## Supplementary material for "Characterization of shared and ancestry-specific signals driving complex traits using multi-ancestry fine-mapping": s1_data_1kg.pvar

```
##FILTER=<ID=PASS,Description="All filters passed">
##reference=ftp://ftp.1000genomes.ebi.ac.uk//vol1/ftp/technical/reference/phase2_reference_assembly_sequence/hs37d5.fa.gz
##contig=<ID=5,assembly=b37,length=180915260>
##ALT=<ID=CNV,Description="Copy Number Polymorphism">
##ALT=<ID=DEL,Description="Deletion">
##ALT=<ID=DUP,Description="Duplication">
##ALT=<ID=INS:ME:ALU,Description="Insertion of ALU element">
##ALT=<ID=INS:ME:LINE1,Description="Insertion of LINE1 element">
##ALT=<ID=INS:ME:SVA,Description="Insertion of SVA element">
##ALT=<ID=INS:MT,Description="Nuclear Mitochondrial Insertion">
##ALT=<ID=INV,Description="Inversion">
##ALT=<ID=CN0,Description="Copy number allele: 0 copies">
##ALT=<ID=CN1,Description="Copy number allele: 1 copy">
##ALT=<ID=CN2,Description="Copy number allele: 2 copies">
##ALT=<ID=CN3,Description="Copy number allele: 3 copies">
##ALT=<ID=CN4,Description="Copy number allele: 4 copies">
##ALT=<ID=CN5,Description="Copy number allele: 5 copies">
##ALT=<ID=CN6,Description="Copy number allele: 6 copies">
##ALT=<ID=CN7,Description="Copy number allele: 7 copies">
##ALT=<ID=CN8,Description="Copy number allele: 8 copies">
##ALT=<ID=CN9,Description="Copy number allele: 9 copies">
##ALT=<ID=CN10,Description="Copy number allele: 10 copies">
##ALT=<ID=CN11,Description="Copy number allele: 11 copies">
##ALT=<ID=CN12,Description="Copy number allele: 12 copies">
##ALT=<ID=CN13,Description="Copy number allele: 13 copies">
##ALT=<ID=CN14,Description="Copy number allele: 14 copies">
##ALT=<ID=CN15,Description="Copy number allele: 15 copies">
##ALT=<ID=CN16,Description="Copy number allele: 16 copies">
##ALT=<ID=CN17,Description="Copy number allele: 17 copies">
##ALT=<ID=CN18,Description="Copy number allele: 18 copies">
##ALT=<ID=CN19,Description="Copy number allele: 19 copies">
##ALT=<ID=CN20,Description="Copy number allele: 20 copies">
##ALT=<ID=CN21,Description="Copy number allele: 21 copies">
##ALT=<ID=CN22,Description="Copy number allele: 22 copies">
##ALT=<ID=CN23,Description="Copy number allele: 23 copies">
##ALT=<ID=CN24,Description="Copy number allele: 24 copies">
##ALT=<ID=CN25,Description="Copy number allele: 25 copies">
##ALT=<ID=CN26,Description="Copy number allele: 26 copies">
##ALT=<ID=CN27,Description="Copy number allele: 27 copies">
##ALT=<ID=CN28,Description="Copy number allele: 28 copies">
##ALT=<ID=CN29,Description="Copy number allele: 29 copies">
##ALT=<ID=CN30,Description="Copy number allele: 30 copies">
##ALT=<ID=CN31,Description="Copy number allele: 31 copies">
##ALT=<ID=CN32,Description="Copy number allele: 32 copies">
##ALT=<ID=CN33,Description="Copy number allele: 33 copies">
##ALT=<ID=CN34,Description="Copy number allele: 34 copies">
##ALT=<ID=CN35,Description="Copy number allele: 35 copies">
##ALT=<ID=CN36,Description="Copy number allele: 36 copies">
##ALT=<ID=CN37,Description="Copy number allele: 37 copies">
##ALT=<ID=CN38,Description="Copy number allele: 38 copies">
##ALT=<ID=CN39,Description="Copy number allele: 39 copies">
##ALT=<ID=CN40,Description="Copy number allele: 40 copies">
##ALT=<ID=CN41,Description="Copy number allele: 41 copies">
##ALT=<ID=CN42,Description="Copy number allele: 42 copies">
##ALT=<ID=CN43,Description="Copy number allele: 43 copies">
##ALT=<ID=CN44,Description="Copy number allele: 44 copies">
##ALT=<ID=CN45,Description="Copy number allele: 45 copies">
##ALT=<ID=CN46,Description="Copy number allele: 46 copies">
##ALT=<ID=CN47,Description="Copy number allele: 47 copies">
##ALT=<ID=CN48,Description="Copy number allele: 48 copies">
##ALT=<ID=CN49,Description="Copy number allele: 49 copies">
##ALT=<ID=CN50,Description="Copy number allele: 50 copies">
##ALT=<ID=CN51,Description="Copy number allele: 51 copies">
##ALT=<ID=CN52,Description="Copy number allele: 52 copies">
##ALT=<ID=CN53,Description="Copy number allele: 53 copies">
##ALT=<ID=CN54,Description="Copy number allele: 54 copies">
##ALT=<ID=CN55,Description="Copy number allele: 55 copies">
##ALT=<ID=CN56,Description="Copy number allele: 56 copies">
##ALT=<ID=CN57,Description="Copy number allele: 57 copies">
##ALT=<ID=CN58,Description="Copy number allele: 58 copies">
##ALT=<ID=CN59,Description="Copy number allele: 59 copies">
##ALT=<ID=CN60,Description="Copy number allele: 60 copies">
##ALT=<ID=CN61,Description="Copy number allele: 61 copies">
##ALT=<ID=CN62,Description="Copy number allele: 62 copies">
##ALT=<ID=CN63,Description="Copy number allele: 63 copies">
##ALT=<ID=CN64,Description="Copy number allele: 64 copies">
##ALT=<ID=CN65,Description="Copy number allele: 65 copies">
##ALT=<ID=CN66,Description="Copy number allele: 66 copies">
##ALT=<ID=CN67,Description="Copy number allele: 67 copies">
##ALT=<ID=CN68,Description="Copy number allele: 68 copies">
##ALT=<ID=CN69,Description="Copy number allele: 69 copies">
##ALT=<ID=CN70,Description="Copy number allele: 70 copies">
##ALT=<ID=CN71,Description="Copy number allele: 71 copies">
##ALT=<ID=CN72,Description="Copy number allele: 72 copies">
##ALT=<ID=CN73,Description="Copy number allele: 73 copies">
##ALT=<ID=CN74,Description="Copy number allele: 74 copies">
##ALT=<ID=CN75,Description="Copy number allele: 75 copies">
##ALT=<ID=CN76,Description="Copy number allele: 76 copies">
##ALT=<ID=CN77,Description="Copy number allele: 77 copies">
##ALT=<ID=CN78,Description="Copy number allele: 78 copies">
##ALT=<ID=CN79,Description="Copy number allele: 79 copies">
##ALT=<ID=CN80,Description="Copy number allele: 80 copies">
##ALT=<ID=CN81,Description="Copy number allele: 81 copies">
##ALT=<ID=CN82,Description="Copy number allele: 82 copies">
##ALT=<ID=CN83,Description="Copy number allele: 83 copies">
##ALT=<ID=CN84,Description="Copy number allele: 84 copies">
##ALT=<ID=CN85,Description="Copy number allele: 85 copies">
##ALT=<ID=CN86,Description="Copy number allele: 86 copies">
##ALT=<ID=CN87,Description="Copy number allele: 87 copies">
##ALT=<ID=CN88,Description="Copy number allele: 88 copies">
##ALT=<ID=CN89,Description="Copy number allele: 89 copies">
##ALT=<ID=CN90,Description="Copy number allele: 90 copies">
##ALT=<ID=CN91,Description="Copy number allele: 91 copies">
##ALT=<ID=CN92,Description="Copy number allele: 92 copies">
##ALT=<ID=CN93,Description="Copy number allele: 93 copies">
##ALT=<ID=CN94,Description="Copy number allele: 94 copies">
##ALT=<ID=CN95,Description="Copy number allele: 95 copies">
##ALT=<ID=CN96,Description="Copy number allele: 96 copies">
##ALT=<ID=CN97,Description="Copy number allele: 97 copies">
##ALT=<ID=CN98,Description="Copy number allele: 98 copies">
##ALT=<ID=CN99,Description="Copy number allele: 99 copies">
##ALT=<ID=CN100,Description="Copy number allele: 100 copies">
##ALT=<ID=CN101,Description="Copy number allele: 101 copies">
##ALT=<ID=CN102,Description="Copy number allele: 102 copies">
##ALT=<ID=CN103,Description="Copy number allele: 103 copies">
##ALT=<ID=CN104,Description="Copy number allele: 104 copies">
##ALT=<ID=CN105,Description="Copy number allele: 105 copies">
##ALT=<ID=CN106,Description="Copy number allele: 106 copies">
##ALT=<ID=CN107,Description="Copy number allele: 107 copies">
##ALT=<ID=CN108,Description="Copy number allele: 108 copies">
##ALT=<ID=CN109,Description="Copy number allele: 109 copies">
##ALT=<ID=CN110,Description="Copy number allele: 110 copies">
##ALT=<ID=CN111,Description="Copy number allele: 111 copies">
##ALT=<ID=CN112,Description="Copy number allele: 112 copies">
##ALT=<ID=CN113,Description="Copy number allele: 113 copies">
##ALT=<ID=CN114,Description="Copy number allele: 114 copies">
##ALT=<ID=CN115,Description="Copy number allele: 115 copies">
##ALT=<ID=CN116,Description="Copy number allele: 116 copies">
##ALT=<ID=CN117,Description="Copy number allele: 117 copies">
##ALT=<ID=CN118,Description="Copy number allele: 118 copies">
##ALT=<ID=CN119,Description="Copy number allele: 119 copies">
##ALT=<ID=CN120,Description="Copy number allele: 120 copies">
##ALT=<ID=CN121,Description="Copy number allele: 121 copies">
##ALT=<ID=CN122,Description="Copy number allele: 122 copies">
##ALT=<ID=CN123,Description="Copy number allele: 123 copies">
##ALT=<ID=CN124,Description="Copy number allele: 124 copies">
##INFO=<ID=CIEND,Number=2,Type=Integer,Description="Confidence interval around END for imprecise variants">
##INFO=<ID=CIPOS,Number=2,Type=Integer,Description="Confidence interval around POS for imprecise variants">
##INFO=<ID=CS,Number=1,Type=String,Description="Source call set.">
##INFO=<ID=END,Number=1,Type=Integer,Description="End coordinate of this variant">
##INFO=<ID=IMPRECISE,Number=0,Type=Flag,Description="Imprecise structural variation">
##INFO=<ID=MC,Number=.,Type=String,Description="Merged calls.">
##INFO=<ID=MEINFO,Number=4,Type=String,Description="Mobile element info of the form NAME,START,END<POLARITY; If there is only 5' OR 3' support for this call, will be NULL NULL for START and END">
##INFO=<ID=MEND,Number=1,Type=Integer,Description="Mitochondrial end coordinate of inserted sequence">
##INFO=<ID=MLEN,Number=1,Type=Integer,Description="Estimated length of mitochondrial insert">
##INFO=<ID=MSTART,Number=1,Type=Integer,Description="Mitochondrial start coordinate of inserted sequence">
##INFO=<ID=SVLEN,Number=.,Type=Integer,Description="SV length. It is only calculated for structural variation MEIs. For other types of SVs; one may calculate the SV length by INFO:END-START+1, or by finding the difference between lengthes of REF and ALT alleles">
##INFO=<ID=SVTYPE,Number=1,Type=String,Description="Type of structural variant">
##INFO=<ID=TSD,Number=1,Type=String,Description="Precise Target Site Duplication for bases, if unknown, value will be NULL">
##INFO=<ID=AC,Number=A,Type=Integer,Description="Total number of alternate alleles in called genotypes">
##INFO=<ID=AF,Number=A,Type=Float,Description="Estimated allele frequency in the range (0,1)">
##INFO=<ID=NS,Number=1,Type=Integer,Description="Number of samples with data">
##INFO=<ID=AN,Number=1,Type=Integer,Description="Total number of alleles in called genotypes">
##INFO=<ID=EAS_AF,Number=A,Type=Float,Description="Allele frequency in the EAS populations calculated from AC and AN, in the range (0,1)">
##INFO=<ID=EUR_AF,Number=A,Type=Float,Description="Allele frequency in the EUR populations calculated from AC and AN, in the range (0,1)">
##INFO=<ID=AFR_AF,Number=A,Type=Float,Description="Allele frequency in the AFR populations calculated from AC and AN, in the range (0,1)">
##INFO=<ID=AMR_AF,Number=A,Type=Float,Description="Allele frequency in the AMR populations calculated from AC and AN, in the range (0,1)">
##INFO=<ID=SAS_AF,Number=A,Type=Float,Description="Allele frequency in the SAS populations calculated from AC and AN, in the range (0,1)">
##INFO=<ID=DP,Number=1,Type=Integer,Description="Total read depth; only low coverage data were counted towards the DP, exome data were not used">
##INFO=<ID=AA,Number=1,Type=String,Description="Ancestral Allele. Format: AA|REF|ALT|IndelType. AA: Ancestral allele, REF:Reference Allele, ALT:Alternate Allele, IndelType:Type of Indel (REF, ALT and IndelType are only defined for indels)">
##INFO=<ID=VT,Number=.,Type=String,Description="indicates what type of variant the line represents">
##INFO=<ID=EX_TARGET,Number=0,Type=Flag,Description="indicates whether a variant is within the exon pull down target boundaries">
##INFO=<ID=MULTI_ALLELIC,Number=0,Type=Flag,Description="indicates whether a site is multi-allelic">
#CHROM	POS	ID	REF	ALT	QUAL	FILTER	INFO
5	153180873	rs34025038	C	T	100	PASS	AC=217;AF=0.0433307;AN=5008;NS=2504;DP=18055;EAS_AF=0.0129;AMR_AF=0.0533;AFR_AF=0.0129;EUR_AF=0.1173;SAS_AF=0.0327;AA=c|||;VT=SNP
5	153181153	rs2926836	T	G	100	PASS	AC=4294;AF=0.857428;AN=5008;NS=2504;DP=18146;EAS_AF=0.9464;AMR_AF=0.7406;AFR_AF=0.9879;EUR_AF=0.6859;SAS_AF=0.8487;AA=G|||;VT=SNP
5	153181296	rs114662686	C	T	100	PASS	AC=54;AF=0.0107827;AN=5008;NS=2504;DP=14601;EAS_AF=0;AMR_AF=0.0144;AFR_AF=0.003;EUR_AF=0.0288;SAS_AF=0.0112;AA=C|||;VT=SNP
5	153181546	rs6890399	A	G	100	PASS	AC=459;AF=0.0916534;AN=5008;NS=2504;DP=10638;EAS_AF=0;AMR_AF=0.0648;AFR_AF=0.261;EUR_AF=0.0606;SAS_AF=0.0082;AA=A|||;VT=SNP
5	153182188	rs116702321	G	A	100	PASS	AC=55;AF=0.0109824;AN=5008;NS=2504;DP=20165;EAS_AF=0;AMR_AF=0.0173;AFR_AF=0.0129;EUR_AF=0.0139;SAS_AF=0.0123;AA=G|||;VT=SNP
5	153182273	rs17115256	T	C	100	PASS	AC=1081;AF=0.215855;AN=5008;NS=2504;DP=21576;EAS_AF=0.0327;AMR_AF=0.1614;AFR_AF=0.1641;EUR_AF=0.2992;SAS_AF=0.4274;AA=T|||;VT=SNP
5	153182333	rs13186102	C	T	100	PASS	AC=286;AF=0.0571086;AN=5008;NS=2504;DP=21394;EAS_AF=0.0129;AMR_AF=0.0591;AFR_AF=0.0628;EUR_AF=0.1173;SAS_AF=0.0317;AA=C|||;VT=SNP
5	153182451	rs115354992	T	C	100	PASS	AC=242;AF=0.0483227;AN=5008;NS=2504;DP=21146;EAS_AF=0.003;AMR_AF=0.036;AFR_AF=0.0628;EUR_AF=0.0557;SAS_AF=0.0767;AA=T|||;VT=SNP
5	153182725	rs1461225	T	G	100	PASS	AC=2560;AF=0.511182;AN=5008;NS=2504;DP=21061;EAS_AF=0.8998;AMR_AF=0.4741;AFR_AF=0.5575;EUR_AF=0.2445;SAS_AF=0.3487;AA=T|||;VT=SNP
5	153184242	rs62383441	C	A	100	PASS	AC=169;AF=0.033746;AN=5008;NS=2504;DP=13814;EAS_AF=0;AMR_AF=0.0418;AFR_AF=0.003;EUR_AF=0.0696;SAS_AF=0.0675;AA=C|||;VT=SNP
5	153184366	rs187589655	C	A	100	PASS	AC=34;AF=0.00678914;AN=5008;NS=2504;DP=13421;EAS_AF=0;AMR_AF=0.013;AFR_AF=0;EUR_AF=0.0139;SAS_AF=0.0112;AA=C|||;VT=SNP
5	153185104	rs114846642	A	G	100	PASS	AC=68;AF=0.0135783;AN=5008;NS=2504;DP=19516;EAS_AF=0;AMR_AF=0.0173;AFR_AF=0.0234;EUR_AF=0.0139;SAS_AF=0.0112;AA=A|||;VT=SNP
5	153185215	rs72804633	G	A	100	PASS	AC=47;AF=0.00938498;AN=5008;NS=2504;DP=19790;EAS_AF=0;AMR_AF=0.0187;AFR_AF=0.0015;EUR_AF=0.0298;SAS_AF=0.002;AA=G|||;VT=SNP
5	153185503	rs114484721	C	T	100	PASS	AC=88;AF=0.0175719;AN=5008;NS=2504;DP=17478;EAS_AF=0;AMR_AF=0.0202;AFR_AF=0.0371;EUR_AF=0.0139;SAS_AF=0.0112;AA=T|||;VT=SNP
5	153186237	rs1461224	G	T	100	PASS	AC=3642;AF=0.727236;AN=5008;NS=2504;DP=22506;EAS_AF=0.9325;AMR_AF=0.6354;AFR_AF=0.7216;EUR_AF=0.5437;SAS_AF=0.7771;AA=G|||;VT=SNP
5	153187473	rs1037892	G	A	100	PASS	AC=2508;AF=0.500799;AN=5008;NS=2504;DP=20368;EAS_AF=0.8413;AMR_AF=0.4755;AFR_AF=0.562;EUR_AF=0.2445;SAS_AF=0.3487;AA=G|||;VT=SNP
5	153187609	rs114016762	C	T	100	PASS	AC=23;AF=0.00459265;AN=5008;NS=2504;DP=20192;EAS_AF=0;AMR_AF=0.013;AFR_AF=0;EUR_AF=0.0139;SAS_AF=0;AA=C|||;VT=SNP
5	153187753	rs1350803	C	A	100	PASS	AC=286;AF=0.0571086;AN=5008;NS=2504;DP=19752;EAS_AF=0.0129;AMR_AF=0.0591;AFR_AF=0.0628;EUR_AF=0.1173;SAS_AF=0.0317;AA=C|||;VT=SNP
5	153188930	rs2926835	T	A	100	PASS	AC=2039;AF=0.407149;AN=5008;NS=2504;DP=19507;EAS_AF=0.8413;AMR_AF=0.4078;AFR_AF=0.2965;EUR_AF=0.1819;SAS_AF=0.3405;AA=T|||;VT=SNP
5	153189431	rs13354399	G	A	100	PASS	AC=977;AF=0.195088;AN=5008;NS=2504;DP=19805;EAS_AF=0.0218;AMR_AF=0.1614;AFR_AF=0.1558;EUR_AF=0.2982;SAS_AF=0.3446;AA=G|||;VT=SNP
5	153189479	rs146167031	T	C	100	PASS	AC=34;AF=0.00678914;AN=5008;NS=2504;DP=19327;EAS_AF=0;AMR_AF=0.013;AFR_AF=0;EUR_AF=0.0139;SAS_AF=0.0112;AA=T|||;VT=SNP
5	153189998	rs17525192	G	A	100	PASS	AC=214;AF=0.0427316;AN=5008;NS=2504;DP=22463;EAS_AF=0.0129;AMR_AF=0.0533;AFR_AF=0.0098;EUR_AF=0.1173;SAS_AF=0.0337;AA=G|||;VT=SNP
5	153192037	rs142542791	A	C	100	PASS	AC=34;AF=0.00678914;AN=5008;NS=2504;DP=22045;EAS_AF=0;AMR_AF=0.013;AFR_AF=0;EUR_AF=0.0139;SAS_AF=0.0112;AA=A|||;VT=SNP
5	153192215	rs11951398	C	T	100	PASS	AC=278;AF=0.0555112;AN=5008;NS=2504;DP=20754;EAS_AF=0;AMR_AF=0.0389;AFR_AF=0.1278;EUR_AF=0.0557;SAS_AF=0.0266;AA=C|||;VT=SNP
5	153193663	rs2926833	G	A	100	PASS	AC=2038;AF=0.406949;AN=5008;NS=2504;DP=19947;EAS_AF=0.8413;AMR_AF=0.4078;AFR_AF=0.2965;EUR_AF=0.1809;SAS_AF=0.3405;AA=G|||;VT=SNP
5	153193727	rs72804635	A	G	100	PASS	AC=36;AF=0.0071885;AN=5008;NS=2504;DP=19528;EAS_AF=0;AMR_AF=0.0072;AFR_AF=0.0008;EUR_AF=0.0278;SAS_AF=0.002;AA=A|||;VT=SNP
5	153194204	rs142985615	C	G	100	PASS	AC=34;AF=0.00678914;AN=5008;NS=2504;DP=22624;EAS_AF=0;AMR_AF=0.013;AFR_AF=0;EUR_AF=0.0139;SAS_AF=0.0112;AA=C|||;VT=SNP
5	153194780	rs149456201	T	C	100	PASS	AC=34;AF=0.00678914;AN=5008;NS=2504;DP=21468;EAS_AF=0;AMR_AF=0.013;AFR_AF=0;EUR_AF=0.0139;SAS_AF=0.0112;AA=T|||;VT=SNP
5	153195368	rs6859533	G	A	100	PASS	AC=979;AF=0.195487;AN=5008;NS=2504;DP=18515;EAS_AF=0.0228;AMR_AF=0.1614;AFR_AF=0.1558;EUR_AF=0.2992;SAS_AF=0.3446;AA=G|||;VT=SNP
5	153195524	rs7720675	T	A	100	PASS	AC=439;AF=0.0876597;AN=5008;NS=2504;DP=17937;EAS_AF=0;AMR_AF=0.062;AFR_AF=0.2451;EUR_AF=0.0636;SAS_AF=0.0082;AA=T|||;VT=SNP
5	153195672	rs2926832	G	A	100	PASS	AC=2038;AF=0.406949;AN=5008;NS=2504;DP=19675;EAS_AF=0.8413;AMR_AF=0.4078;AFR_AF=0.2965;EUR_AF=0.1809;SAS_AF=0.3405;AA=G|||;VT=SNP
5	153195806	rs10515700	T	C	100	PASS	AC=286;AF=0.0571086;AN=5008;NS=2504;DP=17065;EAS_AF=0.0129;AMR_AF=0.0591;AFR_AF=0.0628;EUR_AF=0.1173;SAS_AF=0.0317;AA=T|||;VT=SNP
5	153195814	rs151007973	G	A	100	PASS	AC=23;AF=0.00459265;AN=5008;NS=2504;DP=16948;EAS_AF=0;AMR_AF=0.013;AFR_AF=0;EUR_AF=0.0139;SAS_AF=0;AA=G|||;VT=SNP
5	153196082	rs13156460	A	G	100	PASS	AC=180;AF=0.0359425;AN=5008;NS=2504;DP=18813;EAS_AF=0;AMR_AF=0.0533;AFR_AF=0.0053;EUR_AF=0.1163;SAS_AF=0.0194;AA=A|||;VT=SNP
5	153197015	rs9324759	A	G	100	PASS	AC=978;AF=0.195288;AN=5008;NS=2504;DP=21308;EAS_AF=0.0218;AMR_AF=0.1614;AFR_AF=0.1558;EUR_AF=0.2992;SAS_AF=0.3446;AA=A|||;VT=SNP
5	153197496	rs72804638	C	T	100	PASS	AC=36;AF=0.0071885;AN=5008;NS=2504;DP=22715;EAS_AF=0;AMR_AF=0.0072;AFR_AF=0.0008;EUR_AF=0.0278;SAS_AF=0.002;AA=C|||;VT=SNP
5	153197589	rs55828003	G	C	100	PASS	AC=38;AF=0.00758786;AN=5008;NS=2504;DP=22811;EAS_AF=0;AMR_AF=0.0029;AFR_AF=0.0008;EUR_AF=0.0199;SAS_AF=0.0153;AA=G|||;VT=SNP
5	153197696	rs2964013	T	A	100	PASS	AC=4018;AF=0.802316;AN=5008;NS=2504;DP=20537;EAS_AF=0.9454;AMR_AF=0.7161;AFR_AF=0.8222;EUR_AF=0.675;SAS_AF=0.82;AA=A|||;VT=SNP
5	153198054	rs17525311	A	G	100	PASS	AC=286;AF=0.0571086;AN=5008;NS=2504;DP=22764;EAS_AF=0.0129;AMR_AF=0.0591;AFR_AF=0.0628;EUR_AF=0.1173;SAS_AF=0.0317;AA=G|||;VT=SNP
5	153198376	rs142727948	T	C	100	PASS	AC=23;AF=0.00459265;AN=5008;NS=2504;DP=24125;EAS_AF=0;AMR_AF=0.013;AFR_AF=0;EUR_AF=0.0139;SAS_AF=0;AA=T|||;VT=SNP
5	153198511	rs139169166	C	A	100	PASS	AC=34;AF=0.00678914;AN=5008;NS=2504;DP=24029;EAS_AF=0;AMR_AF=0.013;AFR_AF=0;EUR_AF=0.0139;SAS_AF=0.0112;AA=C|||;VT=SNP
5	153198536	rs74594167	C	T	100	PASS	AC=66;AF=0.0131789;AN=5008;NS=2504;DP=23873;EAS_AF=0;AMR_AF=0.0173;AFR_AF=0.0219;EUR_AF=0.0139;SAS_AF=0.0112;AA=C|||;VT=SNP
5	153198730	rs115662876	A	C	100	PASS	AC=23;AF=0.00459265;AN=5008;NS=2504;DP=22425;EAS_AF=0;AMR_AF=0.0086;AFR_AF=0;EUR_AF=0.0129;SAS_AF=0.0041;AA=A|||;VT=SNP
5	153200001	rs140564157	C	T	100	PASS	AC=35;AF=0.00698882;AN=5008;NS=2504;DP=18397;EAS_AF=0.001;AMR_AF=0.013;AFR_AF=0;EUR_AF=0.0139;SAS_AF=0.0112;AA=C|||;VT=SNP
5	153200091	rs7736176	A	C	100	PASS	AC=286;AF=0.0571086;AN=5008;NS=2504;DP=15585;EAS_AF=0.0129;AMR_AF=0.0591;AFR_AF=0.0628;EUR_AF=0.1173;SAS_AF=0.0317;AA=A|||;VT=SNP
5	153200802	rs141752692	T	C	100	PASS	AC=29;AF=0.00579073;AN=5008;NS=2504;DP=18065;EAS_AF=0;AMR_AF=0.0072;AFR_AF=0;EUR_AF=0.0239;SAS_AF=0;AA=T|||;VT=SNP
5	153200911	rs192905894	A	G	100	PASS	AC=16;AF=0.00319489;AN=5008;NS=2504;DP=18622;EAS_AF=0;AMR_AF=0.0043;AFR_AF=0;EUR_AF=0.0089;SAS_AF=0.0041;AA=A|||;VT=SNP
5	153201240	rs114746008	C	A	100	PASS	AC=63;AF=0.0125799;AN=5008;NS=2504;DP=15652;EAS_AF=0;AMR_AF=0.0173;AFR_AF=0.0197;EUR_AF=0.0139;SAS_AF=0.0112;AA=C|||;VT=SNP
5	153201255	rs72804639	C	T	100	PASS	AC=210;AF=0.0419329;AN=5008;NS=2504;DP=16182;EAS_AF=0;AMR_AF=0.0504;AFR_AF=0.0779;EUR_AF=0.0636;SAS_AF=0.0082;AA=C|||;VT=SNP
5	153201369	rs2964012	A	G	100	PASS	AC=4017;AF=0.802117;AN=5008;NS=2504;DP=17097;EAS_AF=0.9454;AMR_AF=0.7147;AFR_AF=0.8222;EUR_AF=0.675;SAS_AF=0.82;AA=G|||;VT=SNP
5	153201689	rs182041203	A	G	100	PASS	AC=15;AF=0.00299521;AN=5008;NS=2504;DP=18132;EAS_AF=0;AMR_AF=0.0058;AFR_AF=0;EUR_AF=0.0099;SAS_AF=0.001;AA=A|||;VT=SNP
5	153202882	rs2964011	G	A	100	PASS	AC=4044;AF=0.807508;AN=5008;NS=2504;DP=19694;EAS_AF=0.9454;AMR_AF=0.7161;AFR_AF=0.8419;EUR_AF=0.675;SAS_AF=0.82;AA=A|||;VT=SNP
5	153203420	rs56381566	A	G	100	PASS	AC=211;AF=0.0421326;AN=5008;NS=2504;DP=17042;EAS_AF=0;AMR_AF=0.0504;AFR_AF=0.0787;EUR_AF=0.0636;SAS_AF=0.0082;AA=A|||;VT=SNP
5	153203447	rs1870739	G	T	100	PASS	AC=2041;AF=0.407548;AN=5008;NS=2504;DP=17685;EAS_AF=0.8413;AMR_AF=0.4107;AFR_AF=0.2973;EUR_AF=0.1809;SAS_AF=0.3405;AA=G|||;VT=SNP
5	153203852	rs150293152	G	A	100	PASS	AC=23;AF=0.00459265;AN=5008;NS=2504;DP=19279;EAS_AF=0;AMR_AF=0.013;AFR_AF=0;EUR_AF=0.0139;SAS_AF=0;AA=G|||;VT=SNP
5	153204154	rs79058942	G	C	100	PASS	AC=63;AF=0.0125799;AN=5008;NS=2504;DP=20765;EAS_AF=0;AMR_AF=0.0173;AFR_AF=0.0197;EUR_AF=0.0139;SAS_AF=0.0112;AA=G|||;VT=SNP
5	153204361	rs72804641	C	T	100	PASS	AC=210;AF=0.0419329;AN=5008;NS=2504;DP=17691;EAS_AF=0;AMR_AF=0.0504;AFR_AF=0.0779;EUR_AF=0.0636;SAS_AF=0.0082;AA=C|||;VT=SNP
5	153204985	rs141741242	A	C	100	PASS	AC=34;AF=0.00678914;AN=5008;NS=2504;DP=20695;EAS_AF=0;AMR_AF=0.013;AFR_AF=0;EUR_AF=0.0139;SAS_AF=0.0112;AA=A|||;VT=SNP
5	153205607	rs62383444	G	A	100	PASS	AC=189;AF=0.0377396;AN=5008;NS=2504;DP=19185;EAS_AF=0;AMR_AF=0.0432;AFR_AF=0.0166;EUR_AF=0.0696;SAS_AF=0.0685;AA=G|||;VT=SNP
5	153205728	rs11748718	C	T	100	PASS	AC=210;AF=0.0419329;AN=5008;NS=2504;DP=18078;EAS_AF=0;AMR_AF=0.0504;AFR_AF=0.0779;EUR_AF=0.0636;SAS_AF=0.0082;AA=C|||;VT=SNP
5	153208447	rs6872994	A	G	100	PASS	AC=978;AF=0.195288;AN=5008;NS=2504;DP=18647;EAS_AF=0.0218;AMR_AF=0.1614;AFR_AF=0.1558;EUR_AF=0.2992;SAS_AF=0.3446;AA=A|||;VT=SNP
5	153208654	rs140358488	C	T	100	PASS	AC=34;AF=0.00678914;AN=5008;NS=2504;DP=21584;EAS_AF=0;AMR_AF=0.013;AFR_AF=0;EUR_AF=0.0139;SAS_AF=0.0112;AA=C|||;VT=SNP
5	153208841	rs2964010	T	C	100	PASS	AC=4017;AF=0.802117;AN=5008;NS=2504;DP=18174;EAS_AF=0.9454;AMR_AF=0.7147;AFR_AF=0.8222;EUR_AF=0.675;SAS_AF=0.82;AA=C|||;VT=SNP
5	153209215	rs77745430	G	A	100	PASS	AC=186;AF=0.0371406;AN=5008;NS=2504;DP=13641;EAS_AF=0.001;AMR_AF=0.036;AFR_AF=0.0605;EUR_AF=0.0547;SAS_AF=0.0256;AA=G|||;VT=SNP
5	153209242	rs72804644	C	T	100	PASS	AC=111;AF=0.0221645;AN=5008;NS=2504;DP=13803;EAS_AF=0;AMR_AF=0.0476;AFR_AF=0.0045;EUR_AF=0.0636;SAS_AF=0.0082;AA=C|||;VT=SNP
5	153209459	rs140801435	A	G	100	PASS	AC=34;AF=0.00678914;AN=5008;NS=2504;DP=11073;EAS_AF=0;AMR_AF=0.013;AFR_AF=0;EUR_AF=0.0139;SAS_AF=0.0112;AA=A|||;VT=SNP
5	153209524	rs144839912	C	T	100	PASS	AC=45;AF=0.00898562;AN=5008;NS=2504;DP=7555;EAS_AF=0;AMR_AF=0.0173;AFR_AF=0;EUR_AF=0.0249;SAS_AF=0.0082;AA=C|||;VT=SNP
5	153209553	rs76969726	G	T	100	PASS	AC=38;AF=0.00758786;AN=5008;NS=2504;DP=7052;EAS_AF=0;AMR_AF=0.0029;AFR_AF=0.0008;EUR_AF=0.0209;SAS_AF=0.0143;AA=G|||;VT=SNP
5	153210003	rs55862633	C	T	100	PASS	AC=215;AF=0.0429313;AN=5008;NS=2504;DP=18028;EAS_AF=0.0129;AMR_AF=0.0519;AFR_AF=0.0129;EUR_AF=0.1173;SAS_AF=0.0317;AA=C|||;VT=SNP
5	153210740	rs34025664	T	G	100	PASS	AC=286;AF=0.0571086;AN=5008;NS=2504;DP=17962;EAS_AF=0.0129;AMR_AF=0.0591;AFR_AF=0.0628;EUR_AF=0.1173;SAS_AF=0.0317;AA=T|||;VT=SNP
5	153210741	rs3021428	A	C	100	PASS	AC=3731;AF=0.745008;AN=5008;NS=2504;DP=17943;EAS_AF=0.9325;AMR_AF=0.6556;AFR_AF=0.7595;EUR_AF=0.5577;SAS_AF=0.7883;AA=C|||;VT=SNP
5	153210953	rs4469245	A	T	100	PASS	AC=4017;AF=0.802117;AN=5008;NS=2504;DP=16435;EAS_AF=0.9454;AMR_AF=0.7147;AFR_AF=0.8222;EUR_AF=0.675;SAS_AF=0.82;AA=T|||;VT=SNP
5	153211034	rs6885486	C	A	100	PASS	AC=1141;AF=0.227835;AN=5008;NS=2504;DP=18171;EAS_AF=0.0903;AMR_AF=0.1614;AFR_AF=0.1641;EUR_AF=0.2992;SAS_AF=0.4294;AA=C|||;VT=SNP
5	153211430	rs2926860	G	C	100	PASS	AC=3244;AF=0.647764;AN=5008;NS=2504;DP=18991;EAS_AF=0.9325;AMR_AF=0.5865;AFR_AF=0.4811;EUR_AF=0.494;SAS_AF=0.7812;AA=C|||;VT=SNP
5	153211441	rs2964009	A	G	100	PASS	AC=3215;AF=0.641973;AN=5008;NS=2504;DP=18921;EAS_AF=0.9325;AMR_AF=0.5821;AFR_AF=0.4614;EUR_AF=0.494;SAS_AF=0.7812;AA=G|||;VT=SNP
5	153212042	rs2926861	G	T	100	PASS	AC=3731;AF=0.745008;AN=5008;NS=2504;DP=17753;EAS_AF=0.9325;AMR_AF=0.6556;AFR_AF=0.7595;EUR_AF=0.5577;SAS_AF=0.7883;AA=T|||;VT=SNP
5	153212219	rs2926862	G	T	100	PASS	AC=2038;AF=0.406949;AN=5008;NS=2504;DP=17735;EAS_AF=0.8413;AMR_AF=0.4078;AFR_AF=0.2965;EUR_AF=0.1809;SAS_AF=0.3405;AA=G|||;VT=SNP
5	153212832	rs2926863	C	T	100	PASS	AC=2039;AF=0.407149;AN=5008;NS=2504;DP=18527;EAS_AF=0.8423;AMR_AF=0.4078;AFR_AF=0.2965;EUR_AF=0.1809;SAS_AF=0.3405;AA=C|||;VT=SNP
5	153212870	rs4958679	C	A	100	PASS	AC=979;AF=0.195487;AN=5008;NS=2504;DP=18701;EAS_AF=0.0218;AMR_AF=0.1614;AFR_AF=0.1558;EUR_AF=0.2992;SAS_AF=0.3456;AA=C|||;VT=SNP
5	153212931	rs150179725	G	A	100	PASS	AC=24;AF=0.00479233;AN=5008;NS=2504;DP=19809;EAS_AF=0.001;AMR_AF=0.013;AFR_AF=0;EUR_AF=0.0139;SAS_AF=0;AA=G|||;VT=SNP
5	153213196	rs2926864	A	G	100	PASS	AC=4074;AF=0.813498;AN=5008;NS=2504;DP=18656;EAS_AF=0.9454;AMR_AF=0.7205;AFR_AF=0.8623;EUR_AF=0.675;SAS_AF=0.82;AA=G|||;VT=SNP
5	153213263	rs2926865	T	C	100	PASS	AC=2037;AF=0.406749;AN=5008;NS=2504;DP=18164;EAS_AF=0.8423;AMR_AF=0.4078;AFR_AF=0.295;EUR_AF=0.1809;SAS_AF=0.3405;AA=T|||;VT=SNP
5	153213357	rs35497256	C	T	100	PASS	AC=286;AF=0.0571086;AN=5008;NS=2504;DP=18458;EAS_AF=0.0129;AMR_AF=0.0591;AFR_AF=0.0628;EUR_AF=0.1173;SAS_AF=0.0317;AA=C|||;VT=SNP
5	153213439	rs2964008	C	G	100	PASS	AC=2040;AF=0.407348;AN=5008;NS=2504;DP=19872;EAS_AF=0.8423;AMR_AF=0.4078;AFR_AF=0.2973;EUR_AF=0.1809;SAS_AF=0.3405;AA=C|||;VT=SNP
5	153213577	rs6861594	C	A	100	PASS	AC=979;AF=0.195487;AN=5008;NS=2504;DP=19511;EAS_AF=0.0218;AMR_AF=0.1614;AFR_AF=0.1558;EUR_AF=0.2992;SAS_AF=0.3456;AA=C|||;VT=SNP
5	153213708	rs1542485	G	A	100	PASS	AC=1837;AF=0.366813;AN=5008;NS=2504;DP=21842;EAS_AF=0.8442;AMR_AF=0.4006;AFR_AF=0.1074;EUR_AF=0.2117;SAS_AF=0.3609;AA=G|||;VT=SNP
5	153213880	rs2964006	T	G	100	PASS	AC=3731;AF=0.745008;AN=5008;NS=2504;DP=20613;EAS_AF=0.9325;AMR_AF=0.6556;AFR_AF=0.7595;EUR_AF=0.5577;SAS_AF=0.7883;AA=G|||;VT=SNP
5	153213893	rs62383445	A	C	100	PASS	AC=169;AF=0.033746;AN=5008;NS=2504;DP=21096;EAS_AF=0;AMR_AF=0.0418;AFR_AF=0.0023;EUR_AF=0.0696;SAS_AF=0.0685;AA=A|||;VT=SNP
5	153214011	rs2964005	G	C	100	PASS	AC=3244;AF=0.647764;AN=5008;NS=2504;DP=20957;EAS_AF=0.9325;AMR_AF=0.5865;AFR_AF=0.4811;EUR_AF=0.494;SAS_AF=0.7812;AA=C|||;VT=SNP
5	153214296	rs2926866	A	G	100	PASS	AC=1876;AF=0.374601;AN=5008;NS=2504;DP=18920;EAS_AF=0.8413;AMR_AF=0.3905;AFR_AF=0.1831;EUR_AF=0.1809;SAS_AF=0.3405;AA=A|||;VT=SNP
5	153215007	rs1993739	C	T	100	PASS	AC=2038;AF=0.406949;AN=5008;NS=2504;DP=19079;EAS_AF=0.8413;AMR_AF=0.4078;AFR_AF=0.2965;EUR_AF=0.1809;SAS_AF=0.3405;AA=C|||;VT=SNP
5	153215342	rs2964004	A	G	100	PASS	AC=3265;AF=0.651957;AN=5008;NS=2504;DP=16261;EAS_AF=0.9325;AMR_AF=0.5893;AFR_AF=0.4985;EUR_AF=0.494;SAS_AF=0.7771;AA=G|||;VT=SNP
5	153216133	rs1551766	G	T	100	PASS	AC=286;AF=0.0571086;AN=5008;NS=2504;DP=17787;EAS_AF=0.0129;AMR_AF=0.0591;AFR_AF=0.0628;EUR_AF=0.1173;SAS_AF=0.0317;AA=G|||;VT=SNP
5	153216272	rs77969370	G	T	100	PASS	AC=502;AF=0.10024;AN=5008;NS=2504;DP=17323;EAS_AF=0.0218;AMR_AF=0.0778;AFR_AF=0.0038;EUR_AF=0.174;SAS_AF=0.2515;AA=G|||;VT=SNP
5	153216377	rs2926867	T	C	100	PASS	AC=4062;AF=0.811102;AN=5008;NS=2504;DP=18810;EAS_AF=0.9454;AMR_AF=0.7205;AFR_AF=0.8533;EUR_AF=0.675;SAS_AF=0.82;AA=C|||;VT=SNP
5	153216380	rs114326004	G	A	100	PASS	AC=23;AF=0.00459265;AN=5008;NS=2504;DP=18633;EAS_AF=0;AMR_AF=0.013;AFR_AF=0;EUR_AF=0.0139;SAS_AF=0;AA=G|||;VT=SNP
5	153216485	rs2926868	T	C	100	PASS	AC=2359;AF=0.471046;AN=5008;NS=2504;DP=19883;EAS_AF=0.8542;AMR_AF=0.4798;AFR_AF=0.3601;EUR_AF=0.3121;SAS_AF=0.3834;AA=C|||;VT=SNP
5	153216722	rs66892027	G	T	100	PASS	AC=286;AF=0.0571086;AN=5008;NS=2504;DP=18864;EAS_AF=0.0129;AMR_AF=0.0591;AFR_AF=0.0628;EUR_AF=0.1173;SAS_AF=0.0317;AA=G|||;VT=SNP
5	153216733	rs2964003	A	G	100	PASS	AC=2037;AF=0.406749;AN=5008;NS=2504;DP=18860;EAS_AF=0.8403;AMR_AF=0.4078;AFR_AF=0.2965;EUR_AF=0.1809;SAS_AF=0.3405;AA=A|||;VT=SNP
5	153216876	rs2964002	G	A	100	PASS	AC=4951;AF=0.988618;AN=5008;NS=2504;DP=17960;EAS_AF=0.999;AMR_AF=0.9769;AFR_AF=0.9985;EUR_AF=0.9652;SAS_AF=0.9969;AA=a|||;VT=SNP
5	153217256	rs10077658	C	A	100	PASS	AC=979;AF=0.195487;AN=5008;NS=2504;DP=9131;EAS_AF=0.0218;AMR_AF=0.1614;AFR_AF=0.1558;EUR_AF=0.2992;SAS_AF=0.3456;AA=c|||;VT=SNP
5	153218147	rs35534977	A	G	100	PASS	AC=4017;AF=0.802117;AN=5008;NS=2504;DP=10317;EAS_AF=0.9454;AMR_AF=0.7147;AFR_AF=0.8222;EUR_AF=0.675;SAS_AF=0.82;AA=A|||;VT=SNP
5	153219034	rs139145061	A	G	100	PASS	AC=34;AF=0.00678914;AN=5008;NS=2504;DP=13739;EAS_AF=0;AMR_AF=0.013;AFR_AF=0;EUR_AF=0.0139;SAS_AF=0.0112;AA=A|||;VT=SNP
5	153219257	rs114393431	C	T	100	PASS	AC=110;AF=0.0219649;AN=5008;NS=2504;DP=9266;EAS_AF=0;AMR_AF=0.0476;AFR_AF=0.0045;EUR_AF=0.0636;SAS_AF=0.0072;AA=c|||;VT=SNP
5	153219270	rs34376257	G	A	100	PASS	AC=2038;AF=0.406949;AN=5008;NS=2504;DP=10188;EAS_AF=0.8413;AMR_AF=0.4078;AFR_AF=0.2965;EUR_AF=0.1809;SAS_AF=0.3405;AA=g|||;VT=SNP
5	153219469	rs12652230	G	A	100	PASS	AC=754;AF=0.150559;AN=5008;NS=2504;DP=12965;EAS_AF=0.4772;AMR_AF=0.0749;AFR_AF=0.0015;EUR_AF=0.0577;SAS_AF=0.1646;AA=g|||;VT=SNP
5	153220238	rs78909905	C	T	100	PASS	AC=117;AF=0.0233626;AN=5008;NS=2504;DP=14249;EAS_AF=0;AMR_AF=0.0346;AFR_AF=0.0015;EUR_AF=0.0726;SAS_AF=0.0184;AA=-|||;VT=SNP
5	153220267	rs34337799	C	A	100	PASS	AC=286;AF=0.0571086;AN=5008;NS=2504;DP=14683;EAS_AF=0.0129;AMR_AF=0.0591;AFR_AF=0.0628;EUR_AF=0.1173;SAS_AF=0.0317;AA=-|||;VT=SNP
5	153220371	rs115998655	C	A	100	PASS	AC=43;AF=0.00858626;AN=5008;NS=2504;DP=16094;EAS_AF=0;AMR_AF=0.0072;AFR_AF=0;EUR_AF=0.0268;SAS_AF=0.0112;AA=-|||;VT=SNP
5	153220527	rs7444626	A	C	100	PASS	AC=2436;AF=0.486422;AN=5008;NS=2504;DP=14093;EAS_AF=0.8512;AMR_AF=0.4827;AFR_AF=0.4251;EUR_AF=0.3082;SAS_AF=0.3793;AA=-|||;VT=SNP
5	153220649	rs74852142	G	A	100	PASS	AC=216;AF=0.043131;AN=5008;NS=2504;DP=15178;EAS_AF=0.0129;AMR_AF=0.0533;AFR_AF=0.0129;EUR_AF=0.1173;SAS_AF=0.0317;AA=-|||;VT=SNP
5	153220766	rs7444727	C	G	100	PASS	AC=2350;AF=0.469249;AN=5008;NS=2504;DP=17503;EAS_AF=0.8512;AMR_AF=0.4625;AFR_AF=0.3888;EUR_AF=0.2942;SAS_AF=0.3691;AA=-|||;VT=SNP
5	153221082	rs115674490	G	A	100	PASS	AC=34;AF=0.00678914;AN=5008;NS=2504;DP=22402;EAS_AF=0;AMR_AF=0.013;AFR_AF=0;EUR_AF=0.0139;SAS_AF=0.0112;AA=-|||;VT=SNP
5	153221256	rs56686279	G	A	100	PASS	AC=2062;AF=0.411741;AN=5008;NS=2504;DP=23696;EAS_AF=0.8383;AMR_AF=0.4035;AFR_AF=0.3253;EUR_AF=0.1769;SAS_AF=0.3364;AA=-|||;VT=SNP
5	153221522	rs56010204	A	C	100	PASS	AC=2382;AF=0.475639;AN=5008;NS=2504;DP=23511;EAS_AF=0.8512;AMR_AF=0.4755;AFR_AF=0.388;EUR_AF=0.3082;SAS_AF=0.3793;AA=-|||;VT=SNP
5	153221658	rs148638932	G	A	100	PASS	AC=50;AF=0.00998403;AN=5008;NS=2504;DP=22267;EAS_AF=0;AMR_AF=0.0187;AFR_AF=0.0008;EUR_AF=0.0149;SAS_AF=0.0215;AA=g|||;VT=SNP
5	153221780	rs13169013	G	A	100	PASS	AC=211;AF=0.0421326;AN=5008;NS=2504;DP=21490;EAS_AF=0.0129;AMR_AF=0.0533;AFR_AF=0.0091;EUR_AF=0.1173;SAS_AF=0.0317;AA=g|||;VT=SNP
5	153221945	rs13168957	C	T	100	PASS	AC=286;AF=0.0571086;AN=5008;NS=2504;DP=21434;EAS_AF=0.0129;AMR_AF=0.0591;AFR_AF=0.0628;EUR_AF=0.1173;SAS_AF=0.0317;AA=c|||;VT=SNP
5	153221968	rs74739622	T	A	100	PASS	AC=1019;AF=0.203474;AN=5008;NS=2504;DP=21064;EAS_AF=0.0218;AMR_AF=0.1671;AFR_AF=0.1831;EUR_AF=0.2992;SAS_AF=0.3456;AA=t|||;VT=SNP
5	153221971	rs56030949	C	A	100	PASS	AC=1018;AF=0.203275;AN=5008;NS=2504;DP=20939;EAS_AF=0.0218;AMR_AF=0.1657;AFR_AF=0.1831;EUR_AF=0.2992;SAS_AF=0.3456;AA=c|||;VT=SNP
5	153222066	rs72804657	G	A	100	PASS	AC=210;AF=0.0419329;AN=5008;NS=2504;DP=21163;EAS_AF=0;AMR_AF=0.0504;AFR_AF=0.0779;EUR_AF=0.0636;SAS_AF=0.0082;AA=g|||;VT=SNP
5	153222233	rs11167642	T	C	100	PASS	AC=2097;AF=0.41873;AN=5008;NS=2504;DP=18495;EAS_AF=0.8383;AMR_AF=0.4179;AFR_AF=0.3253;EUR_AF=0.1909;SAS_AF=0.3476;AA=T|||;VT=SNP
5	153222661	rs72804659	G	T	100	PASS	AC=286;AF=0.0571086;AN=5008;NS=2504;DP=18343;EAS_AF=0.0129;AMR_AF=0.0591;AFR_AF=0.0628;EUR_AF=0.1173;SAS_AF=0.0317;AA=G|||;VT=SNP
5	153222799	rs11167643	G	C	100	PASS	AC=2408;AF=0.480831;AN=5008;NS=2504;DP=18757;EAS_AF=0.8512;AMR_AF=0.4798;AFR_AF=0.4054;EUR_AF=0.3082;SAS_AF=0.3793;AA=C|||;VT=SNP
5	153222903	rs11741657	G	C	100	PASS	AC=39;AF=0.00778754;AN=5008;NS=2504;DP=18461;EAS_AF=0;AMR_AF=0.0202;AFR_AF=0.0008;EUR_AF=0.0209;SAS_AF=0.0031;AA=G|||;VT=SNP
5	153222921	rs115538458	G	T	100	PASS	AC=34;AF=0.00678914;AN=5008;NS=2504;DP=18427;EAS_AF=0;AMR_AF=0.013;AFR_AF=0;EUR_AF=0.0139;SAS_AF=0.0112;AA=G|||;VT=SNP
5	153223090	rs11167644	G	C	100	PASS	AC=2063;AF=0.411941;AN=5008;NS=2504;DP=17525;EAS_AF=0.8383;AMR_AF=0.4049;AFR_AF=0.3253;EUR_AF=0.1769;SAS_AF=0.3364;AA=G|||;VT=SNP
5	153223108	rs145350942	G	C	100	PASS	AC=34;AF=0.00678914;AN=5008;NS=2504;DP=17515;EAS_AF=0;AMR_AF=0.013;AFR_AF=0;EUR_AF=0.0139;SAS_AF=0.0112;AA=g|||;VT=SNP
5	153223751	rs114258193	A	G	100	PASS	AC=12;AF=0.00239617;AN=5008;NS=2504;DP=19025;EAS_AF=0;AMR_AF=0;AFR_AF=0.0008;EUR_AF=0.0109;SAS_AF=0;AA=A|||;VT=SNP
5	153223949	rs143315361	T	C	100	PASS	AC=34;AF=0.00678914;AN=5008;NS=2504;DP=17444;EAS_AF=0;AMR_AF=0.013;AFR_AF=0;EUR_AF=0.0139;SAS_AF=0.0112;AA=T|||;VT=SNP
5	153224301	rs34054798	A	G	100	PASS	AC=286;AF=0.0571086;AN=5008;NS=2504;DP=17218;EAS_AF=0.0129;AMR_AF=0.0591;AFR_AF=0.0628;EUR_AF=0.1173;SAS_AF=0.0317;AA=A|||;VT=SNP
5	153224895	rs34363146	G	A	100	PASS	AC=286;AF=0.0571086;AN=5008;NS=2504;DP=16867;EAS_AF=0.0129;AMR_AF=0.0591;AFR_AF=0.0628;EUR_AF=0.1173;SAS_AF=0.0317;AA=G|||;VT=SNP
5	153224916	rs62383447	G	A	100	PASS	AC=39;AF=0.00778754;AN=5008;NS=2504;DP=16681;EAS_AF=0;AMR_AF=0.0029;AFR_AF=0.0008;EUR_AF=0.0209;SAS_AF=0.0153;AA=G|||;VT=SNP
5	153225123	rs138490923	A	G	100	PASS	AC=30;AF=0.00599042;AN=5008;NS=2504;DP=16104;EAS_AF=0;AMR_AF=0.013;AFR_AF=0;EUR_AF=0.0139;SAS_AF=0.0072;AA=A|||;VT=SNP
5	153225138	rs143013756	C	T	100	PASS	AC=30;AF=0.00599042;AN=5008;NS=2504;DP=16289;EAS_AF=0;AMR_AF=0.013;AFR_AF=0;EUR_AF=0.0139;SAS_AF=0.0072;AA=C|||;VT=SNP
5	153225574	rs150512166	G	A	100	PASS	AC=41;AF=0.0081869;AN=5008;NS=2504;DP=16226;EAS_AF=0.001;AMR_AF=0.0072;AFR_AF=0;EUR_AF=0.0169;SAS_AF=0.0184;AA=G|||;VT=SNP
5	153225884	rs11747898	T	G	100	PASS	AC=2383;AF=0.475839;AN=5008;NS=2504;DP=16045;EAS_AF=0.8512;AMR_AF=0.4769;AFR_AF=0.388;EUR_AF=0.3082;SAS_AF=0.3793;AA=T|||;VT=SNP
5	153226367	rs2964019	G	C	100	PASS	AC=2591;AF=0.517372;AN=5008;NS=2504;DP=21205;EAS_AF=0.8512;AMR_AF=0.4942;AFR_AF=0.5363;EUR_AF=0.3082;SAS_AF=0.3793;AA=C|||;VT=SNP
5	153226415	rs145256214	G	A	100	PASS	AC=52;AF=0.0103834;AN=5008;NS=2504;DP=20149;EAS_AF=0;AMR_AF=0.0144;AFR_AF=0;EUR_AF=0.0199;SAS_AF=0.0225;AA=G|||;VT=SNP
5	153226498	rs2926841	C	A	100	PASS	AC=1901;AF=0.379593;AN=5008;NS=2504;DP=17760;EAS_AF=0.8383;AMR_AF=0.3876;AFR_AF=0.2118;EUR_AF=0.1769;SAS_AF=0.3364;AA=C|||;VT=SNP
5	153226772	rs35252736	G	A	100	PASS	AC=1898;AF=0.378994;AN=5008;NS=2504;DP=16725;EAS_AF=0.8383;AMR_AF=0.3847;AFR_AF=0.2103;EUR_AF=0.1769;SAS_AF=0.3374;AA=G|||;VT=SNP
5	153227092	rs13153567	T	A	100	PASS	AC=216;AF=0.043131;AN=5008;NS=2504;DP=14505;EAS_AF=0.0129;AMR_AF=0.0533;AFR_AF=0.0129;EUR_AF=0.1173;SAS_AF=0.0317;AA=T|||;VT=SNP
5	153227127	rs2964020	C	T	100	PASS	AC=4949;AF=0.988219;AN=5008;NS=2504;DP=13521;EAS_AF=0.999;AMR_AF=0.9769;AFR_AF=0.9985;EUR_AF=0.9632;SAS_AF=0.9969;AA=T|||;VT=SNP
5	153227746	rs78862758	T	C	100	PASS	AC=861;AF=0.171925;AN=5008;NS=2504;DP=21244;EAS_AF=0.3621;AMR_AF=0.2925;AFR_AF=0.0045;EUR_AF=0.1193;SAS_AF=0.1708;AA=T|||;VT=SNP
5	153228092	rs148372323	G	C	100	PASS	AC=30;AF=0.00599042;AN=5008;NS=2504;DP=18611;EAS_AF=0;AMR_AF=0.013;AFR_AF=0;EUR_AF=0.0139;SAS_AF=0.0072;AA=G|||;VT=SNP
5	153228199	rs2926842	G	A	100	PASS	AC=2060;AF=0.411342;AN=5008;NS=2504;DP=18479;EAS_AF=0.8383;AMR_AF=0.4049;AFR_AF=0.323;EUR_AF=0.1769;SAS_AF=0.3364;AA=G|||;VT=SNP
5	153229051	rs2126161	A	T	100	PASS	AC=2347;AF=0.46865;AN=5008;NS=2504;DP=19995;EAS_AF=0.8512;AMR_AF=0.464;AFR_AF=0.3865;EUR_AF=0.2942;SAS_AF=0.3681;AA=A|||;VT=SNP
5	153229206	rs55639731	T	C	100	PASS	AC=216;AF=0.043131;AN=5008;NS=2504;DP=21471;EAS_AF=0.0129;AMR_AF=0.0533;AFR_AF=0.0129;EUR_AF=0.1173;SAS_AF=0.0317;AA=T|||;VT=SNP
5	153229595	rs2926844	A	G	100	PASS	AC=2060;AF=0.411342;AN=5008;NS=2504;DP=18442;EAS_AF=0.8383;AMR_AF=0.4049;AFR_AF=0.323;EUR_AF=0.1769;SAS_AF=0.3364;AA=A|||;VT=SNP
5	153230513	rs149714077	A	G	100	PASS	AC=30;AF=0.00599042;AN=5008;NS=2504;DP=18569;EAS_AF=0;AMR_AF=0.013;AFR_AF=0;EUR_AF=0.0139;SAS_AF=0.0072;AA=A|||;VT=SNP
5	153230719	rs10463255	G	A	100	PASS	AC=535;AF=0.106829;AN=5008;NS=2504;DP=17892;EAS_AF=0.2331;AMR_AF=0.1412;AFR_AF=0.0038;EUR_AF=0.0895;SAS_AF=0.1094;AA=g|||;VT=SNP
5	153230748	rs2964022	A	G	100	PASS	AC=2061;AF=0.411542;AN=5008;NS=2504;DP=18642;EAS_AF=0.8383;AMR_AF=0.4049;AFR_AF=0.3238;EUR_AF=0.1769;SAS_AF=0.3364;AA=A|||;VT=SNP
5	153230878	rs113258903	G	A	100	PASS	AC=53;AF=0.0105831;AN=5008;NS=2504;DP=17270;EAS_AF=0;AMR_AF=0.013;AFR_AF=0;EUR_AF=0.0249;SAS_AF=0.0194;AA=G|||;VT=SNP
5	153231206	rs35141793	T	C	100	PASS	AC=285;AF=0.0569089;AN=5008;NS=2504;DP=16346;EAS_AF=0.0129;AMR_AF=0.0591;AFR_AF=0.062;EUR_AF=0.1173;SAS_AF=0.0317;AA=T|||;VT=SNP
5	153231357	rs74899460	C	A	100	PASS	AC=278;AF=0.0555112;AN=5008;NS=2504;DP=15108;EAS_AF=0;AMR_AF=0.0389;AFR_AF=0.1286;EUR_AF=0.0557;SAS_AF=0.0256;AA=C|||;VT=SNP
5	153231786	rs6864290	G	A	100	PASS	AC=378;AF=0.0754792;AN=5008;NS=2504;DP=15106;EAS_AF=0.0129;AMR_AF=0.062;AFR_AF=0.1278;EUR_AF=0.1173;SAS_AF=0.0358;AA=G|||;VT=SNP
5	153231796	rs142115089	G	A	100	PASS	AC=127;AF=0.0253594;AN=5008;NS=2504;DP=15032;EAS_AF=0;AMR_AF=0.036;AFR_AF=0.0166;EUR_AF=0.0547;SAS_AF=0.0256;AA=G|||;VT=SNP
5	153231807	rs6864300	G	A	100	PASS	AC=2346;AF=0.46845;AN=5008;NS=2504;DP=14543;EAS_AF=0.8512;AMR_AF=0.4625;AFR_AF=0.3865;EUR_AF=0.2942;SAS_AF=0.3681;AA=G|||;VT=SNP
5	153232434	rs6580043	C	T	100	PASS	AC=2348;AF=0.46885;AN=5008;NS=2504;DP=20686;EAS_AF=0.8512;AMR_AF=0.464;AFR_AF=0.3865;EUR_AF=0.2952;SAS_AF=0.3681;AA=T|||;VT=SNP
5	153232763	rs6869879	G	A	100	PASS	AC=4062;AF=0.811102;AN=5008;NS=2504;DP=18422;EAS_AF=0.9425;AMR_AF=0.7161;AFR_AF=0.8623;EUR_AF=0.673;SAS_AF=0.816;AA=A|||;VT=SNP
5	153233462	rs7715099	G	A	100	PASS	AC=3974;AF=0.79353;AN=5008;NS=2504;DP=16790;EAS_AF=0.9425;AMR_AF=0.7089;AFR_AF=0.8011;EUR_AF=0.671;SAS_AF=0.816;AA=A|||;VT=SNP
5	153233547	rs78606050	G	A	100	PASS	AC=118;AF=0.0235623;AN=5008;NS=2504;DP=17351;EAS_AF=0;AMR_AF=0.036;AFR_AF=0.0015;EUR_AF=0.0726;SAS_AF=0.0184;AA=G|||;VT=SNP
5	153233589	rs137945895	T	A	100	PASS	AC=30;AF=0.00599042;AN=5008;NS=2504;DP=18228;EAS_AF=0;AMR_AF=0.013;AFR_AF=0;EUR_AF=0.0139;SAS_AF=0.0072;AA=T|||;VT=SNP
5	153233593	rs13166441	C	T	100	PASS	AC=2347;AF=0.46865;AN=5008;NS=2504;DP=18243;EAS_AF=0.8522;AMR_AF=0.4625;AFR_AF=0.3865;EUR_AF=0.2942;SAS_AF=0.3681;AA=T|||;VT=SNP
5	153235227	rs2926859	G	A	100	PASS	AC=2346;AF=0.46845;AN=5008;NS=2504;DP=18176;EAS_AF=0.8512;AMR_AF=0.4625;AFR_AF=0.3865;EUR_AF=0.2942;SAS_AF=0.3681;AA=G|||;VT=SNP
5	153235286	rs2964017	T	C	100	PASS	AC=2062;AF=0.411741;AN=5008;NS=2504;DP=17667;EAS_AF=0.8393;AMR_AF=0.4049;AFR_AF=0.3238;EUR_AF=0.1769;SAS_AF=0.3364;AA=T|||;VT=SNP
5	153235823	rs76102439	A	G	100	PASS	AC=287;AF=0.0573083;AN=5008;NS=2504;DP=21487;EAS_AF=0;AMR_AF=0.0389;AFR_AF=0.1354;EUR_AF=0.0557;SAS_AF=0.0256;AA=A|||;VT=SNP
5	153237064	rs6878816	A	C	100	PASS	AC=2504;AF=0.5;AN=5008;NS=2504;DP=20248;EAS_AF=0.8542;AMR_AF=0.4741;AFR_AF=0.4977;EUR_AF=0.2942;SAS_AF=0.3681;AA=C|||;VT=SNP
5	153237143	rs4032977	A	T	100	PASS	AC=2218;AF=0.442891;AN=5008;NS=2504;DP=20876;EAS_AF=0.8413;AMR_AF=0.415;AFR_AF=0.4349;EUR_AF=0.1769;SAS_AF=0.3364;AA=A|||;VT=SNP
5	153237331	rs144193939	T	G	100	PASS	AC=30;AF=0.00599042;AN=5008;NS=2504;DP=19609;EAS_AF=0;AMR_AF=0.013;AFR_AF=0;EUR_AF=0.0139;SAS_AF=0.0072;AA=T|||;VT=SNP
5	153237477	rs34225978	G	T	100	PASS	AC=211;AF=0.0421326;AN=5008;NS=2504;DP=20961;EAS_AF=0.0129;AMR_AF=0.0533;AFR_AF=0.0091;EUR_AF=0.1173;SAS_AF=0.0317;AA=G|||;VT=SNP
5	153237569	rs72804669	C	T	100	PASS	AC=209;AF=0.0417332;AN=5008;NS=2504;DP=21493;EAS_AF=0;AMR_AF=0.0504;AFR_AF=0.0779;EUR_AF=0.0636;SAS_AF=0.0072;AA=C|||;VT=SNP
5	153237781	rs11951097	G	A	100	PASS	AC=189;AF=0.0377396;AN=5008;NS=2504;DP=20440;EAS_AF=0;AMR_AF=0.036;AFR_AF=0.0628;EUR_AF=0.0557;SAS_AF=0.0256;AA=G|||;VT=SNP
5	153238090	rs112472774	T	C	100	PASS	AC=45;AF=0.00898562;AN=5008;NS=2504;DP=20104;EAS_AF=0;AMR_AF=0.0086;AFR_AF=0;EUR_AF=0.0149;SAS_AF=0.0245;AA=T|||;VT=SNP
5	153238093	rs2926858	C	A	100	PASS	AC=3986;AF=0.795927;AN=5008;NS=2504;DP=20098;EAS_AF=0.9425;AMR_AF=0.7104;AFR_AF=0.8011;EUR_AF=0.671;SAS_AF=0.8272;AA=A|||;VT=SNP
5	153238323	rs1461237	C	T	100	PASS	AC=2059;AF=0.411142;AN=5008;NS=2504;DP=20904;EAS_AF=0.8393;AMR_AF=0.402;AFR_AF=0.3238;EUR_AF=0.1769;SAS_AF=0.3354;AA=C|||;VT=SNP
5	153238430	rs112986701	C	T	100	PASS	AC=53;AF=0.0105831;AN=5008;NS=2504;DP=20321;EAS_AF=0;AMR_AF=0.013;AFR_AF=0;EUR_AF=0.0249;SAS_AF=0.0194;AA=C|||;VT=SNP
5	153238466	rs17115298	T	G	100	PASS	AC=432;AF=0.086262;AN=5008;NS=2504;DP=20240;EAS_AF=0.0129;AMR_AF=0.0692;AFR_AF=0.1679;EUR_AF=0.1173;SAS_AF=0.0317;AA=T|||;VT=SNP
5	153239051	rs997603	T	C	100	PASS	AC=431;AF=0.0860623;AN=5008;NS=2504;DP=18678;EAS_AF=0.0129;AMR_AF=0.0692;AFR_AF=0.1672;EUR_AF=0.1183;SAS_AF=0.0307;AA=T|||;VT=SNP
5	153239109	rs191668099	G	T	100	PASS	AC=34;AF=0.00678914;AN=5008;NS=2504;DP=19298;EAS_AF=0;AMR_AF=0.013;AFR_AF=0;EUR_AF=0.0139;SAS_AF=0.0112;AA=G|||;VT=SNP
5	153239162	rs115973249	G	A	100	PASS	AC=35;AF=0.00698882;AN=5008;NS=2504;DP=19583;EAS_AF=0.001;AMR_AF=0.013;AFR_AF=0;EUR_AF=0.0139;SAS_AF=0.0112;AA=G|||;VT=SNP
5	153239595	rs147739141	G	A	100	PASS	AC=8;AF=0.00159744;AN=5008;NS=2504;DP=18459;EAS_AF=0;AMR_AF=0.0029;AFR_AF=0;EUR_AF=0.006;SAS_AF=0;AA=G|||;VT=SNP
5	153239653	rs1117562	A	G	100	PASS	AC=2523;AF=0.503794;AN=5008;NS=2504;DP=18272;EAS_AF=0.8532;AMR_AF=0.4769;AFR_AF=0.5121;EUR_AF=0.2942;SAS_AF=0.3671;AA=G|||;VT=SNP
5	153239976	rs7731282	G	T	100	PASS	AC=286;AF=0.0571086;AN=5008;NS=2504;DP=19651;EAS_AF=0.0129;AMR_AF=0.0591;AFR_AF=0.0635;EUR_AF=0.1173;SAS_AF=0.0307;AA=G|||;VT=SNP
5	153240989	rs148044855	G	A	100	PASS	AC=32;AF=0.00638978;AN=5008;NS=2504;DP=19033;EAS_AF=0;AMR_AF=0.013;AFR_AF=0.0015;EUR_AF=0.0139;SAS_AF=0.0072;AA=A|||;VT=SNP
5	153241152	rs2964028	G	A	100	PASS	AC=4006;AF=0.79992;AN=5008;NS=2504;DP=19686;EAS_AF=0.9444;AMR_AF=0.7089;AFR_AF=0.8222;EUR_AF=0.671;SAS_AF=0.818;AA=A|||;VT=SNP
5	153241171	rs1461236	A	G	100	PASS	AC=2093;AF=0.417931;AN=5008;NS=2504;DP=20118;EAS_AF=0.8433;AMR_AF=0.4049;AFR_AF=0.3434;EUR_AF=0.1759;SAS_AF=0.3384;AA=G|||;VT=SNP
5	153241647	rs2964027	C	A	100	PASS	AC=2535;AF=0.50619;AN=5008;NS=2504;DP=18792;EAS_AF=0.8323;AMR_AF=0.4568;AFR_AF=0.5477;EUR_AF=0.2932;SAS_AF=0.3681;AA=A|||;VT=SNP
5	153241733	rs72804671	T	C	100	PASS	AC=208;AF=0.0415335;AN=5008;NS=2504;DP=19547;EAS_AF=0;AMR_AF=0.049;AFR_AF=0.0779;EUR_AF=0.0636;SAS_AF=0.0072;AA=T|||;VT=SNP
5	153241839	rs1461235	G	A	100	PASS	AC=518;AF=0.103435;AN=5008;NS=2504;DP=21772;EAS_AF=0.0139;AMR_AF=0.0706;AFR_AF=0.2368;EUR_AF=0.1153;SAS_AF=0.0266;AA=G|||;VT=SNP
5	153242447	rs2926857	A	G	100	PASS	AC=2716;AF=0.542332;AN=5008;NS=2504;DP=19333;EAS_AF=0.8065;AMR_AF=0.4755;AFR_AF=0.643;EUR_AF=0.3111;SAS_AF=0.4192;AA=G|||;VT=SNP
5	153242730	rs116210748	G	A	100	PASS	AC=68;AF=0.0135783;AN=5008;NS=2504;DP=18712;EAS_AF=0;AMR_AF=0.0173;AFR_AF=0.0015;EUR_AF=0.0298;SAS_AF=0.0245;AA=G|||;VT=SNP
5	153242887	rs72804672	T	C	100	PASS	AC=312;AF=0.0623003;AN=5008;NS=2504;DP=21820;EAS_AF=0;AMR_AF=0.111;AFR_AF=0.0605;EUR_AF=0.1262;SAS_AF=0.0286;AA=T|||;VT=SNP
5	153243573	rs17115312	A	C	100	PASS	AC=363;AF=0.072484;AN=5008;NS=2504;DP=21441;EAS_AF=0.0685;AMR_AF=0.0259;AFR_AF=0.1316;EUR_AF=0.0239;SAS_AF=0.0798;AA=A|||;VT=SNP
5	153245475	rs1461234	C	T	100	PASS	AC=1178;AF=0.235224;AN=5008;NS=2504;DP=20401;EAS_AF=0.0357;AMR_AF=0.2435;AFR_AF=0.1815;EUR_AF=0.3757;SAS_AF=0.363;AA=C|||;VT=SNP
5	153246412	rs2964023	T	C	100	PASS	AC=4294;AF=0.857428;AN=5008;NS=2504;DP=17901;EAS_AF=0.9206;AMR_AF=0.7507;AFR_AF=0.9887;EUR_AF=0.7008;SAS_AF=0.8517;AA=C|||;VT=SNP
5	153246563	rs57311556	A	T	100	PASS	AC=177;AF=0.0353435;AN=5008;NS=2504;DP=15128;EAS_AF=0.1419;AMR_AF=0.0115;AFR_AF=0;EUR_AF=0.0159;SAS_AF=0.0102;AA=A|||;VT=SNP
5	153246661	rs7712317	T	C	100	PASS	AC=1709;AF=0.341254;AN=5008;NS=2504;DP=11988;EAS_AF=0.6647;AMR_AF=0.3689;AFR_AF=0.2103;EUR_AF=0.1769;SAS_AF=0.3344;AA=T|||;VT=SNP
5	153246879	rs2350538	G	T	100	PASS	AC=2699;AF=0.538938;AN=5008;NS=2504;DP=14946;EAS_AF=0.8165;AMR_AF=0.4798;AFR_AF=0.6278;EUR_AF=0.3121;SAS_AF=0.408;AA=T|||;VT=SNP
5	153247305	rs1381117	C	T	100	PASS	AC=2041;AF=0.407548;AN=5008;NS=2504;DP=17443;EAS_AF=0.6746;AMR_AF=0.4308;AFR_AF=0.3109;EUR_AF=0.2962;SAS_AF=0.3609;AA=T|||;VT=SNP
5	153248945	rs79433733	G	A	100	PASS	AC=840;AF=0.167732;AN=5008;NS=2504;DP=16051;EAS_AF=0.0357;AMR_AF=0.1095;AFR_AF=0.2088;EUR_AF=0.1869;SAS_AF=0.2699;AA=A|||;VT=SNP
5	153248951	rs12659342	T	C	100	PASS	AC=3900;AF=0.778754;AN=5008;NS=2504;DP=15801;EAS_AF=0.8601;AMR_AF=0.7219;AFR_AF=0.823;EUR_AF=0.6809;SAS_AF=0.7761;AA=C|||;VT=SNP
5	153248963	rs114854777	A	G	100	PASS	AC=38;AF=0.00758786;AN=5008;NS=2504;DP=15467;EAS_AF=0.0089;AMR_AF=0.0072;AFR_AF=0;EUR_AF=0.0239;SAS_AF=0;AA=A|||;VT=SNP
5	153249025	rs12657131	C	G	100	PASS	AC=899;AF=0.179513;AN=5008;NS=2504;DP=15596;EAS_AF=0.3621;AMR_AF=0.2939;AFR_AF=0.0499;EUR_AF=0.1133;SAS_AF=0.1534;AA=C|||;VT=SNP
5	153249433	rs76700794	A	G	100	PASS	AC=175;AF=0.0349441;AN=5008;NS=2504;DP=14635;EAS_AF=0.1399;AMR_AF=0.0115;AFR_AF=0;EUR_AF=0.0159;SAS_AF=0.0102;AA=A|||;VT=SNP
5	153249835	rs149878927	T	C	100	PASS	AC=20;AF=0.00399361;AN=5008;NS=2504;DP=12359;EAS_AF=0;AMR_AF=0.0086;AFR_AF=0;EUR_AF=0.0129;SAS_AF=0.001;AA=T|||;VT=SNP
5	153250163	rs76431618	T	C	100	PASS	AC=158;AF=0.0315495;AN=5008;NS=2504;DP=14726;EAS_AF=0;AMR_AF=0.0418;AFR_AF=0.053;EUR_AF=0.0398;SAS_AF=0.0194;AA=T|||;VT=SNP
5	153250801	rs1350802	G	C	100	PASS	AC=2047;AF=0.408746;AN=5008;NS=2504;DP=19171;EAS_AF=0.6766;AMR_AF=0.4308;AFR_AF=0.3139;EUR_AF=0.2962;SAS_AF=0.3609;AA=G|||;VT=SNP
5	153250819	rs2926830	T	C	100	PASS	AC=3937;AF=0.786142;AN=5008;NS=2504;DP=19079;EAS_AF=0.8522;AMR_AF=0.7262;AFR_AF=0.8563;EUR_AF=0.6799;SAS_AF=0.7751;AA=C|||;VT=SNP
5	153251073	rs11167647	T	C	100	PASS	AC=1170;AF=0.233626;AN=5008;NS=2504;DP=16633;EAS_AF=0.0357;AMR_AF=0.2392;AFR_AF=0.1808;EUR_AF=0.3678;SAS_AF=0.3671;AA=T|||;VT=SNP
5	153251153	rs35641290	A	G	100	PASS	AC=68;AF=0.0135783;AN=5008;NS=2504;DP=15899;EAS_AF=0;AMR_AF=0.0173;AFR_AF=0.0015;EUR_AF=0.0298;SAS_AF=0.0245;AA=A|||;VT=SNP
5	153251788	rs76784595	G	A	100	PASS	AC=175;AF=0.0349441;AN=5008;NS=2504;DP=15885;EAS_AF=0.1399;AMR_AF=0.0115;AFR_AF=0;EUR_AF=0.0159;SAS_AF=0.0102;AA=G|||;VT=SNP
5	153251932	rs10783182	G	A	100	PASS	AC=2043;AF=0.407947;AN=5008;NS=2504;DP=16060;EAS_AF=0.6766;AMR_AF=0.4308;AFR_AF=0.3109;EUR_AF=0.2962;SAS_AF=0.3609;AA=G|||;VT=SNP
5	153251977	rs10783183	G	A	100	PASS	AC=2051;AF=0.409545;AN=5008;NS=2504;DP=15139;EAS_AF=0.6746;AMR_AF=0.4323;AFR_AF=0.3177;EUR_AF=0.2962;SAS_AF=0.3609;AA=G|||;VT=SNP
5	153252363	rs2964034	A	G	100	PASS	AC=2719;AF=0.542931;AN=5008;NS=2504;DP=18114;EAS_AF=0.8165;AMR_AF=0.4813;AFR_AF=0.6415;EUR_AF=0.3121;SAS_AF=0.409;AA=G|||;VT=SNP
5	153252395	rs115107908	A	T	100	PASS	AC=38;AF=0.00758786;AN=5008;NS=2504;DP=18764;EAS_AF=0;AMR_AF=0.0187;AFR_AF=0.0008;EUR_AF=0.0219;SAS_AF=0.002;AA=A|||;VT=SNP
5	153252824	rs78842586	A	G	100	PASS	AC=419;AF=0.0836661;AN=5008;NS=2504;DP=19339;EAS_AF=0.1419;AMR_AF=0.0346;AFR_AF=0.1702;EUR_AF=0.0159;SAS_AF=0.0112;AA=A|||;VT=SNP
5	153253264	rs11167648	A	G	100	PASS	AC=1215;AF=0.242612;AN=5008;NS=2504;DP=16050;EAS_AF=0.0357;AMR_AF=0.2435;AFR_AF=0.2126;EUR_AF=0.3678;SAS_AF=0.3671;AA=A|||;VT=SNP
5	153253283	rs2964033	A	G	100	PASS	AC=2717;AF=0.542532;AN=5008;NS=2504;DP=15420;EAS_AF=0.8165;AMR_AF=0.4813;AFR_AF=0.6407;EUR_AF=0.3121;SAS_AF=0.408;AA=G|||;VT=SNP
5	153253482	rs77988097	C	T	100	PASS	AC=177;AF=0.0353435;AN=5008;NS=2504;DP=16593;EAS_AF=0.1419;AMR_AF=0.0115;AFR_AF=0.0008;EUR_AF=0.0149;SAS_AF=0.0102;AA=C|||;VT=SNP
5	153253908	rs2964032	C	T	100	PASS	AC=2041;AF=0.407548;AN=5008;NS=2504;DP=21597;EAS_AF=0.6746;AMR_AF=0.4308;AFR_AF=0.3109;EUR_AF=0.2962;SAS_AF=0.3609;AA=C|||;VT=SNP
5	153254087	rs13157273	G	T	100	PASS	AC=15;AF=0.00299521;AN=5008;NS=2504;DP=21001;EAS_AF=0;AMR_AF=0.0014;AFR_AF=0.0008;EUR_AF=0.0119;SAS_AF=0.001;AA=G|||;VT=SNP
5	153255717	rs4416639	C	G	100	PASS	AC=2699;AF=0.538938;AN=5008;NS=2504;DP=15455;EAS_AF=0.8165;AMR_AF=0.4798;AFR_AF=0.6278;EUR_AF=0.3121;SAS_AF=0.408;AA=G|||;VT=SNP
5	153255743	rs6871988	G	A	100	PASS	AC=1708;AF=0.341054;AN=5008;NS=2504;DP=15207;EAS_AF=0.6627;AMR_AF=0.3689;AFR_AF=0.211;EUR_AF=0.1769;SAS_AF=0.3344;AA=G|||;VT=SNP
5	153257636	rs1461229	C	A	100	PASS	AC=2719;AF=0.542931;AN=5008;NS=2504;DP=16442;EAS_AF=0.8105;AMR_AF=0.4841;AFR_AF=0.6498;EUR_AF=0.3121;SAS_AF=0.4018;AA=A|||;VT=SNP
5	153259066	rs10051517	G	A	100	PASS	AC=986;AF=0.196885;AN=5008;NS=2504;DP=16911;EAS_AF=0.0208;AMR_AF=0.2133;AFR_AF=0.2451;EUR_AF=0.2565;SAS_AF=0.2403;AA=G|||;VT=SNP
5	153259781	rs9885336	A	G	100	PASS	AC=990;AF=0.197684;AN=5008;NS=2504;DP=21074;EAS_AF=0.0208;AMR_AF=0.2133;AFR_AF=0.2443;EUR_AF=0.2604;SAS_AF=0.2413;AA=A|||;VT=SNP
5	153260361	rs6869379	C	G	100	PASS	AC=972;AF=0.194089;AN=5008;NS=2504;DP=18760;EAS_AF=0.0208;AMR_AF=0.2089;AFR_AF=0.2322;EUR_AF=0.2604;SAS_AF=0.2423;AA=C|||;VT=SNP
5	153260854	rs77307728	A	T	100	PASS	AC=459;AF=0.0916534;AN=5008;NS=2504;DP=20112;EAS_AF=0.0119;AMR_AF=0.0865;AFR_AF=0.0038;EUR_AF=0.2008;SAS_AF=0.184;AA=A|||;VT=SNP
5	153262719	rs1381118	G	A	100	PASS	AC=2837;AF=0.566494;AN=5008;NS=2504;DP=21074;EAS_AF=0.7004;AMR_AF=0.5331;AFR_AF=0.5741;EUR_AF=0.4891;SAS_AF=0.5215;AA=G|||;VT=SNP
5	153263051	rs147887415	T	C	100	PASS	AC=16;AF=0.00319489;AN=5008;NS=2504;DP=21960;EAS_AF=0;AMR_AF=0.0058;AFR_AF=0;EUR_AF=0.008;SAS_AF=0.0041;AA=T|||;VT=SNP
5	153263053	rs10066398	T	C	100	PASS	AC=351;AF=0.0700879;AN=5008;NS=2504;DP=21900;EAS_AF=0;AMR_AF=0.0879;AFR_AF=0.1301;EUR_AF=0.0994;SAS_AF=0.0184;AA=T|||;VT=SNP
5	153263479	rs2964029	T	G	100	PASS	AC=2925;AF=0.584065;AN=5008;NS=2504;DP=22130;EAS_AF=0.7004;AMR_AF=0.5418;AFR_AF=0.6362;EUR_AF=0.4891;SAS_AF=0.5215;AA=G|||;VT=SNP
5	153263884	rs2926840	A	T	100	PASS	AC=3129;AF=0.6248;AN=5008;NS=2504;DP=20562;EAS_AF=0.8284;AMR_AF=0.5504;AFR_AF=0.671;EUR_AF=0.495;SAS_AF=0.5389;AA=C|||;VT=SNP
5	153264228	rs1350804	C	T	100	PASS	AC=3041;AF=0.607228;AN=5008;NS=2504;DP=21260;EAS_AF=0.8175;AMR_AF=0.536;AFR_AF=0.6702;EUR_AF=0.4761;SAS_AF=0.4908;AA=T|||;VT=SNP
5	153264577	rs11743150	G	C	100	PASS	AC=172;AF=0.034345;AN=5008;NS=2504;DP=19748;EAS_AF=0.0208;AMR_AF=0.0331;AFR_AF=0.0008;EUR_AF=0.0308;SAS_AF=0.0982;AA=G|||;VT=SNP
5	153264852	rs75316240	A	G	100	PASS	AC=725;AF=0.144768;AN=5008;NS=2504;DP=17081;EAS_AF=0.3681;AMR_AF=0.1657;AFR_AF=0.0023;EUR_AF=0.0765;SAS_AF=0.1626;AA=A|||;VT=SNP
5	153265309	rs2351023	T	C	100	PASS	AC=2768;AF=0.552716;AN=5008;NS=2504;DP=20493;EAS_AF=0.7004;AMR_AF=0.5245;AFR_AF=0.5265;EUR_AF=0.4891;SAS_AF=0.5215;AA=T|||;VT=SNP
5	153265681	rs6580044	G	A	100	PASS	AC=4093;AF=0.817292;AN=5008;NS=2504;DP=17741;EAS_AF=0.8393;AMR_AF=0.7622;AFR_AF=0.9183;EUR_AF=0.7505;SAS_AF=0.7658;AA=A|||;VT=SNP
5	153266100	rs2560035	A	G	100	PASS	AC=2758;AF=0.550719;AN=5008;NS=2504;DP=18991;EAS_AF=0.7004;AMR_AF=0.4885;AFR_AF=0.6384;EUR_AF=0.3757;SAS_AF=0.502;AA=G|||;VT=SNP
5	153266148	rs10476798	T	G	100	PASS	AC=359;AF=0.0716853;AN=5008;NS=2504;DP=20272;EAS_AF=0;AMR_AF=0.0879;AFR_AF=0.1362;EUR_AF=0.0994;SAS_AF=0.0184;AA=T|||;VT=SNP
5	153267753	rs2614125	G	A	100	PASS	AC=2901;AF=0.579273;AN=5008;NS=2504;DP=20107;EAS_AF=0.6905;AMR_AF=0.5403;AFR_AF=0.6263;EUR_AF=0.4891;SAS_AF=0.5215;AA=G|||;VT=SNP
5	153268550	rs114907392	G	A	100	PASS	AC=31;AF=0.0061901;AN=5008;NS=2504;DP=18489;EAS_AF=0;AMR_AF=0.0101;AFR_AF=0.0008;EUR_AF=0.0219;SAS_AF=0.001;AA=G|||;VT=SNP
5	153268620	rs2560036	C	T	100	PASS	AC=4092;AF=0.817093;AN=5008;NS=2504;DP=19827;EAS_AF=0.8393;AMR_AF=0.7622;AFR_AF=0.9183;EUR_AF=0.7495;SAS_AF=0.7658;AA=T|||;VT=SNP
5	153269015	rs139693598	A	T	100	PASS	AC=172;AF=0.034345;AN=5008;NS=2504;DP=18962;EAS_AF=0.0208;AMR_AF=0.0331;AFR_AF=0.0008;EUR_AF=0.0308;SAS_AF=0.0982;AA=A|||;VT=SNP
5	153269843	rs10061978	G	T	100	PASS	AC=902;AF=0.180112;AN=5008;NS=2504;DP=21781;EAS_AF=0.0208;AMR_AF=0.1772;AFR_AF=0.239;EUR_AF=0.2217;SAS_AF=0.2239;AA=G|||;VT=SNP
5	153270716	rs2614126	G	A	100	PASS	AC=4120;AF=0.822684;AN=5008;NS=2504;DP=20094;EAS_AF=0.8611;AMR_AF=0.7622;AFR_AF=0.9221;EUR_AF=0.7505;SAS_AF=0.7658;AA=A|||;VT=SNP
5	153271076	rs919221	C	T	100	PASS	AC=3043;AF=0.607628;AN=5008;NS=2504;DP=20729;EAS_AF=0.7123;AMR_AF=0.5836;AFR_AF=0.6536;EUR_AF=0.5268;SAS_AF=0.5378;AA=T|||;VT=SNP
5	153271156	rs919222	G	A	100	PASS	AC=806;AF=0.160942;AN=5008;NS=2504;DP=20755;EAS_AF=0.0129;AMR_AF=0.134;AFR_AF=0.3835;EUR_AF=0.1511;SAS_AF=0.0419;AA=G|||;VT=SNP
5	153271230	rs919223	T	C	100	PASS	AC=4119;AF=0.822484;AN=5008;NS=2504;DP=21328;EAS_AF=0.8611;AMR_AF=0.7622;AFR_AF=0.9206;EUR_AF=0.7505;SAS_AF=0.7669;AA=C|||;VT=SNP
5	153271756	rs1366095	A	G	100	PASS	AC=3044;AF=0.607827;AN=5008;NS=2504;DP=19413;EAS_AF=0.7123;AMR_AF=0.5836;AFR_AF=0.6543;EUR_AF=0.5268;SAS_AF=0.5378;AA=G|||;VT=SNP
5	153272041	rs1366096	G	A	100	PASS	AC=3043;AF=0.607628;AN=5008;NS=2504;DP=20722;EAS_AF=0.7123;AMR_AF=0.5836;AFR_AF=0.6536;EUR_AF=0.5268;SAS_AF=0.5378;AA=G|||;VT=SNP
5	153272110	rs79112800	A	G	100	PASS	AC=172;AF=0.034345;AN=5008;NS=2504;DP=20198;EAS_AF=0.0208;AMR_AF=0.0331;AFR_AF=0.0008;EUR_AF=0.0308;SAS_AF=0.0982;AA=A|||;VT=SNP
5	153272625	rs12188227	G	A	100	PASS	AC=57;AF=0.0113818;AN=5008;NS=2504;DP=18373;EAS_AF=0;AMR_AF=0.0058;AFR_AF=0.0008;EUR_AF=0.0278;SAS_AF=0.0245;AA=G|||;VT=SNP
5	153272732	rs4958352	C	T	100	PASS	AC=806;AF=0.160942;AN=5008;NS=2504;DP=20747;EAS_AF=0.0129;AMR_AF=0.134;AFR_AF=0.3835;EUR_AF=0.1511;SAS_AF=0.0419;AA=C|||;VT=SNP
5	153272963	rs114280442	G	A	100	PASS	AC=234;AF=0.0467252;AN=5008;NS=2504;DP=17589;EAS_AF=0.0893;AMR_AF=0.0331;AFR_AF=0.0484;EUR_AF=0.0209;SAS_AF=0.0368;AA=G|||;VT=SNP
5	153272968	rs2560038	G	A	100	PASS	AC=2148;AF=0.428914;AN=5008;NS=2504;DP=17825;EAS_AF=0.7381;AMR_AF=0.4121;AFR_AF=0.2307;EUR_AF=0.3569;SAS_AF=0.4642;AA=A|||;VT=SNP
5	153273141	rs34322782	G	A	100	PASS	AC=772;AF=0.154153;AN=5008;NS=2504;DP=20476;EAS_AF=0.0129;AMR_AF=0.1311;AFR_AF=0.3585;EUR_AF=0.1521;SAS_AF=0.0419;AA=G|||;VT=SNP
5	153273168	rs6873055	G	T	100	PASS	AC=771;AF=0.153954;AN=5008;NS=2504;DP=19704;EAS_AF=0.0129;AMR_AF=0.1311;AFR_AF=0.3585;EUR_AF=0.1511;SAS_AF=0.0419;AA=G|||;VT=SNP
5	153273594	rs10515702	C	T	100	PASS	AC=809;AF=0.161542;AN=5008;NS=2504;DP=18535;EAS_AF=0.0159;AMR_AF=0.134;AFR_AF=0.3828;EUR_AF=0.1521;SAS_AF=0.0419;AA=C|||;VT=SNP
5	153274149	rs77236822	C	T	100	PASS	AC=224;AF=0.0447284;AN=5008;NS=2504;DP=19156;EAS_AF=0.0893;AMR_AF=0.0331;AFR_AF=0.0408;EUR_AF=0.0209;SAS_AF=0.0368;AA=C|||;VT=SNP
5	153274308	rs76666804	G	A	100	PASS	AC=225;AF=0.0449281;AN=5008;NS=2504;DP=20333;EAS_AF=0.0893;AMR_AF=0.0331;AFR_AF=0.0408;EUR_AF=0.0209;SAS_AF=0.0378;AA=G|||;VT=SNP
5	153274473	rs115973509	C	T	100	PASS	AC=31;AF=0.0061901;AN=5008;NS=2504;DP=18051;EAS_AF=0;AMR_AF=0.0144;AFR_AF=0;EUR_AF=0.0179;SAS_AF=0.0031;AA=C|||;VT=SNP
5	153275936	rs78327105	G	C	100	PASS	AC=225;AF=0.0449281;AN=5008;NS=2504;DP=18508;EAS_AF=0.0903;AMR_AF=0.0331;AFR_AF=0.0408;EUR_AF=0.0209;SAS_AF=0.0368;AA=G|||;VT=SNP
5	153277153	rs62385566	C	T	100	PASS	AC=42;AF=0.00838658;AN=5008;NS=2504;DP=19589;EAS_AF=0;AMR_AF=0.0029;AFR_AF=0.0008;EUR_AF=0.0239;SAS_AF=0.0153;AA=c|||;VT=SNP
5	153277545	rs77332789	C	T	100	PASS	AC=225;AF=0.0449281;AN=5008;NS=2504;DP=17122;EAS_AF=0.0883;AMR_AF=0.0331;AFR_AF=0.0416;EUR_AF=0.0209;SAS_AF=0.0378;AA=C|||;VT=SNP
5	153277759	rs2434220	A	G	100	PASS	AC=4122;AF=0.823083;AN=5008;NS=2504;DP=19182;EAS_AF=0.8641;AMR_AF=0.7666;AFR_AF=0.9168;EUR_AF=0.7525;SAS_AF=0.7669;AA=G|||;VT=SNP
5	153277932	rs2560055	G	A	100	PASS	AC=2088;AF=0.416933;AN=5008;NS=2504;DP=18276;EAS_AF=0.6994;AMR_AF=0.4294;AFR_AF=0.2027;EUR_AF=0.3638;SAS_AF=0.4611;AA=G|||;VT=SNP
5	153278085	rs10054136	A	C	100	PASS	AC=274;AF=0.0547125;AN=5008;NS=2504;DP=21228;EAS_AF=0;AMR_AF=0.0504;AFR_AF=0.1309;EUR_AF=0.0616;SAS_AF=0.0041;AA=A|||;VT=SNP
5	153278334	rs76330189	T	A	100	PASS	AC=30;AF=0.00599042;AN=5008;NS=2504;DP=20937;EAS_AF=0;AMR_AF=0.0202;AFR_AF=0;EUR_AF=0.0149;SAS_AF=0.001;AA=T|||;VT=SNP
5	153279039	rs34255618	G	A	100	PASS	AC=312;AF=0.0623003;AN=5008;NS=2504;DP=18645;EAS_AF=0.0159;AMR_AF=0.098;AFR_AF=0.0265;EUR_AF=0.1521;SAS_AF=0.0409;AA=G|||;VT=SNP
5	153279684	rs2964001	C	A	100	PASS	AC=4130;AF=0.824681;AN=5008;NS=2504;DP=22129;EAS_AF=0.8641;AMR_AF=0.7651;AFR_AF=0.9221;EUR_AF=0.7545;SAS_AF=0.7669;AA=A|||;VT=SNP
5	153279831	rs1080671	C	T	100	PASS	AC=224;AF=0.0447284;AN=5008;NS=2504;DP=20345;EAS_AF=0.0883;AMR_AF=0.0331;AFR_AF=0.0416;EUR_AF=0.0209;SAS_AF=0.0368;AA=C|||;VT=SNP
5	153280893	rs1593827	G	A	100	PASS	AC=1858;AF=0.371006;AN=5008;NS=2504;DP=12167;EAS_AF=0.6111;AMR_AF=0.3963;AFR_AF=0.1589;EUR_AF=0.3439;SAS_AF=0.4202;AA=G|||;VT=SNP
5	153281269	rs55749407	T	G	100	PASS	AC=53;AF=0.0105831;AN=5008;NS=2504;DP=15072;EAS_AF=0;AMR_AF=0.0072;AFR_AF=0.0038;EUR_AF=0.0159;SAS_AF=0.0276;AA=T|||;VT=SNP
5	153281406	rs2560030	C	T	100	PASS	AC=2369;AF=0.473043;AN=5008;NS=2504;DP=20342;EAS_AF=0.8264;AMR_AF=0.4424;AFR_AF=0.3086;EUR_AF=0.3668;SAS_AF=0.4622;AA=T|||;VT=SNP
5	153282305	rs1461242	T	C	100	PASS	AC=3258;AF=0.650559;AN=5008;NS=2504;DP=21442;EAS_AF=0.8442;AMR_AF=0.5922;AFR_AF=0.7012;EUR_AF=0.5338;SAS_AF=0.544;AA=C|||;VT=SNP
5	153282674	rs79777070	A	T	100	PASS	AC=224;AF=0.0447284;AN=5008;NS=2504;DP=20528;EAS_AF=0.0883;AMR_AF=0.0331;AFR_AF=0.0416;EUR_AF=0.0209;SAS_AF=0.0368;AA=A|||;VT=SNP
5	153282962	rs1461243	T	C	100	PASS	AC=690;AF=0.13778;AN=5008;NS=2504;DP=17117;EAS_AF=0.0159;AMR_AF=0.1225;AFR_AF=0.2988;EUR_AF=0.1521;SAS_AF=0.0419;AA=T|||;VT=SNP
5	153285672	rs76858877	T	C	100	PASS	AC=74;AF=0.0147764;AN=5008;NS=2504;DP=21607;EAS_AF=0;AMR_AF=0.0159;AFR_AF=0;EUR_AF=0.0517;SAS_AF=0.0112;AA=T|||;VT=SNP
5	153285859	rs1903442	G	C	100	PASS	AC=399;AF=0.0796725;AN=5008;NS=2504;DP=20892;EAS_AF=0;AMR_AF=0.0879;AFR_AF=0.0681;EUR_AF=0.1282;SAS_AF=0.1217;AA=G|||;VT=SNP
5	153286563	rs62385569	C	T	100	PASS	AC=38;AF=0.00758786;AN=5008;NS=2504;DP=20187;EAS_AF=0;AMR_AF=0.0029;AFR_AF=0;EUR_AF=0.0239;SAS_AF=0.0123;AA=C|||;VT=SNP
5	153286770	rs115174426	T	C	100	PASS	AC=8;AF=0.00159744;AN=5008;NS=2504;DP=19130;EAS_AF=0;AMR_AF=0.0029;AFR_AF=0;EUR_AF=0.006;SAS_AF=0;AA=T|||;VT=SNP
5	153286964	rs898709	A	G	100	PASS	AC=1955;AF=0.390375;AN=5008;NS=2504;DP=19442;EAS_AF=0.6111;AMR_AF=0.4035;AFR_AF=0.2262;EUR_AF=0.3429;SAS_AF=0.4243;AA=A|||;VT=SNP
5	153287182	rs117730925	T	A	100	PASS	AC=225;AF=0.0449281;AN=5008;NS=2504;DP=21441;EAS_AF=0.0883;AMR_AF=0.0331;AFR_AF=0.0424;EUR_AF=0.0209;SAS_AF=0.0368;AA=T|||;VT=SNP
5	153287549	rs1870738	T	A	100	PASS	AC=1932;AF=0.385783;AN=5008;NS=2504;DP=19232;EAS_AF=0.6111;AMR_AF=0.4035;AFR_AF=0.208;EUR_AF=0.3439;SAS_AF=0.4243;AA=T|||;VT=SNP
5	153287873	rs72804679	T	C	100	PASS	AC=63;AF=0.0125799;AN=5008;NS=2504;DP=19883;EAS_AF=0;AMR_AF=0.0072;AFR_AF=0.0038;EUR_AF=0.0159;SAS_AF=0.0378;AA=T|||;VT=SNP
5	153287891	rs75528036	T	A	100	PASS	AC=332;AF=0.0662939;AN=5008;NS=2504;DP=20049;EAS_AF=0.128;AMR_AF=0.0245;AFR_AF=0.0976;EUR_AF=0.0169;SAS_AF=0.0409;AA=A|||;VT=SNP
5	153289425	rs2614119	A	G	100	PASS	AC=2735;AF=0.546126;AN=5008;NS=2504;DP=18842;EAS_AF=0.627;AMR_AF=0.5476;AFR_AF=0.5514;EUR_AF=0.5109;SAS_AF=0.4908;AA=A|||;VT=SNP
5	153290003	rs141006250	G	A	100	PASS	AC=48;AF=0.00958466;AN=5008;NS=2504;DP=20115;EAS_AF=0;AMR_AF=0.0274;AFR_AF=0.0038;EUR_AF=0.0209;SAS_AF=0.0031;AA=G|||;VT=SNP
5	153290022	rs78898512	C	T	100	PASS	AC=224;AF=0.0447284;AN=5008;NS=2504;DP=20357;EAS_AF=0.0883;AMR_AF=0.0331;AFR_AF=0.0416;EUR_AF=0.0209;SAS_AF=0.0368;AA=C|||;VT=SNP
5	153290253	rs2085865	G	A	100	PASS	AC=2002;AF=0.39976;AN=5008;NS=2504;DP=18006;EAS_AF=0.6786;AMR_AF=0.4049;AFR_AF=0.2088;EUR_AF=0.3429;SAS_AF=0.4254;AA=G|||;VT=SNP
5	153290715	rs2964000	T	C	100	PASS	AC=3366;AF=0.672125;AN=5008;NS=2504;DP=8654;EAS_AF=0.9117;AMR_AF=0.6081;AFR_AF=0.6959;EUR_AF=0.5487;SAS_AF=0.5654;AA=C|||;VT=SNP
5	153290835	rs2035099	C	A	100	PASS	AC=2018;AF=0.402955;AN=5008;NS=2504;DP=12029;EAS_AF=0.6796;AMR_AF=0.4092;AFR_AF=0.2179;EUR_AF=0.3429;SAS_AF=0.4254;AA=C|||;VT=SNP
5	153291912	rs2926829	G	T	100	PASS	AC=3064;AF=0.611821;AN=5008;NS=2504;DP=23335;EAS_AF=0.7827;AMR_AF=0.5879;AFR_AF=0.621;EUR_AF=0.5298;SAS_AF=0.5245;AA=G|||;VT=SNP
5	153292124	rs141023504	T	C	100	PASS	AC=248;AF=0.0495208;AN=5008;NS=2504;DP=24220;EAS_AF=0.0883;AMR_AF=0.0331;AFR_AF=0.0598;EUR_AF=0.0209;SAS_AF=0.0368;AA=T|||;VT=SNP
5	153292725	rs76747090	C	T	100	PASS	AC=248;AF=0.0495208;AN=5008;NS=2504;DP=21396;EAS_AF=0.0883;AMR_AF=0.0331;AFR_AF=0.0598;EUR_AF=0.0209;SAS_AF=0.0368;AA=C|||;VT=SNP
5	153293540	rs4958683	T	G	100	PASS	AC=778;AF=0.155351;AN=5008;NS=2504;DP=21000;EAS_AF=0.0159;AMR_AF=0.1412;AFR_AF=0.3283;EUR_AF=0.168;SAS_AF=0.0624;AA=T|||;VT=SNP
5	153293565	rs7726518	G	A	100	PASS	AC=2000;AF=0.399361;AN=5008;NS=2504;DP=21324;EAS_AF=0.6786;AMR_AF=0.4049;AFR_AF=0.2065;EUR_AF=0.3439;SAS_AF=0.4254;AA=G|||;VT=SNP
5	153293868	rs117298785	G	A	100	PASS	AC=225;AF=0.0449281;AN=5008;NS=2504;DP=21274;EAS_AF=0.0883;AMR_AF=0.0331;AFR_AF=0.0416;EUR_AF=0.0209;SAS_AF=0.0378;AA=G|||;VT=SNP
5	153293926	rs77153702	G	A	100	PASS	AC=110;AF=0.0219649;AN=5008;NS=2504;DP=21062;EAS_AF=0.002;AMR_AF=0.0159;AFR_AF=0.0348;EUR_AF=0.0159;SAS_AF=0.0358;AA=G|||;VT=SNP
5	153294228	rs36004298	T	C	100	PASS	AC=745;AF=0.148762;AN=5008;NS=2504;DP=18436;EAS_AF=0.0159;AMR_AF=0.1398;AFR_AF=0.3041;EUR_AF=0.168;SAS_AF=0.0624;AA=T|||;VT=SNP
5	153294271	rs2126160	C	T	100	PASS	AC=2018;AF=0.402955;AN=5008;NS=2504;DP=18465;EAS_AF=0.6786;AMR_AF=0.4092;AFR_AF=0.2179;EUR_AF=0.3439;SAS_AF=0.4254;AA=C|||;VT=SNP
5	153294293	rs144016564	G	T	100	PASS	AC=19;AF=0.00379393;AN=5008;NS=2504;DP=18116;EAS_AF=0;AMR_AF=0.0058;AFR_AF=0;EUR_AF=0.0149;SAS_AF=0;AA=G|||;VT=SNP
5	153294900	rs7732031	A	G	100	PASS	AC=2053;AF=0.409944;AN=5008;NS=2504;DP=18582;EAS_AF=0.6786;AMR_AF=0.415;AFR_AF=0.2413;EUR_AF=0.3439;SAS_AF=0.4254;AA=A|||;VT=SNP
5	153295452	rs1841553	C	A	100	PASS	AC=732;AF=0.146166;AN=5008;NS=2504;DP=20266;EAS_AF=0.0159;AMR_AF=0.1383;AFR_AF=0.295;EUR_AF=0.168;SAS_AF=0.0624;AA=C|||;VT=SNP
5	153296017	rs1599408	C	T	100	PASS	AC=2055;AF=0.410343;AN=5008;NS=2504;DP=19114;EAS_AF=0.6786;AMR_AF=0.415;AFR_AF=0.2413;EUR_AF=0.3459;SAS_AF=0.4254;AA=C|||;VT=SNP
5	153296064	rs1599409	C	A	100	PASS	AC=2055;AF=0.410343;AN=5008;NS=2504;DP=17910;EAS_AF=0.6796;AMR_AF=0.415;AFR_AF=0.2413;EUR_AF=0.3439;SAS_AF=0.4264;AA=C|||;VT=SNP
5	153296073	rs1599410	C	T	100	PASS	AC=2055;AF=0.410343;AN=5008;NS=2504;DP=17659;EAS_AF=0.6796;AMR_AF=0.415;AFR_AF=0.2413;EUR_AF=0.3439;SAS_AF=0.4264;AA=C|||;VT=SNP
5	153296428	rs2560072	A	G	100	PASS	AC=3380;AF=0.67492;AN=5008;NS=2504;DP=20478;EAS_AF=0.9117;AMR_AF=0.6081;AFR_AF=0.7057;EUR_AF=0.5497;SAS_AF=0.5654;AA=G|||;VT=SNP
5	153297584	rs77821205	A	C	100	PASS	AC=235;AF=0.0469249;AN=5008;NS=2504;DP=16365;EAS_AF=0.0863;AMR_AF=0.0331;AFR_AF=0.0499;EUR_AF=0.0229;SAS_AF=0.0368;AA=A|||;VT=SNP
5	153298214	rs4590221	C	T	100	PASS	AC=423;AF=0.0844649;AN=5008;NS=2504;DP=16629;EAS_AF=0.0159;AMR_AF=0.1153;AFR_AF=0.0734;EUR_AF=0.169;SAS_AF=0.0613;AA=C|||;VT=SNP
5	153298912	rs72804681	G	C	100	PASS	AC=22;AF=0.00439297;AN=5008;NS=2504;DP=16045;EAS_AF=0;AMR_AF=0.0072;AFR_AF=0.0008;EUR_AF=0.0149;SAS_AF=0.001;AA=G|||;VT=SNP
5	153299187	rs116266210	C	T	100	PASS	AC=234;AF=0.0467252;AN=5008;NS=2504;DP=17570;EAS_AF=0.0863;AMR_AF=0.0317;AFR_AF=0.0499;EUR_AF=0.0229;SAS_AF=0.0368;AA=C|||;VT=SNP
5	153300006	rs7712987	T	A	100	PASS	AC=4208;AF=0.840256;AN=5008;NS=2504;DP=18255;EAS_AF=0.9306;AMR_AF=0.768;AFR_AF=0.9274;EUR_AF=0.7555;SAS_AF=0.7679;AA=A|||;VT=SNP
5	153300215	rs2614123	C	T	100	PASS	AC=2025;AF=0.404353;AN=5008;NS=2504;DP=17186;EAS_AF=0.6796;AMR_AF=0.4092;AFR_AF=0.2179;EUR_AF=0.3429;SAS_AF=0.4325;AA=C|||;VT=SNP
5	153300572	rs2434221	C	G	100	PASS	AC=4381;AF=0.8748;AN=5008;NS=2504;DP=19310;EAS_AF=0.9405;AMR_AF=0.7723;AFR_AF=0.9887;EUR_AF=0.7555;SAS_AF=0.8487;AA=G|||;VT=SNP
5	153301157	rs2882436	G	A	100	PASS	AC=3083;AF=0.615615;AN=5008;NS=2504;DP=18129;EAS_AF=0.7808;AMR_AF=0.5893;AFR_AF=0.6309;EUR_AF=0.5348;SAS_AF=0.5266;AA=G|||;VT=SNP
5	153301252	rs35775277	A	C	100	PASS	AC=422;AF=0.0842652;AN=5008;NS=2504;DP=18477;EAS_AF=0.0159;AMR_AF=0.1153;AFR_AF=0.0726;EUR_AF=0.169;SAS_AF=0.0613;AA=A|||;VT=SNP
5	153302377	rs17617008	A	C	100	PASS	AC=416;AF=0.0830671;AN=5008;NS=2504;DP=18211;EAS_AF=0.0159;AMR_AF=0.1153;AFR_AF=0.0681;EUR_AF=0.169;SAS_AF=0.0613;AA=A|||;VT=SNP
5	153303618	rs973319	C	T	100	PASS	AC=3497;AF=0.698283;AN=5008;NS=2504;DP=18284;EAS_AF=0.9107;AMR_AF=0.6643;AFR_AF=0.705;EUR_AF=0.6173;SAS_AF=0.5777;AA=T|||;VT=SNP
5	153303838	rs4958684	C	T	100	PASS	AC=761;AF=0.151957;AN=5008;NS=2504;DP=20181;EAS_AF=0.0159;AMR_AF=0.1398;AFR_AF=0.3154;EUR_AF=0.169;SAS_AF=0.0624;AA=C|||;VT=SNP
5	153304022	rs114734188	C	T	100	PASS	AC=38;AF=0.00758786;AN=5008;NS=2504;DP=17605;EAS_AF=0;AMR_AF=0.0159;AFR_AF=0;EUR_AF=0.0239;SAS_AF=0.0031;AA=c|||;VT=SNP
5	153304416	rs1461238	C	T	100	PASS	AC=3494;AF=0.697684;AN=5008;NS=2504;DP=15349;EAS_AF=0.9107;AMR_AF=0.6643;AFR_AF=0.7027;EUR_AF=0.6173;SAS_AF=0.5777;AA=T|||;VT=SNP
5	153304518	rs17115392	A	G	100	PASS	AC=760;AF=0.151757;AN=5008;NS=2504;DP=16326;EAS_AF=0.0159;AMR_AF=0.1398;AFR_AF=0.3147;EUR_AF=0.169;SAS_AF=0.0624;AA=A|||;VT=SNP
5	153304538	rs35257267	T	C	100	PASS	AC=3494;AF=0.697684;AN=5008;NS=2504;DP=16218;EAS_AF=0.9107;AMR_AF=0.6643;AFR_AF=0.7027;EUR_AF=0.6173;SAS_AF=0.5777;AA=C|||;VT=SNP
5	153304569	rs13170510	G	A	100	PASS	AC=1029;AF=0.205471;AN=5008;NS=2504;DP=15809;EAS_AF=0.1032;AMR_AF=0.1744;AFR_AF=0.3888;EUR_AF=0.1918;SAS_AF=0.0992;AA=G|||;VT=SNP
5	153304641	rs148422139	T	C	100	PASS	AC=225;AF=0.0449281;AN=5008;NS=2504;DP=14853;EAS_AF=0.0873;AMR_AF=0.0331;AFR_AF=0.0416;EUR_AF=0.0229;SAS_AF=0.0368;AA=T|||;VT=SNP
5	153304758	rs182902112	C	A	100	PASS	AC=22;AF=0.00439297;AN=5008;NS=2504;DP=15470;EAS_AF=0;AMR_AF=0.0043;AFR_AF=0.003;EUR_AF=0.0119;SAS_AF=0.0031;AA=C|||;VT=SNP
5	153305352	rs1461240	G	A	100	PASS	AC=1029;AF=0.205471;AN=5008;NS=2504;DP=19125;EAS_AF=0.1032;AMR_AF=0.1744;AFR_AF=0.3888;EUR_AF=0.1918;SAS_AF=0.0992;AA=G|||;VT=SNP
5	153305438	rs1461241	T	C	100	PASS	AC=2314;AF=0.462061;AN=5008;NS=2504;DP=18092;EAS_AF=0.8065;AMR_AF=0.4726;AFR_AF=0.2474;EUR_AF=0.4105;SAS_AF=0.4427;AA=T|||;VT=SNP
5	153305796	rs970751	T	C	100	PASS	AC=3490;AF=0.696885;AN=5008;NS=2504;DP=19961;EAS_AF=0.9107;AMR_AF=0.6643;AFR_AF=0.6997;EUR_AF=0.6173;SAS_AF=0.5777;AA=C|||;VT=SNP
5	153305818	rs114802870	A	T	100	PASS	AC=38;AF=0.00758786;AN=5008;NS=2504;DP=19826;EAS_AF=0;AMR_AF=0.0159;AFR_AF=0;EUR_AF=0.0239;SAS_AF=0.0031;AA=A|||;VT=SNP
5	153305998	rs6885178	A	G	100	PASS	AC=236;AF=0.0471246;AN=5008;NS=2504;DP=17918;EAS_AF=0.0873;AMR_AF=0.0331;AFR_AF=0.0499;EUR_AF=0.0229;SAS_AF=0.0368;AA=A|||;VT=SNP
5	153306209	rs2126162	G	A	100	PASS	AC=1029;AF=0.205471;AN=5008;NS=2504;DP=20665;EAS_AF=0.1032;AMR_AF=0.1744;AFR_AF=0.3888;EUR_AF=0.1918;SAS_AF=0.0992;AA=G|||;VT=SNP
5	153306266	rs2126163	T	C	100	PASS	AC=2313;AF=0.461861;AN=5008;NS=2504;DP=20189;EAS_AF=0.8065;AMR_AF=0.4726;AFR_AF=0.2474;EUR_AF=0.4095;SAS_AF=0.4427;AA=C|||;VT=SNP
5	153306311	rs2126164	G	A	100	PASS	AC=2315;AF=0.46226;AN=5008;NS=2504;DP=20184;EAS_AF=0.8065;AMR_AF=0.4726;AFR_AF=0.2481;EUR_AF=0.4105;SAS_AF=0.4427;AA=G|||;VT=SNP
5	153306598	rs408818	G	T	100	PASS	AC=2315;AF=0.46226;AN=5008;NS=2504;DP=20139;EAS_AF=0.8065;AMR_AF=0.4741;AFR_AF=0.2474;EUR_AF=0.4105;SAS_AF=0.4427;AA=G|||;VT=SNP
5	153306780	rs389567	G	C	100	PASS	AC=2314;AF=0.462061;AN=5008;NS=2504;DP=20322;EAS_AF=0.8065;AMR_AF=0.4726;AFR_AF=0.2474;EUR_AF=0.4105;SAS_AF=0.4427;AA=C|||;VT=SNP
5	153306816	rs116600898	G	A	100	PASS	AC=236;AF=0.0471246;AN=5008;NS=2504;DP=20850;EAS_AF=0.0873;AMR_AF=0.0331;AFR_AF=0.0499;EUR_AF=0.0229;SAS_AF=0.0368;AA=G|||;VT=SNP
5	153306818	rs76491225	G	A	100	PASS	AC=468;AF=0.0934505;AN=5008;NS=2504;DP=20790;EAS_AF=0.002;AMR_AF=0.0749;AFR_AF=0.0499;EUR_AF=0.171;SAS_AF=0.18;AA=G|||;VT=SNP
5	153307511	rs145762016	T	C	100	PASS	AC=60;AF=0.0119808;AN=5008;NS=2504;DP=16117;EAS_AF=0;AMR_AF=0.0159;AFR_AF=0;EUR_AF=0.0318;SAS_AF=0.0174;AA=T|||;VT=SNP
5	153307819	rs55693735	C	T	100	PASS	AC=102;AF=0.0203674;AN=5008;NS=2504;DP=17174;EAS_AF=0;AMR_AF=0.0447;AFR_AF=0.0045;EUR_AF=0.0606;SAS_AF=0.0041;AA=C|||;VT=SNP
5	153307927	rs80033932	A	G	100	PASS	AC=170;AF=0.0339457;AN=5008;NS=2504;DP=17094;EAS_AF=0.0208;AMR_AF=0.0331;AFR_AF=0.0008;EUR_AF=0.0318;SAS_AF=0.0951;AA=A|||;VT=SNP
5	153308014	rs1121074	C	T	100	PASS	AC=1016;AF=0.202875;AN=5008;NS=2504;DP=18447;EAS_AF=0.1032;AMR_AF=0.1729;AFR_AF=0.3797;EUR_AF=0.1918;SAS_AF=0.0992;AA=C|||;VT=SNP
5	153308081	rs1121075	A	G	100	PASS	AC=780;AF=0.155751;AN=5008;NS=2504;DP=17753;EAS_AF=0.0159;AMR_AF=0.1398;AFR_AF=0.3298;EUR_AF=0.169;SAS_AF=0.0624;AA=A|||;VT=SNP
5	153308317	rs386248	T	G	100	PASS	AC=3501;AF=0.699081;AN=5008;NS=2504;DP=19010;EAS_AF=0.9107;AMR_AF=0.6643;AFR_AF=0.708;EUR_AF=0.6173;SAS_AF=0.5777;AA=G|||;VT=SNP
5	153309337	rs1837235	C	G	100	PASS	AC=2314;AF=0.462061;AN=5008;NS=2504;DP=19404;EAS_AF=0.8065;AMR_AF=0.4726;AFR_AF=0.2474;EUR_AF=0.4105;SAS_AF=0.4427;AA=G|||;VT=SNP
5	153309504	rs1595542	C	A	100	PASS	AC=2314;AF=0.462061;AN=5008;NS=2504;DP=19824;EAS_AF=0.8065;AMR_AF=0.4726;AFR_AF=0.2474;EUR_AF=0.4105;SAS_AF=0.4427;AA=C|||;VT=SNP
5	153309888	rs9765019	G	C	100	PASS	AC=2313;AF=0.461861;AN=5008;NS=2504;DP=20448;EAS_AF=0.8065;AMR_AF=0.4726;AFR_AF=0.2474;EUR_AF=0.4105;SAS_AF=0.4417;AA=G|||;VT=SNP
5	153310081	rs2434216	A	G	100	PASS	AC=2314;AF=0.462061;AN=5008;NS=2504;DP=17629;EAS_AF=0.8065;AMR_AF=0.4726;AFR_AF=0.2481;EUR_AF=0.4105;SAS_AF=0.4417;AA=A|||;VT=SNP
5	153310122	rs2560031	C	T	100	PASS	AC=2314;AF=0.462061;AN=5008;NS=2504;DP=17092;EAS_AF=0.8065;AMR_AF=0.4726;AFR_AF=0.2481;EUR_AF=0.4105;SAS_AF=0.4417;AA=T|||;VT=SNP
5	153310324	rs441885	C	T	100	PASS	AC=2313;AF=0.461861;AN=5008;NS=2504;DP=12745;EAS_AF=0.8065;AMR_AF=0.4726;AFR_AF=0.2474;EUR_AF=0.4105;SAS_AF=0.4417;AA=T|||;VT=SNP
5	153310375	rs75165103	A	C	100	PASS	AC=462;AF=0.0922524;AN=5008;NS=2504;DP=13394;EAS_AF=0.0109;AMR_AF=0.085;AFR_AF=0.0038;EUR_AF=0.2018;SAS_AF=0.1881;AA=A|||;VT=SNP
5	153310472	rs421178	A	G	100	PASS	AC=2313;AF=0.461861;AN=5008;NS=2504;DP=12676;EAS_AF=0.8065;AMR_AF=0.4726;AFR_AF=0.2474;EUR_AF=0.4105;SAS_AF=0.4417;AA=A|||;VT=SNP
5	153310598	rs420133	A	T	100	PASS	AC=2313;AF=0.461861;AN=5008;NS=2504;DP=11916;EAS_AF=0.8065;AMR_AF=0.4726;AFR_AF=0.2474;EUR_AF=0.4105;SAS_AF=0.4417;AA=T|||;VT=SNP
5	153310859	rs407210	A	G	100	PASS	AC=4329;AF=0.864417;AN=5008;NS=2504;DP=13262;EAS_AF=0.9315;AMR_AF=0.8242;AFR_AF=0.9319;EUR_AF=0.8221;SAS_AF=0.7761;AA=a|||;VT=SNP
5	153311032	rs406708	A	G	100	PASS	AC=3500;AF=0.698882;AN=5008;NS=2504;DP=13581;EAS_AF=0.9107;AMR_AF=0.6643;AFR_AF=0.708;EUR_AF=0.6173;SAS_AF=0.5767;AA=G|||;VT=SNP
5	153311464	rs432891	C	T	100	PASS	AC=3336;AF=0.666134;AN=5008;NS=2504;DP=18536;EAS_AF=0.9097;AMR_AF=0.6455;AFR_AF=0.6324;EUR_AF=0.6024;SAS_AF=0.5409;AA=T|||;VT=SNP
5	153311841	rs394446	G	A	100	PASS	AC=3500;AF=0.698882;AN=5008;NS=2504;DP=19315;EAS_AF=0.9107;AMR_AF=0.6643;AFR_AF=0.708;EUR_AF=0.6173;SAS_AF=0.5767;AA=A|||;VT=SNP
5	153312012	rs35297739	G	A	100	PASS	AC=780;AF=0.155751;AN=5008;NS=2504;DP=20690;EAS_AF=0.0159;AMR_AF=0.1398;AFR_AF=0.3298;EUR_AF=0.169;SAS_AF=0.0624;AA=G|||;VT=SNP
5	153312122	rs17115409	A	C	100	PASS	AC=1204;AF=0.240415;AN=5008;NS=2504;DP=21344;EAS_AF=0.2321;AMR_AF=0.1801;AFR_AF=0.4145;EUR_AF=0.1938;SAS_AF=0.1043;AA=C|||;VT=SNP
5	153312211	rs441396	C	T	100	PASS	AC=2296;AF=0.458466;AN=5008;NS=2504;DP=22329;EAS_AF=0.6786;AMR_AF=0.4841;AFR_AF=0.2935;EUR_AF=0.4235;SAS_AF=0.4724;AA=C|||;VT=SNP
5	153312282	rs381582	A	G	100	PASS	AC=3500;AF=0.698882;AN=5008;NS=2504;DP=21005;EAS_AF=0.9107;AMR_AF=0.6643;AFR_AF=0.708;EUR_AF=0.6173;SAS_AF=0.5767;AA=G|||;VT=SNP
5	153312771	rs454317	A	G	100	PASS	AC=3467;AF=0.692292;AN=5008;NS=2504;DP=16249;EAS_AF=0.9107;AMR_AF=0.6628;AFR_AF=0.6838;EUR_AF=0.6173;SAS_AF=0.5767;AA=G|||;VT=SNP
5	153313093	rs11167649	C	G	100	PASS	AC=1017;AF=0.203075;AN=5008;NS=2504;DP=18648;EAS_AF=0.1042;AMR_AF=0.1729;AFR_AF=0.3797;EUR_AF=0.1918;SAS_AF=0.0992;AA=G|||;VT=SNP
5	153313254	rs13189301	A	G	100	PASS	AC=781;AF=0.15595;AN=5008;NS=2504;DP=18415;EAS_AF=0.0159;AMR_AF=0.1398;AFR_AF=0.3306;EUR_AF=0.169;SAS_AF=0.0624;AA=A|||;VT=SNP
5	153313264	rs115385756	T	C	100	PASS	AC=170;AF=0.0339457;AN=5008;NS=2504;DP=18728;EAS_AF=0.0208;AMR_AF=0.0331;AFR_AF=0.0008;EUR_AF=0.0318;SAS_AF=0.0951;AA=T|||;VT=SNP
5	153313390	rs12109066	T	C	100	PASS	AC=1017;AF=0.203075;AN=5008;NS=2504;DP=20133;EAS_AF=0.1042;AMR_AF=0.1729;AFR_AF=0.3797;EUR_AF=0.1918;SAS_AF=0.0992;AA=T|||;VT=SNP
5	153313826	rs383348	C	T	100	PASS	AC=2135;AF=0.426318;AN=5008;NS=2504;DP=18500;EAS_AF=0.6776;AMR_AF=0.4654;AFR_AF=0.2201;EUR_AF=0.4085;SAS_AF=0.4366;AA=C|||;VT=SNP
5	153313827	rs34083638	G	A	100	PASS	AC=747;AF=0.149161;AN=5008;NS=2504;DP=18409;EAS_AF=0.0159;AMR_AF=0.1383;AFR_AF=0.3056;EUR_AF=0.169;SAS_AF=0.0624;AA=G|||;VT=SNP
5	153314494	rs138705247	G	T	100	PASS	AC=170;AF=0.0339457;AN=5008;NS=2504;DP=20206;EAS_AF=0.0208;AMR_AF=0.0331;AFR_AF=0.0008;EUR_AF=0.0318;SAS_AF=0.0951;AA=G|||;VT=SNP
5	153314567	rs11952162	T	C	100	PASS	AC=780;AF=0.155751;AN=5008;NS=2504;DP=18556;EAS_AF=0.0159;AMR_AF=0.1398;AFR_AF=0.3298;EUR_AF=0.169;SAS_AF=0.0624;AA=T|||;VT=SNP
5	153315300	rs448234	A	G	100	PASS	AC=3500;AF=0.698882;AN=5008;NS=2504;DP=21182;EAS_AF=0.9107;AMR_AF=0.6643;AFR_AF=0.708;EUR_AF=0.6173;SAS_AF=0.5767;AA=G|||;VT=SNP
5	153315450	rs1316640	T	C	100	PASS	AC=2120;AF=0.423323;AN=5008;NS=2504;DP=20704;EAS_AF=0.6776;AMR_AF=0.4611;AFR_AF=0.211;EUR_AF=0.4085;SAS_AF=0.4366;AA=T|||;VT=SNP
5	153315511	rs80229715	C	A	100	PASS	AC=226;AF=0.0451278;AN=5008;NS=2504;DP=20712;EAS_AF=0.0883;AMR_AF=0.0331;AFR_AF=0.0416;EUR_AF=0.0229;SAS_AF=0.0368;AA=C|||;VT=SNP
5	153315737	rs1898660	T	C	100	PASS	AC=1017;AF=0.203075;AN=5008;NS=2504;DP=21288;EAS_AF=0.1042;AMR_AF=0.1729;AFR_AF=0.3797;EUR_AF=0.1918;SAS_AF=0.0992;AA=C|||;VT=SNP
5	153315743	rs1438586	C	A	100	PASS	AC=3503;AF=0.699481;AN=5008;NS=2504;DP=21112;EAS_AF=0.9107;AMR_AF=0.6657;AFR_AF=0.708;EUR_AF=0.6183;SAS_AF=0.5777;AA=A|||;VT=SNP
5	153316458	rs4958685	A	G	100	PASS	AC=1017;AF=0.203075;AN=5008;NS=2504;DP=22241;EAS_AF=0.1042;AMR_AF=0.1729;AFR_AF=0.3797;EUR_AF=0.1918;SAS_AF=0.0992;AA=G|||;VT=SNP
5	153316866	rs508306	G	A	100	PASS	AC=2174;AF=0.434105;AN=5008;NS=2504;DP=19610;EAS_AF=0.6776;AMR_AF=0.4669;AFR_AF=0.2489;EUR_AF=0.4085;SAS_AF=0.4366;AA=G|||;VT=SNP
5	153317033	rs510091	G	A	100	PASS	AC=2174;AF=0.434105;AN=5008;NS=2504;DP=20856;EAS_AF=0.6776;AMR_AF=0.4669;AFR_AF=0.2489;EUR_AF=0.4085;SAS_AF=0.4366;AA=G|||;VT=SNP
5	153317293	rs75870812	G	A	100	PASS	AC=237;AF=0.0473243;AN=5008;NS=2504;DP=21002;EAS_AF=0.0883;AMR_AF=0.0331;AFR_AF=0.0499;EUR_AF=0.0229;SAS_AF=0.0368;AA=G|||;VT=SNP
5	153317643	rs79255042	C	A	100	PASS	AC=237;AF=0.0473243;AN=5008;NS=2504;DP=20603;EAS_AF=0.0883;AMR_AF=0.0331;AFR_AF=0.0499;EUR_AF=0.0229;SAS_AF=0.0368;AA=C|||;VT=SNP
5	153317740	rs17115420	G	A	100	PASS	AC=1017;AF=0.203075;AN=5008;NS=2504;DP=20469;EAS_AF=0.1042;AMR_AF=0.1729;AFR_AF=0.3797;EUR_AF=0.1918;SAS_AF=0.0992;AA=G|||;VT=SNP
5	153318555	rs4260725	G	C	100	PASS	AC=1017;AF=0.203075;AN=5008;NS=2504;DP=19014;EAS_AF=0.1042;AMR_AF=0.1729;AFR_AF=0.3797;EUR_AF=0.1918;SAS_AF=0.0992;AA=G|||;VT=SNP
5	153318776	rs189744	G	A	100	PASS	AC=2135;AF=0.426318;AN=5008;NS=2504;DP=18158;EAS_AF=0.6776;AMR_AF=0.4654;AFR_AF=0.2201;EUR_AF=0.4085;SAS_AF=0.4366;AA=G|||;VT=SNP
5	153319902	rs79324343	C	T	100	PASS	AC=237;AF=0.0473243;AN=5008;NS=2504;DP=17741;EAS_AF=0.0883;AMR_AF=0.0331;AFR_AF=0.0499;EUR_AF=0.0229;SAS_AF=0.0368;AA=C|||;VT=SNP
5	153320104	rs182291	C	A	100	PASS	AC=2483;AF=0.495807;AN=5008;NS=2504;DP=19232;EAS_AF=0.8065;AMR_AF=0.4914;AFR_AF=0.3283;EUR_AF=0.4254;SAS_AF=0.4775;AA=C|||;VT=SNP
5	153321202	rs286967	G	T	100	PASS	AC=2147;AF=0.428714;AN=5008;NS=2504;DP=20179;EAS_AF=0.6776;AMR_AF=0.4654;AFR_AF=0.2292;EUR_AF=0.4085;SAS_AF=0.4366;AA=G|||;VT=SNP
5	153321265	rs286968	C	G	100	PASS	AC=2175;AF=0.434305;AN=5008;NS=2504;DP=19337;EAS_AF=0.6776;AMR_AF=0.4669;AFR_AF=0.2489;EUR_AF=0.4085;SAS_AF=0.4376;AA=C|||;VT=SNP
5	153321501	rs75608961	G	T	100	PASS	AC=237;AF=0.0473243;AN=5008;NS=2504;DP=6314;EAS_AF=0.0883;AMR_AF=0.0331;AFR_AF=0.0499;EUR_AF=0.0229;SAS_AF=0.0368;AA=G|||;VT=SNP
5	153321724	rs78642035	T	C	100	PASS	AC=160;AF=0.0319489;AN=5008;NS=2504;DP=19167;EAS_AF=0;AMR_AF=0.0447;AFR_AF=0.0477;EUR_AF=0.0616;SAS_AF=0.0041;AA=t|||;VT=SNP
5	153321768	rs286969	A	G	100	PASS	AC=3580;AF=0.714856;AN=5008;NS=2504;DP=19037;EAS_AF=0.9157;AMR_AF=0.6859;AFR_AF=0.6271;EUR_AF=0.6491;SAS_AF=0.7147;AA=A|||;VT=SNP
5	153322296	rs11167651	A	C	100	PASS	AC=3479;AF=0.694688;AN=5008;NS=2504;DP=19070;EAS_AF=0.9107;AMR_AF=0.6643;AFR_AF=0.7065;EUR_AF=0.6143;SAS_AF=0.5603;AA=C|||;VT=SNP
5	153322777	rs12658022	A	C	100	PASS	AC=2115;AF=0.422324;AN=5008;NS=2504;DP=24345;EAS_AF=0.6776;AMR_AF=0.4654;AFR_AF=0.2186;EUR_AF=0.4056;SAS_AF=0.4213;AA=A|||;VT=SNP
5	153323009	rs4644005	T	C	100	PASS	AC=747;AF=0.149161;AN=5008;NS=2504;DP=15857;EAS_AF=0.0159;AMR_AF=0.1383;AFR_AF=0.3056;EUR_AF=0.169;SAS_AF=0.0624;AA=T|||;VT=SNP
5	153323126	rs4349768	A	C	100	PASS	AC=3480;AF=0.694888;AN=5008;NS=2504;DP=17863;EAS_AF=0.9107;AMR_AF=0.6643;AFR_AF=0.7065;EUR_AF=0.6143;SAS_AF=0.5613;AA=C|||;VT=SNP
5	153323431	rs7725820	C	A	100	PASS	AC=2154;AF=0.430112;AN=5008;NS=2504;DP=16587;EAS_AF=0.6776;AMR_AF=0.4669;AFR_AF=0.2474;EUR_AF=0.4056;SAS_AF=0.4213;AA=C|||;VT=SNP
5	153323845	rs3863194	G	A	100	PASS	AC=1017;AF=0.203075;AN=5008;NS=2504;DP=19397;EAS_AF=0.1042;AMR_AF=0.1729;AFR_AF=0.3797;EUR_AF=0.1918;SAS_AF=0.0992;AA=G|||;VT=SNP
5	153323948	rs690091	G	A	100	PASS	AC=3482;AF=0.695288;AN=5008;NS=2504;DP=18837;EAS_AF=0.9107;AMR_AF=0.6657;AFR_AF=0.7073;EUR_AF=0.6143;SAS_AF=0.5613;AA=A|||;VT=SNP
5	153323959	rs3863195	A	C	100	PASS	AC=1018;AF=0.203275;AN=5008;NS=2504;DP=18953;EAS_AF=0.1032;AMR_AF=0.1744;AFR_AF=0.3805;EUR_AF=0.1918;SAS_AF=0.0992;AA=A|||;VT=SNP
5	153323963	rs3863196	G	C	100	PASS	AC=1018;AF=0.203275;AN=5008;NS=2504;DP=18896;EAS_AF=0.1042;AMR_AF=0.1744;AFR_AF=0.3797;EUR_AF=0.1918;SAS_AF=0.0992;AA=G|||;VT=SNP
5	153324358	rs558631	C	T	100	PASS	AC=2154;AF=0.430112;AN=5008;NS=2504;DP=20689;EAS_AF=0.6776;AMR_AF=0.4669;AFR_AF=0.2474;EUR_AF=0.4056;SAS_AF=0.4213;AA=C|||;VT=SNP
5	153324406	rs689836	G	A	100	PASS	AC=3481;AF=0.695088;AN=5008;NS=2504;DP=19546;EAS_AF=0.9107;AMR_AF=0.6643;AFR_AF=0.7065;EUR_AF=0.6153;SAS_AF=0.5613;AA=A|||;VT=SNP
5	153324518	rs6892548	G	A	100	PASS	AC=1018;AF=0.203275;AN=5008;NS=2504;DP=18450;EAS_AF=0.1042;AMR_AF=0.1744;AFR_AF=0.3797;EUR_AF=0.1918;SAS_AF=0.0992;AA=G|||;VT=SNP
5	153325351	rs4032804	T	C	100	PASS	AC=780;AF=0.155751;AN=5008;NS=2504;DP=19442;EAS_AF=0.0159;AMR_AF=0.1398;AFR_AF=0.3298;EUR_AF=0.169;SAS_AF=0.0624;AA=T|||;VT=SNP
5	153325881	rs116012013	G	A	100	PASS	AC=124;AF=0.0247604;AN=5008;NS=2504;DP=18892;EAS_AF=0.001;AMR_AF=0.0173;AFR_AF=0.0454;EUR_AF=0.0149;SAS_AF=0.0368;AA=G|||;VT=SNP
5	153325893	rs2350675	G	A	100	PASS	AC=2154;AF=0.430112;AN=5008;NS=2504;DP=19003;EAS_AF=0.6776;AMR_AF=0.4669;AFR_AF=0.2474;EUR_AF=0.4056;SAS_AF=0.4213;AA=G|||;VT=SNP
5	153326223	rs1370913	G	T	100	PASS	AC=2274;AF=0.454073;AN=5008;NS=2504;DP=19587;EAS_AF=0.6776;AMR_AF=0.4841;AFR_AF=0.2912;EUR_AF=0.4205;SAS_AF=0.4571;AA=G|||;VT=SNP
5	153326480	rs2350673	G	A	100	PASS	AC=1017;AF=0.203075;AN=5008;NS=2504;DP=16340;EAS_AF=0.1042;AMR_AF=0.1729;AFR_AF=0.3797;EUR_AF=0.1918;SAS_AF=0.0992;AA=G|||;VT=SNP
5	153326505	rs2350672	T	C	100	PASS	AC=2154;AF=0.430112;AN=5008;NS=2504;DP=17465;EAS_AF=0.6766;AMR_AF=0.4669;AFR_AF=0.2474;EUR_AF=0.4066;SAS_AF=0.4213;AA=t|||;VT=SNP
5	153326544	rs62385607	T	C	100	PASS	AC=108;AF=0.0215655;AN=5008;NS=2504;DP=18127;EAS_AF=0;AMR_AF=0.0274;AFR_AF=0.0023;EUR_AF=0.0417;SAS_AF=0.045;AA=T|||;VT=SNP
5	153326970	rs62385608	G	A	100	PASS	AC=848;AF=0.169329;AN=5008;NS=2504;DP=15797;EAS_AF=0.0208;AMR_AF=0.1599;AFR_AF=0.2239;EUR_AF=0.2078;SAS_AF=0.2157;AA=G|||;VT=SNP
5	153327133	rs516052	G	C	100	PASS	AC=2114;AF=0.422125;AN=5008;NS=2504;DP=14289;EAS_AF=0.6766;AMR_AF=0.4669;AFR_AF=0.2179;EUR_AF=0.4056;SAS_AF=0.4213;AA=G|||;VT=SNP
5	153327171	rs6878632	C	T	100	PASS	AC=416;AF=0.0830671;AN=5008;NS=2504;DP=14859;EAS_AF=0.0159;AMR_AF=0.1153;AFR_AF=0.0681;EUR_AF=0.169;SAS_AF=0.0613;AA=C|||;VT=SNP
5	153327172	rs6878921	G	A	100	PASS	AC=237;AF=0.0473243;AN=5008;NS=2504;DP=14849;EAS_AF=0.0883;AMR_AF=0.0331;AFR_AF=0.0499;EUR_AF=0.0229;SAS_AF=0.0368;AA=G|||;VT=SNP
5	153327299	rs538313	T	C	100	PASS	AC=1090;AF=0.217652;AN=5008;NS=2504;DP=19918;EAS_AF=0.4415;AMR_AF=0.2349;AFR_AF=0.1263;EUR_AF=0.1421;SAS_AF=0.1759;AA=T|||;VT=SNP
5	153327438	rs6879298	G	C	100	PASS	AC=1018;AF=0.203275;AN=5008;NS=2504;DP=17149;EAS_AF=0.1042;AMR_AF=0.1744;AFR_AF=0.3797;EUR_AF=0.1918;SAS_AF=0.0992;AA=G|||;VT=SNP
5	153327608	rs192582910	A	G	100	PASS	AC=33;AF=0.00658946;AN=5008;NS=2504;DP=20389;EAS_AF=0;AMR_AF=0.0115;AFR_AF=0;EUR_AF=0.0209;SAS_AF=0.0041;AA=A|||;VT=SNP
5	153328328	rs117444920	A	C	100	PASS	AC=237;AF=0.0473243;AN=5008;NS=2504;DP=15705;EAS_AF=0.0883;AMR_AF=0.0331;AFR_AF=0.0499;EUR_AF=0.0229;SAS_AF=0.0368;AA=A|||;VT=SNP
5	153328661	rs11951864	C	T	100	PASS	AC=1020;AF=0.203674;AN=5008;NS=2504;DP=13669;EAS_AF=0.1042;AMR_AF=0.1729;AFR_AF=0.3797;EUR_AF=0.1918;SAS_AF=0.1022;AA=C|||;VT=SNP
5	153329433	rs2578370	A	C	100	PASS	AC=2152;AF=0.429712;AN=5008;NS=2504;DP=13719;EAS_AF=0.6766;AMR_AF=0.4669;AFR_AF=0.2466;EUR_AF=0.4056;SAS_AF=0.4213;AA=A|||;VT=SNP
5	153330335	rs117982736	C	T	100	PASS	AC=182;AF=0.0363419;AN=5008;NS=2504;DP=11638;EAS_AF=0.0883;AMR_AF=0.0259;AFR_AF=0.0121;EUR_AF=0.0229;SAS_AF=0.0368;AA=C|||;VT=SNP
5	153330453	rs2560068	T	C	100	PASS	AC=3464;AF=0.691693;AN=5008;NS=2504;DP=13079;EAS_AF=0.9097;AMR_AF=0.6628;AFR_AF=0.6944;EUR_AF=0.6143;SAS_AF=0.5634;AA=C|||;VT=SNP
5	153331099	rs35428024	G	A	100	PASS	AC=1018;AF=0.203275;AN=5008;NS=2504;DP=18292;EAS_AF=0.1042;AMR_AF=0.1729;AFR_AF=0.3805;EUR_AF=0.1918;SAS_AF=0.0992;AA=G|||;VT=SNP
5	153331110	rs35689728	C	T	100	PASS	AC=748;AF=0.149361;AN=5008;NS=2504;DP=18268;EAS_AF=0.0159;AMR_AF=0.1383;AFR_AF=0.3064;EUR_AF=0.169;SAS_AF=0.0624;AA=C|||;VT=SNP
5	153331259	rs143213550	C	T	100	PASS	AC=40;AF=0.00798722;AN=5008;NS=2504;DP=22345;EAS_AF=0;AMR_AF=0.0245;AFR_AF=0.003;EUR_AF=0.0159;SAS_AF=0.0031;AA=C|||;VT=SNP
5	153331310	rs35186285	G	A	100	PASS	AC=781;AF=0.15595;AN=5008;NS=2504;DP=23373;EAS_AF=0.0159;AMR_AF=0.1398;AFR_AF=0.3306;EUR_AF=0.169;SAS_AF=0.0624;AA=G|||;VT=SNP
5	153331616	rs7702676	A	G	100	PASS	AC=237;AF=0.0473243;AN=5008;NS=2504;DP=19775;EAS_AF=0.0883;AMR_AF=0.0331;AFR_AF=0.0499;EUR_AF=0.0229;SAS_AF=0.0368;AA=A|||;VT=SNP
5	153332128	rs7707240	A	T	100	PASS	AC=1018;AF=0.203275;AN=5008;NS=2504;DP=21688;EAS_AF=0.1042;AMR_AF=0.1729;AFR_AF=0.3805;EUR_AF=0.1918;SAS_AF=0.0992;AA=A|||;VT=SNP
5	153332555	rs486440	G	A	100	PASS	AC=2126;AF=0.424521;AN=5008;NS=2504;DP=21480;EAS_AF=0.6766;AMR_AF=0.4654;AFR_AF=0.2277;EUR_AF=0.4056;SAS_AF=0.4213;AA=G|||;VT=SNP
5	153333538	rs149079130	G	A	100	PASS	AC=37;AF=0.00738818;AN=5008;NS=2504;DP=19679;EAS_AF=0;AMR_AF=0.0115;AFR_AF=0;EUR_AF=0.007;SAS_AF=0.0225;AA=G|||;VT=SNP
5	153333629	rs75273818	T	C	100	PASS	AC=170;AF=0.0339457;AN=5008;NS=2504;DP=20108;EAS_AF=0.0208;AMR_AF=0.0331;AFR_AF=0.0008;EUR_AF=0.0318;SAS_AF=0.0951;AA=T|||;VT=SNP
5	153333776	rs35795917	G	A	100	PASS	AC=1019;AF=0.203474;AN=5008;NS=2504;DP=18532;EAS_AF=0.1042;AMR_AF=0.1744;AFR_AF=0.3805;EUR_AF=0.1918;SAS_AF=0.0992;AA=G|||;VT=SNP
5	153334555	rs79774223	G	T	100	PASS	AC=244;AF=0.048722;AN=5008;NS=2504;DP=24440;EAS_AF=0.1111;AMR_AF=0.0303;AFR_AF=0.0371;EUR_AF=0.0229;SAS_AF=0.0399;AA=G|||;VT=SNP
5	153334883	rs286956	A	C	100	PASS	AC=2089;AF=0.417133;AN=5008;NS=2504;DP=22822;EAS_AF=0.6538;AMR_AF=0.4654;AFR_AF=0.2194;EUR_AF=0.4056;SAS_AF=0.4182;AA=A|||;VT=SNP
5	153335137	rs1025260	A	T	100	PASS	AC=1045;AF=0.208666;AN=5008;NS=2504;DP=17931;EAS_AF=0.127;AMR_AF=0.1744;AFR_AF=0.3805;EUR_AF=0.1918;SAS_AF=0.1022;AA=A|||;VT=SNP
5	153335580	rs1438592	A	G	100	PASS	AC=2089;AF=0.417133;AN=5008;NS=2504;DP=21600;EAS_AF=0.6538;AMR_AF=0.4654;AFR_AF=0.2194;EUR_AF=0.4056;SAS_AF=0.4182;AA=A|||;VT=SNP
5	153336744	rs286957	G	A	100	PASS	AC=2087;AF=0.416733;AN=5008;NS=2504;DP=20231;EAS_AF=0.6518;AMR_AF=0.4654;AFR_AF=0.2194;EUR_AF=0.4056;SAS_AF=0.4182;AA=g|||;VT=SNP
5	153336814	rs114105126	C	T	100	PASS	AC=264;AF=0.0527157;AN=5008;NS=2504;DP=20945;EAS_AF=0.1111;AMR_AF=0.0331;AFR_AF=0.0507;EUR_AF=0.0229;SAS_AF=0.0399;AA=C|||;VT=SNP
5	153336957	rs77058391	G	T	100	PASS	AC=346;AF=0.0690895;AN=5008;NS=2504;DP=22041;EAS_AF=0.001;AMR_AF=0.0605;AFR_AF=0.003;EUR_AF=0.1561;SAS_AF=0.1452;AA=G|||;VT=SNP
5	153337377	rs72804695	G	T	100	PASS	AC=21;AF=0.00419329;AN=5008;NS=2504;DP=18472;EAS_AF=0;AMR_AF=0.0058;AFR_AF=0.0008;EUR_AF=0.0159;SAS_AF=0;AA=G|||;VT=SNP
5	153337438	rs7717580	C	T	100	PASS	AC=2089;AF=0.417133;AN=5008;NS=2504;DP=18384;EAS_AF=0.6538;AMR_AF=0.4654;AFR_AF=0.2194;EUR_AF=0.4056;SAS_AF=0.4182;AA=C|||;VT=SNP
5	153338048	rs286958	T	C	100	PASS	AC=3489;AF=0.696685;AN=5008;NS=2504;DP=22359;EAS_AF=0.9107;AMR_AF=0.6686;AFR_AF=0.7088;EUR_AF=0.6163;SAS_AF=0.5624;AA=C|||;VT=SNP
5	153338310	rs1898661	G	T	100	PASS	AC=258;AF=0.0515176;AN=5008;NS=2504;DP=16658;EAS_AF=0.0823;AMR_AF=0.0216;AFR_AF=0.0756;EUR_AF=0.0209;SAS_AF=0.0399;AA=G|||;VT=SNP
5	153338516	rs286959	C	T	100	PASS	AC=3489;AF=0.696685;AN=5008;NS=2504;DP=20031;EAS_AF=0.9107;AMR_AF=0.6671;AFR_AF=0.7148;EUR_AF=0.6143;SAS_AF=0.5573;AA=T|||;VT=SNP
5	153338535	rs6883500	C	T	100	PASS	AC=1050;AF=0.209665;AN=5008;NS=2504;DP=19506;EAS_AF=0.128;AMR_AF=0.1758;AFR_AF=0.3843;EUR_AF=0.1899;SAS_AF=0.1022;AA=C|||;VT=SNP
5	153339290	rs114315147	A	G	100	PASS	AC=31;AF=0.0061901;AN=5008;NS=2504;DP=19025;EAS_AF=0;AMR_AF=0.0101;AFR_AF=0.0008;EUR_AF=0.0219;SAS_AF=0.001;AA=A|||;VT=SNP
5	153339577	rs13179753	A	C	100	PASS	AC=356;AF=0.0710863;AN=5008;NS=2504;DP=19782;EAS_AF=0;AMR_AF=0.0778;AFR_AF=0.0688;EUR_AF=0.1113;SAS_AF=0.1012;AA=A|||;VT=SNP
5	153339669	rs68112120	C	T	100	PASS	AC=512;AF=0.102236;AN=5008;NS=2504;DP=18541;EAS_AF=0.0159;AMR_AF=0.121;AFR_AF=0.1362;EUR_AF=0.168;SAS_AF=0.0644;AA=C|||;VT=SNP
5	153339707	rs137900094	C	A	100	PASS	AC=23;AF=0.00459265;AN=5008;NS=2504;DP=20046;EAS_AF=0;AMR_AF=0.0014;AFR_AF=0;EUR_AF=0.0169;SAS_AF=0.0051;AA=C|||;VT=SNP
5	153339753	rs74953881	C	G	100	PASS	AC=31;AF=0.0061901;AN=5008;NS=2504;DP=21800;EAS_AF=0;AMR_AF=0.0101;AFR_AF=0.0008;EUR_AF=0.0219;SAS_AF=0.001;AA=C|||;VT=SNP
5	153340031	rs286960	C	T	100	PASS	AC=2226;AF=0.444489;AN=5008;NS=2504;DP=18239;EAS_AF=0.6558;AMR_AF=0.4798;AFR_AF=0.2776;EUR_AF=0.4225;SAS_AF=0.4499;AA=C|||;VT=SNP
5	153340134	rs2118662	C	T	100	PASS	AC=1079;AF=0.215455;AN=5008;NS=2504;DP=19531;EAS_AF=0.128;AMR_AF=0.1801;AFR_AF=0.3971;EUR_AF=0.1938;SAS_AF=0.1074;AA=C|||;VT=SNP
5	153340145	rs2118663	T	C	100	PASS	AC=1079;AF=0.215455;AN=5008;NS=2504;DP=19381;EAS_AF=0.128;AMR_AF=0.1801;AFR_AF=0.3971;EUR_AF=0.1938;SAS_AF=0.1074;AA=T|||;VT=SNP
5	153340264	rs79486828	C	T	100	PASS	AC=102;AF=0.0203674;AN=5008;NS=2504;DP=18376;EAS_AF=0;AMR_AF=0.0447;AFR_AF=0.0045;EUR_AF=0.0606;SAS_AF=0.0041;AA=C|||;VT=SNP
5	153340835	rs72804696	A	G	100	PASS	AC=1425;AF=0.284545;AN=5008;NS=2504;DP=16722;EAS_AF=0.256;AMR_AF=0.2061;AFR_AF=0.5045;EUR_AF=0.2107;SAS_AF=0.1483;AA=N|||;VT=SNP
5	153341565	rs145312020	C	T	100	PASS	AC=244;AF=0.048722;AN=5008;NS=2504;DP=22484;EAS_AF=0.1121;AMR_AF=0.0303;AFR_AF=0.0363;EUR_AF=0.0229;SAS_AF=0.0399;AA=C|||;VT=SNP
5	153341832	rs2560051	G	A	100	PASS	AC=2079;AF=0.415136;AN=5008;NS=2504;DP=24229;EAS_AF=0.6558;AMR_AF=0.4611;AFR_AF=0.2141;EUR_AF=0.4076;SAS_AF=0.4141;AA=G|||;VT=SNP
5	153342013	rs7722111	T	G	100	PASS	AC=2072;AF=0.413738;AN=5008;NS=2504;DP=22127;EAS_AF=0.6548;AMR_AF=0.4611;AFR_AF=0.2095;EUR_AF=0.4076;SAS_AF=0.4141;AA=T|||;VT=SNP
5	153342408	rs4958686	G	A	100	PASS	AC=1028;AF=0.205272;AN=5008;NS=2504;DP=19389;EAS_AF=0.128;AMR_AF=0.1744;AFR_AF=0.3654;EUR_AF=0.1909;SAS_AF=0.1053;AA=G|||;VT=SNP
5	153342901	rs58798017	T	C	100	PASS	AC=1405;AF=0.280551;AN=5008;NS=2504;DP=17696;EAS_AF=0.256;AMR_AF=0.2061;AFR_AF=0.4894;EUR_AF=0.2107;SAS_AF=0.1483;AA=C|||;VT=SNP
5	153342954	rs72804698	C	A	100	PASS	AC=1027;AF=0.205072;AN=5008;NS=2504;DP=18855;EAS_AF=0.128;AMR_AF=0.1729;AFR_AF=0.3654;EUR_AF=0.1909;SAS_AF=0.1053;AA=C|||;VT=SNP
5	153343118	rs66607728	C	G	100	PASS	AC=1265;AF=0.252596;AN=5008;NS=2504;DP=18490;EAS_AF=0.129;AMR_AF=0.2046;AFR_AF=0.4864;EUR_AF=0.2087;SAS_AF=0.1431;AA=G|||;VT=SNP
5	153345795	rs184637780	G	C	100	PASS	AC=23;AF=0.00459265;AN=5008;NS=2504;DP=14246;EAS_AF=0;AMR_AF=0.0115;AFR_AF=0.0015;EUR_AF=0.0089;SAS_AF=0.0041;AA=G|||;VT=SNP
5	153346190	rs2560050	G	C	100	PASS	AC=3505;AF=0.69988;AN=5008;NS=2504;DP=17059;EAS_AF=0.9107;AMR_AF=0.6671;AFR_AF=0.7201;EUR_AF=0.6183;SAS_AF=0.5624;AA=C|||;VT=SNP
5	153347344	rs286963	G	A	100	PASS	AC=3638;AF=0.726438;AN=5008;NS=2504;DP=18523;EAS_AF=0.8125;AMR_AF=0.7723;AFR_AF=0.6467;EUR_AF=0.7744;SAS_AF=0.6636;AA=G|||;VT=SNP
5	153347391	rs10074583	T	C	100	PASS	AC=2904;AF=0.579872;AN=5008;NS=2504;DP=19036;EAS_AF=0.3333;AMR_AF=0.5317;AFR_AF=0.7867;EUR_AF=0.5775;SAS_AF=0.591;AA=C|||;VT=SNP
5	153347465	rs13156355	C	T	100	PASS	AC=362;AF=0.0722843;AN=5008;NS=2504;DP=20365;EAS_AF=0.0179;AMR_AF=0.1153;AFR_AF=0.0257;EUR_AF=0.163;SAS_AF=0.0675;AA=C|||;VT=SNP
5	153348071	rs74919140	G	A	100	PASS	AC=256;AF=0.0511182;AN=5008;NS=2504;DP=19464;EAS_AF=0.126;AMR_AF=0.0187;AFR_AF=0.0454;EUR_AF=0.0159;SAS_AF=0.0409;AA=G|||;VT=SNP
5	153349259	rs17617521	C	T	100	PASS	AC=699;AF=0.139577;AN=5008;NS=2504;DP=18942;EAS_AF=0.0645;AMR_AF=0.1744;AFR_AF=0.0734;EUR_AF=0.1759;SAS_AF=0.2444;AA=C|||;VT=SNP
5	153349275	rs7715318	A	T	100	PASS	AC=216;AF=0.043131;AN=5008;NS=2504;DP=18857;EAS_AF=0;AMR_AF=0.0591;AFR_AF=0.0658;EUR_AF=0.0527;SAS_AF=0.0358;AA=A|||;VT=SNP
5	153349805	rs74767865	C	G	100	PASS	AC=288;AF=0.057508;AN=5008;NS=2504;DP=19454;EAS_AF=0;AMR_AF=0.062;AFR_AF=0.1188;EUR_AF=0.0527;SAS_AF=0.0358;AA=C|||;VT=SNP
5	153350024	rs115061021	C	A	100	PASS	AC=20;AF=0.00399361;AN=5008;NS=2504;DP=22593;EAS_AF=0;AMR_AF=0.0086;AFR_AF=0;EUR_AF=0.0129;SAS_AF=0.001;AA=C|||;VT=SNP
5	153350105	rs9324760	A	G	100	PASS	AC=2878;AF=0.574681;AN=5008;NS=2504;DP=20925;EAS_AF=0.3631;AMR_AF=0.5259;AFR_AF=0.7368;EUR_AF=0.5895;SAS_AF=0.593;AA=G|||;VT=SNP
5	153351166	rs11952076	A	G	100	PASS	AC=1007;AF=0.201078;AN=5008;NS=2504;DP=20879;EAS_AF=0.1369;AMR_AF=0.17;AFR_AF=0.3404;EUR_AF=0.1899;SAS_AF=0.1125;AA=A|||;VT=SNP
5	153351235	rs4958687	G	A	100	PASS	AC=2869;AF=0.572883;AN=5008;NS=2504;DP=20454;EAS_AF=0.3631;AMR_AF=0.5245;AFR_AF=0.7307;EUR_AF=0.5895;SAS_AF=0.593;AA=A|||;VT=SNP
5	153351405	rs11952139	A	G	100	PASS	AC=1267;AF=0.252995;AN=5008;NS=2504;DP=18793;EAS_AF=0.2629;AMR_AF=0.1888;AFR_AF=0.3888;EUR_AF=0.2058;SAS_AF=0.1534;AA=G|||;VT=SNP
5	153351519	rs4958688	A	G	100	PASS	AC=1589;AF=0.317292;AN=5008;NS=2504;DP=16790;EAS_AF=0.1002;AMR_AF=0.3357;AFR_AF=0.3321;EUR_AF=0.3837;SAS_AF=0.4397;AA=A|||;VT=SNP
5	153351720	rs4958689	C	T	100	PASS	AC=1602;AF=0.319888;AN=5008;NS=2504;DP=17630;EAS_AF=0.1002;AMR_AF=0.3372;AFR_AF=0.3419;EUR_AF=0.3827;SAS_AF=0.4397;AA=C|||;VT=SNP
5	153351863	rs75479015	C	T	100	PASS	AC=262;AF=0.0523163;AN=5008;NS=2504;DP=18489;EAS_AF=0.126;AMR_AF=0.0187;AFR_AF=0.0499;EUR_AF=0.0159;SAS_AF=0.0409;AA=C|||;VT=SNP
5	153352222	rs1989327	A	G	100	PASS	AC=977;AF=0.195088;AN=5008;NS=2504;DP=22668;EAS_AF=0.1369;AMR_AF=0.1686;AFR_AF=0.3185;EUR_AF=0.1899;SAS_AF=0.1125;AA=A|||;VT=SNP
5	153352606	rs7732103	C	T	100	PASS	AC=2932;AF=0.585463;AN=5008;NS=2504;DP=19438;EAS_AF=0.3631;AMR_AF=0.5331;AFR_AF=0.7738;EUR_AF=0.5895;SAS_AF=0.593;AA=T|||;VT=SNP
5	153353451	rs77836365	C	A	100	PASS	AC=265;AF=0.0529153;AN=5008;NS=2504;DP=13607;EAS_AF=0.129;AMR_AF=0.0187;AFR_AF=0.0499;EUR_AF=0.0159;SAS_AF=0.0409;AA=C|||;VT=SNP
5	153353464	rs35827834	T	C	100	PASS	AC=1271;AF=0.253794;AN=5008;NS=2504;DP=12632;EAS_AF=0.2659;AMR_AF=0.1888;AFR_AF=0.3888;EUR_AF=0.2068;SAS_AF=0.1534;AA=C|||;VT=SNP
5	153353951	rs17115467	A	G	100	PASS	AC=1005;AF=0.200679;AN=5008;NS=2504;DP=18593;EAS_AF=0.1369;AMR_AF=0.17;AFR_AF=0.3389;EUR_AF=0.1899;SAS_AF=0.1125;AA=A|||;VT=SNP
5	153353971	rs35911163	C	T	100	PASS	AC=1002;AF=0.20008;AN=5008;NS=2504;DP=18895;EAS_AF=0.1369;AMR_AF=0.17;AFR_AF=0.3366;EUR_AF=0.1899;SAS_AF=0.1125;AA=C|||;VT=SNP
5	153354055	rs17115469	T	G	100	PASS	AC=1006;AF=0.200879;AN=5008;NS=2504;DP=20153;EAS_AF=0.1379;AMR_AF=0.17;AFR_AF=0.3389;EUR_AF=0.1899;SAS_AF=0.1125;AA=T|||;VT=SNP
5	153354112	rs875761	G	A	100	PASS	AC=856;AF=0.170927;AN=5008;NS=2504;DP=21309;EAS_AF=0.0367;AMR_AF=0.1614;AFR_AF=0.2315;EUR_AF=0.2078;SAS_AF=0.1963;AA=G|||;VT=SNP
5	153354525	rs146314432	C	T	100	PASS	AC=11;AF=0.00219649;AN=5008;NS=2504;DP=20837;EAS_AF=0;AMR_AF=0.0058;AFR_AF=0;EUR_AF=0.006;SAS_AF=0.001;AA=c|||;VT=SNP
5	153354678	rs875766	T	C	100	PASS	AC=189;AF=0.0377396;AN=5008;NS=2504;DP=21672;EAS_AF=0.0367;AMR_AF=0.0331;AFR_AF=0.0008;EUR_AF=0.0328;SAS_AF=0.0971;AA=T|||;VT=SNP
5	153355063	rs893523	C	T	100	PASS	AC=2871;AF=0.573283;AN=5008;NS=2504;DP=19656;EAS_AF=0.3631;AMR_AF=0.5274;AFR_AF=0.7307;EUR_AF=0.5895;SAS_AF=0.593;AA=T|||;VT=SNP
5	153355830	rs77586038	T	G	100	PASS	AC=205;AF=0.0409345;AN=5008;NS=2504;DP=18359;EAS_AF=0.121;AMR_AF=0.0245;AFR_AF=0.0008;EUR_AF=0.0219;SAS_AF=0.044;AA=T|||;VT=SNP
5	153355854	rs10053993	G	A	100	PASS	AC=1855;AF=0.370407;AN=5008;NS=2504;DP=18374;EAS_AF=0.2262;AMR_AF=0.3559;AFR_AF=0.3843;EUR_AF=0.3996;SAS_AF=0.4806;AA=G|||;VT=SNP
5	153356418	rs1898659	A	G	100	PASS	AC=2944;AF=0.587859;AN=5008;NS=2504;DP=19723;EAS_AF=0.3631;AMR_AF=0.536;AFR_AF=0.7806;EUR_AF=0.5895;SAS_AF=0.5941;AA=G|||;VT=SNP
5	153356566	rs1011503	T	C	100	PASS	AC=2935;AF=0.586062;AN=5008;NS=2504;DP=21580;EAS_AF=0.3631;AMR_AF=0.536;AFR_AF=0.7738;EUR_AF=0.5895;SAS_AF=0.5941;AA=C|||;VT=SNP
5	153356897	rs1019734	C	T	100	PASS	AC=938;AF=0.1873;AN=5008;NS=2504;DP=22155;EAS_AF=0.1369;AMR_AF=0.1556;AFR_AF=0.3147;EUR_AF=0.169;SAS_AF=0.1084;AA=c|||;VT=SNP
5	153357272	rs76972929	C	T	100	PASS	AC=63;AF=0.0125799;AN=5008;NS=2504;DP=17393;EAS_AF=0;AMR_AF=0.0173;AFR_AF=0;EUR_AF=0.0348;SAS_AF=0.0164;AA=C|||;VT=SNP
5	153357679	rs76727476	C	G	100	PASS	AC=44;AF=0.00878594;AN=5008;NS=2504;DP=18130;EAS_AF=0;AMR_AF=0.0043;AFR_AF=0.0008;EUR_AF=0.0239;SAS_AF=0.0164;AA=C|||;VT=SNP
5	153357680	rs6891435	C	T	100	PASS	AC=339;AF=0.0676917;AN=5008;NS=2504;DP=18223;EAS_AF=0.0139;AMR_AF=0.0389;AFR_AF=0.1694;EUR_AF=0.0537;SAS_AF=0.0204;AA=C|||;VT=SNP
5	153358226	rs17115481	G	A	100	PASS	AC=1292;AF=0.257987;AN=5008;NS=2504;DP=17684;EAS_AF=0.1419;AMR_AF=0.2349;AFR_AF=0.3873;EUR_AF=0.2863;SAS_AF=0.1902;AA=G|||;VT=SNP
5	153358290	rs148030448	T	C	100	PASS	AC=18;AF=0.00359425;AN=5008;NS=2504;DP=18189;EAS_AF=0;AMR_AF=0.0072;AFR_AF=0;EUR_AF=0.0119;SAS_AF=0.001;AA=T|||;VT=SNP
5	153359476	rs286964	C	T	100	PASS	AC=4900;AF=0.978435;AN=5008;NS=2504;DP=15260;EAS_AF=1;AMR_AF=0.9524;AFR_AF=0.9955;EUR_AF=0.9374;SAS_AF=0.9939;AA=T|||;VT=SNP
5	153360230	rs286965	T	C	100	PASS	AC=3563;AF=0.711462;AN=5008;NS=2504;DP=21080;EAS_AF=0.8581;AMR_AF=0.7147;AFR_AF=0.6067;EUR_AF=0.6282;SAS_AF=0.7853;AA=C|||;VT=SNP
5	153360539	rs115337523	A	G	100	PASS	AC=37;AF=0.00738818;AN=5008;NS=2504;DP=19960;EAS_AF=0.001;AMR_AF=0.0086;AFR_AF=0.0038;EUR_AF=0.0189;SAS_AF=0.0061;AA=A|||;VT=SNP
5	153360937	rs286966	T	C	100	PASS	AC=3563;AF=0.711462;AN=5008;NS=2504;DP=17848;EAS_AF=0.8581;AMR_AF=0.7147;AFR_AF=0.6067;EUR_AF=0.6282;SAS_AF=0.7853;AA=C|||;VT=SNP
5	153361905	rs1035853	C	T	100	PASS	AC=4900;AF=0.978435;AN=5008;NS=2504;DP=21612;EAS_AF=1;AMR_AF=0.9524;AFR_AF=0.9955;EUR_AF=0.9374;SAS_AF=0.9939;AA=T|||;VT=SNP
5	153362970	rs78177740	C	T	100	PASS	AC=139;AF=0.0277556;AN=5008;NS=2504;DP=22076;EAS_AF=0;AMR_AF=0.0504;AFR_AF=0.0053;EUR_AF=0.0636;SAS_AF=0.0337;AA=C|||;VT=SNP
5	153363334	rs390299	G	A	100	PASS	AC=3585;AF=0.715855;AN=5008;NS=2504;DP=20741;EAS_AF=0.8571;AMR_AF=0.7161;AFR_AF=0.6248;EUR_AF=0.6272;SAS_AF=0.7843;AA=A|||;VT=SNP
5	153364140	rs375232	A	G	100	PASS	AC=3317;AF=0.66234;AN=5008;NS=2504;DP=16801;EAS_AF=0.8571;AMR_AF=0.6859;AFR_AF=0.4788;EUR_AF=0.6193;SAS_AF=0.7372;AA=A|||;VT=SNP
5	153365024	rs116378214	A	G	100	PASS	AC=35;AF=0.00698882;AN=5008;NS=2504;DP=18536;EAS_AF=0;AMR_AF=0.0086;AFR_AF=0;EUR_AF=0.0268;SAS_AF=0.002;AA=A|||;VT=SNP
5	153365367	rs4354101	T	A	100	PASS	AC=4954;AF=0.989217;AN=5008;NS=2504;DP=20232;EAS_AF=0.999;AMR_AF=0.9769;AFR_AF=0.9992;EUR_AF=0.9652;SAS_AF=0.999;AA=A|||;VT=SNP
5	153365428	rs4354102	T	G	100	PASS	AC=3340;AF=0.666933;AN=5008;NS=2504;DP=20830;EAS_AF=0.8571;AMR_AF=0.6873;AFR_AF=0.4977;EUR_AF=0.6193;SAS_AF=0.7342;AA=T|||;VT=SNP
5	153365490	rs148187357	T	G	100	PASS	AC=20;AF=0.00399361;AN=5008;NS=2504;DP=20910;EAS_AF=0;AMR_AF=0.0072;AFR_AF=0;EUR_AF=0.0119;SAS_AF=0.0031;AA=T|||;VT=SNP
5	153366438	rs1347798	C	T	100	PASS	AC=3104;AF=0.619808;AN=5008;NS=2504;DP=21197;EAS_AF=0.7312;AMR_AF=0.6758;AFR_AF=0.4266;EUR_AF=0.6173;SAS_AF=0.729;AA=C|||;VT=SNP
5	153366603	rs386841	T	C	100	PASS	AC=3589;AF=0.716653;AN=5008;NS=2504;DP=22524;EAS_AF=0.8581;AMR_AF=0.7161;AFR_AF=0.6256;EUR_AF=0.6282;SAS_AF=0.7853;AA=C|||;VT=SNP
5	153366805	rs425263	G	A	100	PASS	AC=3340;AF=0.666933;AN=5008;NS=2504;DP=21634;EAS_AF=0.8571;AMR_AF=0.6873;AFR_AF=0.4977;EUR_AF=0.6193;SAS_AF=0.7342;AA=G|||;VT=SNP
5	153367296	rs378267	G	A	100	PASS	AC=3100;AF=0.61901;AN=5008;NS=2504;DP=20369;EAS_AF=0.7312;AMR_AF=0.6758;AFR_AF=0.4236;EUR_AF=0.6173;SAS_AF=0.729;AA=G|||;VT=SNP
5	153368165	rs453034	T	G	100	PASS	AC=3347;AF=0.668331;AN=5008;NS=2504;DP=21055;EAS_AF=0.8571;AMR_AF=0.6873;AFR_AF=0.503;EUR_AF=0.6193;SAS_AF=0.7342;AA=T|||;VT=SNP
5	153368223	rs2053311	G	A	100	PASS	AC=125;AF=0.0249601;AN=5008;NS=2504;DP=20919;EAS_AF=0;AMR_AF=0.0274;AFR_AF=0.0499;EUR_AF=0.0338;SAS_AF=0.0061;AA=G|||;VT=SNP
5	153369016	rs4579307	A	T	100	PASS	AC=3589;AF=0.716653;AN=5008;NS=2504;DP=18945;EAS_AF=0.8581;AMR_AF=0.7161;AFR_AF=0.6256;EUR_AF=0.6282;SAS_AF=0.7853;AA=T|||;VT=SNP
5	153369456	rs6869917	T	C	100	PASS	AC=3589;AF=0.716653;AN=5008;NS=2504;DP=15858;EAS_AF=0.8581;AMR_AF=0.7161;AFR_AF=0.6256;EUR_AF=0.6282;SAS_AF=0.7853;AA=C|||;VT=SNP
5	153370299	rs55889064	A	G	100	PASS	AC=76;AF=0.0151757;AN=5008;NS=2504;DP=17305;EAS_AF=0.001;AMR_AF=0.0144;AFR_AF=0;EUR_AF=0.0527;SAS_AF=0.0123;AA=A|||;VT=SNP
5	153370391	rs6580046	A	C	100	PASS	AC=4900;AF=0.978435;AN=5008;NS=2504;DP=16981;EAS_AF=1;AMR_AF=0.9524;AFR_AF=0.9955;EUR_AF=0.9374;SAS_AF=0.9939;AA=C|||;VT=SNP
5	153370566	rs2053310	T	C	100	PASS	AC=3340;AF=0.666933;AN=5008;NS=2504;DP=16302;EAS_AF=0.8571;AMR_AF=0.6873;AFR_AF=0.4977;EUR_AF=0.6193;SAS_AF=0.7342;AA=T|||;VT=SNP
5	153371206	rs2053309	G	A	100	PASS	AC=4537;AF=0.90595;AN=5008;NS=2504;DP=15370;EAS_AF=1;AMR_AF=0.8674;AFR_AF=0.941;EUR_AF=0.8072;SAS_AF=0.8906;AA=A|||;VT=SNP
5	153371405	rs707178	C	T	100	PASS	AC=3340;AF=0.666933;AN=5008;NS=2504;DP=15460;EAS_AF=0.8571;AMR_AF=0.6873;AFR_AF=0.4977;EUR_AF=0.6193;SAS_AF=0.7342;AA=C|||;VT=SNP
5	153371463	rs707179	C	T	100	PASS	AC=3586;AF=0.716054;AN=5008;NS=2504;DP=16179;EAS_AF=0.8581;AMR_AF=0.7161;AFR_AF=0.6233;EUR_AF=0.6282;SAS_AF=0.7853;AA=T|||;VT=SNP
5	153371760	rs77889217	C	G	100	PASS	AC=188;AF=0.0375399;AN=5008;NS=2504;DP=18337;EAS_AF=0.0357;AMR_AF=0.0202;AFR_AF=0.0197;EUR_AF=0.0308;SAS_AF=0.0828;AA=C|||;VT=SNP
5	153372525	rs1057772	G	A	100	PASS	AC=3340;AF=0.666933;AN=5008;NS=2504;DP=17307;EAS_AF=0.8571;AMR_AF=0.6873;AFR_AF=0.4977;EUR_AF=0.6193;SAS_AF=0.7342;AA=G|||;VT=SNP;EX_TARGET
5	153372743	rs6866471	G	A	100	PASS	AC=3589;AF=0.716653;AN=5008;NS=2504;DP=20937;EAS_AF=0.8581;AMR_AF=0.7161;AFR_AF=0.6256;EUR_AF=0.6282;SAS_AF=0.7853;AA=A|||;VT=SNP
5	153373618	rs1438591	A	G	100	PASS	AC=3319;AF=0.66274;AN=5008;NS=2504;DP=15859;EAS_AF=0.8571;AMR_AF=0.6859;AFR_AF=0.4826;EUR_AF=0.6193;SAS_AF=0.7342;AA=A|||;VT=SNP
5	153374628	rs116722140	A	G	100	PASS	AC=12;AF=0.00239617;AN=5008;NS=2504;DP=17206;EAS_AF=0;AMR_AF=0.0043;AFR_AF=0.0008;EUR_AF=0.008;SAS_AF=0;AA=A|||;VT=SNP
5	153374782	rs56025158	A	G	100	PASS	AC=3100;AF=0.61901;AN=5008;NS=2504;DP=17288;EAS_AF=0.7312;AMR_AF=0.6758;AFR_AF=0.4236;EUR_AF=0.6173;SAS_AF=0.729;AA=A|||;VT=SNP
5	153374892	rs6877776	A	G	100	PASS	AC=3589;AF=0.716653;AN=5008;NS=2504;DP=15105;EAS_AF=0.8581;AMR_AF=0.7161;AFR_AF=0.6256;EUR_AF=0.6282;SAS_AF=0.7853;AA=G|||;VT=SNP
5	153374898	rs6877914	C	T	100	PASS	AC=3589;AF=0.716653;AN=5008;NS=2504;DP=14929;EAS_AF=0.8581;AMR_AF=0.7161;AFR_AF=0.6256;EUR_AF=0.6282;SAS_AF=0.7853;AA=T|||;VT=SNP
5	153375572	rs6882924	A	G	100	PASS	AC=4538;AF=0.90615;AN=5008;NS=2504;DP=17737;EAS_AF=1;AMR_AF=0.8703;AFR_AF=0.941;EUR_AF=0.8072;SAS_AF=0.8896;AA=G|||;VT=SNP
5	153376056	rs116560084	G	A	100	PASS	AC=24;AF=0.00479233;AN=5008;NS=2504;DP=16550;EAS_AF=0;AMR_AF=0.0014;AFR_AF=0;EUR_AF=0.0179;SAS_AF=0.0051;AA=G|||;VT=SNP
5	153376196	rs34536648	G	A	100	PASS	AC=3105;AF=0.620008;AN=5008;NS=2504;DP=17254;EAS_AF=0.7312;AMR_AF=0.6758;AFR_AF=0.4266;EUR_AF=0.6173;SAS_AF=0.7301;AA=G|||;VT=SNP
5	153377113	rs9324761	A	G	100	PASS	AC=4339;AF=0.866414;AN=5008;NS=2504;DP=18227;EAS_AF=0.876;AMR_AF=0.853;AFR_AF=0.9251;EUR_AF=0.8062;SAS_AF=0.8487;AA=G|||;VT=SNP
5	153377348	rs138282002	G	C	100	PASS	AC=10;AF=0.00199681;AN=5008;NS=2504;DP=15429;EAS_AF=0;AMR_AF=0.0029;AFR_AF=0;EUR_AF=0.008;SAS_AF=0;AA=G|||;VT=SNP;EX_TARGET
5	153377598	rs4594908	A	G	100	PASS	AC=3581;AF=0.715056;AN=5008;NS=2504;DP=15098;EAS_AF=0.8512;AMR_AF=0.7161;AFR_AF=0.6256;EUR_AF=0.6282;SAS_AF=0.7843;AA=G|||;VT=SNP
5	153378418	rs77716259	G	A	100	PASS	AC=55;AF=0.0109824;AN=5008;NS=2504;DP=21242;EAS_AF=0;AMR_AF=0.0187;AFR_AF=0.0023;EUR_AF=0.0298;SAS_AF=0.0092;AA=g|||;VT=SNP
5	153378887	rs72806609	G	C	100	PASS	AC=120;AF=0.0239617;AN=5008;NS=2504;DP=20062;EAS_AF=0;AMR_AF=0.0778;AFR_AF=0.0038;EUR_AF=0.0179;SAS_AF=0.044;AA=G|||;VT=SNP
5	153379093	rs6874824	C	T	100	PASS	AC=3339;AF=0.666733;AN=5008;NS=2504;DP=18857;EAS_AF=0.8571;AMR_AF=0.6873;AFR_AF=0.4977;EUR_AF=0.6193;SAS_AF=0.7331;AA=C|||;VT=SNP
5	153380066	rs77662356	G	A	100	PASS	AC=211;AF=0.0421326;AN=5008;NS=2504;DP=15387;EAS_AF=0;AMR_AF=0.0548;AFR_AF=0.0575;EUR_AF=0.0636;SAS_AF=0.0337;AA=G|||;VT=SNP
5	153381280	rs9324762	A	G	100	PASS	AC=3585;AF=0.715855;AN=5008;NS=2504;DP=17269;EAS_AF=0.8581;AMR_AF=0.7161;AFR_AF=0.6233;EUR_AF=0.6282;SAS_AF=0.7843;AA=G|||;VT=SNP
5	153381848	rs11748836	C	T	100	PASS	AC=88;AF=0.0175719;AN=5008;NS=2504;DP=18267;EAS_AF=0;AMR_AF=0.0303;AFR_AF=0.0023;EUR_AF=0.0567;SAS_AF=0.0072;AA=C|||;VT=SNP;EX_TARGET
5	153382124	rs2560060	T	C	100	PASS	AC=3339;AF=0.666733;AN=5008;NS=2504;DP=19087;EAS_AF=0.8571;AMR_AF=0.6873;AFR_AF=0.4977;EUR_AF=0.6193;SAS_AF=0.7331;AA=T|||;VT=SNP
5	153382218	rs74775091	C	T	100	PASS	AC=275;AF=0.0549121;AN=5008;NS=2504;DP=18701;EAS_AF=0;AMR_AF=0.0591;AFR_AF=0.1036;EUR_AF=0.0636;SAS_AF=0.0337;AA=C|||;VT=SNP
5	153382220	rs114020061	C	T	100	PASS	AC=43;AF=0.00858626;AN=5008;NS=2504;DP=18553;EAS_AF=0.001;AMR_AF=0.0058;AFR_AF=0.0008;EUR_AF=0.0328;SAS_AF=0.0041;AA=T|||;VT=SNP
5	153382518	rs34136150	G	A	100	PASS	AC=466;AF=0.0930511;AN=5008;NS=2504;DP=16772;EAS_AF=0.0179;AMR_AF=0.0764;AFR_AF=0.1891;EUR_AF=0.1143;SAS_AF=0.0307;AA=G|||;VT=SNP;EX_TARGET
5	153382602	rs75780714	A	G	100	PASS	AC=88;AF=0.0175719;AN=5008;NS=2504;DP=18021;EAS_AF=0;AMR_AF=0.0317;AFR_AF=0.0023;EUR_AF=0.0557;SAS_AF=0.0072;AA=A|||;VT=SNP
5	153385233	rs869737	C	T	100	PASS	AC=3586;AF=0.716054;AN=5008;NS=2504;DP=18954;EAS_AF=0.8581;AMR_AF=0.7161;AFR_AF=0.6233;EUR_AF=0.6282;SAS_AF=0.7853;AA=C|||;VT=SNP
5	153385747	rs751549	T	A	100	PASS	AC=3590;AF=0.716853;AN=5008;NS=2504;DP=21047;EAS_AF=0.8581;AMR_AF=0.7161;AFR_AF=0.6263;EUR_AF=0.6282;SAS_AF=0.7853;AA=A|||;VT=SNP
5	153386103	rs4412158	A	G	100	PASS	AC=3589;AF=0.716653;AN=5008;NS=2504;DP=17320;EAS_AF=0.8581;AMR_AF=0.7161;AFR_AF=0.6256;EUR_AF=0.6282;SAS_AF=0.7853;AA=G|||;VT=SNP
5	153386591	rs2438422	A	G	100	PASS	AC=3589;AF=0.716653;AN=5008;NS=2504;DP=15828;EAS_AF=0.8581;AMR_AF=0.7161;AFR_AF=0.6256;EUR_AF=0.6282;SAS_AF=0.7853;AA=a|||;VT=SNP
5	153387399	rs2560058	A	G	100	PASS	AC=3586;AF=0.716054;AN=5008;NS=2504;DP=16474;EAS_AF=0.8581;AMR_AF=0.7161;AFR_AF=0.6233;EUR_AF=0.6282;SAS_AF=0.7853;AA=G|||;VT=SNP
5	153387890	rs2438423	G	C	100	PASS	AC=3586;AF=0.716054;AN=5008;NS=2504;DP=13778;EAS_AF=0.8581;AMR_AF=0.7161;AFR_AF=0.6233;EUR_AF=0.6282;SAS_AF=0.7853;AA=C|||;VT=SNP
5	153387916	rs6580047	C	A	100	PASS	AC=3340;AF=0.666933;AN=5008;NS=2504;DP=14277;EAS_AF=0.8571;AMR_AF=0.6873;AFR_AF=0.4977;EUR_AF=0.6193;SAS_AF=0.7342;AA=C|||;VT=SNP
5	153388912	rs11167652	G	A	100	PASS	AC=3589;AF=0.716653;AN=5008;NS=2504;DP=20925;EAS_AF=0.8581;AMR_AF=0.7161;AFR_AF=0.6256;EUR_AF=0.6282;SAS_AF=0.7853;AA=A|||;VT=SNP
5	153389604	rs12651907	G	A	100	PASS	AC=3340;AF=0.666933;AN=5008;NS=2504;DP=19634;EAS_AF=0.8571;AMR_AF=0.6873;AFR_AF=0.4977;EUR_AF=0.6193;SAS_AF=0.7342;AA=G|||;VT=SNP
5	153389781	rs6862861	G	A	100	PASS	AC=3586;AF=0.716054;AN=5008;NS=2504;DP=20840;EAS_AF=0.8581;AMR_AF=0.7161;AFR_AF=0.6233;EUR_AF=0.6282;SAS_AF=0.7853;AA=A|||;VT=SNP
5	153390354	rs1978855	C	T	100	PASS	AC=3342;AF=0.667332;AN=5008;NS=2504;DP=22329;EAS_AF=0.8591;AMR_AF=0.6873;AFR_AF=0.4977;EUR_AF=0.6193;SAS_AF=0.7342;AA=C|||;VT=SNP
5	153390416	rs1978856	G	A	100	PASS	AC=3097;AF=0.618411;AN=5008;NS=2504;DP=19887;EAS_AF=0.7312;AMR_AF=0.6758;AFR_AF=0.4213;EUR_AF=0.6173;SAS_AF=0.729;AA=G|||;VT=SNP
5	153390449	rs2560039	T	A	100	PASS	AC=874;AF=0.174521;AN=5008;NS=2504;DP=19838;EAS_AF=0.4067;AMR_AF=0.2262;AFR_AF=0.003;EUR_AF=0.1412;SAS_AF=0.1646;AA=t|||;VT=SNP
5	153391181	rs72806611	C	G	100	PASS	AC=27;AF=0.00539137;AN=5008;NS=2504;DP=21749;EAS_AF=0;AMR_AF=0.0072;AFR_AF=0.0008;EUR_AF=0.0209;SAS_AF=0;AA=C|||;VT=SNP
5	153391618	rs690053	G	A	100	PASS	AC=3350;AF=0.66893;AN=5008;NS=2504;DP=18348;EAS_AF=0.8571;AMR_AF=0.6873;AFR_AF=0.503;EUR_AF=0.6213;SAS_AF=0.7352;AA=G|||;VT=SNP
5	153391629	rs496618	T	C	100	PASS	AC=3350;AF=0.66893;AN=5008;NS=2504;DP=18727;EAS_AF=0.8571;AMR_AF=0.6873;AFR_AF=0.503;EUR_AF=0.6213;SAS_AF=0.7352;AA=T|||;VT=SNP
5	153391709	rs497503	A	G	100	PASS	AC=3589;AF=0.716653;AN=5008;NS=2504;DP=18158;EAS_AF=0.8581;AMR_AF=0.7161;AFR_AF=0.6256;EUR_AF=0.6282;SAS_AF=0.7853;AA=G|||;VT=SNP
5	153393919	rs690027	G	A	100	PASS	AC=3347;AF=0.668331;AN=5008;NS=2504;DP=19067;EAS_AF=0.8571;AMR_AF=0.6873;AFR_AF=0.503;EUR_AF=0.6193;SAS_AF=0.7342;AA=G|||;VT=SNP
5	153394164	rs689799	G	A	100	PASS	AC=3102;AF=0.619409;AN=5008;NS=2504;DP=19246;EAS_AF=0.7312;AMR_AF=0.6758;AFR_AF=0.4266;EUR_AF=0.6153;SAS_AF=0.729;AA=G|||;VT=SNP
5	153395258	rs142813844	T	C	100	PASS	AC=88;AF=0.0175719;AN=5008;NS=2504;DP=19577;EAS_AF=0;AMR_AF=0.0317;AFR_AF=0.0023;EUR_AF=0.0557;SAS_AF=0.0072;AA=T|||;VT=SNP
5	153395397	rs184618260	G	A	100	PASS	AC=16;AF=0.00319489;AN=5008;NS=2504;DP=19420;EAS_AF=0;AMR_AF=0.0014;AFR_AF=0.0023;EUR_AF=0.0119;SAS_AF=0;AA=G|||;VT=SNP
5	153395472	rs2560056	T	C	100	PASS	AC=3352;AF=0.669329;AN=5008;NS=2504;DP=19745;EAS_AF=0.8571;AMR_AF=0.6873;AFR_AF=0.503;EUR_AF=0.6193;SAS_AF=0.7393;AA=T|||;VT=SNP
5	153395687	rs6877625	T	C	100	PASS	AC=3586;AF=0.716054;AN=5008;NS=2504;DP=20243;EAS_AF=0.8581;AMR_AF=0.7161;AFR_AF=0.6233;EUR_AF=0.6282;SAS_AF=0.7853;AA=t|||;VT=SNP
5	153395920	rs2578383	T	G	100	PASS	AC=3589;AF=0.716653;AN=5008;NS=2504;DP=18984;EAS_AF=0.8581;AMR_AF=0.7161;AFR_AF=0.6256;EUR_AF=0.6282;SAS_AF=0.7853;AA=G|||;VT=SNP
5	153396715	rs59630382	G	T	100	PASS	AC=695;AF=0.138778;AN=5008;NS=2504;DP=19107;EAS_AF=0.0645;AMR_AF=0.1657;AFR_AF=0.1263;EUR_AF=0.1392;SAS_AF=0.2127;AA=G|||;VT=SNP
5	153396774	rs2578384	A	G	100	PASS	AC=3588;AF=0.716454;AN=5008;NS=2504;DP=16983;EAS_AF=0.8581;AMR_AF=0.7161;AFR_AF=0.6256;EUR_AF=0.6282;SAS_AF=0.7843;AA=a|||;VT=SNP
5	153396933	rs34175647	C	T	100	PASS	AC=467;AF=0.0932508;AN=5008;NS=2504;DP=17640;EAS_AF=0.0179;AMR_AF=0.0764;AFR_AF=0.1899;EUR_AF=0.1143;SAS_AF=0.0307;AA=C|||;VT=SNP
5	153397229	rs146862732	C	T	100	PASS	AC=88;AF=0.0175719;AN=5008;NS=2504;DP=16221;EAS_AF=0;AMR_AF=0.0317;AFR_AF=0.0023;EUR_AF=0.0557;SAS_AF=0.0072;AA=C|||;VT=SNP
5	153397674	rs4493717	C	T	100	PASS	AC=3589;AF=0.716653;AN=5008;NS=2504;DP=19543;EAS_AF=0.8581;AMR_AF=0.7161;AFR_AF=0.6263;EUR_AF=0.6272;SAS_AF=0.7853;AA=T|||;VT=SNP
5	153398631	rs151139150	A	C	100	PASS	AC=80;AF=0.0159744;AN=5008;NS=2504;DP=19890;EAS_AF=0;AMR_AF=0.0317;AFR_AF=0.0008;EUR_AF=0.0358;SAS_AF=0.0215;AA=A|||;VT=SNP
5	153398909	rs116581539	G	T	100	PASS	AC=28;AF=0.00559105;AN=5008;NS=2504;DP=19990;EAS_AF=0;AMR_AF=0.0014;AFR_AF=0;EUR_AF=0.0268;SAS_AF=0;AA=G|||;VT=SNP
5	153398919	rs34959927	A	G	100	PASS	AC=467;AF=0.0932508;AN=5008;NS=2504;DP=20015;EAS_AF=0.0179;AMR_AF=0.0764;AFR_AF=0.1906;EUR_AF=0.1133;SAS_AF=0.0307;AA=A|||;VT=SNP
5	153399346	rs138149688	G	A	100	PASS	AC=28;AF=0.00559105;AN=5008;NS=2504;DP=20836;EAS_AF=0;AMR_AF=0.0014;AFR_AF=0;EUR_AF=0.0268;SAS_AF=0;AA=G|||;VT=SNP
5	153399722	rs552556	C	T	100	PASS	AC=3307;AF=0.660343;AN=5008;NS=2504;DP=21767;EAS_AF=0.8571;AMR_AF=0.6859;AFR_AF=0.4735;EUR_AF=0.6193;SAS_AF=0.7342;AA=A|||;VT=SNP
5	153400427	rs2118660	C	A	100	PASS	AC=3099;AF=0.61881;AN=5008;NS=2504;DP=20367;EAS_AF=0.7312;AMR_AF=0.6758;AFR_AF=0.4228;EUR_AF=0.6173;SAS_AF=0.729;AA=C|||;VT=SNP
5	153400492	rs2118661	A	G	100	PASS	AC=3099;AF=0.61881;AN=5008;NS=2504;DP=21543;EAS_AF=0.7312;AMR_AF=0.6758;AFR_AF=0.4228;EUR_AF=0.6173;SAS_AF=0.729;AA=A|||;VT=SNP
5	153401127	rs11960710	A	T	100	PASS	AC=467;AF=0.0932508;AN=5008;NS=2504;DP=20956;EAS_AF=0.0179;AMR_AF=0.0764;AFR_AF=0.1899;EUR_AF=0.1143;SAS_AF=0.0307;AA=A|||;VT=SNP
5	153401196	rs112431929	C	T	100	PASS	AC=3340;AF=0.666933;AN=5008;NS=2504;DP=20954;EAS_AF=0.8571;AMR_AF=0.6873;AFR_AF=0.4977;EUR_AF=0.6193;SAS_AF=0.7342;AA=C|||;VT=SNP
5	153401689	rs9791176	A	C	100	PASS	AC=2146;AF=0.428514;AN=5008;NS=2504;DP=20679;EAS_AF=0.63;AMR_AF=0.4885;AFR_AF=0.2247;EUR_AF=0.4483;SAS_AF=0.4335;AA=A|||;VT=SNP
5	153401832	rs4574591	A	G	100	PASS	AC=3338;AF=0.666534;AN=5008;NS=2504;DP=20687;EAS_AF=0.8562;AMR_AF=0.6859;AFR_AF=0.4977;EUR_AF=0.6193;SAS_AF=0.7342;AA=A|||;VT=SNP
5	153402050	rs4299780	T	C	100	PASS	AC=3587;AF=0.716254;AN=5008;NS=2504;DP=23039;EAS_AF=0.8581;AMR_AF=0.7161;AFR_AF=0.6256;EUR_AF=0.6262;SAS_AF=0.7853;AA=C|||;VT=SNP
5	153402535	rs145887322	T	C	100	PASS	AC=275;AF=0.0549121;AN=5008;NS=2504;DP=22102;EAS_AF=0;AMR_AF=0.0591;AFR_AF=0.1036;EUR_AF=0.0636;SAS_AF=0.0337;AA=T|||;VT=SNP
5	153402703	rs10052341	A	G	100	PASS	AC=3585;AF=0.715855;AN=5008;NS=2504;DP=15574;EAS_AF=0.8581;AMR_AF=0.7147;AFR_AF=0.6241;EUR_AF=0.6282;SAS_AF=0.7843;AA=G|||;VT=SNP
5	153402783	rs35221726	C	A	100	PASS	AC=465;AF=0.0928514;AN=5008;NS=2504;DP=18897;EAS_AF=0.0179;AMR_AF=0.0764;AFR_AF=0.1884;EUR_AF=0.1143;SAS_AF=0.0307;AA=C|||;VT=SNP
5	153403230	rs34492233	T	C	100	PASS	AC=2069;AF=0.413139;AN=5008;NS=2504;DP=17972;EAS_AF=0.63;AMR_AF=0.4856;AFR_AF=0.1679;EUR_AF=0.4473;SAS_AF=0.4346;AA=T|||;VT=SNP
5	153403424	rs4451096	T	G	100	PASS	AC=2388;AF=0.476837;AN=5008;NS=2504;DP=5434;EAS_AF=0.6667;AMR_AF=0.5115;AFR_AF=0.2821;EUR_AF=0.4801;SAS_AF=0.5164;AA=T|||;VT=SNP
5	153403615	rs4431388	A	G	100	PASS	AC=3589;AF=0.716653;AN=5008;NS=2504;DP=14277;EAS_AF=0.8581;AMR_AF=0.7161;AFR_AF=0.6256;EUR_AF=0.6282;SAS_AF=0.7853;AA=G|||;VT=SNP
5	153403645	rs74847654	C	T	100	PASS	AC=275;AF=0.0549121;AN=5008;NS=2504;DP=14662;EAS_AF=0;AMR_AF=0.0591;AFR_AF=0.1036;EUR_AF=0.0636;SAS_AF=0.0337;AA=C|||;VT=SNP
5	153404027	rs74784343	A	G	100	PASS	AC=275;AF=0.0549121;AN=5008;NS=2504;DP=14505;EAS_AF=0;AMR_AF=0.0591;AFR_AF=0.1036;EUR_AF=0.0636;SAS_AF=0.0337;AA=A|||;VT=SNP
5	153405085	rs2578373	C	T	100	PASS	AC=3584;AF=0.715655;AN=5008;NS=2504;DP=16502;EAS_AF=0.8581;AMR_AF=0.7161;AFR_AF=0.6233;EUR_AF=0.6262;SAS_AF=0.7853;AA=T|||;VT=SNP
5	153405414	rs2560047	T	G	100	PASS	AC=2370;AF=0.473243;AN=5008;NS=2504;DP=18403;EAS_AF=0.6657;AMR_AF=0.5086;AFR_AF=0.2723;EUR_AF=0.4791;SAS_AF=0.5153;AA=T|||;VT=SNP
5	153405654	rs2560048	T	C	100	PASS	AC=3586;AF=0.716054;AN=5008;NS=2504;DP=18180;EAS_AF=0.8581;AMR_AF=0.7161;AFR_AF=0.6248;EUR_AF=0.6262;SAS_AF=0.7853;AA=C|||;VT=SNP
5	153405920	rs77241582	C	T	100	PASS	AC=180;AF=0.0359425;AN=5008;NS=2504;DP=19867;EAS_AF=0.0357;AMR_AF=0.0202;AFR_AF=0.0144;EUR_AF=0.0308;SAS_AF=0.0818;AA=C|||;VT=SNP;EX_TARGET
5	153406390	rs10038905	A	C	100	PASS	AC=3274;AF=0.653754;AN=5008;NS=2504;DP=14809;EAS_AF=0.8462;AMR_AF=0.6657;AFR_AF=0.4909;EUR_AF=0.6024;SAS_AF=0.7198;AA=A|||;VT=SNP
5	153406576	rs9324764	A	T	100	PASS	AC=3341;AF=0.667133;AN=5008;NS=2504;DP=16978;EAS_AF=0.8571;AMR_AF=0.6873;AFR_AF=0.4985;EUR_AF=0.6193;SAS_AF=0.7342;AA=A|||;VT=SNP
5	153406644	rs9324765	C	T	100	PASS	AC=3585;AF=0.715855;AN=5008;NS=2504;DP=17858;EAS_AF=0.8581;AMR_AF=0.7161;AFR_AF=0.6256;EUR_AF=0.6282;SAS_AF=0.7812;AA=T|||;VT=SNP
5	153406987	rs6889563	G	C	100	PASS	AC=3587;AF=0.716254;AN=5008;NS=2504;DP=21218;EAS_AF=0.8581;AMR_AF=0.7161;AFR_AF=0.6256;EUR_AF=0.6262;SAS_AF=0.7853;AA=C|||;VT=SNP
5	153407397	rs7704562	A	G	100	PASS	AC=2384;AF=0.476038;AN=5008;NS=2504;DP=19151;EAS_AF=0.6667;AMR_AF=0.5101;AFR_AF=0.2814;EUR_AF=0.4791;SAS_AF=0.5153;AA=A|||;VT=SNP
5	153408387	rs79229422	G	A	100	PASS	AC=74;AF=0.0147764;AN=5008;NS=2504;DP=18267;EAS_AF=0;AMR_AF=0.0101;AFR_AF=0.0008;EUR_AF=0.0169;SAS_AF=0.0501;AA=G|||;VT=SNP
5	153410020	rs2578375	G	A	100	PASS	AC=3340;AF=0.666933;AN=5008;NS=2504;DP=18429;EAS_AF=0.8571;AMR_AF=0.6873;AFR_AF=0.4977;EUR_AF=0.6193;SAS_AF=0.7342;AA=G|||;VT=SNP
5	153410021	rs72806613	T	C	100	PASS	AC=716;AF=0.142971;AN=5008;NS=2504;DP=18431;EAS_AF=0.0645;AMR_AF=0.1671;AFR_AF=0.1415;EUR_AF=0.1382;SAS_AF=0.2137;AA=T|||;VT=SNP
5	153410220	rs2578376	C	T	100	PASS	AC=3340;AF=0.666933;AN=5008;NS=2504;DP=19523;EAS_AF=0.8571;AMR_AF=0.6873;AFR_AF=0.4977;EUR_AF=0.6193;SAS_AF=0.7342;AA=C|||;VT=SNP
5	153410363	rs13171784	C	A	100	PASS	AC=225;AF=0.0449281;AN=5008;NS=2504;DP=18491;EAS_AF=0.0179;AMR_AF=0.0562;AFR_AF=0.0182;EUR_AF=0.1143;SAS_AF=0.0297;AA=C|||;VT=SNP
5	153410555	rs77767302	T	C	100	PASS	AC=75;AF=0.014976;AN=5008;NS=2504;DP=18541;EAS_AF=0;AMR_AF=0.0144;AFR_AF=0;EUR_AF=0.0527;SAS_AF=0.0123;AA=T|||;VT=SNP
5	153410596	rs112085351	A	G	100	PASS	AC=38;AF=0.00758786;AN=5008;NS=2504;DP=17823;EAS_AF=0;AMR_AF=0.0173;AFR_AF=0.0015;EUR_AF=0.0219;SAS_AF=0.002;AA=A|||;VT=SNP
5	153410934	rs2560059	G	A	100	PASS	AC=3096;AF=0.618211;AN=5008;NS=2504;DP=15849;EAS_AF=0.7312;AMR_AF=0.6744;AFR_AF=0.4228;EUR_AF=0.6153;SAS_AF=0.729;AA=G|||;VT=SNP
5	153411973	rs4485971	G	A	100	PASS	AC=205;AF=0.0409345;AN=5008;NS=2504;DP=21077;EAS_AF=0;AMR_AF=0.0548;AFR_AF=0.053;EUR_AF=0.0636;SAS_AF=0.0337;AA=G|||;VT=SNP
5	153412185	rs7731081	C	G	100	PASS	AC=3584;AF=0.715655;AN=5008;NS=2504;DP=20742;EAS_AF=0.8581;AMR_AF=0.7161;AFR_AF=0.6233;EUR_AF=0.6262;SAS_AF=0.7853;AA=G|||;VT=SNP
5	153412529	rs720985	G	A	100	PASS	AC=3870;AF=0.772764;AN=5008;NS=2504;DP=20621;EAS_AF=0.8581;AMR_AF=0.7767;AFR_AF=0.7352;EUR_AF=0.6899;SAS_AF=0.818;AA=A|||;VT=SNP
5	153412845	rs720987	G	A	100	PASS	AC=3345;AF=0.667931;AN=5008;NS=2504;DP=17526;EAS_AF=0.8571;AMR_AF=0.6873;AFR_AF=0.503;EUR_AF=0.6173;SAS_AF=0.7342;AA=G|||;VT=SNP
5	153413082	rs2560053	T	C	100	PASS	AC=875;AF=0.17472;AN=5008;NS=2504;DP=19373;EAS_AF=0.4058;AMR_AF=0.2262;AFR_AF=0.003;EUR_AF=0.1412;SAS_AF=0.1667;AA=T|||;VT=SNP
5	153413390	rs2578377	C	T	100	PASS	AC=3587;AF=0.716254;AN=5008;NS=2504;DP=20523;EAS_AF=0.8581;AMR_AF=0.7161;AFR_AF=0.6256;EUR_AF=0.6262;SAS_AF=0.7853;AA=T|||;VT=SNP;EX_TARGET
5	153415482	rs2560046	T	C	100	PASS	AC=3590;AF=0.716853;AN=5008;NS=2504;DP=19218;EAS_AF=0.8591;AMR_AF=0.7161;AFR_AF=0.6256;EUR_AF=0.6282;SAS_AF=0.7853;AA=C|||;VT=SNP
5	153415697	rs10039286	T	C	100	PASS	AC=3275;AF=0.653954;AN=5008;NS=2504;DP=18807;EAS_AF=0.8571;AMR_AF=0.6787;AFR_AF=0.4531;EUR_AF=0.6193;SAS_AF=0.7342;AA=T|||;VT=SNP
5	153415829	rs72806615	T	A	100	PASS	AC=45;AF=0.00898562;AN=5008;NS=2504;DP=19562;EAS_AF=0;AMR_AF=0.0043;AFR_AF=0.0038;EUR_AF=0.0159;SAS_AF=0.0215;AA=T|||;VT=SNP
5	153415843	rs2560043	T	A	100	PASS	AC=4900;AF=0.978435;AN=5008;NS=2504;DP=19444;EAS_AF=1;AMR_AF=0.9524;AFR_AF=0.9955;EUR_AF=0.9374;SAS_AF=0.9939;AA=A|||;VT=SNP
5	153416132	rs10055534	G	A	100	PASS	AC=3281;AF=0.655152;AN=5008;NS=2504;DP=20585;EAS_AF=0.8571;AMR_AF=0.6787;AFR_AF=0.4576;EUR_AF=0.6193;SAS_AF=0.7342;AA=G|||;VT=SNP
5	153416366	rs3776985	G	A	100	PASS	AC=3518;AF=0.702476;AN=5008;NS=2504;DP=19830;EAS_AF=0.8581;AMR_AF=0.7075;AFR_AF=0.5779;EUR_AF=0.6262;SAS_AF=0.7853;AA=G|||;VT=SNP
5	153417721	rs920309	T	C	100	PASS	AC=3589;AF=0.716653;AN=5008;NS=2504;DP=17632;EAS_AF=0.8581;AMR_AF=0.7161;AFR_AF=0.6256;EUR_AF=0.6272;SAS_AF=0.7863;AA=C|||;VT=SNP
5	153417959	rs920310	T	G	100	PASS	AC=3349;AF=0.66873;AN=5008;NS=2504;DP=18036;EAS_AF=0.8571;AMR_AF=0.6873;AFR_AF=0.503;EUR_AF=0.6193;SAS_AF=0.7362;AA=T|||;VT=SNP
5	153418774	rs74535736	G	C	100	PASS	AC=104;AF=0.0207668;AN=5008;NS=2504;DP=19743;EAS_AF=0.001;AMR_AF=0.0389;AFR_AF=0.0053;EUR_AF=0.0616;SAS_AF=0.0072;AA=G|||;VT=SNP
5	153419149	rs2250995	T	C	100	PASS	AC=3872;AF=0.773163;AN=5008;NS=2504;DP=19661;EAS_AF=0.8581;AMR_AF=0.7767;AFR_AF=0.736;EUR_AF=0.6889;SAS_AF=0.82;AA=C|||;VT=SNP
5	153419342	rs2560062	C	T	100	PASS	AC=3585;AF=0.715855;AN=5008;NS=2504;DP=18375;EAS_AF=0.8581;AMR_AF=0.7161;AFR_AF=0.6241;EUR_AF=0.6252;SAS_AF=0.7863;AA=T|||;VT=SNP
5	153419508	rs144030679	G	A	100	PASS	AC=29;AF=0.00579073;AN=5008;NS=2504;DP=16626;EAS_AF=0;AMR_AF=0.0072;AFR_AF=0.0008;EUR_AF=0.0219;SAS_AF=0.001;AA=G|||;VT=SNP
5	153419762	rs62384061	G	A	100	PASS	AC=41;AF=0.0081869;AN=5008;NS=2504;DP=15841;EAS_AF=0;AMR_AF=0.0029;AFR_AF=0.0008;EUR_AF=0.0229;SAS_AF=0.0153;AA=G|||;VT=SNP
5	153419808	rs567749	C	T	100	PASS	AC=3304;AF=0.659744;AN=5008;NS=2504;DP=5673;EAS_AF=0.8571;AMR_AF=0.6859;AFR_AF=0.4728;EUR_AF=0.6163;SAS_AF=0.7352;AA=C|||;VT=SNP
5	153420733	rs816041	G	A	100	PASS	AC=3345;AF=0.667931;AN=5008;NS=2504;DP=17405;EAS_AF=0.8571;AMR_AF=0.6873;AFR_AF=0.5015;EUR_AF=0.6183;SAS_AF=0.7352;AA=G|||;VT=SNP
5	153421412	rs816040	G	T	100	PASS	AC=3343;AF=0.667532;AN=5008;NS=2504;DP=19229;EAS_AF=0.8571;AMR_AF=0.6873;AFR_AF=0.5015;EUR_AF=0.6163;SAS_AF=0.7352;AA=G|||;VT=SNP
5	153421935	rs816039	C	A	100	PASS	AC=3582;AF=0.715256;AN=5008;NS=2504;DP=20295;EAS_AF=0.8581;AMR_AF=0.7161;AFR_AF=0.6218;EUR_AF=0.6252;SAS_AF=0.7863;AA=A|||;VT=SNP
5	153422883	rs816038	C	G	100	PASS	AC=3585;AF=0.715855;AN=5008;NS=2504;DP=15157;EAS_AF=0.8581;AMR_AF=0.7161;AFR_AF=0.6241;EUR_AF=0.6252;SAS_AF=0.7863;AA=G|||;VT=SNP
5	153422972	rs861631	G	A	100	PASS	AC=3343;AF=0.667532;AN=5008;NS=2504;DP=13037;EAS_AF=0.8571;AMR_AF=0.6873;AFR_AF=0.5015;EUR_AF=0.6163;SAS_AF=0.7352;AA=G|||;VT=SNP
5	153423016	rs845705	T	C	100	PASS	AC=3585;AF=0.715855;AN=5008;NS=2504;DP=12751;EAS_AF=0.8581;AMR_AF=0.7161;AFR_AF=0.6241;EUR_AF=0.6252;SAS_AF=0.7863;AA=C|||;VT=SNP
5	153423039	rs183997163	G	C	100	PASS	AC=28;AF=0.00559105;AN=5008;NS=2504;DP=12697;EAS_AF=0;AMR_AF=0.0058;AFR_AF=0.0008;EUR_AF=0.0219;SAS_AF=0.001;AA=G|||;VT=SNP
5	153423598	rs544908	T	C	100	PASS	AC=3312;AF=0.661342;AN=5008;NS=2504;DP=19640;EAS_AF=0.8571;AMR_AF=0.6859;AFR_AF=0.4781;EUR_AF=0.6173;SAS_AF=0.7352;AA=T|||;VT=SNP
5	153424545	rs142666494	G	A	100	PASS	AC=23;AF=0.00459265;AN=5008;NS=2504;DP=17374;EAS_AF=0;AMR_AF=0.0058;AFR_AF=0.0008;EUR_AF=0.0179;SAS_AF=0;AA=G|||;VT=SNP
5	153425081	rs816037	A	G	100	PASS	AC=3343;AF=0.667532;AN=5008;NS=2504;DP=18105;EAS_AF=0.8571;AMR_AF=0.6873;AFR_AF=0.5015;EUR_AF=0.6163;SAS_AF=0.7352;AA=A|||;VT=SNP
5	153425201	rs816036	T	C	100	PASS	AC=3336;AF=0.666134;AN=5008;NS=2504;DP=18347;EAS_AF=0.8571;AMR_AF=0.6873;AFR_AF=0.4962;EUR_AF=0.6163;SAS_AF=0.7352;AA=T|||;VT=SNP
5	153425739	rs114221071	G	A	100	PASS	AC=80;AF=0.0159744;AN=5008;NS=2504;DP=19469;EAS_AF=0;AMR_AF=0.0317;AFR_AF=0.0008;EUR_AF=0.0358;SAS_AF=0.0215;AA=G|||;VT=SNP
5	153425953	rs411245	C	A	100	PASS	AC=3336;AF=0.666134;AN=5008;NS=2504;DP=20960;EAS_AF=0.8571;AMR_AF=0.6873;AFR_AF=0.4962;EUR_AF=0.6163;SAS_AF=0.7352;AA=C|||;VT=SNP
5	153426196	rs138879963	C	T	100	PASS	AC=37;AF=0.00738818;AN=5008;NS=2504;DP=20898;EAS_AF=0;AMR_AF=0.013;AFR_AF=0;EUR_AF=0.0179;SAS_AF=0.0102;AA=C|||;VT=SNP
5	153428299	rs3756642	T	A	100	PASS	AC=749;AF=0.149561;AN=5008;NS=2504;DP=18552;EAS_AF=0.0635;AMR_AF=0.1657;AFR_AF=0.1263;EUR_AF=0.1392;SAS_AF=0.2689;AA=T|||;VT=SNP
5	153428904	rs6580051	G	A	100	PASS	AC=4535;AF=0.905551;AN=5008;NS=2504;DP=19117;EAS_AF=1;AMR_AF=0.8674;AFR_AF=0.941;EUR_AF=0.8062;SAS_AF=0.8896;AA=A|||;VT=SNP
5	153429058	rs2254996	G	A	100	PASS	AC=4898;AF=0.978035;AN=5008;NS=2504;DP=19620;EAS_AF=0.999;AMR_AF=0.9524;AFR_AF=0.9955;EUR_AF=0.9364;SAS_AF=0.9939;AA=A|||;VT=SNP
5	153429169	rs478020	A	G	100	PASS	AC=3097;AF=0.618411;AN=5008;NS=2504;DP=19275;EAS_AF=0.7312;AMR_AF=0.6758;AFR_AF=0.4228;EUR_AF=0.6143;SAS_AF=0.7301;AA=A|||;VT=SNP
5	153429187	rs689715	T	A	100	PASS	AC=3343;AF=0.667532;AN=5008;NS=2504;DP=19401;EAS_AF=0.8571;AMR_AF=0.6873;AFR_AF=0.5015;EUR_AF=0.6163;SAS_AF=0.7352;AA=T|||;VT=SNP
5	153429459	rs690592	T	C	100	PASS	AC=3581;AF=0.715056;AN=5008;NS=2504;DP=19293;EAS_AF=0.8581;AMR_AF=0.7147;AFR_AF=0.6203;EUR_AF=0.6272;SAS_AF=0.7863;AA=T|||;VT=SNP;EX_TARGET
5	153429987	rs690542	T	G	100	PASS	AC=3585;AF=0.715855;AN=5008;NS=2504;DP=15305;EAS_AF=0.8581;AMR_AF=0.7161;AFR_AF=0.6241;EUR_AF=0.6252;SAS_AF=0.7863;AA=G|||;VT=SNP
5	153430435	rs555612	A	G	100	PASS	AC=3343;AF=0.667532;AN=5008;NS=2504;DP=15780;EAS_AF=0.8571;AMR_AF=0.6873;AFR_AF=0.5015;EUR_AF=0.6163;SAS_AF=0.7352;AA=A|||;VT=SNP
5	153430783	rs1370912	A	G	100	PASS	AC=896;AF=0.178914;AN=5008;NS=2504;DP=18765;EAS_AF=0.4087;AMR_AF=0.2277;AFR_AF=0.0144;EUR_AF=0.1412;SAS_AF=0.1687;AA=A|||;VT=SNP
5	153431265	rs4958692	G	T	100	PASS	AC=695;AF=0.138778;AN=5008;NS=2504;DP=20444;EAS_AF=0.0635;AMR_AF=0.1657;AFR_AF=0.1271;EUR_AF=0.1392;SAS_AF=0.2127;AA=G|||;VT=SNP
5	153431458	rs2578369	T	C	100	PASS	AC=3585;AF=0.715855;AN=5008;NS=2504;DP=19610;EAS_AF=0.8581;AMR_AF=0.7161;AFR_AF=0.6241;EUR_AF=0.6252;SAS_AF=0.7863;AA=C|||;VT=SNP
5	153431469	rs2578368	T	A	100	PASS	AC=3586;AF=0.716054;AN=5008;NS=2504;DP=19709;EAS_AF=0.8581;AMR_AF=0.7161;AFR_AF=0.6248;EUR_AF=0.6252;SAS_AF=0.7863;AA=A|||;VT=SNP
5	153432130	rs2447715	G	A	100	PASS	AC=3585;AF=0.715855;AN=5008;NS=2504;DP=16502;EAS_AF=0.8581;AMR_AF=0.7161;AFR_AF=0.6241;EUR_AF=0.6252;SAS_AF=0.7863;AA=A|||;VT=SNP
5	153432733	rs2578386	T	C	100	PASS	AC=3582;AF=0.715256;AN=5008;NS=2504;DP=20321;EAS_AF=0.8581;AMR_AF=0.7161;AFR_AF=0.6218;EUR_AF=0.6252;SAS_AF=0.7863;AA=C|||;VT=SNP;EX_TARGET
5	153432970	rs2255493	C	T	100	PASS	AC=3585;AF=0.715855;AN=5008;NS=2504;DP=20272;EAS_AF=0.8581;AMR_AF=0.7161;AFR_AF=0.6241;EUR_AF=0.6252;SAS_AF=0.7863;AA=T|||;VT=SNP;EX_TARGET
5	153433556	rs17535045	C	G	100	PASS	AC=468;AF=0.0934505;AN=5008;NS=2504;DP=19367;EAS_AF=0.0179;AMR_AF=0.0764;AFR_AF=0.1891;EUR_AF=0.1163;SAS_AF=0.0307;AA=C|||;VT=SNP
5	153434018	rs1824773	T	C	100	PASS	AC=3585;AF=0.715855;AN=5008;NS=2504;DP=19797;EAS_AF=0.8581;AMR_AF=0.7161;AFR_AF=0.6241;EUR_AF=0.6252;SAS_AF=0.7863;AA=C|||;VT=SNP
5	153434407	rs1382278	A	G	100	PASS	AC=3343;AF=0.667532;AN=5008;NS=2504;DP=19346;EAS_AF=0.8571;AMR_AF=0.6873;AFR_AF=0.5015;EUR_AF=0.6163;SAS_AF=0.7352;AA=A|||;VT=SNP
5	153434737	rs72806620	C	T	100	PASS	AC=108;AF=0.0215655;AN=5008;NS=2504;DP=19017;EAS_AF=0;AMR_AF=0.0476;AFR_AF=0.0045;EUR_AF=0.0626;SAS_AF=0.0061;AA=C|||;VT=SNP
5	153435497	rs11958069	G	A	100	PASS	AC=468;AF=0.0934505;AN=5008;NS=2504;DP=19529;EAS_AF=0.0179;AMR_AF=0.0764;AFR_AF=0.1891;EUR_AF=0.1163;SAS_AF=0.0307;AA=G|||;VT=SNP
5	153435738	rs1046621	G	A	100	PASS	AC=3585;AF=0.715855;AN=5008;NS=2504;DP=19170;EAS_AF=0.8581;AMR_AF=0.7161;AFR_AF=0.6241;EUR_AF=0.6252;SAS_AF=0.7863;AA=A|||;VT=SNP
5	153437416	rs72806621	T	C	100	PASS	AC=693;AF=0.138379;AN=5008;NS=2504;DP=19359;EAS_AF=0.0635;AMR_AF=0.1657;AFR_AF=0.1263;EUR_AF=0.1392;SAS_AF=0.2117;AA=t|||;VT=SNP
5	153438078	rs112145053	G	A	100	PASS	AC=74;AF=0.0147764;AN=5008;NS=2504;DP=20582;EAS_AF=0;AMR_AF=0.0101;AFR_AF=0.0008;EUR_AF=0.0169;SAS_AF=0.0501;AA=G|||;VT=SNP
5	153438808	rs816025	A	G	100	PASS	AC=3584;AF=0.715655;AN=5008;NS=2504;DP=21400;EAS_AF=0.8581;AMR_AF=0.7161;AFR_AF=0.6218;EUR_AF=0.6272;SAS_AF=0.7863;AA=G|||;VT=SNP
5	153438990	rs34902560	A	G	100	PASS	AC=473;AF=0.0944489;AN=5008;NS=2504;DP=22245;EAS_AF=0;AMR_AF=0.1326;AFR_AF=0.059;EUR_AF=0.1938;SAS_AF=0.1104;AA=A|||;VT=SNP
5	153439041	rs816024	G	A	100	PASS	AC=3343;AF=0.667532;AN=5008;NS=2504;DP=21712;EAS_AF=0.8571;AMR_AF=0.6873;AFR_AF=0.5015;EUR_AF=0.6163;SAS_AF=0.7352;AA=g|||;VT=SNP
5	153439051	rs114454330	G	A	100	PASS	AC=164;AF=0.0327476;AN=5008;NS=2504;DP=21150;EAS_AF=0.0367;AMR_AF=0.0202;AFR_AF=0.0015;EUR_AF=0.0308;SAS_AF=0.0818;AA=G|||;VT=SNP
5	153439327	rs34981201	G	A	100	PASS	AC=452;AF=0.0902556;AN=5008;NS=2504;DP=22113;EAS_AF=0.0625;AMR_AF=0.1441;AFR_AF=0.0083;EUR_AF=0.1352;SAS_AF=0.1452;AA=G|||;VT=SNP
5	153441868	rs78120822	C	T	100	PASS	AC=55;AF=0.0109824;AN=5008;NS=2504;DP=19719;EAS_AF=0;AMR_AF=0.0202;AFR_AF=0.0008;EUR_AF=0.0348;SAS_AF=0.0051;AA=C|||;VT=SNP
5	153442207	rs35763577	C	T	100	PASS	AC=104;AF=0.0207668;AN=5008;NS=2504;DP=21133;EAS_AF=0;AMR_AF=0.0202;AFR_AF=0.0015;EUR_AF=0.0318;SAS_AF=0.0573;AA=c|||;VT=SNP
5	153442589	rs816022	G	C	100	PASS	AC=3342;AF=0.667332;AN=5008;NS=2504;DP=18039;EAS_AF=0.8571;AMR_AF=0.6873;AFR_AF=0.5008;EUR_AF=0.6183;SAS_AF=0.7331;AA=A|||;VT=SNP
5	153442684	rs816021	C	T	100	PASS	AC=1502;AF=0.29992;AN=5008;NS=2504;DP=15122;EAS_AF=0.625;AMR_AF=0.3703;AFR_AF=0.1505;EUR_AF=0.2048;SAS_AF=0.2147;AA=C|||;VT=SNP
5	153442896	rs34767465	A	T	100	PASS	AC=476;AF=0.0950479;AN=5008;NS=2504;DP=16980;EAS_AF=0;AMR_AF=0.1326;AFR_AF=0.0598;EUR_AF=0.1938;SAS_AF=0.1125;AA=A|||;VT=SNP
5	153442916	rs75771099	G	T	100	PASS	AC=33;AF=0.00658946;AN=5008;NS=2504;DP=17302;EAS_AF=0;AMR_AF=0.0043;AFR_AF=0;EUR_AF=0.0268;SAS_AF=0.0031;AA=G|||;VT=SNP
5	153443533	rs7710732	G	A	100	PASS	AC=3557;AF=0.710264;AN=5008;NS=2504;DP=13492;EAS_AF=0.8562;AMR_AF=0.7104;AFR_AF=0.6074;EUR_AF=0.6272;SAS_AF=0.7843;AA=A|||;VT=SNP
5	153443553	rs547826825	A	C	100	PASS	AC=12;AF=0.00239617;AN=5008;NS=2504;DP=13751;EAS_AF=0;AMR_AF=0.0058;AFR_AF=0;EUR_AF=0.007;SAS_AF=0.001;AA=A|||;VT=SNP
5	153443782	rs11167657	T	A	100	PASS	AC=3585;AF=0.715855;AN=5008;NS=2504;DP=11695;EAS_AF=0.8581;AMR_AF=0.7147;AFR_AF=0.6248;EUR_AF=0.6272;SAS_AF=0.7843;AA=A|||;VT=SNP
5	153444788	rs41443349	G	C	100	PASS	AC=290;AF=0.0579073;AN=5008;NS=2504;DP=19700;EAS_AF=0.0863;AMR_AF=0.1268;AFR_AF=0.0015;EUR_AF=0.0328;SAS_AF=0.0818;AA=G|||;VT=SNP
5	153444950	rs1438588	A	G	100	PASS	AC=3580;AF=0.714856;AN=5008;NS=2504;DP=20946;EAS_AF=0.8581;AMR_AF=0.7133;AFR_AF=0.6271;EUR_AF=0.6203;SAS_AF=0.7843;AA=G|||;VT=SNP
5	153446334	rs816034	T	A	100	PASS	AC=3341;AF=0.667133;AN=5008;NS=2504;DP=16791;EAS_AF=0.8571;AMR_AF=0.6844;AFR_AF=0.5061;EUR_AF=0.6113;SAS_AF=0.7342;AA=A|||;VT=SNP
5	153446825	rs2351022	C	T	100	PASS	AC=3093;AF=0.617612;AN=5008;NS=2504;DP=19821;EAS_AF=0.7331;AMR_AF=0.6729;AFR_AF=0.4244;EUR_AF=0.6093;SAS_AF=0.729;AA=C|||;VT=SNP
5	153447540	rs816033	T	G	100	PASS	AC=2011;AF=0.401558;AN=5008;NS=2504;DP=19253;EAS_AF=0.5893;AMR_AF=0.3775;AFR_AF=0.2201;EUR_AF=0.4364;SAS_AF=0.4346;AA=T|||;VT=SNP
5	153448867	rs13436549	G	A	100	PASS	AC=336;AF=0.0670927;AN=5008;NS=2504;DP=18689;EAS_AF=0.0863;AMR_AF=0.1268;AFR_AF=0.0356;EUR_AF=0.0328;SAS_AF=0.0828;AA=G|||;VT=SNP
5	153449519	rs34826562	C	T	100	PASS	AC=674;AF=0.134585;AN=5008;NS=2504;DP=19620;EAS_AF=0.124;AMR_AF=0.1484;AFR_AF=0.0734;EUR_AF=0.1998;SAS_AF=0.1513;AA=C|||;VT=SNP
5	153450069	rs816032	C	A	100	PASS	AC=3323;AF=0.663538;AN=5008;NS=2504;DP=14434;EAS_AF=0.8562;AMR_AF=0.683;AFR_AF=0.4924;EUR_AF=0.6133;SAS_AF=0.7342;AA=C|||;VT=SNP
5	153450124	rs816031	C	G	100	PASS	AC=3099;AF=0.61881;AN=5008;NS=2504;DP=13257;EAS_AF=0.7321;AMR_AF=0.6744;AFR_AF=0.4274;EUR_AF=0.6113;SAS_AF=0.729;AA=c|||;VT=SNP
5	153450637	rs816030	G	C	100	PASS	AC=3333;AF=0.665535;AN=5008;NS=2504;DP=14641;EAS_AF=0.8562;AMR_AF=0.6844;AFR_AF=0.5008;EUR_AF=0.6113;SAS_AF=0.7342;AA=G|||;VT=SNP
5	153450790	rs1438590	C	T	100	PASS	AC=3326;AF=0.664137;AN=5008;NS=2504;DP=16387;EAS_AF=0.8562;AMR_AF=0.6844;AFR_AF=0.4955;EUR_AF=0.6113;SAS_AF=0.7342;AA=C|||;VT=SNP
5	153451288	rs816029	C	T	100	PASS	AC=3410;AF=0.680911;AN=5008;NS=2504;DP=19665;EAS_AF=0.8562;AMR_AF=0.6873;AFR_AF=0.5575;EUR_AF=0.6113;SAS_AF=0.7342;AA=C|||;VT=SNP
5	153452002	rs816028	A	G	100	PASS	AC=3098;AF=0.61861;AN=5008;NS=2504;DP=17328;EAS_AF=0.7381;AMR_AF=0.6729;AFR_AF=0.4244;EUR_AF=0.6093;SAS_AF=0.729;AA=A|||;VT=SNP
5	153452773	rs4081999	G	A	100	PASS	AC=1308;AF=0.261182;AN=5008;NS=2504;DP=19035;EAS_AF=0.1448;AMR_AF=0.1974;AFR_AF=0.4198;EUR_AF=0.2435;SAS_AF=0.2301;AA=G|||;VT=SNP
5	153454180	rs816026	T	G	100	PASS	AC=3115;AF=0.622005;AN=5008;NS=2504;DP=15663;EAS_AF=0.7371;AMR_AF=0.6801;AFR_AF=0.4357;EUR_AF=0.6113;SAS_AF=0.7249;AA=T|||;VT=SNP
5	153454433	rs58371587	T	C	100	PASS	AC=464;AF=0.0926518;AN=5008;NS=2504;DP=15997;EAS_AF=0.0169;AMR_AF=0.0778;AFR_AF=0.1868;EUR_AF=0.1153;SAS_AF=0.0307;AA=T|||;VT=SNP
5	153454452	rs13154464	G	C	100	PASS	AC=1441;AF=0.28774;AN=5008;NS=2504;DP=14790;EAS_AF=0.1438;AMR_AF=0.2579;AFR_AF=0.4244;EUR_AF=0.3231;SAS_AF=0.2362;AA=G|||;VT=SNP
5	153454468	rs13154303	C	T	100	PASS	AC=1443;AF=0.288139;AN=5008;NS=2504;DP=14601;EAS_AF=0.1438;AMR_AF=0.2579;AFR_AF=0.4259;EUR_AF=0.3231;SAS_AF=0.2362;AA=C|||;VT=SNP
5	153454933	rs2617244	C	G	100	PASS	AC=3097;AF=0.618411;AN=5008;NS=2504;DP=13696;EAS_AF=0.7312;AMR_AF=0.6787;AFR_AF=0.4281;EUR_AF=0.6103;SAS_AF=0.7249;AA=C|||;VT=SNP
5	153454941	rs34080213	G	A	100	PASS	AC=228;AF=0.0455272;AN=5008;NS=2504;DP=13791;EAS_AF=0.0169;AMR_AF=0.0576;AFR_AF=0.0189;EUR_AF=0.1153;SAS_AF=0.0307;AA=G|||;VT=SNP
5	153455004	rs13155109	C	T	100	PASS	AC=1446;AF=0.288738;AN=5008;NS=2504;DP=14128;EAS_AF=0.1438;AMR_AF=0.2579;AFR_AF=0.4274;EUR_AF=0.3241;SAS_AF=0.2362;AA=T|||;VT=SNP
5	153455414	rs13159430	C	T	100	PASS	AC=1774;AF=0.354233;AN=5008;NS=2504;DP=17582;EAS_AF=0.2688;AMR_AF=0.2709;AFR_AF=0.5681;EUR_AF=0.326;SAS_AF=0.2413;AA=C|||;VT=SNP
5	153455743	rs143722709	G	C	100	PASS	AC=45;AF=0.00898562;AN=5008;NS=2504;DP=19613;EAS_AF=0;AMR_AF=0.0202;AFR_AF=0.0008;EUR_AF=0.0129;SAS_AF=0.0174;AA=G|||;VT=SNP
5	153455936	rs7709154	C	T	100	PASS	AC=1447;AF=0.288938;AN=5008;NS=2504;DP=19668;EAS_AF=0.1438;AMR_AF=0.2579;AFR_AF=0.4266;EUR_AF=0.3241;SAS_AF=0.2382;AA=C|||;VT=SNP
5	153456252	rs1478350	T	C	100	PASS	AC=3101;AF=0.619209;AN=5008;NS=2504;DP=18807;EAS_AF=0.7312;AMR_AF=0.6787;AFR_AF=0.4281;EUR_AF=0.6103;SAS_AF=0.729;AA=t|||;VT=SNP
5	153456324	rs4958693	A	G	100	PASS	AC=1772;AF=0.353834;AN=5008;NS=2504;DP=17717;EAS_AF=0.2688;AMR_AF=0.2709;AFR_AF=0.5666;EUR_AF=0.326;SAS_AF=0.2413;AA=g|||;VT=SNP
5	153456382	rs1478349	T	C	100	PASS	AC=4873;AF=0.973043;AN=5008;NS=2504;DP=18341;EAS_AF=1;AMR_AF=0.9496;AFR_AF=0.9947;EUR_AF=0.9364;SAS_AF=0.9703;AA=c|||;VT=SNP
5	153456662	rs114917012	G	A	100	PASS	AC=27;AF=0.00539137;AN=5008;NS=2504;DP=19132;EAS_AF=0;AMR_AF=0.0014;AFR_AF=0;EUR_AF=0.0258;SAS_AF=0;AA=G|||;VT=SNP
5	153456807	rs1871157	G	A	100	PASS	AC=1445;AF=0.288538;AN=5008;NS=2504;DP=20540;EAS_AF=0.1438;AMR_AF=0.2579;AFR_AF=0.4266;EUR_AF=0.3241;SAS_AF=0.2362;AA=A|||;VT=SNP
5	153457786	rs816005	A	G	100	PASS	AC=3102;AF=0.619409;AN=5008;NS=2504;DP=21560;EAS_AF=0.7312;AMR_AF=0.6787;AFR_AF=0.4281;EUR_AF=0.6113;SAS_AF=0.729;AA=A|||;VT=SNP
5	153458115	rs76589438	T	C	100	PASS	AC=74;AF=0.0147764;AN=5008;NS=2504;DP=20610;EAS_AF=0;AMR_AF=0.0101;AFR_AF=0.0008;EUR_AF=0.0169;SAS_AF=0.0501;AA=T|||;VT=SNP
5	153458129	rs76345974	T	C	100	PASS	AC=282;AF=0.0563099;AN=5008;NS=2504;DP=20337;EAS_AF=0.0863;AMR_AF=0.1254;AFR_AF=0.0008;EUR_AF=0.0318;SAS_AF=0.0767;AA=T|||;VT=SNP
5	153458159	rs80185685	A	C	100	PASS	AC=59;AF=0.0117812;AN=5008;NS=2504;DP=20696;EAS_AF=0;AMR_AF=0.0202;AFR_AF=0.0008;EUR_AF=0.0388;SAS_AF=0.0051;AA=A|||;VT=SNP
5	153458676	rs816006	C	T	100	PASS	AC=3101;AF=0.619209;AN=5008;NS=2504;DP=19872;EAS_AF=0.7312;AMR_AF=0.6787;AFR_AF=0.4281;EUR_AF=0.6103;SAS_AF=0.729;AA=C|||;VT=SNP
5	153459405	rs12523627	C	T	100	PASS	AC=1446;AF=0.288738;AN=5008;NS=2504;DP=14179;EAS_AF=0.1438;AMR_AF=0.2594;AFR_AF=0.4266;EUR_AF=0.3241;SAS_AF=0.2362;AA=C|||;VT=SNP
5	153459514	rs816007	A	G	100	PASS	AC=4842;AF=0.966853;AN=5008;NS=2504;DP=13058;EAS_AF=1;AMR_AF=0.9452;AFR_AF=0.9728;EUR_AF=0.9364;SAS_AF=0.9714;AA=G|||;VT=SNP
5	153460043	rs4958354	C	T	100	PASS	AC=1445;AF=0.288538;AN=5008;NS=2504;DP=17890;EAS_AF=0.1438;AMR_AF=0.2579;AFR_AF=0.4266;EUR_AF=0.3241;SAS_AF=0.2362;AA=C|||;VT=SNP
5	153461049	rs11167658	G	A	100	PASS	AC=1445;AF=0.288538;AN=5008;NS=2504;DP=18666;EAS_AF=0.1438;AMR_AF=0.2579;AFR_AF=0.4266;EUR_AF=0.3241;SAS_AF=0.2362;AA=A|||;VT=SNP
5	153461528	rs816009	A	G	100	PASS	AC=3098;AF=0.61861;AN=5008;NS=2504;DP=17793;EAS_AF=0.7312;AMR_AF=0.6787;AFR_AF=0.4289;EUR_AF=0.6103;SAS_AF=0.7249;AA=A|||;VT=SNP
5	153462557	rs12520731	A	T	100	PASS	AC=1445;AF=0.288538;AN=5008;NS=2504;DP=21930;EAS_AF=0.1438;AMR_AF=0.2579;AFR_AF=0.4266;EUR_AF=0.3241;SAS_AF=0.2362;AA=A|||;VT=SNP
5	153462708	rs816010	G	A	100	PASS	AC=3097;AF=0.618411;AN=5008;NS=2504;DP=20417;EAS_AF=0.7312;AMR_AF=0.6787;AFR_AF=0.4281;EUR_AF=0.6103;SAS_AF=0.7249;AA=G|||;VT=SNP
5	153463413	rs816011	G	A	100	PASS	AC=4869;AF=0.972244;AN=5008;NS=2504;DP=19147;EAS_AF=1;AMR_AF=0.9496;AFR_AF=0.9947;EUR_AF=0.9364;SAS_AF=0.9663;AA=A|||;VT=SNP
5	153464427	rs816012	G	A	100	PASS	AC=3097;AF=0.618411;AN=5008;NS=2504;DP=21438;EAS_AF=0.7312;AMR_AF=0.6801;AFR_AF=0.4274;EUR_AF=0.6103;SAS_AF=0.7249;AA=G|||;VT=SNP
5	153465091	rs76415227	C	T	100	PASS	AC=28;AF=0.00559105;AN=5008;NS=2504;DP=19967;EAS_AF=0;AMR_AF=0.0144;AFR_AF=0.0008;EUR_AF=0.0159;SAS_AF=0.001;AA=C|||;VT=SNP
5	153465452	rs707181	G	T	100	PASS	AC=3098;AF=0.61861;AN=5008;NS=2504;DP=21964;EAS_AF=0.7312;AMR_AF=0.6787;AFR_AF=0.4281;EUR_AF=0.6113;SAS_AF=0.7249;AA=G|||;VT=SNP
5	153465914	rs11743515	C	T	100	PASS	AC=690;AF=0.13778;AN=5008;NS=2504;DP=19582;EAS_AF=0.0635;AMR_AF=0.1671;AFR_AF=0.1263;EUR_AF=0.1402;SAS_AF=0.2065;AA=C|||;VT=SNP
5	153465927	rs816014	C	T	100	PASS	AC=4869;AF=0.972244;AN=5008;NS=2504;DP=19622;EAS_AF=1;AMR_AF=0.9496;AFR_AF=0.9947;EUR_AF=0.9364;SAS_AF=0.9663;AA=T|||;VT=SNP
5	153466083	rs62384083	C	T	100	PASS	AC=349;AF=0.0696885;AN=5008;NS=2504;DP=19166;EAS_AF=0;AMR_AF=0.0821;AFR_AF=0.0431;EUR_AF=0.1302;SAS_AF=0.1063;AA=C|||;VT=SNP
5	153466240	rs11954307	G	A	100	PASS	AC=1765;AF=0.352436;AN=5008;NS=2504;DP=20449;EAS_AF=0.2688;AMR_AF=0.2709;AFR_AF=0.562;EUR_AF=0.325;SAS_AF=0.2413;AA=A|||;VT=SNP
5	153467446	rs143373756	C	G	100	PASS	AC=35;AF=0.00698882;AN=5008;NS=2504;DP=18862;EAS_AF=0;AMR_AF=0.0101;AFR_AF=0;EUR_AF=0.0239;SAS_AF=0.0041;AA=C|||;VT=SNP
5	153467627	rs816015	G	A	100	PASS	AC=4869;AF=0.972244;AN=5008;NS=2504;DP=21995;EAS_AF=1;AMR_AF=0.9496;AFR_AF=0.9947;EUR_AF=0.9364;SAS_AF=0.9663;AA=A|||;VT=SNP
5	153468195	rs816016	A	G	100	PASS	AC=3099;AF=0.61881;AN=5008;NS=2504;DP=20112;EAS_AF=0.7312;AMR_AF=0.6787;AFR_AF=0.4289;EUR_AF=0.6113;SAS_AF=0.7249;AA=A|||;VT=SNP
5	153468552	rs35987822	G	C	100	PASS	AC=212;AF=0.0423323;AN=5008;NS=2504;DP=20066;EAS_AF=0;AMR_AF=0.0461;AFR_AF=0.0416;EUR_AF=0.0666;SAS_AF=0.0593;AA=C|||;VT=SNP
5	153468639	rs816017	T	C	100	PASS	AC=3098;AF=0.61861;AN=5008;NS=2504;DP=19779;EAS_AF=0.7312;AMR_AF=0.6787;AFR_AF=0.4281;EUR_AF=0.6113;SAS_AF=0.7249;AA=T|||;VT=SNP
5	153468889	rs13173354	G	A	100	PASS	AC=675;AF=0.134784;AN=5008;NS=2504;DP=20893;EAS_AF=0.126;AMR_AF=0.147;AFR_AF=0.0711;EUR_AF=0.1988;SAS_AF=0.1554;AA=G|||;VT=SNP
5	153469020	rs13173253	C	T	100	PASS	AC=1444;AF=0.288339;AN=5008;NS=2504;DP=18701;EAS_AF=0.1438;AMR_AF=0.2579;AFR_AF=0.4266;EUR_AF=0.3231;SAS_AF=0.2362;AA=T|||;VT=SNP
5	153469305	rs4958355	A	G	100	PASS	AC=1444;AF=0.288339;AN=5008;NS=2504;DP=21115;EAS_AF=0.1438;AMR_AF=0.2579;AFR_AF=0.4266;EUR_AF=0.3231;SAS_AF=0.2362;AA=G|||;VT=SNP
5	153469466	rs816018	T	C	100	PASS	AC=4869;AF=0.972244;AN=5008;NS=2504;DP=22137;EAS_AF=1;AMR_AF=0.9496;AFR_AF=0.9947;EUR_AF=0.9364;SAS_AF=0.9663;AA=C|||;VT=SNP
5	153470886	rs707182	T	C	100	PASS	AC=1910;AF=0.38139;AN=5008;NS=2504;DP=13078;EAS_AF=0.2688;AMR_AF=0.3199;AFR_AF=0.5726;EUR_AF=0.3887;SAS_AF=0.2751;AA=C|||;VT=SNP
5	153471737	rs707183	A	G	100	PASS	AC=1996;AF=0.398562;AN=5008;NS=2504;DP=18319;EAS_AF=0.2688;AMR_AF=0.3501;AFR_AF=0.5749;EUR_AF=0.4433;SAS_AF=0.2822;AA=G|||;VT=SNP
5	153471901	rs815619	C	T	100	PASS	AC=4885;AF=0.975439;AN=5008;NS=2504;DP=19070;EAS_AF=1;AMR_AF=0.9179;AFR_AF=0.9962;EUR_AF=0.9821;SAS_AF=0.956;AA=T|||;VT=SNP
5	153472709	rs7705478	G	A	100	PASS	AC=1444;AF=0.288339;AN=5008;NS=2504;DP=21308;EAS_AF=0.1438;AMR_AF=0.2579;AFR_AF=0.4266;EUR_AF=0.3231;SAS_AF=0.2362;AA=G|||;VT=SNP
5	153472754	rs7705235	C	A	100	PASS	AC=1444;AF=0.288339;AN=5008;NS=2504;DP=21546;EAS_AF=0.1438;AMR_AF=0.2579;AFR_AF=0.4266;EUR_AF=0.3231;SAS_AF=0.2362;AA=C|||;VT=SNP
5	153473463	rs863639	G	A	100	PASS	AC=1910;AF=0.38139;AN=5008;NS=2504;DP=20417;EAS_AF=0.2688;AMR_AF=0.3213;AFR_AF=0.5719;EUR_AF=0.3887;SAS_AF=0.2751;AA=A|||;VT=SNP
5	153473694	rs3822710	A	T	100	PASS	AC=1444;AF=0.288339;AN=5008;NS=2504;DP=20791;EAS_AF=0.1438;AMR_AF=0.2579;AFR_AF=0.4266;EUR_AF=0.3231;SAS_AF=0.2362;AA=A|||;VT=SNP
5	153474258	rs35186556	A	C	100	PASS	AC=227;AF=0.0453275;AN=5008;NS=2504;DP=13296;EAS_AF=0.0169;AMR_AF=0.0576;AFR_AF=0.0189;EUR_AF=0.1153;SAS_AF=0.0297;AA=A|||;VT=SNP
5	153474337	rs815620	A	C	100	PASS	AC=1909;AF=0.38119;AN=5008;NS=2504;DP=17563;EAS_AF=0.2688;AMR_AF=0.3199;AFR_AF=0.5719;EUR_AF=0.3887;SAS_AF=0.2751;AA=C|||;VT=SNP
5	153475482	rs75918651	C	G	100	PASS	AC=559;AF=0.111621;AN=5008;NS=2504;DP=21817;EAS_AF=0.0069;AMR_AF=0.111;AFR_AF=0.0061;EUR_AF=0.2416;SAS_AF=0.229;AA=C|||;VT=SNP
5	153475721	rs890799	A	T	100	PASS	AC=2354;AF=0.470048;AN=5008;NS=2504;DP=17388;EAS_AF=0.6677;AMR_AF=0.5086;AFR_AF=0.2625;EUR_AF=0.4712;SAS_AF=0.5184;AA=A|||;VT=SNP
5	153476207	rs843811	C	A	100	PASS	AC=1910;AF=0.38139;AN=5008;NS=2504;DP=18768;EAS_AF=0.2688;AMR_AF=0.3213;AFR_AF=0.5719;EUR_AF=0.3887;SAS_AF=0.2751;AA=A|||;VT=SNP
5	153476219	rs72806639	G	A	100	PASS	AC=114;AF=0.0227636;AN=5008;NS=2504;DP=19106;EAS_AF=0;AMR_AF=0.049;AFR_AF=0.0045;EUR_AF=0.0676;SAS_AF=0.0061;AA=G|||;VT=SNP
5	153476281	rs815639	T	G	100	PASS	AC=4886;AF=0.975639;AN=5008;NS=2504;DP=19650;EAS_AF=1;AMR_AF=0.9193;AFR_AF=0.9962;EUR_AF=0.9821;SAS_AF=0.956;AA=g|||;VT=SNP
5	153476659	rs4312933	G	T	100	PASS	AC=1445;AF=0.288538;AN=5008;NS=2504;DP=17445;EAS_AF=0.1438;AMR_AF=0.2579;AFR_AF=0.4274;EUR_AF=0.3231;SAS_AF=0.2362;AA=G|||;VT=SNP
5	153476771	rs145836125	T	C	100	PASS	AC=31;AF=0.0061901;AN=5008;NS=2504;DP=20359;EAS_AF=0;AMR_AF=0.013;AFR_AF=0.0015;EUR_AF=0.0129;SAS_AF=0.0072;AA=T|||;VT=SNP
5	153476822	rs2882468	G	T	100	PASS	AC=1444;AF=0.288339;AN=5008;NS=2504;DP=21184;EAS_AF=0.1438;AMR_AF=0.2565;AFR_AF=0.4274;EUR_AF=0.3231;SAS_AF=0.2362;AA=G|||;VT=SNP
5	153476829	rs146626990	C	T	100	PASS	AC=33;AF=0.00658946;AN=5008;NS=2504;DP=21409;EAS_AF=0;AMR_AF=0.0101;AFR_AF=0;EUR_AF=0.0159;SAS_AF=0.0102;AA=C|||;VT=SNP
5	153476869	rs77806858	T	C	100	PASS	AC=97;AF=0.019369;AN=5008;NS=2504;DP=21304;EAS_AF=0;AMR_AF=0.0317;AFR_AF=0.0015;EUR_AF=0.0626;SAS_AF=0.0102;AA=T|||;VT=SNP
5	153477465	rs984078	G	A	100	PASS	AC=1361;AF=0.271765;AN=5008;NS=2504;DP=21917;EAS_AF=0.5744;AMR_AF=0.2637;AFR_AF=0.149;EUR_AF=0.1938;SAS_AF=0.2117;AA=G|||;VT=SNP
5	153478177	rs6580052	T	C	100	PASS	AC=1439;AF=0.28734;AN=5008;NS=2504;DP=22285;EAS_AF=0.1438;AMR_AF=0.2579;AFR_AF=0.4213;EUR_AF=0.325;SAS_AF=0.2362;AA=T|||;VT=SNP
5	153478634	rs861573	G	A	100	PASS	AC=139;AF=0.0277556;AN=5008;NS=2504;DP=21347;EAS_AF=0;AMR_AF=0.0504;AFR_AF=0.0053;EUR_AF=0.0636;SAS_AF=0.0337;AA=G|||;VT=SNP
5	153478658	rs864627	G	A	100	PASS	AC=139;AF=0.0277556;AN=5008;NS=2504;DP=21002;EAS_AF=0;AMR_AF=0.0504;AFR_AF=0.0053;EUR_AF=0.0636;SAS_AF=0.0337;AA=G|||;VT=SNP
5	153479175	rs146197557	A	G	100	PASS	AC=19;AF=0.00379393;AN=5008;NS=2504;DP=20193;EAS_AF=0;AMR_AF=0.0144;AFR_AF=0.0008;EUR_AF=0.008;SAS_AF=0;AA=A|||;VT=SNP
5	153479613	rs2434375	A	G	100	PASS	AC=1618;AF=0.323083;AN=5008;NS=2504;DP=19430;EAS_AF=0.1438;AMR_AF=0.3098;AFR_AF=0.4561;EUR_AF=0.3887;SAS_AF=0.2699;AA=G|||;VT=SNP
5	153480111	rs114469503	A	C	100	PASS	AC=131;AF=0.0261581;AN=5008;NS=2504;DP=20393;EAS_AF=0.001;AMR_AF=0.0144;AFR_AF=0.0023;EUR_AF=0.0447;SAS_AF=0.0736;AA=A|||;VT=SNP
5	153480265	rs815638	C	G	100	PASS	AC=1577;AF=0.314896;AN=5008;NS=2504;DP=17481;EAS_AF=0.1438;AMR_AF=0.3069;AFR_AF=0.4266;EUR_AF=0.3887;SAS_AF=0.2699;AA=C|||;VT=SNP
5	153480536	rs1093167	T	C	100	PASS	AC=4277;AF=0.854034;AN=5008;NS=2504;DP=11962;EAS_AF=0.9365;AMR_AF=0.8285;AFR_AF=0.8449;EUR_AF=0.8598;SAS_AF=0.7935;AA=C|||;VT=SNP
5	153481152	rs71590121	T	C	100	PASS	AC=470;AF=0.0938498;AN=5008;NS=2504;DP=18017;EAS_AF=0.0169;AMR_AF=0.0778;AFR_AF=0.1914;EUR_AF=0.1153;SAS_AF=0.0307;AA=T|||;VT=SNP
5	153481159	rs71590122	C	T	100	PASS	AC=470;AF=0.0938498;AN=5008;NS=2504;DP=18163;EAS_AF=0.0169;AMR_AF=0.0778;AFR_AF=0.1914;EUR_AF=0.1153;SAS_AF=0.0307;AA=C|||;VT=SNP
5	153481352	rs815637	A	G	100	PASS	AC=139;AF=0.0277556;AN=5008;NS=2504;DP=17134;EAS_AF=0;AMR_AF=0.0504;AFR_AF=0.0053;EUR_AF=0.0636;SAS_AF=0.0337;AA=A|||;VT=SNP
5	153481455	rs35391150	A	G	100	PASS	AC=1436;AF=0.286741;AN=5008;NS=2504;DP=16872;EAS_AF=0.1438;AMR_AF=0.2565;AFR_AF=0.4213;EUR_AF=0.3231;SAS_AF=0.2362;AA=A|||;VT=SNP
5	153481530	rs79864133	G	A	100	PASS	AC=363;AF=0.072484;AN=5008;NS=2504;DP=16089;EAS_AF=0;AMR_AF=0.0836;AFR_AF=0.053;EUR_AF=0.1302;SAS_AF=0.1063;AA=G|||;VT=SNP
5	153481691	rs815636	G	A	100	PASS	AC=1909;AF=0.38119;AN=5008;NS=2504;DP=17179;EAS_AF=0.2679;AMR_AF=0.3213;AFR_AF=0.5719;EUR_AF=0.3887;SAS_AF=0.2751;AA=A|||;VT=SNP
5	153481918	rs815635	T	C	100	PASS	AC=4298;AF=0.858227;AN=5008;NS=2504;DP=18230;EAS_AF=0.9365;AMR_AF=0.8314;AFR_AF=0.8593;EUR_AF=0.8598;SAS_AF=0.7935;AA=t|||;VT=SNP
5	153482415	rs815634	C	T	100	PASS	AC=139;AF=0.0277556;AN=5008;NS=2504;DP=15893;EAS_AF=0;AMR_AF=0.0504;AFR_AF=0.0053;EUR_AF=0.0636;SAS_AF=0.0337;AA=C|||;VT=SNP
5	153482523	rs864626	A	G	100	PASS	AC=1910;AF=0.38139;AN=5008;NS=2504;DP=21764;EAS_AF=0.2679;AMR_AF=0.3213;AFR_AF=0.5719;EUR_AF=0.3897;SAS_AF=0.2751;AA=G|||;VT=SNP
5	153482783	rs815633	A	G	100	PASS	AC=1910;AF=0.38139;AN=5008;NS=2504;DP=20868;EAS_AF=0.2688;AMR_AF=0.3213;AFR_AF=0.5719;EUR_AF=0.3887;SAS_AF=0.2751;AA=G|||;VT=SNP
5	153483653	rs11960256	C	T	100	PASS	AC=470;AF=0.0938498;AN=5008;NS=2504;DP=17798;EAS_AF=0.0169;AMR_AF=0.0778;AFR_AF=0.1914;EUR_AF=0.1153;SAS_AF=0.0307;AA=C|||;VT=SNP
5	153484440	rs815632	C	T	100	PASS	AC=1909;AF=0.38119;AN=5008;NS=2504;DP=17924;EAS_AF=0.2679;AMR_AF=0.3213;AFR_AF=0.5719;EUR_AF=0.3887;SAS_AF=0.2751;AA=T|||;VT=SNP
5	153484500	rs4958695	G	A	100	PASS	AC=1437;AF=0.286941;AN=5008;NS=2504;DP=18378;EAS_AF=0.1438;AMR_AF=0.2565;AFR_AF=0.4213;EUR_AF=0.3241;SAS_AF=0.2362;AA=G|||;VT=SNP
5	153484507	rs860104	G	A	100	PASS	AC=141;AF=0.028155;AN=5008;NS=2504;DP=18614;EAS_AF=0;AMR_AF=0.0504;AFR_AF=0.0068;EUR_AF=0.0636;SAS_AF=0.0337;AA=G|||;VT=SNP
5	153484661	rs815631	G	C	100	PASS	AC=1685;AF=0.336462;AN=5008;NS=2504;DP=21097;EAS_AF=0.1448;AMR_AF=0.3112;AFR_AF=0.5068;EUR_AF=0.3867;SAS_AF=0.2699;AA=C|||;VT=SNP
5	153485075	rs4958696	A	G	100	PASS	AC=1436;AF=0.286741;AN=5008;NS=2504;DP=21834;EAS_AF=0.1438;AMR_AF=0.255;AFR_AF=0.4213;EUR_AF=0.3231;SAS_AF=0.2372;AA=A|||;VT=SNP
5	153485826	rs707184	T	C	100	PASS	AC=1580;AF=0.315495;AN=5008;NS=2504;DP=19519;EAS_AF=0.1438;AMR_AF=0.3084;AFR_AF=0.4289;EUR_AF=0.3867;SAS_AF=0.271;AA=T|||;VT=SNP
5	153486471	rs72806649	A	T	100	PASS	AC=114;AF=0.0227636;AN=5008;NS=2504;DP=23073;EAS_AF=0;AMR_AF=0.049;AFR_AF=0.0045;EUR_AF=0.0676;SAS_AF=0.0061;AA=A|||;VT=SNP
5	153486785	rs815630	A	C	100	PASS	AC=139;AF=0.0277556;AN=5008;NS=2504;DP=25088;EAS_AF=0;AMR_AF=0.0504;AFR_AF=0.0053;EUR_AF=0.0636;SAS_AF=0.0337;AA=A|||;VT=SNP
5	153487825	rs114919452	A	G	100	PASS	AC=53;AF=0.0105831;AN=5008;NS=2504;DP=17227;EAS_AF=0;AMR_AF=0.0086;AFR_AF=0.0129;EUR_AF=0.0189;SAS_AF=0.0112;AA=A|||;VT=SNP
5	153488011	rs815629	C	T	100	PASS	AC=139;AF=0.0277556;AN=5008;NS=2504;DP=16630;EAS_AF=0;AMR_AF=0.0504;AFR_AF=0.0053;EUR_AF=0.0636;SAS_AF=0.0337;AA=C|||;VT=SNP
5	153488214	rs62384104	A	G	100	PASS	AC=2005;AF=0.400359;AN=5008;NS=2504;DP=16993;EAS_AF=0.5813;AMR_AF=0.3818;AFR_AF=0.2126;EUR_AF=0.4394;SAS_AF=0.4407;AA=A|||;VT=SNP
5	153488438	rs77610269	G	A	100	PASS	AC=561;AF=0.112021;AN=5008;NS=2504;DP=17192;EAS_AF=0.0069;AMR_AF=0.111;AFR_AF=0.0061;EUR_AF=0.2435;SAS_AF=0.229;AA=G|||;VT=SNP
5	153490176	rs707185	C	G	100	PASS	AC=1579;AF=0.315296;AN=5008;NS=2504;DP=19241;EAS_AF=0.1438;AMR_AF=0.3084;AFR_AF=0.4266;EUR_AF=0.3877;SAS_AF=0.272;AA=C|||;VT=SNP
5	153490358	rs1428122	G	A	100	PASS	AC=1302;AF=0.259984;AN=5008;NS=2504;DP=21270;EAS_AF=0.1438;AMR_AF=0.2493;AFR_AF=0.3215;EUR_AF=0.3241;SAS_AF=0.2382;AA=g|||;VT=SNP
5	153490778	rs11948898	G	C	100	PASS	AC=2349;AF=0.46905;AN=5008;NS=2504;DP=25096;EAS_AF=0.6677;AMR_AF=0.5086;AFR_AF=0.2625;EUR_AF=0.4702;SAS_AF=0.5143;AA=G|||;VT=SNP
5	153490813	rs77345728	G	A	100	PASS	AC=282;AF=0.0563099;AN=5008;NS=2504;DP=26426;EAS_AF=0.0863;AMR_AF=0.1268;AFR_AF=0.0008;EUR_AF=0.0318;SAS_AF=0.0757;AA=G|||;VT=SNP
5	153491616	rs815628	C	A	100	PASS	AC=139;AF=0.0277556;AN=5008;NS=2504;DP=21711;EAS_AF=0;AMR_AF=0.0504;AFR_AF=0.0053;EUR_AF=0.0636;SAS_AF=0.0337;AA=C|||;VT=SNP
5	153492136	rs815627	C	T	100	PASS	AC=1912;AF=0.381789;AN=5008;NS=2504;DP=19067;EAS_AF=0.2679;AMR_AF=0.3228;AFR_AF=0.5711;EUR_AF=0.3897;SAS_AF=0.2771;AA=T|||;VT=SNP
5	153492938	rs142677471	G	T	100	PASS	AC=44;AF=0.00878594;AN=5008;NS=2504;DP=20612;EAS_AF=0;AMR_AF=0.0101;AFR_AF=0;EUR_AF=0.0189;SAS_AF=0.0184;AA=G|||;VT=SNP
5	153493104	rs815626	A	T	100	PASS	AC=1579;AF=0.315296;AN=5008;NS=2504;DP=21705;EAS_AF=0.1438;AMR_AF=0.3084;AFR_AF=0.4266;EUR_AF=0.3877;SAS_AF=0.272;AA=A|||;VT=SNP
5	153493151	rs815625	C	T	100	PASS	AC=1579;AF=0.315296;AN=5008;NS=2504;DP=22540;EAS_AF=0.1438;AMR_AF=0.3084;AFR_AF=0.4266;EUR_AF=0.3877;SAS_AF=0.272;AA=C|||;VT=SNP
5	153493928	rs815624	T	C	100	PASS	AC=1782;AF=0.355831;AN=5008;NS=2504;DP=19769;EAS_AF=0.1429;AMR_AF=0.3242;AFR_AF=0.5219;EUR_AF=0.4056;SAS_AF=0.3221;AA=C|||;VT=SNP
5	153494239	rs815623	T	C	100	PASS	AC=1935;AF=0.386382;AN=5008;NS=2504;DP=19013;EAS_AF=0.2669;AMR_AF=0.3242;AFR_AF=0.5885;EUR_AF=0.3897;SAS_AF=0.2771;AA=C|||;VT=SNP
5	153494463	rs815622	G	T	100	PASS	AC=1181;AF=0.235823;AN=5008;NS=2504;DP=18502;EAS_AF=0.1339;AMR_AF=0.2233;AFR_AF=0.3608;EUR_AF=0.2555;SAS_AF=0.1605;AA=G|||;VT=SNP
5	153495193	rs815621	A	T	100	PASS	AC=3787;AF=0.75619;AN=5008;NS=2504;DP=18338;EAS_AF=0.7619;AMR_AF=0.7666;AFR_AF=0.7821;EUR_AF=0.8111;SAS_AF=0.6513;AA=T|||;VT=SNP
5	153495768	rs7448763	G	C	100	PASS	AC=2653;AF=0.529752;AN=5008;NS=2504;DP=19122;EAS_AF=0.9077;AMR_AF=0.572;AFR_AF=0.466;EUR_AF=0.3509;SAS_AF=0.3804;AA=G|||;VT=SNP
5	153495869	rs890798	G	A	100	PASS	AC=2762;AF=0.551518;AN=5008;NS=2504;DP=20357;EAS_AF=0.9058;AMR_AF=0.5821;AFR_AF=0.5507;EUR_AF=0.3449;SAS_AF=0.3783;AA=A|||;VT=SNP
5	153497048	rs7721733	T	C	100	PASS	AC=1062;AF=0.212061;AN=5008;NS=2504;DP=22846;EAS_AF=0.0565;AMR_AF=0.1066;AFR_AF=0.5129;EUR_AF=0.1074;SAS_AF=0.1483;AA=C|||;VT=SNP
5	153497172	rs115125087	T	A	100	PASS	AC=71;AF=0.0141773;AN=5008;NS=2504;DP=19741;EAS_AF=0.001;AMR_AF=0.0115;AFR_AF=0;EUR_AF=0.0497;SAS_AF=0.0123;AA=T|||;VT=SNP
5	153497389	rs60148114	G	A	100	PASS	AC=376;AF=0.0750799;AN=5008;NS=2504;DP=21438;EAS_AF=0;AMR_AF=0.0504;AFR_AF=0.1974;EUR_AF=0.0706;SAS_AF=0.0092;AA=G|||;VT=SNP
5	153497400	rs10055843	C	T	100	PASS	AC=3101;AF=0.619209;AN=5008;NS=2504;DP=21638;EAS_AF=0.9603;AMR_AF=0.6527;AFR_AF=0.5651;EUR_AF=0.4354;SAS_AF=0.5061;AA=T|||;VT=SNP
5	153497584	rs1366221	T	G	100	PASS	AC=2036;AF=0.40655;AN=5008;NS=2504;DP=18045;EAS_AF=0.9038;AMR_AF=0.5447;AFR_AF=0.0492;EUR_AF=0.33;SAS_AF=0.3579;AA=T|||;VT=SNP
5	153497596	rs62384105	T	C	100	PASS	AC=42;AF=0.00838658;AN=5008;NS=2504;DP=18036;EAS_AF=0;AMR_AF=0.0014;AFR_AF=0.0008;EUR_AF=0.0219;SAS_AF=0.0184;AA=T|||;VT=SNP
5	153497780	rs1366220	G	A	100	PASS	AC=2046;AF=0.408546;AN=5008;NS=2504;DP=18200;EAS_AF=0.9038;AMR_AF=0.5461;AFR_AF=0.0567;EUR_AF=0.329;SAS_AF=0.3579;AA=G|||;VT=SNP
5	153498135	rs58848914	C	T	100	PASS	AC=2045;AF=0.408347;AN=5008;NS=2504;DP=18675;EAS_AF=0.9038;AMR_AF=0.5461;AFR_AF=0.056;EUR_AF=0.329;SAS_AF=0.3579;AA=C|||;VT=SNP
5	153498669	rs140422057	G	C	100	PASS	AC=47;AF=0.00938498;AN=5008;NS=2504;DP=20852;EAS_AF=0;AMR_AF=0.0216;AFR_AF=0.0008;EUR_AF=0.0139;SAS_AF=0.0174;AA=G|||;VT=SNP
5	153498729	rs115930589	A	G	100	PASS	AC=33;AF=0.00658946;AN=5008;NS=2504;DP=19863;EAS_AF=0;AMR_AF=0.0086;AFR_AF=0.0015;EUR_AF=0.0239;SAS_AF=0.001;AA=A|||;VT=SNP
5	153498912	rs12656175	T	C	100	PASS	AC=984;AF=0.196486;AN=5008;NS=2504;DP=21367;EAS_AF=0.0565;AMR_AF=0.0994;AFR_AF=0.4576;EUR_AF=0.1064;SAS_AF=0.1493;AA=C|||;VT=SNP
5	153500797	rs11743245	G	A	100	PASS	AC=149;AF=0.0297524;AN=5008;NS=2504;DP=20853;EAS_AF=0.0496;AMR_AF=0.0274;AFR_AF=0.0015;EUR_AF=0.0338;SAS_AF=0.045;AA=G|||;VT=SNP
5	153500938	rs13184067	G	A	100	PASS	AC=592;AF=0.118211;AN=5008;NS=2504;DP=19532;EAS_AF=0.0169;AMR_AF=0.1081;AFR_AF=0.1407;EUR_AF=0.1481;SAS_AF=0.1687;AA=G|||;VT=SNP
5	153501177	rs1585685	C	A	100	PASS	AC=3112;AF=0.621406;AN=5008;NS=2504;DP=22200;EAS_AF=0.9603;AMR_AF=0.6542;AFR_AF=0.5726;EUR_AF=0.4354;SAS_AF=0.5061;AA=A|||;VT=SNP
5	153504314	rs144709572	C	T	100	PASS	AC=228;AF=0.0455272;AN=5008;NS=2504;DP=19917;EAS_AF=0.0496;AMR_AF=0.0317;AFR_AF=0.0386;EUR_AF=0.0348;SAS_AF=0.0716;AA=C|||;VT=SNP
5	153504769	rs1093163	G	A	100	PASS	AC=226;AF=0.0451278;AN=5008;NS=2504;DP=18532;EAS_AF=0.001;AMR_AF=0.0807;AFR_AF=0.0144;EUR_AF=0.1064;SAS_AF=0.044;AA=G|||;VT=SNP
5	153504949	rs77735758	A	T	100	PASS	AC=3112;AF=0.621406;AN=5008;NS=2504;DP=18100;EAS_AF=0.9603;AMR_AF=0.6542;AFR_AF=0.5719;EUR_AF=0.4354;SAS_AF=0.5072;AA=T|||;VT=SNP
5	153505099	rs116118350	C	T	100	PASS	AC=66;AF=0.0131789;AN=5008;NS=2504;DP=16821;EAS_AF=0;AMR_AF=0.0058;AFR_AF=0.0348;EUR_AF=0.0139;SAS_AF=0.002;AA=C|||;VT=SNP
5	153505226	rs35841826	A	G	100	PASS	AC=2047;AF=0.408746;AN=5008;NS=2504;DP=15475;EAS_AF=0.9038;AMR_AF=0.5461;AFR_AF=0.0567;EUR_AF=0.329;SAS_AF=0.3589;AA=A|||;VT=SNP
5	153506264	rs138524288	C	T	100	PASS	AC=70;AF=0.0139776;AN=5008;NS=2504;DP=19601;EAS_AF=0.001;AMR_AF=0.0115;AFR_AF=0;EUR_AF=0.0487;SAS_AF=0.0123;AA=C|||;VT=SNP
5	153506983	rs58453062	G	T	100	PASS	AC=374;AF=0.0746805;AN=5008;NS=2504;DP=18752;EAS_AF=0;AMR_AF=0.0504;AFR_AF=0.1967;EUR_AF=0.0706;SAS_AF=0.0082;AA=G|||;VT=SNP
5	153507122	rs60328658	A	C	100	PASS	AC=375;AF=0.0748802;AN=5008;NS=2504;DP=19832;EAS_AF=0;AMR_AF=0.0504;AFR_AF=0.1974;EUR_AF=0.0706;SAS_AF=0.0082;AA=A|||;VT=SNP
5	153507324	rs141718973	T	A	100	PASS	AC=24;AF=0.00479233;AN=5008;NS=2504;DP=19237;EAS_AF=0;AMR_AF=0.0043;AFR_AF=0;EUR_AF=0.0189;SAS_AF=0.002;AA=T|||;VT=SNP
5	153507451	rs150558941	C	T	100	PASS	AC=52;AF=0.0103834;AN=5008;NS=2504;DP=21369;EAS_AF=0;AMR_AF=0.0173;AFR_AF=0.0008;EUR_AF=0.0388;SAS_AF=0;AA=C|||;VT=SNP
5	153507705	rs6862346	A	G	100	PASS	AC=3778;AF=0.754393;AN=5008;NS=2504;DP=18204;EAS_AF=0.9772;AMR_AF=0.768;AFR_AF=0.7632;EUR_AF=0.5835;SAS_AF=0.6789;AA=G|||;VT=SNP
5	153507836	rs55951683	A	G	100	PASS	AC=758;AF=0.151358;AN=5008;NS=2504;DP=18926;EAS_AF=0.0575;AMR_AF=0.0922;AFR_AF=0.3003;EUR_AF=0.1054;SAS_AF=0.136;AA=A|||;VT=SNP
5	153508189	rs2081866	T	A	100	PASS	AC=3115;AF=0.622005;AN=5008;NS=2504;DP=20393;EAS_AF=0.9603;AMR_AF=0.6542;AFR_AF=0.5719;EUR_AF=0.4354;SAS_AF=0.5102;AA=A|||;VT=SNP
5	153508729	rs72806658	T	C	100	PASS	AC=374;AF=0.0746805;AN=5008;NS=2504;DP=14480;EAS_AF=0;AMR_AF=0.0504;AFR_AF=0.1967;EUR_AF=0.0706;SAS_AF=0.0082;AA=T|||;VT=SNP
5	153508973	rs66596848	G	A	100	PASS	AC=375;AF=0.0748802;AN=5008;NS=2504;DP=15691;EAS_AF=0;AMR_AF=0.0504;AFR_AF=0.1967;EUR_AF=0.0716;SAS_AF=0.0082;AA=G|||;VT=SNP
5	153509357	rs12054772	A	G	100	PASS	AC=3186;AF=0.636182;AN=5008;NS=2504;DP=16867;EAS_AF=0.9603;AMR_AF=0.6599;AFR_AF=0.6225;EUR_AF=0.4354;SAS_AF=0.5102;AA=G|||;VT=SNP
5	153509596	rs2033195	T	C	100	PASS	AC=3116;AF=0.622204;AN=5008;NS=2504;DP=17399;EAS_AF=0.9603;AMR_AF=0.6542;AFR_AF=0.5726;EUR_AF=0.4354;SAS_AF=0.5102;AA=C|||;VT=SNP
5	153510583	rs72806661	T	C	100	PASS	AC=52;AF=0.0103834;AN=5008;NS=2504;DP=15923;EAS_AF=0;AMR_AF=0.0173;AFR_AF=0.0008;EUR_AF=0.0388;SAS_AF=0;AA=t|||;VT=SNP
5	153511355	rs2033196	A	T	100	PASS	AC=758;AF=0.151358;AN=5008;NS=2504;DP=15218;EAS_AF=0.0575;AMR_AF=0.0922;AFR_AF=0.3003;EUR_AF=0.1054;SAS_AF=0.136;AA=A|||;VT=SNP
5	153511373	rs77397408	A	C	100	PASS	AC=330;AF=0.0658946;AN=5008;NS=2504;DP=15755;EAS_AF=0.0575;AMR_AF=0.0389;AFR_AF=0.0643;EUR_AF=0.0348;SAS_AF=0.1278;AA=A|||;VT=SNP
5	153512202	rs6580053	A	G	100	PASS	AC=987;AF=0.197085;AN=5008;NS=2504;DP=20245;EAS_AF=0.0575;AMR_AF=0.098;AFR_AF=0.4576;EUR_AF=0.1074;SAS_AF=0.1513;AA=G|||;VT=SNP
5	153512328	rs13180814	C	T	100	PASS	AC=2046;AF=0.408546;AN=5008;NS=2504;DP=19219;EAS_AF=0.9028;AMR_AF=0.5461;AFR_AF=0.0567;EUR_AF=0.329;SAS_AF=0.3589;AA=C|||;VT=SNP
5	153512400	rs6890277	A	G	100	PASS	AC=3117;AF=0.622404;AN=5008;NS=2504;DP=17754;EAS_AF=0.9603;AMR_AF=0.6542;AFR_AF=0.5726;EUR_AF=0.4364;SAS_AF=0.5102;AA=G|||;VT=SNP
5	153513403	rs17625484	G	T	100	PASS	AC=377;AF=0.0752796;AN=5008;NS=2504;DP=17346;EAS_AF=0;AMR_AF=0.0504;AFR_AF=0.1974;EUR_AF=0.0726;SAS_AF=0.0082;AA=G|||;VT=SNP
5	153513975	rs192398932	T	G	100	PASS	AC=81;AF=0.0161741;AN=5008;NS=2504;DP=19134;EAS_AF=0;AMR_AF=0.0317;AFR_AF=0.0008;EUR_AF=0.0368;SAS_AF=0.0215;AA=T|||;VT=SNP
5	153515166	rs815606	G	A	100	PASS	AC=4809;AF=0.960264;AN=5008;NS=2504;DP=22198;EAS_AF=1;AMR_AF=0.9568;AFR_AF=0.9939;EUR_AF=0.9205;SAS_AF=0.9172;AA=A|||;VT=SNP
5	153516321	rs815607	T	C	100	PASS	AC=2733;AF=0.545727;AN=5008;NS=2504;DP=13826;EAS_AF=0.0466;AMR_AF=0.415;AFR_AF=0.9387;EUR_AF=0.6183;SAS_AF=0.547;AA=C|||;VT=SNP
5	153516774	rs815608	G	A	100	PASS	AC=2733;AF=0.545727;AN=5008;NS=2504;DP=19712;EAS_AF=0.0466;AMR_AF=0.415;AFR_AF=0.9387;EUR_AF=0.6183;SAS_AF=0.547;AA=A|||;VT=SNP
5	153516901	rs815609	A	G	100	PASS	AC=2733;AF=0.545727;AN=5008;NS=2504;DP=19453;EAS_AF=0.0466;AMR_AF=0.415;AFR_AF=0.9387;EUR_AF=0.6183;SAS_AF=0.547;AA=G|||;VT=SNP
5	153516962	rs114181641	A	G	100	PASS	AC=7;AF=0.00139776;AN=5008;NS=2504;DP=19588;EAS_AF=0;AMR_AF=0;AFR_AF=0;EUR_AF=0.007;SAS_AF=0;AA=A|||;VT=SNP
5	153517178	rs815610	C	G	100	PASS	AC=1761;AF=0.351637;AN=5008;NS=2504;DP=18755;EAS_AF=0.0397;AMR_AF=0.3242;AFR_AF=0.3714;EUR_AF=0.5447;SAS_AF=0.4673;AA=C|||;VT=SNP
5	153518442	rs143728358	C	T	100	PASS	AC=22;AF=0.00439297;AN=5008;NS=2504;DP=16680;EAS_AF=0;AMR_AF=0.0086;AFR_AF=0.0015;EUR_AF=0.0129;SAS_AF=0.001;AA=C|||;VT=SNP
5	153518766	rs815611	G	A	100	PASS	AC=1824;AF=0.364217;AN=5008;NS=2504;DP=19619;EAS_AF=0.0397;AMR_AF=0.3256;AFR_AF=0.4206;EUR_AF=0.5427;SAS_AF=0.4663;AA=G|||;VT=SNP
5	153520536	rs34893575	G	A	100	PASS	AC=351;AF=0.0700879;AN=5008;NS=2504;DP=21276;EAS_AF=0.0149;AMR_AF=0.0821;AFR_AF=0.0061;EUR_AF=0.1372;SAS_AF=0.136;AA=G|||;VT=SNP
5	153524267	rs815612	T	C	100	PASS	AC=2673;AF=0.533746;AN=5008;NS=2504;DP=21517;EAS_AF=0.0397;AMR_AF=0.4049;AFR_AF=0.9183;EUR_AF=0.6034;SAS_AF=0.5429;AA=C|||;VT=SNP
5	153524650	rs815613	G	A	100	PASS	AC=2720;AF=0.543131;AN=5008;NS=2504;DP=14745;EAS_AF=0.0397;AMR_AF=0.4092;AFR_AF=0.9523;EUR_AF=0.6034;SAS_AF=0.5419;AA=A|||;VT=SNP
5	153525006	rs1632067	G	A	100	PASS	AC=4773;AF=0.953075;AN=5008;NS=2504;DP=21060;EAS_AF=0.9524;AMR_AF=0.9654;AFR_AF=0.9939;EUR_AF=0.9374;SAS_AF=0.9059;AA=A|||;VT=SNP
5	153525007	rs1632065	T	C	100	PASS	AC=1812;AF=0.361821;AN=5008;NS=2504;DP=21071;EAS_AF=0.0397;AMR_AF=0.3242;AFR_AF=0.4236;EUR_AF=0.5298;SAS_AF=0.4642;AA=T|||;VT=SNP
5	153525611	rs815614	C	G	100	PASS	AC=2569;AF=0.512979;AN=5008;NS=2504;DP=19272;EAS_AF=0.0397;AMR_AF=0.3977;AFR_AF=0.8563;EUR_AF=0.6024;SAS_AF=0.5266;AA=C|||;VT=SNP
5	153525840	rs67791094	G	A	100	PASS	AC=421;AF=0.0840655;AN=5008;NS=2504;DP=17769;EAS_AF=0;AMR_AF=0.0576;AFR_AF=0.2269;EUR_AF=0.0726;SAS_AF=0.0082;AA=G|||;VT=SNP
5	153526051	rs17536714	G	A	100	PASS	AC=965;AF=0.192692;AN=5008;NS=2504;DP=21557;EAS_AF=0.0218;AMR_AF=0.1455;AFR_AF=0.2209;EUR_AF=0.2972;SAS_AF=0.2566;AA=G|||;VT=SNP
5	153526878	rs815615	G	T	100	PASS	AC=2673;AF=0.533746;AN=5008;NS=2504;DP=19767;EAS_AF=0.0397;AMR_AF=0.4049;AFR_AF=0.9183;EUR_AF=0.6034;SAS_AF=0.5429;AA=T|||;VT=SNP
5	153527820	rs815616	G	A	100	PASS	AC=2673;AF=0.533746;AN=5008;NS=2504;DP=19935;EAS_AF=0.0397;AMR_AF=0.4049;AFR_AF=0.9183;EUR_AF=0.6034;SAS_AF=0.5429;AA=G|||;VT=SNP
5	153527918	rs815617	C	G	100	PASS	AC=2569;AF=0.512979;AN=5008;NS=2504;DP=19134;EAS_AF=0.0397;AMR_AF=0.3977;AFR_AF=0.8563;EUR_AF=0.6024;SAS_AF=0.5266;AA=C|||;VT=SNP
5	153528556	rs68173189	G	A	100	PASS	AC=423;AF=0.0844649;AN=5008;NS=2504;DP=14623;EAS_AF=0;AMR_AF=0.0591;AFR_AF=0.2277;EUR_AF=0.0726;SAS_AF=0.0082;AA=G|||;VT=SNP
5	153528847	rs113767727	G	T	100	PASS	AC=393;AF=0.0784744;AN=5008;NS=2504;DP=16145;EAS_AF=0;AMR_AF=0.0576;AFR_AF=0.2057;EUR_AF=0.0726;SAS_AF=0.0082;AA=G|||;VT=SNP
5	153528876	rs815618	C	T	100	PASS	AC=2575;AF=0.514177;AN=5008;NS=2504;DP=16719;EAS_AF=0.0397;AMR_AF=0.3991;AFR_AF=0.8593;EUR_AF=0.6024;SAS_AF=0.5276;AA=C|||;VT=SNP
5	153529408	rs116344430	G	T	100	PASS	AC=62;AF=0.0123802;AN=5008;NS=2504;DP=17277;EAS_AF=0.001;AMR_AF=0.036;AFR_AF=0;EUR_AF=0.0308;SAS_AF=0.0051;AA=G|||;VT=SNP
5	153529504	rs56661234	A	C	100	PASS	AC=398;AF=0.0794728;AN=5008;NS=2504;DP=19585;EAS_AF=0;AMR_AF=0.0576;AFR_AF=0.2095;EUR_AF=0.0726;SAS_AF=0.0082;AA=A|||;VT=SNP
5	153529697	rs1834944	A	G	100	PASS	AC=2660;AF=0.53115;AN=5008;NS=2504;DP=21455;EAS_AF=0.0397;AMR_AF=0.4063;AFR_AF=0.9191;EUR_AF=0.6024;SAS_AF=0.5286;AA=G|||;VT=SNP
5	153530216	rs10062124	C	T	100	PASS	AC=2659;AF=0.53095;AN=5008;NS=2504;DP=19454;EAS_AF=0.0397;AMR_AF=0.4063;AFR_AF=0.9183;EUR_AF=0.6024;SAS_AF=0.5286;AA=C|||;VT=SNP
5	153530298	rs10070216	T	C	100	PASS	AC=2660;AF=0.53115;AN=5008;NS=2504;DP=19593;EAS_AF=0.0397;AMR_AF=0.4063;AFR_AF=0.9191;EUR_AF=0.6024;SAS_AF=0.5286;AA=C|||;VT=SNP
5	153530810	rs17536762	A	G	100	PASS	AC=361;AF=0.0720847;AN=5008;NS=2504;DP=21443;EAS_AF=0.0109;AMR_AF=0.0634;AFR_AF=0.003;EUR_AF=0.172;SAS_AF=0.1319;AA=A|||;VT=SNP
5	153531842	rs9324766	G	A	100	PASS	AC=665;AF=0.132788;AN=5008;NS=2504;DP=20243;EAS_AF=0.0179;AMR_AF=0.1383;AFR_AF=0.1392;EUR_AF=0.1849;SAS_AF=0.1851;AA=G|||;VT=SNP
5	153531915	rs4958359	C	G	100	PASS	AC=2659;AF=0.53095;AN=5008;NS=2504;DP=19960;EAS_AF=0.0397;AMR_AF=0.4063;AFR_AF=0.9183;EUR_AF=0.6024;SAS_AF=0.5286;AA=C|||;VT=SNP
5	153531950	rs150257216	T	G	100	PASS	AC=82;AF=0.0163738;AN=5008;NS=2504;DP=17820;EAS_AF=0;AMR_AF=0.0317;AFR_AF=0.0008;EUR_AF=0.0378;SAS_AF=0.0215;AA=T|||;VT=SNP
5	153531977	rs4958701	A	G	100	PASS	AC=2659;AF=0.53095;AN=5008;NS=2504;DP=17456;EAS_AF=0.0397;AMR_AF=0.4063;AFR_AF=0.9183;EUR_AF=0.6024;SAS_AF=0.5286;AA=G|||;VT=SNP
5	153532490	rs10074414	T	G	100	PASS	AC=2660;AF=0.53115;AN=5008;NS=2504;DP=14005;EAS_AF=0.0397;AMR_AF=0.4063;AFR_AF=0.9191;EUR_AF=0.6024;SAS_AF=0.5286;AA=G|||;VT=SNP
5	153532649	rs10066722	C	T	100	PASS	AC=2663;AF=0.531749;AN=5008;NS=2504;DP=17568;EAS_AF=0.0397;AMR_AF=0.4063;AFR_AF=0.9206;EUR_AF=0.6024;SAS_AF=0.5297;AA=T|||;VT=SNP
5	153533024	rs10074750	T	C	100	PASS	AC=2724;AF=0.54393;AN=5008;NS=2504;DP=16917;EAS_AF=0.0397;AMR_AF=0.4121;AFR_AF=0.9523;EUR_AF=0.6034;SAS_AF=0.544;AA=C|||;VT=SNP
5	153533079	rs116252777	T	C	100	PASS	AC=62;AF=0.0123802;AN=5008;NS=2504;DP=16688;EAS_AF=0.001;AMR_AF=0.036;AFR_AF=0;EUR_AF=0.0308;SAS_AF=0.0051;AA=T|||;VT=SNP
5	153533188	rs28606468	A	G	100	PASS	AC=794;AF=0.158546;AN=5008;NS=2504;DP=17826;EAS_AF=0;AMR_AF=0.0764;AFR_AF=0.4977;EUR_AF=0.0726;SAS_AF=0.0102;AA=A|||;VT=SNP
5	153533202	rs113284527	A	G	100	PASS	AC=666;AF=0.132987;AN=5008;NS=2504;DP=17692;EAS_AF=0.0179;AMR_AF=0.1383;AFR_AF=0.1392;EUR_AF=0.1849;SAS_AF=0.1861;AA=A|||;VT=SNP
5	153533679	rs4958360	A	G	100	PASS	AC=2661;AF=0.53135;AN=5008;NS=2504;DP=14085;EAS_AF=0.0397;AMR_AF=0.4063;AFR_AF=0.9191;EUR_AF=0.6024;SAS_AF=0.5297;AA=G|||;VT=SNP
5	153534563	rs62382095	A	G	100	PASS	AC=955;AF=0.190695;AN=5008;NS=2504;DP=13460;EAS_AF=0.0218;AMR_AF=0.1455;AFR_AF=0.2141;EUR_AF=0.2952;SAS_AF=0.2577;AA=A|||;VT=SNP
5	153534704	rs116050238	A	G	100	PASS	AC=109;AF=0.0217652;AN=5008;NS=2504;DP=13565;EAS_AF=0;AMR_AF=0.0821;AFR_AF=0;EUR_AF=0.0149;SAS_AF=0.0378;AA=A|||;VT=SNP
5	153535126	rs7719786	A	G	100	PASS	AC=2659;AF=0.53095;AN=5008;NS=2504;DP=16484;EAS_AF=0.0397;AMR_AF=0.4063;AFR_AF=0.9191;EUR_AF=0.6004;SAS_AF=0.5297;AA=A|||;VT=SNP
5	153535447	rs1428118	A	G	100	PASS	AC=2660;AF=0.53115;AN=5008;NS=2504;DP=16527;EAS_AF=0.0397;AMR_AF=0.4063;AFR_AF=0.9191;EUR_AF=0.6014;SAS_AF=0.5297;AA=G|||;VT=SNP
5	153535678	rs1428119	A	G	100	PASS	AC=2660;AF=0.53115;AN=5008;NS=2504;DP=20773;EAS_AF=0.0407;AMR_AF=0.4063;AFR_AF=0.9191;EUR_AF=0.6004;SAS_AF=0.5297;AA=A|||;VT=SNP
5	153535857	rs1346482	G	A	100	PASS	AC=1865;AF=0.372404;AN=5008;NS=2504;DP=20800;EAS_AF=0.0397;AMR_AF=0.33;AFR_AF=0.4206;EUR_AF=0.5288;SAS_AF=0.5194;AA=G|||;VT=SNP
5	153535913	rs56103872	G	A	100	PASS	AC=55;AF=0.0109824;AN=5008;NS=2504;DP=19440;EAS_AF=0;AMR_AF=0.0187;AFR_AF=0.0008;EUR_AF=0.0408;SAS_AF=0;AA=G|||;VT=SNP
5	153536146	rs1346483	T	G	100	PASS	AC=2727;AF=0.544529;AN=5008;NS=2504;DP=19156;EAS_AF=0.0397;AMR_AF=0.4121;AFR_AF=0.9531;EUR_AF=0.6054;SAS_AF=0.544;AA=G|||;VT=SNP
5	153536835	rs1863986	C	T	100	PASS	AC=2048;AF=0.408946;AN=5008;NS=2504;DP=12963;EAS_AF=0.9137;AMR_AF=0.562;AFR_AF=0.0401;EUR_AF=0.333;SAS_AF=0.3569;AA=C|||;VT=SNP
5	153537026	rs13177936	A	G	100	PASS	AC=2860;AF=0.571086;AN=5008;NS=2504;DP=14831;EAS_AF=0.1518;AMR_AF=0.4063;AFR_AF=0.9523;EUR_AF=0.6213;SAS_AF=0.5532;AA=G|||;VT=SNP
5	153537040	rs1863987	G	A	100	PASS	AC=4783;AF=0.955072;AN=5008;NS=2504;DP=15087;EAS_AF=0.9504;AMR_AF=0.9669;AFR_AF=0.9932;EUR_AF=0.9493;SAS_AF=0.9059;AA=A|||;VT=SNP
5	153537893	rs7715256	G	T	100	PASS	AC=2223;AF=0.44389;AN=5008;NS=2504;DP=22574;EAS_AF=0.0387;AMR_AF=0.3674;AFR_AF=0.6437;EUR_AF=0.5586;SAS_AF=0.5276;AA=T|||;VT=SNP
5	153538241	rs7719067	A	G	100	PASS	AC=2267;AF=0.452676;AN=5008;NS=2504;DP=23299;EAS_AF=0.0387;AMR_AF=0.3631;AFR_AF=0.6815;EUR_AF=0.5586;SAS_AF=0.5245;AA=A|||;VT=SNP
5	153539912	rs55776503	G	A	100	PASS	AC=392;AF=0.0782748;AN=5008;NS=2504;DP=17049;EAS_AF=0.005;AMR_AF=0.0562;AFR_AF=0.202;EUR_AF=0.0726;SAS_AF=0.0082;AA=g|||;VT=SNP
5	153540025	rs4569924	T	C	100	PASS	AC=2268;AF=0.452875;AN=5008;NS=2504;DP=20460;EAS_AF=0.0387;AMR_AF=0.3631;AFR_AF=0.6815;EUR_AF=0.5586;SAS_AF=0.5256;AA=C|||;VT=SNP
5	153541665	rs72806674	A	T	100	PASS	AC=55;AF=0.0109824;AN=5008;NS=2504;DP=15973;EAS_AF=0;AMR_AF=0.0187;AFR_AF=0.0008;EUR_AF=0.0408;SAS_AF=0;AA=A|||;VT=SNP
5	153541904	rs1428120	G	T	100	PASS	AC=2137;AF=0.426717;AN=5008;NS=2504;DP=18432;EAS_AF=0.0387;AMR_AF=0.3602;AFR_AF=0.5855;EUR_AF=0.5586;SAS_AF=0.5235;AA=T|||;VT=SNP
5	153543466	rs7708584	A	G	100	PASS	AC=2350;AF=0.469249;AN=5008;NS=2504;DP=20402;EAS_AF=0.0387;AMR_AF=0.3703;AFR_AF=0.739;EUR_AF=0.5586;SAS_AF=0.5266;AA=G|||;VT=SNP
5	153544255	rs11749958	T	C	100	PASS	AC=727;AF=0.145168;AN=5008;NS=2504;DP=14710;EAS_AF=0.0179;AMR_AF=0.1542;AFR_AF=0.1415;EUR_AF=0.2247;SAS_AF=0.1933;AA=T|||;VT=SNP
5	153544512	rs4958702	T	C	100	PASS	AC=2350;AF=0.469249;AN=5008;NS=2504;DP=12252;EAS_AF=0.0387;AMR_AF=0.3703;AFR_AF=0.739;EUR_AF=0.5586;SAS_AF=0.5266;AA=C|||;VT=SNP
5	153544901	rs76284048	C	T	100	PASS	AC=105;AF=0.0209665;AN=5008;NS=2504;DP=18498;EAS_AF=0.0099;AMR_AF=0.0216;AFR_AF=0.0015;EUR_AF=0.0596;SAS_AF=0.0184;AA=C|||;VT=SNP
5	153545587	rs4958361	C	G	100	PASS	AC=1696;AF=0.338658;AN=5008;NS=2504;DP=18350;EAS_AF=0.0387;AMR_AF=0.2997;AFR_AF=0.3752;EUR_AF=0.5109;SAS_AF=0.4489;AA=C|||;VT=SNP
5	153545698	rs1366219	A	T	100	PASS	AC=2351;AF=0.469449;AN=5008;NS=2504;DP=18886;EAS_AF=0.0387;AMR_AF=0.3703;AFR_AF=0.7405;EUR_AF=0.5586;SAS_AF=0.5256;AA=T|||;VT=SNP
5	153545869	rs71590128	G	T	100	PASS	AC=90;AF=0.0179712;AN=5008;NS=2504;DP=16061;EAS_AF=0;AMR_AF=0.0173;AFR_AF=0.0015;EUR_AF=0.0378;SAS_AF=0.0389;AA=G|||;VT=SNP
5	153545872	rs1366218	G	A	100	PASS	AC=4791;AF=0.956669;AN=5008;NS=2504;DP=16218;EAS_AF=0.9534;AMR_AF=0.9683;AFR_AF=0.9932;EUR_AF=0.9513;SAS_AF=0.908;AA=g|||;VT=SNP
5	153546023	rs11747752	C	T	100	PASS	AC=725;AF=0.144768;AN=5008;NS=2504;DP=17253;EAS_AF=0.0179;AMR_AF=0.1527;AFR_AF=0.1407;EUR_AF=0.2237;SAS_AF=0.1943;AA=C|||;VT=SNP
5	153546042	rs72806679	G	A	100	PASS	AC=56;AF=0.0111821;AN=5008;NS=2504;DP=17204;EAS_AF=0;AMR_AF=0.0187;AFR_AF=0.0008;EUR_AF=0.0417;SAS_AF=0;AA=G|||;VT=SNP
5	153546427	rs7724430	A	C	100	PASS	AC=2352;AF=0.469649;AN=5008;NS=2504;DP=16568;EAS_AF=0.0387;AMR_AF=0.3703;AFR_AF=0.7398;EUR_AF=0.5586;SAS_AF=0.5276;AA=C|||;VT=SNP
5	153546492	rs11958466	G	A	100	PASS	AC=2138;AF=0.426917;AN=5008;NS=2504;DP=15675;EAS_AF=0.0387;AMR_AF=0.3602;AFR_AF=0.5847;EUR_AF=0.5586;SAS_AF=0.5256;AA=G|||;VT=SNP
5	153546808	rs10044136	G	C	100	PASS	AC=2138;AF=0.426917;AN=5008;NS=2504;DP=18569;EAS_AF=0.0387;AMR_AF=0.3602;AFR_AF=0.5847;EUR_AF=0.5586;SAS_AF=0.5256;AA=G|||;VT=SNP
5	153546900	rs7707628	T	C	100	PASS	AC=2768;AF=0.552716;AN=5008;NS=2504;DP=19461;EAS_AF=0.0387;AMR_AF=0.4265;AFR_AF=0.9531;EUR_AF=0.6322;SAS_AF=0.5491;AA=C|||;VT=SNP
5	153547306	rs11957885	T	C	100	PASS	AC=280;AF=0.0559105;AN=5008;NS=2504;DP=19819;EAS_AF=0;AMR_AF=0.0418;AFR_AF=0.0688;EUR_AF=0.0567;SAS_AF=0.1053;AA=T|||;VT=SNP
5	153547409	rs7701886	G	A	100	PASS	AC=1921;AF=0.383586;AN=5008;NS=2504;DP=21507;EAS_AF=0.0377;AMR_AF=0.3386;AFR_AF=0.4425;EUR_AF=0.5497;SAS_AF=0.5215;AA=G|||;VT=SNP
5	153547495	rs1428121	T	A	100	PASS	AC=2138;AF=0.426917;AN=5008;NS=2504;DP=21900;EAS_AF=0.0387;AMR_AF=0.3602;AFR_AF=0.5847;EUR_AF=0.5586;SAS_AF=0.5256;AA=T|||;VT=SNP
5	153548134	rs6580054	T	C	100	PASS	AC=2769;AF=0.552915;AN=5008;NS=2504;DP=20277;EAS_AF=0.0387;AMR_AF=0.4265;AFR_AF=0.9539;EUR_AF=0.6322;SAS_AF=0.5491;AA=C|||;VT=SNP
5	153548206	rs2099044	T	C	100	PASS	AC=2352;AF=0.469649;AN=5008;NS=2504;DP=20658;EAS_AF=0.0387;AMR_AF=0.3703;AFR_AF=0.7398;EUR_AF=0.5586;SAS_AF=0.5276;AA=C|||;VT=SNP
5	153548856	rs113042334	G	A	100	PASS	AC=391;AF=0.0780751;AN=5008;NS=2504;DP=19583;EAS_AF=0;AMR_AF=0.0576;AFR_AF=0.2042;EUR_AF=0.0726;SAS_AF=0.0082;AA=G|||;VT=SNP
5	153549019	rs116047436	A	T	100	PASS	AC=99;AF=0.0197684;AN=5008;NS=2504;DP=24498;EAS_AF=0;AMR_AF=0.036;AFR_AF=0.003;EUR_AF=0.0477;SAS_AF=0.0225;AA=A|||;VT=SNP
5	153549279	rs4958703	A	G	100	PASS	AC=4791;AF=0.956669;AN=5008;NS=2504;DP=22033;EAS_AF=0.9534;AMR_AF=0.9683;AFR_AF=0.9932;EUR_AF=0.9513;SAS_AF=0.908;AA=G|||;VT=SNP
5	153549678	rs79675756	A	G	100	PASS	AC=88;AF=0.0175719;AN=5008;NS=2504;DP=20027;EAS_AF=0.001;AMR_AF=0.0202;AFR_AF=0.0015;EUR_AF=0.0577;SAS_AF=0.0133;AA=A|||;VT=SNP
5	153549689	rs72806687	T	C	100	PASS	AC=65;AF=0.0129792;AN=5008;NS=2504;DP=19824;EAS_AF=0;AMR_AF=0.0202;AFR_AF=0.0008;EUR_AF=0.0487;SAS_AF=0.001;AA=T|||;VT=SNP
5	153549887	rs1346484	A	G	100	PASS	AC=4790;AF=0.95647;AN=5008;NS=2504;DP=19976;EAS_AF=0.9534;AMR_AF=0.9683;AFR_AF=0.9924;EUR_AF=0.9513;SAS_AF=0.908;AA=G|||;VT=SNP
5	153550200	rs11747315	G	A	100	PASS	AC=517;AF=0.103235;AN=5008;NS=2504;DP=19235;EAS_AF=0.0179;AMR_AF=0.1398;AFR_AF=0.0121;EUR_AF=0.2237;SAS_AF=0.1646;AA=G|||;VT=SNP
5	153550364	rs11747325	C	T	100	PASS	AC=866;AF=0.172923;AN=5008;NS=2504;DP=18209;EAS_AF=0.0179;AMR_AF=0.1744;AFR_AF=0.236;EUR_AF=0.2455;SAS_AF=0.1718;AA=C|||;VT=SNP
5	153550722	rs11167662	G	A	100	PASS	AC=2061;AF=0.411542;AN=5008;NS=2504;DP=21379;EAS_AF=0.874;AMR_AF=0.5259;AFR_AF=0.1104;EUR_AF=0.3171;SAS_AF=0.3579;AA=G|||;VT=SNP
5	153550752	rs56968070	C	T	100	PASS	AC=358;AF=0.0714856;AN=5008;NS=2504;DP=21549;EAS_AF=0;AMR_AF=0.036;AFR_AF=0.2284;EUR_AF=0.0239;SAS_AF=0.0072;AA=C|||;VT=SNP
5	153550877	rs890797	C	T	100	PASS	AC=4782;AF=0.954872;AN=5008;NS=2504;DP=6824;EAS_AF=0.9544;AMR_AF=0.9683;AFR_AF=0.9871;EUR_AF=0.9513;SAS_AF=0.9059;AA=T|||;VT=SNP
5	153551022	rs890796	C	A	100	PASS	AC=2079;AF=0.415136;AN=5008;NS=2504;DP=21095;EAS_AF=0.876;AMR_AF=0.5259;AFR_AF=0.1225;EUR_AF=0.3161;SAS_AF=0.3589;AA=C|||;VT=SNP
5	153551814	rs115933686	A	G	100	PASS	AC=23;AF=0.00459265;AN=5008;NS=2504;DP=22010;EAS_AF=0;AMR_AF=0.0072;AFR_AF=0.0015;EUR_AF=0.0119;SAS_AF=0.0041;AA=A|||;VT=SNP
5	153551892	rs12658319	C	T	100	PASS	AC=2080;AF=0.415335;AN=5008;NS=2504;DP=21593;EAS_AF=0.873;AMR_AF=0.5259;AFR_AF=0.1248;EUR_AF=0.3161;SAS_AF=0.3599;AA=C|||;VT=SNP
5	153552433	rs11167663	C	G	100	PASS	AC=2078;AF=0.414936;AN=5008;NS=2504;DP=18728;EAS_AF=0.872;AMR_AF=0.5259;AFR_AF=0.1241;EUR_AF=0.3161;SAS_AF=0.3599;AA=C|||;VT=SNP
5	153552799	rs7728922	C	T	100	PASS	AC=4262;AF=0.851038;AN=5008;NS=2504;DP=22488;EAS_AF=0.9544;AMR_AF=0.9236;AFR_AF=0.6513;EUR_AF=0.9264;SAS_AF=0.8855;AA=T|||;VT=SNP
5	153553631	rs72806693	T	C	100	PASS	AC=55;AF=0.0109824;AN=5008;NS=2504;DP=20571;EAS_AF=0;AMR_AF=0.0187;AFR_AF=0.0008;EUR_AF=0.0408;SAS_AF=0;AA=T|||;VT=SNP
5	153553737	rs976700	A	G	100	PASS	AC=4789;AF=0.95627;AN=5008;NS=2504;DP=21194;EAS_AF=0.9544;AMR_AF=0.9683;AFR_AF=0.9924;EUR_AF=0.9513;SAS_AF=0.9059;AA=G|||;VT=SNP
5	153553999	rs12653405	T	C	100	PASS	AC=2072;AF=0.413738;AN=5008;NS=2504;DP=20495;EAS_AF=0.877;AMR_AF=0.5259;AFR_AF=0.1157;EUR_AF=0.3161;SAS_AF=0.3599;AA=T|||;VT=SNP
5	153554443	rs7701541	G	A	100	PASS	AC=4786;AF=0.955671;AN=5008;NS=2504;DP=17677;EAS_AF=0.9544;AMR_AF=0.9683;AFR_AF=0.9917;EUR_AF=0.9513;SAS_AF=0.9039;AA=A|||;VT=SNP
5	153554512	rs34420374	A	G	100	PASS	AC=370;AF=0.0738818;AN=5008;NS=2504;DP=17439;EAS_AF=0.001;AMR_AF=0.1052;AFR_AF=0.0121;EUR_AF=0.1461;SAS_AF=0.136;AA=A|||;VT=SNP
5	153555135	rs76530294	C	T	100	PASS	AC=409;AF=0.0816693;AN=5008;NS=2504;DP=22824;EAS_AF=0.0119;AMR_AF=0.0706;AFR_AF=0.0371;EUR_AF=0.171;SAS_AF=0.1299;AA=C|||;VT=SNP
5	153555164	rs10052189	C	T	100	PASS	AC=2177;AF=0.434704;AN=5008;NS=2504;DP=22984;EAS_AF=0.0774;AMR_AF=0.3948;AFR_AF=0.5287;EUR_AF=0.6103;SAS_AF=0.5235;AA=T|||;VT=SNP
5	153555649	rs12516879	T	G	100	PASS	AC=4790;AF=0.95647;AN=5008;NS=2504;DP=17261;EAS_AF=0.9544;AMR_AF=0.9683;AFR_AF=0.9932;EUR_AF=0.9513;SAS_AF=0.9059;AA=G|||;VT=SNP
5	153555698	rs56149392	C	T	100	PASS	AC=1373;AF=0.274161;AN=5008;NS=2504;DP=16622;EAS_AF=0.0645;AMR_AF=0.2176;AFR_AF=0.4622;EUR_AF=0.2932;SAS_AF=0.2566;AA=C|||;VT=SNP
5	153555871	rs7707654	G	A	100	PASS	AC=361;AF=0.0720847;AN=5008;NS=2504;DP=15469;EAS_AF=0;AMR_AF=0.036;AFR_AF=0.2307;EUR_AF=0.0239;SAS_AF=0.0072;AA=G|||;VT=SNP
5	153556541	rs13183432	T	A	100	PASS	AC=370;AF=0.0738818;AN=5008;NS=2504;DP=19681;EAS_AF=0.001;AMR_AF=0.1052;AFR_AF=0.0121;EUR_AF=0.1461;SAS_AF=0.136;AA=T|||;VT=SNP
5	153556895	rs6580055	T	C	100	PASS	AC=4789;AF=0.95627;AN=5008;NS=2504;DP=19042;EAS_AF=0.9544;AMR_AF=0.9669;AFR_AF=0.9932;EUR_AF=0.9513;SAS_AF=0.9059;AA=C|||;VT=SNP
5	153557371	rs890795	A	G	100	PASS	AC=2178;AF=0.434904;AN=5008;NS=2504;DP=20262;EAS_AF=0.0774;AMR_AF=0.3948;AFR_AF=0.5295;EUR_AF=0.6103;SAS_AF=0.5235;AA=G|||;VT=SNP
5	153557590	rs2351228	G	A	100	PASS	AC=2178;AF=0.434904;AN=5008;NS=2504;DP=22135;EAS_AF=0.0774;AMR_AF=0.3948;AFR_AF=0.5295;EUR_AF=0.6103;SAS_AF=0.5235;AA=G|||;VT=SNP
5	153557619	rs2351227	C	T	100	PASS	AC=370;AF=0.0738818;AN=5008;NS=2504;DP=21792;EAS_AF=0.001;AMR_AF=0.1052;AFR_AF=0.0121;EUR_AF=0.1461;SAS_AF=0.136;AA=C|||;VT=SNP
5	153557650	rs10060426	A	G	100	PASS	AC=1375;AF=0.274561;AN=5008;NS=2504;DP=21559;EAS_AF=0.0645;AMR_AF=0.2176;AFR_AF=0.4622;EUR_AF=0.2942;SAS_AF=0.2577;AA=A|||;VT=SNP
5	153557795	rs74760965	T	C	100	PASS	AC=33;AF=0.00658946;AN=5008;NS=2504;DP=21711;EAS_AF=0;AMR_AF=0.0086;AFR_AF=0.0015;EUR_AF=0.0239;SAS_AF=0.001;AA=T|||;VT=SNP
5	153557907	rs890794	G	T	100	PASS	AC=2537;AF=0.506589;AN=5008;NS=2504;DP=21583;EAS_AF=0.0774;AMR_AF=0.4308;AFR_AF=0.7587;EUR_AF=0.6342;SAS_AF=0.5307;AA=T|||;VT=SNP
5	153558346	rs3888110	G	A	100	PASS	AC=370;AF=0.0738818;AN=5008;NS=2504;DP=19767;EAS_AF=0.001;AMR_AF=0.1052;AFR_AF=0.0121;EUR_AF=0.1461;SAS_AF=0.136;AA=G|||;VT=SNP
5	153559509	rs10079594	C	T	100	PASS	AC=1358;AF=0.271166;AN=5008;NS=2504;DP=19362;EAS_AF=0.0675;AMR_AF=0.2147;AFR_AF=0.4561;EUR_AF=0.2843;SAS_AF=0.2577;AA=C|||;VT=SNP
5	153559626	rs10064669	A	G	100	PASS	AC=2527;AF=0.504593;AN=5008;NS=2504;DP=17558;EAS_AF=0.0804;AMR_AF=0.4308;AFR_AF=0.7564;EUR_AF=0.6252;SAS_AF=0.5297;AA=G|||;VT=SNP
5	153560279	rs10515705	G	A	100	PASS	AC=371;AF=0.0740815;AN=5008;NS=2504;DP=19779;EAS_AF=0.001;AMR_AF=0.1052;AFR_AF=0.0121;EUR_AF=0.1461;SAS_AF=0.137;AA=G|||;VT=SNP
5	153560421	rs58253496	G	A	100	PASS	AC=352;AF=0.0702875;AN=5008;NS=2504;DP=18939;EAS_AF=0;AMR_AF=0.0346;AFR_AF=0.2247;EUR_AF=0.0239;SAS_AF=0.0072;AA=G|||;VT=SNP
5	153560523	rs71585927	G	A	100	PASS	AC=49;AF=0.00978435;AN=5008;NS=2504;DP=19585;EAS_AF=0;AMR_AF=0.0173;AFR_AF=0;EUR_AF=0.0258;SAS_AF=0.0112;AA=G|||;VT=SNP
5	153561414	rs142841238	G	T	100	PASS	AC=24;AF=0.00479233;AN=5008;NS=2504;DP=18724;EAS_AF=0;AMR_AF=0.0043;AFR_AF=0;EUR_AF=0.0189;SAS_AF=0.002;AA=G|||;VT=SNP
5	153561839	rs78063430	T	C	100	PASS	AC=33;AF=0.00658946;AN=5008;NS=2504;DP=18937;EAS_AF=0;AMR_AF=0.0086;AFR_AF=0.0015;EUR_AF=0.0239;SAS_AF=0.001;AA=T|||;VT=SNP
5	153561905	rs72806697	C	G	100	PASS	AC=10;AF=0.00199681;AN=5008;NS=2504;DP=18172;EAS_AF=0;AMR_AF=0.0029;AFR_AF=0.0008;EUR_AF=0.007;SAS_AF=0;AA=C|||;VT=SNP
5	153562110	rs6896445	T	G	100	PASS	AC=2256;AF=0.450479;AN=5008;NS=2504;DP=18824;EAS_AF=0.0794;AMR_AF=0.3602;AFR_AF=0.7458;EUR_AF=0.5278;SAS_AF=0.4182;AA=G|||;VT=SNP
5	153562346	rs10055906	G	A	100	PASS	AC=2256;AF=0.450479;AN=5008;NS=2504;DP=21342;EAS_AF=0.0794;AMR_AF=0.3602;AFR_AF=0.7458;EUR_AF=0.5278;SAS_AF=0.4182;AA=G|||;VT=SNP
5	153562540	rs7715784	C	T	100	PASS	AC=2256;AF=0.450479;AN=5008;NS=2504;DP=19870;EAS_AF=0.0794;AMR_AF=0.3602;AFR_AF=0.7458;EUR_AF=0.5278;SAS_AF=0.4182;AA=T|||;VT=SNP
5	153563024	rs6580056	T	C	100	PASS	AC=2166;AF=0.432508;AN=5008;NS=2504;DP=20946;EAS_AF=0.0794;AMR_AF=0.3256;AFR_AF=0.7519;EUR_AF=0.4801;SAS_AF=0.3916;AA=T|||;VT=SNP
5	153563408	rs77075605	C	T	100	PASS	AC=425;AF=0.0848642;AN=5008;NS=2504;DP=18582;EAS_AF=0.0129;AMR_AF=0.0735;AFR_AF=0.0492;EUR_AF=0.17;SAS_AF=0.1278;AA=C|||;VT=SNP
5	153563644	rs59090548	A	C	100	PASS	AC=354;AF=0.0706869;AN=5008;NS=2504;DP=20735;EAS_AF=0;AMR_AF=0.0346;AFR_AF=0.2262;EUR_AF=0.0239;SAS_AF=0.0072;AA=A|||;VT=SNP
5	153564109	rs4958705	T	C	100	PASS	AC=2049;AF=0.409145;AN=5008;NS=2504;DP=22256;EAS_AF=0.875;AMR_AF=0.5274;AFR_AF=0.0908;EUR_AF=0.325;SAS_AF=0.362;AA=T|||;VT=SNP
5	153564356	rs114114462	T	C	100	PASS	AC=104;AF=0.0207668;AN=5008;NS=2504;DP=19365;EAS_AF=0;AMR_AF=0.0346;AFR_AF=0.0045;EUR_AF=0.0487;SAS_AF=0.0256;AA=T|||;VT=SNP
5	153564678	rs34021101	C	T	100	PASS	AC=1830;AF=0.365415;AN=5008;NS=2504;DP=21730;EAS_AF=0.8075;AMR_AF=0.5058;AFR_AF=0.0318;EUR_AF=0.3241;SAS_AF=0.3037;AA=c|||;VT=SNP
5	153564975	rs115387875	C	G	100	PASS	AC=32;AF=0.00638978;AN=5008;NS=2504;DP=21250;EAS_AF=0;AMR_AF=0.0043;AFR_AF=0.0008;EUR_AF=0.0278;SAS_AF=0;AA=C|||;VT=SNP
5	153565440	rs1078703	T	C	100	PASS	AC=2284;AF=0.45607;AN=5008;NS=2504;DP=17391;EAS_AF=0.0794;AMR_AF=0.3602;AFR_AF=0.7678;EUR_AF=0.5278;SAS_AF=0.4172;AA=C|||;VT=SNP
5	153566047	rs752580	A	C	100	PASS	AC=2279;AF=0.455072;AN=5008;NS=2504;DP=24482;EAS_AF=0.0794;AMR_AF=0.3602;AFR_AF=0.7648;EUR_AF=0.5278;SAS_AF=0.4162;AA=A|||;VT=SNP
5	153566379	rs7719182	T	C	100	PASS	AC=1362;AF=0.271965;AN=5008;NS=2504;DP=20125;EAS_AF=0.0675;AMR_AF=0.2161;AFR_AF=0.4599;EUR_AF=0.2843;SAS_AF=0.2556;AA=t|||;VT=SNP
5	153566743	rs56386882	C	A	100	PASS	AC=2276;AF=0.454473;AN=5008;NS=2504;DP=20419;EAS_AF=0.0794;AMR_AF=0.3588;AFR_AF=0.7625;EUR_AF=0.5278;SAS_AF=0.4172;AA=c|||;VT=SNP
5	153567174	rs114725318	G	A	100	PASS	AC=104;AF=0.0207668;AN=5008;NS=2504;DP=20087;EAS_AF=0;AMR_AF=0.0346;AFR_AF=0.0045;EUR_AF=0.0487;SAS_AF=0.0256;AA=g|||;VT=SNP
5	153567609	rs115474273	C	T	100	PASS	AC=104;AF=0.0207668;AN=5008;NS=2504;DP=18333;EAS_AF=0;AMR_AF=0.0346;AFR_AF=0.0045;EUR_AF=0.0487;SAS_AF=0.0256;AA=c|||;VT=SNP
5	153568060	rs74406358	C	T	100	PASS	AC=104;AF=0.0207668;AN=5008;NS=2504;DP=11252;EAS_AF=0;AMR_AF=0.0346;AFR_AF=0.0045;EUR_AF=0.0487;SAS_AF=0.0256;AA=c|||;VT=SNP
5	153568091	rs11744400	T	C	100	PASS	AC=46;AF=0.0091853;AN=5008;NS=2504;DP=14484;EAS_AF=0;AMR_AF=0.0144;AFR_AF=0.0015;EUR_AF=0.0318;SAS_AF=0.002;AA=t|||;VT=SNP
5	153569041	rs6880462	A	G	100	PASS	AC=4792;AF=0.956869;AN=5008;NS=2504;DP=19384;EAS_AF=0.9554;AMR_AF=0.9683;AFR_AF=0.9939;EUR_AF=0.9513;SAS_AF=0.9059;AA=a|||;VT=SNP
5	153569204	rs150512724	G	A	100	PASS	AC=29;AF=0.00579073;AN=5008;NS=2504;DP=16363;EAS_AF=0;AMR_AF=0.0144;AFR_AF=0.0023;EUR_AF=0.0129;SAS_AF=0.0031;AA=g|||;VT=SNP
5	153569646	rs4958706	C	G	100	PASS	AC=4791;AF=0.956669;AN=5008;NS=2504;DP=13614;EAS_AF=0.9554;AMR_AF=0.9683;AFR_AF=0.9932;EUR_AF=0.9513;SAS_AF=0.9059;AA=c|||;VT=SNP
5	153569649	rs192294003	C	A	100	PASS	AC=73;AF=0.0145767;AN=5008;NS=2504;DP=13790;EAS_AF=0;AMR_AF=0.0303;AFR_AF=0.0008;EUR_AF=0.0308;SAS_AF=0.0204;AA=c|||;VT=SNP
5	153569873	rs10038661	G	C	100	PASS	AC=4621;AF=0.922724;AN=5008;NS=2504;DP=10278;EAS_AF=0.9554;AMR_AF=0.9438;AFR_AF=0.9766;EUR_AF=0.9105;SAS_AF=0.8139;AA=g|||;VT=SNP
5	153569929	rs10038664	G	A	100	PASS	AC=1410;AF=0.28155;AN=5008;NS=2504;DP=9829;EAS_AF=0.0675;AMR_AF=0.2161;AFR_AF=0.5;EUR_AF=0.2823;SAS_AF=0.2526;AA=g|||;VT=SNP
5	153570088	rs10069551	T	C	100	PASS	AC=4621;AF=0.922724;AN=5008;NS=2504;DP=5557;EAS_AF=0.9554;AMR_AF=0.9438;AFR_AF=0.9766;EUR_AF=0.9105;SAS_AF=0.8139;AA=t|||;VT=SNP
5	153572192	rs184264479	G	A	100	PASS	AC=10;AF=0.00199681;AN=5008;NS=2504;DP=21490;EAS_AF=0;AMR_AF=0;AFR_AF=0;EUR_AF=0.0099;SAS_AF=0;AA=G|||;VT=SNP
5	153572862	rs17115711	C	T	100	PASS	AC=344;AF=0.0686901;AN=5008;NS=2504;DP=17279;EAS_AF=0;AMR_AF=0.0346;AFR_AF=0.2186;EUR_AF=0.0239;SAS_AF=0.0072;AA=C|||;VT=SNP
5	153573091	rs746358	A	G	100	PASS	AC=4622;AF=0.922923;AN=5008;NS=2504;DP=19431;EAS_AF=0.9554;AMR_AF=0.9438;AFR_AF=0.9766;EUR_AF=0.9115;SAS_AF=0.8139;AA=G|||;VT=SNP
5	153573579	rs6868044	C	A	100	PASS	AC=1359;AF=0.271366;AN=5008;NS=2504;DP=18920;EAS_AF=0.0685;AMR_AF=0.2161;AFR_AF=0.4576;EUR_AF=0.2843;SAS_AF=0.2546;AA=C|||;VT=SNP
5	153573765	rs114297065	T	C	100	PASS	AC=103;AF=0.0205671;AN=5008;NS=2504;DP=19463;EAS_AF=0;AMR_AF=0.0346;AFR_AF=0.0038;EUR_AF=0.0487;SAS_AF=0.0256;AA=T|||;VT=SNP
5	153573938	rs890793	C	T	100	PASS	AC=2221;AF=0.44349;AN=5008;NS=2504;DP=19959;EAS_AF=0.874;AMR_AF=0.5793;AFR_AF=0.1362;EUR_AF=0.3847;SAS_AF=0.3793;AA=C|||;VT=SNP
5	153574772	rs17115719	C	A	100	PASS	AC=343;AF=0.0684904;AN=5008;NS=2504;DP=22211;EAS_AF=0;AMR_AF=0.0346;AFR_AF=0.2179;EUR_AF=0.0239;SAS_AF=0.0072;AA=C|||;VT=SNP
5	153575345	rs6580057	C	T	100	PASS	AC=1363;AF=0.272165;AN=5008;NS=2504;DP=17669;EAS_AF=0.0685;AMR_AF=0.2161;AFR_AF=0.4576;EUR_AF=0.2843;SAS_AF=0.2587;AA=C|||;VT=SNP
5	153576311	rs75582905	C	G	100	PASS	AC=428;AF=0.0854633;AN=5008;NS=2504;DP=22396;EAS_AF=0.0119;AMR_AF=0.072;AFR_AF=0.053;EUR_AF=0.17;SAS_AF=0.1278;AA=C|||;VT=SNP
5	153577099	rs55946756	A	G	100	PASS	AC=342;AF=0.0682907;AN=5008;NS=2504;DP=19292;EAS_AF=0;AMR_AF=0.0331;AFR_AF=0.2179;EUR_AF=0.0239;SAS_AF=0.0072;AA=A|||;VT=SNP
5	153577169	rs114950823	G	A	100	PASS	AC=102;AF=0.0203674;AN=5008;NS=2504;DP=21050;EAS_AF=0;AMR_AF=0.0346;AFR_AF=0.0038;EUR_AF=0.0487;SAS_AF=0.0245;AA=G|||;VT=SNP
5	153577521	rs6860445	C	T	100	PASS	AC=2433;AF=0.485823;AN=5008;NS=2504;DP=21880;EAS_AF=0.0804;AMR_AF=0.366;AFR_AF=0.8661;EUR_AF=0.5258;SAS_AF=0.4335;AA=C|||;VT=SNP
5	153577919	rs6580058	T	C	100	PASS	AC=4791;AF=0.956669;AN=5008;NS=2504;DP=21682;EAS_AF=0.9554;AMR_AF=0.9683;AFR_AF=0.9932;EUR_AF=0.9513;SAS_AF=0.9059;AA=C|||;VT=SNP
5	153578148	rs6580059	T	C	100	PASS	AC=715;AF=0.142772;AN=5008;NS=2504;DP=20833;EAS_AF=0.0208;AMR_AF=0.0951;AFR_AF=0.2821;EUR_AF=0.1233;SAS_AF=0.1339;AA=T|||;VT=SNP
5	153578190	rs6865687	C	T	100	PASS	AC=342;AF=0.0682907;AN=5008;NS=2504;DP=19634;EAS_AF=0;AMR_AF=0.0331;AFR_AF=0.2179;EUR_AF=0.0239;SAS_AF=0.0072;AA=C|||;VT=SNP
5	153578518	rs10515706	C	T	100	PASS	AC=2281;AF=0.455471;AN=5008;NS=2504;DP=20395;EAS_AF=0.875;AMR_AF=0.611;AFR_AF=0.1089;EUR_AF=0.4344;SAS_AF=0.4029;AA=C|||;VT=SNP
5	153579805	rs80336253	G	A	100	PASS	AC=416;AF=0.0830671;AN=5008;NS=2504;DP=14416;EAS_AF=0.0119;AMR_AF=0.0706;AFR_AF=0.0424;EUR_AF=0.17;SAS_AF=0.1309;AA=G|||;VT=SNP
5	153580181	rs6876928	A	G	100	PASS	AC=716;AF=0.142971;AN=5008;NS=2504;DP=16460;EAS_AF=0.0208;AMR_AF=0.0951;AFR_AF=0.2829;EUR_AF=0.1233;SAS_AF=0.1339;AA=A|||;VT=SNP
5	153580404	rs4958707	G	A	100	PASS	AC=427;AF=0.0852636;AN=5008;NS=2504;DP=16014;EAS_AF=0.0119;AMR_AF=0.072;AFR_AF=0.0492;EUR_AF=0.171;SAS_AF=0.1309;AA=G|||;VT=SNP
5	153580493	rs4958708	A	G	100	PASS	AC=96;AF=0.0191693;AN=5008;NS=2504;DP=18565;EAS_AF=0;AMR_AF=0.0778;AFR_AF=0;EUR_AF=0.0139;SAS_AF=0.0286;AA=A|||;VT=SNP
5	153580836	rs1106324	A	G	100	PASS	AC=2721;AF=0.543331;AN=5008;NS=2504;DP=15524;EAS_AF=0.8879;AMR_AF=0.6556;AFR_AF=0.2383;EUR_AF=0.5547;SAS_AF=0.5092;AA=a|||;VT=SNP
5	153580904	rs889025	A	C	100	PASS	AC=4792;AF=0.956869;AN=5008;NS=2504;DP=19611;EAS_AF=0.9563;AMR_AF=0.9683;AFR_AF=0.9932;EUR_AF=0.9513;SAS_AF=0.9059;AA=C|||;VT=SNP
5	153581215	rs67548219	G	A	100	PASS	AC=379;AF=0.0756789;AN=5008;NS=2504;DP=17492;EAS_AF=0;AMR_AF=0.0346;AFR_AF=0.233;EUR_AF=0.0249;SAS_AF=0.0225;AA=G|||;VT=SNP
5	153581345	rs2012144	C	T	100	PASS	AC=636;AF=0.126997;AN=5008;NS=2504;DP=17865;EAS_AF=0.0476;AMR_AF=0.1196;AFR_AF=0.1702;EUR_AF=0.16;SAS_AF=0.1217;AA=C|||;VT=SNP
5	153581999	rs1465416	C	G	100	PASS	AC=1941;AF=0.38758;AN=5008;NS=2504;DP=20924;EAS_AF=0.0813;AMR_AF=0.3112;AFR_AF=0.5877;EUR_AF=0.4771;SAS_AF=0.3947;AA=C|||;VT=SNP
5	153582240	rs10053692	T	G	100	PASS	AC=3202;AF=0.639377;AN=5008;NS=2504;DP=20301;EAS_AF=0.8968;AMR_AF=0.7205;AFR_AF=0.4788;EUR_AF=0.5646;SAS_AF=0.6104;AA=T|||;VT=SNP
5	153582392	rs34214428	T	C	100	PASS	AC=1997;AF=0.398762;AN=5008;NS=2504;DP=16392;EAS_AF=0.746;AMR_AF=0.5519;AFR_AF=0.115;EUR_AF=0.3936;SAS_AF=0.3211;AA=T|||;VT=SNP
5	153582430	rs2351229	T	C	100	PASS	AC=3887;AF=0.776158;AN=5008;NS=2504;DP=15982;EAS_AF=0.8234;AMR_AF=0.8343;AFR_AF=0.8011;EUR_AF=0.7396;SAS_AF=0.6902;AA=T|||;VT=SNP
5	153582454	rs34164492	G	A	100	PASS	AC=2224;AF=0.444089;AN=5008;NS=2504;DP=15538;EAS_AF=0.8403;AMR_AF=0.6066;AFR_AF=0.1014;EUR_AF=0.4324;SAS_AF=0.3957;AA=G|||;VT=SNP
5	153582530	rs77134751	C	T	100	PASS	AC=152;AF=0.0303514;AN=5008;NS=2504;DP=16911;EAS_AF=0;AMR_AF=0.0245;AFR_AF=0.0015;EUR_AF=0.0398;SAS_AF=0.0951;AA=C|||;VT=SNP
5	153582612	rs71590131	G	A	100	PASS	AC=149;AF=0.0297524;AN=5008;NS=2504;DP=19334;EAS_AF=0;AMR_AF=0.0245;AFR_AF=0.0015;EUR_AF=0.0398;SAS_AF=0.092;AA=G|||;VT=SNP
5	153582737	rs17626419	A	G	100	PASS	AC=237;AF=0.0473243;AN=5008;NS=2504;DP=16776;EAS_AF=0;AMR_AF=0.0893;AFR_AF=0.0061;EUR_AF=0.1332;SAS_AF=0.0337;AA=A|||;VT=SNP
5	153582795	rs34223367	T	A	100	PASS	AC=154;AF=0.0307508;AN=5008;NS=2504;DP=17986;EAS_AF=0;AMR_AF=0.0245;AFR_AF=0.0038;EUR_AF=0.0398;SAS_AF=0.0941;AA=T|||;VT=SNP
5	153582813	rs35106158	C	A	100	PASS	AC=806;AF=0.160942;AN=5008;NS=2504;DP=17928;EAS_AF=0.0744;AMR_AF=0.1455;AFR_AF=0.0855;EUR_AF=0.2455;SAS_AF=0.2761;AA=C|||;VT=SNP
5	153582852	rs13162301	T	C	100	PASS	AC=2288;AF=0.456869;AN=5008;NS=2504;DP=18290;EAS_AF=0.753;AMR_AF=0.6153;AFR_AF=0.143;EUR_AF=0.4751;SAS_AF=0.4448;AA=T|||;VT=SNP
5	153583303	rs4958709	T	C	100	PASS	AC=2543;AF=0.507788;AN=5008;NS=2504;DP=20189;EAS_AF=0.7986;AMR_AF=0.6499;AFR_AF=0.292;EUR_AF=0.4712;SAS_AF=0.4366;AA=C|||;VT=SNP
5	153583420	rs4958362	G	A	100	PASS	AC=2543;AF=0.507788;AN=5008;NS=2504;DP=20105;EAS_AF=0.7986;AMR_AF=0.6499;AFR_AF=0.2912;EUR_AF=0.4712;SAS_AF=0.4376;AA=A|||;VT=SNP
5	153583443	rs4958710	C	T	100	PASS	AC=2542;AF=0.507588;AN=5008;NS=2504;DP=20127;EAS_AF=0.7986;AMR_AF=0.6499;AFR_AF=0.2912;EUR_AF=0.4712;SAS_AF=0.4366;AA=T|||;VT=SNP
5	153583572	rs114000668	G	A	100	PASS	AC=134;AF=0.0267572;AN=5008;NS=2504;DP=22361;EAS_AF=0;AMR_AF=0.0346;AFR_AF=0.0333;EUR_AF=0.0447;SAS_AF=0.0215;AA=G|||;VT=SNP
5	153583583	rs4958363	G	A	100	PASS	AC=2541;AF=0.507388;AN=5008;NS=2504;DP=22196;EAS_AF=0.7976;AMR_AF=0.6499;AFR_AF=0.2912;EUR_AF=0.4712;SAS_AF=0.4366;AA=G|||;VT=SNP
5	153583890	rs1002020	T	C	100	PASS	AC=2543;AF=0.507788;AN=5008;NS=2504;DP=20692;EAS_AF=0.7976;AMR_AF=0.6499;AFR_AF=0.2927;EUR_AF=0.4712;SAS_AF=0.4366;AA=C|||;VT=SNP
5	153584019	rs1002021	C	G	100	PASS	AC=2556;AF=0.510383;AN=5008;NS=2504;DP=22469;EAS_AF=0.7976;AMR_AF=0.6513;AFR_AF=0.3018;EUR_AF=0.4712;SAS_AF=0.4366;AA=C|||;VT=SNP
5	153584169	rs4958364	A	C	100	PASS	AC=2558;AF=0.510783;AN=5008;NS=2504;DP=22225;EAS_AF=0.7976;AMR_AF=0.6513;AFR_AF=0.3018;EUR_AF=0.4712;SAS_AF=0.4387;AA=A|||;VT=SNP
5	153584363	rs4958711	A	G	100	PASS	AC=2453;AF=0.489816;AN=5008;NS=2504;DP=24255;EAS_AF=0.7976;AMR_AF=0.6182;AFR_AF=0.2617;EUR_AF=0.4473;SAS_AF=0.4335;AA=A|||;VT=SNP
5	153584502	rs1123430	A	G	100	PASS	AC=848;AF=0.169329;AN=5008;NS=2504;DP=24655;EAS_AF=0.0099;AMR_AF=0.1124;AFR_AF=0.3555;EUR_AF=0.163;SAS_AF=0.1288;AA=A|||;VT=SNP
5	153584794	rs79786141	T	C	100	PASS	AC=143;AF=0.0285543;AN=5008;NS=2504;DP=22291;EAS_AF=0;AMR_AF=0.0346;AFR_AF=0.0393;EUR_AF=0.0447;SAS_AF=0.0225;AA=t|||;VT=SNP
5	153584845	rs12653979	T	C	100	PASS	AC=2557;AF=0.510583;AN=5008;NS=2504;DP=22569;EAS_AF=0.7976;AMR_AF=0.6513;AFR_AF=0.3026;EUR_AF=0.4712;SAS_AF=0.4366;AA=T|||;VT=SNP
5	153584971	rs12651766	G	A	100	PASS	AC=2556;AF=0.510383;AN=5008;NS=2504;DP=19567;EAS_AF=0.7976;AMR_AF=0.6513;AFR_AF=0.3018;EUR_AF=0.4712;SAS_AF=0.4366;AA=G|||;VT=SNP
5	153585114	rs12654449	T	A	100	PASS	AC=2557;AF=0.510583;AN=5008;NS=2504;DP=20368;EAS_AF=0.7986;AMR_AF=0.6513;AFR_AF=0.3018;EUR_AF=0.4712;SAS_AF=0.4366;AA=T|||;VT=SNP
5	153585151	rs12652187	G	A	100	PASS	AC=2009;AF=0.401158;AN=5008;NS=2504;DP=21179;EAS_AF=0.7976;AMR_AF=0.5778;AFR_AF=0.0794;EUR_AF=0.3857;SAS_AF=0.318;AA=G|||;VT=SNP
5	153585267	rs80016487	A	C	100	PASS	AC=695;AF=0.138778;AN=5008;NS=2504;DP=20414;EAS_AF=0.0863;AMR_AF=0.1023;AFR_AF=0.1316;EUR_AF=0.175;SAS_AF=0.1912;AA=A|||;VT=SNP
5	153585406	rs4958712	C	T	100	PASS	AC=2556;AF=0.510383;AN=5008;NS=2504;DP=18081;EAS_AF=0.7976;AMR_AF=0.6513;AFR_AF=0.3018;EUR_AF=0.4712;SAS_AF=0.4366;AA=C|||;VT=SNP
5	153585660	rs11167664	A	G	100	PASS	AC=2556;AF=0.510383;AN=5008;NS=2504;DP=20366;EAS_AF=0.7976;AMR_AF=0.6513;AFR_AF=0.3018;EUR_AF=0.4712;SAS_AF=0.4366;AA=G|||;VT=SNP
5	153585758	rs12656471	A	G	100	PASS	AC=2578;AF=0.514776;AN=5008;NS=2504;DP=19399;EAS_AF=0.7966;AMR_AF=0.6513;AFR_AF=0.3094;EUR_AF=0.4712;SAS_AF=0.4499;AA=G|||;VT=SNP
5	153585817	rs12652277	C	A	100	PASS	AC=2541;AF=0.507388;AN=5008;NS=2504;DP=20159;EAS_AF=0.7976;AMR_AF=0.6499;AFR_AF=0.2912;EUR_AF=0.4712;SAS_AF=0.4366;AA=C|||;VT=SNP
5	153585868	rs12652301	C	T	100	PASS	AC=2556;AF=0.510383;AN=5008;NS=2504;DP=20345;EAS_AF=0.7976;AMR_AF=0.6513;AFR_AF=0.3018;EUR_AF=0.4712;SAS_AF=0.4366;AA=C|||;VT=SNP
5	153585888	rs13158398	C	A	100	PASS	AC=347;AF=0.0692891;AN=5008;NS=2504;DP=20077;EAS_AF=0;AMR_AF=0.0346;AFR_AF=0.1422;EUR_AF=0.0408;SAS_AF=0.0961;AA=C|||;VT=SNP
5	153586042	rs12656524	A	G	100	PASS	AC=2556;AF=0.510383;AN=5008;NS=2504;DP=18979;EAS_AF=0.7976;AMR_AF=0.6513;AFR_AF=0.3018;EUR_AF=0.4712;SAS_AF=0.4366;AA=G|||;VT=SNP
5	153586108	rs13162739	G	A	100	PASS	AC=2556;AF=0.510383;AN=5008;NS=2504;DP=20378;EAS_AF=0.7976;AMR_AF=0.6513;AFR_AF=0.3018;EUR_AF=0.4712;SAS_AF=0.4366;AA=A|||;VT=SNP
5	153586443	rs13162836	A	G	100	PASS	AC=2556;AF=0.510383;AN=5008;NS=2504;DP=20208;EAS_AF=0.7976;AMR_AF=0.6513;AFR_AF=0.3018;EUR_AF=0.4712;SAS_AF=0.4366;AA=A|||;VT=SNP
5	153586474	rs1990947	G	A	100	PASS	AC=844;AF=0.16853;AN=5008;NS=2504;DP=20851;EAS_AF=0.0099;AMR_AF=0.1124;AFR_AF=0.3533;EUR_AF=0.163;SAS_AF=0.1278;AA=G|||;VT=SNP
5	153586605	rs1990948	G	A	100	PASS	AC=4693;AF=0.937101;AN=5008;NS=2504;DP=24677;EAS_AF=0.9306;AMR_AF=0.9539;AFR_AF=0.9955;EUR_AF=0.9374;SAS_AF=0.8528;AA=g|||;VT=SNP
5	153587143	rs4958365	G	A	100	PASS	AC=2010;AF=0.401358;AN=5008;NS=2504;DP=20420;EAS_AF=0.7976;AMR_AF=0.5793;AFR_AF=0.0794;EUR_AF=0.3857;SAS_AF=0.318;AA=g|||;VT=SNP
5	153587305	rs4958713	T	C	100	PASS	AC=2578;AF=0.514776;AN=5008;NS=2504;DP=18636;EAS_AF=0.7976;AMR_AF=0.6513;AFR_AF=0.3086;EUR_AF=0.4712;SAS_AF=0.4499;AA=T|||;VT=SNP
5	153587319	rs4958366	T	C	100	PASS	AC=2411;AF=0.48143;AN=5008;NS=2504;DP=18924;EAS_AF=0.7976;AMR_AF=0.6182;AFR_AF=0.2595;EUR_AF=0.4274;SAS_AF=0.4141;AA=T|||;VT=SNP
5	153588466	rs12517532	A	G	100	PASS	AC=2579;AF=0.514976;AN=5008;NS=2504;DP=18995;EAS_AF=0.7976;AMR_AF=0.6513;AFR_AF=0.3094;EUR_AF=0.4712;SAS_AF=0.4499;AA=G|||;VT=SNP
5	153588574	rs2098669	T	C	100	PASS	AC=2579;AF=0.514976;AN=5008;NS=2504;DP=20145;EAS_AF=0.7976;AMR_AF=0.6513;AFR_AF=0.3094;EUR_AF=0.4712;SAS_AF=0.4499;AA=T|||;VT=SNP
5	153588661	rs2081013	G	A	100	PASS	AC=4907;AF=0.979832;AN=5008;NS=2504;DP=21710;EAS_AF=1;AMR_AF=0.9827;AFR_AF=0.997;EUR_AF=0.9742;SAS_AF=0.9397;AA=A|||;VT=SNP
5	153588667	rs2081014	C	T	100	PASS	AC=2579;AF=0.514976;AN=5008;NS=2504;DP=21395;EAS_AF=0.7976;AMR_AF=0.6513;AFR_AF=0.3094;EUR_AF=0.4712;SAS_AF=0.4499;AA=C|||;VT=SNP
5	153588758	rs79348866	C	T	100	PASS	AC=140;AF=0.0279553;AN=5008;NS=2504;DP=21406;EAS_AF=0;AMR_AF=0.0331;AFR_AF=0.0393;EUR_AF=0.0437;SAS_AF=0.0215;AA=C|||;VT=SNP
5	153589147	rs34738939	A	G	100	PASS	AC=347;AF=0.0692891;AN=5008;NS=2504;DP=20428;EAS_AF=0;AMR_AF=0.0346;AFR_AF=0.1422;EUR_AF=0.0408;SAS_AF=0.0961;AA=A|||;VT=SNP
5	153590023	rs116732037	T	C	100	PASS	AC=142;AF=0.0283546;AN=5008;NS=2504;DP=19095;EAS_AF=0.001;AMR_AF=0.0331;AFR_AF=0.0393;EUR_AF=0.0447;SAS_AF=0.0215;AA=T|||;VT=SNP
5	153590229	rs56947982	G	A	100	PASS	AC=370;AF=0.0738818;AN=5008;NS=2504;DP=20338;EAS_AF=0;AMR_AF=0.0375;AFR_AF=0.1581;EUR_AF=0.0408;SAS_AF=0.0961;AA=G|||;VT=SNP
5	153590461	rs116198951	T	C	100	PASS	AC=166;AF=0.033147;AN=5008;NS=2504;DP=16147;EAS_AF=0;AMR_AF=0.0331;AFR_AF=0.0477;EUR_AF=0.0447;SAS_AF=0.0358;AA=T|||;VT=SNP
5	153590720	rs2112689	G	T	100	PASS	AC=2412;AF=0.481629;AN=5008;NS=2504;DP=17905;EAS_AF=0.7966;AMR_AF=0.6196;AFR_AF=0.2602;EUR_AF=0.4274;SAS_AF=0.4141;AA=G|||;VT=SNP
5	153591020	rs2161393	G	A	100	PASS	AC=4604;AF=0.919329;AN=5008;NS=2504;DP=20476;EAS_AF=0.9296;AMR_AF=0.9553;AFR_AF=0.9281;EUR_AF=0.9374;SAS_AF=0.8528;AA=A|||;VT=SNP
5	153592852	rs7716370	G	T	100	PASS	AC=1989;AF=0.397165;AN=5008;NS=2504;DP=20072;EAS_AF=0.1329;AMR_AF=0.2968;AFR_AF=0.5968;EUR_AF=0.4662;SAS_AF=0.3998;AA=G|||;VT=SNP
5	153593183	rs76321915	G	A	100	PASS	AC=95;AF=0.0189696;AN=5008;NS=2504;DP=20463;EAS_AF=0;AMR_AF=0.0346;AFR_AF=0.0023;EUR_AF=0.0467;SAS_AF=0.0215;AA=G|||;VT=SNP
5	153593934	rs12187228	C	T	100	PASS	AC=2406;AF=0.480431;AN=5008;NS=2504;DP=16991;EAS_AF=0.7966;AMR_AF=0.6153;AFR_AF=0.2579;EUR_AF=0.4245;SAS_AF=0.4172;AA=C|||;VT=SNP
5	153594041	rs78821619	A	C	100	PASS	AC=65;AF=0.0129792;AN=5008;NS=2504;DP=16222;EAS_AF=0;AMR_AF=0.0187;AFR_AF=0;EUR_AF=0.0378;SAS_AF=0.0143;AA=A|||;VT=SNP
5	153594249	rs11742095	C	T	100	PASS	AC=21;AF=0.00419329;AN=5008;NS=2504;DP=19272;EAS_AF=0;AMR_AF=0.013;AFR_AF=0;EUR_AF=0.0099;SAS_AF=0.002;AA=C|||;VT=SNP
5	153594887	rs146420605	C	T	100	PASS	AC=98;AF=0.0195687;AN=5008;NS=2504;DP=15572;EAS_AF=0;AMR_AF=0.0346;AFR_AF=0.0045;EUR_AF=0.0467;SAS_AF=0.0215;AA=C|||;VT=SNP
5	153594996	rs13178743	G	C	100	PASS	AC=2569;AF=0.512979;AN=5008;NS=2504;DP=17327;EAS_AF=0.7966;AMR_AF=0.6513;AFR_AF=0.3003;EUR_AF=0.4712;SAS_AF=0.453;AA=C|||;VT=SNP
5	153595023	rs144865060	G	A	100	PASS	AC=99;AF=0.0197684;AN=5008;NS=2504;DP=18533;EAS_AF=0;AMR_AF=0.0346;AFR_AF=0.0053;EUR_AF=0.0467;SAS_AF=0.0215;AA=g|||;VT=SNP
5	153595062	rs116765820	C	A	100	PASS	AC=114;AF=0.0227636;AN=5008;NS=2504;DP=21215;EAS_AF=0;AMR_AF=0.036;AFR_AF=0.0159;EUR_AF=0.0467;SAS_AF=0.0215;AA=C|||;VT=SNP
5	153595292	rs17537995	G	A	100	PASS	AC=2571;AF=0.513379;AN=5008;NS=2504;DP=19368;EAS_AF=0.7966;AMR_AF=0.6499;AFR_AF=0.3018;EUR_AF=0.4712;SAS_AF=0.454;AA=A|||;VT=SNP
5	153595312	rs151249979	T	C	100	PASS	AC=118;AF=0.0235623;AN=5008;NS=2504;DP=19631;EAS_AF=0;AMR_AF=0.036;AFR_AF=0.0189;EUR_AF=0.0467;SAS_AF=0.0215;AA=T|||;VT=SNP
5	153596453	rs6580060	A	T	100	PASS	AC=2304;AF=0.460064;AN=5008;NS=2504;DP=17041;EAS_AF=0.1657;AMR_AF=0.3602;AFR_AF=0.8094;EUR_AF=0.4294;SAS_AF=0.3937;AA=T|||;VT=SNP
5	153596500	rs139763249	A	G	100	PASS	AC=50;AF=0.00998403;AN=5008;NS=2504;DP=18269;EAS_AF=0;AMR_AF=0.0216;AFR_AF=0.0008;EUR_AF=0.0169;SAS_AF=0.0174;AA=A|||;VT=SNP
5	153596539	rs114139414	G	A	100	PASS	AC=173;AF=0.0345447;AN=5008;NS=2504;DP=19212;EAS_AF=0;AMR_AF=0.0677;AFR_AF=0.0363;EUR_AF=0.0099;SAS_AF=0.0695;AA=G|||;VT=SNP
5	153596545	rs11744052	C	T	100	PASS	AC=1859;AF=0.371206;AN=5008;NS=2504;DP=19229;EAS_AF=0.7312;AMR_AF=0.3084;AFR_AF=0.2156;EUR_AF=0.3002;SAS_AF=0.3282;AA=T|||;VT=SNP
5	153596813	rs7737824	G	A	100	PASS	AC=4555;AF=0.909545;AN=5008;NS=2504;DP=18003;EAS_AF=0.9484;AMR_AF=0.9294;AFR_AF=0.9909;EUR_AF=0.9006;SAS_AF=0.7546;AA=A|||;VT=SNP
5	153597133	rs142052924	A	T	100	PASS	AC=26;AF=0.00519169;AN=5008;NS=2504;DP=20729;EAS_AF=0;AMR_AF=0.0043;AFR_AF=0.0008;EUR_AF=0.0189;SAS_AF=0.0031;AA=A|||;VT=SNP
5	153597288	rs6873324	A	C	100	PASS	AC=2213;AF=0.441893;AN=5008;NS=2504;DP=18669;EAS_AF=0.8433;AMR_AF=0.6182;AFR_AF=0.0908;EUR_AF=0.4225;SAS_AF=0.3978;AA=C|||;VT=SNP
5	153597371	rs6873488	A	G	100	PASS	AC=3107;AF=0.620407;AN=5008;NS=2504;DP=21054;EAS_AF=0.8552;AMR_AF=0.7464;AFR_AF=0.3699;EUR_AF=0.661;SAS_AF=0.5859;AA=G|||;VT=SNP
5	153597397	rs116453242	G	T	100	PASS	AC=37;AF=0.00738818;AN=5008;NS=2504;DP=21010;EAS_AF=0;AMR_AF=0.013;AFR_AF=0;EUR_AF=0.0219;SAS_AF=0.0061;AA=G|||;VT=SNP
5	153597924	rs4958715	G	A	100	PASS	AC=2422;AF=0.483626;AN=5008;NS=2504;DP=16862;EAS_AF=0.8353;AMR_AF=0.6326;AFR_AF=0.2526;EUR_AF=0.4165;SAS_AF=0.3967;AA=A|||;VT=SNP
5	153598007	rs11167665	C	A	100	PASS	AC=2167;AF=0.432708;AN=5008;NS=2504;DP=17644;EAS_AF=0.8353;AMR_AF=0.6167;AFR_AF=0.0673;EUR_AF=0.4175;SAS_AF=0.3967;AA=C|||;VT=SNP
5	153598292	rs4958716	G	C	100	PASS	AC=2177;AF=0.434704;AN=5008;NS=2504;DP=17706;EAS_AF=0.8353;AMR_AF=0.6167;AFR_AF=0.0749;EUR_AF=0.4175;SAS_AF=0.3967;AA=G|||;VT=SNP
5	153598373	rs4958367	C	T	100	PASS	AC=2177;AF=0.434704;AN=5008;NS=2504;DP=17692;EAS_AF=0.8353;AMR_AF=0.6167;AFR_AF=0.0749;EUR_AF=0.4175;SAS_AF=0.3967;AA=C|||;VT=SNP
5	153598658	rs13170893	C	T	100	PASS	AC=128;AF=0.0255591;AN=5008;NS=2504;DP=18440;EAS_AF=0.003;AMR_AF=0.0216;AFR_AF=0.0038;EUR_AF=0.0308;SAS_AF=0.0757;AA=C|||;VT=SNP
5	153598731	rs146367593	G	A	100	PASS	AC=66;AF=0.0131789;AN=5008;NS=2504;DP=19118;EAS_AF=0;AMR_AF=0.0086;AFR_AF=0.0008;EUR_AF=0.0338;SAS_AF=0.0256;AA=G|||;VT=SNP
5	153599075	rs76799114	G	A	100	PASS	AC=90;AF=0.0179712;AN=5008;NS=2504;DP=20922;EAS_AF=0;AMR_AF=0.0288;AFR_AF=0.0023;EUR_AF=0.0537;SAS_AF=0.0133;AA=G|||;VT=SNP
5	153599984	rs78437988	C	T	100	PASS	AC=45;AF=0.00898562;AN=5008;NS=2504;DP=20806;EAS_AF=0;AMR_AF=0.0043;AFR_AF=0.0008;EUR_AF=0.0388;SAS_AF=0.002;AA=C|||;VT=SNP
5	153600000	rs12516730	G	A	100	PASS	AC=2177;AF=0.434704;AN=5008;NS=2504;DP=20987;EAS_AF=0.8333;AMR_AF=0.6153;AFR_AF=0.0772;EUR_AF=0.4175;SAS_AF=0.3967;AA=G|||;VT=SNP
5	153600232	rs75044695	G	A	100	PASS	AC=40;AF=0.00798722;AN=5008;NS=2504;DP=21677;EAS_AF=0;AMR_AF=0.0144;AFR_AF=0.0015;EUR_AF=0.0278;SAS_AF=0;AA=G|||;VT=SNP
5	153600554	rs140391446	T	C	100	PASS	AC=50;AF=0.00998403;AN=5008;NS=2504;DP=19506;EAS_AF=0.001;AMR_AF=0.0058;AFR_AF=0;EUR_AF=0.0388;SAS_AF=0.0061;AA=T|||;VT=SNP
5	153600891	rs12517383	C	A	100	PASS	AC=3452;AF=0.689297;AN=5008;NS=2504;DP=17818;EAS_AF=0.8492;AMR_AF=0.7939;AFR_AF=0.5461;EUR_AF=0.7068;SAS_AF=0.6258;AA=A|||;VT=SNP
5	153600900	rs114189979	A	G	100	PASS	AC=24;AF=0.00479233;AN=5008;NS=2504;DP=17876;EAS_AF=0;AMR_AF=0.0029;AFR_AF=0;EUR_AF=0.0169;SAS_AF=0.0051;AA=A|||;VT=SNP
5	153601262	rs34509057	G	A	100	PASS	AC=668;AF=0.133387;AN=5008;NS=2504;DP=18868;EAS_AF=0.0139;AMR_AF=0.1167;AFR_AF=0.1051;EUR_AF=0.2455;SAS_AF=0.1912;AA=G|||;VT=SNP
5	153601658	rs13169185	T	C	100	PASS	AC=2165;AF=0.432308;AN=5008;NS=2504;DP=18104;EAS_AF=0.8333;AMR_AF=0.6167;AFR_AF=0.0658;EUR_AF=0.4225;SAS_AF=0.3937;AA=T|||;VT=SNP
5	153602040	rs115756711	A	T	100	PASS	AC=93;AF=0.0185703;AN=5008;NS=2504;DP=18903;EAS_AF=0;AMR_AF=0.0303;AFR_AF=0.0045;EUR_AF=0.0427;SAS_AF=0.0235;AA=A|||;VT=SNP
5	153602069	rs34780525	G	A	100	PASS	AC=668;AF=0.133387;AN=5008;NS=2504;DP=18095;EAS_AF=0.0139;AMR_AF=0.1167;AFR_AF=0.1051;EUR_AF=0.2455;SAS_AF=0.1912;AA=G|||;VT=SNP
5	153602142	rs114833053	C	T	100	PASS	AC=61;AF=0.0121805;AN=5008;NS=2504;DP=18437;EAS_AF=0;AMR_AF=0.0115;AFR_AF=0.0038;EUR_AF=0.0308;SAS_AF=0.0174;AA=C|||;VT=SNP
5	153602706	rs116639701	G	A	100	PASS	AC=50;AF=0.00998403;AN=5008;NS=2504;DP=23279;EAS_AF=0.001;AMR_AF=0.0058;AFR_AF=0;EUR_AF=0.0388;SAS_AF=0.0061;AA=G|||;VT=SNP
5	153602801	rs4958717	G	A	100	PASS	AC=2006;AF=0.400559;AN=5008;NS=2504;DP=22046;EAS_AF=0.7599;AMR_AF=0.6023;AFR_AF=0.034;EUR_AF=0.4205;SAS_AF=0.362;AA=G|||;VT=SNP
5	153602857	rs1990949	T	C	100	PASS	AC=4085;AF=0.815695;AN=5008;NS=2504;DP=20277;EAS_AF=0.9226;AMR_AF=0.8934;AFR_AF=0.6861;EUR_AF=0.8688;SAS_AF=0.771;AA=C|||;VT=SNP
5	153603003	rs12521554	T	C	100	PASS	AC=2192;AF=0.4377;AN=5008;NS=2504;DP=22314;EAS_AF=0.8343;AMR_AF=0.6167;AFR_AF=0.0651;EUR_AF=0.4225;SAS_AF=0.4213;AA=T|||;VT=SNP
5	153603147	rs12522093	T	A	100	PASS	AC=2522;AF=0.503594;AN=5008;NS=2504;DP=22473;EAS_AF=0.8343;AMR_AF=0.6427;AFR_AF=0.3003;EUR_AF=0.4235;SAS_AF=0.4213;AA=A|||;VT=SNP
5	153603269	rs12522133	T	C	100	PASS	AC=2192;AF=0.4377;AN=5008;NS=2504;DP=17213;EAS_AF=0.8343;AMR_AF=0.6167;AFR_AF=0.0651;EUR_AF=0.4225;SAS_AF=0.4213;AA=C|||;VT=SNP
5	153604066	rs10036770	A	G	100	PASS	AC=3443;AF=0.6875;AN=5008;NS=2504;DP=19405;EAS_AF=0.8482;AMR_AF=0.7939;AFR_AF=0.5265;EUR_AF=0.7137;SAS_AF=0.637;AA=G|||;VT=SNP
5	153604433	rs34668934	C	T	100	PASS	AC=676;AF=0.134984;AN=5008;NS=2504;DP=13931;EAS_AF=0.0179;AMR_AF=0.1182;AFR_AF=0.1067;EUR_AF=0.2465;SAS_AF=0.1912;AA=C|||;VT=SNP
5	153604654	rs11750020	T	C	100	PASS	AC=122;AF=0.024361;AN=5008;NS=2504;DP=16022;EAS_AF=0;AMR_AF=0.0389;AFR_AF=0.0053;EUR_AF=0.0567;SAS_AF=0.0317;AA=T|||;VT=SNP
5	153604991	rs11746750	C	T	100	PASS	AC=46;AF=0.0091853;AN=5008;NS=2504;DP=10337;EAS_AF=0;AMR_AF=0.0159;AFR_AF=0.0023;EUR_AF=0.0298;SAS_AF=0.002;AA=C|||;VT=SNP
5	153605035	rs13185869	T	C	100	PASS	AC=2192;AF=0.4377;AN=5008;NS=2504;DP=13575;EAS_AF=0.8333;AMR_AF=0.6167;AFR_AF=0.0651;EUR_AF=0.4225;SAS_AF=0.4223;AA=C|||;VT=SNP
5	153605490	rs35508509	C	T	100	PASS	AC=335;AF=0.066893;AN=5008;NS=2504;DP=14377;EAS_AF=0.002;AMR_AF=0.0375;AFR_AF=0.1664;EUR_AF=0.0308;SAS_AF=0.0573;AA=C|||;VT=SNP
5	153605497	rs113740076	A	G	100	PASS	AC=573;AF=0.114417;AN=5008;NS=2504;DP=14082;EAS_AF=0.0119;AMR_AF=0.0951;AFR_AF=0.1014;EUR_AF=0.2296;SAS_AF=0.1329;AA=A|||;VT=SNP
5	153605640	rs34522583	A	G	100	PASS	AC=335;AF=0.066893;AN=5008;NS=2504;DP=14145;EAS_AF=0.002;AMR_AF=0.0375;AFR_AF=0.1664;EUR_AF=0.0308;SAS_AF=0.0573;AA=A|||;VT=SNP
5	153605658	rs10080191	T	C	100	PASS	AC=3461;AF=0.691094;AN=5008;NS=2504;DP=14263;EAS_AF=0.8452;AMR_AF=0.7954;AFR_AF=0.531;EUR_AF=0.7276;SAS_AF=0.637;AA=C|||;VT=SNP
5	153606018	rs114902695	A	G	100	PASS	AC=96;AF=0.0191693;AN=5008;NS=2504;DP=16076;EAS_AF=0;AMR_AF=0.0317;AFR_AF=0.0045;EUR_AF=0.0447;SAS_AF=0.0235;AA=a|||;VT=SNP
5	153606366	rs34522725	C	T	100	PASS	AC=2200;AF=0.439297;AN=5008;NS=2504;DP=17097;EAS_AF=0.8304;AMR_AF=0.6196;AFR_AF=0.0794;EUR_AF=0.4235;SAS_AF=0.411;AA=C|||;VT=SNP
5	153606932	rs2081015	C	T	100	PASS	AC=2475;AF=0.494209;AN=5008;NS=2504;DP=20363;EAS_AF=0.8323;AMR_AF=0.634;AFR_AF=0.267;EUR_AF=0.4245;SAS_AF=0.4254;AA=T|||;VT=SNP
5	153607577	rs116126494	G	C	100	PASS	AC=25;AF=0.00499201;AN=5008;NS=2504;DP=17535;EAS_AF=0;AMR_AF=0.0029;AFR_AF=0;EUR_AF=0.0179;SAS_AF=0.0051;AA=G|||;VT=SNP
5	153607726	rs721868	A	G	100	PASS	AC=614;AF=0.122604;AN=5008;NS=2504;DP=19606;EAS_AF=0.0119;AMR_AF=0.1009;AFR_AF=0.1309;EUR_AF=0.2276;SAS_AF=0.1329;AA=A|||;VT=SNP
5	153608050	rs721869	A	T	100	PASS	AC=2179;AF=0.435104;AN=5008;NS=2504;DP=19580;EAS_AF=0.8304;AMR_AF=0.6167;AFR_AF=0.0651;EUR_AF=0.4235;SAS_AF=0.411;AA=A|||;VT=SNP
5	153608085	rs34875605	A	G	100	PASS	AC=230;AF=0.0459265;AN=5008;NS=2504;DP=18939;EAS_AF=0.003;AMR_AF=0.0274;AFR_AF=0.0908;EUR_AF=0.0318;SAS_AF=0.0573;AA=A|||;VT=SNP
5	153608112	rs13177431	T	G	100	PASS	AC=2179;AF=0.435104;AN=5008;NS=2504;DP=19262;EAS_AF=0.8304;AMR_AF=0.6167;AFR_AF=0.0651;EUR_AF=0.4235;SAS_AF=0.411;AA=T|||;VT=SNP
5	153608660	rs79799441	A	G	100	PASS	AC=24;AF=0.00479233;AN=5008;NS=2504;DP=17851;EAS_AF=0;AMR_AF=0.0072;AFR_AF=0.0015;EUR_AF=0.0169;SAS_AF=0;AA=A|||;VT=SNP
5	153608872	rs34141450	C	A	100	PASS	AC=2179;AF=0.435104;AN=5008;NS=2504;DP=19262;EAS_AF=0.8304;AMR_AF=0.6167;AFR_AF=0.0651;EUR_AF=0.4235;SAS_AF=0.411;AA=C|||;VT=SNP
5	153609014	rs12519401	C	T	100	PASS	AC=2008;AF=0.400958;AN=5008;NS=2504;DP=17835;EAS_AF=0.7579;AMR_AF=0.6009;AFR_AF=0.0371;EUR_AF=0.4215;SAS_AF=0.362;AA=C|||;VT=SNP
5	153609327	rs13163017	C	T	100	PASS	AC=265;AF=0.0529153;AN=5008;NS=2504;DP=19816;EAS_AF=0.002;AMR_AF=0.0317;AFR_AF=0.1165;EUR_AF=0.0308;SAS_AF=0.0573;AA=C|||;VT=SNP
5	153609970	rs116133784	G	A	100	PASS	AC=109;AF=0.0217652;AN=5008;NS=2504;DP=19733;EAS_AF=0;AMR_AF=0.0317;AFR_AF=0.0159;EUR_AF=0.0427;SAS_AF=0.0235;AA=G|||;VT=SNP
5	153610073	rs12520642	C	T	100	PASS	AC=3250;AF=0.648962;AN=5008;NS=2504;DP=22221;EAS_AF=0.8442;AMR_AF=0.781;AFR_AF=0.3911;EUR_AF=0.7247;SAS_AF=0.6247;AA=c|||;VT=SNP
5	153610498	rs1470758	G	A	100	PASS	AC=3458;AF=0.690495;AN=5008;NS=2504;DP=22355;EAS_AF=0.8462;AMR_AF=0.7968;AFR_AF=0.5287;EUR_AF=0.7256;SAS_AF=0.637;AA=A|||;VT=SNP
5	153610555	rs115393204	C	T	100	PASS	AC=67;AF=0.0133786;AN=5008;NS=2504;DP=21430;EAS_AF=0;AMR_AF=0.0086;AFR_AF=0.0008;EUR_AF=0.0348;SAS_AF=0.0256;AA=C|||;VT=SNP
5	153611585	rs6883578	G	A	100	PASS	AC=4102;AF=0.819089;AN=5008;NS=2504;DP=18900;EAS_AF=0.9226;AMR_AF=0.8963;AFR_AF=0.6884;EUR_AF=0.8817;SAS_AF=0.7699;AA=A|||;VT=SNP
5	153611920	rs12654163	A	G	100	PASS	AC=3197;AF=0.638379;AN=5008;NS=2504;DP=19326;EAS_AF=0.8442;AMR_AF=0.7651;AFR_AF=0.3903;EUR_AF=0.7008;SAS_AF=0.6074;AA=A|||;VT=SNP
5	153612484	rs13179668	G	A	100	PASS	AC=639;AF=0.127596;AN=5008;NS=2504;DP=17549;EAS_AF=0.0754;AMR_AF=0.1138;AFR_AF=0.1172;EUR_AF=0.1799;SAS_AF=0.1513;AA=G|||;VT=SNP
5	153613188	rs12659375	G	C	100	PASS	AC=3170;AF=0.632987;AN=5008;NS=2504;DP=15427;EAS_AF=0.8423;AMR_AF=0.7622;AFR_AF=0.3737;EUR_AF=0.6978;SAS_AF=0.6094;AA=C|||;VT=SNP
5	153613658	rs76906355	C	T	100	PASS	AC=43;AF=0.00858626;AN=5008;NS=2504;DP=21233;EAS_AF=0;AMR_AF=0.0101;AFR_AF=0;EUR_AF=0.0358;SAS_AF=0;AA=C|||;VT=SNP
5	153613716	rs10875583	G	C	100	PASS	AC=2193;AF=0.437899;AN=5008;NS=2504;DP=21260;EAS_AF=0.8224;AMR_AF=0.6167;AFR_AF=0.0643;EUR_AF=0.4304;SAS_AF=0.4274;AA=G|||;VT=SNP
5	153614122	rs150559818	A	C	100	PASS	AC=29;AF=0.00579073;AN=5008;NS=2504;DP=24333;EAS_AF=0;AMR_AF=0.0202;AFR_AF=0.0015;EUR_AF=0.0129;SAS_AF=0;AA=A|||;VT=SNP
5	153614213	rs6880803	T	C	100	PASS	AC=3269;AF=0.652756;AN=5008;NS=2504;DP=22586;EAS_AF=0.8363;AMR_AF=0.7709;AFR_AF=0.4448;EUR_AF=0.7018;SAS_AF=0.6104;AA=C|||;VT=SNP
5	153615320	rs115659337	G	A	100	PASS	AC=15;AF=0.00299521;AN=5008;NS=2504;DP=20159;EAS_AF=0;AMR_AF=0.0072;AFR_AF=0.0008;EUR_AF=0.006;SAS_AF=0.0031;AA=g|||;VT=SNP
5	153615886	rs7706903	A	G	100	PASS	AC=3177;AF=0.634385;AN=5008;NS=2504;DP=22691;EAS_AF=0.8353;AMR_AF=0.7637;AFR_AF=0.3805;EUR_AF=0.7018;SAS_AF=0.6094;AA=A|||;VT=SNP
5	153616013	rs6580061	C	A	100	PASS	AC=3366;AF=0.672125;AN=5008;NS=2504;DP=21406;EAS_AF=0.8353;AMR_AF=0.781;AFR_AF=0.5144;EUR_AF=0.7038;SAS_AF=0.6074;AA=A|||;VT=SNP
5	153616349	rs58599922	C	T	100	PASS	AC=532;AF=0.10623;AN=5008;NS=2504;DP=20081;EAS_AF=0.0119;AMR_AF=0.0807;AFR_AF=0.1036;EUR_AF=0.2087;SAS_AF=0.1196;AA=C|||;VT=SNP
5	153616645	rs1422788	A	C	100	PASS	AC=3207;AF=0.640375;AN=5008;NS=2504;DP=21262;EAS_AF=0.8353;AMR_AF=0.7666;AFR_AF=0.4017;EUR_AF=0.7018;SAS_AF=0.6094;AA=A|||;VT=SNP
5	153616670	rs11746223	A	T	100	PASS	AC=325;AF=0.0648962;AN=5008;NS=2504;DP=20599;EAS_AF=0.0764;AMR_AF=0.0692;AFR_AF=0.0083;EUR_AF=0.1143;SAS_AF=0.0757;AA=A|||;VT=SNP
5	153616738	rs1422789	G	C	100	PASS	AC=3398;AF=0.678514;AN=5008;NS=2504;DP=19157;EAS_AF=0.8373;AMR_AF=0.781;AFR_AF=0.5272;EUR_AF=0.7028;SAS_AF=0.6217;AA=C|||;VT=SNP
5	153616916	rs11739888	G	T	100	PASS	AC=324;AF=0.0646965;AN=5008;NS=2504;DP=20278;EAS_AF=0.0764;AMR_AF=0.0692;AFR_AF=0.0076;EUR_AF=0.1143;SAS_AF=0.0757;AA=G|||;VT=SNP
5	153616949	rs72808610	T	G	100	PASS	AC=134;AF=0.0267572;AN=5008;NS=2504;DP=20132;EAS_AF=0;AMR_AF=0.0461;AFR_AF=0.0129;EUR_AF=0.0616;SAS_AF=0.0235;AA=T|||;VT=SNP
5	153616972	rs4623204	G	A	100	PASS	AC=3089;AF=0.616813;AN=5008;NS=2504;DP=19622;EAS_AF=0.8353;AMR_AF=0.7622;AFR_AF=0.3147;EUR_AF=0.7018;SAS_AF=0.6094;AA=G|||;VT=SNP
5	153616978	rs1422790	C	T	100	PASS	AC=566;AF=0.113019;AN=5008;NS=2504;DP=19715;EAS_AF=0.0119;AMR_AF=0.085;AFR_AF=0.1263;EUR_AF=0.2097;SAS_AF=0.1196;AA=C|||;VT=SNP
5	153617372	rs11952152	A	G	100	PASS	AC=4094;AF=0.817492;AN=5008;NS=2504;DP=21305;EAS_AF=0.9137;AMR_AF=0.8963;AFR_AF=0.6861;EUR_AF=0.8827;SAS_AF=0.773;AA=G|||;VT=SNP
5	153617671	rs72808611	G	A	100	PASS	AC=89;AF=0.0177716;AN=5008;NS=2504;DP=18097;EAS_AF=0;AMR_AF=0.0259;AFR_AF=0.0045;EUR_AF=0.0477;SAS_AF=0.0174;AA=G|||;VT=SNP
5	153617993	rs12514478	T	G	100	PASS	AC=667;AF=0.133187;AN=5008;NS=2504;DP=18597;EAS_AF=0.0595;AMR_AF=0.2882;AFR_AF=0.0106;EUR_AF=0.2833;SAS_AF=0.1104;AA=T|||;VT=SNP
5	153618256	rs12522623	G	C	100	PASS	AC=2203;AF=0.439896;AN=5008;NS=2504;DP=18703;EAS_AF=0.8403;AMR_AF=0.611;AFR_AF=0.0651;EUR_AF=0.4235;SAS_AF=0.4294;AA=G|||;VT=SNP
5	153618529	rs12522682	G	A	100	PASS	AC=3406;AF=0.680112;AN=5008;NS=2504;DP=18730;EAS_AF=0.8482;AMR_AF=0.7781;AFR_AF=0.5325;EUR_AF=0.6958;SAS_AF=0.6207;AA=A|||;VT=SNP
5	153618876	rs6893675	C	T	100	PASS	AC=533;AF=0.10643;AN=5008;NS=2504;DP=15911;EAS_AF=0.0119;AMR_AF=0.0807;AFR_AF=0.1036;EUR_AF=0.2097;SAS_AF=0.1196;AA=C|||;VT=SNP
5	153619094	rs6580063	A	G	100	PASS	AC=3534;AF=0.705671;AN=5008;NS=2504;DP=14737;EAS_AF=0.8542;AMR_AF=0.7839;AFR_AF=0.6203;EUR_AF=0.6978;SAS_AF=0.6207;AA=G|||;VT=SNP
5	153620581	rs10059636	T	G	100	PASS	AC=3210;AF=0.640974;AN=5008;NS=2504;DP=20110;EAS_AF=0.8532;AMR_AF=0.7651;AFR_AF=0.3896;EUR_AF=0.7028;SAS_AF=0.6104;AA=T|||;VT=SNP
5	153620638	rs1541663	T	C	100	PASS	AC=3213;AF=0.641573;AN=5008;NS=2504;DP=19497;EAS_AF=0.8532;AMR_AF=0.7666;AFR_AF=0.3896;EUR_AF=0.7048;SAS_AF=0.6104;AA=T|||;VT=SNP
5	153621015	rs6865148	G	A	100	PASS	AC=698;AF=0.139377;AN=5008;NS=2504;DP=18742;EAS_AF=0.0119;AMR_AF=0.0908;AFR_AF=0.2224;EUR_AF=0.2097;SAS_AF=0.1207;AA=G|||;VT=SNP
5	153621152	rs114401161	T	G	100	PASS	AC=24;AF=0.00479233;AN=5008;NS=2504;DP=15121;EAS_AF=0;AMR_AF=0.0058;AFR_AF=0;EUR_AF=0.0179;SAS_AF=0.002;AA=T|||;VT=SNP
5	153621706	rs988024	A	T	100	PASS	AC=2210;AF=0.441294;AN=5008;NS=2504;DP=19474;EAS_AF=0.8413;AMR_AF=0.6124;AFR_AF=0.0651;EUR_AF=0.4294;SAS_AF=0.4284;AA=A|||;VT=SNP
5	153621824	rs988023	G	A	100	PASS	AC=3223;AF=0.64357;AN=5008;NS=2504;DP=18030;EAS_AF=0.8552;AMR_AF=0.7651;AFR_AF=0.3979;EUR_AF=0.7028;SAS_AF=0.6104;AA=G|||;VT=SNP
5	153622094	rs10477095	C	T	100	PASS	AC=1123;AF=0.224241;AN=5008;NS=2504;DP=20395;EAS_AF=0.0139;AMR_AF=0.1643;AFR_AF=0.4085;EUR_AF=0.2744;SAS_AF=0.183;AA=T|||;VT=SNP
5	153622768	rs2122895	T	G	100	PASS	AC=3325;AF=0.663938;AN=5008;NS=2504;DP=21563;EAS_AF=0.8571;AMR_AF=0.7752;AFR_AF=0.4592;EUR_AF=0.7038;SAS_AF=0.6217;AA=G|||;VT=SNP
5	153622812	rs2122896	C	T	100	PASS	AC=3323;AF=0.663538;AN=5008;NS=2504;DP=22951;EAS_AF=0.8571;AMR_AF=0.7752;AFR_AF=0.4592;EUR_AF=0.7018;SAS_AF=0.6217;AA=c|||;VT=SNP
5	153622821	rs73802964	G	A	100	PASS	AC=707;AF=0.141174;AN=5008;NS=2504;DP=22948;EAS_AF=0.0119;AMR_AF=0.0908;AFR_AF=0.2292;EUR_AF=0.2097;SAS_AF=0.1207;AA=G|||;VT=SNP
5	153623045	rs7716550	G	A	100	PASS	AC=3451;AF=0.689097;AN=5008;NS=2504;DP=19558;EAS_AF=0.8571;AMR_AF=0.7853;AFR_AF=0.5484;EUR_AF=0.7038;SAS_AF=0.6227;AA=A|||;VT=SNP
5	153623094	rs7720410	G	C	100	PASS	AC=3325;AF=0.663938;AN=5008;NS=2504;DP=19856;EAS_AF=0.8571;AMR_AF=0.7752;AFR_AF=0.4592;EUR_AF=0.7038;SAS_AF=0.6217;AA=C|||;VT=SNP
5	153623236	rs72808615	A	G	100	PASS	AC=210;AF=0.0419329;AN=5008;NS=2504;DP=19922;EAS_AF=0.002;AMR_AF=0.0605;AFR_AF=0.0303;EUR_AF=0.0656;SAS_AF=0.0613;AA=A|||;VT=SNP
5	153623514	rs4958370	G	T	100	PASS	AC=3325;AF=0.663938;AN=5008;NS=2504;DP=18532;EAS_AF=0.8571;AMR_AF=0.7752;AFR_AF=0.4592;EUR_AF=0.7038;SAS_AF=0.6217;AA=T|||;VT=SNP
5	153623855	rs10476799	A	G	100	PASS	AC=3325;AF=0.663938;AN=5008;NS=2504;DP=14501;EAS_AF=0.8571;AMR_AF=0.7752;AFR_AF=0.4592;EUR_AF=0.7038;SAS_AF=0.6217;AA=G|||;VT=SNP
5	153624046	rs73293374	T	A	100	PASS	AC=650;AF=0.129792;AN=5008;NS=2504;DP=18267;EAS_AF=0.0119;AMR_AF=0.0865;AFR_AF=0.1891;EUR_AF=0.2097;SAS_AF=0.1196;AA=T|||;VT=SNP
5	153624558	rs6867821	T	G	100	PASS	AC=3327;AF=0.664337;AN=5008;NS=2504;DP=20374;EAS_AF=0.8571;AMR_AF=0.7752;AFR_AF=0.4607;EUR_AF=0.7038;SAS_AF=0.6217;AA=G|||;VT=SNP
5	153624845	rs114847921	G	A	100	PASS	AC=61;AF=0.0121805;AN=5008;NS=2504;DP=21249;EAS_AF=0;AMR_AF=0.0115;AFR_AF=0;EUR_AF=0.0378;SAS_AF=0.0153;AA=G|||;VT=SNP
5	153625168	rs73293378	C	A	100	PASS	AC=698;AF=0.139377;AN=5008;NS=2504;DP=14952;EAS_AF=0.0119;AMR_AF=0.0908;AFR_AF=0.2224;EUR_AF=0.2097;SAS_AF=0.1207;AA=C|||;VT=SNP
5	153628280	rs140284116	G	T	100	PASS	AC=150;AF=0.0299521;AN=5008;NS=2504;DP=19273;EAS_AF=0.0119;AMR_AF=0.0216;AFR_AF=0.0537;EUR_AF=0.0358;SAS_AF=0.0164;AA=G|||;VT=SNP
5	153628345	rs17627296	G	A	100	PASS	AC=397;AF=0.0792732;AN=5008;NS=2504;DP=18570;EAS_AF=0.0119;AMR_AF=0.0735;AFR_AF=0.0038;EUR_AF=0.2097;SAS_AF=0.1207;AA=G|||;VT=SNP
5	153628389	rs77886121	G	A	100	PASS	AC=48;AF=0.00958466;AN=5008;NS=2504;DP=18327;EAS_AF=0.002;AMR_AF=0.0187;AFR_AF=0;EUR_AF=0.0229;SAS_AF=0.0102;AA=G|||;VT=SNP
5	153628709	rs34761788	A	T	100	PASS	AC=3328;AF=0.664537;AN=5008;NS=2504;DP=19891;EAS_AF=0.8571;AMR_AF=0.7752;AFR_AF=0.4614;EUR_AF=0.7038;SAS_AF=0.6217;AA=A|||;VT=SNP
5	153628958	rs17096217	A	G	100	PASS	AC=3330;AF=0.664936;AN=5008;NS=2504;DP=20353;EAS_AF=0.8571;AMR_AF=0.7767;AFR_AF=0.4622;EUR_AF=0.7038;SAS_AF=0.6217;AA=A|||;VT=SNP
5	153629038	rs35561123	A	G	100	PASS	AC=3329;AF=0.664736;AN=5008;NS=2504;DP=19802;EAS_AF=0.8571;AMR_AF=0.7767;AFR_AF=0.4614;EUR_AF=0.7038;SAS_AF=0.6217;AA=G|||;VT=SNP
5	153629068	rs11951742	C	T	100	PASS	AC=3328;AF=0.664537;AN=5008;NS=2504;DP=18857;EAS_AF=0.8571;AMR_AF=0.7752;AFR_AF=0.4614;EUR_AF=0.7038;SAS_AF=0.6217;AA=T|||;VT=SNP
5	153630291	rs1104792	A	C	100	PASS	AC=64;AF=0.0127796;AN=5008;NS=2504;DP=22280;EAS_AF=0;AMR_AF=0.0202;AFR_AF=0.0023;EUR_AF=0.0179;SAS_AF=0.0297;AA=A|||;VT=SNP
5	153630449	rs2351232	T	C	100	PASS	AC=3412;AF=0.68131;AN=5008;NS=2504;DP=20930;EAS_AF=0.8581;AMR_AF=0.7839;AFR_AF=0.5197;EUR_AF=0.7038;SAS_AF=0.6217;AA=T|||;VT=SNP
5	153630547	rs2098668	C	T	100	PASS	AC=2261;AF=0.451478;AN=5008;NS=2504;DP=19848;EAS_AF=0.7708;AMR_AF=0.6585;AFR_AF=0.0681;EUR_AF=0.4891;SAS_AF=0.455;AA=c|||;VT=SNP
5	153630869	rs885382	C	T	100	PASS	AC=3329;AF=0.664736;AN=5008;NS=2504;DP=19149;EAS_AF=0.8571;AMR_AF=0.7752;AFR_AF=0.4622;EUR_AF=0.7038;SAS_AF=0.6217;AA=T|||;VT=SNP
5	153631160	rs6580065	T	C	100	PASS	AC=3329;AF=0.664736;AN=5008;NS=2504;DP=17447;EAS_AF=0.8571;AMR_AF=0.7752;AFR_AF=0.4622;EUR_AF=0.7038;SAS_AF=0.6217;AA=C|||;VT=SNP
5	153631681	rs971057	G	A	100	PASS	AC=3408;AF=0.680511;AN=5008;NS=2504;DP=17255;EAS_AF=0.8562;AMR_AF=0.7839;AFR_AF=0.5197;EUR_AF=0.7038;SAS_AF=0.6196;AA=G|||;VT=SNP
5	153631993	rs1422787	T	C	100	PASS	AC=3327;AF=0.664337;AN=5008;NS=2504;DP=19369;EAS_AF=0.8562;AMR_AF=0.7752;AFR_AF=0.4629;EUR_AF=0.7038;SAS_AF=0.6196;AA=C|||;VT=SNP
5	153632338	rs76969299	A	G	100	PASS	AC=650;AF=0.129792;AN=5008;NS=2504;DP=16650;EAS_AF=0.0119;AMR_AF=0.0865;AFR_AF=0.1899;EUR_AF=0.2097;SAS_AF=0.1186;AA=A|||;VT=SNP
5	153632345	rs4958718	T	G	100	PASS	AC=2261;AF=0.451478;AN=5008;NS=2504;DP=16579;EAS_AF=0.7698;AMR_AF=0.6571;AFR_AF=0.0673;EUR_AF=0.492;SAS_AF=0.455;AA=T|||;VT=SNP
5	153632486	rs4958719	T	G	100	PASS	AC=2039;AF=0.407149;AN=5008;NS=2504;DP=15492;EAS_AF=0.7659;AMR_AF=0.5965;AFR_AF=0.0363;EUR_AF=0.4284;SAS_AF=0.3824;AA=T|||;VT=SNP
5	153632496	rs28705286	T	C	100	PASS	AC=657;AF=0.13119;AN=5008;NS=2504;DP=14882;EAS_AF=0.0585;AMR_AF=0.1153;AFR_AF=0.1452;EUR_AF=0.1769;SAS_AF=0.1513;AA=T|||;VT=SNP
5	153632595	rs72808619	T	C	100	PASS	AC=132;AF=0.0263578;AN=5008;NS=2504;DP=11542;EAS_AF=0;AMR_AF=0.0476;AFR_AF=0.0113;EUR_AF=0.0616;SAS_AF=0.0225;AA=T|||;VT=SNP
5	153632651	rs4958720	G	A	100	PASS	AC=3433;AF=0.685503;AN=5008;NS=2504;DP=15182;EAS_AF=0.8562;AMR_AF=0.7839;AFR_AF=0.5363;EUR_AF=0.7068;SAS_AF=0.6196;AA=A|||;VT=SNP
5	153632671	rs10463338	C	T	100	PASS	AC=67;AF=0.0133786;AN=5008;NS=2504;DP=16337;EAS_AF=0;AMR_AF=0.0101;AFR_AF=0.0008;EUR_AF=0.0348;SAS_AF=0.0245;AA=C|||;VT=SNP
5	153632841	rs9324767	T	C	100	PASS	AC=3433;AF=0.685503;AN=5008;NS=2504;DP=12102;EAS_AF=0.8562;AMR_AF=0.7839;AFR_AF=0.5363;EUR_AF=0.7068;SAS_AF=0.6196;AA=C|||;VT=SNP
5	153633399	rs73802970	G	A	100	PASS	AC=648;AF=0.129393;AN=5008;NS=2504;DP=16719;EAS_AF=0.0119;AMR_AF=0.0865;AFR_AF=0.1884;EUR_AF=0.2097;SAS_AF=0.1186;AA=G|||;VT=SNP
5	153633482	rs3863197	T	A	100	PASS	AC=2263;AF=0.451877;AN=5008;NS=2504;DP=17308;EAS_AF=0.7698;AMR_AF=0.6571;AFR_AF=0.0673;EUR_AF=0.494;SAS_AF=0.455;AA=T|||;VT=SNP
5	153633640	rs79772371	A	C	100	PASS	AC=92;AF=0.0183706;AN=5008;NS=2504;DP=18444;EAS_AF=0;AMR_AF=0.0288;AFR_AF=0.0015;EUR_AF=0.0547;SAS_AF=0.0153;AA=A|||;VT=SNP
5	153634266	rs6873164	G	A	100	PASS	AC=3440;AF=0.686901;AN=5008;NS=2504;DP=17968;EAS_AF=0.8562;AMR_AF=0.7853;AFR_AF=0.5401;EUR_AF=0.7068;SAS_AF=0.6207;AA=A|||;VT=SNP
5	153634318	rs73802972	C	T	100	PASS	AC=703;AF=0.140375;AN=5008;NS=2504;DP=19005;EAS_AF=0.0119;AMR_AF=0.0908;AFR_AF=0.2277;EUR_AF=0.2097;SAS_AF=0.1186;AA=C|||;VT=SNP
5	153634350	rs6873203	G	A	100	PASS	AC=3422;AF=0.683307;AN=5008;NS=2504;DP=19286;EAS_AF=0.8562;AMR_AF=0.7839;AFR_AF=0.528;EUR_AF=0.7068;SAS_AF=0.6196;AA=G|||;VT=SNP
5	153634821	rs35186954	C	G	100	PASS	AC=2263;AF=0.451877;AN=5008;NS=2504;DP=20626;EAS_AF=0.7698;AMR_AF=0.6571;AFR_AF=0.0673;EUR_AF=0.494;SAS_AF=0.455;AA=C|||;VT=SNP
5	153634825	rs2034579	G	A	100	PASS	AC=3423;AF=0.683506;AN=5008;NS=2504;DP=20600;EAS_AF=0.8562;AMR_AF=0.7839;AFR_AF=0.5287;EUR_AF=0.7068;SAS_AF=0.6196;AA=A|||;VT=SNP
5	153634932	rs2034580	G	A	100	PASS	AC=3423;AF=0.683506;AN=5008;NS=2504;DP=19492;EAS_AF=0.8562;AMR_AF=0.7839;AFR_AF=0.5287;EUR_AF=0.7068;SAS_AF=0.6196;AA=G|||;VT=SNP
5	153635262	rs3863199	G	A	100	PASS	AC=3423;AF=0.683506;AN=5008;NS=2504;DP=15585;EAS_AF=0.8562;AMR_AF=0.7839;AFR_AF=0.5287;EUR_AF=0.7068;SAS_AF=0.6196;AA=G|||;VT=SNP
5	153635312	rs2034581	T	C	100	PASS	AC=3440;AF=0.686901;AN=5008;NS=2504;DP=14196;EAS_AF=0.8562;AMR_AF=0.7853;AFR_AF=0.5401;EUR_AF=0.7068;SAS_AF=0.6207;AA=C|||;VT=SNP
5	153635320	rs4385265	A	G	100	PASS	AC=3423;AF=0.683506;AN=5008;NS=2504;DP=13834;EAS_AF=0.8562;AMR_AF=0.7839;AFR_AF=0.5287;EUR_AF=0.7068;SAS_AF=0.6196;AA=G|||;VT=SNP
5	153635593	rs6580066	T	C	100	PASS	AC=704;AF=0.140575;AN=5008;NS=2504;DP=15742;EAS_AF=0.0119;AMR_AF=0.0908;AFR_AF=0.2277;EUR_AF=0.2097;SAS_AF=0.1196;AA=T|||;VT=SNP
5	153635636	rs7701364	T	G	100	PASS	AC=2039;AF=0.407149;AN=5008;NS=2504;DP=13126;EAS_AF=0.7659;AMR_AF=0.5965;AFR_AF=0.0363;EUR_AF=0.4284;SAS_AF=0.3824;AA=T|||;VT=SNP
5	153636188	rs7723957	G	A	100	PASS	AC=3423;AF=0.683506;AN=5008;NS=2504;DP=17992;EAS_AF=0.8562;AMR_AF=0.7839;AFR_AF=0.5287;EUR_AF=0.7068;SAS_AF=0.6196;AA=A|||;VT=SNP
5	153636310	rs10052166	T	C	100	PASS	AC=3437;AF=0.686302;AN=5008;NS=2504;DP=19074;EAS_AF=0.8562;AMR_AF=0.7853;AFR_AF=0.5378;EUR_AF=0.7068;SAS_AF=0.6207;AA=t|||;VT=SNP
5	153636311	rs61382409	G	A	100	PASS	AC=2040;AF=0.407348;AN=5008;NS=2504;DP=19272;EAS_AF=0.7659;AMR_AF=0.5965;AFR_AF=0.0371;EUR_AF=0.4284;SAS_AF=0.3824;AA=G|||;VT=SNP
5	153636327	rs10074276	G	A	100	PASS	AC=3423;AF=0.683506;AN=5008;NS=2504;DP=18893;EAS_AF=0.8562;AMR_AF=0.7839;AFR_AF=0.5287;EUR_AF=0.7068;SAS_AF=0.6196;AA=G|||;VT=SNP
5	153636464	rs10074382	G	T	100	PASS	AC=3423;AF=0.683506;AN=5008;NS=2504;DP=19626;EAS_AF=0.8562;AMR_AF=0.7839;AFR_AF=0.5287;EUR_AF=0.7068;SAS_AF=0.6196;AA=T|||;VT=SNP
5	153636589	rs10074349	C	T	100	PASS	AC=3440;AF=0.686901;AN=5008;NS=2504;DP=18649;EAS_AF=0.8562;AMR_AF=0.7853;AFR_AF=0.5401;EUR_AF=0.7068;SAS_AF=0.6207;AA=T|||;VT=SNP
5	153636983	rs10074592	C	T	100	PASS	AC=3423;AF=0.683506;AN=5008;NS=2504;DP=19690;EAS_AF=0.8562;AMR_AF=0.7839;AFR_AF=0.5287;EUR_AF=0.7068;SAS_AF=0.6196;AA=T|||;VT=SNP
5	153636994	rs12521748	G	A	100	PASS	AC=1022;AF=0.204073;AN=5008;NS=2504;DP=19856;EAS_AF=0.255;AMR_AF=0.4078;AFR_AF=0.0234;EUR_AF=0.2942;SAS_AF=0.1585;AA=G|||;VT=SNP
5	153637148	rs61189725	G	A	100	PASS	AC=693;AF=0.138379;AN=5008;NS=2504;DP=17801;EAS_AF=0.0119;AMR_AF=0.0908;AFR_AF=0.2201;EUR_AF=0.2097;SAS_AF=0.1186;AA=G|||;VT=SNP
5	153637404	rs72808624	A	C	100	PASS	AC=131;AF=0.0261581;AN=5008;NS=2504;DP=18171;EAS_AF=0;AMR_AF=0.0476;AFR_AF=0.0106;EUR_AF=0.0616;SAS_AF=0.0225;AA=A|||;VT=SNP
5	153638219	rs520843	A	G	100	PASS	AC=1162;AF=0.232029;AN=5008;NS=2504;DP=18718;EAS_AF=0.0863;AMR_AF=0.1268;AFR_AF=0.4622;EUR_AF=0.2127;SAS_AF=0.1656;AA=G|||;VT=SNP
5	153638299	rs506674	C	T	100	PASS	AC=1161;AF=0.231829;AN=5008;NS=2504;DP=17710;EAS_AF=0.0863;AMR_AF=0.1268;AFR_AF=0.4622;EUR_AF=0.2127;SAS_AF=0.1646;AA=C|||;VT=SNP
5	153638680	rs531293	A	T	100	PASS	AC=1162;AF=0.232029;AN=5008;NS=2504;DP=17719;EAS_AF=0.0863;AMR_AF=0.1268;AFR_AF=0.4622;EUR_AF=0.2137;SAS_AF=0.1646;AA=T|||;VT=SNP
5	153638750	rs490905	G	A	100	PASS	AC=1162;AF=0.232029;AN=5008;NS=2504;DP=17413;EAS_AF=0.0863;AMR_AF=0.1282;AFR_AF=0.4622;EUR_AF=0.2127;SAS_AF=0.1646;AA=A|||;VT=SNP
5	153638793	rs532270	T	G	100	PASS	AC=1162;AF=0.232029;AN=5008;NS=2504;DP=16968;EAS_AF=0.0863;AMR_AF=0.1282;AFR_AF=0.4622;EUR_AF=0.2127;SAS_AF=0.1646;AA=T|||;VT=SNP
5	153639043	rs514699	T	C	100	PASS	AC=1163;AF=0.232228;AN=5008;NS=2504;DP=21705;EAS_AF=0.0863;AMR_AF=0.1268;AFR_AF=0.4622;EUR_AF=0.2147;SAS_AF=0.1646;AA=C|||;VT=SNP
5	153639097	rs534987	T	G	100	PASS	AC=1163;AF=0.232228;AN=5008;NS=2504;DP=20905;EAS_AF=0.0863;AMR_AF=0.1268;AFR_AF=0.4622;EUR_AF=0.2147;SAS_AF=0.1646;AA=G|||;VT=SNP
5	153639308	rs489770	A	G	100	PASS	AC=1161;AF=0.231829;AN=5008;NS=2504;DP=19327;EAS_AF=0.0863;AMR_AF=0.1268;AFR_AF=0.4622;EUR_AF=0.2127;SAS_AF=0.1646;AA=G|||;VT=SNP
5	153639656	rs2443515	T	A	100	PASS	AC=3439;AF=0.686701;AN=5008;NS=2504;DP=17967;EAS_AF=0.8562;AMR_AF=0.7853;AFR_AF=0.5393;EUR_AF=0.7068;SAS_AF=0.6207;AA=A|||;VT=SNP
5	153639798	rs2443516	A	G	100	PASS	AC=1161;AF=0.231829;AN=5008;NS=2504;DP=18253;EAS_AF=0.0863;AMR_AF=0.1268;AFR_AF=0.4622;EUR_AF=0.2127;SAS_AF=0.1646;AA=G|||;VT=SNP
5	153639893	rs1007763	A	G	100	PASS	AC=2038;AF=0.406949;AN=5008;NS=2504;DP=17631;EAS_AF=0.7659;AMR_AF=0.5965;AFR_AF=0.0356;EUR_AF=0.4284;SAS_AF=0.3824;AA=A|||;VT=SNP
5	153639894	rs2434528	C	G	100	PASS	AC=1162;AF=0.232029;AN=5008;NS=2504;DP=17650;EAS_AF=0.0863;AMR_AF=0.1282;AFR_AF=0.4622;EUR_AF=0.2127;SAS_AF=0.1646;AA=C|||;VT=SNP
5	153640046	rs2434529	A	G	100	PASS	AC=1161;AF=0.231829;AN=5008;NS=2504;DP=17757;EAS_AF=0.0863;AMR_AF=0.1268;AFR_AF=0.4622;EUR_AF=0.2127;SAS_AF=0.1646;AA=A|||;VT=SNP
5	153640192	rs2034582	T	C	100	PASS	AC=3441;AF=0.687101;AN=5008;NS=2504;DP=19438;EAS_AF=0.8562;AMR_AF=0.7853;AFR_AF=0.5408;EUR_AF=0.7068;SAS_AF=0.6207;AA=C|||;VT=SNP
5	153640308	rs2443517	G	A	100	PASS	AC=1162;AF=0.232029;AN=5008;NS=2504;DP=19094;EAS_AF=0.0883;AMR_AF=0.1268;AFR_AF=0.4614;EUR_AF=0.2127;SAS_AF=0.1646;AA=A|||;VT=SNP
5	153640348	rs2434531	C	T	100	PASS	AC=1162;AF=0.232029;AN=5008;NS=2504;DP=18423;EAS_AF=0.0873;AMR_AF=0.1268;AFR_AF=0.4622;EUR_AF=0.2127;SAS_AF=0.1646;AA=T|||;VT=SNP
5	153640377	rs2443518	A	G	100	PASS	AC=1161;AF=0.231829;AN=5008;NS=2504;DP=18613;EAS_AF=0.0863;AMR_AF=0.1268;AFR_AF=0.4622;EUR_AF=0.2127;SAS_AF=0.1646;AA=G|||;VT=SNP
5	153640472	rs2434532	G	A	100	PASS	AC=1161;AF=0.231829;AN=5008;NS=2504;DP=17250;EAS_AF=0.0863;AMR_AF=0.1268;AFR_AF=0.4622;EUR_AF=0.2127;SAS_AF=0.1646;AA=A|||;VT=SNP
5	153640800	rs72808626	T	G	100	PASS	AC=88;AF=0.0175719;AN=5008;NS=2504;DP=18736;EAS_AF=0;AMR_AF=0.0274;AFR_AF=0.0045;EUR_AF=0.0477;SAS_AF=0.0153;AA=T|||;VT=SNP
5	153640854	rs2443519	A	G	100	PASS	AC=1163;AF=0.232228;AN=5008;NS=2504;DP=18355;EAS_AF=0.0863;AMR_AF=0.1268;AFR_AF=0.4637;EUR_AF=0.2127;SAS_AF=0.1646;AA=A|||;VT=SNP
5	153640877	rs10039223	G	A	100	PASS	AC=3439;AF=0.686701;AN=5008;NS=2504;DP=18491;EAS_AF=0.8562;AMR_AF=0.7853;AFR_AF=0.5393;EUR_AF=0.7068;SAS_AF=0.6207;AA=A|||;VT=SNP
5	153641078	rs7733778	G	C	100	PASS	AC=693;AF=0.138379;AN=5008;NS=2504;DP=21024;EAS_AF=0.0119;AMR_AF=0.0908;AFR_AF=0.2201;EUR_AF=0.2097;SAS_AF=0.1186;AA=G|||;VT=SNP
5	153641317	rs11167666	T	C	100	PASS	AC=2039;AF=0.407149;AN=5008;NS=2504;DP=21450;EAS_AF=0.7659;AMR_AF=0.5965;AFR_AF=0.0363;EUR_AF=0.4284;SAS_AF=0.3824;AA=T|||;VT=SNP
5	153641505	rs2443520	T	C	100	PASS	AC=1161;AF=0.231829;AN=5008;NS=2504;DP=21715;EAS_AF=0.0863;AMR_AF=0.1268;AFR_AF=0.4622;EUR_AF=0.2127;SAS_AF=0.1646;AA=C|||;VT=SNP
5	153641573	rs2443521	A	T	100	PASS	AC=1161;AF=0.231829;AN=5008;NS=2504;DP=21353;EAS_AF=0.0863;AMR_AF=0.1268;AFR_AF=0.4622;EUR_AF=0.2127;SAS_AF=0.1646;AA=T|||;VT=SNP
5	153641642	rs76010639	T	C	100	PASS	AC=33;AF=0.00658946;AN=5008;NS=2504;DP=21535;EAS_AF=0.001;AMR_AF=0.0101;AFR_AF=0.0015;EUR_AF=0.0169;SAS_AF=0.0061;AA=T|||;VT=SNP
5	153641790	rs2434534	C	G	100	PASS	AC=1161;AF=0.231829;AN=5008;NS=2504;DP=19059;EAS_AF=0.0863;AMR_AF=0.1268;AFR_AF=0.4622;EUR_AF=0.2127;SAS_AF=0.1646;AA=C|||;VT=SNP
5	153641935	rs2434535	C	G	100	PASS	AC=1162;AF=0.232029;AN=5008;NS=2504;DP=20811;EAS_AF=0.0863;AMR_AF=0.1282;AFR_AF=0.4622;EUR_AF=0.2127;SAS_AF=0.1646;AA=C|||;VT=SNP
5	153642045	rs2443522	T	G	100	PASS	AC=1161;AF=0.231829;AN=5008;NS=2504;DP=20021;EAS_AF=0.0863;AMR_AF=0.1268;AFR_AF=0.4622;EUR_AF=0.2127;SAS_AF=0.1646;AA=G|||;VT=SNP
5	153642125	rs2443523	A	C	100	PASS	AC=1162;AF=0.232029;AN=5008;NS=2504;DP=20093;EAS_AF=0.0873;AMR_AF=0.1268;AFR_AF=0.4622;EUR_AF=0.2127;SAS_AF=0.1646;AA=C|||;VT=SNP
5	153642196	rs2443524	T	C	100	PASS	AC=1161;AF=0.231829;AN=5008;NS=2504;DP=19805;EAS_AF=0.0863;AMR_AF=0.1268;AFR_AF=0.4622;EUR_AF=0.2127;SAS_AF=0.1646;AA=C|||;VT=SNP
5	153642436	rs2443525	T	C	100	PASS	AC=1161;AF=0.231829;AN=5008;NS=2504;DP=21547;EAS_AF=0.0863;AMR_AF=0.1268;AFR_AF=0.4622;EUR_AF=0.2127;SAS_AF=0.1646;AA=T|||;VT=SNP
5	153642439	rs2431685	A	G	100	PASS	AC=1161;AF=0.231829;AN=5008;NS=2504;DP=21450;EAS_AF=0.0863;AMR_AF=0.1268;AFR_AF=0.4622;EUR_AF=0.2127;SAS_AF=0.1646;AA=A|||;VT=SNP
5	153642543	rs574750	A	G	100	PASS	AC=3440;AF=0.686901;AN=5008;NS=2504;DP=20222;EAS_AF=0.8562;AMR_AF=0.7853;AFR_AF=0.5401;EUR_AF=0.7068;SAS_AF=0.6207;AA=G|||;VT=SNP
5	153642566	rs693446	G	A	100	PASS	AC=1161;AF=0.231829;AN=5008;NS=2504;DP=20230;EAS_AF=0.0863;AMR_AF=0.1268;AFR_AF=0.4622;EUR_AF=0.2127;SAS_AF=0.1646;AA=G|||;VT=SNP
5	153642574	rs114768273	C	T	100	PASS	AC=60;AF=0.0119808;AN=5008;NS=2504;DP=20326;EAS_AF=0;AMR_AF=0.0115;AFR_AF=0;EUR_AF=0.0368;SAS_AF=0.0153;AA=C|||;VT=SNP
5	153642670	rs575740	C	T	100	PASS	AC=3440;AF=0.686901;AN=5008;NS=2504;DP=19055;EAS_AF=0.8562;AMR_AF=0.7853;AFR_AF=0.5401;EUR_AF=0.7068;SAS_AF=0.6207;AA=T|||;VT=SNP
5	153642853	rs577471	G	T	100	PASS	AC=3424;AF=0.683706;AN=5008;NS=2504;DP=20838;EAS_AF=0.8562;AMR_AF=0.7839;AFR_AF=0.5295;EUR_AF=0.7068;SAS_AF=0.6196;AA=T|||;VT=SNP
5	153643121	rs640288	A	G	100	PASS	AC=1161;AF=0.231829;AN=5008;NS=2504;DP=19580;EAS_AF=0.0863;AMR_AF=0.1268;AFR_AF=0.4622;EUR_AF=0.2127;SAS_AF=0.1646;AA=G|||;VT=SNP
5	153643141	rs580013	A	G	100	PASS	AC=1161;AF=0.231829;AN=5008;NS=2504;DP=19948;EAS_AF=0.0863;AMR_AF=0.1268;AFR_AF=0.4622;EUR_AF=0.2127;SAS_AF=0.1646;AA=A|||;VT=SNP
5	153643191	rs78185913	T	A	100	PASS	AC=17;AF=0.00339457;AN=5008;NS=2504;DP=20051;EAS_AF=0;AMR_AF=0.0072;AFR_AF=0;EUR_AF=0.0119;SAS_AF=0;AA=T|||;VT=SNP
5	153643549	rs73281445	G	A	100	PASS	AC=703;AF=0.140375;AN=5008;NS=2504;DP=20080;EAS_AF=0.0119;AMR_AF=0.0908;AFR_AF=0.2277;EUR_AF=0.2097;SAS_AF=0.1186;AA=G|||;VT=SNP
5	153643729	rs637505	C	T	100	PASS	AC=1161;AF=0.231829;AN=5008;NS=2504;DP=16530;EAS_AF=0.0863;AMR_AF=0.1268;AFR_AF=0.4622;EUR_AF=0.2127;SAS_AF=0.1646;AA=C|||;VT=SNP
5	153644212	rs625212	A	G	100	PASS	AC=1161;AF=0.231829;AN=5008;NS=2504;DP=17389;EAS_AF=0.0863;AMR_AF=0.1268;AFR_AF=0.4622;EUR_AF=0.2127;SAS_AF=0.1646;AA=G|||;VT=SNP
5	153644596	rs74746650	C	T	100	PASS	AC=340;AF=0.0678914;AN=5008;NS=2504;DP=19761;EAS_AF=0.003;AMR_AF=0.062;AFR_AF=0.0023;EUR_AF=0.174;SAS_AF=0.1186;AA=C|||;VT=SNP
5	153644928	rs528184	A	G	100	PASS	AC=1161;AF=0.231829;AN=5008;NS=2504;DP=19765;EAS_AF=0.0863;AMR_AF=0.1268;AFR_AF=0.4622;EUR_AF=0.2127;SAS_AF=0.1646;AA=G|||;VT=SNP
5	153645178	rs7737215	T	C	100	PASS	AC=2250;AF=0.449281;AN=5008;NS=2504;DP=20313;EAS_AF=0.7679;AMR_AF=0.6571;AFR_AF=0.0673;EUR_AF=0.494;SAS_AF=0.4438;AA=T|||;VT=SNP
5	153646663	rs475851	A	T	100	PASS	AC=1161;AF=0.231829;AN=5008;NS=2504;DP=20308;EAS_AF=0.0863;AMR_AF=0.1268;AFR_AF=0.4622;EUR_AF=0.2127;SAS_AF=0.1646;AA=T|||;VT=SNP
5	153647229	rs473214	G	A	100	PASS	AC=3440;AF=0.686901;AN=5008;NS=2504;DP=19017;EAS_AF=0.8562;AMR_AF=0.7853;AFR_AF=0.5401;EUR_AF=0.7068;SAS_AF=0.6207;AA=A|||;VT=SNP
5	153647261	rs17628118	C	G	100	PASS	AC=453;AF=0.0904553;AN=5008;NS=2504;DP=19213;EAS_AF=0.0119;AMR_AF=0.0764;AFR_AF=0.0461;EUR_AF=0.2097;SAS_AF=0.1186;AA=C|||;VT=SNP
5	153647324	rs12523389	A	G	100	PASS	AC=2039;AF=0.407149;AN=5008;NS=2504;DP=19407;EAS_AF=0.7659;AMR_AF=0.5965;AFR_AF=0.0363;EUR_AF=0.4284;SAS_AF=0.3824;AA=A|||;VT=SNP
5	153648334	rs57192789	C	T	100	PASS	AC=704;AF=0.140575;AN=5008;NS=2504;DP=17051;EAS_AF=0.0119;AMR_AF=0.0922;AFR_AF=0.2269;EUR_AF=0.2097;SAS_AF=0.1196;AA=C|||;VT=SNP
5	153648470	rs10051799	A	G	100	PASS	AC=1156;AF=0.230831;AN=5008;NS=2504;DP=16809;EAS_AF=0.0833;AMR_AF=0.1268;AFR_AF=0.4614;EUR_AF=0.2127;SAS_AF=0.1636;AA=G|||;VT=SNP
5	153648781	rs7725901	T	A	100	PASS	AC=2264;AF=0.452077;AN=5008;NS=2504;DP=14386;EAS_AF=0.7698;AMR_AF=0.6571;AFR_AF=0.0673;EUR_AF=0.494;SAS_AF=0.456;AA=T|||;VT=SNP
5	153648926	rs153431	T	A	100	PASS	AC=1160;AF=0.231629;AN=5008;NS=2504;DP=18971;EAS_AF=0.0863;AMR_AF=0.1268;AFR_AF=0.4614;EUR_AF=0.2127;SAS_AF=0.1646;AA=A|||;VT=SNP
5	153649114	rs17552495	A	G	100	PASS	AC=703;AF=0.140375;AN=5008;NS=2504;DP=18363;EAS_AF=0.0119;AMR_AF=0.0922;AFR_AF=0.2269;EUR_AF=0.2097;SAS_AF=0.1186;AA=A|||;VT=SNP
5	153650262	rs753685	T	C	100	PASS	AC=633;AF=0.126398;AN=5008;NS=2504;DP=19227;EAS_AF=0.0585;AMR_AF=0.1153;AFR_AF=0.1263;EUR_AF=0.1779;SAS_AF=0.1513;AA=T|||;VT=SNP
5	153650318	rs13167333	G	C	100	PASS	AC=2264;AF=0.452077;AN=5008;NS=2504;DP=18981;EAS_AF=0.7698;AMR_AF=0.6571;AFR_AF=0.0673;EUR_AF=0.494;SAS_AF=0.456;AA=G|||;VT=SNP
5	153650323	rs13166973	A	G	100	PASS	AC=2264;AF=0.452077;AN=5008;NS=2504;DP=18958;EAS_AF=0.7698;AMR_AF=0.6571;AFR_AF=0.0673;EUR_AF=0.494;SAS_AF=0.456;AA=A|||;VT=SNP
5	153650363	rs72808628	G	C	100	PASS	AC=131;AF=0.0261581;AN=5008;NS=2504;DP=17557;EAS_AF=0;AMR_AF=0.0476;AFR_AF=0.0106;EUR_AF=0.0616;SAS_AF=0.0225;AA=G|||;VT=SNP
5	153650745	rs72808629	G	T	100	PASS	AC=90;AF=0.0179712;AN=5008;NS=2504;DP=12610;EAS_AF=0;AMR_AF=0.0274;AFR_AF=0.0045;EUR_AF=0.0477;SAS_AF=0.0174;AA=G|||;VT=SNP
5	153650822	rs149715272	T	C	100	PASS	AC=44;AF=0.00878594;AN=5008;NS=2504;DP=13246;EAS_AF=0;AMR_AF=0.0144;AFR_AF=0.0023;EUR_AF=0.0288;SAS_AF=0.002;AA=T|||;VT=SNP
5	153651013	rs3959918	C	T	100	PASS	AC=703;AF=0.140375;AN=5008;NS=2504;DP=15881;EAS_AF=0.0119;AMR_AF=0.0922;AFR_AF=0.2269;EUR_AF=0.2097;SAS_AF=0.1186;AA=C|||;VT=SNP
5	153651352	rs56964148	T	C	100	PASS	AC=693;AF=0.138379;AN=5008;NS=2504;DP=18498;EAS_AF=0.0119;AMR_AF=0.0922;AFR_AF=0.2194;EUR_AF=0.2097;SAS_AF=0.1186;AA=T|||;VT=SNP
5	153651459	rs17552639	A	G	100	PASS	AC=693;AF=0.138379;AN=5008;NS=2504;DP=21915;EAS_AF=0.0119;AMR_AF=0.0922;AFR_AF=0.2194;EUR_AF=0.2097;SAS_AF=0.1186;AA=A|||;VT=SNP
5	153651567	rs6881721	A	G	100	PASS	AC=693;AF=0.138379;AN=5008;NS=2504;DP=21862;EAS_AF=0.0119;AMR_AF=0.0922;AFR_AF=0.2194;EUR_AF=0.2097;SAS_AF=0.1186;AA=A|||;VT=SNP
5	153651603	rs6882166	G	T	100	PASS	AC=703;AF=0.140375;AN=5008;NS=2504;DP=20541;EAS_AF=0.0119;AMR_AF=0.0922;AFR_AF=0.2269;EUR_AF=0.2097;SAS_AF=0.1186;AA=G|||;VT=SNP
5	153651726	rs149329	A	G	100	PASS	AC=1159;AF=0.23143;AN=5008;NS=2504;DP=17847;EAS_AF=0.0863;AMR_AF=0.1268;AFR_AF=0.4614;EUR_AF=0.2127;SAS_AF=0.1636;AA=G|||;VT=SNP
5	153651861	rs114234364	T	C	100	PASS	AC=37;AF=0.00738818;AN=5008;NS=2504;DP=20618;EAS_AF=0;AMR_AF=0.0144;AFR_AF=0;EUR_AF=0.0209;SAS_AF=0.0061;AA=T|||;VT=SNP
5	153651962	rs13155558	T	C	100	PASS	AC=2137;AF=0.426717;AN=5008;NS=2504;DP=20312;EAS_AF=0.7698;AMR_AF=0.6095;AFR_AF=0.0598;EUR_AF=0.4314;SAS_AF=0.4346;AA=T|||;VT=SNP
5	153652185	rs95398	G	A	100	PASS	AC=584;AF=0.116613;AN=5008;NS=2504;DP=19126;EAS_AF=0.0744;AMR_AF=0.0821;AFR_AF=0.2421;EUR_AF=0.0646;SAS_AF=0.0685;AA=G|||;VT=SNP
5	153652315	rs95397	G	A	100	PASS	AC=1286;AF=0.256789;AN=5008;NS=2504;DP=21523;EAS_AF=0.0863;AMR_AF=0.1744;AFR_AF=0.469;EUR_AF=0.2744;SAS_AF=0.1861;AA=A|||;VT=SNP
5	153652727	rs73805839	T	C	100	PASS	AC=704;AF=0.140575;AN=5008;NS=2504;DP=19704;EAS_AF=0.0119;AMR_AF=0.0922;AFR_AF=0.2269;EUR_AF=0.2107;SAS_AF=0.1186;AA=C|||;VT=SNP
5	153652736	rs153437	T	C	100	PASS	AC=1193;AF=0.238219;AN=5008;NS=2504;DP=19741;EAS_AF=0.0863;AMR_AF=0.1729;AFR_AF=0.3986;EUR_AF=0.2753;SAS_AF=0.1861;AA=T|||;VT=SNP
5	153652850	rs153438	G	A	100	PASS	AC=3438;AF=0.686502;AN=5008;NS=2504;DP=19610;EAS_AF=0.8562;AMR_AF=0.7853;AFR_AF=0.5378;EUR_AF=0.7068;SAS_AF=0.6217;AA=A|||;VT=SNP
5	153652930	rs73281459	G	A	100	PASS	AC=707;AF=0.141174;AN=5008;NS=2504;DP=20183;EAS_AF=0.0139;AMR_AF=0.0922;AFR_AF=0.2269;EUR_AF=0.2107;SAS_AF=0.1196;AA=G|||;VT=SNP
5	153652994	rs1422783	A	G	100	PASS	AC=2124;AF=0.424121;AN=5008;NS=2504;DP=20626;EAS_AF=0.7679;AMR_AF=0.6095;AFR_AF=0.0598;EUR_AF=0.4314;SAS_AF=0.4233;AA=A|||;VT=SNP
5	153653323	rs34902129	T	C	100	PASS	AC=684;AF=0.136581;AN=5008;NS=2504;DP=18124;EAS_AF=0.0774;AMR_AF=0.2925;AFR_AF=0.0106;EUR_AF=0.2813;SAS_AF=0.1084;AA=T|||;VT=SNP
5	153653623	rs153439	G	T	100	PASS	AC=392;AF=0.0782748;AN=5008;NS=2504;DP=19427;EAS_AF=0.0744;AMR_AF=0.0735;AFR_AF=0.1021;EUR_AF=0.0646;SAS_AF=0.0675;AA=G|||;VT=SNP
5	153653898	rs153440	C	T	100	PASS	AC=583;AF=0.116414;AN=5008;NS=2504;DP=22610;EAS_AF=0.0744;AMR_AF=0.0821;AFR_AF=0.2421;EUR_AF=0.0646;SAS_AF=0.0675;AA=C|||;VT=SNP
5	153653945	rs11167667	C	T	100	PASS	AC=2137;AF=0.426717;AN=5008;NS=2504;DP=22843;EAS_AF=0.7698;AMR_AF=0.6095;AFR_AF=0.0598;EUR_AF=0.4314;SAS_AF=0.4346;AA=C|||;VT=SNP
5	153654079	rs153441	C	T	100	PASS	AC=1287;AF=0.256989;AN=5008;NS=2504;DP=19337;EAS_AF=0.0863;AMR_AF=0.1744;AFR_AF=0.469;EUR_AF=0.2753;SAS_AF=0.1861;AA=T|||;VT=SNP
5	153654436	rs73281462	C	A	100	PASS	AC=704;AF=0.140575;AN=5008;NS=2504;DP=17934;EAS_AF=0.0119;AMR_AF=0.0922;AFR_AF=0.2269;EUR_AF=0.2107;SAS_AF=0.1186;AA=C|||;VT=SNP
5	153654667	rs12523441	C	T	100	PASS	AC=2137;AF=0.426717;AN=5008;NS=2504;DP=20990;EAS_AF=0.7698;AMR_AF=0.6095;AFR_AF=0.0598;EUR_AF=0.4314;SAS_AF=0.4346;AA=C|||;VT=SNP
5	153654875	rs73281463	T	C	100	PASS	AC=704;AF=0.140575;AN=5008;NS=2504;DP=20848;EAS_AF=0.0119;AMR_AF=0.0922;AFR_AF=0.2269;EUR_AF=0.2107;SAS_AF=0.1186;AA=T|||;VT=SNP
5	153654879	rs80107723	G	A	100	PASS	AC=267;AF=0.0533147;AN=5008;NS=2504;DP=20799;EAS_AF=0.002;AMR_AF=0.0461;AFR_AF=0.0023;EUR_AF=0.1322;SAS_AF=0.0992;AA=G|||;VT=SNP
5	153654930	rs192256	G	T	100	PASS	AC=487;AF=0.0972444;AN=5008;NS=2504;DP=21117;EAS_AF=0.0744;AMR_AF=0.0807;AFR_AF=0.1702;EUR_AF=0.0646;SAS_AF=0.0675;AA=G|||;VT=SNP
5	153655099	rs149499	C	A	100	PASS	AC=583;AF=0.116414;AN=5008;NS=2504;DP=22423;EAS_AF=0.0744;AMR_AF=0.0821;AFR_AF=0.2421;EUR_AF=0.0646;SAS_AF=0.0675;AA=C|||;VT=SNP
5	153655137	rs73281464	C	T	100	PASS	AC=705;AF=0.140775;AN=5008;NS=2504;DP=21545;EAS_AF=0.0119;AMR_AF=0.0922;AFR_AF=0.2269;EUR_AF=0.2107;SAS_AF=0.1196;AA=C|||;VT=SNP
5	153655240	rs78919325	G	A	100	PASS	AC=339;AF=0.0676917;AN=5008;NS=2504;DP=20557;EAS_AF=0.002;AMR_AF=0.062;AFR_AF=0.0023;EUR_AF=0.174;SAS_AF=0.1186;AA=G|||;VT=SNP
5	153655459	rs153442	G	T	100	PASS	AC=583;AF=0.116414;AN=5008;NS=2504;DP=21489;EAS_AF=0.0744;AMR_AF=0.0821;AFR_AF=0.2421;EUR_AF=0.0646;SAS_AF=0.0675;AA=G|||;VT=SNP
5	153655584	rs60552828	C	T	100	PASS	AC=801;AF=0.159944;AN=5008;NS=2504;DP=22430;EAS_AF=0.0129;AMR_AF=0.0937;AFR_AF=0.2988;EUR_AF=0.2107;SAS_AF=0.1186;AA=T|||;VT=SNP
5	153655908	rs75223493	T	G	100	PASS	AC=305;AF=0.0609026;AN=5008;NS=2504;DP=16717;EAS_AF=0.0585;AMR_AF=0.0692;AFR_AF=0.0076;EUR_AF=0.1153;SAS_AF=0.0736;AA=T|||;VT=SNP
5	153656318	rs1833734	A	G	100	PASS	AC=704;AF=0.140575;AN=5008;NS=2504;DP=19490;EAS_AF=0.0119;AMR_AF=0.0922;AFR_AF=0.2269;EUR_AF=0.2107;SAS_AF=0.1186;AA=A|||;VT=SNP
5	153656333	rs1833735	C	G	100	PASS	AC=3440;AF=0.686901;AN=5008;NS=2504;DP=19205;EAS_AF=0.8562;AMR_AF=0.7853;AFR_AF=0.5393;EUR_AF=0.7068;SAS_AF=0.6217;AA=G|||;VT=SNP
5	153656482	rs1422784	A	T	100	PASS	AC=3440;AF=0.686901;AN=5008;NS=2504;DP=20044;EAS_AF=0.8562;AMR_AF=0.7853;AFR_AF=0.5393;EUR_AF=0.7068;SAS_AF=0.6217;AA=T|||;VT=SNP
5	153656530	rs2443526	C	T	100	PASS	AC=2617;AF=0.522564;AN=5008;NS=2504;DP=20561;EAS_AF=0.8442;AMR_AF=0.6888;AFR_AF=0.2284;EUR_AF=0.495;SAS_AF=0.499;AA=C|||;VT=SNP
5	153656537	rs75016677	G	T	100	PASS	AC=124;AF=0.0247604;AN=5008;NS=2504;DP=20443;EAS_AF=0;AMR_AF=0.0476;AFR_AF=0.0053;EUR_AF=0.0616;SAS_AF=0.0225;AA=G|||;VT=SNP
5	153656738	rs73279671	A	G	100	PASS	AC=814;AF=0.16254;AN=5008;NS=2504;DP=18452;EAS_AF=0.0119;AMR_AF=0.0951;AFR_AF=0.3079;EUR_AF=0.2107;SAS_AF=0.1196;AA=A|||;VT=SNP
5	153657233	rs1422785	C	T	100	PASS	AC=812;AF=0.162141;AN=5008;NS=2504;DP=21048;EAS_AF=0.0119;AMR_AF=0.0951;AFR_AF=0.3064;EUR_AF=0.2107;SAS_AF=0.1196;AA=C|||;VT=SNP
5	153657712	rs2443527	A	G	100	PASS	AC=491;AF=0.0980431;AN=5008;NS=2504;DP=20551;EAS_AF=0.0744;AMR_AF=0.0821;AFR_AF=0.1725;EUR_AF=0.0646;SAS_AF=0.0675;AA=A|||;VT=SNP
5	153657869	rs7708102	T	A	100	PASS	AC=657;AF=0.13119;AN=5008;NS=2504;DP=18160;EAS_AF=0.0119;AMR_AF=0.0879;AFR_AF=0.1936;EUR_AF=0.2107;SAS_AF=0.1186;AA=T|||;VT=SNP
5	153658017	rs1422786	T	A	100	PASS	AC=2085;AF=0.416334;AN=5008;NS=2504;DP=19862;EAS_AF=0.7679;AMR_AF=0.5994;AFR_AF=0.059;EUR_AF=0.4284;SAS_AF=0.3947;AA=A|||;VT=SNP
5	153658194	rs77738512	A	G	100	PASS	AC=44;AF=0.00878594;AN=5008;NS=2504;DP=19636;EAS_AF=0;AMR_AF=0.0101;AFR_AF=0;EUR_AF=0.0368;SAS_AF=0;AA=A|||;VT=SNP
5	153658366	rs4958371	G	T	100	PASS	AC=2950;AF=0.589058;AN=5008;NS=2504;DP=20742;EAS_AF=0.7817;AMR_AF=0.7061;AFR_AF=0.3661;EUR_AF=0.6421;SAS_AF=0.5542;AA=T|||;VT=SNP
5	153658612	rs72808634	T	C	100	PASS	AC=124;AF=0.0247604;AN=5008;NS=2504;DP=19411;EAS_AF=0;AMR_AF=0.0476;AFR_AF=0.0053;EUR_AF=0.0616;SAS_AF=0.0225;AA=T|||;VT=SNP
5	153658714	rs253549	G	T	100	PASS	AC=3430;AF=0.684904;AN=5008;NS=2504;DP=19115;EAS_AF=0.8562;AMR_AF=0.7853;AFR_AF=0.5318;EUR_AF=0.7068;SAS_AF=0.6217;AA=T|||;VT=SNP
5	153658913	rs34530015	G	T	100	PASS	AC=2124;AF=0.424121;AN=5008;NS=2504;DP=15268;EAS_AF=0.7679;AMR_AF=0.6095;AFR_AF=0.0598;EUR_AF=0.4314;SAS_AF=0.4233;AA=G|||;VT=SNP
5	153659054	rs112580449	G	T	100	PASS	AC=688;AF=0.13738;AN=5008;NS=2504;DP=19644;EAS_AF=0.0119;AMR_AF=0.0893;AFR_AF=0.2179;EUR_AF=0.2097;SAS_AF=0.1176;AA=G|||;VT=SNP
5	153659411	rs253550	T	G	100	PASS	AC=393;AF=0.0784744;AN=5008;NS=2504;DP=18556;EAS_AF=0.0744;AMR_AF=0.0735;AFR_AF=0.1029;EUR_AF=0.0646;SAS_AF=0.0675;AA=T|||;VT=SNP
5	153660338	rs74729619	A	G	100	PASS	AC=77;AF=0.0153754;AN=5008;NS=2504;DP=18637;EAS_AF=0.0119;AMR_AF=0.0159;AFR_AF=0.0008;EUR_AF=0.0358;SAS_AF=0.0174;AA=A|||;VT=SNP
5	153660761	rs166190	A	G	100	PASS	AC=3435;AF=0.685903;AN=5008;NS=2504;DP=18169;EAS_AF=0.8562;AMR_AF=0.7839;AFR_AF=0.5356;EUR_AF=0.7068;SAS_AF=0.6227;AA=G|||;VT=SNP
5	153661425	rs60601388	G	A	100	PASS	AC=2943;AF=0.58766;AN=5008;NS=2504;DP=21069;EAS_AF=0.7817;AMR_AF=0.7046;AFR_AF=0.3623;EUR_AF=0.6421;SAS_AF=0.5532;AA=A|||;VT=SNP
5	153661579	rs59769613	A	G	100	PASS	AC=2946;AF=0.588259;AN=5008;NS=2504;DP=22062;EAS_AF=0.7817;AMR_AF=0.7046;AFR_AF=0.3638;EUR_AF=0.6421;SAS_AF=0.5542;AA=G|||;VT=SNP
5	153661602	rs253551	C	T	100	PASS	AC=3439;AF=0.686701;AN=5008;NS=2504;DP=22063;EAS_AF=0.8562;AMR_AF=0.7839;AFR_AF=0.5393;EUR_AF=0.7068;SAS_AF=0.6217;AA=T|||;VT=SNP
5	153662029	rs1545473	A	G	100	PASS	AC=2791;AF=0.557308;AN=5008;NS=2504;DP=20197;EAS_AF=0.7817;AMR_AF=0.6974;AFR_AF=0.2511;EUR_AF=0.6421;SAS_AF=0.5532;AA=A|||;VT=SNP
5	153662557	rs185240	G	A	100	PASS	AC=492;AF=0.0982428;AN=5008;NS=2504;DP=18709;EAS_AF=0.0744;AMR_AF=0.0793;AFR_AF=0.1747;EUR_AF=0.0646;SAS_AF=0.0675;AA=G|||;VT=SNP
5	153663103	rs576374	G	A	100	PASS	AC=400;AF=0.0798722;AN=5008;NS=2504;DP=15273;EAS_AF=0.0744;AMR_AF=0.072;AFR_AF=0.1089;EUR_AF=0.0646;SAS_AF=0.0675;AA=G|||;VT=SNP
5	153663431	rs6580067	G	C	100	PASS	AC=2909;AF=0.580871;AN=5008;NS=2504;DP=16305;EAS_AF=0.7817;AMR_AF=0.7003;AFR_AF=0.3381;EUR_AF=0.6421;SAS_AF=0.5542;AA=G|||;VT=SNP
5	153663571	rs17628768	C	T	100	PASS	AC=153;AF=0.0305511;AN=5008;NS=2504;DP=18802;EAS_AF=0;AMR_AF=0.0562;AFR_AF=0.0038;EUR_AF=0.0805;SAS_AF=0.0286;AA=C|||;VT=SNP
5	153663902	rs763939	T	C	100	PASS	AC=423;AF=0.0844649;AN=5008;NS=2504;DP=18344;EAS_AF=0.0119;AMR_AF=0.0375;AFR_AF=0.2519;EUR_AF=0.0358;SAS_AF=0.0164;AA=T|||;VT=SNP
5	153664718	rs79432988	C	T	100	PASS	AC=44;AF=0.00878594;AN=5008;NS=2504;DP=19321;EAS_AF=0;AMR_AF=0.0101;AFR_AF=0;EUR_AF=0.0368;SAS_AF=0;AA=C|||;VT=SNP
5	153664869	rs6885686	A	G	100	PASS	AC=1236;AF=0.246805;AN=5008;NS=2504;DP=20549;EAS_AF=0.0843;AMR_AF=0.1686;AFR_AF=0.4327;EUR_AF=0.2753;SAS_AF=0.1892;AA=A|||;VT=SNP
5	153665071	rs7729449	C	A	100	PASS	AC=2898;AF=0.578674;AN=5008;NS=2504;DP=18870;EAS_AF=0.7837;AMR_AF=0.7003;AFR_AF=0.3306;EUR_AF=0.6421;SAS_AF=0.5511;AA=A|||;VT=SNP
5	153665250	rs13180925	C	T	100	PASS	AC=2043;AF=0.407947;AN=5008;NS=2504;DP=20034;EAS_AF=0.7679;AMR_AF=0.5965;AFR_AF=0.0378;EUR_AF=0.4284;SAS_AF=0.3824;AA=C|||;VT=SNP
5	153665526	rs72808637	T	C	100	PASS	AC=400;AF=0.0798722;AN=5008;NS=2504;DP=20449;EAS_AF=0.0724;AMR_AF=0.072;AFR_AF=0.1082;EUR_AF=0.0646;SAS_AF=0.0706;AA=T|||;VT=SNP
5	153665854	rs17553077	T	C	100	PASS	AC=2631;AF=0.525359;AN=5008;NS=2504;DP=20687;EAS_AF=0.8423;AMR_AF=0.6873;AFR_AF=0.2451;EUR_AF=0.497;SAS_AF=0.4918;AA=T|||;VT=SNP
5	153666404	rs2443529	A	G	100	PASS	AC=3411;AF=0.68111;AN=5008;NS=2504;DP=20194;EAS_AF=0.8562;AMR_AF=0.781;AFR_AF=0.5182;EUR_AF=0.7097;SAS_AF=0.6207;AA=G|||;VT=SNP
5	153666564	rs2443530	A	T	100	PASS	AC=474;AF=0.0946486;AN=5008;NS=2504;DP=22259;EAS_AF=0.0952;AMR_AF=0.072;AFR_AF=0.1483;EUR_AF=0.0646;SAS_AF=0.0685;AA=A|||;VT=SNP
5	153666790	rs58007470	C	T	100	PASS	AC=845;AF=0.16873;AN=5008;NS=2504;DP=18077;EAS_AF=0.0238;AMR_AF=0.1167;AFR_AF=0.2481;EUR_AF=0.2565;SAS_AF=0.1575;AA=C|||;VT=SNP
5	153666940	rs36126399	C	A	100	PASS	AC=557;AF=0.111222;AN=5008;NS=2504;DP=18435;EAS_AF=0.0327;AMR_AF=0.098;AFR_AF=0.121;EUR_AF=0.1501;SAS_AF=0.1483;AA=C|||;VT=SNP
5	153667111	rs62381153	G	A	100	PASS	AC=267;AF=0.0533147;AN=5008;NS=2504;DP=18846;EAS_AF=0;AMR_AF=0.0735;AFR_AF=0.0817;EUR_AF=0.0855;SAS_AF=0.0225;AA=G|||;VT=SNP
5	153667124	rs12514791	C	T	100	PASS	AC=2072;AF=0.413738;AN=5008;NS=2504;DP=18850;EAS_AF=0.7698;AMR_AF=0.5634;AFR_AF=0.1293;EUR_AF=0.3459;SAS_AF=0.3947;AA=C|||;VT=SNP
5	153667183	rs10069568	A	T	100	PASS	AC=3202;AF=0.639377;AN=5008;NS=2504;DP=16407;EAS_AF=0.7817;AMR_AF=0.7378;AFR_AF=0.5469;EUR_AF=0.6412;SAS_AF=0.546;AA=T|||;VT=SNP
5	153667787	rs4958723	A	G	100	PASS	AC=2259;AF=0.451078;AN=5008;NS=2504;DP=19448;EAS_AF=0.62;AMR_AF=0.6441;AFR_AF=0.264;EUR_AF=0.4294;SAS_AF=0.4151;AA=A|||;VT=SNP
5	153667976	rs4958724	G	T	100	PASS	AC=1872;AF=0.373802;AN=5008;NS=2504;DP=18282;EAS_AF=0.6181;AMR_AF=0.5562;AFR_AF=0.1135;EUR_AF=0.3429;SAS_AF=0.3763;AA=G|||;VT=SNP
5	153668639	rs11954189	T	C	100	PASS	AC=452;AF=0.0902556;AN=5008;NS=2504;DP=19976;EAS_AF=0.001;AMR_AF=0.0821;AFR_AF=0.1891;EUR_AF=0.0895;SAS_AF=0.0552;AA=C|||;VT=SNP
5	153668922	rs17629050	G	A	100	PASS	AC=677;AF=0.135184;AN=5008;NS=2504;DP=21662;EAS_AF=0.0843;AMR_AF=0.2867;AFR_AF=0.0121;EUR_AF=0.2704;SAS_AF=0.1074;AA=G|||;VT=SNP
5	153668942	rs13169724	A	C	100	PASS	AC=632;AF=0.126198;AN=5008;NS=2504;DP=21169;EAS_AF=0.0347;AMR_AF=0.1023;AFR_AF=0.1664;EUR_AF=0.1471;SAS_AF=0.1616;AA=A|||;VT=SNP
5	153668948	rs11954290	T	C	100	PASS	AC=409;AF=0.0816693;AN=5008;NS=2504;DP=21069;EAS_AF=0;AMR_AF=0.0778;AFR_AF=0.1861;EUR_AF=0.0865;SAS_AF=0.0225;AA=C|||;VT=SNP
5	153668985	rs11950904	G	A	100	PASS	AC=325;AF=0.0648962;AN=5008;NS=2504;DP=20607;EAS_AF=0;AMR_AF=0.0764;AFR_AF=0.1233;EUR_AF=0.0865;SAS_AF=0.0225;AA=G|||;VT=SNP
5	153669038	rs10057248	G	A	100	PASS	AC=412;AF=0.0822684;AN=5008;NS=2504;DP=19828;EAS_AF=0;AMR_AF=0.0778;AFR_AF=0.1884;EUR_AF=0.0865;SAS_AF=0.0225;AA=G|||;VT=SNP
5	153669155	rs6883228	G	C	100	PASS	AC=727;AF=0.145168;AN=5008;NS=2504;DP=20199;EAS_AF=0.0129;AMR_AF=0.0951;AFR_AF=0.2163;EUR_AF=0.2127;SAS_AF=0.1513;AA=G|||;VT=SNP
5	153669632	rs672748	A	G	100	PASS	AC=4288;AF=0.85623;AN=5008;NS=2504;DP=14514;EAS_AF=0.8423;AMR_AF=0.8876;AFR_AF=0.9501;EUR_AF=0.8221;SAS_AF=0.7566;AA=G|||;VT=SNP
5	153669731	rs7723386	A	T	100	PASS	AC=1862;AF=0.371805;AN=5008;NS=2504;DP=13915;EAS_AF=0.6925;AMR_AF=0.5519;AFR_AF=0.0651;EUR_AF=0.34;SAS_AF=0.3609;AA=A|||;VT=SNP
5	153669863	rs7724119	G	A	100	PASS	AC=415;AF=0.0828674;AN=5008;NS=2504;DP=10992;EAS_AF=0;AMR_AF=0.0778;AFR_AF=0.1906;EUR_AF=0.0865;SAS_AF=0.0225;AA=G|||;VT=SNP
5	153669945	rs114879277	A	C	100	PASS	AC=40;AF=0.00798722;AN=5008;NS=2504;DP=15090;EAS_AF=0.001;AMR_AF=0.0144;AFR_AF=0.0015;EUR_AF=0.0268;SAS_AF=0;AA=A|||;VT=SNP
5	153670976	rs73279685	C	T	100	PASS	AC=652;AF=0.130192;AN=5008;NS=2504;DP=19169;EAS_AF=0.0119;AMR_AF=0.0879;AFR_AF=0.1906;EUR_AF=0.2097;SAS_AF=0.1186;AA=C|||;VT=SNP
5	153670990	rs58724189	G	A	100	PASS	AC=412;AF=0.0822684;AN=5008;NS=2504;DP=19156;EAS_AF=0;AMR_AF=0.0778;AFR_AF=0.1884;EUR_AF=0.0865;SAS_AF=0.0225;AA=A|||;VT=SNP
5	153671016	rs55826385	T	C	100	PASS	AC=469;AF=0.0936502;AN=5008;NS=2504;DP=19249;EAS_AF=0;AMR_AF=0.0836;AFR_AF=0.2284;EUR_AF=0.0865;SAS_AF=0.0225;AA=C|||;VT=SNP
5	153671019	rs62381157	A	G	100	PASS	AC=385;AF=0.076877;AN=5008;NS=2504;DP=19231;EAS_AF=0;AMR_AF=0.0821;AFR_AF=0.1657;EUR_AF=0.0865;SAS_AF=0.0225;AA=A|||;VT=SNP
5	153671061	rs729987	A	G	100	PASS	AC=1209;AF=0.241414;AN=5008;NS=2504;DP=20015;EAS_AF=0.0456;AMR_AF=0.1844;AFR_AF=0.3124;EUR_AF=0.3569;SAS_AF=0.2689;AA=a|||;VT=SNP
5	153671359	rs62381158	G	C	100	PASS	AC=227;AF=0.0453275;AN=5008;NS=2504;DP=20359;EAS_AF=0;AMR_AF=0.0692;AFR_AF=0.053;EUR_AF=0.0865;SAS_AF=0.0225;AA=G|||;VT=SNP
5	153671823	rs73279687	G	T	100	PASS	AC=652;AF=0.130192;AN=5008;NS=2504;DP=18253;EAS_AF=0.0119;AMR_AF=0.0879;AFR_AF=0.1906;EUR_AF=0.2097;SAS_AF=0.1186;AA=G|||;VT=SNP
5	153671999	rs28459283	G	A	100	PASS	AC=410;AF=0.081869;AN=5008;NS=2504;DP=18907;EAS_AF=0;AMR_AF=0.0778;AFR_AF=0.1868;EUR_AF=0.0865;SAS_AF=0.0225;AA=G|||;VT=SNP
5	153672519	rs28534621	C	T	100	PASS	AC=412;AF=0.0822684;AN=5008;NS=2504;DP=19761;EAS_AF=0;AMR_AF=0.0778;AFR_AF=0.1884;EUR_AF=0.0865;SAS_AF=0.0225;AA=G|||;VT=SNP
5	153672810	rs57807309	A	G	100	PASS	AC=328;AF=0.0654952;AN=5008;NS=2504;DP=15199;EAS_AF=0;AMR_AF=0.0764;AFR_AF=0.1256;EUR_AF=0.0865;SAS_AF=0.0225;AA=A|||;VT=SNP
5	153673241	rs60325279	T	C	100	PASS	AC=469;AF=0.0936502;AN=5008;NS=2504;DP=14910;EAS_AF=0;AMR_AF=0.0836;AFR_AF=0.2284;EUR_AF=0.0865;SAS_AF=0.0225;AA=C|||;VT=SNP
5	153673272	rs72808642	C	T	100	PASS	AC=326;AF=0.0650958;AN=5008;NS=2504;DP=15518;EAS_AF=0;AMR_AF=0.0764;AFR_AF=0.1241;EUR_AF=0.0865;SAS_AF=0.0225;AA=C|||;VT=SNP
5	153673334	rs114612424	A	G	100	PASS	AC=31;AF=0.0061901;AN=5008;NS=2504;DP=13850;EAS_AF=0;AMR_AF=0.0043;AFR_AF=0;EUR_AF=0.0189;SAS_AF=0.0092;AA=A|||;VT=SNP
5	153673404	rs10067420	C	T	100	PASS	AC=410;AF=0.081869;AN=5008;NS=2504;DP=15405;EAS_AF=0;AMR_AF=0.0778;AFR_AF=0.1868;EUR_AF=0.0865;SAS_AF=0.0225;AA=C|||;VT=SNP
5	153673621	rs6580068	T	C	100	PASS	AC=3708;AF=0.740415;AN=5008;NS=2504;DP=22106;EAS_AF=0.7401;AMR_AF=0.8329;AFR_AF=0.6906;EUR_AF=0.7853;SAS_AF=0.6963;AA=C|||;VT=SNP
5	153673830	rs9791027	G	A	100	PASS	AC=987;AF=0.197085;AN=5008;NS=2504;DP=20800;EAS_AF=0.0347;AMR_AF=0.1744;AFR_AF=0.3147;EUR_AF=0.2336;SAS_AF=0.184;AA=G|||;VT=SNP
5	153673848	rs9790875	A	G	100	PASS	AC=988;AF=0.197284;AN=5008;NS=2504;DP=20893;EAS_AF=0.0347;AMR_AF=0.1744;AFR_AF=0.3147;EUR_AF=0.2336;SAS_AF=0.1851;AA=G|||;VT=SNP
5	153673897	rs13158652	C	T	100	PASS	AC=1894;AF=0.378195;AN=5008;NS=2504;DP=22308;EAS_AF=0.6895;AMR_AF=0.5548;AFR_AF=0.0908;EUR_AF=0.339;SAS_AF=0.3609;AA=C|||;VT=SNP
5	153674032	rs7707954	G	A	100	PASS	AC=987;AF=0.197085;AN=5008;NS=2504;DP=22530;EAS_AF=0.0347;AMR_AF=0.1744;AFR_AF=0.3147;EUR_AF=0.2336;SAS_AF=0.184;AA=A|||;VT=SNP
5	153674061	rs78264945	C	T	100	PASS	AC=94;AF=0.01877;AN=5008;NS=2504;DP=21855;EAS_AF=0;AMR_AF=0.0317;AFR_AF=0.0045;EUR_AF=0.0457;SAS_AF=0.0204;AA=C|||;VT=SNP
5	153674644	rs73804388	A	T	100	PASS	AC=651;AF=0.129992;AN=5008;NS=2504;DP=15547;EAS_AF=0.0119;AMR_AF=0.0879;AFR_AF=0.1899;EUR_AF=0.2097;SAS_AF=0.1186;AA=A|||;VT=SNP
5	153674757	rs11956303	C	T	100	PASS	AC=227;AF=0.0453275;AN=5008;NS=2504;DP=18877;EAS_AF=0;AMR_AF=0.0692;AFR_AF=0.053;EUR_AF=0.0865;SAS_AF=0.0225;AA=C|||;VT=SNP
5	153674765	rs62379865	A	G	100	PASS	AC=236;AF=0.0471246;AN=5008;NS=2504;DP=18889;EAS_AF=0;AMR_AF=0.0692;AFR_AF=0.0598;EUR_AF=0.0865;SAS_AF=0.0225;AA=A|||;VT=SNP
5	153675039	rs62379866	G	A	100	PASS	AC=328;AF=0.0654952;AN=5008;NS=2504;DP=18620;EAS_AF=0;AMR_AF=0.0764;AFR_AF=0.1256;EUR_AF=0.0865;SAS_AF=0.0225;AA=G|||;VT=SNP
5	153675891	rs7718318	G	A	100	PASS	AC=1771;AF=0.353634;AN=5008;NS=2504;DP=17650;EAS_AF=0.0476;AMR_AF=0.2767;AFR_AF=0.5703;EUR_AF=0.4463;SAS_AF=0.3354;AA=A|||;VT=SNP
5	153676433	rs7722579	C	G	100	PASS	AC=328;AF=0.0654952;AN=5008;NS=2504;DP=21833;EAS_AF=0;AMR_AF=0.0764;AFR_AF=0.1256;EUR_AF=0.0865;SAS_AF=0.0225;AA=C|||;VT=SNP
5	153676440	rs7722581	C	T	100	PASS	AC=1771;AF=0.353634;AN=5008;NS=2504;DP=21899;EAS_AF=0.0476;AMR_AF=0.2767;AFR_AF=0.5703;EUR_AF=0.4463;SAS_AF=0.3354;AA=T|||;VT=SNP
5	153676502	rs17629195	C	T	100	PASS	AC=1342;AF=0.267971;AN=5008;NS=2504;DP=22915;EAS_AF=0.0456;AMR_AF=0.1974;AFR_AF=0.379;EUR_AF=0.3598;SAS_AF=0.3027;AA=C|||;VT=SNP
5	153676808	rs57160674	A	G	100	PASS	AC=330;AF=0.0658946;AN=5008;NS=2504;DP=20144;EAS_AF=0;AMR_AF=0.0764;AFR_AF=0.1271;EUR_AF=0.0865;SAS_AF=0.0225;AA=A|||;VT=SNP
5	153676948	rs17115870	T	C	100	PASS	AC=1772;AF=0.353834;AN=5008;NS=2504;DP=23811;EAS_AF=0.0476;AMR_AF=0.2767;AFR_AF=0.5703;EUR_AF=0.4473;SAS_AF=0.3354;AA=T|||;VT=SNP
5	153679191	rs7730110	T	C	100	PASS	AC=1290;AF=0.257588;AN=5008;NS=2504;DP=19885;EAS_AF=0.0456;AMR_AF=0.1931;AFR_AF=0.3427;EUR_AF=0.3608;SAS_AF=0.3006;AA=T|||;VT=SNP
5	153679242	rs7710200	C	G	100	PASS	AC=1290;AF=0.257588;AN=5008;NS=2504;DP=19173;EAS_AF=0.0456;AMR_AF=0.1931;AFR_AF=0.3427;EUR_AF=0.3608;SAS_AF=0.3006;AA=C|||;VT=SNP
5	153679305	rs7710616	G	T	100	PASS	AC=1771;AF=0.353634;AN=5008;NS=2504;DP=20480;EAS_AF=0.0476;AMR_AF=0.2767;AFR_AF=0.5703;EUR_AF=0.4473;SAS_AF=0.3344;AA=T|||;VT=SNP
5	153679623	rs112095668	T	C	100	PASS	AC=141;AF=0.028155;AN=5008;NS=2504;DP=19456;EAS_AF=0.0734;AMR_AF=0.0403;AFR_AF=0.0008;EUR_AF=0.0199;SAS_AF=0.0184;AA=T|||;VT=SNP
5	153679702	rs7730945	T	C	100	PASS	AC=650;AF=0.129792;AN=5008;NS=2504;DP=19467;EAS_AF=0.0119;AMR_AF=0.0879;AFR_AF=0.1899;EUR_AF=0.2097;SAS_AF=0.1176;AA=T|||;VT=SNP
5	153680747	rs11740474	A	T	100	PASS	AC=1388;AF=0.277157;AN=5008;NS=2504;DP=16453;EAS_AF=0.0476;AMR_AF=0.2334;AFR_AF=0.348;EUR_AF=0.4115;SAS_AF=0.3108;AA=T|||;VT=SNP
5	153681026	rs80290863	A	C	100	PASS	AC=30;AF=0.00599042;AN=5008;NS=2504;DP=15996;EAS_AF=0.001;AMR_AF=0.0101;AFR_AF=0.0008;EUR_AF=0.0149;SAS_AF=0.0061;AA=A|||;VT=SNP
5	153681208	rs61197056	C	A	100	PASS	AC=534;AF=0.106629;AN=5008;NS=2504;DP=17083;EAS_AF=0.0119;AMR_AF=0.0821;AFR_AF=0.1051;EUR_AF=0.2097;SAS_AF=0.1176;AA=C|||;VT=SNP
5	153681377	rs62379869	C	G	100	PASS	AC=159;AF=0.0317492;AN=5008;NS=2504;DP=16630;EAS_AF=0;AMR_AF=0.0634;AFR_AF=0.0053;EUR_AF=0.0855;SAS_AF=0.0225;AA=C|||;VT=SNP
5	153681465	rs13172430	C	T	100	PASS	AC=1821;AF=0.363618;AN=5008;NS=2504;DP=13273;EAS_AF=0.619;AMR_AF=0.5533;AFR_AF=0.0908;EUR_AF=0.338;SAS_AF=0.3609;AA=C|||;VT=SNP
5	153681873	rs116234419	G	A	100	PASS	AC=64;AF=0.0127796;AN=5008;NS=2504;DP=18639;EAS_AF=0;AMR_AF=0.0086;AFR_AF=0;EUR_AF=0.0159;SAS_AF=0.0429;AA=G|||;VT=SNP
5	153681975	rs62379870	G	A	100	PASS	AC=330;AF=0.0658946;AN=5008;NS=2504;DP=10609;EAS_AF=0;AMR_AF=0.0764;AFR_AF=0.1271;EUR_AF=0.0865;SAS_AF=0.0225;AA=G|||;VT=SNP
5	153683292	rs35697456	T	C	100	PASS	AC=1821;AF=0.363618;AN=5008;NS=2504;DP=18917;EAS_AF=0.619;AMR_AF=0.5533;AFR_AF=0.0908;EUR_AF=0.339;SAS_AF=0.3599;AA=T|||;VT=SNP
5	153684038	rs6580069	A	G	100	PASS	AC=1771;AF=0.353634;AN=5008;NS=2504;DP=18479;EAS_AF=0.0476;AMR_AF=0.2767;AFR_AF=0.5703;EUR_AF=0.4473;SAS_AF=0.3344;AA=G|||;VT=SNP
5	153684205	rs62379871	C	T	100	PASS	AC=158;AF=0.0315495;AN=5008;NS=2504;DP=17685;EAS_AF=0;AMR_AF=0.0634;AFR_AF=0.0053;EUR_AF=0.0855;SAS_AF=0.0215;AA=C|||;VT=SNP
5	153684383	rs79681204	G	A	100	PASS	AC=55;AF=0.0109824;AN=5008;NS=2504;DP=18045;EAS_AF=0;AMR_AF=0.0159;AFR_AF=0.0008;EUR_AF=0.0348;SAS_AF=0.0082;AA=G|||;VT=SNP
5	153685076	rs35045500	A	G	100	PASS	AC=1215;AF=0.242612;AN=5008;NS=2504;DP=17114;EAS_AF=0.0456;AMR_AF=0.1859;AFR_AF=0.3162;EUR_AF=0.3579;SAS_AF=0.2679;AA=A|||;VT=SNP
5	153685149	rs6863254	A	G	100	PASS	AC=1290;AF=0.257588;AN=5008;NS=2504;DP=18246;EAS_AF=0.0456;AMR_AF=0.1931;AFR_AF=0.3427;EUR_AF=0.3608;SAS_AF=0.3006;AA=A|||;VT=SNP
5	153685244	rs6863455	A	G	100	PASS	AC=1834;AF=0.366214;AN=5008;NS=2504;DP=18668;EAS_AF=0.6329;AMR_AF=0.5533;AFR_AF=0.09;EUR_AF=0.339;SAS_AF=0.3599;AA=A|||;VT=SNP
5	153685473	rs113184832	G	A	100	PASS	AC=62;AF=0.0123802;AN=5008;NS=2504;DP=18210;EAS_AF=0;AMR_AF=0.0288;AFR_AF=0.003;EUR_AF=0.0308;SAS_AF=0.0072;AA=G|||;VT=SNP
5	153685526	rs6864084	C	T	100	PASS	AC=661;AF=0.131989;AN=5008;NS=2504;DP=19115;EAS_AF=0.0119;AMR_AF=0.0893;AFR_AF=0.1974;EUR_AF=0.2097;SAS_AF=0.1176;AA=C|||;VT=SNP
5	153685954	rs72808651	G	A	100	PASS	AC=330;AF=0.0658946;AN=5008;NS=2504;DP=17888;EAS_AF=0;AMR_AF=0.0764;AFR_AF=0.1271;EUR_AF=0.0865;SAS_AF=0.0225;AA=G|||;VT=SNP
5	153686302	rs55906136	C	A	100	PASS	AC=1533;AF=0.30611;AN=5008;NS=2504;DP=16721;EAS_AF=0.0456;AMR_AF=0.2608;AFR_AF=0.4349;EUR_AF=0.4443;SAS_AF=0.2904;AA=C|||;VT=SNP
5	153686366	rs13161502	G	C	100	PASS	AC=1672;AF=0.333866;AN=5008;NS=2504;DP=17770;EAS_AF=0.0466;AMR_AF=0.2738;AFR_AF=0.5061;EUR_AF=0.4473;SAS_AF=0.3231;AA=C|||;VT=SNP
5	153686702	rs34552089	G	A	100	PASS	AC=1644;AF=0.328275;AN=5008;NS=2504;DP=17319;EAS_AF=0.0466;AMR_AF=0.2651;AFR_AF=0.5076;EUR_AF=0.4443;SAS_AF=0.3016;AA=G|||;VT=SNP
5	153686952	rs112361510	G	A	100	PASS	AC=134;AF=0.0267572;AN=5008;NS=2504;DP=16012;EAS_AF=0;AMR_AF=0.0288;AFR_AF=0.0522;EUR_AF=0.0318;SAS_AF=0.0133;AA=G|||;VT=SNP
5	153686995	rs35600579	A	G	100	PASS	AC=1695;AF=0.338458;AN=5008;NS=2504;DP=14812;EAS_AF=0.0466;AMR_AF=0.2695;AFR_AF=0.5439;EUR_AF=0.4443;SAS_AF=0.3016;AA=A|||;VT=SNP
5	153687040	rs35495653	C	T	100	PASS	AC=1214;AF=0.242412;AN=5008;NS=2504;DP=14174;EAS_AF=0.0446;AMR_AF=0.1859;AFR_AF=0.3162;EUR_AF=0.3579;SAS_AF=0.2679;AA=C|||;VT=SNP
5	153687239	rs34331503	G	A	100	PASS	AC=1544;AF=0.308307;AN=5008;NS=2504;DP=14990;EAS_AF=0.0446;AMR_AF=0.2622;AFR_AF=0.4433;EUR_AF=0.4433;SAS_AF=0.2914;AA=G|||;VT=SNP
5	153687257	rs34956975	C	T	100	PASS	AC=1695;AF=0.338458;AN=5008;NS=2504;DP=15489;EAS_AF=0.0466;AMR_AF=0.2695;AFR_AF=0.5439;EUR_AF=0.4433;SAS_AF=0.3027;AA=T|||;VT=SNP
5	153687316	rs34558130	T	A	100	PASS	AC=1695;AF=0.338458;AN=5008;NS=2504;DP=14044;EAS_AF=0.0476;AMR_AF=0.2695;AFR_AF=0.5439;EUR_AF=0.4433;SAS_AF=0.3016;AA=A|||;VT=SNP
5	153687329	rs35227708	A	G	100	PASS	AC=1695;AF=0.338458;AN=5008;NS=2504;DP=13756;EAS_AF=0.0476;AMR_AF=0.2695;AFR_AF=0.5439;EUR_AF=0.4433;SAS_AF=0.3016;AA=A|||;VT=SNP
5	153687422	rs13176051	C	T	100	PASS	AC=1543;AF=0.308107;AN=5008;NS=2504;DP=13338;EAS_AF=0.0446;AMR_AF=0.2622;AFR_AF=0.4433;EUR_AF=0.4433;SAS_AF=0.2904;AA=C|||;VT=SNP
5	153687444	rs73281513	T	A	100	PASS	AC=533;AF=0.10643;AN=5008;NS=2504;DP=12883;EAS_AF=0.0119;AMR_AF=0.0821;AFR_AF=0.1044;EUR_AF=0.2097;SAS_AF=0.1176;AA=T|||;VT=SNP
5	153687745	rs9324771	T	C	100	PASS	AC=1694;AF=0.338259;AN=5008;NS=2504;DP=16920;EAS_AF=0.0466;AMR_AF=0.2695;AFR_AF=0.5439;EUR_AF=0.4433;SAS_AF=0.3016;AA=C|||;VT=SNP
5	153687803	rs9324772	A	T	100	PASS	AC=1694;AF=0.338259;AN=5008;NS=2504;DP=16453;EAS_AF=0.0466;AMR_AF=0.2695;AFR_AF=0.5439;EUR_AF=0.4433;SAS_AF=0.3016;AA=T|||;VT=SNP
5	153688077	rs139021674	G	A	100	PASS	AC=24;AF=0.00479233;AN=5008;NS=2504;DP=20041;EAS_AF=0.001;AMR_AF=0.0101;AFR_AF=0;EUR_AF=0.0119;SAS_AF=0.0041;AA=G|||;VT=SNP
5	153688100	rs6890748	G	A	100	PASS	AC=1525;AF=0.304513;AN=5008;NS=2504;DP=19610;EAS_AF=0.0446;AMR_AF=0.2608;AFR_AF=0.4349;EUR_AF=0.4384;SAS_AF=0.2894;AA=G|||;VT=SNP
5	153688205	rs6890923	G	A	100	PASS	AC=1678;AF=0.335064;AN=5008;NS=2504;DP=19979;EAS_AF=0.0466;AMR_AF=0.268;AFR_AF=0.5348;EUR_AF=0.4433;SAS_AF=0.2986;AA=A|||;VT=SNP
5	153688215	rs6871683	T	C	100	PASS	AC=1216;AF=0.242812;AN=5008;NS=2504;DP=20087;EAS_AF=0.0446;AMR_AF=0.1859;AFR_AF=0.3185;EUR_AF=0.3579;SAS_AF=0.2669;AA=T|||;VT=SNP
5	153688682	rs6891838	G	T	100	PASS	AC=1514;AF=0.302316;AN=5008;NS=2504;DP=18969;EAS_AF=0.0456;AMR_AF=0.2622;AFR_AF=0.4221;EUR_AF=0.4423;SAS_AF=0.2894;AA=T|||;VT=SNP
5	153688889	rs143978202	G	A	100	PASS	AC=27;AF=0.00539137;AN=5008;NS=2504;DP=18065;EAS_AF=0;AMR_AF=0.0144;AFR_AF=0;EUR_AF=0.0159;SAS_AF=0.001;AA=G|||;VT=SNP
5	153689451	rs17629424	G	C	100	PASS	AC=182;AF=0.0363419;AN=5008;NS=2504;DP=20907;EAS_AF=0.001;AMR_AF=0.0375;AFR_AF=0.0023;EUR_AF=0.0835;SAS_AF=0.0695;AA=G|||;VT=SNP
5	153689562	rs56243355	G	A	100	PASS	AC=63;AF=0.0125799;AN=5008;NS=2504;DP=19492;EAS_AF=0;AMR_AF=0.0086;AFR_AF=0;EUR_AF=0.0159;SAS_AF=0.0419;AA=G|||;VT=SNP
5	153690374	rs9324774	T	C	100	PASS	AC=3616;AF=0.722045;AN=5008;NS=2504;DP=18957;EAS_AF=0.6845;AMR_AF=0.8256;AFR_AF=0.671;EUR_AF=0.7773;SAS_AF=0.6994;AA=C|||;VT=SNP
5	153690417	rs9986119	C	A	100	PASS	AC=2366;AF=0.472444;AN=5008;NS=2504;DP=20620;EAS_AF=0.6359;AMR_AF=0.6311;AFR_AF=0.1929;EUR_AF=0.5258;SAS_AF=0.5143;AA=A|||;VT=SNP
5	153691348	rs11167668	T	G	100	PASS	AC=537;AF=0.107228;AN=5008;NS=2504;DP=18974;EAS_AF=0.0347;AMR_AF=0.1254;AFR_AF=0.1172;EUR_AF=0.172;SAS_AF=0.089;AA=T|||;VT=SNP
5	153691773	rs4958726	T	C	100	PASS	AC=2369;AF=0.473043;AN=5008;NS=2504;DP=21338;EAS_AF=0.6399;AMR_AF=0.6297;AFR_AF=0.1929;EUR_AF=0.5258;SAS_AF=0.5143;AA=T|||;VT=SNP
5	153691916	rs4958727	C	G	100	PASS	AC=2369;AF=0.473043;AN=5008;NS=2504;DP=19410;EAS_AF=0.6399;AMR_AF=0.6311;AFR_AF=0.1929;EUR_AF=0.5258;SAS_AF=0.5133;AA=C|||;VT=SNP
5	153693334	rs11747558	A	G	100	PASS	AC=1164;AF=0.232428;AN=5008;NS=2504;DP=20796;EAS_AF=0.0466;AMR_AF=0.1902;AFR_AF=0.4281;EUR_AF=0.2515;SAS_AF=0.1697;AA=A|||;VT=SNP
5	153693475	rs10057369	C	T	100	PASS	AC=2264;AF=0.452077;AN=5008;NS=2504;DP=20409;EAS_AF=0.6161;AMR_AF=0.6196;AFR_AF=0.1641;EUR_AF=0.5229;SAS_AF=0.4806;AA=C|||;VT=SNP
5	153693807	rs11741084	C	T	100	PASS	AC=1250;AF=0.249601;AN=5008;NS=2504;DP=20121;EAS_AF=0.0486;AMR_AF=0.1945;AFR_AF=0.4781;EUR_AF=0.2515;SAS_AF=0.1851;AA=T|||;VT=SNP
5	153694181	rs7706377	T	C	100	PASS	AC=1250;AF=0.249601;AN=5008;NS=2504;DP=17017;EAS_AF=0.0486;AMR_AF=0.1945;AFR_AF=0.4781;EUR_AF=0.2515;SAS_AF=0.1851;AA=C|||;VT=SNP
5	153694442	rs11167669	A	G	100	PASS	AC=2148;AF=0.428914;AN=5008;NS=2504;DP=18897;EAS_AF=0.6161;AMR_AF=0.6167;AFR_AF=0.0779;EUR_AF=0.5229;SAS_AF=0.4806;AA=A|||;VT=SNP
5	153694618	rs7707063	T	G	100	PASS	AC=1166;AF=0.232827;AN=5008;NS=2504;DP=18379;EAS_AF=0.0466;AMR_AF=0.1902;AFR_AF=0.4289;EUR_AF=0.2515;SAS_AF=0.1708;AA=T|||;VT=SNP
5	153694905	rs28672329	G	C	100	PASS	AC=1249;AF=0.249401;AN=5008;NS=2504;DP=17115;EAS_AF=0.0486;AMR_AF=0.1945;AFR_AF=0.4773;EUR_AF=0.2515;SAS_AF=0.1851;AA=C|||;VT=SNP
5	153695382	rs13180928	A	G	100	PASS	AC=1250;AF=0.249601;AN=5008;NS=2504;DP=20062;EAS_AF=0.0486;AMR_AF=0.1945;AFR_AF=0.4781;EUR_AF=0.2515;SAS_AF=0.1851;AA=G|||;VT=SNP
5	153695851	rs11746401	T	G	100	PASS	AC=1257;AF=0.250998;AN=5008;NS=2504;DP=20661;EAS_AF=0.0486;AMR_AF=0.1988;AFR_AF=0.4803;EUR_AF=0.2515;SAS_AF=0.1861;AA=T|||;VT=SNP
5	153695948	rs17629792	C	A	100	PASS	AC=2144;AF=0.428115;AN=5008;NS=2504;DP=20691;EAS_AF=0.6141;AMR_AF=0.6167;AFR_AF=0.0779;EUR_AF=0.5219;SAS_AF=0.4796;AA=C|||;VT=SNP
5	153696006	rs13182399	G	C	100	PASS	AC=1255;AF=0.250599;AN=5008;NS=2504;DP=21033;EAS_AF=0.0486;AMR_AF=0.2003;AFR_AF=0.4781;EUR_AF=0.2515;SAS_AF=0.1861;AA=C|||;VT=SNP
5	153696160	rs33999232	G	T	100	PASS	AC=646;AF=0.128994;AN=5008;NS=2504;DP=21966;EAS_AF=0.0119;AMR_AF=0.0663;AFR_AF=0.3245;EUR_AF=0.0795;SAS_AF=0.0808;AA=G|||;VT=SNP
5	153696792	rs6897371	G	T	100	PASS	AC=3369;AF=0.672724;AN=5008;NS=2504;DP=21641;EAS_AF=0.6617;AMR_AF=0.8098;AFR_AF=0.5356;EUR_AF=0.7744;SAS_AF=0.6677;AA=G|||;VT=SNP
5	153696938	rs6580070	T	C	100	PASS	AC=3374;AF=0.673722;AN=5008;NS=2504;DP=21082;EAS_AF=0.6637;AMR_AF=0.8127;AFR_AF=0.5356;EUR_AF=0.7744;SAS_AF=0.6687;AA=T|||;VT=SNP
5	153696998	rs67635985	T	A	100	PASS	AC=348;AF=0.0694888;AN=5008;NS=2504;DP=19001;EAS_AF=0.002;AMR_AF=0.0461;AFR_AF=0.1203;EUR_AF=0.0795;SAS_AF=0.0767;AA=T|||;VT=SNP
5	153697009	rs6580071	G	A	100	PASS	AC=3373;AF=0.673522;AN=5008;NS=2504;DP=18465;EAS_AF=0.6627;AMR_AF=0.8127;AFR_AF=0.5356;EUR_AF=0.7744;SAS_AF=0.6687;AA=A|||;VT=SNP
5	153697123	rs6580072	T	G	100	PASS	AC=3373;AF=0.673522;AN=5008;NS=2504;DP=17863;EAS_AF=0.6627;AMR_AF=0.8127;AFR_AF=0.5356;EUR_AF=0.7744;SAS_AF=0.6687;AA=T|||;VT=SNP
5	153697347	rs7732182	T	C	100	PASS	AC=2669;AF=0.532947;AN=5008;NS=2504;DP=20223;EAS_AF=0.6488;AMR_AF=0.7435;AFR_AF=0.1815;EUR_AF=0.6948;SAS_AF=0.5726;AA=T|||;VT=SNP
5	153697693	rs7732800	T	G	100	PASS	AC=3373;AF=0.673522;AN=5008;NS=2504;DP=16719;EAS_AF=0.6637;AMR_AF=0.8127;AFR_AF=0.5356;EUR_AF=0.7734;SAS_AF=0.6687;AA=G|||;VT=SNP
5	153698183	rs889030	C	A	100	PASS	AC=3371;AF=0.673123;AN=5008;NS=2504;DP=16185;EAS_AF=0.6617;AMR_AF=0.8112;AFR_AF=0.5356;EUR_AF=0.7744;SAS_AF=0.6687;AA=C|||;VT=SNP
5	153698362	rs889031	A	G	100	PASS	AC=2145;AF=0.428315;AN=5008;NS=2504;DP=12107;EAS_AF=0.6131;AMR_AF=0.6153;AFR_AF=0.0787;EUR_AF=0.5219;SAS_AF=0.4816;AA=A|||;VT=SNP
5	153698460	rs896383	A	G	100	PASS	AC=3373;AF=0.673522;AN=5008;NS=2504;DP=21373;EAS_AF=0.6627;AMR_AF=0.8112;AFR_AF=0.5363;EUR_AF=0.7744;SAS_AF=0.6687;AA=G|||;VT=SNP
5	153699504	rs11167670	G	A	100	PASS	AC=2147;AF=0.428714;AN=5008;NS=2504;DP=16295;EAS_AF=0.6131;AMR_AF=0.6153;AFR_AF=0.0794;EUR_AF=0.5229;SAS_AF=0.4816;AA=G|||;VT=SNP
5	153699515	rs35206286	G	T	100	PASS	AC=624;AF=0.124601;AN=5008;NS=2504;DP=16723;EAS_AF=0.0119;AMR_AF=0.0648;AFR_AF=0.3094;EUR_AF=0.0785;SAS_AF=0.0808;AA=G|||;VT=SNP
5	153700187	rs1015262	G	C	100	PASS	AC=3628;AF=0.724441;AN=5008;NS=2504;DP=18163;EAS_AF=0.6865;AMR_AF=0.8242;AFR_AF=0.6778;EUR_AF=0.7773;SAS_AF=0.7014;AA=C|||;VT=SNP
5	153700453	rs1015263	C	G	100	PASS	AC=3363;AF=0.671526;AN=5008;NS=2504;DP=18607;EAS_AF=0.6845;AMR_AF=0.8112;AFR_AF=0.497;EUR_AF=0.7773;SAS_AF=0.6861;AA=C|||;VT=SNP
5	153701191	rs735180	G	A	100	PASS	AC=3457;AF=0.690296;AN=5008;NS=2504;DP=18551;EAS_AF=0.6835;AMR_AF=0.8184;AFR_AF=0.5666;EUR_AF=0.7753;SAS_AF=0.6861;AA=A|||;VT=SNP
5	153701335	rs17115924	C	T	100	PASS	AC=3458;AF=0.690495;AN=5008;NS=2504;DP=16616;EAS_AF=0.6835;AMR_AF=0.8184;AFR_AF=0.5673;EUR_AF=0.7753;SAS_AF=0.6861;AA=T|||;VT=SNP
5	153701396	rs35166265	C	A	100	PASS	AC=63;AF=0.0125799;AN=5008;NS=2504;DP=16819;EAS_AF=0;AMR_AF=0.0159;AFR_AF=0.0015;EUR_AF=0.0278;SAS_AF=0.0225;AA=C|||;VT=SNP
5	153701550	rs114421184	C	T	100	PASS	AC=14;AF=0.00279553;AN=5008;NS=2504;DP=20672;EAS_AF=0;AMR_AF=0.0029;AFR_AF=0;EUR_AF=0.0099;SAS_AF=0.002;AA=C|||;VT=SNP
5	153701770	rs11953560	C	T	100	PASS	AC=3230;AF=0.644968;AN=5008;NS=2504;DP=16047;EAS_AF=0.6637;AMR_AF=0.7997;AFR_AF=0.447;EUR_AF=0.7724;SAS_AF=0.6524;AA=C|||;VT=SNP
5	153702252	rs889032	A	G	100	PASS	AC=3300;AF=0.658946;AN=5008;NS=2504;DP=17342;EAS_AF=0.6677;AMR_AF=0.8055;AFR_AF=0.4902;EUR_AF=0.7734;SAS_AF=0.6564;AA=A|||;VT=SNP
5	153703269	rs79856737	G	A	100	PASS	AC=113;AF=0.0225639;AN=5008;NS=2504;DP=20939;EAS_AF=0;AMR_AF=0.0403;AFR_AF=0.0038;EUR_AF=0.0596;SAS_AF=0.0204;AA=G|||;VT=SNP
5	153703523	rs153418	A	G	100	PASS	AC=4922;AF=0.982827;AN=5008;NS=2504;DP=21238;EAS_AF=1;AMR_AF=0.987;AFR_AF=0.997;EUR_AF=0.9841;SAS_AF=0.9417;AA=G|||;VT=SNP
5	153704077	rs35648067	G	A	100	PASS	AC=340;AF=0.0678914;AN=5008;NS=2504;DP=19482;EAS_AF=0.002;AMR_AF=0.0447;AFR_AF=0.1203;EUR_AF=0.0736;SAS_AF=0.0757;AA=G|||;VT=SNP
5	153705243	rs11740570	A	G	100	PASS	AC=2608;AF=0.520767;AN=5008;NS=2504;DP=17329;EAS_AF=0.6538;AMR_AF=0.7291;AFR_AF=0.1331;EUR_AF=0.6958;SAS_AF=0.5798;AA=A|||;VT=SNP
5	153707617	rs79684065	G	A	100	PASS	AC=38;AF=0.00758786;AN=5008;NS=2504;DP=17558;EAS_AF=0;AMR_AF=0.0115;AFR_AF=0.0023;EUR_AF=0.0239;SAS_AF=0.0031;AA=G|||;VT=SNP
5	153707625	rs62379875	A	G	100	PASS	AC=70;AF=0.0139776;AN=5008;NS=2504;DP=17445;EAS_AF=0;AMR_AF=0.0072;AFR_AF=0.0008;EUR_AF=0.0328;SAS_AF=0.0317;AA=A|||;VT=SNP
5	153707783	rs1004210	A	C	100	PASS	AC=3607;AF=0.720248;AN=5008;NS=2504;DP=20440;EAS_AF=0.6915;AMR_AF=0.8199;AFR_AF=0.6596;EUR_AF=0.7763;SAS_AF=0.7035;AA=C|||;VT=SNP
5	153707795	rs1549215	G	A	100	PASS	AC=3607;AF=0.720248;AN=5008;NS=2504;DP=20131;EAS_AF=0.6915;AMR_AF=0.8199;AFR_AF=0.6596;EUR_AF=0.7763;SAS_AF=0.7035;AA=A|||;VT=SNP
5	153708235	rs79312220	A	G	100	PASS	AC=59;AF=0.0117812;AN=5008;NS=2504;DP=18824;EAS_AF=0.0149;AMR_AF=0.0115;AFR_AF=0.0015;EUR_AF=0.0239;SAS_AF=0.0102;AA=A|||;VT=SNP
5	153708325	rs11954986	C	A	100	PASS	AC=441;AF=0.0880591;AN=5008;NS=2504;DP=20065;EAS_AF=0.0347;AMR_AF=0.1167;AFR_AF=0.0469;EUR_AF=0.171;SAS_AF=0.093;AA=C|||;VT=SNP
5	153708855	rs11745172	G	A	100	PASS	AC=444;AF=0.0886581;AN=5008;NS=2504;DP=19649;EAS_AF=0.0347;AMR_AF=0.1182;AFR_AF=0.0469;EUR_AF=0.173;SAS_AF=0.093;AA=G|||;VT=SNP
5	153708963	rs1004977	G	A	100	PASS	AC=2611;AF=0.521366;AN=5008;NS=2504;DP=19515;EAS_AF=0.6548;AMR_AF=0.7305;AFR_AF=0.1331;EUR_AF=0.6978;SAS_AF=0.5787;AA=G|||;VT=SNP
5	153709678	rs754946	G	A	100	PASS	AC=2125;AF=0.424321;AN=5008;NS=2504;DP=18466;EAS_AF=0.621;AMR_AF=0.6066;AFR_AF=0.0567;EUR_AF=0.5249;SAS_AF=0.4857;AA=G|||;VT=SNP
5	153710692	rs7736159	T	C	100	PASS	AC=3235;AF=0.645966;AN=5008;NS=2504;DP=22024;EAS_AF=0.6657;AMR_AF=0.7983;AFR_AF=0.4486;EUR_AF=0.7714;SAS_AF=0.6554;AA=C|||;VT=SNP
5	153710769	rs9968706	G	C	100	PASS	AC=3245;AF=0.647963;AN=5008;NS=2504;DP=20661;EAS_AF=0.6657;AMR_AF=0.7939;AFR_AF=0.4576;EUR_AF=0.7714;SAS_AF=0.6564;AA=g|||;VT=SNP
5	153711013	rs13168156	G	C	100	PASS	AC=334;AF=0.0666933;AN=5008;NS=2504;DP=22490;EAS_AF=0;AMR_AF=0.0432;AFR_AF=0.121;EUR_AF=0.0706;SAS_AF=0.0746;AA=G|||;VT=SNP
5	153711363	rs11957777	C	T	100	PASS	AC=855;AF=0.170727;AN=5008;NS=2504;DP=20422;EAS_AF=0.0456;AMR_AF=0.147;AFR_AF=0.3215;EUR_AF=0.175;SAS_AF=0.1084;AA=T|||;VT=SNP
5	153711411	rs6881202	C	G	100	PASS	AC=858;AF=0.171326;AN=5008;NS=2504;DP=19793;EAS_AF=0.0456;AMR_AF=0.147;AFR_AF=0.3222;EUR_AF=0.1769;SAS_AF=0.1084;AA=C|||;VT=SNP
5	153711628	rs72795416	C	G	100	PASS	AC=50;AF=0.00998403;AN=5008;NS=2504;DP=17832;EAS_AF=0;AMR_AF=0.0216;AFR_AF=0.0015;EUR_AF=0.0308;SAS_AF=0.002;AA=C|||;VT=SNP
5	153711739	rs1549208	G	A	100	PASS	AC=2121;AF=0.423522;AN=5008;NS=2504;DP=22022;EAS_AF=0.622;AMR_AF=0.6052;AFR_AF=0.0522;EUR_AF=0.5249;SAS_AF=0.4877;AA=g|||;VT=SNP
5	153711892	rs6580073	G	A	100	PASS	AC=953;AF=0.190296;AN=5008;NS=2504;DP=18219;EAS_AF=0.0456;AMR_AF=0.1571;AFR_AF=0.3888;EUR_AF=0.1769;SAS_AF=0.1084;AA=G|||;VT=SNP
5	153712123	rs12658598	G	A	100	PASS	AC=2119;AF=0.423123;AN=5008;NS=2504;DP=24088;EAS_AF=0.622;AMR_AF=0.6052;AFR_AF=0.0522;EUR_AF=0.5249;SAS_AF=0.4857;AA=G|||;VT=SNP
5	153712167	rs6580074	G	A	100	PASS	AC=914;AF=0.182508;AN=5008;NS=2504;DP=23955;EAS_AF=0.0456;AMR_AF=0.1542;AFR_AF=0.3608;EUR_AF=0.1769;SAS_AF=0.1084;AA=A|||;VT=SNP
5	153712738	rs10075400	G	A	100	PASS	AC=1409;AF=0.28135;AN=5008;NS=2504;DP=19348;EAS_AF=0.0466;AMR_AF=0.2075;AFR_AF=0.5968;EUR_AF=0.2485;SAS_AF=0.183;AA=A|||;VT=SNP
5	153712795	rs62379897	G	A	100	PASS	AC=161;AF=0.0321486;AN=5008;NS=2504;DP=18866;EAS_AF=0;AMR_AF=0.0648;AFR_AF=0.0053;EUR_AF=0.0865;SAS_AF=0.0225;AA=G|||;VT=SNP
5	153712867	rs13178265	A	G	100	PASS	AC=3043;AF=0.607628;AN=5008;NS=2504;DP=18440;EAS_AF=0.6677;AMR_AF=0.7622;AFR_AF=0.4191;EUR_AF=0.7018;SAS_AF=0.5941;AA=A|||;VT=SNP
5	153713762	rs7732085	A	G	100	PASS	AC=3039;AF=0.606829;AN=5008;NS=2504;DP=19928;EAS_AF=0.6627;AMR_AF=0.7622;AFR_AF=0.4191;EUR_AF=0.7018;SAS_AF=0.5951;AA=A|||;VT=SNP
5	153713999	rs57347748	C	G	100	PASS	AC=914;AF=0.182508;AN=5008;NS=2504;DP=19374;EAS_AF=0.0456;AMR_AF=0.1542;AFR_AF=0.3608;EUR_AF=0.1769;SAS_AF=0.1084;AA=G|||;VT=SNP
5	153714023	rs79333002	C	T	100	PASS	AC=145;AF=0.0289537;AN=5008;NS=2504;DP=19167;EAS_AF=0.0089;AMR_AF=0.0317;AFR_AF=0.0333;EUR_AF=0.0557;SAS_AF=0.0143;AA=C|||;VT=SNP
5	153714296	rs62379899	T	C	100	PASS	AC=227;AF=0.0453275;AN=5008;NS=2504;DP=21425;EAS_AF=0;AMR_AF=0.0692;AFR_AF=0.053;EUR_AF=0.0865;SAS_AF=0.0225;AA=T|||;VT=SNP
5	153714331	rs12523351	G	A	100	PASS	AC=914;AF=0.182508;AN=5008;NS=2504;DP=21513;EAS_AF=0.0456;AMR_AF=0.1542;AFR_AF=0.3608;EUR_AF=0.1769;SAS_AF=0.1084;AA=G|||;VT=SNP
5	153714420	rs12523339	C	T	100	PASS	AC=913;AF=0.182308;AN=5008;NS=2504;DP=20362;EAS_AF=0.0456;AMR_AF=0.1542;AFR_AF=0.3601;EUR_AF=0.1769;SAS_AF=0.1084;AA=C|||;VT=SNP
5	153714545	rs12523364	C	T	100	PASS	AC=904;AF=0.180511;AN=5008;NS=2504;DP=22048;EAS_AF=0.0456;AMR_AF=0.1527;AFR_AF=0.354;EUR_AF=0.1769;SAS_AF=0.1084;AA=C|||;VT=SNP
5	153714624	rs17115951	C	T	100	PASS	AC=334;AF=0.0666933;AN=5008;NS=2504;DP=21703;EAS_AF=0;AMR_AF=0.0432;AFR_AF=0.121;EUR_AF=0.0706;SAS_AF=0.0746;AA=C|||;VT=SNP
5	153714957	rs17115953	A	G	100	PASS	AC=333;AF=0.0664936;AN=5008;NS=2504;DP=19736;EAS_AF=0;AMR_AF=0.0432;AFR_AF=0.1203;EUR_AF=0.0706;SAS_AF=0.0746;AA=A|||;VT=SNP
5	153715001	rs17115954	G	A	100	PASS	AC=1035;AF=0.206669;AN=5008;NS=2504;DP=19285;EAS_AF=0.0347;AMR_AF=0.1758;AFR_AF=0.3548;EUR_AF=0.2435;SAS_AF=0.1677;AA=G|||;VT=SNP
5	153715486	rs11738498	C	T	100	PASS	AC=543;AF=0.108427;AN=5008;NS=2504;DP=21378;EAS_AF=0.0347;AMR_AF=0.1239;AFR_AF=0.1188;EUR_AF=0.173;SAS_AF=0.093;AA=N|||;VT=SNP
5	153716047	rs7705813	G	A	100	PASS	AC=578;AF=0.115415;AN=5008;NS=2504;DP=18000;EAS_AF=0.001;AMR_AF=0.0793;AFR_AF=0.236;EUR_AF=0.1044;SAS_AF=0.1074;AA=G|||;VT=SNP
5	153716363	rs17115956	C	T	100	PASS	AC=532;AF=0.10623;AN=5008;NS=2504;DP=17457;EAS_AF=0.002;AMR_AF=0.0562;AFR_AF=0.2526;EUR_AF=0.0716;SAS_AF=0.0869;AA=t|||;VT=SNP
5	153716667	rs11739458	C	T	100	PASS	AC=544;AF=0.108626;AN=5008;NS=2504;DP=19682;EAS_AF=0.0347;AMR_AF=0.1239;AFR_AF=0.1195;EUR_AF=0.173;SAS_AF=0.093;AA=c|||;VT=SNP
5	153716668	rs17115960	G	A	100	PASS	AC=334;AF=0.0666933;AN=5008;NS=2504;DP=19627;EAS_AF=0;AMR_AF=0.0432;AFR_AF=0.121;EUR_AF=0.0706;SAS_AF=0.0746;AA=G|||;VT=SNP
5	153716785	rs17119626	G	A	100	PASS	AC=493;AF=0.0984425;AN=5008;NS=2504;DP=21470;EAS_AF=0;AMR_AF=0.0519;AFR_AF=0.2368;EUR_AF=0.0706;SAS_AF=0.0746;AA=G|||;VT=SNP
5	153717233	rs11167671	G	A	100	PASS	AC=2136;AF=0.426518;AN=5008;NS=2504;DP=21099;EAS_AF=0.624;AMR_AF=0.6095;AFR_AF=0.0582;EUR_AF=0.5278;SAS_AF=0.4867;AA=G|||;VT=SNP
5	153717653	rs62379900	A	G	100	PASS	AC=165;AF=0.0329473;AN=5008;NS=2504;DP=22549;EAS_AF=0;AMR_AF=0.0663;AFR_AF=0.0061;EUR_AF=0.0865;SAS_AF=0.0245;AA=A|||;VT=SNP
5	153717709	rs113684016	G	A	100	PASS	AC=276;AF=0.0551118;AN=5008;NS=2504;DP=20865;EAS_AF=0.002;AMR_AF=0.0432;AFR_AF=0.0756;EUR_AF=0.0706;SAS_AF=0.0746;AA=T|||;VT=SNP
5	153718007	rs10463257	A	G	100	PASS	AC=2118;AF=0.422923;AN=5008;NS=2504;DP=20392;EAS_AF=0.6141;AMR_AF=0.6066;AFR_AF=0.0522;EUR_AF=0.5298;SAS_AF=0.4867;AA=A|||;VT=SNP
5	153718344	rs11959324	C	A	100	PASS	AC=820;AF=0.163738;AN=5008;NS=2504;DP=22323;EAS_AF=0.0446;AMR_AF=0.1398;AFR_AF=0.3094;EUR_AF=0.173;SAS_AF=0.0971;AA=C|||;VT=SNP
5	153718868	rs4958729	G	A	100	PASS	AC=2128;AF=0.42492;AN=5008;NS=2504;DP=20274;EAS_AF=0.6141;AMR_AF=0.6095;AFR_AF=0.059;EUR_AF=0.5288;SAS_AF=0.4867;AA=G|||;VT=SNP
5	153719188	rs72795417	G	A	100	PASS	AC=536;AF=0.107029;AN=5008;NS=2504;DP=18243;EAS_AF=0.0357;AMR_AF=0.1167;AFR_AF=0.1195;EUR_AF=0.169;SAS_AF=0.093;AA=G|||;VT=SNP
5	153719232	rs12655400	A	G	100	PASS	AC=2117;AF=0.422724;AN=5008;NS=2504;DP=19215;EAS_AF=0.6141;AMR_AF=0.6066;AFR_AF=0.0522;EUR_AF=0.5288;SAS_AF=0.4867;AA=A|||;VT=SNP
5	153719680	rs60794063	C	G	100	PASS	AC=573;AF=0.114417;AN=5008;NS=2504;DP=20919;EAS_AF=0.002;AMR_AF=0.0591;AFR_AF=0.2829;EUR_AF=0.0706;SAS_AF=0.0869;AA=T|||;VT=SNP
5	153720316	rs35500229	T	C	100	PASS	AC=274;AF=0.0547125;AN=5008;NS=2504;DP=15008;EAS_AF=0;AMR_AF=0.0432;AFR_AF=0.0756;EUR_AF=0.0706;SAS_AF=0.0746;AA=T|||;VT=SNP
5	153720755	rs62379901	C	T	100	PASS	AC=26;AF=0.00519169;AN=5008;NS=2504;DP=15825;EAS_AF=0;AMR_AF=0.0014;AFR_AF=0;EUR_AF=0.0199;SAS_AF=0.0051;AA=C|||;VT=SNP
5	153720977	rs28482937	G	T	100	PASS	AC=397;AF=0.0792732;AN=5008;NS=2504;DP=18041;EAS_AF=0;AMR_AF=0.0476;AFR_AF=0.1672;EUR_AF=0.0706;SAS_AF=0.0736;AA=G|||;VT=SNP
5	153721048	rs8180481	T	C	100	PASS	AC=2126;AF=0.424521;AN=5008;NS=2504;DP=19016;EAS_AF=0.6131;AMR_AF=0.6095;AFR_AF=0.0582;EUR_AF=0.5298;SAS_AF=0.4857;AA=T|||;VT=SNP
5	153723529	rs35674275	C	T	100	PASS	AC=1984;AF=0.396166;AN=5008;NS=2504;DP=17184;EAS_AF=0.6091;AMR_AF=0.5692;AFR_AF=0.0461;EUR_AF=0.4612;SAS_AF=0.4601;AA=C|||;VT=SNP
5	153723626	rs115214418	T	A	100	PASS	AC=20;AF=0.00399361;AN=5008;NS=2504;DP=16993;EAS_AF=0;AMR_AF=0.0101;AFR_AF=0.0015;EUR_AF=0.0109;SAS_AF=0;AA=T|||;VT=SNP
5	153724021	rs35796613	T	C	100	PASS	AC=16;AF=0.00319489;AN=5008;NS=2504;DP=16716;EAS_AF=0;AMR_AF=0.0029;AFR_AF=0.0008;EUR_AF=0.0129;SAS_AF=0;AA=C|||;VT=SNP
5	153724503	rs11167672	T	G	100	PASS	AC=3110;AF=0.621006;AN=5008;NS=2504;DP=17685;EAS_AF=0.63;AMR_AF=0.7435;AFR_AF=0.4909;EUR_AF=0.6899;SAS_AF=0.6299;AA=G|||;VT=SNP
5	153724572	rs80007444	G	A	100	PASS	AC=198;AF=0.0395367;AN=5008;NS=2504;DP=18426;EAS_AF=0.0357;AMR_AF=0.0288;AFR_AF=0.0053;EUR_AF=0.0716;SAS_AF=0.0644;AA=G|||;VT=SNP
5	153724633	rs11167673	G	C	100	PASS	AC=3551;AF=0.709065;AN=5008;NS=2504;DP=18444;EAS_AF=0.6319;AMR_AF=0.8069;AFR_AF=0.7209;EUR_AF=0.7545;SAS_AF=0.6564;AA=C|||;VT=SNP
5	153724796	rs12519335	T	C	100	PASS	AC=2099;AF=0.419129;AN=5008;NS=2504;DP=20723;EAS_AF=0.5933;AMR_AF=0.5836;AFR_AF=0.1339;EUR_AF=0.4672;SAS_AF=0.4591;AA=T|||;VT=SNP
5	153726505	rs77260975	A	C	100	PASS	AC=156;AF=0.0311502;AN=5008;NS=2504;DP=19340;EAS_AF=0.0089;AMR_AF=0.0216;AFR_AF=0.0688;EUR_AF=0.0258;SAS_AF=0.0153;AA=A|||;VT=SNP
5	153726602	rs6896601	C	T	100	PASS	AC=345;AF=0.0688898;AN=5008;NS=2504;DP=19952;EAS_AF=0.0149;AMR_AF=0.062;AFR_AF=0.1399;EUR_AF=0.0696;SAS_AF=0.0327;AA=C|||;VT=SNP
5	153726769	rs13186787	A	G	100	PASS	AC=54;AF=0.0107827;AN=5008;NS=2504;DP=15429;EAS_AF=0;AMR_AF=0.0144;AFR_AF=0.0008;EUR_AF=0.0229;SAS_AF=0.0204;AA=a|||;VT=SNP;EX_TARGET
5	153726882	rs10515707	A	G	100	PASS	AC=324;AF=0.0646965;AN=5008;NS=2504;DP=19707;EAS_AF=0;AMR_AF=0.0447;AFR_AF=0.1157;EUR_AF=0.0696;SAS_AF=0.0716;AA=A|||;VT=SNP
5	153727199	rs62379903	G	A	100	PASS	AC=51;AF=0.0101837;AN=5008;NS=2504;DP=17420;EAS_AF=0;AMR_AF=0.0202;AFR_AF=0.0023;EUR_AF=0.0219;SAS_AF=0.0123;AA=G|||;VT=SNP
5	153727297	rs62379904	A	T	100	PASS	AC=157;AF=0.0313498;AN=5008;NS=2504;DP=19087;EAS_AF=0;AMR_AF=0.0663;AFR_AF=0.0053;EUR_AF=0.0845;SAS_AF=0.0194;AA=A|||;VT=SNP
5	153728430	rs138270133	A	G	100	PASS	AC=38;AF=0.00758786;AN=5008;NS=2504;DP=17081;EAS_AF=0;AMR_AF=0.0014;AFR_AF=0.0008;EUR_AF=0.0298;SAS_AF=0.0061;AA=A|||;VT=SNP
5	153728465	rs149103	G	C	100	PASS	AC=3122;AF=0.623403;AN=5008;NS=2504;DP=17806;EAS_AF=0.7133;AMR_AF=0.7752;AFR_AF=0.4433;EUR_AF=0.6839;SAS_AF=0.6043;AA=G|||;VT=SNP
5	153728652	rs74661537	A	G	100	PASS	AC=236;AF=0.0471246;AN=5008;NS=2504;DP=14584;EAS_AF=0.001;AMR_AF=0.0432;AFR_AF=0.0015;EUR_AF=0.1243;SAS_AF=0.0798;AA=A|||;VT=SNP
5	153729217	rs153422	A	G	100	PASS	AC=3469;AF=0.692692;AN=5008;NS=2504;DP=17754;EAS_AF=0.7153;AMR_AF=0.8213;AFR_AF=0.5605;EUR_AF=0.7545;SAS_AF=0.6933;AA=G|||;VT=SNP
5	153729297	rs55928698	A	T	100	PASS	AC=129;AF=0.0257588;AN=5008;NS=2504;DP=19009;EAS_AF=0.006;AMR_AF=0.0231;AFR_AF=0.0681;EUR_AF=0.0089;SAS_AF=0.0082;AA=A|||;VT=SNP
5	153729631	rs153421	A	G	100	PASS	AC=3168;AF=0.632588;AN=5008;NS=2504;DP=17844;EAS_AF=0.7133;AMR_AF=0.7781;AFR_AF=0.4773;EUR_AF=0.6839;SAS_AF=0.6033;AA=A|||;VT=SNP
5	153730257	rs62379905	A	G	100	PASS	AC=73;AF=0.0145767;AN=5008;NS=2504;DP=19715;EAS_AF=0;AMR_AF=0.0331;AFR_AF=0.0023;EUR_AF=0.0328;SAS_AF=0.0143;AA=A|||;VT=SNP
5	153730478	rs153420	G	A	100	PASS	AC=4363;AF=0.871206;AN=5008;NS=2504;DP=18266;EAS_AF=0.9038;AMR_AF=0.8804;AFR_AF=0.9879;EUR_AF=0.7873;SAS_AF=0.7597;AA=A|||;VT=SNP
5	153731210	rs7733050	A	C	100	PASS	AC=922;AF=0.184105;AN=5008;NS=2504;DP=17393;EAS_AF=0.0228;AMR_AF=0.1326;AFR_AF=0.4266;EUR_AF=0.1481;SAS_AF=0.0961;AA=C|||;VT=SNP
5	153731813	rs62379906	G	A	100	PASS	AC=590;AF=0.117812;AN=5008;NS=2504;DP=17299;EAS_AF=0.0218;AMR_AF=0.1081;AFR_AF=0.1989;EUR_AF=0.1481;SAS_AF=0.0828;AA=G|||;VT=SNP
5	153732506	rs10065331	G	A	100	PASS	AC=229;AF=0.0457268;AN=5008;NS=2504;DP=18207;EAS_AF=0.006;AMR_AF=0.0245;AFR_AF=0.143;EUR_AF=0.0089;SAS_AF=0.0082;AA=G|||;VT=SNP
5	153732858	rs153412	G	C	100	PASS	AC=2389;AF=0.477037;AN=5008;NS=2504;DP=20385;EAS_AF=0.8423;AMR_AF=0.5937;AFR_AF=0.1188;EUR_AF=0.4712;SAS_AF=0.5082;AA=C|||;VT=SNP
5	153733657	rs73283339	G	T	100	PASS	AC=243;AF=0.0485224;AN=5008;NS=2504;DP=24047;EAS_AF=0.006;AMR_AF=0.0591;AFR_AF=0.0711;EUR_AF=0.0696;SAS_AF=0.0327;AA=G|||;VT=SNP
5	153733750	rs62379907	A	T	100	PASS	AC=157;AF=0.0313498;AN=5008;NS=2504;DP=23126;EAS_AF=0;AMR_AF=0.0663;AFR_AF=0.0053;EUR_AF=0.0835;SAS_AF=0.0204;AA=A|||;VT=SNP
5	153733929	rs27597	C	T	100	PASS	AC=2373;AF=0.473842;AN=5008;NS=2504;DP=20555;EAS_AF=0.6954;AMR_AF=0.6527;AFR_AF=0.1263;EUR_AF=0.5378;SAS_AF=0.5225;AA=C|||;VT=SNP
5	153734239	rs27150	G	A	100	PASS	AC=2117;AF=0.422724;AN=5008;NS=2504;DP=20438;EAS_AF=0.6895;AMR_AF=0.5937;AFR_AF=0.0424;EUR_AF=0.4692;SAS_AF=0.4928;AA=G|||;VT=SNP
5	153734278	rs27151	A	G	100	PASS	AC=3720;AF=0.742812;AN=5008;NS=2504;DP=20775;EAS_AF=0.7222;AMR_AF=0.8285;AFR_AF=0.7405;EUR_AF=0.7505;SAS_AF=0.6984;AA=G|||;VT=SNP
5	153734373	rs7711600	A	G	100	PASS	AC=609;AF=0.121605;AN=5008;NS=2504;DP=21592;EAS_AF=0.0288;AMR_AF=0.0908;AFR_AF=0.2201;EUR_AF=0.1302;SAS_AF=0.0971;AA=A|||;VT=SNP
5	153734582	rs27152	C	T	100	PASS	AC=3574;AF=0.713658;AN=5008;NS=2504;DP=24471;EAS_AF=0.7113;AMR_AF=0.7767;AFR_AF=0.7345;EUR_AF=0.675;SAS_AF=0.683;AA=T|||;VT=SNP
5	153734979	rs13164128	G	A	100	PASS	AC=45;AF=0.00898562;AN=5008;NS=2504;DP=20321;EAS_AF=0;AMR_AF=0.0173;AFR_AF=0;EUR_AF=0.0229;SAS_AF=0.0102;AA=G|||;VT=SNP
5	153735045	rs27827	A	C	100	PASS	AC=3555;AF=0.709864;AN=5008;NS=2504;DP=19364;EAS_AF=0.7153;AMR_AF=0.8026;AFR_AF=0.6679;EUR_AF=0.6978;SAS_AF=0.7076;AA=C|||;VT=SNP
5	153735387	rs12520708	G	A	100	PASS	AC=667;AF=0.133187;AN=5008;NS=2504;DP=22432;EAS_AF=0.0873;AMR_AF=0.1585;AFR_AF=0.3094;EUR_AF=0.0099;SAS_AF=0.0511;AA=G|||;VT=SNP
5	153735484	rs918510	C	T	100	PASS	AC=2202;AF=0.439696;AN=5008;NS=2504;DP=18839;EAS_AF=0.5516;AMR_AF=0.5317;AFR_AF=0.1732;EUR_AF=0.5368;SAS_AF=0.5194;AA=C|||;VT=SNP
5	153735817	rs11167675	G	A	100	PASS	AC=904;AF=0.180511;AN=5008;NS=2504;DP=19466;EAS_AF=0.1121;AMR_AF=0.1859;AFR_AF=0.351;EUR_AF=0.0765;SAS_AF=0.1237;AA=G|||;VT=SNP
5	153736081	rs35083359	G	A	100	PASS	AC=145;AF=0.0289537;AN=5008;NS=2504;DP=20673;EAS_AF=0;AMR_AF=0.0144;AFR_AF=0.0673;EUR_AF=0.0268;SAS_AF=0.0194;AA=G|||;VT=SNP
5	153737140	rs10053802	C	T	100	PASS	AC=2664;AF=0.531949;AN=5008;NS=2504;DP=18032;EAS_AF=0.623;AMR_AF=0.5965;AFR_AF=0.6006;EUR_AF=0.4095;SAS_AF=0.4254;AA=C|||;VT=SNP
5	153737165	rs71590133	G	A	100	PASS	AC=147;AF=0.029353;AN=5008;NS=2504;DP=18074;EAS_AF=0;AMR_AF=0.0173;AFR_AF=0.0635;EUR_AF=0.0318;SAS_AF=0.0194;AA=G|||;VT=SNP
5	153737288	rs7730696	T	G	100	PASS	AC=3737;AF=0.746206;AN=5008;NS=2504;DP=16069;EAS_AF=0.7837;AMR_AF=0.8012;AFR_AF=0.792;EUR_AF=0.673;SAS_AF=0.682;AA=T|||;VT=SNP
5	153738585	rs27153	T	A	100	PASS	AC=3464;AF=0.691693;AN=5008;NS=2504;DP=21403;EAS_AF=0.8532;AMR_AF=0.7478;AFR_AF=0.5219;EUR_AF=0.7197;SAS_AF=0.6861;AA=A|||;VT=SNP
5	153738766	rs35399609	A	G	100	PASS	AC=201;AF=0.0401358;AN=5008;NS=2504;DP=18718;EAS_AF=0;AMR_AF=0.0231;AFR_AF=0.1044;EUR_AF=0.0318;SAS_AF=0.0153;AA=A|||;VT=SNP
5	153739525	rs78007884	C	A	100	PASS	AC=147;AF=0.029353;AN=5008;NS=2504;DP=17677;EAS_AF=0;AMR_AF=0.0202;AFR_AF=0.0651;EUR_AF=0.0318;SAS_AF=0.0153;AA=C|||;VT=SNP
5	153739585	rs72795420	A	G	100	PASS	AC=246;AF=0.0491214;AN=5008;NS=2504;DP=19238;EAS_AF=0;AMR_AF=0.1009;AFR_AF=0.0083;EUR_AF=0.1352;SAS_AF=0.0297;AA=A|||;VT=SNP
5	153740273	rs467368	A	G	100	PASS	AC=3799;AF=0.758586;AN=5008;NS=2504;DP=16210;EAS_AF=0.8492;AMR_AF=0.7608;AFR_AF=0.8064;EUR_AF=0.6938;SAS_AF=0.6656;AA=G|||;VT=SNP
5	153740659	rs115997259	G	T	100	PASS	AC=46;AF=0.0091853;AN=5008;NS=2504;DP=16670;EAS_AF=0;AMR_AF=0.0058;AFR_AF=0.0023;EUR_AF=0.0328;SAS_AF=0.0061;AA=G|||;VT=SNP
5	153741139	rs3886611	G	T	100	PASS	AC=1620;AF=0.323482;AN=5008;NS=2504;DP=19862;EAS_AF=0.5298;AMR_AF=0.4481;AFR_AF=0.0991;EUR_AF=0.3439;SAS_AF=0.3047;AA=G|||;VT=SNP
5	153741843	rs27154	A	G	100	PASS	AC=3720;AF=0.742812;AN=5008;NS=2504;DP=19704;EAS_AF=0.8512;AMR_AF=0.7608;AFR_AF=0.7428;EUR_AF=0.7018;SAS_AF=0.6605;AA=G|||;VT=SNP
5	153743021	rs79780131	T	A	100	PASS	AC=38;AF=0.00758786;AN=5008;NS=2504;DP=14073;EAS_AF=0;AMR_AF=0.0173;AFR_AF=0.0023;EUR_AF=0.0229;SAS_AF=0;AA=T|||;VT=SNP
5	153743043	rs27155	C	T	100	PASS	AC=1186;AF=0.236821;AN=5008;NS=2504;DP=12693;EAS_AF=0.253;AMR_AF=0.2349;AFR_AF=0.1755;EUR_AF=0.2952;SAS_AF=0.2444;AA=C|||;VT=SNP
5	153743746	rs34801579	G	A	100	PASS	AC=146;AF=0.0291534;AN=5008;NS=2504;DP=21919;EAS_AF=0;AMR_AF=0.0202;AFR_AF=0.0651;EUR_AF=0.0308;SAS_AF=0.0153;AA=G|||;VT=SNP
5	153743814	rs139208838	C	G	100	PASS	AC=31;AF=0.0061901;AN=5008;NS=2504;DP=21124;EAS_AF=0;AMR_AF=0.0159;AFR_AF=0;EUR_AF=0.0149;SAS_AF=0.0051;AA=C|||;VT=SNP
5	153743815	rs149950152	T	G	100	PASS	AC=31;AF=0.0061901;AN=5008;NS=2504;DP=21180;EAS_AF=0;AMR_AF=0.0159;AFR_AF=0;EUR_AF=0.0149;SAS_AF=0.0051;AA=T|||;VT=SNP
5	153744248	rs2431607	T	G	100	PASS	AC=3594;AF=0.717652;AN=5008;NS=2504;DP=19307;EAS_AF=0.8323;AMR_AF=0.7421;AFR_AF=0.7065;EUR_AF=0.6809;SAS_AF=0.635;AA=T|||;VT=SNP
5	153744999	rs462515	A	C	100	PASS	AC=3342;AF=0.667332;AN=5008;NS=2504;DP=19318;EAS_AF=0.8512;AMR_AF=0.7291;AFR_AF=0.5091;EUR_AF=0.665;SAS_AF=0.6503;AA=C|||;VT=SNP
5	153748359	rs153413	G	C	100	PASS	AC=1206;AF=0.240815;AN=5008;NS=2504;DP=20514;EAS_AF=0.252;AMR_AF=0.2421;AFR_AF=0.1649;EUR_AF=0.3042;SAS_AF=0.2658;AA=G|||;VT=SNP
5	153748732	rs153414	C	G	100	PASS	AC=3945;AF=0.78774;AN=5008;NS=2504;DP=19585;EAS_AF=0.8512;AMR_AF=0.8098;AFR_AF=0.8646;EUR_AF=0.7256;SAS_AF=0.6667;AA=G|||;VT=SNP
5	153749697	rs153415	A	G	100	PASS	AC=4020;AF=0.802716;AN=5008;NS=2504;DP=23399;EAS_AF=0.8512;AMR_AF=0.8703;AFR_AF=0.789;EUR_AF=0.828;SAS_AF=0.6973;AA=G|||;VT=SNP
5	153750215	rs79658604	G	A	100	PASS	AC=167;AF=0.0333466;AN=5008;NS=2504;DP=19742;EAS_AF=0;AMR_AF=0.0245;AFR_AF=0.0787;EUR_AF=0.0308;SAS_AF=0.0153;AA=G|||;VT=SNP
5	153750464	rs75465078	C	T	100	PASS	AC=57;AF=0.0113818;AN=5008;NS=2504;DP=19252;EAS_AF=0;AMR_AF=0.0173;AFR_AF=0.0008;EUR_AF=0.0378;SAS_AF=0.0061;AA=C|||;VT=SNP
5	153751133	rs547982250	C	G	100	PASS	AC=1195;AF=0.238618;AN=5008;NS=2504;DP=13815;EAS_AF=0.251;AMR_AF=0.2406;AFR_AF=0.1641;EUR_AF=0.2972;SAS_AF=0.2648;AA=A|||;VT=SNP
5	153751415	rs74537501	G	A	100	PASS	AC=438;AF=0.0874601;AN=5008;NS=2504;DP=20275;EAS_AF=0;AMR_AF=0.1037;AFR_AF=0.1604;EUR_AF=0.1252;SAS_AF=0.0286;AA=G|||;VT=SNP
5	153752024	rs35308999	G	A	100	PASS	AC=165;AF=0.0329473;AN=5008;NS=2504;DP=21477;EAS_AF=0;AMR_AF=0.0245;AFR_AF=0.0787;EUR_AF=0.0288;SAS_AF=0.0153;AA=G|||;VT=SNP
5	153752096	rs72795423	A	G	100	PASS	AC=439;AF=0.0876597;AN=5008;NS=2504;DP=20174;EAS_AF=0;AMR_AF=0.1052;AFR_AF=0.1596;EUR_AF=0.1262;SAS_AF=0.0286;AA=A|||;VT=SNP
5	153753105	rs114852903	G	A	100	PASS	AC=26;AF=0.00519169;AN=5008;NS=2504;DP=18734;EAS_AF=0;AMR_AF=0.0115;AFR_AF=0;EUR_AF=0.0139;SAS_AF=0.0041;AA=G|||;VT=SNP
5	153753137	rs77873385	G	C	100	PASS	AC=160;AF=0.0319489;AN=5008;NS=2504;DP=18822;EAS_AF=0.001;AMR_AF=0.0274;AFR_AF=0.0038;EUR_AF=0.0775;SAS_AF=0.0583;AA=G|||;VT=SNP
5	153753481	rs153411	C	T	100	PASS	AC=1139;AF=0.227436;AN=5008;NS=2504;DP=17287;EAS_AF=0.2103;AMR_AF=0.2277;AFR_AF=0.1543;EUR_AF=0.2803;SAS_AF=0.2894;AA=C|||;VT=SNP
5	153753867	rs17636743	C	T	100	PASS	AC=204;AF=0.0407348;AN=5008;NS=2504;DP=19324;EAS_AF=0.001;AMR_AF=0.0259;AFR_AF=0.0545;EUR_AF=0.0239;SAS_AF=0.091;AA=C|||;VT=SNP
5	153755034	rs115719455	A	G	100	PASS	AC=141;AF=0.028155;AN=5008;NS=2504;DP=21002;EAS_AF=0.0099;AMR_AF=0.0908;AFR_AF=0.0008;EUR_AF=0.0288;SAS_AF=0.0389;AA=A|||;VT=SNP
5	153756128	rs149128	G	A	100	PASS	AC=1073;AF=0.214257;AN=5008;NS=2504;DP=20242;EAS_AF=0.2282;AMR_AF=0.2176;AFR_AF=0.1142;EUR_AF=0.2515;SAS_AF=0.2945;AA=G|||;VT=SNP
5	153756297	rs2032850	C	T	100	PASS	AC=1927;AF=0.384784;AN=5008;NS=2504;DP=22055;EAS_AF=0.5109;AMR_AF=0.4524;AFR_AF=0.354;EUR_AF=0.3241;SAS_AF=0.3108;AA=C|||;VT=SNP
5	153756589	rs147267126	T	C	100	PASS	AC=21;AF=0.00419329;AN=5008;NS=2504;DP=22783;EAS_AF=0;AMR_AF=0.0072;AFR_AF=0;EUR_AF=0.0149;SAS_AF=0.001;AA=T|||;VT=SNP
5	153757005	rs11949250	C	T	100	PASS	AC=395;AF=0.0788738;AN=5008;NS=2504;DP=21900;EAS_AF=0;AMR_AF=0.0418;AFR_AF=0.2428;EUR_AF=0.0318;SAS_AF=0.0133;AA=C|||;VT=SNP
5	153757052	rs1422665	C	T	100	PASS	AC=1115;AF=0.222644;AN=5008;NS=2504;DP=18700;EAS_AF=0.253;AMR_AF=0.2003;AFR_AF=0.118;EUR_AF=0.2952;SAS_AF=0.274;AA=C|||;VT=SNP
5	153757160	rs1363559	G	A	100	PASS	AC=1917;AF=0.382788;AN=5008;NS=2504;DP=17879;EAS_AF=0.5109;AMR_AF=0.4352;AFR_AF=0.3759;EUR_AF=0.3002;SAS_AF=0.3078;AA=G|||;VT=SNP
5	153758259	rs114452287	G	T	100	PASS	AC=52;AF=0.0103834;AN=5008;NS=2504;DP=21427;EAS_AF=0.002;AMR_AF=0.0115;AFR_AF=0.0008;EUR_AF=0.0149;SAS_AF=0.0266;AA=G|||;VT=SNP
5	153758351	rs7728507	C	T	100	PASS	AC=1115;AF=0.222644;AN=5008;NS=2504;DP=19431;EAS_AF=0.252;AMR_AF=0.2003;AFR_AF=0.1172;EUR_AF=0.2962;SAS_AF=0.2751;AA=C|||;VT=SNP
5	153759133	rs116348454	G	T	100	PASS	AC=32;AF=0.00638978;AN=5008;NS=2504;DP=19595;EAS_AF=0;AMR_AF=0.0115;AFR_AF=0;EUR_AF=0.0189;SAS_AF=0.0051;AA=G|||;VT=SNP
5	153759134	rs115512252	C	T	100	PASS	AC=31;AF=0.0061901;AN=5008;NS=2504;DP=19655;EAS_AF=0;AMR_AF=0.0115;AFR_AF=0;EUR_AF=0.0179;SAS_AF=0.0051;AA=C|||;VT=SNP
5	153759461	rs58269907	G	A	100	PASS	AC=94;AF=0.01877;AN=5008;NS=2504;DP=19333;EAS_AF=0;AMR_AF=0.0086;AFR_AF=0.0045;EUR_AF=0.0318;SAS_AF=0.0511;AA=G|||;VT=SNP
5	153759531	rs71590135	A	G	100	PASS	AC=20;AF=0.00399361;AN=5008;NS=2504;DP=19452;EAS_AF=0;AMR_AF=0.0043;AFR_AF=0.0008;EUR_AF=0.0159;SAS_AF=0;AA=A|||;VT=SNP
5	153760270	rs2010010	T	C	100	PASS	AC=1742;AF=0.347843;AN=5008;NS=2504;DP=18333;EAS_AF=0.5089;AMR_AF=0.4308;AFR_AF=0.239;EUR_AF=0.3052;SAS_AF=0.3139;AA=T|||;VT=SNP
5	153760329	rs17116042	T	C	100	PASS	AC=1130;AF=0.225639;AN=5008;NS=2504;DP=18235;EAS_AF=0.252;AMR_AF=0.2003;AFR_AF=0.1225;EUR_AF=0.2952;SAS_AF=0.2843;AA=t|||;VT=SNP
5	153760704	rs750063	G	A	100	PASS	AC=1720;AF=0.34345;AN=5008;NS=2504;DP=20596;EAS_AF=0.5089;AMR_AF=0.4251;AFR_AF=0.2307;EUR_AF=0.3002;SAS_AF=0.3119;AA=A|||;VT=SNP
5	153761159	rs10067309	A	G	100	PASS	AC=919;AF=0.183506;AN=5008;NS=2504;DP=22018;EAS_AF=0;AMR_AF=0.1556;AFR_AF=0.4539;EUR_AF=0.165;SAS_AF=0.046;AA=A|||;VT=SNP
5	153761399	rs6866057	A	T	100	PASS	AC=889;AF=0.177516;AN=5008;NS=2504;DP=20879;EAS_AF=0.252;AMR_AF=0.121;AFR_AF=0.1135;EUR_AF=0.171;SAS_AF=0.2342;AA=A|||;VT=SNP
5	153761773	rs4626376	A	G	100	PASS	AC=292;AF=0.0583067;AN=5008;NS=2504;DP=20801;EAS_AF=0;AMR_AF=0.1009;AFR_AF=0.0431;EUR_AF=0.1322;SAS_AF=0.0327;AA=A|||;VT=SNP
5	153762141	rs13183153	T	C	100	PASS	AC=1972;AF=0.39377;AN=5008;NS=2504;DP=21367;EAS_AF=0.5149;AMR_AF=0.5101;AFR_AF=0.2428;EUR_AF=0.4294;SAS_AF=0.3538;AA=T|||;VT=SNP
5	153762536	rs112708733	C	G	100	PASS	AC=79;AF=0.0157748;AN=5008;NS=2504;DP=19071;EAS_AF=0;AMR_AF=0.0346;AFR_AF=0.0023;EUR_AF=0.0447;SAS_AF=0.0072;AA=C|||;VT=SNP
5	153762653	rs918509	T	C	100	PASS	AC=3976;AF=0.79393;AN=5008;NS=2504;DP=18670;EAS_AF=0.7609;AMR_AF=0.7997;AFR_AF=0.8918;EUR_AF=0.7982;SAS_AF=0.6871;AA=C|||;VT=SNP
5	153762782	rs6872823	G	T	100	PASS	AC=471;AF=0.0940495;AN=5008;NS=2504;DP=17863;EAS_AF=0;AMR_AF=0.0447;AFR_AF=0.2988;EUR_AF=0.0318;SAS_AF=0.0133;AA=G|||;VT=SNP
5	153763289	rs114353188	C	T	100	PASS	AC=23;AF=0.00459265;AN=5008;NS=2504;DP=16677;EAS_AF=0;AMR_AF=0;AFR_AF=0;EUR_AF=0.0149;SAS_AF=0.0082;AA=C|||;VT=SNP
5	153764277	rs73283389	C	T	100	PASS	AC=324;AF=0.0646965;AN=5008;NS=2504;DP=20949;EAS_AF=0.0407;AMR_AF=0.0418;AFR_AF=0.121;EUR_AF=0.0457;SAS_AF=0.0491;AA=C|||;VT=SNP
5	153764373	rs73283390	T	G	100	PASS	AC=383;AF=0.0764776;AN=5008;NS=2504;DP=20775;EAS_AF=0.0407;AMR_AF=0.0432;AFR_AF=0.1649;EUR_AF=0.0457;SAS_AF=0.0491;AA=G|||;VT=SNP
5	153764779	rs77872501	C	T	100	PASS	AC=223;AF=0.0445288;AN=5008;NS=2504;DP=20079;EAS_AF=0;AMR_AF=0.0807;AFR_AF=0.0045;EUR_AF=0.1233;SAS_AF=0.0378;AA=C|||;VT=SNP
5	153765239	rs3734083	T	C	100	PASS	AC=3828;AF=0.764377;AN=5008;NS=2504;DP=21588;EAS_AF=0.7639;AMR_AF=0.7839;AFR_AF=0.8449;EUR_AF=0.7654;SAS_AF=0.6411;AA=C|||;VT=SNP
5	153765351	rs17556048	G	A	100	PASS	AC=279;AF=0.0557109;AN=5008;NS=2504;DP=19274;EAS_AF=0;AMR_AF=0.1023;AFR_AF=0.0356;EUR_AF=0.1322;SAS_AF=0.0286;AA=G|||;VT=SNP
5	153765431	rs6870010	T	C	100	PASS	AC=982;AF=0.196086;AN=5008;NS=2504;DP=18666;EAS_AF=0.1815;AMR_AF=0.1988;AFR_AF=0.1127;EUR_AF=0.2932;SAS_AF=0.2219;AA=T|||;VT=SNP
5	153765462	rs6889241	G	A	100	PASS	AC=3801;AF=0.758986;AN=5008;NS=2504;DP=18183;EAS_AF=0.7619;AMR_AF=0.781;AFR_AF=0.8396;EUR_AF=0.7614;SAS_AF=0.6288;AA=A|||;VT=SNP
5	153766356	rs2034577	A	G	100	PASS	AC=423;AF=0.0844649;AN=5008;NS=2504;DP=18403;EAS_AF=0;AMR_AF=0.1196;AFR_AF=0.0983;EUR_AF=0.159;SAS_AF=0.0511;AA=A|||;VT=SNP
5	153767263	rs148785240	A	G	100	PASS	AC=33;AF=0.00658946;AN=5008;NS=2504;DP=17269;EAS_AF=0;AMR_AF=0.0187;AFR_AF=0.0008;EUR_AF=0.0089;SAS_AF=0.0102;AA=A|||;VT=SNP
5	153767439	rs112316529	A	G	100	PASS	AC=340;AF=0.0678914;AN=5008;NS=2504;DP=15789;EAS_AF=0.001;AMR_AF=0.0533;AFR_AF=0.09;EUR_AF=0.0517;SAS_AF=0.1339;AA=A|||;VT=SNP
5	153767845	rs6871105	G	A	100	PASS	AC=1817;AF=0.362819;AN=5008;NS=2504;DP=20541;EAS_AF=0.2351;AMR_AF=0.245;AFR_AF=0.5303;EUR_AF=0.3181;SAS_AF=0.3978;AA=A|||;VT=SNP
5	153767896	rs78143711	A	T	100	PASS	AC=63;AF=0.0125799;AN=5008;NS=2504;DP=20759;EAS_AF=0;AMR_AF=0.0231;AFR_AF=0.0023;EUR_AF=0.0388;SAS_AF=0.0051;AA=A|||;VT=SNP
5	153768231	rs73283393	G	T	100	PASS	AC=277;AF=0.0553115;AN=5008;NS=2504;DP=15860;EAS_AF=0.0377;AMR_AF=0.036;AFR_AF=0.0908;EUR_AF=0.0417;SAS_AF=0.0532;AA=G|||;VT=SNP
5	153768265	rs58029256	G	A	100	PASS	AC=2402;AF=0.479633;AN=5008;NS=2504;DP=16017;EAS_AF=0.622;AMR_AF=0.5216;AFR_AF=0.5151;EUR_AF=0.4105;SAS_AF=0.3262;AA=G|||;VT=SNP
5	153768664	rs12520590	A	C	100	PASS	AC=1054;AF=0.210463;AN=5008;NS=2504;DP=10054;EAS_AF=0.2014;AMR_AF=0.2161;AFR_AF=0.1452;EUR_AF=0.3111;SAS_AF=0.2004;AA=A|||;VT=SNP
5	153768959	rs150953495	T	C	100	PASS	AC=31;AF=0.0061901;AN=5008;NS=2504;DP=10790;EAS_AF=0;AMR_AF=0.0115;AFR_AF=0.0008;EUR_AF=0.0219;SAS_AF=0;AA=T|||;VT=SNP
5	153769003	rs6877228	G	C	100	PASS	AC=273;AF=0.0545128;AN=5008;NS=2504;DP=10139;EAS_AF=0.0377;AMR_AF=0.036;AFR_AF=0.0908;EUR_AF=0.0417;SAS_AF=0.0491;AA=G|||;VT=SNP
5	153769120	rs7720821	C	T	100	PASS	AC=1248;AF=0.249201;AN=5008;NS=2504;DP=7889;EAS_AF=0.2004;AMR_AF=0.2262;AFR_AF=0.2874;EUR_AF=0.3111;SAS_AF=0.2004;AA=C|||;VT=SNP
5	153769183	rs149718679	G	A	100	PASS	AC=102;AF=0.0203674;AN=5008;NS=2504;DP=10723;EAS_AF=0;AMR_AF=0.0086;AFR_AF=0.0076;EUR_AF=0.0348;SAS_AF=0.0521;AA=G|||;VT=SNP
5	153769293	rs13154706	T	C	100	PASS	AC=1059;AF=0.211462;AN=5008;NS=2504;DP=11960;EAS_AF=0.2004;AMR_AF=0.2176;AFR_AF=0.1452;EUR_AF=0.3111;SAS_AF=0.2055;AA=T|||;VT=SNP
5	153769308	rs7720988	A	C	100	PASS	AC=601;AF=0.120008;AN=5008;NS=2504;DP=11360;EAS_AF=0.0387;AMR_AF=0.0836;AFR_AF=0.1732;EUR_AF=0.0944;SAS_AF=0.184;AA=A|||;VT=SNP
5	153769638	rs6882005	C	T	100	PASS	AC=1058;AF=0.211262;AN=5008;NS=2504;DP=15747;EAS_AF=0.2004;AMR_AF=0.2176;AFR_AF=0.1452;EUR_AF=0.3111;SAS_AF=0.2045;AA=C|||;VT=SNP
5	153769646	rs6882007	C	A	100	PASS	AC=1057;AF=0.211062;AN=5008;NS=2504;DP=15520;EAS_AF=0.2004;AMR_AF=0.2161;AFR_AF=0.1452;EUR_AF=0.3111;SAS_AF=0.2045;AA=C|||;VT=SNP
5	153769996	rs113796111	A	G	100	PASS	AC=27;AF=0.00539137;AN=5008;NS=2504;DP=17299;EAS_AF=0;AMR_AF=0.0086;AFR_AF=0.0008;EUR_AF=0.0199;SAS_AF=0;AA=A|||;VT=SNP
5	153770059	rs10073540	A	C	100	PASS	AC=2767;AF=0.552516;AN=5008;NS=2504;DP=18359;EAS_AF=0.629;AMR_AF=0.5793;AFR_AF=0.6067;EUR_AF=0.4672;SAS_AF=0.4693;AA=A|||;VT=SNP
5	153770271	rs77265670	C	G	100	PASS	AC=24;AF=0.00479233;AN=5008;NS=2504;DP=16520;EAS_AF=0;AMR_AF=0.0058;AFR_AF=0;EUR_AF=0.0129;SAS_AF=0.0072;AA=C|||;VT=SNP
5	153772081	rs10072289	T	C	100	PASS	AC=3265;AF=0.651957;AN=5008;NS=2504;DP=21355;EAS_AF=0.6667;AMR_AF=0.6297;AFR_AF=0.7943;EUR_AF=0.5447;SAS_AF=0.5706;AA=C|||;VT=SNP
5	153772161	rs10064410	C	A	100	PASS	AC=3060;AF=0.611022;AN=5008;NS=2504;DP=21298;EAS_AF=0.6647;AMR_AF=0.6081;AFR_AF=0.7239;EUR_AF=0.503;SAS_AF=0.5164;AA=A|||;VT=SNP
5	153772165	rs115179451	C	G	100	PASS	AC=161;AF=0.0321486;AN=5008;NS=2504;DP=21348;EAS_AF=0;AMR_AF=0.0144;AFR_AF=0.0492;EUR_AF=0.0348;SAS_AF=0.0521;AA=C|||;VT=SNP
5	153772175	rs11750554	A	G	100	PASS	AC=277;AF=0.0553115;AN=5008;NS=2504;DP=21235;EAS_AF=0.0387;AMR_AF=0.036;AFR_AF=0.09;EUR_AF=0.0417;SAS_AF=0.0532;AA=A|||;VT=SNP
5	153772207	rs10064551	G	T	100	PASS	AC=3201;AF=0.639177;AN=5008;NS=2504;DP=20528;EAS_AF=0.6567;AMR_AF=0.5951;AFR_AF=0.7753;EUR_AF=0.5408;SAS_AF=0.5695;AA=T|||;VT=SNP
5	153772268	rs10079389	A	T	100	PASS	AC=2744;AF=0.547923;AN=5008;NS=2504;DP=19754;EAS_AF=0.626;AMR_AF=0.5764;AFR_AF=0.5968;EUR_AF=0.4662;SAS_AF=0.4652;AA=A|||;VT=SNP
5	153772289	rs10064618	G	A	100	PASS	AC=3014;AF=0.601837;AN=5008;NS=2504;DP=19941;EAS_AF=0.6627;AMR_AF=0.5461;AFR_AF=0.7693;EUR_AF=0.4175;SAS_AF=0.5419;AA=A|||;VT=SNP
5	153773245	rs79328159	A	G	100	PASS	AC=1022;AF=0.204073;AN=5008;NS=2504;DP=18374;EAS_AF=0.1974;AMR_AF=0.1571;AFR_AF=0.1467;EUR_AF=0.2227;SAS_AF=0.3027;AA=A|||;VT=SNP
5	153774012	rs1422666	C	G	100	PASS	AC=1020;AF=0.203674;AN=5008;NS=2504;DP=17086;EAS_AF=0.2351;AMR_AF=0.2277;AFR_AF=0.1036;EUR_AF=0.2167;SAS_AF=0.2761;AA=C|||;VT=SNP
5	153774120	rs17116062	C	T	100	PASS	AC=423;AF=0.0844649;AN=5008;NS=2504;DP=17684;EAS_AF=0.1359;AMR_AF=0.049;AFR_AF=0.0492;EUR_AF=0.0726;SAS_AF=0.1166;AA=C|||;VT=SNP
5	153774171	rs17116065	G	A	100	PASS	AC=427;AF=0.0852636;AN=5008;NS=2504;DP=18475;EAS_AF=0.1359;AMR_AF=0.0504;AFR_AF=0.0514;EUR_AF=0.0726;SAS_AF=0.1166;AA=G|||;VT=SNP
5	153774496	rs17637310	G	A	100	PASS	AC=1238;AF=0.247204;AN=5008;NS=2504;DP=21401;EAS_AF=0.2331;AMR_AF=0.3098;AFR_AF=0.1089;EUR_AF=0.333;SAS_AF=0.316;AA=G|||;VT=SNP
5	153774521	rs10069000	C	T	100	PASS	AC=2612;AF=0.521565;AN=5008;NS=2504;DP=20367;EAS_AF=0.6151;AMR_AF=0.4625;AFR_AF=0.77;EUR_AF=0.3002;SAS_AF=0.3589;AA=C|||;VT=SNP
5	153774578	rs10069053	C	G	100	PASS	AC=615;AF=0.122804;AN=5008;NS=2504;DP=18928;EAS_AF=0.1359;AMR_AF=0.0576;AFR_AF=0.1906;EUR_AF=0.0716;SAS_AF=0.1166;AA=C|||;VT=SNP
5	153774758	rs4499886	A	C	100	PASS	AC=2630;AF=0.52516;AN=5008;NS=2504;DP=22725;EAS_AF=0.6181;AMR_AF=0.464;AFR_AF=0.7753;EUR_AF=0.3072;SAS_AF=0.3589;AA=A|||;VT=SNP
5	153774793	rs17637385	C	A	100	PASS	AC=1143;AF=0.228235;AN=5008;NS=2504;DP=22859;EAS_AF=0.2331;AMR_AF=0.2997;AFR_AF=0.0424;EUR_AF=0.333;SAS_AF=0.316;AA=C|||;VT=SNP
5	153774970	rs2351477	G	A	100	PASS	AC=2608;AF=0.520767;AN=5008;NS=2504;DP=22150;EAS_AF=0.6071;AMR_AF=0.4625;AFR_AF=0.77;EUR_AF=0.3042;SAS_AF=0.3589;AA=A|||;VT=SNP
5	153775295	rs17637407	A	G	100	PASS	AC=104;AF=0.0207668;AN=5008;NS=2504;DP=20532;EAS_AF=0.001;AMR_AF=0.0173;AFR_AF=0.0008;EUR_AF=0.0338;SAS_AF=0.0573;AA=A|||;VT=SNP
5	153775403	rs6875467	C	T	100	PASS	AC=2620;AF=0.523163;AN=5008;NS=2504;DP=20350;EAS_AF=0.6141;AMR_AF=0.4625;AFR_AF=0.77;EUR_AF=0.3042;SAS_AF=0.364;AA=C|||;VT=SNP
5	153775430	rs6875476	C	T	100	PASS	AC=2621;AF=0.523363;AN=5008;NS=2504;DP=18883;EAS_AF=0.6151;AMR_AF=0.4625;AFR_AF=0.77;EUR_AF=0.3042;SAS_AF=0.364;AA=T|||;VT=SNP
5	153775493	rs79635841	C	T	100	PASS	AC=425;AF=0.0848642;AN=5008;NS=2504;DP=19314;EAS_AF=0;AMR_AF=0.0346;AFR_AF=0.2806;EUR_AF=0.0258;SAS_AF=0.0041;AA=C|||;VT=SNP
5	153775540	rs889028	C	G	100	PASS	AC=1081;AF=0.215855;AN=5008;NS=2504;DP=18561;EAS_AF=0.1389;AMR_AF=0.0937;AFR_AF=0.4962;EUR_AF=0.0974;SAS_AF=0.1247;AA=C|||;VT=SNP
5	153775657	rs57594613	G	A	100	PASS	AC=274;AF=0.0547125;AN=5008;NS=2504;DP=18532;EAS_AF=0.1379;AMR_AF=0.0245;AFR_AF=0.0166;EUR_AF=0.0378;SAS_AF=0.0593;AA=G|||;VT=SNP
5	153775672	rs744938	G	A	100	PASS	AC=1077;AF=0.215056;AN=5008;NS=2504;DP=18970;EAS_AF=0.1389;AMR_AF=0.0937;AFR_AF=0.4962;EUR_AF=0.0974;SAS_AF=0.1207;AA=A|||;VT=SNP
5	153775699	rs744939	G	A	100	PASS	AC=1519;AF=0.303315;AN=5008;NS=2504;DP=19619;EAS_AF=0.4683;AMR_AF=0.3429;AFR_AF=0.2738;EUR_AF=0.2068;SAS_AF=0.2444;AA=G|||;VT=SNP
5	153775853	rs889027	A	G	100	PASS	AC=2632;AF=0.525559;AN=5008;NS=2504;DP=20196;EAS_AF=0.6151;AMR_AF=0.464;AFR_AF=0.7769;EUR_AF=0.3042;SAS_AF=0.365;AA=G|||;VT=SNP
5	153775941	rs889026	G	A	100	PASS	AC=2630;AF=0.52516;AN=5008;NS=2504;DP=19225;EAS_AF=0.6151;AMR_AF=0.4625;AFR_AF=0.7761;EUR_AF=0.3042;SAS_AF=0.365;AA=A|||;VT=SNP
5	153776114	rs35278321	C	G	100	PASS	AC=52;AF=0.0103834;AN=5008;NS=2504;DP=17728;EAS_AF=0;AMR_AF=0.0101;AFR_AF=0.0008;EUR_AF=0.0229;SAS_AF=0.0215;AA=C|||;VT=SNP
5	153776172	rs2351478	T	G	100	PASS	AC=2628;AF=0.52476;AN=5008;NS=2504;DP=18260;EAS_AF=0.6141;AMR_AF=0.4611;AFR_AF=0.7761;EUR_AF=0.3042;SAS_AF=0.365;AA=G|||;VT=SNP
5	153776209	rs2351479	A	G	100	PASS	AC=2627;AF=0.524561;AN=5008;NS=2504;DP=19242;EAS_AF=0.6131;AMR_AF=0.4611;AFR_AF=0.7761;EUR_AF=0.3042;SAS_AF=0.365;AA=G|||;VT=SNP
5	153776470	rs2882671	A	G	100	PASS	AC=2627;AF=0.524561;AN=5008;NS=2504;DP=16541;EAS_AF=0.6131;AMR_AF=0.4611;AFR_AF=0.7761;EUR_AF=0.3042;SAS_AF=0.365;AA=G|||;VT=SNP
5	153776472	rs540104159	A	C	100	PASS	AC=34;AF=0.00678914;AN=5008;NS=2504;DP=16455;EAS_AF=0;AMR_AF=0.0115;AFR_AF=0;EUR_AF=0.0219;SAS_AF=0.0041;AA=A|||;VT=SNP
5	153776718	rs4958732	A	T	100	PASS	AC=893;AF=0.178315;AN=5008;NS=2504;DP=15886;EAS_AF=0.2341;AMR_AF=0.2147;AFR_AF=0.0106;EUR_AF=0.2177;SAS_AF=0.2812;AA=A|||;VT=SNP
5	153777218	rs6580075	A	G	100	PASS	AC=2627;AF=0.524561;AN=5008;NS=2504;DP=21125;EAS_AF=0.6131;AMR_AF=0.4611;AFR_AF=0.7769;EUR_AF=0.3032;SAS_AF=0.365;AA=A|||;VT=SNP
5	153777453	rs7735907	C	T	100	PASS	AC=2625;AF=0.524161;AN=5008;NS=2504;DP=18677;EAS_AF=0.6131;AMR_AF=0.4611;AFR_AF=0.7753;EUR_AF=0.3032;SAS_AF=0.365;AA=T|||;VT=SNP
5	153777728	rs12659707	A	G	100	PASS	AC=1035;AF=0.206669;AN=5008;NS=2504;DP=17807;EAS_AF=0.2371;AMR_AF=0.2305;AFR_AF=0.1036;EUR_AF=0.2217;SAS_AF=0.2822;AA=G|||;VT=SNP
5	153778018	rs140560208	G	A	100	PASS	AC=26;AF=0.00519169;AN=5008;NS=2504;DP=18256;EAS_AF=0;AMR_AF=0.0086;AFR_AF=0;EUR_AF=0.0099;SAS_AF=0.0102;AA=G|||;VT=SNP
5	153778325	rs61708260	G	A	100	PASS	AC=943;AF=0.188299;AN=5008;NS=2504;DP=21780;EAS_AF=0.2341;AMR_AF=0.2147;AFR_AF=0.0522;EUR_AF=0.2107;SAS_AF=0.2832;AA=g|||;VT=SNP
5	153778747	rs151029544	C	G	100	PASS	AC=29;AF=0.00579073;AN=5008;NS=2504;DP=22133;EAS_AF=0;AMR_AF=0.0072;AFR_AF=0.0008;EUR_AF=0.0179;SAS_AF=0.0051;AA=C|||;VT=SNP
5	153778870	rs75179235	C	G	100	PASS	AC=202;AF=0.0403355;AN=5008;NS=2504;DP=20636;EAS_AF=0.0139;AMR_AF=0.0461;AFR_AF=0.0053;EUR_AF=0.0974;SAS_AF=0.0521;AA=c|||;VT=SNP
5	153778981	rs55942256	C	T	100	PASS	AC=934;AF=0.186502;AN=5008;NS=2504;DP=20877;EAS_AF=0.2202;AMR_AF=0.2176;AFR_AF=0.0567;EUR_AF=0.2117;SAS_AF=0.2791;AA=C|||;VT=SNP
5	153779357	rs10068322	G	T	100	PASS	AC=494;AF=0.0986422;AN=5008;NS=2504;DP=21091;EAS_AF=0.001;AMR_AF=0.0634;AFR_AF=0.1884;EUR_AF=0.0656;SAS_AF=0.137;AA=G|||;VT=SNP
5	153779481	rs12656688	C	T	100	PASS	AC=1244;AF=0.248403;AN=5008;NS=2504;DP=19114;EAS_AF=0.254;AMR_AF=0.2637;AFR_AF=0.0983;EUR_AF=0.328;SAS_AF=0.3528;AA=T|||;VT=SNP
5	153779645	rs13160265	C	G	100	PASS	AC=299;AF=0.0597045;AN=5008;NS=2504;DP=20198;EAS_AF=0.0516;AMR_AF=0.0504;AFR_AF=0.0893;EUR_AF=0.0388;SAS_AF=0.0562;AA=C|||;VT=SNP
5	153780104	rs2161343	A	G	100	PASS	AC=2243;AF=0.447883;AN=5008;NS=2504;DP=19595;EAS_AF=0.4425;AMR_AF=0.4135;AFR_AF=0.4871;EUR_AF=0.4235;SAS_AF=0.4499;AA=G|||;VT=SNP
5	153780979	rs3756644	A	C	100	PASS	AC=327;AF=0.0652955;AN=5008;NS=2504;DP=19287;EAS_AF=0.0526;AMR_AF=0.0375;AFR_AF=0.1044;EUR_AF=0.0537;SAS_AF=0.0573;AA=A|||;VT=SNP
5	153781229	rs3756645	A	C	100	PASS	AC=3322;AF=0.663339;AN=5008;NS=2504;DP=17789;EAS_AF=0.4544;AMR_AF=0.5591;AFR_AF=0.8949;EUR_AF=0.6064;SAS_AF=0.6984;AA=C|||;VT=SNP
5	153781749	rs3776989	G	C	100	PASS	AC=2852;AF=0.569489;AN=5008;NS=2504;DP=17777;EAS_AF=0.4196;AMR_AF=0.4697;AFR_AF=0.7496;EUR_AF=0.5666;SAS_AF=0.5542;AA=C|||;VT=SNP
5	153781771	rs138006820	G	A	100	PASS	AC=33;AF=0.00658946;AN=5008;NS=2504;DP=17721;EAS_AF=0;AMR_AF=0.0101;AFR_AF=0;EUR_AF=0.0239;SAS_AF=0.002;AA=C|||;VT=SNP
5	153782192	rs116469032	C	T	100	PASS	AC=73;AF=0.0145767;AN=5008;NS=2504;DP=18039;EAS_AF=0;AMR_AF=0.0187;AFR_AF=0;EUR_AF=0.008;SAS_AF=0.0532;AA=C|||;VT=SNP
5	153783587	rs4958733	A	G	100	PASS	AC=1382;AF=0.275958;AN=5008;NS=2504;DP=22409;EAS_AF=0.25;AMR_AF=0.2954;AFR_AF=0.1899;EUR_AF=0.3549;SAS_AF=0.3241;AA=A|||;VT=SNP
5	153783753	rs6580076	C	T	100	PASS	AC=1429;AF=0.285343;AN=5008;NS=2504;DP=19763;EAS_AF=0.1637;AMR_AF=0.1585;AFR_AF=0.5083;EUR_AF=0.1571;SAS_AF=0.3313;AA=C|||;VT=SNP;EX_TARGET
5	153784078	rs2112606	G	A	100	PASS	AC=2767;AF=0.552516;AN=5008;NS=2504;DP=22058;EAS_AF=0.253;AMR_AF=0.4539;AFR_AF=0.8192;EUR_AF=0.4891;SAS_AF=0.636;AA=A|||;VT=SNP
5	153784286	rs75808885	G	A	100	PASS	AC=61;AF=0.0121805;AN=5008;NS=2504;DP=17750;EAS_AF=0;AMR_AF=0.0187;AFR_AF=0;EUR_AF=0.0258;SAS_AF=0.0225;AA=G|||;VT=SNP
5	153784745	rs73285221	T	C	100	PASS	AC=758;AF=0.151358;AN=5008;NS=2504;DP=14505;EAS_AF=0.002;AMR_AF=0.0519;AFR_AF=0.4039;EUR_AF=0.0338;SAS_AF=0.1554;AA=T|||;VT=SNP
5	153784902	rs3776991	T	C	100	PASS	AC=3256;AF=0.65016;AN=5008;NS=2504;DP=15404;EAS_AF=0.8641;AMR_AF=0.7824;AFR_AF=0.4047;EUR_AF=0.7177;SAS_AF=0.5982;AA=T|||;VT=SNP
5	153785096	rs4958374	A	T	100	PASS	AC=3116;AF=0.622204;AN=5008;NS=2504;DP=17238;EAS_AF=0.7688;AMR_AF=0.6556;AFR_AF=0.4887;EUR_AF=0.6769;SAS_AF=0.5716;AA=T|||;VT=SNP
5	153785461	rs17637751	G	C	100	PASS	AC=1247;AF=0.249002;AN=5008;NS=2504;DP=18327;EAS_AF=0.3145;AMR_AF=0.2363;AFR_AF=0.0598;EUR_AF=0.3608;SAS_AF=0.3313;AA=G|||;VT=SNP
5	153785497	rs7703034	A	G	100	PASS	AC=1681;AF=0.335663;AN=5008;NS=2504;DP=18365;EAS_AF=0.5437;AMR_AF=0.4798;AFR_AF=0.2496;EUR_AF=0.2445;SAS_AF=0.229;AA=A|||;VT=SNP
5	153785632	rs13174523	T	C	100	PASS	AC=1276;AF=0.254792;AN=5008;NS=2504;DP=20940;EAS_AF=0.3155;AMR_AF=0.245;AFR_AF=0.0605;EUR_AF=0.3777;SAS_AF=0.3354;AA=T|||;VT=SNP
5	153786803	rs11745714	A	C	100	PASS	AC=235;AF=0.0469249;AN=5008;NS=2504;DP=17956;EAS_AF=0.003;AMR_AF=0.0432;AFR_AF=0.0499;EUR_AF=0.1014;SAS_AF=0.0348;AA=A|||;VT=SNP
5	153787043	rs3776992	T	C	100	PASS	AC=1582;AF=0.315895;AN=5008;NS=2504;DP=17846;EAS_AF=0.4841;AMR_AF=0.4755;AFR_AF=0.2239;EUR_AF=0.2425;SAS_AF=0.229;AA=T|||;VT=SNP
5	153787189	rs2882672	C	A	100	PASS	AC=1506;AF=0.300719;AN=5008;NS=2504;DP=16946;EAS_AF=0.369;AMR_AF=0.255;AFR_AF=0.1899;EUR_AF=0.3748;SAS_AF=0.3364;AA=C|||;VT=SNP
5	153787885	rs3776993	C	G	100	PASS	AC=293;AF=0.0585064;AN=5008;NS=2504;DP=18582;EAS_AF=0.1399;AMR_AF=0.0259;AFR_AF=0.003;EUR_AF=0.0457;SAS_AF=0.0859;AA=C|||;VT=SNP
5	153788074	rs3776994	G	T	100	PASS	AC=1348;AF=0.269169;AN=5008;NS=2504;DP=17341;EAS_AF=0.37;AMR_AF=0.2421;AFR_AF=0.0908;EUR_AF=0.3598;SAS_AF=0.3323;AA=G|||;VT=SNP
5	153788200	rs3776995	C	A	100	PASS	AC=332;AF=0.0662939;AN=5008;NS=2504;DP=18744;EAS_AF=0.0784;AMR_AF=0.0461;AFR_AF=0.0333;EUR_AF=0.1133;SAS_AF=0.0644;AA=C|||;VT=SNP
5	153788339	rs12658875	G	A	100	PASS	AC=1468;AF=0.293131;AN=5008;NS=2504;DP=21158;EAS_AF=0.3671;AMR_AF=0.255;AFR_AF=0.1641;EUR_AF=0.3738;SAS_AF=0.3354;AA=A|||;VT=SNP
5	153788496	rs13162143	T	C	100	PASS	AC=1470;AF=0.29353;AN=5008;NS=2504;DP=17746;EAS_AF=0.372;AMR_AF=0.2565;AFR_AF=0.1596;EUR_AF=0.3757;SAS_AF=0.3354;AA=T|||;VT=SNP
5	153788991	rs2112605	G	C	100	PASS	AC=1445;AF=0.288538;AN=5008;NS=2504;DP=17584;EAS_AF=0.371;AMR_AF=0.245;AFR_AF=0.1596;EUR_AF=0.3618;SAS_AF=0.3333;AA=C|||;VT=SNP;EX_TARGET
5	153789078	rs6580077	C	G	100	PASS	AC=1873;AF=0.374002;AN=5008;NS=2504;DP=17653;EAS_AF=0.3839;AMR_AF=0.3977;AFR_AF=0.4894;EUR_AF=0.2247;SAS_AF=0.3446;AA=C|||;VT=SNP;EX_TARGET
5	153789505	rs4958734	T	C	100	PASS	AC=455;AF=0.0908546;AN=5008;NS=2504;DP=20528;EAS_AF=0.0982;AMR_AF=0.1268;AFR_AF=0.0862;EUR_AF=0.0527;SAS_AF=0.1033;AA=T|||;VT=SNP
5	153789590	rs4958735	T	G	100	PASS	AC=4202;AF=0.839058;AN=5008;NS=2504;DP=21169;EAS_AF=0.871;AMR_AF=0.8343;AFR_AF=0.9054;EUR_AF=0.7644;SAS_AF=0.7965;AA=G|||;VT=SNP
5	153789982	rs4958736	T	C	100	PASS	AC=4059;AF=0.810503;AN=5008;NS=2504;DP=17919;EAS_AF=0.8671;AMR_AF=0.8012;AFR_AF=0.9349;EUR_AF=0.6551;SAS_AF=0.7505;AA=C|||;VT=SNP
5	153790373	rs1000969	G	A	100	PASS	AC=3328;AF=0.664537;AN=5008;NS=2504;DP=21461;EAS_AF=0.8492;AMR_AF=0.7464;AFR_AF=0.5393;EUR_AF=0.6243;SAS_AF=0.6268;AA=A|||;VT=SNP
5	153790531	rs1465417	T	C	100	PASS	AC=4015;AF=0.801717;AN=5008;NS=2504;DP=17717;EAS_AF=0.8671;AMR_AF=0.8026;AFR_AF=0.8933;EUR_AF=0.6581;SAS_AF=0.7577;AA=C|||;VT=SNP
5	153790664	rs2034578	G	A	100	PASS	AC=1551;AF=0.309704;AN=5008;NS=2504;DP=18364;EAS_AF=0.4097;AMR_AF=0.2939;AFR_AF=0.174;EUR_AF=0.3807;SAS_AF=0.3282;AA=G|||;VT=SNP
5	153790927	rs7702525	G	A	100	PASS	AC=1534;AF=0.30631;AN=5008;NS=2504;DP=20991;EAS_AF=0.3929;AMR_AF=0.2622;AFR_AF=0.1921;EUR_AF=0.3807;SAS_AF=0.3262;AA=G|||;VT=SNP
5	153790949	rs7702161	A	G	100	PASS	AC=521;AF=0.104034;AN=5008;NS=2504;DP=21149;EAS_AF=0.121;AMR_AF=0.1326;AFR_AF=0.1135;EUR_AF=0.0557;SAS_AF=0.1033;AA=A|||;VT=SNP
5	153792490	rs35448914	C	T	100	PASS	AC=116;AF=0.0231629;AN=5008;NS=2504;DP=18014;EAS_AF=0;AMR_AF=0.0173;AFR_AF=0.0189;EUR_AF=0.0239;SAS_AF=0.0562;AA=C|||;VT=SNP;EX_TARGET
5	153792634	rs72795437	G	A	100	PASS	AC=31;AF=0.0061901;AN=5008;NS=2504;DP=17782;EAS_AF=0;AMR_AF=0.0144;AFR_AF=0;EUR_AF=0.0189;SAS_AF=0.002;AA=G|||;VT=SNP
5	153793452	rs12173130	T	C	100	PASS	AC=1033;AF=0.20627;AN=5008;NS=2504;DP=17608;EAS_AF=0.2758;AMR_AF=0.1599;AFR_AF=0.1271;EUR_AF=0.2028;SAS_AF=0.2781;AA=T|||;VT=SNP
5	153793569	rs11167676	A	G	100	PASS	AC=2107;AF=0.420727;AN=5008;NS=2504;DP=18172;EAS_AF=0.7044;AMR_AF=0.2305;AFR_AF=0.4402;EUR_AF=0.3201;SAS_AF=0.3405;AA=G|||;VT=SNP
5	153794063	rs11167677	C	G	100	PASS	AC=1317;AF=0.262979;AN=5008;NS=2504;DP=19372;EAS_AF=0.4365;AMR_AF=0.1715;AFR_AF=0.1868;EUR_AF=0.2117;SAS_AF=0.3047;AA=C|||;VT=SNP
5	153794222	rs62379917	T	C	100	PASS	AC=1359;AF=0.271366;AN=5008;NS=2504;DP=20488;EAS_AF=0.4365;AMR_AF=0.1772;AFR_AF=0.2005;EUR_AF=0.2266;SAS_AF=0.3098;AA=T|||;VT=SNP
5	153794779	rs59969675	T	C	100	PASS	AC=454;AF=0.090655;AN=5008;NS=2504;DP=23080;EAS_AF=0.2748;AMR_AF=0.0403;AFR_AF=0.0038;EUR_AF=0.1093;SAS_AF=0.0348;AA=T|||;VT=SNP
5	153794853	rs12654212	G	T	100	PASS	AC=1250;AF=0.249601;AN=5008;NS=2504;DP=22193;EAS_AF=0.4137;AMR_AF=0.1427;AFR_AF=0.1762;EUR_AF=0.2048;SAS_AF=0.3016;AA=G|||;VT=SNP
5	153794962	rs7723850	G	A	100	PASS	AC=4352;AF=0.86901;AN=5008;NS=2504;DP=15890;EAS_AF=0.996;AMR_AF=0.9035;AFR_AF=0.8238;EUR_AF=0.8469;SAS_AF=0.7975;AA=A|||;VT=SNP
5	153794979	rs113811083	C	T	100	PASS	AC=459;AF=0.0916534;AN=5008;NS=2504;DP=16412;EAS_AF=0.0992;AMR_AF=0.1153;AFR_AF=0.0862;EUR_AF=0.0626;SAS_AF=0.1043;AA=C|||;VT=SNP
5	153795209	rs11167678	C	G	100	PASS	AC=1252;AF=0.25;AN=5008;NS=2504;DP=18554;EAS_AF=0.4167;AMR_AF=0.1427;AFR_AF=0.1725;EUR_AF=0.2087;SAS_AF=0.3016;AA=C|||;VT=SNP
5	153795653	rs11167679	G	C	100	PASS	AC=834;AF=0.166534;AN=5008;NS=2504;DP=19282;EAS_AF=0.2579;AMR_AF=0.1095;AFR_AF=0.0983;EUR_AF=0.1571;SAS_AF=0.2147;AA=G|||;VT=SNP
5	153795735	rs13179879	C	G	100	PASS	AC=106;AF=0.0211661;AN=5008;NS=2504;DP=15640;EAS_AF=0;AMR_AF=0.0461;AFR_AF=0.003;EUR_AF=0.0606;SAS_AF=0.0092;AA=C|||;VT=SNP
5	153796010	rs6580079	T	A	100	PASS	AC=2386;AF=0.476438;AN=5008;NS=2504;DP=14817;EAS_AF=0.7946;AMR_AF=0.3084;AFR_AF=0.4221;EUR_AF=0.3807;SAS_AF=0.4397;AA=t|||;VT=SNP
5	153796484	rs3734085	G	A	100	PASS	AC=259;AF=0.0517173;AN=5008;NS=2504;DP=21130;EAS_AF=0.1558;AMR_AF=0.0144;AFR_AF=0.0257;EUR_AF=0.0268;SAS_AF=0.0317;AA=G|||;VT=SNP;EX_TARGET
5	153796875	rs888979	A	G	100	PASS	AC=1126;AF=0.22484;AN=5008;NS=2504;DP=19053;EAS_AF=0.1964;AMR_AF=0.451;AFR_AF=0.0507;EUR_AF=0.2833;SAS_AF=0.2689;AA=A|||;VT=SNP
5	153796887	rs6895758	G	A	100	PASS	AC=254;AF=0.0507188;AN=5008;NS=2504;DP=18966;EAS_AF=0.1558;AMR_AF=0.0144;AFR_AF=0.0219;EUR_AF=0.0268;SAS_AF=0.0317;AA=G|||;VT=SNP
5	153797049	rs3776996	G	A	100	PASS	AC=1206;AF=0.240815;AN=5008;NS=2504;DP=16723;EAS_AF=0.4127;AMR_AF=0.1398;AFR_AF=0.1422;EUR_AF=0.2087;SAS_AF=0.3016;AA=G|||;VT=SNP
5	153797107	rs3776997	C	G	100	PASS	AC=463;AF=0.0924521;AN=5008;NS=2504;DP=17123;EAS_AF=0.1032;AMR_AF=0.1153;AFR_AF=0.0862;EUR_AF=0.0626;SAS_AF=0.1043;AA=c|||;VT=SNP
5	153797277	rs7710430	C	T	100	PASS	AC=1122;AF=0.224042;AN=5008;NS=2504;DP=19137;EAS_AF=0.1964;AMR_AF=0.4496;AFR_AF=0.0507;EUR_AF=0.2823;SAS_AF=0.2669;AA=C|||;VT=SNP
5	153797295	rs3822711	C	T	100	PASS	AC=452;AF=0.0902556;AN=5008;NS=2504;DP=18900;EAS_AF=0.2698;AMR_AF=0.0403;AFR_AF=0.0091;EUR_AF=0.1064;SAS_AF=0.0337;AA=C|||;VT=SNP
5	153797838	rs3776998	A	G	100	PASS	AC=464;AF=0.0926518;AN=5008;NS=2504;DP=17406;EAS_AF=0.2738;AMR_AF=0.0432;AFR_AF=0.0053;EUR_AF=0.1113;SAS_AF=0.0399;AA=A|||;VT=SNP
5	153797880	rs3172941	C	T	100	PASS	AC=1964;AF=0.392173;AN=5008;NS=2504;DP=17423;EAS_AF=0.6845;AMR_AF=0.1988;AFR_AF=0.3722;EUR_AF=0.3151;SAS_AF=0.3344;AA=T|||;VT=SNP
5	153798056	rs60732724	C	T	100	PASS	AC=458;AF=0.0914537;AN=5008;NS=2504;DP=20723;EAS_AF=0.0982;AMR_AF=0.1153;AFR_AF=0.0862;EUR_AF=0.0626;SAS_AF=0.1043;AA=C|||;VT=SNP
5	153798368	rs10796	G	C	100	PASS	AC=1000;AF=0.199681;AN=5008;NS=2504;DP=18190;EAS_AF=0.2579;AMR_AF=0.1297;AFR_AF=0.1581;EUR_AF=0.1819;SAS_AF=0.2638;AA=G|||;VT=SNP
5	153799165	rs2277937	T	C	100	PASS	AC=1561;AF=0.311701;AN=5008;NS=2504;DP=22454;EAS_AF=0.5327;AMR_AF=0.17;AFR_AF=0.236;EUR_AF=0.2922;SAS_AF=0.3067;AA=C|||;VT=SNP
5	153800082	rs6886795	G	A	100	PASS	AC=172;AF=0.034345;AN=5008;NS=2504;DP=21842;EAS_AF=0.001;AMR_AF=0.0331;AFR_AF=0.0045;EUR_AF=0.0835;SAS_AF=0.0593;AA=G|||;VT=SNP
5	153800201	rs7243	T	G	100	PASS	AC=39;AF=0.00778754;AN=5008;NS=2504;DP=20536;EAS_AF=0;AMR_AF=0.0115;AFR_AF=0;EUR_AF=0.0119;SAS_AF=0.0194;AA=T|||;VT=SNP
5	153800309	rs17116139	G	A	100	PASS	AC=338;AF=0.067492;AN=5008;NS=2504;DP=19829;EAS_AF=0.0982;AMR_AF=0.1052;AFR_AF=0.003;EUR_AF=0.0616;SAS_AF=0.1022;AA=A|||;VT=SNP
5	153800513	rs7244	G	A	100	PASS	AC=1086;AF=0.216853;AN=5008;NS=2504;DP=22337;EAS_AF=0.256;AMR_AF=0.1239;AFR_AF=0.2292;EUR_AF=0.1809;SAS_AF=0.2628;AA=G|||;VT=SNP
5	153800600	rs11952320	G	A	100	PASS	AC=1117;AF=0.223043;AN=5008;NS=2504;DP=21373;EAS_AF=0.2569;AMR_AF=0.1268;AFR_AF=0.2504;EUR_AF=0.1809;SAS_AF=0.2628;AA=G|||;VT=SNP
5	153801982	rs1030196	A	G	100	PASS	AC=4793;AF=0.957069;AN=5008;NS=2504;DP=20408;EAS_AF=0.995;AMR_AF=0.9524;AFR_AF=0.9796;EUR_AF=0.9006;SAS_AF=0.9489;AA=G|||;VT=SNP
5	153802364	rs1030197	T	G	100	PASS	AC=1125;AF=0.224641;AN=5008;NS=2504;DP=18320;EAS_AF=0.1964;AMR_AF=0.451;AFR_AF=0.0507;EUR_AF=0.2823;SAS_AF=0.2689;AA=T|||;VT=SNP
5	153803029	rs7700750	G	A	100	PASS	AC=1095;AF=0.21865;AN=5008;NS=2504;DP=18061;EAS_AF=0.2579;AMR_AF=0.1268;AFR_AF=0.2262;EUR_AF=0.1819;SAS_AF=0.271;AA=G|||;VT=SNP
5	153803086	rs10477100	C	T	100	PASS	AC=865;AF=0.172724;AN=5008;NS=2504;DP=16996;EAS_AF=0.005;AMR_AF=0.1499;AFR_AF=0.3676;EUR_AF=0.1839;SAS_AF=0.0869;AA=C|||;VT=SNP
5	153803184	rs6580080	G	A	100	PASS	AC=1095;AF=0.21865;AN=5008;NS=2504;DP=16598;EAS_AF=0.2569;AMR_AF=0.1268;AFR_AF=0.2269;EUR_AF=0.1819;SAS_AF=0.271;AA=G|||;VT=SNP
5	153803553	rs6864073	A	G	100	PASS	AC=4811;AF=0.960663;AN=5008;NS=2504;DP=18065;EAS_AF=0.995;AMR_AF=0.9524;AFR_AF=0.9947;EUR_AF=0.8986;SAS_AF=0.9489;AA=G|||;VT=SNP
5	153803721	rs62379919	G	A	100	PASS	AC=832;AF=0.166134;AN=5008;NS=2504;DP=17825;EAS_AF=0.2579;AMR_AF=0.1066;AFR_AF=0.0991;EUR_AF=0.1561;SAS_AF=0.2147;AA=G|||;VT=SNP
5	153804038	rs62379920	G	C	100	PASS	AC=866;AF=0.172923;AN=5008;NS=2504;DP=19324;EAS_AF=0.2579;AMR_AF=0.1081;AFR_AF=0.1233;EUR_AF=0.1571;SAS_AF=0.2147;AA=G|||;VT=SNP
5	153804587	rs7730470	T	C	100	PASS	AC=1096;AF=0.21885;AN=5008;NS=2504;DP=20208;EAS_AF=0.2579;AMR_AF=0.1268;AFR_AF=0.2262;EUR_AF=0.1819;SAS_AF=0.272;AA=T|||;VT=SNP
5	153804705	rs6580081	A	G	100	PASS	AC=4342;AF=0.867013;AN=5008;NS=2504;DP=16825;EAS_AF=0.995;AMR_AF=0.9035;AFR_AF=0.8207;EUR_AF=0.8439;SAS_AF=0.7955;AA=G|||;VT=SNP
5	153805041	rs7711204	C	T	100	PASS	AC=1095;AF=0.21865;AN=5008;NS=2504;DP=19600;EAS_AF=0.2579;AMR_AF=0.1268;AFR_AF=0.2262;EUR_AF=0.1819;SAS_AF=0.271;AA=C|||;VT=SNP
5	153805057	rs7711215	C	G	100	PASS	AC=1095;AF=0.21865;AN=5008;NS=2504;DP=19685;EAS_AF=0.2579;AMR_AF=0.1268;AFR_AF=0.2262;EUR_AF=0.1819;SAS_AF=0.271;AA=G|||;VT=SNP
5	153805207	rs73285264	T	G	100	PASS	AC=258;AF=0.0515176;AN=5008;NS=2504;DP=19276;EAS_AF=0.1548;AMR_AF=0.0144;AFR_AF=0.0257;EUR_AF=0.0268;SAS_AF=0.0317;AA=T|||;VT=SNP
5	153805256	rs3943951	G	A	100	PASS	AC=1602;AF=0.319888;AN=5008;NS=2504;DP=18393;EAS_AF=0.4692;AMR_AF=0.4928;AFR_AF=0.0749;EUR_AF=0.3897;SAS_AF=0.3027;AA=G|||;VT=SNP
5	153805344	rs146453836	G	A	100	PASS	AC=36;AF=0.0071885;AN=5008;NS=2504;DP=17659;EAS_AF=0.003;AMR_AF=0.0187;AFR_AF=0;EUR_AF=0.0109;SAS_AF=0.0092;AA=G|||;VT=SNP
5	153805916	rs193265248	C	T	100	PASS	AC=254;AF=0.0507188;AN=5008;NS=2504;DP=8589;EAS_AF=0.1756;AMR_AF=0.0144;AFR_AF=0.0045;EUR_AF=0.0268;SAS_AF=0.0348;AA=C|||;VT=SNP
5	153806982	rs13356174	A	C	100	PASS	AC=530;AF=0.105831;AN=5008;NS=2504;DP=14142;EAS_AF=0;AMR_AF=0.062;AFR_AF=0.1884;EUR_AF=0.0676;SAS_AF=0.1738;AA=A|||;VT=SNP
5	153807246	rs4632854	G	A	100	PASS	AC=1608;AF=0.321086;AN=5008;NS=2504;DP=14429;EAS_AF=0.4732;AMR_AF=0.4942;AFR_AF=0.0749;EUR_AF=0.3897;SAS_AF=0.3037;AA=G|||;VT=SNP
5	153808321	rs9324783	C	T	100	PASS	AC=2778;AF=0.554712;AN=5008;NS=2504;DP=18599;EAS_AF=0.6339;AMR_AF=0.6599;AFR_AF=0.503;EUR_AF=0.5994;SAS_AF=0.4223;AA=C|||;VT=SNP
5	153808720	rs7703979	G	A	100	PASS	AC=1974;AF=0.394169;AN=5008;NS=2504;DP=14252;EAS_AF=0.2629;AMR_AF=0.2767;AFR_AF=0.6051;EUR_AF=0.3648;SAS_AF=0.3579;AA=A|||;VT=SNP
5	153808818	rs7704153	G	T	100	PASS	AC=1094;AF=0.21845;AN=5008;NS=2504;DP=14974;EAS_AF=0.2579;AMR_AF=0.1268;AFR_AF=0.2254;EUR_AF=0.1819;SAS_AF=0.271;AA=G|||;VT=SNP
5	153808945	rs12656179	C	T	100	PASS	AC=966;AF=0.192891;AN=5008;NS=2504;DP=13971;EAS_AF=0.2579;AMR_AF=0.1239;AFR_AF=0.1301;EUR_AF=0.1819;SAS_AF=0.271;AA=T|||;VT=SNP
5	153808959	rs74471501	C	T	100	PASS	AC=458;AF=0.0914537;AN=5008;NS=2504;DP=13930;EAS_AF=0.1012;AMR_AF=0.1153;AFR_AF=0.0855;EUR_AF=0.0626;SAS_AF=0.1022;AA=C|||;VT=SNP
5	153808966	rs7704185	C	T	100	PASS	AC=1094;AF=0.21845;AN=5008;NS=2504;DP=13870;EAS_AF=0.2579;AMR_AF=0.1268;AFR_AF=0.2254;EUR_AF=0.1819;SAS_AF=0.271;AA=T|||;VT=SNP
5	153809318	rs7708723	G	C	100	PASS	AC=1094;AF=0.21845;AN=5008;NS=2504;DP=14673;EAS_AF=0.2579;AMR_AF=0.1268;AFR_AF=0.2254;EUR_AF=0.1819;SAS_AF=0.271;AA=G|||;VT=SNP
5	153809632	rs9637877	G	A	100	PASS	AC=1094;AF=0.21845;AN=5008;NS=2504;DP=10732;EAS_AF=0.2579;AMR_AF=0.1268;AFR_AF=0.2254;EUR_AF=0.1819;SAS_AF=0.271;AA=G|||;VT=SNP
5	153809694	rs9637873	T	G	100	PASS	AC=1095;AF=0.21865;AN=5008;NS=2504;DP=14306;EAS_AF=0.2589;AMR_AF=0.1268;AFR_AF=0.2254;EUR_AF=0.1819;SAS_AF=0.271;AA=T|||;VT=SNP
5	153809798	rs12656722	C	T	100	PASS	AC=966;AF=0.192891;AN=5008;NS=2504;DP=14549;EAS_AF=0.2579;AMR_AF=0.1239;AFR_AF=0.1301;EUR_AF=0.1819;SAS_AF=0.271;AA=C|||;VT=SNP
5	153809844	rs56991854	A	G	100	PASS	AC=450;AF=0.0898562;AN=5008;NS=2504;DP=14528;EAS_AF=0.2698;AMR_AF=0.0403;AFR_AF=0.0053;EUR_AF=0.1074;SAS_AF=0.0358;AA=A|||;VT=SNP
5	153810063	rs11167680	T	C	100	PASS	AC=867;AF=0.173123;AN=5008;NS=2504;DP=19263;EAS_AF=0.2579;AMR_AF=0.1081;AFR_AF=0.1241;EUR_AF=0.1581;SAS_AF=0.2137;AA=T|||;VT=SNP
5	153810573	rs35020064	G	C	100	PASS	AC=423;AF=0.0844649;AN=5008;NS=2504;DP=17429;EAS_AF=0.005;AMR_AF=0.1282;AFR_AF=0.0469;EUR_AF=0.1809;SAS_AF=0.0869;AA=G|||;VT=SNP
5	153810748	rs73285267	G	A	100	PASS	AC=459;AF=0.0916534;AN=5008;NS=2504;DP=20383;EAS_AF=0.1022;AMR_AF=0.1153;AFR_AF=0.0855;EUR_AF=0.0626;SAS_AF=0.1022;AA=G|||;VT=SNP
5	153811062	rs79297720	C	A	100	PASS	AC=111;AF=0.0221645;AN=5008;NS=2504;DP=20572;EAS_AF=0.001;AMR_AF=0.0648;AFR_AF=0.0008;EUR_AF=0.0408;SAS_AF=0.0235;AA=C|||;VT=SNP
5	153811440	rs35208620	C	T	100	PASS	AC=1589;AF=0.317292;AN=5008;NS=2504;DP=22448;EAS_AF=0.4712;AMR_AF=0.4784;AFR_AF=0.1346;EUR_AF=0.3479;SAS_AF=0.2597;AA=C|||;VT=SNP
5	153811490	rs10037670	A	G	100	PASS	AC=1051;AF=0.209864;AN=5008;NS=2504;DP=22440;EAS_AF=0.1032;AMR_AF=0.1988;AFR_AF=0.2716;EUR_AF=0.1938;SAS_AF=0.2607;AA=A|||;VT=SNP
5	153812047	rs10043393	G	C	100	PASS	AC=1035;AF=0.206669;AN=5008;NS=2504;DP=21757;EAS_AF=0.1032;AMR_AF=0.2017;AFR_AF=0.2602;EUR_AF=0.1928;SAS_AF=0.2587;AA=g|||;VT=SNP
5	153812108	rs7706345	T	C	100	PASS	AC=3908;AF=0.780351;AN=5008;NS=2504;DP=20877;EAS_AF=0.7361;AMR_AF=0.8501;AFR_AF=0.8374;EUR_AF=0.7734;SAS_AF=0.7065;AA=c|||;VT=SNP
5	153814068	rs12653431	T	C	100	PASS	AC=252;AF=0.0503195;AN=5008;NS=2504;DP=20932;EAS_AF=0.1567;AMR_AF=0.0144;AFR_AF=0.0197;EUR_AF=0.0268;SAS_AF=0.0317;AA=T|||;VT=SNP
5	153814632	rs10078766	C	T	100	PASS	AC=587;AF=0.117212;AN=5008;NS=2504;DP=20384;EAS_AF=0.001;AMR_AF=0.0821;AFR_AF=0.174;EUR_AF=0.1302;SAS_AF=0.1718;AA=C|||;VT=SNP
5	153814675	rs114521297	G	A	100	PASS	AC=42;AF=0.00838658;AN=5008;NS=2504;DP=18179;EAS_AF=0;AMR_AF=0.0159;AFR_AF=0;EUR_AF=0.0249;SAS_AF=0.0061;AA=G|||;VT=SNP
5	153814835	rs13169441	T	C	100	PASS	AC=1027;AF=0.205072;AN=5008;NS=2504;DP=17532;EAS_AF=0.1617;AMR_AF=0.1542;AFR_AF=0.3169;EUR_AF=0.2068;SAS_AF=0.1329;AA=T|||;VT=SNP
5	153814989	rs2112604	A	G	100	PASS	AC=4358;AF=0.870208;AN=5008;NS=2504;DP=14473;EAS_AF=0.8194;AMR_AF=0.9063;AFR_AF=0.9909;EUR_AF=0.828;SAS_AF=0.7771;AA=G|||;VT=SNP
5	153815054	rs11167681	T	C	100	PASS	AC=1521;AF=0.303714;AN=5008;NS=2504;DP=13354;EAS_AF=0.4643;AMR_AF=0.4741;AFR_AF=0.0915;EUR_AF=0.3479;SAS_AF=0.2587;AA=T|||;VT=SNP
5	153815105	rs13173560	T	A	100	PASS	AC=1043;AF=0.208267;AN=5008;NS=2504;DP=12991;EAS_AF=0.1627;AMR_AF=0.1556;AFR_AF=0.3275;EUR_AF=0.2068;SAS_AF=0.1329;AA=A|||;VT=SNP
5	153815303	rs962958	C	T	100	PASS	AC=1495;AF=0.298522;AN=5008;NS=2504;DP=15482;EAS_AF=0.4643;AMR_AF=0.4726;AFR_AF=0.0726;EUR_AF=0.3479;SAS_AF=0.2587;AA=C|||;VT=SNP
5	153815419	rs115774278	T	A	100	PASS	AC=98;AF=0.0195687;AN=5008;NS=2504;DP=16766;EAS_AF=0;AMR_AF=0.0159;AFR_AF=0.0061;EUR_AF=0.0239;SAS_AF=0.0562;AA=T|||;VT=SNP
5	153816207	rs72795446	T	C	100	PASS	AC=122;AF=0.024361;AN=5008;NS=2504;DP=14888;EAS_AF=0;AMR_AF=0.049;AFR_AF=0.003;EUR_AF=0.0527;SAS_AF=0.0317;AA=T|||;VT=SNP
5	153816255	rs58989711	T	G	100	PASS	AC=252;AF=0.0503195;AN=5008;NS=2504;DP=14897;EAS_AF=0.1567;AMR_AF=0.0144;AFR_AF=0.0197;EUR_AF=0.0268;SAS_AF=0.0317;AA=T|||;VT=SNP
5	153817028	rs13160622	G	C	100	PASS	AC=329;AF=0.0656949;AN=5008;NS=2504;DP=16863;EAS_AF=0.006;AMR_AF=0.0836;AFR_AF=0.0439;EUR_AF=0.1392;SAS_AF=0.0685;AA=G|||;VT=SNP
5	153817559	rs187998973	T	C	100	PASS	AC=17;AF=0.00339457;AN=5008;NS=2504;DP=16773;EAS_AF=0;AMR_AF=0.0058;AFR_AF=0;EUR_AF=0.0109;SAS_AF=0.002;AA=T|||;VT=SNP
5	153818874	rs58537274	G	T	100	PASS	AC=445;AF=0.0888578;AN=5008;NS=2504;DP=20632;EAS_AF=0.1012;AMR_AF=0.1153;AFR_AF=0.0877;EUR_AF=0.0626;SAS_AF=0.0859;AA=G|||;VT=SNP
5	153819496	rs58067943	T	C	100	PASS	AC=778;AF=0.155351;AN=5008;NS=2504;DP=18051;EAS_AF=0.1022;AMR_AF=0.1686;AFR_AF=0.2368;EUR_AF=0.1412;SAS_AF=0.1053;AA=T|||;VT=SNP
5	153819534	rs13185456	G	T	100	PASS	AC=1013;AF=0.202276;AN=5008;NS=2504;DP=18110;EAS_AF=0.1677;AMR_AF=0.1153;AFR_AF=0.3775;EUR_AF=0.167;SAS_AF=0.0992;AA=G|||;VT=SNP
5	153819672	rs59459154	G	A	100	PASS	AC=839;AF=0.167532;AN=5008;NS=2504;DP=17612;EAS_AF=0.1022;AMR_AF=0.1729;AFR_AF=0.2806;EUR_AF=0.1412;SAS_AF=0.1053;AA=G|||;VT=SNP
5	153819721	rs4958738	C	T	100	PASS	AC=1148;AF=0.229233;AN=5008;NS=2504;DP=17715;EAS_AF=0.1845;AMR_AF=0.4755;AFR_AF=0.0832;EUR_AF=0.2753;SAS_AF=0.2505;AA=C|||;VT=SNP
5	153819849	rs57280473	G	A	100	PASS	AC=444;AF=0.0886581;AN=5008;NS=2504;DP=15781;EAS_AF=0.1012;AMR_AF=0.1153;AFR_AF=0.087;EUR_AF=0.0626;SAS_AF=0.0859;AA=G|||;VT=SNP
5	153821966	rs73285282	G	C	100	PASS	AC=785;AF=0.156749;AN=5008;NS=2504;DP=20560;EAS_AF=0.1022;AMR_AF=0.1686;AFR_AF=0.2368;EUR_AF=0.1481;SAS_AF=0.1053;AA=G|||;VT=SNP
5	153822342	rs11167682	G	T	100	PASS	AC=1479;AF=0.295327;AN=5008;NS=2504;DP=17698;EAS_AF=0.4454;AMR_AF=0.1527;AFR_AF=0.3896;EUR_AF=0.2734;SAS_AF=0.137;AA=G|||;VT=SNP
5	153822535	rs12655124	T	C	100	PASS	AC=2598;AF=0.51877;AN=5008;NS=2504;DP=16746;EAS_AF=0.631;AMR_AF=0.6282;AFR_AF=0.447;EUR_AF=0.5537;SAS_AF=0.3865;AA=T|||;VT=SNP
5	153822789	rs1813010	C	T	100	PASS	AC=3509;AF=0.700679;AN=5008;NS=2504;DP=16407;EAS_AF=0.7401;AMR_AF=0.8055;AFR_AF=0.7678;EUR_AF=0.7018;SAS_AF=0.4939;AA=T|||;VT=SNP
5	153823052	rs2351480	G	A	100	PASS	AC=3510;AF=0.700879;AN=5008;NS=2504;DP=14326;EAS_AF=0.7401;AMR_AF=0.8055;AFR_AF=0.7678;EUR_AF=0.7028;SAS_AF=0.4939;AA=A|||;VT=SNP
5	153823066	rs2882673	G	C	100	PASS	AC=1086;AF=0.216853;AN=5008;NS=2504;DP=14346;EAS_AF=0.2659;AMR_AF=0.1873;AFR_AF=0.2859;EUR_AF=0.175;SAS_AF=0.137;AA=G|||;VT=SNP
5	153823460	rs2351481	G	A	100	PASS	AC=1092;AF=0.218051;AN=5008;NS=2504;DP=17167;EAS_AF=0.2659;AMR_AF=0.1873;AFR_AF=0.2905;EUR_AF=0.175;SAS_AF=0.137;AA=A|||;VT=SNP
5	153824197	rs972596	A	G	100	PASS	AC=1093;AF=0.218251;AN=5008;NS=2504;DP=18661;EAS_AF=0.2659;AMR_AF=0.1859;AFR_AF=0.2905;EUR_AF=0.175;SAS_AF=0.1391;AA=G|||;VT=SNP
5	153824214	rs972595	G	T	100	PASS	AC=1087;AF=0.217053;AN=5008;NS=2504;DP=18847;EAS_AF=0.2659;AMR_AF=0.1859;AFR_AF=0.2859;EUR_AF=0.175;SAS_AF=0.1391;AA=G|||;VT=SNP
5	153824369	rs116384394	G	A	100	PASS	AC=89;AF=0.0177716;AN=5008;NS=2504;DP=17639;EAS_AF=0;AMR_AF=0.013;AFR_AF=0.0061;EUR_AF=0.0229;SAS_AF=0.0501;AA=G|||;VT=SNP
5	153825088	rs147394949	C	G	100	PASS	AC=11;AF=0.00219649;AN=5008;NS=2504;DP=17549;EAS_AF=0;AMR_AF=0.0043;AFR_AF=0;EUR_AF=0.008;SAS_AF=0;AA=C|||;VT=SNP
5	153825186	rs971922	C	G	100	PASS	AC=4762;AF=0.950879;AN=5008;NS=2504;DP=14535;EAS_AF=0.999;AMR_AF=0.9481;AFR_AF=0.9917;EUR_AF=0.8907;SAS_AF=0.91;AA=G|||;VT=SNP
5	153825288	rs28508440	C	G	100	PASS	AC=240;AF=0.0479233;AN=5008;NS=2504;DP=13314;EAS_AF=0;AMR_AF=0.0259;AFR_AF=0.0234;EUR_AF=0.0467;SAS_AF=0.1472;AA=C|||;VT=SNP
5	153825973	rs2277938	G	C	100	PASS	AC=292;AF=0.0583067;AN=5008;NS=2504;DP=7261;EAS_AF=0.1647;AMR_AF=0.0187;AFR_AF=0.0416;EUR_AF=0.0268;SAS_AF=0.0317;AA=G|||;VT=SNP
5	153826635	rs75854906	T	C	100	PASS	AC=641;AF=0.127995;AN=5008;NS=2504;DP=16859;EAS_AF=0.2907;AMR_AF=0.0663;AFR_AF=0.0227;EUR_AF=0.16;SAS_AF=0.1135;AA=T|||;VT=SNP
5	153826706	rs73285294	G	A	100	PASS	AC=436;AF=0.0870607;AN=5008;NS=2504;DP=17328;EAS_AF=0.0893;AMR_AF=0.1153;AFR_AF=0.0991;EUR_AF=0.0646;SAS_AF=0.0716;AA=G|||;VT=SNP
5	153826914	rs7734090	A	G	100	PASS	AC=4063;AF=0.811302;AN=5008;NS=2504;DP=17417;EAS_AF=0.62;AMR_AF=0.889;AFR_AF=0.972;EUR_AF=0.8032;SAS_AF=0.7444;AA=G|||;VT=SNP
5	153828052	rs79034785	G	A	100	PASS	AC=42;AF=0.00838658;AN=5008;NS=2504;DP=20666;EAS_AF=0;AMR_AF=0.0216;AFR_AF=0;EUR_AF=0.0199;SAS_AF=0.0072;AA=G|||;VT=SNP
5	153828263	rs77056866	C	G	100	PASS	AC=230;AF=0.0459265;AN=5008;NS=2504;DP=19332;EAS_AF=0.1607;AMR_AF=0.0159;AFR_AF=0.0015;EUR_AF=0.0249;SAS_AF=0.0307;AA=C|||;VT=SNP
5	153828955	rs4958739	T	C	100	PASS	AC=4041;AF=0.806909;AN=5008;NS=2504;DP=19784;EAS_AF=0.6181;AMR_AF=0.8703;AFR_AF=0.9682;EUR_AF=0.8042;SAS_AF=0.7413;AA=C|||;VT=SNP
5	153829436	rs10058057	C	A	100	PASS	AC=629;AF=0.125599;AN=5008;NS=2504;DP=13126;EAS_AF=0.003;AMR_AF=0.1037;AFR_AF=0.1475;EUR_AF=0.1113;SAS_AF=0.2526;AA=C|||;VT=SNP
5	153829658	rs6580082	G	C	100	PASS	AC=3109;AF=0.620807;AN=5008;NS=2504;DP=18825;EAS_AF=0.6111;AMR_AF=0.7565;AFR_AF=0.503;EUR_AF=0.6431;SAS_AF=0.6708;AA=G|||;VT=SNP
5	153829851	rs7721908	G	T	100	PASS	AC=711;AF=0.141973;AN=5008;NS=2504;DP=19974;EAS_AF=0.003;AMR_AF=0.0994;AFR_AF=0.3094;EUR_AF=0.161;SAS_AF=0.0695;AA=G|||;VT=SNP
5	153830998	rs78135771	G	A	100	PASS	AC=171;AF=0.0341454;AN=5008;NS=2504;DP=18187;EAS_AF=0;AMR_AF=0.0562;AFR_AF=0.0053;EUR_AF=0.0915;SAS_AF=0.0337;AA=G|||;VT=SNP
5	153831422	rs76267957	C	T	100	PASS	AC=66;AF=0.0131789;AN=5008;NS=2504;DP=19516;EAS_AF=0;AMR_AF=0.0144;AFR_AF=0.0008;EUR_AF=0.0249;SAS_AF=0.0307;AA=C|||;VT=SNP
5	153831867	rs3340	T	C	100	PASS	AC=1058;AF=0.211262;AN=5008;NS=2504;DP=16271;EAS_AF=0.2659;AMR_AF=0.4164;AFR_AF=0.062;EUR_AF=0.2078;SAS_AF=0.2147;AA=T|||;VT=SNP
5	153832289	rs11747607	T	G	100	PASS	AC=2514;AF=0.501997;AN=5008;NS=2504;DP=19804;EAS_AF=0.2817;AMR_AF=0.6744;AFR_AF=0.4592;EUR_AF=0.5388;SAS_AF=0.6268;AA=T|||;VT=SNP
5	153832332	rs79905539	G	A	100	PASS	AC=153;AF=0.0305511;AN=5008;NS=2504;DP=20464;EAS_AF=0.0367;AMR_AF=0.0274;AFR_AF=0.0174;EUR_AF=0.0537;SAS_AF=0.0204;AA=G|||;VT=SNP
5	153832350	rs74328927	A	G	100	PASS	AC=252;AF=0.0503195;AN=5008;NS=2504;DP=20798;EAS_AF=0;AMR_AF=0.0562;AFR_AF=0.0756;EUR_AF=0.0646;SAS_AF=0.0491;AA=A|||;VT=SNP
5	153832920	rs17116163	G	T	100	PASS	AC=955;AF=0.190695;AN=5008;NS=2504;DP=20920;EAS_AF=0.0288;AMR_AF=0.1412;AFR_AF=0.5151;EUR_AF=0.0577;SAS_AF=0.091;AA=T|||;VT=SNP
5	153834325	rs78321784	A	G	100	PASS	AC=73;AF=0.0145767;AN=5008;NS=2504;DP=18895;EAS_AF=0;AMR_AF=0.013;AFR_AF=0.0219;EUR_AF=0.0179;SAS_AF=0.0174;AA=A|||;VT=SNP
5	153835378	rs1007404	C	G	100	PASS	AC=1219;AF=0.243411;AN=5008;NS=2504;DP=22095;EAS_AF=0.2946;AMR_AF=0.4265;AFR_AF=0.1195;EUR_AF=0.2177;SAS_AF=0.2546;AA=C|||;VT=SNP
5	153837106	rs148763909	C	T	100	PASS	AC=73;AF=0.0145767;AN=5008;NS=2504;DP=16450;EAS_AF=0;AMR_AF=0.0216;AFR_AF=0.0008;EUR_AF=0.0229;SAS_AF=0.0348;AA=c|||;VT=SNP
5	153837403	rs17116165	T	C	100	PASS	AC=755;AF=0.150759;AN=5008;NS=2504;DP=17480;EAS_AF=0.3085;AMR_AF=0.0836;AFR_AF=0.1573;EUR_AF=0.1332;SAS_AF=0.045;AA=T|||;VT=SNP
5	153837482	rs17116169	G	A	100	PASS	AC=229;AF=0.0457268;AN=5008;NS=2504;DP=19832;EAS_AF=0.0407;AMR_AF=0.0447;AFR_AF=0.0204;EUR_AF=0.1024;SAS_AF=0.0276;AA=G|||;VT=SNP
5	153838284	rs734200	A	C	100	PASS	AC=2403;AF=0.479832;AN=5008;NS=2504;DP=20791;EAS_AF=0.3175;AMR_AF=0.3646;AFR_AF=0.6747;EUR_AF=0.4821;SAS_AF=0.4632;AA=A|||;VT=SNP
5	153839432	rs114027642	G	A	100	PASS	AC=78;AF=0.0155751;AN=5008;NS=2504;DP=22774;EAS_AF=0.001;AMR_AF=0.013;AFR_AF=0.0151;EUR_AF=0.0358;SAS_AF=0.0123;AA=G|||;VT=SNP
5	153840356	rs1801600	G	T	100	PASS	AC=146;AF=0.0291534;AN=5008;NS=2504;DP=18448;EAS_AF=0.006;AMR_AF=0.0216;AFR_AF=0.0552;EUR_AF=0.0457;SAS_AF=0.0061;AA=g|||;VT=SNP
5	153840472	rs6884266	C	T	100	PASS	AC=4666;AF=0.931709;AN=5008;NS=2504;DP=18405;EAS_AF=0.9573;AMR_AF=0.9395;AFR_AF=0.9894;EUR_AF=0.8698;SAS_AF=0.8855;AA=T|||;VT=SNP
5	153841037	rs60184281	C	T	100	PASS	AC=711;AF=0.141973;AN=5008;NS=2504;DP=19927;EAS_AF=0.2768;AMR_AF=0.0821;AFR_AF=0.152;EUR_AF=0.1322;SAS_AF=0.0419;AA=C|||;VT=SNP
5	153841644	rs72795450	A	T	100	PASS	AC=565;AF=0.112819;AN=5008;NS=2504;DP=17952;EAS_AF=0.003;AMR_AF=0.0994;AFR_AF=0.0885;EUR_AF=0.1163;SAS_AF=0.2648;AA=A|||;VT=SNP
5	153842590	rs6895919	A	G	100	PASS	AC=4022;AF=0.803115;AN=5008;NS=2504;DP=15462;EAS_AF=0.6845;AMR_AF=0.8775;AFR_AF=0.888;EUR_AF=0.8072;SAS_AF=0.7536;AA=G|||;VT=SNP
5	153842648	rs13186443	G	A	100	PASS	AC=381;AF=0.0760783;AN=5008;NS=2504;DP=16539;EAS_AF=0.003;AMR_AF=0.0836;AFR_AF=0.0673;EUR_AF=0.161;SAS_AF=0.0706;AA=G|||;VT=SNP
5	153843288	rs145411267	G	A	100	PASS	AC=718;AF=0.143371;AN=5008;NS=2504;DP=17166;EAS_AF=0.2768;AMR_AF=0.0821;AFR_AF=0.1566;EUR_AF=0.1322;SAS_AF=0.0429;AA=G|||;VT=SNP
5	153843293	rs111287651	T	A	100	PASS	AC=233;AF=0.0465256;AN=5008;NS=2504;DP=17009;EAS_AF=0.0407;AMR_AF=0.0447;AFR_AF=0.0212;EUR_AF=0.1054;SAS_AF=0.0276;AA=T|||;VT=SNP
5	153844403	rs75631412	A	G	100	PASS	AC=567;AF=0.113219;AN=5008;NS=2504;DP=21214;EAS_AF=0.003;AMR_AF=0.0994;AFR_AF=0.0885;EUR_AF=0.1163;SAS_AF=0.2669;AA=A|||;VT=SNP
5	153844462	rs56120979	A	G	100	PASS	AC=523;AF=0.104433;AN=5008;NS=2504;DP=23173;EAS_AF=0.0575;AMR_AF=0.1225;AFR_AF=0.1664;EUR_AF=0.0736;SAS_AF=0.0879;AA=A|||;VT=SNP
5	153844742	rs72795453	C	T	100	PASS	AC=234;AF=0.0467252;AN=5008;NS=2504;DP=20941;EAS_AF=0.0417;AMR_AF=0.0447;AFR_AF=0.0212;EUR_AF=0.1054;SAS_AF=0.0276;AA=C|||;VT=SNP
5	153844993	rs17116175	C	T	100	PASS	AC=284;AF=0.0567093;AN=5008;NS=2504;DP=18210;EAS_AF=0.0427;AMR_AF=0.0447;AFR_AF=0.0212;EUR_AF=0.1054;SAS_AF=0.0777;AA=C|||;VT=SNP
5	153845234	rs34881711	G	A	100	PASS	AC=1410;AF=0.28155;AN=5008;NS=2504;DP=18676;EAS_AF=0.3403;AMR_AF=0.2089;AFR_AF=0.4425;EUR_AF=0.2068;SAS_AF=0.1319;AA=G|||;VT=SNP
5	153845417	rs11167683	G	A	100	PASS	AC=1039;AF=0.207468;AN=5008;NS=2504;DP=16797;EAS_AF=0.2937;AMR_AF=0.4092;AFR_AF=0.0522;EUR_AF=0.1849;SAS_AF=0.2086;AA=G|||;VT=SNP
5	153845512	rs62379936	C	A	100	PASS	AC=806;AF=0.160942;AN=5008;NS=2504;DP=20130;EAS_AF=0.3155;AMR_AF=0.1023;AFR_AF=0.0303;EUR_AF=0.168;SAS_AF=0.2127;AA=C|||;VT=SNP
5	153845730	rs59045854	C	T	100	PASS	AC=866;AF=0.172923;AN=5008;NS=2504;DP=20821;EAS_AF=0.3145;AMR_AF=0.1081;AFR_AF=0.0734;EUR_AF=0.168;SAS_AF=0.2127;AA=C|||;VT=SNP
5	153846767	rs114853722	G	A	100	PASS	AC=126;AF=0.0251597;AN=5008;NS=2504;DP=19953;EAS_AF=0;AMR_AF=0.0173;AFR_AF=0.0242;EUR_AF=0.0338;SAS_AF=0.0491;AA=G|||;VT=SNP
5	153846868	rs10037652	G	A	100	PASS	AC=3325;AF=0.663938;AN=5008;NS=2504;DP=19442;EAS_AF=0.6528;AMR_AF=0.5072;AFR_AF=0.7897;EUR_AF=0.6511;SAS_AF=0.6299;AA=G|||;VT=SNP
5	153846922	rs115606637	G	C	100	PASS	AC=99;AF=0.0197684;AN=5008;NS=2504;DP=19764;EAS_AF=0;AMR_AF=0.0173;AFR_AF=0.0038;EUR_AF=0.0338;SAS_AF=0.0491;AA=G|||;VT=SNP
5	153847897	rs143141148	G	A	100	PASS	AC=18;AF=0.00359425;AN=5008;NS=2504;DP=20891;EAS_AF=0;AMR_AF=0.0029;AFR_AF=0.0038;EUR_AF=0.0109;SAS_AF=0;AA=G|||;VT=SNP
5	153847940	rs147058238	C	T	100	PASS	AC=66;AF=0.0131789;AN=5008;NS=2504;DP=21115;EAS_AF=0.001;AMR_AF=0.0144;AFR_AF=0;EUR_AF=0.0447;SAS_AF=0.0102;AA=C|||;VT=SNP
5	153848287	rs35112596	C	T	100	PASS	AC=309;AF=0.0617013;AN=5008;NS=2504;DP=16672;EAS_AF=0.0575;AMR_AF=0.1066;AFR_AF=0.0151;EUR_AF=0.0726;SAS_AF=0.0859;AA=C|||;VT=SNP
5	153848769	rs116657642	A	G	100	PASS	AC=42;AF=0.00838658;AN=5008;NS=2504;DP=20059;EAS_AF=0;AMR_AF=0.0072;AFR_AF=0;EUR_AF=0.0288;SAS_AF=0.0082;AA=A|||;VT=SNP
5	153849182	rs2351483	G	C	100	PASS	AC=4073;AF=0.813299;AN=5008;NS=2504;DP=16556;EAS_AF=0.6875;AMR_AF=0.8761;AFR_AF=0.9236;EUR_AF=0.8072;SAS_AF=0.7556;AA=C|||;VT=SNP
5	153849249	rs873326	G	A	100	PASS	AC=1551;AF=0.309704;AN=5008;NS=2504;DP=15900;EAS_AF=0.3393;AMR_AF=0.4755;AFR_AF=0.1679;EUR_AF=0.3241;SAS_AF=0.3384;AA=G|||;VT=SNP
5	153850082	rs77666613	G	A	100	PASS	AC=71;AF=0.0141773;AN=5008;NS=2504;DP=19275;EAS_AF=0;AMR_AF=0.0173;AFR_AF=0;EUR_AF=0.0288;SAS_AF=0.0307;AA=G|||;VT=SNP
5	153850486	rs72795454	A	T	100	PASS	AC=282;AF=0.0563099;AN=5008;NS=2504;DP=19118;EAS_AF=0.0417;AMR_AF=0.0447;AFR_AF=0.0212;EUR_AF=0.1044;SAS_AF=0.0777;AA=A|||;VT=SNP
5	153850649	rs4958740	A	G	100	PASS	AC=4135;AF=0.825679;AN=5008;NS=2504;DP=20681;EAS_AF=0.6875;AMR_AF=0.8833;AFR_AF=0.966;EUR_AF=0.8072;SAS_AF=0.7566;AA=G|||;VT=SNP
5	153851448	rs4958376	C	T	100	PASS	AC=4132;AF=0.82508;AN=5008;NS=2504;DP=19270;EAS_AF=0.6855;AMR_AF=0.8818;AFR_AF=0.966;EUR_AF=0.8072;SAS_AF=0.7566;AA=T|||;VT=SNP
5	153852352	rs10058323	C	T	100	PASS	AC=513;AF=0.102436;AN=5008;NS=2504;DP=14127;EAS_AF=0.001;AMR_AF=0.0994;AFR_AF=0.0877;EUR_AF=0.1153;SAS_AF=0.2157;AA=C|||;VT=SNP
5	153852492	rs115582926	G	A	100	PASS	AC=21;AF=0.00419329;AN=5008;NS=2504;DP=13415;EAS_AF=0;AMR_AF=0;AFR_AF=0;EUR_AF=0.0189;SAS_AF=0.002;AA=G|||;VT=SNP
5	153852495	rs150237113	G	A	100	PASS	AC=132;AF=0.0263578;AN=5008;NS=2504;DP=13442;EAS_AF=0;AMR_AF=0.0476;AFR_AF=0.0015;EUR_AF=0.0716;SAS_AF=0.0256;AA=G|||;VT=SNP
5	153852609	rs114363554	C	T	100	PASS	AC=17;AF=0.00339457;AN=5008;NS=2504;DP=16094;EAS_AF=0;AMR_AF=0.0058;AFR_AF=0.0015;EUR_AF=0.0109;SAS_AF=0;AA=C|||;VT=SNP
5	153853096	rs10075231	A	G	100	PASS	AC=4133;AF=0.82528;AN=5008;NS=2504;DP=14036;EAS_AF=0.6865;AMR_AF=0.8818;AFR_AF=0.966;EUR_AF=0.8072;SAS_AF=0.7566;AA=G|||;VT=SNP
5	153853294	rs10060572	G	A	100	PASS	AC=4130;AF=0.824681;AN=5008;NS=2504;DP=14829;EAS_AF=0.6855;AMR_AF=0.8818;AFR_AF=0.966;EUR_AF=0.8062;SAS_AF=0.7556;AA=A|||;VT=SNP
5	153853626	rs114495483	A	G	100	PASS	AC=56;AF=0.0111821;AN=5008;NS=2504;DP=20325;EAS_AF=0;AMR_AF=0.0086;AFR_AF=0;EUR_AF=0.0149;SAS_AF=0.0358;AA=a|||;VT=SNP
5	153853824	rs72795458	C	T	100	PASS	AC=264;AF=0.0527157;AN=5008;NS=2504;DP=20063;EAS_AF=0.0407;AMR_AF=0.0447;AFR_AF=0.0083;EUR_AF=0.1044;SAS_AF=0.0777;AA=C|||;VT=SNP
5	153854714	rs35542711	A	T	100	PASS	AC=522;AF=0.104233;AN=5008;NS=2504;DP=16685;EAS_AF=0.0595;AMR_AF=0.1239;AFR_AF=0.1634;EUR_AF=0.0736;SAS_AF=0.0879;AA=A|||;VT=SNP
5	153855889	rs924581	G	A	100	PASS	AC=276;AF=0.0551118;AN=5008;NS=2504;DP=14940;EAS_AF=0.001;AMR_AF=0.0879;AFR_AF=0.003;EUR_AF=0.166;SAS_AF=0.044;AA=G|||;VT=SNP
5	153856095	rs149968351	C	T	100	PASS	AC=56;AF=0.0111821;AN=5008;NS=2504;DP=15189;EAS_AF=0;AMR_AF=0.0086;AFR_AF=0;EUR_AF=0.0149;SAS_AF=0.0358;AA=C|||;VT=SNP
5	153856594	rs4370323	G	A	100	PASS	AC=1042;AF=0.208067;AN=5008;NS=2504;DP=15789;EAS_AF=0.2976;AMR_AF=0.4049;AFR_AF=0.0567;EUR_AF=0.1809;SAS_AF=0.2086;AA=G|||;VT=SNP
5	153856974	rs1846966	C	G	100	PASS	AC=1529;AF=0.305312;AN=5008;NS=2504;DP=17499;EAS_AF=0.3462;AMR_AF=0.4741;AFR_AF=0.152;EUR_AF=0.3191;SAS_AF=0.3364;AA=G|||;VT=SNP
5	153856996	rs11748765	T	A	100	PASS	AC=59;AF=0.0117812;AN=5008;NS=2504;DP=17741;EAS_AF=0.001;AMR_AF=0.013;AFR_AF=0.0015;EUR_AF=0.0358;SAS_AF=0.0112;AA=T|||;VT=SNP
5	153857038	rs34198899	C	G	100	PASS	AC=138;AF=0.0275559;AN=5008;NS=2504;DP=17868;EAS_AF=0.001;AMR_AF=0.0663;AFR_AF=0.0015;EUR_AF=0.0596;SAS_AF=0.0297;AA=C|||;VT=SNP;EX_TARGET
5	153857101	rs34402828	A	C	100	PASS	AC=118;AF=0.0235623;AN=5008;NS=2504;DP=18274;EAS_AF=0;AMR_AF=0.0519;AFR_AF=0.003;EUR_AF=0.0626;SAS_AF=0.0153;AA=A|||;VT=SNP;EX_TARGET
5	153857640	rs181499341	G	A	100	PASS	AC=51;AF=0.0101837;AN=5008;NS=2504;DP=11051;EAS_AF=0;AMR_AF=0.0245;AFR_AF=0.0023;EUR_AF=0.0239;SAS_AF=0.0072;AA=G|||;VT=SNP
5	153857769	rs3822714	A	G	100	PASS	AC=715;AF=0.142772;AN=5008;NS=2504;DP=12358;EAS_AF=0.2798;AMR_AF=0.0821;AFR_AF=0.1536;EUR_AF=0.1312;SAS_AF=0.0419;AA=A|||;VT=SNP
5	153858169	rs2351484	G	C	100	PASS	AC=1035;AF=0.206669;AN=5008;NS=2504;DP=11950;EAS_AF=0.2976;AMR_AF=0.4049;AFR_AF=0.0514;EUR_AF=0.1809;SAS_AF=0.2086;AA=G|||;VT=SNP
5	153860304	rs1875473	C	A	100	PASS	AC=430;AF=0.0858626;AN=5008;NS=2504;DP=24552;EAS_AF=0.003;AMR_AF=0.0922;AFR_AF=0.093;EUR_AF=0.167;SAS_AF=0.0736;AA=C|||;VT=SNP
5	153861047	rs880083	C	T	100	PASS	AC=1582;AF=0.315895;AN=5008;NS=2504;DP=19566;EAS_AF=0.3452;AMR_AF=0.4755;AFR_AF=0.1906;EUR_AF=0.3211;SAS_AF=0.3364;AA=T|||;VT=SNP
5	153862617	rs185966444	C	T	100	PASS	AC=14;AF=0.00279553;AN=5008;NS=2504;DP=15520;EAS_AF=0;AMR_AF=0.0058;AFR_AF=0;EUR_AF=0.0099;SAS_AF=0;AA=C|||;VT=SNP
5	153862679	rs3101863	A	C	100	PASS	AC=296;AF=0.0591054;AN=5008;NS=2504;DP=15466;EAS_AF=0.0506;AMR_AF=0.0447;AFR_AF=0.0242;EUR_AF=0.1044;SAS_AF=0.0787;AA=G|||;VT=SNP
5	153862734	rs77489367	T	C	100	PASS	AC=536;AF=0.107029;AN=5008;NS=2504;DP=17622;EAS_AF=0.131;AMR_AF=0.1095;AFR_AF=0.0484;EUR_AF=0.1431;SAS_AF=0.1227;AA=T|||;VT=SNP
5	153863567	rs116009525	C	T	100	PASS	AC=106;AF=0.0211661;AN=5008;NS=2504;DP=16439;EAS_AF=0;AMR_AF=0.0173;AFR_AF=0.0083;EUR_AF=0.0338;SAS_AF=0.0501;AA=C|||;VT=SNP
5	153863711	rs138487403	C	G	100	PASS	AC=21;AF=0.00419329;AN=5008;NS=2504;DP=17246;EAS_AF=0;AMR_AF=0;AFR_AF=0;EUR_AF=0.0189;SAS_AF=0.002;AA=C|||;VT=SNP
5	153863766	rs59597747	T	A	100	PASS	AC=1041;AF=0.207867;AN=5008;NS=2504;DP=19414;EAS_AF=0.3006;AMR_AF=0.4035;AFR_AF=0.0514;EUR_AF=0.1759;SAS_AF=0.2178;AA=T|||;VT=SNP
5	153864468	rs150746241	G	A	100	PASS	AC=43;AF=0.00858626;AN=5008;NS=2504;DP=20013;EAS_AF=0;AMR_AF=0.0072;AFR_AF=0;EUR_AF=0.0288;SAS_AF=0.0092;AA=g|||;VT=SNP
5	153864515	rs2351485	G	A	100	PASS	AC=1034;AF=0.20647;AN=5008;NS=2504;DP=19278;EAS_AF=0.3056;AMR_AF=0.3977;AFR_AF=0.0514;EUR_AF=0.17;SAS_AF=0.2157;AA=G|||;VT=SNP
5	153864605	rs17638952	C	T	100	PASS	AC=57;AF=0.0113818;AN=5008;NS=2504;DP=18731;EAS_AF=0;AMR_AF=0.013;AFR_AF=0.0015;EUR_AF=0.0318;SAS_AF=0.0143;AA=C|||;VT=SNP
5	153864932	rs7720917	G	C	100	PASS	AC=2526;AF=0.504393;AN=5008;NS=2504;DP=17392;EAS_AF=0.371;AMR_AF=0.4179;AFR_AF=0.6732;EUR_AF=0.507;SAS_AF=0.4724;AA=G|||;VT=SNP
5	153865645	rs115234199	T	A	100	PASS	AC=21;AF=0.00419329;AN=5008;NS=2504;DP=19769;EAS_AF=0;AMR_AF=0.0086;AFR_AF=0;EUR_AF=0.0139;SAS_AF=0.001;AA=T|||;VT=SNP
5	153865729	rs6580083	A	G	100	PASS	AC=2633;AF=0.525759;AN=5008;NS=2504;DP=18228;EAS_AF=0.37;AMR_AF=0.428;AFR_AF=0.7496;EUR_AF=0.507;SAS_AF=0.4724;AA=G|||;VT=SNP
5	153866058	rs953780	G	A	100	PASS	AC=54;AF=0.0107827;AN=5008;NS=2504;DP=17771;EAS_AF=0;AMR_AF=0.0058;AFR_AF=0;EUR_AF=0.0209;SAS_AF=0.0297;AA=G|||;VT=SNP
5	153866481	rs953779	G	A	100	PASS	AC=592;AF=0.118211;AN=5008;NS=2504;DP=17649;EAS_AF=0.003;AMR_AF=0.1052;AFR_AF=0.0953;EUR_AF=0.1292;SAS_AF=0.2658;AA=G|||;VT=SNP
5	153866607	rs1846968	C	T	100	PASS	AC=1032;AF=0.20607;AN=5008;NS=2504;DP=17180;EAS_AF=0.3016;AMR_AF=0.3977;AFR_AF=0.0514;EUR_AF=0.17;SAS_AF=0.2178;AA=C|||;VT=SNP
5	153866830	rs75367687	G	A	100	PASS	AC=24;AF=0.00479233;AN=5008;NS=2504;DP=18979;EAS_AF=0;AMR_AF=0.0072;AFR_AF=0;EUR_AF=0.0169;SAS_AF=0.002;AA=G|||;VT=SNP
5	153867076	rs425226	G	T	100	PASS	AC=4182;AF=0.835064;AN=5008;NS=2504;DP=20627;EAS_AF=0.7143;AMR_AF=0.8934;AFR_AF=0.9607;EUR_AF=0.8151;SAS_AF=0.7689;AA=T|||;VT=SNP
5	153867221	rs13178677	T	C	100	PASS	AC=2517;AF=0.502596;AN=5008;NS=2504;DP=19351;EAS_AF=0.37;AMR_AF=0.4193;AFR_AF=0.6664;EUR_AF=0.507;SAS_AF=0.4724;AA=T|||;VT=SNP
5	153867280	rs442533	G	A	100	PASS	AC=415;AF=0.0828674;AN=5008;NS=2504;DP=18791;EAS_AF=0.0397;AMR_AF=0.0519;AFR_AF=0.1566;EUR_AF=0.1044;SAS_AF=0.0276;AA=G|||;VT=SNP
5	153867738	rs10068038	C	A	100	PASS	AC=2517;AF=0.502596;AN=5008;NS=2504;DP=13677;EAS_AF=0.37;AMR_AF=0.4193;AFR_AF=0.6664;EUR_AF=0.507;SAS_AF=0.4724;AA=C|||;VT=SNP
5	153868056	rs6867879	A	G	100	PASS	AC=3583;AF=0.715455;AN=5008;NS=2504;DP=10292;EAS_AF=0.6756;AMR_AF=0.8228;AFR_AF=0.7383;EUR_AF=0.6769;SAS_AF=0.6892;AA=G|||;VT=SNP
5	153868262	rs4958741	A	G	100	PASS	AC=4147;AF=0.828075;AN=5008;NS=2504;DP=11408;EAS_AF=0.7153;AMR_AF=0.8919;AFR_AF=0.9357;EUR_AF=0.8151;SAS_AF=0.7669;AA=a|||;VT=SNP
5	153868488	rs905148	C	T	100	PASS	AC=1035;AF=0.206669;AN=5008;NS=2504;DP=19413;EAS_AF=0.3056;AMR_AF=0.3977;AFR_AF=0.0514;EUR_AF=0.17;SAS_AF=0.2168;AA=C|||;VT=SNP
5	153868709	rs283434	A	G	100	PASS	AC=4147;AF=0.828075;AN=5008;NS=2504;DP=18543;EAS_AF=0.7153;AMR_AF=0.8919;AFR_AF=0.9357;EUR_AF=0.8151;SAS_AF=0.7669;AA=G|||;VT=SNP
5	153868857	rs145858002	C	T	100	PASS	AC=101;AF=0.0201677;AN=5008;NS=2504;DP=19930;EAS_AF=0;AMR_AF=0.0173;AFR_AF=0.0045;EUR_AF=0.0338;SAS_AF=0.0501;AA=C|||;VT=SNP
5	153869040	rs13165478	G	A	100	PASS	AC=1923;AF=0.383986;AN=5008;NS=2504;DP=16520;EAS_AF=0.3671;AMR_AF=0.3141;AFR_AF=0.5696;EUR_AF=0.3777;SAS_AF=0.2065;AA=G|||;VT=SNP
5	153869623	rs62379939	C	T	100	PASS	AC=45;AF=0.00898562;AN=5008;NS=2504;DP=18806;EAS_AF=0;AMR_AF=0.0072;AFR_AF=0.0008;EUR_AF=0.0268;SAS_AF=0.0123;AA=C|||;VT=SNP
5	153869929	rs77026648	T	C	100	PASS	AC=32;AF=0.00638978;AN=5008;NS=2504;DP=17808;EAS_AF=0;AMR_AF=0.0101;AFR_AF=0;EUR_AF=0.0229;SAS_AF=0.002;AA=T|||;VT=SNP
5	153869968	rs78111423	T	C	100	PASS	AC=71;AF=0.0141773;AN=5008;NS=2504;DP=18267;EAS_AF=0;AMR_AF=0.0173;AFR_AF=0;EUR_AF=0.0288;SAS_AF=0.0307;AA=T|||;VT=SNP
5	153870479	rs10035725	T	G	100	PASS	AC=2517;AF=0.502596;AN=5008;NS=2504;DP=14332;EAS_AF=0.37;AMR_AF=0.4193;AFR_AF=0.6649;EUR_AF=0.507;SAS_AF=0.4744;AA=T|||;VT=SNP
5	153871070	rs62379942	C	T	100	PASS	AC=1923;AF=0.383986;AN=5008;NS=2504;DP=16782;EAS_AF=0.3661;AMR_AF=0.3141;AFR_AF=0.5696;EUR_AF=0.3777;SAS_AF=0.2076;AA=C|||;VT=SNP
5	153871390	rs144912864	G	T	100	PASS	AC=709;AF=0.141573;AN=5008;NS=2504;DP=16735;EAS_AF=0.3016;AMR_AF=0.0807;AFR_AF=0.1362;EUR_AF=0.1292;SAS_AF=0.0399;AA=G|||;VT=SNP
5	153871832	rs10054375	T	C	100	PASS	AC=1925;AF=0.384385;AN=5008;NS=2504;DP=18911;EAS_AF=0.3671;AMR_AF=0.3141;AFR_AF=0.5696;EUR_AF=0.3777;SAS_AF=0.2086;AA=T|||;VT=SNP
5	153871841	rs10076436	C	G	100	PASS	AC=1923;AF=0.383986;AN=5008;NS=2504;DP=18838;EAS_AF=0.3671;AMR_AF=0.3141;AFR_AF=0.5703;EUR_AF=0.3767;SAS_AF=0.2065;AA=C|||;VT=SNP
5	153871896	rs283435	G	C	100	PASS	AC=323;AF=0.0644968;AN=5008;NS=2504;DP=18601;EAS_AF=0.0387;AMR_AF=0.0476;AFR_AF=0.09;EUR_AF=0.1044;SAS_AF=0.0276;AA=G|||;VT=SNP
5	153872138	rs12659445	C	T	100	PASS	AC=1159;AF=0.23143;AN=5008;NS=2504;DP=17622;EAS_AF=0.3254;AMR_AF=0.415;AFR_AF=0.0582;EUR_AF=0.2048;SAS_AF=0.2658;AA=C|||;VT=SNP
5	153872170	rs13185595	G	A	100	PASS	AC=1922;AF=0.383786;AN=5008;NS=2504;DP=16336;EAS_AF=0.3651;AMR_AF=0.3141;AFR_AF=0.5696;EUR_AF=0.3777;SAS_AF=0.2076;AA=G|||;VT=SNP
5	153872324	rs35441210	T	C	100	PASS	AC=545;AF=0.108826;AN=5008;NS=2504;DP=9825;EAS_AF=0.0625;AMR_AF=0.1268;AFR_AF=0.1747;EUR_AF=0.0736;SAS_AF=0.091;AA=T|||;VT=SNP
5	153872446	rs11167684	A	G	100	PASS	AC=1100;AF=0.219649;AN=5008;NS=2504;DP=11116;EAS_AF=0.3651;AMR_AF=0.3991;AFR_AF=0.0514;EUR_AF=0.173;SAS_AF=0.2178;AA=A|||;VT=SNP
5	153872940	rs58770286	T	C	100	PASS	AC=100;AF=0.0199681;AN=5008;NS=2504;DP=14157;EAS_AF=0;AMR_AF=0.0173;AFR_AF=0.0045;EUR_AF=0.0338;SAS_AF=0.0491;AA=T|||;VT=SNP
5	153872961	rs7735256	C	T	100	PASS	AC=1211;AF=0.241813;AN=5008;NS=2504;DP=15066;EAS_AF=0.3194;AMR_AF=0.4078;AFR_AF=0.1112;EUR_AF=0.2008;SAS_AF=0.2628;AA=C|||;VT=SNP
5	153872977	rs283436	G	C	100	PASS	AC=2569;AF=0.512979;AN=5008;NS=2504;DP=15162;EAS_AF=0.4028;AMR_AF=0.3934;AFR_AF=0.7859;EUR_AF=0.4374;SAS_AF=0.4202;AA=C|||;VT=SNP
5	153873176	rs283437	G	C	100	PASS	AC=255;AF=0.0509185;AN=5008;NS=2504;DP=16885;EAS_AF=0.0397;AMR_AF=0.0461;AFR_AF=0.0348;EUR_AF=0.1113;SAS_AF=0.0256;AA=G|||;VT=SNP
5	153873231	rs60272423	A	G	100	PASS	AC=186;AF=0.0371406;AN=5008;NS=2504;DP=19604;EAS_AF=0;AMR_AF=0.0202;AFR_AF=0.0673;EUR_AF=0.0348;SAS_AF=0.0491;AA=A|||;VT=SNP
5	153873292	rs10477101	A	G	100	PASS	AC=3477;AF=0.694289;AN=5008;NS=2504;DP=20881;EAS_AF=0.8373;AMR_AF=0.7579;AFR_AF=0.7307;EUR_AF=0.6392;SAS_AF=0.5092;AA=A|||;VT=SNP
5	153873560	rs283438	T	C	100	PASS	AC=4436;AF=0.885783;AN=5008;NS=2504;DP=20457;EAS_AF=0.877;AMR_AF=0.9035;AFR_AF=0.9622;EUR_AF=0.8529;SAS_AF=0.8129;AA=C|||;VT=SNP
5	153873574	rs283439	T	G	100	PASS	AC=4443;AF=0.887181;AN=5008;NS=2504;DP=20482;EAS_AF=0.877;AMR_AF=0.9063;AFR_AF=0.9584;EUR_AF=0.8668;SAS_AF=0.8088;AA=G|||;VT=SNP
5	153874518	rs2055422	T	C	100	PASS	AC=1174;AF=0.234425;AN=5008;NS=2504;DP=19332;EAS_AF=0.3224;AMR_AF=0.4179;AFR_AF=0.1233;EUR_AF=0.1988;SAS_AF=0.2004;AA=T|||;VT=SNP
5	153874853	rs447761	C	T	100	PASS	AC=1829;AF=0.365216;AN=5008;NS=2504;DP=15646;EAS_AF=0.5109;AMR_AF=0.281;AFR_AF=0.2549;EUR_AF=0.4761;SAS_AF=0.3098;AA=c|||;VT=SNP
5	153874936	rs6888727	T	A	100	PASS	AC=100;AF=0.0199681;AN=5008;NS=2504;DP=16651;EAS_AF=0;AMR_AF=0.0173;AFR_AF=0.0038;EUR_AF=0.0328;SAS_AF=0.0511;AA=T|||;VT=SNP
5	153875961	rs4958742	A	G	100	PASS	AC=1106;AF=0.220847;AN=5008;NS=2504;DP=17442;EAS_AF=0.3204;AMR_AF=0.415;AFR_AF=0.0741;EUR_AF=0.1998;SAS_AF=0.2004;AA=A|||;VT=SNP
5	153876179	rs441649	A	T	100	PASS	AC=4402;AF=0.878994;AN=5008;NS=2504;DP=17301;EAS_AF=0.869;AMR_AF=0.9179;AFR_AF=0.9622;EUR_AF=0.8469;SAS_AF=0.7822;AA=T|||;VT=SNP
5	153876462	rs34737658	A	G	100	PASS	AC=313;AF=0.0625;AN=5008;NS=2504;DP=15433;EAS_AF=0.0317;AMR_AF=0.111;AFR_AF=0.0182;EUR_AF=0.0716;SAS_AF=0.1104;AA=A|||;VT=SNP
5	153876920	rs61495701	G	A	100	PASS	AC=1472;AF=0.29393;AN=5008;NS=2504;DP=9973;EAS_AF=0.4663;AMR_AF=0.4539;AFR_AF=0.0908;EUR_AF=0.2654;SAS_AF=0.3067;AA=G|||;VT=SNP
5	153877234	rs11749768	C	T	100	PASS	AC=189;AF=0.0377396;AN=5008;NS=2504;DP=15117;EAS_AF=0.004;AMR_AF=0.0634;AFR_AF=0.0061;EUR_AF=0.0736;SAS_AF=0.0603;AA=C|||;VT=SNP
5	153877483	rs115579176	C	T	100	PASS	AC=67;AF=0.0133786;AN=5008;NS=2504;DP=18550;EAS_AF=0.001;AMR_AF=0.0173;AFR_AF=0.0008;EUR_AF=0.0189;SAS_AF=0.0348;AA=C|||;VT=SNP
5	153877690	rs10477102	A	G	100	PASS	AC=2733;AF=0.545727;AN=5008;NS=2504;DP=16893;EAS_AF=0.373;AMR_AF=0.4611;AFR_AF=0.7209;EUR_AF=0.5915;SAS_AF=0.5;AA=G|||;VT=SNP
5	153877722	rs2619732	T	G	100	PASS	AC=396;AF=0.0790735;AN=5008;NS=2504;DP=19045;EAS_AF=0.0397;AMR_AF=0.072;AFR_AF=0.0976;EUR_AF=0.1501;SAS_AF=0.0266;AA=T|||;VT=SNP
5	153877960	rs2254844	A	T	100	PASS	AC=4959;AF=0.990216;AN=5008;NS=2504;DP=16638;EAS_AF=1;AMR_AF=0.9841;AFR_AF=0.997;EUR_AF=0.9801;SAS_AF=0.9857;AA=T|||;VT=SNP
5	153878430	rs56059758	C	T	100	PASS	AC=183;AF=0.0365415;AN=5008;NS=2504;DP=21819;EAS_AF=0.002;AMR_AF=0.0346;AFR_AF=0.0287;EUR_AF=0.0427;SAS_AF=0.0777;AA=C|||;VT=SNP
5	153879520	rs60663840	A	G	100	PASS	AC=237;AF=0.0473243;AN=5008;NS=2504;DP=19497;EAS_AF=0.004;AMR_AF=0.0663;AFR_AF=0.0393;EUR_AF=0.0755;SAS_AF=0.0603;AA=A|||;VT=SNP
5	153880368	rs79061916	G	A	100	PASS	AC=180;AF=0.0359425;AN=5008;NS=2504;DP=22125;EAS_AF=0.002;AMR_AF=0.0331;AFR_AF=0.028;EUR_AF=0.0417;SAS_AF=0.0777;AA=G|||;VT=SNP
5	153880459	rs283440	A	G	100	PASS	AC=3295;AF=0.657947;AN=5008;NS=2504;DP=20793;EAS_AF=0.5109;AMR_AF=0.5072;AFR_AF=0.916;EUR_AF=0.6412;SAS_AF=0.5849;AA=G|||;VT=SNP
5	153881049	rs283441	G	A	100	PASS	AC=2701;AF=0.539337;AN=5008;NS=2504;DP=20322;EAS_AF=0.373;AMR_AF=0.4553;AFR_AF=0.6989;EUR_AF=0.5924;SAS_AF=0.5;AA=A|||;VT=SNP
5	153881665	rs283442	T	C	100	PASS	AC=371;AF=0.0740815;AN=5008;NS=2504;DP=20872;EAS_AF=0.0397;AMR_AF=0.072;AFR_AF=0.0794;EUR_AF=0.1491;SAS_AF=0.0266;AA=T|||;VT=SNP
5	153881676	rs283443	A	G	100	PASS	AC=378;AF=0.0754792;AN=5008;NS=2504;DP=20816;EAS_AF=0.0397;AMR_AF=0.072;AFR_AF=0.0847;EUR_AF=0.1491;SAS_AF=0.0266;AA=A|||;VT=SNP
5	153882460	rs6580084	G	C	100	PASS	AC=322;AF=0.0642971;AN=5008;NS=2504;DP=24195;EAS_AF=0.004;AMR_AF=0.0663;AFR_AF=0.1036;EUR_AF=0.0755;SAS_AF=0.0603;AA=G|||;VT=SNP
5	153882472	rs283444	C	T	100	PASS	AC=533;AF=0.10643;AN=5008;NS=2504;DP=23725;EAS_AF=0.0437;AMR_AF=0.0836;AFR_AF=0.1921;EUR_AF=0.1491;SAS_AF=0.0276;AA=C|||;VT=SNP
5	153882515	rs1842227	A	G	100	PASS	AC=2692;AF=0.53754;AN=5008;NS=2504;DP=21839;EAS_AF=0.372;AMR_AF=0.4496;AFR_AF=0.6967;EUR_AF=0.5915;SAS_AF=0.5;AA=G|||;VT=SNP
5	153882523	rs172224	G	A	100	PASS	AC=2669;AF=0.532947;AN=5008;NS=2504;DP=21591;EAS_AF=0.369;AMR_AF=0.4481;AFR_AF=0.6831;EUR_AF=0.5905;SAS_AF=0.5;AA=A|||;VT=SNP
5	153882962	rs283445	T	A	100	PASS	AC=280;AF=0.0559105;AN=5008;NS=2504;DP=18058;EAS_AF=0.0387;AMR_AF=0.0706;AFR_AF=0.0121;EUR_AF=0.1491;SAS_AF=0.0266;AA=T|||;VT=SNP
5	153883392	rs283446	G	A	100	PASS	AC=286;AF=0.0571086;AN=5008;NS=2504;DP=18978;EAS_AF=0.0387;AMR_AF=0.0706;AFR_AF=0.0151;EUR_AF=0.1501;SAS_AF=0.0276;AA=G|||;VT=SNP
5	153883656	rs55758057	T	A	100	PASS	AC=112;AF=0.0223642;AN=5008;NS=2504;DP=17980;EAS_AF=0;AMR_AF=0.0317;AFR_AF=0.0212;EUR_AF=0.0437;SAS_AF=0.0184;AA=T|||;VT=SNP
5	153883662	rs35804599	G	A	100	PASS	AC=804;AF=0.160543;AN=5008;NS=2504;DP=17966;EAS_AF=0.001;AMR_AF=0.1499;AFR_AF=0.1331;EUR_AF=0.2515;SAS_AF=0.2761;AA=G|||;VT=SNP
5	153883853	rs283447	G	A	100	PASS	AC=3150;AF=0.628994;AN=5008;NS=2504;DP=19091;EAS_AF=0.4008;AMR_AF=0.8444;AFR_AF=0.4289;EUR_AF=0.8161;SAS_AF=0.7894;AA=A|||;VT=SNP
5	153884201	rs80164565	T	C	100	PASS	AC=280;AF=0.0559105;AN=5008;NS=2504;DP=19211;EAS_AF=0.0536;AMR_AF=0.0677;AFR_AF=0.0303;EUR_AF=0.0805;SAS_AF=0.0593;AA=T|||;VT=SNP
5	153884330	rs13183828	G	A	100	PASS	AC=321;AF=0.0640974;AN=5008;NS=2504;DP=19513;EAS_AF=0.0337;AMR_AF=0.1153;AFR_AF=0.0348;EUR_AF=0.0577;SAS_AF=0.1053;AA=G|||;VT=SNP
5	153884419	rs283448	C	A	100	PASS	AC=3415;AF=0.681909;AN=5008;NS=2504;DP=15423;EAS_AF=0.4464;AMR_AF=0.8141;AFR_AF=0.7526;EUR_AF=0.7435;SAS_AF=0.6718;AA=A|||;VT=SNP
5	153884426	rs283449	T	C	100	PASS	AC=3363;AF=0.671526;AN=5008;NS=2504;DP=15396;EAS_AF=0.4464;AMR_AF=0.8112;AFR_AF=0.7141;EUR_AF=0.7435;SAS_AF=0.6728;AA=C|||;VT=SNP
5	153884609	rs922535	T	C	100	PASS	AC=473;AF=0.0944489;AN=5008;NS=2504;DP=17383;EAS_AF=0.1062;AMR_AF=0.1225;AFR_AF=0.0787;EUR_AF=0.0696;SAS_AF=0.1094;AA=C|||;VT=SNP
5	153884633	rs283450	A	C	100	PASS	AC=2038;AF=0.406949;AN=5008;NS=2504;DP=19087;EAS_AF=0.2252;AMR_AF=0.4236;AFR_AF=0.3873;EUR_AF=0.5427;SAS_AF=0.4693;AA=C|||;VT=SNP
5	153884752	rs283451	G	A	100	PASS	AC=3342;AF=0.667332;AN=5008;NS=2504;DP=18962;EAS_AF=0.503;AMR_AF=0.8386;AFR_AF=0.587;EUR_AF=0.7803;SAS_AF=0.7076;AA=A|||;VT=SNP
5	153884930	rs59791282	T	C	100	PASS	AC=1189;AF=0.23742;AN=5008;NS=2504;DP=16497;EAS_AF=0.2778;AMR_AF=0.4121;AFR_AF=0.1135;EUR_AF=0.2376;SAS_AF=0.2393;AA=T|||;VT=SNP
5	153885015	rs7733449	C	T	100	PASS	AC=954;AF=0.190495;AN=5008;NS=2504;DP=17675;EAS_AF=0.005;AMR_AF=0.1614;AFR_AF=0.2474;EUR_AF=0.2425;SAS_AF=0.272;AA=C|||;VT=SNP
5	153885159	rs2351748	C	T	100	PASS	AC=1189;AF=0.23742;AN=5008;NS=2504;DP=15776;EAS_AF=0.2798;AMR_AF=0.4107;AFR_AF=0.112;EUR_AF=0.2376;SAS_AF=0.2403;AA=C|||;VT=SNP
5	153885837	rs78619705	C	T	100	PASS	AC=66;AF=0.0131789;AN=5008;NS=2504;DP=20420;EAS_AF=0.001;AMR_AF=0.0303;AFR_AF=0.0015;EUR_AF=0.0328;SAS_AF=0.0092;AA=c|||;VT=SNP
5	153885991	rs114723148	G	A	100	PASS	AC=21;AF=0.00419329;AN=5008;NS=2504;DP=23585;EAS_AF=0;AMR_AF=0;AFR_AF=0;EUR_AF=0.0189;SAS_AF=0.002;AA=G|||;VT=SNP
5	153886080	rs283452	A	G	100	PASS	AC=545;AF=0.108826;AN=5008;NS=2504;DP=22456;EAS_AF=0.1151;AMR_AF=0.1326;AFR_AF=0.0159;EUR_AF=0.2296;SAS_AF=0.0869;AA=A|||;VT=SNP
5	153886464	rs34401272	C	T	100	PASS	AC=324;AF=0.0646965;AN=5008;NS=2504;DP=21308;EAS_AF=0.0347;AMR_AF=0.1196;AFR_AF=0.034;EUR_AF=0.0577;SAS_AF=0.1053;AA=C|||;VT=SNP
5	153887050	rs77559672	T	C	100	PASS	AC=59;AF=0.0117812;AN=5008;NS=2504;DP=16257;EAS_AF=0;AMR_AF=0.0144;AFR_AF=0.0008;EUR_AF=0.0398;SAS_AF=0.0082;AA=T|||;VT=SNP
5	153887454	rs28565988	C	T	100	PASS	AC=682;AF=0.136182;AN=5008;NS=2504;DP=10932;EAS_AF=0.001;AMR_AF=0.1455;AFR_AF=0.056;EUR_AF=0.2396;SAS_AF=0.271;AA=c|||;VT=SNP
5	153887485	rs190802273	G	A	100	PASS	AC=10;AF=0.00199681;AN=5008;NS=2504;DP=10179;EAS_AF=0;AMR_AF=0.0043;AFR_AF=0;EUR_AF=0.007;SAS_AF=0;AA=g|||;VT=SNP
5	153887991	rs374418	G	T	100	PASS	AC=669;AF=0.133586;AN=5008;NS=2504;DP=20768;EAS_AF=0.1161;AMR_AF=0.1427;AFR_AF=0.0802;EUR_AF=0.2435;SAS_AF=0.1043;AA=G|||;VT=SNP
5	153888411	rs377925	T	C	100	PASS	AC=1623;AF=0.324081;AN=5008;NS=2504;DP=20226;EAS_AF=0.2262;AMR_AF=0.3429;AFR_AF=0.3555;EUR_AF=0.4364;SAS_AF=0.2536;AA=C|||;VT=SNP
5	153888463	rs379060	T	C	100	PASS	AC=2976;AF=0.594249;AN=5008;NS=2504;DP=21224;EAS_AF=0.5337;AMR_AF=0.7161;AFR_AF=0.7027;EUR_AF=0.5577;SAS_AF=0.4611;AA=C|||;VT=SNP
5	153888478	rs138259305	A	G	100	PASS	AC=70;AF=0.0139776;AN=5008;NS=2504;DP=21086;EAS_AF=0.001;AMR_AF=0.0187;AFR_AF=0.0008;EUR_AF=0.0209;SAS_AF=0.0348;AA=A|||;VT=SNP
5	153888644	rs11167685	C	T	100	PASS	AC=637;AF=0.127196;AN=5008;NS=2504;DP=20545;EAS_AF=0.1062;AMR_AF=0.134;AFR_AF=0.1967;EUR_AF=0.0706;SAS_AF=0.1084;AA=C|||;VT=SNP
5	153889008	rs392724	C	T	100	PASS	AC=669;AF=0.133586;AN=5008;NS=2504;DP=20557;EAS_AF=0.1161;AMR_AF=0.1427;AFR_AF=0.0802;EUR_AF=0.2435;SAS_AF=0.1043;AA=C|||;VT=SNP
5	153889167	rs71590137	A	G	100	PASS	AC=333;AF=0.0664936;AN=5008;NS=2504;DP=17855;EAS_AF=0.0347;AMR_AF=0.121;AFR_AF=0.0348;EUR_AF=0.0646;SAS_AF=0.1053;AA=a|||;VT=SNP
5	153889567	rs35450377	T	C	100	PASS	AC=145;AF=0.0289537;AN=5008;NS=2504;DP=18732;EAS_AF=0.001;AMR_AF=0.0663;AFR_AF=0.0008;EUR_AF=0.0557;SAS_AF=0.0419;AA=T|||;VT=SNP
5	153890620	rs72795477	T	C	100	PASS	AC=113;AF=0.0225639;AN=5008;NS=2504;DP=17429;EAS_AF=0;AMR_AF=0.0274;AFR_AF=0.0242;EUR_AF=0.0427;SAS_AF=0.0194;AA=T|||;VT=SNP
5	153890659	rs150570419	G	A	100	PASS	AC=94;AF=0.01877;AN=5008;NS=2504;DP=14820;EAS_AF=0;AMR_AF=0.0159;AFR_AF=0.0038;EUR_AF=0.0338;SAS_AF=0.045;AA=G|||;VT=SNP
5	153890770	rs596206	C	T	100	PASS	AC=1001;AF=0.19988;AN=5008;NS=2504;DP=14747;EAS_AF=0.1885;AMR_AF=0.1974;AFR_AF=0.239;EUR_AF=0.2515;SAS_AF=0.1074;AA=C|||;VT=SNP
5	153890856	rs595728	G	A	100	PASS	AC=666;AF=0.132987;AN=5008;NS=2504;DP=13275;EAS_AF=0.1161;AMR_AF=0.1427;AFR_AF=0.0802;EUR_AF=0.2435;SAS_AF=0.1012;AA=G|||;VT=SNP
5	153891017	rs4958377	T	C	100	PASS	AC=1359;AF=0.271366;AN=5008;NS=2504;DP=18510;EAS_AF=0.3075;AMR_AF=0.4164;AFR_AF=0.1104;EUR_AF=0.2425;SAS_AF=0.3783;AA=T|||;VT=SNP
5	153891752	rs75745597	T	A	100	PASS	AC=86;AF=0.0171725;AN=5008;NS=2504;DP=18578;EAS_AF=0;AMR_AF=0.0144;AFR_AF=0;EUR_AF=0.0348;SAS_AF=0.0419;AA=T|||;VT=SNP
5	153892083	rs7708891	G	A	100	PASS	AC=725;AF=0.144768;AN=5008;NS=2504;DP=17953;EAS_AF=0.1062;AMR_AF=0.1441;AFR_AF=0.2579;EUR_AF=0.0706;SAS_AF=0.1084;AA=G|||;VT=SNP
5	153892270	rs7708955	C	T	100	PASS	AC=950;AF=0.189696;AN=5008;NS=2504;DP=13278;EAS_AF=0.1101;AMR_AF=0.1527;AFR_AF=0.4198;EUR_AF=0.0706;SAS_AF=0.1094;AA=T|||;VT=SNP
5	153892286	rs12519579	C	T	100	PASS	AC=283;AF=0.0565096;AN=5008;NS=2504;DP=12894;EAS_AF=0.0982;AMR_AF=0.2406;AFR_AF=0.0023;EUR_AF=0.0089;SAS_AF=0.0051;AA=C|||;VT=SNP
5	153892541	rs35848524	C	A	100	PASS	AC=333;AF=0.0664936;AN=5008;NS=2504;DP=14089;EAS_AF=0.0347;AMR_AF=0.121;AFR_AF=0.0348;EUR_AF=0.0646;SAS_AF=0.1053;AA=C|||;VT=SNP
5	153892560	rs1993942	G	T	100	PASS	AC=1232;AF=0.246006;AN=5008;NS=2504;DP=13195;EAS_AF=0.3065;AMR_AF=0.4164;AFR_AF=0.1112;EUR_AF=0.2416;SAS_AF=0.2495;AA=G|||;VT=SNP
5	153892970	rs10053610	A	T	100	PASS	AC=725;AF=0.144768;AN=5008;NS=2504;DP=17893;EAS_AF=0.1062;AMR_AF=0.1441;AFR_AF=0.2579;EUR_AF=0.0706;SAS_AF=0.1084;AA=A|||;VT=SNP
5	153893605	rs113961042	C	T	100	PASS	AC=50;AF=0.00998403;AN=5008;NS=2504;DP=20403;EAS_AF=0.001;AMR_AF=0.013;AFR_AF=0.0023;EUR_AF=0.0278;SAS_AF=0.0092;AA=C|||;VT=SNP
5	153893750	rs12659568	T	C	100	PASS	AC=730;AF=0.145767;AN=5008;NS=2504;DP=23439;EAS_AF=0.1101;AMR_AF=0.1441;AFR_AF=0.2579;EUR_AF=0.0706;SAS_AF=0.1094;AA=C|||;VT=SNP
5	153893977	rs10515708	T	C	100	PASS	AC=51;AF=0.0101837;AN=5008;NS=2504;DP=23467;EAS_AF=0;AMR_AF=0.0086;AFR_AF=0;EUR_AF=0.0119;SAS_AF=0.0337;AA=T|||;VT=SNP
5	153894896	rs150802195	C	T	100	PASS	AC=113;AF=0.0225639;AN=5008;NS=2504;DP=13294;EAS_AF=0;AMR_AF=0.0303;AFR_AF=0.0227;EUR_AF=0.0427;SAS_AF=0.0194;AA=C|||;VT=SNP
5	153895174	rs115066184	C	G	100	PASS	AC=180;AF=0.0359425;AN=5008;NS=2504;DP=17073;EAS_AF=0.0913;AMR_AF=0.0432;AFR_AF=0.0015;EUR_AF=0.0457;SAS_AF=0.0102;AA=C|||;VT=SNP
5	153895348	rs7707222	T	C	100	PASS	AC=961;AF=0.191893;AN=5008;NS=2504;DP=12950;EAS_AF=0.1101;AMR_AF=0.1556;AFR_AF=0.4266;EUR_AF=0.0706;SAS_AF=0.1094;AA=C|||;VT=SNP
5	153895571	rs141532056	C	T	100	PASS	AC=33;AF=0.00658946;AN=5008;NS=2504;DP=10866;EAS_AF=0;AMR_AF=0.0014;AFR_AF=0;EUR_AF=0.0149;SAS_AF=0.0174;AA=C|||;VT=SNP
5	153895646	rs35944907	G	A	100	PASS	AC=334;AF=0.0666933;AN=5008;NS=2504;DP=9892;EAS_AF=0.0347;AMR_AF=0.1225;AFR_AF=0.0348;EUR_AF=0.0646;SAS_AF=0.1053;AA=G|||;VT=SNP
5	153895907	rs420181	A	G	100	PASS	AC=4034;AF=0.805511;AN=5008;NS=2504;DP=12361;EAS_AF=0.5327;AMR_AF=0.9063;AFR_AF=0.9554;EUR_AF=0.8598;SAS_AF=0.7566;AA=G|||;VT=SNP
5	153895995	rs11167686	C	T	100	PASS	AC=2187;AF=0.436701;AN=5008;NS=2504;DP=14600;EAS_AF=0.4157;AMR_AF=0.5663;AFR_AF=0.5363;EUR_AF=0.3141;SAS_AF=0.3579;AA=c|||;VT=SNP
5	153896057	rs146885946	C	T	100	PASS	AC=40;AF=0.00798722;AN=5008;NS=2504;DP=15065;EAS_AF=0;AMR_AF=0.0101;AFR_AF=0.0023;EUR_AF=0.0199;SAS_AF=0.0102;AA=C|||;VT=SNP
5	153896125	rs77627814	C	A	100	PASS	AC=461;AF=0.0920527;AN=5008;NS=2504;DP=20484;EAS_AF=0.3482;AMR_AF=0.0274;AFR_AF=0.0015;EUR_AF=0.0567;SAS_AF=0.0327;AA=C|||;VT=SNP
5	153896160	rs6871767	T	C	100	PASS	AC=2186;AF=0.436502;AN=5008;NS=2504;DP=20715;EAS_AF=0.4157;AMR_AF=0.5663;AFR_AF=0.5363;EUR_AF=0.3131;SAS_AF=0.3579;AA=C|||;VT=SNP
5	153896207	rs72795480	C	T	100	PASS	AC=113;AF=0.0225639;AN=5008;NS=2504;DP=21229;EAS_AF=0;AMR_AF=0.0303;AFR_AF=0.0227;EUR_AF=0.0427;SAS_AF=0.0194;AA=C|||;VT=SNP
5	153896680	rs190393585	A	G	100	PASS	AC=36;AF=0.0071885;AN=5008;NS=2504;DP=20747;EAS_AF=0;AMR_AF=0.0144;AFR_AF=0.0023;EUR_AF=0.0129;SAS_AF=0.0102;AA=A|||;VT=SNP
5	153897050	rs72795481	G	C	100	PASS	AC=113;AF=0.0225639;AN=5008;NS=2504;DP=18688;EAS_AF=0;AMR_AF=0.0303;AFR_AF=0.0227;EUR_AF=0.0427;SAS_AF=0.0194;AA=G|||;VT=SNP
5	153897158	rs112270327	T	G	100	PASS	AC=33;AF=0.00658946;AN=5008;NS=2504;DP=22083;EAS_AF=0;AMR_AF=0.0014;AFR_AF=0;EUR_AF=0.0149;SAS_AF=0.0174;AA=T|||;VT=SNP
5	153897173	rs72795482	G	A	100	PASS	AC=109;AF=0.0217652;AN=5008;NS=2504;DP=21832;EAS_AF=0;AMR_AF=0.0303;AFR_AF=0.0204;EUR_AF=0.0417;SAS_AF=0.0194;AA=G|||;VT=SNP
5	153898216	rs12520055	C	T	100	PASS	AC=1206;AF=0.240815;AN=5008;NS=2504;DP=17262;EAS_AF=0.2956;AMR_AF=0.4121;AFR_AF=0.1104;EUR_AF=0.2346;SAS_AF=0.2454;AA=C|||;VT=SNP
5	153899307	rs10056769	A	G	100	PASS	AC=1170;AF=0.233626;AN=5008;NS=2504;DP=21421;EAS_AF=0.2252;AMR_AF=0.2349;AFR_AF=0.1936;EUR_AF=0.2823;SAS_AF=0.2454;AA=A|||;VT=SNP
5	153899811	rs11167687	T	C	100	PASS	AC=1445;AF=0.288538;AN=5008;NS=2504;DP=17203;EAS_AF=0.3284;AMR_AF=0.2824;AFR_AF=0.3343;EUR_AF=0.335;SAS_AF=0.1421;AA=C|||;VT=SNP
5	153900209	rs283433	T	C	100	PASS	AC=2569;AF=0.512979;AN=5008;NS=2504;DP=20121;EAS_AF=0.5308;AMR_AF=0.7406;AFR_AF=0.2738;EUR_AF=0.6262;SAS_AF=0.5399;AA=T|||;VT=SNP
5	153901202	rs147220738	G	C	100	PASS	AC=608;AF=0.121406;AN=5008;NS=2504;DP=14589;EAS_AF=0.119;AMR_AF=0.1311;AFR_AF=0.1528;EUR_AF=0.1282;SAS_AF=0.0675;AA=G|||;VT=SNP
5	153901450	rs11742588	A	C	100	PASS	AC=1563;AF=0.312101;AN=5008;NS=2504;DP=17432;EAS_AF=0.3958;AMR_AF=0.17;AFR_AF=0.3351;EUR_AF=0.2634;SAS_AF=0.3456;AA=A|||;VT=SNP
5	153901794	rs283432	T	C	100	PASS	AC=4630;AF=0.924521;AN=5008;NS=2504;DP=19981;EAS_AF=0.9474;AMR_AF=0.9265;AFR_AF=0.9546;EUR_AF=0.8936;SAS_AF=0.8906;AA=C|||;VT=SNP
5	153902050	rs10076602	G	T	100	PASS	AC=1551;AF=0.309704;AN=5008;NS=2504;DP=22565;EAS_AF=0.3899;AMR_AF=0.17;AFR_AF=0.3313;EUR_AF=0.2634;SAS_AF=0.3446;AA=G|||;VT=SNP
5	153902139	rs283431	A	T	100	PASS	AC=4167;AF=0.832069;AN=5008;NS=2504;DP=20274;EAS_AF=0.9435;AMR_AF=0.9063;AFR_AF=0.6218;EUR_AF=0.8917;SAS_AF=0.8875;AA=A|||;VT=SNP
5	153902262	rs283430	T	C	100	PASS	AC=4551;AF=0.908746;AN=5008;NS=2504;DP=23485;EAS_AF=0.9474;AMR_AF=0.9251;AFR_AF=0.8956;EUR_AF=0.8926;SAS_AF=0.8916;AA=C|||;VT=SNP
5	153903185	rs6860232	C	T	100	PASS	AC=1557;AF=0.310903;AN=5008;NS=2504;DP=17014;EAS_AF=0.3958;AMR_AF=0.17;AFR_AF=0.3313;EUR_AF=0.2634;SAS_AF=0.3446;AA=C|||;VT=SNP
5	153903221	rs17116239	C	A	100	PASS	AC=551;AF=0.110024;AN=5008;NS=2504;DP=17688;EAS_AF=0.1954;AMR_AF=0.1239;AFR_AF=0.0061;EUR_AF=0.1909;SAS_AF=0.0695;AA=C|||;VT=SNP
5	153904147	rs283429	C	G	100	PASS	AC=4259;AF=0.850439;AN=5008;NS=2504;DP=20498;EAS_AF=0.9474;AMR_AF=0.9135;AFR_AF=0.6785;EUR_AF=0.8926;SAS_AF=0.8947;AA=G|||;VT=SNP
5	153904259	rs283428	T	G	100	PASS	AC=4207;AF=0.840056;AN=5008;NS=2504;DP=16247;EAS_AF=0.9474;AMR_AF=0.9078;AFR_AF=0.6422;EUR_AF=0.8926;SAS_AF=0.8947;AA=G|||;VT=SNP
5	153904423	rs2351749	G	T	100	PASS	AC=2207;AF=0.440695;AN=5008;NS=2504;DP=15276;EAS_AF=0.5893;AMR_AF=0.2983;AFR_AF=0.4047;EUR_AF=0.4563;SAS_AF=0.4213;AA=T|||;VT=SNP
5	153904740	rs694621	C	A	100	PASS	AC=4606;AF=0.919728;AN=5008;NS=2504;DP=18120;EAS_AF=0.9474;AMR_AF=0.9179;AFR_AF=0.9387;EUR_AF=0.8936;SAS_AF=0.8937;AA=A|||;VT=SNP
5	153906061	rs7733550	T	C	100	PASS	AC=1680;AF=0.335463;AN=5008;NS=2504;DP=18906;EAS_AF=0.4008;AMR_AF=0.1729;AFR_AF=0.4153;EUR_AF=0.2644;SAS_AF=0.3487;AA=T|||;VT=SNP
5	153906753	rs113268078	G	T	100	PASS	AC=39;AF=0.00778754;AN=5008;NS=2504;DP=14011;EAS_AF=0;AMR_AF=0.0029;AFR_AF=0;EUR_AF=0.0189;SAS_AF=0.0184;AA=G|||;VT=SNP
5	153907246	rs9324786	C	T	100	PASS	AC=1064;AF=0.21246;AN=5008;NS=2504;DP=20081;EAS_AF=0.1935;AMR_AF=0.1398;AFR_AF=0.1876;EUR_AF=0.2336;SAS_AF=0.2955;AA=C|||;VT=SNP
5	153907707	rs78200067	G	T	100	PASS	AC=372;AF=0.0742812;AN=5008;NS=2504;DP=20798;EAS_AF=0.2063;AMR_AF=0.0231;AFR_AF=0.0514;EUR_AF=0.0288;SAS_AF=0.0521;AA=G|||;VT=SNP
5	153908497	rs144988896	A	G	100	PASS	AC=44;AF=0.00878594;AN=5008;NS=2504;DP=16620;EAS_AF=0.002;AMR_AF=0.013;AFR_AF=0.0008;EUR_AF=0.0109;SAS_AF=0.0215;AA=A|||;VT=SNP
5	153908504	rs10040397	A	C	100	PASS	AC=2921;AF=0.583267;AN=5008;NS=2504;DP=16518;EAS_AF=0.7202;AMR_AF=0.4323;AFR_AF=0.5946;EUR_AF=0.5785;SAS_AF=0.5389;AA=A|||;VT=SNP
5	153908841	rs77554227	C	G	100	PASS	AC=531;AF=0.10603;AN=5008;NS=2504;DP=18660;EAS_AF=0.1756;AMR_AF=0.1239;AFR_AF=0.0061;EUR_AF=0.1918;SAS_AF=0.0685;AA=C|||;VT=SNP
5	153908874	rs6859745	C	T	100	PASS	AC=3051;AF=0.609225;AN=5008;NS=2504;DP=18695;EAS_AF=0.7222;AMR_AF=0.4409;AFR_AF=0.7163;EUR_AF=0.5855;SAS_AF=0.4918;AA=T|||;VT=SNP
5	153909190	rs601992	T	C	100	PASS	AC=983;AF=0.196286;AN=5008;NS=2504;DP=16117;EAS_AF=0.2034;AMR_AF=0.366;AFR_AF=0.0272;EUR_AF=0.2535;SAS_AF=0.2382;AA=T|||;VT=SNP
5	153909753	rs72795486	C	T	100	PASS	AC=921;AF=0.183906;AN=5008;NS=2504;DP=15756;EAS_AF=0.1964;AMR_AF=0.1268;AFR_AF=0.084;EUR_AF=0.2316;SAS_AF=0.2975;AA=C|||;VT=SNP
5	153910159	rs78332219	C	T	100	PASS	AC=397;AF=0.0792732;AN=5008;NS=2504;DP=13533;EAS_AF=0.2292;AMR_AF=0.0231;AFR_AF=0.0514;EUR_AF=0.0288;SAS_AF=0.0542;AA=T|||;VT=SNP
5	153910812	rs80345246	T	A	100	PASS	AC=19;AF=0.00379393;AN=5008;NS=2504;DP=18819;EAS_AF=0;AMR_AF=0.0058;AFR_AF=0;EUR_AF=0.0139;SAS_AF=0.001;AA=T|||;VT=SNP
5	153911307	rs442781	T	C	100	PASS	AC=1323;AF=0.264177;AN=5008;NS=2504;DP=2353;EAS_AF=0.2083;AMR_AF=0.4697;AFR_AF=0.0658;EUR_AF=0.3082;SAS_AF=0.3988;AA=T|||;VT=SNP
5	153911542	rs72795487	C	A	100	PASS	AC=531;AF=0.10603;AN=5008;NS=2504;DP=17983;EAS_AF=0.1756;AMR_AF=0.1239;AFR_AF=0.0061;EUR_AF=0.1918;SAS_AF=0.0685;AA=C|||;VT=SNP
5	153911649	rs6580085	A	G	100	PASS	AC=2715;AF=0.542133;AN=5008;NS=2504;DP=12507;EAS_AF=0.7351;AMR_AF=0.4222;AFR_AF=0.4629;EUR_AF=0.5845;SAS_AF=0.4918;AA=A|||;VT=SNP
5	153911881	rs7717212	G	A	100	PASS	AC=2714;AF=0.541933;AN=5008;NS=2504;DP=12514;EAS_AF=0.7351;AMR_AF=0.4222;AFR_AF=0.4629;EUR_AF=0.5835;SAS_AF=0.4918;AA=G|||;VT=SNP
5	153911910	rs75843389	A	T	100	PASS	AC=409;AF=0.0816693;AN=5008;NS=2504;DP=11058;EAS_AF=0.2252;AMR_AF=0.0231;AFR_AF=0.0643;EUR_AF=0.0298;SAS_AF=0.0521;AA=A|||;VT=SNP
5	153911934	rs11167688	C	T	100	PASS	AC=2714;AF=0.541933;AN=5008;NS=2504;DP=12759;EAS_AF=0.7351;AMR_AF=0.4222;AFR_AF=0.4629;EUR_AF=0.5835;SAS_AF=0.4918;AA=C|||;VT=SNP
5	153911979	rs115668939	C	T	100	PASS	AC=97;AF=0.019369;AN=5008;NS=2504;DP=16118;EAS_AF=0.002;AMR_AF=0.036;AFR_AF=0.0008;EUR_AF=0.0457;SAS_AF=0.0235;AA=C|||;VT=SNP
5	153912076	rs7703330	T	C	100	PASS	AC=3072;AF=0.613419;AN=5008;NS=2504;DP=15600;EAS_AF=0.7391;AMR_AF=0.4409;AFR_AF=0.7171;EUR_AF=0.5855;SAS_AF=0.4949;AA=C|||;VT=SNP
5	153912236	rs982050	G	A	100	PASS	AC=1097;AF=0.21905;AN=5008;NS=2504;DP=15561;EAS_AF=0.2123;AMR_AF=0.1427;AFR_AF=0.1944;EUR_AF=0.2326;SAS_AF=0.2996;AA=G|||;VT=SNP
5	153912648	rs982051	A	G	100	PASS	AC=2928;AF=0.584665;AN=5008;NS=2504;DP=18094;EAS_AF=0.7391;AMR_AF=0.4352;AFR_AF=0.6112;EUR_AF=0.5855;SAS_AF=0.4949;AA=G|||;VT=SNP
5	153912859	rs11748018	A	G	100	PASS	AC=572;AF=0.114217;AN=5008;NS=2504;DP=21126;EAS_AF=0.1746;AMR_AF=0.1297;AFR_AF=0.0076;EUR_AF=0.2276;SAS_AF=0.0685;AA=A|||;VT=SNP
5	153913156	rs1032741	G	A	100	PASS	AC=2711;AF=0.541334;AN=5008;NS=2504;DP=13286;EAS_AF=0.7321;AMR_AF=0.4222;AFR_AF=0.4629;EUR_AF=0.5835;SAS_AF=0.4918;AA=G|||;VT=SNP
5	153913551	rs529977	C	T	100	PASS	AC=408;AF=0.0814696;AN=5008;NS=2504;DP=13992;EAS_AF=0.0536;AMR_AF=0.0836;AFR_AF=0.0605;EUR_AF=0.1054;SAS_AF=0.1125;AA=C|||;VT=SNP
5	153913562	rs77261503	G	A	100	PASS	AC=394;AF=0.0786741;AN=5008;NS=2504;DP=14094;EAS_AF=0.2272;AMR_AF=0.0231;AFR_AF=0.0522;EUR_AF=0.0288;SAS_AF=0.0521;AA=G|||;VT=SNP
5	153913778	rs433917	G	T	100	PASS	AC=407;AF=0.08127;AN=5008;NS=2504;DP=18990;EAS_AF=0.0526;AMR_AF=0.0836;AFR_AF=0.0605;EUR_AF=0.1054;SAS_AF=0.1125;AA=G|||;VT=SNP
5	153913790	rs13178723	A	T	100	PASS	AC=566;AF=0.113019;AN=5008;NS=2504;DP=18778;EAS_AF=0.1687;AMR_AF=0.1297;AFR_AF=0.0076;EUR_AF=0.2276;SAS_AF=0.0685;AA=A|||;VT=SNP
5	153913799	rs13160967	T	C	100	PASS	AC=566;AF=0.113019;AN=5008;NS=2504;DP=18841;EAS_AF=0.1687;AMR_AF=0.1297;AFR_AF=0.0076;EUR_AF=0.2276;SAS_AF=0.0685;AA=T|||;VT=SNP
5	153914279	rs17559013	C	T	100	PASS	AC=724;AF=0.144569;AN=5008;NS=2504;DP=20719;EAS_AF=0.1687;AMR_AF=0.1369;AFR_AF=0.1233;EUR_AF=0.2276;SAS_AF=0.0685;AA=C|||;VT=SNP
5	153914703	rs6580086	C	T	100	PASS	AC=3043;AF=0.607628;AN=5008;NS=2504;DP=18779;EAS_AF=0.6062;AMR_AF=0.4928;AFR_AF=0.6142;EUR_AF=0.662;SAS_AF=0.6258;AA=T|||;VT=SNP
5	153914742	rs7733066	G	A	100	PASS	AC=617;AF=0.123203;AN=5008;NS=2504;DP=16697;EAS_AF=0.12;AMR_AF=0.1311;AFR_AF=0.1543;EUR_AF=0.1302;SAS_AF=0.0716;AA=G|||;VT=SNP
5	153914755	rs115988111	G	A	100	PASS	AC=56;AF=0.0111821;AN=5008;NS=2504;DP=15304;EAS_AF=0;AMR_AF=0.0101;AFR_AF=0.0023;EUR_AF=0.0328;SAS_AF=0.0133;AA=G|||;VT=SNP
5	153914768	rs35217388	T	C	100	PASS	AC=571;AF=0.114018;AN=5008;NS=2504;DP=15211;EAS_AF=0.1726;AMR_AF=0.1297;AFR_AF=0.0076;EUR_AF=0.2286;SAS_AF=0.0685;AA=T|||;VT=SNP
5	153914780	rs34473037	A	G	100	PASS	AC=571;AF=0.114018;AN=5008;NS=2504;DP=14992;EAS_AF=0.1726;AMR_AF=0.1297;AFR_AF=0.0076;EUR_AF=0.2286;SAS_AF=0.0685;AA=A|||;VT=SNP
5	153914975	rs1962271	C	T	100	PASS	AC=1688;AF=0.337061;AN=5008;NS=2504;DP=17777;EAS_AF=0.2024;AMR_AF=0.3199;AFR_AF=0.2769;EUR_AF=0.4026;SAS_AF=0.502;AA=C|||;VT=SNP
5	153914996	rs56088648	G	A	100	PASS	AC=566;AF=0.113019;AN=5008;NS=2504;DP=18491;EAS_AF=0.1687;AMR_AF=0.1297;AFR_AF=0.0076;EUR_AF=0.2276;SAS_AF=0.0685;AA=G|||;VT=SNP
5	153916051	rs61253122	C	G	100	PASS	AC=617;AF=0.123203;AN=5008;NS=2504;DP=11088;EAS_AF=0.12;AMR_AF=0.1311;AFR_AF=0.1543;EUR_AF=0.1302;SAS_AF=0.0716;AA=C|||;VT=SNP
5	153916815	rs112318976	G	A	100	PASS	AC=55;AF=0.0109824;AN=5008;NS=2504;DP=22886;EAS_AF=0.002;AMR_AF=0.0187;AFR_AF=0;EUR_AF=0.0209;SAS_AF=0.0194;AA=G|||;VT=SNP
5	153916856	rs34610515	C	T	100	PASS	AC=566;AF=0.113019;AN=5008;NS=2504;DP=23788;EAS_AF=0.1687;AMR_AF=0.1297;AFR_AF=0.0076;EUR_AF=0.2276;SAS_AF=0.0685;AA=C|||;VT=SNP
5	153917191	rs56848499	C	T	100	PASS	AC=393;AF=0.0784744;AN=5008;NS=2504;DP=20906;EAS_AF=0.2272;AMR_AF=0.0231;AFR_AF=0.0514;EUR_AF=0.0288;SAS_AF=0.0521;AA=T|||;VT=SNP
5	153917594	rs644716	C	T	100	PASS	AC=1078;AF=0.215256;AN=5008;NS=2504;DP=15926;EAS_AF=0.1498;AMR_AF=0.2291;AFR_AF=0.0643;EUR_AF=0.2942;SAS_AF=0.3957;AA=C|||;VT=SNP
5	153917893	rs13171854	A	G	100	PASS	AC=3044;AF=0.607827;AN=5008;NS=2504;DP=17344;EAS_AF=0.6062;AMR_AF=0.4928;AFR_AF=0.6142;EUR_AF=0.662;SAS_AF=0.6268;AA=G|||;VT=SNP
5	153917949	rs13172253	G	A	100	PASS	AC=2431;AF=0.485423;AN=5008;NS=2504;DP=17181;EAS_AF=0.371;AMR_AF=0.4582;AFR_AF=0.4123;EUR_AF=0.6332;SAS_AF=0.5695;AA=G|||;VT=SNP
5	153918137	rs112054130	C	T	100	PASS	AC=84;AF=0.0167732;AN=5008;NS=2504;DP=20446;EAS_AF=0;AMR_AF=0.0144;AFR_AF=0.0015;EUR_AF=0.0368;SAS_AF=0.0358;AA=C|||;VT=SNP
5	153918300	rs150726282	G	A	100	PASS	AC=21;AF=0.00419329;AN=5008;NS=2504;DP=19467;EAS_AF=0;AMR_AF=0.0014;AFR_AF=0;EUR_AF=0.0109;SAS_AF=0.0092;AA=G|||;VT=SNP
5	153919215	rs146762083	C	T	100	PASS	AC=147;AF=0.029353;AN=5008;NS=2504;DP=19617;EAS_AF=0.001;AMR_AF=0.0346;AFR_AF=0.0038;EUR_AF=0.0775;SAS_AF=0.0399;AA=C|||;VT=SNP
5	153919664	rs6580087	G	A	100	PASS	AC=3042;AF=0.607428;AN=5008;NS=2504;DP=16739;EAS_AF=0.6052;AMR_AF=0.4928;AFR_AF=0.6127;EUR_AF=0.663;SAS_AF=0.6268;AA=A|||;VT=SNP
5	153919809	rs11749542	A	G	100	PASS	AC=3094;AF=0.617812;AN=5008;NS=2504;DP=17364;EAS_AF=0.6052;AMR_AF=0.4957;AFR_AF=0.652;EUR_AF=0.663;SAS_AF=0.6247;AA=G|||;VT=SNP
5	153921165	rs11748225	T	C	100	PASS	AC=578;AF=0.115415;AN=5008;NS=2504;DP=16915;EAS_AF=0.1657;AMR_AF=0.1297;AFR_AF=0.0197;EUR_AF=0.2266;SAS_AF=0.0685;AA=T|||;VT=SNP
5	153921433	rs34982572	G	A	100	PASS	AC=566;AF=0.113019;AN=5008;NS=2504;DP=17381;EAS_AF=0.1677;AMR_AF=0.1297;AFR_AF=0.0076;EUR_AF=0.2276;SAS_AF=0.0695;AA=G|||;VT=SNP
5	153921460	rs17639612	G	A	100	PASS	AC=679;AF=0.135583;AN=5008;NS=2504;DP=18141;EAS_AF=0.1677;AMR_AF=0.1354;AFR_AF=0.0908;EUR_AF=0.2266;SAS_AF=0.0695;AA=G|||;VT=SNP
5	153922568	rs11745804	G	T	100	PASS	AC=566;AF=0.113019;AN=5008;NS=2504;DP=19605;EAS_AF=0.1696;AMR_AF=0.1268;AFR_AF=0.0076;EUR_AF=0.2276;SAS_AF=0.0695;AA=G|||;VT=SNP
5	153923023	rs6580088	C	T	100	PASS	AC=956;AF=0.190895;AN=5008;NS=2504;DP=18929;EAS_AF=0.2004;AMR_AF=0.1427;AFR_AF=0.2648;EUR_AF=0.2316;SAS_AF=0.0736;AA=T|||;VT=SNP
5	153923252	rs11750036	T	A	100	PASS	AC=566;AF=0.113019;AN=5008;NS=2504;DP=20434;EAS_AF=0.1696;AMR_AF=0.1268;AFR_AF=0.0076;EUR_AF=0.2276;SAS_AF=0.0695;AA=T|||;VT=SNP
5	153923266	rs10477104	A	G	100	PASS	AC=593;AF=0.118411;AN=5008;NS=2504;DP=20083;EAS_AF=0.1696;AMR_AF=0.1268;AFR_AF=0.028;EUR_AF=0.2276;SAS_AF=0.0695;AA=A|||;VT=SNP
5	153924137	rs77381341	C	T	100	PASS	AC=369;AF=0.0736821;AN=5008;NS=2504;DP=18687;EAS_AF=0.2302;AMR_AF=0.0231;AFR_AF=0.0287;EUR_AF=0.0288;SAS_AF=0.0552;AA=C|||;VT=SNP
5	153924850	rs10072750	C	A	100	PASS	AC=2111;AF=0.421526;AN=5008;NS=2504;DP=12420;EAS_AF=0.5556;AMR_AF=0.2911;AFR_AF=0.4697;EUR_AF=0.341;SAS_AF=0.3937;AA=C|||;VT=SNP
5	153925210	rs2253311	C	T	100	PASS	AC=399;AF=0.0796725;AN=5008;NS=2504;DP=18400;EAS_AF=0.002;AMR_AF=0.0893;AFR_AF=0.0885;EUR_AF=0.1083;SAS_AF=0.1115;AA=C|||;VT=SNP
5	153926105	rs62382568	G	A	100	PASS	AC=22;AF=0.00439297;AN=5008;NS=2504;DP=17623;EAS_AF=0;AMR_AF=0.0086;AFR_AF=0;EUR_AF=0.008;SAS_AF=0.0082;AA=G|||;VT=SNP
5	153926769	rs74362607	C	T	100	PASS	AC=66;AF=0.0131789;AN=5008;NS=2504;DP=23581;EAS_AF=0;AMR_AF=0.0202;AFR_AF=0.0008;EUR_AF=0.0388;SAS_AF=0.0123;AA=C|||;VT=SNP
5	153927222	rs60774633	A	C	100	PASS	AC=610;AF=0.121805;AN=5008;NS=2504;DP=14198;EAS_AF=0.1171;AMR_AF=0.1297;AFR_AF=0.1566;EUR_AF=0.1272;SAS_AF=0.0685;AA=A|||;VT=SNP
5	153927338	rs114545465	C	T	100	PASS	AC=31;AF=0.0061901;AN=5008;NS=2504;DP=13987;EAS_AF=0;AMR_AF=0.0086;AFR_AF=0.0008;EUR_AF=0.0239;SAS_AF=0;AA=C|||;VT=SNP
5	153927703	rs80331561	C	A	100	PASS	AC=52;AF=0.0103834;AN=5008;NS=2504;DP=4803;EAS_AF=0;AMR_AF=0.0144;AFR_AF=0.0023;EUR_AF=0.0298;SAS_AF=0.0092;AA=C|||;VT=SNP
5	153928119	rs35487204	T	C	100	PASS	AC=1101;AF=0.219848;AN=5008;NS=2504;DP=13669;EAS_AF=0.1756;AMR_AF=0.2349;AFR_AF=0.0333;EUR_AF=0.3072;SAS_AF=0.4172;AA=T|||;VT=SNP
5	153928178	rs7444774	C	T	100	PASS	AC=2668;AF=0.532748;AN=5008;NS=2504;DP=13568;EAS_AF=0.378;AMR_AF=0.4697;AFR_AF=0.5454;EUR_AF=0.6461;SAS_AF=0.6033;AA=T|||;VT=SNP
5	153928205	rs151083355	A	C	100	PASS	AC=364;AF=0.0726837;AN=5008;NS=2504;DP=15060;EAS_AF=0.2282;AMR_AF=0.0216;AFR_AF=0.0287;EUR_AF=0.0288;SAS_AF=0.0532;AA=A|||;VT=SNP
5	153928380	rs145156700	C	G	100	PASS	AC=32;AF=0.00638978;AN=5008;NS=2504;DP=17186;EAS_AF=0;AMR_AF=0.0072;AFR_AF=0;EUR_AF=0.0149;SAS_AF=0.0123;AA=C|||;VT=SNP
5	153929050	rs4506001	G	A	100	PASS	AC=364;AF=0.0726837;AN=5008;NS=2504;DP=17400;EAS_AF=0.2282;AMR_AF=0.0216;AFR_AF=0.0287;EUR_AF=0.0288;SAS_AF=0.0532;AA=G|||;VT=SNP
5	153930220	rs72795495	A	G	100	PASS	AC=400;AF=0.0798722;AN=5008;NS=2504;DP=20357;EAS_AF=0.002;AMR_AF=0.0908;AFR_AF=0.0893;EUR_AF=0.1064;SAS_AF=0.1125;AA=A|||;VT=SNP
5	153930970	rs76992495	A	G	100	PASS	AC=607;AF=0.121206;AN=5008;NS=2504;DP=17882;EAS_AF=0.1171;AMR_AF=0.1297;AFR_AF=0.1543;EUR_AF=0.1272;SAS_AF=0.0685;AA=A|||;VT=SNP
5	153931338	rs115809906	C	T	100	PASS	AC=46;AF=0.0091853;AN=5008;NS=2504;DP=15154;EAS_AF=0;AMR_AF=0.0086;AFR_AF=0.0008;EUR_AF=0.0209;SAS_AF=0.0184;AA=C|||;VT=SNP
5	153931556	rs1846967	G	A	100	PASS	AC=106;AF=0.0211661;AN=5008;NS=2504;DP=12643;EAS_AF=0;AMR_AF=0.0216;AFR_AF=0.0053;EUR_AF=0.0328;SAS_AF=0.0521;AA=g|||;VT=SNP
5	153932442	rs4429899	T	A	100	PASS	AC=2696;AF=0.538339;AN=5008;NS=2504;DP=15040;EAS_AF=0.378;AMR_AF=0.4726;AFR_AF=0.5651;EUR_AF=0.6461;SAS_AF=0.6033;AA=a|||;VT=SNP
5	153932980	rs380475	T	C	100	PASS	AC=400;AF=0.0798722;AN=5008;NS=2504;DP=19104;EAS_AF=0.002;AMR_AF=0.0908;AFR_AF=0.0893;EUR_AF=0.1064;SAS_AF=0.1125;AA=T|||;VT=SNP
5	153933083	rs116290528	C	T	100	PASS	AC=113;AF=0.0225639;AN=5008;NS=2504;DP=17526;EAS_AF=0.003;AMR_AF=0.0187;AFR_AF=0.003;EUR_AF=0.0358;SAS_AF=0.0583;AA=C|||;VT=SNP
5	153933606	rs34192794	T	C	100	PASS	AC=133;AF=0.0265575;AN=5008;NS=2504;DP=14622;EAS_AF=0.001;AMR_AF=0.0735;AFR_AF=0;EUR_AF=0.0437;SAS_AF=0.0378;AA=T|||;VT=SNP
5	153934286	rs4463218	T	C	100	PASS	AC=2698;AF=0.538738;AN=5008;NS=2504;DP=10460;EAS_AF=0.378;AMR_AF=0.4755;AFR_AF=0.5651;EUR_AF=0.6461;SAS_AF=0.6033;AA=C|||;VT=SNP
5	153934312	rs6421145	A	C	100	PASS	AC=2669;AF=0.532947;AN=5008;NS=2504;DP=10451;EAS_AF=0.378;AMR_AF=0.4712;AFR_AF=0.5454;EUR_AF=0.6461;SAS_AF=0.6033;AA=C|||;VT=SNP
5	153934447	rs115270281	A	G	100	PASS	AC=364;AF=0.0726837;AN=5008;NS=2504;DP=12879;EAS_AF=0.2282;AMR_AF=0.0216;AFR_AF=0.0287;EUR_AF=0.0288;SAS_AF=0.0532;AA=A|||;VT=SNP
5	153935453	rs7448423	T	C	100	PASS	AC=2552;AF=0.509585;AN=5008;NS=2504;DP=16103;EAS_AF=0.374;AMR_AF=0.4683;AFR_AF=0.4637;EUR_AF=0.6451;SAS_AF=0.6012;AA=T|||;VT=SNP
5	153936373	rs4958745	G	A	100	PASS	AC=2666;AF=0.532348;AN=5008;NS=2504;DP=15361;EAS_AF=0.378;AMR_AF=0.4683;AFR_AF=0.5454;EUR_AF=0.6451;SAS_AF=0.6033;AA=A|||;VT=SNP
5	153937034	rs35619403	G	A	100	PASS	AC=556;AF=0.111022;AN=5008;NS=2504;DP=17665;EAS_AF=0.1696;AMR_AF=0.1182;AFR_AF=0.0076;EUR_AF=0.2247;SAS_AF=0.0685;AA=G|||;VT=SNP
5	153937438	rs77921583	C	A	100	PASS	AC=364;AF=0.0726837;AN=5008;NS=2504;DP=17182;EAS_AF=0.2282;AMR_AF=0.0216;AFR_AF=0.0287;EUR_AF=0.0288;SAS_AF=0.0532;AA=C|||;VT=SNP
5	153937729	rs2351751	G	A	100	PASS	AC=2666;AF=0.532348;AN=5008;NS=2504;DP=18776;EAS_AF=0.378;AMR_AF=0.4683;AFR_AF=0.5454;EUR_AF=0.6451;SAS_AF=0.6033;AA=A|||;VT=SNP
5	153937855	rs11745346	C	T	100	PASS	AC=557;AF=0.111222;AN=5008;NS=2504;DP=16902;EAS_AF=0.1696;AMR_AF=0.1182;AFR_AF=0.0076;EUR_AF=0.2256;SAS_AF=0.0685;AA=c|||;VT=SNP
5	153937927	rs146886058	C	T	100	PASS	AC=37;AF=0.00738818;AN=5008;NS=2504;DP=14899;EAS_AF=0;AMR_AF=0.0029;AFR_AF=0;EUR_AF=0.0169;SAS_AF=0.0184;AA=C|||;VT=SNP
5	153938710	rs283425	G	A	100	PASS	AC=1102;AF=0.220048;AN=5008;NS=2504;DP=13048;EAS_AF=0.1756;AMR_AF=0.2334;AFR_AF=0.0348;EUR_AF=0.3072;SAS_AF=0.4172;AA=G|||;VT=SNP
5	153938820	rs187460330	A	G	100	PASS	AC=19;AF=0.00379393;AN=5008;NS=2504;DP=17275;EAS_AF=0;AMR_AF=0.0086;AFR_AF=0.0008;EUR_AF=0.0119;SAS_AF=0;AA=A|||;VT=SNP
5	153939449	rs283424	A	C	100	PASS	AC=92;AF=0.0183706;AN=5008;NS=2504;DP=19195;EAS_AF=0;AMR_AF=0.0173;AFR_AF=0.003;EUR_AF=0.0249;SAS_AF=0.0521;AA=a|||;VT=SNP
5	153939575	rs4958746	T	C	100	PASS	AC=2552;AF=0.509585;AN=5008;NS=2504;DP=19210;EAS_AF=0.374;AMR_AF=0.4683;AFR_AF=0.4637;EUR_AF=0.6451;SAS_AF=0.6012;AA=t|||;VT=SNP
5	153940735	rs113868135	C	T	100	PASS	AC=83;AF=0.0165735;AN=5008;NS=2504;DP=15358;EAS_AF=0;AMR_AF=0.0144;AFR_AF=0.0015;EUR_AF=0.0368;SAS_AF=0.0348;AA=C|||;VT=SNP
5	153941906	rs973565	T	A	100	PASS	AC=107;AF=0.0213658;AN=5008;NS=2504;DP=19541;EAS_AF=0;AMR_AF=0.0231;AFR_AF=0.0045;EUR_AF=0.0338;SAS_AF=0.0521;AA=T|||;VT=SNP
5	153943246	rs7720025	T	C	100	PASS	AC=2648;AF=0.528754;AN=5008;NS=2504;DP=16328;EAS_AF=0.377;AMR_AF=0.4712;AFR_AF=0.531;EUR_AF=0.6451;SAS_AF=0.6033;AA=C|||;VT=SNP
5	153943975	rs13152871	G	A	100	PASS	AC=334;AF=0.0666933;AN=5008;NS=2504;DP=17420;EAS_AF=0.0486;AMR_AF=0.1009;AFR_AF=0.0008;EUR_AF=0.0577;SAS_AF=0.1595;AA=G|||;VT=SNP
5	153943983	rs72795500	A	G	100	PASS	AC=101;AF=0.0201677;AN=5008;NS=2504;DP=16887;EAS_AF=0;AMR_AF=0.0259;AFR_AF=0.0023;EUR_AF=0.0606;SAS_AF=0.0194;AA=A|||;VT=SNP
5	153945142	rs13162084	G	A	100	PASS	AC=1600;AF=0.319489;AN=5008;NS=2504;DP=15133;EAS_AF=0.1766;AMR_AF=0.3343;AFR_AF=0.1899;EUR_AF=0.4175;SAS_AF=0.5307;AA=G|||;VT=SNP
5	153945233	rs148804457	G	A	100	PASS	AC=44;AF=0.00878594;AN=5008;NS=2504;DP=16602;EAS_AF=0;AMR_AF=0.0115;AFR_AF=0.0121;EUR_AF=0.0199;SAS_AF=0;AA=G|||;VT=SNP
5	153945239	rs71590139	G	A	100	PASS	AC=553;AF=0.110423;AN=5008;NS=2504;DP=15686;EAS_AF=0.1667;AMR_AF=0.1182;AFR_AF=0.0076;EUR_AF=0.2247;SAS_AF=0.0685;AA=G|||;VT=SNP
5	153945342	rs76563320	G	A	100	PASS	AC=48;AF=0.00958466;AN=5008;NS=2504;DP=18445;EAS_AF=0.001;AMR_AF=0.0159;AFR_AF=0;EUR_AF=0.0179;SAS_AF=0.0184;AA=G|||;VT=SNP
5	153945481	rs80102542	A	G	100	PASS	AC=217;AF=0.0433307;AN=5008;NS=2504;DP=20257;EAS_AF=0.0893;AMR_AF=0.0548;AFR_AF=0.0015;EUR_AF=0.0686;SAS_AF=0.0184;AA=A|||;VT=SNP
5	153947495	rs145703212	C	A	100	PASS	AC=27;AF=0.00539137;AN=5008;NS=2504;DP=15627;EAS_AF=0;AMR_AF=0.0058;AFR_AF=0.0008;EUR_AF=0.0219;SAS_AF=0;AA=C|||;VT=SNP
5	153948198	rs7718418	T	C	100	PASS	AC=52;AF=0.0103834;AN=5008;NS=2504;DP=17465;EAS_AF=0.002;AMR_AF=0.0144;AFR_AF=0.0015;EUR_AF=0.0169;SAS_AF=0.0215;AA=T|||;VT=SNP
5	153948631	rs283463	T	A	100	PASS	AC=1099;AF=0.219449;AN=5008;NS=2504;DP=19505;EAS_AF=0.1736;AMR_AF=0.232;AFR_AF=0.0348;EUR_AF=0.3072;SAS_AF=0.4172;AA=T|||;VT=SNP
5	153948757	rs116793849	C	T	100	PASS	AC=31;AF=0.0061901;AN=5008;NS=2504;DP=17047;EAS_AF=0;AMR_AF=0.0014;AFR_AF=0.0015;EUR_AF=0.0209;SAS_AF=0.0072;AA=C|||;VT=SNP
5	153949654	rs6884855	T	C	100	PASS	AC=3753;AF=0.749401;AN=5008;NS=2504;DP=18577;EAS_AF=0.7232;AMR_AF=0.634;AFR_AF=0.8064;EUR_AF=0.8022;SAS_AF=0.727;AA=C|||;VT=SNP
5	153949896	rs115757082	C	T	100	PASS	AC=33;AF=0.00658946;AN=5008;NS=2504;DP=19119;EAS_AF=0;AMR_AF=0.0072;AFR_AF=0.0008;EUR_AF=0.0219;SAS_AF=0.0051;AA=C|||;VT=SNP
5	153949908	rs7443454	C	T	100	PASS	AC=3668;AF=0.732428;AN=5008;NS=2504;DP=19077;EAS_AF=0.7232;AMR_AF=0.6268;AFR_AF=0.7458;EUR_AF=0.8012;SAS_AF=0.728;AA=T|||;VT=SNP
5	153950682	rs11739434	G	C	100	PASS	AC=563;AF=0.11242;AN=5008;NS=2504;DP=17879;EAS_AF=0.1726;AMR_AF=0.1196;AFR_AF=0.0091;EUR_AF=0.2247;SAS_AF=0.0695;AA=G|||;VT=SNP
5	153950793	rs72795501	T	C	100	PASS	AC=111;AF=0.0221645;AN=5008;NS=2504;DP=16403;EAS_AF=0;AMR_AF=0.0303;AFR_AF=0.003;EUR_AF=0.0636;SAS_AF=0.0225;AA=T|||;VT=SNP
5	153951724	rs13166462	A	G	100	PASS	AC=563;AF=0.11242;AN=5008;NS=2504;DP=17499;EAS_AF=0.1726;AMR_AF=0.1196;AFR_AF=0.0091;EUR_AF=0.2247;SAS_AF=0.0695;AA=A|||;VT=SNP
5	153952383	rs283462	C	T	100	PASS	AC=409;AF=0.0816693;AN=5008;NS=2504;DP=21335;EAS_AF=0.002;AMR_AF=0.0965;AFR_AF=0.0908;EUR_AF=0.1083;SAS_AF=0.1135;AA=C|||;VT=SNP
5	153953064	rs6580089	A	G	100	PASS	AC=3183;AF=0.635583;AN=5008;NS=2504;DP=18144;EAS_AF=0.4812;AMR_AF=0.5706;AFR_AF=0.6634;EUR_AF=0.7634;SAS_AF=0.6718;AA=G|||;VT=SNP
5	153953564	rs112010379	C	A	100	PASS	AC=83;AF=0.0165735;AN=5008;NS=2504;DP=17192;EAS_AF=0;AMR_AF=0.0144;AFR_AF=0.0015;EUR_AF=0.0368;SAS_AF=0.0348;AA=C|||;VT=SNP
5	153953584	rs114723639	G	A	100	PASS	AC=40;AF=0.00798722;AN=5008;NS=2504;DP=17730;EAS_AF=0.001;AMR_AF=0.0144;AFR_AF=0;EUR_AF=0.0209;SAS_AF=0.0082;AA=G|||;VT=SNP
5	153953653	rs283461	C	A	100	PASS	AC=1054;AF=0.210463;AN=5008;NS=2504;DP=16784;EAS_AF=0.1607;AMR_AF=0.2046;AFR_AF=0.0348;EUR_AF=0.2972;SAS_AF=0.4141;AA=c|||;VT=SNP
5	153953767	rs283460	C	T	100	PASS	AC=1054;AF=0.210463;AN=5008;NS=2504;DP=18069;EAS_AF=0.1607;AMR_AF=0.2046;AFR_AF=0.0348;EUR_AF=0.2972;SAS_AF=0.4141;AA=C|||;VT=SNP
5	153954515	rs11742981	C	A	100	PASS	AC=565;AF=0.112819;AN=5008;NS=2504;DP=18743;EAS_AF=0.1726;AMR_AF=0.121;AFR_AF=0.0091;EUR_AF=0.2256;SAS_AF=0.0695;AA=C|||;VT=SNP
5	153954518	rs10875587	T	C	100	PASS	AC=3314;AF=0.661741;AN=5008;NS=2504;DP=18466;EAS_AF=0.4812;AMR_AF=0.5778;AFR_AF=0.7564;EUR_AF=0.7634;SAS_AF=0.6748;AA=T|||;VT=SNP
5	153955820	rs283458	C	T	100	PASS	AC=1019;AF=0.203474;AN=5008;NS=2504;DP=18469;EAS_AF=0.1607;AMR_AF=0.1931;AFR_AF=0.034;EUR_AF=0.2843;SAS_AF=0.4008;AA=C|||;VT=SNP
5	153956968	rs35962719	T	A	100	PASS	AC=587;AF=0.117212;AN=5008;NS=2504;DP=19142;EAS_AF=0.1587;AMR_AF=0.121;AFR_AF=0.0371;EUR_AF=0.2217;SAS_AF=0.0726;AA=t|||;VT=SNP
5	153957551	rs148194548	G	C	100	PASS	AC=502;AF=0.10024;AN=5008;NS=2504;DP=18221;EAS_AF=0.1151;AMR_AF=0.1225;AFR_AF=0.062;EUR_AF=0.1471;SAS_AF=0.0726;AA=G|||;VT=SNP
5	153958742	rs283456	A	T	100	PASS	AC=1762;AF=0.351837;AN=5008;NS=2504;DP=14210;EAS_AF=0.2827;AMR_AF=0.3458;AFR_AF=0.3971;EUR_AF=0.4573;SAS_AF=0.2577;AA=T|||;VT=SNP
5	153959209	rs283455	G	A	100	PASS	AC=1095;AF=0.21865;AN=5008;NS=2504;DP=12622;EAS_AF=0.1607;AMR_AF=0.196;AFR_AF=0.0923;EUR_AF=0.2853;SAS_AF=0.3967;AA=A|||;VT=SNP
5	153959227	rs35752227	C	G	100	PASS	AC=549;AF=0.109625;AN=5008;NS=2504;DP=12854;EAS_AF=0.1607;AMR_AF=0.1182;AFR_AF=0.0091;EUR_AF=0.2227;SAS_AF=0.0706;AA=C|||;VT=SNP
5	153959434	rs7711590	T	G	100	PASS	AC=3267;AF=0.652356;AN=5008;NS=2504;DP=13814;EAS_AF=0.4702;AMR_AF=0.5677;AFR_AF=0.7595;EUR_AF=0.7475;SAS_AF=0.6575;AA=G|||;VT=SNP
5	153959567	rs283454	A	G	100	PASS	AC=1573;AF=0.314097;AN=5008;NS=2504;DP=16813;EAS_AF=0.2788;AMR_AF=0.3329;AFR_AF=0.2648;EUR_AF=0.4573;SAS_AF=0.2566;AA=A|||;VT=SNP
5	153959620	rs113253863	T	G	100	PASS	AC=44;AF=0.00878594;AN=5008;NS=2504;DP=16329;EAS_AF=0;AMR_AF=0.0144;AFR_AF=0.0008;EUR_AF=0.0149;SAS_AF=0.0184;AA=T|||;VT=SNP
5	153959853	rs283453	C	T	100	PASS	AC=339;AF=0.0676917;AN=5008;NS=2504;DP=15952;EAS_AF=0.003;AMR_AF=0.085;AFR_AF=0.059;EUR_AF=0.0875;SAS_AF=0.1135;AA=C|||;VT=SNP
5	153960271	rs74656936	G	C	100	PASS	AC=49;AF=0.00978435;AN=5008;NS=2504;DP=16545;EAS_AF=0;AMR_AF=0.0072;AFR_AF=0.0015;EUR_AF=0.0417;SAS_AF=0;AA=G|||;VT=SNP
5	153960485	rs12655409	G	A	100	PASS	AC=3267;AF=0.652356;AN=5008;NS=2504;DP=7009;EAS_AF=0.4702;AMR_AF=0.5677;AFR_AF=0.7595;EUR_AF=0.7475;SAS_AF=0.6575;AA=A|||;VT=SNP
5	153961544	rs185843	G	A	100	PASS	AC=852;AF=0.170128;AN=5008;NS=2504;DP=16124;EAS_AF=0.0923;AMR_AF=0.1715;AFR_AF=0.031;EUR_AF=0.2684;SAS_AF=0.3364;AA=G|||;VT=SNP
5	153961588	rs116464191	G	T	100	PASS	AC=48;AF=0.00958466;AN=5008;NS=2504;DP=17732;EAS_AF=0;AMR_AF=0.0115;AFR_AF=0.0023;EUR_AF=0.0368;SAS_AF=0;AA=G|||;VT=SNP
5	153962271	rs2251972	C	T	100	PASS	AC=1738;AF=0.347045;AN=5008;NS=2504;DP=19229;EAS_AF=0.3492;AMR_AF=0.3573;AFR_AF=0.2663;EUR_AF=0.4732;SAS_AF=0.317;AA=T|||;VT=SNP
5	153962928	rs34461897	C	T	100	PASS	AC=710;AF=0.141773;AN=5008;NS=2504;DP=14054;EAS_AF=0.2262;AMR_AF=0.1427;AFR_AF=0.0113;EUR_AF=0.2386;SAS_AF=0.1309;AA=C|||;VT=SNP
5	153963346	rs283427	T	C	100	PASS	AC=1666;AF=0.332668;AN=5008;NS=2504;DP=16137;EAS_AF=0.3482;AMR_AF=0.353;AFR_AF=0.2148;EUR_AF=0.4732;SAS_AF=0.317;AA=T|||;VT=SNP
5	153963464	rs169520	A	G	100	PASS	AC=2353;AF=0.469848;AN=5008;NS=2504;DP=15888;EAS_AF=0.379;AMR_AF=0.3977;AFR_AF=0.6808;EUR_AF=0.4781;SAS_AF=0.3211;AA=G|||;VT=SNP
5	153965488	rs35004167	G	A	100	PASS	AC=710;AF=0.141773;AN=5008;NS=2504;DP=17059;EAS_AF=0.2262;AMR_AF=0.1427;AFR_AF=0.0113;EUR_AF=0.2386;SAS_AF=0.1309;AA=G|||;VT=SNP
5	153967873	rs35285686	C	A	100	PASS	AC=818;AF=0.163339;AN=5008;NS=2504;DP=16083;EAS_AF=0.2262;AMR_AF=0.1441;AFR_AF=0.0908;EUR_AF=0.2386;SAS_AF=0.1329;AA=C|||;VT=SNP
5	153968022	rs2351752	C	T	100	PASS	AC=945;AF=0.188698;AN=5008;NS=2504;DP=21691;EAS_AF=0.0952;AMR_AF=0.1729;AFR_AF=0.0998;EUR_AF=0.2694;SAS_AF=0.3333;AA=C|||;VT=SNP
5	153968608	rs6871359	G	C	100	PASS	AC=3836;AF=0.765974;AN=5008;NS=2504;DP=14775;EAS_AF=0.7093;AMR_AF=0.611;AFR_AF=0.9009;EUR_AF=0.7922;SAS_AF=0.7249;AA=G|||;VT=SNP
5	153969019	rs11749737	T	C	100	PASS	AC=819;AF=0.163538;AN=5008;NS=2504;DP=22198;EAS_AF=0.2262;AMR_AF=0.1455;AFR_AF=0.0908;EUR_AF=0.2396;SAS_AF=0.1319;AA=T|||;VT=SNP
5	153970243	rs13173061	G	A	100	PASS	AC=1642;AF=0.327875;AN=5008;NS=2504;DP=16586;EAS_AF=0.3294;AMR_AF=0.3141;AFR_AF=0.1074;EUR_AF=0.508;SAS_AF=0.4489;AA=G|||;VT=SNP
5	153971390	rs76126401	C	T	100	PASS	AC=83;AF=0.0165735;AN=5008;NS=2504;DP=22177;EAS_AF=0.002;AMR_AF=0.013;AFR_AF=0;EUR_AF=0.0417;SAS_AF=0.0307;AA=C|||;VT=SNP
5	153971511	rs35082761	G	A	100	PASS	AC=783;AF=0.15635;AN=5008;NS=2504;DP=22867;EAS_AF=0.245;AMR_AF=0.1715;AFR_AF=0.0136;EUR_AF=0.2634;SAS_AF=0.137;AA=G|||;VT=SNP
5	153971971	rs34770857	A	C	100	PASS	AC=876;AF=0.17492;AN=5008;NS=2504;DP=21230;EAS_AF=0.0992;AMR_AF=0.1715;AFR_AF=0.0408;EUR_AF=0.2664;SAS_AF=0.3425;AA=A|||;VT=SNP
5	153972387	rs34701221	G	A	100	PASS	AC=873;AF=0.174321;AN=5008;NS=2504;DP=17629;EAS_AF=0.0982;AMR_AF=0.17;AFR_AF=0.0408;EUR_AF=0.2654;SAS_AF=0.3425;AA=G|||;VT=SNP
5	153972821	rs13184629	C	A	100	PASS	AC=367;AF=0.0732827;AN=5008;NS=2504;DP=16418;EAS_AF=0.003;AMR_AF=0.1009;AFR_AF=0.059;EUR_AF=0.0984;SAS_AF=0.1196;AA=C|||;VT=SNP
5	153973096	rs76710271	T	C	100	PASS	AC=398;AF=0.0794728;AN=5008;NS=2504;DP=16957;EAS_AF=0.0913;AMR_AF=0.0865;AFR_AF=0.0681;EUR_AF=0.0974;SAS_AF=0.0593;AA=T|||;VT=SNP
5	153973305	rs10057687	T	G	100	PASS	AC=3454;AF=0.689696;AN=5008;NS=2504;DP=14952;EAS_AF=0.6815;AMR_AF=0.5173;AFR_AF=0.8646;EUR_AF=0.672;SAS_AF=0.6022;AA=G|||;VT=SNP
5	153974261	rs62382609	G	A	100	PASS	AC=805;AF=0.160743;AN=5008;NS=2504;DP=13474;EAS_AF=0.247;AMR_AF=0.1643;AFR_AF=0.0424;EUR_AF=0.2584;SAS_AF=0.1288;AA=g|||;VT=SNP
5	153974938	rs80254661	A	G	100	PASS	AC=93;AF=0.0185703;AN=5008;NS=2504;DP=18749;EAS_AF=0;AMR_AF=0.0159;AFR_AF=0.0015;EUR_AF=0.0427;SAS_AF=0.0378;AA=a|||;VT=SNP
5	153975015	rs13158009	G	C	100	PASS	AC=893;AF=0.178315;AN=5008;NS=2504;DP=19576;EAS_AF=0.0982;AMR_AF=0.1758;AFR_AF=0.053;EUR_AF=0.2654;SAS_AF=0.3425;AA=g|||;VT=SNP
5	153975576	rs936581	G	A	100	PASS	AC=460;AF=0.091853;AN=5008;NS=2504;DP=17939;EAS_AF=0.0575;AMR_AF=0.0879;AFR_AF=0.0053;EUR_AF=0.1968;SAS_AF=0.1391;AA=g|||;VT=SNP
5	153977429	rs11749576	G	C	100	PASS	AC=1017;AF=0.203075;AN=5008;NS=2504;DP=20375;EAS_AF=0.247;AMR_AF=0.1816;AFR_AF=0.1929;EUR_AF=0.2594;SAS_AF=0.1288;AA=G|||;VT=SNP
5	153977800	rs187274307	G	C	100	PASS	AC=13;AF=0.00259585;AN=5008;NS=2504;DP=23053;EAS_AF=0;AMR_AF=0.0101;AFR_AF=0;EUR_AF=0.006;SAS_AF=0;AA=g|||;VT=SNP
5	153979566	rs12513761	C	A	100	PASS	AC=399;AF=0.0796725;AN=5008;NS=2504;DP=14609;EAS_AF=0.0913;AMR_AF=0.0865;AFR_AF=0.0681;EUR_AF=0.0994;SAS_AF=0.0583;AA=c|||;VT=SNP
5	153979643	rs12516510	T	A	100	PASS	AC=399;AF=0.0796725;AN=5008;NS=2504;DP=16451;EAS_AF=0.0923;AMR_AF=0.0865;AFR_AF=0.0673;EUR_AF=0.0994;SAS_AF=0.0583;AA=t|||;VT=SNP
5	153980472	rs59124374	T	C	100	PASS	AC=1524;AF=0.304313;AN=5008;NS=2504;DP=17452;EAS_AF=0.122;AMR_AF=0.2233;AFR_AF=0.4705;EUR_AF=0.3012;SAS_AF=0.3282;AA=C|||;VT=SNP
5	153980562	rs60939652	T	C	100	PASS	AC=1015;AF=0.202676;AN=5008;NS=2504;DP=20052;EAS_AF=0.0962;AMR_AF=0.1931;AFR_AF=0.1256;EUR_AF=0.2972;SAS_AF=0.3262;AA=T|||;VT=SNP
5	153980659	rs61478147	G	A	100	PASS	AC=1589;AF=0.317292;AN=5008;NS=2504;DP=19274;EAS_AF=0.1875;AMR_AF=0.2911;AFR_AF=0.3185;EUR_AF=0.3986;SAS_AF=0.3845;AA=G|||;VT=SNP
5	153980674	rs62382610	C	A	100	PASS	AC=948;AF=0.189297;AN=5008;NS=2504;DP=18602;EAS_AF=0.245;AMR_AF=0.1628;AFR_AF=0.1785;EUR_AF=0.2266;SAS_AF=0.1268;AA=C|||;VT=SNP
5	153981296	rs4958378	C	G	100	PASS	AC=1487;AF=0.296925;AN=5008;NS=2504;DP=18483;EAS_AF=0.371;AMR_AF=0.232;AFR_AF=0.1952;EUR_AF=0.4006;SAS_AF=0.2975;AA=C|||;VT=SNP
5	153981998	rs35057094	A	G	100	PASS	AC=424;AF=0.0846645;AN=5008;NS=2504;DP=20400;EAS_AF=0.0714;AMR_AF=0.0893;AFR_AF=0.0673;EUR_AF=0.0497;SAS_AF=0.1544;AA=A|||;VT=SNP
5	153982281	rs899543	C	T	100	PASS	AC=551;AF=0.110024;AN=5008;NS=2504;DP=20075;EAS_AF=0.0129;AMR_AF=0.1095;AFR_AF=0.0356;EUR_AF=0.2604;SAS_AF=0.1564;AA=C|||;VT=SNP
5	153983862	rs7447316	A	G	100	PASS	AC=2869;AF=0.572883;AN=5008;NS=2504;DP=16260;EAS_AF=0.498;AMR_AF=0.487;AFR_AF=0.6498;EUR_AF=0.6531;SAS_AF=0.5245;AA=G|||;VT=SNP
5	153984987	rs75062660	C	T	100	PASS	AC=488;AF=0.0974441;AN=5008;NS=2504;DP=17561;EAS_AF=0.2192;AMR_AF=0.036;AFR_AF=0.0961;EUR_AF=0.0437;SAS_AF=0.0726;AA=C|||;VT=SNP
5	153985077	rs557815284	A	G	100	PASS	AC=8;AF=0.00159744;AN=5008;NS=2504;DP=16947;EAS_AF=0;AMR_AF=0;AFR_AF=0;EUR_AF=0.007;SAS_AF=0.001;AA=A|||;VT=SNP
5	153985310	rs62382613	G	A	100	PASS	AC=1055;AF=0.210663;AN=5008;NS=2504;DP=19904;EAS_AF=0.1478;AMR_AF=0.2003;AFR_AF=0.118;EUR_AF=0.3757;SAS_AF=0.2382;AA=G|||;VT=SNP
5	153985320	rs11167689	C	A	100	PASS	AC=569;AF=0.113618;AN=5008;NS=2504;DP=19902;EAS_AF=0.0764;AMR_AF=0.0965;AFR_AF=0.1679;EUR_AF=0.0497;SAS_AF=0.1564;AA=C|||;VT=SNP
5	153985507	rs11167690	A	G	100	PASS	AC=594;AF=0.11861;AN=5008;NS=2504;DP=21565;EAS_AF=0.0942;AMR_AF=0.0965;AFR_AF=0.1717;EUR_AF=0.0517;SAS_AF=0.1564;AA=A|||;VT=SNP
5	153985711	rs34075691	C	G	100	PASS	AC=335;AF=0.066893;AN=5008;NS=2504;DP=19754;EAS_AF=0.0714;AMR_AF=0.0836;AFR_AF=0.0023;EUR_AF=0.0497;SAS_AF=0.1554;AA=C|||;VT=SNP
5	153985888	rs76770368	G	C	100	PASS	AC=487;AF=0.0972444;AN=5008;NS=2504;DP=20686;EAS_AF=0.2183;AMR_AF=0.036;AFR_AF=0.0961;EUR_AF=0.0427;SAS_AF=0.0736;AA=G|||;VT=SNP
5	153986044	rs1824936	C	T	100	PASS	AC=1851;AF=0.369609;AN=5008;NS=2504;DP=18883;EAS_AF=0.3889;AMR_AF=0.2565;AFR_AF=0.4077;EUR_AF=0.4205;SAS_AF=0.3262;AA=T|||;VT=SNP
5	153986313	rs1824935	G	C	100	PASS	AC=1613;AF=0.322085;AN=5008;NS=2504;DP=23066;EAS_AF=0.3661;AMR_AF=0.2421;AFR_AF=0.2549;EUR_AF=0.4185;SAS_AF=0.3252;AA=C|||;VT=SNP
5	153986364	rs1824934	T	C	100	PASS	AC=1613;AF=0.322085;AN=5008;NS=2504;DP=22429;EAS_AF=0.3661;AMR_AF=0.2421;AFR_AF=0.2549;EUR_AF=0.4185;SAS_AF=0.3252;AA=C|||;VT=SNP
5	153986462	rs1824933	C	T	100	PASS	AC=576;AF=0.115016;AN=5008;NS=2504;DP=22434;EAS_AF=0.0129;AMR_AF=0.1124;AFR_AF=0.0242;EUR_AF=0.2783;SAS_AF=0.1769;AA=C|||;VT=SNP
5	153986583	rs1968843	T	A	100	PASS	AC=1613;AF=0.322085;AN=5008;NS=2504;DP=20125;EAS_AF=0.3661;AMR_AF=0.2421;AFR_AF=0.2549;EUR_AF=0.4185;SAS_AF=0.3252;AA=A|||;VT=SNP
5	153987069	rs1968842	A	G	100	PASS	AC=1612;AF=0.321885;AN=5008;NS=2504;DP=15483;EAS_AF=0.3661;AMR_AF=0.2421;AFR_AF=0.2549;EUR_AF=0.4185;SAS_AF=0.3241;AA=G|||;VT=SNP
5	153987334	rs1968841	T	C	100	PASS	AC=1612;AF=0.321885;AN=5008;NS=2504;DP=15733;EAS_AF=0.3661;AMR_AF=0.2421;AFR_AF=0.2549;EUR_AF=0.4185;SAS_AF=0.3241;AA=C|||;VT=SNP
5	153988071	rs6580090	T	C	100	PASS	AC=1500;AF=0.299521;AN=5008;NS=2504;DP=16445;EAS_AF=0.3651;AMR_AF=0.2392;AFR_AF=0.171;EUR_AF=0.4185;SAS_AF=0.3262;AA=C|||;VT=SNP
5	153988318	rs6884186	G	A	100	PASS	AC=3229;AF=0.644768;AN=5008;NS=2504;DP=18013;EAS_AF=0.6776;AMR_AF=0.5259;AFR_AF=0.6815;EUR_AF=0.6928;SAS_AF=0.5961;AA=A|||;VT=SNP
5	153988355	rs80298042	A	C	100	PASS	AC=399;AF=0.0796725;AN=5008;NS=2504;DP=17407;EAS_AF=0.2183;AMR_AF=0.0346;AFR_AF=0.031;EUR_AF=0.0437;SAS_AF=0.0716;AA=A|||;VT=SNP
5	153988357	rs77995214	T	A	100	PASS	AC=398;AF=0.0794728;AN=5008;NS=2504;DP=17385;EAS_AF=0.2183;AMR_AF=0.0346;AFR_AF=0.0303;EUR_AF=0.0437;SAS_AF=0.0716;AA=T|||;VT=SNP
5	153988724	rs7724575	G	A	100	PASS	AC=1525;AF=0.304513;AN=5008;NS=2504;DP=19547;EAS_AF=0.3661;AMR_AF=0.2406;AFR_AF=0.1899;EUR_AF=0.4185;SAS_AF=0.3241;AA=A|||;VT=SNP
5	153988826	rs10463339	G	C	100	PASS	AC=354;AF=0.0706869;AN=5008;NS=2504;DP=18671;EAS_AF=0.0714;AMR_AF=0.0836;AFR_AF=0.0159;EUR_AF=0.0497;SAS_AF=0.1564;AA=G|||;VT=SNP
5	153988866	rs7724883	G	A	100	PASS	AC=1154;AF=0.230431;AN=5008;NS=2504;DP=16724;EAS_AF=0.1706;AMR_AF=0.2089;AFR_AF=0.1596;EUR_AF=0.3757;SAS_AF=0.2536;AA=G|||;VT=SNP
5	153988906	rs7724902	G	C	100	PASS	AC=3201;AF=0.639177;AN=5008;NS=2504;DP=17786;EAS_AF=0.6538;AMR_AF=0.5231;AFR_AF=0.6815;EUR_AF=0.6918;SAS_AF=0.5951;AA=C|||;VT=SNP
5	153989125	rs1842229	C	T	100	PASS	AC=1526;AF=0.304712;AN=5008;NS=2504;DP=19904;EAS_AF=0.3661;AMR_AF=0.2406;AFR_AF=0.1899;EUR_AF=0.4185;SAS_AF=0.3252;AA=C|||;VT=SNP
5	153989506	rs2351756	G	A	100	PASS	AC=1618;AF=0.323083;AN=5008;NS=2504;DP=18390;EAS_AF=0.3661;AMR_AF=0.2464;AFR_AF=0.2572;EUR_AF=0.4175;SAS_AF=0.3252;AA=A|||;VT=SNP
5	153989572	rs2351755	G	C	100	PASS	AC=1604;AF=0.320288;AN=5008;NS=2504;DP=18404;EAS_AF=0.3651;AMR_AF=0.2464;AFR_AF=0.2474;EUR_AF=0.4175;SAS_AF=0.3252;AA=G|||;VT=SNP
5	153989861	rs75664151	G	A	100	PASS	AC=402;AF=0.0802716;AN=5008;NS=2504;DP=11985;EAS_AF=0.2173;AMR_AF=0.0375;AFR_AF=0.0303;EUR_AF=0.0447;SAS_AF=0.0736;AA=G|||;VT=SNP
5	153990006	rs73289091	G	A	100	PASS	AC=341;AF=0.0680911;AN=5008;NS=2504;DP=14500;EAS_AF=0.0724;AMR_AF=0.0793;AFR_AF=0.0174;EUR_AF=0.0348;SAS_AF=0.1585;AA=G|||;VT=SNP
5	153990220	rs968420	C	T	100	PASS	AC=360;AF=0.071885;AN=5008;NS=2504;DP=13921;EAS_AF=0.0784;AMR_AF=0.0807;AFR_AF=0.0174;EUR_AF=0.0427;SAS_AF=0.1626;AA=C|||;VT=SNP
5	153990389	rs968419	C	T	100	PASS	AC=3365;AF=0.671925;AN=5008;NS=2504;DP=14337;EAS_AF=0.5903;AMR_AF=0.5346;AFR_AF=0.8714;EUR_AF=0.7107;SAS_AF=0.544;AA=T|||;VT=SNP
5	153990396	rs56128577	T	A	100	PASS	AC=1047;AF=0.209065;AN=5008;NS=2504;DP=14390;EAS_AF=0.3105;AMR_AF=0.183;AFR_AF=0.0582;EUR_AF=0.2863;SAS_AF=0.2474;AA=A|||;VT=SNP
5	153990528	rs11743649	G	A	100	PASS	AC=988;AF=0.197284;AN=5008;NS=2504;DP=12141;EAS_AF=0.0645;AMR_AF=0.2075;AFR_AF=0.2534;EUR_AF=0.2654;SAS_AF=0.181;AA=G|||;VT=SNP
5	153990543	rs6876806	T	C	100	PASS	AC=2762;AF=0.551518;AN=5008;NS=2504;DP=12503;EAS_AF=0.3839;AMR_AF=0.4784;AFR_AF=0.7496;EUR_AF=0.6113;SAS_AF=0.4468;AA=C|||;VT=SNP
5	153990670	rs72797525	A	G	100	PASS	AC=513;AF=0.102436;AN=5008;NS=2504;DP=12904;EAS_AF=0.0873;AMR_AF=0.0836;AFR_AF=0.1732;EUR_AF=0.1133;SAS_AF=0.0245;AA=A|||;VT=SNP
5	153990671	rs6877125	T	C	100	PASS	AC=2778;AF=0.554712;AN=5008;NS=2504;DP=13043;EAS_AF=0.5159;AMR_AF=0.4597;AFR_AF=0.6634;EUR_AF=0.5089;SAS_AF=0.5624;AA=C|||;VT=SNP
5	153990704	rs77090738	G	T	100	PASS	AC=306;AF=0.0611022;AN=5008;NS=2504;DP=14560;EAS_AF=0.0407;AMR_AF=0.098;AFR_AF=0.0219;EUR_AF=0.1382;SAS_AF=0.0297;AA=G|||;VT=SNP
5	153991222	rs1975985	A	G	100	PASS	AC=1116;AF=0.222843;AN=5008;NS=2504;DP=15993;EAS_AF=0.3562;AMR_AF=0.3516;AFR_AF=0.0983;EUR_AF=0.169;SAS_AF=0.2178;AA=A|||;VT=SNP
5	153991379	rs1975984	A	G	100	PASS	AC=2134;AF=0.426118;AN=5008;NS=2504;DP=16291;EAS_AF=0.3968;AMR_AF=0.5173;AFR_AF=0.4682;EUR_AF=0.3002;SAS_AF=0.4642;AA=A|||;VT=SNP
5	153991474	rs62382617	G	T	100	PASS	AC=551;AF=0.110024;AN=5008;NS=2504;DP=16670;EAS_AF=0.0288;AMR_AF=0.0951;AFR_AF=0.0719;EUR_AF=0.1859;SAS_AF=0.1779;AA=G|||;VT=SNP
5	153991482	rs1975983	A	G	100	PASS	AC=1839;AF=0.367212;AN=5008;NS=2504;DP=16683;EAS_AF=0.4167;AMR_AF=0.3357;AFR_AF=0.3525;EUR_AF=0.4344;SAS_AF=0.2894;AA=A|||;VT=SNP
5	153991507	rs73289093	A	G	100	PASS	AC=479;AF=0.095647;AN=5008;NS=2504;DP=17390;EAS_AF=0.0823;AMR_AF=0.0865;AFR_AF=0.1006;EUR_AF=0.0596;SAS_AF=0.1462;AA=G|||;VT=SNP
5	153991994	rs60329486	C	T	100	PASS	AC=1055;AF=0.210663;AN=5008;NS=2504;DP=17712;EAS_AF=0.129;AMR_AF=0.2421;AFR_AF=0.1399;EUR_AF=0.3201;SAS_AF=0.2556;AA=C|||;VT=SNP
5	153992026	rs59368254	T	C	100	PASS	AC=1056;AF=0.210863;AN=5008;NS=2504;DP=18470;EAS_AF=0.129;AMR_AF=0.2421;AFR_AF=0.1399;EUR_AF=0.3201;SAS_AF=0.2566;AA=C|||;VT=SNP
5	153992082	rs2351753	C	T	100	PASS	AC=1202;AF=0.240016;AN=5008;NS=2504;DP=18880;EAS_AF=0.3661;AMR_AF=0.1816;AFR_AF=0.2821;EUR_AF=0.172;SAS_AF=0.1646;AA=C|||;VT=SNP
5	153992275	rs62382618	A	G	100	PASS	AC=559;AF=0.111621;AN=5008;NS=2504;DP=17880;EAS_AF=0.0208;AMR_AF=0.0994;AFR_AF=0.0741;EUR_AF=0.1889;SAS_AF=0.1851;AA=A|||;VT=SNP
5	153992284	rs6866726	G	A	100	PASS	AC=1032;AF=0.20607;AN=5008;NS=2504;DP=17907;EAS_AF=0.3095;AMR_AF=0.3501;AFR_AF=0.0862;EUR_AF=0.162;SAS_AF=0.2045;AA=G|||;VT=SNP
5	153992388	rs62382619	G	A	100	PASS	AC=572;AF=0.114217;AN=5008;NS=2504;DP=19129;EAS_AF=0.0298;AMR_AF=0.0994;AFR_AF=0.0764;EUR_AF=0.1889;SAS_AF=0.1861;AA=G|||;VT=SNP
5	153992644	rs6866991	C	A	100	PASS	AC=4516;AF=0.901757;AN=5008;NS=2504;DP=16997;EAS_AF=0.8343;AMR_AF=0.9467;AFR_AF=0.9077;EUR_AF=0.9195;SAS_AF=0.9131;AA=A|||;VT=SNP
5	153992646	rs62382620	C	T	100	PASS	AC=554;AF=0.110623;AN=5008;NS=2504;DP=17111;EAS_AF=0.0188;AMR_AF=0.0994;AFR_AF=0.0734;EUR_AF=0.1869;SAS_AF=0.1851;AA=C|||;VT=SNP
5	153992783	rs6580091	T	A	100	PASS	AC=4522;AF=0.902955;AN=5008;NS=2504;DP=16928;EAS_AF=0.8343;AMR_AF=0.9467;AFR_AF=0.9123;EUR_AF=0.9195;SAS_AF=0.9131;AA=A|||;VT=SNP
5	153992798	rs7708052	C	T	100	PASS	AC=1051;AF=0.209864;AN=5008;NS=2504;DP=17343;EAS_AF=0.125;AMR_AF=0.2392;AFR_AF=0.143;EUR_AF=0.3171;SAS_AF=0.2566;AA=C|||;VT=SNP
5	153993007	rs10875588	A	G	100	PASS	AC=1004;AF=0.200479;AN=5008;NS=2504;DP=16799;EAS_AF=0.125;AMR_AF=0.2334;AFR_AF=0.1036;EUR_AF=0.3181;SAS_AF=0.2648;AA=A|||;VT=SNP
5	153993031	rs56259941	G	C	100	PASS	AC=1033;AF=0.20627;AN=5008;NS=2504;DP=15850;EAS_AF=0.3135;AMR_AF=0.3559;AFR_AF=0.0855;EUR_AF=0.164;SAS_AF=0.1963;AA=G|||;VT=SNP
5	153993065	rs13163657	G	A	100	PASS	AC=1214;AF=0.242412;AN=5008;NS=2504;DP=15357;EAS_AF=0.3651;AMR_AF=0.1859;AFR_AF=0.2882;EUR_AF=0.174;SAS_AF=0.1646;AA=G|||;VT=SNP
5	153993180	rs9324787	G	A	100	PASS	AC=4521;AF=0.902756;AN=5008;NS=2504;DP=16749;EAS_AF=0.8343;AMR_AF=0.9467;AFR_AF=0.9123;EUR_AF=0.9215;SAS_AF=0.91;AA=A|||;VT=SNP
5	153993302	rs13183885	T	C	100	PASS	AC=1043;AF=0.208267;AN=5008;NS=2504;DP=15333;EAS_AF=0.3234;AMR_AF=0.1758;AFR_AF=0.2148;EUR_AF=0.173;SAS_AF=0.1401;AA=T|||;VT=SNP
5	153993531	rs57726102	C	T	100	PASS	AC=1051;AF=0.209864;AN=5008;NS=2504;DP=15154;EAS_AF=0.125;AMR_AF=0.2378;AFR_AF=0.1437;EUR_AF=0.3201;SAS_AF=0.2536;AA=C|||;VT=SNP
5	153993547	rs57775257	T	C	100	PASS	AC=1052;AF=0.210064;AN=5008;NS=2504;DP=14727;EAS_AF=0.125;AMR_AF=0.2392;AFR_AF=0.1437;EUR_AF=0.3201;SAS_AF=0.2536;AA=C|||;VT=SNP
5	153993835	rs62382621	A	T	100	PASS	AC=700;AF=0.139776;AN=5008;NS=2504;DP=18590;EAS_AF=0.0466;AMR_AF=0.1614;AFR_AF=0.1089;EUR_AF=0.2783;SAS_AF=0.1196;AA=A|||;VT=SNP
5	153994251	rs67521515	C	T	100	PASS	AC=403;AF=0.0804712;AN=5008;NS=2504;DP=19722;EAS_AF=0.0784;AMR_AF=0.0778;AFR_AF=0.059;EUR_AF=0.0567;SAS_AF=0.138;AA=C|||;VT=SNP
5	153994480	rs67509546	T	C	100	PASS	AC=401;AF=0.0800719;AN=5008;NS=2504;DP=21837;EAS_AF=0.0784;AMR_AF=0.0778;AFR_AF=0.0575;EUR_AF=0.0567;SAS_AF=0.138;AA=T|||;VT=SNP
5	153994718	rs12515714	A	C	100	PASS	AC=679;AF=0.135583;AN=5008;NS=2504;DP=18809;EAS_AF=0.0466;AMR_AF=0.1599;AFR_AF=0.1082;EUR_AF=0.2634;SAS_AF=0.1155;AA=C|||;VT=SNP
5	153994764	rs12520916	G	A	100	PASS	AC=681;AF=0.135982;AN=5008;NS=2504;DP=18172;EAS_AF=0.0466;AMR_AF=0.1599;AFR_AF=0.1082;EUR_AF=0.2654;SAS_AF=0.1155;AA=g|||;VT=SNP
5	153994879	rs62382622	G	A	100	PASS	AC=679;AF=0.135583;AN=5008;NS=2504;DP=17996;EAS_AF=0.0466;AMR_AF=0.1599;AFR_AF=0.1082;EUR_AF=0.2634;SAS_AF=0.1155;AA=G|||;VT=SNP
5	153995314	rs4958751	C	T	100	PASS	AC=1030;AF=0.205671;AN=5008;NS=2504;DP=20884;EAS_AF=0.3105;AMR_AF=0.3501;AFR_AF=0.0847;EUR_AF=0.165;SAS_AF=0.2004;AA=C|||;VT=SNP
5	153995341	rs114139851	G	A	100	PASS	AC=68;AF=0.0135783;AN=5008;NS=2504;DP=21353;EAS_AF=0;AMR_AF=0.013;AFR_AF=0.0015;EUR_AF=0.0567;SAS_AF=0;AA=G|||;VT=SNP
5	153997708	rs6580092	C	T	100	PASS	AC=1069;AF=0.213458;AN=5008;NS=2504;DP=16450;EAS_AF=0.0784;AMR_AF=0.1542;AFR_AF=0.3949;EUR_AF=0.1352;SAS_AF=0.2301;AA=C|||;VT=SNP
5	153997897	rs35857724	C	T	100	PASS	AC=628;AF=0.125399;AN=5008;NS=2504;DP=20672;EAS_AF=0.0466;AMR_AF=0.1556;AFR_AF=0.0719;EUR_AF=0.2634;SAS_AF=0.1155;AA=T|||;VT=SNP
5	153998014	rs13157979	C	A	100	PASS	AC=1729;AF=0.345248;AN=5008;NS=2504;DP=20800;EAS_AF=0.3919;AMR_AF=0.281;AFR_AF=0.3192;EUR_AF=0.3579;SAS_AF=0.365;AA=C|||;VT=SNP
5	153998015	rs11745344	C	A	100	PASS	AC=628;AF=0.125399;AN=5008;NS=2504;DP=20861;EAS_AF=0.0466;AMR_AF=0.1556;AFR_AF=0.0719;EUR_AF=0.2634;SAS_AF=0.1155;AA=A|||;VT=SNP
5	153998116	rs62380476	C	T	100	PASS	AC=468;AF=0.0934505;AN=5008;NS=2504;DP=21067;EAS_AF=0.0248;AMR_AF=0.0879;AFR_AF=0.0106;EUR_AF=0.1819;SAS_AF=0.1892;AA=C|||;VT=SNP
5	153998122	rs11167691	G	A	100	PASS	AC=628;AF=0.125399;AN=5008;NS=2504;DP=21149;EAS_AF=0.0476;AMR_AF=0.1556;AFR_AF=0.0711;EUR_AF=0.2634;SAS_AF=0.1155;AA=G|||;VT=SNP
5	153998167	rs6580093	C	T	100	PASS	AC=1069;AF=0.213458;AN=5008;NS=2504;DP=19880;EAS_AF=0.0784;AMR_AF=0.1542;AFR_AF=0.3949;EUR_AF=0.1352;SAS_AF=0.2301;AA=C|||;VT=SNP
5	153998407	rs10875589	T	C	100	PASS	AC=628;AF=0.125399;AN=5008;NS=2504;DP=23902;EAS_AF=0.0466;AMR_AF=0.1556;AFR_AF=0.0719;EUR_AF=0.2634;SAS_AF=0.1155;AA=T|||;VT=SNP
5	153998415	rs10875590	T	G	100	PASS	AC=628;AF=0.125399;AN=5008;NS=2504;DP=23991;EAS_AF=0.0466;AMR_AF=0.1556;AFR_AF=0.0719;EUR_AF=0.2634;SAS_AF=0.1155;AA=G|||;VT=SNP
5	153998672	rs12519935	C	T	100	PASS	AC=628;AF=0.125399;AN=5008;NS=2504;DP=21535;EAS_AF=0.0466;AMR_AF=0.1556;AFR_AF=0.0719;EUR_AF=0.2634;SAS_AF=0.1155;AA=T|||;VT=SNP
5	153998704	rs12522617	T	G	100	PASS	AC=629;AF=0.125599;AN=5008;NS=2504;DP=21587;EAS_AF=0.0466;AMR_AF=0.1556;AFR_AF=0.0719;EUR_AF=0.2634;SAS_AF=0.1166;AA=G|||;VT=SNP
5	153998856	rs12514752	A	G	100	PASS	AC=679;AF=0.135583;AN=5008;NS=2504;DP=23465;EAS_AF=0.0466;AMR_AF=0.1599;AFR_AF=0.1082;EUR_AF=0.2634;SAS_AF=0.1155;AA=G|||;VT=SNP
5	153999101	rs73290716	A	G	100	PASS	AC=416;AF=0.0830671;AN=5008;NS=2504;DP=20371;EAS_AF=0.0754;AMR_AF=0.0793;AFR_AF=0.0711;EUR_AF=0.0567;SAS_AF=0.137;AA=A|||;VT=SNP
5	153999162	rs62380477	A	G	100	PASS	AC=629;AF=0.125599;AN=5008;NS=2504;DP=19380;EAS_AF=0.0466;AMR_AF=0.1556;AFR_AF=0.0711;EUR_AF=0.2654;SAS_AF=0.1155;AA=G|||;VT=SNP
5	153999645	rs60860617	G	A	100	PASS	AC=695;AF=0.138778;AN=5008;NS=2504;DP=18370;EAS_AF=0.0466;AMR_AF=0.1628;AFR_AF=0.1172;EUR_AF=0.2654;SAS_AF=0.1155;AA=G|||;VT=SNP
5	153999695	rs13168119	A	G	100	PASS	AC=4479;AF=0.894369;AN=5008;NS=2504;DP=19566;EAS_AF=0.8363;AMR_AF=0.9438;AFR_AF=0.8797;EUR_AF=0.9215;SAS_AF=0.911;AA=G|||;VT=SNP
5	153999730	rs62380479	G	A	100	PASS	AC=630;AF=0.125799;AN=5008;NS=2504;DP=20856;EAS_AF=0.0466;AMR_AF=0.1556;AFR_AF=0.0711;EUR_AF=0.2664;SAS_AF=0.1155;AA=A|||;VT=SNP
5	153999789	rs62380480	G	A	100	PASS	AC=629;AF=0.125599;AN=5008;NS=2504;DP=19953;EAS_AF=0.0456;AMR_AF=0.1556;AFR_AF=0.0711;EUR_AF=0.2654;SAS_AF=0.1166;AA=G|||;VT=SNP
5	153999886	rs62380481	C	T	100	PASS	AC=628;AF=0.125399;AN=5008;NS=2504;DP=21097;EAS_AF=0.0466;AMR_AF=0.1556;AFR_AF=0.0711;EUR_AF=0.2644;SAS_AF=0.1155;AA=C|||;VT=SNP
5	154000103	rs62380482	C	A	100	PASS	AC=629;AF=0.125599;AN=5008;NS=2504;DP=21899;EAS_AF=0.0466;AMR_AF=0.1556;AFR_AF=0.0711;EUR_AF=0.2654;SAS_AF=0.1155;AA=C|||;VT=SNP
5	154000494	rs62380483	T	C	100	PASS	AC=627;AF=0.1252;AN=5008;NS=2504;DP=20963;EAS_AF=0.0486;AMR_AF=0.1527;AFR_AF=0.0703;EUR_AF=0.2644;SAS_AF=0.1155;AA=A|||;VT=SNP
5	154000693	rs35211125	T	C	100	PASS	AC=647;AF=0.129193;AN=5008;NS=2504;DP=24281;EAS_AF=0.0466;AMR_AF=0.1556;AFR_AF=0.0809;EUR_AF=0.2704;SAS_AF=0.1155;AA=C|||;VT=SNP
5	154000763	rs12374426	T	C	100	PASS	AC=737;AF=0.147165;AN=5008;NS=2504;DP=22613;EAS_AF=0.0466;AMR_AF=0.1628;AFR_AF=0.1498;EUR_AF=0.2644;SAS_AF=0.1155;AA=C|||;VT=SNP
5	154000965	rs12374556	G	A	100	PASS	AC=697;AF=0.139177;AN=5008;NS=2504;DP=19533;EAS_AF=0.0476;AMR_AF=0.1772;AFR_AF=0.0635;EUR_AF=0.3082;SAS_AF=0.135;AA=G|||;VT=SNP
5	154001174	rs12374480	A	G	100	PASS	AC=627;AF=0.1252;AN=5008;NS=2504;DP=20738;EAS_AF=0.0466;AMR_AF=0.1527;AFR_AF=0.0703;EUR_AF=0.2654;SAS_AF=0.1166;AA=G|||;VT=SNP
5	154001394	rs12374482	A	G	100	PASS	AC=627;AF=0.1252;AN=5008;NS=2504;DP=19073;EAS_AF=0.0466;AMR_AF=0.1527;AFR_AF=0.0703;EUR_AF=0.2654;SAS_AF=0.1166;AA=G|||;VT=SNP
5	154001606	rs144592067	C	T	100	PASS	AC=37;AF=0.00738818;AN=5008;NS=2504;DP=16675;EAS_AF=0.002;AMR_AF=0.0101;AFR_AF=0.0008;EUR_AF=0.0179;SAS_AF=0.0092;AA=C|||;VT=SNP
5	154001966	rs73290734	A	G	100	PASS	AC=627;AF=0.1252;AN=5008;NS=2504;DP=13432;EAS_AF=0.0466;AMR_AF=0.1527;AFR_AF=0.0703;EUR_AF=0.2654;SAS_AF=0.1166;AA=A|||;VT=SNP
5	154002222	rs11167692	T	C	100	PASS	AC=626;AF=0.125;AN=5008;NS=2504;DP=14270;EAS_AF=0.0466;AMR_AF=0.1527;AFR_AF=0.0696;EUR_AF=0.2654;SAS_AF=0.1166;AA=C|||;VT=SNP
5	154002278	rs10077520	G	A	100	PASS	AC=1560;AF=0.311502;AN=5008;NS=2504;DP=15322;EAS_AF=0.0704;AMR_AF=0.1916;AFR_AF=0.5961;EUR_AF=0.2624;SAS_AF=0.3108;AA=G|||;VT=SNP
5	154002341	rs10077534	G	C	100	PASS	AC=4549;AF=0.908347;AN=5008;NS=2504;DP=18452;EAS_AF=0.8343;AMR_AF=0.9481;AFR_AF=0.9228;EUR_AF=0.9215;SAS_AF=0.9233;AA=C|||;VT=SNP
5	154002760	rs113304163	T	G	100	PASS	AC=28;AF=0.00559105;AN=5008;NS=2504;DP=18987;EAS_AF=0;AMR_AF=0.0115;AFR_AF=0;EUR_AF=0.0129;SAS_AF=0.0072;AA=T|||;VT=SNP
5	154003031	rs60427580	A	C	100	PASS	AC=628;AF=0.125399;AN=5008;NS=2504;DP=17150;EAS_AF=0.0466;AMR_AF=0.1527;AFR_AF=0.0703;EUR_AF=0.2664;SAS_AF=0.1166;AA=A|||;VT=SNP
5	154003091	rs7449320	A	C	100	PASS	AC=1475;AF=0.294529;AN=5008;NS=2504;DP=17881;EAS_AF=0.3988;AMR_AF=0.4294;AFR_AF=0.1687;EUR_AF=0.2207;SAS_AF=0.3374;AA=A|||;VT=SNP
5	154003388	rs11750723	G	T	100	PASS	AC=629;AF=0.125599;AN=5008;NS=2504;DP=14495;EAS_AF=0.0466;AMR_AF=0.1527;AFR_AF=0.0703;EUR_AF=0.2664;SAS_AF=0.1176;AA=T|||;VT=SNP
5	154003646	rs115638059	G	T	100	PASS	AC=19;AF=0.00379393;AN=5008;NS=2504;DP=16656;EAS_AF=0;AMR_AF=0.0086;AFR_AF=0.0008;EUR_AF=0.006;SAS_AF=0.0061;AA=G|||;VT=SNP
5	154003711	rs62380486	G	A	100	PASS	AC=630;AF=0.125799;AN=5008;NS=2504;DP=15640;EAS_AF=0.0615;AMR_AF=0.0965;AFR_AF=0.0802;EUR_AF=0.1829;SAS_AF=0.2157;AA=G|||;VT=SNP
5	154003772	rs28472510	G	C	100	PASS	AC=1270;AF=0.253594;AN=5008;NS=2504;DP=15682;EAS_AF=0.0615;AMR_AF=0.1744;AFR_AF=0.3933;EUR_AF=0.2624;SAS_AF=0.3098;AA=G|||;VT=SNP
5	154004022	rs62380487	C	T	100	PASS	AC=608;AF=0.121406;AN=5008;NS=2504;DP=17977;EAS_AF=0.0595;AMR_AF=0.0965;AFR_AF=0.0658;EUR_AF=0.1829;SAS_AF=0.2147;AA=C|||;VT=SNP
5	154004265	rs6580095	A	G	100	PASS	AC=4572;AF=0.912939;AN=5008;NS=2504;DP=20910;EAS_AF=0.8323;AMR_AF=0.9452;AFR_AF=0.944;EUR_AF=0.9215;SAS_AF=0.9223;AA=G|||;VT=SNP
5	154004361	rs11167693	C	T	100	PASS	AC=889;AF=0.177516;AN=5008;NS=2504;DP=20875;EAS_AF=0.2976;AMR_AF=0.3357;AFR_AF=0.0174;EUR_AF=0.1461;SAS_AF=0.1902;AA=C|||;VT=SNP
5	154004739	rs67174927	A	G	100	PASS	AC=425;AF=0.0848642;AN=5008;NS=2504;DP=19531;EAS_AF=0.0744;AMR_AF=0.0879;AFR_AF=0.0424;EUR_AF=0.0785;SAS_AF=0.1575;AA=A|||;VT=SNP
5	154005049	rs2056429	T	G	100	PASS	AC=932;AF=0.186102;AN=5008;NS=2504;DP=18907;EAS_AF=0.3284;AMR_AF=0.147;AFR_AF=0.0855;EUR_AF=0.1899;SAS_AF=0.1994;AA=T|||;VT=SNP
5	154005098	rs113894396	T	C	100	PASS	AC=398;AF=0.0794728;AN=5008;NS=2504;DP=16541;EAS_AF=0.0863;AMR_AF=0.0807;AFR_AF=0.0393;EUR_AF=0.0537;SAS_AF=0.1524;AA=T|||;VT=SNP
5	154005272	rs111644780	T	C	100	PASS	AC=180;AF=0.0359425;AN=5008;NS=2504;DP=19878;EAS_AF=0.004;AMR_AF=0.085;AFR_AF=0.0023;EUR_AF=0.0656;SAS_AF=0.0491;AA=T|||;VT=SNP
5	154005517	rs66856134	C	T	100	PASS	AC=339;AF=0.0676917;AN=5008;NS=2504;DP=19086;EAS_AF=0.0704;AMR_AF=0.0793;AFR_AF=0.0401;EUR_AF=0.0517;SAS_AF=0.1104;AA=c|||;VT=SNP
5	154005654	rs7731137	T	G	100	PASS	AC=2624;AF=0.523962;AN=5008;NS=2504;DP=22146;EAS_AF=0.4544;AMR_AF=0.5562;AFR_AF=0.3654;EUR_AF=0.7316;SAS_AF=0.5736;AA=G|||;VT=SNP
5	154005758	rs13162742	G	A	100	PASS	AC=1093;AF=0.218251;AN=5008;NS=2504;DP=17377;EAS_AF=0.1964;AMR_AF=0.232;AFR_AF=0.1853;EUR_AF=0.2346;SAS_AF=0.2587;AA=G|||;VT=SNP
5	154006180	rs13167314	G	A	100	PASS	AC=1304;AF=0.260383;AN=5008;NS=2504;DP=13971;EAS_AF=0.1984;AMR_AF=0.2421;AFR_AF=0.3351;EUR_AF=0.2386;SAS_AF=0.2587;AA=G|||;VT=SNP
5	154006241	rs6580097	A	C	100	PASS	AC=3685;AF=0.735823;AN=5008;NS=2504;DP=13266;EAS_AF=0.5456;AMR_AF=0.6787;AFR_AF=0.7496;EUR_AF=0.8897;SAS_AF=0.7955;AA=C|||;VT=SNP
5	154006729	rs62380488	C	T	100	PASS	AC=103;AF=0.0205671;AN=5008;NS=2504;DP=17141;EAS_AF=0;AMR_AF=0.0231;AFR_AF=0.0008;EUR_AF=0.0517;SAS_AF=0.0348;AA=C|||;VT=SNP
5	154006814	rs78669032	T	A	100	PASS	AC=99;AF=0.0197684;AN=5008;NS=2504;DP=19560;EAS_AF=0.003;AMR_AF=0.0317;AFR_AF=0.0174;EUR_AF=0.0268;SAS_AF=0.0245;AA=T|||;VT=SNP
5	154006991	rs66527957	G	T	100	PASS	AC=334;AF=0.0666933;AN=5008;NS=2504;DP=18657;EAS_AF=0.0516;AMR_AF=0.0749;AFR_AF=0.0439;EUR_AF=0.0577;SAS_AF=0.1166;AA=G|||;VT=SNP
5	154007478	rs6891821	A	G	100	PASS	AC=1977;AF=0.394768;AN=5008;NS=2504;DP=17683;EAS_AF=0.4534;AMR_AF=0.3386;AFR_AF=0.4024;EUR_AF=0.4076;SAS_AF=0.3507;AA=G|||;VT=SNP
5	154007628	rs66793877	C	A	100	PASS	AC=321;AF=0.0640974;AN=5008;NS=2504;DP=19261;EAS_AF=0.0387;AMR_AF=0.0749;AFR_AF=0.0439;EUR_AF=0.0577;SAS_AF=0.1166;AA=C|||;VT=SNP
5	154007669	rs6892346	C	A	100	PASS	AC=2988;AF=0.596645;AN=5008;NS=2504;DP=19999;EAS_AF=0.5387;AMR_AF=0.5994;AFR_AF=0.4894;EUR_AF=0.7724;SAS_AF=0.6186;AA=A|||;VT=SNP
5	154007889	rs114895936	G	A	100	PASS	AC=64;AF=0.0127796;AN=5008;NS=2504;DP=20816;EAS_AF=0;AMR_AF=0.0086;AFR_AF=0.0015;EUR_AF=0.0507;SAS_AF=0.0051;AA=G|||;VT=SNP
5	154008082	rs67047765	G	A	100	PASS	AC=282;AF=0.0563099;AN=5008;NS=2504;DP=18307;EAS_AF=0;AMR_AF=0.0159;AFR_AF=0.1157;EUR_AF=0.0298;SAS_AF=0.09;AA=G|||;VT=SNP
5	154008570	rs11167694	C	A	100	PASS	AC=2990;AF=0.597045;AN=5008;NS=2504;DP=19041;EAS_AF=0.5387;AMR_AF=0.598;AFR_AF=0.4909;EUR_AF=0.7724;SAS_AF=0.6196;AA=A|||;VT=SNP
5	154008727	rs60227374	C	T	100	PASS	AC=284;AF=0.0567093;AN=5008;NS=2504;DP=19253;EAS_AF=0;AMR_AF=0.0159;AFR_AF=0.1172;EUR_AF=0.0298;SAS_AF=0.09;AA=C|||;VT=SNP
5	154009385	rs57648668	G	A	100	PASS	AC=379;AF=0.0756789;AN=5008;NS=2504;DP=20577;EAS_AF=0.1577;AMR_AF=0.049;AFR_AF=0.0401;EUR_AF=0.0487;SAS_AF=0.0859;AA=a|||;VT=SNP
5	154009595	rs13155383	C	T	100	PASS	AC=1702;AF=0.339856;AN=5008;NS=2504;DP=16349;EAS_AF=0.3681;AMR_AF=0.3271;AFR_AF=0.2731;EUR_AF=0.4046;SAS_AF=0.3436;AA=c|||;VT=SNP
5	154009807	rs66461204	G	A	100	PASS	AC=317;AF=0.0632987;AN=5008;NS=2504;DP=19864;EAS_AF=0.0407;AMR_AF=0.0749;AFR_AF=0.0393;EUR_AF=0.0577;SAS_AF=0.1166;AA=g|||;VT=SNP
5	154009869	rs146956870	G	A	100	PASS	AC=65;AF=0.0129792;AN=5008;NS=2504;DP=18890;EAS_AF=0;AMR_AF=0.036;AFR_AF=0;EUR_AF=0.0229;SAS_AF=0.0174;AA=g|||;VT=SNP
5	154010041	rs4958379	G	A	100	PASS	AC=1720;AF=0.34345;AN=5008;NS=2504;DP=20180;EAS_AF=0.3681;AMR_AF=0.33;AFR_AF=0.2723;EUR_AF=0.4215;SAS_AF=0.3436;AA=g|||;VT=SNP
5	154010666	rs67006872	G	A	100	PASS	AC=317;AF=0.0632987;AN=5008;NS=2504;DP=17606;EAS_AF=0.0407;AMR_AF=0.0749;AFR_AF=0.0393;EUR_AF=0.0577;SAS_AF=0.1166;AA=g|||;VT=SNP
5	154010890	rs114039557	C	G	100	PASS	AC=163;AF=0.0325479;AN=5008;NS=2504;DP=16138;EAS_AF=0.003;AMR_AF=0.0389;AFR_AF=0.062;EUR_AF=0.0268;SAS_AF=0.0245;AA=c|||;VT=SNP
5	154011104	rs11167695	G	A	100	PASS	AC=846;AF=0.16893;AN=5008;NS=2504;DP=15217;EAS_AF=0.0347;AMR_AF=0.2233;AFR_AF=0.0492;EUR_AF=0.3728;SAS_AF=0.2209;AA=g|||;VT=SNP
5	154011108	rs11167696	C	T	100	PASS	AC=1369;AF=0.273363;AN=5008;NS=2504;DP=15532;EAS_AF=0.1716;AMR_AF=0.3069;AFR_AF=0.1619;EUR_AF=0.4314;SAS_AF=0.3425;AA=c|||;VT=SNP
5	154011565	rs72797540	A	G	100	PASS	AC=1498;AF=0.299121;AN=5008;NS=2504;DP=13639;EAS_AF=0.3948;AMR_AF=0.2248;AFR_AF=0.2882;EUR_AF=0.2863;SAS_AF=0.2812;AA=a|||;VT=SNP
5	154012947	rs4958380	G	T	100	PASS	AC=1017;AF=0.203075;AN=5008;NS=2504;DP=18829;EAS_AF=0.2073;AMR_AF=0.2075;AFR_AF=0.1316;EUR_AF=0.2793;SAS_AF=0.2137;AA=G|||;VT=SNP
5	154012957	rs34952076	G	A	100	PASS	AC=849;AF=0.169529;AN=5008;NS=2504;DP=18614;EAS_AF=0.3393;AMR_AF=0.1239;AFR_AF=0.0832;EUR_AF=0.1372;SAS_AF=0.1769;AA=G|||;VT=SNP
5	154013063	rs4958752	A	T	100	PASS	AC=1045;AF=0.208666;AN=5008;NS=2504;DP=16588;EAS_AF=0.2073;AMR_AF=0.2104;AFR_AF=0.1362;EUR_AF=0.2982;SAS_AF=0.2147;AA=T|||;VT=SNP
5	154013177	rs35635357	C	A	100	PASS	AC=848;AF=0.169329;AN=5008;NS=2504;DP=17233;EAS_AF=0.3383;AMR_AF=0.1239;AFR_AF=0.0832;EUR_AF=0.1372;SAS_AF=0.1769;AA=C|||;VT=SNP
5	154013847	rs6886153	A	G	100	PASS	AC=3609;AF=0.720647;AN=5008;NS=2504;DP=12302;EAS_AF=0.7351;AMR_AF=0.6916;AFR_AF=0.5325;EUR_AF=0.9036;SAS_AF=0.7924;AA=G|||;VT=SNP
5	154014067	rs34997930	T	C	100	PASS	AC=925;AF=0.184704;AN=5008;NS=2504;DP=14857;EAS_AF=0.0476;AMR_AF=0.2579;AFR_AF=0.0166;EUR_AF=0.4115;SAS_AF=0.2679;AA=T|||;VT=SNP
5	154014120	rs34133517	G	C	100	PASS	AC=775;AF=0.154752;AN=5008;NS=2504;DP=14009;EAS_AF=0.2034;AMR_AF=0.1326;AFR_AF=0.0734;EUR_AF=0.2137;SAS_AF=0.1697;AA=g|||;VT=SNP
5	154014663	rs13182479	G	A	100	PASS	AC=848;AF=0.169329;AN=5008;NS=2504;DP=16811;EAS_AF=0.3383;AMR_AF=0.1239;AFR_AF=0.0832;EUR_AF=0.1372;SAS_AF=0.1769;AA=G|||;VT=SNP
5	154014884	rs60778030	T	C	100	PASS	AC=1565;AF=0.3125;AN=5008;NS=2504;DP=18783;EAS_AF=0.1885;AMR_AF=0.3501;AFR_AF=0.2065;EUR_AF=0.4672;SAS_AF=0.3978;AA=T|||;VT=SNP
5	154014977	rs72797542	G	T	100	PASS	AC=739;AF=0.147564;AN=5008;NS=2504;DP=18451;EAS_AF=0.2034;AMR_AF=0.1326;AFR_AF=0.0719;EUR_AF=0.1859;SAS_AF=0.1636;AA=G|||;VT=SNP
5	154015528	rs72492477	C	T	100	PASS	AC=479;AF=0.095647;AN=5008;NS=2504;DP=14673;EAS_AF=0.1498;AMR_AF=0.072;AFR_AF=0.0908;EUR_AF=0.0646;SAS_AF=0.0951;AA=C|||;VT=SNP
5	154015661	rs7736269	C	T	100	PASS	AC=1566;AF=0.3127;AN=5008;NS=2504;DP=15227;EAS_AF=0.3522;AMR_AF=0.4323;AFR_AF=0.2572;EUR_AF=0.2475;SAS_AF=0.3292;AA=C|||;VT=SNP
5	154015729	rs146135726	C	T	100	PASS	AC=59;AF=0.0117812;AN=5008;NS=2504;DP=16826;EAS_AF=0;AMR_AF=0.013;AFR_AF=0.0136;EUR_AF=0.0109;SAS_AF=0.0215;AA=c|||;VT=SNP
5	154016281	rs6862263	C	G	100	PASS	AC=202;AF=0.0403355;AN=5008;NS=2504;DP=21047;EAS_AF=0.0089;AMR_AF=0.0346;AFR_AF=0.0862;EUR_AF=0.0398;SAS_AF=0.0153;AA=c|||;VT=SNP
5	154016304	rs144301206	A	G	100	PASS	AC=450;AF=0.0898562;AN=5008;NS=2504;DP=20877;EAS_AF=0.1687;AMR_AF=0.1427;AFR_AF=0.0401;EUR_AF=0.0636;SAS_AF=0.0654;AA=a|||;VT=SNP
5	154017554	rs141091429	G	A	100	PASS	AC=17;AF=0.00339457;AN=5008;NS=2504;DP=19446;EAS_AF=0;AMR_AF=0.0014;AFR_AF=0.0008;EUR_AF=0.0119;SAS_AF=0.0031;AA=g|||;VT=SNP
5	154017722	rs11740962	G	A	100	PASS	AC=875;AF=0.17472;AN=5008;NS=2504;DP=18257;EAS_AF=0.2688;AMR_AF=0.2911;AFR_AF=0.0643;EUR_AF=0.163;SAS_AF=0.1564;AA=g|||;VT=SNP
5	154018429	rs2001431	G	C	100	PASS	AC=874;AF=0.174521;AN=5008;NS=2504;DP=19030;EAS_AF=0.2698;AMR_AF=0.2911;AFR_AF=0.0635;EUR_AF=0.163;SAS_AF=0.1554;AA=g|||;VT=SNP
5	154018467	rs4348271	G	A	100	PASS	AC=964;AF=0.192492;AN=5008;NS=2504;DP=18119;EAS_AF=0.3661;AMR_AF=0.1888;AFR_AF=0.1044;EUR_AF=0.1561;SAS_AF=0.1728;AA=g|||;VT=SNP
5	154019450	rs142756010	T	C	100	PASS	AC=433;AF=0.0864617;AN=5008;NS=2504;DP=19994;EAS_AF=0.1657;AMR_AF=0.1369;AFR_AF=0.0393;EUR_AF=0.0547;SAS_AF=0.0654;AA=T|||;VT=SNP
5	154020584	rs11750130	A	G	100	PASS	AC=2165;AF=0.432308;AN=5008;NS=2504;DP=18170;EAS_AF=0.6399;AMR_AF=0.5274;AFR_AF=0.2829;EUR_AF=0.3678;SAS_AF=0.4192;AA=A|||;VT=SNP
5	154021455	rs75574186	A	G	100	PASS	AC=282;AF=0.0563099;AN=5008;NS=2504;DP=19972;EAS_AF=0.0585;AMR_AF=0.0677;AFR_AF=0.0272;EUR_AF=0.0278;SAS_AF=0.1145;AA=A|||;VT=SNP
5	154023083	rs66739650	C	T	100	PASS	AC=601;AF=0.120008;AN=5008;NS=2504;DP=19057;EAS_AF=0.1319;AMR_AF=0.0951;AFR_AF=0.1694;EUR_AF=0.0427;SAS_AF=0.138;AA=C|||;VT=SNP
5	154023119	rs11739775	A	G	100	PASS	AC=2800;AF=0.559105;AN=5008;NS=2504;DP=17832;EAS_AF=0.7758;AMR_AF=0.6254;AFR_AF=0.4849;EUR_AF=0.4026;SAS_AF=0.5501;AA=a|||;VT=SNP
5	154023153	rs11749702	T	C	100	PASS	AC=2823;AF=0.563698;AN=5008;NS=2504;DP=16301;EAS_AF=0.7758;AMR_AF=0.6268;AFR_AF=0.4985;EUR_AF=0.4026;SAS_AF=0.5542;AA=C|||;VT=SNP
5	154023222	rs59189695	G	A	100	PASS	AC=1123;AF=0.224241;AN=5008;NS=2504;DP=16491;EAS_AF=0.2748;AMR_AF=0.3271;AFR_AF=0.1324;EUR_AF=0.2038;SAS_AF=0.2444;AA=G|||;VT=SNP
5	154023320	rs58514953	C	T	100	PASS	AC=607;AF=0.121206;AN=5008;NS=2504;DP=18957;EAS_AF=0.249;AMR_AF=0.2608;AFR_AF=0.0091;EUR_AF=0.1193;SAS_AF=0.044;AA=C|||;VT=SNP
5	154023527	rs188275793	T	C	100	PASS	AC=23;AF=0.00459265;AN=5008;NS=2504;DP=19970;EAS_AF=0;AMR_AF=0.0058;AFR_AF=0.0008;EUR_AF=0.0159;SAS_AF=0.002;AA=T|||;VT=SNP
5	154023534	rs139894432	A	G	100	PASS	AC=286;AF=0.0571086;AN=5008;NS=2504;DP=20115;EAS_AF=0.0813;AMR_AF=0.0303;AFR_AF=0.0923;EUR_AF=0.0358;SAS_AF=0.0256;AA=A|||;VT=SNP
5	154023913	rs12514979	A	G	100	PASS	AC=1579;AF=0.315296;AN=5008;NS=2504;DP=19351;EAS_AF=0.3978;AMR_AF=0.3905;AFR_AF=0.2648;EUR_AF=0.2087;SAS_AF=0.3548;AA=A|||;VT=SNP
5	154023975	rs11167697	G	C	100	PASS	AC=913;AF=0.182308;AN=5008;NS=2504;DP=17629;EAS_AF=0.2718;AMR_AF=0.2954;AFR_AF=0.0772;EUR_AF=0.165;SAS_AF=0.1697;AA=C|||;VT=SNP
5	154024036	rs4958753	G	C	100	PASS	AC=872;AF=0.174121;AN=5008;NS=2504;DP=16715;EAS_AF=0.2728;AMR_AF=0.2896;AFR_AF=0.0582;EUR_AF=0.1581;SAS_AF=0.1636;AA=G|||;VT=SNP
5	154024044	rs35018839	A	G	100	PASS	AC=469;AF=0.0936502;AN=5008;NS=2504;DP=16668;EAS_AF=0.2014;AMR_AF=0.0576;AFR_AF=0.0121;EUR_AF=0.1024;SAS_AF=0.1094;AA=A|||;VT=SNP
5	154024293	rs6877721	C	G	100	PASS	AC=232;AF=0.0463259;AN=5008;NS=2504;DP=15228;EAS_AF=0.006;AMR_AF=0.0375;AFR_AF=0.0946;EUR_AF=0.0427;SAS_AF=0.0327;AA=C|||;VT=SNP
5	154024556	rs68119351	C	T	100	PASS	AC=527;AF=0.105232;AN=5008;NS=2504;DP=15146;EAS_AF=0.125;AMR_AF=0.0922;AFR_AF=0.1203;EUR_AF=0.0408;SAS_AF=0.1401;AA=C|||;VT=SNP
5	154024981	rs79505041	C	T	100	PASS	AC=452;AF=0.0902556;AN=5008;NS=2504;DP=17512;EAS_AF=0.1637;AMR_AF=0.1268;AFR_AF=0.0741;EUR_AF=0.0388;SAS_AF=0.0634;AA=C|||;VT=SNP
5	154025095	rs3863200	A	C	100	PASS	AC=1303;AF=0.260184;AN=5008;NS=2504;DP=16641;EAS_AF=0.376;AMR_AF=0.2334;AFR_AF=0.2791;EUR_AF=0.1879;SAS_AF=0.2086;AA=C|||;VT=SNP
5	154025254	rs72797545	C	G	100	PASS	AC=305;AF=0.0609026;AN=5008;NS=2504;DP=17212;EAS_AF=0;AMR_AF=0.0202;AFR_AF=0.1331;EUR_AF=0.0298;SAS_AF=0.0869;AA=C|||;VT=SNP
5	154025693	rs13174862	C	T	100	PASS	AC=1011;AF=0.201877;AN=5008;NS=2504;DP=15205;EAS_AF=0.3671;AMR_AF=0.1931;AFR_AF=0.1452;EUR_AF=0.1441;SAS_AF=0.1738;AA=C|||;VT=SNP
5	154025870	rs112696184	G	C	100	PASS	AC=168;AF=0.0335463;AN=5008;NS=2504;DP=12539;EAS_AF=0.006;AMR_AF=0.0346;AFR_AF=0.0469;EUR_AF=0.0437;SAS_AF=0.0327;AA=G|||;VT=SNP
5	154026473	rs34165383	C	G	100	PASS	AC=561;AF=0.112021;AN=5008;NS=2504;DP=13544;EAS_AF=0.2044;AMR_AF=0.0648;AFR_AF=0.0741;EUR_AF=0.1034;SAS_AF=0.1104;AA=C|||;VT=SNP
5	154026481	rs116820689	G	C	100	PASS	AC=234;AF=0.0467252;AN=5008;NS=2504;DP=13436;EAS_AF=0.006;AMR_AF=0.0375;AFR_AF=0.0953;EUR_AF=0.0437;SAS_AF=0.0327;AA=G|||;VT=SNP
5	154026601	rs71590142	C	T	100	PASS	AC=357;AF=0.0712859;AN=5008;NS=2504;DP=16054;EAS_AF=0.0923;AMR_AF=0.0476;AFR_AF=0.0424;EUR_AF=0.0765;SAS_AF=0.1002;AA=C|||;VT=SNP
5	154027020	rs17116304	G	A	100	PASS	AC=168;AF=0.0335463;AN=5008;NS=2504;DP=17109;EAS_AF=0.006;AMR_AF=0.0346;AFR_AF=0.0469;EUR_AF=0.0437;SAS_AF=0.0327;AA=G|||;VT=SNP
5	154027216	rs74417235	A	G	100	PASS	AC=468;AF=0.0934505;AN=5008;NS=2504;DP=15644;EAS_AF=0.1994;AMR_AF=0.0576;AFR_AF=0.0144;EUR_AF=0.0994;SAS_AF=0.1104;AA=A|||;VT=SNP
5	154027749	rs4958754	T	C	100	PASS	AC=2404;AF=0.480032;AN=5008;NS=2504;DP=17509;EAS_AF=0.6062;AMR_AF=0.4957;AFR_AF=0.4402;EUR_AF=0.3678;SAS_AF=0.5082;AA=C|||;VT=SNP
5	154028567	rs180715896	C	T	100	PASS	AC=18;AF=0.00359425;AN=5008;NS=2504;DP=15602;EAS_AF=0;AMR_AF=0.0115;AFR_AF=0;EUR_AF=0.0089;SAS_AF=0.001;AA=C|||;VT=SNP
5	154028817	rs1811291	A	G	100	PASS	AC=990;AF=0.197684;AN=5008;NS=2504;DP=13398;EAS_AF=0.2738;AMR_AF=0.2968;AFR_AF=0.1233;EUR_AF=0.1789;SAS_AF=0.1687;AA=G|||;VT=SNP
5	154029079	rs76877334	A	C	100	PASS	AC=180;AF=0.0359425;AN=5008;NS=2504;DP=19507;EAS_AF=0.006;AMR_AF=0.0346;AFR_AF=0.0552;EUR_AF=0.0437;SAS_AF=0.0337;AA=A|||;VT=SNP
5	154029875	rs66508886	T	C	100	PASS	AC=525;AF=0.104832;AN=5008;NS=2504;DP=14548;EAS_AF=0.126;AMR_AF=0.0922;AFR_AF=0.1165;EUR_AF=0.0417;SAS_AF=0.1411;AA=T|||;VT=SNP
5	154029975	rs115753765	C	T	100	PASS	AC=40;AF=0.00798722;AN=5008;NS=2504;DP=16779;EAS_AF=0;AMR_AF=0.0086;AFR_AF=0;EUR_AF=0.0308;SAS_AF=0.0031;AA=C|||;VT=SNP
5	154030482	rs4958755	G	A	100	PASS	AC=40;AF=0.00798722;AN=5008;NS=2504;DP=14538;EAS_AF=0;AMR_AF=0.0101;AFR_AF=0.0038;EUR_AF=0.0119;SAS_AF=0.0164;AA=G|||;VT=SNP
5	154030867	rs4958381	T	C	100	PASS	AC=516;AF=0.103035;AN=5008;NS=2504;DP=13286;EAS_AF=0.124;AMR_AF=0.0879;AFR_AF=0.1165;EUR_AF=0.0408;SAS_AF=0.138;AA=T|||;VT=SNP
5	154031548	rs147927459	C	T	100	PASS	AC=45;AF=0.00898562;AN=5008;NS=2504;DP=16104;EAS_AF=0.001;AMR_AF=0.0144;AFR_AF=0.0045;EUR_AF=0.0209;SAS_AF=0.0072;AA=C|||;VT=SNP
5	154031760	rs34514305	T	C	100	PASS	AC=3263;AF=0.651558;AN=5008;NS=2504;DP=17338;EAS_AF=0.7728;AMR_AF=0.6484;AFR_AF=0.7322;EUR_AF=0.4235;SAS_AF=0.6544;AA=C|||;VT=SNP
5	154033018	rs112065906	T	C	100	PASS	AC=330;AF=0.0658946;AN=5008;NS=2504;DP=18387;EAS_AF=0.0565;AMR_AF=0.0706;AFR_AF=0.0643;EUR_AF=0.0278;SAS_AF=0.1135;AA=T|||;VT=SNP
5	154033183	rs72797548	G	A	100	PASS	AC=10;AF=0.00199681;AN=5008;NS=2504;DP=19069;EAS_AF=0;AMR_AF=0.0029;AFR_AF=0.0008;EUR_AF=0.007;SAS_AF=0;AA=G|||;VT=SNP
5	154034176	rs35788208	C	T	100	PASS	AC=473;AF=0.0944489;AN=5008;NS=2504;DP=15703;EAS_AF=0.2014;AMR_AF=0.062;AFR_AF=0.0121;EUR_AF=0.1004;SAS_AF=0.1125;AA=C|||;VT=SNP
5	154034179	rs12652072	G	C	100	PASS	AC=980;AF=0.195687;AN=5008;NS=2504;DP=15750;EAS_AF=0.2748;AMR_AF=0.3199;AFR_AF=0.0643;EUR_AF=0.2038;SAS_AF=0.1953;AA=G|||;VT=SNP
5	154034205	rs17116316	C	A	100	PASS	AC=278;AF=0.0555112;AN=5008;NS=2504;DP=16316;EAS_AF=0.0536;AMR_AF=0.0677;AFR_AF=0.0303;EUR_AF=0.0278;SAS_AF=0.1115;AA=C|||;VT=SNP
5	154034581	rs140857507	G	A	100	PASS	AC=13;AF=0.00259585;AN=5008;NS=2504;DP=16928;EAS_AF=0;AMR_AF=0.0014;AFR_AF=0;EUR_AF=0.0119;SAS_AF=0;AA=G|||;VT=SNP
5	154035016	rs11167698	G	A	100	PASS	AC=1017;AF=0.203075;AN=5008;NS=2504;DP=16924;EAS_AF=0.2748;AMR_AF=0.3199;AFR_AF=0.0923;EUR_AF=0.2038;SAS_AF=0.1953;AA=G|||;VT=SNP
5	154035237	rs35998524	C	T	100	PASS	AC=473;AF=0.0944489;AN=5008;NS=2504;DP=15875;EAS_AF=0.2014;AMR_AF=0.062;AFR_AF=0.0121;EUR_AF=0.1004;SAS_AF=0.1125;AA=C|||;VT=SNP
5	154035503	rs2894776	G	A	100	PASS	AC=39;AF=0.00778754;AN=5008;NS=2504;DP=14465;EAS_AF=0;AMR_AF=0.0144;AFR_AF=0;EUR_AF=0.0249;SAS_AF=0.0041;AA=G|||;VT=SNP
5	154035517	rs1962633	G	C	100	PASS	AC=334;AF=0.0666933;AN=5008;NS=2504;DP=13748;EAS_AF=0.0565;AMR_AF=0.0706;AFR_AF=0.0673;EUR_AF=0.0278;SAS_AF=0.1135;AA=G|||;VT=SNP
5	154035856	rs186283755	C	G	100	PASS	AC=34;AF=0.00678914;AN=5008;NS=2504;DP=11913;EAS_AF=0;AMR_AF=0.0159;AFR_AF=0.0008;EUR_AF=0.0179;SAS_AF=0.0041;AA=C|||;VT=SNP
5	154035953	rs111388052	C	T	100	PASS	AC=246;AF=0.0491214;AN=5008;NS=2504;DP=10576;EAS_AF=0.0704;AMR_AF=0.0202;AFR_AF=0.0923;EUR_AF=0.0129;SAS_AF=0.0266;AA=C|||;VT=SNP
5	154036139	rs77872245	A	T	100	PASS	AC=278;AF=0.0555112;AN=5008;NS=2504;DP=12111;EAS_AF=0.0536;AMR_AF=0.0677;AFR_AF=0.0303;EUR_AF=0.0278;SAS_AF=0.1115;AA=A|||;VT=SNP
5	154036315	rs13166977	A	G	100	PASS	AC=511;AF=0.102037;AN=5008;NS=2504;DP=13234;EAS_AF=0.2014;AMR_AF=0.0764;AFR_AF=0.0129;EUR_AF=0.1163;SAS_AF=0.1237;AA=A|||;VT=SNP
5	154036425	rs570496539	C	T	100	PASS	AC=11;AF=0.00219649;AN=5008;NS=2504;DP=12401;EAS_AF=0;AMR_AF=0.0029;AFR_AF=0.0008;EUR_AF=0.008;SAS_AF=0;AA=C|||;VT=SNP
5	154036576	rs191082897	G	A	100	PASS	AC=334;AF=0.0666933;AN=5008;NS=2504;DP=12945;EAS_AF=0.0565;AMR_AF=0.0706;AFR_AF=0.0666;EUR_AF=0.0278;SAS_AF=0.1145;AA=G|||;VT=SNP
5	154036676	rs148277437	C	T	100	PASS	AC=333;AF=0.0664936;AN=5008;NS=2504;DP=12814;EAS_AF=0.0565;AMR_AF=0.0706;AFR_AF=0.0666;EUR_AF=0.0278;SAS_AF=0.1135;AA=C|||;VT=SNP
5	154036730	rs142851129	A	G	100	PASS	AC=341;AF=0.0680911;AN=5008;NS=2504;DP=13360;EAS_AF=0.0635;AMR_AF=0.0706;AFR_AF=0.0666;EUR_AF=0.0278;SAS_AF=0.1145;AA=G|||;VT=SNP
5	154036902	rs7445576	C	T	100	PASS	AC=1000;AF=0.199681;AN=5008;NS=2504;DP=19020;EAS_AF=0.2748;AMR_AF=0.3242;AFR_AF=0.0643;EUR_AF=0.2177;SAS_AF=0.1984;AA=C|||;VT=SNP
5	154037358	rs12513744	A	G	100	PASS	AC=2423;AF=0.483826;AN=5008;NS=2504;DP=21594;EAS_AF=0.6042;AMR_AF=0.5086;AFR_AF=0.4312;EUR_AF=0.3807;SAS_AF=0.5194;AA=G|||;VT=SNP
5	154037375	rs13155902	G	C	100	PASS	AC=2368;AF=0.472843;AN=5008;NS=2504;DP=22007;EAS_AF=0.6042;AMR_AF=0.5043;AFR_AF=0.3918;EUR_AF=0.3807;SAS_AF=0.5194;AA=C|||;VT=SNP
5	154037731	rs1972616	C	T	100	PASS	AC=1054;AF=0.210463;AN=5008;NS=2504;DP=18138;EAS_AF=0.2768;AMR_AF=0.3271;AFR_AF=0.0998;EUR_AF=0.2177;SAS_AF=0.2014;AA=C|||;VT=SNP
5	154038451	rs79229707	G	A	100	PASS	AC=38;AF=0.00758786;AN=5008;NS=2504;DP=20301;EAS_AF=0;AMR_AF=0.0101;AFR_AF=0.0023;EUR_AF=0.0119;SAS_AF=0.0164;AA=G|||;VT=SNP
5	154038591	rs11749348	T	C	100	PASS	AC=2471;AF=0.493411;AN=5008;NS=2504;DP=17403;EAS_AF=0.7133;AMR_AF=0.5447;AFR_AF=0.4281;EUR_AF=0.3608;SAS_AF=0.455;AA=C|||;VT=SNP
5	154038803	rs114770887	C	T	100	PASS	AC=42;AF=0.00838658;AN=5008;NS=2504;DP=20572;EAS_AF=0;AMR_AF=0.0144;AFR_AF=0.0151;EUR_AF=0.0109;SAS_AF=0.001;AA=C|||;VT=SNP
5	154039839	rs116513349	T	G	100	PASS	AC=63;AF=0.0125799;AN=5008;NS=2504;DP=17803;EAS_AF=0;AMR_AF=0.0216;AFR_AF=0.0015;EUR_AF=0.0308;SAS_AF=0.0153;AA=T|||;VT=SNP
5	154039972	rs13167587	G	A	100	PASS	AC=571;AF=0.114018;AN=5008;NS=2504;DP=17302;EAS_AF=0.2024;AMR_AF=0.0778;AFR_AF=0.0552;EUR_AF=0.1163;SAS_AF=0.1258;AA=G|||;VT=SNP
5	154040133	rs66783703	C	T	100	PASS	AC=990;AF=0.197684;AN=5008;NS=2504;DP=15405;EAS_AF=0.2748;AMR_AF=0.3256;AFR_AF=0.0628;EUR_AF=0.2078;SAS_AF=0.1994;AA=C|||;VT=SNP
5	154040667	rs73290776	G	A	100	PASS	AC=322;AF=0.0642971;AN=5008;NS=2504;DP=18898;EAS_AF=0.0704;AMR_AF=0.0231;AFR_AF=0.1467;EUR_AF=0.0149;SAS_AF=0.0266;AA=G|||;VT=SNP
5	154041807	rs71590148	G	A	100	PASS	AC=518;AF=0.103435;AN=5008;NS=2504;DP=12300;EAS_AF=0.2103;AMR_AF=0.0749;AFR_AF=0.0113;EUR_AF=0.1163;SAS_AF=0.1247;AA=G|||;VT=SNP
5	154042212	rs13182381	G	A	100	PASS	AC=562;AF=0.11222;AN=5008;NS=2504;DP=10238;EAS_AF=0.2133;AMR_AF=0.0764;AFR_AF=0.0401;EUR_AF=0.1163;SAS_AF=0.1268;AA=G|||;VT=SNP
5	154043175	rs28794278	C	T	100	PASS	AC=1067;AF=0.213059;AN=5008;NS=2504;DP=18871;EAS_AF=0.2837;AMR_AF=0.3271;AFR_AF=0.1127;EUR_AF=0.2087;SAS_AF=0.1994;AA=C|||;VT=SNP
5	154044226	rs73290781	G	A	100	PASS	AC=250;AF=0.0499201;AN=5008;NS=2504;DP=15798;EAS_AF=0.0714;AMR_AF=0.0202;AFR_AF=0.0953;EUR_AF=0.0119;SAS_AF=0.0266;AA=G|||;VT=SNP
5	154044277	rs10463340	C	A	100	PASS	AC=562;AF=0.11222;AN=5008;NS=2504;DP=19339;EAS_AF=0.2133;AMR_AF=0.0764;AFR_AF=0.0401;EUR_AF=0.1163;SAS_AF=0.1268;AA=C|||;VT=SNP
5	154045220	rs34035538	T	C	100	PASS	AC=562;AF=0.11222;AN=5008;NS=2504;DP=19599;EAS_AF=0.2133;AMR_AF=0.0764;AFR_AF=0.0401;EUR_AF=0.1163;SAS_AF=0.1268;AA=C|||;VT=SNP
5	154045426	rs78711916	G	A	100	PASS	AC=462;AF=0.0922524;AN=5008;NS=2504;DP=21146;EAS_AF=0.1597;AMR_AF=0.1153;AFR_AF=0.0756;EUR_AF=0.0219;SAS_AF=0.1012;AA=G|||;VT=SNP
5	154045761	rs59852115	G	C	100	PASS	AC=833;AF=0.166334;AN=5008;NS=2504;DP=20263;EAS_AF=0.2302;AMR_AF=0.1398;AFR_AF=0.2595;EUR_AF=0.0358;SAS_AF=0.1278;AA=G|||;VT=SNP
5	154045825	rs4958756	T	C	100	PASS	AC=2479;AF=0.495008;AN=5008;NS=2504;DP=19247;EAS_AF=0.7272;AMR_AF=0.5432;AFR_AF=0.4251;EUR_AF=0.3608;SAS_AF=0.454;AA=C|||;VT=SNP
5	154046232	rs142171013	C	T	100	PASS	AC=32;AF=0.00638978;AN=5008;NS=2504;DP=18369;EAS_AF=0;AMR_AF=0.0159;AFR_AF=0.0008;EUR_AF=0.0179;SAS_AF=0.002;AA=C|||;VT=SNP
5	154047255	rs113868593	A	T	100	PASS	AC=1067;AF=0.213059;AN=5008;NS=2504;DP=15728;EAS_AF=0.2847;AMR_AF=0.3271;AFR_AF=0.112;EUR_AF=0.2087;SAS_AF=0.1994;AA=A|||;VT=SNP
5	154047380	rs113808271	G	T	100	PASS	AC=67;AF=0.0133786;AN=5008;NS=2504;DP=14943;EAS_AF=0.002;AMR_AF=0.0231;AFR_AF=0;EUR_AF=0.0348;SAS_AF=0.0143;AA=G|||;VT=SNP
5	154047493	rs35751355	A	G	100	PASS	AC=562;AF=0.11222;AN=5008;NS=2504;DP=16958;EAS_AF=0.2133;AMR_AF=0.0764;AFR_AF=0.0401;EUR_AF=0.1163;SAS_AF=0.1268;AA=A|||;VT=SNP
5	154048205	rs71590149	G	A	100	PASS	AC=562;AF=0.11222;AN=5008;NS=2504;DP=20530;EAS_AF=0.2133;AMR_AF=0.0764;AFR_AF=0.0401;EUR_AF=0.1163;SAS_AF=0.1268;AA=A|||;VT=SNP
5	154048230	rs12189327	C	T	100	PASS	AC=35;AF=0.00698882;AN=5008;NS=2504;DP=20828;EAS_AF=0;AMR_AF=0.0173;AFR_AF=0.0008;EUR_AF=0.0179;SAS_AF=0.0041;AA=C|||;VT=SNP
5	154048281	rs115982417	A	G	100	PASS	AC=18;AF=0.00359425;AN=5008;NS=2504;DP=20581;EAS_AF=0;AMR_AF=0.0043;AFR_AF=0;EUR_AF=0.0129;SAS_AF=0.002;AA=A|||;VT=SNP
5	154048367	rs6877043	T	C	100	PASS	AC=2541;AF=0.507388;AN=5008;NS=2504;DP=21854;EAS_AF=0.7272;AMR_AF=0.5461;AFR_AF=0.4697;EUR_AF=0.3618;SAS_AF=0.454;AA=C|||;VT=SNP
5	154048646	rs72797553	C	T	100	PASS	AC=649;AF=0.129593;AN=5008;NS=2504;DP=19739;EAS_AF=0.2589;AMR_AF=0.2695;AFR_AF=0.0144;EUR_AF=0.1342;SAS_AF=0.0481;AA=C|||;VT=SNP
5	154048685	rs13186646	C	A	100	PASS	AC=562;AF=0.11222;AN=5008;NS=2504;DP=19488;EAS_AF=0.2133;AMR_AF=0.0764;AFR_AF=0.0401;EUR_AF=0.1163;SAS_AF=0.1268;AA=C|||;VT=SNP
5	154049272	rs34542840	A	T	100	PASS	AC=560;AF=0.111821;AN=5008;NS=2504;DP=16651;EAS_AF=0.2093;AMR_AF=0.0764;AFR_AF=0.0424;EUR_AF=0.1153;SAS_AF=0.1268;AA=T|||;VT=SNP
5	154049702	rs7702928	C	A	100	PASS	AC=1911;AF=0.381589;AN=5008;NS=2504;DP=18146;EAS_AF=0.5139;AMR_AF=0.4669;AFR_AF=0.3797;EUR_AF=0.2455;SAS_AF=0.3272;AA=C|||;VT=SNP
5	154050914	rs11167699	C	T	100	PASS	AC=518;AF=0.103435;AN=5008;NS=2504;DP=20993;EAS_AF=0.2103;AMR_AF=0.0749;AFR_AF=0.0113;EUR_AF=0.1163;SAS_AF=0.1247;AA=C|||;VT=SNP
5	154051203	rs73290792	T	C	100	PASS	AC=844;AF=0.16853;AN=5008;NS=2504;DP=15548;EAS_AF=0.3095;AMR_AF=0.0965;AFR_AF=0.1362;EUR_AF=0.1302;SAS_AF=0.1575;AA=C|||;VT=SNP
5	154051678	rs6894778	T	A	100	PASS	AC=3404;AF=0.679712;AN=5008;NS=2504;DP=11964;EAS_AF=0.4554;AMR_AF=0.7853;AFR_AF=0.6785;EUR_AF=0.8091;SAS_AF=0.7045;AA=T|||;VT=SNP
5	154051683	rs142072492	T	A	100	PASS	AC=32;AF=0.00638978;AN=5008;NS=2504;DP=12026;EAS_AF=0.001;AMR_AF=0.0029;AFR_AF=0.0159;EUR_AF=0.006;SAS_AF=0.002;AA=T|||;VT=SNP
5	154051781	rs12515092	G	A	100	PASS	AC=1249;AF=0.249401;AN=5008;NS=2504;DP=13671;EAS_AF=0.2827;AMR_AF=0.3602;AFR_AF=0.1354;EUR_AF=0.2724;SAS_AF=0.2669;AA=G|||;VT=SNP
5	154051835	rs6873342	A	G	100	PASS	AC=4139;AF=0.826478;AN=5008;NS=2504;DP=10637;EAS_AF=0.5893;AMR_AF=0.9179;AFR_AF=0.8843;EUR_AF=0.8887;SAS_AF=0.864;AA=A|||;VT=SNP
5	154051928	rs6873918	G	C	100	PASS	AC=2202;AF=0.439696;AN=5008;NS=2504;DP=11180;EAS_AF=0.1696;AMR_AF=0.4193;AFR_AF=0.5189;EUR_AF=0.5815;SAS_AF=0.4796;AA=G|||;VT=SNP
5	154052001	rs6873650	A	T	100	PASS	AC=4329;AF=0.864417;AN=5008;NS=2504;DP=11653;EAS_AF=0.6577;AMR_AF=0.9265;AFR_AF=0.9644;EUR_AF=0.8877;SAS_AF=0.8742;AA=T|||;VT=SNP
5	154052115	rs6580098	T	C	100	PASS	AC=4196;AF=0.837859;AN=5008;NS=2504;DP=14726;EAS_AF=0.5833;AMR_AF=0.9236;AFR_AF=0.9304;EUR_AF=0.8877;SAS_AF=0.863;AA=C|||;VT=SNP
5	154052128	rs12515696	G	A	100	PASS	AC=1964;AF=0.392173;AN=5008;NS=2504;DP=14073;EAS_AF=0.4147;AMR_AF=0.5;AFR_AF=0.3903;EUR_AF=0.3062;SAS_AF=0.3834;AA=G|||;VT=SNP
5	154052596	rs2396993	T	C	100	PASS	AC=4183;AF=0.835264;AN=5008;NS=2504;DP=9597;EAS_AF=0.5734;AMR_AF=0.9236;AFR_AF=0.9289;EUR_AF=0.8867;SAS_AF=0.863;AA=T|||;VT=SNP
5	154052640	rs13169969	A	T	100	PASS	AC=2221;AF=0.44349;AN=5008;NS=2504;DP=9334;EAS_AF=0.1637;AMR_AF=0.4222;AFR_AF=0.5371;EUR_AF=0.5825;SAS_AF=0.4775;AA=A|||;VT=SNP
5	154052668	rs13170484	G	A	100	PASS	AC=816;AF=0.162939;AN=5008;NS=2504;DP=10742;EAS_AF=0.0288;AMR_AF=0.2363;AFR_AF=0.0144;EUR_AF=0.4175;SAS_AF=0.1881;AA=G|||;VT=SNP
5	154052750	rs2396994	A	T	100	PASS	AC=4180;AF=0.834665;AN=5008;NS=2504;DP=11507;EAS_AF=0.5754;AMR_AF=0.9222;AFR_AF=0.9281;EUR_AF=0.8837;SAS_AF=0.863;AA=a|||;VT=SNP
5	154052934	rs2396995	C	T	100	PASS	AC=1248;AF=0.249201;AN=5008;NS=2504;DP=15922;EAS_AF=0.2798;AMR_AF=0.3631;AFR_AF=0.1354;EUR_AF=0.2694;SAS_AF=0.2699;AA=C|||;VT=SNP
5	154052950	rs2396996	T	C	100	PASS	AC=4183;AF=0.835264;AN=5008;NS=2504;DP=16308;EAS_AF=0.5734;AMR_AF=0.9236;AFR_AF=0.9289;EUR_AF=0.8867;SAS_AF=0.863;AA=T|||;VT=SNP
5	154053249	rs7723312	A	G	100	PASS	AC=4185;AF=0.835663;AN=5008;NS=2504;DP=18394;EAS_AF=0.5734;AMR_AF=0.9236;AFR_AF=0.9289;EUR_AF=0.8867;SAS_AF=0.865;AA=A|||;VT=SNP
5	154053349	rs7723610	C	A	100	PASS	AC=4182;AF=0.835064;AN=5008;NS=2504;DP=19488;EAS_AF=0.5734;AMR_AF=0.9236;AFR_AF=0.9281;EUR_AF=0.8867;SAS_AF=0.863;AA=C|||;VT=SNP
5	154053450	rs7443642	T	C	100	PASS	AC=4203;AF=0.839257;AN=5008;NS=2504;DP=20037;EAS_AF=0.5764;AMR_AF=0.9236;AFR_AF=0.9402;EUR_AF=0.8867;SAS_AF=0.865;AA=C|||;VT=SNP
5	154054092	rs115876780	G	A	100	PASS	AC=50;AF=0.00998403;AN=5008;NS=2504;DP=21001;EAS_AF=0;AMR_AF=0.0187;AFR_AF=0.0015;EUR_AF=0.0278;SAS_AF=0.0072;AA=G|||;VT=SNP
5	154054845	rs56226722	G	A	100	PASS	AC=2213;AF=0.441893;AN=5008;NS=2504;DP=20027;EAS_AF=0.1647;AMR_AF=0.4193;AFR_AF=0.5356;EUR_AF=0.5746;SAS_AF=0.4806;AA=G|||;VT=SNP
5	154054864	rs72797560	T	A	100	PASS	AC=17;AF=0.00339457;AN=5008;NS=2504;DP=20177;EAS_AF=0;AMR_AF=0.0043;AFR_AF=0.0008;EUR_AF=0.0109;SAS_AF=0.002;AA=T|||;VT=SNP
5	154055081	rs13185173	A	G	100	PASS	AC=823;AF=0.164337;AN=5008;NS=2504;DP=21073;EAS_AF=0.4236;AMR_AF=0.0764;AFR_AF=0.0666;EUR_AF=0.1133;SAS_AF=0.1442;AA=A|||;VT=SNP
5	154055507	rs6580099	A	G	100	PASS	AC=3761;AF=0.750998;AN=5008;NS=2504;DP=21854;EAS_AF=0.7183;AMR_AF=0.6354;AFR_AF=0.8631;EUR_AF=0.7336;SAS_AF=0.7331;AA=g|||;VT=SNP
5	154056002	rs13186731	C	T	100	PASS	AC=805;AF=0.160743;AN=5008;NS=2504;DP=21283;EAS_AF=0.4206;AMR_AF=0.0764;AFR_AF=0.0567;EUR_AF=0.1133;SAS_AF=0.1421;AA=C|||;VT=SNP
5	154056183	rs4958757	G	A	100	PASS	AC=532;AF=0.10623;AN=5008;NS=2504;DP=19274;EAS_AF=0.13;AMR_AF=0.1239;AFR_AF=0.1331;EUR_AF=0.0328;SAS_AF=0.1084;AA=G|||;VT=SNP
5	154056232	rs4958758	T	A	100	PASS	AC=3861;AF=0.770966;AN=5008;NS=2504;DP=18853;EAS_AF=0.7183;AMR_AF=0.6369;AFR_AF=0.938;EUR_AF=0.7336;SAS_AF=0.7331;AA=A|||;VT=SNP
5	154056716	rs12656029	G	A	100	PASS	AC=828;AF=0.165335;AN=5008;NS=2504;DP=16345;EAS_AF=0.4236;AMR_AF=0.0821;AFR_AF=0.0666;EUR_AF=0.1143;SAS_AF=0.1442;AA=G|||;VT=SNP
5	154056953	rs75621011	G	A	100	PASS	AC=532;AF=0.10623;AN=5008;NS=2504;DP=19266;EAS_AF=0.13;AMR_AF=0.1239;AFR_AF=0.1331;EUR_AF=0.0328;SAS_AF=0.1084;AA=G|||;VT=SNP
5	154057030	rs56354005	A	G	100	PASS	AC=2227;AF=0.444688;AN=5008;NS=2504;DP=17471;EAS_AF=0.1647;AMR_AF=0.4222;AFR_AF=0.5356;EUR_AF=0.5865;SAS_AF=0.4806;AA=G|||;VT=SNP
5	154057618	rs12655636	T	C	100	PASS	AC=823;AF=0.164337;AN=5008;NS=2504;DP=18874;EAS_AF=0.4236;AMR_AF=0.0764;AFR_AF=0.0666;EUR_AF=0.1133;SAS_AF=0.1442;AA=T|||;VT=SNP
5	154057808	rs35212808	A	G	100	PASS	AC=825;AF=0.164736;AN=5008;NS=2504;DP=21395;EAS_AF=0.4236;AMR_AF=0.0764;AFR_AF=0.0681;EUR_AF=0.1133;SAS_AF=0.1442;AA=G|||;VT=SNP
5	154058115	rs35329122	A	T	100	PASS	AC=823;AF=0.164337;AN=5008;NS=2504;DP=12840;EAS_AF=0.4236;AMR_AF=0.0764;AFR_AF=0.0666;EUR_AF=0.1133;SAS_AF=0.1442;AA=A|||;VT=SNP
5	154059487	rs13179034	C	A	100	PASS	AC=823;AF=0.164337;AN=5008;NS=2504;DP=22698;EAS_AF=0.4236;AMR_AF=0.0764;AFR_AF=0.0666;EUR_AF=0.1133;SAS_AF=0.1442;AA=C|||;VT=SNP
5	154059673	rs10039026	G	T	100	PASS	AC=2227;AF=0.444688;AN=5008;NS=2504;DP=20238;EAS_AF=0.1637;AMR_AF=0.4222;AFR_AF=0.5371;EUR_AF=0.5855;SAS_AF=0.4806;AA=G|||;VT=SNP
5	154059746	rs13179358	C	A	100	PASS	AC=823;AF=0.164337;AN=5008;NS=2504;DP=20328;EAS_AF=0.4236;AMR_AF=0.0764;AFR_AF=0.0666;EUR_AF=0.1133;SAS_AF=0.1442;AA=C|||;VT=SNP
5	154059757	rs116481362	C	T	100	PASS	AC=15;AF=0.00299521;AN=5008;NS=2504;DP=20496;EAS_AF=0;AMR_AF=0.0086;AFR_AF=0;EUR_AF=0.0089;SAS_AF=0;AA=C|||;VT=SNP
5	154059845	rs13179754	G	A	100	PASS	AC=823;AF=0.164337;AN=5008;NS=2504;DP=20637;EAS_AF=0.4236;AMR_AF=0.0764;AFR_AF=0.0666;EUR_AF=0.1133;SAS_AF=0.1442;AA=G|||;VT=SNP
5	154060180	rs918365	T	G	100	PASS	AC=3792;AF=0.757188;AN=5008;NS=2504;DP=19429;EAS_AF=0.7173;AMR_AF=0.6369;AFR_AF=0.8865;EUR_AF=0.7336;SAS_AF=0.7331;AA=G|||;VT=SNP
5	154060512	rs71590150	A	T	100	PASS	AC=824;AF=0.164537;AN=5008;NS=2504;DP=20123;EAS_AF=0.4306;AMR_AF=0.0735;AFR_AF=0.0666;EUR_AF=0.1153;SAS_AF=0.138;AA=A|||;VT=SNP
5	154060699	rs75686232	G	A	100	PASS	AC=85;AF=0.0169728;AN=5008;NS=2504;DP=21326;EAS_AF=0;AMR_AF=0.0173;AFR_AF=0;EUR_AF=0.0457;SAS_AF=0.0276;AA=G|||;VT=SNP
5	154060742	rs79089020	C	A	100	PASS	AC=362;AF=0.0722843;AN=5008;NS=2504;DP=20947;EAS_AF=0.124;AMR_AF=0.111;AFR_AF=0.0378;EUR_AF=0.0189;SAS_AF=0.093;AA=C|||;VT=SNP
5	154060796	rs115365688	T	C	100	PASS	AC=36;AF=0.0071885;AN=5008;NS=2504;DP=20328;EAS_AF=0;AMR_AF=0.0072;AFR_AF=0;EUR_AF=0.0258;SAS_AF=0.0051;AA=T|||;VT=SNP
5	154061889	rs13190662	G	A	100	PASS	AC=775;AF=0.154752;AN=5008;NS=2504;DP=16562;EAS_AF=0.3631;AMR_AF=0.0836;AFR_AF=0.0703;EUR_AF=0.1183;SAS_AF=0.1421;AA=G|||;VT=SNP
5	154063032	rs13178134	T	A	100	PASS	AC=770;AF=0.153754;AN=5008;NS=2504;DP=19592;EAS_AF=0.3641;AMR_AF=0.0793;AFR_AF=0.0688;EUR_AF=0.1183;SAS_AF=0.1411;AA=T|||;VT=SNP
5	154063295	rs965235	T	C	100	PASS	AC=3810;AF=0.760783;AN=5008;NS=2504;DP=21409;EAS_AF=0.6865;AMR_AF=0.6311;AFR_AF=0.9198;EUR_AF=0.7455;SAS_AF=0.7301;AA=C|||;VT=SNP
5	154063414	rs17560103	T	A	100	PASS	AC=171;AF=0.0341454;AN=5008;NS=2504;DP=21433;EAS_AF=0.006;AMR_AF=0.0447;AFR_AF=0.003;EUR_AF=0.0626;SAS_AF=0.0685;AA=T|||;VT=SNP
5	154063416	rs17116366	G	A	100	PASS	AC=527;AF=0.105232;AN=5008;NS=2504;DP=21310;EAS_AF=0.119;AMR_AF=0.1599;AFR_AF=0.1437;EUR_AF=0.0278;SAS_AF=0.0798;AA=G|||;VT=SNP
5	154063778	rs1862130	T	G	100	PASS	AC=3810;AF=0.760783;AN=5008;NS=2504;DP=20091;EAS_AF=0.6865;AMR_AF=0.6311;AFR_AF=0.9198;EUR_AF=0.7455;SAS_AF=0.7301;AA=g|||;VT=SNP
5	154063834	rs1862131	A	G	100	PASS	AC=3165;AF=0.631989;AN=5008;NS=2504;DP=18510;EAS_AF=0.5675;AMR_AF=0.4669;AFR_AF=0.6891;EUR_AF=0.7177;SAS_AF=0.6503;AA=G|||;VT=SNP
5	154063866	rs7712305	G	A	100	PASS	AC=638;AF=0.127396;AN=5008;NS=2504;DP=19241;EAS_AF=0.119;AMR_AF=0.1643;AFR_AF=0.2254;EUR_AF=0.0278;SAS_AF=0.0798;AA=G|||;VT=SNP
5	154064007	rs57106376	A	C	100	PASS	AC=311;AF=0.0621006;AN=5008;NS=2504;DP=19754;EAS_AF=0.0337;AMR_AF=0.0375;AFR_AF=0.149;EUR_AF=0.0278;SAS_AF=0.0266;AA=A|||;VT=SNP
5	154064656	rs72797565	T	G	100	PASS	AC=64;AF=0.0127796;AN=5008;NS=2504;DP=19803;EAS_AF=0;AMR_AF=0.0086;AFR_AF=0.0015;EUR_AF=0.0268;SAS_AF=0.0297;AA=T|||;VT=SNP
5	154064714	rs7717196	G	T	100	PASS	AC=636;AF=0.126997;AN=5008;NS=2504;DP=22088;EAS_AF=0.119;AMR_AF=0.1643;AFR_AF=0.2239;EUR_AF=0.0278;SAS_AF=0.0798;AA=G|||;VT=SNP
5	154064761	rs6580100	G	A	100	PASS	AC=2921;AF=0.583267;AN=5008;NS=2504;DP=18948;EAS_AF=0.5675;AMR_AF=0.4337;AFR_AF=0.556;EUR_AF=0.6918;SAS_AF=0.6309;AA=G|||;VT=SNP
5	154064886	rs6898624	T	C	100	PASS	AC=343;AF=0.0684904;AN=5008;NS=2504;DP=20609;EAS_AF=0.0883;AMR_AF=0.1513;AFR_AF=0.0363;EUR_AF=0.0268;SAS_AF=0.0757;AA=T|||;VT=SNP
5	154064940	rs4958382	T	C	100	PASS	AC=3809;AF=0.760583;AN=5008;NS=2504;DP=19262;EAS_AF=0.6865;AMR_AF=0.6311;AFR_AF=0.9198;EUR_AF=0.7455;SAS_AF=0.729;AA=C|||;VT=SNP
5	154065348	rs77055126	T	C	100	PASS	AC=142;AF=0.0283546;AN=5008;NS=2504;DP=14110;EAS_AF=0;AMR_AF=0.0288;AFR_AF=0.059;EUR_AF=0.0258;SAS_AF=0.0184;AA=T|||;VT=SNP
5	154065495	rs11958012	G	A	100	PASS	AC=1125;AF=0.224641;AN=5008;NS=2504;DP=17171;EAS_AF=0;AMR_AF=0.2709;AFR_AF=0.1362;EUR_AF=0.4841;SAS_AF=0.2761;AA=G|||;VT=SNP;EX_TARGET
5	154065496	rs4958759	G	C	100	PASS	AC=3811;AF=0.760982;AN=5008;NS=2504;DP=17098;EAS_AF=0.6855;AMR_AF=0.6311;AFR_AF=0.9221;EUR_AF=0.7455;SAS_AF=0.729;AA=C|||;VT=SNP;EX_TARGET
5	154065758	rs4958760	A	G	100	PASS	AC=3172;AF=0.633387;AN=5008;NS=2504;DP=18962;EAS_AF=0.5665;AMR_AF=0.4669;AFR_AF=0.6967;EUR_AF=0.7177;SAS_AF=0.6483;AA=G|||;VT=SNP
5	154065895	rs4958761	G	A	100	PASS	AC=3710;AF=0.740815;AN=5008;NS=2504;DP=18518;EAS_AF=0.6855;AMR_AF=0.6268;AFR_AF=0.8472;EUR_AF=0.7455;SAS_AF=0.7301;AA=A|||;VT=SNP
5	154066205	rs4958762	A	G	100	PASS	AC=3198;AF=0.638578;AN=5008;NS=2504;DP=18302;EAS_AF=0.5665;AMR_AF=0.4726;AFR_AF=0.7103;EUR_AF=0.7197;SAS_AF=0.6503;AA=A|||;VT=SNP
5	154066477	rs7727181	A	G	100	PASS	AC=712;AF=0.142173;AN=5008;NS=2504;DP=20169;EAS_AF=0.1895;AMR_AF=0.0749;AFR_AF=0.115;EUR_AF=0.0974;SAS_AF=0.2239;AA=A|||;VT=SNP
5	154066486	rs7727616	G	A	100	PASS	AC=2077;AF=0.414736;AN=5008;NS=2504;DP=19809;EAS_AF=0.5615;AMR_AF=0.2104;AFR_AF=0.5673;EUR_AF=0.2465;SAS_AF=0.3753;AA=G|||;VT=SNP
5	154067087	rs59099330	A	G	100	PASS	AC=558;AF=0.111422;AN=5008;NS=2504;DP=16172;EAS_AF=0.0873;AMR_AF=0.0476;AFR_AF=0.2897;EUR_AF=0.0298;SAS_AF=0.0245;AA=A|||;VT=SNP
5	154067089	rs112615668	C	G	100	PASS	AC=1159;AF=0.23143;AN=5008;NS=2504;DP=16159;EAS_AF=0.001;AMR_AF=0.2651;AFR_AF=0.1596;EUR_AF=0.4881;SAS_AF=0.2781;AA=C|||;VT=SNP
5	154067205	rs4958763	T	G	100	PASS	AC=649;AF=0.129593;AN=5008;NS=2504;DP=17039;EAS_AF=0.1726;AMR_AF=0.0605;AFR_AF=0.1089;EUR_AF=0.0825;SAS_AF=0.2106;AA=T|||;VT=SNP
5	154067220	rs112379773	C	G	100	PASS	AC=31;AF=0.0061901;AN=5008;NS=2504;DP=16593;EAS_AF=0;AMR_AF=0.0072;AFR_AF=0;EUR_AF=0.0149;SAS_AF=0.0112;AA=c|||;VT=SNP
5	154067233	rs4958383	G	A	100	PASS	AC=1909;AF=0.38119;AN=5008;NS=2504;DP=15808;EAS_AF=0.1756;AMR_AF=0.3329;AFR_AF=0.3404;EUR_AF=0.5696;SAS_AF=0.4888;AA=G|||;VT=SNP
5	154067824	rs73292538	C	T	100	PASS	AC=633;AF=0.126398;AN=5008;NS=2504;DP=17224;EAS_AF=0.129;AMR_AF=0.1643;AFR_AF=0.2057;EUR_AF=0.0328;SAS_AF=0.0859;AA=C|||;VT=SNP
5	154068030	rs10074675	T	C	100	PASS	AC=3171;AF=0.633187;AN=5008;NS=2504;DP=14635;EAS_AF=0.5496;AMR_AF=0.4582;AFR_AF=0.7118;EUR_AF=0.7227;SAS_AF=0.6452;AA=C|||;VT=SNP
5	154068310	rs2052448	T	C	100	PASS	AC=3170;AF=0.632987;AN=5008;NS=2504;DP=15215;EAS_AF=0.5496;AMR_AF=0.4582;AFR_AF=0.7118;EUR_AF=0.7227;SAS_AF=0.6442;AA=C|||;VT=SNP
5	154068402	rs72797568	A	T	100	PASS	AC=96;AF=0.0191693;AN=5008;NS=2504;DP=14692;EAS_AF=0.001;AMR_AF=0.013;AFR_AF=0.0023;EUR_AF=0.0308;SAS_AF=0.0532;AA=A|||;VT=SNP
5	154068874	rs7710726	G	A	100	PASS	AC=1190;AF=0.23762;AN=5008;NS=2504;DP=15049;EAS_AF=0.001;AMR_AF=0.2651;AFR_AF=0.1846;EUR_AF=0.4871;SAS_AF=0.2771;AA=G|||;VT=SNP
5	154068885	rs7710331	A	G	100	PASS	AC=3803;AF=0.759385;AN=5008;NS=2504;DP=14577;EAS_AF=0.6786;AMR_AF=0.6225;AFR_AF=0.9175;EUR_AF=0.7555;SAS_AF=0.7301;AA=G|||;VT=SNP
5	154069037	rs6580101	T	C	100	PASS	AC=3169;AF=0.632788;AN=5008;NS=2504;DP=14182;EAS_AF=0.5486;AMR_AF=0.4582;AFR_AF=0.7118;EUR_AF=0.7227;SAS_AF=0.6442;AA=C|||;VT=SNP
5	154069269	rs6580102	T	C	100	PASS	AC=3803;AF=0.759385;AN=5008;NS=2504;DP=17815;EAS_AF=0.6786;AMR_AF=0.6225;AFR_AF=0.9168;EUR_AF=0.7555;SAS_AF=0.7311;AA=C|||;VT=SNP
5	154069411	rs10070709	C	T	100	PASS	AC=3169;AF=0.632788;AN=5008;NS=2504;DP=14562;EAS_AF=0.5476;AMR_AF=0.4582;AFR_AF=0.7118;EUR_AF=0.7217;SAS_AF=0.6462;AA=C|||;VT=SNP
5	154069426	rs10070715	C	T	100	PASS	AC=3167;AF=0.632388;AN=5008;NS=2504;DP=14192;EAS_AF=0.5486;AMR_AF=0.4568;AFR_AF=0.711;EUR_AF=0.7227;SAS_AF=0.6442;AA=C|||;VT=SNP
5	154069617	rs7735337	T	A	100	PASS	AC=2580;AF=0.515176;AN=5008;NS=2504;DP=17023;EAS_AF=0.4633;AMR_AF=0.4049;AFR_AF=0.3986;EUR_AF=0.6948;SAS_AF=0.6196;AA=T|||;VT=SNP
5	154069785	rs7715775	G	C	100	PASS	AC=3168;AF=0.632588;AN=5008;NS=2504;DP=14564;EAS_AF=0.5486;AMR_AF=0.4582;AFR_AF=0.711;EUR_AF=0.7227;SAS_AF=0.6442;AA=C|||;VT=SNP
5	154069840	rs78189925	A	G	100	PASS	AC=374;AF=0.0746805;AN=5008;NS=2504;DP=16853;EAS_AF=0.1012;AMR_AF=0.1527;AFR_AF=0.0393;EUR_AF=0.0328;SAS_AF=0.0828;AA=A|||;VT=SNP
5	154070168	rs6580103	T	C	100	PASS	AC=3169;AF=0.632788;AN=5008;NS=2504;DP=13182;EAS_AF=0.5486;AMR_AF=0.4582;AFR_AF=0.7118;EUR_AF=0.7227;SAS_AF=0.6442;AA=T|||;VT=SNP
5	154070227	rs6580104	A	C	100	PASS	AC=3802;AF=0.759185;AN=5008;NS=2504;DP=13236;EAS_AF=0.6786;AMR_AF=0.6225;AFR_AF=0.9168;EUR_AF=0.7555;SAS_AF=0.7301;AA=C|||;VT=SNP
5	154070836	rs10043507	G	A	100	PASS	AC=3172;AF=0.633387;AN=5008;NS=2504;DP=12966;EAS_AF=0.5466;AMR_AF=0.4582;AFR_AF=0.7126;EUR_AF=0.7237;SAS_AF=0.6472;AA=g|||;VT=SNP
5	154070913	rs73292548	A	T	100	PASS	AC=638;AF=0.127396;AN=5008;NS=2504;DP=15524;EAS_AF=0.13;AMR_AF=0.1643;AFR_AF=0.2065;EUR_AF=0.0358;SAS_AF=0.0859;AA=A|||;VT=SNP
5	154071033	rs7721183	C	T	100	PASS	AC=3801;AF=0.758986;AN=5008;NS=2504;DP=12853;EAS_AF=0.6776;AMR_AF=0.6225;AFR_AF=0.9168;EUR_AF=0.7555;SAS_AF=0.7301;AA=T|||;VT=SNP
5	154071186	rs80198546	T	G	100	PASS	AC=399;AF=0.0796725;AN=5008;NS=2504;DP=14950;EAS_AF=0.1012;AMR_AF=0.1556;AFR_AF=0.059;EUR_AF=0.0328;SAS_AF=0.0798;AA=T|||;VT=SNP
5	154071444	rs72797571	G	A	100	PASS	AC=31;AF=0.0061901;AN=5008;NS=2504;DP=16908;EAS_AF=0;AMR_AF=0.0101;AFR_AF=0.0008;EUR_AF=0.0159;SAS_AF=0.0072;AA=g|||;VT=SNP
5	154071632	rs2112146	A	G	100	PASS	AC=3170;AF=0.632987;AN=5008;NS=2504;DP=16856;EAS_AF=0.5476;AMR_AF=0.4582;AFR_AF=0.711;EUR_AF=0.7227;SAS_AF=0.6472;AA=A|||;VT=SNP
5	154071644	rs1972618	T	G	100	PASS	AC=3798;AF=0.758387;AN=5008;NS=2504;DP=15839;EAS_AF=0.6766;AMR_AF=0.6225;AFR_AF=0.916;EUR_AF=0.7555;SAS_AF=0.729;AA=G|||;VT=SNP
5	154071775	rs4958384	G	C	100	PASS	AC=3170;AF=0.632987;AN=5008;NS=2504;DP=20964;EAS_AF=0.5476;AMR_AF=0.4582;AFR_AF=0.711;EUR_AF=0.7227;SAS_AF=0.6472;AA=G|||;VT=SNP
5	154072168	rs75662337	G	A	100	PASS	AC=41;AF=0.0081869;AN=5008;NS=2504;DP=22056;EAS_AF=0;AMR_AF=0.0259;AFR_AF=0;EUR_AF=0.0229;SAS_AF=0;AA=G|||;VT=SNP
5	154072876	rs73292554	G	A	100	PASS	AC=631;AF=0.125998;AN=5008;NS=2504;DP=16201;EAS_AF=0.13;AMR_AF=0.1643;AFR_AF=0.2057;EUR_AF=0.0328;SAS_AF=0.0828;AA=G|||;VT=SNP
5	154072930	rs6580107	A	T	100	PASS	AC=3170;AF=0.632987;AN=5008;NS=2504;DP=17028;EAS_AF=0.5476;AMR_AF=0.4582;AFR_AF=0.711;EUR_AF=0.7227;SAS_AF=0.6472;AA=A|||;VT=SNP
5	154073802	rs4958385	T	A	100	PASS	AC=3169;AF=0.632788;AN=5008;NS=2504;DP=15803;EAS_AF=0.5476;AMR_AF=0.4582;AFR_AF=0.711;EUR_AF=0.7217;SAS_AF=0.6472;AA=T|||;VT=SNP
5	154074270	rs749777	T	C	100	PASS	AC=3799;AF=0.758586;AN=5008;NS=2504;DP=17598;EAS_AF=0.6766;AMR_AF=0.6225;AFR_AF=0.9168;EUR_AF=0.7545;SAS_AF=0.7301;AA=C|||;VT=SNP
5	154074362	rs9324789	A	G	100	PASS	AC=688;AF=0.13738;AN=5008;NS=2504;DP=17179;EAS_AF=0.2927;AMR_AF=0.0749;AFR_AF=0.0643;EUR_AF=0.1262;SAS_AF=0.1319;AA=A|||;VT=SNP
5	154074504	rs7723991	T	C	100	PASS	AC=3170;AF=0.632987;AN=5008;NS=2504;DP=16444;EAS_AF=0.5476;AMR_AF=0.4582;AFR_AF=0.7118;EUR_AF=0.7217;SAS_AF=0.6472;AA=C|||;VT=SNP
5	154074517	rs7443289	C	T	100	PASS	AC=398;AF=0.0794728;AN=5008;NS=2504;DP=16194;EAS_AF=0.1002;AMR_AF=0.1556;AFR_AF=0.059;EUR_AF=0.0328;SAS_AF=0.0798;AA=C|||;VT=SNP
5	154074626	rs10051493	G	A	100	PASS	AC=3798;AF=0.758387;AN=5008;NS=2504;DP=15676;EAS_AF=0.6766;AMR_AF=0.6225;AFR_AF=0.916;EUR_AF=0.7545;SAS_AF=0.7301;AA=A|||;VT=SNP
5	154074691	rs2396997	T	G	100	PASS	AC=630;AF=0.125799;AN=5008;NS=2504;DP=14688;EAS_AF=0.129;AMR_AF=0.1643;AFR_AF=0.2057;EUR_AF=0.0328;SAS_AF=0.0828;AA=T|||;VT=SNP
5	154074877	rs2396998	A	G	100	PASS	AC=631;AF=0.125998;AN=5008;NS=2504;DP=17937;EAS_AF=0.129;AMR_AF=0.1643;AFR_AF=0.2065;EUR_AF=0.0328;SAS_AF=0.0828;AA=A|||;VT=SNP
5	154075160	rs112446905	C	T	100	PASS	AC=630;AF=0.125799;AN=5008;NS=2504;DP=4659;EAS_AF=0.129;AMR_AF=0.1643;AFR_AF=0.2057;EUR_AF=0.0328;SAS_AF=0.0828;AA=T|||;VT=SNP
5	154075387	rs6868614	C	T	100	PASS	AC=816;AF=0.162939;AN=5008;NS=2504;DP=17109;EAS_AF=0.2927;AMR_AF=0.0821;AFR_AF=0.1573;EUR_AF=0.1262;SAS_AF=0.1319;AA=C|||;VT=SNP
5	154076552	rs13186046	T	C	100	PASS	AC=2578;AF=0.514776;AN=5008;NS=2504;DP=19812;EAS_AF=0.4633;AMR_AF=0.4063;AFR_AF=0.3956;EUR_AF=0.6928;SAS_AF=0.6227;AA=T|||;VT=SNP
5	154077174	rs6580110	G	A	100	PASS	AC=3151;AF=0.629193;AN=5008;NS=2504;DP=21170;EAS_AF=0.5615;AMR_AF=0.5663;AFR_AF=0.5855;EUR_AF=0.7256;SAS_AF=0.7035;AA=G|||;VT=SNP
5	154077497	rs76458420	C	T	100	PASS	AC=56;AF=0.0111821;AN=5008;NS=2504;DP=16803;EAS_AF=0;AMR_AF=0.0072;AFR_AF=0.0008;EUR_AF=0.0427;SAS_AF=0.0072;AA=C|||;VT=SNP
5	154077586	rs56159230	G	T	100	PASS	AC=541;AF=0.108027;AN=5008;NS=2504;DP=16893;EAS_AF=0.0843;AMR_AF=0.0519;AFR_AF=0.2776;EUR_AF=0.0278;SAS_AF=0.0256;AA=G|||;VT=SNP
5	154077656	rs62380525	C	T	100	PASS	AC=151;AF=0.0301518;AN=5008;NS=2504;DP=17622;EAS_AF=0;AMR_AF=0.0288;AFR_AF=0.0628;EUR_AF=0.0298;SAS_AF=0.0184;AA=C|||;VT=SNP
5	154078489	rs76006405	T	G	100	PASS	AC=324;AF=0.0646965;AN=5008;NS=2504;DP=18086;EAS_AF=0.1062;AMR_AF=0.1484;AFR_AF=0.0045;EUR_AF=0.0308;SAS_AF=0.0787;AA=T|||;VT=SNP
5	154078556	rs9324791	T	C	100	PASS	AC=3804;AF=0.759585;AN=5008;NS=2504;DP=18175;EAS_AF=0.6796;AMR_AF=0.6254;AFR_AF=0.916;EUR_AF=0.7525;SAS_AF=0.7331;AA=N|||;VT=SNP
5	154078564	rs9324792	T	C	100	PASS	AC=3804;AF=0.759585;AN=5008;NS=2504;DP=18091;EAS_AF=0.6796;AMR_AF=0.6254;AFR_AF=0.916;EUR_AF=0.7525;SAS_AF=0.7331;AA=C|||;VT=SNP
5	154078571	rs79013965	A	C	100	PASS	AC=319;AF=0.0636981;AN=5008;NS=2504;DP=18279;EAS_AF=0.1062;AMR_AF=0.1484;AFR_AF=0.0008;EUR_AF=0.0308;SAS_AF=0.0787;AA=A|||;VT=SNP
5	154078984	rs78130825	T	C	100	PASS	AC=384;AF=0.0766773;AN=5008;NS=2504;DP=14764;EAS_AF=0.1448;AMR_AF=0.0504;AFR_AF=0.0076;EUR_AF=0.0755;SAS_AF=0.1196;AA=T|||;VT=SNP
5	154079859	rs80242745	A	G	100	PASS	AC=17;AF=0.00339457;AN=5008;NS=2504;DP=15250;EAS_AF=0;AMR_AF=0.0072;AFR_AF=0;EUR_AF=0.0109;SAS_AF=0.001;AA=A|||;VT=SNP
5	154080476	rs12163931	G	A	100	PASS	AC=318;AF=0.0634984;AN=5008;NS=2504;DP=15131;EAS_AF=0.1052;AMR_AF=0.1484;AFR_AF=0.0008;EUR_AF=0.0308;SAS_AF=0.0787;AA=g|||;VT=SNP
5	154080707	rs533635604	G	T	100	PASS	AC=67;AF=0.0133786;AN=5008;NS=2504;DP=19776;EAS_AF=0.002;AMR_AF=0.0317;AFR_AF=0.0015;EUR_AF=0.0338;SAS_AF=0.0072;AA=G|||;VT=SNP
5	154080958	rs6868098	G	A	100	PASS	AC=3771;AF=0.752995;AN=5008;NS=2504;DP=20110;EAS_AF=0.6696;AMR_AF=0.6225;AFR_AF=0.9009;EUR_AF=0.7525;SAS_AF=0.7321;AA=A|||;VT=SNP
5	154081086	rs72797577	G	C	100	PASS	AC=45;AF=0.00898562;AN=5008;NS=2504;DP=18179;EAS_AF=0;AMR_AF=0.0086;AFR_AF=0.0015;EUR_AF=0.0268;SAS_AF=0.0102;AA=G|||;VT=SNP
5	154081091	rs143851392	A	G	100	PASS	AC=32;AF=0.00638978;AN=5008;NS=2504;DP=18685;EAS_AF=0;AMR_AF=0.0058;AFR_AF=0;EUR_AF=0.0209;SAS_AF=0.0072;AA=A|||;VT=SNP
5	154082493	rs6878543	C	T	100	PASS	AC=3773;AF=0.753395;AN=5008;NS=2504;DP=15513;EAS_AF=0.6756;AMR_AF=0.6225;AFR_AF=0.8964;EUR_AF=0.7525;SAS_AF=0.7342;AA=T|||;VT=SNP
5	154083422	rs140434738	C	A	100	PASS	AC=404;AF=0.0806709;AN=5008;NS=2504;DP=15747;EAS_AF=0.1786;AMR_AF=0.1484;AFR_AF=0.0045;EUR_AF=0.0358;SAS_AF=0.0808;AA=C|||;VT=SNP
5	154083780	rs12153047	C	T	100	PASS	AC=31;AF=0.0061901;AN=5008;NS=2504;DP=20342;EAS_AF=0.001;AMR_AF=0.0144;AFR_AF=0.0008;EUR_AF=0.0159;SAS_AF=0.0031;AA=c|||;VT=SNP
5	154084125	rs13161993	T	C	100	PASS	AC=514;AF=0.102636;AN=5008;NS=2504;DP=17391;EAS_AF=0.2252;AMR_AF=0.0706;AFR_AF=0.0053;EUR_AF=0.1064;SAS_AF=0.1268;AA=T|||;VT=SNP
5	154084571	rs4958386	A	G	100	PASS	AC=3801;AF=0.758986;AN=5008;NS=2504;DP=15852;EAS_AF=0.6756;AMR_AF=0.6254;AFR_AF=0.9168;EUR_AF=0.7515;SAS_AF=0.7342;AA=-|||;VT=SNP
5	154084592	rs4958387	T	C	100	PASS	AC=3773;AF=0.753395;AN=5008;NS=2504;DP=16652;EAS_AF=0.6756;AMR_AF=0.6239;AFR_AF=0.8949;EUR_AF=0.7525;SAS_AF=0.7352;AA=-|||;VT=SNP
5	154085593	rs62380526	C	T	100	PASS	AC=959;AF=0.191494;AN=5008;NS=2504;DP=12157;EAS_AF=0.2629;AMR_AF=0.2017;AFR_AF=0.2912;EUR_AF=0.0656;SAS_AF=0.1053;AA=C|||;VT=SNP
5	154085600	rs7734591	A	C	100	PASS	AC=1208;AF=0.241214;AN=5008;NS=2504;DP=12205;EAS_AF=0.001;AMR_AF=0.268;AFR_AF=0.1838;EUR_AF=0.498;SAS_AF=0.2832;AA=A|||;VT=SNP
5	154085842	rs113079431	C	T	100	PASS	AC=533;AF=0.10643;AN=5008;NS=2504;DP=11722;EAS_AF=0.1796;AMR_AF=0.1556;AFR_AF=0.0976;EUR_AF=0.0358;SAS_AF=0.0808;AA=C|||;VT=SNP
5	154086104	rs59484332	T	G	100	PASS	AC=546;AF=0.109026;AN=5008;NS=2504;DP=14534;EAS_AF=0.0843;AMR_AF=0.0533;AFR_AF=0.2799;EUR_AF=0.0298;SAS_AF=0.0245;AA=T|||;VT=SNP
5	154086277	rs78393202	T	C	100	PASS	AC=404;AF=0.0806709;AN=5008;NS=2504;DP=15480;EAS_AF=0.1786;AMR_AF=0.1484;AFR_AF=0.0045;EUR_AF=0.0358;SAS_AF=0.0808;AA=T|||;VT=SNP
5	154087054	rs13154131	C	T	100	PASS	AC=482;AF=0.096246;AN=5008;NS=2504;DP=15723;EAS_AF=0.1954;AMR_AF=0.0706;AFR_AF=0.0053;EUR_AF=0.1054;SAS_AF=0.1258;AA=C|||;VT=SNP
5	154088617	rs73276703	A	G	100	PASS	AC=1412;AF=0.281949;AN=5008;NS=2504;DP=21522;EAS_AF=0.002;AMR_AF=0.2781;AFR_AF=0.3321;EUR_AF=0.498;SAS_AF=0.2832;AA=A|||;VT=SNP
5	154090382	rs13184061	C	T	100	PASS	AC=29;AF=0.00579073;AN=5008;NS=2504;DP=16660;EAS_AF=0;AMR_AF=0.0115;AFR_AF=0.0008;EUR_AF=0.0119;SAS_AF=0.0082;AA=C|||;VT=SNP
5	154090511	rs10039709	G	A	100	PASS	AC=3748;AF=0.748403;AN=5008;NS=2504;DP=15383;EAS_AF=0.6756;AMR_AF=0.621;AFR_AF=0.8782;EUR_AF=0.7525;SAS_AF=0.7342;AA=A|||;VT=SNP
5	154091050	rs76645988	T	G	100	PASS	AC=57;AF=0.0113818;AN=5008;NS=2504;DP=18723;EAS_AF=0;AMR_AF=0.0072;AFR_AF=0.0008;EUR_AF=0.0437;SAS_AF=0.0072;AA=T|||;VT=SNP
5	154091684	rs55849543	A	G	100	PASS	AC=1222;AF=0.24401;AN=5008;NS=2504;DP=22243;EAS_AF=0.001;AMR_AF=0.2709;AFR_AF=0.1936;EUR_AF=0.498;SAS_AF=0.2822;AA=A|||;VT=SNP
5	154091757	rs4958765	C	G	100	PASS	AC=3844;AF=0.767572;AN=5008;NS=2504;DP=21746;EAS_AF=0.6746;AMR_AF=0.6556;AFR_AF=0.882;EUR_AF=0.8082;SAS_AF=0.7464;AA=C|||;VT=SNP
5	154091904	rs12055015	G	A	100	PASS	AC=482;AF=0.096246;AN=5008;NS=2504;DP=19983;EAS_AF=0.1944;AMR_AF=0.0706;AFR_AF=0.0053;EUR_AF=0.1064;SAS_AF=0.1258;AA=G|||;VT=SNP
5	154092202	rs3867429	C	T	100	PASS	AC=1205;AF=0.240615;AN=5008;NS=2504;DP=19539;EAS_AF=0.001;AMR_AF=0.268;AFR_AF=0.1823;EUR_AF=0.498;SAS_AF=0.2822;AA=C|||;VT=SNP
5	154093691	rs4446521	C	T	100	PASS	AC=1222;AF=0.24401;AN=5008;NS=2504;DP=19925;EAS_AF=0.001;AMR_AF=0.2709;AFR_AF=0.1936;EUR_AF=0.498;SAS_AF=0.2822;AA=C|||;VT=SNP
5	154094462	rs7716580	G	A	100	PASS	AC=592;AF=0.118211;AN=5008;NS=2504;DP=17023;EAS_AF=0.0853;AMR_AF=0.0533;AFR_AF=0.3139;EUR_AF=0.0298;SAS_AF=0.0245;AA=G|||;VT=SNP
5	154094689	rs13168402	G	A	100	PASS	AC=482;AF=0.096246;AN=5008;NS=2504;DP=12217;EAS_AF=0.1944;AMR_AF=0.0706;AFR_AF=0.0053;EUR_AF=0.1064;SAS_AF=0.1258;AA=G|||;VT=SNP
5	154094927	rs6877122	C	T	100	PASS	AC=727;AF=0.145168;AN=5008;NS=2504;DP=10093;EAS_AF=0.1696;AMR_AF=0.062;AFR_AF=0.1619;EUR_AF=0.0825;SAS_AF=0.2209;AA=C|||;VT=SNP
5	154095042	rs141198450	A	T	100	PASS	AC=401;AF=0.0800719;AN=5008;NS=2504;DP=13453;EAS_AF=0.1796;AMR_AF=0.1484;AFR_AF=0.0008;EUR_AF=0.0358;SAS_AF=0.0818;AA=A|||;VT=SNP
5	154095231	rs17116390	T	C	100	PASS	AC=509;AF=0.101637;AN=5008;NS=2504;DP=18153;EAS_AF=0.2212;AMR_AF=0.0706;AFR_AF=0.0053;EUR_AF=0.1064;SAS_AF=0.1258;AA=T|||;VT=SNP
5	154095776	rs10073561	C	T	100	PASS	AC=3806;AF=0.759984;AN=5008;NS=2504;DP=17307;EAS_AF=0.6786;AMR_AF=0.6239;AFR_AF=0.916;EUR_AF=0.7525;SAS_AF=0.7372;AA=T|||;VT=SNP
5	154095963	rs10058604	A	G	100	PASS	AC=3868;AF=0.772364;AN=5008;NS=2504;DP=18469;EAS_AF=0.6786;AMR_AF=0.6556;AFR_AF=0.8949;EUR_AF=0.8082;SAS_AF=0.7495;AA=G|||;VT=SNP
5	154096447	rs9324794	C	T	100	PASS	AC=725;AF=0.144768;AN=5008;NS=2504;DP=16267;EAS_AF=0.1677;AMR_AF=0.062;AFR_AF=0.1611;EUR_AF=0.0825;SAS_AF=0.2219;AA=C|||;VT=SNP
5	154096476	rs72797582	C	T	100	PASS	AC=44;AF=0.00878594;AN=5008;NS=2504;DP=15726;EAS_AF=0;AMR_AF=0.0086;AFR_AF=0.0015;EUR_AF=0.0268;SAS_AF=0.0092;AA=C|||;VT=SNP
5	154097395	rs149470932	T	C	100	PASS	AC=9;AF=0.00179712;AN=5008;NS=2504;DP=21312;EAS_AF=0;AMR_AF=0.0014;AFR_AF=0.0008;EUR_AF=0.007;SAS_AF=0;AA=T|||;VT=SNP
5	154097702	rs72797583	A	G	100	PASS	AC=1293;AF=0.258187;AN=5008;NS=2504;DP=17675;EAS_AF=0.001;AMR_AF=0.3026;AFR_AF=0.18;EUR_AF=0.5537;SAS_AF=0.2935;AA=A|||;VT=SNP
5	154097770	rs6863954	C	T	100	PASS	AC=1285;AF=0.256589;AN=5008;NS=2504;DP=17588;EAS_AF=0.001;AMR_AF=0.2752;AFR_AF=0.2398;EUR_AF=0.498;SAS_AF=0.2812;AA=C|||;VT=SNP
5	154100886	rs3893695	A	G	100	PASS	AC=3809;AF=0.760583;AN=5008;NS=2504;DP=11493;EAS_AF=0.6786;AMR_AF=0.6239;AFR_AF=0.9175;EUR_AF=0.7525;SAS_AF=0.7382;AA=G|||;VT=SNP
5	154101875	rs4117784	T	C	100	PASS	AC=3870;AF=0.772764;AN=5008;NS=2504;DP=21103;EAS_AF=0.6796;AMR_AF=0.6542;AFR_AF=0.8956;EUR_AF=0.8082;SAS_AF=0.7505;AA=C|||;VT=SNP
5	154103120	rs6580111	G	C	100	PASS	AC=3750;AF=0.748802;AN=5008;NS=2504;DP=20428;EAS_AF=0.6796;AMR_AF=0.6182;AFR_AF=0.8767;EUR_AF=0.7525;SAS_AF=0.7362;AA=G|||;VT=SNP
5	154103390	rs6580112	G	T	100	PASS	AC=3810;AF=0.760783;AN=5008;NS=2504;DP=18222;EAS_AF=0.6796;AMR_AF=0.6225;AFR_AF=0.9175;EUR_AF=0.7535;SAS_AF=0.7382;AA=T|||;VT=SNP
5	154103507	rs12055336	G	C	100	PASS	AC=776;AF=0.154952;AN=5008;NS=2504;DP=18301;EAS_AF=0.245;AMR_AF=0.0937;AFR_AF=0.171;EUR_AF=0.1113;SAS_AF=0.1288;AA=G|||;VT=SNP
5	154103554	rs6580113	G	C	100	PASS	AC=3081;AF=0.615216;AN=5008;NS=2504;DP=19038;EAS_AF=0.4325;AMR_AF=0.5403;AFR_AF=0.7738;EUR_AF=0.6461;SAS_AF=0.6104;AA=G|||;VT=SNP
5	154105412	rs116764959	T	C	100	PASS	AC=58;AF=0.0115815;AN=5008;NS=2504;DP=17089;EAS_AF=0;AMR_AF=0.0072;AFR_AF=0.0015;EUR_AF=0.0437;SAS_AF=0.0072;AA=T|||;VT=SNP
5	154105517	rs4958766	C	T	100	PASS	AC=639;AF=0.127596;AN=5008;NS=2504;DP=17337;EAS_AF=0.0833;AMR_AF=0.0548;AFR_AF=0.3502;EUR_AF=0.0298;SAS_AF=0.0245;AA=C|||;VT=SNP
5	154105742	rs4958767	C	G	100	PASS	AC=3835;AF=0.765775;AN=5008;NS=2504;DP=16896;EAS_AF=0.6885;AMR_AF=0.6455;AFR_AF=0.8896;EUR_AF=0.7883;SAS_AF=0.7403;AA=C|||;VT=SNP
5	154106687	rs76630393	T	C	100	PASS	AC=253;AF=0.0505192;AN=5008;NS=2504;DP=16823;EAS_AF=0.0367;AMR_AF=0.0533;AFR_AF=0.0325;EUR_AF=0.0755;SAS_AF=0.0613;AA=T|||;VT=SNP
5	154106701	rs1156344	A	G	100	PASS	AC=4972;AF=0.992812;AN=5008;NS=2504;DP=17142;EAS_AF=0.999;AMR_AF=0.9885;AFR_AF=0.9992;EUR_AF=0.9801;SAS_AF=0.9939;AA=G|||;VT=SNP
5	154106976	rs6875019	A	G	100	PASS	AC=1565;AF=0.3125;AN=5008;NS=2504;DP=15840;EAS_AF=0.253;AMR_AF=0.3487;AFR_AF=0.3336;EUR_AF=0.3002;SAS_AF=0.3323;AA=G|||;VT=SNP
5	154107055	rs79175688	G	C	100	PASS	AC=220;AF=0.0439297;AN=5008;NS=2504;DP=16907;EAS_AF=0.0089;AMR_AF=0.0519;AFR_AF=0.0348;EUR_AF=0.0736;SAS_AF=0.0562;AA=G|||;VT=SNP
5	154108660	rs79353578	T	C	100	PASS	AC=910;AF=0.181709;AN=5008;NS=2504;DP=18898;EAS_AF=0.1359;AMR_AF=0.2075;AFR_AF=0.2474;EUR_AF=0.0964;SAS_AF=0.2096;AA=C|||;VT=SNP
5	154108888	rs76421782	G	A	100	PASS	AC=779;AF=0.155551;AN=5008;NS=2504;DP=21267;EAS_AF=0.1359;AMR_AF=0.1974;AFR_AF=0.1543;EUR_AF=0.0964;SAS_AF=0.2086;AA=G|||;VT=SNP
5	154109263	rs1233076	T	A	100	PASS	AC=4859;AF=0.970248;AN=5008;NS=2504;DP=18867;EAS_AF=0.9782;AMR_AF=0.9798;AFR_AF=0.9455;EUR_AF=0.9781;SAS_AF=0.9806;AA=A|||;VT=SNP
5	154110283	rs113765651	C	T	100	PASS	AC=117;AF=0.0233626;AN=5008;NS=2504;DP=16890;EAS_AF=0.001;AMR_AF=0.0418;AFR_AF=0.003;EUR_AF=0.0586;SAS_AF=0.0245;AA=C|||;VT=SNP
5	154110542	rs1233077	A	G	100	PASS	AC=4923;AF=0.983027;AN=5008;NS=2504;DP=15991;EAS_AF=0.9782;AMR_AF=0.9841;AFR_AF=0.9917;EUR_AF=0.9781;SAS_AF=0.9806;AA=G|||;VT=SNP
5	154110627	rs142697637	C	T	100	PASS	AC=439;AF=0.0876597;AN=5008;NS=2504;DP=16243;EAS_AF=0.0526;AMR_AF=0.1844;AFR_AF=0.0582;EUR_AF=0.0915;SAS_AF=0.091;AA=C|||;VT=SNP
5	154110667	rs76163871	G	A	100	PASS	AC=419;AF=0.0836661;AN=5008;NS=2504;DP=16792;EAS_AF=0.0526;AMR_AF=0.183;AFR_AF=0.0439;EUR_AF=0.0915;SAS_AF=0.091;AA=G|||;VT=SNP
5	154111128	rs1233078	C	T	100	PASS	AC=2132;AF=0.425719;AN=5008;NS=2504;DP=19421;EAS_AF=0.8026;AMR_AF=0.4135;AFR_AF=0.202;EUR_AF=0.328;SAS_AF=0.4489;AA=C|||;VT=SNP
5	154114114	rs2396999	A	T	100	PASS	AC=3785;AF=0.755791;AN=5008;NS=2504;DP=15836;EAS_AF=0.8115;AMR_AF=0.7637;AFR_AF=0.6014;EUR_AF=0.8817;SAS_AF=0.772;AA=A|||;VT=SNP
5	154115805	rs2688209	G	A	100	PASS	AC=252;AF=0.0503195;AN=5008;NS=2504;DP=12790;EAS_AF=0.0218;AMR_AF=0.0259;AFR_AF=0.1293;EUR_AF=0.0219;SAS_AF=0.0194;AA=G|||;VT=SNP
5	154116556	rs117247290	G	A	100	PASS	AC=207;AF=0.0413339;AN=5008;NS=2504;DP=22728;EAS_AF=0.1081;AMR_AF=0.0259;AFR_AF=0.0023;EUR_AF=0.0467;SAS_AF=0.0307;AA=G|||;VT=SNP
5	154117062	rs112095034	T	C	100	PASS	AC=914;AF=0.182508;AN=5008;NS=2504;DP=11728;EAS_AF=0.1359;AMR_AF=0.2075;AFR_AF=0.2519;EUR_AF=0.0954;SAS_AF=0.2086;AA=C|||;VT=SNP
5	154117195	rs6876004	A	G	100	PASS	AC=2875;AF=0.574081;AN=5008;NS=2504;DP=14999;EAS_AF=0.1984;AMR_AF=0.5865;AFR_AF=0.7973;EUR_AF=0.672;SAS_AF=0.5501;AA=G|||;VT=SNP
5	154117311	rs150626478	C	T	100	PASS	AC=83;AF=0.0165735;AN=5008;NS=2504;DP=17208;EAS_AF=0;AMR_AF=0.0389;AFR_AF=0.0015;EUR_AF=0.0437;SAS_AF=0.0102;AA=C|||;VT=SNP
5	154117397	rs4623203	A	G	100	PASS	AC=2875;AF=0.574081;AN=5008;NS=2504;DP=17879;EAS_AF=0.1984;AMR_AF=0.5865;AFR_AF=0.7973;EUR_AF=0.672;SAS_AF=0.5501;AA=G|||;VT=SNP
5	154117932	rs4452598	G	A	100	PASS	AC=777;AF=0.155152;AN=5008;NS=2504;DP=19224;EAS_AF=0.1359;AMR_AF=0.1974;AFR_AF=0.1543;EUR_AF=0.0954;SAS_AF=0.2076;AA=G|||;VT=SNP
5	154119222	rs4626377	A	G	100	PASS	AC=948;AF=0.189297;AN=5008;NS=2504;DP=18139;EAS_AF=0.1677;AMR_AF=0.2104;AFR_AF=0.2504;EUR_AF=0.0974;SAS_AF=0.2086;AA=G|||;VT=SNP
5	154119471	rs13178728	C	T	100	PASS	AC=262;AF=0.0523163;AN=5008;NS=2504;DP=16374;EAS_AF=0.0466;AMR_AF=0.0504;AFR_AF=0.003;EUR_AF=0.0706;SAS_AF=0.1074;AA=C|||;VT=SNP
5	154119828	rs7728194	G	C	100	PASS	AC=1226;AF=0.244808;AN=5008;NS=2504;DP=14234;EAS_AF=0.1895;AMR_AF=0.2378;AFR_AF=0.3986;EUR_AF=0.1193;SAS_AF=0.228;AA=C|||;VT=SNP
5	154119925	rs184191667	C	T	100	PASS	AC=24;AF=0.00479233;AN=5008;NS=2504;DP=11758;EAS_AF=0;AMR_AF=0.0086;AFR_AF=0;EUR_AF=0.0129;SAS_AF=0.0051;AA=C|||;VT=SNP
5	154121691	rs17116409	T	C	100	PASS	AC=914;AF=0.182508;AN=5008;NS=2504;DP=19275;EAS_AF=0.1359;AMR_AF=0.2075;AFR_AF=0.2511;EUR_AF=0.0964;SAS_AF=0.2086;AA=C|||;VT=SNP
5	154122111	rs111466457	G	A	100	PASS	AC=220;AF=0.0439297;AN=5008;NS=2504;DP=15950;EAS_AF=0.0089;AMR_AF=0.0519;AFR_AF=0.0348;EUR_AF=0.0736;SAS_AF=0.0562;AA=G|||;VT=SNP
5	154122226	rs138400732	G	A	100	PASS	AC=30;AF=0.00599042;AN=5008;NS=2504;DP=15002;EAS_AF=0;AMR_AF=0.0101;AFR_AF=0;EUR_AF=0.0149;SAS_AF=0.0082;AA=G|||;VT=SNP
5	154123311	rs56374414	T	C	100	PASS	AC=1017;AF=0.203075;AN=5008;NS=2504;DP=13861;EAS_AF=0.1071;AMR_AF=0.2349;AFR_AF=0.3949;EUR_AF=0.1153;SAS_AF=0.1104;AA=C|||;VT=SNP
5	154123593	rs59525998	G	A	100	PASS	AC=1014;AF=0.202476;AN=5008;NS=2504;DP=20328;EAS_AF=0.1071;AMR_AF=0.2349;AFR_AF=0.3926;EUR_AF=0.1153;SAS_AF=0.1104;AA=A|||;VT=SNP
5	154123670	rs12522568	T	G	100	PASS	AC=70;AF=0.0139776;AN=5008;NS=2504;DP=20416;EAS_AF=0.001;AMR_AF=0.0159;AFR_AF=0;EUR_AF=0.0268;SAS_AF=0.0317;AA=T|||;VT=SNP
5	154123950	rs74651746	T	A	100	PASS	AC=694;AF=0.138578;AN=5008;NS=2504;DP=16872;EAS_AF=0.0536;AMR_AF=0.2046;AFR_AF=0.2405;EUR_AF=0.0915;SAS_AF=0.09;AA=T|||;VT=SNP
5	154125834	rs78700152	C	G	100	PASS	AC=107;AF=0.0213658;AN=5008;NS=2504;DP=20337;EAS_AF=0;AMR_AF=0.0245;AFR_AF=0;EUR_AF=0.0477;SAS_AF=0.0429;AA=C|||;VT=SNP
5	154126622	rs185364560	G	A	100	PASS	AC=35;AF=0.00698882;AN=5008;NS=2504;DP=15517;EAS_AF=0;AMR_AF=0.0115;AFR_AF=0.0008;EUR_AF=0.0209;SAS_AF=0.0051;AA=G|||;VT=SNP
5	154127379	rs142225200	G	A	100	PASS	AC=177;AF=0.0353435;AN=5008;NS=2504;DP=15637;EAS_AF=0.0774;AMR_AF=0.0259;AFR_AF=0.0023;EUR_AF=0.0467;SAS_AF=0.0317;AA=G|||;VT=SNP
5	154129052	rs75256526	G	A	100	PASS	AC=441;AF=0.0880591;AN=5008;NS=2504;DP=19147;EAS_AF=0.0536;AMR_AF=0.1816;AFR_AF=0.0613;EUR_AF=0.0915;SAS_AF=0.09;AA=A|||;VT=SNP
5	154131226	rs145240021	A	G	100	PASS	AC=8;AF=0.00159744;AN=5008;NS=2504;DP=16735;EAS_AF=0;AMR_AF=0.0014;AFR_AF=0.0008;EUR_AF=0.006;SAS_AF=0;AA=A|||;VT=SNP
5	154131460	rs116081973	T	A	100	PASS	AC=417;AF=0.0832668;AN=5008;NS=2504;DP=15828;EAS_AF=0.0536;AMR_AF=0.1801;AFR_AF=0.0439;EUR_AF=0.0915;SAS_AF=0.09;AA=T|||;VT=SNP
5	154131585	rs59749917	A	G	100	PASS	AC=1020;AF=0.203674;AN=5008;NS=2504;DP=14187;EAS_AF=0.1121;AMR_AF=0.232;AFR_AF=0.3949;EUR_AF=0.1153;SAS_AF=0.1104;AA=G|||;VT=SNP
5	154131595	rs34951340	C	G	100	PASS	AC=217;AF=0.0433307;AN=5008;NS=2504;DP=14476;EAS_AF=0.0089;AMR_AF=0.0519;AFR_AF=0.0348;EUR_AF=0.0736;SAS_AF=0.0532;AA=C|||;VT=SNP
5	154131840	rs116704207	T	C	100	PASS	AC=27;AF=0.00539137;AN=5008;NS=2504;DP=18017;EAS_AF=0;AMR_AF=0.013;AFR_AF=0.0008;EUR_AF=0.0149;SAS_AF=0.002;AA=T|||;VT=SNP
5	154132018	rs142310990	G	A	100	PASS	AC=32;AF=0.00638978;AN=5008;NS=2504;DP=14548;EAS_AF=0;AMR_AF=0.0101;AFR_AF=0;EUR_AF=0.0239;SAS_AF=0.001;AA=G|||;VT=SNP
5	154132098	rs116107867	C	T	100	PASS	AC=416;AF=0.0830671;AN=5008;NS=2504;DP=17138;EAS_AF=0.0536;AMR_AF=0.1801;AFR_AF=0.0439;EUR_AF=0.0915;SAS_AF=0.089;AA=C|||;VT=SNP
5	154132105	rs62382162	G	A	100	PASS	AC=617;AF=0.123203;AN=5008;NS=2504;DP=17283;EAS_AF=0.1895;AMR_AF=0.1081;AFR_AF=0.0098;EUR_AF=0.1223;SAS_AF=0.2198;AA=G|||;VT=SNP
5	154133694	rs11750475	C	T	100	PASS	AC=235;AF=0.0469249;AN=5008;NS=2504;DP=21633;EAS_AF=0.002;AMR_AF=0.0432;AFR_AF=0.0605;EUR_AF=0.0656;SAS_AF=0.0583;AA=C|||;VT=SNP
5	154134418	rs55767292	C	T	100	PASS	AC=42;AF=0.00838658;AN=5008;NS=2504;DP=11217;EAS_AF=0;AMR_AF=0.0115;AFR_AF=0.0015;EUR_AF=0.0239;SAS_AF=0.0082;AA=C|||;VT=SNP
5	154134687	rs72797590	C	T	100	PASS	AC=55;AF=0.0109824;AN=5008;NS=2504;DP=8225;EAS_AF=0;AMR_AF=0.0101;AFR_AF=0.0015;EUR_AF=0.0249;SAS_AF=0.0215;AA=C|||;VT=SNP
5	154135386	rs78112077	G	A	100	PASS	AC=255;AF=0.0509185;AN=5008;NS=2504;DP=6745;EAS_AF=0.002;AMR_AF=0.049;AFR_AF=0.0613;EUR_AF=0.0726;SAS_AF=0.0665;AA=G|||;VT=SNP;EX_TARGET
5	154135802	rs115865323	C	T	100	PASS	AC=417;AF=0.0832668;AN=5008;NS=2504;DP=11034;EAS_AF=0.0536;AMR_AF=0.1801;AFR_AF=0.0439;EUR_AF=0.0915;SAS_AF=0.09;AA=C|||;VT=SNP
5	154136016	rs960499	T	C	100	PASS	AC=2620;AF=0.523163;AN=5008;NS=2504;DP=11764;EAS_AF=0.1161;AMR_AF=0.5764;AFR_AF=0.7905;EUR_AF=0.6571;SAS_AF=0.4059;AA=C|||;VT=SNP
5	154136406	rs140487116	T	G	100	PASS	AC=18;AF=0.00359425;AN=5008;NS=2504;DP=9974;EAS_AF=0;AMR_AF=0.0072;AFR_AF=0;EUR_AF=0.0119;SAS_AF=0.001;AA=T|||;VT=SNP
5	154136493	rs116728951	C	T	100	PASS	AC=419;AF=0.0836661;AN=5008;NS=2504;DP=7217;EAS_AF=0.0546;AMR_AF=0.1801;AFR_AF=0.0446;EUR_AF=0.0915;SAS_AF=0.09;AA=C|||;VT=SNP
5	154136692	rs144382399	G	A	100	PASS	AC=29;AF=0.00579073;AN=5008;NS=2504;DP=7146;EAS_AF=0;AMR_AF=0.0086;AFR_AF=0.0008;EUR_AF=0.0149;SAS_AF=0.0072;AA=G|||;VT=SNP
5	154136891	rs116794050	G	T	100	PASS	AC=204;AF=0.0407348;AN=5008;NS=2504;DP=11627;EAS_AF=0.0784;AMR_AF=0.0346;AFR_AF=0.0038;EUR_AF=0.0636;SAS_AF=0.0327;AA=G|||;VT=SNP
5	154136902	rs114517195	C	T	100	PASS	AC=437;AF=0.0872604;AN=5008;NS=2504;DP=11286;EAS_AF=0.0536;AMR_AF=0.1816;AFR_AF=0.0582;EUR_AF=0.0915;SAS_AF=0.09;AA=C|||;VT=SNP
5	154138063	rs78878792	A	G	100	PASS	AC=438;AF=0.0874601;AN=5008;NS=2504;DP=20885;EAS_AF=0.0536;AMR_AF=0.1816;AFR_AF=0.0582;EUR_AF=0.0915;SAS_AF=0.091;AA=A|||;VT=SNP
5	154138101	rs114408852	C	A	100	PASS	AC=199;AF=0.0397364;AN=5008;NS=2504;DP=20089;EAS_AF=0.0109;AMR_AF=0.0216;AFR_AF=0;EUR_AF=0.0388;SAS_AF=0.137;AA=C|||;VT=SNP
5	154138405	rs58415346	A	T	100	PASS	AC=893;AF=0.178315;AN=5008;NS=2504;DP=19243;EAS_AF=0.1071;AMR_AF=0.2205;AFR_AF=0.3079;EUR_AF=0.1153;SAS_AF=0.1115;AA=T|||;VT=SNP
5	154138540	rs73276742	T	C	100	PASS	AC=892;AF=0.178115;AN=5008;NS=2504;DP=18280;EAS_AF=0.1071;AMR_AF=0.2205;AFR_AF=0.3079;EUR_AF=0.1153;SAS_AF=0.1104;AA=C|||;VT=SNP
5	154138890	rs73276745	T	C	100	PASS	AC=274;AF=0.0547125;AN=5008;NS=2504;DP=17546;EAS_AF=0.0218;AMR_AF=0.0259;AFR_AF=0.146;EUR_AF=0.0219;SAS_AF=0.0194;AA=T|||;VT=SNP
5	154139651	rs140631339	C	T	100	PASS	AC=440;AF=0.0878594;AN=5008;NS=2504;DP=16745;EAS_AF=0.0536;AMR_AF=0.1816;AFR_AF=0.0605;EUR_AF=0.0915;SAS_AF=0.09;AA=C|||;VT=SNP
5	154140442	rs115631735	A	G	100	PASS	AC=76;AF=0.0151757;AN=5008;NS=2504;DP=21529;EAS_AF=0;AMR_AF=0.0187;AFR_AF=0;EUR_AF=0.0268;SAS_AF=0.0368;AA=A|||;VT=SNP
5	154140460	rs60476447	A	G	100	PASS	AC=152;AF=0.0303514;AN=5008;NS=2504;DP=20615;EAS_AF=0.0218;AMR_AF=0.0202;AFR_AF=0.0567;EUR_AF=0.0219;SAS_AF=0.0194;AA=A|||;VT=SNP
5	154141938	rs143557741	G	A	100	PASS	AC=8;AF=0.00159744;AN=5008;NS=2504;DP=19583;EAS_AF=0.001;AMR_AF=0.0014;AFR_AF=0.0008;EUR_AF=0.005;SAS_AF=0;AA=T|||;VT=SNP
5	154142057	rs17116411	G	T	100	PASS	AC=1045;AF=0.208666;AN=5008;NS=2504;DP=18661;EAS_AF=0.1121;AMR_AF=0.2334;AFR_AF=0.413;EUR_AF=0.1153;SAS_AF=0.1104;AA=T|||;VT=SNP
5	154142237	rs75057381	G	A	100	PASS	AC=217;AF=0.0433307;AN=5008;NS=2504;DP=20913;EAS_AF=0.0089;AMR_AF=0.0519;AFR_AF=0.0348;EUR_AF=0.0736;SAS_AF=0.0532;AA=G|||;VT=SNP
5	154142540	rs17116414	C	G	100	PASS	AC=922;AF=0.184105;AN=5008;NS=2504;DP=18785;EAS_AF=0.1121;AMR_AF=0.2233;AFR_AF=0.3253;EUR_AF=0.1153;SAS_AF=0.1104;AA=G|||;VT=SNP
5	154142858	rs111903895	G	A	100	PASS	AC=287;AF=0.0573083;AN=5008;NS=2504;DP=17104;EAS_AF=0.0268;AMR_AF=0.0259;AFR_AF=0.152;EUR_AF=0.0219;SAS_AF=0.0194;AA=g|||;VT=SNP
5	154143498	rs60906140	T	G	100	PASS	AC=287;AF=0.0573083;AN=5008;NS=2504;DP=19372;EAS_AF=0.0268;AMR_AF=0.0259;AFR_AF=0.152;EUR_AF=0.0219;SAS_AF=0.0194;AA=-|||;VT=SNP
5	154143755	rs56226335	A	C	100	PASS	AC=1474;AF=0.294329;AN=5008;NS=2504;DP=16629;EAS_AF=0.0099;AMR_AF=0.33;AFR_AF=0.2852;EUR_AF=0.5437;SAS_AF=0.318;AA=-|||;VT=SNP
5	154144650	rs6882998	T	C	100	PASS	AC=4091;AF=0.816893;AN=5008;NS=2504;DP=18221;EAS_AF=0.4782;AMR_AF=0.7723;AFR_AF=0.9894;EUR_AF=0.9085;SAS_AF=0.8701;AA=-|||;VT=SNP
5	154145006	rs61554631	A	G	100	PASS	AC=287;AF=0.0573083;AN=5008;NS=2504;DP=19147;EAS_AF=0.0268;AMR_AF=0.0259;AFR_AF=0.152;EUR_AF=0.0219;SAS_AF=0.0194;AA=N|||;VT=SNP
5	154145060	rs7723269	T	C	100	PASS	AC=897;AF=0.179113;AN=5008;NS=2504;DP=19604;EAS_AF=0.1121;AMR_AF=0.2205;AFR_AF=0.3079;EUR_AF=0.1153;SAS_AF=0.1104;AA=N|||;VT=SNP
5	154145126	rs7727176	T	A	100	PASS	AC=456;AF=0.0910543;AN=5008;NS=2504;DP=19152;EAS_AF=0.0585;AMR_AF=0.0389;AFR_AF=0.2466;EUR_AF=0.0239;SAS_AF=0.0204;AA=N|||;VT=SNP
5	154145474	rs17116417	G	A	100	PASS	AC=436;AF=0.0870607;AN=5008;NS=2504;DP=22617;EAS_AF=0.0536;AMR_AF=0.1816;AFR_AF=0.059;EUR_AF=0.0915;SAS_AF=0.0879;AA=G|||;VT=SNP
5	154148116	rs141319464	C	T	100	PASS	AC=56;AF=0.0111821;AN=5008;NS=2504;DP=12444;EAS_AF=0;AMR_AF=0.0231;AFR_AF=0.0008;EUR_AF=0.0348;SAS_AF=0.0041;AA=C|||;VT=SNP
5	154148705	rs76293020	T	C	100	PASS	AC=218;AF=0.0435304;AN=5008;NS=2504;DP=19235;EAS_AF=0.0099;AMR_AF=0.0519;AFR_AF=0.0348;EUR_AF=0.0736;SAS_AF=0.0532;AA=t|||;VT=SNP
5	154148731	rs116625825	G	A	100	PASS	AC=69;AF=0.013778;AN=5008;NS=2504;DP=19386;EAS_AF=0.001;AMR_AF=0.0159;AFR_AF=0;EUR_AF=0.0258;SAS_AF=0.0317;AA=g|||;VT=SNP
5	154148804	rs2103073	A	C	100	PASS	AC=301;AF=0.0601038;AN=5008;NS=2504;DP=20076;EAS_AF=0.0675;AMR_AF=0.049;AFR_AF=0.003;EUR_AF=0.0696;SAS_AF=0.1278;AA=a|||;VT=SNP
5	154148862	rs7716019	T	C	100	PASS	AC=566;AF=0.113019;AN=5008;NS=2504;DP=19875;EAS_AF=0.0536;AMR_AF=0.1916;AFR_AF=0.1505;EUR_AF=0.0915;SAS_AF=0.09;AA=t|||;VT=SNP
5	154149065	rs78924036	G	A	100	PASS	AC=76;AF=0.0151757;AN=5008;NS=2504;DP=19847;EAS_AF=0;AMR_AF=0.0187;AFR_AF=0;EUR_AF=0.0268;SAS_AF=0.0368;AA=g|||;VT=SNP
5	154150052	rs79938716	C	T	100	PASS	AC=145;AF=0.0289537;AN=5008;NS=2504;DP=17607;EAS_AF=0;AMR_AF=0.0504;AFR_AF=0.0015;EUR_AF=0.0736;SAS_AF=0.0348;AA=C|||;VT=SNP
5	154150438	rs111590580	C	T	100	PASS	AC=26;AF=0.00519169;AN=5008;NS=2504;DP=17331;EAS_AF=0;AMR_AF=0.0072;AFR_AF=0;EUR_AF=0.0149;SAS_AF=0.0061;AA=c|||;VT=SNP
5	154150451	rs6886571	T	A	100	PASS	AC=1450;AF=0.289537;AN=5008;NS=2504;DP=16361;EAS_AF=0.0089;AMR_AF=0.3314;AFR_AF=0.2844;EUR_AF=0.5437;SAS_AF=0.2945;AA=t|||;VT=SNP
5	154150575	rs73276760	G	A	100	PASS	AC=287;AF=0.0573083;AN=5008;NS=2504;DP=16872;EAS_AF=0.0268;AMR_AF=0.0259;AFR_AF=0.152;EUR_AF=0.0219;SAS_AF=0.0194;AA=G|||;VT=SNP
5	154150627	rs11948782	G	A	100	PASS	AC=217;AF=0.0433307;AN=5008;NS=2504;DP=15282;EAS_AF=0.0089;AMR_AF=0.0519;AFR_AF=0.0348;EUR_AF=0.0736;SAS_AF=0.0532;AA=G|||;VT=SNP
5	154150652	rs113402535	G	A	100	PASS	AC=922;AF=0.184105;AN=5008;NS=2504;DP=14421;EAS_AF=0.1121;AMR_AF=0.2219;AFR_AF=0.3253;EUR_AF=0.1163;SAS_AF=0.1104;AA=A|||;VT=SNP
5	154152440	rs59919514	T	A	100	PASS	AC=279;AF=0.0557109;AN=5008;NS=2504;DP=14550;EAS_AF=0.0268;AMR_AF=0.0259;AFR_AF=0.146;EUR_AF=0.0219;SAS_AF=0.0194;AA=T|||;VT=SNP
5	154153597	rs12188828	A	G	100	PASS	AC=907;AF=0.18111;AN=5008;NS=2504;DP=18083;EAS_AF=0.1111;AMR_AF=0.2205;AFR_AF=0.3162;EUR_AF=0.1153;SAS_AF=0.1104;AA=G|||;VT=SNP
5	154154018	rs17116421	A	G	100	PASS	AC=923;AF=0.184305;AN=5008;NS=2504;DP=19769;EAS_AF=0.1121;AMR_AF=0.2233;AFR_AF=0.326;EUR_AF=0.1153;SAS_AF=0.1104;AA=g|||;VT=SNP
5	154154051	rs73276766	G	A	100	PASS	AC=279;AF=0.0557109;AN=5008;NS=2504;DP=21400;EAS_AF=0.0268;AMR_AF=0.0259;AFR_AF=0.146;EUR_AF=0.0219;SAS_AF=0.0194;AA=G|||;VT=SNP
5	154156783	rs78817991	G	A	100	PASS	AC=440;AF=0.0878594;AN=5008;NS=2504;DP=17543;EAS_AF=0.0536;AMR_AF=0.1816;AFR_AF=0.0605;EUR_AF=0.0915;SAS_AF=0.09;AA=G|||;VT=SNP
5	154157334	rs6874825	C	T	100	PASS	AC=47;AF=0.00938498;AN=5008;NS=2504;DP=14529;EAS_AF=0;AMR_AF=0.0101;AFR_AF=0.0015;EUR_AF=0.0249;SAS_AF=0.0133;AA=C|||;VT=SNP
5	154157409	rs74643014	T	A	100	PASS	AC=107;AF=0.0213658;AN=5008;NS=2504;DP=12730;EAS_AF=0;AMR_AF=0.0346;AFR_AF=0.003;EUR_AF=0.0557;SAS_AF=0.0235;AA=-|||;VT=SNP
5	154159258	rs151176650	G	A	100	PASS	AC=224;AF=0.0447284;AN=5008;NS=2504;DP=16649;EAS_AF=0;AMR_AF=0.0605;AFR_AF=0.0068;EUR_AF=0.0964;SAS_AF=0.0777;AA=G|||;VT=SNP
5	154159387	rs73276769	G	T	100	PASS	AC=289;AF=0.0577077;AN=5008;NS=2504;DP=16887;EAS_AF=0.0268;AMR_AF=0.0274;AFR_AF=0.1528;EUR_AF=0.0219;SAS_AF=0.0194;AA=G|||;VT=SNP
5	154160451	rs9942412	A	G	100	PASS	AC=922;AF=0.184105;AN=5008;NS=2504;DP=16994;EAS_AF=0.1121;AMR_AF=0.2233;AFR_AF=0.3253;EUR_AF=0.1153;SAS_AF=0.1104;AA=G|||;VT=SNP
5	154160607	rs6873483	T	C	100	PASS	AC=2653;AF=0.529752;AN=5008;NS=2504;DP=18043;EAS_AF=0.121;AMR_AF=0.5764;AFR_AF=0.7927;EUR_AF=0.66;SAS_AF=0.4284;AA=C|||;VT=SNP
5	154161077	rs150835945	T	C	100	PASS	AC=211;AF=0.0421326;AN=5008;NS=2504;DP=18257;EAS_AF=0.0089;AMR_AF=0.0519;AFR_AF=0.0303;EUR_AF=0.0736;SAS_AF=0.0532;AA=T|||;VT=SNP
5	154161149	rs143927632	G	A	100	PASS	AC=419;AF=0.0836661;AN=5008;NS=2504;DP=16636;EAS_AF=0.0536;AMR_AF=0.1801;AFR_AF=0.0461;EUR_AF=0.0915;SAS_AF=0.089;AA=G|||;VT=SNP
5	154161173	rs77175292	A	C	100	PASS	AC=440;AF=0.0878594;AN=5008;NS=2504;DP=18924;EAS_AF=0.0536;AMR_AF=0.1816;AFR_AF=0.0605;EUR_AF=0.0915;SAS_AF=0.09;AA=A|||;VT=SNP
5	154161363	rs76817289	C	T	100	PASS	AC=173;AF=0.0345447;AN=5008;NS=2504;DP=21132;EAS_AF=0.0089;AMR_AF=0.0504;AFR_AF=0.0038;EUR_AF=0.0716;SAS_AF=0.0532;AA=C|||;VT=SNP
5	154162751	rs11167700	A	T	100	PASS	AC=973;AF=0.194289;AN=5008;NS=2504;DP=17787;EAS_AF=0.2738;AMR_AF=0.1297;AFR_AF=0.0862;EUR_AF=0.1481;SAS_AF=0.3517;AA=A|||;VT=SNP
5	154162916	rs2461848	G	A	100	PASS	AC=256;AF=0.0511182;AN=5008;NS=2504;DP=20783;EAS_AF=0.002;AMR_AF=0.049;AFR_AF=0.0613;EUR_AF=0.0736;SAS_AF=0.0665;AA=G|||;VT=SNP
5	154162978	rs147497213	C	T	100	PASS	AC=28;AF=0.00559105;AN=5008;NS=2504;DP=20964;EAS_AF=0;AMR_AF=0.0072;AFR_AF=0.0008;EUR_AF=0.0179;SAS_AF=0.0041;AA=C|||;VT=SNP
5	154163286	rs2434218	C	G	100	PASS	AC=4098;AF=0.818291;AN=5008;NS=2504;DP=24292;EAS_AF=0.4752;AMR_AF=0.7723;AFR_AF=0.9947;EUR_AF=0.9085;SAS_AF=0.8732;AA=G|||;VT=SNP
5	154164704	rs12188498	C	A	100	PASS	AC=440;AF=0.0878594;AN=5008;NS=2504;DP=17266;EAS_AF=0.0536;AMR_AF=0.1816;AFR_AF=0.0605;EUR_AF=0.0915;SAS_AF=0.09;AA=C|||;VT=SNP
5	154164975	rs73276780	G	A	100	PASS	AC=277;AF=0.0553115;AN=5008;NS=2504;DP=20922;EAS_AF=0.0268;AMR_AF=0.0245;AFR_AF=0.1452;EUR_AF=0.0219;SAS_AF=0.0194;AA=G|||;VT=SNP
5	154164983	rs149120351	G	A	100	PASS	AC=21;AF=0.00419329;AN=5008;NS=2504;DP=21084;EAS_AF=0;AMR_AF=0.0086;AFR_AF=0;EUR_AF=0.0109;SAS_AF=0.0041;AA=G|||;VT=SNP
5	154165689	rs113194752	G	A	100	PASS	AC=144;AF=0.028754;AN=5008;NS=2504;DP=15139;EAS_AF=0;AMR_AF=0.0504;AFR_AF=0.0015;EUR_AF=0.0736;SAS_AF=0.0337;AA=G|||;VT=SNP
5	154165782	rs147234430	G	A	100	PASS	AC=418;AF=0.0834665;AN=5008;NS=2504;DP=15451;EAS_AF=0.0536;AMR_AF=0.1816;AFR_AF=0.0439;EUR_AF=0.0915;SAS_AF=0.09;AA=G|||;VT=SNP
5	154168192	rs75146657	T	C	100	PASS	AC=489;AF=0.0976438;AN=5008;NS=2504;DP=15713;EAS_AF=0.0853;AMR_AF=0.1844;AFR_AF=0.0696;EUR_AF=0.0934;SAS_AF=0.091;AA=T|||;VT=SNP
5	154168219	rs115380213	G	T	100	PASS	AC=33;AF=0.00658946;AN=5008;NS=2504;DP=16232;EAS_AF=0;AMR_AF=0.0072;AFR_AF=0.0008;EUR_AF=0.0219;SAS_AF=0.0051;AA=G|||;VT=SNP
5	154169015	rs62382168	G	A	100	PASS	AC=72;AF=0.014377;AN=5008;NS=2504;DP=11449;EAS_AF=0;AMR_AF=0.0187;AFR_AF=0.0023;EUR_AF=0.0398;SAS_AF=0.0164;AA=G|||;VT=SNP
5	154169026	rs111312779	C	T	100	PASS	AC=144;AF=0.028754;AN=5008;NS=2504;DP=11859;EAS_AF=0;AMR_AF=0.0504;AFR_AF=0.0015;EUR_AF=0.0736;SAS_AF=0.0337;AA=C|||;VT=SNP
5	154169590	rs39615	C	T	100	PASS	AC=157;AF=0.0313498;AN=5008;NS=2504;DP=18074;EAS_AF=0.0268;AMR_AF=0.0202;AFR_AF=0.0567;EUR_AF=0.0219;SAS_AF=0.0194;AA=T|||;VT=SNP
5	154169739	rs17116433	G	A	100	PASS	AC=621;AF=0.124002;AN=5008;NS=2504;DP=18780;EAS_AF=0.0853;AMR_AF=0.1945;AFR_AF=0.1641;EUR_AF=0.0934;SAS_AF=0.091;AA=A|||;VT=SNP
5	154170349	rs78818793	C	A	100	PASS	AC=418;AF=0.0834665;AN=5008;NS=2504;DP=19541;EAS_AF=0.0546;AMR_AF=0.1801;AFR_AF=0.0439;EUR_AF=0.0915;SAS_AF=0.09;AA=C|||;VT=SNP
5	154171530	rs12188906	G	C	100	PASS	AC=544;AF=0.108626;AN=5008;NS=2504;DP=19968;EAS_AF=0.0536;AMR_AF=0.1916;AFR_AF=0.1339;EUR_AF=0.0915;SAS_AF=0.09;AA=G|||;VT=SNP
5	154172497	rs77021874	A	G	100	PASS	AC=107;AF=0.0213658;AN=5008;NS=2504;DP=19579;EAS_AF=0;AMR_AF=0.0245;AFR_AF=0;EUR_AF=0.0477;SAS_AF=0.0429;AA=A|||;VT=SNP
5	154172909	rs39953	G	T	100	PASS	AC=280;AF=0.0559105;AN=5008;NS=2504;DP=20930;EAS_AF=0.0268;AMR_AF=0.0259;AFR_AF=0.1467;EUR_AF=0.0219;SAS_AF=0.0194;AA=G|||;VT=SNP
5	154172972	rs17615383	C	T	100	PASS	AC=205;AF=0.0409345;AN=5008;NS=2504;DP=20802;EAS_AF=0;AMR_AF=0.0476;AFR_AF=0.0045;EUR_AF=0.0915;SAS_AF=0.0757;AA=C|||;VT=SNP
5	154174393	rs116193743	C	T	100	PASS	AC=31;AF=0.0061901;AN=5008;NS=2504;DP=23322;EAS_AF=0;AMR_AF=0.0101;AFR_AF=0;EUR_AF=0.0239;SAS_AF=0;AA=C|||;VT=SNP
5	154177748	rs816716	C	T	100	PASS	AC=90;AF=0.0179712;AN=5008;NS=2504;DP=17004;EAS_AF=0.0258;AMR_AF=0.0159;AFR_AF=0.0091;EUR_AF=0.0219;SAS_AF=0.0194;AA=C|||;VT=SNP
5	154178182	rs80090739	C	T	100	PASS	AC=22;AF=0.00439297;AN=5008;NS=2504;DP=19183;EAS_AF=0;AMR_AF=0.0086;AFR_AF=0;EUR_AF=0.0139;SAS_AF=0.002;AA=C|||;VT=SNP
5	154178574	rs35838764	C	T	100	PASS	AC=288;AF=0.057508;AN=5008;NS=2504;DP=17463;EAS_AF=0.0754;AMR_AF=0.0504;AFR_AF=0.003;EUR_AF=0.0706;SAS_AF=0.1043;AA=C|||;VT=SNP
5	154178685	rs115019016	G	T	100	PASS	AC=417;AF=0.0832668;AN=5008;NS=2504;DP=17123;EAS_AF=0.0536;AMR_AF=0.1801;AFR_AF=0.0439;EUR_AF=0.0915;SAS_AF=0.09;AA=G|||;VT=SNP
5	154179340	rs75326307	A	G	100	PASS	AC=621;AF=0.124002;AN=5008;NS=2504;DP=21462;EAS_AF=0.0853;AMR_AF=0.1945;AFR_AF=0.1641;EUR_AF=0.0934;SAS_AF=0.091;AA=G|||;VT=SNP;EX_TARGET
5	154179357	rs74562835	T	C	100	PASS	AC=621;AF=0.124002;AN=5008;NS=2504;DP=21332;EAS_AF=0.0853;AMR_AF=0.1945;AFR_AF=0.1641;EUR_AF=0.0934;SAS_AF=0.091;AA=C|||;VT=SNP
```
