## Supplementary material for "Characterization of shared and ancestry-specific signals driving complex traits using multi-ancestry fine-mapping": mesusieoutput

```
                 eur          afr      eur_afr
   [1,] 0.0002120360 0.0002467116 7.741931e-05
   [2,] 0.0002657564 0.0002084777 6.608166e-05
   [3,] 0.0002080753 0.0002558438 6.486236e-05
   [4,] 0.0002097616 0.0002418440 7.499608e-05
   [5,] 0.0002542074 0.0002504719 9.791732e-05
   [6,] 0.0002241665 0.0002437468 7.151897e-05
   [7,] 0.0002657564 0.0002094538 6.563604e-05
   [8,] 0.0002621838 0.0002375328 9.815319e-05
   [9,] 0.0002579112 0.0002377803 9.590363e-05
  [10,] 0.0002076197 0.0002554463 6.487323e-05
  [11,] 0.0002073355 0.0002552985 6.485488e-05
  [12,] 0.0002618853 0.0002387179 9.876644e-05
  [13,] 0.0002762083 0.0002019379 6.792215e-05
  [14,] 0.0002015627 0.0001993551 5.888802e-05
  [15,] 0.0002459744 0.0002498232 9.109420e-05
  [16,] 0.0002892048 0.0002023015 7.042184e-05
  [17,] 0.0002268763 0.0002440118 7.187328e-05
  [18,] 0.0002097570 0.0002429652 7.528968e-05
  [19,] 0.0001688898 0.0002185650 4.713610e-05
  [20,] 0.0002538225 0.0002469308 9.517789e-05
  [21,] 0.0002099617 0.0002547721 6.548319e-05
  [22,] 0.0002078742 0.0002426522 7.421174e-05
  [23,] 0.0002622348 0.0002389016 9.885518e-05
  [24,] 0.0002207348 0.0002447216 7.131312e-05
  [25,] 0.0002595221 0.0002136092 6.310301e-05
  [26,] 0.0002527332 0.0002369909 7.925016e-05
  [27,] 0.0002137301 0.0002414114 7.649483e-05
  [28,] 0.0002236619 0.0002443857 7.149955e-05
  [29,] 0.0002862395 0.0002042771 6.921216e-05
  [30,] 0.0002260592 0.0002441782 7.180050e-05
  [31,] 0.0002608974 0.0002386043 9.770864e-05
  [32,] 0.0002059397 0.0002410086 7.207480e-05
  [33,] 0.0002511083 0.0002450903 9.189282e-05
  [34,] 0.0002139983 0.0002479905 6.927141e-05
  [35,] 0.0002492897 0.0002370098 7.865676e-05
  [36,] 0.0002415273 0.0002375185 7.728682e-05
  [37,] 0.0002010822 0.0002386758 6.812695e-05
  [38,] 0.0002259131 0.0002439194 7.187786e-05
  [39,] 0.0002154067 0.0002524826 6.746986e-05
  [40,] 0.0003586300 0.0003351729 2.991122e-04
  [41,] 0.0002224350 0.0002445742 7.153674e-05
  [42,] 0.0002504196 0.0002625181 1.010500e-04
  [43,] 0.0003085800 0.0002433661 1.013712e-04
  [44,] 0.0002039359 0.0002429618 6.509134e-05
  [45,] 0.0003231534 0.0001984847 9.235364e-05
  [46,] 0.0003116667 0.0001996016 9.255198e-05
  [47,] 0.0003393931 0.0001984175 9.737320e-05
  [48,] 0.0002081108 0.0002418671 6.605262e-05
  [49,] 0.0002407315 0.0002453277 7.806190e-05
  [50,] 0.0002406913 0.0002453277 7.805917e-05
  [51,] 0.0002091726 0.0002463308 6.729906e-05
  [52,] 0.0001991077 0.0002438543 6.440819e-05
  [53,] 0.0003687835 0.0001985569 1.051795e-04
  [54,] 0.0002054826 0.0002419560 6.635453e-05
  [55,] 0.0003692219 0.0001972525 1.015740e-04
  [56,] 0.0002483179 0.0002224746 5.917276e-05
  [57,] 0.0004431315 0.0001972749 1.190120e-04
  [58,] 0.0002545159 0.0002214088 6.002820e-05
  [59,] 0.0003760427 0.0002262553 1.406611e-04
  [60,] 0.0001789977 0.0002072414 5.008450e-05
  [61,] 0.0002474557 0.0002209977 5.891445e-05
  [62,] 0.0001766946 0.0002075542 4.974318e-05
  [63,] 0.0002024751 0.0002440770 6.516360e-05
  [64,] 0.0004087740 0.0001954994 9.785250e-05
  [65,] 0.0003577833 0.0002171391 1.165632e-04
  [66,] 0.0003528638 0.0002171784 1.151129e-04
  [67,] 0.0001800647 0.0002081258 4.995691e-05
  [68,] 0.0004031960 0.0001954393 9.772303e-05
  [69,] 0.0003596419 0.0002172650 1.174306e-04
  [70,] 0.0002423809 0.0002444098 7.892507e-05
  [71,] 0.0003798296 0.0002508182 8.889139e-05
  [72,] 0.0002039261 0.0002449768 6.494650e-05
  [73,] 0.0001741300 0.0002102930 4.895416e-05
  [74,] 0.0004185094 0.0001957520 9.454430e-05
  [75,] 0.0003897115 0.0001960538 9.047623e-05
  [76,] 0.0004131306 0.0001951703 9.708997e-05
  [77,] 0.0004185094 0.0001952067 9.775825e-05
  [78,] 0.0002581340 0.0002233372 5.975631e-05
  [79,] 0.0003785031 0.0001952974 8.981172e-05
  [80,] 0.0001873251 0.0002082163 5.065830e-05
  [81,] 0.0004107623 0.0001956559 9.665054e-05
  [82,] 0.0003958873 0.0001956947 9.362386e-05
  [83,] 0.0001817108 0.0002552143 5.607495e-05
  [84,] 0.0002524840 0.0002240032 5.892266e-05
  [85,] 0.0002596847 0.0002243161 5.985640e-05
  [86,] 0.0003689520 0.0002168258 1.192849e-04
  [87,] 0.0002439563 0.0002426343 7.955823e-05
  [88,] 0.0002524840 0.0002238043 5.913487e-05
  [89,] 0.0001907938 0.0002049700 5.221555e-05
  [90,] 0.0003559030 0.0002175791 1.169546e-04
  [91,] 0.0002552982 0.0002233356 5.959017e-05
  [92,] 0.0001893967 0.0002038014 5.222091e-05
  [93,] 0.0004559576 0.0001958359 1.100562e-04
  [94,] 0.0002666926 0.0002286367 6.028580e-05
  [95,] 0.0003614804 0.0002177218 1.178059e-04
  [96,] 0.0003131435 0.0003047233 6.084144e-05
  [97,] 0.0002724888 0.0002320782 1.040737e-04
  [98,] 0.0002735294 0.0002303146 1.027950e-04
  [99,] 0.0002399335 0.0002485450 7.482887e-05
 [100,] 0.0002190312 0.0002655541 5.636282e-05
 [101,] 0.0004439055 0.0002060353 8.862140e-05
 [102,] 0.0002266953 0.0002659162 5.653581e-05
 [103,] 0.0002707513 0.0002288938 1.001592e-04
 [104,] 0.0001709519 0.0002830771 5.944416e-05
 [105,] 0.0002287311 0.0002398329 7.643683e-05
 [106,] 0.0002287311 0.0002398457 7.633517e-05
 [107,] 0.0002915570 0.0002272383 1.068440e-04
 [108,] 0.0002835281 0.0002286307 1.049933e-04
 [109,] 0.0002561923 0.0002351659 8.068775e-05
 [110,] 0.0002286850 0.0002397056 7.589255e-05
 [111,] 0.0002861277 0.0002271280 1.042735e-04
 [112,] 0.0002524759 0.0002056709 5.998807e-05
 [113,] 0.0002218918 0.0002571410 5.654366e-05
 [114,] 0.0002478531 0.0002066851 5.907132e-05
 [115,] 0.0002352403 0.0002412072 9.445044e-05
 [116,] 0.0004442803 0.0002422035 7.627605e-05
 [117,] 0.0006593169 0.0002021707 1.264469e-04
 [118,] 0.0006752462 0.0002032134 1.247980e-04
 [119,] 0.0003033129 0.0001988863 8.478471e-05
 [120,] 0.0002448860 0.0002234873 8.570156e-05
 [121,] 0.0003124259 0.0002722416 6.023787e-05
 [122,] 0.0005740787 0.0001980330 1.319884e-04
 [123,] 0.0003472815 0.0002162954 7.681147e-05
 [124,] 0.0002273746 0.0003410649 6.813959e-05
 [125,] 0.0003154263 0.0002734608 6.009577e-05
 [126,] 0.0003189404 0.0002709758 6.046591e-05
 [127,] 0.0002271794 0.0003970412 6.660081e-05
 [128,] 0.0002495204 0.0002222941 8.754380e-05
 [129,] 0.0002484896 0.0002232298 8.797163e-05
 [130,] 0.0003020527 0.0002800299 5.899802e-05
 [131,] 0.0002329232 0.0004384966 6.656201e-05
 [132,] 0.0002992703 0.0002819606 5.878717e-05
 [133,] 0.0002966777 0.0002819606 5.868472e-05
 [134,] 0.0002493236 0.0004376820 6.700229e-05
 [135,] 0.0002553971 0.0002234180 9.092767e-05
 [136,] 0.0002252696 0.0003993350 6.805740e-05
 [137,] 0.0002459649 0.0004339415 6.756685e-05
 [138,] 0.0002584260 0.0002245812 9.325191e-05
 [139,] 0.0003745825 0.0001976065 9.353597e-05
 [140,] 0.0005752670 0.0001976569 1.301305e-04
 [141,] 0.0002514063 0.0002243839 9.018443e-05
 [142,] 0.0002504584 0.0002249805 9.031459e-05
 [143,] 0.0002237048 0.0004176684 6.828335e-05
 [144,] 0.0003774902 0.0002151890 8.054322e-05
 [145,] 0.0005098764 0.0001969553 1.273607e-04
 [146,] 0.0002590290 0.0002822891 5.706922e-05
 [147,] 0.0002504513 0.0002870559 5.695967e-05
 [148,] 0.0002351319 0.0004142516 6.779401e-05
 [149,] 0.0002407401 0.0002234226 8.511282e-05
 [150,] 0.0002487450 0.0002882355 5.696060e-05
 [151,] 0.0002182631 0.0003912039 6.829397e-05
 [152,] 0.0003309974 0.0001975756 8.646545e-05
 [153,] 0.0002447793 0.0002895506 5.703960e-05
 [154,] 0.0006743083 0.0001981651 1.602581e-04
 [155,] 0.0001897014 0.0002162772 5.297624e-05
 [156,] 0.0002488790 0.0002235640 8.774748e-05
 [157,] 0.0001844966 0.0002164527 5.251516e-05
 [158,] 0.0002112387 0.0003815110 6.829383e-05
 [159,] 0.0001854138 0.0002168037 5.263156e-05
 [160,] 0.0002147512 0.0003666125 6.768115e-05
 [161,] 0.0002240751 0.0003717457 6.734760e-05
 [162,] 0.0002253499 0.0004013715 6.641143e-05
 [163,] 0.0002154091 0.0003720434 6.742987e-05
 [164,] 0.0002155401 0.0003587000 6.749605e-05
 [165,] 0.0002137783 0.0003507539 6.765054e-05
 [166,] 0.0002483889 0.0002947081 5.734405e-05
 [167,] 0.0002330127 0.0003545536 6.680193e-05
 [168,] 0.0002294670 0.0003601954 6.668999e-05
 [169,] 0.0002287710 0.0003551059 6.682393e-05
 [170,] 0.0002285905 0.0003567849 6.668595e-05
 [171,] 0.0002069175 0.0003575982 6.943216e-05
 [172,] 0.0002089683 0.0003502139 6.875739e-05
 [173,] 0.0002082581 0.0003488883 6.935061e-05
 [174,] 0.0001814802 0.0002360519 5.394812e-05
 [175,] 0.0001807524 0.0002371560 5.411019e-05
 [176,] 0.0002108405 0.0002559176 6.856829e-05
 [177,] 0.0002097444 0.0002525663 6.875355e-05
 [178,] 0.0002238220 0.0002513690 8.256363e-05
 [179,] 0.0006596214 0.0002239567 1.253626e-04
 [180,] 0.0002666326 0.0002454490 5.756855e-05
 [181,] 0.0002554867 0.0002446378 5.689172e-05
 [182,] 0.0002519200 0.0002447344 5.665342e-05
 [183,] 0.0002519200 0.0002445627 5.656653e-05
 [184,] 0.0002370736 0.0002433702 5.577498e-05
 [185,] 0.0002541223 0.0002441755 5.673828e-05
 [186,] 0.0001957395 0.0002646865 4.770404e-05
 [187,] 0.0002526128 0.0002411814 5.708444e-05
 [188,] 0.0002818953 0.0002446876 5.893214e-05
 [189,] 0.0001756036 0.0002242482 4.824482e-05
 [190,] 0.0002498781 0.0002358998 5.637739e-05
 [191,] 0.0002494129 0.0002370294 5.597854e-05
 [192,] 0.0001839198 0.0002562241 4.710070e-05
 [193,] 0.0002661681 0.0002381740 5.715975e-05
 [194,] 0.0002676715 0.0002381740 5.728044e-05
 [195,] 0.0002215130 0.0002485654 6.958195e-05
 [196,] 0.0002853790 0.0002351981 5.918246e-05
 [197,] 0.0002801709 0.0002350540 5.874654e-05
 [198,] 0.0002786473 0.0002347034 5.867030e-05
 [199,] 0.0001899862 0.0002531708 4.732687e-05
 [200,] 0.0002616394 0.0002365169 5.700591e-05
 [201,] 0.0002801709 0.0002361563 5.856658e-05
 [202,] 0.0002818846 0.0002361563 5.871512e-05
 [203,] 0.0002929710 0.0003022530 5.147350e-05
 [204,] 0.0002048110 0.0002303015 5.243077e-05
 [205,] 0.0003165844 0.0002737378 5.504152e-05
 [206,] 0.0002488803 0.0002318094 5.587961e-05
 [207,] 0.0002457846 0.0002548290 7.139614e-05
 [208,] 0.0002248783 0.0002270504 5.380242e-05
 [209,] 0.0002477273 0.0002310061 5.571042e-05
 [210,] 0.0002847292 0.0002415905 5.700565e-05
 [211,] 0.0002353658 0.0002300434 5.449686e-05
 [212,] 0.0002692454 0.0002262085 5.931458e-05
 [213,] 0.0002413904 0.0002562527 7.063415e-05
 [214,] 0.0002795303 0.0002273453 6.023953e-05
 [215,] 0.0002209491 0.0002235921 6.562447e-05
 [216,] 0.0002312267 0.0002291337 5.418291e-05
 [217,] 0.0003306169 0.0002750505 5.573100e-05
 [218,] 0.0002178257 0.0002262182 5.300541e-05
 [219,] 0.0002206316 0.0002259274 5.337090e-05
 [220,] 0.0002746557 0.0002493130 8.756062e-05
 [221,] 0.0002772629 0.0002248028 6.068214e-05
 [222,] 0.0002772629 0.0002245558 6.075564e-05
 [223,] 0.0003190843 0.0002638900 5.595307e-05
 [224,] 0.0002768858 0.0002366659 5.709946e-05
 [225,] 0.0003434399 0.0002361380 6.437901e-05
 [226,] 0.0003168339 0.0002376752 6.123467e-05
 [227,] 0.0002075965 0.0002194647 6.279613e-05
 [228,] 0.0002561415 0.0002217155 5.873046e-05
 [229,] 0.0002561415 0.0002214879 5.879628e-05
 [230,] 0.0002542379 0.0002212372 5.862312e-05
 [231,] 0.0002456322 0.0002483905 7.465454e-05
 [232,] 0.0002542379 0.0002224747 5.827569e-05
 [233,] 0.0003282537 0.0002311168 6.399008e-05
 [234,] 0.0002548313 0.0002212372 5.869999e-05
 [235,] 0.0002503364 0.0002216484 5.782221e-05
 [236,] 0.0002485233 0.0002214169 5.765390e-05
 [237,] 0.0002055090 0.0002132094 6.256629e-05
 [238,] 0.0002580751 0.0002187576 5.970645e-05
 [239,] 0.0001995445 0.0002138015 6.048115e-05
 [240,] 0.0001976752 0.0002246290 5.072171e-05
 [241,] 0.0002532133 0.0002162031 5.972759e-05
 [242,] 0.0002282236 0.0002164161 5.616745e-05
 [243,] 0.0002513557 0.0002160133 5.953682e-05
 [244,] 0.0002551004 0.0002153931 6.031090e-05
 [245,] 0.0002539876 0.0002155152 6.010269e-05
 [246,] 0.0002354342 0.0002133750 5.823281e-05
 [247,] 0.0002307686 0.0002135575 5.746413e-05
 [248,] 0.0002261766 0.0002139191 5.665509e-05
 [249,] 0.0002261766 0.0002139191 5.665509e-05
 [250,] 0.0002252821 0.0002140050 5.649469e-05
 [251,] 0.0002028253 0.0002156722 5.276476e-05
 [252,] 0.0002563801 0.0002123955 6.216595e-05
 [253,] 0.0002109631 0.0002152636 5.398688e-05
 [254,] 0.0002067731 0.0002137580 5.399061e-05
 [255,] 0.0002079422 0.0002145013 5.380443e-05
 [256,] 0.0001931155 0.0002146667 5.165634e-05
 [257,] 0.0002064731 0.0002146667 5.350176e-05
 [258,] 0.0002071991 0.0002107750 5.539928e-05
 [259,] 0.0004172698 0.0002201989 8.143244e-05
 [260,] 0.0002338685 0.0002095970 6.041778e-05
 [261,] 0.0002559407 0.0002105958 6.346935e-05
 [262,] 0.0002429160 0.0002103035 6.180598e-05
 [263,] 0.0002068752 0.0002120880 5.499083e-05
 [264,] 0.0002224403 0.0002188989 5.501783e-05
 [265,] 0.0002005870 0.0002394196 6.566604e-05
 [266,] 0.0002554181 0.0002892814 5.556217e-05
 [267,] 0.0002438169 0.0002118527 6.158233e-05
 [268,] 0.0001972587 0.0002124867 5.370812e-05
 [269,] 0.0002029795 0.0002135988 5.426210e-05
 [270,] 0.0001700987 0.0002277193 4.879142e-05
 [271,] 0.0002773291 0.0002515941 5.357818e-05
 [272,] 0.0002105303 0.0002243212 6.937244e-05
 [273,] 0.0002992437 0.0002026572 7.283971e-05
 [274,] 0.0001894500 0.0002042183 5.724318e-05
 [275,] 0.0001851781 0.0002047417 5.682184e-05
 [276,] 0.0003529809 0.0004278357 4.227377e-04
 [277,] 0.0002109267 0.0002213016 6.893666e-05
 [278,] 0.0001603245 0.0002331839 5.402338e-05
 [279,] 0.0002473106 0.0002035139 7.322484e-05
 [280,] 0.0002647924 0.0002463263 8.880676e-05
 [281,] 0.0002488896 0.0002464143 8.445848e-05
 [282,] 0.0001648062 0.0002167584 4.910228e-05
 [283,] 0.0003929880 0.0002185393 8.461976e-05
 [284,] 0.0003997276 0.0002180224 8.618575e-05
 [285,] 0.0001960171 0.0002008334 5.703989e-05
 [286,] 0.0001948912 0.0002008380 5.683783e-05
 [287,] 0.0003997276 0.0002176529 8.664791e-05
 [288,] 0.0001610337 0.0002197807 4.883317e-05
 [289,] 0.0001925948 0.0002004555 5.630809e-05
 [290,] 0.0003877675 0.0002177714 8.472132e-05
 [291,] 0.0003862810 0.0002162936 8.594268e-05
 [292,] 0.0003820835 0.0002166372 8.484462e-05
 [293,] 0.0001915331 0.0002004379 5.565621e-05
 [294,] 0.0001915331 0.0002004366 5.572995e-05
 [295,] 0.0003083509 0.0002493641 1.068193e-04
 [296,] 0.0002047160 0.0001998186 5.989205e-05
 [297,] 0.0004559400 0.0002253902 1.623245e-04
 [298,] 0.0001995795 0.0002359885 6.519593e-05
 [299,] 0.0003594864 0.0002341491 1.163851e-04
 [300,] 0.0002028108 0.0002142349 6.936095e-05
 [301,] 0.0001909418 0.0002351514 5.792530e-05
 [302,] 0.0002378540 0.0002411279 7.639590e-05
 [303,] 0.0002905396 0.0002276326 7.088010e-05
 [304,] 0.0002495141 0.0002245734 6.503768e-05
 [305,] 0.0002207495 0.0002421446 8.308840e-05
 [306,] 0.0002335926 0.0002399825 8.912557e-05
 [307,] 0.0002526106 0.0002319288 6.373691e-05
 [308,] 0.0002636926 0.0002116159 6.494054e-05
 [309,] 0.0002113902 0.0002343512 7.176500e-05
 [310,] 0.0001907908 0.0002026558 5.841516e-05
 [311,] 0.0001937932 0.0002574469 7.197996e-05
 [312,] 0.0001766980 0.0001997206 5.362807e-05
 [313,] 0.0002104903 0.0002307216 6.944726e-05
 [314,] 0.0001733052 0.0002013874 5.333823e-05
 [315,] 0.0003969905 0.0001995895 9.060171e-05
 [316,] 0.0002561724 0.0002098122 6.363298e-05
 [317,] 0.0002393588 0.0002496086 7.979141e-05
 [318,] 0.0003182364 0.0002007278 7.632710e-05
 [319,] 0.0002569335 0.0002065157 6.422683e-05
 [320,] 0.0001784433 0.0002042029 5.591686e-05
 [321,] 0.0002522035 0.0002306343 8.992814e-05
 [322,] 0.0002397011 0.0002496221 8.006434e-05
 [323,] 0.0002210317 0.0002368967 7.820156e-05
 [324,] 0.0002510460 0.0002367584 9.448415e-05
 [325,] 0.0002481799 0.0002048619 6.408017e-05
 [326,] 0.0003326357 0.0002514796 1.285784e-04
 [327,] 0.0002348970 0.0002343617 8.473561e-05
 [328,] 0.0001622139 0.0002356273 5.227810e-05
 [329,] 0.0001954946 0.0002483861 6.228593e-05
 [330,] 0.0001930424 0.0002477934 6.196001e-05
 [331,] 0.0001570343 0.0002393603 5.204986e-05
 [332,] 0.0001573959 0.0002397556 5.285905e-05
 [333,] 0.0002241774 0.0002118664 6.913798e-05
 [334,] 0.0001817354 0.0002421879 7.021955e-05
 [335,] 0.0001749280 0.0002414667 6.612409e-05
 [336,] 0.0002262892 0.0002350120 8.472819e-05
 [337,] 0.0001575574 0.0002392338 5.308041e-05
 [338,] 0.0002296130 0.0002114326 7.220351e-05
 [339,] 0.0002222884 0.0002115950 6.816790e-05
 [340,] 0.0002231693 0.0002127290 6.924743e-05
 [341,] 0.0002227372 0.0002127290 6.896505e-05
 [342,] 0.0002204235 0.0002127290 6.742326e-05
 [343,] 0.0002229250 0.0002122648 6.890268e-05
 [344,] 0.0002210561 0.0002125570 6.784988e-05
 [345,] 0.0002211510 0.0002137041 6.834496e-05
 [346,] 0.0002160656 0.0002472645 7.408200e-05
 [347,] 0.0002063762 0.0002332265 7.040770e-05
 [348,] 0.0001559047 0.0002306647 5.059828e-05
 [349,] 0.0002179128 0.0002480600 7.597551e-05
 [350,] 0.0001605457 0.0002264027 5.318051e-05
 [351,] 0.0002429713 0.0002485909 8.080998e-05
 [352,] 0.0002041974 0.0002483894 7.118353e-05
 [353,] 0.0001725252 0.0002328390 6.234326e-05
 [354,] 0.0001687733 0.0002144132 5.748050e-05
 [355,] 0.0001973271 0.0002288607 6.571930e-05
 [356,] 0.0001656011 0.0002075080 5.364844e-05
 [357,] 0.0001560269 0.0002298150 5.083832e-05
 [358,] 0.0001569258 0.0002298080 5.199763e-05
 [359,] 0.0002063993 0.0002378032 7.266613e-05
 [360,] 0.0001559649 0.0002316199 5.089919e-05
 [361,] 0.0001640403 0.0002098010 5.344220e-05
 [362,] 0.0002222885 0.0002187889 7.157706e-05
 [363,] 0.0001626322 0.0002129270 5.326527e-05
 [364,] 0.0002193770 0.0002199224 6.886287e-05
 [365,] 0.0002187143 0.0002199224 6.831123e-05
 [366,] 0.0002208646 0.0002195165 7.023619e-05
 [367,] 0.0001640403 0.0002153248 5.472708e-05
 [368,] 0.0002187143 0.0002195165 6.818607e-05
 [369,] 0.0001558927 0.0002281921 5.026965e-05
 [370,] 0.0001716186 0.0002519943 5.181903e-05
 [371,] 0.0001573154 0.0002244961 5.140948e-05
 [372,] 0.0001592201 0.0001967387 4.794413e-05
 [373,] 0.0001815237 0.0002528286 5.300703e-05
 [374,] 0.0001760673 0.0002554546 5.214288e-05
 [375,] 0.0001719363 0.0002244047 4.995357e-05
 [376,] 0.0001562675 0.0002260943 5.068697e-05
 [377,] 0.0001568601 0.0002264348 5.132357e-05
 [378,] 0.0002276857 0.0002127291 7.211940e-05
 [379,] 0.0002278665 0.0002127309 7.221368e-05
 [380,] 0.0001760673 0.0002552561 5.215481e-05
 [381,] 0.0001593621 0.0001959618 4.764889e-05
 [382,] 0.0001843832 0.0002552561 5.321639e-05
 [383,] 0.0001590191 0.0002002253 4.899385e-05
 [384,] 0.0001563569 0.0002250949 5.062938e-05
 [385,] 0.0002265310 0.0002115630 7.049050e-05
 [386,] 0.0001808228 0.0002499434 5.322786e-05
 [387,] 0.0002031826 0.0002614114 7.671356e-05
 [388,] 0.0002349265 0.0002458936 7.726569e-05
 [389,] 0.0002290838 0.0002148029 7.315560e-05
 [390,] 0.0002108251 0.0002846804 8.744017e-05
 [391,] 0.0002261861 0.0002110815 7.008885e-05
 [392,] 0.0002005941 0.0002573901 7.336157e-05
 [393,] 0.0001568337 0.0001994747 4.802281e-05
 [394,] 0.0001565110 0.0002015222 4.831595e-05
 [395,] 0.0002591655 0.0002441733 8.610768e-05
 [396,] 0.0001708581 0.0002601470 5.181159e-05
 [397,] 0.0002182485 0.0002856103 9.776848e-05
 [398,] 0.0002203209 0.0002152043 6.699813e-05
 [399,] 0.0001758463 0.0002549494 6.404761e-05
 [400,] 0.0001645942 0.0002479545 5.209605e-05
 [401,] 0.0001605394 0.0002470849 5.247535e-05
 [402,] 0.0001613807 0.0002442612 5.739566e-05
 [403,] 0.0001635968 0.0002482903 6.094359e-05
 [404,] 0.0002978782 0.0002456574 1.229000e-04
 [405,] 0.0001611289 0.0002511197 5.908629e-05
 [406,] 0.0002006434 0.0002495357 9.637546e-05
 [407,] 0.0001596909 0.0002507502 5.729038e-05
 [408,] 0.0004447041 0.0003732526 5.156927e-04
 [409,] 0.0004447041 0.0003732526 5.156927e-04
 [410,] 0.0002054833 0.0003758778 1.696493e-04
 [411,] 0.0001751157 0.0002456042 6.253243e-05
 [412,] 0.0001591700 0.0002474910 5.243561e-05
 [413,] 0.0001664926 0.0003504364 8.233956e-05
 [414,] 0.0002950196 0.0002409457 1.123643e-04
 [415,] 0.0001591269 0.0002407598 5.241351e-05
 [416,] 0.0001591269 0.0002408151 5.241970e-05
 [417,] 0.0002978782 0.0002404517 1.121878e-04
 [418,] 0.0003010798 0.0002402774 1.132047e-04
 [419,] 0.0001658489 0.0004192021 9.021708e-05
 [420,] 0.0001614080 0.0002668377 6.350004e-05
 [421,] 0.0004685329 0.0004097430 6.138168e-04
 [422,] 0.0001598364 0.0002497995 5.212342e-05
 [423,] 0.0001832342 0.0002425569 6.567735e-05
 [424,] 0.0001606076 0.0002957710 6.659796e-05
 [425,] 0.0001599418 0.0002442391 5.380897e-05
 [426,] 0.0002952614 0.0002447251 1.237929e-04
 [427,] 0.0006057930 0.0004629702 9.490062e-04
 [428,] 0.0001599379 0.0002458704 5.404662e-05
 [429,] 0.0001663566 0.0003219457 8.243924e-05
 [430,] 0.0002271654 0.0005437735 3.053140e-04
 [431,] 0.0001607771 0.0003481299 7.527756e-05
 [432,] 0.0002962250 0.0002396246 1.103003e-04
 [433,] 0.0002071298 0.0005712339 2.577853e-04
 [434,] 0.0001658489 0.0005867546 1.152667e-04
 [435,] 0.0001595980 0.0002396412 5.173315e-05
 [436,] 0.0002091852 0.0006228074 2.862630e-04
 [437,] 0.0004951179 0.0005965323 1.034910e-03
 [438,] 0.0001722432 0.0005672789 1.457026e-04
 [439,] 0.0001684511 0.0005481933 1.256223e-04
 [440,] 0.0001689934 0.0005428659 1.275684e-04
 [441,] 0.0001590725 0.0002379728 5.195550e-05
 [442,] 0.0002060699 0.0002354514 7.010839e-05
 [443,] 0.0002060699 0.0002354826 7.014556e-05
 [444,] 0.0002060699 0.0002355810 7.026110e-05
 [445,] 0.0002462097 0.0005568138 3.692209e-04
 [446,] 0.0002506705 0.0005618756 3.861343e-04
 [447,] 0.0002506705 0.0005626050 3.866502e-04
 [448,] 0.0002541674 0.0005672669 4.005373e-04
 [449,] 0.0002506705 0.0005672669 3.899458e-04
 [450,] 0.0001686368 0.0006079674 1.373753e-04
 [451,] 0.0002524888 0.0005719793 3.988370e-04
 [452,] 0.0001607457 0.0002364224 5.302426e-05
 [453,] 0.0001602115 0.0002370936 5.285431e-05
 [454,] 0.0003365718 0.0002364589 1.195625e-04
 [455,] 0.0001603782 0.0002370539 5.294613e-05
 [456,] 0.0001590574 0.0004234202 8.007724e-05
 [457,] 0.0002541674 0.0004999259 3.511598e-04
 [458,] 0.0002558705 0.0005126784 3.647508e-04
 [459,] 0.0002541674 0.0005171790 3.634990e-04
 [460,] 0.0002474385 0.0005086318 3.394253e-04
 [461,] 0.0002465642 0.0005042293 3.338490e-04
 [462,] 0.0002593522 0.0005171790 3.775264e-04
 [463,] 0.0001689101 0.0005573954 1.294890e-04
 [464,] 0.0002575987 0.0005391764 3.893908e-04
 [465,] 0.0005973825 0.0005816778 1.244746e-03
 [466,] 0.0002575987 0.0005528783 3.997121e-04
 [467,] 0.0005973825 0.0005968107 1.284942e-03
 [468,] 0.0001599569 0.0002417558 5.332313e-05
 [469,] 0.0006311634 0.0006017372 1.380486e-03
 [470,] 0.0001602632 0.0002403208 5.328766e-05
 [471,] 0.0001612504 0.0002407532 5.397536e-05
 [472,] 0.0003337298 0.0003012266 2.765369e-04
 [473,] 0.0002020881 0.0002466479 6.389751e-05
 [474,] 0.0004189519 0.0011207945 1.727901e-03
 [475,] 0.0001580253 0.0007644299 1.003011e-04
 [476,] 0.0002238614 0.0013415038 7.093194e-04
 [477,] 0.0003786768 0.0014295341 1.953185e-03
 [478,] 0.0001624475 0.0002482231 5.657462e-05
 [479,] 0.0002130983 0.0014294536 6.614902e-04
 [480,] 0.0002120312 0.0013976720 6.392752e-04
 [481,] 0.0002391590 0.0014944840 9.143258e-04
 [482,] 0.0001570557 0.0006691258 9.791433e-05
 [483,] 0.0001752931 0.0002539124 6.505126e-05
 [484,] 0.0005748925 0.0016316252 3.943896e-03
 [485,] 0.0002751076 0.0015985903 1.339346e-03
 [486,] 0.0006306608 0.0017064709 4.659713e-03
 [487,] 0.0002733852 0.0016525948 1.369274e-03
 [488,] 0.0002733852 0.0015788591 1.307448e-03
 [489,] 0.0001801871 0.0002571089 6.889910e-05
 [490,] 0.0001765990 0.0002541813 6.592683e-05
 [491,] 0.0006612621 0.0017853895 5.206297e-03
 [492,] 0.0002848028 0.0016508471 1.458243e-03
 [493,] 0.0002819466 0.0016685537 1.449899e-03
 [494,] 0.0002819466 0.0016508471 1.434909e-03
 [495,] 0.0002819466 0.0016685537 1.449899e-03
 [496,] 0.0001771767 0.0020491177 4.831618e-04
 [497,] 0.0002791370 0.0016882899 1.443104e-03
 [498,] 0.0002791370 0.0016685537 1.426713e-03
 [499,] 0.0006332717 0.0018264522 5.064286e-03
 [500,] 0.0002848028 0.0017884909 1.576565e-03
 [501,] 0.0006890106 0.0016316252 4.965036e-03
 [502,] 0.0002819466 0.0017064709 1.481954e-03
 [503,] 0.0001884172 0.0002511009 7.098921e-05
 [504,] 0.0002767693 0.0017064709 1.438192e-03
 [505,] 0.0002767693 0.0017064709 1.438192e-03
 [506,] 0.0002635590 0.0017064709 1.328173e-03
 [507,] 0.0002617145 0.0017064709 1.307526e-03
 [508,] 0.0002795390 0.0016685948 1.430063e-03
 [509,] 0.0002360183 0.0002749394 7.992101e-05
 [510,] 0.0002848028 0.0016685537 1.473510e-03
 [511,] 0.0001852596 0.0002470485 6.546943e-05
 [512,] 0.0002848028 0.0016882899 1.490511e-03
 [513,] 0.0001800631 0.0002576892 6.901137e-05
 [514,] 0.0002819466 0.0016685537 1.449899e-03
 [515,] 0.0002848028 0.0016685537 1.473510e-03
 [516,] 0.0002877066 0.0016508471 1.482005e-03
 [517,] 0.0001578935 0.0007358145 8.697702e-05
 [518,] 0.0002733852 0.0015442588 1.279607e-03
 [519,] 0.0006080353 0.0017267367 4.515107e-03
 [520,] 0.0002760994 0.0015606220 1.313520e-03
 [521,] 0.0001879335 0.0006711792 2.377681e-04
 [522,] 0.0001922448 0.0002460672 7.170230e-05
 [523,] 0.0001928065 0.0008923906 3.280213e-04
 [524,] 0.0007758767 0.0008754182 2.772530e-03
 [525,] 0.0007244277 0.0007885803 2.257546e-03
 [526,] 0.0007645720 0.0008588437 2.663760e-03
 [527,] 0.0002193518 0.0002491664 8.920010e-05
 [528,] 0.0003266562 0.0008834500 9.478446e-04
 [529,] 0.0007645720 0.0008666874 2.693316e-03
 [530,] 0.0001895989 0.0002531720 7.329017e-05
 [531,] 0.0001558761 0.0003017117 5.628754e-05
 [532,] 0.0007415095 0.0009066519 2.740203e-03
 [533,] 0.0001558698 0.0003948564 6.559850e-05
 [534,] 0.0001988708 0.0002928002 9.967367e-05
 [535,] 0.0001558769 0.0003867282 6.451250e-05
 [536,] 0.0008003191 0.0008982894 2.957947e-03
 [537,] 0.0001931782 0.0002584168 8.124041e-05
 [538,] 0.0001931782 0.0003103016 9.853366e-05
 [539,] 0.0001816890 0.0003335392 8.986409e-05
 [540,] 0.0001962673 0.0003226080 1.002330e-04
 [541,] 0.0007196212 0.0009159620 2.679245e-03
 [542,] 0.0008015389 0.0009159620 3.034055e-03
 [543,] 0.0001558747 0.0002908240 5.444995e-05
 [544,] 0.0001889680 0.0003253247 9.738543e-05
 [545,] 0.0004203816 0.0002967306 3.498512e-04
 [546,] 0.0001945517 0.0003274489 9.920011e-05
 [547,] 0.0001969316 0.0003184492 1.053937e-04
 [548,] 0.0006551241 0.0008215029 2.105232e-03
 [549,] 0.0001560814 0.0002743591 5.553186e-05
 [550,] 0.0006362220 0.0007831381 1.921647e-03
 [551,] 0.0001558730 0.0002653558 5.353886e-05
 [552,] 0.0001559025 0.0002609554 5.413077e-05
 [553,] 0.0001559208 0.0003204970 5.985914e-05
 [554,] 0.0004567748 0.0002536464 2.752214e-04
 [555,] 0.0001905581 0.0002722094 8.501877e-05
 [556,] 0.0001560508 0.0003227322 6.141537e-05
 [557,] 0.0001548040 0.0003107096 5.776267e-05
 [558,] 0.0001565342 0.0002863986 5.911999e-05
 [559,] 0.0006244323 0.0007364729 1.744087e-03
 [560,] 0.0001914465 0.0002596171 8.114655e-05
 [561,] 0.0001924057 0.0002597526 8.210229e-05
 [562,] 0.0001942800 0.0002594670 8.343436e-05
 [563,] 0.0006519127 0.0007858775 1.981648e-03
 [564,] 0.0006714323 0.0007938066 2.074961e-03
 [565,] 0.0002333004 0.0002580750 1.140864e-04
 [566,] 0.0001850280 0.0002583422 7.417891e-05
 [567,] 0.0006244323 0.0008326693 2.019845e-03
 [568,] 0.0006244323 0.0008250147 1.997805e-03
 [569,] 0.0006244323 0.0008250147 1.997805e-03
 [570,] 0.0006244323 0.0008326693 2.019845e-03
 [571,] 0.0006150420 0.0008250147 1.962680e-03
 [572,] 0.0001558672 0.0003299368 5.961515e-05
 [573,] 0.0001563675 0.0003035898 6.066875e-05
 [574,] 0.0001581394 0.0002633464 5.967971e-05
 [575,] 0.0002220992 0.0002680387 1.133071e-04
 [576,] 0.0002338262 0.0002707649 1.260013e-04
 [577,] 0.0002222934 0.0002724331 1.156571e-04
 [578,] 0.0002287472 0.0002730057 1.222289e-04
 [579,] 0.0002300459 0.0002810881 1.273775e-04
 [580,] 0.0008434744 0.0002543998 5.264800e-04
 [581,] 0.0006362238 0.0002635437 4.695894e-04
 [582,] 0.0002280883 0.0002772009 1.236487e-04
 [583,] 0.0002267878 0.0002772009 1.223532e-04
 [584,] 0.0002195606 0.0002747249 1.140464e-04
 [585,] 0.0008376330 0.0002533999 5.103862e-04
 [586,] 0.0002679491 0.0002573486 1.364848e-04
 [587,] 0.0002694877 0.0002568635 1.366950e-04
 [588,] 0.0002396665 0.0002559459 1.136319e-04
 [589,] 0.0002695256 0.0002552385 1.331444e-04
 [590,] 0.0002680294 0.0002542550 1.299364e-04
 [591,] 0.0008642248 0.0002497012 4.811810e-04
 [592,] 0.0002359472 0.0002621049 1.206462e-04
 [593,] 0.0002753871 0.0002540198 1.349899e-04
 [594,] 0.0002769769 0.0002541761 1.365859e-04
 [595,] 0.0002469367 0.0002613962 1.290884e-04
 [596,] 0.0002469367 0.0002619175 1.300186e-04
 [597,] 0.0002435804 0.0002621049 1.273857e-04
 [598,] 0.0007934352 0.0002572851 5.019521e-04
 [599,] 0.0002388991 0.0002626520 1.241539e-04
 [600,] 0.0002404891 0.0002626520 1.255722e-04
 [601,] 0.0002404891 0.0002624627 1.252548e-04
 [602,] 0.0002484821 0.0002606969 1.291718e-04
 [603,] 0.0002359472 0.0002594864 1.164633e-04
 [604,] 0.0002665520 0.0002522633 1.243946e-04
 [605,] 0.0002695256 0.0002521290 1.262992e-04
 [606,] 0.0007306780 0.0002488695 3.970902e-04
 [607,] 0.0002695256 0.0002518470 1.256792e-04
 [608,] 0.0006976739 0.0002529670 4.194261e-04
 [609,] 0.0002469367 0.0002579742 1.229946e-04
 [610,] 0.0002484821 0.0002586367 1.254494e-04
 [611,] 0.0002484821 0.0002579742 1.242538e-04
 [612,] 0.0002502251 0.0002584789 1.266004e-04
 [613,] 0.0002554385 0.0002581303 1.302288e-04
 [614,] 0.0002665520 0.0002501481 1.198200e-04
 [615,] 0.0018589994 0.0002513339 9.898535e-04
 [616,] 0.0015836212 0.0002532459 8.590189e-04
 [617,] 0.0032029201 0.0002527772 1.748149e-03
 [618,] 0.0002866502 0.0002584789 1.569359e-04
 [619,] 0.0002861230 0.0002523707 1.392759e-04
 [620,] 0.0002424278 0.0002493679 8.326063e-05
 [621,] 0.0002769984 0.0002569973 1.456159e-04
 [622,] 0.0013263257 0.0002464098 6.755303e-04
 [623,] 0.0003076863 0.0002526540 1.564191e-04
 [624,] 0.0002970644 0.0002569973 1.619250e-04
 [625,] 0.0025936107 0.0002500887 1.365823e-03
 [626,] 0.0003153451 0.0002525948 1.620551e-04
 [627,] 0.0010299333 0.0002462466 5.240101e-04
 [628,] 0.0003953584 0.0002359067 8.246898e-05
 [629,] 0.0015023681 0.0002543306 8.230569e-04
 [630,] 0.0004376601 0.0002597115 2.885008e-04
 [631,] 0.0013677814 0.0002541062 7.454309e-04
 [632,] 0.0003605241 0.0003514861 3.764405e-04
 [633,] 0.0003954686 0.0002421995 7.958910e-05
 [634,] 0.0006429210 0.0002499368 3.572112e-04
 [635,] 0.0003265987 0.0002622171 2.031744e-04
 [636,] 0.0006585754 0.0002499368 3.662676e-04
 [637,] 0.0003379914 0.0002630800 2.169074e-04
 [638,] 0.0003523003 0.0002615708 2.250362e-04
 [639,] 0.0003181042 0.0002384337 7.232227e-05
 [640,] 0.0001887421 0.0002328641 6.642589e-05
 [641,] 0.0002700705 0.0002375946 1.182494e-04
 [642,] 0.0002447090 0.0002457813 1.357511e-04
 [643,] 0.0002066055 0.0002426242 6.651531e-05
 [644,] 0.0002693952 0.0002357053 1.137993e-04
 [645,] 0.0002375862 0.0002463516 7.856160e-05
 [646,] 0.0002837608 0.0002349867 1.180297e-04
 [647,] 0.0001950612 0.0002463570 6.568506e-05
 [648,] 0.0001849021 0.0002299257 6.681026e-05
 [649,] 0.0001849021 0.0002294003 6.657860e-05
 [650,] 0.0002404448 0.0002374090 7.655046e-05
 [651,] 0.0002083204 0.0002429419 6.660017e-05
 [652,] 0.0002404081 0.0002377595 7.669228e-05
 [653,] 0.0002068342 0.0002428892 6.636112e-05
 [654,] 0.0002081524 0.0002427903 6.657669e-05
 [655,] 0.0002804233 0.0002400033 1.480851e-04
 [656,] 0.0002973635 0.0002327724 1.185071e-04
 [657,] 0.0001696879 0.0002310372 5.561650e-05
 [658,] 0.0002606861 0.0002331785 1.048669e-04
 [659,] 0.0002402976 0.0002366934 7.617687e-05
 [660,] 0.0001694314 0.0002308857 5.544711e-05
 [661,] 0.0001985931 0.0002315793 7.143946e-05
 [662,] 0.0002401994 0.0002358575 7.589643e-05
 [663,] 0.0002011605 0.0002412075 7.593286e-05
 [664,] 0.0002284113 0.0002484552 8.545249e-05
 [665,] 0.0002973466 0.0002663360 1.981971e-04
 [666,] 0.0001678222 0.0002353606 5.567560e-05
 [667,] 0.0001936960 0.0002524871 7.791101e-05
 [668,] 0.0001672558 0.0002359232 5.538544e-05
 [669,] 0.0002316957 0.0002395254 7.878427e-05
 [670,] 0.0002128950 0.0002382366 9.468216e-05
 [671,] 0.0002395892 0.0002402876 7.525180e-05
 [672,] 0.0002136392 0.0002456884 7.711422e-05
 [673,] 0.0002018228 0.0002459114 7.944843e-05
 [674,] 0.0002152773 0.0002633442 1.258267e-04
 [675,] 0.0002008862 0.0002561456 8.774358e-05
 [676,] 0.0001681387 0.0002359097 5.603088e-05
 [677,] 0.0002137616 0.0002484460 8.721448e-05
 [678,] 0.0002111264 0.0002486569 8.591426e-05
 [679,] 0.0001898818 0.0002479354 7.144916e-05
 [680,] 0.0001677636 0.0002359097 5.577128e-05
 [681,] 0.0002606375 0.0002420088 8.910560e-05
 [682,] 0.0001944467 0.0002556677 7.907870e-05
 [683,] 0.0001862973 0.0002509547 7.251615e-05
 [684,] 0.0002078535 0.0002554327 9.477849e-05
 [685,] 0.0001853341 0.0002688171 8.220973e-05
 [686,] 0.0001672710 0.0002357232 5.537014e-05
 [687,] 0.0002092565 0.0002592363 1.018775e-04
 [688,] 0.0001665555 0.0002356852 5.473161e-05
 [689,] 0.0002380963 0.0002568030 8.189090e-05
 [690,] 0.0001987370 0.0002398967 6.811475e-05
 [691,] 0.0002703487 0.0002752693 1.948940e-04
 [692,] 0.0002426658 0.0002480066 8.078679e-05
 [693,] 0.0002589459 0.0002390322 8.289594e-05
 [694,] 0.0002415396 0.0002728299 1.708085e-04
 [695,] 0.0001617443 0.0002370936 6.058466e-05
 [696,] 0.0002475359 0.0002389179 7.866196e-05
 [697,] 0.0001665555 0.0002365353 5.487334e-05
 [698,] 0.0002103073 0.0002395435 1.068593e-04
 [699,] 0.0002102994 0.0002423555 1.101648e-04
 [700,] 0.0002380777 0.0002374740 7.529894e-05
 [701,] 0.0001662496 0.0002366316 5.451102e-05
 [702,] 0.0002486198 0.0002389884 7.980452e-05
 [703,] 0.0001661290 0.0002366316 5.430118e-05
 [704,] 0.0002074903 0.0002574185 1.129063e-04
 [705,] 0.0001631398 0.0002383763 7.270444e-05
 [706,] 0.0002059834 0.0002554313 1.058842e-04
 [707,] 0.0002046393 0.0002493777 9.725839e-05
 [708,] 0.0002628609 0.0002389796 8.402301e-05
 [709,] 0.0002384400 0.0002456101 7.687761e-05
 [710,] 0.0002384307 0.0002388471 7.496774e-05
 [711,] 0.0003309922 0.0002365152 1.769081e-04
 [712,] 0.0001707039 0.0002378733 7.535823e-05
 [713,] 0.0002496716 0.0002441657 1.421101e-04
 [714,] 0.0002621850 0.0002434405 1.483632e-04
 [715,] 0.0002258029 0.0002345190 8.030147e-05
 [716,] 0.0002496716 0.0002423338 1.397046e-04
 [717,] 0.0001667190 0.0002354516 5.485078e-05
 [718,] 0.0002270255 0.0002330522 8.002209e-05
 [719,] 0.0002295841 0.0002342382 8.202168e-05
 [720,] 0.0002272679 0.0002301359 7.901723e-05
 [721,] 0.0001665555 0.0002355516 5.470328e-05
 [722,] 0.0002197922 0.0002468830 1.288167e-04
 [723,] 0.0002287143 0.0002289662 7.892385e-05
 [724,] 0.0002336656 0.0002333357 8.339976e-05
 [725,] 0.0001998734 0.0002372946 8.734424e-05
 [726,] 0.0001779035 0.0002370142 7.727606e-05
 [727,] 0.0001757498 0.0002371946 7.657253e-05
 [728,] 0.0001667077 0.0002355516 5.484943e-05
 [729,] 0.0002532256 0.0002389766 8.154950e-05
 [730,] 0.0002537312 0.0002389728 8.167689e-05
 [731,] 0.0002542405 0.0002389692 8.180503e-05
 [732,] 0.0002292400 0.0002347101 8.214814e-05
 [733,] 0.0002383681 0.0002254493 8.095475e-05
 [734,] 0.0003654929 0.0002341579 1.513198e-04
 [735,] 0.0002393972 0.0002363435 7.443072e-05
 [736,] 0.0001681616 0.0002353963 5.839895e-05
 [737,] 0.0004443729 0.0002542588 2.800970e-04
 [738,] 0.0009211761 0.0002328564 3.705585e-04
 [739,] 0.0004038987 0.0002560229 2.577299e-04
 [740,] 0.0004227732 0.0002546717 2.671406e-04
 [741,] 0.0008044615 0.0002338495 3.319272e-04
 [742,] 0.0004044727 0.0002584823 2.636403e-04
 [743,] 0.0004044727 0.0002528279 2.537986e-04
 [744,] 0.0008062823 0.0002342978 3.363230e-04
 [745,] 0.0004044727 0.0002589429 2.645698e-04
 [746,] 0.1232354878 0.0002503529 8.099168e-02
 [747,] 0.0004661681 0.0002584823 3.048486e-04
 [748,] 0.0005307009 0.0002594061 3.505636e-04
 [749,] 0.0002380865 0.0002366207 7.683008e-05
 [750,] 0.0005307009 0.0002589429 3.493141e-04
 [751,] 0.0006129179 0.0002603876 4.092752e-04
 [752,] 0.0002422709 0.0002365490 7.782788e-05
 [753,] 0.0289039475 0.0002353673 1.257862e-02
 [754,] 0.0001629526 0.0002604130 9.717357e-05
 [755,] 0.0005125387 0.0002497121 3.147669e-04
 [756,] 0.0002401682 0.0002367536 7.813091e-05
 [757,] 0.0002396407 0.0002366368 7.760109e-05
 [758,] 0.0001941110 0.0002513765 6.358110e-05
 [759,] 0.0001941703 0.0002512172 6.347909e-05
 [760,] 0.0001940558 0.0002512172 6.364145e-05
 [761,] 0.0002365740 0.0002368005 7.707823e-05
 [762,] 0.0004282165 0.0002566213 2.754703e-04
 [763,] 0.0005917878 0.0002566213 3.833934e-04
 [764,] 0.0005917878 0.0002561294 3.818828e-04
 [765,] 0.0406320845 0.0002347952 1.740955e-02
 [766,] 0.0006527273 0.0002547600 4.173846e-04
 [767,] 0.0483794742 0.0002354685 2.108664e-02
 [768,] 0.0005368053 0.0002575236 3.495314e-04
 [769,] 0.0007550272 0.0002594061 5.026886e-04
 [770,] 0.0004281221 0.0002292191 1.861888e-04
 [771,] 0.0006839000 0.0002325904 2.729249e-04
 [772,] 0.0002365740 0.0002366289 7.638083e-05
 [773,] 0.0005021639 0.0002238314 1.933641e-04
 [774,] 0.0005295767 0.0002499544 3.180544e-04
 [775,] 0.0007478532 0.0002333217 3.035420e-04
 [776,] 0.0002365740 0.0002367467 7.676631e-05
 [777,] 0.0002614302 0.0002389914 8.456337e-05
 [778,] 0.0003552995 0.0002543235 2.235067e-04
 [779,] 0.0002601022 0.0002390311 8.409720e-05
 [780,] 0.0006839000 0.0002338906 2.815372e-04
 [781,] 0.0002360789 0.0002366848 7.620447e-05
 [782,] 0.0007838334 0.0002341860 3.251952e-04
 [783,] 0.0004503544 0.0002555164 2.888009e-04
 [784,] 0.0004282165 0.0002537700 2.686769e-04
 [785,] 0.0002351025 0.0002366076 7.557774e-05
 [786,] 0.0360582607 0.0002371887 1.629195e-02
 [787,] 0.0002332497 0.0002366202 7.505491e-05
 [788,] 0.0002226878 0.0002612282 7.315432e-05
 [789,] 0.0005368053 0.0002588908 3.548063e-04
 [790,] 0.0002332497 0.0002365789 7.486088e-05
 [791,] 0.0002686092 0.0002403957 1.239179e-04
 [792,] 0.0002872180 0.0002392240 9.149351e-05
 [793,] 0.0002379763 0.0002366153 7.615076e-05
 [794,] 0.0002420780 0.0002366153 7.740360e-05
 [795,] 0.0003091688 0.0002417210 1.455310e-04
 [796,] 0.0002241096 0.0002707586 1.507701e-04
 [797,] 0.0002343715 0.0002711842 1.583293e-04
 [798,] 0.0002587682 0.0002366560 8.083416e-05
 [799,] 0.0002930103 0.0002420152 1.381526e-04
 [800,] 0.0002548597 0.0002367087 8.092145e-05
 [801,] 0.0002555088 0.0002367573 8.163222e-05
 [802,] 0.0002030838 0.0002781089 1.424328e-04
 [803,] 0.0002123280 0.0002776554 1.487253e-04
 [804,] 0.0002220576 0.0002426294 1.051343e-04
 [805,] 0.0001608161 0.0002803999 1.043799e-04
 [806,] 0.0006387243 0.0002354455 2.699531e-04
 [807,] 0.0008274711 0.0002613888 5.743119e-04
 [808,] 0.0008676511 0.0002688480 6.192862e-04
 [809,] 0.0002535775 0.0002369099 8.162226e-05
 [810,] 0.0002030838 0.0002801575 1.440485e-04
 [811,] 0.0010601509 0.0002732460 7.881288e-04
 [812,] 0.0033679351 0.0002514065 2.157081e-03
 [813,] 0.0001555079 0.0002425706 5.008967e-05
 [814,] 0.0004512448 0.0002838892 3.371381e-04
 [815,] 0.0307739442 0.0002409724 1.521246e-02
 [816,] 0.0006939124 0.0002374798 3.146743e-04
 [817,] 0.0001836509 0.0002273986 5.835949e-05
 [818,] 0.0002411467 0.0002513773 9.165803e-05
 [819,] 0.0001561665 0.0002568891 5.654927e-05
 [820,] 0.0001982176 0.0002266052 5.460972e-05
 [821,] 0.0001945830 0.0002199084 6.617716e-05
 [822,] 0.0005845253 0.0002362903 2.596650e-04
 [823,] 0.0006122841 0.0002361918 2.715796e-04
 [824,] 0.0002071937 0.0002211647 6.889773e-05
 [825,] 0.0001959085 0.0002380891 7.978590e-05
 [826,] 0.0002026522 0.0002384215 8.354839e-05
 [827,] 0.0007726894 0.0002091717 1.508218e-04
 [828,] 0.0002130684 0.0002237982 7.347833e-05
 [829,] 0.0002130684 0.0002240121 7.359153e-05
 [830,] 0.0002130684 0.0002237982 7.347833e-05
 [831,] 0.0009558063 0.0002101129 1.763846e-04
 [832,] 0.0002102868 0.0002233757 7.067694e-05
 [833,] 0.0008012835 0.0002102535 1.485138e-04
 [834,] 0.0008012835 0.0002044055 1.903268e-04
 [835,] 0.0006969049 0.0002044055 1.663537e-04
 [836,] 0.0008363779 0.0002044350 1.975220e-04
 [837,] 0.0001836676 0.0002012814 5.893018e-05
 [838,] 0.0001855926 0.0002012814 5.958726e-05
 [839,] 0.0009154368 0.0002043669 2.177630e-04
 [840,] 0.0001844629 0.0002173159 5.355265e-05
 [841,] 0.0001832874 0.0002197249 5.356608e-05
 [842,] 0.0002005666 0.0002168587 5.565416e-05
 [843,] 0.0008243193 0.0002042029 2.048659e-04
 [844,] 0.0002024820 0.0002188388 5.559296e-05
 [845,] 0.0001607856 0.0002128043 5.348727e-05
 [846,] 0.0479483206 0.0002040835 1.210713e-02
 [847,] 0.0001892528 0.0002243415 6.023103e-05
 [848,] 0.0002445050 0.0002477087 7.937113e-05
 [849,] 0.0411373706 0.0002040277 1.033614e-02
 [850,] 0.0005304085 0.0002042677 1.309690e-04
 [851,] 0.0001707634 0.0002110331 5.807160e-05
 [852,] 0.0001964005 0.0002199889 5.449781e-05
 [853,] 0.0001802411 0.0002219311 5.338358e-05
 [854,] 0.0001653586 0.0002098538 5.513546e-05
 [855,] 0.0001836324 0.0002201994 5.334598e-05
 [856,] 0.0509256824 0.0002039331 1.247857e-02
 [857,] 0.0005297889 0.0002346560 2.281352e-04
 [858,] 0.0002755834 0.0002505609 1.095020e-04
 [859,] 0.0001724155 0.0002061290 5.702858e-05
 [860,] 0.0001891005 0.0002140396 5.641002e-05
 [861,] 0.0001828094 0.0002177487 5.674335e-05
 [862,] 0.0001890075 0.0002164955 5.657637e-05
 [863,] 0.0001954560 0.0002199889 5.444562e-05
 [864,] 0.0517251125 0.0002041619 1.319328e-02
 [865,] 0.0001888287 0.0002166143 5.667585e-05
 [866,] 0.0001764423 0.0002354147 7.676103e-05
 [867,] 0.0001848547 0.0002149277 5.653156e-05
 [868,] 0.0001697506 0.0002352125 7.354847e-05
 [869,] 0.0001764423 0.0002350221 7.619807e-05
 [870,] 0.0001915132 0.0002162029 5.781265e-05
 [871,] 0.0001917657 0.0002163529 5.762938e-05
 [872,] 0.0002893574 0.0002103841 5.500371e-05
 [873,] 0.0002517162 0.0002217452 9.076827e-05
 [874,] 0.0001546899 0.0002013433 4.773851e-05
 [875,] 0.0003066092 0.0002040612 7.454733e-05
 [876,] 0.0001943583 0.0002164034 5.499855e-05
 [877,] 0.0002292037 0.0002044559 5.408516e-05
 [878,] 0.0001906878 0.0001976839 5.513400e-05
 [879,] 0.0051926758 0.0002100925 1.895714e-03
 [880,] 0.0001839501 0.0002183239 5.530605e-05
 [881,] 0.0057642073 0.0002101031 2.102766e-03
 [882,] 0.0001837061 0.0002195507 5.549992e-05
 [883,] 0.0001616545 0.0002303702 5.785570e-05
 [884,] 0.0002568635 0.0002645496 1.244138e-04
 [885,] 0.0001844293 0.0002207604 5.537582e-05
 [886,] 0.0001882232 0.0002210550 5.591182e-05
 [887,] 0.0001851481 0.0002195507 5.513858e-05
 [888,] 0.0001683326 0.0002050584 5.482891e-05
 [889,] 0.0001949744 0.0002183260 6.157469e-05
 [890,] 0.0004213774 0.0002349467 2.337120e-04
 [891,] 0.0001710785 0.0002092811 5.751947e-05
 [892,] 0.0004303751 0.0002535077 2.467036e-04
 [893,] 0.0001928073 0.0002196238 6.274677e-05
 [894,] 0.0001928073 0.0002193862 6.266208e-05
 [895,] 0.0001948158 0.0002181554 6.141497e-05
 [896,] 0.0001727397 0.0002077002 5.766135e-05
 [897,] 0.0001948158 0.0002178172 6.131371e-05
 [898,] 0.0001914831 0.0002248333 6.476152e-05
 [899,] 0.0001944109 0.0002205578 6.191655e-05
 [900,] 0.0001946763 0.0002207478 6.218444e-05
 [901,] 0.0006146006 0.0002096117 2.229718e-04
 [902,] 0.0004037887 0.0002102577 1.493935e-04
 [903,] 0.0001748674 0.0002133015 6.057385e-05
 [904,] 0.0001908043 0.0002224924 5.913925e-05
 [905,] 0.0093870405 0.0002107864 3.404999e-03
 [906,] 0.0060554063 0.0002691134 4.185478e-03
 [907,] 0.0092025560 0.0002258928 4.522283e-03
 [908,] 0.0001639158 0.0002212773 5.731016e-05
 [909,] 0.0186333214 0.0002236806 8.832566e-03
 [910,] 0.0064248344 0.0002239647 3.068485e-03
 [911,] 0.0001621848 0.0002127497 5.421103e-05
 [912,] 0.0049434787 0.0002246000 2.385107e-03
 [913,] 0.0001962989 0.0002082583 5.745506e-05
 [914,] 0.0002004840 0.0002094315 5.916167e-05
 [915,] 0.0074791481 0.0002115456 2.767046e-03
 [916,] 0.0001743083 0.0002084321 6.097598e-05
 [917,] 0.0001866576 0.0002079010 5.569998e-05
 [918,] 0.0002476745 0.0002593719 1.492665e-04
 [919,] 0.0046785701 0.0002122096 1.774143e-03
 [920,] 0.0060587326 0.0002120252 2.274078e-03
 [921,] 0.0001618006 0.0002117255 5.374438e-05
 [922,] 0.0015564743 0.0002278730 7.845744e-04
 [923,] 0.0012755865 0.0002270849 6.359143e-04
 [924,] 0.0013202599 0.0002278730 6.651074e-04
 [925,] 0.0018125146 0.0002272064 9.062034e-04
 [926,] 0.0001789516 0.0002600131 1.076977e-04
 [927,] 0.0002193828 0.0002085556 7.635054e-05
 [928,] 0.0057353015 0.0002277715 2.896327e-03
 [929,] 0.0054568735 0.0002261331 2.690164e-03
 [930,] 0.0001819985 0.0002077827 5.452035e-05
 [931,] 0.0001684959 0.0002660385 6.211074e-05
 [932,] 0.0039967551 0.0002284808 2.037048e-03
 [933,] 0.0002193828 0.0002189969 9.654663e-05
 [934,] 0.0001705842 0.0002195167 6.582631e-05
 [935,] 0.0002282126 0.0002189969 1.004253e-04
 [936,] 0.0001677908 0.0002600131 9.468625e-05
 [937,] 0.0001705842 0.0002203585 6.668516e-05
 [938,] 0.0051668069 0.0002281078 2.621238e-03
 [939,] 0.0001896032 0.0002097930 6.932293e-05
 [940,] 0.0001819714 0.0002066542 5.431817e-05
 [941,] 0.0002010399 0.0002078882 5.815958e-05
 [942,] 0.0001563159 0.0002110901 5.069440e-05
 [943,] 0.0001603427 0.0002074737 5.222853e-05
 [944,] 0.0001607657 0.0002113047 5.347942e-05
 [945,] 0.0049241702 0.0002779115 3.644460e-03
 [946,] 0.0036053206 0.0002834562 2.688891e-03
 [947,] 0.0001613375 0.0002141192 5.411827e-05
 [948,] 0.0001609370 0.0002134648 5.373000e-05
 [949,] 0.0057353015 0.0002251205 2.786182e-03
 [950,] 0.0002193828 0.0002169605 9.329641e-05
 [951,] 0.0001661069 0.0002058222 5.396334e-05
 [952,] 0.0002773209 0.0002497926 1.061556e-04
 [953,] 0.0002932367 0.0002161651 1.227110e-04
 [954,] 0.0001852964 0.0002129689 5.673850e-05
 [955,] 0.0001596197 0.0002085343 5.171797e-05
 [956,] 0.0002282126 0.0002320771 1.201484e-04
 [957,] 0.0003748834 0.0002488355 2.313114e-04
 [958,] 0.0002715346 0.0002737563 1.502138e-04
 [959,] 0.0002854244 0.0002473527 1.267510e-04
 [960,] 0.0001758922 0.0002098658 5.461720e-05
 [961,] 0.0002545906 0.0002479580 8.712233e-05
 [962,] 0.0002689822 0.0002785035 1.527252e-04
 [963,] 0.0002718455 0.0002746740 1.517686e-04
 [964,] 0.0003022118 0.0002185965 1.121464e-04
 [965,] 0.0003040069 0.0002168583 1.107326e-04
 [966,] 0.0002323187 0.0002209839 6.421839e-05
 [967,] 0.0003529968 0.0002343929 1.550555e-04
 [968,] 0.0003467125 0.0002343929 1.519928e-04
 [969,] 0.0003027419 0.0002726231 1.836525e-04
 [970,] 0.0001942970 0.0002096269 5.950103e-05
 [971,] 0.0002754808 0.0002370910 1.198294e-04
 [972,] 0.0002975525 0.0002669098 1.647246e-04
 [973,] 0.0002626035 0.0002632971 1.239594e-04
 [974,] 0.0002532143 0.0002320372 8.098153e-05
 [975,] 0.0002003019 0.0002100890 5.888618e-05
 [976,] 0.0002063513 0.0002100557 6.127180e-05
 [977,] 0.0001862300 0.0002103847 5.572693e-05
 [978,] 0.0001899604 0.0002204170 5.644745e-05
 [979,] 0.0002702363 0.0002619337 1.264909e-04
 [980,] 0.0001888273 0.0002228617 6.011989e-05
 [981,] 0.0001781382 0.0002134321 6.180386e-05
 [982,] 0.0002629953 0.0002467869 1.051563e-04
 [983,] 0.0004087918 0.0002477298 1.848413e-04
 [984,] 0.0001858845 0.0002181205 6.722332e-05
 [985,] 0.0001707231 0.0002485896 5.639007e-05
 [986,] 0.0002275785 0.0002460365 7.768110e-05
 [987,] 0.0001752475 0.0002214749 6.141847e-05
 [988,] 0.0002506434 0.0002472919 8.861055e-05
 [989,] 0.0001641094 0.0002111812 5.045233e-05
 [990,] 0.0002633191 0.0002483812 1.067011e-04
 [991,] 0.0001639319 0.0001972745 4.738705e-05
 [992,] 0.0002270792 0.0002462155 7.759278e-05
 [993,] 0.0001697523 0.0002276977 5.395902e-05
 [994,] 0.0001536698 0.0001988451 4.631794e-05
 [995,] 0.0001655275 0.0002266877 5.589155e-05
 [996,] 0.0001565086 0.0001979686 4.760259e-05
 [997,] 0.0001558282 0.0001980229 4.730376e-05
 [998,] 0.0001771473 0.0002224004 5.696543e-05
 [999,] 0.0001757453 0.0002183067 5.614180e-05
[1000,] 0.0001550222 0.0001979167 4.682129e-05
[1001,] 0.0001537432 0.0002002331 4.632835e-05
[1002,] 0.0001575091 0.0002372229 5.627920e-05
[1003,] 0.0002264398 0.0002470497 7.775424e-05
[1004,] 0.0001729370 0.0002105179 4.681693e-05
[1005,] 0.0001567241 0.0002200659 5.259276e-05
[1006,] 0.0001541498 0.0001963056 4.590243e-05
[1007,] 0.0001893143 0.0001964832 5.175717e-05
[1008,] 0.0001747293 0.0002224325 5.500764e-05
[1009,] 0.0002040416 0.0003101700 1.200148e-04
[1010,] 0.0001666619 0.0002274940 5.453111e-05
[1011,] 0.0002967542 0.0002246964 9.761400e-05
[1012,] 0.0002072495 0.0001992660 5.721542e-05
[1013,] 0.0002391709 0.0002331385 8.267784e-05
[1014,] 0.0001572995 0.0002084337 5.024579e-05
[1015,] 0.0003119201 0.0002391215 1.320553e-04
[1016,] 0.0001590789 0.0002236343 5.447713e-05
[1017,] 0.0002081262 0.0001989496 5.713717e-05
[1018,] 0.0002359604 0.0002348738 8.195424e-05
[1019,] 0.0001791098 0.0002434884 5.226913e-05
[1020,] 0.0002126182 0.0002175969 5.120624e-05
[1021,] 0.0002369623 0.0002422489 9.738299e-05
[1022,] 0.0001697336 0.0002653802 7.169572e-05
[1023,] 0.0001816723 0.0002224713 5.208383e-05
[1024,] 0.0003517595 0.0002408852 1.529895e-04
[1025,] 0.0001820712 0.0002221999 5.207655e-05
[1026,] 0.0001863397 0.0002094212 4.981250e-05
[1027,] 0.0002325240 0.0002159534 6.843113e-05
[1028,] 0.0003966781 0.0002245221 1.479310e-04
[1029,] 0.0001863397 0.0002116254 4.966595e-05
[1030,] 0.0003793393 0.0002234069 1.390854e-04
[1031,] 0.0001911108 0.0002641347 8.769472e-05
[1032,] 0.0001922513 0.0002641347 8.851051e-05
[1033,] 0.0002594019 0.0002311511 7.942107e-05
[1034,] 0.0004271997 0.0002354780 1.731593e-04
[1035,] 0.0002518694 0.0002325723 7.747113e-05
[1036,] 0.0001832845 0.0002325172 5.235702e-05
[1037,] 0.0002838763 0.0002334159 1.132727e-04
[1038,] 0.0001825323 0.0002335739 5.238783e-05
[1039,] 0.0002021599 0.0002142909 5.023537e-05
[1040,] 0.0003917161 0.0002330277 1.600650e-04
[1041,] 0.0003983363 0.0002211083 1.400349e-04
[1042,] 0.0004096502 0.0002317898 1.654300e-04
[1043,] 0.0001832845 0.0002334075 5.233966e-05
[1044,] 0.0001928307 0.0002743545 9.247402e-05
[1045,] 0.0002139023 0.0002264896 5.029760e-05
[1046,] 0.0001928307 0.0002781189 9.365133e-05
[1047,] 0.0002297690 0.0002156493 6.725657e-05
[1048,] 0.0002150352 0.0002433533 5.312833e-05
[1049,] 0.0003598690 0.0002051711 1.154861e-04
[1050,] 0.0003591009 0.0002085648 1.214756e-04
[1051,] 0.0002167827 0.0002297852 5.380805e-05
[1052,] 0.0001843932 0.0002723791 8.525630e-05
[1053,] 0.0003593000 0.0002138773 1.304617e-04
[1054,] 0.0001966465 0.0002380818 5.285530e-05
[1055,] 0.0003806622 0.0002144122 1.370556e-04
[1056,] 0.0006722210 0.0002186366 2.233678e-04
[1057,] 0.0005733425 0.0002171550 1.850963e-04
[1058,] 0.0001918465 0.0002468327 6.073333e-05
[1059,] 0.0005376684 0.0002169418 1.732373e-04
[1060,] 0.0001898571 0.0002465640 6.036830e-05
[1061,] 0.0002144954 0.0002084843 7.298344e-05
[1062,] 0.0002028471 0.0002080017 6.842622e-05
[1063,] 0.0001914295 0.0002470577 6.058265e-05
[1064,] 0.0005643965 0.0002203394 1.784175e-04
[1065,] 0.0002088746 0.0002084287 7.091020e-05
[1066,] 0.0001908553 0.0002472095 6.039758e-05
[1067,] 0.0005937553 0.0002169929 1.904735e-04
[1068,] 0.0001929652 0.0002474546 6.079817e-05
[1069,] 0.0001897945 0.0002472123 6.015815e-05
[1070,] 0.0003056620 0.0002228722 1.224328e-04
[1071,] 0.0002178961 0.0002225225 8.349752e-05
[1072,] 0.0002238236 0.0002485668 7.015762e-05
[1073,] 0.0002238043 0.0002487691 6.995321e-05
[1074,] 0.0002217348 0.0002485636 6.954435e-05
[1075,] 0.0005414608 0.0002277628 2.092560e-04
[1076,] 0.0005152397 0.0002272539 1.974488e-04
[1077,] 0.0005405510 0.0002286534 2.117163e-04
[1078,] 0.0002848375 0.0002138032 7.502103e-05
[1079,] 0.0005546816 0.0002192095 1.875442e-04
[1080,] 0.0005147837 0.0002290539 2.035841e-04
[1081,] 0.0005707245 0.0002303412 2.181101e-04
[1082,] 0.0005765015 0.0002274987 2.220328e-04
[1083,] 0.0002247446 0.0002486862 7.022435e-05
[1084,] 0.0002345574 0.0002413453 9.816608e-05
[1085,] 0.0002360697 0.0002440501 1.007064e-04
[1086,] 0.0006019640 0.0002193321 2.034226e-04
[1087,] 0.0001950763 0.0002102891 6.736115e-05
[1088,] 0.0002297756 0.0002491005 7.134240e-05
[1089,] 0.0002496567 0.0002148728 7.306222e-05
[1090,] 0.0002554249 0.0002149750 7.483409e-05
[1091,] 0.0005879326 0.0002186649 1.958583e-04
[1092,] 0.0001925167 0.0002174756 6.984875e-05
[1093,] 0.0002647941 0.0002460716 1.174549e-04
[1094,] 0.0002339374 0.0002384108 9.571206e-05
[1095,] 0.0001910616 0.0002156035 6.831759e-05
[1096,] 0.0005655127 0.0002256769 2.119627e-04
[1097,] 0.0005941964 0.0002282951 2.193940e-04
[1098,] 0.0002296331 0.0002492041 7.119460e-05
[1099,] 0.0002296331 0.0002491828 7.121294e-05
[1100,] 0.0006097066 0.0002257485 2.287643e-04
[1101,] 0.0001887522 0.0002195530 6.909522e-05
[1102,] 0.0002367678 0.0002406355 9.893375e-05
[1103,] 0.0002337023 0.0002492359 7.220696e-05
[1104,] 0.0001707729 0.0002327633 6.461067e-05
[1105,] 0.0001846848 0.0002141048 6.427842e-05
[1106,] 0.0002337023 0.0002492728 7.217370e-05
[1107,] 0.0002470041 0.0002402605 7.978004e-05
[1108,] 0.0001856553 0.0002046453 5.987872e-05
[1109,] 0.0002269119 0.0002493151 7.040348e-05
[1110,] 0.0002299669 0.0002494326 7.109805e-05
[1111,] 0.0002495576 0.0002484899 8.738248e-05
[1112,] 0.0001849662 0.0002103594 6.257239e-05
[1113,] 0.0001834850 0.0002095273 6.157362e-05
[1114,] 0.0002241886 0.0002495249 6.956097e-05
[1115,] 0.0001846209 0.0002097317 6.211476e-05
[1116,] 0.0002218987 0.0002495409 6.897377e-05
[1117,] 0.0001578919 0.0002161712 5.273212e-05
[1118,] 0.0002175400 0.0002494944 6.791495e-05
[1119,] 0.0001856553 0.0002030213 5.897218e-05
[1120,] 0.0001934149 0.0002031982 6.254360e-05
[1121,] 0.0003553952 0.0002001205 9.414927e-05
[1122,] 0.0005845380 0.0002231284 1.912936e-04
[1123,] 0.0001864373 0.0002025335 5.885823e-05
[1124,] 0.0005845380 0.0002182584 1.662604e-04
[1125,] 0.0001864373 0.0002023896 5.874608e-05
[1126,] 0.0005546853 0.0002183337 1.595941e-04
[1127,] 0.0001853870 0.0002083321 6.165075e-05
[1128,] 0.0002233509 0.0002495797 6.931097e-05
[1129,] 0.0002985048 0.0002177949 8.861315e-05
[1130,] 0.0002249985 0.0002495605 6.974767e-05
[1131,] 0.0002218616 0.0002495605 6.895905e-05
[1132,] 0.0001886030 0.0002083321 6.283475e-05
[1133,] 0.0001634436 0.0002387928 5.985756e-05
[1134,] 0.0001613827 0.0002376417 5.800620e-05
[1135,] 0.0002183829 0.0002181423 5.769063e-05
[1136,] 0.0006210012 0.0002181299 1.770211e-04
[1137,] 0.0001889530 0.0002027068 6.071126e-05
[1138,] 0.0002233509 0.0002496939 6.923948e-05
[1139,] 0.0002465907 0.0002399010 7.926092e-05
[1140,] 0.0006238539 0.0002232701 2.044764e-04
[1141,] 0.0002450483 0.0002401547 7.914260e-05
[1142,] 0.0002556454 0.0002481733 9.189635e-05
[1143,] 0.0006072384 0.0002182128 1.713190e-04
[1144,] 0.0001899194 0.0002035547 6.160667e-05
[1145,] 0.0001973745 0.0002283802 7.280207e-05
[1146,] 0.0001949280 0.0002035547 6.330451e-05
[1147,] 0.0002267829 0.0002500566 6.984409e-05
[1148,] 0.0001984328 0.0002029107 6.399375e-05
[1149,] 0.0002296511 0.0002152203 6.236253e-05
[1150,] 0.0002456861 0.0002397515 7.880188e-05
[1151,] 0.0002460586 0.0002397648 7.896455e-05
[1152,] 0.0002456629 0.0002397717 7.881323e-05
[1153,] 0.0002018434 0.0002286002 7.490978e-05
[1154,] 0.0002358815 0.0002501009 7.207844e-05
[1155,] 0.0002286325 0.0002152203 6.218361e-05
[1156,] 0.0006522402 0.0002178467 1.791549e-04
[1157,] 0.0001913461 0.0002015106 6.061592e-05
[1158,] 0.0001937106 0.0002028157 6.236677e-05
[1159,] 0.0002460105 0.0002398301 7.907886e-05
[1160,] 0.0002940659 0.0002120018 7.101574e-05
[1161,] 0.0002418616 0.0002497437 7.383023e-05
[1162,] 0.0002604981 0.0003396856 1.678481e-04
[1163,] 0.0002940659 0.0002127948 7.027937e-05
[1164,] 0.0002455777 0.0002397277 7.879116e-05
[1165,] 0.0002485056 0.0002146288 6.589465e-05
[1166,] 0.0002264229 0.0002498888 6.984505e-05
[1167,] 0.0002432685 0.0002146288 6.495147e-05
[1168,] 0.0001590117 0.0002046146 5.082360e-05
[1169,] 0.0002960647 0.0002114616 7.190920e-05
[1170,] 0.0001984061 0.0002080801 6.732610e-05
[1171,] 0.0003177653 0.0002149745 7.808263e-05
[1172,] 0.0006766641 0.0002181913 1.884330e-04
[1173,] 0.0002457804 0.0002395932 7.873089e-05
[1174,] 0.0006458004 0.0002180250 1.766166e-04
[1175,] 0.0007178216 0.0002182043 1.989959e-04
[1176,] 0.0007238395 0.0002130559 1.963378e-04
[1177,] 0.0002202099 0.0002497764 6.838919e-05
[1178,] 0.0002015298 0.0002018335 6.410664e-05
[1179,] 0.0002457586 0.0002395216 7.855053e-05
[1180,] 0.0002028993 0.0002007010 6.000091e-05
[1181,] 0.0002454428 0.0002395005 7.838803e-05
[1182,] 0.0002442694 0.0002395702 7.809705e-05
[1183,] 0.0006553825 0.0002130538 1.797462e-04
[1184,] 0.0002980970 0.0002247874 1.114734e-04
[1185,] 0.0002066489 0.0002021288 6.598490e-05
[1186,] 0.0007149333 0.0002182128 1.984563e-04
[1187,] 0.0003872166 0.0002180135 1.120305e-04
[1188,] 0.0002306573 0.0002498170 7.096189e-05
[1189,] 0.0002449693 0.0002394117 7.821345e-05
[1190,] 0.0002315953 0.0002498942 7.114752e-05
[1191,] 0.0003676044 0.0002227507 1.207511e-04
[1192,] 0.0006727156 0.0002182539 1.838385e-04
[1193,] 0.0002297756 0.0002499027 7.068656e-05
[1194,] 0.0003819491 0.0002182106 1.103834e-04
[1195,] 0.0002450148 0.0002393985 7.817647e-05
[1196,] 0.0006193660 0.0002230739 2.008527e-04
[1197,] 0.0006390660 0.0002233044 2.074543e-04
[1198,] 0.0001974350 0.0002010918 6.217506e-05
[1199,] 0.0004376447 0.0002185911 1.297061e-04
[1200,] 0.0003915317 0.0002182629 1.138057e-04
[1201,] 0.0002306573 0.0002500374 7.080825e-05
[1202,] 0.0002706057 0.0002293069 7.879643e-05
[1203,] 0.0005754231 0.0002227906 1.845374e-04
[1204,] 0.0002550397 0.0002485937 8.973527e-05
[1205,] 0.0005890453 0.0002224338 1.862845e-04
[1206,] 0.0002461186 0.0002379060 7.850125e-05
[1207,] 0.0001930638 0.0002110855 6.700174e-05
[1208,] 0.0006495335 0.0002228902 2.066110e-04
[1209,] 0.0001920819 0.0002127045 6.744872e-05
[1210,] 0.0006551817 0.0002222368 2.029971e-04
[1211,] 0.0002528560 0.0002286309 9.739933e-05
[1212,] 0.0002265944 0.0002104923 7.930267e-05
[1213,] 0.0002086836 0.0002501657 6.530492e-05
[1214,] 0.0003110336 0.0002286587 9.116163e-05
[1215,] 0.0003907817 0.0002056020 8.182986e-05
[1216,] 0.0002638190 0.0002145739 7.652551e-05
[1217,] 0.0002092311 0.0002498812 6.574356e-05
[1218,] 0.0002672181 0.0002287265 7.955439e-05
[1219,] 0.0003947065 0.0002071494 8.051816e-05
[1220,] 0.0004023387 0.0002075008 8.116287e-05
[1221,] 0.0002070027 0.0002506894 6.472399e-05
[1222,] 0.0002070027 0.0002505205 6.478143e-05
[1223,] 0.0002640533 0.0002142274 7.526454e-05
[1224,] 0.0002780328 0.0002272409 6.810669e-05
[1225,] 0.0002074996 0.0002507592 6.480836e-05
[1226,] 0.0002656415 0.0002142043 7.546993e-05
[1227,] 0.0002780328 0.0002273759 6.803588e-05
[1228,] 0.0001952927 0.0002448074 5.913086e-05
[1229,] 0.0003102378 0.0002286234 9.195806e-05
[1230,] 0.0001942332 0.0002448783 5.902299e-05
[1231,] 0.0002787535 0.0002277881 6.794015e-05
[1232,] 0.0002740821 0.0002141665 7.691755e-05
[1233,] 0.0001955899 0.0002461946 5.904240e-05
[1234,] 0.0002041174 0.0002510580 6.403849e-05
[1235,] 0.0003873026 0.0002099252 7.635197e-05
[1236,] 0.0002610180 0.0002285537 7.827387e-05
[1237,] 0.0002610180 0.0002285608 7.822170e-05
[1238,] 0.0001971661 0.0002467650 5.915131e-05
[1239,] 0.0002488286 0.0002383770 8.003990e-05
[1240,] 0.0001961152 0.0002469132 5.904352e-05
[1241,] 0.0002048541 0.0002509838 6.415951e-05
[1242,] 0.0002101863 0.0002509412 6.535294e-05
[1243,] 0.0003837593 0.0002110269 7.506400e-05
[1244,] 0.0002929397 0.0002283895 8.675723e-05
[1245,] 0.0003875707 0.0002138491 7.361279e-05
[1246,] 0.0003803805 0.0002116694 7.419336e-05
[1247,] 0.0002718475 0.0002286415 8.146334e-05
[1248,] 0.0003914434 0.0002191515 7.115523e-05
[1249,] 0.0003891598 0.0002148138 7.329533e-05
[1250,] 0.0003967535 0.0002145493 7.432119e-05
[1251,] 0.0003928056 0.0002141731 7.410255e-05
[1252,] 0.0002822351 0.0002153421 6.061351e-05
[1253,] 0.0003713978 0.0002158892 7.061151e-05
[1254,] 0.0003873045 0.0002176235 7.154552e-05
[1255,] 0.0002479662 0.0002122494 6.777192e-05
[1256,] 0.0003873045 0.0002179173 7.139696e-05
[1257,] 0.0002903937 0.0002166054 6.111257e-05
[1258,] 0.0002063360 0.0002505647 6.466870e-05
[1259,] 0.0003820373 0.0002160448 7.171624e-05
[1260,] 0.0002079872 0.0002504796 6.507291e-05
[1261,] 0.0002517983 0.0002287979 7.606700e-05
[1262,] 0.0003820373 0.0002156144 7.195081e-05
[1263,] 0.0003935282 0.0002170439 7.244252e-05
[1264,] 0.0003786828 0.0002166054 7.104914e-05
[1265,] 0.0002450853 0.0002114497 6.772070e-05
[1266,] 0.0003837593 0.0002162099 7.222546e-05
[1267,] 0.0002850741 0.0002159380 6.099610e-05
[1268,] 0.0002445881 0.0002117413 6.775207e-05
[1269,] 0.0003681567 0.0002172139 6.958847e-05
[1270,] 0.0003681567 0.0002175040 6.944990e-05
[1271,] 0.0002060497 0.0002502125 6.479282e-05
[1272,] 0.0002791829 0.0002173520 5.988792e-05
[1273,] 0.0003663164 0.0002167534 6.998459e-05
[1274,] 0.0002492415 0.0002429485 9.187870e-05
[1275,] 0.0002453818 0.0002115453 6.774584e-05
[1276,] 0.0002564827 0.0002289882 7.637011e-05
[1277,] 0.0002614132 0.0002529570 9.735061e-05
[1278,] 0.0003910920 0.0002164844 7.289215e-05
[1279,] 0.0002095875 0.0002502225 6.560184e-05
[1280,] 0.0002953881 0.0002170694 6.177576e-05
[1281,] 0.0003837960 0.0002164844 7.207951e-05
[1282,] 0.0002547777 0.0002290788 7.569270e-05
[1283,] 0.0002560413 0.0002290953 7.594733e-05
[1284,] 0.0003837960 0.0002158792 7.241334e-05
[1285,] 0.0003910920 0.0002170694 7.257112e-05
[1286,] 0.0003204234 0.0002154020 6.535702e-05
[1287,] 0.0002976290 0.0002162099 6.232685e-05
[1288,] 0.0003876084 0.0002164007 7.255073e-05
[1289,] 0.0002591472 0.0002291122 7.663489e-05
[1290,] 0.0002469227 0.0002115453 6.776482e-05
[1291,] 0.0003730768 0.0002159380 7.116904e-05
[1292,] 0.0002976290 0.0002154020 6.262385e-05
[1293,] 0.0003717182 0.0002159380 7.101504e-05
[1294,] 0.0002538770 0.0002290168 7.565224e-05
[1295,] 0.0003875707 0.0002159380 7.280537e-05
[1296,] 0.0003992789 0.0002151378 7.460096e-05
[1297,] 0.0003992789 0.0002148762 7.476350e-05
[1298,] 0.0002604953 0.0002287697 7.855178e-05
[1299,] 0.0003956792 0.0002138303 7.501938e-05
[1300,] 0.0007771336 0.0002105543 1.169373e-04
[1301,] 0.0004236264 0.0002107705 7.992744e-05
[1302,] 0.0002573294 0.0002287563 7.860471e-05
[1303,] 0.0002394880 0.0002493531 7.433941e-05
[1304,] 0.0002402588 0.0002493531 7.454151e-05
[1305,] 0.0002882332 0.0002489757 8.783046e-05
[1306,] 0.0002913896 0.0002488949 8.885660e-05
[1307,] 0.0002386408 0.0002492305 7.424591e-05
[1308,] 0.0002386408 0.0002492251 7.425167e-05
[1309,] 0.0002903553 0.0002486115 8.918148e-05
[1310,] 0.0002882332 0.0002488206 8.812181e-05
[1311,] 0.0003995850 0.0002067034 8.011360e-05
[1312,] 0.0002363254 0.0002494856 7.338250e-05
[1313,] 0.0002370634 0.0002495040 7.355635e-05
[1314,] 0.0005986326 0.0002156946 9.510982e-05
[1315,] 0.0006107620 0.0002156946 9.607700e-05
[1316,] 0.0002402588 0.0002495832 7.433527e-05
[1317,] 0.0003275682 0.0002094995 6.950098e-05
[1318,] 0.0006401907 0.0002191322 9.536163e-05
[1319,] 0.0003233561 0.0002083063 6.978913e-05
[1320,] 0.0006672377 0.0002124096 1.057162e-04
[1321,] 0.0003966440 0.0002247389 9.103408e-05
[1322,] 0.0003159227 0.0002209980 8.565540e-05
[1323,] 0.0006476754 0.0002095970 1.080727e-04
[1324,] 0.0002334244 0.0002502984 7.200074e-05
[1325,] 0.0005585616 0.0002083582 1.111633e-04
[1326,] 0.0002342591 0.0002512814 7.152718e-05
[1327,] 0.0002334244 0.0002505076 7.184086e-05
[1328,] 0.0004268686 0.0002068771 9.453759e-05
[1329,] 0.0002626255 0.0002312211 8.309222e-05
[1330,] 0.0006393416 0.0002055165 1.154564e-04
[1331,] 0.0002223347 0.0002488637 6.990125e-05
[1332,] 0.0006780080 0.0002100868 1.102165e-04
[1333,] 0.0002556856 0.0002172949 6.985919e-05
[1334,] 0.0002404977 0.0002485663 7.495188e-05
[1335,] 0.0003735772 0.0002174675 8.168178e-05
[1336,] 0.0002422023 0.0002489940 7.463059e-05
[1337,] 0.0003781633 0.0002189394 8.091350e-05
[1338,] 0.0002431100 0.0002493391 7.451894e-05
[1339,] 0.0002404977 0.0002488910 7.454614e-05
[1340,] 0.0002431100 0.0002492035 7.464639e-05
[1341,] 0.0002163422 0.0002491208 6.832340e-05
[1342,] 0.0001570071 0.0002000603 4.732890e-05
[1343,] 0.0002380175 0.0002489387 7.382527e-05
[1344,] 0.0003605507 0.0002263360 7.553197e-05
[1345,] 0.0002341830 0.0002497663 7.190932e-05
[1346,] 0.0002357484 0.0002493230 7.286931e-05
[1347,] 0.0002349241 0.0002497758 7.208418e-05
[1348,] 0.0002318393 0.0002490010 7.215417e-05
[1349,] 0.0002384307 0.0002502109 7.256716e-05
[1350,] 0.0002508609 0.0002183587 6.919849e-05
[1351,] 0.0002673903 0.0002202734 6.603118e-05
[1352,] 0.0002456266 0.0002509933 7.318922e-05
[1353,] 0.0002475337 0.0002510314 7.360933e-05
[1354,] 0.0002998586 0.0002165056 7.152917e-05
[1355,] 0.0002380175 0.0002490595 7.367212e-05
[1356,] 0.0002380175 0.0002490534 7.366696e-05
[1357,] 0.0002507413 0.0002484586 7.524145e-05
[1358,] 0.0002371673 0.0002490623 7.342805e-05
[1359,] 0.0002419264 0.0002489845 7.473730e-05
[1360,] 0.0003928664 0.0002225765 8.254671e-05
[1361,] 0.0002527582 0.0002517677 7.422665e-05
[1362,] 0.0003084466 0.0002248145 6.935822e-05
[1363,] 0.0002402280 0.0002489923 7.427664e-05
[1364,] 0.0002402280 0.0002489781 7.429096e-05
[1365,] 0.0002410322 0.0002490287 7.443650e-05
[1366,] 0.0002592891 0.0002509460 7.639477e-05
[1367,] 0.0002446321 0.0002496718 7.470137e-05
[1368,] 0.0002050929 0.0002519551 5.630543e-05
[1369,] 0.0002844760 0.0002301408 8.877904e-05
[1370,] 0.0004240014 0.0002224368 8.675236e-05
[1371,] 0.0002453499 0.0002496399 7.468644e-05
[1372,] 0.0002716289 0.0002305886 8.587710e-05
[1373,] 0.0002684093 0.0002494044 8.064586e-05
[1374,] 0.0003902632 0.0002217169 8.254608e-05
[1375,] 0.0002731577 0.0002301125 8.533758e-05
[1376,] 0.0002737026 0.0002303327 8.598782e-05
[1377,] 0.0002340836 0.0002504262 7.130298e-05
[1378,] 0.0002758605 0.0002303498 8.669810e-05
[1379,] 0.0003731805 0.0002222114 7.973104e-05
[1380,] 0.0003750205 0.0002230516 7.933479e-05
[1381,] 0.0004086598 0.0002223765 8.451552e-05
[1382,] 0.0003699803 0.0002110943 8.348098e-05
[1383,] 0.0006126848 0.0002158410 1.076950e-04
[1384,] 0.0004208832 0.0002208247 8.796248e-05
[1385,] 0.0002510622 0.0002379061 7.895693e-05
[1386,] 0.0002749170 0.0002500108 8.144937e-05
[1387,] 0.0003639908 0.0002373592 9.746257e-05
[1388,] 0.0002758925 0.0002499302 8.177801e-05
[1389,] 0.0002737570 0.0002500487 8.110796e-05
[1390,] 0.0005857148 0.0002105588 1.111321e-04
[1391,] 0.0002455117 0.0002301279 7.634272e-05
[1392,] 0.0002724941 0.0002501493 8.067884e-05
[1393,] 0.0005793515 0.0002181776 1.010630e-04
[1394,] 0.0005779833 0.0002185546 1.005085e-04
[1395,] 0.0004170043 0.0002192883 8.127013e-05
[1396,] 0.0002825866 0.0002166625 7.334544e-05
[1397,] 0.0002702327 0.0002502018 8.007207e-05
[1398,] 0.0002804829 0.0002168070 7.289560e-05
[1399,] 0.0002863284 0.0002130176 7.088794e-05
[1400,] 0.0002713578 0.0002499928 8.054511e-05
[1401,] 0.0004200479 0.0002181256 8.260295e-05
[1402,] 0.0002702327 0.0002503160 7.994652e-05
[1403,] 0.0002831913 0.0002169156 7.320368e-05
[1404,] 0.0002702327 0.0002498155 8.071548e-05
[1405,] 0.0002702327 0.0002497782 8.075659e-05
[1406,] 0.0004339954 0.0002123032 8.845004e-05
[1407,] 0.0002855274 0.0002166625 7.379619e-05
[1408,] 0.0004809518 0.0002133102 9.296781e-05
[1409,] 0.0002430395 0.0002505266 7.345879e-05
[1410,] 0.0002447148 0.0002505977 7.380868e-05
[1411,] 0.0002896441 0.0002086243 7.384811e-05
[1412,] 0.0002421326 0.0002506697 7.313304e-05
[1413,] 0.0003605724 0.0002129048 7.757083e-05
[1414,] 0.0004980141 0.0002143705 9.443569e-05
[1415,] 0.0002413170 0.0002507950 7.284612e-05
[1416,] 0.0002413170 0.0002508156 7.283256e-05
[1417,] 0.0002473801 0.0002509130 7.417895e-05
[1418,] 0.0003640294 0.0002139076 7.758372e-05
[1419,] 0.0003616620 0.0002168936 7.647728e-05
[1420,] 0.0002428161 0.0002509245 7.308577e-05
[1421,] 0.0003616620 0.0002203111 7.412777e-05
[1422,] 0.0002421326 0.0002511798 7.275286e-05
[1423,] 0.0004751475 0.0002148932 9.089466e-05
[1424,] 0.0002481979 0.0002521283 7.336416e-05
[1425,] 0.0002421326 0.0002514231 7.258548e-05
[1426,] 0.0002404295 0.0002516123 7.224118e-05
[1427,] 0.0002865420 0.0002132982 7.137878e-05
[1428,] 0.0002419932 0.0002526299 7.186744e-05
[1429,] 0.0002419932 0.0002526041 7.188067e-05
[1430,] 0.0002404295 0.0002518586 7.209870e-05
[1431,] 0.0003509618 0.0002245561 7.092385e-05
[1432,] 0.0005699334 0.0002049286 1.083525e-04
[1433,] 0.0002322327 0.0002322305 7.529677e-05
[1434,] 0.0002413170 0.0002517712 7.236757e-05
[1435,] 0.0002332529 0.0002511580 7.076369e-05
[1436,] 0.0002339836 0.0002511294 7.092374e-05
[1437,] 0.0002339836 0.0002511294 7.092374e-05
[1438,] 0.0002297111 0.0002314432 7.335928e-05
[1439,] 0.0002371383 0.0002510205 7.171633e-05
[1440,] 0.0003280610 0.0002212105 7.009063e-05
[1441,] 0.0002678635 0.0002147071 6.852851e-05
[1442,] 0.0005338070 0.0002059453 1.024256e-04
[1443,] 0.0002352457 0.0002499420 7.213477e-05
[1444,] 0.0002375689 0.0002498926 7.274927e-05
[1445,] 0.0002279953 0.0002339953 7.493648e-05
[1446,] 0.0001559570 0.0002138178 4.828767e-05
[1447,] 0.0002693760 0.0002157466 6.848057e-05
[1448,] 0.0002544387 0.0002431403 7.615634e-05
[1449,] 0.0006249877 0.0002077528 1.105578e-04
[1450,] 0.0005994033 0.0002072774 1.100767e-04
[1451,] 0.0002245618 0.0002365322 7.463298e-05
[1452,] 0.0002371714 0.0002475939 7.813301e-05
[1453,] 0.0001998203 0.0002434292 5.474857e-05
[1454,] 0.0002302086 0.0002534313 7.266389e-05
[1455,] 0.0001935673 0.0002534847 6.368507e-05
[1456,] 0.0002443339 0.0002581120 7.408101e-05
[1457,] 0.0001898414 0.0002514194 5.423886e-05
[1458,] 0.0001816296 0.0002354510 7.051548e-05
[1459,] 0.0001935190 0.0002408115 6.021239e-05
[1460,] 0.0002886634 0.0002556006 1.347567e-04
[1461,] 0.0002534791 0.0002560010 1.018749e-04
[1462,] 0.0002561165 0.0002561231 1.049902e-04
[1463,] 0.0002542142 0.0002554903 1.015200e-04
[1464,] 0.0002666899 0.0002509452 1.010495e-04
[1465,] 0.0001823039 0.0002493499 5.688911e-05
[1466,] 0.0002525889 0.0002511813 9.298061e-05
[1467,] 0.0001898440 0.0002495066 5.560677e-05
[1468,] 0.0002979814 0.0002500482 1.216437e-04
[1469,] 0.0002070330 0.0001983103 6.258273e-05
[1470,] 0.0001923748 0.0002513222 5.561207e-05
[1471,] 0.0001880547 0.0003177044 7.479716e-05
[1472,] 0.0001894210 0.0003177044 7.681396e-05
[1473,] 0.0003061350 0.0002504919 1.291926e-04
[1474,] 0.0003018374 0.0002513976 1.298066e-04
[1475,] 0.0001945629 0.0002887279 8.000159e-05
[1476,] 0.0002036142 0.0002418006 5.378190e-05
[1477,] 0.0003275338 0.0002358009 1.164092e-04
[1478,] 0.0003617386 0.0002363586 1.293121e-04
[1479,] 0.0002787121 0.0002344581 9.478912e-05
[1480,] 0.0001864042 0.0002398748 5.425775e-05
[1481,] 0.0001837815 0.0002314777 5.377495e-05
[1482,] 0.0001782696 0.0002333257 5.675704e-05
[1483,] 0.0002888377 0.0002378586 1.057704e-04
[1484,] 0.0002919416 0.0002366845 1.056231e-04
[1485,] 0.0002995924 0.0002363725 1.084343e-04
[1486,] 0.0002196458 0.0002426929 7.134451e-05
[1487,] 0.0001998108 0.0002002409 6.158777e-05
[1488,] 0.0004075367 0.0002368995 1.473518e-04
[1489,] 0.0002111450 0.0002935575 1.012420e-04
[1490,] 0.0001823808 0.0002386426 5.419078e-05
[1491,] 0.0002926895 0.0002370004 1.063368e-04
[1492,] 0.0002085218 0.0003001449 1.002709e-04
[1493,] 0.0004296553 0.0002375429 1.553130e-04
[1494,] 0.0001802713 0.0002378536 5.448238e-05
[1495,] 0.0004143142 0.0002357165 1.462448e-04
[1496,] 0.0001915667 0.0002892241 7.901172e-05
[1497,] 0.0004062865 0.0002352955 1.429433e-04
[1498,] 0.0002307012 0.0002406420 5.868469e-05
[1499,] 0.0002007425 0.0002018215 6.340000e-05
[1500,] 0.0002103627 0.0003067108 8.940814e-05
[1501,] 0.0003984559 0.0002335929 1.368376e-04
[1502,] 0.0004057258 0.0002309349 1.301175e-04
[1503,] 0.0003056878 0.0002353878 1.099678e-04
[1504,] 0.0003890359 0.0002317004 1.285928e-04
[1505,] 0.0002903349 0.0002333564 1.003203e-04
[1506,] 0.0002890997 0.0002340781 1.009217e-04
[1507,] 0.0003793769 0.0002209794 9.685455e-05
[1508,] 0.0003643877 0.0002363322 1.335268e-04
[1509,] 0.0002869054 0.0002362736 1.029054e-04
[1510,] 0.0002845601 0.0002368137 1.025874e-04
[1511,] 0.0003804990 0.0002208741 9.772830e-05
[1512,] 0.0002862339 0.0002335706 9.903849e-05
[1513,] 0.0002904874 0.0002337967 1.010574e-04
[1514,] 0.0002911970 0.0002337209 1.012226e-04
[1515,] 0.0003606794 0.0002335820 1.265500e-04
[1516,] 0.0002855326 0.0002335706 9.876298e-05
[1517,] 0.0002908602 0.0002335820 1.010109e-04
[1518,] 0.0003841541 0.0002209710 9.638679e-05
[1519,] 0.0002908602 0.0002333564 1.005387e-04
[1520,] 0.0001794362 0.0002403769 4.936044e-05
[1521,] 0.0003817526 0.0002332157 1.312490e-04
[1522,] 0.0002901161 0.0002329328 9.973551e-05
[1523,] 0.0002890744 0.0002327907 9.911825e-05
[1524,] 0.0002838722 0.0002349924 9.983572e-05
[1525,] 0.0002842155 0.0002330589 9.763554e-05
[1526,] 0.0002838722 0.0002327940 9.698791e-05
[1527,] 0.0002846284 0.0002323276 9.672357e-05
[1528,] 0.0003719639 0.0002325759 1.271991e-04
[1529,] 0.0002822438 0.0002330039 9.666693e-05
[1530,] 0.0003804990 0.0002211639 9.502535e-05
[1531,] 0.0003828869 0.0002323739 1.295279e-04
[1532,] 0.0003601075 0.0002332157 1.254342e-04
[1533,] 0.0003440001 0.0002209092 9.083774e-05
[1534,] 0.0002894147 0.0002326334 9.900346e-05
[1535,] 0.0002210949 0.0002770563 1.043319e-04
[1536,] 0.0002796968 0.0002327940 9.538433e-05
[1537,] 0.0002915726 0.0002330749 1.003776e-04
[1538,] 0.0002904874 0.0002325278 9.909987e-05
[1539,] 0.0002904874 0.0002325113 9.907342e-05
[1540,] 0.0003804990 0.0002210781 9.538506e-05
[1541,] 0.0003742386 0.0002331424 1.290223e-04
[1542,] 0.0002908602 0.0002345997 1.022615e-04
[1543,] 0.0002911970 0.0002350598 1.030589e-04
[1544,] 0.0002901161 0.0002345279 1.018582e-04
[1545,] 0.0002883544 0.0002301158 9.254784e-05
[1546,] 0.0002882241 0.0002301158 9.249640e-05
[1547,] 0.0002875431 0.0002300806 9.219334e-05
[1548,] 0.0002908796 0.0002300115 9.309476e-05
[1549,] 0.0002835305 0.0002301158 9.098747e-05
[1550,] 0.0003641341 0.0002301515 1.151744e-04
[1551,] 0.0002927710 0.0002302950 9.414997e-05
[1552,] 0.0002885846 0.0002303639 9.296646e-05
[1553,] 0.0002969270 0.0002302731 9.662062e-05
[1554,] 0.0003872591 0.0002312288 1.257280e-04
[1555,] 0.0002802891 0.0002313623 9.284540e-05
[1556,] 0.0002802891 0.0002330398 9.557660e-05
[1557,] 0.0003848453 0.0002303029 1.223225e-04
[1558,] 0.0002905437 0.0002302731 9.451712e-05
[1559,] 0.0003781369 0.0002215722 9.694864e-05
[1560,] 0.0002901720 0.0002304184 9.449285e-05
[1561,] 0.0003835853 0.0002319051 1.266859e-04
[1562,] 0.0003835853 0.0002320202 1.270359e-04
[1563,] 0.0003835853 0.0002320726 1.271940e-04
[1564,] 0.0002815338 0.0002318036 9.372345e-05
[1565,] 0.0002860868 0.0002324139 9.638947e-05
[1566,] 0.0003835853 0.0002324513 1.280511e-04
[1567,] 0.0003890359 0.0002217646 9.862793e-05
[1568,] 0.0002868673 0.0002328280 9.736640e-05
[1569,] 0.0003952227 0.0002218810 1.001152e-04
[1570,] 0.0003841541 0.0002218810 9.849960e-05
[1571,] 0.0003824574 0.0002222851 9.525532e-05
[1572,] 0.0001772536 0.0002501271 4.869002e-05
[1573,] 0.0002995905 0.0002303821 9.700306e-05
[1574,] 0.0001564459 0.0002171829 4.733959e-05
[1575,] 0.0002810080 0.0002419178 9.116241e-05
[1576,] 0.0002876110 0.0002313620 9.430335e-05
[1577,] 0.0002866492 0.0002314465 9.414111e-05
[1578,] 0.0003830852 0.0002226031 9.650392e-05
[1579,] 0.0002441806 0.0002580102 1.101620e-04
[1580,] 0.0003859420 0.0002222111 9.912269e-05
[1581,] 0.0002372778 0.0002542395 1.034148e-04
[1582,] 0.0002861950 0.0002297131 8.989910e-05
[1583,] 0.0002050298 0.0002339969 5.219963e-05
[1584,] 0.0002861808 0.0002309639 9.299424e-05
[1585,] 0.0002846337 0.0002296762 8.927556e-05
[1586,] 0.0003824792 0.0002247057 9.082584e-05
[1587,] 0.0002800767 0.0002418630 9.092747e-05
[1588,] 0.0002901826 0.0002236978 7.817181e-05
[1589,] 0.0002832225 0.0002300098 8.954143e-05
[1590,] 0.0003134036 0.0002407963 1.287665e-04
[1591,] 0.0003515025 0.0002229576 9.081021e-05
[1592,] 0.0002813241 0.0002225875 7.884794e-05
[1593,] 0.0002226065 0.0002510976 7.300898e-05
[1594,] 0.0002848860 0.0002225319 7.917443e-05
[1595,] 0.0002846420 0.0002225193 7.915604e-05
[1596,] 0.0002753096 0.0002223877 7.759014e-05
[1597,] 0.0003459753 0.0002224383 9.180565e-05
[1598,] 0.0002533057 0.0002484644 8.979754e-05
[1599,] 0.0003481056 0.0002223171 9.273828e-05
[1600,] 0.0003481056 0.0002223211 9.395996e-05
[1601,] 0.0002805942 0.0002222611 7.986875e-05
[1602,] 0.0002802932 0.0002222244 8.001576e-05
[1603,] 0.0003769451 0.0002225741 9.566665e-05
[1604,] 0.0002824895 0.0002224104 7.899974e-05
[1605,] 0.0003608110 0.0002223613 9.441089e-05
[1606,] 0.0002802932 0.0002222929 7.888544e-05
[1607,] 0.0002797243 0.0002223150 7.870007e-05
[1608,] 0.0002869222 0.0002221576 8.078637e-05
[1609,] 0.0002835235 0.0002224622 7.907354e-05
[1610,] 0.0003453137 0.0002225451 9.128554e-05
[1611,] 0.0002829153 0.0002228000 7.821228e-05
[1612,] 0.0001824579 0.0002497428 7.350851e-05
[1613,] 0.0003791578 0.0002228000 9.506844e-05
[1614,] 0.0002455324 0.0002492070 8.180612e-05
[1615,] 0.0002800232 0.0002224891 7.829981e-05
[1616,] 0.0003779904 0.0002227661 9.503437e-05
[1617,] 0.0002812200 0.0002227706 7.793873e-05
[1618,] 0.0002747186 0.0002314381 8.948724e-05
[1619,] 0.0002782451 0.0002226373 7.762035e-05
[1620,] 0.0002803879 0.0002228000 7.772525e-05
[1621,] 0.0003600358 0.0002228700 9.218370e-05
[1622,] 0.0003709239 0.0002228700 9.370908e-05
[1623,] 0.0002866179 0.0002228700 7.879571e-05
[1624,] 0.0001799855 0.0002530413 7.282509e-05
[1625,] 0.0002795127 0.0002228700 7.743223e-05
[1626,] 0.0002780424 0.0002228000 7.727321e-05
[1627,] 0.0002758285 0.0002227661 7.690462e-05
```
