## Supplementary material for "Characterization of shared and ancestry-specific signals driving complex traits using multi-ancestry fine-mapping": s2_data_1kg.pvar

```
##FILTER=<ID=PASS,Description="All filters passed">
##reference=ftp://ftp.1000genomes.ebi.ac.uk//vol1/ftp/technical/reference/phase2_reference_assembly_sequence/hs37d5.fa.gz
##contig=<ID=5,assembly=b37,length=180915260>
##ALT=<ID=CNV,Description="Copy Number Polymorphism">
##ALT=<ID=DEL,Description="Deletion">
##ALT=<ID=DUP,Description="Duplication">
##ALT=<ID=INS:ME:ALU,Description="Insertion of ALU element">
##ALT=<ID=INS:ME:LINE1,Description="Insertion of LINE1 element">
##ALT=<ID=INS:ME:SVA,Description="Insertion of SVA element">
##ALT=<ID=INS:MT,Description="Nuclear Mitochondrial Insertion">
##ALT=<ID=INV,Description="Inversion">
##ALT=<ID=CN0,Description="Copy number allele: 0 copies">
##ALT=<ID=CN1,Description="Copy number allele: 1 copy">
##ALT=<ID=CN2,Description="Copy number allele: 2 copies">
##ALT=<ID=CN3,Description="Copy number allele: 3 copies">
##ALT=<ID=CN4,Description="Copy number allele: 4 copies">
##ALT=<ID=CN5,Description="Copy number allele: 5 copies">
##ALT=<ID=CN6,Description="Copy number allele: 6 copies">
##ALT=<ID=CN7,Description="Copy number allele: 7 copies">
##ALT=<ID=CN8,Description="Copy number allele: 8 copies">
##ALT=<ID=CN9,Description="Copy number allele: 9 copies">
##ALT=<ID=CN10,Description="Copy number allele: 10 copies">
##ALT=<ID=CN11,Description="Copy number allele: 11 copies">
##ALT=<ID=CN12,Description="Copy number allele: 12 copies">
##ALT=<ID=CN13,Description="Copy number allele: 13 copies">
##ALT=<ID=CN14,Description="Copy number allele: 14 copies">
##ALT=<ID=CN15,Description="Copy number allele: 15 copies">
##ALT=<ID=CN16,Description="Copy number allele: 16 copies">
##ALT=<ID=CN17,Description="Copy number allele: 17 copies">
##ALT=<ID=CN18,Description="Copy number allele: 18 copies">
##ALT=<ID=CN19,Description="Copy number allele: 19 copies">
##ALT=<ID=CN20,Description="Copy number allele: 20 copies">
##ALT=<ID=CN21,Description="Copy number allele: 21 copies">
##ALT=<ID=CN22,Description="Copy number allele: 22 copies">
##ALT=<ID=CN23,Description="Copy number allele: 23 copies">
##ALT=<ID=CN24,Description="Copy number allele: 24 copies">
##ALT=<ID=CN25,Description="Copy number allele: 25 copies">
##ALT=<ID=CN26,Description="Copy number allele: 26 copies">
##ALT=<ID=CN27,Description="Copy number allele: 27 copies">
##ALT=<ID=CN28,Description="Copy number allele: 28 copies">
##ALT=<ID=CN29,Description="Copy number allele: 29 copies">
##ALT=<ID=CN30,Description="Copy number allele: 30 copies">
##ALT=<ID=CN31,Description="Copy number allele: 31 copies">
##ALT=<ID=CN32,Description="Copy number allele: 32 copies">
##ALT=<ID=CN33,Description="Copy number allele: 33 copies">
##ALT=<ID=CN34,Description="Copy number allele: 34 copies">
##ALT=<ID=CN35,Description="Copy number allele: 35 copies">
##ALT=<ID=CN36,Description="Copy number allele: 36 copies">
##ALT=<ID=CN37,Description="Copy number allele: 37 copies">
##ALT=<ID=CN38,Description="Copy number allele: 38 copies">
##ALT=<ID=CN39,Description="Copy number allele: 39 copies">
##ALT=<ID=CN40,Description="Copy number allele: 40 copies">
##ALT=<ID=CN41,Description="Copy number allele: 41 copies">
##ALT=<ID=CN42,Description="Copy number allele: 42 copies">
##ALT=<ID=CN43,Description="Copy number allele: 43 copies">
##ALT=<ID=CN44,Description="Copy number allele: 44 copies">
##ALT=<ID=CN45,Description="Copy number allele: 45 copies">
##ALT=<ID=CN46,Description="Copy number allele: 46 copies">
##ALT=<ID=CN47,Description="Copy number allele: 47 copies">
##ALT=<ID=CN48,Description="Copy number allele: 48 copies">
##ALT=<ID=CN49,Description="Copy number allele: 49 copies">
##ALT=<ID=CN50,Description="Copy number allele: 50 copies">
##ALT=<ID=CN51,Description="Copy number allele: 51 copies">
##ALT=<ID=CN52,Description="Copy number allele: 52 copies">
##ALT=<ID=CN53,Description="Copy number allele: 53 copies">
##ALT=<ID=CN54,Description="Copy number allele: 54 copies">
##ALT=<ID=CN55,Description="Copy number allele: 55 copies">
##ALT=<ID=CN56,Description="Copy number allele: 56 copies">
##ALT=<ID=CN57,Description="Copy number allele: 57 copies">
##ALT=<ID=CN58,Description="Copy number allele: 58 copies">
##ALT=<ID=CN59,Description="Copy number allele: 59 copies">
##ALT=<ID=CN60,Description="Copy number allele: 60 copies">
##ALT=<ID=CN61,Description="Copy number allele: 61 copies">
##ALT=<ID=CN62,Description="Copy number allele: 62 copies">
##ALT=<ID=CN63,Description="Copy number allele: 63 copies">
##ALT=<ID=CN64,Description="Copy number allele: 64 copies">
##ALT=<ID=CN65,Description="Copy number allele: 65 copies">
##ALT=<ID=CN66,Description="Copy number allele: 66 copies">
##ALT=<ID=CN67,Description="Copy number allele: 67 copies">
##ALT=<ID=CN68,Description="Copy number allele: 68 copies">
##ALT=<ID=CN69,Description="Copy number allele: 69 copies">
##ALT=<ID=CN70,Description="Copy number allele: 70 copies">
##ALT=<ID=CN71,Description="Copy number allele: 71 copies">
##ALT=<ID=CN72,Description="Copy number allele: 72 copies">
##ALT=<ID=CN73,Description="Copy number allele: 73 copies">
##ALT=<ID=CN74,Description="Copy number allele: 74 copies">
##ALT=<ID=CN75,Description="Copy number allele: 75 copies">
##ALT=<ID=CN76,Description="Copy number allele: 76 copies">
##ALT=<ID=CN77,Description="Copy number allele: 77 copies">
##ALT=<ID=CN78,Description="Copy number allele: 78 copies">
##ALT=<ID=CN79,Description="Copy number allele: 79 copies">
##ALT=<ID=CN80,Description="Copy number allele: 80 copies">
##ALT=<ID=CN81,Description="Copy number allele: 81 copies">
##ALT=<ID=CN82,Description="Copy number allele: 82 copies">
##ALT=<ID=CN83,Description="Copy number allele: 83 copies">
##ALT=<ID=CN84,Description="Copy number allele: 84 copies">
##ALT=<ID=CN85,Description="Copy number allele: 85 copies">
##ALT=<ID=CN86,Description="Copy number allele: 86 copies">
##ALT=<ID=CN87,Description="Copy number allele: 87 copies">
##ALT=<ID=CN88,Description="Copy number allele: 88 copies">
##ALT=<ID=CN89,Description="Copy number allele: 89 copies">
##ALT=<ID=CN90,Description="Copy number allele: 90 copies">
##ALT=<ID=CN91,Description="Copy number allele: 91 copies">
##ALT=<ID=CN92,Description="Copy number allele: 92 copies">
##ALT=<ID=CN93,Description="Copy number allele: 93 copies">
##ALT=<ID=CN94,Description="Copy number allele: 94 copies">
##ALT=<ID=CN95,Description="Copy number allele: 95 copies">
##ALT=<ID=CN96,Description="Copy number allele: 96 copies">
##ALT=<ID=CN97,Description="Copy number allele: 97 copies">
##ALT=<ID=CN98,Description="Copy number allele: 98 copies">
##ALT=<ID=CN99,Description="Copy number allele: 99 copies">
##ALT=<ID=CN100,Description="Copy number allele: 100 copies">
##ALT=<ID=CN101,Description="Copy number allele: 101 copies">
##ALT=<ID=CN102,Description="Copy number allele: 102 copies">
##ALT=<ID=CN103,Description="Copy number allele: 103 copies">
##ALT=<ID=CN104,Description="Copy number allele: 104 copies">
##ALT=<ID=CN105,Description="Copy number allele: 105 copies">
##ALT=<ID=CN106,Description="Copy number allele: 106 copies">
##ALT=<ID=CN107,Description="Copy number allele: 107 copies">
##ALT=<ID=CN108,Description="Copy number allele: 108 copies">
##ALT=<ID=CN109,Description="Copy number allele: 109 copies">
##ALT=<ID=CN110,Description="Copy number allele: 110 copies">
##ALT=<ID=CN111,Description="Copy number allele: 111 copies">
##ALT=<ID=CN112,Description="Copy number allele: 112 copies">
##ALT=<ID=CN113,Description="Copy number allele: 113 copies">
##ALT=<ID=CN114,Description="Copy number allele: 114 copies">
##ALT=<ID=CN115,Description="Copy number allele: 115 copies">
##ALT=<ID=CN116,Description="Copy number allele: 116 copies">
##ALT=<ID=CN117,Description="Copy number allele: 117 copies">
##ALT=<ID=CN118,Description="Copy number allele: 118 copies">
##ALT=<ID=CN119,Description="Copy number allele: 119 copies">
##ALT=<ID=CN120,Description="Copy number allele: 120 copies">
##ALT=<ID=CN121,Description="Copy number allele: 121 copies">
##ALT=<ID=CN122,Description="Copy number allele: 122 copies">
##ALT=<ID=CN123,Description="Copy number allele: 123 copies">
##ALT=<ID=CN124,Description="Copy number allele: 124 copies">
##INFO=<ID=CIEND,Number=2,Type=Integer,Description="Confidence interval around END for imprecise variants">
##INFO=<ID=CIPOS,Number=2,Type=Integer,Description="Confidence interval around POS for imprecise variants">
##INFO=<ID=CS,Number=1,Type=String,Description="Source call set.">
##INFO=<ID=END,Number=1,Type=Integer,Description="End coordinate of this variant">
##INFO=<ID=IMPRECISE,Number=0,Type=Flag,Description="Imprecise structural variation">
##INFO=<ID=MC,Number=.,Type=String,Description="Merged calls.">
##INFO=<ID=MEINFO,Number=4,Type=String,Description="Mobile element info of the form NAME,START,END<POLARITY; If there is only 5' OR 3' support for this call, will be NULL NULL for START and END">
##INFO=<ID=MEND,Number=1,Type=Integer,Description="Mitochondrial end coordinate of inserted sequence">
##INFO=<ID=MLEN,Number=1,Type=Integer,Description="Estimated length of mitochondrial insert">
##INFO=<ID=MSTART,Number=1,Type=Integer,Description="Mitochondrial start coordinate of inserted sequence">
##INFO=<ID=SVLEN,Number=.,Type=Integer,Description="SV length. It is only calculated for structural variation MEIs. For other types of SVs; one may calculate the SV length by INFO:END-START+1, or by finding the difference between lengthes of REF and ALT alleles">
##INFO=<ID=SVTYPE,Number=1,Type=String,Description="Type of structural variant">
##INFO=<ID=TSD,Number=1,Type=String,Description="Precise Target Site Duplication for bases, if unknown, value will be NULL">
##INFO=<ID=AC,Number=A,Type=Integer,Description="Total number of alternate alleles in called genotypes">
##INFO=<ID=AF,Number=A,Type=Float,Description="Estimated allele frequency in the range (0,1)">
##INFO=<ID=NS,Number=1,Type=Integer,Description="Number of samples with data">
##INFO=<ID=AN,Number=1,Type=Integer,Description="Total number of alleles in called genotypes">
##INFO=<ID=EAS_AF,Number=A,Type=Float,Description="Allele frequency in the EAS populations calculated from AC and AN, in the range (0,1)">
##INFO=<ID=EUR_AF,Number=A,Type=Float,Description="Allele frequency in the EUR populations calculated from AC and AN, in the range (0,1)">
##INFO=<ID=AFR_AF,Number=A,Type=Float,Description="Allele frequency in the AFR populations calculated from AC and AN, in the range (0,1)">
##INFO=<ID=AMR_AF,Number=A,Type=Float,Description="Allele frequency in the AMR populations calculated from AC and AN, in the range (0,1)">
##INFO=<ID=SAS_AF,Number=A,Type=Float,Description="Allele frequency in the SAS populations calculated from AC and AN, in the range (0,1)">
##INFO=<ID=DP,Number=1,Type=Integer,Description="Total read depth; only low coverage data were counted towards the DP, exome data were not used">
##INFO=<ID=AA,Number=1,Type=String,Description="Ancestral Allele. Format: AA|REF|ALT|IndelType. AA: Ancestral allele, REF:Reference Allele, ALT:Alternate Allele, IndelType:Type of Indel (REF, ALT and IndelType are only defined for indels)">
##INFO=<ID=VT,Number=.,Type=String,Description="indicates what type of variant the line represents">
##INFO=<ID=EX_TARGET,Number=0,Type=Flag,Description="indicates whether a variant is within the exon pull down target boundaries">
##INFO=<ID=MULTI_ALLELIC,Number=0,Type=Flag,Description="indicates whether a site is multi-allelic">
#CHROM	POS	ID	REF	ALT	QUAL	FILTER	INFO
5	155275396	rs6895133	G	T	100	PASS	AC=1251;AF=0.2498;AN=5008;NS=2504;DP=19331;EAS_AF=0.2202;AMR_AF=0.1297;AFR_AF=0.5303;EUR_AF=0.0845;SAS_AF=0.1564;AA=G|||;VT=SNP
5	155275787	rs2619727	A	T	100	PASS	AC=1256;AF=0.250799;AN=5008;NS=2504;DP=17705;EAS_AF=0.2679;AMR_AF=0.4654;AFR_AF=0.152;EUR_AF=0.2913;SAS_AF=0.1728;AA=A|||;VT=SNP
5	155275873	rs3846690	C	T	100	PASS	AC=4503;AF=0.899161;AN=5008;NS=2504;DP=18490;EAS_AF=0.998;AMR_AF=0.9323;AFR_AF=0.8835;EUR_AF=0.8688;SAS_AF=0.8262;AA=T|||;VT=SNP
5	155275951	rs12518602	G	A	100	PASS	AC=564;AF=0.11262;AN=5008;NS=2504;DP=19373;EAS_AF=0.0833;AMR_AF=0.1412;AFR_AF=0.0272;EUR_AF=0.1243;SAS_AF=0.226;AA=G|||;VT=SNP
5	155276251	rs62383760	C	T	100	PASS	AC=207;AF=0.0413339;AN=5008;NS=2504;DP=16376;EAS_AF=0.121;AMR_AF=0.0187;AFR_AF=0;EUR_AF=0.0139;SAS_AF=0.0593;AA=C|||;VT=SNP
5	155277014	rs75017687	A	G	100	PASS	AC=324;AF=0.0646965;AN=5008;NS=2504;DP=19296;EAS_AF=0.0288;AMR_AF=0.049;AFR_AF=0.1218;EUR_AF=0.0517;SAS_AF=0.0491;AA=A|||;VT=SNP
5	155277215	rs2061908	G	A	100	PASS	AC=1254;AF=0.250399;AN=5008;NS=2504;DP=19672;EAS_AF=0.2649;AMR_AF=0.4683;AFR_AF=0.1513;EUR_AF=0.2913;SAS_AF=0.1728;AA=G|||;VT=SNP
5	155277680	rs28424124	A	G	100	PASS	AC=828;AF=0.165335;AN=5008;NS=2504;DP=19267;EAS_AF=0.1915;AMR_AF=0.0634;AFR_AF=0.3396;EUR_AF=0.0338;SAS_AF=0.1104;AA=G|||;VT=SNP
5	155277767	rs28592780	T	A	100	PASS	AC=781;AF=0.15595;AN=5008;NS=2504;DP=19800;EAS_AF=0.1915;AMR_AF=0.0605;AFR_AF=0.3056;EUR_AF=0.0338;SAS_AF=0.1104;AA=T|||;VT=SNP
5	155278032	rs7447535	T	A	100	PASS	AC=4503;AF=0.899161;AN=5008;NS=2504;DP=20311;EAS_AF=0.998;AMR_AF=0.9323;AFR_AF=0.8835;EUR_AF=0.8688;SAS_AF=0.8262;AA=A|||;VT=SNP
5	155278408	rs6556773	A	G	100	PASS	AC=4504;AF=0.899361;AN=5008;NS=2504;DP=20533;EAS_AF=0.998;AMR_AF=0.9323;AFR_AF=0.8835;EUR_AF=0.8698;SAS_AF=0.8262;AA=G|||;VT=SNP
5	155278742	rs62383761	C	T	100	PASS	AC=824;AF=0.164537;AN=5008;NS=2504;DP=22066;EAS_AF=0.1885;AMR_AF=0.062;AFR_AF=0.3396;EUR_AF=0.0338;SAS_AF=0.1104;AA=T|||;VT=SNP
5	155278825	rs2569026	C	T	100	PASS	AC=1231;AF=0.245807;AN=5008;NS=2504;DP=21895;EAS_AF=0.4315;AMR_AF=0.183;AFR_AF=0.0265;EUR_AF=0.3688;SAS_AF=0.2689;AA=c|||;VT=SNP
5	155278826	rs2619719	G	A	100	PASS	AC=3273;AF=0.653554;AN=5008;NS=2504;DP=21870;EAS_AF=0.5665;AMR_AF=0.7493;AFR_AF=0.857;EUR_AF=0.501;SAS_AF=0.5573;AA=A|||;VT=SNP
5	155278996	rs62383762	A	T	100	PASS	AC=373;AF=0.0744808;AN=5008;NS=2504;DP=19998;EAS_AF=0.119;AMR_AF=0.0245;AFR_AF=0.1241;EUR_AF=0.0139;SAS_AF=0.0593;AA=A|||;VT=SNP
5	155279757	rs2619716	T	C	100	PASS	AC=1229;AF=0.245407;AN=5008;NS=2504;DP=16611;EAS_AF=0.4315;AMR_AF=0.183;AFR_AF=0.0265;EUR_AF=0.3688;SAS_AF=0.2669;AA=T|||;VT=SNP
5	155279764	rs77453483	T	C	100	PASS	AC=324;AF=0.0646965;AN=5008;NS=2504;DP=16824;EAS_AF=0.0288;AMR_AF=0.049;AFR_AF=0.1218;EUR_AF=0.0517;SAS_AF=0.0491;AA=T|||;VT=SNP
5	155280625	rs11738333	C	T	100	PASS	AC=550;AF=0.109824;AN=5008;NS=2504;DP=19535;EAS_AF=0.0833;AMR_AF=0.1412;AFR_AF=0.0166;EUR_AF=0.1233;SAS_AF=0.227;AA=C|||;VT=SNP
5	155280752	rs974604	A	G	100	PASS	AC=2513;AF=0.501797;AN=5008;NS=2504;DP=18426;EAS_AF=0.3819;AMR_AF=0.6902;AFR_AF=0.5598;EUR_AF=0.4692;SAS_AF=0.4468;AA=A|||;VT=SNP
5	155280826	rs62383763	C	A	100	PASS	AC=204;AF=0.0407348;AN=5008;NS=2504;DP=17930;EAS_AF=0.119;AMR_AF=0.0173;AFR_AF=0;EUR_AF=0.0139;SAS_AF=0.0593;AA=C|||;VT=SNP
5	155281156	rs6556779	A	G	100	PASS	AC=4514;AF=0.901358;AN=5008;NS=2504;DP=16398;EAS_AF=0.998;AMR_AF=0.9323;AFR_AF=0.8918;EUR_AF=0.8688;SAS_AF=0.8262;AA=G|||;VT=SNP
5	155281159	rs11738514	C	T	100	PASS	AC=562;AF=0.11222;AN=5008;NS=2504;DP=16304;EAS_AF=0.0833;AMR_AF=0.1412;AFR_AF=0.0265;EUR_AF=0.1243;SAS_AF=0.2249;AA=C|||;VT=SNP
5	155282224	rs61562015	C	A	100	PASS	AC=777;AF=0.155152;AN=5008;NS=2504;DP=17669;EAS_AF=0.1885;AMR_AF=0.0591;AFR_AF=0.3056;EUR_AF=0.0338;SAS_AF=0.1104;AA=A|||;VT=SNP
5	155282496	rs13357771	A	G	100	PASS	AC=632;AF=0.126198;AN=5008;NS=2504;DP=16243;EAS_AF=0.0288;AMR_AF=0.0778;AFR_AF=0.3396;EUR_AF=0.0517;SAS_AF=0.0491;AA=A|||;VT=SNP
5	155282887	rs2871580	A	G	100	PASS	AC=1257;AF=0.250998;AN=5008;NS=2504;DP=16182;EAS_AF=0.2669;AMR_AF=0.4683;AFR_AF=0.152;EUR_AF=0.2913;SAS_AF=0.1728;AA=A|||;VT=SNP
5	155283285	rs79646394	A	G	100	PASS	AC=307;AF=0.0613019;AN=5008;NS=2504;DP=17817;EAS_AF=0.0694;AMR_AF=0.0274;AFR_AF=0.118;EUR_AF=0.0159;SAS_AF=0.047;AA=A|||;VT=SNP
5	155283326	rs112389596	A	G	100	PASS	AC=401;AF=0.0800719;AN=5008;NS=2504;DP=17705;EAS_AF=0.0694;AMR_AF=0.0331;AFR_AF=0.1831;EUR_AF=0.0189;SAS_AF=0.0481;AA=A|||;VT=SNP
5	155283436	rs73299488	A	T	100	PASS	AC=563;AF=0.11242;AN=5008;NS=2504;DP=16965;EAS_AF=0.0843;AMR_AF=0.1412;AFR_AF=0.0265;EUR_AF=0.1243;SAS_AF=0.2249;AA=A|||;VT=SNP
5	155284110	rs7719295	C	T	100	PASS	AC=322;AF=0.0642971;AN=5008;NS=2504;DP=17318;EAS_AF=0.0288;AMR_AF=0.049;AFR_AF=0.1203;EUR_AF=0.0517;SAS_AF=0.0491;AA=C|||;VT=SNP
5	155284926	rs75445692	A	G	100	PASS	AC=277;AF=0.0553115;AN=5008;NS=2504;DP=17538;EAS_AF=0.0685;AMR_AF=0.0245;AFR_AF=0.0976;EUR_AF=0.0159;SAS_AF=0.047;AA=A|||;VT=SNP
5	155285242	rs58739548	A	G	100	PASS	AC=1234;AF=0.246406;AN=5008;NS=2504;DP=18090;EAS_AF=0.4345;AMR_AF=0.183;AFR_AF=0.0265;EUR_AF=0.3688;SAS_AF=0.2689;AA=A|||;VT=SNP
5	155285485	rs78733545	A	T	100	PASS	AC=322;AF=0.0642971;AN=5008;NS=2504;DP=17113;EAS_AF=0.0298;AMR_AF=0.049;AFR_AF=0.1203;EUR_AF=0.0507;SAS_AF=0.0491;AA=A|||;VT=SNP
5	155286155	rs72814239	G	A	100	PASS	AC=747;AF=0.149161;AN=5008;NS=2504;DP=14560;EAS_AF=0.1895;AMR_AF=0.0576;AFR_AF=0.2829;EUR_AF=0.0338;SAS_AF=0.1104;AA=G|||;VT=SNP
5	155286471	rs1594658	T	C	100	PASS	AC=557;AF=0.111222;AN=5008;NS=2504;DP=17685;EAS_AF=0.0873;AMR_AF=0.1412;AFR_AF=0.0166;EUR_AF=0.1252;SAS_AF=0.228;AA=T|||;VT=SNP
5	155286476	rs62383764	C	T	100	PASS	AC=209;AF=0.0417332;AN=5008;NS=2504;DP=17904;EAS_AF=0.1181;AMR_AF=0.0173;AFR_AF=0.0045;EUR_AF=0.0139;SAS_AF=0.0593;AA=C|||;VT=SNP
5	155286844	rs11135369	T	C	100	PASS	AC=4507;AF=0.89996;AN=5008;NS=2504;DP=18182;EAS_AF=0.9901;AMR_AF=0.9323;AFR_AF=0.8918;EUR_AF=0.8698;SAS_AF=0.8262;AA=C|||;VT=SNP
5	155287683	rs188858935	T	A	100	PASS	AC=139;AF=0.0277556;AN=5008;NS=2504;DP=17366;EAS_AF=0.0347;AMR_AF=0.0014;AFR_AF=0.0015;EUR_AF=0.0149;SAS_AF=0.0879;AA=T|||;VT=SNP
5	155287703	rs76005690	C	T	100	PASS	AC=542;AF=0.108227;AN=5008;NS=2504;DP=17813;EAS_AF=0.0694;AMR_AF=0.0403;AFR_AF=0.2829;EUR_AF=0.0199;SAS_AF=0.0511;AA=C|||;VT=SNP
5	155288526	rs114955282	G	A	100	PASS	AC=322;AF=0.0642971;AN=5008;NS=2504;DP=14927;EAS_AF=0.0694;AMR_AF=0.0288;AFR_AF=0.1172;EUR_AF=0.0268;SAS_AF=0.0511;AA=G|||;VT=SNP
5	155288689	rs11745732	C	T	100	PASS	AC=553;AF=0.110423;AN=5008;NS=2504;DP=15458;EAS_AF=0.0863;AMR_AF=0.1412;AFR_AF=0.0166;EUR_AF=0.1243;SAS_AF=0.226;AA=C|||;VT=SNP
5	155288809	rs113165347	A	C	100	PASS	AC=322;AF=0.0642971;AN=5008;NS=2504;DP=18695;EAS_AF=0.0298;AMR_AF=0.049;AFR_AF=0.1203;EUR_AF=0.0507;SAS_AF=0.0491;AA=A|||;VT=SNP
5	155288814	rs7378774	G	A	100	PASS	AC=4500;AF=0.898562;AN=5008;NS=2504;DP=18625;EAS_AF=0.998;AMR_AF=0.9323;AFR_AF=0.8903;EUR_AF=0.8688;SAS_AF=0.8139;AA=A|||;VT=SNP
5	155289505	rs546251464	T	G	100	PASS	AC=20;AF=0.00399361;AN=5008;NS=2504;DP=15501;EAS_AF=0.0198;AMR_AF=0;AFR_AF=0;EUR_AF=0;SAS_AF=0;AA=T|||;VT=SNP
5	155290013	rs13186927	A	G	100	PASS	AC=353;AF=0.0704872;AN=5008;NS=2504;DP=21275;EAS_AF=0.0188;AMR_AF=0.098;AFR_AF=0.0038;EUR_AF=0.2018;SAS_AF=0.0593;AA=A|||;VT=SNP
5	155290198	rs17052933	G	A	100	PASS	AC=318;AF=0.0634984;AN=5008;NS=2504;DP=18132;EAS_AF=0.0288;AMR_AF=0.049;AFR_AF=0.1203;EUR_AF=0.0507;SAS_AF=0.046;AA=G|||;VT=SNP
5	155290473	rs62383765	C	A	100	PASS	AC=206;AF=0.0411342;AN=5008;NS=2504;DP=20611;EAS_AF=0.121;AMR_AF=0.0173;AFR_AF=0;EUR_AF=0.0139;SAS_AF=0.0593;AA=C|||;VT=SNP
5	155291186	rs80255077	T	A	100	PASS	AC=421;AF=0.0840655;AN=5008;NS=2504;DP=18294;EAS_AF=0.0387;AMR_AF=0.0461;AFR_AF=0.2451;EUR_AF=0.005;SAS_AF=0.0215;AA=T|||;VT=SNP
5	155291480	rs244964	A	G	100	PASS	AC=1153;AF=0.230232;AN=5008;NS=2504;DP=17167;EAS_AF=0.0427;AMR_AF=0.1311;AFR_AF=0.5643;EUR_AF=0.1421;SAS_AF=0.1329;AA=A|||;VT=SNP
5	155291627	rs72814243	T	C	100	PASS	AC=91;AF=0.0181709;AN=5008;NS=2504;DP=17843;EAS_AF=0.0228;AMR_AF=0.0014;AFR_AF=0.0038;EUR_AF=0.006;SAS_AF=0.0573;AA=T|||;VT=SNP
5	155292520	rs4444953	A	C	100	PASS	AC=278;AF=0.0555112;AN=5008;NS=2504;DP=14982;EAS_AF=0.0367;AMR_AF=0.0288;AFR_AF=0.1467;EUR_AF=0.008;SAS_AF=0.0194;AA=A|||;VT=SNP
5	155292787	rs7726529	A	G	100	PASS	AC=772;AF=0.154153;AN=5008;NS=2504;DP=18084;EAS_AF=0.0387;AMR_AF=0.072;AFR_AF=0.3275;EUR_AF=0.0905;SAS_AF=0.1626;AA=A|||;VT=SNP
5	155293075	rs244963	G	A	100	PASS	AC=2919;AF=0.582867;AN=5008;NS=2504;DP=18406;EAS_AF=0.4722;AMR_AF=0.6124;AFR_AF=0.8389;EUR_AF=0.4026;SAS_AF=0.5153;AA=A|||;VT=SNP
5	155293539	rs165952	A	G	100	PASS	AC=2928;AF=0.584665;AN=5008;NS=2504;DP=22071;EAS_AF=0.4742;AMR_AF=0.6095;AFR_AF=0.8389;EUR_AF=0.4085;SAS_AF=0.5184;AA=A|||;VT=SNP
5	155293934	rs147960460	C	T	100	PASS	AC=44;AF=0.00878594;AN=5008;NS=2504;DP=21932;EAS_AF=0.0427;AMR_AF=0;AFR_AF=0;EUR_AF=0;SAS_AF=0.001;AA=C|||;VT=SNP
5	155294143	rs244962	C	T	100	PASS	AC=2930;AF=0.585064;AN=5008;NS=2504;DP=19902;EAS_AF=0.4722;AMR_AF=0.611;AFR_AF=0.8396;EUR_AF=0.4125;SAS_AF=0.5164;AA=T|||;VT=SNP
5	155294302	rs13436254	C	A	100	PASS	AC=699;AF=0.139577;AN=5008;NS=2504;DP=22340;EAS_AF=0.0397;AMR_AF=0.0663;AFR_AF=0.2837;EUR_AF=0.0815;SAS_AF=0.1595;AA=C|||;VT=SNP
5	155295197	rs10056344	G	T	100	PASS	AC=290;AF=0.0579073;AN=5008;NS=2504;DP=17450;EAS_AF=0.0367;AMR_AF=0.0303;AFR_AF=0.1475;EUR_AF=0.0149;SAS_AF=0.0225;AA=G|||;VT=SNP
5	155295201	rs10065329	A	G	100	PASS	AC=290;AF=0.0579073;AN=5008;NS=2504;DP=17332;EAS_AF=0.0367;AMR_AF=0.0303;AFR_AF=0.1475;EUR_AF=0.0149;SAS_AF=0.0225;AA=A|||;VT=SNP
5	155295965	rs78995376	A	G	100	PASS	AC=433;AF=0.0864617;AN=5008;NS=2504;DP=17811;EAS_AF=0.004;AMR_AF=0.0461;AFR_AF=0.1112;EUR_AF=0.0905;SAS_AF=0.1626;AA=A|||;VT=SNP
5	155295985	rs10069258	T	C	100	PASS	AC=768;AF=0.153355;AN=5008;NS=2504;DP=18282;EAS_AF=0.0387;AMR_AF=0.0677;AFR_AF=0.2814;EUR_AF=0.1044;SAS_AF=0.2096;AA=T|||;VT=SNP
5	155296002	rs244961	T	C	100	PASS	AC=2925;AF=0.584065;AN=5008;NS=2504;DP=18102;EAS_AF=0.4752;AMR_AF=0.6037;AFR_AF=0.8381;EUR_AF=0.4115;SAS_AF=0.5164;AA=T|||;VT=SNP
5	155296003	rs10058373	G	A	100	PASS	AC=949;AF=0.189497;AN=5008;NS=2504;DP=18063;EAS_AF=0.0387;AMR_AF=0.0793;AFR_AF=0.466;EUR_AF=0.0835;SAS_AF=0.1585;AA=G|||;VT=SNP
5	155296496	rs244994	T	C	100	PASS	AC=2927;AF=0.584465;AN=5008;NS=2504;DP=18215;EAS_AF=0.4732;AMR_AF=0.6066;AFR_AF=0.8381;EUR_AF=0.4115;SAS_AF=0.5184;AA=C|||;VT=SNP
5	155296497	rs1368326	A	C	100	PASS	AC=895;AF=0.178714;AN=5008;NS=2504;DP=18190;EAS_AF=0.1964;AMR_AF=0.4179;AFR_AF=0.0552;EUR_AF=0.2028;SAS_AF=0.1329;AA=A|||;VT=SNP
5	155297807	rs75736584	C	T	100	PASS	AC=286;AF=0.0571086;AN=5008;NS=2504;DP=17681;EAS_AF=0.2103;AMR_AF=0.013;AFR_AF=0;EUR_AF=0;SAS_AF=0.0665;AA=C|||;VT=SNP
5	155298795	rs244992	T	G	100	PASS	AC=2952;AF=0.589457;AN=5008;NS=2504;DP=21861;EAS_AF=0.4742;AMR_AF=0.6196;AFR_AF=0.851;EUR_AF=0.4125;SAS_AF=0.5153;AA=G|||;VT=SNP
5	155299213	rs17617120	C	T	100	PASS	AC=895;AF=0.178714;AN=5008;NS=2504;DP=19385;EAS_AF=0.1964;AMR_AF=0.4179;AFR_AF=0.056;EUR_AF=0.2018;SAS_AF=0.1329;AA=C|||;VT=SNP
5	155299417	rs55700073	C	T	100	PASS	AC=93;AF=0.0185703;AN=5008;NS=2504;DP=14969;EAS_AF=0.0347;AMR_AF=0;AFR_AF=0.0045;EUR_AF=0.006;SAS_AF=0.047;AA=C|||;VT=SNP
5	155300086	rs165953	G	C	100	PASS	AC=683;AF=0.136382;AN=5008;NS=2504;DP=17148;EAS_AF=0.1994;AMR_AF=0.0663;AFR_AF=0.1097;EUR_AF=0.1034;SAS_AF=0.1912;AA=G|||;VT=SNP
5	155300430	rs138622358	A	G	100	PASS	AC=26;AF=0.00519169;AN=5008;NS=2504;DP=17385;EAS_AF=0.0208;AMR_AF=0;AFR_AF=0;EUR_AF=0;SAS_AF=0.0051;AA=A|||;VT=SNP
5	155301552	rs2116736	A	T	100	PASS	AC=2170;AF=0.433307;AN=5008;NS=2504;DP=17351;EAS_AF=0.2708;AMR_AF=0.5403;AFR_AF=0.6831;EUR_AF=0.3022;SAS_AF=0.3221;AA=A|||;VT=SNP
5	155302582	rs1432723	G	A	100	PASS	AC=897;AF=0.179113;AN=5008;NS=2504;DP=17542;EAS_AF=0.1964;AMR_AF=0.4222;AFR_AF=0.0552;EUR_AF=0.2018;SAS_AF=0.1329;AA=G|||;VT=SNP
5	155302727	rs67625007	G	A	100	PASS	AC=2178;AF=0.434904;AN=5008;NS=2504;DP=14429;EAS_AF=0.2708;AMR_AF=0.5403;AFR_AF=0.6884;EUR_AF=0.3032;SAS_AF=0.3221;AA=G|||;VT=SNP
5	155303148	rs6866337	C	T	100	PASS	AC=220;AF=0.0439297;AN=5008;NS=2504;DP=10256;EAS_AF=0.0099;AMR_AF=0.0101;AFR_AF=0.152;EUR_AF=0.001;SAS_AF=0.001;AA=-|||;VT=SNP
5	155303298	rs4526088	C	T	100	PASS	AC=259;AF=0.0517173;AN=5008;NS=2504;DP=10427;EAS_AF=0.0347;AMR_AF=0.0303;AFR_AF=0.1331;EUR_AF=0.008;SAS_AF=0.0194;AA=C|||;VT=SNP
5	155303353	rs6874597	A	C	100	PASS	AC=934;AF=0.186502;AN=5008;NS=2504;DP=13400;EAS_AF=0.0397;AMR_AF=0.0793;AFR_AF=0.4463;EUR_AF=0.0905;SAS_AF=0.1616;AA=a|||;VT=SNP
5	155304299	rs244991	G	A	100	PASS	AC=3044;AF=0.607827;AN=5008;NS=2504;DP=19976;EAS_AF=0.4673;AMR_AF=0.6225;AFR_AF=0.9236;EUR_AF=0.4125;SAS_AF=0.5164;AA=A|||;VT=SNP
5	155304661	rs171524	T	A	100	PASS	AC=672;AF=0.134185;AN=5008;NS=2504;DP=18043;EAS_AF=0.1964;AMR_AF=0.0634;AFR_AF=0.1029;EUR_AF=0.1034;SAS_AF=0.1943;AA=T|||;VT=SNP
5	155305036	rs244990	A	G	100	PASS	AC=671;AF=0.133986;AN=5008;NS=2504;DP=17326;EAS_AF=0.1954;AMR_AF=0.0634;AFR_AF=0.1029;EUR_AF=0.1004;SAS_AF=0.1973;AA=A|||;VT=SNP
5	155305537	rs1432721	A	G	100	PASS	AC=2188;AF=0.436901;AN=5008;NS=2504;DP=18852;EAS_AF=0.2738;AMR_AF=0.549;AFR_AF=0.6868;EUR_AF=0.3062;SAS_AF=0.3221;AA=A|||;VT=SNP
5	155305993	rs244989	T	G	100	PASS	AC=3133;AF=0.625599;AN=5008;NS=2504;DP=17724;EAS_AF=0.4722;AMR_AF=0.6326;AFR_AF=0.9773;EUR_AF=0.4165;SAS_AF=0.5184;AA=G|||;VT=SNP
5	155306174	rs244988	C	A	100	PASS	AC=672;AF=0.134185;AN=5008;NS=2504;DP=17946;EAS_AF=0.1964;AMR_AF=0.0634;AFR_AF=0.1029;EUR_AF=0.1034;SAS_AF=0.1943;AA=C|||;VT=SNP
5	155307270	rs5016818	A	G	100	PASS	AC=292;AF=0.0583067;AN=5008;NS=2504;DP=20694;EAS_AF=0.0357;AMR_AF=0.0317;AFR_AF=0.149;EUR_AF=0.0159;SAS_AF=0.0215;AA=A|||;VT=SNP
5	155307756	rs74545702	C	T	100	PASS	AC=264;AF=0.0527157;AN=5008;NS=2504;DP=18732;EAS_AF=0.002;AMR_AF=0.0821;AFR_AF=0.0076;EUR_AF=0.1451;SAS_AF=0.0501;AA=C|||;VT=SNP
5	155307953	rs4704822	T	G	100	PASS	AC=713;AF=0.142372;AN=5008;NS=2504;DP=15759;EAS_AF=0.0387;AMR_AF=0.0692;AFR_AF=0.2852;EUR_AF=0.0905;SAS_AF=0.1616;AA=T|||;VT=SNP
5	155308829	rs4502799	G	A	100	PASS	AC=271;AF=0.0541134;AN=5008;NS=2504;DP=17908;EAS_AF=0.0357;AMR_AF=0.0303;AFR_AF=0.1415;EUR_AF=0.008;SAS_AF=0.0194;AA=G|||;VT=SNP
5	155309249	rs6860291	C	G	100	PASS	AC=2232;AF=0.445687;AN=5008;NS=2504;DP=13497;EAS_AF=0.2768;AMR_AF=0.5548;AFR_AF=0.7141;EUR_AF=0.3062;SAS_AF=0.3231;AA=C|||;VT=SNP
5	155309258	rs244986	A	T	100	PASS	AC=3053;AF=0.609625;AN=5008;NS=2504;DP=13443;EAS_AF=0.4722;AMR_AF=0.6254;AFR_AF=0.9221;EUR_AF=0.4165;SAS_AF=0.5164;AA=T|||;VT=SNP
5	155309349	rs244985	G	A	100	PASS	AC=2894;AF=0.577875;AN=5008;NS=2504;DP=16370;EAS_AF=0.4911;AMR_AF=0.6095;AFR_AF=0.7973;EUR_AF=0.4135;SAS_AF=0.5174;AA=A|||;VT=SNP
5	155309354	rs10475521	T	A	100	PASS	AC=279;AF=0.0557109;AN=5008;NS=2504;DP=16268;EAS_AF=0.0357;AMR_AF=0.0303;AFR_AF=0.1475;EUR_AF=0.008;SAS_AF=0.0194;AA=T|||;VT=SNP
5	155309581	rs244984	G	T	100	PASS	AC=3056;AF=0.610224;AN=5008;NS=2504;DP=19295;EAS_AF=0.4722;AMR_AF=0.6268;AFR_AF=0.9236;EUR_AF=0.4165;SAS_AF=0.5164;AA=T|||;VT=SNP
5	155310176	rs244983	A	G	100	PASS	AC=3058;AF=0.610623;AN=5008;NS=2504;DP=18484;EAS_AF=0.4722;AMR_AF=0.6254;AFR_AF=0.9236;EUR_AF=0.4165;SAS_AF=0.5194;AA=G|||;VT=SNP
5	155310375	rs78472029	A	G	100	PASS	AC=904;AF=0.180511;AN=5008;NS=2504;DP=19162;EAS_AF=0.1984;AMR_AF=0.4251;AFR_AF=0.056;EUR_AF=0.2038;SAS_AF=0.1329;AA=A|||;VT=SNP
5	155310585	rs244982	A	G	100	PASS	AC=2908;AF=0.580671;AN=5008;NS=2504;DP=14447;EAS_AF=0.4702;AMR_AF=0.6182;AFR_AF=0.8162;EUR_AF=0.4145;SAS_AF=0.5204;AA=G|||;VT=SNP
5	155311168	rs2116739	C	T	100	PASS	AC=2200;AF=0.439297;AN=5008;NS=2504;DP=19158;EAS_AF=0.2738;AMR_AF=0.5461;AFR_AF=0.6936;EUR_AF=0.3101;SAS_AF=0.3231;AA=T|||;VT=SNP
5	155312834	rs78326014	G	A	100	PASS	AC=268;AF=0.0535144;AN=5008;NS=2504;DP=21000;EAS_AF=0.0337;AMR_AF=0.0303;AFR_AF=0.1415;EUR_AF=0.008;SAS_AF=0.0184;AA=G|||;VT=SNP
5	155313290	rs244980	C	T	100	PASS	AC=1953;AF=0.389976;AN=5008;NS=2504;DP=19272;EAS_AF=0.5298;AMR_AF=0.3746;AFR_AF=0.0764;EUR_AF=0.5855;SAS_AF=0.4796;AA=C|||;VT=SNP
5	155313794	rs244979	T	C	100	PASS	AC=1954;AF=0.390176;AN=5008;NS=2504;DP=18392;EAS_AF=0.5298;AMR_AF=0.3746;AFR_AF=0.0764;EUR_AF=0.5855;SAS_AF=0.4806;AA=T|||;VT=SNP
5	155313848	rs11739086	A	G	100	PASS	AC=663;AF=0.132388;AN=5008;NS=2504;DP=18026;EAS_AF=0.0744;AMR_AF=0.1859;AFR_AF=0.0113;EUR_AF=0.2724;SAS_AF=0.1738;AA=A|||;VT=SNP
5	155314746	rs17533269	T	C	100	PASS	AC=902;AF=0.180112;AN=5008;NS=2504;DP=18005;EAS_AF=0.1984;AMR_AF=0.4251;AFR_AF=0.0552;EUR_AF=0.2028;SAS_AF=0.1329;AA=T|||;VT=SNP
5	155315050	rs79576243	T	C	100	PASS	AC=904;AF=0.180511;AN=5008;NS=2504;DP=19764;EAS_AF=0.1984;AMR_AF=0.4251;AFR_AF=0.056;EUR_AF=0.2038;SAS_AF=0.1329;AA=T|||;VT=SNP
5	155315335	rs244978	G	A	100	PASS	AC=4338;AF=0.866214;AN=5008;NS=2504;DP=19702;EAS_AF=0.8016;AMR_AF=0.9366;AFR_AF=0.9017;EUR_AF=0.8966;SAS_AF=0.8037;AA=A|||;VT=SNP
5	155315518	rs79109423	C	T	100	PASS	AC=410;AF=0.081869;AN=5008;NS=2504;DP=18355;EAS_AF=0.0605;AMR_AF=0.0418;AFR_AF=0.2118;EUR_AF=0.0109;SAS_AF=0.0297;AA=C|||;VT=SNP
5	155315647	rs76989382	G	T	100	PASS	AC=901;AF=0.179912;AN=5008;NS=2504;DP=18491;EAS_AF=0.1974;AMR_AF=0.4251;AFR_AF=0.0552;EUR_AF=0.2028;SAS_AF=0.1329;AA=G|||;VT=SNP
5	155316248	rs7733552	G	A	100	PASS	AC=2207;AF=0.440695;AN=5008;NS=2504;DP=17296;EAS_AF=0.2788;AMR_AF=0.5461;AFR_AF=0.6952;EUR_AF=0.3101;SAS_AF=0.3231;AA=A|||;VT=SNP
5	155316740	rs244977	A	G	100	PASS	AC=4339;AF=0.866414;AN=5008;NS=2504;DP=19241;EAS_AF=0.8016;AMR_AF=0.9366;AFR_AF=0.9002;EUR_AF=0.8966;SAS_AF=0.8067;AA=a|||;VT=SNP
5	155317252	rs17617422	A	G	100	PASS	AC=901;AF=0.179912;AN=5008;NS=2504;DP=21573;EAS_AF=0.1974;AMR_AF=0.4251;AFR_AF=0.0552;EUR_AF=0.2028;SAS_AF=0.1329;AA=A|||;VT=SNP
5	155317884	rs9313417	A	G	100	PASS	AC=2205;AF=0.440296;AN=5008;NS=2504;DP=19689;EAS_AF=0.2788;AMR_AF=0.5461;AFR_AF=0.6944;EUR_AF=0.3091;SAS_AF=0.3231;AA=A|||;VT=SNP
5	155318302	rs141159999	G	A	100	PASS	AC=26;AF=0.00519169;AN=5008;NS=2504;DP=17632;EAS_AF=0.0238;AMR_AF=0;AFR_AF=0;EUR_AF=0.001;SAS_AF=0.001;AA=G|||;VT=SNP
5	155319175	rs244976	A	C	100	PASS	AC=1933;AF=0.385982;AN=5008;NS=2504;DP=16555;EAS_AF=0.5228;AMR_AF=0.3746;AFR_AF=0.0673;EUR_AF=0.5855;SAS_AF=0.4785;AA=A|||;VT=SNP
5	155319504	rs74295103	G	A	100	PASS	AC=902;AF=0.180112;AN=5008;NS=2504;DP=15004;EAS_AF=0.1974;AMR_AF=0.4251;AFR_AF=0.056;EUR_AF=0.2028;SAS_AF=0.1329;AA=G|||;VT=SNP
5	155320065	rs147435189	C	T	100	PASS	AC=45;AF=0.00898562;AN=5008;NS=2504;DP=15915;EAS_AF=0.0437;AMR_AF=0;AFR_AF=0;EUR_AF=0;SAS_AF=0.001;AA=C|||;VT=SNP
5	155320100	rs183626	G	A	100	PASS	AC=4349;AF=0.868411;AN=5008;NS=2504;DP=16229;EAS_AF=0.8016;AMR_AF=0.9366;AFR_AF=0.9115;EUR_AF=0.8966;SAS_AF=0.8016;AA=A|||;VT=SNP
5	155323049	rs17533521	T	C	100	PASS	AC=633;AF=0.126398;AN=5008;NS=2504;DP=18588;EAS_AF=0.1617;AMR_AF=0.3948;AFR_AF=0.0091;EUR_AF=0.1292;SAS_AF=0.0552;AA=T|||;VT=SNP
5	155323129	rs147398429	A	C	100	PASS	AC=23;AF=0.00459265;AN=5008;NS=2504;DP=17653;EAS_AF=0.0228;AMR_AF=0;AFR_AF=0;EUR_AF=0;SAS_AF=0;AA=A|||;VT=SNP
5	155323385	rs244975	T	C	100	PASS	AC=4466;AF=0.891773;AN=5008;NS=2504;DP=15690;EAS_AF=0.7976;AMR_AF=0.9452;AFR_AF=0.9743;EUR_AF=0.9076;SAS_AF=0.8231;AA=C|||;VT=SNP
5	155323533	rs244974	A	G	100	PASS	AC=4461;AF=0.890775;AN=5008;NS=2504;DP=14020;EAS_AF=0.7966;AMR_AF=0.9452;AFR_AF=0.9735;EUR_AF=0.9066;SAS_AF=0.8211;AA=G|||;VT=SNP
5	155324865	rs73810343	T	C	100	PASS	AC=417;AF=0.0832668;AN=5008;NS=2504;DP=16780;EAS_AF=0.004;AMR_AF=0.0403;AFR_AF=0.1369;EUR_AF=0.0865;SAS_AF=0.1196;AA=T|||;VT=SNP
5	155325495	rs1157296	A	G	100	PASS	AC=887;AF=0.177117;AN=5008;NS=2504;DP=19799;EAS_AF=0.1637;AMR_AF=0.4236;AFR_AF=0.1407;EUR_AF=0.162;SAS_AF=0.0808;AA=A|||;VT=SNP
5	155325538	rs244972	C	T	100	PASS	AC=2833;AF=0.565695;AN=5008;NS=2504;DP=20483;EAS_AF=0.621;AMR_AF=0.4452;AFR_AF=0.3956;EUR_AF=0.7087;SAS_AF=0.6769;AA=C|||;VT=SNP
5	155325756	rs17052958	C	G	100	PASS	AC=1100;AF=0.219649;AN=5008;NS=2504;DP=20340;EAS_AF=0.1637;AMR_AF=0.4539;AFR_AF=0.2852;EUR_AF=0.164;SAS_AF=0.0798;AA=C|||;VT=SNP
5	155326021	rs114338836	G	A	100	PASS	AC=228;AF=0.0455272;AN=5008;NS=2504;DP=20394;EAS_AF=0.0109;AMR_AF=0.0202;AFR_AF=0.1331;EUR_AF=0.0089;SAS_AF=0.0184;AA=G|||;VT=SNP
5	155326608	rs244971	G	C	100	PASS	AC=4462;AF=0.890974;AN=5008;NS=2504;DP=17319;EAS_AF=0.7966;AMR_AF=0.9452;AFR_AF=0.9735;EUR_AF=0.9066;SAS_AF=0.8221;AA=C|||;VT=SNP
5	155326812	rs1864956	C	T	100	PASS	AC=1709;AF=0.341254;AN=5008;NS=2504;DP=16999;EAS_AF=0.2212;AMR_AF=0.4957;AFR_AF=0.4947;EUR_AF=0.2475;SAS_AF=0.2444;AA=C|||;VT=SNP
5	155327255	rs72805670	A	G	100	PASS	AC=743;AF=0.148363;AN=5008;NS=2504;DP=14746;EAS_AF=0.0575;AMR_AF=0.0591;AFR_AF=0.2943;EUR_AF=0.0915;SAS_AF=0.1667;AA=A|||;VT=SNP
5	155328179	rs142789681	G	A	100	PASS	AC=231;AF=0.0461262;AN=5008;NS=2504;DP=14856;EAS_AF=0.0109;AMR_AF=0.0202;AFR_AF=0.1331;EUR_AF=0.0089;SAS_AF=0.0215;AA=G|||;VT=SNP
5	155328492	rs7724912	T	C	100	PASS	AC=756;AF=0.150958;AN=5008;NS=2504;DP=15790;EAS_AF=0.0546;AMR_AF=0.0576;AFR_AF=0.3071;EUR_AF=0.0915;SAS_AF=0.1667;AA=T|||;VT=SNP
5	155328654	rs244969	G	A	100	PASS	AC=4446;AF=0.88778;AN=5008;NS=2504;DP=16739;EAS_AF=0.7966;AMR_AF=0.9452;AFR_AF=0.9637;EUR_AF=0.9056;SAS_AF=0.82;AA=A|||;VT=SNP
5	155329062	rs17052965	T	C	100	PASS	AC=262;AF=0.0523163;AN=5008;NS=2504;DP=18110;EAS_AF=0.0109;AMR_AF=0.0274;AFR_AF=0.1551;EUR_AF=0.0089;SAS_AF=0.0184;AA=T|||;VT=SNP
5	155329416	rs244968	T	C	100	PASS	AC=4443;AF=0.887181;AN=5008;NS=2504;DP=18015;EAS_AF=0.7976;AMR_AF=0.938;AFR_AF=0.9607;EUR_AF=0.9066;SAS_AF=0.8241;AA=C|||;VT=SNP
5	155329521	rs4400109	T	C	100	PASS	AC=987;AF=0.197085;AN=5008;NS=2504;DP=17292;EAS_AF=0.0655;AMR_AF=0.0778;AFR_AF=0.4425;EUR_AF=0.1004;SAS_AF=0.1851;AA=T|||;VT=SNP
5	155330508	rs61533738	C	A	100	PASS	AC=738;AF=0.147364;AN=5008;NS=2504;DP=16756;EAS_AF=0.0546;AMR_AF=0.0576;AFR_AF=0.2935;EUR_AF=0.0915;SAS_AF=0.1667;AA=C|||;VT=SNP
5	155330665	rs244967	G	A	100	PASS	AC=4454;AF=0.889377;AN=5008;NS=2504;DP=18234;EAS_AF=0.7966;AMR_AF=0.9452;AFR_AF=0.9675;EUR_AF=0.9066;SAS_AF=0.8221;AA=A|||;VT=SNP
5	155330778	rs244966	A	T	100	PASS	AC=2103;AF=0.419928;AN=5008;NS=2504;DP=20092;EAS_AF=0.5675;AMR_AF=0.3876;AFR_AF=0.1059;EUR_AF=0.6193;SAS_AF=0.5102;AA=A|||;VT=SNP
5	155331080	rs1432734	C	T	100	PASS	AC=889;AF=0.177516;AN=5008;NS=2504;DP=21862;EAS_AF=0.1627;AMR_AF=0.4251;AFR_AF=0.1437;EUR_AF=0.161;SAS_AF=0.0798;AA=C|||;VT=SNP
5	155331318	rs74913103	G	A	100	PASS	AC=60;AF=0.0119808;AN=5008;NS=2504;DP=18723;EAS_AF=0.0496;AMR_AF=0.0144;AFR_AF=0;EUR_AF=0;SAS_AF=0;AA=G|||;VT=SNP
5	155331820	rs1432813	G	C	100	PASS	AC=2105;AF=0.420327;AN=5008;NS=2504;DP=20692;EAS_AF=0.5665;AMR_AF=0.3876;AFR_AF=0.1059;EUR_AF=0.6213;SAS_AF=0.5112;AA=G|||;VT=SNP
5	155332233	rs17052977	G	C	100	PASS	AC=225;AF=0.0449281;AN=5008;NS=2504;DP=20736;EAS_AF=0.0129;AMR_AF=0.0202;AFR_AF=0.1301;EUR_AF=0.008;SAS_AF=0.0184;AA=G|||;VT=SNP
5	155332819	rs56356229	T	C	100	PASS	AC=907;AF=0.18111;AN=5008;NS=2504;DP=18417;EAS_AF=0.1815;AMR_AF=0.0504;AFR_AF=0.4039;EUR_AF=0.0089;SAS_AF=0.1493;AA=T|||;VT=SNP
5	155332845	rs3097823	C	T	100	PASS	AC=3791;AF=0.756989;AN=5008;NS=2504;DP=18047;EAS_AF=0.6746;AMR_AF=0.817;AFR_AF=0.733;EUR_AF=0.7992;SAS_AF=0.7883;AA=T|||;VT=SNP
5	155333022	rs55711130	A	G	100	PASS	AC=1882;AF=0.375799;AN=5008;NS=2504;DP=19862;EAS_AF=0.2292;AMR_AF=0.5043;AFR_AF=0.6884;EUR_AF=0.2028;SAS_AF=0.1912;AA=G|||;VT=SNP
5	155333051	rs3097822	G	A	100	PASS	AC=2369;AF=0.473043;AN=5008;NS=2504;DP=19757;EAS_AF=0.5536;AMR_AF=0.4006;AFR_AF=0.1936;EUR_AF=0.67;SAS_AF=0.6166;AA=G|||;VT=SNP
5	155333075	rs3097813	G	C	100	PASS	AC=2369;AF=0.473043;AN=5008;NS=2504;DP=19218;EAS_AF=0.5546;AMR_AF=0.4006;AFR_AF=0.1929;EUR_AF=0.67;SAS_AF=0.6166;AA=G|||;VT=SNP
5	155333254	rs3097821	C	T	100	PASS	AC=1891;AF=0.377596;AN=5008;NS=2504;DP=18525;EAS_AF=0.5129;AMR_AF=0.3285;AFR_AF=0.1717;EUR_AF=0.5129;SAS_AF=0.4121;AA=C|||;VT=SNP
5	155333533	rs244955	A	G	100	PASS	AC=4245;AF=0.847644;AN=5008;NS=2504;DP=21267;EAS_AF=0.8006;AMR_AF=0.9135;AFR_AF=0.8775;EUR_AF=0.8757;SAS_AF=0.7802;AA=G|||;VT=SNP
5	155334312	rs1594655	A	G	100	PASS	AC=821;AF=0.163938;AN=5008;NS=2504;DP=19913;EAS_AF=0.2212;AMR_AF=0.4179;AFR_AF=0.0098;EUR_AF=0.1481;SAS_AF=0.1493;AA=A|||;VT=SNP
5	155336076	rs244954	C	T	100	PASS	AC=1964;AF=0.392173;AN=5008;NS=2504;DP=17878;EAS_AF=0.5486;AMR_AF=0.3444;AFR_AF=0.1543;EUR_AF=0.5398;SAS_AF=0.4346;AA=C|||;VT=SNP
5	155336479	rs4547913	G	T	100	PASS	AC=1781;AF=0.355631;AN=5008;NS=2504;DP=18141;EAS_AF=0.249;AMR_AF=0.5216;AFR_AF=0.4009;EUR_AF=0.3022;SAS_AF=0.3415;AA=T|||;VT=SNP
5	155337316	rs1368332	G	A	100	PASS	AC=505;AF=0.100839;AN=5008;NS=2504;DP=18573;EAS_AF=0.0268;AMR_AF=0.0447;AFR_AF=0.1452;EUR_AF=0.0895;SAS_AF=0.1687;AA=G|||;VT=SNP
5	155337927	rs11948388	A	G	100	PASS	AC=881;AF=0.175919;AN=5008;NS=2504;DP=17464;EAS_AF=0.2212;AMR_AF=0.4222;AFR_AF=0.0537;EUR_AF=0.1481;SAS_AF=0.1483;AA=A|||;VT=SNP
5	155338081	rs11960137	C	G	100	PASS	AC=881;AF=0.175919;AN=5008;NS=2504;DP=16193;EAS_AF=0.2212;AMR_AF=0.4222;AFR_AF=0.053;EUR_AF=0.1491;SAS_AF=0.1483;AA=C|||;VT=SNP
5	155339941	rs6555912	T	C	100	PASS	AC=708;AF=0.141374;AN=5008;NS=2504;DP=17934;EAS_AF=0.0278;AMR_AF=0.0591;AFR_AF=0.2791;EUR_AF=0.1014;SAS_AF=0.1718;AA=T|||;VT=SNP
5	155340305	rs148176941	G	C	100	PASS	AC=93;AF=0.0185703;AN=5008;NS=2504;DP=19235;EAS_AF=0.0407;AMR_AF=0.0014;AFR_AF=0;EUR_AF=0.003;SAS_AF=0.0491;AA=G|||;VT=SNP
5	155342732	rs430625	G	A	100	PASS	AC=4227;AF=0.84405;AN=5008;NS=2504;DP=17458;EAS_AF=0.7827;AMR_AF=0.9135;AFR_AF=0.8752;EUR_AF=0.8757;SAS_AF=0.7832;AA=a|||;VT=SNP
5	155344802	rs244953	G	A	100	PASS	AC=4224;AF=0.84345;AN=5008;NS=2504;DP=18454;EAS_AF=0.7827;AMR_AF=0.9135;AFR_AF=0.8752;EUR_AF=0.8748;SAS_AF=0.7812;AA=A|||;VT=SNP
5	155345118	rs4704858	G	A	100	PASS	AC=879;AF=0.175519;AN=5008;NS=2504;DP=17148;EAS_AF=0.2202;AMR_AF=0.4222;AFR_AF=0.053;EUR_AF=0.1481;SAS_AF=0.1483;AA=G|||;VT=SNP
5	155345178	rs17052994	T	C	100	PASS	AC=546;AF=0.109026;AN=5008;NS=2504;DP=19337;EAS_AF=0.0268;AMR_AF=0.0447;AFR_AF=0.1641;EUR_AF=0.1014;SAS_AF=0.1728;AA=T|||;VT=SNP
5	155345221	rs2163746	A	G	100	PASS	AC=881;AF=0.175919;AN=5008;NS=2504;DP=18810;EAS_AF=0.2212;AMR_AF=0.4222;AFR_AF=0.053;EUR_AF=0.1481;SAS_AF=0.1493;AA=A|||;VT=SNP
5	155345295	rs2008129	G	A	100	PASS	AC=881;AF=0.175919;AN=5008;NS=2504;DP=16721;EAS_AF=0.2212;AMR_AF=0.4222;AFR_AF=0.053;EUR_AF=0.1481;SAS_AF=0.1493;AA=G|||;VT=SNP
5	155345299	rs4435847	A	C	100	PASS	AC=513;AF=0.102436;AN=5008;NS=2504;DP=16583;EAS_AF=0.0268;AMR_AF=0.0447;AFR_AF=0.1415;EUR_AF=0.0984;SAS_AF=0.1728;AA=A|||;VT=SNP
5	155345798	rs181741	G	C	100	PASS	AC=4052;AF=0.809105;AN=5008;NS=2504;DP=18230;EAS_AF=0.7827;AMR_AF=0.8991;AFR_AF=0.7519;EUR_AF=0.8757;SAS_AF=0.7812;AA=C|||;VT=SNP
5	155346383	rs1368331	G	A	100	PASS	AC=521;AF=0.104034;AN=5008;NS=2504;DP=18284;EAS_AF=0.0268;AMR_AF=0.0432;AFR_AF=0.1558;EUR_AF=0.0885;SAS_AF=0.1728;AA=G|||;VT=SNP
5	155348170	rs117118097	A	G	100	PASS	AC=28;AF=0.00559105;AN=5008;NS=2504;DP=20201;EAS_AF=0.0278;AMR_AF=0;AFR_AF=0;EUR_AF=0;SAS_AF=0;AA=A|||;VT=SNP
5	155349130	rs17053002	A	G	100	PASS	AC=691;AF=0.137979;AN=5008;NS=2504;DP=22594;EAS_AF=0.0268;AMR_AF=0.0576;AFR_AF=0.2753;EUR_AF=0.0924;SAS_AF=0.1708;AA=A|||;VT=SNP
5	155349843	rs165951	G	A	100	PASS	AC=4067;AF=0.812101;AN=5008;NS=2504;DP=17489;EAS_AF=0.7817;AMR_AF=0.8991;AFR_AF=0.764;EUR_AF=0.8757;SAS_AF=0.7812;AA=A|||;VT=SNP
5	155351261	rs244960	T	A	100	PASS	AC=1945;AF=0.388379;AN=5008;NS=2504;DP=20887;EAS_AF=0.5337;AMR_AF=0.3285;AFR_AF=0.174;EUR_AF=0.5209;SAS_AF=0.4346;AA=T|||;VT=SNP
5	155351357	rs244959	A	G	100	PASS	AC=2215;AF=0.442292;AN=5008;NS=2504;DP=19230;EAS_AF=0.5337;AMR_AF=0.3588;AFR_AF=0.3396;EUR_AF=0.5457;SAS_AF=0.4397;AA=A|||;VT=SNP
5	155351488	rs244958	A	G	100	PASS	AC=4227;AF=0.84405;AN=5008;NS=2504;DP=19368;EAS_AF=0.7817;AMR_AF=0.9135;AFR_AF=0.8752;EUR_AF=0.8757;SAS_AF=0.7843;AA=G|||;VT=SNP
5	155351784	rs244957	A	G	100	PASS	AC=4227;AF=0.84405;AN=5008;NS=2504;DP=17777;EAS_AF=0.7817;AMR_AF=0.9135;AFR_AF=0.8752;EUR_AF=0.8757;SAS_AF=0.7843;AA=G|||;VT=SNP
5	155352581	rs143589876	T	A	100	PASS	AC=30;AF=0.00599042;AN=5008;NS=2504;DP=20356;EAS_AF=0.0268;AMR_AF=0;AFR_AF=0;EUR_AF=0.002;SAS_AF=0.001;AA=T|||;VT=SNP
5	155352899	rs4444954	G	A	100	PASS	AC=669;AF=0.133586;AN=5008;NS=2504;DP=16922;EAS_AF=0.0268;AMR_AF=0.0576;AFR_AF=0.2632;EUR_AF=0.0885;SAS_AF=0.1687;AA=G|||;VT=SNP
5	155359603	rs10475581	C	A	100	PASS	AC=1774;AF=0.354233;AN=5008;NS=2504;DP=18755;EAS_AF=0.2599;AMR_AF=0.5231;AFR_AF=0.3865;EUR_AF=0.2982;SAS_AF=0.3456;AA=A|||;VT=SNP
5	155359757	rs13178470	A	G	100	PASS	AC=1767;AF=0.352835;AN=5008;NS=2504;DP=19188;EAS_AF=0.5228;AMR_AF=0.3329;AFR_AF=0.0189;EUR_AF=0.5527;SAS_AF=0.4376;AA=A|||;VT=SNP
5	155359809	rs17053010	G	C	100	PASS	AC=898;AF=0.179313;AN=5008;NS=2504;DP=19010;EAS_AF=0.2312;AMR_AF=0.4251;AFR_AF=0.0537;EUR_AF=0.1531;SAS_AF=0.1483;AA=G|||;VT=SNP
5	155361116	rs17053011	G	T	100	PASS	AC=835;AF=0.166733;AN=5008;NS=2504;DP=20599;EAS_AF=0.2312;AMR_AF=0.4179;AFR_AF=0.0098;EUR_AF=0.1531;SAS_AF=0.1483;AA=G|||;VT=SNP
5	155361383	rs191942008	C	T	100	PASS	AC=31;AF=0.0061901;AN=5008;NS=2504;DP=19905;EAS_AF=0.0298;AMR_AF=0;AFR_AF=0;EUR_AF=0;SAS_AF=0.001;AA=C|||;VT=SNP
5	155361440	rs10515732	C	G	100	PASS	AC=579;AF=0.115615;AN=5008;NS=2504;DP=19672;EAS_AF=0.0268;AMR_AF=0.0548;AFR_AF=0.1967;EUR_AF=0.0835;SAS_AF=0.1738;AA=C|||;VT=SNP
5	155362564	rs6556055	T	G	100	PASS	AC=4231;AF=0.844848;AN=5008;NS=2504;DP=21315;EAS_AF=0.7817;AMR_AF=0.9107;AFR_AF=0.8782;EUR_AF=0.8757;SAS_AF=0.7863;AA=G|||;VT=SNP
5	155362853	rs76123169	G	A	100	PASS	AC=899;AF=0.179513;AN=5008;NS=2504;DP=19846;EAS_AF=0.2312;AMR_AF=0.4251;AFR_AF=0.0537;EUR_AF=0.1541;SAS_AF=0.1483;AA=G|||;VT=SNP
5	155363036	rs35244942	C	T	100	PASS	AC=353;AF=0.0704872;AN=5008;NS=2504;DP=19877;EAS_AF=0.0268;AMR_AF=0.0346;AFR_AF=0.0348;EUR_AF=0.0855;SAS_AF=0.1738;AA=C|||;VT=SNP
5	155363456	rs139647751	C	G	100	PASS	AC=21;AF=0.00419329;AN=5008;NS=2504;DP=17205;EAS_AF=0.0179;AMR_AF=0;AFR_AF=0;EUR_AF=0;SAS_AF=0.0031;AA=C|||;VT=SNP
5	155363693	rs11743754	G	A	100	PASS	AC=1697;AF=0.338858;AN=5008;NS=2504;DP=17055;EAS_AF=0.5228;AMR_AF=0.3127;AFR_AF=0.0174;EUR_AF=0.5089;SAS_AF=0.4274;AA=G|||;VT=SNP
5	155366966	rs75217931	C	T	100	PASS	AC=898;AF=0.179313;AN=5008;NS=2504;DP=15280;EAS_AF=0.2312;AMR_AF=0.4251;AFR_AF=0.053;EUR_AF=0.1541;SAS_AF=0.1483;AA=C|||;VT=SNP
5	155366973	rs79710468	A	C	100	PASS	AC=276;AF=0.0551118;AN=5008;NS=2504;DP=14851;EAS_AF=0.0655;AMR_AF=0.2824;AFR_AF=0;EUR_AF=0.0119;SAS_AF=0.002;AA=A|||;VT=SNP
5	155367253	rs13180871	C	G	100	PASS	AC=2216;AF=0.442492;AN=5008;NS=2504;DP=18956;EAS_AF=0.5228;AMR_AF=0.3761;AFR_AF=0.3359;EUR_AF=0.5636;SAS_AF=0.4264;AA=c|||;VT=SNP
5	155367633	rs10475595	G	A	100	PASS	AC=1536;AF=0.306709;AN=5008;NS=2504;DP=14885;EAS_AF=0.2579;AMR_AF=0.4798;AFR_AF=0.2837;EUR_AF=0.2505;SAS_AF=0.3231;AA=A|||;VT=SNP
5	155367811	rs4704874	T	C	100	PASS	AC=4073;AF=0.813299;AN=5008;NS=2504;DP=16890;EAS_AF=0.7817;AMR_AF=0.8991;AFR_AF=0.7648;EUR_AF=0.8757;SAS_AF=0.7863;AA=C|||;VT=SNP
5	155367923	rs4704876	A	G	100	PASS	AC=1411;AF=0.281749;AN=5008;NS=2504;DP=21342;EAS_AF=0.2569;AMR_AF=0.4741;AFR_AF=0.1959;EUR_AF=0.2465;SAS_AF=0.3231;AA=A|||;VT=SNP
5	155367944	rs74322565	G	T	100	PASS	AC=515;AF=0.102835;AN=5008;NS=2504;DP=21540;EAS_AF=0.0268;AMR_AF=0.049;AFR_AF=0.1437;EUR_AF=0.0924;SAS_AF=0.1748;AA=G|||;VT=SNP
5	155368084	rs4704878	G	T	100	PASS	AC=1427;AF=0.284944;AN=5008;NS=2504;DP=17435;EAS_AF=0.2579;AMR_AF=0.4741;AFR_AF=0.2073;EUR_AF=0.2465;SAS_AF=0.3231;AA=T|||;VT=SNP
5	155368214	rs74599458	C	T	100	PASS	AC=213;AF=0.0425319;AN=5008;NS=2504;DP=17282;EAS_AF=0.1944;AMR_AF=0.0043;AFR_AF=0;EUR_AF=0.001;SAS_AF=0.0133;AA=c|||;VT=SNP
5	155368423	rs17053028	T	C	100	PASS	AC=508;AF=0.101438;AN=5008;NS=2504;DP=14115;EAS_AF=0.0268;AMR_AF=0.0447;AFR_AF=0.1437;EUR_AF=0.0885;SAS_AF=0.1748;AA=T|||;VT=SNP
5	155368573	rs73810353	G	A	100	PASS	AC=368;AF=0.0734824;AN=5008;NS=2504;DP=10678;EAS_AF=0.0268;AMR_AF=0.0346;AFR_AF=0.0439;EUR_AF=0.0885;SAS_AF=0.1738;AA=G|||;VT=SNP
5	155368649	rs73810354	T	G	100	PASS	AC=534;AF=0.106629;AN=5008;NS=2504;DP=11960;EAS_AF=0.0268;AMR_AF=0.049;AFR_AF=0.1543;EUR_AF=0.0964;SAS_AF=0.1759;AA=G|||;VT=SNP
5	155368705	rs17053030	C	T	100	PASS	AC=525;AF=0.104832;AN=5008;NS=2504;DP=13500;EAS_AF=0.0268;AMR_AF=0.0447;AFR_AF=0.1543;EUR_AF=0.0915;SAS_AF=0.1748;AA=T|||;VT=SNP
5	155369024	rs17053032	G	T	100	PASS	AC=496;AF=0.0990415;AN=5008;NS=2504;DP=16265;EAS_AF=0.0268;AMR_AF=0.0447;AFR_AF=0.1346;EUR_AF=0.0885;SAS_AF=0.1748;AA=G|||;VT=SNP
5	155369701	rs34147443	G	A	100	PASS	AC=502;AF=0.10024;AN=5008;NS=2504;DP=19270;EAS_AF=0.0268;AMR_AF=0.0447;AFR_AF=0.1392;EUR_AF=0.0885;SAS_AF=0.1748;AA=A|||;VT=SNP
5	155369702	rs4704880	A	G	100	PASS	AC=898;AF=0.179313;AN=5008;NS=2504;DP=19220;EAS_AF=0.2312;AMR_AF=0.4251;AFR_AF=0.053;EUR_AF=0.1541;SAS_AF=0.1483;AA=A|||;VT=SNP
5	155370467	rs17053040	C	T	100	PASS	AC=525;AF=0.104832;AN=5008;NS=2504;DP=16074;EAS_AF=0.0268;AMR_AF=0.0447;AFR_AF=0.1528;EUR_AF=0.0924;SAS_AF=0.1759;AA=T|||;VT=SNP
5	155370724	rs56259673	T	C	100	PASS	AC=526;AF=0.105032;AN=5008;NS=2504;DP=16023;EAS_AF=0.0268;AMR_AF=0.0447;AFR_AF=0.1536;EUR_AF=0.0924;SAS_AF=0.1759;AA=T|||;VT=SNP
5	155370819	rs17053044	A	G	100	PASS	AC=76;AF=0.0151757;AN=5008;NS=2504;DP=17532;EAS_AF=0.0744;AMR_AF=0;AFR_AF=0;EUR_AF=0;SAS_AF=0.001;AA=A|||;VT=SNP
5	155371233	rs1432730	C	T	100	PASS	AC=509;AF=0.101637;AN=5008;NS=2504;DP=19406;EAS_AF=0.0268;AMR_AF=0.0447;AFR_AF=0.1437;EUR_AF=0.0895;SAS_AF=0.1748;AA=C|||;VT=SNP
5	155371550	rs17053050	T	C	100	PASS	AC=587;AF=0.117212;AN=5008;NS=2504;DP=20119;EAS_AF=0.0268;AMR_AF=0.0519;AFR_AF=0.1959;EUR_AF=0.0924;SAS_AF=0.1759;AA=C|||;VT=SNP
5	155371614	rs6894182	A	T	100	PASS	AC=701;AF=0.139976;AN=5008;NS=2504;DP=19286;EAS_AF=0.0268;AMR_AF=0.0634;AFR_AF=0.2753;EUR_AF=0.0964;SAS_AF=0.1728;AA=T|||;VT=SNP
5	155371739	rs6894361	A	G	100	PASS	AC=693;AF=0.138379;AN=5008;NS=2504;DP=19159;EAS_AF=0.0268;AMR_AF=0.0591;AFR_AF=0.2753;EUR_AF=0.0915;SAS_AF=0.1728;AA=A|||;VT=SNP
5	155371893	rs6894695	A	G	100	PASS	AC=693;AF=0.138379;AN=5008;NS=2504;DP=17369;EAS_AF=0.0268;AMR_AF=0.0591;AFR_AF=0.2753;EUR_AF=0.0915;SAS_AF=0.1728;AA=A|||;VT=SNP
5	155372487	rs73810356	C	T	100	PASS	AC=1311;AF=0.261781;AN=5008;NS=2504;DP=21178;EAS_AF=0.2381;AMR_AF=0.4597;AFR_AF=0.1596;EUR_AF=0.2445;SAS_AF=0.3016;AA=C|||;VT=SNP
5	155372527	rs73810357	G	C	100	PASS	AC=1326;AF=0.264776;AN=5008;NS=2504;DP=21932;EAS_AF=0.2381;AMR_AF=0.4597;AFR_AF=0.1596;EUR_AF=0.2465;SAS_AF=0.3149;AA=G|||;VT=SNP
5	155372746	rs73301362	C	T	100	PASS	AC=466;AF=0.0930511;AN=5008;NS=2504;DP=19749;EAS_AF=0.0119;AMR_AF=0.0519;AFR_AF=0.1157;EUR_AF=0.1024;SAS_AF=0.1656;AA=C|||;VT=SNP
5	155372771	rs78267523	G	A	100	PASS	AC=488;AF=0.0974441;AN=5008;NS=2504;DP=20450;EAS_AF=0.003;AMR_AF=0.0476;AFR_AF=0.1233;EUR_AF=0.0954;SAS_AF=0.1973;AA=G|||;VT=SNP
5	155373213	rs6556104	G	A	100	PASS	AC=643;AF=0.128395;AN=5008;NS=2504;DP=20422;EAS_AF=0.0675;AMR_AF=0.0821;AFR_AF=0.2118;EUR_AF=0.0924;SAS_AF=0.1483;AA=G|||;VT=SNP
5	155373230	rs7731978	C	G	100	PASS	AC=2179;AF=0.435104;AN=5008;NS=2504;DP=20953;EAS_AF=0.4891;AMR_AF=0.487;AFR_AF=0.2663;EUR_AF=0.5676;SAS_AF=0.4346;AA=C|||;VT=SNP
5	155373446	rs139855287	T	C	100	PASS	AC=41;AF=0.0081869;AN=5008;NS=2504;DP=17751;EAS_AF=0.0387;AMR_AF=0;AFR_AF=0;EUR_AF=0;SAS_AF=0.002;AA=T|||;VT=SNP
5	155374568	rs1368327	C	T	100	PASS	AC=990;AF=0.197684;AN=5008;NS=2504;DP=17285;EAS_AF=0.2738;AMR_AF=0.3862;AFR_AF=0.18;EUR_AF=0.1551;SAS_AF=0.0532;AA=T|||;VT=SNP
5	155374745	rs1368329	C	T	100	PASS	AC=986;AF=0.196885;AN=5008;NS=2504;DP=18536;EAS_AF=0.2738;AMR_AF=0.3862;AFR_AF=0.177;EUR_AF=0.1551;SAS_AF=0.0532;AA=C|||;VT=SNP
5	155374801	rs1368330	A	G	100	PASS	AC=989;AF=0.197484;AN=5008;NS=2504;DP=17712;EAS_AF=0.2748;AMR_AF=0.3862;AFR_AF=0.1762;EUR_AF=0.1581;SAS_AF=0.0532;AA=G|||;VT=SNP
5	155374863	rs7711809	A	G	100	PASS	AC=989;AF=0.197484;AN=5008;NS=2504;DP=18294;EAS_AF=0.2738;AMR_AF=0.3876;AFR_AF=0.1762;EUR_AF=0.1581;SAS_AF=0.0532;AA=A|||;VT=SNP
5	155374925	rs62380670	T	C	100	PASS	AC=929;AF=0.185503;AN=5008;NS=2504;DP=19492;EAS_AF=0.2738;AMR_AF=0.3862;AFR_AF=0.1354;EUR_AF=0.1531;SAS_AF=0.0532;AA=T|||;VT=SNP
5	155375117	rs7716740	T	C	100	PASS	AC=989;AF=0.197484;AN=5008;NS=2504;DP=16764;EAS_AF=0.2738;AMR_AF=0.3876;AFR_AF=0.1762;EUR_AF=0.1581;SAS_AF=0.0532;AA=C|||;VT=SNP
5	155375249	rs11948724	C	T	100	PASS	AC=3261;AF=0.651158;AN=5008;NS=2504;DP=15397;EAS_AF=0.6716;AMR_AF=0.7017;AFR_AF=0.739;EUR_AF=0.5427;SAS_AF=0.5869;AA=T|||;VT=SNP
5	155375281	rs11950822	T	C	100	PASS	AC=995;AF=0.198682;AN=5008;NS=2504;DP=15712;EAS_AF=0.2788;AMR_AF=0.3876;AFR_AF=0.1762;EUR_AF=0.159;SAS_AF=0.0532;AA=C|||;VT=SNP
5	155375293	rs7727854	G	A	100	PASS	AC=995;AF=0.198682;AN=5008;NS=2504;DP=15586;EAS_AF=0.2788;AMR_AF=0.3876;AFR_AF=0.1762;EUR_AF=0.159;SAS_AF=0.0532;AA=A|||;VT=SNP
5	155375303	rs10055113	A	C	100	PASS	AC=2924;AF=0.583866;AN=5008;NS=2504;DP=15475;EAS_AF=0.6716;AMR_AF=0.6657;AFR_AF=0.5908;EUR_AF=0.5159;SAS_AF=0.4959;AA=a|||;VT=SNP
5	155376414	rs4704884	A	C	100	PASS	AC=1521;AF=0.303714;AN=5008;NS=2504;DP=19436;EAS_AF=0.2738;AMR_AF=0.4294;AFR_AF=0.5454;EUR_AF=0.172;SAS_AF=0.0542;AA=A|||;VT=SNP
5	155378761	rs6556145	T	C	100	PASS	AC=1015;AF=0.202676;AN=5008;NS=2504;DP=19695;EAS_AF=0.2748;AMR_AF=0.3948;AFR_AF=0.18;EUR_AF=0.172;SAS_AF=0.0542;AA=T|||;VT=SNP
5	155379999	rs10062650	C	T	100	PASS	AC=3265;AF=0.651957;AN=5008;NS=2504;DP=20104;EAS_AF=0.6706;AMR_AF=0.6988;AFR_AF=0.7466;EUR_AF=0.5398;SAS_AF=0.5869;AA=T|||;VT=SNP
5	155381531	rs4704888	C	T	100	PASS	AC=1013;AF=0.202276;AN=5008;NS=2504;DP=16072;EAS_AF=0.2748;AMR_AF=0.3948;AFR_AF=0.177;EUR_AF=0.174;SAS_AF=0.0542;AA=C|||;VT=SNP
5	155382118	rs6886366	T	C	100	PASS	AC=1018;AF=0.203275;AN=5008;NS=2504;DP=19107;EAS_AF=0.2748;AMR_AF=0.3948;AFR_AF=0.1808;EUR_AF=0.174;SAS_AF=0.0542;AA=C|||;VT=SNP
5	155382970	rs10057754	C	T	100	PASS	AC=214;AF=0.0427316;AN=5008;NS=2504;DP=19472;EAS_AF=0.1002;AMR_AF=0.0173;AFR_AF=0.0113;EUR_AF=0.0487;SAS_AF=0.0378;AA=C|||;VT=SNP
5	155383309	rs4704889	A	T	100	PASS	AC=1289;AF=0.257388;AN=5008;NS=2504;DP=17965;EAS_AF=0.2748;AMR_AF=0.4078;AFR_AF=0.3782;EUR_AF=0.175;SAS_AF=0.0542;AA=T|||;VT=SNP
5	155383741	rs891912	C	T	100	PASS	AC=1292;AF=0.257987;AN=5008;NS=2504;DP=16925;EAS_AF=0.2778;AMR_AF=0.4078;AFR_AF=0.3782;EUR_AF=0.175;SAS_AF=0.0542;AA=C|||;VT=SNP
5	155384112	rs737307	A	G	100	PASS	AC=1292;AF=0.257987;AN=5008;NS=2504;DP=20728;EAS_AF=0.2778;AMR_AF=0.4078;AFR_AF=0.3782;EUR_AF=0.175;SAS_AF=0.0542;AA=G|||;VT=SNP
5	155384166	rs737306	T	C	100	PASS	AC=3261;AF=0.651158;AN=5008;NS=2504;DP=20732;EAS_AF=0.6716;AMR_AF=0.7003;AFR_AF=0.7421;EUR_AF=0.5398;SAS_AF=0.5869;AA=C|||;VT=SNP
5	155384534	rs4704748	C	G	100	PASS	AC=1285;AF=0.256589;AN=5008;NS=2504;DP=20455;EAS_AF=0.2778;AMR_AF=0.4063;AFR_AF=0.3775;EUR_AF=0.17;SAS_AF=0.0542;AA=C|||;VT=SNP
5	155384557	rs4704749	T	C	100	PASS	AC=1292;AF=0.257987;AN=5008;NS=2504;DP=20248;EAS_AF=0.2778;AMR_AF=0.4078;AFR_AF=0.3782;EUR_AF=0.175;SAS_AF=0.0542;AA=C|||;VT=SNP
5	155384699	rs57370050	A	G	100	PASS	AC=1292;AF=0.257987;AN=5008;NS=2504;DP=20334;EAS_AF=0.2778;AMR_AF=0.4078;AFR_AF=0.3782;EUR_AF=0.175;SAS_AF=0.0542;AA=A|||;VT=SNP
5	155386230	rs13187962	C	A	100	PASS	AC=1322;AF=0.263978;AN=5008;NS=2504;DP=20901;EAS_AF=0.3869;AMR_AF=0.2161;AFR_AF=0.0386;EUR_AF=0.3121;SAS_AF=0.4264;AA=C|||;VT=SNP
5	155386364	rs56708228	T	G	100	PASS	AC=1528;AF=0.305112;AN=5008;NS=2504;DP=18106;EAS_AF=0.2788;AMR_AF=0.3343;AFR_AF=0.469;EUR_AF=0.2336;SAS_AF=0.1636;AA=G|||;VT=SNP
5	155387919	rs1991792	A	C	100	PASS	AC=2222;AF=0.44369;AN=5008;NS=2504;DP=18155;EAS_AF=0.2808;AMR_AF=0.3156;AFR_AF=0.6399;EUR_AF=0.3668;SAS_AF=0.5164;AA=C|||;VT=SNP
5	155388061	rs17053068	T	C	100	PASS	AC=1138;AF=0.227236;AN=5008;NS=2504;DP=17486;EAS_AF=0.253;AMR_AF=0.2205;AFR_AF=0.0083;EUR_AF=0.3101;SAS_AF=0.4162;AA=T|||;VT=SNP
5	155388890	rs2033455	G	A	100	PASS	AC=321;AF=0.0640974;AN=5008;NS=2504;DP=17672;EAS_AF=0.0268;AMR_AF=0.0504;AFR_AF=0.0825;EUR_AF=0.0487;SAS_AF=0.1033;AA=G|||;VT=SNP
5	155389834	rs10515733	C	T	100	PASS	AC=1135;AF=0.226637;AN=5008;NS=2504;DP=20867;EAS_AF=0.252;AMR_AF=0.2176;AFR_AF=0.0083;EUR_AF=0.3101;SAS_AF=0.4162;AA=C|||;VT=SNP
5	155390511	rs1432733	A	G	100	PASS	AC=1138;AF=0.227236;AN=5008;NS=2504;DP=15766;EAS_AF=0.252;AMR_AF=0.2205;AFR_AF=0.0083;EUR_AF=0.3111;SAS_AF=0.4162;AA=A|||;VT=SNP
5	155391933	rs6556228	G	A	100	PASS	AC=1762;AF=0.351837;AN=5008;NS=2504;DP=21199;EAS_AF=0.2698;AMR_AF=0.255;AFR_AF=0.4531;EUR_AF=0.3042;SAS_AF=0.4172;AA=A|||;VT=SNP
5	155392640	rs1816399	T	C	100	PASS	AC=1783;AF=0.35603;AN=5008;NS=2504;DP=21234;EAS_AF=0.252;AMR_AF=0.2637;AFR_AF=0.4682;EUR_AF=0.3171;SAS_AF=0.4172;AA=C|||;VT=SNP
5	155393508	rs79478288	A	G	100	PASS	AC=21;AF=0.00419329;AN=5008;NS=2504;DP=22782;EAS_AF=0.0208;AMR_AF=0;AFR_AF=0;EUR_AF=0;SAS_AF=0;AA=A|||;VT=SNP
5	155393579	rs13174879	C	A	100	PASS	AC=1118;AF=0.223243;AN=5008;NS=2504;DP=20227;EAS_AF=0.252;AMR_AF=0.2104;AFR_AF=0.0076;EUR_AF=0.2992;SAS_AF=0.4162;AA=C|||;VT=SNP
5	155394230	rs17053082	C	T	100	PASS	AC=315;AF=0.0628994;AN=5008;NS=2504;DP=18967;EAS_AF=0.0278;AMR_AF=0.049;AFR_AF=0.0802;EUR_AF=0.0487;SAS_AF=0.1002;AA=C|||;VT=SNP
5	155394630	rs6888324	C	T	100	PASS	AC=1355;AF=0.270567;AN=5008;NS=2504;DP=19478;EAS_AF=0.252;AMR_AF=0.2378;AFR_AF=0.1732;EUR_AF=0.2982;SAS_AF=0.4162;AA=C|||;VT=SNP
5	155394890	rs1036185	C	T	100	PASS	AC=293;AF=0.0585064;AN=5008;NS=2504;DP=19493;EAS_AF=0.2004;AMR_AF=0.0101;AFR_AF=0.003;EUR_AF=0.0437;SAS_AF=0.0368;AA=C|||;VT=SNP
5	155395422	rs10061798	C	G	100	PASS	AC=1374;AF=0.274361;AN=5008;NS=2504;DP=16350;EAS_AF=0.252;AMR_AF=0.245;AFR_AF=0.174;EUR_AF=0.3101;SAS_AF=0.4172;AA=C|||;VT=SNP
5	155395622	rs10066451	A	G	100	PASS	AC=2220;AF=0.443291;AN=5008;NS=2504;DP=17595;EAS_AF=0.2798;AMR_AF=0.3156;AFR_AF=0.6384;EUR_AF=0.3658;SAS_AF=0.5184;AA=G|||;VT=SNP
5	155396210	rs1432726	T	G	100	PASS	AC=1791;AF=0.357628;AN=5008;NS=2504;DP=19442;EAS_AF=0.252;AMR_AF=0.2637;AFR_AF=0.475;EUR_AF=0.3161;SAS_AF=0.4172;AA=G|||;VT=SNP
5	155396880	rs4704899	C	G	100	PASS	AC=1791;AF=0.357628;AN=5008;NS=2504;DP=22027;EAS_AF=0.252;AMR_AF=0.2637;AFR_AF=0.475;EUR_AF=0.3161;SAS_AF=0.4172;AA=G|||;VT=SNP
5	155397446	rs75588262	T	C	100	PASS	AC=142;AF=0.0283546;AN=5008;NS=2504;DP=20223;EAS_AF=0.004;AMR_AF=0.0187;AFR_AF=0;EUR_AF=0.0467;SAS_AF=0.0798;AA=T|||;VT=SNP
5	155398202	rs146339217	G	A	100	PASS	AC=76;AF=0.0151757;AN=5008;NS=2504;DP=20165;EAS_AF=0.0665;AMR_AF=0;AFR_AF=0;EUR_AF=0;SAS_AF=0.0092;AA=G|||;VT=SNP
5	155398382	rs11743064	G	A	100	PASS	AC=1117;AF=0.223043;AN=5008;NS=2504;DP=18451;EAS_AF=0.252;AMR_AF=0.2104;AFR_AF=0.0083;EUR_AF=0.2982;SAS_AF=0.4151;AA=G|||;VT=SNP
5	155398466	rs11746342	C	T	100	PASS	AC=1117;AF=0.223043;AN=5008;NS=2504;DP=19275;EAS_AF=0.252;AMR_AF=0.2104;AFR_AF=0.0083;EUR_AF=0.2982;SAS_AF=0.4151;AA=C|||;VT=SNP
5	155398790	rs117123055	A	T	100	PASS	AC=20;AF=0.00399361;AN=5008;NS=2504;DP=17306;EAS_AF=0.0179;AMR_AF=0;AFR_AF=0;EUR_AF=0;SAS_AF=0.002;AA=A|||;VT=SNP
5	155400562	rs2310879	A	G	100	PASS	AC=2220;AF=0.443291;AN=5008;NS=2504;DP=18583;EAS_AF=0.2798;AMR_AF=0.3156;AFR_AF=0.6384;EUR_AF=0.3668;SAS_AF=0.5174;AA=G|||;VT=SNP
5	155402270	rs117538725	C	T	100	PASS	AC=25;AF=0.00499201;AN=5008;NS=2504;DP=5987;EAS_AF=0.0179;AMR_AF=0;AFR_AF=0.0038;EUR_AF=0;SAS_AF=0.002;AA=C|||;VT=SNP
5	155402788	rs35087560	T	C	100	PASS	AC=1951;AF=0.389577;AN=5008;NS=2504;DP=11273;EAS_AF=0.2609;AMR_AF=0.3098;AFR_AF=0.4546;EUR_AF=0.3678;SAS_AF=0.5133;AA=T|||;VT=SNP
5	155404997	rs4512121	G	A	100	PASS	AC=1733;AF=0.346046;AN=5008;NS=2504;DP=14795;EAS_AF=0.2599;AMR_AF=0.2882;AFR_AF=0.3275;EUR_AF=0.3449;SAS_AF=0.502;AA=G|||;VT=SNP
5	155405059	rs4551052	A	G	100	PASS	AC=1919;AF=0.383187;AN=5008;NS=2504;DP=15371;EAS_AF=0.2599;AMR_AF=0.3012;AFR_AF=0.4569;EUR_AF=0.3509;SAS_AF=0.502;AA=G|||;VT=SNP
5	155406132	rs117756927	C	T	100	PASS	AC=85;AF=0.0169728;AN=5008;NS=2504;DP=19559;EAS_AF=0.0625;AMR_AF=0.0259;AFR_AF=0.0015;EUR_AF=0;SAS_AF=0.002;AA=C|||;VT=SNP
5	155406533	rs2033456	G	A	100	PASS	AC=4240;AF=0.846645;AN=5008;NS=2504;DP=20452;EAS_AF=0.8115;AMR_AF=0.8141;AFR_AF=0.9773;EUR_AF=0.7028;SAS_AF=0.8773;AA=G|||;VT=SNP
5	155406848	rs79327734	C	T	100	PASS	AC=21;AF=0.00419329;AN=5008;NS=2504;DP=21936;EAS_AF=0.0208;AMR_AF=0;AFR_AF=0;EUR_AF=0;SAS_AF=0;AA=C|||;VT=SNP
5	155407546	rs71582126	C	T	100	PASS	AC=1095;AF=0.21865;AN=5008;NS=2504;DP=12005;EAS_AF=0.2421;AMR_AF=0.2046;AFR_AF=0.0076;EUR_AF=0.2972;SAS_AF=0.409;AA=C|||;VT=SNP
5	155407573	rs66754916	C	T	100	PASS	AC=1095;AF=0.21865;AN=5008;NS=2504;DP=10256;EAS_AF=0.2421;AMR_AF=0.2046;AFR_AF=0.0076;EUR_AF=0.2972;SAS_AF=0.409;AA=G|||;VT=SNP
5	155407878	rs17053091	C	T	100	PASS	AC=1095;AF=0.21865;AN=5008;NS=2504;DP=18586;EAS_AF=0.2421;AMR_AF=0.2046;AFR_AF=0.0076;EUR_AF=0.2972;SAS_AF=0.409;AA=C|||;VT=SNP
5	155407996	rs117021788	C	T	100	PASS	AC=26;AF=0.00519169;AN=5008;NS=2504;DP=19558;EAS_AF=0.0179;AMR_AF=0;AFR_AF=0.0045;EUR_AF=0;SAS_AF=0.002;AA=C|||;VT=SNP
5	155408565	rs17053093	A	G	100	PASS	AC=340;AF=0.0678914;AN=5008;NS=2504;DP=20356;EAS_AF=0.0099;AMR_AF=0.0735;AFR_AF=0.0257;EUR_AF=0.1034;SAS_AF=0.1442;AA=A|||;VT=SNP
5	155408641	rs13163399	T	G	100	PASS	AC=1520;AF=0.303514;AN=5008;NS=2504;DP=18889;EAS_AF=0.246;AMR_AF=0.2392;AFR_AF=0.3079;EUR_AF=0.2972;SAS_AF=0.409;AA=G|||;VT=SNP
5	155409530	rs7726727	G	A	100	PASS	AC=1913;AF=0.381989;AN=5008;NS=2504;DP=17377;EAS_AF=0.252;AMR_AF=0.2954;AFR_AF=0.4584;EUR_AF=0.3539;SAS_AF=0.5031;AA=A|||;VT=SNP
5	155409789	rs35176390	C	T	100	PASS	AC=1096;AF=0.21885;AN=5008;NS=2504;DP=18323;EAS_AF=0.2421;AMR_AF=0.2046;AFR_AF=0.0076;EUR_AF=0.2982;SAS_AF=0.409;AA=C|||;VT=SNP
5	155410293	rs117850055	T	C	100	PASS	AC=26;AF=0.00519169;AN=5008;NS=2504;DP=18405;EAS_AF=0.0179;AMR_AF=0;AFR_AF=0.0045;EUR_AF=0;SAS_AF=0.002;AA=T|||;VT=SNP
5	155410395	rs4704908	C	T	100	PASS	AC=1507;AF=0.300919;AN=5008;NS=2504;DP=17220;EAS_AF=0.2421;AMR_AF=0.2406;AFR_AF=0.3003;EUR_AF=0.2972;SAS_AF=0.409;AA=C|||;VT=SNP
5	155410406	rs4704763	T	A	100	PASS	AC=1508;AF=0.301118;AN=5008;NS=2504;DP=17574;EAS_AF=0.2421;AMR_AF=0.2406;AFR_AF=0.3003;EUR_AF=0.2972;SAS_AF=0.41;AA=T|||;VT=SNP
5	155410970	rs17053102	G	A	100	PASS	AC=567;AF=0.113219;AN=5008;NS=2504;DP=17125;EAS_AF=0.248;AMR_AF=0.0605;AFR_AF=0.0295;EUR_AF=0.1004;SAS_AF=0.138;AA=G|||;VT=SNP
5	155412625	rs729518	G	A	100	PASS	AC=1516;AF=0.302716;AN=5008;NS=2504;DP=21285;EAS_AF=0.2421;AMR_AF=0.2392;AFR_AF=0.3086;EUR_AF=0.2972;SAS_AF=0.408;AA=A|||;VT=SNP
5	155413347	rs79227668	C	T	100	PASS	AC=26;AF=0.00519169;AN=5008;NS=2504;DP=19230;EAS_AF=0.0179;AMR_AF=0;AFR_AF=0.0045;EUR_AF=0;SAS_AF=0.002;AA=C|||;VT=SNP
5	155413727	rs142317824	G	A	100	PASS	AC=26;AF=0.00519169;AN=5008;NS=2504;DP=21539;EAS_AF=0.0179;AMR_AF=0;AFR_AF=0.0045;EUR_AF=0;SAS_AF=0.002;AA=G|||;VT=SNP
5	155415413	rs75836743	A	T	100	PASS	AC=119;AF=0.023762;AN=5008;NS=2504;DP=17713;EAS_AF=0.0179;AMR_AF=0.0014;AFR_AF=0.0741;EUR_AF=0;SAS_AF=0.002;AA=A|||;VT=SNP
5	155415603	rs17053110	G	A	100	PASS	AC=555;AF=0.110823;AN=5008;NS=2504;DP=19979;EAS_AF=0.249;AMR_AF=0.0562;AFR_AF=0.0303;EUR_AF=0.0964;SAS_AF=0.1309;AA=G|||;VT=SNP
5	155415607	rs10866706	T	C	100	PASS	AC=1739;AF=0.347244;AN=5008;NS=2504;DP=19999;EAS_AF=0.248;AMR_AF=0.2594;AFR_AF=0.4463;EUR_AF=0.3151;SAS_AF=0.411;AA=C|||;VT=SNP
5	155416094	rs11749818	G	A	100	PASS	AC=1096;AF=0.21885;AN=5008;NS=2504;DP=17548;EAS_AF=0.2421;AMR_AF=0.2046;AFR_AF=0.0076;EUR_AF=0.2982;SAS_AF=0.409;AA=G|||;VT=SNP
5	155416264	rs4704766	T	C	100	PASS	AC=1694;AF=0.338259;AN=5008;NS=2504;DP=17687;EAS_AF=0.2421;AMR_AF=0.2507;AFR_AF=0.4319;EUR_AF=0.3032;SAS_AF=0.409;AA=T|||;VT=SNP
5	155417293	rs56255014	C	T	100	PASS	AC=1097;AF=0.21905;AN=5008;NS=2504;DP=18431;EAS_AF=0.2421;AMR_AF=0.2046;AFR_AF=0.0083;EUR_AF=0.2982;SAS_AF=0.409;AA=C|||;VT=SNP
5	155418006	rs13171665	C	T	100	PASS	AC=1098;AF=0.219249;AN=5008;NS=2504;DP=18753;EAS_AF=0.2421;AMR_AF=0.2046;AFR_AF=0.0091;EUR_AF=0.2982;SAS_AF=0.409;AA=C|||;VT=SNP
5	155420181	rs146646473	C	T	100	PASS	AC=24;AF=0.00479233;AN=5008;NS=2504;DP=15555;EAS_AF=0.0179;AMR_AF=0;AFR_AF=0.003;EUR_AF=0;SAS_AF=0.002;AA=C|||;VT=SNP
5	155420223	rs12519159	T	G	100	PASS	AC=1114;AF=0.222444;AN=5008;NS=2504;DP=17085;EAS_AF=0.2411;AMR_AF=0.2046;AFR_AF=0.0219;EUR_AF=0.2972;SAS_AF=0.41;AA=T|||;VT=SNP
5	155420642	rs6873515	A	C	100	PASS	AC=1546;AF=0.308706;AN=5008;NS=2504;DP=19050;EAS_AF=0.2401;AMR_AF=0.2406;AFR_AF=0.3306;EUR_AF=0.2992;SAS_AF=0.408;AA=A|||;VT=SNP
5	155421004	rs6866134	C	T	100	PASS	AC=1709;AF=0.341254;AN=5008;NS=2504;DP=23698;EAS_AF=0.2401;AMR_AF=0.2507;AFR_AF=0.4486;EUR_AF=0.2992;SAS_AF=0.408;AA=T|||;VT=SNP
5	155421539	rs1432724	A	G	100	PASS	AC=1525;AF=0.304513;AN=5008;NS=2504;DP=19174;EAS_AF=0.244;AMR_AF=0.2421;AFR_AF=0.3109;EUR_AF=0.2992;SAS_AF=0.408;AA=A|||;VT=SNP
5	155421589	rs1432725	T	A	100	PASS	AC=1525;AF=0.304513;AN=5008;NS=2504;DP=19668;EAS_AF=0.244;AMR_AF=0.2421;AFR_AF=0.3109;EUR_AF=0.2992;SAS_AF=0.408;AA=T|||;VT=SNP
5	155421795	rs13176599	T	C	100	PASS	AC=1527;AF=0.304912;AN=5008;NS=2504;DP=20511;EAS_AF=0.245;AMR_AF=0.2421;AFR_AF=0.3109;EUR_AF=0.3002;SAS_AF=0.408;AA=C|||;VT=SNP
5	155422738	rs12517364	T	C	100	PASS	AC=1559;AF=0.311302;AN=5008;NS=2504;DP=16206;EAS_AF=0.244;AMR_AF=0.245;AFR_AF=0.329;EUR_AF=0.3062;SAS_AF=0.409;AA=t|||;VT=SNP
5	155422838	rs1864943	G	A	100	PASS	AC=1090;AF=0.217652;AN=5008;NS=2504;DP=15515;EAS_AF=0.2401;AMR_AF=0.2032;AFR_AF=0.0091;EUR_AF=0.2942;SAS_AF=0.408;AA=G|||;VT=SNP
5	155422883	rs141483531	G	A	100	PASS	AC=49;AF=0.00978435;AN=5008;NS=2504;DP=14428;EAS_AF=0.0476;AMR_AF=0;AFR_AF=0;EUR_AF=0;SAS_AF=0.001;AA=G|||;VT=SNP
5	155423412	rs6886073	A	G	100	PASS	AC=1546;AF=0.308706;AN=5008;NS=2504;DP=17194;EAS_AF=0.244;AMR_AF=0.245;AFR_AF=0.3162;EUR_AF=0.3091;SAS_AF=0.41;AA=A|||;VT=SNP
5	155423849	rs35060941	G	C	100	PASS	AC=1111;AF=0.221845;AN=5008;NS=2504;DP=14153;EAS_AF=0.2401;AMR_AF=0.2104;AFR_AF=0.0098;EUR_AF=0.3072;SAS_AF=0.41;AA=G|||;VT=SNP
5	155423952	rs13175377	C	T	100	PASS	AC=1383;AF=0.276158;AN=5008;NS=2504;DP=12689;EAS_AF=0.2401;AMR_AF=0.2349;AFR_AF=0.2027;EUR_AF=0.3072;SAS_AF=0.41;AA=T|||;VT=SNP
5	155424445	rs10061155	C	T	100	PASS	AC=1734;AF=0.346246;AN=5008;NS=2504;DP=19395;EAS_AF=0.244;AMR_AF=0.2579;AFR_AF=0.4493;EUR_AF=0.3121;SAS_AF=0.41;AA=T|||;VT=SNP
5	155424638	rs35430862	A	G	100	PASS	AC=1417;AF=0.282947;AN=5008;NS=2504;DP=18627;EAS_AF=0.244;AMR_AF=0.2392;AFR_AF=0.2186;EUR_AF=0.3131;SAS_AF=0.41;AA=a|||;VT=SNP
5	155425697	rs75792942	G	A	100	PASS	AC=79;AF=0.0157748;AN=5008;NS=2504;DP=18975;EAS_AF=0.0754;AMR_AF=0;AFR_AF=0;EUR_AF=0;SAS_AF=0.0031;AA=G|||;VT=SNP
5	155425918	rs143924990	C	T	100	PASS	AC=51;AF=0.0101837;AN=5008;NS=2504;DP=19704;EAS_AF=0.0486;AMR_AF=0;AFR_AF=0.0008;EUR_AF=0;SAS_AF=0.001;AA=C|||;VT=SNP
5	155427558	rs10041446	C	A	100	PASS	AC=1655;AF=0.330471;AN=5008;NS=2504;DP=15402;EAS_AF=0.2371;AMR_AF=0.2478;AFR_AF=0.447;EUR_AF=0.2644;SAS_AF=0.3957;AA=A|||;VT=SNP
5	155427667	rs6873111	A	C	100	PASS	AC=1438;AF=0.287141;AN=5008;NS=2504;DP=11224;EAS_AF=0.256;AMR_AF=0.2795;AFR_AF=0.0416;EUR_AF=0.3966;SAS_AF=0.544;AA=C|||;VT=SNP
5	155429766	rs12520821	C	T	100	PASS	AC=1067;AF=0.213059;AN=5008;NS=2504;DP=20030;EAS_AF=0.254;AMR_AF=0.2032;AFR_AF=0.0106;EUR_AF=0.2704;SAS_AF=0.3926;AA=C|||;VT=SNP
5	155431819	rs149944598	G	T	100	PASS	AC=22;AF=0.00439297;AN=5008;NS=2504;DP=18301;EAS_AF=0.0218;AMR_AF=0;AFR_AF=0;EUR_AF=0;SAS_AF=0;AA=G|||;VT=SNP
5	155432401	rs1465687	A	G	100	PASS	AC=1077;AF=0.215056;AN=5008;NS=2504;DP=20589;EAS_AF=0.2579;AMR_AF=0.2046;AFR_AF=0.0083;EUR_AF=0.2763;SAS_AF=0.3947;AA=A|||;VT=SNP
5	155432857	rs17053124	T	C	100	PASS	AC=1077;AF=0.215056;AN=5008;NS=2504;DP=18270;EAS_AF=0.2589;AMR_AF=0.2046;AFR_AF=0.0076;EUR_AF=0.2763;SAS_AF=0.3947;AA=T|||;VT=SNP
5	155432927	rs963426	T	C	100	PASS	AC=34;AF=0.00678914;AN=5008;NS=2504;DP=18194;EAS_AF=0.0208;AMR_AF=0;AFR_AF=0.0083;EUR_AF=0;SAS_AF=0.002;AA=T|||;VT=SNP
5	155433732	rs4634337	A	T	100	PASS	AC=1292;AF=0.257987;AN=5008;NS=2504;DP=18103;EAS_AF=0.255;AMR_AF=0.2219;AFR_AF=0.1573;EUR_AF=0.2883;SAS_AF=0.3916;AA=A|||;VT=SNP
5	155434155	rs116400023	G	A	100	PASS	AC=42;AF=0.00838658;AN=5008;NS=2504;DP=16883;EAS_AF=0.0198;AMR_AF=0.0029;AFR_AF=0.0136;EUR_AF=0;SAS_AF=0.002;AA=G|||;VT=SNP
5	155437083	rs73810389	T	A	100	PASS	AC=162;AF=0.0323482;AN=5008;NS=2504;DP=16215;EAS_AF=0.0198;AMR_AF=0.0115;AFR_AF=0.0998;EUR_AF=0;SAS_AF=0.002;AA=T|||;VT=SNP
5	155441300	rs10454973	C	T	100	PASS	AC=1973;AF=0.39397;AN=5008;NS=2504;DP=13194;EAS_AF=0.2847;AMR_AF=0.2795;AFR_AF=0.5439;EUR_AF=0.3042;SAS_AF=0.4775;AA=T|||;VT=SNP
5	155442105	rs75993682	C	T	100	PASS	AC=383;AF=0.0764776;AN=5008;NS=2504;DP=18642;EAS_AF=0.0456;AMR_AF=0.0908;AFR_AF=0.0174;EUR_AF=0.1551;SAS_AF=0.0971;AA=C|||;VT=SNP
5	155443062	rs11750885	A	G	100	PASS	AC=871;AF=0.173922;AN=5008;NS=2504;DP=12862;EAS_AF=0.2827;AMR_AF=0.3991;AFR_AF=0.0756;EUR_AF=0.161;SAS_AF=0.0481;AA=A|||;VT=SNP
5	155443558	rs12521203	G	T	100	PASS	AC=1204;AF=0.240415;AN=5008;NS=2504;DP=17964;EAS_AF=0.255;AMR_AF=0.2147;AFR_AF=0.1044;EUR_AF=0.2753;SAS_AF=0.3916;AA=G|||;VT=SNP
5	155443664	rs4704921	G	T	100	PASS	AC=341;AF=0.0680911;AN=5008;NS=2504;DP=21251;EAS_AF=0.1131;AMR_AF=0.2954;AFR_AF=0;EUR_AF=0.0179;SAS_AF=0.0041;AA=G|||;VT=SNP
5	155444535	rs10454961	C	G	100	PASS	AC=1229;AF=0.245407;AN=5008;NS=2504;DP=11628;EAS_AF=0.2579;AMR_AF=0.2219;AFR_AF=0.1067;EUR_AF=0.2883;SAS_AF=0.3926;AA=C|||;VT=SNP
5	155445818	rs17536262	T	C	100	PASS	AC=1089;AF=0.217452;AN=5008;NS=2504;DP=17415;EAS_AF=0.255;AMR_AF=0.2118;AFR_AF=0.0083;EUR_AF=0.2883;SAS_AF=0.3926;AA=T|||;VT=SNP
5	155446925	rs76128112	A	G	100	PASS	AC=127;AF=0.0253594;AN=5008;NS=2504;DP=20091;EAS_AF=0.0198;AMR_AF=0.0086;AFR_AF=0.0741;EUR_AF=0.001;SAS_AF=0.002;AA=A|||;VT=SNP
5	155447958	rs117742787	C	A	100	PASS	AC=32;AF=0.00638978;AN=5008;NS=2504;DP=17617;EAS_AF=0.0198;AMR_AF=0;AFR_AF=0.0076;EUR_AF=0;SAS_AF=0.002;AA=C|||;VT=SNP
5	155448202	rs2053041	A	G	100	PASS	AC=1444;AF=0.288339;AN=5008;NS=2504;DP=16957;EAS_AF=0.2649;AMR_AF=0.2795;AFR_AF=0.1445;EUR_AF=0.3708;SAS_AF=0.4284;AA=A|||;VT=SNP
5	155448823	rs256635	T	C	100	PASS	AC=1628;AF=0.32508;AN=5008;NS=2504;DP=18063;EAS_AF=0.4365;AMR_AF=0.2666;AFR_AF=0.0938;EUR_AF=0.4016;SAS_AF=0.4857;AA=T|||;VT=SNP
5	155449092	rs73302947	A	C	100	PASS	AC=284;AF=0.0567093;AN=5008;NS=2504;DP=16699;EAS_AF=0.0208;AMR_AF=0.0187;AFR_AF=0.1876;EUR_AF=0;SAS_AF=0.002;AA=A|||;VT=SNP
5	155450213	rs2163745	C	T	100	PASS	AC=4218;AF=0.842252;AN=5008;NS=2504;DP=18452;EAS_AF=0.8224;AMR_AF=0.8329;AFR_AF=0.9788;EUR_AF=0.7584;SAS_AF=0.771;AA=T|||;VT=SNP
5	155450424	rs2116737	T	G	100	PASS	AC=2675;AF=0.534145;AN=5008;NS=2504;DP=20643;EAS_AF=0.5942;AMR_AF=0.5548;AFR_AF=0.3011;EUR_AF=0.668;SAS_AF=0.635;AA=T|||;VT=SNP
5	155450459	rs2436421	G	A	100	PASS	AC=1503;AF=0.30012;AN=5008;NS=2504;DP=21527;EAS_AF=0.369;AMR_AF=0.2738;AFR_AF=0.0499;EUR_AF=0.4125;SAS_AF=0.4703;AA=G|||;VT=SNP
5	155450540	rs2436420	C	T	100	PASS	AC=1469;AF=0.293331;AN=5008;NS=2504;DP=21765;EAS_AF=0.371;AMR_AF=0.2666;AFR_AF=0.0287;EUR_AF=0.4115;SAS_AF=0.4683;AA=C|||;VT=SNP
5	155451304	rs150239696	G	A	100	PASS	AC=12;AF=0.00239617;AN=5008;NS=2504;DP=20505;EAS_AF=0.0119;AMR_AF=0;AFR_AF=0;EUR_AF=0;SAS_AF=0;AA=G|||;VT=SNP
5	155451305	rs1432727	A	G	100	PASS	AC=1212;AF=0.242013;AN=5008;NS=2504;DP=20433;EAS_AF=0.2847;AMR_AF=0.3847;AFR_AF=0.264;EUR_AF=0.1879;SAS_AF=0.1227;AA=A|||;VT=SNP
5	155451319	rs256634	C	G	100	PASS	AC=3336;AF=0.666134;AN=5008;NS=2504;DP=20243;EAS_AF=0.7748;AMR_AF=0.7219;AFR_AF=0.5499;EUR_AF=0.6252;SAS_AF=0.7137;AA=G|||;VT=SNP
5	155451625	rs256633	A	G	100	PASS	AC=2648;AF=0.528754;AN=5008;NS=2504;DP=18157;EAS_AF=0.6349;AMR_AF=0.6599;AFR_AF=0.3275;EUR_AF=0.5577;SAS_AF=0.5685;AA=A|||;VT=SNP
5	155451848	rs256632	G	A	100	PASS	AC=1922;AF=0.383786;AN=5008;NS=2504;DP=15287;EAS_AF=0.4464;AMR_AF=0.2853;AFR_AF=0.2837;EUR_AF=0.4046;SAS_AF=0.5031;AA=G|||;VT=SNP
5	155452730	rs17536707	A	G	100	PASS	AC=487;AF=0.0972444;AN=5008;NS=2504;DP=19524;EAS_AF=0.006;AMR_AF=0.1254;AFR_AF=0.0817;EUR_AF=0.2068;SAS_AF=0.0798;AA=A|||;VT=SNP
5	155453200	rs73812913	A	C	100	PASS	AC=565;AF=0.112819;AN=5008;NS=2504;DP=19568;EAS_AF=0.006;AMR_AF=0.1311;AFR_AF=0.1362;EUR_AF=0.2087;SAS_AF=0.0798;AA=A|||;VT=SNP
5	155453475	rs3097811	T	C	100	PASS	AC=3016;AF=0.602236;AN=5008;NS=2504;DP=18054;EAS_AF=0.7302;AMR_AF=0.6643;AFR_AF=0.5439;EUR_AF=0.5298;SAS_AF=0.5798;AA=C|||;VT=SNP
5	155453603	rs7721978	C	A	100	PASS	AC=1107;AF=0.221046;AN=5008;NS=2504;DP=19545;EAS_AF=0.2817;AMR_AF=0.3703;AFR_AF=0.2708;EUR_AF=0.1173;SAS_AF=0.092;AA=C|||;VT=SNP
5	155453618	rs7707208	G	C	100	PASS	AC=1108;AF=0.221246;AN=5008;NS=2504;DP=19276;EAS_AF=0.2817;AMR_AF=0.3703;AFR_AF=0.2708;EUR_AF=0.1183;SAS_AF=0.092;AA=G|||;VT=SNP
5	155453636	rs256631	A	G	100	PASS	AC=1908;AF=0.38099;AN=5008;NS=2504;DP=19030;EAS_AF=0.4474;AMR_AF=0.2939;AFR_AF=0.2731;EUR_AF=0.4115;SAS_AF=0.4888;AA=A|||;VT=SNP
5	155453674	rs256630	A	G	100	PASS	AC=1909;AF=0.38119;AN=5008;NS=2504;DP=18791;EAS_AF=0.4484;AMR_AF=0.2939;AFR_AF=0.2731;EUR_AF=0.4115;SAS_AF=0.4888;AA=A|||;VT=SNP
5	155453675	rs7734472	T	C	100	PASS	AC=1107;AF=0.221046;AN=5008;NS=2504;DP=18863;EAS_AF=0.2808;AMR_AF=0.3703;AFR_AF=0.2708;EUR_AF=0.1183;SAS_AF=0.092;AA=C|||;VT=SNP
5	155453756	rs78669601	C	T	100	PASS	AC=22;AF=0.00439297;AN=5008;NS=2504;DP=18592;EAS_AF=0.0218;AMR_AF=0;AFR_AF=0;EUR_AF=0;SAS_AF=0;AA=C|||;VT=SNP
5	155453885	rs256629	T	C	100	PASS	AC=3041;AF=0.607228;AN=5008;NS=2504;DP=19133;EAS_AF=0.7302;AMR_AF=0.6686;AFR_AF=0.5499;EUR_AF=0.5417;SAS_AF=0.5818;AA=C|||;VT=SNP
5	155454079	rs256628	A	G	100	PASS	AC=1907;AF=0.380791;AN=5008;NS=2504;DP=19151;EAS_AF=0.4474;AMR_AF=0.2939;AFR_AF=0.2731;EUR_AF=0.4115;SAS_AF=0.4877;AA=A|||;VT=SNP
5	155454123	rs10053395	G	A	100	PASS	AC=1110;AF=0.221645;AN=5008;NS=2504;DP=19493;EAS_AF=0.2817;AMR_AF=0.3703;AFR_AF=0.2716;EUR_AF=0.1183;SAS_AF=0.093;AA=A|||;VT=SNP
5	155454345	rs4704934	T	C	100	PASS	AC=1110;AF=0.221645;AN=5008;NS=2504;DP=18485;EAS_AF=0.2817;AMR_AF=0.3703;AFR_AF=0.2716;EUR_AF=0.1183;SAS_AF=0.093;AA=T|||;VT=SNP
5	155454432	rs4704935	A	T	100	PASS	AC=1110;AF=0.221645;AN=5008;NS=2504;DP=17789;EAS_AF=0.2817;AMR_AF=0.3718;AFR_AF=0.2716;EUR_AF=0.1173;SAS_AF=0.093;AA=A|||;VT=SNP
5	155454941	rs256626	A	G	100	PASS	AC=1876;AF=0.374601;AN=5008;NS=2504;DP=17019;EAS_AF=0.4484;AMR_AF=0.2939;AFR_AF=0.2489;EUR_AF=0.4115;SAS_AF=0.4877;AA=A|||;VT=SNP
5	155455067	rs3097812	T	C	100	PASS	AC=1909;AF=0.38119;AN=5008;NS=2504;DP=18064;EAS_AF=0.4484;AMR_AF=0.2939;AFR_AF=0.2731;EUR_AF=0.4115;SAS_AF=0.4888;AA=T|||;VT=SNP
5	155455535	rs78882754	G	A	100	PASS	AC=185;AF=0.0369409;AN=5008;NS=2504;DP=17518;EAS_AF=0.005;AMR_AF=0.0461;AFR_AF=0.0045;EUR_AF=0.0785;SAS_AF=0.0644;AA=G|||;VT=SNP
5	155455954	rs256625	T	C	100	PASS	AC=1910;AF=0.38139;AN=5008;NS=2504;DP=17723;EAS_AF=0.4464;AMR_AF=0.2997;AFR_AF=0.2542;EUR_AF=0.4264;SAS_AF=0.498;AA=T|||;VT=SNP
5	155456437	rs6862821	A	G	100	PASS	AC=1078;AF=0.215256;AN=5008;NS=2504;DP=19595;EAS_AF=0.2569;AMR_AF=0.3689;AFR_AF=0.2769;EUR_AF=0.1113;SAS_AF=0.0869;AA=A|||;VT=SNP
5	155456875	rs147201877	A	G	100	PASS	AC=38;AF=0.00758786;AN=5008;NS=2504;DP=18964;EAS_AF=0.0347;AMR_AF=0.0014;AFR_AF=0;EUR_AF=0.001;SAS_AF=0.001;AA=A|||;VT=SNP
5	155456936	rs3097855	C	G	100	PASS	AC=1021;AF=0.203874;AN=5008;NS=2504;DP=18207;EAS_AF=0.0794;AMR_AF=0.2622;AFR_AF=0.2753;EUR_AF=0.1183;SAS_AF=0.2822;AA=C|||;VT=SNP
5	155457195	rs73812915	A	G	100	PASS	AC=838;AF=0.167332;AN=5008;NS=2504;DP=21602;EAS_AF=0.129;AMR_AF=0.2032;AFR_AF=0.0658;EUR_AF=0.329;SAS_AF=0.1524;AA=A|||;VT=SNP
5	155457602	rs1432728	T	G	100	PASS	AC=2981;AF=0.595248;AN=5008;NS=2504;DP=19940;EAS_AF=0.5853;AMR_AF=0.4914;AFR_AF=0.9516;EUR_AF=0.3579;SAS_AF=0.4417;AA=G|||;VT=SNP
5	155458243	rs1002844	T	C	100	PASS	AC=1011;AF=0.201877;AN=5008;NS=2504;DP=22251;EAS_AF=0.1558;AMR_AF=0.2565;AFR_AF=0.2383;EUR_AF=0.174;SAS_AF=0.1902;AA=T|||;VT=SNP
5	155459416	rs74742493	T	A	100	PASS	AC=182;AF=0.0363419;AN=5008;NS=2504;DP=15386;EAS_AF=0.1151;AMR_AF=0.0115;AFR_AF=0.0023;EUR_AF=0.0249;SAS_AF=0.0307;AA=T|||;VT=SNP
5	155459680	rs10065929	G	T	100	PASS	AC=1443;AF=0.288139;AN=5008;NS=2504;DP=10487;EAS_AF=0.1567;AMR_AF=0.3631;AFR_AF=0.3472;EUR_AF=0.3201;SAS_AF=0.2577;AA=G|||;VT=SNP
5	155459978	rs145920200	T	A	100	PASS	AC=44;AF=0.00878594;AN=5008;NS=2504;DP=12055;EAS_AF=0.0407;AMR_AF=0;AFR_AF=0;EUR_AF=0;SAS_AF=0.0031;AA=T|||;VT=SNP
5	155460115	rs10475659	T	C	100	PASS	AC=1846;AF=0.36861;AN=5008;NS=2504;DP=13365;EAS_AF=0.1567;AMR_AF=0.3905;AFR_AF=0.6309;EUR_AF=0.325;SAS_AF=0.2618;AA=C|||;VT=SNP
5	155460299	rs12188985	A	C	100	PASS	AC=874;AF=0.174521;AN=5008;NS=2504;DP=15319;EAS_AF=0.1548;AMR_AF=0.2262;AFR_AF=0.2118;EUR_AF=0.1193;SAS_AF=0.1646;AA=A|||;VT=SNP
5	155460418	rs61191718	G	A	100	PASS	AC=1214;AF=0.242412;AN=5008;NS=2504;DP=15568;EAS_AF=0.1548;AMR_AF=0.2464;AFR_AF=0.4554;EUR_AF=0.1193;SAS_AF=0.1687;AA=G|||;VT=SNP
5	155460794	rs2116738	C	T	100	PASS	AC=203;AF=0.0405351;AN=5008;NS=2504;DP=19317;EAS_AF=0.0427;AMR_AF=0.0202;AFR_AF=0.0628;EUR_AF=0.0129;SAS_AF=0.0511;AA=C|||;VT=SNP
5	155461084	rs145509335	T	C	100	PASS	AC=24;AF=0.00479233;AN=5008;NS=2504;DP=19505;EAS_AF=0.0238;AMR_AF=0;AFR_AF=0;EUR_AF=0;SAS_AF=0;AA=T|||;VT=SNP
5	155461543	rs9687494	T	C	100	PASS	AC=942;AF=0.188099;AN=5008;NS=2504;DP=21339;EAS_AF=0.1558;AMR_AF=0.2507;AFR_AF=0.2103;EUR_AF=0.161;SAS_AF=0.1748;AA=T|||;VT=SNP
5	155461709	rs58209951	T	A	100	PASS	AC=1131;AF=0.225839;AN=5008;NS=2504;DP=20497;EAS_AF=0.4355;AMR_AF=0.0922;AFR_AF=0.3253;EUR_AF=0.0288;SAS_AF=0.1728;AA=T|||;VT=SNP
5	155462260	rs1347118	G	A	100	PASS	AC=851;AF=0.169928;AN=5008;NS=2504;DP=20432;EAS_AF=0.1548;AMR_AF=0.219;AFR_AF=0.2095;EUR_AF=0.1044;SAS_AF=0.1646;AA=G|||;VT=SNP
5	155462503	rs138777583	G	A	100	PASS	AC=99;AF=0.0197684;AN=5008;NS=2504;DP=18317;EAS_AF=0.0933;AMR_AF=0;AFR_AF=0;EUR_AF=0;SAS_AF=0.0051;AA=G|||;VT=SNP
5	155462984	rs992563	T	A	100	PASS	AC=2978;AF=0.594649;AN=5008;NS=2504;DP=17913;EAS_AF=0.5923;AMR_AF=0.4726;AFR_AF=0.9569;EUR_AF=0.3509;SAS_AF=0.4448;AA=A|||;VT=SNP
5	155467315	rs147847798	C	T	100	PASS	AC=126;AF=0.0251597;AN=5008;NS=2504;DP=19726;EAS_AF=0.0437;AMR_AF=0.0101;AFR_AF=0;EUR_AF=0.0129;SAS_AF=0.0634;AA=C|||;VT=SNP
5	155470446	rs4704943	T	C	100	PASS	AC=1270;AF=0.253594;AN=5008;NS=2504;DP=19405;EAS_AF=0.002;AMR_AF=0.1916;AFR_AF=0.59;EUR_AF=0.2366;SAS_AF=0.1196;AA=C|||;VT=SNP
5	155471714	rs6556352	C	T	100	PASS	AC=2894;AF=0.577875;AN=5008;NS=2504;DP=20995;EAS_AF=0.5625;AMR_AF=0.4424;AFR_AF=0.9675;EUR_AF=0.325;SAS_AF=0.4233;AA=T|||;VT=SNP
5	155474238	rs77310557	G	A	100	PASS	AC=26;AF=0.00519169;AN=5008;NS=2504;DP=20399;EAS_AF=0.0258;AMR_AF=0;AFR_AF=0;EUR_AF=0;SAS_AF=0;AA=G|||;VT=SNP
5	155474265	rs12658158	G	A	100	PASS	AC=859;AF=0.171526;AN=5008;NS=2504;DP=20996;EAS_AF=0.4296;AMR_AF=0.0634;AFR_AF=0.1694;EUR_AF=0.0109;SAS_AF=0.1503;AA=G|||;VT=SNP
5	155474558	rs80261895	T	C	100	PASS	AC=137;AF=0.0273562;AN=5008;NS=2504;DP=18461;EAS_AF=0.1121;AMR_AF=0.0259;AFR_AF=0;EUR_AF=0.003;SAS_AF=0.0031;AA=T|||;VT=SNP
5	155474689	rs72643425	G	A	100	PASS	AC=833;AF=0.166334;AN=5008;NS=2504;DP=16553;EAS_AF=0.1399;AMR_AF=0.219;AFR_AF=0.1989;EUR_AF=0.1044;SAS_AF=0.1759;AA=T|||;VT=SNP
5	155474938	rs150587077	C	A	100	PASS	AC=26;AF=0.00519169;AN=5008;NS=2504;DP=18611;EAS_AF=0.0258;AMR_AF=0;AFR_AF=0;EUR_AF=0;SAS_AF=0;AA=C|||;VT=SNP
5	155474996	rs11949606	A	C	100	PASS	AC=2992;AF=0.597444;AN=5008;NS=2504;DP=16194;EAS_AF=0.5823;AMR_AF=0.4755;AFR_AF=0.969;EUR_AF=0.3529;SAS_AF=0.4489;AA=C|||;VT=SNP
5	155479715	rs6897778	A	C	100	PASS	AC=2708;AF=0.540735;AN=5008;NS=2504;DP=18010;EAS_AF=0.5804;AMR_AF=0.4078;AFR_AF=0.9652;EUR_AF=0.1879;SAS_AF=0.3834;AA=C|||;VT=SNP
5	155480039	rs6874329	G	A	100	PASS	AC=1171;AF=0.233826;AN=5008;NS=2504;DP=18821;EAS_AF=0.4385;AMR_AF=0.0951;AFR_AF=0.3411;EUR_AF=0.0298;SAS_AF=0.1861;AA=G|||;VT=SNP
5	155480841	rs148002370	G	C	100	PASS	AC=97;AF=0.019369;AN=5008;NS=2504;DP=17818;EAS_AF=0.0427;AMR_AF=0;AFR_AF=0;EUR_AF=0;SAS_AF=0.0552;AA=G|||;VT=SNP
5	155482169	rs7724381	T	C	100	PASS	AC=792;AF=0.158147;AN=5008;NS=2504;DP=14845;EAS_AF=0.4375;AMR_AF=0.062;AFR_AF=0.1044;EUR_AF=0.0119;SAS_AF=0.1616;AA=T|||;VT=SNP
5	155482632	rs79067988	C	T	100	PASS	AC=17;AF=0.00339457;AN=5008;NS=2504;DP=16893;EAS_AF=0.0169;AMR_AF=0;AFR_AF=0;EUR_AF=0;SAS_AF=0;AA=C|||;VT=SNP
5	155483429	rs117246516	T	A	100	PASS	AC=51;AF=0.0101837;AN=5008;NS=2504;DP=15280;EAS_AF=0.0496;AMR_AF=0;AFR_AF=0;EUR_AF=0;SAS_AF=0.001;AA=T|||;VT=SNP
5	155484667	rs4704951	A	G	100	PASS	AC=645;AF=0.128794;AN=5008;NS=2504;DP=17951;EAS_AF=0.4395;AMR_AF=0.0476;AFR_AF=0.0045;EUR_AF=0.0109;SAS_AF=0.1554;AA=A|||;VT=SNP
5	155487207	rs12656800	A	G	100	PASS	AC=26;AF=0.00519169;AN=5008;NS=2504;DP=17440;EAS_AF=0.0258;AMR_AF=0;AFR_AF=0;EUR_AF=0;SAS_AF=0;AA=A|||;VT=SNP
5	155487992	rs116005553	C	T	100	PASS	AC=142;AF=0.0283546;AN=5008;NS=2504;DP=12664;EAS_AF=0.004;AMR_AF=0.17;AFR_AF=0;EUR_AF=0.0179;SAS_AF=0.002;AA=C|||;VT=SNP
5	155488438	rs10070956	A	G	100	PASS	AC=2643;AF=0.527756;AN=5008;NS=2504;DP=15099;EAS_AF=0.5813;AMR_AF=0.3818;AFR_AF=0.9652;EUR_AF=0.167;SAS_AF=0.3558;AA=G|||;VT=SNP
5	155495275	rs190665748	C	T	100	PASS	AC=32;AF=0.00638978;AN=5008;NS=2504;DP=11178;EAS_AF=0.0278;AMR_AF=0;AFR_AF=0;EUR_AF=0.001;SAS_AF=0.0031;AA=C|||;VT=SNP
5	155495605	rs60166257	G	A	100	PASS	AC=1023;AF=0.204273;AN=5008;NS=2504;DP=20530;EAS_AF=0.4365;AMR_AF=0.085;AFR_AF=0.2489;EUR_AF=0.0278;SAS_AF=0.1708;AA=g|||;VT=SNP
5	155495702	rs568517405	C	T	100	PASS	AC=263;AF=0.052516;AN=5008;NS=2504;DP=20419;EAS_AF=0.0873;AMR_AF=0.1326;AFR_AF=0.0477;EUR_AF=0.002;SAS_AF=0.0184;AA=c|||;VT=SNP
5	155496427	rs188202743	G	A	100	PASS	AC=19;AF=0.00379393;AN=5008;NS=2504;DP=19076;EAS_AF=0.0188;AMR_AF=0;AFR_AF=0;EUR_AF=0;SAS_AF=0;AA=A|||;VT=SNP
5	155497026	rs143127902	T	G	100	PASS	AC=219;AF=0.04373;AN=5008;NS=2504;DP=21108;EAS_AF=0.0427;AMR_AF=0.0216;AFR_AF=0.0628;EUR_AF=0.0139;SAS_AF=0.0654;AA=t|||;VT=SNP
5	155498276	rs187756977	T	G	100	PASS	AC=200;AF=0.0399361;AN=5008;NS=2504;DP=20041;EAS_AF=0.0883;AMR_AF=0.1297;AFR_AF=0.0008;EUR_AF=0.002;SAS_AF=0.0184;AA=t|||;VT=SNP
5	155499060	rs10476272	A	G	100	PASS	AC=2989;AF=0.596845;AN=5008;NS=2504;DP=20357;EAS_AF=0.5843;AMR_AF=0.4755;AFR_AF=0.9675;EUR_AF=0.3519;SAS_AF=0.4468;AA=a|||;VT=SNP
5	155500631	rs12187915	A	G	100	PASS	AC=903;AF=0.180312;AN=5008;NS=2504;DP=19123;EAS_AF=0.1419;AMR_AF=0.2291;AFR_AF=0.2352;EUR_AF=0.1153;SAS_AF=0.1779;AA=A|||;VT=SNP
5	155501069	rs114064656	A	T	100	PASS	AC=144;AF=0.028754;AN=5008;NS=2504;DP=19594;EAS_AF=0.004;AMR_AF=0.1715;AFR_AF=0;EUR_AF=0.0179;SAS_AF=0.0031;AA=A|||;VT=SNP
5	155501574	rs150674030	G	A	100	PASS	AC=217;AF=0.0433307;AN=5008;NS=2504;DP=12985;EAS_AF=0.0427;AMR_AF=0.0216;AFR_AF=0.0628;EUR_AF=0.0139;SAS_AF=0.0634;AA=C|||;VT=SNP
5	155501648	rs67349834	C	T	100	PASS	AC=834;AF=0.166534;AN=5008;NS=2504;DP=15171;EAS_AF=0.1379;AMR_AF=0.2061;AFR_AF=0.2284;EUR_AF=0.0964;SAS_AF=0.1564;AA=C|||;VT=SNP
5	155502327	rs11135048	T	A	100	PASS	AC=892;AF=0.178115;AN=5008;NS=2504;DP=17448;EAS_AF=0.1409;AMR_AF=0.2305;AFR_AF=0.2292;EUR_AF=0.1123;SAS_AF=0.1779;AA=T|||;VT=SNP
5	155504405	rs11953463	G	A	100	PASS	AC=994;AF=0.198482;AN=5008;NS=2504;DP=17925;EAS_AF=0.4335;AMR_AF=0.0865;AFR_AF=0.2292;EUR_AF=0.0268;SAS_AF=0.1708;AA=G|||;VT=SNP
5	155506153	rs77909569	G	A	100	PASS	AC=669;AF=0.133586;AN=5008;NS=2504;DP=17200;EAS_AF=0.0099;AMR_AF=0.1671;AFR_AF=0.0719;EUR_AF=0.2793;SAS_AF=0.1708;AA=G|||;VT=SNP
5	155506333	rs67257169	G	A	100	PASS	AC=887;AF=0.177117;AN=5008;NS=2504;DP=19213;EAS_AF=0.1379;AMR_AF=0.2262;AFR_AF=0.2269;EUR_AF=0.1163;SAS_AF=0.1779;AA=G|||;VT=SNP
5	155509890	rs7714933	T	C	100	PASS	AC=3388;AF=0.676518;AN=5008;NS=2504;DP=18532;EAS_AF=0.8075;AMR_AF=0.6167;AFR_AF=0.6528;EUR_AF=0.6491;SAS_AF=0.6442;AA=C|||;VT=SNP
5	155510524	rs7716954	C	T	100	PASS	AC=725;AF=0.144768;AN=5008;NS=2504;DP=12349;EAS_AF=0.004;AMR_AF=0.1585;AFR_AF=0.1732;EUR_AF=0.2614;SAS_AF=0.1217;AA=c|||;VT=SNP
5	155510573	rs7702268	G	A	100	PASS	AC=724;AF=0.144569;AN=5008;NS=2504;DP=12789;EAS_AF=0.003;AMR_AF=0.1585;AFR_AF=0.1732;EUR_AF=0.2614;SAS_AF=0.1217;AA=G|||;VT=SNP
5	155511262	rs256776	C	T	100	PASS	AC=3116;AF=0.622204;AN=5008;NS=2504;DP=16961;EAS_AF=0.8065;AMR_AF=0.6081;AFR_AF=0.4766;EUR_AF=0.5905;SAS_AF=0.6718;AA=c|||;VT=SNP
5	155511486	rs256775	T	C	100	PASS	AC=1694;AF=0.338259;AN=5008;NS=2504;DP=17488;EAS_AF=0.1925;AMR_AF=0.3833;AFR_AF=0.382;EUR_AF=0.4066;SAS_AF=0.3272;AA=C|||;VT=SNP
5	155512144	rs148371863	G	A	100	PASS	AC=23;AF=0.00459265;AN=5008;NS=2504;DP=19191;EAS_AF=0.0228;AMR_AF=0;AFR_AF=0;EUR_AF=0;SAS_AF=0;AA=G|||;VT=SNP
5	155513847	rs57304745	G	T	100	PASS	AC=1371;AF=0.273762;AN=5008;NS=2504;DP=21218;EAS_AF=0.4187;AMR_AF=0.2219;AFR_AF=0.357;EUR_AF=0.0646;SAS_AF=0.2638;AA=G|||;VT=SNP
5	155515666	rs32387	T	C	100	PASS	AC=2046;AF=0.408546;AN=5008;NS=2504;DP=15033;EAS_AF=0.1944;AMR_AF=0.4222;AFR_AF=0.5983;EUR_AF=0.4225;SAS_AF=0.3487;AA=C|||;VT=SNP
5	155515803	rs32386	G	A	100	PASS	AC=1967;AF=0.392772;AN=5008;NS=2504;DP=16578;EAS_AF=0.1925;AMR_AF=0.4179;AFR_AF=0.5431;EUR_AF=0.4215;SAS_AF=0.3487;AA=A|||;VT=SNP
5	155516229	rs32385	G	A	100	PASS	AC=947;AF=0.189097;AN=5008;NS=2504;DP=19136;EAS_AF=0.1905;AMR_AF=0.232;AFR_AF=0.1853;EUR_AF=0.1272;SAS_AF=0.226;AA=G|||;VT=SNP
5	155517167	rs39947	A	C	100	PASS	AC=1937;AF=0.386781;AN=5008;NS=2504;DP=18517;EAS_AF=0.1954;AMR_AF=0.402;AFR_AF=0.5477;EUR_AF=0.4105;SAS_AF=0.3313;AA=C|||;VT=SNP
5	155517631	rs7701883	G	T	100	PASS	AC=1371;AF=0.273762;AN=5008;NS=2504;DP=18720;EAS_AF=0.4187;AMR_AF=0.2219;AFR_AF=0.3563;EUR_AF=0.0656;SAS_AF=0.2638;AA=G|||;VT=SNP
5	155518474	rs7707018	G	A	100	PASS	AC=1371;AF=0.273762;AN=5008;NS=2504;DP=19642;EAS_AF=0.4187;AMR_AF=0.2219;AFR_AF=0.357;EUR_AF=0.0646;SAS_AF=0.2638;AA=G|||;VT=SNP
5	155519799	rs7712924	G	A	100	PASS	AC=1372;AF=0.273962;AN=5008;NS=2504;DP=19368;EAS_AF=0.4206;AMR_AF=0.2219;AFR_AF=0.357;EUR_AF=0.0636;SAS_AF=0.2638;AA=G|||;VT=SNP
5	155519909	rs7713089	G	A	100	PASS	AC=1373;AF=0.274161;AN=5008;NS=2504;DP=19486;EAS_AF=0.4206;AMR_AF=0.2219;AFR_AF=0.357;EUR_AF=0.0646;SAS_AF=0.2638;AA=G|||;VT=SNP
5	155519933	rs7702370	T	G	100	PASS	AC=1489;AF=0.297324;AN=5008;NS=2504;DP=19385;EAS_AF=0.4206;AMR_AF=0.2248;AFR_AF=0.444;EUR_AF=0.0636;SAS_AF=0.2638;AA=G|||;VT=SNP
5	155520283	rs752058	G	A	100	PASS	AC=1372;AF=0.273962;AN=5008;NS=2504;DP=17634;EAS_AF=0.4196;AMR_AF=0.2233;AFR_AF=0.357;EUR_AF=0.0636;SAS_AF=0.2638;AA=G|||;VT=SNP
5	155520303	rs891909	C	A	100	PASS	AC=1446;AF=0.288738;AN=5008;NS=2504;DP=18190;EAS_AF=0.4196;AMR_AF=0.2262;AFR_AF=0.4115;EUR_AF=0.0636;SAS_AF=0.2638;AA=C|||;VT=SNP
5	155521008	rs891908	G	A	100	PASS	AC=1443;AF=0.288139;AN=5008;NS=2504;DP=20279;EAS_AF=0.4177;AMR_AF=0.2248;AFR_AF=0.4115;EUR_AF=0.0636;SAS_AF=0.2638;AA=G|||;VT=SNP
5	155521375	rs12152972	T	G	100	PASS	AC=827;AF=0.165136;AN=5008;NS=2504;DP=19492;EAS_AF=0.003;AMR_AF=0.1888;AFR_AF=0.1891;EUR_AF=0.2833;SAS_AF=0.1616;AA=T|||;VT=SNP
5	155521422	rs1432707	C	T	100	PASS	AC=808;AF=0.161342;AN=5008;NS=2504;DP=19912;EAS_AF=0.1935;AMR_AF=0.1859;AFR_AF=0.1755;EUR_AF=0.0915;SAS_AF=0.1636;AA=C|||;VT=SNP
5	155521511	rs32384	C	A	100	PASS	AC=1879;AF=0.3752;AN=5008;NS=2504;DP=18677;EAS_AF=0.1964;AMR_AF=0.3977;AFR_AF=0.5121;EUR_AF=0.4066;SAS_AF=0.3262;AA=C|||;VT=SNP
5	155522569	rs79869048	A	G	100	PASS	AC=830;AF=0.165735;AN=5008;NS=2504;DP=17825;EAS_AF=0.003;AMR_AF=0.1902;AFR_AF=0.1891;EUR_AF=0.2843;SAS_AF=0.1626;AA=A|||;VT=SNP
5	155524222	rs185370	G	A	100	PASS	AC=1891;AF=0.377596;AN=5008;NS=2504;DP=15957;EAS_AF=0.1944;AMR_AF=0.3862;AFR_AF=0.5492;EUR_AF=0.3847;SAS_AF=0.3211;AA=A|||;VT=SNP
5	155526506	rs55896878	C	T	100	PASS	AC=38;AF=0.00758786;AN=5008;NS=2504;DP=16502;EAS_AF=0.0099;AMR_AF=0.0072;AFR_AF=0;EUR_AF=0.0209;SAS_AF=0.002;AA=C|||;VT=SNP
5	155526605	rs113491664	A	C	100	PASS	AC=826;AF=0.164936;AN=5008;NS=2504;DP=13692;EAS_AF=0.003;AMR_AF=0.1888;AFR_AF=0.1891;EUR_AF=0.2823;SAS_AF=0.1616;AA=A|||;VT=SNP
5	155526719	rs32383	T	C	100	PASS	AC=2064;AF=0.412141;AN=5008;NS=2504;DP=14499;EAS_AF=0.1954;AMR_AF=0.4236;AFR_AF=0.6067;EUR_AF=0.4245;SAS_AF=0.3517;AA=C|||;VT=SNP
5	155526907	rs10068004	A	G	100	PASS	AC=2607;AF=0.520567;AN=5008;NS=2504;DP=13759;EAS_AF=0.4216;AMR_AF=0.4395;AFR_AF=0.8147;EUR_AF=0.3807;SAS_AF=0.4264;AA=G|||;VT=SNP
5	155528085	rs3097865	T	C	100	PASS	AC=852;AF=0.170128;AN=5008;NS=2504;DP=20244;EAS_AF=0.1925;AMR_AF=0.2118;AFR_AF=0.1467;EUR_AF=0.1123;SAS_AF=0.2086;AA=T|||;VT=SNP
5	155528225	rs1368320	C	T	100	PASS	AC=2526;AF=0.504393;AN=5008;NS=2504;DP=21281;EAS_AF=0.4216;AMR_AF=0.415;AFR_AF=0.8116;EUR_AF=0.3608;SAS_AF=0.3855;AA=T|||;VT=SNP
5	155528496	rs148593115	G	A	100	PASS	AC=24;AF=0.00479233;AN=5008;NS=2504;DP=18474;EAS_AF=0.0228;AMR_AF=0;AFR_AF=0;EUR_AF=0;SAS_AF=0.001;AA=G|||;VT=SNP
5	155529458	rs150305681	C	T	100	PASS	AC=37;AF=0.00738818;AN=5008;NS=2504;DP=18327;EAS_AF=0.0367;AMR_AF=0;AFR_AF=0;EUR_AF=0;SAS_AF=0;AA=C|||;VT=SNP
5	155529908	rs32382	G	T	100	PASS	AC=1919;AF=0.383187;AN=5008;NS=2504;DP=16757;EAS_AF=0.1935;AMR_AF=0.3991;AFR_AF=0.5431;EUR_AF=0.4066;SAS_AF=0.3272;AA=T|||;VT=SNP
5	155530223	rs1549887	G	A	100	PASS	AC=1997;AF=0.398762;AN=5008;NS=2504;DP=15848;EAS_AF=0.1944;AMR_AF=0.4006;AFR_AF=0.5998;EUR_AF=0.4066;SAS_AF=0.3282;AA=A|||;VT=SNP
5	155532460	rs3097863	C	T	100	PASS	AC=776;AF=0.154952;AN=5008;NS=2504;DP=14284;EAS_AF=0.1915;AMR_AF=0.1859;AFR_AF=0.1513;EUR_AF=0.0934;SAS_AF=0.1636;AA=C|||;VT=SNP
5	155532793	rs1030658	T	A	100	PASS	AC=1918;AF=0.382987;AN=5008;NS=2504;DP=16274;EAS_AF=0.1935;AMR_AF=0.3991;AFR_AF=0.5431;EUR_AF=0.4066;SAS_AF=0.3262;AA=A|||;VT=SNP
5	155535278	rs7737257	G	A	100	PASS	AC=2465;AF=0.492212;AN=5008;NS=2504;DP=16232;EAS_AF=0.4226;AMR_AF=0.4121;AFR_AF=0.7685;EUR_AF=0.3588;SAS_AF=0.3845;AA=A|||;VT=SNP
5	155537213	rs10075096	C	T	100	PASS	AC=1485;AF=0.296526;AN=5008;NS=2504;DP=18312;EAS_AF=0.4196;AMR_AF=0.2248;AFR_AF=0.441;EUR_AF=0.0656;SAS_AF=0.2628;AA=T|||;VT=SNP
5	155537356	rs10042085	G	A	100	PASS	AC=2467;AF=0.492612;AN=5008;NS=2504;DP=18577;EAS_AF=0.4226;AMR_AF=0.4121;AFR_AF=0.7685;EUR_AF=0.3598;SAS_AF=0.3855;AA=A|||;VT=SNP
5	155538133	rs6874980	G	A	100	PASS	AC=1439;AF=0.28734;AN=5008;NS=2504;DP=19978;EAS_AF=0.4196;AMR_AF=0.2248;AFR_AF=0.4077;EUR_AF=0.0636;SAS_AF=0.2628;AA=G|||;VT=SNP
5	155538175	rs6890997	C	T	100	PASS	AC=1483;AF=0.296126;AN=5008;NS=2504;DP=19929;EAS_AF=0.4196;AMR_AF=0.2248;AFR_AF=0.441;EUR_AF=0.0636;SAS_AF=0.2628;AA=T|||;VT=SNP
5	155538360	rs6891351	C	G	100	PASS	AC=1373;AF=0.274161;AN=5008;NS=2504;DP=19118;EAS_AF=0.4196;AMR_AF=0.2219;AFR_AF=0.3585;EUR_AF=0.0646;SAS_AF=0.2628;AA=C|||;VT=SNP
5	155538982	rs190328425	G	T	100	PASS	AC=93;AF=0.0185703;AN=5008;NS=2504;DP=17619;EAS_AF=0.0069;AMR_AF=0.1225;AFR_AF=0;EUR_AF=0.001;SAS_AF=0;AA=G|||;VT=SNP
5	155539850	rs146151110	G	T	100	PASS	AC=21;AF=0.00419329;AN=5008;NS=2504;DP=18145;EAS_AF=0.0208;AMR_AF=0;AFR_AF=0;EUR_AF=0;SAS_AF=0;AA=G|||;VT=SNP
5	155540311	rs1368319	G	A	100	PASS	AC=2466;AF=0.492412;AN=5008;NS=2504;DP=18975;EAS_AF=0.4226;AMR_AF=0.4135;AFR_AF=0.7685;EUR_AF=0.3588;SAS_AF=0.3845;AA=A|||;VT=SNP
5	155540364	rs2871724	G	A	100	PASS	AC=1483;AF=0.296126;AN=5008;NS=2504;DP=17088;EAS_AF=0.4196;AMR_AF=0.2248;AFR_AF=0.441;EUR_AF=0.0636;SAS_AF=0.2628;AA=A|||;VT=SNP
5	155543235	rs32381	C	T	100	PASS	AC=2029;AF=0.405152;AN=5008;NS=2504;DP=15928;EAS_AF=0.1935;AMR_AF=0.4035;AFR_AF=0.6241;EUR_AF=0.4066;SAS_AF=0.3272;AA=T|||;VT=SNP
5	155544055	rs370899404	G	A	100	PASS	AC=13;AF=0.00259585;AN=5008;NS=2504;DP=19118;EAS_AF=0.0099;AMR_AF=0;AFR_AF=0;EUR_AF=0;SAS_AF=0.0031;AA=G|||;VT=SNP
5	155545278	rs32380	T	C	100	PASS	AC=1116;AF=0.222843;AN=5008;NS=2504;DP=20356;EAS_AF=0.0456;AMR_AF=0.2277;AFR_AF=0.1982;EUR_AF=0.3658;SAS_AF=0.2883;AA=T|||;VT=SNP
5	155545564	rs41084	A	T	100	PASS	AC=2003;AF=0.39996;AN=5008;NS=2504;DP=18069;EAS_AF=0.1935;AMR_AF=0.402;AFR_AF=0.6006;EUR_AF=0.4076;SAS_AF=0.3323;AA=T|||;VT=SNP
5	155546610	rs1368317	G	A	100	PASS	AC=2820;AF=0.563099;AN=5008;NS=2504;DP=21202;EAS_AF=0.4653;AMR_AF=0.4683;AFR_AF=0.7844;EUR_AF=0.4503;SAS_AF=0.5481;AA=A|||;VT=SNP
5	155547120	rs3097808	A	G	100	PASS	AC=1115;AF=0.222644;AN=5008;NS=2504;DP=19338;EAS_AF=0.0456;AMR_AF=0.2277;AFR_AF=0.1974;EUR_AF=0.3658;SAS_AF=0.2883;AA=A|||;VT=SNP
5	155548005	rs919728	C	A	100	PASS	AC=1106;AF=0.220847;AN=5008;NS=2504;DP=20542;EAS_AF=0.0456;AMR_AF=0.2277;AFR_AF=0.1967;EUR_AF=0.3628;SAS_AF=0.2832;AA=C|||;VT=SNP
5	155550414	rs32379	C	T	100	PASS	AC=1840;AF=0.367412;AN=5008;NS=2504;DP=19298;EAS_AF=0.1935;AMR_AF=0.3847;AFR_AF=0.5159;EUR_AF=0.3738;SAS_AF=0.3272;AA=C|||;VT=SNP
5	155551585	rs1368316	C	T	100	PASS	AC=1995;AF=0.398363;AN=5008;NS=2504;DP=16464;EAS_AF=0.1925;AMR_AF=0.3991;AFR_AF=0.6059;EUR_AF=0.4026;SAS_AF=0.3252;AA=T|||;VT=SNP
5	155551741	rs3097862	G	A	100	PASS	AC=1999;AF=0.399161;AN=5008;NS=2504;DP=15214;EAS_AF=0.1935;AMR_AF=0.3991;AFR_AF=0.6059;EUR_AF=0.4046;SAS_AF=0.3262;AA=A|||;VT=SNP
5	155552019	rs17053239	C	G	100	PASS	AC=128;AF=0.0255591;AN=5008;NS=2504;DP=17978;EAS_AF=0.0099;AMR_AF=0.1398;AFR_AF=0.0015;EUR_AF=0.0149;SAS_AF=0.0041;AA=C|||;VT=SNP
5	155552225	rs60577002	G	A	100	PASS	AC=1369;AF=0.273363;AN=5008;NS=2504;DP=20766;EAS_AF=0.4216;AMR_AF=0.2219;AFR_AF=0.3525;EUR_AF=0.0656;SAS_AF=0.2638;AA=G|||;VT=SNP
5	155552410	rs17053240	C	T	100	PASS	AC=1370;AF=0.273562;AN=5008;NS=2504;DP=19559;EAS_AF=0.4226;AMR_AF=0.2219;AFR_AF=0.3525;EUR_AF=0.0656;SAS_AF=0.2638;AA=C|||;VT=SNP
5	155552586	rs32336	T	C	100	PASS	AC=1111;AF=0.221845;AN=5008;NS=2504;DP=16293;EAS_AF=0.0456;AMR_AF=0.2277;AFR_AF=0.1997;EUR_AF=0.3628;SAS_AF=0.2843;AA=T|||;VT=SNP
5	155554320	rs32337	C	T	100	PASS	AC=2869;AF=0.572883;AN=5008;NS=2504;DP=14013;EAS_AF=0.4692;AMR_AF=0.4755;AFR_AF=0.8079;EUR_AF=0.4602;SAS_AF=0.547;AA=T|||;VT=SNP
5	155555244	rs3097860	C	T	100	PASS	AC=1116;AF=0.222843;AN=5008;NS=2504;DP=17624;EAS_AF=0.0456;AMR_AF=0.2277;AFR_AF=0.2005;EUR_AF=0.3648;SAS_AF=0.2863;AA=C|||;VT=SNP
5	155555690	rs32338	G	A	100	PASS	AC=3112;AF=0.621406;AN=5008;NS=2504;DP=15211;EAS_AF=0.5288;AMR_AF=0.4885;AFR_AF=0.9349;EUR_AF=0.4602;SAS_AF=0.5532;AA=A|||;VT=SNP
5	155557111	rs144117688	C	G	100	PASS	AC=94;AF=0.01877;AN=5008;NS=2504;DP=19238;EAS_AF=0.0069;AMR_AF=0.1239;AFR_AF=0;EUR_AF=0.001;SAS_AF=0;AA=C|||;VT=SNP
5	155557428	rs3097859	G	T	100	PASS	AC=1995;AF=0.398363;AN=5008;NS=2504;DP=19937;EAS_AF=0.1935;AMR_AF=0.402;AFR_AF=0.6006;EUR_AF=0.4056;SAS_AF=0.3262;AA=T|||;VT=SNP
5	155557603	rs79595232	G	A	100	PASS	AC=24;AF=0.00479233;AN=5008;NS=2504;DP=18442;EAS_AF=0.0238;AMR_AF=0;AFR_AF=0;EUR_AF=0;SAS_AF=0;AA=G|||;VT=SNP
5	155557846	rs12109563	C	T	100	PASS	AC=479;AF=0.095647;AN=5008;NS=2504;DP=17697;EAS_AF=0.1478;AMR_AF=0.1441;AFR_AF=0.1354;EUR_AF=0.0099;SAS_AF=0.0419;AA=C|||;VT=SNP
5	155558026	rs4704976	A	T	100	PASS	AC=979;AF=0.195487;AN=5008;NS=2504;DP=18317;EAS_AF=0.4276;AMR_AF=0.183;AFR_AF=0.0779;EUR_AF=0.0626;SAS_AF=0.2607;AA=A|||;VT=SNP
5	155558030	rs146903816	C	T	100	PASS	AC=65;AF=0.0129792;AN=5008;NS=2504;DP=18240;EAS_AF=0.0595;AMR_AF=0;AFR_AF=0;EUR_AF=0;SAS_AF=0.0051;AA=C|||;VT=SNP
5	155558952	rs17053242	C	T	100	PASS	AC=524;AF=0.104633;AN=5008;NS=2504;DP=17834;EAS_AF=0.1478;AMR_AF=0.1484;AFR_AF=0.1672;EUR_AF=0.0099;SAS_AF=0.0419;AA=C|||;VT=SNP
5	155559191	rs2436423	T	C	100	PASS	AC=1115;AF=0.222644;AN=5008;NS=2504;DP=15830;EAS_AF=0.0456;AMR_AF=0.2277;AFR_AF=0.1967;EUR_AF=0.3658;SAS_AF=0.2894;AA=T|||;VT=SNP
5	155559632	rs2436330	C	A	100	PASS	AC=455;AF=0.0908546;AN=5008;NS=2504;DP=10966;EAS_AF=0.0446;AMR_AF=0.0663;AFR_AF=0.0719;EUR_AF=0.1044;SAS_AF=0.1677;AA=-|||;VT=SNP
5	155560893	rs10037288	G	T	100	PASS	AC=532;AF=0.10623;AN=5008;NS=2504;DP=12252;EAS_AF=0.1478;AMR_AF=0.147;AFR_AF=0.174;EUR_AF=0.0099;SAS_AF=0.0419;AA=G|||;VT=SNP
5	155561336	rs56324443	C	T	100	PASS	AC=86;AF=0.0171725;AN=5008;NS=2504;DP=17266;EAS_AF=0.0169;AMR_AF=0.0562;AFR_AF=0.0008;EUR_AF=0.0268;SAS_AF=0.002;AA=C|||;VT=SNP
5	155561434	rs72807768	C	T	100	PASS	AC=1021;AF=0.203874;AN=5008;NS=2504;DP=17845;EAS_AF=0.4137;AMR_AF=0.196;AFR_AF=0.112;EUR_AF=0.0626;SAS_AF=0.2628;AA=c|||;VT=SNP
5	155564123	rs256773	C	T	100	PASS	AC=284;AF=0.0567093;AN=5008;NS=2504;DP=16650;EAS_AF=0.0427;AMR_AF=0.0389;AFR_AF=0.0083;EUR_AF=0.0825;SAS_AF=0.1227;AA=C|||;VT=SNP
5	155564312	rs138101478	T	C	100	PASS	AC=67;AF=0.0133786;AN=5008;NS=2504;DP=18613;EAS_AF=0.0615;AMR_AF=0;AFR_AF=0;EUR_AF=0;SAS_AF=0.0051;AA=T|||;VT=SNP
5	155565736	rs1594652	T	C	100	PASS	AC=95;AF=0.0189696;AN=5008;NS=2504;DP=17985;EAS_AF=0.0069;AMR_AF=0.1254;AFR_AF=0;EUR_AF=0.001;SAS_AF=0;AA=T|||;VT=SNP
5	155565826	rs1594651	A	G	100	PASS	AC=985;AF=0.196685;AN=5008;NS=2504;DP=18194;EAS_AF=0.4286;AMR_AF=0.1888;AFR_AF=0.0726;EUR_AF=0.0646;SAS_AF=0.2669;AA=A|||;VT=SNP
5	155566314	rs74397884	A	G	100	PASS	AC=21;AF=0.00419329;AN=5008;NS=2504;DP=17749;EAS_AF=0.0198;AMR_AF=0;AFR_AF=0;EUR_AF=0;SAS_AF=0.001;AA=A|||;VT=SNP
5	155566544	rs256771	T	G	100	PASS	AC=443;AF=0.0884585;AN=5008;NS=2504;DP=18400;EAS_AF=0.0446;AMR_AF=0.0663;AFR_AF=0.062;EUR_AF=0.1044;SAS_AF=0.1687;AA=T|||;VT=SNP
5	155566924	rs256770	G	A	100	PASS	AC=3020;AF=0.603035;AN=5008;NS=2504;DP=20276;EAS_AF=0.5615;AMR_AF=0.4813;AFR_AF=0.8366;EUR_AF=0.4632;SAS_AF=0.5603;AA=A|||;VT=SNP
5	155566964	rs256769	T	C	100	PASS	AC=3013;AF=0.601637;AN=5008;NS=2504;DP=19485;EAS_AF=0.5625;AMR_AF=0.4798;AFR_AF=0.829;EUR_AF=0.4642;SAS_AF=0.5624;AA=C|||;VT=SNP
5	155568266	rs140850135	C	T	100	PASS	AC=52;AF=0.0103834;AN=5008;NS=2504;DP=17946;EAS_AF=0.0486;AMR_AF=0;AFR_AF=0;EUR_AF=0.001;SAS_AF=0.002;AA=C|||;VT=SNP
5	155568469	rs78223757	T	C	100	PASS	AC=155;AF=0.0309505;AN=5008;NS=2504;DP=19083;EAS_AF=0.0903;AMR_AF=0.0101;AFR_AF=0;EUR_AF=0.0189;SAS_AF=0.0389;AA=T|||;VT=SNP
5	155569147	rs6880666	G	T	100	PASS	AC=487;AF=0.0972444;AN=5008;NS=2504;DP=18292;EAS_AF=0.1478;AMR_AF=0.1383;AFR_AF=0.1445;EUR_AF=0.0099;SAS_AF=0.0419;AA=G|||;VT=SNP
5	155570592	rs3097806	C	T	100	PASS	AC=1171;AF=0.233826;AN=5008;NS=2504;DP=15856;EAS_AF=0.0456;AMR_AF=0.2291;AFR_AF=0.2458;EUR_AF=0.3579;SAS_AF=0.2873;AA=C|||;VT=SNP
5	155571886	rs3097858	A	T	100	PASS	AC=379;AF=0.0756789;AN=5008;NS=2504;DP=20601;EAS_AF=0.0446;AMR_AF=0.0418;AFR_AF=0.0764;EUR_AF=0.0865;SAS_AF=0.1196;AA=A|||;VT=SNP
5	155571930	rs11955720	G	T	100	PASS	AC=1287;AF=0.256989;AN=5008;NS=2504;DP=21759;EAS_AF=0.4038;AMR_AF=0.2147;AFR_AF=0.3124;EUR_AF=0.0606;SAS_AF=0.2628;AA=G|||;VT=SNP
5	155572281	rs1594649	A	T	100	PASS	AC=1181;AF=0.235823;AN=5008;NS=2504;DP=17305;EAS_AF=0.0645;AMR_AF=0.1859;AFR_AF=0.2731;EUR_AF=0.3072;SAS_AF=0.3241;AA=A|||;VT=SNP
5	155572727	rs17053245	A	G	100	PASS	AC=555;AF=0.110823;AN=5008;NS=2504;DP=13730;EAS_AF=0.1171;AMR_AF=0.1527;AFR_AF=0.2073;EUR_AF=0.0089;SAS_AF=0.0491;AA=A|||;VT=SNP
5	155573559	rs10078170	C	T	100	PASS	AC=4094;AF=0.817492;AN=5008;NS=2504;DP=17519;EAS_AF=0.9474;AMR_AF=0.6974;AFR_AF=0.9312;EUR_AF=0.6392;SAS_AF=0.7986;AA=T|||;VT=SNP
5	155574657	rs1966638	A	G	100	PASS	AC=4114;AF=0.821486;AN=5008;NS=2504;DP=17976;EAS_AF=0.9474;AMR_AF=0.7032;AFR_AF=0.9418;EUR_AF=0.6402;SAS_AF=0.7996;AA=G|||;VT=SNP
5	155575727	rs56342808	T	G	100	PASS	AC=1671;AF=0.333666;AN=5008;NS=2504;DP=15440;EAS_AF=0.3849;AMR_AF=0.4366;AFR_AF=0.1589;EUR_AF=0.3807;SAS_AF=0.3957;AA=T|||;VT=SNP
5	155576587	rs78621449	A	G	100	PASS	AC=24;AF=0.00479233;AN=5008;NS=2504;DP=19535;EAS_AF=0.0228;AMR_AF=0;AFR_AF=0;EUR_AF=0;SAS_AF=0.001;AA=A|||;VT=SNP
5	155576669	rs79337658	G	A	100	PASS	AC=20;AF=0.00399361;AN=5008;NS=2504;DP=17223;EAS_AF=0.0198;AMR_AF=0;AFR_AF=0;EUR_AF=0;SAS_AF=0;AA=G|||;VT=SNP
5	155576931	rs67331625	A	G	100	PASS	AC=1810;AF=0.361422;AN=5008;NS=2504;DP=17139;EAS_AF=0.3631;AMR_AF=0.4553;AFR_AF=0.2678;EUR_AF=0.3827;SAS_AF=0.3978;AA=A|||;VT=SNP
5	155577016	rs146128387	C	T	100	PASS	AC=28;AF=0.00559105;AN=5008;NS=2504;DP=17717;EAS_AF=0.0248;AMR_AF=0.0029;AFR_AF=0;EUR_AF=0;SAS_AF=0.001;AA=C|||;VT=SNP
5	155577214	rs7724249	T	C	100	PASS	AC=3137;AF=0.626398;AN=5008;NS=2504;DP=18843;EAS_AF=0.9454;AMR_AF=0.6066;AFR_AF=0.3018;EUR_AF=0.6004;SAS_AF=0.7771;AA=T|||;VT=SNP
5	155578381	rs117376085	T	C	100	PASS	AC=51;AF=0.0101837;AN=5008;NS=2504;DP=16473;EAS_AF=0.0486;AMR_AF=0;AFR_AF=0;EUR_AF=0;SAS_AF=0.002;AA=T|||;VT=SNP
5	155580443	rs1816398	A	G	100	PASS	AC=1648;AF=0.329073;AN=5008;NS=2504;DP=18805;EAS_AF=0.3621;AMR_AF=0.4409;AFR_AF=0.1604;EUR_AF=0.3797;SAS_AF=0.3916;AA=A|||;VT=SNP
5	155580762	rs1821245	G	A	100	PASS	AC=2258;AF=0.450879;AN=5008;NS=2504;DP=17731;EAS_AF=0.374;AMR_AF=0.5;AFR_AF=0.5537;EUR_AF=0.3956;SAS_AF=0.4131;AA=A|||;VT=SNP
5	155580831	rs1821244	G	T	100	PASS	AC=1661;AF=0.331669;AN=5008;NS=2504;DP=17816;EAS_AF=0.3631;AMR_AF=0.4409;AFR_AF=0.1694;EUR_AF=0.3797;SAS_AF=0.3916;AA=G|||;VT=SNP
5	155580882	rs2311448	A	G	100	PASS	AC=1775;AF=0.354433;AN=5008;NS=2504;DP=18872;EAS_AF=0.5853;AMR_AF=0.1859;AFR_AF=0.3457;EUR_AF=0.2217;SAS_AF=0.3845;AA=G|||;VT=SNP
5	155580903	rs2311449	A	G	100	PASS	AC=1773;AF=0.354034;AN=5008;NS=2504;DP=19229;EAS_AF=0.5853;AMR_AF=0.1844;AFR_AF=0.3449;EUR_AF=0.2217;SAS_AF=0.3845;AA=G|||;VT=SNP
5	155580997	rs2311450	A	G	100	PASS	AC=1763;AF=0.352037;AN=5008;NS=2504;DP=19286;EAS_AF=0.5853;AMR_AF=0.196;AFR_AF=0.3132;EUR_AF=0.2445;SAS_AF=0.3855;AA=A|||;VT=SNP
5	155581027	rs1821243	G	A	100	PASS	AC=3676;AF=0.734026;AN=5008;NS=2504;DP=19195;EAS_AF=0.9474;AMR_AF=0.6686;AFR_AF=0.6483;EUR_AF=0.6163;SAS_AF=0.7975;AA=G|||;VT=SNP
5	155581129	rs1821242	T	C	100	PASS	AC=4058;AF=0.810304;AN=5008;NS=2504;DP=18505;EAS_AF=0.9474;AMR_AF=0.6974;AFR_AF=0.9032;EUR_AF=0.6402;SAS_AF=0.7986;AA=C|||;VT=SNP
5	155581436	rs150741573	T	C	100	PASS	AC=5;AF=0.000998403;AN=5008;NS=2504;DP=18123;EAS_AF=0.003;AMR_AF=0;AFR_AF=0;EUR_AF=0.002;SAS_AF=0;AA=T|||;VT=SNP
5	155582719	rs7715033	C	T	100	PASS	AC=192;AF=0.0383387;AN=5008;NS=2504;DP=15578;EAS_AF=0.0129;AMR_AF=0.013;AFR_AF=0.1271;EUR_AF=0.001;SAS_AF=0.001;AA=C|||;VT=SNP
5	155582768	rs2311451	G	A	100	PASS	AC=1967;AF=0.392772;AN=5008;NS=2504;DP=17338;EAS_AF=0.5645;AMR_AF=0.2277;AFR_AF=0.4455;EUR_AF=0.2565;SAS_AF=0.4018;AA=A|||;VT=SNP
5	155584068	rs1972775	T	C	100	PASS	AC=3118;AF=0.622604;AN=5008;NS=2504;DP=19643;EAS_AF=0.9335;AMR_AF=0.6037;AFR_AF=0.3003;EUR_AF=0.6004;SAS_AF=0.774;AA=T|||;VT=SNP
5	155584294	rs1972774	G	A	100	PASS	AC=3522;AF=0.703275;AN=5008;NS=2504;DP=20853;EAS_AF=0.9335;AMR_AF=0.6499;AFR_AF=0.5393;EUR_AF=0.6352;SAS_AF=0.7955;AA=A|||;VT=SNP
5	155584330	rs1972773	T	C	100	PASS	AC=3522;AF=0.703275;AN=5008;NS=2504;DP=19525;EAS_AF=0.9335;AMR_AF=0.6499;AFR_AF=0.5393;EUR_AF=0.6352;SAS_AF=0.7955;AA=C|||;VT=SNP
5	155584616	rs1972772	C	T	100	PASS	AC=3117;AF=0.622404;AN=5008;NS=2504;DP=17556;EAS_AF=0.9335;AMR_AF=0.6037;AFR_AF=0.3003;EUR_AF=0.6004;SAS_AF=0.773;AA=C|||;VT=SNP
5	155585136	rs11739922	G	A	100	PASS	AC=3117;AF=0.622404;AN=5008;NS=2504;DP=16341;EAS_AF=0.9335;AMR_AF=0.6037;AFR_AF=0.3003;EUR_AF=0.6004;SAS_AF=0.773;AA=G|||;VT=SNP
5	155586190	rs150792128	C	A	100	PASS	AC=99;AF=0.0197684;AN=5008;NS=2504;DP=16704;EAS_AF=0.0069;AMR_AF=0.1311;AFR_AF=0;EUR_AF=0.001;SAS_AF=0;AA=C|||;VT=SNP
5	155587347	rs10059221	G	A	100	PASS	AC=2039;AF=0.407149;AN=5008;NS=2504;DP=13686;EAS_AF=0.5635;AMR_AF=0.2291;AFR_AF=0.5045;EUR_AF=0.2525;SAS_AF=0.3998;AA=A|||;VT=SNP
5	155587408	rs4397116	T	C	100	PASS	AC=1675;AF=0.334465;AN=5008;NS=2504;DP=14200;EAS_AF=0.3829;AMR_AF=0.438;AFR_AF=0.1626;EUR_AF=0.3797;SAS_AF=0.3967;AA=T|||;VT=SNP
5	155587481	rs6886990	G	A	100	PASS	AC=1644;AF=0.328275;AN=5008;NS=2504;DP=14782;EAS_AF=0.5635;AMR_AF=0.1844;AFR_AF=0.2655;EUR_AF=0.2247;SAS_AF=0.3793;AA=G|||;VT=SNP
5	155588364	rs1835925	G	A	100	PASS	AC=4037;AF=0.80611;AN=5008;NS=2504;DP=18882;EAS_AF=0.9474;AMR_AF=0.6931;AFR_AF=0.8941;EUR_AF=0.6362;SAS_AF=0.7965;AA=A|||;VT=SNP
5	155590938	rs7703516	C	A	100	PASS	AC=202;AF=0.0403355;AN=5008;NS=2504;DP=15930;EAS_AF=0.0139;AMR_AF=0.0173;AFR_AF=0.1324;EUR_AF=0.001;SAS_AF=0;AA=C|||;VT=SNP
5	155591316	rs2311452	A	G	100	PASS	AC=3493;AF=0.697484;AN=5008;NS=2504;DP=17298;EAS_AF=0.9335;AMR_AF=0.6427;AFR_AF=0.5386;EUR_AF=0.6123;SAS_AF=0.7955;AA=A|||;VT=SNP
5	155592946	rs11741638	A	G	100	PASS	AC=1645;AF=0.328474;AN=5008;NS=2504;DP=16838;EAS_AF=0.3641;AMR_AF=0.438;AFR_AF=0.1543;EUR_AF=0.3797;SAS_AF=0.3967;AA=A|||;VT=SNP
5	155593021	rs116875571	A	G	100	PASS	AC=137;AF=0.0273562;AN=5008;NS=2504;DP=15465;EAS_AF=0.0397;AMR_AF=0.134;AFR_AF=0;EUR_AF=0.003;SAS_AF=0.001;AA=A|||;VT=SNP
5	155593302	rs7714789	C	T	100	PASS	AC=3684;AF=0.735623;AN=5008;NS=2504;DP=18149;EAS_AF=0.9335;AMR_AF=0.6599;AFR_AF=0.652;EUR_AF=0.6362;SAS_AF=0.8006;AA=T|||;VT=SNP
5	155593490	rs75982848	C	T	100	PASS	AC=178;AF=0.0355431;AN=5008;NS=2504;DP=16268;EAS_AF=0.1597;AMR_AF=0.0187;AFR_AF=0;EUR_AF=0.001;SAS_AF=0.0031;AA=C|||;VT=SNP
5	155593908	rs10866716	C	T	100	PASS	AC=3190;AF=0.636981;AN=5008;NS=2504;DP=19985;EAS_AF=0.9335;AMR_AF=0.6052;AFR_AF=0.3517;EUR_AF=0.6014;SAS_AF=0.7761;AA=C|||;VT=SNP
5	155594567	rs4704979	T	C	100	PASS	AC=1318;AF=0.263179;AN=5008;NS=2504;DP=19252;EAS_AF=0.5873;AMR_AF=0.1614;AFR_AF=0.0151;EUR_AF=0.2187;SAS_AF=0.3824;AA=t|||;VT=SNP
5	155594923	rs4704981	T	C	100	PASS	AC=3697;AF=0.738219;AN=5008;NS=2504;DP=20110;EAS_AF=0.9325;AMR_AF=0.6643;AFR_AF=0.6604;EUR_AF=0.6372;SAS_AF=0.7996;AA=C|||;VT=SNP
5	155595176	rs4704982	T	C	100	PASS	AC=1823;AF=0.364018;AN=5008;NS=2504;DP=21302;EAS_AF=0.3611;AMR_AF=0.4597;AFR_AF=0.2784;EUR_AF=0.3837;SAS_AF=0.3947;AA=T|||;VT=SNP
5	155595349	rs7733123	A	G	100	PASS	AC=1997;AF=0.398762;AN=5008;NS=2504;DP=18387;EAS_AF=0.5843;AMR_AF=0.219;AFR_AF=0.4728;EUR_AF=0.2336;SAS_AF=0.4049;AA=A|||;VT=SNP
5	155596361	rs4704984	A	G	100	PASS	AC=1637;AF=0.326877;AN=5008;NS=2504;DP=18342;EAS_AF=0.3621;AMR_AF=0.438;AFR_AF=0.152;EUR_AF=0.3807;SAS_AF=0.3926;AA=A|||;VT=SNP
5	155597454	rs7709917	A	G	100	PASS	AC=3090;AF=0.617013;AN=5008;NS=2504;DP=19105;EAS_AF=0.9335;AMR_AF=0.6023;AFR_AF=0.2784;EUR_AF=0.6004;SAS_AF=0.7761;AA=A|||;VT=SNP
5	155598102	rs7726257	G	A	100	PASS	AC=1648;AF=0.329073;AN=5008;NS=2504;DP=18661;EAS_AF=0.5635;AMR_AF=0.1902;AFR_AF=0.2496;EUR_AF=0.2406;SAS_AF=0.3845;AA=G|||;VT=SNP
5	155598347	rs6556456	A	G	100	PASS	AC=2030;AF=0.405351;AN=5008;NS=2504;DP=18600;EAS_AF=0.5843;AMR_AF=0.2277;AFR_AF=0.4781;EUR_AF=0.2525;SAS_AF=0.4059;AA=G|||;VT=SNP
5	155598433	rs149990711	T	C	100	PASS	AC=22;AF=0.00439297;AN=5008;NS=2504;DP=16389;EAS_AF=0.0198;AMR_AF=0;AFR_AF=0;EUR_AF=0.001;SAS_AF=0.001;AA=T|||;VT=SNP
5	155599405	rs7732153	G	C	100	PASS	AC=4115;AF=0.821685;AN=5008;NS=2504;DP=18597;EAS_AF=0.9464;AMR_AF=0.7032;AFR_AF=0.9448;EUR_AF=0.6372;SAS_AF=0.8006;AA=C|||;VT=SNP
5	155600644	rs62380717	A	T	100	PASS	AC=1646;AF=0.328674;AN=5008;NS=2504;DP=14595;EAS_AF=0.5645;AMR_AF=0.1902;AFR_AF=0.2496;EUR_AF=0.2406;SAS_AF=0.3814;AA=A|||;VT=SNP
5	155600901	rs72809695	A	G	100	PASS	AC=1612;AF=0.321885;AN=5008;NS=2504;DP=15963;EAS_AF=0.5635;AMR_AF=0.1816;AFR_AF=0.2474;EUR_AF=0.2177;SAS_AF=0.3804;AA=A|||;VT=SNP
5	155602865	rs1835922	G	T	100	PASS	AC=2221;AF=0.44349;AN=5008;NS=2504;DP=14933;EAS_AF=0.5843;AMR_AF=0.2406;AFR_AF=0.6233;EUR_AF=0.2565;SAS_AF=0.3916;AA=T|||;VT=SNP
5	155603104	rs10223195	C	G	100	PASS	AC=1883;AF=0.375998;AN=5008;NS=2504;DP=15836;EAS_AF=0.5843;AMR_AF=0.2248;AFR_AF=0.3759;EUR_AF=0.2565;SAS_AF=0.3916;AA=G|||;VT=SNP
5	155603311	rs6885373	G	A	100	PASS	AC=1863;AF=0.372005;AN=5008;NS=2504;DP=17274;EAS_AF=0.5635;AMR_AF=0.2248;AFR_AF=0.3767;EUR_AF=0.2565;SAS_AF=0.3916;AA=A|||;VT=SNP
5	155603358	rs4526092	C	T	100	PASS	AC=4065;AF=0.811701;AN=5008;NS=2504;DP=17539;EAS_AF=0.9464;AMR_AF=0.7003;AFR_AF=0.9077;EUR_AF=0.6402;SAS_AF=0.7986;AA=T|||;VT=SNP
5	155604308	rs149063954	C	A	100	PASS	AC=20;AF=0.00399361;AN=5008;NS=2504;DP=14512;EAS_AF=0.0188;AMR_AF=0;AFR_AF=0;EUR_AF=0;SAS_AF=0.001;AA=C|||;VT=SNP
5	155604574	rs4704985	T	C	100	PASS	AC=3312;AF=0.661342;AN=5008;NS=2504;DP=15770;EAS_AF=0.9335;AMR_AF=0.6369;AFR_AF=0.4024;EUR_AF=0.6123;SAS_AF=0.7986;AA=T|||;VT=SNP
5	155604651	rs4704986	A	C	100	PASS	AC=3312;AF=0.661342;AN=5008;NS=2504;DP=16972;EAS_AF=0.9335;AMR_AF=0.6369;AFR_AF=0.4024;EUR_AF=0.6123;SAS_AF=0.7986;AA=A|||;VT=SNP
5	155604793	rs4704782	T	C	100	PASS	AC=3314;AF=0.661741;AN=5008;NS=2504;DP=17598;EAS_AF=0.9335;AMR_AF=0.6369;AFR_AF=0.4039;EUR_AF=0.6123;SAS_AF=0.7986;AA=C|||;VT=SNP
5	155604852	rs55866075	G	T	100	PASS	AC=1833;AF=0.366014;AN=5008;NS=2504;DP=17383;EAS_AF=0.5635;AMR_AF=0.2161;AFR_AF=0.3737;EUR_AF=0.2336;SAS_AF=0.3947;AA=G|||;VT=SNP
5	155604864	rs4704783	T	C	100	PASS	AC=100;AF=0.0199681;AN=5008;NS=2504;DP=17752;EAS_AF=0.0069;AMR_AF=0.1326;AFR_AF=0;EUR_AF=0.001;SAS_AF=0;AA=T|||;VT=SNP
5	155604979	rs4704987	A	G	100	PASS	AC=1828;AF=0.365016;AN=5008;NS=2504;DP=17913;EAS_AF=0.5635;AMR_AF=0.2161;AFR_AF=0.3714;EUR_AF=0.2326;SAS_AF=0.3937;AA=A|||;VT=SNP
5	155605126	rs28524790	T	G	100	PASS	AC=1829;AF=0.365216;AN=5008;NS=2504;DP=19373;EAS_AF=0.5645;AMR_AF=0.2161;AFR_AF=0.3714;EUR_AF=0.2326;SAS_AF=0.3937;AA=T|||;VT=SNP
5	155605285	rs28407242	G	A	100	PASS	AC=1830;AF=0.365415;AN=5008;NS=2504;DP=19036;EAS_AF=0.5645;AMR_AF=0.2161;AFR_AF=0.3722;EUR_AF=0.2326;SAS_AF=0.3937;AA=A|||;VT=SNP
5	155605397	rs6872617	C	A	100	PASS	AC=1829;AF=0.365216;AN=5008;NS=2504;DP=19108;EAS_AF=0.5645;AMR_AF=0.2161;AFR_AF=0.3714;EUR_AF=0.2326;SAS_AF=0.3937;AA=C|||;VT=SNP
5	155605432	rs6897151	G	A	100	PASS	AC=1999;AF=0.399161;AN=5008;NS=2504;DP=19598;EAS_AF=0.5645;AMR_AF=0.2277;AFR_AF=0.4758;EUR_AF=0.2555;SAS_AF=0.3947;AA=A|||;VT=SNP
5	155605629	rs6860981	G	A	100	PASS	AC=1829;AF=0.365216;AN=5008;NS=2504;DP=19478;EAS_AF=0.5645;AMR_AF=0.2161;AFR_AF=0.3714;EUR_AF=0.2326;SAS_AF=0.3937;AA=G|||;VT=SNP
5	155605725	rs6861175	G	A	100	PASS	AC=3344;AF=0.667732;AN=5008;NS=2504;DP=17593;EAS_AF=0.9335;AMR_AF=0.6455;AFR_AF=0.4047;EUR_AF=0.6352;SAS_AF=0.7986;AA=A|||;VT=SNP
5	155605737	rs6890078	T	C	100	PASS	AC=3484;AF=0.695687;AN=5008;NS=2504;DP=17124;EAS_AF=0.9335;AMR_AF=0.6484;AFR_AF=0.5091;EUR_AF=0.6352;SAS_AF=0.7986;AA=C|||;VT=SNP
5	155605887	rs149589224	A	G	100	PASS	AC=46;AF=0.0091853;AN=5008;NS=2504;DP=19922;EAS_AF=0.0446;AMR_AF=0;AFR_AF=0;EUR_AF=0;SAS_AF=0.001;AA=A|||;VT=SNP
5	155606010	rs6861703	G	T	100	PASS	AC=3091;AF=0.617212;AN=5008;NS=2504;DP=20281;EAS_AF=0.9335;AMR_AF=0.6023;AFR_AF=0.2791;EUR_AF=0.6004;SAS_AF=0.7761;AA=G|||;VT=SNP
5	155606016	rs6890597	T	C	100	PASS	AC=3484;AF=0.695687;AN=5008;NS=2504;DP=20212;EAS_AF=0.9335;AMR_AF=0.6484;AFR_AF=0.5091;EUR_AF=0.6352;SAS_AF=0.7986;AA=C|||;VT=SNP
5	155606835	rs68120551	T	C	100	PASS	AC=1672;AF=0.333866;AN=5008;NS=2504;DP=15907;EAS_AF=0.38;AMR_AF=0.4366;AFR_AF=0.1528;EUR_AF=0.3807;SAS_AF=0.41;AA=T|||;VT=SNP
5	155606914	rs10476319	G	A	100	PASS	AC=1829;AF=0.365216;AN=5008;NS=2504;DP=16167;EAS_AF=0.5645;AMR_AF=0.2161;AFR_AF=0.3737;EUR_AF=0.2326;SAS_AF=0.3906;AA=G|||;VT=SNP
5	155606955	rs10475679	G	T	100	PASS	AC=1829;AF=0.365216;AN=5008;NS=2504;DP=16601;EAS_AF=0.5675;AMR_AF=0.2161;AFR_AF=0.3714;EUR_AF=0.2326;SAS_AF=0.3906;AA=G|||;VT=SNP
5	155607127	rs9313831	T	C	100	PASS	AC=1829;AF=0.365216;AN=5008;NS=2504;DP=15885;EAS_AF=0.5675;AMR_AF=0.2161;AFR_AF=0.3714;EUR_AF=0.2326;SAS_AF=0.3906;AA=C|||;VT=SNP
5	155607321	rs4493657	T	C	100	PASS	AC=1828;AF=0.365016;AN=5008;NS=2504;DP=14156;EAS_AF=0.5675;AMR_AF=0.2161;AFR_AF=0.3707;EUR_AF=0.2326;SAS_AF=0.3906;AA=T|||;VT=SNP
5	155607347	rs4342313	C	T	100	PASS	AC=1829;AF=0.365216;AN=5008;NS=2504;DP=14404;EAS_AF=0.5675;AMR_AF=0.2161;AFR_AF=0.3714;EUR_AF=0.2336;SAS_AF=0.3896;AA=C|||;VT=SNP
5	155607464	rs4540164	C	A	100	PASS	AC=1829;AF=0.365216;AN=5008;NS=2504;DP=14113;EAS_AF=0.5675;AMR_AF=0.2161;AFR_AF=0.3714;EUR_AF=0.2326;SAS_AF=0.3906;AA=A|||;VT=SNP
5	155607494	rs4626322	G	A	100	PASS	AC=2001;AF=0.399561;AN=5008;NS=2504;DP=13800;EAS_AF=0.5675;AMR_AF=0.2277;AFR_AF=0.4773;EUR_AF=0.2555;SAS_AF=0.3916;AA=A|||;VT=SNP
5	155607566	rs143266769	A	G	100	PASS	AC=26;AF=0.00519169;AN=5008;NS=2504;DP=14564;EAS_AF=0.0238;AMR_AF=0;AFR_AF=0;EUR_AF=0.001;SAS_AF=0.001;AA=A|||;VT=SNP
5	155607895	rs188557344	G	C	100	PASS	AC=20;AF=0.00399361;AN=5008;NS=2504;DP=17208;EAS_AF=0.0188;AMR_AF=0;AFR_AF=0;EUR_AF=0;SAS_AF=0.001;AA=G|||;VT=SNP
5	155608207	rs2871769	T	C	100	PASS	AC=1829;AF=0.365216;AN=5008;NS=2504;DP=17915;EAS_AF=0.5675;AMR_AF=0.2161;AFR_AF=0.3714;EUR_AF=0.2326;SAS_AF=0.3906;AA=T|||;VT=SNP
5	155608504	rs140226360	T	C	100	PASS	AC=43;AF=0.00858626;AN=5008;NS=2504;DP=18244;EAS_AF=0.0407;AMR_AF=0.0014;AFR_AF=0;EUR_AF=0;SAS_AF=0.001;AA=T|||;VT=SNP
5	155608881	rs60446159	C	A	100	PASS	AC=1609;AF=0.321286;AN=5008;NS=2504;DP=20135;EAS_AF=0.5675;AMR_AF=0.1816;AFR_AF=0.2481;EUR_AF=0.2207;SAS_AF=0.3691;AA=C|||;VT=SNP
5	155608956	rs59484684	G	A	100	PASS	AC=1829;AF=0.365216;AN=5008;NS=2504;DP=19221;EAS_AF=0.5675;AMR_AF=0.2161;AFR_AF=0.3714;EUR_AF=0.2326;SAS_AF=0.3906;AA=G|||;VT=SNP
5	155609042	rs57906039	C	T	100	PASS	AC=1609;AF=0.321286;AN=5008;NS=2504;DP=19015;EAS_AF=0.5675;AMR_AF=0.1816;AFR_AF=0.2481;EUR_AF=0.2207;SAS_AF=0.3691;AA=C|||;VT=SNP
5	155609742	rs1835921	T	A	100	PASS	AC=4051;AF=0.808906;AN=5008;NS=2504;DP=19373;EAS_AF=0.9464;AMR_AF=0.696;AFR_AF=0.9002;EUR_AF=0.6402;SAS_AF=0.7975;AA=A|||;VT=SNP
5	155610046	rs1835920	T	C	100	PASS	AC=1613;AF=0.322085;AN=5008;NS=2504;DP=18464;EAS_AF=0.5685;AMR_AF=0.183;AFR_AF=0.2481;EUR_AF=0.2217;SAS_AF=0.3701;AA=T|||;VT=SNP
5	155610410	rs4704784	C	T	100	PASS	AC=4050;AF=0.808706;AN=5008;NS=2504;DP=15441;EAS_AF=0.9454;AMR_AF=0.696;AFR_AF=0.9002;EUR_AF=0.6402;SAS_AF=0.7975;AA=T|||;VT=SNP
5	155611917	rs10073691	C	T	100	PASS	AC=4066;AF=0.811901;AN=5008;NS=2504;DP=18374;EAS_AF=0.9464;AMR_AF=0.7017;AFR_AF=0.9077;EUR_AF=0.6402;SAS_AF=0.7986;AA=T|||;VT=SNP
5	155612178	rs7729219	A	C	100	PASS	AC=2507;AF=0.500599;AN=5008;NS=2504;DP=16162;EAS_AF=0.622;AMR_AF=0.4769;AFR_AF=0.3306;EUR_AF=0.5775;SAS_AF=0.5429;AA=C|||;VT=SNP
5	155612494	rs7711145	G	T	100	PASS	AC=1431;AF=0.285743;AN=5008;NS=2504;DP=13660;EAS_AF=0.004;AMR_AF=0.2738;AFR_AF=0.6331;EUR_AF=0.2644;SAS_AF=0.137;AA=T|||;VT=SNP
5	155613491	rs1835919	A	G	100	PASS	AC=1265;AF=0.252596;AN=5008;NS=2504;DP=21200;EAS_AF=0.5982;AMR_AF=0.1585;AFR_AF=0.0136;EUR_AF=0.2068;SAS_AF=0.3333;AA=A|||;VT=SNP
5	155613754	rs1835918	T	C	100	PASS	AC=3279;AF=0.654752;AN=5008;NS=2504;DP=19648;EAS_AF=0.6528;AMR_AF=0.5476;AFR_AF=0.8041;EUR_AF=0.6223;SAS_AF=0.5644;AA=C|||;VT=SNP
5	155613758	rs1835917	G	C	100	PASS	AC=1968;AF=0.392971;AN=5008;NS=2504;DP=19501;EAS_AF=0.5982;AMR_AF=0.2248;AFR_AF=0.4818;EUR_AF=0.2217;SAS_AF=0.3569;AA=G|||;VT=SNP
5	155613910	rs60536864	T	C	100	PASS	AC=1499;AF=0.299321;AN=5008;NS=2504;DP=19918;EAS_AF=0.5972;AMR_AF=0.1758;AFR_AF=0.18;EUR_AF=0.2087;SAS_AF=0.3344;AA=T|||;VT=SNP
5	155613916	rs114806713	G	A	100	PASS	AC=93;AF=0.0185703;AN=5008;NS=2504;DP=19953;EAS_AF=0.0169;AMR_AF=0.0014;AFR_AF=0.056;EUR_AF=0.001;SAS_AF=0;AA=G|||;VT=SNP
5	155613972	rs6860628	A	G	100	PASS	AC=1162;AF=0.232029;AN=5008;NS=2504;DP=18924;EAS_AF=0.0556;AMR_AF=0.3055;AFR_AF=0.2398;EUR_AF=0.3728;SAS_AF=0.2065;AA=A|||;VT=SNP
5	155614791	rs1835916	G	C	100	PASS	AC=1813;AF=0.362021;AN=5008;NS=2504;DP=21214;EAS_AF=0.5972;AMR_AF=0.2147;AFR_AF=0.3737;EUR_AF=0.2207;SAS_AF=0.3538;AA=G|||;VT=SNP
5	155615071	rs991611	G	A	100	PASS	AC=1814;AF=0.36222;AN=5008;NS=2504;DP=18316;EAS_AF=0.5982;AMR_AF=0.2147;AFR_AF=0.3737;EUR_AF=0.2207;SAS_AF=0.3538;AA=G|||;VT=SNP
5	155615540	rs12189076	G	A	100	PASS	AC=1777;AF=0.354832;AN=5008;NS=2504;DP=17186;EAS_AF=0.5942;AMR_AF=0.2017;AFR_AF=0.3775;EUR_AF=0.2087;SAS_AF=0.3364;AA=g|||;VT=SNP
5	155615982	rs4704988	C	T	100	PASS	AC=3267;AF=0.652356;AN=5008;NS=2504;DP=18916;EAS_AF=0.6528;AMR_AF=0.5432;AFR_AF=0.8056;EUR_AF=0.6133;SAS_AF=0.5624;AA=T|||;VT=SNP
5	155616360	rs13165703	A	T	100	PASS	AC=872;AF=0.174121;AN=5008;NS=2504;DP=18689;EAS_AF=0.0565;AMR_AF=0.2839;AFR_AF=0.056;EUR_AF=0.3469;SAS_AF=0.1994;AA=A|||;VT=SNP
5	155617294	rs60249910	G	A	100	PASS	AC=1561;AF=0.311701;AN=5008;NS=2504;DP=18348;EAS_AF=0.5972;AMR_AF=0.1859;AFR_AF=0.2042;EUR_AF=0.2276;SAS_AF=0.3384;AA=G|||;VT=SNP
5	155617757	rs6883190	A	G	100	PASS	AC=1906;AF=0.380591;AN=5008;NS=2504;DP=14170;EAS_AF=0.5972;AMR_AF=0.2277;AFR_AF=0.4145;EUR_AF=0.2445;SAS_AF=0.3599;AA=A|||;VT=SNP
5	155618395	rs6876263	C	T	100	PASS	AC=1562;AF=0.311901;AN=5008;NS=2504;DP=20542;EAS_AF=0.5972;AMR_AF=0.1859;AFR_AF=0.2042;EUR_AF=0.2286;SAS_AF=0.3384;AA=C|||;VT=SNP
5	155619139	rs11741549	C	T	100	PASS	AC=1903;AF=0.379992;AN=5008;NS=2504;DP=18116;EAS_AF=0.5972;AMR_AF=0.2262;AFR_AF=0.413;EUR_AF=0.2435;SAS_AF=0.3609;AA=C|||;VT=SNP
5	155619397	rs11742893	A	C	100	PASS	AC=1905;AF=0.380391;AN=5008;NS=2504;DP=20146;EAS_AF=0.5972;AMR_AF=0.2262;AFR_AF=0.4145;EUR_AF=0.2435;SAS_AF=0.3609;AA=A|||;VT=SNP
5	155619741	rs13152929	T	C	100	PASS	AC=838;AF=0.167332;AN=5008;NS=2504;DP=19742;EAS_AF=0.0595;AMR_AF=0.2824;AFR_AF=0.0265;EUR_AF=0.3479;SAS_AF=0.2014;AA=T|||;VT=SNP
5	155620464	rs35426260	C	T	100	PASS	AC=871;AF=0.173922;AN=5008;NS=2504;DP=23082;EAS_AF=0.0565;AMR_AF=0.2839;AFR_AF=0.0552;EUR_AF=0.3469;SAS_AF=0.1994;AA=C|||;VT=SNP
5	155621000	rs17053320	A	G	100	PASS	AC=1561;AF=0.311701;AN=5008;NS=2504;DP=19118;EAS_AF=0.5972;AMR_AF=0.1859;AFR_AF=0.2042;EUR_AF=0.2276;SAS_AF=0.3384;AA=A|||;VT=SNP
5	155621096	rs62380739	T	G	100	PASS	AC=1904;AF=0.380192;AN=5008;NS=2504;DP=17802;EAS_AF=0.5972;AMR_AF=0.2262;AFR_AF=0.4138;EUR_AF=0.2435;SAS_AF=0.3609;AA=T|||;VT=SNP
5	155621462	rs145296057	C	T	100	PASS	AC=15;AF=0.00299521;AN=5008;NS=2504;DP=16814;EAS_AF=0.0149;AMR_AF=0;AFR_AF=0;EUR_AF=0;SAS_AF=0;AA=C|||;VT=SNP
5	155621766	rs4704989	T	C	100	PASS	AC=1904;AF=0.380192;AN=5008;NS=2504;DP=14817;EAS_AF=0.5972;AMR_AF=0.2262;AFR_AF=0.4138;EUR_AF=0.2435;SAS_AF=0.3609;AA=T|||;VT=SNP
5	155622088	rs4704991	G	T	100	PASS	AC=1903;AF=0.379992;AN=5008;NS=2504;DP=18273;EAS_AF=0.5972;AMR_AF=0.2262;AFR_AF=0.413;EUR_AF=0.2435;SAS_AF=0.3609;AA=G|||;VT=SNP
5	155622257	rs4704785	T	C	100	PASS	AC=1904;AF=0.380192;AN=5008;NS=2504;DP=17913;EAS_AF=0.5972;AMR_AF=0.2262;AFR_AF=0.4138;EUR_AF=0.2435;SAS_AF=0.3609;AA=C|||;VT=SNP
5	155622447	rs10037014	C	T	100	PASS	AC=2394;AF=0.478035;AN=5008;NS=2504;DP=18534;EAS_AF=0.5972;AMR_AF=0.2666;AFR_AF=0.739;EUR_AF=0.2724;SAS_AF=0.364;AA=T|||;VT=SNP
5	155623030	rs12054896	T	G	100	PASS	AC=1904;AF=0.380192;AN=5008;NS=2504;DP=18192;EAS_AF=0.5972;AMR_AF=0.2262;AFR_AF=0.4138;EUR_AF=0.2435;SAS_AF=0.3609;AA=G|||;VT=SNP
5	155623164	rs12054851	A	G	100	PASS	AC=1905;AF=0.380391;AN=5008;NS=2504;DP=18768;EAS_AF=0.5972;AMR_AF=0.2262;AFR_AF=0.4145;EUR_AF=0.2435;SAS_AF=0.3609;AA=G|||;VT=SNP
5	155623375	rs12054855	A	G	100	PASS	AC=1561;AF=0.311701;AN=5008;NS=2504;DP=18020;EAS_AF=0.5972;AMR_AF=0.1859;AFR_AF=0.2042;EUR_AF=0.2276;SAS_AF=0.3384;AA=A|||;VT=SNP
5	155623686	rs1835915	C	G	100	PASS	AC=1905;AF=0.380391;AN=5008;NS=2504;DP=15781;EAS_AF=0.5982;AMR_AF=0.2262;AFR_AF=0.4138;EUR_AF=0.2435;SAS_AF=0.3609;AA=G|||;VT=SNP
5	155625082	rs62380741	C	T	100	PASS	AC=1443;AF=0.288139;AN=5008;NS=2504;DP=17277;EAS_AF=0.5972;AMR_AF=0.1729;AFR_AF=0.1241;EUR_AF=0.2256;SAS_AF=0.3374;AA=C|||;VT=SNP
5	155625088	rs74751442	A	C	100	PASS	AC=209;AF=0.0417332;AN=5008;NS=2504;DP=17241;EAS_AF=0.1865;AMR_AF=0.0187;AFR_AF=0;EUR_AF=0.004;SAS_AF=0.0041;AA=A|||;VT=SNP
5	155625357	rs57509490	T	C	100	PASS	AC=1905;AF=0.380391;AN=5008;NS=2504;DP=19519;EAS_AF=0.5972;AMR_AF=0.2262;AFR_AF=0.4145;EUR_AF=0.2435;SAS_AF=0.3609;AA=C|||;VT=SNP
5	155625385	rs13178125	C	T	100	PASS	AC=858;AF=0.171326;AN=5008;NS=2504;DP=20213;EAS_AF=0.0565;AMR_AF=0.2824;AFR_AF=0.0567;EUR_AF=0.333;SAS_AF=0.1994;AA=C|||;VT=SNP
5	155625971	rs11950500	G	A	100	PASS	AC=1906;AF=0.380591;AN=5008;NS=2504;DP=18361;EAS_AF=0.5972;AMR_AF=0.2262;AFR_AF=0.4138;EUR_AF=0.2445;SAS_AF=0.362;AA=G|||;VT=SNP
5	155626279	rs4704786	G	A	100	PASS	AC=1905;AF=0.380391;AN=5008;NS=2504;DP=21309;EAS_AF=0.5972;AMR_AF=0.2262;AFR_AF=0.4138;EUR_AF=0.2445;SAS_AF=0.3609;AA=A|||;VT=SNP
5	155626339	rs4704992	C	A	100	PASS	AC=1907;AF=0.380791;AN=5008;NS=2504;DP=21820;EAS_AF=0.5972;AMR_AF=0.2262;AFR_AF=0.4138;EUR_AF=0.2455;SAS_AF=0.362;AA=C|||;VT=SNP
5	155626341	rs4704787	G	A	100	PASS	AC=1907;AF=0.380791;AN=5008;NS=2504;DP=21704;EAS_AF=0.5972;AMR_AF=0.2262;AFR_AF=0.4138;EUR_AF=0.2455;SAS_AF=0.362;AA=G|||;VT=SNP
5	155626741	rs62380743	G	A	100	PASS	AC=1906;AF=0.380591;AN=5008;NS=2504;DP=20015;EAS_AF=0.5982;AMR_AF=0.2262;AFR_AF=0.4138;EUR_AF=0.2445;SAS_AF=0.3609;AA=G|||;VT=SNP
5	155627398	rs72811723	A	G	100	PASS	AC=78;AF=0.0155751;AN=5008;NS=2504;DP=18453;EAS_AF=0.0119;AMR_AF=0.0504;AFR_AF=0;EUR_AF=0.0268;SAS_AF=0.0041;AA=A|||;VT=SNP
5	155627998	rs12188348	A	C	100	PASS	AC=1903;AF=0.379992;AN=5008;NS=2504;DP=20727;EAS_AF=0.5972;AMR_AF=0.2262;AFR_AF=0.413;EUR_AF=0.2435;SAS_AF=0.3609;AA=A|||;VT=SNP
5	155628122	rs1968434	T	A	100	PASS	AC=568;AF=0.113419;AN=5008;NS=2504;DP=20004;EAS_AF=0.0556;AMR_AF=0.2176;AFR_AF=0.0083;EUR_AF=0.2157;SAS_AF=0.136;AA=T|||;VT=SNP
5	155628167	rs62380744	A	G	100	PASS	AC=1904;AF=0.380192;AN=5008;NS=2504;DP=19984;EAS_AF=0.5972;AMR_AF=0.2262;AFR_AF=0.4138;EUR_AF=0.2435;SAS_AF=0.3609;AA=A|||;VT=SNP
5	155628282	rs1968433	T	C	100	PASS	AC=832;AF=0.166134;AN=5008;NS=2504;DP=21885;EAS_AF=0.0565;AMR_AF=0.2824;AFR_AF=0.0265;EUR_AF=0.3469;SAS_AF=0.1994;AA=T|||;VT=SNP
5	155628365	rs62380745	A	G	100	PASS	AC=1904;AF=0.380192;AN=5008;NS=2504;DP=21362;EAS_AF=0.5972;AMR_AF=0.2262;AFR_AF=0.4138;EUR_AF=0.2435;SAS_AF=0.3609;AA=A|||;VT=SNP
5	155628571	rs11747910	T	G	100	PASS	AC=1904;AF=0.380192;AN=5008;NS=2504;DP=19527;EAS_AF=0.5972;AMR_AF=0.2277;AFR_AF=0.413;EUR_AF=0.2435;SAS_AF=0.3609;AA=G|||;VT=SNP
5	155629046	rs4704993	G	A	100	PASS	AC=1903;AF=0.379992;AN=5008;NS=2504;DP=19890;EAS_AF=0.5972;AMR_AF=0.2262;AFR_AF=0.413;EUR_AF=0.2435;SAS_AF=0.3609;AA=A|||;VT=SNP
5	155629355	rs4704994	T	G	100	PASS	AC=3232;AF=0.645367;AN=5008;NS=2504;DP=19291;EAS_AF=0.6538;AMR_AF=0.549;AFR_AF=0.7806;EUR_AF=0.6054;SAS_AF=0.5634;AA=G|||;VT=SNP
5	155629710	rs17053328	C	T	100	PASS	AC=1903;AF=0.379992;AN=5008;NS=2504;DP=16394;EAS_AF=0.5972;AMR_AF=0.2262;AFR_AF=0.413;EUR_AF=0.2435;SAS_AF=0.3609;AA=C|||;VT=SNP
5	155629804	rs17053330	A	G	100	PASS	AC=1558;AF=0.311102;AN=5008;NS=2504;DP=13209;EAS_AF=0.5972;AMR_AF=0.1859;AFR_AF=0.202;EUR_AF=0.2276;SAS_AF=0.3384;AA=A|||;VT=SNP
5	155630040	rs11748101	A	T	100	PASS	AC=1905;AF=0.380391;AN=5008;NS=2504;DP=16379;EAS_AF=0.5972;AMR_AF=0.2277;AFR_AF=0.413;EUR_AF=0.2435;SAS_AF=0.362;AA=A|||;VT=SNP
5	155630783	rs1366227	C	T	100	PASS	AC=2308;AF=0.460863;AN=5008;NS=2504;DP=17710;EAS_AF=0.6081;AMR_AF=0.2695;AFR_AF=0.6702;EUR_AF=0.2744;SAS_AF=0.3538;AA=T|||;VT=SNP
5	155631420	rs249887	A	T	100	PASS	AC=848;AF=0.169329;AN=5008;NS=2504;DP=18172;EAS_AF=0.0804;AMR_AF=0.2738;AFR_AF=0.0461;EUR_AF=0.3201;SAS_AF=0.1984;AA=A|||;VT=SNP
5	155631971	rs11951117	G	A	100	PASS	AC=2029;AF=0.405152;AN=5008;NS=2504;DP=21465;EAS_AF=0.6181;AMR_AF=0.2406;AFR_AF=0.472;EUR_AF=0.2684;SAS_AF=0.3528;AA=A|||;VT=SNP
5	155632153	rs17053343	C	T	100	PASS	AC=1405;AF=0.280551;AN=5008;NS=2504;DP=19249;EAS_AF=0.6181;AMR_AF=0.1671;AFR_AF=0.1089;EUR_AF=0.2276;SAS_AF=0.2996;AA=T|||;VT=SNP
5	155632670	rs17053346	A	G	100	PASS	AC=1575;AF=0.314497;AN=5008;NS=2504;DP=16531;EAS_AF=0.619;AMR_AF=0.1888;AFR_AF=0.202;EUR_AF=0.2306;SAS_AF=0.3282;AA=A|||;VT=SNP
5	155632904	rs146323639	C	T	100	PASS	AC=38;AF=0.00758786;AN=5008;NS=2504;DP=12711;EAS_AF=0.0367;AMR_AF=0;AFR_AF=0;EUR_AF=0;SAS_AF=0.001;AA=C|||;VT=SNP
5	155633056	rs62380746	G	A	100	PASS	AC=1404;AF=0.280351;AN=5008;NS=2504;DP=9853;EAS_AF=0.6181;AMR_AF=0.1671;AFR_AF=0.1082;EUR_AF=0.2276;SAS_AF=0.2996;AA=G|||;VT=SNP
5	155633473	rs30283	C	A	100	PASS	AC=1295;AF=0.258586;AN=5008;NS=2504;DP=16539;EAS_AF=0.0784;AMR_AF=0.3141;AFR_AF=0.3737;EUR_AF=0.3062;SAS_AF=0.2004;AA=A|||;VT=SNP
5	155633706	rs56660863	T	C	100	PASS	AC=1883;AF=0.375998;AN=5008;NS=2504;DP=15360;EAS_AF=0.6181;AMR_AF=0.2233;AFR_AF=0.4145;EUR_AF=0.2406;SAS_AF=0.3221;AA=T|||;VT=SNP
5	155635684	rs57229190	C	A	100	PASS	AC=1403;AF=0.280152;AN=5008;NS=2504;DP=20989;EAS_AF=0.6181;AMR_AF=0.1671;AFR_AF=0.1074;EUR_AF=0.2276;SAS_AF=0.2996;AA=C|||;VT=SNP
5	155636043	rs249886	A	T	100	PASS	AC=954;AF=0.190495;AN=5008;NS=2504;DP=18434;EAS_AF=0.0784;AMR_AF=0.2767;AFR_AF=0.1505;EUR_AF=0.3052;SAS_AF=0.181;AA=A|||;VT=SNP
5	155636790	rs249885	T	G	100	PASS	AC=3093;AF=0.617612;AN=5008;NS=2504;DP=19118;EAS_AF=0.7093;AMR_AF=0.5231;AFR_AF=0.6891;EUR_AF=0.5755;SAS_AF=0.5368;AA=G|||;VT=SNP
5	155637192	rs62380749	G	A	100	PASS	AC=1431;AF=0.285743;AN=5008;NS=2504;DP=17701;EAS_AF=0.6181;AMR_AF=0.1686;AFR_AF=0.1278;EUR_AF=0.2276;SAS_AF=0.2996;AA=G|||;VT=SNP
5	155637849	rs249884	G	A	100	PASS	AC=2960;AF=0.591054;AN=5008;NS=2504;DP=16284;EAS_AF=0.6964;AMR_AF=0.5101;AFR_AF=0.6293;EUR_AF=0.5726;SAS_AF=0.5072;AA=A|||;VT=SNP
5	155638866	rs75399710	G	A	100	PASS	AC=64;AF=0.0127796;AN=5008;NS=2504;DP=14042;EAS_AF=0.0575;AMR_AF=0;AFR_AF=0;EUR_AF=0;SAS_AF=0.0061;AA=G|||;VT=SNP
5	155638939	rs249883	A	G	100	PASS	AC=972;AF=0.194089;AN=5008;NS=2504;DP=14142;EAS_AF=0.0913;AMR_AF=0.2781;AFR_AF=0.1505;EUR_AF=0.3072;SAS_AF=0.183;AA=A|||;VT=SNP
5	155639556	rs249882	C	T	100	PASS	AC=2957;AF=0.590455;AN=5008;NS=2504;DP=18918;EAS_AF=0.6964;AMR_AF=0.5086;AFR_AF=0.6301;EUR_AF=0.5706;SAS_AF=0.5061;AA=T|||;VT=SNP
5	155640231	rs72811731	T	C	100	PASS	AC=1405;AF=0.280551;AN=5008;NS=2504;DP=17380;EAS_AF=0.6181;AMR_AF=0.1671;AFR_AF=0.1082;EUR_AF=0.2276;SAS_AF=0.3006;AA=T|||;VT=SNP
5	155642709	rs249881	G	A	100	PASS	AC=968;AF=0.193291;AN=5008;NS=2504;DP=18941;EAS_AF=0.0784;AMR_AF=0.2767;AFR_AF=0.1604;EUR_AF=0.3052;SAS_AF=0.182;AA=G|||;VT=SNP
5	155643892	rs249880	C	A	100	PASS	AC=982;AF=0.196086;AN=5008;NS=2504;DP=13533;EAS_AF=0.0913;AMR_AF=0.2767;AFR_AF=0.1611;EUR_AF=0.3052;SAS_AF=0.182;AA=c|||;VT=SNP
5	155644791	rs249879	A	T	100	PASS	AC=789;AF=0.157548;AN=5008;NS=2504;DP=14211;EAS_AF=0.0913;AMR_AF=0.2666;AFR_AF=0.0227;EUR_AF=0.3022;SAS_AF=0.182;AA=a|||;VT=SNP
5	155645251	rs249878	G	A	100	PASS	AC=629;AF=0.125599;AN=5008;NS=2504;DP=15196;EAS_AF=0.0903;AMR_AF=0.232;AFR_AF=0.0076;EUR_AF=0.2266;SAS_AF=0.1421;AA=G|||;VT=SNP
5	155647238	rs17053349	C	A	100	PASS	AC=1406;AF=0.280751;AN=5008;NS=2504;DP=17792;EAS_AF=0.6181;AMR_AF=0.1686;AFR_AF=0.1082;EUR_AF=0.2286;SAS_AF=0.2996;AA=C|||;VT=SNP
5	155647857	rs17053350	T	C	100	PASS	AC=1277;AF=0.254992;AN=5008;NS=2504;DP=20283;EAS_AF=0.6181;AMR_AF=0.1628;AFR_AF=0.0144;EUR_AF=0.2266;SAS_AF=0.3006;AA=T|||;VT=SNP
5	155649375	rs79980878	C	T	100	PASS	AC=60;AF=0.0119808;AN=5008;NS=2504;DP=18370;EAS_AF=0.0575;AMR_AF=0;AFR_AF=0;EUR_AF=0.001;SAS_AF=0.001;AA=C|||;VT=SNP
5	155649794	rs30276	G	A	100	PASS	AC=2981;AF=0.595248;AN=5008;NS=2504;DP=14403;EAS_AF=0.7093;AMR_AF=0.5144;AFR_AF=0.6278;EUR_AF=0.5726;SAS_AF=0.5143;AA=a|||;VT=SNP
5	155650355	rs39584	C	G	100	PASS	AC=987;AF=0.197085;AN=5008;NS=2504;DP=18954;EAS_AF=0.0913;AMR_AF=0.2839;AFR_AF=0.1513;EUR_AF=0.3091;SAS_AF=0.1912;AA=c|||;VT=SNP
5	155651738	rs405179	T	G	100	PASS	AC=1248;AF=0.249201;AN=5008;NS=2504;DP=18367;EAS_AF=0.0913;AMR_AF=0.33;AFR_AF=0.2776;EUR_AF=0.3469;SAS_AF=0.2157;AA=T|||;VT=SNP
5	155651950	rs447817	C	A	100	PASS	AC=646;AF=0.128994;AN=5008;NS=2504;DP=19399;EAS_AF=0.0903;AMR_AF=0.2392;AFR_AF=0.0174;EUR_AF=0.2276;SAS_AF=0.1401;AA=C|||;VT=SNP
5	155654458	rs249872	A	G	100	PASS	AC=988;AF=0.197284;AN=5008;NS=2504;DP=18845;EAS_AF=0.0913;AMR_AF=0.2839;AFR_AF=0.1513;EUR_AF=0.3082;SAS_AF=0.1933;AA=A|||;VT=SNP
5	155654498	rs11949402	G	A	100	PASS	AC=1535;AF=0.30651;AN=5008;NS=2504;DP=19639;EAS_AF=0.6171;AMR_AF=0.1772;AFR_AF=0.2027;EUR_AF=0.2276;SAS_AF=0.2996;AA=G|||;VT=SNP
5	155654699	rs249873	A	T	100	PASS	AC=2994;AF=0.597843;AN=5008;NS=2504;DP=19420;EAS_AF=0.7083;AMR_AF=0.5202;AFR_AF=0.6316;EUR_AF=0.5746;SAS_AF=0.5174;AA=T|||;VT=SNP
5	155655712	rs112882160	G	A	100	PASS	AC=223;AF=0.0445288;AN=5008;NS=2504;DP=19705;EAS_AF=0.2054;AMR_AF=0.0014;AFR_AF=0.0015;EUR_AF=0.003;SAS_AF=0.0102;AA=G|||;VT=SNP
5	155656861	rs28750556	A	G	100	PASS	AC=1577;AF=0.314896;AN=5008;NS=2504;DP=19050;EAS_AF=0.6181;AMR_AF=0.1816;AFR_AF=0.2315;EUR_AF=0.2276;SAS_AF=0.2996;AA=A|||;VT=SNP
5	155657580	rs249875	A	T	100	PASS	AC=2953;AF=0.589657;AN=5008;NS=2504;DP=18671;EAS_AF=0.7093;AMR_AF=0.5231;AFR_AF=0.5991;EUR_AF=0.5746;SAS_AF=0.5164;AA=T|||;VT=SNP
5	155658040	rs147822667	A	G	100	PASS	AC=10;AF=0.00199681;AN=5008;NS=2504;DP=19139;EAS_AF=0.0099;AMR_AF=0;AFR_AF=0;EUR_AF=0;SAS_AF=0;AA=A|||;VT=SNP
5	155658806	rs30273	T	C	100	PASS	AC=2947;AF=0.588458;AN=5008;NS=2504;DP=18532;EAS_AF=0.7083;AMR_AF=0.5231;AFR_AF=0.5968;EUR_AF=0.5726;SAS_AF=0.5164;AA=C|||;VT=SNP
5	155661743	rs30274	A	C	100	PASS	AC=3017;AF=0.602436;AN=5008;NS=2504;DP=18336;EAS_AF=0.6974;AMR_AF=0.5231;AFR_AF=0.6573;EUR_AF=0.5746;SAS_AF=0.5153;AA=C|||;VT=SNP
5	155662098	rs75940341	G	A	100	PASS	AC=164;AF=0.0327476;AN=5008;NS=2504;DP=20207;EAS_AF=0.0317;AMR_AF=0.0029;AFR_AF=0.0968;EUR_AF=0.002;SAS_AF=0;AA=G|||;VT=SNP
5	155663026	rs30275	G	C	100	PASS	AC=1490;AF=0.297524;AN=5008;NS=2504;DP=17842;EAS_AF=0.0784;AMR_AF=0.3487;AFR_AF=0.4614;EUR_AF=0.3459;SAS_AF=0.2157;AA=G|||;VT=SNP
5	155663912	rs249877	C	T	100	PASS	AC=1171;AF=0.233826;AN=5008;NS=2504;DP=15012;EAS_AF=0.0784;AMR_AF=0.3026;AFR_AF=0.27;EUR_AF=0.3082;SAS_AF=0.2198;AA=C|||;VT=SNP
5	155665009	rs249894	T	G	100	PASS	AC=3021;AF=0.603235;AN=5008;NS=2504;DP=13710;EAS_AF=0.6974;AMR_AF=0.5259;AFR_AF=0.6604;EUR_AF=0.5726;SAS_AF=0.5153;AA=G|||;VT=SNP
5	155665992	rs249892	A	G	100	PASS	AC=2931;AF=0.585264;AN=5008;NS=2504;DP=17579;EAS_AF=0.6964;AMR_AF=0.5187;AFR_AF=0.593;EUR_AF=0.5755;SAS_AF=0.5174;AA=G|||;VT=SNP
5	155666020	rs249891	G	A	100	PASS	AC=3078;AF=0.614617;AN=5008;NS=2504;DP=17459;EAS_AF=0.6964;AMR_AF=0.5288;AFR_AF=0.6755;EUR_AF=0.5785;SAS_AF=0.546;AA=A|||;VT=SNP
5	155666219	rs2312058	G	A	100	PASS	AC=1539;AF=0.307308;AN=5008;NS=2504;DP=15314;EAS_AF=0.6181;AMR_AF=0.1787;AFR_AF=0.205;EUR_AF=0.2266;SAS_AF=0.2996;AA=G|||;VT=SNP
5	155666353	rs249890	T	C	100	PASS	AC=1012;AF=0.202077;AN=5008;NS=2504;DP=11505;EAS_AF=0.0784;AMR_AF=0.2839;AFR_AF=0.1793;EUR_AF=0.3091;SAS_AF=0.1922;AA=T|||;VT=SNP
5	155666367	rs249889	G	A	100	PASS	AC=1012;AF=0.202077;AN=5008;NS=2504;DP=10631;EAS_AF=0.0784;AMR_AF=0.2839;AFR_AF=0.1793;EUR_AF=0.3091;SAS_AF=0.1922;AA=G|||;VT=SNP
5	155666794	rs249888	C	T	100	PASS	AC=1011;AF=0.201877;AN=5008;NS=2504;DP=18335;EAS_AF=0.0784;AMR_AF=0.2839;AFR_AF=0.1785;EUR_AF=0.3091;SAS_AF=0.1922;AA=C|||;VT=SNP
5	155670076	rs17053358	G	A	100	PASS	AC=1407;AF=0.28095;AN=5008;NS=2504;DP=21028;EAS_AF=0.619;AMR_AF=0.1686;AFR_AF=0.1097;EUR_AF=0.2266;SAS_AF=0.2996;AA=G|||;VT=SNP
5	155670290	rs17053360	C	T	100	PASS	AC=1420;AF=0.283546;AN=5008;NS=2504;DP=17240;EAS_AF=0.619;AMR_AF=0.1729;AFR_AF=0.1172;EUR_AF=0.2266;SAS_AF=0.2996;AA=C|||;VT=SNP
5	155672677	rs30281	G	A	100	PASS	AC=1328;AF=0.265176;AN=5008;NS=2504;DP=16400;EAS_AF=0.0784;AMR_AF=0.3271;AFR_AF=0.3691;EUR_AF=0.3231;SAS_AF=0.2137;AA=G|||;VT=SNP
5	155672995	rs30280	C	G	100	PASS	AC=1007;AF=0.201078;AN=5008;NS=2504;DP=19041;EAS_AF=0.0784;AMR_AF=0.2839;AFR_AF=0.1762;EUR_AF=0.3091;SAS_AF=0.1912;AA=C|||;VT=SNP
5	155673942	rs4704996	A	G	100	PASS	AC=1434;AF=0.286342;AN=5008;NS=2504;DP=17478;EAS_AF=0.619;AMR_AF=0.17;AFR_AF=0.1293;EUR_AF=0.2266;SAS_AF=0.2996;AA=A|||;VT=SNP
5	155674267	rs4704997	T	C	100	PASS	AC=1407;AF=0.28095;AN=5008;NS=2504;DP=16426;EAS_AF=0.619;AMR_AF=0.1686;AFR_AF=0.1097;EUR_AF=0.2266;SAS_AF=0.2996;AA=T|||;VT=SNP
5	155674506	rs62382678	C	T	100	PASS	AC=1407;AF=0.28095;AN=5008;NS=2504;DP=17392;EAS_AF=0.619;AMR_AF=0.1686;AFR_AF=0.1097;EUR_AF=0.2266;SAS_AF=0.2996;AA=C|||;VT=SNP
5	155674616	rs62382679	G	A	100	PASS	AC=1407;AF=0.28095;AN=5008;NS=2504;DP=17458;EAS_AF=0.619;AMR_AF=0.1686;AFR_AF=0.1097;EUR_AF=0.2266;SAS_AF=0.2996;AA=G|||;VT=SNP
5	155675390	rs62382681	C	T	100	PASS	AC=1408;AF=0.28115;AN=5008;NS=2504;DP=17684;EAS_AF=0.619;AMR_AF=0.1686;AFR_AF=0.1097;EUR_AF=0.2276;SAS_AF=0.2996;AA=C|||;VT=SNP
5	155675842	rs13354310	C	T	100	PASS	AC=2081;AF=0.415535;AN=5008;NS=2504;DP=20324;EAS_AF=0.3026;AMR_AF=0.4827;AFR_AF=0.4062;EUR_AF=0.4274;SAS_AF=0.4847;AA=C|||;VT=SNP
5	155676044	rs17053370	C	T	100	PASS	AC=1963;AF=0.391973;AN=5008;NS=2504;DP=21941;EAS_AF=0.3026;AMR_AF=0.4726;AFR_AF=0.3464;EUR_AF=0.4235;SAS_AF=0.456;AA=C|||;VT=SNP
5	155678011	rs117393505	T	G	100	PASS	AC=47;AF=0.00938498;AN=5008;NS=2504;DP=16911;EAS_AF=0.0456;AMR_AF=0;AFR_AF=0;EUR_AF=0;SAS_AF=0.001;AA=T|||;VT=SNP
5	155678185	rs2033208	C	T	100	PASS	AC=1931;AF=0.385583;AN=5008;NS=2504;DP=14489;EAS_AF=0.2996;AMR_AF=0.4697;AFR_AF=0.3162;EUR_AF=0.4334;SAS_AF=0.4591;AA=C|||;VT=SNP
5	155678341	rs74814753	T	C	100	PASS	AC=195;AF=0.0389377;AN=5008;NS=2504;DP=13760;EAS_AF=0.0595;AMR_AF=0.0029;AFR_AF=0.0968;EUR_AF=0.002;SAS_AF=0.0031;AA=T|||;VT=SNP
5	155679006	rs1896632	C	T	100	PASS	AC=4304;AF=0.859425;AN=5008;NS=2504;DP=19688;EAS_AF=0.9097;AMR_AF=0.745;AFR_AF=0.9735;EUR_AF=0.7455;SAS_AF=0.8517;AA=T|||;VT=SNP
5	155679376	rs2033207	T	C	100	PASS	AC=4214;AF=0.841454;AN=5008;NS=2504;DP=17663;EAS_AF=0.9097;AMR_AF=0.7378;AFR_AF=0.91;EUR_AF=0.7455;SAS_AF=0.8507;AA=C|||;VT=SNP
5	155680468	rs10075212	G	T	100	PASS	AC=4213;AF=0.841254;AN=5008;NS=2504;DP=19099;EAS_AF=0.9097;AMR_AF=0.7378;AFR_AF=0.91;EUR_AF=0.7465;SAS_AF=0.8487;AA=G|||;VT=SNP
5	155681144	rs4235721	C	G	100	PASS	AC=4214;AF=0.841454;AN=5008;NS=2504;DP=18055;EAS_AF=0.9097;AMR_AF=0.7378;AFR_AF=0.91;EUR_AF=0.7465;SAS_AF=0.8497;AA=G|||;VT=SNP
5	155681414	rs4704998	G	A	100	PASS	AC=4213;AF=0.841254;AN=5008;NS=2504;DP=17289;EAS_AF=0.9097;AMR_AF=0.7378;AFR_AF=0.91;EUR_AF=0.7465;SAS_AF=0.8487;AA=A|||;VT=SNP
5	155681868	rs1593883	A	C	100	PASS	AC=3603;AF=0.719449;AN=5008;NS=2504;DP=14374;EAS_AF=0.9097;AMR_AF=0.6916;AFR_AF=0.528;EUR_AF=0.7078;SAS_AF=0.8139;AA=A|||;VT=SNP
5	155682087	rs1428135	C	T	100	PASS	AC=3488;AF=0.696486;AN=5008;NS=2504;DP=14457;EAS_AF=0.9097;AMR_AF=0.647;AFR_AF=0.5219;EUR_AF=0.6342;SAS_AF=0.8119;AA=C|||;VT=SNP
5	155682577	rs6556512	A	G	100	PASS	AC=4213;AF=0.841254;AN=5008;NS=2504;DP=15806;EAS_AF=0.9097;AMR_AF=0.7378;AFR_AF=0.91;EUR_AF=0.7455;SAS_AF=0.8497;AA=G|||;VT=SNP
5	155682633	rs4560532	A	C	100	PASS	AC=4214;AF=0.841454;AN=5008;NS=2504;DP=15676;EAS_AF=0.9097;AMR_AF=0.7378;AFR_AF=0.91;EUR_AF=0.7455;SAS_AF=0.8507;AA=C|||;VT=SNP
5	155683020	rs6556514	C	T	100	PASS	AC=4303;AF=0.859225;AN=5008;NS=2504;DP=14293;EAS_AF=0.9097;AMR_AF=0.745;AFR_AF=0.9728;EUR_AF=0.7465;SAS_AF=0.8507;AA=c|||;VT=SNP
5	155683189	rs75830591	T	C	100	PASS	AC=89;AF=0.0177716;AN=5008;NS=2504;DP=15705;EAS_AF=0.0853;AMR_AF=0;AFR_AF=0;EUR_AF=0;SAS_AF=0.0031;AA=T|||;VT=SNP
5	155683472	rs7725829	A	T	100	PASS	AC=3614;AF=0.721645;AN=5008;NS=2504;DP=19285;EAS_AF=0.9097;AMR_AF=0.6931;AFR_AF=0.534;EUR_AF=0.7087;SAS_AF=0.8149;AA=A|||;VT=SNP
5	155683624	rs1428139	A	G	100	PASS	AC=4332;AF=0.865016;AN=5008;NS=2504;DP=18704;EAS_AF=0.9097;AMR_AF=0.781;AFR_AF=0.9145;EUR_AF=0.8201;SAS_AF=0.8579;AA=G|||;VT=SNP
5	155684738	rs10062793	A	G	100	PASS	AC=4332;AF=0.865016;AN=5008;NS=2504;DP=15010;EAS_AF=0.9097;AMR_AF=0.781;AFR_AF=0.9145;EUR_AF=0.8201;SAS_AF=0.8579;AA=G|||;VT=SNP
5	155685816	rs1121854	A	G	100	PASS	AC=809;AF=0.161542;AN=5008;NS=2504;DP=13832;EAS_AF=0.0903;AMR_AF=0.2637;AFR_AF=0.1006;EUR_AF=0.2545;SAS_AF=0.1493;AA=A|||;VT=SNP
5	155686216	rs4134197	C	T	100	PASS	AC=691;AF=0.137979;AN=5008;NS=2504;DP=11687;EAS_AF=0.0903;AMR_AF=0.2205;AFR_AF=0.0961;EUR_AF=0.1799;SAS_AF=0.1421;AA=C|||;VT=SNP
5	155686871	rs12653936	G	A	100	PASS	AC=692;AF=0.138179;AN=5008;NS=2504;DP=16393;EAS_AF=0.0913;AMR_AF=0.2205;AFR_AF=0.0961;EUR_AF=0.1799;SAS_AF=0.1421;AA=G|||;VT=SNP
5	155687106	rs34501775	C	T	100	PASS	AC=1398;AF=0.279153;AN=5008;NS=2504;DP=16007;EAS_AF=0.0903;AMR_AF=0.3055;AFR_AF=0.469;EUR_AF=0.2913;SAS_AF=0.1861;AA=T|||;VT=SNP
5	155687966	rs1346486	T	G	100	PASS	AC=810;AF=0.161741;AN=5008;NS=2504;DP=15824;EAS_AF=0.0903;AMR_AF=0.2637;AFR_AF=0.1006;EUR_AF=0.2555;SAS_AF=0.1493;AA=T|||;VT=SNP
5	155688180	rs1346485	A	G	100	PASS	AC=693;AF=0.138379;AN=5008;NS=2504;DP=16592;EAS_AF=0.0903;AMR_AF=0.2205;AFR_AF=0.0961;EUR_AF=0.1799;SAS_AF=0.1442;AA=A|||;VT=SNP
5	155688477	rs2312059	C	T	100	PASS	AC=692;AF=0.138179;AN=5008;NS=2504;DP=15640;EAS_AF=0.0903;AMR_AF=0.2205;AFR_AF=0.0961;EUR_AF=0.1799;SAS_AF=0.1431;AA=C|||;VT=SNP
5	155689275	rs1593885	G	A	100	PASS	AC=810;AF=0.161741;AN=5008;NS=2504;DP=16255;EAS_AF=0.0903;AMR_AF=0.2637;AFR_AF=0.1006;EUR_AF=0.2555;SAS_AF=0.1493;AA=A|||;VT=SNP
5	155689289	rs1593884	C	T	100	PASS	AC=810;AF=0.161741;AN=5008;NS=2504;DP=16610;EAS_AF=0.0903;AMR_AF=0.2637;AFR_AF=0.1006;EUR_AF=0.2555;SAS_AF=0.1493;AA=C|||;VT=SNP
5	155689712	rs1834945	C	T	100	PASS	AC=810;AF=0.161741;AN=5008;NS=2504;DP=18006;EAS_AF=0.0903;AMR_AF=0.2637;AFR_AF=0.1006;EUR_AF=0.2555;SAS_AF=0.1493;AA=C|||;VT=SNP
5	155690288	rs35052017	C	T	100	PASS	AC=1529;AF=0.305312;AN=5008;NS=2504;DP=20176;EAS_AF=0.0903;AMR_AF=0.3487;AFR_AF=0.4834;EUR_AF=0.3668;SAS_AF=0.1922;AA=T|||;VT=SNP
5	155690567	rs4461618	T	G	100	PASS	AC=811;AF=0.161941;AN=5008;NS=2504;DP=19076;EAS_AF=0.0903;AMR_AF=0.2637;AFR_AF=0.1006;EUR_AF=0.2555;SAS_AF=0.1503;AA=T|||;VT=SNP
5	155690872	rs972324	T	C	100	PASS	AC=812;AF=0.162141;AN=5008;NS=2504;DP=16194;EAS_AF=0.0903;AMR_AF=0.2637;AFR_AF=0.1014;EUR_AF=0.2555;SAS_AF=0.1503;AA=T|||;VT=SNP
5	155691535	rs1366228	A	G	100	PASS	AC=810;AF=0.161741;AN=5008;NS=2504;DP=18462;EAS_AF=0.0903;AMR_AF=0.2637;AFR_AF=0.1006;EUR_AF=0.2555;SAS_AF=0.1493;AA=G|||;VT=SNP
5	155692036	rs4555777	C	A	100	PASS	AC=809;AF=0.161542;AN=5008;NS=2504;DP=21552;EAS_AF=0.0903;AMR_AF=0.2637;AFR_AF=0.1006;EUR_AF=0.2555;SAS_AF=0.1483;AA=C|||;VT=SNP
5	155692893	rs115251155	G	A	100	PASS	AC=205;AF=0.0409345;AN=5008;NS=2504;DP=12995;EAS_AF=0.0536;AMR_AF=0.0043;AFR_AF=0.1082;EUR_AF=0.003;SAS_AF=0.002;AA=G|||;VT=SNP
5	155693049	rs17628942	T	A	100	PASS	AC=809;AF=0.161542;AN=5008;NS=2504;DP=15949;EAS_AF=0.0903;AMR_AF=0.2637;AFR_AF=0.1006;EUR_AF=0.2555;SAS_AF=0.1483;AA=A|||;VT=SNP
5	155693544	rs12513679	G	C	100	PASS	AC=692;AF=0.138179;AN=5008;NS=2504;DP=16441;EAS_AF=0.0903;AMR_AF=0.2205;AFR_AF=0.0961;EUR_AF=0.1799;SAS_AF=0.1431;AA=G|||;VT=SNP
5	155693929	rs13170433	C	T	100	PASS	AC=690;AF=0.13778;AN=5008;NS=2504;DP=17726;EAS_AF=0.0903;AMR_AF=0.2205;AFR_AF=0.0961;EUR_AF=0.1799;SAS_AF=0.1411;AA=C|||;VT=SNP
5	155693936	rs10060287	A	T	100	PASS	AC=1365;AF=0.272564;AN=5008;NS=2504;DP=17806;EAS_AF=0.0903;AMR_AF=0.3012;AFR_AF=0.4493;EUR_AF=0.2893;SAS_AF=0.184;AA=T|||;VT=SNP
5	155694257	rs10515734	G	T	100	PASS	AC=690;AF=0.13778;AN=5008;NS=2504;DP=20174;EAS_AF=0.0903;AMR_AF=0.2205;AFR_AF=0.0961;EUR_AF=0.1799;SAS_AF=0.1411;AA=G|||;VT=SNP
5	155695053	rs12716365	T	A	100	PASS	AC=1530;AF=0.305511;AN=5008;NS=2504;DP=19846;EAS_AF=0.0903;AMR_AF=0.3516;AFR_AF=0.4834;EUR_AF=0.3678;SAS_AF=0.1902;AA=A|||;VT=SNP
5	155695657	rs12517231	C	T	100	PASS	AC=808;AF=0.161342;AN=5008;NS=2504;DP=18721;EAS_AF=0.0903;AMR_AF=0.2637;AFR_AF=0.1006;EUR_AF=0.2555;SAS_AF=0.1472;AA=C|||;VT=SNP
5	155696262	rs142965069	G	A	100	PASS	AC=45;AF=0.00898562;AN=5008;NS=2504;DP=14703;EAS_AF=0.0446;AMR_AF=0;AFR_AF=0;EUR_AF=0;SAS_AF=0;AA=G|||;VT=SNP
5	155697355	rs12716369	T	C	100	PASS	AC=858;AF=0.171326;AN=5008;NS=2504;DP=17500;EAS_AF=0.0903;AMR_AF=0.2651;AFR_AF=0.1384;EUR_AF=0.2555;SAS_AF=0.1462;AA=T|||;VT=SNP
5	155697370	rs12716370	G	A	100	PASS	AC=858;AF=0.171326;AN=5008;NS=2504;DP=17331;EAS_AF=0.0903;AMR_AF=0.2651;AFR_AF=0.1384;EUR_AF=0.2555;SAS_AF=0.1462;AA=G|||;VT=SNP
5	155698123	rs7341071	T	C	100	PASS	AC=881;AF=0.175919;AN=5008;NS=2504;DP=18463;EAS_AF=0.0903;AMR_AF=0.2695;AFR_AF=0.1528;EUR_AF=0.2555;SAS_AF=0.1472;AA=C|||;VT=SNP
5	155699061	rs12657973	T	C	100	PASS	AC=808;AF=0.161342;AN=5008;NS=2504;DP=16000;EAS_AF=0.0903;AMR_AF=0.2637;AFR_AF=0.1006;EUR_AF=0.2555;SAS_AF=0.1472;AA=T|||;VT=SNP
5	155699582	rs12655476	G	A	100	PASS	AC=696;AF=0.138978;AN=5008;NS=2504;DP=19204;EAS_AF=0.0903;AMR_AF=0.2233;AFR_AF=0.0976;EUR_AF=0.1799;SAS_AF=0.1431;AA=A|||;VT=SNP
5	155701481	rs13153827	A	T	100	PASS	AC=1687;AF=0.336861;AN=5008;NS=2504;DP=15029;EAS_AF=0.0903;AMR_AF=0.3602;AFR_AF=0.5688;EUR_AF=0.3767;SAS_AF=0.2198;AA=A|||;VT=SNP
5	155701666	rs17553409	A	G	100	PASS	AC=1778;AF=0.355032;AN=5008;NS=2504;DP=19397;EAS_AF=0.0903;AMR_AF=0.3732;AFR_AF=0.6271;EUR_AF=0.3807;SAS_AF=0.2209;AA=G|||;VT=SNP
5	155702467	rs6865821	A	C	100	PASS	AC=1789;AF=0.357228;AN=5008;NS=2504;DP=20771;EAS_AF=0.0903;AMR_AF=0.3775;AFR_AF=0.6271;EUR_AF=0.3817;SAS_AF=0.228;AA=C|||;VT=SNP
5	155703518	rs1504932	A	C	100	PASS	AC=828;AF=0.165335;AN=5008;NS=2504;DP=14802;EAS_AF=0.0903;AMR_AF=0.2723;AFR_AF=0.1006;EUR_AF=0.2594;SAS_AF=0.1575;AA=A|||;VT=SNP
5	155705235	rs988686	C	G	100	PASS	AC=694;AF=0.138578;AN=5008;NS=2504;DP=20806;EAS_AF=0.0903;AMR_AF=0.2205;AFR_AF=0.0961;EUR_AF=0.1819;SAS_AF=0.1431;AA=C|||;VT=SNP
5	155709100	rs17053386	G	A	100	PASS	AC=240;AF=0.0479233;AN=5008;NS=2504;DP=19891;EAS_AF=0.0179;AMR_AF=0.0504;AFR_AF=0.0401;EUR_AF=0.0209;SAS_AF=0.1155;AA=G|||;VT=SNP
5	155709908	rs17553613	T	G	100	PASS	AC=807;AF=0.161142;AN=5008;NS=2504;DP=16279;EAS_AF=0.0903;AMR_AF=0.268;AFR_AF=0.1014;EUR_AF=0.2614;SAS_AF=0.136;AA=T|||;VT=SNP
5	155710698	rs117290431	C	G	100	PASS	AC=51;AF=0.0101837;AN=5008;NS=2504;DP=19438;EAS_AF=0.0476;AMR_AF=0;AFR_AF=0;EUR_AF=0.001;SAS_AF=0.002;AA=C|||;VT=SNP
5	155710699	rs117759905	T	G	100	PASS	AC=52;AF=0.0103834;AN=5008;NS=2504;DP=19493;EAS_AF=0.0486;AMR_AF=0;AFR_AF=0;EUR_AF=0.001;SAS_AF=0.002;AA=T|||;VT=SNP
5	155710837	rs10064971	G	A	100	PASS	AC=1629;AF=0.32528;AN=5008;NS=2504;DP=17718;EAS_AF=0.0903;AMR_AF=0.3228;AFR_AF=0.6014;EUR_AF=0.3052;SAS_AF=0.2168;AA=A|||;VT=SNP
5	155713633	rs150807377	A	G	100	PASS	AC=52;AF=0.0103834;AN=5008;NS=2504;DP=19357;EAS_AF=0.0506;AMR_AF=0;AFR_AF=0;EUR_AF=0;SAS_AF=0.001;AA=A|||;VT=SNP
5	155713661	rs12523569	A	T	100	PASS	AC=699;AF=0.139577;AN=5008;NS=2504;DP=19033;EAS_AF=0.0903;AMR_AF=0.2219;AFR_AF=0.0961;EUR_AF=0.1849;SAS_AF=0.1442;AA=A|||;VT=SNP
5	155714121	rs12657569	G	A	100	PASS	AC=821;AF=0.163938;AN=5008;NS=2504;DP=19044;EAS_AF=0.0903;AMR_AF=0.268;AFR_AF=0.1021;EUR_AF=0.2614;SAS_AF=0.1493;AA=G|||;VT=SNP
5	155714344	rs10052410	T	C	100	PASS	AC=1743;AF=0.348043;AN=5008;NS=2504;DP=19365;EAS_AF=0.0903;AMR_AF=0.3703;AFR_AF=0.5998;EUR_AF=0.3827;SAS_AF=0.2219;AA=C|||;VT=SNP
5	155715803	rs12658724	G	T	100	PASS	AC=700;AF=0.139776;AN=5008;NS=2504;DP=17364;EAS_AF=0.0903;AMR_AF=0.2233;AFR_AF=0.0961;EUR_AF=0.1849;SAS_AF=0.1442;AA=G|||;VT=SNP
5	155715927	rs1504939	G	A	100	PASS	AC=1643;AF=0.328075;AN=5008;NS=2504;DP=16690;EAS_AF=0.0913;AMR_AF=0.3285;AFR_AF=0.6051;EUR_AF=0.3101;SAS_AF=0.2157;AA=A|||;VT=SNP
5	155718305	rs72811747	C	T	100	PASS	AC=988;AF=0.197284;AN=5008;NS=2504;DP=18723;EAS_AF=0.1647;AMR_AF=0.2378;AFR_AF=0.0136;EUR_AF=0.3698;SAS_AF=0.273;AA=C|||;VT=SNP
5	155719220	rs2135033	T	C	100	PASS	AC=1766;AF=0.352636;AN=5008;NS=2504;DP=18423;EAS_AF=0.0913;AMR_AF=0.3703;AFR_AF=0.6127;EUR_AF=0.3857;SAS_AF=0.2239;AA=C|||;VT=SNP
5	155720214	rs9885248	A	G	100	PASS	AC=950;AF=0.189696;AN=5008;NS=2504;DP=16917;EAS_AF=0.0913;AMR_AF=0.2608;AFR_AF=0.1657;EUR_AF=0.2734;SAS_AF=0.1871;AA=A|||;VT=SNP
5	155721026	rs79776780	G	A	100	PASS	AC=44;AF=0.00878594;AN=5008;NS=2504;DP=16265;EAS_AF=0.0427;AMR_AF=0;AFR_AF=0;EUR_AF=0;SAS_AF=0.001;AA=G|||;VT=SNP
5	155721171	rs10036448	A	G	100	PASS	AC=1770;AF=0.353435;AN=5008;NS=2504;DP=16215;EAS_AF=0.0913;AMR_AF=0.3703;AFR_AF=0.618;EUR_AF=0.3847;SAS_AF=0.2219;AA=G|||;VT=SNP
5	155721582	rs1604960	C	A	100	PASS	AC=3993;AF=0.797324;AN=5008;NS=2504;DP=17502;EAS_AF=0.5734;AMR_AF=0.8631;AFR_AF=0.9856;EUR_AF=0.7992;SAS_AF=0.7249;AA=A|||;VT=SNP
5	155722399	rs4704789	A	C	100	PASS	AC=523;AF=0.104433;AN=5008;NS=2504;DP=18522;EAS_AF=0.256;AMR_AF=0.1614;AFR_AF=0.0393;EUR_AF=0.005;SAS_AF=0.0982;AA=A|||;VT=SNP
5	155725108	rs34887087	C	A	100	PASS	AC=1137;AF=0.227037;AN=5008;NS=2504;DP=14782;EAS_AF=0.1637;AMR_AF=0.2911;AFR_AF=0.0189;EUR_AF=0.4632;SAS_AF=0.2853;AA=C|||;VT=SNP
5	155726516	rs6878121	G	C	100	PASS	AC=1571;AF=0.313698;AN=5008;NS=2504;DP=18891;EAS_AF=0.0903;AMR_AF=0.3343;AFR_AF=0.5862;EUR_AF=0.2952;SAS_AF=0.18;AA=C|||;VT=SNP
5	155726637	rs13358565	A	G	100	PASS	AC=936;AF=0.186901;AN=5008;NS=2504;DP=18032;EAS_AF=0.0903;AMR_AF=0.2695;AFR_AF=0.1861;EUR_AF=0.2624;SAS_AF=0.1513;AA=A|||;VT=SNP
5	155727026	rs28826428	C	T	100	PASS	AC=1572;AF=0.313898;AN=5008;NS=2504;DP=17162;EAS_AF=0.0903;AMR_AF=0.3343;AFR_AF=0.5862;EUR_AF=0.2962;SAS_AF=0.18;AA=T|||;VT=SNP
5	155727476	rs1812403	T	C	100	PASS	AC=891;AF=0.177915;AN=5008;NS=2504;DP=16566;EAS_AF=0.0903;AMR_AF=0.268;AFR_AF=0.1536;EUR_AF=0.2624;SAS_AF=0.1503;AA=T|||;VT=SNP
5	155728148	rs1604961	T	A	100	PASS	AC=716;AF=0.142971;AN=5008;NS=2504;DP=15804;EAS_AF=0.0903;AMR_AF=0.2579;AFR_AF=0.028;EUR_AF=0.2604;SAS_AF=0.1503;AA=T|||;VT=SNP
5	155729110	rs141851736	G	A	100	PASS	AC=26;AF=0.00519169;AN=5008;NS=2504;DP=17650;EAS_AF=0.0218;AMR_AF=0.0014;AFR_AF=0.0015;EUR_AF=0;SAS_AF=0.001;AA=G|||;VT=SNP
5	155729890	rs1580927	C	T	100	PASS	AC=1528;AF=0.305112;AN=5008;NS=2504;DP=18706;EAS_AF=0.1845;AMR_AF=0.3156;AFR_AF=0.2345;EUR_AF=0.3658;SAS_AF=0.455;AA=c|||;VT=SNP
5	155731016	rs10063909	A	G	100	PASS	AC=2816;AF=0.5623;AN=5008;NS=2504;DP=19601;EAS_AF=0.8849;AMR_AF=0.5115;AFR_AF=0.3797;EUR_AF=0.4821;SAS_AF=0.5951;AA=G|||;VT=SNP
5	155731428	rs6556541	A	G	100	PASS	AC=4170;AF=0.832668;AN=5008;NS=2504;DP=19253;EAS_AF=0.9058;AMR_AF=0.7133;AFR_AF=0.9766;EUR_AF=0.669;SAS_AF=0.816;AA=G|||;VT=SNP
5	155731511	rs2221439	C	G	100	PASS	AC=2448;AF=0.488818;AN=5008;NS=2504;DP=20965;EAS_AF=0.8254;AMR_AF=0.4726;AFR_AF=0.2035;EUR_AF=0.4453;SAS_AF=0.5838;AA=C|||;VT=SNP
5	155731555	rs10056813	G	C	100	PASS	AC=426;AF=0.0850639;AN=5008;NS=2504;DP=21166;EAS_AF=0.0198;AMR_AF=0.121;AFR_AF=0.0658;EUR_AF=0.0815;SAS_AF=0.1564;AA=G|||;VT=SNP
5	155731722	rs2202432	T	A	100	PASS	AC=4171;AF=0.832867;AN=5008;NS=2504;DP=19960;EAS_AF=0.9067;AMR_AF=0.7118;AFR_AF=0.9758;EUR_AF=0.67;SAS_AF=0.817;AA=A|||;VT=SNP
5	155732638	rs72811750	G	T	100	PASS	AC=417;AF=0.0832668;AN=5008;NS=2504;DP=20577;EAS_AF=0.0198;AMR_AF=0.111;AFR_AF=0.0666;EUR_AF=0.0626;SAS_AF=0.1728;AA=G|||;VT=SNP
5	155732650	rs2102285	G	A	100	PASS	AC=3745;AF=0.747804;AN=5008;NS=2504;DP=20970;EAS_AF=0.9067;AMR_AF=0.6859;AFR_AF=0.6596;EUR_AF=0.668;SAS_AF=0.8292;AA=A|||;VT=SNP
5	155732655	rs114902158	C	T	100	PASS	AC=232;AF=0.0463259;AN=5008;NS=2504;DP=21195;EAS_AF=0.0615;AMR_AF=0.0159;AFR_AF=0.115;EUR_AF=0.003;SAS_AF=0.0041;AA=C|||;VT=SNP
5	155732862	rs72813859	G	A	100	PASS	AC=744;AF=0.148562;AN=5008;NS=2504;DP=19903;EAS_AF=0.0198;AMR_AF=0.1527;AFR_AF=0.174;EUR_AF=0.161;SAS_AF=0.2311;AA=G|||;VT=SNP
5	155733299	rs2135034	A	G	100	PASS	AC=2630;AF=0.52516;AN=5008;NS=2504;DP=18639;EAS_AF=0.8254;AMR_AF=0.5331;AFR_AF=0.2322;EUR_AF=0.5388;SAS_AF=0.592;AA=A|||;VT=SNP
5	155733493	rs2135035	T	G	100	PASS	AC=2602;AF=0.519569;AN=5008;NS=2504;DP=21340;EAS_AF=0.8254;AMR_AF=0.5303;AFR_AF=0.2126;EUR_AF=0.5388;SAS_AF=0.592;AA=t|||;VT=SNP
5	155733687	rs7704662	C	T	100	PASS	AC=309;AF=0.0617013;AN=5008;NS=2504;DP=17848;EAS_AF=0.0615;AMR_AF=0.0245;AFR_AF=0.152;EUR_AF=0.0189;SAS_AF=0.0102;AA=C|||;VT=SNP
5	155735235	rs9986254	C	T	100	PASS	AC=447;AF=0.0892572;AN=5008;NS=2504;DP=15470;EAS_AF=0.0198;AMR_AF=0.121;AFR_AF=0.0666;EUR_AF=0.0825;SAS_AF=0.1759;AA=C|||;VT=SNP
5	155735402	rs143136453	G	A	100	PASS	AC=286;AF=0.0571086;AN=5008;NS=2504;DP=16455;EAS_AF=0.0615;AMR_AF=0.0216;AFR_AF=0.1346;EUR_AF=0.0189;SAS_AF=0.0123;AA=G|||;VT=SNP
5	155735530	rs147107772	G	A	100	PASS	AC=448;AF=0.0894569;AN=5008;NS=2504;DP=18683;EAS_AF=0.0198;AMR_AF=0.1182;AFR_AF=0.0666;EUR_AF=0.0835;SAS_AF=0.1779;AA=G|||;VT=SNP
5	155736059	rs10071613	C	T	100	PASS	AC=447;AF=0.0892572;AN=5008;NS=2504;DP=17116;EAS_AF=0.0198;AMR_AF=0.121;AFR_AF=0.0666;EUR_AF=0.0825;SAS_AF=0.1759;AA=C|||;VT=SNP
5	155736141	rs183338833	G	T	100	PASS	AC=6;AF=0.00119808;AN=5008;NS=2504;DP=17040;EAS_AF=0.006;AMR_AF=0;AFR_AF=0;EUR_AF=0;SAS_AF=0;AA=G|||;VT=SNP
5	155736207	rs76362912	G	A	100	PASS	AC=232;AF=0.0463259;AN=5008;NS=2504;DP=16548;EAS_AF=0.0615;AMR_AF=0.0159;AFR_AF=0.115;EUR_AF=0.003;SAS_AF=0.0041;AA=G|||;VT=SNP
5	155736943	rs13158762	G	A	100	PASS	AC=2539;AF=0.506989;AN=5008;NS=2504;DP=18743;EAS_AF=0.8254;AMR_AF=0.4856;AFR_AF=0.2655;EUR_AF=0.4453;SAS_AF=0.5838;AA=G|||;VT=SNP
5	155737332	rs2135036	T	A	100	PASS	AC=3747;AF=0.748203;AN=5008;NS=2504;DP=19851;EAS_AF=0.9067;AMR_AF=0.6859;AFR_AF=0.6611;EUR_AF=0.668;SAS_AF=0.8292;AA=A|||;VT=SNP
5	155737448	rs2135037	A	G	100	PASS	AC=3855;AF=0.769768;AN=5008;NS=2504;DP=16638;EAS_AF=0.9067;AMR_AF=0.7305;AFR_AF=0.6589;EUR_AF=0.7425;SAS_AF=0.8344;AA=G|||;VT=SNP
5	155737749	rs1504940	A	G	100	PASS	AC=3747;AF=0.748203;AN=5008;NS=2504;DP=20045;EAS_AF=0.9067;AMR_AF=0.6859;AFR_AF=0.6611;EUR_AF=0.668;SAS_AF=0.8292;AA=G|||;VT=SNP
5	155738415	rs116356591	A	T	100	PASS	AC=284;AF=0.0567093;AN=5008;NS=2504;DP=15853;EAS_AF=0.0615;AMR_AF=0.0216;AFR_AF=0.1346;EUR_AF=0.0189;SAS_AF=0.0102;AA=A|||;VT=SNP
5	155738960	rs1504941	G	T	100	PASS	AC=3858;AF=0.770367;AN=5008;NS=2504;DP=18431;EAS_AF=0.9067;AMR_AF=0.7305;AFR_AF=0.6611;EUR_AF=0.7425;SAS_AF=0.8344;AA=T|||;VT=SNP
5	155738962	rs1504942	A	T	100	PASS	AC=2995;AF=0.598043;AN=5008;NS=2504;DP=18372;EAS_AF=0.8869;AMR_AF=0.5576;AFR_AF=0.4493;EUR_AF=0.5427;SAS_AF=0.5869;AA=A|||;VT=SNP
5	155739820	rs76245178	A	G	100	PASS	AC=292;AF=0.0583067;AN=5008;NS=2504;DP=18326;EAS_AF=0.0615;AMR_AF=0.0231;AFR_AF=0.1346;EUR_AF=0.0189;SAS_AF=0.0174;AA=A|||;VT=SNP
5	155740417	rs6556545	A	C	100	PASS	AC=3052;AF=0.609425;AN=5008;NS=2504;DP=18151;EAS_AF=0.9256;AMR_AF=0.5576;AFR_AF=0.4516;EUR_AF=0.5437;SAS_AF=0.6012;AA=A|||;VT=SNP
5	155741238	rs7737496	G	A	100	PASS	AC=981;AF=0.195887;AN=5008;NS=2504;DP=18175;EAS_AF=0.0198;AMR_AF=0.1758;AFR_AF=0.3245;EUR_AF=0.1779;SAS_AF=0.2362;AA=A|||;VT=SNP
5	155741344	rs11744424	G	T	100	PASS	AC=2651;AF=0.529353;AN=5008;NS=2504;DP=18768;EAS_AF=0.8085;AMR_AF=0.4784;AFR_AF=0.3843;EUR_AF=0.4394;SAS_AF=0.5665;AA=G|||;VT=SNP
5	155741900	rs10044520	A	G	100	PASS	AC=4307;AF=0.860024;AN=5008;NS=2504;DP=21151;EAS_AF=0.9087;AMR_AF=0.7579;AFR_AF=0.9781;EUR_AF=0.7455;SAS_AF=0.8405;AA=G|||;VT=SNP
5	155742017	rs139024057	A	C	100	PASS	AC=45;AF=0.00898562;AN=5008;NS=2504;DP=20170;EAS_AF=0.0427;AMR_AF=0;AFR_AF=0;EUR_AF=0;SAS_AF=0.002;AA=A|||;VT=SNP
5	155742820	rs6898100	T	C	100	PASS	AC=1669;AF=0.333267;AN=5008;NS=2504;DP=17983;EAS_AF=0.1052;AMR_AF=0.2767;AFR_AF=0.5968;EUR_AF=0.3032;SAS_AF=0.2832;AA=T|||;VT=SNP
5	155742843	rs1604962	C	A	100	PASS	AC=4304;AF=0.859425;AN=5008;NS=2504;DP=17541;EAS_AF=0.9087;AMR_AF=0.7565;AFR_AF=0.9773;EUR_AF=0.7445;SAS_AF=0.8405;AA=A|||;VT=SNP
5	155743144	rs7710388	G	A	100	PASS	AC=429;AF=0.0856629;AN=5008;NS=2504;DP=15831;EAS_AF=0.0734;AMR_AF=0.0346;AFR_AF=0.2027;EUR_AF=0.0427;SAS_AF=0.0204;AA=A|||;VT=SNP
5	155743196	rs1857768	C	T	100	PASS	AC=4192;AF=0.837061;AN=5008;NS=2504;DP=16053;EAS_AF=0.9087;AMR_AF=0.7118;AFR_AF=0.975;EUR_AF=0.672;SAS_AF=0.8354;AA=T|||;VT=SNP
5	155743371	rs7733089	A	G	100	PASS	AC=306;AF=0.0611022;AN=5008;NS=2504;DP=16353;EAS_AF=0.0714;AMR_AF=0.0216;AFR_AF=0.1362;EUR_AF=0.0199;SAS_AF=0.0194;AA=A|||;VT=SNP
5	155744037	rs4705000	C	T	100	PASS	AC=778;AF=0.155351;AN=5008;NS=2504;DP=19866;EAS_AF=0.0258;AMR_AF=0.1686;AFR_AF=0.1589;EUR_AF=0.1899;SAS_AF=0.2393;AA=C|||;VT=SNP
5	155745660	rs4704790	A	C	100	PASS	AC=1651;AF=0.329673;AN=5008;NS=2504;DP=17022;EAS_AF=0.0972;AMR_AF=0.2767;AFR_AF=0.5961;EUR_AF=0.3052;SAS_AF=0.272;AA=C|||;VT=SNP
5	155745676	rs6885958	G	T	100	PASS	AC=2649;AF=0.528954;AN=5008;NS=2504;DP=18387;EAS_AF=0.8095;AMR_AF=0.4798;AFR_AF=0.3812;EUR_AF=0.4374;SAS_AF=0.5685;AA=G|||;VT=SNP
5	155745812	rs6886148	G	A	100	PASS	AC=2632;AF=0.525559;AN=5008;NS=2504;DP=17525;EAS_AF=0.8115;AMR_AF=0.4784;AFR_AF=0.3654;EUR_AF=0.4394;SAS_AF=0.5695;AA=G|||;VT=SNP
5	155745939	rs4705001	G	A	100	PASS	AC=4305;AF=0.859625;AN=5008;NS=2504;DP=20220;EAS_AF=0.9087;AMR_AF=0.7579;AFR_AF=0.9773;EUR_AF=0.7445;SAS_AF=0.8405;AA=G|||;VT=SNP
5	155746538	rs6875001	A	G	100	PASS	AC=1656;AF=0.330671;AN=5008;NS=2504;DP=20509;EAS_AF=0.0972;AMR_AF=0.2781;AFR_AF=0.5968;EUR_AF=0.3072;SAS_AF=0.273;AA=G|||;VT=SNP
5	155746623	rs6875169	A	C	100	PASS	AC=1656;AF=0.330671;AN=5008;NS=2504;DP=17990;EAS_AF=0.0972;AMR_AF=0.2781;AFR_AF=0.5968;EUR_AF=0.3072;SAS_AF=0.273;AA=C|||;VT=SNP
5	155747446	rs10045825	G	T	100	PASS	AC=1097;AF=0.21905;AN=5008;NS=2504;DP=16706;EAS_AF=0.0972;AMR_AF=0.1916;AFR_AF=0.3026;EUR_AF=0.2068;SAS_AF=0.2638;AA=T|||;VT=SNP
5	155747751	rs7736412	G	A	100	PASS	AC=4306;AF=0.859824;AN=5008;NS=2504;DP=18299;EAS_AF=0.9087;AMR_AF=0.7579;AFR_AF=0.9781;EUR_AF=0.7445;SAS_AF=0.8405;AA=A|||;VT=SNP
5	155747951	rs10079754	G	C	100	PASS	AC=407;AF=0.08127;AN=5008;NS=2504;DP=16804;EAS_AF=0.0258;AMR_AF=0.0908;AFR_AF=0.059;EUR_AF=0.0646;SAS_AF=0.1789;AA=G|||;VT=SNP
5	155748355	rs7737383	G	A	100	PASS	AC=1217;AF=0.243011;AN=5008;NS=2504;DP=14612;EAS_AF=0.0972;AMR_AF=0.2378;AFR_AF=0.3094;EUR_AF=0.2823;SAS_AF=0.2669;AA=G|||;VT=SNP
5	155748904	rs10038955	A	C	100	PASS	AC=1247;AF=0.249002;AN=5008;NS=2504;DP=21606;EAS_AF=0.0972;AMR_AF=0.2406;AFR_AF=0.3177;EUR_AF=0.2823;SAS_AF=0.2843;AA=A|||;VT=SNP
5	155749094	rs115677644	A	T	100	PASS	AC=242;AF=0.0483227;AN=5008;NS=2504;DP=18737;EAS_AF=0.0615;AMR_AF=0.0159;AFR_AF=0.1165;EUR_AF=0.004;SAS_AF=0.0112;AA=A|||;VT=SNP
5	155749194	rs4705002	G	T	100	PASS	AC=2636;AF=0.526358;AN=5008;NS=2504;DP=19632;EAS_AF=0.8115;AMR_AF=0.4798;AFR_AF=0.3805;EUR_AF=0.4374;SAS_AF=0.5542;AA=A|||;VT=SNP
5	155749584	rs4235722	C	G	100	PASS	AC=3027;AF=0.604433;AN=5008;NS=2504;DP=20018;EAS_AF=0.8115;AMR_AF=0.513;AFR_AF=0.6301;EUR_AF=0.4622;SAS_AF=0.5675;AA=G|||;VT=SNP
5	155750368	rs7737367	T	C	100	PASS	AC=4307;AF=0.860024;AN=5008;NS=2504;DP=19494;EAS_AF=0.9077;AMR_AF=0.7579;AFR_AF=0.9781;EUR_AF=0.7465;SAS_AF=0.8405;AA=C|||;VT=SNP
5	155750613	rs533772228	C	T	100	PASS	AC=7;AF=0.00139776;AN=5008;NS=2504;DP=19601;EAS_AF=0.0069;AMR_AF=0;AFR_AF=0;EUR_AF=0;SAS_AF=0;AA=C|||;VT=SNP
5	155750669	rs11738065	C	T	100	PASS	AC=2637;AF=0.526558;AN=5008;NS=2504;DP=20113;EAS_AF=0.8105;AMR_AF=0.4784;AFR_AF=0.379;EUR_AF=0.4374;SAS_AF=0.5593;AA=C|||;VT=SNP
5	155751383	rs4705003	C	G	100	PASS	AC=4262;AF=0.851038;AN=5008;NS=2504;DP=19188;EAS_AF=0.9067;AMR_AF=0.755;AFR_AF=0.9493;EUR_AF=0.7495;SAS_AF=0.8333;AA=G|||;VT=SNP
5	155751460	rs118189733	A	G	100	PASS	AC=49;AF=0.00978435;AN=5008;NS=2504;DP=18932;EAS_AF=0.0446;AMR_AF=0.0014;AFR_AF=0;EUR_AF=0;SAS_AF=0.0031;AA=A|||;VT=SNP
5	155751890	rs7729633	G	A	100	PASS	AC=330;AF=0.0658946;AN=5008;NS=2504;DP=16945;EAS_AF=0.0784;AMR_AF=0.0216;AFR_AF=0.1309;EUR_AF=0.0229;SAS_AF=0.0409;AA=G|||;VT=SNP
5	155752007	rs10057826	T	C	100	PASS	AC=839;AF=0.167532;AN=5008;NS=2504;DP=17458;EAS_AF=0.0327;AMR_AF=0.2104;AFR_AF=0.1089;EUR_AF=0.2664;SAS_AF=0.2536;AA=T|||;VT=SNP
5	155753058	rs10058119	A	C	100	PASS	AC=2625;AF=0.524161;AN=5008;NS=2504;DP=20129;EAS_AF=0.7946;AMR_AF=0.4784;AFR_AF=0.3933;EUR_AF=0.4384;SAS_AF=0.5429;AA=A|||;VT=SNP
5	155753749	rs114128937	C	A	100	PASS	AC=68;AF=0.0135783;AN=5008;NS=2504;DP=19642;EAS_AF=0.0099;AMR_AF=0.0058;AFR_AF=0.0144;EUR_AF=0.0189;SAS_AF=0.0164;AA=C|||;VT=SNP
5	155753983	rs7725121	A	T	100	PASS	AC=396;AF=0.0790735;AN=5008;NS=2504;DP=19971;EAS_AF=0.0327;AMR_AF=0.0893;AFR_AF=0.0499;EUR_AF=0.0626;SAS_AF=0.1759;AA=A|||;VT=SNP
5	155754192	rs13170573	C	G	100	PASS	AC=2306;AF=0.460463;AN=5008;NS=2504;DP=18651;EAS_AF=0.7937;AMR_AF=0.4582;AFR_AF=0.1876;EUR_AF=0.4264;SAS_AF=0.5225;AA=C|||;VT=SNP
5	155754771	rs78707454	G	A	100	PASS	AC=116;AF=0.0231629;AN=5008;NS=2504;DP=17408;EAS_AF=0.0188;AMR_AF=0.1369;AFR_AF=0;EUR_AF=0;SAS_AF=0.002;AA=G|||;VT=SNP
5	155755752	rs7713117	G	A	100	PASS	AC=4020;AF=0.802716;AN=5008;NS=2504;DP=13340;EAS_AF=0.9067;AMR_AF=0.6974;AFR_AF=0.8722;EUR_AF=0.6561;SAS_AF=0.8272;AA=A|||;VT=SNP
5	155755768	rs11950100	G	A	100	PASS	AC=445;AF=0.0888578;AN=5008;NS=2504;DP=12661;EAS_AF=0.0327;AMR_AF=0.0922;AFR_AF=0.084;EUR_AF=0.0636;SAS_AF=0.1769;AA=G|||;VT=SNP
5	155756194	rs10064593	A	G	100	PASS	AC=4298;AF=0.858227;AN=5008;NS=2504;DP=18199;EAS_AF=0.9067;AMR_AF=0.7579;AFR_AF=0.975;EUR_AF=0.7495;SAS_AF=0.8333;AA=G|||;VT=SNP
5	155756299	rs11744154	A	G	100	PASS	AC=2546;AF=0.508387;AN=5008;NS=2504;DP=19176;EAS_AF=0.7897;AMR_AF=0.4755;AFR_AF=0.3502;EUR_AF=0.4364;SAS_AF=0.5297;AA=A|||;VT=SNP
5	155756414	rs11740347	G	A	100	PASS	AC=2540;AF=0.507188;AN=5008;NS=2504;DP=18007;EAS_AF=0.7887;AMR_AF=0.4726;AFR_AF=0.3472;EUR_AF=0.4374;SAS_AF=0.5297;AA=G|||;VT=SNP
5	155756858	rs148029798	T	C	100	PASS	AC=49;AF=0.00978435;AN=5008;NS=2504;DP=13117;EAS_AF=0.0387;AMR_AF=0.0101;AFR_AF=0;EUR_AF=0;SAS_AF=0.0031;AA=T|||;VT=SNP
5	155756874	rs142576328	A	G	100	PASS	AC=337;AF=0.0672923;AN=5008;NS=2504;DP=12766;EAS_AF=0.0853;AMR_AF=0.0216;AFR_AF=0.1309;EUR_AF=0.0229;SAS_AF=0.0409;AA=A|||;VT=SNP
5	155757672	rs4704791	G	A	100	PASS	AC=4299;AF=0.858427;AN=5008;NS=2504;DP=21857;EAS_AF=0.9067;AMR_AF=0.7579;AFR_AF=0.975;EUR_AF=0.7505;SAS_AF=0.8333;AA=A|||;VT=SNP
5	155757872	rs13358340	C	T	100	PASS	AC=437;AF=0.0872604;AN=5008;NS=2504;DP=20560;EAS_AF=0.0317;AMR_AF=0.0951;AFR_AF=0.084;EUR_AF=0.0636;SAS_AF=0.1677;AA=C|||;VT=SNP
5	155757946	rs4704792	A	T	100	PASS	AC=4297;AF=0.858027;AN=5008;NS=2504;DP=21464;EAS_AF=0.9067;AMR_AF=0.7579;AFR_AF=0.975;EUR_AF=0.7495;SAS_AF=0.8323;AA=T|||;VT=SNP
5	155759270	rs4705005	A	G	100	PASS	AC=2580;AF=0.515176;AN=5008;NS=2504;DP=19714;EAS_AF=0.7976;AMR_AF=0.4784;AFR_AF=0.3616;EUR_AF=0.4364;SAS_AF=0.5389;AA=A|||;VT=SNP
5	155759375	rs144354818	A	G	100	PASS	AC=27;AF=0.00539137;AN=5008;NS=2504;DP=19850;EAS_AF=0.0268;AMR_AF=0;AFR_AF=0;EUR_AF=0;SAS_AF=0;AA=A|||;VT=SNP
5	155759463	rs4705006	G	A	100	PASS	AC=4184;AF=0.835463;AN=5008;NS=2504;DP=17723;EAS_AF=0.9067;AMR_AF=0.7133;AFR_AF=0.9728;EUR_AF=0.6759;SAS_AF=0.8272;AA=A|||;VT=SNP
5	155759646	rs1354565	G	A	100	PASS	AC=2553;AF=0.509784;AN=5008;NS=2504;DP=18858;EAS_AF=0.7966;AMR_AF=0.4726;AFR_AF=0.3449;EUR_AF=0.4364;SAS_AF=0.5389;AA=G|||;VT=SNP
5	155760081	rs1948863	A	T	100	PASS	AC=2569;AF=0.512979;AN=5008;NS=2504;DP=18228;EAS_AF=0.7907;AMR_AF=0.4784;AFR_AF=0.3585;EUR_AF=0.4364;SAS_AF=0.5389;AA=A|||;VT=SNP
5	155760241	rs72813881	C	T	100	PASS	AC=405;AF=0.0808706;AN=5008;NS=2504;DP=16084;EAS_AF=0.0317;AMR_AF=0.0922;AFR_AF=0.0628;EUR_AF=0.0626;SAS_AF=0.1667;AA=C|||;VT=SNP
5	155760392	rs79672495	C	T	100	PASS	AC=329;AF=0.0656949;AN=5008;NS=2504;DP=18075;EAS_AF=0.0774;AMR_AF=0.0216;AFR_AF=0.1309;EUR_AF=0.0229;SAS_AF=0.0409;AA=C|||;VT=SNP
5	155761377	rs79179968	G	A	100	PASS	AC=340;AF=0.0678914;AN=5008;NS=2504;DP=19836;EAS_AF=0.0853;AMR_AF=0.0231;AFR_AF=0.1309;EUR_AF=0.0229;SAS_AF=0.0429;AA=G|||;VT=SNP
5	155761950	rs6893125	C	T	100	PASS	AC=2571;AF=0.513379;AN=5008;NS=2504;DP=19277;EAS_AF=0.7897;AMR_AF=0.4784;AFR_AF=0.3585;EUR_AF=0.4473;SAS_AF=0.5307;AA=C|||;VT=SNP
5	155762628	rs4705007	G	A	100	PASS	AC=4185;AF=0.835663;AN=5008;NS=2504;DP=20096;EAS_AF=0.9077;AMR_AF=0.7133;AFR_AF=0.9728;EUR_AF=0.6759;SAS_AF=0.8272;AA=A|||;VT=SNP
5	155762756	rs4705008	T	C	100	PASS	AC=2586;AF=0.516374;AN=5008;NS=2504;DP=13094;EAS_AF=0.7976;AMR_AF=0.4798;AFR_AF=0.3616;EUR_AF=0.4473;SAS_AF=0.5327;AA=T|||;VT=SNP
5	155763040	rs10462927	G	A	100	PASS	AC=2586;AF=0.516374;AN=5008;NS=2504;DP=20894;EAS_AF=0.7976;AMR_AF=0.4798;AFR_AF=0.3616;EUR_AF=0.4473;SAS_AF=0.5327;AA=G|||;VT=SNP
5	155763166	rs72813885	A	G	100	PASS	AC=1028;AF=0.205272;AN=5008;NS=2504;DP=18353;EAS_AF=0.1111;AMR_AF=0.1354;AFR_AF=0.3964;EUR_AF=0.0855;SAS_AF=0.2168;AA=A|||;VT=SNP
5	155763344	rs13160261	A	G	100	PASS	AC=2596;AF=0.518371;AN=5008;NS=2504;DP=19183;EAS_AF=0.7976;AMR_AF=0.4798;AFR_AF=0.3623;EUR_AF=0.4473;SAS_AF=0.5419;AA=G|||;VT=SNP
5	155763653	rs1354566	G	A	100	PASS	AC=4298;AF=0.858227;AN=5008;NS=2504;DP=16906;EAS_AF=0.9077;AMR_AF=0.7579;AFR_AF=0.975;EUR_AF=0.7485;SAS_AF=0.8333;AA=A|||;VT=SNP
5	155763769	rs10061194	G	T	100	PASS	AC=981;AF=0.195887;AN=5008;NS=2504;DP=15955;EAS_AF=0.1101;AMR_AF=0.1311;AFR_AF=0.3623;EUR_AF=0.0865;SAS_AF=0.2178;AA=G|||;VT=SNP
5	155764666	rs10039835	G	A	100	PASS	AC=899;AF=0.179513;AN=5008;NS=2504;DP=18678;EAS_AF=0.1101;AMR_AF=0.1254;AFR_AF=0.3109;EUR_AF=0.0865;SAS_AF=0.2076;AA=G|||;VT=SNP
5	155764895	rs10042069	C	A	100	PASS	AC=907;AF=0.18111;AN=5008;NS=2504;DP=17580;EAS_AF=0.1171;AMR_AF=0.1254;AFR_AF=0.3109;EUR_AF=0.0875;SAS_AF=0.2076;AA=C|||;VT=SNP
5	155765058	rs4704793	T	G	100	PASS	AC=4299;AF=0.858427;AN=5008;NS=2504;DP=17593;EAS_AF=0.9077;AMR_AF=0.7579;AFR_AF=0.975;EUR_AF=0.7495;SAS_AF=0.8333;AA=G|||;VT=SNP
5	155765698	rs76798983	G	A	100	PASS	AC=421;AF=0.0840655;AN=5008;NS=2504;DP=21184;EAS_AF=0.3284;AMR_AF=0.0072;AFR_AF=0.0023;EUR_AF=0.002;SAS_AF=0.0818;AA=G|||;VT=SNP
5	155765704	rs60947826	A	G	100	PASS	AC=2569;AF=0.512979;AN=5008;NS=2504;DP=20942;EAS_AF=0.7907;AMR_AF=0.4769;AFR_AF=0.3608;EUR_AF=0.4354;SAS_AF=0.5378;AA=A|||;VT=SNP
5	155765956	rs10074370	A	G	100	PASS	AC=1050;AF=0.209665;AN=5008;NS=2504;DP=21006;EAS_AF=0.1171;AMR_AF=0.1412;AFR_AF=0.4107;EUR_AF=0.0865;SAS_AF=0.2086;AA=A|||;VT=SNP
5	155766322	rs10065774	G	A	100	PASS	AC=997;AF=0.199081;AN=5008;NS=2504;DP=19837;EAS_AF=0.1101;AMR_AF=0.1383;AFR_AF=0.3775;EUR_AF=0.0865;SAS_AF=0.2086;AA=g|||;VT=SNP
5	155766340	rs6888978	T	C	100	PASS	AC=4187;AF=0.836062;AN=5008;NS=2504;DP=20094;EAS_AF=0.9077;AMR_AF=0.7147;AFR_AF=0.9728;EUR_AF=0.6769;SAS_AF=0.8272;AA=C|||;VT=SNP
5	155766979	rs2135038	G	A	100	PASS	AC=4113;AF=0.821286;AN=5008;NS=2504;DP=16634;EAS_AF=0.9077;AMR_AF=0.7075;AFR_AF=0.9213;EUR_AF=0.6759;SAS_AF=0.8272;AA=A|||;VT=SNP
5	155767366	rs2135039	C	T	100	PASS	AC=4114;AF=0.821486;AN=5008;NS=2504;DP=19178;EAS_AF=0.9077;AMR_AF=0.7075;AFR_AF=0.9213;EUR_AF=0.6769;SAS_AF=0.8272;AA=T|||;VT=SNP
5	155767991	rs6894973	A	G	100	PASS	AC=4301;AF=0.858826;AN=5008;NS=2504;DP=16481;EAS_AF=0.9077;AMR_AF=0.7579;AFR_AF=0.9743;EUR_AF=0.7515;SAS_AF=0.8344;AA=G|||;VT=SNP
5	155769037	rs117811722	T	C	100	PASS	AC=13;AF=0.00259585;AN=5008;NS=2504;DP=18209;EAS_AF=0.0129;AMR_AF=0;AFR_AF=0;EUR_AF=0;SAS_AF=0;AA=T|||;VT=SNP
5	155769363	rs1857769	A	G	100	PASS	AC=435;AF=0.086861;AN=5008;NS=2504;DP=15879;EAS_AF=0.0317;AMR_AF=0.0937;AFR_AF=0.0832;EUR_AF=0.0636;SAS_AF=0.1677;AA=A|||;VT=SNP
5	155769455	rs1857770	T	G	100	PASS	AC=436;AF=0.0870607;AN=5008;NS=2504;DP=20263;EAS_AF=0.0317;AMR_AF=0.0937;AFR_AF=0.0832;EUR_AF=0.0636;SAS_AF=0.1687;AA=T|||;VT=SNP
5	155769694	rs17053447	A	T	100	PASS	AC=436;AF=0.0870607;AN=5008;NS=2504;DP=17788;EAS_AF=0.0317;AMR_AF=0.0937;AFR_AF=0.0832;EUR_AF=0.0636;SAS_AF=0.1687;AA=A|||;VT=SNP
5	155769993	rs17053449	G	A	100	PASS	AC=995;AF=0.198682;AN=5008;NS=2504;DP=18896;EAS_AF=0.1101;AMR_AF=0.1297;AFR_AF=0.3805;EUR_AF=0.0855;SAS_AF=0.2096;AA=G|||;VT=SNP
5	155770753	rs7725923	T	G	100	PASS	AC=1066;AF=0.212859;AN=5008;NS=2504;DP=16912;EAS_AF=0.12;AMR_AF=0.1383;AFR_AF=0.4054;EUR_AF=0.0905;SAS_AF=0.227;AA=T|||;VT=SNP
5	155770918	rs2871924	C	T	100	PASS	AC=4144;AF=0.827476;AN=5008;NS=2504;DP=16022;EAS_AF=0.9077;AMR_AF=0.7334;AFR_AF=0.9002;EUR_AF=0.7157;SAS_AF=0.8282;AA=T|||;VT=SNP
5	155771022	rs7714142	C	T	100	PASS	AC=748;AF=0.149361;AN=5008;NS=2504;DP=16573;EAS_AF=0.0387;AMR_AF=0.1138;AFR_AF=0.2663;EUR_AF=0.0865;SAS_AF=0.1953;AA=C|||;VT=SNP
5	155771356	rs8180473	A	G	100	PASS	AC=3520;AF=0.702875;AN=5008;NS=2504;DP=16837;EAS_AF=0.9067;AMR_AF=0.5951;AFR_AF=0.7035;EUR_AF=0.5258;SAS_AF=0.7505;AA=G|||;VT=SNP
5	155771579	rs1801193	T	C	100	PASS	AC=2431;AF=0.485423;AN=5008;NS=2504;DP=16931;EAS_AF=0.7937;AMR_AF=0.464;AFR_AF=0.2436;EUR_AF=0.4473;SAS_AF=0.5491;AA=C|||;VT=SNP;EX_TARGET
5	155771773	rs4434364	A	G	100	PASS	AC=4233;AF=0.845248;AN=5008;NS=2504;DP=18749;EAS_AF=0.9067;AMR_AF=0.7349;AFR_AF=0.9539;EUR_AF=0.7266;SAS_AF=0.8354;AA=G|||;VT=SNP
5	155773350	rs11750080	A	G	100	PASS	AC=2424;AF=0.484026;AN=5008;NS=2504;DP=16339;EAS_AF=0.7927;AMR_AF=0.464;AFR_AF=0.2451;EUR_AF=0.4483;SAS_AF=0.5399;AA=G|||;VT=SNP
5	155773353	rs11748820	C	G	100	PASS	AC=2424;AF=0.484026;AN=5008;NS=2504;DP=16280;EAS_AF=0.7927;AMR_AF=0.464;AFR_AF=0.2451;EUR_AF=0.4483;SAS_AF=0.5399;AA=G|||;VT=SNP
5	155773461	rs77472048	A	G	100	PASS	AC=15;AF=0.00299521;AN=5008;NS=2504;DP=14693;EAS_AF=0.0149;AMR_AF=0;AFR_AF=0;EUR_AF=0;SAS_AF=0;AA=A|||;VT=SNP
5	155774155	rs4345305	T	G	100	PASS	AC=4232;AF=0.845048;AN=5008;NS=2504;DP=19141;EAS_AF=0.9067;AMR_AF=0.7349;AFR_AF=0.9539;EUR_AF=0.7256;SAS_AF=0.8354;AA=G|||;VT=SNP
5	155774553	rs1394607	T	G	100	PASS	AC=2423;AF=0.483826;AN=5008;NS=2504;DP=17802;EAS_AF=0.7927;AMR_AF=0.464;AFR_AF=0.2421;EUR_AF=0.4493;SAS_AF=0.5419;AA=G|||;VT=SNP
5	155774602	rs78115090	G	A	100	PASS	AC=273;AF=0.0545128;AN=5008;NS=2504;DP=17810;EAS_AF=0.0794;AMR_AF=0.0173;AFR_AF=0.1203;EUR_AF=0.003;SAS_AF=0.0194;AA=G|||;VT=SNP
5	155774784	rs13172727	G	A	100	PASS	AC=2414;AF=0.482029;AN=5008;NS=2504;DP=19044;EAS_AF=0.7857;AMR_AF=0.464;AFR_AF=0.2421;EUR_AF=0.4493;SAS_AF=0.5399;AA=G|||;VT=SNP
5	155774802	rs6556553	A	G	100	PASS	AC=4233;AF=0.845248;AN=5008;NS=2504;DP=18697;EAS_AF=0.9067;AMR_AF=0.7349;AFR_AF=0.9539;EUR_AF=0.7266;SAS_AF=0.8354;AA=G|||;VT=SNP
5	155774997	rs12652756	T	C	100	PASS	AC=2425;AF=0.484225;AN=5008;NS=2504;DP=19201;EAS_AF=0.7927;AMR_AF=0.464;AFR_AF=0.2451;EUR_AF=0.4493;SAS_AF=0.5399;AA=T|||;VT=SNP
5	155775075	rs12652777	T	C	100	PASS	AC=2638;AF=0.526757;AN=5008;NS=2504;DP=18686;EAS_AF=0.7927;AMR_AF=0.5173;AFR_AF=0.2663;EUR_AF=0.5388;SAS_AF=0.5992;AA=T|||;VT=SNP
5	155775300	rs1504944	C	G	100	PASS	AC=2419;AF=0.483027;AN=5008;NS=2504;DP=18326;EAS_AF=0.7927;AMR_AF=0.464;AFR_AF=0.2413;EUR_AF=0.4493;SAS_AF=0.5389;AA=c|||;VT=SNP
5	155776008	rs2135040	G	A	100	PASS	AC=2415;AF=0.482228;AN=5008;NS=2504;DP=16633;EAS_AF=0.7927;AMR_AF=0.4625;AFR_AF=0.2413;EUR_AF=0.4473;SAS_AF=0.5378;AA=G|||;VT=SNP
5	155776066	rs10056289	T	A	100	PASS	AC=854;AF=0.170527;AN=5008;NS=2504;DP=16498;EAS_AF=0.0347;AMR_AF=0.121;AFR_AF=0.3411;EUR_AF=0.0855;SAS_AF=0.2025;AA=T|||;VT=SNP
5	155776270	rs2135041	C	T	100	PASS	AC=2414;AF=0.482029;AN=5008;NS=2504;DP=16120;EAS_AF=0.7927;AMR_AF=0.4625;AFR_AF=0.2405;EUR_AF=0.4473;SAS_AF=0.5378;AA=C|||;VT=SNP
5	155776300	rs2174421	A	G	100	PASS	AC=2292;AF=0.457668;AN=5008;NS=2504;DP=16302;EAS_AF=0.7927;AMR_AF=0.4568;AFR_AF=0.1513;EUR_AF=0.4473;SAS_AF=0.5378;AA=A|||;VT=SNP
5	155777713	rs6872904	C	G	100	PASS	AC=774;AF=0.154553;AN=5008;NS=2504;DP=18752;EAS_AF=0.0347;AMR_AF=0.1153;AFR_AF=0.2874;EUR_AF=0.0855;SAS_AF=0.1973;AA=C|||;VT=SNP
5	155777811	rs78463773	T	G	100	PASS	AC=279;AF=0.0557109;AN=5008;NS=2504;DP=19981;EAS_AF=0.0863;AMR_AF=0.0173;AFR_AF=0.1195;EUR_AF=0.003;SAS_AF=0.0194;AA=T|||;VT=SNP
5	155778522	rs74858360	G	C	100	PASS	AC=27;AF=0.00539137;AN=5008;NS=2504;DP=22777;EAS_AF=0.0258;AMR_AF=0;AFR_AF=0;EUR_AF=0;SAS_AF=0.001;AA=G|||;VT=SNP
5	155778744	rs10037772	C	T	100	PASS	AC=4044;AF=0.807508;AN=5008;NS=2504;DP=22143;EAS_AF=0.9067;AMR_AF=0.683;AFR_AF=0.9002;EUR_AF=0.6511;SAS_AF=0.8292;AA=T|||;VT=SNP
5	155779076	rs17053458	T	G	100	PASS	AC=284;AF=0.0567093;AN=5008;NS=2504;DP=1197;EAS_AF=0.0863;AMR_AF=0.0173;AFR_AF=0.1195;EUR_AF=0.003;SAS_AF=0.0245;AA=T|||;VT=SNP
5	155779168	rs7447475	A	G	100	PASS	AC=3259;AF=0.650759;AN=5008;NS=2504;DP=21037;EAS_AF=0.8204;AMR_AF=0.5836;AFR_AF=0.5847;EUR_AF=0.5318;SAS_AF=0.7352;AA=A|||;VT=SNP
5	155779301	rs1504946	C	T	100	PASS	AC=2405;AF=0.480232;AN=5008;NS=2504;DP=20855;EAS_AF=0.7857;AMR_AF=0.4611;AFR_AF=0.2421;EUR_AF=0.4463;SAS_AF=0.5358;AA=C|||;VT=SNP
5	155779927	rs10059872	C	A	100	PASS	AC=756;AF=0.150958;AN=5008;NS=2504;DP=21320;EAS_AF=0.0347;AMR_AF=0.1095;AFR_AF=0.2769;EUR_AF=0.0855;SAS_AF=0.1973;AA=C|||;VT=SNP
5	155780558	rs17053462	A	G	100	PASS	AC=836;AF=0.166933;AN=5008;NS=2504;DP=18589;EAS_AF=0.0347;AMR_AF=0.1167;AFR_AF=0.3328;EUR_AF=0.0855;SAS_AF=0.1984;AA=A|||;VT=SNP
5	155780855	rs17053464	C	T	100	PASS	AC=850;AF=0.169728;AN=5008;NS=2504;DP=18971;EAS_AF=0.0794;AMR_AF=0.1052;AFR_AF=0.3669;EUR_AF=0.1193;SAS_AF=0.0941;AA=C|||;VT=SNP
5	155780885	rs17053465	C	T	100	PASS	AC=849;AF=0.169529;AN=5008;NS=2504;DP=18580;EAS_AF=0.0794;AMR_AF=0.1052;AFR_AF=0.3669;EUR_AF=0.1193;SAS_AF=0.093;AA=C|||;VT=SNP
5	155781119	rs12514604	A	G	100	PASS	AC=850;AF=0.169728;AN=5008;NS=2504;DP=18922;EAS_AF=0.0794;AMR_AF=0.1052;AFR_AF=0.3669;EUR_AF=0.1193;SAS_AF=0.0941;AA=A|||;VT=SNP
5	155781866	rs10044891	G	A	100	PASS	AC=829;AF=0.165535;AN=5008;NS=2504;DP=19549;EAS_AF=0.0347;AMR_AF=0.1153;AFR_AF=0.329;EUR_AF=0.0855;SAS_AF=0.1973;AA=G|||;VT=SNP
5	155782058	rs2036556	T	C	100	PASS	AC=2440;AF=0.48722;AN=5008;NS=2504;DP=22289;EAS_AF=0.7927;AMR_AF=0.4683;AFR_AF=0.2549;EUR_AF=0.4483;SAS_AF=0.5399;AA=C|||;VT=SNP
5	155782804	rs574505528	G	A	100	PASS	AC=7;AF=0.00139776;AN=5008;NS=2504;DP=18217;EAS_AF=0.0069;AMR_AF=0;AFR_AF=0;EUR_AF=0;SAS_AF=0;AA=G|||;VT=SNP
5	155783156	rs4094450	A	G	100	PASS	AC=2434;AF=0.486022;AN=5008;NS=2504;DP=20685;EAS_AF=0.7927;AMR_AF=0.4669;AFR_AF=0.2557;EUR_AF=0.4463;SAS_AF=0.5358;AA=A|||;VT=SNP
5	155783234	rs4235723	G	A	100	PASS	AC=2429;AF=0.485024;AN=5008;NS=2504;DP=19523;EAS_AF=0.7927;AMR_AF=0.4669;AFR_AF=0.2526;EUR_AF=0.4463;SAS_AF=0.5348;AA=G|||;VT=SNP
5	155783294	rs1394608	C	T	100	PASS	AC=4121;AF=0.822883;AN=5008;NS=2504;DP=18594;EAS_AF=0.9067;AMR_AF=0.6902;AFR_AF=0.9554;EUR_AF=0.6511;SAS_AF=0.8282;AA=T|||;VT=SNP
5	155783322	rs4288104	A	G	100	PASS	AC=2434;AF=0.486022;AN=5008;NS=2504;DP=17338;EAS_AF=0.7927;AMR_AF=0.4669;AFR_AF=0.2557;EUR_AF=0.4463;SAS_AF=0.5358;AA=A|||;VT=SNP
5	155783324	rs1394609	T	C	100	PASS	AC=4123;AF=0.823283;AN=5008;NS=2504;DP=17475;EAS_AF=0.9067;AMR_AF=0.6902;AFR_AF=0.9554;EUR_AF=0.6521;SAS_AF=0.8292;AA=C|||;VT=SNP
5	155784471	rs76499093	G	A	100	PASS	AC=276;AF=0.0551118;AN=5008;NS=2504;DP=20251;EAS_AF=0.0794;AMR_AF=0.0173;AFR_AF=0.1188;EUR_AF=0.003;SAS_AF=0.0245;AA=G|||;VT=SNP
5	155784802	rs13182616	A	G	100	PASS	AC=2437;AF=0.486621;AN=5008;NS=2504;DP=19485;EAS_AF=0.7927;AMR_AF=0.4669;AFR_AF=0.2557;EUR_AF=0.4463;SAS_AF=0.5389;AA=A|||;VT=SNP
5	155784910	rs11743060	A	G	100	PASS	AC=2296;AF=0.458466;AN=5008;NS=2504;DP=18914;EAS_AF=0.7927;AMR_AF=0.4553;AFR_AF=0.1551;EUR_AF=0.4463;SAS_AF=0.5389;AA=A|||;VT=SNP
5	155784924	rs11743063	A	G	100	PASS	AC=3034;AF=0.605831;AN=5008;NS=2504;DP=18658;EAS_AF=0.872;AMR_AF=0.513;AFR_AF=0.5749;EUR_AF=0.4722;SAS_AF=0.5767;AA=G|||;VT=SNP
5	155786089	rs1394602	G	C	100	PASS	AC=4230;AF=0.844649;AN=5008;NS=2504;DP=18906;EAS_AF=0.9067;AMR_AF=0.7349;AFR_AF=0.9539;EUR_AF=0.7256;SAS_AF=0.8333;AA=C|||;VT=SNP
5	155788183	rs6860183	C	T	100	PASS	AC=823;AF=0.164337;AN=5008;NS=2504;DP=17648;EAS_AF=0.0347;AMR_AF=0.1153;AFR_AF=0.3238;EUR_AF=0.0855;SAS_AF=0.1984;AA=C|||;VT=SNP
5	155788292	rs80261187	C	T	100	PASS	AC=276;AF=0.0551118;AN=5008;NS=2504;DP=21021;EAS_AF=0.0794;AMR_AF=0.0173;AFR_AF=0.1188;EUR_AF=0.004;SAS_AF=0.0235;AA=C|||;VT=SNP
5	155788710	rs17053470	T	C	100	PASS	AC=282;AF=0.0563099;AN=5008;NS=2504;DP=20947;EAS_AF=0.0863;AMR_AF=0.0173;AFR_AF=0.1188;EUR_AF=0.003;SAS_AF=0.0235;AA=T|||;VT=SNP
5	155788816	rs7706091	C	G	100	PASS	AC=3413;AF=0.68151;AN=5008;NS=2504;DP=21437;EAS_AF=0.872;AMR_AF=0.6196;AFR_AF=0.6218;EUR_AF=0.6402;SAS_AF=0.6524;AA=G|||;VT=SNP
5	155789382	rs2014026	A	G	100	PASS	AC=3971;AF=0.792931;AN=5008;NS=2504;DP=19655;EAS_AF=0.8274;AMR_AF=0.7176;AFR_AF=0.8351;EUR_AF=0.7227;SAS_AF=0.8262;AA=G|||;VT=SNP
5	155789432	rs148532213	C	T	100	PASS	AC=275;AF=0.0549121;AN=5008;NS=2504;DP=19128;EAS_AF=0.0794;AMR_AF=0.0173;AFR_AF=0.1188;EUR_AF=0.003;SAS_AF=0.0235;AA=C|||;VT=SNP
5	155789452	rs1813059	C	T	100	PASS	AC=4246;AF=0.847843;AN=5008;NS=2504;DP=18365;EAS_AF=0.9067;AMR_AF=0.7349;AFR_AF=0.9539;EUR_AF=0.7256;SAS_AF=0.8497;AA=T|||;VT=SNP
5	155789680	rs74435952	G	A	100	PASS	AC=279;AF=0.0557109;AN=5008;NS=2504;DP=19633;EAS_AF=0.0794;AMR_AF=0.0173;AFR_AF=0.1218;EUR_AF=0.003;SAS_AF=0.0235;AA=G|||;VT=SNP
5	155790030	rs10043401	A	C	100	PASS	AC=904;AF=0.180511;AN=5008;NS=2504;DP=17723;EAS_AF=0.0357;AMR_AF=0.1196;AFR_AF=0.3828;EUR_AF=0.0855;SAS_AF=0.1973;AA=A|||;VT=SNP
5	155790471	rs72798928	G	A	100	PASS	AC=531;AF=0.10603;AN=5008;NS=2504;DP=16604;EAS_AF=0.0317;AMR_AF=0.0951;AFR_AF=0.1407;EUR_AF=0.0686;SAS_AF=0.182;AA=G|||;VT=SNP
5	155791003	rs4068396	T	C	100	PASS	AC=2426;AF=0.484425;AN=5008;NS=2504;DP=19035;EAS_AF=0.7927;AMR_AF=0.4611;AFR_AF=0.239;EUR_AF=0.4483;SAS_AF=0.5521;AA=T|||;VT=SNP
5	155791181	rs9313897	A	C	100	PASS	AC=513;AF=0.102436;AN=5008;NS=2504;DP=21188;EAS_AF=0.0308;AMR_AF=0.0937;AFR_AF=0.1286;EUR_AF=0.0686;SAS_AF=0.182;AA=A|||;VT=SNP
5	155791220	rs10036928	T	C	100	PASS	AC=4252;AF=0.849042;AN=5008;NS=2504;DP=20298;EAS_AF=0.9067;AMR_AF=0.7363;AFR_AF=0.9576;EUR_AF=0.7256;SAS_AF=0.8497;AA=C|||;VT=SNP
5	155792114	rs6889255	G	T	100	PASS	AC=815;AF=0.16274;AN=5008;NS=2504;DP=20662;EAS_AF=0.0347;AMR_AF=0.1138;AFR_AF=0.3192;EUR_AF=0.0855;SAS_AF=0.1973;AA=G|||;VT=SNP
5	155792174	rs6873000	A	G	100	PASS	AC=4280;AF=0.854633;AN=5008;NS=2504;DP=21352;EAS_AF=0.9067;AMR_AF=0.7406;AFR_AF=0.9766;EUR_AF=0.7256;SAS_AF=0.8497;AA=G|||;VT=SNP
5	155792414	rs17053477	T	C	100	PASS	AC=282;AF=0.0563099;AN=5008;NS=2504;DP=20207;EAS_AF=0.0863;AMR_AF=0.0173;AFR_AF=0.1188;EUR_AF=0.003;SAS_AF=0.0235;AA=T|||;VT=SNP
5	155792579	rs17555767	C	T	100	PASS	AC=2408;AF=0.480831;AN=5008;NS=2504;DP=20890;EAS_AF=0.7857;AMR_AF=0.4611;AFR_AF=0.2307;EUR_AF=0.4483;SAS_AF=0.5521;AA=C|||;VT=SNP
5	155792788	rs35804717	T	C	100	PASS	AC=2429;AF=0.485024;AN=5008;NS=2504;DP=19924;EAS_AF=0.7927;AMR_AF=0.4611;AFR_AF=0.2413;EUR_AF=0.4483;SAS_AF=0.5521;AA=T|||;VT=SNP
5	155792943	rs10038418	T	C	100	PASS	AC=900;AF=0.179712;AN=5008;NS=2504;DP=20832;EAS_AF=0.0347;AMR_AF=0.121;AFR_AF=0.3782;EUR_AF=0.0855;SAS_AF=0.1994;AA=T|||;VT=SNP
5	155793162	rs12523127	G	A	100	PASS	AC=276;AF=0.0551118;AN=5008;NS=2504;DP=19257;EAS_AF=0.0794;AMR_AF=0.0173;AFR_AF=0.1188;EUR_AF=0.003;SAS_AF=0.0245;AA=G|||;VT=SNP
5	155793645	rs114294828	A	T	100	PASS	AC=277;AF=0.0553115;AN=5008;NS=2504;DP=17518;EAS_AF=0.0794;AMR_AF=0.0173;AFR_AF=0.1203;EUR_AF=0.003;SAS_AF=0.0235;AA=A|||;VT=SNP
5	155793646	rs7700863	G	T	100	PASS	AC=4163;AF=0.83127;AN=5008;NS=2504;DP=17534;EAS_AF=0.9067;AMR_AF=0.6945;AFR_AF=0.9743;EUR_AF=0.6501;SAS_AF=0.8436;AA=T|||;VT=SNP
5	155793975	rs76524654	A	C	100	PASS	AC=282;AF=0.0563099;AN=5008;NS=2504;DP=17580;EAS_AF=0.0863;AMR_AF=0.0173;AFR_AF=0.1188;EUR_AF=0.003;SAS_AF=0.0235;AA=A|||;VT=SNP
5	155794624	rs17053484	A	G	100	PASS	AC=905;AF=0.180711;AN=5008;NS=2504;DP=21124;EAS_AF=0.0347;AMR_AF=0.1196;AFR_AF=0.3843;EUR_AF=0.0855;SAS_AF=0.1973;AA=A|||;VT=SNP
5	155794735	rs12514194	G	A	100	PASS	AC=276;AF=0.0551118;AN=5008;NS=2504;DP=18897;EAS_AF=0.0794;AMR_AF=0.0173;AFR_AF=0.1188;EUR_AF=0.003;SAS_AF=0.0245;AA=G|||;VT=SNP
5	155795092	rs146866271	C	T	100	PASS	AC=62;AF=0.0123802;AN=5008;NS=2504;DP=18435;EAS_AF=0.0575;AMR_AF=0.0014;AFR_AF=0;EUR_AF=0;SAS_AF=0.0031;AA=c|||;VT=SNP
5	155795123	rs72798933	C	T	100	PASS	AC=246;AF=0.0491214;AN=5008;NS=2504;DP=16512;EAS_AF=0.0476;AMR_AF=0.0317;AFR_AF=0.003;EUR_AF=0.0636;SAS_AF=0.1104;AA=c|||;VT=SNP
5	155795259	rs61603347	C	T	100	PASS	AC=2436;AF=0.486422;AN=5008;NS=2504;DP=15246;EAS_AF=0.7857;AMR_AF=0.4712;AFR_AF=0.2489;EUR_AF=0.4463;SAS_AF=0.5511;AA=C|||;VT=SNP
5	155795332	rs72798934	A	C	100	PASS	AC=909;AF=0.18151;AN=5008;NS=2504;DP=17097;EAS_AF=0.0347;AMR_AF=0.121;AFR_AF=0.385;EUR_AF=0.0855;SAS_AF=0.1994;AA=A|||;VT=SNP
5	155796111	rs77946635	G	A	100	PASS	AC=275;AF=0.0549121;AN=5008;NS=2504;DP=18299;EAS_AF=0.0794;AMR_AF=0.0173;AFR_AF=0.1188;EUR_AF=0.003;SAS_AF=0.0235;AA=G|||;VT=SNP
5	155796387	rs190250601	A	T	100	PASS	AC=88;AF=0.0175719;AN=5008;NS=2504;DP=18082;EAS_AF=0.002;AMR_AF=0.1225;AFR_AF=0;EUR_AF=0;SAS_AF=0.001;AA=A|||;VT=SNP
5	155796715	rs143203965	G	T	100	PASS	AC=18;AF=0.00359425;AN=5008;NS=2504;DP=18738;EAS_AF=0.0179;AMR_AF=0;AFR_AF=0;EUR_AF=0;SAS_AF=0;AA=G|||;VT=SNP
5	155796753	rs1504926	G	A	100	PASS	AC=3620;AF=0.722843;AN=5008;NS=2504;DP=18390;EAS_AF=0.9067;AMR_AF=0.6081;AFR_AF=0.7526;EUR_AF=0.5328;SAS_AF=0.7699;AA=A|||;VT=SNP
5	155796766	rs72798937	T	C	100	PASS	AC=334;AF=0.0666933;AN=5008;NS=2504;DP=18341;EAS_AF=0.0308;AMR_AF=0.0879;AFR_AF=0.0038;EUR_AF=0.0646;SAS_AF=0.1759;AA=T|||;VT=SNP
5	155797257	rs6866394	T	C	100	PASS	AC=821;AF=0.163938;AN=5008;NS=2504;DP=20897;EAS_AF=0.0347;AMR_AF=0.1153;AFR_AF=0.3275;EUR_AF=0.0845;SAS_AF=0.1922;AA=T|||;VT=SNP
5	155797834	rs7722282	G	A	100	PASS	AC=774;AF=0.154553;AN=5008;NS=2504;DP=18169;EAS_AF=0.0347;AMR_AF=0.111;AFR_AF=0.2935;EUR_AF=0.0845;SAS_AF=0.1933;AA=G|||;VT=SNP
5	155797862	rs7722398	G	A	100	PASS	AC=3500;AF=0.698882;AN=5008;NS=2504;DP=17635;EAS_AF=0.9067;AMR_AF=0.6037;AFR_AF=0.6657;EUR_AF=0.5328;SAS_AF=0.7679;AA=A|||;VT=SNP
5	155798966	rs17053491	G	A	100	PASS	AC=276;AF=0.0551118;AN=5008;NS=2504;DP=22151;EAS_AF=0.0794;AMR_AF=0.0173;AFR_AF=0.1195;EUR_AF=0.003;SAS_AF=0.0235;AA=G|||;VT=SNP
5	155799015	rs79448192	G	A	100	PASS	AC=277;AF=0.0553115;AN=5008;NS=2504;DP=21146;EAS_AF=0.0794;AMR_AF=0.0173;AFR_AF=0.1203;EUR_AF=0.003;SAS_AF=0.0235;AA=G|||;VT=SNP
5	155799466	rs7732608	G	A	100	PASS	AC=3045;AF=0.608027;AN=5008;NS=2504;DP=18101;EAS_AF=0.8274;AMR_AF=0.5706;AFR_AF=0.4198;EUR_AF=0.5278;SAS_AF=0.7454;AA=G|||;VT=SNP
5	155799522	rs7721793	T	C	100	PASS	AC=3044;AF=0.607827;AN=5008;NS=2504;DP=18325;EAS_AF=0.8274;AMR_AF=0.5706;AFR_AF=0.4198;EUR_AF=0.5278;SAS_AF=0.7444;AA=T|||;VT=SNP
5	155799968	rs17053495	C	A	100	PASS	AC=275;AF=0.0549121;AN=5008;NS=2504;DP=19646;EAS_AF=0.0794;AMR_AF=0.0173;AFR_AF=0.1188;EUR_AF=0.003;SAS_AF=0.0235;AA=C|||;VT=SNP
5	155800107	rs77027810	A	G	100	PASS	AC=55;AF=0.0109824;AN=5008;NS=2504;DP=19469;EAS_AF=0.0506;AMR_AF=0.0043;AFR_AF=0;EUR_AF=0.001;SAS_AF=0;AA=A|||;VT=SNP
5	155800158	rs17053497	C	T	100	PASS	AC=276;AF=0.0551118;AN=5008;NS=2504;DP=18987;EAS_AF=0.0794;AMR_AF=0.0173;AFR_AF=0.1195;EUR_AF=0.003;SAS_AF=0.0235;AA=C|||;VT=SNP
5	155800253	rs9313900	A	G	100	PASS	AC=614;AF=0.122604;AN=5008;NS=2504;DP=18559;EAS_AF=0.0347;AMR_AF=0.1066;AFR_AF=0.1762;EUR_AF=0.0825;SAS_AF=0.1933;AA=A|||;VT=SNP
5	155800461	rs112784044	A	T	100	PASS	AC=35;AF=0.00698882;AN=5008;NS=2504;DP=17469;EAS_AF=0.0308;AMR_AF=0.0043;AFR_AF=0;EUR_AF=0.001;SAS_AF=0;AA=A|||;VT=SNP
5	155800694	rs13184996	A	T	100	PASS	AC=3825;AF=0.763778;AN=5008;NS=2504;DP=19589;EAS_AF=0.9067;AMR_AF=0.6254;AFR_AF=0.8971;EUR_AF=0.5358;SAS_AF=0.7689;AA=A|||;VT=SNP
5	155800893	rs72798948	G	A	100	PASS	AC=592;AF=0.118211;AN=5008;NS=2504;DP=17432;EAS_AF=0.0347;AMR_AF=0.0994;AFR_AF=0.1657;EUR_AF=0.0825;SAS_AF=0.1902;AA=G|||;VT=SNP
5	155801272	rs7725840	C	A	100	PASS	AC=276;AF=0.0551118;AN=5008;NS=2504;DP=18985;EAS_AF=0.0794;AMR_AF=0.0173;AFR_AF=0.1188;EUR_AF=0.003;SAS_AF=0.0245;AA=C|||;VT=SNP
5	155801758	rs13355607	G	A	100	PASS	AC=567;AF=0.113219;AN=5008;NS=2504;DP=14302;EAS_AF=0.0347;AMR_AF=0.0994;AFR_AF=0.1467;EUR_AF=0.0825;SAS_AF=0.1902;AA=G|||;VT=SNP
5	155802058	rs75722607	A	C	100	PASS	AC=283;AF=0.0565096;AN=5008;NS=2504;DP=17334;EAS_AF=0.0863;AMR_AF=0.0173;AFR_AF=0.1188;EUR_AF=0.003;SAS_AF=0.0245;AA=A|||;VT=SNP
5	155802080	rs970476	T	G	100	PASS	AC=3044;AF=0.607827;AN=5008;NS=2504;DP=16541;EAS_AF=0.8274;AMR_AF=0.572;AFR_AF=0.4191;EUR_AF=0.5288;SAS_AF=0.7434;AA=T|||;VT=SNP
5	155802260	rs970475	G	A	100	PASS	AC=3043;AF=0.607628;AN=5008;NS=2504;DP=16736;EAS_AF=0.8274;AMR_AF=0.572;AFR_AF=0.4183;EUR_AF=0.5288;SAS_AF=0.7434;AA=G|||;VT=SNP
5	155802746	rs78159313	T	C	100	PASS	AC=282;AF=0.0563099;AN=5008;NS=2504;DP=15235;EAS_AF=0.0863;AMR_AF=0.0173;AFR_AF=0.1188;EUR_AF=0.003;SAS_AF=0.0235;AA=T|||;VT=SNP
5	155803008	rs1021903	G	T	100	PASS	AC=3674;AF=0.733626;AN=5008;NS=2504;DP=17372;EAS_AF=0.9067;AMR_AF=0.6167;AFR_AF=0.789;EUR_AF=0.5348;SAS_AF=0.7679;AA=T|||;VT=SNP
5	155803661	rs1875963	G	T	100	PASS	AC=3222;AF=0.643371;AN=5008;NS=2504;DP=15455;EAS_AF=0.8204;AMR_AF=0.5893;AFR_AF=0.5477;EUR_AF=0.5318;SAS_AF=0.7434;AA=G|||;VT=SNP
5	155803790	rs76717701	A	G	100	PASS	AC=283;AF=0.0565096;AN=5008;NS=2504;DP=14301;EAS_AF=0.0863;AMR_AF=0.0173;AFR_AF=0.1188;EUR_AF=0.003;SAS_AF=0.0245;AA=A|||;VT=SNP
5	155804141	rs1504927	A	G	100	PASS	AC=4295;AF=0.857628;AN=5008;NS=2504;DP=14791;EAS_AF=0.9067;AMR_AF=0.7464;AFR_AF=0.9894;EUR_AF=0.7247;SAS_AF=0.8446;AA=G|||;VT=SNP
5	155804271	rs2055609	G	A	100	PASS	AC=1958;AF=0.390974;AN=5008;NS=2504;DP=16165;EAS_AF=0.6121;AMR_AF=0.33;AFR_AF=0.1263;EUR_AF=0.4463;SAS_AF=0.5072;AA=G|||;VT=SNP
5	155804359	rs34201599	A	C	100	PASS	AC=2437;AF=0.486621;AN=5008;NS=2504;DP=17401;EAS_AF=0.7937;AMR_AF=0.4683;AFR_AF=0.2428;EUR_AF=0.4463;SAS_AF=0.5542;AA=A|||;VT=SNP
5	155804588	rs10062636	G	C	100	PASS	AC=577;AF=0.115216;AN=5008;NS=2504;DP=20066;EAS_AF=0.0337;AMR_AF=0.0994;AFR_AF=0.1543;EUR_AF=0.0825;SAS_AF=0.1912;AA=G|||;VT=SNP
5	155805360	rs3969758	G	C	100	PASS	AC=3044;AF=0.607827;AN=5008;NS=2504;DP=19404;EAS_AF=0.8254;AMR_AF=0.572;AFR_AF=0.4198;EUR_AF=0.5288;SAS_AF=0.7444;AA=G|||;VT=SNP
5	155805507	rs2312062	A	G	100	PASS	AC=2433;AF=0.485823;AN=5008;NS=2504;DP=17935;EAS_AF=0.7827;AMR_AF=0.4683;AFR_AF=0.2451;EUR_AF=0.4463;SAS_AF=0.5583;AA=A|||;VT=SNP
5	155805589	rs2312063	T	C	100	PASS	AC=2371;AF=0.473442;AN=5008;NS=2504;DP=17329;EAS_AF=0.7847;AMR_AF=0.4438;AFR_AF=0.2428;EUR_AF=0.4205;SAS_AF=0.5399;AA=T|||;VT=SNP
5	155806200	rs75464312	G	T	100	PASS	AC=21;AF=0.00419329;AN=5008;NS=2504;DP=19996;EAS_AF=0.0198;AMR_AF=0;AFR_AF=0;EUR_AF=0;SAS_AF=0.001;AA=G|||;VT=SNP
5	155807010	rs117435888	G	A	100	PASS	AC=114;AF=0.0227636;AN=5008;NS=2504;DP=18217;EAS_AF=0.1012;AMR_AF=0.0014;AFR_AF=0;EUR_AF=0;SAS_AF=0.0112;AA=G|||;VT=SNP
5	155807067	rs80013625	G	A	100	PASS	AC=268;AF=0.0535144;AN=5008;NS=2504;DP=17417;EAS_AF=0.0784;AMR_AF=0.0173;AFR_AF=0.1188;EUR_AF=0.002;SAS_AF=0.0184;AA=G|||;VT=SNP
5	155807256	rs2312064	C	G	100	PASS	AC=3917;AF=0.782149;AN=5008;NS=2504;DP=19918;EAS_AF=0.8968;AMR_AF=0.6499;AFR_AF=0.9297;EUR_AF=0.5835;SAS_AF=0.7628;AA=G|||;VT=SNP
5	155807868	rs1472756	T	C	100	PASS	AC=3046;AF=0.608227;AN=5008;NS=2504;DP=20890;EAS_AF=0.8185;AMR_AF=0.572;AFR_AF=0.4266;EUR_AF=0.5288;SAS_AF=0.7444;AA=T|||;VT=SNP
5	155807968	rs12521900	C	T	100	PASS	AC=269;AF=0.0537141;AN=5008;NS=2504;DP=21376;EAS_AF=0.0784;AMR_AF=0.0173;AFR_AF=0.1195;EUR_AF=0.002;SAS_AF=0.0184;AA=C|||;VT=SNP
5	155808042	rs12521918	C	T	100	PASS	AC=268;AF=0.0535144;AN=5008;NS=2504;DP=20417;EAS_AF=0.0784;AMR_AF=0.0173;AFR_AF=0.1188;EUR_AF=0.002;SAS_AF=0.0184;AA=C|||;VT=SNP
5	155808441	rs77310224	T	G	100	PASS	AC=14;AF=0.00279553;AN=5008;NS=2504;DP=17364;EAS_AF=0.0139;AMR_AF=0;AFR_AF=0;EUR_AF=0;SAS_AF=0;AA=T|||;VT=SNP
5	155808637	rs7737163	A	G	100	PASS	AC=4116;AF=0.821885;AN=5008;NS=2504;DP=19487;EAS_AF=0.8968;AMR_AF=0.6931;AFR_AF=0.9523;EUR_AF=0.6491;SAS_AF=0.8374;AA=G|||;VT=SNP
5	155808843	rs7737609	A	C	100	PASS	AC=4230;AF=0.844649;AN=5008;NS=2504;DP=16311;EAS_AF=0.8958;AMR_AF=0.7406;AFR_AF=0.9539;EUR_AF=0.7227;SAS_AF=0.8436;AA=C|||;VT=SNP
5	155809052	rs7715464	G	A	100	PASS	AC=735;AF=0.146765;AN=5008;NS=2504;DP=19874;EAS_AF=0.0923;AMR_AF=0.1542;AFR_AF=0.1059;EUR_AF=0.16;SAS_AF=0.2393;AA=G|||;VT=SNP
5	155809735	rs17556534	C	G	100	PASS	AC=293;AF=0.0585064;AN=5008;NS=2504;DP=17047;EAS_AF=0.0248;AMR_AF=0.0865;AFR_AF=0.003;EUR_AF=0.0755;SAS_AF=0.1309;AA=C|||;VT=SNP
5	155809914	rs6880774	G	A	100	PASS	AC=2725;AF=0.544129;AN=5008;NS=2504;DP=18312;EAS_AF=0.7034;AMR_AF=0.5274;AFR_AF=0.4508;EUR_AF=0.494;SAS_AF=0.5695;AA=A|||;VT=SNP
5	155810167	rs17053509	A	G	100	PASS	AC=851;AF=0.169928;AN=5008;NS=2504;DP=19469;EAS_AF=0.1944;AMR_AF=0.1326;AFR_AF=0.1188;EUR_AF=0.1541;SAS_AF=0.2566;AA=A|||;VT=SNP
5	155810405	rs140979409	T	C	100	PASS	AC=24;AF=0.00479233;AN=5008;NS=2504;DP=16246;EAS_AF=0.0238;AMR_AF=0;AFR_AF=0;EUR_AF=0;SAS_AF=0;AA=T|||;VT=SNP
5	155810433	rs2135026	G	T	100	PASS	AC=1176;AF=0.234824;AN=5008;NS=2504;DP=17216;EAS_AF=0.2222;AMR_AF=0.281;AFR_AF=0.0174;EUR_AF=0.4245;SAS_AF=0.3139;AA=G|||;VT=SNP
5	155810441	rs2135027	T	G	100	PASS	AC=4239;AF=0.846446;AN=5008;NS=2504;DP=17570;EAS_AF=0.8978;AMR_AF=0.7406;AFR_AF=0.9576;EUR_AF=0.7247;SAS_AF=0.8436;AA=G|||;VT=SNP
5	155810823	rs931798	A	G	100	PASS	AC=4281;AF=0.854832;AN=5008;NS=2504;DP=19661;EAS_AF=0.8978;AMR_AF=0.745;AFR_AF=0.9871;EUR_AF=0.7247;SAS_AF=0.8436;AA=G|||;VT=SNP
5	155810933	rs140617	A	G	100	PASS	AC=772;AF=0.154153;AN=5008;NS=2504;DP=20320;EAS_AF=0.1865;AMR_AF=0.1138;AFR_AF=0.1172;EUR_AF=0.1054;SAS_AF=0.2495;AA=A|||;VT=SNP
5	155810954	rs140616	T	C	100	PASS	AC=2818;AF=0.5627;AN=5008;NS=2504;DP=20916;EAS_AF=0.7113;AMR_AF=0.5764;AFR_AF=0.4009;EUR_AF=0.5964;SAS_AF=0.5838;AA=T|||;VT=SNP
5	155811050	rs140615	C	G	100	PASS	AC=2833;AF=0.565695;AN=5008;NS=2504;DP=20626;EAS_AF=0.7113;AMR_AF=0.5793;AFR_AF=0.4002;EUR_AF=0.5964;SAS_AF=0.5982;AA=C|||;VT=SNP
5	155811648	rs75590149	G	T	100	PASS	AC=366;AF=0.0730831;AN=5008;NS=2504;DP=19952;EAS_AF=0.1855;AMR_AF=0.1311;AFR_AF=0.0234;EUR_AF=0.002;SAS_AF=0.0562;AA=G|||;VT=SNP
5	155811937	rs17053516	G	A	100	PASS	AC=257;AF=0.0513179;AN=5008;NS=2504;DP=17706;EAS_AF=0.0863;AMR_AF=0.0216;AFR_AF=0.1051;EUR_AF=0.002;SAS_AF=0.0143;AA=G|||;VT=SNP
5	155811990	rs1394603	C	T	100	PASS	AC=598;AF=0.119409;AN=5008;NS=2504;DP=18720;EAS_AF=0.1756;AMR_AF=0.1455;AFR_AF=0.1944;EUR_AF=0.007;SAS_AF=0.0573;AA=C|||;VT=SNP
5	155812596	rs6556570	G	C	100	PASS	AC=3584;AF=0.715655;AN=5008;NS=2504;DP=19167;EAS_AF=0.7242;AMR_AF=0.5807;AFR_AF=0.7383;EUR_AF=0.7018;SAS_AF=0.7863;AA=G|||;VT=SNP
5	155813032	rs1983099	C	T	100	PASS	AC=880;AF=0.175719;AN=5008;NS=2504;DP=22174;EAS_AF=0.1825;AMR_AF=0.1225;AFR_AF=0.2141;EUR_AF=0.1143;SAS_AF=0.2178;AA=T|||;VT=SNP
5	155813177	rs7723660	C	T	100	PASS	AC=880;AF=0.175719;AN=5008;NS=2504;DP=19256;EAS_AF=0.1825;AMR_AF=0.1225;AFR_AF=0.2141;EUR_AF=0.1143;SAS_AF=0.2178;AA=C|||;VT=SNP
5	155813253	rs62380724	G	T	100	PASS	AC=880;AF=0.175719;AN=5008;NS=2504;DP=17420;EAS_AF=0.1825;AMR_AF=0.1225;AFR_AF=0.2141;EUR_AF=0.1143;SAS_AF=0.2178;AA=G|||;VT=SNP
5	155813324	rs924872	T	C	100	PASS	AC=3741;AF=0.747005;AN=5008;NS=2504;DP=18119;EAS_AF=0.7252;AMR_AF=0.5951;AFR_AF=0.8336;EUR_AF=0.7217;SAS_AF=0.7863;AA=C|||;VT=SNP
5	155813531	rs4438860	C	T	100	PASS	AC=738;AF=0.147364;AN=5008;NS=2504;DP=19212;EAS_AF=0.1825;AMR_AF=0.1095;AFR_AF=0.1286;EUR_AF=0.0944;SAS_AF=0.2178;AA=C|||;VT=SNP
5	155813836	rs148881497	A	G	100	PASS	AC=32;AF=0.00638978;AN=5008;NS=2504;DP=19799;EAS_AF=0.0317;AMR_AF=0;AFR_AF=0;EUR_AF=0;SAS_AF=0;AA=A|||;VT=SNP
5	155814003	rs905789	A	G	100	PASS	AC=3742;AF=0.747204;AN=5008;NS=2504;DP=20357;EAS_AF=0.7252;AMR_AF=0.5951;AFR_AF=0.8343;EUR_AF=0.7217;SAS_AF=0.7863;AA=G|||;VT=SNP
5	155814754	rs6556572	T	C	100	PASS	AC=3725;AF=0.74381;AN=5008;NS=2504;DP=19145;EAS_AF=0.7113;AMR_AF=0.5922;AFR_AF=0.8336;EUR_AF=0.7217;SAS_AF=0.7863;AA=C|||;VT=SNP
5	155814875	rs6556573	G	A	100	PASS	AC=3725;AF=0.74381;AN=5008;NS=2504;DP=19826;EAS_AF=0.7113;AMR_AF=0.5922;AFR_AF=0.8328;EUR_AF=0.7227;SAS_AF=0.7863;AA=G|||;VT=SNP
5	155814963	rs6556574	T	C	100	PASS	AC=3725;AF=0.74381;AN=5008;NS=2504;DP=19324;EAS_AF=0.7113;AMR_AF=0.5922;AFR_AF=0.8336;EUR_AF=0.7217;SAS_AF=0.7863;AA=C|||;VT=SNP
5	155815451	rs1553534	C	T	100	PASS	AC=2731;AF=0.545327;AN=5008;NS=2504;DP=19585;EAS_AF=0.5238;AMR_AF=0.4539;AFR_AF=0.6082;EUR_AF=0.5696;SAS_AF=0.5225;AA=C|||;VT=SNP
5	155815634	rs7708513	A	T	100	PASS	AC=2738;AF=0.546725;AN=5008;NS=2504;DP=18097;EAS_AF=0.5238;AMR_AF=0.4539;AFR_AF=0.6127;EUR_AF=0.5696;SAS_AF=0.5235;AA=A|||;VT=SNP
5	155815744	rs144468686	A	G	100	PASS	AC=28;AF=0.00559105;AN=5008;NS=2504;DP=17928;EAS_AF=0.0278;AMR_AF=0;AFR_AF=0;EUR_AF=0;SAS_AF=0;AA=A|||;VT=SNP
5	155815919	rs1553535	G	T	100	PASS	AC=3692;AF=0.73722;AN=5008;NS=2504;DP=18703;EAS_AF=0.7103;AMR_AF=0.5922;AFR_AF=0.8177;EUR_AF=0.7217;SAS_AF=0.7751;AA=T|||;VT=SNP
5	155815972	rs62380725	T	G	100	PASS	AC=1001;AF=0.19988;AN=5008;NS=2504;DP=17784;EAS_AF=0.1865;AMR_AF=0.1499;AFR_AF=0.211;EUR_AF=0.1769;SAS_AF=0.2577;AA=G|||;VT=SNP
5	155816172	rs77214147	C	A	100	PASS	AC=976;AF=0.194888;AN=5008;NS=2504;DP=18586;EAS_AF=0.1865;AMR_AF=0.147;AFR_AF=0.2057;EUR_AF=0.1759;SAS_AF=0.2423;AA=A|||;VT=SNP
5	155816725	rs55669320	G	T	100	PASS	AC=965;AF=0.192692;AN=5008;NS=2504;DP=19046;EAS_AF=0.1865;AMR_AF=0.1427;AFR_AF=0.2035;EUR_AF=0.1561;SAS_AF=0.2577;AA=G|||;VT=SNP
5	155816745	rs4704798	A	G	100	PASS	AC=3707;AF=0.740216;AN=5008;NS=2504;DP=18856;EAS_AF=0.7123;AMR_AF=0.5922;AFR_AF=0.8185;EUR_AF=0.7227;SAS_AF=0.7863;AA=G|||;VT=SNP
5	155816790	rs12653782	T	G	100	PASS	AC=335;AF=0.066893;AN=5008;NS=2504;DP=20522;EAS_AF=0.1845;AMR_AF=0.1239;AFR_AF=0.0038;EUR_AF=0.002;SAS_AF=0.0573;AA=T|||;VT=SNP
5	155816963	rs1059020	C	T	100	PASS	AC=951;AF=0.189896;AN=5008;NS=2504;DP=17182;EAS_AF=0.1865;AMR_AF=0.1427;AFR_AF=0.2035;EUR_AF=0.1551;SAS_AF=0.2444;AA=C|||;VT=SNP
5	155817600	rs10476373	T	C	100	PASS	AC=2633;AF=0.525759;AN=5008;NS=2504;DP=14969;EAS_AF=0.5198;AMR_AF=0.4092;AFR_AF=0.6097;EUR_AF=0.4851;SAS_AF=0.5429;AA=T|||;VT=SNP
5	155817679	rs10476374	T	G	100	PASS	AC=3595;AF=0.717851;AN=5008;NS=2504;DP=14877;EAS_AF=0.7123;AMR_AF=0.549;AFR_AF=0.8162;EUR_AF=0.6491;SAS_AF=0.7812;AA=G|||;VT=SNP
5	155817774	rs79019903	A	T	100	PASS	AC=916;AF=0.182907;AN=5008;NS=2504;DP=13575;EAS_AF=0.1935;AMR_AF=0.1239;AFR_AF=0.2035;EUR_AF=0.1213;SAS_AF=0.2495;AA=A|||;VT=SNP
5	155817988	rs77199521	G	A	100	PASS	AC=54;AF=0.0107827;AN=5008;NS=2504;DP=14665;EAS_AF=0.0258;AMR_AF=0.0058;AFR_AF=0.0023;EUR_AF=0.0199;SAS_AF=0.001;AA=G|||;VT=SNP
5	155818088	rs6556578	C	T	100	PASS	AC=3791;AF=0.756989;AN=5008;NS=2504;DP=16478;EAS_AF=0.7113;AMR_AF=0.5692;AFR_AF=0.9637;EUR_AF=0.6491;SAS_AF=0.7689;AA=T|||;VT=SNP
5	155818527	rs6884659	A	G	100	PASS	AC=3905;AF=0.779752;AN=5008;NS=2504;DP=20391;EAS_AF=0.7113;AMR_AF=0.6124;AFR_AF=0.966;EUR_AF=0.7237;SAS_AF=0.7751;AA=G|||;VT=SNP
5	155818702	rs10780121	G	A	100	PASS	AC=2002;AF=0.39976;AN=5008;NS=2504;DP=18428;EAS_AF=0.5188;AMR_AF=0.3674;AFR_AF=0.1989;EUR_AF=0.4672;SAS_AF=0.502;AA=G|||;VT=SNP
5	155818857	rs62380726	T	C	100	PASS	AC=900;AF=0.179712;AN=5008;NS=2504;DP=18460;EAS_AF=0.1935;AMR_AF=0.1354;AFR_AF=0.1543;EUR_AF=0.1561;SAS_AF=0.2556;AA=T|||;VT=SNP
5	155818880	rs62380727	G	A	100	PASS	AC=1004;AF=0.200479;AN=5008;NS=2504;DP=19006;EAS_AF=0.1935;AMR_AF=0.1527;AFR_AF=0.2065;EUR_AF=0.1779;SAS_AF=0.2566;AA=A|||;VT=SNP
5	155819182	rs11743065	T	A	100	PASS	AC=2587;AF=0.516573;AN=5008;NS=2504;DP=20517;EAS_AF=0.5208;AMR_AF=0.402;AFR_AF=0.6097;EUR_AF=0.4732;SAS_AF=0.5123;AA=T|||;VT=SNP
5	155819278	rs6862189	G	A	100	PASS	AC=996;AF=0.198882;AN=5008;NS=2504;DP=21467;EAS_AF=0.1935;AMR_AF=0.147;AFR_AF=0.2057;EUR_AF=0.1759;SAS_AF=0.2556;AA=A|||;VT=SNP
5	155819731	rs10036164	G	A	100	PASS	AC=3582;AF=0.715256;AN=5008;NS=2504;DP=17968;EAS_AF=0.7113;AMR_AF=0.549;AFR_AF=0.8154;EUR_AF=0.6491;SAS_AF=0.7699;AA=A|||;VT=SNP
5	155819907	rs1472755	A	G	100	PASS	AC=4267;AF=0.852037;AN=5008;NS=2504;DP=17923;EAS_AF=0.8968;AMR_AF=0.7435;AFR_AF=0.9773;EUR_AF=0.7256;SAS_AF=0.8436;AA=G|||;VT=SNP
5	155819963	rs72798976	A	C	100	PASS	AC=358;AF=0.0714856;AN=5008;NS=2504;DP=18375;EAS_AF=0.0248;AMR_AF=0.0922;AFR_AF=0.0371;EUR_AF=0.0825;SAS_AF=0.1401;AA=A|||;VT=SNP
5	155820107	rs4704799	G	A	100	PASS	AC=2001;AF=0.399561;AN=5008;NS=2504;DP=17746;EAS_AF=0.5248;AMR_AF=0.3689;AFR_AF=0.1974;EUR_AF=0.4662;SAS_AF=0.4969;AA=G|||;VT=SNP
5	155820272	rs17053531	G	A	100	PASS	AC=927;AF=0.185104;AN=5008;NS=2504;DP=17564;EAS_AF=0.1855;AMR_AF=0.1354;AFR_AF=0.2035;EUR_AF=0.1292;SAS_AF=0.2526;AA=G|||;VT=SNP
5	155820547	rs62380728	G	A	100	PASS	AC=960;AF=0.191693;AN=5008;NS=2504;DP=18826;EAS_AF=0.1925;AMR_AF=0.1412;AFR_AF=0.2057;EUR_AF=0.1481;SAS_AF=0.2526;AA=A|||;VT=SNP
5	155820582	rs62380729	G	T	100	PASS	AC=865;AF=0.172724;AN=5008;NS=2504;DP=18905;EAS_AF=0.1925;AMR_AF=0.1297;AFR_AF=0.1543;EUR_AF=0.1292;SAS_AF=0.2526;AA=G|||;VT=SNP
5	155820696	rs62380730	A	G	100	PASS	AC=970;AF=0.19369;AN=5008;NS=2504;DP=20713;EAS_AF=0.1935;AMR_AF=0.1412;AFR_AF=0.2042;EUR_AF=0.1561;SAS_AF=0.2556;AA=A|||;VT=SNP
5	155820716	rs10475703	C	A	100	PASS	AC=3577;AF=0.714257;AN=5008;NS=2504;DP=20961;EAS_AF=0.7103;AMR_AF=0.5476;AFR_AF=0.8147;EUR_AF=0.6481;SAS_AF=0.7689;AA=A|||;VT=SNP
5	155821752	rs62380731	T	C	100	PASS	AC=941;AF=0.187899;AN=5008;NS=2504;DP=19295;EAS_AF=0.1935;AMR_AF=0.1369;AFR_AF=0.2065;EUR_AF=0.1292;SAS_AF=0.2536;AA=T|||;VT=SNP
5	155822300	rs4704800	A	G	100	PASS	AC=4274;AF=0.853435;AN=5008;NS=2504;DP=22367;EAS_AF=0.8968;AMR_AF=0.745;AFR_AF=0.9781;EUR_AF=0.7306;SAS_AF=0.8436;AA=A|||;VT=SNP
5	155822589	rs6869537	C	T	100	PASS	AC=944;AF=0.188498;AN=5008;NS=2504;DP=21822;EAS_AF=0.1855;AMR_AF=0.1369;AFR_AF=0.2095;EUR_AF=0.1372;SAS_AF=0.2526;AA=T|||;VT=SNP
5	155823868	rs4705012	T	C	100	PASS	AC=4273;AF=0.853235;AN=5008;NS=2504;DP=20012;EAS_AF=0.8968;AMR_AF=0.745;AFR_AF=0.9781;EUR_AF=0.7296;SAS_AF=0.8436;AA=t|||;VT=SNP
5	155824027	rs4704801	A	G	100	PASS	AC=4274;AF=0.853435;AN=5008;NS=2504;DP=17789;EAS_AF=0.8968;AMR_AF=0.745;AFR_AF=0.9781;EUR_AF=0.7306;SAS_AF=0.8436;AA=G|||;VT=SNP
5	155824161	rs62380732	G	T	100	PASS	AC=819;AF=0.163538;AN=5008;NS=2504;DP=17334;EAS_AF=0.1855;AMR_AF=0.1225;AFR_AF=0.1399;EUR_AF=0.1173;SAS_AF=0.2495;AA=C|||;VT=SNP
5	155824599	rs55755417	C	T	100	PASS	AC=890;AF=0.177716;AN=5008;NS=2504;DP=17893;EAS_AF=0.1855;AMR_AF=0.1297;AFR_AF=0.1899;EUR_AF=0.1173;SAS_AF=0.2495;AA=C|||;VT=SNP
5	155824774	rs4454042	T	C	100	PASS	AC=3744;AF=0.747604;AN=5008;NS=2504;DP=21290;EAS_AF=0.7252;AMR_AF=0.5951;AFR_AF=0.8321;EUR_AF=0.7276;SAS_AF=0.7853;AA=C|||;VT=SNP
5	155825160	rs62380750	C	T	100	PASS	AC=1191;AF=0.237819;AN=5008;NS=2504;DP=19836;EAS_AF=0.2222;AMR_AF=0.2767;AFR_AF=0.0522;EUR_AF=0.3887;SAS_AF=0.3221;AA=C|||;VT=SNP
5	155825944	rs10054859	G	C	100	PASS	AC=2131;AF=0.425519;AN=5008;NS=2504;DP=19435;EAS_AF=0.5258;AMR_AF=0.415;AFR_AF=0.2027;EUR_AF=0.5447;SAS_AF=0.5082;AA=G|||;VT=SNP
5	155826115	rs10040076	A	C	100	PASS	AC=3741;AF=0.747005;AN=5008;NS=2504;DP=18085;EAS_AF=0.7103;AMR_AF=0.5951;AFR_AF=0.8411;EUR_AF=0.7266;SAS_AF=0.7863;AA=C|||;VT=SNP
5	155826189	rs62380751	A	C	100	PASS	AC=975;AF=0.194688;AN=5008;NS=2504;DP=17865;EAS_AF=0.1865;AMR_AF=0.1441;AFR_AF=0.211;EUR_AF=0.1551;SAS_AF=0.2577;AA=A|||;VT=SNP
5	155826399	rs9313909	G	A	100	PASS	AC=3920;AF=0.782748;AN=5008;NS=2504;DP=19441;EAS_AF=0.7103;AMR_AF=0.6138;AFR_AF=0.966;EUR_AF=0.7276;SAS_AF=0.7863;AA=A|||;VT=SNP
5	155826540	rs2135028	C	G	100	PASS	AC=1455;AF=0.290535;AN=5008;NS=2504;DP=19470;EAS_AF=0.371;AMR_AF=0.2896;AFR_AF=0.3116;EUR_AF=0.159;SAS_AF=0.3149;AA=C|||;VT=SNP
5	155827237	rs140474267	T	C	100	PASS	AC=14;AF=0.00279553;AN=5008;NS=2504;DP=20129;EAS_AF=0.0129;AMR_AF=0;AFR_AF=0;EUR_AF=0;SAS_AF=0.001;AA=T|||;VT=SNP
5	155827470	rs6865531	A	G	100	PASS	AC=3764;AF=0.751597;AN=5008;NS=2504;DP=19211;EAS_AF=0.6587;AMR_AF=0.5735;AFR_AF=0.9682;EUR_AF=0.6521;SAS_AF=0.7832;AA=G|||;VT=SNP
5	155827554	rs62380752	G	C	100	PASS	AC=1002;AF=0.20008;AN=5008;NS=2504;DP=18120;EAS_AF=0.1865;AMR_AF=0.1398;AFR_AF=0.2519;EUR_AF=0.1441;SAS_AF=0.2444;AA=G|||;VT=SNP
5	155828039	rs12716390	G	T	100	PASS	AC=3750;AF=0.748802;AN=5008;NS=2504;DP=19851;EAS_AF=0.6577;AMR_AF=0.5735;AFR_AF=0.9682;EUR_AF=0.6521;SAS_AF=0.7699;AA=T|||;VT=SNP
5	155828289	rs62380753	G	A	100	PASS	AC=1002;AF=0.20008;AN=5008;NS=2504;DP=14416;EAS_AF=0.1845;AMR_AF=0.1398;AFR_AF=0.2534;EUR_AF=0.1441;SAS_AF=0.2444;AA=G|||;VT=SNP
5	155828451	rs9313910	A	T	100	PASS	AC=2719;AF=0.542931;AN=5008;NS=2504;DP=19876;EAS_AF=0.4722;AMR_AF=0.428;AFR_AF=0.7118;EUR_AF=0.4881;SAS_AF=0.5256;AA=A|||;VT=SNP
5	155829725	rs13185401	G	A	100	PASS	AC=1026;AF=0.204872;AN=5008;NS=2504;DP=18781;EAS_AF=0.1696;AMR_AF=0.2421;AFR_AF=0.0166;EUR_AF=0.3579;SAS_AF=0.3119;AA=G|||;VT=SNP
5	155829730	rs62380754	A	G	100	PASS	AC=929;AF=0.185503;AN=5008;NS=2504;DP=18651;EAS_AF=0.1855;AMR_AF=0.1354;AFR_AF=0.1989;EUR_AF=0.1451;SAS_AF=0.2444;AA=A|||;VT=SNP
5	155829758	rs143515206	A	G	100	PASS	AC=27;AF=0.00539137;AN=5008;NS=2504;DP=18556;EAS_AF=0.0268;AMR_AF=0;AFR_AF=0;EUR_AF=0;SAS_AF=0;AA=A|||;VT=SNP
5	155829805	rs56709418	C	T	100	PASS	AC=987;AF=0.197085;AN=5008;NS=2504;DP=18470;EAS_AF=0.1845;AMR_AF=0.134;AFR_AF=0.2557;EUR_AF=0.1322;SAS_AF=0.2423;AA=C|||;VT=SNP
5	155829866	rs118182737	G	A	100	PASS	AC=63;AF=0.0125799;AN=5008;NS=2504;DP=18840;EAS_AF=0.0516;AMR_AF=0.0101;AFR_AF=0;EUR_AF=0.004;SAS_AF=0;AA=G|||;VT=SNP
5	155829965	rs62380756	G	A	100	PASS	AC=917;AF=0.183107;AN=5008;NS=2504;DP=20072;EAS_AF=0.1845;AMR_AF=0.134;AFR_AF=0.1914;EUR_AF=0.1451;SAS_AF=0.2444;AA=G|||;VT=SNP
5	155830151	rs146067418	G	T	100	PASS	AC=13;AF=0.00259585;AN=5008;NS=2504;DP=17548;EAS_AF=0.0129;AMR_AF=0;AFR_AF=0;EUR_AF=0;SAS_AF=0;AA=G|||;VT=SNP
5	155830624	rs12054876	C	G	100	PASS	AC=2221;AF=0.44349;AN=5008;NS=2504;DP=18302;EAS_AF=0.4881;AMR_AF=0.4424;AFR_AF=0.2292;EUR_AF=0.5905;SAS_AF=0.5368;AA=C|||;VT=SNP
5	155830968	rs2017982	C	T	100	PASS	AC=948;AF=0.189297;AN=5008;NS=2504;DP=19208;EAS_AF=0.1845;AMR_AF=0.1268;AFR_AF=0.2534;EUR_AF=0.1064;SAS_AF=0.2372;AA=C|||;VT=SNP
5	155831789	rs972242	G	A	100	PASS	AC=339;AF=0.0676917;AN=5008;NS=2504;DP=15564;EAS_AF=0.1835;AMR_AF=0.1268;AFR_AF=0.0083;EUR_AF=0.002;SAS_AF=0.0542;AA=G|||;VT=SNP
5	155832045	rs10062440	C	A	100	PASS	AC=2779;AF=0.554912;AN=5008;NS=2504;DP=17590;EAS_AF=0.4683;AMR_AF=0.4438;AFR_AF=0.7088;EUR_AF=0.5417;SAS_AF=0.5286;AA=C|||;VT=SNP
5	155832451	rs4705013	T	C	100	PASS	AC=2902;AF=0.579473;AN=5008;NS=2504;DP=17491;EAS_AF=0.4812;AMR_AF=0.4856;AFR_AF=0.7126;EUR_AF=0.5974;SAS_AF=0.5491;AA=T|||;VT=SNP
5	155833480	rs75020450	C	T	100	PASS	AC=28;AF=0.00559105;AN=5008;NS=2504;DP=16811;EAS_AF=0.0258;AMR_AF=0;AFR_AF=0;EUR_AF=0;SAS_AF=0.002;AA=C|||;VT=SNP
5	155833496	rs10515736	T	G	100	PASS	AC=4214;AF=0.841454;AN=5008;NS=2504;DP=15810;EAS_AF=0.8442;AMR_AF=0.745;AFR_AF=0.9781;EUR_AF=0.7256;SAS_AF=0.8415;AA=G|||;VT=SNP
5	155834919	rs7731517	G	T	100	PASS	AC=977;AF=0.195088;AN=5008;NS=2504;DP=18703;EAS_AF=0.1855;AMR_AF=0.134;AFR_AF=0.2557;EUR_AF=0.1262;SAS_AF=0.2372;AA=T|||;VT=SNP
5	155835122	rs7731883	G	A	100	PASS	AC=977;AF=0.195088;AN=5008;NS=2504;DP=19858;EAS_AF=0.1845;AMR_AF=0.134;AFR_AF=0.2564;EUR_AF=0.1262;SAS_AF=0.2372;AA=A|||;VT=SNP
5	155835342	rs117021244	G	A	100	PASS	AC=26;AF=0.00519169;AN=5008;NS=2504;DP=16322;EAS_AF=0.0238;AMR_AF=0;AFR_AF=0.0015;EUR_AF=0;SAS_AF=0;AA=G|||;VT=SNP
5	155835476	rs113841326	C	A	100	PASS	AC=949;AF=0.189497;AN=5008;NS=2504;DP=17685;EAS_AF=0.1845;AMR_AF=0.1268;AFR_AF=0.2542;EUR_AF=0.1064;SAS_AF=0.2372;AA=C|||;VT=SNP
5	155835925	rs1504928	G	A	100	PASS	AC=2894;AF=0.577875;AN=5008;NS=2504;DP=16195;EAS_AF=0.4851;AMR_AF=0.4856;AFR_AF=0.7126;EUR_AF=0.5954;SAS_AF=0.5389;AA=G|||;VT=SNP
5	155836050	rs61422788	G	A	100	PASS	AC=950;AF=0.189696;AN=5008;NS=2504;DP=17531;EAS_AF=0.1855;AMR_AF=0.1268;AFR_AF=0.2542;EUR_AF=0.1064;SAS_AF=0.2372;AA=A|||;VT=SNP
5	155836698	rs6886901	A	T	100	PASS	AC=1000;AF=0.199681;AN=5008;NS=2504;DP=17198;EAS_AF=0.1895;AMR_AF=0.1383;AFR_AF=0.2564;EUR_AF=0.1382;SAS_AF=0.2403;AA=A|||;VT=SNP
5	155836783	rs6879264	C	T	100	PASS	AC=957;AF=0.191094;AN=5008;NS=2504;DP=18862;EAS_AF=0.1915;AMR_AF=0.1268;AFR_AF=0.2549;EUR_AF=0.1064;SAS_AF=0.2372;AA=T|||;VT=SNP
5	155836842	rs6879407	C	T	100	PASS	AC=970;AF=0.19369;AN=5008;NS=2504;DP=18257;EAS_AF=0.1915;AMR_AF=0.1268;AFR_AF=0.264;EUR_AF=0.1064;SAS_AF=0.2382;AA=C|||;VT=SNP
5	155837121	rs78183775	A	C	100	PASS	AC=353;AF=0.0704872;AN=5008;NS=2504;DP=22290;EAS_AF=0.1865;AMR_AF=0.1268;AFR_AF=0.0083;EUR_AF=0.002;SAS_AF=0.0654;AA=A|||;VT=SNP
5	155837540	rs1827687	G	A	100	PASS	AC=3810;AF=0.760783;AN=5008;NS=2504;DP=20890;EAS_AF=0.6577;AMR_AF=0.6153;AFR_AF=0.9357;EUR_AF=0.7197;SAS_AF=0.7761;AA=A|||;VT=SNP
5	155838813	rs2055610	T	C	100	PASS	AC=3851;AF=0.76897;AN=5008;NS=2504;DP=17607;EAS_AF=0.6607;AMR_AF=0.6196;AFR_AF=0.9418;EUR_AF=0.7296;SAS_AF=0.7935;AA=T|||;VT=SNP
5	155839129	rs2036557	C	T	100	PASS	AC=2544;AF=0.507987;AN=5008;NS=2504;DP=17384;EAS_AF=0.4415;AMR_AF=0.4654;AFR_AF=0.4924;EUR_AF=0.5875;SAS_AF=0.546;AA=C|||;VT=SNP
5	155840246	rs56371636	G	A	100	PASS	AC=545;AF=0.108826;AN=5008;NS=2504;DP=19891;EAS_AF=0.0972;AMR_AF=0.1023;AFR_AF=0.0121;EUR_AF=0.1392;SAS_AF=0.2249;AA=G|||;VT=SNP
5	155840807	rs6556587	A	T	100	PASS	AC=3755;AF=0.7498;AN=5008;NS=2504;DP=19907;EAS_AF=0.6825;AMR_AF=0.5692;AFR_AF=0.9637;EUR_AF=0.6352;SAS_AF=0.7761;AA=A|||;VT=SNP
5	155841653	rs35414747	G	A	100	PASS	AC=4111;AF=0.820887;AN=5008;NS=2504;DP=15995;EAS_AF=0.8433;AMR_AF=0.7003;AFR_AF=0.9758;EUR_AF=0.6571;SAS_AF=0.8425;AA=A|||;VT=SNP
5	155842265	rs142506220	G	A	100	PASS	AC=26;AF=0.00519169;AN=5008;NS=2504;DP=18686;EAS_AF=0.0248;AMR_AF=0;AFR_AF=0;EUR_AF=0;SAS_AF=0.001;AA=G|||;VT=SNP
5	155843412	rs1910781	G	A	100	PASS	AC=3770;AF=0.752796;AN=5008;NS=2504;DP=17688;EAS_AF=0.6706;AMR_AF=0.5735;AFR_AF=0.9667;EUR_AF=0.6551;SAS_AF=0.7761;AA=A|||;VT=SNP
5	155843458	rs7727771	C	T	100	PASS	AC=2424;AF=0.484026;AN=5008;NS=2504;DP=18665;EAS_AF=0.4454;AMR_AF=0.4193;AFR_AF=0.5166;EUR_AF=0.4901;SAS_AF=0.5194;AA=C|||;VT=SNP
5	155843556	rs6872627	G	A	100	PASS	AC=3766;AF=0.751997;AN=5008;NS=2504;DP=18548;EAS_AF=0.6706;AMR_AF=0.5706;AFR_AF=0.9667;EUR_AF=0.6551;SAS_AF=0.774;AA=A|||;VT=SNP
5	155843562	rs74654850	A	G	100	PASS	AC=43;AF=0.00858626;AN=5008;NS=2504;DP=18531;EAS_AF=0.0387;AMR_AF=0.0014;AFR_AF=0;EUR_AF=0;SAS_AF=0.0031;AA=A|||;VT=SNP
5	155843629	rs6896669	A	G	100	PASS	AC=3531;AF=0.705072;AN=5008;NS=2504;DP=18779;EAS_AF=0.6716;AMR_AF=0.5605;AFR_AF=0.8177;EUR_AF=0.6332;SAS_AF=0.7638;AA=A|||;VT=SNP
5	155844110	rs10042626	G	A	100	PASS	AC=2016;AF=0.402556;AN=5008;NS=2504;DP=17490;EAS_AF=0.4534;AMR_AF=0.3847;AFR_AF=0.2216;EUR_AF=0.4871;SAS_AF=0.5204;AA=G|||;VT=SNP
5	155844130	rs74498483	A	T	100	PASS	AC=112;AF=0.0223642;AN=5008;NS=2504;DP=17944;EAS_AF=0.0903;AMR_AF=0.0086;AFR_AF=0;EUR_AF=0;SAS_AF=0.0153;AA=A|||;VT=SNP
5	155844242	rs7729019	C	T	100	PASS	AC=3528;AF=0.704473;AN=5008;NS=2504;DP=17390;EAS_AF=0.6706;AMR_AF=0.5605;AFR_AF=0.8169;EUR_AF=0.6332;SAS_AF=0.7628;AA=C|||;VT=SNP
5	155844347	rs57792332	C	T	100	PASS	AC=946;AF=0.188898;AN=5008;NS=2504;DP=18721;EAS_AF=0.2173;AMR_AF=0.121;AFR_AF=0.2307;EUR_AF=0.1054;SAS_AF=0.2372;AA=C|||;VT=SNP
5	155844408	rs57620638	C	T	100	PASS	AC=343;AF=0.0684904;AN=5008;NS=2504;DP=19014;EAS_AF=0.0903;AMR_AF=0.0216;AFR_AF=0.1664;EUR_AF=0.002;SAS_AF=0.0153;AA=C|||;VT=SNP
5	155844811	rs6894759	C	A	100	PASS	AC=1027;AF=0.205072;AN=5008;NS=2504;DP=20154;EAS_AF=0.2173;AMR_AF=0.1254;AFR_AF=0.3003;EUR_AF=0.1054;SAS_AF=0.2229;AA=C|||;VT=SNP
5	155846059	rs6556594	C	T	100	PASS	AC=3783;AF=0.755391;AN=5008;NS=2504;DP=19715;EAS_AF=0.6815;AMR_AF=0.5764;AFR_AF=0.9667;EUR_AF=0.6551;SAS_AF=0.7761;AA=T|||;VT=SNP
5	155846974	rs7718903	T	G	100	PASS	AC=3684;AF=0.735623;AN=5008;NS=2504;DP=19687;EAS_AF=0.6825;AMR_AF=0.6095;AFR_AF=0.8298;EUR_AF=0.7078;SAS_AF=0.7812;AA=T|||;VT=SNP
5	155847491	rs75073278	T	C	100	PASS	AC=116;AF=0.0231629;AN=5008;NS=2504;DP=15663;EAS_AF=0.0942;AMR_AF=0.0086;AFR_AF=0;EUR_AF=0;SAS_AF=0.0153;AA=T|||;VT=SNP
5	155847539	rs56132359	T	A	100	PASS	AC=1091;AF=0.217851;AN=5008;NS=2504;DP=17406;EAS_AF=0.2173;AMR_AF=0.1369;AFR_AF=0.3079;EUR_AF=0.1332;SAS_AF=0.2413;AA=T|||;VT=SNP
5	155847680	rs2174417	T	G	100	PASS	AC=4226;AF=0.84385;AN=5008;NS=2504;DP=18331;EAS_AF=0.8433;AMR_AF=0.745;AFR_AF=0.9788;EUR_AF=0.7316;SAS_AF=0.8476;AA=G|||;VT=SNP
5	155848343	rs78758134	G	A	100	PASS	AC=313;AF=0.0625;AN=5008;NS=2504;DP=18550;EAS_AF=0.1597;AMR_AF=0.1254;AFR_AF=0.0076;EUR_AF=0.002;SAS_AF=0.0542;AA=G|||;VT=SNP
5	155848785	rs12163943	C	T	100	PASS	AC=3557;AF=0.710264;AN=5008;NS=2504;DP=19144;EAS_AF=0.6835;AMR_AF=0.5634;AFR_AF=0.8177;EUR_AF=0.6332;SAS_AF=0.7761;AA=C|||;VT=SNP
5	155849119	rs7729818	T	C	100	PASS	AC=3796;AF=0.757987;AN=5008;NS=2504;DP=19379;EAS_AF=0.6835;AMR_AF=0.5749;AFR_AF=0.9667;EUR_AF=0.6551;SAS_AF=0.7883;AA=C|||;VT=SNP
5	155849190	rs10476390	G	C	100	PASS	AC=2437;AF=0.486621;AN=5008;NS=2504;DP=19143;EAS_AF=0.4554;AMR_AF=0.4164;AFR_AF=0.5098;EUR_AF=0.4881;SAS_AF=0.5358;AA=G|||;VT=SNP
5	155850864	rs4502803	G	A	100	PASS	AC=3552;AF=0.709265;AN=5008;NS=2504;DP=18648;EAS_AF=0.6716;AMR_AF=0.5648;AFR_AF=0.826;EUR_AF=0.6402;SAS_AF=0.7638;AA=g|||;VT=SNP
5	155851311	rs11135202	T	G	100	PASS	AC=3565;AF=0.711861;AN=5008;NS=2504;DP=20253;EAS_AF=0.6726;AMR_AF=0.5648;AFR_AF=0.826;EUR_AF=0.6402;SAS_AF=0.7761;AA=T|||;VT=SNP
5	155851807	rs76626199	C	G	100	PASS	AC=15;AF=0.00299521;AN=5008;NS=2504;DP=19860;EAS_AF=0.0149;AMR_AF=0;AFR_AF=0;EUR_AF=0;SAS_AF=0;AA=C|||;VT=SNP
5	155851966	rs76074594	G	A	100	PASS	AC=338;AF=0.067492;AN=5008;NS=2504;DP=20175;EAS_AF=0.1716;AMR_AF=0.1268;AFR_AF=0.0076;EUR_AF=0.002;SAS_AF=0.0665;AA=G|||;VT=SNP
5	155852065	rs1504929	G	T	100	PASS	AC=3553;AF=0.709465;AN=5008;NS=2504;DP=19706;EAS_AF=0.6716;AMR_AF=0.5648;AFR_AF=0.826;EUR_AF=0.6412;SAS_AF=0.7638;AA=G|||;VT=SNP
5	155852315	rs4705014	G	A	100	PASS	AC=3781;AF=0.754992;AN=5008;NS=2504;DP=17665;EAS_AF=0.6716;AMR_AF=0.5764;AFR_AF=0.9667;EUR_AF=0.663;SAS_AF=0.7761;AA=A|||;VT=SNP
5	155852978	rs6556603	T	C	100	PASS	AC=4244;AF=0.847444;AN=5008;NS=2504;DP=20503;EAS_AF=0.8433;AMR_AF=0.745;AFR_AF=0.9788;EUR_AF=0.7326;SAS_AF=0.865;AA=C|||;VT=SNP
5	155853477	rs1604957	A	G	100	PASS	AC=3915;AF=0.781749;AN=5008;NS=2504;DP=19386;EAS_AF=0.6835;AMR_AF=0.6196;AFR_AF=0.969;EUR_AF=0.7296;SAS_AF=0.7986;AA=G|||;VT=SNP
5	155854486	rs10063250	T	C	100	PASS	AC=3788;AF=0.75639;AN=5008;NS=2504;DP=19810;EAS_AF=0.6716;AMR_AF=0.5735;AFR_AF=0.9667;EUR_AF=0.6551;SAS_AF=0.7935;AA=C|||;VT=SNP
5	155854866	rs10038124	C	T	100	PASS	AC=3782;AF=0.755192;AN=5008;NS=2504;DP=20589;EAS_AF=0.6647;AMR_AF=0.5749;AFR_AF=0.9667;EUR_AF=0.6551;SAS_AF=0.7935;AA=T|||;VT=SNP
5	155855865	rs57757758	T	A	100	PASS	AC=1127;AF=0.22504;AN=5008;NS=2504;DP=18134;EAS_AF=0.2183;AMR_AF=0.1427;AFR_AF=0.3079;EUR_AF=0.1451;SAS_AF=0.2607;AA=T|||;VT=SNP
5	155856077	rs1604958	G	C	100	PASS	AC=4274;AF=0.853435;AN=5008;NS=2504;DP=17555;EAS_AF=0.8433;AMR_AF=0.755;AFR_AF=0.9796;EUR_AF=0.7535;SAS_AF=0.8661;AA=C|||;VT=SNP
5	155856538	rs2135029	G	A	100	PASS	AC=3560;AF=0.710863;AN=5008;NS=2504;DP=17219;EAS_AF=0.6716;AMR_AF=0.5634;AFR_AF=0.826;EUR_AF=0.6322;SAS_AF=0.7812;AA=G|||;VT=SNP
5	155856980	rs6556609	T	A	100	PASS	AC=3905;AF=0.779752;AN=5008;NS=2504;DP=17987;EAS_AF=0.6726;AMR_AF=0.6196;AFR_AF=0.9697;EUR_AF=0.7296;SAS_AF=0.7986;AA=A|||;VT=SNP
5	155857145	rs6556610	C	G	100	PASS	AC=3676;AF=0.734026;AN=5008;NS=2504;DP=17878;EAS_AF=0.6726;AMR_AF=0.6081;AFR_AF=0.8283;EUR_AF=0.7078;SAS_AF=0.7863;AA=C|||;VT=SNP
5	155857216	rs6556611	G	T	100	PASS	AC=3905;AF=0.779752;AN=5008;NS=2504;DP=17301;EAS_AF=0.6726;AMR_AF=0.6196;AFR_AF=0.9697;EUR_AF=0.7296;SAS_AF=0.7986;AA=T|||;VT=SNP
5	155857370	rs6556612	T	C	100	PASS	AC=4244;AF=0.847444;AN=5008;NS=2504;DP=15256;EAS_AF=0.8433;AMR_AF=0.7464;AFR_AF=0.9788;EUR_AF=0.7316;SAS_AF=0.865;AA=C|||;VT=SNP
5	155858228	rs1587857	T	C	100	PASS	AC=3677;AF=0.734225;AN=5008;NS=2504;DP=21520;EAS_AF=0.6716;AMR_AF=0.6081;AFR_AF=0.8298;EUR_AF=0.7078;SAS_AF=0.7863;AA=T|||;VT=SNP
5	155858266	rs867009	G	A	100	PASS	AC=3790;AF=0.756789;AN=5008;NS=2504;DP=22717;EAS_AF=0.6716;AMR_AF=0.5749;AFR_AF=0.9675;EUR_AF=0.6551;SAS_AF=0.7935;AA=A|||;VT=SNP
5	155859368	rs6556615	T	C	100	PASS	AC=3849;AF=0.76857;AN=5008;NS=2504;DP=20217;EAS_AF=0.6825;AMR_AF=0.6153;AFR_AF=0.9372;EUR_AF=0.7097;SAS_AF=0.7986;AA=T|||;VT=SNP
5	155860310	rs12655391	G	T	100	PASS	AC=315;AF=0.0628994;AN=5008;NS=2504;DP=19924;EAS_AF=0.1607;AMR_AF=0.1268;AFR_AF=0.0076;EUR_AF=0.002;SAS_AF=0.0542;AA=G|||;VT=SNP
5	155860955	rs141570202	T	A	100	PASS	AC=31;AF=0.0061901;AN=5008;NS=2504;DP=22964;EAS_AF=0.0308;AMR_AF=0;AFR_AF=0;EUR_AF=0;SAS_AF=0;AA=T|||;VT=SNP
5	155861085	rs117667730	C	T	100	PASS	AC=106;AF=0.0211661;AN=5008;NS=2504;DP=22451;EAS_AF=0.1042;AMR_AF=0;AFR_AF=0;EUR_AF=0;SAS_AF=0.001;AA=C|||;VT=SNP
5	155861401	rs62382689	A	G	100	PASS	AC=1136;AF=0.226837;AN=5008;NS=2504;DP=20414;EAS_AF=0.2252;AMR_AF=0.1441;AFR_AF=0.3086;EUR_AF=0.1451;SAS_AF=0.2607;AA=A|||;VT=SNP
5	155861448	rs17053549	T	G	100	PASS	AC=339;AF=0.0676917;AN=5008;NS=2504;DP=20895;EAS_AF=0.1726;AMR_AF=0.1268;AFR_AF=0.0076;EUR_AF=0.002;SAS_AF=0.0665;AA=T|||;VT=SNP
5	155862225	rs905788	G	A	100	PASS	AC=1136;AF=0.226837;AN=5008;NS=2504;DP=18975;EAS_AF=0.2183;AMR_AF=0.1383;AFR_AF=0.3389;EUR_AF=0.1193;SAS_AF=0.2577;AA=G|||;VT=SNP
5	155863251	rs6881542	G	A	100	PASS	AC=2490;AF=0.497204;AN=5008;NS=2504;DP=20340;EAS_AF=0.4544;AMR_AF=0.4294;AFR_AF=0.5265;EUR_AF=0.5109;SAS_AF=0.5358;AA=G|||;VT=SNP
5	155863703	rs2055611	A	C	100	PASS	AC=2482;AF=0.495607;AN=5008;NS=2504;DP=20869;EAS_AF=0.4722;AMR_AF=0.4236;AFR_AF=0.525;EUR_AF=0.4901;SAS_AF=0.5368;AA=A|||;VT=SNP
5	155863846	rs1504931	C	A	100	PASS	AC=2422;AF=0.483626;AN=5008;NS=2504;DP=18015;EAS_AF=0.4534;AMR_AF=0.4193;AFR_AF=0.4962;EUR_AF=0.4901;SAS_AF=0.5368;AA=C|||;VT=SNP
5	155863952	rs2055612	G	C	100	PASS	AC=4107;AF=0.820088;AN=5008;NS=2504;DP=17095;EAS_AF=0.8433;AMR_AF=0.6988;AFR_AF=0.9599;EUR_AF=0.6561;SAS_AF=0.862;AA=C|||;VT=SNP
5	155864868	rs6880816	T	C	100	PASS	AC=4111;AF=0.820887;AN=5008;NS=2504;DP=20666;EAS_AF=0.8433;AMR_AF=0.7017;AFR_AF=0.9607;EUR_AF=0.6571;SAS_AF=0.862;AA=C|||;VT=SNP
5	155865056	rs58711341	G	A	100	PASS	AC=357;AF=0.0712859;AN=5008;NS=2504;DP=20182;EAS_AF=0.251;AMR_AF=0.0072;AFR_AF=0.0378;EUR_AF=0.003;SAS_AF=0.047;AA=G|||;VT=SNP
5	155865434	rs76014956	T	C	100	PASS	AC=338;AF=0.067492;AN=5008;NS=2504;DP=20528;EAS_AF=0.1716;AMR_AF=0.1268;AFR_AF=0.0076;EUR_AF=0.002;SAS_AF=0.0665;AA=T|||;VT=SNP
5	155866170	rs13189810	G	A	100	PASS	AC=2354;AF=0.470048;AN=5008;NS=2504;DP=19063;EAS_AF=0.4484;AMR_AF=0.4135;AFR_AF=0.4561;EUR_AF=0.4871;SAS_AF=0.5337;AA=G|||;VT=SNP
5	155866253	rs7737328	G	A	100	PASS	AC=2354;AF=0.470048;AN=5008;NS=2504;DP=18749;EAS_AF=0.4484;AMR_AF=0.4135;AFR_AF=0.4561;EUR_AF=0.4871;SAS_AF=0.5337;AA=A|||;VT=SNP
5	155866349	rs6556623	C	A	100	PASS	AC=3773;AF=0.753395;AN=5008;NS=2504;DP=19531;EAS_AF=0.6726;AMR_AF=0.5749;AFR_AF=0.9523;EUR_AF=0.6551;SAS_AF=0.7955;AA=A|||;VT=SNP
5	155866669	rs6556624	A	G	100	PASS	AC=3899;AF=0.778554;AN=5008;NS=2504;DP=19614;EAS_AF=0.6726;AMR_AF=0.6196;AFR_AF=0.9546;EUR_AF=0.7296;SAS_AF=0.8129;AA=G|||;VT=SNP
5	155866734	rs6556625	T	C	100	PASS	AC=2733;AF=0.545727;AN=5008;NS=2504;DP=18984;EAS_AF=0.4494;AMR_AF=0.487;AFR_AF=0.5825;EUR_AF=0.6223;SAS_AF=0.5583;AA=C|||;VT=SNP
5	155867109	rs72798999	G	A	100	PASS	AC=214;AF=0.0427316;AN=5008;NS=2504;DP=18576;EAS_AF=0.0258;AMR_AF=0.0735;AFR_AF=0.0053;EUR_AF=0.0437;SAS_AF=0.0879;AA=G|||;VT=SNP
5	155867152	rs4705015	T	C	100	PASS	AC=3900;AF=0.778754;AN=5008;NS=2504;DP=18542;EAS_AF=0.6726;AMR_AF=0.6196;AFR_AF=0.9546;EUR_AF=0.7296;SAS_AF=0.8139;AA=C|||;VT=SNP
5	155867427	rs58106700	G	A	100	PASS	AC=1192;AF=0.238019;AN=5008;NS=2504;DP=20271;EAS_AF=0.2163;AMR_AF=0.1412;AFR_AF=0.3722;EUR_AF=0.1352;SAS_AF=0.2536;AA=G|||;VT=SNP
5	155867428	rs4705016	C	T	100	PASS	AC=2610;AF=0.521166;AN=5008;NS=2504;DP=20222;EAS_AF=0.4405;AMR_AF=0.4697;AFR_AF=0.5507;EUR_AF=0.5746;SAS_AF=0.546;AA=C|||;VT=SNP
5	155867429	rs139972622	G	A	100	PASS	AC=18;AF=0.00359425;AN=5008;NS=2504;DP=20150;EAS_AF=0.0079;AMR_AF=0;AFR_AF=0;EUR_AF=0;SAS_AF=0.0102;AA=g|||;VT=SNP
5	155867459	rs4705017	A	G	100	PASS	AC=3888;AF=0.776358;AN=5008;NS=2504;DP=19623;EAS_AF=0.6617;AMR_AF=0.6196;AFR_AF=0.9546;EUR_AF=0.7296;SAS_AF=0.8129;AA=G|||;VT=SNP
5	155868442	rs2312182	G	A	100	PASS	AC=3327;AF=0.664337;AN=5008;NS=2504;DP=21403;EAS_AF=0.6508;AMR_AF=0.5447;AFR_AF=0.6505;EUR_AF=0.6511;SAS_AF=0.7955;AA=G|||;VT=SNP
5	155869644	rs78409461	A	G	100	PASS	AC=267;AF=0.0533147;AN=5008;NS=2504;DP=17944;EAS_AF=0.1558;AMR_AF=0.0187;AFR_AF=0.0295;EUR_AF=0.0447;SAS_AF=0.0133;AA=A|||;VT=SNP
5	155870246	rs10054228	T	C	100	PASS	AC=1232;AF=0.246006;AN=5008;NS=2504;DP=20622;EAS_AF=0.3492;AMR_AF=0.1916;AFR_AF=0.4516;EUR_AF=0.0696;SAS_AF=0.0818;AA=C|||;VT=SNP
5	155870422	rs1504933	A	G	100	PASS	AC=4133;AF=0.82528;AN=5008;NS=2504;DP=22365;EAS_AF=0.7381;AMR_AF=0.7594;AFR_AF=0.9539;EUR_AF=0.7704;SAS_AF=0.8446;AA=G|||;VT=SNP
5	155870470	rs72799001	G	T	100	PASS	AC=38;AF=0.00758786;AN=5008;NS=2504;DP=21580;EAS_AF=0.004;AMR_AF=0.0072;AFR_AF=0;EUR_AF=0.0249;SAS_AF=0.0041;AA=G|||;VT=SNP
5	155870608	rs187946506	G	A	100	PASS	AC=7;AF=0.00139776;AN=5008;NS=2504;DP=20203;EAS_AF=0.0069;AMR_AF=0;AFR_AF=0;EUR_AF=0;SAS_AF=0;AA=G|||;VT=SNP
5	155871797	rs73815505	A	G	100	PASS	AC=305;AF=0.0609026;AN=5008;NS=2504;DP=18752;EAS_AF=0.1558;AMR_AF=0.0187;AFR_AF=0.0582;EUR_AF=0.0447;SAS_AF=0.0133;AA=a|||;VT=SNP
5	155873094	rs146596474	C	G	100	PASS	AC=20;AF=0.00399361;AN=5008;NS=2504;DP=18875;EAS_AF=0.0198;AMR_AF=0;AFR_AF=0;EUR_AF=0;SAS_AF=0;AA=C|||;VT=SNP
5	155873283	rs80088412	T	C	100	PASS	AC=265;AF=0.0529153;AN=5008;NS=2504;DP=20388;EAS_AF=0.1558;AMR_AF=0.0187;AFR_AF=0.028;EUR_AF=0.0447;SAS_AF=0.0133;AA=T|||;VT=SNP
5	155874103	rs1504934	G	A	100	PASS	AC=1914;AF=0.382188;AN=5008;NS=2504;DP=19502;EAS_AF=0.3641;AMR_AF=0.1916;AFR_AF=0.7345;EUR_AF=0.175;SAS_AF=0.273;AA=G|||;VT=SNP
5	155874331	rs1504935	G	A	100	PASS	AC=1916;AF=0.382588;AN=5008;NS=2504;DP=18557;EAS_AF=0.3641;AMR_AF=0.1945;AFR_AF=0.7345;EUR_AF=0.175;SAS_AF=0.273;AA=A|||;VT=SNP
5	155874418	rs78297409	T	C	100	PASS	AC=65;AF=0.0129792;AN=5008;NS=2504;DP=18952;EAS_AF=0.0516;AMR_AF=0;AFR_AF=0;EUR_AF=0;SAS_AF=0.0133;AA=T|||;VT=SNP
5	155874941	rs137934671	T	G	100	PASS	AC=41;AF=0.0081869;AN=5008;NS=2504;DP=21264;EAS_AF=0.0407;AMR_AF=0;AFR_AF=0;EUR_AF=0;SAS_AF=0;AA=T|||;VT=SNP
5	155875230	rs62382691	C	T	100	PASS	AC=586;AF=0.117013;AN=5008;NS=2504;DP=21502;EAS_AF=0.1488;AMR_AF=0.1081;AFR_AF=0.0106;EUR_AF=0.1332;SAS_AF=0.2178;AA=C|||;VT=SNP
5	155875385	rs6863243	A	T	100	PASS	AC=1991;AF=0.397564;AN=5008;NS=2504;DP=21718;EAS_AF=0.3631;AMR_AF=0.2017;AFR_AF=0.7769;EUR_AF=0.1879;SAS_AF=0.2751;AA=T|||;VT=SNP
5	155875529	rs6883722	G	A	100	PASS	AC=1990;AF=0.397364;AN=5008;NS=2504;DP=18677;EAS_AF=0.3631;AMR_AF=0.2017;AFR_AF=0.7769;EUR_AF=0.1869;SAS_AF=0.2751;AA=A|||;VT=SNP
5	155876204	rs12652669	A	G	100	PASS	AC=339;AF=0.0676917;AN=5008;NS=2504;DP=19030;EAS_AF=0.1558;AMR_AF=0.0259;AFR_AF=0.0658;EUR_AF=0.0636;SAS_AF=0.0133;AA=G|||;VT=SNP
5	155876311	rs62382692	A	G	100	PASS	AC=999;AF=0.199481;AN=5008;NS=2504;DP=17640;EAS_AF=0.2153;AMR_AF=0.1311;AFR_AF=0.2141;EUR_AF=0.163;SAS_AF=0.2495;AA=A|||;VT=SNP
5	155876497	rs12659033	G	A	100	PASS	AC=1477;AF=0.294928;AN=5008;NS=2504;DP=17471;EAS_AF=0.3631;AMR_AF=0.1643;AFR_AF=0.388;EUR_AF=0.2266;SAS_AF=0.2618;AA=A|||;VT=SNP
5	155876746	rs12653744	T	C	100	PASS	AC=339;AF=0.0676917;AN=5008;NS=2504;DP=11518;EAS_AF=0.1548;AMR_AF=0.0259;AFR_AF=0.0666;EUR_AF=0.0636;SAS_AF=0.0133;AA=t|||;VT=SNP
5	155876792	rs12653751	T	C	100	PASS	AC=339;AF=0.0676917;AN=5008;NS=2504;DP=13416;EAS_AF=0.1548;AMR_AF=0.0259;AFR_AF=0.0666;EUR_AF=0.0636;SAS_AF=0.0133;AA=T|||;VT=SNP
5	155876833	rs12659085	G	A	100	PASS	AC=344;AF=0.0686901;AN=5008;NS=2504;DP=9819;EAS_AF=0.1538;AMR_AF=0.0259;AFR_AF=0.0711;EUR_AF=0.0636;SAS_AF=0.0133;AA=G|||;VT=SNP
5	155877087	rs17053564	C	G	100	PASS	AC=1043;AF=0.208267;AN=5008;NS=2504;DP=18859;EAS_AF=0.2083;AMR_AF=0.134;AFR_AF=0.2617;EUR_AF=0.162;SAS_AF=0.2362;AA=C|||;VT=SNP
5	155878317	rs57683078	G	A	100	PASS	AC=997;AF=0.199081;AN=5008;NS=2504;DP=17272;EAS_AF=0.2093;AMR_AF=0.1354;AFR_AF=0.2141;EUR_AF=0.1809;SAS_AF=0.2321;AA=G|||;VT=SNP
5	155878618	rs17052633	G	C	100	PASS	AC=900;AF=0.179712;AN=5008;NS=2504;DP=20401;EAS_AF=0.2103;AMR_AF=0.121;AFR_AF=0.1725;EUR_AF=0.1501;SAS_AF=0.2301;AA=G|||;VT=SNP
5	155879300	rs62382694	G	A	100	PASS	AC=626;AF=0.125;AN=5008;NS=2504;DP=20802;EAS_AF=0.1577;AMR_AF=0.1153;AFR_AF=0.0106;EUR_AF=0.159;SAS_AF=0.2178;AA=G|||;VT=SNP
5	155879987	rs76606160	G	T	100	PASS	AC=250;AF=0.0499201;AN=5008;NS=2504;DP=17762;EAS_AF=0.1528;AMR_AF=0.0187;AFR_AF=0.0189;EUR_AF=0.0447;SAS_AF=0.0133;AA=G|||;VT=SNP
5	155880826	rs62382695	A	G	100	PASS	AC=1022;AF=0.204073;AN=5008;NS=2504;DP=20273;EAS_AF=0.119;AMR_AF=0.2032;AFR_AF=0.1732;EUR_AF=0.2724;SAS_AF=0.2638;AA=A|||;VT=SNP
5	155882927	rs13162852	C	T	100	PASS	AC=2509;AF=0.500998;AN=5008;NS=2504;DP=19138;EAS_AF=0.5605;AMR_AF=0.4899;AFR_AF=0.4312;EUR_AF=0.4553;SAS_AF=0.589;AA=T|||;VT=SNP
5	155883769	rs117838827	A	T	100	PASS	AC=238;AF=0.047524;AN=5008;NS=2504;DP=16950;EAS_AF=0.1478;AMR_AF=0.0216;AFR_AF=0.0197;EUR_AF=0.0437;SAS_AF=0.0041;AA=A|||;VT=SNP
5	155884722	rs77020940	A	G	100	PASS	AC=615;AF=0.122804;AN=5008;NS=2504;DP=18718;EAS_AF=0.1508;AMR_AF=0.0576;AFR_AF=0.2504;EUR_AF=0.0726;SAS_AF=0.0194;AA=G|||;VT=SNP
5	155884967	rs117639292	A	G	100	PASS	AC=92;AF=0.0183706;AN=5008;NS=2504;DP=18009;EAS_AF=0.0536;AMR_AF=0.0115;AFR_AF=0.003;EUR_AF=0.008;SAS_AF=0.0184;AA=A|||;VT=SNP
5	155885469	rs11954391	T	C	100	PASS	AC=2777;AF=0.554513;AN=5008;NS=2504;DP=18229;EAS_AF=0.5655;AMR_AF=0.5115;AFR_AF=0.6014;EUR_AF=0.4722;SAS_AF=0.5951;AA=g|||;VT=SNP;EX_TARGET
5	155885563	rs117318591	C	G	100	PASS	AC=23;AF=0.00459265;AN=5008;NS=2504;DP=20272;EAS_AF=0.0228;AMR_AF=0;AFR_AF=0;EUR_AF=0;SAS_AF=0;AA=C|||;VT=SNP
5	155886268	rs983467	A	G	100	PASS	AC=3958;AF=0.790335;AN=5008;NS=2504;DP=19134;EAS_AF=0.7758;AMR_AF=0.7334;AFR_AF=0.8041;EUR_AF=0.7763;SAS_AF=0.8415;AA=G|||;VT=SNP
5	155887238	rs11950842	G	A	100	PASS	AC=317;AF=0.0632987;AN=5008;NS=2504;DP=19621;EAS_AF=0.0268;AMR_AF=0.085;AFR_AF=0.0666;EUR_AF=0.0586;SAS_AF=0.0859;AA=G|||;VT=SNP
5	155887594	rs151012780	A	G	100	PASS	AC=40;AF=0.00798722;AN=5008;NS=2504;DP=19207;EAS_AF=0.0397;AMR_AF=0;AFR_AF=0;EUR_AF=0;SAS_AF=0;AA=A|||;VT=SNP
5	155890332	rs7717944	A	G	100	PASS	AC=1911;AF=0.381589;AN=5008;NS=2504;DP=16881;EAS_AF=0.3581;AMR_AF=0.2565;AFR_AF=0.5908;EUR_AF=0.328;SAS_AF=0.2669;AA=G|||;VT=SNP
5	155891740	rs75940790	C	T	100	PASS	AC=28;AF=0.00559105;AN=5008;NS=2504;DP=18205;EAS_AF=0.0248;AMR_AF=0;AFR_AF=0;EUR_AF=0.001;SAS_AF=0.002;AA=C|||;VT=SNP
5	155892733	rs75564556	G	T	100	PASS	AC=65;AF=0.0129792;AN=5008;NS=2504;DP=19250;EAS_AF=0.0536;AMR_AF=0.0115;AFR_AF=0;EUR_AF=0.003;SAS_AF=0;AA=G|||;VT=SNP
5	155894497	rs17053572	A	G	100	PASS	AC=213;AF=0.0425319;AN=5008;NS=2504;DP=16573;EAS_AF=0.0268;AMR_AF=0.072;AFR_AF=0.0083;EUR_AF=0.0477;SAS_AF=0.0787;AA=A|||;VT=SNP
5	155895111	rs7719992	C	G	100	PASS	AC=1863;AF=0.372005;AN=5008;NS=2504;DP=17148;EAS_AF=0.3502;AMR_AF=0.2406;AFR_AF=0.6097;EUR_AF=0.2903;SAS_AF=0.2505;AA=C|||;VT=SNP
5	155895979	rs1827688	A	G	100	PASS	AC=281;AF=0.0561102;AN=5008;NS=2504;DP=18160;EAS_AF=0.1478;AMR_AF=0.0245;AFR_AF=0.0507;EUR_AF=0.0437;SAS_AF=0.0041;AA=A|||;VT=SNP
5	155896817	rs9313941	A	G	100	PASS	AC=2421;AF=0.483427;AN=5008;NS=2504;DP=20518;EAS_AF=0.4196;AMR_AF=0.5375;AFR_AF=0.3805;EUR_AF=0.5318;SAS_AF=0.6002;AA=G|||;VT=SNP
5	155897342	rs72801107	G	A	100	PASS	AC=311;AF=0.0621006;AN=5008;NS=2504;DP=13668;EAS_AF=0.0268;AMR_AF=0.085;AFR_AF=0.0635;EUR_AF=0.0577;SAS_AF=0.0849;AA=G|||;VT=SNP
5	155898139	rs7721082	G	A	100	PASS	AC=4208;AF=0.840256;AN=5008;NS=2504;DP=17323;EAS_AF=0.7669;AMR_AF=0.755;AFR_AF=0.9917;EUR_AF=0.7734;SAS_AF=0.8405;AA=A|||;VT=SNP
5	155898716	rs140653269	C	T	100	PASS	AC=98;AF=0.0195687;AN=5008;NS=2504;DP=14827;EAS_AF=0.0169;AMR_AF=0.1153;AFR_AF=0;EUR_AF=0;SAS_AF=0.001;AA=C|||;VT=SNP
5	155899473	rs55820495	T	G	100	PASS	AC=2424;AF=0.484026;AN=5008;NS=2504;DP=17002;EAS_AF=0.4187;AMR_AF=0.5259;AFR_AF=0.416;EUR_AF=0.505;SAS_AF=0.592;AA=G|||;VT=SNP
5	155900401	rs1504936	C	T	100	PASS	AC=4109;AF=0.820487;AN=5008;NS=2504;DP=21523;EAS_AF=0.7669;AMR_AF=0.7176;AFR_AF=0.9887;EUR_AF=0.7097;SAS_AF=0.8354;AA=T|||;VT=SNP
5	155901577	rs2312183	A	G	100	PASS	AC=2308;AF=0.460863;AN=5008;NS=2504;DP=20600;EAS_AF=0.4187;AMR_AF=0.4856;AFR_AF=0.4009;EUR_AF=0.4384;SAS_AF=0.591;AA=G|||;VT=SNP
5	155901875	rs2135030	T	C	100	PASS	AC=2316;AF=0.46246;AN=5008;NS=2504;DP=20354;EAS_AF=0.4177;AMR_AF=0.4841;AFR_AF=0.4107;EUR_AF=0.4364;SAS_AF=0.59;AA=C|||;VT=SNP
5	155902003	rs55872084	G	T	100	PASS	AC=744;AF=0.148562;AN=5008;NS=2504;DP=21070;EAS_AF=0.1696;AMR_AF=0.1585;AFR_AF=0.0091;EUR_AF=0.2266;SAS_AF=0.228;AA=G|||;VT=SNP
5	155902280	rs73295175	G	T	100	PASS	AC=1012;AF=0.202077;AN=5008;NS=2504;DP=18904;EAS_AF=0.2014;AMR_AF=0.1729;AFR_AF=0.1687;EUR_AF=0.2286;SAS_AF=0.2413;AA=G|||;VT=SNP
5	155902345	rs4704803	C	G	100	PASS	AC=2273;AF=0.453874;AN=5008;NS=2504;DP=17998;EAS_AF=0.4177;AMR_AF=0.4813;AFR_AF=0.3812;EUR_AF=0.4344;SAS_AF=0.59;AA=G|||;VT=SNP
5	155904804	rs1354563	A	G	100	PASS	AC=2364;AF=0.472045;AN=5008;NS=2504;DP=18395;EAS_AF=0.4196;AMR_AF=0.5187;AFR_AF=0.3737;EUR_AF=0.503;SAS_AF=0.5941;AA=G|||;VT=SNP
5	155905133	rs1354564	A	G	100	PASS	AC=2664;AF=0.531949;AN=5008;NS=2504;DP=20810;EAS_AF=0.5675;AMR_AF=0.5476;AFR_AF=0.4349;EUR_AF=0.5477;SAS_AF=0.5992;AA=G|||;VT=SNP
5	155905734	rs11953896	G	A	100	PASS	AC=294;AF=0.0587061;AN=5008;NS=2504;DP=17317;EAS_AF=0.0268;AMR_AF=0.0807;AFR_AF=0.0545;EUR_AF=0.0557;SAS_AF=0.0849;AA=G|||;VT=SNP
5	155905810	rs2135031	C	G	100	PASS	AC=2020;AF=0.403355;AN=5008;NS=2504;DP=16372;EAS_AF=0.4355;AMR_AF=0.4611;AFR_AF=0.2133;EUR_AF=0.4274;SAS_AF=0.5613;AA=c|||;VT=SNP
5	155907487	rs4704804	A	G	100	PASS	AC=2677;AF=0.534545;AN=5008;NS=2504;DP=16817;EAS_AF=0.5823;AMR_AF=0.5461;AFR_AF=0.4349;EUR_AF=0.5487;SAS_AF=0.5971;AA=G|||;VT=SNP
5	155908259	rs77370445	G	T	100	PASS	AC=14;AF=0.00279553;AN=5008;NS=2504;DP=17147;EAS_AF=0.0139;AMR_AF=0;AFR_AF=0;EUR_AF=0;SAS_AF=0;AA=G|||;VT=SNP
5	155908785	rs980149	A	G	100	PASS	AC=2447;AF=0.488618;AN=5008;NS=2504;DP=19221;EAS_AF=0.4365;AMR_AF=0.5274;AFR_AF=0.4175;EUR_AF=0.504;SAS_AF=0.5951;AA=A|||;VT=SNP
5	155908920	rs980148	C	T	100	PASS	AC=2102;AF=0.419728;AN=5008;NS=2504;DP=19934;EAS_AF=0.4365;AMR_AF=0.487;AFR_AF=0.2118;EUR_AF=0.4742;SAS_AF=0.5798;AA=C|||;VT=SNP
5	155909073	rs17638584	G	T	100	PASS	AC=719;AF=0.14357;AN=5008;NS=2504;DP=19843;EAS_AF=0.1458;AMR_AF=0.1571;AFR_AF=0.0091;EUR_AF=0.2266;SAS_AF=0.228;AA=g|||;VT=SNP
5	155912152	rs2055613	A	G	100	PASS	AC=3032;AF=0.605431;AN=5008;NS=2504;DP=17874;EAS_AF=0.5913;AMR_AF=0.5908;AFR_AF=0.6543;EUR_AF=0.5606;SAS_AF=0.6104;AA=G|||;VT=SNP
5	155912474	rs2312184	C	A	100	PASS	AC=4128;AF=0.824281;AN=5008;NS=2504;DP=18755;EAS_AF=0.746;AMR_AF=0.7392;AFR_AF=0.9917;EUR_AF=0.7386;SAS_AF=0.8272;AA=A|||;VT=SNP
5	155912517	rs61068059	C	T	100	PASS	AC=821;AF=0.163938;AN=5008;NS=2504;DP=16989;EAS_AF=0.1577;AMR_AF=0.1585;AFR_AF=0.1036;EUR_AF=0.2137;SAS_AF=0.2045;AA=C|||;VT=SNP
5	155912576	rs2174419	A	G	100	PASS	AC=3768;AF=0.752396;AN=5008;NS=2504;DP=18370;EAS_AF=0.5933;AMR_AF=0.7248;AFR_AF=0.854;EUR_AF=0.7286;SAS_AF=0.8231;AA=G|||;VT=SNP
5	155913317	rs116560088	C	T	100	PASS	AC=259;AF=0.0517173;AN=5008;NS=2504;DP=21445;EAS_AF=0.1538;AMR_AF=0.0245;AFR_AF=0.0257;EUR_AF=0.0477;SAS_AF=0.0051;AA=C|||;VT=SNP
5	155913895	rs4705018	A	C	100	PASS	AC=2244;AF=0.448083;AN=5008;NS=2504;DP=19611;EAS_AF=0.3998;AMR_AF=0.5231;AFR_AF=0.2965;EUR_AF=0.4901;SAS_AF=0.6063;AA=A|||;VT=SNP
5	155914451	rs4307078	G	A	100	PASS	AC=1392;AF=0.277955;AN=5008;NS=2504;DP=21548;EAS_AF=0.2093;AMR_AF=0.1816;AFR_AF=0.4758;EUR_AF=0.2147;SAS_AF=0.2147;AA=G|||;VT=SNP
5	155914878	rs2312185	G	A	100	PASS	AC=2201;AF=0.439497;AN=5008;NS=2504;DP=9886;EAS_AF=0.3829;AMR_AF=0.5216;AFR_AF=0.2769;EUR_AF=0.4901;SAS_AF=0.6074;AA=G|||;VT=SNP
5	155915105	rs77019485	C	T	100	PASS	AC=256;AF=0.0511182;AN=5008;NS=2504;DP=8216;EAS_AF=0.2341;AMR_AF=0.0058;AFR_AF=0.0023;EUR_AF=0.004;SAS_AF=0.0092;AA=C|||;VT=SNP
5	155915825	rs10866739	T	G	100	PASS	AC=3800;AF=0.758786;AN=5008;NS=2504;DP=17811;EAS_AF=0.5933;AMR_AF=0.7248;AFR_AF=0.8775;EUR_AF=0.7306;SAS_AF=0.8221;AA=G|||;VT=SNP
5	155918560	rs80346689	C	G	100	PASS	AC=283;AF=0.0565096;AN=5008;NS=2504;DP=18002;EAS_AF=0.1607;AMR_AF=0.0288;AFR_AF=0.0363;EUR_AF=0.0477;SAS_AF=0.0051;AA=C|||;VT=SNP
5	155918768	rs256846	C	T	100	PASS	AC=813;AF=0.16234;AN=5008;NS=2504;DP=17805;EAS_AF=0.245;AMR_AF=0.2378;AFR_AF=0.0076;EUR_AF=0.2197;SAS_AF=0.1738;AA=C|||;VT=SNP
5	155920247	rs256845	C	T	100	PASS	AC=1440;AF=0.28754;AN=5008;NS=2504;DP=21724;EAS_AF=0.4157;AMR_AF=0.2853;AFR_AF=0.2905;EUR_AF=0.2724;SAS_AF=0.1687;AA=T|||;VT=SNP
5	155920912	rs7720984	G	A	100	PASS	AC=1516;AF=0.302716;AN=5008;NS=2504;DP=17948;EAS_AF=0.1796;AMR_AF=0.2075;AFR_AF=0.525;EUR_AF=0.2674;SAS_AF=0.2331;AA=A|||;VT=SNP
5	155921097	rs256844	T	A	100	PASS	AC=2589;AF=0.516973;AN=5008;NS=2504;DP=16533;EAS_AF=0.6032;AMR_AF=0.4568;AFR_AF=0.5673;EUR_AF=0.5159;SAS_AF=0.4039;AA=A|||;VT=SNP
5	155921307	rs256843	A	T	100	PASS	AC=779;AF=0.155551;AN=5008;NS=2504;DP=15116;EAS_AF=0.254;AMR_AF=0.2205;AFR_AF=0.0061;EUR_AF=0.2008;SAS_AF=0.1636;AA=A|||;VT=SNP
5	155922099	rs1368300	C	T	100	PASS	AC=989;AF=0.197484;AN=5008;NS=2504;DP=21526;EAS_AF=0.1806;AMR_AF=0.1686;AFR_AF=0.1657;EUR_AF=0.2425;SAS_AF=0.2321;AA=C|||;VT=SNP
5	155922172	rs256842	G	T	100	PASS	AC=780;AF=0.155751;AN=5008;NS=2504;DP=21438;EAS_AF=0.254;AMR_AF=0.2219;AFR_AF=0.0061;EUR_AF=0.2008;SAS_AF=0.1636;AA=G|||;VT=SNP
5	155922368	rs256841	A	G	100	PASS	AC=1329;AF=0.265375;AN=5008;NS=2504;DP=20183;EAS_AF=0.4226;AMR_AF=0.2709;AFR_AF=0.2247;EUR_AF=0.2515;SAS_AF=0.1687;AA=A|||;VT=SNP
5	155922433	rs17053585	A	G	100	PASS	AC=295;AF=0.0589058;AN=5008;NS=2504;DP=20663;EAS_AF=0.1696;AMR_AF=0.0288;AFR_AF=0.0371;EUR_AF=0.0497;SAS_AF=0.0051;AA=A|||;VT=SNP
5	155923844	rs6886828	T	C	100	PASS	AC=1342;AF=0.267971;AN=5008;NS=2504;DP=21056;EAS_AF=0.1905;AMR_AF=0.2349;AFR_AF=0.3079;EUR_AF=0.327;SAS_AF=0.2566;AA=T|||;VT=SNP
5	155924030	rs256840	G	C	100	PASS	AC=1321;AF=0.263778;AN=5008;NS=2504;DP=20370;EAS_AF=0.4236;AMR_AF=0.268;AFR_AF=0.2194;EUR_AF=0.2515;SAS_AF=0.1687;AA=C|||;VT=SNP
5	155924870	rs11738716	G	C	100	PASS	AC=1337;AF=0.266973;AN=5008;NS=2504;DP=20206;EAS_AF=0.1895;AMR_AF=0.2334;AFR_AF=0.3079;EUR_AF=0.328;SAS_AF=0.2526;AA=G|||;VT=SNP
5	155926544	rs256821	G	A	100	PASS	AC=2787;AF=0.55651;AN=5008;NS=2504;DP=3381;EAS_AF=0.6071;AMR_AF=0.5101;AFR_AF=0.6074;EUR_AF=0.5994;SAS_AF=0.4243;AA=A|||;VT=SNP
5	155926662	rs256820	G	A	100	PASS	AC=2787;AF=0.55651;AN=5008;NS=2504;DP=16774;EAS_AF=0.6071;AMR_AF=0.5101;AFR_AF=0.6074;EUR_AF=0.5994;SAS_AF=0.4243;AA=A|||;VT=SNP
5	155927342	rs60556310	C	T	100	PASS	AC=293;AF=0.0585064;AN=5008;NS=2504;DP=17618;EAS_AF=0.0694;AMR_AF=0.0865;AFR_AF=0.0008;EUR_AF=0.0596;SAS_AF=0.1043;AA=C|||;VT=SNP
5	155927543	rs6880345	G	A	100	PASS	AC=861;AF=0.171925;AN=5008;NS=2504;DP=18185;EAS_AF=0.1468;AMR_AF=0.2046;AFR_AF=0.0106;EUR_AF=0.3241;SAS_AF=0.2362;AA=g|||;VT=SNP
5	155928305	rs72801122	G	A	100	PASS	AC=230;AF=0.0459265;AN=5008;NS=2504;DP=19966;EAS_AF=0.0685;AMR_AF=0.0576;AFR_AF=0.0008;EUR_AF=0.0408;SAS_AF=0.0808;AA=G|||;VT=SNP
5	155928320	rs148477518	C	T	100	PASS	AC=6;AF=0.00119808;AN=5008;NS=2504;DP=20418;EAS_AF=0.004;AMR_AF=0;AFR_AF=0;EUR_AF=0.002;SAS_AF=0;AA=C|||;VT=SNP
5	155928783	rs144157814	C	A	100	PASS	AC=20;AF=0.00399361;AN=5008;NS=2504;DP=17536;EAS_AF=0.0198;AMR_AF=0;AFR_AF=0;EUR_AF=0;SAS_AF=0;AA=C|||;VT=SNP
5	155928790	rs256819	C	T	100	PASS	AC=771;AF=0.153954;AN=5008;NS=2504;DP=17258;EAS_AF=0.247;AMR_AF=0.2205;AFR_AF=0.0061;EUR_AF=0.2008;SAS_AF=0.1626;AA=C|||;VT=SNP
5	155929877	rs73297105	G	T	100	PASS	AC=1503;AF=0.30012;AN=5008;NS=2504;DP=18009;EAS_AF=0.1835;AMR_AF=0.245;AFR_AF=0.4145;EUR_AF=0.3489;SAS_AF=0.2546;AA=G|||;VT=SNP
5	155930607	rs4588577	C	T	100	PASS	AC=771;AF=0.153954;AN=5008;NS=2504;DP=17954;EAS_AF=0.247;AMR_AF=0.2219;AFR_AF=0.0061;EUR_AF=0.1998;SAS_AF=0.1626;AA=C|||;VT=SNP
5	155930612	rs4613690	G	A	100	PASS	AC=1441;AF=0.28774;AN=5008;NS=2504;DP=17867;EAS_AF=0.4226;AMR_AF=0.2839;AFR_AF=0.2874;EUR_AF=0.2714;SAS_AF=0.1687;AA=A|||;VT=SNP
5	155930747	rs192618547	A	G	100	PASS	AC=13;AF=0.00259585;AN=5008;NS=2504;DP=18236;EAS_AF=0.0099;AMR_AF=0.0029;AFR_AF=0;EUR_AF=0.001;SAS_AF=0;AA=A|||;VT=SNP
5	155930876	rs1432686	T	G	100	PASS	AC=1154;AF=0.230431;AN=5008;NS=2504;DP=17571;EAS_AF=0.1855;AMR_AF=0.2219;AFR_AF=0.1793;EUR_AF=0.326;SAS_AF=0.2536;AA=T|||;VT=SNP
5	155930926	rs1835912	T	C	100	PASS	AC=1157;AF=0.23103;AN=5008;NS=2504;DP=16224;EAS_AF=0.1875;AMR_AF=0.2219;AFR_AF=0.1793;EUR_AF=0.327;SAS_AF=0.2536;AA=T|||;VT=SNP
5	155931123	rs141222290	A	G	100	PASS	AC=38;AF=0.00758786;AN=5008;NS=2504;DP=13541;EAS_AF=0.0367;AMR_AF=0;AFR_AF=0;EUR_AF=0;SAS_AF=0.001;AA=A|||;VT=SNP
5	155931865	rs9313957	G	T	100	PASS	AC=1455;AF=0.290535;AN=5008;NS=2504;DP=19641;EAS_AF=0.1835;AMR_AF=0.2334;AFR_AF=0.4032;EUR_AF=0.327;SAS_AF=0.2515;AA=G|||;VT=SNP
5	155932280	rs256822	T	C	100	PASS	AC=773;AF=0.154353;AN=5008;NS=2504;DP=21059;EAS_AF=0.249;AMR_AF=0.2205;AFR_AF=0.0061;EUR_AF=0.2008;SAS_AF=0.1626;AA=T|||;VT=SNP
5	155932998	rs256823	C	A	100	PASS	AC=2832;AF=0.565495;AN=5008;NS=2504;DP=15872;EAS_AF=0.6032;AMR_AF=0.513;AFR_AF=0.646;EUR_AF=0.5984;SAS_AF=0.4213;AA=A|||;VT=SNP
5	155933860	rs256824	C	T	100	PASS	AC=1458;AF=0.291134;AN=5008;NS=2504;DP=18128;EAS_AF=0.4167;AMR_AF=0.2853;AFR_AF=0.3018;EUR_AF=0.2734;SAS_AF=0.1697;AA=T|||;VT=SNP
5	155934933	rs74941933	G	A	100	PASS	AC=135;AF=0.0269569;AN=5008;NS=2504;DP=16044;EAS_AF=0.0397;AMR_AF=0.134;AFR_AF=0;EUR_AF=0;SAS_AF=0.002;AA=G|||;VT=SNP
5	155934970	rs256825	G	A	100	PASS	AC=2721;AF=0.543331;AN=5008;NS=2504;DP=15956;EAS_AF=0.6052;AMR_AF=0.5029;AFR_AF=0.5651;EUR_AF=0.5984;SAS_AF=0.4223;AA=G|||;VT=SNP
5	155935836	rs115859006	A	G	100	PASS	AC=263;AF=0.052516;AN=5008;NS=2504;DP=18591;EAS_AF=0.1696;AMR_AF=0.0216;AFR_AF=0.0189;EUR_AF=0.0467;SAS_AF=0.0051;AA=A|||;VT=SNP
5	155935991	rs256826	C	A	100	PASS	AC=1088;AF=0.217252;AN=5008;NS=2504;DP=20835;EAS_AF=0.248;AMR_AF=0.2435;AFR_AF=0.2345;EUR_AF=0.1978;SAS_AF=0.1636;AA=A|||;VT=SNP
5	155936086	rs934417	T	G	100	PASS	AC=1488;AF=0.297125;AN=5008;NS=2504;DP=21629;EAS_AF=0.3611;AMR_AF=0.255;AFR_AF=0.2209;EUR_AF=0.3787;SAS_AF=0.2802;AA=T|||;VT=SNP
5	155936162	rs13360574	A	G	100	PASS	AC=1559;AF=0.311302;AN=5008;NS=2504;DP=19692;EAS_AF=0.3611;AMR_AF=0.2565;AFR_AF=0.2761;EUR_AF=0.3767;SAS_AF=0.2791;AA=G|||;VT=SNP
5	155937650	rs256839	G	A	100	PASS	AC=1041;AF=0.207867;AN=5008;NS=2504;DP=16831;EAS_AF=0.256;AMR_AF=0.2378;AFR_AF=0.1959;EUR_AF=0.1988;SAS_AF=0.1626;AA=A|||;VT=SNP
5	155938071	rs183745	C	T	100	PASS	AC=2857;AF=0.570487;AN=5008;NS=2504;DP=18019;EAS_AF=0.6081;AMR_AF=0.5144;AFR_AF=0.646;EUR_AF=0.5984;SAS_AF=0.4407;AA=T|||;VT=SNP
5	155938322	rs1368299	A	G	100	PASS	AC=1482;AF=0.295927;AN=5008;NS=2504;DP=19013;EAS_AF=0.3542;AMR_AF=0.2536;AFR_AF=0.2247;EUR_AF=0.3767;SAS_AF=0.2791;AA=A|||;VT=SNP
5	155939512	rs256838	C	T	100	PASS	AC=759;AF=0.151558;AN=5008;NS=2504;DP=18250;EAS_AF=0.245;AMR_AF=0.2133;AFR_AF=0.0061;EUR_AF=0.1958;SAS_AF=0.1626;AA=C|||;VT=SNP
5	155939857	rs891907	G	A	100	PASS	AC=1619;AF=0.323283;AN=5008;NS=2504;DP=16420;EAS_AF=0.3452;AMR_AF=0.2349;AFR_AF=0.3835;EUR_AF=0.341;SAS_AF=0.2638;AA=A|||;VT=SNP
5	155940126	rs891906	T	C	100	PASS	AC=1625;AF=0.324481;AN=5008;NS=2504;DP=20187;EAS_AF=0.1964;AMR_AF=0.2349;AFR_AF=0.5189;EUR_AF=0.3221;SAS_AF=0.2597;AA=C|||;VT=SNP
5	155941078	rs6883496	T	G	100	PASS	AC=1263;AF=0.252196;AN=5008;NS=2504;DP=22151;EAS_AF=0.1974;AMR_AF=0.2219;AFR_AF=0.2496;EUR_AF=0.3211;SAS_AF=0.2628;AA=T|||;VT=SNP
5	155941336	rs256837	C	A	100	PASS	AC=565;AF=0.112819;AN=5008;NS=2504;DP=19784;EAS_AF=0.0129;AMR_AF=0.2089;AFR_AF=0.0197;EUR_AF=0.1938;SAS_AF=0.1902;AA=C|||;VT=SNP
5	155941396	rs17639279	T	G	100	PASS	AC=1468;AF=0.293131;AN=5008;NS=2504;DP=19296;EAS_AF=0.1974;AMR_AF=0.2262;AFR_AF=0.4039;EUR_AF=0.3211;SAS_AF=0.2607;AA=T|||;VT=SNP
5	155941762	rs256836	A	G	100	PASS	AC=627;AF=0.1252;AN=5008;NS=2504;DP=18749;EAS_AF=0.0129;AMR_AF=0.2147;AFR_AF=0.0666;EUR_AF=0.1958;SAS_AF=0.184;AA=A|||;VT=SNP
5	155941810	rs138086322	T	C	100	PASS	AC=85;AF=0.0169728;AN=5008;NS=2504;DP=19549;EAS_AF=0.0754;AMR_AF=0.0072;AFR_AF=0;EUR_AF=0;SAS_AF=0.0041;AA=T|||;VT=SNP
5	155942576	rs116591545	G	A	100	PASS	AC=93;AF=0.0185703;AN=5008;NS=2504;DP=19098;EAS_AF=0.0298;AMR_AF=0.0043;AFR_AF=0.0303;EUR_AF=0;SAS_AF=0.0204;AA=G|||;VT=SNP
5	155942731	rs78905105	G	C	100	PASS	AC=215;AF=0.0429313;AN=5008;NS=2504;DP=20833;EAS_AF=0.1845;AMR_AF=0.0014;AFR_AF=0.0144;EUR_AF=0.001;SAS_AF=0.0082;AA=G|||;VT=SNP
5	155942745	rs256835	C	T	100	PASS	AC=2435;AF=0.486222;AN=5008;NS=2504;DP=19808;EAS_AF=0.3929;AMR_AF=0.4611;AFR_AF=0.5552;EUR_AF=0.5417;SAS_AF=0.4499;AA=T|||;VT=SNP
5	155942779	rs78263503	G	A	100	PASS	AC=214;AF=0.0427316;AN=5008;NS=2504;DP=18790;EAS_AF=0.1835;AMR_AF=0.0014;AFR_AF=0.0144;EUR_AF=0.001;SAS_AF=0.0082;AA=G|||;VT=SNP
5	155943367	rs117909579	A	T	100	PASS	AC=214;AF=0.0427316;AN=5008;NS=2504;DP=18030;EAS_AF=0.1835;AMR_AF=0.0014;AFR_AF=0.0144;EUR_AF=0.001;SAS_AF=0.0082;AA=A|||;VT=SNP
5	155943413	rs256834	C	A	100	PASS	AC=2436;AF=0.486422;AN=5008;NS=2504;DP=17842;EAS_AF=0.3938;AMR_AF=0.4625;AFR_AF=0.5545;EUR_AF=0.5417;SAS_AF=0.4499;AA=A|||;VT=SNP
5	155943716	rs79761934	G	A	100	PASS	AC=214;AF=0.0427316;AN=5008;NS=2504;DP=20712;EAS_AF=0.1835;AMR_AF=0.0014;AFR_AF=0.0144;EUR_AF=0.001;SAS_AF=0.0082;AA=G|||;VT=SNP
5	155943817	rs143434556	G	A	100	PASS	AC=215;AF=0.0429313;AN=5008;NS=2504;DP=19708;EAS_AF=0.1835;AMR_AF=0.0029;AFR_AF=0.0144;EUR_AF=0.001;SAS_AF=0.0082;AA=G|||;VT=SNP
5	155943931	rs117191490	C	T	100	PASS	AC=214;AF=0.0427316;AN=5008;NS=2504;DP=21453;EAS_AF=0.1835;AMR_AF=0.0014;AFR_AF=0.0144;EUR_AF=0.001;SAS_AF=0.0082;AA=C|||;VT=SNP
5	155944656	rs256833	C	G	100	PASS	AC=627;AF=0.1252;AN=5008;NS=2504;DP=18929;EAS_AF=0.0129;AMR_AF=0.2147;AFR_AF=0.0658;EUR_AF=0.1968;SAS_AF=0.184;AA=C|||;VT=SNP
5	155944736	rs74603109	A	G	100	PASS	AC=902;AF=0.180112;AN=5008;NS=2504;DP=19788;EAS_AF=0.1667;AMR_AF=0.2046;AFR_AF=0.0257;EUR_AF=0.3191;SAS_AF=0.2423;AA=A|||;VT=SNP
5	155944820	rs256832	T	C	100	PASS	AC=2446;AF=0.488419;AN=5008;NS=2504;DP=19891;EAS_AF=0.3938;AMR_AF=0.4611;AFR_AF=0.5575;EUR_AF=0.5427;SAS_AF=0.456;AA=C|||;VT=SNP
5	155945171	rs256831	G	A	100	PASS	AC=626;AF=0.125;AN=5008;NS=2504;DP=21025;EAS_AF=0.0129;AMR_AF=0.2147;AFR_AF=0.0651;EUR_AF=0.1968;SAS_AF=0.184;AA=G|||;VT=SNP
5	155945315	rs56235470	G	A	100	PASS	AC=1037;AF=0.207069;AN=5008;NS=2504;DP=19682;EAS_AF=0.1964;AMR_AF=0.2118;AFR_AF=0.0877;EUR_AF=0.3191;SAS_AF=0.2607;AA=G|||;VT=SNP
5	155945431	rs256830	C	T	100	PASS	AC=543;AF=0.108427;AN=5008;NS=2504;DP=19201;EAS_AF=0.0129;AMR_AF=0.2075;AFR_AF=0.0061;EUR_AF=0.1958;SAS_AF=0.1851;AA=C|||;VT=SNP
5	155946293	rs256829	G	A	100	PASS	AC=628;AF=0.125399;AN=5008;NS=2504;DP=16863;EAS_AF=0.0129;AMR_AF=0.2147;AFR_AF=0.0666;EUR_AF=0.1968;SAS_AF=0.184;AA=G|||;VT=SNP
5	155947003	rs256828	A	G	100	PASS	AC=2286;AF=0.45647;AN=5008;NS=2504;DP=19135;EAS_AF=0.3829;AMR_AF=0.4597;AFR_AF=0.4561;EUR_AF=0.5258;SAS_AF=0.4591;AA=A|||;VT=SNP
5	155947035	rs256827	C	G	100	PASS	AC=2594;AF=0.517971;AN=5008;NS=2504;DP=18985;EAS_AF=0.3829;AMR_AF=0.4798;AFR_AF=0.6589;EUR_AF=0.5507;SAS_AF=0.4601;AA=G|||;VT=SNP
5	155947625	rs116956902	C	T	100	PASS	AC=224;AF=0.0447284;AN=5008;NS=2504;DP=20398;EAS_AF=0.1905;AMR_AF=0.0014;AFR_AF=0.0151;EUR_AF=0.001;SAS_AF=0.0102;AA=C|||;VT=SNP
5	155948651	rs4516838	A	G	100	PASS	AC=441;AF=0.0880591;AN=5008;NS=2504;DP=20438;EAS_AF=0.0119;AMR_AF=0.1859;AFR_AF=0.0061;EUR_AF=0.1461;SAS_AF=0.1483;AA=A|||;VT=SNP
5	155948656	rs4639205	A	G	100	PASS	AC=574;AF=0.114617;AN=5008;NS=2504;DP=20316;EAS_AF=0.0119;AMR_AF=0.1945;AFR_AF=0.1014;EUR_AF=0.1471;SAS_AF=0.1483;AA=A|||;VT=SNP
5	155948893	rs115672382	G	A	100	PASS	AC=526;AF=0.105032;AN=5008;NS=2504;DP=21215;EAS_AF=0.0119;AMR_AF=0.1931;AFR_AF=0.0658;EUR_AF=0.1471;SAS_AF=0.1483;AA=g|||;VT=SNP
5	155948970	rs7700916	G	T	100	PASS	AC=1017;AF=0.203075;AN=5008;NS=2504;DP=22508;EAS_AF=0.1865;AMR_AF=0.2118;AFR_AF=0.0809;EUR_AF=0.3191;SAS_AF=0.2597;AA=G|||;VT=SNP
5	155949057	rs7701076	G	A	100	PASS	AC=1213;AF=0.242212;AN=5008;NS=2504;DP=21522;EAS_AF=0.1865;AMR_AF=0.2176;AFR_AF=0.2269;EUR_AF=0.3191;SAS_AF=0.2587;AA=G|||;VT=SNP
5	155949389	rs4447971	A	G	100	PASS	AC=1199;AF=0.239417;AN=5008;NS=2504;DP=19288;EAS_AF=0.1865;AMR_AF=0.219;AFR_AF=0.2133;EUR_AF=0.3201;SAS_AF=0.2607;AA=A|||;VT=SNP
5	155949781	rs2656894	G	C	100	PASS	AC=1489;AF=0.297324;AN=5008;NS=2504;DP=16304;EAS_AF=0.1954;AMR_AF=0.2522;AFR_AF=0.587;EUR_AF=0.1829;SAS_AF=0.1605;AA=C|||;VT=SNP
5	155949939	rs75352978	T	C	100	PASS	AC=1024;AF=0.204473;AN=5008;NS=2504;DP=17724;EAS_AF=0.1925;AMR_AF=0.2118;AFR_AF=0.0809;EUR_AF=0.3201;SAS_AF=0.2597;AA=T|||;VT=SNP
5	155950048	rs80282644	C	T	100	PASS	AC=27;AF=0.00539137;AN=5008;NS=2504;DP=18385;EAS_AF=0.0258;AMR_AF=0;AFR_AF=0;EUR_AF=0;SAS_AF=0.001;AA=C|||;VT=SNP
5	155950130	rs79946104	G	C	100	PASS	AC=225;AF=0.0449281;AN=5008;NS=2504;DP=18771;EAS_AF=0.1825;AMR_AF=0.0029;AFR_AF=0.0197;EUR_AF=0.001;SAS_AF=0.0123;AA=G|||;VT=SNP
5	155950131	rs6889462	A	G	100	PASS	AC=1265;AF=0.252596;AN=5008;NS=2504;DP=18674;EAS_AF=0.1875;AMR_AF=0.2406;AFR_AF=0.239;EUR_AF=0.332;SAS_AF=0.2648;AA=G|||;VT=SNP
5	155950295	rs78667023	A	G	100	PASS	AC=870;AF=0.173722;AN=5008;NS=2504;DP=20339;EAS_AF=0.1558;AMR_AF=0.2032;AFR_AF=0.0113;EUR_AF=0.3191;SAS_AF=0.2413;AA=A|||;VT=SNP
5	155950398	rs79835445	G	A	100	PASS	AC=1018;AF=0.203275;AN=5008;NS=2504;DP=20906;EAS_AF=0.1855;AMR_AF=0.2118;AFR_AF=0.0802;EUR_AF=0.3201;SAS_AF=0.2618;AA=G|||;VT=SNP
5	155950923	rs80019372	G	A	100	PASS	AC=526;AF=0.105032;AN=5008;NS=2504;DP=12263;EAS_AF=0.0119;AMR_AF=0.1931;AFR_AF=0.0658;EUR_AF=0.1471;SAS_AF=0.1483;AA=G|||;VT=SNP
5	155951563	rs1432681	G	A	100	PASS	AC=2017;AF=0.402756;AN=5008;NS=2504;DP=15517;EAS_AF=0.1984;AMR_AF=0.4409;AFR_AF=0.472;EUR_AF=0.4791;SAS_AF=0.4141;AA=A|||;VT=SNP
5	155951690	rs77425467	G	A	100	PASS	AC=217;AF=0.0433307;AN=5008;NS=2504;DP=16844;EAS_AF=0.1825;AMR_AF=0.0014;AFR_AF=0.0144;EUR_AF=0.001;SAS_AF=0.0123;AA=G|||;VT=SNP
5	155952339	rs2656895	C	T	100	PASS	AC=2008;AF=0.400958;AN=5008;NS=2504;DP=19157;EAS_AF=0.1984;AMR_AF=0.4409;AFR_AF=0.4705;EUR_AF=0.4771;SAS_AF=0.409;AA=T|||;VT=SNP
5	155952774	rs7715938	A	G	100	PASS	AC=1023;AF=0.204273;AN=5008;NS=2504;DP=16960;EAS_AF=0.1925;AMR_AF=0.2118;AFR_AF=0.0809;EUR_AF=0.3191;SAS_AF=0.2597;AA=A|||;VT=SNP
5	155953508	rs4705019	A	T	100	PASS	AC=2540;AF=0.507188;AN=5008;NS=2504;DP=20737;EAS_AF=0.3869;AMR_AF=0.4654;AFR_AF=0.6876;EUR_AF=0.502;SAS_AF=0.4223;AA=t|||;VT=SNP
5	155953919	rs2082388	A	G	100	PASS	AC=529;AF=0.105631;AN=5008;NS=2504;DP=19489;EAS_AF=0.0119;AMR_AF=0.1945;AFR_AF=0.0658;EUR_AF=0.1481;SAS_AF=0.1493;AA=A|||;VT=SNP
5	155954319	rs78874806	G	A	100	PASS	AC=273;AF=0.0545128;AN=5008;NS=2504;DP=19945;EAS_AF=0.1825;AMR_AF=0.0115;AFR_AF=0.0325;EUR_AF=0.0239;SAS_AF=0.0143;AA=G|||;VT=SNP
5	155954515	rs17053596	T	C	100	PASS	AC=517;AF=0.103235;AN=5008;NS=2504;DP=18190;EAS_AF=0.1825;AMR_AF=0.0245;AFR_AF=0.2088;EUR_AF=0.0249;SAS_AF=0.0153;AA=T|||;VT=SNP
5	155954914	rs61590496	C	T	100	PASS	AC=1006;AF=0.200879;AN=5008;NS=2504;DP=16591;EAS_AF=0.1915;AMR_AF=0.2089;AFR_AF=0.0749;EUR_AF=0.3181;SAS_AF=0.2546;AA=C|||;VT=SNP
5	155955446	rs74844963	G	T	100	PASS	AC=52;AF=0.0103834;AN=5008;NS=2504;DP=16764;EAS_AF=0.0506;AMR_AF=0;AFR_AF=0.0008;EUR_AF=0;SAS_AF=0;AA=G|||;VT=SNP
5	155956125	rs10463128	A	G	100	PASS	AC=2528;AF=0.504792;AN=5008;NS=2504;DP=18971;EAS_AF=0.3829;AMR_AF=0.464;AFR_AF=0.6785;EUR_AF=0.503;SAS_AF=0.4264;AA=G|||;VT=SNP
5	155956159	rs79639234	C	T	100	PASS	AC=50;AF=0.00998403;AN=5008;NS=2504;DP=18402;EAS_AF=0.0308;AMR_AF=0;AFR_AF=0;EUR_AF=0;SAS_AF=0.0194;AA=c|||;VT=SNP
5	155956207	rs6893816	A	C	100	PASS	AC=2214;AF=0.442093;AN=5008;NS=2504;DP=18533;EAS_AF=0.2004;AMR_AF=0.4467;AFR_AF=0.6188;EUR_AF=0.4771;SAS_AF=0.4131;AA=C|||;VT=SNP
5	155957041	rs12517498	C	A	100	PASS	AC=1806;AF=0.360623;AN=5008;NS=2504;DP=18910;EAS_AF=0.1984;AMR_AF=0.4107;AFR_AF=0.3457;EUR_AF=0.4652;SAS_AF=0.4049;AA=A|||;VT=SNP
5	155957101	rs17053598	G	A	100	PASS	AC=218;AF=0.0435304;AN=5008;NS=2504;DP=19002;EAS_AF=0.1825;AMR_AF=0.0014;AFR_AF=0.0144;EUR_AF=0.001;SAS_AF=0.0133;AA=G|||;VT=SNP
5	155957439	rs7715923	G	T	100	PASS	AC=2275;AF=0.454273;AN=5008;NS=2504;DP=17988;EAS_AF=0.3819;AMR_AF=0.4481;AFR_AF=0.503;EUR_AF=0.501;SAS_AF=0.4192;AA=T|||;VT=SNP
5	155957604	rs60128166	T	C	100	PASS	AC=1021;AF=0.203874;AN=5008;NS=2504;DP=18451;EAS_AF=0.1865;AMR_AF=0.2089;AFR_AF=0.0893;EUR_AF=0.3181;SAS_AF=0.2556;AA=T|||;VT=SNP
5	155957707	rs76599030	A	G	100	PASS	AC=17;AF=0.00339457;AN=5008;NS=2504;DP=16772;EAS_AF=0.0149;AMR_AF=0;AFR_AF=0;EUR_AF=0;SAS_AF=0.002;AA=A|||;VT=SNP
5	155957887	rs56183897	C	T	100	PASS	AC=858;AF=0.171326;AN=5008;NS=2504;DP=18614;EAS_AF=0.1558;AMR_AF=0.2003;AFR_AF=0.0106;EUR_AF=0.3161;SAS_AF=0.2352;AA=C|||;VT=SNP
5	155957913	rs17558929	A	G	100	PASS	AC=527;AF=0.105232;AN=5008;NS=2504;DP=19598;EAS_AF=0.0119;AMR_AF=0.1931;AFR_AF=0.0666;EUR_AF=0.1471;SAS_AF=0.1483;AA=a|||;VT=SNP
5	155958060	rs194145	G	A	100	PASS	AC=527;AF=0.105232;AN=5008;NS=2504;DP=19408;EAS_AF=0.0119;AMR_AF=0.1931;AFR_AF=0.0666;EUR_AF=0.1471;SAS_AF=0.1483;AA=G|||;VT=SNP
5	155959473	rs75152502	A	T	100	PASS	AC=978;AF=0.195288;AN=5008;NS=2504;DP=15572;EAS_AF=0.1855;AMR_AF=0.2075;AFR_AF=0.0567;EUR_AF=0.3191;SAS_AF=0.2566;AA=A|||;VT=SNP
5	155959674	rs113985602	C	T	100	PASS	AC=2276;AF=0.454473;AN=5008;NS=2504;DP=16891;EAS_AF=0.381;AMR_AF=0.4524;AFR_AF=0.503;EUR_AF=0.5;SAS_AF=0.4192;AA=T|||;VT=SNP
5	155960089	rs253604	G	A	100	PASS	AC=2007;AF=0.400759;AN=5008;NS=2504;DP=20796;EAS_AF=0.1984;AMR_AF=0.4409;AFR_AF=0.4705;EUR_AF=0.4771;SAS_AF=0.408;AA=A|||;VT=SNP
5	155960169	rs12517691	G	T	100	PASS	AC=527;AF=0.105232;AN=5008;NS=2504;DP=19654;EAS_AF=0.0119;AMR_AF=0.1945;AFR_AF=0.0666;EUR_AF=0.1461;SAS_AF=0.1483;AA=G|||;VT=SNP
5	155960805	rs2431771	A	T	100	PASS	AC=2820;AF=0.563099;AN=5008;NS=2504;DP=15635;EAS_AF=0.4435;AMR_AF=0.5216;AFR_AF=0.7322;EUR_AF=0.5388;SAS_AF=0.5123;AA=T|||;VT=SNP
5	155960937	rs1432682	G	A	100	PASS	AC=2219;AF=0.443091;AN=5008;NS=2504;DP=16277;EAS_AF=0.3502;AMR_AF=0.4366;AFR_AF=0.5113;EUR_AF=0.4911;SAS_AF=0.4018;AA=A|||;VT=SNP
5	155961071	rs75437621	G	A	100	PASS	AC=19;AF=0.00379393;AN=5008;NS=2504;DP=17968;EAS_AF=0.0169;AMR_AF=0;AFR_AF=0;EUR_AF=0;SAS_AF=0.002;AA=G|||;VT=SNP
5	155961088	rs2431770	G	A	100	PASS	AC=527;AF=0.105232;AN=5008;NS=2504;DP=17722;EAS_AF=0.0119;AMR_AF=0.1945;AFR_AF=0.0666;EUR_AF=0.1461;SAS_AF=0.1483;AA=G|||;VT=SNP
5	155961374	rs17053601	A	G	100	PASS	AC=82;AF=0.0163738;AN=5008;NS=2504;DP=20611;EAS_AF=0.0794;AMR_AF=0;AFR_AF=0;EUR_AF=0;SAS_AF=0.002;AA=A|||;VT=SNP
5	155961773	rs77385690	G	A	100	PASS	AC=280;AF=0.0559105;AN=5008;NS=2504;DP=19215;EAS_AF=0.0308;AMR_AF=0.0274;AFR_AF=0.1483;EUR_AF=0.0099;SAS_AF=0.0245;AA=G|||;VT=SNP
5	155961916	rs6897279	A	T	100	PASS	AC=2263;AF=0.451877;AN=5008;NS=2504;DP=18279;EAS_AF=0.3562;AMR_AF=0.438;AFR_AF=0.5408;EUR_AF=0.493;SAS_AF=0.3978;AA=T|||;VT=SNP
5	155962175	rs10515740	T	G	100	PASS	AC=531;AF=0.10603;AN=5008;NS=2504;DP=17286;EAS_AF=0.0119;AMR_AF=0.1974;AFR_AF=0.0673;EUR_AF=0.1461;SAS_AF=0.1493;AA=T|||;VT=SNP
5	155962649	rs10463129	C	T	100	PASS	AC=213;AF=0.0425319;AN=5008;NS=2504;DP=19794;EAS_AF=0.1825;AMR_AF=0.0014;AFR_AF=0.0144;EUR_AF=0.001;SAS_AF=0.0082;AA=C|||;VT=SNP
5	155962663	rs9313970	C	T	100	PASS	AC=454;AF=0.090655;AN=5008;NS=2504;DP=19468;EAS_AF=0.1825;AMR_AF=0.0144;AFR_AF=0.1899;EUR_AF=0.001;SAS_AF=0.0082;AA=C|||;VT=SNP
5	155962974	rs17639646	C	T	100	PASS	AC=443;AF=0.0884585;AN=5008;NS=2504;DP=17631;EAS_AF=0.0119;AMR_AF=0.1888;AFR_AF=0.0061;EUR_AF=0.1461;SAS_AF=0.1483;AA=G|||;VT=SNP
5	155963491	rs17053602	T	C	100	PASS	AC=84;AF=0.0167732;AN=5008;NS=2504;DP=19542;EAS_AF=0.0179;AMR_AF=0.0461;AFR_AF=0.0008;EUR_AF=0.0268;SAS_AF=0.0061;AA=T|||;VT=SNP
5	155963577	rs78059333	C	T	100	PASS	AC=94;AF=0.01877;AN=5008;NS=2504;DP=19100;EAS_AF=0.0308;AMR_AF=0.0043;AFR_AF=0.031;EUR_AF=0;SAS_AF=0.0194;AA=C|||;VT=SNP
5	155963640	rs11746739	T	G	100	PASS	AC=2000;AF=0.399361;AN=5008;NS=2504;DP=18134;EAS_AF=0.3502;AMR_AF=0.4251;AFR_AF=0.3533;EUR_AF=0.494;SAS_AF=0.3967;AA=G|||;VT=SNP
5	155964254	rs253603	T	C	100	PASS	AC=2021;AF=0.403554;AN=5008;NS=2504;DP=17431;EAS_AF=0.3502;AMR_AF=0.4265;AFR_AF=0.3646;EUR_AF=0.494;SAS_AF=0.4018;AA=C|||;VT=SNP
5	155964872	rs194144	T	C	100	PASS	AC=444;AF=0.0886581;AN=5008;NS=2504;DP=17383;EAS_AF=0.0119;AMR_AF=0.1888;AFR_AF=0.0061;EUR_AF=0.1471;SAS_AF=0.1483;AA=T|||;VT=SNP
5	155965341	rs11743093	G	A	100	PASS	AC=2002;AF=0.39976;AN=5008;NS=2504;DP=19281;EAS_AF=0.3502;AMR_AF=0.4251;AFR_AF=0.3533;EUR_AF=0.493;SAS_AF=0.3998;AA=G|||;VT=SNP
5	155965787	rs75865580	G	A	100	PASS	AC=215;AF=0.0429313;AN=5008;NS=2504;DP=17108;EAS_AF=0.1825;AMR_AF=0.0014;AFR_AF=0.0159;EUR_AF=0.001;SAS_AF=0.0082;AA=G|||;VT=SNP
5	155965947	rs12521822	T	G	100	PASS	AC=446;AF=0.0890575;AN=5008;NS=2504;DP=16127;EAS_AF=0.0119;AMR_AF=0.1888;AFR_AF=0.0068;EUR_AF=0.1471;SAS_AF=0.1493;AA=T|||;VT=SNP
5	155966087	rs253602	G	T	100	PASS	AC=2893;AF=0.577676;AN=5008;NS=2504;DP=14033;EAS_AF=0.4573;AMR_AF=0.5648;AFR_AF=0.7322;EUR_AF=0.5666;SAS_AF=0.5133;AA=T|||;VT=SNP
5	155966483	rs253601	T	C	100	PASS	AC=539;AF=0.107628;AN=5008;NS=2504;DP=15128;EAS_AF=0.0119;AMR_AF=0.196;AFR_AF=0.0726;EUR_AF=0.1481;SAS_AF=0.1493;AA=T|||;VT=SNP
5	155966643	rs253600	T	C	100	PASS	AC=2254;AF=0.45008;AN=5008;NS=2504;DP=17648;EAS_AF=0.3562;AMR_AF=0.4366;AFR_AF=0.5325;EUR_AF=0.493;SAS_AF=0.4008;AA=C|||;VT=SNP
5	155966961	rs6877566	C	T	100	PASS	AC=2500;AF=0.499201;AN=5008;NS=2504;DP=19066;EAS_AF=0.3879;AMR_AF=0.464;AFR_AF=0.6558;EUR_AF=0.501;SAS_AF=0.4254;AA=T|||;VT=SNP
5	155967030	rs6885454	A	C	100	PASS	AC=1655;AF=0.330471;AN=5008;NS=2504;DP=19679;EAS_AF=0.3442;AMR_AF=0.2349;AFR_AF=0.4213;EUR_AF=0.341;SAS_AF=0.2505;AA=A|||;VT=SNP
5	155967310	rs79127894	G	A	100	PASS	AC=909;AF=0.18151;AN=5008;NS=2504;DP=17689;EAS_AF=0.1558;AMR_AF=0.2032;AFR_AF=0.0454;EUR_AF=0.3171;SAS_AF=0.2372;AA=G|||;VT=SNP
5	155967509	rs253599	C	T	100	PASS	AC=2238;AF=0.446885;AN=5008;NS=2504;DP=18749;EAS_AF=0.3571;AMR_AF=0.4366;AFR_AF=0.5219;EUR_AF=0.4911;SAS_AF=0.3998;AA=c|||;VT=SNP
5	155967562	rs1432683	C	T	100	PASS	AC=914;AF=0.182508;AN=5008;NS=2504;DP=19788;EAS_AF=0.1617;AMR_AF=0.2032;AFR_AF=0.0446;EUR_AF=0.3171;SAS_AF=0.2372;AA=C|||;VT=SNP
5	155967644	rs17053604	A	G	100	PASS	AC=451;AF=0.0900559;AN=5008;NS=2504;DP=19925;EAS_AF=0.1825;AMR_AF=0.0144;AFR_AF=0.1838;EUR_AF=0.002;SAS_AF=0.0123;AA=A|||;VT=SNP
5	155967663	rs79697512	G	A	100	PASS	AC=217;AF=0.0433307;AN=5008;NS=2504;DP=20240;EAS_AF=0.1825;AMR_AF=0.0014;AFR_AF=0.0144;EUR_AF=0.001;SAS_AF=0.0123;AA=G|||;VT=SNP
5	155967728	rs2216656	C	T	100	PASS	AC=2238;AF=0.446885;AN=5008;NS=2504;DP=21006;EAS_AF=0.3562;AMR_AF=0.4366;AFR_AF=0.5227;EUR_AF=0.4911;SAS_AF=0.3998;AA=T|||;VT=SNP
5	155967919	rs78756971	C	T	100	PASS	AC=217;AF=0.0433307;AN=5008;NS=2504;DP=20164;EAS_AF=0.1825;AMR_AF=0.0014;AFR_AF=0.0144;EUR_AF=0.001;SAS_AF=0.0123;AA=C|||;VT=SNP
5	155967974	rs17639859	T	A	100	PASS	AC=1156;AF=0.230831;AN=5008;NS=2504;DP=21381;EAS_AF=0.1617;AMR_AF=0.2118;AFR_AF=0.2231;EUR_AF=0.3171;SAS_AF=0.2372;AA=T|||;VT=SNP
5	155968173	rs17053606	A	G	100	PASS	AC=218;AF=0.0435304;AN=5008;NS=2504;DP=20717;EAS_AF=0.1835;AMR_AF=0.0014;AFR_AF=0.0144;EUR_AF=0.001;SAS_AF=0.0123;AA=A|||;VT=SNP
5	155968271	rs253598	G	A	100	PASS	AC=2234;AF=0.446086;AN=5008;NS=2504;DP=20449;EAS_AF=0.3502;AMR_AF=0.4366;AFR_AF=0.5227;EUR_AF=0.4911;SAS_AF=0.4018;AA=A|||;VT=SNP
5	155968414	rs77362812	G	T	100	PASS	AC=539;AF=0.107628;AN=5008;NS=2504;DP=19630;EAS_AF=0.0119;AMR_AF=0.196;AFR_AF=0.0726;EUR_AF=0.1481;SAS_AF=0.1493;AA=G|||;VT=SNP
5	155968832	rs17053609	T	A	100	PASS	AC=217;AF=0.0433307;AN=5008;NS=2504;DP=20176;EAS_AF=0.1825;AMR_AF=0.0014;AFR_AF=0.0144;EUR_AF=0.001;SAS_AF=0.0123;AA=T|||;VT=SNP
5	155968863	rs17053611	G	A	100	PASS	AC=217;AF=0.0433307;AN=5008;NS=2504;DP=20108;EAS_AF=0.1825;AMR_AF=0.0014;AFR_AF=0.0144;EUR_AF=0.001;SAS_AF=0.0123;AA=G|||;VT=SNP
5	155968998	rs4337839	T	C	100	PASS	AC=1518;AF=0.303115;AN=5008;NS=2504;DP=21083;EAS_AF=0.1627;AMR_AF=0.2435;AFR_AF=0.4561;EUR_AF=0.3439;SAS_AF=0.2413;AA=T|||;VT=SNP
5	155969162	rs11750620	A	G	100	PASS	AC=445;AF=0.0888578;AN=5008;NS=2504;DP=19666;EAS_AF=0.0119;AMR_AF=0.1888;AFR_AF=0.0061;EUR_AF=0.1471;SAS_AF=0.1493;AA=A|||;VT=SNP
5	155970466	rs253596	A	C	100	PASS	AC=540;AF=0.107827;AN=5008;NS=2504;DP=21304;EAS_AF=0.0119;AMR_AF=0.196;AFR_AF=0.0734;EUR_AF=0.1481;SAS_AF=0.1493;AA=A|||;VT=SNP
5	155970486	rs253595	G	A	100	PASS	AC=2230;AF=0.445288;AN=5008;NS=2504;DP=21620;EAS_AF=0.3502;AMR_AF=0.4366;AFR_AF=0.5242;EUR_AF=0.4911;SAS_AF=0.3957;AA=A|||;VT=SNP
5	155970607	rs253594	C	T	100	PASS	AC=3438;AF=0.686502;AN=5008;NS=2504;DP=21763;EAS_AF=0.6677;AMR_AF=0.5836;AFR_AF=0.8744;EUR_AF=0.6064;SAS_AF=0.6074;AA=T|||;VT=SNP
5	155970911	rs253593	C	G	100	PASS	AC=3442;AF=0.6873;AN=5008;NS=2504;DP=20450;EAS_AF=0.6677;AMR_AF=0.5836;AFR_AF=0.8744;EUR_AF=0.6064;SAS_AF=0.6115;AA=G|||;VT=SNP
5	155971219	rs76460362	T	A	100	PASS	AC=217;AF=0.0433307;AN=5008;NS=2504;DP=20974;EAS_AF=0.1825;AMR_AF=0.0014;AFR_AF=0.0144;EUR_AF=0.001;SAS_AF=0.0123;AA=T|||;VT=SNP
5	155971322	rs17053613	C	T	100	PASS	AC=1075;AF=0.214657;AN=5008;NS=2504;DP=19546;EAS_AF=0.2817;AMR_AF=0.1427;AFR_AF=0.2943;EUR_AF=0.1153;SAS_AF=0.1912;AA=C|||;VT=SNP
5	155971647	rs10071452	C	G	100	PASS	AC=1369;AF=0.273363;AN=5008;NS=2504;DP=18527;EAS_AF=0.1627;AMR_AF=0.2233;AFR_AF=0.3775;EUR_AF=0.3171;SAS_AF=0.2372;AA=C|||;VT=SNP
5	155971793	rs10076239	T	G	100	PASS	AC=2493;AF=0.497804;AN=5008;NS=2504;DP=21843;EAS_AF=0.3889;AMR_AF=0.464;AFR_AF=0.6445;EUR_AF=0.504;SAS_AF=0.4294;AA=G|||;VT=SNP
5	155971838	rs79981360	A	G	100	PASS	AC=107;AF=0.0213658;AN=5008;NS=2504;DP=22577;EAS_AF=0.0308;AMR_AF=0.0043;AFR_AF=0.0408;EUR_AF=0;SAS_AF=0.0194;AA=A|||;VT=SNP
5	155972593	rs79963846	G	A	100	PASS	AC=539;AF=0.107628;AN=5008;NS=2504;DP=17001;EAS_AF=0.0119;AMR_AF=0.196;AFR_AF=0.0726;EUR_AF=0.1481;SAS_AF=0.1493;AA=G|||;VT=SNP
5	155972634	rs6880966	C	T	100	PASS	AC=206;AF=0.0411342;AN=5008;NS=2504;DP=16404;EAS_AF=0.0298;AMR_AF=0.0202;AFR_AF=0.1059;EUR_AF=0.0099;SAS_AF=0.0123;AA=C|||;VT=SNP
5	155972641	rs6880968	C	T	100	PASS	AC=107;AF=0.0213658;AN=5008;NS=2504;DP=16222;EAS_AF=0.0308;AMR_AF=0.0043;AFR_AF=0.0408;EUR_AF=0;SAS_AF=0.0194;AA=C|||;VT=SNP
5	155972780	rs11748068	C	T	100	PASS	AC=913;AF=0.182308;AN=5008;NS=2504;DP=16769;EAS_AF=0.1558;AMR_AF=0.2032;AFR_AF=0.0484;EUR_AF=0.3171;SAS_AF=0.2372;AA=C|||;VT=SNP
5	155972830	rs76988068	C	T	100	PASS	AC=217;AF=0.0433307;AN=5008;NS=2504;DP=18606;EAS_AF=0.1825;AMR_AF=0.0014;AFR_AF=0.0144;EUR_AF=0.001;SAS_AF=0.0123;AA=C|||;VT=SNP
5	155973358	rs6890183	A	G	100	PASS	AC=247;AF=0.0493211;AN=5008;NS=2504;DP=18914;EAS_AF=0.0327;AMR_AF=0.0231;AFR_AF=0.1241;EUR_AF=0.0099;SAS_AF=0.0245;AA=C|||;VT=SNP
5	155974329	rs34260400	C	A	100	PASS	AC=300;AF=0.0599042;AN=5008;NS=2504;DP=16070;EAS_AF=0.0099;AMR_AF=0.0519;AFR_AF=0.003;EUR_AF=0.1262;SAS_AF=0.1258;AA=C|||;VT=SNP
5	155974487	rs11749788	C	T	100	PASS	AC=934;AF=0.186502;AN=5008;NS=2504;DP=13810;EAS_AF=0.1617;AMR_AF=0.2032;AFR_AF=0.0598;EUR_AF=0.3171;SAS_AF=0.2372;AA=C|||;VT=SNP
5	155974603	rs11738926	T	C	100	PASS	AC=2506;AF=0.500399;AN=5008;NS=2504;DP=13801;EAS_AF=0.3889;AMR_AF=0.4597;AFR_AF=0.6626;EUR_AF=0.501;SAS_AF=0.4243;AA=C|||;VT=SNP
5	155975264	rs7717533	G	T	100	PASS	AC=2240;AF=0.447284;AN=5008;NS=2504;DP=20841;EAS_AF=0.1984;AMR_AF=0.4553;AFR_AF=0.6172;EUR_AF=0.501;SAS_AF=0.4131;AA=T|||;VT=SNP
5	155976797	rs6876726	T	C	100	PASS	AC=2299;AF=0.459065;AN=5008;NS=2504;DP=21199;EAS_AF=0.3889;AMR_AF=0.4539;AFR_AF=0.5053;EUR_AF=0.503;SAS_AF=0.4274;AA=C|||;VT=SNP
5	155977036	rs78310633	A	T	100	PASS	AC=36;AF=0.0071885;AN=5008;NS=2504;DP=21117;EAS_AF=0.0357;AMR_AF=0;AFR_AF=0;EUR_AF=0;SAS_AF=0;AA=A|||;VT=SNP
5	155978502	rs1368301	C	A	100	PASS	AC=538;AF=0.107428;AN=5008;NS=2504;DP=20010;EAS_AF=0.0119;AMR_AF=0.196;AFR_AF=0.0719;EUR_AF=0.1481;SAS_AF=0.1493;AA=T|||;VT=SNP
5	155978591	rs6874767	C	T	100	PASS	AC=2275;AF=0.454273;AN=5008;NS=2504;DP=20741;EAS_AF=0.3879;AMR_AF=0.4467;AFR_AF=0.4932;EUR_AF=0.502;SAS_AF=0.4264;AA=T|||;VT=SNP
5	155979065	rs116279580	A	G	100	PASS	AC=106;AF=0.0211661;AN=5008;NS=2504;DP=22985;EAS_AF=0.0298;AMR_AF=0.0043;AFR_AF=0.0408;EUR_AF=0;SAS_AF=0.0194;AA=A|||;VT=SNP
5	155979184	rs75476567	C	T	100	PASS	AC=757;AF=0.151158;AN=5008;NS=2504;DP=23447;EAS_AF=0.1944;AMR_AF=0.1974;AFR_AF=0.0877;EUR_AF=0.1491;SAS_AF=0.1616;AA=C|||;VT=SNP
5	155979474	rs7727643	A	G	100	PASS	AC=259;AF=0.0517173;AN=5008;NS=2504;DP=22935;EAS_AF=0.0317;AMR_AF=0.0274;AFR_AF=0.1324;EUR_AF=0.0099;SAS_AF=0.0235;AA=A|||;VT=SNP
5	155980061	rs60716901	G	A	100	PASS	AC=245;AF=0.0489217;AN=5008;NS=2504;DP=16684;EAS_AF=0.0317;AMR_AF=0.0231;AFR_AF=0.1241;EUR_AF=0.0099;SAS_AF=0.0235;AA=G|||;VT=SNP
5	155980151	rs58558564	C	T	100	PASS	AC=259;AF=0.0517173;AN=5008;NS=2504;DP=16639;EAS_AF=0.0317;AMR_AF=0.0274;AFR_AF=0.1324;EUR_AF=0.0099;SAS_AF=0.0235;AA=C|||;VT=SNP
5	155980364	rs253592	C	A	100	PASS	AC=2035;AF=0.40635;AN=5008;NS=2504;DP=18568;EAS_AF=0.1994;AMR_AF=0.4452;AFR_AF=0.4682;EUR_AF=0.5;SAS_AF=0.4121;AA=A|||;VT=SNP
5	155980730	rs1978450	C	A	100	PASS	AC=454;AF=0.090655;AN=5008;NS=2504;DP=20411;EAS_AF=0.0119;AMR_AF=0.1902;AFR_AF=0.0129;EUR_AF=0.1461;SAS_AF=0.1493;AA=C|||;VT=SNP
5	155981322	rs148717970	G	C	100	PASS	AC=235;AF=0.0469249;AN=5008;NS=2504;DP=12562;EAS_AF=0.1825;AMR_AF=0.0014;AFR_AF=0.0197;EUR_AF=0.002;SAS_AF=0.0225;AA=G|||;VT=SNP
5	155981728	rs17053620	T	C	100	PASS	AC=217;AF=0.0433307;AN=5008;NS=2504;DP=13671;EAS_AF=0.1825;AMR_AF=0.0014;AFR_AF=0.0144;EUR_AF=0.001;SAS_AF=0.0123;AA=T|||;VT=SNP
5	155981874	rs78909890	G	A	100	PASS	AC=756;AF=0.150958;AN=5008;NS=2504;DP=15844;EAS_AF=0.1944;AMR_AF=0.1974;AFR_AF=0.0877;EUR_AF=0.1481;SAS_AF=0.1616;AA=G|||;VT=SNP
5	155982225	rs9686475	T	G	100	PASS	AC=1123;AF=0.224241;AN=5008;NS=2504;DP=20015;EAS_AF=0.1617;AMR_AF=0.2118;AFR_AF=0.1952;EUR_AF=0.3191;SAS_AF=0.2393;AA=T|||;VT=SNP
5	155982551	rs2312187	C	T	100	PASS	AC=2484;AF=0.496006;AN=5008;NS=2504;DP=19668;EAS_AF=0.3889;AMR_AF=0.4611;AFR_AF=0.6415;EUR_AF=0.503;SAS_AF=0.4274;AA=T|||;VT=SNP
5	155982786	rs2312188	A	G	100	PASS	AC=2487;AF=0.496605;AN=5008;NS=2504;DP=16580;EAS_AF=0.3899;AMR_AF=0.4625;AFR_AF=0.6422;EUR_AF=0.503;SAS_AF=0.4274;AA=G|||;VT=SNP
5	155984561	rs77074720	C	A	100	PASS	AC=260;AF=0.0519169;AN=5008;NS=2504;DP=18481;EAS_AF=0.0327;AMR_AF=0.0274;AFR_AF=0.1324;EUR_AF=0.0099;SAS_AF=0.0235;AA=C|||;VT=SNP
5	155985033	rs2431769	G	A	100	PASS	AC=1356;AF=0.270767;AN=5008;NS=2504;DP=9488;EAS_AF=0.2262;AMR_AF=0.2493;AFR_AF=0.4448;EUR_AF=0.1829;SAS_AF=0.1871;AA=A|||;VT=SNP
5	155985913	rs437395	G	C	100	PASS	AC=561;AF=0.112021;AN=5008;NS=2504;DP=22156;EAS_AF=0.0119;AMR_AF=0.1988;AFR_AF=0.0862;EUR_AF=0.1491;SAS_AF=0.1503;AA=G|||;VT=SNP
5	155986064	rs4705020	C	T	100	PASS	AC=175;AF=0.0349441;AN=5008;NS=2504;DP=22263;EAS_AF=0.0585;AMR_AF=0.1427;AFR_AF=0;EUR_AF=0.0089;SAS_AF=0.0082;AA=C|||;VT=SNP
5	155986075	rs447983	C	G	100	PASS	AC=1359;AF=0.271366;AN=5008;NS=2504;DP=22134;EAS_AF=0.2272;AMR_AF=0.2493;AFR_AF=0.4463;EUR_AF=0.1829;SAS_AF=0.1871;AA=C|||;VT=SNP
5	155986323	rs60598425	G	T	100	PASS	AC=260;AF=0.0519169;AN=5008;NS=2504;DP=21017;EAS_AF=0.0317;AMR_AF=0.0274;AFR_AF=0.1324;EUR_AF=0.0099;SAS_AF=0.0245;AA=G|||;VT=SNP
5	155986366	rs447938	G	A	100	PASS	AC=778;AF=0.155351;AN=5008;NS=2504;DP=22035;EAS_AF=0.1944;AMR_AF=0.2003;AFR_AF=0.1006;EUR_AF=0.1511;SAS_AF=0.1616;AA=G|||;VT=SNP
5	155986686	rs365187	G	C	100	PASS	AC=444;AF=0.0886581;AN=5008;NS=2504;DP=19495;EAS_AF=0.0119;AMR_AF=0.1888;AFR_AF=0.0061;EUR_AF=0.1461;SAS_AF=0.1493;AA=G|||;VT=SNP
5	155987002	rs412201	C	G	100	PASS	AC=778;AF=0.155351;AN=5008;NS=2504;DP=19591;EAS_AF=0.1944;AMR_AF=0.2003;AFR_AF=0.1006;EUR_AF=0.1501;SAS_AF=0.1626;AA=C|||;VT=SNP
5	155987003	rs450151	T	A	100	PASS	AC=2907;AF=0.580471;AN=5008;NS=2504;DP=19623;EAS_AF=0.4623;AMR_AF=0.5663;AFR_AF=0.736;EUR_AF=0.5656;SAS_AF=0.5174;AA=A|||;VT=SNP
5	155987523	rs11951246	G	A	100	PASS	AC=1357;AF=0.270966;AN=5008;NS=2504;DP=18972;EAS_AF=0.2252;AMR_AF=0.2493;AFR_AF=0.4463;EUR_AF=0.1829;SAS_AF=0.1871;AA=A|||;VT=SNP
5	155987621	rs75724215	C	T	100	PASS	AC=217;AF=0.0433307;AN=5008;NS=2504;DP=19722;EAS_AF=0.1825;AMR_AF=0.0014;AFR_AF=0.0144;EUR_AF=0.001;SAS_AF=0.0123;AA=C|||;VT=SNP
5	155987781	rs78262873	G	A	100	PASS	AC=27;AF=0.00539137;AN=5008;NS=2504;DP=17923;EAS_AF=0.0258;AMR_AF=0;AFR_AF=0;EUR_AF=0;SAS_AF=0.001;AA=G|||;VT=SNP
5	155987844	rs78373214	G	A	100	PASS	AC=217;AF=0.0433307;AN=5008;NS=2504;DP=16867;EAS_AF=0.1825;AMR_AF=0.0014;AFR_AF=0.0144;EUR_AF=0.001;SAS_AF=0.0123;AA=G|||;VT=SNP
5	155987898	rs6880543	G	A	100	PASS	AC=2456;AF=0.490415;AN=5008;NS=2504;DP=18097;EAS_AF=0.381;AMR_AF=0.4611;AFR_AF=0.6286;EUR_AF=0.501;SAS_AF=0.4264;AA=A|||;VT=SNP
5	155988127	rs73297195	C	T	100	PASS	AC=1100;AF=0.219649;AN=5008;NS=2504;DP=18486;EAS_AF=0.1944;AMR_AF=0.2219;AFR_AF=0.3132;EUR_AF=0.174;SAS_AF=0.1646;AA=C|||;VT=SNP
5	155988228	rs1036180	C	T	100	PASS	AC=1120;AF=0.223642;AN=5008;NS=2504;DP=17957;EAS_AF=0.1617;AMR_AF=0.2118;AFR_AF=0.1944;EUR_AF=0.3171;SAS_AF=0.2393;AA=C|||;VT=SNP
5	155988847	rs74412895	C	G	100	PASS	AC=261;AF=0.0521166;AN=5008;NS=2504;DP=19015;EAS_AF=0.0317;AMR_AF=0.0274;AFR_AF=0.1324;EUR_AF=0.0099;SAS_AF=0.0256;AA=C|||;VT=SNP
5	155989064	rs10071360	T	C	100	PASS	AC=1125;AF=0.224641;AN=5008;NS=2504;DP=15733;EAS_AF=0.1617;AMR_AF=0.2133;AFR_AF=0.1959;EUR_AF=0.3181;SAS_AF=0.2403;AA=T|||;VT=SNP
5	155989117	rs76500103	A	G	100	PASS	AC=27;AF=0.00539137;AN=5008;NS=2504;DP=18008;EAS_AF=0.0258;AMR_AF=0;AFR_AF=0;EUR_AF=0;SAS_AF=0.001;AA=A|||;VT=SNP
5	155989590	rs7448097	G	A	100	PASS	AC=872;AF=0.174121;AN=5008;NS=2504;DP=14596;EAS_AF=0.1607;AMR_AF=0.2003;AFR_AF=0.0144;EUR_AF=0.3161;SAS_AF=0.2393;AA=G|||;VT=SNP
5	155989666	rs3846689	T	G	100	PASS	AC=1383;AF=0.276158;AN=5008;NS=2504;DP=10473;EAS_AF=0.1935;AMR_AF=0.2363;AFR_AF=0.3298;EUR_AF=0.327;SAS_AF=0.2648;AA=G|||;VT=SNP
5	155989723	rs80275589	C	T	100	PASS	AC=554;AF=0.110623;AN=5008;NS=2504;DP=11331;EAS_AF=0.0119;AMR_AF=0.1974;AFR_AF=0.084;EUR_AF=0.1471;SAS_AF=0.1493;AA=C|||;VT=SNP
5	155989724	rs3857410	A	G	100	PASS	AC=2507;AF=0.500599;AN=5008;NS=2504;DP=11305;EAS_AF=0.3869;AMR_AF=0.4611;AFR_AF=0.6626;EUR_AF=0.5;SAS_AF=0.4274;AA=G|||;VT=SNP
5	155989850	rs7720258	T	C	100	PASS	AC=246;AF=0.0491214;AN=5008;NS=2504;DP=9103;EAS_AF=0.0308;AMR_AF=0.0231;AFR_AF=0.1241;EUR_AF=0.0099;SAS_AF=0.0256;AA=T|||;VT=SNP
5	155989851	rs187279630	A	G	100	PASS	AC=12;AF=0.00239617;AN=5008;NS=2504;DP=9117;EAS_AF=0.0119;AMR_AF=0;AFR_AF=0;EUR_AF=0;SAS_AF=0;AA=A|||;VT=SNP
5	155990147	rs4080412	T	A	100	PASS	AC=2401;AF=0.479433;AN=5008;NS=2504;DP=14025;EAS_AF=0.3224;AMR_AF=0.4582;AFR_AF=0.6331;EUR_AF=0.5;SAS_AF=0.4274;AA=A|||;VT=SNP
5	155990373	rs78839775	T	A	100	PASS	AC=217;AF=0.0433307;AN=5008;NS=2504;DP=20957;EAS_AF=0.1825;AMR_AF=0.0014;AFR_AF=0.0144;EUR_AF=0.001;SAS_AF=0.0123;AA=T|||;VT=SNP
5	155990742	rs79782815	G	A	100	PASS	AC=246;AF=0.0491214;AN=5008;NS=2504;DP=21453;EAS_AF=0.0308;AMR_AF=0.0231;AFR_AF=0.1241;EUR_AF=0.0099;SAS_AF=0.0256;AA=G|||;VT=SNP
5	155991005	rs73297202	G	A	100	PASS	AC=516;AF=0.103035;AN=5008;NS=2504;DP=20515;EAS_AF=0.0308;AMR_AF=0.036;AFR_AF=0.3222;EUR_AF=0.0099;SAS_AF=0.0245;AA=A|||;VT=SNP
5	155991126	rs6880030	G	T	100	PASS	AC=1450;AF=0.289537;AN=5008;NS=2504;DP=18819;EAS_AF=0.1915;AMR_AF=0.2392;AFR_AF=0.3805;EUR_AF=0.327;SAS_AF=0.2648;AA=T|||;VT=SNP
5	155991226	rs151220552	G	A	100	PASS	AC=230;AF=0.0459265;AN=5008;NS=2504;DP=16586;EAS_AF=0.1825;AMR_AF=0.0029;AFR_AF=0.0234;EUR_AF=0.001;SAS_AF=0.0123;AA=G|||;VT=SNP
5	155991569	rs11135273	G	A	100	PASS	AC=1787;AF=0.356829;AN=5008;NS=2504;DP=19055;EAS_AF=0.1974;AMR_AF=0.428;AFR_AF=0.3094;EUR_AF=0.4751;SAS_AF=0.4131;AA=A|||;VT=SNP
5	155991635	rs11135274	G	A	100	PASS	AC=2082;AF=0.415735;AN=5008;NS=2504;DP=15638;EAS_AF=0.3869;AMR_AF=0.4438;AFR_AF=0.3502;EUR_AF=0.501;SAS_AF=0.4264;AA=A|||;VT=SNP
5	155991707	rs11740312	T	C	100	PASS	AC=923;AF=0.184305;AN=5008;NS=2504;DP=16755;EAS_AF=0.1617;AMR_AF=0.2046;AFR_AF=0.0492;EUR_AF=0.3171;SAS_AF=0.2393;AA=T|||;VT=SNP
5	155992663	rs148371351	C	T	100	PASS	AC=231;AF=0.0461262;AN=5008;NS=2504;DP=12867;EAS_AF=0.1835;AMR_AF=0.0058;AFR_AF=0.0219;EUR_AF=0.001;SAS_AF=0.0123;AA=c|||;VT=SNP
5	155993139	rs112146477	A	G	100	PASS	AC=1211;AF=0.241813;AN=5008;NS=2504;DP=19314;EAS_AF=0.1617;AMR_AF=0.2248;AFR_AF=0.2337;EUR_AF=0.3449;SAS_AF=0.2413;AA=A|||;VT=SNP
5	155993387	rs171690	A	T	100	PASS	AC=545;AF=0.108826;AN=5008;NS=2504;DP=17670;EAS_AF=0.0119;AMR_AF=0.1974;AFR_AF=0.0764;EUR_AF=0.1481;SAS_AF=0.1493;AA=A|||;VT=SNP
5	155994321	rs78311701	A	C	100	PASS	AC=262;AF=0.0523163;AN=5008;NS=2504;DP=14402;EAS_AF=0.0308;AMR_AF=0.0274;AFR_AF=0.1346;EUR_AF=0.0099;SAS_AF=0.0245;AA=A|||;VT=SNP
5	155994533	rs253605	C	T	100	PASS	AC=446;AF=0.0890575;AN=5008;NS=2504;DP=15944;EAS_AF=0.0119;AMR_AF=0.1888;AFR_AF=0.0061;EUR_AF=0.1471;SAS_AF=0.1503;AA=C|||;VT=SNP
5	155994763	rs55634634	C	A	100	PASS	AC=1010;AF=0.201677;AN=5008;NS=2504;DP=19233;EAS_AF=0.1558;AMR_AF=0.2133;AFR_AF=0.0953;EUR_AF=0.3419;SAS_AF=0.2403;AA=A|||;VT=SNP
5	155995318	rs7718591	C	T	100	PASS	AC=921;AF=0.183906;AN=5008;NS=2504;DP=19441;EAS_AF=0.1617;AMR_AF=0.2017;AFR_AF=0.0461;EUR_AF=0.3181;SAS_AF=0.2423;AA=c|||;VT=SNP
5	155995430	rs75776487	C	A	100	PASS	AC=536;AF=0.107029;AN=5008;NS=2504;DP=21450;EAS_AF=0.0119;AMR_AF=0.196;AFR_AF=0.0696;EUR_AF=0.1481;SAS_AF=0.1503;AA=c|||;VT=SNP
5	155995443	rs7730140	A	G	100	PASS	AC=1023;AF=0.204273;AN=5008;NS=2504;DP=21808;EAS_AF=0.1617;AMR_AF=0.2147;AFR_AF=0.0968;EUR_AF=0.3429;SAS_AF=0.2434;AA=N|||;VT=SNP
5	155995492	rs74869065	C	T	100	PASS	AC=248;AF=0.0495208;AN=5008;NS=2504;DP=22004;EAS_AF=0.0317;AMR_AF=0.0231;AFR_AF=0.1263;EUR_AF=0.0099;SAS_AF=0.0235;AA=c|||;VT=SNP
5	155996932	rs11742816	C	T	100	PASS	AC=912;AF=0.182109;AN=5008;NS=2504;DP=17244;EAS_AF=0.1558;AMR_AF=0.2003;AFR_AF=0.0446;EUR_AF=0.3191;SAS_AF=0.2413;AA=c|||;VT=SNP
5	155997518	rs17559950	C	A	100	PASS	AC=911;AF=0.181909;AN=5008;NS=2504;DP=17198;EAS_AF=0.1558;AMR_AF=0.2003;AFR_AF=0.0446;EUR_AF=0.3181;SAS_AF=0.2413;AA=c|||;VT=SNP
5	155998095	rs150711897	C	T	100	PASS	AC=106;AF=0.0211661;AN=5008;NS=2504;DP=17150;EAS_AF=0.0298;AMR_AF=0.0043;AFR_AF=0.0416;EUR_AF=0;SAS_AF=0.0184;AA=c|||;VT=SNP
5	155998202	rs253606	T	C	100	PASS	AC=2529;AF=0.504992;AN=5008;NS=2504;DP=15399;EAS_AF=0.3909;AMR_AF=0.4669;AFR_AF=0.6687;EUR_AF=0.503;SAS_AF=0.4305;AA=N|||;VT=SNP
5	155998806	rs73812688	G	A	100	PASS	AC=1189;AF=0.23742;AN=5008;NS=2504;DP=22150;EAS_AF=0.1627;AMR_AF=0.2205;AFR_AF=0.2201;EUR_AF=0.34;SAS_AF=0.2444;AA=g|||;VT=SNP
5	155999157	rs10069144	A	G	100	PASS	AC=1167;AF=0.233027;AN=5008;NS=2504;DP=19941;EAS_AF=0.1627;AMR_AF=0.2233;AFR_AF=0.1974;EUR_AF=0.3449;SAS_AF=0.2454;AA=a|||;VT=SNP
5	155999594	rs17640310	T	G	100	PASS	AC=531;AF=0.10603;AN=5008;NS=2504;DP=17435;EAS_AF=0.0119;AMR_AF=0.196;AFR_AF=0.0696;EUR_AF=0.1481;SAS_AF=0.1452;AA=T|||;VT=SNP
5	155999810	rs12520464	A	G	100	PASS	AC=296;AF=0.0591054;AN=5008;NS=2504;DP=16725;EAS_AF=0.0655;AMR_AF=0.0965;AFR_AF=0.0083;EUR_AF=0.0636;SAS_AF=0.09;AA=a|||;VT=SNP
5	155999816	rs7718881	T	C	100	PASS	AC=1172;AF=0.234026;AN=5008;NS=2504;DP=16633;EAS_AF=0.1558;AMR_AF=0.2147;AFR_AF=0.23;EUR_AF=0.3211;SAS_AF=0.2444;AA=N|||;VT=SNP
5	156000187	rs72801149	G	A	100	PASS	AC=85;AF=0.0169728;AN=5008;NS=2504;DP=16957;EAS_AF=0.0179;AMR_AF=0.0476;AFR_AF=0.0008;EUR_AF=0.0268;SAS_AF=0.0061;AA=g|||;VT=SNP
5	156000686	rs10052818	G	A	100	PASS	AC=1165;AF=0.232628;AN=5008;NS=2504;DP=18766;EAS_AF=0.1548;AMR_AF=0.2147;AFR_AF=0.2277;EUR_AF=0.3191;SAS_AF=0.2434;AA=g|||;VT=SNP
5	156000844	rs116855174	T	C	100	PASS	AC=232;AF=0.0463259;AN=5008;NS=2504;DP=18290;EAS_AF=0.1845;AMR_AF=0.0043;AFR_AF=0.0227;EUR_AF=0.001;SAS_AF=0.0123;AA=t|||;VT=SNP
5	156001045	rs74466783	G	A	100	PASS	AC=272;AF=0.0543131;AN=5008;NS=2504;DP=20921;EAS_AF=0.0407;AMR_AF=0.0216;AFR_AF=0.1369;EUR_AF=0.0099;SAS_AF=0.0256;AA=g|||;VT=SNP
5	156001254	rs4382149	G	T	100	PASS	AC=2518;AF=0.502796;AN=5008;NS=2504;DP=20620;EAS_AF=0.3919;AMR_AF=0.4611;AFR_AF=0.6717;EUR_AF=0.5;SAS_AF=0.4213;AA=t|||;VT=SNP
5	156001436	rs17640346	C	T	100	PASS	AC=958;AF=0.191294;AN=5008;NS=2504;DP=22011;EAS_AF=0.1548;AMR_AF=0.2017;AFR_AF=0.0802;EUR_AF=0.3171;SAS_AF=0.2423;AA=T|||;VT=SNP
5	156001476	rs253607	A	G	100	PASS	AC=2530;AF=0.505192;AN=5008;NS=2504;DP=21293;EAS_AF=0.3929;AMR_AF=0.4625;AFR_AF=0.6747;EUR_AF=0.502;SAS_AF=0.4254;AA=a|||;VT=SNP
5	156001548	rs17640369	C	T	100	PASS	AC=915;AF=0.182708;AN=5008;NS=2504;DP=19028;EAS_AF=0.1548;AMR_AF=0.2017;AFR_AF=0.0461;EUR_AF=0.3181;SAS_AF=0.2434;AA=c|||;VT=SNP
5	156002438	rs6556717	G	A	100	PASS	AC=2034;AF=0.40615;AN=5008;NS=2504;DP=21230;EAS_AF=0.2073;AMR_AF=0.438;AFR_AF=0.4818;EUR_AF=0.4761;SAS_AF=0.4141;AA=a|||;VT=SNP
5	156002819	rs934418	G	A	100	PASS	AC=2266;AF=0.452476;AN=5008;NS=2504;DP=16778;EAS_AF=0.3879;AMR_AF=0.4481;AFR_AF=0.503;EUR_AF=0.498;SAS_AF=0.407;AA=a|||;VT=SNP
5	156003438	rs80101550	C	T	100	PASS	AC=80;AF=0.0159744;AN=5008;NS=2504;DP=21470;EAS_AF=0.0407;AMR_AF=0.0029;AFR_AF=0.0113;EUR_AF=0.002;SAS_AF=0.0204;AA=c|||;VT=SNP
5	156003473	rs113980265	C	T	100	PASS	AC=808;AF=0.161342;AN=5008;NS=2504;DP=21802;EAS_AF=0.0119;AMR_AF=0.2089;AFR_AF=0.2731;EUR_AF=0.1511;SAS_AF=0.1411;AA=t|||;VT=SNP
5	156003549	rs10214042	C	T	100	PASS	AC=241;AF=0.048123;AN=5008;NS=2504;DP=20595;EAS_AF=0.0407;AMR_AF=0.0231;AFR_AF=0.1142;EUR_AF=0.0089;SAS_AF=0.0245;AA=c|||;VT=SNP
5	156003563	rs55975207	C	T	100	PASS	AC=614;AF=0.122604;AN=5008;NS=2504;DP=20812;EAS_AF=0.0645;AMR_AF=0.1153;AFR_AF=0.236;EUR_AF=0.0666;SAS_AF=0.092;AA=c|||;VT=SNP
5	156003677	rs56390385	T	G	100	PASS	AC=2011;AF=0.401558;AN=5008;NS=2504;DP=23127;EAS_AF=0.2996;AMR_AF=0.366;AFR_AF=0.7118;EUR_AF=0.2525;SAS_AF=0.2658;AA=N|||;VT=SNP
5	156004267	rs150468786	G	T	100	PASS	AC=196;AF=0.0391374;AN=5008;NS=2504;DP=19489;EAS_AF=0.1855;AMR_AF=0.0043;AFR_AF=0;EUR_AF=0.004;SAS_AF=0.002;AA=g|||;VT=SNP
5	156004380	rs137972965	C	G	100	PASS	AC=301;AF=0.0601038;AN=5008;NS=2504;DP=21293;EAS_AF=0.1825;AMR_AF=0.0159;AFR_AF=0.0545;EUR_AF=0.0249;SAS_AF=0.0092;AA=c|||;VT=SNP
5	156004668	rs147791143	A	G	100	PASS	AC=442;AF=0.0882588;AN=5008;NS=2504;DP=20777;EAS_AF=0.0119;AMR_AF=0.1888;AFR_AF=0.0068;EUR_AF=0.1501;SAS_AF=0.1421;AA=A|||;VT=SNP
5	156005169	rs9687336	C	G	100	PASS	AC=226;AF=0.0451278;AN=5008;NS=2504;DP=20419;EAS_AF=0.0417;AMR_AF=0.0173;AFR_AF=0.1135;EUR_AF=0;SAS_AF=0.0225;AA=C|||;VT=SNP
5	156005186	rs145547829	T	C	100	PASS	AC=256;AF=0.0511182;AN=5008;NS=2504;DP=20046;EAS_AF=0.1825;AMR_AF=0.0072;AFR_AF=0.0431;EUR_AF=0.002;SAS_AF=0.0082;AA=T|||;VT=SNP
5	156005566	rs192040921	G	T	100	PASS	AC=255;AF=0.0509185;AN=5008;NS=2504;DP=18757;EAS_AF=0.1825;AMR_AF=0.0072;AFR_AF=0.0424;EUR_AF=0.002;SAS_AF=0.0082;AA=g|||;VT=SNP
5	156006084	rs140724815	T	C	100	PASS	AC=101;AF=0.0201677;AN=5008;NS=2504;DP=22154;EAS_AF=0.0397;AMR_AF=0.0043;AFR_AF=0.0295;EUR_AF=0;SAS_AF=0.0194;AA=N|||;VT=SNP
5	156006086	rs144660611	G	A	100	PASS	AC=101;AF=0.0201677;AN=5008;NS=2504;DP=22141;EAS_AF=0.0397;AMR_AF=0.0043;AFR_AF=0.0295;EUR_AF=0;SAS_AF=0.0194;AA=g|||;VT=SNP
5	156006098	rs191220733	T	C	100	PASS	AC=101;AF=0.0201677;AN=5008;NS=2504;DP=22089;EAS_AF=0.0397;AMR_AF=0.0043;AFR_AF=0.0295;EUR_AF=0;SAS_AF=0.0194;AA=t|||;VT=SNP
5	156006359	rs11953810	G	T	100	PASS	AC=378;AF=0.0754792;AN=5008;NS=2504;DP=22288;EAS_AF=0.0655;AMR_AF=0.1023;AFR_AF=0.0666;EUR_AF=0.0646;SAS_AF=0.09;AA=g|||;VT=SNP
5	156006430	rs114040916	T	C	100	PASS	AC=256;AF=0.0511182;AN=5008;NS=2504;DP=20670;EAS_AF=0.1825;AMR_AF=0.0072;AFR_AF=0.0431;EUR_AF=0.002;SAS_AF=0.0082;AA=t|||;VT=SNP
5	156006679	rs6883510	A	G	100	PASS	AC=2012;AF=0.401757;AN=5008;NS=2504;DP=21207;EAS_AF=0.3006;AMR_AF=0.366;AFR_AF=0.7118;EUR_AF=0.2525;SAS_AF=0.2658;AA=a|||;VT=SNP
5	156007236	rs11135288	A	G	100	PASS	AC=1793;AF=0.358027;AN=5008;NS=2504;DP=20534;EAS_AF=0.3006;AMR_AF=0.3559;AFR_AF=0.5514;EUR_AF=0.2525;SAS_AF=0.2658;AA=A|||;VT=SNP
5	156007247	rs77141604	T	G	100	PASS	AC=130;AF=0.0259585;AN=5008;NS=2504;DP=20251;EAS_AF=0.0397;AMR_AF=0.0043;AFR_AF=0.0507;EUR_AF=0;SAS_AF=0.0204;AA=T|||;VT=SNP
5	156007371	rs80206401	C	A	100	PASS	AC=604;AF=0.120607;AN=5008;NS=2504;DP=20633;EAS_AF=0.0119;AMR_AF=0.2003;AFR_AF=0.1241;EUR_AF=0.1511;SAS_AF=0.1401;AA=C|||;VT=SNP
5	156007396	rs13358448	G	A	100	PASS	AC=228;AF=0.0455272;AN=5008;NS=2504;DP=21219;EAS_AF=0.0407;AMR_AF=0.0202;AFR_AF=0.1059;EUR_AF=0.0089;SAS_AF=0.0245;AA=G|||;VT=SNP
5	156007819	rs6894554	T	C	100	PASS	AC=795;AF=0.158746;AN=5008;NS=2504;DP=21066;EAS_AF=0.0119;AMR_AF=0.2075;AFR_AF=0.264;EUR_AF=0.1511;SAS_AF=0.1411;AA=T|||;VT=SNP
5	156007864	rs117914004	A	G	100	PASS	AC=258;AF=0.0515176;AN=5008;NS=2504;DP=20935;EAS_AF=0.1845;AMR_AF=0.0072;AFR_AF=0.0424;EUR_AF=0.002;SAS_AF=0.0092;AA=A|||;VT=SNP
5	156007971	rs115301004	T	G	100	PASS	AC=292;AF=0.0583067;AN=5008;NS=2504;DP=19972;EAS_AF=0.1825;AMR_AF=0.0159;AFR_AF=0.0477;EUR_AF=0.0249;SAS_AF=0.0092;AA=T|||;VT=SNP
5	156008114	rs187618561	G	A	100	PASS	AC=27;AF=0.00539137;AN=5008;NS=2504;DP=21959;EAS_AF=0.0258;AMR_AF=0;AFR_AF=0;EUR_AF=0;SAS_AF=0.001;AA=G|||;VT=SNP
5	156008163	rs7706946	G	A	100	PASS	AC=1461;AF=0.291733;AN=5008;NS=2504;DP=22073;EAS_AF=0.1181;AMR_AF=0.3386;AFR_AF=0.4758;EUR_AF=0.2256;SAS_AF=0.2566;AA=G|||;VT=SNP
5	156008760	rs12520121	G	A	100	PASS	AC=612;AF=0.122204;AN=5008;NS=2504;DP=20478;EAS_AF=0.0119;AMR_AF=0.2003;AFR_AF=0.1309;EUR_AF=0.1501;SAS_AF=0.1401;AA=G|||;VT=SNP
5	156008772	rs111286392	G	A	100	PASS	AC=310;AF=0.061901;AN=5008;NS=2504;DP=20304;EAS_AF=0.1825;AMR_AF=0.0173;AFR_AF=0.0605;EUR_AF=0.0249;SAS_AF=0.0092;AA=G|||;VT=SNP
5	156008782	rs6859694	T	G	100	PASS	AC=1476;AF=0.294728;AN=5008;NS=2504;DP=20203;EAS_AF=0.1181;AMR_AF=0.3386;AFR_AF=0.4871;EUR_AF=0.2256;SAS_AF=0.2566;AA=T|||;VT=SNP
5	156009046	rs6887546	C	T	100	PASS	AC=845;AF=0.16873;AN=5008;NS=2504;DP=18297;EAS_AF=0.0526;AMR_AF=0.219;AFR_AF=0.2413;EUR_AF=0.159;SAS_AF=0.1646;AA=C|||;VT=SNP
5	156009085	rs6860238	T	G	100	PASS	AC=618;AF=0.123403;AN=5008;NS=2504;DP=16446;EAS_AF=0.0655;AMR_AF=0.1153;AFR_AF=0.2383;EUR_AF=0.0666;SAS_AF=0.092;AA=T|||;VT=SNP
5	156009293	rs76296496	C	T	100	PASS	AC=256;AF=0.0511182;AN=5008;NS=2504;DP=19173;EAS_AF=0.1825;AMR_AF=0.0086;AFR_AF=0.0424;EUR_AF=0.002;SAS_AF=0.0082;AA=c|||;VT=SNP
5	156009720	rs10077734	C	A	100	PASS	AC=831;AF=0.165935;AN=5008;NS=2504;DP=21194;EAS_AF=0.0526;AMR_AF=0.219;AFR_AF=0.23;EUR_AF=0.1581;SAS_AF=0.1667;AA=C|||;VT=SNP
5	156009833	rs28433116	A	G	100	PASS	AC=1151;AF=0.229832;AN=5008;NS=2504;DP=17739;EAS_AF=0.1131;AMR_AF=0.3098;AFR_AF=0.2799;EUR_AF=0.2117;SAS_AF=0.2444;AA=A|||;VT=SNP
5	156009904	rs79727779	G	T	100	PASS	AC=256;AF=0.0511182;AN=5008;NS=2504;DP=18971;EAS_AF=0.1825;AMR_AF=0.0072;AFR_AF=0.0431;EUR_AF=0.002;SAS_AF=0.0082;AA=G|||;VT=SNP
5	156010300	rs17053635	A	G	100	PASS	AC=309;AF=0.0617013;AN=5008;NS=2504;DP=21308;EAS_AF=0.1825;AMR_AF=0.0173;AFR_AF=0.0598;EUR_AF=0.0249;SAS_AF=0.0092;AA=A|||;VT=SNP
5	156010657	rs79423511	C	T	100	PASS	AC=59;AF=0.0117812;AN=5008;NS=2504;DP=21517;EAS_AF=0.0397;AMR_AF=0;AFR_AF=0;EUR_AF=0;SAS_AF=0.0194;AA=C|||;VT=SNP
5	156011274	rs75354763	T	C	100	PASS	AC=243;AF=0.0485224;AN=5008;NS=2504;DP=20128;EAS_AF=0.0417;AMR_AF=0.0245;AFR_AF=0.1142;EUR_AF=0.0089;SAS_AF=0.0245;AA=T|||;VT=SNP
5	156011426	rs17053637	G	A	100	PASS	AC=823;AF=0.164337;AN=5008;NS=2504;DP=22010;EAS_AF=0.0536;AMR_AF=0.2205;AFR_AF=0.2224;EUR_AF=0.16;SAS_AF=0.1646;AA=G|||;VT=SNP
5	156012048	rs2436327	T	C	100	PASS	AC=597;AF=0.119209;AN=5008;NS=2504;DP=18423;EAS_AF=0.0119;AMR_AF=0.2003;AFR_AF=0.118;EUR_AF=0.1521;SAS_AF=0.1401;AA=T|||;VT=SNP
5	156012054	rs2431401	G	C	100	PASS	AC=1813;AF=0.362021;AN=5008;NS=2504;DP=18293;EAS_AF=0.3016;AMR_AF=0.3588;AFR_AF=0.5643;EUR_AF=0.2525;SAS_AF=0.2658;AA=C|||;VT=SNP
5	156012079	rs17053642	T	C	100	PASS	AC=255;AF=0.0509185;AN=5008;NS=2504;DP=18036;EAS_AF=0.1825;AMR_AF=0.0072;AFR_AF=0.0424;EUR_AF=0.002;SAS_AF=0.0082;AA=T|||;VT=SNP
5	156012193	rs10071215	C	T	100	PASS	AC=229;AF=0.0457268;AN=5008;NS=2504;DP=16958;EAS_AF=0.0417;AMR_AF=0.0202;AFR_AF=0.1059;EUR_AF=0.0089;SAS_AF=0.0245;AA=C|||;VT=SNP
5	156013354	rs6864938	G	A	100	PASS	AC=397;AF=0.0792732;AN=5008;NS=2504;DP=20362;EAS_AF=0.0655;AMR_AF=0.1066;AFR_AF=0.0772;EUR_AF=0.0646;SAS_AF=0.092;AA=G|||;VT=SNP
5	156013687	rs6893385	A	G	100	PASS	AC=397;AF=0.0792732;AN=5008;NS=2504;DP=20089;EAS_AF=0.0655;AMR_AF=0.1066;AFR_AF=0.0772;EUR_AF=0.0646;SAS_AF=0.092;AA=A|||;VT=SNP
5	156013831	rs7710178	G	T	100	PASS	AC=830;AF=0.165735;AN=5008;NS=2504;DP=17958;EAS_AF=0.0526;AMR_AF=0.219;AFR_AF=0.2307;EUR_AF=0.1581;SAS_AF=0.1646;AA=G|||;VT=SNP
5	156014613	rs142086963	C	T	100	PASS	AC=42;AF=0.00838658;AN=5008;NS=2504;DP=18219;EAS_AF=0.0407;AMR_AF=0.0014;AFR_AF=0;EUR_AF=0;SAS_AF=0;AA=C|||;VT=SNP
5	156014859	rs12332716	C	T	100	PASS	AC=228;AF=0.0455272;AN=5008;NS=2504;DP=18749;EAS_AF=0.0417;AMR_AF=0.0202;AFR_AF=0.1059;EUR_AF=0.0089;SAS_AF=0.0235;AA=c|||;VT=SNP
5	156015151	rs10077411	C	A	100	PASS	AC=850;AF=0.169728;AN=5008;NS=2504;DP=14547;EAS_AF=0.0536;AMR_AF=0.2205;AFR_AF=0.2428;EUR_AF=0.159;SAS_AF=0.1656;AA=A|||;VT=SNP
5	156015359	rs113379066	T	C	100	PASS	AC=599;AF=0.119609;AN=5008;NS=2504;DP=12650;EAS_AF=0.0119;AMR_AF=0.1988;AFR_AF=0.1188;EUR_AF=0.1511;SAS_AF=0.1431;AA=T|||;VT=SNP
5	156015955	rs280475	G	A	100	PASS	AC=598;AF=0.119409;AN=5008;NS=2504;DP=16321;EAS_AF=0.0119;AMR_AF=0.2003;AFR_AF=0.1172;EUR_AF=0.1521;SAS_AF=0.1421;AA=G|||;VT=SNP
5	156016201	rs74571343	T	A	100	PASS	AC=255;AF=0.0509185;AN=5008;NS=2504;DP=18531;EAS_AF=0.1815;AMR_AF=0.0072;AFR_AF=0.0431;EUR_AF=0.002;SAS_AF=0.0082;AA=T|||;VT=SNP
5	156016560	rs181875	T	A	100	PASS	AC=1794;AF=0.358227;AN=5008;NS=2504;DP=18465;EAS_AF=0.3016;AMR_AF=0.3588;AFR_AF=0.5499;EUR_AF=0.2525;SAS_AF=0.2658;AA=T|||;VT=SNP
5	156017085	rs3797574	A	G	100	PASS	AC=650;AF=0.129792;AN=5008;NS=2504;DP=21613;EAS_AF=0.0655;AMR_AF=0.121;AFR_AF=0.2595;EUR_AF=0.0666;SAS_AF=0.092;AA=A|||;VT=SNP
5	156017089	rs157292	A	G	100	PASS	AC=1818;AF=0.363019;AN=5008;NS=2504;DP=21571;EAS_AF=0.3075;AMR_AF=0.3588;AFR_AF=0.5635;EUR_AF=0.2525;SAS_AF=0.2658;AA=G|||;VT=SNP
5	156017161	rs157293	G	A	100	PASS	AC=1814;AF=0.36222;AN=5008;NS=2504;DP=23384;EAS_AF=0.3085;AMR_AF=0.3588;AFR_AF=0.5598;EUR_AF=0.2525;SAS_AF=0.2658;AA=A|||;VT=SNP
5	156017599	rs72801157	T	C	100	PASS	AC=280;AF=0.0559105;AN=5008;NS=2504;DP=19772;EAS_AF=0.0655;AMR_AF=0.085;AFR_AF=0.0053;EUR_AF=0.0626;SAS_AF=0.0869;AA=T|||;VT=SNP
5	156017631	rs10515739	T	C	100	PASS	AC=257;AF=0.0513179;AN=5008;NS=2504;DP=19347;EAS_AF=0.1825;AMR_AF=0.0072;AFR_AF=0.0439;EUR_AF=0.002;SAS_AF=0.0082;AA=T|||;VT=SNP
5	156018364	rs3797577	A	G	100	PASS	AC=1765;AF=0.352436;AN=5008;NS=2504;DP=22511;EAS_AF=0.2937;AMR_AF=0.3602;AFR_AF=0.5318;EUR_AF=0.2525;SAS_AF=0.2679;AA=G|||;VT=SNP
5	156019310	rs157290	G	A	100	PASS	AC=1766;AF=0.352636;AN=5008;NS=2504;DP=20789;EAS_AF=0.2937;AMR_AF=0.3602;AFR_AF=0.5333;EUR_AF=0.2525;SAS_AF=0.2669;AA=A|||;VT=SNP
5	156019379	rs157291	C	T	100	PASS	AC=1764;AF=0.352236;AN=5008;NS=2504;DP=20434;EAS_AF=0.2937;AMR_AF=0.3602;AFR_AF=0.5325;EUR_AF=0.2525;SAS_AF=0.2658;AA=T|||;VT=SNP
5	156019919	rs10515738	G	A	100	PASS	AC=1762;AF=0.351837;AN=5008;NS=2504;DP=20627;EAS_AF=0.2927;AMR_AF=0.3602;AFR_AF=0.5325;EUR_AF=0.2515;SAS_AF=0.2658;AA=A|||;VT=SNP
5	156020498	rs57957335	G	A	100	PASS	AC=116;AF=0.0231629;AN=5008;NS=2504;DP=21087;EAS_AF=0.0397;AMR_AF=0.0043;AFR_AF=0.0408;EUR_AF=0;SAS_AF=0.0194;AA=G|||;VT=SNP
5	156021278	rs11739522	T	C	100	PASS	AC=1437;AF=0.286941;AN=5008;NS=2504;DP=17785;EAS_AF=0.2946;AMR_AF=0.3372;AFR_AF=0.3139;EUR_AF=0.2296;SAS_AF=0.2658;AA=t|||;VT=SNP
5	156021416	rs78614691	C	G	100	PASS	AC=116;AF=0.0231629;AN=5008;NS=2504;DP=18449;EAS_AF=0.0397;AMR_AF=0.0043;AFR_AF=0.0408;EUR_AF=0;SAS_AF=0.0194;AA=C|||;VT=SNP
5	156021526	rs75437797	T	C	100	PASS	AC=273;AF=0.0545128;AN=5008;NS=2504;DP=18268;EAS_AF=0.1766;AMR_AF=0.0101;AFR_AF=0.0575;EUR_AF=0.004;SAS_AF=0.0082;AA=T|||;VT=SNP
5	156022529	rs10515737	A	C	100	PASS	AC=273;AF=0.0545128;AN=5008;NS=2504;DP=21276;EAS_AF=0.1766;AMR_AF=0.0101;AFR_AF=0.0575;EUR_AF=0.004;SAS_AF=0.0082;AA=A|||;VT=SNP
5	156022574	rs7714176	A	T	100	PASS	AC=1444;AF=0.288339;AN=5008;NS=2504;DP=20133;EAS_AF=0.2946;AMR_AF=0.3444;AFR_AF=0.2973;EUR_AF=0.2525;SAS_AF=0.2669;AA=A|||;VT=SNP
5	156022936	rs888842	T	C	100	PASS	AC=1766;AF=0.352636;AN=5008;NS=2504;DP=18650;EAS_AF=0.2946;AMR_AF=0.3602;AFR_AF=0.5318;EUR_AF=0.2535;SAS_AF=0.2669;AA=C|||;VT=SNP
5	156023850	rs6872066	C	A	100	PASS	AC=500;AF=0.0998403;AN=5008;NS=2504;DP=20264;EAS_AF=0.2183;AMR_AF=0.0303;AFR_AF=0.1626;EUR_AF=0.0129;SAS_AF=0.0317;AA=C|||;VT=SNP
5	156023851	rs6556729	A	G	100	PASS	AC=1788;AF=0.357029;AN=5008;NS=2504;DP=20267;EAS_AF=0.2946;AMR_AF=0.3602;AFR_AF=0.5484;EUR_AF=0.2535;SAS_AF=0.2669;AA=G|||;VT=SNP
5	156024607	rs280468	C	A	100	PASS	AC=1406;AF=0.280751;AN=5008;NS=2504;DP=17694;EAS_AF=0.2937;AMR_AF=0.3357;AFR_AF=0.2927;EUR_AF=0.2296;SAS_AF=0.2648;AA=C|||;VT=SNP
5	156024618	rs280469	G	A	100	PASS	AC=465;AF=0.0928514;AN=5008;NS=2504;DP=17586;EAS_AF=0.0119;AMR_AF=0.1945;AFR_AF=0.0212;EUR_AF=0.1521;SAS_AF=0.1401;AA=G|||;VT=SNP
5	156024683	rs280470	T	A	100	PASS	AC=1440;AF=0.28754;AN=5008;NS=2504;DP=18812;EAS_AF=0.2937;AMR_AF=0.3444;AFR_AF=0.2958;EUR_AF=0.2525;SAS_AF=0.2658;AA=T|||;VT=SNP
5	156024710	rs79222439	G	A	100	PASS	AC=116;AF=0.0231629;AN=5008;NS=2504;DP=19487;EAS_AF=0.0397;AMR_AF=0.0043;AFR_AF=0.0408;EUR_AF=0;SAS_AF=0.0194;AA=G|||;VT=SNP
5	156025506	rs280471	C	T	100	PASS	AC=464;AF=0.0926518;AN=5008;NS=2504;DP=18193;EAS_AF=0.0119;AMR_AF=0.1931;AFR_AF=0.0212;EUR_AF=0.1521;SAS_AF=0.1401;AA=C|||;VT=SNP
5	156026443	rs72801160	G	T	100	PASS	AC=385;AF=0.076877;AN=5008;NS=2504;DP=18752;EAS_AF=0.0645;AMR_AF=0.1037;AFR_AF=0.0711;EUR_AF=0.0646;SAS_AF=0.091;AA=G|||;VT=SNP
5	156026886	rs76782005	C	T	100	PASS	AC=58;AF=0.0115815;AN=5008;NS=2504;DP=21693;EAS_AF=0.0397;AMR_AF=0;AFR_AF=0;EUR_AF=0;SAS_AF=0.0184;AA=C|||;VT=SNP
5	156027149	rs182203	C	T	100	PASS	AC=1466;AF=0.292732;AN=5008;NS=2504;DP=22835;EAS_AF=0.2946;AMR_AF=0.3458;AFR_AF=0.3139;EUR_AF=0.2525;SAS_AF=0.2658;AA=C|||;VT=SNP
5	156027314	rs280472	A	T	100	PASS	AC=1764;AF=0.352236;AN=5008;NS=2504;DP=19310;EAS_AF=0.2946;AMR_AF=0.3602;AFR_AF=0.531;EUR_AF=0.2535;SAS_AF=0.2658;AA=T|||;VT=SNP
5	156028302	rs203997	C	T	100	PASS	AC=1440;AF=0.28754;AN=5008;NS=2504;DP=18787;EAS_AF=0.2937;AMR_AF=0.3444;AFR_AF=0.2958;EUR_AF=0.2525;SAS_AF=0.2658;AA=C|||;VT=SNP
5	156028440	rs74864915	A	C	100	PASS	AC=106;AF=0.0211661;AN=5008;NS=2504;DP=17531;EAS_AF=0.0397;AMR_AF=0.0043;AFR_AF=0.0325;EUR_AF=0;SAS_AF=0.0204;AA=A|||;VT=SNP
5	156028835	rs10068837	A	G	100	PASS	AC=559;AF=0.111621;AN=5008;NS=2504;DP=15400;EAS_AF=0.2173;AMR_AF=0.0375;AFR_AF=0.2027;EUR_AF=0.0129;SAS_AF=0.0337;AA=A|||;VT=SNP
5	156029738	rs280473	C	T	100	PASS	AC=1762;AF=0.351837;AN=5008;NS=2504;DP=19850;EAS_AF=0.2927;AMR_AF=0.3602;AFR_AF=0.5318;EUR_AF=0.2525;SAS_AF=0.2658;AA=T|||;VT=SNP
5	156029792	rs117021826	G	A	100	PASS	AC=29;AF=0.00579073;AN=5008;NS=2504;DP=20393;EAS_AF=0.0268;AMR_AF=0;AFR_AF=0;EUR_AF=0;SAS_AF=0.002;AA=g|||;VT=SNP
5	156029865	rs151184891	G	A	100	PASS	AC=10;AF=0.00199681;AN=5008;NS=2504;DP=19350;EAS_AF=0.0099;AMR_AF=0;AFR_AF=0;EUR_AF=0;SAS_AF=0;AA=G|||;VT=SNP
5	156030015	rs77701528	A	G	100	PASS	AC=220;AF=0.0439297;AN=5008;NS=2504;DP=18195;EAS_AF=0.2083;AMR_AF=0.0043;AFR_AF=0;EUR_AF=0.004;SAS_AF=0.0031;AA=A|||;VT=SNP
5	156030122	rs117717525	T	C	100	PASS	AC=28;AF=0.00559105;AN=5008;NS=2504;DP=16837;EAS_AF=0.0268;AMR_AF=0;AFR_AF=0;EUR_AF=0;SAS_AF=0.001;AA=T|||;VT=SNP
5	156030186	rs280474	A	G	100	PASS	AC=1428;AF=0.285144;AN=5008;NS=2504;DP=16848;EAS_AF=0.2927;AMR_AF=0.3372;AFR_AF=0.3101;EUR_AF=0.2286;SAS_AF=0.2648;AA=A|||;VT=SNP
5	156030737	rs1833609	T	C	100	PASS	AC=551;AF=0.110024;AN=5008;NS=2504;DP=16691;EAS_AF=0.2173;AMR_AF=0.0375;AFR_AF=0.1959;EUR_AF=0.0139;SAS_AF=0.0337;AA=T|||;VT=SNP
5	156030946	rs6556736	T	C	100	PASS	AC=1765;AF=0.352436;AN=5008;NS=2504;DP=16951;EAS_AF=0.2927;AMR_AF=0.3602;AFR_AF=0.5333;EUR_AF=0.2535;SAS_AF=0.2658;AA=C|||;VT=SNP
5	156031320	rs11953051	A	C	100	PASS	AC=1765;AF=0.352436;AN=5008;NS=2504;DP=15504;EAS_AF=0.2927;AMR_AF=0.3602;AFR_AF=0.5333;EUR_AF=0.2535;SAS_AF=0.2658;AA=C|||;VT=SNP
5	156031860	rs422664	A	C	100	PASS	AC=443;AF=0.0884585;AN=5008;NS=2504;DP=9548;EAS_AF=0.0139;AMR_AF=0.1916;AFR_AF=0.0061;EUR_AF=0.1491;SAS_AF=0.1411;AA=A|||;VT=SNP
5	156031885	rs366643	A	G	100	PASS	AC=1430;AF=0.285543;AN=5008;NS=2504;DP=10216;EAS_AF=0.2927;AMR_AF=0.3372;AFR_AF=0.3116;EUR_AF=0.2286;SAS_AF=0.2648;AA=A|||;VT=SNP
5	156032412	rs9885282	A	G	100	PASS	AC=1468;AF=0.293131;AN=5008;NS=2504;DP=20696;EAS_AF=0.2937;AMR_AF=0.3458;AFR_AF=0.3169;EUR_AF=0.2515;SAS_AF=0.2658;AA=A|||;VT=SNP
5	156032448	rs141749916	C	T	100	PASS	AC=273;AF=0.0545128;AN=5008;NS=2504;DP=22382;EAS_AF=0.1766;AMR_AF=0.0101;AFR_AF=0.0575;EUR_AF=0.004;SAS_AF=0.0082;AA=C|||;VT=SNP
5	156033077	rs182216035	A	G	100	PASS	AC=46;AF=0.0091853;AN=5008;NS=2504;DP=18984;EAS_AF=0.0446;AMR_AF=0.0014;AFR_AF=0;EUR_AF=0;SAS_AF=0;AA=A|||;VT=SNP
5	156033993	rs148208831	G	A	100	PASS	AC=614;AF=0.122604;AN=5008;NS=2504;DP=21408;EAS_AF=0.0645;AMR_AF=0.3343;AFR_AF=0.0068;EUR_AF=0.161;SAS_AF=0.1493;AA=A|||;VT=SNP
5	156034922	rs7717319	T	A	100	PASS	AC=532;AF=0.10623;AN=5008;NS=2504;DP=20084;EAS_AF=0.2173;AMR_AF=0.036;AFR_AF=0.1838;EUR_AF=0.0129;SAS_AF=0.0327;AA=T|||;VT=SNP
5	156036726	rs11957087	C	T	100	PASS	AC=383;AF=0.0764776;AN=5008;NS=2504;DP=20296;EAS_AF=0.0635;AMR_AF=0.1037;AFR_AF=0.0696;EUR_AF=0.0646;SAS_AF=0.092;AA=C|||;VT=SNP
5	156037072	rs142253475	G	A	100	PASS	AC=115;AF=0.0229633;AN=5008;NS=2504;DP=20676;EAS_AF=0.0397;AMR_AF=0.0043;AFR_AF=0.0408;EUR_AF=0;SAS_AF=0.0184;AA=A|||;VT=SNP
5	156037360	rs140138767	G	A	100	PASS	AC=162;AF=0.0323482;AN=5008;NS=2504;DP=21529;EAS_AF=0.0437;AMR_AF=0.1427;AFR_AF=0.0008;EUR_AF=0.0109;SAS_AF=0.0072;AA=G|||;VT=SNP
5	156037527	rs183921577	C	T	100	PASS	AC=44;AF=0.00878594;AN=5008;NS=2504;DP=18890;EAS_AF=0.0437;AMR_AF=0;AFR_AF=0;EUR_AF=0;SAS_AF=0;AA=C|||;VT=SNP
5	156037605	rs280455	G	A	100	PASS	AC=1754;AF=0.35024;AN=5008;NS=2504;DP=19736;EAS_AF=0.2927;AMR_AF=0.3602;AFR_AF=0.5265;EUR_AF=0.2515;SAS_AF=0.2658;AA=A|||;VT=SNP
5	156037686	rs60524199	G	A	100	PASS	AC=116;AF=0.0231629;AN=5008;NS=2504;DP=16493;EAS_AF=0.0397;AMR_AF=0.0043;AFR_AF=0.0408;EUR_AF=0;SAS_AF=0.0194;AA=G|||;VT=SNP
5	156037688	rs12519349	G	A	100	PASS	AC=441;AF=0.0880591;AN=5008;NS=2504;DP=16461;EAS_AF=0.0119;AMR_AF=0.1916;AFR_AF=0.0061;EUR_AF=0.1501;SAS_AF=0.1401;AA=G|||;VT=SNP
5	156037737	rs12522361	A	G	100	PASS	AC=1431;AF=0.285743;AN=5008;NS=2504;DP=16614;EAS_AF=0.2927;AMR_AF=0.3372;AFR_AF=0.3116;EUR_AF=0.2286;SAS_AF=0.2658;AA=A|||;VT=SNP
5	156037766	rs12521380	C	G	100	PASS	AC=1465;AF=0.292532;AN=5008;NS=2504;DP=17709;EAS_AF=0.2927;AMR_AF=0.3458;AFR_AF=0.3147;EUR_AF=0.2515;SAS_AF=0.2669;AA=C|||;VT=SNP
5	156038117	rs139745195	C	T	100	PASS	AC=115;AF=0.0229633;AN=5008;NS=2504;DP=18669;EAS_AF=0.0397;AMR_AF=0.0043;AFR_AF=0.0408;EUR_AF=0;SAS_AF=0.0184;AA=C|||;VT=SNP
5	156038146	rs147446204	C	T	100	PASS	AC=384;AF=0.0766773;AN=5008;NS=2504;DP=18987;EAS_AF=0.0635;AMR_AF=0.1037;AFR_AF=0.0703;EUR_AF=0.0646;SAS_AF=0.092;AA=C|||;VT=SNP
5	156038351	rs72801163	C	A	100	PASS	AC=384;AF=0.0766773;AN=5008;NS=2504;DP=19830;EAS_AF=0.0635;AMR_AF=0.1037;AFR_AF=0.0703;EUR_AF=0.0646;SAS_AF=0.092;AA=C|||;VT=SNP
5	156038648	rs280456	G	A	100	PASS	AC=1465;AF=0.292532;AN=5008;NS=2504;DP=17631;EAS_AF=0.2937;AMR_AF=0.3458;AFR_AF=0.3147;EUR_AF=0.2515;SAS_AF=0.2658;AA=g|||;VT=SNP
5	156038765	rs400303	T	A	100	PASS	AC=1761;AF=0.351637;AN=5008;NS=2504;DP=18400;EAS_AF=0.2927;AMR_AF=0.3602;AFR_AF=0.5318;EUR_AF=0.2515;SAS_AF=0.2658;AA=A|||;VT=SNP
5	156038821	rs78365202	A	G	100	PASS	AC=39;AF=0.00778754;AN=5008;NS=2504;DP=18278;EAS_AF=0.0387;AMR_AF=0;AFR_AF=0;EUR_AF=0;SAS_AF=0;AA=A|||;VT=SNP
5	156039048	rs79806934	T	C	100	PASS	AC=116;AF=0.0231629;AN=5008;NS=2504;DP=17896;EAS_AF=0.0397;AMR_AF=0.0043;AFR_AF=0.0408;EUR_AF=0;SAS_AF=0.0194;AA=T|||;VT=SNP
5	156039391	rs280457	A	G	100	PASS	AC=1463;AF=0.292133;AN=5008;NS=2504;DP=22190;EAS_AF=0.2927;AMR_AF=0.3444;AFR_AF=0.3154;EUR_AF=0.2505;SAS_AF=0.2658;AA=A|||;VT=SNP
5	156039424	rs280458	G	A	100	PASS	AC=1401;AF=0.279752;AN=5008;NS=2504;DP=22277;EAS_AF=0.2927;AMR_AF=0.3357;AFR_AF=0.2905;EUR_AF=0.2286;SAS_AF=0.2648;AA=G|||;VT=SNP
5	156039533	rs280459	A	G	100	PASS	AC=1762;AF=0.351837;AN=5008;NS=2504;DP=19219;EAS_AF=0.2937;AMR_AF=0.3602;AFR_AF=0.5318;EUR_AF=0.2515;SAS_AF=0.2658;AA=G|||;VT=SNP
5	156039751	rs2194036	T	C	100	PASS	AC=359;AF=0.0716853;AN=5008;NS=2504;DP=22706;EAS_AF=0.0635;AMR_AF=0.1037;AFR_AF=0.0514;EUR_AF=0.0646;SAS_AF=0.092;AA=T|||;VT=SNP
5	156039988	rs6877118	G	A	100	PASS	AC=509;AF=0.101637;AN=5008;NS=2504;DP=21746;EAS_AF=0.2173;AMR_AF=0.0303;AFR_AF=0.1702;EUR_AF=0.0129;SAS_AF=0.0317;AA=G|||;VT=SNP
5	156041580	rs77107493	C	T	100	PASS	AC=115;AF=0.0229633;AN=5008;NS=2504;DP=20279;EAS_AF=0.0397;AMR_AF=0.0043;AFR_AF=0.0408;EUR_AF=0;SAS_AF=0.0184;AA=C|||;VT=SNP
5	156043207	rs280461	A	G	100	PASS	AC=1761;AF=0.351637;AN=5008;NS=2504;DP=21295;EAS_AF=0.2927;AMR_AF=0.3602;AFR_AF=0.5318;EUR_AF=0.2515;SAS_AF=0.2658;AA=T|||;VT=SNP
5	156043586	rs280462	G	A	100	PASS	AC=1401;AF=0.279752;AN=5008;NS=2504;DP=22099;EAS_AF=0.2927;AMR_AF=0.3357;AFR_AF=0.2905;EUR_AF=0.2286;SAS_AF=0.2648;AA=G|||;VT=SNP
5	156043830	rs76723521	T	C	100	PASS	AC=220;AF=0.0439297;AN=5008;NS=2504;DP=20948;EAS_AF=0.1766;AMR_AF=0.0043;AFR_AF=0.0219;EUR_AF=0.002;SAS_AF=0.0082;AA=T|||;VT=SNP
5	156044745	rs280463	A	C	100	PASS	AC=1765;AF=0.352436;AN=5008;NS=2504;DP=19631;EAS_AF=0.2927;AMR_AF=0.3602;AFR_AF=0.5333;EUR_AF=0.2535;SAS_AF=0.2658;AA=C|||;VT=SNP
5	156045086	rs17053667	T	C	100	PASS	AC=409;AF=0.0816693;AN=5008;NS=2504;DP=22307;EAS_AF=0.0635;AMR_AF=0.1095;AFR_AF=0.0862;EUR_AF=0.0646;SAS_AF=0.092;AA=T|||;VT=SNP
5	156045288	rs17053670	G	A	100	PASS	AC=272;AF=0.0543131;AN=5008;NS=2504;DP=18105;EAS_AF=0.1766;AMR_AF=0.0101;AFR_AF=0.0567;EUR_AF=0.004;SAS_AF=0.0082;AA=G|||;VT=SNP
5	156046064	rs280464	A	C	100	PASS	AC=1762;AF=0.351837;AN=5008;NS=2504;DP=13491;EAS_AF=0.2927;AMR_AF=0.3602;AFR_AF=0.5348;EUR_AF=0.2525;SAS_AF=0.2618;AA=C|||;VT=SNP
5	156046597	rs280465	G	C	100	PASS	AC=1757;AF=0.350839;AN=5008;NS=2504;DP=19059;EAS_AF=0.2927;AMR_AF=0.3602;AFR_AF=0.5303;EUR_AF=0.2535;SAS_AF=0.2618;AA=C|||;VT=SNP
5	156047273	rs280466	G	A	100	PASS	AC=1756;AF=0.350639;AN=5008;NS=2504;DP=20150;EAS_AF=0.2927;AMR_AF=0.3602;AFR_AF=0.5295;EUR_AF=0.2535;SAS_AF=0.2618;AA=A|||;VT=SNP
5	156048559	rs74861076	G	A	100	PASS	AC=31;AF=0.0061901;AN=5008;NS=2504;DP=21117;EAS_AF=0.0238;AMR_AF=0.0086;AFR_AF=0;EUR_AF=0.001;SAS_AF=0;AA=G|||;VT=SNP
5	156049328	rs59274622	G	A	100	PASS	AC=102;AF=0.0203674;AN=5008;NS=2504;DP=9306;EAS_AF=0.0397;AMR_AF=0.0043;AFR_AF=0.0303;EUR_AF=0;SAS_AF=0.0194;AA=G|||;VT=SNP
5	156049719	rs72801167	G	A	100	PASS	AC=404;AF=0.0806709;AN=5008;NS=2504;DP=12601;EAS_AF=0.0635;AMR_AF=0.1095;AFR_AF=0.084;EUR_AF=0.0646;SAS_AF=0.09;AA=G|||;VT=SNP
5	156050110	rs280467	G	A	100	PASS	AC=1750;AF=0.349441;AN=5008;NS=2504;DP=17935;EAS_AF=0.2927;AMR_AF=0.3602;AFR_AF=0.5257;EUR_AF=0.2535;SAS_AF=0.2607;AA=A|||;VT=SNP
5	156051807	rs77627663	A	G	100	PASS	AC=117;AF=0.0233626;AN=5008;NS=2504;DP=18402;EAS_AF=0.0397;AMR_AF=0.0043;AFR_AF=0.0408;EUR_AF=0;SAS_AF=0.0204;AA=A|||;VT=SNP
5	156051896	rs6860519	C	A	100	PASS	AC=1641;AF=0.327676;AN=5008;NS=2504;DP=18483;EAS_AF=0.2927;AMR_AF=0.2435;AFR_AF=0.5318;EUR_AF=0.2406;SAS_AF=0.2372;AA=A|||;VT=SNP
5	156052194	rs1363743	A	G	100	PASS	AC=1299;AF=0.259385;AN=5008;NS=2504;DP=18684;EAS_AF=0.2927;AMR_AF=0.219;AFR_AF=0.3048;EUR_AF=0.2157;SAS_AF=0.2372;AA=A|||;VT=SNP
5	156053212	rs72801169	C	T	100	PASS	AC=386;AF=0.0770767;AN=5008;NS=2504;DP=21709;EAS_AF=0.0635;AMR_AF=0.1037;AFR_AF=0.0696;EUR_AF=0.0646;SAS_AF=0.0951;AA=C|||;VT=SNP
5	156053213	rs17561110	G	A	100	PASS	AC=334;AF=0.0666933;AN=5008;NS=2504;DP=21549;EAS_AF=0.0119;AMR_AF=0.0764;AFR_AF=0.0219;EUR_AF=0.1352;SAS_AF=0.1063;AA=G|||;VT=SNP
5	156053885	rs17561145	C	T	100	PASS	AC=333;AF=0.0664936;AN=5008;NS=2504;DP=17747;EAS_AF=0.0119;AMR_AF=0.0749;AFR_AF=0.0219;EUR_AF=0.1352;SAS_AF=0.1063;AA=C|||;VT=SNP
5	156054863	rs11743012	T	G	100	PASS	AC=460;AF=0.091853;AN=5008;NS=2504;DP=17348;EAS_AF=0.0119;AMR_AF=0.0908;AFR_AF=0.0893;EUR_AF=0.161;SAS_AF=0.1074;AA=G|||;VT=SNP
5	156055154	rs76193874	C	A	100	PASS	AC=116;AF=0.0231629;AN=5008;NS=2504;DP=19071;EAS_AF=0.0397;AMR_AF=0.0043;AFR_AF=0.0408;EUR_AF=0;SAS_AF=0.0194;AA=C|||;VT=SNP
5	156056979	rs11740282	G	C	100	PASS	AC=463;AF=0.0924521;AN=5008;NS=2504;DP=17357;EAS_AF=0.0119;AMR_AF=0.0908;AFR_AF=0.0915;EUR_AF=0.16;SAS_AF=0.1084;AA=C|||;VT=SNP
5	156057816	rs1363742	G	A	100	PASS	AC=335;AF=0.066893;AN=5008;NS=2504;DP=17168;EAS_AF=0.0119;AMR_AF=0.0749;AFR_AF=0.0227;EUR_AF=0.1352;SAS_AF=0.1074;AA=G|||;VT=SNP
5	156058501	rs79258400	T	G	100	PASS	AC=336;AF=0.0670927;AN=5008;NS=2504;DP=14169;EAS_AF=0.0119;AMR_AF=0.0749;AFR_AF=0.0227;EUR_AF=0.1352;SAS_AF=0.1084;AA=C|||;VT=SNP
5	156058689	rs7723780	G	A	100	PASS	AC=382;AF=0.076278;AN=5008;NS=2504;DP=17627;EAS_AF=0.0119;AMR_AF=0.085;AFR_AF=0.0333;EUR_AF=0.159;SAS_AF=0.1094;AA=A|||;VT=SNP
5	156059013	rs10428646	A	C	100	PASS	AC=468;AF=0.0934505;AN=5008;NS=2504;DP=17803;EAS_AF=0.0119;AMR_AF=0.0908;AFR_AF=0.0938;EUR_AF=0.161;SAS_AF=0.1094;AA=C|||;VT=SNP
5	156060067	rs1422220	T	G	100	PASS	AC=1013;AF=0.202276;AN=5008;NS=2504;DP=22041;EAS_AF=0.2817;AMR_AF=0.1556;AFR_AF=0.2867;EUR_AF=0.1054;SAS_AF=0.1391;AA=T|||;VT=SNP
5	156060218	rs76711652	T	G	100	PASS	AC=430;AF=0.0858626;AN=5008;NS=2504;DP=21928;EAS_AF=0.0119;AMR_AF=0.0807;AFR_AF=0.0893;EUR_AF=0.1362;SAS_AF=0.1094;AA=T|||;VT=SNP
5	156060370	rs11743091	G	A	100	PASS	AC=418;AF=0.0834665;AN=5008;NS=2504;DP=21744;EAS_AF=0.0119;AMR_AF=0.0807;AFR_AF=0.0809;EUR_AF=0.1362;SAS_AF=0.1084;AA=G|||;VT=SNP
5	156061580	rs6886792	C	G	100	PASS	AC=1437;AF=0.286941;AN=5008;NS=2504;DP=17215;EAS_AF=0.2956;AMR_AF=0.2349;AFR_AF=0.3744;EUR_AF=0.2416;SAS_AF=0.2434;AA=G|||;VT=SNP
5	156061727	rs6871079	G	C	100	PASS	AC=1430;AF=0.285543;AN=5008;NS=2504;DP=18972;EAS_AF=0.2956;AMR_AF=0.2334;AFR_AF=0.3729;EUR_AF=0.2406;SAS_AF=0.2403;AA=C|||;VT=SNP
5	156062117	rs6887652	C	G	100	PASS	AC=115;AF=0.0229633;AN=5008;NS=2504;DP=18434;EAS_AF=0.0397;AMR_AF=0.0043;AFR_AF=0.0408;EUR_AF=0;SAS_AF=0.0184;AA=C|||;VT=SNP
5	156063008	rs11743435	C	T	100	PASS	AC=336;AF=0.0670927;AN=5008;NS=2504;DP=15075;EAS_AF=0.0119;AMR_AF=0.0749;AFR_AF=0.0227;EUR_AF=0.1352;SAS_AF=0.1084;AA=C|||;VT=SNP
5	156063655	rs75192516	G	A	100	PASS	AC=116;AF=0.0231629;AN=5008;NS=2504;DP=19876;EAS_AF=0.0397;AMR_AF=0.0043;AFR_AF=0.0408;EUR_AF=0;SAS_AF=0.0194;AA=G|||;VT=SNP
5	156063781	rs10068125	A	G	100	PASS	AC=969;AF=0.19349;AN=5008;NS=2504;DP=19877;EAS_AF=0.2837;AMR_AF=0.1441;AFR_AF=0.2821;EUR_AF=0.0805;SAS_AF=0.1319;AA=A|||;VT=SNP
5	156063917	rs281047	A	G	100	PASS	AC=1650;AF=0.329473;AN=5008;NS=2504;DP=19511;EAS_AF=0.2956;AMR_AF=0.2435;AFR_AF=0.5333;EUR_AF=0.2416;SAS_AF=0.2403;AA=G|||;VT=SNP
5	156064892	rs6872094	A	C	100	PASS	AC=966;AF=0.192891;AN=5008;NS=2504;DP=19167;EAS_AF=0.2847;AMR_AF=0.1427;AFR_AF=0.2784;EUR_AF=0.0815;SAS_AF=0.1329;AA=A|||;VT=SNP
5	156065196	rs42685	G	C	100	PASS	AC=1743;AF=0.348043;AN=5008;NS=2504;DP=19127;EAS_AF=0.3006;AMR_AF=0.2406;AFR_AF=0.5961;EUR_AF=0.2425;SAS_AF=0.2464;AA=C|||;VT=SNP
5	156065593	rs32063	T	C	100	PASS	AC=1196;AF=0.238818;AN=5008;NS=2504;DP=22231;EAS_AF=0.1151;AMR_AF=0.2233;AFR_AF=0.3442;EUR_AF=0.2356;SAS_AF=0.2382;AA=C|||;VT=SNP
5	156065646	rs6877490	A	G	100	PASS	AC=743;AF=0.148363;AN=5008;NS=2504;DP=21812;EAS_AF=0.1042;AMR_AF=0.1412;AFR_AF=0.2352;EUR_AF=0.1014;SAS_AF=0.1299;AA=A|||;VT=SNP
5	156066227	rs32062	G	C	100	PASS	AC=1910;AF=0.38139;AN=5008;NS=2504;DP=19899;EAS_AF=0.2946;AMR_AF=0.2493;AFR_AF=0.7254;EUR_AF=0.2406;SAS_AF=0.2444;AA=C|||;VT=SNP
5	156066415	rs41074	C	T	100	PASS	AC=310;AF=0.061901;AN=5008;NS=2504;DP=19903;EAS_AF=0.0119;AMR_AF=0.0735;AFR_AF=0.0053;EUR_AF=0.1332;SAS_AF=0.1084;AA=C|||;VT=SNP
5	156066450	rs189061788	T	G	100	PASS	AC=34;AF=0.00678914;AN=5008;NS=2504;DP=19569;EAS_AF=0.0337;AMR_AF=0;AFR_AF=0;EUR_AF=0;SAS_AF=0;AA=T|||;VT=SNP
5	156066460	rs157320	T	C	100	PASS	AC=1454;AF=0.290335;AN=5008;NS=2504;DP=19675;EAS_AF=0.254;AMR_AF=0.1916;AFR_AF=0.4939;EUR_AF=0.2177;SAS_AF=0.1973;AA=C|||;VT=SNP
5	156066471	rs40486	C	T	100	PASS	AC=457;AF=0.091254;AN=5008;NS=2504;DP=19705;EAS_AF=0.0119;AMR_AF=0.0807;AFR_AF=0.1097;EUR_AF=0.1342;SAS_AF=0.1115;AA=C|||;VT=SNP
5	156066616	rs32061	C	T	100	PASS	AC=315;AF=0.0628994;AN=5008;NS=2504;DP=22184;EAS_AF=0.0119;AMR_AF=0.0735;AFR_AF=0.0091;EUR_AF=0.1332;SAS_AF=0.1084;AA=C|||;VT=SNP
5	156067353	rs78257706	A	G	100	PASS	AC=84;AF=0.0167732;AN=5008;NS=2504;DP=15485;EAS_AF=0.0397;AMR_AF=0;AFR_AF=0.0189;EUR_AF=0;SAS_AF=0.0194;AA=A|||;VT=SNP
5	156067682	rs32060	A	G	100	PASS	AC=1350;AF=0.269569;AN=5008;NS=2504;DP=17114;EAS_AF=0.253;AMR_AF=0.1758;AFR_AF=0.441;EUR_AF=0.1958;SAS_AF=0.1973;AA=a|||;VT=SNP
5	156068128	rs10214374	T	C	100	PASS	AC=350;AF=0.0698882;AN=5008;NS=2504;DP=19614;EAS_AF=0.0615;AMR_AF=0.0778;AFR_AF=0.0772;EUR_AF=0.0547;SAS_AF=0.0787;AA=T|||;VT=SNP
5	156068143	rs185246	C	A	100	PASS	AC=1730;AF=0.345447;AN=5008;NS=2504;DP=19449;EAS_AF=0.2927;AMR_AF=0.2421;AFR_AF=0.5938;EUR_AF=0.2406;SAS_AF=0.2454;AA=A|||;VT=SNP
5	156069246	rs78941689	T	C	100	PASS	AC=289;AF=0.0577077;AN=5008;NS=2504;DP=18949;EAS_AF=0.1687;AMR_AF=0.0115;AFR_AF=0.0756;EUR_AF=0.004;SAS_AF=0.0072;AA=T|||;VT=SNP
5	156069282	rs32059	G	T	100	PASS	AC=316;AF=0.063099;AN=5008;NS=2504;DP=18250;EAS_AF=0.0129;AMR_AF=0.0749;AFR_AF=0.0091;EUR_AF=0.1332;SAS_AF=0.1074;AA=G|||;VT=SNP
5	156069442	rs32058	T	C	100	PASS	AC=1684;AF=0.336262;AN=5008;NS=2504;DP=16243;EAS_AF=0.2798;AMR_AF=0.2406;AFR_AF=0.5688;EUR_AF=0.2386;SAS_AF=0.2485;AA=C|||;VT=SNP
5	156069710	rs10476477	G	A	100	PASS	AC=570;AF=0.113818;AN=5008;NS=2504;DP=14002;EAS_AF=0.1677;AMR_AF=0.0317;AFR_AF=0.2617;EUR_AF=0.0169;SAS_AF=0.0164;AA=C|||;VT=SNP
5	156070520	rs41073	T	C	100	PASS	AC=4694;AF=0.9373;AN=5008;NS=2504;DP=16773;EAS_AF=0.9871;AMR_AF=0.9251;AFR_AF=0.9909;EUR_AF=0.8688;SAS_AF=0.8926;AA=C|||;VT=SNP
5	156070965	rs32057	C	T	100	PASS	AC=3792;AF=0.757188;AN=5008;NS=2504;DP=16390;EAS_AF=0.8085;AMR_AF=0.866;AFR_AF=0.5234;EUR_AF=0.826;SAS_AF=0.8722;AA=C|||;VT=SNP
5	156072730	rs434847	T	C	100	PASS	AC=4677;AF=0.933906;AN=5008;NS=2504;DP=16457;EAS_AF=0.9871;AMR_AF=0.9251;AFR_AF=0.9781;EUR_AF=0.8688;SAS_AF=0.8926;AA=T|||;VT=SNP
5	156072761	rs434116	T	C	100	PASS	AC=3810;AF=0.760783;AN=5008;NS=2504;DP=17913;EAS_AF=0.8085;AMR_AF=0.8674;AFR_AF=0.5348;EUR_AF=0.827;SAS_AF=0.8732;AA=T|||;VT=SNP
5	156072820	rs446261	T	A	100	PASS	AC=4677;AF=0.933906;AN=5008;NS=2504;DP=19417;EAS_AF=0.9871;AMR_AF=0.9251;AFR_AF=0.9781;EUR_AF=0.8688;SAS_AF=0.8926;AA=A|||;VT=SNP
5	156073034	rs394183	A	G	100	PASS	AC=4694;AF=0.9373;AN=5008;NS=2504;DP=18093;EAS_AF=0.9871;AMR_AF=0.9251;AFR_AF=0.9909;EUR_AF=0.8688;SAS_AF=0.8926;AA=G|||;VT=SNP
5	156073215	rs452986	T	C	100	PASS	AC=4677;AF=0.933906;AN=5008;NS=2504;DP=20532;EAS_AF=0.9871;AMR_AF=0.9251;AFR_AF=0.9781;EUR_AF=0.8688;SAS_AF=0.8926;AA=C|||;VT=SNP
5	156073576	rs17053716	A	C	100	PASS	AC=474;AF=0.0946486;AN=5008;NS=2504;DP=20408;EAS_AF=0.1796;AMR_AF=0.0187;AFR_AF=0.2035;EUR_AF=0.004;SAS_AF=0.0072;AA=A|||;VT=SNP
5	156074139	rs32056	G	A	100	PASS	AC=4693;AF=0.937101;AN=5008;NS=2504;DP=20017;EAS_AF=0.9871;AMR_AF=0.9251;AFR_AF=0.9909;EUR_AF=0.8688;SAS_AF=0.8916;AA=A|||;VT=SNP
5	156074250	rs39925	T	G	100	PASS	AC=1873;AF=0.374002;AN=5008;NS=2504;DP=20638;EAS_AF=0.5734;AMR_AF=0.5317;AFR_AF=0.0189;EUR_AF=0.4533;SAS_AF=0.455;AA=T|||;VT=SNP
5	156074713	rs32055	A	C	100	PASS	AC=4693;AF=0.937101;AN=5008;NS=2504;DP=18224;EAS_AF=0.9871;AMR_AF=0.9251;AFR_AF=0.9909;EUR_AF=0.8688;SAS_AF=0.8916;AA=C|||;VT=SNP
5	156075210	rs39924	A	G	100	PASS	AC=3887;AF=0.776158;AN=5008;NS=2504;DP=19881;EAS_AF=0.8185;AMR_AF=0.8732;AFR_AF=0.5825;EUR_AF=0.827;SAS_AF=0.8732;AA=A|||;VT=SNP
5	156075395	rs79086938	A	G	100	PASS	AC=10;AF=0.00199681;AN=5008;NS=2504;DP=20114;EAS_AF=0.0099;AMR_AF=0;AFR_AF=0;EUR_AF=0;SAS_AF=0;AA=A|||;VT=SNP
5	156075882	rs32054	C	T	100	PASS	AC=4514;AF=0.901358;AN=5008;NS=2504;DP=21153;EAS_AF=0.9871;AMR_AF=0.9164;AFR_AF=0.8623;EUR_AF=0.8678;SAS_AF=0.8896;AA=C|||;VT=SNP
5	156076051	rs460462	A	G	100	PASS	AC=4526;AF=0.903754;AN=5008;NS=2504;DP=23133;EAS_AF=0.9871;AMR_AF=0.9164;AFR_AF=0.8714;EUR_AF=0.8678;SAS_AF=0.8896;AA=G|||;VT=SNP
5	156076080	rs462375	C	T	100	PASS	AC=4514;AF=0.901358;AN=5008;NS=2504;DP=23063;EAS_AF=0.9871;AMR_AF=0.9164;AFR_AF=0.8623;EUR_AF=0.8678;SAS_AF=0.8896;AA=C|||;VT=SNP
5	156076467	rs7709957	A	G	100	PASS	AC=4693;AF=0.937101;AN=5008;NS=2504;DP=20325;EAS_AF=0.9871;AMR_AF=0.9251;AFR_AF=0.9909;EUR_AF=0.8688;SAS_AF=0.8916;AA=a|||;VT=SNP
5	156076680	rs9314041	A	G	100	PASS	AC=4327;AF=0.864018;AN=5008;NS=2504;DP=12829;EAS_AF=0.9871;AMR_AF=0.9078;AFR_AF=0.7254;EUR_AF=0.8678;SAS_AF=0.8896;AA=a|||;VT=SNP
5	156076886	rs77974534	T	A	100	PASS	AC=351;AF=0.0700879;AN=5008;NS=2504;DP=14529;EAS_AF=0.1766;AMR_AF=0.0144;AFR_AF=0.1142;EUR_AF=0.004;SAS_AF=0.0082;AA=t|||;VT=SNP
5	156077104	rs10491464	G	A	100	PASS	AC=604;AF=0.120607;AN=5008;NS=2504;DP=16119;EAS_AF=0.1687;AMR_AF=0.0331;AFR_AF=0.2859;EUR_AF=0.0169;SAS_AF=0.0164;AA=A|||;VT=SNP
5	156077991	rs415118	C	A	100	PASS	AC=3887;AF=0.776158;AN=5008;NS=2504;DP=19950;EAS_AF=0.8175;AMR_AF=0.8703;AFR_AF=0.559;EUR_AF=0.8429;SAS_AF=0.8916;AA=C|||;VT=SNP
5	156078463	rs449858	A	G	100	PASS	AC=4403;AF=0.879193;AN=5008;NS=2504;DP=17198;EAS_AF=0.9871;AMR_AF=0.902;AFR_AF=0.8018;EUR_AF=0.8549;SAS_AF=0.8814;AA=A|||;VT=SNP
5	156078558	rs408310	G	A	100	PASS	AC=4398;AF=0.878195;AN=5008;NS=2504;DP=17901;EAS_AF=0.9871;AMR_AF=0.902;AFR_AF=0.7995;EUR_AF=0.8549;SAS_AF=0.8793;AA=G|||;VT=SNP
5	156079033	rs693752	T	C	100	PASS	AC=3886;AF=0.775958;AN=5008;NS=2504;DP=17632;EAS_AF=0.8115;AMR_AF=0.8775;AFR_AF=0.5673;EUR_AF=0.8509;SAS_AF=0.8722;AA=T|||;VT=SNP
5	156079344	rs4704806	G	A	100	PASS	AC=4693;AF=0.937101;AN=5008;NS=2504;DP=17484;EAS_AF=0.9871;AMR_AF=0.9251;AFR_AF=0.9909;EUR_AF=0.8688;SAS_AF=0.8916;AA=a|||;VT=SNP
5	156079449	rs182211	G	A	100	PASS	AC=4693;AF=0.937101;AN=5008;NS=2504;DP=18868;EAS_AF=0.9871;AMR_AF=0.9251;AFR_AF=0.9909;EUR_AF=0.8688;SAS_AF=0.8916;AA=g|||;VT=SNP
5	156079823	rs7731165	T	C	100	PASS	AC=4368;AF=0.872204;AN=5008;NS=2504;DP=18453;EAS_AF=0.9732;AMR_AF=0.902;AFR_AF=0.7859;EUR_AF=0.8559;SAS_AF=0.8804;AA=T|||;VT=SNP
5	156080297	rs281037	T	G	100	PASS	AC=4681;AF=0.934704;AN=5008;NS=2504;DP=15814;EAS_AF=0.9871;AMR_AF=0.9251;AFR_AF=0.9818;EUR_AF=0.8688;SAS_AF=0.8916;AA=G|||;VT=SNP
5	156080579	rs281039	C	T	100	PASS	AC=4694;AF=0.9373;AN=5008;NS=2504;DP=14017;EAS_AF=0.9871;AMR_AF=0.9251;AFR_AF=0.9909;EUR_AF=0.8698;SAS_AF=0.8916;AA=T|||;VT=SNP
5	156080749	rs281040	A	G	100	PASS	AC=3848;AF=0.768371;AN=5008;NS=2504;DP=17855;EAS_AF=0.8175;AMR_AF=0.8674;AFR_AF=0.5567;EUR_AF=0.828;SAS_AF=0.8722;AA=A|||;VT=SNP
5	156081094	rs281041	G	A	100	PASS	AC=4350;AF=0.86861;AN=5008;NS=2504;DP=19121;EAS_AF=0.9861;AMR_AF=0.8963;AFR_AF=0.7655;EUR_AF=0.8559;SAS_AF=0.8804;AA=G|||;VT=SNP
5	156081523	rs281042	G	A	100	PASS	AC=3884;AF=0.775559;AN=5008;NS=2504;DP=17421;EAS_AF=0.8175;AMR_AF=0.8775;AFR_AF=0.5598;EUR_AF=0.8519;SAS_AF=0.8732;AA=G|||;VT=SNP
5	156081906	rs281043	G	A	100	PASS	AC=4682;AF=0.934904;AN=5008;NS=2504;DP=15649;EAS_AF=0.9871;AMR_AF=0.9251;AFR_AF=0.9818;EUR_AF=0.8698;SAS_AF=0.8916;AA=A|||;VT=SNP
5	156082236	rs281044	A	G	100	PASS	AC=4690;AF=0.936502;AN=5008;NS=2504;DP=17712;EAS_AF=0.9871;AMR_AF=0.9251;AFR_AF=0.9879;EUR_AF=0.8698;SAS_AF=0.8916;AA=G|||;VT=SNP
5	156082671	rs281045	T	C	100	PASS	AC=4696;AF=0.9377;AN=5008;NS=2504;DP=18753;EAS_AF=0.9871;AMR_AF=0.9251;AFR_AF=0.9924;EUR_AF=0.8698;SAS_AF=0.8916;AA=C|||;VT=SNP
5	156082997	rs281046	G	A	100	PASS	AC=4354;AF=0.869409;AN=5008;NS=2504;DP=17249;EAS_AF=0.9871;AMR_AF=0.8963;AFR_AF=0.7685;EUR_AF=0.8559;SAS_AF=0.8793;AA=G|||;VT=SNP
5	156083824	rs188130	T	G	100	PASS	AC=4361;AF=0.870807;AN=5008;NS=2504;DP=16763;EAS_AF=0.9861;AMR_AF=0.9092;AFR_AF=0.7504;EUR_AF=0.8688;SAS_AF=0.8896;AA=G|||;VT=SNP
5	156085529	rs153492	C	T	100	PASS	AC=2112;AF=0.421725;AN=5008;NS=2504;DP=5530;EAS_AF=0.5506;AMR_AF=0.4078;AFR_AF=0.497;EUR_AF=0.2594;SAS_AF=0.364;AA=-|||;VT=SNP
5	156091385	rs187730194	G	A	100	PASS	AC=250;AF=0.0499201;AN=5008;NS=2504;DP=19860;EAS_AF=0.2004;AMR_AF=0.013;AFR_AF=0.0212;EUR_AF=0.002;SAS_AF=0.0092;AA=-|||;VT=SNP
5	156096477	rs17053736	A	G	100	PASS	AC=418;AF=0.0834665;AN=5008;NS=2504;DP=19931;EAS_AF=0.0615;AMR_AF=0.1095;AFR_AF=0.0893;EUR_AF=0.0656;SAS_AF=0.0982;AA=A|||;VT=SNP
5	156097578	rs140504675	A	G	100	PASS	AC=29;AF=0.00579073;AN=5008;NS=2504;DP=18464;EAS_AF=0.0288;AMR_AF=0;AFR_AF=0;EUR_AF=0;SAS_AF=0;AA=A|||;VT=SNP
5	156098491	rs536237836	G	A	100	PASS	AC=10;AF=0.00199681;AN=5008;NS=2504;DP=16984;EAS_AF=0.0099;AMR_AF=0;AFR_AF=0;EUR_AF=0;SAS_AF=0;AA=G|||;VT=SNP
5	156098709	rs281053	T	G	100	PASS	AC=4050;AF=0.808706;AN=5008;NS=2504;DP=18741;EAS_AF=0.8185;AMR_AF=0.889;AFR_AF=0.68;EUR_AF=0.8419;SAS_AF=0.8814;AA=T|||;VT=SNP
5	156100294	rs32082	G	A	100	PASS	AC=4677;AF=0.933906;AN=5008;NS=2504;DP=21390;EAS_AF=0.9871;AMR_AF=0.9251;AFR_AF=0.9803;EUR_AF=0.8698;SAS_AF=0.8885;AA=A|||;VT=SNP
5	156100940	rs75148527	C	A	100	PASS	AC=277;AF=0.0553115;AN=5008;NS=2504;DP=22778;EAS_AF=0.0615;AMR_AF=0.085;AFR_AF=0.0008;EUR_AF=0.0636;SAS_AF=0.093;AA=C|||;VT=SNP
5	156102098	rs41075	T	C	100	PASS	AC=4694;AF=0.9373;AN=5008;NS=2504;DP=18104;EAS_AF=0.9871;AMR_AF=0.9251;AFR_AF=0.9909;EUR_AF=0.8698;SAS_AF=0.8916;AA=C|||;VT=SNP
5	156103226	rs32080	G	A	100	PASS	AC=3852;AF=0.769169;AN=5008;NS=2504;DP=16504;EAS_AF=0.8175;AMR_AF=0.8718;AFR_AF=0.5575;EUR_AF=0.829;SAS_AF=0.8712;AA=G|||;VT=SNP
5	156103643	rs143547553	G	T	100	PASS	AC=26;AF=0.00519169;AN=5008;NS=2504;DP=18461;EAS_AF=0.0248;AMR_AF=0;AFR_AF=0;EUR_AF=0;SAS_AF=0.001;AA=G|||;VT=SNP
5	156103895	rs76007058	T	C	100	PASS	AC=377;AF=0.0752796;AN=5008;NS=2504;DP=22082;EAS_AF=0.0615;AMR_AF=0.1037;AFR_AF=0.0613;EUR_AF=0.0656;SAS_AF=0.0982;AA=T|||;VT=SNP
5	156105624	rs78242171	A	G	100	PASS	AC=85;AF=0.0169728;AN=5008;NS=2504;DP=20494;EAS_AF=0.0387;AMR_AF=0;AFR_AF=0.0189;EUR_AF=0.001;SAS_AF=0.0204;AA=A|||;VT=SNP
5	156107384	rs75018040	C	T	100	PASS	AC=403;AF=0.0804712;AN=5008;NS=2504;DP=20673;EAS_AF=0.0615;AMR_AF=0.1052;AFR_AF=0.0802;EUR_AF=0.0656;SAS_AF=0.0982;AA=C|||;VT=SNP
5	156108443	rs79682097	C	G	100	PASS	AC=82;AF=0.0163738;AN=5008;NS=2504;DP=19358;EAS_AF=0.0377;AMR_AF=0;AFR_AF=0.0182;EUR_AF=0.001;SAS_AF=0.0194;AA=C|||;VT=SNP
5	156108624	rs157571	C	T	100	PASS	AC=294;AF=0.0587061;AN=5008;NS=2504;DP=20134;EAS_AF=0.1766;AMR_AF=0.0115;AFR_AF=0.0734;EUR_AF=0.004;SAS_AF=0.0072;AA=C|||;VT=SNP
5	156109192	rs157457	A	G	100	PASS	AC=293;AF=0.0585064;AN=5008;NS=2504;DP=18444;EAS_AF=0.1756;AMR_AF=0.0115;AFR_AF=0.0734;EUR_AF=0.004;SAS_AF=0.0072;AA=A|||;VT=SNP
5	156109709	rs32077	T	C	100	PASS	AC=4696;AF=0.9377;AN=5008;NS=2504;DP=21233;EAS_AF=0.9861;AMR_AF=0.9251;AFR_AF=0.9939;EUR_AF=0.8688;SAS_AF=0.8916;AA=t|||;VT=SNP
5	156109842	rs72801195	C	T	100	PASS	AC=366;AF=0.0730831;AN=5008;NS=2504;DP=22536;EAS_AF=0.0615;AMR_AF=0.1037;AFR_AF=0.0545;EUR_AF=0.0656;SAS_AF=0.0961;AA=C|||;VT=SNP
5	156111223	rs32076	T	C	100	PASS	AC=4099;AF=0.81849;AN=5008;NS=2504;DP=23008;EAS_AF=0.8175;AMR_AF=0.8818;AFR_AF=0.7375;EUR_AF=0.829;SAS_AF=0.8732;AA=C|||;VT=SNP
5	156111238	rs32075	T	C	100	PASS	AC=4100;AF=0.81869;AN=5008;NS=2504;DP=22563;EAS_AF=0.8175;AMR_AF=0.8818;AFR_AF=0.7375;EUR_AF=0.83;SAS_AF=0.8732;AA=C|||;VT=SNP
5	156112063	rs32073	A	G	100	PASS	AC=3867;AF=0.772165;AN=5008;NS=2504;DP=21045;EAS_AF=0.8175;AMR_AF=0.8732;AFR_AF=0.5666;EUR_AF=0.829;SAS_AF=0.8732;AA=A|||;VT=SNP
5	156112604	rs75107183	C	T	100	PASS	AC=105;AF=0.0209665;AN=5008;NS=2504;DP=21256;EAS_AF=0.0377;AMR_AF=0.0014;AFR_AF=0.034;EUR_AF=0.001;SAS_AF=0.0204;AA=C|||;VT=SNP
5	156112701	rs157456	G	C	100	PASS	AC=283;AF=0.0565096;AN=5008;NS=2504;DP=21452;EAS_AF=0.1687;AMR_AF=0.0115;AFR_AF=0.0711;EUR_AF=0.004;SAS_AF=0.0072;AA=G|||;VT=SNP
5	156112766	rs157671	T	A	100	PASS	AC=445;AF=0.0888578;AN=5008;NS=2504;DP=22101;EAS_AF=0.1687;AMR_AF=0.0187;AFR_AF=0.1899;EUR_AF=0.004;SAS_AF=0.0072;AA=T|||;VT=SNP
5	156113221	rs157670	G	A	100	PASS	AC=768;AF=0.153355;AN=5008;NS=2504;DP=19034;EAS_AF=0.2073;AMR_AF=0.0476;AFR_AF=0.3238;EUR_AF=0.0417;SAS_AF=0.0573;AA=A|||;VT=SNP
5	156113632	rs32072	A	T	100	PASS	AC=3815;AF=0.761781;AN=5008;NS=2504;DP=20883;EAS_AF=0.7788;AMR_AF=0.8732;AFR_AF=0.5862;EUR_AF=0.828;SAS_AF=0.8344;AA=A|||;VT=SNP
5	156113762	rs157669	G	A	100	PASS	AC=207;AF=0.0413339;AN=5008;NS=2504;DP=20596;EAS_AF=0.1687;AMR_AF=0.0043;AFR_AF=0.0197;EUR_AF=0.002;SAS_AF=0.0061;AA=G|||;VT=SNP
5	156113809	rs32071	T	C	100	PASS	AC=4372;AF=0.873003;AN=5008;NS=2504;DP=19363;EAS_AF=0.8175;AMR_AF=0.9035;AFR_AF=0.9145;EUR_AF=0.8419;SAS_AF=0.8845;AA=T|||;VT=SNP
5	156114068	rs7723731	C	T	100	PASS	AC=389;AF=0.0776757;AN=5008;NS=2504;DP=20257;EAS_AF=0.0387;AMR_AF=0.0231;AFR_AF=0.205;EUR_AF=0.0139;SAS_AF=0.0501;AA=C|||;VT=SNP
5	156114089	rs157668	C	G	100	PASS	AC=291;AF=0.058107;AN=5008;NS=2504;DP=20342;EAS_AF=0.1766;AMR_AF=0.0115;AFR_AF=0.0719;EUR_AF=0.004;SAS_AF=0.0061;AA=C|||;VT=SNP
5	156114664	rs138776713	C	G	100	PASS	AC=12;AF=0.00239617;AN=5008;NS=2504;DP=22632;EAS_AF=0.0079;AMR_AF=0.0043;AFR_AF=0;EUR_AF=0.001;SAS_AF=0;AA=C|||;VT=SNP
5	156114761	rs183651704	A	G	100	PASS	AC=17;AF=0.00339457;AN=5008;NS=2504;DP=22990;EAS_AF=0.0169;AMR_AF=0;AFR_AF=0;EUR_AF=0;SAS_AF=0;AA=A|||;VT=SNP
5	156114762	rs188752051	C	A	100	PASS	AC=18;AF=0.00359425;AN=5008;NS=2504;DP=23023;EAS_AF=0.0169;AMR_AF=0;AFR_AF=0.0008;EUR_AF=0;SAS_AF=0;AA=C|||;VT=SNP
5	156114818	rs32070	G	A	100	PASS	AC=4692;AF=0.936901;AN=5008;NS=2504;DP=22889;EAS_AF=0.9861;AMR_AF=0.9251;AFR_AF=0.9909;EUR_AF=0.8688;SAS_AF=0.8916;AA=G|||;VT=SNP
5	156114832	rs32069	T	A	100	PASS	AC=4064;AF=0.811502;AN=5008;NS=2504;DP=22886;EAS_AF=0.9474;AMR_AF=0.8876;AFR_AF=0.6142;EUR_AF=0.8539;SAS_AF=0.8405;AA=T|||;VT=SNP
5	156115007	rs39927	T	A	100	PASS	AC=4696;AF=0.9377;AN=5008;NS=2504;DP=21691;EAS_AF=0.9861;AMR_AF=0.928;AFR_AF=0.9909;EUR_AF=0.8698;SAS_AF=0.8926;AA=A|||;VT=SNP
5	156115045	rs157667	G	A	100	PASS	AC=253;AF=0.0505192;AN=5008;NS=2504;DP=22056;EAS_AF=0.1687;AMR_AF=0.0086;AFR_AF=0.0507;EUR_AF=0.004;SAS_AF=0.0061;AA=G|||;VT=SNP
5	156115757	rs32068	G	A	100	PASS	AC=4691;AF=0.936701;AN=5008;NS=2504;DP=18393;EAS_AF=0.9861;AMR_AF=0.9251;AFR_AF=0.9909;EUR_AF=0.8688;SAS_AF=0.8906;AA=A|||;VT=SNP
5	156116294	rs76116514	A	G	100	PASS	AC=112;AF=0.0223642;AN=5008;NS=2504;DP=19289;EAS_AF=0.0377;AMR_AF=0.0014;AFR_AF=0.0386;EUR_AF=0.001;SAS_AF=0.0215;AA=A|||;VT=SNP
5	156116412	rs39926	C	T	100	PASS	AC=3773;AF=0.753395;AN=5008;NS=2504;DP=18944;EAS_AF=0.7708;AMR_AF=0.8718;AFR_AF=0.5635;EUR_AF=0.827;SAS_AF=0.8323;AA=C|||;VT=SNP
5	156116642	rs1353249	A	G	100	PASS	AC=414;AF=0.0826677;AN=5008;NS=2504;DP=20545;EAS_AF=0.0615;AMR_AF=0.1081;AFR_AF=0.1021;EUR_AF=0.0666;SAS_AF=0.0767;AA=A|||;VT=SNP
5	156117101	rs157332	A	G	100	PASS	AC=4692;AF=0.936901;AN=5008;NS=2504;DP=18681;EAS_AF=0.9861;AMR_AF=0.9251;AFR_AF=0.9909;EUR_AF=0.8688;SAS_AF=0.8916;AA=G|||;VT=SNP
5	156117200	rs157333	G	C	100	PASS	AC=3780;AF=0.754792;AN=5008;NS=2504;DP=17614;EAS_AF=0.7778;AMR_AF=0.8718;AFR_AF=0.5628;EUR_AF=0.827;SAS_AF=0.8333;AA=G|||;VT=SNP
5	156117431	rs157334	T	A	100	PASS	AC=3811;AF=0.760982;AN=5008;NS=2504;DP=19862;EAS_AF=0.7778;AMR_AF=0.8732;AFR_AF=0.5847;EUR_AF=0.828;SAS_AF=0.8333;AA=T|||;VT=SNP
5	156117447	rs157335	T	C	100	PASS	AC=4258;AF=0.85024;AN=5008;NS=2504;DP=19420;EAS_AF=0.7788;AMR_AF=0.902;AFR_AF=0.8744;EUR_AF=0.841;SAS_AF=0.864;AA=C|||;VT=SNP
5	156117960	rs157666	G	A	100	PASS	AC=320;AF=0.0638978;AN=5008;NS=2504;DP=16732;EAS_AF=0.1696;AMR_AF=0.0216;AFR_AF=0.0756;EUR_AF=0.0268;SAS_AF=0.0072;AA=G|||;VT=SNP
5	156117997	rs281054	T	C	100	PASS	AC=4692;AF=0.936901;AN=5008;NS=2504;DP=16661;EAS_AF=0.9861;AMR_AF=0.9251;AFR_AF=0.9909;EUR_AF=0.8688;SAS_AF=0.8916;AA=C|||;VT=SNP
5	156118008	rs157665	A	G	100	PASS	AC=320;AF=0.0638978;AN=5008;NS=2504;DP=16500;EAS_AF=0.1696;AMR_AF=0.0216;AFR_AF=0.0756;EUR_AF=0.0268;SAS_AF=0.0072;AA=A|||;VT=SNP
5	156118498	rs282471	A	G	100	PASS	AC=285;AF=0.0569089;AN=5008;NS=2504;DP=15134;EAS_AF=0.1696;AMR_AF=0.0115;AFR_AF=0.0726;EUR_AF=0.004;SAS_AF=0.0061;AA=A|||;VT=SNP
5	156118540	rs282472	T	C	100	PASS	AC=432;AF=0.086262;AN=5008;NS=2504;DP=16676;EAS_AF=0.2083;AMR_AF=0.0231;AFR_AF=0.1142;EUR_AF=0.0278;SAS_AF=0.0276;AA=T|||;VT=SNP
5	156118651	rs281055	T	C	100	PASS	AC=4692;AF=0.936901;AN=5008;NS=2504;DP=18224;EAS_AF=0.9861;AMR_AF=0.9251;AFR_AF=0.9909;EUR_AF=0.8688;SAS_AF=0.8916;AA=T|||;VT=SNP
5	156118997	rs281056	A	G	100	PASS	AC=4258;AF=0.85024;AN=5008;NS=2504;DP=18272;EAS_AF=0.7788;AMR_AF=0.902;AFR_AF=0.8744;EUR_AF=0.841;SAS_AF=0.864;AA=A|||;VT=SNP
5	156119497	rs281057	A	T	100	PASS	AC=4688;AF=0.936102;AN=5008;NS=2504;DP=17647;EAS_AF=0.9861;AMR_AF=0.9251;AFR_AF=0.9887;EUR_AF=0.8688;SAS_AF=0.8906;AA=A|||;VT=SNP
5	156120365	rs157662	G	A	100	PASS	AC=321;AF=0.0640974;AN=5008;NS=2504;DP=19801;EAS_AF=0.1706;AMR_AF=0.0216;AFR_AF=0.0749;EUR_AF=0.0278;SAS_AF=0.0072;AA=G|||;VT=SNP
5	156120993	rs281058	C	G	100	PASS	AC=4688;AF=0.936102;AN=5008;NS=2504;DP=20245;EAS_AF=0.9861;AMR_AF=0.9251;AFR_AF=0.9887;EUR_AF=0.8688;SAS_AF=0.8906;AA=G|||;VT=SNP
5	156121187	rs32095	C	T	100	PASS	AC=4688;AF=0.936102;AN=5008;NS=2504;DP=19498;EAS_AF=0.9861;AMR_AF=0.9251;AFR_AF=0.9887;EUR_AF=0.8688;SAS_AF=0.8906;AA=C|||;VT=SNP
5	156121269	rs32094	C	T	100	PASS	AC=4055;AF=0.809704;AN=5008;NS=2504;DP=18888;EAS_AF=0.7718;AMR_AF=0.8934;AFR_AF=0.7322;EUR_AF=0.84;SAS_AF=0.863;AA=C|||;VT=SNP
5	156122672	rs157663	C	T	100	PASS	AC=319;AF=0.0636981;AN=5008;NS=2504;DP=20457;EAS_AF=0.1696;AMR_AF=0.0216;AFR_AF=0.0749;EUR_AF=0.0268;SAS_AF=0.0072;AA=C|||;VT=SNP
5	156123651	rs39929	G	A	100	PASS	AC=3732;AF=0.745208;AN=5008;NS=2504;DP=16223;EAS_AF=0.7708;AMR_AF=0.8674;AFR_AF=0.534;EUR_AF=0.828;SAS_AF=0.8323;AA=G|||;VT=SNP
5	156123671	rs468494	A	C	100	PASS	AC=4693;AF=0.937101;AN=5008;NS=2504;DP=15510;EAS_AF=0.9861;AMR_AF=0.9265;AFR_AF=0.9909;EUR_AF=0.8698;SAS_AF=0.8906;AA=C|||;VT=SNP
5	156123672	rs467530	G	C	100	PASS	AC=4693;AF=0.937101;AN=5008;NS=2504;DP=15649;EAS_AF=0.9861;AMR_AF=0.9265;AFR_AF=0.9909;EUR_AF=0.8698;SAS_AF=0.8906;AA=C|||;VT=SNP
5	156123995	rs157664	T	C	100	PASS	AC=470;AF=0.0938498;AN=5008;NS=2504;DP=14084;EAS_AF=0.2143;AMR_AF=0.0245;AFR_AF=0.1369;EUR_AF=0.0288;SAS_AF=0.0276;AA=T|||;VT=SNP
5	156125008	rs80156653	T	G	100	PASS	AC=111;AF=0.0221645;AN=5008;NS=2504;DP=19249;EAS_AF=0.0377;AMR_AF=0.0014;AFR_AF=0.0386;EUR_AF=0.001;SAS_AF=0.0204;AA=T|||;VT=SNP
5	156125130	rs32091	A	T	100	PASS	AC=4692;AF=0.936901;AN=5008;NS=2504;DP=19404;EAS_AF=0.9861;AMR_AF=0.9251;AFR_AF=0.9909;EUR_AF=0.8698;SAS_AF=0.8906;AA=T|||;VT=SNP
5	156125499	rs32090	C	T	100	PASS	AC=4218;AF=0.842252;AN=5008;NS=2504;DP=20153;EAS_AF=0.7718;AMR_AF=0.9006;AFR_AF=0.8502;EUR_AF=0.841;SAS_AF=0.864;AA=C|||;VT=SNP
5	156125525	rs32089	C	T	100	PASS	AC=3744;AF=0.747604;AN=5008;NS=2504;DP=20464;EAS_AF=0.7698;AMR_AF=0.866;AFR_AF=0.5439;EUR_AF=0.828;SAS_AF=0.8333;AA=C|||;VT=SNP
5	156126144	rs32088	G	C	100	PASS	AC=4692;AF=0.936901;AN=5008;NS=2504;DP=18175;EAS_AF=0.9861;AMR_AF=0.9251;AFR_AF=0.9909;EUR_AF=0.8698;SAS_AF=0.8906;AA=C|||;VT=SNP
5	156126942	rs32087	G	T	100	PASS	AC=4692;AF=0.936901;AN=5008;NS=2504;DP=22072;EAS_AF=0.9861;AMR_AF=0.9251;AFR_AF=0.9909;EUR_AF=0.8698;SAS_AF=0.8906;AA=T|||;VT=SNP
5	156126969	rs32086	G	C	100	PASS	AC=4527;AF=0.903954;AN=5008;NS=2504;DP=21902;EAS_AF=0.9861;AMR_AF=0.9179;AFR_AF=0.8699;EUR_AF=0.8698;SAS_AF=0.8906;AA=G|||;VT=SNP
5	156127903	rs117779567	A	G	100	PASS	AC=29;AF=0.00579073;AN=5008;NS=2504;DP=15524;EAS_AF=0.0288;AMR_AF=0;AFR_AF=0;EUR_AF=0;SAS_AF=0;AA=A|||;VT=SNP
5	156128122	rs32085	G	T	100	PASS	AC=4047;AF=0.808107;AN=5008;NS=2504;DP=17347;EAS_AF=0.7708;AMR_AF=0.8934;AFR_AF=0.7262;EUR_AF=0.8419;SAS_AF=0.862;AA=G|||;VT=SNP
5	156129061	rs32084	T	C	100	PASS	AC=4068;AF=0.8123;AN=5008;NS=2504;DP=18156;EAS_AF=0.7798;AMR_AF=0.8934;AFR_AF=0.733;EUR_AF=0.8419;SAS_AF=0.865;AA=T|||;VT=SNP
5	156129488	rs32083	C	T	100	PASS	AC=4655;AF=0.929513;AN=5008;NS=2504;DP=16518;EAS_AF=0.9861;AMR_AF=0.9236;AFR_AF=0.9644;EUR_AF=0.8688;SAS_AF=0.8906;AA=c|||;VT=SNP
5	156130882	rs157336	G	A	100	PASS	AC=4062;AF=0.811102;AN=5008;NS=2504;DP=17554;EAS_AF=0.7798;AMR_AF=0.8934;AFR_AF=0.7292;EUR_AF=0.8419;SAS_AF=0.864;AA=G|||;VT=SNP
5	156131251	rs157337	A	G	100	PASS	AC=4692;AF=0.936901;AN=5008;NS=2504;DP=19210;EAS_AF=0.9861;AMR_AF=0.9251;AFR_AF=0.9902;EUR_AF=0.8698;SAS_AF=0.8916;AA=G|||;VT=SNP
5	156131676	rs78940236	C	T	100	PASS	AC=111;AF=0.0221645;AN=5008;NS=2504;DP=15233;EAS_AF=0.0377;AMR_AF=0.0014;AFR_AF=0.0386;EUR_AF=0.001;SAS_AF=0.0204;AA=C|||;VT=SNP
5	156131828	rs282476	T	A	100	PASS	AC=264;AF=0.0527157;AN=5008;NS=2504;DP=13945;EAS_AF=0.1696;AMR_AF=0.0101;AFR_AF=0.0575;EUR_AF=0.004;SAS_AF=0.0061;AA=T|||;VT=SNP
5	156132205	rs157338	C	T	100	PASS	AC=3728;AF=0.744409;AN=5008;NS=2504;DP=15781;EAS_AF=0.7698;AMR_AF=0.866;AFR_AF=0.5318;EUR_AF=0.829;SAS_AF=0.8323;AA=C|||;VT=SNP
5	156132278	rs157339	A	G	100	PASS	AC=4494;AF=0.897364;AN=5008;NS=2504;DP=17228;EAS_AF=0.9861;AMR_AF=0.9164;AFR_AF=0.8457;EUR_AF=0.8688;SAS_AF=0.8916;AA=A|||;VT=SNP
5	156132583	rs157340	A	G	100	PASS	AC=4693;AF=0.937101;AN=5008;NS=2504;DP=20375;EAS_AF=0.9861;AMR_AF=0.9251;AFR_AF=0.9909;EUR_AF=0.8698;SAS_AF=0.8916;AA=G|||;VT=SNP
5	156133079	rs281060	C	G	100	PASS	AC=4699;AF=0.938299;AN=5008;NS=2504;DP=18991;EAS_AF=0.9861;AMR_AF=0.9251;AFR_AF=0.9894;EUR_AF=0.8698;SAS_AF=0.8998;AA=G|||;VT=SNP
5	156133133	rs282478	G	A	100	PASS	AC=430;AF=0.0858626;AN=5008;NS=2504;DP=18969;EAS_AF=0.2073;AMR_AF=0.0231;AFR_AF=0.1157;EUR_AF=0.0268;SAS_AF=0.0256;AA=G|||;VT=SNP
5	156133899	rs157341	T	C	100	PASS	AC=4665;AF=0.93151;AN=5008;NS=2504;DP=18607;EAS_AF=0.9861;AMR_AF=0.9236;AFR_AF=0.9652;EUR_AF=0.8688;SAS_AF=0.8998;AA=T|||;VT=SNP
5	156134041	rs157342	G	A	100	PASS	AC=4664;AF=0.93131;AN=5008;NS=2504;DP=16726;EAS_AF=0.9861;AMR_AF=0.9236;AFR_AF=0.9652;EUR_AF=0.8688;SAS_AF=0.8988;AA=A|||;VT=SNP
5	156134219	rs78446756	G	A	100	PASS	AC=85;AF=0.0169728;AN=5008;NS=2504;DP=14884;EAS_AF=0.0377;AMR_AF=0;AFR_AF=0.0212;EUR_AF=0.001;SAS_AF=0.0184;AA=G|||;VT=SNP
5	156134806	rs157343	G	A	100	PASS	AC=4700;AF=0.938498;AN=5008;NS=2504;DP=18753;EAS_AF=0.9861;AMR_AF=0.9251;AFR_AF=0.9909;EUR_AF=0.8698;SAS_AF=0.8988;AA=A|||;VT=SNP
5	156135437	rs282479	C	T	100	PASS	AC=286;AF=0.0571086;AN=5008;NS=2504;DP=18866;EAS_AF=0.1696;AMR_AF=0.0115;AFR_AF=0.0734;EUR_AF=0.004;SAS_AF=0.0061;AA=C|||;VT=SNP
5	156135695	rs157344	C	A	100	PASS	AC=4232;AF=0.845048;AN=5008;NS=2504;DP=19217;EAS_AF=0.7788;AMR_AF=0.9006;AFR_AF=0.8502;EUR_AF=0.841;SAS_AF=0.8712;AA=c|||;VT=SNP
5	156135855	rs157345	C	A	100	PASS	AC=3379;AF=0.67472;AN=5008;NS=2504;DP=19251;EAS_AF=0.7083;AMR_AF=0.7695;AFR_AF=0.4629;EUR_AF=0.7614;SAS_AF=0.7699;AA=C|||;VT=SNP
5	156135928	rs72803011	G	A	100	PASS	AC=357;AF=0.0712859;AN=5008;NS=2504;DP=20256;EAS_AF=0.0615;AMR_AF=0.0951;AFR_AF=0.0688;EUR_AF=0.0676;SAS_AF=0.0716;AA=G|||;VT=SNP
5	156136082	rs157346	A	G	100	PASS	AC=4698;AF=0.938099;AN=5008;NS=2504;DP=20442;EAS_AF=0.9861;AMR_AF=0.9251;AFR_AF=0.9894;EUR_AF=0.8698;SAS_AF=0.8988;AA=G|||;VT=SNP
5	156137491	rs157347	G	A	100	PASS	AC=4702;AF=0.938898;AN=5008;NS=2504;DP=19479;EAS_AF=0.9861;AMR_AF=0.9236;AFR_AF=0.9939;EUR_AF=0.8688;SAS_AF=0.8988;AA=A|||;VT=SNP
5	156138117	rs157348	G	C	100	PASS	AC=4699;AF=0.938299;AN=5008;NS=2504;DP=18041;EAS_AF=0.9861;AMR_AF=0.9251;AFR_AF=0.9909;EUR_AF=0.8688;SAS_AF=0.8988;AA=G|||;VT=SNP
5	156138280	rs157349	T	G	100	PASS	AC=4698;AF=0.938099;AN=5008;NS=2504;DP=18145;EAS_AF=0.9861;AMR_AF=0.9236;AFR_AF=0.9909;EUR_AF=0.8688;SAS_AF=0.8988;AA=G|||;VT=SNP
5	156138356	rs17665136	T	C	100	PASS	AC=277;AF=0.0553115;AN=5008;NS=2504;DP=20395;EAS_AF=0.0625;AMR_AF=0.0879;AFR_AF=0.0121;EUR_AF=0.0676;SAS_AF=0.0706;AA=T|||;VT=SNP
5	156138505	rs73302871	C	T	100	PASS	AC=272;AF=0.0543131;AN=5008;NS=2504;DP=18983;EAS_AF=0.0377;AMR_AF=0.0086;AFR_AF=0.1573;EUR_AF=0.001;SAS_AF=0.0194;AA=C|||;VT=SNP
5	156139569	rs157350	G	A	100	PASS	AC=4699;AF=0.938299;AN=5008;NS=2504;DP=10508;EAS_AF=0.9861;AMR_AF=0.9236;AFR_AF=0.9909;EUR_AF=0.8688;SAS_AF=0.8998;AA=A|||;VT=SNP
5	156139644	rs153843	T	G	100	PASS	AC=4091;AF=0.816893;AN=5008;NS=2504;DP=19028;EAS_AF=0.7808;AMR_AF=0.8948;AFR_AF=0.7405;EUR_AF=0.8439;SAS_AF=0.8742;AA=T|||;VT=SNP
5	156139842	rs77295132	G	A	100	PASS	AC=23;AF=0.00459265;AN=5008;NS=2504;DP=20934;EAS_AF=0.0228;AMR_AF=0;AFR_AF=0;EUR_AF=0;SAS_AF=0;AA=G|||;VT=SNP
5	156140082	rs157672	C	T	100	PASS	AC=262;AF=0.0523163;AN=5008;NS=2504;DP=17654;EAS_AF=0.1677;AMR_AF=0.0101;AFR_AF=0.0575;EUR_AF=0.004;SAS_AF=0.0061;AA=C|||;VT=SNP
5	156140093	rs17053827	A	G	100	PASS	AC=274;AF=0.0547125;AN=5008;NS=2504;DP=17732;EAS_AF=0.2113;AMR_AF=0.0173;AFR_AF=0.0227;EUR_AF=0.004;SAS_AF=0.0153;AA=A|||;VT=SNP
5	156140970	rs157673	C	T	100	PASS	AC=426;AF=0.0850639;AN=5008;NS=2504;DP=21652;EAS_AF=0.2063;AMR_AF=0.0231;AFR_AF=0.1142;EUR_AF=0.0258;SAS_AF=0.0256;AA=C|||;VT=SNP
5	156141005	rs157352	C	T	100	PASS	AC=3353;AF=0.669529;AN=5008;NS=2504;DP=22197;EAS_AF=0.7024;AMR_AF=0.7651;AFR_AF=0.4493;EUR_AF=0.7614;SAS_AF=0.771;AA=C|||;VT=SNP
5	156141337	rs157353	T	C	100	PASS	AC=307;AF=0.0613019;AN=5008;NS=2504;DP=19151;EAS_AF=0.0159;AMR_AF=0.0735;AFR_AF=0.0091;EUR_AF=0.1302;SAS_AF=0.0992;AA=T|||;VT=SNP
5	156141398	rs157354	C	A	100	PASS	AC=307;AF=0.0613019;AN=5008;NS=2504;DP=19905;EAS_AF=0.0159;AMR_AF=0.0735;AFR_AF=0.0091;EUR_AF=0.1302;SAS_AF=0.0992;AA=C|||;VT=SNP
5	156141605	rs12521174	A	G	100	PASS	AC=426;AF=0.0850639;AN=5008;NS=2504;DP=15836;EAS_AF=0.0615;AMR_AF=0.1066;AFR_AF=0.1157;EUR_AF=0.0686;SAS_AF=0.0695;AA=A|||;VT=SNP
5	156141917	rs282474	T	C	100	PASS	AC=1747;AF=0.348842;AN=5008;NS=2504;DP=18460;EAS_AF=0.373;AMR_AF=0.5202;AFR_AF=0.0802;EUR_AF=0.4463;SAS_AF=0.4652;AA=T|||;VT=SNP
5	156141985	rs157675	C	A	100	PASS	AC=419;AF=0.0836661;AN=5008;NS=2504;DP=17348;EAS_AF=0.2063;AMR_AF=0.0231;AFR_AF=0.1097;EUR_AF=0.0258;SAS_AF=0.0245;AA=C|||;VT=SNP
5	156144205	rs78590044	A	G	100	PASS	AC=134;AF=0.0267572;AN=5008;NS=2504;DP=20514;EAS_AF=0.0387;AMR_AF=0.0115;AFR_AF=0.0325;EUR_AF=0.0239;SAS_AF=0.0204;AA=A|||;VT=SNP
5	156144783	rs157676	T	C	100	PASS	AC=1625;AF=0.324481;AN=5008;NS=2504;DP=18635;EAS_AF=0.2857;AMR_AF=0.232;AFR_AF=0.5386;EUR_AF=0.2396;SAS_AF=0.228;AA=C|||;VT=SNP
5	156144911	rs157677	T	C	100	PASS	AC=1654;AF=0.330272;AN=5008;NS=2504;DP=21193;EAS_AF=0.2857;AMR_AF=0.2334;AFR_AF=0.559;EUR_AF=0.2406;SAS_AF=0.228;AA=C|||;VT=SNP
5	156145239	rs17053831	A	G	100	PASS	AC=419;AF=0.0836661;AN=5008;NS=2504;DP=23474;EAS_AF=0.0625;AMR_AF=0.1009;AFR_AF=0.112;EUR_AF=0.0686;SAS_AF=0.0706;AA=A|||;VT=SNP
5	156145269	rs114726440	C	T	100	PASS	AC=63;AF=0.0125799;AN=5008;NS=2504;DP=22344;EAS_AF=0.0159;AMR_AF=0.0202;AFR_AF=0.0008;EUR_AF=0.0229;SAS_AF=0.0092;AA=C|||;VT=SNP
5	156145654	rs157678	T	A	100	PASS	AC=4172;AF=0.833067;AN=5008;NS=2504;DP=12796;EAS_AF=0.8581;AMR_AF=0.7795;AFR_AF=0.9864;EUR_AF=0.6829;SAS_AF=0.7924;AA=A|||;VT=SNP
5	156145664	rs75317960	A	T	100	PASS	AC=522;AF=0.104233;AN=5008;NS=2504;DP=12926;EAS_AF=0.0337;AMR_AF=0.0375;AFR_AF=0.2943;EUR_AF=0.0308;SAS_AF=0.0429;AA=A|||;VT=SNP
5	156145750	rs116148515	C	T	100	PASS	AC=467;AF=0.0932508;AN=5008;NS=2504;DP=11339;EAS_AF=0.005;AMR_AF=0.085;AFR_AF=0.1293;EUR_AF=0.1302;SAS_AF=0.1033;AA=C|||;VT=SNP
5	156145856	rs11948514	A	G	100	PASS	AC=516;AF=0.103035;AN=5008;NS=2504;DP=10117;EAS_AF=0.0327;AMR_AF=0.0331;AFR_AF=0.3026;EUR_AF=0.0219;SAS_AF=0.0389;AA=G|||;VT=SNP
5	156146452	rs282475	A	G	100	PASS	AC=4033;AF=0.805312;AN=5008;NS=2504;DP=15456;EAS_AF=0.8204;AMR_AF=0.8444;AFR_AF=0.7451;EUR_AF=0.828;SAS_AF=0.82;AA=A|||;VT=SNP
5	156147365	rs282465	C	T	100	PASS	AC=2425;AF=0.484225;AN=5008;NS=2504;DP=21398;EAS_AF=0.5784;AMR_AF=0.5375;AFR_AF=0.3986;EUR_AF=0.4274;SAS_AF=0.5235;AA=C|||;VT=SNP
5	156148642	rs157680	C	A	100	PASS	AC=4158;AF=0.830272;AN=5008;NS=2504;DP=22520;EAS_AF=0.9573;AMR_AF=0.8444;AFR_AF=0.7035;EUR_AF=0.83;SAS_AF=0.8609;AA=C|||;VT=SNP
5	156149153	rs17053833	G	A	100	PASS	AC=549;AF=0.109625;AN=5008;NS=2504;DP=18538;EAS_AF=0.0278;AMR_AF=0.0807;AFR_AF=0.2814;EUR_AF=0.0358;SAS_AF=0.0583;AA=A|||;VT=SNP
5	156149235	rs17053835	C	T	100	PASS	AC=219;AF=0.04373;AN=5008;NS=2504;DP=18264;EAS_AF=0.0278;AMR_AF=0.0576;AFR_AF=0.0469;EUR_AF=0.0318;SAS_AF=0.0583;AA=C|||;VT=SNP
5	156150033	rs17053838	C	T	100	PASS	AC=557;AF=0.111222;AN=5008;NS=2504;DP=20252;EAS_AF=0.0278;AMR_AF=0.0778;AFR_AF=0.2897;EUR_AF=0.0328;SAS_AF=0.0603;AA=c|||;VT=SNP
5	156150034	rs17053840	G	A	100	PASS	AC=63;AF=0.0125799;AN=5008;NS=2504;DP=20288;EAS_AF=0.0615;AMR_AF=0;AFR_AF=0;EUR_AF=0;SAS_AF=0.001;AA=g|||;VT=SNP
5	156150084	rs17053843	G	A	100	PASS	AC=222;AF=0.0443291;AN=5008;NS=2504;DP=21307;EAS_AF=0.0278;AMR_AF=0.0576;AFR_AF=0.0492;EUR_AF=0.0318;SAS_AF=0.0583;AA=g|||;VT=SNP
5	156150706	rs67453120	G	A	100	PASS	AC=556;AF=0.111022;AN=5008;NS=2504;DP=20208;EAS_AF=0.0288;AMR_AF=0.0764;AFR_AF=0.2897;EUR_AF=0.0338;SAS_AF=0.0583;AA=G|||;VT=SNP
5	156150744	rs282464	C	T	100	PASS	AC=137;AF=0.0273562;AN=5008;NS=2504;DP=20087;EAS_AF=0.0605;AMR_AF=0.0072;AFR_AF=0.0461;EUR_AF=0.005;SAS_AF=0.0051;AA=C|||;VT=SNP
5	156151046	rs459055	G	A	100	PASS	AC=3983;AF=0.795327;AN=5008;NS=2504;DP=21428;EAS_AF=0.9038;AMR_AF=0.8357;AFR_AF=0.6293;EUR_AF=0.829;SAS_AF=0.8446;AA=A|||;VT=SNP
5	156151442	rs145562645	C	T	100	PASS	AC=123;AF=0.0245607;AN=5008;NS=2504;DP=16172;EAS_AF=0.0476;AMR_AF=0.0072;AFR_AF=0.0461;EUR_AF=0.005;SAS_AF=0.0041;AA=C|||;VT=SNP
5	156151966	rs466413	A	C	100	PASS	AC=81;AF=0.0161741;AN=5008;NS=2504;DP=21377;EAS_AF=0.0774;AMR_AF=0;AFR_AF=0;EUR_AF=0;SAS_AF=0.0031;AA=A|||;VT=SNP
5	156152000	rs76099403	A	G	100	PASS	AC=244;AF=0.048722;AN=5008;NS=2504;DP=21811;EAS_AF=0.0952;AMR_AF=0.0115;AFR_AF=0.0719;EUR_AF=0.005;SAS_AF=0.0409;AA=A|||;VT=SNP
5	156152882	rs17053847	A	G	100	PASS	AC=319;AF=0.0636981;AN=5008;NS=2504;DP=20546;EAS_AF=0.0298;AMR_AF=0.0605;AFR_AF=0.118;EUR_AF=0.0318;SAS_AF=0.0603;AA=A|||;VT=SNP
5	156152920	rs2642660	G	A	100	PASS	AC=3962;AF=0.791134;AN=5008;NS=2504;DP=20189;EAS_AF=0.9077;AMR_AF=0.8386;AFR_AF=0.6029;EUR_AF=0.83;SAS_AF=0.8517;AA=G|||;VT=SNP
5	156153139	rs67059134	G	A	100	PASS	AC=680;AF=0.135783;AN=5008;NS=2504;DP=20475;EAS_AF=0.0298;AMR_AF=0.0908;AFR_AF=0.3707;EUR_AF=0.0378;SAS_AF=0.0603;AA=A|||;VT=SNP
5	156153399	rs282466	G	A	100	PASS	AC=2146;AF=0.428514;AN=5008;NS=2504;DP=20411;EAS_AF=0.5665;AMR_AF=0.5144;AFR_AF=0.2065;EUR_AF=0.4225;SAS_AF=0.5317;AA=G|||;VT=SNP
5	156153513	rs2652324	A	T	100	PASS	AC=4023;AF=0.803315;AN=5008;NS=2504;DP=21113;EAS_AF=0.9077;AMR_AF=0.8429;AFR_AF=0.646;EUR_AF=0.831;SAS_AF=0.8517;AA=T|||;VT=SNP
5	156154144	rs466781	T	A	100	PASS	AC=4190;AF=0.836661;AN=5008;NS=2504;DP=21362;EAS_AF=0.9375;AMR_AF=0.8991;AFR_AF=0.6498;EUR_AF=0.8648;SAS_AF=0.9121;AA=A|||;VT=SNP
5	156154337	rs463728	G	A	100	PASS	AC=4259;AF=0.850439;AN=5008;NS=2504;DP=20221;EAS_AF=0.9375;AMR_AF=0.9063;AFR_AF=0.6967;EUR_AF=0.8668;SAS_AF=0.9121;AA=G|||;VT=SNP
5	156154347	rs72803027	T	G	100	PASS	AC=541;AF=0.108027;AN=5008;NS=2504;DP=20274;EAS_AF=0.0298;AMR_AF=0.072;AFR_AF=0.2769;EUR_AF=0.0358;SAS_AF=0.0603;AA=G|||;VT=SNP
5	156154478	rs17053865	A	G	100	PASS	AC=317;AF=0.0632987;AN=5008;NS=2504;DP=20149;EAS_AF=0.0298;AMR_AF=0.0677;AFR_AF=0.1097;EUR_AF=0.0358;SAS_AF=0.0603;AA=A|||;VT=SNP
5	156154739	rs462058	G	A	100	PASS	AC=4593;AF=0.917133;AN=5008;NS=2504;DP=19159;EAS_AF=0.9375;AMR_AF=0.9236;AFR_AF=0.9402;EUR_AF=0.8668;SAS_AF=0.9121;AA=A|||;VT=SNP
5	156155155	rs456290	C	T	100	PASS	AC=3627;AF=0.724241;AN=5008;NS=2504;DP=19594;EAS_AF=0.8204;AMR_AF=0.8228;AFR_AF=0.4561;EUR_AF=0.825;SAS_AF=0.8139;AA=C|||;VT=SNP
5	156155368	rs72803029	C	G	100	PASS	AC=429;AF=0.0856629;AN=5008;NS=2504;DP=15841;EAS_AF=0.0774;AMR_AF=0.0706;AFR_AF=0.1498;EUR_AF=0.0398;SAS_AF=0.0654;AA=C|||;VT=SNP
5	156155832	rs10515742	A	G	100	PASS	AC=430;AF=0.0858626;AN=5008;NS=2504;DP=17753;EAS_AF=0.0784;AMR_AF=0.0764;AFR_AF=0.1452;EUR_AF=0.0417;SAS_AF=0.0654;AA=A|||;VT=SNP
5	156156421	rs10515743	C	T	100	PASS	AC=403;AF=0.0804712;AN=5008;NS=2504;DP=17896;EAS_AF=0.0774;AMR_AF=0.0677;AFR_AF=0.1369;EUR_AF=0.0368;SAS_AF=0.0613;AA=c|||;VT=SNP
5	156157350	rs149686178	A	G	100	PASS	AC=7;AF=0.00139776;AN=5008;NS=2504;DP=18006;EAS_AF=0.005;AMR_AF=0;AFR_AF=0;EUR_AF=0.002;SAS_AF=0;AA=A|||;VT=SNP
5	156157661	rs284443	G	A	100	PASS	AC=3862;AF=0.771166;AN=5008;NS=2504;DP=20777;EAS_AF=0.8562;AMR_AF=0.8372;AFR_AF=0.5741;EUR_AF=0.8231;SAS_AF=0.8497;AA=G|||;VT=SNP
5	156158356	rs284444	G	A	100	PASS	AC=3919;AF=0.782548;AN=5008;NS=2504;DP=21407;EAS_AF=0.8502;AMR_AF=0.8401;AFR_AF=0.6195;EUR_AF=0.8231;SAS_AF=0.8507;AA=G|||;VT=SNP
5	156160001	rs283098	C	T	100	PASS	AC=3994;AF=0.797524;AN=5008;NS=2504;DP=19199;EAS_AF=0.8522;AMR_AF=0.8487;AFR_AF=0.6664;EUR_AF=0.827;SAS_AF=0.8517;AA=T|||;VT=SNP
5	156160437	rs113901595	T	C	100	PASS	AC=135;AF=0.0269569;AN=5008;NS=2504;DP=19372;EAS_AF=0.0952;AMR_AF=0.0014;AFR_AF=0;EUR_AF=0.002;SAS_AF=0.0368;AA=T|||;VT=SNP
5	156161245	rs55667497	C	A	100	PASS	AC=406;AF=0.0810703;AN=5008;NS=2504;DP=20119;EAS_AF=0.0813;AMR_AF=0.0677;AFR_AF=0.1377;EUR_AF=0.0368;SAS_AF=0.0593;AA=C|||;VT=SNP
5	156161536	rs11949511	G	A	100	PASS	AC=655;AF=0.130791;AN=5008;NS=2504;DP=20727;EAS_AF=0.0823;AMR_AF=0.0793;AFR_AF=0.3177;EUR_AF=0.0388;SAS_AF=0.0593;AA=g|||;VT=SNP
5	156161689	rs11954233	T	C	100	PASS	AC=655;AF=0.130791;AN=5008;NS=2504;DP=19618;EAS_AF=0.0813;AMR_AF=0.0778;AFR_AF=0.32;EUR_AF=0.0378;SAS_AF=0.0593;AA=T|||;VT=SNP
5	156162652	rs76691977	G	A	100	PASS	AC=366;AF=0.0730831;AN=5008;NS=2504;DP=18070;EAS_AF=0.0327;AMR_AF=0.0778;AFR_AF=0.003;EUR_AF=0.1153;SAS_AF=0.1626;AA=g|||;VT=SNP
5	156162859	rs283097	T	G	100	PASS	AC=2475;AF=0.494209;AN=5008;NS=2504;DP=20309;EAS_AF=0.5873;AMR_AF=0.562;AFR_AF=0.3805;EUR_AF=0.4364;SAS_AF=0.5634;AA=T|||;VT=SNP
5	156164188	rs17053873	G	T	100	PASS	AC=723;AF=0.144369;AN=5008;NS=2504;DP=17715;EAS_AF=0.0823;AMR_AF=0.0865;AFR_AF=0.3631;EUR_AF=0.0417;SAS_AF=0.0593;AA=T|||;VT=SNP
5	156164513	rs464992	G	A	100	PASS	AC=4658;AF=0.930112;AN=5008;NS=2504;DP=18750;EAS_AF=0.9355;AMR_AF=0.9265;AFR_AF=0.9917;EUR_AF=0.8638;SAS_AF=0.9121;AA=A|||;VT=SNP
5	156164978	rs284442	A	G	100	PASS	AC=3748;AF=0.748403;AN=5008;NS=2504;DP=20724;EAS_AF=0.8204;AMR_AF=0.8329;AFR_AF=0.5303;EUR_AF=0.826;SAS_AF=0.8292;AA=A|||;VT=SNP
5	156165512	rs72803033	G	C	100	PASS	AC=410;AF=0.081869;AN=5008;NS=2504;DP=21096;EAS_AF=0.0813;AMR_AF=0.0677;AFR_AF=0.1399;EUR_AF=0.0368;SAS_AF=0.0603;AA=G|||;VT=SNP
5	156166739	rs172240	G	A	100	PASS	AC=4594;AF=0.917332;AN=5008;NS=2504;DP=19555;EAS_AF=0.9355;AMR_AF=0.9207;AFR_AF=0.947;EUR_AF=0.8628;SAS_AF=0.9121;AA=A|||;VT=SNP
5	156166759	rs10515744	C	T	100	PASS	AC=698;AF=0.139377;AN=5008;NS=2504;DP=19679;EAS_AF=0.0804;AMR_AF=0.0778;AFR_AF=0.3502;EUR_AF=0.0417;SAS_AF=0.0593;AA=T|||;VT=SNP
5	156167063	rs284441	T	C	100	PASS	AC=3652;AF=0.729233;AN=5008;NS=2504;DP=20290;EAS_AF=0.8135;AMR_AF=0.8285;AFR_AF=0.4637;EUR_AF=0.826;SAS_AF=0.8313;AA=T|||;VT=SNP
5	156168617	rs11955986	G	A	100	PASS	AC=721;AF=0.14397;AN=5008;NS=2504;DP=18461;EAS_AF=0.0804;AMR_AF=0.0821;AFR_AF=0.3646;EUR_AF=0.0417;SAS_AF=0.0603;AA=A|||;VT=SNP
5	156170215	rs284440	T	G	100	PASS	AC=4628;AF=0.924121;AN=5008;NS=2504;DP=14794;EAS_AF=0.9345;AMR_AF=0.9222;AFR_AF=0.975;EUR_AF=0.8618;SAS_AF=0.91;AA=T|||;VT=SNP
5	156170837	rs10515745	G	A	100	PASS	AC=769;AF=0.153554;AN=5008;NS=2504;DP=19645;EAS_AF=0.0813;AMR_AF=0.0893;AFR_AF=0.3971;EUR_AF=0.0417;SAS_AF=0.0593;AA=A|||;VT=SNP
5	156171992	rs117207998	G	A	100	PASS	AC=33;AF=0.00658946;AN=5008;NS=2504;DP=19582;EAS_AF=0.0228;AMR_AF=0.0101;AFR_AF=0;EUR_AF=0.001;SAS_AF=0.002;AA=G|||;VT=SNP
5	156172418	rs284439	C	T	100	PASS	AC=3949;AF=0.788538;AN=5008;NS=2504;DP=19197;EAS_AF=0.8492;AMR_AF=0.8718;AFR_AF=0.5741;EUR_AF=0.8748;SAS_AF=0.8681;AA=C|||;VT=SNP
5	156173860	rs3969608	A	G	100	PASS	AC=2296;AF=0.458466;AN=5008;NS=2504;DP=13088;EAS_AF=0.5823;AMR_AF=0.5504;AFR_AF=0.2617;EUR_AF=0.4374;SAS_AF=0.5532;AA=A|||;VT=SNP
5	156174011	rs381258	G	A	100	PASS	AC=4750;AF=0.948482;AN=5008;NS=2504;DP=12709;EAS_AF=0.9335;AMR_AF=0.9611;AFR_AF=0.9902;EUR_AF=0.9175;SAS_AF=0.9305;AA=A|||;VT=SNP
5	156174457	rs66744889	C	T	100	PASS	AC=767;AF=0.153155;AN=5008;NS=2504;DP=18684;EAS_AF=0.0853;AMR_AF=0.0893;AFR_AF=0.3956;EUR_AF=0.0408;SAS_AF=0.0562;AA=T|||;VT=SNP
5	156175259	rs56297325	A	G	100	PASS	AC=781;AF=0.15595;AN=5008;NS=2504;DP=16398;EAS_AF=0.0823;AMR_AF=0.0893;AFR_AF=0.4017;EUR_AF=0.0417;SAS_AF=0.0644;AA=G|||;VT=SNP
5	156176017	rs60743126	C	T	100	PASS	AC=168;AF=0.0335463;AN=5008;NS=2504;DP=15185;EAS_AF=0.0407;AMR_AF=0.0086;AFR_AF=0.0688;EUR_AF=0;SAS_AF=0.0307;AA=C|||;VT=SNP
5	156177553	rs80048103	G	A	100	PASS	AC=22;AF=0.00439297;AN=5008;NS=2504;DP=13043;EAS_AF=0.0208;AMR_AF=0;AFR_AF=0;EUR_AF=0;SAS_AF=0.001;AA=G|||;VT=SNP
5	156179453	rs10050975	G	C	100	PASS	AC=457;AF=0.091254;AN=5008;NS=2504;DP=15688;EAS_AF=0.0952;AMR_AF=0.0677;AFR_AF=0.1619;EUR_AF=0.0388;SAS_AF=0.0624;AA=G|||;VT=SNP
5	156179592	rs59428757	C	T	100	PASS	AC=733;AF=0.146366;AN=5008;NS=2504;DP=12678;EAS_AF=0.0823;AMR_AF=0.0865;AFR_AF=0.3699;EUR_AF=0.0417;SAS_AF=0.0603;AA=T|||;VT=SNP
5	156180329	rs284432	G	A	100	PASS	AC=118;AF=0.0235623;AN=5008;NS=2504;DP=17572;EAS_AF=0.1081;AMR_AF=0.0072;AFR_AF=0;EUR_AF=0;SAS_AF=0.0041;AA=G|||;VT=SNP
5	156180806	rs150003354	T	C	100	PASS	AC=140;AF=0.0279553;AN=5008;NS=2504;DP=20246;EAS_AF=0.0407;AMR_AF=0.0029;AFR_AF=0.0484;EUR_AF=0;SAS_AF=0.0337;AA=T|||;VT=SNP
5	156180935	rs117662458	C	T	100	PASS	AC=85;AF=0.0169728;AN=5008;NS=2504;DP=22135;EAS_AF=0.0813;AMR_AF=0.0014;AFR_AF=0;EUR_AF=0.002;SAS_AF=0;AA=C|||;VT=SNP
5	156181309	rs3857411	T	G	100	PASS	AC=499;AF=0.0996406;AN=5008;NS=2504;DP=19275;EAS_AF=0.0823;AMR_AF=0.0764;AFR_AF=0.1974;EUR_AF=0.0378;SAS_AF=0.0654;AA=T|||;VT=SNP
5	156181770	rs143597008	A	T	100	PASS	AC=28;AF=0.00559105;AN=5008;NS=2504;DP=18449;EAS_AF=0.0278;AMR_AF=0;AFR_AF=0;EUR_AF=0;SAS_AF=0;AA=A|||;VT=SNP
5	156182048	rs11135380	G	A	100	PASS	AC=482;AF=0.096246;AN=5008;NS=2504;DP=20125;EAS_AF=0.0804;AMR_AF=0.0764;AFR_AF=0.1899;EUR_AF=0.0368;SAS_AF=0.0613;AA=G|||;VT=SNP
5	156182200	rs11135381	A	G	100	PASS	AC=925;AF=0.184704;AN=5008;NS=2504;DP=19073;EAS_AF=0.123;AMR_AF=0.0922;AFR_AF=0.4546;EUR_AF=0.0417;SAS_AF=0.0961;AA=G|||;VT=SNP
5	156182450	rs11135382	C	A	100	PASS	AC=498;AF=0.0994409;AN=5008;NS=2504;DP=22428;EAS_AF=0.0804;AMR_AF=0.0793;AFR_AF=0.1982;EUR_AF=0.0398;SAS_AF=0.0613;AA=A|||;VT=SNP
5	156182462	rs11135383	C	A	100	PASS	AC=477;AF=0.0952476;AN=5008;NS=2504;DP=21944;EAS_AF=0.0804;AMR_AF=0.0749;AFR_AF=0.1868;EUR_AF=0.0368;SAS_AF=0.0613;AA=C|||;VT=SNP
5	156182664	rs77889463	T	C	100	PASS	AC=16;AF=0.00319489;AN=5008;NS=2504;DP=20975;EAS_AF=0.0149;AMR_AF=0;AFR_AF=0;EUR_AF=0;SAS_AF=0.001;AA=T|||;VT=SNP
5	156182737	rs57838784	C	T	100	PASS	AC=411;AF=0.0820687;AN=5008;NS=2504;DP=20778;EAS_AF=0.0804;AMR_AF=0.0677;AFR_AF=0.1407;EUR_AF=0.0368;SAS_AF=0.0613;AA=C|||;VT=SNP
5	156182818	rs57452961	T	C	100	PASS	AC=925;AF=0.184704;AN=5008;NS=2504;DP=21983;EAS_AF=0.123;AMR_AF=0.0922;AFR_AF=0.4546;EUR_AF=0.0417;SAS_AF=0.0961;AA=T|||;VT=SNP
5	156183042	rs57399099	G	A	100	PASS	AC=481;AF=0.0960463;AN=5008;NS=2504;DP=19785;EAS_AF=0.0823;AMR_AF=0.0749;AFR_AF=0.1868;EUR_AF=0.0368;SAS_AF=0.0634;AA=G|||;VT=SNP
5	156183806	rs59056886	A	G	100	PASS	AC=140;AF=0.0279553;AN=5008;NS=2504;DP=16913;EAS_AF=0.0407;AMR_AF=0.0029;AFR_AF=0.0492;EUR_AF=0;SAS_AF=0.0327;AA=A|||;VT=SNP
5	156183901	rs12110214	G	A	100	PASS	AC=499;AF=0.0996406;AN=5008;NS=2504;DP=18819;EAS_AF=0.0823;AMR_AF=0.0764;AFR_AF=0.1989;EUR_AF=0.0378;SAS_AF=0.0634;AA=A|||;VT=SNP
5	156185591	rs1494542	T	C	100	PASS	AC=495;AF=0.0988419;AN=5008;NS=2504;DP=17086;EAS_AF=0.0823;AMR_AF=0.0764;AFR_AF=0.1959;EUR_AF=0.0378;SAS_AF=0.0634;AA=C|||;VT=SNP
5	156185734	rs3913020	A	G	100	PASS	AC=517;AF=0.103235;AN=5008;NS=2504;DP=16579;EAS_AF=0.0823;AMR_AF=0.0793;AFR_AF=0.2088;EUR_AF=0.0408;SAS_AF=0.0634;AA=G|||;VT=SNP
5	156186087	rs72803039	C	T	100	PASS	AC=425;AF=0.0848642;AN=5008;NS=2504;DP=20419;EAS_AF=0.0823;AMR_AF=0.072;AFR_AF=0.1467;EUR_AF=0.0368;SAS_AF=0.0624;AA=C|||;VT=SNP
5	156186761	rs72803040	A	G	100	PASS	AC=495;AF=0.0988419;AN=5008;NS=2504;DP=13143;EAS_AF=0.0823;AMR_AF=0.0764;AFR_AF=0.1959;EUR_AF=0.0378;SAS_AF=0.0634;AA=G|||;VT=SNP
5	156187182	rs3857412	G	C	100	PASS	AC=918;AF=0.183307;AN=5008;NS=2504;DP=20644;EAS_AF=0.123;AMR_AF=0.0922;AFR_AF=0.4493;EUR_AF=0.0417;SAS_AF=0.0961;AA=C|||;VT=SNP
5	156187774	rs72803041	A	G	100	PASS	AC=495;AF=0.0988419;AN=5008;NS=2504;DP=22047;EAS_AF=0.0823;AMR_AF=0.0764;AFR_AF=0.1959;EUR_AF=0.0378;SAS_AF=0.0634;AA=A|||;VT=SNP
5	156187928	rs284445	C	T	100	PASS	AC=1038;AF=0.207268;AN=5008;NS=2504;DP=20544;EAS_AF=0.2321;AMR_AF=0.2464;AFR_AF=0.0151;EUR_AF=0.3718;SAS_AF=0.2444;AA=C|||;VT=SNP
5	156188019	rs1389818	T	C	100	PASS	AC=772;AF=0.154153;AN=5008;NS=2504;DP=20441;EAS_AF=0.0823;AMR_AF=0.0893;AFR_AF=0.3956;EUR_AF=0.0417;SAS_AF=0.0634;AA=C|||;VT=SNP
5	156188766	rs72803042	T	C	100	PASS	AC=495;AF=0.0988419;AN=5008;NS=2504;DP=17123;EAS_AF=0.0823;AMR_AF=0.0764;AFR_AF=0.1959;EUR_AF=0.0378;SAS_AF=0.0634;AA=T|||;VT=SNP
5	156189113	rs56293630	T	C	100	PASS	AC=496;AF=0.0990415;AN=5008;NS=2504;DP=15549;EAS_AF=0.0823;AMR_AF=0.0764;AFR_AF=0.1959;EUR_AF=0.0388;SAS_AF=0.0634;AA=T|||;VT=SNP
5	156189814	rs72803043	G	C	100	PASS	AC=388;AF=0.077476;AN=5008;NS=2504;DP=22166;EAS_AF=0.0823;AMR_AF=0.0677;AFR_AF=0.1407;EUR_AF=0.0368;SAS_AF=0.0358;AA=G|||;VT=SNP
5	156190051	rs72803044	G	T	100	PASS	AC=502;AF=0.10024;AN=5008;NS=2504;DP=22192;EAS_AF=0.0804;AMR_AF=0.0749;AFR_AF=0.2042;EUR_AF=0.0368;SAS_AF=0.0634;AA=T|||;VT=SNP
5	156190088	rs72803046	A	G	100	PASS	AC=478;AF=0.0954473;AN=5008;NS=2504;DP=20973;EAS_AF=0.0823;AMR_AF=0.0749;AFR_AF=0.1846;EUR_AF=0.0368;SAS_AF=0.0634;AA=G|||;VT=SNP
5	156190363	rs56182215	G	A	100	PASS	AC=481;AF=0.0960463;AN=5008;NS=2504;DP=19597;EAS_AF=0.0853;AMR_AF=0.0749;AFR_AF=0.1846;EUR_AF=0.0368;SAS_AF=0.0634;AA=G|||;VT=SNP
5	156190493	rs56389540	A	G	100	PASS	AC=534;AF=0.106629;AN=5008;NS=2504;DP=19887;EAS_AF=0.0823;AMR_AF=0.0821;AFR_AF=0.2194;EUR_AF=0.0417;SAS_AF=0.0634;AA=G|||;VT=SNP
5	156190567	rs55653598	T	C	100	PASS	AC=416;AF=0.0830671;AN=5008;NS=2504;DP=20278;EAS_AF=0.0823;AMR_AF=0.0692;AFR_AF=0.1407;EUR_AF=0.0368;SAS_AF=0.0634;AA=T|||;VT=SNP
5	156190796	rs10041876	A	T	100	PASS	AC=912;AF=0.182109;AN=5008;NS=2504;DP=17391;EAS_AF=0.12;AMR_AF=0.0937;AFR_AF=0.4478;EUR_AF=0.0417;SAS_AF=0.0941;AA=T|||;VT=SNP
5	156191214	rs1845479	T	C	100	PASS	AC=753;AF=0.150359;AN=5008;NS=2504;DP=19240;EAS_AF=0.0823;AMR_AF=0.0893;AFR_AF=0.382;EUR_AF=0.0417;SAS_AF=0.0624;AA=C|||;VT=SNP
5	156191515	rs3913482	C	T	100	PASS	AC=500;AF=0.0998403;AN=5008;NS=2504;DP=19797;EAS_AF=0.0823;AMR_AF=0.0807;AFR_AF=0.1959;EUR_AF=0.0398;SAS_AF=0.0634;AA=T|||;VT=SNP
5	156192264	rs11953631	C	T	100	PASS	AC=924;AF=0.184505;AN=5008;NS=2504;DP=18407;EAS_AF=0.122;AMR_AF=0.0951;AFR_AF=0.4531;EUR_AF=0.0417;SAS_AF=0.0961;AA=T|||;VT=SNP
5	156192278	rs117879283	C	A	100	PASS	AC=80;AF=0.0159744;AN=5008;NS=2504;DP=18545;EAS_AF=0.0774;AMR_AF=0;AFR_AF=0;EUR_AF=0;SAS_AF=0.002;AA=C|||;VT=SNP
5	156192391	rs72803047	T	A	100	PASS	AC=494;AF=0.0986422;AN=5008;NS=2504;DP=16498;EAS_AF=0.0804;AMR_AF=0.0778;AFR_AF=0.1959;EUR_AF=0.0378;SAS_AF=0.0634;AA=T|||;VT=SNP
5	156192801	rs10065295	C	T	100	PASS	AC=138;AF=0.0275559;AN=5008;NS=2504;DP=17060;EAS_AF=0.0397;AMR_AF=0.0029;AFR_AF=0.0484;EUR_AF=0;SAS_AF=0.0327;AA=C|||;VT=SNP
5	156193118	rs1827368	G	A	100	PASS	AC=4643;AF=0.927117;AN=5008;NS=2504;DP=17939;EAS_AF=0.9286;AMR_AF=0.9251;AFR_AF=0.9924;EUR_AF=0.8628;SAS_AF=0.9049;AA=A|||;VT=SNP
5	156193701	rs72803048	C	A	100	PASS	AC=399;AF=0.0796725;AN=5008;NS=2504;DP=21502;EAS_AF=0.0823;AMR_AF=0.0663;AFR_AF=0.1293;EUR_AF=0.0368;SAS_AF=0.0634;AA=C|||;VT=SNP
5	156194215	rs56233900	C	T	100	PASS	AC=511;AF=0.102037;AN=5008;NS=2504;DP=19518;EAS_AF=0.0823;AMR_AF=0.0778;AFR_AF=0.2073;EUR_AF=0.0378;SAS_AF=0.0634;AA=T|||;VT=SNP
5	156195136	rs72803049	C	T	100	PASS	AC=496;AF=0.0990415;AN=5008;NS=2504;DP=20475;EAS_AF=0.0823;AMR_AF=0.0778;AFR_AF=0.1959;EUR_AF=0.0378;SAS_AF=0.0634;AA=C|||;VT=SNP
5	156195963	rs57534975	G	T	100	PASS	AC=494;AF=0.0986422;AN=5008;NS=2504;DP=17957;EAS_AF=0.0804;AMR_AF=0.0778;AFR_AF=0.1959;EUR_AF=0.0378;SAS_AF=0.0634;AA=T|||;VT=SNP
5	156196045	rs2029776	A	G	100	PASS	AC=919;AF=0.183506;AN=5008;NS=2504;DP=18509;EAS_AF=0.121;AMR_AF=0.0951;AFR_AF=0.4501;EUR_AF=0.0417;SAS_AF=0.0961;AA=G|||;VT=SNP
5	156196226	rs56920379	A	T	100	PASS	AC=523;AF=0.104433;AN=5008;NS=2504;DP=17884;EAS_AF=0.0823;AMR_AF=0.0821;AFR_AF=0.211;EUR_AF=0.0417;SAS_AF=0.0634;AA=T|||;VT=SNP
5	156196811	rs72803051	C	T	100	PASS	AC=494;AF=0.0986422;AN=5008;NS=2504;DP=14612;EAS_AF=0.0804;AMR_AF=0.0778;AFR_AF=0.1959;EUR_AF=0.0378;SAS_AF=0.0634;AA=C|||;VT=SNP
5	156196855	rs17053913	C	T	100	PASS	AC=61;AF=0.0121805;AN=5008;NS=2504;DP=13696;EAS_AF=0.0595;AMR_AF=0;AFR_AF=0;EUR_AF=0;SAS_AF=0.001;AA=C|||;VT=SNP
5	156197003	rs72803052	G	A	100	PASS	AC=507;AF=0.101238;AN=5008;NS=2504;DP=13074;EAS_AF=0.0794;AMR_AF=0.0778;AFR_AF=0.2065;EUR_AF=0.0378;SAS_AF=0.0634;AA=A|||;VT=SNP
5	156197023	rs72803054	T	C	100	PASS	AC=493;AF=0.0984425;AN=5008;NS=2504;DP=12713;EAS_AF=0.0804;AMR_AF=0.0778;AFR_AF=0.1952;EUR_AF=0.0378;SAS_AF=0.0634;AA=T|||;VT=SNP
5	156197992	rs2047175	T	C	100	PASS	AC=485;AF=0.096845;AN=5008;NS=2504;DP=13218;EAS_AF=0.0714;AMR_AF=0.0778;AFR_AF=0.1959;EUR_AF=0.0378;SAS_AF=0.0634;AA=T|||;VT=SNP
5	156198650	rs17053919	C	T	100	PASS	AC=486;AF=0.0970447;AN=5008;NS=2504;DP=17124;EAS_AF=0.0714;AMR_AF=0.0778;AFR_AF=0.1967;EUR_AF=0.0378;SAS_AF=0.0634;AA=T|||;VT=SNP
5	156198888	rs56259528	C	T	100	PASS	AC=486;AF=0.0970447;AN=5008;NS=2504;DP=19378;EAS_AF=0.0714;AMR_AF=0.0778;AFR_AF=0.1967;EUR_AF=0.0378;SAS_AF=0.0634;AA=C|||;VT=SNP
5	156199692	rs112084988	A	G	100	PASS	AC=491;AF=0.0980431;AN=5008;NS=2504;DP=18292;EAS_AF=0.0714;AMR_AF=0.0778;AFR_AF=0.1997;EUR_AF=0.0388;SAS_AF=0.0634;AA=G|||;VT=SNP
5	156200192	rs2047174	C	A	100	PASS	AC=417;AF=0.0832668;AN=5008;NS=2504;DP=18842;EAS_AF=0.0714;AMR_AF=0.072;AFR_AF=0.1475;EUR_AF=0.0378;SAS_AF=0.0634;AA=C|||;VT=SNP
5	156201303	rs56094322	A	G	100	PASS	AC=490;AF=0.0978435;AN=5008;NS=2504;DP=18358;EAS_AF=0.0714;AMR_AF=0.0807;AFR_AF=0.1952;EUR_AF=0.0417;SAS_AF=0.0634;AA=G|||;VT=SNP
5	156202031	rs57433210	C	A	100	PASS	AC=135;AF=0.0269569;AN=5008;NS=2504;DP=16981;EAS_AF=0.0387;AMR_AF=0.0029;AFR_AF=0.0469;EUR_AF=0;SAS_AF=0.0327;AA=C|||;VT=SNP
5	156202133	rs17053922	G	T	100	PASS	AC=447;AF=0.0892572;AN=5008;NS=2504;DP=18976;EAS_AF=0.0714;AMR_AF=0.0735;AFR_AF=0.1687;EUR_AF=0.0388;SAS_AF=0.0634;AA=T|||;VT=SNP
5	156202143	rs59989471	C	T	100	PASS	AC=446;AF=0.0890575;AN=5008;NS=2504;DP=19626;EAS_AF=0.0714;AMR_AF=0.0735;AFR_AF=0.1687;EUR_AF=0.0378;SAS_AF=0.0634;AA=C|||;VT=SNP
5	156202637	rs17053924	C	G	100	PASS	AC=550;AF=0.109824;AN=5008;NS=2504;DP=20013;EAS_AF=0.0813;AMR_AF=0.0749;AFR_AF=0.2262;EUR_AF=0.0378;SAS_AF=0.0808;AA=C|||;VT=SNP
5	156205963	rs6862763	C	T	100	PASS	AC=896;AF=0.178914;AN=5008;NS=2504;DP=21555;EAS_AF=0.0813;AMR_AF=0.0937;AFR_AF=0.4743;EUR_AF=0.0417;SAS_AF=0.0818;AA=T|||;VT=SNP
5	156207170	rs6867573	G	A	100	PASS	AC=416;AF=0.0830671;AN=5008;NS=2504;DP=13912;EAS_AF=0.0794;AMR_AF=0.0677;AFR_AF=0.1301;EUR_AF=0.0368;SAS_AF=0.0818;AA=G|||;VT=SNP
5	156208323	rs72803058	A	T	100	PASS	AC=416;AF=0.0830671;AN=5008;NS=2504;DP=13431;EAS_AF=0.0804;AMR_AF=0.0663;AFR_AF=0.1301;EUR_AF=0.0368;SAS_AF=0.0818;AA=A|||;VT=SNP
5	156210175	rs6870581	T	C	100	PASS	AC=903;AF=0.180312;AN=5008;NS=2504;DP=21923;EAS_AF=0.0813;AMR_AF=0.0951;AFR_AF=0.4788;EUR_AF=0.0417;SAS_AF=0.0818;AA=C|||;VT=SNP
5	156211667	rs55880500	A	T	100	PASS	AC=698;AF=0.139377;AN=5008;NS=2504;DP=18396;EAS_AF=0.0813;AMR_AF=0.0778;AFR_AF=0.3351;EUR_AF=0.0388;SAS_AF=0.0818;AA=A|||;VT=SNP
5	156211998	rs113378153	A	C	100	PASS	AC=1100;AF=0.219649;AN=5008;NS=2504;DP=21113;EAS_AF=0.1161;AMR_AF=0.1037;AFR_AF=0.5726;EUR_AF=0.0417;SAS_AF=0.1145;AA=C|||;VT=SNP
5	156212969	rs6897623	T	C	100	PASS	AC=698;AF=0.139377;AN=5008;NS=2504;DP=18577;EAS_AF=0.0804;AMR_AF=0.0778;AFR_AF=0.3359;EUR_AF=0.0388;SAS_AF=0.0818;AA=T|||;VT=SNP
5	156213251	rs59504684	C	A	100	PASS	AC=901;AF=0.179912;AN=5008;NS=2504;DP=19254;EAS_AF=0.0794;AMR_AF=0.0951;AFR_AF=0.4788;EUR_AF=0.0417;SAS_AF=0.0818;AA=A|||;VT=SNP
5	156214771	rs4549508	G	C	100	PASS	AC=901;AF=0.179912;AN=5008;NS=2504;DP=20020;EAS_AF=0.0794;AMR_AF=0.0951;AFR_AF=0.4788;EUR_AF=0.0417;SAS_AF=0.0818;AA=C|||;VT=SNP
5	156215305	rs148747904	A	T	100	PASS	AC=13;AF=0.00259585;AN=5008;NS=2504;DP=21752;EAS_AF=0.0119;AMR_AF=0;AFR_AF=0;EUR_AF=0;SAS_AF=0.001;AA=A|||;VT=SNP
5	156215462	rs113622376	T	A	100	PASS	AC=901;AF=0.179912;AN=5008;NS=2504;DP=21400;EAS_AF=0.0794;AMR_AF=0.0951;AFR_AF=0.4788;EUR_AF=0.0417;SAS_AF=0.0818;AA=A|||;VT=SNP
5	156215729	rs6869498	A	T	100	PASS	AC=416;AF=0.0830671;AN=5008;NS=2504;DP=14864;EAS_AF=0.0794;AMR_AF=0.0677;AFR_AF=0.1301;EUR_AF=0.0368;SAS_AF=0.0818;AA=a|||;VT=SNP
5	156217107	rs143458896	C	A	100	PASS	AC=441;AF=0.0880591;AN=5008;NS=2504;DP=21469;EAS_AF=0.0794;AMR_AF=0.0677;AFR_AF=0.1483;EUR_AF=0.0378;SAS_AF=0.0818;AA=c|||;VT=SNP
5	156219202	rs1603070	G	T	100	PASS	AC=900;AF=0.179712;AN=5008;NS=2504;DP=17943;EAS_AF=0.0794;AMR_AF=0.0951;AFR_AF=0.4781;EUR_AF=0.0417;SAS_AF=0.0818;AA=T|||;VT=SNP
5	156219983	rs9918125	G	A	100	PASS	AC=1098;AF=0.219249;AN=5008;NS=2504;DP=19681;EAS_AF=0.1141;AMR_AF=0.1037;AFR_AF=0.5726;EUR_AF=0.0417;SAS_AF=0.1145;AA=A|||;VT=SNP
5	156220557	rs72803061	G	A	100	PASS	AC=562;AF=0.11222;AN=5008;NS=2504;DP=18911;EAS_AF=0.0794;AMR_AF=0.0778;AFR_AF=0.2352;EUR_AF=0.0378;SAS_AF=0.0808;AA=A|||;VT=SNP
5	156221388	rs144650943	C	G	100	PASS	AC=27;AF=0.00539137;AN=5008;NS=2504;DP=17790;EAS_AF=0.0238;AMR_AF=0;AFR_AF=0;EUR_AF=0;SAS_AF=0.0031;AA=-|||;VT=SNP
5	156221483	rs59553407	C	A	100	PASS	AC=1068;AF=0.213259;AN=5008;NS=2504;DP=8462;EAS_AF=0.1141;AMR_AF=0.1009;AFR_AF=0.5522;EUR_AF=0.0417;SAS_AF=0.1135;AA=A|||;VT=SNP
5	156222106	rs77428782	A	G	100	PASS	AC=69;AF=0.013778;AN=5008;NS=2504;DP=19456;EAS_AF=0.0347;AMR_AF=0;AFR_AF=0.0015;EUR_AF=0;SAS_AF=0.0327;AA=A|||;VT=SNP
5	156223031	rs117492524	G	A	100	PASS	AC=29;AF=0.00579073;AN=5008;NS=2504;DP=16870;EAS_AF=0.0268;AMR_AF=0;AFR_AF=0;EUR_AF=0;SAS_AF=0.002;AA=G|||;VT=SNP
5	156223126	rs13361000	T	A	100	PASS	AC=1107;AF=0.221046;AN=5008;NS=2504;DP=14169;EAS_AF=0.1141;AMR_AF=0.1037;AFR_AF=0.5802;EUR_AF=0.0417;SAS_AF=0.1135;AA=A|||;VT=SNP
5	156224370	rs67335156	A	C	100	PASS	AC=1004;AF=0.200479;AN=5008;NS=2504;DP=22071;EAS_AF=0.1161;AMR_AF=0.0965;AFR_AF=0.5045;EUR_AF=0.0417;SAS_AF=0.1135;AA=A|||;VT=SNP
5	156224972	rs142048263	C	G	100	PASS	AC=7;AF=0.00139776;AN=5008;NS=2504;DP=13580;EAS_AF=0.005;AMR_AF=0;AFR_AF=0;EUR_AF=0.002;SAS_AF=0;AA=C|||;VT=SNP
5	156226011	rs10045795	A	T	100	PASS	AC=124;AF=0.0247604;AN=5008;NS=2504;DP=19200;EAS_AF=0.0347;AMR_AF=0.0029;AFR_AF=0.0393;EUR_AF=0;SAS_AF=0.0358;AA=a|||;VT=SNP
5	156226133	rs193170863	C	T	100	PASS	AC=15;AF=0.00299521;AN=5008;NS=2504;DP=19463;EAS_AF=0.0139;AMR_AF=0;AFR_AF=0;EUR_AF=0;SAS_AF=0.001;AA=C|||;VT=SNP
5	156226550	rs2436424	G	A	100	PASS	AC=1073;AF=0.214257;AN=5008;NS=2504;DP=21485;EAS_AF=0.2321;AMR_AF=0.2666;AFR_AF=0.0454;EUR_AF=0.3708;SAS_AF=0.226;AA=G|||;VT=SNP
5	156226812	rs184585863	G	A	100	PASS	AC=5;AF=0.000998403;AN=5008;NS=2504;DP=16325;EAS_AF=0.004;AMR_AF=0;AFR_AF=0;EUR_AF=0;SAS_AF=0.001;AA=G|||;VT=SNP
5	156227270	rs17053933	C	T	100	PASS	AC=301;AF=0.0601038;AN=5008;NS=2504;DP=13224;EAS_AF=0.0813;AMR_AF=0.0562;AFR_AF=0.0514;EUR_AF=0.0338;SAS_AF=0.0798;AA=C|||;VT=SNP
5	156230976	rs2434708	C	A	100	PASS	AC=2572;AF=0.513578;AN=5008;NS=2504;DP=16390;EAS_AF=0.3581;AMR_AF=0.4251;AFR_AF=0.7927;EUR_AF=0.4533;SAS_AF=0.4213;AA=A|||;VT=SNP
5	156232616	rs55634260	G	A	100	PASS	AC=166;AF=0.033147;AN=5008;NS=2504;DP=14802;EAS_AF=0.0278;AMR_AF=0.049;AFR_AF=0.0015;EUR_AF=0.0288;SAS_AF=0.0746;AA=G|||;VT=SNP
5	156233544	rs140879937	G	A	100	PASS	AC=300;AF=0.0599042;AN=5008;NS=2504;DP=20406;EAS_AF=0.0794;AMR_AF=0.0576;AFR_AF=0.0522;EUR_AF=0.0338;SAS_AF=0.0787;AA=G|||;VT=SNP
5	156233777	rs139102622	C	T	100	PASS	AC=26;AF=0.00519169;AN=5008;NS=2504;DP=22499;EAS_AF=0.0258;AMR_AF=0;AFR_AF=0;EUR_AF=0;SAS_AF=0;AA=C|||;VT=SNP
5	156234792	rs148316004	G	A	100	PASS	AC=291;AF=0.058107;AN=5008;NS=2504;DP=17749;EAS_AF=0.0794;AMR_AF=0.0576;AFR_AF=0.0454;EUR_AF=0.0338;SAS_AF=0.0787;AA=g|||;VT=SNP
5	156238162	rs113784317	T	C	100	PASS	AC=1079;AF=0.215455;AN=5008;NS=2504;DP=20377;EAS_AF=0.1141;AMR_AF=0.1009;AFR_AF=0.562;EUR_AF=0.0388;SAS_AF=0.1145;AA=C|||;VT=SNP
5	156238205	rs76214645	T	C	100	PASS	AC=4385;AF=0.875599;AN=5008;NS=2504;DP=20368;EAS_AF=0.7093;AMR_AF=0.9164;AFR_AF=0.9728;EUR_AF=0.8598;SAS_AF=0.9029;AA=t|||;VT=SNP
5	156238582	rs55642182	G	A	100	PASS	AC=1079;AF=0.215455;AN=5008;NS=2504;DP=20508;EAS_AF=0.1141;AMR_AF=0.1009;AFR_AF=0.562;EUR_AF=0.0388;SAS_AF=0.1145;AA=A|||;VT=SNP
5	156240267	rs6555689	C	A	100	PASS	AC=4397;AF=0.877995;AN=5008;NS=2504;DP=15372;EAS_AF=0.7093;AMR_AF=0.9164;AFR_AF=0.9924;EUR_AF=0.8579;SAS_AF=0.8906;AA=A|||;VT=SNP
5	156242117	rs72803063	A	C	100	PASS	AC=309;AF=0.0617013;AN=5008;NS=2504;DP=15730;EAS_AF=0.0813;AMR_AF=0.0591;AFR_AF=0.056;EUR_AF=0.0338;SAS_AF=0.0798;AA=A|||;VT=SNP
5	156244960	rs11745270	A	T	100	PASS	AC=1351;AF=0.269768;AN=5008;NS=2504;DP=14131;EAS_AF=0.2431;AMR_AF=0.3012;AFR_AF=0.1399;EUR_AF=0.4076;SAS_AF=0.3088;AA=A|||;VT=SNP
5	156245789	rs72803064	G	A	100	PASS	AC=303;AF=0.0605032;AN=5008;NS=2504;DP=20224;EAS_AF=0.0804;AMR_AF=0.0591;AFR_AF=0.0522;EUR_AF=0.0338;SAS_AF=0.0798;AA=G|||;VT=SNP
5	156246285	rs72803065	A	C	100	PASS	AC=295;AF=0.0589058;AN=5008;NS=2504;DP=19300;EAS_AF=0.0823;AMR_AF=0.0576;AFR_AF=0.0454;EUR_AF=0.0338;SAS_AF=0.0798;AA=A|||;VT=SNP
5	156246511	rs17053941	A	G	100	PASS	AC=1092;AF=0.218051;AN=5008;NS=2504;DP=18812;EAS_AF=0.1161;AMR_AF=0.1009;AFR_AF=0.5688;EUR_AF=0.0398;SAS_AF=0.1155;AA=A|||;VT=SNP
5	156248141	rs79816030	C	T	100	PASS	AC=230;AF=0.0459265;AN=5008;NS=2504;DP=19210;EAS_AF=0.2133;AMR_AF=0.0086;AFR_AF=0;EUR_AF=0.003;SAS_AF=0.0061;AA=C|||;VT=SNP
5	156248723	rs72803066	C	T	100	PASS	AC=166;AF=0.033147;AN=5008;NS=2504;DP=10908;EAS_AF=0.0278;AMR_AF=0.049;AFR_AF=0.0008;EUR_AF=0.0288;SAS_AF=0.0757;AA=C|||;VT=SNP
5	156249379	rs61307570	G	A	100	PASS	AC=72;AF=0.014377;AN=5008;NS=2504;DP=18764;EAS_AF=0.0347;AMR_AF=0;AFR_AF=0.0008;EUR_AF=0;SAS_AF=0.0368;AA=G|||;VT=SNP
5	156249618	rs116945760	T	C	100	PASS	AC=10;AF=0.00199681;AN=5008;NS=2504;DP=19082;EAS_AF=0.0099;AMR_AF=0;AFR_AF=0;EUR_AF=0;SAS_AF=0;AA=T|||;VT=SNP
5	156249652	rs77077400	G	A	100	PASS	AC=26;AF=0.00519169;AN=5008;NS=2504;DP=16271;EAS_AF=0.0238;AMR_AF=0;AFR_AF=0;EUR_AF=0.001;SAS_AF=0.001;AA=G|||;VT=SNP
5	156249743	rs55797503	G	T	100	PASS	AC=443;AF=0.0884585;AN=5008;NS=2504;DP=12093;EAS_AF=0.1151;AMR_AF=0.0605;AFR_AF=0.1036;EUR_AF=0.0338;SAS_AF=0.1166;AA=A|||;VT=SNP
5	156249772	rs55784232	C	T	100	PASS	AC=302;AF=0.0603035;AN=5008;NS=2504;DP=13975;EAS_AF=0.0804;AMR_AF=0.0576;AFR_AF=0.0522;EUR_AF=0.0338;SAS_AF=0.0798;AA=C|||;VT=SNP
5	156249773	rs78597622	G	A	100	PASS	AC=885;AF=0.176717;AN=5008;NS=2504;DP=13964;EAS_AF=0.2738;AMR_AF=0.3343;AFR_AF=0.0068;EUR_AF=0.17;SAS_AF=0.2014;AA=G|||;VT=SNP
5	156254003	rs3909322	G	A	100	PASS	AC=1044;AF=0.208466;AN=5008;NS=2504;DP=13576;EAS_AF=0.1151;AMR_AF=0.0965;AFR_AF=0.5325;EUR_AF=0.0378;SAS_AF=0.1217;AA=A|||;VT=SNP
5	156255923	rs55650007	C	T	100	PASS	AC=418;AF=0.0834665;AN=5008;NS=2504;DP=19298;EAS_AF=0.1062;AMR_AF=0.0576;AFR_AF=0.09;EUR_AF=0.0328;SAS_AF=0.1217;AA=C|||;VT=SNP
5	156256112	rs114685223	C	T	100	PASS	AC=136;AF=0.0271565;AN=5008;NS=2504;DP=20945;EAS_AF=0.002;AMR_AF=0.0259;AFR_AF=0.0023;EUR_AF=0.0497;SAS_AF=0.0644;AA=G|||;VT=SNP
5	156258344	rs10036367	A	G	100	PASS	AC=139;AF=0.0277556;AN=5008;NS=2504;DP=20389;EAS_AF=0.0347;AMR_AF=0.0029;AFR_AF=0.0499;EUR_AF=0;SAS_AF=0.0368;AA=A|||;VT=SNP
5	156258719	rs11950141	A	G	100	PASS	AC=716;AF=0.142971;AN=5008;NS=2504;DP=19740;EAS_AF=0.1071;AMR_AF=0.0706;AFR_AF=0.3071;EUR_AF=0.0338;SAS_AF=0.1217;AA=A|||;VT=SNP
5	156258911	rs10057251	T	A	100	PASS	AC=713;AF=0.142372;AN=5008;NS=2504;DP=21019;EAS_AF=0.1062;AMR_AF=0.0706;AFR_AF=0.3064;EUR_AF=0.0328;SAS_AF=0.1217;AA=T|||;VT=SNP
5	156260121	rs10046047	C	T	100	PASS	AC=480;AF=0.0958466;AN=5008;NS=2504;DP=17517;EAS_AF=0.1062;AMR_AF=0.062;AFR_AF=0.1271;EUR_AF=0.0318;SAS_AF=0.1329;AA=T|||;VT=SNP
5	156261279	rs1978426	C	T	100	PASS	AC=747;AF=0.149161;AN=5008;NS=2504;DP=14105;EAS_AF=0.1062;AMR_AF=0.0764;AFR_AF=0.3313;EUR_AF=0.0358;SAS_AF=0.1155;AA=T|||;VT=SNP
5	156261536	rs116036094	C	T	100	PASS	AC=99;AF=0.0197684;AN=5008;NS=2504;DP=15991;EAS_AF=0.0258;AMR_AF=0.0447;AFR_AF=0.0008;EUR_AF=0.0278;SAS_AF=0.0133;AA=C|||;VT=SNP
5	156261737	rs9313318	A	G	100	PASS	AC=768;AF=0.153355;AN=5008;NS=2504;DP=19350;EAS_AF=0.1062;AMR_AF=0.0793;AFR_AF=0.3411;EUR_AF=0.0358;SAS_AF=0.1217;AA=a|||;VT=SNP
5	156263206	rs7725502	C	A	100	PASS	AC=772;AF=0.154153;AN=5008;NS=2504;DP=18239;EAS_AF=0.1062;AMR_AF=0.0793;AFR_AF=0.3442;EUR_AF=0.0358;SAS_AF=0.1217;AA=C|||;VT=SNP
5	156263282	rs6886058	C	T	100	PASS	AC=424;AF=0.0846645;AN=5008;NS=2504;DP=17299;EAS_AF=0.1062;AMR_AF=0.0591;AFR_AF=0.0946;EUR_AF=0.0318;SAS_AF=0.1217;AA=C|||;VT=SNP
5	156263624	rs6890622	C	T	100	PASS	AC=446;AF=0.0890575;AN=5008;NS=2504;DP=14181;EAS_AF=0.1062;AMR_AF=0.0591;AFR_AF=0.1112;EUR_AF=0.0318;SAS_AF=0.1217;AA=C|||;VT=SNP
5	156264032	rs10475501	C	A	100	PASS	AC=806;AF=0.160942;AN=5008;NS=2504;DP=15809;EAS_AF=0.1101;AMR_AF=0.0793;AFR_AF=0.3661;EUR_AF=0.0368;SAS_AF=0.1217;AA=A|||;VT=SNP
5	156264672	rs28898294	C	T	100	PASS	AC=451;AF=0.0900559;AN=5008;NS=2504;DP=13135;EAS_AF=0.1101;AMR_AF=0.0591;AFR_AF=0.1112;EUR_AF=0.0328;SAS_AF=0.1217;AA=C|||;VT=SNP
5	156264787	rs11950839	A	G	100	PASS	AC=1045;AF=0.208666;AN=5008;NS=2504;DP=12244;EAS_AF=0.1101;AMR_AF=0.0965;AFR_AF=0.5371;EUR_AF=0.0378;SAS_AF=0.1217;AA=G|||;VT=SNP
5	156265497	rs6882391	A	T	100	PASS	AC=428;AF=0.0854633;AN=5008;NS=2504;DP=13884;EAS_AF=0.1101;AMR_AF=0.0591;AFR_AF=0.0946;EUR_AF=0.0318;SAS_AF=0.1217;AA=A|||;VT=SNP
5	156265523	rs6886573	T	G	100	PASS	AC=450;AF=0.0898562;AN=5008;NS=2504;DP=13802;EAS_AF=0.1101;AMR_AF=0.0591;AFR_AF=0.1112;EUR_AF=0.0318;SAS_AF=0.1217;AA=T|||;VT=SNP
5	156265580	rs6860450	G	C	100	PASS	AC=428;AF=0.0854633;AN=5008;NS=2504;DP=14261;EAS_AF=0.1101;AMR_AF=0.0591;AFR_AF=0.0946;EUR_AF=0.0318;SAS_AF=0.1217;AA=g|||;VT=SNP
5	156265706	rs6882701	A	G	100	PASS	AC=770;AF=0.153754;AN=5008;NS=2504;DP=17592;EAS_AF=0.1101;AMR_AF=0.0749;AFR_AF=0.3442;EUR_AF=0.0328;SAS_AF=0.1217;AA=G|||;VT=SNP
5	156267197	rs9885363	G	A	100	PASS	AC=776;AF=0.154952;AN=5008;NS=2504;DP=20926;EAS_AF=0.1101;AMR_AF=0.0793;AFR_AF=0.3449;EUR_AF=0.0358;SAS_AF=0.1207;AA=A|||;VT=SNP
5	156267982	rs6898902	T	G	100	PASS	AC=767;AF=0.153155;AN=5008;NS=2504;DP=16958;EAS_AF=0.1101;AMR_AF=0.0749;AFR_AF=0.3427;EUR_AF=0.0328;SAS_AF=0.1207;AA=G|||;VT=SNP
5	156267996	rs10462958	C	T	100	PASS	AC=1579;AF=0.315296;AN=5008;NS=2504;DP=16795;EAS_AF=0.374;AMR_AF=0.4769;AFR_AF=0.0159;EUR_AF=0.3926;SAS_AF=0.4652;AA=C|||;VT=SNP
5	156268656	rs7704664	T	C	100	PASS	AC=809;AF=0.161542;AN=5008;NS=2504;DP=19949;EAS_AF=0.1101;AMR_AF=0.0793;AFR_AF=0.3691;EUR_AF=0.0368;SAS_AF=0.1207;AA=C|||;VT=SNP
5	156269044	rs151151950	G	A	100	PASS	AC=38;AF=0.00758786;AN=5008;NS=2504;DP=19483;EAS_AF=0.0109;AMR_AF=0.0159;AFR_AF=0.0015;EUR_AF=0.0089;SAS_AF=0.0051;AA=G|||;VT=SNP
5	156269554	rs59269473	G	A	100	PASS	AC=89;AF=0.0177716;AN=5008;NS=2504;DP=20883;EAS_AF=0.0437;AMR_AF=0.0058;AFR_AF=0.0242;EUR_AF=0.003;SAS_AF=0.0061;AA=G|||;VT=SNP
5	156270571	rs72803078	C	T	100	PASS	AC=444;AF=0.0886581;AN=5008;NS=2504;DP=20822;EAS_AF=0.1101;AMR_AF=0.0576;AFR_AF=0.1089;EUR_AF=0.0318;SAS_AF=0.1196;AA=C|||;VT=SNP
5	156270765	rs55711014	A	C	100	PASS	AC=808;AF=0.161342;AN=5008;NS=2504;DP=18722;EAS_AF=0.1101;AMR_AF=0.0778;AFR_AF=0.3691;EUR_AF=0.0368;SAS_AF=0.1207;AA=c|||;VT=SNP
5	156271292	rs11948317	C	A	100	PASS	AC=779;AF=0.155551;AN=5008;NS=2504;DP=17041;EAS_AF=0.1111;AMR_AF=0.0735;AFR_AF=0.348;EUR_AF=0.0388;SAS_AF=0.1196;AA=A|||;VT=SNP
5	156271571	rs115156447	C	T	100	PASS	AC=269;AF=0.0537141;AN=5008;NS=2504;DP=19414;EAS_AF=0.0754;AMR_AF=0.0533;AFR_AF=0.0333;EUR_AF=0.0318;SAS_AF=0.0818;AA=C|||;VT=SNP
5	156271709	rs75049055	G	A	100	PASS	AC=139;AF=0.0277556;AN=5008;NS=2504;DP=20802;EAS_AF=0.0347;AMR_AF=0.0029;AFR_AF=0.0499;EUR_AF=0;SAS_AF=0.0368;AA=G|||;VT=SNP
5	156271746	rs72803083	G	A	100	PASS	AC=448;AF=0.0894569;AN=5008;NS=2504;DP=20810;EAS_AF=0.1101;AMR_AF=0.0576;AFR_AF=0.112;EUR_AF=0.0328;SAS_AF=0.1186;AA=A|||;VT=SNP
5	156272280	rs6866926	C	T	100	PASS	AC=498;AF=0.0994409;AN=5008;NS=2504;DP=20416;EAS_AF=0.1101;AMR_AF=0.0605;AFR_AF=0.149;EUR_AF=0.0318;SAS_AF=0.1186;AA=C|||;VT=SNP
5	156272432	rs7707893	C	T	100	PASS	AC=783;AF=0.15635;AN=5008;NS=2504;DP=19884;EAS_AF=0.1101;AMR_AF=0.0778;AFR_AF=0.3517;EUR_AF=0.0368;SAS_AF=0.1186;AA=T|||;VT=SNP
5	156272490	rs6555703	C	T	100	PASS	AC=936;AF=0.186901;AN=5008;NS=2504;DP=20549;EAS_AF=0.1101;AMR_AF=0.0908;AFR_AF=0.4599;EUR_AF=0.0378;SAS_AF=0.1186;AA=T|||;VT=SNP
5	156272908	rs7735929	T	G	100	PASS	AC=776;AF=0.154952;AN=5008;NS=2504;DP=17114;EAS_AF=0.1101;AMR_AF=0.0735;AFR_AF=0.351;EUR_AF=0.0338;SAS_AF=0.1186;AA=G|||;VT=SNP
5	156273481	rs4704810	G	A	100	PASS	AC=1588;AF=0.317093;AN=5008;NS=2504;DP=21476;EAS_AF=0.378;AMR_AF=0.4798;AFR_AF=0.0159;EUR_AF=0.3917;SAS_AF=0.4693;AA=G|||;VT=SNP
5	156274026	rs2161191	C	G	100	PASS	AC=499;AF=0.0996406;AN=5008;NS=2504;DP=19778;EAS_AF=0.1101;AMR_AF=0.0605;AFR_AF=0.1498;EUR_AF=0.0318;SAS_AF=0.1186;AA=C|||;VT=SNP
5	156274634	rs7446465	G	A	100	PASS	AC=420;AF=0.0838658;AN=5008;NS=2504;DP=19390;EAS_AF=0.1101;AMR_AF=0.0576;AFR_AF=0.0915;EUR_AF=0.0318;SAS_AF=0.1186;AA=G|||;VT=SNP
5	156274961	rs10475789	A	C	100	PASS	AC=442;AF=0.0882588;AN=5008;NS=2504;DP=18816;EAS_AF=0.1101;AMR_AF=0.0576;AFR_AF=0.1082;EUR_AF=0.0318;SAS_AF=0.1186;AA=A|||;VT=SNP
```
