## Supplementary material for "Characterization of shared and ancestry-specific signals driving complex traits using multi-ancestry fine-mapping": s1_data.bim

```
5	chr5:156068122:TTTATG:T	0	156068122	T	TTTATG
5	chr5:156068220:C:T	0	156068220	T	C
5	chr5:156068575:G:A	0	156068575	A	G
5	chr5:156068595:G:A	0	156068595	A	G
5	chr5:156068692:C:T	0	156068692	T	C
5	chr5:156068799:C:T	0	156068799	T	C
5	chr5:156069489:A:G	0	156069489	G	A
5	chr5:156069506:G:A	0	156069506	A	G
5	chr5:156069761:GAATGAA:G	0	156069761	G	GAATGAA
5	chr5:156069782:T:C	0	156069782	C	T
5	chr5:156069845:C:T	0	156069845	T	C
5	chr5:156069853:G:C	0	156069853	C	G
5	chr5:156070016:T:G	0	156070016	G	T
5	chr5:156070561:G:A	0	156070561	A	G
5	chr5:156070873:A:T	0	156070873	T	A
5	chr5:156071696:C:A	0	156071696	A	C
5	chr5:156072050:A:G	0	156072050	G	A
5	chr5:156072257:A:T	0	156072257	T	A
5	chr5:156072298:C:T	0	156072298	T	C
5	chr5:156073532:T:C	0	156073532	C	T
5	chr5:156073621:A:G	0	156073621	G	A
5	chr5:156073637:A:G	0	156073637	G	A
5	chr5:156073675:G:A	0	156073675	A	G
5	chr5:156073834:T:C	0	156073834	C	T
5	chr5:156073982:G:A	0	156073982	A	G
5	chr5:156074037:G:A	0	156074037	A	G
5	chr5:156074409:T:A	0	156074409	A	T
5	chr5:156074428:A:G	0	156074428	G	A
5	chr5:156074480:GA:G	0	156074480	G	GA
5	chr5:156074482:A:C	0	156074482	C	A
5	chr5:156074564:G:A	0	156074564	A	G
5	chr5:156074638:C:T	0	156074638	T	C
5	chr5:156075080:G:A	0	156075080	A	G
5	chr5:156075317:T:A	0	156075317	A	T
5	chr5:156076972:G:A	0	156076972	A	G
5	chr5:156077240:T:C	0	156077240	C	T
5	chr5:156077316:A:G	0	156077316	G	A
5	chr5:156077395:G:A	0	156077395	A	G
5	chr5:156077507:T:C	0	156077507	C	T
5	chr5:156077569:T:C	0	156077569	C	T
5	chr5:156078066:T:C	0	156078066	C	T
5	chr5:156078342:C:T	0	156078342	T	C
5	chr5:156078884:C:T	0	156078884	T	C
5	chr5:156079143:G:A	0	156079143	A	G
5	chr5:156079376:T:C	0	156079376	C	T
5	chr5:156079422:A:G	0	156079422	G	A
5	chr5:156080011:G:C	0	156080011	C	G
5	chr5:156080570:G:A	0	156080570	A	G
5	chr5:156082880:T:C	0	156082880	C	T
5	chr5:156083514:C:T	0	156083514	T	C
5	chr5:156083563:G:A	0	156083563	A	G
5	chr5:156084252:C:T	0	156084252	T	C
5	chr5:156084476:T:C	0	156084476	C	T
5	chr5:156086837:G:T	0	156086837	T	G
5	chr5:156088656:T:C	0	156088656	C	T
5	chr5:156088793:G:A	0	156088793	A	G
5	chr5:156090157:A:C	0	156090157	C	A
5	chr5:156090866:G:A	0	156090866	A	G
5	chr5:156091295:G:A	0	156091295	A	G
5	chr5:156091464:G:A	0	156091464	A	G
5	chr5:156092789:G:A	0	156092789	A	G
5	chr5:156092899:G:A	0	156092899	A	G
5	chr5:156092923:T:G	0	156092923	G	T
5	chr5:156093998:G:A	0	156093998	A	G
5	chr5:156094412:C:T	0	156094412	T	C
5	chr5:156094501:C:A	0	156094501	A	C
5	chr5:156094585:G:A	0	156094585	A	G
5	chr5:156094821:C:T	0	156094821	T	C
5	chr5:156095559:A:G	0	156095559	G	A
5	chr5:156097212:G:A	0	156097212	A	G
5	chr5:156099709:T:C	0	156099709	C	T
5	chr5:156099897:A:G	0	156099897	G	A
5	chr5:156099923:AT:A	0	156099923	A	AT
5	chr5:156101024:C:T	0	156101024	T	C
5	chr5:156101075:T:C	0	156101075	C	T
5	chr5:156101215:C:T	0	156101215	T	C
5	chr5:156101728:A:G	0	156101728	G	A
5	chr5:156102898:G:T	0	156102898	T	G
5	chr5:156103213:G:A	0	156103213	A	G
5	chr5:156103347:TGACATTACAA:T	0	156103347	T	TGACATTACAA
5	chr5:156105450:C:T	0	156105450	T	C
5	chr5:156105725:G:A	0	156105725	A	G
5	chr5:156105783:T:A	0	156105783	A	T
5	chr5:156110203:C:T	0	156110203	T	C
5	chr5:156110346:G:A	0	156110346	A	G
5	chr5:156111165:C:T	0	156111165	T	C
5	chr5:156111350:C:G	0	156111350	G	C
5	chr5:156111665:GAGAA:G	0	156111665	G	GAGAA
5	chr5:156113096:TC:T	0	156113096	T	TC
5	chr5:156113301:G:A	0	156113301	A	G
5	chr5:156113354:G:A	0	156113354	A	G
5	chr5:156116352:A:G	0	156116352	G	A
5	chr5:156118268:T:C	0	156118268	C	T
5	chr5:156118554:A:T	0	156118554	T	A
5	chr5:156119840:G:A	0	156119840	A	G
5	chr5:156120110:A:G	0	156120110	G	A
5	chr5:156120995:C:A	0	156120995	A	C
5	chr5:156123524:C:T	0	156123524	T	C
5	chr5:156124575:C:T	0	156124575	T	C
5	chr5:156124731:G:A	0	156124731	A	G
5	chr5:156125215:G:A	0	156125215	A	G
5	chr5:156125576:T:C	0	156125576	C	T
5	chr5:156127310:C:T	0	156127310	T	C
5	chr5:156128680:G:A	0	156128680	A	G
5	chr5:156130836:C:T	0	156130836	T	C
5	chr5:156131016:A:T	0	156131016	T	A
5	chr5:156131675:T:C	0	156131675	C	T
5	chr5:156131942:C:T	0	156131942	T	C
5	chr5:156132624:A:G	0	156132624	G	A
5	chr5:156134424:C:T	0	156134424	T	C
5	chr5:156134798:G:A	0	156134798	A	G
5	chr5:156136013:G:A	0	156136013	A	G
5	chr5:156137010:AG:A	0	156137010	A	AG
5	chr5:156138816:A:G	0	156138816	G	A
5	chr5:156139534:T:G	0	156139534	G	T
5	chr5:156139914:G:A	0	156139914	A	G
5	chr5:156139954:T:C	0	156139954	C	T
5	chr5:156143582:C:T	0	156143582	T	C
5	chr5:156144110:G:A	0	156144110	A	G
5	chr5:156144208:G:A	0	156144208	A	G
5	chr5:156144876:A:T	0	156144876	T	A
5	chr5:156144920:G:T	0	156144920	T	G
5	chr5:156145717:A:G	0	156145717	G	A
5	chr5:156146549:C:T	0	156146549	T	C
5	chr5:156147344:T:A	0	156147344	A	T
5	chr5:156147466:G:T	0	156147466	T	G
5	chr5:156147647:A:G	0	156147647	G	A
5	chr5:156147822:G:A	0	156147822	A	G
5	chr5:156148177:A:G	0	156148177	G	A
5	chr5:156148717:T:G	0	156148717	G	T
5	chr5:156148939:C:T	0	156148939	T	C
5	chr5:156149273:A:G	0	156149273	G	A
5	chr5:156149325:A:G	0	156149325	G	A
5	chr5:156149417:T:C	0	156149417	C	T
5	chr5:156149921:A:G	0	156149921	G	A
5	chr5:156150085:G:A	0	156150085	A	G
5	chr5:156150639:A:G	0	156150639	G	A
5	chr5:156151424:A:AAT	0	156151424	AAT	A
5	chr5:156151450:T:C	0	156151450	C	T
5	chr5:156153033:C:T	0	156153033	T	C
5	chr5:156153433:A:G	0	156153433	G	A
5	chr5:156153752:G:A	0	156153752	A	G
5	chr5:156153821:G:T	0	156153821	T	G
5	chr5:156153872:A:G	0	156153872	G	A
5	chr5:156154017:G:A	0	156154017	A	G
5	chr5:156154119:T:C	0	156154119	C	T
5	chr5:156155758:G:A	0	156155758	A	G
5	chr5:156156103:C:G	0	156156103	G	C
5	chr5:156156137:C:T	0	156156137	T	C
5	chr5:156156546:C:G	0	156156546	G	C
5	chr5:156156673:C:A	0	156156673	A	C
5	chr5:156157058:T:C	0	156157058	C	T
5	chr5:156157165:A:G	0	156157165	G	A
5	chr5:156157284:G:A	0	156157284	A	G
5	chr5:156157397:G:T	0	156157397	T	G
5	chr5:156158047:A:T	0	156158047	T	A
5	chr5:156160337:G:A	0	156160337	A	G
5	chr5:156160398:T:C	0	156160398	C	T
5	chr5:156160471:G:A	0	156160471	A	G
5	chr5:156161464:G:A	0	156161464	A	G
5	chr5:156163916:G:A	0	156163916	A	G
5	chr5:156164066:T:A	0	156164066	A	T
5	chr5:156165936:A:G	0	156165936	G	A
5	chr5:156166088:G:GT	0	156166088	GT	G
5	chr5:156166898:C:T	0	156166898	T	C
5	chr5:156167557:T:C	0	156167557	C	T
5	chr5:156167622:A:T	0	156167622	T	A
5	chr5:156168339:A:G	0	156168339	G	A
5	chr5:156169249:A:G	0	156169249	G	A
5	chr5:156169351:A:G	0	156169351	G	A
5	chr5:156170761:C:T	0	156170761	T	C
5	chr5:156171092:G:A	0	156171092	A	G
5	chr5:156171337:A:G	0	156171337	G	A
5	chr5:156171628:G:A	0	156171628	A	G
5	chr5:156172395:G:C	0	156172395	C	G
5	chr5:156172757:TC:T	0	156172757	T	TC
5	chr5:156173074:G:T	0	156173074	T	G
5	chr5:156173278:T:G	0	156173278	G	T
5	chr5:156173634:A:T	0	156173634	T	A
5	chr5:156173891:A:G	0	156173891	G	A
5	chr5:156174167:C:CT	0	156174167	CT	C
5	chr5:156175253:A:G	0	156175253	G	A
5	chr5:156175865:A:ATTACT	0	156175865	ATTACT	A
5	chr5:156176094:C:G	0	156176094	G	C
5	chr5:156176301:G:A	0	156176301	A	G
5	chr5:156176348:C:T	0	156176348	T	C
5	chr5:156176681:T:A	0	156176681	A	T
5	chr5:156177641:A:C	0	156177641	C	A
5	chr5:156177885:A:T	0	156177885	T	A
5	chr5:156177897:A:G	0	156177897	G	A
5	chr5:156177969:A:G	0	156177969	G	A
5	chr5:156178116:T:G	0	156178116	G	T
5	chr5:156178275:G:A	0	156178275	A	G
5	chr5:156178387:C:A	0	156178387	A	C
5	chr5:156178422:G:A	0	156178422	A	G
5	chr5:156178619:G:A	0	156178619	A	G
5	chr5:156178715:G:A	0	156178715	A	G
5	chr5:156178727:T:C	0	156178727	C	T
5	chr5:156179006:T:C	0	156179006	C	T
5	chr5:156179825:T:C	0	156179825	C	T
5	chr5:156179904:G:A	0	156179904	A	G
5	chr5:156179945:G:T	0	156179945	T	G
5	chr5:156180117:T:C	0	156180117	C	T
5	chr5:156180311:T:C	0	156180311	C	T
5	chr5:156180454:C:A	0	156180454	A	C
5	chr5:156180484:G:A	0	156180484	A	G
5	chr5:156181871:C:A	0	156181871	A	C
5	chr5:156181946:G:A	0	156181946	A	G
5	chr5:156182303:TA:T	0	156182303	T	TA
5	chr5:156183036:T:C	0	156183036	C	T
5	chr5:156183400:C:T	0	156183400	T	C
5	chr5:156184231:C:T	0	156184231	T	C
5	chr5:156184907:C:T	0	156184907	T	C
5	chr5:156185168:A:C	0	156185168	C	A
5	chr5:156185371:T:C	0	156185371	C	T
5	chr5:156185379:A:T	0	156185379	T	A
5	chr5:156185960:A:T	0	156185960	T	A
5	chr5:156186132:A:T	0	156186132	T	A
5	chr5:156186481:A:G	0	156186481	G	A
5	chr5:156186744:T:C	0	156186744	C	T
5	chr5:156186748:G:C	0	156186748	C	G
5	chr5:156186962:A:G	0	156186962	G	A
5	chr5:156187512:ACCTTACTAGCTGTGTGACCTTGGGTGAATTCCTTAACCTTTCT:A	0	156187512	A	ACCTTACTAGCTGTGTGACCTTGGGTGAATTCCTTAACCTTTCT
5	chr5:156187781:G:C	0	156187781	C	G
5	chr5:156188061:G:A	0	156188061	A	G
5	chr5:156188530:G:A	0	156188530	A	G
5	chr5:156188972:C:T	0	156188972	T	C
5	chr5:156189350:A:T	0	156189350	T	A
5	chr5:156190284:G:A	0	156190284	A	G
5	chr5:156190747:A:G	0	156190747	G	A
5	chr5:156191728:T:C	0	156191728	C	T
5	chr5:156192129:C:T	0	156192129	T	C
5	chr5:156192387:A:C	0	156192387	C	A
5	chr5:156192731:T:C	0	156192731	C	T
5	chr5:156192998:A:G	0	156192998	G	A
5	chr5:156193454:C:T	0	156193454	T	C
5	chr5:156193990:A:G	0	156193990	G	A
5	chr5:156194756:T:C	0	156194756	C	T
5	chr5:156195078:G:T	0	156195078	T	G
5	chr5:156195247:T:C	0	156195247	C	T
5	chr5:156195437:C:T	0	156195437	T	C
5	chr5:156196020:T:G	0	156196020	G	T
5	chr5:156196365:A:G	0	156196365	G	A
5	chr5:156196676:C:G	0	156196676	G	C
5	chr5:156198072:C:T	0	156198072	T	C
5	chr5:156198347:T:C	0	156198347	C	T
5	chr5:156198375:C:T	0	156198375	T	C
5	chr5:156198961:G:A	0	156198961	A	G
5	chr5:156199269:G:A	0	156199269	A	G
5	chr5:156199331:G:A	0	156199331	A	G
5	chr5:156199731:G:A	0	156199731	A	G
5	chr5:156201112:T:A	0	156201112	A	T
5	chr5:156201157:A:G	0	156201157	G	A
5	chr5:156201355:A:G	0	156201355	G	A
5	chr5:156201561:T:G	0	156201561	G	T
5	chr5:156202345:T:G	0	156202345	G	T
5	chr5:156202700:C:T	0	156202700	T	C
5	chr5:156202731:C:T	0	156202731	T	C
5	chr5:156202794:A:G	0	156202794	G	A
5	chr5:156203030:A:T	0	156203030	T	A
5	chr5:156204410:A:T	0	156204410	T	A
5	chr5:156204961:G:A	0	156204961	A	G
5	chr5:156205143:C:T	0	156205143	T	C
5	chr5:156205660:A:G	0	156205660	G	A
5	chr5:156206046:G:A	0	156206046	A	G
5	chr5:156206696:T:C	0	156206696	C	T
5	chr5:156207705:T:C	0	156207705	C	T
5	chr5:156208674:C:A	0	156208674	A	C
5	chr5:156209033:A:T	0	156209033	T	A
5	chr5:156209780:T:G	0	156209780	G	T
5	chr5:156210839:G:A	0	156210839	A	G
5	chr5:156211929:A:G	0	156211929	G	A
5	chr5:156212546:C:T	0	156212546	T	C
5	chr5:156213221:T:C	0	156213221	C	T
5	chr5:156215699:G:A	0	156215699	A	G
5	chr5:156216770:T:A	0	156216770	A	T
5	chr5:156216882:C:A	0	156216882	A	C
5	chr5:156217781:A:T	0	156217781	T	A
5	chr5:156219066:G:C	0	156219066	C	G
5	chr5:156222444:A:C	0	156222444	C	A
5	chr5:156222784:G:A	0	156222784	A	G
5	chr5:156224728:T:G	0	156224728	G	T
5	chr5:156224872:T:A	0	156224872	A	T
5	chr5:156227488:G:A	0	156227488	A	G
5	chr5:156228994:T:C	0	156228994	C	T
5	chr5:156229851:A:G	0	156229851	G	A
5	chr5:156229883:T:C	0	156229883	C	T
5	chr5:156230570:A:T	0	156230570	T	A
5	chr5:156230604:C:T	0	156230604	T	C
5	chr5:156231796:T:C	0	156231796	C	T
5	chr5:156233313:G:A	0	156233313	A	G
5	chr5:156236016:G:C	0	156236016	C	G
5	chr5:156236606:C:T	0	156236606	T	C
5	chr5:156236902:C:T	0	156236902	T	C
5	chr5:156237999:T:G	0	156237999	G	T
5	chr5:156239010:G:A	0	156239010	A	G
5	chr5:156239209:G:A	0	156239209	A	G
5	chr5:156239343:T:C	0	156239343	C	T
5	chr5:156239784:C:T	0	156239784	T	C
5	chr5:156242522:T:C	0	156242522	C	T
5	chr5:156242676:AT:A	0	156242676	A	AT
5	chr5:156243066:G:A	0	156243066	A	G
5	chr5:156243204:C:T	0	156243204	T	C
5	chr5:156244255:T:C	0	156244255	C	T
5	chr5:156245667:G:A	0	156245667	A	G
5	chr5:156246932:A:G	0	156246932	G	A
5	chr5:156247257:T:C	0	156247257	C	T
5	chr5:156247496:C:T	0	156247496	T	C
5	chr5:156247606:G:A	0	156247606	A	G
5	chr5:156248832:C:T	0	156248832	T	C
5	chr5:156249034:C:T	0	156249034	T	C
5	chr5:156251175:C:T	0	156251175	T	C
5	chr5:156251996:C:T	0	156251996	T	C
5	chr5:156252044:T:C	0	156252044	C	T
5	chr5:156252366:T:C	0	156252366	C	T
5	chr5:156253129:C:T	0	156253129	T	C
5	chr5:156253458:G:T	0	156253458	T	G
5	chr5:156253636:C:T	0	156253636	T	C
5	chr5:156254134:C:G	0	156254134	G	C
5	chr5:156255077:C:T	0	156255077	T	C
5	chr5:156255567:A:G	0	156255567	G	A
5	chr5:156255726:G:A	0	156255726	A	G
5	chr5:156255935:AT:A	0	156255935	A	AT
5	chr5:156256010:C:T	0	156256010	T	C
5	chr5:156256033:A:G	0	156256033	G	A
5	chr5:156256086:T:C	0	156256086	C	T
5	chr5:156256198:CTG:C	0	156256198	C	CTG
5	chr5:156256462:A:T	0	156256462	T	A
5	chr5:156257728:A:G	0	156257728	G	A
5	chr5:156258806:A:G	0	156258806	G	A
5	chr5:156258902:A:G	0	156258902	G	A
5	chr5:156258930:C:G	0	156258930	G	C
5	chr5:156259206:C:T	0	156259206	T	C
5	chr5:156259861:G:A	0	156259861	A	G
5	chr5:156260096:C:T	0	156260096	T	C
5	chr5:156261170:A:G	0	156261170	G	A
5	chr5:156261467:C:T	0	156261467	T	C
5	chr5:156261653:G:A	0	156261653	A	G
5	chr5:156262265:G:A	0	156262265	A	G
5	chr5:156262279:C:T	0	156262279	T	C
5	chr5:156262702:C:T	0	156262702	T	C
5	chr5:156263278:C:T	0	156263278	T	C
5	chr5:156263557:T:G	0	156263557	G	T
5	chr5:156263862:T:C	0	156263862	C	T
5	chr5:156264025:T:C	0	156264025	C	T
5	chr5:156264525:A:G	0	156264525	G	A
5	chr5:156264914:C:T	0	156264914	T	C
5	chr5:156265026:C:A	0	156265026	A	C
5	chr5:156265582:A:G	0	156265582	G	A
5	chr5:156266039:T:A	0	156266039	A	T
5	chr5:156266534:G:C	0	156266534	C	G
5	chr5:156266926:A:T	0	156266926	T	A
5	chr5:156267247:G:T	0	156267247	T	G
5	chr5:156267699:A:G	0	156267699	G	A
5	chr5:156268647:C:T	0	156268647	T	C
5	chr5:156269881:G:T	0	156269881	T	G
5	chr5:156270345:T:C	0	156270345	C	T
5	chr5:156270360:G:A	0	156270360	A	G
5	chr5:156271113:T:C	0	156271113	C	T
5	chr5:156271695:G:A	0	156271695	A	G
5	chr5:156271696:A:G	0	156271696	G	A
5	chr5:156271871:G:A	0	156271871	A	G
5	chr5:156272051:T:C	0	156272051	C	T
5	chr5:156273136:G:T	0	156273136	T	G
5	chr5:156274471:A:T	0	156274471	T	A
5	chr5:156274599:T:C	0	156274599	C	T
5	chr5:156274656:A:G	0	156274656	G	A
5	chr5:156274907:A:G	0	156274907	G	A
5	chr5:156275457:A:C	0	156275457	C	A
5	chr5:156276132:A:G	0	156276132	G	A
5	chr5:156276265:G:T	0	156276265	T	G
5	chr5:156276386:C:T	0	156276386	T	C
5	chr5:156276508:A:C	0	156276508	C	A
5	chr5:156277634:C:T	0	156277634	T	C
5	chr5:156277871:C:G	0	156277871	G	C
5	chr5:156278225:C:G	0	156278225	G	C
5	chr5:156278577:T:C	0	156278577	C	T
5	chr5:156279278:A:G	0	156279278	G	A
5	chr5:156279879:C:A	0	156279879	A	C
5	chr5:156280889:G:A	0	156280889	A	G
5	chr5:156282090:G:A	0	156282090	A	G
5	chr5:156282755:G:A	0	156282755	A	G
5	chr5:156282898:T:G	0	156282898	G	T
5	chr5:156283827:G:A	0	156283827	A	G
5	chr5:156284135:T:C	0	156284135	C	T
5	chr5:156285054:G:A	0	156285054	A	G
5	chr5:156285147:C:A	0	156285147	A	C
5	chr5:156285422:A:T	0	156285422	T	A
5	chr5:156285809:C:A	0	156285809	A	C
5	chr5:156286651:A:T	0	156286651	T	A
5	chr5:156286683:G:A	0	156286683	A	G
5	chr5:156287111:G:A	0	156287111	A	G
5	chr5:156287149:A:G	0	156287149	G	A
5	chr5:156288793:G:T	0	156288793	T	G
5	chr5:156288917:G:A	0	156288917	A	G
5	chr5:156289263:A:C	0	156289263	C	A
5	chr5:156289837:T:C	0	156289837	C	T
5	chr5:156290139:G:A	0	156290139	A	G
5	chr5:156291295:C:T	0	156291295	T	C
5	chr5:156291890:A:C	0	156291890	C	A
5	chr5:156292210:T:C	0	156292210	C	T
5	chr5:156292543:A:G	0	156292543	G	A
5	chr5:156293131:G:A	0	156293131	A	G
5	chr5:156293149:G:A	0	156293149	A	G
5	chr5:156293204:A:G	0	156293204	G	A
5	chr5:156293345:A:T	0	156293345	T	A
5	chr5:156293733:A:T	0	156293733	T	A
5	chr5:156294161:A:G	0	156294161	G	A
5	chr5:156294225:A:AT	0	156294225	AT	A
5	chr5:156294292:T:C	0	156294292	C	T
5	chr5:156294572:C:A	0	156294572	A	C
5	chr5:156295389:A:C	0	156295389	C	A
5	chr5:156295404:T:C	0	156295404	C	T
5	chr5:156298098:C:A	0	156298098	A	C
5	chr5:156299506:G:C	0	156299506	C	G
5	chr5:156299627:A:G	0	156299627	G	A
5	chr5:156300016:C:T	0	156300016	T	C
5	chr5:156300466:T:C	0	156300466	C	T
5	chr5:156300971:T:A	0	156300971	A	T
5	chr5:156301222:T:G	0	156301222	G	T
5	chr5:156301772:A:G	0	156301772	G	A
5	chr5:156302880:C:T	0	156302880	T	C
5	chr5:156304006:A:G	0	156304006	G	A
5	chr5:156305628:G:T	0	156305628	T	G
5	chr5:156305640:G:A	0	156305640	A	G
5	chr5:156305852:G:A	0	156305852	A	G
5	chr5:156305970:CT:C	0	156305970	C	CT
5	chr5:156306289:A:G	0	156306289	G	A
5	chr5:156306483:T:G	0	156306483	G	T
5	chr5:156306677:C:T	0	156306677	T	C
5	chr5:156308368:G:A	0	156308368	A	G
5	chr5:156308391:C:T	0	156308391	T	C
5	chr5:156308392:G:A	0	156308392	A	G
5	chr5:156308452:C:G	0	156308452	G	C
5	chr5:156308519:C:T	0	156308519	T	C
5	chr5:156308966:A:C	0	156308966	C	A
5	chr5:156309049:C:T	0	156309049	T	C
5	chr5:156309436:C:T	0	156309436	T	C
5	chr5:156310322:T:A	0	156310322	A	T
5	chr5:156310438:A:G	0	156310438	G	A
5	chr5:156310739:A:G	0	156310739	G	A
5	chr5:156310781:A:G	0	156310781	G	A
5	chr5:156311952:A:T	0	156311952	T	A
5	chr5:156312494:CTCATATAAAATA:C	0	156312494	C	CTCATATAAAATA
5	chr5:156312810:A:G	0	156312810	G	A
5	chr5:156313407:A:C	0	156313407	C	A
5	chr5:156315810:T:C	0	156315810	C	T
5	chr5:156316186:C:T	0	156316186	T	C
5	chr5:156316361:A:G	0	156316361	G	A
5	chr5:156317003:CAAT:C	0	156317003	C	CAAT
5	chr5:156317027:C:T	0	156317027	T	C
5	chr5:156318650:A:C	0	156318650	C	A
5	chr5:156318666:G:T	0	156318666	T	G
5	chr5:156318802:G:A	0	156318802	A	G
5	chr5:156318929:G:A	0	156318929	A	G
5	chr5:156319528:A:G	0	156319528	G	A
5	chr5:156319613:A:C	0	156319613	C	A
5	chr5:156319836:C:T	0	156319836	T	C
5	chr5:156320436:G:T	0	156320436	T	G
5	chr5:156320741:G:A	0	156320741	A	G
5	chr5:156320941:G:C	0	156320941	C	G
5	chr5:156321345:G:A	0	156321345	A	G
5	chr5:156321894:A:C	0	156321894	C	A
5	chr5:156321956:A:G	0	156321956	G	A
5	chr5:156322574:C:G	0	156322574	G	C
5	chr5:156323358:T:C	0	156323358	C	T
5	chr5:156323564:G:GA	0	156323564	GA	G
5	chr5:156324373:C:G	0	156324373	G	C
5	chr5:156324997:T:C	0	156324997	C	T
5	chr5:156326048:A:C	0	156326048	C	A
5	chr5:156326739:C:A	0	156326739	A	C
5	chr5:156326973:A:T	0	156326973	T	A
5	chr5:156328327:G:A	0	156328327	A	G
5	chr5:156328614:TAGA:T	0	156328614	T	TAGA
5	chr5:156328742:G:A	0	156328742	A	G
5	chr5:156328758:G:A	0	156328758	A	G
5	chr5:156329184:A:G	0	156329184	G	A
5	chr5:156329289:A:G	0	156329289	G	A
5	chr5:156329827:C:T	0	156329827	T	C
5	chr5:156329864:A:G	0	156329864	G	A
5	chr5:156330662:G:A	0	156330662	A	G
5	chr5:156330862:C:T	0	156330862	T	C
5	chr5:156331374:G:A	0	156331374	A	G
5	chr5:156331715:C:CTATT	0	156331715	CTATT	C
5	chr5:156332024:G:A	0	156332024	A	G
5	chr5:156332260:A:G	0	156332260	G	A
5	chr5:156332453:G:A	0	156332453	A	G
5	chr5:156332636:G:A	0	156332636	A	G
5	chr5:156332836:C:T	0	156332836	T	C
5	chr5:156333071:A:T	0	156333071	T	A
5	chr5:156333231:C:T	0	156333231	T	C
5	chr5:156333382:C:T	0	156333382	T	C
5	chr5:156334940:C:T	0	156334940	T	C
5	chr5:156335618:G:A	0	156335618	A	G
5	chr5:156335746:T:C	0	156335746	C	T
5	chr5:156335941:C:T	0	156335941	T	C
5	chr5:156336030:G:A	0	156336030	A	G
5	chr5:156336156:A:G	0	156336156	G	A
5	chr5:156336334:A:G	0	156336334	G	A
5	chr5:156336643:G:A	0	156336643	A	G
5	chr5:156337656:G:A	0	156337656	A	G
5	chr5:156337885:C:A	0	156337885	A	C
5	chr5:156337986:T:G	0	156337986	G	T
5	chr5:156338694:A:G	0	156338694	G	A
5	chr5:156339146:GTTATA:G	0	156339146	G	GTTATA
5	chr5:156339312:G:A	0	156339312	A	G
5	chr5:156339330:T:C	0	156339330	C	T
5	chr5:156339643:TTA:T	0	156339643	T	TTA
5	chr5:156339969:G:A	0	156339969	A	G
5	chr5:156340291:C:G	0	156340291	G	C
5	chr5:156340356:C:T	0	156340356	T	C
5	chr5:156340981:A:G	0	156340981	G	A
5	chr5:156342353:A:G	0	156342353	G	A
5	chr5:156342445:T:G	0	156342445	G	T
5	chr5:156343743:T:G	0	156343743	G	T
5	chr5:156343908:C:T	0	156343908	T	C
5	chr5:156344012:C:T	0	156344012	T	C
5	chr5:156344042:T:G	0	156344042	G	T
5	chr5:156344763:A:G	0	156344763	G	A
5	chr5:156345673:A:G	0	156345673	G	A
5	chr5:156346340:A:G	0	156346340	G	A
5	chr5:156347438:A:G	0	156347438	G	A
5	chr5:156347543:T:G	0	156347543	G	T
5	chr5:156347792:A:G	0	156347792	G	A
5	chr5:156347997:C:A	0	156347997	A	C
5	chr5:156348065:T:C	0	156348065	C	T
5	chr5:156348346:C:T	0	156348346	T	C
5	chr5:156348633:C:T	0	156348633	T	C
5	chr5:156348998:G:A	0	156348998	A	G
5	chr5:156349260:C:T	0	156349260	T	C
5	chr5:156349290:A:G	0	156349290	G	A
5	chr5:156350169:T:A	0	156350169	A	T
5	chr5:156350388:G:A	0	156350388	A	G
5	chr5:156350509:A:G	0	156350509	G	A
5	chr5:156351734:C:T	0	156351734	T	C
5	chr5:156352066:T:G	0	156352066	G	T
5	chr5:156352158:A:G	0	156352158	G	A
5	chr5:156352291:C:T	0	156352291	T	C
5	chr5:156352917:C:A	0	156352917	A	C
5	chr5:156353496:T:C	0	156353496	C	T
5	chr5:156353845:C:T	0	156353845	T	C
5	chr5:156353875:C:T	0	156353875	T	C
5	chr5:156354053:AC:A	0	156354053	A	AC
5	chr5:156354109:A:G	0	156354109	G	A
5	chr5:156354199:A:G	0	156354199	G	A
5	chr5:156355048:T:C	0	156355048	C	T
5	chr5:156355430:T:C	0	156355430	C	T
5	chr5:156356146:A:G	0	156356146	G	A
5	chr5:156356224:G:A	0	156356224	A	G
5	chr5:156356284:C:T	0	156356284	T	C
5	chr5:156356312:A:G	0	156356312	G	A
5	chr5:156356314:T:C	0	156356314	C	T
5	chr5:156356365:G:C	0	156356365	C	G
5	chr5:156356664:G:A	0	156356664	A	G
5	chr5:156356836:G:A	0	156356836	A	G
5	chr5:156357461:G:A	0	156357461	A	G
5	chr5:156357792:A:G	0	156357792	G	A
5	chr5:156357900:A:G	0	156357900	G	A
5	chr5:156357914:A:G	0	156357914	G	A
5	chr5:156357973:T:C	0	156357973	C	T
5	chr5:156358411:G:A	0	156358411	A	G
5	chr5:156359079:G:C	0	156359079	C	G
5	chr5:156361173:C:T	0	156361173	T	C
5	chr5:156361282:C:T	0	156361282	T	C
5	chr5:156361806:C:G	0	156361806	G	C
5	chr5:156362159:A:G	0	156362159	G	A
5	chr5:156362372:A:G	0	156362372	G	A
5	chr5:156362442:C:T	0	156362442	T	C
5	chr5:156362670:G:A	0	156362670	A	G
5	chr5:156362682:G:A	0	156362682	A	G
5	chr5:156363020:A:C	0	156363020	C	A
5	chr5:156363269:T:C	0	156363269	C	T
5	chr5:156363461:G:A	0	156363461	A	G
5	chr5:156363865:T:G	0	156363865	G	T
5	chr5:156363993:T:C	0	156363993	C	T
5	chr5:156364164:TG:T	0	156364164	T	TG
5	chr5:156365104:G:T	0	156365104	T	G
5	chr5:156365164:A:G	0	156365164	G	A
5	chr5:156365404:T:C	0	156365404	C	T
5	chr5:156365569:C:T	0	156365569	T	C
5	chr5:156365778:T:C	0	156365778	C	T
5	chr5:156365933:T:C	0	156365933	C	T
5	chr5:156366152:G:A	0	156366152	A	G
5	chr5:156366975:A:G	0	156366975	G	A
5	chr5:156368249:C:T	0	156368249	T	C
5	chr5:156368322:A:C	0	156368322	C	A
5	chr5:156369101:G:A	0	156369101	A	G
5	chr5:156369743:G:A	0	156369743	A	G
5	chr5:156370247:T:C	0	156370247	C	T
5	chr5:156370824:G:A	0	156370824	A	G
5	chr5:156370852:G:A	0	156370852	A	G
5	chr5:156371956:G:A	0	156371956	A	G
5	chr5:156372865:ATATGGGTTTTGTAT:A	0	156372865	A	ATATGGGTTTTGTAT
5	chr5:156373148:C:T	0	156373148	T	C
5	chr5:156373883:G:A	0	156373883	A	G
5	chr5:156374068:G:A	0	156374068	A	G
5	chr5:156374643:C:A	0	156374643	A	C
5	chr5:156374810:A:G	0	156374810	G	A
5	chr5:156374959:C:CT	0	156374959	CT	C
5	chr5:156375048:A:C	0	156375048	C	A
5	chr5:156375070:T:G	0	156375070	G	T
5	chr5:156375250:G:A	0	156375250	A	G
5	chr5:156376780:A:G	0	156376780	G	A
5	chr5:156377131:A:G	0	156377131	G	A
5	chr5:156377261:G:A	0	156377261	A	G
5	chr5:156377349:A:C	0	156377349	C	A
5	chr5:156377578:G:C	0	156377578	C	G
5	chr5:156378579:T:C	0	156378579	C	T
5	chr5:156380057:G:A	0	156380057	A	G
5	chr5:156380184:G:T	0	156380184	T	G
5	chr5:156380858:T:C	0	156380858	C	T
5	chr5:156381032:C:T	0	156381032	T	C
5	chr5:156381497:TATC:T	0	156381497	T	TATC
5	chr5:156381591:TA:T	0	156381591	T	TA
5	chr5:156381627:A:G	0	156381627	G	A
5	chr5:156381833:A:C	0	156381833	C	A
5	chr5:156382042:G:A	0	156382042	A	G
5	chr5:156382725:C:G	0	156382725	G	C
5	chr5:156382904:G:A	0	156382904	A	G
5	chr5:156383157:A:G	0	156383157	G	A
5	chr5:156383923:A:G	0	156383923	G	A
5	chr5:156384383:T:C	0	156384383	C	T
5	chr5:156386022:C:T	0	156386022	T	C
5	chr5:156386167:C:T	0	156386167	T	C
5	chr5:156386243:G:T	0	156386243	T	G
5	chr5:156386314:T:C	0	156386314	C	T
5	chr5:156386993:A:G	0	156386993	G	A
5	chr5:156387744:T:C	0	156387744	C	T
5	chr5:156387865:G:A	0	156387865	A	G
5	chr5:156388441:C:T	0	156388441	T	C
5	chr5:156388624:A:T	0	156388624	T	A
5	chr5:156388909:G:T	0	156388909	T	G
5	chr5:156388962:T:G	0	156388962	G	T
5	chr5:156389162:C:A	0	156389162	A	C
5	chr5:156389715:G:T	0	156389715	T	G
5	chr5:156389735:A:G	0	156389735	G	A
5	chr5:156389953:C:T	0	156389953	T	C
5	chr5:156391068:C:T	0	156391068	T	C
5	chr5:156391078:C:T	0	156391078	T	C
5	chr5:156391517:A:G	0	156391517	G	A
5	chr5:156392268:G:A	0	156392268	A	G
5	chr5:156392721:G:A	0	156392721	A	G
5	chr5:156392897:A:G	0	156392897	G	A
5	chr5:156392953:A:C	0	156392953	C	A
5	chr5:156393097:G:A	0	156393097	A	G
5	chr5:156393537:G:A	0	156393537	A	G
5	chr5:156393686:A:G	0	156393686	G	A
5	chr5:156394742:T:C	0	156394742	C	T
5	chr5:156395579:C:T	0	156395579	T	C
5	chr5:156397589:C:T	0	156397589	T	C
5	chr5:156397764:T:C	0	156397764	C	T
5	chr5:156398934:G:C	0	156398934	C	G
5	chr5:156399105:A:C	0	156399105	C	A
5	chr5:156399179:A:C	0	156399179	C	A
5	chr5:156399389:G:A	0	156399389	A	G
5	chr5:156399530:C:G	0	156399530	G	C
5	chr5:156400460:A:G	0	156400460	G	A
5	chr5:156400544:G:C	0	156400544	C	G
5	chr5:156401029:G:T	0	156401029	T	G
5	chr5:156401279:G:A	0	156401279	A	G
5	chr5:156401441:A:T	0	156401441	T	A
5	chr5:156402715:G:A	0	156402715	A	G
5	chr5:156402720:A:G	0	156402720	G	A
5	chr5:156402955:G:A	0	156402955	A	G
5	chr5:156403958:C:T	0	156403958	T	C
5	chr5:156405441:T:C	0	156405441	C	T
5	chr5:156406486:T:G	0	156406486	G	T
5	chr5:156407809:AC:A	0	156407809	A	AC
5	chr5:156408466:C:A	0	156408466	A	C
5	chr5:156409688:A:T	0	156409688	T	A
5	chr5:156409832:C:T	0	156409832	T	C
5	chr5:156410530:G:A	0	156410530	A	G
5	chr5:156411803:T:C	0	156411803	C	T
5	chr5:156413797:A:T	0	156413797	T	A
5	chr5:156416402:G:A	0	156416402	A	G
5	chr5:156416546:G:A	0	156416546	A	G
5	chr5:156416619:A:G	0	156416619	G	A
5	chr5:156417100:G:A	0	156417100	A	G
5	chr5:156417232:C:T	0	156417232	T	C
5	chr5:156417337:C:T	0	156417337	T	C
5	chr5:156417744:A:G	0	156417744	G	A
5	chr5:156419049:C:T	0	156419049	T	C
5	chr5:156419964:T:G	0	156419964	G	T
5	chr5:156420529:T:A	0	156420529	A	T
5	chr5:156421775:C:T	0	156421775	T	C
5	chr5:156422109:T:C	0	156422109	C	T
5	chr5:156423854:G:A	0	156423854	A	G
5	chr5:156424229:A:G	0	156424229	G	A
5	chr5:156425055:G:T	0	156425055	T	G
5	chr5:156425305:G:A	0	156425305	A	G
5	chr5:156426467:A:G	0	156426467	G	A
5	chr5:156427476:T:C	0	156427476	C	T
5	chr5:156427856:C:T	0	156427856	T	C
5	chr5:156429067:G:C	0	156429067	C	G
5	chr5:156429528:G:A	0	156429528	A	G
5	chr5:156430360:T:C	0	156430360	C	T
5	chr5:156431218:T:C	0	156431218	C	T
5	chr5:156431256:G:A	0	156431256	A	G
5	chr5:156431941:T:C	0	156431941	C	T
5	chr5:156432358:T:C	0	156432358	C	T
5	chr5:156435215:G:A	0	156435215	A	G
5	chr5:156436241:G:A	0	156436241	A	G
5	chr5:156436836:C:A	0	156436836	A	C
5	chr5:156437101:A:G	0	156437101	G	A
5	chr5:156437457:C:T	0	156437457	T	C
5	chr5:156437858:T:C	0	156437858	C	T
5	chr5:156438046:G:A	0	156438046	A	G
5	chr5:156439243:G:A	0	156439243	A	G
5	chr5:156439339:C:A	0	156439339	A	C
5	chr5:156439646:T:TTTTAACCA	0	156439646	TTTTAACCA	T
5	chr5:156439659:A:G	0	156439659	G	A
5	chr5:156439724:T:C	0	156439724	C	T
5	chr5:156440099:G:A	0	156440099	A	G
5	chr5:156440142:T:C	0	156440142	C	T
5	chr5:156440417:G:A	0	156440417	A	G
5	chr5:156440418:C:T	0	156440418	T	C
5	chr5:156441432:G:A	0	156441432	A	G
5	chr5:156442634:A:G	0	156442634	G	A
5	chr5:156443236:T:C	0	156443236	C	T
5	chr5:156443412:A:G	0	156443412	G	A
5	chr5:156444787:A:G	0	156444787	G	A
5	chr5:156446273:T:C	0	156446273	C	T
5	chr5:156446524:T:C	0	156446524	C	T
5	chr5:156446648:A:G	0	156446648	G	A
5	chr5:156446791:G:A	0	156446791	A	G
5	chr5:156447321:G:A	0	156447321	A	G
5	chr5:156448219:C:A	0	156448219	A	C
5	chr5:156448220:C:T	0	156448220	T	C
5	chr5:156448375:A:T	0	156448375	T	A
5	chr5:156448519:G:A	0	156448519	A	G
5	chr5:156448710:G:A	0	156448710	A	G
5	chr5:156449194:A:G	0	156449194	G	A
5	chr5:156449487:G:A	0	156449487	A	G
5	chr5:156449493:A:G	0	156449493	G	A
5	chr5:156449806:T:G	0	156449806	G	T
5	chr5:156449823:G:A	0	156449823	A	G
5	chr5:156451307:G:A	0	156451307	A	G
5	chr5:156451608:G:C	0	156451608	C	G
5	chr5:156452290:G:A	0	156452290	A	G
5	chr5:156452977:G:T	0	156452977	T	G
5	chr5:156453816:A:G	0	156453816	G	A
5	chr5:156455672:C:T	0	156455672	T	C
5	chr5:156455917:C:T	0	156455917	T	C
5	chr5:156456759:A:T	0	156456759	T	A
5	chr5:156457712:A:G	0	156457712	G	A
5	chr5:156459258:A:G	0	156459258	G	A
5	chr5:156459730:C:A	0	156459730	A	C
5	chr5:156460228:G:A	0	156460228	A	G
5	chr5:156461678:G:T	0	156461678	T	G
5	chr5:156462207:TA:T	0	156462207	T	TA
5	chr5:156463198:T:C	0	156463198	C	T
5	chr5:156463896:T:C	0	156463896	C	T
5	chr5:156467487:A:G	0	156467487	G	A
5	chr5:156468101:C:G	0	156468101	G	C
5	chr5:156468969:A:G	0	156468969	G	A
5	chr5:156469807:A:G	0	156469807	G	A
5	chr5:156470332:G:A	0	156470332	A	G
5	chr5:156471001:G:A	0	156471001	A	G
5	chr5:156471129:G:A	0	156471129	A	G
5	chr5:156473391:C:T	0	156473391	T	C
5	chr5:156474567:A:G	0	156474567	G	A
5	chr5:156474865:T:C	0	156474865	C	T
5	chr5:156474993:G:T	0	156474993	T	G
5	chr5:156475270:G:T	0	156475270	T	G
5	chr5:156475335:C:G	0	156475335	G	C
5	chr5:156477794:A:G	0	156477794	G	A
5	chr5:156478123:A:G	0	156478123	G	A
5	chr5:156478724:G:A	0	156478724	A	G
5	chr5:156480477:A:G	0	156480477	G	A
5	chr5:156481045:A:G	0	156481045	G	A
5	chr5:156481775:A:G	0	156481775	G	A
5	chr5:156481910:C:T	0	156481910	T	C
5	chr5:156483933:AG:A	0	156483933	A	AG
5	chr5:156485142:A:G	0	156485142	G	A
5	chr5:156485464:C:A	0	156485464	A	C
5	chr5:156485507:C:T	0	156485507	T	C
5	chr5:156485566:A:G	0	156485566	G	A
5	chr5:156486010:G:A	0	156486010	A	G
5	chr5:156487441:G:A	0	156487441	A	G
5	chr5:156490277:C:T	0	156490277	T	C
5	chr5:156491550:C:G	0	156491550	G	C
5	chr5:156491758:C:T	0	156491758	T	C
5	chr5:156493237:C:T	0	156493237	T	C
5	chr5:156494087:T:A	0	156494087	A	T
5	chr5:156495089:C:T	0	156495089	T	C
5	chr5:156495162:G:T	0	156495162	T	G
5	chr5:156495358:A:G	0	156495358	G	A
5	chr5:156495423:A:G	0	156495423	G	A
5	chr5:156496834:T:C	0	156496834	C	T
5	chr5:156497860:G:C	0	156497860	C	G
5	chr5:156499039:CT:C	0	156499039	C	CT
5	chr5:156499534:G:A	0	156499534	A	G
5	chr5:156499652:G:A	0	156499652	A	G
5	chr5:156500332:C:T	0	156500332	T	C
5	chr5:156500533:G:A	0	156500533	A	G
5	chr5:156501780:C:T	0	156501780	T	C
5	chr5:156502571:G:C	0	156502571	C	G
5	chr5:156502867:G:T	0	156502867	T	G
5	chr5:156503597:C:T	0	156503597	T	C
5	chr5:156503602:G:A	0	156503602	A	G
5	chr5:156503866:T:G	0	156503866	G	T
5	chr5:156504855:G:T	0	156504855	T	G
5	chr5:156505270:T:C	0	156505270	C	T
5	chr5:156505988:C:A	0	156505988	A	C
5	chr5:156506850:C:T	0	156506850	T	C
5	chr5:156507960:G:A	0	156507960	A	G
5	chr5:156508698:G:A	0	156508698	A	G
5	chr5:156508826:A:G	0	156508826	G	A
5	chr5:156508981:C:A	0	156508981	A	C
5	chr5:156510640:G:A	0	156510640	A	G
5	chr5:156511312:A:G	0	156511312	G	A
5	chr5:156512502:C:T	0	156512502	T	C
5	chr5:156512847:G:A	0	156512847	A	G
5	chr5:156513116:T:C	0	156513116	C	T
5	chr5:156514228:G:A	0	156514228	A	G
5	chr5:156514386:T:G	0	156514386	G	T
5	chr5:156514752:A:G	0	156514752	G	A
5	chr5:156515735:C:T	0	156515735	T	C
5	chr5:156516228:A:C	0	156516228	C	A
5	chr5:156516295:C:CT	0	156516295	CT	C
5	chr5:156517320:T:C	0	156517320	C	T
5	chr5:156517726:A:G	0	156517726	G	A
5	chr5:156518305:G:A	0	156518305	A	G
5	chr5:156518421:C:T	0	156518421	T	C
5	chr5:156519283:G:A	0	156519283	A	G
5	chr5:156519551:GA:G	0	156519551	G	GA
5	chr5:156519993:A:G	0	156519993	G	A
5	chr5:156520103:A:G	0	156520103	G	A
5	chr5:156520273:CA:C	0	156520273	C	CA
5	chr5:156520466:A:G	0	156520466	G	A
5	chr5:156521641:A:G	0	156521641	G	A
5	chr5:156521646:A:G	0	156521646	G	A
5	chr5:156521883:G:A	0	156521883	A	G
5	chr5:156521960:G:T	0	156521960	T	G
5	chr5:156521993:C:T	0	156521993	T	C
5	chr5:156522047:G:A	0	156522047	A	G
5	chr5:156522379:A:G	0	156522379	G	A
5	chr5:156523121:A:G	0	156523121	G	A
5	chr5:156523285:A:G	0	156523285	G	A
5	chr5:156523388:G:A	0	156523388	A	G
5	chr5:156523686:T:G	0	156523686	G	T
5	chr5:156523913:G:A	0	156523913	A	G
5	chr5:156524553:G:A	0	156524553	A	G
5	chr5:156525329:C:T	0	156525329	T	C
5	chr5:156526498:A:T	0	156526498	T	A
5	chr5:156526755:A:G	0	156526755	G	A
5	chr5:156526909:A:G	0	156526909	G	A
5	chr5:156527309:G:A	0	156527309	A	G
5	chr5:156527505:T:C	0	156527505	C	T
5	chr5:156527904:C:T	0	156527904	T	C
5	chr5:156529078:A:C	0	156529078	C	A
5	chr5:156529115:A:G	0	156529115	G	A
5	chr5:156529269:A:G	0	156529269	G	A
5	chr5:156529802:T:A	0	156529802	A	T
5	chr5:156529809:C:T	0	156529809	T	C
5	chr5:156530031:C:A	0	156530031	A	C
5	chr5:156530384:A:G	0	156530384	G	A
5	chr5:156530429:G:T	0	156530429	T	G
5	chr5:156530877:C:T	0	156530877	T	C
5	chr5:156531150:C:T	0	156531150	T	C
5	chr5:156532463:A:T	0	156532463	T	A
5	chr5:156532664:C:T	0	156532664	T	C
5	chr5:156533079:G:A	0	156533079	A	G
5	chr5:156533159:G:T	0	156533159	T	G
5	chr5:156533795:A:T	0	156533795	T	A
5	chr5:156533927:G:A	0	156533927	A	G
5	chr5:156534078:G:A	0	156534078	A	G
5	chr5:156534179:T:TA	0	156534179	TA	T
5	chr5:156534763:G:A	0	156534763	A	G
5	chr5:156535165:T:G	0	156535165	G	T
5	chr5:156536630:T:G	0	156536630	G	T
5	chr5:156537244:T:C	0	156537244	C	T
5	chr5:156537862:T:C	0	156537862	C	T
5	chr5:156538331:G:A	0	156538331	A	G
5	chr5:156538937:T:G	0	156538937	G	T
5	chr5:156539077:G:T	0	156539077	T	G
5	chr5:156539473:T:C	0	156539473	C	T
5	chr5:156540300:G:A	0	156540300	A	G
5	chr5:156540499:C:T	0	156540499	T	C
5	chr5:156540552:C:T	0	156540552	T	C
5	chr5:156540634:A:G	0	156540634	G	A
5	chr5:156540718:C:T	0	156540718	T	C
5	chr5:156540964:T:A	0	156540964	A	T
5	chr5:156541261:G:A	0	156541261	A	G
5	chr5:156542152:A:G	0	156542152	G	A
5	chr5:156542949:T:A	0	156542949	A	T
5	chr5:156543456:A:C	0	156543456	C	A
5	chr5:156543476:G:A	0	156543476	A	G
5	chr5:156543597:C:T	0	156543597	T	C
5	chr5:156543901:C:G	0	156543901	G	C
5	chr5:156544312:C:T	0	156544312	T	C
5	chr5:156544501:A:G	0	156544501	G	A
5	chr5:156544637:C:G	0	156544637	G	C
5	chr5:156544783:T:G	0	156544783	G	T
5	chr5:156545624:C:T	0	156545624	T	C
5	chr5:156545770:C:T	0	156545770	T	C
5	chr5:156545833:A:G	0	156545833	G	A
5	chr5:156546348:A:G	0	156546348	G	A
5	chr5:156547477:C:T	0	156547477	T	C
5	chr5:156548254:G:T	0	156548254	T	G
5	chr5:156549787:T:C	0	156549787	C	T
5	chr5:156551581:C:T	0	156551581	T	C
5	chr5:156552174:C:T	0	156552174	T	C
5	chr5:156553141:C:T	0	156553141	T	C
5	chr5:156553354:C:A	0	156553354	A	C
5	chr5:156553720:C:A	0	156553720	A	C
5	chr5:156554864:G:A	0	156554864	A	G
5	chr5:156555331:T:C	0	156555331	C	T
5	chr5:156555541:C:T	0	156555541	T	C
5	chr5:156555776:A:G	0	156555776	G	A
5	chr5:156557551:C:A	0	156557551	A	C
5	chr5:156557584:A:G	0	156557584	G	A
5	chr5:156558023:G:A	0	156558023	A	G
5	chr5:156558903:G:C	0	156558903	C	G
5	chr5:156559065:C:G	0	156559065	G	C
5	chr5:156559313:G:T	0	156559313	T	G
5	chr5:156559356:G:A	0	156559356	A	G
5	chr5:156559676:G:C	0	156559676	C	G
5	chr5:156559992:C:G	0	156559992	G	C
5	chr5:156559993:T:A	0	156559993	A	T
5	chr5:156560513:G:A	0	156560513	A	G
5	chr5:156560888:G:A	0	156560888	A	G
5	chr5:156561061:CACAGAT:C	0	156561061	C	CACAGAT
5	chr5:156561117:C:T	0	156561117	T	C
5	chr5:156561218:C:T	0	156561218	T	C
5	chr5:156561837:C:G	0	156561837	G	C
5	chr5:156562054:T:C	0	156562054	C	T
5	chr5:156562580:G:A	0	156562580	A	G
5	chr5:156562656:T:G	0	156562656	G	T
5	chr5:156562714:A:G	0	156562714	G	A
5	chr5:156562840:T:C	0	156562840	C	T
5	chr5:156563137:T:A	0	156563137	A	T
5	chr5:156563732:G:A	0	156563732	A	G
5	chr5:156563752:GT:G	0	156563752	G	GT
5	chr5:156563995:G:A	0	156563995	A	G
5	chr5:156564176:G:A	0	156564176	A	G
5	chr5:156564625:G:A	0	156564625	A	G
5	chr5:156564697:T:C	0	156564697	C	T
5	chr5:156565911:G:A	0	156565911	A	G
5	chr5:156566129:A:G	0	156566129	G	A
5	chr5:156566377:A:T	0	156566377	T	A
5	chr5:156567523:C:T	0	156567523	T	C
5	chr5:156568308:C:T	0	156568308	T	C
5	chr5:156568420:C:A	0	156568420	A	C
5	chr5:156568433:A:G	0	156568433	G	A
5	chr5:156568482:C:T	0	156568482	T	C
5	chr5:156569922:C:T	0	156569922	T	C
5	chr5:156571796:G:A	0	156571796	A	G
5	chr5:156572147:A:G	0	156572147	G	A
5	chr5:156572800:A:G	0	156572800	G	A
5	chr5:156572806:T:C	0	156572806	C	T
5	chr5:156573676:G:A	0	156573676	A	G
5	chr5:156574035:G:A	0	156574035	A	G
5	chr5:156574244:G:T	0	156574244	T	G
5	chr5:156574466:A:G	0	156574466	G	A
5	chr5:156574635:C:T	0	156574635	T	C
5	chr5:156575428:G:A	0	156575428	A	G
5	chr5:156575809:G:A	0	156575809	A	G
5	chr5:156576539:C:T	0	156576539	T	C
5	chr5:156576667:T:G	0	156576667	G	T
5	chr5:156577370:C:G	0	156577370	G	C
5	chr5:156577658:A:G	0	156577658	G	A
5	chr5:156578429:C:A	0	156578429	A	C
5	chr5:156579349:G:T	0	156579349	T	G
5	chr5:156579669:A:G	0	156579669	G	A
5	chr5:156580226:A:G	0	156580226	G	A
5	chr5:156580361:C:A	0	156580361	A	C
5	chr5:156580386:G:A	0	156580386	A	G
5	chr5:156580809:T:C	0	156580809	C	T
5	chr5:156580961:T:G	0	156580961	G	T
5	chr5:156581153:G:A	0	156581153	A	G
5	chr5:156581617:C:A	0	156581617	A	C
5	chr5:156581762:G:A	0	156581762	A	G
5	chr5:156582036:C:T	0	156582036	T	C
5	chr5:156582075:T:G	0	156582075	G	T
5	chr5:156582710:C:A	0	156582710	A	C
5	chr5:156584264:T:C	0	156584264	C	T
5	chr5:156584416:G:A	0	156584416	A	G
5	chr5:156584565:A:G	0	156584565	G	A
5	chr5:156585038:T:C	0	156585038	C	T
5	chr5:156585183:C:T	0	156585183	T	C
5	chr5:156586344:G:A	0	156586344	A	G
5	chr5:156586460:C:T	0	156586460	T	C
5	chr5:156586677:A:G	0	156586677	G	A
5	chr5:156586821:G:T	0	156586821	T	G
5	chr5:156587849:C:T	0	156587849	T	C
5	chr5:156588349:T:C	0	156588349	C	T
5	chr5:156588440:C:A	0	156588440	A	C
5	chr5:156590075:A:G	0	156590075	G	A
5	chr5:156590079:A:G	0	156590079	G	A
5	chr5:156590151:G:A	0	156590151	A	G
5	chr5:156590589:T:C	0	156590589	C	T
5	chr5:156590958:T:C	0	156590958	C	T
5	chr5:156591354:A:G	0	156591354	G	A
5	chr5:156592300:G:A	0	156592300	A	G
5	chr5:156592369:C:T	0	156592369	T	C
5	chr5:156592909:G:A	0	156592909	A	G
5	chr5:156594268:T:C	0	156594268	C	T
5	chr5:156594516:T:C	0	156594516	C	T
5	chr5:156595519:A:C	0	156595519	C	A
5	chr5:156595564:A:T	0	156595564	T	A
5	chr5:156596840:C:A	0	156596840	A	C
5	chr5:156597608:G:A	0	156597608	A	G
5	chr5:156597673:T:A	0	156597673	A	T
5	chr5:156597764:AG:A	0	156597764	A	AG
5	chr5:156599433:G:T	0	156599433	T	G
5	chr5:156600139:C:T	0	156600139	T	C
5	chr5:156601292:C:T	0	156601292	T	C
5	chr5:156601825:A:G	0	156601825	G	A
5	chr5:156602728:C:T	0	156602728	T	C
5	chr5:156603032:AGT:A	0	156603032	A	AGT
5	chr5:156603936:T:C	0	156603936	C	T
5	chr5:156604310:A:C	0	156604310	C	A
5	chr5:156604875:A:G	0	156604875	G	A
5	chr5:156605320:A:G	0	156605320	G	A
5	chr5:156605402:A:G	0	156605402	G	A
5	chr5:156605672:A:C	0	156605672	C	A
5	chr5:156606045:C:T	0	156606045	T	C
5	chr5:156606983:G:A	0	156606983	A	G
5	chr5:156607738:A:G	0	156607738	G	A
5	chr5:156608441:G:C	0	156608441	C	G
5	chr5:156608461:C:A	0	156608461	A	C
5	chr5:156609029:A:G	0	156609029	G	A
5	chr5:156609691:A:G	0	156609691	G	A
5	chr5:156609716:C:T	0	156609716	T	C
5	chr5:156610210:G:T	0	156610210	T	G
5	chr5:156610505:G:A	0	156610505	A	G
5	chr5:156610678:G:A	0	156610678	A	G
5	chr5:156610727:A:G	0	156610727	G	A
5	chr5:156611118:C:T	0	156611118	T	C
5	chr5:156611136:C:T	0	156611136	T	C
5	chr5:156611341:C:A	0	156611341	A	C
5	chr5:156611638:G:A	0	156611638	A	G
5	chr5:156612159:A:G	0	156612159	G	A
5	chr5:156612381:A:G	0	156612381	G	A
5	chr5:156612523:A:G	0	156612523	G	A
5	chr5:156612741:T:C	0	156612741	C	T
5	chr5:156612901:C:T	0	156612901	T	C
5	chr5:156616111:CTCTT:C	0	156616111	C	CTCTT
5	chr5:156616368:T:C	0	156616368	C	T
5	chr5:156616576:G:A	0	156616576	A	G
5	chr5:156617735:A:C	0	156617735	C	A
5	chr5:156618076:T:C	0	156618076	C	T
5	chr5:156618278:G:A	0	156618278	A	G
5	chr5:156619236:A:G	0	156619236	G	A
5	chr5:156622709:G:A	0	156622709	A	G
5	chr5:156623100:G:A	0	156623100	A	G
5	chr5:156624886:C:A	0	156624886	A	C
5	chr5:156625184:A:G	0	156625184	G	A
5	chr5:156626203:G:A	0	156626203	A	G
5	chr5:156626875:C:T	0	156626875	T	C
5	chr5:156629253:T:C	0	156629253	C	T
5	chr5:156630806:G:A	0	156630806	A	G
5	chr5:156631477:A:T	0	156631477	T	A
5	chr5:156631491:T:G	0	156631491	G	T
5	chr5:156632003:A:C	0	156632003	C	A
5	chr5:156633057:T:G	0	156633057	G	T
5	chr5:156633208:T:G	0	156633208	G	T
5	chr5:156633360:G:A	0	156633360	A	G
5	chr5:156634570:C:G	0	156634570	G	C
5	chr5:156634717:G:C	0	156634717	C	G
5	chr5:156635413:G:A	0	156635413	A	G
5	chr5:156635568:G:A	0	156635568	A	G
5	chr5:156635601:T:C	0	156635601	C	T
5	chr5:156635998:C:T	0	156635998	T	C
5	chr5:156636771:A:G	0	156636771	G	A
5	chr5:156636907:A:G	0	156636907	G	A
5	chr5:156637308:A:G	0	156637308	G	A
5	chr5:156637882:A:C	0	156637882	C	A
5	chr5:156638186:G:C	0	156638186	C	G
5	chr5:156638583:T:C	0	156638583	C	T
5	chr5:156639450:T:C	0	156639450	C	T
5	chr5:156639606:C:T	0	156639606	T	C
5	chr5:156640430:C:T	0	156640430	T	C
5	chr5:156640672:A:G	0	156640672	G	A
5	chr5:156641118:T:C	0	156641118	C	T
5	chr5:156641133:C:A	0	156641133	A	C
5	chr5:156642236:T:C	0	156642236	C	T
5	chr5:156642432:T:C	0	156642432	C	T
5	chr5:156642700:G:A	0	156642700	A	G
5	chr5:156642721:C:T	0	156642721	T	C
5	chr5:156643510:T:C	0	156643510	C	T
5	chr5:156643579:C:A	0	156643579	A	C
5	chr5:156643955:C:T	0	156643955	T	C
5	chr5:156645720:T:C	0	156645720	C	T
5	chr5:156645751:T:C	0	156645751	C	T
5	chr5:156646205:T:C	0	156646205	C	T
5	chr5:156647129:G:A	0	156647129	A	G
5	chr5:156647644:TAAATTGA:T	0	156647644	T	TAAATTGA
5	chr5:156647703:A:C	0	156647703	C	A
5	chr5:156648200:A:G	0	156648200	G	A
5	chr5:156648872:C:T	0	156648872	T	C
5	chr5:156649041:A:G	0	156649041	G	A
5	chr5:156649070:C:T	0	156649070	T	C
5	chr5:156649323:A:C	0	156649323	C	A
5	chr5:156649326:G:A	0	156649326	A	G
5	chr5:156649457:A:G	0	156649457	G	A
5	chr5:156649670:A:G	0	156649670	G	A
5	chr5:156650672:G:T	0	156650672	T	G
5	chr5:156650867:C:T	0	156650867	T	C
5	chr5:156650981:C:A	0	156650981	A	C
5	chr5:156651453:A:G	0	156651453	G	A
5	chr5:156651548:G:A	0	156651548	A	G
5	chr5:156652023:T:C	0	156652023	C	T
5	chr5:156652157:G:A	0	156652157	A	G
5	chr5:156652333:G:A	0	156652333	A	G
5	chr5:156652438:G:A	0	156652438	A	G
5	chr5:156652812:T:C	0	156652812	C	T
5	chr5:156652895:A:G	0	156652895	G	A
5	chr5:156653299:ACTT:A	0	156653299	A	ACTT
5	chr5:156653568:C:T	0	156653568	T	C
5	chr5:156653738:A:G	0	156653738	G	A
5	chr5:156653954:G:T	0	156653954	T	G
5	chr5:156654083:G:A	0	156654083	A	G
5	chr5:156654629:A:G	0	156654629	G	A
5	chr5:156654895:G:A	0	156654895	A	G
5	chr5:156655141:A:G	0	156655141	G	A
5	chr5:156655225:A:G	0	156655225	G	A
5	chr5:156655660:T:C	0	156655660	C	T
5	chr5:156655986:G:A	0	156655986	A	G
5	chr5:156656813:T:G	0	156656813	G	T
5	chr5:156668073:C:A	0	156668073	A	C
5	chr5:156669466:A:G	0	156669466	G	A
5	chr5:156669679:C:A	0	156669679	A	C
5	chr5:156671698:T:G	0	156671698	G	T
5	chr5:156673283:G:A	0	156673283	A	G
5	chr5:156675972:G:A	0	156675972	A	G
5	chr5:156676215:G:A	0	156676215	A	G
5	chr5:156676600:C:T	0	156676600	T	C
5	chr5:156676884:T:C	0	156676884	C	T
5	chr5:156677269:G:T	0	156677269	T	G
5	chr5:156677682:T:C	0	156677682	C	T
5	chr5:156680373:C:T	0	156680373	T	C
5	chr5:156681613:C:T	0	156681613	T	C
5	chr5:156682181:A:G	0	156682181	G	A
5	chr5:156682698:T:C	0	156682698	C	T
5	chr5:156682707:T:C	0	156682707	C	T
5	chr5:156682831:C:T	0	156682831	T	C
5	chr5:156682836:G:A	0	156682836	A	G
5	chr5:156682910:G:A	0	156682910	A	G
5	chr5:156684439:T:C	0	156684439	C	T
5	chr5:156685052:A:G	0	156685052	G	A
5	chr5:156686621:A:T	0	156686621	T	A
5	chr5:156687057:C:T	0	156687057	T	C
5	chr5:156687078:C:G	0	156687078	G	C
5	chr5:156687807:G:A	0	156687807	A	G
5	chr5:156687821:T:A	0	156687821	A	T
5	chr5:156687996:T:A	0	156687996	A	T
5	chr5:156688034:G:A	0	156688034	A	G
5	chr5:156688746:G:A	0	156688746	A	G
5	chr5:156689052:T:A	0	156689052	A	T
5	chr5:156689631:A:G	0	156689631	G	A
5	chr5:156689981:A:G	0	156689981	G	A
5	chr5:156690090:A:G	0	156690090	G	A
5	chr5:156690420:T:A	0	156690420	A	T
5	chr5:156690604:G:T	0	156690604	T	G
5	chr5:156690949:G:A	0	156690949	A	G
5	chr5:156690997:A:G	0	156690997	G	A
5	chr5:156691487:A:G	0	156691487	G	A
5	chr5:156691529:T:C	0	156691529	C	T
5	chr5:156691640:T:C	0	156691640	C	T
5	chr5:156691986:A:G	0	156691986	G	A
5	chr5:156692486:A:T	0	156692486	T	A
5	chr5:156693354:G:A	0	156693354	A	G
5	chr5:156693982:C:G	0	156693982	G	C
5	chr5:156694176:C:T	0	156694176	T	C
5	chr5:156694258:C:T	0	156694258	T	C
5	chr5:156694463:T:A	0	156694463	A	T
5	chr5:156694635:T:C	0	156694635	C	T
5	chr5:156695914:T:C	0	156695914	C	T
5	chr5:156696640:G:A	0	156696640	A	G
5	chr5:156696660:A:C	0	156696660	C	A
5	chr5:156696984:T:C	0	156696984	C	T
5	chr5:156698119:A:T	0	156698119	T	A
5	chr5:156698488:C:T	0	156698488	T	C
5	chr5:156698514:C:T	0	156698514	T	C
5	chr5:156699133:G:C	0	156699133	C	G
5	chr5:156699753:GA:G	0	156699753	G	GA
5	chr5:156699958:G:C	0	156699958	C	G
5	chr5:156699993:CAAAAG:C	0	156699993	C	CAAAAG
5	chr5:156702050:T:C	0	156702050	C	T
5	chr5:156702477:C:T	0	156702477	T	C
5	chr5:156703381:TC:T	0	156703381	T	TC
5	chr5:156703871:G:A	0	156703871	A	G
5	chr5:156704240:A:G	0	156704240	G	A
5	chr5:156704817:T:A	0	156704817	A	T
5	chr5:156704977:A:T	0	156704977	T	A
5	chr5:156705137:G:A	0	156705137	A	G
5	chr5:156705572:A:G	0	156705572	G	A
5	chr5:156706122:G:A	0	156706122	A	G
5	chr5:156706888:T:C	0	156706888	C	T
5	chr5:156707030:G:A	0	156707030	A	G
5	chr5:156707324:A:G	0	156707324	G	A
5	chr5:156707795:G:A	0	156707795	A	G
5	chr5:156708426:C:T	0	156708426	T	C
5	chr5:156708684:C:A	0	156708684	A	C
5	chr5:156708917:G:A	0	156708917	A	G
5	chr5:156709071:A:G	0	156709071	G	A
5	chr5:156710480:G:A	0	156710480	A	G
5	chr5:156711269:T:G	0	156711269	G	T
5	chr5:156711345:T:C	0	156711345	C	T
5	chr5:156712558:G:A	0	156712558	A	G
5	chr5:156713071:C:T	0	156713071	T	C
5	chr5:156713959:C:T	0	156713959	T	C
5	chr5:156714326:T:C	0	156714326	C	T
5	chr5:156714554:C:CA	0	156714554	CA	C
5	chr5:156714594:A:G	0	156714594	G	A
5	chr5:156714906:T:C	0	156714906	C	T
5	chr5:156715562:T:C	0	156715562	C	T
5	chr5:156717724:G:C	0	156717724	C	G
5	chr5:156717772:T:C	0	156717772	C	T
5	chr5:156717900:T:C	0	156717900	C	T
5	chr5:156718108:C:T	0	156718108	T	C
5	chr5:156718228:A:G	0	156718228	G	A
5	chr5:156718739:C:T	0	156718739	T	C
5	chr5:156720354:C:T	0	156720354	T	C
5	chr5:156721631:C:A	0	156721631	A	C
5	chr5:156722142:G:A	0	156722142	A	G
5	chr5:156722224:C:T	0	156722224	T	C
5	chr5:156723022:C:T	0	156723022	T	C
5	chr5:156723695:G:A	0	156723695	A	G
5	chr5:156724035:G:A	0	156724035	A	G
5	chr5:156725871:A:G	0	156725871	G	A
5	chr5:156726128:G:A	0	156726128	A	G
5	chr5:156726388:G:A	0	156726388	A	G
5	chr5:156727326:G:A	0	156727326	A	G
5	chr5:156727336:T:G	0	156727336	G	T
5	chr5:156727467:A:G	0	156727467	G	A
5	chr5:156727684:TC:T	0	156727684	T	TC
5	chr5:156727728:G:A	0	156727728	A	G
5	chr5:156728144:C:T	0	156728144	T	C
5	chr5:156728357:C:G	0	156728357	G	C
5	chr5:156728821:A:G	0	156728821	G	A
5	chr5:156730650:G:A	0	156730650	A	G
5	chr5:156731345:G:A	0	156731345	A	G
5	chr5:156734525:G:A	0	156734525	A	G
5	chr5:156734678:T:C	0	156734678	C	T
5	chr5:156737177:G:T	0	156737177	T	G
5	chr5:156737502:G:A	0	156737502	A	G
5	chr5:156737967:A:G	0	156737967	G	A
5	chr5:156738501:G:C	0	156738501	C	G
5	chr5:156739748:C:T	0	156739748	T	C
5	chr5:156741606:G:A	0	156741606	A	G
5	chr5:156742503:C:CT	0	156742503	CT	C
5	chr5:156746849:A:G	0	156746849	G	A
5	chr5:156746925:TAAAG:T	0	156746925	T	TAAAG
5	chr5:156747000:G:A	0	156747000	A	G
5	chr5:156747100:ATG:A	0	156747100	A	ATG
5	chr5:156747446:C:T	0	156747446	T	C
5	chr5:156748248:A:G	0	156748248	G	A
5	chr5:156751308:CA:C	0	156751308	C	CA
5	chr5:156752442:G:C	0	156752442	C	G
5	chr5:156752581:C:T	0	156752581	T	C
5	chr5:156754298:T:G	0	156754298	G	T
5	chr5:156755037:G:A	0	156755037	A	G
5	chr5:156755189:A:G	0	156755189	G	A
5	chr5:156755439:C:A	0	156755439	A	C
5	chr5:156755726:C:T	0	156755726	T	C
5	chr5:156755807:T:C	0	156755807	C	T
5	chr5:156756031:G:A	0	156756031	A	G
5	chr5:156756890:G:A	0	156756890	A	G
5	chr5:156757446:G:GT	0	156757446	GT	G
5	chr5:156758580:T:C	0	156758580	C	T
5	chr5:156758723:A:G	0	156758723	G	A
5	chr5:156759076:C:T	0	156759076	T	C
5	chr5:156759750:A:G	0	156759750	G	A
5	chr5:156760763:A:G	0	156760763	G	A
5	chr5:156761008:T:C	0	156761008	C	T
5	chr5:156762102:T:C	0	156762102	C	T
5	chr5:156763040:G:T	0	156763040	T	G
5	chr5:156763077:A:G	0	156763077	G	A
5	chr5:156763161:G:GA	0	156763161	GA	G
5	chr5:156763352:G:A	0	156763352	A	G
5	chr5:156763482:A:G	0	156763482	G	A
5	chr5:156763556:T:C	0	156763556	C	T
5	chr5:156764203:T:C	0	156764203	C	T
5	chr5:156764504:C:T	0	156764504	T	C
5	chr5:156765253:C:T	0	156765253	T	C
5	chr5:156765380:T:A	0	156765380	A	T
5	chr5:156766107:G:A	0	156766107	A	G
5	chr5:156766690:C:A	0	156766690	A	C
5	chr5:156767204:C:T	0	156767204	T	C
5	chr5:156768125:C:T	0	156768125	T	C
5	chr5:156769034:A:G	0	156769034	G	A
5	chr5:156769215:A:T	0	156769215	T	A
5	chr5:156770012:T:C	0	156770012	C	T
5	chr5:156770981:T:C	0	156770981	C	T
5	chr5:156771639:C:T	0	156771639	T	C
5	chr5:156772681:A:G	0	156772681	G	A
5	chr5:156774292:A:G	0	156774292	G	A
5	chr5:156775122:G:T	0	156775122	T	G
5	chr5:156775132:C:T	0	156775132	T	C
5	chr5:156780159:G:A	0	156780159	A	G
5	chr5:156781179:C:A	0	156781179	A	C
5	chr5:156783164:T:C	0	156783164	C	T
5	chr5:156784656:A:T	0	156784656	T	A
5	chr5:156784720:A:AAGG	0	156784720	AAGG	A
5	chr5:156784987:A:C	0	156784987	C	A
5	chr5:156785958:T:C	0	156785958	C	T
5	chr5:156786240:C:A	0	156786240	A	C
5	chr5:156787760:G:C	0	156787760	C	G
5	chr5:156789971:A:C	0	156789971	C	A
5	chr5:156790097:A:T	0	156790097	T	A
5	chr5:156790374:T:C	0	156790374	C	T
5	chr5:156792035:T:C	0	156792035	C	T
5	chr5:156792191:G:T	0	156792191	T	G
5	chr5:156793546:G:A	0	156793546	A	G
5	chr5:156794472:C:A	0	156794472	A	C
5	chr5:156794837:C:T	0	156794837	T	C
5	chr5:156795338:T:C	0	156795338	C	T
5	chr5:156795827:T:C	0	156795827	C	T
5	chr5:156796115:T:A	0	156796115	A	T
5	chr5:156797115:T:A	0	156797115	A	T
5	chr5:156798000:A:G	0	156798000	G	A
5	chr5:156798845:T:G	0	156798845	G	T
5	chr5:156799330:A:C	0	156799330	C	A
5	chr5:156800045:G:A	0	156800045	A	G
5	chr5:156800259:C:T	0	156800259	T	C
5	chr5:156803965:C:A	0	156803965	A	C
5	chr5:156806724:A:G	0	156806724	G	A
5	chr5:156809785:T:C	0	156809785	C	T
5	chr5:156811151:T:C	0	156811151	C	T
5	chr5:156811571:G:A	0	156811571	A	G
5	chr5:156812285:G:T	0	156812285	T	G
5	chr5:156813256:C:A	0	156813256	A	C
5	chr5:156814392:T:C	0	156814392	C	T
5	chr5:156814763:C:T	0	156814763	T	C
5	chr5:156816125:T:C	0	156816125	C	T
5	chr5:156816370:C:T	0	156816370	T	C
5	chr5:156816409:A:T	0	156816409	T	A
5	chr5:156817949:A:T	0	156817949	T	A
5	chr5:156818778:G:A	0	156818778	A	G
5	chr5:156819274:A:C	0	156819274	C	A
5	chr5:156819395:A:G	0	156819395	G	A
5	chr5:156819500:A:G	0	156819500	G	A
5	chr5:156822173:T:G	0	156822173	G	T
5	chr5:156823584:T:C	0	156823584	C	T
5	chr5:156829101:C:T	0	156829101	T	C
5	chr5:156831708:A:G	0	156831708	G	A
5	chr5:156831900:T:A	0	156831900	A	T
5	chr5:156833110:C:T	0	156833110	T	C
5	chr5:156834268:C:T	0	156834268	T	C
5	chr5:156834726:A:G	0	156834726	G	A
5	chr5:156834989:G:A	0	156834989	A	G
5	chr5:156835056:T:TC	0	156835056	TC	T
5	chr5:156836195:C:A	0	156836195	A	C
5	chr5:156836613:C:T	0	156836613	T	C
5	chr5:156837021:C:A	0	156837021	A	C
5	chr5:156837661:C:T	0	156837661	T	C
5	chr5:156838512:T:G	0	156838512	G	T
5	chr5:156838695:A:G	0	156838695	G	A
5	chr5:156840186:G:A	0	156840186	A	G
5	chr5:156840971:T:G	0	156840971	G	T
5	chr5:156840985:C:T	0	156840985	T	C
5	chr5:156843754:A:C	0	156843754	C	A
5	chr5:156844735:G:A	0	156844735	A	G
5	chr5:156845269:C:T	0	156845269	T	C
5	chr5:156845421:C:T	0	156845421	T	C
5	chr5:156845479:C:T	0	156845479	T	C
5	chr5:156845897:T:G	0	156845897	G	T
5	chr5:156846470:G:A	0	156846470	A	G
5	chr5:156847623:G:A	0	156847623	A	G
5	chr5:156848379:C:G	0	156848379	G	C
5	chr5:156849475:C:T	0	156849475	T	C
5	chr5:156851067:G:A	0	156851067	A	G
5	chr5:156852012:C:T	0	156852012	T	C
5	chr5:156852464:T:C	0	156852464	C	T
5	chr5:156854332:G:A	0	156854332	A	G
5	chr5:156855121:G:A	0	156855121	A	G
5	chr5:156855160:T:C	0	156855160	C	T
5	chr5:156855458:G:T	0	156855458	T	G
5	chr5:156856286:A:G	0	156856286	G	A
5	chr5:156856302:T:C	0	156856302	C	T
5	chr5:156856404:G:A	0	156856404	A	G
5	chr5:156856621:GT:G	0	156856621	G	GT
5	chr5:156856777:A:G	0	156856777	G	A
5	chr5:156856798:T:C	0	156856798	C	T
5	chr5:156857485:T:C	0	156857485	C	T
5	chr5:156858990:T:A	0	156858990	A	T
5	chr5:156861811:G:A	0	156861811	A	G
5	chr5:156862242:G:A	0	156862242	A	G
5	chr5:156863960:C:T	0	156863960	T	C
5	chr5:156864594:T:C	0	156864594	C	T
5	chr5:156864621:T:A	0	156864621	A	T
5	chr5:156865200:C:T	0	156865200	T	C
5	chr5:156865557:T:C	0	156865557	C	T
5	chr5:156867947:ACTTCTGAAGCTG:A	0	156867947	A	ACTTCTGAAGCTG
5	chr5:156868361:G:A	0	156868361	A	G
5	chr5:156868378:C:T	0	156868378	T	C
5	chr5:156868518:G:C	0	156868518	C	G
5	chr5:156868980:T:G	0	156868980	G	T
5	chr5:156872507:C:T	0	156872507	T	C
5	chr5:156872616:A:G	0	156872616	G	A
5	chr5:156875337:G:A	0	156875337	A	G
5	chr5:156875967:G:A	0	156875967	A	G
5	chr5:156876232:C:T	0	156876232	T	C
5	chr5:156879600:C:A	0	156879600	A	C
5	chr5:156880744:A:G	0	156880744	G	A
5	chr5:156883245:A:G	0	156883245	G	A
5	chr5:156884613:T:C	0	156884613	C	T
5	chr5:156885099:C:T	0	156885099	T	C
5	chr5:156887251:T:C	0	156887251	C	T
5	chr5:156887355:G:C	0	156887355	C	G
5	chr5:156888282:C:T	0	156888282	T	C
5	chr5:156888623:T:A	0	156888623	A	T
5	chr5:156888651:G:A	0	156888651	A	G
5	chr5:156889127:A:G	0	156889127	G	A
5	chr5:156889142:C:T	0	156889142	T	C
5	chr5:156889662:C:T	0	156889662	T	C
5	chr5:156889752:G:GC	0	156889752	GC	G
5	chr5:156889942:C:A	0	156889942	A	C
5	chr5:156889982:G:C	0	156889982	C	G
5	chr5:156889987:A:AG	0	156889987	AG	A
5	chr5:156891571:A:G	0	156891571	G	A
5	chr5:156891830:C:A	0	156891830	A	C
5	chr5:156892453:T:C	0	156892453	C	T
5	chr5:156895297:A:G	0	156895297	G	A
5	chr5:156895867:C:T	0	156895867	T	C
5	chr5:156896706:G:A	0	156896706	A	G
5	chr5:156898013:C:T	0	156898013	T	C
5	chr5:156899433:A:G	0	156899433	G	A
5	chr5:156900172:G:A	0	156900172	A	G
5	chr5:156900396:A:G	0	156900396	G	A
5	chr5:156900856:T:A	0	156900856	A	T
5	chr5:156900969:G:C	0	156900969	C	G
5	chr5:156901254:G:C	0	156901254	C	G
5	chr5:156902095:G:A	0	156902095	A	G
5	chr5:156902712:T:C	0	156902712	C	T
5	chr5:156903529:G:A	0	156903529	A	G
5	chr5:156903552:T:C	0	156903552	C	T
5	chr5:156903650:C:T	0	156903650	T	C
5	chr5:156904016:G:A	0	156904016	A	G
5	chr5:156904823:T:C	0	156904823	C	T
5	chr5:156904954:C:A	0	156904954	A	C
5	chr5:156905137:T:C	0	156905137	C	T
5	chr5:156905738:C:T	0	156905738	T	C
5	chr5:156906213:T:C	0	156906213	C	T
5	chr5:156906505:GT:G	0	156906505	G	GT
5	chr5:156906807:A:C	0	156906807	C	A
5	chr5:156906967:A:G	0	156906967	G	A
5	chr5:156907445:G:A	0	156907445	A	G
5	chr5:156908520:A:G	0	156908520	G	A
5	chr5:156909976:A:G	0	156909976	G	A
5	chr5:156913751:C:T	0	156913751	T	C
5	chr5:156918453:T:G	0	156918453	G	T
5	chr5:156918724:T:C	0	156918724	C	T
5	chr5:156918981:A:G	0	156918981	G	A
5	chr5:156920203:C:T	0	156920203	T	C
5	chr5:156922351:T:C	0	156922351	C	T
5	chr5:156923096:C:T	0	156923096	T	C
5	chr5:156923449:TA:T	0	156923449	T	TA
5	chr5:156923580:C:T	0	156923580	T	C
5	chr5:156923797:C:T	0	156923797	T	C
5	chr5:156924020:T:C	0	156924020	C	T
5	chr5:156924336:T:C	0	156924336	C	T
5	chr5:156924492:G:C	0	156924492	C	G
5	chr5:156924663:G:A	0	156924663	A	G
5	chr5:156925267:A:G	0	156925267	G	A
5	chr5:156926725:A:G	0	156926725	G	A
5	chr5:156927466:G:A	0	156927466	A	G
5	chr5:156928140:C:A	0	156928140	A	C
5	chr5:156928364:A:G	0	156928364	G	A
5	chr5:156929467:A:G	0	156929467	G	A
5	chr5:156930127:A:G	0	156930127	G	A
5	chr5:156933182:A:C	0	156933182	C	A
5	chr5:156933805:C:A	0	156933805	A	C
5	chr5:156934541:G:C	0	156934541	C	G
5	chr5:156936153:C:T	0	156936153	T	C
5	chr5:156938355:T:A	0	156938355	A	T
5	chr5:156938461:A:C	0	156938461	C	A
5	chr5:156938565:G:A	0	156938565	A	G
5	chr5:156939285:T:C	0	156939285	C	T
5	chr5:156940081:T:C	0	156940081	C	T
5	chr5:156940289:G:A	0	156940289	A	G
5	chr5:156940528:C:T	0	156940528	T	C
5	chr5:156940818:C:T	0	156940818	T	C
5	chr5:156942160:C:T	0	156942160	T	C
5	chr5:156942359:T:C	0	156942359	C	T
5	chr5:156943818:A:G	0	156943818	G	A
5	chr5:156945573:A:G	0	156945573	G	A
5	chr5:156947003:A:C	0	156947003	C	A
5	chr5:156949692:A:G	0	156949692	G	A
5	chr5:156951119:A:G	0	156951119	G	A
5	chr5:156953056:T:G	0	156953056	G	T
5	chr5:156953897:G:A	0	156953897	A	G
5	chr5:156954030:T:C	0	156954030	C	T
5	chr5:156954359:G:A	0	156954359	A	G
5	chr5:156954986:T:C	0	156954986	C	T
5	chr5:156955535:G:A	0	156955535	A	G
5	chr5:156958894:T:C	0	156958894	C	T
5	chr5:156959563:C:G	0	156959563	G	C
5	chr5:156963286:T:C	0	156963286	C	T
5	chr5:156963351:A:G	0	156963351	G	A
5	chr5:156963683:CT:C	0	156963683	C	CT
5	chr5:156964617:T:C	0	156964617	C	T
5	chr5:156964807:C:T	0	156964807	T	C
5	chr5:156965071:C:A	0	156965071	A	C
5	chr5:156965078:T:C	0	156965078	C	T
5	chr5:156965237:C:T	0	156965237	T	C
5	chr5:156967507:C:T	0	156967507	T	C
5	chr5:156968992:C:T	0	156968992	T	C
5	chr5:156969464:C:A	0	156969464	A	C
5	chr5:156970529:T:A	0	156970529	A	T
5	chr5:156970662:G:A	0	156970662	A	G
5	chr5:156971242:G:A	0	156971242	A	G
5	chr5:156971764:C:T	0	156971764	T	C
5	chr5:156972028:C:T	0	156972028	T	C
5	chr5:156972939:A:G	0	156972939	G	A
5	chr5:156973733:A:C	0	156973733	C	A
5	chr5:156973797:A:G	0	156973797	G	A
5	chr5:156976494:C:A	0	156976494	A	C
5	chr5:156976582:T:A	0	156976582	A	T
5	chr5:156976837:T:C	0	156976837	C	T
5	chr5:156977360:T:C	0	156977360	C	T
5	chr5:156977775:G:A	0	156977775	A	G
5	chr5:156978773:T:C	0	156978773	C	T
5	chr5:156978997:A:T	0	156978997	T	A
5	chr5:156979455:T:C	0	156979455	C	T
5	chr5:156979507:T:C	0	156979507	C	T
5	chr5:156979597:G:C	0	156979597	C	G
5	chr5:156979632:G:A	0	156979632	A	G
5	chr5:156980397:A:C	0	156980397	C	A
5	chr5:156982612:T:G	0	156982612	G	T
5	chr5:156983125:C:T	0	156983125	T	C
5	chr5:156984044:C:A	0	156984044	A	C
5	chr5:156984196:C:A	0	156984196	A	C
5	chr5:156984874:T:C	0	156984874	C	T
5	chr5:156985611:G:C	0	156985611	C	G
5	chr5:156988018:C:T	0	156988018	T	C
5	chr5:156988266:G:A	0	156988266	A	G
5	chr5:156989163:C:T	0	156989163	T	C
5	chr5:156989597:C:T	0	156989597	T	C
5	chr5:156989932:T:A	0	156989932	A	T
5	chr5:156990114:C:T	0	156990114	T	C
5	chr5:156990170:G:A	0	156990170	A	G
5	chr5:156991779:A:G	0	156991779	G	A
5	chr5:156993692:G:A	0	156993692	A	G
5	chr5:156994121:G:A	0	156994121	A	G
5	chr5:156994239:T:C	0	156994239	C	T
5	chr5:156994336:C:T	0	156994336	T	C
5	chr5:156995220:G:A	0	156995220	A	G
5	chr5:156995642:C:T	0	156995642	T	C
5	chr5:156995937:A:G	0	156995937	G	A
5	chr5:156996902:T:G	0	156996902	G	T
5	chr5:156997238:T:C	0	156997238	C	T
5	chr5:156997756:A:T	0	156997756	T	A
5	chr5:156998292:A:C	0	156998292	C	A
5	chr5:156998368:C:T	0	156998368	T	C
5	chr5:156998650:T:A	0	156998650	A	T
5	chr5:156999228:G:A	0	156999228	A	G
5	chr5:156999652:G:A	0	156999652	A	G
5	chr5:156999905:G:A	0	156999905	A	G
5	chr5:156999963:G:A	0	156999963	A	G
5	chr5:157000253:T:TTATC	0	157000253	TTATC	T
5	chr5:157000470:T:C	0	157000470	C	T
5	chr5:157000648:G:A	0	157000648	A	G
5	chr5:157001721:G:A	0	157001721	A	G
5	chr5:157001727:T:G	0	157001727	G	T
5	chr5:157001831:G:T	0	157001831	T	G
5	chr5:157002143:T:C	0	157002143	C	T
5	chr5:157003065:T:C	0	157003065	C	T
5	chr5:157003139:A:G	0	157003139	G	A
5	chr5:157003694:G:A	0	157003694	A	G
5	chr5:157003905:T:C	0	157003905	C	T
5	chr5:157004149:T:G	0	157004149	G	T
5	chr5:157004262:G:A	0	157004262	A	G
5	chr5:157004314:T:C	0	157004314	C	T
5	chr5:157004730:G:A	0	157004730	A	G
5	chr5:157005007:C:T	0	157005007	T	C
5	chr5:157005204:A:G	0	157005204	G	A
5	chr5:157005425:A:G	0	157005425	G	A
5	chr5:157006330:A:G	0	157006330	G	A
5	chr5:157006331:C:T	0	157006331	T	C
5	chr5:157006640:T:A	0	157006640	A	T
5	chr5:157006731:G:A	0	157006731	A	G
5	chr5:157006822:A:G	0	157006822	G	A
5	chr5:157007151:C:T	0	157007151	T	C
5	chr5:157007242:T:C	0	157007242	C	T
5	chr5:157008239:A:T	0	157008239	T	A
5	chr5:157008391:A:G	0	157008391	G	A
5	chr5:157008942:A:G	0	157008942	G	A
5	chr5:157009022:G:A	0	157009022	A	G
5	chr5:157009200:C:T	0	157009200	T	C
5	chr5:157009241:C:T	0	157009241	T	C
5	chr5:157009347:A:T	0	157009347	T	A
5	chr5:157009447:T:A	0	157009447	A	T
5	chr5:157009493:A:G	0	157009493	G	A
5	chr5:157009668:T:A	0	157009668	A	T
5	chr5:157011602:G:T	0	157011602	T	G
5	chr5:157011656:T:C	0	157011656	C	T
5	chr5:157011856:C:T	0	157011856	T	C
5	chr5:157012073:G:A	0	157012073	A	G
5	chr5:157012648:A:G	0	157012648	G	A
5	chr5:157012861:A:G	0	157012861	G	A
5	chr5:157012905:T:C	0	157012905	C	T
5	chr5:157013012:C:T	0	157013012	T	C
5	chr5:157013422:A:T	0	157013422	T	A
5	chr5:157013547:ACG:A	0	157013547	A	ACG
5	chr5:157013714:C:T	0	157013714	T	C
5	chr5:157013735:A:G	0	157013735	G	A
5	chr5:157013824:C:T	0	157013824	T	C
5	chr5:157014177:C:T	0	157014177	T	C
5	chr5:157014300:T:C	0	157014300	C	T
5	chr5:157015079:AT:A	0	157015079	A	AT
5	chr5:157015218:A:G	0	157015218	G	A
5	chr5:157015773:T:A	0	157015773	A	T
5	chr5:157015821:C:CTT	0	157015821	CTT	C
5	chr5:157015945:G:A	0	157015945	A	G
5	chr5:157016240:G:A	0	157016240	A	G
5	chr5:157016701:G:A	0	157016701	A	G
5	chr5:157016884:A:C	0	157016884	C	A
5	chr5:157016959:C:T	0	157016959	T	C
5	chr5:157017372:A:G	0	157017372	G	A
5	chr5:157017750:C:T	0	157017750	T	C
5	chr5:157018514:C:T	0	157018514	T	C
5	chr5:157018625:C:A	0	157018625	A	C
5	chr5:157018666:C:T	0	157018666	T	C
5	chr5:157018675:T:C	0	157018675	C	T
5	chr5:157019238:T:C	0	157019238	C	T
5	chr5:157019393:GA:G	0	157019393	G	GA
5	chr5:157020207:A:T	0	157020207	T	A
5	chr5:157020380:A:AT	0	157020380	AT	A
5	chr5:157020384:T:G	0	157020384	G	T
5	chr5:157020739:T:C	0	157020739	C	T
5	chr5:157022494:G:A	0	157022494	A	G
5	chr5:157022550:A:T	0	157022550	T	A
5	chr5:157022674:T:A	0	157022674	A	T
5	chr5:157022737:G:A	0	157022737	A	G
5	chr5:157023095:G:A	0	157023095	A	G
5	chr5:157023640:A:G	0	157023640	G	A
5	chr5:157024329:C:T	0	157024329	T	C
5	chr5:157025220:A:G	0	157025220	G	A
5	chr5:157025491:G:A	0	157025491	A	G
5	chr5:157025733:C:T	0	157025733	T	C
5	chr5:157028069:T:G	0	157028069	G	T
5	chr5:157028101:C:T	0	157028101	T	C
5	chr5:157029851:G:T	0	157029851	T	G
5	chr5:157030561:A:G	0	157030561	G	A
5	chr5:157030846:A:T	0	157030846	T	A
5	chr5:157030975:T:C	0	157030975	C	T
5	chr5:157031185:G:A	0	157031185	A	G
5	chr5:157031584:G:A	0	157031584	A	G
5	chr5:157031766:A:G	0	157031766	G	A
5	chr5:157032570:TC:T	0	157032570	T	TC
5	chr5:157032845:C:T	0	157032845	T	C
5	chr5:157033084:T:C	0	157033084	C	T
5	chr5:157034265:T:G	0	157034265	G	T
5	chr5:157034582:C:G	0	157034582	G	C
5	chr5:157034809:TA:T	0	157034809	T	TA
5	chr5:157034875:C:G	0	157034875	G	C
5	chr5:157035022:A:G	0	157035022	G	A
5	chr5:157036052:G:A	0	157036052	A	G
5	chr5:157036347:C:T	0	157036347	T	C
5	chr5:157036917:G:T	0	157036917	T	G
5	chr5:157037201:T:G	0	157037201	G	T
5	chr5:157037231:T:C	0	157037231	C	T
5	chr5:157038245:T:A	0	157038245	A	T
5	chr5:157038652:T:C	0	157038652	C	T
5	chr5:157039143:T:C	0	157039143	C	T
5	chr5:157039168:G:T	0	157039168	T	G
5	chr5:157039609:A:G	0	157039609	G	A
5	chr5:157039629:G:A	0	157039629	A	G
5	chr5:157040142:C:T	0	157040142	T	C
5	chr5:157040204:AGGAGAATT:A	0	157040204	A	AGGAGAATT
5	chr5:157040380:T:C	0	157040380	C	T
5	chr5:157040751:C:T	0	157040751	T	C
5	chr5:157040839:G:A	0	157040839	A	G
5	chr5:157041255:T:G	0	157041255	G	T
5	chr5:157041264:A:G	0	157041264	G	A
5	chr5:157041318:T:C	0	157041318	C	T
5	chr5:157041352:T:G	0	157041352	G	T
5	chr5:157041391:G:A	0	157041391	A	G
5	chr5:157041488:A:ACT	0	157041488	ACT	A
5	chr5:157041528:G:A	0	157041528	A	G
5	chr5:157042087:AT:A	0	157042087	A	AT
5	chr5:157042137:A:G	0	157042137	G	A
5	chr5:157042311:G:A	0	157042311	A	G
5	chr5:157042315:G:A	0	157042315	A	G
5	chr5:157042367:G:A	0	157042367	A	G
5	chr5:157042772:G:A	0	157042772	A	G
5	chr5:157042797:C:T	0	157042797	T	C
5	chr5:157043765:C:A	0	157043765	A	C
5	chr5:157044058:A:G	0	157044058	G	A
5	chr5:157044800:A:G	0	157044800	G	A
5	chr5:157044845:A:AG	0	157044845	AG	A
5	chr5:157045814:G:A	0	157045814	A	G
5	chr5:157045919:G:A	0	157045919	A	G
5	chr5:157046052:G:A	0	157046052	A	G
5	chr5:157046174:A:G	0	157046174	G	A
5	chr5:157046893:G:A	0	157046893	A	G
5	chr5:157048162:A:G	0	157048162	G	A
5	chr5:157048387:T:G	0	157048387	G	T
5	chr5:157048818:A:G	0	157048818	G	A
5	chr5:157049759:G:A	0	157049759	A	G
5	chr5:157050389:T:G	0	157050389	G	T
5	chr5:157050529:G:A	0	157050529	A	G
5	chr5:157050621:T:A	0	157050621	A	T
5	chr5:157050714:G:A	0	157050714	A	G
5	chr5:157051012:T:A	0	157051012	A	T
5	chr5:157051693:G:A	0	157051693	A	G
5	chr5:157052193:C:T	0	157052193	T	C
5	chr5:157052415:T:C	0	157052415	C	T
5	chr5:157052498:A:G	0	157052498	G	A
5	chr5:157053637:A:T	0	157053637	T	A
5	chr5:157053832:T:C	0	157053832	C	T
5	chr5:157054002:G:A	0	157054002	A	G
5	chr5:157054372:T:C	0	157054372	C	T
5	chr5:157055448:G:T	0	157055448	T	G
5	chr5:157055658:G:A	0	157055658	A	G
5	chr5:157056287:A:AT	0	157056287	AT	A
5	chr5:157056492:G:A	0	157056492	A	G
5	chr5:157056670:A:G	0	157056670	G	A
5	chr5:157056982:A:G	0	157056982	G	A
5	chr5:157057207:C:T	0	157057207	T	C
5	chr5:157057272:C:T	0	157057272	T	C
5	chr5:157057469:T:C	0	157057469	C	T
5	chr5:157057615:A:T	0	157057615	T	A
5	chr5:157058175:T:C	0	157058175	C	T
5	chr5:157059109:G:C	0	157059109	C	G
5	chr5:157059397:C:T	0	157059397	T	C
5	chr5:157059580:T:C	0	157059580	C	T
5	chr5:157060224:T:C	0	157060224	C	T
5	chr5:157060505:T:C	0	157060505	C	T
5	chr5:157060803:A:G	0	157060803	G	A
5	chr5:157060936:C:T	0	157060936	T	C
5	chr5:157060951:G:A	0	157060951	A	G
5	chr5:157061632:G:A	0	157061632	A	G
5	chr5:157061892:T:C	0	157061892	C	T
5	chr5:157062544:C:T	0	157062544	T	C
5	chr5:157063577:C:T	0	157063577	T	C
5	chr5:157065427:A:G	0	157065427	G	A
5	chr5:157066517:T:A	0	157066517	A	T
5	chr5:157066729:G:A	0	157066729	A	G
5	chr5:157066814:C:T	0	157066814	T	C
5	chr5:157067010:C:T	0	157067010	T	C
5	chr5:157067476:G:A	0	157067476	A	G
5	chr5:157067509:A:T	0	157067509	T	A
5	chr5:157067590:G:A	0	157067590	A	G
5	chr5:157068330:G:A	0	157068330	A	G
5	chr5:157068698:C:T	0	157068698	T	C
5	chr5:157070282:T:C	0	157070282	C	T
5	chr5:157070534:G:GGTGTACGT	0	157070534	GGTGTACGT	G
5	chr5:157072043:C:T	0	157072043	T	C
5	chr5:157072435:G:A	0	157072435	A	G
5	chr5:157072473:T:A	0	157072473	A	T
5	chr5:157072970:A:G	0	157072970	G	A
5	chr5:157073615:G:A	0	157073615	A	G
5	chr5:157073618:A:G	0	157073618	G	A
5	chr5:157073785:A:G	0	157073785	G	A
5	chr5:157073920:A:T	0	157073920	T	A
5	chr5:157074194:AT:A	0	157074194	A	AT
5	chr5:157074630:A:G	0	157074630	G	A
5	chr5:157074920:T:A	0	157074920	A	T
5	chr5:157075458:A:G	0	157075458	G	A
5	chr5:157075510:C:T	0	157075510	T	C
5	chr5:157075867:G:A	0	157075867	A	G
5	chr5:157076756:T:C	0	157076756	C	T
5	chr5:157076774:C:T	0	157076774	T	C
5	chr5:157077542:G:T	0	157077542	T	G
5	chr5:157077995:C:T	0	157077995	T	C
5	chr5:157078222:A:G	0	157078222	G	A
5	chr5:157079195:G:A	0	157079195	A	G
5	chr5:157079431:C:T	0	157079431	T	C
5	chr5:157079694:T:C	0	157079694	C	T
5	chr5:157080416:T:C	0	157080416	C	T
5	chr5:157081722:G:A	0	157081722	A	G
5	chr5:157081755:A:G	0	157081755	G	A
5	chr5:157082527:C:T	0	157082527	T	C
5	chr5:157082672:G:A	0	157082672	A	G
5	chr5:157083748:T:C	0	157083748	C	T
5	chr5:157086271:C:T	0	157086271	T	C
5	chr5:157086292:T:C	0	157086292	C	T
5	chr5:157086333:G:A	0	157086333	A	G
5	chr5:157086556:G:A	0	157086556	A	G
5	chr5:157086597:G:A	0	157086597	A	G
5	chr5:157087039:G:C	0	157087039	C	G
5	chr5:157087385:A:G	0	157087385	G	A
5	chr5:157087442:TA:T	0	157087442	T	TA
5	chr5:157087601:C:A	0	157087601	A	C
5	chr5:157087615:C:T	0	157087615	T	C
5	chr5:157087741:T:C	0	157087741	C	T
5	chr5:157087787:C:A	0	157087787	A	C
5	chr5:157087805:A:G	0	157087805	G	A
5	chr5:157087852:G:A	0	157087852	A	G
5	chr5:157087924:T:G	0	157087924	G	T
5	chr5:157088009:A:G	0	157088009	G	A
5	chr5:157088109:C:T	0	157088109	T	C
5	chr5:157088214:A:G	0	157088214	G	A
5	chr5:157088610:G:T	0	157088610	T	G
5	chr5:157088646:G:A	0	157088646	A	G
5	chr5:157089149:G:A	0	157089149	A	G
5	chr5:157089265:C:T	0	157089265	T	C
5	chr5:157089740:T:C	0	157089740	C	T
5	chr5:157090951:T:C	0	157090951	C	T
5	chr5:157091077:T:C	0	157091077	C	T
5	chr5:157091549:A:G	0	157091549	G	A
5	chr5:157091657:C:T	0	157091657	T	C
5	chr5:157092000:T:C	0	157092000	C	T
5	chr5:157092086:C:T	0	157092086	T	C
5	chr5:157092549:T:C	0	157092549	C	T
5	chr5:157092674:A:G	0	157092674	G	A
5	chr5:157092675:G:A	0	157092675	A	G
5	chr5:157093702:A:T	0	157093702	T	A
5	chr5:157093802:A:G	0	157093802	G	A
5	chr5:157093937:A:C	0	157093937	C	A
5	chr5:157093946:G:A	0	157093946	A	G
5	chr5:157094282:T:C	0	157094282	C	T
5	chr5:157095577:T:C	0	157095577	C	T
5	chr5:157095933:C:T	0	157095933	T	C
5	chr5:157096393:G:A	0	157096393	A	G
5	chr5:157096736:C:T	0	157096736	T	C
5	chr5:157096839:C:T	0	157096839	T	C
5	chr5:157097988:C:T	0	157097988	T	C
5	chr5:157099320:A:G	0	157099320	G	A
5	chr5:157099655:A:G	0	157099655	G	A
5	chr5:157100241:G:A	0	157100241	A	G
5	chr5:157100380:C:T	0	157100380	T	C
5	chr5:157102180:A:G	0	157102180	G	A
5	chr5:157102636:A:G	0	157102636	G	A
5	chr5:157102803:C:T	0	157102803	T	C
5	chr5:157102841:A:G	0	157102841	G	A
5	chr5:157103574:A:G	0	157103574	G	A
5	chr5:157103835:C:A	0	157103835	A	C
5	chr5:157104243:G:C	0	157104243	C	G
5	chr5:157104268:G:A	0	157104268	A	G
5	chr5:157104305:C:T	0	157104305	T	C
5	chr5:157104319:A:G	0	157104319	G	A
5	chr5:157104725:C:A	0	157104725	A	C
5	chr5:157104854:A:G	0	157104854	G	A
5	chr5:157105225:T:C	0	157105225	C	T
5	chr5:157105355:C:A	0	157105355	A	C
5	chr5:157105569:G:A	0	157105569	A	G
5	chr5:157105917:A:G	0	157105917	G	A
5	chr5:157105941:A:G	0	157105941	G	A
5	chr5:157106135:T:TC	0	157106135	TC	T
5	chr5:157106163:C:T	0	157106163	T	C
5	chr5:157106208:A:G	0	157106208	G	A
5	chr5:157107151:AAC:A	0	157107151	A	AAC
5	chr5:157109865:A:G	0	157109865	G	A
5	chr5:157110362:C:T	0	157110362	T	C
5	chr5:157110749:A:C	0	157110749	C	A
5	chr5:157110905:C:T	0	157110905	T	C
5	chr5:157112260:G:A	0	157112260	A	G
5	chr5:157112294:TTTTAA:T	0	157112294	T	TTTTAA
5	chr5:157112357:G:A	0	157112357	A	G
5	chr5:157112755:C:T	0	157112755	T	C
5	chr5:157112976:T:C	0	157112976	C	T
5	chr5:157113338:T:A	0	157113338	A	T
5	chr5:157113541:G:C	0	157113541	C	G
5	chr5:157113614:G:A	0	157113614	A	G
5	chr5:157113712:C:T	0	157113712	T	C
5	chr5:157114365:C:T	0	157114365	T	C
5	chr5:157114440:C:T	0	157114440	T	C
5	chr5:157114512:TA:T	0	157114512	T	TA
5	chr5:157114922:T:C	0	157114922	C	T
5	chr5:157115171:T:C	0	157115171	C	T
5	chr5:157115485:C:A	0	157115485	A	C
5	chr5:157115747:T:C	0	157115747	C	T
5	chr5:157116103:T:G	0	157116103	G	T
5	chr5:157116385:C:A	0	157116385	A	C
5	chr5:157116500:T:A	0	157116500	A	T
5	chr5:157116502:AGCTATGTGAG:A	0	157116502	A	AGCTATGTGAG
5	chr5:157116886:T:A	0	157116886	A	T
5	chr5:157117426:T:C	0	157117426	C	T
5	chr5:157117685:T:C	0	157117685	C	T
5	chr5:157117897:T:C	0	157117897	C	T
5	chr5:157118601:A:G	0	157118601	G	A
5	chr5:157119104:G:T	0	157119104	T	G
5	chr5:157119128:T:C	0	157119128	C	T
5	chr5:157119184:A:T	0	157119184	T	A
5	chr5:157119431:A:G	0	157119431	G	A
5	chr5:157119453:C:T	0	157119453	T	C
5	chr5:157119617:C:G	0	157119617	G	C
5	chr5:157119979:G:A	0	157119979	A	G
5	chr5:157120020:A:G	0	157120020	G	A
5	chr5:157120786:G:A	0	157120786	A	G
5	chr5:157120918:T:C	0	157120918	C	T
5	chr5:157122310:C:T	0	157122310	T	C
5	chr5:157122692:G:A	0	157122692	A	G
5	chr5:157124079:T:A	0	157124079	A	T
5	chr5:157124219:A:G	0	157124219	G	A
5	chr5:157124638:T:A	0	157124638	A	T
5	chr5:157124663:C:A	0	157124663	A	C
5	chr5:157124769:TG:T	0	157124769	T	TG
5	chr5:157124860:C:A	0	157124860	A	C
5	chr5:157126204:A:G	0	157126204	G	A
5	chr5:157126952:A:C	0	157126952	C	A
5	chr5:157127121:A:G	0	157127121	G	A
5	chr5:157127462:T:C	0	157127462	C	T
5	chr5:157127653:G:A	0	157127653	A	G
5	chr5:157127738:C:T	0	157127738	T	C
5	chr5:157128709:C:T	0	157128709	T	C
5	chr5:157129663:C:T	0	157129663	T	C
5	chr5:157129835:T:G	0	157129835	G	T
5	chr5:157129952:A:G	0	157129952	G	A
5	chr5:157130230:GGATT:G	0	157130230	G	GGATT
5	chr5:157130600:T:C	0	157130600	C	T
5	chr5:157130638:T:A	0	157130638	A	T
5	chr5:157130675:C:T	0	157130675	T	C
5	chr5:157130688:A:AT	0	157130688	AT	A
5	chr5:157131563:A:G	0	157131563	G	A
5	chr5:157131729:G:A	0	157131729	A	G
5	chr5:157133419:A:G	0	157133419	G	A
5	chr5:157134110:A:G	0	157134110	G	A
5	chr5:157134279:A:G	0	157134279	G	A
5	chr5:157134340:T:C	0	157134340	C	T
5	chr5:157134356:C:A	0	157134356	A	C
5	chr5:157134378:C:T	0	157134378	T	C
5	chr5:157134676:A:G	0	157134676	G	A
5	chr5:157134737:G:A	0	157134737	A	G
5	chr5:157134859:TTA:T	0	157134859	T	TTA
5	chr5:157134983:G:A	0	157134983	A	G
5	chr5:157135661:C:T	0	157135661	T	C
5	chr5:157136190:G:A	0	157136190	A	G
5	chr5:157136883:C:T	0	157136883	T	C
5	chr5:157136898:G:A	0	157136898	A	G
5	chr5:157137048:AGTGCAATG:A	0	157137048	A	AGTGCAATG
5	chr5:157137124:G:A	0	157137124	A	G
5	chr5:157137445:C:T	0	157137445	T	C
5	chr5:157137618:T:G	0	157137618	G	T
5	chr5:157137812:C:A	0	157137812	A	C
5	chr5:157137871:G:A	0	157137871	A	G
5	chr5:157138092:AT:A	0	157138092	A	AT
5	chr5:157138361:G:T	0	157138361	T	G
5	chr5:157139795:C:T	0	157139795	T	C
5	chr5:157140304:A:G	0	157140304	G	A
5	chr5:157140494:C:G	0	157140494	G	C
5	chr5:157140501:ACATCGGG:A	0	157140501	A	ACATCGGG
5	chr5:157140827:C:T	0	157140827	T	C
5	chr5:157141499:G:A	0	157141499	A	G
5	chr5:157144162:A:G	0	157144162	G	A
5	chr5:157144980:A:T	0	157144980	T	A
5	chr5:157145323:G:T	0	157145323	T	G
5	chr5:157146464:T:A	0	157146464	A	T
5	chr5:157146578:A:C	0	157146578	C	A
5	chr5:157146717:A:G	0	157146717	G	A
5	chr5:157147248:G:A	0	157147248	A	G
5	chr5:157147519:T:C	0	157147519	C	T
5	chr5:157147878:A:G	0	157147878	G	A
5	chr5:157148164:T:C	0	157148164	C	T
5	chr5:157148842:A:C	0	157148842	C	A
5	chr5:157149146:T:C	0	157149146	C	T
5	chr5:157150411:T:C	0	157150411	C	T
5	chr5:157150709:A:G	0	157150709	G	A
5	chr5:157150937:A:AT	0	157150937	AT	A
5	chr5:157151050:T:G	0	157151050	G	T
5	chr5:157151215:G:A	0	157151215	A	G
5	chr5:157151405:A:G	0	157151405	G	A
5	chr5:157152299:G:A	0	157152299	A	G
5	chr5:157152356:G:A	0	157152356	A	G
5	chr5:157152440:A:G	0	157152440	G	A
5	chr5:157152489:G:A	0	157152489	A	G
5	chr5:157152759:T:C	0	157152759	C	T
5	chr5:157152822:A:G	0	157152822	G	A
5	chr5:157152855:G:A	0	157152855	A	G
5	chr5:157153210:G:C	0	157153210	C	G
5	chr5:157154254:C:T	0	157154254	T	C
5	chr5:157154481:G:T	0	157154481	T	G
5	chr5:157155076:C:T	0	157155076	T	C
5	chr5:157155203:C:T	0	157155203	T	C
5	chr5:157155234:C:T	0	157155234	T	C
5	chr5:157155320:A:G	0	157155320	G	A
5	chr5:157155342:T:C	0	157155342	C	T
5	chr5:157155604:G:A	0	157155604	A	G
5	chr5:157156764:A:G	0	157156764	G	A
5	chr5:157157373:C:T	0	157157373	T	C
5	chr5:157157777:T:C	0	157157777	C	T
5	chr5:157158143:A:G	0	157158143	G	A
5	chr5:157158243:T:C	0	157158243	C	T
5	chr5:157159264:C:T	0	157159264	T	C
5	chr5:157161037:C:T	0	157161037	T	C
5	chr5:157161217:G:A	0	157161217	A	G
5	chr5:157162177:T:C	0	157162177	C	T
5	chr5:157162388:G:T	0	157162388	T	G
5	chr5:157162574:A:G	0	157162574	G	A
5	chr5:157164426:A:G	0	157164426	G	A
5	chr5:157164581:G:A	0	157164581	A	G
5	chr5:157166950:T:C	0	157166950	C	T
5	chr5:157166962:C:T	0	157166962	T	C
5	chr5:157168159:C:A	0	157168159	A	C
5	chr5:157168231:TAA:T	0	157168231	T	TAA
5	chr5:157168552:T:C	0	157168552	C	T
5	chr5:157169776:G:A	0	157169776	A	G
5	chr5:157170796:T:C	0	157170796	C	T
5	chr5:157172054:TAGAG:T	0	157172054	T	TAGAG
5	chr5:157173798:A:T	0	157173798	T	A
5	chr5:157173834:T:C	0	157173834	C	T
5	chr5:157174167:G:A	0	157174167	A	G
5	chr5:157174241:C:T	0	157174241	T	C
5	chr5:157174558:G:A	0	157174558	A	G
5	chr5:157175117:C:T	0	157175117	T	C
5	chr5:157175275:G:A	0	157175275	A	G
5	chr5:157175578:G:T	0	157175578	T	G
5	chr5:157176509:A:G	0	157176509	G	A
5	chr5:157177219:A:G	0	157177219	G	A
5	chr5:157177324:T:G	0	157177324	G	T
5	chr5:157177863:C:T	0	157177863	T	C
5	chr5:157178171:C:A	0	157178171	A	C
5	chr5:157179185:A:G	0	157179185	G	A
5	chr5:157179300:C:T	0	157179300	T	C
5	chr5:157181273:T:A	0	157181273	A	T
5	chr5:157181902:T:C	0	157181902	C	T
5	chr5:157181909:A:G	0	157181909	G	A
5	chr5:157181989:G:A	0	157181989	A	G
5	chr5:157183835:C:T	0	157183835	T	C
5	chr5:157183972:G:T	0	157183972	T	G
5	chr5:157184399:C:T	0	157184399	T	C
5	chr5:157184413:C:T	0	157184413	T	C
5	chr5:157184482:T:C	0	157184482	C	T
5	chr5:157185077:T:C	0	157185077	C	T
5	chr5:157185237:G:A	0	157185237	A	G
5	chr5:157185630:G:A	0	157185630	A	G
5	chr5:157185833:G:T	0	157185833	T	G
5	chr5:157185834:A:T	0	157185834	T	A
5	chr5:157186354:C:T	0	157186354	T	C
5	chr5:157188291:A:G	0	157188291	G	A
5	chr5:157188616:GGTTT:G	0	157188616	G	GGTTT
5	chr5:157189004:A:T	0	157189004	T	A
5	chr5:157189399:C:G	0	157189399	G	C
5	chr5:157189477:T:C	0	157189477	C	T
5	chr5:157189509:A:G	0	157189509	G	A
5	chr5:157189536:T:C	0	157189536	C	T
5	chr5:157190272:T:C	0	157190272	C	T
5	chr5:157190523:C:A	0	157190523	A	C
5	chr5:157190668:G:A	0	157190668	A	G
5	chr5:157190826:T:C	0	157190826	C	T
5	chr5:157190840:G:C	0	157190840	C	G
5	chr5:157190883:T:C	0	157190883	C	T
5	chr5:157190992:G:A	0	157190992	A	G
5	chr5:157192002:C:T	0	157192002	T	C
5	chr5:157192081:T:A	0	157192081	A	T
5	chr5:157192169:G:T	0	157192169	T	G
5	chr5:157192459:G:A	0	157192459	A	G
5	chr5:157193440:C:T	0	157193440	T	C
5	chr5:157194322:A:G	0	157194322	G	A
5	chr5:157194756:T:C	0	157194756	C	T
5	chr5:157195234:C:T	0	157195234	T	C
5	chr5:157195275:G:A	0	157195275	A	G
5	chr5:157195509:A:G	0	157195509	G	A
5	chr5:157195561:A:G	0	157195561	G	A
5	chr5:157196893:T:C	0	157196893	C	T
5	chr5:157197076:A:T	0	157197076	T	A
5	chr5:157197308:A:T	0	157197308	T	A
5	chr5:157197389:A:G	0	157197389	G	A
5	chr5:157197624:ATGGG:A	0	157197624	A	ATGGG
5	chr5:157197908:C:T	0	157197908	T	C
5	chr5:157198149:AG:A	0	157198149	A	AG
5	chr5:157198268:T:C	0	157198268	C	T
5	chr5:157199226:G:A	0	157199226	A	G
5	chr5:157199230:G:C	0	157199230	C	G
5	chr5:157199326:C:T	0	157199326	T	C
5	chr5:157199562:G:A	0	157199562	A	G
5	chr5:157199596:T:C	0	157199596	C	T
5	chr5:157199652:G:A	0	157199652	A	G
5	chr5:157199672:C:T	0	157199672	T	C
5	chr5:157199705:T:C	0	157199705	C	T
5	chr5:157200047:T:C	0	157200047	C	T
5	chr5:157200266:A:AT	0	157200266	AT	A
5	chr5:157200346:A:T	0	157200346	T	A
5	chr5:157200376:G:A	0	157200376	A	G
5	chr5:157200530:G:A	0	157200530	A	G
5	chr5:157200532:G:T	0	157200532	T	G
5	chr5:157201237:A:G	0	157201237	G	A
5	chr5:157201276:T:C	0	157201276	C	T
5	chr5:157202838:C:T	0	157202838	T	C
5	chr5:157203415:T:C	0	157203415	C	T
5	chr5:157205111:A:G	0	157205111	G	A
5	chr5:157205938:T:C	0	157205938	C	T
5	chr5:157206038:T:C	0	157206038	C	T
5	chr5:157207600:G:A	0	157207600	A	G
5	chr5:157209160:A:G	0	157209160	G	A
5	chr5:157209309:C:T	0	157209309	T	C
5	chr5:157209804:C:T	0	157209804	T	C
5	chr5:157210079:A:C	0	157210079	C	A
5	chr5:157210490:T:C	0	157210490	C	T
5	chr5:157211826:C:T	0	157211826	T	C
5	chr5:157213081:A:G	0	157213081	G	A
5	chr5:157213107:T:C	0	157213107	C	T
5	chr5:157213191:C:G	0	157213191	G	C
5	chr5:157213971:G:C	0	157213971	C	G
5	chr5:157214034:G:A	0	157214034	A	G
5	chr5:157215617:G:A	0	157215617	A	G
5	chr5:157215981:T:C	0	157215981	C	T
5	chr5:157216361:A:G	0	157216361	G	A
5	chr5:157216389:A:G	0	157216389	G	A
5	chr5:157217524:A:T	0	157217524	T	A
5	chr5:157217613:C:T	0	157217613	T	C
5	chr5:157217638:G:A	0	157217638	A	G
5	chr5:157218426:A:G	0	157218426	G	A
5	chr5:157218472:G:A	0	157218472	A	G
5	chr5:157219426:G:C	0	157219426	C	G
5	chr5:157219986:A:G	0	157219986	G	A
5	chr5:157220043:A:G	0	157220043	G	A
5	chr5:157220242:T:G	0	157220242	G	T
5	chr5:157220371:G:C	0	157220371	C	G
5	chr5:157220595:T:C	0	157220595	C	T
5	chr5:157220778:T:C	0	157220778	C	T
5	chr5:157221334:C:G	0	157221334	G	C
5	chr5:157222122:C:A	0	157222122	A	C
5	chr5:157222306:A:G	0	157222306	G	A
5	chr5:157223042:C:T	0	157223042	T	C
5	chr5:157223458:A:G	0	157223458	G	A
5	chr5:157223590:A:G	0	157223590	G	A
5	chr5:157223976:A:G	0	157223976	G	A
5	chr5:157224711:G:A	0	157224711	A	G
5	chr5:157225278:A:G	0	157225278	G	A
5	chr5:157225919:G:C	0	157225919	C	G
5	chr5:157226114:A:C	0	157226114	C	A
5	chr5:157227187:A:C	0	157227187	C	A
5	chr5:157228005:G:T	0	157228005	T	G
5	chr5:157228708:C:T	0	157228708	T	C
5	chr5:157229472:A:G	0	157229472	G	A
5	chr5:157229817:G:T	0	157229817	T	G
5	chr5:157229945:C:T	0	157229945	T	C
5	chr5:157232796:G:A	0	157232796	A	G
5	chr5:157234620:C:T	0	157234620	T	C
5	chr5:157236109:C:T	0	157236109	T	C
5	chr5:157237195:A:G	0	157237195	G	A
5	chr5:157237812:T:C	0	157237812	C	T
5	chr5:157237889:G:T	0	157237889	T	G
5	chr5:157237945:C:T	0	157237945	T	C
5	chr5:157239029:A:G	0	157239029	G	A
5	chr5:157239153:C:T	0	157239153	T	C
5	chr5:157239517:A:AT	0	157239517	AT	A
5	chr5:157239689:G:A	0	157239689	A	G
5	chr5:157239789:T:G	0	157239789	G	T
5	chr5:157240270:G:A	0	157240270	A	G
5	chr5:157240436:C:A	0	157240436	A	C
5	chr5:157241458:T:C	0	157241458	C	T
5	chr5:157242205:C:T	0	157242205	T	C
5	chr5:157242413:A:G	0	157242413	G	A
5	chr5:157243906:C:T	0	157243906	T	C
5	chr5:157244863:C:A	0	157244863	A	C
5	chr5:157244908:G:A	0	157244908	A	G
5	chr5:157246215:T:C	0	157246215	C	T
5	chr5:157252019:A:G	0	157252019	G	A
5	chr5:157252249:T:C	0	157252249	C	T
5	chr5:157252413:G:A	0	157252413	A	G
5	chr5:157252566:T:C	0	157252566	C	T
5	chr5:157253675:A:G	0	157253675	G	A
5	chr5:157253866:A:G	0	157253866	G	A
5	chr5:157255880:C:T	0	157255880	T	C
5	chr5:157255881:G:A	0	157255881	A	G
5	chr5:157256273:T:C	0	157256273	C	T
5	chr5:157257901:T:C	0	157257901	C	T
5	chr5:157258943:CTT:C	0	157258943	C	CTT
5	chr5:157259030:T:C	0	157259030	C	T
5	chr5:157259912:TA:T	0	157259912	T	TA
5	chr5:157260386:G:A	0	157260386	A	G
5	chr5:157260582:T:C	0	157260582	C	T
5	chr5:157260621:G:A	0	157260621	A	G
5	chr5:157260777:C:T	0	157260777	T	C
5	chr5:157263044:T:A	0	157263044	A	T
5	chr5:157263460:G:A	0	157263460	A	G
5	chr5:157263859:A:G	0	157263859	G	A
5	chr5:157266547:G:A	0	157266547	A	G
5	chr5:157266552:C:G	0	157266552	G	C
5	chr5:157266948:T:A	0	157266948	A	T
5	chr5:157266981:C:T	0	157266981	T	C
5	chr5:157267039:T:C	0	157267039	C	T
5	chr5:157270139:T:G	0	157270139	G	T
5	chr5:157270644:A:G	0	157270644	G	A
5	chr5:157271198:A:C	0	157271198	C	A
5	chr5:157272295:G:A	0	157272295	A	G
5	chr5:157273451:G:A	0	157273451	A	G
5	chr5:157273630:G:A	0	157273630	A	G
5	chr5:157273705:T:C	0	157273705	C	T
5	chr5:157274246:C:T	0	157274246	T	C
5	chr5:157276562:C:T	0	157276562	T	C
5	chr5:157279695:T:G	0	157279695	G	T
5	chr5:157280074:A:G	0	157280074	G	A
5	chr5:157280938:T:C	0	157280938	C	T
5	chr5:157281515:G:A	0	157281515	A	G
5	chr5:157282332:A:G	0	157282332	G	A
5	chr5:157283016:A:G	0	157283016	G	A
5	chr5:157283104:T:C	0	157283104	C	T
5	chr5:157283735:G:A	0	157283735	A	G
5	chr5:157285187:C:T	0	157285187	T	C
5	chr5:157286520:T:C	0	157286520	C	T
5	chr5:157286607:A:G	0	157286607	G	A
5	chr5:157287128:G:A	0	157287128	A	G
5	chr5:157287870:A:G	0	157287870	G	A
5	chr5:157288059:T:C	0	157288059	C	T
5	chr5:157288415:G:A	0	157288415	A	G
5	chr5:157288824:T:C	0	157288824	C	T
5	chr5:157289272:G:T	0	157289272	T	G
5	chr5:157289826:A:G	0	157289826	G	A
5	chr5:157290161:A:G	0	157290161	G	A
5	chr5:157290425:C:A	0	157290425	A	C
5	chr5:157290559:TG:T	0	157290559	T	TG
5	chr5:157290620:G:T	0	157290620	T	G
5	chr5:157290747:C:T	0	157290747	T	C
5	chr5:157291772:A:G	0	157291772	G	A
5	chr5:157292096:T:G	0	157292096	G	T
5	chr5:157292295:C:T	0	157292295	T	C
5	chr5:157292350:G:A	0	157292350	A	G
5	chr5:157293193:T:C	0	157293193	C	T
5	chr5:157294489:C:G	0	157294489	G	C
5	chr5:157294978:C:A	0	157294978	A	C
5	chr5:157295418:C:T	0	157295418	T	C
5	chr5:157295805:C:T	0	157295805	T	C
5	chr5:157297960:C:A	0	157297960	A	C
5	chr5:157299331:C:T	0	157299331	T	C
5	chr5:157300466:T:C	0	157300466	C	T
5	chr5:157300684:T:C	0	157300684	C	T
5	chr5:157301059:T:C	0	157301059	C	T
5	chr5:157303027:A:G	0	157303027	G	A
5	chr5:157303803:A:G	0	157303803	G	A
5	chr5:157304649:ATTTG:A	0	157304649	A	ATTTG
5	chr5:157305207:A:G	0	157305207	G	A
5	chr5:157305610:A:G	0	157305610	G	A
5	chr5:157305613:C:T	0	157305613	T	C
5	chr5:157305981:A:G	0	157305981	G	A
5	chr5:157306059:C:T	0	157306059	T	C
5	chr5:157306326:A:G	0	157306326	G	A
5	chr5:157306432:T:C	0	157306432	C	T
5	chr5:157306886:G:A	0	157306886	A	G
5	chr5:157306945:G:GTA	0	157306945	GTA	G
5	chr5:157306993:G:A	0	157306993	A	G
5	chr5:157307122:A:G	0	157307122	G	A
5	chr5:157307302:T:C	0	157307302	C	T
5	chr5:157307611:C:T	0	157307611	T	C
5	chr5:157307624:G:A	0	157307624	A	G
5	chr5:157308153:C:T	0	157308153	T	C
5	chr5:157308372:C:T	0	157308372	T	C
5	chr5:157308391:A:G	0	157308391	G	A
5	chr5:157308723:G:C	0	157308723	C	G
5	chr5:157308730:A:G	0	157308730	G	A
5	chr5:157308910:G:T	0	157308910	T	G
5	chr5:157308931:C:G	0	157308931	G	C
5	chr5:157309568:G:A	0	157309568	A	G
5	chr5:157309603:G:A	0	157309603	A	G
5	chr5:157309975:G:A	0	157309975	A	G
5	chr5:157310787:A:G	0	157310787	G	A
5	chr5:157311532:G:A	0	157311532	A	G
5	chr5:157312920:C:T	0	157312920	T	C
5	chr5:157313613:C:G	0	157313613	G	C
5	chr5:157314575:A:G	0	157314575	G	A
5	chr5:157314666:T:A	0	157314666	A	T
5	chr5:157315178:G:A	0	157315178	A	G
5	chr5:157316207:G:T	0	157316207	T	G
5	chr5:157317033:C:G	0	157317033	G	C
5	chr5:157317045:A:G	0	157317045	G	A
5	chr5:157317172:G:A	0	157317172	A	G
5	chr5:157317758:A:G	0	157317758	G	A
5	chr5:157318303:T:C	0	157318303	C	T
5	chr5:157318430:C:T	0	157318430	T	C
5	chr5:157318512:G:T	0	157318512	T	G
5	chr5:157318711:G:A	0	157318711	A	G
5	chr5:157318875:A:G	0	157318875	G	A
5	chr5:157319005:G:A	0	157319005	A	G
5	chr5:157319020:G:A	0	157319020	A	G
5	chr5:157319065:A:G	0	157319065	G	A
5	chr5:157319214:T:C	0	157319214	C	T
5	chr5:157319370:A:G	0	157319370	G	A
5	chr5:157320138:G:A	0	157320138	A	G
5	chr5:157320576:C:T	0	157320576	T	C
5	chr5:157320661:A:G	0	157320661	G	A
5	chr5:157321277:T:C	0	157321277	C	T
5	chr5:157321292:A:G	0	157321292	G	A
5	chr5:157321464:C:T	0	157321464	T	C
5	chr5:157321881:A:G	0	157321881	G	A
5	chr5:157321899:C:T	0	157321899	T	C
5	chr5:157321937:A:G	0	157321937	G	A
5	chr5:157322047:G:T	0	157322047	T	G
5	chr5:157322478:C:T	0	157322478	T	C
5	chr5:157322540:T:C	0	157322540	C	T
5	chr5:157322578:A:G	0	157322578	G	A
5	chr5:157322584:T:C	0	157322584	C	T
5	chr5:157322789:T:C	0	157322789	C	T
5	chr5:157324567:C:A	0	157324567	A	C
5	chr5:157324790:C:G	0	157324790	G	C
5	chr5:157324836:G:A	0	157324836	A	G
5	chr5:157324949:A:G	0	157324949	G	A
5	chr5:157325949:A:G	0	157325949	G	A
5	chr5:157326249:C:T	0	157326249	T	C
5	chr5:157326276:T:C	0	157326276	C	T
5	chr5:157326809:T:G	0	157326809	G	T
5	chr5:157326867:T:G	0	157326867	G	T
5	chr5:157327651:C:T	0	157327651	T	C
5	chr5:157328265:C:T	0	157328265	T	C
5	chr5:157330373:A:G	0	157330373	G	A
5	chr5:157331472:C:T	0	157331472	T	C
5	chr5:157331727:A:T	0	157331727	T	A
5	chr5:157331914:T:C	0	157331914	C	T
5	chr5:157332795:C:T	0	157332795	T	C
5	chr5:157333791:G:A	0	157333791	A	G
5	chr5:157333834:T:C	0	157333834	C	T
5	chr5:157334062:C:T	0	157334062	T	C
5	chr5:157334245:G:A	0	157334245	A	G
5	chr5:157334405:G:A	0	157334405	A	G
5	chr5:157334516:G:A	0	157334516	A	G
5	chr5:157334582:T:C	0	157334582	C	T
5	chr5:157334597:T:C	0	157334597	C	T
5	chr5:157334609:A:T	0	157334609	T	A
5	chr5:157334657:T:C	0	157334657	C	T
5	chr5:157334676:G:A	0	157334676	A	G
5	chr5:157335063:A:G	0	157335063	G	A
5	chr5:157335237:A:G	0	157335237	G	A
5	chr5:157335509:C:T	0	157335509	T	C
5	chr5:157335549:A:G	0	157335549	G	A
5	chr5:157335981:C:T	0	157335981	T	C
5	chr5:157336062:G:A	0	157336062	A	G
5	chr5:157336063:A:G	0	157336063	G	A
5	chr5:157336330:G:A	0	157336330	A	G
5	chr5:157336676:C:T	0	157336676	T	C
5	chr5:157336913:C:A	0	157336913	A	C
5	chr5:157337073:A:G	0	157337073	G	A
5	chr5:157338033:G:C	0	157338033	C	G
5	chr5:157338229:T:A	0	157338229	A	T
5	chr5:157338862:G:A	0	157338862	A	G
5	chr5:157338973:G:A	0	157338973	A	G
5	chr5:157339029:A:G	0	157339029	G	A
5	chr5:157339265:G:A	0	157339265	A	G
5	chr5:157339700:A:G	0	157339700	G	A
5	chr5:157339958:C:T	0	157339958	T	C
5	chr5:157340020:G:A	0	157340020	A	G
5	chr5:157340103:T:G	0	157340103	G	T
5	chr5:157340572:T:A	0	157340572	A	T
5	chr5:157342000:C:T	0	157342000	T	C
5	chr5:157342641:C:T	0	157342641	T	C
5	chr5:157342660:C:T	0	157342660	T	C
5	chr5:157343201:G:A	0	157343201	A	G
5	chr5:157343645:G:A	0	157343645	A	G
5	chr5:157343680:G:A	0	157343680	A	G
5	chr5:157343975:C:T	0	157343975	T	C
5	chr5:157344500:C:A	0	157344500	A	C
5	chr5:157345036:A:G	0	157345036	G	A
5	chr5:157345836:C:A	0	157345836	A	C
5	chr5:157345966:C:A	0	157345966	A	C
5	chr5:157346777:G:A	0	157346777	A	G
5	chr5:157347044:T:G	0	157347044	G	T
5	chr5:157347597:A:G	0	157347597	G	A
5	chr5:157347837:A:G	0	157347837	G	A
5	chr5:157347883:G:A	0	157347883	A	G
5	chr5:157348677:A:G	0	157348677	G	A
5	chr5:157349872:C:T	0	157349872	T	C
5	chr5:157350360:C:A	0	157350360	A	C
5	chr5:157350578:C:T	0	157350578	T	C
5	chr5:157352156:T:C	0	157352156	C	T
5	chr5:157354239:G:C	0	157354239	C	G
5	chr5:157355089:A:G	0	157355089	G	A
5	chr5:157355160:AT:A	0	157355160	A	AT
5	chr5:157356535:G:A	0	157356535	A	G
5	chr5:157357106:G:C	0	157357106	C	G
5	chr5:157357616:G:A	0	157357616	A	G
5	chr5:157358059:G:A	0	157358059	A	G
5	chr5:157358662:C:T	0	157358662	T	C
5	chr5:157358880:G:A	0	157358880	A	G
5	chr5:157359160:C:A	0	157359160	A	C
5	chr5:157359424:A:T	0	157359424	T	A
5	chr5:157359559:G:T	0	157359559	T	G
5	chr5:157360852:G:T	0	157360852	T	G
5	chr5:157361016:C:T	0	157361016	T	C
5	chr5:157361017:A:G	0	157361017	G	A
5	chr5:157361962:A:G	0	157361962	G	A
5	chr5:157361963:T:C	0	157361963	C	T
5	chr5:157362043:A:G	0	157362043	G	A
5	chr5:157362201:T:G	0	157362201	G	T
5	chr5:157362763:T:C	0	157362763	C	T
5	chr5:157364609:G:A	0	157364609	A	G
5	chr5:157364708:A:G	0	157364708	G	A
5	chr5:157366406:T:C	0	157366406	C	T
5	chr5:157366541:T:C	0	157366541	C	T
5	chr5:157368196:G:A	0	157368196	A	G
5	chr5:157368711:G:A	0	157368711	A	G
5	chr5:157369311:G:A	0	157369311	A	G
5	chr5:157369395:A:G	0	157369395	G	A
5	chr5:157369757:A:G	0	157369757	G	A
5	chr5:157369905:A:G	0	157369905	G	A
5	chr5:157369944:T:C	0	157369944	C	T
5	chr5:157369951:G:A	0	157369951	A	G
5	chr5:157369997:C:T	0	157369997	T	C
5	chr5:157370204:C:T	0	157370204	T	C
5	chr5:157371274:C:T	0	157371274	T	C
5	chr5:157371568:G:A	0	157371568	A	G
5	chr5:157371972:C:T	0	157371972	T	C
5	chr5:157373366:G:T	0	157373366	T	G
5	chr5:157374013:A:G	0	157374013	G	A
5	chr5:157374172:T:C	0	157374172	C	T
5	chr5:157374284:T:A	0	157374284	A	T
5	chr5:157374586:G:A	0	157374586	A	G
5	chr5:157375011:A:G	0	157375011	G	A
5	chr5:157375136:G:C	0	157375136	C	G
5	chr5:157375445:A:G	0	157375445	G	A
5	chr5:157375454:A:G	0	157375454	G	A
5	chr5:157375666:T:C	0	157375666	C	T
5	chr5:157375901:C:G	0	157375901	G	C
5	chr5:157376491:A:G	0	157376491	G	A
5	chr5:157376738:AGCACCCACTTATGCAAACCTT:A	0	157376738	A	AGCACCCACTTATGCAAACCTT
5	chr5:157377219:G:A	0	157377219	A	G
5	chr5:157377733:G:T	0	157377733	T	G
5	chr5:157378278:A:G	0	157378278	G	A
5	chr5:157378896:T:C	0	157378896	C	T
5	chr5:157379531:C:G	0	157379531	G	C
5	chr5:157379705:C:T	0	157379705	T	C
5	chr5:157379816:A:G	0	157379816	G	A
5	chr5:157379985:G:A	0	157379985	A	G
5	chr5:157380742:T:G	0	157380742	G	T
5	chr5:157381348:C:T	0	157381348	T	C
5	chr5:157381404:G:A	0	157381404	A	G
5	chr5:157381516:G:A	0	157381516	A	G
5	chr5:157382042:G:A	0	157382042	A	G
5	chr5:157383064:C:T	0	157383064	T	C
5	chr5:157384037:A:G	0	157384037	G	A
5	chr5:157384604:C:T	0	157384604	T	C
5	chr5:157384666:G:A	0	157384666	A	G
5	chr5:157385560:C:T	0	157385560	T	C
5	chr5:157386503:T:C	0	157386503	C	T
5	chr5:157388755:G:C	0	157388755	C	G
5	chr5:157389793:G:A	0	157389793	A	G
5	chr5:157389887:G:C	0	157389887	C	G
5	chr5:157389995:G:A	0	157389995	A	G
5	chr5:157390130:C:T	0	157390130	T	C
5	chr5:157390194:G:A	0	157390194	A	G
5	chr5:157392376:A:G	0	157392376	G	A
5	chr5:157392661:C:T	0	157392661	T	C
5	chr5:157393949:A:G	0	157393949	G	A
5	chr5:157394209:T:C	0	157394209	C	T
5	chr5:157394305:T:C	0	157394305	C	T
5	chr5:157394614:G:T	0	157394614	T	G
5	chr5:157395188:T:C	0	157395188	C	T
5	chr5:157395222:G:A	0	157395222	A	G
5	chr5:157395866:T:A	0	157395866	A	T
5	chr5:157396682:T:C	0	157396682	C	T
5	chr5:157397538:C:T	0	157397538	T	C
5	chr5:157399371:T:C	0	157399371	C	T
5	chr5:157400366:A:G	0	157400366	G	A
5	chr5:157401002:G:A	0	157401002	A	G
5	chr5:157401332:C:T	0	157401332	T	C
5	chr5:157403857:A:G	0	157403857	G	A
5	chr5:157404275:A:G	0	157404275	G	A
5	chr5:157404304:T:A	0	157404304	A	T
5	chr5:157404865:C:A	0	157404865	A	C
5	chr5:157405114:A:G	0	157405114	G	A
5	chr5:157405243:A:G	0	157405243	G	A
5	chr5:157405506:G:A	0	157405506	A	G
5	chr5:157405553:G:T	0	157405553	T	G
5	chr5:157405783:T:C	0	157405783	C	T
5	chr5:157405808:T:A	0	157405808	A	T
5	chr5:157405890:G:A	0	157405890	A	G
5	chr5:157406772:T:C	0	157406772	C	T
5	chr5:157408226:G:A	0	157408226	A	G
5	chr5:157408603:T:C	0	157408603	C	T
5	chr5:157408703:G:T	0	157408703	T	G
5	chr5:157408872:G:T	0	157408872	T	G
5	chr5:157409136:A:G	0	157409136	G	A
5	chr5:157409331:A:G	0	157409331	G	A
5	chr5:157409430:T:C	0	157409430	C	T
5	chr5:157409505:G:A	0	157409505	A	G
5	chr5:157410179:C:A	0	157410179	A	C
5	chr5:157410482:G:A	0	157410482	A	G
5	chr5:157410668:G:A	0	157410668	A	G
5	chr5:157410790:A:C	0	157410790	C	A
5	chr5:157410809:C:A	0	157410809	A	C
5	chr5:157410888:A:T	0	157410888	T	A
5	chr5:157411151:G:A	0	157411151	A	G
5	chr5:157411304:A:G	0	157411304	G	A
5	chr5:157411454:G:C	0	157411454	C	G
5	chr5:157411878:C:A	0	157411878	A	C
5	chr5:157411910:C:T	0	157411910	T	C
5	chr5:157412517:A:G	0	157412517	G	A
5	chr5:157412599:G:A	0	157412599	A	G
5	chr5:157412708:G:A	0	157412708	A	G
5	chr5:157412768:T:G	0	157412768	G	T
5	chr5:157412909:A:T	0	157412909	T	A
5	chr5:157412968:A:G	0	157412968	G	A
5	chr5:157413023:G:C	0	157413023	C	G
5	chr5:157413322:T:A	0	157413322	A	T
5	chr5:157413407:T:C	0	157413407	C	T
5	chr5:157414175:A:G	0	157414175	G	A
5	chr5:157414319:A:G	0	157414319	G	A
5	chr5:157414977:G:A	0	157414977	A	G
5	chr5:157415244:A:T	0	157415244	T	A
5	chr5:157415557:CAA:C	0	157415557	C	CAA
5	chr5:157416023:T:A	0	157416023	A	T
5	chr5:157416149:C:T	0	157416149	T	C
5	chr5:157416254:G:A	0	157416254	A	G
5	chr5:157416307:T:C	0	157416307	C	T
5	chr5:157416516:A:C	0	157416516	C	A
5	chr5:157416739:T:C	0	157416739	C	T
5	chr5:157417121:T:C	0	157417121	C	T
5	chr5:157417594:A:G	0	157417594	G	A
5	chr5:157417637:G:A	0	157417637	A	G
5	chr5:157417984:G:A	0	157417984	A	G
5	chr5:157418166:A:G	0	157418166	G	A
5	chr5:157418664:G:A	0	157418664	A	G
5	chr5:157418786:C:T	0	157418786	T	C
5	chr5:157419191:T:C	0	157419191	C	T
5	chr5:157419219:A:G	0	157419219	G	A
5	chr5:157419406:G:A	0	157419406	A	G
5	chr5:157419594:C:T	0	157419594	T	C
5	chr5:157419608:C:A	0	157419608	A	C
5	chr5:157419816:G:A	0	157419816	A	G
5	chr5:157420099:T:C	0	157420099	C	T
5	chr5:157420106:G:A	0	157420106	A	G
5	chr5:157420263:A:C	0	157420263	C	A
5	chr5:157420358:T:C	0	157420358	C	T
5	chr5:157420895:A:G	0	157420895	G	A
5	chr5:157421365:C:T	0	157421365	T	C
5	chr5:157421841:G:A	0	157421841	A	G
5	chr5:157422527:C:T	0	157422527	T	C
5	chr5:157422714:C:A	0	157422714	A	C
5	chr5:157423575:T:C	0	157423575	C	T
5	chr5:157423672:T:C	0	157423672	C	T
5	chr5:157424591:T:C	0	157424591	C	T
5	chr5:157425344:G:T	0	157425344	T	G
5	chr5:157425408:G:A	0	157425408	A	G
5	chr5:157425665:C:T	0	157425665	T	C
5	chr5:157425677:A:G	0	157425677	G	A
5	chr5:157425748:G:A	0	157425748	A	G
5	chr5:157425967:G:C	0	157425967	C	G
5	chr5:157426766:C:G	0	157426766	G	C
5	chr5:157426914:G:A	0	157426914	A	G
5	chr5:157427292:G:C	0	157427292	C	G
5	chr5:157427508:A:T	0	157427508	T	A
5	chr5:157427523:TG:T	0	157427523	T	TG
5	chr5:157427559:C:A	0	157427559	A	C
5	chr5:157427623:T:G	0	157427623	G	T
5	chr5:157427663:G:A	0	157427663	A	G
5	chr5:157428029:C:T	0	157428029	T	C
5	chr5:157429053:A:G	0	157429053	G	A
5	chr5:157429062:C:T	0	157429062	T	C
5	chr5:157429288:T:C	0	157429288	C	T
5	chr5:157429458:G:A	0	157429458	A	G
5	chr5:157429478:G:T	0	157429478	T	G
5	chr5:157430211:G:A	0	157430211	A	G
5	chr5:157430266:A:C	0	157430266	C	A
5	chr5:157430561:G:A	0	157430561	A	G
5	chr5:157430622:T:C	0	157430622	C	T
5	chr5:157431291:G:A	0	157431291	A	G
5	chr5:157431465:T:A	0	157431465	A	T
5	chr5:157431740:TCTA:T	0	157431740	T	TCTA
5	chr5:157432602:G:C	0	157432602	C	G
5	chr5:157433221:A:G	0	157433221	G	A
5	chr5:157433369:G:A	0	157433369	A	G
5	chr5:157434519:G:C	0	157434519	C	G
5	chr5:157434896:G:A	0	157434896	A	G
5	chr5:157435221:A:G	0	157435221	G	A
5	chr5:157435639:C:T	0	157435639	T	C
5	chr5:157436366:T:TC	0	157436366	TC	T
5	chr5:157436873:T:C	0	157436873	C	T
5	chr5:157438782:A:C	0	157438782	C	A
5	chr5:157438829:A:G	0	157438829	G	A
5	chr5:157438831:A:G	0	157438831	G	A
5	chr5:157438835:C:T	0	157438835	T	C
5	chr5:157439252:T:C	0	157439252	C	T
5	chr5:157439361:T:C	0	157439361	C	T
5	chr5:157439433:T:C	0	157439433	C	T
5	chr5:157439807:T:C	0	157439807	C	T
5	chr5:157440055:T:C	0	157440055	C	T
5	chr5:157440102:T:C	0	157440102	C	T
5	chr5:157440153:C:T	0	157440153	T	C
5	chr5:157440838:A:G	0	157440838	G	A
5	chr5:157441216:A:C	0	157441216	C	A
5	chr5:157441466:G:A	0	157441466	A	G
5	chr5:157441537:TA:T	0	157441537	T	TA
5	chr5:157442397:T:C	0	157442397	C	T
5	chr5:157443526:T:C	0	157443526	C	T
5	chr5:157444033:G:A	0	157444033	A	G
5	chr5:157444770:G:C	0	157444770	C	G
5	chr5:157445207:T:C	0	157445207	C	T
5	chr5:157445408:C:T	0	157445408	T	C
5	chr5:157445797:C:G	0	157445797	G	C
5	chr5:157446414:G:T	0	157446414	T	G
5	chr5:157447429:A:G	0	157447429	G	A
5	chr5:157447810:A:T	0	157447810	T	A
5	chr5:157448708:G:A	0	157448708	A	G
5	chr5:157448919:T:C	0	157448919	C	T
5	chr5:157449143:A:C	0	157449143	C	A
5	chr5:157449413:G:T	0	157449413	T	G
5	chr5:157449776:C:T	0	157449776	T	C
5	chr5:157450228:G:A	0	157450228	A	G
5	chr5:157450845:A:G	0	157450845	G	A
5	chr5:157450895:T:C	0	157450895	C	T
5	chr5:157450994:G:A	0	157450994	A	G
5	chr5:157451624:A:C	0	157451624	C	A
5	chr5:157452719:C:T	0	157452719	T	C
5	chr5:157453513:G:A	0	157453513	A	G
5	chr5:157454247:G:A	0	157454247	A	G
5	chr5:157454539:C:A	0	157454539	A	C
5	chr5:157454845:G:A	0	157454845	A	G
5	chr5:157454954:T:C	0	157454954	C	T
5	chr5:157455437:T:C	0	157455437	C	T
5	chr5:157455626:C:T	0	157455626	T	C
5	chr5:157456131:T:C	0	157456131	C	T
5	chr5:157456328:G:A	0	157456328	A	G
5	chr5:157456716:C:T	0	157456716	T	C
5	chr5:157458669:C:G	0	157458669	G	C
5	chr5:157459690:C:T	0	157459690	T	C
5	chr5:157459705:A:G	0	157459705	G	A
5	chr5:157459811:G:C	0	157459811	C	G
5	chr5:157459842:A:G	0	157459842	G	A
5	chr5:157459885:C:T	0	157459885	T	C
5	chr5:157460125:A:G	0	157460125	G	A
5	chr5:157460465:G:A	0	157460465	A	G
5	chr5:157461093:TG:T	0	157461093	T	TG
5	chr5:157461250:T:C	0	157461250	C	T
5	chr5:157461379:C:G	0	157461379	G	C
5	chr5:157462211:C:T	0	157462211	T	C
5	chr5:157462477:C:A	0	157462477	A	C
5	chr5:157462690:C:T	0	157462690	T	C
```
