## Supplementary material for "Characterization of shared and ancestry-specific signals driving complex traits using multi-ancestry fine-mapping": mesusieoutput

```
                 eur          afr      eur_afr
   [1,] 4.679089e-05 1.254869e-05 4.035995e-06
   [2,] 4.700789e-05 2.001608e-05 6.037425e-06
   [3,] 4.590132e-05 4.654045e-05 1.355051e-05
   [4,] 4.941713e-05 1.386022e-05 4.286353e-06
   [5,] 4.438697e-05 1.945013e-05 6.181325e-06
   [6,] 4.540350e-05 1.308971e-05 4.431500e-06
   [7,] 4.666390e-05 3.889373e-05 1.160689e-05
   [8,] 4.557589e-05 3.003371e-05 1.015837e-05
   [9,] 4.558183e-05 1.416077e-05 4.879381e-06
  [10,] 4.778214e-05 1.855950e-05 7.860124e-06
  [11,] 4.462518e-05 1.264749e-05 4.115061e-06
  [12,] 4.448647e-05 1.336024e-05 4.389345e-06
  [13,] 4.458766e-05 1.255900e-05 4.091593e-06
  [14,] 4.544322e-05 1.404804e-05 4.827089e-06
  [15,] 4.419579e-05 3.198414e-05 1.033114e-05
  [16,] 4.477440e-05 1.272641e-05 4.130274e-06
  [17,] 4.470330e-05 1.242145e-05 4.047843e-06
  [18,] 4.463075e-05 1.239128e-05 4.042332e-06
  [19,] 4.685800e-05 1.079806e-04 3.667596e-05
  [20,] 4.818101e-05 3.742647e-05 1.199407e-05
  [21,] 4.465306e-05 1.241799e-05 4.048863e-06
  [22,] 4.463367e-05 1.227466e-05 4.009725e-06
  [23,] 4.442155e-05 1.284123e-05 4.183860e-06
  [24,] 4.468520e-05 1.239940e-05 4.042509e-06
  [25,] 4.461901e-05 1.227919e-05 4.011572e-06
  [26,] 4.474430e-05 1.235420e-05 4.027624e-06
  [27,] 4.671775e-05 4.102354e-05 1.210962e-05
  [28,] 4.453662e-05 1.240147e-05 4.049130e-06
  [29,] 4.418272e-05 3.580253e-05 1.166944e-05
  [30,] 4.770912e-05 1.822145e-05 7.003152e-06
  [31,] 4.779345e-05 2.059408e-05 6.721493e-06
  [32,] 4.659472e-05 2.741792e-05 9.438033e-06
  [33,] 4.680713e-05 2.968131e-05 9.843926e-06
  [34,] 4.444159e-05 1.413045e-05 4.563991e-06
  [35,] 4.542922e-05 3.034217e-05 9.922937e-06
  [36,] 4.427439e-05 3.449922e-05 1.077644e-05
  [37,] 4.437017e-05 3.480785e-05 1.080219e-05
  [38,] 4.421700e-05 3.672024e-05 1.174956e-05
  [39,] 4.449201e-05 1.383433e-05 4.470857e-06
  [40,] 4.436149e-05 3.191311e-05 9.941160e-06
  [41,] 4.441460e-05 3.115978e-05 9.685867e-06
  [42,] 4.751829e-05 2.173536e-05 7.071337e-06
  [43,] 4.445793e-05 3.195890e-05 9.901170e-06
  [44,] 4.751708e-05 2.198241e-05 7.144980e-06
  [45,] 4.522550e-05 1.430683e-05 4.918777e-06
  [46,] 4.749953e-05 1.713217e-05 5.803195e-06
  [47,] 4.450709e-05 1.159295e-05 3.855495e-06
  [48,] 4.443656e-05 1.395678e-05 4.512439e-06
  [49,] 4.421398e-05 3.494969e-05 1.121035e-05
  [50,] 4.680479e-05 2.830223e-05 9.393640e-06
  [51,] 4.469408e-05 2.007256e-05 6.297396e-06
  [52,] 4.477913e-05 1.313602e-05 4.251365e-06
  [53,] 4.457839e-05 1.340308e-05 4.339269e-06
  [54,] 4.681207e-05 4.102328e-05 1.206436e-05
  [55,] 4.459041e-05 2.133780e-05 6.695301e-06
  [56,] 4.454822e-05 2.063172e-05 6.494565e-06
  [57,] 4.453262e-05 2.108558e-05 6.634058e-06
  [58,] 4.449372e-05 2.116784e-05 6.668375e-06
  [59,] 4.680513e-05 2.953908e-05 9.797503e-06
  [60,] 4.455541e-05 2.126048e-05 6.680809e-06
  [61,] 4.454375e-05 2.123709e-05 6.676700e-06
  [62,] 4.418625e-05 3.220080e-05 1.053624e-05
  [63,] 4.455337e-05 2.940743e-05 9.079373e-06
  [64,] 4.450706e-05 2.003314e-05 6.325081e-06
  [65,] 4.775817e-05 1.459763e-05 5.021080e-06
  [66,] 4.467534e-05 1.306848e-05 4.235492e-06
  [67,] 5.617833e-05 2.198471e-05 7.086744e-06
  [68,] 4.455754e-05 2.051712e-05 6.458444e-06
  [69,] 4.545846e-05 1.407166e-05 4.837320e-06
  [70,] 4.445112e-05 2.019607e-05 6.387483e-06
  [71,] 4.515924e-05 1.315144e-05 4.449328e-06
  [72,] 4.450817e-05 2.105774e-05 6.631862e-06
  [73,] 4.457320e-05 2.131573e-05 6.692956e-06
  [74,] 4.680523e-05 2.993282e-05 9.928699e-06
  [75,] 4.741865e-05 2.474319e-05 8.024402e-06
  [76,] 4.456745e-05 2.109729e-05 6.629281e-06
  [77,] 4.419203e-05 3.307071e-05 1.073548e-05
  [78,] 4.521721e-05 1.312714e-05 4.440732e-06
  [79,] 4.730730e-05 1.791067e-05 5.881024e-06
  [80,] 4.680496e-05 2.987573e-05 9.910138e-06
  [81,] 4.579930e-05 4.164582e-05 1.450090e-05
  [82,] 5.252088e-05 2.126690e-05 6.896428e-06
  [83,] 4.447461e-05 2.112511e-05 6.660534e-06
  [84,] 4.464694e-05 1.341958e-05 4.339098e-06
  [85,] 4.448133e-05 3.118456e-05 9.634590e-06
  [86,] 4.680501e-05 2.945051e-05 9.766540e-06
  [87,] 4.457390e-05 1.983469e-05 6.251319e-06
  [88,] 4.448759e-05 2.003285e-05 6.329570e-06
  [89,] 4.418937e-05 2.973027e-05 9.772095e-06
  [90,] 4.446454e-05 1.759653e-05 5.602397e-06
  [91,] 4.686375e-05 2.872775e-05 9.555921e-06
  [92,] 4.440637e-05 1.282903e-05 4.182452e-06
  [93,] 6.556149e-05 2.175436e-05 7.011332e-06
  [94,] 4.685035e-05 3.050261e-05 1.007173e-05
  [95,] 4.677708e-05 2.319046e-05 7.659934e-06
  [96,] 4.441649e-05 6.062685e-05 1.863087e-05
  [97,] 5.494988e-05 1.461125e-05 8.316800e-06
  [98,] 4.632522e-05 3.173463e-05 1.114902e-05
  [99,] 5.474156e-05 2.167955e-05 7.006118e-06
 [100,] 4.450657e-05 1.932526e-05 6.152213e-06
 [101,] 4.452352e-05 1.953527e-05 6.211809e-06
 [102,] 5.429797e-05 2.101269e-05 6.826752e-06
 [103,] 5.497059e-05 2.070279e-05 6.743485e-06
 [104,] 4.730313e-05 1.201003e-05 4.002706e-06
 [105,] 4.752211e-05 2.921974e-05 1.036040e-05
 [106,] 4.418697e-05 3.393851e-05 1.119168e-05
 [107,] 4.695335e-05 2.747017e-05 9.067211e-06
 [108,] 4.787448e-05 2.493115e-05 7.871162e-06
 [109,] 4.576805e-05 2.219981e-05 6.720638e-06
 [110,] 4.717884e-05 1.190552e-05 3.954762e-06
 [111,] 5.648966e-05 2.002081e-05 7.611942e-06
 [112,] 4.900853e-05 1.649022e-05 5.760688e-06
 [113,] 5.837911e-05 2.002641e-05 7.736923e-06
 [114,] 4.446707e-05 3.659986e-05 1.119707e-05
 [115,] 4.596024e-05 1.670005e-05 5.168012e-06
 [116,] 4.459353e-05 4.620612e-05 1.381264e-05
 [117,] 4.468977e-05 3.508571e-05 1.063367e-05
 [118,] 5.012637e-05 1.980082e-05 7.574817e-06
 [119,] 4.600146e-05 1.683931e-05 5.203617e-06
 [120,] 5.253030e-05 1.980861e-05 7.754853e-06
 [121,] 4.462702e-05 2.576338e-05 8.002328e-06
 [122,] 4.677645e-05 1.473392e-05 4.915712e-06
 [123,] 4.787286e-05 1.682518e-05 5.527473e-06
 [124,] 4.450177e-05 3.140928e-05 9.669378e-06
 [125,] 4.674506e-05 1.730644e-05 5.279138e-06
 [126,] 4.675913e-05 1.341285e-05 4.473484e-06
 [127,] 4.641999e-05 1.741236e-05 5.330382e-06
 [128,] 4.678006e-05 2.508665e-05 8.328219e-06
 [129,] 4.636138e-05 1.783566e-05 5.450395e-06
 [130,] 1.029307e-04 1.133471e-04 2.109355e-04
 [131,] 4.597304e-05 1.188865e-05 3.888543e-06
 [132,] 4.589697e-05 1.355024e-05 4.309022e-06
 [133,] 4.675824e-05 2.609234e-05 8.590303e-06
 [134,] 4.713092e-05 3.270656e-05 1.095734e-05
 [135,] 4.655452e-05 1.567826e-05 5.228282e-06
 [136,] 4.824931e-05 2.415867e-05 1.686407e-05
 [137,] 4.479091e-05 2.408511e-04 6.338859e-05
 [138,] 4.377628e-05 1.254455e-05 4.171920e-06
 [139,] 4.791723e-05 1.521505e-05 6.653082e-06
 [140,] 4.402371e-05 1.512768e-05 4.947171e-06
 [141,] 4.404959e-05 1.783897e-05 5.782170e-06
 [142,] 4.794126e-05 1.412543e-05 5.124514e-06
 [143,] 4.391826e-05 5.039181e-05 1.602810e-05
 [144,] 4.779446e-05 1.427727e-05 4.729565e-06
 [145,] 4.786730e-05 1.427781e-05 4.728499e-06
 [146,] 4.374074e-05 1.283061e-05 4.251364e-06
 [147,] 4.646173e-05 3.852319e-05 1.254443e-05
 [148,] 4.811060e-05 2.955728e-05 1.964081e-05
 [149,] 4.374358e-05 1.467556e-05 4.865456e-06
 [150,] 4.645653e-05 2.724265e-05 8.988141e-06
 [151,] 4.800949e-05 3.114698e-05 1.896024e-05
 [152,] 4.431212e-05 1.270798e-05 4.293265e-06
 [153,] 4.440064e-05 1.271746e-05 4.302597e-06
 [154,] 4.646840e-05 2.724265e-05 8.959604e-06
 [155,] 4.439960e-05 1.496174e-05 5.104743e-06
 [156,] 4.650775e-05 2.972475e-05 9.709876e-06
 [157,] 4.804139e-05 3.137886e-05 1.978027e-05
 [158,] 4.398528e-05 1.849803e-05 6.010945e-06
 [159,] 4.396992e-05 1.948365e-05 6.324225e-06
 [160,] 4.375337e-05 1.835937e-05 6.022887e-06
 [161,] 4.417296e-05 1.693422e-05 5.774396e-06
 [162,] 4.793873e-05 2.267288e-05 1.167476e-05
 [163,] 4.415531e-05 1.203849e-05 4.027233e-06
 [164,] 4.400677e-05 1.401240e-05 4.708674e-06
 [165,] 4.430500e-05 1.631420e-05 5.247861e-06
 [166,] 4.721464e-05 1.760889e-05 5.893447e-06
 [167,] 4.405631e-05 1.490966e-05 5.030056e-06
 [168,] 4.421135e-05 1.697535e-05 5.797639e-06
 [169,] 4.723315e-05 1.827405e-05 6.131491e-06
 [170,] 4.399002e-05 1.286425e-05 4.323517e-06
 [171,] 4.720934e-05 1.754391e-05 5.869449e-06
 [172,] 4.409175e-05 1.709279e-05 5.810333e-06
 [173,] 4.378362e-05 1.308854e-05 4.310835e-06
 [174,] 4.721022e-05 1.747675e-05 5.846476e-06
 [175,] 4.721341e-05 1.749630e-05 5.854023e-06
 [176,] 4.721178e-05 1.769928e-05 5.923824e-06
 [177,] 4.384767e-05 1.297092e-05 4.261540e-06
 [178,] 4.399500e-05 1.801398e-05 5.856172e-06
 [179,] 4.720729e-05 1.768645e-05 5.918075e-06
 [180,] 4.721070e-05 1.744948e-05 5.837414e-06
 [181,] 4.418238e-05 1.683673e-05 5.435273e-06
 [182,] 4.725488e-05 1.031676e-04 3.306873e-05
 [183,] 4.721406e-05 1.851533e-05 6.206319e-06
 [184,] 4.720833e-05 1.749439e-05 5.851951e-06
 [185,] 4.399350e-05 2.111268e-05 6.822672e-06
 [186,] 4.376868e-05 1.666906e-05 5.463343e-06
 [187,] 4.376808e-05 1.667466e-05 5.465523e-06
 [188,] 4.376916e-05 1.296171e-05 4.274724e-06
 [189,] 4.403064e-05 2.011461e-05 6.489617e-06
 [190,] 4.722088e-05 1.851969e-05 6.211369e-06
 [191,] 4.400384e-05 2.013129e-05 6.508485e-06
 [192,] 4.589325e-05 2.229876e-05 6.759659e-06
 [193,] 4.375556e-05 1.760213e-05 5.776685e-06
 [194,] 4.379699e-05 1.864106e-05 6.101702e-06
 [195,] 4.672690e-05 3.360113e-05 1.121528e-05
 [196,] 4.377497e-05 2.074933e-05 6.831301e-06
 [197,] 4.378620e-05 1.876668e-05 6.155451e-06
 [198,] 4.723992e-05 1.844739e-05 6.194949e-06
 [199,] 4.375646e-05 1.751366e-05 5.746374e-06
 [200,] 4.376985e-05 1.298154e-05 4.280824e-06
 [201,] 4.381910e-05 2.164728e-05 7.038076e-06
 [202,] 4.716565e-05 1.547522e-05 5.153177e-06
 [203,] 4.552830e-05 2.210284e-05 6.759661e-06
 [204,] 4.376135e-05 2.637323e-05 8.741953e-06
 [205,] 4.626925e-05 3.540737e-05 1.186354e-05
 [206,] 4.375547e-05 1.693841e-05 5.562871e-06
 [207,] 4.379441e-05 1.896928e-05 6.209764e-06
 [208,] 4.722675e-05 1.837458e-05 6.162268e-06
 [209,] 4.719563e-05 1.568307e-05 5.216731e-06
 [210,] 4.817837e-05 2.935029e-05 2.077638e-05
 [211,] 4.569125e-05 5.479232e-05 1.532056e-05
 [212,] 4.728775e-05 1.877276e-05 6.326284e-06
 [213,] 6.037386e-05 2.123889e-05 1.407576e-05
 [214,] 4.804093e-05 1.572827e-05 6.654454e-06
 [215,] 4.828846e-05 1.422168e-05 4.729699e-06
 [216,] 4.584230e-05 2.021973e-05 6.210493e-06
 [217,] 4.372890e-05 1.600143e-05 5.266056e-06
 [218,] 4.372313e-05 1.610520e-05 5.308988e-06
 [219,] 4.372556e-05 1.238825e-05 4.098835e-06
 [220,] 4.725226e-05 1.803250e-05 6.054350e-06
 [221,] 4.666943e-05 4.060941e-05 1.328870e-05
 [222,] 4.375451e-05 1.325286e-05 4.390071e-06
 [223,] 4.375609e-05 1.328175e-05 4.392301e-06
 [224,] 4.375402e-05 1.313361e-05 4.347502e-06
 [225,] 4.723857e-05 2.001789e-05 6.734627e-06
 [226,] 4.723102e-05 1.992961e-05 6.698994e-06
 [227,] 4.723653e-05 1.961181e-05 6.593059e-06
 [228,] 4.569519e-05 2.065361e-05 6.345738e-06
 [229,] 4.723820e-05 1.994527e-05 6.709395e-06
 [230,] 4.723809e-05 1.964349e-05 6.604902e-06
 [231,] 4.375529e-05 1.317381e-05 4.367217e-06
 [232,] 4.375295e-05 1.308470e-05 4.332257e-06
 [233,] 4.704561e-05 5.146786e-05 1.543004e-05
 [234,] 4.724095e-05 1.926069e-05 6.474072e-06
 [235,] 4.724141e-05 2.007605e-05 6.756676e-06
 [236,] 4.713427e-05 1.678986e-05 5.586211e-06
 [237,] 4.645090e-05 6.270828e-05 1.966488e-05
 [238,] 4.375853e-05 1.263981e-05 4.181548e-06
 [239,] 4.723535e-05 2.631887e-05 9.130180e-06
 [240,] 4.377965e-05 1.267077e-05 4.184604e-06
 [241,] 4.377943e-05 1.284363e-05 4.239546e-06
 [242,] 4.378699e-05 1.283799e-05 4.235762e-06
 [243,] 4.380144e-05 1.373983e-05 4.517820e-06
 [244,] 4.387822e-05 1.261995e-05 4.146105e-06
 [245,] 4.723946e-05 1.887422e-05 6.339516e-06
 [246,] 4.379514e-05 1.283005e-05 4.231396e-06
 [247,] 4.723728e-05 1.945327e-05 6.538725e-06
 [248,] 4.378358e-05 1.516294e-05 4.963542e-06
 [249,] 4.720310e-05 2.496033e-05 8.602559e-06
 [250,] 4.378780e-05 1.428998e-05 4.697751e-06
 [251,] 4.377129e-05 1.299336e-05 4.297515e-06
 [252,] 4.719618e-05 2.004926e-05 6.709907e-06
 [253,] 4.377364e-05 1.409785e-05 4.643051e-06
 [254,] 4.792473e-05 1.764019e-05 5.692150e-06
 [255,] 4.378471e-05 1.369024e-05 4.507663e-06
 [256,] 4.378669e-05 1.295687e-05 4.273565e-06
 [257,] 4.723733e-05 2.004920e-05 6.744628e-06
 [258,] 4.379649e-05 1.298980e-05 4.281576e-06
 [259,] 4.378533e-05 1.334287e-05 4.396603e-06
 [260,] 4.379041e-05 1.294790e-05 4.269835e-06
 [261,] 4.707783e-05 4.834348e-05 1.460062e-05
 [262,] 4.378239e-05 1.297572e-05 4.280849e-06
 [263,] 4.377582e-05 1.383827e-05 4.558928e-06
 [264,] 4.380360e-05 1.300473e-05 4.284781e-06
 [265,] 4.723874e-05 2.021643e-05 6.803285e-06
 [266,] 4.378271e-05 1.345874e-05 4.434528e-06
 [267,] 4.381921e-05 1.548666e-05 5.052385e-06
 [268,] 4.376985e-05 1.416009e-05 4.665360e-06
 [269,] 4.723835e-05 1.973799e-05 6.637734e-06
 [270,] 4.376388e-05 1.432638e-05 4.723442e-06
 [271,] 4.382132e-05 1.194865e-05 3.948454e-06
 [272,] 4.381679e-05 1.507218e-05 4.922577e-06
 [273,] 4.387249e-05 1.332230e-05 4.372343e-06
 [274,] 4.378486e-05 1.340546e-05 4.416865e-06
 [275,] 4.376773e-05 1.337472e-05 4.413800e-06
 [276,] 4.378029e-05 1.302922e-05 4.298483e-06
 [277,] 4.385203e-05 1.467199e-05 4.848529e-06
 [278,] 4.375445e-05 1.418696e-05 4.698225e-06
 [279,] 4.724054e-05 2.044845e-05 6.884520e-06
 [280,] 4.801397e-05 2.203249e-05 8.701803e-06
 [281,] 4.660481e-05 4.319829e-05 1.481342e-05
 [282,] 4.723548e-05 1.984365e-05 6.672346e-06
 [283,] 4.591229e-05 2.335338e-05 7.033225e-06
 [284,] 4.377347e-05 1.339330e-05 4.417190e-06
 [285,] 4.376656e-05 1.474375e-05 4.855494e-06
 [286,] 4.375521e-05 1.426332e-05 4.714529e-06
 [287,] 4.375789e-05 1.356368e-05 4.480899e-06
 [288,] 4.659623e-05 2.604141e-05 8.490497e-06
 [289,] 4.373984e-05 1.341555e-05 4.423267e-06
 [290,] 4.375775e-05 1.783852e-05 5.829877e-06
 [291,] 4.376090e-05 1.802609e-05 5.887735e-06
 [292,] 5.061687e-05 2.050521e-05 1.049105e-05
 [293,] 4.375810e-05 1.412627e-05 4.683922e-06
 [294,] 4.375491e-05 1.409296e-05 4.667714e-06
 [295,] 4.374497e-05 1.747919e-05 5.807677e-06
 [296,] 4.722510e-05 1.941889e-05 6.518956e-06
 [297,] 4.375579e-05 1.398846e-05 4.635517e-06
 [298,] 4.375580e-05 1.398846e-05 4.635548e-06
 [299,] 4.372818e-05 1.768277e-05 5.812668e-06
 [300,] 4.375686e-05 1.400113e-05 4.641360e-06
 [301,] 4.710269e-05 4.173235e-05 1.370892e-05
 [302,] 4.375675e-05 1.411759e-05 4.679664e-06
 [303,] 4.375638e-05 1.409864e-05 4.671824e-06
 [304,] 4.822540e-05 3.923146e-05 1.212095e-05
 [305,] 4.375587e-05 1.424684e-05 4.720402e-06
 [306,] 4.379734e-05 1.503225e-05 5.001945e-06
 [307,] 4.453228e-05 1.910692e-05 6.014351e-06
 [308,] 4.412531e-05 1.892843e-05 6.041269e-06
 [309,] 4.479281e-05 1.284366e-05 4.145353e-06
 [310,] 4.444614e-05 1.307181e-05 4.236081e-06
 [311,] 4.432607e-05 1.292325e-05 4.200353e-06
 [312,] 4.438982e-05 2.698031e-05 8.359950e-06
 [313,] 4.417051e-05 1.799211e-05 5.933507e-06
 [314,] 6.847324e-05 1.490616e-05 6.851173e-06
 [315,] 4.377846e-05 1.271381e-05 4.197456e-06
 [316,] 4.680034e-05 8.324102e-05 2.195835e-05
 [317,] 4.479609e-05 1.162108e-05 3.852608e-06
 [318,] 4.490241e-05 1.161788e-05 3.854943e-06
 [319,] 4.491202e-05 1.162750e-05 3.854487e-06
 [320,] 4.505454e-05 1.507448e-04 4.232505e-05
 [321,] 4.439550e-05 1.250281e-05 4.150608e-06
 [322,] 4.431689e-05 3.337739e-05 1.078266e-05
 [323,] 4.439690e-05 1.242367e-05 4.126586e-06
 [324,] 4.471505e-05 1.163616e-05 3.856427e-06
 [325,] 4.432597e-05 4.440036e-05 1.411786e-05
 [326,] 4.378639e-05 1.269320e-05 4.189762e-06
 [327,] 4.375114e-05 1.229039e-05 4.067807e-06
 [328,] 4.466389e-05 1.166764e-05 3.885205e-06
 [329,] 4.480734e-05 1.168184e-05 3.895120e-06
 [330,] 4.441228e-05 1.338675e-05 4.462267e-06
 [331,] 4.703230e-05 8.182636e-05 2.150865e-05
 [332,] 4.442856e-05 1.313677e-05 4.380175e-06
 [333,] 4.605249e-05 1.729658e-05 5.850560e-06
 [334,] 4.391322e-05 1.242407e-05 4.134208e-06
 [335,] 4.462849e-05 1.269037e-05 4.200245e-06
 [336,] 4.427058e-05 1.485838e-05 4.858072e-06
 [337,] 4.676463e-05 1.979892e-05 6.571443e-06
 [338,] 4.606547e-05 1.800141e-05 6.120770e-06
 [339,] 4.396871e-05 1.219296e-05 4.060682e-06
 [340,] 4.470740e-05 1.245498e-05 4.120914e-06
 [341,] 4.413005e-05 4.214168e-05 1.385320e-05
 [342,] 4.549423e-05 1.236043e-05 4.072266e-06
 [343,] 4.463572e-05 1.165495e-05 3.870927e-06
 [344,] 4.516100e-05 1.553270e-05 5.250779e-06
 [345,] 4.507953e-05 1.223059e-05 4.046979e-06
 [346,] 4.508629e-05 1.222381e-05 4.045515e-06
 [347,] 4.481114e-05 1.176488e-05 3.917623e-06
 [348,] 4.451979e-05 2.996305e-05 1.035512e-05
 [349,] 4.421761e-05 2.149750e-05 6.988270e-06
 [350,] 4.523535e-05 1.215612e-05 4.034920e-06
 [351,] 4.502918e-05 1.570024e-05 5.139078e-06
 [352,] 4.466815e-05 1.165255e-05 3.872380e-06
 [353,] 4.467901e-05 1.165230e-05 3.872824e-06
 [354,] 4.443612e-05 2.698804e-05 9.244093e-06
 [355,] 4.511997e-05 1.228441e-05 4.058230e-06
 [356,] 4.473198e-05 1.197002e-05 3.957188e-06
 [357,] 4.462618e-05 1.258555e-05 4.188838e-06
 [358,] 4.448094e-05 2.785091e-05 9.578849e-06
 [359,] 4.512454e-05 1.540926e-05 5.191534e-06
 [360,] 4.466096e-05 1.233119e-05 4.110862e-06
 [361,] 4.467743e-05 1.200815e-05 3.972050e-06
 [362,] 4.466012e-05 1.229200e-05 4.097156e-06
 [363,] 4.506634e-05 1.577471e-05 5.351242e-06
 [364,] 4.406443e-05 1.605214e-05 5.361033e-06
 [365,] 4.478513e-05 1.225514e-05 4.065693e-06
 [366,] 4.480307e-05 1.231062e-05 4.073802e-06
 [367,] 4.485499e-05 1.230961e-05 4.065804e-06
 [368,] 4.693114e-05 2.438006e-05 8.034866e-06
 [369,] 4.562702e-05 3.637951e-05 1.208191e-05
 [370,] 4.463164e-05 1.184211e-05 3.923543e-06
 [371,] 4.466183e-05 1.185740e-05 3.926098e-06
 [372,] 4.463726e-05 1.184299e-05 3.923484e-06
 [373,] 4.437362e-05 1.173685e-05 3.896222e-06
 [374,] 4.463259e-05 2.236395e-05 7.158218e-06
 [375,] 4.464402e-05 1.225458e-05 4.067260e-06
 [376,] 4.473550e-05 1.183044e-05 3.914563e-06
 [377,] 4.470974e-05 1.186538e-05 3.925815e-06
 [378,] 4.459223e-05 2.002744e-05 6.490028e-06
 [379,] 4.562537e-05 3.542407e-05 1.176295e-05
 [380,] 4.460377e-05 1.956142e-05 6.350279e-06
 [381,] 4.403713e-05 1.281313e-05 4.289251e-06
 [382,] 4.790572e-05 3.672402e-05 1.131510e-05
 [383,] 4.469128e-05 1.182771e-05 3.915620e-06
 [384,] 4.472185e-05 1.184251e-05 3.918530e-06
 [385,] 4.462809e-05 1.239468e-05 4.109517e-06
 [386,] 4.470196e-05 1.185369e-05 3.922742e-06
 [387,] 4.469714e-05 1.190921e-05 3.939638e-06
 [388,] 4.462882e-05 1.225847e-05 4.069133e-06
 [389,] 4.469407e-05 1.179760e-05 3.906648e-06
 [390,] 4.390129e-05 1.399650e-05 4.611122e-06
 [391,] 4.389452e-05 1.340559e-05 4.424057e-06
 [392,] 4.389477e-05 1.330087e-05 4.389992e-06
 [393,] 4.390099e-05 1.304929e-05 4.307129e-06
 [394,] 4.390486e-05 1.350796e-05 4.452903e-06
 [395,] 4.563681e-05 3.535882e-05 1.168590e-05
 [396,] 4.609605e-05 5.302106e-05 1.784721e-05
 [397,] 4.389065e-05 1.326747e-05 4.381307e-06
 [398,] 4.463029e-05 1.262214e-05 4.190027e-06
 [399,] 4.462659e-05 1.262044e-05 4.189144e-06
 [400,] 4.389047e-05 1.337567e-05 4.416166e-06
 [401,] 4.389041e-05 1.355597e-05 4.474257e-06
 [402,] 4.578490e-05 1.806810e-05 5.774853e-06
 [403,] 4.388685e-05 1.345791e-05 4.444742e-06
 [404,] 4.581143e-05 2.077886e-05 6.472287e-06
 [405,] 4.687087e-05 4.742854e-05 1.475426e-05
 [406,] 4.390187e-05 1.461096e-05 4.807985e-06
 [407,] 4.694330e-05 2.322154e-05 7.705965e-06
 [408,] 4.393460e-05 1.418048e-05 4.656548e-06
 [409,] 4.390172e-05 1.446367e-05 4.762002e-06
 [410,] 4.691721e-05 1.537714e-05 5.169269e-06
 [411,] 4.403099e-05 1.385626e-05 4.601486e-06
 [412,] 4.402591e-05 1.397646e-05 4.638164e-06
 [413,] 4.610050e-05 4.893870e-05 1.648563e-05
 [414,] 4.402372e-05 1.365097e-05 4.528248e-06
 [415,] 4.466434e-05 1.256106e-05 4.168600e-06
 [416,] 4.401124e-05 1.536976e-05 5.164091e-06
 [417,] 4.610250e-05 6.138706e-05 2.072120e-05
 [418,] 4.609389e-05 6.138706e-05 2.066122e-05
 [419,] 4.691639e-05 2.378390e-05 7.861007e-06
 [420,] 4.416318e-05 1.343930e-05 4.442516e-06
 [421,] 4.578702e-05 2.258497e-05 6.921575e-06
 [422,] 4.692676e-05 1.416615e-05 4.743752e-06
 [423,] 4.416417e-05 1.345961e-05 4.447269e-06
 [424,] 4.542273e-05 2.163171e-05 6.724564e-06
 [425,] 4.587130e-05 2.155248e-05 6.636718e-06
 [426,] 4.611288e-05 6.138662e-05 2.070516e-05
 [427,] 4.578325e-05 1.271798e-05 4.291650e-06
 [428,] 4.632891e-05 2.217885e-05 6.797318e-06
 [429,] 4.636538e-05 2.459116e-05 7.375078e-06
 [430,] 4.586021e-05 2.062337e-05 6.404008e-06
 [431,] 4.644578e-05 1.270052e-05 4.107659e-06
 [432,] 4.558894e-05 2.178695e-05 6.746897e-06
 [433,] 4.405547e-05 1.274317e-05 4.164898e-06
 [434,] 4.518815e-05 1.389348e-05 4.684633e-06
 [435,] 4.593408e-05 1.309715e-05 4.220374e-06
 [436,] 4.901714e-05 1.277459e-05 4.171594e-06
 [437,] 4.562372e-05 1.443287e-05 4.924694e-06
 [438,] 4.788532e-05 1.542789e-05 5.332262e-06
 [439,] 4.911746e-05 1.294195e-05 4.190130e-06
 [440,] 4.927608e-05 1.278507e-05 4.172090e-06
 [441,] 4.574832e-05 1.222261e-05 4.019144e-06
 [442,] 4.820426e-05 1.497213e-05 5.350740e-06
 [443,] 4.551002e-05 1.405587e-05 4.774128e-06
 [444,] 4.951988e-05 1.334868e-05 4.244138e-06
 [445,] 4.956345e-05 1.323285e-05 4.221850e-06
 [446,] 4.952923e-05 1.325465e-05 4.226365e-06
 [447,] 4.691321e-05 3.594551e-05 1.170171e-05
 [448,] 4.726490e-05 3.754055e-05 1.193377e-05
 [449,] 4.697165e-05 1.523499e-05 5.035332e-06
 [450,] 4.616587e-05 7.086034e-05 2.425230e-05
 [451,] 4.485613e-05 1.850953e-05 6.294365e-06
 [452,] 4.693091e-05 4.921736e-05 1.582369e-05
 [453,] 4.678428e-05 4.824844e-05 1.513107e-05
 [454,] 4.515229e-05 1.424207e-05 4.824949e-06
 [455,] 4.690726e-05 3.965797e-05 1.290508e-05
 [456,] 4.925620e-05 1.506044e-05 5.071410e-06
 [457,] 4.691242e-05 3.890622e-05 1.264793e-05
 [458,] 4.690251e-05 3.945292e-05 1.285953e-05
 [459,] 4.956669e-05 1.505949e-05 5.078271e-06
 [460,] 4.804815e-05 1.873623e-05 5.766188e-06
 [461,] 4.530889e-05 1.186013e-05 3.954951e-06
 [462,] 4.505460e-05 1.451875e-05 4.914846e-06
 [463,] 4.502831e-05 1.450852e-05 4.908577e-06
 [464,] 4.751992e-05 1.892638e-05 6.405065e-06
 [465,] 4.617001e-05 6.098983e-05 2.097528e-05
 [466,] 4.634216e-05 2.023807e-05 6.448887e-06
 [467,] 4.476157e-05 1.190105e-05 3.925632e-06
 [468,] 4.612089e-05 6.033191e-05 2.051233e-05
 [469,] 4.690284e-05 3.520551e-05 1.153724e-05
 [470,] 4.554780e-05 1.288556e-05 4.354813e-06
 [471,] 4.726456e-05 3.624616e-05 1.131601e-05
 [472,] 4.623271e-05 6.103483e-05 2.126529e-05
 [473,] 4.690879e-05 3.396852e-05 1.118340e-05
 [474,] 4.406190e-05 1.255819e-05 4.157503e-06
 [475,] 4.691773e-05 3.208773e-05 1.054351e-05
 [476,] 4.544066e-05 1.334761e-05 4.509627e-06
 [477,] 4.654441e-05 1.443074e-05 4.703393e-06
 [478,] 4.690454e-05 3.344248e-05 1.103182e-05
 [479,] 4.767694e-05 1.505027e-05 4.802470e-06
 [480,] 4.632981e-05 1.281628e-05 4.110634e-06
 [481,] 4.551309e-05 1.261965e-05 4.147214e-06
 [482,] 4.577358e-05 1.266260e-05 4.151860e-06
 [483,] 4.452037e-05 2.052933e-05 6.623559e-06
 [484,] 4.591000e-05 1.262670e-05 4.143542e-06
 [485,] 4.583676e-05 1.263620e-05 4.145019e-06
 [486,] 4.601367e-05 1.638844e-05 5.093590e-06
 [487,] 4.683830e-05 1.470108e-05 4.899302e-06
 [488,] 4.606486e-05 6.798566e-05 2.285893e-05
 [489,] 4.694477e-05 5.717483e-05 1.928511e-05
 [490,] 4.665506e-05 6.423641e-05 2.283331e-05
 [491,] 4.794253e-05 1.341490e-05 4.230446e-06
 [492,] 4.644964e-05 1.574500e-05 4.978486e-06
 [493,] 4.706057e-05 1.345896e-05 4.379122e-06
 [494,] 4.610556e-05 1.528919e-05 4.855184e-06
 [495,] 4.653442e-05 1.322684e-05 4.334715e-06
 [496,] 4.615578e-05 1.262150e-05 4.135660e-06
 [497,] 4.681809e-05 1.281211e-05 4.092503e-06
 [498,] 4.599895e-05 1.547890e-05 4.914893e-06
 [499,] 4.642908e-05 1.337588e-05 4.358273e-06
 [500,] 4.713711e-05 1.206228e-05 3.984396e-06
 [501,] 4.694271e-05 8.366979e-05 2.818364e-05
 [502,] 4.610645e-05 6.522413e-05 2.220986e-05
 [503,] 4.789212e-05 1.204470e-05 4.049991e-06
 [504,] 4.801506e-05 1.201615e-05 4.024305e-06
 [505,] 4.752189e-05 1.200825e-05 3.993669e-06
 [506,] 4.827719e-05 1.919668e-05 5.775886e-06
 [507,] 4.791572e-05 1.201406e-05 3.996994e-06
 [508,] 4.812882e-05 1.204346e-05 4.051687e-06
 [509,] 4.794179e-05 1.201647e-05 4.023903e-06
 [510,] 4.728637e-05 1.400313e-05 4.407391e-06
 [511,] 4.751000e-05 1.202666e-05 3.993911e-06
 [512,] 4.734639e-05 1.538747e-05 4.771902e-06
 [513,] 4.769896e-05 1.369629e-05 4.314821e-06
 [514,] 4.763674e-05 1.384581e-05 4.355103e-06
 [515,] 4.790462e-05 1.188830e-05 3.899768e-06
 [516,] 4.696793e-05 9.163771e-05 3.134094e-05
 [517,] 4.607146e-05 7.893958e-05 2.676135e-05
 [518,] 4.853130e-05 1.267760e-05 4.417579e-06
 [519,] 4.676271e-05 1.252085e-05 4.167972e-06
 [520,] 4.678403e-05 1.248997e-05 4.165430e-06
 [521,] 4.698776e-05 2.743362e-05 9.145587e-06
 [522,] 4.803450e-05 2.034396e-05 6.090258e-06
 [523,] 4.810158e-05 2.027489e-05 6.067258e-06
 [524,] 4.990013e-05 2.957972e-05 8.200117e-06
 [525,] 4.676334e-05 1.249829e-05 4.160342e-06
 [526,] 4.757676e-05 2.169598e-05 6.483895e-06
 [527,] 4.683173e-05 1.452010e-05 4.838258e-06
 [528,] 4.676219e-05 1.242188e-05 4.135937e-06
 [529,] 4.676236e-05 1.254057e-05 4.175207e-06
 [530,] 4.694929e-05 8.564498e-05 2.901452e-05
 [531,] 4.801915e-05 1.464882e-05 4.558151e-06
 [532,] 4.709431e-05 6.782245e-05 2.386949e-05
 [533,] 4.676221e-05 1.247997e-05 4.155794e-06
 [534,] 4.676371e-05 1.246711e-05 4.149948e-06
 [535,] 4.683782e-05 1.439807e-05 4.799553e-06
 [536,] 4.677390e-05 1.256138e-05 4.178911e-06
 [537,] 4.676162e-05 1.247785e-05 4.154943e-06
 [538,] 4.772127e-05 2.022817e-05 6.085048e-06
 [539,] 4.697620e-05 1.503726e-05 4.706449e-06
 [540,] 4.676267e-05 1.239021e-05 4.125109e-06
 [541,] 4.682074e-05 1.550900e-05 4.843828e-06
 [542,] 4.604761e-05 7.700467e-05 2.587617e-05
 [543,] 4.784960e-05 2.656340e-05 7.768666e-06
 [544,] 4.706120e-05 3.584987e-05 1.196274e-05
 [545,] 4.695681e-05 8.157346e-05 2.773389e-05
 [546,] 4.971279e-05 2.952366e-05 8.116792e-06
 [547,] 4.653805e-05 1.627805e-05 5.061686e-06
 [548,] 4.606404e-05 7.431241e-05 2.513143e-05
 [549,] 4.704512e-05 3.595517e-05 1.200995e-05
 [550,] 4.690586e-05 2.284078e-05 6.870302e-06
 [551,] 4.675923e-05 1.222350e-05 4.071171e-06
 [552,] 4.688150e-05 1.228730e-05 3.974751e-06
 [553,] 4.682029e-05 1.841364e-05 6.107590e-06
 [554,] 4.689294e-05 1.220538e-05 3.957101e-06
 [555,] 4.694179e-05 2.444722e-05 7.298735e-06
 [556,] 4.696511e-05 6.272489e-05 2.135376e-05
 [557,] 4.695637e-05 8.331362e-05 2.832408e-05
 [558,] 4.675973e-05 1.227149e-05 4.087834e-06
 [559,] 4.695383e-05 5.547683e-05 1.877940e-05
 [560,] 4.607339e-05 6.912678e-05 2.340845e-05
 [561,] 4.675887e-05 1.221532e-05 4.067701e-06
 [562,] 4.666052e-05 1.759101e-05 5.416426e-06
 [563,] 4.728047e-05 2.462261e-05 7.297518e-06
 [564,] 4.696016e-05 8.460903e-05 2.881153e-05
 [565,] 4.614734e-05 2.832625e-05 9.471834e-06
 [566,] 4.606122e-05 7.885513e-05 2.664855e-05
 [567,] 4.737470e-05 1.272978e-05 4.067353e-06
 [568,] 4.774171e-05 1.657340e-05 5.097389e-06
 [569,] 4.772056e-05 1.598000e-05 4.940517e-06
 [570,] 4.756401e-05 1.548750e-05 4.818790e-06
 [571,] 4.689686e-05 1.465375e-05 4.855616e-06
 [572,] 4.771487e-05 1.556572e-05 4.832678e-06
 [573,] 4.691931e-05 1.477195e-05 4.888925e-06
 [574,] 4.613800e-05 2.956095e-05 9.936564e-06
 [575,] 5.058200e-05 1.341655e-05 4.166851e-06
 [576,] 4.705047e-05 3.623091e-05 1.214283e-05
 [577,] 4.713388e-05 2.660914e-05 7.846981e-06
 [578,] 4.718324e-05 2.645022e-05 7.796843e-06
 [579,] 4.770532e-05 1.646816e-05 5.072497e-06
 [580,] 4.724288e-05 2.598023e-05 7.662845e-06
 [581,] 4.843880e-05 1.444083e-05 4.473677e-06
 [582,] 4.627040e-05 7.012792e-05 2.477146e-05
 [583,] 4.760253e-05 2.985861e-05 8.607454e-06
 [584,] 4.696970e-05 2.107577e-05 7.171781e-06
 [585,] 4.698106e-05 3.099217e-05 1.068200e-05
 [586,] 4.606299e-05 1.386801e-05 4.435897e-06
 [587,] 4.694003e-05 2.228399e-05 7.167064e-06
 [588,] 4.403996e-05 1.400599e-05 4.678872e-06
 [589,] 4.630603e-05 7.886084e-05 2.306351e-05
 [590,] 4.602646e-05 8.218577e-05 2.473895e-05
 [591,] 4.560336e-05 2.806517e-05 8.775119e-06
 [592,] 4.723253e-05 3.764371e-05 1.287305e-05
 [593,] 4.461648e-05 3.108813e-05 9.949257e-06
 [594,] 4.411720e-05 2.806245e-05 9.300380e-06
 [595,] 4.689668e-05 3.802058e-05 1.288056e-05
 [596,] 4.620783e-05 3.234096e-05 1.060475e-05
 [597,] 4.628085e-05 7.278798e-05 2.142460e-05
 [598,] 4.687666e-05 3.801930e-05 1.286754e-05
 [599,] 4.606598e-05 6.444674e-05 1.956494e-05
 [600,] 4.637876e-05 1.379453e-05 4.512822e-06
 [601,] 4.742963e-05 2.101769e-05 7.162627e-06
 [602,] 4.628259e-05 7.317407e-05 2.152020e-05
 [603,] 4.627861e-05 7.349302e-05 2.162046e-05
 [604,] 4.456559e-05 2.611126e-05 8.434026e-06
 [605,] 4.452318e-05 1.628090e-05 5.518658e-06
 [606,] 4.566627e-05 2.868772e-05 8.999822e-06
 [607,] 4.731783e-05 2.739367e-05 9.942836e-06
 [608,] 4.718094e-05 2.547201e-05 9.141012e-06
 [609,] 4.458469e-05 2.374954e-05 7.638100e-06
 [610,] 4.636694e-05 1.289531e-05 4.248812e-06
 [611,] 4.601338e-05 9.330850e-05 2.769825e-05
 [612,] 4.642226e-05 1.373818e-05 4.492281e-06
 [613,] 4.637241e-05 1.267237e-05 4.182000e-06
 [614,] 4.675983e-05 4.169565e-05 1.328966e-05
 [615,] 4.602032e-05 8.891137e-05 2.642647e-05
 [616,] 4.410119e-05 1.235561e-05 4.077880e-06
 [617,] 4.650280e-05 1.236732e-05 4.102403e-06
 [618,] 4.412685e-05 1.230977e-05 4.105757e-06
 [619,] 4.546542e-05 3.445283e-05 1.033315e-05
 [620,] 4.690110e-05 2.513770e-05 8.925281e-06
 [621,] 4.561644e-05 2.719909e-05 8.582042e-06
 [622,] 4.574903e-05 1.433840e-05 4.579831e-06
 [623,] 4.612755e-05 8.840072e-05 2.562222e-05
 [624,] 4.548149e-05 2.722098e-05 8.607366e-06
 [625,] 4.561376e-05 2.734005e-05 8.613103e-06
 [626,] 4.714608e-05 4.668002e-05 1.420083e-05
 [627,] 4.696616e-05 2.458070e-05 8.736868e-06
 [628,] 4.724977e-05 2.632548e-05 9.504441e-06
 [629,] 4.693999e-05 1.523080e-05 5.011753e-06
 [630,] 4.522974e-05 1.493983e-05 4.873750e-06
 [631,] 4.568358e-05 8.820664e-05 2.637375e-05
 [632,] 4.567476e-05 9.608709e-05 2.878217e-05
 [633,] 4.560132e-05 1.814097e-05 6.007077e-06
 [634,] 4.605238e-05 2.766744e-05 8.942460e-06
 [635,] 4.456055e-05 1.393647e-05 4.696662e-06
 [636,] 4.599039e-05 1.225142e-05 4.074240e-06
 [637,] 4.441873e-05 1.432524e-05 4.822212e-06
 [638,] 4.599566e-05 1.250715e-05 4.164791e-06
 [639,] 4.852389e-05 3.179609e-05 1.214243e-05
 [640,] 4.483285e-05 1.465556e-05 4.988862e-06
 [641,] 4.514000e-05 1.292328e-05 4.271696e-06
 [642,] 4.595166e-05 1.835968e-05 6.076478e-06
 [643,] 4.861569e-05 3.748293e-05 1.465598e-05
 [644,] 4.457361e-05 1.480858e-05 5.029072e-06
 [645,] 4.592932e-05 1.836731e-05 6.109209e-06
 [646,] 4.712964e-05 1.417759e-05 4.749129e-06
 [647,] 4.833006e-05 3.887545e-05 1.511143e-05
 [648,] 4.531743e-05 2.659412e-05 8.610277e-06
 [649,] 4.536265e-05 2.659600e-05 8.605848e-06
 [650,] 4.469593e-05 1.500775e-05 5.116235e-06
 [651,] 4.517101e-05 1.315087e-05 4.341261e-06
 [652,] 4.520906e-05 2.752525e-05 8.982555e-06
 [653,] 4.780828e-05 4.095168e-05 1.568243e-05
 [654,] 4.434628e-05 1.367070e-05 4.633698e-06
 [655,] 4.791312e-05 2.957905e-05 1.099245e-05
 [656,] 4.755943e-05 1.385377e-05 4.563628e-06
 [657,] 4.706418e-05 1.504173e-05 4.779026e-06
 [658,] 4.542952e-05 1.941215e-05 5.993091e-06
 [659,] 4.783733e-05 1.762752e-05 6.410814e-06
 [660,] 4.402149e-05 3.615327e-05 1.206546e-05
 [661,] 4.429087e-05 4.264582e-05 1.469368e-05
 [662,] 4.408241e-05 3.763711e-05 1.268766e-05
 [663,] 4.648215e-05 1.538826e-05 5.205935e-06
 [664,] 4.543084e-05 1.665248e-05 5.319895e-06
 [665,] 4.706576e-05 1.568145e-05 5.111322e-06
 [666,] 4.543452e-05 1.563863e-05 5.182302e-06
 [667,] 4.664475e-05 2.023903e-05 6.986035e-06
 [668,] 4.656500e-05 1.855149e-05 6.359317e-06
 [669,] 4.838453e-05 1.708341e-05 5.321654e-06
 [670,] 4.580338e-05 9.971473e-05 3.388601e-05
 [671,] 4.589503e-05 1.861441e-05 6.415799e-06
 [672,] 4.974780e-05 2.037699e-05 6.377509e-06
 [673,] 4.414002e-05 1.181160e-05 3.942461e-06
 [674,] 4.408198e-05 1.182432e-05 3.932068e-06
 [675,] 4.667070e-05 2.068971e-05 7.016813e-06
 [676,] 4.571214e-05 8.931298e-05 2.918749e-05
 [677,] 4.571082e-05 8.526288e-05 2.784259e-05
 [678,] 4.376595e-05 1.181792e-05 3.917200e-06
 [679,] 4.377714e-05 1.172098e-05 3.884169e-06
 [680,] 4.555287e-05 1.881211e-05 6.465129e-06
 [681,] 4.377831e-05 1.172472e-05 3.884788e-06
 [682,] 4.661219e-05 2.167312e-05 7.486342e-06
 [683,] 4.574461e-05 2.148457e-05 6.518682e-06
 [684,] 4.447264e-05 1.301490e-05 4.230747e-06
 [685,] 4.420272e-05 1.389660e-05 4.507194e-06
 [686,] 4.939412e-05 2.054848e-05 6.444087e-06
 [687,] 4.572310e-05 9.987011e-05 3.268044e-05
 [688,] 4.572012e-05 7.763301e-05 2.495718e-05
 [689,] 4.381298e-05 1.479854e-05 4.863237e-06
 [690,] 4.381917e-05 1.463165e-05 4.807059e-06
 [691,] 4.412180e-05 1.496880e-05 4.839294e-06
 [692,] 4.403129e-05 1.612778e-05 5.209766e-06
 [693,] 4.690384e-05 2.007747e-05 7.203024e-06
 [694,] 4.535491e-05 1.575071e-05 5.290193e-06
 [695,] 4.525475e-05 1.578524e-05 5.293862e-06
 [696,] 4.674420e-05 2.259786e-05 7.870112e-06
 [697,] 4.385502e-05 1.500766e-05 4.911228e-06
 [698,] 4.537274e-05 1.586013e-05 5.335018e-06
 [699,] 4.478932e-05 5.175674e-05 1.839760e-05
 [700,] 4.420447e-05 1.493985e-05 4.819712e-06
 [701,] 4.421718e-05 3.625095e-05 1.229137e-05
 [702,] 4.471913e-05 3.597865e-05 1.264025e-05
 [703,] 4.571727e-05 9.460111e-05 3.062401e-05
 [704,] 4.680545e-05 2.414037e-05 8.450849e-06
 [705,] 4.434498e-05 3.567999e-05 1.225273e-05
 [706,] 4.433604e-05 3.603889e-05 1.236686e-05
 [707,] 4.431836e-05 5.183123e-05 1.782089e-05
 [708,] 4.432385e-05 5.143394e-05 1.769404e-05
 [709,] 4.736925e-05 1.804314e-05 8.589375e-06
 [710,] 4.649526e-05 1.668218e-05 5.508874e-06
 [711,] 4.808103e-05 1.684119e-05 5.279309e-06
 [712,] 4.691569e-05 2.110260e-05 7.569911e-06
 [713,] 4.797520e-05 1.657354e-05 5.232728e-06
 [714,] 4.389673e-05 1.282201e-05 4.216571e-06
 [715,] 4.756014e-05 4.933679e-05 1.976174e-05
 [716,] 4.672753e-05 1.968206e-05 6.809323e-06
 [717,] 4.822703e-05 1.951871e-05 6.428657e-06
 [718,] 4.841727e-05 1.671845e-05 5.263647e-06
 [719,] 4.572472e-05 8.365417e-05 2.702745e-05
 [720,] 4.506407e-05 2.266376e-05 7.798522e-06
 [721,] 4.439264e-05 1.223471e-05 4.031289e-06
 [722,] 4.664972e-05 1.648169e-05 5.701053e-06
 [723,] 1.075580e-04 1.814938e-05 4.592598e-05
 [724,] 3.799089e-04 1.337363e-05 4.641498e-05
 [725,] 1.535512e-04 2.030221e-05 5.473853e-05
 [726,] 1.640110e-04 2.137181e-05 6.326327e-05
 [727,] 4.848677e-05 7.156227e-05 2.996630e-05
 [728,] 4.068654e-04 1.338875e-05 5.911359e-05
 [729,] 5.507057e-04 1.757662e-05 1.340423e-04
 [730,] 8.918575e-04 1.462008e-05 1.609797e-04
 [731,] 4.800973e-05 7.700715e-05 3.182287e-05
 [732,] 1.900298e-04 1.358287e-05 4.618041e-05
 [733,] 1.622775e-03 1.793321e-05 3.795426e-04
 [734,] 6.209184e-05 2.782274e-04 2.127394e-04
 [735,] 1.150750e-04 3.982767e-05 2.797549e-05
 [736,] 4.724119e-05 1.349462e-05 4.541551e-06
 [737,] 4.657816e-04 2.096741e-05 3.403877e-05
 [738,] 4.713229e-05 1.685879e-05 5.639255e-06
 [739,] 5.892199e-04 1.806487e-05 5.411827e-05
 [740,] 3.560441e-04 1.686315e-05 4.365888e-05
 [741,] 4.727601e-05 1.329530e-05 4.402124e-06
 [742,] 1.582080e-04 1.817286e-05 7.065048e-05
 [743,] 2.666530e-04 1.735699e-05 3.257122e-05
 [744,] 4.645679e-05 4.133329e-05 1.380886e-05
 [745,] 4.640167e-05 4.004338e-05 1.347663e-05
 [746,] 1.480025e-04 1.452546e-05 4.828708e-05
 [747,] 4.738080e-05 1.375441e-05 4.538209e-06
 [748,] 2.863049e-04 1.730811e-05 3.460677e-05
 [749,] 4.725429e-05 1.557179e-05 5.121996e-06
 [750,] 4.730815e-05 1.404420e-05 4.633787e-06
 [751,] 4.605810e-05 1.681377e-05 5.829598e-06
 [752,] 4.708918e-05 1.593574e-05 5.310568e-06
 [753,] 4.839086e-05 2.617247e-05 1.485577e-05
 [754,] 4.633379e-05 1.747734e-05 6.117279e-06
 [755,] 4.632241e-05 1.734725e-05 6.067553e-06
 [756,] 4.644071e-05 3.808108e-05 1.264990e-05
 [757,] 2.825648e-04 1.552887e-05 3.374541e-05
 [758,] 7.947533e-05 6.664955e-04 5.298244e-04
 [759,] 5.004007e-05 3.038473e-05 1.218561e-05
 [760,] 1.178471e-04 1.224028e-05 2.349031e-05
 [761,] 1.734233e-04 1.499760e-05 5.893883e-05
 [762,] 4.675575e-05 3.248048e-05 1.163681e-05
 [763,] 3.086356e-04 1.953765e-05 8.702894e-05
 [764,] 4.715217e-05 2.232865e-05 7.364408e-06
 [765,] 2.400223e-04 1.285965e-05 4.711705e-05
 [766,] 1.763094e-02 1.575170e-05 1.470820e-03
 [767,] 1.275631e-03 1.157538e-05 1.105125e-04
 [768,] 2.341135e-04 1.503201e-05 1.511219e-05
 [769,] 1.768949e-04 1.495382e-05 4.254496e-05
 [770,] 1.676692e-04 1.501740e-05 4.016727e-05
 [771,] 1.173050e-04 1.883097e-05 7.503794e-06
 [772,] 1.476061e-04 1.715173e-05 9.410271e-06
 [773,] 1.242586e-04 1.543976e-05 9.505760e-06
 [774,] 4.766057e-05 1.403951e-05 9.578441e-06
 [775,] 4.726408e-02 1.976292e-05 4.315465e-03
 [776,] 7.613026e-02 2.081433e-05 4.700315e-03
 [777,] 1.267524e-04 1.639838e-05 8.988392e-06
 [778,] 4.728146e-05 2.182075e-05 6.861245e-06
 [779,] 6.125121e-02 2.206258e-05 6.483151e-03
 [780,] 6.311189e-02 2.183478e-05 3.522876e-03
 [781,] 7.513264e-05 3.211851e-05 9.153935e-06
 [782,] 4.691973e-05 5.738639e-05 2.231213e-05
 [783,] 4.400669e-05 2.402385e-05 7.779162e-06
 [784,] 4.726812e-05 1.901542e-05 1.082553e-05
 [785,] 4.744589e-05 2.629696e-05 1.110320e-05
 [786,] 7.861028e-04 5.121700e-05 8.419029e-04
 [787,] 8.628909e-04 7.321129e-05 1.451866e-03
 [788,] 6.853847e-04 6.911464e-05 1.073330e-03
 [789,] 4.688745e-03 3.073706e-05 4.576377e-03
 [790,] 4.781525e-05 3.356889e-05 1.132043e-05
 [791,] 4.733761e-05 4.804379e-05 3.996110e-05
 [792,] 3.232836e-03 5.446713e-05 6.651268e-03
 [793,] 3.333322e-03 1.710523e-04 2.318777e-02
 [794,] 7.632535e-04 6.362264e-05 1.116982e-03
 [795,] 4.788959e-05 2.675041e-05 1.553356e-05
 [796,] 3.983806e-03 2.448294e-04 3.969303e-02
 [797,] 1.100803e-03 4.853660e-05 1.419487e-03
 [798,] 4.286247e-02 2.511355e-05 1.467853e-02
 [799,] 4.193610e-03 1.984111e-04 3.436911e-02
 [800,] 3.982010e-03 1.464132e-04 2.417834e-02
 [801,] 4.751781e-05 2.490073e-05 1.546372e-05
 [802,] 4.801379e-05 3.336177e-05 1.267551e-05
 [803,] 4.089916e-03 1.011297e-04 1.665879e-02
 [804,] 4.729140e-05 3.092679e-05 2.338041e-05
 [805,] 4.708028e-05 3.109533e-05 1.028821e-05
 [806,] 7.793148e-04 6.609208e-05 1.185003e-03
 [807,] 4.711091e-05 1.778439e-05 5.822403e-06
 [808,] 4.492348e-05 1.745408e-05 6.049244e-06
 [809,] 7.304034e-05 2.213516e-05 3.815542e-05
 [810,] 7.641810e-04 6.773121e-05 1.181699e-03
 [811,] 8.919525e-05 2.286350e-05 2.567491e-05
 [812,] 1.015861e-03 5.315359e-05 1.578496e-03
 [813,] 4.250771e-03 2.621342e-05 2.857861e-03
 [814,] 7.776891e-05 3.286619e-05 2.619070e-05
 [815,] 4.141164e-03 7.257348e-05 1.096760e-02
 [816,] 2.754211e-03 2.554797e-05 1.546756e-03
 [817,] 6.742584e-04 8.985979e-05 1.492846e-03
 [818,] 2.886735e-03 2.804304e-05 1.895584e-03
 [819,] 4.539684e-05 1.596956e-05 5.506116e-06
 [820,] 8.172888e-04 5.701398e-05 1.073216e-03
 [821,] 1.505274e-02 2.014050e-05 3.936383e-03
 [822,] 3.208165e-02 2.646523e-05 1.316247e-02
 [823,] 6.623129e-04 6.010221e-05 9.045582e-04
 [824,] 2.134866e-02 2.524942e-05 7.606244e-03
 [825,] 3.458859e-03 5.355211e-05 6.064414e-03
 [826,] 4.428882e-05 1.548720e-05 5.223730e-06
 [827,] 2.958163e-03 2.446899e-05 1.522659e-03
 [828,] 5.518671e-04 6.256613e-05 7.743862e-04
 [829,] 2.274529e-03 2.412418e-05 1.181332e-03
 [830,] 4.174491e-03 2.707344e-05 2.892323e-03
 [831,] 7.380743e-04 5.999421e-05 1.012932e-03
 [832,] 7.605201e-04 5.806220e-05 1.012822e-03
 [833,] 5.761804e-04 6.246433e-05 8.081453e-04
 [834,] 8.113163e-05 3.244405e-05 2.489799e-05
 [835,] 3.299440e-04 5.783263e-05 3.891129e-04
 [836,] 4.672588e-05 2.067014e-05 6.807577e-06
 [837,] 8.724247e-05 3.252003e-05 2.592157e-05
 [838,] 9.545977e-05 3.266874e-05 2.752130e-05
 [839,] 4.660134e-05 4.240503e-05 1.329707e-05
 [840,] 4.722789e-05 5.312965e-05 1.716356e-05
 [841,] 5.602633e-03 2.269738e-05 3.283332e-03
 [842,] 4.394711e-05 1.484049e-05 4.943604e-06
 [843,] 4.380891e-05 1.536129e-05 5.136278e-06
 [844,] 6.974948e-03 1.569489e-05 1.874292e-03
 [845,] 7.732176e-05 3.255315e-05 2.304309e-05
 [846,] 4.726251e-05 3.629088e-05 1.243722e-05
 [847,] 1.615755e-03 1.425351e-05 1.420787e-04
 [848,] 4.433246e-05 2.571906e-05 8.354614e-06
 [849,] 4.393847e-05 2.071501e-05 6.647867e-06
 [850,] 4.362029e-03 2.560240e-05 2.719040e-03
 [851,] 4.387784e-05 1.853808e-05 5.994804e-06
 [852,] 7.866712e-05 3.475976e-05 2.070247e-05
 [853,] 6.899172e-03 1.373473e-05 1.011108e-03
 [854,] 4.404858e-05 2.119839e-05 6.751676e-06
 [855,] 4.402680e-05 3.275435e-05 1.028807e-05
 [856,] 4.380628e-05 2.678471e-05 8.628603e-06
 [857,] 4.408451e-05 3.255775e-05 1.018723e-05
 [858,] 4.399594e-05 3.171687e-05 9.995771e-06
 [859,] 4.378658e-05 2.127529e-05 6.909131e-06
 [860,] 8.241939e-03 1.403329e-05 5.828545e-04
 [861,] 4.399029e-05 3.276106e-05 1.031811e-05
 [862,] 4.648008e-03 2.132746e-05 2.190606e-03
 [863,] 4.659116e-05 1.495755e-05 5.006140e-06
 [864,] 4.373514e-05 1.673622e-05 5.551525e-06
 [865,] 4.413139e-05 2.610681e-05 8.210893e-06
 [866,] 1.759744e-03 4.690218e-05 2.280582e-03
 [867,] 6.649764e-03 1.905783e-05 2.519478e-03
 [868,] 4.373845e-05 1.681419e-05 5.553853e-06
 [869,] 9.933022e-03 1.354202e-05 8.791547e-04
 [870,] 4.404841e-05 1.210437e-05 3.994476e-06
 [871,] 4.426180e-05 1.598450e-05 5.138931e-06
 [872,] 4.390443e-05 1.198408e-05 3.967868e-06
 [873,] 4.577458e-05 3.836527e-05 1.357623e-05
 [874,] 4.392407e-05 1.446160e-05 4.798935e-06
 [875,] 4.716673e-05 3.206437e-05 1.053651e-05
 [876,] 4.375512e-05 1.279214e-05 4.238287e-06
 [877,] 4.437011e-05 2.484249e-05 8.126051e-06
 [878,] 1.114483e-04 2.642164e-05 2.059545e-05
 [879,] 1.014146e-04 1.524057e-05 4.567494e-05
 [880,] 4.567861e-05 3.682370e-05 1.292344e-05
 [881,] 1.108929e-04 1.163861e-05 2.365989e-05
 [882,] 4.376759e-05 1.544954e-05 5.102936e-06
 [883,] 4.569559e-05 3.613336e-05 1.268941e-05
 [884,] 8.546979e-04 2.747042e-05 3.716867e-04
 [885,] 1.265734e-04 1.169995e-05 2.844397e-05
 [886,] 6.881272e-05 1.423248e-05 2.833827e-05
 [887,] 4.535396e-05 7.226481e-05 2.474755e-05
 [888,] 4.760778e-05 3.982209e-05 1.225192e-05
 [889,] 4.510363e-05 4.221974e-05 1.313900e-05
 [890,] 4.852080e-05 3.714109e-05 1.282992e-05
 [891,] 4.791880e-05 3.637891e-05 1.109924e-05
 [892,] 4.545389e-05 2.331658e-05 7.973598e-06
 [893,] 4.569376e-05 4.289154e-05 1.513031e-05
 [894,] 5.294905e-05 3.705852e-05 1.318219e-05
 [895,] 4.802680e-05 3.598305e-05 1.105799e-05
 [896,] 4.835972e-05 3.751249e-05 1.200895e-05
 [897,] 5.293401e-05 3.750962e-05 1.301844e-05
 [898,] 2.038857e-04 1.701939e-05 7.116005e-05
 [899,] 8.241968e-05 2.531651e-05 1.138469e-05
 [900,] 4.378055e-05 1.559980e-05 5.154914e-06
 [901,] 4.799790e-05 3.670455e-05 1.115062e-05
 [902,] 6.237957e-05 2.058212e-05 4.110607e-05
 [903,] 4.795812e-05 3.585310e-05 1.098768e-05
 [904,] 4.537331e-05 2.313093e-05 7.865345e-06
 [905,] 4.543364e-05 2.396155e-05 8.189153e-06
 [906,] 4.868667e-05 3.607921e-05 1.147253e-05
 [907,] 4.386578e-05 1.537539e-05 5.045581e-06
 [908,] 1.152156e-04 3.315436e-05 1.087467e-04
 [909,] 4.730539e-05 3.911835e-05 1.413359e-05
 [910,] 4.413967e-05 2.335176e-05 8.045217e-06
 [911,] 4.742842e-05 3.817094e-05 1.376601e-05
 [912,] 4.379087e-05 1.467116e-05 4.853838e-06
 [913,] 1.816571e-04 2.232905e-05 8.691214e-05
 [914,] 4.591532e-05 1.634013e-05 5.402114e-06
 [915,] 4.483248e-05 1.328852e-05 4.309271e-06
 [916,] 4.471155e-05 1.264391e-05 4.151368e-06
 [917,] 4.720415e-05 3.258206e-05 1.066436e-05
 [918,] 4.753332e-05 3.886524e-05 1.419334e-05
 [919,] 4.582558e-05 3.252378e-05 1.059789e-05
 [920,] 1.630764e-04 2.106982e-05 7.253285e-05
 [921,] 4.726696e-05 3.128565e-05 1.031363e-05
 [922,] 4.667030e-05 3.797932e-05 1.211161e-05
 [923,] 4.778165e-05 3.606859e-05 1.152435e-05
 [924,] 5.666487e-05 3.390475e-05 1.413832e-05
 [925,] 4.379101e-05 1.606321e-05 5.325593e-06
 [926,] 4.380861e-05 1.421998e-05 4.710406e-06
 [927,] 4.786315e-05 4.654086e-05 1.402694e-05
 [928,] 4.805393e-05 3.483274e-05 1.155712e-05
 [929,] 7.395595e-04 2.827377e-05 3.143786e-04
 [930,] 5.275767e-05 3.504154e-05 1.273012e-05
 [931,] 4.380703e-05 1.470424e-05 4.859041e-06
 [932,] 4.546697e-05 4.081215e-05 1.413365e-05
 [933,] 4.380655e-05 1.411605e-05 4.672369e-06
 [934,] 4.380418e-05 1.411169e-05 4.670249e-06
 [935,] 4.383459e-05 1.410444e-05 4.666607e-06
 [936,] 4.577307e-05 3.329447e-05 1.173545e-05
 [937,] 4.805931e-05 2.499285e-05 1.201609e-05
 [938,] 4.807645e-05 2.676933e-05 1.417932e-05
 [939,] 4.813383e-05 2.496264e-05 1.266266e-05
 [940,] 4.586035e-05 1.624530e-05 5.380622e-06
 [941,] 4.581093e-05 2.922661e-05 9.636010e-06
 [942,] 4.580918e-05 2.992916e-05 9.866713e-06
 [943,] 4.551110e-05 3.248391e-05 1.124145e-05
 [944,] 5.526037e-05 3.631433e-05 1.407396e-05
 [945,] 4.719783e-05 3.110188e-05 1.029630e-05
 [946,] 7.371959e-05 1.463843e-05 3.154803e-05
 [947,] 4.556674e-05 2.988093e-05 1.035313e-05
 [948,] 5.385064e-05 3.653709e-05 1.316953e-05
 [949,] 5.564373e-05 3.594571e-05 1.434814e-05
 [950,] 2.142660e-04 1.287085e-05 3.876978e-05
 [951,] 4.546173e-05 3.133540e-05 1.078550e-05
 [952,] 6.738331e-05 3.566849e-05 1.726737e-05
 [953,] 4.548026e-05 3.197918e-05 1.103217e-05
 [954,] 2.531961e-04 2.742624e-05 1.256353e-04
 [955,] 4.875401e-05 3.629217e-05 1.118796e-05
 [956,] 4.383655e-05 1.429000e-05 4.713758e-06
 [957,] 4.583998e-05 3.185393e-05 1.034219e-05
 [958,] 6.957853e-04 1.888081e-05 1.411371e-04
 [959,] 5.074188e-05 3.497886e-05 1.372818e-05
 [960,] 4.902905e-05 2.429940e-05 1.246425e-05
 [961,] 4.851035e-05 2.423530e-05 1.262116e-05
 [962,] 5.070944e-05 2.423455e-05 1.316473e-05
 [963,] 5.272397e-05 2.423995e-05 1.356780e-05
 [964,] 4.545086e-05 1.214260e-05 3.980824e-06
 [965,] 5.053658e-05 3.648576e-05 1.147298e-05
 [966,] 4.779367e-05 3.789841e-05 1.185709e-05
 [967,] 4.374656e-05 1.723011e-05 5.591064e-06
 [968,] 4.640849e-05 3.421651e-05 1.093708e-05
 [969,] 4.427684e-05 1.951446e-05 6.171602e-06
 [970,] 4.428363e-05 1.766412e-05 5.616577e-06
 [971,] 4.366029e-05 1.639153e-05 5.370023e-06
 [972,] 4.630885e-05 3.414194e-05 1.087071e-05
 [973,] 6.878378e-04 3.327920e-05 3.714249e-04
 [974,] 6.991953e-04 3.360790e-05 3.816881e-04
 [975,] 4.441675e-05 2.502817e-05 8.159750e-06
 [976,] 4.416157e-05 2.195965e-05 6.937802e-06
 [977,] 4.409728e-05 1.650884e-05 5.301875e-06
 [978,] 4.419124e-05 1.922789e-05 6.105376e-06
 [979,] 4.389021e-05 1.480696e-05 4.899654e-06
 [980,] 4.416565e-05 1.542406e-05 5.062029e-06
 [981,] 4.424465e-05 1.989289e-05 6.292715e-06
 [982,] 4.440114e-05 2.513177e-05 8.196435e-06
 [983,] 4.429158e-05 1.710929e-05 5.537471e-06
 [984,] 4.419715e-05 2.035988e-05 6.445446e-06
 [985,] 4.726658e-05 3.813505e-05 1.326391e-05
 [986,] 4.419320e-05 1.648649e-05 5.278048e-06
 [987,] 4.415942e-05 1.641879e-05 5.263487e-06
 [988,] 4.428839e-05 2.056289e-05 6.484045e-06
 [989,] 4.417890e-05 1.998884e-05 6.339452e-06
 [990,] 4.629778e-05 3.384586e-05 1.089214e-05
 [991,] 4.385018e-05 1.653318e-05 5.359724e-06
 [992,] 4.394460e-05 2.244480e-05 7.153384e-06
 [993,] 9.184108e-05 3.430478e-05 2.733453e-05
 [994,] 4.642352e-05 3.616682e-05 1.178291e-05
 [995,] 4.403384e-05 1.629481e-05 5.244251e-06
 [996,] 4.396695e-05 1.315654e-05 4.357896e-06
 [997,] 4.686433e-05 4.783772e-05 1.613698e-05
 [998,] 4.615758e-05 3.426878e-05 1.104547e-05
 [999,] 4.434333e-05 1.440423e-05 4.678773e-06
[1000,] 4.601705e-05 2.385602e-05 7.966971e-06
[1001,] 4.435640e-05 1.281360e-05 4.288126e-06
[1002,] 4.841939e-05 3.748391e-05 1.178342e-05
[1003,] 4.603417e-05 3.268733e-05 1.098249e-05
[1004,] 4.560635e-05 1.910527e-05 5.855852e-06
[1005,] 4.593444e-05 1.354930e-05 4.434844e-06
[1006,] 4.451897e-05 1.295141e-05 4.351017e-06
[1007,] 4.442690e-05 1.276016e-05 4.267942e-06
[1008,] 4.621812e-05 1.331437e-05 4.392542e-06
[1009,] 4.678335e-05 1.690887e-05 5.639214e-06
[1010,] 4.459604e-05 1.400084e-05 4.581841e-06
[1011,] 4.407187e-05 1.362331e-05 4.581591e-06
[1012,] 4.610306e-05 1.353527e-05 4.597292e-06
[1013,] 4.388676e-05 1.662834e-05 5.525390e-06
[1014,] 1.409678e-03 1.625497e-05 1.294572e-04
[1015,] 5.819343e-04 1.926857e-05 2.918173e-05
[1016,] 1.476855e-04 1.996966e-05 1.626010e-05
[1017,] 5.918834e-04 1.895815e-05 2.995006e-05
[1018,] 1.377973e-04 2.290375e-05 1.324615e-05
[1019,] 4.784773e-05 3.653323e-05 1.141722e-05
[1020,] 5.871582e-04 2.000289e-05 2.808425e-05
[1021,] 1.468062e-04 2.069959e-05 1.525779e-05
[1022,] 4.636565e-05 3.541032e-05 1.165200e-05
[1023,] 4.616485e-05 1.596976e-05 5.453766e-06
[1024,] 4.390571e-05 1.603429e-05 5.319381e-06
[1025,] 4.467035e-05 2.728811e-05 8.689317e-06
[1026,] 4.708074e-05 3.712349e-05 1.308369e-05
[1027,] 4.798767e-05 4.115933e-05 1.241596e-05
[1028,] 4.626040e-05 1.245615e-05 4.176630e-06
[1029,] 4.625285e-05 1.553704e-05 5.253528e-06
[1030,] 4.631976e-05 1.409022e-05 4.785240e-06
[1031,] 5.467513e-04 1.833377e-05 2.953252e-05
[1032,] 4.620815e-05 1.598991e-05 5.420917e-06
[1033,] 1.004193e-03 3.963455e-05 3.800825e-05
[1034,] 5.667143e-04 1.668589e-05 3.776889e-05
[1035,] 4.618416e-05 1.240067e-05 4.148711e-06
[1036,] 4.396161e-05 1.603631e-05 5.327038e-06
[1037,] 1.536987e-04 2.383794e-05 1.319181e-05
[1038,] 4.610658e-05 1.511834e-05 5.133808e-06
[1039,] 4.484217e-05 1.757336e-05 5.660788e-06
[1040,] 6.421956e-04 2.021981e-05 2.891729e-05
[1041,] 1.484561e-04 2.119959e-05 1.544145e-05
[1042,] 4.763024e-05 3.682897e-05 1.159830e-05
[1043,] 8.899719e-04 3.816205e-05 3.284141e-05
[1044,] 4.774777e-05 3.823368e-05 1.174585e-05
[1045,] 4.695932e-05 2.136418e-05 7.068854e-06
[1046,] 4.589039e-05 1.299230e-05 4.361227e-06
[1047,] 4.821627e-04 1.847112e-05 2.983969e-05
[1048,] 4.477725e-05 1.802569e-05 5.785994e-06
[1049,] 4.591544e-05 1.653873e-05 5.599997e-06
[1050,] 1.410372e-04 2.483948e-05 1.205500e-05
[1051,] 4.472849e-05 1.870350e-05 5.976204e-06
[1052,] 4.609694e-05 1.570429e-05 5.290061e-06
[1053,] 3.745572e-04 1.429048e-05 2.952973e-05
[1054,] 4.337026e-04 1.451178e-05 3.221543e-05
[1055,] 1.284216e-04 2.066612e-05 1.418100e-05
[1056,] 4.704234e-05 1.497533e-05 4.996579e-06
[1057,] 4.702090e-05 1.496255e-05 4.989874e-06
[1058,] 4.456475e-05 1.869598e-05 5.996534e-06
[1059,] 4.705061e-05 1.548532e-05 5.146314e-06
[1060,] 4.473492e-05 2.720100e-05 8.644625e-06
[1061,] 4.618856e-05 1.556416e-05 5.247569e-06
[1062,] 4.776619e-05 3.796744e-05 1.168980e-05
[1063,] 4.482522e-05 2.722981e-05 8.627051e-06
[1064,] 4.705030e-05 1.538273e-05 5.116130e-06
[1065,] 4.382899e-05 1.586317e-05 5.245446e-06
[1066,] 4.383217e-05 1.574957e-05 5.206550e-06
[1067,] 1.300303e-04 2.448646e-05 1.220289e-05
[1068,] 4.493621e-05 1.767577e-05 5.680319e-06
[1069,] 4.593520e-05 1.850961e-05 6.283196e-06
[1070,] 4.703171e-05 1.712137e-05 5.701105e-06
[1071,] 4.732136e-05 3.593738e-05 1.197128e-05
[1072,] 4.863761e-05 3.694605e-05 1.121120e-05
[1073,] 4.424768e-05 1.482592e-05 4.882636e-06
[1074,] 4.680187e-05 1.793542e-05 5.927125e-06
[1075,] 4.968257e-05 3.425971e-05 1.412436e-05
[1076,] 4.698481e-05 1.278764e-05 4.202333e-06
[1077,] 1.423474e-04 2.526092e-05 1.299156e-05
[1078,] 4.650580e-05 2.024556e-05 6.705764e-06
[1079,] 1.905597e-04 2.773263e-05 1.412692e-05
[1080,] 4.622084e-05 1.499280e-05 5.038429e-06
[1081,] 1.316618e-04 4.865699e-05 6.930333e-05
[1082,] 2.111613e-04 1.890995e-05 1.438865e-05
[1083,] 1.972200e-04 2.289007e-05 1.825554e-05
[1084,] 4.621209e-05 2.676309e-05 8.337268e-06
[1085,] 1.803798e-03 3.320523e-05 6.575965e-05
[1086,] 4.482446e-04 4.867916e-05 1.931973e-05
[1087,] 4.630732e-05 2.117807e-05 7.330074e-06
[1088,] 4.640504e-05 1.323769e-05 4.310154e-06
[1089,] 4.643570e-05 2.844100e-05 9.364195e-06
[1090,] 4.676918e-05 1.508233e-05 4.868722e-06
[1091,] 4.533441e-05 1.308355e-05 4.511246e-06
[1092,] 4.781559e-05 3.678313e-05 1.269849e-05
[1093,] 4.726615e-05 3.176379e-05 1.069278e-05
[1094,] 4.800513e-05 3.709359e-05 1.490852e-05
[1095,] 4.753078e-05 1.542653e-05 4.761987e-06
[1096,] 4.587198e-05 2.757291e-05 9.182509e-06
[1097,] 4.678086e-05 2.103109e-05 7.033066e-06
[1098,] 4.635909e-05 1.995957e-05 6.622462e-06
[1099,] 4.640966e-05 1.765945e-05 5.865255e-06
[1100,] 4.641873e-05 1.768199e-05 5.867874e-06
[1101,] 4.644416e-05 1.806651e-05 6.022204e-06
[1102,] 5.162036e-05 1.663276e-05 6.940284e-06
[1103,] 4.984707e-05 2.277992e-05 8.384903e-06
[1104,] 4.539510e-05 1.505066e-05 5.124647e-06
[1105,] 4.629376e-05 1.359817e-05 4.318064e-06
[1106,] 4.511095e-05 2.892848e-05 9.473159e-06
[1107,] 4.946223e-05 1.627572e-05 5.067641e-06
[1108,] 4.947744e-05 1.668837e-05 5.147451e-06
[1109,] 5.175447e-05 1.723727e-05 6.783575e-06
[1110,] 4.489593e-05 2.842759e-05 9.408306e-06
[1111,] 5.420949e-05 1.787712e-05 8.607080e-06
[1112,] 4.541128e-05 2.038080e-05 6.407839e-06
[1113,] 4.612057e-05 1.596708e-05 4.979250e-06
[1114,] 4.484515e-05 1.237440e-05 4.143811e-06
[1115,] 4.636557e-05 1.643010e-05 5.465185e-06
[1116,] 5.175532e-05 1.752571e-05 5.939861e-06
[1117,] 4.505507e-05 2.869313e-05 9.198171e-06
[1118,] 4.637184e-05 1.746576e-05 5.804840e-06
[1119,] 4.618294e-05 1.332212e-05 4.987589e-06
[1120,] 4.873245e-05 2.861544e-05 1.079344e-05
[1121,] 4.532829e-05 2.994787e-05 1.000059e-05
[1122,] 4.717965e-05 2.238607e-05 7.688860e-06
[1123,] 4.484260e-05 1.231171e-05 4.054845e-06
[1124,] 4.716605e-05 2.308636e-05 7.985127e-06
[1125,] 4.549737e-05 1.572704e-05 4.956819e-06
[1126,] 4.518644e-05 1.740515e-05 5.578445e-06
[1127,] 4.750166e-05 1.076179e-04 3.253257e-05
[1128,] 5.063813e-05 1.854931e-05 5.504675e-06
[1129,] 4.634128e-05 1.850782e-05 6.162306e-06
[1130,] 4.527111e-05 3.193443e-05 1.018461e-05
[1131,] 4.725797e-05 2.473286e-05 8.286228e-06
[1132,] 4.654090e-05 3.505276e-05 1.005263e-05
[1133,] 4.675308e-05 3.275157e-05 1.130233e-05
[1134,] 4.371752e-05 1.324901e-04 4.179317e-05
[1135,] 4.600161e-05 3.112609e-05 9.221253e-06
[1136,] 4.604938e-05 3.059263e-05 1.002246e-05
[1137,] 4.504675e-05 1.627501e-05 5.395700e-06
[1138,] 4.635670e-05 4.771754e-05 1.352276e-05
[1139,] 4.549906e-05 1.842948e-05 6.019869e-06
[1140,] 4.677592e-05 2.990194e-05 1.010232e-05
[1141,] 4.701773e-05 2.164998e-05 6.494104e-06
[1142,] 4.707276e-05 2.821222e-05 9.111332e-06
[1143,] 4.500331e-05 1.634347e-05 5.471088e-06
[1144,] 4.595793e-05 3.675195e-05 1.349584e-05
[1145,] 4.563226e-05 3.081201e-05 9.921715e-06
[1146,] 4.513962e-05 2.967048e-05 9.387146e-06
[1147,] 4.791926e-05 2.015694e-05 6.502344e-06
[1148,] 4.785147e-05 1.717150e-05 6.441112e-06
[1149,] 4.816930e-05 1.700564e-05 5.150354e-06
[1150,] 4.773801e-05 1.806450e-05 5.918714e-06
[1151,] 4.759221e-05 1.688110e-05 5.144974e-06
[1152,] 4.780437e-05 1.756272e-05 5.798538e-06
[1153,] 5.053648e-05 1.307018e-05 4.651839e-06
[1154,] 4.622037e-05 3.653430e-05 1.244185e-05
[1155,] 4.793887e-05 2.125082e-05 6.800142e-06
[1156,] 4.735149e-05 2.085730e-05 6.163257e-06
[1157,] 4.630026e-05 3.672615e-05 1.261225e-05
[1158,] 4.826682e-05 2.148848e-05 6.730588e-06
[1159,] 4.544543e-05 1.537615e-05 4.837444e-06
[1160,] 4.496627e-05 1.556401e-05 4.928812e-06
[1161,] 4.471280e-05 1.654474e-05 5.241692e-06
[1162,] 4.614754e-05 1.928156e-05 6.325976e-06
[1163,] 4.965732e-05 3.535792e-05 9.578004e-06
[1164,] 4.778423e-05 3.532135e-05 1.376932e-05
[1165,] 4.712520e-05 2.061166e-05 6.122666e-06
[1166,] 4.697213e-05 1.997289e-05 5.972101e-06
[1167,] 4.781028e-05 1.760179e-05 5.791786e-06
[1168,] 4.640607e-05 1.176841e-05 3.917974e-06
[1169,] 4.782091e-05 2.362099e-05 7.485473e-06
[1170,] 4.659613e-05 1.177074e-05 3.926072e-06
[1171,] 4.767921e-05 2.849209e-05 9.998391e-06
[1172,] 4.585455e-05 1.516972e-05 5.131545e-06
[1173,] 4.628048e-05 3.485759e-05 1.190482e-05
[1174,] 4.747238e-05 1.673839e-05 5.488466e-06
[1175,] 4.768700e-05 1.809903e-05 5.931682e-06
[1176,] 4.773595e-05 1.786121e-05 5.867432e-06
[1177,] 4.820177e-05 2.847817e-05 8.297978e-06
[1178,] 4.736983e-05 3.150217e-05 1.038754e-05
[1179,] 4.605909e-05 2.385373e-05 8.035607e-06
[1180,] 5.014943e-05 3.032012e-05 2.319386e-05
[1181,] 4.802595e-05 3.101794e-05 2.172602e-05
[1182,] 4.723647e-05 2.820087e-05 9.318224e-06
[1183,] 5.100376e-05 1.908336e-05 5.535788e-06
[1184,] 6.416671e-05 3.121886e-05 1.411840e-05
[1185,] 5.100358e-05 1.756323e-05 5.162451e-06
[1186,] 4.722743e-05 2.637993e-05 8.663590e-06
[1187,] 5.177789e-05 3.781280e-05 1.152145e-05
[1188,] 5.547265e-05 3.272581e-05 9.798193e-06
[1189,] 5.322794e-05 6.243312e-05 1.375746e-05
[1190,] 4.592912e-05 2.127384e-05 7.044013e-06
[1191,] 4.595654e-05 2.422144e-05 7.936095e-06
[1192,] 5.756591e-05 1.316789e-05 4.844213e-06
[1193,] 5.142621e-05 5.027320e-05 1.232566e-05
[1194,] 6.160392e-05 2.166078e-05 2.053204e-05
[1195,] 6.220311e-05 2.209116e-05 2.235569e-05
[1196,] 5.154879e-05 5.259539e-05 1.275652e-05
[1197,] 4.716045e-05 2.585062e-05 8.613396e-06
[1198,] 4.727472e-05 2.565341e-05 8.461185e-06
[1199,] 4.612133e-05 3.041914e-05 1.006594e-05
[1200,] 4.718197e-05 2.570682e-05 8.490662e-06
[1201,] 5.053714e-05 8.557954e-05 2.005258e-05
[1202,] 5.435224e-05 3.403905e-05 9.077859e-06
[1203,] 5.110703e-05 9.604126e-05 2.180783e-05
[1204,] 5.105925e-05 9.579567e-05 2.181673e-05
[1205,] 4.470549e-05 3.820824e-05 1.277660e-05
[1206,] 4.634633e-05 2.160457e-05 7.301150e-06
[1207,] 5.054226e-05 8.526494e-05 1.998422e-05
[1208,] 5.078497e-05 5.016348e-05 1.246160e-05
[1209,] 5.018373e-05 8.402193e-05 1.991089e-05
[1210,] 4.629310e-05 2.627930e-05 8.638157e-06
[1211,] 5.561892e-05 2.965789e-05 1.715071e-05
[1212,] 4.639947e-05 2.179670e-05 7.386965e-06
[1213,] 5.016031e-05 6.223459e-05 1.535343e-05
[1214,] 4.987823e-05 6.293378e-05 1.560865e-05
[1215,] 4.990927e-05 6.408784e-05 1.584524e-05
[1216,] 4.564687e-05 6.861687e-05 2.624603e-05
[1217,] 5.060325e-05 4.107065e-05 1.063466e-05
[1218,] 4.716528e-05 2.602266e-05 8.692238e-06
[1219,] 4.990601e-05 6.409738e-05 1.584798e-05
[1220,] 5.035622e-05 3.995691e-05 1.044835e-05
[1221,] 4.716730e-05 2.541762e-05 8.416192e-06
[1222,] 4.994532e-05 6.408270e-05 1.582912e-05
[1223,] 4.990208e-05 6.474590e-05 1.598907e-05
[1224,] 5.566816e-05 2.738912e-05 1.594949e-05
[1225,] 5.002936e-05 6.470943e-05 1.593361e-05
[1226,] 5.009795e-05 6.411511e-05 1.578044e-05
[1227,] 4.971631e-05 6.123242e-05 1.530554e-05
[1228,] 4.973733e-05 5.630661e-05 1.422581e-05
[1229,] 4.596081e-05 5.065383e-05 1.937437e-05
[1230,] 4.976417e-05 5.920060e-05 1.484702e-05
[1231,] 4.961987e-05 5.888291e-05 1.483036e-05
[1232,] 4.442678e-05 1.674774e-05 5.341998e-06
[1233,] 4.648394e-05 2.180303e-05 7.419102e-06
[1234,] 4.978237e-05 4.575379e-05 1.179442e-05
[1235,] 4.744010e-05 6.022705e-05 2.404206e-05
[1236,] 4.952699e-05 7.789966e-05 1.893398e-05
[1237,] 4.927424e-05 7.806145e-05 1.910870e-05
[1238,] 4.945807e-05 6.965741e-05 1.719479e-05
[1239,] 4.939986e-05 7.318230e-05 1.798481e-05
[1240,] 4.663094e-05 4.526635e-05 1.448757e-05
[1241,] 4.918769e-05 6.748546e-05 1.685152e-05
[1242,] 4.948145e-05 7.086810e-05 1.744320e-05
[1243,] 4.971727e-05 4.857885e-05 1.241127e-05
[1244,] 4.725125e-05 2.781647e-05 9.418785e-06
[1245,] 4.940092e-05 7.596143e-05 1.857934e-05
[1246,] 4.929753e-05 6.850221e-05 1.702048e-05
[1247,] 5.033624e-05 5.603784e-05 1.394355e-05
[1248,] 5.824549e-05 1.953841e-05 1.247545e-05
[1249,] 4.941260e-05 6.377993e-05 1.594245e-05
[1250,] 4.927764e-05 7.109517e-05 1.759448e-05
[1251,] 4.725658e-05 3.173508e-05 1.084006e-05
[1252,] 4.895880e-05 6.654863e-05 1.677122e-05
[1253,] 4.899395e-05 6.634662e-05 1.669640e-05
[1254,] 4.879426e-05 6.595521e-05 1.670839e-05
[1255,] 4.930517e-05 6.918442e-05 1.716493e-05
[1256,] 4.913055e-05 6.926650e-05 1.726976e-05
[1257,] 4.879103e-05 7.916513e-05 1.975487e-05
[1258,] 4.951648e-05 3.795942e-05 1.018362e-05
[1259,] 4.725074e-05 2.779224e-05 9.410839e-06
[1260,] 4.882892e-05 9.427394e-05 2.299442e-05
[1261,] 4.644597e-05 4.833283e-05 1.698191e-05
[1262,] 5.466745e-05 2.933316e-05 1.273569e-05
[1263,] 4.875255e-05 1.327365e-05 4.434335e-06
[1264,] 4.750909e-05 1.346715e-05 4.272393e-06
[1265,] 5.574971e-05 1.362837e-05 6.637099e-06
[1266,] 6.589077e-05 2.183960e-05 2.621657e-05
[1267,] 4.694093e-05 3.725395e-05 1.240468e-05
[1268,] 6.628492e-05 2.188253e-05 2.811437e-05
[1269,] 6.667842e-05 1.642731e-05 2.074554e-05
[1270,] 4.630054e-05 3.209189e-05 1.196226e-05
[1271,] 6.365109e-05 2.214073e-05 3.171206e-05
[1272,] 4.617497e-05 5.019620e-05 1.651863e-05
[1273,] 4.700491e-05 1.507174e-04 5.056386e-05
[1274,] 4.739649e-05 5.828161e-05 1.666991e-05
[1275,] 4.677109e-05 3.100171e-05 1.167810e-05
[1276,] 1.014808e-04 2.399823e-05 1.633917e-05
[1277,] 4.616578e-05 4.301811e-05 1.652497e-05
[1278,] 4.696994e-05 4.051889e-05 1.597438e-05
[1279,] 6.003711e-05 2.209708e-05 2.300473e-05
[1280,] 4.801904e-05 1.689204e-05 5.971497e-06
[1281,] 4.685780e-05 2.930090e-05 9.142807e-06
[1282,] 5.157030e-05 1.565813e-05 5.388474e-06
[1283,] 1.095047e-04 2.330099e-05 1.668283e-05
[1284,] 5.016253e-05 3.640616e-05 1.086289e-05
[1285,] 1.139189e-04 2.493080e-05 1.569615e-05
[1286,] 4.697750e-05 2.888427e-05 9.002502e-06
[1287,] 4.841149e-05 2.171295e-05 8.031261e-06
[1288,] 4.584193e-05 2.879630e-05 9.547521e-06
[1289,] 1.434550e-04 1.606470e-05 5.504744e-05
[1290,] 4.851387e-05 1.767965e-05 5.977118e-06
[1291,] 4.579557e-05 2.866616e-05 9.366177e-06
[1292,] 1.466879e-04 2.449055e-05 9.252172e-05
[1293,] 4.882483e-05 2.163860e-05 8.045159e-06
[1294,] 4.695854e-05 3.727132e-05 1.242037e-05
[1295,] 1.419565e-04 1.661194e-05 5.723026e-05
[1296,] 1.246017e-04 2.352988e-05 1.831732e-05
[1297,] 1.351330e-04 2.130682e-05 2.213064e-05
[1298,] 4.592169e-05 2.855320e-05 9.509194e-06
[1299,] 4.720802e-05 9.290657e-05 2.497929e-05
[1300,] 4.648943e-05 3.984518e-05 1.375954e-05
[1301,] 1.194783e-04 1.885089e-05 5.635897e-05
[1302,] 1.282021e-04 3.572852e-05 1.110517e-04
[1303,] 1.117988e-04 1.650863e-05 4.463545e-05
[1304,] 4.444717e-05 1.508815e-04 5.437671e-05
[1305,] 4.687271e-05 2.616923e-05 9.614267e-06
[1306,] 4.523377e-05 9.175777e-05 3.475155e-05
[1307,] 4.477174e-05 4.509274e-05 1.640355e-05
[1308,] 4.945492e-05 1.831070e-05 6.589585e-06
[1309,] 4.609322e-05 2.088253e-05 7.229397e-06
[1310,] 4.635336e-05 5.429406e-05 1.688790e-05
[1311,] 5.613369e-05 2.279032e-05 9.841118e-06
[1312,] 4.563050e-05 2.905898e-05 9.508656e-06
[1313,] 4.589699e-05 2.148553e-05 7.478822e-06
[1314,] 4.623066e-05 2.770483e-04 8.595948e-05
[1315,] 4.563563e-05 2.922908e-05 9.550877e-06
[1316,] 4.577334e-05 3.058677e-05 1.003553e-05
[1317,] 4.627187e-05 3.909417e-05 1.317496e-05
[1318,] 4.630748e-05 5.260923e-05 1.653143e-05
[1319,] 5.606021e-05 1.922739e-05 1.266094e-05
[1320,] 5.713415e-05 1.927751e-05 1.467182e-05
[1321,] 6.328905e-04 2.030499e-05 3.012545e-04
[1322,] 4.565355e-05 2.898309e-05 9.467755e-06
[1323,] 4.563845e-05 2.947680e-05 9.620990e-06
[1324,] 4.618880e-05 2.891436e-05 9.689281e-06
[1325,] 4.631371e-05 5.145990e-05 1.616152e-05
[1326,] 4.630892e-05 5.120192e-05 1.609829e-05
[1327,] 4.643130e-05 2.884223e-05 9.537252e-06
[1328,] 4.130775e-04 4.955646e-05 4.924360e-04
[1329,] 4.628039e-05 2.171027e-04 6.490563e-05
[1330,] 4.643660e-05 2.523893e-05 9.068828e-06
[1331,] 4.632631e-05 2.534653e-05 9.091524e-06
[1332,] 4.631931e-05 5.212482e-05 1.634771e-05
[1333,] 4.634826e-05 5.029340e-05 1.571444e-05
[1334,] 4.639731e-05 1.367369e-04 4.043131e-05
[1335,] 6.415181e-05 2.183907e-05 1.157041e-05
[1336,] 5.321265e-04 2.890009e-05 3.836291e-04
[1337,] 4.624458e-05 2.880324e-05 9.631510e-06
[1338,] 5.034758e-05 3.679046e-05 1.090069e-05
[1339,] 6.132061e-05 1.804189e-05 1.644523e-05
[1340,] 4.558807e-04 4.732136e-05 5.243298e-04
[1341,] 4.614244e-05 2.882485e-05 9.624734e-06
[1342,] 5.586116e-05 1.927571e-05 1.203756e-05
[1343,] 4.615950e-05 2.364564e-05 8.301179e-06
[1344,] 4.622808e-05 2.891142e-05 9.694424e-06
[1345,] 4.617578e-05 2.473806e-05 8.788870e-06
[1346,] 6.383017e-05 1.943878e-05 1.387215e-05
[1347,] 4.640339e-05 5.041335e-05 1.564272e-05
[1348,] 4.619572e-05 2.891387e-05 9.690162e-06
[1349,] 4.703990e-05 4.092627e-05 1.560693e-05
[1350,] 4.641261e-05 2.689885e-05 9.794141e-06
[1351,] 4.692276e-05 3.689048e-05 1.378153e-05
[1352,] 3.515676e-04 3.389038e-05 2.955256e-04
[1353,] 4.599350e-05 3.666048e-05 1.272491e-05
[1354,] 4.420154e-05 2.928049e-05 1.003529e-05
[1355,] 4.551540e-05 3.079894e-05 9.878512e-06
[1356,] 4.587741e-05 3.272044e-05 1.206418e-05
[1357,] 4.604270e-05 2.876096e-05 9.542077e-06
[1358,] 5.429575e-05 1.959471e-05 8.115117e-06
[1359,] 4.598483e-05 2.882874e-05 9.590977e-06
[1360,] 4.546326e-05 2.976437e-05 9.684545e-06
[1361,] 3.517961e-04 1.559263e-05 5.589639e-05
[1362,] 4.660936e-05 1.272452e-04 4.495665e-05
[1363,] 4.614698e-05 3.260344e-05 1.214195e-05
[1364,] 9.949082e-04 3.675460e-05 9.850575e-04
[1365,] 4.810391e-05 3.643867e-05 1.421946e-05
[1366,] 4.634566e-05 6.253237e-05 2.481879e-05
[1367,] 4.567330e-05 2.859815e-05 9.419841e-06
[1368,] 4.645927e-05 4.247675e-05 1.421436e-05
[1369,] 5.195117e-05 6.521398e-05 2.912300e-05
[1370,] 4.647120e-05 4.316497e-05 1.452447e-05
[1371,] 4.595927e-05 2.879435e-05 9.569531e-06
[1372,] 4.606329e-05 2.066936e-05 6.941874e-06
[1373,] 1.194424e-03 2.718836e-05 8.500346e-04
[1374,] 4.644739e-05 4.262808e-05 1.416789e-05
[1375,] 4.598871e-05 2.879643e-05 9.572709e-06
[1376,] 4.646413e-05 4.254051e-05 1.427474e-05
[1377,] 4.615694e-05 4.113396e-05 1.361164e-05
[1378,] 1.299252e-03 3.630747e-05 1.279427e-03
[1379,] 4.638318e-05 3.807385e-05 1.454211e-05
[1380,] 4.956698e-05 5.362574e-05 2.293495e-05
[1381,] 4.749034e-05 4.037070e-05 1.564030e-05
[1382,] 6.663793e-04 2.783842e-05 5.040780e-04
[1383,] 4.626126e-05 2.963918e-05 1.031261e-05
[1384,] 5.451939e-05 1.981612e-05 1.277799e-05
[1385,] 4.975181e-05 4.845035e-05 2.062621e-05
[1386,] 4.728232e-05 3.967324e-05 1.520552e-05
[1387,] 4.543364e-05 2.904057e-05 9.546020e-06
[1388,] 4.717082e-05 3.895477e-05 1.481984e-05
[1389,] 4.649216e-05 2.918692e-05 9.820636e-06
[1390,] 4.544058e-05 2.915235e-05 9.591237e-06
[1391,] 4.641347e-05 1.969233e-05 6.524419e-06
[1392,] 4.712080e-05 4.516115e-05 1.746203e-05
[1393,] 4.542533e-05 2.890564e-05 9.489488e-06
[1394,] 4.986495e-05 2.878570e-05 1.158120e-05
[1395,] 6.365248e-04 1.383720e-05 1.675680e-04
[1396,] 4.727844e-05 4.321140e-05 1.378586e-05
[1397,] 4.607751e-05 5.288352e-05 1.554308e-05
[1398,] 4.645177e-05 1.570617e-04 5.260014e-05
[1399,] 4.622438e-05 2.900590e-05 9.746876e-06
[1400,] 4.646371e-05 1.337379e-04 4.507538e-05
[1401,] 4.804741e-05 1.545003e-05 5.004829e-06
[1402,] 5.526561e-05 1.923274e-05 1.018552e-05
[1403,] 4.191935e-04 1.351980e-05 1.094010e-04
[1404,] 4.638126e-05 4.039587e-05 1.477482e-05
[1405,] 4.597040e-05 5.680545e-05 1.675384e-05
[1406,] 4.618856e-05 2.872699e-05 9.604506e-06
[1407,] 4.603767e-05 5.472655e-05 1.609014e-05
[1408,] 4.461429e-05 2.288319e-05 7.477210e-06
[1409,] 4.664290e-05 3.943720e-05 1.355472e-05
[1410,] 4.960021e-05 4.114937e-05 1.110284e-05
[1411,] 6.662213e-05 1.199712e-05 1.004222e-05
[1412,] 4.521667e-05 2.301616e-05 7.409482e-06
[1413,] 4.505767e-05 2.296905e-05 7.409215e-06
[1414,] 4.507237e-05 2.309245e-05 7.430698e-06
[1415,] 4.930615e-05 5.296007e-05 1.372708e-05
[1416,] 4.512357e-05 2.291932e-05 7.398866e-06
[1417,] 5.460864e-05 4.190216e-05 1.026988e-05
[1418,] 4.497397e-05 2.350428e-05 7.529273e-06
[1419,] 4.507165e-05 2.214139e-05 7.434319e-06
[1420,] 4.498912e-05 2.332057e-05 7.491942e-06
[1421,] 4.716099e-05 2.038424e-05 6.602447e-06
[1422,] 4.505461e-05 2.357915e-05 7.531486e-06
[1423,] 4.961710e-05 5.347565e-05 1.371844e-05
[1424,] 4.498892e-05 2.303998e-05 7.670176e-06
[1425,] 4.505679e-05 2.297047e-05 7.633779e-06
[1426,] 7.153276e-05 1.198704e-05 1.066481e-05
[1427,] 4.913693e-05 3.469188e-05 9.794100e-06
[1428,] 4.916801e-05 3.369837e-05 9.570731e-06
[1429,] 4.399763e-05 1.414634e-05 4.775544e-06
[1430,] 4.490249e-05 2.297022e-05 7.430378e-06
[1431,] 4.760257e-05 5.885408e-05 2.398901e-05
[1432,] 4.399272e-05 1.827379e-05 6.216778e-06
[1433,] 4.883867e-05 3.298473e-05 9.471724e-06
[1434,] 5.623863e-05 1.951469e-05 1.216899e-05
[1435,] 4.761251e-05 5.885597e-05 2.400441e-05
[1436,] 4.773785e-05 5.594332e-05 2.283467e-05
[1437,] 4.470911e-05 2.239034e-05 7.409520e-06
[1438,] 4.649123e-05 3.573178e-05 1.171370e-05
[1439,] 5.294798e-05 4.467391e-05 1.992868e-05
[1440,] 4.978406e-05 3.802225e-05 1.569353e-05
[1441,] 4.994484e-05 4.148437e-05 1.753484e-05
[1442,] 4.376708e-05 1.594330e-05 5.302140e-06
[1443,] 4.948865e-05 5.106929e-05 2.151664e-05
[1444,] 4.840770e-05 1.386326e-05 4.901813e-06
[1445,] 4.967630e-05 4.691872e-05 1.205821e-05
[1446,] 5.084120e-05 5.120837e-05 2.284360e-05
[1447,] 5.027737e-05 1.522152e-05 6.349113e-06
[1448,] 4.934498e-05 1.688413e-05 6.131634e-06
[1449,] 4.861645e-05 4.960314e-05 1.289401e-05
[1450,] 4.853472e-05 1.261979e-05 4.372260e-06
[1451,] 4.579975e-05 1.854948e-05 6.182149e-06
[1452,] 4.374533e-05 1.216070e-05 4.033206e-06
[1453,] 4.374422e-05 1.215380e-05 4.030814e-06
[1454,] 4.376633e-05 1.405898e-05 4.684874e-06
[1455,] 5.056152e-05 3.232731e-05 1.331681e-05
[1456,] 5.043990e-05 4.542165e-05 1.946905e-05
[1457,] 5.007903e-05 3.184614e-05 1.297958e-05
[1458,] 4.376203e-05 1.212737e-05 4.012229e-06
[1459,] 5.007053e-05 1.780117e-05 6.293945e-06
[1460,] 4.578661e-05 2.760647e-05 9.243239e-06
[1461,] 4.662128e-05 4.383246e-05 1.428557e-05
[1462,] 4.576526e-05 1.876211e-05 6.245702e-06
[1463,] 4.979919e-05 4.109089e-05 1.724326e-05
[1464,] 4.365621e-05 1.386508e-05 4.595178e-06
[1465,] 4.375854e-05 1.214438e-05 4.028912e-06
[1466,] 5.031296e-05 4.424462e-05 1.886158e-05
[1467,] 4.576913e-05 1.871741e-05 6.231643e-06
[1468,] 4.904963e-05 2.989408e-05 8.722326e-06
[1469,] 4.789748e-05 2.248267e-05 8.260332e-06
[1470,] 5.050265e-05 4.506160e-05 1.932641e-05
[1471,] 4.376242e-05 1.216296e-05 4.035760e-06
[1472,] 4.872276e-05 2.461252e-05 9.236242e-06
[1473,] 4.986288e-05 4.102688e-05 1.724283e-05
[1474,] 5.026170e-05 1.811615e-05 6.484669e-06
[1475,] 4.865456e-05 1.328170e-05 4.663996e-06
[1476,] 4.575983e-05 2.442417e-05 8.133051e-06
[1477,] 5.026750e-05 4.449562e-05 1.896182e-05
[1478,] 4.374052e-05 1.248783e-05 4.131394e-06
[1479,] 4.373978e-05 1.219998e-05 4.045893e-06
[1480,] 4.994911e-05 3.699861e-05 1.079232e-05
[1481,] 4.982333e-05 3.892278e-05 1.620821e-05
[1482,] 4.891736e-05 1.324770e-05 4.658401e-06
[1483,] 4.971483e-05 4.055329e-05 1.694365e-05
[1484,] 4.607197e-05 2.246948e-05 7.587469e-06
[1485,] 4.590323e-05 7.330559e-05 2.503736e-05
[1486,] 4.585134e-05 2.591081e-05 8.733326e-06
[1487,] 4.986247e-05 3.502942e-05 1.434690e-05
[1488,] 4.860403e-05 1.472052e-05 5.269276e-06
[1489,] 4.802342e-05 4.257990e-05 1.166711e-05
[1490,] 4.996194e-05 3.380768e-05 1.379245e-05
[1491,] 4.381443e-05 1.189303e-05 3.941738e-06
[1492,] 4.990105e-05 1.791806e-05 6.350292e-06
[1493,] 4.864455e-05 2.825629e-05 8.447145e-06
[1494,] 4.577521e-05 2.386741e-05 7.969703e-06
[1495,] 4.863740e-05 2.753689e-05 8.312724e-06
[1496,] 4.635695e-05 4.778499e-05 1.638123e-05
[1497,] 4.925664e-05 3.313391e-05 1.323823e-05
[1498,] 4.869374e-05 2.800778e-05 8.390143e-06
[1499,] 5.106040e-05 1.723463e-05 7.924791e-06
[1500,] 4.421799e-05 1.243684e-05 4.091680e-06
[1501,] 4.896724e-05 1.586621e-05 5.766262e-06
[1502,] 4.420090e-05 1.238527e-05 4.079193e-06
[1503,] 4.578052e-05 1.838743e-05 6.132619e-06
[1504,] 4.959964e-05 3.143726e-05 1.254442e-05
[1505,] 4.390371e-05 1.170722e-05 3.881582e-06
[1506,] 4.806534e-05 2.702032e-05 8.255955e-06
[1507,] 4.423413e-05 1.228840e-05 4.058534e-06
[1508,] 4.991558e-05 2.234459e-05 8.634820e-06
[1509,] 4.900457e-05 1.526598e-05 5.518170e-06
[1510,] 5.163263e-05 1.596014e-05 9.805462e-06
[1511,] 5.069189e-05 3.349632e-05 1.385601e-05
[1512,] 5.097390e-05 3.164879e-05 1.359396e-05
[1513,] 4.567499e-05 2.325682e-05 7.736312e-06
[1514,] 4.931378e-05 2.992603e-05 8.641292e-06
[1515,] 4.881593e-05 1.509936e-05 5.431350e-06
[1516,] 4.573416e-05 3.861200e-05 1.311130e-05
[1517,] 5.073509e-05 1.858664e-05 8.249253e-06
[1518,] 4.614624e-05 1.703340e-05 5.828225e-06
[1519,] 4.939649e-05 1.378315e-05 4.895584e-06
[1520,] 4.982491e-05 1.345506e-05 5.090350e-06
[1521,] 4.981825e-05 1.362511e-05 5.174301e-06
[1522,] 4.389719e-05 1.332764e-05 4.395810e-06
[1523,] 5.023552e-05 3.231944e-05 1.314688e-05
[1524,] 4.588605e-05 9.894226e-05 3.434178e-05
[1525,] 4.956028e-05 1.389659e-05 5.090348e-06
[1526,] 4.971065e-05 1.378782e-05 5.154997e-06
[1527,] 5.246227e-05 1.454930e-05 4.956525e-06
[1528,] 4.954321e-05 1.338261e-05 4.827153e-06
[1529,] 4.953998e-05 1.347456e-05 4.871874e-06
[1530,] 5.087399e-05 1.628979e-05 7.483460e-06
[1531,] 4.898427e-05 5.005884e-05 1.288463e-05
[1532,] 4.386410e-05 2.969516e-05 9.378771e-06
[1533,] 4.751720e-05 1.402508e-05 4.906778e-06
[1534,] 4.450817e-05 5.815073e-05 1.739697e-05
[1535,] 4.717815e-05 1.417830e-05 4.952207e-06
[1536,] 4.705254e-05 1.492946e-05 5.246563e-06
[1537,] 4.672121e-05 1.988466e-05 6.526563e-06
[1538,] 4.539158e-05 1.186548e-05 3.917638e-06
[1539,] 4.412393e-05 4.586911e-05 1.399242e-05
[1540,] 4.405862e-05 4.658153e-05 1.426464e-05
[1541,] 4.404125e-05 4.620861e-05 1.417067e-05
[1542,] 4.673297e-05 7.309383e-05 2.319316e-05
[1543,] 4.523575e-05 5.931582e-05 2.184470e-05
[1544,] 4.566653e-05 3.183832e-05 1.089397e-05
[1545,] 4.664985e-05 1.559171e-05 5.175405e-06
[1546,] 4.664200e-05 1.365987e-05 4.552794e-06
[1547,] 4.620916e-05 8.105425e-05 2.202185e-05
[1548,] 4.690826e-05 1.943756e-05 6.629559e-06
[1549,] 4.553670e-05 1.609426e-05 5.156892e-06
[1550,] 4.471446e-05 1.887782e-05 6.292652e-06
[1551,] 4.403727e-05 2.321475e-05 7.879871e-06
[1552,] 4.404044e-05 2.255608e-05 7.654806e-06
[1553,] 4.491143e-05 2.833448e-05 1.002985e-05
[1554,] 4.506249e-05 3.234504e-05 1.157000e-05
[1555,] 4.640188e-05 7.832203e-05 2.100119e-05
[1556,] 4.455647e-05 1.891732e-05 6.300907e-06
[1557,] 4.748376e-05 2.919814e-05 1.055674e-05
[1558,] 4.568485e-05 2.886487e-05 9.175601e-06
[1559,] 4.467184e-05 1.897088e-05 6.336476e-06
[1560,] 4.714759e-05 4.071005e-05 1.352208e-05
[1561,] 4.461253e-05 1.921441e-05 6.425346e-06
[1562,] 4.502046e-05 2.929041e-05 1.042467e-05
[1563,] 4.400766e-05 2.269596e-05 7.677564e-06
[1564,] 4.404824e-05 2.169365e-05 7.359788e-06
[1565,] 4.513111e-05 2.848850e-05 8.681040e-06
[1566,] 4.794736e-05 1.701007e-05 5.823311e-06
[1567,] 4.479871e-05 2.958077e-05 1.043397e-05
[1568,] 4.635936e-05 8.198485e-05 2.195564e-05
[1569,] 4.409823e-05 3.373229e-05 1.144885e-05
[1570,] 4.525112e-05 3.125622e-05 9.413151e-06
[1571,] 4.451926e-05 1.895166e-05 6.313512e-06
[1572,] 4.893130e-05 3.819936e-05 1.211025e-05
[1573,] 4.614484e-05 6.080037e-05 1.715093e-05
[1574,] 4.576426e-05 1.992850e-05 6.616104e-06
[1575,] 4.614667e-05 5.388418e-05 1.542467e-05
[1576,] 4.695207e-05 1.852892e-05 6.304252e-06
[1577,] 4.757857e-05 1.400880e-05 4.681367e-06
[1578,] 4.698094e-05 1.871966e-05 6.380847e-06
[1579,] 4.414809e-05 4.267196e-05 1.457982e-05
[1580,] 4.476376e-05 1.674883e-05 5.580007e-06
[1581,] 4.476685e-05 1.605469e-05 5.403539e-06
[1582,] 4.574259e-05 7.013046e-05 2.285043e-05
[1583,] 4.691109e-05 3.230970e-05 1.122288e-05
[1584,] 4.784412e-05 1.727523e-05 5.936687e-06
[1585,] 4.467986e-05 1.574057e-05 5.282720e-06
[1586,] 4.603307e-05 8.400132e-05 2.315221e-05
[1587,] 4.730407e-05 1.400015e-05 4.705460e-06
[1588,] 4.406979e-05 4.767411e-05 1.615276e-05
[1589,] 4.405691e-05 4.941089e-05 1.671099e-05
[1590,] 4.776336e-05 1.416847e-05 4.788836e-06
[1591,] 4.767597e-05 1.454766e-05 4.947035e-06
[1592,] 4.573439e-05 5.968494e-05 1.933320e-05
[1593,] 4.501135e-05 4.936747e-05 1.783341e-05
[1594,] 4.557244e-05 2.814393e-05 8.451255e-06
[1595,] 4.563221e-05 2.060376e-05 7.352191e-06
[1596,] 4.571261e-05 2.326549e-05 7.092605e-06
[1597,] 4.474791e-05 1.702626e-05 5.765352e-06
[1598,] 4.602264e-05 8.021564e-05 2.222747e-05
[1599,] 4.561692e-05 2.754530e-05 8.827004e-06
[1600,] 4.551686e-05 2.053933e-05 7.307259e-06
[1601,] 4.559301e-05 2.905764e-05 9.298433e-06
[1602,] 4.562142e-05 2.733321e-05 8.217180e-06
[1603,] 4.554220e-05 2.005209e-05 7.128491e-06
[1604,] 4.557324e-05 2.785394e-05 8.371689e-06
[1605,] 4.980304e-05 1.395270e-05 6.392436e-06
[1606,] 4.574143e-05 6.375999e-05 2.015963e-05
[1607,] 4.602589e-05 3.186446e-05 1.049781e-05
[1608,] 4.597590e-05 2.336207e-05 7.075765e-06
[1609,] 4.787691e-05 2.722418e-05 9.894629e-06
[1610,] 4.574757e-05 6.384491e-05 2.010954e-05
[1611,] 4.558012e-05 2.804792e-05 8.423330e-06
[1612,] 4.607880e-05 5.487753e-05 1.575033e-05
[1613,] 4.992750e-05 1.404983e-05 6.796985e-06
[1614,] 4.675481e-05 2.546498e-05 9.430432e-06
[1615,] 4.792076e-05 1.715539e-05 5.987662e-06
[1616,] 4.609009e-05 4.426267e-05 1.660091e-05
[1617,] 4.507498e-05 1.720749e-05 5.638448e-06
[1618,] 4.514003e-05 1.713323e-05 5.624034e-06
[1619,] 4.956383e-05 1.659012e-05 8.833734e-06
[1620,] 4.929774e-05 1.472981e-05 6.540242e-06
[1621,] 4.925771e-05 1.481909e-05 6.553153e-06
[1622,] 4.481983e-05 1.709300e-05 5.941117e-06
[1623,] 4.482358e-05 1.708671e-05 5.939367e-06
[1624,] 4.395428e-05 1.917494e-05 6.423122e-06
[1625,] 4.726533e-05 2.165010e-05 8.007887e-06
[1626,] 4.467963e-05 2.758320e-05 8.568775e-06
[1627,] 4.922935e-05 1.472684e-05 6.412316e-06
[1628,] 4.939600e-05 1.466910e-05 6.650178e-06
[1629,] 4.477917e-05 2.792708e-05 8.624843e-06
[1630,] 4.591330e-05 8.554897e-05 2.918113e-05
[1631,] 4.923337e-05 1.484661e-05 6.538425e-06
[1632,] 4.590702e-05 5.692139e-05 2.141934e-05
[1633,] 4.483476e-05 1.903893e-05 6.029768e-06
[1634,] 4.643124e-05 6.011994e-05 1.662944e-05
[1635,] 4.461703e-05 1.731551e-05 5.989029e-06
[1636,] 4.686189e-05 2.200511e-05 8.088289e-06
[1637,] 4.475771e-05 1.946704e-05 6.169330e-06
[1638,] 4.958277e-05 1.469945e-05 7.010355e-06
[1639,] 4.674433e-05 2.868722e-05 1.070209e-05
[1640,] 4.590184e-05 9.612160e-05 3.261358e-05
[1641,] 4.614402e-05 6.690178e-05 1.890540e-05
[1642,] 4.681188e-05 3.019997e-05 1.132225e-05
[1643,] 4.436373e-05 2.080417e-05 6.636931e-06
[1644,] 4.660149e-05 1.670794e-05 5.647218e-06
[1645,] 4.463222e-05 2.344578e-05 7.339771e-06
[1646,] 4.428966e-05 1.494283e-05 4.899711e-06
[1647,] 4.816546e-05 1.813979e-05 6.086029e-06
[1648,] 4.760010e-05 1.424978e-05 4.558456e-06
[1649,] 4.678495e-05 1.507371e-05 5.102423e-06
[1650,] 4.630847e-05 1.822310e-05 5.634369e-06
[1651,] 4.727919e-05 1.647623e-05 5.795832e-06
[1652,] 4.489905e-05 2.806021e-05 9.472436e-06
[1653,] 4.464953e-05 8.334519e-05 2.424926e-05
[1654,] 4.701879e-05 2.434447e-05 7.140320e-06
[1655,] 4.620647e-05 1.670017e-05 5.252481e-06
[1656,] 4.471883e-05 5.562511e-05 1.641738e-05
[1657,] 4.494133e-05 6.575000e-05 1.907991e-05
[1658,] 4.554561e-05 2.367971e-05 8.258339e-06
[1659,] 4.837558e-05 1.759756e-05 5.378118e-06
[1660,] 4.762045e-05 1.846981e-05 6.116664e-06
[1661,] 4.732984e-05 5.966700e-05 2.292097e-05
[1662,] 5.232605e-05 3.673056e-05 9.235526e-06
[1663,] 4.894990e-05 6.239632e-05 3.729176e-05
[1664,] 4.408372e-05 1.379547e-05 4.592308e-06
[1665,] 4.402554e-05 1.607032e-05 5.309430e-06
[1666,] 4.394314e-05 1.208840e-05 4.011855e-06
[1667,] 4.412493e-05 1.345604e-05 4.472596e-06
[1668,] 4.393721e-05 1.474813e-05 4.866860e-06
[1669,] 4.721041e-05 1.686645e-05 5.618858e-06
[1670,] 4.406429e-05 1.530895e-05 5.035301e-06
[1671,] 4.717784e-05 1.600972e-05 5.331699e-06
[1672,] 4.507734e-05 1.357652e-05 4.438758e-06
[1673,] 4.410518e-05 1.345528e-05 4.483590e-06
[1674,] 4.418779e-05 1.476426e-05 4.868387e-06
[1675,] 4.408351e-05 1.305964e-05 4.343494e-06
[1676,] 4.378452e-05 4.801022e-05 1.607123e-05
[1677,] 4.627794e-05 9.346173e-05 3.187565e-05
[1678,] 4.392298e-05 1.249025e-05 4.140241e-06
[1679,] 4.670323e-05 1.746695e-05 5.805112e-06
[1680,] 4.580254e-05 6.325338e-05 1.859181e-05
[1681,] 4.481101e-05 1.372235e-05 4.550648e-06
[1682,] 4.766018e-05 2.573767e-05 8.720008e-06
[1683,] 4.705127e-05 3.389594e-05 1.087415e-05
[1684,] 4.395632e-05 6.053784e-05 2.080288e-05
[1685,] 4.721840e-05 5.155786e-05 1.900823e-05
[1686,] 4.591698e-05 6.676670e-05 1.945888e-05
[1687,] 4.458224e-05 1.651257e-05 5.335412e-06
[1688,] 4.615065e-05 9.152206e-05 2.591561e-05
[1689,] 4.371117e-05 1.265339e-05 4.186664e-06
[1690,] 4.552589e-05 9.528371e-05 2.781967e-05
[1691,] 4.512568e-05 1.949600e-04 5.777964e-05
[1692,] 4.537055e-05 9.093575e-05 2.689503e-05
[1693,] 4.455332e-05 3.996395e-05 1.231102e-05
[1694,] 4.528858e-05 1.808530e-05 5.939370e-06
[1695,] 4.536213e-05 7.491700e-05 2.232170e-05
[1696,] 4.801809e-05 3.144555e-05 1.028275e-05
[1697,] 4.724776e-05 2.318847e-05 7.695967e-06
[1698,] 4.867391e-05 4.790823e-05 1.289235e-05
[1699,] 4.455911e-05 3.914302e-05 1.206211e-05
[1700,] 4.452642e-05 4.089448e-05 1.260686e-05
[1701,] 4.522191e-05 4.740756e-05 1.449315e-05
[1702,] 4.597332e-05 1.560013e-05 5.205004e-06
[1703,] 4.737544e-05 3.661335e-05 1.197246e-05
[1704,] 4.498908e-05 7.977508e-05 2.333679e-05
[1705,] 4.446076e-05 4.045381e-05 1.252643e-05
[1706,] 4.406507e-05 1.300097e-05 4.318537e-06
[1707,] 4.867776e-05 2.146379e-05 6.259526e-06
[1708,] 4.651933e-05 1.493196e-04 5.437173e-05
[1709,] 4.478102e-05 1.327366e-05 4.417746e-06
[1710,] 4.855837e-05 3.739292e-05 1.227609e-05
[1711,] 4.769323e-05 1.546477e-05 5.009786e-06
[1712,] 4.509617e-05 1.596171e-05 5.298072e-06
[1713,] 4.738430e-05 3.621535e-05 1.185834e-05
[1714,] 4.515953e-05 3.144589e-05 1.035788e-05
[1715,] 4.509710e-05 1.519201e-05 5.062695e-06
[1716,] 4.513056e-05 1.413955e-05 4.723535e-06
[1717,] 4.387471e-05 1.609865e-05 5.285753e-06
[1718,] 4.523836e-05 1.348979e-05 4.500639e-06
[1719,] 4.524738e-05 1.338249e-05 4.467472e-06
[1720,] 4.391970e-05 1.603386e-05 5.290297e-06
[1721,] 4.383204e-05 1.855698e-05 6.006935e-06
[1722,] 4.379528e-05 1.669832e-05 5.442489e-06
[1723,] 4.454173e-05 2.168274e-04 7.188125e-05
[1724,] 4.571165e-05 1.423254e-05 4.535519e-06
[1725,] 4.702730e-05 3.095911e-05 1.089052e-05
[1726,] 4.399788e-05 2.397974e-05 7.694835e-06
[1727,] 4.446296e-05 2.824210e-05 9.795019e-06
[1728,] 4.686656e-05 3.399585e-05 1.122895e-05
[1729,] 4.817174e-05 1.178903e-04 4.918719e-05
[1730,] 4.633863e-05 1.396838e-05 4.406547e-06
[1731,] 4.551545e-05 3.889963e-05 1.345694e-05
[1732,] 4.385282e-05 1.794669e-05 6.074482e-06
[1733,] 4.874512e-05 3.168699e-05 9.991209e-06
[1734,] 4.639809e-05 1.901436e-04 5.052848e-05
[1735,] 4.572452e-05 3.128165e-05 1.126371e-05
[1736,] 4.586694e-05 3.260058e-05 1.183944e-05
[1737,] 4.850098e-05 3.171624e-05 9.995437e-06
[1738,] 4.644754e-05 3.853786e-05 1.296891e-05
[1739,] 4.443184e-05 6.113291e-05 2.090795e-05
[1740,] 4.613287e-05 4.726029e-04 1.419144e-04
[1741,] 4.599004e-05 5.996454e-04 1.838272e-04
[1742,] 4.587999e-05 7.888368e-04 2.476831e-04
[1743,] 4.536793e-05 9.214210e-05 3.367835e-05
[1744,] 4.721446e-05 8.869266e-05 2.907279e-05
[1745,] 4.747765e-05 2.983020e-05 1.008477e-05
[1746,] 4.672309e-05 7.790967e-04 2.190305e-04
[1747,] 4.411544e-05 4.677563e-05 1.571771e-05
[1748,] 4.451554e-05 4.175985e-05 1.434083e-05
[1749,] 4.610832e-05 3.119443e-05 1.117059e-05
[1750,] 4.523850e-05 2.014420e-05 6.514429e-06
[1751,] 4.615385e-05 2.968691e-05 1.062134e-05
[1752,] 4.615109e-05 6.051830e-05 1.964380e-05
[1753,] 4.628983e-05 3.164945e-05 1.144114e-05
[1754,] 4.464033e-05 2.571648e-05 8.935558e-06
[1755,] 4.495734e-05 2.110353e-05 7.047738e-06
[1756,] 4.624346e-05 1.421909e-05 4.498499e-06
[1757,] 4.743484e-05 2.785419e-05 9.181810e-06
[1758,] 4.440966e-05 3.722412e-05 1.137312e-05
[1759,] 4.698878e-05 1.380997e-05 4.377304e-06
[1760,] 4.639899e-05 1.089963e-04 3.295422e-05
[1761,] 4.443762e-05 4.790114e-05 1.450229e-05
[1762,] 4.584859e-05 5.715446e-05 2.067453e-05
[1763,] 4.404130e-05 1.261879e-04 4.358957e-05
[1764,] 4.402525e-05 6.703096e-05 2.306044e-05
[1765,] 4.736105e-05 3.777826e-05 1.144247e-05
[1766,] 4.646574e-05 1.183545e-04 3.555289e-05
[1767,] 4.718089e-05 3.620389e-05 1.256266e-05
[1768,] 4.745035e-05 4.015355e-05 1.198867e-05
[1769,] 4.646564e-05 1.185184e-04 3.560255e-05
[1770,] 4.529669e-05 2.069528e-05 7.334521e-06
[1771,] 4.681777e-05 2.583126e-05 9.380435e-06
[1772,] 4.713196e-05 1.210278e-03 2.915348e-04
[1773,] 4.469542e-05 1.676231e-05 5.569027e-06
[1774,] 4.495516e-05 4.571993e-05 1.434723e-05
[1775,] 4.485808e-05 1.182903e-05 3.924467e-06
[1776,] 4.812225e-05 1.507797e-05 4.814211e-06
[1777,] 4.809639e-05 3.719603e-05 1.330763e-05
[1778,] 4.721420e-05 3.122039e-05 1.015123e-05
[1779,] 4.733031e-05 1.682423e-05 5.384835e-06
[1780,] 4.381660e-05 1.860302e-05 6.068648e-06
[1781,] 4.459123e-05 2.944349e-05 9.932997e-06
[1782,] 4.908089e-05 1.421862e-05 4.489780e-06
[1783,] 4.504940e-05 2.817437e-05 9.892938e-06
[1784,] 4.497251e-05 1.643117e-05 5.427423e-06
[1785,] 4.815753e-05 1.589212e-05 5.334767e-06
[1786,] 4.643360e-05 1.429386e-05 4.937715e-06
[1787,] 4.720495e-05 1.626237e-05 5.278574e-06
[1788,] 4.474928e-05 2.709729e-05 8.702756e-06
[1789,] 4.718151e-05 1.338430e-05 4.386763e-06
[1790,] 4.799674e-05 3.931262e-05 1.431108e-05
[1791,] 4.792949e-05 3.969289e-05 1.153937e-05
[1792,] 4.469491e-05 2.473977e-05 8.045915e-06
[1793,] 4.464885e-05 1.508749e-05 4.997849e-06
[1794,] 4.387934e-05 1.560302e-05 5.156472e-06
[1795,] 5.170015e-05 1.296043e-05 4.627649e-06
[1796,] 4.801502e-05 3.851587e-05 1.393302e-05
[1797,] 4.722382e-05 3.031687e-05 9.215178e-06
[1798,] 4.472037e-05 2.652051e-05 8.563893e-06
[1799,] 4.796657e-05 3.942226e-05 1.434465e-05
[1800,] 4.775057e-05 4.623633e-05 1.335819e-05
[1801,] 4.485473e-05 1.315795e-05 4.413771e-06
[1802,] 4.752371e-05 2.270355e-05 6.974554e-06
[1803,] 4.756413e-05 1.578308e-05 5.028416e-06
[1804,] 4.507980e-05 1.605587e-05 5.314231e-06
[1805,] 4.643325e-05 1.585585e-05 5.290259e-06
[1806,] 4.688362e-05 1.674543e-05 5.746390e-06
[1807,] 4.609902e-05 8.671787e-05 3.019522e-05
[1808,] 4.704905e-05 2.699413e-05 9.745193e-06
[1809,] 4.575752e-05 1.354445e-05 4.411432e-06
[1810,] 4.743399e-05 4.603008e-05 1.721859e-05
[1811,] 4.812500e-05 2.368468e-05 8.705252e-06
[1812,] 4.645279e-05 3.831895e-05 1.263183e-05
[1813,] 4.731010e-05 3.681558e-05 1.097695e-05
[1814,] 4.747275e-05 1.470639e-05 4.696456e-06
[1815,] 4.811606e-05 3.267703e-05 1.117498e-05
[1816,] 4.635666e-05 1.379291e-05 4.484169e-06
[1817,] 4.671093e-05 3.311099e-05 1.036420e-05
[1818,] 4.867773e-05 7.393336e-05 1.942768e-05
[1819,] 4.742805e-05 2.574039e-05 7.839144e-06
[1820,] 4.787041e-05 3.745852e-05 1.333133e-05
[1821,] 4.730572e-05 1.807433e-04 6.736045e-05
[1822,] 4.468428e-05 2.076519e-05 6.828160e-06
[1823,] 4.783139e-05 3.753280e-05 1.334683e-05
[1824,] 4.532849e-05 1.699630e-05 5.618811e-06
[1825,] 5.111526e-05 1.548889e-05 6.443085e-06
[1826,] 4.722570e-05 7.777850e-05 2.866047e-05
[1827,] 4.757741e-05 4.302003e-05 1.575139e-05
[1828,] 4.756284e-05 4.357655e-05 1.597511e-05
[1829,] 4.541622e-05 4.257216e-05 1.516739e-05
[1830,] 4.612087e-05 3.563028e-05 1.170061e-05
[1831,] 4.468149e-05 1.944617e-05 6.424841e-06
[1832,] 4.824117e-05 3.280076e-05 1.088057e-05
[1833,] 4.933025e-05 3.900110e-05 1.202921e-05
[1834,] 5.377992e-05 1.635185e-05 5.250924e-06
[1835,] 4.788597e-05 1.267021e-05 4.212005e-06
[1836,] 4.471101e-05 2.862427e-05 9.711326e-06
[1837,] 4.503273e-05 1.438259e-05 4.832560e-06
[1838,] 5.168784e-05 4.982077e-05 1.260796e-05
[1839,] 4.716515e-05 2.517789e-05 8.548871e-06
[1840,] 4.459489e-05 2.706786e-05 9.216463e-06
[1841,] 4.728645e-05 2.258668e-05 7.218502e-06
[1842,] 4.744360e-05 3.841268e-05 1.141576e-05
[1843,] 4.501327e-05 3.273014e-05 1.079499e-05
[1844,] 4.427662e-05 1.417700e-05 4.796423e-06
[1845,] 5.076970e-05 2.153484e-05 8.326742e-06
[1846,] 4.719189e-05 1.237824e-05 4.110825e-06
[1847,] 5.740247e-05 2.492927e-04 1.364883e-04
[1848,] 4.861833e-05 1.533211e-04 6.604038e-05
[1849,] 5.298017e-05 1.592818e-05 5.444990e-06
[1850,] 4.747694e-05 1.314439e-05 4.453045e-06
[1851,] 4.565910e-05 2.755619e-05 8.843987e-06
[1852,] 5.106782e-05 5.627211e-05 2.451847e-05
[1853,] 5.252945e-05 2.421999e-05 7.355846e-06
[1854,] 4.965017e-05 2.182907e-05 7.029916e-06
[1855,] 4.687299e-05 2.608256e-05 8.661633e-06
[1856,] 6.859951e-05 1.628399e-05 2.041700e-05
[1857,] 4.732395e-05 1.339084e-05 4.442280e-06
[1858,] 5.107967e-05 1.834652e-05 6.662971e-06
[1859,] 4.734791e-05 1.372738e-05 4.545504e-06
[1860,] 4.742483e-05 1.458288e-05 4.806149e-06
[1861,] 4.946219e-05 2.359146e-05 9.077172e-06
[1862,] 4.675343e-05 4.612896e-05 1.582476e-05
[1863,] 4.719102e-05 3.483210e-05 1.145558e-05
[1864,] 4.723115e-05 2.939225e-05 9.619077e-06
[1865,] 1.221122e-04 1.842898e-05 4.111927e-05
[1866,] 1.605134e-04 2.013119e-05 4.371343e-05
[1867,] 5.801945e-05 2.224735e-05 1.034708e-05
[1868,] 4.699022e-05 1.312743e-05 4.415595e-06
[1869,] 4.684253e-05 2.851911e-05 9.398989e-06
[1870,] 4.738767e-05 1.352660e-05 4.541085e-06
[1871,] 5.090665e-04 2.090553e-05 2.515072e-04
[1872,] 4.688951e-05 2.862291e-05 9.446107e-06
[1873,] 5.639460e-05 2.077091e-05 1.046726e-05
[1874,] 4.666765e-05 1.012196e-04 3.853780e-05
[1875,] 4.765489e-05 1.283349e-05 4.308196e-06
[1876,] 5.345758e-05 2.085208e-05 5.833242e-06
[1877,] 1.207982e-04 3.156287e-05 6.263606e-05
[1878,] 5.467997e-05 1.165312e-05 5.187208e-06
[1879,] 5.456518e-05 1.165336e-05 5.169629e-06
[1880,] 1.791823e-04 1.796660e-04 5.084260e-04
[1881,] 4.683330e-05 2.870211e-05 9.440857e-06
[1882,] 4.759119e-05 1.382659e-05 4.973417e-06
[1883,] 4.762802e-05 1.400108e-05 5.168494e-06
[1884,] 5.470184e-05 2.847410e-05 1.230947e-05
[1885,] 4.673391e-05 2.850107e-05 9.385908e-06
[1886,] 1.160312e-03 2.512169e-05 6.415826e-04
[1887,] 4.736431e-05 1.573661e-05 5.324375e-06
[1888,] 4.736578e-05 5.421095e-05 1.496318e-05
[1889,] 1.048240e-04 1.234772e-05 2.695558e-05
[1890,] 2.506118e-04 7.701021e-05 3.999553e-04
[1891,] 4.682965e-05 2.934848e-05 9.607591e-06
[1892,] 2.062065e-04 6.286165e-05 2.843063e-04
[1893,] 4.767459e-05 1.298353e-05 4.280586e-06
[1894,] 4.686176e-05 2.907733e-05 9.527997e-06
[1895,] 3.302276e-04 8.056768e-05 5.659856e-04
[1896,] 4.643723e-05 3.581629e-05 1.254989e-05
[1897,] 5.406172e-05 1.978306e-05 7.549134e-06
[1898,] 4.734435e-05 1.339460e-05 4.443845e-06
[1899,] 4.734238e-05 1.340772e-05 4.447626e-06
[1900,] 4.850277e-05 3.578547e-05 1.397730e-05
[1901,] 4.688901e-05 2.966216e-05 9.656078e-06
[1902,] 4.729129e-05 1.291880e-05 4.303122e-06
[1903,] 4.649628e-05 2.232136e-05 7.534104e-06
[1904,] 4.521064e-05 6.584940e-05 2.333540e-05
[1905,] 4.673156e-05 6.124223e-05 1.975797e-05
[1906,] 4.716907e-05 2.894068e-05 9.518262e-06
[1907,] 1.027742e-04 2.136518e-05 5.757791e-05
[1908,] 4.516597e-05 1.776524e-05 5.930861e-06
[1909,] 4.511668e-05 4.324155e-05 1.362304e-05
[1910,] 4.742498e-05 1.552087e-05 5.093860e-06
[1911,] 4.722978e-05 2.867653e-05 9.436101e-06
[1912,] 4.463111e-05 5.543274e-05 1.685989e-05
[1913,] 4.724618e-05 2.882952e-05 9.378835e-06
[1914,] 4.752486e-05 2.896817e-05 9.447937e-06
[1915,] 4.677110e-05 1.397593e-05 4.495379e-06
[1916,] 4.721247e-05 3.252471e-05 1.078812e-05
[1917,] 4.662963e-05 1.793574e-05 5.859730e-06
[1918,] 5.143126e-05 8.161481e-05 3.658114e-05
[1919,] 4.825763e-05 2.919679e-05 1.673703e-05
[1920,] 4.772615e-05 2.152905e-05 7.196280e-06
[1921,] 4.586680e-05 2.892372e-05 9.548358e-06
[1922,] 4.490153e-05 2.100312e-05 6.840590e-06
[1923,] 5.566102e-05 1.922533e-05 1.520918e-05
[1924,] 4.640157e-05 3.114204e-05 1.028991e-05
[1925,] 4.632960e-05 3.706507e-05 1.196077e-05
[1926,] 5.993939e-05 1.317706e-05 1.510307e-05
[1927,] 5.492217e-05 2.159828e-05 1.490417e-05
[1928,] 6.622834e-05 1.303664e-05 5.970491e-06
[1929,] 4.678687e-05 2.362570e-05 6.989774e-06
[1930,] 4.794778e-05 2.110997e-05 7.324281e-06
[1931,] 4.667730e-05 4.079700e-05 1.397954e-05
[1932,] 4.808978e-05 2.365305e-05 7.023343e-06
[1933,] 5.480337e-05 1.261802e-05 6.446837e-06
[1934,] 5.189961e-05 2.252967e-05 6.324277e-06
[1935,] 4.572439e-05 1.210285e-05 4.116071e-06
[1936,] 4.740882e-05 9.994198e-05 2.802359e-05
[1937,] 6.198660e-05 1.192268e-05 1.063086e-05
[1938,] 4.745849e-05 4.010625e-05 1.224818e-05
[1939,] 4.483301e-05 2.516065e-05 8.069558e-06
[1940,] 4.785669e-05 2.326230e-05 6.982167e-06
[1941,] 6.981453e-05 1.294280e-05 6.315022e-06
[1942,] 4.703293e-05 1.530817e-05 5.397559e-06
[1943,] 4.643882e-05 5.924514e-05 2.169334e-05
[1944,] 5.367841e-05 1.182543e-05 5.636347e-06
[1945,] 4.720113e-05 2.974879e-05 1.007949e-05
[1946,] 6.009340e-05 1.415597e-05 4.946831e-06
[1947,] 4.794908e-05 2.281845e-05 8.072779e-06
[1948,] 4.467522e-05 1.628823e-05 5.277847e-06
[1949,] 4.748796e-05 2.134361e-05 7.125495e-06
[1950,] 4.483849e-05 1.669220e-05 5.369497e-06
[1951,] 4.537417e-05 1.652003e-05 5.742019e-06
[1952,] 4.717670e-05 2.021040e-05 6.714573e-06
[1953,] 5.488062e-05 1.376389e-05 5.119623e-06
[1954,] 5.488400e-05 1.830568e-05 7.722134e-06
[1955,] 4.991064e-05 2.571455e-05 7.279473e-06
[1956,] 4.449776e-05 3.046020e-05 9.747689e-06
[1957,] 4.722880e-05 9.816559e-05 2.826908e-05
[1958,] 4.712299e-05 1.303838e-05 4.233822e-06
[1959,] 4.849629e-05 2.412846e-05 7.094804e-06
[1960,] 4.620988e-05 4.188226e-05 1.472391e-05
[1961,] 4.715974e-05 4.911512e-05 1.509378e-05
[1962,] 4.725878e-05 1.140000e-04 3.232917e-05
[1963,] 6.505644e-05 1.275871e-05 8.560821e-06
[1964,] 4.639995e-05 5.346046e-05 1.936374e-05
[1965,] 4.598282e-05 3.539968e-05 1.205501e-05
[1966,] 5.859113e-05 1.382824e-05 5.061619e-06
[1967,] 4.535779e-05 1.333812e-05 4.324095e-06
[1968,] 4.950044e-05 1.249971e-05 6.966564e-06
[1969,] 5.221428e-05 2.009501e-05 5.738456e-06
[1970,] 4.740426e-05 6.270270e-04 1.627679e-04
[1971,] 5.462837e-05 1.750744e-05 5.075528e-06
[1972,] 4.642253e-05 7.282108e-05 2.567247e-05
[1973,] 1.120860e-04 1.299581e-05 8.235540e-06
[1974,] 5.092660e-05 1.191229e-05 3.855002e-06
[1975,] 4.641476e-05 2.949012e-05 9.831412e-06
[1976,] 4.533807e-05 1.544192e-05 5.167515e-06
[1977,] 4.410001e-05 1.683620e-05 5.527534e-06
[1978,] 4.640610e-05 3.137921e-05 1.037922e-05
[1979,] 5.215155e-05 2.700783e-05 7.410003e-06
[1980,] 4.620104e-05 3.923366e-05 1.370586e-05
[1981,] 5.432905e-05 1.649602e-05 4.786897e-06
[1982,] 4.626866e-05 4.847308e-05 1.399057e-05
[1983,] 4.611555e-05 4.793713e-05 1.676910e-05
[1984,] 4.637751e-05 5.540401e-05 2.006428e-05
[1985,] 4.640407e-05 3.115688e-05 1.030663e-05
[1986,] 4.732937e-05 6.284548e-04 1.654981e-04
[1987,] 4.642593e-05 5.172764e-05 1.472001e-05
[1988,] 4.640279e-05 3.126408e-05 1.031552e-05
[1989,] 4.633747e-05 5.086054e-05 1.455737e-05
[1990,] 4.855393e-05 1.774079e-05 5.291240e-06
[1991,] 4.874616e-05 1.808121e-05 5.366370e-06
[1992,] 4.732951e-05 6.385476e-05 1.884922e-05
[1993,] 4.631382e-05 5.145890e-05 1.473285e-05
[1994,] 5.302368e-05 1.268472e-05 3.976131e-06
[1995,] 4.641568e-05 2.831589e-05 9.345009e-06
[1996,] 9.227004e-05 1.354855e-05 6.597000e-06
[1997,] 5.206491e-05 2.644995e-05 7.279224e-06
[1998,] 5.230598e-05 2.087876e-05 5.923777e-06
[1999,] 5.224167e-05 2.739685e-05 7.493311e-06
[2000,] 4.958017e-05 2.497925e-05 7.094865e-06
[2001,] 4.571014e-05 1.723627e-05 5.669758e-06
[2002,] 8.798003e-05 1.321467e-05 6.846871e-06
[2003,] 4.766265e-05 1.229773e-05 3.959712e-06
[2004,] 4.835517e-05 1.985662e-05 7.565965e-06
[2005,] 4.911961e-05 2.065597e-05 5.984074e-06
[2006,] 4.897147e-05 2.065774e-05 5.993745e-06
[2007,] 4.802917e-05 1.940669e-05 5.738235e-06
[2008,] 4.910123e-05 1.211227e-05 3.934386e-06
[2009,] 5.322918e-05 1.459026e-05 4.428622e-06
[2010,] 5.310249e-05 1.501281e-05 4.528351e-06
[2011,] 4.615136e-05 3.683673e-05 1.275707e-05
[2012,] 4.735273e-05 6.316076e-05 1.861731e-05
[2013,] 4.727408e-05 4.397720e-05 1.576407e-05
[2014,] 8.039013e-05 1.339759e-05 6.321952e-06
[2015,] 4.634487e-05 5.111822e-05 1.463336e-05
[2016,] 5.386254e-05 2.789017e-05 7.553586e-06
[2017,] 4.827383e-05 1.637494e-05 4.992600e-06
[2018,] 4.848208e-05 1.949951e-05 5.733875e-06
[2019,] 4.727191e-05 6.489428e-05 1.925116e-05
[2020,] 4.823484e-05 1.996955e-05 7.312155e-06
[2021,] 4.731538e-05 2.867992e-05 9.578598e-06
[2022,] 4.966317e-05 2.733874e-05 7.573618e-06
[2023,] 5.370386e-05 2.389208e-05 6.617988e-06
[2024,] 5.323304e-05 2.334669e-05 6.513763e-06
[2025,] 5.371487e-05 2.455696e-05 6.775217e-06
[2026,] 4.412020e-05 1.213271e-05 3.998665e-06
[2027,] 4.626562e-05 5.230235e-05 1.499933e-05
[2028,] 5.378301e-05 2.419481e-05 6.685399e-06
[2029,] 4.954460e-05 1.182243e-05 3.906009e-06
[2030,] 4.722022e-05 3.433138e-05 1.166469e-05
[2031,] 4.854313e-05 1.808622e-05 5.377684e-06
[2032,] 4.502790e-05 2.255233e-05 7.486600e-06
[2033,] 4.862852e-05 1.836061e-05 5.441613e-06
[2034,] 4.503092e-05 2.244439e-05 7.453052e-06
[2035,] 4.530625e-05 2.916421e-05 9.883799e-06
[2036,] 4.504073e-05 2.226558e-05 7.403474e-06
[2037,] 4.528232e-05 3.194646e-05 1.083577e-05
[2038,] 4.724635e-05 6.512000e-05 1.937108e-05
[2039,] 4.503365e-05 2.186870e-05 7.263180e-06
[2040,] 4.653711e-05 3.573578e-05 1.144761e-05
[2041,] 4.502765e-05 2.183209e-05 7.245318e-06
[2042,] 4.527026e-05 2.907009e-05 9.818250e-06
[2043,] 4.502789e-05 2.180815e-05 7.236448e-06
[2044,] 4.504573e-05 2.189747e-05 7.282808e-06
[2045,] 5.435819e-05 2.392369e-05 6.594341e-06
[2046,] 4.502278e-05 2.186870e-05 7.251690e-06
[2047,] 5.188064e-05 3.088954e-05 8.432283e-06
[2048,] 4.525498e-05 1.488566e-05 4.954269e-06
[2049,] 4.504232e-05 2.265784e-05 7.536071e-06
[2050,] 4.508079e-05 2.472461e-05 8.260765e-06
[2051,] 4.523787e-05 2.643318e-05 8.924248e-06
[2052,] 4.504559e-05 2.211548e-05 7.355877e-06
[2053,] 4.731689e-05 6.519728e-05 1.923532e-05
[2054,] 4.832707e-05 1.813833e-05 5.401685e-06
[2055,] 4.730427e-05 6.522577e-05 1.926947e-05
[2056,] 4.503437e-05 2.195442e-05 7.292725e-06
[2057,] 4.502856e-05 2.195815e-05 7.288293e-06
[2058,] 4.504281e-05 2.245766e-05 7.470245e-06
[2059,] 4.732022e-05 6.498312e-05 1.917119e-05
[2060,] 4.640631e-05 3.109752e-05 1.028653e-05
[2061,] 4.502579e-05 2.234742e-05 7.414868e-06
[2062,] 4.731526e-05 6.516439e-05 1.923040e-05
[2063,] 4.733937e-05 2.897060e-05 9.718427e-06
[2064,] 5.260258e-05 3.628429e-05 9.390593e-06
[2065,] 4.731941e-05 6.516439e-05 1.922137e-05
[2066,] 5.252019e-05 3.627464e-05 9.397197e-06
[2067,] 4.875258e-05 2.058182e-05 5.987899e-06
[2068,] 4.733055e-05 6.541901e-05 1.926719e-05
[2069,] 1.189743e-04 1.242639e-05 1.231406e-05
[2070,] 4.731761e-05 2.870360e-05 9.591108e-06
[2071,] 4.730681e-05 6.516439e-05 1.924802e-05
[2072,] 4.731723e-05 2.871426e-05 9.595847e-06
[2073,] 1.237809e-04 1.236105e-05 1.023453e-05
[2074,] 4.657622e-05 3.653100e-05 1.221751e-05
[2075,] 4.731745e-05 2.872486e-05 9.601439e-06
[2076,] 4.641290e-05 3.111435e-05 1.029474e-05
[2077,] 4.640577e-05 5.096614e-05 1.453644e-05
[2078,] 4.731720e-05 2.872725e-05 9.602425e-06
[2079,] 4.622571e-05 3.781428e-05 1.320293e-05
[2080,] 4.617242e-05 4.353487e-05 1.526157e-05
[2081,] 4.726917e-05 6.834550e-05 2.019827e-05
[2082,] 4.725559e-05 7.178235e-05 2.116756e-05
[2083,] 4.978492e-05 2.853968e-05 7.813356e-06
[2084,] 4.675808e-05 3.137257e-05 9.062589e-06
[2085,] 4.605927e-05 1.258723e-04 4.454871e-05
[2086,] 4.611160e-05 1.188198e-04 4.243731e-05
[2087,] 4.567375e-05 1.230691e-05 4.027265e-06
[2088,] 4.607470e-05 1.217828e-04 4.322000e-05
[2089,] 4.845326e-05 2.023325e-05 6.137391e-06
[2090,] 5.221510e-05 3.118883e-05 8.135865e-06
[2091,] 4.817213e-05 2.043597e-05 5.989620e-06
[2092,] 1.180493e-04 1.253959e-05 8.877145e-06
[2093,] 4.535271e-05 1.539462e-05 5.150186e-06
[2094,] 4.646686e-05 2.808669e-05 9.312570e-06
[2095,] 4.731695e-05 2.867878e-05 9.578696e-06
[2096,] 4.565338e-05 4.533964e-05 1.362448e-05
[2097,] 4.677539e-05 2.878507e-05 1.012266e-05
[2098,] 4.585131e-05 1.249182e-05 4.068758e-06
[2099,] 4.823523e-05 2.086772e-05 6.094131e-06
[2100,] 4.731865e-05 2.874126e-05 9.609548e-06
[2101,] 4.627632e-05 5.449062e-05 1.947016e-05
[2102,] 4.748800e-05 2.194496e-05 8.260864e-06
[2103,] 4.949808e-05 2.975080e-05 8.100374e-06
[2104,] 1.097479e-04 1.241503e-05 9.151990e-06
[2105,] 4.747293e-05 3.684684e-05 1.351853e-05
[2106,] 1.126246e-04 1.240483e-05 9.342775e-06
[2107,] 4.607257e-05 5.055982e-05 1.470618e-05
[2108,] 4.600812e-05 1.232876e-05 4.028085e-06
[2109,] 4.625866e-05 4.832473e-05 1.395757e-05
[2110,] 4.731678e-05 2.861410e-05 9.545274e-06
[2111,] 4.715406e-05 2.863028e-05 9.609027e-06
[2112,] 4.653827e-05 2.468257e-05 8.191116e-06
[2113,] 5.813980e-05 1.221058e-05 6.806829e-06
[2114,] 4.718387e-05 3.363894e-05 1.189327e-05
[2115,] 5.381711e-05 1.184108e-05 6.531153e-06
[2116,] 5.807203e-05 1.220534e-05 6.779279e-06
[2117,] 4.552562e-05 1.337163e-05 4.486898e-06
[2118,] 6.097261e-05 1.201976e-05 9.455017e-06
[2119,] 5.339918e-05 1.220584e-05 6.971894e-06
[2120,] 4.811150e-05 3.156421e-05 1.099346e-05
[2121,] 5.425199e-05 1.183780e-05 6.888772e-06
[2122,] 4.802473e-05 3.203410e-05 1.127089e-05
[2123,] 4.676443e-05 2.422450e-05 8.891195e-06
[2124,] 6.226251e-05 2.189556e-05 3.369204e-05
[2125,] 5.322427e-05 1.193834e-05 6.404796e-06
[2126,] 4.754591e-05 2.619781e-05 9.239636e-06
[2127,] 5.364275e-05 1.198583e-05 6.838695e-06
[2128,] 4.821297e-05 3.222250e-05 1.142552e-05
[2129,] 4.768499e-05 1.880889e-05 6.183438e-06
[2130,] 5.320574e-05 1.194657e-05 6.400933e-06
[2131,] 4.940846e-05 1.648070e-05 5.399880e-06
[2132,] 5.459679e-05 1.218281e-05 7.968241e-06
[2133,] 6.015634e-05 1.325379e-05 1.415880e-05
[2134,] 5.092068e-05 1.260373e-05 5.311047e-06
[2135,] 5.103625e-05 1.260714e-05 5.402398e-06
[2136,] 4.552764e-05 2.958541e-05 1.047291e-05
[2137,] 4.572716e-05 1.707371e-05 5.546408e-06
[2138,] 5.303461e-05 1.372541e-05 8.154522e-06
[2139,] 4.566706e-05 2.844389e-05 9.191216e-06
[2140,] 5.238375e-05 1.249390e-05 6.488814e-06
[2141,] 4.724399e-05 3.888820e-05 1.271767e-05
[2142,] 4.583979e-05 3.902026e-05 1.416656e-05
[2143,] 4.543872e-05 1.831195e-05 5.679885e-06
[2144,] 4.546414e-05 1.625726e-05 5.141785e-06
[2145,] 4.989110e-05 1.818917e-05 6.214364e-06
[2146,] 5.073062e-05 1.796475e-05 5.788203e-06
[2147,] 4.729716e-05 5.115575e-05 1.627082e-05
[2148,] 4.572254e-05 3.144048e-05 9.680911e-06
[2149,] 5.243032e-05 1.859684e-05 5.669398e-06
[2150,] 5.074534e-05 1.731003e-05 5.496100e-06
[2151,] 4.561522e-05 2.660002e-05 8.420343e-06
[2152,] 5.077155e-05 1.882844e-05 5.734618e-06
[2153,] 8.400037e-05 1.224663e-05 1.208042e-05
[2154,] 5.276645e-05 1.944922e-05 5.622271e-06
[2155,] 4.540639e-05 5.927989e-05 2.080541e-05
[2156,] 5.360975e-05 1.710723e-05 5.484226e-06
[2157,] 4.529443e-05 3.220466e-05 1.020058e-05
[2158,] 4.660661e-05 7.349435e-05 2.662750e-05
[2159,] 8.308913e-05 1.269415e-05 1.657936e-05
[2160,] 4.506860e-05 1.748390e-05 5.808341e-06
[2161,] 4.438042e-05 1.291347e-05 4.297466e-06
[2162,] 4.535164e-05 2.703964e-05 8.645680e-06
[2163,] 5.275309e-05 1.710468e-05 5.485530e-06
[2164,] 4.505343e-05 1.743708e-05 5.786211e-06
[2165,] 4.438198e-05 1.431040e-05 4.766088e-06
[2166,] 4.530265e-05 3.180680e-05 1.007392e-05
[2167,] 5.268282e-05 1.895669e-05 5.719056e-06
[2168,] 5.969983e-05 1.283964e-05 1.381111e-05
[2169,] 4.505593e-05 1.751274e-05 5.813332e-06
[2170,] 9.831340e-05 1.271115e-05 1.909328e-05
[2171,] 4.724148e-05 5.741211e-05 1.853299e-05
[2172,] 4.505984e-05 1.743727e-05 5.789120e-06
[2173,] 4.505357e-05 1.744261e-05 5.788323e-06
[2174,] 4.505269e-05 1.753351e-05 5.818846e-06
[2175,] 4.685938e-05 3.115867e-05 1.049485e-05
[2176,] 5.444024e-05 2.240653e-05 6.303538e-06
[2177,] 4.525105e-05 3.154975e-05 1.006321e-05
[2178,] 6.965830e-05 1.279002e-05 1.549262e-05
[2179,] 4.686840e-05 3.112885e-05 1.047934e-05
[2180,] 4.505910e-05 1.754822e-05 5.826857e-06
[2181,] 4.506456e-05 1.731902e-05 5.748984e-06
[2182,] 4.731658e-05 6.887164e-05 2.164939e-05
[2183,] 4.506565e-05 1.726844e-05 5.731738e-06
[2184,] 4.507374e-05 1.732301e-05 5.753059e-06
[2185,] 4.507857e-05 1.739779e-05 5.780631e-06
[2186,] 4.506047e-05 1.720229e-05 5.707310e-06
[2187,] 4.505693e-05 1.732817e-05 5.749288e-06
[2188,] 4.507233e-05 1.732262e-05 5.752567e-06
[2189,] 4.504756e-05 1.736418e-05 5.757458e-06
[2190,] 4.506124e-05 1.745132e-05 5.793039e-06
[2191,] 4.504266e-05 1.777219e-05 5.873451e-06
[2192,] 9.039980e-05 1.276773e-05 1.816874e-05
[2193,] 5.986674e-05 1.291923e-05 1.411763e-05
[2194,] 4.507267e-05 1.731304e-05 5.749373e-06
[2195,] 5.260372e-05 1.177916e-05 5.038386e-06
[2196,] 5.215130e-05 1.166571e-05 4.189553e-06
[2197,] 4.700045e-05 2.196948e-05 7.315646e-06
[2198,] 4.509452e-05 1.744387e-05 5.801839e-06
[2199,] 5.717163e-05 1.276612e-05 1.308124e-05
[2200,] 5.269650e-05 1.835201e-05 5.633928e-06
[2201,] 4.505314e-05 1.732203e-05 5.745671e-06
[2202,] 4.505544e-05 1.729626e-05 5.737744e-06
[2203,] 4.505319e-05 1.723246e-05 5.714924e-06
[2204,] 4.507604e-05 1.736569e-05 5.768535e-06
[2205,] 4.506578e-05 1.727860e-05 5.735144e-06
[2206,] 5.105934e-05 1.813975e-05 5.673564e-06
[2207,] 4.507033e-05 1.732422e-05 5.752600e-06
[2208,] 4.506987e-05 1.732232e-05 5.751808e-06
[2209,] 4.750695e-05 3.396148e-05 1.103847e-05
[2210,] 4.486660e-05 1.701867e-05 5.630484e-06
[2211,] 4.486818e-05 1.799860e-05 5.950085e-06
[2212,] 4.486887e-05 1.689182e-05 5.587001e-06
[2213,] 4.723476e-05 6.023022e-05 1.946186e-05
[2214,] 4.503176e-05 2.902269e-05 9.334890e-06
[2215,] 5.480378e-05 1.175664e-05 5.892397e-06
[2216,] 5.517224e-05 1.184342e-05 5.956336e-06
[2217,] 4.455145e-05 1.171149e-04 3.994600e-05
[2218,] 4.526958e-05 6.397899e-05 2.179538e-05
[2219,] 5.396783e-05 1.749350e-05 5.247916e-06
[2220,] 5.959465e-05 1.360496e-05 6.749738e-06
[2221,] 5.373355e-05 1.767754e-05 5.283696e-06
[2222,] 5.089784e-05 6.356465e-04 1.372794e-04
[2223,] 4.599929e-05 1.190202e-04 3.880091e-05
[2224,] 4.981462e-05 2.787278e-04 6.568037e-05
[2225,] 4.628381e-05 2.632141e-05 7.758122e-06
[2226,] 4.917741e-05 1.268422e-05 4.876088e-06
[2227,] 4.662324e-05 1.841219e-05 5.578105e-06
[2228,] 4.916159e-05 1.191317e-05 4.104245e-06
[2229,] 4.959280e-05 1.252015e-05 5.125485e-06
[2230,] 4.916620e-05 1.268485e-05 4.864926e-06
[2231,] 4.913235e-05 1.263433e-05 4.795699e-06
[2232,] 4.687717e-05 1.788641e-05 5.419338e-06
[2233,] 4.698792e-05 1.822162e-05 5.501090e-06
[2234,] 4.936646e-05 1.269840e-05 5.056334e-06
[2235,] 4.951069e-05 1.267440e-05 5.175914e-06
[2236,] 4.693320e-05 1.816965e-05 5.490966e-06
[2237,] 4.688509e-05 1.785624e-05 5.410693e-06
[2238,] 4.443622e-05 4.675624e-05 1.555913e-05
[2239,] 4.958838e-05 1.258316e-05 5.175527e-06
[2240,] 4.443305e-05 4.431298e-05 1.473735e-05
[2241,] 4.926311e-05 1.259067e-05 4.880800e-06
[2242,] 4.935484e-05 1.259223e-05 4.965046e-06
[2243,] 4.696388e-05 1.786227e-05 5.407087e-06
[2244,] 4.908350e-05 1.274262e-05 4.825406e-06
[2245,] 4.634721e-05 3.655314e-05 1.168744e-05
[2246,] 4.677745e-05 1.663471e-05 5.091871e-06
[2247,] 4.907778e-05 1.282895e-05 4.877439e-06
[2248,] 4.440745e-05 4.848920e-05 1.592941e-05
[2249,] 4.721862e-05 9.549290e-05 3.219432e-05
[2250,] 4.441401e-05 4.910751e-05 1.620364e-05
[2251,] 4.448078e-05 3.148877e-05 1.045279e-05
[2252,] 4.660239e-05 1.786308e-05 5.431956e-06
[2253,] 4.676729e-05 1.764510e-05 5.362173e-06
[2254,] 4.675741e-05 1.771721e-05 5.382103e-06
[2255,] 4.668342e-05 1.773007e-05 5.390639e-06
[2256,] 4.682552e-05 1.744913e-05 5.306098e-06
[2257,] 4.663617e-05 1.788056e-05 5.434319e-06
[2258,] 4.684914e-05 1.775517e-05 5.386124e-06
[2259,] 4.920454e-05 1.272410e-05 4.924855e-06
[2260,] 4.539729e-05 1.816468e-05 5.769059e-06
[2261,] 4.441139e-05 4.790231e-05 1.578628e-05
[2262,] 4.917804e-05 1.290465e-05 5.021043e-06
[2263,] 4.677836e-05 1.774309e-05 5.387654e-06
[2264,] 4.671167e-05 1.779912e-05 5.407182e-06
[2265,] 4.535963e-05 1.791892e-05 5.719168e-06
[2266,] 4.543183e-05 3.368427e-05 1.114531e-05
[2267,] 4.903010e-05 1.267761e-05 4.736074e-06
[2268,] 4.672404e-05 1.787383e-05 5.426367e-06
[2269,] 4.672903e-05 1.777961e-05 5.400768e-06
[2270,] 4.441161e-05 4.754890e-05 1.566300e-05
[2271,] 4.664864e-05 1.738315e-05 5.299959e-06
[2272,] 4.900720e-05 1.251086e-05 4.597053e-06
[2273,] 4.694094e-05 1.802070e-05 5.450901e-06
[2274,] 4.901433e-05 1.264472e-05 4.699738e-06
[2275,] 4.673041e-05 1.775297e-05 5.393555e-06
[2276,] 4.681858e-05 1.749441e-05 5.318593e-06
[2277,] 4.691858e-05 1.788105e-05 5.415080e-06
[2278,] 4.912408e-05 1.457729e-05 5.901197e-06
[2279,] 4.681035e-05 1.727509e-05 5.260669e-06
[2280,] 4.441205e-05 9.541883e-05 3.113815e-05
[2281,] 4.888124e-05 1.467768e-05 5.652937e-06
[2282,] 4.877176e-05 1.477762e-05 5.568928e-06
[2283,] 4.441957e-05 8.546920e-05 2.812254e-05
[2284,] 4.669028e-05 1.754662e-05 5.341157e-06
[2285,] 4.455316e-05 1.423777e-04 4.604906e-05
[2286,] 4.447498e-05 8.650103e-05 2.883783e-05
[2287,] 4.662989e-05 1.767613e-05 5.379848e-06
[2288,] 4.664502e-05 1.768776e-05 5.382011e-06
[2289,] 4.675343e-05 1.738939e-05 5.295227e-06
[2290,] 4.442191e-05 9.238517e-05 3.033112e-05
[2291,] 4.707621e-05 1.743891e-05 5.287718e-06
[2292,] 4.945555e-05 1.493700e-05 6.506672e-06
[2293,] 4.704513e-05 1.801818e-05 5.443199e-06
[2294,] 4.883475e-05 1.453702e-05 5.540665e-06
[2295,] 4.927239e-05 1.449177e-05 6.045458e-06
[2296,] 4.697824e-05 1.763568e-05 5.346010e-06
[2297,] 4.913779e-05 1.447315e-05 5.868871e-06
[2298,] 4.925668e-05 1.445463e-05 6.004611e-06
[2299,] 4.691926e-05 1.827245e-05 5.519267e-06
[2300,] 4.933680e-05 1.646431e-05 7.040809e-06
[2301,] 4.442267e-05 8.943704e-05 2.945949e-05
[2302,] 4.442314e-05 9.262037e-05 3.050845e-05
[2303,] 4.547228e-05 1.780410e-05 5.690032e-06
[2304,] 4.441408e-05 9.204647e-05 3.017713e-05
[2305,] 4.651831e-05 2.236994e-05 6.654516e-06
[2306,] 4.712943e-05 1.958094e-05 5.852347e-06
[2307,] 4.453797e-05 1.213721e-04 3.935009e-05
[2308,] 4.700827e-05 1.783824e-05 5.397829e-06
[2309,] 4.728722e-05 1.736241e-05 5.254970e-06
[2310,] 4.440965e-05 8.372462e-05 2.738690e-05
[2311,] 4.442693e-05 8.573157e-05 2.830378e-05
[2312,] 4.838268e-05 1.311236e-05 4.272512e-06
[2313,] 4.441849e-05 1.013906e-04 3.329843e-05
[2314,] 4.442859e-05 9.564541e-05 3.151557e-05
[2315,] 4.576947e-05 1.871335e-05 6.639318e-06
[2316,] 4.440479e-05 9.032068e-05 2.937842e-05
[2317,] 4.543842e-05 1.812988e-05 5.760422e-06
[2318,] 4.680789e-05 1.786160e-05 5.417340e-06
[2319,] 4.669582e-05 1.764464e-05 5.366919e-06
[2320,] 4.903870e-05 1.462696e-05 5.821533e-06
[2321,] 4.669201e-05 1.844768e-05 5.582560e-06
[2322,] 4.441033e-05 8.276898e-05 2.710493e-05
[2323,] 4.689091e-05 1.836287e-05 5.545444e-06
[2324,] 4.634991e-05 3.644701e-05 1.236011e-05
[2325,] 4.918647e-05 1.453172e-05 5.951925e-06
[2326,] 4.682784e-05 1.762793e-05 5.353676e-06
[2327,] 4.440969e-05 8.407906e-05 2.750692e-05
[2328,] 4.441560e-05 9.028322e-05 2.964588e-05
[2329,] 4.681485e-05 3.483259e-05 1.169991e-05
[2330,] 4.688472e-05 1.829391e-05 5.527398e-06
[2331,] 4.693583e-05 1.824902e-05 5.511870e-06
[2332,] 4.694472e-05 1.813710e-05 5.481474e-06
[2333,] 4.918011e-05 1.420306e-05 5.783937e-06
[2334,] 4.929358e-05 1.414630e-05 5.886499e-06
[2335,] 4.453660e-05 1.116904e-04 3.588909e-05
[2336,] 4.692936e-05 1.803199e-05 5.454584e-06
[2337,] 4.685455e-05 1.787691e-05 5.418281e-06
[2338,] 4.674996e-05 1.872391e-05 5.652253e-06
[2339,] 4.441504e-05 9.038688e-05 2.965626e-05
[2340,] 4.678428e-05 3.509730e-05 1.184118e-05
[2341,] 4.685328e-05 1.902682e-05 5.725333e-06
[2342,] 4.685302e-05 1.852551e-05 5.591474e-06
[2343,] 4.911591e-05 1.422552e-05 5.718614e-06
[2344,] 4.572814e-05 1.886986e-05 6.696256e-06
[2345,] 4.920264e-05 1.923428e-05 7.840932e-06
[2346,] 4.453619e-05 1.194662e-04 3.863880e-05
[2347,] 4.702384e-05 1.890922e-05 5.681183e-06
[2348,] 4.937580e-05 1.429957e-05 6.067639e-06
[2349,] 4.957166e-05 1.360821e-05 4.299919e-06
[2350,] 4.440704e-05 9.326382e-05 3.041294e-05
[2351,] 4.685103e-05 1.819911e-05 5.504533e-06
[2352,] 4.929955e-05 1.452607e-05 6.089560e-06
[2353,] 4.557962e-05 2.696449e-04 9.470190e-05
[2354,] 4.688011e-05 1.807643e-05 5.469775e-06
[2355,] 4.442155e-05 8.501574e-05 2.801097e-05
[2356,] 4.909828e-05 1.441757e-05 5.787786e-06
[2357,] 4.555705e-05 2.302806e-04 8.050169e-05
[2358,] 4.923256e-05 1.439315e-05 5.941380e-06
[2359,] 4.861805e-05 1.605971e-05 5.878097e-06
[2360,] 4.712805e-05 1.794140e-05 5.417413e-06
[2361,] 4.695667e-05 1.785737e-05 5.406292e-06
[2362,] 4.442447e-05 8.420292e-05 2.777801e-05
[2363,] 4.441746e-05 9.142562e-05 3.004453e-05
[2364,] 4.562724e-05 2.075738e-04 7.330724e-05
[2365,] 4.561275e-05 1.919560e-04 6.760908e-05
[2366,] 4.636482e-05 1.885096e-05 6.767030e-06
[2367,] 4.439733e-05 9.201336e-05 3.021496e-05
[2368,] 4.571377e-05 1.804758e-05 5.728289e-06
[2369,] 4.567581e-05 2.042749e-04 7.263758e-05
[2370,] 4.677261e-05 4.337019e-05 1.553164e-05
[2371,] 4.557715e-05 1.253158e-04 4.534746e-05
[2372,] 4.627880e-05 1.852812e-05 6.625214e-06
[2373,] 4.553353e-05 1.200967e-04 4.325198e-05
[2374,] 4.589780e-05 1.860482e-05 5.842782e-06
[2375,] 4.537947e-05 1.389016e-04 4.856831e-05
[2376,] 4.533213e-05 2.858898e-05 9.784402e-06
[2377,] 4.521558e-05 2.953127e-05 9.996679e-06
[2378,] 5.117554e-05 1.188362e-05 4.394556e-06
[2379,] 4.534788e-05 2.877813e-05 9.863446e-06
[2380,] 4.748477e-05 1.692582e-05 5.496867e-06
[2381,] 4.534266e-05 2.754330e-05 9.428781e-06
[2382,] 4.569903e-05 1.819636e-05 5.764590e-06
[2383,] 4.681235e-05 3.483267e-05 1.169933e-05
[2384,] 4.541148e-05 1.096060e-04 3.844425e-05
[2385,] 4.540982e-05 6.595068e-05 2.300938e-05
[2386,] 4.535184e-05 6.270760e-05 2.172518e-05
[2387,] 4.557946e-05 1.025642e-04 3.578823e-05
[2388,] 4.534944e-05 6.447429e-05 2.233696e-05
[2389,] 4.533859e-05 6.331963e-05 2.190201e-05
[2390,] 4.423921e-05 2.885909e-05 8.982006e-06
[2391,] 4.534509e-05 6.173441e-05 2.136525e-05
[2392,] 4.536212e-05 6.114018e-05 2.119997e-05
[2393,] 4.539860e-05 2.655809e-05 8.783211e-06
[2394,] 4.699800e-05 3.433952e-05 1.118841e-05
[2395,] 4.486952e-05 1.727229e-05 5.621439e-06
[2396,] 4.542148e-05 6.139345e-05 2.142876e-05
[2397,] 4.539438e-05 2.890322e-05 9.559555e-06
[2398,] 4.719026e-05 2.844005e-05 9.906024e-06
[2399,] 4.720032e-05 1.924975e-05 6.670154e-06
[2400,] 4.466462e-05 1.697919e-05 5.547987e-06
[2401,] 4.468514e-05 1.713840e-05 5.591098e-06
[2402,] 4.467702e-05 1.711986e-05 5.587768e-06
[2403,] 4.674995e-05 1.318629e-05 4.391300e-06
[2404,] 4.675252e-05 1.343312e-05 4.476114e-06
[2405,] 4.674960e-05 1.333600e-05 4.440678e-06
[2406,] 4.675163e-05 1.334784e-05 4.445601e-06
[2407,] 4.676116e-05 1.329739e-05 4.431620e-06
[2408,] 4.799920e-05 1.290538e-05 5.574843e-06
[2409,] 4.543622e-05 8.686991e-05 2.960306e-05
[2410,] 4.514643e-05 1.710700e-05 5.481170e-06
[2411,] 4.702741e-05 1.913351e-05 5.890884e-06
[2412,] 4.699051e-05 3.768891e-05 1.228731e-05
[2413,] 4.675948e-05 1.320353e-05 4.398342e-06
[2414,] 4.701554e-05 3.208694e-05 1.045710e-05
[2415,] 4.783859e-05 1.271895e-05 4.979816e-06
[2416,] 4.419270e-05 2.595808e-05 8.379413e-06
[2417,] 4.725052e-05 1.346047e-05 4.476151e-06
[2418,] 4.722525e-05 1.369465e-05 4.548989e-06
[2419,] 4.696121e-05 3.733786e-05 1.255045e-05
[2420,] 4.778330e-05 1.262734e-05 4.802618e-06
[2421,] 4.724764e-05 1.342573e-05 4.467421e-06
[2422,] 4.723163e-05 1.347099e-05 4.480819e-06
[2423,] 4.633549e-05 3.361151e-05 1.097660e-05
[2424,] 4.725091e-05 1.343598e-05 4.469967e-06
[2425,] 4.720187e-05 4.674026e-05 1.523694e-05
[2426,] 4.770816e-05 1.749719e-05 6.318804e-06
[2427,] 4.533810e-05 2.148449e-05 7.090235e-06
[2428,] 4.803756e-05 2.696041e-05 9.848988e-06
[2429,] 4.361625e-05 3.879085e-05 1.277582e-05
[2430,] 4.446656e-05 1.439166e-05 4.643744e-06
[2431,] 4.621506e-05 4.800200e-05 1.530704e-05
[2432,] 4.448311e-05 5.062395e-05 1.512703e-05
[2433,] 4.378219e-05 1.613843e-05 5.355705e-06
[2434,] 4.659966e-05 3.505110e-05 1.163986e-05
[2435,] 4.606962e-05 3.051209e-05 9.890566e-06
[2436,] 4.420911e-05 2.853197e-05 8.858115e-06
[2437,] 4.656907e-05 4.463656e-05 1.394364e-05
[2438,] 4.616869e-05 1.614992e-05 5.424727e-06
[2439,] 4.402619e-05 2.069804e-04 6.256735e-05
[2440,] 4.372761e-05 1.184211e-05 3.930415e-06
[2441,] 4.361158e-05 2.143388e-05 7.098956e-06
[2442,] 4.479563e-05 3.412578e-05 1.118233e-05
[2443,] 4.616882e-05 2.330219e-05 7.991797e-06
[2444,] 4.608167e-05 2.446128e-05 8.087385e-06
[2445,] 4.614990e-05 2.518061e-05 8.653095e-06
[2446,] 4.640497e-05 2.843127e-05 9.984825e-06
[2447,] 4.678918e-05 3.991213e-05 1.385660e-05
[2448,] 4.609496e-05 2.745310e-05 9.429499e-06
[2449,] 4.612039e-05 2.079299e-05 7.074087e-06
[2450,] 4.395614e-05 2.719150e-04 8.500914e-05
[2451,] 4.472115e-05 3.115106e-05 1.002977e-05
[2452,] 4.611352e-05 2.825267e-05 9.731266e-06
[2453,] 4.399970e-05 4.822544e-05 1.524458e-05
[2454,] 4.470547e-05 3.087983e-05 9.969835e-06
[2455,] 4.472377e-05 4.096784e-05 1.310859e-05
[2456,] 4.426678e-05 1.019392e-04 3.071091e-05
[2457,] 4.383709e-05 1.410948e-05 4.613809e-06
[2458,] 4.386477e-05 1.299806e-05 4.262416e-06
[2459,] 4.478810e-05 4.884940e-05 1.543559e-05
[2460,] 4.739388e-05 3.954400e-05 1.420936e-05
[2461,] 4.603413e-05 2.878074e-05 9.852260e-06
[2462,] 4.625250e-05 1.984341e-05 6.344265e-06
[2463,] 4.608015e-05 7.921837e-05 2.651790e-05
[2464,] 4.397543e-05 2.155466e-04 6.661491e-05
[2465,] 4.377140e-05 3.399538e-05 1.125395e-05
[2466,] 4.370634e-05 1.191278e-05 3.949776e-06
[2467,] 4.611386e-05 6.789701e-05 2.261318e-05
[2468,] 4.609201e-05 2.845523e-05 9.786572e-06
[2469,] 4.608295e-05 2.446397e-05 8.088532e-06
[2470,] 4.406307e-05 3.862904e-04 1.155100e-04
[2471,] 4.652063e-05 3.558723e-05 1.186025e-05
[2472,] 4.411803e-05 2.344769e-04 6.983889e-05
[2473,] 4.374302e-05 3.713961e-05 1.214390e-05
[2474,] 4.473673e-05 3.696594e-05 1.183445e-05
[2475,] 4.471340e-05 3.323608e-05 1.069354e-05
[2476,] 4.605920e-05 3.910479e-05 1.332842e-05
[2477,] 4.430064e-05 1.861378e-04 5.465843e-05
[2478,] 4.686310e-05 3.033383e-05 9.932951e-06
[2479,] 4.598876e-05 2.459396e-05 8.192840e-06
[2480,] 4.409724e-05 1.994242e-04 7.045735e-05
[2481,] 4.405244e-05 1.887179e-04 6.547542e-05
[2482,] 4.715723e-05 2.118248e-05 6.960344e-06
[2483,] 4.665856e-05 5.942764e-05 2.046622e-05
[2484,] 4.664641e-05 6.768896e-05 2.328008e-05
[2485,] 4.609676e-05 1.477556e-05 5.091982e-06
[2486,] 4.668718e-05 1.358737e-05 4.501743e-06
[2487,] 4.683588e-05 2.071196e-05 6.797727e-06
[2488,] 4.683415e-05 2.130329e-05 6.961905e-06
[2489,] 4.639771e-05 1.633145e-05 5.314138e-06
[2490,] 4.684540e-05 2.054139e-05 6.751455e-06
[2491,] 4.650448e-05 1.638812e-05 5.322693e-06
[2492,] 4.647331e-05 1.382169e-05 4.618587e-06
[2493,] 4.680139e-05 2.082440e-05 6.831173e-06
[2494,] 4.737550e-05 2.556240e-05 8.357957e-06
[2495,] 4.577057e-05 1.436264e-05 4.923913e-06
[2496,] 4.521522e-05 1.255889e-05 4.122041e-06
[2497,] 4.607576e-05 1.892355e-05 6.383364e-06
[2498,] 4.532718e-05 1.245576e-05 4.083446e-06
[2499,] 4.676886e-05 1.720503e-05 5.771808e-06
[2500,] 4.629071e-05 1.208215e-05 4.028820e-06
[2501,] 4.675236e-05 1.314384e-05 4.314341e-06
[2502,] 4.679537e-05 1.343180e-05 4.398230e-06
[2503,] 4.663449e-05 2.693593e-05 9.163744e-06
[2504,] 4.668667e-05 1.826462e-05 5.922761e-06
[2505,] 4.651817e-05 2.229942e-05 7.433811e-06
[2506,] 4.661613e-05 1.203041e-05 3.976555e-06
[2507,] 4.663815e-05 2.269151e-05 7.599372e-06
[2508,] 4.666928e-05 2.297962e-05 7.317808e-06
[2509,] 4.667906e-05 2.408118e-05 8.085970e-06
[2510,] 4.661726e-05 2.203159e-05 7.275365e-06
[2511,] 4.674522e-05 1.794747e-05 5.765344e-06
[2512,] 4.659443e-05 2.155716e-05 7.145589e-06
[2513,] 4.662898e-05 1.251702e-05 4.121201e-06
[2514,] 4.472516e-05 3.088843e-05 9.806751e-06
[2515,] 4.639553e-05 1.225546e-05 4.053395e-06
[2516,] 4.659769e-05 2.140355e-05 7.104493e-06
[2517,] 4.660319e-05 2.157642e-05 7.149670e-06
[2518,] 4.722921e-05 3.158823e-05 1.039394e-05
[2519,] 4.720063e-05 2.184748e-05 7.158326e-06
[2520,] 4.661975e-05 1.241600e-05 4.091457e-06
[2521,] 4.663290e-05 1.290794e-05 4.239019e-06
[2522,] 4.662982e-05 2.156537e-05 7.143779e-06
[2523,] 4.659288e-05 2.162535e-05 7.204278e-06
[2524,] 4.721578e-05 2.111126e-05 6.911229e-06
[2525,] 4.658630e-05 2.158232e-05 7.186510e-06
[2526,] 4.680509e-05 3.626827e-05 1.244522e-05
[2527,] 4.664595e-05 1.208308e-05 3.992715e-06
[2528,] 4.658337e-05 2.200378e-05 7.334304e-06
[2529,] 4.645068e-05 3.755471e-05 1.234781e-05
[2530,] 4.669976e-05 1.204395e-05 3.973563e-06
[2531,] 4.721445e-05 1.730019e-05 5.680585e-06
[2532,] 4.671845e-05 1.201858e-05 3.965537e-06
[2533,] 4.728056e-05 1.113397e-04 3.546574e-05
[2534,] 4.718787e-05 1.734619e-05 5.705330e-06
[2535,] 4.659817e-05 2.199948e-05 7.337661e-06
[2536,] 4.717802e-05 1.833489e-05 6.029176e-06
[2537,] 4.667927e-05 2.821054e-05 9.558811e-06
[2538,] 4.719816e-05 1.695092e-05 5.574264e-06
[2539,] 4.662570e-05 2.211740e-05 7.389079e-06
[2540,] 4.662090e-05 2.243080e-05 7.501310e-06
[2541,] 4.720254e-05 1.727878e-05 5.677902e-06
[2542,] 4.664056e-05 2.219256e-05 7.421940e-06
[2543,] 4.674122e-05 1.180639e-05 3.916901e-06
[2544,] 4.720532e-05 1.710479e-05 5.620937e-06
[2545,] 4.720234e-05 1.729720e-05 5.683934e-06
[2546,] 4.671569e-05 1.177370e-05 3.910483e-06
[2547,] 4.682287e-05 1.410913e-05 4.584314e-06
[2548,] 4.719999e-05 1.721063e-05 5.656991e-06
[2549,] 4.720498e-05 1.737845e-05 5.709023e-06
[2550,] 4.664388e-05 2.207325e-05 7.378481e-06
[2551,] 4.719975e-05 1.738740e-05 5.713962e-06
[2552,] 4.675423e-05 1.177616e-05 3.910818e-06
[2553,] 4.662511e-05 2.228808e-05 7.451410e-06
[2554,] 4.663281e-05 2.247346e-05 7.522453e-06
[2555,] 4.719518e-05 1.722155e-05 5.662442e-06
[2556,] 4.660143e-05 2.213530e-05 7.387045e-06
[2557,] 4.677620e-05 1.182493e-05 3.920727e-06
[2558,] 4.717762e-05 1.703977e-05 5.609717e-06
[2559,] 4.721298e-05 1.716148e-05 5.636365e-06
[2560,] 4.719614e-05 1.722790e-05 5.663888e-06
[2561,] 4.676171e-05 1.180270e-05 3.915937e-06
[2562,] 4.718675e-05 1.693979e-05 5.574700e-06
[2563,] 4.667770e-05 1.435428e-05 4.682406e-06
[2564,] 4.719732e-05 1.688260e-05 5.552113e-06
[2565,] 4.720498e-05 1.715971e-05 5.638705e-06
[2566,] 4.719425e-05 1.734383e-05 5.702247e-06
[2567,] 4.675653e-05 1.174822e-05 3.906510e-06
[2568,] 4.719077e-05 1.717400e-05 5.648894e-06
[2569,] 4.719989e-05 1.697550e-05 5.581440e-06
[2570,] 4.719640e-05 1.713669e-05 5.634674e-06
[2571,] 4.720227e-05 1.689863e-05 5.555867e-06
[2572,] 4.718389e-05 1.703022e-05 5.605514e-06
[2573,] 4.403122e-05 1.646705e-05 5.344641e-06
[2574,] 4.718415e-05 1.646964e-05 5.424855e-06
[2575,] 4.717461e-05 1.248226e-05 4.139591e-06
[2576,] 4.717812e-05 1.672689e-05 5.510587e-06
[2577,] 4.662840e-05 2.216514e-05 7.407264e-06
[2578,] 4.718383e-05 1.682143e-05 5.538377e-06
[2579,] 4.662730e-05 2.223240e-05 7.432158e-06
[2580,] 4.669326e-05 1.178194e-05 3.912402e-06
[2581,] 4.667540e-05 1.178260e-05 3.912671e-06
[2582,] 4.718108e-05 1.678382e-05 5.527300e-06
[2583,] 4.718779e-05 1.710562e-05 5.628342e-06
[2584,] 4.663701e-05 2.218090e-05 7.416548e-06
[2585,] 4.719934e-05 1.690226e-05 5.558309e-06
[2586,] 4.659475e-05 2.266190e-05 7.267293e-06
[2587,] 4.718091e-05 1.704049e-05 5.610202e-06
[2588,] 4.667665e-05 1.178307e-05 3.912816e-06
[2589,] 4.718429e-05 1.723360e-05 5.671010e-06
[2590,] 4.662570e-05 2.203396e-05 7.358308e-06
[2591,] 4.672087e-05 1.173768e-05 3.910210e-06
[2592,] 4.718018e-05 1.682100e-05 5.539675e-06
[2593,] 4.718433e-05 1.689497e-05 5.561840e-06
[2594,] 4.666670e-05 1.174962e-05 3.907202e-06
[2595,] 4.718589e-05 1.714237e-05 5.640971e-06
[2596,] 4.716624e-05 1.710630e-05 5.638319e-06
[2597,] 4.722734e-05 1.233902e-05 4.097505e-06
[2598,] 4.717106e-05 1.684112e-05 5.548822e-06
[2599,] 4.718719e-05 1.678744e-05 5.526044e-06
[2600,] 4.718081e-05 1.688567e-05 5.560285e-06
[2601,] 4.716995e-05 1.717066e-05 5.657300e-06
[2602,] 4.664896e-05 1.339401e-05 4.392866e-06
[2603,] 4.718719e-05 1.679037e-05 5.526988e-06
[2604,] 4.718080e-05 1.679174e-05 5.529972e-06
[2605,] 4.718174e-05 1.679341e-05 5.530121e-06
[2606,] 4.718721e-05 1.668230e-05 5.492152e-06
[2607,] 4.718692e-05 1.679037e-05 5.527131e-06
[2608,] 4.663835e-05 2.171989e-05 7.246741e-06
[2609,] 4.684660e-05 1.537025e-05 4.965851e-06
[2610,] 4.658761e-05 1.242347e-05 4.100879e-06
[2611,] 4.680681e-05 1.287332e-05 4.223424e-06
[2612,] 4.675073e-05 1.371169e-05 4.482918e-06
[2613,] 4.659360e-05 1.351362e-05 4.423967e-06
[2614,] 4.683863e-05 1.316179e-05 4.308128e-06
[2615,] 4.688081e-05 1.263504e-05 4.148596e-06
[2616,] 4.646796e-05 3.582134e-05 1.217524e-05
[2617,] 4.691387e-05 1.350319e-05 4.405174e-06
[2618,] 4.689205e-05 1.333020e-05 4.355463e-06
[2619,] 4.699379e-05 1.192440e-05 3.947521e-06
[2620,] 4.837164e-05 3.876933e-05 1.439663e-05
[2621,] 4.705189e-05 1.406998e-05 4.700274e-06
[2622,] 4.702290e-05 1.199166e-05 3.991477e-06
[2623,] 4.635065e-05 1.921501e-05 6.237663e-06
[2624,] 4.652585e-05 2.347058e-05 7.507937e-06
[2625,] 4.736954e-05 1.269722e-05 4.206111e-06
[2626,] 4.637964e-05 1.750345e-05 5.816719e-06
[2627,] 4.736909e-05 1.278380e-05 4.232898e-06
[2628,] 4.739098e-05 1.295338e-05 4.282251e-06
[2629,] 4.636050e-05 2.136262e-05 7.053298e-06
[2630,] 4.750473e-05 1.530768e-05 5.010415e-06
[2631,] 4.627242e-05 1.622669e-05 5.387851e-06
[2632,] 4.635463e-05 3.560374e-05 1.172482e-05
[2633,] 4.540054e-05 1.289897e-05 4.187393e-06
[2634,] 4.627562e-05 1.648175e-05 5.225306e-06
[2635,] 4.610094e-05 3.500228e-05 1.152866e-05
[2636,] 4.504843e-05 1.177049e-05 3.889342e-06
[2637,] 4.616887e-05 1.513514e-05 4.841376e-06
[2638,] 4.609978e-05 1.367313e-05 4.421619e-06
[2639,] 4.640180e-05 3.755536e-05 1.228815e-05
[2640,] 4.814143e-05 1.364098e-05 4.337034e-06
[2641,] 4.748159e-05 1.553026e-05 4.945016e-06
[2642,] 4.507933e-05 1.576025e-05 5.227942e-06
[2643,] 4.503855e-05 1.706165e-05 5.692895e-06
[2644,] 4.659470e-05 3.964264e-05 1.383597e-05
[2645,] 4.751525e-05 3.525635e-05 1.215725e-05
[2646,] 4.675344e-05 1.697446e-05 5.998535e-06
[2647,] 7.715549e-05 1.341889e-05 7.093598e-06
[2648,] 4.643994e-05 5.230248e-04 1.475672e-04
[2649,] 4.863149e-05 8.603167e-05 2.156412e-05
[2650,] 4.704167e-05 2.613117e-05 8.411110e-06
[2651,] 4.817502e-05 5.195241e-05 1.294028e-05
[2652,] 4.448554e-05 1.759207e-05 5.659510e-06
[2653,] 4.722920e-05 6.447034e-05 2.364167e-05
[2654,] 4.526526e-05 2.330828e-05 8.301866e-06
[2655,] 4.453657e-05 1.668647e-05 5.370877e-06
[2656,] 4.698555e-05 1.224077e-05 4.066779e-06
[2657,] 4.441070e-05 1.488479e-05 4.845236e-06
[2658,] 4.720172e-05 3.268305e-05 1.154934e-05
[2659,] 4.699074e-05 1.923867e-05 6.300145e-06
[2660,] 4.579243e-05 6.772632e-05 2.512540e-05
[2661,] 4.708194e-05 1.559694e-05 5.193631e-06
[2662,] 4.632367e-05 2.692021e-05 9.382029e-06
[2663,] 4.460589e-05 1.709443e-05 5.482760e-06
[2664,] 4.832102e-05 3.281904e-05 9.026909e-06
[2665,] 4.868631e-05 3.300527e-05 9.013785e-06
[2666,] 4.692143e-05 2.244725e-05 7.318007e-06
[2667,] 4.593910e-05 1.596110e-05 5.044972e-06
[2668,] 4.692157e-05 1.696314e-05 5.527786e-06
[2669,] 4.759615e-05 2.836833e-05 8.112325e-06
[2670,] 4.592316e-05 1.526307e-04 4.011826e-05
[2671,] 4.450051e-05 1.041553e-04 3.424943e-05
[2672,] 4.828615e-05 4.799158e-05 1.224551e-05
[2673,] 4.670955e-05 1.453824e-05 4.745235e-06
[2674,] 4.571586e-05 1.649686e-05 5.469475e-06
[2675,] 4.577812e-05 2.741286e-05 8.906210e-06
[2676,] 5.043858e-05 1.701654e-05 6.209388e-06
[2677,] 4.920363e-05 1.525593e-05 5.121335e-06
[2678,] 4.932942e-05 1.998707e-05 6.842497e-06
[2679,] 4.738843e-05 8.609378e-05 3.141133e-05
[2680,] 4.832648e-05 1.579933e-05 5.638976e-06
[2681,] 4.867571e-05 1.683153e-05 5.048008e-06
[2682,] 4.712016e-05 4.489211e-05 1.780138e-05
[2683,] 4.444943e-05 1.733336e-05 5.675748e-06
[2684,] 4.666894e-05 1.318438e-05 4.372791e-06
[2685,] 4.684021e-05 1.542908e-05 5.042314e-06
[2686,] 4.663770e-05 2.106689e-05 7.193305e-06
[2687,] 4.679684e-05 1.517343e-05 4.971058e-06
[2688,] 4.561532e-05 1.370183e-05 4.507667e-06
[2689,] 4.621669e-05 4.907985e-04 1.667255e-04
[2690,] 4.458649e-05 1.724084e-05 5.731759e-06
[2691,] 4.661233e-05 2.101057e-05 7.166279e-06
[2692,] 4.466721e-05 3.820196e-05 1.213176e-05
[2693,] 4.447089e-05 1.719496e-05 5.699605e-06
[2694,] 4.669628e-05 2.166976e-05 7.435476e-06
[2695,] 4.754778e-05 5.544349e-04 2.471250e-04
[2696,] 4.444387e-05 3.497071e-05 1.139451e-05
[2697,] 4.414573e-05 1.707632e-05 5.629464e-06
[2698,] 4.432506e-05 1.798023e-05 5.967441e-06
[2699,] 4.621494e-05 1.434975e-05 4.877457e-06
[2700,] 4.733110e-05 3.969771e-05 1.380153e-05
[2701,] 4.413551e-05 1.707995e-05 5.631563e-06
[2702,] 4.413158e-05 1.711879e-05 5.642842e-06
[2703,] 4.413672e-05 1.709369e-05 5.635392e-06
[2704,] 4.413784e-05 1.710163e-05 5.637780e-06
[2705,] 4.662301e-05 1.833085e-05 6.207694e-06
[2706,] 4.507456e-05 2.839145e-05 9.321814e-06
[2707,] 4.428390e-05 1.689851e-05 5.541455e-06
[2708,] 4.668914e-05 5.498958e-04 2.151962e-04
[2709,] 4.412449e-05 1.699323e-05 5.608358e-06
[2710,] 4.413356e-05 1.702257e-05 5.618439e-06
[2711,] 4.674107e-05 4.891004e-04 1.931821e-04
[2712,] 4.656710e-05 2.320315e-05 7.923793e-06
[2713,] 4.686176e-05 5.483331e-04 2.228555e-04
[2714,] 4.512408e-05 2.278738e-05 7.383245e-06
[2715,] 4.573030e-05 1.446774e-05 4.890637e-06
[2716,] 4.410849e-05 2.038422e-05 6.685312e-06
[2717,] 4.660603e-05 1.780101e-05 6.011534e-06
[2718,] 4.445034e-05 4.095415e-05 1.328129e-05
[2719,] 4.666494e-05 2.103143e-05 7.192420e-06
[2720,] 4.458204e-05 1.794347e-05 5.727719e-06
[2721,] 4.430050e-05 1.307513e-05 4.326655e-06
[2722,] 4.391228e-05 1.739532e-05 5.652512e-06
[2723,] 4.664445e-05 5.438667e-04 2.107840e-04
[2724,] 4.414239e-05 1.777470e-05 5.876140e-06
[2725,] 4.473531e-05 2.256973e-05 7.358656e-06
[2726,] 4.411886e-05 1.755277e-05 5.780861e-06
[2727,] 4.782276e-05 4.450718e-05 1.659535e-05
[2728,] 4.750414e-05 4.889303e-05 1.469404e-05
[2729,] 4.778858e-05 5.921486e-05 2.233482e-05
[2730,] 4.651141e-05 3.628647e-05 1.337007e-05
[2731,] 4.769927e-05 5.901856e-05 2.216592e-05
[2732,] 4.763516e-05 5.513235e-05 2.058412e-05
[2733,] 4.717774e-05 1.403179e-05 4.953287e-06
[2734,] 4.566460e-05 1.946348e-05 6.054859e-06
[2735,] 4.699086e-05 1.492858e-05 5.159258e-06
[2736,] 4.493678e-05 1.448293e-05 4.849416e-06
[2737,] 4.493252e-05 1.454632e-05 4.871347e-06
[2738,] 4.688744e-05 1.583785e-05 5.516481e-06
[2739,] 4.495347e-05 1.458325e-05 4.887294e-06
[2740,] 4.534043e-05 1.307253e-05 4.352427e-06
[2741,] 4.472090e-05 3.058211e-05 1.083074e-05
[2742,] 4.451951e-05 1.962590e-05 6.428077e-06
[2743,] 4.452987e-05 2.292396e-05 7.509284e-06
[2744,] 4.521356e-05 2.395146e-05 8.545571e-06
[2745,] 4.406015e-05 2.387431e-05 7.800733e-06
[2746,] 4.500815e-05 1.438530e-05 4.825092e-06
[2747,] 4.593587e-05 2.707342e-05 8.909986e-06
[2748,] 4.534213e-05 2.254786e-05 7.976164e-06
[2749,] 4.383183e-05 1.261689e-05 4.177612e-06
[2750,] 4.734885e-05 4.949991e-05 1.798627e-05
[2751,] 4.611627e-05 8.210333e-04 2.338525e-04
[2752,] 4.780667e-05 4.035435e-05 1.489732e-05
[2753,] 4.388728e-05 1.766505e-05 5.717202e-06
[2754,] 4.607567e-05 8.502643e-04 2.555750e-04
[2755,] 4.511896e-05 1.205760e-05 3.997541e-06
[2756,] 4.968997e-05 4.702283e-05 2.221337e-05
[2757,] 4.650319e-05 2.879259e-05 9.408863e-06
[2758,] 4.651260e-05 3.170889e-05 1.032522e-05
[2759,] 4.644563e-05 3.811951e-05 1.231035e-05
[2760,] 5.518268e-05 3.129016e-05 3.479682e-05
[2761,] 4.743058e-05 4.956277e-05 1.794415e-05
[2762,] 6.191006e-05 3.487820e-05 4.366312e-05
[2763,] 4.428793e-05 1.391373e-05 4.705130e-06
[2764,] 4.740925e-05 4.950878e-05 1.788377e-05
[2765,] 5.102563e-05 2.300623e-05 9.423855e-06
[2766,] 4.746236e-05 4.960204e-05 1.801512e-05
[2767,] 4.749563e-05 4.956277e-05 1.805615e-05
[2768,] 4.486086e-05 1.709989e-05 5.830922e-06
[2769,] 4.657076e-05 3.823276e-05 1.225249e-05
[2770,] 4.627181e-05 2.403816e-05 7.986585e-06
[2771,] 4.686124e-05 3.001674e-05 1.074505e-05
[2772,] 4.630693e-05 2.479278e-05 8.295705e-06
[2773,] 4.752252e-05 7.265966e-05 2.743920e-05
[2774,] 4.754894e-05 7.446217e-05 2.824826e-05
[2775,] 4.753377e-05 7.477839e-05 2.832607e-05
[2776,] 4.629191e-05 2.405554e-05 8.033458e-06
[2777,] 5.165411e-05 2.690868e-05 1.665520e-05
[2778,] 4.398866e-05 1.699538e-05 5.787345e-06
[2779,] 5.037904e-05 2.661268e-05 1.220738e-05
[2780,] 4.739027e-05 4.906702e-05 1.767221e-05
[2781,] 4.747689e-05 7.383854e-05 2.776011e-05
[2782,] 4.757663e-05 1.319762e-05 4.205255e-06
[2783,] 4.629038e-05 2.574450e-05 8.576630e-06
[2784,] 4.741830e-05 4.844715e-05 1.747159e-05
[2785,] 4.884744e-05 3.456171e-05 1.368148e-05
[2786,] 4.492411e-05 1.871364e-05 6.580058e-06
[2787,] 4.741445e-05 4.975147e-05 1.799788e-05
[2788,] 4.740589e-05 4.907627e-05 1.770531e-05
[2789,] 5.122445e-05 2.634624e-05 1.483728e-05
[2790,] 4.740285e-05 5.298087e-05 1.929302e-05
[2791,] 4.748278e-05 3.571476e-05 1.373621e-05
[2792,] 4.739164e-05 5.094401e-05 1.844097e-05
[2793,] 4.627439e-05 2.613773e-05 8.634585e-06
[2794,] 4.497856e-05 2.722582e-05 8.907513e-06
[2795,] 4.844815e-05 3.197252e-05 1.239683e-05
[2796,] 4.386654e-05 1.993282e-05 6.730292e-06
[2797,] 4.718733e-05 3.614918e-05 1.369690e-05
[2798,] 4.742595e-05 6.220728e-05 2.330181e-05
[2799,] 4.738117e-05 5.852946e-05 2.167448e-05
[2800,] 4.740262e-05 6.230897e-05 2.327871e-05
[2801,] 4.705161e-05 4.892241e-05 1.940138e-05
[2802,] 4.740118e-05 6.575873e-05 2.468984e-05
[2803,] 4.738291e-05 6.586136e-05 2.467411e-05
[2804,] 4.838724e-05 2.580145e-05 1.280501e-05
[2805,] 4.610104e-05 3.096774e-05 1.087157e-05
[2806,] 4.555694e-05 2.240755e-05 7.495065e-06
[2807,] 4.556745e-05 2.529728e-05 8.296220e-06
[2808,] 4.553939e-05 2.231546e-05 7.454546e-06
[2809,] 4.553556e-05 2.234687e-05 7.464062e-06
[2810,] 4.556461e-05 2.528593e-05 8.293819e-06
[2811,] 5.540375e-05 2.733887e-05 2.034594e-05
[2812,] 4.551562e-05 2.219062e-05 7.400329e-06
[2813,] 5.438713e-05 2.705023e-05 1.970634e-05
[2814,] 4.552245e-05 2.224048e-05 7.420916e-06
[2815,] 4.554264e-05 2.220086e-05 7.416357e-06
[2816,] 4.556941e-05 2.527114e-05 8.288830e-06
[2817,] 4.702124e-05 2.590074e-05 8.559128e-06
[2818,] 4.688642e-05 2.753670e-05 9.034153e-06
[2819,] 4.407568e-05 1.477395e-05 5.001521e-06
[2820,] 4.567387e-05 2.217050e-05 7.433105e-06
[2821,] 4.410012e-05 1.486786e-05 5.039261e-06
[2822,] 4.556208e-05 2.510639e-05 8.244758e-06
[2823,] 4.555846e-05 2.498599e-05 8.226912e-06
[2824,] 4.563431e-05 2.526489e-05 8.275451e-06
[2825,] 4.514944e-05 1.270971e-05 4.213900e-06
[2826,] 4.554917e-05 2.527533e-05 8.315082e-06
[2827,] 4.557595e-05 2.535274e-05 8.381571e-06
[2828,] 4.556259e-05 2.504768e-05 8.240898e-06
[2829,] 4.575669e-05 3.115609e-05 1.022601e-05
[2830,] 4.704469e-05 2.928667e-05 9.996444e-06
[2831,] 4.555480e-05 2.506757e-05 8.246870e-06
[2832,] 4.553448e-05 2.469170e-05 8.133015e-06
[2833,] 4.554664e-05 2.476124e-05 8.147365e-06
[2834,] 4.553618e-05 2.475356e-05 8.147854e-06
[2835,] 4.553687e-05 2.481302e-05 8.163813e-06
[2836,] 4.558942e-05 3.128892e-05 1.135554e-05
[2837,] 7.299613e-05 6.134196e-05 6.980146e-05
[2838,] 4.887944e-05 2.224288e-05 9.039655e-06
[2839,] 8.489748e-05 5.883115e-05 8.415515e-05
[2840,] 4.633376e-05 2.468023e-05 8.178405e-06
[2841,] 4.711077e-05 2.858956e-05 9.705728e-06
[2842,] 4.705318e-05 3.284180e-05 1.105002e-05
[2843,] 4.547748e-05 3.549445e-05 1.215165e-05
[2844,] 4.638220e-05 3.172389e-05 1.040705e-05
[2845,] 4.425707e-05 2.005199e-05 6.447578e-06
[2846,] 4.640025e-05 3.181928e-05 1.039431e-05
[2847,] 4.696048e-05 3.359602e-05 1.168821e-05
[2848,] 1.188346e-04 4.509703e-05 5.968501e-05
[2849,] 6.486838e-05 4.297274e-05 2.900219e-05
[2850,] 6.476557e-05 4.295090e-05 2.893344e-05
[2851,] 4.681129e-05 4.340478e-05 1.537941e-05
[2852,] 4.420716e-05 1.849984e-05 6.096950e-06
[2853,] 1.793837e-04 2.143318e-05 6.039032e-05
[2854,] 4.859179e-05 1.097590e-04 6.198993e-05
[2855,] 4.893915e-05 1.176885e-05 3.851784e-06
[2856,] 4.868137e-05 4.569996e-05 1.227912e-05
[2857,] 4.694291e-05 1.851821e-05 6.263370e-06
[2858,] 4.732134e-05 1.982165e-05 6.591977e-06
[2859,] 4.628426e-05 2.110321e-05 7.205472e-06
[2860,] 4.630573e-05 1.441055e-05 4.735968e-06
[2861,] 4.624439e-05 1.865834e-05 6.129843e-06
[2862,] 4.744078e-05 2.638548e-05 9.000931e-06
[2863,] 4.683997e-05 3.146731e-05 1.069651e-05
[2864,] 4.639314e-05 1.374479e-05 4.516541e-06
[2865,] 4.629248e-05 1.409493e-05 4.717503e-06
[2866,] 4.714105e-05 2.444199e-05 8.210896e-06
[2867,] 4.666709e-05 1.389728e-05 4.624535e-06
[2868,] 4.667055e-05 1.392647e-05 4.633417e-06
[2869,] 4.619250e-05 2.083381e-05 6.533730e-06
[2870,] 4.598406e-05 1.323248e-05 4.309362e-06
[2871,] 4.712542e-05 2.640254e-05 8.886181e-06
[2872,] 4.675867e-05 3.062360e-05 1.015079e-05
[2873,] 4.668948e-05 1.475044e-05 4.927719e-06
[2874,] 4.719688e-05 2.690950e-05 9.297970e-06
[2875,] 4.668410e-05 1.494025e-05 4.990733e-06
[2876,] 4.582261e-05 2.036881e-05 6.470727e-06
[2877,] 4.711471e-05 2.353958e-05 7.866476e-06
[2878,] 4.670176e-05 1.492651e-05 4.992096e-06
[2879,] 4.641183e-05 1.700005e-05 6.048022e-06
[2880,] 4.734701e-05 3.136531e-05 1.040083e-05
[2881,] 4.666157e-05 3.221722e-05 1.071880e-05
[2882,] 5.060019e-05 1.524367e-05 4.661875e-06
[2883,] 5.192631e-05 2.596826e-05 1.457212e-05
[2884,] 5.157495e-05 2.427824e-05 1.117132e-05
[2885,] 5.145528e-05 1.421235e-05 4.385225e-06
[2886,] 4.717751e-05 1.366667e-05 4.369890e-06
[2887,] 4.671008e-05 3.456957e-05 1.147955e-05
[2888,] 4.665647e-05 3.124466e-05 1.037315e-05
[2889,] 5.191063e-05 1.991812e-05 5.833067e-06
[2890,] 4.666574e-05 3.783833e-05 1.242694e-05
[2891,] 5.873629e-05 2.586516e-05 1.751562e-05
[2892,] 5.220930e-05 1.942568e-05 5.705520e-06
[2893,] 4.796924e-05 2.722752e-05 9.520808e-06
[2894,] 5.138492e-05 4.410315e-05 1.148316e-05
[2895,] 5.106073e-05 4.566979e-05 1.190568e-05
[2896,] 7.538217e-05 2.991224e-05 2.635684e-05
[2897,] 4.736968e-05 2.514588e-05 8.522299e-06
[2898,] 5.214304e-05 2.940254e-05 8.053391e-06
[2899,] 5.128450e-05 4.445741e-05 1.158251e-05
[2900,] 4.677657e-05 3.720732e-05 1.241937e-05
[2901,] 7.004306e-05 2.582471e-05 2.047995e-05
[2902,] 5.196880e-05 2.049706e-05 6.020718e-06
[2903,] 5.044357e-05 2.382662e-05 6.914591e-06
[2904,] 4.679026e-05 3.754169e-05 1.259613e-05
[2905,] 6.068804e-05 2.583231e-05 1.790760e-05
[2906,] 6.913633e-05 2.950617e-05 2.342136e-05
[2907,] 5.207222e-05 1.947861e-05 5.848587e-06
[2908,] 5.145371e-05 4.367457e-05 1.137222e-05
[2909,] 7.544203e-05 2.580931e-05 2.167883e-05
[2910,] 4.447368e-05 1.856676e-05 6.157383e-06
[2911,] 4.678976e-05 3.713468e-05 1.245998e-05
[2912,] 6.838682e-05 2.582453e-05 2.001963e-05
[2913,] 6.826007e-05 2.582015e-05 1.993931e-05
[2914,] 4.661245e-05 3.774342e-05 1.250357e-05
[2915,] 6.856998e-05 2.582276e-05 1.999354e-05
[2916,] 5.130151e-05 4.340683e-05 1.133907e-05
[2917,] 4.679089e-05 3.766461e-05 1.264048e-05
[2918,] 4.729360e-05 2.145687e-05 6.899254e-06
[2919,] 8.093320e-05 2.943344e-05 2.717984e-05
[2920,] 7.020854e-05 2.937356e-05 2.351154e-05
[2921,] 7.032759e-05 2.948671e-05 2.377776e-05
[2922,] 4.661521e-05 2.941918e-05 9.817260e-06
[2923,] 5.190379e-05 3.170534e-05 8.614161e-06
[2924,] 4.537757e-05 3.951192e-05 1.171902e-05
[2925,] 4.731337e-05 3.858645e-05 1.199744e-05
[2926,] 7.696078e-05 2.718191e-05 1.025760e-05
[2927,] 4.453908e-05 1.851225e-05 6.117180e-06
[2928,] 8.176813e-05 2.948040e-05 2.763783e-05
[2929,] 4.655946e-05 4.580088e-05 1.554306e-05
[2930,] 4.537442e-05 8.368440e-05 2.747061e-05
[2931,] 8.040130e-05 2.919691e-05 9.924843e-06
[2932,] 6.515196e-05 1.873241e-05 1.028817e-05
[2933,] 4.658023e-05 2.357323e-05 7.721731e-06
[2934,] 4.660704e-05 2.258862e-05 7.389229e-06
[2935,] 9.026327e-05 4.219535e-05 6.123031e-05
[2936,] 4.658971e-05 2.337676e-05 7.650171e-06
[2937,] 4.665614e-05 5.807993e-05 1.904898e-05
[2938,] 5.378728e-05 4.157158e-05 1.052032e-05
[2939,] 4.627449e-05 6.418306e-05 2.099612e-05
[2940,] 4.668590e-05 3.744082e-05 1.233512e-05
[2941,] 4.668809e-05 3.541471e-05 1.158322e-05
[2942,] 4.667328e-05 3.678573e-05 1.206998e-05
[2943,] 7.002409e-05 2.947475e-05 2.371767e-05
[2944,] 8.116380e-05 2.941648e-05 2.730791e-05
[2945,] 4.645272e-05 1.832489e-05 5.598435e-06
[2946,] 4.670836e-05 1.712474e-05 5.263616e-06
[2947,] 4.629985e-05 2.235121e-05 6.656656e-06
[2948,] 4.658409e-05 2.329625e-05 7.630323e-06
[2949,] 4.671330e-05 2.322542e-05 7.519500e-06
[2950,] 4.658846e-05 2.286073e-05 7.487839e-06
[2951,] 4.668021e-05 3.438969e-05 1.129318e-05
[2952,] 4.668992e-05 3.473966e-05 1.136617e-05
[2953,] 4.565330e-05 1.536311e-05 5.058360e-06
[2954,] 4.535435e-05 5.873756e-05 1.886705e-05
[2955,] 4.658348e-05 2.682342e-05 8.741581e-06
[2956,] 4.707546e-05 1.416699e-05 4.669714e-06
[2957,] 4.669265e-05 3.439666e-05 1.124764e-05
[2958,] 4.658514e-05 2.813270e-05 9.153650e-06
[2959,] 4.660951e-05 2.647730e-05 8.602345e-06
[2960,] 4.700891e-05 1.431380e-05 4.844604e-06
[2961,] 4.668824e-05 3.489395e-05 1.142202e-05
[2962,] 4.420002e-05 1.232029e-05 4.085347e-06
[2963,] 4.685772e-05 3.597223e-05 1.226475e-05
[2964,] 4.796246e-05 1.336057e-05 4.195688e-06
[2965,] 4.477190e-05 1.859243e-05 5.995166e-06
[2966,] 4.792076e-05 1.181775e-05 3.964324e-06
[2967,] 1.060701e-04 2.950719e-05 3.574326e-05
[2968,] 4.788808e-05 1.188438e-05 4.063062e-06
[2969,] 4.785275e-05 1.186077e-05 4.001520e-06
[2970,] 4.764905e-05 1.308478e-05 4.135360e-06
[2971,] 4.756693e-05 1.184303e-05 3.985539e-06
[2972,] 4.784145e-05 1.183292e-05 3.979099e-06
[2973,] 4.672272e-05 2.672523e-05 9.119853e-06
[2974,] 4.678941e-05 4.351586e-05 1.508991e-05
[2975,] 4.791063e-05 4.219014e-05 1.258746e-05
[2976,] 4.681310e-05 1.313791e-05 4.529201e-06
[2977,] 4.769572e-05 1.325056e-05 4.174475e-06
[2978,] 4.659512e-05 2.848462e-05 9.529341e-06
[2979,] 4.659812e-05 2.936937e-05 9.835235e-06
[2980,] 4.660575e-05 2.909106e-05 9.765964e-06
[2981,] 4.623828e-05 4.226666e-05 1.358115e-05
[2982,] 4.664690e-05 2.920774e-05 9.885740e-06
[2983,] 4.722413e-05 1.214099e-05 3.931430e-06
[2984,] 4.694457e-05 3.241218e-05 1.119558e-05
[2985,] 4.462453e-05 1.313068e-05 4.406427e-06
[2986,] 4.731406e-05 1.320056e-05 4.170649e-06
[2987,] 4.663334e-05 2.926365e-05 9.876659e-06
[2988,] 4.691777e-05 3.695806e-05 1.271480e-05
[2989,] 4.796577e-05 1.183656e-05 3.988440e-06
[2990,] 4.733865e-05 1.181775e-05 3.968710e-06
[2991,] 4.666374e-05 1.164874e-05 3.899752e-06
[2992,] 4.694393e-05 1.179903e-05 4.002396e-06
[2993,] 4.492866e-05 2.062142e-05 6.564982e-06
[2994,] 4.868356e-05 1.926303e-05 7.213591e-06
[2995,] 4.667224e-05 4.029446e-05 1.371188e-05
[2996,] 4.511712e-05 2.351448e-05 7.374095e-06
[2997,] 4.669600e-05 1.353585e-05 4.277302e-06
[2998,] 4.749571e-05 1.180275e-05 4.013050e-06
[2999,] 4.686517e-05 3.467706e-05 1.181040e-05
[3000,] 1.520005e-04 2.691635e-05 5.142676e-05
[3001,] 4.874341e-05 2.147871e-05 8.159969e-06
[3002,] 4.770046e-05 4.202013e-05 1.563227e-05
[3003,] 4.626203e-05 1.390220e-05 4.473363e-06
[3004,] 4.908307e-05 2.194312e-05 8.399400e-06
[3005,] 4.709735e-05 1.286984e-05 4.102550e-06
[3006,] 4.623964e-05 3.558948e-05 1.164590e-05
[3007,] 4.686254e-05 2.323960e-05 6.828424e-06
[3008,] 4.756852e-05 3.947147e-05 1.220820e-05
[3009,] 1.249857e-04 3.031286e-05 4.511646e-05
[3010,] 4.878591e-05 2.165830e-05 8.241461e-06
[3011,] 4.491110e-05 2.141285e-05 6.809417e-06
[3012,] 4.684972e-05 3.615931e-05 1.227061e-05
[3013,] 4.680564e-05 1.268172e-05 4.063406e-06
[3014,] 4.686350e-05 3.463449e-05 1.179240e-05
[3015,] 4.685306e-05 3.462710e-05 1.177511e-05
[3016,] 1.377496e-04 3.253883e-05 4.315387e-05
[3017,] 4.829945e-05 2.463769e-05 9.428696e-06
[3018,] 4.743306e-05 2.463253e-05 8.337332e-06
[3019,] 4.511056e-05 1.685401e-05 5.399564e-06
[3020,] 4.689507e-05 3.567521e-05 1.222742e-05
[3021,] 4.716365e-05 1.192717e-05 4.070502e-06
[3022,] 4.686986e-05 3.578159e-05 1.223144e-05
[3023,] 4.872040e-05 2.188001e-05 8.326579e-06
[3024,] 4.685847e-05 1.223937e-05 3.951739e-06
[3025,] 4.716799e-05 1.235132e-05 3.971713e-06
[3026,] 4.672396e-05 4.881837e-05 1.684065e-05
[3027,] 4.622487e-05 3.533833e-05 1.175981e-05
[3028,] 4.665095e-05 1.303393e-05 4.152203e-06
[3029,] 4.691494e-05 3.564552e-05 1.224174e-05
[3030,] 4.459380e-05 8.771080e-05 2.611723e-05
[3031,] 4.674888e-05 3.458363e-05 1.159630e-05
[3032,] 4.689439e-05 3.510933e-05 1.201505e-05
[3033,] 1.103916e-04 3.024132e-05 3.983601e-05
[3034,] 4.888110e-05 1.539727e-05 4.753390e-06
[3035,] 4.644997e-05 4.571075e-05 1.507370e-05
[3036,] 4.783070e-05 1.258219e-05 4.024407e-06
[3037,] 4.692829e-05 3.796545e-05 1.318944e-05
[3038,] 4.683605e-05 3.558669e-05 1.210523e-05
[3039,] 4.993089e-05 2.225080e-05 8.634365e-06
[3040,] 4.751990e-05 3.644750e-05 1.209171e-05
[3041,] 4.674747e-05 1.026249e-04 3.507401e-05
[3042,] 4.924706e-05 1.205539e-05 4.173481e-06
[3043,] 1.324832e-04 2.978394e-05 4.615314e-05
[3044,] 4.518668e-05 1.265176e-05 4.202416e-06
[3045,] 4.757700e-05 1.188679e-05 3.869875e-06
[3046,] 4.663170e-05 2.945668e-05 9.668532e-06
[3047,] 4.529926e-05 1.417184e-05 4.771544e-06
[3048,] 1.178398e-04 2.886610e-05 3.870498e-05
[3049,] 4.545061e-05 1.331810e-05 4.428419e-06
[3050,] 1.319855e-04 3.009704e-05 4.689808e-05
[3051,] 4.734130e-05 3.087952e-05 1.043136e-05
[3052,] 4.736496e-05 4.116431e-05 1.323935e-05
[3053,] 4.484518e-05 4.314620e-05 1.309571e-05
[3054,] 9.992188e-05 2.952086e-05 3.396982e-05
[3055,] 4.705437e-05 1.569007e-05 4.882028e-06
[3056,] 4.555221e-05 3.085151e-05 1.064340e-05
[3057,] 4.593602e-05 2.875666e-05 9.271820e-06
[3058,] 4.553316e-05 2.012660e-05 6.930963e-06
[3059,] 4.474316e-05 6.978723e-05 2.396577e-05
[3060,] 4.661897e-05 5.698107e-05 1.813381e-05
[3061,] 4.715618e-05 3.148311e-05 1.102139e-05
[3062,] 4.690786e-05 1.685604e-05 5.602305e-06
[3063,] 5.125188e-05 1.362387e-05 4.207299e-06
[3064,] 1.125305e-04 1.715250e-05 1.169657e-05
[3065,] 4.603288e-05 1.619232e-05 5.290430e-06
[3066,] 4.751783e-05 5.094423e-05 1.579709e-05
[3067,] 4.645833e-05 3.571778e-05 1.184761e-05
[3068,] 4.984984e-05 1.714108e-05 1.896253e-05
[3069,] 4.732989e-05 5.504327e-05 1.744348e-05
[3070,] 4.990982e-05 1.766634e-05 2.078709e-05
[3071,] 4.557830e-05 1.434395e-05 4.755878e-06
[3072,] 4.699708e-05 3.913611e-05 1.362069e-05
[3073,] 4.475984e-05 1.254046e-05 4.136788e-06
[3074,] 4.580635e-05 1.581459e-05 5.205207e-06
[3075,] 4.637609e-05 1.952170e-05 6.563307e-06
[3076,] 4.740529e-05 4.966580e-05 1.562162e-05
[3077,] 4.682829e-05 7.708710e-05 1.903677e-05
[3078,] 4.731103e-05 4.120831e-05 1.332014e-05
[3079,] 4.643572e-05 4.183375e-05 1.421931e-05
[3080,] 4.740921e-05 4.981111e-05 1.565659e-05
[3081,] 1.322094e-04 3.229463e-05 2.867823e-05
[3082,] 4.572840e-05 1.421822e-05 4.741133e-06
[3083,] 4.740409e-05 4.857863e-05 1.529966e-05
[3084,] 4.565150e-05 1.610681e-05 5.309721e-06
[3085,] 4.575688e-05 1.458149e-05 4.806690e-06
[3086,] 4.491552e-05 1.265779e-05 4.158657e-06
[3087,] 4.496631e-05 1.307213e-05 4.279961e-06
[3088,] 2.073133e-03 1.437630e-05 8.167118e-04
[3089,] 4.459350e-05 1.166362e-05 3.872279e-06
[3090,] 4.739105e-05 4.376539e-05 1.382056e-05
[3091,] 4.655841e-05 3.296039e-05 1.062291e-05
[3092,] 4.744949e-05 4.415120e-05 1.390027e-05
[3093,] 4.746135e-05 4.405438e-05 1.385309e-05
[3094,] 4.746010e-05 4.385795e-05 1.379725e-05
[3095,] 2.284991e-03 1.433272e-05 8.941085e-04
[3096,] 4.745590e-05 4.556130e-05 1.430648e-05
[3097,] 4.743114e-05 4.776272e-05 1.500332e-05
[3098,] 2.369580e-03 1.428214e-05 9.034233e-04
[3099,] 4.580783e-05 1.602233e-05 5.260596e-06
[3100,] 4.467405e-05 1.209685e-05 4.036328e-06
[3101,] 4.680063e-04 1.619536e-05 2.796734e-04
[3102,] 4.639625e-05 3.103530e-05 9.897895e-06
[3103,] 1.592027e-04 3.106514e-05 4.652308e-05
[3104,] 2.902988e-03 1.437425e-05 1.206002e-03
[3105,] 4.469114e-05 1.201831e-05 4.010699e-06
[3106,] 5.708741e-03 1.698106e-05 4.217141e-03
[3107,] 2.728998e-03 1.451263e-05 1.188528e-03
[3108,] 4.114660e-03 1.412688e-05 1.505674e-03
[3109,] 4.473183e-05 1.386566e-05 4.581651e-06
[3110,] 7.233811e-03 1.441635e-05 3.017272e-03
[3111,] 7.529334e-03 1.438730e-05 3.101724e-03
[3112,] 3.271550e-02 1.827946e-05 4.048214e-02
[3113,] 1.151464e-03 2.106390e-05 1.632425e-04
[3114,] 4.602000e-05 1.570945e-05 5.184021e-06
[3115,] 4.070464e-02 1.799930e-05 4.924244e-02
[3116,] 4.732112e-05 3.591202e-05 1.174158e-05
[3117,] 4.642424e-05 1.169008e-05 3.867502e-06
[3118,] 4.646358e-05 1.169261e-05 3.867195e-06
[3119,] 4.697594e-05 4.149029e-05 1.428717e-05
[3120,] 4.635128e-05 1.169145e-05 3.866980e-06
[3121,] 4.640063e-05 1.169168e-05 3.867027e-06
[3122,] 4.391253e-05 1.991157e-05 6.372929e-06
[3123,] 1.548159e-02 2.150290e-05 2.600303e-02
[3124,] 4.551288e-05 1.169255e-05 3.899547e-06
[3125,] 4.691122e-05 3.491272e-05 1.189913e-05
[3126,] 4.457458e-05 1.297552e-05 4.214157e-06
[3127,] 4.394131e-05 1.985862e-05 6.346710e-06
[3128,] 1.511034e-02 2.002995e-05 2.253607e-02
[3129,] 4.717175e-05 1.550327e-05 5.508597e-06
[3130,] 4.397068e-05 1.681973e-05 5.415812e-06
[3131,] 1.755451e-03 1.520268e-05 9.853651e-04
[3132,] 4.574008e-05 5.732365e-05 1.723046e-05
[3133,] 4.398920e-05 1.712681e-05 5.504694e-06
[3134,] 1.550460e-02 1.875973e-05 2.051408e-02
[3135,] 9.405683e-05 3.901961e-05 1.697835e-05
[3136,] 2.182882e-02 2.055303e-05 3.398349e-02
[3137,] 1.628221e-02 2.020263e-05 2.441924e-02
[3138,] 4.378049e-05 1.853268e-05 6.006692e-06
[3139,] 4.593744e-05 1.568117e-05 5.177578e-06
[3140,] 4.516422e-05 1.169378e-05 3.899670e-06
[3141,] 4.379456e-05 1.474260e-05 4.892712e-06
[3142,] 4.379867e-05 1.630431e-05 5.324278e-06
[3143,] 3.525358e-02 2.013863e-05 5.278443e-02
[3144,] 3.666436e-02 2.277526e-05 6.709101e-02
[3145,] 1.551848e-02 1.979133e-05 2.262627e-02
[3146,] 4.397171e-05 1.554150e-05 5.031760e-06
[3147,] 4.533621e-05 1.171324e-05 3.913859e-06
[3148,] 4.757996e-05 3.411911e-05 1.016205e-05
[3149,] 4.512041e-05 1.171656e-05 3.908298e-06
[3150,] 4.695256e-05 3.409351e-05 1.133711e-05
[3151,] 4.393105e-05 1.688361e-05 5.688971e-06
[3152,] 4.452765e-05 1.174480e-05 3.896495e-06
[3153,] 4.395125e-05 1.684636e-05 5.682445e-06
[3154,] 6.988789e-05 1.965697e-05 1.278043e-05
[3155,] 5.109701e-05 2.889085e-05 2.403085e-05
[3156,] 4.589238e-05 1.663775e-05 5.651614e-06
[3157,] 1.112573e-02 1.703783e-05 1.233772e-02
[3158,] 1.268246e-04 4.458368e-05 1.745134e-05
[3159,] 1.188203e-02 1.483383e-05 9.311694e-03
[3160,] 4.399298e-05 1.549382e-05 5.218208e-06
[3161,] 1.330306e-02 1.624151e-05 1.324740e-02
[3162,] 1.369842e-03 1.397185e-05 5.110223e-04
[3163,] 8.351896e-05 2.199946e-05 1.724652e-05
[3164,] 4.705808e-05 3.815160e-05 1.325681e-05
[3165,] 2.046288e-02 1.792635e-05 2.512556e-02
[3166,] 4.671641e-05 4.242918e-05 1.325814e-05
[3167,] 2.827490e-02 1.610973e-05 2.753480e-02
[3168,] 5.137466e-05 3.336219e-05 2.968770e-05
[3169,] 4.379873e-05 1.598422e-05 5.305291e-06
[3170,] 5.697282e-03 1.376234e-05 3.437080e-03
[3171,] 8.612742e-03 1.479563e-05 6.588304e-03
[3172,] 4.378507e-05 1.489064e-05 4.929706e-06
[3173,] 1.190521e-04 4.686497e-05 1.838540e-05
[3174,] 4.379057e-05 1.493981e-05 4.953380e-06
[3175,] 7.266402e-03 1.445762e-05 5.185908e-03
[3176,] 8.912259e-03 1.449647e-05 6.404398e-03
[3177,] 8.764783e-03 1.475267e-05 6.643239e-03
[3178,] 5.977743e-03 1.375786e-05 3.587209e-03
[3179,] 8.350457e-03 1.444104e-05 5.927280e-03
[3180,] 4.953979e-03 1.355996e-05 2.813286e-03
[3181,] 1.089727e-04 3.144550e-05 3.416206e-05
[3182,] 1.097296e-04 2.339820e-05 3.104750e-05
[3183,] 6.848338e-03 1.363919e-05 3.964593e-03
[3184,] 6.693898e-03 1.361235e-05 3.849440e-03
[3185,] 1.075777e-04 3.383371e-05 3.932928e-05
[3186,] 1.007465e-02 1.462542e-05 7.422739e-03
[3187,] 6.723342e-03 1.360344e-05 3.855526e-03
[3188,] 4.381004e-05 1.508744e-05 5.015069e-06
[3189,] 5.946388e-03 1.332156e-05 3.097099e-03
[3190,] 1.101447e-04 2.245376e-05 2.874452e-05
[3191,] 2.595653e-04 1.372332e-05 7.987150e-05
[3192,] 5.617981e-05 2.292231e-05 1.892648e-05
[3193,] 4.383040e-05 1.870874e-05 6.117353e-06
[3194,] 4.852538e-05 1.318267e-05 4.161979e-06
[3195,] 4.862599e-05 2.840649e-05 8.416240e-06
[3196,] 4.564590e-05 2.173259e-05 7.472438e-06
[3197,] 8.915337e-05 1.368293e-05 2.920969e-05
[3198,] 1.084906e-04 2.574720e-05 3.210552e-05
[3199,] 1.125891e-04 2.875610e-05 3.981583e-05
[3200,] 4.903747e-05 1.409890e-05 5.089405e-06
[3201,] 4.688798e-05 1.695026e-05 6.131037e-06
[3202,] 6.800397e-05 2.225667e-05 2.083284e-05
[3203,] 2.560996e-04 1.415740e-05 5.098682e-05
[3204,] 4.847035e-05 3.080534e-05 9.051018e-06
[3205,] 4.691797e-05 1.691096e-05 6.117370e-06
[3206,] 1.125927e-04 2.791929e-05 3.802294e-05
[3207,] 1.362658e-04 2.621785e-05 4.012397e-05
[3208,] 4.837252e-05 3.251287e-05 9.508272e-06
[3209,] 4.528471e-05 3.180306e-05 1.082484e-05
[3210,] 4.738582e-05 4.305705e-05 1.258637e-05
[3211,] 5.112543e-05 7.007713e-05 4.399084e-05
[3212,] 5.135854e-05 7.159827e-05 4.817539e-05
[3213,] 7.836618e-05 1.397300e-05 2.008962e-05
[3214,] 1.357692e-04 1.390214e-05 3.380416e-05
[3215,] 5.108988e-05 7.489763e-05 4.541090e-05
[3216,] 5.508534e-05 2.258389e-05 1.799280e-05
[3217,] 2.088909e-04 1.397624e-05 4.816529e-05
[3218,] 4.542465e-05 3.002464e-05 1.034325e-05
[3219,] 4.787322e-05 3.819047e-05 1.112923e-05
[3220,] 1.443794e-04 1.393656e-05 3.464094e-05
[3221,] 4.401491e-05 2.520225e-05 8.418692e-06
[3222,] 1.606571e-04 1.388632e-05 4.002402e-05
[3223,] 4.783079e-05 3.804100e-05 1.110662e-05
[3224,] 4.783121e-05 3.774983e-05 1.102993e-05
[3225,] 4.643588e-05 1.505437e-05 5.342861e-06
[3226,] 5.088114e-05 4.495846e-05 2.980292e-05
[3227,] 4.781076e-05 3.777831e-05 1.104491e-05
[3228,] 1.585912e-04 1.394017e-05 3.780645e-05
[3229,] 8.083744e-05 1.383555e-05 2.284538e-05
[3230,] 4.572375e-05 1.268145e-05 4.356766e-06
[3231,] 4.564845e-05 1.275670e-05 4.383936e-06
[3232,] 4.531666e-05 2.658227e-05 9.053890e-06
[3233,] 5.190602e-05 2.312817e-05 1.624374e-05
[3234,] 4.691855e-05 2.507554e-05 7.698784e-06
[3235,] 4.674311e-05 4.085933e-05 1.309091e-05
[3236,] 1.176578e-04 2.544200e-05 3.360295e-05
[3237,] 4.385246e-05 4.559552e-05 1.512105e-05
[3238,] 4.807302e-05 4.282274e-05 1.225558e-05
[3239,] 4.721594e-05 4.158046e-05 1.229434e-05
[3240,] 5.262179e-05 7.649106e-05 6.094655e-05
[3241,] 4.797659e-05 3.922080e-05 1.135906e-05
[3242,] 1.979455e-03 1.346848e-05 2.344927e-04
[3243,] 5.229783e-05 3.767083e-05 3.538445e-05
[3244,] 7.668631e-05 3.832523e-05 3.308171e-05
[3245,] 1.270948e-04 2.479122e-05 3.424140e-05
[3246,] 4.695527e-05 3.480815e-05 1.082647e-05
[3247,] 5.316759e-05 4.478571e-05 4.140797e-05
[3248,] 5.365261e-05 4.338573e-05 4.083872e-05
[3249,] 5.508796e-05 4.338573e-05 4.205124e-05
[3250,] 4.385174e-05 5.783476e-05 1.910466e-05
[3251,] 7.923278e-05 3.815444e-05 3.426366e-05
[3252,] 4.381221e-05 4.422589e-05 1.435487e-05
[3253,] 9.745857e-05 2.007813e-05 2.125648e-05
[3254,] 5.200689e-05 4.625880e-05 3.790653e-05
[3255,] 5.054752e-05 1.226323e-05 4.605716e-06
[3256,] 5.372798e-05 3.753549e-05 3.309320e-05
[3257,] 4.651231e-05 1.658172e-05 5.719359e-06
[3258,] 4.386910e-05 1.391186e-05 4.543625e-06
[3259,] 4.521475e-05 1.204674e-05 3.965142e-06
[3260,] 4.742829e-05 2.454918e-05 8.318103e-06
[3261,] 4.772320e-05 1.866098e-05 6.318314e-06
[3262,] 4.753611e-05 2.153479e-05 7.430261e-06
[3263,] 4.799213e-05 1.331491e-05 4.339518e-06
[3264,] 4.779938e-05 1.865941e-05 6.325193e-06
[3265,] 1.013811e-04 2.132013e-05 4.696836e-05
[3266,] 4.748082e-05 3.590315e-05 1.098958e-05
[3267,] 4.746947e-05 2.065785e-05 6.272555e-06
[3268,] 1.022653e-04 2.455624e-05 5.576554e-05
[3269,] 9.620237e-05 2.132389e-05 4.458392e-05
[3270,] 4.706908e-05 4.001619e-05 1.257528e-05
[3271,] 4.764882e-05 2.059005e-05 7.018322e-06
[3272,] 1.071185e-04 2.265229e-05 5.321538e-05
[3273,] 4.626631e-05 2.160334e-05 6.694842e-06
[3274,] 1.094730e-04 2.160212e-05 5.147789e-05
[3275,] 4.567726e-05 1.247572e-05 4.060162e-06
[3276,] 5.820264e-05 2.827416e-05 2.942003e-05
[3277,] 4.367780e-05 1.208477e-05 4.004377e-06
[3278,] 5.444147e-05 2.948900e-05 2.674045e-05
[3279,] 4.704800e-05 1.834653e-05 5.713115e-06
[3280,] 4.437347e-05 1.902197e-05 6.305193e-06
[3281,] 4.768207e-05 2.426651e-05 8.398610e-06
[3282,] 4.727312e-05 3.423144e-05 1.126817e-05
[3283,] 5.528315e-05 2.783590e-05 2.735344e-05
[3284,] 4.613374e-05 2.098414e-05 6.489232e-06
[3285,] 4.566073e-05 2.604251e-05 9.062322e-06
[3286,] 4.809140e-05 2.253831e-05 7.249308e-06
[3287,] 4.880389e-05 1.962565e-05 7.398600e-06
[3288,] 5.215657e-05 2.729935e-05 2.400746e-05
[3289,] 4.914637e-05 1.972970e-05 7.476027e-06
[3290,] 4.771856e-05 3.691246e-05 1.114657e-05
[3291,] 4.674295e-05 1.253011e-05 4.100288e-06
[3292,] 4.562259e-05 1.213373e-05 3.960764e-06
[3293,] 4.555949e-05 1.258610e-05 4.109856e-06
[3294,] 4.800583e-05 2.179442e-05 7.137600e-06
[3295,] 4.811962e-05 2.181740e-05 7.138181e-06
[3296,] 4.890298e-05 1.990900e-05 7.528022e-06
[3297,] 6.032537e-05 4.091372e-05 2.747973e-05
[3298,] 4.809879e-05 2.178059e-05 7.127584e-06
[3299,] 4.604721e-05 1.298562e-05 4.194298e-06
[3300,] 4.631682e-05 1.882650e-05 5.891510e-06
[3301,] 1.136315e-04 1.816504e-05 3.891332e-05
[3302,] 4.630473e-05 1.884455e-05 5.897101e-06
[3303,] 4.562876e-05 2.686541e-05 9.340132e-06
[3304,] 4.851334e-05 1.889653e-05 7.063972e-06
[3305,] 4.768521e-05 1.914656e-05 7.084346e-06
[3306,] 4.809774e-05 2.166181e-05 7.146012e-06
[3307,] 4.565456e-05 2.446846e-05 8.488889e-06
[3308,] 5.768333e-05 2.423460e-05 2.464143e-05
[3309,] 5.221207e-05 2.461327e-05 2.204988e-05
[3310,] 4.636653e-05 1.522454e-05 4.933314e-06
[3311,] 4.627724e-05 1.297305e-05 4.181863e-06
[3312,] 4.858742e-05 2.102144e-05 7.962196e-06
[3313,] 4.646541e-05 1.530954e-05 4.949887e-06
[3314,] 5.190636e-05 2.763401e-05 2.155674e-05
[3315,] 5.192507e-05 2.747024e-05 2.155304e-05
[3316,] 4.677400e-05 1.309552e-05 4.552079e-06
[3317,] 4.768851e-05 3.649687e-05 1.105527e-05
[3318,] 4.691445e-05 3.675309e-05 1.181424e-05
[3319,] 4.755123e-05 3.262509e-05 1.016031e-05
[3320,] 4.742047e-05 2.628757e-05 8.176279e-06
[3321,] 4.639308e-05 1.249086e-05 4.090815e-06
[3322,] 4.424123e-05 1.498821e-05 4.942607e-06
[3323,] 4.703340e-05 2.052807e-05 6.558354e-06
[3324,] 4.681530e-05 1.396097e-05 4.640158e-06
[3325,] 4.600174e-05 1.518664e-05 4.767670e-06
[3326,] 4.604530e-05 1.579243e-05 4.925649e-06
[3327,] 4.657699e-05 2.451655e-05 7.374076e-06
[3328,] 4.762238e-05 4.042539e-05 1.203622e-05
[3329,] 4.726889e-05 1.373193e-05 4.588994e-06
[3330,] 5.616930e-05 3.607526e-05 2.271985e-05
[3331,] 4.670525e-05 1.573020e-05 5.624782e-06
[3332,] 4.465527e-05 2.487686e-05 8.668289e-06
[3333,] 4.708302e-05 2.104383e-05 6.397078e-06
[3334,] 4.438843e-05 1.201889e-05 3.980960e-06
[3335,] 4.557274e-05 3.038476e-05 1.090561e-05
[3336,] 4.533932e-05 2.357023e-05 8.007302e-06
[3337,] 4.669874e-05 2.673081e-05 9.221869e-06
[3338,] 4.571597e-05 1.810327e-05 6.067251e-06
[3339,] 4.556064e-05 2.004992e-05 6.898138e-06
[3340,] 4.915259e-05 2.262455e-05 6.649150e-06
[3341,] 4.707960e-05 3.715980e-05 1.209131e-05
[3342,] 4.500042e-05 1.332424e-05 4.296560e-06
[3343,] 5.072937e-05 2.579015e-05 1.106462e-05
[3344,] 4.750240e-05 1.194402e-05 3.976731e-06
[3345,] 4.694662e-05 7.205263e-05 2.133706e-05
[3346,] 5.084812e-05 2.355121e-05 6.810102e-06
[3347,] 4.685108e-05 2.299049e-05 7.624019e-06
[3348,] 6.630467e-05 3.356879e-05 9.534642e-06
[3349,] 4.722017e-05 1.112949e-04 3.964529e-05
[3350,] 4.712083e-05 4.222343e-05 1.437549e-05
[3351,] 6.003845e-04 1.246405e-05 9.195528e-05
[3352,] 5.333751e-05 2.194136e-05 1.104949e-05
[3353,] 5.060567e-05 2.997842e-05 8.571753e-06
[3354,] 5.074820e-05 3.266202e-05 1.017912e-05
[3355,] 4.761303e-05 3.716219e-05 1.303075e-05
[3356,] 5.262521e-04 1.244986e-05 8.435937e-05
[3357,] 7.070925e-05 2.702608e-05 1.604546e-05
[3358,] 4.910239e-05 1.531015e-05 4.644733e-06
[3359,] 4.819715e-05 4.013822e-05 1.166522e-05
[3360,] 1.323232e-04 2.251706e-05 1.227972e-05
[3361,] 4.676399e-05 3.230864e-05 1.105341e-05
[3362,] 5.053843e-05 2.300031e-05 8.803073e-06
[3363,] 5.164229e-05 1.259410e-05 3.977828e-06
[3364,] 4.772478e-05 2.590105e-05 8.174764e-06
[3365,] 1.121440e-04 1.278022e-05 2.829561e-05
[3366,] 6.003930e-05 1.520712e-05 1.759269e-05
[3367,] 5.479558e-05 1.407101e-05 1.269175e-05
[3368,] 5.349625e-05 7.088574e-05 1.492903e-05
[3369,] 4.661026e-05 3.795594e-05 1.272578e-05
[3370,] 4.660764e-05 3.795594e-05 1.272139e-05
[3371,] 4.658179e-05 2.674192e-05 8.896665e-06
[3372,] 4.555335e-05 1.184461e-05 3.924225e-06
[3373,] 4.656587e-05 1.891528e-05 6.331924e-06
[3374,] 4.657289e-05 2.170626e-05 7.177143e-06
[3375,] 4.611545e-05 1.313199e-05 4.352253e-06
[3376,] 4.620042e-05 1.312453e-05 4.351227e-06
[3377,] 4.568018e-05 1.393101e-05 4.683189e-06
[3378,] 4.579387e-05 1.186013e-05 3.929080e-06
[3379,] 4.569540e-05 1.394549e-05 4.691049e-06
[3380,] 4.569084e-05 1.391531e-05 4.679720e-06
[3381,] 4.659460e-05 2.660278e-05 8.829560e-06
[3382,] 4.571135e-05 1.436581e-05 4.840177e-06
[3383,] 4.652731e-05 2.195369e-05 7.268951e-06
[3384,] 4.657965e-05 2.173648e-05 7.184411e-06
[3385,] 4.574615e-05 1.446734e-05 4.882375e-06
[3386,] 4.573745e-05 1.393734e-05 4.695278e-06
[3387,] 4.576554e-05 1.387245e-05 4.677002e-06
[3388,] 4.577647e-05 1.368675e-05 4.613661e-06
[3389,] 4.579503e-05 1.394381e-05 4.706952e-06
[3390,] 4.632429e-05 3.592818e-05 1.209529e-05
[3391,] 4.632439e-05 1.979118e-05 6.562638e-06
[3392,] 4.683376e-05 4.844965e-05 1.643232e-05
[3393,] 4.606160e-05 1.854378e-05 6.197861e-06
[3394,] 4.817561e-05 1.699958e-05 5.276669e-06
[3395,] 4.646872e-05 2.540374e-05 8.172946e-06
[3396,] 4.680605e-05 3.898318e-05 1.307050e-05
[3397,] 4.875737e-05 3.687439e-05 1.293085e-05
[3398,] 4.680472e-05 3.997547e-05 1.340328e-05
[3399,] 4.768782e-05 2.173300e-05 6.647273e-06
[3400,] 4.683910e-05 2.476191e-05 7.900563e-06
[3401,] 4.803594e-05 2.043957e-05 6.238787e-06
[3402,] 4.676123e-05 3.665630e-05 1.224298e-05
[3403,] 4.747833e-05 3.921116e-05 1.404959e-05
[3404,] 4.652224e-05 2.347892e-05 7.554122e-06
[3405,] 4.681209e-05 4.052152e-05 1.364116e-05
[3406,] 4.687462e-05 2.554048e-05 8.667000e-06
[3407,] 4.687489e-05 2.410889e-05 8.158156e-06
[3408,] 4.687539e-05 2.494482e-05 8.458866e-06
[3409,] 4.702592e-05 4.820302e-05 1.504615e-05
[3410,] 4.677095e-05 3.009294e-05 1.015094e-05
[3411,] 4.678486e-05 2.982045e-05 1.008401e-05
[3412,] 4.677652e-05 3.068458e-05 1.036299e-05
[3413,] 4.678799e-05 2.874240e-05 9.720245e-06
[3414,] 4.688211e-05 2.287153e-05 7.720626e-06
[3415,] 4.702176e-05 1.515528e-05 4.975743e-06
[3416,] 4.724069e-05 1.411035e-05 4.627467e-06
[3417,] 4.642444e-05 4.318490e-05 1.622168e-05
[3418,] 4.712426e-05 3.698851e-05 1.215418e-05
[3419,] 4.698762e-05 2.780564e-05 9.567959e-06
[3420,] 4.649807e-05 4.551361e-05 1.517106e-05
[3421,] 4.658155e-05 2.308707e-05 7.475534e-06
[3422,] 4.661913e-05 2.189581e-05 7.078240e-06
[3423,] 4.666184e-05 1.457749e-05 4.779243e-06
[3424,] 4.571285e-05 2.203892e-05 6.882784e-06
[3425,] 4.656080e-05 1.654224e-05 5.610139e-06
[3426,] 5.038132e-05 1.267455e-05 4.514997e-06
[3427,] 5.054181e-05 1.289661e-05 4.745921e-06
[3428,] 4.654895e-05 6.006434e-05 1.904162e-05
[3429,] 4.747518e-05 5.407592e-05 1.492643e-05
[3430,] 4.661796e-05 2.903309e-05 9.295270e-06
[3431,] 4.657156e-05 5.388754e-05 1.705443e-05
[3432,] 4.939066e-05 2.076706e-05 6.564497e-06
[3433,] 4.676906e-05 2.024672e-04 6.269891e-05
[3434,] 4.653631e-05 4.818846e-05 1.544313e-05
[3435,] 4.833262e-05 2.725208e-05 9.161870e-06
[3436,] 4.837027e-05 1.976856e-05 6.474450e-06
[3437,] 4.671488e-05 4.932555e-05 1.604621e-05
[3438,] 4.653214e-05 1.655430e-05 5.603943e-06
[3439,] 4.816364e-05 2.020556e-05 6.645536e-06
[3440,] 4.659828e-05 1.661998e-05 5.632243e-06
[3441,] 4.813757e-05 2.987003e-05 1.124569e-05
[3442,] 4.761754e-05 1.886408e-05 6.851542e-06
[3443,] 4.619827e-05 1.588332e-05 5.291526e-06
[3444,] 4.614057e-05 1.225254e-05 4.090613e-06
[3445,] 4.616392e-05 1.239883e-05 4.120993e-06
[3446,] 4.633008e-05 2.272524e-05 7.376695e-06
[3447,] 4.619477e-05 1.248946e-05 4.146608e-06
[3448,] 5.745310e-05 4.885767e-05 2.774085e-05
[3449,] 4.622112e-05 1.224696e-05 4.084206e-06
[3450,] 4.608674e-05 1.231268e-05 4.099717e-06
[3451,] 4.646519e-05 2.090707e-05 6.791835e-06
[3452,] 4.615806e-05 2.305855e-05 7.566440e-06
[3453,] 4.609891e-05 1.675467e-05 5.632764e-06
[3454,] 4.826264e-05 1.403509e-05 5.845352e-06
[3455,] 4.657120e-05 2.615492e-05 8.924713e-06
[3456,] 4.652556e-05 1.891149e-05 6.605805e-06
[3457,] 4.719309e-05 2.917854e-05 9.725357e-06
[3458,] 4.594690e-05 2.079577e-05 7.019500e-06
[3459,] 5.022427e-05 2.237286e-05 7.253570e-06
[3460,] 4.606419e-05 1.192518e-05 3.956746e-06
[3461,] 4.594406e-05 1.202129e-05 3.983928e-06
[3462,] 4.610051e-05 1.182141e-05 3.948447e-06
[3463,] 4.606455e-05 1.196259e-05 4.005338e-06
[3464,] 4.597418e-05 1.973785e-05 6.983825e-06
[3465,] 4.772889e-05 1.697023e-05 5.585755e-06
[3466,] 4.584992e-05 1.603069e-05 5.393026e-06
[3467,] 4.409045e-05 1.944289e-05 6.209461e-06
[3468,] 4.598584e-05 1.538973e-05 5.129466e-06
[3469,] 4.726454e-05 1.270352e-05 4.378166e-06
[3470,] 5.045641e-05 1.773473e-05 5.529136e-06
[3471,] 4.753038e-05 3.708225e-05 1.381329e-05
[3472,] 4.731130e-05 1.381584e-05 4.629053e-06
[3473,] 4.676413e-05 3.191501e-05 1.110333e-05
[3474,] 4.777861e-05 1.263553e-05 4.366396e-06
[3475,] 4.751961e-05 1.289132e-05 4.465929e-06
[3476,] 4.545119e-05 3.172023e-05 9.579113e-06
[3477,] 4.764289e-05 3.937477e-05 1.481108e-05
[3478,] 4.760846e-05 1.242267e-05 4.268965e-06
[3479,] 4.545898e-05 3.616536e-05 1.083029e-05
[3480,] 5.029780e-05 1.990460e-05 5.990121e-06
[3481,] 4.404114e-05 1.789615e-05 5.753671e-06
[3482,] 4.868829e-05 1.289932e-05 4.389791e-06
[3483,] 4.545905e-05 3.446831e-05 1.035121e-05
[3484,] 4.529862e-05 3.377248e-05 1.022569e-05
[3485,] 4.914730e-05 9.362532e-05 4.437219e-05
[3486,] 4.983382e-05 1.963003e-05 5.948788e-06
[3487,] 4.759343e-05 4.010437e-05 1.507406e-05
[3488,] 4.618606e-05 2.325785e-05 7.893894e-06
[3489,] 5.048229e-05 2.056489e-05 6.128214e-06
[3490,] 4.412667e-05 1.960947e-05 6.250982e-06
[3491,] 4.723653e-05 3.921085e-05 1.448308e-05
[3492,] 4.729430e-05 3.679053e-05 1.356599e-05
[3493,] 5.017885e-05 2.048105e-05 6.123760e-06
[3494,] 4.633645e-05 3.407386e-05 1.121773e-05
[3495,] 4.723536e-05 3.452915e-05 1.263634e-05
[3496,] 4.636214e-05 1.564897e-05 5.253831e-06
[3497,] 4.407671e-05 2.245108e-05 7.128121e-06
[3498,] 4.649326e-05 2.604853e-05 9.067808e-06
[3499,] 4.731312e-05 4.504129e-05 1.687654e-05
[3500,] 4.560373e-05 4.277920e-05 1.258997e-05
[3501,] 4.403186e-05 2.046100e-05 6.537859e-06
[3502,] 4.548348e-05 3.791494e-05 1.130043e-05
[3503,] 4.725831e-05 4.433766e-05 1.655618e-05
[3504,] 4.551918e-05 3.676257e-05 1.095740e-05
[3505,] 4.508623e-05 2.445740e-05 8.038204e-06
[3506,] 4.393025e-05 2.087976e-05 6.709764e-06
[3507,] 4.658111e-05 4.940600e-05 1.773965e-05
[3508,] 4.749173e-05 3.918065e-05 1.406753e-05
[3509,] 4.662936e-05 6.433899e-05 2.345368e-05
[3510,] 4.387988e-05 1.706379e-05 5.543543e-06
[3511,] 4.682546e-05 5.777948e-05 2.137410e-05
[3512,] 4.465364e-05 5.897544e-05 1.737423e-05
[3513,] 4.680202e-05 3.571954e-05 1.281393e-05
[3514,] 4.516234e-05 2.482253e-05 8.130299e-06
[3515,] 4.721674e-05 4.238242e-05 1.569943e-05
[3516,] 4.714253e-05 3.962034e-05 1.456663e-05
[3517,] 4.655616e-05 5.078006e-05 1.826805e-05
[3518,] 4.490353e-05 1.903577e-04 7.078917e-05
[3519,] 4.858498e-05 2.664498e-05 9.633960e-06
[3520,] 4.763410e-05 4.112965e-05 1.522406e-05
[3521,] 4.655966e-05 2.950842e-05 1.106091e-05
[3522,] 4.691003e-05 1.047829e-04 3.167579e-05
[3523,] 4.576169e-05 3.066136e-05 1.126994e-05
[3524,] 4.722433e-05 3.587085e-05 1.164906e-05
[3525,] 4.483052e-05 2.583220e-05 9.124034e-06
[3526,] 4.623939e-05 1.607596e-05 5.713645e-06
[3527,] 4.517859e-05 3.743333e-05 1.376101e-05
[3528,] 4.917767e-05 3.625027e-05 1.427058e-05
[3529,] 4.736503e-05 6.120345e-05 2.473061e-05
[3530,] 4.904841e-05 3.319622e-05 1.291224e-05
[3531,] 4.793033e-05 1.563432e-05 5.006900e-06
[3532,] 4.731804e-05 3.348139e-05 1.077906e-05
[3533,] 4.730163e-05 3.578054e-05 1.150924e-05
[3534,] 4.721163e-05 1.508243e-05 4.899830e-06
[3535,] 4.731040e-05 1.520448e-05 4.928295e-06
[3536,] 4.362833e-05 4.619988e-05 1.495650e-05
[3537,] 4.614476e-05 2.524993e-05 8.317233e-06
[3538,] 4.881198e-05 2.572865e-05 8.686131e-06
[3539,] 4.767279e-05 4.019832e-05 1.454283e-05
[3540,] 4.755036e-05 4.019686e-05 1.445767e-05
[3541,] 4.397550e-05 5.856156e-05 1.755917e-05
[3542,] 4.401661e-05 3.871605e-05 1.197961e-05
[3543,] 4.717715e-05 1.521366e-05 5.060649e-06
[3544,] 4.873628e-05 2.591236e-05 8.843581e-06
[3545,] 4.382328e-05 3.679400e-05 1.156740e-05
[3546,] 4.379194e-05 3.817828e-05 1.202597e-05
[3547,] 4.380014e-05 3.739649e-05 1.178188e-05
[3548,] 4.377017e-05 3.572816e-05 1.129924e-05
[3549,] 4.381845e-05 3.644943e-05 1.146732e-05
[3550,] 4.374608e-05 3.588810e-05 1.137921e-05
[3551,] 4.716675e-05 1.499734e-05 4.996295e-06
[3552,] 4.387872e-05 3.814600e-05 1.192413e-05
[3553,] 4.385007e-05 4.812393e-05 1.497094e-05
[3554,] 4.383015e-05 3.605537e-05 1.133488e-05
[3555,] 4.382586e-05 3.749581e-05 1.178016e-05
[3556,] 4.426602e-05 3.453813e-05 1.210135e-05
[3557,] 4.845481e-05 2.564731e-05 8.497890e-06
[3558,] 4.725028e-05 1.506329e-05 5.013080e-06
[3559,] 5.057755e-05 2.297583e-05 8.096901e-06
[3560,] 4.387321e-05 2.229592e-05 7.562995e-06
[3561,] 5.051845e-05 2.198988e-05 8.518586e-06
[3562,] 4.603372e-05 2.594759e-05 8.594595e-06
[3563,] 4.919075e-05 3.136381e-05 1.411551e-05
[3564,] 4.480130e-05 1.677467e-05 5.786719e-06
[3565,] 4.681612e-05 3.890380e-05 1.326288e-05
[3566,] 4.591516e-05 2.137469e-05 7.425926e-06
[3567,] 4.961162e-05 1.580243e-04 6.922545e-05
[3568,] 5.014688e-05 1.529089e-04 6.811751e-05
[3569,] 4.812571e-05 1.428276e-04 5.963170e-05
[3570,] 4.687314e-05 1.850349e-05 6.752486e-06
[3571,] 4.683784e-05 1.371957e-05 4.646516e-06
[3572,] 4.515145e-05 1.787701e-05 5.912532e-06
[3573,] 4.515106e-05 1.755600e-05 5.804839e-06
[3574,] 4.601734e-05 2.844670e-05 9.270148e-06
[3575,] 4.619867e-05 3.596433e-05 1.218528e-05
[3576,] 5.044337e-05 1.355073e-05 4.532319e-06
[3577,] 4.630123e-05 1.970446e-05 6.180191e-06
[3578,] 4.622752e-05 3.351482e-05 1.100382e-05
[3579,] 5.163339e-05 1.398212e-05 4.910368e-06
[3580,] 4.732047e-05 5.445498e-05 2.104578e-05
[3581,] 5.199877e-05 1.366788e-05 4.767672e-06
[3582,] 4.904594e-05 1.596908e-04 6.923858e-05
[3583,] 5.161846e-05 1.368930e-05 4.718076e-06
[3584,] 5.138311e-05 1.376263e-05 4.546146e-06
[3585,] 4.659724e-05 1.638987e-05 5.426575e-06
[3586,] 4.596310e-05 1.628297e-05 5.454548e-06
[3587,] 4.723459e-05 3.447059e-05 1.033291e-05
[3588,] 4.679108e-05 3.902936e-05 1.313511e-05
[3589,] 5.060367e-05 4.030263e-05 1.088772e-05
[3590,] 5.146345e-05 2.293930e-05 9.023732e-06
[3591,] 4.624236e-05 3.040542e-05 1.024830e-05
[3592,] 5.387451e-05 1.360310e-05 5.814716e-06
[3593,] 4.591758e-05 1.225494e-05 3.968914e-06
[3594,] 5.550030e-05 1.234632e-05 6.686374e-06
[3595,] 4.605393e-05 2.008146e-05 6.575153e-06
[3596,] 6.010299e-05 1.337810e-05 6.162012e-06
[3597,] 5.768128e-05 1.187993e-05 5.667320e-06
[3598,] 5.787103e-05 1.177666e-05 5.950567e-06
[3599,] 4.606611e-05 3.283810e-05 1.044204e-05
[3600,] 5.649781e-05 1.412095e-05 8.326739e-06
[3601,] 5.991012e-05 1.477985e-05 5.415797e-06
[3602,] 4.603892e-05 3.001742e-05 1.000275e-05
[3603,] 5.661243e-05 2.004247e-05 1.230384e-05
[3604,] 4.623192e-05 9.010957e-05 2.696019e-05
[3605,] 5.741550e-05 1.439460e-05 9.485086e-06
[3606,] 4.620882e-05 5.908753e-05 1.804321e-05
[3607,] 5.566355e-05 1.385710e-05 4.987896e-06
[3608,] 4.955278e-05 2.308674e-05 8.498477e-06
[3609,] 5.325288e-05 1.614282e-05 4.887226e-06
[3610,] 4.620515e-05 3.268548e-05 1.076670e-05
[3611,] 4.831701e-05 3.692743e-05 1.127024e-05
[3612,] 4.570593e-05 3.026393e-05 9.360150e-06
[3613,] 4.594764e-05 2.078444e-05 6.858313e-06
[3614,] 5.046709e-05 1.363283e-05 4.765453e-06
[3615,] 4.618819e-05 3.252831e-05 1.070765e-05
[3616,] 5.471953e-05 1.337127e-05 4.903364e-06
[3617,] 4.646204e-05 1.287739e-05 4.284631e-06
[3618,] 4.613128e-05 1.816840e-05 6.160952e-06
[3619,] 4.536595e-05 1.242917e-05 4.167927e-06
[3620,] 4.512517e-05 1.187867e-05 3.946667e-06
[3621,] 4.463290e-05 1.382781e-05 4.476845e-06
[3622,] 4.465368e-05 1.347605e-05 4.378873e-06
[3623,] 4.563497e-05 1.171885e-05 3.868540e-06
[3624,] 4.671478e-05 3.877853e-05 1.247953e-05
[3625,] 4.511501e-05 1.247780e-05 4.216842e-06
[3626,] 4.669230e-05 4.212994e-05 1.334764e-05
[3627,] 4.668315e-05 3.892633e-05 1.253538e-05
[3628,] 4.492018e-05 1.247706e-05 4.210053e-06
[3629,] 4.444244e-05 1.236184e-05 4.145033e-06
[3630,] 4.490707e-05 1.197324e-05 4.000987e-06
[3631,] 4.725839e-05 3.042356e-05 1.059731e-05
[3632,] 4.523560e-05 2.298575e-05 7.652325e-06
[3633,] 4.367428e-05 1.273800e-05 4.216754e-06
[3634,] 4.666797e-05 3.551156e-05 1.090340e-05
[3635,] 4.373287e-05 1.211549e-05 4.009700e-06
[3636,] 4.666190e-05 3.551608e-05 1.090761e-05
[3637,] 4.429303e-05 1.202785e-05 3.954706e-06
[3638,] 4.622802e-05 5.335265e-05 1.673468e-05
[3639,] 4.511480e-05 1.615932e-05 5.350822e-06
[3640,] 4.401858e-05 1.552389e-05 5.086693e-06
[3641,] 4.736151e-05 3.541887e-05 1.283360e-05
[3642,] 4.482090e-05 1.174405e-05 3.878857e-06
[3643,] 4.489779e-05 1.285412e-05 4.194767e-06
[3644,] 4.487550e-05 1.298988e-05 4.231065e-06
[3645,] 4.384644e-05 1.549810e-05 5.087363e-06
[3646,] 4.490378e-05 1.292835e-05 4.213493e-06
[3647,] 4.535188e-05 2.126597e-05 6.992228e-06
[3648,] 4.510353e-05 1.296590e-05 4.217203e-06
[3649,] 4.401318e-05 1.249787e-05 4.100325e-06
[3650,] 4.447323e-05 1.225573e-05 4.109957e-06
[3651,] 4.497628e-05 1.277596e-05 4.172185e-06
[3652,] 4.502230e-05 1.284783e-05 4.189255e-06
[3653,] 4.734280e-05 3.340456e-05 1.194121e-05
[3654,] 4.513603e-05 1.206339e-05 4.006638e-06
[3655,] 4.627253e-05 3.339782e-05 1.053955e-05
[3656,] 4.532269e-05 2.568350e-05 8.288187e-06
[3657,] 4.499103e-05 1.169919e-05 3.907075e-06
[3658,] 4.537272e-05 2.165751e-05 7.093666e-06
[3659,] 4.488597e-05 1.284488e-05 4.192447e-06
[3660,] 4.492401e-05 1.170295e-05 3.906839e-06
[3661,] 4.494976e-05 1.166590e-05 3.859992e-06
[3662,] 4.383239e-05 1.577218e-05 5.178618e-06
[3663,] 4.387914e-05 1.574652e-05 5.155435e-06
[3664,] 4.486004e-05 1.285972e-05 4.197139e-06
[3665,] 4.529655e-05 2.150156e-05 7.061396e-06
[3666,] 4.532170e-05 2.548539e-05 8.229683e-06
[3667,] 4.384496e-05 1.406207e-05 4.645132e-06
[3668,] 4.496176e-05 1.166323e-05 3.890004e-06
[3669,] 4.525835e-05 1.755125e-05 5.901854e-06
[3670,] 4.482011e-05 1.390142e-05 4.481303e-06
[3671,] 4.691721e-05 3.344228e-05 1.128320e-05
[3672,] 4.565577e-05 2.278131e-05 7.726937e-06
[3673,] 4.375979e-05 3.155818e-05 1.066594e-05
[3674,] 4.919147e-05 6.216418e-05 1.600962e-05
[3675,] 4.463200e-05 5.251439e-05 1.823828e-05
[3676,] 4.453871e-05 5.160982e-05 1.772028e-05
[3677,] 4.565043e-05 9.574455e-05 2.928141e-05
[3678,] 5.237875e-05 1.194241e-05 7.574237e-06
[3679,] 5.244233e-05 1.591875e-05 4.940406e-06
[3680,] 4.513416e-05 1.623345e-05 5.440228e-06
[3681,] 4.502495e-05 1.616801e-05 5.404441e-06
[3682,] 4.570930e-05 5.241087e-05 1.622164e-05
[3683,] 4.531057e-05 1.895320e-05 6.525749e-06
[3684,] 4.516890e-05 1.953910e-05 6.736025e-06
[3685,] 4.767559e-05 1.793667e-05 5.410392e-06
[3686,] 4.529546e-05 1.888288e-05 6.496055e-06
[3687,] 4.544477e-05 3.481817e-05 1.258448e-05
[3688,] 4.564728e-05 4.917799e-05 1.644364e-05
[3689,] 4.694522e-05 1.549410e-05 5.521923e-06
[3690,] 4.716417e-05 3.429697e-05 1.121820e-05
[3691,] 4.785523e-05 2.614043e-04 7.425155e-05
[3692,] 4.828101e-05 2.738966e-05 8.465803e-06
[3693,] 4.828268e-05 2.722339e-05 8.416941e-06
[3694,] 4.607114e-05 1.999787e-05 6.603837e-06
[3695,] 4.694494e-05 4.098647e-05 1.356218e-05
[3696,] 4.766120e-05 2.434914e-05 7.732589e-06
[3697,] 4.762698e-05 2.355739e-05 7.502030e-06
[3698,] 4.760327e-05 2.345605e-05 7.478386e-06
[3699,] 4.740958e-05 1.562586e-05 5.124436e-06
[3700,] 4.761828e-05 2.341192e-05 7.459788e-06
[3701,] 4.598388e-05 1.310931e-05 4.360044e-06
[3702,] 4.456488e-05 1.194963e-05 3.976079e-06
[3703,] 4.734262e-05 2.928444e-05 9.397284e-06
[3704,] 4.751092e-05 3.995486e-05 1.257594e-05
[3705,] 4.934378e-05 1.533332e-05 4.863138e-06
[3706,] 4.578669e-05 1.313609e-05 4.373433e-06
[3707,] 4.746274e-05 2.458394e-05 7.874068e-06
[3708,] 4.748134e-05 2.279435e-05 7.314302e-06
[3709,] 4.753388e-05 2.160897e-05 6.932838e-06
[3710,] 4.666075e-05 1.710699e-04 5.516255e-05
[3711,] 4.752904e-05 2.196406e-05 7.043283e-06
[3712,] 4.960792e-05 3.506682e-05 1.368440e-05
[3713,] 4.752067e-05 2.059776e-05 6.625515e-06
[3714,] 5.196299e-05 1.548468e-05 4.618671e-06
[3715,] 4.749644e-05 2.061440e-05 6.637109e-06
[3716,] 4.574569e-05 1.282477e-05 4.308465e-06
[3717,] 4.551144e-05 1.619876e-05 5.136934e-06
[3718,] 4.549758e-05 1.663346e-05 5.458253e-06
[3719,] 4.554422e-05 1.680400e-05 5.310448e-06
[3720,] 4.759869e-05 1.980937e-05 6.365127e-06
[3721,] 4.700193e-05 5.169085e-05 1.538262e-05
[3722,] 4.754030e-05 2.034737e-05 6.543527e-06
[3723,] 4.735753e-05 2.055339e-05 6.670129e-06
[3724,] 4.932871e-05 5.739308e-05 2.507911e-05
[3725,] 4.639292e-05 1.247066e-05 4.009700e-06
[3726,] 4.725407e-05 1.380387e-04 4.360936e-05
[3727,] 4.581257e-05 1.319379e-05 4.209717e-06
[3728,] 4.620462e-05 1.837001e-05 6.253353e-06
[3729,] 4.513549e-05 1.694452e-05 5.612142e-06
[3730,] 4.514141e-05 1.731635e-05 5.739450e-06
[3731,] 4.751440e-05 1.665307e-05 5.382972e-06
[3732,] 4.718143e-05 2.303575e-05 7.766320e-06
[3733,] 4.396511e-05 4.094164e-05 1.278221e-05
[3734,] 4.702662e-05 4.579603e-05 1.484136e-05
[3735,] 4.738060e-05 1.984043e-05 7.004279e-06
[3736,] 4.718157e-05 3.691800e-05 1.313498e-05
[3737,] 4.712668e-05 3.705956e-05 1.313739e-05
[3738,] 4.723025e-05 2.001057e-05 7.009365e-06
[3739,] 4.397533e-05 4.115440e-05 1.283647e-05
[3740,] 4.585036e-05 2.671613e-05 8.646266e-06
[3741,] 4.394771e-05 4.043440e-05 1.264304e-05
[3742,] 4.539668e-05 1.800712e-04 6.398024e-05
[3743,] 4.446721e-05 1.677505e-05 5.322678e-06
[3744,] 4.742647e-05 2.053634e-05 7.217441e-06
[3745,] 4.581762e-05 2.674467e-05 8.639463e-06
[3746,] 4.853784e-05 6.911554e-05 2.992088e-05
[3747,] 4.710388e-05 1.615909e-05 5.288292e-06
[3748,] 4.691239e-05 1.544918e-05 5.254786e-06
[3749,] 4.651696e-05 1.555336e-05 5.270650e-06
[3750,] 4.411572e-05 3.822607e-05 1.295666e-05
[3751,] 4.508707e-05 3.446796e-05 1.252444e-05
[3752,] 4.690514e-05 2.435703e-05 8.273841e-06
[3753,] 4.690416e-05 2.420572e-05 8.215020e-06
[3754,] 4.690376e-05 2.435703e-05 8.273394e-06
[3755,] 4.414732e-05 1.515005e-05 4.778441e-06
[3756,] 4.422183e-05 1.536549e-05 4.844370e-06
[3757,] 4.712588e-05 3.816489e-05 1.200351e-05
[3758,] 4.695426e-05 2.641698e-05 9.065590e-06
[3759,] 4.413911e-05 1.541949e-05 4.849941e-06
[3760,] 5.111008e-05 7.944601e-05 4.098159e-05
[3761,] 4.688031e-05 2.772169e-05 9.460123e-06
[3762,] 4.657891e-05 2.847259e-05 8.837401e-06
[3763,] 5.179732e-05 4.698786e-04 2.936282e-04
[3764,] 4.648990e-05 1.408132e-05 4.467965e-06
[3765,] 4.808325e-05 1.304759e-05 4.486204e-06
[3766,] 4.645335e-05 1.922528e-05 6.226743e-06
[3767,] 4.664666e-05 2.725787e-05 8.570653e-06
[3768,] 4.644306e-05 1.887646e-05 6.124412e-06
[3769,] 4.731965e-05 3.187111e-05 1.104872e-05
[3770,] 4.740551e-05 4.053198e-05 1.487885e-05
[3771,] 4.741823e-05 3.141379e-05 1.119217e-05
[3772,] 4.643162e-05 2.011187e-05 6.500612e-06
[3773,] 4.740541e-05 3.128297e-05 1.113429e-05
[3774,] 4.770819e-05 1.717173e-05 5.548507e-06
[3775,] 4.626585e-05 1.264496e-05 4.152384e-06
[3776,] 4.688942e-05 1.628666e-05 5.455821e-06
[3777,] 4.888179e-05 1.394029e-05 5.774686e-06
[3778,] 4.507342e-05 3.056961e-05 9.515612e-06
[3779,] 4.661467e-05 3.077227e-05 9.658990e-06
[3780,] 4.474363e-05 1.438115e-04 4.151915e-05
[3781,] 5.048463e-05 1.284492e-05 5.330264e-06
[3782,] 4.462431e-05 1.411010e-04 4.195381e-05
[3783,] 4.471584e-05 3.147750e-05 1.005076e-05
[3784,] 4.768396e-05 1.165536e-05 3.911603e-06
[3785,] 4.666477e-05 3.174828e-05 9.936402e-06
[3786,] 4.606903e-05 2.136690e-05 6.888726e-06
[3787,] 4.808014e-05 3.100763e-05 1.034498e-05
[3788,] 5.052880e-05 1.284169e-05 5.348198e-06
[3789,] 4.668373e-05 2.129164e-05 6.814094e-06
[3790,] 4.702248e-05 1.705207e-05 5.683561e-06
[3791,] 5.133010e-05 3.833565e-05 1.639328e-05
[3792,] 4.843530e-05 1.357902e-05 5.012508e-06
[3793,] 5.078074e-05 4.647272e-05 2.008639e-05
[3794,] 4.669630e-05 3.237894e-05 1.010607e-05
[3795,] 4.726475e-05 1.616459e-05 5.213405e-06
[3796,] 5.054075e-05 5.157083e-05 2.240555e-05
[3797,] 4.673693e-05 3.320516e-05 1.032588e-05
[3798,] 4.732387e-05 2.609915e-05 9.011758e-06
[3799,] 4.689585e-05 4.779720e-05 1.579043e-05
[3800,] 4.734613e-05 2.502243e-05 8.625069e-06
[3801,] 5.033673e-05 4.649670e-05 1.995101e-05
[3802,] 4.689551e-05 4.762448e-05 1.572735e-05
[3803,] 4.692290e-05 5.053611e-05 1.641279e-05
[3804,] 6.797122e-05 6.726618e-05 3.696352e-05
[3805,] 4.601837e-05 1.163346e-05 3.856429e-06
[3806,] 4.713810e-05 9.062731e-05 3.186076e-05
[3807,] 4.533576e-05 1.330542e-05 4.303258e-06
[3808,] 4.849339e-05 1.735680e-04 7.040651e-05
[3809,] 4.534230e-05 1.288403e-05 4.184063e-06
[3810,] 4.532145e-05 3.837216e-05 1.164521e-05
[3811,] 4.517776e-05 1.260517e-05 4.112250e-06
[3812,] 4.526473e-05 1.295722e-05 4.207952e-06
[3813,] 4.991028e-05 1.940378e-05 7.231844e-06
[3814,] 4.522440e-05 4.097911e-05 1.245639e-05
[3815,] 5.025863e-05 1.918017e-05 7.145652e-06
[3816,] 4.834048e-05 1.471772e-05 5.281804e-06
[3817,] 5.123544e-05 1.929557e-05 7.283604e-06
[3818,] 5.138184e-05 1.954208e-05 7.419410e-06
[3819,] 4.508464e-05 8.090291e-05 2.647201e-05
[3820,] 4.712725e-05 2.292426e-05 7.746707e-06
[3821,] 4.712647e-05 2.293303e-05 7.749510e-06
[3822,] 4.840162e-05 4.159367e-05 1.591591e-05
[3823,] 4.708107e-05 1.449390e-03 6.142899e-04
[3824,] 4.778413e-05 1.870986e-04 5.352728e-05
[3825,] 4.783204e-05 1.881033e-04 5.362236e-05
[3826,] 5.211435e-05 3.928316e-05 1.662849e-05
[3827,] 4.747184e-05 3.091108e-05 1.156569e-05
[3828,] 4.492651e-05 3.645962e-05 1.235028e-05
[3829,] 4.725450e-05 3.310514e-04 9.484734e-05
[3830,] 5.140398e-05 1.962771e-05 6.454892e-06
[3831,] 4.728951e-05 8.593498e-05 2.588968e-05
[3832,] 5.197675e-05 4.467178e-05 1.910019e-05
[3833,] 5.051975e-05 1.296446e-05 4.582390e-06
[3834,] 4.766834e-05 3.237718e-04 9.183977e-05
[3835,] 5.312411e-05 1.305977e-05 4.312686e-06
[3836,] 4.750445e-05 5.267461e-05 2.045603e-05
[3837,] 4.654162e-05 3.309069e-03 9.133997e-04
[3838,] 5.148516e-05 1.955199e-05 6.481375e-06
[3839,] 5.226091e-05 4.924109e-05 2.137455e-05
[3840,] 5.189618e-05 1.952560e-05 6.509728e-06
[3841,] 4.801661e-05 4.254264e-05 1.612521e-05
[3842,] 4.711684e-05 5.160502e-03 1.300618e-03
[3843,] 4.589445e-05 4.691250e-05 1.545170e-05
[3844,] 4.796695e-05 4.266027e-05 1.649077e-05
[3845,] 4.910881e-05 2.094895e-02 1.056347e-02
[3846,] 4.604232e-05 1.758293e-04 6.350373e-05
[3847,] 5.087329e-05 1.890633e-05 5.991563e-06
[3848,] 4.649726e-05 4.113158e-05 1.339271e-05
[3849,] 4.799334e-05 3.866925e-05 1.426470e-05
[3850,] 4.594533e-05 8.042119e-04 2.755839e-04
[3851,] 4.764611e-05 2.765406e-05 9.688589e-06
[3852,] 4.617044e-05 9.829057e-05 3.673221e-05
[3853,] 4.637590e-05 1.031238e-02 2.925408e-03
[3854,] 4.752505e-05 1.444463e-04 4.207902e-05
[3855,] 4.651190e-05 1.207798e-04 4.628536e-05
[3856,] 4.637654e-05 7.994160e-03 2.281309e-03
[3857,] 4.763966e-05 1.437518e-04 4.146227e-05
[3858,] 4.691577e-05 4.502937e-05 1.381667e-05
[3859,] 4.761308e-05 2.101096e-05 7.504176e-06
[3860,] 4.667541e-05 3.404203e-03 9.337318e-04
[3861,] 4.480015e-05 3.565215e-03 1.166970e-03
[3862,] 4.613400e-05 7.933886e-05 2.933849e-05
[3863,] 4.675133e-05 1.616951e-04 6.282263e-05
[3864,] 4.654872e-05 1.092425e-02 2.801099e-03
[3865,] 4.538130e-05 1.990691e-05 6.837375e-06
[3866,] 4.624247e-05 1.187471e-04 4.448011e-05
[3867,] 4.673549e-05 3.150186e-04 9.013933e-05
[3868,] 4.507235e-05 8.074625e-05 2.532306e-05
[3869,] 4.394023e-05 5.259182e-04 1.789270e-04
[3870,] 4.423498e-05 3.476868e-04 1.237701e-04
[3871,] 4.388499e-05 3.726028e-04 1.259674e-04
[3872,] 4.397797e-05 4.485810e-04 1.538067e-04
[3873,] 4.376828e-05 2.201334e-03 7.062418e-04
[3874,] 4.385786e-05 2.496232e-03 8.316481e-04
[3875,] 4.378933e-05 5.375249e-03 1.733074e-03
[3876,] 4.616855e-05 2.093442e-05 7.062926e-06
[3877,] 4.712611e-05 3.199789e-05 1.045412e-05
[3878,] 4.571454e-05 2.188631e-05 7.715558e-06
[3879,] 4.418082e-05 2.033286e-02 7.228668e-03
[3880,] 4.447145e-05 6.704557e-03 2.478942e-03
[3881,] 4.477289e-05 1.179912e-03 4.455480e-04
[3882,] 4.425784e-05 1.166753e-02 4.194017e-03
[3883,] 4.500383e-05 2.712586e-04 8.594697e-05
[3884,] 4.597099e-05 6.730985e-03 2.853028e-03
[3885,] 4.742198e-05 2.892604e-05 9.209530e-06
[3886,] 4.698858e-05 2.590219e-05 7.963726e-06
[3887,] 4.593251e-05 1.741772e-04 5.255545e-05
[3888,] 4.550712e-05 9.418982e-04 3.744258e-04
[3889,] 4.543508e-05 1.125787e-03 4.420495e-04
[3890,] 4.706449e-05 3.613458e-05 1.182153e-05
[3891,] 4.714719e-05 1.764742e-05 5.968066e-06
[3892,] 4.527644e-05 4.952595e-02 2.004247e-02
[3893,] 4.514673e-05 5.547248e-03 2.200618e-03
[3894,] 4.423364e-05 6.601874e-02 2.352675e-02
[3895,] 4.743506e-05 7.171029e-05 2.153300e-05
[3896,] 4.730263e-05 6.776370e-05 2.092838e-05
[3897,] 4.716038e-05 3.558019e-05 1.146352e-05
[3898,] 4.725089e-05 5.864405e-05 1.819549e-05
[3899,] 4.528296e-05 6.970482e-03 2.804945e-03
[3900,] 4.625826e-05 1.848741e-02 5.305913e-03
[3901,] 4.680519e-05 8.521151e-04 3.627565e-04
[3902,] 4.510490e-05 1.216058e-02 4.831042e-03
[3903,] 4.486489e-05 9.170275e-03 3.555862e-03
[3904,] 4.516722e-05 1.227248e-02 4.870363e-03
[3905,] 4.416008e-05 1.113271e-01 3.923525e-02
[3906,] 4.413024e-05 1.901008e-02 6.684993e-03
[3907,] 4.411603e-05 4.802950e-03 1.679577e-03
[3908,] 4.697850e-05 2.346295e-05 7.871639e-06
[3909,] 4.603161e-05 5.160219e-03 2.208776e-03
[3910,] 4.664054e-05 7.460712e-03 1.868689e-03
[3911,] 4.391145e-05 7.709224e-05 2.635522e-05
[3912,] 4.428372e-05 1.161889e-05 3.873893e-06
[3913,] 4.513311e-05 4.782702e-04 1.831550e-04
[3914,] 4.750294e-05 3.705148e-05 1.321072e-05
[3915,] 4.761337e-05 3.403029e-05 1.380462e-05
[3916,] 4.393472e-05 2.296632e-05 7.794143e-06
[3917,] 4.707010e-05 1.392300e-05 4.626376e-06
[3918,] 4.715943e-05 1.784921e-05 5.976248e-06
[3919,] 4.736237e-05 1.244236e-05 4.151817e-06
[3920,] 4.709059e-05 5.988264e-05 1.734731e-05
[3921,] 4.397268e-05 1.243413e-05 3.932745e-06
[3922,] 4.392922e-05 1.380818e-05 4.062795e-06
[3923,] 4.393094e-05 1.386857e-05 4.079551e-06
[3924,] 4.715241e-05 3.772814e-05 1.250439e-05
[3925,] 4.388080e-05 1.238888e-05 3.926667e-06
[3926,] 4.413892e-05 5.260526e-05 1.198013e-05
[3927,] 4.393633e-05 1.235905e-05 3.921487e-06
[3928,] 4.403701e-05 1.660461e-05 5.562429e-06
[3929,] 4.386185e-05 1.228547e-05 4.067450e-06
[3930,] 4.392801e-05 1.222742e-05 3.922153e-06
[3931,] 4.448242e-05 1.299718e-05 3.949688e-06
[3932,] 4.517354e-05 1.540530e-04 3.376903e-05
[3933,] 4.863370e-05 1.337178e-04 6.374522e-05
[3934,] 4.716714e-05 2.200476e-05 7.194780e-06
[3935,] 4.440958e-05 2.562949e-05 8.811425e-06
[3936,] 4.726159e-05 2.144979e-05 7.050190e-06
[3937,] 5.519104e-05 1.873400e-05 1.110429e-05
[3938,] 5.400364e-05 1.295946e-05 4.045930e-06
[3939,] 4.692912e-05 1.375624e-05 4.587790e-06
[3940,] 4.693744e-05 1.347176e-05 4.490248e-06
[3941,] 4.582139e-05 1.510322e-05 5.000313e-06
[3942,] 4.539106e-05 1.778857e-05 6.097696e-06
[3943,] 4.637494e-05 3.859756e-05 1.224351e-05
[3944,] 4.682868e-05 2.381005e-05 8.152735e-06
[3945,] 4.640971e-05 1.842545e-05 6.472559e-06
[3946,] 4.602120e-05 1.765401e-05 5.867019e-06
[3947,] 4.398835e-05 1.260202e-05 4.162423e-06
[3948,] 4.410903e-05 1.181939e-05 3.903135e-06
[3949,] 4.583982e-05 2.544098e-05 9.094685e-06
[3950,] 4.708254e-05 1.754131e-05 5.772687e-06
[3951,] 4.651290e-05 1.813321e-05 6.023608e-06
[3952,] 4.627200e-05 2.377522e-05 7.766482e-06
[3953,] 4.582294e-05 2.619456e-05 8.572105e-06
[3954,] 4.643472e-05 2.388574e-05 7.843775e-06
[3955,] 4.600970e-05 2.340311e-05 8.355187e-06
[3956,] 4.635167e-05 1.818946e-05 6.002269e-06
[3957,] 4.399344e-05 1.861739e-05 6.122416e-06
[3958,] 4.460788e-05 1.785007e-05 5.865218e-06
[3959,] 4.632839e-05 3.660635e-05 1.203162e-05
[3960,] 4.464202e-05 1.610194e-05 5.314164e-06
[3961,] 4.816565e-05 1.683733e-04 7.107619e-05
[3962,] 4.752599e-05 1.778345e-05 5.914912e-06
[3963,] 4.584272e-05 1.610115e-05 5.534332e-06
[3964,] 4.458481e-05 1.504024e-05 4.977464e-06
[3965,] 4.467120e-05 2.874598e-05 9.436935e-06
[3966,] 4.431980e-05 9.794472e-05 2.953207e-05
[3967,] 4.458456e-05 1.490660e-05 4.935925e-06
[3968,] 4.792016e-05 1.751050e-04 4.515141e-05
[3969,] 4.458356e-05 1.494931e-05 4.950000e-06
[3970,] 4.644394e-05 1.957677e-05 5.946054e-06
[3971,] 4.930030e-05 9.553093e-05 2.423427e-05
[3972,] 4.484017e-05 8.935770e-05 2.608843e-05
[3973,] 4.777751e-05 1.430032e-04 3.757649e-05
[3974,] 4.665617e-05 1.833167e-04 5.275128e-05
[3975,] 4.434406e-05 7.328037e-05 2.222420e-05
[3976,] 4.458415e-05 1.516822e-05 5.020162e-06
[3977,] 4.497841e-05 7.847132e-05 2.285960e-05
[3978,] 4.807552e-05 7.974210e-05 2.202801e-05
[3979,] 4.811710e-05 8.108263e-05 2.234453e-05
[3980,] 4.753706e-05 1.044026e-04 2.927348e-05
[3981,] 4.458414e-05 1.505602e-05 4.987645e-06
[3982,] 4.571372e-05 8.312018e-05 2.342904e-05
[3983,] 4.715785e-05 3.251884e-05 1.121486e-05
[3984,] 4.664019e-05 3.051668e-04 8.707030e-05
[3985,] 4.563987e-05 7.417950e-05 2.107685e-05
[3986,] 4.483923e-05 2.636195e-05 8.660648e-06
[3987,] 4.767847e-05 6.158722e-05 2.477066e-05
[3988,] 4.538374e-05 3.367570e-05 1.203153e-05
[3989,] 4.457610e-05 1.495545e-05 4.952081e-06
[3990,] 4.692842e-05 1.483792e-05 5.115386e-06
[3991,] 4.720464e-05 3.253276e-05 1.127609e-05
[3992,] 4.620131e-05 7.086773e-05 2.159528e-05
[3993,] 4.620154e-05 7.106506e-05 2.165286e-05
[3994,] 4.458343e-05 1.496198e-05 4.957179e-06
[3995,] 4.768271e-05 6.429895e-05 2.577839e-05
[3996,] 4.416457e-05 1.810327e-05 5.867419e-06
[3997,] 4.458824e-05 1.508655e-05 5.001065e-06
[3998,] 4.457973e-05 1.521232e-05 5.037842e-06
[3999,] 4.459204e-05 1.492908e-05 4.928307e-06
[4000,] 4.630511e-05 3.524871e-05 1.163004e-05
[4001,] 4.481201e-05 1.316799e-05 4.345797e-06
[4002,] 4.472724e-05 1.299444e-05 4.295051e-06
[4003,] 4.457993e-05 1.507600e-05 4.993604e-06
[4004,] 4.458119e-05 1.490893e-05 4.926579e-06
[4005,] 4.457998e-05 1.512146e-05 5.007697e-06
[4006,] 4.491203e-05 2.023555e-05 6.986150e-06
[4007,] 4.564681e-05 1.952762e-05 6.938923e-06
[4008,] 4.477563e-05 1.292223e-05 4.280313e-06
[4009,] 4.458992e-05 1.511607e-05 4.998156e-06
[4010,] 4.498112e-05 1.312822e-05 4.326235e-06
[4011,] 4.477087e-05 1.265427e-05 4.175769e-06
[4012,] 4.710587e-05 3.611480e-05 1.242257e-05
[4013,] 4.709303e-05 2.830349e-05 9.682485e-06
[4014,] 4.503443e-05 1.387110e-05 4.638784e-06
[4015,] 4.492748e-05 1.500545e-05 4.937384e-06
[4016,] 4.496216e-05 1.548421e-05 5.079371e-06
[4017,] 5.079245e-05 3.401595e-05 1.268376e-05
[4018,] 4.582819e-05 2.256361e-05 8.007448e-06
[4019,] 4.516370e-05 1.545335e-05 5.041992e-06
[4020,] 4.707671e-05 2.530085e-05 8.620457e-06
[4021,] 4.511498e-05 1.435139e-05 4.881718e-06
[4022,] 4.527778e-05 2.778370e-05 9.024599e-06
[4023,] 4.940259e-05 5.267310e-05 2.244786e-05
[4024,] 4.628422e-05 3.194448e-05 1.166094e-05
[4025,] 4.714175e-05 2.432052e-04 8.687137e-05
[4026,] 4.636266e-05 3.576057e-05 1.189473e-05
[4027,] 4.711342e-05 1.405993e-04 4.935683e-05
[4028,] 4.627547e-05 2.788578e-05 1.011419e-05
[4029,] 4.534795e-05 2.808249e-05 9.015382e-06
[4030,] 4.601018e-05 1.761532e-05 5.721921e-06
[4031,] 4.608526e-05 1.819649e-05 6.400490e-06
[4032,] 4.589006e-05 1.453734e-05 4.794615e-06
[4033,] 4.731097e-05 2.486011e-05 8.062213e-06
[4034,] 4.578447e-05 1.768994e-05 5.758677e-06
[4035,] 4.492062e-05 3.588206e-05 1.236061e-05
[4036,] 4.755134e-05 6.367131e-05 2.584377e-05
[4037,] 4.516881e-05 2.336286e-05 8.088539e-06
[4038,] 4.656888e-05 5.915847e-05 2.233534e-05
[4039,] 4.552371e-05 8.098982e-05 2.946581e-05
[4040,] 4.526634e-05 1.335777e-04 4.748706e-05
[4041,] 4.502146e-05 1.991539e-05 6.597305e-06
[4042,] 4.496848e-05 1.997306e-05 6.608011e-06
[4043,] 4.496529e-05 3.323472e-05 1.126720e-05
[4044,] 4.530071e-05 1.677333e-04 5.996210e-05
[4045,] 4.778853e-05 4.083794e-05 1.255892e-05
[4046,] 4.515862e-05 5.030624e-05 1.770619e-05
[4047,] 4.488297e-05 2.004328e-05 6.614069e-06
[4048,] 5.295513e-05 3.389493e-05 1.460948e-05
[4049,] 4.481232e-05 2.300811e-05 7.781372e-06
[4050,] 4.509214e-05 7.009575e-05 2.428494e-05
[4051,] 5.003286e-05 6.872068e-05 1.639295e-05
[4052,] 4.476446e-05 3.938309e-05 1.326103e-05
[4053,] 4.477654e-05 3.808202e-05 1.284719e-05
[4054,] 4.477440e-05 3.686653e-05 1.242821e-05
[4055,] 4.489021e-05 1.998553e-05 6.594046e-06
[4056,] 4.458815e-05 1.885622e-05 6.256690e-06
[4057,] 4.602365e-05 5.652678e-05 1.816871e-05
[4058,] 4.519741e-05 2.821912e-05 9.588336e-06
[4059,] 4.509281e-05 3.608725e-05 1.205064e-05
[4060,] 4.512990e-05 1.585086e-05 5.258555e-06
[4061,] 4.509767e-05 1.687276e-05 5.592596e-06
[4062,] 4.512058e-05 1.710164e-05 5.698825e-06
[4063,] 4.696998e-05 2.497353e-05 8.469781e-06
[4064,] 4.500405e-05 4.024961e-05 1.345388e-05
[4065,] 4.549929e-05 1.932245e-05 6.423185e-06
[4066,] 4.607392e-05 2.001502e-05 6.523992e-06
[4067,] 4.501557e-05 1.780013e-05 5.929102e-06
[4068,] 4.607957e-05 1.994255e-05 6.508489e-06
[4069,] 4.872815e-05 4.716647e-05 1.933237e-05
[4070,] 4.576289e-05 3.270486e-05 1.029751e-05
[4071,] 4.610423e-05 1.988816e-05 6.495694e-06
[4072,] 4.818936e-05 2.517326e-05 7.957501e-06
[4073,] 4.501645e-05 1.877854e-05 6.230345e-06
[4074,] 4.586415e-05 2.353515e-05 7.743436e-06
[4075,] 4.826407e-05 2.527341e-05 7.970571e-06
[4076,] 4.592041e-05 2.349091e-05 7.744407e-06
[4077,] 4.820413e-05 2.467350e-05 7.829113e-06
[4078,] 4.588782e-05 2.435804e-05 7.894632e-06
[4079,] 4.500968e-05 1.595652e-05 5.306971e-06
[4080,] 4.814707e-05 2.470030e-05 7.843204e-06
[4081,] 4.597640e-05 2.082844e-05 6.731423e-06
[4082,] 4.581437e-05 2.676405e-05 8.279901e-06
[4083,] 4.501818e-05 1.810172e-05 5.969523e-06
[4084,] 8.723903e-05 2.506400e-05 7.589270e-06
[4085,] 4.670872e-05 4.053007e-05 1.317740e-05
[4086,] 4.761136e-05 1.725802e-05 5.751696e-06
[4087,] 4.501868e-05 1.624537e-05 5.414626e-06
[4088,] 4.585283e-05 2.860023e-05 9.017321e-06
[4089,] 4.514361e-05 1.599784e-05 5.234491e-06
[4090,] 4.722562e-05 1.988068e-05 6.580591e-06
[4091,] 4.547124e-05 2.727694e-05 8.821503e-06
[4092,] 4.584611e-05 1.896838e-05 6.522478e-06
[4093,] 4.757765e-05 2.249350e-05 7.507007e-06
[4094,] 4.597770e-05 2.167286e-05 7.531879e-06
[4095,] 4.579863e-05 3.685778e-05 1.138555e-05
[4096,] 4.588659e-05 1.884418e-05 6.487402e-06
[4097,] 4.551281e-05 1.457202e-05 4.867191e-06
[4098,] 4.546910e-05 1.426752e-05 4.745130e-06
[4099,] 4.558028e-05 6.460199e-05 1.921273e-05
[4100,] 4.553705e-05 1.349734e-05 4.463500e-06
[4101,] 4.555506e-05 1.321210e-05 4.382870e-06
[4102,] 4.556477e-05 1.324065e-05 4.380899e-06
```
