## Supplementary material for "Characterization of shared and ancestry-specific signals driving complex traits using multi-ancestry fine-mapping": s1_data.bim

```
5	chr5:158315908:T:C	0	158315908	C	T
5	chr5:158316287:C:T	0	158316287	T	C
5	chr5:158316309:G:A	0	158316309	A	G
5	chr5:158316773:G:T	0	158316773	T	G
5	chr5:158318161:G:C	0	158318161	C	G
5	chr5:158318255:C:T	0	158318255	T	C
5	chr5:158318366:T:C	0	158318366	C	T
5	chr5:158318466:C:T	0	158318466	T	C
5	chr5:158319092:C:T	0	158319092	T	C
5	chr5:158319166:C:G	0	158319166	G	C
5	chr5:158319282:T:C	0	158319282	C	T
5	chr5:158319302:C:T	0	158319302	T	C
5	chr5:158319625:T:C	0	158319625	C	T
5	chr5:158319836:C:T	0	158319836	T	C
5	chr5:158319844:C:T	0	158319844	T	C
5	chr5:158319882:G:A	0	158319882	A	G
5	chr5:158320441:A:G	0	158320441	G	A
5	chr5:158321197:G:C	0	158321197	C	G
5	chr5:158321498:C:T	0	158321498	T	C
5	chr5:158321583:T:C	0	158321583	C	T
5	chr5:158322480:T:A	0	158322480	A	T
5	chr5:158323126:C:T	0	158323126	T	C
5	chr5:158323341:A:G	0	158323341	G	A
5	chr5:158323546:T:C	0	158323546	C	T
5	chr5:158323661:A:T	0	158323661	T	A
5	chr5:158323995:A:G	0	158323995	G	A
5	chr5:158326097:T:C	0	158326097	C	T
5	chr5:158326406:A:G	0	158326406	G	A
5	chr5:158326532:A:G	0	158326532	G	A
5	chr5:158327413:A:G	0	158327413	G	A
5	chr5:158327635:A:G	0	158327635	G	A
5	chr5:158327920:A:T	0	158327920	T	A
5	chr5:158328460:T:C	0	158328460	C	T
5	chr5:158328747:C:T	0	158328747	T	C
5	chr5:158328854:A:G	0	158328854	G	A
5	chr5:158330223:T:A	0	158330223	A	T
5	chr5:158330663:G:A	0	158330663	A	G
5	chr5:158330977:ATC:A	0	158330977	A	ATC
5	chr5:158331210:A:T	0	158331210	T	A
5	chr5:158331435:A:G	0	158331435	G	A
5	chr5:158331532:T:C	0	158331532	C	T
5	chr5:158331888:G:A	0	158331888	A	G
5	chr5:158333239:T:C	0	158333239	C	T
5	chr5:158333390:G:A	0	158333390	A	G
5	chr5:158333690:A:G	0	158333690	G	A
5	chr5:158334548:C:T	0	158334548	T	C
5	chr5:158334986:T:C	0	158334986	C	T
5	chr5:158335218:A:G	0	158335218	G	A
5	chr5:158335477:G:T	0	158335477	T	G
5	chr5:158336117:T:G	0	158336117	G	T
5	chr5:158336328:T:C	0	158336328	C	T
5	chr5:158338735:T:A	0	158338735	A	T
5	chr5:158338926:A:G	0	158338926	G	A
5	chr5:158339159:C:T	0	158339159	T	C
5	chr5:158339295:T:C	0	158339295	C	T
5	chr5:158339871:T:C	0	158339871	C	T
5	chr5:158341244:A:G	0	158341244	G	A
5	chr5:158341363:C:T	0	158341363	T	C
5	chr5:158341451:A:C	0	158341451	C	A
5	chr5:158341549:A:G	0	158341549	G	A
5	chr5:158342499:T:C	0	158342499	C	T
5	chr5:158343174:T:G	0	158343174	G	T
5	chr5:158343577:C:T	0	158343577	T	C
5	chr5:158344029:A:C	0	158344029	C	A
5	chr5:158344155:G:C	0	158344155	C	G
5	chr5:158344263:G:A	0	158344263	A	G
5	chr5:158344813:AT:A	0	158344813	A	AT
5	chr5:158344900:G:A	0	158344900	A	G
5	chr5:158345061:G:A	0	158345061	A	G
5	chr5:158345399:A:G	0	158345399	G	A
5	chr5:158346035:A:G	0	158346035	G	A
5	chr5:158346347:A:C	0	158346347	C	A
5	chr5:158346585:G:A	0	158346585	A	G
5	chr5:158346600:A:G	0	158346600	G	A
5	chr5:158347158:A:T	0	158347158	T	A
5	chr5:158347524:A:G	0	158347524	G	A
5	chr5:158347766:G:A	0	158347766	A	G
5	chr5:158347853:G:A	0	158347853	A	G
5	chr5:158347982:G:A	0	158347982	A	G
5	chr5:158350217:A:G	0	158350217	G	A
5	chr5:158350392:T:A	0	158350392	A	T
5	chr5:158350662:A:G	0	158350662	G	A
5	chr5:158351250:TTTTA:T	0	158351250	T	TTTTA
5	chr5:158351824:T:C	0	158351824	C	T
5	chr5:158352468:C:A	0	158352468	A	C
5	chr5:158352564:T:C	0	158352564	C	T
5	chr5:158352649:A:G	0	158352649	G	A
5	chr5:158352692:C:T	0	158352692	T	C
5	chr5:158353209:A:G	0	158353209	G	A
5	chr5:158353804:CTTAT:C	0	158353804	C	CTTAT
5	chr5:158354186:G:A	0	158354186	A	G
5	chr5:158354618:G:T	0	158354618	T	G
5	chr5:158355045:C:T	0	158355045	T	C
5	chr5:158355238:C:T	0	158355238	T	C
5	chr5:158355458:T:C	0	158355458	C	T
5	chr5:158355677:G:T	0	158355677	T	G
5	chr5:158356138:G:A	0	158356138	A	G
5	chr5:158356172:G:A	0	158356172	A	G
5	chr5:158356202:G:A	0	158356202	A	G
5	chr5:158356476:A:G	0	158356476	G	A
5	chr5:158356488:G:C	0	158356488	C	G
5	chr5:158356522:A:G	0	158356522	G	A
5	chr5:158356784:T:G	0	158356784	G	T
5	chr5:158357175:A:G	0	158357175	G	A
5	chr5:158357272:C:T	0	158357272	T	C
5	chr5:158357831:C:T	0	158357831	T	C
5	chr5:158359001:T:C	0	158359001	C	T
5	chr5:158361134:T:A	0	158361134	A	T
5	chr5:158361153:T:C	0	158361153	C	T
5	chr5:158362017:T:C	0	158362017	C	T
5	chr5:158362964:A:G	0	158362964	G	A
5	chr5:158363505:G:A	0	158363505	A	G
5	chr5:158363523:C:T	0	158363523	T	C
5	chr5:158364130:A:G	0	158364130	G	A
5	chr5:158364455:C:T	0	158364455	T	C
5	chr5:158366438:A:G	0	158366438	G	A
5	chr5:158366494:C:T	0	158366494	T	C
5	chr5:158367049:A:G	0	158367049	G	A
5	chr5:158367340:A:T	0	158367340	T	A
5	chr5:158367829:T:C	0	158367829	C	T
5	chr5:158368693:G:A	0	158368693	A	G
5	chr5:158369078:C:T	0	158369078	T	C
5	chr5:158369278:C:T	0	158369278	T	C
5	chr5:158369309:A:G	0	158369309	G	A
5	chr5:158370069:T:C	0	158370069	C	T
5	chr5:158370072:CCA:C	0	158370072	C	CCA
5	chr5:158370714:T:C	0	158370714	C	T
5	chr5:158372596:A:G	0	158372596	G	A
5	chr5:158373098:G:A	0	158373098	A	G
5	chr5:158373381:C:T	0	158373381	T	C
5	chr5:158373456:A:T	0	158373456	T	A
5	chr5:158373654:A:G	0	158373654	G	A
5	chr5:158373936:A:G	0	158373936	G	A
5	chr5:158374710:C:T	0	158374710	T	C
5	chr5:158374777:T:C	0	158374777	C	T
5	chr5:158374968:G:A	0	158374968	A	G
5	chr5:158375262:T:A	0	158375262	A	T
5	chr5:158376326:C:T	0	158376326	T	C
5	chr5:158376402:T:C	0	158376402	C	T
5	chr5:158376622:G:A	0	158376622	A	G
5	chr5:158377449:C:T	0	158377449	T	C
5	chr5:158378396:A:G	0	158378396	G	A
5	chr5:158379242:G:A	0	158379242	A	G
5	chr5:158380414:G:A	0	158380414	A	G
5	chr5:158380591:C:T	0	158380591	T	C
5	chr5:158380787:G:A	0	158380787	A	G
5	chr5:158381152:GCCTTCT:G	0	158381152	G	GCCTTCT
5	chr5:158381745:C:CTG	0	158381745	CTG	C
5	chr5:158382753:C:T	0	158382753	T	C
5	chr5:158382985:C:T	0	158382985	T	C
5	chr5:158383777:C:T	0	158383777	T	C
5	chr5:158383828:A:G	0	158383828	G	A
5	chr5:158384407:A:C	0	158384407	C	A
5	chr5:158384675:C:T	0	158384675	T	C
5	chr5:158385012:T:C	0	158385012	C	T
5	chr5:158385221:C:A	0	158385221	A	C
5	chr5:158385804:C:T	0	158385804	T	C
5	chr5:158386005:T:C	0	158386005	C	T
5	chr5:158386140:A:G	0	158386140	G	A
5	chr5:158386459:A:T	0	158386459	T	A
5	chr5:158387220:T:C	0	158387220	C	T
5	chr5:158387232:A:G	0	158387232	G	A
5	chr5:158389037:T:G	0	158389037	G	T
5	chr5:158389119:A:G	0	158389119	G	A
5	chr5:158389134:G:A	0	158389134	A	G
5	chr5:158389140:C:T	0	158389140	T	C
5	chr5:158389335:A:G	0	158389335	G	A
5	chr5:158390285:A:G	0	158390285	G	A
5	chr5:158390545:G:A	0	158390545	A	G
5	chr5:158390600:A:G	0	158390600	G	A
5	chr5:158390767:G:A	0	158390767	A	G
5	chr5:158391010:A:G	0	158391010	G	A
5	chr5:158391072:C:T	0	158391072	T	C
5	chr5:158391483:C:T	0	158391483	T	C
5	chr5:158391732:C:A	0	158391732	A	C
5	chr5:158391806:G:A	0	158391806	A	G
5	chr5:158391866:G:A	0	158391866	A	G
5	chr5:158392616:A:G	0	158392616	G	A
5	chr5:158393022:T:C	0	158393022	C	T
5	chr5:158393215:G:A	0	158393215	A	G
5	chr5:158393594:C:T	0	158393594	T	C
5	chr5:158393804:G:A	0	158393804	A	G
5	chr5:158393915:C:T	0	158393915	T	C
5	chr5:158394650:C:T	0	158394650	T	C
5	chr5:158395106:T:A	0	158395106	A	T
5	chr5:158395244:G:A	0	158395244	A	G
5	chr5:158395246:T:C	0	158395246	C	T
5	chr5:158395668:C:G	0	158395668	G	C
5	chr5:158397175:T:C	0	158397175	C	T
5	chr5:158397276:G:T	0	158397276	T	G
5	chr5:158397473:A:G	0	158397473	G	A
5	chr5:158397548:G:A	0	158397548	A	G
5	chr5:158398988:T:C	0	158398988	C	T
5	chr5:158399273:G:A	0	158399273	A	G
5	chr5:158399832:GATA:G	0	158399832	G	GATA
5	chr5:158400378:G:A	0	158400378	A	G
5	chr5:158400509:A:G	0	158400509	G	A
5	chr5:158402535:G:T	0	158402535	T	G
5	chr5:158402678:G:A	0	158402678	A	G
5	chr5:158403039:A:G	0	158403039	G	A
5	chr5:158405292:A:G	0	158405292	G	A
5	chr5:158405420:C:T	0	158405420	T	C
5	chr5:158405741:G:A	0	158405741	A	G
5	chr5:158406009:T:C	0	158406009	C	T
5	chr5:158407570:T:G	0	158407570	G	T
5	chr5:158407612:T:C	0	158407612	C	T
5	chr5:158407873:A:T	0	158407873	T	A
5	chr5:158407956:A:G	0	158407956	G	A
5	chr5:158408584:G:A	0	158408584	A	G
5	chr5:158410396:T:A	0	158410396	A	T
5	chr5:158411534:G:A	0	158411534	A	G
5	chr5:158412969:A:C	0	158412969	C	A
5	chr5:158414087:T:C	0	158414087	C	T
5	chr5:158414219:T:C	0	158414219	C	T
5	chr5:158415731:C:T	0	158415731	T	C
5	chr5:158417097:G:A	0	158417097	A	G
5	chr5:158417527:T:C	0	158417527	C	T
5	chr5:158417548:C:T	0	158417548	T	C
5	chr5:158417878:G:A	0	158417878	A	G
5	chr5:158418395:G:A	0	158418395	A	G
5	chr5:158419801:G:T	0	158419801	T	G
5	chr5:158420064:G:A	0	158420064	A	G
5	chr5:158420184:A:C	0	158420184	C	A
5	chr5:158420351:T:C	0	158420351	C	T
5	chr5:158420622:C:T	0	158420622	T	C
5	chr5:158421168:G:T	0	158421168	T	G
5	chr5:158422091:ATAT:A	0	158422091	A	ATAT
5	chr5:158422287:G:A	0	158422287	A	G
5	chr5:158424132:T:C	0	158424132	C	T
5	chr5:158424387:G:A	0	158424387	A	G
5	chr5:158424413:T:G	0	158424413	G	T
5	chr5:158424572:C:T	0	158424572	T	C
5	chr5:158424769:G:T	0	158424769	T	G
5	chr5:158424911:T:C	0	158424911	C	T
5	chr5:158426001:G:A	0	158426001	A	G
5	chr5:158427883:C:T	0	158427883	T	C
5	chr5:158427960:C:T	0	158427960	T	C
5	chr5:158428645:T:C	0	158428645	C	T
5	chr5:158429503:T:C	0	158429503	C	T
5	chr5:158429561:A:T	0	158429561	T	A
5	chr5:158429768:G:A	0	158429768	A	G
5	chr5:158429798:G:A	0	158429798	A	G
5	chr5:158430010:C:CA	0	158430010	CA	C
5	chr5:158430418:G:T	0	158430418	T	G
5	chr5:158430437:C:T	0	158430437	T	C
5	chr5:158431003:G:T	0	158431003	T	G
5	chr5:158431229:A:G	0	158431229	G	A
5	chr5:158432272:A:T	0	158432272	T	A
5	chr5:158432396:G:A	0	158432396	A	G
5	chr5:158432625:T:C	0	158432625	C	T
5	chr5:158432959:C:T	0	158432959	T	C
5	chr5:158433620:G:A	0	158433620	A	G
5	chr5:158433631:A:G	0	158433631	G	A
5	chr5:158434050:T:C	0	158434050	C	T
5	chr5:158434455:G:A	0	158434455	A	G
5	chr5:158434831:C:T	0	158434831	T	C
5	chr5:158435228:T:C	0	158435228	C	T
5	chr5:158435384:T:G	0	158435384	G	T
5	chr5:158435419:A:G	0	158435419	G	A
5	chr5:158435607:G:A	0	158435607	A	G
5	chr5:158435963:A:G	0	158435963	G	A
5	chr5:158436000:C:T	0	158436000	T	C
5	chr5:158436296:G:A	0	158436296	A	G
5	chr5:158436306:A:T	0	158436306	T	A
5	chr5:158436556:C:A	0	158436556	A	C
5	chr5:158436577:G:A	0	158436577	A	G
5	chr5:158437298:C:CTA	0	158437298	CTA	C
5	chr5:158437326:A:G	0	158437326	G	A
5	chr5:158438405:A:G	0	158438405	G	A
5	chr5:158439028:T:G	0	158439028	G	T
5	chr5:158439459:C:T	0	158439459	T	C
5	chr5:158439622:C:T	0	158439622	T	C
5	chr5:158440202:A:G	0	158440202	G	A
5	chr5:158440423:A:G	0	158440423	G	A
5	chr5:158440587:C:T	0	158440587	T	C
5	chr5:158440702:C:T	0	158440702	T	C
5	chr5:158441550:A:G	0	158441550	G	A
5	chr5:158442449:T:G	0	158442449	G	T
5	chr5:158442574:CTT:C	0	158442574	C	CTT
5	chr5:158442804:A:G	0	158442804	G	A
5	chr5:158442893:A:C	0	158442893	C	A
5	chr5:158443033:G:T	0	158443033	T	G
5	chr5:158443054:A:T	0	158443054	T	A
5	chr5:158443162:A:G	0	158443162	G	A
5	chr5:158443534:T:C	0	158443534	C	T
5	chr5:158443934:A:T	0	158443934	T	A
5	chr5:158444676:C:T	0	158444676	T	C
5	chr5:158444794:A:C	0	158444794	C	A
5	chr5:158446080:T:C	0	158446080	C	T
5	chr5:158446519:C:T	0	158446519	T	C
5	chr5:158446622:A:G	0	158446622	G	A
5	chr5:158447460:T:C	0	158447460	C	T
5	chr5:158448223:C:T	0	158448223	T	C
5	chr5:158448385:C:T	0	158448385	T	C
5	chr5:158448578:G:C	0	158448578	C	G
5	chr5:158448686:G:T	0	158448686	T	G
5	chr5:158449351:C:G	0	158449351	G	C
5	chr5:158449367:C:T	0	158449367	T	C
5	chr5:158449466:T:G	0	158449466	G	T
5	chr5:158449578:T:C	0	158449578	C	T
5	chr5:158449615:C:T	0	158449615	T	C
5	chr5:158449774:C:T	0	158449774	T	C
5	chr5:158449876:T:C	0	158449876	C	T
5	chr5:158450021:C:A	0	158450021	A	C
5	chr5:158450060:T:C	0	158450060	C	T
5	chr5:158450445:G:C	0	158450445	C	G
5	chr5:158450830:C:T	0	158450830	T	C
5	chr5:158451041:C:A	0	158451041	A	C
5	chr5:158451152:A:G	0	158451152	G	A
5	chr5:158452256:A:G	0	158452256	G	A
5	chr5:158452481:C:T	0	158452481	T	C
5	chr5:158452994:C:T	0	158452994	T	C
5	chr5:158454639:T:C	0	158454639	C	T
5	chr5:158455000:AAAGACTCC:A	0	158455000	A	AAAGACTCC
5	chr5:158457152:AC:A	0	158457152	A	AC
5	chr5:158457400:T:C	0	158457400	C	T
5	chr5:158457698:C:T	0	158457698	T	C
5	chr5:158459619:T:C	0	158459619	C	T
5	chr5:158459945:G:A	0	158459945	A	G
5	chr5:158460500:G:C	0	158460500	C	G
5	chr5:158460958:T:C	0	158460958	C	T
5	chr5:158462383:A:G	0	158462383	G	A
5	chr5:158464870:G:A	0	158464870	A	G
5	chr5:158465522:C:T	0	158465522	T	C
5	chr5:158465724:C:A	0	158465724	A	C
5	chr5:158466352:G:C	0	158466352	C	G
5	chr5:158468005:G:A	0	158468005	A	G
5	chr5:158468041:T:C	0	158468041	C	T
5	chr5:158469778:C:T	0	158469778	T	C
5	chr5:158470429:G:A	0	158470429	A	G
5	chr5:158470466:C:T	0	158470466	T	C
5	chr5:158471095:T:G	0	158471095	G	T
5	chr5:158472608:A:G	0	158472608	G	A
5	chr5:158473821:G:A	0	158473821	A	G
5	chr5:158474016:T:G	0	158474016	G	T
5	chr5:158474738:G:A	0	158474738	A	G
5	chr5:158475483:T:C	0	158475483	C	T
5	chr5:158475672:C:G	0	158475672	G	C
5	chr5:158477058:G:A	0	158477058	A	G
5	chr5:158477831:G:T	0	158477831	T	G
5	chr5:158479580:TC:T	0	158479580	T	TC
5	chr5:158481958:G:A	0	158481958	A	G
5	chr5:158486832:A:T	0	158486832	T	A
5	chr5:158487659:GGA:G	0	158487659	G	GGA
5	chr5:158488193:TAGAACA:T	0	158488193	T	TAGAACA
5	chr5:158488200:TATCTA:T	0	158488200	T	TATCTA
5	chr5:158489706:C:G	0	158489706	G	C
5	chr5:158490267:G:A	0	158490267	A	G
5	chr5:158491520:C:A	0	158491520	A	C
5	chr5:158491932:C:T	0	158491932	T	C
5	chr5:158491938:T:C	0	158491938	C	T
5	chr5:158491951:C:T	0	158491951	T	C
5	chr5:158492064:G:A	0	158492064	A	G
5	chr5:158493155:A:T	0	158493155	T	A
5	chr5:158494932:T:G	0	158494932	G	T
5	chr5:158495150:T:C	0	158495150	C	T
5	chr5:158495593:C:A	0	158495593	A	C
5	chr5:158495947:GGC:G	0	158495947	G	GGC
5	chr5:158496877:C:T	0	158496877	T	C
5	chr5:158497224:G:A	0	158497224	A	G
5	chr5:158497298:C:T	0	158497298	T	C
5	chr5:158497623:C:A	0	158497623	A	C
5	chr5:158498216:T:C	0	158498216	C	T
5	chr5:158498289:T:C	0	158498289	C	T
5	chr5:158498855:G:T	0	158498855	T	G
5	chr5:158499078:TC:T	0	158499078	T	TC
5	chr5:158499085:A:G	0	158499085	G	A
5	chr5:158499953:G:A	0	158499953	A	G
5	chr5:158500976:G:A	0	158500976	A	G
5	chr5:158501188:T:C	0	158501188	C	T
5	chr5:158501373:A:T	0	158501373	T	A
5	chr5:158501407:C:T	0	158501407	T	C
5	chr5:158501616:C:T	0	158501616	T	C
5	chr5:158503125:T:G	0	158503125	G	T
5	chr5:158503325:C:T	0	158503325	T	C
5	chr5:158503559:C:T	0	158503559	T	C
5	chr5:158503636:G:T	0	158503636	T	G
5	chr5:158504492:C:T	0	158504492	T	C
5	chr5:158504577:G:A	0	158504577	A	G
5	chr5:158504668:T:C	0	158504668	C	T
5	chr5:158504825:T:C	0	158504825	C	T
5	chr5:158504859:G:A	0	158504859	A	G
5	chr5:158504990:T:C	0	158504990	C	T
5	chr5:158505117:C:T	0	158505117	T	C
5	chr5:158505550:G:T	0	158505550	T	G
5	chr5:158506057:T:C	0	158506057	C	T
5	chr5:158506425:G:A	0	158506425	A	G
5	chr5:158506769:T:C	0	158506769	C	T
5	chr5:158507485:T:G	0	158507485	G	T
5	chr5:158510175:A:C	0	158510175	C	A
5	chr5:158510418:A:G	0	158510418	G	A
5	chr5:158510514:A:G	0	158510514	G	A
5	chr5:158510602:T:C	0	158510602	C	T
5	chr5:158510647:G:A	0	158510647	A	G
5	chr5:158511062:A:G	0	158511062	G	A
5	chr5:158511079:C:T	0	158511079	T	C
5	chr5:158511494:C:A	0	158511494	A	C
5	chr5:158511816:A:G	0	158511816	G	A
5	chr5:158511897:GT:G	0	158511897	G	GT
5	chr5:158512319:A:G	0	158512319	G	A
5	chr5:158512394:G:A	0	158512394	A	G
5	chr5:158512406:C:A	0	158512406	A	C
5	chr5:158512575:G:A	0	158512575	A	G
5	chr5:158513003:C:T	0	158513003	T	C
5	chr5:158513147:A:G	0	158513147	G	A
5	chr5:158513166:G:A	0	158513166	A	G
5	chr5:158513236:A:G	0	158513236	G	A
5	chr5:158513285:A:G	0	158513285	G	A
5	chr5:158513888:A:T	0	158513888	T	A
5	chr5:158514857:T:A	0	158514857	A	T
5	chr5:158515688:G:T	0	158515688	T	G
5	chr5:158516221:C:T	0	158516221	T	C
5	chr5:158516313:A:G	0	158516313	G	A
5	chr5:158516468:C:A	0	158516468	A	C
5	chr5:158516959:T:A	0	158516959	A	T
5	chr5:158516988:A:AT	0	158516988	AT	A
5	chr5:158517029:C:T	0	158517029	T	C
5	chr5:158517041:C:T	0	158517041	T	C
5	chr5:158517219:C:A	0	158517219	A	C
5	chr5:158518319:A:G	0	158518319	G	A
5	chr5:158518591:T:G	0	158518591	G	T
5	chr5:158518844:T:C	0	158518844	C	T
5	chr5:158518907:A:G	0	158518907	G	A
5	chr5:158519293:C:A	0	158519293	A	C
5	chr5:158520400:C:T	0	158520400	T	C
5	chr5:158520529:A:G	0	158520529	G	A
5	chr5:158522545:T:C	0	158522545	C	T
5	chr5:158523117:G:T	0	158523117	T	G
5	chr5:158524569:C:T	0	158524569	T	C
5	chr5:158524836:G:A	0	158524836	A	G
5	chr5:158524947:A:G	0	158524947	G	A
5	chr5:158524974:C:T	0	158524974	T	C
5	chr5:158525197:A:G	0	158525197	G	A
5	chr5:158525639:A:G	0	158525639	G	A
5	chr5:158525947:T:C	0	158525947	C	T
5	chr5:158526560:T:C	0	158526560	C	T
5	chr5:158526805:C:T	0	158526805	T	C
5	chr5:158527211:C:A	0	158527211	A	C
5	chr5:158527267:T:C	0	158527267	C	T
5	chr5:158527363:G:A	0	158527363	A	G
5	chr5:158527654:G:A	0	158527654	A	G
5	chr5:158528010:G:A	0	158528010	A	G
5	chr5:158528347:C:T	0	158528347	T	C
5	chr5:158530533:A:G	0	158530533	G	A
5	chr5:158530634:G:A	0	158530634	A	G
5	chr5:158530786:G:GT	0	158530786	GT	G
5	chr5:158530848:G:A	0	158530848	A	G
5	chr5:158532423:T:C	0	158532423	C	T
5	chr5:158534796:T:C	0	158534796	C	T
5	chr5:158534859:A:T	0	158534859	T	A
5	chr5:158535077:T:C	0	158535077	C	T
5	chr5:158536452:G:A	0	158536452	A	G
5	chr5:158537748:G:A	0	158537748	A	G
5	chr5:158537772:A:G	0	158537772	G	A
5	chr5:158538546:C:T	0	158538546	T	C
5	chr5:158538642:T:C	0	158538642	C	T
5	chr5:158539157:A:G	0	158539157	G	A
5	chr5:158539380:ATTCCTATGTCAGGTACAAACTTC:A	0	158539380	A	ATTCCTATGTCAGGTACAAACTTC
5	chr5:158539672:G:A	0	158539672	A	G
5	chr5:158540717:T:C	0	158540717	C	T
5	chr5:158541183:C:G	0	158541183	G	C
5	chr5:158541247:C:T	0	158541247	T	C
5	chr5:158541669:G:C	0	158541669	C	G
5	chr5:158542467:T:C	0	158542467	C	T
5	chr5:158542506:G:A	0	158542506	A	G
5	chr5:158543268:C:T	0	158543268	T	C
5	chr5:158543424:C:T	0	158543424	T	C
5	chr5:158543977:T:C	0	158543977	C	T
5	chr5:158544806:G:A	0	158544806	A	G
5	chr5:158545170:A:G	0	158545170	G	A
5	chr5:158546102:C:T	0	158546102	T	C
5	chr5:158547130:T:C	0	158547130	C	T
5	chr5:158547613:A:G	0	158547613	G	A
5	chr5:158548962:G:T	0	158548962	T	G
5	chr5:158550140:T:G	0	158550140	G	T
5	chr5:158550415:A:G	0	158550415	G	A
5	chr5:158551660:T:C	0	158551660	C	T
5	chr5:158553043:G:A	0	158553043	A	G
5	chr5:158553091:T:G	0	158553091	G	T
5	chr5:158555322:C:T	0	158555322	T	C
5	chr5:158555748:T:G	0	158555748	G	T
5	chr5:158555771:A:G	0	158555771	G	A
5	chr5:158556106:T:C	0	158556106	C	T
5	chr5:158556313:T:A	0	158556313	A	T
5	chr5:158556764:A:G	0	158556764	G	A
5	chr5:158557471:A:G	0	158557471	G	A
5	chr5:158557764:TTCTC:T	0	158557764	T	TTCTC
5	chr5:158558660:G:A	0	158558660	A	G
5	chr5:158558792:C:T	0	158558792	T	C
5	chr5:158559349:T:C	0	158559349	C	T
5	chr5:158559548:C:G	0	158559548	G	C
5	chr5:158560211:A:G	0	158560211	G	A
5	chr5:158560240:C:T	0	158560240	T	C
5	chr5:158562972:T:C	0	158562972	C	T
5	chr5:158563173:G:A	0	158563173	A	G
5	chr5:158563282:T:G	0	158563282	G	T
5	chr5:158564018:ACC:A	0	158564018	A	ACC
5	chr5:158565215:T:A	0	158565215	A	T
5	chr5:158565656:C:T	0	158565656	T	C
5	chr5:158567536:A:G	0	158567536	G	A
5	chr5:158568094:T:G	0	158568094	G	T
5	chr5:158568643:T:A	0	158568643	A	T
5	chr5:158568795:G:A	0	158568795	A	G
5	chr5:158569018:T:G	0	158569018	G	T
5	chr5:158569321:C:T	0	158569321	T	C
5	chr5:158571562:G:A	0	158571562	A	G
5	chr5:158571756:T:C	0	158571756	C	T
5	chr5:158572014:G:A	0	158572014	A	G
5	chr5:158572051:T:C	0	158572051	C	T
5	chr5:158572747:A:G	0	158572747	G	A
5	chr5:158573218:G:A	0	158573218	A	G
5	chr5:158573827:T:C	0	158573827	C	T
5	chr5:158573836:G:A	0	158573836	A	G
5	chr5:158574128:G:A	0	158574128	A	G
5	chr5:158574301:A:T	0	158574301	T	A
5	chr5:158575080:G:A	0	158575080	A	G
5	chr5:158575345:TCA:T	0	158575345	T	TCA
5	chr5:158576012:A:G	0	158576012	G	A
5	chr5:158577367:T:C	0	158577367	C	T
5	chr5:158577675:T:C	0	158577675	C	T
5	chr5:158577762:A:T	0	158577762	T	A
5	chr5:158578353:G:T	0	158578353	T	G
5	chr5:158578494:CA:C	0	158578494	C	CA
5	chr5:158578790:A:G	0	158578790	G	A
5	chr5:158579021:G:A	0	158579021	A	G
5	chr5:158580256:C:T	0	158580256	T	C
5	chr5:158580521:A:G	0	158580521	G	A
5	chr5:158581296:C:T	0	158581296	T	C
5	chr5:158581366:T:C	0	158581366	C	T
5	chr5:158582211:G:A	0	158582211	A	G
5	chr5:158582643:A:AG	0	158582643	AG	A
5	chr5:158583330:G:A	0	158583330	A	G
5	chr5:158583553:G:A	0	158583553	A	G
5	chr5:158583560:A:G	0	158583560	G	A
5	chr5:158583564:G:A	0	158583564	A	G
5	chr5:158583984:AT:A	0	158583984	A	AT
5	chr5:158584422:A:G	0	158584422	G	A
5	chr5:158584779:G:C	0	158584779	C	G
5	chr5:158586848:T:C	0	158586848	C	T
5	chr5:158586853:T:C	0	158586853	C	T
5	chr5:158587476:A:AT	0	158587476	AT	A
5	chr5:158588459:C:A	0	158588459	A	C
5	chr5:158588895:G:A	0	158588895	A	G
5	chr5:158592060:G:C	0	158592060	C	G
5	chr5:158592097:C:A	0	158592097	A	C
5	chr5:158593153:C:T	0	158593153	T	C
5	chr5:158593417:A:G	0	158593417	G	A
5	chr5:158593493:G:A	0	158593493	A	G
5	chr5:158593731:T:C	0	158593731	C	T
5	chr5:158593782:C:A	0	158593782	A	C
5	chr5:158594395:G:C	0	158594395	C	G
5	chr5:158595195:T:G	0	158595195	G	T
5	chr5:158595680:T:C	0	158595680	C	T
5	chr5:158595923:T:C	0	158595923	C	T
5	chr5:158597461:G:A	0	158597461	A	G
5	chr5:158597599:C:T	0	158597599	T	C
5	chr5:158597680:C:A	0	158597680	A	C
5	chr5:158597765:A:G	0	158597765	G	A
5	chr5:158598244:G:A	0	158598244	A	G
5	chr5:158598307:A:G	0	158598307	G	A
5	chr5:158598920:T:G	0	158598920	G	T
5	chr5:158598975:T:C	0	158598975	C	T
5	chr5:158599719:C:T	0	158599719	T	C
5	chr5:158600115:C:T	0	158600115	T	C
5	chr5:158600310:A:G	0	158600310	G	A
5	chr5:158600312:C:T	0	158600312	T	C
5	chr5:158600409:C:T	0	158600409	T	C
5	chr5:158600429:A:G	0	158600429	G	A
5	chr5:158600980:A:G	0	158600980	G	A
5	chr5:158601568:A:G	0	158601568	G	A
5	chr5:158601612:T:A	0	158601612	A	T
5	chr5:158601892:T:A	0	158601892	A	T
5	chr5:158602150:T:C	0	158602150	C	T
5	chr5:158602355:A:G	0	158602355	G	A
5	chr5:158602542:G:A	0	158602542	A	G
5	chr5:158602658:C:T	0	158602658	T	C
5	chr5:158602726:G:A	0	158602726	A	G
5	chr5:158602760:A:C	0	158602760	C	A
5	chr5:158602769:A:G	0	158602769	G	A
5	chr5:158602796:TC:T	0	158602796	T	TC
5	chr5:158602823:TC:T	0	158602823	T	TC
5	chr5:158603614:C:T	0	158603614	T	C
5	chr5:158603805:G:A	0	158603805	A	G
5	chr5:158604280:G:A	0	158604280	A	G
5	chr5:158604487:G:A	0	158604487	A	G
5	chr5:158604503:C:G	0	158604503	G	C
5	chr5:158604527:G:A	0	158604527	A	G
5	chr5:158604584:C:T	0	158604584	T	C
5	chr5:158604687:G:T	0	158604687	T	G
5	chr5:158605613:G:T	0	158605613	T	G
5	chr5:158605730:A:G	0	158605730	G	A
5	chr5:158606004:T:A	0	158606004	A	T
5	chr5:158606062:G:T	0	158606062	T	G
5	chr5:158606629:T:C	0	158606629	C	T
5	chr5:158606636:A:T	0	158606636	T	A
5	chr5:158606699:T:C	0	158606699	C	T
5	chr5:158607322:A:C	0	158607322	C	A
5	chr5:158607345:C:A	0	158607345	A	C
5	chr5:158607373:G:A	0	158607373	A	G
5	chr5:158607624:T:A	0	158607624	A	T
5	chr5:158607671:C:T	0	158607671	T	C
5	chr5:158607718:T:C	0	158607718	C	T
5	chr5:158607858:G:T	0	158607858	T	G
5	chr5:158607953:G:A	0	158607953	A	G
5	chr5:158608078:C:T	0	158608078	T	C
5	chr5:158608362:C:T	0	158608362	T	C
5	chr5:158608389:C:T	0	158608389	T	C
5	chr5:158608520:C:A	0	158608520	A	C
5	chr5:158609100:A:G	0	158609100	G	A
5	chr5:158609348:C:T	0	158609348	T	C
5	chr5:158609575:C:G	0	158609575	G	C
5	chr5:158609701:A:C	0	158609701	C	A
5	chr5:158611525:G:A	0	158611525	A	G
5	chr5:158611625:A:G	0	158611625	G	A
5	chr5:158611763:G:A	0	158611763	A	G
5	chr5:158611923:A:G	0	158611923	G	A
5	chr5:158612554:T:C	0	158612554	C	T
5	chr5:158612590:T:G	0	158612590	G	T
5	chr5:158612731:T:C	0	158612731	C	T
5	chr5:158612977:C:CT	0	158612977	CT	C
5	chr5:158613710:T:A	0	158613710	A	T
5	chr5:158613721:A:G	0	158613721	G	A
5	chr5:158613887:C:T	0	158613887	T	C
5	chr5:158614491:A:C	0	158614491	C	A
5	chr5:158614821:C:T	0	158614821	T	C
5	chr5:158615525:G:A	0	158615525	A	G
5	chr5:158616361:C:T	0	158616361	T	C
5	chr5:158617081:C:T	0	158617081	T	C
5	chr5:158617531:A:G	0	158617531	G	A
5	chr5:158617890:A:G	0	158617890	G	A
5	chr5:158618947:C:T	0	158618947	T	C
5	chr5:158619081:G:A	0	158619081	A	G
5	chr5:158619971:A:G	0	158619971	G	A
5	chr5:158620529:A:C	0	158620529	C	A
5	chr5:158620680:C:A	0	158620680	A	C
5	chr5:158620969:C:T	0	158620969	T	C
5	chr5:158622846:T:C	0	158622846	C	T
5	chr5:158623137:A:G	0	158623137	G	A
5	chr5:158623873:C:A	0	158623873	A	C
5	chr5:158624218:A:G	0	158624218	G	A
5	chr5:158624924:T:C	0	158624924	C	T
5	chr5:158625642:G:A	0	158625642	A	G
5	chr5:158626330:G:A	0	158626330	A	G
5	chr5:158626432:C:A	0	158626432	A	C
5	chr5:158627608:C:A	0	158627608	A	C
5	chr5:158627714:T:G	0	158627714	G	T
5	chr5:158627795:T:G	0	158627795	G	T
5	chr5:158627857:C:T	0	158627857	T	C
5	chr5:158627875:G:A	0	158627875	A	G
5	chr5:158629218:T:G	0	158629218	G	T
5	chr5:158629404:C:T	0	158629404	T	C
5	chr5:158629829:T:G	0	158629829	G	T
5	chr5:158630488:T:C	0	158630488	C	T
5	chr5:158630814:T:C	0	158630814	C	T
5	chr5:158630950:T:C	0	158630950	C	T
5	chr5:158631561:G:A	0	158631561	A	G
5	chr5:158632509:T:C	0	158632509	C	T
5	chr5:158636151:G:A	0	158636151	A	G
5	chr5:158637268:C:T	0	158637268	T	C
5	chr5:158637311:A:G	0	158637311	G	A
5	chr5:158637744:G:T	0	158637744	T	G
5	chr5:158638159:T:G	0	158638159	G	T
5	chr5:158638401:T:C	0	158638401	C	T
5	chr5:158639621:G:A	0	158639621	A	G
5	chr5:158639764:A:T	0	158639764	T	A
5	chr5:158640307:G:C	0	158640307	C	G
5	chr5:158641265:A:G	0	158641265	G	A
5	chr5:158642207:T:G	0	158642207	G	T
5	chr5:158644009:C:T	0	158644009	T	C
5	chr5:158644241:C:T	0	158644241	T	C
5	chr5:158647207:CT:C	0	158647207	C	CT
5	chr5:158647626:A:G	0	158647626	G	A
5	chr5:158647719:C:T	0	158647719	T	C
5	chr5:158647962:T:C	0	158647962	C	T
5	chr5:158649202:A:G	0	158649202	G	A
5	chr5:158652948:C:T	0	158652948	T	C
5	chr5:158653410:C:A	0	158653410	A	C
5	chr5:158653612:A:G	0	158653612	G	A
5	chr5:158653751:G:A	0	158653751	A	G
5	chr5:158654669:G:T	0	158654669	T	G
5	chr5:158654813:A:G	0	158654813	G	A
5	chr5:158655147:A:G	0	158655147	G	A
5	chr5:158656300:C:T	0	158656300	T	C
5	chr5:158656390:G:A	0	158656390	A	G
5	chr5:158656701:C:T	0	158656701	T	C
5	chr5:158657486:T:C	0	158657486	C	T
5	chr5:158658336:C:T	0	158658336	T	C
5	chr5:158658380:AC:A	0	158658380	A	AC
5	chr5:158658904:C:G	0	158658904	G	C
5	chr5:158659047:G:T	0	158659047	T	G
5	chr5:158659200:C:A	0	158659200	A	C
5	chr5:158659447:G:A	0	158659447	A	G
5	chr5:158661029:C:T	0	158661029	T	C
5	chr5:158661437:A:G	0	158661437	G	A
5	chr5:158661889:A:G	0	158661889	G	A
5	chr5:158663343:A:G	0	158663343	G	A
5	chr5:158663547:A:G	0	158663547	G	A
5	chr5:158663905:C:G	0	158663905	G	C
5	chr5:158664361:A:T	0	158664361	T	A
5	chr5:158664725:C:T	0	158664725	T	C
5	chr5:158664912:C:T	0	158664912	T	C
5	chr5:158665497:A:G	0	158665497	G	A
5	chr5:158665502:G:C	0	158665502	C	G
5	chr5:158666332:T:C	0	158666332	C	T
5	chr5:158666664:A:G	0	158666664	G	A
5	chr5:158666745:C:G	0	158666745	G	C
5	chr5:158666823:C:T	0	158666823	T	C
5	chr5:158668724:C:A	0	158668724	A	C
5	chr5:158668751:T:A	0	158668751	A	T
5	chr5:158669967:G:A	0	158669967	A	G
5	chr5:158670634:A:G	0	158670634	G	A
5	chr5:158671141:C:T	0	158671141	T	C
5	chr5:158671659:T:C	0	158671659	C	T
5	chr5:158671820:T:C	0	158671820	C	T
5	chr5:158672722:C:G	0	158672722	G	C
5	chr5:158672913:C:T	0	158672913	T	C
5	chr5:158672953:G:A	0	158672953	A	G
5	chr5:158674755:A:G	0	158674755	G	A
5	chr5:158675936:G:A	0	158675936	A	G
5	chr5:158676807:A:G	0	158676807	G	A
5	chr5:158676869:T:A	0	158676869	A	T
5	chr5:158677507:A:G	0	158677507	G	A
5	chr5:158680632:T:C	0	158680632	C	T
5	chr5:158680998:A:G	0	158680998	G	A
5	chr5:158683708:T:C	0	158683708	C	T
5	chr5:158683925:AT:A	0	158683925	A	AT
5	chr5:158684649:G:A	0	158684649	A	G
5	chr5:158687280:T:C	0	158687280	C	T
5	chr5:158689241:C:T	0	158689241	T	C
5	chr5:158689377:T:A	0	158689377	A	T
5	chr5:158690750:C:A	0	158690750	A	C
5	chr5:158690796:A:C	0	158690796	C	A
5	chr5:158692101:TC:T	0	158692101	T	TC
5	chr5:158695189:C:T	0	158695189	T	C
5	chr5:158695558:G:A	0	158695558	A	G
5	chr5:158699174:C:T	0	158699174	T	C
5	chr5:158700005:T:C	0	158700005	C	T
5	chr5:158700876:C:T	0	158700876	T	C
5	chr5:158701200:T:C	0	158701200	C	T
5	chr5:158703946:T:C	0	158703946	C	T
5	chr5:158704106:G:T	0	158704106	T	G
5	chr5:158704566:C:T	0	158704566	T	C
5	chr5:158705321:G:C	0	158705321	C	G
5	chr5:158705875:C:T	0	158705875	T	C
5	chr5:158706666:C:T	0	158706666	T	C
5	chr5:158707512:C:T	0	158707512	T	C
5	chr5:158709398:G:A	0	158709398	A	G
5	chr5:158709622:A:T	0	158709622	T	A
5	chr5:158710640:G:A	0	158710640	A	G
5	chr5:158711979:G:A	0	158711979	A	G
5	chr5:158713214:G:A	0	158713214	A	G
5	chr5:158714512:T:TG	0	158714512	TG	T
5	chr5:158717645:A:T	0	158717645	T	A
5	chr5:158718276:C:T	0	158718276	T	C
5	chr5:158720668:C:A	0	158720668	A	C
5	chr5:158720793:G:A	0	158720793	A	G
5	chr5:158720798:A:T	0	158720798	T	A
5	chr5:158723264:T:C	0	158723264	C	T
5	chr5:158723638:T:C	0	158723638	C	T
5	chr5:158725240:T:C	0	158725240	C	T
5	chr5:158730615:G:T	0	158730615	T	G
5	chr5:158730637:C:T	0	158730637	T	C
5	chr5:158735098:G:A	0	158735098	A	G
5	chr5:158735345:G:A	0	158735345	A	G
5	chr5:158735537:T:C	0	158735537	C	T
5	chr5:158738979:A:G	0	158738979	G	A
5	chr5:158740184:A:G	0	158740184	G	A
5	chr5:158744133:A:G	0	158744133	G	A
5	chr5:158744800:G:A	0	158744800	A	G
5	chr5:158746501:C:T	0	158746501	T	C
5	chr5:158747219:A:G	0	158747219	G	A
5	chr5:158747307:A:G	0	158747307	G	A
5	chr5:158748132:C:T	0	158748132	T	C
5	chr5:158750061:G:A	0	158750061	A	G
5	chr5:158750407:T:A	0	158750407	A	T
5	chr5:158751871:G:T	0	158751871	T	G
5	chr5:158751942:A:G	0	158751942	G	A
5	chr5:158752144:C:T	0	158752144	T	C
5	chr5:158753033:A:G	0	158753033	G	A
5	chr5:158753049:A:G	0	158753049	G	A
5	chr5:158754954:C:T	0	158754954	T	C
5	chr5:158755301:C:T	0	158755301	T	C
5	chr5:158757702:C:G	0	158757702	G	C
5	chr5:158758477:C:T	0	158758477	T	C
5	chr5:158759461:G:A	0	158759461	A	G
5	chr5:158760191:T:C	0	158760191	C	T
5	chr5:158760653:G:A	0	158760653	A	G
5	chr5:158763428:C:T	0	158763428	T	C
5	chr5:158764760:A:G	0	158764760	G	A
5	chr5:158765744:A:T	0	158765744	T	A
5	chr5:158766810:C:T	0	158766810	T	C
5	chr5:158767405:G:T	0	158767405	T	G
5	chr5:158768508:C:T	0	158768508	T	C
5	chr5:158768758:A:G	0	158768758	G	A
5	chr5:158768831:C:T	0	158768831	T	C
5	chr5:158770461:A:G	0	158770461	G	A
5	chr5:158771121:A:C	0	158771121	C	A
5	chr5:158771304:T:C	0	158771304	C	T
5	chr5:158771826:A:G	0	158771826	G	A
5	chr5:158772248:A:G	0	158772248	G	A
5	chr5:158772685:C:T	0	158772685	T	C
5	chr5:158774402:C:T	0	158774402	T	C
5	chr5:158775283:A:C	0	158775283	C	A
5	chr5:158775998:C:T	0	158775998	T	C
5	chr5:158776496:T:C	0	158776496	C	T
5	chr5:158776504:A:G	0	158776504	G	A
5	chr5:158777339:A:G	0	158777339	G	A
5	chr5:158777417:A:G	0	158777417	G	A
5	chr5:158778557:G:A	0	158778557	A	G
5	chr5:158779483:C:T	0	158779483	T	C
5	chr5:158779901:C:G	0	158779901	G	C
5	chr5:158780267:G:C	0	158780267	C	G
5	chr5:158780579:G:A	0	158780579	A	G
5	chr5:158780949:T:C	0	158780949	C	T
5	chr5:158785613:A:C	0	158785613	C	A
5	chr5:158788369:A:G	0	158788369	G	A
5	chr5:158788612:T:C	0	158788612	C	T
5	chr5:158790896:C:A	0	158790896	A	C
5	chr5:158793185:A:G	0	158793185	G	A
5	chr5:158795385:A:G	0	158795385	G	A
5	chr5:158795789:C:T	0	158795789	T	C
5	chr5:158799646:A:C	0	158799646	C	A
5	chr5:158799814:G:A	0	158799814	A	G
5	chr5:158800362:T:C	0	158800362	C	T
5	chr5:158800683:G:C	0	158800683	C	G
5	chr5:158800890:G:A	0	158800890	A	G
5	chr5:158801992:T:A	0	158801992	A	T
5	chr5:158802773:G:A	0	158802773	A	G
5	chr5:158802816:C:T	0	158802816	T	C
5	chr5:158805839:A:G	0	158805839	G	A
5	chr5:158806724:C:G	0	158806724	G	C
5	chr5:158807258:A:C	0	158807258	C	A
5	chr5:158808717:C:T	0	158808717	T	C
5	chr5:158810485:C:T	0	158810485	T	C
5	chr5:158811093:A:G	0	158811093	G	A
5	chr5:158811380:T:C	0	158811380	C	T
5	chr5:158813039:T:G	0	158813039	G	T
5	chr5:158813129:T:C	0	158813129	C	T
5	chr5:158815230:T:C	0	158815230	C	T
5	chr5:158815295:G:T	0	158815295	T	G
5	chr5:158815537:G:A	0	158815537	A	G
5	chr5:158817075:C:T	0	158817075	T	C
5	chr5:158818626:A:C	0	158818626	C	A
5	chr5:158819642:T:C	0	158819642	C	T
5	chr5:158819777:A:C	0	158819777	C	A
5	chr5:158826226:G:A	0	158826226	A	G
5	chr5:158826231:C:T	0	158826231	T	C
5	chr5:158826263:ATC:A	0	158826263	A	ATC
5	chr5:158827796:C:A	0	158827796	A	C
5	chr5:158827879:T:A	0	158827879	A	T
5	chr5:158828038:T:A	0	158828038	A	T
5	chr5:158829050:G:C	0	158829050	C	G
5	chr5:158829759:T:C	0	158829759	C	T
5	chr5:158830145:G:A	0	158830145	A	G
5	chr5:158830347:A:T	0	158830347	T	A
5	chr5:158830525:T:C	0	158830525	C	T
5	chr5:158830552:A:G	0	158830552	G	A
5	chr5:158831040:T:C	0	158831040	C	T
5	chr5:158831453:C:T	0	158831453	T	C
5	chr5:158831961:T:C	0	158831961	C	T
5	chr5:158832016:T:C	0	158832016	C	T
5	chr5:158832691:T:G	0	158832691	G	T
5	chr5:158834155:C:T	0	158834155	T	C
5	chr5:158834248:C:T	0	158834248	T	C
5	chr5:158834467:T:C	0	158834467	C	T
5	chr5:158836136:G:A	0	158836136	A	G
5	chr5:158836472:T:G	0	158836472	G	T
5	chr5:158837012:A:G	0	158837012	G	A
5	chr5:158838891:A:AGCCAT	0	158838891	AGCCAT	A
5	chr5:158840465:G:A	0	158840465	A	G
5	chr5:158840950:C:T	0	158840950	T	C
5	chr5:158841418:C:T	0	158841418	T	C
5	chr5:158841746:G:C	0	158841746	C	G
5	chr5:158842726:G:A	0	158842726	A	G
5	chr5:158843007:C:T	0	158843007	T	C
5	chr5:158843217:A:C	0	158843217	C	A
5	chr5:158844672:T:C	0	158844672	C	T
5	chr5:158845075:T:C	0	158845075	C	T
5	chr5:158845122:T:G	0	158845122	G	T
5	chr5:158845533:T:G	0	158845533	G	T
5	chr5:158847063:T:C	0	158847063	C	T
5	chr5:158847483:A:G	0	158847483	G	A
5	chr5:158847576:G:A	0	158847576	A	G
5	chr5:158848104:G:A	0	158848104	A	G
5	chr5:158848311:T:TA	0	158848311	TA	T
5	chr5:158849315:A:G	0	158849315	G	A
5	chr5:158849634:G:A	0	158849634	A	G
5	chr5:158852313:C:T	0	158852313	T	C
5	chr5:158852373:T:C	0	158852373	C	T
5	chr5:158852858:G:A	0	158852858	A	G
5	chr5:158853964:C:A	0	158853964	A	C
5	chr5:158855318:A:C	0	158855318	C	A
5	chr5:158856592:AAAT:A	0	158856592	A	AAAT
5	chr5:158856784:T:C	0	158856784	C	T
5	chr5:158857307:C:T	0	158857307	T	C
5	chr5:158858945:T:C	0	158858945	C	T
5	chr5:158860813:T:C	0	158860813	C	T
5	chr5:158863087:T:C	0	158863087	C	T
5	chr5:158863159:T:C	0	158863159	C	T
5	chr5:158863217:C:T	0	158863217	T	C
5	chr5:158865475:C:T	0	158865475	T	C
5	chr5:158867650:T:TCTC	0	158867650	TCTC	T
5	chr5:158868076:C:T	0	158868076	T	C
5	chr5:158868119:A:G	0	158868119	G	A
5	chr5:158868774:T:C	0	158868774	C	T
5	chr5:158869552:T:C	0	158869552	C	T
5	chr5:158869988:C:T	0	158869988	T	C
5	chr5:158871703:C:A	0	158871703	A	C
5	chr5:158872071:C:T	0	158872071	T	C
5	chr5:158873790:C:A	0	158873790	A	C
5	chr5:158877014:C:T	0	158877014	T	C
5	chr5:158878068:T:A	0	158878068	A	T
5	chr5:158878128:A:G	0	158878128	G	A
5	chr5:158879954:G:A	0	158879954	A	G
5	chr5:158883623:A:G	0	158883623	G	A
5	chr5:158883874:T:G	0	158883874	G	T
5	chr5:158884614:G:A	0	158884614	A	G
5	chr5:158884635:G:A	0	158884635	A	G
5	chr5:158886191:G:T	0	158886191	T	G
5	chr5:158886273:C:T	0	158886273	T	C
5	chr5:158886809:C:T	0	158886809	T	C
5	chr5:158889541:T:G	0	158889541	G	T
5	chr5:158890584:A:T	0	158890584	T	A
5	chr5:158890594:T:A	0	158890594	A	T
5	chr5:158890796:G:C	0	158890796	C	G
5	chr5:158891139:T:G	0	158891139	G	T
5	chr5:158891219:C:T	0	158891219	T	C
5	chr5:158892000:C:A	0	158892000	A	C
5	chr5:158892460:T:G	0	158892460	G	T
5	chr5:158892812:C:T	0	158892812	T	C
5	chr5:158892907:AT:A	0	158892907	A	AT
5	chr5:158892996:TC:T	0	158892996	T	TC
5	chr5:158893869:C:G	0	158893869	G	C
5	chr5:158894113:C:G	0	158894113	G	C
5	chr5:158894397:G:A	0	158894397	A	G
5	chr5:158896218:G:C	0	158896218	C	G
5	chr5:158897014:A:AG	0	158897014	AG	A
5	chr5:158897528:C:T	0	158897528	T	C
5	chr5:158898024:T:C	0	158898024	C	T
5	chr5:158900304:G:A	0	158900304	A	G
5	chr5:158900778:G:A	0	158900778	A	G
5	chr5:158901173:T:C	0	158901173	C	T
5	chr5:158903227:A:G	0	158903227	G	A
5	chr5:158903493:C:T	0	158903493	T	C
5	chr5:158904667:G:T	0	158904667	T	G
5	chr5:158906684:T:C	0	158906684	C	T
5	chr5:158907178:C:T	0	158907178	T	C
5	chr5:158909518:A:T	0	158909518	T	A
5	chr5:158909535:T:C	0	158909535	C	T
5	chr5:158911389:T:C	0	158911389	C	T
5	chr5:158911627:GAACAAATCAT:G	0	158911627	G	GAACAAATCAT
5	chr5:158913485:C:T	0	158913485	T	C
5	chr5:158913600:A:G	0	158913600	G	A
5	chr5:158913864:G:C	0	158913864	C	G
5	chr5:158916879:A:G	0	158916879	G	A
5	chr5:158916961:A:G	0	158916961	G	A
5	chr5:158918352:G:C	0	158918352	C	G
5	chr5:158918915:A:G	0	158918915	G	A
5	chr5:158919646:C:G	0	158919646	G	C
5	chr5:158919833:G:C	0	158919833	C	G
5	chr5:158920012:C:A	0	158920012	A	C
5	chr5:158920141:C:T	0	158920141	T	C
5	chr5:158921107:G:A	0	158921107	A	G
5	chr5:158921904:A:C	0	158921904	C	A
5	chr5:158922983:C:T	0	158922983	T	C
5	chr5:158924037:T:A	0	158924037	A	T
5	chr5:158924648:C:T	0	158924648	T	C
5	chr5:158929539:CAT:C	0	158929539	C	CAT
5	chr5:158930264:T:G	0	158930264	G	T
5	chr5:158930486:G:A	0	158930486	A	G
5	chr5:158932468:C:A	0	158932468	A	C
5	chr5:158933873:A:C	0	158933873	C	A
5	chr5:158934614:G:C	0	158934614	C	G
5	chr5:158936573:G:A	0	158936573	A	G
5	chr5:158937441:G:A	0	158937441	A	G
5	chr5:158938742:G:A	0	158938742	A	G
5	chr5:158939255:A:G	0	158939255	G	A
5	chr5:158939675:T:C	0	158939675	C	T
5	chr5:158940241:T:A	0	158940241	A	T
5	chr5:158940399:T:A	0	158940399	A	T
5	chr5:158940610:G:A	0	158940610	A	G
5	chr5:158941789:T:A	0	158941789	A	T
5	chr5:158942264:A:T	0	158942264	T	A
5	chr5:158942618:A:T	0	158942618	T	A
5	chr5:158942721:G:A	0	158942721	A	G
5	chr5:158946979:A:T	0	158946979	T	A
5	chr5:158947061:T:C	0	158947061	C	T
5	chr5:158947357:T:C	0	158947357	C	T
5	chr5:158948254:T:C	0	158948254	C	T
5	chr5:158948661:G:A	0	158948661	A	G
5	chr5:158950575:A:G	0	158950575	G	A
5	chr5:158950702:C:T	0	158950702	T	C
5	chr5:158951333:G:A	0	158951333	A	G
5	chr5:158951359:G:A	0	158951359	A	G
5	chr5:158951752:C:T	0	158951752	T	C
5	chr5:158953953:A:T	0	158953953	T	A
5	chr5:158953998:A:G	0	158953998	G	A
5	chr5:158954279:A:C	0	158954279	C	A
5	chr5:158954504:T:A	0	158954504	A	T
5	chr5:158954841:T:G	0	158954841	G	T
5	chr5:158955636:G:A	0	158955636	A	G
5	chr5:158957083:A:G	0	158957083	G	A
5	chr5:158958910:G:A	0	158958910	A	G
5	chr5:158959568:C:T	0	158959568	T	C
5	chr5:158959686:T:C	0	158959686	C	T
5	chr5:158960553:G:A	0	158960553	A	G
5	chr5:158960884:A:G	0	158960884	G	A
5	chr5:158961524:A:G	0	158961524	G	A
5	chr5:158962434:G:A	0	158962434	A	G
5	chr5:158962469:T:C	0	158962469	C	T
5	chr5:158962490:C:T	0	158962490	T	C
5	chr5:158964677:TCTGAG:T	0	158964677	T	TCTGAG
5	chr5:158965269:G:A	0	158965269	A	G
5	chr5:158965694:G:A	0	158965694	A	G
5	chr5:158966572:C:T	0	158966572	T	C
5	chr5:158966834:T:G	0	158966834	G	T
5	chr5:158967334:T:C	0	158967334	C	T
5	chr5:158967838:C:T	0	158967838	T	C
5	chr5:158968629:T:C	0	158968629	C	T
5	chr5:158969054:A:C	0	158969054	C	A
5	chr5:158969207:C:T	0	158969207	T	C
5	chr5:158974924:A:G	0	158974924	G	A
5	chr5:158975828:A:G	0	158975828	G	A
5	chr5:158976676:A:G	0	158976676	G	A
5	chr5:158977121:A:G	0	158977121	G	A
5	chr5:158977136:C:T	0	158977136	T	C
5	chr5:158977345:T:C	0	158977345	C	T
5	chr5:158981212:A:T	0	158981212	T	A
5	chr5:158981500:C:T	0	158981500	T	C
5	chr5:158981886:G:A	0	158981886	A	G
5	chr5:158981932:A:T	0	158981932	T	A
5	chr5:158982111:C:T	0	158982111	T	C
5	chr5:158982497:C:T	0	158982497	T	C
5	chr5:158983073:C:G	0	158983073	G	C
5	chr5:158983166:G:A	0	158983166	A	G
5	chr5:158983170:C:T	0	158983170	T	C
5	chr5:158983507:C:T	0	158983507	T	C
5	chr5:158984945:A:T	0	158984945	T	A
5	chr5:158986551:A:G	0	158986551	G	A
5	chr5:158987297:T:C	0	158987297	C	T
5	chr5:158987815:T:C	0	158987815	C	T
5	chr5:158989585:C:G	0	158989585	G	C
5	chr5:158990101:A:C	0	158990101	C	A
5	chr5:158990795:A:G	0	158990795	G	A
5	chr5:158990916:C:T	0	158990916	T	C
5	chr5:158990980:G:C	0	158990980	C	G
5	chr5:158991482:C:T	0	158991482	T	C
5	chr5:158991727:A:C	0	158991727	C	A
5	chr5:158993132:C:T	0	158993132	T	C
5	chr5:158994055:A:G	0	158994055	G	A
5	chr5:158996737:G:A	0	158996737	A	G
5	chr5:158996752:A:C	0	158996752	C	A
5	chr5:158997383:G:A	0	158997383	A	G
5	chr5:158997443:A:G	0	158997443	G	A
5	chr5:158998005:C:A	0	158998005	A	C
5	chr5:158999776:T:C	0	158999776	C	T
5	chr5:158999875:T:C	0	158999875	C	T
5	chr5:159000719:C:T	0	159000719	T	C
5	chr5:159003040:T:C	0	159003040	C	T
5	chr5:159003179:C:G	0	159003179	G	C
5	chr5:159003516:A:G	0	159003516	G	A
5	chr5:159003692:A:G	0	159003692	G	A
5	chr5:159003867:G:T	0	159003867	T	G
5	chr5:159005110:T:C	0	159005110	C	T
5	chr5:159005449:A:T	0	159005449	T	A
5	chr5:159006331:T:C	0	159006331	C	T
5	chr5:159007028:G:T	0	159007028	T	G
5	chr5:159008452:CA:C	0	159008452	C	CA
5	chr5:159008630:A:AT	0	159008630	AT	A
5	chr5:159009566:G:C	0	159009566	C	G
5	chr5:159009642:G:A	0	159009642	A	G
5	chr5:159010250:A:G	0	159010250	G	A
5	chr5:159010460:C:G	0	159010460	G	C
5	chr5:159010811:T:C	0	159010811	C	T
5	chr5:159012157:C:T	0	159012157	T	C
5	chr5:159012899:A:G	0	159012899	G	A
5	chr5:159014168:A:T	0	159014168	T	A
5	chr5:159014549:A:T	0	159014549	T	A
5	chr5:159014667:G:T	0	159014667	T	G
5	chr5:159014851:G:A	0	159014851	A	G
5	chr5:159014924:C:A	0	159014924	A	C
5	chr5:159015922:T:C	0	159015922	C	T
5	chr5:159016344:G:T	0	159016344	T	G
5	chr5:159017122:GC:G	0	159017122	G	GC
5	chr5:159017266:C:T	0	159017266	T	C
5	chr5:159017472:G:C	0	159017472	C	G
5	chr5:159018394:T:C	0	159018394	C	T
5	chr5:159019215:C:T	0	159019215	T	C
5	chr5:159020095:G:C	0	159020095	C	G
5	chr5:159021038:T:C	0	159021038	C	T
5	chr5:159021393:G:C	0	159021393	C	G
5	chr5:159021506:T:C	0	159021506	C	T
5	chr5:159023050:C:T	0	159023050	T	C
5	chr5:159024150:A:G	0	159024150	G	A
5	chr5:159024484:C:T	0	159024484	T	C
5	chr5:159026348:C:A	0	159026348	A	C
5	chr5:159026775:G:A	0	159026775	A	G
5	chr5:159029450:T:C	0	159029450	C	T
5	chr5:159030518:G:A	0	159030518	A	G
5	chr5:159030570:C:T	0	159030570	T	C
5	chr5:159030708:G:A	0	159030708	A	G
5	chr5:159030898:C:A	0	159030898	A	C
5	chr5:159030913:C:T	0	159030913	T	C
5	chr5:159031090:CT:C	0	159031090	C	CT
5	chr5:159032194:A:G	0	159032194	G	A
5	chr5:159032713:T:C	0	159032713	C	T
5	chr5:159035315:A:T	0	159035315	T	A
5	chr5:159035910:A:G	0	159035910	G	A
5	chr5:159038094:C:G	0	159038094	G	C
5	chr5:159038249:A:G	0	159038249	G	A
5	chr5:159039275:T:A	0	159039275	A	T
5	chr5:159039463:A:G	0	159039463	G	A
5	chr5:159039581:C:T	0	159039581	T	C
5	chr5:159040393:G:A	0	159040393	A	G
5	chr5:159041048:A:G	0	159041048	G	A
5	chr5:159043055:T:C	0	159043055	C	T
5	chr5:159043917:A:G	0	159043917	G	A
5	chr5:159044373:G:C	0	159044373	C	G
5	chr5:159044882:T:C	0	159044882	C	T
5	chr5:159044994:C:T	0	159044994	T	C
5	chr5:159045891:A:G	0	159045891	G	A
5	chr5:159046516:C:T	0	159046516	T	C
5	chr5:159047249:G:A	0	159047249	A	G
5	chr5:159047689:C:T	0	159047689	T	C
5	chr5:159048978:A:G	0	159048978	G	A
5	chr5:159049883:T:C	0	159049883	C	T
5	chr5:159055495:T:C	0	159055495	C	T
5	chr5:159055819:T:C	0	159055819	C	T
5	chr5:159056234:A:G	0	159056234	G	A
5	chr5:159056274:G:A	0	159056274	A	G
5	chr5:159058100:G:A	0	159058100	A	G
5	chr5:159059985:A:G	0	159059985	G	A
5	chr5:159060413:A:G	0	159060413	G	A
5	chr5:159061318:G:C	0	159061318	C	G
5	chr5:159062307:A:G	0	159062307	G	A
5	chr5:159063194:C:T	0	159063194	T	C
5	chr5:159063789:C:T	0	159063789	T	C
5	chr5:159063902:T:A	0	159063902	A	T
5	chr5:159064647:C:T	0	159064647	T	C
5	chr5:159068188:T:G	0	159068188	G	T
5	chr5:159070631:T:C	0	159070631	C	T
5	chr5:159071053:C:T	0	159071053	T	C
5	chr5:159072359:G:A	0	159072359	A	G
5	chr5:159074842:C:T	0	159074842	T	C
5	chr5:159075238:A:G	0	159075238	G	A
5	chr5:159075370:C:T	0	159075370	T	C
5	chr5:159075797:C:T	0	159075797	T	C
5	chr5:159075936:A:T	0	159075936	T	A
5	chr5:159076792:T:C	0	159076792	C	T
5	chr5:159077039:T:C	0	159077039	C	T
5	chr5:159077132:C:T	0	159077132	T	C
5	chr5:159077432:C:T	0	159077432	T	C
5	chr5:159079126:A:G	0	159079126	G	A
5	chr5:159079407:T:G	0	159079407	G	T
5	chr5:159079866:C:T	0	159079866	T	C
5	chr5:159080647:T:C	0	159080647	C	T
5	chr5:159080668:G:A	0	159080668	A	G
5	chr5:159084326:G:A	0	159084326	A	G
5	chr5:159084958:A:T	0	159084958	T	A
5	chr5:159085618:G:T	0	159085618	T	G
5	chr5:159085804:C:G	0	159085804	G	C
5	chr5:159085856:C:A	0	159085856	A	C
5	chr5:159086117:G:A	0	159086117	A	G
5	chr5:159086142:C:A	0	159086142	A	C
5	chr5:159086538:T:C	0	159086538	C	T
5	chr5:159086850:A:T	0	159086850	T	A
5	chr5:159087629:A:G	0	159087629	G	A
5	chr5:159087763:T:G	0	159087763	G	T
5	chr5:159088011:G:A	0	159088011	A	G
5	chr5:159088191:C:A	0	159088191	A	C
5	chr5:159088552:G:C	0	159088552	C	G
5	chr5:159088844:A:G	0	159088844	G	A
5	chr5:159089679:CA:C	0	159089679	C	CA
5	chr5:159089739:A:G	0	159089739	G	A
5	chr5:159093739:G:C	0	159093739	C	G
5	chr5:159094053:G:A	0	159094053	A	G
5	chr5:159094629:C:T	0	159094629	T	C
5	chr5:159095192:G:T	0	159095192	T	G
5	chr5:159096159:C:T	0	159096159	T	C
5	chr5:159096242:A:G	0	159096242	G	A
5	chr5:159096616:C:T	0	159096616	T	C
5	chr5:159101624:A:G	0	159101624	G	A
5	chr5:159102127:C:T	0	159102127	T	C
5	chr5:159102335:C:A	0	159102335	A	C
5	chr5:159102484:C:G	0	159102484	G	C
5	chr5:159102693:G:A	0	159102693	A	G
5	chr5:159102988:C:T	0	159102988	T	C
5	chr5:159103007:G:A	0	159103007	A	G
5	chr5:159103732:G:T	0	159103732	T	G
5	chr5:159104299:G:A	0	159104299	A	G
5	chr5:159104541:G:C	0	159104541	C	G
5	chr5:159104590:AC:A	0	159104590	A	AC
5	chr5:159104619:T:G	0	159104619	G	T
5	chr5:159104703:A:G	0	159104703	G	A
5	chr5:159104769:C:T	0	159104769	T	C
5	chr5:159104872:G:A	0	159104872	A	G
5	chr5:159105023:T:A	0	159105023	A	T
5	chr5:159106252:A:G	0	159106252	G	A
5	chr5:159106665:G:A	0	159106665	A	G
5	chr5:159107147:G:A	0	159107147	A	G
5	chr5:159107770:T:C	0	159107770	C	T
5	chr5:159107905:T:C	0	159107905	C	T
5	chr5:159108026:A:C	0	159108026	C	A
5	chr5:159108033:C:A	0	159108033	A	C
5	chr5:159108399:G:T	0	159108399	T	G
5	chr5:159108537:G:A	0	159108537	A	G
5	chr5:159108727:A:G	0	159108727	G	A
5	chr5:159109031:C:T	0	159109031	T	C
5	chr5:159110111:A:G	0	159110111	G	A
5	chr5:159110189:C:T	0	159110189	T	C
5	chr5:159110270:G:A	0	159110270	A	G
5	chr5:159110385:G:A	0	159110385	A	G
5	chr5:159110430:C:CAG	0	159110430	CAG	C
5	chr5:159110553:A:G	0	159110553	G	A
5	chr5:159110917:G:A	0	159110917	A	G
5	chr5:159111269:A:G	0	159111269	G	A
5	chr5:159111406:A:G	0	159111406	G	A
5	chr5:159111580:A:T	0	159111580	T	A
5	chr5:159111716:T:C	0	159111716	C	T
5	chr5:159111717:G:T	0	159111717	T	G
5	chr5:159112245:G:T	0	159112245	T	G
5	chr5:159112283:C:A	0	159112283	A	C
5	chr5:159112507:A:G	0	159112507	G	A
5	chr5:159112546:A:C	0	159112546	C	A
5	chr5:159112778:C:G	0	159112778	G	C
5	chr5:159112824:A:G	0	159112824	G	A
5	chr5:159112921:C:G	0	159112921	G	C
5	chr5:159113097:G:A	0	159113097	A	G
5	chr5:159113102:T:C	0	159113102	C	T
5	chr5:159113893:T:G	0	159113893	G	T
5	chr5:159113935:T:C	0	159113935	C	T
5	chr5:159114155:AC:A	0	159114155	A	AC
5	chr5:159114192:C:A	0	159114192	A	C
5	chr5:159115504:T:C	0	159115504	C	T
5	chr5:159115757:T:C	0	159115757	C	T
5	chr5:159116184:T:C	0	159116184	C	T
5	chr5:159116544:T:C	0	159116544	C	T
5	chr5:159116660:C:T	0	159116660	T	C
5	chr5:159116714:C:T	0	159116714	T	C
5	chr5:159116742:G:A	0	159116742	A	G
5	chr5:159116961:G:A	0	159116961	A	G
5	chr5:159117454:G:A	0	159117454	A	G
5	chr5:159117493:G:C	0	159117493	C	G
5	chr5:159117600:G:A	0	159117600	A	G
5	chr5:159117671:C:T	0	159117671	T	C
5	chr5:159117927:A:G	0	159117927	G	A
5	chr5:159118322:T:A	0	159118322	A	T
5	chr5:159118363:A:C	0	159118363	C	A
5	chr5:159118430:G:A	0	159118430	A	G
5	chr5:159118456:C:T	0	159118456	T	C
5	chr5:159118690:T:G	0	159118690	G	T
5	chr5:159118740:G:T	0	159118740	T	G
5	chr5:159118742:G:T	0	159118742	T	G
5	chr5:159118744:G:T	0	159118744	T	G
5	chr5:159118838:TCTCC:T	0	159118838	T	TCTCC
5	chr5:159119098:T:C	0	159119098	C	T
5	chr5:159119691:G:A	0	159119691	A	G
5	chr5:159119795:A:T	0	159119795	T	A
5	chr5:159119867:C:T	0	159119867	T	C
5	chr5:159120248:T:C	0	159120248	C	T
5	chr5:159120629:T:C	0	159120629	C	T
5	chr5:159120672:C:T	0	159120672	T	C
5	chr5:159120833:A:G	0	159120833	G	A
5	chr5:159120868:C:G	0	159120868	G	C
5	chr5:159122480:G:GA	0	159122480	GA	G
5	chr5:159122896:T:A	0	159122896	A	T
5	chr5:159123377:T:G	0	159123377	G	T
5	chr5:159124110:G:A	0	159124110	A	G
5	chr5:159125902:A:G	0	159125902	G	A
5	chr5:159126306:C:T	0	159126306	T	C
5	chr5:159127371:G:T	0	159127371	T	G
5	chr5:159131677:C:T	0	159131677	T	C
5	chr5:159133073:C:G	0	159133073	G	C
5	chr5:159133173:C:T	0	159133173	T	C
5	chr5:159133751:C:T	0	159133751	T	C
5	chr5:159133834:T:C	0	159133834	C	T
5	chr5:159134122:G:A	0	159134122	A	G
5	chr5:159134351:G:A	0	159134351	A	G
5	chr5:159134709:T:C	0	159134709	C	T
5	chr5:159135011:C:T	0	159135011	T	C
5	chr5:159136633:G:T	0	159136633	T	G
5	chr5:159137199:T:C	0	159137199	C	T
5	chr5:159137380:G:A	0	159137380	A	G
5	chr5:159138101:T:C	0	159138101	C	T
5	chr5:159139024:G:A	0	159139024	A	G
5	chr5:159139925:T:C	0	159139925	C	T
5	chr5:159140608:C:A	0	159140608	A	C
5	chr5:159140654:T:C	0	159140654	C	T
5	chr5:159141102:C:A	0	159141102	A	C
5	chr5:159141301:T:C	0	159141301	C	T
5	chr5:159141388:T:C	0	159141388	C	T
5	chr5:159142033:G:A	0	159142033	A	G
5	chr5:159142140:T:C	0	159142140	C	T
5	chr5:159142396:C:T	0	159142396	T	C
5	chr5:159143343:C:T	0	159143343	T	C
5	chr5:159143492:C:T	0	159143492	T	C
5	chr5:159143746:G:A	0	159143746	A	G
5	chr5:159144611:A:G	0	159144611	G	A
5	chr5:159145322:T:C	0	159145322	C	T
5	chr5:159146488:C:T	0	159146488	T	C
5	chr5:159147294:G:C	0	159147294	C	G
5	chr5:159149079:G:A	0	159149079	A	G
5	chr5:159149907:G:A	0	159149907	A	G
5	chr5:159151953:C:T	0	159151953	T	C
5	chr5:159152074:T:G	0	159152074	G	T
5	chr5:159152758:C:T	0	159152758	T	C
5	chr5:159153228:A:G	0	159153228	G	A
5	chr5:159154240:CCTGG:C	0	159154240	C	CCTGG
5	chr5:159154915:A:G	0	159154915	G	A
5	chr5:159155364:A:T	0	159155364	T	A
5	chr5:159157600:TAC:T	0	159157600	T	TAC
5	chr5:159161741:G:C	0	159161741	C	G
5	chr5:159162070:C:T	0	159162070	T	C
5	chr5:159162850:T:C	0	159162850	C	T
5	chr5:159163446:C:T	0	159163446	T	C
5	chr5:159164158:G:A	0	159164158	A	G
5	chr5:159164238:T:C	0	159164238	C	T
5	chr5:159164565:A:G	0	159164565	G	A
5	chr5:159165007:G:C	0	159165007	C	G
5	chr5:159165143:T:C	0	159165143	C	T
5	chr5:159166365:T:C	0	159166365	C	T
5	chr5:159166662:G:A	0	159166662	A	G
5	chr5:159169365:C:T	0	159169365	T	C
5	chr5:159169981:T:C	0	159169981	C	T
5	chr5:159170928:A:G	0	159170928	G	A
5	chr5:159170973:A:G	0	159170973	G	A
5	chr5:159171373:C:T	0	159171373	T	C
5	chr5:159172350:G:A	0	159172350	A	G
5	chr5:159172929:A:G	0	159172929	G	A
5	chr5:159173338:G:A	0	159173338	A	G
5	chr5:159173449:G:C	0	159173449	C	G
5	chr5:159173768:C:T	0	159173768	T	C
5	chr5:159173913:C:G	0	159173913	G	C
5	chr5:159175686:A:G	0	159175686	G	A
5	chr5:159176263:T:C	0	159176263	C	T
5	chr5:159176563:T:C	0	159176563	C	T
5	chr5:159177376:A:G	0	159177376	G	A
5	chr5:159177503:G:A	0	159177503	A	G
5	chr5:159177632:T:C	0	159177632	C	T
5	chr5:159177955:G:A	0	159177955	A	G
5	chr5:159178579:T:C	0	159178579	C	T
5	chr5:159178619:T:G	0	159178619	G	T
5	chr5:159181078:T:C	0	159181078	C	T
5	chr5:159181730:AC:A	0	159181730	A	AC
5	chr5:159181817:C:T	0	159181817	T	C
5	chr5:159181872:T:C	0	159181872	C	T
5	chr5:159182360:T:A	0	159182360	A	T
5	chr5:159182608:T:C	0	159182608	C	T
5	chr5:159183847:C:T	0	159183847	T	C
5	chr5:159186130:C:T	0	159186130	T	C
5	chr5:159186781:C:A	0	159186781	A	C
5	chr5:159187079:A:C	0	159187079	C	A
5	chr5:159187460:T:C	0	159187460	C	T
5	chr5:159187617:A:G	0	159187617	G	A
5	chr5:159188319:G:A	0	159188319	A	G
5	chr5:159188929:T:A	0	159188929	A	T
5	chr5:159189395:C:A	0	159189395	A	C
5	chr5:159192827:G:A	0	159192827	A	G
5	chr5:159193513:C:T	0	159193513	T	C
5	chr5:159194360:C:T	0	159194360	T	C
5	chr5:159195524:C:A	0	159195524	A	C
5	chr5:159196881:C:T	0	159196881	T	C
5	chr5:159197561:A:G	0	159197561	G	A
5	chr5:159197743:T:G	0	159197743	G	T
5	chr5:159198196:T:C	0	159198196	C	T
5	chr5:159198780:T:G	0	159198780	G	T
5	chr5:159199103:T:C	0	159199103	C	T
5	chr5:159199199:C:G	0	159199199	G	C
5	chr5:159199339:C:A	0	159199339	A	C
5	chr5:159201179:C:T	0	159201179	T	C
5	chr5:159201185:C:A	0	159201185	A	C
5	chr5:159201695:A:G	0	159201695	G	A
5	chr5:159203038:C:T	0	159203038	T	C
5	chr5:159205154:AT:A	0	159205154	A	AT
5	chr5:159205559:G:A	0	159205559	A	G
5	chr5:159205978:C:G	0	159205978	G	C
5	chr5:159206581:G:A	0	159206581	A	G
5	chr5:159208094:T:C	0	159208094	C	T
5	chr5:159208416:A:G	0	159208416	G	A
5	chr5:159210750:T:A	0	159210750	A	T
5	chr5:159210988:T:G	0	159210988	G	T
5	chr5:159215056:T:A	0	159215056	A	T
5	chr5:159215633:G:C	0	159215633	C	G
5	chr5:159216129:C:T	0	159216129	T	C
5	chr5:159217313:A:AC	0	159217313	AC	A
5	chr5:159217785:A:C	0	159217785	C	A
5	chr5:159217914:G:C	0	159217914	C	G
5	chr5:159218458:A:G	0	159218458	G	A
5	chr5:159219419:G:C	0	159219419	C	G
5	chr5:159219460:G:A	0	159219460	A	G
5	chr5:159220824:T:C	0	159220824	C	T
5	chr5:159221967:G:C	0	159221967	C	G
5	chr5:159222541:T:C	0	159222541	C	T
5	chr5:159223806:C:T	0	159223806	T	C
5	chr5:159225387:G:A	0	159225387	A	G
5	chr5:159225459:G:A	0	159225459	A	G
5	chr5:159225481:T:C	0	159225481	C	T
5	chr5:159226659:T:C	0	159226659	C	T
5	chr5:159228402:T:C	0	159228402	C	T
5	chr5:159228715:A:G	0	159228715	G	A
5	chr5:159228833:A:G	0	159228833	G	A
5	chr5:159229630:G:T	0	159229630	T	G
5	chr5:159229633:T:C	0	159229633	C	T
5	chr5:159229866:A:G	0	159229866	G	A
5	chr5:159230173:TG:T	0	159230173	T	TG
5	chr5:159230808:G:A	0	159230808	A	G
5	chr5:159231004:A:G	0	159231004	G	A
5	chr5:159232555:G:A	0	159232555	A	G
5	chr5:159233864:G:A	0	159233864	A	G
5	chr5:159233876:G:A	0	159233876	A	G
5	chr5:159237623:T:C	0	159237623	C	T
5	chr5:159237696:G:A	0	159237696	A	G
5	chr5:159238150:G:T	0	159238150	T	G
5	chr5:159238243:C:T	0	159238243	T	C
5	chr5:159238291:T:C	0	159238291	C	T
5	chr5:159239102:C:G	0	159239102	G	C
5	chr5:159239723:C:T	0	159239723	T	C
5	chr5:159241059:C:T	0	159241059	T	C
5	chr5:159241480:A:G	0	159241480	G	A
5	chr5:159241655:G:A	0	159241655	A	G
5	chr5:159241993:G:A	0	159241993	A	G
5	chr5:159242387:G:A	0	159242387	A	G
5	chr5:159242787:C:T	0	159242787	T	C
5	chr5:159243733:A:G	0	159243733	G	A
5	chr5:159243887:C:G	0	159243887	G	C
5	chr5:159243930:T:C	0	159243930	C	T
5	chr5:159244087:T:C	0	159244087	C	T
5	chr5:159244750:G:A	0	159244750	A	G
5	chr5:159245314:C:G	0	159245314	G	C
5	chr5:159246536:T:G	0	159246536	G	T
5	chr5:159246941:C:G	0	159246941	G	C
5	chr5:159247383:C:T	0	159247383	T	C
5	chr5:159248039:A:G	0	159248039	G	A
5	chr5:159248135:T:A	0	159248135	A	T
5	chr5:159249714:G:A	0	159249714	A	G
5	chr5:159251051:T:C	0	159251051	C	T
5	chr5:159252571:C:T	0	159252571	T	C
5	chr5:159252633:T:C	0	159252633	C	T
5	chr5:159254618:T:C	0	159254618	C	T
5	chr5:159257657:C:T	0	159257657	T	C
5	chr5:159259369:T:C	0	159259369	C	T
5	chr5:159259785:G:A	0	159259785	A	G
5	chr5:159260145:T:C	0	159260145	C	T
5	chr5:159260273:C:T	0	159260273	T	C
5	chr5:159260396:C:T	0	159260396	T	C
5	chr5:159261655:T:C	0	159261655	C	T
5	chr5:159263943:T:C	0	159263943	C	T
5	chr5:159264785:C:G	0	159264785	G	C
5	chr5:159264802:T:C	0	159264802	C	T
5	chr5:159267092:C:G	0	159267092	G	C
5	chr5:159268366:G:A	0	159268366	A	G
5	chr5:159270123:C:T	0	159270123	T	C
5	chr5:159270473:C:G	0	159270473	G	C
5	chr5:159271060:C:A	0	159271060	A	C
5	chr5:159271660:C:A	0	159271660	A	C
5	chr5:159273559:A:G	0	159273559	G	A
5	chr5:159274356:C:T	0	159274356	T	C
5	chr5:159275747:G:A	0	159275747	A	G
5	chr5:159278057:T:C	0	159278057	C	T
5	chr5:159278362:A:G	0	159278362	G	A
5	chr5:159278766:T:A	0	159278766	A	T
5	chr5:159279080:C:T	0	159279080	T	C
5	chr5:159279705:C:T	0	159279705	T	C
5	chr5:159280297:C:T	0	159280297	T	C
5	chr5:159280608:G:T	0	159280608	T	G
5	chr5:159281057:A:G	0	159281057	G	A
5	chr5:159281087:G:A	0	159281087	A	G
5	chr5:159282269:C:T	0	159282269	T	C
5	chr5:159282682:A:G	0	159282682	G	A
5	chr5:159282974:A:T	0	159282974	T	A
5	chr5:159283411:C:T	0	159283411	T	C
5	chr5:159283760:A:T	0	159283760	T	A
5	chr5:159283990:G:A	0	159283990	A	G
5	chr5:159284211:A:G	0	159284211	G	A
5	chr5:159286336:ATTTC:A	0	159286336	A	ATTTC
5	chr5:159286383:AATTTT:A	0	159286383	A	AATTTT
5	chr5:159287453:G:C	0	159287453	C	G
5	chr5:159287816:AT:A	0	159287816	A	AT
5	chr5:159289842:T:C	0	159289842	C	T
5	chr5:159289847:G:C	0	159289847	C	G
5	chr5:159290060:A:C	0	159290060	C	A
5	chr5:159290781:G:A	0	159290781	A	G
5	chr5:159290986:C:T	0	159290986	T	C
5	chr5:159292725:G:A	0	159292725	A	G
5	chr5:159293471:G:A	0	159293471	A	G
5	chr5:159295086:A:G	0	159295086	G	A
5	chr5:159296285:C:T	0	159296285	T	C
5	chr5:159296286:G:A	0	159296286	A	G
5	chr5:159297208:T:C	0	159297208	C	T
5	chr5:159297941:C:T	0	159297941	T	C
5	chr5:159298072:T:C	0	159298072	C	T
5	chr5:159299323:G:A	0	159299323	A	G
5	chr5:159299495:A:T	0	159299495	T	A
5	chr5:159299527:G:T	0	159299527	T	G
5	chr5:159300548:T:C	0	159300548	C	T
5	chr5:159301256:T:C	0	159301256	C	T
5	chr5:159301634:T:C	0	159301634	C	T
5	chr5:159302513:T:C	0	159302513	C	T
5	chr5:159302939:C:T	0	159302939	T	C
5	chr5:159303360:A:G	0	159303360	G	A
5	chr5:159303784:T:C	0	159303784	C	T
5	chr5:159304540:G:A	0	159304540	A	G
5	chr5:159305764:T:C	0	159305764	C	T
5	chr5:159306419:G:T	0	159306419	T	G
5	chr5:159306611:G:A	0	159306611	A	G
5	chr5:159306654:T:C	0	159306654	C	T
5	chr5:159307509:T:C	0	159307509	C	T
5	chr5:159308925:G:A	0	159308925	A	G
5	chr5:159309984:G:A	0	159309984	A	G
5	chr5:159312760:TTTC:T	0	159312760	T	TTTC
5	chr5:159313522:C:G	0	159313522	G	C
5	chr5:159313615:G:A	0	159313615	A	G
5	chr5:159313842:A:G	0	159313842	G	A
5	chr5:159315006:G:T	0	159315006	T	G
5	chr5:159315942:T:G	0	159315942	G	T
5	chr5:159316838:G:A	0	159316838	A	G
5	chr5:159319299:G:A	0	159319299	A	G
5	chr5:159320556:A:C	0	159320556	C	A
5	chr5:159321671:A:T	0	159321671	T	A
5	chr5:159323005:T:C	0	159323005	C	T
5	chr5:159323761:C:T	0	159323761	T	C
5	chr5:159323985:T:C	0	159323985	C	T
5	chr5:159324241:C:T	0	159324241	T	C
5	chr5:159325131:C:T	0	159325131	T	C
5	chr5:159325138:C:T	0	159325138	T	C
5	chr5:159325262:C:T	0	159325262	T	C
5	chr5:159325970:A:T	0	159325970	T	A
5	chr5:159327187:C:A	0	159327187	A	C
5	chr5:159327453:C:A	0	159327453	A	C
5	chr5:159328122:C:G	0	159328122	G	C
5	chr5:159328837:G:A	0	159328837	A	G
5	chr5:159328952:G:A	0	159328952	A	G
5	chr5:159329158:G:A	0	159329158	A	G
5	chr5:159329219:T:C	0	159329219	C	T
5	chr5:159329783:C:T	0	159329783	T	C
5	chr5:159329960:A:G	0	159329960	G	A
5	chr5:159332523:C:G	0	159332523	G	C
5	chr5:159332892:A:G	0	159332892	G	A
5	chr5:159333190:CATTAG:C	0	159333190	C	CATTAG
5	chr5:159333197:G:GC	0	159333197	GC	G
5	chr5:159334291:C:T	0	159334291	T	C
5	chr5:159335610:G:A	0	159335610	A	G
5	chr5:159337169:T:C	0	159337169	C	T
5	chr5:159337296:T:C	0	159337296	C	T
5	chr5:159337930:T:C	0	159337930	C	T
5	chr5:159339072:G:A	0	159339072	A	G
5	chr5:159341357:A:G	0	159341357	G	A
5	chr5:159342245:G:A	0	159342245	A	G
5	chr5:159342405:T:C	0	159342405	C	T
5	chr5:159342745:T:C	0	159342745	C	T
5	chr5:159343258:T:C	0	159343258	C	T
5	chr5:159343747:C:T	0	159343747	T	C
5	chr5:159344329:G:A	0	159344329	A	G
5	chr5:159344811:C:T	0	159344811	T	C
5	chr5:159345574:G:A	0	159345574	A	G
5	chr5:159346109:G:A	0	159346109	A	G
5	chr5:159346436:C:T	0	159346436	T	C
5	chr5:159346771:C:T	0	159346771	T	C
5	chr5:159347171:T:C	0	159347171	C	T
5	chr5:159347380:AAAG:A	0	159347380	A	AAAG
5	chr5:159347957:C:A	0	159347957	A	C
5	chr5:159349993:G:T	0	159349993	T	G
5	chr5:159350996:C:T	0	159350996	T	C
5	chr5:159352024:A:G	0	159352024	G	A
5	chr5:159352636:G:T	0	159352636	T	G
5	chr5:159353322:A:G	0	159353322	G	A
5	chr5:159354245:GCTGGGGTTA:G	0	159354245	G	GCTGGGGTTA
5	chr5:159354344:G:C	0	159354344	C	G
5	chr5:159355681:G:A	0	159355681	A	G
5	chr5:159355977:G:A	0	159355977	A	G
5	chr5:159356215:G:T	0	159356215	T	G
5	chr5:159357029:A:G	0	159357029	G	A
5	chr5:159357103:C:G	0	159357103	G	C
5	chr5:159358877:T:C	0	159358877	C	T
5	chr5:159359116:T:C	0	159359116	C	T
5	chr5:159359308:C:T	0	159359308	T	C
5	chr5:159361704:C:T	0	159361704	T	C
5	chr5:159362544:G:C	0	159362544	C	G
5	chr5:159363125:GT:G	0	159363125	G	GT
5	chr5:159365298:A:G	0	159365298	G	A
5	chr5:159365811:C:G	0	159365811	G	C
5	chr5:159366854:G:C	0	159366854	C	G
5	chr5:159366873:G:C	0	159366873	C	G
5	chr5:159368518:A:G	0	159368518	G	A
5	chr5:159369317:A:G	0	159369317	G	A
5	chr5:159369366:T:G	0	159369366	G	T
5	chr5:159369747:C:T	0	159369747	T	C
5	chr5:159370624:T:C	0	159370624	C	T
5	chr5:159371067:A:G	0	159371067	G	A
5	chr5:159371080:C:G	0	159371080	G	C
5	chr5:159371483:G:T	0	159371483	T	G
5	chr5:159372740:T:C	0	159372740	C	T
5	chr5:159374179:G:A	0	159374179	A	G
5	chr5:159375042:C:G	0	159375042	G	C
5	chr5:159375435:C:T	0	159375435	T	C
5	chr5:159375871:G:A	0	159375871	A	G
5	chr5:159376078:A:G	0	159376078	G	A
5	chr5:159376220:G:A	0	159376220	A	G
5	chr5:159376653:T:G	0	159376653	G	T
5	chr5:159377174:C:T	0	159377174	T	C
5	chr5:159377377:G:A	0	159377377	A	G
5	chr5:159377609:A:G	0	159377609	G	A
5	chr5:159377920:G:T	0	159377920	T	G
5	chr5:159378759:A:G	0	159378759	G	A
5	chr5:159379236:A:G	0	159379236	G	A
5	chr5:159380202:A:G	0	159380202	G	A
5	chr5:159380338:T:C	0	159380338	C	T
5	chr5:159382048:A:G	0	159382048	G	A
5	chr5:159383455:C:T	0	159383455	T	C
5	chr5:159383477:G:A	0	159383477	A	G
5	chr5:159383943:G:A	0	159383943	A	G
5	chr5:159384207:G:A	0	159384207	A	G
5	chr5:159384370:A:C	0	159384370	C	A
5	chr5:159385409:C:T	0	159385409	T	C
5	chr5:159385994:A:C	0	159385994	C	A
5	chr5:159386841:A:AT	0	159386841	AT	A
5	chr5:159387525:A:C	0	159387525	C	A
5	chr5:159387569:T:G	0	159387569	G	T
5	chr5:159388611:G:A	0	159388611	A	G
5	chr5:159389591:C:T	0	159389591	T	C
5	chr5:159389803:C:A	0	159389803	A	C
5	chr5:159389994:G:A	0	159389994	A	G
5	chr5:159389995:A:G	0	159389995	G	A
5	chr5:159391176:G:A	0	159391176	A	G
5	chr5:159391232:C:T	0	159391232	T	C
5	chr5:159391381:A:G	0	159391381	G	A
5	chr5:159391690:A:G	0	159391690	G	A
5	chr5:159391919:T:C	0	159391919	C	T
5	chr5:159392273:G:T	0	159392273	T	G
5	chr5:159392299:C:T	0	159392299	T	C
5	chr5:159392392:C:T	0	159392392	T	C
5	chr5:159393053:T:C	0	159393053	C	T
5	chr5:159393814:T:C	0	159393814	C	T
5	chr5:159393836:A:G	0	159393836	G	A
5	chr5:159394371:C:T	0	159394371	T	C
5	chr5:159394485:A:C	0	159394485	C	A
5	chr5:159394521:C:G	0	159394521	G	C
5	chr5:159395138:A:C	0	159395138	C	A
5	chr5:159395637:G:C	0	159395637	C	G
5	chr5:159395921:T:A	0	159395921	A	T
5	chr5:159397166:C:G	0	159397166	G	C
5	chr5:159397502:G:T	0	159397502	T	G
5	chr5:159397802:A:G	0	159397802	G	A
5	chr5:159397971:T:C	0	159397971	C	T
5	chr5:159398209:C:T	0	159398209	T	C
5	chr5:159398379:A:G	0	159398379	G	A
5	chr5:159399239:A:G	0	159399239	G	A
5	chr5:159399349:A:G	0	159399349	G	A
5	chr5:159399485:A:G	0	159399485	G	A
5	chr5:159399784:C:A	0	159399784	A	C
5	chr5:159399865:G:GT	0	159399865	GT	G
5	chr5:159400031:G:A	0	159400031	A	G
5	chr5:159400489:C:T	0	159400489	T	C
5	chr5:159400518:C:T	0	159400518	T	C
5	chr5:159400761:C:A	0	159400761	A	C
5	chr5:159401217:A:G	0	159401217	G	A
5	chr5:159401472:G:A	0	159401472	A	G
5	chr5:159402281:A:G	0	159402281	G	A
5	chr5:159402286:C:T	0	159402286	T	C
5	chr5:159402493:T:C	0	159402493	C	T
5	chr5:159402519:A:T	0	159402519	T	A
5	chr5:159403811:G:A	0	159403811	A	G
5	chr5:159404403:G:A	0	159404403	A	G
5	chr5:159406527:G:A	0	159406527	A	G
5	chr5:159408171:TTTTC:T	0	159408171	T	TTTTC
5	chr5:159408253:GTTCT:G	0	159408253	G	GTTCT
5	chr5:159409099:T:C	0	159409099	C	T
5	chr5:159409118:G:A	0	159409118	A	G
5	chr5:159409406:T:A	0	159409406	A	T
5	chr5:159409573:C:T	0	159409573	T	C
5	chr5:159410526:G:A	0	159410526	A	G
5	chr5:159412244:G:A	0	159412244	A	G
5	chr5:159412504:A:G	0	159412504	G	A
5	chr5:159412737:T:C	0	159412737	C	T
5	chr5:159414462:C:T	0	159414462	T	C
5	chr5:159415284:AAACAG:A	0	159415284	A	AAACAG
5	chr5:159415729:G:C	0	159415729	C	G
5	chr5:159416245:T:C	0	159416245	C	T
5	chr5:159416380:A:G	0	159416380	G	A
5	chr5:159417032:T:G	0	159417032	G	T
5	chr5:159417224:G:A	0	159417224	A	G
5	chr5:159417656:G:A	0	159417656	A	G
5	chr5:159417981:G:A	0	159417981	A	G
5	chr5:159418005:T:A	0	159418005	A	T
5	chr5:159418053:T:C	0	159418053	C	T
5	chr5:159418561:A:AAG	0	159418561	AAG	A
5	chr5:159419598:C:T	0	159419598	T	C
5	chr5:159419701:T:C	0	159419701	C	T
5	chr5:159420063:T:C	0	159420063	C	T
5	chr5:159420719:T:C	0	159420719	C	T
5	chr5:159420720:G:A	0	159420720	A	G
5	chr5:159421063:T:C	0	159421063	C	T
5	chr5:159421425:G:A	0	159421425	A	G
5	chr5:159421484:T:C	0	159421484	C	T
5	chr5:159421544:A:G	0	159421544	G	A
5	chr5:159421801:G:C	0	159421801	C	G
5	chr5:159422412:G:C	0	159422412	C	G
5	chr5:159422483:T:C	0	159422483	C	T
5	chr5:159422628:G:A	0	159422628	A	G
5	chr5:159422829:A:G	0	159422829	G	A
5	chr5:159423505:A:G	0	159423505	G	A
5	chr5:159425109:C:A	0	159425109	A	C
5	chr5:159425192:A:G	0	159425192	G	A
5	chr5:159425936:T:A	0	159425936	A	T
5	chr5:159426933:A:T	0	159426933	T	A
5	chr5:159429498:C:A	0	159429498	A	C
5	chr5:159430064:T:C	0	159430064	C	T
5	chr5:159430464:T:C	0	159430464	C	T
5	chr5:159430863:T:C	0	159430863	C	T
5	chr5:159430865:C:A	0	159430865	A	C
5	chr5:159431455:A:AG	0	159431455	AG	A
5	chr5:159431890:C:T	0	159431890	T	C
5	chr5:159432356:G:T	0	159432356	T	G
5	chr5:159432490:T:A	0	159432490	A	T
5	chr5:159432981:C:CTA	0	159432981	CTA	C
5	chr5:159433628:T:C	0	159433628	C	T
5	chr5:159433931:A:G	0	159433931	G	A
5	chr5:159434701:GA:G	0	159434701	G	GA
5	chr5:159435205:T:G	0	159435205	G	T
5	chr5:159435230:G:T	0	159435230	T	G
5	chr5:159435673:A:G	0	159435673	G	A
5	chr5:159435684:T:TG	0	159435684	TG	T
5	chr5:159436105:C:G	0	159436105	G	C
5	chr5:159436241:C:T	0	159436241	T	C
5	chr5:159436379:C:T	0	159436379	T	C
5	chr5:159436528:C:T	0	159436528	T	C
5	chr5:159436529:T:G	0	159436529	G	T
5	chr5:159436736:T:A	0	159436736	A	T
5	chr5:159437732:A:G	0	159437732	G	A
5	chr5:159438354:G:A	0	159438354	A	G
5	chr5:159439972:G:T	0	159439972	T	G
5	chr5:159440204:G:A	0	159440204	A	G
5	chr5:159440544:G:A	0	159440544	A	G
5	chr5:159441167:G:A	0	159441167	A	G
5	chr5:159441475:C:A	0	159441475	A	C
5	chr5:159442286:G:A	0	159442286	A	G
5	chr5:159443487:G:C	0	159443487	C	G
5	chr5:159444673:T:A	0	159444673	A	T
5	chr5:159444813:T:G	0	159444813	G	T
5	chr5:159445479:T:C	0	159445479	C	T
5	chr5:159445623:G:A	0	159445623	A	G
5	chr5:159447033:G:C	0	159447033	C	G
5	chr5:159447563:C:T	0	159447563	T	C
5	chr5:159449227:G:A	0	159449227	A	G
5	chr5:159451373:G:A	0	159451373	A	G
5	chr5:159452061:C:T	0	159452061	T	C
5	chr5:159452182:T:C	0	159452182	C	T
5	chr5:159452861:C:G	0	159452861	G	C
5	chr5:159453024:C:T	0	159453024	T	C
5	chr5:159453388:C:T	0	159453388	T	C
5	chr5:159453519:C:T	0	159453519	T	C
5	chr5:159453954:G:T	0	159453954	T	G
5	chr5:159454268:T:C	0	159454268	C	T
5	chr5:159454489:C:A	0	159454489	A	C
5	chr5:159455982:T:A	0	159455982	A	T
5	chr5:159456019:A:G	0	159456019	G	A
5	chr5:159456665:A:C	0	159456665	C	A
5	chr5:159457111:G:A	0	159457111	A	G
5	chr5:159457527:A:G	0	159457527	G	A
5	chr5:159458067:T:C	0	159458067	C	T
5	chr5:159459931:A:G	0	159459931	G	A
5	chr5:159460964:T:C	0	159460964	C	T
5	chr5:159461098:C:T	0	159461098	T	C
5	chr5:159462320:T:C	0	159462320	C	T
5	chr5:159462676:T:G	0	159462676	G	T
5	chr5:159463710:A:G	0	159463710	G	A
5	chr5:159463958:C:T	0	159463958	T	C
5	chr5:159464130:TG:T	0	159464130	T	TG
5	chr5:159465632:T:C	0	159465632	C	T
5	chr5:159472202:A:G	0	159472202	G	A
5	chr5:159472217:A:G	0	159472217	G	A
5	chr5:159474008:A:G	0	159474008	G	A
5	chr5:159474699:C:T	0	159474699	T	C
5	chr5:159474957:A:G	0	159474957	G	A
5	chr5:159477305:G:A	0	159477305	A	G
5	chr5:159477382:T:C	0	159477382	C	T
5	chr5:159479197:A:G	0	159479197	G	A
5	chr5:159479391:G:T	0	159479391	T	G
5	chr5:159479400:G:A	0	159479400	A	G
5	chr5:159480008:C:T	0	159480008	T	C
5	chr5:159480428:A:G	0	159480428	G	A
5	chr5:159480640:T:C	0	159480640	C	T
5	chr5:159480729:T:C	0	159480729	C	T
5	chr5:159481219:A:G	0	159481219	G	A
5	chr5:159481642:T:C	0	159481642	C	T
5	chr5:159482259:G:A	0	159482259	A	G
5	chr5:159483290:A:G	0	159483290	G	A
5	chr5:159483322:GAA:G	0	159483322	G	GAA
5	chr5:159484085:G:A	0	159484085	A	G
5	chr5:159485185:G:C	0	159485185	C	G
5	chr5:159485254:G:A	0	159485254	A	G
5	chr5:159485661:C:T	0	159485661	T	C
5	chr5:159486649:G:A	0	159486649	A	G
5	chr5:159487921:C:T	0	159487921	T	C
5	chr5:159488279:G:A	0	159488279	A	G
5	chr5:159488371:G:A	0	159488371	A	G
5	chr5:159488503:C:T	0	159488503	T	C
5	chr5:159490529:G:T	0	159490529	T	G
5	chr5:159491227:T:G	0	159491227	G	T
5	chr5:159491252:T:G	0	159491252	G	T
5	chr5:159491272:A:C	0	159491272	C	A
5	chr5:159491381:A:G	0	159491381	G	A
5	chr5:159491485:C:T	0	159491485	T	C
5	chr5:159491886:G:A	0	159491886	A	G
5	chr5:159492522:C:T	0	159492522	T	C
5	chr5:159494887:G:A	0	159494887	A	G
5	chr5:159496822:A:C	0	159496822	C	A
5	chr5:159497075:G:A	0	159497075	A	G
5	chr5:159498399:T:C	0	159498399	C	T
5	chr5:159498520:A:G	0	159498520	G	A
5	chr5:159498546:A:G	0	159498546	G	A
5	chr5:159498575:G:A	0	159498575	A	G
5	chr5:159501572:C:T	0	159501572	T	C
5	chr5:159505178:C:A	0	159505178	A	C
5	chr5:159506909:T:A	0	159506909	A	T
5	chr5:159507287:C:T	0	159507287	T	C
5	chr5:159507425:G:A	0	159507425	A	G
5	chr5:159507503:C:T	0	159507503	T	C
5	chr5:159508471:T:C	0	159508471	C	T
5	chr5:159509298:A:C	0	159509298	C	A
5	chr5:159509693:G:A	0	159509693	A	G
5	chr5:159510512:C:T	0	159510512	T	C
5	chr5:159511292:G:A	0	159511292	A	G
5	chr5:159511911:T:A	0	159511911	A	T
5	chr5:159512057:T:C	0	159512057	C	T
5	chr5:159512068:A:C	0	159512068	C	A
5	chr5:159512113:T:C	0	159512113	C	T
5	chr5:159512898:G:A	0	159512898	A	G
5	chr5:159514301:T:C	0	159514301	C	T
5	chr5:159514377:C:T	0	159514377	T	C
5	chr5:159514731:G:A	0	159514731	A	G
5	chr5:159515457:C:A	0	159515457	A	C
5	chr5:159515808:A:G	0	159515808	G	A
5	chr5:159516273:A:G	0	159516273	G	A
5	chr5:159517210:A:T	0	159517210	T	A
5	chr5:159517258:A:G	0	159517258	G	A
5	chr5:159517449:A:G	0	159517449	G	A
5	chr5:159518826:T:C	0	159518826	C	T
5	chr5:159519122:C:G	0	159519122	G	C
5	chr5:159519487:G:A	0	159519487	A	G
5	chr5:159519499:C:T	0	159519499	T	C
5	chr5:159520134:A:G	0	159520134	G	A
5	chr5:159521325:T:C	0	159521325	C	T
5	chr5:159521986:C:A	0	159521986	A	C
5	chr5:159522039:C:T	0	159522039	T	C
5	chr5:159523320:A:G	0	159523320	G	A
5	chr5:159524274:T:C	0	159524274	C	T
5	chr5:159524275:G:A	0	159524275	A	G
5	chr5:159525876:T:A	0	159525876	A	T
5	chr5:159526032:C:CT	0	159526032	CT	C
5	chr5:159526571:T:A	0	159526571	A	T
5	chr5:159526695:A:G	0	159526695	G	A
5	chr5:159527264:A:G	0	159527264	G	A
5	chr5:159528230:T:G	0	159528230	G	T
5	chr5:159528875:C:T	0	159528875	T	C
5	chr5:159529186:G:T	0	159529186	T	G
5	chr5:159529763:A:G	0	159529763	G	A
5	chr5:159531246:C:T	0	159531246	T	C
5	chr5:159531490:T:C	0	159531490	C	T
5	chr5:159532721:AC:A	0	159532721	A	AC
5	chr5:159532911:G:A	0	159532911	A	G
5	chr5:159534354:A:G	0	159534354	G	A
5	chr5:159534704:G:A	0	159534704	A	G
5	chr5:159535069:G:A	0	159535069	A	G
5	chr5:159535188:G:A	0	159535188	A	G
5	chr5:159535607:A:G	0	159535607	G	A
5	chr5:159536668:A:G	0	159536668	G	A
5	chr5:159537096:T:C	0	159537096	C	T
5	chr5:159537316:A:C	0	159537316	C	A
5	chr5:159537636:A:ACC	0	159537636	ACC	A
5	chr5:159537819:A:T	0	159537819	T	A
5	chr5:159538132:G:A	0	159538132	A	G
5	chr5:159538767:G:A	0	159538767	A	G
5	chr5:159538800:G:A	0	159538800	A	G
5	chr5:159539897:C:T	0	159539897	T	C
5	chr5:159541461:C:T	0	159541461	T	C
5	chr5:159542579:A:T	0	159542579	T	A
5	chr5:159542898:A:G	0	159542898	G	A
5	chr5:159542902:C:G	0	159542902	G	C
5	chr5:159543222:A:G	0	159543222	G	A
5	chr5:159544089:T:C	0	159544089	C	T
5	chr5:159544777:G:A	0	159544777	A	G
5	chr5:159544783:A:G	0	159544783	G	A
5	chr5:159544908:A:G	0	159544908	G	A
5	chr5:159545392:G:T	0	159545392	T	G
5	chr5:159545524:CT:C	0	159545524	C	CT
5	chr5:159545625:G:A	0	159545625	A	G
5	chr5:159547536:GAGAT:G	0	159547536	G	GAGAT
5	chr5:159548655:G:A	0	159548655	A	G
5	chr5:159548766:C:T	0	159548766	T	C
5	chr5:159549396:A:G	0	159549396	G	A
5	chr5:159549728:AC:A	0	159549728	A	AC
5	chr5:159550818:G:A	0	159550818	A	G
5	chr5:159551253:G:A	0	159551253	A	G
5	chr5:159551636:G:A	0	159551636	A	G
5	chr5:159552550:G:C	0	159552550	C	G
5	chr5:159553028:T:C	0	159553028	C	T
5	chr5:159553216:G:A	0	159553216	A	G
5	chr5:159553485:C:T	0	159553485	T	C
5	chr5:159553742:T:C	0	159553742	C	T
5	chr5:159553891:G:A	0	159553891	A	G
5	chr5:159554195:A:G	0	159554195	G	A
5	chr5:159556795:T:G	0	159556795	G	T
5	chr5:159557085:T:C	0	159557085	C	T
5	chr5:159558227:G:A	0	159558227	A	G
5	chr5:159558533:G:A	0	159558533	A	G
5	chr5:159558908:G:C	0	159558908	C	G
5	chr5:159559326:A:G	0	159559326	G	A
5	chr5:159559629:A:G	0	159559629	G	A
5	chr5:159559833:C:T	0	159559833	T	C
5	chr5:159560514:C:T	0	159560514	T	C
5	chr5:159560580:A:G	0	159560580	G	A
5	chr5:159560700:C:T	0	159560700	T	C
5	chr5:159561619:A:G	0	159561619	G	A
5	chr5:159561689:C:T	0	159561689	T	C
5	chr5:159563503:C:G	0	159563503	G	C
5	chr5:159563728:C:T	0	159563728	T	C
5	chr5:159564782:A:G	0	159564782	G	A
5	chr5:159566155:G:A	0	159566155	A	G
5	chr5:159566712:G:A	0	159566712	A	G
5	chr5:159567621:C:G	0	159567621	G	C
5	chr5:159567976:C:G	0	159567976	G	C
5	chr5:159569280:G:A	0	159569280	A	G
5	chr5:159569768:G:A	0	159569768	A	G
5	chr5:159570612:G:A	0	159570612	A	G
5	chr5:159571271:T:A	0	159571271	A	T
5	chr5:159571522:T:C	0	159571522	C	T
5	chr5:159571779:A:G	0	159571779	G	A
5	chr5:159572534:C:CT	0	159572534	CT	C
5	chr5:159572660:C:T	0	159572660	T	C
5	chr5:159572757:G:A	0	159572757	A	G
5	chr5:159573311:T:C	0	159573311	C	T
5	chr5:159573446:G:A	0	159573446	A	G
5	chr5:159573846:G:C	0	159573846	C	G
5	chr5:159573926:G:A	0	159573926	A	G
5	chr5:159573930:A:G	0	159573930	G	A
5	chr5:159574291:A:G	0	159574291	G	A
5	chr5:159574406:T:C	0	159574406	C	T
5	chr5:159574487:G:A	0	159574487	A	G
5	chr5:159574717:T:C	0	159574717	C	T
5	chr5:159575809:C:T	0	159575809	T	C
5	chr5:159576712:A:G	0	159576712	G	A
5	chr5:159577087:G:T	0	159577087	T	G
5	chr5:159577629:T:A	0	159577629	A	T
5	chr5:159577715:C:G	0	159577715	G	C
5	chr5:159577751:A:T	0	159577751	T	A
5	chr5:159578431:G:A	0	159578431	A	G
5	chr5:159579048:T:C	0	159579048	C	T
5	chr5:159579086:C:T	0	159579086	T	C
5	chr5:159579320:A:G	0	159579320	G	A
5	chr5:159579350:A:G	0	159579350	G	A
5	chr5:159579642:C:T	0	159579642	T	C
5	chr5:159580202:C:T	0	159580202	T	C
5	chr5:159580770:C:A	0	159580770	A	C
5	chr5:159581773:A:C	0	159581773	C	A
5	chr5:159581916:A:C	0	159581916	C	A
5	chr5:159582076:A:G	0	159582076	G	A
5	chr5:159582266:G:A	0	159582266	A	G
5	chr5:159582393:A:G	0	159582393	G	A
5	chr5:159584130:A:T	0	159584130	T	A
5	chr5:159584333:A:C	0	159584333	C	A
5	chr5:159584560:G:T	0	159584560	T	G
5	chr5:159585249:C:G	0	159585249	G	C
5	chr5:159585281:G:A	0	159585281	A	G
5	chr5:159585571:T:C	0	159585571	C	T
5	chr5:159585896:C:A	0	159585896	A	C
5	chr5:159586021:A:T	0	159586021	T	A
5	chr5:159586038:T:G	0	159586038	G	T
5	chr5:159587048:C:T	0	159587048	T	C
5	chr5:159587259:G:A	0	159587259	A	G
5	chr5:159587299:G:A	0	159587299	A	G
5	chr5:159588111:C:T	0	159588111	T	C
5	chr5:159588241:G:A	0	159588241	A	G
5	chr5:159589416:A:C	0	159589416	C	A
5	chr5:159590054:A:C	0	159590054	C	A
5	chr5:159590089:T:C	0	159590089	C	T
5	chr5:159590152:T:C	0	159590152	C	T
5	chr5:159590423:G:T	0	159590423	T	G
5	chr5:159591396:A:T	0	159591396	T	A
5	chr5:159591700:C:T	0	159591700	T	C
5	chr5:159592188:A:G	0	159592188	G	A
5	chr5:159592505:G:T	0	159592505	T	G
5	chr5:159592975:G:A	0	159592975	A	G
5	chr5:159593427:G:A	0	159593427	A	G
5	chr5:159594426:T:C	0	159594426	C	T
5	chr5:159594524:G:A	0	159594524	A	G
5	chr5:159594576:G:A	0	159594576	A	G
5	chr5:159595227:G:C	0	159595227	C	G
5	chr5:159595268:G:A	0	159595268	A	G
5	chr5:159595996:C:T	0	159595996	T	C
5	chr5:159596038:T:C	0	159596038	C	T
5	chr5:159596160:C:T	0	159596160	T	C
5	chr5:159596275:C:T	0	159596275	T	C
5	chr5:159596606:T:C	0	159596606	C	T
5	chr5:159596693:T:G	0	159596693	G	T
5	chr5:159597025:G:A	0	159597025	A	G
5	chr5:159597175:C:T	0	159597175	T	C
5	chr5:159597274:G:T	0	159597274	T	G
5	chr5:159597436:C:T	0	159597436	T	C
5	chr5:159597731:T:C	0	159597731	C	T
5	chr5:159597758:C:T	0	159597758	T	C
5	chr5:159597899:T:C	0	159597899	C	T
5	chr5:159598709:G:T	0	159598709	T	G
5	chr5:159599212:AT:A	0	159599212	A	AT
5	chr5:159599682:A:C	0	159599682	C	A
5	chr5:159599704:A:G	0	159599704	G	A
5	chr5:159601411:G:T	0	159601411	T	G
5	chr5:159602117:G:A	0	159602117	A	G
5	chr5:159602825:T:C	0	159602825	C	T
5	chr5:159602935:A:G	0	159602935	G	A
5	chr5:159603169:C:A	0	159603169	A	C
5	chr5:159603961:C:T	0	159603961	T	C
5	chr5:159604283:A:G	0	159604283	G	A
5	chr5:159604366:G:A	0	159604366	A	G
5	chr5:159605429:A:G	0	159605429	G	A
5	chr5:159605508:C:T	0	159605508	T	C
5	chr5:159605539:C:T	0	159605539	T	C
5	chr5:159606619:T:A	0	159606619	A	T
5	chr5:159607130:T:C	0	159607130	C	T
5	chr5:159607481:T:A	0	159607481	A	T
5	chr5:159607496:A:C	0	159607496	C	A
5	chr5:159609291:G:A	0	159609291	A	G
5	chr5:159609682:ACGGCTC:A	0	159609682	A	ACGGCTC
5	chr5:159609689:ACCCT:A	0	159609689	A	ACCCT
5	chr5:159609704:A:G	0	159609704	G	A
5	chr5:159609923:T:C	0	159609923	C	T
5	chr5:159610121:T:A	0	159610121	A	T
5	chr5:159610285:T:C	0	159610285	C	T
5	chr5:159611102:T:G	0	159611102	G	T
5	chr5:159611112:A:G	0	159611112	G	A
5	chr5:159611691:A:G	0	159611691	G	A
5	chr5:159611796:T:C	0	159611796	C	T
5	chr5:159611980:A:T	0	159611980	T	A
5	chr5:159612111:G:A	0	159612111	A	G
5	chr5:159612310:G:A	0	159612310	A	G
5	chr5:159612450:G:A	0	159612450	A	G
5	chr5:159612594:GCCAACATGGTGAAAC:G	0	159612594	G	GCCAACATGGTGAAAC
5	chr5:159612870:A:G	0	159612870	G	A
5	chr5:159613183:C:T	0	159613183	T	C
5	chr5:159613336:A:G	0	159613336	G	A
5	chr5:159613379:C:T	0	159613379	T	C
5	chr5:159613382:A:C	0	159613382	C	A
5	chr5:159613527:A:G	0	159613527	G	A
5	chr5:159613679:C:T	0	159613679	T	C
5	chr5:159613810:G:A	0	159613810	A	G
5	chr5:159613920:G:C	0	159613920	C	G
5	chr5:159614669:C:T	0	159614669	T	C
5	chr5:159614805:C:T	0	159614805	T	C
5	chr5:159615085:G:A	0	159615085	A	G
5	chr5:159615304:T:A	0	159615304	A	T
5	chr5:159615338:C:T	0	159615338	T	C
5	chr5:159615505:T:C	0	159615505	C	T
5	chr5:159615645:C:T	0	159615645	T	C
5	chr5:159615654:T:C	0	159615654	C	T
5	chr5:159615742:A:G	0	159615742	G	A
5	chr5:159615854:T:A	0	159615854	A	T
5	chr5:159615994:C:G	0	159615994	G	C
5	chr5:159616240:G:A	0	159616240	A	G
5	chr5:159616259:C:T	0	159616259	T	C
5	chr5:159616284:TGCTCCAATA:T	0	159616284	T	TGCTCCAATA
5	chr5:159616323:C:T	0	159616323	T	C
5	chr5:159616646:G:A	0	159616646	A	G
5	chr5:159616662:C:T	0	159616662	T	C
5	chr5:159616728:T:G	0	159616728	G	T
5	chr5:159616745:C:G	0	159616745	G	C
5	chr5:159616822:A:G	0	159616822	G	A
5	chr5:159616975:C:T	0	159616975	T	C
5	chr5:159617005:C:T	0	159617005	T	C
5	chr5:159617312:A:G	0	159617312	G	A
5	chr5:159617471:G:A	0	159617471	A	G
5	chr5:159617478:G:A	0	159617478	A	G
5	chr5:159617492:T:C	0	159617492	C	T
5	chr5:159617519:T:A	0	159617519	A	T
5	chr5:159617861:C:T	0	159617861	T	C
5	chr5:159617935:GCCT:G	0	159617935	G	GCCT
5	chr5:159618106:G:T	0	159618106	T	G
5	chr5:159618329:A:G	0	159618329	G	A
5	chr5:159618351:G:A	0	159618351	A	G
5	chr5:159618673:T:C	0	159618673	C	T
5	chr5:159618683:A:C	0	159618683	C	A
5	chr5:159618695:T:C	0	159618695	C	T
5	chr5:159618978:A:G	0	159618978	G	A
5	chr5:159618986:C:A	0	159618986	A	C
5	chr5:159619612:T:C	0	159619612	C	T
5	chr5:159620245:C:G	0	159620245	G	C
5	chr5:159620348:C:T	0	159620348	T	C
5	chr5:159620433:C:T	0	159620433	T	C
5	chr5:159620461:A:G	0	159620461	G	A
5	chr5:159620462:A:G	0	159620462	G	A
5	chr5:159621328:T:C	0	159621328	C	T
5	chr5:159621716:T:C	0	159621716	C	T
5	chr5:159622005:G:A	0	159622005	A	G
5	chr5:159622064:C:T	0	159622064	T	C
5	chr5:159623838:T:C	0	159623838	C	T
5	chr5:159624141:T:G	0	159624141	G	T
5	chr5:159624479:T:G	0	159624479	G	T
5	chr5:159625453:C:T	0	159625453	T	C
5	chr5:159625642:A:G	0	159625642	G	A
5	chr5:159626713:A:C	0	159626713	C	A
5	chr5:159626837:C:T	0	159626837	T	C
5	chr5:159627212:A:T	0	159627212	T	A
5	chr5:159629005:G:A	0	159629005	A	G
5	chr5:159629243:T:C	0	159629243	C	T
5	chr5:159629492:C:A	0	159629492	A	C
5	chr5:159629521:C:T	0	159629521	T	C
5	chr5:159629761:C:T	0	159629761	T	C
5	chr5:159630037:G:A	0	159630037	A	G
5	chr5:159630323:A:C	0	159630323	C	A
5	chr5:159630759:G:A	0	159630759	A	G
5	chr5:159632122:G:A	0	159632122	A	G
5	chr5:159632315:C:T	0	159632315	T	C
5	chr5:159633984:T:G	0	159633984	G	T
5	chr5:159634582:C:T	0	159634582	T	C
5	chr5:159635523:G:A	0	159635523	A	G
5	chr5:159636545:A:G	0	159636545	G	A
5	chr5:159636554:T:C	0	159636554	C	T
5	chr5:159639146:G:A	0	159639146	A	G
5	chr5:159641238:C:T	0	159641238	T	C
5	chr5:159641799:G:C	0	159641799	C	G
5	chr5:159642693:A:C	0	159642693	C	A
5	chr5:159643051:T:A	0	159643051	A	T
5	chr5:159645515:A:G	0	159645515	G	A
5	chr5:159645953:T:C	0	159645953	C	T
5	chr5:159646171:A:C	0	159646171	C	A
5	chr5:159647876:C:T	0	159647876	T	C
5	chr5:159648002:A:T	0	159648002	T	A
5	chr5:159648436:G:A	0	159648436	A	G
5	chr5:159648466:T:G	0	159648466	G	T
5	chr5:159649340:G:A	0	159649340	A	G
5	chr5:159649466:A:G	0	159649466	G	A
5	chr5:159650169:T:C	0	159650169	C	T
5	chr5:159650508:G:A	0	159650508	A	G
5	chr5:159651682:T:C	0	159651682	C	T
5	chr5:159652881:T:A	0	159652881	A	T
5	chr5:159652888:C:T	0	159652888	T	C
5	chr5:159654409:A:T	0	159654409	T	A
5	chr5:159655683:G:T	0	159655683	T	G
5	chr5:159656341:A:G	0	159656341	G	A
5	chr5:159656410:T:C	0	159656410	C	T
5	chr5:159656685:G:A	0	159656685	A	G
5	chr5:159656929:C:T	0	159656929	T	C
5	chr5:159657255:C:A	0	159657255	A	C
5	chr5:159657416:G:A	0	159657416	A	G
5	chr5:159657474:G:A	0	159657474	A	G
5	chr5:159657838:A:G	0	159657838	G	A
5	chr5:159659242:T:C	0	159659242	C	T
5	chr5:159660159:G:A	0	159660159	A	G
5	chr5:159660622:A:C	0	159660622	C	A
5	chr5:159660648:T:C	0	159660648	C	T
5	chr5:159660737:T:G	0	159660737	G	T
5	chr5:159660762:T:C	0	159660762	C	T
5	chr5:159660781:C:T	0	159660781	T	C
5	chr5:159660835:A:C	0	159660835	C	A
5	chr5:159660880:G:A	0	159660880	A	G
5	chr5:159661574:T:C	0	159661574	C	T
5	chr5:159661884:A:G	0	159661884	G	A
5	chr5:159662146:G:A	0	159662146	A	G
5	chr5:159662263:G:A	0	159662263	A	G
5	chr5:159662269:T:G	0	159662269	G	T
5	chr5:159662516:T:C	0	159662516	C	T
5	chr5:159662765:T:G	0	159662765	G	T
5	chr5:159662812:A:G	0	159662812	G	A
5	chr5:159662894:C:G	0	159662894	G	C
5	chr5:159663328:G:A	0	159663328	A	G
5	chr5:159664098:C:T	0	159664098	T	C
5	chr5:159664323:C:A	0	159664323	A	C
5	chr5:159664358:A:AAGG	0	159664358	AAGG	A
5	chr5:159664523:TC:T	0	159664523	T	TC
5	chr5:159664637:G:T	0	159664637	T	G
5	chr5:159665410:G:A	0	159665410	A	G
5	chr5:159665747:G:A	0	159665747	A	G
5	chr5:159666211:A:G	0	159666211	G	A
5	chr5:159666274:C:A	0	159666274	A	C
5	chr5:159666640:T:C	0	159666640	C	T
5	chr5:159667063:G:A	0	159667063	A	G
5	chr5:159667101:GT:G	0	159667101	G	GT
5	chr5:159667105:T:G	0	159667105	G	T
5	chr5:159667114:G:A	0	159667114	A	G
5	chr5:159667118:GTGTCT:G	0	159667118	G	GTGTCT
5	chr5:159667155:T:G	0	159667155	G	T
5	chr5:159668033:C:T	0	159668033	T	C
5	chr5:159668452:C:T	0	159668452	T	C
5	chr5:159668482:G:A	0	159668482	A	G
5	chr5:159668555:A:G	0	159668555	G	A
5	chr5:159668671:C:T	0	159668671	T	C
5	chr5:159669799:T:G	0	159669799	G	T
5	chr5:159669875:T:C	0	159669875	C	T
5	chr5:159669918:C:A	0	159669918	A	C
5	chr5:159670060:A:T	0	159670060	T	A
5	chr5:159670206:T:C	0	159670206	C	T
5	chr5:159670657:C:A	0	159670657	A	C
5	chr5:159670727:C:T	0	159670727	T	C
5	chr5:159670769:G:A	0	159670769	A	G
5	chr5:159670863:G:A	0	159670863	A	G
5	chr5:159670887:A:G	0	159670887	G	A
5	chr5:159671335:C:T	0	159671335	T	C
5	chr5:159671411:C:T	0	159671411	T	C
5	chr5:159671516:T:C	0	159671516	C	T
5	chr5:159671554:C:T	0	159671554	T	C
5	chr5:159671742:A:G	0	159671742	G	A
5	chr5:159671857:A:C	0	159671857	C	A
5	chr5:159671863:A:G	0	159671863	G	A
5	chr5:159671954:CAGA:C	0	159671954	C	CAGA
5	chr5:159672179:T:C	0	159672179	C	T
5	chr5:159672255:T:G	0	159672255	G	T
5	chr5:159672536:T:C	0	159672536	C	T
5	chr5:159672756:G:C	0	159672756	C	G
5	chr5:159672773:T:C	0	159672773	C	T
5	chr5:159672883:G:T	0	159672883	T	G
5	chr5:159673072:T:C	0	159673072	C	T
5	chr5:159673182:C:T	0	159673182	T	C
5	chr5:159673345:G:A	0	159673345	A	G
5	chr5:159673851:C:G	0	159673851	G	C
5	chr5:159673914:C:T	0	159673914	T	C
5	chr5:159674077:T:A	0	159674077	A	T
5	chr5:159674083:A:G	0	159674083	G	A
5	chr5:159674281:A:G	0	159674281	G	A
5	chr5:159675072:C:T	0	159675072	T	C
5	chr5:159675144:G:C	0	159675144	C	G
5	chr5:159675150:C:T	0	159675150	T	C
5	chr5:159675151:T:C	0	159675151	C	T
5	chr5:159675586:T:G	0	159675586	G	T
5	chr5:159675653:A:C	0	159675653	C	A
5	chr5:159675673:C:T	0	159675673	T	C
5	chr5:159676070:G:A	0	159676070	A	G
5	chr5:159676295:G:A	0	159676295	A	G
5	chr5:159676308:A:G	0	159676308	G	A
5	chr5:159676360:C:T	0	159676360	T	C
5	chr5:159677217:C:G	0	159677217	G	C
5	chr5:159677334:C:T	0	159677334	T	C
5	chr5:159677335:A:G	0	159677335	G	A
5	chr5:159677465:C:A	0	159677465	A	C
5	chr5:159677870:A:C	0	159677870	C	A
5	chr5:159677935:A:G	0	159677935	G	A
5	chr5:159677942:A:C	0	159677942	C	A
5	chr5:159678229:A:T	0	159678229	T	A
5	chr5:159678413:T:C	0	159678413	C	T
5	chr5:159678673:G:A	0	159678673	A	G
5	chr5:159678735:T:C	0	159678735	C	T
5	chr5:159678816:G:A	0	159678816	A	G
5	chr5:159678908:A:G	0	159678908	G	A
5	chr5:159678911:T:C	0	159678911	C	T
5	chr5:159678933:A:C	0	159678933	C	A
5	chr5:159679145:C:G	0	159679145	G	C
5	chr5:159679258:T:C	0	159679258	C	T
5	chr5:159679397:T:A	0	159679397	A	T
5	chr5:159679419:A:G	0	159679419	G	A
5	chr5:159679669:A:G	0	159679669	G	A
5	chr5:159679738:C:T	0	159679738	T	C
5	chr5:159679902:G:T	0	159679902	T	G
5	chr5:159680115:G:A	0	159680115	A	G
5	chr5:159680325:G:A	0	159680325	A	G
5	chr5:159680369:G:A	0	159680369	A	G
5	chr5:159680460:C:T	0	159680460	T	C
5	chr5:159680489:T:C	0	159680489	C	T
5	chr5:159680493:A:G	0	159680493	G	A
5	chr5:159680608:T:G	0	159680608	G	T
5	chr5:159680670:A:G	0	159680670	G	A
5	chr5:159680773:C:T	0	159680773	T	C
5	chr5:159680784:G:C	0	159680784	C	G
5	chr5:159680842:G:A	0	159680842	A	G
5	chr5:159680892:T:C	0	159680892	C	T
5	chr5:159681110:T:C	0	159681110	C	T
5	chr5:159681266:C:T	0	159681266	T	C
5	chr5:159681300:T:C	0	159681300	C	T
5	chr5:159681319:T:C	0	159681319	C	T
5	chr5:159681533:TC:T	0	159681533	T	TC
5	chr5:159681590:T:G	0	159681590	G	T
5	chr5:159681733:G:A	0	159681733	A	G
5	chr5:159681938:A:G	0	159681938	G	A
5	chr5:159682037:C:G	0	159682037	G	C
5	chr5:159682066:T:G	0	159682066	G	T
5	chr5:159682177:A:G	0	159682177	G	A
5	chr5:159682304:A:G	0	159682304	G	A
5	chr5:159682456:G:A	0	159682456	A	G
5	chr5:159682790:T:C	0	159682790	C	T
5	chr5:159683078:G:T	0	159683078	T	G
5	chr5:159683231:A:G	0	159683231	G	A
5	chr5:159683588:C:T	0	159683588	T	C
5	chr5:159683801:G:C	0	159683801	C	G
5	chr5:159683820:T:C	0	159683820	C	T
5	chr5:159683833:C:T	0	159683833	T	C
5	chr5:159683890:C:T	0	159683890	T	C
5	chr5:159683903:G:T	0	159683903	T	G
5	chr5:159684316:C:T	0	159684316	T	C
5	chr5:159684325:G:A	0	159684325	A	G
5	chr5:159684440:A:T	0	159684440	T	A
5	chr5:159684564:C:T	0	159684564	T	C
5	chr5:159684629:G:A	0	159684629	A	G
5	chr5:159684807:TG:T	0	159684807	T	TG
5	chr5:159684911:C:T	0	159684911	T	C
5	chr5:159684960:T:G	0	159684960	G	T
5	chr5:159684980:A:G	0	159684980	G	A
5	chr5:159685037:T:A	0	159685037	A	T
5	chr5:159685252:T:G	0	159685252	G	T
5	chr5:159685279:T:G	0	159685279	G	T
5	chr5:159685590:G:A	0	159685590	A	G
5	chr5:159685600:T:G	0	159685600	G	T
5	chr5:159685611:C:A	0	159685611	A	C
5	chr5:159685873:G:T	0	159685873	T	G
5	chr5:159685944:CTT:C	0	159685944	C	CTT
5	chr5:159686020:A:G	0	159686020	G	A
5	chr5:159686371:A:G	0	159686371	G	A
5	chr5:159686407:C:A	0	159686407	A	C
5	chr5:159686686:T:G	0	159686686	G	T
5	chr5:159686734:G:T	0	159686734	T	G
5	chr5:159686919:T:G	0	159686919	G	T
5	chr5:159686927:A:G	0	159686927	G	A
5	chr5:159687222:T:C	0	159687222	C	T
5	chr5:159687297:T:A	0	159687297	A	T
5	chr5:159687383:C:A	0	159687383	A	C
5	chr5:159687403:A:G	0	159687403	G	A
5	chr5:159687457:G:T	0	159687457	T	G
5	chr5:159687656:T:C	0	159687656	C	T
5	chr5:159687669:C:T	0	159687669	T	C
5	chr5:159687707:A:G	0	159687707	G	A
5	chr5:159687799:T:G	0	159687799	G	T
5	chr5:159688430:T:C	0	159688430	C	T
5	chr5:159688564:A:AAAG	0	159688564	AAAG	A
5	chr5:159688766:C:T	0	159688766	T	C
5	chr5:159689167:T:G	0	159689167	G	T
5	chr5:159689250:C:A	0	159689250	A	C
5	chr5:159689572:C:A	0	159689572	A	C
5	chr5:159689653:A:G	0	159689653	G	A
5	chr5:159689670:T:C	0	159689670	C	T
5	chr5:159689712:G:A	0	159689712	A	G
5	chr5:159689721:A:G	0	159689721	G	A
5	chr5:159689736:A:C	0	159689736	C	A
5	chr5:159690032:A:G	0	159690032	G	A
5	chr5:159690142:T:C	0	159690142	C	T
5	chr5:159690149:G:A	0	159690149	A	G
5	chr5:159690229:G:A	0	159690229	A	G
5	chr5:159690248:T:C	0	159690248	C	T
5	chr5:159690998:A:G	0	159690998	G	A
5	chr5:159691208:G:A	0	159691208	A	G
5	chr5:159691746:C:T	0	159691746	T	C
5	chr5:159691747:A:G	0	159691747	G	A
5	chr5:159691789:T:C	0	159691789	C	T
5	chr5:159691814:G:A	0	159691814	A	G
5	chr5:159692067:C:T	0	159692067	T	C
5	chr5:159692138:C:T	0	159692138	T	C
5	chr5:159692247:G:C	0	159692247	C	G
5	chr5:159692307:G:A	0	159692307	A	G
5	chr5:159692308:A:C	0	159692308	C	A
5	chr5:159692459:C:T	0	159692459	T	C
5	chr5:159692479:A:G	0	159692479	G	A
5	chr5:159692918:G:A	0	159692918	A	G
5	chr5:159693150:C:T	0	159693150	T	C
5	chr5:159693394:G:A	0	159693394	A	G
5	chr5:159693399:A:T	0	159693399	T	A
5	chr5:159693418:T:C	0	159693418	C	T
5	chr5:159693575:A:G	0	159693575	G	A
5	chr5:159693611:A:G	0	159693611	G	A
5	chr5:159693785:T:C	0	159693785	C	T
5	chr5:159693791:A:C	0	159693791	C	A
5	chr5:159693947:C:T	0	159693947	T	C
5	chr5:159694451:T:C	0	159694451	C	T
5	chr5:159694524:A:G	0	159694524	G	A
5	chr5:159695222:C:A	0	159695222	A	C
5	chr5:159695366:T:C	0	159695366	C	T
5	chr5:159695380:T:A	0	159695380	A	T
5	chr5:159695589:A:C	0	159695589	C	A
5	chr5:159695640:C:G	0	159695640	G	C
5	chr5:159696109:G:A	0	159696109	A	G
5	chr5:159696413:A:G	0	159696413	G	A
5	chr5:159696424:G:A	0	159696424	A	G
5	chr5:159696692:C:T	0	159696692	T	C
5	chr5:159696693:A:G	0	159696693	G	A
5	chr5:159696877:C:T	0	159696877	T	C
5	chr5:159697153:G:A	0	159697153	A	G
5	chr5:159697298:G:A	0	159697298	A	G
5	chr5:159697374:G:A	0	159697374	A	G
5	chr5:159697397:A:G	0	159697397	G	A
5	chr5:159697566:T:C	0	159697566	C	T
5	chr5:159697687:A:G	0	159697687	G	A
5	chr5:159697786:A:T	0	159697786	T	A
5	chr5:159697872:T:C	0	159697872	C	T
5	chr5:159697953:A:T	0	159697953	T	A
5	chr5:159698055:G:A	0	159698055	A	G
5	chr5:159698852:G:C	0	159698852	C	G
5	chr5:159698915:G:A	0	159698915	A	G
5	chr5:159699356:G:C	0	159699356	C	G
5	chr5:159699410:A:G	0	159699410	G	A
5	chr5:159699570:G:A	0	159699570	A	G
5	chr5:159699768:T:C	0	159699768	C	T
5	chr5:159699964:C:T	0	159699964	T	C
5	chr5:159699989:G:A	0	159699989	A	G
5	chr5:159700001:G:A	0	159700001	A	G
5	chr5:159700060:A:G	0	159700060	G	A
5	chr5:159700156:G:T	0	159700156	T	G
5	chr5:159700536:T:TG	0	159700536	TG	T
5	chr5:159700807:A:G	0	159700807	G	A
5	chr5:159700906:C:T	0	159700906	T	C
5	chr5:159701060:T:C	0	159701060	C	T
5	chr5:159701409:C:T	0	159701409	T	C
5	chr5:159701712:C:T	0	159701712	T	C
5	chr5:159702376:C:T	0	159702376	T	C
5	chr5:159702384:G:T	0	159702384	T	G
5	chr5:159703166:T:C	0	159703166	C	T
5	chr5:159703342:T:C	0	159703342	C	T
5	chr5:159703360:A:G	0	159703360	G	A
5	chr5:159703433:C:T	0	159703433	T	C
5	chr5:159703854:T:G	0	159703854	G	T
5	chr5:159703933:T:A	0	159703933	A	T
5	chr5:159704134:C:T	0	159704134	T	C
5	chr5:159704371:G:A	0	159704371	A	G
5	chr5:159704789:G:A	0	159704789	A	G
5	chr5:159705041:C:T	0	159705041	T	C
5	chr5:159705964:T:A	0	159705964	A	T
5	chr5:159706007:C:G	0	159706007	G	C
5	chr5:159706850:C:G	0	159706850	G	C
5	chr5:159706927:A:G	0	159706927	G	A
5	chr5:159706995:C:T	0	159706995	T	C
5	chr5:159707522:A:G	0	159707522	G	A
5	chr5:159707828:T:C	0	159707828	C	T
5	chr5:159708201:G:T	0	159708201	T	G
5	chr5:159708695:G:A	0	159708695	A	G
5	chr5:159708751:T:C	0	159708751	C	T
5	chr5:159708847:T:C	0	159708847	C	T
5	chr5:159708932:G:A	0	159708932	A	G
5	chr5:159709287:G:A	0	159709287	A	G
5	chr5:159709297:A:G	0	159709297	G	A
5	chr5:159709341:G:A	0	159709341	A	G
5	chr5:159709343:C:T	0	159709343	T	C
5	chr5:159709566:C:T	0	159709566	T	C
5	chr5:159710004:C:T	0	159710004	T	C
5	chr5:159710185:T:C	0	159710185	C	T
5	chr5:159710389:A:G	0	159710389	G	A
5	chr5:159712022:C:T	0	159712022	T	C
5	chr5:159714966:G:A	0	159714966	A	G
5	chr5:159717180:C:T	0	159717180	T	C
5	chr5:159718102:G:A	0	159718102	A	G
5	chr5:159718274:T:C	0	159718274	C	T
5	chr5:159719263:C:T	0	159719263	T	C
5	chr5:159721977:T:C	0	159721977	C	T
5	chr5:159722310:CT:C	0	159722310	C	CT
5	chr5:159722771:GT:G	0	159722771	G	GT
5	chr5:159722805:A:G	0	159722805	G	A
5	chr5:159724028:C:T	0	159724028	T	C
5	chr5:159725147:C:T	0	159725147	T	C
5	chr5:159725379:C:T	0	159725379	T	C
5	chr5:159726261:T:C	0	159726261	C	T
5	chr5:159726457:G:T	0	159726457	T	G
5	chr5:159726637:A:G	0	159726637	G	A
5	chr5:159726939:CAGAAG:C	0	159726939	C	CAGAAG
5	chr5:159728585:C:T	0	159728585	T	C
5	chr5:159728622:C:T	0	159728622	T	C
5	chr5:159728736:T:C	0	159728736	C	T
5	chr5:159728915:C:G	0	159728915	G	C
5	chr5:159728979:T:A	0	159728979	A	T
5	chr5:159729772:T:C	0	159729772	C	T
5	chr5:159729939:G:A	0	159729939	A	G
5	chr5:159730142:C:T	0	159730142	T	C
5	chr5:159730517:C:T	0	159730517	T	C
5	chr5:159731042:A:G	0	159731042	G	A
5	chr5:159731176:T:C	0	159731176	C	T
5	chr5:159731344:T:C	0	159731344	C	T
5	chr5:159732186:T:C	0	159732186	C	T
5	chr5:159733181:A:G	0	159733181	G	A
5	chr5:159734136:G:A	0	159734136	A	G
5	chr5:159734818:G:A	0	159734818	A	G
5	chr5:159734863:C:A	0	159734863	A	C
5	chr5:159736204:A:G	0	159736204	G	A
5	chr5:159737474:C:T	0	159737474	T	C
5	chr5:159737963:G:A	0	159737963	A	G
5	chr5:159739609:T:C	0	159739609	C	T
5	chr5:159740419:C:T	0	159740419	T	C
5	chr5:159741460:AAAAC:A	0	159741460	A	AAAAC
5	chr5:159741670:A:C	0	159741670	C	A
5	chr5:159741824:A:G	0	159741824	G	A
5	chr5:159742063:A:T	0	159742063	T	A
5	chr5:159742582:A:G	0	159742582	G	A
5	chr5:159742885:C:T	0	159742885	T	C
5	chr5:159743014:C:T	0	159743014	T	C
5	chr5:159743166:A:G	0	159743166	G	A
5	chr5:159745312:A:C	0	159745312	C	A
5	chr5:159746834:T:C	0	159746834	C	T
5	chr5:159747617:G:C	0	159747617	C	G
5	chr5:159748959:G:A	0	159748959	A	G
5	chr5:159749609:G:A	0	159749609	A	G
5	chr5:159749942:G:T	0	159749942	T	G
5	chr5:159754803:A:C	0	159754803	C	A
5	chr5:159756457:A:C	0	159756457	C	A
5	chr5:159756733:G:A	0	159756733	A	G
5	chr5:159756915:T:C	0	159756915	C	T
5	chr5:159759600:G:A	0	159759600	A	G
5	chr5:159760522:T:C	0	159760522	C	T
5	chr5:159760822:G:A	0	159760822	A	G
5	chr5:159761360:G:A	0	159761360	A	G
5	chr5:159761490:C:T	0	159761490	T	C
5	chr5:159761655:G:A	0	159761655	A	G
5	chr5:159762307:G:A	0	159762307	A	G
5	chr5:159762840:G:A	0	159762840	A	G
5	chr5:159763043:C:T	0	159763043	T	C
5	chr5:159763857:C:G	0	159763857	G	C
5	chr5:159765339:C:T	0	159765339	T	C
5	chr5:159765453:C:T	0	159765453	T	C
5	chr5:159766376:C:T	0	159766376	T	C
5	chr5:159766478:C:T	0	159766478	T	C
5	chr5:159767727:C:A	0	159767727	A	C
5	chr5:159770529:G:A	0	159770529	A	G
5	chr5:159770535:G:GTGC	0	159770535	GTGC	G
5	chr5:159775643:C:T	0	159775643	T	C
5	chr5:159777741:A:G	0	159777741	G	A
5	chr5:159779137:G:A	0	159779137	A	G
5	chr5:159780423:A:C	0	159780423	C	A
5	chr5:159780687:G:A	0	159780687	A	G
5	chr5:159782234:A:G	0	159782234	G	A
5	chr5:159783248:C:T	0	159783248	T	C
5	chr5:159783856:C:G	0	159783856	G	C
5	chr5:159784393:T:C	0	159784393	C	T
5	chr5:159786178:C:T	0	159786178	T	C
5	chr5:159786255:A:G	0	159786255	G	A
5	chr5:159786488:A:G	0	159786488	G	A
5	chr5:159786678:A:G	0	159786678	G	A
5	chr5:159786890:T:C	0	159786890	C	T
5	chr5:159787026:G:A	0	159787026	A	G
5	chr5:159787084:T:C	0	159787084	C	T
5	chr5:159787506:G:A	0	159787506	A	G
5	chr5:159787542:C:T	0	159787542	T	C
5	chr5:159788291:T:C	0	159788291	C	T
5	chr5:159788855:G:T	0	159788855	T	G
5	chr5:159790857:T:C	0	159790857	C	T
5	chr5:159791258:C:T	0	159791258	T	C
5	chr5:159791423:G:A	0	159791423	A	G
5	chr5:159792269:T:C	0	159792269	C	T
5	chr5:159792515:G:T	0	159792515	T	G
5	chr5:159793912:C:T	0	159793912	T	C
5	chr5:159794561:C:T	0	159794561	T	C
5	chr5:159795776:A:G	0	159795776	G	A
5	chr5:159797111:T:C	0	159797111	C	T
5	chr5:159798379:C:A	0	159798379	A	C
5	chr5:159799994:T:C	0	159799994	C	T
5	chr5:159801424:C:T	0	159801424	T	C
5	chr5:159802548:A:G	0	159802548	G	A
5	chr5:159802725:CTTG:C	0	159802725	C	CTTG
5	chr5:159802987:G:T	0	159802987	T	G
5	chr5:159803619:T:TA	0	159803619	TA	T
5	chr5:159803733:G:A	0	159803733	A	G
5	chr5:159803792:T:A	0	159803792	A	T
5	chr5:159804120:A:C	0	159804120	C	A
5	chr5:159804323:GC:G	0	159804323	G	GC
5	chr5:159804345:A:G	0	159804345	G	A
5	chr5:159804363:T:C	0	159804363	C	T
5	chr5:159805055:C:T	0	159805055	T	C
5	chr5:159806094:T:G	0	159806094	G	T
5	chr5:159806180:T:A	0	159806180	A	T
5	chr5:159806325:A:T	0	159806325	T	A
5	chr5:159806617:T:A	0	159806617	A	T
5	chr5:159806691:A:ACCCTTC	0	159806691	ACCCTTC	A
5	chr5:159807588:C:T	0	159807588	T	C
5	chr5:159807833:T:A	0	159807833	A	T
5	chr5:159807848:C:T	0	159807848	T	C
5	chr5:159807980:T:C	0	159807980	C	T
5	chr5:159807995:A:T	0	159807995	T	A
5	chr5:159808350:C:T	0	159808350	T	C
5	chr5:159808586:A:G	0	159808586	G	A
5	chr5:159808627:T:C	0	159808627	C	T
5	chr5:159808693:C:A	0	159808693	A	C
5	chr5:159808797:T:C	0	159808797	C	T
5	chr5:159808808:A:G	0	159808808	G	A
5	chr5:159808990:C:T	0	159808990	T	C
5	chr5:159809358:T:A	0	159809358	A	T
5	chr5:159809371:G:A	0	159809371	A	G
5	chr5:159809421:C:T	0	159809421	T	C
5	chr5:159809455:C:A	0	159809455	A	C
5	chr5:159809502:T:C	0	159809502	C	T
5	chr5:159809535:C:T	0	159809535	T	C
5	chr5:159809772:G:C	0	159809772	C	G
5	chr5:159810088:A:G	0	159810088	G	A
5	chr5:159810157:A:T	0	159810157	T	A
5	chr5:159810213:C:T	0	159810213	T	C
5	chr5:159810374:G:A	0	159810374	A	G
5	chr5:159810689:T:G	0	159810689	G	T
5	chr5:159810784:G:A	0	159810784	A	G
5	chr5:159810943:A:AT	0	159810943	AT	A
5	chr5:159811021:G:C	0	159811021	C	G
5	chr5:159811474:C:T	0	159811474	T	C
5	chr5:159811776:G:A	0	159811776	A	G
5	chr5:159811820:C:T	0	159811820	T	C
5	chr5:159812115:T:C	0	159812115	C	T
5	chr5:159812215:G:C	0	159812215	C	G
5	chr5:159812333:A:T	0	159812333	T	A
5	chr5:159812487:C:T	0	159812487	T	C
5	chr5:159813165:C:T	0	159813165	T	C
5	chr5:159813611:A:G	0	159813611	G	A
5	chr5:159813618:TTAA:T	0	159813618	T	TTAA
5	chr5:159813875:G:A	0	159813875	A	G
5	chr5:159814288:A:G	0	159814288	G	A
5	chr5:159814487:A:G	0	159814487	G	A
5	chr5:159814741:A:C	0	159814741	C	A
5	chr5:159814918:G:A	0	159814918	A	G
5	chr5:159814964:T:G	0	159814964	G	T
5	chr5:159815031:A:G	0	159815031	G	A
5	chr5:159815066:T:C	0	159815066	C	T
5	chr5:159815079:T:G	0	159815079	G	T
5	chr5:159815171:T:C	0	159815171	C	T
5	chr5:159815380:G:A	0	159815380	A	G
5	chr5:159815799:A:C	0	159815799	C	A
5	chr5:159815804:C:T	0	159815804	T	C
5	chr5:159815899:C:T	0	159815899	T	C
5	chr5:159815935:A:C	0	159815935	C	A
5	chr5:159815957:G:A	0	159815957	A	G
5	chr5:159815968:A:G	0	159815968	G	A
5	chr5:159815975:T:C	0	159815975	C	T
5	chr5:159816101:A:T	0	159816101	T	A
5	chr5:159816103:TA:T	0	159816103	T	TA
5	chr5:159816810:A:T	0	159816810	T	A
5	chr5:159817235:G:A	0	159817235	A	G
5	chr5:159818229:A:G	0	159818229	G	A
5	chr5:159818929:C:T	0	159818929	T	C
5	chr5:159819299:C:T	0	159819299	T	C
5	chr5:159819383:T:C	0	159819383	C	T
5	chr5:159819941:A:G	0	159819941	G	A
5	chr5:159820811:T:C	0	159820811	C	T
5	chr5:159821007:C:T	0	159821007	T	C
5	chr5:159821880:G:A	0	159821880	A	G
5	chr5:159823386:G:A	0	159823386	A	G
5	chr5:159825136:G:A	0	159825136	A	G
5	chr5:159828419:C:T	0	159828419	T	C
5	chr5:159830053:T:C	0	159830053	C	T
5	chr5:159830321:G:C	0	159830321	C	G
5	chr5:159831077:T:C	0	159831077	C	T
5	chr5:159831293:A:G	0	159831293	G	A
5	chr5:159832657:C:T	0	159832657	T	C
5	chr5:159833137:G:A	0	159833137	A	G
5	chr5:159833546:C:T	0	159833546	T	C
5	chr5:159834133:G:A	0	159834133	A	G
5	chr5:159834320:G:A	0	159834320	A	G
5	chr5:159834486:G:A	0	159834486	A	G
5	chr5:159834914:C:T	0	159834914	T	C
5	chr5:159835346:A:G	0	159835346	G	A
5	chr5:159835954:G:A	0	159835954	A	G
5	chr5:159836608:T:TAGA	0	159836608	TAGA	T
5	chr5:159836631:G:C	0	159836631	C	G
5	chr5:159836790:C:G	0	159836790	G	C
5	chr5:159836906:G:A	0	159836906	A	G
5	chr5:159837668:A:G	0	159837668	G	A
5	chr5:159838680:G:T	0	159838680	T	G
5	chr5:159838853:C:A	0	159838853	A	C
5	chr5:159839774:T:C	0	159839774	C	T
5	chr5:159841301:C:A	0	159841301	A	C
5	chr5:159841303:C:A	0	159841303	A	C
5	chr5:159841307:C:A	0	159841307	A	C
5	chr5:159841604:A:G	0	159841604	G	A
5	chr5:159843706:C:T	0	159843706	T	C
5	chr5:159844927:T:C	0	159844927	C	T
5	chr5:159845328:T:C	0	159845328	C	T
5	chr5:159845864:G:A	0	159845864	A	G
5	chr5:159845943:G:A	0	159845943	A	G
5	chr5:159846205:A:C	0	159846205	C	A
5	chr5:159846350:C:T	0	159846350	T	C
5	chr5:159847689:G:C	0	159847689	C	G
5	chr5:159848334:A:G	0	159848334	G	A
5	chr5:159848835:G:A	0	159848835	A	G
5	chr5:159848933:A:G	0	159848933	G	A
5	chr5:159849501:AGTATCAAGCACCATGCT:A	0	159849501	A	AGTATCAAGCACCATGCT
5	chr5:159853176:C:T	0	159853176	T	C
5	chr5:159853951:C:T	0	159853951	T	C
5	chr5:159855237:T:C	0	159855237	C	T
5	chr5:159855852:G:A	0	159855852	A	G
5	chr5:159855895:C:T	0	159855895	T	C
5	chr5:159856682:T:C	0	159856682	C	T
5	chr5:159857166:G:A	0	159857166	A	G
5	chr5:159857278:T:C	0	159857278	C	T
5	chr5:159859015:TCAAA:T	0	159859015	T	TCAAA
5	chr5:159859581:G:A	0	159859581	A	G
5	chr5:159860050:A:G	0	159860050	G	A
5	chr5:159860396:G:T	0	159860396	T	G
5	chr5:159861445:C:T	0	159861445	T	C
5	chr5:159862288:C:T	0	159862288	T	C
5	chr5:159862312:C:G	0	159862312	G	C
5	chr5:159862699:T:A	0	159862699	A	T
5	chr5:159862817:T:C	0	159862817	C	T
5	chr5:159863431:A:T	0	159863431	T	A
5	chr5:159864099:AT:A	0	159864099	A	AT
5	chr5:159864613:A:G	0	159864613	G	A
5	chr5:159865696:A:G	0	159865696	G	A
5	chr5:159865999:G:A	0	159865999	A	G
5	chr5:159866491:G:A	0	159866491	A	G
5	chr5:159866580:C:A	0	159866580	A	C
5	chr5:159868088:C:A	0	159868088	A	C
5	chr5:159869095:T:C	0	159869095	C	T
5	chr5:159869237:T:G	0	159869237	G	T
5	chr5:159870649:G:A	0	159870649	A	G
5	chr5:159871010:C:T	0	159871010	T	C
5	chr5:159871305:T:A	0	159871305	A	T
5	chr5:159871467:G:A	0	159871467	A	G
5	chr5:159872536:T:C	0	159872536	C	T
5	chr5:159873240:A:G	0	159873240	G	A
5	chr5:159873557:A:G	0	159873557	G	A
5	chr5:159874579:T:C	0	159874579	C	T
5	chr5:159875908:G:GC	0	159875908	GC	G
5	chr5:159876786:A:G	0	159876786	G	A
5	chr5:159877495:T:C	0	159877495	C	T
5	chr5:159878264:G:A	0	159878264	A	G
5	chr5:159880892:T:A	0	159880892	A	T
5	chr5:159881099:A:G	0	159881099	G	A
5	chr5:159881788:C:T	0	159881788	T	C
5	chr5:159882626:G:A	0	159882626	A	G
5	chr5:159882691:A:G	0	159882691	G	A
5	chr5:159882763:C:CT	0	159882763	CT	C
5	chr5:159883098:A:G	0	159883098	G	A
5	chr5:159883688:A:G	0	159883688	G	A
5	chr5:159884448:C:T	0	159884448	T	C
5	chr5:159885453:A:G	0	159885453	G	A
5	chr5:159886141:T:C	0	159886141	C	T
5	chr5:159886219:A:C	0	159886219	C	A
5	chr5:159887357:G:T	0	159887357	T	G
5	chr5:159887373:T:C	0	159887373	C	T
5	chr5:159887851:A:G	0	159887851	G	A
5	chr5:159887875:GT:G	0	159887875	G	GT
5	chr5:159887987:A:G	0	159887987	G	A
5	chr5:159888059:G:A	0	159888059	A	G
5	chr5:159890296:C:T	0	159890296	T	C
5	chr5:159890451:T:C	0	159890451	C	T
5	chr5:159891296:A:C	0	159891296	C	A
5	chr5:159893518:A:G	0	159893518	G	A
5	chr5:159893698:G:T	0	159893698	T	G
5	chr5:159893908:G:C	0	159893908	C	G
5	chr5:159894055:C:T	0	159894055	T	C
5	chr5:159894459:TC:T	0	159894459	T	TC
5	chr5:159894554:T:C	0	159894554	C	T
5	chr5:159894690:C:T	0	159894690	T	C
5	chr5:159894792:C:T	0	159894792	T	C
5	chr5:159895216:A:G	0	159895216	G	A
5	chr5:159895513:A:G	0	159895513	G	A
5	chr5:159896149:A:G	0	159896149	G	A
5	chr5:159896372:C:G	0	159896372	G	C
5	chr5:159896547:A:T	0	159896547	T	A
5	chr5:159896586:G:A	0	159896586	A	G
5	chr5:159896857:A:T	0	159896857	T	A
5	chr5:159898344:A:G	0	159898344	G	A
5	chr5:159898400:G:A	0	159898400	A	G
5	chr5:159899681:A:G	0	159899681	G	A
5	chr5:159899895:G:A	0	159899895	A	G
5	chr5:159899982:C:T	0	159899982	T	C
5	chr5:159900337:C:T	0	159900337	T	C
5	chr5:159900348:G:T	0	159900348	T	G
5	chr5:159900475:T:G	0	159900475	G	T
5	chr5:159900617:A:C	0	159900617	C	A
5	chr5:159901219:C:T	0	159901219	T	C
5	chr5:159901720:G:T	0	159901720	T	G
5	chr5:159902002:A:G	0	159902002	G	A
5	chr5:159902692:T:C	0	159902692	C	T
5	chr5:159903075:A:G	0	159903075	G	A
5	chr5:159904037:T:A	0	159904037	A	T
5	chr5:159904095:G:A	0	159904095	A	G
5	chr5:159904160:G:A	0	159904160	A	G
5	chr5:159904343:C:T	0	159904343	T	C
5	chr5:159904485:G:C	0	159904485	C	G
5	chr5:159906143:C:T	0	159906143	T	C
5	chr5:159906529:T:C	0	159906529	C	T
5	chr5:159906906:G:A	0	159906906	A	G
5	chr5:159908291:T:C	0	159908291	C	T
5	chr5:159909679:G:A	0	159909679	A	G
5	chr5:159909724:T:C	0	159909724	C	T
5	chr5:159912098:G:C	0	159912098	C	G
5	chr5:159912476:A:T	0	159912476	T	A
5	chr5:159914025:A:G	0	159914025	G	A
5	chr5:159914068:C:T	0	159914068	T	C
5	chr5:159914106:C:T	0	159914106	T	C
5	chr5:159914371:T:A	0	159914371	A	T
5	chr5:159915338:A:G	0	159915338	G	A
5	chr5:159915734:C:T	0	159915734	T	C
5	chr5:159917076:C:T	0	159917076	T	C
5	chr5:159917439:C:T	0	159917439	T	C
5	chr5:159920474:C:A	0	159920474	A	C
5	chr5:159921891:T:G	0	159921891	G	T
5	chr5:159924453:C:T	0	159924453	T	C
5	chr5:159924645:G:A	0	159924645	A	G
5	chr5:159924751:AGT:A	0	159924751	A	AGT
5	chr5:159925402:G:A	0	159925402	A	G
5	chr5:159926048:T:C	0	159926048	C	T
5	chr5:159926432:A:G	0	159926432	G	A
5	chr5:159927477:A:T	0	159927477	T	A
5	chr5:159927511:C:T	0	159927511	T	C
5	chr5:159927768:C:T	0	159927768	T	C
5	chr5:159928228:G:T	0	159928228	T	G
5	chr5:159928909:T:C	0	159928909	C	T
5	chr5:159929019:G:A	0	159929019	A	G
5	chr5:159929477:T:G	0	159929477	G	T
5	chr5:159929758:T:A	0	159929758	A	T
5	chr5:159929899:C:T	0	159929899	T	C
5	chr5:159930507:A:T	0	159930507	T	A
5	chr5:159931353:T:C	0	159931353	C	T
5	chr5:159931871:T:C	0	159931871	C	T
5	chr5:159931981:GT:G	0	159931981	G	GT
5	chr5:159932033:G:A	0	159932033	A	G
5	chr5:159932505:G:A	0	159932505	A	G
5	chr5:159932639:T:C	0	159932639	C	T
5	chr5:159933431:A:G	0	159933431	G	A
5	chr5:159933930:A:G	0	159933930	G	A
5	chr5:159934354:C:T	0	159934354	T	C
5	chr5:159934421:T:C	0	159934421	C	T
5	chr5:159934662:C:T	0	159934662	T	C
5	chr5:159934787:C:T	0	159934787	T	C
5	chr5:159934840:G:A	0	159934840	A	G
5	chr5:159935177:T:C	0	159935177	C	T
5	chr5:159935966:T:C	0	159935966	C	T
5	chr5:159936063:G:A	0	159936063	A	G
5	chr5:159936989:A:C	0	159936989	C	A
5	chr5:159937055:A:C	0	159937055	C	A
5	chr5:159937670:G:A	0	159937670	A	G
5	chr5:159937991:G:A	0	159937991	A	G
5	chr5:159938282:G:A	0	159938282	A	G
5	chr5:159938379:T:G	0	159938379	G	T
5	chr5:159938560:G:A	0	159938560	A	G
5	chr5:159939426:T:C	0	159939426	C	T
5	chr5:159939691:T:C	0	159939691	C	T
5	chr5:159940047:C:T	0	159940047	T	C
5	chr5:159940268:A:G	0	159940268	G	A
5	chr5:159940858:T:G	0	159940858	G	T
5	chr5:159941263:T:C	0	159941263	C	T
5	chr5:159941279:G:A	0	159941279	A	G
5	chr5:159941433:T:C	0	159941433	C	T
5	chr5:159941830:G:A	0	159941830	A	G
5	chr5:159941985:C:T	0	159941985	T	C
5	chr5:159942257:C:T	0	159942257	T	C
5	chr5:159942308:C:T	0	159942308	T	C
5	chr5:159942422:G:A	0	159942422	A	G
5	chr5:159942830:T:G	0	159942830	G	T
5	chr5:159943076:G:T	0	159943076	T	G
5	chr5:159943622:G:A	0	159943622	A	G
5	chr5:159944719:T:G	0	159944719	G	T
5	chr5:159946036:C:T	0	159946036	T	C
5	chr5:159946935:G:T	0	159946935	T	G
5	chr5:159947155:A:G	0	159947155	G	A
5	chr5:159947206:G:A	0	159947206	A	G
5	chr5:159947438:C:G	0	159947438	G	C
5	chr5:159947847:G:A	0	159947847	A	G
5	chr5:159948227:C:T	0	159948227	T	C
5	chr5:159948401:A:G	0	159948401	G	A
5	chr5:159948484:TA:T	0	159948484	T	TA
5	chr5:159949463:T:C	0	159949463	C	T
5	chr5:159951425:G:C	0	159951425	C	G
5	chr5:159951499:G:A	0	159951499	A	G
5	chr5:159951575:G:C	0	159951575	C	G
5	chr5:159951800:T:C	0	159951800	C	T
5	chr5:159952213:A:G	0	159952213	G	A
5	chr5:159952668:T:A	0	159952668	A	T
5	chr5:159953761:G:T	0	159953761	T	G
5	chr5:159954519:C:T	0	159954519	T	C
5	chr5:159956139:A:C	0	159956139	C	A
5	chr5:159956264:C:T	0	159956264	T	C
5	chr5:159957738:C:G	0	159957738	G	C
5	chr5:159958278:A:G	0	159958278	G	A
5	chr5:159959378:T:C	0	159959378	C	T
5	chr5:159961342:TG:T	0	159961342	T	TG
5	chr5:159961345:A:C	0	159961345	C	A
5	chr5:159961489:A:G	0	159961489	G	A
5	chr5:159962046:A:G	0	159962046	G	A
5	chr5:159962815:G:A	0	159962815	A	G
5	chr5:159962980:T:C	0	159962980	C	T
5	chr5:159963870:C:T	0	159963870	T	C
5	chr5:159964804:A:C	0	159964804	C	A
5	chr5:159974158:G:A	0	159974158	A	G
5	chr5:159975688:C:A	0	159975688	A	C
5	chr5:159977433:G:T	0	159977433	T	G
5	chr5:159978898:G:T	0	159978898	T	G
5	chr5:159980157:A:C	0	159980157	C	A
5	chr5:159981578:C:G	0	159981578	G	C
5	chr5:159981990:A:G	0	159981990	G	A
5	chr5:159982571:T:C	0	159982571	C	T
5	chr5:159983010:T:C	0	159983010	C	T
5	chr5:159984516:G:A	0	159984516	A	G
5	chr5:159984708:G:A	0	159984708	A	G
5	chr5:159984777:C:T	0	159984777	T	C
5	chr5:159985038:C:T	0	159985038	T	C
5	chr5:159985608:T:C	0	159985608	C	T
5	chr5:159986662:A:G	0	159986662	G	A
5	chr5:159987391:T:C	0	159987391	C	T
5	chr5:159988076:A:T	0	159988076	T	A
5	chr5:159989433:C:T	0	159989433	T	C
5	chr5:159989557:T:C	0	159989557	C	T
5	chr5:159990151:G:A	0	159990151	A	G
5	chr5:159990281:C:T	0	159990281	T	C
5	chr5:159990298:C:A	0	159990298	A	C
5	chr5:159991483:T:C	0	159991483	C	T
5	chr5:159996930:G:A	0	159996930	A	G
5	chr5:159998026:T:C	0	159998026	C	T
5	chr5:159998517:T:C	0	159998517	C	T
5	chr5:159998813:C:A	0	159998813	A	C
5	chr5:159999886:T:C	0	159999886	C	T
5	chr5:160000134:A:G	0	160000134	G	A
5	chr5:160000941:T:C	0	160000941	C	T
5	chr5:160001315:C:T	0	160001315	T	C
5	chr5:160001840:T:C	0	160001840	C	T
5	chr5:160003308:T:C	0	160003308	C	T
5	chr5:160003315:T:C	0	160003315	C	T
5	chr5:160003373:C:T	0	160003373	T	C
5	chr5:160004106:T:C	0	160004106	C	T
5	chr5:160004724:G:A	0	160004724	A	G
5	chr5:160005674:A:C	0	160005674	C	A
5	chr5:160005973:G:A	0	160005973	A	G
5	chr5:160009154:C:T	0	160009154	T	C
5	chr5:160009539:C:T	0	160009539	T	C
5	chr5:160009816:A:C	0	160009816	C	A
5	chr5:160010459:C:T	0	160010459	T	C
5	chr5:160012030:A:C	0	160012030	C	A
5	chr5:160013010:T:A	0	160013010	A	T
5	chr5:160013458:G:A	0	160013458	A	G
5	chr5:160014514:T:A	0	160014514	A	T
5	chr5:160014674:G:A	0	160014674	A	G
5	chr5:160015910:A:G	0	160015910	G	A
5	chr5:160016167:C:T	0	160016167	T	C
5	chr5:160016799:G:T	0	160016799	T	G
5	chr5:160018822:A:G	0	160018822	G	A
5	chr5:160019410:A:G	0	160019410	G	A
5	chr5:160020206:A:G	0	160020206	G	A
5	chr5:160020480:G:A	0	160020480	A	G
5	chr5:160021129:C:T	0	160021129	T	C
5	chr5:160021508:A:C	0	160021508	C	A
5	chr5:160024056:C:CT	0	160024056	CT	C
5	chr5:160024588:A:T	0	160024588	T	A
5	chr5:160024589:C:T	0	160024589	T	C
5	chr5:160024799:C:CTTG	0	160024799	CTTG	C
5	chr5:160025050:C:T	0	160025050	T	C
5	chr5:160026219:G:A	0	160026219	A	G
5	chr5:160026322:T:G	0	160026322	G	T
5	chr5:160026848:T:G	0	160026848	G	T
5	chr5:160027622:C:T	0	160027622	T	C
5	chr5:160027643:A:G	0	160027643	G	A
5	chr5:160028293:C:T	0	160028293	T	C
5	chr5:160028512:C:T	0	160028512	T	C
5	chr5:160033281:G:A	0	160033281	A	G
5	chr5:160033336:T:C	0	160033336	C	T
5	chr5:160033484:A:G	0	160033484	G	A
5	chr5:160034976:T:C	0	160034976	C	T
5	chr5:160035415:T:C	0	160035415	C	T
5	chr5:160037666:A:G	0	160037666	G	A
5	chr5:160038791:T:G	0	160038791	G	T
5	chr5:160039386:C:T	0	160039386	T	C
5	chr5:160039744:T:C	0	160039744	C	T
5	chr5:160039794:T:G	0	160039794	G	T
5	chr5:160040406:T:C	0	160040406	C	T
5	chr5:160041372:G:A	0	160041372	A	G
5	chr5:160042270:T:A	0	160042270	A	T
5	chr5:160045124:C:T	0	160045124	T	C
5	chr5:160045163:C:T	0	160045163	T	C
5	chr5:160045682:C:G	0	160045682	G	C
5	chr5:160046877:C:T	0	160046877	T	C
5	chr5:160047410:T:G	0	160047410	G	T
5	chr5:160047858:G:A	0	160047858	A	G
5	chr5:160048469:A:G	0	160048469	G	A
5	chr5:160049020:T:C	0	160049020	C	T
5	chr5:160049278:G:A	0	160049278	A	G
5	chr5:160050161:C:A	0	160050161	A	C
5	chr5:160050185:C:T	0	160050185	T	C
5	chr5:160050345:G:A	0	160050345	A	G
5	chr5:160050761:G:A	0	160050761	A	G
5	chr5:160050905:C:T	0	160050905	T	C
5	chr5:160051534:G:A	0	160051534	A	G
5	chr5:160052391:ATGGGAGGATCACT:A	0	160052391	A	ATGGGAGGATCACT
5	chr5:160053151:AT:A	0	160053151	A	AT
5	chr5:160053611:G:A	0	160053611	A	G
5	chr5:160054069:G:T	0	160054069	T	G
5	chr5:160055573:G:T	0	160055573	T	G
5	chr5:160056134:T:C	0	160056134	C	T
5	chr5:160056768:A:C	0	160056768	C	A
5	chr5:160058047:G:A	0	160058047	A	G
5	chr5:160058219:T:C	0	160058219	C	T
5	chr5:160058691:G:A	0	160058691	A	G
5	chr5:160058741:A:G	0	160058741	G	A
5	chr5:160058775:T:C	0	160058775	C	T
5	chr5:160058795:G:C	0	160058795	C	G
5	chr5:160059012:G:A	0	160059012	A	G
5	chr5:160059729:G:A	0	160059729	A	G
5	chr5:160060316:A:G	0	160060316	G	A
5	chr5:160060323:T:A	0	160060323	A	T
5	chr5:160060618:T:A	0	160060618	A	T
5	chr5:160060946:G:A	0	160060946	A	G
5	chr5:160061358:G:A	0	160061358	A	G
5	chr5:160061690:G:A	0	160061690	A	G
5	chr5:160062448:C:T	0	160062448	T	C
5	chr5:160062543:T:C	0	160062543	C	T
5	chr5:160064513:A:G	0	160064513	G	A
5	chr5:160066007:G:A	0	160066007	A	G
5	chr5:160066051:C:T	0	160066051	T	C
5	chr5:160066643:T:C	0	160066643	C	T
5	chr5:160066670:A:G	0	160066670	G	A
5	chr5:160067180:T:C	0	160067180	C	T
5	chr5:160071313:A:G	0	160071313	G	A
5	chr5:160071580:T:C	0	160071580	C	T
5	chr5:160073227:TTC:T	0	160073227	T	TTC
5	chr5:160073291:C:T	0	160073291	T	C
5	chr5:160073329:C:T	0	160073329	T	C
5	chr5:160074865:G:A	0	160074865	A	G
5	chr5:160074999:G:A	0	160074999	A	G
5	chr5:160075175:T:C	0	160075175	C	T
5	chr5:160075690:TAA:T	0	160075690	T	TAA
5	chr5:160079526:T:G	0	160079526	G	T
5	chr5:160080921:G:A	0	160080921	A	G
5	chr5:160081839:G:A	0	160081839	A	G
5	chr5:160084253:A:G	0	160084253	G	A
5	chr5:160086007:C:T	0	160086007	T	C
5	chr5:160086111:G:A	0	160086111	A	G
5	chr5:160086860:T:C	0	160086860	C	T
5	chr5:160087065:GCAGTTA:G	0	160087065	G	GCAGTTA
5	chr5:160088555:C:T	0	160088555	T	C
5	chr5:160088997:T:C	0	160088997	C	T
5	chr5:160089101:T:G	0	160089101	G	T
5	chr5:160089348:G:A	0	160089348	A	G
5	chr5:160089424:G:C	0	160089424	C	G
5	chr5:160090695:TTA:T	0	160090695	T	TTA
5	chr5:160093654:T:C	0	160093654	C	T
5	chr5:160095481:C:T	0	160095481	T	C
5	chr5:160096957:AG:A	0	160096957	A	AG
5	chr5:160097502:C:T	0	160097502	T	C
5	chr5:160098656:C:T	0	160098656	T	C
5	chr5:160098836:T:C	0	160098836	C	T
5	chr5:160099909:G:A	0	160099909	A	G
5	chr5:160100969:T:C	0	160100969	C	T
5	chr5:160101273:C:T	0	160101273	T	C
5	chr5:160101913:C:T	0	160101913	T	C
5	chr5:160102735:C:T	0	160102735	T	C
5	chr5:160104569:C:G	0	160104569	G	C
5	chr5:160105741:C:G	0	160105741	G	C
5	chr5:160107046:A:G	0	160107046	G	A
5	chr5:160107856:C:T	0	160107856	T	C
5	chr5:160110440:C:G	0	160110440	G	C
5	chr5:160110518:C:T	0	160110518	T	C
5	chr5:160110796:T:C	0	160110796	C	T
5	chr5:160110842:G:A	0	160110842	A	G
5	chr5:160111052:G:A	0	160111052	A	G
5	chr5:160111267:A:T	0	160111267	T	A
5	chr5:160113115:G:A	0	160113115	A	G
5	chr5:160114593:G:A	0	160114593	A	G
5	chr5:160114820:C:A	0	160114820	A	C
5	chr5:160118518:C:T	0	160118518	T	C
5	chr5:160119006:T:C	0	160119006	C	T
5	chr5:160122068:C:T	0	160122068	T	C
5	chr5:160123061:C:T	0	160123061	T	C
5	chr5:160124376:G:A	0	160124376	A	G
5	chr5:160124385:A:G	0	160124385	G	A
5	chr5:160125782:G:T	0	160125782	T	G
5	chr5:160126151:A:T	0	160126151	T	A
5	chr5:160126428:C:T	0	160126428	T	C
5	chr5:160126970:A:G	0	160126970	G	A
5	chr5:160127183:A:AT	0	160127183	AT	A
5	chr5:160128347:T:G	0	160128347	G	T
5	chr5:160128758:G:A	0	160128758	A	G
5	chr5:160129113:C:T	0	160129113	T	C
5	chr5:160129802:A:G	0	160129802	G	A
5	chr5:160130604:C:G	0	160130604	G	C
5	chr5:160130619:G:T	0	160130619	T	G
5	chr5:160131298:C:T	0	160131298	T	C
5	chr5:160132119:G:A	0	160132119	A	G
5	chr5:160133562:C:T	0	160133562	T	C
5	chr5:160134632:G:T	0	160134632	T	G
5	chr5:160134657:T:G	0	160134657	G	T
5	chr5:160135120:C:A	0	160135120	A	C
5	chr5:160135346:C:T	0	160135346	T	C
5	chr5:160137741:C:T	0	160137741	T	C
5	chr5:160138776:C:T	0	160138776	T	C
5	chr5:160140705:G:A	0	160140705	A	G
5	chr5:160141393:T:C	0	160141393	C	T
5	chr5:160142425:G:A	0	160142425	A	G
5	chr5:160142772:T:C	0	160142772	C	T
5	chr5:160143135:G:A	0	160143135	A	G
5	chr5:160143860:G:T	0	160143860	T	G
5	chr5:160143957:T:G	0	160143957	G	T
5	chr5:160143973:T:C	0	160143973	C	T
5	chr5:160144268:T:C	0	160144268	C	T
5	chr5:160145446:AATG:A	0	160145446	A	AATG
5	chr5:160145800:CAA:C	0	160145800	C	CAA
5	chr5:160147222:G:C	0	160147222	C	G
5	chr5:160148021:G:A	0	160148021	A	G
5	chr5:160148248:C:T	0	160148248	T	C
5	chr5:160149266:C:T	0	160149266	T	C
5	chr5:160149982:A:G	0	160149982	G	A
5	chr5:160149992:A:C	0	160149992	C	A
5	chr5:160150806:A:C	0	160150806	C	A
5	chr5:160151020:A:C	0	160151020	C	A
5	chr5:160151123:GAACA:G	0	160151123	G	GAACA
5	chr5:160151153:T:C	0	160151153	C	T
5	chr5:160151331:ACTC:A	0	160151331	A	ACTC
5	chr5:160151544:C:T	0	160151544	T	C
5	chr5:160152779:C:T	0	160152779	T	C
5	chr5:160152833:T:G	0	160152833	G	T
5	chr5:160153255:T:G	0	160153255	G	T
5	chr5:160153776:A:G	0	160153776	G	A
5	chr5:160154033:T:C	0	160154033	C	T
5	chr5:160154247:G:A	0	160154247	A	G
5	chr5:160155063:G:A	0	160155063	A	G
5	chr5:160155323:A:G	0	160155323	G	A
5	chr5:160155905:G:A	0	160155905	A	G
5	chr5:160156022:C:G	0	160156022	G	C
5	chr5:160156489:G:A	0	160156489	A	G
5	chr5:160156553:A:T	0	160156553	T	A
5	chr5:160157631:G:A	0	160157631	A	G
5	chr5:160157696:C:T	0	160157696	T	C
5	chr5:160158282:A:G	0	160158282	G	A
5	chr5:160159478:C:G	0	160159478	G	C
5	chr5:160159496:A:G	0	160159496	G	A
5	chr5:160159766:G:A	0	160159766	A	G
5	chr5:160160093:G:A	0	160160093	A	G
5	chr5:160160225:A:G	0	160160225	G	A
5	chr5:160160230:G:A	0	160160230	A	G
5	chr5:160162185:T:A	0	160162185	A	T
5	chr5:160162639:G:C	0	160162639	C	G
5	chr5:160163996:C:T	0	160163996	T	C
5	chr5:160164370:C:T	0	160164370	T	C
5	chr5:160164471:T:A	0	160164471	A	T
5	chr5:160164769:A:AC	0	160164769	AC	A
5	chr5:160165737:G:A	0	160165737	A	G
5	chr5:160165850:C:T	0	160165850	T	C
5	chr5:160167171:G:A	0	160167171	A	G
5	chr5:160168157:G:T	0	160168157	T	G
5	chr5:160168279:A:G	0	160168279	G	A
5	chr5:160168292:T:C	0	160168292	C	T
5	chr5:160168605:G:C	0	160168605	C	G
5	chr5:160168840:G:A	0	160168840	A	G
5	chr5:160168842:G:C	0	160168842	C	G
5	chr5:160168887:G:C	0	160168887	C	G
5	chr5:160168903:G:A	0	160168903	A	G
5	chr5:160169112:C:T	0	160169112	T	C
5	chr5:160169223:A:G	0	160169223	G	A
5	chr5:160169381:C:T	0	160169381	T	C
5	chr5:160169409:G:A	0	160169409	A	G
5	chr5:160169502:C:T	0	160169502	T	C
5	chr5:160170281:A:T	0	160170281	T	A
5	chr5:160170397:T:C	0	160170397	C	T
5	chr5:160170469:CA:C	0	160170469	C	CA
5	chr5:160170842:TA:T	0	160170842	T	TA
5	chr5:160170992:G:A	0	160170992	A	G
5	chr5:160171027:TA:T	0	160171027	T	TA
5	chr5:160171257:T:C	0	160171257	C	T
5	chr5:160171418:C:G	0	160171418	G	C
5	chr5:160171436:T:A	0	160171436	A	T
5	chr5:160171443:A:C	0	160171443	C	A
5	chr5:160171585:A:G	0	160171585	G	A
5	chr5:160172056:C:G	0	160172056	G	C
5	chr5:160172799:T:C	0	160172799	C	T
5	chr5:160173101:C:A	0	160173101	A	C
5	chr5:160173207:T:C	0	160173207	C	T
5	chr5:160173228:T:C	0	160173228	C	T
5	chr5:160173238:T:C	0	160173238	C	T
5	chr5:160173275:G:A	0	160173275	A	G
5	chr5:160173536:C:T	0	160173536	T	C
5	chr5:160173688:C:T	0	160173688	T	C
5	chr5:160173749:T:C	0	160173749	C	T
5	chr5:160173893:T:C	0	160173893	C	T
5	chr5:160174085:T:C	0	160174085	C	T
5	chr5:160174316:C:T	0	160174316	T	C
5	chr5:160174415:CTCACAAGATACT:C	0	160174415	C	CTCACAAGATACT
5	chr5:160174446:C:G	0	160174446	G	C
5	chr5:160174681:G:A	0	160174681	A	G
5	chr5:160174856:A:T	0	160174856	T	A
5	chr5:160174966:C:T	0	160174966	T	C
5	chr5:160175360:G:A	0	160175360	A	G
5	chr5:160175498:C:A	0	160175498	A	C
5	chr5:160175720:T:C	0	160175720	C	T
5	chr5:160175816:G:A	0	160175816	A	G
5	chr5:160176351:C:T	0	160176351	T	C
5	chr5:160177301:G:A	0	160177301	A	G
5	chr5:160177485:A:G	0	160177485	G	A
5	chr5:160177603:C:T	0	160177603	T	C
5	chr5:160177999:A:G	0	160177999	G	A
5	chr5:160178601:G:C	0	160178601	C	G
5	chr5:160178738:A:G	0	160178738	G	A
5	chr5:160179192:A:G	0	160179192	G	A
5	chr5:160179627:G:A	0	160179627	A	G
5	chr5:160179730:G:A	0	160179730	A	G
5	chr5:160179732:A:G	0	160179732	G	A
5	chr5:160180054:G:A	0	160180054	A	G
5	chr5:160180364:A:T	0	160180364	T	A
5	chr5:160180393:C:A	0	160180393	A	C
5	chr5:160180909:GAAAT:G	0	160180909	G	GAAAT
5	chr5:160181973:C:T	0	160181973	T	C
5	chr5:160182107:T:A	0	160182107	A	T
5	chr5:160182206:G:A	0	160182206	A	G
5	chr5:160182384:G:A	0	160182384	A	G
5	chr5:160182493:C:T	0	160182493	T	C
5	chr5:160182818:A:G	0	160182818	G	A
5	chr5:160182850:A:G	0	160182850	G	A
5	chr5:160183013:A:G	0	160183013	G	A
5	chr5:160184341:T:C	0	160184341	C	T
5	chr5:160185276:G:A	0	160185276	A	G
5	chr5:160185356:C:T	0	160185356	T	C
5	chr5:160185431:G:A	0	160185431	A	G
5	chr5:160186027:G:A	0	160186027	A	G
5	chr5:160186210:C:T	0	160186210	T	C
5	chr5:160186262:G:T	0	160186262	T	G
5	chr5:160186358:C:T	0	160186358	T	C
5	chr5:160186363:G:A	0	160186363	A	G
5	chr5:160186396:T:C	0	160186396	C	T
5	chr5:160186496:G:A	0	160186496	A	G
5	chr5:160186921:C:T	0	160186921	T	C
5	chr5:160187055:G:T	0	160187055	T	G
5	chr5:160187332:C:T	0	160187332	T	C
5	chr5:160187939:G:A	0	160187939	A	G
5	chr5:160188031:C:A	0	160188031	A	C
5	chr5:160188175:C:T	0	160188175	T	C
5	chr5:160188528:C:T	0	160188528	T	C
5	chr5:160188645:T:G	0	160188645	G	T
5	chr5:160188851:C:T	0	160188851	T	C
5	chr5:160189069:T:C	0	160189069	C	T
5	chr5:160189411:T:C	0	160189411	C	T
5	chr5:160189491:C:T	0	160189491	T	C
5	chr5:160189725:A:T	0	160189725	T	A
5	chr5:160189845:G:C	0	160189845	C	G
5	chr5:160190096:T:C	0	160190096	C	T
5	chr5:160190872:G:A	0	160190872	A	G
5	chr5:160191151:T:C	0	160191151	C	T
5	chr5:160191215:T:C	0	160191215	C	T
5	chr5:160191299:T:A	0	160191299	A	T
5	chr5:160191391:C:T	0	160191391	T	C
5	chr5:160191582:GCTTT:G	0	160191582	G	GCTTT
5	chr5:160191646:A:G	0	160191646	G	A
5	chr5:160191651:G:A	0	160191651	A	G
5	chr5:160191668:G:A	0	160191668	A	G
5	chr5:160191830:A:G	0	160191830	G	A
5	chr5:160191928:C:T	0	160191928	T	C
5	chr5:160192205:A:T	0	160192205	T	A
5	chr5:160192487:A:G	0	160192487	G	A
5	chr5:160192686:C:G	0	160192686	G	C
5	chr5:160192819:A:G	0	160192819	G	A
5	chr5:160193296:G:A	0	160193296	A	G
5	chr5:160193328:C:T	0	160193328	T	C
5	chr5:160193432:G:A	0	160193432	A	G
5	chr5:160193519:C:T	0	160193519	T	C
5	chr5:160193605:A:G	0	160193605	G	A
5	chr5:160193827:G:A	0	160193827	A	G
5	chr5:160194167:G:C	0	160194167	C	G
5	chr5:160194197:A:G	0	160194197	G	A
5	chr5:160194337:C:T	0	160194337	T	C
5	chr5:160194849:C:T	0	160194849	T	C
5	chr5:160195412:G:A	0	160195412	A	G
5	chr5:160195816:C:T	0	160195816	T	C
5	chr5:160196086:G:A	0	160196086	A	G
5	chr5:160196150:C:A	0	160196150	A	C
5	chr5:160196289:G:A	0	160196289	A	G
5	chr5:160197189:G:A	0	160197189	A	G
5	chr5:160197938:GTGTGTGTGTGTGTGTA:G	0	160197938	G	GTGTGTGTGTGTGTGTA
5	chr5:160198204:C:G	0	160198204	G	C
5	chr5:160198338:G:A	0	160198338	A	G
5	chr5:160198346:T:C	0	160198346	C	T
5	chr5:160198384:A:G	0	160198384	G	A
5	chr5:160198603:G:T	0	160198603	T	G
5	chr5:160199237:G:A	0	160199237	A	G
5	chr5:160199509:G:A	0	160199509	A	G
5	chr5:160199785:T:C	0	160199785	C	T
5	chr5:160199814:C:T	0	160199814	T	C
5	chr5:160200065:C:T	0	160200065	T	C
5	chr5:160200293:G:GAC	0	160200293	GAC	G
5	chr5:160200665:T:C	0	160200665	C	T
5	chr5:160200713:A:G	0	160200713	G	A
5	chr5:160200718:T:C	0	160200718	C	T
5	chr5:160200842:TAGC:T	0	160200842	T	TAGC
5	chr5:160201106:T:A	0	160201106	A	T
5	chr5:160201728:C:CA	0	160201728	CA	C
5	chr5:160202010:C:T	0	160202010	T	C
5	chr5:160202015:T:C	0	160202015	C	T
5	chr5:160202027:G:A	0	160202027	A	G
5	chr5:160202041:C:G	0	160202041	G	C
5	chr5:160202140:TCTA:T	0	160202140	T	TCTA
5	chr5:160202234:T:C	0	160202234	C	T
5	chr5:160203062:C:T	0	160203062	T	C
5	chr5:160203063:G:A	0	160203063	A	G
5	chr5:160204583:G:A	0	160204583	A	G
5	chr5:160204880:C:T	0	160204880	T	C
5	chr5:160204951:C:G	0	160204951	G	C
5	chr5:160205036:A:G	0	160205036	G	A
5	chr5:160206155:T:C	0	160206155	C	T
5	chr5:160206287:G:A	0	160206287	A	G
5	chr5:160206557:G:A	0	160206557	A	G
5	chr5:160206674:C:T	0	160206674	T	C
5	chr5:160206966:A:T	0	160206966	T	A
5	chr5:160207276:A:G	0	160207276	G	A
5	chr5:160207792:C:T	0	160207792	T	C
5	chr5:160207828:C:A	0	160207828	A	C
5	chr5:160207970:C:T	0	160207970	T	C
5	chr5:160208475:A:G	0	160208475	G	A
5	chr5:160208876:A:G	0	160208876	G	A
5	chr5:160208949:T:C	0	160208949	C	T
5	chr5:160208950:G:A	0	160208950	A	G
5	chr5:160208998:A:G	0	160208998	G	A
5	chr5:160209054:G:A	0	160209054	A	G
5	chr5:160209251:T:C	0	160209251	C	T
5	chr5:160209356:A:G	0	160209356	G	A
5	chr5:160209380:G:A	0	160209380	A	G
5	chr5:160209851:C:T	0	160209851	T	C
5	chr5:160210134:G:T	0	160210134	T	G
5	chr5:160210193:C:G	0	160210193	G	C
5	chr5:160210808:A:G	0	160210808	G	A
5	chr5:160211258:G:A	0	160211258	A	G
5	chr5:160211293:T:C	0	160211293	C	T
5	chr5:160211294:G:A	0	160211294	A	G
5	chr5:160212046:G:T	0	160212046	T	G
5	chr5:160212059:C:G	0	160212059	G	C
5	chr5:160212257:C:T	0	160212257	T	C
5	chr5:160212448:C:T	0	160212448	T	C
5	chr5:160212701:C:A	0	160212701	A	C
5	chr5:160212899:G:C	0	160212899	C	G
5	chr5:160213055:G:A	0	160213055	A	G
5	chr5:160213645:G:A	0	160213645	A	G
5	chr5:160214306:G:A	0	160214306	A	G
5	chr5:160215271:T:A	0	160215271	A	T
5	chr5:160215527:A:G	0	160215527	G	A
5	chr5:160215630:A:G	0	160215630	G	A
5	chr5:160216058:A:G	0	160216058	G	A
5	chr5:160216218:T:A	0	160216218	A	T
5	chr5:160216341:C:T	0	160216341	T	C
5	chr5:160216375:C:T	0	160216375	T	C
5	chr5:160217731:C:T	0	160217731	T	C
5	chr5:160217987:G:A	0	160217987	A	G
5	chr5:160218147:T:C	0	160218147	C	T
5	chr5:160218208:G:A	0	160218208	A	G
5	chr5:160219051:C:T	0	160219051	T	C
5	chr5:160219087:A:G	0	160219087	G	A
5	chr5:160219461:G:A	0	160219461	A	G
5	chr5:160219500:C:T	0	160219500	T	C
5	chr5:160219682:C:T	0	160219682	T	C
5	chr5:160219687:GA:G	0	160219687	G	GA
5	chr5:160219891:G:C	0	160219891	C	G
5	chr5:160219972:A:G	0	160219972	G	A
5	chr5:160220031:A:C	0	160220031	C	A
5	chr5:160220699:T:C	0	160220699	C	T
5	chr5:160220814:G:A	0	160220814	A	G
5	chr5:160221282:G:A	0	160221282	A	G
5	chr5:160221913:G:A	0	160221913	A	G
5	chr5:160222420:G:A	0	160222420	A	G
5	chr5:160222443:C:T	0	160222443	T	C
5	chr5:160222592:C:T	0	160222592	T	C
5	chr5:160222805:G:A	0	160222805	A	G
5	chr5:160223073:T:C	0	160223073	C	T
5	chr5:160223607:G:A	0	160223607	A	G
5	chr5:160223744:T:C	0	160223744	C	T
5	chr5:160224205:C:T	0	160224205	T	C
5	chr5:160224656:T:C	0	160224656	C	T
5	chr5:160224748:G:A	0	160224748	A	G
5	chr5:160225154:T:C	0	160225154	C	T
5	chr5:160225602:T:C	0	160225602	C	T
5	chr5:160225895:C:T	0	160225895	T	C
5	chr5:160226035:G:A	0	160226035	A	G
5	chr5:160226183:T:A	0	160226183	A	T
5	chr5:160226187:T:A	0	160226187	A	T
5	chr5:160226418:G:A	0	160226418	A	G
5	chr5:160226662:C:T	0	160226662	T	C
5	chr5:160226895:T:C	0	160226895	C	T
5	chr5:160227102:T:C	0	160227102	C	T
5	chr5:160227246:CT:C	0	160227246	C	CT
5	chr5:160227384:A:G	0	160227384	G	A
5	chr5:160228114:G:A	0	160228114	A	G
5	chr5:160228244:A:T	0	160228244	T	A
5	chr5:160228491:G:A	0	160228491	A	G
5	chr5:160229187:C:T	0	160229187	T	C
5	chr5:160229259:G:A	0	160229259	A	G
5	chr5:160229943:G:A	0	160229943	A	G
5	chr5:160230397:G:A	0	160230397	A	G
5	chr5:160230795:A:G	0	160230795	G	A
5	chr5:160230804:G:A	0	160230804	A	G
5	chr5:160231396:C:T	0	160231396	T	C
5	chr5:160231454:C:T	0	160231454	T	C
5	chr5:160231462:C:T	0	160231462	T	C
5	chr5:160231724:G:A	0	160231724	A	G
5	chr5:160232266:C:T	0	160232266	T	C
5	chr5:160232693:T:C	0	160232693	C	T
5	chr5:160232732:A:G	0	160232732	G	A
5	chr5:160234149:A:G	0	160234149	G	A
5	chr5:160234747:C:T	0	160234747	T	C
5	chr5:160235269:T:C	0	160235269	C	T
5	chr5:160236039:A:AGAGT	0	160236039	AGAGT	A
5	chr5:160236160:A:T	0	160236160	T	A
5	chr5:160236458:C:T	0	160236458	T	C
5	chr5:160236841:G:T	0	160236841	T	G
5	chr5:160237942:C:T	0	160237942	T	C
5	chr5:160238516:C:T	0	160238516	T	C
5	chr5:160238520:G:A	0	160238520	A	G
5	chr5:160238527:A:G	0	160238527	G	A
5	chr5:160238592:G:A	0	160238592	A	G
5	chr5:160239668:G:A	0	160239668	A	G
5	chr5:160240026:A:G	0	160240026	G	A
5	chr5:160240390:C:T	0	160240390	T	C
5	chr5:160240448:T:C	0	160240448	C	T
5	chr5:160240573:G:A	0	160240573	A	G
5	chr5:160240746:GAGGA:G	0	160240746	G	GAGGA
5	chr5:160240792:A:C	0	160240792	C	A
5	chr5:160240793:G:T	0	160240793	T	G
5	chr5:160240800:C:T	0	160240800	T	C
5	chr5:160240919:C:T	0	160240919	T	C
5	chr5:160241083:T:C	0	160241083	C	T
5	chr5:160241238:A:T	0	160241238	T	A
5	chr5:160241324:G:C	0	160241324	C	G
5	chr5:160241787:GGT:AGT	0	160241787	AGT	GGT
5	chr5:160241823:G:C	0	160241823	C	G
5	chr5:160242218:C:T	0	160242218	T	C
5	chr5:160242296:A:G	0	160242296	G	A
5	chr5:160242968:G:A	0	160242968	A	G
5	chr5:160244725:A:C	0	160244725	C	A
5	chr5:160248138:C:A	0	160248138	A	C
5	chr5:160248754:T:C	0	160248754	C	T
5	chr5:160249830:C:A	0	160249830	A	C
5	chr5:160250482:C:G	0	160250482	G	C
5	chr5:160253039:T:C	0	160253039	C	T
5	chr5:160255730:A:G	0	160255730	G	A
5	chr5:160255770:C:T	0	160255770	T	C
5	chr5:160256786:T:C	0	160256786	C	T
5	chr5:160258510:G:A	0	160258510	A	G
5	chr5:160259249:T:C	0	160259249	C	T
5	chr5:160259496:G:A	0	160259496	A	G
5	chr5:160260429:C:T	0	160260429	T	C
5	chr5:160260848:C:A	0	160260848	A	C
5	chr5:160260970:G:A	0	160260970	A	G
5	chr5:160261539:G:A	0	160261539	A	G
5	chr5:160261901:T:C	0	160261901	C	T
5	chr5:160262001:G:A	0	160262001	A	G
5	chr5:160262929:C:T	0	160262929	T	C
5	chr5:160263024:T:C	0	160263024	C	T
5	chr5:160264050:G:A	0	160264050	A	G
5	chr5:160264185:C:A	0	160264185	A	C
5	chr5:160264295:T:C	0	160264295	C	T
5	chr5:160264405:T:A	0	160264405	A	T
5	chr5:160265617:A:G	0	160265617	G	A
5	chr5:160266081:T:G	0	160266081	G	T
5	chr5:160266835:A:G	0	160266835	G	A
5	chr5:160267136:C:A	0	160267136	A	C
5	chr5:160267383:A:G	0	160267383	G	A
5	chr5:160267529:C:T	0	160267529	T	C
5	chr5:160268147:C:T	0	160268147	T	C
5	chr5:160268238:T:C	0	160268238	C	T
5	chr5:160269547:A:G	0	160269547	G	A
5	chr5:160270090:T:C	0	160270090	C	T
5	chr5:160270316:A:C	0	160270316	C	A
5	chr5:160270476:A:G	0	160270476	G	A
5	chr5:160272105:A:G	0	160272105	G	A
5	chr5:160273900:C:T	0	160273900	T	C
5	chr5:160274701:A:G	0	160274701	G	A
5	chr5:160275049:C:T	0	160275049	T	C
5	chr5:160276387:C:T	0	160276387	T	C
5	chr5:160277251:G:A	0	160277251	A	G
5	chr5:160277506:C:G	0	160277506	G	C
5	chr5:160278254:C:T	0	160278254	T	C
5	chr5:160280041:T:G	0	160280041	G	T
5	chr5:160280986:T:C	0	160280986	C	T
5	chr5:160281181:T:C	0	160281181	C	T
5	chr5:160281565:T:A	0	160281565	A	T
5	chr5:160282112:T:C	0	160282112	C	T
5	chr5:160283610:T:A	0	160283610	A	T
5	chr5:160283700:C:A	0	160283700	A	C
5	chr5:160283964:C:T	0	160283964	T	C
5	chr5:160284966:C:T	0	160284966	T	C
5	chr5:160285147:A:G	0	160285147	G	A
5	chr5:160286088:A:C	0	160286088	C	A
5	chr5:160286283:G:A	0	160286283	A	G
5	chr5:160286454:A:G	0	160286454	G	A
5	chr5:160286948:A:C	0	160286948	C	A
5	chr5:160287146:T:C	0	160287146	C	T
5	chr5:160287521:T:C	0	160287521	C	T
5	chr5:160287647:C:T	0	160287647	T	C
5	chr5:160288228:C:CATG	0	160288228	CATG	C
5	chr5:160289420:T:C	0	160289420	C	T
5	chr5:160289705:C:A	0	160289705	A	C
5	chr5:160289785:T:C	0	160289785	C	T
5	chr5:160290706:A:G	0	160290706	G	A
5	chr5:160292764:C:T	0	160292764	T	C
5	chr5:160293352:G:A	0	160293352	A	G
5	chr5:160293773:G:A	0	160293773	A	G
5	chr5:160294506:C:T	0	160294506	T	C
5	chr5:160294665:G:A	0	160294665	A	G
5	chr5:160295032:C:G	0	160295032	G	C
5	chr5:160295418:C:G	0	160295418	G	C
5	chr5:160295564:A:G	0	160295564	G	A
5	chr5:160295866:C:T	0	160295866	T	C
5	chr5:160295867:G:A	0	160295867	A	G
5	chr5:160296132:G:GCA	0	160296132	GCA	G
5	chr5:160296278:T:C	0	160296278	C	T
5	chr5:160296351:T:C	0	160296351	C	T
5	chr5:160297668:A:C	0	160297668	C	A
5	chr5:160297998:C:T	0	160297998	T	C
5	chr5:160298143:A:C	0	160298143	C	A
5	chr5:160298381:A:G	0	160298381	G	A
5	chr5:160298657:C:T	0	160298657	T	C
5	chr5:160298964:C:T	0	160298964	T	C
5	chr5:160299460:G:A	0	160299460	A	G
5	chr5:160299849:T:C	0	160299849	C	T
5	chr5:160299885:G:A	0	160299885	A	G
5	chr5:160301616:T:C	0	160301616	C	T
5	chr5:160301982:G:A	0	160301982	A	G
5	chr5:160302789:A:G	0	160302789	G	A
5	chr5:160302822:A:T	0	160302822	T	A
5	chr5:160303084:A:G	0	160303084	G	A
5	chr5:160303568:A:G	0	160303568	G	A
5	chr5:160303589:A:G	0	160303589	G	A
5	chr5:160304512:T:C	0	160304512	C	T
5	chr5:160304546:AGAG:A	0	160304546	A	AGAG
5	chr5:160304710:G:A	0	160304710	A	G
5	chr5:160305680:T:A	0	160305680	A	T
5	chr5:160305892:A:T	0	160305892	T	A
5	chr5:160306394:C:G	0	160306394	G	C
5	chr5:160306705:G:A	0	160306705	A	G
5	chr5:160306706:T:C	0	160306706	C	T
5	chr5:160307203:G:A	0	160307203	A	G
5	chr5:160307230:G:A	0	160307230	A	G
5	chr5:160307688:G:A	0	160307688	A	G
5	chr5:160307979:T:G	0	160307979	G	T
5	chr5:160307990:C:A	0	160307990	A	C
5	chr5:160308005:T:G	0	160308005	G	T
5	chr5:160308354:C:T	0	160308354	T	C
5	chr5:160308409:T:C	0	160308409	C	T
5	chr5:160308604:G:A	0	160308604	A	G
5	chr5:160309006:G:T	0	160309006	T	G
5	chr5:160309037:A:G	0	160309037	G	A
5	chr5:160309404:T:C	0	160309404	C	T
5	chr5:160309438:C:T	0	160309438	T	C
5	chr5:160310402:A:T	0	160310402	T	A
5	chr5:160310873:T:C	0	160310873	C	T
5	chr5:160310976:G:A	0	160310976	A	G
5	chr5:160311339:C:T	0	160311339	T	C
5	chr5:160313089:C:T	0	160313089	T	C
5	chr5:160313131:T:C	0	160313131	C	T
5	chr5:160314383:C:T	0	160314383	T	C
5	chr5:160315908:C:T	0	160315908	T	C
5	chr5:160319933:T:A	0	160319933	A	T
5	chr5:160319934:A:T	0	160319934	T	A
5	chr5:160319968:A:G	0	160319968	G	A
5	chr5:160321160:A:G	0	160321160	G	A
5	chr5:160322057:G:A	0	160322057	A	G
5	chr5:160322767:G:A	0	160322767	A	G
5	chr5:160322850:A:G	0	160322850	G	A
5	chr5:160322906:C:G	0	160322906	G	C
5	chr5:160324259:T:C	0	160324259	C	T
5	chr5:160324321:C:T	0	160324321	T	C
5	chr5:160326399:C:T	0	160326399	T	C
5	chr5:160328861:G:C	0	160328861	C	G
5	chr5:160329444:G:A	0	160329444	A	G
5	chr5:160330489:T:C	0	160330489	C	T
5	chr5:160330813:G:A	0	160330813	A	G
5	chr5:160330964:T:C	0	160330964	C	T
5	chr5:160331776:A:G	0	160331776	G	A
5	chr5:160332077:A:C	0	160332077	C	A
5	chr5:160332534:G:C	0	160332534	C	G
5	chr5:160333870:T:C	0	160333870	C	T
5	chr5:160334053:G:A	0	160334053	A	G
5	chr5:160334584:AG:A	0	160334584	A	AG
5	chr5:160334633:C:T	0	160334633	T	C
5	chr5:160335645:G:A	0	160335645	A	G
5	chr5:160336152:A:G	0	160336152	G	A
5	chr5:160336606:G:C	0	160336606	C	G
5	chr5:160337151:G:A	0	160337151	A	G
5	chr5:160337607:T:C	0	160337607	C	T
5	chr5:160337694:C:T	0	160337694	T	C
5	chr5:160337828:C:T	0	160337828	T	C
5	chr5:160337929:C:T	0	160337929	T	C
5	chr5:160338284:G:C	0	160338284	C	G
5	chr5:160338422:C:T	0	160338422	T	C
5	chr5:160338479:C:T	0	160338479	T	C
5	chr5:160338582:C:T	0	160338582	T	C
5	chr5:160338774:G:T	0	160338774	T	G
5	chr5:160338853:G:A	0	160338853	A	G
5	chr5:160338877:T:C	0	160338877	C	T
5	chr5:160338955:A:G	0	160338955	G	A
5	chr5:160339003:G:A	0	160339003	A	G
5	chr5:160339085:G:C	0	160339085	C	G
5	chr5:160339947:G:A	0	160339947	A	G
5	chr5:160340471:T:C	0	160340471	C	T
5	chr5:160340814:C:T	0	160340814	T	C
5	chr5:160340951:C:T	0	160340951	T	C
5	chr5:160341624:G:A	0	160341624	A	G
5	chr5:160343497:A:G	0	160343497	G	A
5	chr5:160343893:C:T	0	160343893	T	C
5	chr5:160344746:C:T	0	160344746	T	C
5	chr5:160345460:A:G	0	160345460	G	A
5	chr5:160345929:C:T	0	160345929	T	C
5	chr5:160346034:C:T	0	160346034	T	C
5	chr5:160346897:A:G	0	160346897	G	A
5	chr5:160347210:A:G	0	160347210	G	A
5	chr5:160348734:G:A	0	160348734	A	G
5	chr5:160349040:A:G	0	160349040	G	A
5	chr5:160350386:G:C	0	160350386	C	G
5	chr5:160350538:C:T	0	160350538	T	C
5	chr5:160350637:G:T	0	160350637	T	G
5	chr5:160351001:C:T	0	160351001	T	C
5	chr5:160351261:C:T	0	160351261	T	C
5	chr5:160351752:C:T	0	160351752	T	C
5	chr5:160353538:T:C	0	160353538	C	T
5	chr5:160354717:C:T	0	160354717	T	C
5	chr5:160355168:T:C	0	160355168	C	T
5	chr5:160355443:T:C	0	160355443	C	T
5	chr5:160355634:C:A	0	160355634	A	C
5	chr5:160355964:T:C	0	160355964	C	T
5	chr5:160355976:G:A	0	160355976	A	G
5	chr5:160356720:G:T	0	160356720	T	G
5	chr5:160356833:G:A	0	160356833	A	G
5	chr5:160357352:T:C	0	160357352	C	T
5	chr5:160358009:T:C	0	160358009	C	T
5	chr5:160358410:G:A	0	160358410	A	G
5	chr5:160358846:T:C	0	160358846	C	T
5	chr5:160360099:T:C	0	160360099	C	T
5	chr5:160360835:G:A	0	160360835	A	G
5	chr5:160362085:C:T	0	160362085	T	C
5	chr5:160362601:C:T	0	160362601	T	C
5	chr5:160363087:C:T	0	160363087	T	C
5	chr5:160363115:A:G	0	160363115	G	A
5	chr5:160363734:A:G	0	160363734	G	A
5	chr5:160364132:A:C	0	160364132	C	A
5	chr5:160364224:A:C	0	160364224	C	A
5	chr5:160364327:T:C	0	160364327	C	T
5	chr5:160364367:C:T	0	160364367	T	C
5	chr5:160366480:A:G	0	160366480	G	A
5	chr5:160366549:C:T	0	160366549	T	C
5	chr5:160366885:G:A	0	160366885	A	G
5	chr5:160367246:T:C	0	160367246	C	T
5	chr5:160367504:G:A	0	160367504	A	G
5	chr5:160368047:G:T	0	160368047	T	G
5	chr5:160368874:G:A	0	160368874	A	G
5	chr5:160369175:G:A	0	160369175	A	G
5	chr5:160371734:G:A	0	160371734	A	G
5	chr5:160374833:G:T	0	160374833	T	G
5	chr5:160374908:G:C	0	160374908	C	G
5	chr5:160376028:C:G	0	160376028	G	C
5	chr5:160376419:GTATATAGTT:G	0	160376419	G	GTATATAGTT
5	chr5:160379196:G:A	0	160379196	A	G
5	chr5:160379399:C:T	0	160379399	T	C
5	chr5:160381717:T:C	0	160381717	C	T
5	chr5:160382794:C:T	0	160382794	T	C
5	chr5:160382877:A:G	0	160382877	G	A
5	chr5:160383069:A:G	0	160383069	G	A
5	chr5:160383637:T:C	0	160383637	C	T
5	chr5:160383919:T:A	0	160383919	A	T
5	chr5:160384235:C:T	0	160384235	T	C
5	chr5:160384367:T:A	0	160384367	A	T
5	chr5:160384823:G:C	0	160384823	C	G
5	chr5:160385723:T:A	0	160385723	A	T
5	chr5:160387232:C:T	0	160387232	T	C
5	chr5:160387269:A:G	0	160387269	G	A
5	chr5:160387288:G:A	0	160387288	A	G
5	chr5:160389909:G:A	0	160389909	A	G
5	chr5:160391118:C:T	0	160391118	T	C
5	chr5:160391400:G:T	0	160391400	T	G
5	chr5:160391774:C:T	0	160391774	T	C
5	chr5:160392100:T:A	0	160392100	A	T
5	chr5:160393924:C:A	0	160393924	A	C
5	chr5:160396092:C:T	0	160396092	T	C
5	chr5:160397311:A:G	0	160397311	G	A
5	chr5:160397457:A:G	0	160397457	G	A
5	chr5:160398520:G:A	0	160398520	A	G
5	chr5:160399072:T:C	0	160399072	C	T
5	chr5:160399667:T:C	0	160399667	C	T
5	chr5:160401084:A:G	0	160401084	G	A
5	chr5:160401392:C:T	0	160401392	T	C
5	chr5:160402051:A:T	0	160402051	T	A
5	chr5:160402940:G:A	0	160402940	A	G
5	chr5:160403596:T:C	0	160403596	C	T
5	chr5:160403849:C:T	0	160403849	T	C
5	chr5:160404070:G:T	0	160404070	T	G
5	chr5:160404211:A:G	0	160404211	G	A
5	chr5:160404221:T:C	0	160404221	C	T
5	chr5:160404657:C:T	0	160404657	T	C
5	chr5:160404796:A:G	0	160404796	G	A
5	chr5:160405243:A:G	0	160405243	G	A
5	chr5:160405804:G:A	0	160405804	A	G
5	chr5:160405901:C:T	0	160405901	T	C
5	chr5:160406190:A:G	0	160406190	G	A
5	chr5:160406871:C:G	0	160406871	G	C
5	chr5:160406980:A:G	0	160406980	G	A
5	chr5:160407079:T:C	0	160407079	C	T
5	chr5:160408166:G:A	0	160408166	A	G
5	chr5:160408651:A:G	0	160408651	G	A
5	chr5:160409364:G:GGTCA	0	160409364	GGTCA	G
5	chr5:160410622:A:T	0	160410622	T	A
5	chr5:160411091:C:A	0	160411091	A	C
5	chr5:160411656:C:T	0	160411656	T	C
5	chr5:160412114:C:T	0	160412114	T	C
5	chr5:160412204:T:C	0	160412204	C	T
5	chr5:160412310:T:C	0	160412310	C	T
5	chr5:160413681:T:C	0	160413681	C	T
5	chr5:160415666:T:C	0	160415666	C	T
5	chr5:160416017:C:T	0	160416017	T	C
5	chr5:160416137:GC:G	0	160416137	G	GC
5	chr5:160416989:A:G	0	160416989	G	A
5	chr5:160417168:T:C	0	160417168	C	T
5	chr5:160417268:C:T	0	160417268	T	C
5	chr5:160417989:A:C	0	160417989	C	A
5	chr5:160418039:G:T	0	160418039	T	G
5	chr5:160419067:A:G	0	160419067	G	A
5	chr5:160419201:G:A	0	160419201	A	G
5	chr5:160419403:A:C	0	160419403	C	A
5	chr5:160420073:G:A	0	160420073	A	G
5	chr5:160421186:T:A	0	160421186	A	T
5	chr5:160422579:A:G	0	160422579	G	A
5	chr5:160422984:C:T	0	160422984	T	C
5	chr5:160423178:T:TACA	0	160423178	TACA	T
5	chr5:160423365:C:T	0	160423365	T	C
5	chr5:160423692:C:T	0	160423692	T	C
5	chr5:160423704:CA:C	0	160423704	C	CA
5	chr5:160424047:A:C	0	160424047	C	A
5	chr5:160424738:A:G	0	160424738	G	A
5	chr5:160425304:T:C	0	160425304	C	T
5	chr5:160425647:C:T	0	160425647	T	C
5	chr5:160425757:CAGTG:C	0	160425757	C	CAGTG
5	chr5:160425762:G:C	0	160425762	C	G
5	chr5:160425975:A:T	0	160425975	T	A
5	chr5:160426286:A:C	0	160426286	C	A
5	chr5:160426931:G:A	0	160426931	A	G
5	chr5:160427447:AACT:A	0	160427447	A	AACT
5	chr5:160427603:T:A	0	160427603	A	T
5	chr5:160427624:T:C	0	160427624	C	T
5	chr5:160427657:A:G	0	160427657	G	A
5	chr5:160428753:T:TG	0	160428753	TG	T
5	chr5:160429522:A:G	0	160429522	G	A
5	chr5:160430521:C:T	0	160430521	T	C
5	chr5:160430757:T:C	0	160430757	C	T
5	chr5:160430963:T:TA	0	160430963	TA	T
5	chr5:160431693:C:T	0	160431693	T	C
5	chr5:160431855:G:T	0	160431855	T	G
5	chr5:160432661:T:A	0	160432661	A	T
5	chr5:160432787:C:T	0	160432787	T	C
5	chr5:160433243:A:G	0	160433243	G	A
5	chr5:160433403:C:CCTT	0	160433403	CCTT	C
5	chr5:160433467:A:G	0	160433467	G	A
5	chr5:160433796:T:C	0	160433796	C	T
5	chr5:160434334:G:C	0	160434334	C	G
5	chr5:160434451:G:T	0	160434451	T	G
5	chr5:160434503:T:C	0	160434503	C	T
5	chr5:160434568:C:T	0	160434568	T	C
5	chr5:160434620:G:A	0	160434620	A	G
5	chr5:160436079:C:T	0	160436079	T	C
5	chr5:160436169:C:T	0	160436169	T	C
5	chr5:160436281:G:T	0	160436281	T	G
5	chr5:160436969:T:C	0	160436969	C	T
5	chr5:160437982:A:G	0	160437982	G	A
5	chr5:160438142:G:A	0	160438142	A	G
5	chr5:160438572:C:T	0	160438572	T	C
5	chr5:160439834:T:C	0	160439834	C	T
5	chr5:160439961:G:A	0	160439961	A	G
5	chr5:160439986:G:A	0	160439986	A	G
5	chr5:160440640:C:T	0	160440640	T	C
5	chr5:160440646:C:T	0	160440646	T	C
5	chr5:160441423:G:A	0	160441423	A	G
5	chr5:160442450:T:C	0	160442450	C	T
5	chr5:160443604:G:A	0	160443604	A	G
5	chr5:160444323:T:A	0	160444323	A	T
5	chr5:160446452:C:T	0	160446452	T	C
5	chr5:160447228:T:C	0	160447228	C	T
5	chr5:160447961:T:C	0	160447961	C	T
5	chr5:160448400:T:C	0	160448400	C	T
5	chr5:160448638:C:T	0	160448638	T	C
5	chr5:160448946:C:T	0	160448946	T	C
5	chr5:160449582:G:A	0	160449582	A	G
5	chr5:160449881:A:G	0	160449881	G	A
5	chr5:160451061:G:A	0	160451061	A	G
5	chr5:160451338:A:G	0	160451338	G	A
5	chr5:160452251:A:G	0	160452251	G	A
5	chr5:160452736:G:A	0	160452736	A	G
5	chr5:160452971:T:C	0	160452971	C	T
5	chr5:160453051:C:G	0	160453051	G	C
5	chr5:160453349:C:T	0	160453349	T	C
5	chr5:160454743:G:A	0	160454743	A	G
5	chr5:160455790:C:A	0	160455790	A	C
5	chr5:160456497:T:C	0	160456497	C	T
5	chr5:160456645:T:C	0	160456645	C	T
5	chr5:160456685:A:G	0	160456685	G	A
5	chr5:160459613:A:G	0	160459613	G	A
5	chr5:160460969:C:T	0	160460969	T	C
5	chr5:160461170:G:A	0	160461170	A	G
5	chr5:160461473:T:C	0	160461473	C	T
5	chr5:160461515:G:A	0	160461515	A	G
5	chr5:160461736:C:T	0	160461736	T	C
5	chr5:160461961:A:G	0	160461961	G	A
5	chr5:160462144:C:T	0	160462144	T	C
5	chr5:160462282:T:A	0	160462282	A	T
5	chr5:160463816:G:C	0	160463816	C	G
5	chr5:160463878:C:T	0	160463878	T	C
5	chr5:160464271:C:G	0	160464271	G	C
5	chr5:160464338:T:G	0	160464338	G	T
5	chr5:160464463:C:T	0	160464463	T	C
5	chr5:160465104:A:G	0	160465104	G	A
5	chr5:160465573:T:A	0	160465573	A	T
5	chr5:160466978:A:G	0	160466978	G	A
5	chr5:160467049:C:T	0	160467049	T	C
5	chr5:160467536:A:C	0	160467536	C	A
5	chr5:160467840:A:G	0	160467840	G	A
5	chr5:160468490:ACTTAT:A	0	160468490	A	ACTTAT
5	chr5:160468698:T:C	0	160468698	C	T
5	chr5:160469252:T:C	0	160469252	C	T
5	chr5:160469534:G:A	0	160469534	A	G
5	chr5:160469890:C:T	0	160469890	T	C
5	chr5:160470788:C:T	0	160470788	T	C
5	chr5:160471191:G:A	0	160471191	A	G
5	chr5:160471620:C:T	0	160471620	T	C
5	chr5:160472115:G:A	0	160472115	A	G
5	chr5:160472738:G:T	0	160472738	T	G
5	chr5:160473045:C:T	0	160473045	T	C
5	chr5:160474133:T:G	0	160474133	G	T
5	chr5:160474139:T:A	0	160474139	A	T
5	chr5:160474732:G:T	0	160474732	T	G
5	chr5:160475106:C:T	0	160475106	T	C
5	chr5:160475968:T:A	0	160475968	A	T
5	chr5:160476127:G:A	0	160476127	A	G
5	chr5:160476610:A:G	0	160476610	G	A
5	chr5:160476863:G:C	0	160476863	C	G
5	chr5:160477356:G:A	0	160477356	A	G
5	chr5:160478429:A:C	0	160478429	C	A
5	chr5:160478672:T:C	0	160478672	C	T
5	chr5:160478916:C:T	0	160478916	T	C
5	chr5:160479543:A:G	0	160479543	G	A
5	chr5:160481312:A:G	0	160481312	G	A
5	chr5:160481330:A:G	0	160481330	G	A
5	chr5:160482338:A:G	0	160482338	G	A
5	chr5:160482373:C:G	0	160482373	G	C
5	chr5:160483464:C:T	0	160483464	T	C
5	chr5:160484031:C:A	0	160484031	A	C
5	chr5:160484217:A:G	0	160484217	G	A
5	chr5:160484304:A:G	0	160484304	G	A
5	chr5:160484499:C:A	0	160484499	A	C
5	chr5:160484577:T:C	0	160484577	C	T
5	chr5:160485411:C:G	0	160485411	G	C
5	chr5:160486596:T:C	0	160486596	C	T
5	chr5:160487658:T:C	0	160487658	C	T
5	chr5:160487877:C:T	0	160487877	T	C
5	chr5:160488114:T:C	0	160488114	C	T
5	chr5:160489683:C:T	0	160489683	T	C
5	chr5:160490208:C:T	0	160490208	T	C
5	chr5:160491328:C:T	0	160491328	T	C
5	chr5:160492159:C:A	0	160492159	A	C
5	chr5:160493288:G:A	0	160493288	A	G
5	chr5:160493467:G:A	0	160493467	A	G
5	chr5:160495410:TA:T	0	160495410	T	TA
5	chr5:160495412:A:C	0	160495412	C	A
5	chr5:160496629:T:C	0	160496629	C	T
5	chr5:160497028:T:C	0	160497028	C	T
5	chr5:160497173:GGGA:G	0	160497173	G	GGGA
5	chr5:160498007:G:A	0	160498007	A	G
5	chr5:160498924:C:G	0	160498924	G	C
5	chr5:160499953:A:G	0	160499953	G	A
5	chr5:160500526:AG:A	0	160500526	A	AG
5	chr5:160500624:CTTAAGTTTGAGAGCCA:C	0	160500624	C	CTTAAGTTTGAGAGCCA
5	chr5:160501365:C:T	0	160501365	T	C
5	chr5:160501385:G:A	0	160501385	A	G
5	chr5:160501792:T:C	0	160501792	C	T
5	chr5:160501869:A:G	0	160501869	G	A
5	chr5:160501904:TTTTCTTTTTAAAATATTTTTAAATTTA:T	0	160501904	T	TTTTCTTTTTAAAATATTTTTAAATTTA
5	chr5:160502008:C:G	0	160502008	G	C
5	chr5:160502169:G:A	0	160502169	A	G
5	chr5:160502257:TG:T	0	160502257	T	TG
5	chr5:160502493:A:T	0	160502493	T	A
5	chr5:160502519:G:A	0	160502519	A	G
5	chr5:160503209:C:A	0	160503209	A	C
5	chr5:160503224:A:G	0	160503224	G	A
5	chr5:160503571:G:A	0	160503571	A	G
5	chr5:160505913:A:C	0	160505913	C	A
5	chr5:160506644:TGAA:T	0	160506644	T	TGAA
5	chr5:160507154:A:G	0	160507154	G	A
5	chr5:160507588:A:G	0	160507588	G	A
5	chr5:160507870:T:C	0	160507870	C	T
5	chr5:160508468:G:A	0	160508468	A	G
5	chr5:160508961:C:G	0	160508961	G	C
5	chr5:160509230:A:C	0	160509230	C	A
5	chr5:160509442:A:G	0	160509442	G	A
5	chr5:160509758:A:G	0	160509758	G	A
5	chr5:160509876:C:T	0	160509876	T	C
5	chr5:160510111:A:G	0	160510111	G	A
5	chr5:160510208:A:G	0	160510208	G	A
5	chr5:160510478:G:A	0	160510478	A	G
5	chr5:160510546:TGC:T	0	160510546	T	TGC
5	chr5:160510787:C:T	0	160510787	T	C
5	chr5:160511008:G:A	0	160511008	A	G
5	chr5:160511896:G:A	0	160511896	A	G
5	chr5:160512788:T:A	0	160512788	A	T
5	chr5:160513084:A:C	0	160513084	C	A
5	chr5:160513436:C:T	0	160513436	T	C
5	chr5:160513876:T:C	0	160513876	C	T
5	chr5:160514212:C:T	0	160514212	T	C
5	chr5:160514295:G:T	0	160514295	T	G
5	chr5:160514879:A:G	0	160514879	G	A
5	chr5:160515514:T:A	0	160515514	A	T
5	chr5:160516214:A:T	0	160516214	T	A
5	chr5:160516319:T:C	0	160516319	C	T
5	chr5:160516385:G:A	0	160516385	A	G
5	chr5:160517046:A:C	0	160517046	C	A
5	chr5:160517787:C:A	0	160517787	A	C
5	chr5:160518029:G:A	0	160518029	A	G
5	chr5:160519096:T:C	0	160519096	C	T
5	chr5:160519424:T:C	0	160519424	C	T
5	chr5:160519449:T:A	0	160519449	A	T
5	chr5:160520060:T:C	0	160520060	C	T
5	chr5:160520281:G:A	0	160520281	A	G
5	chr5:160520987:A:G	0	160520987	G	A
5	chr5:160521461:G:A	0	160521461	A	G
5	chr5:160521600:T:A	0	160521600	A	T
5	chr5:160522156:T:C	0	160522156	C	T
5	chr5:160522941:G:A	0	160522941	A	G
5	chr5:160524338:T:C	0	160524338	C	T
5	chr5:160524375:G:A	0	160524375	A	G
5	chr5:160526392:A:G	0	160526392	G	A
5	chr5:160526554:C:T	0	160526554	T	C
5	chr5:160526802:C:T	0	160526802	T	C
5	chr5:160528952:C:A	0	160528952	A	C
5	chr5:160529456:G:T	0	160529456	T	G
5	chr5:160530621:C:T	0	160530621	T	C
5	chr5:160530790:T:C	0	160530790	C	T
5	chr5:160531177:ATT:A	0	160531177	A	ATT
5	chr5:160532614:T:C	0	160532614	C	T
5	chr5:160533195:G:C	0	160533195	C	G
5	chr5:160533257:T:C	0	160533257	C	T
5	chr5:160533483:A:G	0	160533483	G	A
5	chr5:160533873:T:C	0	160533873	C	T
5	chr5:160534046:C:T	0	160534046	T	C
5	chr5:160535185:A:G	0	160535185	G	A
5	chr5:160536002:C:T	0	160536002	T	C
5	chr5:160536393:G:C	0	160536393	C	G
5	chr5:160536665:T:C	0	160536665	C	T
5	chr5:160537229:C:T	0	160537229	T	C
5	chr5:160537960:A:G	0	160537960	G	A
5	chr5:160538394:G:A	0	160538394	A	G
5	chr5:160538535:G:T	0	160538535	T	G
5	chr5:160539149:G:A	0	160539149	A	G
5	chr5:160539917:A:G	0	160539917	G	A
5	chr5:160540237:G:A	0	160540237	A	G
5	chr5:160540313:T:C	0	160540313	C	T
5	chr5:160540345:T:C	0	160540345	C	T
5	chr5:160540377:G:C	0	160540377	C	G
5	chr5:160540611:G:A	0	160540611	A	G
5	chr5:160540654:G:A	0	160540654	A	G
5	chr5:160540672:CTG:C	0	160540672	C	CTG
5	chr5:160540825:C:T	0	160540825	T	C
5	chr5:160540930:G:A	0	160540930	A	G
5	chr5:160540985:T:C	0	160540985	C	T
5	chr5:160542448:T:C	0	160542448	C	T
5	chr5:160543153:C:T	0	160543153	T	C
5	chr5:160543317:C:G	0	160543317	G	C
5	chr5:160543722:AC:A	0	160543722	A	AC
5	chr5:160544386:G:A	0	160544386	A	G
5	chr5:160545014:T:G	0	160545014	G	T
5	chr5:160545057:A:G	0	160545057	G	A
5	chr5:160545095:G:C	0	160545095	C	G
5	chr5:160545299:A:T	0	160545299	T	A
5	chr5:160545842:C:G	0	160545842	G	C
5	chr5:160546375:GTGTATA:G	0	160546375	G	GTGTATA
5	chr5:160546594:C:T	0	160546594	T	C
5	chr5:160546827:T:C	0	160546827	C	T
5	chr5:160546937:G:A	0	160546937	A	G
5	chr5:160547404:G:A	0	160547404	A	G
5	chr5:160547748:T:C	0	160547748	C	T
5	chr5:160547840:C:A	0	160547840	A	C
5	chr5:160548035:T:C	0	160548035	C	T
5	chr5:160548856:G:C	0	160548856	C	G
5	chr5:160549259:T:C	0	160549259	C	T
5	chr5:160549457:C:T	0	160549457	T	C
5	chr5:160549473:G:C	0	160549473	C	G
5	chr5:160549617:A:G	0	160549617	G	A
5	chr5:160551591:TTGC:T	0	160551591	T	TTGC
5	chr5:160551599:T:G	0	160551599	G	T
5	chr5:160552310:C:T	0	160552310	T	C
5	chr5:160552644:A:G	0	160552644	G	A
5	chr5:160552720:G:A	0	160552720	A	G
5	chr5:160553074:A:G	0	160553074	G	A
5	chr5:160553371:T:G	0	160553371	G	T
5	chr5:160553573:C:A	0	160553573	A	C
5	chr5:160553972:A:G	0	160553972	G	A
5	chr5:160554921:C:T	0	160554921	T	C
5	chr5:160554965:TCTGGA:T	0	160554965	T	TCTGGA
5	chr5:160555189:C:T	0	160555189	T	C
5	chr5:160555555:A:C	0	160555555	C	A
5	chr5:160556970:T:G	0	160556970	G	T
5	chr5:160557485:C:T	0	160557485	T	C
5	chr5:160557558:C:T	0	160557558	T	C
5	chr5:160558591:A:T	0	160558591	T	A
5	chr5:160558722:C:T	0	160558722	T	C
5	chr5:160559469:G:A	0	160559469	A	G
5	chr5:160559550:T:C	0	160559550	C	T
5	chr5:160561012:T:A	0	160561012	A	T
5	chr5:160561023:T:C	0	160561023	C	T
5	chr5:160561825:A:C	0	160561825	C	A
5	chr5:160562800:C:T	0	160562800	T	C
5	chr5:160563134:T:C	0	160563134	C	T
5	chr5:160563176:T:A	0	160563176	A	T
5	chr5:160563272:G:A	0	160563272	A	G
5	chr5:160564360:G:A	0	160564360	A	G
5	chr5:160565648:T:C	0	160565648	C	T
5	chr5:160565690:C:T	0	160565690	T	C
5	chr5:160565744:A:G	0	160565744	G	A
5	chr5:160565747:T:G	0	160565747	G	T
5	chr5:160567804:T:A	0	160567804	A	T
5	chr5:160568054:C:T	0	160568054	T	C
5	chr5:160568317:A:G	0	160568317	G	A
5	chr5:160568323:T:C	0	160568323	C	T
5	chr5:160568350:C:T	0	160568350	T	C
5	chr5:160568495:C:T	0	160568495	T	C
5	chr5:160568589:G:A	0	160568589	A	G
5	chr5:160568982:A:G	0	160568982	G	A
5	chr5:160569383:T:G	0	160569383	G	T
5	chr5:160570228:A:G	0	160570228	G	A
5	chr5:160571780:A:G	0	160571780	G	A
5	chr5:160573346:G:A	0	160573346	A	G
5	chr5:160573955:G:A	0	160573955	A	G
5	chr5:160574007:C:A	0	160574007	A	C
5	chr5:160574364:C:T	0	160574364	T	C
5	chr5:160575119:G:C	0	160575119	C	G
5	chr5:160575346:T:C	0	160575346	C	T
5	chr5:160575347:C:A	0	160575347	A	C
5	chr5:160575535:C:T	0	160575535	T	C
5	chr5:160575563:A:G	0	160575563	G	A
5	chr5:160576033:G:A	0	160576033	A	G
5	chr5:160579875:T:C	0	160579875	C	T
5	chr5:160581343:A:G	0	160581343	G	A
5	chr5:160581361:C:T	0	160581361	T	C
5	chr5:160581446:T:C	0	160581446	C	T
5	chr5:160581711:A:T	0	160581711	T	A
5	chr5:160581752:T:C	0	160581752	C	T
5	chr5:160583482:A:G	0	160583482	G	A
5	chr5:160583544:A:G	0	160583544	G	A
5	chr5:160583769:A:T	0	160583769	T	A
5	chr5:160585200:A:G	0	160585200	G	A
5	chr5:160585390:G:A	0	160585390	A	G
5	chr5:160587218:T:G	0	160587218	G	T
5	chr5:160588669:G:A	0	160588669	A	G
5	chr5:160588867:C:T	0	160588867	T	C
5	chr5:160589000:C:T	0	160589000	T	C
5	chr5:160589454:C:T	0	160589454	T	C
5	chr5:160589502:G:C	0	160589502	C	G
5	chr5:160589954:A:G	0	160589954	G	A
5	chr5:160590562:CT:C	0	160590562	C	CT
5	chr5:160591690:T:C	0	160591690	C	T
5	chr5:160591775:T:C	0	160591775	C	T
5	chr5:160593162:C:T	0	160593162	T	C
5	chr5:160594670:T:C	0	160594670	C	T
5	chr5:160596589:G:T	0	160596589	T	G
5	chr5:160597076:C:T	0	160597076	T	C
5	chr5:160598108:C:T	0	160598108	T	C
5	chr5:160599018:G:A	0	160599018	A	G
5	chr5:160599770:C:T	0	160599770	T	C
5	chr5:160600619:G:A	0	160600619	A	G
5	chr5:160601571:T:C	0	160601571	C	T
5	chr5:160602010:C:T	0	160602010	T	C
5	chr5:160602170:A:G	0	160602170	G	A
5	chr5:160604917:A:G	0	160604917	G	A
5	chr5:160607347:C:T	0	160607347	T	C
5	chr5:160607713:C:T	0	160607713	T	C
5	chr5:160607838:G:A	0	160607838	A	G
5	chr5:160609209:T:C	0	160609209	C	T
5	chr5:160613454:T:C	0	160613454	C	T
5	chr5:160615125:C:T	0	160615125	T	C
5	chr5:160616064:C:A	0	160616064	A	C
5	chr5:160616838:G:A	0	160616838	A	G
5	chr5:160617131:A:G	0	160617131	G	A
5	chr5:160617848:G:A	0	160617848	A	G
5	chr5:160618460:A:G	0	160618460	G	A
5	chr5:160619206:A:T	0	160619206	T	A
5	chr5:160619333:A:T	0	160619333	T	A
5	chr5:160619491:A:G	0	160619491	G	A
5	chr5:160620258:C:G	0	160620258	G	C
5	chr5:160621179:A:T	0	160621179	T	A
5	chr5:160621340:C:T	0	160621340	T	C
5	chr5:160621477:C:A	0	160621477	A	C
5	chr5:160621700:G:T	0	160621700	T	G
5	chr5:160622348:C:T	0	160622348	T	C
5	chr5:160623618:C:G	0	160623618	G	C
5	chr5:160624219:C:T	0	160624219	T	C
5	chr5:160624467:A:G	0	160624467	G	A
5	chr5:160624472:C:T	0	160624472	T	C
5	chr5:160624927:T:C	0	160624927	C	T
5	chr5:160626272:T:C	0	160626272	C	T
5	chr5:160627542:C:T	0	160627542	T	C
5	chr5:160628813:A:G	0	160628813	G	A
5	chr5:160630233:G:A	0	160630233	A	G
5	chr5:160630489:G:A	0	160630489	A	G
5	chr5:160631155:G:A	0	160631155	A	G
5	chr5:160631539:A:G	0	160631539	G	A
5	chr5:160631714:G:A	0	160631714	A	G
5	chr5:160632676:T:C	0	160632676	C	T
5	chr5:160633030:A:G	0	160633030	G	A
5	chr5:160633417:A:G	0	160633417	G	A
5	chr5:160634889:T:C	0	160634889	C	T
5	chr5:160635521:C:A	0	160635521	A	C
5	chr5:160635872:T:C	0	160635872	C	T
5	chr5:160636127:G:A	0	160636127	A	G
5	chr5:160636520:T:C	0	160636520	C	T
5	chr5:160637598:T:C	0	160637598	C	T
5	chr5:160638185:A:G	0	160638185	G	A
5	chr5:160638309:A:T	0	160638309	T	A
5	chr5:160639659:T:C	0	160639659	C	T
5	chr5:160639697:A:G	0	160639697	G	A
5	chr5:160639909:A:G	0	160639909	G	A
5	chr5:160642084:TG:T	0	160642084	T	TG
5	chr5:160642155:T:G	0	160642155	G	T
5	chr5:160642538:C:T	0	160642538	T	C
5	chr5:160642994:T:C	0	160642994	C	T
5	chr5:160643522:C:T	0	160643522	T	C
5	chr5:160644674:C:T	0	160644674	T	C
5	chr5:160645059:G:A	0	160645059	A	G
5	chr5:160647338:A:G	0	160647338	G	A
5	chr5:160651215:C:T	0	160651215	T	C
5	chr5:160653830:A:G	0	160653830	G	A
5	chr5:160654314:C:T	0	160654314	T	C
5	chr5:160656508:A:G	0	160656508	G	A
5	chr5:160656813:A:G	0	160656813	G	A
5	chr5:160659804:A:G	0	160659804	G	A
5	chr5:160661061:C:T	0	160661061	T	C
5	chr5:160663473:G:A	0	160663473	A	G
5	chr5:160663555:C:T	0	160663555	T	C
5	chr5:160663769:T:C	0	160663769	C	T
5	chr5:160663824:A:C	0	160663824	C	A
5	chr5:160664374:A:G	0	160664374	G	A
5	chr5:160666762:T:C	0	160666762	C	T
5	chr5:160667012:A:G	0	160667012	G	A
5	chr5:160668145:A:T	0	160668145	T	A
5	chr5:160668188:C:T	0	160668188	T	C
5	chr5:160668360:AGTGT:A	0	160668360	A	AGTGT
5	chr5:160668761:T:C	0	160668761	C	T
```
