## Supplementary material for "Characterization of shared and ancestry-specific signals driving complex traits using multi-ancestry fine-mapping": mesusieoutput

```
                 eur          afr      eur_afr
   [1,] 0.0002099200 0.0001762938 5.876460e-05
   [2,] 0.0002187049 0.0001762942 5.876473e-05
   [3,] 0.0001762943 0.0001762942 5.876474e-05
   [4,] 0.0001762943 0.0001762938 5.876459e-05
   [5,] 0.0002083889 0.0001762938 5.876461e-05
   [6,] 0.0001762943 0.0001762942 5.876473e-05
   [7,] 0.0001762943 0.0001762943 5.876476e-05
   [8,] 0.0001762943 0.0001762943 5.876477e-05
   [9,] 0.0002166058 0.0001762938 5.876460e-05
  [10,] 0.0001762943 0.0001762943 5.876477e-05
  [11,] 0.0001762943 0.0001762942 5.876475e-05
  [12,] 0.0001762943 0.0001762942 5.876474e-05
  [13,] 0.0001762943 0.0001762943 5.876477e-05
  [14,] 0.0002345018 0.0001762942 5.876473e-05
  [15,] 0.0001762943 0.0001762942 5.876474e-05
  [16,] 0.0001762943 0.0001762939 5.876462e-05
  [17,] 0.0001762943 0.0001762943 5.876476e-05
  [18,] 0.0001762943 0.0001762943 5.876475e-05
  [19,] 0.0001762943 0.0001762943 5.876475e-05
  [20,] 0.0001762943 0.0001762943 5.876476e-05
  [21,] 0.0001762943 0.0001762943 5.876476e-05
  [22,] 0.0001762943 0.0001762943 5.876476e-05
  [23,] 0.0001762943 0.0001762943 5.876476e-05
  [24,] 0.0002132226 0.0001762938 5.876460e-05
  [25,] 0.0001762943 0.0001762943 5.876477e-05
  [26,] 0.0001762943 0.0001762943 5.876477e-05
  [27,] 0.0001762943 0.0001762943 5.876476e-05
  [28,] 0.0001762943 0.0001762943 5.876477e-05
  [29,] 0.0001762943 0.0001762942 5.876473e-05
  [30,] 0.0001762943 0.0001762942 5.876474e-05
  [31,] 0.0002149272 0.0001762938 5.876461e-05
  [32,] 0.0001762943 0.0001762943 5.876477e-05
  [33,] 0.0001762943 0.0001762942 5.876474e-05
  [34,] 0.0001762943 0.0001762942 5.876475e-05
  [35,] 0.0001762943 0.0001762943 5.876477e-05
  [36,] 0.0001762943 0.0001762943 5.876477e-05
  [37,] 0.0004947453 0.0001762940 1.362892e-04
  [38,] 0.0001762943 0.0001762943 5.876477e-05
  [39,] 0.0001762943 0.0001762942 5.876472e-05
  [40,] 0.0002109015 0.0001762938 5.876460e-05
  [41,] 0.0001762943 0.0001762942 5.876474e-05
  [42,] 0.0001762943 0.0001762942 5.876473e-05
  [43,] 0.0001762943 0.0002013987 9.435220e-05
  [44,] 0.0001762943 0.0001762943 5.876475e-05
  [45,] 0.0002046995 0.0001762939 5.876462e-05
  [46,] 0.0001762943 0.0001762938 5.876461e-05
  [47,] 0.0002578640 0.0001762937 6.822015e-05
  [48,] 0.0001954778 0.0001762941 5.876469e-05
  [49,] 0.0001899603 0.0001762940 5.876466e-05
  [50,] 0.0001762943 0.0001762942 5.876472e-05
  [51,] 0.0003297143 0.0001762938 9.717709e-05
  [52,] 0.0001886526 0.0001762941 5.876469e-05
  [53,] 0.0005348928 0.0001762939 1.582955e-04
  [54,] 0.0002174388 0.0001762942 5.876472e-05
  [55,] 0.0005606424 0.0001762941 1.661704e-04
  [56,] 0.0001892572 0.0001762941 5.876469e-05
  [57,] 0.0001762943 0.0001762939 5.876464e-05
  [58,] 0.0001762943 0.0001762942 6.192574e-05
  [59,] 0.0001762943 0.0001762940 5.876466e-05
  [60,] 0.0001762943 0.0001762942 5.876475e-05
  [61,] 0.0002324502 0.0001762937 5.876458e-05
  [62,] 0.0005013072 0.0001762942 2.274867e-04
  [63,] 0.0005963092 0.0001762939 1.815652e-04
  [64,] 0.0001823746 0.0001762941 5.876468e-05
  [65,] 0.0002332283 0.0001762943 1.052494e-04
  [66,] 0.0001762943 0.0001762939 5.876463e-05
  [67,] 0.0001762943 0.0001762938 5.876460e-05
  [68,] 0.0001762943 0.0001762937 5.876455e-05
  [69,] 0.0002395948 0.0001762941 7.094416e-05
  [70,] 0.0001762943 0.0001881814 8.641020e-05
  [71,] 0.0001762943 0.0001762937 5.876458e-05
  [72,] 0.0001944535 0.0001762945 9.794850e-05
  [73,] 0.0002116182 0.0001762942 7.204056e-05
  [74,] 0.0001762943 0.0001762938 5.876459e-05
  [75,] 0.0001827631 0.0001762942 7.443927e-05
  [76,] 0.0001762943 0.0001949756 8.500759e-05
  [77,] 0.0001762943 0.0001762943 7.905973e-05
  [78,] 0.0001907609 0.0001762945 9.405140e-05
  [79,] 0.0001766511 0.0001762942 8.107165e-05
  [80,] 0.0001762943 0.0001762943 8.063098e-05
  [81,] 0.0001762943 0.0001762943 8.263453e-05
  [82,] 0.0001762943 0.0001762942 7.872847e-05
  [83,] 0.0002413451 0.0001762943 1.192012e-04
  [84,] 0.0001762943 0.0001762938 5.876460e-05
  [85,] 0.0002333017 0.0001762941 7.171369e-05
  [86,] 0.0001762943 0.0001762942 6.209271e-05
  [87,] 0.0001762943 0.0001762938 5.876461e-05
  [88,] 0.0001762943 0.0001762942 6.755089e-05
  [89,] 0.0001762943 0.0001762942 5.876475e-05
  [90,] 0.0002050736 0.0001762937 5.876456e-05
  [91,] 0.0001812255 0.0001762942 7.556691e-05
  [92,] 0.0002296355 0.0001762941 6.959028e-05
  [93,] 0.0001830981 0.0001762942 7.540619e-05
  [94,] 0.0001823634 0.0001762942 7.606715e-05
  [95,] 0.0001820327 0.0001762942 7.601572e-05
  [96,] 0.0001762943 0.0001762938 5.876460e-05
  [97,] 0.0001808370 0.0001762942 7.577167e-05
  [98,] 0.0002115014 0.0001762942 7.190777e-05
  [99,] 0.0001762943 0.0001762939 5.876464e-05
 [100,] 0.0001790662 0.0001762942 7.513469e-05
 [101,] 0.0001762943 0.0001762942 5.876474e-05
 [102,] 0.0001780339 0.0001762942 7.499475e-05
 [103,] 0.0001807884 0.0001762942 7.398555e-05
 [104,] 0.0002322782 0.0001762942 5.876472e-05
 [105,] 0.0001762943 0.0001762937 5.876458e-05
 [106,] 0.0001762943 0.0001762938 5.876461e-05
 [107,] 0.0002375417 0.0001762941 6.866299e-05
 [108,] 0.0001858234 0.0001762942 6.230463e-05
 [109,] 0.0001839544 0.0001762942 7.660227e-05
 [110,] 0.0002369444 0.0001762942 5.876472e-05
 [111,] 0.0002018208 0.0001762941 5.876468e-05
 [112,] 0.0001901610 0.0001762942 8.034372e-05
 [113,] 0.0001880621 0.0001762942 7.929954e-05
 [114,] 0.0001762943 0.0001762936 5.876455e-05
 [115,] 0.0001875335 0.0001762942 7.859310e-05
 [116,] 0.0001866198 0.0001762942 7.809386e-05
 [117,] 0.0002490461 0.0001762942 1.063235e-04
 [118,] 0.0001762943 0.0001762938 5.876460e-05
 [119,] 0.0001762943 0.0002309250 5.876490e-05
 [120,] 0.0001762943 0.0001916022 8.418520e-05
 [121,] 0.0001899909 0.0001762942 7.855768e-05
 [122,] 0.0001762943 0.0001874431 8.308037e-05
 [123,] 0.0001762943 0.0001762939 5.876464e-05
 [124,] 0.0002316065 0.0001762941 6.722577e-05
 [125,] 0.0001903949 0.0001762942 8.027936e-05
 [126,] 0.0002384135 0.0001762942 5.876472e-05
 [127,] 0.0001762943 0.0001762937 5.876458e-05
 [128,] 0.0001956435 0.0001762942 8.122929e-05
 [129,] 0.0001762943 0.0001762942 5.876473e-05
 [130,] 0.0002387083 0.0001762941 7.132978e-05
 [131,] 0.0002405829 0.0001762944 1.231317e-04
 [132,] 0.0001972782 0.0001762941 5.876468e-05
 [133,] 0.0001762943 0.0001762938 5.876460e-05
 [134,] 0.0002499700 0.0001762942 1.085904e-04
 [135,] 0.0001866870 0.0001762942 7.796989e-05
 [136,] 0.0001762943 0.0001762942 5.876474e-05
 [137,] 0.0002353824 0.0001762941 7.037307e-05
 [138,] 0.0001762943 0.0001762939 5.876464e-05
 [139,] 0.0001951594 0.0001762941 5.876468e-05
 [140,] 0.0001762943 0.0001880136 8.328508e-05
 [141,] 0.0001992408 0.0001762941 5.876468e-05
 [142,] 0.0001992883 0.0001762941 5.876468e-05
 [143,] 0.0002080831 0.0001762940 6.239401e-05
 [144,] 0.0002388336 0.0001762941 7.125333e-05
 [145,] 0.0001880058 0.0001762942 7.860977e-05
 [146,] 0.0001841887 0.0001762942 7.683902e-05
 [147,] 0.0001897261 0.0001762942 7.901342e-05
 [148,] 0.0001762943 0.0001762938 5.876460e-05
 [149,] 0.0001762943 0.0001849029 8.937538e-05
 [150,] 0.0001990304 0.0001762941 5.876468e-05
 [151,] 0.0001762943 0.0001924301 8.891367e-05
 [152,] 0.0001762943 0.0001762939 5.876464e-05
 [153,] 0.0001762943 0.0001762939 5.876464e-05
 [154,] 0.0008206774 0.0001762939 2.231654e-04
 [155,] 0.0002208381 0.0001762942 7.801828e-05
 [156,] 0.0001762943 0.0001762939 5.876464e-05
 [157,] 0.0001762943 0.0001762940 5.876466e-05
 [158,] 0.0001953734 0.0001762944 9.623406e-05
 [159,] 0.0001895280 0.0001762940 5.876468e-05
 [160,] 0.0001930404 0.0001762940 5.876468e-05
 [161,] 0.0001762943 0.0001762941 5.876469e-05
 [162,] 0.0002716271 0.0001762938 5.876460e-05
 [163,] 0.0001762943 0.0001762942 5.876474e-05
 [164,] 0.0001762943 0.0001762942 5.876475e-05
 [165,] 0.0001762943 0.0001762939 5.876464e-05
 [166,] 0.0001762943 0.0001762942 5.876474e-05
 [167,] 0.0001762943 0.0001765915 5.876478e-05
 [168,] 0.0001951425 0.0001762941 5.876468e-05
 [169,] 0.0001880235 0.0001762942 8.027670e-05
 [170,] 0.0001762943 0.0001762938 5.876460e-05
 [171,] 0.0001762943 0.0001812869 8.227744e-05
 [172,] 0.0001917309 0.0001762940 5.876468e-05
 [173,] 0.0002312250 0.0001762942 5.876472e-05
 [174,] 0.0002118066 0.0001762942 7.448720e-05
 [175,] 0.0002138199 0.0001762940 5.876466e-05
 [176,] 0.0002095080 0.0001762943 9.843087e-05
 [177,] 0.0001762943 0.0001762942 5.876474e-05
 [178,] 0.0002111195 0.0001762941 5.876470e-05
 [179,] 0.0002359105 0.0001762942 7.687153e-05
 [180,] 0.0001762943 0.0001762942 5.876474e-05
 [181,] 0.0002403052 0.0001762941 7.551444e-05
 [182,] 0.0002551350 0.0001762941 7.410847e-05
 [183,] 0.0001762943 0.0001762939 5.876464e-05
 [184,] 0.0002382523 0.0001762942 5.876473e-05
 [185,] 0.0001846145 0.0001762942 7.700243e-05
 [186,] 0.0002390524 0.0001762941 7.439027e-05
 [187,] 0.0001762943 0.0001762942 5.876473e-05
 [188,] 0.0001857341 0.0002120494 5.876487e-05
 [189,] 0.0001762943 0.0001762943 5.876475e-05
 [190,] 0.0001762943 0.0001762942 5.876475e-05
 [191,] 0.0001762943 0.0001762942 5.876474e-05
 [192,] 0.0001762943 0.0001762942 5.876474e-05
 [193,] 0.0001776579 0.0001762943 7.340593e-05
 [194,] 0.0001762943 0.0001762940 5.876467e-05
 [195,] 0.0001762943 0.0001762943 5.876475e-05
 [196,] 0.0001762943 0.0001762942 5.876474e-05
 [197,] 0.0001947581 0.0001762943 5.876475e-05
 [198,] 0.0001762943 0.0001762942 5.876474e-05
 [199,] 0.0001881169 0.0002521492 1.630408e-04
 [200,] 0.0002487377 0.0001762941 7.381333e-05
 [201,] 0.0001762943 0.0001762939 5.876464e-05
 [202,] 0.0001762943 0.0001762937 5.876455e-05
 [203,] 0.0001762943 0.0001762941 5.876470e-05
 [204,] 0.0002399528 0.0001762941 7.207706e-05
 [205,] 0.0001762943 0.0001762942 5.876472e-05
 [206,] 0.0001762943 0.0001762941 5.876471e-05
 [207,] 0.0001762943 0.0001762942 5.876474e-05
 [208,] 0.0001902580 0.0001837774 1.023146e-04
 [209,] 0.0001762943 0.0001762940 5.876467e-05
 [210,] 0.0002367067 0.0001762941 7.251527e-05
 [211,] 0.0001762943 0.0001762942 5.876472e-05
 [212,] 0.0002373024 0.0001762941 7.203582e-05
 [213,] 0.0001762943 0.0001762941 5.876471e-05
 [214,] 0.0001762943 0.0001762937 5.876457e-05
 [215,] 0.0001762943 0.0001762937 5.876457e-05
 [216,] 0.0001762943 0.0001762941 5.876470e-05
 [217,] 0.0002263971 0.0001762942 7.400673e-05
 [218,] 0.0001762943 0.0001762939 5.876464e-05
 [219,] 0.0001991603 0.0001762941 5.876471e-05
 [220,] 0.0001762943 0.0001762940 5.876466e-05
 [221,] 0.0002299934 0.0002527526 2.177295e-04
 [222,] 0.0009015593 0.0001762944 5.793133e-04
 [223,] 0.0001762943 0.0001762939 5.876465e-05
 [224,] 0.0001762943 0.0003020843 8.640223e-05
 [225,] 0.0001762943 0.0001762936 5.876454e-05
 [226,] 0.0001762943 0.0001762944 5.876480e-05
 [227,] 0.0001762943 0.0003489522 2.069363e-04
 [228,] 0.0001762943 0.0001762941 5.876471e-05
 [229,] 0.0001762943 0.0004045714 2.424601e-04
 [230,] 0.0001873789 0.0002594589 3.851565e-04
 [231,] 0.0001762943 0.0001762943 5.923114e-05
 [232,] 0.0001762943 0.0001762942 5.876473e-05
 [233,] 0.0077941675 0.0001762943 3.828277e-03
 [234,] 0.0001762943 0.0001762943 5.876477e-05
 [235,] 0.0001762943 0.0001762944 5.876478e-05
 [236,] 0.0001904042 0.0003257916 2.250491e-04
 [237,] 0.0001762943 0.0001762943 5.876478e-05
 [238,] 0.0001762943 0.0001936168 5.876482e-05
 [239,] 0.0001762943 0.0001762942 5.876473e-05
 [240,] 0.0001762943 0.0001762943 5.876477e-05
 [241,] 0.0001762943 0.0001762943 6.284059e-05
 [242,] 0.0001762943 0.0001762935 5.876452e-05
 [243,] 0.0001762943 0.0002504424 7.418242e-05
 [244,] 0.0001762943 0.0001784408 5.876487e-05
 [245,] 0.0001762943 0.0001977310 5.876494e-05
 [246,] 0.0001762943 0.0001762945 5.876485e-05
 [247,] 0.0001762943 0.0001762943 5.876477e-05
 [248,] 0.0001762943 0.0001762939 5.876463e-05
 [249,] 0.0001762943 0.0001762940 5.876465e-05
 [250,] 0.0001762943 0.0002308139 1.712106e-04
 [251,] 0.0064929297 0.0001762943 3.871842e-03
 [252,] 0.0001762943 0.0001762936 5.876454e-05
 [253,] 0.0002042375 0.0001762942 5.876474e-05
 [254,] 0.0001762943 0.0002240721 6.182699e-05
 [255,] 0.0056090965 0.0001762943 3.418736e-03
 [256,] 0.0001762943 0.0001762940 5.876466e-05
 [257,] 0.0001762943 0.0001787216 5.876489e-05
 [258,] 0.0001762943 0.0001762939 5.876463e-05
 [259,] 0.0001762943 0.0001762936 5.876454e-05
 [260,] 0.0001762943 0.0001889747 1.027184e-04
 [261,] 0.0001762943 0.0001777422 5.876488e-05
 [262,] 0.0001762943 0.0001762944 6.448403e-05
 [263,] 0.0001762943 0.0001775617 5.876488e-05
 [264,] 0.0001762943 0.0001762946 5.876487e-05
 [265,] 0.0004157154 0.0002218655 1.030690e-03
 [266,] 0.0001762943 0.0001762946 5.876487e-05
 [267,] 0.0001762943 0.0001762939 5.876463e-05
 [268,] 0.0004050876 0.0002218655 1.001051e-03
 [269,] 0.0001762943 0.0001762946 5.876487e-05
 [270,] 0.0001762943 0.0001777635 5.876479e-05
 [271,] 0.0001762943 0.0001762939 5.876463e-05
 [272,] 0.0001762943 0.0001762944 6.220767e-05
 [273,] 0.0058306753 0.0001762943 3.720262e-03
 [274,] 0.0001762943 0.0001762942 5.876473e-05
 [275,] 0.0001762943 0.0001762942 5.876472e-05
 [276,] 0.0068007725 0.0001762943 4.307175e-03
 [277,] 0.0001762943 0.0001762944 5.876480e-05
 [278,] 0.0001762943 0.0001762939 5.876462e-05
 [279,] 0.0001762943 0.0001762942 5.876473e-05
 [280,] 0.0001762943 0.0001762941 5.876470e-05
 [281,] 0.0001762943 0.0001762944 5.876479e-05
 [282,] 0.0004788652 0.0002100793 9.937479e-04
 [283,] 0.0074150775 0.0001762943 4.972474e-03
 [284,] 0.0073358029 0.0001762943 4.627959e-03
 [285,] 0.0001762943 0.0002646788 8.326157e-05
 [286,] 0.0001762943 0.0001762944 6.509370e-05
 [287,] 0.0001762943 0.0001762939 5.876463e-05
 [288,] 0.0001762943 0.0001762947 5.876489e-05
 [289,] 0.0001762943 0.0001762939 5.876463e-05
 [290,] 0.0091010201 0.0001762941 1.073371e-03
 [291,] 0.0001762943 0.0001794093 5.876492e-05
 [292,] 0.0001789331 0.0001762941 5.876469e-05
 [293,] 0.0001762943 0.0001762941 6.069658e-05
 [294,] 0.0001762943 0.0001779008 5.876493e-05
 [295,] 0.0001762943 0.0001762937 5.876458e-05
 [296,] 0.0001762943 0.0001762945 5.876482e-05
 [297,] 0.0001762943 0.0001762944 5.876481e-05
 [298,] 0.0001762943 0.0001762942 5.876473e-05
 [299,] 0.0114085114 0.0001762943 7.995913e-03
 [300,] 0.0001762943 0.0001762943 5.876478e-05
 [301,] 0.0001762943 0.0001762943 5.876478e-05
 [302,] 0.0001762943 0.0001762942 5.876475e-05
 [303,] 0.0001762943 0.0001762942 5.876474e-05
 [304,] 0.0001762943 0.0001762939 5.876463e-05
 [305,] 0.0001762943 0.0001762940 5.876465e-05
 [306,] 0.0001762943 0.0001762943 5.876475e-05
 [307,] 0.0001762943 0.0001762939 5.876462e-05
 [308,] 0.0001762943 0.0001762942 5.876475e-05
 [309,] 0.0057195817 0.0001762943 3.537292e-03
 [310,] 0.0001762943 0.0001762943 5.876477e-05
 [311,] 0.0001762943 0.0001762943 5.876478e-05
 [312,] 0.0001762943 0.0001762942 5.876475e-05
 [313,] 0.0032538030 0.0001762948 5.708536e-04
 [314,] 0.0047827380 0.0001762943 3.461265e-03
 [315,] 0.0001762943 0.0001762936 5.876453e-05
 [316,] 0.0001848184 0.0001762941 5.876470e-05
 [317,] 0.0001762943 0.0001762939 5.876466e-05
 [318,] 0.0001762943 0.0001762937 5.876456e-05
 [319,] 0.0001762943 0.0001762945 5.876482e-05
 [320,] 0.0003964950 0.0002275579 1.069794e-03
 [321,] 0.0001762943 0.0001762938 5.876462e-05
 [322,] 0.0001762943 0.0001762939 5.876463e-05
 [323,] 0.0001762943 0.0001762936 5.876453e-05
 [324,] 0.0001762943 0.0001762940 5.876468e-05
 [325,] 0.0001762943 0.0001762944 5.876481e-05
 [326,] 0.0001762943 0.0001762943 5.876476e-05
 [327,] 0.0042159858 0.0001762944 3.777566e-03
 [328,] 0.0001762943 0.0001762940 5.876465e-05
 [329,] 0.0001770779 0.0002408708 5.876514e-05
 [330,] 0.0001762943 0.0001762943 5.876476e-05
 [331,] 0.0001762943 0.0003291006 2.424150e-04
 [332,] 0.0001762943 0.0001762937 5.876456e-05
 [333,] 0.0001762943 0.0001762937 5.876457e-05
 [334,] 0.0001762943 0.0001762943 5.876475e-05
 [335,] 0.0052421666 0.0001828451 5.885735e-03
 [336,] 0.0001762943 0.0001762941 5.876472e-05
 [337,] 0.0001762943 0.0001762942 5.876475e-05
 [338,] 0.0001762943 0.0001762939 5.876463e-05
 [339,] 0.0001762943 0.0001762943 5.876474e-05
 [340,] 0.0001762943 0.0001762936 5.876453e-05
 [341,] 0.0001771244 0.0001762943 5.876477e-05
 [342,] 0.0035445305 0.0001815771 3.788224e-03
 [343,] 0.0001762943 0.0001762943 5.876477e-05
 [344,] 0.0001762943 0.0001762943 5.876477e-05
 [345,] 0.0003027451 0.0002737443 9.889875e-04
 [346,] 0.0001762943 0.0001762943 5.876476e-05
 [347,] 0.0001762943 0.0001762939 5.876464e-05
 [348,] 0.0037385025 0.0001882056 5.061839e-03
 [349,] 0.0001762943 0.0001762943 5.876477e-05
 [350,] 0.0001762943 0.0001762944 5.876479e-05
 [351,] 0.0039342554 0.0001803497 4.032248e-03
 [352,] 0.0001762943 0.0001762943 5.876477e-05
 [353,] 0.0001905821 0.0001762937 5.876458e-05
 [354,] 0.0003078252 0.0003097717 1.133274e-03
 [355,] 0.0001762943 0.0001762944 5.876478e-05
 [356,] 0.0001762943 0.0001762940 5.876465e-05
 [357,] 0.0002989628 0.0002869964 1.018420e-03
 [358,] 0.0001762943 0.0001762936 5.876455e-05
 [359,] 0.0001863676 0.0001762943 5.876476e-05
 [360,] 0.0001762943 0.0001897689 5.876481e-05
 [361,] 0.0009741519 0.0001762943 3.598954e-04
 [362,] 0.0001762943 0.0001826288 5.876496e-05
 [363,] 0.0005926686 0.0001762941 8.256286e-05
 [364,] 0.0003171359 0.0001762936 5.876453e-05
 [365,] 0.0002622150 0.0001762936 5.876453e-05
 [366,] 0.0002918196 0.0003898368 1.305229e-03
 [367,] 0.0002984011 0.0003880486 1.335996e-03
 [368,] 0.0003319203 0.0002040338 6.003299e-04
 [369,] 0.0003329886 0.0002042789 6.050783e-04
 [370,] 0.0001762943 0.0001762941 5.876470e-05
 [371,] 0.0001834495 0.0001762943 5.876476e-05
 [372,] 0.0002511362 0.0001762936 5.876453e-05
 [373,] 0.0002957445 0.0001762936 5.876453e-05
 [374,] 0.0012577943 0.0001763006 1.159336e-03
 [375,] 0.0003326076 0.0001762936 5.876453e-05
 [376,] 0.0001762943 0.0001762940 5.876468e-05
 [377,] 0.0005148106 0.0001762940 6.744528e-05
 [378,] 0.0006190886 0.0001762940 7.485869e-05
 [379,] 0.0004044695 0.0001762942 6.214935e-05
 [380,] 0.0002898897 0.0001762936 5.876453e-05
 [381,] 0.0001762943 0.0001762940 5.876468e-05
 [382,] 0.0002990951 0.0004509463 1.507523e-03
 [383,] 0.0001762943 0.0001762940 5.876469e-05
 [384,] 0.0001850875 0.0001762943 5.876475e-05
 [385,] 0.0002737952 0.0003941632 1.218542e-03
 [386,] 0.0008271848 0.0001762941 1.142419e-04
 [387,] 0.0001762943 0.0001762940 5.876468e-05
 [388,] 0.0001762943 0.0001762940 5.876467e-05
 [389,] 0.0001762943 0.0001762939 5.876462e-05
 [390,] 0.0001762943 0.0001762939 5.876462e-05
 [391,] 0.0001762943 0.0001896164 5.876482e-05
 [392,] 0.0008858486 0.0001959668 1.172980e-03
 [393,] 0.0001945094 0.0001762942 6.595554e-05
 [394,] 0.0007464686 0.0001816179 7.691547e-04
 [395,] 0.0038752238 0.0001762949 1.038323e-03
 [396,] 0.0001762943 0.0001762941 5.876469e-05
 [397,] 0.0001762943 0.0001811211 5.876479e-05
 [398,] 0.0002455082 0.0002413403 6.722473e-04
 [399,] 0.0002371211 0.0002625026 6.969072e-04
 [400,] 0.0002774673 0.0001762937 5.876456e-05
 [401,] 0.0001762943 0.0001762935 5.876451e-05
 [402,] 0.0002728671 0.0001762937 5.876456e-05
 [403,] 0.0002731669 0.0001762937 5.876456e-05
 [404,] 0.0002740158 0.0001762937 5.876456e-05
 [405,] 0.0002719622 0.0001762937 5.876456e-05
 [406,] 0.0002827208 0.0001762937 5.876456e-05
 [407,] 0.0002749423 0.0001762937 5.876456e-05
 [408,] 0.0029382251 0.0001762945 2.998100e-04
 [409,] 0.0002728477 0.0001762937 5.876456e-05
 [410,] 0.0012215958 0.0001762943 4.141618e-04
 [411,] 0.0003217306 0.0001762940 9.308585e-05
 [412,] 0.0031315368 0.0001762945 2.855418e-04
 [413,] 0.0011859784 0.0001762943 4.594686e-04
 [414,] 0.0002715727 0.0001762937 5.876456e-05
 [415,] 0.0002633297 0.0001762937 5.876456e-05
 [416,] 0.0001762943 0.0001762940 5.876468e-05
 [417,] 0.0001762943 0.0001762942 5.876474e-05
 [418,] 0.0002457172 0.0002703873 7.478824e-04
 [419,] 0.0011867550 0.0001762944 9.913148e-04
 [420,] 0.0001762943 0.0001762942 5.876474e-05
 [421,] 0.0339925293 0.0001762939 1.313930e-04
 [422,] 0.0034474181 0.0001762945 3.625156e-04
 [423,] 0.0002006178 0.0002750590 5.876507e-05
 [424,] 0.0001876696 0.0001762942 5.876475e-05
 [425,] 0.0001762943 0.0001762937 5.876456e-05
 [426,] 0.0002551145 0.0002206552 6.101650e-04
 [427,] 0.0002722284 0.0002232600 6.831771e-04
 [428,] 0.0001762943 0.0002724668 1.980696e-04
 [429,] 0.0313860272 0.0001762942 7.924566e-04
 [430,] 0.0002141926 0.0001762937 5.876455e-05
 [431,] 0.0011727692 0.0001840919 8.353669e-04
 [432,] 0.0002573739 0.0002521157 7.411944e-04
 [433,] 0.0001762943 0.0001762942 5.876474e-05
 [434,] 0.0042532931 0.0001762938 1.657645e-04
 [435,] 0.0025888487 0.0001762937 1.091721e-04
 [436,] 0.0001762943 0.0001762941 5.876470e-05
 [437,] 0.0023196089 0.0001762943 2.007658e-04
 [438,] 0.0010210219 0.0001841405 7.408342e-04
 [439,] 0.0182058845 0.0001762942 4.870674e-04
 [440,] 0.0001762943 0.0001762942 5.876473e-05
 [441,] 0.0002507288 0.0002234929 6.232957e-04
 [442,] 0.0039676881 0.0001762937 1.478343e-04
 [443,] 0.0001762943 0.0001762942 5.876472e-05
 [444,] 0.0003980007 0.0002890601 5.876503e-05
 [445,] 0.0023216288 0.0001762937 1.063814e-04
 [446,] 0.0023605613 0.0001762937 1.009989e-04
 [447,] 0.0021421987 0.0001762937 1.021515e-04
 [448,] 0.0001762943 0.0001762941 5.876471e-05
 [449,] 0.0001762943 0.0001762935 5.876451e-05
 [450,] 0.0010262741 0.0001802700 6.796689e-04
 [451,] 0.0001762943 0.0001762942 5.876472e-05
 [452,] 0.0192177222 0.0001762941 4.678361e-04
 [453,] 0.0010067270 0.0001864123 7.694838e-04
 [454,] 0.0001762943 0.0001762941 5.876471e-05
 [455,] 0.0001762943 0.0001762941 5.876470e-05
 [456,] 0.0001762943 0.0001762942 5.876473e-05
 [457,] 0.0008541121 0.0001820080 6.026370e-04
 [458,] 0.0020719865 0.0001762946 3.014470e-04
 [459,] 0.0001762943 0.0001762940 5.876466e-05
 [460,] 0.0001762943 0.0001762935 5.876451e-05
 [461,] 0.0001762943 0.0001762936 5.876454e-05
 [462,] 0.0001946513 0.0001762943 8.326266e-05
 [463,] 0.0001762943 0.0001762938 5.876459e-05
 [464,] 0.0001762943 0.0001762935 5.876450e-05
 [465,] 0.0001762943 0.0001762935 5.876450e-05
 [466,] 0.0001762943 0.0001762935 5.876450e-05
 [467,] 0.0001762943 0.0001762940 5.876467e-05
 [468,] 0.0001762943 0.0001762941 5.876471e-05
 [469,] 0.0001762943 0.0001762935 5.876450e-05
 [470,] 0.0001762943 0.0002610909 1.802306e-04
 [471,] 0.0001762943 0.0002610404 1.808760e-04
 [472,] 0.0004156052 0.0002785728 5.876501e-05
 [473,] 0.0002454422 0.0001762942 6.663608e-05
 [474,] 0.0004135544 0.0001781645 2.896077e-04
 [475,] 0.0004155710 0.0002867196 5.876503e-05
 [476,] 0.0001762943 0.0001762943 5.876475e-05
 [477,] 0.0003986181 0.0002104853 5.876485e-05
 [478,] 0.0003053581 0.0001845095 3.381909e-04
 [479,] 0.0001762943 0.0001762937 5.876455e-05
 [480,] 0.0001762943 0.0001762937 5.876455e-05
 [481,] 0.0001762943 0.0001762937 5.876456e-05
 [482,] 0.0001762943 0.0001762941 5.876468e-05
 [483,] 0.0003320476 0.0001762942 9.415660e-05
 [484,] 0.0001762943 0.0008064648 8.013002e-04
 [485,] 0.0001762943 0.0007184468 1.445568e-04
 [486,] 0.0001762943 0.0007026977 1.383758e-04
 [487,] 0.0001762943 0.0001762943 7.531427e-05
 [488,] 0.0001965656 0.0001762942 5.876472e-05
 [489,] 0.0001762943 0.0001762940 5.876466e-05
 [490,] 0.0001762943 0.0002339647 1.186769e-04
 [491,] 0.0001762943 0.0001762942 5.876473e-05
 [492,] 0.0001782919 0.0002366376 1.567602e-04
 [493,] 0.0001762943 0.0001762940 5.876468e-05
 [494,] 0.0001762943 0.0001762942 5.876475e-05
 [495,] 0.0001762943 0.0001762943 5.876475e-05
 [496,] 0.0001762943 0.0001762936 5.876453e-05
 [497,] 0.0001762943 0.0001762942 5.876474e-05
 [498,] 0.0001812458 0.0002473850 2.470290e-04
 [499,] 0.0002599411 0.0003215328 8.400987e-04
 [500,] 0.0002751108 0.0003535234 1.090926e-03
 [501,] 0.0001762943 0.0002390990 1.032326e-04
 [502,] 0.0002144704 0.0003910846 1.019112e-03
 [503,] 0.0002150990 0.0003212566 6.865222e-04
 [504,] 0.0014036528 0.0001808174 8.660185e-04
 [505,] 0.0002123674 0.0004248955 1.179291e-03
 [506,] 0.0002083501 0.0001762951 1.523977e-04
 [507,] 0.0001762943 0.0001762940 5.876467e-05
 [508,] 0.0003297426 0.0005451610 2.696124e-03
 [509,] 0.0001864274 0.0001762943 7.936818e-05
 [510,] 0.0001762943 0.0001762943 5.876478e-05
 [511,] 0.0003261191 0.0005195713 2.531260e-03
 [512,] 0.0003123316 0.0005282604 2.467778e-03
 [513,] 0.0009868901 0.0001762943 4.907078e-04
 [514,] 0.0001762943 0.0001762943 5.876477e-05
 [515,] 0.0001762943 0.0001762943 6.059666e-05
 [516,] 0.0003043927 0.0005302398 2.414358e-03
 [517,] 0.0002976530 0.0005333944 2.375357e-03
 [518,] 0.0001762943 0.0002444218 1.415286e-04
 [519,] 0.0001762943 0.0002475665 1.157169e-04
 [520,] 0.0001762943 0.0002435587 1.420190e-04
 [521,] 0.0001762943 0.0001762942 5.876473e-05
 [522,] 0.0001762943 0.0001762943 5.876477e-05
 [523,] 0.0001825851 0.0001762943 7.718091e-05
 [524,] 0.0003147338 0.0005238913 2.464382e-03
 [525,] 0.0003158963 0.0005736420 2.727373e-03
 [526,] 0.0003281184 0.0005423947 2.667677e-03
 [527,] 0.0001896054 0.0001762943 7.577327e-05
 [528,] 0.0010979320 0.0001881843 8.448246e-04
 [529,] 0.0003173102 0.0005429107 2.581984e-03
 [530,] 0.0001762943 0.0001762938 5.876460e-05
 [531,] 0.0001762943 0.0001762942 5.876474e-05
 [532,] 0.0001762943 0.0001762940 5.876467e-05
 [533,] 0.0002181312 0.0001762943 9.230492e-05
 [534,] 0.0002091314 0.0001762943 9.321608e-05
 [535,] 0.0002740609 0.0005353076 2.192730e-03
 [536,] 0.0011839662 0.0001762944 5.471640e-04
 [537,] 0.0005702151 0.0004764258 4.118841e-03
 [538,] 0.0002054366 0.0020770913 4.129980e-03
 [539,] 0.0001776495 0.0097557605 1.001093e-02
 [540,] 0.0001762943 0.0001762940 5.876465e-05
 [541,] 0.0002073831 0.0001762943 9.167992e-05
 [542,] 0.0001762943 0.0003055105 6.581335e-05
 [543,] 0.0003007398 0.0004695415 1.849187e-03
 [544,] 0.0003485126 0.0004013855 1.890079e-03
 [545,] 0.0001762943 0.0002594961 5.876493e-05
 [546,] 0.0006077824 0.0001990483 5.283438e-04
 [547,] 0.0001860373 0.0058541071 7.477945e-03
 [548,] 0.0002773028 0.0006909571 2.224409e-03
 [549,] 0.0001762943 0.0002581701 5.876493e-05
 [550,] 0.0001885730 0.0064425325 8.400440e-03
 [551,] 0.0002968587 0.0004158221 1.623717e-03
 [552,] 0.0001847099 0.0064677194 7.919370e-03
 [553,] 0.0001829274 0.0067779474 7.978437e-03
 [554,] 0.0001852471 0.0060301013 7.557512e-03
 [555,] 0.0006198562 0.0001762943 4.035088e-04
 [556,] 0.0002211321 0.0001762943 9.356095e-05
 [557,] 0.0002142245 0.0001762943 9.417860e-05
 [558,] 0.0001762943 0.0001762941 5.876469e-05
 [559,] 0.0002178060 0.0001762943 8.921763e-05
 [560,] 0.0001762943 0.0001762940 5.876466e-05
 [561,] 0.0001839278 0.0012567620 2.239668e-03
 [562,] 0.0001823048 0.0013420779 2.316884e-03
 [563,] 0.0001783685 0.0013101380 2.138106e-03
 [564,] 0.0001816875 0.0012964484 2.227415e-03
 [565,] 0.0001764274 0.0013477022 2.126473e-03
 [566,] 0.0002873417 0.0004013652 1.511792e-03
 [567,] 0.0001762943 0.0002877619 7.257630e-05
 [568,] 0.0001762943 0.0001762945 5.876483e-05
 [569,] 0.0002067205 0.0001762943 8.775106e-05
 [570,] 0.0001762943 0.0001762940 5.876467e-05
 [571,] 0.0002162939 0.0001762942 5.876472e-05
 [572,] 0.0001825876 0.0013241941 2.299130e-03
 [573,] 0.0001831022 0.0013842370 2.408398e-03
 [574,] 0.0002083857 0.0001762943 8.841400e-05
 [575,] 0.0001928161 0.0002111498 5.876484e-05
 [576,] 0.0001822120 0.0013252873 2.288380e-03
 [577,] 0.0001841613 0.0011836420 2.131417e-03
 [578,] 0.0001762943 0.0001901120 7.278106e-05
 [579,] 0.0001762943 0.0001762940 5.876467e-05
 [580,] 0.0002024685 0.0001762943 8.126991e-05
 [581,] 0.0001831812 0.0013374616 2.338764e-03
 [582,] 0.0001762943 0.0001762942 5.876475e-05
 [583,] 0.0001762943 0.0001897529 5.876486e-05
 [584,] 0.0001762943 0.0001762940 5.876467e-05
 [585,] 0.0001762943 0.0012580782 1.980645e-03
 [586,] 0.0002214619 0.0001762943 9.673830e-05
 [587,] 0.0001762943 0.0002835815 6.710710e-05
 [588,] 0.0001762943 0.0001762942 5.876473e-05
 [589,] 0.0001798884 0.0014573952 2.400718e-03
 [590,] 0.0002098550 0.0001762943 8.917428e-05
 [591,] 0.0001809874 0.0011391454 1.967393e-03
 [592,] 0.0001813191 0.0013233632 2.253945e-03
 [593,] 0.0001762943 0.0001762940 5.876467e-05
 [594,] 0.0001762943 0.0002399484 5.876524e-05
 [595,] 0.0002253895 0.0001762941 5.876470e-05
 [596,] 0.0002196465 0.0001762943 9.672076e-05
 [597,] 0.0002209690 0.0001762943 9.080538e-05
 [598,] 0.0001783827 0.0013456412 2.188556e-03
 [599,] 0.0002983427 0.0003299249 1.315866e-03
 [600,] 0.0001762943 0.0001797859 5.876483e-05
 [601,] 0.0001762943 0.0001762941 5.876469e-05
 [602,] 0.0001762943 0.0001780986 5.876483e-05
 [603,] 0.0001762943 0.0003175351 8.369359e-05
 [604,] 0.0001772704 0.0002450658 3.818729e-04
 [605,] 0.0002098756 0.0001762943 8.293521e-05
 [606,] 0.0001811023 0.0013446867 2.278884e-03
 [607,] 0.0001762943 0.0001793043 5.876484e-05
 [608,] 0.0001762943 0.0001762937 5.876455e-05
 [609,] 0.0001762943 0.0001762938 5.876461e-05
 [610,] 0.0006165757 0.0002256947 9.324437e-04
 [611,] 0.0002206691 0.0001762942 7.754722e-05
 [612,] 0.0002982083 0.0004418147 1.728753e-03
 [613,] 0.0001762943 0.0005353510 4.310102e-04
 [614,] 0.0002993888 0.0003889831 1.538481e-03
 [615,] 0.0001949719 0.0001762942 7.212290e-05
 [616,] 0.0003292366 0.0003730930 1.648914e-03
 [617,] 0.0001762943 0.0001762945 5.876485e-05
 [618,] 0.0002180850 0.0001762943 8.301454e-05
 [619,] 0.0001762943 0.0001762940 5.876467e-05
 [620,] 0.0003179735 0.0006396029 2.441508e-03
 [621,] 0.0001762943 0.0001762939 5.876462e-05
 [622,] 0.0003404514 0.0006423641 2.624023e-03
 [623,] 0.0001762943 0.0001762943 5.876477e-05
 [624,] 0.0001762943 0.0001762941 5.876471e-05
 [625,] 0.0001762943 0.0001762936 5.876455e-05
 [626,] 0.0001776479 0.0002035374 2.437464e-04
 [627,] 0.0001762943 0.0001762948 5.876494e-05
 [628,] 0.0001762943 0.0002861083 1.004624e-04
 [629,] 0.0001788378 0.0002065357 2.595893e-04
 [630,] 0.0004081496 0.0004251828 2.370076e-03
 [631,] 0.0001762943 0.0001762943 5.876478e-05
 [632,] 0.0001762943 0.0001762945 5.876483e-05
 [633,] 0.0001762943 0.0001762939 5.876462e-05
 [634,] 0.0001762943 0.0001762945 5.876483e-05
 [635,] 0.0004456604 0.0002944091 1.827756e-03
 [636,] 0.0001884881 0.0003540458 2.488973e-04
 [637,] 0.0001762943 0.0002117465 6.686739e-05
 [638,] 0.0001762943 0.0002116524 6.744532e-05
 [639,] 0.0001762943 0.0001812129 5.876484e-05
 [640,] 0.0001762943 0.0001762937 5.876455e-05
 [641,] 0.0001762943 0.0002114857 6.707668e-05
 [642,] 0.0004083810 0.0002893417 1.630856e-03
 [643,] 0.0001762943 0.0002089202 6.733643e-05
 [644,] 0.0001993855 0.0001762943 7.603885e-05
 [645,] 0.0001762943 0.0001762946 5.885936e-05
 [646,] 0.0001762943 0.0001762939 5.876462e-05
 [647,] 0.0001762943 0.0001762943 5.876475e-05
 [648,] 0.0001807950 0.0001762943 8.224938e-05
 [649,] 0.0001762943 0.0001762943 5.876477e-05
 [650,] 0.0001762943 0.0001762943 5.876477e-05
 [651,] 0.0001762943 0.0001762937 5.876455e-05
 [652,] 0.0001762943 0.0001762946 5.876487e-05
 [653,] 0.0007225930 0.0001762943 3.582347e-04
 [654,] 0.0001762943 0.0001762943 5.876477e-05
 [655,] 0.0001762943 0.0002095262 6.690410e-05
 [656,] 0.0002203797 0.0002022533 3.892064e-04
 [657,] 0.0001762943 0.0001762940 5.876468e-05
 [658,] 0.0001762943 0.0001963010 6.257485e-05
 [659,] 0.0001762943 0.0001762945 5.876483e-05
 [660,] 0.0002347129 0.0002117342 4.844477e-04
 [661,] 0.0004166231 0.0002665183 1.532808e-03
 [662,] 0.0001762943 0.0001762943 5.876476e-05
 [663,] 0.0001762943 0.0001762943 5.876476e-05
 [664,] 0.0009539769 0.0001959765 8.939010e-04
 [665,] 0.0001762943 0.0001762943 5.876476e-05
 [666,] 0.0001762943 0.0001762939 5.876463e-05
 [667,] 0.0001762943 0.0001983368 6.183929e-05
 [668,] 0.0004435017 0.0002358324 1.325623e-03
 [669,] 0.0002084468 0.0003306339 5.837142e-04
 [670,] 0.0004348879 0.0003439373 2.067693e-03
 [671,] 0.0001762943 0.0002261263 6.941524e-05
 [672,] 0.0001762943 0.0001762939 5.876463e-05
 [673,] 0.0001842778 0.0001762944 8.769363e-05
 [674,] 0.0001999907 0.0001762942 7.101492e-05
 [675,] 0.0001762943 0.0001762935 5.876451e-05
 [676,] 0.0001762943 0.0001762936 5.876455e-05
 [677,] 0.0009561414 0.0002291563 4.158979e-04
 [678,] 0.0015781413 0.0006839893 8.591181e-03
 [679,] 0.0004264072 0.0003677704 2.185467e-03
 [680,] 0.0021085817 0.0001762942 2.149098e-04
 [681,] 0.0001762943 0.0001762941 5.876469e-05
 [682,] 0.0008783917 0.0001938280 7.476749e-04
 [683,] 0.0001762943 0.0001762936 5.876455e-05
 [684,] 0.0002266928 0.0001949099 3.536427e-04
 [685,] 0.0007366971 0.0001957009 6.647482e-04
 [686,] 0.0002035880 0.0001762940 5.876467e-05
 [687,] 0.0001762943 0.0001762942 5.876474e-05
 [688,] 0.0007971610 0.0002040681 8.459185e-04
 [689,] 0.0014413069 0.0001762941 1.750844e-04
 [690,] 0.0002024352 0.0001762940 5.876468e-05
 [691,] 0.0002009785 0.0001762940 5.876467e-05
 [692,] 0.0003603036 0.0001762941 8.204562e-05
 [693,] 0.0003670686 0.0001762941 7.890418e-05
 [694,] 0.0012985340 0.0001762937 9.872309e-05
 [695,] 0.0003387652 0.0001762938 5.876460e-05
 [696,] 0.0001762943 0.0001762944 5.876481e-05
 [697,] 0.0004469048 0.0002811679 9.595748e-04
 [698,] 0.0005291816 0.0001841461 2.951963e-04
 [699,] 0.0005572508 0.0001841746 3.076189e-04
 [700,] 0.0001762943 0.0001762941 5.876471e-05
 [701,] 0.0005145272 0.0001860609 2.998050e-04
 [702,] 0.0004961237 0.0004639217 1.429332e-03
 [703,] 0.0005501655 0.0001856240 3.135791e-04
 [704,] 0.0001762943 0.0001907126 5.876497e-05
 [705,] 0.0001762943 0.0001869103 5.876496e-05
 [706,] 0.0005187068 0.0002767938 1.062856e-03
 [707,] 0.0005542049 0.0001881212 3.320800e-04
 [708,] 0.0001762943 0.0001816071 6.629209e-05
 [709,] 0.0001992807 0.0001762942 6.597408e-05
 [710,] 0.0004741353 0.0002174982 5.179654e-04
 [711,] 0.0004923997 0.0002208797 5.640398e-04
 [712,] 0.0001762943 0.0001816318 6.495317e-05
 [713,] 0.0005681616 0.0002855412 1.261248e-03
 [714,] 0.0001762943 0.0001762943 6.095100e-05
 [715,] 0.0001762943 0.0001904901 5.876497e-05
 [716,] 0.0005890297 0.0002820073 1.263848e-03
 [717,] 0.0001762943 0.0001874045 5.876496e-05
 [718,] 0.0004435442 0.0002566461 7.419062e-04
 [719,] 0.0025092651 0.0001762945 1.451366e-03
 [720,] 0.0005185400 0.0002559553 8.537207e-04
 [721,] 0.0001762943 0.0001762941 5.876471e-05
 [722,] 0.0001762943 0.0001762941 5.876469e-05
 [723,] 0.0003758218 0.0001790430 2.465598e-04
 [724,] 0.0002920155 0.0001899051 1.904376e-04
 [725,] 0.0002872644 0.0001762943 1.087616e-04
 [726,] 0.0005404977 0.0002657132 6.437071e-04
 [727,] 0.0002129353 0.0003154026 2.597770e-04
 [728,] 0.0002247681 0.0001762941 7.120868e-05
 [729,] 0.0008006812 0.0002853978 1.054201e-03
 [730,] 0.0001762943 0.0001762940 5.876467e-05
 [731,] 0.0002381173 0.0001861041 1.433233e-04
 [732,] 0.0002361270 0.0001859518 1.415734e-04
 [733,] 0.0001762943 0.0001762940 5.876467e-05
 [734,] 0.0001762943 0.0003182355 7.913129e-05
 [735,] 0.0001904623 0.0001762942 7.088618e-05
 [736,] 0.0001762943 0.0001762936 5.876452e-05
 [737,] 0.0001762943 0.0001762942 6.151127e-05
 [738,] 0.0001888106 0.0001762942 7.035557e-05
 [739,] 0.0001882633 0.0001762942 6.999303e-05
 [740,] 0.0001762943 0.0001762942 5.876473e-05
 [741,] 0.0002260926 0.0001762941 6.900017e-05
 [742,] 0.0001762943 0.0001762940 5.876467e-05
 [743,] 0.0017814668 0.0001762939 9.748579e-05
 [744,] 0.0001762943 0.0001762941 5.876469e-05
 [745,] 0.0001762943 0.0001762942 5.876474e-05
 [746,] 0.0001762943 0.0001762939 5.876465e-05
 [747,] 0.0001762943 0.0004042669 9.112830e-05
 [748,] 0.0001762943 0.0001762941 5.876469e-05
 [749,] 0.0001762943 0.0001762940 5.876467e-05
 [750,] 0.0001762943 0.0001762943 6.236487e-05
 [751,] 0.0001762943 0.0001762942 6.058581e-05
 [752,] 0.0001762943 0.0001762936 5.876454e-05
 [753,] 0.0001762943 0.0001762941 5.876469e-05
 [754,] 0.0001762943 0.0001762943 5.896210e-05
 [755,] 0.0001762943 0.0001762942 5.876472e-05
 [756,] 0.0023206375 0.0001762939 8.976293e-05
 [757,] 0.0002161953 0.0002399720 1.854635e-04
 [758,] 0.0001762943 0.0001762944 5.921990e-05
 [759,] 0.0001762943 0.0001762943 6.123594e-05
 [760,] 0.0023278629 0.0001762939 9.025764e-05
 [761,] 0.0001762943 0.0001762946 5.876485e-05
 [762,] 0.0001762943 0.0001762943 6.228210e-05
 [763,] 0.0001762943 0.0001762944 6.416265e-05
 [764,] 0.0001762943 0.0003593016 7.203069e-05
 [765,] 0.0001762943 0.0001762942 5.876473e-05
 [766,] 0.0001762943 0.0001762942 5.876474e-05
 [767,] 0.0001762943 0.0001762942 5.876473e-05
 [768,] 0.0001762943 0.0001762942 5.876473e-05
 [769,] 0.0001762943 0.0001762942 5.876473e-05
 [770,] 0.0001762943 0.0001762942 5.876473e-05
 [771,] 0.0001762943 0.0001762941 5.876470e-05
 [772,] 0.0001762943 0.0001762942 5.876473e-05
 [773,] 0.0001762943 0.0001762942 5.876473e-05
 [774,] 0.0001762943 0.0001762941 5.876472e-05
 [775,] 0.0001762943 0.0001762936 5.876453e-05
 [776,] 0.0001762943 0.0002352123 5.876513e-05
 [777,] 0.0001762943 0.0001762941 5.876472e-05
 [778,] 0.0002153198 0.0002119024 1.525736e-04
 [779,] 0.0002110558 0.0002126471 1.487464e-04
 [780,] 0.0001762943 0.0001762943 5.876475e-05
 [781,] 0.0002237959 0.0002385961 1.944698e-04
 [782,] 0.0002096873 0.0002196925 1.547765e-04
 [783,] 0.0002073665 0.0002170845 1.493381e-04
 [784,] 0.0001762943 0.0001762942 5.876474e-05
 [785,] 0.0001873638 0.0001762942 5.939069e-05
 [786,] 0.0001762943 0.0001762940 5.876468e-05
 [787,] 0.0032177580 0.0001762937 9.978471e-05
 [788,] 0.0002042835 0.0001762939 5.876464e-05
 [789,] 0.0001762943 0.0001762942 5.876474e-05
 [790,] 0.0001762943 0.0001762942 5.876474e-05
 [791,] 0.0001762943 0.0001762941 5.876469e-05
 [792,] 0.0001762943 0.0001762940 5.876467e-05
 [793,] 0.0001762943 0.0001762940 5.876467e-05
 [794,] 0.0002047677 0.0001762939 5.876465e-05
 [795,] 0.0032219171 0.0001762937 1.038861e-04
 [796,] 0.0001762943 0.0001762942 5.876475e-05
 [797,] 0.0001762943 0.0001762942 5.876474e-05
 [798,] 0.0001896227 0.0001762942 5.897581e-05
 [799,] 0.0002173362 0.0002258749 1.708644e-04
 [800,] 0.0001762943 0.0001762942 5.876473e-05
 [801,] 0.0001762943 0.0002265541 5.876512e-05
 [802,] 0.0005328043 0.0002343444 5.340708e-04
 [803,] 0.0001762943 0.0002221698 5.876510e-05
 [804,] 0.0002264012 0.0001804782 1.234139e-04
 [805,] 0.0001762943 0.0002303365 5.876513e-05
 [806,] 0.0002126370 0.0002060320 1.434315e-04
 [807,] 0.0001762943 0.0002366347 5.876513e-05
 [808,] 0.0001762943 0.0001762941 5.876469e-05
 [809,] 0.0001819906 0.0001762941 6.997356e-05
 [810,] 0.0001762943 0.0001762941 5.876470e-05
 [811,] 0.0002314824 0.0001766413 1.217742e-04
 [812,] 0.0003945986 0.0001762938 9.370321e-05
 [813,] 0.0002081955 0.0001762943 8.236537e-05
 [814,] 0.0001762943 0.0001762941 5.876470e-05
 [815,] 0.0018635887 0.0001762940 7.856694e-05
 [816,] 0.0001905147 0.0001762939 5.876464e-05
 [817,] 0.0023245304 0.0001762939 8.767996e-05
 [818,] 0.0001762943 0.0001762945 5.876484e-05
 [819,] 0.0004144951 0.0001762939 1.096802e-04
 [820,] 0.0001762943 0.0001762947 5.876491e-05
 [821,] 0.0002074065 0.0001762943 8.291321e-05
 [822,] 0.0002049328 0.0001762942 5.876473e-05
 [823,] 0.0001766437 0.0001762939 5.876465e-05
 [824,] 0.0002117059 0.0001762943 8.530132e-05
 [825,] 0.0001762943 0.0001762940 5.876468e-05
 [826,] 0.0002089796 0.0001762943 8.370529e-05
 [827,] 0.0003835976 0.0001762938 9.856810e-05
 [828,] 0.0001771305 0.0001762939 5.876464e-05
 [829,] 0.0002144068 0.0001762943 8.629584e-05
 [830,] 0.0001762943 0.0001959321 5.876503e-05
 [831,] 0.0002273645 0.0001762943 9.210948e-05
 [832,] 0.0001762943 0.0001762940 5.876468e-05
 [833,] 0.0001762943 0.0001762947 5.876489e-05
 [834,] 0.0001762943 0.0001762940 5.876468e-05
 [835,] 0.0002120768 0.0001762943 8.499193e-05
 [836,] 0.0002054079 0.0001762943 8.050398e-05
 [837,] 0.0001762943 0.0001762942 5.876475e-05
 [838,] 0.0001762943 0.0001762941 5.876469e-05
 [839,] 0.0002142976 0.0001762943 8.495271e-05
 [840,] 0.0001762943 0.0001762940 5.876468e-05
 [841,] 0.0023193228 0.0001762938 8.522619e-05
 [842,] 0.0001762943 0.0001762942 5.876475e-05
 [843,] 0.0001762943 0.0001762942 5.876475e-05
 [844,] 0.0001762943 0.0001762942 5.876472e-05
 [845,] 0.0001917555 0.0001762938 5.876460e-05
 [846,] 0.0001762943 0.0001762942 5.876475e-05
 [847,] 0.0001897839 0.0001762938 5.876460e-05
 [848,] 0.0001762943 0.0001762942 5.876474e-05
 [849,] 0.0002388774 0.0001762936 5.876452e-05
 [850,] 0.0003180398 0.0001762937 5.876455e-05
 [851,] 0.0002000321 0.0001762938 5.876460e-05
 [852,] 0.0001983797 0.0001762938 5.876460e-05
 [853,] 0.0001994771 0.0001762942 7.325180e-05
 [854,] 0.0001762943 0.0001762939 5.876464e-05
 [855,] 0.0001762943 0.0001762939 5.876464e-05
 [856,] 0.0001767822 0.0001762942 7.027507e-05
 [857,] 0.0002111452 0.0001762938 5.876460e-05
 [858,] 0.0001762943 0.0001762943 7.630758e-05
 [859,] 0.0001762943 0.0001762942 5.876475e-05
 [860,] 0.0001762943 0.0001762947 5.876489e-05
 [861,] 0.0001762943 0.0001762940 5.876465e-05
 [862,] 0.0008757238 0.0001762938 7.976278e-05
 [863,] 0.0001762943 0.0001762942 5.876474e-05
 [864,] 0.0001798257 0.0001762942 5.876474e-05
 [865,] 0.0002918178 0.0001762941 8.284376e-05
 [866,] 0.0048201591 0.0001762939 3.335088e-04
 [867,] 0.0001762943 0.0002247377 5.876487e-05
 [868,] 0.0026813515 0.0001762945 4.621359e-04
 [869,] 0.0003139968 0.0001762942 1.010919e-04
 [870,] 0.0001762943 0.0001762942 5.876474e-05
 [871,] 0.0001762943 0.0001762942 5.876473e-05
 [872,] 0.0002366730 0.0001762942 7.220737e-05
 [873,] 0.0001762943 0.0001762944 5.876480e-05
 [874,] 0.0004952861 0.0001762941 8.664130e-05
 [875,] 0.0002218008 0.0001762936 5.876455e-05
 [876,] 0.0002369994 0.0001762936 5.876455e-05
 [877,] 0.0001762943 0.0001762944 5.876479e-05
 [878,] 0.0001762943 0.0001762937 5.876456e-05
 [879,] 0.0001762943 0.0001762937 5.876455e-05
 [880,] 0.0001762943 0.0001762944 5.876479e-05
 [881,] 0.0001762943 0.0001762941 5.876469e-05
 [882,] 0.0001762943 0.0002132364 5.876485e-05
 [883,] 0.0001762943 0.0001762941 5.876469e-05
 [884,] 0.0001762943 0.0001762942 5.876473e-05
 [885,] 0.0002616431 0.0001762942 8.110064e-05
 [886,] 0.0001762943 0.0001762935 5.876451e-05
 [887,] 0.0001762943 0.0001762937 5.876455e-05
 [888,] 0.0001762943 0.0001762935 5.876451e-05
 [889,] 0.0001762943 0.0001762940 5.876466e-05
 [890,] 0.0001762943 0.0001762938 5.876459e-05
 [891,] 0.0001762943 0.0001762941 5.876471e-05
 [892,] 0.0001762943 0.0001762939 5.876464e-05
 [893,] 0.0004980298 0.0001762941 9.969776e-05
 [894,] 0.0001762943 0.0001762937 5.876457e-05
 [895,] 0.0001762943 0.0001762938 5.876458e-05
 [896,] 0.0001762943 0.0001762935 5.876451e-05
 [897,] 0.0001762943 0.0001762935 5.876451e-05
 [898,] 0.0001762943 0.0001762935 5.876450e-05
 [899,] 0.0001762943 0.0001762935 5.876450e-05
 [900,] 0.0001964223 0.0001762938 5.876459e-05
 [901,] 0.0001762943 0.0001762940 5.876469e-05
 [902,] 0.0001762943 0.0001762943 5.876477e-05
 [903,] 0.0001762943 0.0001762941 5.876470e-05
 [904,] 0.0001762943 0.0001923752 5.876502e-05
 [905,] 0.0001762943 0.0001762940 5.876466e-05
 [906,] 0.0001969722 0.0001762937 5.876459e-05
 [907,] 0.0002024184 0.0001762942 7.544979e-05
 [908,] 0.0002008914 0.0001762941 7.044115e-05
 [909,] 0.0002059842 0.0001762941 7.209025e-05
 [910,] 0.0002010195 0.0001762940 6.550820e-05
 [911,] 0.0001762943 0.0001762942 5.876474e-05
 [912,] 0.0001762943 0.0001762937 5.876458e-05
 [913,] 0.0001762943 0.0001888076 5.876490e-05
 [914,] 0.0001762943 0.0001762941 5.876473e-05
 [915,] 0.0003785537 0.0004120146 5.876522e-05
 [916,] 0.0001762943 0.0001762942 5.876474e-05
 [917,] 0.0002643048 0.0001762936 5.876452e-05
 [918,] 0.0001762943 0.0001762946 7.125837e-05
 [919,] 0.0002541339 0.0001762936 5.876452e-05
 [920,] 0.0001762943 0.0001762945 5.876486e-05
 [921,] 0.0001762943 0.0003393237 5.876529e-05
 [922,] 0.0001762943 0.0001762942 5.876475e-05
 [923,] 0.0001762943 0.0001762943 5.876475e-05
 [924,] 0.0001762943 0.0001762938 5.876459e-05
 [925,] 0.0001762943 0.0001762942 5.876474e-05
 [926,] 0.0002923302 0.0001762937 5.876457e-05
 [927,] 0.0006882099 0.0006925488 5.876590e-05
 [928,] 0.0001762943 0.0001762942 5.876475e-05
 [929,] 0.0001762943 0.0001762937 5.876455e-05
 [930,] 0.0001762943 0.0001762942 5.876474e-05
 [931,] 0.0001762943 0.0001762939 5.876462e-05
 [932,] 0.0001762943 0.0001762940 5.876467e-05
 [933,] 0.0003003845 0.0003209076 5.876519e-05
 [934,] 0.0001762943 0.0001762940 5.876468e-05
 [935,] 0.0001762943 0.0001762941 5.876472e-05
 [936,] 0.0013589741 0.0001762940 1.440539e-04
 [937,] 0.0001762943 0.0001762942 5.876474e-05
 [938,] 0.0001762943 0.0001762943 5.876475e-05
 [939,] 0.0001762943 0.0001762942 5.876474e-05
 [940,] 0.0002162241 0.0002343795 5.876490e-05
 [941,] 0.0001762943 0.0001762936 5.876454e-05
 [942,] 0.0001762943 0.0001762942 5.876474e-05
 [943,] 0.0001762943 0.0001762942 5.876475e-05
 [944,] 0.0001762943 0.0001762942 5.876472e-05
 [945,] 0.0001762943 0.0001762941 5.876472e-05
 [946,] 0.0001762943 0.0001762936 5.876453e-05
 [947,] 0.0001762943 0.0001762942 5.876473e-05
 [948,] 0.0001762943 0.0001762936 5.876452e-05
 [949,] 0.0001762943 0.0001762935 5.876451e-05
 [950,] 0.0001762943 0.0001762942 5.876475e-05
 [951,] 0.0001762943 0.0002283302 7.576987e-05
 [952,] 0.0001762943 0.0001762935 5.876450e-05
 [953,] 0.0001762943 0.0001762940 5.876468e-05
 [954,] 0.0001762943 0.0001792170 5.876486e-05
 [955,] 0.0002114168 0.0001762936 5.876454e-05
 [956,] 0.0001762943 0.0001762935 5.876451e-05
 [957,] 0.0001762943 0.0001762942 5.876475e-05
 [958,] 0.0001762943 0.0001762935 5.876450e-05
 [959,] 0.0001762943 0.0001762936 5.876454e-05
 [960,] 0.0001762943 0.0001762936 5.876453e-05
 [961,] 0.0001762943 0.0001762942 5.876473e-05
 [962,] 0.0006088584 0.0001762941 1.311805e-04
 [963,] 0.0001762943 0.0001762939 5.876462e-05
 [964,] 0.0001762943 0.0001762939 5.876464e-05
 [965,] 0.0002730933 0.0001762941 5.876467e-05
 [966,] 0.0001762943 0.0001762935 5.876451e-05
 [967,] 0.0005195543 0.0001762940 6.219999e-05
 [968,] 0.0002587340 0.0001762937 5.876458e-05
 [969,] 0.0004821790 0.0001762941 5.876469e-05
 [970,] 0.0004546622 0.0001762942 5.876471e-05
 [971,] 0.0001762943 0.0001762942 5.876472e-05
 [972,] 0.0001762943 0.0001762941 5.876470e-05
 [973,] 0.0001762943 0.0001762942 5.876474e-05
 [974,] 0.0006571698 0.0001762941 8.582347e-05
 [975,] 0.0001762943 0.0001762941 5.876470e-05
 [976,] 0.0001762943 0.0001762935 5.876450e-05
 [977,] 0.0001762943 0.0001762941 5.876470e-05
 [978,] 0.0001762943 0.0001762943 5.876475e-05
 [979,] 0.0001822493 0.0001762941 6.643015e-05
 [980,] 0.0001762943 0.0001762942 5.876475e-05
 [981,] 0.0001762943 0.0001762943 5.876478e-05
 [982,] 0.0004873664 0.0001762940 8.182169e-05
 [983,] 0.0001762943 0.0001762940 5.876467e-05
 [984,] 0.0001762943 0.0001762943 5.876478e-05
 [985,] 0.0001762943 0.0001762940 5.876468e-05
 [986,] 0.0001762943 0.0001762943 5.876476e-05
 [987,] 0.0001762943 0.0001762942 5.876473e-05
 [988,] 0.0005165966 0.0001762941 6.083945e-05
 [989,] 0.0001762943 0.0001762942 5.876474e-05
 [990,] 0.0005002908 0.0001762942 1.189174e-04
 [991,] 0.0001762943 0.0001762940 5.876465e-05
 [992,] 0.0005412119 0.0001762940 6.828739e-05
 [993,] 0.0001849276 0.0001909708 5.876496e-05
 [994,] 0.0004707812 0.0001762941 1.087871e-04
 [995,] 0.0001762943 0.0001762941 5.876472e-05
 [996,] 0.0001762943 0.0001799241 5.876490e-05
 [997,] 0.0001762943 0.0001762942 5.876475e-05
 [998,] 0.0001762943 0.0001762942 5.876472e-05
 [999,] 0.0001762943 0.0002401658 6.471744e-05
[1000,] 0.0005913066 0.0001762941 7.142731e-05
[1001,] 0.0001762943 0.0001762938 5.876460e-05
[1002,] 0.0001762943 0.0001807731 5.876486e-05
[1003,] 0.0001762943 0.0001762941 5.876471e-05
[1004,] 0.0001762943 0.0001762940 5.876468e-05
[1005,] 0.0001762943 0.0001762946 5.876487e-05
[1006,] 0.0001762943 0.0002247618 5.876512e-05
[1007,] 0.0003095289 0.0001762940 9.864789e-05
[1008,] 0.0001762943 0.0001793358 5.876487e-05
[1009,] 0.0001762943 0.0001762943 5.876476e-05
[1010,] 0.0006937655 0.0001762940 1.020797e-04
[1011,] 0.0001762943 0.0001962902 5.876503e-05
[1012,] 0.0001762943 0.0001762942 5.876474e-05
[1013,] 0.0001762943 0.0001762947 5.876488e-05
[1014,] 0.0001762943 0.0001762938 5.876460e-05
[1015,] 0.0001762943 0.0001762942 5.876473e-05
[1016,] 0.0002919193 0.0001762942 5.876474e-05
[1017,] 0.0001762943 0.0001762942 5.876473e-05
[1018,] 0.0006100216 0.0001762943 6.419444e-05
[1019,] 0.0007999442 0.0001762943 5.876475e-05
[1020,] 0.0001762943 0.0001762942 5.876473e-05
[1021,] 0.0005780077 0.0001762943 6.610217e-05
[1022,] 0.0001762943 0.0001762939 5.876463e-05
[1023,] 0.0001762943 0.0001762938 5.876459e-05
[1024,] 0.0006942563 0.0001762943 6.732152e-05
[1025,] 0.0001762943 0.0001762942 5.876472e-05
[1026,] 0.0001762943 0.0001899409 5.876489e-05
[1027,] 0.0001762943 0.0001762945 5.876485e-05
[1028,] 0.0001762943 0.0001762943 5.876475e-05
[1029,] 0.0001762943 0.0001893321 5.876493e-05
[1030,] 0.0001762943 0.0001974919 5.876496e-05
[1031,] 0.0001762943 0.0003009637 5.876542e-05
[1032,] 0.0001762943 0.0001762945 5.876482e-05
[1033,] 0.0001762943 0.0002018692 5.876487e-05
[1034,] 0.0001762943 0.0001813480 5.876482e-05
[1035,] 0.0001762943 0.0001762938 5.876459e-05
[1036,] 0.0001762943 0.0001762936 5.876455e-05
[1037,] 0.0001762943 0.0002672435 6.968975e-05
[1038,] 0.0001762943 0.0001762942 5.876475e-05
[1039,] 0.0001762943 0.0001762936 5.876455e-05
[1040,] 0.0001762943 0.0002936069 7.941199e-05
[1041,] 0.0001762943 0.0001762943 5.876477e-05
[1042,] 0.0001767606 0.0004700861 5.876545e-05
[1043,] 0.0001762943 0.0001762937 5.876455e-05
[1044,] 0.0004742857 0.0001762942 1.296637e-04
[1045,] 0.0001762943 0.0001762936 5.876453e-05
[1046,] 0.0001762943 0.0006022099 5.876572e-05
[1047,] 0.0001762943 0.0007995351 5.876591e-05
[1048,] 0.0001762943 0.0001762939 5.876462e-05
[1049,] 0.0001762943 0.0001762942 5.876473e-05
[1050,] 0.0001762943 0.0003079342 7.077093e-05
[1051,] 0.0001762943 0.0001789149 5.876481e-05
[1052,] 0.0001762943 0.0001806962 5.876481e-05
[1053,] 0.0001762943 0.0001762939 5.876465e-05
[1054,] 0.0001762943 0.0001811635 5.876482e-05
[1055,] 0.0001762943 0.0001762943 5.876477e-05
[1056,] 0.0001762943 0.0001762943 5.876475e-05
[1057,] 0.0001762943 0.0001762943 5.876477e-05
[1058,] 0.0001762943 0.0001762944 5.876479e-05
[1059,] 0.0001762943 0.0001762944 5.876479e-05
[1060,] 0.0001762943 0.0001762942 5.876472e-05
[1061,] 0.0001762943 0.0003473267 5.876532e-05
[1062,] 0.0001762943 0.0001762944 5.876479e-05
[1063,] 0.0001762943 0.0001762939 5.876463e-05
[1064,] 0.0001762943 0.0001762943 5.876476e-05
[1065,] 0.0001762943 0.0002558648 5.876519e-05
[1066,] 0.0001762943 0.0001762944 5.876479e-05
[1067,] 0.0001762943 0.0001762943 5.876476e-05
[1068,] 0.0001762943 0.0002166152 5.876489e-05
[1069,] 0.0001762943 0.0001806528 5.876485e-05
[1070,] 0.0001762943 0.0001762947 5.876490e-05
[1071,] 0.0001762943 0.0001860259 5.876486e-05
[1072,] 0.0001762943 0.0001762939 5.876463e-05
[1073,] 0.0001762943 0.0001762939 5.876463e-05
[1074,] 0.0001762943 0.0001762942 5.876472e-05
[1075,] 0.0001762943 0.0001771406 5.876484e-05
[1076,] 0.0001762943 0.0001762944 5.876481e-05
[1077,] 0.0001762943 0.0001762939 5.876464e-05
[1078,] 0.0001762943 0.0001762939 5.876463e-05
[1079,] 0.0001762943 0.0001762943 5.876476e-05
[1080,] 0.0002780806 0.0001762942 6.075389e-05
[1081,] 0.0001762943 0.0001762939 5.876463e-05
[1082,] 0.0001762943 0.0001762943 5.876476e-05
[1083,] 0.0001762943 0.0001762940 5.876467e-05
[1084,] 0.0001762943 0.0001762940 5.876467e-05
[1085,] 0.0001762943 0.0001762936 5.876454e-05
[1086,] 0.0001762943 0.0001762939 5.876463e-05
[1087,] 0.0001762943 0.0001762940 5.876465e-05
[1088,] 0.0001762943 0.0002025747 5.876487e-05
[1089,] 0.0001762943 0.0001762940 5.876466e-05
[1090,] 0.0001762943 0.0001762936 5.876454e-05
[1091,] 0.0001762943 0.0002071250 5.876487e-05
[1092,] 0.0001762943 0.0001762936 5.876454e-05
[1093,] 0.0001762943 0.0001862086 5.876482e-05
[1094,] 0.0001762943 0.0001762936 5.876453e-05
[1095,] 0.0001762943 0.0001762936 5.876454e-05
[1096,] 0.0001762943 0.0001762943 5.876478e-05
[1097,] 0.0001762943 0.0001762943 5.876477e-05
[1098,] 0.0001762943 0.0001762937 5.876457e-05
[1099,] 0.0001762943 0.0001762936 5.876454e-05
[1100,] 0.0001762943 0.0002526811 1.109176e-04
[1101,] 0.0001762943 0.0001959612 6.673224e-05
[1102,] 0.0001762943 0.0001762936 5.876452e-05
[1103,] 0.0001762943 0.0002112364 5.876488e-05
[1104,] 0.0001762943 0.0001762936 5.876453e-05
[1105,] 0.0001762943 0.0002061108 5.876487e-05
[1106,] 0.0001762943 0.0001892306 5.876483e-05
[1107,] 0.0001762943 0.0001762940 5.876466e-05
[1108,] 0.0001762943 0.0002412789 9.598847e-05
[1109,] 0.0001762943 0.0001762943 5.876476e-05
[1110,] 0.0001762943 0.0002101685 5.876488e-05
[1111,] 0.0001762943 0.0002040747 7.331797e-05
[1112,] 0.0001762943 0.0001908210 5.876483e-05
[1113,] 0.0001762943 0.0001762945 5.876482e-05
[1114,] 0.0001762943 0.0001776593 5.876479e-05
[1115,] 0.0001762943 0.0002091305 5.876488e-05
[1116,] 0.0001762943 0.0002750522 1.224623e-04
[1117,] 0.0001762943 0.0001762942 5.876474e-05
[1118,] 0.0001762943 0.0001807288 5.876485e-05
[1119,] 0.0001762943 0.0001762943 5.876476e-05
[1120,] 0.0001762943 0.0001762940 5.876466e-05
[1121,] 0.0001762943 0.0002199482 6.470269e-05
[1122,] 0.0001762943 0.0001762939 5.876463e-05
[1123,] 0.0001762943 0.0001762938 5.876460e-05
[1124,] 0.0001762943 0.0001762942 5.876475e-05
[1125,] 0.0001762943 0.0001762946 5.932138e-05
[1126,] 0.0001762943 0.0001864050 6.880706e-05
[1127,] 0.0001762943 0.0001762944 5.876480e-05
[1128,] 0.0001762943 0.0001762943 5.876477e-05
[1129,] 0.0001762943 0.0001762943 5.876476e-05
[1130,] 0.0001762943 0.0001762943 5.876476e-05
[1131,] 0.0001762943 0.0001762940 5.876466e-05
[1132,] 0.0001762943 0.0001762943 6.038399e-05
[1133,] 0.0001762943 0.0002130791 9.110790e-05
[1134,] 0.0001762943 0.0001866605 5.876486e-05
[1135,] 0.0001762943 0.0001829771 5.876479e-05
[1136,] 0.0001762943 0.0001762943 5.876476e-05
[1137,] 0.0001762943 0.0001883033 5.876487e-05
[1138,] 0.0001762943 0.0001762943 5.876476e-05
[1139,] 0.0001762943 0.0001762943 5.876476e-05
[1140,] 0.0001762943 0.0001762939 5.876463e-05
[1141,] 0.0001762943 0.0001762937 5.876458e-05
[1142,] 0.0001762943 0.0001762943 7.123804e-05
[1143,] 0.0001789968 0.0001762942 6.377760e-05
[1144,] 0.0001762943 0.0001762944 5.876479e-05
[1145,] 0.0001762943 0.0001809307 5.876479e-05
[1146,] 0.0001762943 0.0001762939 5.876465e-05
[1147,] 0.0001762943 0.0001762942 6.111713e-05
[1148,] 0.0001762943 0.0001762942 5.876472e-05
[1149,] 0.0001762943 0.0001847804 5.876479e-05
[1150,] 0.0001762943 0.0001876894 5.876480e-05
[1151,] 0.0001762943 0.0001847804 5.876479e-05
[1152,] 0.0001762943 0.0001762942 5.876474e-05
[1153,] 0.0001762943 0.0001762942 5.876472e-05
[1154,] 0.0001843139 0.0001762941 5.876472e-05
[1155,] 0.0001762943 0.0001762939 5.876463e-05
[1156,] 0.0001762943 0.0001762942 5.955429e-05
[1157,] 0.0001762943 0.0001862943 5.876480e-05
[1158,] 0.0001762943 0.0001841239 5.876479e-05
[1159,] 0.0001762943 0.0001871131 5.876480e-05
[1160,] 0.0001762943 0.0002027148 5.876482e-05
[1161,] 0.0001762943 0.0001762941 5.876469e-05
[1162,] 0.0001762943 0.0001762939 5.876463e-05
[1163,] 0.0001762943 0.0001762937 5.876456e-05
[1164,] 0.0001762943 0.0001845229 5.876479e-05
[1165,] 0.0001762943 0.0001762937 5.876455e-05
[1166,] 0.0001762943 0.0001762942 6.196859e-05
[1167,] 0.0001762943 0.0001762942 5.876474e-05
[1168,] 0.0001762943 0.0001762941 5.876469e-05
[1169,] 0.0001762943 0.0001762942 5.876474e-05
[1170,] 0.0001762943 0.0001762942 5.876474e-05
[1171,] 0.0001762943 0.0001778841 7.271554e-05
[1172,] 0.0001762943 0.0001762937 5.876456e-05
[1173,] 0.0001762943 0.0001762939 5.876464e-05
[1174,] 0.0001762943 0.0001840015 5.876479e-05
[1175,] 0.0001762943 0.0002263249 5.876510e-05
[1176,] 0.0001762943 0.0001762939 5.876465e-05
[1177,] 0.0001762943 0.0001762942 5.876473e-05
[1178,] 0.0001762943 0.0001762942 5.876473e-05
[1179,] 0.0001762943 0.0001762942 5.876473e-05
[1180,] 0.0001762943 0.0001762942 5.876473e-05
[1181,] 0.0001762943 0.0001762942 5.876474e-05
[1182,] 0.0001762943 0.0001762942 5.876473e-05
[1183,] 0.0001762943 0.0001762942 5.876473e-05
[1184,] 0.0001762943 0.0001762942 5.876473e-05
[1185,] 0.0001762943 0.0001762942 5.876473e-05
[1186,] 0.0001762943 0.0001762935 5.876451e-05
[1187,] 0.0001762943 0.0001762942 5.876473e-05
[1188,] 0.0001762943 0.0001762935 5.876452e-05
[1189,] 0.0001762943 0.0001762941 5.876471e-05
[1190,] 0.0001762943 0.0003312639 8.147515e-05
[1191,] 0.0001762943 0.0001762942 5.876472e-05
[1192,] 0.0001762943 0.0002007715 5.876493e-05
[1193,] 0.0001978256 0.0001762943 8.139053e-05
[1194,] 0.0001762943 0.0001762943 5.876477e-05
[1195,] 0.0001762943 0.0001762944 5.876479e-05
[1196,] 0.0001762943 0.0001991644 5.876482e-05
[1197,] 0.0001762943 0.0001762942 5.876472e-05
[1198,] 0.0001762943 0.0001762943 5.876477e-05
[1199,] 0.0001762943 0.0001762938 5.876459e-05
[1200,] 0.0001762943 0.0001762943 5.876478e-05
[1201,] 0.0001762943 0.0001811810 5.876478e-05
[1202,] 0.0002009415 0.0001762944 9.302424e-05
[1203,] 0.0001762943 0.0001762938 5.876461e-05
[1204,] 0.0001762943 0.0001762941 5.876471e-05
[1205,] 0.0001762943 0.0001762940 5.876469e-05
[1206,] 0.0001762943 0.0001762941 5.876469e-05
[1207,] 0.0001762943 0.0001762947 5.876489e-05
[1208,] 0.0001762943 0.0001762940 5.876468e-05
[1209,] 0.0001762943 0.0001762942 5.876472e-05
[1210,] 0.0001762943 0.0001762942 5.876475e-05
[1211,] 0.0001762943 0.0001762943 5.876477e-05
[1212,] 0.0001762943 0.0001762943 5.876477e-05
[1213,] 0.0001762943 0.0001762940 5.876468e-05
[1214,] 0.0001762943 0.0001762941 5.912360e-05
[1215,] 0.0001762943 0.0001762943 5.876476e-05
[1216,] 0.0001762943 0.0001762942 5.876474e-05
[1217,] 0.0001762943 0.0001762943 5.876475e-05
[1218,] 0.0001762943 0.0001762947 5.876491e-05
[1219,] 0.0001909498 0.0001762938 5.876460e-05
[1220,] 0.0001762943 0.0001762943 5.876476e-05
[1221,] 0.0002074636 0.0001762941 7.225021e-05
[1222,] 0.0001762943 0.0001762941 5.876469e-05
[1223,] 0.0001762943 0.0001762943 5.876476e-05
[1224,] 0.0001762943 0.0001762939 5.876463e-05
[1225,] 0.0001762943 0.0001762940 5.876465e-05
[1226,] 0.0001762943 0.0001762935 5.876451e-05
[1227,] 0.0001764341 0.0001762943 5.876477e-05
[1228,] 0.0001762943 0.0001762936 5.876454e-05
[1229,] 0.0001762943 0.0001762938 5.876460e-05
[1230,] 0.0001762943 0.0001762937 5.876458e-05
[1231,] 0.0001762943 0.0001762940 5.876466e-05
[1232,] 0.0001762943 0.0001762941 5.876468e-05
[1233,] 0.0001762943 0.0001762937 5.876457e-05
[1234,] 0.0002321292 0.0001762941 6.275749e-05
[1235,] 0.0001762943 0.0001962801 5.876486e-05
[1236,] 0.0002368672 0.0001762941 5.876469e-05
[1237,] 0.0002457743 0.0001762941 6.931664e-05
[1238,] 0.0001762943 0.0001762943 5.876477e-05
[1239,] 0.0001762943 0.0001762941 5.876470e-05
[1240,] 0.0001762943 0.0001762942 5.876472e-05
[1241,] 0.0001762943 0.0002211260 5.876487e-05
[1242,] 0.0001762943 0.0001762943 5.876478e-05
[1243,] 0.0001762943 0.0002208952 5.876487e-05
[1244,] 0.0001762943 0.0001762935 5.876451e-05
[1245,] 0.0001762943 0.0001762942 5.876474e-05
[1246,] 0.0001762943 0.0002021011 5.876487e-05
[1247,] 0.0001762943 0.0001762941 5.876470e-05
[1248,] 0.0001762943 0.0001762941 5.876470e-05
[1249,] 0.0001762943 0.0001762941 5.876470e-05
[1250,] 0.0001762943 0.0001762941 5.876470e-05
[1251,] 0.0001762943 0.0001762941 5.876470e-05
[1252,] 0.0002277450 0.0001762941 6.224318e-05
[1253,] 0.0002438978 0.0001762941 6.712266e-05
[1254,] 0.0001762943 0.0002205098 5.876486e-05
[1255,] 0.0001762943 0.0001989633 5.876489e-05
[1256,] 0.0001762943 0.0002175076 5.876485e-05
[1257,] 0.0001762943 0.0001762940 5.876467e-05
[1258,] 0.0001762943 0.0001762940 5.876466e-05
[1259,] 0.0001762943 0.0001762940 5.876467e-05
[1260,] 0.0002410697 0.0001762941 6.474492e-05
[1261,] 0.0001762943 0.0001762939 5.876465e-05
[1262,] 0.0001762943 0.0002201042 5.876486e-05
[1263,] 0.0002390359 0.0001762941 6.495918e-05
[1264,] 0.0001762943 0.0001762941 5.876471e-05
[1265,] 0.0001762943 0.0001762938 5.876460e-05
[1266,] 0.0001762943 0.0001762935 5.876451e-05
[1267,] 0.0001762943 0.0001762939 5.876464e-05
[1268,] 0.0001762943 0.0001762939 5.876463e-05
[1269,] 0.0001762943 0.0001810393 5.876482e-05
[1270,] 0.0001762943 0.0001762937 5.876458e-05
[1271,] 0.0001762943 0.0001762937 5.876456e-05
[1272,] 0.0001762943 0.0001762940 5.876468e-05
[1273,] 0.0001762943 0.0001762940 5.876466e-05
[1274,] 0.0001762943 0.0001762935 5.876451e-05
[1275,] 0.0001762943 0.0001762941 5.876468e-05
[1276,] 0.0001762943 0.0001762940 5.876467e-05
[1277,] 0.0001762943 0.0001762942 5.876474e-05
[1278,] 0.0002649557 0.0001762941 6.839180e-05
[1279,] 0.0001762943 0.0001762940 5.876466e-05
[1280,] 0.0001762943 0.0001762943 5.876476e-05
[1281,] 0.0001762943 0.0001762944 5.876479e-05
[1282,] 0.0001991886 0.0001762941 5.876471e-05
[1283,] 0.0001762943 0.0001762942 5.876473e-05
[1284,] 0.0003549968 0.0001762940 1.063588e-04
[1285,] 0.0001762943 0.0001762936 5.876452e-05
[1286,] 0.0001762943 0.0001762937 5.876456e-05
[1287,] 0.0001762943 0.0001762937 5.876458e-05
[1288,] 0.0001762943 0.0001762943 5.876477e-05
[1289,] 0.0001762943 0.0001762936 5.876453e-05
[1290,] 0.0001762943 0.0001762942 5.876473e-05
[1291,] 0.0001762943 0.0001762937 5.876456e-05
[1292,] 0.0001762943 0.0001762937 5.876455e-05
[1293,] 0.0002149628 0.0001762938 5.876461e-05
[1294,] 0.0001818310 0.0003137104 2.054839e-04
[1295,] 0.0001762943 0.0001762940 5.876466e-05
[1296,] 0.0002107028 0.0001762939 5.876462e-05
[1297,] 0.0001762943 0.0001762943 6.933584e-05
[1298,] 0.0001762943 0.0001762938 5.876459e-05
[1299,] 0.0002095605 0.0001762939 5.876462e-05
[1300,] 0.0001762943 0.0002963525 1.623166e-04
[1301,] 0.0001762943 0.0001762943 8.500066e-05
[1302,] 0.0001762943 0.0001762937 5.876456e-05
[1303,] 0.0001762943 0.0002003037 6.319902e-05
[1304,] 0.0001762943 0.0001762944 5.876479e-05
[1305,] 0.0001762943 0.0001762942 5.876474e-05
[1306,] 0.0001762943 0.0001818821 5.876482e-05
[1307,] 0.0001762943 0.0001762947 7.237834e-05
[1308,] 0.0001762943 0.0001963903 5.876485e-05
[1309,] 0.0002119003 0.0002540157 2.016230e-04
[1310,] 0.0002036741 0.0001818226 5.876479e-05
[1311,] 0.0001908766 0.0001789056 5.876478e-05
[1312,] 0.0002398779 0.0001762941 8.919248e-05
[1313,] 0.0001762943 0.0001862137 5.876483e-05
[1314,] 0.0001762943 0.0001762944 7.136547e-05
[1315,] 0.0001762943 0.0001762944 7.754312e-05
[1316,] 0.0001762943 0.0003019841 9.167692e-05
[1317,] 0.0001762943 0.0003058825 9.328087e-05
[1318,] 0.0001762943 0.0001762942 5.876473e-05
[1319,] 0.0001762943 0.0001762941 5.876472e-05
[1320,] 0.0001762943 0.0001762947 5.876490e-05
[1321,] 0.0001762943 0.0001982094 6.557863e-05
[1322,] 0.0001762943 0.0001762947 5.876490e-05
[1323,] 0.0001794581 0.0003450684 2.210986e-04
[1324,] 0.0001762943 0.0001762943 5.876477e-05
[1325,] 0.0001762943 0.0001762937 5.876456e-05
[1326,] 0.0001762943 0.0001762940 5.876467e-05
[1327,] 0.0001762943 0.0001762940 5.876467e-05
[1328,] 0.0002016413 0.0002820420 2.123215e-04
[1329,] 0.0001762943 0.0001762937 5.876456e-05
[1330,] 0.0001982379 0.0003552899 2.635191e-04
[1331,] 0.0001762943 0.0001762937 5.876456e-05
[1332,] 0.0001762943 0.0002215497 7.412402e-05
[1333,] 0.0001762943 0.0001762941 5.876471e-05
[1334,] 0.0002050960 0.0003560671 2.773208e-04
[1335,] 0.0001762943 0.0001762943 6.161909e-05
[1336,] 0.0001998403 0.0001762943 5.876475e-05
[1337,] 0.0002009991 0.0003344216 2.525613e-04
[1338,] 0.0002036600 0.0003607602 2.782693e-04
[1339,] 0.0002138077 0.0003611574 2.985083e-04
[1340,] 0.0001762943 0.0001762940 5.876467e-05
[1341,] 0.0001762943 0.0001762943 6.737754e-05
[1342,] 0.0001762943 0.0001762943 5.876476e-05
[1343,] 0.0001762943 0.0001762943 7.478173e-05
[1344,] 0.0001762943 0.0001762945 5.876485e-05
[1345,] 0.0001762943 0.0001762943 5.876477e-05
[1346,] 0.0001762943 0.0002327872 7.391333e-05
[1347,] 0.0001777131 0.0003392419 2.137019e-04
[1348,] 0.0001762943 0.0001762943 7.960280e-05
[1349,] 0.0001762943 0.0001762937 5.876455e-05
[1350,] 0.0001762943 0.0001762939 5.876464e-05
[1351,] 0.0001762943 0.0001765655 5.876478e-05
[1352,] 0.0001762943 0.0001762941 5.876471e-05
[1353,] 0.0001762943 0.0001762939 5.876463e-05
[1354,] 0.0001939546 0.0001762942 7.435143e-05
[1355,] 0.0001762943 0.0001762942 5.876475e-05
[1356,] 0.0001762943 0.0001762943 5.876475e-05
[1357,] 0.0001762943 0.0001762942 5.876473e-05
[1358,] 0.0001762943 0.0001762943 5.876475e-05
[1359,] 0.0001762943 0.0001762943 5.876475e-05
[1360,] 0.0001762943 0.0001762939 5.876464e-05
[1361,] 0.0001762943 0.0002066940 5.876491e-05
[1362,] 0.0001762943 0.0002027239 5.876490e-05
[1363,] 0.0001762943 0.0001762935 5.876451e-05
[1364,] 0.0001762943 0.0001762942 5.876474e-05
[1365,] 0.0002461127 0.0001762945 1.393305e-04
[1366,] 0.0001762943 0.0001762943 6.822731e-05
[1367,] 0.0001762943 0.0001940476 5.876488e-05
[1368,] 0.0001762943 0.0001762942 5.876473e-05
[1369,] 0.0002515780 0.0001762945 1.398409e-04
[1370,] 0.0001762943 0.0001762942 5.876473e-05
[1371,] 0.0001762943 0.0001762936 5.876452e-05
[1372,] 0.0001762943 0.0001762938 5.876459e-05
[1373,] 0.0001762943 0.0001762944 5.876482e-05
[1374,] 0.0001762943 0.0001882301 5.919320e-05
[1375,] 0.0001762943 0.0001829966 5.876485e-05
[1376,] 0.0001762943 0.0001762943 5.876475e-05
[1377,] 0.0001762943 0.0001762942 5.876475e-05
[1378,] 0.0001762943 0.0001854378 5.876480e-05
[1379,] 0.0001762943 0.0001762943 5.876476e-05
[1380,] 0.0001762943 0.0001762944 5.876481e-05
[1381,] 0.0001762943 0.0001762943 5.876475e-05
[1382,] 0.0001762943 0.0001762942 5.876474e-05
[1383,] 0.0001762943 0.0001762938 5.876460e-05
[1384,] 0.0001762943 0.0001762939 5.876462e-05
[1385,] 0.0001762943 0.0001762942 5.876473e-05
[1386,] 0.0001762943 0.0001762942 5.876474e-05
[1387,] 0.0001762943 0.0001762941 5.876471e-05
[1388,] 0.0001762943 0.0001762941 5.876471e-05
[1389,] 0.0002081095 0.0001762941 7.260173e-05
[1390,] 0.0001762943 0.0001762942 5.876475e-05
[1391,] 0.0001762943 0.0001762942 5.876473e-05
[1392,] 0.0001762943 0.0001762938 5.876460e-05
[1393,] 0.0001762943 0.0001762943 5.876475e-05
[1394,] 0.0002375691 0.0001762940 6.512558e-05
[1395,] 0.0001762943 0.0001762943 5.876476e-05
[1396,] 0.0001762943 0.0001762939 5.876462e-05
[1397,] 0.0002156306 0.0001762940 5.876465e-05
[1398,] 0.0001762943 0.0001762938 5.876458e-05
[1399,] 0.0001762943 0.0001762942 5.876473e-05
[1400,] 0.0001762943 0.0001762942 5.876473e-05
[1401,] 0.0002050160 0.0001762939 5.876462e-05
[1402,] 0.0001762943 0.0001762941 5.876471e-05
[1403,] 0.0001762943 0.0001762942 5.876473e-05
[1404,] 0.0001762943 0.0001762941 5.960785e-05
[1405,] 0.0001762943 0.0001762941 5.876470e-05
[1406,] 0.0001762943 0.0001762938 5.876459e-05
[1407,] 0.0001762943 0.0001762941 5.876470e-05
[1408,] 0.0001865949 0.0002339535 1.424870e-04
[1409,] 0.0001762943 0.0001762938 5.876460e-05
[1410,] 0.0001762943 0.0001762939 5.876463e-05
[1411,] 0.0001762943 0.0001762939 5.876463e-05
[1412,] 0.0001762943 0.0001762942 5.876474e-05
[1413,] 0.0001762943 0.0001762939 5.876463e-05
[1414,] 0.0001762943 0.0001762937 5.876458e-05
[1415,] 0.0001762943 0.0001762939 5.876462e-05
[1416,] 0.0001762943 0.0001762942 5.876473e-05
[1417,] 0.0001762943 0.0001762938 5.876460e-05
[1418,] 0.0001762943 0.0001762938 5.876459e-05
[1419,] 0.0001762943 0.0001762939 5.876463e-05
[1420,] 0.0001762943 0.0001762939 5.876464e-05
[1421,] 0.0002719348 0.0001762940 6.633663e-05
[1422,] 0.0002001781 0.0001762941 6.278198e-05
[1423,] 0.0001762943 0.0001762939 5.876462e-05
[1424,] 0.0001762943 0.0001928460 5.876481e-05
[1425,] 0.0001762943 0.0001762940 5.876467e-05
[1426,] 0.0001762943 0.0001762939 5.876462e-05
[1427,] 0.0001762943 0.0001762939 5.876464e-05
[1428,] 0.0001762943 0.0001762942 5.876473e-05
[1429,] 0.0001762943 0.0001762943 5.876475e-05
[1430,] 0.0001762943 0.0001762941 5.876469e-05
[1431,] 0.0001762943 0.0001762943 6.765070e-05
[1432,] 0.0001762943 0.0001762935 5.876451e-05
[1433,] 0.0001762943 0.0001762936 5.876454e-05
[1434,] 0.0001762943 0.0001762935 5.876451e-05
[1435,] 0.0001762943 0.0001762935 5.876451e-05
[1436,] 0.0001762943 0.0001762938 5.876461e-05
[1437,] 0.0003918631 0.0001762940 1.156408e-04
[1438,] 0.0001762943 0.0001762938 5.876462e-05
[1439,] 0.0002270042 0.0001762941 5.876470e-05
[1440,] 0.0001762943 0.0001762939 5.876464e-05
[1441,] 0.0001762943 0.0001762938 5.876460e-05
[1442,] 0.0002472476 0.0001762941 7.822831e-05
[1443,] 0.0002277560 0.0001762942 7.115412e-05
[1444,] 0.0001762943 0.0001762937 5.876458e-05
[1445,] 0.0001762943 0.0001762937 5.876458e-05
[1446,] 0.0001762943 0.0001762936 5.876452e-05
[1447,] 0.0001762943 0.0001762940 5.876468e-05
[1448,] 0.0002301092 0.0001762943 8.660427e-05
[1449,] 0.0001762943 0.0001762939 5.876463e-05
[1450,] 0.0001762943 0.0001762941 5.876470e-05
[1451,] 0.0001762943 0.0001762942 5.876472e-05
[1452,] 0.0001762943 0.0001762939 5.876463e-05
[1453,] 0.0002898054 0.0001762940 7.883899e-05
[1454,] 0.0001762943 0.0001762942 5.876473e-05
[1455,] 0.0001762943 0.0001762942 5.876473e-05
[1456,] 0.0001762943 0.0001762938 5.876461e-05
[1457,] 0.0001762943 0.0001762942 5.876473e-05
[1458,] 0.0001762943 0.0001762942 5.876473e-05
[1459,] 0.0001762943 0.0001762942 5.876473e-05
[1460,] 0.0001762943 0.0001762938 5.876460e-05
[1461,] 0.0001762943 0.0001762942 5.876473e-05
[1462,] 0.0001762943 0.0001762942 5.876474e-05
[1463,] 0.0001762943 0.0001762942 5.876473e-05
[1464,] 0.0001762943 0.0001762939 5.876463e-05
[1465,] 0.0001762943 0.0001762942 5.876474e-05
[1466,] 0.0001762943 0.0001762939 5.876464e-05
[1467,] 0.0002499145 0.0001762941 7.748834e-05
[1468,] 0.0001762943 0.0001762942 5.876473e-05
[1469,] 0.0001762943 0.0001762941 5.876471e-05
[1470,] 0.0001762943 0.0001762942 5.876473e-05
[1471,] 0.0002396677 0.0001762942 7.335312e-05
[1472,] 0.0001762943 0.0001762938 5.876460e-05
[1473,] 0.0001762943 0.0001932574 7.284662e-05
[1474,] 0.0001762943 0.0001762936 5.876454e-05
[1475,] 0.0001762943 0.0001762936 5.876454e-05
[1476,] 0.0001762943 0.0001762939 5.876463e-05
[1477,] 0.0002521625 0.0001762941 8.413193e-05
[1478,] 0.0001762943 0.0001762936 5.876454e-05
[1479,] 0.0001762943 0.0001762942 5.876473e-05
[1480,] 0.0001762943 0.0001762942 5.876474e-05
[1481,] 0.0001762943 0.0001762938 5.876461e-05
[1482,] 0.0001762943 0.0001762942 5.876474e-05
[1483,] 0.0001762943 0.0001762935 5.876451e-05
[1484,] 0.0001762943 0.0001762942 5.876473e-05
[1485,] 0.0001762943 0.0001762938 5.876460e-05
[1486,] 0.0001762943 0.0001762939 5.876463e-05
[1487,] 0.0001762943 0.0001762939 5.876463e-05
[1488,] 0.0001762943 0.0001762943 5.876477e-05
[1489,] 0.0001762943 0.0001762942 5.876473e-05
[1490,] 0.0001762943 0.0001762942 5.876474e-05
[1491,] 0.0001762943 0.0001762939 5.876464e-05
[1492,] 0.0001762943 0.0001762939 5.876464e-05
[1493,] 0.0001762943 0.0001762942 5.876472e-05
[1494,] 0.0001762943 0.0001762942 5.876472e-05
[1495,] 0.0001762943 0.0001762938 5.876461e-05
[1496,] 0.0001762943 0.0001762942 5.876472e-05
[1497,] 0.0001762943 0.0001762938 5.876460e-05
[1498,] 0.0001762943 0.0001762938 5.876460e-05
[1499,] 0.0001762943 0.0001762939 5.876464e-05
[1500,] 0.0001762943 0.0001762942 5.876472e-05
[1501,] 0.0001762943 0.0001762939 5.876463e-05
[1502,] 0.0001762943 0.0001762939 5.876464e-05
[1503,] 0.0001762943 0.0001762939 5.876464e-05
[1504,] 0.0001762943 0.0001762939 5.876464e-05
[1505,] 0.0004118906 0.0001762940 7.447522e-05
[1506,] 0.0001762943 0.0001762938 5.876460e-05
[1507,] 0.0001762943 0.0001762942 5.876475e-05
[1508,] 0.0001762943 0.0001762942 5.876472e-05
[1509,] 0.0001762943 0.0001762942 5.876474e-05
[1510,] 0.0001762943 0.0001762938 5.876460e-05
[1511,] 0.0001762943 0.0001762942 5.876472e-05
[1512,] 0.0001762943 0.0001762938 5.876461e-05
[1513,] 0.0001762943 0.0001762938 5.876460e-05
[1514,] 0.0001762943 0.0001762942 5.876472e-05
[1515,] 0.0001762943 0.0001762942 5.876475e-05
[1516,] 0.0003390024 0.0001762941 1.138568e-04
[1517,] 0.0001762943 0.0001762938 5.876460e-05
[1518,] 0.0001762943 0.0001762936 5.876454e-05
[1519,] 0.0001762943 0.0001762938 5.876461e-05
[1520,] 0.0002036876 0.0001762940 6.503098e-05
[1521,] 0.0001762943 0.0001762935 5.876451e-05
[1522,] 0.0001762943 0.0001762939 5.876464e-05
[1523,] 0.0001981695 0.0001762940 6.432135e-05
[1524,] 0.0002031721 0.0001762941 6.682026e-05
[1525,] 0.0001762943 0.0001762942 5.876472e-05
[1526,] 0.0001762943 0.0001762942 5.876472e-05
[1527,] 0.0001762943 0.0001762942 5.876474e-05
[1528,] 0.0001762943 0.0001762942 5.876472e-05
[1529,] 0.0003558398 0.0001762942 1.270552e-04
[1530,] 0.0001762943 0.0001762944 5.876479e-05
[1531,] 0.0001762943 0.0001762943 6.160395e-05
[1532,] 0.0001762943 0.0001762938 5.876461e-05
[1533,] 0.0001762943 0.0001762938 5.876460e-05
[1534,] 0.0002309452 0.0001762942 7.317597e-05
[1535,] 0.0001762943 0.0001762938 5.876461e-05
[1536,] 0.0001762943 0.0001762939 5.876462e-05
[1537,] 0.0001762943 0.0001762938 5.876460e-05
[1538,] 0.0002390658 0.0001762941 7.343047e-05
[1539,] 0.0002277092 0.0001762943 5.876476e-05
[1540,] 0.0001762943 0.0001762942 5.876474e-05
[1541,] 0.0001762943 0.0001762938 5.876461e-05
[1542,] 0.0001762943 0.0001762938 5.876462e-05
[1543,] 0.0001762943 0.0001762942 5.876474e-05
[1544,] 0.0003516066 0.0001762940 6.467536e-05
[1545,] 0.0001762943 0.0001762938 5.876461e-05
[1546,] 0.0001762943 0.0001762942 5.876474e-05
[1547,] 0.0001762943 0.0001762938 5.876461e-05
[1548,] 0.0001762943 0.0001762938 5.876461e-05
[1549,] 0.0001762943 0.0001762936 5.876452e-05
[1550,] 0.0001762943 0.0001762938 5.876460e-05
[1551,] 0.0001762943 0.0001762937 5.876457e-05
[1552,] 0.0001762943 0.0001762938 5.876462e-05
[1553,] 0.0001762943 0.0001762936 5.876455e-05
[1554,] 0.0001762943 0.0001762937 5.876457e-05
[1555,] 0.0003308663 0.0001762943 1.260907e-04
[1556,] 0.0001762943 0.0001762936 5.876455e-05
[1557,] 0.0001762943 0.0001762940 5.876465e-05
[1558,] 0.0001762943 0.0001762942 5.876475e-05
[1559,] 0.0001762943 0.0001762935 5.876450e-05
[1560,] 0.0001762943 0.0001762938 5.876461e-05
[1561,] 0.0001762943 0.0001762938 5.876461e-05
[1562,] 0.0001762943 0.0001762937 5.876455e-05
[1563,] 0.0001762943 0.0001762938 5.876461e-05
[1564,] 0.0001762943 0.0001762936 5.876454e-05
[1565,] 0.0001762943 0.0001762937 5.876457e-05
[1566,] 0.0001762943 0.0001762935 5.876450e-05
[1567,] 0.0001762943 0.0001762941 5.876470e-05
[1568,] 0.0001762943 0.0001762940 5.876465e-05
[1569,] 0.0001762943 0.0001762942 5.876474e-05
[1570,] 0.0001762943 0.0001762936 5.876452e-05
[1571,] 0.0001762943 0.0001762936 5.876453e-05
[1572,] 0.0001762943 0.0001762936 5.876453e-05
[1573,] 0.0002632656 0.0001762939 5.876464e-05
[1574,] 0.0001762943 0.0001762940 5.876467e-05
[1575,] 0.0001762943 0.0001762940 5.876467e-05
[1576,] 0.0003834285 0.0001762942 1.472531e-04
[1577,] 0.0001762943 0.0001762940 5.876468e-05
[1578,] 0.0001762943 0.0001762935 5.876451e-05
[1579,] 0.0001762943 0.0001762943 5.876476e-05
[1580,] 0.0001762943 0.0001762942 5.876474e-05
[1581,] 0.0001762943 0.0001762940 5.876466e-05
[1582,] 0.0001762943 0.0001762940 5.876466e-05
[1583,] 0.0002604726 0.0001762938 5.976469e-05
[1584,] 0.0001762943 0.0001762941 5.876470e-05
[1585,] 0.0001762943 0.0001762942 5.876474e-05
[1586,] 0.0001762943 0.0001762942 5.876473e-05
[1587,] 0.0001762943 0.0001762936 5.876452e-05
[1588,] 0.0001762943 0.0001762940 5.876467e-05
[1589,] 0.0002881556 0.0001762942 1.162973e-04
[1590,] 0.0001974403 0.0001762938 6.043737e-05
[1591,] 0.0001762943 0.0001762940 5.876468e-05
[1592,] 0.0001762943 0.0001762938 5.876461e-05
[1593,] 0.0001762943 0.0001762938 5.876460e-05
[1594,] 0.0001762943 0.0001762941 5.876471e-05
[1595,] 0.0001762943 0.0001762937 5.876456e-05
[1596,] 0.0001762943 0.0001762942 5.876475e-05
[1597,] 0.0002316757 0.0001762938 5.876459e-05
[1598,] 0.0001762943 0.0001762938 5.876459e-05
[1599,] 0.0001762943 0.0001762942 5.876474e-05
[1600,] 0.0001762943 0.0001762941 5.876471e-05
[1601,] 0.0001762943 0.0001762942 5.876473e-05
[1602,] 0.0002670754 0.0001762938 6.127084e-05
[1603,] 0.0002251200 0.0001762938 5.876459e-05
[1604,] 0.0001762943 0.0001762942 5.876473e-05
[1605,] 0.0001762943 0.0001762941 5.876472e-05
[1606,] 0.0001762943 0.0001762939 5.876463e-05
[1607,] 0.0001762943 0.0001762942 5.876474e-05
[1608,] 0.0001762943 0.0001762942 5.876473e-05
[1609,] 0.0002430678 0.0001762936 5.876452e-05
[1610,] 0.0002388648 0.0001762938 5.876460e-05
[1611,] 0.0002938304 0.0001762938 7.767814e-05
[1612,] 0.0001762943 0.0001762942 5.876474e-05
[1613,] 0.0002486096 0.0001762935 5.876452e-05
[1614,] 0.0001762943 0.0001762942 5.876473e-05
[1615,] 0.0001762943 0.0001762940 5.876467e-05
[1616,] 0.0002783703 0.0001762939 5.876463e-05
[1617,] 0.0001762943 0.0001762943 5.876475e-05
[1618,] 0.0001762943 0.0001762943 5.876475e-05
[1619,] 0.0001762943 0.0001762942 5.876473e-05
[1620,] 0.0002862341 0.0001762939 5.876462e-05
[1621,] 0.0001762943 0.0001762942 5.876473e-05
[1622,] 0.0001762943 0.0001762942 5.876475e-05
[1623,] 0.0001762943 0.0001762941 5.876471e-05
[1624,] 0.0001762943 0.0001762942 5.876473e-05
[1625,] 0.0002557014 0.0001762940 7.684756e-05
[1626,] 0.0002206798 0.0001762939 5.876462e-05
[1627,] 0.0001762943 0.0001762940 5.876467e-05
[1628,] 0.0001762943 0.0001762943 5.876476e-05
[1629,] 0.0002258843 0.0001762939 6.812118e-05
[1630,] 0.0001762943 0.0001762937 5.876456e-05
[1631,] 0.0002042135 0.0001762940 5.876466e-05
[1632,] 0.0001762943 0.0001762942 5.876473e-05
[1633,] 0.0001762943 0.0001762942 5.876474e-05
[1634,] 0.0002552812 0.0001762941 5.876469e-05
[1635,] 0.0002529050 0.0001762941 5.876469e-05
[1636,] 0.0001762943 0.0001762941 5.876471e-05
[1637,] 0.0002589921 0.0001762942 1.108367e-04
[1638,] 0.0002743476 0.0001762939 5.876462e-05
[1639,] 0.0002438963 0.0001762935 5.876451e-05
[1640,] 0.0001861311 0.0001762939 5.876461e-05
[1641,] 0.0001762943 0.0001762936 5.876454e-05
[1642,] 0.0003301128 0.0001762940 5.876465e-05
[1643,] 0.0002903050 0.0001762936 6.001113e-05
[1644,] 0.0002693136 0.0001762935 5.876451e-05
[1645,] 0.0002466177 0.0001762935 5.876452e-05
[1646,] 0.0001762943 0.0001762943 5.876477e-05
[1647,] 0.0002553290 0.0001762935 5.876452e-05
[1648,] 0.0001762943 0.0001762944 5.876479e-05
[1649,] 0.0002524221 0.0001762935 5.876452e-05
[1650,] 0.0002515569 0.0001762935 5.876452e-05
[1651,] 0.0002574418 0.0001762935 5.876452e-05
[1652,] 0.0001821743 0.0001762942 5.876475e-05
[1653,] 0.0003238024 0.0001762939 5.876464e-05
[1654,] 0.0001762943 0.0001762941 5.876471e-05
[1655,] 0.0001762943 0.0001762942 5.876472e-05
[1656,] 0.0001762943 0.0001762942 5.876472e-05
[1657,] 0.0002481383 0.0001762935 5.876452e-05
[1658,] 0.0001762943 0.0001762941 5.876470e-05
[1659,] 0.0002439061 0.0001762947 5.876488e-05
[1660,] 0.0001762943 0.0001762941 5.876469e-05
[1661,] 0.0003158760 0.0001762940 5.876465e-05
[1662,] 0.0001762943 0.0001762939 5.876464e-05
[1663,] 0.0007421786 0.0001762942 1.850173e-04
[1664,] 0.0001769313 0.0001762943 7.435319e-05
[1665,] 0.0001762943 0.0001762940 5.876467e-05
[1666,] 0.0001797304 0.0001805015 8.279751e-05
[1667,] 0.0002069100 0.0001762941 5.876470e-05
[1668,] 0.0001762943 0.0001762936 5.876452e-05
[1669,] 0.0001762943 0.0001762941 5.876469e-05
[1670,] 0.0001762943 0.0001994295 5.876492e-05
[1671,] 0.0001762943 0.0001762940 5.876467e-05
[1672,] 0.0001762943 0.0001762941 5.876471e-05
[1673,] 0.0001783876 0.0001799705 8.125748e-05
[1674,] 0.0001762943 0.0001762935 5.876451e-05
[1675,] 0.0001762943 0.0001762940 5.876467e-05
[1676,] 0.0001762943 0.0001762942 5.876475e-05
[1677,] 0.0001762943 0.0001762943 5.876475e-05
[1678,] 0.0001762943 0.0001762939 5.876463e-05
[1679,] 0.0001762943 0.0001762942 5.876472e-05
[1680,] 0.0001762943 0.0001762942 5.876472e-05
[1681,] 0.0001762943 0.0002006671 8.702288e-05
[1682,] 0.0001762943 0.0001762939 5.876462e-05
[1683,] 0.0001762943 0.0001770579 5.876481e-05
[1684,] 0.0001762943 0.0001877288 5.876489e-05
[1685,] 0.0001882220 0.0001762940 5.876468e-05
[1686,] 0.0001762943 0.0001762939 5.876462e-05
[1687,] 0.0001762943 0.0001810854 5.876482e-05
[1688,] 0.0001792125 0.0001762940 5.876468e-05
[1689,] 0.0001762943 0.0001762942 5.876473e-05
[1690,] 0.0001762943 0.0001957116 5.876485e-05
[1691,] 0.0001762943 0.0001762939 5.876463e-05
[1692,] 0.0001762943 0.0001762939 5.876464e-05
[1693,] 0.0001762943 0.0001762941 5.876469e-05
[1694,] 0.0001762943 0.0001762937 5.876458e-05
[1695,] 0.0001762943 0.0001762943 5.876476e-05
[1696,] 0.0001762943 0.0001762940 5.876468e-05
[1697,] 0.0001762943 0.0001762941 5.876470e-05
[1698,] 0.0001762943 0.0001762940 5.876465e-05
[1699,] 0.0001762943 0.0001762943 5.876476e-05
[1700,] 0.0001762943 0.0001762943 5.876477e-05
[1701,] 0.0001762943 0.0001762940 5.876466e-05
[1702,] 0.0001762943 0.0001762943 5.876475e-05
[1703,] 0.0001762943 0.0001762941 5.876469e-05
[1704,] 0.0001762943 0.0001762939 5.876465e-05
[1705,] 0.0001762943 0.0001762942 5.876474e-05
[1706,] 0.0001762943 0.0001762941 5.876470e-05
[1707,] 0.0001762943 0.0001762939 5.876464e-05
[1708,] 0.0001762943 0.0001762942 5.876472e-05
[1709,] 0.0001762943 0.0001762941 5.876470e-05
[1710,] 0.0001762943 0.0001762942 5.876472e-05
[1711,] 0.0001762943 0.0001762942 5.876473e-05
[1712,] 0.0001762943 0.0001762939 5.876465e-05
[1713,] 0.0001762943 0.0001762941 5.876472e-05
[1714,] 0.0001762943 0.0001762941 5.876469e-05
[1715,] 0.0001762943 0.0001762942 5.876473e-05
[1716,] 0.0001762943 0.0001762941 5.876468e-05
[1717,] 0.0001762943 0.0001762942 5.876473e-05
[1718,] 0.0001762943 0.0001762942 5.876472e-05
[1719,] 0.0001762943 0.0001762940 5.876467e-05
[1720,] 0.0001762943 0.0001762938 5.876460e-05
[1721,] 0.0001762943 0.0001762939 5.876463e-05
[1722,] 0.0001762943 0.0001762943 5.876477e-05
[1723,] 0.0001762943 0.0001762943 5.876476e-05
[1724,] 0.0001762943 0.0001762944 5.876479e-05
[1725,] 0.0001762943 0.0001762942 5.876473e-05
[1726,] 0.0001762943 0.0001762939 5.876465e-05
[1727,] 0.0001762943 0.0001762942 5.876473e-05
[1728,] 0.0001762943 0.0001762942 5.876473e-05
[1729,] 0.0001762943 0.0001762942 5.876473e-05
[1730,] 0.0001762943 0.0001762942 5.876473e-05
[1731,] 0.0001762943 0.0001762942 5.876473e-05
[1732,] 0.0001762943 0.0001762942 5.876473e-05
[1733,] 0.0001762943 0.0001762943 5.876476e-05
[1734,] 0.0001762943 0.0001762940 5.876468e-05
[1735,] 0.0001762943 0.0001762943 5.876476e-05
[1736,] 0.0001762943 0.0001762942 5.876472e-05
[1737,] 0.0001762943 0.0001762943 5.876476e-05
[1738,] 0.0001762943 0.0001762941 5.876470e-05
[1739,] 0.0001762943 0.0001762939 5.876465e-05
[1740,] 0.0001762943 0.0001762942 5.876475e-05
[1741,] 0.0001762943 0.0001762942 5.876475e-05
[1742,] 0.0001762943 0.0001762941 5.876469e-05
[1743,] 0.0001762943 0.0001762942 5.876473e-05
[1744,] 0.0001762943 0.0001762939 5.876464e-05
[1745,] 0.0001762943 0.0001762939 5.876462e-05
[1746,] 0.0001762943 0.0001762940 5.876466e-05
[1747,] 0.0001762943 0.0001762939 5.876462e-05
[1748,] 0.0001762943 0.0001762943 5.876475e-05
[1749,] 0.0001762943 0.0001762941 5.876471e-05
[1750,] 0.0001762943 0.0001762941 5.876470e-05
[1751,] 0.0001762943 0.0001762943 5.876477e-05
[1752,] 0.0001762943 0.0001762941 5.876472e-05
[1753,] 0.0001762943 0.0001762941 5.876472e-05
[1754,] 0.0001762943 0.0001762942 5.876472e-05
[1755,] 0.0001762943 0.0001762942 5.876473e-05
[1756,] 0.0001762943 0.0001762940 5.876466e-05
[1757,] 0.0001762943 0.0001762940 5.876467e-05
[1758,] 0.0001762943 0.0001762941 5.876472e-05
[1759,] 0.0001762943 0.0001762942 5.876472e-05
[1760,] 0.0001762943 0.0001762940 5.876467e-05
[1761,] 0.0001762943 0.0001762940 5.876467e-05
[1762,] 0.0001762943 0.0001762943 5.876478e-05
[1763,] 0.0001913777 0.0001762944 9.415648e-05
[1764,] 0.0001762943 0.0001762943 5.876476e-05
[1765,] 0.0001762943 0.0001762940 5.876466e-05
[1766,] 0.0001762943 0.0001762940 5.876466e-05
[1767,] 0.0001762943 0.0001762942 5.876473e-05
[1768,] 0.0001762943 0.0001762940 5.876467e-05
[1769,] 0.0001762943 0.0001762942 5.876475e-05
[1770,] 0.0001762943 0.0001762941 5.876471e-05
[1771,] 0.0001762943 0.0002047601 5.876492e-05
[1772,] 0.0001762943 0.0002339021 5.876499e-05
[1773,] 0.0001762943 0.0002169636 5.876510e-05
[1774,] 0.0001762943 0.0002676640 5.876516e-05
[1775,] 0.0001762943 0.0001762940 5.876466e-05
[1776,] 0.0001762943 0.0001762940 5.876468e-05
[1777,] 0.0001762943 0.0004485586 7.339908e-05
[1778,] 0.0001762943 0.0002322578 1.029179e-04
[1779,] 0.0001762943 0.0002110103 5.876503e-05
[1780,] 0.0001762943 0.0001762940 5.876468e-05
[1781,] 0.0001762943 0.0001974637 5.876492e-05
[1782,] 0.0001762943 0.0001762940 5.876467e-05
[1783,] 0.0001762943 0.0001924006 5.876489e-05
[1784,] 0.0001762943 0.0001762941 5.876471e-05
[1785,] 0.0001762943 0.0002156131 5.876507e-05
[1786,] 0.0001762943 0.0001835666 5.876492e-05
[1787,] 0.0001762943 0.0001762941 5.876469e-05
[1788,] 0.0001762943 0.0001762941 5.876471e-05
[1789,] 0.0001762943 0.0001944511 5.876490e-05
[1790,] 0.0001762943 0.0002251267 5.876510e-05
[1791,] 0.0001762943 0.0001762941 5.876471e-05
[1792,] 0.0001762943 0.0001762942 5.876475e-05
[1793,] 0.0001762943 0.0001762942 5.876475e-05
[1794,] 0.0001762943 0.0001762942 5.876475e-05
[1795,] 0.0001762943 0.0001762942 5.876475e-05
[1796,] 0.0001762943 0.0001762940 5.876466e-05
[1797,] 0.0001762943 0.0001762943 5.876475e-05
[1798,] 0.0001762943 0.0002138668 5.876506e-05
[1799,] 0.0001762943 0.0003308345 1.430008e-04
[1800,] 0.0001762943 0.0001967028 5.876490e-05
[1801,] 0.0001762943 0.0001869853 5.876488e-05
[1802,] 0.0001762943 0.0001762941 5.876471e-05
[1803,] 0.0001762943 0.0001964448 5.876490e-05
[1804,] 0.0001762943 0.0001762941 5.876471e-05
[1805,] 0.0001762943 0.0001762941 5.876471e-05
[1806,] 0.0001811958 0.0001821067 9.368876e-05
[1807,] 0.0001762943 0.0002934288 5.876536e-05
[1808,] 0.0001762943 0.0001812095 5.876486e-05
[1809,] 0.0002018685 0.0001763657 5.876481e-05
[1810,] 0.0001762943 0.0004733068 7.517041e-05
[1811,] 0.0001762943 0.0003199750 5.876544e-05
[1812,] 0.0001762943 0.0001762940 5.876468e-05
[1813,] 0.0001762943 0.0003062157 5.876540e-05
[1814,] 0.0001762943 0.0003927484 1.076165e-04
[1815,] 0.0001762943 0.0001762940 5.876466e-05
[1816,] 0.0001762943 0.0001762941 5.876469e-05
[1817,] 0.0001762943 0.0001762942 5.876472e-05
[1818,] 0.0001762943 0.0001762943 5.876477e-05
[1819,] 0.0001762943 0.0001762944 5.876479e-05
[1820,] 0.0001762943 0.0001762941 5.876469e-05
[1821,] 0.0001762943 0.0001762940 5.876467e-05
[1822,] 0.0001762943 0.0001762942 5.876475e-05
[1823,] 0.0001762943 0.0001762936 5.876453e-05
[1824,] 0.0001762943 0.0001762942 5.876475e-05
[1825,] 0.0001762943 0.0001762936 5.876452e-05
[1826,] 0.0001762943 0.0001762941 5.876471e-05
[1827,] 0.0001762943 0.0001787015 7.869571e-05
[1828,] 0.0001762943 0.0001762937 5.876457e-05
[1829,] 0.0001762943 0.0001762936 5.876452e-05
[1830,] 0.0001762943 0.0001762941 5.876471e-05
[1831,] 0.0001762943 0.0001762940 5.876465e-05
[1832,] 0.0001762943 0.0001762938 5.876462e-05
[1833,] 0.0001762943 0.0001762938 5.876462e-05
[1834,] 0.0001762943 0.0001762942 6.680750e-05
[1835,] 0.0001762943 0.0001762943 5.876478e-05
[1836,] 0.0001762943 0.0001762943 5.876478e-05
[1837,] 0.0001762943 0.0001762941 5.876469e-05
[1838,] 0.0001762943 0.0002389297 9.562105e-05
[1839,] 0.0001762943 0.0001762943 5.876477e-05
[1840,] 0.0001762943 0.0001762939 5.876461e-05
[1841,] 0.0001762943 0.0002326891 9.002016e-05
[1842,] 0.0001762943 0.0001762939 5.876464e-05
[1843,] 0.0001762943 0.0001791184 5.876481e-05
[1844,] 0.0001762943 0.0001762942 5.876473e-05
[1845,] 0.0001762943 0.0001774962 5.876480e-05
[1846,] 0.0001762943 0.0001762942 5.876474e-05
[1847,] 0.0001762943 0.0001762940 5.876465e-05
[1848,] 0.0001762943 0.0001762940 5.876465e-05
[1849,] 0.0001762943 0.0001762939 5.876464e-05
[1850,] 0.0001762943 0.0001762941 5.876471e-05
[1851,] 0.0001762943 0.0001762939 5.876465e-05
[1852,] 0.0001762943 0.0001762939 5.876464e-05
[1853,] 0.0001762943 0.0001762940 5.876465e-05
[1854,] 0.0001762943 0.0001762941 5.876470e-05
[1855,] 0.0001762943 0.0001762938 5.876460e-05
[1856,] 0.0001762943 0.0001762942 5.876475e-05
[1857,] 0.0001762943 0.0001762941 5.876470e-05
[1858,] 0.0001762943 0.0001762938 5.876460e-05
[1859,] 0.0001762943 0.0001762936 5.876452e-05
[1860,] 0.0001762943 0.0001762943 5.876478e-05
[1861,] 0.0001762943 0.0001768956 5.983258e-05
[1862,] 0.0001762943 0.0001762939 5.876463e-05
[1863,] 0.0001762943 0.0001762943 5.876478e-05
[1864,] 0.0001762943 0.0001762942 5.876473e-05
[1865,] 0.0001762943 0.0001762943 5.876478e-05
[1866,] 0.0001762943 0.0001762939 5.876463e-05
[1867,] 0.0001762943 0.0001762941 5.876470e-05
[1868,] 0.0001762943 0.0001762941 5.876470e-05
[1869,] 0.0001762943 0.0001762942 5.876473e-05
[1870,] 0.0001762943 0.0001762941 6.296051e-05
[1871,] 0.0001762943 0.0001762942 5.876474e-05
[1872,] 0.0001762943 0.0001762942 5.876473e-05
[1873,] 0.0001762943 0.0001762939 5.876464e-05
[1874,] 0.0001762943 0.0001762936 5.876455e-05
[1875,] 0.0001762943 0.0001762939 5.876465e-05
[1876,] 0.0001762943 0.0001762941 5.876470e-05
[1877,] 0.0001762943 0.0001762939 5.876463e-05
[1878,] 0.0001762943 0.0001762942 5.876474e-05
[1879,] 0.0001762943 0.0001762941 5.876470e-05
[1880,] 0.0001762943 0.0001762939 5.876465e-05
[1881,] 0.0001762943 0.0001802087 5.876482e-05
[1882,] 0.0001762943 0.0001762935 5.876451e-05
[1883,] 0.0001762943 0.0001762943 5.876478e-05
[1884,] 0.0001762943 0.0001762942 5.876472e-05
[1885,] 0.0001762943 0.0001762940 5.876465e-05
[1886,] 0.0001762943 0.0001762941 5.876470e-05
[1887,] 0.0001762943 0.0001762941 5.876469e-05
[1888,] 0.0001762943 0.0001762941 5.876471e-05
[1889,] 0.0001762943 0.0001762940 5.876468e-05
[1890,] 0.0001762943 0.0001762941 5.876471e-05
[1891,] 0.0001762943 0.0001762941 5.876469e-05
[1892,] 0.0001762943 0.0001835827 6.067463e-05
[1893,] 0.0001762943 0.0001762941 5.876471e-05
[1894,] 0.0001762943 0.0001762940 5.876465e-05
[1895,] 0.0001762943 0.0001762941 5.876470e-05
[1896,] 0.0001762943 0.0001762944 6.909688e-05
[1897,] 0.0001762943 0.0001770783 6.621752e-05
[1898,] 0.0001762943 0.0001762942 5.876473e-05
[1899,] 0.0001762943 0.0001762941 5.876470e-05
[1900,] 0.0001762943 0.0001762941 5.876469e-05
[1901,] 0.0001762943 0.0001762942 5.876475e-05
[1902,] 0.0001762943 0.0002608211 5.876521e-05
[1903,] 0.0001762943 0.0001762939 5.876464e-05
[1904,] 0.0001762943 0.0001762942 5.876475e-05
[1905,] 0.0001762943 0.0001762940 5.876466e-05
[1906,] 0.0001762943 0.0001762942 5.876475e-05
[1907,] 0.0001762943 0.0001762939 5.876464e-05
[1908,] 0.0002040270 0.0001762941 6.402730e-05
[1909,] 0.0001762943 0.0003246831 1.086980e-04
[1910,] 0.0001762943 0.0001762940 5.876468e-05
[1911,] 0.0001762943 0.0001762939 5.876464e-05
[1912,] 0.0001762943 0.0001762943 5.876476e-05
[1913,] 0.0001762943 0.0001762942 5.876473e-05
[1914,] 0.0001762943 0.0001762939 5.876464e-05
[1915,] 0.0001762943 0.0001979138 6.637274e-05
[1916,] 0.0002088242 0.0001762941 6.798072e-05
[1917,] 0.0001762943 0.0002080793 6.680031e-05
[1918,] 0.0001762943 0.0001762937 5.876458e-05
[1919,] 0.0001762943 0.0001762946 6.039288e-05
[1920,] 0.0001762943 0.0001762939 5.876465e-05
[1921,] 0.0001762943 0.0001839593 5.876479e-05
[1922,] 0.0001762943 0.0001762942 5.876473e-05
[1923,] 0.0001762943 0.0001762938 5.876460e-05
[1924,] 0.0001762943 0.0002095285 7.923732e-05
[1925,] 0.0001762943 0.0002116960 6.337736e-05
[1926,] 0.0001762943 0.0002120460 6.355600e-05
[1927,] 0.0001762943 0.0001762943 5.876477e-05
[1928,] 0.0001762943 0.0001762940 5.876468e-05
[1929,] 0.0001762943 0.0001842568 6.645984e-05
[1930,] 0.0001762943 0.0001762943 5.876477e-05
[1931,] 0.0001762943 0.0001762944 5.876480e-05
[1932,] 0.0001762943 0.0001762937 5.876456e-05
[1933,] 0.0001762943 0.0001762939 5.876465e-05
[1934,] 0.0001762943 0.0001762941 5.876470e-05
[1935,] 0.0001762943 0.0001762941 5.876469e-05
[1936,] 0.0001762943 0.0001762944 5.876480e-05
[1937,] 0.0001762943 0.0001762937 5.876457e-05
[1938,] 0.0001762943 0.0001762944 5.876479e-05
[1939,] 0.0001762943 0.0001762940 5.876468e-05
[1940,] 0.0001762943 0.0001762939 5.876464e-05
[1941,] 0.0001762943 0.0002504406 5.876493e-05
[1942,] 0.0001762943 0.0002426460 5.876492e-05
[1943,] 0.0001762943 0.0001762941 5.876470e-05
[1944,] 0.0001762943 0.0001762940 5.876467e-05
[1945,] 0.0001762943 0.0001762942 5.876472e-05
[1946,] 0.0001762943 0.0002496569 5.876493e-05
[1947,] 0.0001762943 0.0001762941 5.876471e-05
[1948,] 0.0001762943 0.0001762937 5.876457e-05
[1949,] 0.0001762943 0.0001762940 5.876466e-05
[1950,] 0.0001762943 0.0001762942 5.876475e-05
[1951,] 0.0001762943 0.0001762940 5.876466e-05
[1952,] 0.0001762943 0.0001762941 5.876472e-05
[1953,] 0.0001762943 0.0001762939 5.876464e-05
[1954,] 0.0001762943 0.0001762942 5.876474e-05
[1955,] 0.0001762943 0.0001762939 5.876464e-05
[1956,] 0.0001762943 0.0002172600 5.876498e-05
[1957,] 0.0001762943 0.0001762941 5.876469e-05
[1958,] 0.0001762943 0.0002475046 5.876493e-05
[1959,] 0.0001762943 0.0001762941 5.876469e-05
[1960,] 0.0001762943 0.0002340455 5.876502e-05
[1961,] 0.0001762943 0.0001762939 5.876464e-05
[1962,] 0.0001762943 0.0001762944 5.876479e-05
[1963,] 0.0001762943 0.0001762941 5.876471e-05
[1964,] 0.0001762943 0.0002053153 5.876487e-05
[1965,] 0.0001762943 0.0001762944 5.876481e-05
[1966,] 0.0001762943 0.0001762935 5.876451e-05
[1967,] 0.0001762943 0.0002042154 8.131658e-05
[1968,] 0.0001762943 0.0002541046 5.876498e-05
[1969,] 0.0001762943 0.0001999751 5.876487e-05
[1970,] 0.0001762943 0.0001762942 5.876474e-05
[1971,] 0.0001762943 0.0001762941 5.876471e-05
[1972,] 0.0001762943 0.0001762941 5.876470e-05
[1973,] 0.0001762943 0.0001882094 5.876483e-05
[1974,] 0.0001762943 0.0001762940 5.876468e-05
[1975,] 0.0001762943 0.0001762936 5.876454e-05
[1976,] 0.0001762943 0.0001762940 5.876468e-05
[1977,] 0.0001762943 0.0001762937 5.876456e-05
[1978,] 0.0001762943 0.0001762940 5.876468e-05
[1979,] 0.0001762943 0.0001762937 5.876457e-05
[1980,] 0.0001762943 0.0001762937 5.876457e-05
[1981,] 0.0001762943 0.0001762943 5.876475e-05
[1982,] 0.0001762943 0.0001762942 5.876473e-05
[1983,] 0.0001762943 0.0001780777 5.876481e-05
[1984,] 0.0001762943 0.0001780098 5.876482e-05
[1985,] 0.0001762943 0.0001976991 8.102322e-05
[1986,] 0.0001762943 0.0001847687 7.554587e-05
[1987,] 0.0001762943 0.0001762941 5.876469e-05
[1988,] 0.0001762943 0.0003758736 1.090611e-04
[1989,] 0.0001762943 0.0001813161 5.876482e-05
[1990,] 0.0001762943 0.0001850898 5.876482e-05
[1991,] 0.0001762943 0.0001762942 5.876473e-05
[1992,] 0.0001762943 0.0001762938 5.876461e-05
[1993,] 0.0001762943 0.0001762943 5.876478e-05
[1994,] 0.0001762943 0.0001762939 5.876462e-05
[1995,] 0.0001792112 0.0001762943 5.876477e-05
[1996,] 0.0001762943 0.0001934839 5.876490e-05
[1997,] 0.0001762943 0.0001762942 5.876473e-05
[1998,] 0.0001762943 0.0001762942 5.876471e-05
[1999,] 0.0001762943 0.0001762942 5.876473e-05
[2000,] 0.0001762943 0.0001762945 5.876484e-05
[2001,] 0.0001762943 0.0001762937 5.876457e-05
[2002,] 0.0001762943 0.0001762937 5.876457e-05
[2003,] 0.0001762943 0.0001762937 5.876457e-05
[2004,] 0.0001762943 0.0001762937 5.876457e-05
[2005,] 0.0001762943 0.0001764978 5.876478e-05
[2006,] 0.0001762943 0.0001762943 5.876477e-05
[2007,] 0.0001762943 0.0001762937 5.876457e-05
[2008,] 0.0001762943 0.0001762942 5.876472e-05
[2009,] 0.0001762943 0.0001762940 5.876467e-05
[2010,] 0.0001762943 0.0001762937 5.876456e-05
[2011,] 0.0001762943 0.0001948874 5.876487e-05
[2012,] 0.0001762943 0.0001762937 5.876457e-05
[2013,] 0.0001762943 0.0001762941 5.876469e-05
[2014,] 0.0001762943 0.0001762937 5.876457e-05
[2015,] 0.0001762943 0.0001762938 5.876460e-05
[2016,] 0.0001762943 0.0001762939 5.876465e-05
[2017,] 0.0001762943 0.0024311829 4.549950e-04
[2018,] 0.0003120438 0.0001762939 5.876463e-05
[2019,] 0.0001825950 0.0001762942 5.876472e-05
[2020,] 0.0001762943 0.0001787193 5.876481e-05
[2021,] 0.0001762943 0.0001762939 5.876463e-05
[2022,] 0.0001762943 0.0001762940 5.876465e-05
[2023,] 0.0001762943 0.0009523933 7.300509e-05
[2024,] 0.0001762943 0.0001823685 5.876483e-05
[2025,] 0.0001762943 0.0001762943 5.876477e-05
[2026,] 0.0001762943 0.0006880980 1.475922e-04
[2027,] 0.0001762943 0.0001762936 5.876452e-05
[2028,] 0.0001762943 0.0001762946 5.876487e-05
[2029,] 0.0003252183 0.0001762940 7.035299e-05
[2030,] 0.0001762943 0.0001762943 5.876475e-05
[2031,] 0.0001762943 0.0001762942 5.876472e-05
[2032,] 0.0001762943 0.0001762943 5.876476e-05
[2033,] 0.0001762943 0.0001762939 5.876462e-05
[2034,] 0.0001762943 0.0001762939 5.876465e-05
[2035,] 0.0001762943 0.0001762941 5.876471e-05
[2036,] 0.0001762943 0.0001762943 5.876475e-05
[2037,] 0.0004711226 0.0001762942 1.302957e-04
[2038,] 0.0001762943 0.0001762942 5.876475e-05
[2039,] 0.0002427550 0.0002114895 1.923078e-04
[2040,] 0.0001762943 0.0001762942 5.876472e-05
[2041,] 0.0003754757 0.0003744514 6.567880e-04
[2042,] 0.0001762943 0.0001762941 5.876471e-05
[2043,] 0.0001762943 0.0001762942 5.876475e-05
[2044,] 0.0001762943 0.0001762942 5.876475e-05
[2045,] 0.0001762943 0.0001762943 5.876475e-05
[2046,] 0.0001762943 0.0002929036 7.092944e-05
[2047,] 0.0001762943 0.0001762940 5.876466e-05
[2048,] 0.0002907167 0.0001762942 1.023534e-04
[2049,] 0.0001762943 0.0001762939 5.876463e-05
[2050,] 0.0001762943 0.0001762939 5.876463e-05
[2051,] 0.0001782555 0.0001762940 6.578010e-05
[2052,] 0.0001762943 0.0001762940 5.876467e-05
[2053,] 0.0002745300 0.0001952356 1.975549e-04
[2054,] 0.0002855428 0.0002425166 2.753704e-04
[2055,] 0.0001762943 0.0001803450 5.876485e-05
[2056,] 0.0001762943 0.0001762939 5.876463e-05
[2057,] 0.0001762943 0.0001786346 5.876484e-05
[2058,] 0.0002464126 0.0001762937 6.085898e-05
[2059,] 0.0001762943 0.0001762942 5.876472e-05
[2060,] 0.0001762943 0.0002953653 1.000183e-04
[2061,] 0.0001762943 0.0001762940 5.876466e-05
[2062,] 0.0001762943 0.0001762942 5.876472e-05
[2063,] 0.0001762943 0.0002938113 1.211362e-04
[2064,] 0.0001762943 0.0003047137 8.376064e-05
[2065,] 0.0003665553 0.0001967520 2.622696e-04
[2066,] 0.0002047486 0.0001762937 5.876457e-05
[2067,] 0.0001762943 0.0001762940 5.876466e-05
[2068,] 0.0001921188 0.0001762939 5.876463e-05
[2069,] 0.0001762943 0.0001762942 5.876472e-05
[2070,] 0.0001762943 0.0001762939 5.876465e-05
[2071,] 0.0003854304 0.0002051905 2.983880e-04
[2072,] 0.0001762943 0.0001762940 5.876467e-05
[2073,] 0.0002955817 0.0001762937 6.411262e-05
[2074,] 0.0001762943 0.0001762942 5.876472e-05
[2075,] 0.0001762943 0.0001762939 5.876463e-05
[2076,] 0.0003198364 0.0001762945 1.614481e-04
[2077,] 0.0001762943 0.0001762935 5.876450e-05
[2078,] 0.0001784118 0.0001762939 5.876464e-05
[2079,] 0.0002066200 0.0001762937 5.876456e-05
[2080,] 0.0003081743 0.0001762940 7.715560e-05
[2081,] 0.0001762943 0.0001762936 5.876455e-05
[2082,] 0.0001762943 0.0001762941 5.876471e-05
[2083,] 0.0001762943 0.0001762943 5.876476e-05
[2084,] 0.0001762943 0.0001762942 5.876472e-05
[2085,] 0.0001762943 0.0001762939 5.876463e-05
[2086,] 0.0001762943 0.0001762935 5.876450e-05
[2087,] 0.0001762943 0.0001762936 5.876453e-05
[2088,] 0.0001762943 0.0001762941 5.876469e-05
[2089,] 0.0001762943 0.0001762937 5.876455e-05
[2090,] 0.0001762943 0.0001762937 5.876455e-05
[2091,] 0.0001762943 0.0001762939 5.876463e-05
[2092,] 0.0001762943 0.0001762940 5.876467e-05
[2093,] 0.0001762943 0.0001762937 5.876456e-05
[2094,] 0.0001762943 0.0001762940 5.876468e-05
[2095,] 0.0001762943 0.0001762938 5.876459e-05
[2096,] 0.0001762943 0.0001762942 5.876475e-05
[2097,] 0.0001762943 0.0001762937 5.876456e-05
[2098,] 0.0001762943 0.0002369939 9.107450e-05
[2099,] 0.0001762943 0.0001762940 5.876467e-05
[2100,] 0.0001762943 0.0001762938 5.876461e-05
[2101,] 0.0001762943 0.0001762937 5.876457e-05
[2102,] 0.0001762943 0.0001762937 5.876456e-05
[2103,] 0.0001772111 0.0001762937 5.876457e-05
[2104,] 0.0001762943 0.0001762942 5.876475e-05
[2105,] 0.0001762943 0.0001762941 5.876471e-05
[2106,] 0.0001762943 0.0001762937 5.876456e-05
[2107,] 0.0001832725 0.0001762937 5.876457e-05
[2108,] 0.0001762943 0.0001762937 5.876456e-05
[2109,] 0.0001762943 0.0001762937 5.876456e-05
[2110,] 0.0001762943 0.0002407526 8.938676e-05
[2111,] 0.0001762943 0.0001762941 5.876471e-05
[2112,] 0.0001762943 0.0001762939 5.876464e-05
[2113,] 0.0001762943 0.0001762937 5.876457e-05
[2114,] 0.0001762943 0.0001762943 5.876476e-05
[2115,] 0.0001762943 0.0001762940 5.876467e-05
[2116,] 0.0001762943 0.0001762937 5.876457e-05
[2117,] 0.0001762943 0.0001762942 5.876475e-05
[2118,] 0.0001762943 0.0001762942 5.876475e-05
[2119,] 0.0001762943 0.0002366326 9.214217e-05
[2120,] 0.0001762943 0.0001762939 5.876462e-05
[2121,] 0.0001762943 0.0001762937 5.876457e-05
[2122,] 0.0001762943 0.0001762941 5.876470e-05
[2123,] 0.0001762943 0.0001762942 5.876473e-05
[2124,] 0.0001762943 0.0001762940 5.876465e-05
[2125,] 0.0001762943 0.0001762941 5.876472e-05
[2126,] 0.0001762943 0.0001762942 5.876473e-05
[2127,] 0.0001762943 0.0001762939 5.876462e-05
[2128,] 0.0001762943 0.0001762939 5.876463e-05
[2129,] 0.0001762943 0.0001762942 5.876472e-05
[2130,] 0.0001762943 0.0001762939 5.876462e-05
[2131,] 0.0001762943 0.0001762939 5.876464e-05
[2132,] 0.0001762943 0.0001762942 5.876475e-05
[2133,] 0.0001762943 0.0001762939 5.876465e-05
[2134,] 0.0001762943 0.0001762939 5.876463e-05
[2135,] 0.0001762943 0.0001762938 5.876459e-05
[2136,] 0.0001762943 0.0001762939 5.876463e-05
[2137,] 0.0001762943 0.0001762939 5.876462e-05
[2138,] 0.0001762943 0.0001762939 5.876463e-05
[2139,] 0.0001762943 0.0001762942 5.876475e-05
[2140,] 0.0001762943 0.0001762939 5.876462e-05
[2141,] 0.0001762943 0.0001762939 5.876464e-05
[2142,] 0.0001762943 0.0001762942 5.876475e-05
[2143,] 0.0001762943 0.0001762941 5.876471e-05
[2144,] 0.0001762943 0.0001762940 5.876467e-05
[2145,] 0.0001762943 0.0001762942 5.876473e-05
[2146,] 0.0001762943 0.0002392766 9.493135e-05
[2147,] 0.0001762943 0.0001762939 5.876465e-05
[2148,] 0.0001762943 0.0001762941 5.876471e-05
[2149,] 0.0001762943 0.0001762939 5.876463e-05
[2150,] 0.0001762943 0.0001762939 5.876464e-05
[2151,] 0.0001762943 0.0001762939 5.876464e-05
[2152,] 0.0001762943 0.0001762946 5.876487e-05
[2153,] 0.0001762943 0.0004613031 1.687187e-04
[2154,] 0.0001762943 0.0001762942 5.876474e-05
[2155,] 0.0001762943 0.0003560986 7.366843e-05
[2156,] 0.0001762943 0.0001762940 5.876466e-05
[2157,] 0.0003691567 0.0001762941 5.876468e-05
[2158,] 0.0001762943 0.0001762940 5.876468e-05
[2159,] 0.0001762943 0.0002981385 5.876538e-05
[2160,] 0.0001762943 0.0001762940 5.876466e-05
[2161,] 0.0001762943 0.0001762942 5.876474e-05
[2162,] 0.0001762943 0.0002738363 5.876531e-05
[2163,] 0.0001762943 0.0002921475 5.876536e-05
[2164,] 0.0001762943 0.0001762942 5.876474e-05
[2165,] 0.0001762943 0.0001762940 5.876468e-05
[2166,] 0.0001762943 0.0002251255 5.876507e-05
[2167,] 0.0002068072 0.0001762943 5.876476e-05
[2168,] 0.0001762943 0.0001762945 5.876485e-05
[2169,] 0.0001762943 0.0002753683 5.876531e-05
[2170,] 0.0001762943 0.0002834842 5.876533e-05
[2171,] 0.0001762943 0.0001762940 5.876466e-05
[2172,] 0.0001762943 0.0001762940 5.876466e-05
[2173,] 0.0001762943 0.0001762940 5.876466e-05
[2174,] 0.0001762943 0.0006747924 1.266288e-04
[2175,] 0.0001762943 0.0003579356 7.313685e-05
[2176,] 0.0001762943 0.0003594420 7.329488e-05
[2177,] 0.0001762943 0.0003631932 7.346977e-05
[2178,] 0.0001762943 0.0001762938 5.876460e-05
[2179,] 0.0001762943 0.0001762943 5.876476e-05
[2180,] 0.0003223373 0.0001762942 9.278278e-05
[2181,] 0.0001762943 0.0001762948 5.876493e-05
[2182,] 0.0001762943 0.0002272644 5.876511e-05
[2183,] 0.0001762943 0.0001762945 5.876485e-05
[2184,] 0.0001762943 0.0001762940 5.876466e-05
[2185,] 0.0001762943 0.0001762938 5.876460e-05
[2186,] 0.0001762943 0.0001762940 5.876468e-05
[2187,] 0.0001762943 0.0001926223 5.876504e-05
[2188,] 0.0001762943 0.0002191198 5.876508e-05
[2189,] 0.0001762943 0.0001762940 5.876468e-05
[2190,] 0.0001762943 0.0002281729 5.876511e-05
[2191,] 0.0001762943 0.0003605481 7.192925e-05
[2192,] 0.0001762943 0.0002981144 7.917321e-05
[2193,] 0.0001762943 0.0002172507 5.876501e-05
[2194,] 0.0001762943 0.0001762940 5.876468e-05
[2195,] 0.0001762943 0.0003309609 6.938618e-05
[2196,] 0.0002673330 0.0001762943 1.062641e-04
[2197,] 0.0001762943 0.0002125812 5.876494e-05
[2198,] 0.0001762943 0.0001796085 5.876479e-05
[2199,] 0.0001762943 0.0001762937 5.876458e-05
[2200,] 0.0001762943 0.0001762942 5.876472e-05
[2201,] 0.0001762943 0.0001762937 5.876458e-05
[2202,] 0.0001762943 0.0001762942 5.876475e-05
[2203,] 0.0001762943 0.0001762941 5.876469e-05
[2204,] 0.0001762943 0.0001942715 6.013517e-05
[2205,] 0.0001762943 0.0001762937 5.876458e-05
[2206,] 0.0001885076 0.0002481932 5.876503e-05
[2207,] 0.0001762943 0.0008804857 5.876604e-05
[2208,] 0.0001762943 0.0001973021 7.267029e-05
[2209,] 0.0002126790 0.0001762942 5.876472e-05
[2210,] 0.0001762943 0.0001885216 6.523674e-05
[2211,] 0.0002533871 0.0002178820 5.876506e-05
[2212,] 0.0001908970 0.0002473246 5.876507e-05
[2213,] 0.0001762943 0.0001762942 5.876472e-05
[2214,] 0.0001762943 0.0001762942 5.876473e-05
[2215,] 0.0001762943 0.0001762939 5.876462e-05
[2216,] 0.0002156536 0.0001762940 5.876465e-05
[2217,] 0.0002216271 0.0001762939 5.876463e-05
[2218,] 0.0001762943 0.0001762938 5.876458e-05
[2219,] 0.0001762943 0.0001762938 5.876460e-05
[2220,] 0.0001762943 0.0001762938 5.876459e-05
[2221,] 0.0001762943 0.0001762939 5.876464e-05
[2222,] 0.0001762943 0.0001762940 5.876465e-05
[2223,] 0.0001762943 0.0001762941 5.876471e-05
[2224,] 0.0001762943 0.0001762942 5.876474e-05
[2225,] 0.0001762943 0.0001762942 5.876474e-05
[2226,] 0.0001762943 0.0001762937 5.876458e-05
[2227,] 0.0001762943 0.0001762936 5.876453e-05
[2228,] 0.0001762943 0.0001762936 5.876453e-05
[2229,] 0.0001762943 0.0001762939 5.876463e-05
[2230,] 0.0001762943 0.0001762942 5.876475e-05
[2231,] 0.0002780570 0.0001762938 6.725617e-05
[2232,] 0.0002838844 0.0001762938 6.497661e-05
[2233,] 0.0003025204 0.0001762945 5.876482e-05
[2234,] 0.0002112146 0.0001762939 5.876464e-05
[2235,] 0.0002118662 0.0001762938 5.876458e-05
[2236,] 0.0002096325 0.0001762938 5.876458e-05
[2237,] 0.0001931172 0.0001762939 5.876465e-05
[2238,] 0.0001762943 0.0001762936 5.876452e-05
[2239,] 0.0001762943 0.0001762937 5.876455e-05
[2240,] 0.0001762943 0.0001762936 5.876452e-05
[2241,] 0.0001762943 0.0001762936 5.876452e-05
[2242,] 0.0001762943 0.0001762935 5.876451e-05
[2243,] 0.0001762943 0.0001762936 5.876452e-05
[2244,] 0.0001762943 0.0001762936 5.876452e-05
[2245,] 0.0001762943 0.0001762936 5.876452e-05
[2246,] 0.0002102805 0.0001762935 5.876451e-05
[2247,] 0.0001762943 0.0002857288 7.383614e-05
[2248,] 0.0001762943 0.0001762940 5.876466e-05
[2249,] 0.0001762943 0.0001762942 5.876475e-05
[2250,] 0.0001762943 0.0001762936 5.876453e-05
[2251,] 0.0001762943 0.0001762936 5.876452e-05
[2252,] 0.0001762943 0.0001762936 5.876452e-05
[2253,] 0.0001762943 0.0001762936 5.876453e-05
[2254,] 0.0001762943 0.0001762937 5.876456e-05
[2255,] 0.0001762943 0.0001762936 5.876452e-05
[2256,] 0.0001762943 0.0001762936 5.876452e-05
[2257,] 0.0001762943 0.0001762936 5.876452e-05
[2258,] 0.0001762943 0.0001762936 5.876452e-05
[2259,] 0.0001762943 0.0001762935 5.876452e-05
[2260,] 0.0001762943 0.0001762936 5.876452e-05
[2261,] 0.0001762943 0.0001762936 5.876454e-05
[2262,] 0.0001762943 0.0001762942 5.876474e-05
[2263,] 0.0001762943 0.0001762935 5.876451e-05
[2264,] 0.0001762943 0.0001762938 5.876459e-05
[2265,] 0.0002176881 0.0001762937 5.876456e-05
[2266,] 0.0001762943 0.0001762937 5.876458e-05
[2267,] 0.0001762943 0.0001762940 5.876467e-05
[2268,] 0.0001762943 0.0001762942 5.876475e-05
[2269,] 0.0002372260 0.0001762939 5.876464e-05
[2270,] 0.0001762943 0.0001762941 5.876470e-05
[2271,] 0.0006359529 0.0001762937 5.876455e-05
[2272,] 0.0001778113 0.0001762941 6.039599e-05
[2273,] 0.0001762943 0.0001762943 5.876475e-05
[2274,] 0.0008009498 0.0001762937 5.912109e-05
[2275,] 0.0001762943 0.0001762943 5.876476e-05
[2276,] 0.0003277068 0.0001762942 7.843425e-05
[2277,] 0.0001762943 0.0001762943 5.876477e-05
[2278,] 0.0001762943 0.0001762941 5.876471e-05
[2279,] 0.0003260446 0.0001762942 7.944501e-05
[2280,] 0.0001762943 0.0001762941 5.876470e-05
[2281,] 0.0001762943 0.0001762941 5.876469e-05
[2282,] 0.0001762943 0.0001762941 5.876469e-05
[2283,] 0.0001762943 0.0001762942 5.876473e-05
[2284,] 0.0001762943 0.0001762941 5.876469e-05
[2285,] 0.0001762943 0.0001762940 5.876468e-05
[2286,] 0.0002936226 0.0001762942 8.597877e-05
[2287,] 0.0003101359 0.0001762942 7.668534e-05
[2288,] 0.0002091500 0.0001762937 5.876458e-05
[2289,] 0.0005022238 0.0001762936 5.876451e-05
[2290,] 0.0001762943 0.0001762941 5.876471e-05
[2291,] 0.0002918097 0.0001762942 7.069940e-05
[2292,] 0.0002555559 0.0001762942 6.432764e-05
[2293,] 0.0003969016 0.0001762936 5.876451e-05
[2294,] 0.0003799701 0.0001762935 5.876450e-05
[2295,] 0.0003913299 0.0001762936 5.876451e-05
[2296,] 0.0001762943 0.0001762941 5.876470e-05
[2297,] 0.0001762943 0.0001762941 5.876470e-05
[2298,] 0.0001762943 0.0001762941 5.876470e-05
[2299,] 0.0003993512 0.0001762936 5.876452e-05
[2300,] 0.0003811477 0.0001762935 5.876451e-05
[2301,] 0.0002751377 0.0001762941 5.876471e-05
[2302,] 0.0003931888 0.0001762935 5.876451e-05
[2303,] 0.0003726721 0.0001762937 5.876455e-05
[2304,] 0.0001762943 0.0001762942 5.876472e-05
[2305,] 0.0002740501 0.0001762942 5.876473e-05
[2306,] 0.0002736347 0.0001762942 5.876472e-05
[2307,] 0.0002074905 0.0001762938 5.876458e-05
[2308,] 0.0002314251 0.0001762942 5.982506e-05
[2309,] 0.0002211380 0.0001762942 6.105596e-05
[2310,] 0.0004232461 0.0001762936 5.876453e-05
[2311,] 0.0001762943 0.0001762940 5.876466e-05
[2312,] 0.0001762943 0.0001762941 5.876469e-05
[2313,] 0.0004029051 0.0001762936 5.876452e-05
[2314,] 0.0003464926 0.0001762939 5.876462e-05
[2315,] 0.0003505301 0.0001762940 5.876463e-05
[2316,] 0.0001762943 0.0001762940 5.876466e-05
[2317,] 0.0001762943 0.0001762943 5.876477e-05
[2318,] 0.0001762943 0.0001762935 5.876451e-05
[2319,] 0.0001762943 0.0001762940 5.876466e-05
[2320,] 0.0003444369 0.0001762942 7.715613e-05
[2321,] 0.0001762943 0.0001762939 5.876463e-05
[2322,] 0.0001762943 0.0001762942 5.876473e-05
[2323,] 0.0001762943 0.0001762942 5.876473e-05
[2324,] 0.0002022254 0.0001762941 7.390041e-05
[2325,] 0.0001762943 0.0001762942 5.876473e-05
[2326,] 0.0001762943 0.0001762938 5.876459e-05
[2327,] 0.0001762943 0.0001762937 5.876456e-05
[2328,] 0.0001762943 0.0001762937 5.876456e-05
[2329,] 0.0001927576 0.0001846588 5.876481e-05
[2330,] 0.0001762943 0.0001762937 5.876457e-05
[2331,] 0.0001762943 0.0001762937 5.876456e-05
[2332,] 0.0001762943 0.0001762937 5.876457e-05
[2333,] 0.0001762943 0.0001762937 5.876457e-05
[2334,] 0.0004961081 0.0001762940 5.876466e-05
[2335,] 0.0001762943 0.0001762942 5.876474e-05
[2336,] 0.0001762943 0.0001853369 6.614751e-05
[2337,] 0.0001762943 0.0001762941 5.876468e-05
[2338,] 0.0001762943 0.0001762939 5.876463e-05
[2339,] 0.0001762943 0.0001762942 5.876473e-05
[2340,] 0.0001762943 0.0001762939 5.876464e-05
[2341,] 0.0001762943 0.0001762942 5.876474e-05
[2342,] 0.0005686434 0.0001762939 5.876461e-05
[2343,] 0.0001762943 0.0001762942 5.876474e-05
[2344,] 0.0001823720 0.0001762944 5.876478e-05
[2345,] 0.0004547799 0.0001762944 5.876478e-05
[2346,] 0.0001762943 0.0001762937 5.876457e-05
[2347,] 0.0005119268 0.0001762940 8.783459e-05
[2348,] 0.0004767281 0.0001762944 5.876477e-05
[2349,] 0.0001762943 0.0001762937 5.876457e-05
[2350,] 0.0001762943 0.0001762936 5.876452e-05
[2351,] 0.0001762943 0.0001762937 5.876457e-05
[2352,] 0.0004938654 0.0001762944 5.876478e-05
[2353,] 0.0001762943 0.0001762937 5.876457e-05
[2354,] 0.0001762943 0.0001762937 5.876457e-05
[2355,] 0.0001762943 0.0001762937 5.876457e-05
[2356,] 0.0001762943 0.0001762937 5.876457e-05
[2357,] 0.0005148871 0.0001762940 8.688431e-05
[2358,] 0.0001762943 0.0001762937 5.876457e-05
[2359,] 0.0001762943 0.0001762937 5.876458e-05
[2360,] 0.0001762943 0.0001762935 5.876452e-05
[2361,] 0.0003786241 0.0001762941 8.276493e-05
[2362,] 0.0001762943 0.0001834734 5.876480e-05
[2363,] 0.0001762943 0.0001762937 5.876457e-05
[2364,] 0.0001762943 0.0001762941 5.876469e-05
[2365,] 0.0001762943 0.0001762937 5.876458e-05
[2366,] 0.0002862668 0.0001762942 6.385729e-05
[2367,] 0.0004743038 0.0001762944 5.876478e-05
[2368,] 0.0001762943 0.0001762937 5.876457e-05
[2369,] 0.0001762943 0.0001762942 5.876474e-05
[2370,] 0.0001762943 0.0001762937 5.876456e-05
[2371,] 0.0001762943 0.0001762937 5.876456e-05
[2372,] 0.0001762943 0.0001762937 5.876457e-05
[2373,] 0.0001762943 0.0001762941 5.876469e-05
[2374,] 0.0001762943 0.0001762942 5.876473e-05
[2375,] 0.0001762943 0.0001762943 5.876475e-05
[2376,] 0.0001762943 0.0001762937 5.876458e-05
[2377,] 0.0001762943 0.0001762939 5.876464e-05
[2378,] 0.0001762943 0.0001762938 5.876459e-05
[2379,] 0.0001762943 0.0001762937 5.876458e-05
[2380,] 0.0001762943 0.0001762939 5.876465e-05
[2381,] 0.0001762943 0.0001762937 5.876458e-05
[2382,] 0.0001762943 0.0001762937 5.876458e-05
[2383,] 0.0001762943 0.0001762937 5.876458e-05
[2384,] 0.0001762943 0.0001762942 5.876474e-05
[2385,] 0.0001762943 0.0001762942 5.876471e-05
[2386,] 0.0001762943 0.0002050845 5.876488e-05
[2387,] 0.0001762943 0.0001959289 5.876486e-05
[2388,] 0.0001762943 0.0001762937 5.876457e-05
[2389,] 0.0001762943 0.0001992724 5.876487e-05
[2390,] 0.0001762943 0.0001762937 5.876458e-05
[2391,] 0.0001762943 0.0001762942 5.876474e-05
[2392,] 0.0001762943 0.0001762937 5.876456e-05
[2393,] 0.0001762943 0.0001762937 5.876458e-05
[2394,] 0.0001762943 0.0001762941 5.876471e-05
[2395,] 0.0001762943 0.0001762938 5.876459e-05
[2396,] 0.0001762943 0.0001762935 5.876451e-05
[2397,] 0.0001762943 0.0001905931 5.876483e-05
[2398,] 0.0001762943 0.0001931112 5.876483e-05
[2399,] 0.0001762943 0.0001762942 5.876474e-05
[2400,] 0.0001762943 0.0001762937 5.876457e-05
[2401,] 0.0001762943 0.0003475786 5.876514e-05
[2402,] 0.0001762943 0.0001762942 5.876475e-05
[2403,] 0.0001762943 0.0001762940 5.876466e-05
[2404,] 0.0001762943 0.0005516121 5.876538e-05
[2405,] 0.0001762943 0.0003206592 5.876510e-05
[2406,] 0.0001762943 0.0001762937 5.876456e-05
[2407,] 0.0001762943 0.0001762937 5.876456e-05
[2408,] 0.0001762943 0.0003324222 5.876512e-05
[2409,] 0.0001762943 0.0003246879 5.876510e-05
[2410,] 0.0001762943 0.0002035358 5.876486e-05
[2411,] 0.0001762943 0.0002099177 5.876487e-05
[2412,] 0.0001762943 0.0001762946 5.876486e-05
[2413,] 0.0001762943 0.0002238579 5.876504e-05
[2414,] 0.0001762943 0.0002160545 5.876488e-05
[2415,] 0.0001762943 0.0001762937 5.876457e-05
[2416,] 0.0001762943 0.0003749067 5.876550e-05
[2417,] 0.0001994952 0.0002993564 5.876511e-05
[2418,] 0.0001762943 0.0001762937 5.876455e-05
[2419,] 0.0001762943 0.0004454079 5.876524e-05
[2420,] 0.0001762943 0.0002719909 5.876527e-05
[2421,] 0.0001762943 0.0001762938 5.876460e-05
[2422,] 0.0001762943 0.0001762940 5.876465e-05
[2423,] 0.0001762943 0.0001762943 5.876477e-05
[2424,] 0.0001762943 0.0001910418 5.876500e-05
[2425,] 0.0001762943 0.0002285249 5.876492e-05
[2426,] 0.0001762943 0.0001762938 5.876461e-05
[2427,] 0.0001762943 0.0001762944 5.876479e-05
[2428,] 0.0001762943 0.0001762938 5.876459e-05
[2429,] 0.0001762943 0.0001762942 5.876473e-05
[2430,] 0.0001762943 0.0001762940 5.876465e-05
[2431,] 0.0001762943 0.0002852404 5.876534e-05
```
