## Supplementary material for "Characterization of shared and ancestry-specific signals driving complex traits using multi-ancestry fine-mapping": s1_data.bim

```
6	chr6:22384008:A:G	0	22384008	G	A
6	chr6:22384245:G:A	0	22384245	A	G
6	chr6:22384340:G:A	0	22384340	A	G
6	chr6:22384489:T:C	0	22384489	C	T
6	chr6:22384498:C:T	0	22384498	T	C
6	chr6:22384766:C:T	0	22384766	T	C
6	chr6:22384841:GGTT:G	0	22384841	G	GGTT
6	chr6:22384926:A:T	0	22384926	T	A
6	chr6:22385401:T:C	0	22385401	C	T
6	chr6:22385530:G:A	0	22385530	A	G
6	chr6:22385866:T:C	0	22385866	C	T
6	chr6:22386123:A:G	0	22386123	G	A
6	chr6:22386220:C:T	0	22386220	T	C
6	chr6:22386333:T:C	0	22386333	C	T
6	chr6:22386444:CTTG:C	0	22386444	C	CTTG
6	chr6:22386769:G:A	0	22386769	A	G
6	chr6:22386867:A:T	0	22386867	T	A
6	chr6:22387093:A:T	0	22387093	T	A
6	chr6:22387137:T:G	0	22387137	G	T
6	chr6:22387386:C:A	0	22387386	A	C
6	chr6:22387425:G:A	0	22387425	A	G
6	chr6:22387678:G:A	0	22387678	A	G
6	chr6:22388147:G:A	0	22388147	A	G
6	chr6:22388294:A:G	0	22388294	G	A
6	chr6:22388545:C:A	0	22388545	A	C
6	chr6:22388658:T:C	0	22388658	C	T
6	chr6:22388866:AC:A	0	22388866	A	AC
6	chr6:22388998:T:C	0	22388998	C	T
6	chr6:22389768:G:A	0	22389768	A	G
6	chr6:22389852:C:G	0	22389852	G	C
6	chr6:22390041:C:T	0	22390041	T	C
6	chr6:22390351:C:T	0	22390351	T	C
6	chr6:22390389:C:T	0	22390389	T	C
6	chr6:22390871:G:A	0	22390871	A	G
6	chr6:22391078:G:A	0	22391078	A	G
6	chr6:22391098:G:A	0	22391098	A	G
6	chr6:22391177:T:C	0	22391177	C	T
6	chr6:22391276:A:G	0	22391276	G	A
6	chr6:22391728:A:G	0	22391728	G	A
6	chr6:22391774:A:T	0	22391774	T	A
6	chr6:22392276:A:G	0	22392276	G	A
6	chr6:22392334:G:A	0	22392334	A	G
6	chr6:22392594:G:A	0	22392594	A	G
6	chr6:22392708:A:G	0	22392708	G	A
6	chr6:22392788:A:G	0	22392788	G	A
6	chr6:22393246:T:C	0	22393246	C	T
6	chr6:22393438:G:A	0	22393438	A	G
6	chr6:22393689:G:T	0	22393689	T	G
6	chr6:22393841:T:C	0	22393841	C	T
6	chr6:22394133:G:C	0	22394133	C	G
6	chr6:22394620:T:G	0	22394620	G	T
6	chr6:22396153:A:G	0	22396153	G	A
6	chr6:22396593:T:C	0	22396593	C	T
6	chr6:22397070:A:G	0	22397070	G	A
6	chr6:22397299:C:T	0	22397299	T	C
6	chr6:22397743:T:G	0	22397743	G	T
6	chr6:22398096:T:A	0	22398096	A	T
6	chr6:22398211:C:T	0	22398211	T	C
6	chr6:22398527:C:G	0	22398527	G	C
6	chr6:22398704:T:G	0	22398704	G	T
6	chr6:22399258:C:T	0	22399258	T	C
6	chr6:22399502:G:A	0	22399502	A	G
6	chr6:22399792:G:A	0	22399792	A	G
6	chr6:22400356:G:T	0	22400356	T	G
6	chr6:22401788:T:C	0	22401788	C	T
6	chr6:22403080:C:T	0	22403080	T	C
6	chr6:22403238:T:C	0	22403238	C	T
6	chr6:22403363:A:G	0	22403363	G	A
6	chr6:22403574:G:T	0	22403574	T	G
6	chr6:22403911:G:T	0	22403911	T	G
6	chr6:22404247:G:A	0	22404247	A	G
6	chr6:22404849:A:G	0	22404849	G	A
6	chr6:22405167:C:T	0	22405167	T	C
6	chr6:22405265:T:C	0	22405265	C	T
6	chr6:22406290:G:A	0	22406290	A	G
6	chr6:22406332:ATGT:A	0	22406332	A	ATGT
6	chr6:22406575:T:C	0	22406575	C	T
6	chr6:22406625:C:T	0	22406625	T	C
6	chr6:22407141:T:C	0	22407141	C	T
6	chr6:22407226:A:G	0	22407226	G	A
6	chr6:22407346:T:G	0	22407346	G	T
6	chr6:22407702:A:T	0	22407702	T	A
6	chr6:22407876:T:C	0	22407876	C	T
6	chr6:22408193:A:G	0	22408193	G	A
6	chr6:22408486:G:C	0	22408486	C	G
6	chr6:22408598:A:G	0	22408598	G	A
6	chr6:22408733:C:T	0	22408733	T	C
6	chr6:22408967:G:A	0	22408967	A	G
6	chr6:22408997:A:G	0	22408997	G	A
6	chr6:22409083:C:T	0	22409083	T	C
6	chr6:22409084:G:A	0	22409084	A	G
6	chr6:22409085:T:A	0	22409085	A	T
6	chr6:22409264:A:G	0	22409264	G	A
6	chr6:22409327:A:G	0	22409327	G	A
6	chr6:22409352:G:A	0	22409352	A	G
6	chr6:22409390:G:A	0	22409390	A	G
6	chr6:22409536:A:G	0	22409536	G	A
6	chr6:22409553:A:G	0	22409553	G	A
6	chr6:22409679:A:C	0	22409679	C	A
6	chr6:22410211:A:T	0	22410211	T	A
6	chr6:22410336:G:A	0	22410336	A	G
6	chr6:22411129:T:C	0	22411129	C	T
6	chr6:22411903:T:A	0	22411903	A	T
6	chr6:22412661:G:T	0	22412661	T	G
6	chr6:22413328:C:A	0	22413328	A	C
6	chr6:22413440:A:C	0	22413440	C	A
6	chr6:22413554:G:A	0	22413554	A	G
6	chr6:22414002:C:G	0	22414002	G	C
6	chr6:22414331:A:G	0	22414331	G	A
6	chr6:22414689:G:A	0	22414689	A	G
6	chr6:22415210:T:A	0	22415210	A	T
6	chr6:22415973:G:A	0	22415973	A	G
6	chr6:22416148:T:C	0	22416148	C	T
6	chr6:22417054:G:A	0	22417054	A	G
6	chr6:22417110:C:A	0	22417110	A	C
6	chr6:22417135:A:AAT	0	22417135	AAT	A
6	chr6:22417145:A:G	0	22417145	G	A
6	chr6:22417165:T:C	0	22417165	C	T
6	chr6:22417204:A:T	0	22417204	T	A
6	chr6:22417600:G:A	0	22417600	A	G
6	chr6:22418066:T:C	0	22418066	C	T
6	chr6:22418156:A:G	0	22418156	G	A
6	chr6:22418166:T:C	0	22418166	C	T
6	chr6:22418211:T:C	0	22418211	C	T
6	chr6:22418542:A:G	0	22418542	G	A
6	chr6:22418665:A:T	0	22418665	T	A
6	chr6:22418953:T:C	0	22418953	C	T
6	chr6:22419378:C:G	0	22419378	G	C
6	chr6:22419427:T:C	0	22419427	C	T
6	chr6:22419687:T:C	0	22419687	C	T
6	chr6:22419771:C:T	0	22419771	T	C
6	chr6:22420691:A:G	0	22420691	G	A
6	chr6:22420737:A:G	0	22420737	G	A
6	chr6:22420923:T:C	0	22420923	C	T
6	chr6:22420994:A:C	0	22420994	C	A
6	chr6:22421126:A:T	0	22421126	T	A
6	chr6:22421205:C:T	0	22421205	T	C
6	chr6:22421221:G:C	0	22421221	C	G
6	chr6:22421658:A:T	0	22421658	T	A
6	chr6:22421736:C:T	0	22421736	T	C
6	chr6:22421762:TG:T	0	22421762	T	TG
6	chr6:22421764:C:T	0	22421764	T	C
6	chr6:22421942:G:A	0	22421942	A	G
6	chr6:22421959:T:C	0	22421959	C	T
6	chr6:22422114:G:A	0	22422114	A	G
6	chr6:22423146:A:T	0	22423146	T	A
6	chr6:22423229:G:C	0	22423229	C	G
6	chr6:22423537:A:C	0	22423537	C	A
6	chr6:22423845:T:C	0	22423845	C	T
6	chr6:22424003:A:T	0	22424003	T	A
6	chr6:22424024:C:T	0	22424024	T	C
6	chr6:22424558:A:G	0	22424558	G	A
6	chr6:22425362:A:C	0	22425362	C	A
6	chr6:22425932:A:G	0	22425932	G	A
6	chr6:22427460:T:C	0	22427460	C	T
6	chr6:22427835:G:A	0	22427835	A	G
6	chr6:22428341:A:G	0	22428341	G	A
6	chr6:22428499:A:T	0	22428499	T	A
6	chr6:22429223:A:G	0	22429223	G	A
6	chr6:22429561:C:T	0	22429561	T	C
6	chr6:22429596:G:A	0	22429596	A	G
6	chr6:22429923:T:C	0	22429923	C	T
6	chr6:22430201:C:G	0	22430201	G	C
6	chr6:22430560:T:G	0	22430560	G	T
6	chr6:22430846:C:T	0	22430846	T	C
6	chr6:22431109:C:T	0	22431109	T	C
6	chr6:22431149:A:G	0	22431149	G	A
6	chr6:22431219:A:G	0	22431219	G	A
6	chr6:22431536:G:A	0	22431536	A	G
6	chr6:22431630:C:CTG	0	22431630	CTG	C
6	chr6:22431702:A:G	0	22431702	G	A
6	chr6:22431750:A:G	0	22431750	G	A
6	chr6:22432324:AC:A	0	22432324	A	AC
6	chr6:22432705:A:T	0	22432705	T	A
6	chr6:22432940:T:C	0	22432940	C	T
6	chr6:22432943:T:C	0	22432943	C	T
6	chr6:22433284:C:G	0	22433284	G	C
6	chr6:22433681:G:A	0	22433681	A	G
6	chr6:22434264:G:T	0	22434264	T	G
6	chr6:22435245:C:T	0	22435245	T	C
6	chr6:22435486:CCT:C	0	22435486	C	CCT
6	chr6:22435901:T:A	0	22435901	A	T
6	chr6:22436062:T:A	0	22436062	A	T
6	chr6:22436940:C:T	0	22436940	T	C
6	chr6:22437180:C:T	0	22437180	T	C
6	chr6:22437431:A:G	0	22437431	G	A
6	chr6:22438011:T:G	0	22438011	G	T
6	chr6:22438012:A:T	0	22438012	T	A
6	chr6:22439758:TC:T	0	22439758	T	TC
6	chr6:22439960:A:T	0	22439960	T	A
6	chr6:22439969:C:T	0	22439969	T	C
6	chr6:22440248:G:A	0	22440248	A	G
6	chr6:22440342:A:C	0	22440342	C	A
6	chr6:22441041:C:T	0	22441041	T	C
6	chr6:22442746:C:G	0	22442746	G	C
6	chr6:22443374:G:C	0	22443374	C	G
6	chr6:22443583:G:A	0	22443583	A	G
6	chr6:22443961:C:T	0	22443961	T	C
6	chr6:22443962:A:G	0	22443962	G	A
6	chr6:22444059:A:G	0	22444059	G	A
6	chr6:22444211:C:T	0	22444211	T	C
6	chr6:22445292:C:T	0	22445292	T	C
6	chr6:22445316:C:T	0	22445316	T	C
6	chr6:22447118:G:A	0	22447118	A	G
6	chr6:22448549:T:C	0	22448549	C	T
6	chr6:22449028:G:A	0	22449028	A	G
6	chr6:22449307:C:T	0	22449307	T	C
6	chr6:22449567:A:G	0	22449567	G	A
6	chr6:22450033:A:G	0	22450033	G	A
6	chr6:22450510:ATTCTTAC:A	0	22450510	A	ATTCTTAC
6	chr6:22450828:T:A	0	22450828	A	T
6	chr6:22451159:G:A	0	22451159	A	G
6	chr6:22451345:A:G	0	22451345	G	A
6	chr6:22451591:A:G	0	22451591	G	A
6	chr6:22451975:T:A	0	22451975	A	T
6	chr6:22451995:G:A	0	22451995	A	G
6	chr6:22452288:T:C	0	22452288	C	T
6	chr6:22452299:A:C	0	22452299	C	A
6	chr6:22452321:A:G	0	22452321	G	A
6	chr6:22452915:T:C	0	22452915	C	T
6	chr6:22453765:G:A	0	22453765	A	G
6	chr6:22453992:A:G	0	22453992	G	A
6	chr6:22454374:A:C	0	22454374	C	A
6	chr6:22454505:T:C	0	22454505	C	T
6	chr6:22454746:G:A	0	22454746	A	G
6	chr6:22455047:A:T	0	22455047	T	A
6	chr6:22455914:C:T	0	22455914	T	C
6	chr6:22457232:A:C	0	22457232	C	A
6	chr6:22457405:G:C	0	22457405	C	G
6	chr6:22457418:G:A	0	22457418	A	G
6	chr6:22457497:A:C	0	22457497	C	A
6	chr6:22457588:A:G	0	22457588	G	A
6	chr6:22457647:C:T	0	22457647	T	C
6	chr6:22457704:C:A	0	22457704	A	C
6	chr6:22458016:G:A	0	22458016	A	G
6	chr6:22458109:A:C	0	22458109	C	A
6	chr6:22458673:A:G	0	22458673	G	A
6	chr6:22460132:C:T	0	22460132	T	C
6	chr6:22460848:G:T	0	22460848	T	G
6	chr6:22461232:T:A	0	22461232	A	T
6	chr6:22462139:C:T	0	22462139	T	C
6	chr6:22462218:C:T	0	22462218	T	C
6	chr6:22462396:G:A	0	22462396	A	G
6	chr6:22462860:C:T	0	22462860	T	C
6	chr6:22462889:A:G	0	22462889	G	A
6	chr6:22462947:C:G	0	22462947	G	C
6	chr6:22463187:AGGTGT:A	0	22463187	A	AGGTGT
6	chr6:22463447:A:G	0	22463447	G	A
6	chr6:22463886:G:A	0	22463886	A	G
6	chr6:22464081:T:C	0	22464081	C	T
6	chr6:22464228:G:C	0	22464228	C	G
6	chr6:22464981:CATAA:C	0	22464981	C	CATAA
6	chr6:22465077:GA:G	0	22465077	G	GA
6	chr6:22465088:A:G	0	22465088	G	A
6	chr6:22465392:C:T	0	22465392	T	C
6	chr6:22465734:G:A	0	22465734	A	G
6	chr6:22465925:A:G	0	22465925	G	A
6	chr6:22466067:G:T	0	22466067	T	G
6	chr6:22466071:T:C	0	22466071	C	T
6	chr6:22466109:A:C	0	22466109	C	A
6	chr6:22466723:C:T	0	22466723	T	C
6	chr6:22467149:C:T	0	22467149	T	C
6	chr6:22467372:T:C	0	22467372	C	T
6	chr6:22467441:A:C	0	22467441	C	A
6	chr6:22467539:C:T	0	22467539	T	C
6	chr6:22468208:G:A	0	22468208	A	G
6	chr6:22469148:A:G	0	22469148	G	A
6	chr6:22469243:G:A	0	22469243	A	G
6	chr6:22469671:C:T	0	22469671	T	C
6	chr6:22469730:A:G	0	22469730	G	A
6	chr6:22470063:A:G	0	22470063	G	A
6	chr6:22470453:A:T	0	22470453	T	A
6	chr6:22470923:G:A	0	22470923	A	G
6	chr6:22471495:A:G	0	22471495	G	A
6	chr6:22471698:A:G	0	22471698	G	A
6	chr6:22472096:G:T	0	22472096	T	G
6	chr6:22472330:C:T	0	22472330	T	C
6	chr6:22472532:G:A	0	22472532	A	G
6	chr6:22472783:A:C	0	22472783	C	A
6	chr6:22473302:G:A	0	22473302	A	G
6	chr6:22473345:C:T	0	22473345	T	C
6	chr6:22473942:A:G	0	22473942	G	A
6	chr6:22474527:G:A	0	22474527	A	G
6	chr6:22474548:A:G	0	22474548	G	A
6	chr6:22474668:A:G	0	22474668	G	A
6	chr6:22474681:G:A	0	22474681	A	G
6	chr6:22474935:C:T	0	22474935	T	C
6	chr6:22474977:G:A	0	22474977	A	G
6	chr6:22475075:T:A	0	22475075	A	T
6	chr6:22477160:C:T	0	22477160	T	C
6	chr6:22478178:A:G	0	22478178	G	A
6	chr6:22478286:C:T	0	22478286	T	C
6	chr6:22479062:A:G	0	22479062	G	A
6	chr6:22479518:A:G	0	22479518	G	A
6	chr6:22479866:A:C	0	22479866	C	A
6	chr6:22480447:ACTAT:A	0	22480447	A	ACTAT
6	chr6:22480594:G:A	0	22480594	A	G
6	chr6:22481524:A:G	0	22481524	G	A
6	chr6:22481553:A:G	0	22481553	G	A
6	chr6:22481564:ATAAT:A	0	22481564	A	ATAAT
6	chr6:22481880:T:G	0	22481880	G	T
6	chr6:22481999:T:C	0	22481999	C	T
6	chr6:22482213:A:G	0	22482213	G	A
6	chr6:22482765:T:G	0	22482765	G	T
6	chr6:22483284:A:G	0	22483284	G	A
6	chr6:22483507:T:C	0	22483507	C	T
6	chr6:22483530:C:G	0	22483530	G	C
6	chr6:22484189:A:G	0	22484189	G	A
6	chr6:22485855:T:C	0	22485855	C	T
6	chr6:22486435:A:G	0	22486435	G	A
6	chr6:22486445:A:G	0	22486445	G	A
6	chr6:22486481:C:T	0	22486481	T	C
6	chr6:22486745:T:C	0	22486745	C	T
6	chr6:22487656:A:T	0	22487656	T	A
6	chr6:22487969:T:C	0	22487969	C	T
6	chr6:22487997:C:T	0	22487997	T	C
6	chr6:22489827:T:C	0	22489827	C	T
6	chr6:22489962:A:G	0	22489962	G	A
6	chr6:22490481:T:C	0	22490481	C	T
6	chr6:22490971:G:A	0	22490971	A	G
6	chr6:22490972:A:C	0	22490972	C	A
6	chr6:22490992:T:C	0	22490992	C	T
6	chr6:22491041:C:T	0	22491041	T	C
6	chr6:22491184:A:G	0	22491184	G	A
6	chr6:22491206:G:A	0	22491206	A	G
6	chr6:22491601:A:G	0	22491601	G	A
6	chr6:22493147:C:G	0	22493147	G	C
6	chr6:22493575:T:C	0	22493575	C	T
6	chr6:22494339:A:G	0	22494339	G	A
6	chr6:22494400:C:A	0	22494400	A	C
6	chr6:22494477:G:T	0	22494477	T	G
6	chr6:22494770:T:C	0	22494770	C	T
6	chr6:22494951:T:C	0	22494951	C	T
6	chr6:22494971:G:A	0	22494971	A	G
6	chr6:22495901:C:T	0	22495901	T	C
6	chr6:22495902:G:A	0	22495902	A	G
6	chr6:22496552:A:C	0	22496552	C	A
6	chr6:22497331:A:G	0	22497331	G	A
6	chr6:22497762:T:C	0	22497762	C	T
6	chr6:22498210:C:T	0	22498210	T	C
6	chr6:22498796:A:G	0	22498796	G	A
6	chr6:22499091:G:A	0	22499091	A	G
6	chr6:22499219:C:A	0	22499219	A	C
6	chr6:22499844:T:A	0	22499844	A	T
6	chr6:22499912:T:G	0	22499912	G	T
6	chr6:22501083:T:C	0	22501083	C	T
6	chr6:22501178:T:C	0	22501178	C	T
6	chr6:22501497:G:A	0	22501497	A	G
6	chr6:22501718:T:C	0	22501718	C	T
6	chr6:22501989:G:A	0	22501989	A	G
6	chr6:22502075:A:G	0	22502075	G	A
6	chr6:22502377:A:G	0	22502377	G	A
6	chr6:22503241:T:C	0	22503241	C	T
6	chr6:22503595:G:A	0	22503595	A	G
6	chr6:22503707:AAT:A	0	22503707	A	AAT
6	chr6:22503863:A:G	0	22503863	G	A
6	chr6:22504064:C:T	0	22504064	T	C
6	chr6:22504279:T:C	0	22504279	C	T
6	chr6:22504390:A:T	0	22504390	T	A
6	chr6:22504543:C:T	0	22504543	T	C
6	chr6:22504649:T:C	0	22504649	C	T
6	chr6:22505215:G:A	0	22505215	A	G
6	chr6:22505448:C:T	0	22505448	T	C
6	chr6:22506161:G:C	0	22506161	C	G
6	chr6:22506186:G:A	0	22506186	A	G
6	chr6:22506344:A:G	0	22506344	G	A
6	chr6:22506402:G:A	0	22506402	A	G
6	chr6:22506826:AT:A	0	22506826	A	AT
6	chr6:22506888:G:A	0	22506888	A	G
6	chr6:22507353:ACCTCCCTCTG:A	0	22507353	A	ACCTCCCTCTG
6	chr6:22507404:C:T	0	22507404	T	C
6	chr6:22507687:G:A	0	22507687	A	G
6	chr6:22508191:T:C	0	22508191	C	T
6	chr6:22508354:G:A	0	22508354	A	G
6	chr6:22509105:A:G	0	22509105	G	A
6	chr6:22509359:A:G	0	22509359	G	A
6	chr6:22509655:G:A	0	22509655	A	G
6	chr6:22509709:G:T	0	22509709	T	G
6	chr6:22509968:TATAAAC:T	0	22509968	T	TATAAAC
6	chr6:22510442:T:C	0	22510442	C	T
6	chr6:22510521:A:G	0	22510521	G	A
6	chr6:22510836:T:C	0	22510836	C	T
6	chr6:22511168:G:A	0	22511168	A	G
6	chr6:22511418:G:A	0	22511418	A	G
6	chr6:22511729:G:A	0	22511729	A	G
6	chr6:22512085:G:A	0	22512085	A	G
6	chr6:22512186:C:T	0	22512186	T	C
6	chr6:22512449:C:T	0	22512449	T	C
6	chr6:22512641:GA:G	0	22512641	G	GA
6	chr6:22512643:A:G	0	22512643	G	A
6	chr6:22512773:G:A	0	22512773	A	G
6	chr6:22513217:G:A	0	22513217	A	G
6	chr6:22513556:A:G	0	22513556	G	A
6	chr6:22513580:A:G	0	22513580	G	A
6	chr6:22513685:G:A	0	22513685	A	G
6	chr6:22513779:G:A	0	22513779	A	G
6	chr6:22513931:ACCTTC:A	0	22513931	A	ACCTTC
6	chr6:22514249:C:T	0	22514249	T	C
6	chr6:22514531:T:C	0	22514531	C	T
6	chr6:22514562:C:T	0	22514562	T	C
6	chr6:22514652:C:G	0	22514652	G	C
6	chr6:22514777:C:T	0	22514777	T	C
6	chr6:22514870:T:C	0	22514870	C	T
6	chr6:22515369:G:A	0	22515369	A	G
6	chr6:22515425:G:A	0	22515425	A	G
6	chr6:22515507:C:A	0	22515507	A	C
6	chr6:22515810:T:C	0	22515810	C	T
6	chr6:22516253:AC:A	0	22516253	A	AC
6	chr6:22516692:A:G	0	22516692	G	A
6	chr6:22516915:C:T	0	22516915	T	C
6	chr6:22517593:C:T	0	22517593	T	C
6	chr6:22518234:G:A	0	22518234	A	G
6	chr6:22518360:G:T	0	22518360	T	G
6	chr6:22518805:T:C	0	22518805	C	T
6	chr6:22519120:G:A	0	22519120	A	G
6	chr6:22519158:AAAGCCAAAACATG:A	0	22519158	A	AAAGCCAAAACATG
6	chr6:22519259:G:A	0	22519259	A	G
6	chr6:22519753:C:A	0	22519753	A	C
6	chr6:22520615:A:T	0	22520615	T	A
6	chr6:22520823:C:T	0	22520823	T	C
6	chr6:22520826:T:C	0	22520826	C	T
6	chr6:22520901:A:G	0	22520901	G	A
6	chr6:22521252:A:G	0	22521252	G	A
6	chr6:22521526:T:C	0	22521526	C	T
6	chr6:22522399:C:A	0	22522399	A	C
6	chr6:22522808:G:A	0	22522808	A	G
6	chr6:22523766:G:A	0	22523766	A	G
6	chr6:22523925:C:T	0	22523925	T	C
6	chr6:22524498:C:T	0	22524498	T	C
6	chr6:22524917:C:T	0	22524917	T	C
6	chr6:22525702:C:A	0	22525702	A	C
6	chr6:22525714:A:G	0	22525714	G	A
6	chr6:22525818:G:C	0	22525818	C	G
6	chr6:22525893:C:T	0	22525893	T	C
6	chr6:22526929:A:G	0	22526929	G	A
6	chr6:22527555:A:G	0	22527555	G	A
6	chr6:22528167:A:T	0	22528167	T	A
6	chr6:22528599:G:T	0	22528599	T	G
6	chr6:22529555:A:G	0	22529555	G	A
6	chr6:22529603:C:A	0	22529603	A	C
6	chr6:22530053:T:C	0	22530053	C	T
6	chr6:22530376:AT:A	0	22530376	A	AT
6	chr6:22530825:G:A	0	22530825	A	G
6	chr6:22530914:T:C	0	22530914	C	T
6	chr6:22531227:G:A	0	22531227	A	G
6	chr6:22531292:T:C	0	22531292	C	T
6	chr6:22531410:C:T	0	22531410	T	C
6	chr6:22531833:T:G	0	22531833	G	T
6	chr6:22531962:T:A	0	22531962	A	T
6	chr6:22532393:A:T	0	22532393	T	A
6	chr6:22532414:G:A	0	22532414	A	G
6	chr6:22532741:A:G	0	22532741	G	A
6	chr6:22532787:T:C	0	22532787	C	T
6	chr6:22533280:G:T	0	22533280	T	G
6	chr6:22534491:T:C	0	22534491	C	T
6	chr6:22535227:C:G	0	22535227	G	C
6	chr6:22536305:A:G	0	22536305	G	A
6	chr6:22537226:G:A	0	22537226	A	G
6	chr6:22537377:C:T	0	22537377	T	C
6	chr6:22538383:C:T	0	22538383	T	C
6	chr6:22539151:G:A	0	22539151	A	G
6	chr6:22539336:T:C	0	22539336	C	T
6	chr6:22539479:G:A	0	22539479	A	G
6	chr6:22540536:C:T	0	22540536	T	C
6	chr6:22541560:G:C	0	22541560	C	G
6	chr6:22542640:T:C	0	22542640	C	T
6	chr6:22542677:G:A	0	22542677	A	G
6	chr6:22543080:T:G	0	22543080	G	T
6	chr6:22543158:A:G	0	22543158	G	A
6	chr6:22544936:G:GGA	0	22544936	GGA	G
6	chr6:22544937:T:C	0	22544937	C	T
6	chr6:22545578:C:T	0	22545578	T	C
6	chr6:22546143:G:T	0	22546143	T	G
6	chr6:22546926:G:A	0	22546926	A	G
6	chr6:22546960:C:A	0	22546960	A	C
6	chr6:22547012:G:A	0	22547012	A	G
6	chr6:22547055:C:T	0	22547055	T	C
6	chr6:22547246:A:G	0	22547246	G	A
6	chr6:22547410:T:C	0	22547410	C	T
6	chr6:22547855:A:C	0	22547855	C	A
6	chr6:22548230:T:C	0	22548230	C	T
6	chr6:22548779:A:C	0	22548779	C	A
6	chr6:22549287:G:A	0	22549287	A	G
6	chr6:22552269:C:G	0	22552269	G	C
6	chr6:22552318:G:A	0	22552318	A	G
6	chr6:22552536:C:T	0	22552536	T	C
6	chr6:22553722:A:G	0	22553722	G	A
6	chr6:22554883:T:C	0	22554883	C	T
6	chr6:22555679:C:A	0	22555679	A	C
6	chr6:22555787:A:G	0	22555787	G	A
6	chr6:22555996:A:G	0	22555996	G	A
6	chr6:22556025:A:G	0	22556025	G	A
6	chr6:22556136:G:A	0	22556136	A	G
6	chr6:22556146:G:T	0	22556146	T	G
6	chr6:22556354:T:C	0	22556354	C	T
6	chr6:22556451:A:G	0	22556451	G	A
6	chr6:22556560:A:G	0	22556560	G	A
6	chr6:22556562:C:A	0	22556562	A	C
6	chr6:22556656:G:C	0	22556656	C	G
6	chr6:22556706:C:A	0	22556706	A	C
6	chr6:22557686:C:G	0	22557686	G	C
6	chr6:22558593:A:G	0	22558593	G	A
6	chr6:22558826:C:T	0	22558826	T	C
6	chr6:22558984:C:T	0	22558984	T	C
6	chr6:22559596:T:G	0	22559596	G	T
6	chr6:22559932:C:T	0	22559932	T	C
6	chr6:22561223:A:C	0	22561223	C	A
6	chr6:22561278:G:A	0	22561278	A	G
6	chr6:22561688:T:C	0	22561688	C	T
6	chr6:22562256:G:A	0	22562256	A	G
6	chr6:22562652:G:A	0	22562652	A	G
6	chr6:22562746:T:A	0	22562746	A	T
6	chr6:22563408:T:C	0	22563408	C	T
6	chr6:22563830:GA:G	0	22563830	G	GA
6	chr6:22563980:G:A	0	22563980	A	G
6	chr6:22564199:C:G	0	22564199	G	C
6	chr6:22564206:C:T	0	22564206	T	C
6	chr6:22564557:T:C	0	22564557	C	T
6	chr6:22564814:T:C	0	22564814	C	T
6	chr6:22564923:G:A	0	22564923	A	G
6	chr6:22565087:G:A	0	22565087	A	G
6	chr6:22565451:G:A	0	22565451	A	G
6	chr6:22565539:G:A	0	22565539	A	G
6	chr6:22565922:T:C	0	22565922	C	T
6	chr6:22566361:C:T	0	22566361	T	C
6	chr6:22566679:C:T	0	22566679	T	C
6	chr6:22566937:A:G	0	22566937	G	A
6	chr6:22566960:C:T	0	22566960	T	C
6	chr6:22567150:C:T	0	22567150	T	C
6	chr6:22568028:A:G	0	22568028	G	A
6	chr6:22568305:T:G	0	22568305	G	T
6	chr6:22568947:G:A	0	22568947	A	G
6	chr6:22568988:G:A	0	22568988	A	G
6	chr6:22569201:T:C	0	22569201	C	T
6	chr6:22569405:A:T	0	22569405	T	A
6	chr6:22569835:C:T	0	22569835	T	C
6	chr6:22570016:G:A	0	22570016	A	G
6	chr6:22570808:A:G	0	22570808	G	A
6	chr6:22571094:T:C	0	22571094	C	T
6	chr6:22571127:G:T	0	22571127	T	G
6	chr6:22571596:G:A	0	22571596	A	G
6	chr6:22572569:T:C	0	22572569	C	T
6	chr6:22572951:A:T	0	22572951	T	A
6	chr6:22573186:C:T	0	22573186	T	C
6	chr6:22573510:A:G	0	22573510	G	A
6	chr6:22574796:C:T	0	22574796	T	C
6	chr6:22574867:C:T	0	22574867	T	C
6	chr6:22575569:A:T	0	22575569	T	A
6	chr6:22576129:T:A	0	22576129	A	T
6	chr6:22576836:C:T	0	22576836	T	C
6	chr6:22576890:C:G	0	22576890	G	C
6	chr6:22577489:A:G	0	22577489	G	A
6	chr6:22577877:C:T	0	22577877	T	C
6	chr6:22577998:C:T	0	22577998	T	C
6	chr6:22578903:G:A	0	22578903	A	G
6	chr6:22579148:A:G	0	22579148	G	A
6	chr6:22579197:G:A	0	22579197	A	G
6	chr6:22579308:C:T	0	22579308	T	C
6	chr6:22580777:A:C	0	22580777	C	A
6	chr6:22580809:A:G	0	22580809	G	A
6	chr6:22581073:T:C	0	22581073	C	T
6	chr6:22581233:A:G	0	22581233	G	A
6	chr6:22581773:C:T	0	22581773	T	C
6	chr6:22581847:T:C	0	22581847	C	T
6	chr6:22582691:A:G	0	22582691	G	A
6	chr6:22582889:G:GT	0	22582889	GT	G
6	chr6:22583627:CA:C	0	22583627	C	CA
6	chr6:22583648:A:T	0	22583648	T	A
6	chr6:22583749:C:T	0	22583749	T	C
6	chr6:22584442:A:G	0	22584442	G	A
6	chr6:22584523:G:A	0	22584523	A	G
6	chr6:22584846:C:T	0	22584846	T	C
6	chr6:22585058:T:C	0	22585058	C	T
6	chr6:22585695:G:A	0	22585695	A	G
6	chr6:22586682:G:A	0	22586682	A	G
6	chr6:22586885:C:T	0	22586885	T	C
6	chr6:22587070:A:G	0	22587070	G	A
6	chr6:22587088:A:C	0	22587088	C	A
6	chr6:22587169:T:C	0	22587169	C	T
6	chr6:22587428:G:A	0	22587428	A	G
6	chr6:22587533:G:A	0	22587533	A	G
6	chr6:22587600:G:A	0	22587600	A	G
6	chr6:22588807:C:T	0	22588807	T	C
6	chr6:22589373:T:G	0	22589373	G	T
6	chr6:22589475:C:T	0	22589475	T	C
6	chr6:22589752:A:G	0	22589752	G	A
6	chr6:22590925:C:A	0	22590925	A	C
6	chr6:22591772:T:TA	0	22591772	TA	T
6	chr6:22591987:T:C	0	22591987	C	T
6	chr6:22592543:T:C	0	22592543	C	T
6	chr6:22592578:C:T	0	22592578	T	C
6	chr6:22592655:C:A	0	22592655	A	C
6	chr6:22593197:T:G	0	22593197	G	T
6	chr6:22593447:G:A	0	22593447	A	G
6	chr6:22593648:A:G	0	22593648	G	A
6	chr6:22593951:G:A	0	22593951	A	G
6	chr6:22593983:G:C	0	22593983	C	G
6	chr6:22594735:T:G	0	22594735	G	T
6	chr6:22595199:C:T	0	22595199	T	C
6	chr6:22595304:A:T	0	22595304	T	A
6	chr6:22595598:G:T	0	22595598	T	G
6	chr6:22595825:A:G	0	22595825	G	A
6	chr6:22595969:T:TATG	0	22595969	TATG	T
6	chr6:22595978:C:T	0	22595978	T	C
6	chr6:22595987:A:C	0	22595987	C	A
6	chr6:22596235:T:A	0	22596235	A	T
6	chr6:22596277:G:A	0	22596277	A	G
6	chr6:22596586:T:C	0	22596586	C	T
6	chr6:22596758:C:T	0	22596758	T	C
6	chr6:22597030:T:G	0	22597030	G	T
6	chr6:22597034:G:A	0	22597034	A	G
6	chr6:22597396:C:T	0	22597396	T	C
6	chr6:22597611:G:A	0	22597611	A	G
6	chr6:22597825:T:C	0	22597825	C	T
6	chr6:22598289:G:A	0	22598289	A	G
6	chr6:22598478:G:C	0	22598478	C	G
6	chr6:22598507:G:A	0	22598507	A	G
6	chr6:22598564:G:A	0	22598564	A	G
6	chr6:22599762:A:G	0	22599762	G	A
6	chr6:22600017:C:A	0	22600017	A	C
6	chr6:22600263:A:G	0	22600263	G	A
6	chr6:22600416:C:T	0	22600416	T	C
6	chr6:22600584:G:A	0	22600584	A	G
6	chr6:22600840:C:G	0	22600840	G	C
6	chr6:22600992:G:A	0	22600992	A	G
6	chr6:22600996:A:G	0	22600996	G	A
6	chr6:22601187:C:G	0	22601187	G	C
6	chr6:22601319:T:G	0	22601319	G	T
6	chr6:22601372:T:G	0	22601372	G	T
6	chr6:22601865:G:A	0	22601865	A	G
6	chr6:22601894:CTGGG:C	0	22601894	C	CTGGG
6	chr6:22601935:T:C	0	22601935	C	T
6	chr6:22602189:T:A	0	22602189	A	T
6	chr6:22602541:C:A	0	22602541	A	C
6	chr6:22602814:C:T	0	22602814	T	C
6	chr6:22603063:G:T	0	22603063	T	G
6	chr6:22603330:G:A	0	22603330	A	G
6	chr6:22603381:G:A	0	22603381	A	G
6	chr6:22603717:A:C	0	22603717	C	A
6	chr6:22604090:G:A	0	22604090	A	G
6	chr6:22604508:G:T	0	22604508	T	G
6	chr6:22605584:C:T	0	22605584	T	C
6	chr6:22606544:A:G	0	22606544	G	A
6	chr6:22606713:C:A	0	22606713	A	C
6	chr6:22606797:A:C	0	22606797	C	A
6	chr6:22607714:T:C	0	22607714	C	T
6	chr6:22607976:C:T	0	22607976	T	C
6	chr6:22608232:G:T	0	22608232	T	G
6	chr6:22608514:GAC:G	0	22608514	G	GAC
6	chr6:22608527:AG:A	0	22608527	A	AG
6	chr6:22608569:G:A	0	22608569	A	G
6	chr6:22608654:A:G	0	22608654	G	A
6	chr6:22609688:C:T	0	22609688	T	C
6	chr6:22609721:G:A	0	22609721	A	G
6	chr6:22609936:T:C	0	22609936	C	T
6	chr6:22610040:A:T	0	22610040	T	A
6	chr6:22610247:C:T	0	22610247	T	C
6	chr6:22610383:T:C	0	22610383	C	T
6	chr6:22610481:C:T	0	22610481	T	C
6	chr6:22610606:C:T	0	22610606	T	C
6	chr6:22611164:C:T	0	22611164	T	C
6	chr6:22611280:C:T	0	22611280	T	C
6	chr6:22611294:G:A	0	22611294	A	G
6	chr6:22611465:G:A	0	22611465	A	G
6	chr6:22611524:A:G	0	22611524	G	A
6	chr6:22612360:T:C	0	22612360	C	T
6	chr6:22612400:G:A	0	22612400	A	G
6	chr6:22612505:T:TA	0	22612505	TA	T
6	chr6:22612528:T:C	0	22612528	C	T
6	chr6:22612602:T:A	0	22612602	A	T
6	chr6:22612683:C:T	0	22612683	T	C
6	chr6:22613036:T:A	0	22613036	A	T
6	chr6:22613090:A:G	0	22613090	G	A
6	chr6:22613582:T:C	0	22613582	C	T
6	chr6:22613618:G:A	0	22613618	A	G
6	chr6:22613690:G:A	0	22613690	A	G
6	chr6:22614030:C:T	0	22614030	T	C
6	chr6:22615255:C:T	0	22615255	T	C
6	chr6:22615470:GAGC:G	0	22615470	G	GAGC
6	chr6:22615933:A:G	0	22615933	G	A
6	chr6:22617035:A:G	0	22617035	G	A
6	chr6:22617865:A:G	0	22617865	G	A
6	chr6:22618050:C:T	0	22618050	T	C
6	chr6:22618188:T:A	0	22618188	A	T
6	chr6:22618720:A:T	0	22618720	T	A
6	chr6:22618927:T:C	0	22618927	C	T
6	chr6:22619414:G:A	0	22619414	A	G
6	chr6:22619566:G:A	0	22619566	A	G
6	chr6:22619587:C:A	0	22619587	A	C
6	chr6:22620667:G:A	0	22620667	A	G
6	chr6:22620877:C:G	0	22620877	G	C
6	chr6:22621378:ACC:A	0	22621378	A	ACC
6	chr6:22621457:A:G	0	22621457	G	A
6	chr6:22621625:A:G	0	22621625	G	A
6	chr6:22621842:T:A	0	22621842	A	T
6	chr6:22621903:T:A	0	22621903	A	T
6	chr6:22622409:T:C	0	22622409	C	T
6	chr6:22622421:T:C	0	22622421	C	T
6	chr6:22622729:A:G	0	22622729	G	A
6	chr6:22623010:A:G	0	22623010	G	A
6	chr6:22623242:C:T	0	22623242	T	C
6	chr6:22623385:G:A	0	22623385	A	G
6	chr6:22624393:A:G	0	22624393	G	A
6	chr6:22624494:ATTACCTTAGTCTCTGTTAAAATT:A	0	22624494	A	ATTACCTTAGTCTCTGTTAAAATT
6	chr6:22624578:A:G	0	22624578	G	A
6	chr6:22624588:G:A	0	22624588	A	G
6	chr6:22625115:G:A	0	22625115	A	G
6	chr6:22625466:A:G	0	22625466	G	A
6	chr6:22625508:T:C	0	22625508	C	T
6	chr6:22625760:T:A	0	22625760	A	T
6	chr6:22625826:G:A	0	22625826	A	G
6	chr6:22626138:C:T	0	22626138	T	C
6	chr6:22626497:T:C	0	22626497	C	T
6	chr6:22626627:G:T	0	22626627	T	G
6	chr6:22627611:G:C	0	22627611	C	G
6	chr6:22627927:A:G	0	22627927	G	A
6	chr6:22628015:C:T	0	22628015	T	C
6	chr6:22628438:A:T	0	22628438	T	A
6	chr6:22628616:T:C	0	22628616	C	T
6	chr6:22628766:C:G	0	22628766	G	C
6	chr6:22629440:G:A	0	22629440	A	G
6	chr6:22629457:C:T	0	22629457	T	C
6	chr6:22629469:A:G	0	22629469	G	A
6	chr6:22630283:A:G	0	22630283	G	A
6	chr6:22630453:C:T	0	22630453	T	C
6	chr6:22631467:C:T	0	22631467	T	C
6	chr6:22631607:C:T	0	22631607	T	C
6	chr6:22631761:G:A	0	22631761	A	G
6	chr6:22632434:G:C	0	22632434	C	G
6	chr6:22633053:A:G	0	22633053	G	A
6	chr6:22633512:G:T	0	22633512	T	G
6	chr6:22633602:T:A	0	22633602	A	T
6	chr6:22634923:G:A	0	22634923	A	G
6	chr6:22635115:C:G	0	22635115	G	C
6	chr6:22635709:T:C	0	22635709	C	T
6	chr6:22637229:A:T	0	22637229	T	A
6	chr6:22637400:A:G	0	22637400	G	A
6	chr6:22637835:C:T	0	22637835	T	C
6	chr6:22638297:C:T	0	22638297	T	C
6	chr6:22638360:T:A	0	22638360	A	T
6	chr6:22638601:G:A	0	22638601	A	G
6	chr6:22639558:G:A	0	22639558	A	G
6	chr6:22639917:T:C	0	22639917	C	T
6	chr6:22641202:A:T	0	22641202	T	A
6	chr6:22641475:G:T	0	22641475	T	G
6	chr6:22641576:T:G	0	22641576	G	T
6	chr6:22641681:C:T	0	22641681	T	C
6	chr6:22642099:G:A	0	22642099	A	G
6	chr6:22642871:G:C	0	22642871	C	G
6	chr6:22643020:A:C	0	22643020	C	A
6	chr6:22643125:T:A	0	22643125	A	T
6	chr6:22643648:A:T	0	22643648	T	A
6	chr6:22643874:G:A	0	22643874	A	G
6	chr6:22644023:G:A	0	22644023	A	G
6	chr6:22644844:A:T	0	22644844	T	A
6	chr6:22644910:CTA:C	0	22644910	C	CTA
6	chr6:22645142:T:TA	0	22645142	TA	T
6	chr6:22645233:G:A	0	22645233	A	G
6	chr6:22645484:G:A	0	22645484	A	G
6	chr6:22645786:A:T	0	22645786	T	A
6	chr6:22646050:A:C	0	22646050	C	A
6	chr6:22646118:C:T	0	22646118	T	C
6	chr6:22646306:A:G	0	22646306	G	A
6	chr6:22646464:C:T	0	22646464	T	C
6	chr6:22646568:A:C	0	22646568	C	A
6	chr6:22646674:A:G	0	22646674	G	A
6	chr6:22646689:C:A	0	22646689	A	C
6	chr6:22647038:C:T	0	22647038	T	C
6	chr6:22647338:A:G	0	22647338	G	A
6	chr6:22647393:T:C	0	22647393	C	T
6	chr6:22647828:A:G	0	22647828	G	A
6	chr6:22647841:T:A	0	22647841	A	T
6	chr6:22647919:C:T	0	22647919	T	C
6	chr6:22648535:T:C	0	22648535	C	T
6	chr6:22649637:T:G	0	22649637	G	T
6	chr6:22649950:CAT:C	0	22649950	C	CAT
6	chr6:22650706:T:G	0	22650706	G	T
6	chr6:22650870:A:G	0	22650870	G	A
6	chr6:22651336:T:C	0	22651336	C	T
6	chr6:22652098:A:G	0	22652098	G	A
6	chr6:22652386:T:C	0	22652386	C	T
6	chr6:22653440:C:T	0	22653440	T	C
6	chr6:22653621:A:G	0	22653621	G	A
6	chr6:22653812:A:G	0	22653812	G	A
6	chr6:22654337:T:A	0	22654337	A	T
6	chr6:22655013:G:A	0	22655013	A	G
6	chr6:22655206:G:A	0	22655206	A	G
6	chr6:22655370:T:C	0	22655370	C	T
6	chr6:22655581:T:C	0	22655581	C	T
6	chr6:22655838:C:G	0	22655838	G	C
6	chr6:22656099:T:C	0	22656099	C	T
6	chr6:22656742:G:A	0	22656742	A	G
6	chr6:22657385:A:G	0	22657385	G	A
6	chr6:22657592:A:G	0	22657592	G	A
6	chr6:22658100:C:G	0	22658100	G	C
6	chr6:22658968:T:C	0	22658968	C	T
6	chr6:22659771:G:T	0	22659771	T	G
6	chr6:22660103:T:G	0	22660103	G	T
6	chr6:22660834:A:G	0	22660834	G	A
6	chr6:22660871:C:T	0	22660871	T	C
6	chr6:22661042:TAA:T	0	22661042	T	TAA
6	chr6:22661052:C:T	0	22661052	T	C
6	chr6:22661210:C:A	0	22661210	A	C
6	chr6:22661439:G:C	0	22661439	C	G
6	chr6:22662020:T:C	0	22662020	C	T
6	chr6:22662178:G:T	0	22662178	T	G
6	chr6:22662488:A:G	0	22662488	G	A
6	chr6:22663027:T:TGA	0	22663027	TGA	T
6	chr6:22663243:T:A	0	22663243	A	T
6	chr6:22663553:A:C	0	22663553	C	A
6	chr6:22663591:C:T	0	22663591	T	C
6	chr6:22664494:C:T	0	22664494	T	C
6	chr6:22664578:AT:A	0	22664578	A	AT
6	chr6:22664693:C:T	0	22664693	T	C
6	chr6:22664740:C:T	0	22664740	T	C
6	chr6:22665007:T:C	0	22665007	C	T
6	chr6:22665081:C:T	0	22665081	T	C
6	chr6:22665088:T:C	0	22665088	C	T
6	chr6:22665123:T:C	0	22665123	C	T
6	chr6:22666587:T:C	0	22666587	C	T
6	chr6:22671124:C:T	0	22671124	T	C
6	chr6:22671580:C:G	0	22671580	G	C
6	chr6:22672617:T:C	0	22672617	C	T
6	chr6:22673108:T:C	0	22673108	C	T
6	chr6:22673483:T:C	0	22673483	C	T
6	chr6:22673636:A:T	0	22673636	T	A
6	chr6:22673743:G:A	0	22673743	A	G
6	chr6:22673898:C:T	0	22673898	T	C
6	chr6:22675233:G:A	0	22675233	A	G
6	chr6:22675577:G:A	0	22675577	A	G
6	chr6:22675845:A:G	0	22675845	G	A
6	chr6:22675887:A:T	0	22675887	T	A
6	chr6:22676286:G:A	0	22676286	A	G
6	chr6:22676370:A:G	0	22676370	G	A
6	chr6:22676422:T:G	0	22676422	G	T
6	chr6:22676598:G:T	0	22676598	T	G
6	chr6:22676978:A:G	0	22676978	G	A
6	chr6:22677049:A:G	0	22677049	G	A
6	chr6:22677336:A:G	0	22677336	G	A
6	chr6:22677554:T:A	0	22677554	A	T
6	chr6:22679289:C:T	0	22679289	T	C
6	chr6:22679673:G:C	0	22679673	C	G
6	chr6:22680765:G:A	0	22680765	A	G
6	chr6:22680788:A:C	0	22680788	C	A
6	chr6:22681111:C:T	0	22681111	T	C
6	chr6:22681300:A:G	0	22681300	G	A
6	chr6:22681759:A:G	0	22681759	G	A
6	chr6:22683679:GTAAGT:G	0	22683679	G	GTAAGT
6	chr6:22683862:T:C	0	22683862	C	T
6	chr6:22684206:G:A	0	22684206	A	G
6	chr6:22684433:C:T	0	22684433	T	C
6	chr6:22685017:TC:T	0	22685017	T	TC
6	chr6:22685218:G:A	0	22685218	A	G
6	chr6:22685702:G:A	0	22685702	A	G
6	chr6:22685851:C:T	0	22685851	T	C
6	chr6:22686612:C:T	0	22686612	T	C
6	chr6:22687269:T:C	0	22687269	C	T
6	chr6:22687704:A:AG	0	22687704	AG	A
6	chr6:22688497:A:G	0	22688497	G	A
6	chr6:22688845:C:T	0	22688845	T	C
6	chr6:22692048:A:C	0	22692048	C	A
6	chr6:22692361:A:T	0	22692361	T	A
6	chr6:22692776:G:A	0	22692776	A	G
6	chr6:22693100:C:T	0	22693100	T	C
6	chr6:22694600:G:T	0	22694600	T	G
6	chr6:22695524:C:T	0	22695524	T	C
6	chr6:22695677:A:G	0	22695677	G	A
6	chr6:22695763:A:G	0	22695763	G	A
6	chr6:22696302:A:T	0	22696302	T	A
6	chr6:22696544:C:T	0	22696544	T	C
6	chr6:22697270:T:A	0	22697270	A	T
6	chr6:22698036:T:C	0	22698036	C	T
6	chr6:22698186:G:A	0	22698186	A	G
6	chr6:22698484:C:T	0	22698484	T	C
6	chr6:22698567:G:A	0	22698567	A	G
6	chr6:22700106:C:T	0	22700106	T	C
6	chr6:22700334:A:C	0	22700334	C	A
6	chr6:22700569:C:T	0	22700569	T	C
6	chr6:22700962:C:T	0	22700962	T	C
6	chr6:22701266:G:A	0	22701266	A	G
6	chr6:22701544:G:A	0	22701544	A	G
6	chr6:22701599:A:G	0	22701599	G	A
6	chr6:22701823:A:T	0	22701823	T	A
6	chr6:22701832:G:A	0	22701832	A	G
6	chr6:22702418:G:A	0	22702418	A	G
6	chr6:22704176:G:A	0	22704176	A	G
6	chr6:22704192:T:G	0	22704192	G	T
6	chr6:22704281:G:A	0	22704281	A	G
6	chr6:22704423:C:T	0	22704423	T	C
6	chr6:22704866:C:A	0	22704866	A	C
6	chr6:22705266:T:C	0	22705266	C	T
6	chr6:22705426:T:G	0	22705426	G	T
6	chr6:22705728:C:A	0	22705728	A	C
6	chr6:22705775:A:G	0	22705775	G	A
6	chr6:22705788:A:G	0	22705788	G	A
6	chr6:22705985:G:A	0	22705985	A	G
6	chr6:22706007:G:A	0	22706007	A	G
6	chr6:22706406:G:A	0	22706406	A	G
6	chr6:22706601:T:C	0	22706601	C	T
6	chr6:22706942:G:A	0	22706942	A	G
6	chr6:22707372:G:A	0	22707372	A	G
6	chr6:22707560:A:C	0	22707560	C	A
6	chr6:22707999:A:G	0	22707999	G	A
6	chr6:22708314:G:C	0	22708314	C	G
6	chr6:22708572:A:C	0	22708572	C	A
6	chr6:22708691:C:T	0	22708691	T	C
6	chr6:22709201:A:G	0	22709201	G	A
6	chr6:22709252:A:G	0	22709252	G	A
6	chr6:22709254:A:G	0	22709254	G	A
6	chr6:22709374:G:A	0	22709374	A	G
6	chr6:22709399:T:G	0	22709399	G	T
6	chr6:22709812:A:C	0	22709812	C	A
6	chr6:22710271:T:C	0	22710271	C	T
6	chr6:22710795:A:G	0	22710795	G	A
6	chr6:22711479:G:A	0	22711479	A	G
6	chr6:22711528:A:T	0	22711528	T	A
6	chr6:22711578:C:T	0	22711578	T	C
6	chr6:22711867:G:C	0	22711867	C	G
6	chr6:22712198:C:A	0	22712198	A	C
6	chr6:22712411:G:A	0	22712411	A	G
6	chr6:22712413:ATCTC:A	0	22712413	A	ATCTC
6	chr6:22712596:A:G	0	22712596	G	A
6	chr6:22712717:A:C	0	22712717	C	A
6	chr6:22712822:G:A	0	22712822	A	G
6	chr6:22712891:T:C	0	22712891	C	T
6	chr6:22713012:C:T	0	22713012	T	C
6	chr6:22713211:C:A	0	22713211	A	C
6	chr6:22713329:C:G	0	22713329	G	C
6	chr6:22713422:C:T	0	22713422	T	C
6	chr6:22713696:C:G	0	22713696	G	C
6	chr6:22713723:T:C	0	22713723	C	T
6	chr6:22714353:T:G	0	22714353	G	T
6	chr6:22715268:G:A	0	22715268	A	G
6	chr6:22716028:G:A	0	22716028	A	G
6	chr6:22717060:A:C	0	22717060	C	A
6	chr6:22717682:A:G	0	22717682	G	A
6	chr6:22717809:A:T	0	22717809	T	A
6	chr6:22718242:T:A	0	22718242	A	T
6	chr6:22718557:T:A	0	22718557	A	T
6	chr6:22718995:G:A	0	22718995	A	G
6	chr6:22719150:T:A	0	22719150	A	T
6	chr6:22719202:A:G	0	22719202	G	A
6	chr6:22719835:T:A	0	22719835	A	T
6	chr6:22719852:C:T	0	22719852	T	C
6	chr6:22719951:A:G	0	22719951	G	A
6	chr6:22720132:T:C	0	22720132	C	T
6	chr6:22721157:A:T	0	22721157	T	A
6	chr6:22721408:C:A	0	22721408	A	C
6	chr6:22722379:C:T	0	22722379	T	C
6	chr6:22723509:A:G	0	22723509	G	A
6	chr6:22723930:T:G	0	22723930	G	T
6	chr6:22724087:A:C	0	22724087	C	A
6	chr6:22724522:T:G	0	22724522	G	T
6	chr6:22725679:A:C	0	22725679	C	A
6	chr6:22725849:C:T	0	22725849	T	C
6	chr6:22725971:A:G	0	22725971	G	A
6	chr6:22726428:G:A	0	22726428	A	G
6	chr6:22726587:A:T	0	22726587	T	A
6	chr6:22728267:T:A	0	22728267	A	T
6	chr6:22728559:A:G	0	22728559	G	A
6	chr6:22729071:G:T	0	22729071	T	G
6	chr6:22729860:T:C	0	22729860	C	T
6	chr6:22730009:T:C	0	22730009	C	T
6	chr6:22730588:C:T	0	22730588	T	C
6	chr6:22730725:A:T	0	22730725	T	A
6	chr6:22730752:T:C	0	22730752	C	T
6	chr6:22731260:T:A	0	22731260	A	T
6	chr6:22731285:A:C	0	22731285	C	A
6	chr6:22733184:G:T	0	22733184	T	G
6	chr6:22733500:C:T	0	22733500	T	C
6	chr6:22733584:G:T	0	22733584	T	G
6	chr6:22733689:G:A	0	22733689	A	G
6	chr6:22734184:T:G	0	22734184	G	T
6	chr6:22734679:C:T	0	22734679	T	C
6	chr6:22734760:A:G	0	22734760	G	A
6	chr6:22735430:G:A	0	22735430	A	G
6	chr6:22735640:G:A	0	22735640	A	G
6	chr6:22736094:C:T	0	22736094	T	C
6	chr6:22736457:C:T	0	22736457	T	C
6	chr6:22736543:A:G	0	22736543	G	A
6	chr6:22736788:T:C	0	22736788	C	T
6	chr6:22737530:A:C	0	22737530	C	A
6	chr6:22737533:G:T	0	22737533	T	G
6	chr6:22738502:G:A	0	22738502	A	G
6	chr6:22738516:T:G	0	22738516	G	T
6	chr6:22739012:C:T	0	22739012	T	C
6	chr6:22739136:T:C	0	22739136	C	T
6	chr6:22741222:A:G	0	22741222	G	A
6	chr6:22741367:C:T	0	22741367	T	C
6	chr6:22741634:A:G	0	22741634	G	A
6	chr6:22742202:A:G	0	22742202	G	A
6	chr6:22742235:C:G	0	22742235	G	C
6	chr6:22743174:A:G	0	22743174	G	A
6	chr6:22744178:A:G	0	22744178	G	A
6	chr6:22744216:C:A	0	22744216	A	C
6	chr6:22745061:T:C	0	22745061	C	T
6	chr6:22745332:T:C	0	22745332	C	T
6	chr6:22745636:AATGATGGTTTCACAAC:A	0	22745636	A	AATGATGGTTTCACAAC
6	chr6:22745888:A:G	0	22745888	G	A
6	chr6:22745961:A:G	0	22745961	G	A
6	chr6:22745999:C:T	0	22745999	T	C
6	chr6:22746022:C:G	0	22746022	G	C
6	chr6:22746169:A:G	0	22746169	G	A
6	chr6:22746570:T:C	0	22746570	C	T
6	chr6:22747029:T:C	0	22747029	C	T
6	chr6:22747105:G:A	0	22747105	A	G
6	chr6:22747957:C:T	0	22747957	T	C
6	chr6:22748441:C:T	0	22748441	T	C
6	chr6:22748445:A:G	0	22748445	G	A
6	chr6:22748882:G:A	0	22748882	A	G
6	chr6:22748928:T:C	0	22748928	C	T
6	chr6:22749099:T:G	0	22749099	G	T
6	chr6:22749380:T:C	0	22749380	C	T
6	chr6:22749450:A:G	0	22749450	G	A
6	chr6:22750415:G:C	0	22750415	C	G
6	chr6:22751719:T:C	0	22751719	C	T
6	chr6:22751758:G:T	0	22751758	T	G
6	chr6:22751993:T:C	0	22751993	C	T
6	chr6:22752818:A:G	0	22752818	G	A
6	chr6:22754189:G:A	0	22754189	A	G
6	chr6:22754717:A:G	0	22754717	G	A
6	chr6:22754910:A:G	0	22754910	G	A
6	chr6:22755090:A:G	0	22755090	G	A
6	chr6:22755350:G:A	0	22755350	A	G
6	chr6:22755581:C:G	0	22755581	G	C
6	chr6:22756583:C:T	0	22756583	T	C
6	chr6:22756588:A:G	0	22756588	G	A
6	chr6:22757031:C:T	0	22757031	T	C
6	chr6:22757598:C:A	0	22757598	A	C
6	chr6:22757671:T:C	0	22757671	C	T
6	chr6:22757710:A:G	0	22757710	G	A
6	chr6:22758563:T:C	0	22758563	C	T
6	chr6:22758775:C:T	0	22758775	T	C
6	chr6:22759240:C:T	0	22759240	T	C
6	chr6:22759941:T:C	0	22759941	C	T
6	chr6:22759948:T:G	0	22759948	G	T
6	chr6:22760622:TA:T	0	22760622	T	TA
6	chr6:22761578:C:T	0	22761578	T	C
6	chr6:22762592:C:T	0	22762592	T	C
6	chr6:22762795:A:T	0	22762795	T	A
6	chr6:22762855:C:T	0	22762855	T	C
6	chr6:22764298:G:A	0	22764298	A	G
6	chr6:22765102:C:T	0	22765102	T	C
6	chr6:22765159:C:T	0	22765159	T	C
6	chr6:22765656:C:T	0	22765656	T	C
6	chr6:22766486:T:C	0	22766486	C	T
6	chr6:22767379:A:C	0	22767379	C	A
6	chr6:22768439:T:C	0	22768439	C	T
6	chr6:22768468:G:A	0	22768468	A	G
6	chr6:22769731:T:C	0	22769731	C	T
6	chr6:22773109:G:T	0	22773109	T	G
6	chr6:22773479:C:T	0	22773479	T	C
6	chr6:22774318:T:C	0	22774318	C	T
6	chr6:22775382:C:T	0	22775382	T	C
6	chr6:22775835:G:T	0	22775835	T	G
6	chr6:22776224:G:A	0	22776224	A	G
6	chr6:22776645:G:A	0	22776645	A	G
6	chr6:22777402:G:A	0	22777402	A	G
6	chr6:22779211:CT:C	0	22779211	C	CT
6	chr6:22779347:A:G	0	22779347	G	A
6	chr6:22780052:A:G	0	22780052	G	A
6	chr6:22780388:C:T	0	22780388	T	C
6	chr6:22780486:C:T	0	22780486	T	C
6	chr6:22782194:C:A	0	22782194	A	C
6	chr6:22783099:A:G	0	22783099	G	A
6	chr6:22783597:A:G	0	22783597	G	A
6	chr6:22784052:G:A	0	22784052	A	G
6	chr6:22784886:T:C	0	22784886	C	T
6	chr6:22785971:T:C	0	22785971	C	T
6	chr6:22786150:A:C	0	22786150	C	A
6	chr6:22786357:A:T	0	22786357	T	A
6	chr6:22786429:C:T	0	22786429	T	C
6	chr6:22786448:T:G	0	22786448	G	T
6	chr6:22786537:G:C	0	22786537	C	G
6	chr6:22786784:T:C	0	22786784	C	T
6	chr6:22787302:T:G	0	22787302	G	T
6	chr6:22788633:AC:A	0	22788633	A	AC
6	chr6:22789299:T:C	0	22789299	C	T
6	chr6:22791396:A:G	0	22791396	G	A
6	chr6:22791546:A:AAGCCACC	0	22791546	AAGCCACC	A
6	chr6:22791769:C:G	0	22791769	G	C
6	chr6:22792530:T:A	0	22792530	A	T
6	chr6:22792650:A:G	0	22792650	G	A
6	chr6:22793011:C:T	0	22793011	T	C
6	chr6:22793089:T:C	0	22793089	C	T
6	chr6:22793110:G:C	0	22793110	C	G
6	chr6:22793111:G:A	0	22793111	A	G
6	chr6:22793770:G:A	0	22793770	A	G
6	chr6:22794480:A:T	0	22794480	T	A
6	chr6:22794768:C:G	0	22794768	G	C
6	chr6:22794781:G:A	0	22794781	A	G
6	chr6:22794875:A:G	0	22794875	G	A
6	chr6:22794906:A:G	0	22794906	G	A
6	chr6:22795109:C:T	0	22795109	T	C
6	chr6:22795281:C:T	0	22795281	T	C
6	chr6:22795457:T:C	0	22795457	C	T
6	chr6:22796400:CAA:C	0	22796400	C	CAA
6	chr6:22796524:C:T	0	22796524	T	C
6	chr6:22796765:A:G	0	22796765	G	A
6	chr6:22798520:T:A	0	22798520	A	T
6	chr6:22798815:T:A	0	22798815	A	T
6	chr6:22799037:T:G	0	22799037	G	T
6	chr6:22799471:A:G	0	22799471	G	A
6	chr6:22800487:A:G	0	22800487	G	A
6	chr6:22800559:T:A	0	22800559	A	T
6	chr6:22800679:C:T	0	22800679	T	C
6	chr6:22800756:A:G	0	22800756	G	A
6	chr6:22800757:T:C	0	22800757	C	T
6	chr6:22801629:T:G	0	22801629	G	T
6	chr6:22802457:A:G	0	22802457	G	A
6	chr6:22802868:T:C	0	22802868	C	T
6	chr6:22802937:A:T	0	22802937	T	A
6	chr6:22803001:T:C	0	22803001	C	T
6	chr6:22803388:T:C	0	22803388	C	T
6	chr6:22803704:C:T	0	22803704	T	C
6	chr6:22804046:C:CTG	0	22804046	CTG	C
6	chr6:22804249:C:T	0	22804249	T	C
6	chr6:22805412:A:G	0	22805412	G	A
6	chr6:22805638:C:G	0	22805638	G	C
6	chr6:22806364:C:T	0	22806364	T	C
6	chr6:22806753:G:A	0	22806753	A	G
6	chr6:22806980:A:G	0	22806980	G	A
6	chr6:22807587:C:A	0	22807587	A	C
6	chr6:22807595:G:A	0	22807595	A	G
6	chr6:22807970:T:C	0	22807970	C	T
6	chr6:22808881:G:A	0	22808881	A	G
6	chr6:22809314:G:C	0	22809314	C	G
6	chr6:22809566:T:C	0	22809566	C	T
6	chr6:22809837:G:A	0	22809837	A	G
6	chr6:22811118:C:T	0	22811118	T	C
6	chr6:22811738:T:C	0	22811738	C	T
6	chr6:22812114:C:T	0	22812114	T	C
6	chr6:22812364:A:AC	0	22812364	AC	A
6	chr6:22813213:G:A	0	22813213	A	G
6	chr6:22813513:C:T	0	22813513	T	C
6	chr6:22813536:T:G	0	22813536	G	T
6	chr6:22815569:T:C	0	22815569	C	T
6	chr6:22817037:G:A	0	22817037	A	G
6	chr6:22817330:C:A	0	22817330	A	C
6	chr6:22817621:T:C	0	22817621	C	T
6	chr6:22818321:T:G	0	22818321	G	T
6	chr6:22819092:T:C	0	22819092	C	T
6	chr6:22819108:G:A	0	22819108	A	G
6	chr6:22819171:A:G	0	22819171	G	A
6	chr6:22819970:C:T	0	22819970	T	C
6	chr6:22820079:C:T	0	22820079	T	C
6	chr6:22820399:C:T	0	22820399	T	C
6	chr6:22821721:G:A	0	22821721	A	G
6	chr6:22822203:G:A	0	22822203	A	G
6	chr6:22822285:G:A	0	22822285	A	G
6	chr6:22823007:G:A	0	22823007	A	G
6	chr6:22823080:G:A	0	22823080	A	G
6	chr6:22823272:T:A	0	22823272	A	T
6	chr6:22823382:A:G	0	22823382	G	A
6	chr6:22823535:T:C	0	22823535	C	T
6	chr6:22824780:G:A	0	22824780	A	G
6	chr6:22825340:G:A	0	22825340	A	G
6	chr6:22826461:C:T	0	22826461	T	C
6	chr6:22826864:T:C	0	22826864	C	T
6	chr6:22826877:G:A	0	22826877	A	G
6	chr6:22827654:AG:A	0	22827654	A	AG
6	chr6:22827714:A:T	0	22827714	T	A
6	chr6:22828516:A:AG	0	22828516	AG	A
6	chr6:22828984:T:C	0	22828984	C	T
6	chr6:22829090:C:T	0	22829090	T	C
6	chr6:22829245:T:C	0	22829245	C	T
6	chr6:22829930:T:C	0	22829930	C	T
6	chr6:22829978:T:C	0	22829978	C	T
6	chr6:22830695:A:G	0	22830695	G	A
6	chr6:22830802:T:G	0	22830802	G	T
6	chr6:22831096:C:T	0	22831096	T	C
6	chr6:22831244:T:C	0	22831244	C	T
6	chr6:22831287:A:G	0	22831287	G	A
6	chr6:22831736:A:G	0	22831736	G	A
6	chr6:22832016:C:T	0	22832016	T	C
6	chr6:22832106:A:G	0	22832106	G	A
6	chr6:22832176:G:A	0	22832176	A	G
6	chr6:22832626:T:C	0	22832626	C	T
6	chr6:22832785:C:T	0	22832785	T	C
6	chr6:22832837:C:A	0	22832837	A	C
6	chr6:22833253:C:T	0	22833253	T	C
6	chr6:22833348:C:T	0	22833348	T	C
6	chr6:22833450:A:C	0	22833450	C	A
6	chr6:22833795:T:C	0	22833795	C	T
6	chr6:22834294:T:C	0	22834294	C	T
6	chr6:22834957:C:G	0	22834957	G	C
6	chr6:22835882:G:A	0	22835882	A	G
6	chr6:22838755:C:T	0	22838755	T	C
6	chr6:22839150:T:C	0	22839150	C	T
6	chr6:22839386:T:C	0	22839386	C	T
6	chr6:22840848:G:A	0	22840848	A	G
6	chr6:22841244:G:A	0	22841244	A	G
6	chr6:22841419:T:C	0	22841419	C	T
6	chr6:22841569:AGGCTACCCAAACAGCAT:A	0	22841569	A	AGGCTACCCAAACAGCAT
6	chr6:22841654:A:G	0	22841654	G	A
6	chr6:22842111:A:G	0	22842111	G	A
6	chr6:22842370:A:C	0	22842370	C	A
6	chr6:22842402:T:C	0	22842402	C	T
6	chr6:22842496:A:G	0	22842496	G	A
6	chr6:22843103:T:C	0	22843103	C	T
6	chr6:22843508:TGA:T	0	22843508	T	TGA
6	chr6:22844466:C:G	0	22844466	G	C
6	chr6:22844839:T:C	0	22844839	C	T
6	chr6:22845823:A:G	0	22845823	G	A
6	chr6:22846454:G:A	0	22846454	A	G
6	chr6:22846821:C:A	0	22846821	A	C
6	chr6:22847059:A:G	0	22847059	G	A
6	chr6:22847147:G:A	0	22847147	A	G
6	chr6:22847722:G:A	0	22847722	A	G
6	chr6:22847756:G:T	0	22847756	T	G
6	chr6:22847965:T:A	0	22847965	A	T
6	chr6:22848316:T:C	0	22848316	C	T
6	chr6:22848428:C:T	0	22848428	T	C
6	chr6:22848477:T:C	0	22848477	C	T
6	chr6:22848577:T:G	0	22848577	G	T
6	chr6:22848639:C:T	0	22848639	T	C
6	chr6:22848709:C:T	0	22848709	T	C
6	chr6:22848818:T:C	0	22848818	C	T
6	chr6:22849670:A:T	0	22849670	T	A
6	chr6:22849716:A:G	0	22849716	G	A
6	chr6:22849883:TAGATAGATAGATAGATAGAC:T	0	22849883	T	TAGATAGATAGATAGATAGAC
6	chr6:22849929:T:C	0	22849929	C	T
6	chr6:22850088:G:A	0	22850088	A	G
6	chr6:22850783:A:G	0	22850783	G	A
6	chr6:22851164:T:C	0	22851164	C	T
6	chr6:22851803:C:T	0	22851803	T	C
6	chr6:22853019:T:C	0	22853019	C	T
6	chr6:22853719:A:G	0	22853719	G	A
6	chr6:22853897:T:C	0	22853897	C	T
6	chr6:22854350:G:T	0	22854350	T	G
6	chr6:22854521:T:C	0	22854521	C	T
6	chr6:22854786:A:G	0	22854786	G	A
6	chr6:22856178:T:C	0	22856178	C	T
6	chr6:22856326:C:T	0	22856326	T	C
6	chr6:22856397:A:G	0	22856397	G	A
6	chr6:22857054:G:C	0	22857054	C	G
6	chr6:22857172:T:A	0	22857172	A	T
6	chr6:22857399:G:A	0	22857399	A	G
6	chr6:22857761:T:C	0	22857761	C	T
6	chr6:22857826:G:A	0	22857826	A	G
6	chr6:22857831:C:G	0	22857831	G	C
6	chr6:22858110:C:T	0	22858110	T	C
6	chr6:22858122:G:A	0	22858122	A	G
6	chr6:22858140:C:T	0	22858140	T	C
6	chr6:22858261:C:T	0	22858261	T	C
6	chr6:22858603:T:C	0	22858603	C	T
6	chr6:22858918:C:T	0	22858918	T	C
6	chr6:22858972:C:T	0	22858972	T	C
6	chr6:22859206:C:T	0	22859206	T	C
6	chr6:22859290:C:T	0	22859290	T	C
6	chr6:22859344:C:A	0	22859344	A	C
6	chr6:22859417:T:A	0	22859417	A	T
6	chr6:22860493:C:T	0	22860493	T	C
6	chr6:22861325:C:A	0	22861325	A	C
6	chr6:22861805:A:T	0	22861805	T	A
6	chr6:22861843:G:T	0	22861843	T	G
6	chr6:22862342:C:T	0	22862342	T	C
6	chr6:22862703:T:C	0	22862703	C	T
6	chr6:22863006:C:T	0	22863006	T	C
6	chr6:22864137:A:G	0	22864137	G	A
6	chr6:22864258:G:T	0	22864258	T	G
6	chr6:22864428:G:A	0	22864428	A	G
6	chr6:22864607:A:T	0	22864607	T	A
6	chr6:22865046:A:T	0	22865046	T	A
6	chr6:22865148:T:G	0	22865148	G	T
6	chr6:22865963:C:T	0	22865963	T	C
6	chr6:22866472:GA:G	0	22866472	G	GA
6	chr6:22868042:A:G	0	22868042	G	A
6	chr6:22868538:G:A	0	22868538	A	G
6	chr6:22868878:C:T	0	22868878	T	C
6	chr6:22869967:C:T	0	22869967	T	C
6	chr6:22870465:A:T	0	22870465	T	A
6	chr6:22870507:A:G	0	22870507	G	A
6	chr6:22870686:A:G	0	22870686	G	A
6	chr6:22871267:G:A	0	22871267	A	G
6	chr6:22871301:T:A	0	22871301	A	T
6	chr6:22872378:C:T	0	22872378	T	C
6	chr6:22874578:T:C	0	22874578	C	T
6	chr6:22875019:A:G	0	22875019	G	A
6	chr6:22875034:C:T	0	22875034	T	C
6	chr6:22875169:T:G	0	22875169	G	T
6	chr6:22876925:G:A	0	22876925	A	G
6	chr6:22877550:C:T	0	22877550	T	C
6	chr6:22877747:A:G	0	22877747	G	A
6	chr6:22877758:C:T	0	22877758	T	C
6	chr6:22878785:C:A	0	22878785	A	C
6	chr6:22879095:A:G	0	22879095	G	A
6	chr6:22879225:T:C	0	22879225	C	T
6	chr6:22879521:T:C	0	22879521	C	T
6	chr6:22879879:C:T	0	22879879	T	C
6	chr6:22879947:C:T	0	22879947	T	C
6	chr6:22880070:G:C	0	22880070	C	G
6	chr6:22881686:C:T	0	22881686	T	C
6	chr6:22882098:A:T	0	22882098	T	A
6	chr6:22883027:T:A	0	22883027	A	T
6	chr6:22883375:G:A	0	22883375	A	G
6	chr6:22883408:C:A	0	22883408	A	C
6	chr6:22883642:G:A	0	22883642	A	G
6	chr6:22883729:T:C	0	22883729	C	T
6	chr6:22885085:T:C	0	22885085	C	T
6	chr6:22885446:A:G	0	22885446	G	A
6	chr6:22886608:C:T	0	22886608	T	C
6	chr6:22886750:C:T	0	22886750	T	C
6	chr6:22887364:G:A	0	22887364	A	G
6	chr6:22887876:A:C	0	22887876	C	A
6	chr6:22888959:C:T	0	22888959	T	C
6	chr6:22889025:T:A	0	22889025	A	T
6	chr6:22889277:T:C	0	22889277	C	T
6	chr6:22889531:G:C	0	22889531	C	G
6	chr6:22890231:T:C	0	22890231	C	T
6	chr6:22891070:T:G	0	22891070	G	T
6	chr6:22891379:C:T	0	22891379	T	C
6	chr6:22891817:T:C	0	22891817	C	T
6	chr6:22892455:C:T	0	22892455	T	C
6	chr6:22892524:C:T	0	22892524	T	C
6	chr6:22892919:A:C	0	22892919	C	A
6	chr6:22893205:C:T	0	22893205	T	C
6	chr6:22893766:A:C	0	22893766	C	A
6	chr6:22894441:A:G	0	22894441	G	A
6	chr6:22894533:C:T	0	22894533	T	C
6	chr6:22894924:C:T	0	22894924	T	C
6	chr6:22895200:C:T	0	22895200	T	C
6	chr6:22895465:A:C	0	22895465	C	A
6	chr6:22895553:CT:C	0	22895553	C	CT
6	chr6:22895900:A:T	0	22895900	T	A
6	chr6:22896183:A:G	0	22896183	G	A
6	chr6:22896184:T:C	0	22896184	C	T
6	chr6:22896536:G:T	0	22896536	T	G
6	chr6:22898373:T:C	0	22898373	C	T
6	chr6:22899015:C:G	0	22899015	G	C
6	chr6:22899063:A:G	0	22899063	G	A
6	chr6:22899123:C:T	0	22899123	T	C
6	chr6:22899319:T:C	0	22899319	C	T
6	chr6:22899874:C:T	0	22899874	T	C
6	chr6:22900201:A:G	0	22900201	G	A
6	chr6:22900510:G:C	0	22900510	C	G
6	chr6:22901083:C:T	0	22901083	T	C
6	chr6:22901149:T:C	0	22901149	C	T
6	chr6:22901571:A:G	0	22901571	G	A
6	chr6:22902204:A:G	0	22902204	G	A
6	chr6:22902641:T:G	0	22902641	G	T
6	chr6:22903361:G:A	0	22903361	A	G
6	chr6:22903398:T:C	0	22903398	C	T
6	chr6:22903515:C:T	0	22903515	T	C
6	chr6:22903655:T:G	0	22903655	G	T
6	chr6:22903738:C:T	0	22903738	T	C
6	chr6:22904626:T:C	0	22904626	C	T
6	chr6:22904808:G:A	0	22904808	A	G
6	chr6:22905088:G:C	0	22905088	C	G
6	chr6:22905124:G:T	0	22905124	T	G
6	chr6:22905230:C:T	0	22905230	T	C
6	chr6:22905254:A:AC	0	22905254	AC	A
6	chr6:22905574:T:C	0	22905574	C	T
6	chr6:22905993:G:T	0	22905993	T	G
6	chr6:22906323:GTCATGATAA:G	0	22906323	G	GTCATGATAA
6	chr6:22906384:C:T	0	22906384	T	C
6	chr6:22906569:C:T	0	22906569	T	C
6	chr6:22906652:A:AG	0	22906652	AG	A
6	chr6:22906656:TGTTCCCATTG:T	0	22906656	T	TGTTCCCATTG
6	chr6:22906715:A:G	0	22906715	G	A
6	chr6:22906987:T:C	0	22906987	C	T
6	chr6:22907279:G:T	0	22907279	T	G
6	chr6:22907309:C:T	0	22907309	T	C
6	chr6:22908157:T:C	0	22908157	C	T
6	chr6:22908429:A:G	0	22908429	G	A
6	chr6:22908648:A:T	0	22908648	T	A
6	chr6:22908955:A:T	0	22908955	T	A
6	chr6:22909014:G:C	0	22909014	C	G
6	chr6:22909044:A:C	0	22909044	C	A
6	chr6:22909143:G:A	0	22909143	A	G
6	chr6:22909651:A:C	0	22909651	C	A
6	chr6:22909751:G:A	0	22909751	A	G
6	chr6:22910203:A:G	0	22910203	G	A
6	chr6:22911034:G:A	0	22911034	A	G
6	chr6:22911898:T:G	0	22911898	G	T
6	chr6:22912153:G:A	0	22912153	A	G
6	chr6:22913238:C:T	0	22913238	T	C
6	chr6:22913358:T:C	0	22913358	C	T
6	chr6:22913480:A:T	0	22913480	T	A
6	chr6:22913609:G:C	0	22913609	C	G
6	chr6:22913726:A:T	0	22913726	T	A
6	chr6:22913903:G:A	0	22913903	A	G
6	chr6:22914030:T:A	0	22914030	A	T
6	chr6:22914695:A:C	0	22914695	C	A
6	chr6:22915548:T:C	0	22915548	C	T
6	chr6:22916945:T:C	0	22916945	C	T
6	chr6:22916948:T:C	0	22916948	C	T
6	chr6:22917270:T:C	0	22917270	C	T
6	chr6:22918015:AACAATAT:A	0	22918015	A	AACAATAT
6	chr6:22918877:CAT:C	0	22918877	C	CAT
6	chr6:22919031:G:C	0	22919031	C	G
6	chr6:22919090:T:C	0	22919090	C	T
6	chr6:22919660:C:T	0	22919660	T	C
6	chr6:22919733:T:C	0	22919733	C	T
6	chr6:22920059:A:T	0	22920059	T	A
6	chr6:22920442:T:C	0	22920442	C	T
6	chr6:22921242:C:A	0	22921242	A	C
6	chr6:22921351:T:A	0	22921351	A	T
6	chr6:22921550:C:G	0	22921550	G	C
6	chr6:22921629:T:C	0	22921629	C	T
6	chr6:22921878:G:A	0	22921878	A	G
6	chr6:22922160:A:G	0	22922160	G	A
6	chr6:22922239:C:G	0	22922239	G	C
6	chr6:22922592:G:A	0	22922592	A	G
6	chr6:22922938:A:G	0	22922938	G	A
6	chr6:22923722:T:C	0	22923722	C	T
6	chr6:22925302:C:A	0	22925302	A	C
6	chr6:22925887:T:C	0	22925887	C	T
6	chr6:22926652:C:T	0	22926652	T	C
6	chr6:22927103:G:A	0	22927103	A	G
6	chr6:22927371:C:G	0	22927371	G	C
6	chr6:22927388:T:C	0	22927388	C	T
6	chr6:22927659:T:C	0	22927659	C	T
6	chr6:22927902:C:T	0	22927902	T	C
6	chr6:22928018:A:C	0	22928018	C	A
6	chr6:22928488:T:C	0	22928488	C	T
6	chr6:22928507:G:C	0	22928507	C	G
6	chr6:22928604:C:A	0	22928604	A	C
6	chr6:22929044:A:AG	0	22929044	AG	A
6	chr6:22929055:A:G	0	22929055	G	A
6	chr6:22929111:A:T	0	22929111	T	A
6	chr6:22929536:C:A	0	22929536	A	C
6	chr6:22929848:G:A	0	22929848	A	G
6	chr6:22931012:T:C	0	22931012	C	T
6	chr6:22931401:A:T	0	22931401	T	A
6	chr6:22931905:AATTAAG:A	0	22931905	A	AATTAAG
6	chr6:22931953:T:A	0	22931953	A	T
6	chr6:22933023:T:G	0	22933023	G	T
6	chr6:22933050:A:T	0	22933050	T	A
6	chr6:22933133:A:G	0	22933133	G	A
6	chr6:22933245:A:G	0	22933245	G	A
6	chr6:22933549:C:T	0	22933549	T	C
6	chr6:22933632:T:G	0	22933632	G	T
6	chr6:22934557:T:A	0	22934557	A	T
6	chr6:22934979:C:T	0	22934979	T	C
6	chr6:22934982:C:T	0	22934982	T	C
6	chr6:22936598:A:G	0	22936598	G	A
6	chr6:22936872:C:T	0	22936872	T	C
6	chr6:22939162:T:C	0	22939162	C	T
6	chr6:22939178:C:T	0	22939178	T	C
6	chr6:22939424:T:C	0	22939424	C	T
6	chr6:22939653:C:T	0	22939653	T	C
6	chr6:22940470:C:T	0	22940470	T	C
6	chr6:22941510:T:A	0	22941510	A	T
6	chr6:22941605:C:T	0	22941605	T	C
6	chr6:22941984:G:A	0	22941984	A	G
6	chr6:22944379:A:G	0	22944379	G	A
6	chr6:22945147:G:A	0	22945147	A	G
6	chr6:22945799:T:C	0	22945799	C	T
6	chr6:22946223:A:C	0	22946223	C	A
6	chr6:22946395:A:C	0	22946395	C	A
6	chr6:22946965:C:T	0	22946965	T	C
6	chr6:22947737:G:T	0	22947737	T	G
6	chr6:22949527:C:T	0	22949527	T	C
6	chr6:22949739:C:T	0	22949739	T	C
6	chr6:22949757:T:C	0	22949757	C	T
6	chr6:22949912:G:A	0	22949912	A	G
6	chr6:22949919:G:A	0	22949919	A	G
6	chr6:22950043:A:T	0	22950043	T	A
6	chr6:22950886:A:T	0	22950886	T	A
6	chr6:22950928:C:T	0	22950928	T	C
6	chr6:22951011:T:C	0	22951011	C	T
6	chr6:22951472:G:GT	0	22951472	GT	G
6	chr6:22952036:A:G	0	22952036	G	A
6	chr6:22952256:A:C	0	22952256	C	A
6	chr6:22952419:C:CT	0	22952419	CT	C
6	chr6:22953024:G:A	0	22953024	A	G
6	chr6:22953210:C:T	0	22953210	T	C
6	chr6:22953326:C:T	0	22953326	T	C
6	chr6:22953506:C:T	0	22953506	T	C
6	chr6:22954207:A:G	0	22954207	G	A
6	chr6:22954261:G:A	0	22954261	A	G
6	chr6:22955793:C:T	0	22955793	T	C
6	chr6:22956023:T:C	0	22956023	C	T
6	chr6:22956398:T:C	0	22956398	C	T
6	chr6:22956550:C:T	0	22956550	T	C
6	chr6:22956793:G:A	0	22956793	A	G
6	chr6:22956847:C:T	0	22956847	T	C
6	chr6:22956889:G:A	0	22956889	A	G
6	chr6:22957357:A:G	0	22957357	G	A
6	chr6:22957508:C:T	0	22957508	T	C
6	chr6:22957567:A:G	0	22957567	G	A
6	chr6:22958005:T:C	0	22958005	C	T
6	chr6:22958473:C:G	0	22958473	G	C
6	chr6:22958480:C:T	0	22958480	T	C
6	chr6:22958524:C:A	0	22958524	A	C
6	chr6:22958885:A:G	0	22958885	G	A
6	chr6:22959299:T:C	0	22959299	C	T
6	chr6:22960022:T:C	0	22960022	C	T
6	chr6:22960529:T:C	0	22960529	C	T
6	chr6:22960735:AAC:A	0	22960735	A	AAC
6	chr6:22961089:C:T	0	22961089	T	C
6	chr6:22961247:G:C	0	22961247	C	G
6	chr6:22961248:G:A	0	22961248	A	G
6	chr6:22961920:C:T	0	22961920	T	C
6	chr6:22961968:C:T	0	22961968	T	C
6	chr6:22962569:A:G	0	22962569	G	A
6	chr6:22962598:A:G	0	22962598	G	A
6	chr6:22963250:C:T	0	22963250	T	C
6	chr6:22963518:T:C	0	22963518	C	T
6	chr6:22964210:A:G	0	22964210	G	A
6	chr6:22964255:T:G	0	22964255	G	T
6	chr6:22964946:A:G	0	22964946	G	A
6	chr6:22965270:T:C	0	22965270	C	T
6	chr6:22965925:G:A	0	22965925	A	G
6	chr6:22967763:A:T	0	22967763	T	A
6	chr6:22967806:C:T	0	22967806	T	C
6	chr6:22967913:C:T	0	22967913	T	C
6	chr6:22968604:T:C	0	22968604	C	T
6	chr6:22968661:A:C	0	22968661	C	A
6	chr6:22970210:T:C	0	22970210	C	T
6	chr6:22970319:C:T	0	22970319	T	C
6	chr6:22970887:A:T	0	22970887	T	A
6	chr6:22970909:T:C	0	22970909	C	T
6	chr6:22970910:G:A	0	22970910	A	G
6	chr6:22970971:C:G	0	22970971	G	C
6	chr6:22971363:T:C	0	22971363	C	T
6	chr6:22971437:G:A	0	22971437	A	G
6	chr6:22972104:T:C	0	22972104	C	T
6	chr6:22972813:T:C	0	22972813	C	T
6	chr6:22972896:T:C	0	22972896	C	T
6	chr6:22973057:G:A	0	22973057	A	G
6	chr6:22973290:A:C	0	22973290	C	A
6	chr6:22973355:T:C	0	22973355	C	T
6	chr6:22973702:T:A	0	22973702	A	T
6	chr6:22973878:A:C	0	22973878	C	A
6	chr6:22973997:C:T	0	22973997	T	C
6	chr6:22974408:G:A	0	22974408	A	G
6	chr6:22974418:G:T	0	22974418	T	G
6	chr6:22975074:T:C	0	22975074	C	T
6	chr6:22975565:A:G	0	22975565	G	A
6	chr6:22975788:C:G	0	22975788	G	C
6	chr6:22975847:T:G	0	22975847	G	T
6	chr6:22976253:A:G	0	22976253	G	A
6	chr6:22976389:C:A	0	22976389	A	C
6	chr6:22976867:A:G	0	22976867	G	A
6	chr6:22977043:A:G	0	22977043	G	A
6	chr6:22977223:A:G	0	22977223	G	A
6	chr6:22978102:T:A	0	22978102	A	T
6	chr6:22978729:G:A	0	22978729	A	G
6	chr6:22978733:A:G	0	22978733	G	A
6	chr6:22978737:T:C	0	22978737	C	T
6	chr6:22979407:A:G	0	22979407	G	A
6	chr6:22979688:G:C	0	22979688	C	G
6	chr6:22983413:G:A	0	22983413	A	G
6	chr6:22983460:G:A	0	22983460	A	G
6	chr6:22986392:T:G	0	22986392	G	T
6	chr6:22987136:A:G	0	22987136	G	A
6	chr6:22987241:C:T	0	22987241	T	C
6	chr6:22987321:C:G	0	22987321	G	C
6	chr6:22987552:T:C	0	22987552	C	T
6	chr6:22987574:T:C	0	22987574	C	T
6	chr6:22987942:C:T	0	22987942	T	C
6	chr6:22988106:T:C	0	22988106	C	T
6	chr6:22988863:A:G	0	22988863	G	A
6	chr6:22989033:A:AG	0	22989033	AG	A
6	chr6:22989131:C:T	0	22989131	T	C
6	chr6:22989219:T:C	0	22989219	C	T
6	chr6:22989289:G:T	0	22989289	T	G
6	chr6:22989327:T:C	0	22989327	C	T
6	chr6:22989647:T:C	0	22989647	C	T
6	chr6:22990916:T:A	0	22990916	A	T
6	chr6:22992056:A:G	0	22992056	G	A
6	chr6:22992093:C:T	0	22992093	T	C
6	chr6:22994228:C:T	0	22994228	T	C
6	chr6:22994537:C:G	0	22994537	G	C
6	chr6:22994743:T:C	0	22994743	C	T
6	chr6:22995642:A:G	0	22995642	G	A
6	chr6:22996457:T:C	0	22996457	C	T
6	chr6:22996500:A:C	0	22996500	C	A
6	chr6:22996834:T:C	0	22996834	C	T
6	chr6:22996897:A:G	0	22996897	G	A
6	chr6:22996956:T:C	0	22996956	C	T
6	chr6:22997561:C:T	0	22997561	T	C
6	chr6:22997619:T:C	0	22997619	C	T
6	chr6:22997856:A:G	0	22997856	G	A
6	chr6:22998213:C:A	0	22998213	A	C
6	chr6:22998813:A:G	0	22998813	G	A
6	chr6:22999730:C:T	0	22999730	T	C
6	chr6:22999765:C:T	0	22999765	T	C
6	chr6:22999837:A:C	0	22999837	C	A
6	chr6:22999975:T:C	0	22999975	C	T
6	chr6:23000415:C:T	0	23000415	T	C
6	chr6:23000464:C:T	0	23000464	T	C
6	chr6:23000581:G:A	0	23000581	A	G
6	chr6:23000601:C:T	0	23000601	T	C
6	chr6:23000695:T:G	0	23000695	G	T
6	chr6:23000780:G:A	0	23000780	A	G
6	chr6:23000853:G:T	0	23000853	T	G
6	chr6:23001039:T:C	0	23001039	C	T
6	chr6:23001339:A:C	0	23001339	C	A
6	chr6:23001507:C:A	0	23001507	A	C
6	chr6:23001515:A:G	0	23001515	G	A
6	chr6:23001746:T:A	0	23001746	A	T
6	chr6:23002103:C:T	0	23002103	T	C
6	chr6:23005120:G:A	0	23005120	A	G
6	chr6:23006298:T:G	0	23006298	G	T
6	chr6:23006534:A:C	0	23006534	C	A
6	chr6:23006676:CT:C	0	23006676	C	CT
6	chr6:23007262:C:T	0	23007262	T	C
6	chr6:23007698:T:C	0	23007698	C	T
6	chr6:23007886:C:T	0	23007886	T	C
6	chr6:23008210:A:G	0	23008210	G	A
6	chr6:23008687:T:G	0	23008687	G	T
6	chr6:23008689:A:C	0	23008689	C	A
6	chr6:23009170:C:G	0	23009170	G	C
6	chr6:23009923:A:G	0	23009923	G	A
6	chr6:23011351:T:C	0	23011351	C	T
6	chr6:23011501:A:G	0	23011501	G	A
6	chr6:23011840:G:A	0	23011840	A	G
6	chr6:23012022:A:G	0	23012022	G	A
6	chr6:23012041:T:C	0	23012041	C	T
6	chr6:23012228:C:G	0	23012228	G	C
6	chr6:23012309:T:C	0	23012309	C	T
6	chr6:23012809:T:C	0	23012809	C	T
6	chr6:23013053:A:G	0	23013053	G	A
6	chr6:23013339:G:C	0	23013339	C	G
6	chr6:23013346:A:G	0	23013346	G	A
6	chr6:23013418:T:G	0	23013418	G	T
6	chr6:23014217:A:C	0	23014217	C	A
6	chr6:23015355:G:C	0	23015355	C	G
6	chr6:23016101:A:C	0	23016101	C	A
6	chr6:23016687:A:T	0	23016687	T	A
6	chr6:23016898:C:G	0	23016898	G	C
6	chr6:23017159:G:C	0	23017159	C	G
6	chr6:23017380:C:T	0	23017380	T	C
6	chr6:23017691:T:C	0	23017691	C	T
6	chr6:23018234:G:GA	0	23018234	GA	G
6	chr6:23018533:G:A	0	23018533	A	G
6	chr6:23018996:G:A	0	23018996	A	G
6	chr6:23019117:G:A	0	23019117	A	G
6	chr6:23019589:G:A	0	23019589	A	G
6	chr6:23019878:T:C	0	23019878	C	T
6	chr6:23020006:G:A	0	23020006	A	G
6	chr6:23020007:C:A	0	23020007	A	C
6	chr6:23020769:ACATAAATATGTCCAAGAAGTTC:A	0	23020769	A	ACATAAATATGTCCAAGAAGTTC
6	chr6:23020880:A:G	0	23020880	G	A
6	chr6:23021028:C:T	0	23021028	T	C
6	chr6:23021665:G:GA	0	23021665	GA	G
6	chr6:23022285:T:G	0	23022285	G	T
6	chr6:23023476:G:A	0	23023476	A	G
6	chr6:23024233:G:A	0	23024233	A	G
6	chr6:23024567:T:C	0	23024567	C	T
6	chr6:23024737:C:T	0	23024737	T	C
6	chr6:23024784:A:G	0	23024784	G	A
6	chr6:23025053:C:A	0	23025053	A	C
6	chr6:23025332:A:G	0	23025332	G	A
6	chr6:23025333:T:A	0	23025333	A	T
6	chr6:23025670:C:T	0	23025670	T	C
6	chr6:23025673:T:C	0	23025673	C	T
6	chr6:23025752:T:G	0	23025752	G	T
6	chr6:23026025:A:G	0	23026025	G	A
6	chr6:23026483:C:A	0	23026483	A	C
6	chr6:23026691:G:A	0	23026691	A	G
6	chr6:23027013:T:C	0	23027013	C	T
6	chr6:23027835:A:G	0	23027835	G	A
6	chr6:23027836:C:T	0	23027836	T	C
6	chr6:23027941:AT:A	0	23027941	A	AT
6	chr6:23028097:TATA:T	0	23028097	T	TATA
6	chr6:23029467:C:A	0	23029467	A	C
6	chr6:23029935:T:C	0	23029935	C	T
6	chr6:23030220:C:T	0	23030220	T	C
6	chr6:23030981:G:T	0	23030981	T	G
6	chr6:23031516:C:T	0	23031516	T	C
6	chr6:23032495:T:C	0	23032495	C	T
6	chr6:23032502:G:A	0	23032502	A	G
6	chr6:23032636:C:T	0	23032636	T	C
6	chr6:23033010:C:G	0	23033010	G	C
6	chr6:23034047:G:C	0	23034047	C	G
6	chr6:23034136:C:T	0	23034136	T	C
6	chr6:23034232:A:G	0	23034232	G	A
6	chr6:23034661:C:T	0	23034661	T	C
6	chr6:23035043:G:A	0	23035043	A	G
6	chr6:23035104:G:A	0	23035104	A	G
6	chr6:23035244:T:C	0	23035244	C	T
6	chr6:23035902:T:C	0	23035902	C	T
6	chr6:23037126:T:G	0	23037126	G	T
6	chr6:23038041:A:T	0	23038041	T	A
6	chr6:23038344:G:C	0	23038344	C	G
6	chr6:23038521:T:C	0	23038521	C	T
6	chr6:23039190:T:A	0	23039190	A	T
6	chr6:23039508:T:C	0	23039508	C	T
6	chr6:23039563:G:A	0	23039563	A	G
6	chr6:23039607:G:A	0	23039607	A	G
6	chr6:23039697:C:T	0	23039697	T	C
6	chr6:23039835:T:C	0	23039835	C	T
6	chr6:23039873:G:T	0	23039873	T	G
6	chr6:23041379:C:T	0	23041379	T	C
6	chr6:23041433:C:T	0	23041433	T	C
6	chr6:23041778:G:C	0	23041778	C	G
6	chr6:23041879:A:G	0	23041879	G	A
6	chr6:23042514:T:C	0	23042514	C	T
6	chr6:23043746:A:G	0	23043746	G	A
6	chr6:23044681:A:G	0	23044681	G	A
6	chr6:23046784:T:C	0	23046784	C	T
6	chr6:23046983:A:T	0	23046983	T	A
6	chr6:23047098:A:G	0	23047098	G	A
6	chr6:23047323:T:G	0	23047323	G	T
6	chr6:23047799:T:C	0	23047799	C	T
6	chr6:23048317:A:G	0	23048317	G	A
6	chr6:23048387:A:G	0	23048387	G	A
6	chr6:23050337:A:G	0	23050337	G	A
6	chr6:23050344:G:A	0	23050344	A	G
6	chr6:23051116:A:G	0	23051116	G	A
6	chr6:23051402:C:A	0	23051402	A	C
6	chr6:23051470:T:C	0	23051470	C	T
6	chr6:23051806:T:G	0	23051806	G	T
6	chr6:23051979:G:A	0	23051979	A	G
6	chr6:23052548:C:T	0	23052548	T	C
6	chr6:23053050:A:C	0	23053050	C	A
6	chr6:23053099:G:A	0	23053099	A	G
6	chr6:23053207:C:T	0	23053207	T	C
6	chr6:23053567:C:T	0	23053567	T	C
6	chr6:23055006:T:C	0	23055006	C	T
6	chr6:23055283:T:G	0	23055283	G	T
6	chr6:23055860:C:T	0	23055860	T	C
6	chr6:23056345:A:C	0	23056345	C	A
6	chr6:23056750:G:T	0	23056750	T	G
6	chr6:23056985:A:T	0	23056985	T	A
6	chr6:23057190:C:T	0	23057190	T	C
6	chr6:23057409:T:C	0	23057409	C	T
6	chr6:23057645:G:A	0	23057645	A	G
6	chr6:23057749:A:T	0	23057749	T	A
6	chr6:23057949:G:T	0	23057949	T	G
6	chr6:23058052:C:G	0	23058052	G	C
6	chr6:23058313:A:T	0	23058313	T	A
6	chr6:23058445:T:G	0	23058445	G	T
6	chr6:23058520:T:C	0	23058520	C	T
6	chr6:23058656:A:G	0	23058656	G	A
6	chr6:23058669:G:T	0	23058669	T	G
6	chr6:23058674:A:G	0	23058674	G	A
6	chr6:23058679:T:C	0	23058679	C	T
6	chr6:23058697:T:C	0	23058697	C	T
6	chr6:23059351:T:C	0	23059351	C	T
6	chr6:23059441:A:G	0	23059441	G	A
6	chr6:23059721:C:T	0	23059721	T	C
6	chr6:23060275:A:C	0	23060275	C	A
6	chr6:23060368:T:A	0	23060368	A	T
6	chr6:23060618:A:G	0	23060618	G	A
6	chr6:23060766:A:G	0	23060766	G	A
6	chr6:23060769:G:A	0	23060769	A	G
6	chr6:23060994:T:C	0	23060994	C	T
6	chr6:23061251:A:C	0	23061251	C	A
6	chr6:23061347:T:G	0	23061347	G	T
6	chr6:23061751:G:C	0	23061751	C	G
6	chr6:23062425:A:C	0	23062425	C	A
6	chr6:23062479:C:T	0	23062479	T	C
6	chr6:23063093:A:T	0	23063093	T	A
6	chr6:23063140:A:G	0	23063140	G	A
6	chr6:23063142:C:A	0	23063142	A	C
6	chr6:23063541:C:T	0	23063541	T	C
6	chr6:23063601:G:C	0	23063601	C	G
6	chr6:23063723:C:T	0	23063723	T	C
6	chr6:23064023:T:A	0	23064023	A	T
6	chr6:23064065:T:C	0	23064065	C	T
6	chr6:23064294:G:A	0	23064294	A	G
6	chr6:23064359:C:A	0	23064359	A	C
6	chr6:23065101:A:T	0	23065101	T	A
6	chr6:23065365:G:T	0	23065365	T	G
6	chr6:23066359:T:G	0	23066359	G	T
6	chr6:23066811:A:G	0	23066811	G	A
6	chr6:23066832:A:T	0	23066832	T	A
6	chr6:23067142:T:C	0	23067142	C	T
6	chr6:23067445:A:G	0	23067445	G	A
6	chr6:23067557:T:C	0	23067557	C	T
6	chr6:23067629:G:A	0	23067629	A	G
6	chr6:23067976:G:A	0	23067976	A	G
6	chr6:23068558:C:T	0	23068558	T	C
6	chr6:23068685:T:C	0	23068685	C	T
6	chr6:23069136:G:A	0	23069136	A	G
6	chr6:23069380:A:T	0	23069380	T	A
6	chr6:23069810:T:C	0	23069810	C	T
6	chr6:23069827:G:A	0	23069827	A	G
6	chr6:23069990:G:T	0	23069990	T	G
6	chr6:23071053:G:A	0	23071053	A	G
6	chr6:23071063:A:T	0	23071063	T	A
6	chr6:23071555:C:G	0	23071555	G	C
6	chr6:23072541:T:C	0	23072541	C	T
6	chr6:23072577:T:C	0	23072577	C	T
6	chr6:23072699:C:T	0	23072699	T	C
6	chr6:23073381:A:T	0	23073381	T	A
6	chr6:23073557:T:C	0	23073557	C	T
6	chr6:23076216:T:C	0	23076216	C	T
6	chr6:23076829:C:A	0	23076829	A	C
6	chr6:23076872:T:C	0	23076872	C	T
6	chr6:23076896:C:T	0	23076896	T	C
6	chr6:23077083:G:A	0	23077083	A	G
6	chr6:23077166:G:T	0	23077166	T	G
6	chr6:23077224:T:C	0	23077224	C	T
6	chr6:23078098:A:G	0	23078098	G	A
6	chr6:23079031:G:A	0	23079031	A	G
6	chr6:23079534:T:TTA	0	23079534	TTA	T
6	chr6:23079547:GACTATA:G	0	23079547	G	GACTATA
6	chr6:23079557:T:TTATGAG	0	23079557	TTATGAG	T
6	chr6:23079558:C:A	0	23079558	A	C
6	chr6:23080306:C:G	0	23080306	G	C
6	chr6:23080882:A:G	0	23080882	G	A
6	chr6:23081550:A:C	0	23081550	C	A
6	chr6:23081687:C:T	0	23081687	T	C
6	chr6:23082348:A:G	0	23082348	G	A
6	chr6:23082602:C:T	0	23082602	T	C
6	chr6:23083276:T:A	0	23083276	A	T
6	chr6:23083346:C:G	0	23083346	G	C
6	chr6:23084933:C:T	0	23084933	T	C
6	chr6:23085934:C:A	0	23085934	A	C
6	chr6:23087390:T:C	0	23087390	C	T
6	chr6:23089197:T:G	0	23089197	G	T
6	chr6:23089271:C:T	0	23089271	T	C
6	chr6:23091612:G:A	0	23091612	A	G
6	chr6:23091905:C:CT	0	23091905	CT	C
6	chr6:23091965:G:A	0	23091965	A	G
6	chr6:23093099:C:T	0	23093099	T	C
6	chr6:23093131:T:C	0	23093131	C	T
6	chr6:23098991:G:A	0	23098991	A	G
6	chr6:23100458:G:A	0	23100458	A	G
6	chr6:23104208:G:A	0	23104208	A	G
6	chr6:23105227:A:T	0	23105227	T	A
6	chr6:23105948:T:C	0	23105948	C	T
6	chr6:23106377:A:G	0	23106377	G	A
6	chr6:23108163:T:G	0	23108163	G	T
6	chr6:23109294:T:C	0	23109294	C	T
6	chr6:23111154:C:A	0	23111154	A	C
6	chr6:23112526:A:G	0	23112526	G	A
6	chr6:23112806:G:A	0	23112806	A	G
6	chr6:23112877:G:A	0	23112877	A	G
6	chr6:23113937:A:G	0	23113937	G	A
6	chr6:23114818:G:A	0	23114818	A	G
6	chr6:23115500:C:T	0	23115500	T	C
6	chr6:23115522:C:T	0	23115522	T	C
6	chr6:23115574:G:A	0	23115574	A	G
6	chr6:23116138:T:A	0	23116138	A	T
6	chr6:23116720:G:A	0	23116720	A	G
6	chr6:23116730:T:A	0	23116730	A	T
6	chr6:23116913:G:A	0	23116913	A	G
6	chr6:23117784:T:G	0	23117784	G	T
6	chr6:23118182:T:C	0	23118182	C	T
6	chr6:23118307:T:C	0	23118307	C	T
6	chr6:23119274:C:T	0	23119274	T	C
6	chr6:23119835:G:A	0	23119835	A	G
6	chr6:23119978:TATTATA:T	0	23119978	T	TATTATA
6	chr6:23120171:T:C	0	23120171	C	T
6	chr6:23120957:C:T	0	23120957	T	C
6	chr6:23120972:CTTTAG:C	0	23120972	C	CTTTAG
6	chr6:23121108:A:G	0	23121108	G	A
6	chr6:23121619:C:T	0	23121619	T	C
6	chr6:23121680:T:A	0	23121680	A	T
6	chr6:23122218:G:A	0	23122218	A	G
6	chr6:23122989:C:A	0	23122989	A	C
6	chr6:23123272:C:T	0	23123272	T	C
6	chr6:23123425:T:G	0	23123425	G	T
6	chr6:23123916:C:T	0	23123916	T	C
6	chr6:23124194:C:T	0	23124194	T	C
6	chr6:23124659:C:T	0	23124659	T	C
6	chr6:23125158:T:C	0	23125158	C	T
6	chr6:23125323:T:C	0	23125323	C	T
6	chr6:23126072:G:A	0	23126072	A	G
6	chr6:23126369:C:T	0	23126369	T	C
6	chr6:23126531:C:T	0	23126531	T	C
6	chr6:23126865:T:C	0	23126865	C	T
6	chr6:23126958:C:T	0	23126958	T	C
6	chr6:23127646:G:A	0	23127646	A	G
6	chr6:23127761:C:T	0	23127761	T	C
6	chr6:23127879:C:T	0	23127879	T	C
6	chr6:23128077:A:G	0	23128077	G	A
6	chr6:23128411:C:T	0	23128411	T	C
6	chr6:23128419:T:C	0	23128419	C	T
6	chr6:23128735:AG:A	0	23128735	A	AG
6	chr6:23128737:CT:C	0	23128737	C	CT
6	chr6:23129372:T:C	0	23129372	C	T
6	chr6:23129725:CA:C	0	23129725	C	CA
6	chr6:23129760:G:A	0	23129760	A	G
6	chr6:23130341:T:C	0	23130341	C	T
6	chr6:23130426:C:G	0	23130426	G	C
6	chr6:23132317:G:A	0	23132317	A	G
6	chr6:23132364:A:G	0	23132364	G	A
6	chr6:23133036:A:G	0	23133036	G	A
6	chr6:23133198:C:A	0	23133198	A	C
6	chr6:23133431:A:T	0	23133431	T	A
6	chr6:23134311:A:G	0	23134311	G	A
6	chr6:23134695:T:C	0	23134695	C	T
6	chr6:23135003:G:C	0	23135003	C	G
6	chr6:23135698:T:C	0	23135698	C	T
6	chr6:23135804:T:C	0	23135804	C	T
6	chr6:23135965:G:A	0	23135965	A	G
6	chr6:23136612:C:G	0	23136612	G	C
6	chr6:23137271:G:A	0	23137271	A	G
6	chr6:23137688:T:C	0	23137688	C	T
6	chr6:23138008:C:T	0	23138008	T	C
6	chr6:23138035:C:T	0	23138035	T	C
6	chr6:23138996:C:G	0	23138996	G	C
6	chr6:23139286:TC:T	0	23139286	T	TC
6	chr6:23139475:T:C	0	23139475	C	T
6	chr6:23139676:G:T	0	23139676	T	G
6	chr6:23139726:T:C	0	23139726	C	T
6	chr6:23142031:T:C	0	23142031	C	T
6	chr6:23143427:C:T	0	23143427	T	C
6	chr6:23143876:G:A	0	23143876	A	G
6	chr6:23144353:C:T	0	23144353	T	C
6	chr6:23144592:C:T	0	23144592	T	C
6	chr6:23145119:A:C	0	23145119	C	A
6	chr6:23145151:G:A	0	23145151	A	G
6	chr6:23145903:G:A	0	23145903	A	G
6	chr6:23146779:GT:G	0	23146779	G	GT
6	chr6:23148038:C:A	0	23148038	A	C
6	chr6:23150583:T:G	0	23150583	G	T
6	chr6:23151299:C:T	0	23151299	T	C
6	chr6:23152512:T:C	0	23152512	C	T
6	chr6:23152570:C:T	0	23152570	T	C
6	chr6:23153407:G:A	0	23153407	A	G
6	chr6:23154117:A:G	0	23154117	G	A
6	chr6:23154249:A:AC	0	23154249	AC	A
6	chr6:23154674:C:T	0	23154674	T	C
6	chr6:23155224:T:A	0	23155224	A	T
6	chr6:23155746:G:A	0	23155746	A	G
6	chr6:23156114:C:T	0	23156114	T	C
6	chr6:23156187:T:C	0	23156187	C	T
6	chr6:23159349:CT:C	0	23159349	C	CT
6	chr6:23159743:G:A	0	23159743	A	G
6	chr6:23159979:C:T	0	23159979	T	C
6	chr6:23160060:T:C	0	23160060	C	T
6	chr6:23160764:T:C	0	23160764	C	T
6	chr6:23160780:T:C	0	23160780	C	T
6	chr6:23161148:C:T	0	23161148	T	C
6	chr6:23161288:C:T	0	23161288	T	C
6	chr6:23162787:G:C	0	23162787	C	G
6	chr6:23162839:T:C	0	23162839	C	T
6	chr6:23163624:T:C	0	23163624	C	T
6	chr6:23163628:A:G	0	23163628	G	A
6	chr6:23163726:T:C	0	23163726	C	T
6	chr6:23164294:G:A	0	23164294	A	G
6	chr6:23165034:A:G	0	23165034	G	A
6	chr6:23165246:C:T	0	23165246	T	C
6	chr6:23165297:G:C	0	23165297	C	G
6	chr6:23166439:T:C	0	23166439	C	T
6	chr6:23166626:G:A	0	23166626	A	G
6	chr6:23166670:T:C	0	23166670	C	T
6	chr6:23166681:T:C	0	23166681	C	T
6	chr6:23167190:G:T	0	23167190	T	G
6	chr6:23167717:C:A	0	23167717	A	C
6	chr6:23168911:CTTAAT:C	0	23168911	C	CTTAAT
6	chr6:23169272:G:A	0	23169272	A	G
6	chr6:23169376:A:G	0	23169376	G	A
6	chr6:23169786:T:G	0	23169786	G	T
6	chr6:23170213:A:G	0	23170213	G	A
6	chr6:23170520:G:A	0	23170520	A	G
6	chr6:23170700:C:CA	0	23170700	CA	C
6	chr6:23170758:A:T	0	23170758	T	A
6	chr6:23171463:G:A	0	23171463	A	G
6	chr6:23171586:C:T	0	23171586	T	C
6	chr6:23171770:T:C	0	23171770	C	T
6	chr6:23172607:T:G	0	23172607	G	T
6	chr6:23173369:T:C	0	23173369	C	T
6	chr6:23173464:C:G	0	23173464	G	C
6	chr6:23174035:T:C	0	23174035	C	T
6	chr6:23174855:G:A	0	23174855	A	G
6	chr6:23175065:A:G	0	23175065	G	A
6	chr6:23175396:C:G	0	23175396	G	C
6	chr6:23175709:T:G	0	23175709	G	T
6	chr6:23175855:CT:C	0	23175855	C	CT
6	chr6:23176459:A:G	0	23176459	G	A
6	chr6:23177474:C:T	0	23177474	T	C
6	chr6:23177712:C:T	0	23177712	T	C
6	chr6:23177777:T:C	0	23177777	C	T
6	chr6:23177905:C:G	0	23177905	G	C
6	chr6:23178069:G:A	0	23178069	A	G
6	chr6:23180040:A:G	0	23180040	G	A
6	chr6:23180767:G:A	0	23180767	A	G
6	chr6:23180891:G:A	0	23180891	A	G
6	chr6:23181084:T:C	0	23181084	C	T
6	chr6:23181314:CTCT:C	0	23181314	C	CTCT
6	chr6:23182030:G:A	0	23182030	A	G
6	chr6:23182429:AAAAT:A	0	23182429	A	AAAAT
6	chr6:23182648:C:T	0	23182648	T	C
6	chr6:23183743:C:T	0	23183743	T	C
6	chr6:23183896:C:CAG	0	23183896	CAG	C
6	chr6:23183914:G:C	0	23183914	C	G
6	chr6:23184191:G:A	0	23184191	A	G
6	chr6:23184597:C:T	0	23184597	T	C
6	chr6:23186209:C:T	0	23186209	T	C
6	chr6:23187757:T:TTTTATGTGTA	0	23187757	TTTTATGTGTA	T
6	chr6:23187831:A:G	0	23187831	G	A
6	chr6:23188486:T:C	0	23188486	C	T
6	chr6:23188728:T:C	0	23188728	C	T
6	chr6:23188860:A:T	0	23188860	T	A
6	chr6:23189567:T:C	0	23189567	C	T
6	chr6:23189629:G:A	0	23189629	A	G
6	chr6:23189840:G:A	0	23189840	A	G
6	chr6:23189896:G:A	0	23189896	A	G
6	chr6:23190310:T:C	0	23190310	C	T
6	chr6:23190508:C:T	0	23190508	T	C
6	chr6:23190620:T:C	0	23190620	C	T
6	chr6:23191614:T:C	0	23191614	C	T
6	chr6:23192903:T:C	0	23192903	C	T
6	chr6:23193163:T:C	0	23193163	C	T
6	chr6:23193223:C:T	0	23193223	T	C
6	chr6:23193248:T:C	0	23193248	C	T
6	chr6:23193530:T:C	0	23193530	C	T
6	chr6:23193543:T:A	0	23193543	A	T
6	chr6:23193820:G:A	0	23193820	A	G
6	chr6:23193911:T:G	0	23193911	G	T
6	chr6:23194169:A:G	0	23194169	G	A
6	chr6:23194233:C:G	0	23194233	G	C
6	chr6:23194346:T:C	0	23194346	C	T
6	chr6:23194725:A:C	0	23194725	C	A
6	chr6:23194999:CA:C	0	23194999	C	CA
6	chr6:23195881:C:CAGAT	0	23195881	CAGAT	C
6	chr6:23197220:A:C	0	23197220	C	A
6	chr6:23197245:A:G	0	23197245	G	A
6	chr6:23197824:TG:T	0	23197824	T	TG
6	chr6:23197876:A:G	0	23197876	G	A
6	chr6:23198099:G:A	0	23198099	A	G
6	chr6:23198513:AGTT:A	0	23198513	A	AGTT
6	chr6:23198668:A:C	0	23198668	C	A
6	chr6:23198717:C:T	0	23198717	T	C
6	chr6:23198797:A:G	0	23198797	G	A
6	chr6:23199293:C:T	0	23199293	T	C
6	chr6:23199645:C:T	0	23199645	T	C
6	chr6:23200046:A:G	0	23200046	G	A
6	chr6:23200475:A:G	0	23200475	G	A
6	chr6:23200521:T:C	0	23200521	C	T
6	chr6:23200705:G:C	0	23200705	C	G
6	chr6:23200895:A:G	0	23200895	G	A
6	chr6:23201006:G:T	0	23201006	T	G
6	chr6:23201830:T:C	0	23201830	C	T
6	chr6:23201975:CA:C	0	23201975	C	CA
6	chr6:23202388:G:A	0	23202388	A	G
6	chr6:23202546:C:T	0	23202546	T	C
6	chr6:23202734:C:T	0	23202734	T	C
6	chr6:23203927:C:A	0	23203927	A	C
6	chr6:23204333:T:C	0	23204333	C	T
6	chr6:23205082:T:C	0	23205082	C	T
6	chr6:23205101:A:G	0	23205101	G	A
6	chr6:23205238:G:A	0	23205238	A	G
6	chr6:23206805:A:G	0	23206805	G	A
6	chr6:23207243:T:G	0	23207243	G	T
6	chr6:23207439:T:TG	0	23207439	TG	T
6	chr6:23208008:G:C	0	23208008	C	G
6	chr6:23208582:A:T	0	23208582	T	A
6	chr6:23208676:A:G	0	23208676	G	A
6	chr6:23209069:A:T	0	23209069	T	A
6	chr6:23209865:G:C	0	23209865	C	G
6	chr6:23209994:G:A	0	23209994	A	G
6	chr6:23210853:CA:C	0	23210853	C	CA
6	chr6:23210865:C:G	0	23210865	G	C
6	chr6:23210879:G:A	0	23210879	A	G
6	chr6:23210956:CA:C	0	23210956	C	CA
6	chr6:23211206:G:A	0	23211206	A	G
6	chr6:23211863:A:G	0	23211863	G	A
6	chr6:23211907:A:G	0	23211907	G	A
6	chr6:23212163:G:T	0	23212163	T	G
6	chr6:23214002:A:G	0	23214002	G	A
6	chr6:23214320:G:A	0	23214320	A	G
6	chr6:23214398:T:G	0	23214398	G	T
6	chr6:23214941:A:G	0	23214941	G	A
6	chr6:23215691:T:C	0	23215691	C	T
6	chr6:23215698:G:A	0	23215698	A	G
6	chr6:23215906:G:A	0	23215906	A	G
6	chr6:23216160:T:A	0	23216160	A	T
6	chr6:23216240:G:A	0	23216240	A	G
6	chr6:23216838:C:T	0	23216838	T	C
6	chr6:23217274:C:A	0	23217274	A	C
6	chr6:23218443:C:T	0	23218443	T	C
6	chr6:23219287:A:G	0	23219287	G	A
6	chr6:23219497:G:A	0	23219497	A	G
6	chr6:23219889:A:T	0	23219889	T	A
6	chr6:23220897:A:G	0	23220897	G	A
6	chr6:23222837:C:G	0	23222837	G	C
6	chr6:23222963:C:T	0	23222963	T	C
6	chr6:23223259:A:G	0	23223259	G	A
6	chr6:23223361:T:C	0	23223361	C	T
6	chr6:23223403:A:G	0	23223403	G	A
6	chr6:23223566:C:T	0	23223566	T	C
6	chr6:23223912:G:A	0	23223912	A	G
6	chr6:23223979:A:T	0	23223979	T	A
6	chr6:23224596:T:C	0	23224596	C	T
6	chr6:23224830:A:G	0	23224830	G	A
6	chr6:23225656:T:C	0	23225656	C	T
6	chr6:23225823:G:C	0	23225823	C	G
6	chr6:23226183:A:G	0	23226183	G	A
6	chr6:23229138:T:G	0	23229138	G	T
6	chr6:23229285:G:C	0	23229285	C	G
6	chr6:23229522:A:T	0	23229522	T	A
6	chr6:23229573:T:A	0	23229573	A	T
6	chr6:23230017:T:TATC	0	23230017	TATC	T
6	chr6:23230493:T:A	0	23230493	A	T
6	chr6:23230524:G:A	0	23230524	A	G
6	chr6:23230793:G:A	0	23230793	A	G
6	chr6:23231426:T:C	0	23231426	C	T
6	chr6:23231657:G:A	0	23231657	A	G
6	chr6:23232562:G:A	0	23232562	A	G
6	chr6:23233034:TCCATGTC:T	0	23233034	T	TCCATGTC
6	chr6:23234049:T:C	0	23234049	C	T
6	chr6:23234361:C:T	0	23234361	T	C
6	chr6:23234639:A:G	0	23234639	G	A
6	chr6:23234990:A:G	0	23234990	G	A
6	chr6:23235328:C:T	0	23235328	T	C
6	chr6:23235801:G:C	0	23235801	C	G
6	chr6:23235898:A:T	0	23235898	T	A
6	chr6:23236195:T:C	0	23236195	C	T
6	chr6:23236209:A:T	0	23236209	T	A
6	chr6:23236218:T:A	0	23236218	A	T
6	chr6:23236609:A:C	0	23236609	C	A
6	chr6:23236611:C:T	0	23236611	T	C
6	chr6:23237419:G:A	0	23237419	A	G
6	chr6:23237443:A:C	0	23237443	C	A
6	chr6:23237548:A:C	0	23237548	C	A
6	chr6:23238411:C:T	0	23238411	T	C
6	chr6:23238448:G:A	0	23238448	A	G
6	chr6:23238921:G:A	0	23238921	A	G
6	chr6:23239284:A:G	0	23239284	G	A
6	chr6:23239345:A:G	0	23239345	G	A
6	chr6:23239427:G:A	0	23239427	A	G
6	chr6:23239773:A:G	0	23239773	G	A
6	chr6:23239971:A:G	0	23239971	G	A
6	chr6:23240839:G:A	0	23240839	A	G
6	chr6:23241061:T:G	0	23241061	G	T
6	chr6:23241430:T:C	0	23241430	C	T
6	chr6:23241716:A:G	0	23241716	G	A
6	chr6:23241742:G:T	0	23241742	T	G
6	chr6:23242286:G:A	0	23242286	A	G
6	chr6:23242552:A:G	0	23242552	G	A
6	chr6:23242598:A:G	0	23242598	G	A
6	chr6:23242703:G:A	0	23242703	A	G
6	chr6:23242768:T:G	0	23242768	G	T
6	chr6:23243399:A:G	0	23243399	G	A
6	chr6:23243585:A:T	0	23243585	T	A
6	chr6:23243970:T:C	0	23243970	C	T
6	chr6:23244108:C:T	0	23244108	T	C
6	chr6:23244136:T:C	0	23244136	C	T
6	chr6:23244167:C:T	0	23244167	T	C
6	chr6:23245053:A:G	0	23245053	G	A
6	chr6:23245070:C:T	0	23245070	T	C
6	chr6:23245496:C:T	0	23245496	T	C
6	chr6:23245973:G:T	0	23245973	T	G
6	chr6:23246435:A:G	0	23246435	G	A
6	chr6:23246607:T:G	0	23246607	G	T
6	chr6:23247029:T:C	0	23247029	C	T
6	chr6:23248019:A:G	0	23248019	G	A
6	chr6:23248589:A:G	0	23248589	G	A
6	chr6:23249654:G:A	0	23249654	A	G
6	chr6:23249887:C:T	0	23249887	T	C
6	chr6:23249939:T:G	0	23249939	G	T
6	chr6:23250304:C:CT	0	23250304	CT	C
6	chr6:23250427:T:A	0	23250427	A	T
6	chr6:23251131:G:A	0	23251131	A	G
6	chr6:23251298:G:T	0	23251298	T	G
6	chr6:23252154:T:C	0	23252154	C	T
6	chr6:23252348:A:G	0	23252348	G	A
6	chr6:23252496:C:T	0	23252496	T	C
6	chr6:23252861:G:A	0	23252861	A	G
6	chr6:23253237:TTTC:T	0	23253237	T	TTTC
6	chr6:23253633:T:C	0	23253633	C	T
6	chr6:23254362:G:A	0	23254362	A	G
6	chr6:23254367:G:T	0	23254367	T	G
6	chr6:23255090:T:G	0	23255090	G	T
6	chr6:23255418:A:G	0	23255418	G	A
6	chr6:23255426:C:T	0	23255426	T	C
6	chr6:23255427:G:A	0	23255427	A	G
6	chr6:23255497:T:C	0	23255497	C	T
6	chr6:23255754:T:C	0	23255754	C	T
6	chr6:23255786:G:A	0	23255786	A	G
6	chr6:23257126:C:T	0	23257126	T	C
6	chr6:23257206:A:ATCT	0	23257206	ATCT	A
6	chr6:23258157:G:A	0	23258157	A	G
6	chr6:23258234:G:A	0	23258234	A	G
6	chr6:23258288:G:A	0	23258288	A	G
6	chr6:23258620:T:C	0	23258620	C	T
6	chr6:23259117:C:T	0	23259117	T	C
6	chr6:23259386:T:G	0	23259386	G	T
6	chr6:23259553:A:AC	0	23259553	AC	A
6	chr6:23259558:T:A	0	23259558	A	T
6	chr6:23259796:T:C	0	23259796	C	T
6	chr6:23259897:G:A	0	23259897	A	G
6	chr6:23259981:G:A	0	23259981	A	G
6	chr6:23260174:C:G	0	23260174	G	C
6	chr6:23260181:A:C	0	23260181	C	A
6	chr6:23260186:C:T	0	23260186	T	C
6	chr6:23260201:G:A	0	23260201	A	G
6	chr6:23260273:G:T	0	23260273	T	G
6	chr6:23260285:G:C	0	23260285	C	G
6	chr6:23260367:A:G	0	23260367	G	A
6	chr6:23260596:G:A	0	23260596	A	G
6	chr6:23261079:C:A	0	23261079	A	C
6	chr6:23261138:A:C	0	23261138	C	A
6	chr6:23261491:T:G	0	23261491	G	T
6	chr6:23261513:TTAG:T	0	23261513	T	TTAG
6	chr6:23261571:A:G	0	23261571	G	A
6	chr6:23261695:C:T	0	23261695	T	C
6	chr6:23261722:A:G	0	23261722	G	A
6	chr6:23261846:C:T	0	23261846	T	C
6	chr6:23261965:T:C	0	23261965	C	T
6	chr6:23262656:G:A	0	23262656	A	G
6	chr6:23264293:G:A	0	23264293	A	G
6	chr6:23264345:C:T	0	23264345	T	C
6	chr6:23264483:A:T	0	23264483	T	A
6	chr6:23264693:T:C	0	23264693	C	T
6	chr6:23266615:G:C	0	23266615	C	G
6	chr6:23267331:G:T	0	23267331	T	G
6	chr6:23267734:C:G	0	23267734	G	C
6	chr6:23268179:A:G	0	23268179	G	A
6	chr6:23268200:C:T	0	23268200	T	C
6	chr6:23269309:A:G	0	23269309	G	A
6	chr6:23269386:C:T	0	23269386	T	C
6	chr6:23269634:T:C	0	23269634	C	T
6	chr6:23269732:A:G	0	23269732	G	A
6	chr6:23270935:G:A	0	23270935	A	G
6	chr6:23271470:A:G	0	23271470	G	A
6	chr6:23272115:T:C	0	23272115	C	T
6	chr6:23272346:T:G	0	23272346	G	T
6	chr6:23272502:G:A	0	23272502	A	G
6	chr6:23272691:T:C	0	23272691	C	T
6	chr6:23273105:A:G	0	23273105	G	A
6	chr6:23273355:G:A	0	23273355	A	G
6	chr6:23273440:A:G	0	23273440	G	A
6	chr6:23274391:T:A	0	23274391	A	T
6	chr6:23274451:A:C	0	23274451	C	A
6	chr6:23274588:A:G	0	23274588	G	A
6	chr6:23274749:T:G	0	23274749	G	T
6	chr6:23275824:T:A	0	23275824	A	T
6	chr6:23276070:G:A	0	23276070	A	G
6	chr6:23276688:G:T	0	23276688	T	G
6	chr6:23276982:G:A	0	23276982	A	G
6	chr6:23277154:C:T	0	23277154	T	C
6	chr6:23277747:C:T	0	23277747	T	C
6	chr6:23278480:A:G	0	23278480	G	A
6	chr6:23278866:A:C	0	23278866	C	A
6	chr6:23278998:A:T	0	23278998	T	A
6	chr6:23280280:A:C	0	23280280	C	A
6	chr6:23280789:AGT:A	0	23280789	A	AGT
6	chr6:23280939:C:T	0	23280939	T	C
6	chr6:23284122:A:T	0	23284122	T	A
6	chr6:23286194:A:T	0	23286194	T	A
6	chr6:23286223:C:T	0	23286223	T	C
6	chr6:23286596:A:T	0	23286596	T	A
6	chr6:23286909:TA:T	0	23286909	T	TA
6	chr6:23286915:A:T	0	23286915	T	A
6	chr6:23287057:G:C	0	23287057	C	G
6	chr6:23287210:C:T	0	23287210	T	C
6	chr6:23287423:G:A	0	23287423	A	G
6	chr6:23287439:C:CA	0	23287439	CA	C
6	chr6:23287538:T:C	0	23287538	C	T
6	chr6:23288282:A:C	0	23288282	C	A
6	chr6:23288316:C:T	0	23288316	T	C
6	chr6:23288514:G:A	0	23288514	A	G
6	chr6:23288541:A:G	0	23288541	G	A
6	chr6:23288615:G:T	0	23288615	T	G
6	chr6:23288711:G:T	0	23288711	T	G
6	chr6:23288713:G:T	0	23288713	T	G
6	chr6:23288804:A:C	0	23288804	C	A
6	chr6:23288923:C:T	0	23288923	T	C
6	chr6:23289281:C:T	0	23289281	T	C
6	chr6:23289870:C:T	0	23289870	T	C
6	chr6:23290136:G:A	0	23290136	A	G
6	chr6:23290342:C:A	0	23290342	A	C
6	chr6:23290535:T:G	0	23290535	G	T
6	chr6:23290830:T:G	0	23290830	G	T
6	chr6:23290885:G:A	0	23290885	A	G
6	chr6:23290940:G:A	0	23290940	A	G
6	chr6:23291070:A:G	0	23291070	G	A
6	chr6:23292297:GTATAT:G	0	23292297	G	GTATAT
6	chr6:23292783:C:T	0	23292783	T	C
6	chr6:23293198:G:A	0	23293198	A	G
6	chr6:23293579:C:A	0	23293579	A	C
6	chr6:23293780:T:C	0	23293780	C	T
6	chr6:23294027:T:C	0	23294027	C	T
6	chr6:23294082:T:C	0	23294082	C	T
6	chr6:23294183:C:T	0	23294183	T	C
6	chr6:23294601:T:G	0	23294601	G	T
6	chr6:23294945:C:T	0	23294945	T	C
6	chr6:23295067:A:G	0	23295067	G	A
6	chr6:23301007:A:G	0	23301007	G	A
6	chr6:23301209:G:A	0	23301209	A	G
6	chr6:23305658:C:A	0	23305658	A	C
6	chr6:23307277:A:G	0	23307277	G	A
6	chr6:23307422:G:A	0	23307422	A	G
6	chr6:23307686:C:T	0	23307686	T	C
6	chr6:23308899:G:A	0	23308899	A	G
6	chr6:23309335:G:A	0	23309335	A	G
6	chr6:23310606:G:C	0	23310606	C	G
6	chr6:23310668:T:C	0	23310668	C	T
6	chr6:23311451:A:C	0	23311451	C	A
6	chr6:23312080:A:G	0	23312080	G	A
6	chr6:23312121:G:A	0	23312121	A	G
6	chr6:23312873:C:T	0	23312873	T	C
6	chr6:23313104:A:G	0	23313104	G	A
6	chr6:23314041:T:C	0	23314041	C	T
6	chr6:23314482:A:T	0	23314482	T	A
6	chr6:23315180:C:T	0	23315180	T	C
6	chr6:23315233:T:C	0	23315233	C	T
6	chr6:23315563:T:C	0	23315563	C	T
6	chr6:23315694:G:T	0	23315694	T	G
6	chr6:23316281:C:T	0	23316281	T	C
6	chr6:23316365:C:T	0	23316365	T	C
6	chr6:23318047:C:T	0	23318047	T	C
6	chr6:23318083:A:G	0	23318083	G	A
6	chr6:23318177:A:G	0	23318177	G	A
6	chr6:23318552:G:A	0	23318552	A	G
6	chr6:23318876:G:A	0	23318876	A	G
6	chr6:23319331:T:C	0	23319331	C	T
6	chr6:23319893:G:T	0	23319893	T	G
6	chr6:23319934:T:C	0	23319934	C	T
6	chr6:23320134:C:T	0	23320134	T	C
6	chr6:23320230:C:A	0	23320230	A	C
6	chr6:23320306:A:G	0	23320306	G	A
6	chr6:23320416:T:C	0	23320416	C	T
6	chr6:23320682:C:G	0	23320682	G	C
6	chr6:23321398:C:T	0	23321398	T	C
6	chr6:23323263:A:G	0	23323263	G	A
6	chr6:23325090:GT:G	0	23325090	G	GT
6	chr6:23325605:A:G	0	23325605	G	A
6	chr6:23327669:G:A	0	23327669	A	G
6	chr6:23327708:A:G	0	23327708	G	A
6	chr6:23328438:T:A	0	23328438	A	T
6	chr6:23332786:A:T	0	23332786	T	A
6	chr6:23332792:A:C	0	23332792	C	A
6	chr6:23333790:C:G	0	23333790	G	C
6	chr6:23334626:T:G	0	23334626	G	T
6	chr6:23335243:C:T	0	23335243	T	C
6	chr6:23336503:T:A	0	23336503	A	T
6	chr6:23337025:A:T	0	23337025	T	A
6	chr6:23337585:A:G	0	23337585	G	A
6	chr6:23337616:G:A	0	23337616	A	G
6	chr6:23338171:T:C	0	23338171	C	T
6	chr6:23339805:T:C	0	23339805	C	T
6	chr6:23341412:A:G	0	23341412	G	A
6	chr6:23341558:T:C	0	23341558	C	T
6	chr6:23342004:G:A	0	23342004	A	G
6	chr6:23342005:T:A	0	23342005	A	T
6	chr6:23342757:C:T	0	23342757	T	C
6	chr6:23342805:GC:G	0	23342805	G	GC
6	chr6:23343003:ATT:A	0	23343003	A	ATT
6	chr6:23343069:C:T	0	23343069	T	C
6	chr6:23343201:G:A	0	23343201	A	G
6	chr6:23343462:A:G	0	23343462	G	A
6	chr6:23343690:A:T	0	23343690	T	A
6	chr6:23343796:T:G	0	23343796	G	T
6	chr6:23344027:T:A	0	23344027	A	T
6	chr6:23344439:T:A	0	23344439	A	T
6	chr6:23344587:C:T	0	23344587	T	C
6	chr6:23344874:A:G	0	23344874	G	A
6	chr6:23345708:G:A	0	23345708	A	G
6	chr6:23346102:T:C	0	23346102	C	T
6	chr6:23346459:A:G	0	23346459	G	A
6	chr6:23346549:C:T	0	23346549	T	C
6	chr6:23346756:A:G	0	23346756	G	A
6	chr6:23347000:C:T	0	23347000	T	C
6	chr6:23347526:G:A	0	23347526	A	G
6	chr6:23347645:T:C	0	23347645	C	T
6	chr6:23347959:C:T	0	23347959	T	C
6	chr6:23348619:C:T	0	23348619	T	C
6	chr6:23348685:G:A	0	23348685	A	G
6	chr6:23349344:A:G	0	23349344	G	A
6	chr6:23350205:C:T	0	23350205	T	C
6	chr6:23350486:T:C	0	23350486	C	T
6	chr6:23350564:C:T	0	23350564	T	C
6	chr6:23350862:A:G	0	23350862	G	A
6	chr6:23350898:A:G	0	23350898	G	A
6	chr6:23351915:A:G	0	23351915	G	A
6	chr6:23351995:T:A	0	23351995	A	T
6	chr6:23352181:A:C	0	23352181	C	A
6	chr6:23352361:G:T	0	23352361	T	G
6	chr6:23353585:C:G	0	23353585	G	C
6	chr6:23354110:G:A	0	23354110	A	G
6	chr6:23354366:TCA:T	0	23354366	T	TCA
6	chr6:23354700:C:A	0	23354700	A	C
6	chr6:23354726:A:T	0	23354726	T	A
6	chr6:23354904:A:G	0	23354904	G	A
6	chr6:23355127:C:T	0	23355127	T	C
6	chr6:23355271:A:G	0	23355271	G	A
6	chr6:23355565:G:T	0	23355565	T	G
6	chr6:23355860:G:A	0	23355860	A	G
6	chr6:23356773:G:T	0	23356773	T	G
6	chr6:23357102:C:T	0	23357102	T	C
6	chr6:23357186:A:G	0	23357186	G	A
6	chr6:23357674:C:T	0	23357674	T	C
6	chr6:23359031:T:C	0	23359031	C	T
6	chr6:23359506:G:A	0	23359506	A	G
6	chr6:23359983:C:A	0	23359983	A	C
6	chr6:23360269:T:C	0	23360269	C	T
6	chr6:23360409:A:G	0	23360409	G	A
6	chr6:23360512:T:A	0	23360512	A	T
6	chr6:23360574:A:T	0	23360574	T	A
6	chr6:23360889:G:A	0	23360889	A	G
6	chr6:23361862:C:G	0	23361862	G	C
6	chr6:23362571:G:T	0	23362571	T	G
6	chr6:23362611:C:G	0	23362611	G	C
6	chr6:23363017:G:A	0	23363017	A	G
6	chr6:23363200:T:C	0	23363200	C	T
6	chr6:23363661:T:A	0	23363661	A	T
6	chr6:23363691:T:C	0	23363691	C	T
6	chr6:23364136:C:T	0	23364136	T	C
6	chr6:23364384:G:T	0	23364384	T	G
6	chr6:23364739:T:C	0	23364739	C	T
6	chr6:23364985:C:T	0	23364985	T	C
6	chr6:23365065:C:T	0	23365065	T	C
6	chr6:23365592:G:A	0	23365592	A	G
6	chr6:23366144:A:G	0	23366144	G	A
6	chr6:23366167:A:G	0	23366167	G	A
6	chr6:23366431:C:T	0	23366431	T	C
6	chr6:23366895:T:A	0	23366895	A	T
6	chr6:23367435:C:T	0	23367435	T	C
6	chr6:23367742:T:A	0	23367742	A	T
6	chr6:23367780:T:C	0	23367780	C	T
6	chr6:23367958:TTTTG:T	0	23367958	T	TTTTG
6	chr6:23368238:G:T	0	23368238	T	G
6	chr6:23369553:C:T	0	23369553	T	C
6	chr6:23369881:A:G	0	23369881	G	A
6	chr6:23370925:G:T	0	23370925	T	G
6	chr6:23370936:A:T	0	23370936	T	A
6	chr6:23371833:G:A	0	23371833	A	G
6	chr6:23372956:G:T	0	23372956	T	G
6	chr6:23373986:G:A	0	23373986	A	G
6	chr6:23374414:G:A	0	23374414	A	G
6	chr6:23374846:T:G	0	23374846	G	T
6	chr6:23374882:G:A	0	23374882	A	G
6	chr6:23375183:AG:A	0	23375183	A	AG
6	chr6:23375451:T:C	0	23375451	C	T
6	chr6:23376120:C:T	0	23376120	T	C
6	chr6:23376144:C:T	0	23376144	T	C
6	chr6:23376755:G:A	0	23376755	A	G
6	chr6:23378620:T:C	0	23378620	C	T
6	chr6:23378723:G:T	0	23378723	T	G
6	chr6:23379806:A:G	0	23379806	G	A
6	chr6:23380540:A:G	0	23380540	G	A
6	chr6:23380555:C:T	0	23380555	T	C
6	chr6:23380594:T:A	0	23380594	A	T
6	chr6:23380733:A:G	0	23380733	G	A
6	chr6:23381707:T:C	0	23381707	C	T
6	chr6:23382458:T:A	0	23382458	A	T
6	chr6:23382595:A:ATTGT	0	23382595	ATTGT	A
6	chr6:23383201:A:G	0	23383201	G	A
```
