## Supplementary material for "Characterization of shared and ancestry-specific signals driving complex traits using multi-ancestry fine-mapping": mesusiecsinfo

```
*************************************************************

  Multiple Ancestry Sum of Single Effect Model (MESuSiE)          

   Visit http://www.xzlab.org/software.html For Update            

            (C) 2022 Boran Gao, Xiang Zhou                        

              GNU General Public License                          

*************************************************************
# Start data processing for sufficient statistics 
# Create MESuSiE object 
# Start data analysis 

# Data analysis is done, and now generates result 

Potential causal SNPs with PIP > 0.5:  

Credible sets for effects: 
$cs
$cs$L1
 [1] 2832 2834 2851 2853 2864 2867 2869 2870 2871 2872 2878 2881 2889

$cs$L2
 [1] 1962 1963 1980 1981 1982 1983 1984 1989 1997 1998 2002 2003 2011 2017 2023
[16] 2046 2056 2063 2066 2086 2100 2101 2106

$cs$L3
 [1] 2726 2738 2746 2756 2768 2798 2807 2824 2833 2836 2849 2858 2860 2863 2879
[16] 2882 2885 2888 2895 2902 2946 3018 3019 3071 3072 3102 3118 3149 3151 3163


$cs_category
       L1        L2        L3 
"eur_afr" "eur_afr" "eur_afr" 

$purity
   min.abs.corr mean.abs.corr median.abs.corr
L1     0.921882     0.9820357       0.9918400
L2     0.551266     0.8289222       0.7432960
L3     0.562070     0.8749881       0.9185445

$cs_index
[1] 1 2 3

$coverage
[1] 0.9672609 0.9595798 0.9522086

$requested_coverage
[1] 0.95


 Use MESuSiE_Plot() for visualization
# Total time used for the analysis: 0.31 mins
```
