## Supplementary material for "Characterization of shared and ancestry-specific signals driving complex traits using multi-ancestry fine-mapping": mesusieoutput

```
                 eur          afr      eur_afr
   [1,] 1.152346e-06 9.986548e-07 3.240482e-07
   [2,] 9.083212e-07 9.962348e-07 2.554243e-07
   [3,] 9.137361e-07 3.837381e-07 1.298585e-07
   [4,] 8.265842e-07 3.813643e-07 1.256294e-07
   [5,] 3.141355e-07 7.589104e-07 9.162036e-08
   [6,] 1.610541e-06 1.517603e-06 2.075104e-07
   [7,] 8.925950e-07 3.836314e-07 1.284397e-07
   [8,] 1.551806e-06 1.161451e-06 1.926634e-07
   [9,] 8.570061e-07 3.813860e-07 1.277741e-07
  [10,] 8.583637e-07 3.815646e-07 1.277214e-07
  [11,] 1.495617e-06 1.074592e-06 2.679138e-07
  [12,] 6.126405e-07 6.125918e-07 1.999639e-07
  [13,] 8.799518e-07 3.819865e-07 1.289816e-07
  [14,] 3.115426e-07 7.571976e-07 9.161973e-08
  [15,] 8.955618e-07 3.827007e-07 1.295214e-07
  [16,] 1.280058e-06 6.382940e-07 2.441498e-07
  [17,] 1.087936e-06 3.861470e-07 1.398731e-07
  [18,] 9.176291e-07 3.799860e-07 1.340049e-07
  [19,] 5.117128e-07 1.201876e-06 2.892237e-07
  [20,] 8.874799e-07 3.839902e-07 1.277613e-07
  [21,] 6.051018e-07 3.836878e-07 1.057362e-07
  [22,] 8.966649e-07 3.835620e-07 1.288361e-07
  [23,] 9.741800e-07 1.275115e-06 2.225292e-07
  [24,] 3.681699e-07 4.281644e-07 7.890084e-08
  [25,] 4.823731e-07 5.667855e-07 1.541624e-07
  [26,] 7.269948e-07 4.113065e-07 1.903628e-07
  [27,] 8.483517e-07 9.968979e-07 2.409036e-07
  [28,] 4.036689e-07 5.528658e-07 1.446332e-07
  [29,] 7.944574e-07 4.580943e-07 2.252710e-07
  [30,] 8.227057e-07 4.600244e-07 2.333459e-07
  [31,] 3.364316e-07 3.696010e-07 8.821090e-08
  [32,] 1.059885e-06 8.467997e-07 2.969257e-07
  [33,] 6.377583e-07 8.386553e-07 3.420935e-07
  [34,] 1.108269e-06 9.331917e-07 6.956162e-07
  [35,] 1.086211e-06 8.437444e-07 3.047919e-07
  [36,] 1.096648e-06 1.107438e-06 8.172171e-07
  [37,] 1.090313e-06 9.868310e-07 7.259738e-07
  [38,] 1.088171e-06 9.772994e-07 7.165963e-07
  [39,] 1.180304e-06 4.819258e-07 1.205351e-07
  [40,] 4.096676e-07 9.355973e-07 2.152052e-07
  [41,] 3.911057e-07 1.035648e-06 2.298184e-07
  [42,] 1.103113e-06 9.964314e-07 2.989886e-07
  [43,] 1.058952e-06 6.306363e-07 2.045711e-07
  [44,] 6.448996e-07 1.063039e-06 4.272217e-07
  [45,] 9.888523e-07 1.075229e-06 7.106378e-07
  [46,] 1.031007e-06 1.052212e-06 7.284341e-07
  [47,] 3.766613e-07 8.611252e-07 1.920305e-07
  [48,] 5.349669e-07 5.747737e-07 1.761837e-07
  [49,] 3.861804e-07 3.752290e-07 9.458804e-08
  [50,] 1.017131e-06 3.886425e-07 1.369272e-07
  [51,] 5.253830e-07 7.765909e-07 2.297921e-07
  [52,] 4.147961e-07 4.869688e-07 1.372860e-07
  [53,] 1.008838e-06 2.259106e-06 2.941512e-07
  [54,] 5.691360e-07 6.191038e-07 1.882238e-07
  [55,] 1.325551e-06 7.758620e-07 2.647914e-07
  [56,] 8.298225e-07 1.016285e-06 2.148705e-07
  [57,] 3.884562e-07 6.138141e-07 9.631701e-08
  [58,] 8.447246e-07 1.195192e-06 3.093408e-07
  [59,] 3.865727e-07 3.970266e-07 8.985905e-08
  [60,] 4.556505e-07 5.493694e-07 1.421361e-07
  [61,] 8.374511e-07 9.329063e-07 2.448904e-07
  [62,] 1.368797e-06 4.370304e-07 1.430030e-07
  [63,] 8.634895e-07 1.166971e-06 3.207946e-07
  [64,] 1.280198e-06 4.386443e-07 1.392902e-07
  [65,] 1.273809e-06 4.352393e-07 1.425956e-07
  [66,] 5.322190e-07 4.565347e-07 1.147516e-07
  [67,] 1.461370e-06 4.414728e-07 1.654214e-07
  [68,] 5.486060e-07 4.682659e-07 1.109618e-07
  [69,] 1.330282e-06 4.355224e-07 1.437110e-07
  [70,] 1.138237e-06 8.065765e-07 2.783366e-07
  [71,] 2.979009e-07 8.994448e-07 9.710385e-08
  [72,] 4.587641e-07 5.431743e-07 1.404529e-07
  [73,] 4.447452e-07 4.551020e-07 1.140259e-07
  [74,] 5.368974e-07 5.649592e-07 1.302944e-07
  [75,] 5.725808e-07 4.388797e-07 1.218090e-07
  [76,] 1.131660e-06 9.011733e-07 3.033105e-07
  [77,] 1.299213e-06 3.019068e-06 3.207860e-07
  [78,] 1.400045e-06 3.237999e-06 3.108435e-07
  [79,] 6.943443e-07 5.417427e-07 2.315926e-07
  [80,] 3.850255e-07 7.475957e-07 1.580258e-07
  [81,] 5.935024e-07 1.228569e-06 1.870160e-07
  [82,] 3.607942e-07 7.261854e-07 1.305730e-07
  [83,] 7.846119e-07 1.327169e-06 1.792235e-07
  [84,] 5.929733e-07 1.227084e-06 1.871663e-07
  [85,] 3.125884e-07 3.767175e-07 8.159366e-08
  [86,] 3.132864e-07 3.842031e-07 8.296198e-08
  [87,] 7.458194e-07 6.483253e-07 1.693967e-07
  [88,] 6.688963e-07 6.713431e-07 2.175969e-07
  [89,] 1.136709e-06 8.857790e-07 2.985951e-07
  [90,] 7.830676e-07 1.290689e-06 1.808113e-07
  [91,] 3.404453e-07 6.479797e-07 8.440188e-08
  [92,] 5.929064e-07 1.228054e-06 1.871707e-07
  [93,] 1.132579e-06 8.829537e-07 2.958334e-07
  [94,] 3.264486e-07 4.337255e-07 8.956379e-08
  [95,] 5.918816e-07 1.227853e-06 1.874195e-07
  [96,] 6.675640e-07 8.456582e-07 1.691314e-07
  [97,] 6.109140e-07 8.573092e-07 1.600941e-07
  [98,] 3.259151e-07 4.318413e-07 8.752507e-08
  [99,] 6.143287e-07 1.069899e-06 1.832550e-07
 [100,] 2.983140e-07 1.163894e-06 1.046381e-07
 [101,] 1.130807e-06 8.512274e-07 2.825828e-07
 [102,] 5.909013e-07 1.244026e-06 1.878308e-07
 [103,] 6.553356e-07 5.315645e-07 1.404430e-07
 [104,] 6.150229e-07 5.647603e-06 1.652318e-07
 [105,] 6.565866e-07 5.272608e-07 1.393377e-07
 [106,] 4.951427e-07 6.148204e-07 8.357484e-08
 [107,] 1.237803e-06 8.798699e-07 1.682791e-07
 [108,] 3.175677e-07 5.906839e-07 8.243077e-08
 [109,] 3.697659e-07 4.620254e-07 1.045340e-07
 [110,] 3.494857e-07 3.982440e-07 8.506514e-08
 [111,] 3.103173e-07 4.875202e-07 9.567676e-08
 [112,] 3.554695e-07 5.733389e-07 1.109794e-07
 [113,] 3.595781e-07 5.495673e-07 1.062743e-07
 [114,] 3.015744e-07 4.840538e-07 9.318243e-08
 [115,] 3.038858e-07 4.505193e-07 8.835222e-08
 [116,] 4.068089e-07 4.307247e-07 8.693175e-08
 [117,] 1.287338e-06 1.372974e-06 2.135085e-07
 [118,] 6.907280e-07 7.495049e-07 1.592095e-07
 [119,] 6.827330e-07 7.841609e-07 1.810542e-07
 [120,] 6.728128e-07 9.065878e-07 1.906068e-07
 [121,] 1.464255e-06 6.696762e-07 1.523469e-07
 [122,] 6.710626e-07 8.567160e-07 1.828826e-07
 [123,] 1.501282e-06 6.261198e-07 1.503789e-07
 [124,] 1.102003e-06 1.949030e-06 2.848054e-07
 [125,] 3.304743e-07 1.002858e-06 1.512122e-07
 [126,] 6.868621e-07 7.822579e-07 1.627151e-07
 [127,] 6.791008e-07 7.406524e-07 1.768096e-07
 [128,] 6.160774e-07 5.088002e-07 1.241000e-07
 [129,] 4.689854e-07 8.498359e-07 2.563423e-07
 [130,] 2.983632e-07 1.189872e-06 1.195884e-07
 [131,] 5.545057e-07 4.168251e-07 1.506952e-07
 [132,] 1.045411e-06 1.120260e-06 2.153876e-07
 [133,] 3.601651e-07 6.372982e-07 1.317343e-07
 [134,] 4.305309e-07 6.184279e-07 1.192431e-07
 [135,] 4.276836e-07 6.285109e-07 1.207207e-07
 [136,] 3.548066e-07 5.896111e-07 1.188300e-07
 [137,] 3.519807e-07 5.769486e-07 1.139869e-07
 [138,] 3.526851e-07 5.828608e-07 1.156119e-07
 [139,] 3.585492e-07 5.683537e-07 1.064374e-07
 [140,] 3.513226e-07 5.774549e-07 1.131666e-07
 [141,] 3.516800e-07 5.789188e-07 1.137320e-07
 [142,] 1.099758e-06 1.151660e-06 2.146050e-07
 [143,] 3.517906e-07 5.776981e-07 1.137108e-07
 [144,] 3.524059e-07 5.734592e-07 1.140623e-07
 [145,] 3.525830e-07 5.766559e-07 1.147069e-07
 [146,] 3.660037e-07 5.714761e-07 1.092671e-07
 [147,] 3.520317e-07 5.706491e-07 1.132746e-07
 [148,] 3.549837e-07 5.836558e-07 1.182425e-07
 [149,] 3.532611e-07 5.998194e-07 1.181806e-07
 [150,] 3.554600e-07 5.357772e-07 1.127627e-07
 [151,] 3.590299e-07 5.643279e-07 1.196843e-07
 [152,] 3.530791e-07 5.779709e-07 1.152361e-07
 [153,] 3.628471e-07 5.435274e-07 1.195035e-07
 [154,] 3.532815e-07 5.581553e-07 1.129249e-07
 [155,] 9.489475e-07 6.114474e-07 2.305878e-07
 [156,] 3.562424e-07 5.279194e-07 1.123409e-07
 [157,] 3.563102e-07 5.496405e-07 1.152779e-07
 [158,] 3.537062e-07 5.601368e-07 1.138659e-07
 [159,] 3.536874e-07 5.742033e-07 1.155317e-07
 [160,] 3.624995e-07 5.536490e-07 1.209807e-07
 [161,] 3.551843e-07 5.689472e-07 1.165700e-07
 [162,] 3.625707e-07 5.553699e-07 1.073999e-07
 [163,] 3.273060e-07 6.863993e-07 1.074500e-07
 [164,] 6.412873e-07 5.288370e-07 1.059104e-07
 [165,] 6.187051e-07 5.337263e-07 1.039847e-07
 [166,] 3.615650e-07 5.652341e-07 1.128544e-07
 [167,] 3.662448e-07 5.579573e-07 1.174659e-07
 [168,] 6.168016e-07 4.986743e-07 1.085239e-07
 [169,] 3.610858e-07 5.336215e-07 1.082779e-07
 [170,] 2.033214e-06 5.251964e-07 1.580730e-07
 [171,] 1.299814e-06 3.325701e-06 3.476799e-07
 [172,] 6.294571e-07 3.063196e-06 6.322124e-07
 [173,] 1.494197e-06 5.356427e-06 4.154158e-07
 [174,] 1.456891e-06 5.268956e-06 4.190689e-07
 [175,] 1.504305e-06 5.212204e-06 4.069790e-07
 [176,] 1.448531e-06 4.862486e-06 3.954567e-07
 [177,] 1.505473e-06 5.326152e-06 4.116730e-07
 [178,] 1.277792e-06 8.269345e-06 6.381730e-07
 [179,] 5.272018e-07 2.026467e-06 3.072059e-07
 [180,] 1.358147e-06 8.699383e-06 6.247728e-07
 [181,] 5.289388e-07 1.591569e-06 2.724808e-07
 [182,] 6.374916e-07 2.169440e-06 1.894353e-07
 [183,] 1.410891e-06 5.244573e-06 4.271699e-07
 [184,] 3.071376e-07 5.965150e-07 9.798595e-08
 [185,] 1.372421e-06 6.209099e-06 4.840761e-07
 [186,] 5.846139e-07 3.870724e-06 6.296217e-07
 [187,] 1.411396e-06 6.527104e-06 4.893103e-07
 [188,] 6.081883e-07 3.924152e-06 6.948819e-07
 [189,] 5.858475e-07 3.713758e-06 6.165575e-07
 [190,] 4.199657e-07 5.512582e-07 1.138857e-07
 [191,] 4.341232e-07 2.453958e-06 1.461519e-07
 [192,] 4.526451e-07 1.723837e-06 1.235315e-07
 [193,] 5.780064e-07 3.922695e-06 6.246995e-07
 [194,] 1.241406e-06 3.350353e-06 3.617085e-07
 [195,] 8.989034e-07 6.045280e-06 8.115153e-07
 [196,] 5.351770e-07 1.167728e-06 2.347473e-07
 [197,] 1.524982e-06 9.814866e-06 8.926255e-06
 [198,] 9.437061e-07 4.253664e-06 6.269627e-07
 [199,] 8.881529e-07 6.720243e-06 9.113579e-07
 [200,] 8.890524e-07 4.888506e-06 7.219016e-07
 [201,] 3.122387e-07 5.097244e-07 9.191137e-08
 [202,] 7.547911e-07 1.447945e-06 2.772453e-07
 [203,] 5.179983e-07 9.700883e-07 1.781238e-07
 [204,] 5.797488e-07 4.136296e-06 6.466680e-07
 [205,] 9.586929e-07 6.082080e-07 1.716130e-07
 [206,] 3.333680e-07 7.168220e-07 8.984594e-08
 [207,] 3.146290e-07 1.084894e-06 9.863304e-08
 [208,] 1.379377e-06 2.513315e-06 3.254309e-07
 [209,] 4.123845e-07 3.914315e-07 8.640804e-08
 [210,] 7.919271e-07 5.721433e-07 1.794844e-07
 [211,] 4.281035e-07 3.971398e-07 9.130579e-08
 [212,] 3.123093e-06 7.204955e-07 2.666630e-07
 [213,] 3.219377e-07 2.576282e-06 1.021955e-07
 [214,] 3.294572e-07 6.869986e-07 9.162798e-08
 [215,] 2.533725e-06 8.254726e-07 2.401243e-07
 [216,] 3.554728e-07 1.998553e-06 1.606589e-07
 [217,] 3.051641e-07 4.147700e-07 7.756069e-08
 [218,] 8.534858e-07 5.392711e-07 1.706007e-07
 [219,] 3.430032e-07 3.143609e-06 9.871776e-08
 [220,] 2.948860e-07 3.928724e-07 8.004293e-08
 [221,] 3.600529e-07 5.946980e-07 7.766026e-08
 [222,] 3.811968e-07 1.630817e-06 1.701750e-07
 [223,] 3.825953e-07 4.230249e-07 1.039861e-07
 [224,] 1.625338e-06 4.374116e-07 1.425002e-07
 [225,] 3.349150e-07 3.655817e-06 1.018887e-07
 [226,] 4.625126e-06 8.772204e-07 2.287857e-07
 [227,] 3.753026e-07 1.628281e-06 1.865658e-07
 [228,] 9.101609e-07 6.994903e-07 2.085236e-07
 [229,] 8.556872e-07 5.938784e-07 1.927727e-07
 [230,] 8.101218e-07 7.243518e-07 2.865228e-07
 [231,] 1.024290e-06 7.824476e-07 2.121373e-07
 [232,] 8.180461e-07 7.219585e-07 2.883067e-07
 [233,] 5.842868e-07 1.298480e-06 2.149194e-07
 [234,] 4.286053e-07 8.696088e-07 1.457277e-07
 [235,] 3.636518e-07 1.840665e-06 1.823914e-07
 [236,] 4.436634e-07 1.023241e-06 1.727330e-07
 [237,] 4.134621e-07 4.174418e-07 1.115656e-07
 [238,] 6.031152e-07 6.667689e-07 1.678109e-07
 [239,] 3.712643e-07 1.650710e-06 1.309314e-07
 [240,] 3.551563e-07 3.486041e-06 9.806311e-08
 [241,] 1.050231e-06 6.432432e-07 1.715535e-07
 [242,] 3.119491e-06 1.108222e-06 2.125137e-07
 [243,] 4.089052e-07 4.207104e-07 1.109849e-07
 [244,] 3.598443e-07 1.987472e-06 1.797529e-07
 [245,] 3.704484e-07 1.542227e-06 1.262275e-07
 [246,] 3.887737e-07 1.876784e-06 1.530283e-07
 [247,] 4.290449e-07 7.977847e-07 1.403716e-07
 [248,] 5.930711e-07 6.757214e-07 1.548629e-07
 [249,] 4.419980e-07 1.416674e-06 2.398883e-07
 [250,] 3.626118e-07 2.229436e-06 1.971752e-07
 [251,] 3.924275e-07 4.029662e-07 1.006683e-07
 [252,] 1.004143e-06 6.790718e-07 1.805245e-07
 [253,] 5.638413e-07 6.747121e-07 1.495070e-07
 [254,] 9.115637e-07 8.058160e-07 2.337800e-07
 [255,] 3.862110e-07 6.432599e-07 1.298564e-07
 [256,] 3.284068e-07 3.471087e-06 1.041168e-07
 [257,] 8.392143e-07 7.388499e-07 2.150851e-07
 [258,] 1.106203e-06 8.332720e-07 2.269079e-07
 [259,] 4.419637e-07 1.359007e-06 2.328977e-07
 [260,] 6.112715e-07 1.752440e-06 2.707631e-07
 [261,] 3.874256e-07 1.776982e-06 1.402236e-07
 [262,] 4.774783e-07 5.583843e-07 1.438021e-07
 [263,] 4.399425e-07 9.373839e-07 1.536192e-07
 [264,] 4.402349e-07 8.443319e-07 1.353148e-07
 [265,] 3.962090e-07 9.646785e-07 8.806717e-08
 [266,] 4.399718e-07 6.991322e-07 1.415253e-07
 [267,] 5.080114e-07 5.769351e-07 1.199038e-07
 [268,] 8.056944e-07 1.563356e-06 3.409278e-07
 [269,] 1.344981e-06 9.454896e-07 2.857747e-07
 [270,] 3.944964e-07 9.240904e-07 8.794940e-08
 [271,] 1.124554e-06 9.302945e-07 3.072495e-07
 [272,] 4.064671e-07 9.561834e-07 8.782100e-08
 [273,] 8.182229e-07 1.367303e-06 2.023581e-07
 [274,] 4.421355e-07 8.835620e-07 8.778136e-08
 [275,] 3.067740e-07 1.533548e-06 1.378375e-07
 [276,] 4.327858e-07 9.104319e-07 8.768324e-08
 [277,] 1.223413e-06 8.225083e-07 2.809494e-07
 [278,] 4.412298e-07 8.644979e-07 8.783548e-08
 [279,] 1.394727e-06 9.467627e-07 2.936511e-07
 [280,] 4.366572e-07 9.242771e-07 8.770319e-08
 [281,] 4.357884e-07 8.692247e-07 8.780703e-08
 [282,] 4.403828e-07 9.033715e-07 8.801682e-08
 [283,] 4.010058e-07 6.969217e-07 8.753727e-08
 [284,] 4.179414e-07 6.416118e-07 8.809275e-08
 [285,] 4.173674e-07 6.455503e-07 8.801184e-08
 [286,] 4.323008e-07 6.339918e-07 8.866494e-08
 [287,] 6.057879e-07 4.485818e-07 1.094910e-07
 [288,] 4.448643e-07 6.716900e-07 8.805622e-08
 [289,] 4.273418e-07 6.556767e-07 8.828999e-08
 [290,] 5.203310e-07 5.602050e-07 1.470354e-07
 [291,] 4.420615e-07 6.349270e-07 8.924818e-08
 [292,] 4.395532e-07 6.204092e-07 8.946233e-08
 [293,] 7.457326e-07 4.246443e-07 1.260808e-07
 [294,] 4.991880e-07 5.344118e-07 1.317109e-07
 [295,] 4.297574e-07 6.203107e-07 8.899781e-08
 [296,] 4.318720e-07 6.203107e-07 8.909743e-08
 [297,] 4.372232e-07 6.204092e-07 8.934932e-08
 [298,] 4.941487e-07 5.343751e-07 1.304037e-07
 [299,] 4.342512e-07 6.310045e-07 8.897619e-08
 [300,] 2.992230e-07 4.422188e-07 8.271697e-08
 [301,] 3.602546e-07 5.683318e-07 1.126609e-07
 [302,] 1.510797e-06 1.577780e-06 3.078367e-07
 [303,] 2.311444e-06 4.346661e-06 2.619089e-07
 [304,] 3.092049e-07 1.246388e-06 1.325639e-07
 [305,] 4.207974e-07 6.215259e-07 8.848573e-08
 [306,] 5.219224e-07 1.278366e-06 1.135739e-07
 [307,] 1.364523e-06 1.239288e-06 4.803820e-07
 [308,] 4.142785e-07 6.120810e-07 8.837078e-08
 [309,] 7.504252e-07 1.504407e-06 2.295743e-07
 [310,] 3.783444e-07 4.842129e-07 8.873220e-08
 [311,] 3.827134e-07 4.806841e-07 8.943112e-08
 [312,] 3.987599e-07 5.774177e-07 8.855940e-08
 [313,] 1.323524e-06 1.317802e-06 4.991132e-07
 [314,] 3.742960e-07 5.067159e-07 8.714911e-08
 [315,] 3.570551e-07 6.050216e-07 8.680468e-08
 [316,] 3.562606e-07 6.247356e-07 8.684115e-08
 [317,] 3.550023e-07 6.189293e-07 8.684134e-08
 [318,] 3.466606e-07 4.975344e-07 8.562764e-08
 [319,] 3.599698e-07 6.124812e-07 8.680095e-08
 [320,] 3.864053e-07 9.328417e-07 1.376255e-07
 [321,] 3.997388e-07 6.519042e-07 1.192486e-07
 [322,] 3.291958e-07 3.924430e-07 8.481372e-08
 [323,] 3.519856e-07 4.085986e-07 9.329630e-08
 [324,] 3.015213e-07 3.921366e-07 8.104656e-08
 [325,] 9.497571e-07 1.473927e-06 4.009797e-07
 [326,] 9.458001e-07 1.479723e-06 4.003282e-07
 [327,] 3.245095e-07 6.838227e-07 1.189234e-07
 [328,] 3.630135e-07 5.887612e-07 8.680704e-08
 [329,] 3.623469e-07 5.466626e-07 8.725671e-08
 [330,] 3.613825e-07 5.720624e-07 8.688232e-08
 [331,] 7.386182e-07 7.723574e-07 1.956906e-07
 [332,] 3.631102e-07 5.742134e-07 8.688691e-08
 [333,] 3.682372e-07 5.823503e-07 8.694599e-08
 [334,] 1.300524e-06 1.365161e-06 5.110488e-07
 [335,] 4.788642e-07 8.436042e-07 1.388748e-07
 [336,] 4.644553e-07 5.323666e-07 9.411510e-08
 [337,] 3.617070e-07 5.690540e-07 8.693288e-08
 [338,] 1.307577e-06 1.381566e-06 5.223871e-07
 [339,] 7.427855e-07 1.542280e-06 2.428541e-07
 [340,] 3.502857e-07 5.823026e-07 8.675580e-08
 [341,] 2.950876e-07 5.326470e-07 9.308776e-08
 [342,] 3.551873e-07 5.895629e-07 8.675514e-08
 [343,] 3.525679e-07 5.854893e-07 8.675971e-08
 [344,] 3.859852e-07 9.102309e-07 1.379847e-07
 [345,] 3.976419e-07 5.454062e-07 1.284814e-07
 [346,] 3.563556e-07 5.749789e-07 8.679992e-08
 [347,] 1.349914e-06 1.311349e-06 5.143646e-07
 [348,] 7.493544e-07 1.594076e-06 2.394617e-07
 [349,] 3.564933e-07 5.778659e-07 8.677953e-08
 [350,] 4.043754e-07 5.220621e-07 1.262715e-07
 [351,] 1.071014e-06 1.421398e-06 4.246087e-07
 [352,] 7.433914e-07 1.496088e-06 2.496652e-07
 [353,] 3.469150e-07 5.802950e-07 8.747404e-08
 [354,] 3.684309e-07 4.909905e-07 8.766376e-08
 [355,] 7.534531e-07 4.609974e-07 1.378619e-07
 [356,] 7.608486e-07 1.179168e-06 2.465243e-07
 [357,] 3.275303e-07 1.543218e-06 1.696483e-07
 [358,] 4.310901e-07 4.387441e-07 9.863328e-08
 [359,] 3.759138e-07 4.580020e-07 1.244619e-07
 [360,] 6.217178e-07 6.467416e-07 1.331422e-07
 [361,] 1.011145e-06 5.483389e-07 1.466490e-07
 [362,] 1.272640e-06 1.282364e-06 1.466504e-07
 [363,] 1.026190e-06 6.040963e-07 1.849789e-07
 [364,] 6.070819e-07 8.398974e-07 2.536476e-07
 [365,] 2.592907e-06 9.821679e-07 2.496161e-07
 [366,] 1.051605e-06 6.487520e-07 2.058872e-07
 [367,] 7.415262e-07 5.011166e-07 1.129400e-07
 [368,] 4.173070e-07 8.125185e-07 8.156051e-08
 [369,] 5.253210e-07 4.841496e-07 1.117605e-07
 [370,] 1.026661e-06 6.058640e-07 1.869250e-07
 [371,] 1.703925e-06 1.014940e-06 1.003141e-07
 [372,] 1.435996e-06 9.761685e-07 3.618878e-07
 [373,] 4.198442e-07 3.865812e-06 4.079983e-07
 [374,] 2.511518e-06 9.423298e-07 2.539601e-07
 [375,] 4.417217e-07 3.527889e-06 4.342384e-07
 [376,] 4.178845e-07 6.720331e-07 8.227363e-08
 [377,] 8.261185e-07 5.537482e-07 1.659884e-07
 [378,] 1.025497e-06 6.049354e-07 1.815560e-07
 [379,] 1.023994e-06 5.922066e-07 1.802461e-07
 [380,] 6.910887e-07 5.139512e-07 1.194741e-07
 [381,] 1.036418e-06 6.102603e-07 1.886414e-07
 [382,] 6.276594e-07 1.194838e-06 1.318423e-07
 [383,] 6.726784e-07 5.857659e-07 1.525531e-07
 [384,] 1.703664e-06 1.176401e-06 1.027042e-06
 [385,] 4.951206e-07 5.222164e-07 1.016010e-07
 [386,] 6.150042e-07 9.443134e-07 1.323636e-07
 [387,] 1.987901e-06 9.175786e-07 2.185455e-07
 [388,] 4.789572e-07 5.302628e-07 9.904522e-08
 [389,] 4.934161e-07 5.227925e-07 1.013124e-07
 [390,] 6.117118e-07 1.411896e-06 3.404513e-07
 [391,] 3.393070e-06 1.646070e-06 2.296558e-07
 [392,] 4.928277e-07 6.932191e-07 8.447392e-08
 [393,] 1.057602e-06 6.179462e-07 1.982949e-07
 [394,] 4.707704e-07 7.049427e-07 8.347730e-08
 [395,] 8.870971e-07 5.518243e-07 1.702012e-07
 [396,] 4.897863e-07 6.940860e-07 8.435525e-08
 [397,] 7.224679e-07 7.614284e-07 1.939345e-07
 [398,] 4.661665e-07 6.725364e-07 8.381292e-08
 [399,] 4.831667e-07 6.552734e-07 8.483390e-08
 [400,] 7.029251e-07 1.277170e-06 1.296810e-07
 [401,] 7.235406e-07 8.294570e-07 2.079613e-07
 [402,] 2.260646e-06 1.046565e-06 2.210324e-07
 [403,] 4.140177e-07 3.846811e-06 3.959940e-07
 [404,] 4.968451e-07 7.044121e-07 8.441381e-08
 [405,] 8.303374e-07 5.623671e-07 1.709965e-07
 [406,] 3.943543e-07 2.740123e-06 2.265974e-07
 [407,] 4.817540e-07 7.010258e-07 8.392368e-08
 [408,] 1.045085e-06 6.144700e-07 1.940855e-07
 [409,] 6.039923e-07 4.621818e-07 1.316903e-07
 [410,] 4.050062e-07 2.811875e-06 2.422074e-07
 [411,] 4.968016e-07 6.949754e-07 8.458551e-08
 [412,] 4.800429e-07 7.166912e-07 8.377462e-08
 [413,] 4.656217e-07 6.989563e-07 8.338835e-08
 [414,] 4.083485e-07 3.551202e-06 3.691568e-07
 [415,] 6.143376e-07 4.644355e-07 1.291373e-07
 [416,] 4.665426e-07 6.800907e-07 8.370086e-08
 [417,] 4.600503e-07 6.798844e-07 8.346818e-08
 [418,] 4.583544e-07 6.805134e-07 8.339540e-08
 [419,] 2.081577e-06 1.006443e-06 2.155216e-07
 [420,] 1.980859e-06 9.181443e-07 2.182154e-07
 [421,] 5.780210e-07 4.666219e-07 1.073934e-07
 [422,] 1.161143e-06 8.592534e-07 3.193366e-07
 [423,] 2.105822e-06 9.146907e-07 2.268563e-07
 [424,] 2.110706e-06 9.202055e-07 2.262244e-07
 [425,] 2.351860e-06 1.028165e-06 2.284705e-07
 [426,] 2.069860e-06 1.930737e-06 1.565712e-06
 [427,] 1.474208e-06 9.860794e-07 3.783365e-07
 [428,] 1.061881e-06 6.619456e-07 2.142386e-07
 [429,] 2.679673e-06 8.049375e-07 2.885061e-07
 [430,] 1.897320e-06 8.357448e-07 2.275395e-07
 [431,] 3.616448e-06 1.613008e-06 2.400239e-07
 [432,] 2.263156e-06 9.166933e-07 2.365727e-07
 [433,] 2.140401e-06 8.958494e-07 2.322294e-07
 [434,] 1.679370e-06 7.886334e-07 1.269774e-07
 [435,] 2.260766e-06 9.006930e-07 2.393543e-07
 [436,] 1.158358e-06 9.568303e-07 2.693763e-07
 [437,] 3.777533e-06 9.986435e-07 3.880285e-07
 [438,] 2.238857e-06 8.887719e-07 2.401398e-07
 [439,] 9.142360e-07 6.477609e-07 2.021540e-07
 [440,] 5.449049e-07 3.739922e-07 1.249633e-07
 [441,] 1.404963e-06 4.462440e-07 3.564206e-07
 [442,] 5.382938e-07 4.762746e-07 1.238436e-07
 [443,] 1.714147e-05 4.752864e-07 1.712374e-06
 [444,] 7.409954e-07 9.563873e-07 2.097916e-07
 [445,] 1.138166e-05 8.627913e-07 1.575349e-06
 [446,] 1.328694e-06 4.666747e-07 1.740728e-07
 [447,] 4.009754e-07 1.176375e-06 1.492176e-07
 [448,] 1.600068e-05 4.801689e-07 1.774596e-06
 [449,] 7.865924e-06 4.641990e-07 1.180805e-06
 [450,] 4.131561e-07 2.887815e-06 3.401056e-07
 [451,] 3.630004e-06 1.564138e-06 2.512604e-06
 [452,] 1.027392e-06 6.581776e-07 2.043572e-07
 [453,] 6.042171e-07 2.706336e-06 2.563197e-07
 [454,] 7.615420e-06 1.802827e-06 6.130662e-06
 [455,] 1.064308e-06 5.458039e-07 1.766349e-07
 [456,] 8.115311e-07 1.095081e-06 2.952543e-07
 [457,] 1.793531e-05 5.119085e-07 2.206691e-06
 [458,] 1.267753e-06 1.595098e-06 5.688314e-07
 [459,] 1.160087e-06 5.635385e-07 1.700598e-07
 [460,] 1.010995e-06 8.502702e-07 2.576680e-07
 [461,] 1.049302e-06 5.736926e-07 1.853508e-07
 [462,] 8.253155e-06 4.384966e-07 6.873019e-07
 [463,] 4.129362e-07 8.931949e-07 2.167829e-07
 [464,] 4.074747e-07 9.303006e-07 2.182874e-07
 [465,] 1.172345e-06 5.854743e-07 1.723643e-07
 [466,] 1.050298e-06 5.682274e-07 1.835867e-07
 [467,] 1.123243e-06 6.870662e-07 2.408073e-07
 [468,] 7.124632e-07 1.348751e-06 2.551755e-07
 [469,] 4.970383e-07 2.576220e-06 4.425510e-07
 [470,] 9.090223e-06 9.091767e-07 1.004566e-06
 [471,] 4.192601e-07 3.148422e-06 3.331298e-07
 [472,] 7.753766e-06 2.202305e-06 7.389567e-06
 [473,] 1.021858e-06 8.593229e-07 2.641397e-07
 [474,] 4.395859e-07 2.894229e-06 3.822187e-07
 [475,] 1.038637e-06 5.565606e-07 1.774402e-07
 [476,] 8.917131e-07 3.687007e-06 7.195629e-07
 [477,] 3.986003e-07 2.048688e-06 1.892820e-07
 [478,] 5.256883e-07 6.814957e-07 1.061563e-07
 [479,] 7.151361e-07 1.160036e-06 2.155728e-07
 [480,] 1.143453e-06 6.193553e-07 2.123046e-07
 [481,] 1.220108e-06 2.591171e-06 9.077485e-07
 [482,] 1.139941e-06 8.900370e-07 3.277175e-07
 [483,] 4.414439e-07 8.152977e-07 1.272350e-07
 [484,] 4.573622e-07 4.568379e-07 1.359396e-07
 [485,] 3.657833e-06 5.341234e-07 8.407127e-07
 [486,] 3.844067e-07 8.200920e-07 1.426811e-07
 [487,] 3.727054e-06 6.009571e-07 4.667398e-07
 [488,] 6.526437e-07 7.437254e-07 1.737553e-07
 [489,] 3.079270e-07 3.747034e-07 7.944930e-08
 [490,] 9.795061e-07 5.294062e-07 1.763163e-07
 [491,] 1.024512e-06 2.936832e-06 7.531351e-07
 [492,] 1.220779e-06 8.766314e-07 2.505825e-07
 [493,] 1.044605e-06 2.221817e-06 7.007273e-07
 [494,] 3.131237e-07 3.677637e-07 8.074341e-08
 [495,] 2.125924e-06 5.236145e-07 3.973702e-07
 [496,] 1.317423e-06 6.105910e-07 3.638444e-07
 [497,] 1.323381e-06 6.055028e-07 3.583448e-07
 [498,] 2.177208e-05 6.290977e-07 6.030968e-06
 [499,] 1.240269e-06 9.639308e-07 3.311539e-07
 [500,] 1.023423e-06 5.849324e-07 2.204573e-07
 [501,] 2.111619e-06 5.837956e-07 7.115070e-07
 [502,] 4.379565e-07 9.098957e-07 1.373161e-07
 [503,] 1.038536e-06 2.424078e-06 7.262916e-07
 [504,] 1.549805e-06 8.795507e-07 3.825126e-07
 [505,] 1.052629e-06 2.365103e-06 7.280895e-07
 [506,] 9.555017e-07 3.884960e-07 1.331175e-07
 [507,] 9.846484e-07 5.934797e-07 2.196519e-07
 [508,] 9.459310e-07 5.939403e-07 2.137612e-07
 [509,] 1.638665e-06 6.009082e-07 4.196023e-07
 [510,] 1.231480e-06 2.199483e-06 8.509602e-07
 [511,] 2.648087e-06 6.099294e-07 9.306145e-07
 [512,] 9.775741e-07 2.453831e-06 6.447453e-07
 [513,] 1.027616e-06 1.253407e-06 2.769769e-07
 [514,] 2.922457e-06 7.980154e-07 1.226849e-06
 [515,] 1.051208e-06 2.040468e-06 6.679926e-07
 [516,] 1.254463e-06 5.669424e-07 1.688225e-07
 [517,] 1.010818e-06 3.859292e-07 1.318551e-07
 [518,] 9.664955e-07 1.614249e-06 5.006461e-07
 [519,] 1.245939e-06 1.032086e-06 4.209115e-07
 [520,] 2.668568e-05 5.965048e-07 6.329275e-06
 [521,] 9.080021e-07 3.901938e-07 1.324347e-07
 [522,] 2.677548e-06 8.067730e-07 4.370264e-07
 [523,] 1.501480e-06 8.913993e-07 3.817058e-07
 [524,] 1.291295e-06 5.595557e-07 1.717931e-07
 [525,] 8.560855e-07 4.010051e-07 1.371601e-07
 [526,] 1.668124e-06 6.008077e-07 4.246075e-07
 [527,] 4.524084e-07 6.520620e-07 1.217159e-07
 [528,] 7.746262e-07 6.752456e-07 1.891110e-07
 [529,] 7.439056e-07 1.629315e-06 3.656868e-07
 [530,] 6.256951e-07 4.991244e-06 1.910023e-07
 [531,] 8.302398e-07 4.453817e-07 1.393212e-07
 [532,] 8.742053e-07 4.785878e-07 1.449132e-07
 [533,] 8.335758e-07 4.635568e-07 1.462960e-07
 [534,] 6.172921e-07 1.368524e-06 2.139086e-07
 [535,] 7.731203e-07 9.425050e-07 2.262305e-07
 [536,] 7.692220e-07 6.441163e-07 1.777802e-07
 [537,] 8.286674e-07 4.647111e-07 1.461094e-07
 [538,] 7.613091e-07 1.390987e-06 3.555966e-07
 [539,] 8.177969e-07 4.478594e-07 1.390616e-07
 [540,] 7.711100e-07 6.554452e-07 1.815132e-07
 [541,] 8.582914e-07 5.513664e-07 1.548844e-07
 [542,] 8.185355e-07 4.502260e-07 1.400190e-07
 [543,] 8.735985e-07 4.776874e-07 1.446959e-07
 [544,] 2.759121e-05 4.725581e-07 2.410338e-06
 [545,] 8.603904e-07 5.507348e-07 1.538539e-07
 [546,] 6.435423e-07 1.220061e-06 2.147365e-07
 [547,] 7.830012e-07 9.277041e-07 2.266143e-07
 [548,] 6.565275e-07 1.528956e-06 3.568519e-07
 [549,] 8.747643e-07 4.767963e-07 1.446352e-07
 [550,] 1.886837e-06 5.807469e-07 3.851648e-07
 [551,] 7.745759e-07 1.582256e-06 2.233808e-07
 [552,] 8.206670e-07 4.479126e-07 1.395468e-07
 [553,] 4.385062e-07 1.067190e-06 1.378462e-07
 [554,] 1.903944e-05 6.798732e-07 2.666245e-06
 [555,] 1.746809e-06 5.819884e-07 3.675575e-07
 [556,] 8.291476e-07 4.462745e-07 1.400041e-07
 [557,] 2.131616e-05 4.770224e-07 2.388403e-06
 [558,] 1.288528e-06 5.933986e-07 2.311048e-07
 [559,] 1.007343e-06 1.305588e-06 3.435607e-07
 [560,] 1.055100e-06 1.281633e-06 3.652323e-07
 [561,] 1.118027e-06 6.834183e-07 2.458074e-07
 [562,] 3.495417e-07 4.090362e-07 8.786740e-08
 [563,] 6.686310e-07 8.475264e-07 1.924916e-07
 [564,] 1.614494e-06 9.388132e-07 3.587530e-07
 [565,] 1.090681e-06 5.764333e-07 2.097606e-07
 [566,] 1.783919e-06 6.553428e-07 1.664851e-07
 [567,] 9.948167e-07 1.205099e-06 3.134510e-07
 [568,] 3.073853e-07 6.759524e-07 9.744401e-08
 [569,] 5.509962e-07 1.003162e-06 1.461239e-07
 [570,] 5.582106e-07 5.048096e-07 1.217861e-07
 [571,] 1.478827e-06 7.140917e-07 3.331675e-07
 [572,] 1.481872e-06 7.230871e-07 3.388741e-07
 [573,] 1.556541e-06 7.300373e-07 3.533087e-07
 [574,] 1.488730e-06 7.548614e-07 3.585727e-07
 [575,] 1.370405e-06 7.383071e-07 3.307073e-07
 [576,] 1.422985e-06 7.115806e-07 3.238484e-07
 [577,] 1.408339e-06 7.251246e-07 3.294494e-07
 [578,] 6.910729e-07 8.645971e-07 1.854073e-07
 [579,] 1.522434e-06 6.912777e-07 3.254260e-07
 [580,] 1.476805e-06 7.515531e-07 3.548083e-07
 [581,] 1.485045e-06 7.128151e-07 3.332638e-07
 [582,] 1.464943e-06 7.434078e-07 3.482757e-07
 [583,] 3.023021e-07 6.320594e-07 9.231314e-08
 [584,] 1.465380e-06 7.420133e-07 3.475349e-07
 [585,] 1.467862e-06 7.355952e-07 3.441733e-07
 [586,] 1.464474e-06 7.169393e-07 3.328421e-07
 [587,] 1.445360e-06 7.208326e-07 3.324601e-07
 [588,] 1.475216e-06 7.230016e-07 3.379550e-07
 [589,] 1.468009e-06 7.519272e-07 3.536872e-07
 [590,] 5.040983e-07 8.587195e-07 1.939469e-07
 [591,] 1.500855e-06 7.569280e-07 3.615687e-07
 [592,] 1.470181e-06 7.568667e-07 3.568709e-07
 [593,] 1.478715e-06 7.284704e-07 3.415469e-07
 [594,] 1.465898e-06 7.180104e-07 3.336282e-07
 [595,] 9.921760e-07 1.186626e-06 3.069398e-07
 [596,] 1.594016e-06 6.493364e-07 2.948409e-07
 [597,] 1.471933e-06 7.079628e-07 3.285638e-07
 [598,] 4.878389e-07 8.678023e-07 1.875628e-07
 [599,] 9.609388e-07 6.336036e-07 1.987884e-07
 [600,] 1.659541e-06 6.499370e-07 3.012262e-07
 [601,] 1.470395e-06 7.287471e-07 3.404702e-07
 [602,] 1.547992e-06 6.626835e-07 2.981218e-07
 [603,] 5.146539e-07 8.443913e-07 1.962872e-07
 [604,] 1.285059e-06 7.271821e-07 3.125740e-07
 [605,] 9.834987e-07 1.294241e-06 3.246878e-07
 [606,] 1.463875e-06 7.180619e-07 3.332727e-07
 [607,] 7.696048e-07 5.919464e-07 1.791288e-07
 [608,] 1.272456e-06 7.459221e-07 3.199008e-07
 [609,] 9.915732e-07 1.186545e-06 3.065752e-07
 [610,] 4.812381e-07 8.770057e-07 1.856139e-07
 [611,] 1.697096e-06 5.572630e-07 1.841864e-07
 [612,] 1.457240e-06 6.577236e-07 2.972576e-07
 [613,] 1.429142e-06 7.583459e-07 3.509919e-07
 [614,] 5.567288e-07 9.651013e-07 1.461621e-07
 [615,] 1.230049e-06 7.821003e-07 3.295265e-07
 [616,] 7.674445e-07 1.110710e-06 2.712727e-07
 [617,] 1.425864e-06 7.300569e-07 3.347473e-07
 [618,] 9.694550e-07 6.389845e-07 2.027016e-07
 [619,] 1.048966e-06 2.617402e-06 6.464339e-07
 [620,] 1.394878e-06 7.033283e-07 3.149968e-07
 [621,] 5.268267e-07 1.019490e-06 2.172397e-07
 [622,] 1.468791e-06 7.392566e-07 3.463339e-07
 [623,] 9.506892e-07 6.407611e-07 1.980780e-07
 [624,] 9.886716e-07 1.212002e-06 3.109350e-07
 [625,] 4.963789e-07 8.307456e-07 1.857507e-07
 [626,] 1.257408e-06 7.607094e-07 3.247756e-07
 [627,] 1.376563e-06 7.814296e-07 3.552247e-07
 [628,] 1.378099e-06 7.704251e-07 3.495270e-07
 [629,] 1.340050e-06 8.016469e-07 3.591751e-07
 [630,] 1.498148e-06 8.439025e-07 4.124449e-07
 [631,] 6.548098e-07 1.154870e-06 2.175451e-07
 [632,] 1.581913e-06 8.144505e-07 4.100246e-07
 [633,] 1.653485e-06 8.789405e-07 4.633554e-07
 [634,] 4.975162e-07 4.386725e-07 1.193149e-07
 [635,] 1.317727e-06 8.719580e-07 3.949148e-07
 [636,] 1.611568e-06 8.963816e-07 4.669084e-07
 [637,] 8.219958e-07 1.420893e-06 2.923155e-07
 [638,] 1.633476e-06 8.832018e-07 4.624701e-07
 [639,] 1.662753e-06 8.774937e-07 4.639758e-07
 [640,] 1.635329e-06 8.960264e-07 4.710961e-07
 [641,] 9.802908e-07 6.998044e-07 2.250175e-07
 [642,] 6.700520e-07 1.069389e-06 2.159147e-07
 [643,] 2.999488e-07 6.450684e-07 9.220604e-08
 [644,] 5.117533e-07 9.690700e-07 2.028987e-07
 [645,] 1.356991e-06 9.017163e-07 4.198441e-07
 [646,] 2.999398e-07 6.451166e-07 9.224354e-08
 [647,] 5.174337e-07 4.433829e-07 1.258752e-07
 [648,] 1.644087e-06 8.669828e-07 4.538512e-07
 [649,] 2.984895e-07 6.514230e-07 9.210412e-08
 [650,] 1.317854e-06 8.751317e-07 3.965285e-07
 [651,] 1.627570e-06 8.893609e-07 4.653631e-07
 [652,] 1.635650e-06 8.543365e-07 4.442571e-07
 [653,] 1.541117e-06 8.521052e-07 4.264063e-07
 [654,] 5.284623e-07 7.658453e-07 1.872003e-07
 [655,] 8.904569e-07 6.860746e-07 1.896306e-07
 [656,] 8.853989e-07 7.168159e-07 2.046916e-07
 [657,] 1.628546e-06 8.956352e-07 4.695776e-07
 [658,] 1.656457e-06 8.757507e-07 4.617579e-07
 [659,] 1.633721e-06 8.958726e-07 4.707202e-07
 [660,] 1.567818e-06 9.356818e-07 4.829117e-07
 [661,] 1.672496e-06 6.189602e-07 1.664697e-07
 [662,] 3.177274e-07 6.709577e-07 1.020980e-07
 [663,] 1.615486e-06 9.006779e-07 4.703761e-07
 [664,] 9.726353e-07 6.784587e-07 2.156065e-07
 [665,] 1.566815e-06 7.174907e-07 3.343325e-07
 [666,] 1.535607e-06 8.752830e-07 4.394938e-07
 [667,] 9.951478e-07 1.274041e-06 3.174695e-07
 [668,] 1.664551e-06 8.452398e-07 4.431579e-07
 [669,] 1.659726e-06 8.563394e-07 4.496467e-07
 [670,] 1.544485e-06 7.182902e-07 3.318518e-07
 [671,] 4.836947e-07 1.443833e-06 2.031617e-07
 [672,] 1.532708e-06 8.548494e-07 4.265995e-07
 [673,] 4.853706e-07 9.339819e-07 1.854328e-07
 [674,] 5.595929e-07 9.903796e-07 1.464515e-07
 [675,] 2.994604e-07 6.489503e-07 9.228924e-08
 [676,] 1.633477e-06 8.476268e-07 4.395991e-07
 [677,] 1.635040e-06 8.474837e-07 4.397607e-07
 [678,] 1.523858e-06 8.768197e-07 4.288114e-07
 [679,] 1.064317e-06 2.475840e-06 6.090355e-07
 [680,] 1.654327e-06 8.883511e-07 4.696229e-07
 [681,] 1.663916e-06 8.715686e-07 4.603411e-07
 [682,] 1.585707e-06 8.736598e-07 4.476726e-07
 [683,] 1.606471e-06 7.344357e-07 3.499950e-07
 [684,] 1.066805e-06 2.481933e-06 6.115300e-07
 [685,] 9.878657e-07 1.992849e-06 4.824117e-07
 [686,] 9.704074e-07 6.711522e-07 2.127206e-07
 [687,] 5.098522e-07 1.499842e-06 4.281301e-07
 [688,] 9.898572e-07 1.270379e-06 3.241559e-07
 [689,] 1.550548e-06 7.151922e-07 3.307070e-07
 [690,] 1.631320e-06 7.864546e-07 4.000456e-07
 [691,] 1.539499e-06 8.293710e-07 4.121158e-07
 [692,] 1.423787e-06 8.757194e-07 4.171948e-07
 [693,] 2.978093e-07 6.590648e-07 9.181459e-08
 [694,] 1.493657e-06 7.313325e-07 3.326510e-07
 [695,] 1.460680e-06 7.348931e-07 3.299726e-07
 [696,] 1.024020e-06 2.717945e-06 5.740950e-07
 [697,] 3.293402e-06 5.425313e-07 3.074928e-07
 [698,] 4.765140e-07 1.711053e-06 2.156554e-07
 [699,] 1.289418e-06 8.949458e-07 6.692677e-07
 [700,] 5.242039e-07 6.161162e-07 1.991495e-07
 [701,] 3.710691e-06 6.860645e-07 1.377970e-06
 [702,] 1.300938e-06 3.695272e-07 2.000621e-07
 [703,] 2.990233e-07 5.037392e-07 9.293622e-08
 [704,] 4.042215e-07 6.987845e-07 9.445782e-08
 [705,] 3.024524e-07 4.081069e-07 8.440894e-08
 [706,] 2.992760e-07 4.082985e-07 8.343525e-08
 [707,] 2.996910e-07 4.095343e-07 8.378474e-08
 [708,] 2.990661e-07 4.044384e-07 8.269426e-08
 [709,] 2.953530e-07 4.109262e-07 8.236957e-08
 [710,] 2.935023e-07 4.130027e-07 8.170239e-08
 [711,] 3.752660e-07 7.278598e-07 8.646285e-08
 [712,] 4.309245e-07 2.308845e-06 1.535284e-07
 [713,] 1.469274e-06 7.532446e-07 1.877924e-07
 [714,] 4.150190e-07 1.281789e-06 1.304137e-07
 [715,] 4.259906e-07 2.557773e-06 1.627930e-07
 [716,] 3.734847e-07 6.937645e-07 8.618091e-08
 [717,] 4.125134e-07 1.255952e-06 1.305811e-07
 [718,] 1.131613e-06 1.789330e-06 2.380276e-07
 [719,] 4.830754e-07 1.021046e-06 1.272806e-07
 [720,] 4.182747e-07 1.233957e-06 1.270459e-07
 [721,] 1.422742e-06 7.533393e-07 1.878149e-07
 [722,] 4.162343e-07 1.295998e-06 1.304719e-07
 [723,] 3.679208e-07 7.165239e-07 8.636515e-08
 [724,] 2.984754e-07 6.010427e-07 1.010773e-07
 [725,] 4.140622e-07 1.310299e-06 1.320597e-07
 [726,] 4.162783e-07 1.350733e-06 1.325985e-07
 [727,] 4.126165e-07 1.343656e-06 1.340791e-07
 [728,] 4.117066e-07 1.336460e-06 1.342644e-07
 [729,] 3.639977e-07 6.921822e-07 8.632026e-08
 [730,] 8.453818e-07 6.767162e-07 2.453770e-07
 [731,] 4.201700e-07 1.330534e-06 1.300221e-07
 [732,] 4.136313e-07 1.328373e-06 1.329960e-07
 [733,] 3.645840e-07 6.933566e-07 8.633236e-08
 [734,] 4.164412e-07 1.292213e-06 1.301602e-07
 [735,] 3.488827e-07 2.292179e-06 1.026380e-07
 [736,] 7.596482e-07 4.066593e-07 1.227501e-07
 [737,] 1.365901e-06 6.157768e-07 1.955772e-07
 [738,] 9.082174e-07 7.370251e-07 3.027148e-07
 [739,] 4.111318e-07 8.968476e-07 1.147374e-07
 [740,] 4.010134e-07 6.787386e-07 1.095609e-07
 [741,] 4.142677e-07 9.283539e-07 1.152242e-07
 [742,] 4.108585e-07 9.044791e-07 1.153433e-07
 [743,] 4.569140e-07 1.055038e-06 1.104846e-07
 [744,] 3.307818e-07 6.445169e-07 8.980569e-08
 [745,] 2.989873e-07 4.076658e-07 8.558834e-08
 [746,] 3.594433e-07 6.412858e-07 8.673553e-08
 [747,] 3.612025e-07 6.363254e-07 8.674562e-08
 [748,] 1.418237e-06 6.167776e-07 1.917378e-07
 [749,] 2.945634e-07 6.649297e-07 1.004262e-07
 [750,] 3.362359e-07 6.808573e-07 8.800253e-08
 [751,] 3.689429e-07 1.285782e-06 9.199482e-08
 [752,] 3.316869e-07 1.263053e-06 9.833381e-08
 [753,] 3.031251e-07 4.829165e-07 8.076740e-08
 [754,] 3.660130e-07 7.163888e-07 8.691124e-08
 [755,] 3.619834e-07 1.449729e-06 9.535660e-08
 [756,] 3.706162e-07 1.449730e-06 9.318999e-08
 [757,] 3.169240e-07 1.669224e-06 1.192261e-07
 [758,] 3.724767e-07 1.460941e-06 9.330727e-08
 [759,] 3.684743e-07 1.473485e-06 9.366760e-08
 [760,] 3.364577e-07 1.725317e-06 1.068982e-07
 [761,] 4.072872e-07 1.481513e-06 8.980647e-08
 [762,] 3.131895e-07 4.533396e-07 8.318490e-08
 [763,] 6.972163e-07 1.680899e-06 1.057025e-07
 [764,] 3.507934e-07 1.819506e-06 1.024709e-07
 [765,] 1.417172e-06 6.807491e-07 1.850402e-07
 [766,] 4.093971e-07 1.535182e-06 8.996726e-08
 [767,] 5.754714e-07 5.383186e-07 1.152314e-07
 [768,] 1.536561e-06 8.317352e-07 1.921744e-07
 [769,] 6.920855e-07 1.486584e-06 1.029267e-07
 [770,] 3.192312e-07 8.065650e-07 1.442580e-07
 [771,] 2.116687e-06 3.492065e-06 8.457790e-08
 [772,] 4.869338e-07 1.887666e-06 1.086994e-07
 [773,] 4.956543e-07 9.887235e-07 1.092217e-07
 [774,] 4.640514e-07 1.853270e-06 1.115387e-07
 [775,] 4.641060e-07 1.811416e-06 1.108421e-07
 [776,] 1.538698e-06 8.025504e-07 1.916303e-07
 [777,] 4.288381e-06 3.744053e-07 3.127220e-07
 [778,] 9.616074e-07 6.802393e-07 2.197101e-07
 [779,] 9.294228e-07 1.747679e-06 6.093004e-07
 [780,] 2.536287e-06 3.773876e-07 2.571426e-07
 [781,] 2.431833e-06 3.788018e-07 2.581083e-07
 [782,] 7.132892e-07 7.037227e-07 1.756238e-07
 [783,] 7.798791e-07 6.804613e-07 2.009761e-07
 [784,] 7.963624e-07 1.225374e-06 3.468138e-07
 [785,] 1.422366e-06 6.515118e-07 1.817259e-07
 [786,] 2.094438e-06 3.966405e-07 1.886356e-07
 [787,] 7.578008e-07 6.965963e-07 1.891280e-07
 [788,] 2.960110e-07 3.963007e-07 7.806008e-08
 [789,] 2.991027e-07 4.040666e-07 8.432126e-08
 [790,] 5.818033e-07 8.133801e-07 1.229902e-07
 [791,] 1.407116e-06 8.149867e-07 1.868324e-07
 [792,] 1.427053e-06 7.779431e-07 1.850028e-07
 [793,] 1.699571e-06 4.075958e-07 1.506963e-07
 [794,] 1.118870e-06 4.966964e-07 1.000382e-07
 [795,] 6.264709e-07 8.681415e-07 1.245095e-07
 [796,] 2.060359e-06 5.179800e-07 1.437391e-07
 [797,] 1.607136e-06 9.890682e-07 4.854367e-07
 [798,] 6.587083e-07 1.149643e-06 1.275372e-07
 [799,] 4.620952e-07 1.334162e-06 8.851004e-08
 [800,] 1.756646e-06 4.064561e-07 1.616836e-07
 [801,] 1.369114e-06 9.336627e-07 4.098045e-07
 [802,] 5.563921e-07 9.604295e-07 1.159453e-07
 [803,] 6.394076e-07 1.176070e-06 2.456666e-07
 [804,] 6.736456e-07 7.714084e-07 1.105050e-07
 [805,] 9.565437e-07 2.059617e-06 3.000988e-07
 [806,] 3.373219e-07 9.703331e-07 8.606351e-08
 [807,] 9.092645e-07 9.768022e-07 1.952844e-07
 [808,] 6.460510e-07 8.795380e-07 1.097040e-07
 [809,] 4.315536e-07 4.980622e-07 1.052271e-07
 [810,] 7.751025e-07 1.051233e-06 1.934086e-07
 [811,] 4.522732e-07 5.571560e-07 8.944552e-08
 [812,] 1.194761e-06 9.614380e-07 2.263115e-07
 [813,] 1.207618e-06 5.380768e-07 1.344877e-07
 [814,] 4.105035e-07 5.856715e-07 1.185473e-07
 [815,] 3.508644e-07 3.643673e-07 8.537521e-08
 [816,] 1.516439e-06 6.154175e-07 1.764928e-07
 [817,] 3.860878e-07 5.399850e-07 1.317292e-07
 [818,] 4.424966e-07 5.120643e-07 1.003159e-07
 [819,] 4.042070e-07 5.461480e-07 1.169523e-07
 [820,] 3.707538e-07 3.655457e-07 8.645684e-08
 [821,] 9.309604e-07 7.475072e-07 2.068486e-07
 [822,] 3.940105e-07 5.019232e-07 1.266981e-07
 [823,] 3.970183e-07 4.874331e-07 1.238115e-07
 [824,] 4.382303e-07 5.190755e-07 1.219043e-07
 [825,] 9.298669e-07 7.489681e-07 2.075407e-07
 [826,] 6.712818e-07 9.523874e-07 1.923263e-07
 [827,] 3.368870e-07 7.379685e-07 1.011804e-07
 [828,] 1.212019e-06 1.225787e-06 2.634450e-07
 [829,] 4.605858e-07 5.251434e-07 1.003777e-07
 [830,] 3.856101e-07 4.181108e-07 8.005877e-08
 [831,] 4.098762e-07 1.429015e-06 1.711589e-07
 [832,] 4.713902e-07 4.376602e-07 8.393221e-08
 [833,] 4.597638e-07 6.636128e-07 1.147219e-07
 [834,] 4.136881e-07 1.866743e-06 2.210454e-07
 [835,] 3.126118e-07 3.755962e-07 7.880542e-08
 [836,] 4.185622e-07 1.835990e-06 1.469875e-07
 [837,] 1.256002e-06 8.933213e-07 2.090668e-07
 [838,] 1.321029e-06 8.199880e-07 1.939086e-07
 [839,] 6.052133e-07 1.203493e-06 1.886058e-07
 [840,] 1.555395e-06 7.302644e-07 1.804876e-07
 [841,] 4.107614e-07 1.587592e-06 1.757990e-07
 [842,] 6.102284e-07 9.485924e-07 1.805616e-07
 [843,] 3.083742e-07 3.738015e-07 7.877827e-08
 [844,] 1.287106e-06 1.728625e-06 7.613415e-07
 [845,] 3.080301e-07 3.791186e-07 7.882828e-08
 [846,] 3.076039e-07 3.760029e-07 7.878651e-08
 [847,] 1.298211e-06 1.083551e-06 2.313971e-07
 [848,] 1.250112e-06 8.549052e-07 2.040854e-07
 [849,] 3.086327e-07 3.763703e-07 7.876850e-08
 [850,] 3.082958e-07 3.779804e-07 7.879877e-08
 [851,] 3.083822e-07 3.763662e-07 7.877485e-08
 [852,] 1.225201e-06 9.708702e-07 2.245017e-07
 [853,] 3.127591e-07 3.717957e-07 7.898683e-08
 [854,] 1.351008e-06 8.252386e-07 1.929196e-07
 [855,] 1.309171e-06 7.793940e-07 1.893936e-07
 [856,] 3.852601e-07 5.335614e-07 1.020997e-07
 [857,] 3.686404e-07 4.601651e-07 9.581696e-08
 [858,] 7.044455e-07 6.047161e-07 1.233960e-07
 [859,] 6.202119e-07 5.696681e-07 1.257486e-07
 [860,] 4.301448e-07 9.570752e-07 1.519955e-07
 [861,] 7.689556e-07 5.439165e-07 1.254691e-07
 [862,] 3.961655e-07 6.780608e-07 1.280513e-07
 [863,] 7.761007e-07 5.781605e-07 1.238255e-07
 [864,] 1.245170e-06 9.209322e-07 2.238047e-07
 [865,] 5.515970e-07 4.968913e-07 1.154787e-07
 [866,] 6.078667e-07 7.357994e-07 1.374878e-07
 [867,] 1.269995e-06 9.094535e-07 2.237955e-07
 [868,] 6.033243e-07 5.567405e-07 1.256222e-07
 [869,] 3.801524e-07 3.789336e-07 9.041303e-08
 [870,] 6.516054e-07 5.966103e-07 1.255665e-07
 [871,] 4.481110e-07 9.810105e-07 1.711148e-07
 [872,] 5.134083e-07 3.983007e-07 9.128745e-08
 [873,] 6.162909e-07 5.615283e-07 1.612133e-07
 [874,] 5.602571e-07 5.304756e-07 1.785939e-07
 [875,] 9.137971e-07 6.415133e-07 1.225979e-07
 [876,] 6.053536e-07 5.376445e-07 1.380934e-07
 [877,] 4.048665e-07 4.251034e-07 1.127757e-07
 [878,] 7.206731e-07 6.423233e-07 1.252492e-07
 [879,] 6.321478e-07 5.625256e-07 1.669967e-07
 [880,] 3.991687e-07 7.252483e-07 1.366077e-07
 [881,] 4.204563e-07 9.883773e-07 1.809752e-07
 [882,] 4.271238e-07 9.483118e-07 1.835548e-07
 [883,] 4.259948e-07 9.720122e-07 1.481653e-07
 [884,] 5.489461e-07 4.239369e-07 1.357548e-07
 [885,] 4.709884e-07 8.183208e-07 1.324394e-07
 [886,] 4.252810e-07 9.665481e-07 1.471594e-07
 [887,] 5.191242e-07 8.238963e-07 1.499067e-07
 [888,] 4.223433e-07 3.879375e-07 9.312888e-08
 [889,] 6.424183e-07 1.392863e-06 1.670617e-07
 [890,] 5.167360e-07 7.743687e-07 1.466592e-07
 [891,] 3.289907e-06 4.237252e-06 5.302382e-06
 [892,] 4.255976e-07 3.853085e-07 9.440617e-08
 [893,] 5.156458e-07 7.850247e-07 1.487343e-07
 [894,] 6.455731e-07 1.385287e-06 1.660658e-07
 [895,] 4.224471e-07 3.869672e-07 9.344812e-08
 [896,] 3.105912e-06 7.549076e-06 1.001603e-05
 [897,] 4.885149e-07 1.468876e-06 1.716365e-07
 [898,] 5.191111e-07 7.946144e-07 1.471950e-07
 [899,] 5.186760e-07 7.903100e-07 1.470330e-07
 [900,] 4.301166e-07 9.701021e-07 1.514234e-07
 [901,] 5.335401e-07 5.529670e-07 1.172541e-07
 [902,] 6.837613e-07 8.247213e-07 1.288298e-07
 [903,] 4.937438e-07 1.468876e-06 1.760366e-07
 [904,] 3.000037e-06 4.339251e-06 5.027917e-06
 [905,] 4.288179e-07 9.871927e-07 1.551913e-07
 [906,] 3.984446e-07 5.090459e-07 1.051006e-07
 [907,] 4.133488e-07 6.582662e-07 1.264680e-07
 [908,] 5.726701e-07 5.867966e-07 1.377945e-07
 [909,] 3.870124e-06 3.777335e-06 5.012336e-06
 [910,] 4.383459e-07 9.583153e-07 1.355126e-07
 [911,] 4.081554e-06 4.208252e-06 5.984744e-06
 [912,] 4.808373e-07 5.256643e-07 1.687269e-07
 [913,] 4.388146e-07 9.583153e-07 1.349915e-07
 [914,] 3.276682e-07 3.920716e-07 7.783434e-08
 [915,] 4.926917e-07 5.242222e-07 1.724052e-07
 [916,] 9.499012e-07 7.877804e-07 1.929950e-07
 [917,] 8.933815e-07 7.823418e-07 1.902118e-07
 [918,] 4.019403e-06 5.281239e-07 2.956072e-07
 [919,] 7.374277e-07 7.346620e-07 2.099051e-07
 [920,] 8.920258e-07 7.741861e-07 1.912847e-07
 [921,] 9.014060e-07 7.792504e-07 1.910497e-07
 [922,] 2.962597e-07 3.656247e-07 7.727454e-08
 [923,] 3.904379e-06 5.306069e-07 2.957979e-07
 [924,] 5.084598e-07 1.323539e-06 1.469700e-07
 [925,] 4.160653e-07 3.839438e-07 9.518889e-08
 [926,] 4.082489e-07 4.386778e-07 1.078408e-07
 [927,] 6.492305e-07 7.870388e-07 2.021999e-07
 [928,] 6.349978e-07 8.183872e-07 1.893276e-07
 [929,] 3.457488e-07 4.162730e-07 8.070338e-08
 [930,] 5.028037e-07 7.072657e-07 1.402688e-07
 [931,] 3.350250e-07 4.623040e-07 7.842944e-08
 [932,] 9.146871e-07 7.708754e-07 1.933664e-07
 [933,] 3.051640e-07 3.638344e-07 7.869151e-08
 [934,] 3.901648e-07 1.717607e-06 1.343187e-07
 [935,] 1.462174e-06 5.013794e-07 2.773697e-07
 [936,] 4.492353e-07 5.148499e-07 9.837202e-08
 [937,] 3.095223e-06 4.717205e-07 2.130925e-07
 [938,] 3.695679e-07 4.804171e-07 8.889900e-08
 [939,] 8.960415e-07 7.805883e-07 1.905397e-07
 [940,] 4.765922e-06 2.237317e-06 2.910870e-06
 [941,] 8.577465e-07 7.775059e-07 1.887632e-07
 [942,] 3.477261e-07 6.159309e-07 8.608684e-08
 [943,] 8.555418e-07 7.803519e-07 1.883612e-07
 [944,] 8.599861e-07 7.972783e-07 1.872738e-07
 [945,] 8.688768e-07 7.939092e-07 1.878830e-07
 [946,] 3.370063e-07 5.488087e-07 8.635023e-08
 [947,] 8.827090e-07 8.550678e-07 1.859106e-07
 [948,] 8.713164e-07 8.556281e-07 1.857480e-07
 [949,] 3.303238e-07 3.672623e-07 8.295394e-08
 [950,] 5.300459e-07 5.493284e-07 1.804672e-07
 [951,] 3.208377e-07 4.287062e-07 7.967751e-08
 [952,] 3.202119e-07 4.041870e-07 7.968606e-08
 [953,] 6.730993e-07 4.442196e-07 1.280702e-07
 [954,] 3.163057e-07 4.381120e-07 8.083280e-08
 [955,] 3.024662e-07 1.037742e-06 1.033044e-07
 [956,] 7.261372e-07 1.019751e-06 2.037121e-07
 [957,] 3.090110e-07 4.274167e-07 8.237300e-08
 [958,] 3.026828e-07 4.805339e-07 8.350196e-08
 [959,] 4.018145e-07 5.182699e-07 1.105270e-07
 [960,] 3.562857e-07 5.311179e-07 1.037304e-07
 [961,] 9.623349e-07 1.424618e-06 4.165410e-07
 [962,] 4.344916e-07 2.039854e-06 1.961395e-07
 [963,] 1.085587e-06 1.275167e-06 4.058935e-07
 [964,] 4.208599e-07 1.755367e-06 1.937042e-07
 [965,] 5.986786e-07 5.758613e-07 1.511617e-07
 [966,] 6.981105e-07 5.137557e-07 9.941179e-08
 [967,] 9.462544e-07 5.806245e-07 1.895831e-07
 [968,] 9.978905e-07 8.430754e-07 2.267205e-07
 [969,] 1.032474e-06 1.001242e-06 2.420752e-07
 [970,] 1.034229e-06 1.023850e-06 2.446051e-07
 [971,] 1.034931e-06 1.074197e-06 2.511881e-07
 [972,] 3.792447e-07 1.037932e-06 9.360411e-08
 [973,] 4.545708e-07 8.753325e-07 1.396692e-07
 [974,] 6.552641e-07 2.018946e-06 1.361873e-07
 [975,] 6.126728e-07 1.134097e-06 1.313688e-07
 [976,] 3.083684e-07 4.411336e-07 8.656098e-08
 [977,] 5.850203e-07 2.360657e-06 1.429734e-07
 [978,] 4.047507e-07 4.750483e-07 1.044061e-07
 [979,] 3.030419e-07 3.826691e-07 7.925887e-08
 [980,] 8.989441e-07 6.292102e-07 1.442911e-07
 [981,] 4.034218e-07 5.050395e-07 1.045968e-07
 [982,] 5.198323e-07 4.012261e-07 1.123642e-07
 [983,] 5.581459e-07 4.019077e-07 1.151486e-07
 [984,] 4.238036e-07 5.978963e-07 1.103391e-07
 [985,] 8.255720e-07 3.952019e-07 1.542092e-07
 [986,] 2.993239e-07 3.846344e-07 7.885830e-08
 [987,] 3.818078e-07 9.538456e-06 1.785036e-07
 [988,] 3.418593e-06 6.321846e-07 2.368692e-07
 [989,] 3.383593e-06 6.404706e-07 2.307239e-07
 [990,] 1.756703e-06 1.150544e-06 5.079027e-07
 [991,] 8.043343e-07 3.958108e-07 1.525945e-07
 [992,] 5.140125e-07 4.016348e-07 1.108995e-07
 [993,] 4.031749e-07 4.954031e-07 1.060509e-07
 [994,] 7.690550e-07 6.094846e-07 2.192623e-07
 [995,] 7.751910e-07 6.048752e-07 2.174744e-07
 [996,] 8.924254e-07 8.761029e-07 1.386541e-07
 [997,] 4.006022e-07 6.627761e-07 1.486643e-07
 [998,] 4.048288e-07 6.622874e-07 1.510729e-07
 [999,] 3.805739e-07 5.969421e-07 1.032231e-07
[1000,] 3.056422e-07 3.903349e-07 7.896132e-08
[1001,] 3.031728e-07 3.929666e-07 7.685914e-08
[1002,] 2.995371e-07 3.762543e-07 7.678297e-08
[1003,] 7.446099e-07 4.712837e-07 1.099147e-07
[1004,] 9.957399e-07 8.301146e-07 1.386751e-07
[1005,] 4.180201e-07 5.997895e-07 9.998822e-08
[1006,] 2.983234e-06 6.782516e-07 2.053094e-07
[1007,] 8.019245e-07 6.234842e-07 2.365865e-07
[1008,] 1.155536e-06 1.053677e-06 2.808730e-07
[1009,] 5.025094e-07 5.653912e-07 1.114566e-07
[1010,] 1.283211e-06 4.902351e-07 2.689028e-07
[1011,] 1.052896e-06 7.806174e-07 2.155952e-07
[1012,] 1.295111e-06 4.931016e-07 2.760551e-07
[1013,] 1.267509e-06 4.941410e-07 2.737397e-07
[1014,] 8.137752e-07 1.786909e-06 5.436673e-07
[1015,] 1.238899e-06 4.961272e-07 2.725125e-07
[1016,] 1.260942e-06 4.921021e-07 2.690402e-07
[1017,] 3.867878e-07 8.451663e-07 1.210703e-07
[1018,] 1.270611e-06 4.941361e-07 2.741521e-07
[1019,] 1.193756e-06 6.490578e-07 3.033418e-07
[1020,] 1.298870e-06 4.911964e-07 2.731314e-07
[1021,] 1.263942e-06 4.950822e-07 2.746814e-07
[1022,] 1.207450e-06 4.996334e-07 2.726934e-07
[1023,] 1.246088e-06 4.932774e-07 2.684040e-07
[1024,] 1.058275e-06 7.804231e-07 2.155560e-07
[1025,] 1.128515e-06 6.842224e-07 1.552658e-07
[1026,] 1.143583e-06 6.781734e-07 1.553675e-07
[1027,] 7.526959e-07 1.817715e-06 4.947338e-07
[1028,] 1.119921e-06 6.798596e-07 1.551072e-07
[1029,] 1.057086e-06 6.575387e-07 1.552200e-07
[1030,] 1.092115e-06 6.787280e-07 1.552504e-07
[1031,] 1.105615e-06 6.762315e-07 1.551572e-07
[1032,] 1.087574e-06 6.661060e-07 1.552274e-07
[1033,] 1.075811e-06 6.785646e-07 1.551843e-07
[1034,] 1.054478e-06 7.611719e-07 2.153711e-07
[1035,] 1.254015e-06 6.871385e-07 1.553596e-07
[1036,] 1.180707e-06 6.873559e-07 1.549956e-07
[1037,] 1.184245e-06 6.896258e-07 1.550005e-07
[1038,] 7.363209e-07 1.803605e-06 4.780982e-07
[1039,] 3.084601e-07 1.073396e-06 9.756249e-08
[1040,] 1.061286e-06 6.498222e-07 2.763604e-07
[1041,] 1.058780e-06 6.455635e-07 2.735724e-07
[1042,] 5.570002e-07 9.462156e-07 2.202014e-07
[1043,] 1.140995e-06 8.785448e-07 3.943841e-07
[1044,] 5.194249e-07 5.469406e-07 1.407270e-07
[1045,] 5.065217e-07 7.148338e-07 1.943256e-07
[1046,] 4.577572e-07 6.537440e-07 1.678996e-07
[1047,] 4.834354e-07 5.305461e-07 1.867995e-07
[1048,] 4.363368e-07 4.314222e-07 1.359382e-07
[1049,] 4.916707e-07 4.615415e-07 1.644825e-07
[1050,] 4.631263e-07 4.543282e-07 1.525758e-07
[1051,] 3.918492e-07 7.566180e-07 1.062991e-07
[1052,] 5.492390e-07 3.692343e-07 1.041665e-07
[1053,] 4.044158e-07 4.499563e-07 9.896662e-08
[1054,] 4.041025e-07 3.875320e-07 1.006198e-07
[1055,] 2.020509e-06 8.697601e-07 3.079057e-07
[1056,] 3.090603e-07 4.187459e-07 8.286653e-08
[1057,] 8.218180e-07 5.579550e-07 1.685453e-07
[1058,] 6.245936e-07 4.418015e-07 1.288892e-07
[1059,] 7.946028e-07 9.254863e-07 2.356899e-07
[1060,] 5.125591e-07 4.611152e-07 1.100321e-07
[1061,] 8.267789e-07 4.623982e-07 1.323943e-07
[1062,] 4.491730e-07 5.331208e-07 1.115985e-07
[1063,] 6.399018e-07 4.585135e-07 1.055325e-07
[1064,] 4.574501e-07 5.919320e-07 8.317774e-08
[1065,] 5.088544e-07 4.616002e-07 1.111568e-07
[1066,] 6.170990e-07 4.625515e-07 1.067994e-07
[1067,] 6.351814e-07 4.441622e-07 1.332326e-07
[1068,] 7.806835e-07 8.611810e-07 2.140278e-07
[1069,] 1.725749e-06 9.665538e-07 5.323134e-07
[1070,] 5.102361e-07 5.123367e-07 1.172480e-07
[1071,] 8.210000e-07 4.587943e-07 1.336913e-07
[1072,] 8.148428e-07 4.583845e-07 1.335898e-07
[1073,] 5.154655e-07 4.532561e-07 1.079042e-07
[1074,] 8.293289e-07 4.987630e-07 1.524790e-07
[1075,] 1.736540e-06 9.481095e-07 5.202078e-07
[1076,] 4.509713e-07 1.065889e-06 1.147455e-07
[1077,] 5.099508e-07 4.509480e-07 1.087835e-07
[1078,] 5.135199e-07 4.638344e-07 1.095549e-07
[1079,] 6.218006e-07 4.428743e-07 1.296971e-07
[1080,] 5.469904e-07 7.956814e-07 1.254951e-07
[1081,] 5.130141e-07 4.560515e-07 1.086881e-07
[1082,] 5.121571e-07 4.620750e-07 1.095914e-07
[1083,] 5.126052e-07 4.613237e-07 1.094262e-07
[1084,] 3.315950e-07 4.925076e-07 9.073297e-08
[1085,] 8.158487e-07 4.600801e-07 1.334427e-07
[1086,] 5.113754e-07 4.551993e-07 1.089550e-07
[1087,] 5.120699e-07 4.545558e-07 1.087227e-07
[1088,] 1.747680e-06 9.604997e-07 5.328898e-07
[1089,] 8.182291e-07 5.769393e-07 1.743428e-07
[1090,] 5.123958e-07 4.513084e-07 1.082778e-07
[1091,] 6.362338e-07 4.547506e-07 1.318798e-07
[1092,] 5.149498e-07 4.598390e-07 1.087506e-07
[1093,] 8.251365e-07 5.123142e-07 1.570058e-07
[1094,] 5.464858e-07 8.015373e-07 1.250540e-07
[1095,] 5.110131e-07 4.635564e-07 1.085562e-07
[1096,] 5.168689e-07 4.641553e-07 1.088436e-07
[1097,] 5.161788e-07 4.639744e-07 1.090061e-07
[1098,] 5.135977e-07 4.451382e-07 1.073495e-07
[1099,] 3.199778e-07 4.894479e-07 8.947125e-08
[1100,] 8.054717e-07 8.551054e-07 2.176972e-07
[1101,] 8.127377e-07 6.607071e-07 1.935533e-07
[1102,] 5.079433e-07 3.989481e-07 1.073174e-07
[1103,] 7.802288e-07 8.788425e-07 2.173209e-07
[1104,] 5.032439e-07 4.325297e-07 1.083806e-07
[1105,] 5.062399e-07 4.260671e-07 1.067821e-07
[1106,] 3.343207e-07 5.167566e-07 8.548081e-08
[1107,] 5.025566e-07 4.184909e-07 1.068837e-07
[1108,] 9.184158e-07 8.741479e-07 2.726507e-07
[1109,] 7.329521e-07 4.102117e-07 1.204118e-07
[1110,] 5.017586e-07 4.218257e-07 1.077804e-07
[1111,] 5.032814e-07 4.187141e-07 1.067008e-07
[1112,] 1.049487e-06 4.475022e-07 1.487324e-07
[1113,] 5.036596e-07 4.053780e-07 1.045631e-07
[1114,] 5.042245e-07 4.020091e-07 1.050666e-07
[1115,] 5.047038e-07 4.080785e-07 1.046767e-07
[1116,] 5.069875e-07 4.053619e-07 1.038814e-07
[1117,] 5.095662e-07 4.060285e-07 1.034845e-07
[1118,] 5.078306e-07 4.040622e-07 1.034948e-07
[1119,] 7.926632e-07 8.765107e-07 2.199526e-07
[1120,] 5.107121e-07 3.987244e-07 1.025661e-07
[1121,] 7.476599e-07 4.979258e-07 1.326366e-07
[1122,] 5.100527e-07 4.030660e-07 1.030964e-07
[1123,] 3.191952e-07 4.969152e-07 8.513897e-08
[1124,] 6.378335e-07 4.344703e-07 1.269831e-07
[1125,] 5.077022e-07 3.969403e-07 1.027336e-07
[1126,] 7.984759e-07 3.676476e-07 1.140356e-07
[1127,] 7.853298e-07 3.677269e-07 1.131244e-07
[1128,] 7.764175e-07 3.677261e-07 1.128086e-07
[1129,] 5.920517e-07 5.025646e-07 8.911742e-08
[1130,] 9.691469e-07 3.665812e-07 1.259850e-07
[1131,] 7.234512e-07 3.681207e-07 1.100663e-07
[1132,] 3.179208e-07 5.034640e-07 8.522288e-08
[1133,] 7.898436e-07 3.677892e-07 1.132534e-07
[1134,] 1.142372e-06 4.606219e-07 1.696028e-07
[1135,] 7.787610e-07 3.676755e-07 1.130368e-07
[1136,] 3.946237e-07 7.816643e-07 1.003294e-07
[1137,] 5.460030e-07 8.175589e-07 1.239085e-07
[1138,] 3.309834e-07 5.564660e-07 8.605868e-08
[1139,] 8.053072e-07 3.679189e-07 1.136533e-07
[1140,] 3.321442e-07 1.353655e-06 9.598464e-08
[1141,] 9.167376e-07 4.375015e-07 1.348901e-07
[1142,] 8.132277e-07 3.681053e-07 1.138831e-07
[1143,] 9.333079e-07 4.376798e-07 1.384542e-07
[1144,] 8.209999e-07 3.686591e-07 1.133762e-07
[1145,] 5.322312e-07 7.860969e-07 1.242340e-07
[1146,] 5.239482e-07 8.209778e-07 1.212557e-07
[1147,] 1.152686e-06 4.585159e-07 1.684742e-07
[1148,] 1.251321e-06 1.737811e-06 7.037840e-07
[1149,] 8.207422e-07 3.709314e-07 1.112740e-07
[1150,] 3.822130e-07 7.682414e-07 1.012159e-07
[1151,] 9.369352e-07 4.383896e-07 1.347466e-07
[1152,] 8.570117e-07 3.756130e-07 1.100952e-07
[1153,] 7.793871e-07 9.035932e-07 2.218014e-07
[1154,] 4.978249e-07 8.267953e-07 1.181651e-07
[1155,] 4.073661e-07 5.261276e-07 1.059758e-07
[1156,] 8.302840e-07 3.715612e-07 1.112302e-07
[1157,] 3.279725e-07 5.606825e-07 8.609479e-08
[1158,] 8.673773e-07 3.717936e-07 1.122394e-07
[1159,] 1.197114e-06 8.397424e-07 2.374031e-07
[1160,] 9.302647e-07 4.405225e-07 1.326583e-07
[1161,] 9.099593e-07 4.403372e-07 1.322136e-07
[1162,] 7.907689e-07 1.428837e-06 2.677549e-07
[1163,] 8.291018e-07 3.685393e-07 1.138618e-07
[1164,] 8.240806e-07 3.690186e-07 1.131932e-07
[1165,] 6.825789e-07 4.131024e-07 9.774635e-08
[1166,] 6.974066e-07 3.686239e-07 1.085015e-07
[1167,] 7.822703e-07 3.722052e-07 1.094064e-07
[1168,] 7.629523e-07 3.686439e-07 1.113211e-07
[1169,] 4.092166e-07 1.185114e-06 1.137748e-07
[1170,] 4.122646e-07 1.164629e-06 1.136181e-07
[1171,] 7.351431e-07 3.685040e-07 1.103558e-07
[1172,] 1.105279e-06 1.459966e-06 2.629022e-07
[1173,] 9.454528e-07 4.377611e-07 1.142755e-07
[1174,] 1.206540e-06 9.317381e-07 2.335882e-07
[1175,] 7.293383e-07 4.075936e-07 1.225942e-07
[1176,] 4.913712e-07 8.694145e-07 1.165750e-07
[1177,] 4.766286e-07 8.608625e-07 1.154404e-07
[1178,] 4.389973e-07 1.373973e-06 1.067622e-07
[1179,] 3.105996e-07 5.747755e-07 8.416223e-08
[1180,] 9.514967e-07 7.759636e-07 2.419661e-07
[1181,] 1.921390e-06 7.356200e-07 3.134220e-07
[1182,] 4.909174e-07 8.643414e-07 1.167719e-07
[1183,] 4.187354e-07 1.633434e-06 1.107692e-07
[1184,] 5.267184e-07 2.092608e-06 1.035356e-07
[1185,] 4.200295e-07 1.656706e-06 1.107664e-07
[1186,] 4.606573e-07 9.295482e-07 1.126492e-07
[1187,] 4.164175e-07 1.253078e-06 1.078361e-07
[1188,] 4.730680e-07 7.962773e-07 1.167770e-07
[1189,] 3.470827e-07 4.347406e-07 9.379206e-08
[1190,] 5.217202e-06 4.439493e-07 1.370492e-07
[1191,] 3.091248e-07 6.197236e-07 8.627803e-08
[1192,] 3.640431e-07 4.408010e-07 1.051061e-07
[1193,] 2.997026e-07 6.055248e-07 8.649776e-08
[1194,] 3.103977e-07 5.392231e-07 8.146476e-08
[1195,] 2.052586e-06 6.268398e-07 1.781699e-07
[1196,] 2.982919e-07 4.357338e-07 8.159180e-08
[1197,] 2.993507e-07 6.364261e-07 1.002889e-07
[1198,] 1.811223e-06 1.015966e-06 2.915754e-07
[1199,] 2.995555e-07 5.615427e-07 9.024598e-08
[1200,] 3.027847e-07 4.303343e-07 8.324586e-08
[1201,] 3.021939e-07 5.770219e-07 8.728006e-08
[1202,] 4.585161e-07 6.362669e-07 1.266610e-07
[1203,] 3.116568e-07 7.009750e-07 1.208106e-07
[1204,] 1.258594e-06 8.842195e-07 2.449091e-07
[1205,] 2.947306e-07 5.898997e-07 9.445829e-08
[1206,] 2.995902e-07 7.738998e-07 1.119352e-07
[1207,] 2.974341e-07 5.877382e-07 9.221474e-08
[1208,] 3.052959e-07 6.485816e-07 1.052926e-07
[1209,] 5.508802e-07 4.920890e-07 1.450214e-07
[1210,] 3.011544e-07 7.039847e-07 1.100437e-07
[1211,] 1.936800e-06 6.447540e-07 2.455315e-07
[1212,] 3.059180e-07 6.754764e-07 1.130455e-07
[1213,] 5.514751e-07 4.978189e-07 1.502571e-07
[1214,] 3.205775e-07 1.897395e-06 1.410372e-07
[1215,] 8.550174e-07 1.403848e-06 2.191857e-07
[1216,] 3.123133e-07 5.949140e-07 1.112968e-07
[1217,] 4.727352e-07 5.031188e-07 1.497587e-07
[1218,] 1.220571e-06 8.195400e-07 2.191892e-07
[1219,] 6.255879e-07 4.960989e-07 1.639460e-07
[1220,] 8.086464e-07 4.017765e-07 1.228763e-07
[1221,] 3.112085e-07 5.506376e-07 1.077046e-07
[1222,] 3.029707e-07 9.021304e-07 1.171602e-07
[1223,] 3.196022e-07 1.325657e-06 1.218483e-07
[1224,] 1.026682e-06 1.789611e-06 3.157154e-07
[1225,] 3.092626e-07 4.401311e-07 9.350487e-08
[1226,] 6.107082e-07 5.701997e-07 2.529656e-07
[1227,] 1.232787e-06 6.417649e-07 2.731938e-07
[1228,] 3.660869e-06 4.484916e-07 6.434808e-07
[1229,] 6.104678e-07 5.338124e-07 2.352702e-07
[1230,] 8.339949e-07 7.310603e-07 2.116800e-07
[1231,] 5.046390e-07 1.065732e-06 1.386311e-07
[1232,] 1.053647e-06 6.076842e-07 2.168884e-07
[1233,] 5.195677e-07 6.777629e-07 2.426693e-07
[1234,] 1.086456e-06 8.211049e-07 1.375157e-07
[1235,] 9.402859e-07 1.325968e-06 1.543451e-07
[1236,] 8.568932e-07 1.478637e-06 5.721235e-07
[1237,] 1.068513e-06 5.712888e-07 2.026805e-07
[1238,] 4.730009e-07 4.179046e-07 1.405949e-07
[1239,] 1.020379e-06 6.105640e-07 2.128645e-07
[1240,] 3.974218e-06 4.553706e-07 7.159998e-07
[1241,] 4.144334e-07 4.225570e-07 1.265094e-07
[1242,] 1.053241e-06 6.100658e-07 2.178604e-07
[1243,] 1.017051e-06 6.106791e-07 2.123620e-07
[1244,] 1.173902e-06 9.343735e-07 1.312477e-07
[1245,] 1.137840e-06 8.255303e-07 1.383947e-07
[1246,] 1.016535e-06 6.770718e-07 2.402341e-07
[1247,] 1.882635e-06 7.405831e-07 2.689059e-07
[1248,] 5.213364e-07 5.732606e-07 2.048292e-07
[1249,] 7.738229e-07 7.640489e-07 2.074664e-07
[1250,] 9.048197e-07 5.735907e-07 1.745167e-07
[1251,] 1.251028e-06 8.801065e-07 1.391797e-07
[1252,] 1.299738e-06 8.580976e-07 1.425500e-07
[1253,] 8.182107e-07 1.185100e-06 4.681165e-07
[1254,] 5.521652e-06 4.809208e-07 1.993435e-07
[1255,] 8.830848e-07 6.621702e-07 1.941249e-07
[1256,] 3.290725e-07 7.258922e-07 1.305126e-07
[1257,] 1.883622e-06 7.662772e-07 8.205778e-07
[1258,] 6.148189e-06 5.009522e-07 1.706645e-07
[1259,] 1.463690e-05 6.267617e-07 2.351490e-07
[1260,] 1.512185e-06 7.201224e-07 6.138400e-07
[1261,] 9.977448e-06 4.180863e-07 4.251835e-07
[1262,] 8.367658e-06 4.830787e-07 4.755287e-07
[1263,] 8.445847e-06 5.504527e-07 2.450727e-07
[1264,] 1.010269e-05 5.400939e-07 2.718749e-07
[1265,] 1.009500e-06 9.048113e-07 2.181747e-07
[1266,] 1.623657e-06 4.436325e-07 1.520382e-07
[1267,] 1.557616e-06 4.924655e-07 1.328557e-07
[1268,] 1.622432e-06 4.431025e-07 1.523160e-07
[1269,] 1.630314e-06 4.476178e-07 1.501867e-07
[1270,] 1.637435e-06 4.397225e-07 1.548451e-07
[1271,] 1.612285e-06 4.416249e-07 1.527258e-07
[1272,] 1.640038e-06 4.384418e-07 1.558031e-07
[1273,] 3.486023e-07 1.358175e-06 1.652550e-07
[1274,] 1.619803e-06 4.402083e-07 1.539518e-07
[1275,] 1.493637e-06 4.432592e-07 1.469626e-07
[1276,] 1.634564e-06 4.436597e-07 1.524101e-07
[1277,] 1.706100e-06 4.585339e-07 1.476231e-07
[1278,] 4.010819e-06 8.653479e-07 2.946448e-07
[1279,] 1.439763e-06 4.583932e-07 1.564833e-07
[1280,] 1.640273e-06 4.274167e-07 1.635764e-07
[1281,] 1.682872e-06 4.451959e-07 1.535212e-07
[1282,] 1.786153e-06 4.451020e-07 1.575516e-07
[1283,] 3.177375e-07 7.773008e-07 1.253696e-07
[1284,] 5.699259e-06 4.918077e-07 3.602574e-07
[1285,] 1.353162e-06 3.822788e-07 2.157244e-07
[1286,] 1.543422e-06 4.682690e-07 1.386178e-07
[1287,] 1.631855e-06 6.047366e-07 5.005013e-07
[1288,] 8.921765e-07 7.275935e-07 2.171721e-07
[1289,] 1.942705e-06 1.063391e-06 3.040734e-07
[1290,] 2.134129e-06 4.181554e-07 1.777214e-07
[1291,] 4.022876e-06 7.376686e-07 3.969555e-07
[1292,] 2.551676e-06 4.344698e-07 1.630397e-07
[1293,] 3.198088e-07 7.983443e-07 1.286407e-07
[1294,] 8.935516e-07 6.990751e-07 1.915972e-07
[1295,] 3.366683e-07 6.242419e-07 9.277767e-08
[1296,] 1.372153e-06 1.972436e-06 1.013307e-06
[1297,] 1.480636e-06 9.027517e-07 1.919256e-07
[1298,] 2.993393e-07 3.654628e-07 7.832016e-08
[1299,] 3.210898e-07 1.570936e-06 1.836844e-07
[1300,] 7.014888e-07 1.165170e-06 2.423727e-07
[1301,] 5.702257e-07 6.690043e-07 1.741007e-07
[1302,] 6.870720e-07 1.012363e-06 1.814770e-07
[1303,] 6.874211e-07 1.012891e-06 1.814731e-07
[1304,] 7.000198e-07 1.011683e-06 1.834673e-07
[1305,] 7.096443e-07 1.011554e-06 1.849825e-07
[1306,] 8.357829e-07 5.964134e-07 9.019950e-08
[1307,] 7.077299e-07 9.323614e-07 1.663636e-07
[1308,] 2.933617e-07 9.304993e-07 9.951944e-08
[1309,] 3.158774e-07 5.965085e-07 9.343347e-08
[1310,] 3.787817e-07 1.595542e-06 8.724843e-08
[1311,] 3.961920e-07 7.443659e-07 7.706097e-08
[1312,] 1.505775e-06 6.892789e-07 3.014484e-07
[1313,] 3.230704e-07 5.978619e-07 7.887260e-08
[1314,] 3.161679e-07 5.357171e-07 7.821085e-08
[1315,] 3.942308e-07 1.569185e-06 1.333413e-07
[1316,] 7.437128e-07 1.122258e-06 2.570702e-07
[1317,] 3.432008e-07 1.198292e-06 9.704577e-08
[1318,] 3.384213e-07 1.087952e-06 9.679609e-08
[1319,] 3.310321e-07 1.168268e-06 9.919726e-08
[1320,] 5.814501e-07 1.159618e-06 1.488512e-07
[1321,] 3.751358e-07 7.162422e-07 1.036971e-07
[1322,] 3.638948e-07 7.211639e-07 1.037814e-07
[1323,] 3.762006e-07 6.985547e-07 1.041539e-07
[1324,] 3.490358e-07 6.957195e-07 1.074784e-07
[1325,] 3.479014e-07 6.763429e-07 1.048082e-07
[1326,] 3.492084e-07 6.967347e-07 1.075680e-07
[1327,] 4.340529e-07 6.912088e-07 1.250951e-07
[1328,] 4.357537e-07 6.922736e-07 1.248532e-07
[1329,] 3.428677e-07 4.272846e-07 9.038468e-08
[1330,] 3.480376e-07 6.925354e-07 1.058924e-07
[1331,] 3.019033e-07 6.238722e-07 8.700318e-08
[1332,] 3.479819e-07 6.777644e-07 1.046995e-07
[1333,] 3.478823e-07 6.713549e-07 1.046139e-07
[1334,] 3.478187e-07 6.807095e-07 1.049640e-07
[1335,] 1.105853e-06 1.697699e-06 2.814082e-07
[1336,] 5.561515e-07 1.624434e-06 1.577629e-07
[1337,] 3.477465e-07 6.747913e-07 1.050009e-07
[1338,] 3.477776e-07 6.830829e-07 1.051301e-07
[1339,] 3.477872e-07 6.877720e-07 1.054442e-07
[1340,] 3.477626e-07 6.801452e-07 1.052809e-07
[1341,] 3.477828e-07 6.811577e-07 1.053454e-07
[1342,] 3.554974e-07 6.993244e-07 1.052100e-07
[1343,] 3.481389e-07 6.958181e-07 1.064707e-07
[1344,] 3.481824e-07 6.944621e-07 1.064936e-07
[1345,] 3.478371e-07 6.825655e-07 1.054584e-07
[1346,] 3.480873e-07 6.965113e-07 1.064603e-07
[1347,] 3.478588e-07 6.943835e-07 1.060081e-07
[1348,] 3.477972e-07 6.849520e-07 1.055576e-07
[1349,] 3.479358e-07 6.961038e-07 1.062449e-07
[1350,] 6.439802e-07 1.070479e-06 2.110538e-07
[1351,] 3.493942e-07 7.058071e-07 1.075862e-07
[1352,] 3.046232e-07 3.894258e-07 8.127829e-08
[1353,] 3.055541e-07 3.897057e-07 8.164869e-08
[1354,] 3.057061e-07 3.879610e-07 8.107789e-08
[1355,] 3.055691e-07 3.896798e-07 8.122035e-08
[1356,] 3.039066e-07 3.893291e-07 8.098830e-08
[1357,] 7.357076e-07 1.387583e-06 1.979964e-07
[1358,] 3.037483e-07 3.880790e-07 8.075888e-08
[1359,] 3.050678e-07 3.870397e-07 8.095133e-08
[1360,] 3.049108e-07 3.874228e-07 8.101355e-08
[1361,] 3.047582e-07 3.869921e-07 8.087114e-08
[1362,] 1.107431e-06 4.717600e-07 1.525158e-07
[1363,] 3.046041e-07 3.883003e-07 8.109064e-08
[1364,] 3.042967e-07 3.881489e-07 8.096553e-08
[1365,] 2.941734e-07 4.215798e-07 8.172097e-08
[1366,] 3.044043e-07 3.887915e-07 8.110581e-08
[1367,] 3.066702e-07 3.889788e-07 8.182423e-08
[1368,] 8.319469e-07 5.381399e-07 1.540958e-07
[1369,] 3.217816e-07 4.057294e-07 8.661128e-08
[1370,] 3.934506e-07 1.253600e-06 1.557664e-07
[1371,] 2.947500e-07 5.902890e-07 8.903569e-08
[1372,] 3.958852e-07 6.170139e-07 1.131474e-07
[1373,] 3.095517e-07 4.359390e-07 9.048605e-08
[1374,] 3.949888e-07 3.837408e-07 8.913820e-08
[1375,] 4.141328e-07 1.585779e-06 1.833441e-07
[1376,] 3.322239e-07 4.795575e-07 9.276602e-08
[1377,] 5.264782e-07 7.580101e-07 1.647868e-07
[1378,] 2.958818e-07 5.851315e-07 8.678776e-08
[1379,] 2.960842e-07 8.384202e-07 9.642413e-08
[1380,] 4.082865e-07 1.262904e-06 1.668861e-07
[1381,] 2.950025e-07 8.578147e-07 9.856854e-08
[1382,] 3.784434e-07 1.420426e-06 2.075132e-07
[1383,] 5.393355e-07 6.953729e-07 1.608260e-07
[1384,] 7.062110e-07 1.083110e-06 1.974392e-07
[1385,] 1.091344e-06 5.044560e-07 1.589182e-07
[1386,] 3.724833e-07 1.385471e-06 1.954080e-07
[1387,] 2.958689e-07 6.086499e-07 8.884013e-08
[1388,] 3.776812e-07 1.297047e-06 1.965994e-07
[1389,] 3.745342e-07 1.369111e-06 1.975122e-07
[1390,] 3.407432e-07 4.759893e-07 7.852562e-08
[1391,] 4.028096e-07 4.644544e-07 8.125050e-08
[1392,] 3.004778e-07 1.771619e-06 1.168425e-07
[1393,] 2.926388e-07 7.729025e-07 1.064813e-07
[1394,] 3.726633e-07 1.145840e-06 1.738363e-07
[1395,] 1.202840e-06 1.279082e-06 3.043799e-07
[1396,] 4.713640e-07 1.871882e-06 2.910341e-07
[1397,] 1.192512e-06 8.040144e-07 2.897667e-07
[1398,] 4.466818e-07 4.032996e-07 8.827216e-08
[1399,] 1.241149e-06 8.750684e-07 2.148959e-07
[1400,] 3.986043e-07 7.025677e-07 1.336738e-07
[1401,] 3.976558e-07 6.985061e-07 1.320448e-07
[1402,] 4.015901e-07 6.497036e-07 1.307133e-07
[1403,] 3.989263e-07 7.389358e-07 1.376062e-07
[1404,] 4.616011e-07 1.457773e-06 2.095807e-07
[1405,] 2.906468e-07 6.019655e-07 8.720518e-08
[1406,] 4.793890e-07 6.051586e-07 1.517434e-07
[1407,] 5.447685e-07 1.534590e-06 1.583521e-07
[1408,] 6.037807e-07 1.162111e-06 1.881919e-07
[1409,] 4.389399e-07 1.189735e-06 1.811254e-07
[1410,] 6.663500e-07 7.804854e-07 1.569830e-07
[1411,] 1.821137e-06 1.238046e-06 2.296609e-07
[1412,] 4.278093e-07 7.794617e-07 1.518115e-07
[1413,] 6.641758e-07 5.314293e-07 1.591976e-07
[1414,] 4.256829e-07 1.387790e-06 1.791131e-07
[1415,] 7.580137e-07 1.090741e-06 1.675534e-07
[1416,] 4.861908e-07 6.265341e-07 2.035988e-07
[1417,] 5.832666e-07 1.127298e-06 1.662535e-07
[1418,] 3.947617e-07 9.869648e-07 2.079768e-07
[1419,] 7.051692e-07 7.789231e-07 1.601002e-07
[1420,] 6.296595e-07 1.048594e-06 1.843640e-07
[1421,] 4.149668e-07 9.749940e-07 2.261998e-07
[1422,] 7.085118e-07 7.813972e-07 1.600566e-07
[1423,] 7.125655e-07 7.789347e-07 1.605644e-07
[1424,] 8.467516e-07 7.752115e-07 1.736648e-07
[1425,] 6.301814e-07 1.048491e-06 1.844800e-07
[1426,] 2.921962e-07 5.790475e-07 8.594915e-08
[1427,] 7.087190e-07 7.834443e-07 1.598811e-07
[1428,] 4.129826e-07 7.528957e-07 1.526713e-07
[1429,] 4.133689e-07 7.847558e-07 1.567249e-07
[1430,] 4.951228e-07 9.965180e-07 2.719131e-07
[1431,] 4.175715e-07 7.620332e-07 1.570669e-07
[1432,] 3.015424e-07 6.000008e-07 8.498562e-08
[1433,] 4.174278e-07 7.001348e-07 1.490041e-07
[1434,] 4.327673e-07 7.091328e-07 1.587752e-07
[1435,] 5.608223e-07 1.206263e-06 1.853080e-07
[1436,] 5.804548e-07 1.463103e-06 2.899664e-07
[1437,] 3.913804e-07 3.948880e-07 9.146494e-08
[1438,] 5.912174e-07 5.704182e-07 9.380049e-08
[1439,] 6.829210e-07 5.451976e-07 1.747000e-07
[1440,] 2.691972e-06 1.155034e-06 7.452508e-07
[1441,] 3.005006e-07 8.072617e-07 8.756096e-08
[1442,] 6.008578e-07 5.627260e-07 9.464824e-08
[1443,] 2.913223e-07 8.520137e-07 9.574645e-08
[1444,] 2.990137e-07 5.891714e-07 8.501568e-08
[1445,] 5.714101e-07 5.666721e-07 9.308976e-08
[1446,] 5.809198e-07 5.572200e-07 9.400666e-08
[1447,] 6.354037e-07 9.902046e-07 1.846299e-07
[1448,] 5.945620e-07 5.572693e-07 9.461401e-08
[1449,] 3.050576e-07 6.046887e-07 8.489907e-08
[1450,] 5.720782e-07 5.780866e-07 9.257748e-08
[1451,] 5.057933e-07 5.254095e-07 9.216204e-08
[1452,] 5.936081e-07 5.558357e-07 9.469648e-08
[1453,] 6.112840e-07 4.653315e-07 1.874504e-07
[1454,] 6.095509e-07 5.639987e-07 9.498422e-08
[1455,] 6.819483e-07 1.365349e-06 3.428752e-07
[1456,] 6.314982e-07 5.794339e-07 9.513759e-08
[1457,] 5.969967e-07 5.652706e-07 9.433839e-08
[1458,] 4.403342e-07 9.242095e-07 1.957755e-07
[1459,] 5.295900e-07 5.599853e-07 9.155180e-08
[1460,] 5.606307e-07 4.187591e-07 1.070290e-07
[1461,] 5.824453e-07 5.640423e-07 9.376093e-08
[1462,] 1.752583e-06 4.818826e-06 5.473054e-07
[1463,] 3.938151e-07 6.586372e-07 1.586740e-07
[1464,] 3.137326e-07 2.606268e-06 1.104317e-07
[1465,] 3.960904e-07 6.665744e-07 1.607605e-07
[1466,] 4.650267e-07 4.529155e-07 9.323146e-08
[1467,] 3.110087e-07 2.441311e-06 1.100217e-07
[1468,] 3.165399e-07 2.642844e-06 1.089387e-07
[1469,] 3.001236e-07 5.713010e-07 8.680918e-08
[1470,] 3.461373e-07 2.567863e-06 9.738363e-08
[1471,] 3.822473e-07 9.202045e-07 1.881080e-07
[1472,] 3.805985e-07 6.397887e-07 1.465836e-07
[1473,] 5.738925e-07 1.224810e-06 1.763503e-07
[1474,] 3.269953e-07 6.118737e-06 3.314833e-07
[1475,] 3.848199e-07 6.240972e-07 1.469464e-07
[1476,] 3.899708e-07 6.076399e-07 1.474222e-07
[1477,] 5.740284e-07 1.282221e-06 1.805687e-07
[1478,] 5.768938e-07 1.229974e-06 1.752133e-07
[1479,] 5.654545e-07 1.324522e-06 1.890852e-07
[1480,] 5.323148e-07 1.713218e-06 1.755357e-07
[1481,] 3.907800e-07 8.684666e-07 1.895025e-07
[1482,] 8.666065e-07 8.867563e-07 1.562048e-07
[1483,] 5.678447e-07 1.230700e-06 1.804854e-07
[1484,] 5.707440e-07 1.243282e-06 1.795988e-07
[1485,] 3.993004e-07 8.842217e-07 1.568211e-07
[1486,] 3.568000e-07 7.521766e-07 1.381987e-07
[1487,] 5.645722e-07 1.238558e-06 1.832533e-07
[1488,] 4.205434e-07 1.120240e-06 2.000398e-07
[1489,] 4.456687e-07 4.258073e-07 8.878105e-08
[1490,] 5.638926e-07 1.275705e-06 1.872979e-07
[1491,] 5.647760e-07 1.259064e-06 1.845894e-07
[1492,] 5.691575e-07 1.265180e-06 1.822157e-07
[1493,] 5.689253e-07 1.255625e-06 1.816848e-07
[1494,] 5.665416e-07 1.239513e-06 1.820574e-07
[1495,] 5.693920e-07 1.259047e-06 1.816141e-07
[1496,] 6.307472e-07 4.446817e-07 1.265273e-07
[1497,] 6.429127e-07 9.785989e-07 1.894914e-07
[1498,] 3.886019e-07 6.486436e-07 1.536072e-07
[1499,] 5.659152e-07 1.420302e-06 1.957584e-07
[1500,] 3.851296e-07 6.591849e-07 1.529040e-07
[1501,] 5.735892e-07 1.161072e-06 1.720261e-07
[1502,] 5.698875e-07 1.198565e-06 1.767223e-07
[1503,] 3.686957e-07 7.670722e-07 1.469895e-07
[1504,] 6.399448e-07 4.427563e-07 1.262031e-07
[1505,] 5.686518e-07 1.202282e-06 1.777295e-07
[1506,] 5.715048e-07 1.192637e-06 1.755080e-07
[1507,] 5.794717e-07 1.205285e-06 1.723690e-07
[1508,] 5.661939e-07 1.238878e-06 1.820807e-07
[1509,] 6.452933e-07 1.033989e-06 1.946190e-07
[1510,] 4.602162e-07 5.071457e-07 1.349945e-07
[1511,] 5.693871e-07 1.167224e-06 1.746890e-07
[1512,] 3.292642e-07 6.441940e-06 3.543672e-07
[1513,] 5.721572e-07 1.195638e-06 1.754614e-07
[1514,] 5.629244e-07 8.809809e-07 1.528111e-07
[1515,] 5.697189e-07 1.217010e-06 1.782823e-07
[1516,] 5.660153e-07 1.263554e-06 1.841881e-07
[1517,] 5.602440e-07 1.203456e-06 1.825980e-07
[1518,] 5.693384e-07 1.212877e-06 1.782248e-07
[1519,] 3.279083e-07 6.539878e-06 3.482370e-07
[1520,] 5.708245e-07 1.273837e-06 1.818040e-07
[1521,] 5.692782e-07 1.205973e-06 1.777266e-07
[1522,] 1.396659e-06 8.914548e-07 6.896011e-07
[1523,] 5.723998e-07 1.231998e-06 1.777611e-07
[1524,] 5.704167e-07 1.292879e-06 1.834765e-07
[1525,] 5.725435e-07 1.232171e-06 1.777643e-07
[1526,] 3.299385e-07 7.245896e-06 3.784052e-07
[1527,] 5.818166e-07 1.175984e-06 1.689697e-07
[1528,] 3.627962e-07 8.097856e-07 1.479211e-07
[1529,] 5.807043e-07 1.255809e-06 1.749476e-07
[1530,] 5.108884e-07 1.480973e-06 1.774105e-07
[1531,] 5.712492e-07 1.229141e-06 1.782096e-07
[1532,] 3.320624e-07 8.615832e-06 4.246223e-07
[1533,] 6.915034e-07 1.221649e-06 1.970805e-07
[1534,] 5.736412e-07 1.268402e-06 1.797415e-07
[1535,] 6.365014e-07 9.827609e-07 1.846492e-07
[1536,] 3.273456e-07 6.970705e-06 3.545350e-07
[1537,] 5.791472e-07 1.265285e-06 1.767313e-07
[1538,] 5.710836e-07 1.265125e-06 1.809015e-07
[1539,] 5.762917e-07 1.253159e-06 1.771214e-07
[1540,] 5.757426e-07 1.210806e-06 1.745442e-07
[1541,] 9.254815e-07 8.527148e-07 4.792452e-07
[1542,] 5.647863e-07 1.226773e-06 1.819091e-07
[1543,] 5.639802e-07 1.277786e-06 1.864656e-07
[1544,] 3.630142e-07 7.817644e-07 1.452139e-07
[1545,] 3.629253e-07 7.703251e-07 1.439596e-07
[1546,] 5.751976e-07 1.172750e-06 1.722850e-07
[1547,] 5.743768e-07 1.209603e-06 1.740993e-07
[1548,] 5.605500e-07 1.221834e-06 1.846034e-07
[1549,] 5.631627e-07 1.221101e-06 1.825986e-07
[1550,] 1.166472e-06 5.182297e-07 3.548985e-07
[1551,] 6.277722e-07 1.560186e-06 1.843609e-07
[1552,] 3.961765e-07 5.991706e-07 1.162445e-07
[1553,] 5.638919e-07 1.250400e-06 1.842508e-07
[1554,] 5.624821e-07 1.260081e-06 1.860475e-07
[1555,] 3.252129e-07 3.262513e-06 2.330123e-07
[1556,] 3.105074e-07 5.898553e-07 8.770425e-08
[1557,] 3.320480e-07 3.653761e-06 2.733139e-07
[1558,] 5.571324e-07 1.482422e-06 2.087510e-07
[1559,] 3.620347e-07 8.172252e-07 1.483837e-07
[1560,] 5.347997e-07 1.508007e-06 1.709913e-07
[1561,] 5.610417e-07 1.350304e-06 1.938718e-07
[1562,] 1.102316e-06 7.002782e-07 4.998224e-07
[1563,] 5.784805e-07 1.485267e-06 1.913827e-07
[1564,] 5.625548e-07 1.335224e-06 1.855208e-07
[1565,] 5.870524e-07 7.419839e-06 1.598257e-06
[1566,] 8.794950e-07 8.676217e-07 1.558326e-07
[1567,] 1.483696e-06 9.820890e-07 8.185006e-07
[1568,] 1.482101e-06 9.928273e-07 8.295207e-07
[1569,] 1.697582e-06 3.659135e-06 4.641627e-07
[1570,] 5.548721e-07 1.196542e-06 1.827506e-07
[1571,] 1.863689e-06 4.058109e-07 1.565568e-07
[1572,] 1.112165e-06 7.065913e-07 4.371732e-07
[1573,] 5.157757e-07 1.490042e-06 2.466674e-07
[1574,] 1.715475e-06 4.074900e-07 1.499170e-07
[1575,] 6.257190e-07 1.038196e-06 1.943205e-07
[1576,] 1.565212e-06 5.276620e-07 4.580454e-07
[1577,] 1.795188e-06 5.261785e-07 5.053030e-07
[1578,] 5.816982e-07 1.255187e-06 1.707568e-07
[1579,] 6.943725e-07 3.505226e-06 1.228340e-06
[1580,] 4.210850e-07 4.871269e-07 1.375397e-07
[1581,] 7.054650e-07 3.894377e-06 1.357313e-06
[1582,] 7.082315e-07 3.891350e-06 1.364416e-06
[1583,] 1.489569e-06 5.241997e-07 4.366481e-07
[1584,] 5.856021e-07 1.245919e-06 1.680485e-07
[1585,] 6.256416e-07 1.038257e-06 1.943183e-07
[1586,] 8.610734e-07 7.381889e-07 1.935846e-07
[1587,] 4.372443e-07 5.051265e-07 1.479384e-07
[1588,] 3.362891e-07 2.489872e-06 2.488285e-07
[1589,] 5.741169e-07 1.228105e-06 1.719127e-07
[1590,] 8.722585e-07 8.105420e-07 1.726288e-07
[1591,] 1.824194e-06 5.224657e-06 3.191504e-07
[1592,] 5.793916e-07 1.168921e-06 1.659626e-07
[1593,] 7.984114e-07 1.207834e-06 3.295237e-07
[1594,] 5.865247e-07 1.170657e-06 1.633966e-07
[1595,] 6.377608e-07 1.044168e-06 1.999733e-07
[1596,] 5.836534e-07 1.249335e-06 1.691013e-07
[1597,] 9.447520e-07 1.676130e-06 4.504198e-07
[1598,] 5.202958e-07 8.953357e-06 1.459113e-06
[1599,] 1.170725e-06 6.972021e-07 4.183766e-07
[1600,] 5.642962e-07 7.905154e-07 1.459745e-07
[1601,] 6.371956e-07 1.037309e-06 1.970690e-07
[1602,] 8.847295e-07 8.556754e-07 4.613229e-07
[1603,] 6.286742e-07 1.038196e-06 1.951890e-07
[1604,] 9.206634e-07 8.477899e-07 4.769512e-07
[1605,] 1.260350e-06 1.224753e-06 9.125433e-07
[1606,] 9.181450e-07 8.339914e-07 4.679466e-07
[1607,] 1.213619e-06 2.116212e-06 2.824184e-07
[1608,] 6.057722e-07 1.556448e-06 3.144842e-07
[1609,] 2.082496e-06 5.496748e-06 2.938420e-07
[1610,] 3.320921e-07 5.978796e-06 3.538201e-07
[1611,] 1.228696e-06 1.978557e-06 2.750287e-07
[1612,] 1.592605e-06 7.623904e-07 7.333325e-07
[1613,] 5.873672e-07 1.175772e-06 1.789173e-07
[1614,] 3.373593e-07 5.624191e-06 3.645664e-07
[1615,] 2.147339e-06 6.348406e-07 7.353160e-07
[1616,] 1.169139e-06 2.009813e-06 2.835304e-07
[1617,] 6.757516e-07 5.399551e-07 1.316744e-07
[1618,] 3.413036e-07 8.504242e-06 4.825106e-07
[1619,] 1.170703e-06 2.006680e-06 2.829208e-07
[1620,] 4.272216e-07 7.350403e-07 1.766896e-07
[1621,] 6.264055e-07 1.074849e-06 1.982605e-07
[1622,] 1.775526e-06 7.231128e-07 7.598258e-07
[1623,] 6.248611e-07 4.243071e-07 1.028320e-07
[1624,] 6.068307e-07 4.252806e-07 1.026218e-07
[1625,] 2.042468e-06 4.055654e-07 1.296867e-07
[1626,] 2.482662e-06 8.433078e-07 1.077542e-06
[1627,] 6.263927e-07 1.105424e-06 2.040402e-07
[1628,] 1.545344e-06 1.185838e-06 1.746571e-07
[1629,] 4.035071e-07 5.399493e-07 1.211137e-07
[1630,] 1.548253e-06 1.469983e-06 1.544368e-06
[1631,] 3.371882e-06 9.604447e-07 1.928727e-06
[1632,] 2.113518e-06 4.068373e-07 3.297018e-07
[1633,] 3.453046e-06 9.239728e-07 1.876192e-06
[1634,] 3.702225e-06 9.455239e-07 2.064297e-06
[1635,] 1.237384e-06 8.812239e-07 1.591478e-07
[1636,] 1.717448e-06 1.004063e-06 1.667266e-07
[1637,] 6.602109e-07 4.621091e-07 1.212839e-07
[1638,] 1.448809e-06 4.788664e-07 1.790962e-07
[1639,] 2.931845e-07 5.287419e-07 8.745309e-08
[1640,] 1.308904e-06 4.737539e-07 1.687631e-07
[1641,] 1.221314e-06 4.816748e-07 1.698113e-07
[1642,] 6.792178e-07 5.132219e-07 2.169115e-07
[1643,] 1.360743e-06 3.549795e-06 3.071015e-07
[1644,] 2.097150e-06 4.852879e-07 1.758798e-07
[1645,] 5.059238e-07 7.659284e-07 1.429853e-07
[1646,] 6.792702e-07 6.196295e-07 1.530760e-07
[1647,] 6.964579e-07 4.324729e-07 1.249266e-07
[1648,] 1.119648e-06 5.277110e-07 1.647970e-07
[1649,] 1.010914e-06 7.955166e-07 1.660415e-07
[1650,] 1.076714e-06 5.093003e-07 1.542204e-07
[1651,] 1.287315e-06 4.558080e-07 1.329990e-07
[1652,] 8.477509e-07 4.208140e-07 1.172802e-07
[1653,] 2.131250e-06 8.462591e-07 4.753553e-07
[1654,] 1.103405e-06 5.076796e-07 1.532680e-07
[1655,] 8.647946e-07 5.778054e-07 2.067484e-07
[1656,] 1.892969e-06 8.087718e-07 3.831143e-07
[1657,] 6.715988e-07 8.849575e-07 3.556348e-07
[1658,] 1.433290e-06 1.805773e-06 2.639590e-07
[1659,] 1.791271e-06 6.515160e-07 7.219023e-07
[1660,] 1.092044e-06 5.080416e-07 1.535545e-07
[1661,] 8.266459e-07 6.371053e-07 1.898379e-07
[1662,] 1.447967e-06 1.778256e-06 2.648722e-07
[1663,] 7.106703e-07 5.584396e-07 2.787392e-07
[1664,] 1.245924e-06 5.470642e-07 1.589089e-07
[1665,] 8.904121e-07 6.687764e-07 1.969429e-07
[1666,] 1.114001e-06 5.489959e-07 3.701453e-07
[1667,] 6.004979e-07 4.418357e-07 1.276488e-07
[1668,] 2.034530e-06 8.250168e-07 4.232896e-07
[1669,] 8.938967e-07 9.115747e-07 4.923021e-07
[1670,] 9.436113e-07 1.596433e-06 2.406626e-07
[1671,] 1.865287e-06 8.093693e-07 3.816815e-07
[1672,] 6.060857e-07 6.337771e-07 1.799180e-07
[1673,] 8.522611e-07 6.436010e-07 1.977226e-07
[1674,] 1.005900e-06 6.128854e-07 3.936423e-07
[1675,] 2.231607e-06 8.393148e-07 4.258439e-07
[1676,] 9.233604e-07 8.007702e-07 4.471240e-07
[1677,] 6.157446e-07 6.707861e-07 1.952464e-07
[1678,] 8.657172e-07 1.025084e-06 5.290695e-07
[1679,] 9.286784e-07 2.129858e-06 2.663766e-07
[1680,] 5.672025e-07 9.033017e-07 2.043540e-07
[1681,] 1.093016e-06 4.617637e-07 3.055865e-07
[1682,] 8.713651e-07 6.630117e-07 1.947542e-07
[1683,] 1.816011e-06 1.024833e-06 5.369603e-07
[1684,] 6.063074e-07 8.553490e-07 2.384572e-07
[1685,] 5.718181e-07 4.836776e-07 1.214533e-07
[1686,] 7.341691e-07 7.872899e-07 3.473180e-07
[1687,] 8.427916e-07 7.342408e-07 2.264580e-07
[1688,] 7.919441e-07 6.641543e-07 1.783749e-07
[1689,] 5.723156e-07 8.416948e-07 2.059024e-07
[1690,] 9.638183e-07 8.076930e-07 4.714095e-07
[1691,] 1.404677e-06 1.850362e-06 2.639817e-07
[1692,] 8.747188e-07 6.618395e-07 1.940756e-07
[1693,] 6.178363e-07 7.572332e-07 2.817701e-07
[1694,] 9.150404e-07 5.303815e-07 1.092595e-07
[1695,] 5.708146e-07 6.556451e-07 2.308671e-07
[1696,] 8.701586e-07 7.453406e-07 2.746758e-07
[1697,] 7.032612e-07 4.576626e-07 2.119218e-07
[1698,] 4.923300e-07 6.218684e-07 1.275675e-07
[1699,] 3.425066e-07 7.891799e-07 1.053042e-07
[1700,] 9.005556e-07 2.992889e-06 3.361620e-07
[1701,] 5.704233e-07 4.779234e-07 1.119909e-07
[1702,] 6.352866e-07 8.584153e-07 3.248891e-07
[1703,] 4.862815e-07 8.975706e-07 1.686376e-07
[1704,] 1.373530e-06 1.483594e-06 2.019473e-07
[1705,] 5.516403e-07 4.110659e-07 1.438889e-07
[1706,] 6.283154e-07 5.035500e-07 1.959142e-07
[1707,] 7.488108e-07 1.051516e-06 5.463892e-07
[1708,] 1.029832e-06 6.359482e-07 4.569544e-07
[1709,] 1.560282e-06 1.280911e-06 3.495236e-07
[1710,] 1.572317e-06 1.280932e-06 3.512112e-07
[1711,] 1.500037e-06 4.146871e-07 1.611738e-07
[1712,] 8.242999e-07 7.274419e-07 2.151433e-07
[1713,] 8.374592e-07 6.973991e-07 1.617000e-07
[1714,] 6.995673e-07 4.608071e-07 1.199741e-07
[1715,] 8.172657e-07 8.174166e-07 1.737765e-07
[1716,] 3.127666e-07 8.390766e-07 1.127465e-07
[1717,] 6.122514e-07 1.115731e-06 3.810917e-07
[1718,] 3.457356e-07 3.805886e-07 8.651666e-08
[1719,] 1.482182e-06 2.696855e-06 2.370734e-07
[1720,] 1.063642e-06 4.712658e-07 1.491677e-07
[1721,] 9.821885e-07 7.399405e-07 2.210770e-07
[1722,] 3.369237e-07 5.714081e-07 1.123674e-07
[1723,] 3.455623e-07 5.155648e-07 8.020043e-08
[1724,] 1.032936e-06 4.864997e-07 1.518793e-07
[1725,] 5.841037e-06 4.010614e-07 8.603058e-07
[1726,] 1.563480e-06 6.353557e-07 4.958706e-07
[1727,] 3.371892e-07 3.720825e-07 8.160961e-08
[1728,] 2.997552e-05 4.484312e-07 6.435105e-06
[1729,] 1.003239e-06 5.877338e-07 1.724583e-07
[1730,] 3.807889e-07 6.778080e-07 9.908476e-08
[1731,] 3.868220e-07 3.674775e-07 8.974575e-08
[1732,] 1.021053e-06 4.593890e-07 1.427592e-07
[1733,] 4.198097e-07 3.684561e-07 9.971600e-08
[1734,] 1.147935e-06 6.400040e-07 3.183794e-07
[1735,] 1.031567e-05 6.834936e-07 3.334773e-06
[1736,] 3.886281e-07 7.213012e-07 1.303938e-07
[1737,] 6.881029e-07 4.062272e-07 2.168786e-07
[1738,] 4.192652e-07 7.303037e-07 1.436288e-07
[1739,] 3.405121e-07 6.661079e-07 1.066944e-07
[1740,] 4.258584e-07 3.924006e-07 8.487248e-08
[1741,] 3.414997e-07 1.017802e-06 1.304254e-07
[1742,] 4.192238e-07 4.178324e-07 8.149778e-08
[1743,] 3.938365e-07 5.529609e-07 1.123145e-07
[1744,] 3.431755e-07 6.467674e-07 1.056438e-07
[1745,] 2.962248e-07 3.682503e-07 7.740017e-08
[1746,] 3.443250e-07 3.881202e-07 8.568681e-08
[1747,] 1.074834e-06 8.584173e-07 3.408357e-07
[1748,] 2.596918e-06 7.118696e-07 5.154606e-07
[1749,] 3.454047e-07 6.350656e-07 1.214934e-07
[1750,] 4.646252e-07 4.047787e-07 8.919130e-08
[1751,] 3.941210e-07 3.876390e-07 8.845232e-08
[1752,] 3.121254e-07 3.963490e-07 7.988951e-08
[1753,] 3.561926e-07 6.917350e-07 9.533156e-08
[1754,] 3.865049e-07 7.489972e-07 9.490410e-08
[1755,] 4.133902e-07 3.836205e-07 1.027263e-07
[1756,] 2.362576e-06 7.117271e-07 4.536955e-07
[1757,] 2.740165e-06 7.189837e-07 4.927016e-07
[1758,] 4.496292e-07 3.841757e-07 1.146347e-07
[1759,] 4.171065e-07 3.834177e-07 1.054637e-07
[1760,] 6.046599e-07 4.047399e-07 1.285059e-07
[1761,] 4.055740e-07 3.822281e-07 1.010839e-07
[1762,] 3.891638e-07 3.770401e-07 9.251515e-08
[1763,] 2.898502e-06 7.069702e-07 5.950804e-07
[1764,] 2.516014e-06 1.084163e-06 1.076903e-06
[1765,] 3.096277e-07 3.655401e-07 7.924757e-08
[1766,] 9.682428e-07 4.189253e-07 1.411263e-07
[1767,] 9.313398e-07 2.763815e-06 2.387404e-07
[1768,] 1.240834e-06 1.083103e-06 6.595666e-07
[1769,] 3.069012e-07 3.740381e-07 7.994493e-08
[1770,] 2.271397e-06 9.790542e-07 7.678474e-07
[1771,] 1.287610e-06 5.413363e-07 2.075649e-07
[1772,] 6.276658e-07 4.239751e-07 1.581799e-07
[1773,] 6.458153e-07 4.238507e-07 1.616210e-07
[1774,] 1.283894e-06 6.677312e-07 2.192227e-07
[1775,] 1.339594e-06 5.143000e-07 1.896312e-07
[1776,] 1.008840e-06 2.856706e-06 2.324501e-07
[1777,] 1.101457e-06 5.091446e-07 1.700443e-07
[1778,] 9.622949e-07 2.540747e-06 2.332617e-07
[1779,] 1.284999e-06 1.211672e-06 7.870792e-07
[1780,] 9.819681e-07 4.939314e-07 1.637199e-07
[1781,] 1.467784e-06 5.366676e-07 2.123871e-07
[1782,] 3.633999e-06 7.175691e-07 7.026216e-07
[1783,] 7.310546e-07 5.715760e-07 1.786502e-07
[1784,] 3.504274e-06 7.170037e-07 6.840706e-07
[1785,] 1.232433e-06 4.588177e-07 1.595525e-07
[1786,] 1.220668e-06 4.485413e-07 1.528154e-07
[1787,] 1.345220e-06 5.150444e-07 1.892942e-07
[1788,] 6.721169e-07 5.622810e-07 1.627380e-07
[1789,] 7.067059e-07 3.858620e-07 1.662573e-07
[1790,] 1.208606e-06 5.042583e-07 1.838369e-07
[1791,] 2.994060e-06 5.065124e-07 2.223257e-07
[1792,] 5.778760e-07 4.326818e-07 1.551389e-07
[1793,] 7.531996e-07 3.815269e-07 1.690183e-07
[1794,] 7.931773e-07 3.823918e-07 1.765478e-07
[1795,] 1.219526e-06 4.237053e-07 1.549658e-07
[1796,] 3.082481e-06 5.012748e-07 2.163874e-07
[1797,] 6.541486e-07 4.066868e-07 1.526842e-07
[1798,] 6.362332e-07 4.852245e-07 1.322505e-07
[1799,] 1.152938e-06 4.436629e-07 1.627853e-07
[1800,] 5.850619e-07 4.297193e-07 1.555473e-07
[1801,] 1.270441e-06 4.803913e-07 1.741205e-07
[1802,] 9.452155e-07 1.143393e-06 3.039684e-07
[1803,] 4.277017e-06 5.228638e-07 2.785584e-07
[1804,] 1.151735e-06 5.683663e-07 2.408718e-07
[1805,] 1.120896e-06 5.710324e-07 2.382482e-07
[1806,] 1.289566e-06 1.112521e-06 7.202369e-07
[1807,] 1.467914e-06 1.398638e-06 1.405343e-06
[1808,] 1.601028e-06 1.318717e-06 1.450851e-06
[1809,] 9.588158e-07 9.401594e-07 2.397479e-07
[1810,] 1.366575e-06 4.624845e-07 2.831520e-07
[1811,] 1.433277e-06 4.507995e-07 2.706540e-07
[1812,] 2.880151e-06 7.716088e-07 4.838324e-07
[1813,] 6.485921e-07 3.263221e-06 2.076906e-07
[1814,] 1.220794e-06 5.656977e-07 2.486336e-07
[1815,] 1.295270e-06 7.021857e-07 2.531260e-07
[1816,] 1.515742e-06 4.497878e-07 2.738843e-07
[1817,] 1.350212e-06 1.066685e-06 1.462586e-07
[1818,] 1.980108e-06 6.437453e-07 7.505576e-07
[1819,] 5.504527e-07 1.353473e-06 1.789987e-07
[1820,] 5.297745e-07 4.952947e-07 9.769377e-08
[1821,] 1.434442e-05 4.888611e-07 3.986297e-06
[1822,] 1.697553e-05 5.368311e-07 5.559784e-06
[1823,] 6.510069e-07 5.772503e-07 1.635990e-07
[1824,] 4.352007e-07 4.695905e-06 4.305080e-07
[1825,] 5.920619e-07 2.521148e-06 5.297933e-07
[1826,] 6.532409e-07 5.738295e-07 1.627945e-07
[1827,] 5.658536e-07 6.867801e-07 2.204012e-07
[1828,] 1.306867e-06 1.136484e-06 4.819002e-07
[1829,] 5.851508e-07 5.256551e-07 1.295478e-07
[1830,] 1.758964e-05 9.040059e-07 7.884205e-06
[1831,] 5.364113e-07 7.093127e-07 2.078904e-07
[1832,] 4.757801e-07 1.304655e-06 2.548580e-07
[1833,] 2.004387e-04 7.123355e-07 8.041002e-05
[1834,] 1.037234e-06 8.156131e-07 1.886008e-07
[1835,] 9.198987e-07 7.328344e-07 2.071806e-07
[1836,] 3.766511e-05 5.364465e-06 9.887575e-05
[1837,] 9.113056e-07 7.306697e-07 2.043418e-07
[1838,] 8.425872e-07 7.875262e-07 2.190437e-07
[1839,] 4.058805e-05 4.939441e-06 9.459642e-05
[1840,] 2.544498e-05 2.931684e-06 5.914492e-05
[1841,] 9.148482e-07 7.670895e-07 2.102486e-07
[1842,] 2.290343e-05 2.603888e-06 4.786558e-05
[1843,] 2.677059e-05 2.976185e-06 6.054275e-05
[1844,] 3.682835e-05 2.062796e-06 6.164731e-05
[1845,] 2.713313e-05 3.391318e-06 7.173615e-05
[1846,] 1.174124e-05 6.594035e-07 6.361030e-06
[1847,] 4.418942e-05 7.653173e-07 3.589491e-05
[1848,] 1.219840e-05 6.463345e-07 6.414323e-06
[1849,] 1.013964e-06 1.333989e-06 3.561024e-07
[1850,] 1.412935e-05 5.914666e-07 6.401490e-06
[1851,] 4.052390e-07 6.351646e-07 1.552016e-07
[1852,] 3.953261e-05 5.843813e-06 1.624776e-04
[1853,] 5.354385e-06 6.087445e-07 2.372995e-06
[1854,] 9.148927e-07 7.958409e-07 2.177532e-07
[1855,] 2.224012e-05 2.308829e-06 3.817589e-05
[1856,] 1.325912e-06 7.514906e-07 4.381329e-07
[1857,] 9.191554e-07 9.389878e-07 2.403997e-07
[1858,] 9.143084e-07 8.079826e-07 2.197816e-07
[1859,] 2.221708e-05 6.531082e-07 1.476643e-05
[1860,] 1.462283e-05 2.650918e-06 3.037480e-05
[1861,] 2.473526e-05 2.009379e-06 3.815973e-05
[1862,] 2.091208e-05 2.737423e-06 4.132484e-05
[1863,] 1.107353e-06 8.949730e-07 3.735902e-07
[1864,] 9.109846e-07 1.319577e-06 3.870166e-07
[1865,] 1.383618e-05 2.608971e-06 2.779459e-05
[1866,] 1.694634e-05 2.175898e-06 2.506953e-05
[1867,] 6.203749e-07 1.370039e-06 3.759834e-07
[1868,] 1.299958e-05 2.382050e-06 2.361662e-05
[1869,] 8.420846e-07 8.640320e-07 2.589319e-07
[1870,] 9.207377e-07 6.888434e-07 1.963713e-07
[1871,] 3.297905e-05 1.797755e-06 4.730662e-05
[1872,] 2.193148e-05 1.771679e-06 2.923749e-05
[1873,] 9.220270e-07 6.883520e-07 1.958780e-07
[1874,] 9.249421e-07 1.084172e-06 3.331758e-07
[1875,] 4.112174e-07 5.808524e-07 1.467348e-07
[1876,] 9.255626e-07 7.797361e-07 2.124440e-07
[1877,] 9.226494e-07 7.812208e-07 2.125216e-07
[1878,] 9.292964e-07 7.865425e-07 2.125947e-07
[1879,] 1.504359e-05 2.046623e-06 1.957647e-05
[1880,] 4.316240e-07 1.262266e-06 2.071803e-07
[1881,] 6.490728e-07 1.300570e-06 1.918145e-07
[1882,] 5.806538e-07 1.244051e-06 1.753316e-07
[1883,] 6.357509e-07 1.282597e-06 1.917477e-07
[1884,] 6.310975e-07 1.282391e-06 1.942537e-07
[1885,] 3.659455e-07 1.114848e-06 2.193484e-07
[1886,] 6.457715e-07 1.294381e-06 1.876870e-07
[1887,] 4.062344e-07 1.172489e-06 1.837542e-07
[1888,] 5.906606e-07 7.427168e-07 1.663558e-07
[1889,] 8.544527e-07 8.702161e-07 2.782019e-07
[1890,] 9.240498e-07 7.836960e-07 2.120292e-07
[1891,] 4.484440e-07 1.233546e-06 2.159498e-07
[1892,] 5.903582e-07 7.247148e-07 1.650110e-07
[1893,] 4.154739e-07 6.889880e-07 1.928259e-07
[1894,] 5.988321e-07 8.475527e-07 1.751999e-07
[1895,] 5.987487e-07 1.014492e-06 1.960214e-07
[1896,] 6.197102e-07 1.012426e-06 1.681625e-07
[1897,] 6.037743e-07 9.559635e-07 2.569552e-07
[1898,] 5.768706e-07 3.792354e-07 1.037728e-07
[1899,] 7.195427e-07 4.088068e-07 1.059051e-07
[1900,] 1.182229e-06 1.665870e-06 2.376453e-07
[1901,] 6.537758e-07 8.967823e-07 2.841286e-07
[1902,] 5.310553e-07 3.705090e-07 1.057848e-07
[1903,] 6.099092e-07 2.256152e-06 2.079179e-07
[1904,] 4.792148e-07 5.666156e-07 1.830255e-07
[1905,] 8.048490e-07 8.810213e-07 2.405126e-07
[1906,] 5.981321e-07 4.015703e-07 9.900914e-08
[1907,] 8.484661e-07 5.653334e-07 1.537527e-07
[1908,] 1.124092e-06 1.496072e-06 2.337025e-07
[1909,] 4.897232e-07 3.725574e-07 9.914216e-08
[1910,] 4.168391e-07 4.024411e-07 1.202802e-07
[1911,] 7.694698e-07 6.870944e-07 1.515966e-07
[1912,] 4.000089e-07 3.687818e-07 1.003194e-07
[1913,] 1.108843e-06 1.476158e-06 2.342117e-07
[1914,] 6.713266e-07 9.003027e-07 2.763484e-07
[1915,] 1.111579e-06 1.457782e-06 2.328414e-07
[1916,] 1.063037e-06 1.524844e-06 2.429912e-07
[1917,] 8.015097e-07 1.056943e-06 3.165222e-07
[1918,] 1.064087e-06 6.321609e-07 1.832561e-07
[1919,] 3.582518e-06 1.899327e-06 3.196856e-07
[1920,] 9.874967e-07 8.716424e-07 3.061813e-07
[1921,] 5.527788e-07 1.168886e-06 1.750996e-07
[1922,] 7.100702e-05 9.438297e-07 3.601691e-05
[1923,] 4.665364e-04 7.679624e-07 1.334751e-05
[1924,] 3.618603e-04 7.040164e-07 1.195638e-05
[1925,] 9.941552e-04 1.183123e-06 7.137502e-04
[1926,] 2.009995e-06 1.231190e-06 2.206485e-07
[1927,] 1.007408e-06 5.843008e-07 1.712046e-07
[1928,] 5.600999e-04 3.941561e-07 3.167758e-05
[1929,] 1.004264e-06 5.994670e-07 1.744694e-07
[1930,] 2.888555e-04 5.743467e-07 1.448552e-05
[1931,] 4.370396e-04 5.761638e-07 1.808383e-04
[1932,] 3.827102e-04 3.913887e-07 2.358346e-05
[1933,] 3.366811e-04 6.214022e-07 1.458724e-05
[1934,] 1.016557e-06 5.804588e-07 1.692418e-07
[1935,] 6.717828e-07 6.359118e-07 1.637661e-07
[1936,] 4.499647e-04 6.156171e-07 1.716057e-05
[1937,] 5.859176e-04 1.101695e-06 3.861277e-04
[1938,] 3.742619e-04 4.464847e-07 1.552469e-05
[1939,] 7.645715e-04 1.206592e-06 5.564618e-04
[1940,] 4.758076e-04 4.799476e-07 1.314562e-04
[1941,] 2.664228e-03 1.055895e-06 1.702402e-03
[1942,] 1.034620e-06 6.680093e-07 1.917411e-07
[1943,] 1.011215e-06 7.868771e-07 2.301498e-07
[1944,] 5.556414e-07 9.248233e-07 1.407036e-07
[1945,] 1.911692e-04 6.878732e-07 5.418060e-06
[1946,] 1.521979e-04 2.675231e-06 1.386473e-06
[1947,] 2.013127e-04 2.326003e-06 1.864385e-06
[1948,] 1.187711e-03 5.044788e-07 2.839146e-04
[1949,] 1.809499e-04 2.487609e-06 1.647324e-06
[1950,] 7.077393e-07 6.704210e-07 1.859203e-07
[1951,] 1.127050e-06 6.650925e-07 2.130379e-07
[1952,] 1.127948e-06 6.666489e-07 2.188950e-07
[1953,] 4.405850e-03 6.358167e-07 9.528861e-05
[1954,] 4.106843e-04 6.058294e-07 1.220405e-05
[1955,] 6.913662e-07 8.744634e-07 1.629647e-07
[1956,] 8.979970e-07 1.186577e-06 2.043668e-07
[1957,] 6.330722e-07 7.356903e-07 2.316120e-07
[1958,] 1.026032e-04 5.086738e-07 7.364598e-06
[1959,] 9.018320e-04 4.862354e-07 2.478899e-05
[1960,] 7.955085e-04 4.832696e-07 2.269756e-05
[1961,] 1.658185e-04 4.802811e-07 1.249595e-05
[1962,] 2.219946e-02 6.335675e-07 2.167284e-04
[1963,] 2.104822e-02 6.792412e-07 1.866743e-04
[1964,] 6.517951e-07 6.510363e-07 1.580347e-07
[1965,] 1.800690e-06 9.667070e-07 1.927980e-07
[1966,] 1.779856e-06 9.623281e-07 1.929495e-07
[1967,] 6.473897e-07 6.217181e-07 1.590519e-07
[1968,] 6.474984e-07 6.228576e-07 1.587701e-07
[1969,] 6.477966e-07 6.164378e-07 1.594181e-07
[1970,] 1.631014e-06 6.199064e-07 1.566981e-07
[1971,] 2.279246e-04 4.932253e-07 1.554140e-05
[1972,] 1.020839e-06 6.675985e-07 2.093398e-07
[1973,] 1.400844e-06 5.555698e-07 1.498378e-07
[1974,] 6.473870e-07 6.041076e-07 1.563334e-07
[1975,] 1.031972e-06 7.606352e-07 2.230360e-07
[1976,] 6.473117e-07 6.121336e-07 1.578034e-07
[1977,] 7.291137e-07 9.166523e-07 2.159255e-07
[1978,] 8.095689e-07 5.889122e-07 9.212210e-08
[1979,] 7.915186e-07 6.125887e-07 9.199391e-08
[1980,] 3.821634e-02 9.073933e-07 5.434536e-02
[1981,] 2.456443e-02 1.122135e-06 4.793919e-02
[1982,] 2.806070e-02 1.039915e-06 4.979942e-02
[1983,] 3.912321e-02 8.742245e-07 5.168603e-02
[1984,] 8.883995e-03 4.562884e-07 4.528991e-03
[1985,] 1.059144e-06 1.846160e-06 5.528023e-07
[1986,] 8.060225e-07 1.090755e-06 2.273886e-07
[1987,] 7.948834e-07 1.090808e-06 2.255053e-07
[1988,] 7.983943e-07 1.086033e-06 2.274420e-07
[1989,] 2.915981e-02 7.886508e-07 3.257699e-02
[1990,] 7.930592e-07 1.092017e-06 2.250753e-07
[1991,] 5.057481e-07 9.434133e-07 1.540796e-07
[1992,] 5.342450e-07 4.093436e-07 1.079553e-07
[1993,] 7.909432e-07 1.089827e-06 2.251782e-07
[1994,] 7.944769e-07 1.090889e-06 2.254143e-07
[1995,] 8.052924e-07 1.090879e-06 2.272315e-07
[1996,] 4.640627e-07 6.873478e-07 1.265676e-07
[1997,] 3.152244e-02 8.424929e-07 3.927698e-02
[1998,] 1.659206e-02 4.188853e-07 3.478908e-03
[1999,] 7.959229e-07 1.090820e-06 2.256677e-07
[2000,] 8.001162e-07 1.091095e-06 2.263084e-07
[2001,] 7.888795e-07 1.097119e-06 2.235384e-07
[2002,] 1.852629e-02 4.359424e-07 5.597743e-03
[2003,] 3.385909e-02 6.216863e-07 3.566025e-02
[2004,] 7.844340e-07 1.100463e-06 2.231505e-07
[2005,] 4.987603e-07 7.756482e-07 1.395056e-07
[2006,] 7.945232e-07 1.091437e-06 2.252798e-07
[2007,] 7.199863e-07 1.528687e-06 3.331317e-07
[2008,] 3.434437e-03 8.439756e-07 4.403638e-03
[2009,] 8.008844e-07 1.090828e-06 2.265002e-07
[2010,] 7.897160e-07 1.093612e-06 2.239033e-07
[2011,] 1.611853e-02 7.984988e-07 1.845269e-02
[2012,] 7.773832e-07 5.607202e-07 2.241732e-07
[2013,] 7.921590e-07 1.259244e-06 2.136136e-07
[2014,] 7.976190e-07 1.238570e-06 2.136210e-07
[2015,] 7.958311e-07 1.201936e-06 2.137081e-07
[2016,] 7.940479e-07 1.228510e-06 2.137534e-07
[2017,] 8.011328e-03 6.917069e-07 1.064101e-02
[2018,] 6.835986e-07 1.389245e-06 3.160686e-07
[2019,] 7.912460e-07 1.237235e-06 2.135845e-07
[2020,] 7.960646e-07 1.226110e-06 2.136373e-07
[2021,] 7.572526e-07 8.348214e-07 1.887056e-07
[2022,] 7.874636e-07 1.235031e-06 2.136188e-07
[2023,] 1.150276e-02 8.427912e-07 1.453889e-02
[2024,] 7.880549e-07 1.215962e-06 2.136404e-07
[2025,] 7.933606e-07 1.237097e-06 2.135712e-07
[2026,] 6.768989e-07 1.449340e-06 3.122267e-07
[2027,] 7.974905e-07 1.237307e-06 2.135663e-07
[2028,] 7.886828e-07 1.236810e-06 2.136083e-07
[2029,] 7.852772e-07 1.237429e-06 2.136932e-07
[2030,] 7.915250e-07 1.236280e-06 2.135710e-07
[2031,] 7.905164e-07 1.218383e-06 2.135924e-07
[2032,] 1.421855e-03 4.172373e-07 3.056091e-04
[2033,] 1.846753e-03 4.175562e-07 3.963011e-04
[2034,] 7.925940e-07 1.237802e-06 2.135766e-07
[2035,] 7.912836e-07 1.279377e-06 2.137955e-07
[2036,] 7.896231e-07 1.248359e-06 2.137050e-07
[2037,] 7.929680e-07 1.236729e-06 2.135727e-07
[2038,] 7.918043e-07 1.236729e-06 2.135789e-07
[2039,] 7.912408e-07 1.236729e-06 2.135829e-07
[2040,] 7.912213e-07 1.220917e-06 2.135839e-07
[2041,] 7.903056e-07 1.236729e-06 2.133077e-07
[2042,] 6.760558e-07 1.463868e-06 3.096634e-07
[2043,] 7.886367e-07 1.227847e-06 2.136084e-07
[2044,] 7.703820e-07 1.681477e-06 3.932172e-07
[2045,] 7.580163e-07 1.617911e-06 3.742552e-07
[2046,] 2.068913e-02 6.575286e-07 2.403128e-02
[2047,] 7.732495e-07 1.236729e-06 2.136399e-07
[2048,] 7.838276e-07 1.261417e-06 2.139330e-07
[2049,] 7.846271e-07 1.231283e-06 2.136783e-07
[2050,] 7.903630e-07 1.236793e-06 2.136189e-07
[2051,] 7.708185e-07 1.202984e-06 2.138881e-07
[2052,] 5.940239e-07 3.996261e-07 1.264700e-07
[2053,] 4.710440e-07 4.517264e-07 1.306105e-07
[2054,] 3.831918e-04 4.355054e-07 1.460038e-04
[2055,] 4.663079e-07 4.557206e-07 1.304914e-07
[2056,] 4.252203e-03 1.131111e-06 9.493242e-03
[2057,] 4.741910e-07 4.540265e-07 1.322600e-07
[2058,] 7.488808e-07 9.147687e-07 1.997905e-07
[2059,] 7.122855e-07 1.694085e-06 3.501573e-07
[2060,] 4.672292e-07 4.537314e-07 1.302035e-07
[2061,] 7.089154e-04 4.183474e-07 1.331587e-04
[2062,] 4.547098e-07 4.672648e-07 1.291849e-07
[2063,] 6.997184e-03 7.942035e-07 6.705098e-03
[2064,] 4.735170e-07 4.540123e-07 1.321185e-07
[2065,] 7.445126e-07 1.994707e-06 6.323243e-07
[2066,] 9.964813e-03 1.074264e-06 1.406778e-02
[2067,] 4.747229e-07 4.664514e-07 1.361218e-07
[2068,] 4.672129e-07 4.594410e-07 1.317913e-07
[2069,] 4.695186e-07 4.606680e-07 1.328665e-07
[2070,] 4.781840e-07 4.616539e-07 1.358310e-07
[2071,] 1.036115e-06 1.578727e-06 4.643605e-07
[2072,] 4.688922e-07 4.636226e-07 1.335200e-07
[2073,] 4.300713e-07 4.981345e-07 1.258212e-07
[2074,] 4.591978e-07 4.736309e-07 1.330363e-07
[2075,] 7.435282e-07 8.441957e-07 1.944369e-07
[2076,] 4.853396e-07 4.579876e-07 1.367796e-07
[2077,] 1.102800e-03 4.634386e-07 4.550878e-04
[2078,] 4.838202e-07 4.630296e-07 1.379135e-07
[2079,] 4.832948e-07 4.495646e-07 1.335196e-07
[2080,] 4.791136e-07 4.636383e-07 1.366739e-07
[2081,] 4.849530e-07 4.636773e-07 1.384190e-07
[2082,] 4.841578e-07 4.592132e-07 1.368117e-07
[2083,] 4.813941e-07 4.608086e-07 1.364951e-07
[2084,] 4.838491e-07 4.539879e-07 1.351085e-07
[2085,] 4.763940e-07 3.845535e-07 1.080263e-07
[2086,] 5.839470e-03 9.195603e-07 1.231609e-02
[2087,] 4.678266e-07 4.645164e-07 1.331951e-07
[2088,] 5.408503e-07 4.863676e-07 1.605698e-07
[2089,] 4.587125e-07 4.401834e-07 1.234374e-07
[2090,] 4.626315e-07 4.558508e-07 1.291937e-07
[2091,] 6.344455e-07 1.243915e-06 2.075189e-07
[2092,] 4.741637e-07 4.554593e-07 1.327748e-07
[2093,] 5.729142e-07 6.832556e-07 1.667336e-07
[2094,] 4.836696e-07 4.501089e-07 1.338467e-07
[2095,] 4.925952e-07 4.738446e-07 1.439163e-07
[2096,] 7.445973e-07 8.369668e-07 1.924462e-07
[2097,] 4.936502e-07 4.580107e-07 1.391490e-07
[2098,] 7.698539e-07 9.652469e-07 2.876010e-07
[2099,] 4.888165e-07 4.570126e-07 1.374536e-07
[2100,] 1.522786e-02 8.972758e-07 3.095604e-02
[2101,] 2.411847e-02 8.662551e-07 3.115499e-02
[2102,] 6.110827e-07 4.388306e-07 1.511689e-07
[2103,] 7.582941e-07 8.899589e-07 1.949706e-07
[2104,] 5.759413e-07 1.167520e-06 1.481949e-07
[2105,] 3.733481e-07 3.926285e-07 9.484766e-08
[2106,] 1.202035e-02 8.657223e-07 1.542834e-02
[2107,] 3.706776e-07 4.141268e-07 9.794998e-08
[2108,] 5.246850e-07 1.186205e-06 1.698526e-07
[2109,] 3.776382e-07 7.080062e-07 1.447861e-07
[2110,] 1.889513e-05 8.594201e-07 3.053391e-05
[2111,] 1.949807e-06 4.310095e-07 6.066834e-07
[2112,] 8.638600e-07 6.819886e-07 1.574514e-07
[2113,] 3.629475e-07 4.216638e-07 1.019818e-07
[2114,] 9.659929e-06 1.845156e-06 1.374331e-05
[2115,] 3.848993e-07 4.151345e-07 1.068043e-07
[2116,] 1.307505e-05 2.072651e-06 2.043444e-05
[2117,] 6.674444e-07 1.331973e-06 2.336717e-07
[2118,] 3.687257e-07 4.128980e-07 1.018808e-07
[2119,] 3.738895e-07 4.231390e-07 1.057706e-07
[2120,] 3.670638e-07 4.097261e-07 1.006555e-07
[2121,] 3.747960e-07 4.214436e-07 1.053861e-07
[2122,] 3.617055e-07 3.985137e-07 9.650593e-08
[2123,] 3.733868e-07 4.572521e-07 9.462937e-08
[2124,] 4.795682e-07 1.275029e-06 1.201925e-07
[2125,] 6.609732e-07 1.633388e-06 2.136125e-07
[2126,] 8.297030e-07 7.140963e-07 1.608742e-07
[2127,] 3.618075e-07 3.923333e-07 9.510452e-08
[2128,] 8.485246e-07 1.456805e-06 4.072912e-07
[2129,] 1.656914e-06 4.314511e-07 5.313115e-07
[2130,] 5.722388e-07 1.178926e-06 1.875265e-07
[2131,] 3.670551e-07 3.852565e-07 9.456884e-08
[2132,] 3.417649e-05 5.849894e-07 3.382395e-05
[2133,] 8.472008e-07 7.666542e-07 1.648435e-07
[2134,] 3.785143e-07 3.876860e-07 9.777014e-08
[2135,] 3.685182e-07 3.909007e-07 9.610185e-08
[2136,] 4.504130e-07 3.773147e-07 9.982048e-08
[2137,] 5.622400e-07 1.173888e-06 1.828904e-07
[2138,] 3.656595e-07 3.919504e-07 9.563861e-08
[2139,] 3.660567e-07 3.919504e-07 9.574331e-08
[2140,] 1.327902e-05 1.356092e-06 1.586103e-05
[2141,] 9.477430e-07 1.325434e-06 4.929506e-07
[2142,] 4.914564e-05 5.603501e-07 4.504628e-05
[2143,] 5.897725e-07 1.150274e-06 1.897185e-07
[2144,] 3.649732e-07 4.247734e-07 1.025737e-07
[2145,] 9.588931e-07 7.653255e-07 1.601367e-07
[2146,] 5.995673e-07 1.150274e-06 1.929472e-07
[2147,] 3.551002e-07 4.128018e-07 9.708660e-08
[2148,] 7.822397e-06 2.425938e-06 1.275973e-05
[2149,] 3.194228e-07 3.670814e-07 8.110161e-08
[2150,] 4.654591e-07 5.307346e-07 1.159227e-07
[2151,] 2.452983e-06 5.358021e-07 4.544289e-07
[2152,] 4.227510e-07 1.400581e-06 2.057801e-07
[2153,] 2.087980e-06 5.788153e-07 5.038598e-07
[2154,] 2.656208e-06 1.384412e-06 2.216913e-06
[2155,] 5.876026e-07 1.149933e-06 1.830107e-07
[2156,] 1.907763e-06 5.968479e-07 5.055916e-07
[2157,] 1.835493e-06 5.905172e-07 4.799112e-07
[2158,] 1.618271e-06 5.831857e-07 4.231769e-07
[2159,] 1.619120e-06 5.700141e-07 4.044139e-07
[2160,] 5.838953e-07 1.148429e-06 1.822435e-07
[2161,] 1.574744e-06 6.068974e-07 4.482788e-07
[2162,] 1.588490e-06 5.997971e-07 4.410573e-07
[2163,] 1.556650e-06 5.970472e-07 4.300521e-07
[2164,] 1.562909e-06 5.964810e-07 4.306786e-07
[2165,] 1.485058e-06 6.953111e-07 5.349012e-07
[2166,] 1.529437e-06 5.923126e-07 4.175408e-07
[2167,] 6.216376e-07 3.785024e-06 1.187830e-06
[2168,] 1.110533e-06 1.256809e-06 9.606615e-07
[2169,] 3.214387e-07 3.784823e-07 8.608481e-08
[2170,] 3.254353e-07 3.799457e-07 8.753528e-08
[2171,] 3.738605e-07 4.402880e-07 9.474508e-08
[2172,] 5.898044e-07 1.148388e-06 1.838495e-07
[2173,] 3.732983e-07 4.378285e-07 9.511277e-08
[2174,] 7.528159e-07 4.163369e-07 1.871810e-07
[2175,] 1.093651e-06 1.001511e-06 1.920360e-07
[2176,] 5.842903e-07 9.461011e-07 1.731356e-07
[2177,] 4.576534e-07 8.662475e-07 1.634454e-07
[2178,] 3.484039e-07 4.139295e-07 8.646365e-08
[2179,] 4.883772e-07 4.769170e-07 9.350624e-08
[2180,] 4.185156e-07 3.858753e-07 1.035592e-07
[2181,] 1.143541e-06 5.188831e-07 3.276996e-07
[2182,] 5.430546e-07 1.144455e-06 1.720391e-07
[2183,] 7.411212e-07 8.378995e-07 2.991891e-07
[2184,] 6.052189e-07 1.123798e-06 4.520171e-07
[2185,] 6.080582e-07 1.611841e-06 6.008494e-07
[2186,] 4.267031e-06 1.291592e-06 2.200718e-06
[2187,] 1.142411e-06 4.392520e-07 3.979066e-07
[2188,] 1.360507e-06 4.221905e-07 4.164551e-07
[2189,] 1.618042e-06 4.409897e-07 5.159220e-07
[2190,] 1.324116e-06 5.273069e-07 4.700143e-07
[2191,] 7.251803e-07 8.141889e-07 2.842805e-07
[2192,] 2.259265e-06 1.578397e-06 1.617061e-07
[2193,] 1.725452e-06 4.616411e-07 6.145658e-07
[2194,] 2.297533e-06 4.601099e-07 8.202074e-07
[2195,] 1.622365e-06 4.435814e-07 5.264076e-07
[2196,] 1.329028e-06 4.447473e-07 4.697872e-07
[2197,] 1.622254e-06 4.497688e-07 5.393311e-07
[2198,] 1.636967e-06 4.353054e-07 5.158386e-07
[2199,] 2.288532e-06 1.571376e-06 1.621600e-07
[2200,] 1.638881e-06 4.361852e-07 5.187312e-07
[2201,] 1.379375e-05 5.586940e-07 4.454151e-06
[2202,] 6.618965e-06 5.759068e-07 6.863092e-07
[2203,] 5.486924e-07 1.150429e-06 1.724485e-07
[2204,] 5.444772e-07 1.150420e-06 1.715475e-07
[2205,] 1.617932e-06 4.362284e-07 5.084411e-07
[2206,] 1.580545e-06 4.362326e-07 4.905770e-07
[2207,] 7.244508e-07 8.398233e-07 2.928408e-07
[2208,] 1.601114e-06 4.297555e-07 4.851314e-07
[2209,] 1.678016e-06 4.359973e-07 5.351975e-07
[2210,] 1.605145e-06 4.385206e-07 5.052699e-07
[2211,] 1.668796e-06 4.354777e-07 5.291478e-07
[2212,] 1.644284e-06 4.326390e-07 5.110779e-07
[2213,] 1.681139e-06 4.453959e-07 5.599219e-07
[2214,] 5.105963e-07 1.047296e-06 3.450408e-07
[2215,] 4.857987e-07 1.076710e-06 3.301743e-07
[2216,] 2.244256e-06 1.118496e-06 1.425619e-07
[2217,] 1.616522e-06 4.333290e-07 4.998466e-07
[2218,] 1.752944e-06 4.337776e-07 5.667523e-07
[2219,] 7.386414e-07 9.128385e-07 3.240414e-07
[2220,] 1.709875e-06 4.385184e-07 5.566611e-07
[2221,] 1.194551e-06 5.795528e-07 6.022038e-07
[2222,] 2.868351e-05 4.097754e-07 2.954255e-06
[2223,] 1.633530e-06 4.373033e-07 5.160098e-07
[2224,] 2.972242e-05 4.098597e-07 2.878151e-06
[2225,] 7.274339e-07 9.202235e-07 3.209739e-07
[2226,] 1.560983e-06 4.407313e-07 4.754430e-07
[2227,] 3.647229e-07 5.460515e-07 1.258846e-07
[2228,] 5.449995e-07 1.150450e-06 1.716074e-07
[2229,] 4.359768e-07 5.699871e-07 1.557496e-07
[2230,] 3.872229e-07 4.926492e-07 1.226017e-07
[2231,] 3.825661e-07 4.928828e-07 1.208722e-07
[2232,] 9.143038e-07 1.448552e-06 1.255574e-07
[2233,] 5.501511e-06 1.186346e-06 2.493712e-06
[2234,] 1.990135e-06 4.381047e-07 4.605977e-07
[2235,] 5.135691e-07 8.685532e-07 2.053425e-07
[2236,] 5.221519e-07 2.493652e-06 4.305338e-07
[2237,] 7.842074e-07 1.498304e-06 7.328627e-07
[2238,] 1.834352e-06 4.957330e-07 1.405052e-07
[2239,] 3.317897e-07 4.470824e-07 9.037270e-08
[2240,] 5.723912e-07 1.146271e-06 1.795978e-07
[2241,] 5.838141e-07 1.146294e-06 1.827161e-07
[2242,] 5.762957e-07 1.146539e-06 1.811405e-07
[2243,] 5.831289e-07 1.146375e-06 1.824332e-07
[2244,] 5.352349e-07 1.036247e-06 2.014479e-07
[2245,] 5.833433e-07 1.146262e-06 1.826272e-07
[2246,] 3.288143e-07 4.472979e-07 8.901958e-08
[2247,] 5.832234e-07 1.146237e-06 1.826276e-07
[2248,] 4.448999e-07 5.427070e-07 1.073651e-07
[2249,] 5.815004e-07 1.146306e-06 1.820655e-07
[2250,] 7.766567e-07 1.032589e-06 4.308705e-07
[2251,] 1.794907e-06 4.721538e-07 1.445971e-07
[2252,] 6.600944e-07 1.055931e-06 1.994806e-07
[2253,] 2.983441e-07 4.105643e-07 7.977309e-08
[2254,] 4.286485e-05 4.134778e-07 4.750984e-06
[2255,] 2.156031e-06 6.728740e-07 2.826745e-07
[2256,] 6.790904e-07 3.732722e-07 1.386319e-07
[2257,] 2.092937e-06 6.032391e-07 2.969255e-07
[2258,] 1.102284e-05 9.249887e-07 7.059004e-06
[2259,] 9.738962e-06 9.213030e-07 6.212296e-06
[2260,] 1.819892e-06 4.499495e-07 1.624910e-07
[2261,] 4.086290e-07 8.306085e-07 1.465425e-07
[2262,] 5.055470e-07 5.990422e-07 1.183315e-07
[2263,] 1.784715e-06 4.501180e-07 1.637711e-07
[2264,] 1.823576e-06 4.516941e-07 1.524542e-07
[2265,] 1.762935e-06 4.498951e-07 1.618145e-07
[2266,] 1.834686e-06 4.498718e-07 1.623513e-07
[2267,] 5.786757e-07 5.470892e-06 3.806116e-07
[2268,] 3.749118e-07 5.895952e-07 1.187556e-07
[2269,] 2.110579e-06 5.007245e-07 1.611745e-07
[2270,] 5.187543e-07 9.409472e-07 1.380120e-07
[2271,] 5.520238e-07 8.909057e-07 1.918807e-07
[2272,] 2.343317e-06 5.334151e-07 1.553572e-07
[2273,] 5.752857e-07 5.218016e-06 3.679934e-07
[2274,] 5.857931e-07 5.006185e-06 3.819317e-07
[2275,] 3.685897e-07 7.128683e-07 1.299996e-07
[2276,] 2.180777e-06 5.061114e-07 1.580534e-07
[2277,] 1.995856e-06 5.088878e-07 1.553094e-07
[2278,] 5.757140e-07 1.146194e-06 1.806174e-07
[2279,] 5.805776e-07 1.146280e-06 1.818409e-07
[2280,] 5.165084e-07 9.200602e-07 1.375268e-07
[2281,] 3.764439e-07 6.040619e-07 1.212939e-07
[2282,] 5.065887e-07 7.765743e-07 1.493821e-07
[2283,] 2.164815e-06 5.145927e-07 1.556985e-07
[2284,] 2.210966e-06 5.195969e-07 1.548722e-07
[2285,] 4.736903e-06 5.178529e-07 1.733993e-07
[2286,] 5.674986e-07 1.147375e-06 1.778584e-07
[2287,] 2.738898e-06 5.171381e-07 1.589347e-07
[2288,] 6.631335e-07 1.068132e-06 1.991079e-07
[2289,] 2.145467e-06 5.171647e-07 1.549158e-07
[2290,] 2.111618e-06 6.694098e-07 2.601819e-07
[2291,] 5.190132e-07 1.005116e-06 1.416835e-07
[2292,] 2.486088e-06 5.223848e-07 1.561279e-07
[2293,] 4.622689e-07 9.668131e-07 2.053532e-07
[2294,] 5.822614e-07 5.494812e-06 3.881364e-07
[2295,] 1.625078e-06 3.821632e-07 2.916119e-07
[2296,] 3.563884e-07 3.960464e-07 8.391873e-08
[2297,] 5.668906e-07 5.724346e-06 3.619968e-07
[2298,] 9.786958e-07 1.002709e-06 2.432089e-07
[2299,] 5.816464e-07 5.273130e-06 3.816327e-07
[2300,] 5.007961e-07 1.139077e-06 2.209209e-07
[2301,] 2.167979e-06 8.831744e-07 4.428579e-07
[2302,] 2.631176e-06 5.167562e-07 1.590602e-07
[2303,] 1.746313e-06 6.346572e-07 3.146611e-07
[2304,] 5.353584e-07 9.602249e-07 1.347684e-07
[2305,] 3.419249e-06 5.426915e-07 1.001644e-06
[2306,] 6.448366e-07 1.095302e-06 2.326707e-07
[2307,] 5.228277e-07 9.628185e-07 1.382073e-07
[2308,] 5.856502e-07 5.276819e-06 3.892435e-07
[2309,] 5.733060e-07 1.146262e-06 1.798589e-07
[2310,] 5.691626e-07 1.146585e-06 1.791227e-07
[2311,] 2.601403e-06 5.157252e-07 1.591911e-07
[2312,] 3.704688e-07 7.926757e-07 1.398605e-07
[2313,] 5.170278e-07 7.948326e-07 1.584534e-07
[2314,] 4.984125e-07 9.546563e-07 1.976659e-07
[2315,] 1.460433e-06 8.372826e-07 1.090420e-06
[2316,] 1.811228e-06 7.947754e-07 1.346489e-06
[2317,] 5.390426e-07 6.030350e-07 1.212359e-07
[2318,] 1.210250e-06 6.867254e-07 2.956987e-07
[2319,] 1.323604e-06 7.404035e-07 8.135822e-07
[2320,] 5.248125e-07 8.186695e-07 1.652338e-07
[2321,] 9.133535e-07 1.004069e-06 2.298018e-07
[2322,] 1.271641e-06 9.663904e-07 9.094254e-07
[2323,] 1.093325e-06 8.324394e-07 3.658112e-07
[2324,] 5.722344e-07 5.715342e-07 1.125615e-07
[2325,] 5.699033e-07 1.147162e-06 1.797507e-07
[2326,] 5.711889e-07 1.146598e-06 1.796462e-07
[2327,] 1.332541e-06 6.444489e-07 7.206720e-07
[2328,] 4.960780e-07 9.694073e-07 1.981558e-07
[2329,] 5.311241e-07 4.945651e-06 3.833720e-07
[2330,] 5.072504e-07 9.419065e-07 1.501903e-07
[2331,] 1.231571e-06 5.429909e-07 4.598870e-07
[2332,] 4.979823e-07 1.469035e-06 1.885708e-07
[2333,] 4.985779e-07 1.454960e-06 1.909335e-07
[2334,] 6.773869e-07 9.263031e-07 2.186305e-07
[2335,] 5.367085e-07 1.114327e-06 2.054813e-07
[2336,] 4.981464e-07 3.064810e-06 2.564968e-07
[2337,] 2.077405e-05 1.121056e-06 7.198839e-06
[2338,] 4.979558e-07 3.168128e-06 2.587188e-07
[2339,] 4.975877e-07 3.178362e-06 2.535397e-07
[2340,] 4.979484e-07 1.599983e-06 1.929160e-07
[2341,] 1.123740e-06 1.170417e-06 2.203389e-07
[2342,] 3.557485e-06 4.442769e-07 2.841837e-07
[2343,] 4.976469e-07 3.114334e-06 2.447691e-07
[2344,] 5.050648e-07 5.147546e-07 1.219079e-07
[2345,] 1.922118e-06 8.074072e-07 6.600226e-07
[2346,] 7.376573e-07 1.026474e-06 2.270662e-07
[2347,] 1.276683e-06 5.475480e-07 3.626211e-07
[2348,] 1.360071e-06 5.420452e-07 3.746198e-07
[2349,] 1.307587e-06 6.261290e-07 4.413457e-07
[2350,] 1.072325e-06 6.280349e-07 3.734744e-07
[2351,] 6.846026e-07 9.720463e-07 1.977462e-07
[2352,] 1.397991e-06 1.075710e-06 4.917619e-07
[2353,] 1.396510e-06 1.106344e-06 5.144327e-07
[2354,] 1.442763e-06 1.054152e-06 4.932841e-07
[2355,] 6.100972e-07 1.153307e-06 1.947584e-07
[2356,] 5.119532e-07 8.591527e-07 1.621550e-07
[2357,] 2.971800e-07 6.883893e-07 8.925799e-08
[2358,] 6.750126e-07 9.745707e-07 1.941120e-07
[2359,] 1.214482e-06 6.155412e-07 4.046554e-07
[2360,] 1.329240e-06 6.651237e-07 2.549413e-07
[2361,] 5.483356e-07 1.027582e-06 1.971077e-07
[2362,] 3.171609e-06 1.320178e-06 2.106500e-06
[2363,] 5.524372e-07 1.111830e-06 2.131047e-07
[2364,] 1.261967e-06 6.358522e-07 2.318014e-07
[2365,] 5.015337e-07 8.543119e-07 1.562506e-07
[2366,] 1.129890e-06 5.418608e-07 3.311373e-07
[2367,] 8.363305e-07 1.387067e-06 3.913454e-07
[2368,] 6.893193e-07 1.147978e-06 2.308781e-07
[2369,] 5.501041e-07 1.108346e-06 2.108288e-07
[2370,] 2.252799e-06 5.044754e-07 6.404126e-07
[2371,] 3.135534e-07 4.390653e-07 7.993183e-08
[2372,] 1.380737e-06 1.072930e-06 4.841651e-07
[2373,] 1.407657e-06 1.142882e-06 2.660551e-07
[2374,] 5.821036e-07 9.768588e-07 2.051495e-07
[2375,] 3.203242e-07 4.793419e-07 7.826273e-08
[2376,] 1.226400e-06 6.205613e-07 4.124320e-07
[2377,] 5.571156e-07 1.039248e-06 2.047901e-07
[2378,] 1.201153e-06 6.273941e-07 4.115174e-07
[2379,] 1.255235e-06 8.464356e-07 6.324159e-07
[2380,] 5.383226e-07 9.478461e-07 1.840929e-07
[2381,] 4.867072e-07 7.351242e-07 1.583259e-07
[2382,] 1.239985e-06 6.095455e-07 4.057496e-07
[2383,] 1.279834e-06 6.050905e-07 4.121606e-07
[2384,] 4.893302e-07 7.493514e-07 1.621203e-07
[2385,] 3.475839e-07 6.094644e-07 7.798453e-08
[2386,] 2.064009e-05 1.630177e-06 1.428739e-05
[2387,] 1.025258e-06 4.880410e-07 1.533682e-07
[2388,] 4.109117e-07 7.064191e-07 1.184488e-07
[2389,] 6.576323e-07 1.724492e-06 3.306465e-07
[2390,] 1.648546e-06 1.153340e-06 6.538164e-07
[2391,] 1.128125e-06 1.209506e-06 2.925122e-07
[2392,] 7.007620e-07 1.151404e-06 2.218207e-07
[2393,] 1.664053e-06 1.224476e-06 7.333838e-07
[2394,] 2.066487e-06 4.660796e-07 1.956445e-07
[2395,] 3.418909e-07 5.405969e-07 7.837333e-08
[2396,] 6.223002e-07 1.164970e-06 2.008397e-07
[2397,] 4.375131e-07 4.111922e-07 8.863738e-08
[2398,] 4.273323e-07 1.235893e-06 1.868889e-07
[2399,] 6.029347e-07 8.410139e-07 2.070885e-07
[2400,] 4.466128e-07 1.445188e-06 2.236162e-07
[2401,] 1.251014e-06 8.403093e-07 4.585026e-07
[2402,] 8.874843e-07 9.302525e-07 2.484595e-07
[2403,] 4.515575e-07 1.474780e-06 2.302972e-07
[2404,] 4.516317e-07 1.495681e-06 2.319397e-07
[2405,] 1.641716e-06 9.284432e-07 5.473841e-07
[2406,] 4.442920e-07 1.455509e-06 2.223130e-07
[2407,] 4.490361e-07 1.446903e-06 2.258860e-07
[2408,] 4.381835e-07 1.502517e-06 2.199264e-07
[2409,] 4.519741e-07 1.469707e-06 2.302359e-07
[2410,] 4.451436e-07 1.498397e-06 2.262171e-07
[2411,] 2.277770e-06 1.097991e-06 8.064551e-07
[2412,] 4.643755e-07 1.436758e-06 2.384522e-07
[2413,] 4.835007e-07 1.437008e-06 2.528660e-07
[2414,] 3.835362e-07 5.491208e-07 1.060893e-07
[2415,] 6.077607e-07 8.395074e-07 2.081097e-07
[2416,] 4.587762e-07 1.485779e-06 2.376140e-07
[2417,] 1.272233e-06 8.525015e-07 4.754224e-07
[2418,] 4.491232e-07 1.441851e-06 2.256035e-07
[2419,] 4.548462e-07 1.420553e-06 2.289456e-07
[2420,] 4.438121e-07 1.441851e-06 2.208739e-07
[2421,] 4.225021e-07 1.097970e-06 1.717975e-07
[2422,] 4.239037e-07 1.225519e-06 1.832190e-07
[2423,] 3.833337e-07 5.404685e-07 1.059298e-07
[2424,] 1.545797e-06 8.614654e-07 4.238296e-07
[2425,] 3.849438e-07 5.411407e-07 1.063536e-07
[2426,] 6.723537e-07 1.150947e-06 2.082424e-07
[2427,] 4.265578e-07 3.875850e-07 9.343825e-08
[2428,] 4.292322e-07 1.210584e-06 1.866361e-07
[2429,] 5.805766e-07 1.106169e-06 2.754219e-07
[2430,] 4.319727e-07 1.281264e-06 1.939979e-07
[2431,] 4.167673e-07 1.270728e-06 1.795396e-07
[2432,] 1.529155e-06 8.535143e-07 4.113061e-07
[2433,] 6.746091e-07 1.151056e-06 2.118433e-07
[2434,] 4.199967e-07 1.272985e-06 1.827838e-07
[2435,] 4.234810e-07 1.229059e-06 1.830243e-07
[2436,] 4.192582e-07 1.217971e-06 1.785720e-07
[2437,] 4.242744e-07 1.232350e-06 1.839315e-07
[2438,] 4.020173e-07 4.305305e-07 8.315727e-08
[2439,] 4.262518e-07 1.237417e-06 1.859733e-07
[2440,] 4.220637e-07 1.232562e-06 1.819946e-07
[2441,] 4.252449e-07 1.223373e-06 1.841500e-07
[2442,] 4.254844e-07 1.257185e-06 1.866837e-07
[2443,] 6.891345e-07 4.313587e-07 2.027853e-07
[2444,] 4.423219e-07 4.209234e-07 9.560139e-08
[2445,] 6.915131e-07 4.166355e-07 1.922199e-07
[2446,] 4.756100e-07 8.721596e-07 2.237865e-07
[2447,] 7.003651e-07 4.182585e-07 1.954692e-07
[2448,] 6.896821e-07 4.165925e-07 1.917228e-07
[2449,] 4.656053e-07 3.752324e-07 9.994770e-08
[2450,] 6.725779e-07 4.147136e-07 1.864264e-07
[2451,] 6.879337e-07 1.151734e-06 2.089243e-07
[2452,] 7.587561e-07 4.239209e-07 2.134426e-07
[2453,] 6.873504e-07 1.150738e-06 2.142608e-07
[2454,] 7.350245e-07 4.198684e-07 2.045942e-07
[2455,] 6.901922e-07 4.269097e-07 1.996783e-07
[2456,] 7.039023e-07 4.305859e-07 2.057076e-07
[2457,] 1.510923e-06 8.651439e-07 4.200825e-07
[2458,] 2.193521e-06 1.118315e-06 8.059523e-07
[2459,] 7.243773e-07 4.133978e-07 1.969461e-07
[2460,] 3.458442e-07 7.744195e-07 1.204633e-07
[2461,] 5.494936e-07 3.717508e-07 1.274730e-07
[2462,] 4.717511e-07 3.670479e-07 1.091214e-07
[2463,] 5.481304e-07 4.146936e-07 1.576890e-07
[2464,] 5.709736e-07 4.086285e-07 1.593349e-07
[2465,] 1.638509e-06 3.331014e-06 2.177858e-07
[2466,] 5.564374e-07 4.049751e-07 1.538295e-07
[2467,] 1.486463e-06 1.362858e-06 7.691326e-07
[2468,] 5.492245e-07 4.138387e-07 1.574353e-07
[2469,] 5.303817e-07 3.801317e-07 1.297084e-07
[2470,] 1.438331e-06 1.358035e-06 7.385343e-07
[2471,] 4.405146e-07 3.695138e-07 1.068019e-07
[2472,] 5.797714e-07 4.179101e-07 1.673263e-07
[2473,] 5.446993e-07 6.619377e-07 1.249027e-07
[2474,] 5.584009e-07 4.129213e-07 1.590757e-07
[2475,] 4.464201e-07 3.681184e-07 1.063782e-07
[2476,] 3.532282e-07 4.001543e-07 8.677985e-08
[2477,] 5.632560e-07 4.073237e-07 1.568420e-07
[2478,] 4.540970e-07 3.674030e-07 1.068511e-07
[2479,] 4.438263e-07 3.111845e-06 2.956291e-07
[2480,] 1.372688e-06 1.030063e-06 4.465571e-07
[2481,] 4.592941e-07 3.800208e-07 1.181211e-07
[2482,] 1.478005e-06 1.400446e-06 7.853886e-07
[2483,] 5.271731e-07 3.724684e-07 1.247101e-07
[2484,] 6.706677e-07 3.730021e-07 1.454516e-07
[2485,] 5.183094e-07 3.728820e-07 1.236045e-07
[2486,] 5.109949e-07 3.761369e-07 1.251919e-07
[2487,] 5.255029e-07 3.752019e-07 1.270329e-07
[2488,] 5.053123e-07 3.740145e-07 1.224036e-07
[2489,] 3.665317e-07 7.050183e-07 1.217128e-07
[2490,] 8.401766e-07 1.159104e-06 2.652745e-07
[2491,] 6.591185e-07 4.366900e-07 1.995052e-07
[2492,] 6.618556e-07 4.361683e-07 1.998740e-07
[2493,] 6.499293e-07 4.383463e-07 1.982082e-07
[2494,] 6.709236e-07 4.344221e-07 2.009998e-07
[2495,] 6.454053e-07 4.357515e-07 1.953501e-07
[2496,] 6.368617e-07 4.205660e-07 1.831000e-07
[2497,] 5.160066e-07 3.773087e-07 1.271076e-07
[2498,] 3.537714e-07 4.428511e-07 9.340987e-08
[2499,] 5.021559e-07 3.757730e-07 1.233763e-07
[2500,] 4.930348e-07 3.797484e-07 1.246502e-07
[2501,] 4.821242e-07 3.884618e-07 1.246712e-07
[2502,] 6.029785e-07 8.592990e-07 1.864488e-07
[2503,] 4.624003e-07 3.829051e-07 1.206656e-07
[2504,] 4.014599e-07 3.905890e-07 8.332281e-08
[2505,] 1.015222e-06 3.805223e-07 1.423546e-07
[2506,] 1.053976e-06 7.778165e-07 1.672113e-07
[2507,] 3.065494e-07 5.481114e-07 8.342564e-08
[2508,] 4.406813e-07 5.812360e-07 1.230857e-07
[2509,] 4.084310e-07 4.331128e-07 1.087525e-07
[2510,] 5.807067e-07 5.574275e-07 1.557512e-07
[2511,] 4.412897e-07 3.751536e-07 1.030649e-07
[2512,] 4.959425e-07 1.091923e-06 1.549589e-07
[2513,] 8.894349e-06 5.865725e-07 1.080316e-06
[2514,] 3.991549e-07 5.717939e-07 1.144537e-07
[2515,] 5.867807e-07 4.462937e-07 8.868354e-08
[2516,] 6.150281e-07 4.434619e-07 9.034074e-08
[2517,] 3.872461e-07 5.702694e-07 1.133079e-07
[2518,] 6.453603e-07 4.443639e-07 9.172807e-08
[2519,] 6.406487e-07 4.727347e-07 8.855304e-08
[2520,] 5.995764e-06 5.315676e-07 1.405616e-07
[2521,] 1.339762e-06 1.092438e-06 4.600518e-07
[2522,] 3.036325e-07 5.087620e-07 8.179999e-08
[2523,] 3.050003e-06 1.072643e-06 4.729557e-07
[2524,] 3.698919e-07 3.824945e-07 8.536810e-08
[2525,] 3.979439e-06 5.013976e-07 4.326978e-07
[2526,] 3.846181e-07 6.799023e-07 1.132924e-07
[2527,] 3.476476e-06 5.398700e-07 5.966690e-07
[2528,] 6.307499e-07 7.251434e-07 1.939921e-07
[2529,] 9.068629e-07 1.062636e-06 3.724694e-07
[2530,] 5.444737e-07 5.969141e-07 8.050462e-08
[2531,] 1.582463e-06 9.622005e-07 3.231725e-07
[2532,] 6.172649e-06 4.929995e-07 3.376975e-07
[2533,] 1.718960e-05 1.850741e-06 1.338562e-05
[2534,] 8.205168e-06 8.889086e-07 1.119023e-06
[2535,] 4.501112e-07 3.889981e-07 1.015884e-07
[2536,] 3.510230e-06 3.825638e-07 2.772288e-07
[2537,] 4.287332e-07 1.012322e-06 1.374962e-07
[2538,] 2.517597e-06 4.485329e-07 4.541168e-07
[2539,] 6.754634e-07 3.887287e-07 1.617819e-07
[2540,] 5.245110e-07 3.701252e-07 1.204696e-07
[2541,] 9.193290e-07 9.020490e-07 3.240473e-07
[2542,] 4.711459e-07 4.403331e-07 1.044359e-07
[2543,] 3.596987e-07 4.576645e-07 1.086925e-07
[2544,] 8.455169e-07 3.942074e-07 1.980490e-07
[2545,] 8.019710e-07 9.040493e-07 4.304309e-07
[2546,] 1.258559e-06 6.376008e-07 2.612405e-07
[2547,] 7.880529e-07 4.101123e-07 2.040397e-07
[2548,] 3.227633e-07 3.944589e-07 8.802522e-08
[2549,] 6.584786e-07 8.644169e-07 2.163794e-07
[2550,] 5.153795e-07 8.176161e-07 1.584361e-07
[2551,] 5.612991e-07 3.826053e-07 1.049733e-07
[2552,] 1.304852e-06 1.067817e-06 2.309851e-07
[2553,] 5.200049e-07 3.816613e-07 1.085785e-07
[2554,] 4.880826e-07 5.723117e-07 1.091611e-07
[2555,] 5.617829e-07 3.820230e-07 1.132781e-07
[2556,] 9.789143e-07 6.208629e-07 2.048181e-07
[2557,] 1.278845e-06 6.146854e-07 5.298774e-07
[2558,] 1.265699e-06 6.113395e-07 5.211477e-07
[2559,] 9.148157e-07 9.267522e-07 5.520965e-07
[2560,] 3.981651e-07 7.970406e-07 1.216444e-07
[2561,] 1.169794e-06 4.124310e-07 2.761629e-07
[2562,] 7.550757e-07 9.016248e-07 2.699126e-07
[2563,] 8.544677e-07 1.053447e-06 1.753429e-07
[2564,] 4.122599e-07 8.257928e-07 1.401285e-07
[2565,] 4.321980e-07 6.103352e-07 1.721888e-07
[2566,] 8.621323e-07 1.015410e-06 1.820934e-07
[2567,] 4.143967e-07 6.519615e-07 1.712837e-07
[2568,] 7.965434e-07 8.895703e-07 2.805014e-07
[2569,] 4.166979e-07 6.047191e-07 1.630397e-07
[2570,] 9.009773e-07 6.238570e-07 1.991211e-07
[2571,] 7.773480e-07 9.128563e-07 2.487377e-07
[2572,] 1.229431e-06 1.194020e-06 3.397806e-07
[2573,] 9.468379e-07 9.841671e-07 1.956776e-07
[2574,] 9.350031e-07 7.693181e-07 3.300808e-07
[2575,] 1.021691e-06 9.828771e-07 6.618611e-07
[2576,] 7.645357e-07 9.380141e-07 2.507967e-07
[2577,] 5.556871e-07 4.587382e-07 1.802614e-07
[2578,] 9.208036e-07 1.021854e-06 6.280622e-07
[2579,] 7.816482e-07 6.233327e-07 1.766321e-07
[2580,] 6.159723e-07 9.433536e-07 2.684315e-07
[2581,] 3.980474e-07 7.983798e-07 1.216394e-07
[2582,] 4.250547e-06 6.604272e-07 4.769419e-07
[2583,] 5.433641e-07 8.275754e-07 1.514595e-07
[2584,] 1.101272e-06 8.775159e-07 3.194017e-07
[2585,] 8.436765e-07 9.029884e-07 2.663375e-07
[2586,] 4.868640e-07 7.472010e-07 1.654081e-07
[2587,] 1.009070e-06 9.155521e-07 2.952813e-07
[2588,] 1.741850e-06 8.954003e-07 4.075376e-07
[2589,] 7.870195e-07 1.923664e-06 4.365481e-07
[2590,] 3.190587e-07 7.559560e-07 9.214070e-08
[2591,] 5.635239e-07 1.100197e-06 4.183937e-07
[2592,] 5.432693e-07 6.097214e-07 1.924732e-07
[2593,] 7.608628e-07 1.908762e-06 4.157274e-07
[2594,] 1.000507e-06 6.789596e-07 1.768733e-07
[2595,] 4.892600e-07 6.701744e-07 1.709927e-07
[2596,] 7.414785e-07 1.949171e-06 4.062439e-07
[2597,] 3.522669e-06 6.140318e-07 5.829305e-07
[2598,] 1.501039e-06 8.985337e-07 3.550961e-07
[2599,] 3.089242e-06 5.295610e-07 6.623072e-07
[2600,] 3.549755e-05 1.036201e-06 4.044553e-06
[2601,] 6.333985e-06 9.682013e-07 5.113592e-07
[2602,] 1.698075e-06 6.146759e-07 3.444759e-07
[2603,] 2.128259e-06 9.174696e-07 4.451380e-07
[2604,] 7.182131e-07 6.801001e-07 1.292196e-07
[2605,] 4.300191e-07 3.988333e-07 8.906988e-08
[2606,] 6.892154e-07 5.357049e-07 1.402526e-07
[2607,] 9.477713e-07 8.844382e-07 3.267218e-07
[2608,] 7.065040e-07 6.878756e-07 1.287340e-07
[2609,] 3.257993e-07 4.820214e-07 1.041548e-07
[2610,] 6.055626e-07 8.597953e-07 1.971664e-07
[2611,] 8.648453e-07 8.600508e-07 2.875350e-07
[2612,] 6.888185e-07 8.392253e-07 1.826180e-07
[2613,] 4.405346e-07 3.886475e-07 9.054444e-08
[2614,] 3.499671e-07 5.593469e-07 1.076347e-07
[2615,] 5.418380e-07 8.652335e-07 1.461647e-07
[2616,] 4.387589e-07 4.345801e-07 8.809816e-08
[2617,] 7.281322e-07 4.206602e-07 1.336327e-07
[2618,] 8.516382e-07 5.304520e-07 1.703020e-07
[2619,] 1.337650e-06 1.104711e-06 4.807785e-07
[2620,] 4.714787e-07 4.274296e-07 9.360648e-08
[2621,] 3.077384e-06 9.186862e-07 5.631371e-07
[2622,] 2.625513e-06 5.903974e-07 7.175488e-07
[2623,] 8.344533e-07 1.169011e-06 2.845057e-07
[2624,] 1.019643e-05 1.141003e-06 2.103008e-06
[2625,] 1.889115e-06 5.824801e-07 2.611674e-07
[2626,] 2.065182e-06 5.858440e-07 2.649586e-07
[2627,] 1.725026e-05 1.062234e-06 1.701267e-06
[2628,] 5.072420e-07 4.947934e-07 1.086445e-07
[2629,] 1.350964e-06 1.161321e-06 5.144222e-07
[2630,] 6.776845e-07 8.341670e-07 2.102884e-07
[2631,] 1.863386e-06 5.924004e-07 2.360557e-07
[2632,] 6.265885e-07 8.976440e-07 1.588670e-07
[2633,] 8.762343e-07 5.238166e-07 1.582846e-07
[2634,] 2.957879e-07 3.806148e-07 7.858589e-08
[2635,] 4.920327e-07 1.036597e-06 1.151037e-07
[2636,] 4.810498e-07 1.068488e-06 1.169566e-07
[2637,] 6.401190e-07 8.298305e-07 2.009978e-07
[2638,] 1.902760e-06 8.945291e-07 4.128826e-07
[2639,] 9.257543e-07 6.205599e-07 2.818029e-07
[2640,] 9.321347e-07 1.144265e-06 3.029450e-07
[2641,] 6.717285e-07 9.275922e-07 1.989635e-07
[2642,] 6.358854e-07 9.424784e-07 1.550761e-07
[2643,] 1.311062e-06 1.160033e-06 4.979421e-07
[2644,] 1.621764e-06 4.362047e-07 1.738268e-07
[2645,] 5.847097e-07 5.209001e-07 1.371208e-07
[2646,] 1.402389e-06 9.940141e-07 4.448858e-07
[2647,] 5.673519e-07 9.715963e-07 1.811665e-07
[2648,] 6.379488e-06 6.309818e-07 4.170762e-07
[2649,] 1.318595e-06 4.248078e-07 1.776542e-07
[2650,] 3.006954e-06 1.045808e-06 7.276651e-07
[2651,] 2.113312e-06 9.511472e-07 5.218358e-07
[2652,] 6.440056e-07 7.769431e-07 1.633871e-07
[2653,] 3.412333e-07 1.423055e-06 1.214419e-07
[2654,] 5.226779e-07 4.953635e-07 1.266661e-07
[2655,] 9.693564e-07 1.367253e-06 1.810181e-07
[2656,] 6.602291e-07 7.732644e-07 1.654867e-07
[2657,] 1.237143e-06 5.045746e-07 1.917493e-07
[2658,] 6.476892e-07 4.279748e-07 1.249987e-07
[2659,] 1.247894e-06 8.028753e-07 3.169261e-07
[2660,] 3.566802e-07 5.412175e-07 9.757148e-08
[2661,] 1.068006e-06 8.085996e-07 2.615012e-07
[2662,] 1.365279e-06 5.014994e-07 1.609797e-07
[2663,] 1.240145e-06 2.206959e-06 1.013178e-06
[2664,] 3.532979e-07 5.968712e-07 8.989450e-08
[2665,] 1.609793e-06 1.695501e-06 1.279796e-07
[2666,] 1.433030e-06 9.969849e-07 4.155644e-07
[2667,] 1.439496e-06 9.745390e-07 4.040673e-07
[2668,] 3.726497e-07 5.487701e-07 9.996288e-08
[2669,] 4.714457e-07 1.068994e-06 1.102978e-07
[2670,] 3.311608e-07 7.824200e-07 9.922029e-08
[2671,] 6.819256e-07 5.378625e-07 1.550737e-07
[2672,] 1.679544e-06 8.727660e-07 1.770350e-07
[2673,] 9.552297e-06 6.155320e-07 2.371170e-07
[2674,] 1.564882e-06 1.119925e-06 1.397904e-07
[2675,] 9.735436e-06 6.105529e-07 2.408298e-07
[2676,] 1.116954e-06 6.304683e-07 2.252855e-07
[2677,] 6.066072e-07 1.108706e-06 1.083775e-07
[2678,] 9.700868e-06 7.154144e-07 2.106840e-07
[2679,] 3.583019e-07 5.444967e-07 9.945588e-08
[2680,] 7.983344e-07 1.060343e-06 1.361328e-07
[2681,] 1.151190e-06 6.392863e-07 2.211101e-07
[2682,] 3.113278e-05 1.159063e-06 2.342508e-07
[2683,] 1.002711e-06 7.987045e-07 2.650213e-07
[2684,] 1.055141e-06 7.987908e-07 2.869018e-07
[2685,] 5.637376e-07 1.204148e-06 1.784839e-07
[2686,] 2.868253e-05 7.146258e-07 3.445499e-07
[2687,] 1.047786e-06 7.354725e-07 8.786951e-08
[2688,] 1.361366e-04 2.632423e-06 1.767040e-04
[2689,] 3.421454e-05 6.764739e-07 3.942707e-07
[2690,] 1.037676e-06 6.237207e-07 2.180499e-07
[2691,] 6.493860e-07 1.196973e-06 1.071723e-07
[2692,] 6.817616e-07 1.035768e-06 1.094136e-07
[2693,] 6.947755e-07 1.118901e-06 1.088170e-07
[2694,] 1.818554e-05 1.643213e-06 1.626042e-07
[2695,] 2.215943e-06 5.288708e-06 8.994304e-08
[2696,] 6.346835e-07 5.388794e-07 1.473055e-07
[2697,] 9.408168e-07 8.003952e-07 2.664064e-07
[2698,] 8.782773e-07 8.001419e-07 2.476449e-07
[2699,] 5.236665e-06 7.583897e-07 1.646976e-07
[2700,] 3.843821e-07 5.719467e-07 1.004720e-07
[2701,] 4.198160e-07 4.318661e-07 1.074455e-07
[2702,] 8.407485e-07 2.336854e-06 1.136974e-07
[2703,] 5.988378e-07 8.069677e-07 1.833723e-07
[2704,] 6.261149e-07 8.090097e-07 1.979004e-07
[2705,] 5.420761e-07 5.446696e-07 1.335372e-07
[2706,] 4.797031e-07 2.609975e-06 1.512340e-07
[2707,] 3.916249e-07 1.559752e-06 2.029720e-07
[2708,] 1.030289e-06 6.227648e-07 1.881397e-07
[2709,] 2.503688e-06 6.141645e-07 1.009430e-06
[2710,] 4.265267e-07 4.836175e-07 1.038747e-07
[2711,] 1.252275e-06 7.733019e-07 2.142876e-07
[2712,] 2.114183e-06 1.126468e-06 5.781815e-07
[2713,] 1.030173e-06 6.207105e-07 1.874774e-07
[2714,] 3.914890e-06 7.218359e-07 1.857890e-06
[2715,] 8.765570e-07 1.148237e-06 2.735456e-07
[2716,] 7.855880e-06 7.555621e-07 3.619728e-06
[2717,] 1.285986e-06 5.756234e-07 2.223286e-07
[2718,] 4.499875e-06 5.129393e-07 1.186779e-06
[2719,] 8.674133e-07 7.632662e-07 2.081470e-07
[2720,] 2.801554e-06 1.702534e-06 1.838191e-06
[2721,] 3.150038e-06 1.692433e-06 2.077307e-06
[2722,] 4.999563e-07 1.233689e-06 1.327452e-07
[2723,] 4.963335e-05 4.216732e-07 3.393910e-06
[2724,] 2.244241e-06 1.537903e-06 2.504836e-06
[2725,] 5.431402e-07 1.209967e-06 1.371739e-07
[2726,] 6.123264e-03 1.950728e-06 5.149211e-03
[2727,] 1.704276e-06 2.274403e-06 2.814339e-06
[2728,] 1.046941e-06 2.074809e-06 1.372388e-06
[2729,] 5.336187e-07 1.166098e-06 1.369613e-07
[2730,] 1.845095e-06 4.469444e-07 4.102504e-07
[2731,] 3.851769e-06 5.481643e-07 1.232370e-06
[2732,] 4.198555e-07 4.823657e-07 9.623041e-08
[2733,] 1.042612e-05 3.707129e-07 8.600826e-07
[2734,] 1.571848e-06 1.364438e-06 8.075439e-07
[2735,] 2.828892e-04 5.671674e-07 3.638744e-05
[2736,] 3.266691e-04 5.735648e-07 4.158471e-05
[2737,] 3.611976e-07 4.407271e-07 9.156119e-08
[2738,] 1.950818e-03 5.428449e-06 7.424763e-03
[2739,] 2.505206e-04 5.658089e-07 3.304885e-05
[2740,] 2.912097e-04 5.452547e-07 3.386025e-05
[2741,] 2.607890e-04 5.578351e-07 3.293292e-05
[2742,] 2.941516e-04 5.715907e-07 3.815887e-05
[2743,] 3.247969e-04 5.724819e-07 4.122892e-05
[2744,] 3.262034e-04 5.826324e-07 4.310235e-05
[2745,] 8.806753e-04 4.056537e-07 2.796684e-05
[2746,] 2.263151e-03 5.230327e-06 8.201693e-03
[2747,] 3.191753e-04 5.871538e-07 4.316701e-05
[2748,] 8.394086e-07 9.091649e-07 2.219167e-07
[2749,] 2.784141e-04 5.859002e-07 3.874704e-05
[2750,] 2.955743e-04 5.748119e-07 3.879379e-05
[2751,] 3.180877e-04 5.770136e-07 4.135653e-05
[2752,] 3.162804e-04 5.708014e-07 4.014127e-05
[2753,] 3.004300e-04 5.775072e-07 3.971042e-05
[2754,] 3.136054e-04 5.746008e-07 4.051949e-05
[2755,] 3.076884e-04 5.662991e-07 3.859418e-05
[2756,] 1.721053e-03 5.029196e-06 5.976539e-03
[2757,] 3.129464e-04 5.427901e-07 3.528235e-05
[2758,] 2.840365e-04 5.435287e-07 3.293087e-05
[2759,] 2.774925e-04 5.461135e-07 3.274308e-05
[2760,] 2.914329e-04 5.425452e-07 3.340178e-05
[2761,] 2.697023e-04 5.508237e-07 3.273556e-05
[2762,] 4.444892e-07 5.958722e-07 1.333478e-07
[2763,] 2.339503e-04 5.444405e-07 2.864906e-05
[2764,] 2.902964e-04 5.357414e-07 3.228015e-05
[2765,] 2.480529e-06 1.111797e-06 6.432039e-07
[2766,] 2.559980e-04 5.439994e-07 3.055895e-05
[2767,] 3.304355e-04 5.615603e-07 3.985225e-05
[2768,] 2.626831e-03 4.989477e-06 8.918471e-03
[2769,] 3.966687e-04 5.376769e-07 4.093386e-05
[2770,] 4.019334e-04 5.411328e-07 4.202176e-05
[2771,] 4.373330e-04 5.474826e-07 4.604043e-05
[2772,] 4.261623e-04 5.480480e-07 4.529120e-05
[2773,] 3.973201e-04 5.497619e-07 4.336210e-05
[2774,] 4.305770e-07 1.007422e-06 1.375169e-07
[2775,] 4.341435e-04 5.379166e-07 4.379494e-05
[2776,] 4.796149e-04 5.274144e-07 4.470683e-05
[2777,] 3.915403e-04 5.450999e-07 4.198532e-05
[2778,] 3.786941e-04 5.493180e-07 4.176499e-05
[2779,] 3.988393e-04 5.406111e-07 4.167097e-05
[2780,] 4.031614e-04 5.476963e-07 4.340956e-05
[2781,] 4.315951e-04 5.349103e-07 4.297480e-05
[2782,] 4.283407e-04 5.421531e-07 4.423584e-05
[2783,] 4.191025e-04 5.423757e-07 4.357857e-05
[2784,] 3.741626e-04 5.383846e-07 3.935801e-05
[2785,] 4.090348e-04 5.387166e-07 4.208447e-05
[2786,] 3.761464e-04 5.461309e-07 4.095343e-05
[2787,] 4.088636e-04 5.419918e-07 4.271982e-05
[2788,] 4.393390e-04 5.366950e-07 4.392995e-05
[2789,] 4.173466e-04 5.639620e-07 4.787976e-05
[2790,] 3.811357e-04 5.440360e-07 4.095663e-05
[2791,] 4.033757e-04 5.439383e-07 4.268457e-05
[2792,] 4.281117e-04 5.550885e-07 4.692785e-05
[2793,] 3.879799e-04 5.188344e-07 3.672016e-05
[2794,] 1.089593e-06 1.131633e-06 3.876659e-07
[2795,] 3.898612e-04 5.733663e-07 4.736438e-05
[2796,] 3.940611e-04 5.620439e-07 4.549636e-05
[2797,] 3.900662e-07 4.233232e-07 9.096777e-08
[2798,] 1.676538e-03 2.821107e-06 2.731137e-03
[2799,] 3.423807e-04 5.878811e-07 4.558013e-05
[2800,] 3.940139e-04 5.960568e-07 5.226011e-05
[2801,] 4.020608e-04 5.659603e-07 4.696434e-05
[2802,] 3.718614e-04 5.900076e-07 4.891567e-05
[2803,] 3.516107e-04 5.880021e-07 4.653643e-05
[2804,] 3.653778e-04 6.001167e-07 5.020544e-05
[2805,] 3.163680e-04 5.388454e-07 3.468258e-05
[2806,] 3.790450e-07 4.227851e-07 9.214016e-08
[2807,] 1.553035e-03 3.537300e-06 3.469680e-03
[2808,] 5.803422e-07 1.065523e-06 1.442880e-07
[2809,] 5.778684e-04 3.898182e-07 1.678425e-05
[2810,] 5.705766e-07 5.237383e-07 1.138891e-07
[2811,] 2.738091e-04 5.443573e-07 3.198875e-05
[2812,] 3.503992e-04 5.497910e-07 3.930255e-05
[2813,] 3.080884e-04 5.512774e-07 3.600104e-05
[2814,] 5.799554e-07 9.972099e-07 1.495497e-07
[2815,] 2.535768e-04 5.688936e-07 3.360300e-05
[2816,] 5.892958e-04 3.899806e-07 1.704732e-05
[2817,] 5.741174e-07 5.122025e-07 1.163515e-07
[2818,] 4.422460e-07 1.184411e-06 1.504652e-07
[2819,] 3.883969e-07 3.895178e-07 9.063421e-08
[2820,] 2.710715e-04 5.578336e-07 3.369513e-05
[2821,] 9.534773e-07 7.079937e-07 2.338870e-07
[2822,] 2.781652e-04 5.475155e-07 3.283021e-05
[2823,] 8.359618e-07 9.122193e-07 2.255702e-07
[2824,] 5.394701e-03 8.673220e-06 3.502556e-02
[2825,] 4.328443e-07 5.639121e-07 1.181977e-07
[2826,] 6.651747e-07 4.776286e-07 1.289124e-07
[2827,] 2.125536e-05 1.347090e-06 1.944840e-05
[2828,] 2.017355e-05 1.259312e-06 1.699283e-05
[2829,] 6.602195e-07 5.197660e-07 1.183833e-07
[2830,] 3.823286e-07 4.409892e-07 9.504274e-08
[2831,] 4.980524e-06 1.148502e-06 1.262854e-06
[2832,] 9.802838e-02 6.877212e-07 1.312916e-01
[2833,] 5.146037e-03 8.229446e-06 3.145356e-02
[2834,] 2.377894e-02 1.018614e-06 6.514716e-02
[2835,] 4.365546e-07 6.417999e-07 1.571513e-07
[2836,] 4.592491e-03 1.031562e-05 3.614555e-02
[2837,] 8.883655e-07 5.400724e-07 1.326264e-07
[2838,] 3.733501e-03 7.534783e-07 5.711184e-03
[2839,] 5.151763e-03 7.320596e-07 7.536976e-03
[2840,] 1.509026e-06 1.217108e-06 7.089196e-07
[2841,] 9.800889e-07 8.403991e-07 2.144229e-07
[2842,] 3.704492e-07 4.849451e-07 1.121125e-07
[2843,] 8.467573e-07 1.014455e-06 2.559091e-07
[2844,] 4.345449e-07 6.534525e-07 1.577687e-07
[2845,] 8.457411e-07 1.005773e-06 2.524565e-07
[2846,] 4.416190e-07 6.064348e-07 1.527927e-07
[2847,] 4.512548e-07 1.043204e-06 1.367510e-07
[2848,] 4.590223e-07 7.106436e-07 1.835020e-07
[2849,] 5.277521e-03 9.306021e-06 3.709669e-02
[2850,] 4.425870e-07 5.964971e-07 1.513362e-07
[2851,] 3.806964e-02 9.647111e-07 9.738304e-02
[2852,] 1.692931e-06 1.220920e-06 8.038163e-07
[2853,] 3.304780e-02 9.930664e-07 8.794607e-02
[2854,] 8.552344e-07 5.354276e-07 1.312130e-07
[2855,] 8.290853e-06 5.803520e-06 3.676719e-05
[2856,] 8.118007e-06 1.183145e-06 3.360122e-06
[2857,] 4.578065e-07 1.043265e-06 1.384041e-07
[2858,] 4.490858e-03 1.052626e-05 3.613277e-02
[2859,] 8.453011e-07 1.036671e-06 2.572911e-07
[2860,] 1.812670e-02 1.824513e-06 1.513306e-02
[2861,] 3.977233e-03 7.976509e-07 6.619406e-03
[2862,] 6.474893e-07 4.762008e-07 1.245152e-07
[2863,] 3.865856e-03 1.173943e-05 3.490719e-02
[2864,] 1.233232e-02 8.557533e-07 2.179721e-02
[2865,] 4.496186e-06 1.148922e-06 1.172814e-06
[2866,] 4.735262e-07 5.616074e-07 1.249276e-07
[2867,] 1.418767e-02 8.721145e-07 2.580818e-02
[2868,] 6.856441e-06 9.546786e-06 3.943597e-05
[2869,] 1.587805e-02 7.499623e-07 2.004688e-02
[2870,] 3.854475e-02 9.459692e-07 7.811770e-02
[2871,] 1.675754e-02 8.583917e-07 2.991919e-02
[2872,] 1.798724e-02 8.186218e-07 2.994312e-02
[2873,] 4.310538e-07 8.379355e-07 1.699792e-07
[2874,] 1.943494e-06 1.032324e-06 7.574963e-07
[2875,] 4.418485e-07 6.744875e-07 1.537940e-07
[2876,] 4.493008e-07 7.819758e-07 1.765618e-07
[2877,] 4.333705e-07 6.604644e-07 1.471658e-07
[2878,] 1.040530e-02 7.387215e-07 1.393789e-02
[2879,] 5.448363e-03 1.349374e-05 5.764108e-02
[2880,] 9.228324e-07 9.845273e-07 3.375170e-07
[2881,] 8.477975e-03 1.049457e-06 1.880278e-02
[2882,] 6.132296e-03 1.566580e-05 7.633323e-02
[2883,] 4.560965e-07 8.667677e-07 1.966607e-07
[2884,] 6.474223e-05 1.131066e-06 1.208277e-05
[2885,] 5.806446e-03 1.626978e-05 7.511040e-02
[2886,] 1.589465e-06 7.326135e-07 2.893571e-07
[2887,] 1.181868e-06 7.953571e-07 1.356543e-07
[2888,] 7.412304e-03 1.555280e-05 9.204490e-02
[2889,] 7.929038e-03 7.856921e-07 1.169537e-02
[2890,] 5.384142e-07 5.735419e-07 1.475382e-07
[2891,] 1.059784e-06 8.215792e-07 1.281976e-07
[2892,] 1.459201e-06 1.206941e-06 6.792949e-07
[2893,] 1.108879e-06 6.363388e-07 1.729435e-07
[2894,] 1.035359e-06 7.778627e-07 1.340090e-07
[2895,] 5.248997e-03 1.311294e-05 5.379030e-02
[2896,] 8.942742e-07 6.690725e-07 1.351262e-07
[2897,] 1.098698e-06 6.111256e-07 1.811716e-07
[2898,] 8.978028e-07 6.542291e-07 1.371984e-07
[2899,] 4.302902e-07 6.510397e-07 1.423147e-07
[2900,] 8.362060e-07 6.310315e-07 1.359822e-07
[2901,] 4.355965e-07 6.253708e-07 1.407220e-07
[2902,] 7.259741e-03 1.409582e-05 8.109778e-02
[2903,] 4.718947e-06 6.507317e-07 3.364999e-07
[2904,] 4.336238e-07 6.120812e-07 1.379976e-07
[2905,] 8.162368e-07 6.758511e-07 1.288874e-07
[2906,] 8.985486e-07 6.126933e-07 3.151015e-07
[2907,] 4.778197e-07 6.747639e-07 1.715814e-07
[2908,] 4.753625e-07 8.618380e-07 1.262852e-07
[2909,] 1.425557e-06 1.261177e-06 6.891280e-07
[2910,] 1.105742e-06 1.699865e-06 5.200139e-07
[2911,] 5.229440e-07 3.751168e-07 1.136103e-07
[2912,] 4.149666e-07 6.736342e-07 1.373451e-07
[2913,] 1.697662e-06 1.266776e-06 3.831782e-07
[2914,] 9.825609e-07 6.025254e-07 3.338106e-07
[2915,] 9.697608e-07 7.075805e-07 4.983971e-07
[2916,] 4.981871e-07 9.327295e-07 1.123972e-07
[2917,] 4.227076e-07 6.585101e-07 1.395194e-07
[2918,] 4.645092e-06 1.169300e-06 1.069075e-06
[2919,] 3.253933e-05 4.106934e-07 2.835035e-06
[2920,] 5.584425e-05 5.089298e-07 8.603867e-06
[2921,] 4.521442e-07 7.408270e-07 1.697925e-07
[2922,] 4.063808e-07 5.055650e-07 1.299535e-07
[2923,] 1.396981e-06 1.089107e-06 5.784775e-07
[2924,] 4.347057e-07 6.379884e-07 1.422591e-07
[2925,] 5.592681e-07 2.351751e-06 2.621527e-07
[2926,] 6.707758e-06 6.073626e-07 1.936602e-07
[2927,] 4.375162e-07 6.418734e-07 1.441804e-07
[2928,] 7.613915e-07 5.087081e-07 1.300803e-07
[2929,] 7.753861e-07 5.188399e-07 1.295564e-07
[2930,] 3.988765e-07 5.299924e-07 1.331137e-07
[2931,] 6.282615e-06 1.057782e-06 1.520190e-06
[2932,] 1.692358e-06 1.231903e-06 8.109884e-07
[2933,] 4.517971e-07 7.337153e-07 1.684220e-07
[2934,] 4.496734e-07 7.377823e-07 1.678809e-07
[2935,] 9.779709e-07 1.732793e-06 2.406671e-07
[2936,] 7.379895e-07 5.347265e-07 1.130236e-07
[2937,] 7.136139e-07 5.037056e-07 1.278216e-07
[2938,] 2.185464e-05 3.820018e-07 1.612088e-06
[2939,] 1.505793e-06 1.139934e-06 6.573392e-07
[2940,] 4.210805e-07 6.550595e-07 1.380934e-07
[2941,] 4.263100e-07 6.421873e-07 1.389349e-07
[2942,] 1.692569e-06 1.111590e-06 2.407504e-07
[2943,] 4.408629e-06 1.418809e-06 4.809231e-06
[2944,] 1.122983e-06 5.947153e-07 1.249330e-07
[2945,] 4.300005e-06 1.554060e-06 5.164779e-06
[2946,] 8.549451e-03 6.846812e-06 4.192399e-02
[2947,] 1.440248e-05 1.035471e-06 4.250072e-06
[2948,] 7.837368e-07 7.684292e-07 1.890417e-07
[2949,] 1.496122e-06 1.534122e-06 8.369927e-07
[2950,] 3.830253e-07 8.992102e-07 2.079016e-07
[2951,] 1.656699e-05 1.041470e-06 5.081711e-06
[2952,] 3.543636e-07 5.572121e-07 1.361339e-07
[2953,] 3.785010e-07 5.609187e-07 1.489411e-07
[2954,] 4.412008e-07 1.409113e-06 3.407322e-07
[2955,] 4.524007e-07 1.162307e-06 3.111219e-07
[2956,] 7.392567e-07 1.014074e-06 2.523397e-07
[2957,] 4.575434e-07 1.280027e-06 3.375897e-07
[2958,] 4.545853e-07 1.194762e-06 3.191812e-07
[2959,] 2.260241e-05 4.288203e-07 9.791165e-07
[2960,] 4.415569e-07 1.010643e-06 2.730655e-07
[2961,] 4.511119e-07 1.280958e-06 3.307953e-07
[2962,] 1.043666e-05 1.244550e-06 4.375154e-06
[2963,] 4.115806e-04 1.189967e-06 1.843138e-04
[2964,] 4.590826e-07 1.270765e-06 3.375515e-07
[2965,] 2.903650e-06 1.125905e-06 7.920328e-07
[2966,] 8.087390e-07 5.909000e-07 2.152768e-07
[2967,] 4.450095e-07 1.269445e-06 3.223468e-07
[2968,] 4.616226e-04 1.076745e-06 1.703185e-04
[2969,] 8.727102e-06 4.246827e-07 5.060360e-07
[2970,] 5.427862e-07 6.086243e-07 1.575617e-07
[2971,] 5.752033e-04 1.114737e-06 2.174257e-04
[2972,] 4.181122e-07 8.740935e-07 2.267077e-07
[2973,] 1.326241e-06 1.077187e-06 5.548375e-07
[2974,] 3.293040e-07 2.992389e-06 2.550140e-07
[2975,] 3.308170e-07 3.088014e-06 2.638517e-07
[2976,] 3.317039e-07 2.685863e-06 2.495281e-07
[2977,] 6.766340e-05 8.286040e-07 2.552748e-05
[2978,] 3.317570e-07 2.581849e-06 2.451147e-07
[2979,] 3.340896e-07 2.857393e-06 2.640219e-07
[2980,] 5.867968e-05 7.931802e-07 2.095708e-05
[2981,] 3.346131e-07 2.976355e-06 2.708234e-07
[2982,] 3.336175e-07 3.000371e-06 2.689350e-07
[2983,] 2.184875e-05 8.804737e-07 1.074786e-05
[2984,] 3.209044e-07 4.257338e-06 2.520639e-07
[2985,] 3.285452e-07 5.501095e-06 3.298939e-07
[2986,] 3.315669e-07 4.174671e-06 3.009737e-07
[2987,] 3.280359e-07 5.192472e-06 3.167691e-07
[2988,] 6.559395e-07 5.405400e-07 1.043801e-07
[2989,] 1.242948e-05 1.445107e-06 6.668795e-06
[2990,] 3.311952e-07 3.433158e-06 2.755474e-07
[2991,] 5.286093e-07 8.059104e-07 1.989550e-07
[2992,] 5.774224e-07 7.594955e-07 2.058173e-07
[2993,] 7.022992e-07 6.633950e-07 1.751258e-07
[2994,] 3.255920e-07 3.960744e-06 2.716838e-07
[2995,] 2.595914e-06 1.270477e-06 8.990425e-07
[2996,] 1.453853e-06 1.239520e-06 5.181248e-07
[2997,] 9.473800e-06 4.483696e-07 5.462870e-07
[2998,] 4.388847e-05 8.170813e-07 1.721676e-05
[2999,] 3.241541e-07 4.288268e-06 2.744582e-07
[3000,] 8.950512e-06 8.399174e-07 2.414702e-06
[3001,] 2.223046e-05 9.588976e-07 1.239740e-05
[3002,] 3.263246e-07 3.127466e-06 2.454060e-07
[3003,] 2.366391e-05 9.993502e-07 1.389013e-05
[3004,] 7.725884e-06 1.036283e-06 1.709391e-06
[3005,] 6.890300e-07 4.978784e-07 1.286711e-07
[3006,] 1.196188e-06 6.265489e-07 2.697135e-07
[3007,] 9.833404e-07 6.114673e-07 2.415148e-07
[3008,] 3.981007e-07 6.997593e-07 8.708111e-08
[3009,] 3.077515e-07 1.066891e-06 1.394352e-07
[3010,] 4.711246e-06 2.030943e-06 5.597779e-06
[3011,] 9.375432e-07 5.422981e-07 1.635710e-07
[3012,] 9.086647e-07 9.837955e-07 2.301332e-07
[3013,] 3.253928e-07 9.590293e-07 1.080518e-07
[3014,] 3.486486e-07 7.622934e-07 9.053468e-08
[3015,] 6.387153e-07 5.543770e-07 1.742527e-07
[3016,] 4.501193e-06 2.087576e-06 5.463004e-06
[3017,] 3.457471e-07 7.650643e-07 9.120897e-08
[3018,] 3.077225e-03 3.350907e-06 6.208184e-03
[3019,] 2.898647e-03 1.782262e-05 4.129616e-02
[3020,] 3.553229e-07 7.608060e-07 8.953888e-08
[3021,] 3.519281e-07 7.341229e-07 8.924626e-08
[3022,] 2.477787e-06 1.121529e-06 6.648018e-07
[3023,] 3.233743e-07 1.341605e-06 1.246130e-07
[3024,] 3.833168e-07 9.165554e-07 9.218676e-08
[3025,] 8.341386e-07 1.333887e-06 2.188034e-07
[3026,] 3.746760e-07 8.727729e-07 9.148063e-08
[3027,] 4.041656e-07 8.581867e-07 9.031049e-08
[3028,] 4.218521e-07 9.084956e-07 9.088294e-08
[3029,] 3.323992e-07 1.791442e-06 1.247547e-07
[3030,] 3.791858e-07 8.457915e-07 9.076093e-08
[3031,] 5.180279e-07 8.464640e-07 8.768568e-08
[3032,] 9.180528e-07 1.497556e-06 2.123164e-07
[3033,] 3.264405e-07 1.040032e-06 1.133176e-07
[3034,] 3.257060e-07 1.085658e-06 1.162022e-07
[3035,] 3.313592e-07 1.139833e-06 1.117247e-07
[3036,] 4.954407e-06 4.633594e-07 6.771687e-07
[3037,] 1.678263e-06 8.991450e-07 3.972879e-07
[3038,] 3.267894e-07 1.071424e-06 1.141112e-07
[3039,] 3.070424e-07 1.840811e-06 1.639942e-07
[3040,] 9.904121e-07 6.422369e-07 2.096165e-07
[3041,] 3.252772e-07 1.123826e-06 1.183059e-07
[3042,] 1.484768e-06 9.074118e-07 3.871220e-07
[3043,] 8.848392e-07 1.179412e-06 4.091384e-07
[3044,] 3.258562e-07 9.412441e-07 1.101803e-07
[3045,] 3.252456e-07 9.133329e-07 1.098814e-07
[3046,] 8.355253e-07 4.332272e-07 1.612177e-07
[3047,] 3.245150e-07 9.319329e-07 1.121444e-07
[3048,] 3.272583e-07 9.383983e-07 1.083296e-07
[3049,] 3.284912e-07 9.174061e-07 1.063100e-07
[3050,] 9.116529e-07 1.080228e-06 3.906412e-07
[3051,] 8.083302e-07 4.891668e-07 1.843758e-07
[3052,] 3.258813e-07 8.782428e-07 1.074480e-07
[3053,] 3.945601e-06 8.757499e-07 2.863901e-07
[3054,] 2.425330e-06 3.601949e-06 6.186209e-06
[3055,] 2.072637e-06 6.601952e-07 1.708839e-07
[3056,] 3.252493e-07 9.154521e-07 1.100389e-07
[3057,] 3.258163e-07 1.000778e-06 1.126079e-07
[3058,] 3.263738e-07 1.005416e-06 1.119770e-07
[3059,] 4.540702e-06 4.837573e-07 7.514449e-07
[3060,] 3.258823e-07 9.763618e-07 1.117012e-07
[3061,] 5.514501e-06 4.493906e-07 6.020172e-07
[3062,] 3.254848e-07 1.007005e-06 1.135168e-07
[3063,] 3.257683e-07 9.954709e-07 1.123908e-07
[3064,] 6.025759e-06 4.909152e-07 8.518970e-07
[3065,] 3.223954e-07 2.104443e-06 1.685991e-07
[3066,] 8.207269e-07 4.395527e-07 1.719233e-07
[3067,] 4.409839e-07 5.670339e-07 1.214210e-07
[3068,] 3.243393e-07 9.817080e-07 1.121292e-07
[3069,] 8.744633e-07 4.941330e-07 2.167416e-07
[3070,] 3.230924e-07 2.467259e-06 1.789384e-07
[3071,] 1.217271e-03 5.028424e-06 4.189338e-03
[3072,] 4.240770e-03 1.338065e-06 1.905243e-03
[3073,] 3.231286e-07 6.460661e-07 1.055528e-07
[3074,] 5.354067e-07 5.183732e-07 1.457599e-07
[3075,] 3.601007e-06 8.503686e-07 2.124286e-06
[3076,] 7.587810e-07 4.396905e-07 1.630093e-07
[3077,] 3.976234e-06 9.017252e-07 2.504226e-06
[3078,] 7.110199e-07 1.021471e-06 1.597275e-07
[3079,] 2.233208e-06 4.896448e-07 3.649567e-07
[3080,] 3.229577e-07 5.816007e-07 1.012890e-07
[3081,] 4.325726e-07 1.089454e-06 1.310757e-07
[3082,] 3.231023e-07 6.287357e-07 1.044224e-07
[3083,] 1.475076e-06 9.106063e-07 3.741546e-07
[3084,] 3.230995e-07 6.063387e-07 1.028129e-07
[3085,] 3.227987e-07 6.193904e-07 1.021653e-07
[3086,] 6.777149e-07 5.094200e-07 1.541994e-07
[3087,] 1.432883e-06 9.082426e-07 3.366740e-07
[3088,] 3.242233e-07 7.703785e-07 1.062230e-07
[3089,] 3.223002e-07 5.857216e-07 1.004557e-07
[3090,] 1.167855e-06 1.236732e-06 1.645226e-07
[3091,] 4.393697e-07 6.077193e-07 1.234615e-07
[3092,] 8.716202e-07 1.216890e-06 2.103006e-07
[3093,] 3.222399e-07 5.940540e-07 9.921022e-08
[3094,] 9.898470e-07 6.849977e-07 2.241345e-07
[3095,] 8.111494e-07 4.390504e-07 1.701706e-07
[3096,] 8.567942e-07 1.219623e-06 2.107709e-07
[3097,] 3.221924e-07 5.702991e-07 9.855640e-08
[3098,] 3.228191e-07 6.319322e-07 1.015816e-07
[3099,] 3.221845e-07 5.954387e-07 9.957128e-08
[3100,] 8.555369e-05 1.142752e-06 1.642460e-05
[3101,] 5.677855e-07 5.686158e-07 1.569482e-07
[3102,] 1.598675e-03 5.845550e-06 6.558030e-03
[3103,] 1.480606e-06 9.139450e-07 3.684247e-07
[3104,] 8.666177e-06 8.173797e-07 3.133972e-06
[3105,] 3.259799e-07 7.641004e-07 1.026493e-07
[3106,] 8.761308e-06 8.471273e-07 3.359512e-06
[3107,] 3.364694e-07 9.974571e-07 1.029087e-07
[3108,] 5.478369e-07 6.123579e-07 1.030253e-07
[3109,] 3.422131e-07 9.211694e-07 9.809783e-08
[3110,] 3.392906e-07 9.307890e-07 9.948610e-08
[3111,] 4.359117e-07 6.053844e-07 1.213892e-07
[3112,] 3.233464e-07 1.424065e-06 1.375489e-07
[3113,] 2.817640e-06 5.910212e-07 7.464251e-07
[3114,] 3.232785e-06 1.128670e-06 8.062107e-07
[3115,] 4.335156e-07 6.146737e-07 1.245497e-07
[3116,] 3.353090e-07 1.132476e-06 1.075025e-07
[3117,] 2.826803e-06 5.905163e-07 7.471347e-07
[3118,] 1.486870e-03 4.419153e-06 4.355371e-03
[3119,] 3.701435e-07 5.043268e-07 1.336551e-07
[3120,] 3.364634e-07 1.098572e-06 1.059195e-07
[3121,] 3.371799e-07 1.112727e-06 1.060031e-07
[3122,] 3.302466e-07 9.911747e-07 1.060031e-07
[3123,] 8.335999e-06 8.241457e-07 3.072958e-06
[3124,] 7.726943e-07 4.799462e-07 1.822520e-07
[3125,] 4.637015e-06 1.063315e-06 3.533067e-06
[3126,] 6.104259e-06 7.942696e-07 1.097308e-06
[3127,] 3.435724e-07 1.046111e-06 1.019141e-07
[3128,] 3.284847e-06 7.426299e-07 1.151779e-06
[3129,] 3.539330e-06 8.288555e-07 1.463384e-06
[3130,] 3.219222e-07 1.209354e-06 1.212359e-07
[3131,] 3.298598e-07 2.752879e-06 1.523990e-07
[3132,] 3.176521e-06 6.821784e-07 9.623186e-07
[3133,] 3.431191e-06 7.028703e-07 1.089598e-06
[3134,] 3.495766e-07 6.344945e-07 8.768285e-08
[3135,] 7.858609e-07 5.287482e-07 1.460336e-07
[3136,] 1.692402e-06 1.013366e-06 1.253164e-07
[3137,] 1.630551e-06 9.137017e-07 6.054982e-07
[3138,] 3.461641e-07 6.374388e-07 8.832506e-08
[3139,] 3.470938e-07 5.938084e-07 8.686630e-08
[3140,] 1.346812e-05 5.405347e-07 4.781368e-07
[3141,] 4.346047e-06 1.076750e-06 1.758975e-06
[3142,] 7.277634e-07 5.725951e-07 1.627118e-07
[3143,] 7.744725e-07 9.027559e-07 1.861075e-07
[3144,] 8.198706e-07 4.547870e-07 1.598715e-07
[3145,] 2.405349e-06 5.610995e-07 8.717987e-07
[3146,] 2.567810e-06 6.049797e-07 1.029765e-06
[3147,] 1.299063e-03 2.582381e-06 1.851100e-03
[3148,] 8.906462e-07 4.566992e-07 1.600721e-07
[3149,] 1.467849e-03 2.385477e-06 1.853046e-03
[3150,] 1.947651e-04 5.866636e-07 2.217299e-05
[3151,] 1.350719e-03 2.616664e-06 1.956431e-03
[3152,] 2.471136e-06 5.909551e-07 9.631517e-07
[3153,] 8.926987e-07 1.110211e-06 4.315062e-07
[3154,] 4.384306e-05 4.665458e-07 1.322900e-06
[3155,] 6.381765e-07 4.752171e-07 1.331066e-07
[3156,] 8.486345e-07 4.562820e-07 1.560470e-07
[3157,] 7.541336e-07 4.560596e-07 1.461151e-07
[3158,] 9.903927e-07 6.726470e-07 2.024139e-07
[3159,] 9.052124e-07 1.093001e-06 4.323683e-07
[3160,] 7.945264e-07 4.414908e-07 1.510157e-07
[3161,] 5.621039e-05 4.681882e-07 3.394086e-06
[3162,] 2.364326e-05 4.440493e-07 1.049468e-06
[3163,] 7.143555e-03 1.277020e-06 2.802527e-03
[3164,] 2.599986e-05 4.664047e-07 9.574144e-07
[3165,] 2.962762e-05 4.773411e-07 9.833123e-07
[3166,] 7.742982e-04 2.185580e-06 8.560935e-04
[3167,] 3.715616e-06 5.712650e-07 2.022150e-07
[3168,] 2.173877e-06 4.200328e-07 3.073544e-07
[3169,] 6.221971e-07 9.774196e-07 1.977188e-07
[3170,] 1.232885e-06 7.449133e-07 2.063159e-07
[3171,] 1.115017e-06 8.363504e-07 2.679065e-07
[3172,] 1.053011e-06 8.214065e-07 2.492600e-07
[3173,] 7.160254e-07 5.806422e-07 2.494670e-07
[3174,] 5.729201e-07 4.436580e-07 1.533896e-07
[3175,] 7.625230e-07 5.609467e-07 2.528614e-07
[3176,] 3.826612e-07 3.993231e-07 8.926926e-08
[3177,] 3.485909e-07 8.356878e-07 9.909699e-08
[3178,] 3.556541e-07 1.118114e-05 2.080501e-07
[3179,] 4.681273e-07 1.213547e-06 1.895655e-07
[3180,] 3.655490e-07 1.171717e-05 1.922633e-07
[3181,] 8.877216e-07 6.077290e-07 1.741332e-07
[3182,] 5.417681e-07 1.342111e-06 2.572109e-07
[3183,] 4.609547e-07 1.164686e-06 1.803337e-07
[3184,] 7.652849e-07 6.706432e-07 3.136875e-07
[3185,] 1.199565e-06 7.941672e-07 4.760435e-07
[3186,] 4.598497e-07 1.190877e-06 1.812073e-07
[3187,] 1.288441e-06 5.901265e-07 1.892309e-07
[3188,] 5.673904e-07 8.182116e-07 2.507359e-07
[3189,] 3.456483e-07 4.051315e-07 8.355526e-08
[3190,] 4.638227e-07 1.190528e-06 1.845692e-07
[3191,] 3.901819e-07 4.036754e-07 8.887907e-08
[3192,] 7.080889e-07 7.978039e-07 3.138303e-07
[3193,] 1.274917e-06 5.902267e-07 1.885181e-07
[3194,] 1.127888e-06 8.115530e-07 2.428061e-07
[3195,] 6.721358e-07 7.761110e-07 2.892207e-07
[3196,] 5.040611e-07 1.600449e-06 2.037346e-07
[3197,] 5.124800e-07 8.842206e-07 1.529349e-07
[3198,] 6.063386e-07 8.514316e-07 2.793388e-07
[3199,] 3.478563e-07 4.119013e-07 8.479368e-08
[3200,] 3.556516e-07 5.194173e-07 8.686167e-08
[3201,] 1.168030e-06 6.777223e-07 2.088471e-07
[3202,] 1.247155e-06 6.809955e-07 2.148551e-07
[3203,] 1.179474e-06 8.283831e-07 2.756852e-07
[3204,] 3.500129e-07 1.101642e-05 2.312941e-07
[3205,] 3.453487e-07 3.054796e-06 1.804719e-07
[3206,] 1.155512e-06 8.021830e-07 4.639010e-07
[3207,] 4.970956e-07 4.468834e-07 1.388966e-07
[3208,] 4.859301e-07 4.453469e-07 1.355134e-07
[3209,] 1.274564e-06 5.881738e-07 1.934060e-07
[3210,] 1.221738e-06 6.787186e-07 2.157407e-07
[3211,] 6.360312e-07 5.989682e-07 1.978854e-07
[3212,] 5.910457e-07 5.726203e-07 1.854194e-07
[3213,] 4.124927e-07 7.572634e-07 1.355537e-07
[3214,] 3.557485e-07 5.190229e-07 8.684253e-08
[3215,] 5.347791e-07 5.109475e-07 1.610533e-07
[3216,] 1.278624e-06 5.891925e-07 1.951341e-07
[3217,] 1.120230e-06 8.313708e-07 2.667069e-07
[3218,] 1.125095e-06 8.317498e-07 2.678341e-07
[3219,] 3.412092e-07 6.297916e-07 9.846377e-08
[3220,] 1.279377e-06 5.886166e-07 1.944039e-07
[3221,] 6.182704e-07 7.292219e-07 2.500379e-07
[3222,] 6.876212e-07 5.363847e-07 2.164243e-07
[3223,] 5.821890e-07 7.334933e-07 2.347475e-07
[3224,] 4.789170e-07 8.391915e-07 2.747799e-07
[3225,] 1.311487e-06 6.175816e-07 2.180120e-07
[3226,] 1.269783e-06 3.877469e-06 2.890477e-06
[3227,] 5.993538e-07 7.479814e-07 2.470985e-07
[3228,] 3.371709e-07 6.638829e-07 1.060903e-07
[3229,] 4.654672e-07 8.295746e-07 1.645245e-07
[3230,] 5.127390e-07 9.040701e-07 1.593784e-07
[3231,] 6.897328e-07 4.912686e-07 1.621066e-07
[3232,] 7.216347e-07 5.530831e-07 2.356609e-07
[3233,] 5.720945e-07 5.810030e-07 1.828397e-07
[3234,] 8.224332e-07 5.397900e-07 2.558540e-07
[3235,] 7.375432e-07 5.249620e-07 2.226323e-07
[3236,] 9.860236e-07 7.998459e-07 2.491098e-07
[3237,] 9.694824e-07 2.419571e-06 1.469484e-06
[3238,] 4.513109e-07 1.499349e-06 1.666248e-07
[3239,] 1.118117e-06 8.166717e-07 2.585414e-07
[3240,] 7.456096e-07 5.289803e-07 2.276161e-07
[3241,] 1.094711e-06 8.166717e-07 2.544016e-07
[3242,] 1.090137e-06 8.158941e-07 2.531114e-07
[3243,] 4.933356e-07 1.058327e-06 1.557991e-07
[3244,] 5.900964e-07 9.545452e-07 1.720545e-07
[3245,] 6.918736e-07 7.293175e-07 2.816264e-07
[3246,] 1.056788e-06 7.527134e-07 2.527841e-07
[3247,] 3.686130e-07 4.106760e-07 8.375242e-08
[3248,] 5.080203e-07 9.705776e-07 2.172870e-07
[3249,] 3.452883e-07 5.207102e-06 2.351210e-07
[3250,] 1.113280e-06 8.177283e-07 2.584310e-07
[3251,] 7.612143e-07 5.401168e-07 2.409791e-07
[3252,] 6.372856e-07 5.708465e-07 1.975661e-07
[3253,] 6.409402e-07 1.863779e-06 7.288008e-07
[3254,] 7.264173e-07 5.332137e-07 2.266939e-07
[3255,] 8.143239e-07 1.491530e-06 3.265769e-07
[3256,] 7.421736e-07 5.384151e-07 2.344747e-07
[3257,] 4.385328e-07 1.286749e-06 1.261701e-07
[3258,] 8.130867e-07 1.432060e-06 3.181563e-07
[3259,] 6.699667e-07 7.328583e-07 2.735413e-07
[3260,] 4.788485e-07 1.049693e-06 2.066376e-07
[3261,] 4.913117e-07 1.028384e-06 2.131903e-07
[3262,] 1.310205e-06 8.109704e-07 5.323924e-07
[3263,] 1.113555e-06 8.275634e-07 2.637781e-07
[3264,] 1.297653e-06 6.094588e-07 2.099857e-07
[3265,] 1.224403e-06 6.790471e-07 2.173418e-07
[3266,] 5.053124e-07 8.869748e-07 1.548954e-07
[3267,] 9.423846e-07 5.410875e-07 2.913682e-07
[3268,] 3.857190e-07 6.703863e-07 1.743571e-07
[3269,] 1.304680e-06 4.956986e-07 3.150110e-07
[3270,] 7.493275e-07 5.390798e-07 2.367790e-07
[3271,] 3.374499e-07 1.084747e-06 1.276418e-07
[3272,] 1.978978e-06 5.519241e-07 2.320494e-07
[3273,] 5.085726e-07 1.109876e-06 1.610734e-07
[3274,] 1.262862e-06 6.787222e-07 2.190688e-07
[3275,] 6.522355e-07 5.292160e-07 1.533982e-07
[3276,] 1.343139e-06 6.165018e-07 2.189317e-07
[3277,] 3.396054e-07 7.702919e-07 1.255008e-07
[3278,] 6.877026e-07 5.188304e-07 1.510486e-07
[3279,] 6.994253e-07 5.278207e-07 1.641673e-07
[3280,] 1.313799e-06 6.088279e-07 2.107940e-07
[3281,] 6.785183e-07 5.276644e-07 1.615172e-07
[3282,] 4.713153e-07 1.102868e-06 2.067550e-07
[3283,] 1.370023e-06 6.072215e-07 2.121251e-07
[3284,] 6.506290e-07 1.821691e-06 7.296582e-07
[3285,] 6.962139e-07 5.276813e-07 1.637946e-07
[3286,] 3.374878e-07 6.299499e-07 1.037767e-07
[3287,] 7.294938e-07 5.275222e-07 1.733754e-07
[3288,] 7.127296e-07 5.275424e-07 1.691664e-07
[3289,] 7.217124e-07 5.275813e-07 1.722314e-07
[3290,] 1.307454e-06 6.080999e-07 2.096629e-07
[3291,] 1.304933e-06 6.088552e-07 2.101780e-07
[3292,] 7.096016e-07 5.274594e-07 1.685329e-07
[3293,] 6.779798e-07 5.274902e-07 1.625526e-07
[3294,] 7.247299e-07 6.265082e-07 1.926867e-07
[3295,] 7.329125e-07 5.324549e-07 1.702166e-07
[3296,] 2.006951e-06 5.558829e-07 2.395704e-07
[3297,] 7.037201e-07 5.322504e-07 1.650493e-07
[3298,] 7.013917e-07 5.325043e-07 1.637818e-07
[3299,] 5.477948e-07 5.743680e-07 1.717624e-07
[3300,] 7.016654e-07 5.323800e-07 1.644487e-07
[3301,] 3.305842e-07 7.188783e-07 1.255892e-07
[3302,] 4.771907e-07 1.075985e-06 1.853696e-07
[3303,] 3.455842e-07 7.730782e-06 2.578931e-07
[3304,] 7.068367e-07 5.327156e-07 1.639355e-07
[3305,] 4.461509e-07 1.571115e-06 1.641555e-07
[3306,] 1.687177e-06 7.020142e-07 2.682636e-07
[3307,] 7.225153e-07 5.323861e-07 1.681272e-07
[3308,] 6.967843e-07 5.333290e-07 1.608771e-07
[3309,] 6.574570e-06 1.260347e-06 2.644279e-06
[3310,] 3.377623e-07 8.808663e-07 1.166367e-07
[3311,] 7.299509e-07 5.326272e-07 1.683134e-07
[3312,] 7.298394e-07 9.239746e-07 4.383626e-07
[3313,] 6.984445e-07 5.323819e-07 1.663032e-07
[3314,] 1.109618e-06 8.199894e-07 2.593214e-07
[3315,] 1.113814e-06 6.116614e-07 1.975408e-07
[3316,] 3.005326e-06 1.836733e-05 2.374993e-05
[3317,] 2.948439e-06 1.836733e-05 2.331080e-05
[3318,] 7.016062e-07 5.324759e-07 1.640817e-07
[3319,] 7.170550e-07 5.323171e-07 1.670593e-07
[3320,] 6.867754e-07 5.324444e-07 1.614772e-07
[3321,] 7.017159e-07 5.323573e-07 1.641852e-07
[3322,] 7.182424e-07 5.321145e-07 1.689898e-07
[3323,] 6.978270e-07 5.324187e-07 1.634203e-07
[3324,] 1.993609e-06 5.460709e-07 2.221458e-07
[3325,] 6.942169e-07 5.323177e-07 1.630846e-07
[3326,] 7.182086e-07 5.324476e-07 1.667898e-07
[3327,] 7.034090e-07 5.326199e-07 1.637240e-07
[3328,] 3.520729e-07 5.073984e-07 8.696443e-08
[3329,] 6.170310e-07 5.879822e-07 1.999830e-07
[3330,] 6.990787e-07 5.323726e-07 1.641048e-07
[3331,] 3.475479e-07 5.063891e-07 8.761399e-08
[3332,] 7.100638e-07 5.332508e-07 1.631343e-07
[3333,] 6.919145e-07 5.321820e-07 1.638014e-07
[3334,] 7.055156e-07 5.320103e-07 1.674565e-07
[3335,] 6.933310e-07 5.324629e-07 1.623057e-07
[3336,] 4.895820e-07 1.134474e-06 2.249192e-07
[3337,] 6.469192e-07 5.473149e-07 1.624623e-07
[3338,] 6.879682e-07 5.337040e-07 1.583997e-07
[3339,] 6.441659e-07 5.336465e-07 1.521198e-07
[3340,] 7.161121e-07 5.332545e-07 1.641358e-07
[3341,] 7.018175e-07 5.325979e-07 1.631921e-07
[3342,] 2.993752e-06 1.222417e-05 1.492329e-05
[3343,] 7.040307e-07 5.557522e-07 2.046500e-07
[3344,] 3.476065e-07 5.143575e-07 8.793280e-08
[3345,] 7.042765e-07 5.320828e-07 1.663134e-07
[3346,] 7.353331e-07 5.328746e-07 1.685951e-07
[3347,] 1.314601e-06 6.075136e-07 2.095948e-07
[3348,] 3.463602e-07 7.795133e-06 2.607924e-07
[3349,] 1.098510e-06 1.214261e-06 3.126455e-07
[3350,] 6.953037e-07 5.321024e-07 1.645916e-07
[3351,] 4.768274e-07 1.093834e-06 2.101014e-07
[3352,] 7.088792e-07 5.322259e-07 1.659954e-07
[3353,] 6.978437e-07 5.320236e-07 1.663875e-07
[3354,] 7.238679e-07 5.335764e-07 1.646516e-07
[3355,] 5.174381e-07 8.970889e-07 1.599965e-07
[3356,] 6.953566e-07 5.327065e-07 1.628190e-07
[3357,] 6.948337e-07 5.328835e-07 1.612480e-07
[3358,] 1.988533e-06 5.474994e-07 2.246149e-07
[3359,] 7.026223e-07 5.325116e-07 1.641625e-07
[3360,] 3.499647e-07 5.090364e-07 8.731767e-08
[3361,] 7.182497e-07 5.321948e-07 1.679281e-07
[3362,] 7.179848e-07 5.323167e-07 1.674101e-07
[3363,] 3.010999e-06 1.190364e-05 1.457360e-05
[3364,] 7.791246e-07 5.329116e-07 1.755713e-07
[3365,] 3.479015e-07 4.874525e-07 8.686898e-08
[3366,] 1.511204e-05 1.315202e-06 5.654090e-06
[3367,] 6.940528e-07 5.327516e-07 1.617586e-07
[3368,] 4.613550e-07 1.346065e-06 2.196570e-07
[3369,] 7.557875e-07 1.035822e-06 5.004220e-07
[3370,] 4.833706e-07 1.149828e-06 1.961949e-07
[3371,] 6.980820e-07 5.332844e-07 1.611452e-07
[3372,] 6.444347e-07 5.854861e-07 2.070621e-07
[3373,] 6.903271e-07 5.328709e-07 1.601599e-07
[3374,] 6.933354e-07 5.330029e-07 1.609973e-07
[3375,] 2.981523e-06 1.496880e-05 1.876514e-05
[3376,] 1.163690e-06 6.192907e-07 2.091337e-07
[3377,] 9.112369e-06 1.271578e-06 3.685191e-06
[3378,] 7.703694e-07 3.257498e-06 7.006263e-07
[3379,] 4.988168e-07 9.822856e-07 1.985199e-07
[3380,] 1.264647e-06 6.499877e-07 2.307233e-07
[3381,] 6.478525e-07 6.038029e-07 2.165112e-07
[3382,] 3.159421e-06 1.039481e-05 1.304553e-05
[3383,] 1.108745e-06 8.248508e-07 2.618779e-07
[3384,] 5.969260e-07 5.966847e-07 1.971132e-07
[3385,] 7.082825e-07 5.327053e-07 1.646619e-07
[3386,] 6.296368e-07 6.014479e-07 2.096528e-07
[3387,] 4.574749e-07 1.659363e-06 1.774273e-07
[3388,] 6.957636e-07 5.328242e-07 1.618223e-07
[3389,] 6.062979e-07 5.938076e-07 1.988526e-07
[3390,] 6.561729e-07 1.048809e-06 4.279817e-07
[3391,] 6.860057e-07 5.332040e-07 1.584853e-07
[3392,] 5.001836e-07 5.369941e-07 8.074872e-08
[3393,] 6.584323e-07 5.329528e-07 1.575988e-07
[3394,] 4.337143e-07 1.455913e-06 1.483560e-07
[3395,] 1.051057e-06 6.171041e-07 1.879372e-07
[3396,] 4.671160e-07 7.459662e-07 1.010624e-07
[3397,] 5.962793e-07 5.549255e-07 2.145475e-07
[3398,] 1.305045e-06 7.041887e-07 3.657097e-07
[3399,] 6.481913e-07 1.000120e-06 3.957599e-07
[3400,] 1.205701e-06 8.715399e-07 4.474514e-07
[3401,] 4.366064e-07 1.103776e-06 1.307957e-07
[3402,] 8.776262e-07 9.667312e-07 2.400774e-07
[3403,] 6.498869e-07 8.338693e-07 3.407522e-07
[3404,] 1.739352e-06 8.922588e-07 3.007866e-07
[3405,] 8.784611e-07 9.849218e-07 2.451073e-07
[3406,] 1.220980e-06 7.986095e-07 4.070446e-07
[3407,] 4.161243e-07 6.380115e-07 1.100766e-07
[3408,] 1.181649e-06 5.260688e-05 1.769808e-05
[3409,] 6.441017e-07 9.623271e-07 3.806428e-07
[3410,] 3.462562e-07 5.822083e-07 1.098601e-07
[3411,] 7.990930e-07 7.787589e-07 2.179752e-07
[3412,] 2.852065e-06 7.556297e-07 4.218530e-07
[3413,] 9.810838e-07 1.207830e-05 2.839668e-06
[3414,] 5.527159e-07 3.397656e-06 5.190123e-07
[3415,] 6.585252e-07 9.339696e-07 3.811176e-07
[3416,] 6.496654e-07 9.452807e-07 3.788369e-07
[3417,] 4.374583e-07 1.143593e-06 1.307946e-07
[3418,] 4.411395e-07 1.143593e-06 1.307788e-07
[3419,] 7.912221e-07 1.011276e-06 5.033099e-07
[3420,] 6.524776e-07 1.009844e-06 4.018641e-07
[3421,] 7.044140e-07 1.107729e-06 4.746088e-07
[3422,] 1.185253e-06 7.588760e-07 3.735006e-07
[3423,] 1.703766e-06 1.162738e-06 4.114591e-07
[3424,] 5.457196e-07 2.732774e-06 4.589919e-07
[3425,] 6.424458e-07 1.001468e-06 3.918712e-07
[3426,] 7.837708e-07 1.430913e-06 5.414053e-07
[3427,] 6.459764e-07 9.638256e-07 3.823824e-07
[3428,] 4.020324e-07 6.063776e-07 1.134634e-07
[3429,] 5.495892e-07 3.686594e-06 5.355798e-07
[3430,] 4.707853e-07 4.174752e-06 4.930725e-07
[3431,] 7.998819e-07 7.462938e-07 2.110330e-07
[3432,] 4.276790e-07 1.177735e-06 1.318246e-07
[3433,] 4.290772e-07 6.645544e-07 1.105391e-07
[3434,] 6.153245e-07 9.880014e-07 3.680326e-07
[3435,] 3.459806e-07 9.555437e-07 1.535669e-07
[3436,] 6.242931e-07 9.540164e-07 3.646280e-07
[3437,] 1.272986e-06 8.432363e-07 4.497338e-07
[3438,] 4.108098e-07 6.058827e-07 1.159312e-07
[3439,] 2.953703e-06 7.826127e-07 4.666822e-07
[3440,] 2.879703e-06 8.755853e-07 5.755008e-07
[3441,] 5.443880e-07 2.190600e-05 3.328224e-06
[3442,] 1.221493e-06 6.252501e-05 2.314928e-05
[3443,] 4.205138e-07 9.366398e-07 1.308729e-07
[3444,] 9.837001e-07 9.783062e-06 2.411973e-06
[3445,] 4.205749e-07 9.343308e-07 1.319473e-07
[3446,] 5.481068e-07 2.909316e-06 4.592606e-07
[3447,] 7.981927e-07 7.644592e-07 2.139545e-07
[3448,] 4.375644e-07 1.107943e-06 1.308268e-07
[3449,] 4.281607e-07 1.121182e-06 1.313744e-07
[3450,] 8.776688e-07 9.487512e-07 2.392770e-07
[3451,] 5.396794e-05 1.307355e-06 2.011668e-05
[3452,] 5.610300e-07 1.819821e-06 3.640092e-07
[3453,] 1.499072e-06 8.283183e-07 3.184565e-07
[3454,] 1.227353e-06 8.111919e-07 4.167164e-07
[3455,] 5.490360e-07 3.135597e-06 5.118251e-07
[3456,] 6.395000e-07 1.032777e-06 3.995569e-07
[3457,] 4.177030e-07 6.082804e-07 1.156621e-07
[3458,] 1.232207e-06 8.208724e-07 4.240888e-07
[3459,] 8.794676e-07 9.809501e-07 2.460482e-07
[3460,] 7.735862e-07 1.063688e-06 5.120190e-07
[3461,] 1.187157e-06 5.267227e-05 1.809614e-05
[3462,] 3.457790e-07 5.707968e-07 1.075456e-07
[3463,] 9.839909e-07 1.266898e-05 3.066205e-06
[3464,] 8.785696e-07 8.870395e-07 2.297303e-07
[3465,] 9.868169e-07 1.251509e-05 3.095150e-06
[3466,] 2.886100e-06 8.716293e-07 5.711269e-07
[3467,] 9.984775e-07 1.183146e-05 3.146924e-06
[3468,] 9.843268e-07 1.294356e-05 3.133929e-06
[3469,] 1.024215e-06 1.223092e-06 3.145904e-07
[3470,] 1.172431e-06 1.320238e-06 8.494471e-07
[3471,] 9.859052e-07 1.270806e-05 3.120700e-06
[3472,] 4.512143e-07 1.038997e-06 1.312246e-07
[3473,] 4.741215e-07 4.836488e-06 5.662970e-07
[3474,] 4.351748e-07 1.232884e-06 1.314328e-07
[3475,] 8.301414e-07 6.949122e-07 2.882545e-07
[3476,] 1.189829e-06 4.991463e-05 1.720441e-05
[3477,] 4.712741e-07 5.069236e-06 5.593639e-07
[3478,] 8.099407e-07 8.902209e-07 8.129996e-08
[3479,] 5.362841e-06 8.967091e-07 1.084462e-06
[3480,] 4.076164e-07 6.420336e-07 1.056552e-07
[3481,] 9.690542e-07 4.189194e-05 1.092356e-05
[3482,] 1.187153e-06 5.774320e-05 1.976044e-05
[3483,] 9.655392e-07 4.016944e-05 1.056364e-05
[3484,] 4.194777e-07 6.573980e-07 1.079732e-07
[3485,] 4.013981e-07 6.183377e-07 1.087099e-07
[3486,] 6.112009e-07 1.237263e-06 2.176261e-07
[3487,] 4.418425e-07 1.349242e-05 1.215668e-07
[3488,] 4.572945e-07 7.716597e-07 7.849139e-08
[3489,] 1.136241e-06 1.430841e-06 5.439578e-07
[3490,] 8.773305e-06 8.319933e-07 1.650778e-06
[3491,] 3.967100e-07 5.196286e-07 1.017908e-07
[3492,] 1.630091e-06 5.195195e-07 5.066685e-07
[3493,] 2.307142e-06 2.322868e-06 4.029048e-06
[3494,] 5.632682e-07 8.700681e-07 1.738623e-07
[3495,] 5.192952e-07 1.151713e-06 1.606262e-07
[3496,] 6.623027e-07 5.356538e-06 1.664557e-06
[3497,] 2.207221e-06 1.026533e-06 6.521383e-07
[3498,] 4.413111e-07 1.473306e-06 1.419020e-07
[3499,] 5.532825e-07 7.473282e-06 5.589643e-07
[3500,] 2.421262e-06 2.367958e-06 4.322383e-06
[3501,] 1.592072e-06 5.267650e-07 4.774852e-07
[3502,] 4.336972e-07 6.212195e-07 1.018708e-07
[3503,] 1.958304e-06 1.185730e-06 7.353009e-07
[3504,] 2.223014e-06 2.904657e-06 4.771084e-06
[3505,] 4.278323e-07 6.284443e-07 1.005343e-07
[3506,] 1.051124e-06 2.659596e-06 8.275145e-07
[3507,] 4.267489e-07 6.306919e-07 1.002277e-07
[3508,] 6.551904e-07 6.132837e-06 1.801879e-06
[3509,] 1.158165e-05 8.841844e-07 2.123809e-06
[3510,] 2.418308e-06 3.772424e-06 6.648140e-06
[3511,] 4.205169e-07 6.469086e-07 9.838916e-08
[3512,] 6.583806e-07 6.861739e-06 1.967678e-06
[3513,] 4.416949e-07 1.046689e-06 9.209534e-08
[3514,] 4.079079e-07 1.151050e-06 1.362277e-07
[3515,] 8.249684e-07 9.347161e-07 2.245052e-07
[3516,] 5.530595e-07 8.091192e-06 5.800196e-07
[3517,] 2.307039e-06 2.845245e-06 4.876628e-06
[3518,] 4.388716e-07 1.630587e-06 1.518650e-07
[3519,] 6.908070e-06 1.631983e-06 4.147983e-06
[3520,] 6.530349e-07 6.789588e-06 1.926768e-06
[3521,] 6.470384e-07 6.971248e-06 1.934261e-06
[3522,] 4.150837e-07 6.433130e-07 9.795752e-08
[3523,] 5.382993e-07 6.126446e-06 4.281351e-07
[3524,] 1.174027e-06 8.284504e-07 2.985888e-07
[3525,] 4.443666e-07 1.016365e-06 9.258917e-08
[3526,] 4.440298e-07 9.978811e-07 9.279055e-08
[3527,] 4.435593e-07 1.122160e-06 1.372429e-07
[3528,] 5.572452e-07 7.146781e-06 5.655977e-07
[3529,] 5.383407e-07 5.965374e-06 4.311634e-07
[3530,] 6.477015e-07 6.952300e-06 1.933044e-06
[3531,] 4.234670e-07 6.470230e-07 9.873238e-08
[3532,] 5.587240e-07 7.272212e-06 5.772638e-07
[3533,] 1.164989e-06 1.621459e-06 6.633736e-07
[3534,] 1.670220e-06 5.771902e-07 6.068899e-07
[3535,] 6.339135e-07 6.482559e-06 1.776482e-06
[3536,] 6.807827e-07 6.455996e-06 1.988300e-06
[3537,] 6.622480e-07 7.024080e-06 2.018457e-06
[3538,] 1.167213e-06 1.750746e-06 7.197526e-07
[3539,] 5.565424e-07 6.341092e-06 5.295997e-07
[3540,] 4.438018e-07 1.123657e-06 1.372015e-07
[3541,] 4.211690e-07 6.318665e-07 9.943827e-08
[3542,] 1.101227e-06 2.249353e-06 8.606629e-07
[3543,] 4.351613e-07 6.351584e-07 1.003821e-07
[3544,] 6.545401e-07 3.822953e-06 1.280684e-06
[3545,] 4.410961e-06 8.809579e-07 1.121712e-06
[3546,] 4.150684e-07 6.583971e-07 9.664172e-08
[3547,] 5.640065e-07 4.433348e-06 4.685981e-07
[3548,] 1.160813e-06 8.261446e-07 2.947347e-07
[3549,] 4.282199e-07 6.530394e-07 9.841027e-08
[3550,] 4.434890e-07 1.091239e-06 1.370407e-07
[3551,] 6.742395e-07 4.635723e-06 1.542775e-06
[3552,] 6.989026e-07 8.302553e-07 2.001584e-07
[3553,] 5.560582e-07 4.959703e-06 4.688970e-07
[3554,] 5.622842e-07 4.754848e-06 4.800708e-07
[3555,] 5.901995e-06 1.697941e-06 3.642893e-06
[3556,] 6.793954e-07 7.136876e-07 1.191995e-07
[3557,] 5.606957e-07 3.373804e-06 4.277048e-07
[3558,] 5.559332e-07 3.109365e-06 3.965213e-07
[3559,] 8.557401e-07 7.441937e-07 4.619591e-07
[3560,] 7.001116e-07 7.617915e-07 1.178102e-07
[3561,] 6.622797e-07 1.325202e-06 3.101175e-07
[3562,] 1.119429e-06 1.809309e-06 7.009971e-07
[3563,] 6.907347e-07 8.166884e-07 1.137013e-07
[3564,] 7.810307e-07 8.418148e-07 2.238032e-07
[3565,] 1.282266e-06 6.623193e-07 3.277852e-07
[3566,] 3.413112e-07 2.002342e-06 1.937437e-07
[3567,] 8.425803e-07 7.623151e-07 4.660344e-07
[3568,] 3.407887e-07 2.066189e-06 1.924231e-07
[3569,] 1.194436e-06 8.118460e-07 2.914217e-07
[3570,] 6.593428e-07 7.748898e-07 1.133810e-07
[3571,] 3.407061e-07 2.029400e-06 1.894637e-07
[3572,] 7.477403e-07 1.343124e-06 1.654588e-07
[3573,] 3.416355e-07 2.048118e-06 1.992326e-07
[3574,] 7.673479e-07 1.553156e-06 1.027909e-07
[3575,] 1.344537e-05 1.822869e-06 1.028704e-05
[3576,] 7.106359e-07 8.422649e-07 2.013824e-07
[3577,] 7.376694e-07 8.420509e-07 2.155052e-07
[3578,] 1.017314e-06 1.216179e-06 8.961859e-07
[3579,] 3.452562e-07 4.526212e-06 3.331971e-07
[3580,] 6.522265e-07 8.368029e-07 1.096123e-07
[3581,] 7.728969e-07 1.521819e-06 1.034040e-07
[3582,] 7.536429e-07 1.314601e-06 1.672575e-07
[3583,] 6.439941e-07 7.972241e-07 1.108553e-07
[3584,] 3.496984e-07 5.694304e-06 3.692105e-07
[3585,] 1.217848e-06 1.280650e-06 6.474553e-07
[3586,] 5.530674e-07 3.183852e-06 3.931674e-07
[3587,] 7.659736e-07 1.306695e-06 1.692627e-07
[3588,] 1.225928e-06 1.210552e-06 6.125001e-07
[3589,] 7.168794e-07 7.991735e-07 1.168206e-07
[3590,] 6.884018e-07 8.308933e-07 1.127860e-07
[3591,] 7.191954e-07 7.895914e-07 1.175929e-07
[3592,] 6.645769e-07 8.048705e-07 1.121939e-07
[3593,] 7.404997e-07 8.367525e-07 1.164338e-07
[3594,] 1.561370e-06 8.018437e-07 2.672071e-07
[3595,] 7.118428e-07 8.526187e-07 1.134138e-07
[3596,] 7.286942e-07 1.344500e-06 1.630762e-07
[3597,] 6.465801e-07 4.851599e-07 1.604542e-07
[3598,] 7.029789e-07 1.273173e-06 1.601428e-07
[3599,] 1.165172e-06 1.407505e-06 6.836095e-07
[3600,] 7.173094e-07 1.274078e-06 1.646038e-07
[3601,] 4.946903e-07 5.421750e-06 9.548115e-08
[3602,] 5.132148e-07 9.070947e-07 9.643936e-08
[3603,] 5.740604e-07 5.004118e-07 1.489884e-07
[3604,] 5.002853e-07 5.448803e-06 9.503600e-08
[3605,] 1.449600e-05 1.512197e-06 7.583896e-06
[3606,] 8.671730e-07 1.183598e-06 1.910817e-07
[3607,] 3.424829e-07 2.585104e-06 1.841446e-07
[3608,] 5.869041e-07 7.577984e-07 1.613130e-07
[3609,] 5.906324e-07 7.697756e-07 1.632409e-07
[3610,] 1.326542e-06 1.355094e-06 5.784378e-07
[3611,] 8.211209e-07 8.947411e-07 1.188677e-07
[3612,] 8.063606e-07 9.565687e-07 1.150282e-07
[3613,] 8.130301e-07 1.741342e-06 1.688721e-07
[3614,] 3.420886e-07 2.449492e-06 1.805479e-07
[3615,] 9.307688e-07 5.354033e-07 1.991493e-07
[3616,] 8.314886e-07 1.218544e-06 1.827300e-07
[3617,] 5.551887e-07 2.349368e-06 3.325589e-07
[3618,] 3.413839e-07 2.435348e-06 1.884912e-07
[3619,] 3.419421e-07 2.420507e-06 1.827352e-07
[3620,] 5.634485e-07 8.750702e-07 1.824152e-07
[3621,] 1.303703e-06 1.105564e-06 5.861930e-07
[3622,] 3.714172e-07 3.488298e-06 1.675581e-07
[3623,] 1.534741e-06 1.765210e-06 2.314364e-07
[3624,] 1.578995e-06 1.766387e-06 2.351760e-07
[3625,] 1.617382e-06 1.768552e-06 2.384038e-07
[3626,] 1.044462e-05 1.511121e-06 5.418835e-06
[3627,] 3.447207e-07 2.692912e-06 1.752654e-07
[3628,] 7.509049e-07 1.408273e-06 6.049783e-07
[3629,] 3.416174e-07 2.107444e-06 1.734718e-07
[3630,] 6.935973e-07 4.230577e-07 1.419406e-07
[3631,] 5.647647e-07 2.399991e-06 3.358466e-07
[3632,] 3.425953e-07 2.212545e-06 1.704635e-07
[3633,] 1.324280e-06 8.696671e-07 3.542212e-07
[3634,] 3.684403e-07 2.939886e-06 1.587992e-07
[3635,] 5.656691e-07 2.475039e-06 3.430221e-07
[3636,] 3.674751e-07 2.966241e-06 1.602624e-07
[3637,] 7.733738e-07 1.445185e-06 6.426807e-07
[3638,] 9.528257e-07 1.264366e-06 1.955155e-07
[3639,] 3.425093e-07 2.169755e-06 1.697699e-07
[3640,] 9.112312e-07 1.241923e-06 1.918799e-07
[3641,] 3.419955e-07 2.392178e-06 1.801398e-07
[3642,] 8.878389e-06 1.445672e-06 4.483367e-06
[3643,] 5.917536e-07 8.384624e-07 1.724649e-07
[3644,] 5.835906e-07 8.384624e-07 1.703545e-07
[3645,] 5.871425e-07 8.882903e-07 1.940084e-07
[3646,] 1.620747e-06 1.221479e-06 5.370159e-07
[3647,] 5.988663e-07 1.062424e-06 1.890080e-07
[3648,] 1.340396e-06 8.852559e-07 3.653808e-07
[3649,] 5.808375e-07 8.318729e-07 1.039297e-07
[3650,] 5.826026e-07 4.626433e-07 1.621519e-07
[3651,] 5.774223e-07 4.747228e-07 1.657969e-07
[3652,] 8.376618e-07 1.231644e-06 1.828185e-07
[3653,] 6.394737e-07 1.188815e-06 1.005510e-07
[3654,] 5.786866e-07 4.735686e-07 1.656759e-07
[3655,] 9.400017e-07 5.591699e-07 2.121648e-07
[3656,] 8.467680e-07 1.262739e-06 1.819256e-07
[3657,] 4.188559e-07 1.459649e-06 1.292162e-07
[3658,] 5.181107e-07 4.498810e-07 1.191764e-07
[3659,] 5.579699e-07 4.615704e-07 1.555991e-07
[3660,] 4.791805e-07 4.965834e-07 1.299651e-07
[3661,] 1.550514e-06 1.891230e-06 2.266997e-07
[3662,] 5.570715e-07 2.397007e-06 3.402102e-07
[3663,] 3.928290e-07 6.783073e-07 9.089642e-08
[3664,] 1.320417e-06 1.109344e-06 4.614115e-07
[3665,] 6.672039e-07 1.390193e-06 2.510439e-07
[3666,] 6.573042e-07 5.183726e-07 1.242870e-07
[3667,] 5.905243e-07 7.913954e-07 1.628257e-07
[3668,] 3.522075e-07 4.280459e-07 9.222859e-08
[3669,] 5.466032e-07 1.865639e-06 2.806881e-07
[3670,] 1.096296e-06 8.578058e-07 1.245221e-07
[3671,] 3.179471e-07 3.657044e-07 8.104764e-08
[3672,] 3.815440e-07 4.608925e-07 9.931475e-08
[3673,] 3.818818e-07 4.639836e-07 9.900761e-08
[3674,] 6.800713e-06 1.558081e-06 3.638723e-06
[3675,] 1.235945e-06 8.223489e-07 3.019185e-07
[3676,] 5.473671e-07 4.840947e-07 1.251112e-07
[3677,] 5.443975e-07 4.872881e-07 1.218897e-07
[3678,] 3.901659e-07 4.410647e-07 1.015474e-07
[3679,] 3.811418e-07 6.793209e-07 1.028698e-07
[3680,] 3.816754e-07 6.168804e-07 1.151228e-07
[3681,] 4.461116e-07 8.561296e-07 1.193314e-07
[3682,] 3.132656e-07 4.600845e-07 9.109217e-08
[3683,] 1.768089e-06 8.364534e-07 3.513373e-07
[3684,] 3.762590e-07 6.166664e-07 1.135188e-07
[3685,] 4.195954e-07 6.079415e-07 1.156387e-07
[3686,] 3.713926e-07 6.164877e-07 1.120956e-07
[3687,] 3.527187e-07 5.562002e-07 9.996020e-08
[3688,] 3.370159e-07 4.471873e-07 9.161206e-08
[3689,] 3.342936e-07 4.473112e-07 9.140028e-08
[3690,] 4.193574e-07 6.093496e-07 1.148581e-07
[3691,] 5.972078e-07 4.233243e-07 1.011394e-07
[3692,] 3.476771e-07 5.086245e-07 9.721986e-08
[3693,] 1.825825e-06 8.292887e-07 3.496984e-07
[3694,] 1.795943e-06 9.116950e-07 1.443834e-07
[3695,] 3.545059e-07 5.537714e-07 1.003724e-07
[3696,] 3.074503e-07 4.573920e-07 8.884495e-08
[3697,] 4.261533e-07 7.692878e-07 1.033984e-07
[3698,] 1.163078e-06 1.129872e-06 1.241845e-07
[3699,] 4.285100e-07 7.621942e-07 1.039349e-07
[3700,] 4.785458e-07 4.548293e-07 8.279406e-08
[3701,] 3.554777e-07 5.571308e-07 1.002097e-07
[3702,] 1.391719e-06 2.089188e-06 2.794945e-07
[3703,] 5.486069e-07 6.386653e-07 1.765690e-07
[3704,] 6.538193e-07 8.312942e-07 3.897053e-07
[3705,] 8.758553e-07 6.083051e-07 2.954677e-07
[3706,] 5.362350e-07 8.696824e-07 1.746589e-07
[3707,] 8.383730e-07 8.665314e-07 1.229779e-07
[3708,] 5.357994e-07 9.080662e-07 1.783632e-07
[3709,] 1.588863e-06 7.352413e-07 3.058961e-07
[3710,] 8.307941e-07 8.221642e-07 1.252247e-07
[3711,] 8.654268e-07 2.153001e-06 5.434060e-07
[3712,] 6.168107e-07 7.210411e-07 2.045090e-07
[3713,] 8.656969e-07 2.123921e-06 5.465897e-07
[3714,] 1.080592e-06 1.021379e-06 3.108706e-07
[3715,] 5.308558e-07 8.571567e-07 1.696272e-07
[3716,] 1.236476e-06 3.779208e-07 1.560618e-07
[3717,] 1.882488e-06 6.529329e-07 1.757828e-07
[3718,] 1.357076e-06 8.793662e-07 9.565264e-08
[3719,] 3.778161e-07 4.406753e-07 1.056630e-07
[3720,] 7.876890e-07 5.283218e-07 9.668930e-08
[3721,] 1.724140e-06 6.772641e-07 1.635449e-07
[3722,] 5.044694e-07 4.466082e-07 1.072385e-07
[3723,] 5.094150e-07 5.533540e-07 1.379531e-07
[3724,] 1.857756e-06 8.709041e-07 4.139015e-07
[3725,] 1.815475e-06 6.615368e-07 1.651040e-07
[3726,] 1.515679e-06 7.553028e-07 3.118687e-07
[3727,] 1.017580e-06 6.554055e-07 1.247410e-07
[3728,] 1.080749e-06 7.974078e-07 4.938562e-07
[3729,] 5.050298e-07 5.922529e-07 1.412880e-07
[3730,] 1.004408e-06 6.102729e-07 3.373242e-07
[3731,] 9.405233e-05 1.393544e-06 4.041583e-05
[3732,] 5.315589e-07 6.939743e-07 1.434378e-07
[3733,] 1.754411e-06 6.705778e-07 1.613360e-07
[3734,] 1.962204e-06 6.671735e-07 1.718593e-07
[3735,] 1.826336e-06 6.895150e-07 1.664290e-07
[3736,] 3.741372e-07 5.099318e-07 8.449018e-08
[3737,] 1.190076e-06 3.868580e-07 1.442118e-07
[3738,] 5.111066e-06 1.195636e-06 8.350422e-07
[3739,] 1.742126e-06 6.525334e-07 1.639980e-07
[3740,] 1.816341e-06 7.302673e-07 1.594719e-07
[3741,] 1.957583e-06 6.992144e-07 1.709872e-07
[3742,] 1.176285e-06 3.976198e-07 1.369245e-07
[3743,] 1.826443e-06 6.983987e-07 1.649334e-07
[3744,] 1.760232e-06 6.980591e-07 1.618729e-07
[3745,] 1.811074e-06 7.665188e-07 1.545516e-07
[3746,] 1.139230e-06 3.867334e-07 1.410640e-07
[3747,] 1.772932e-06 6.918324e-07 1.635084e-07
[3748,] 5.347160e-07 9.506613e-07 1.822861e-07
[3749,] 1.521622e-06 7.451947e-07 3.054986e-07
[3750,] 2.421037e-06 1.526566e-06 1.177806e-06
[3751,] 5.106948e-07 5.533235e-07 1.383913e-07
[3752,] 1.888688e-06 6.374626e-07 1.736844e-07
[3753,] 6.121530e-07 1.028952e-06 1.902602e-07
[3754,] 1.806608e-06 6.431706e-07 1.685234e-07
[3755,] 5.257503e-07 6.991244e-07 1.397183e-07
[3756,] 4.156507e-07 8.281659e-07 1.119512e-07
[3757,] 4.036957e-07 7.606108e-07 1.174741e-07
[3758,] 1.836720e-06 6.372264e-07 1.712236e-07
[3759,] 1.847813e-06 6.773331e-07 1.690159e-07
[3760,] 1.621051e-06 7.098945e-07 2.836083e-07
[3761,] 1.803711e-06 6.993348e-07 1.631782e-07
[3762,] 5.437858e-07 6.953826e-07 1.453406e-07
[3763,] 3.798991e-07 5.394429e-07 8.489857e-08
[3764,] 1.869542e-06 6.686483e-07 1.718108e-07
[3765,] 1.931929e-06 6.762928e-07 1.732818e-07
[3766,] 2.048121e-06 6.673217e-07 1.806311e-07
[3767,] 5.681009e-06 1.195318e-06 9.138203e-07
[3768,] 5.228486e-07 8.005797e-07 1.626285e-07
[3769,] 5.126628e-07 5.482963e-07 1.385763e-07
[3770,] 4.168451e-07 7.542414e-07 1.211032e-07
[3771,] 5.642307e-07 8.829592e-07 1.923508e-07
[3772,] 1.154266e-06 2.507738e-06 9.523091e-07
[3773,] 2.415188e-06 6.853995e-07 1.916793e-07
[3774,] 1.810251e-06 7.509578e-07 2.704961e-07
[3775,] 6.692375e-07 1.268897e-06 3.073154e-07
[3776,] 2.288310e-06 6.664371e-07 1.904979e-07
[3777,] 5.246972e-07 7.790767e-07 1.613220e-07
[3778,] 6.896293e-07 6.937733e-07 2.134300e-07
[3779,] 5.034867e-07 6.112944e-07 1.449109e-07
[3780,] 1.695027e-06 6.800265e-07 1.351550e-07
[3781,] 1.466137e-06 5.531369e-07 1.216797e-07
[3782,] 4.579815e-07 1.051923e-06 1.362440e-07
[3783,] 1.535723e-06 1.217533e-06 1.042245e-07
[3784,] 4.330167e-07 1.569493e-06 3.336862e-07
[3785,] 8.024012e-06 4.847451e-07 4.387307e-07
[3786,] 5.115625e-07 9.801110e-07 1.627496e-07
[3787,] 1.693886e-06 1.557495e-06 1.035456e-07
[3788,] 5.066765e-07 7.156122e-07 1.435393e-07
[3789,] 1.635177e-06 7.323657e-07 2.942061e-07
[3790,] 1.667822e-06 1.626162e-06 1.020642e-07
[3791,] 1.689612e-06 1.550621e-06 1.035473e-07
[3792,] 1.544728e-06 1.601298e-06 1.001847e-07
[3793,] 8.986000e-06 4.781779e-07 4.844066e-07
[3794,] 1.505677e-06 2.204837e-06 8.220862e-08
[3795,] 1.424412e-06 2.378828e-06 8.104616e-08
[3796,] 5.137265e-07 1.338680e-06 1.882611e-07
[3797,] 1.537076e-06 1.630083e-06 9.980484e-08
[3798,] 5.429420e-07 7.502741e-07 1.320178e-07
[3799,] 4.552501e-06 6.483673e-07 9.801661e-07
[3800,] 6.864375e-07 9.507374e-07 2.212252e-07
[3801,] 1.646755e-06 7.359304e-07 2.987395e-07
[3802,] 5.062660e-07 6.817268e-07 1.415881e-07
[3803,] 1.356155e-06 1.843310e-06 9.282999e-08
[3804,] 1.317879e-06 1.931190e-06 9.158416e-08
[3805,] 5.061735e-07 7.022921e-07 1.439191e-07
[3806,] 1.612027e-06 3.174078e-06 8.038047e-08
[3807,] 1.697698e-06 1.974208e-06 9.688345e-08
[3808,] 1.654642e-06 1.962716e-06 9.636472e-08
[3809,] 5.062753e-07 6.914268e-07 1.432527e-07
[3810,] 6.811081e-06 5.944861e-07 1.762139e-06
[3811,] 1.662005e-06 1.552035e-06 1.012653e-07
[3812,] 1.629786e-06 1.558727e-06 1.006060e-07
[3813,] 1.626126e-06 2.063781e-06 9.512699e-08
[3814,] 5.130684e-07 8.951766e-07 1.852374e-07
[3815,] 6.188052e-06 1.274485e-06 8.859199e-07
[3816,] 4.656640e-07 1.375915e-06 3.476603e-07
[3817,] 4.638602e-07 1.426717e-06 3.545437e-07
[3818,] 5.699816e-06 1.231160e-06 8.722463e-07
[3819,] 1.649471e-06 2.022178e-06 9.578516e-08
[3820,] 1.696518e-06 2.086989e-06 9.593528e-08
[3821,] 1.589401e-06 3.392727e-06 7.995439e-08
[3822,] 1.732137e-06 2.106559e-06 9.625084e-08
[3823,] 5.465911e-07 8.745747e-07 1.847462e-07
[3824,] 9.838489e-06 4.718223e-07 5.985923e-07
[3825,] 8.630329e-06 4.910158e-07 4.722778e-07
[3826,] 1.679446e-06 1.851432e-06 9.777828e-08
[3827,] 8.969290e-06 4.966852e-07 4.712902e-07
[3828,] 5.676495e-06 1.254594e-06 8.541754e-07
[3829,] 1.596160e-06 1.556879e-06 1.000321e-07
[3830,] 1.743837e-06 1.730387e-06 1.001444e-07
[3831,] 5.113101e-07 9.837480e-07 1.641148e-07
[3832,] 4.797631e-06 6.445903e-07 1.034982e-06
[3833,] 4.650315e-07 1.391763e-06 3.497699e-07
[3834,] 1.714889e-06 1.490503e-06 1.051970e-07
[3835,] 6.889363e-06 1.253735e-06 9.868359e-07
[3836,] 1.835300e-06 1.854169e-06 1.020253e-07
[3837,] 1.697968e-06 1.708582e-06 1.015751e-07
[3838,] 2.059303e-06 1.946133e-06 1.022405e-07
[3839,] 1.800877e-06 1.521549e-06 1.062414e-07
[3840,] 1.676522e-06 1.816630e-06 9.990606e-08
[3841,] 2.044560e-06 1.718874e-06 1.070601e-07
[3842,] 1.056644e-06 7.528141e-07 2.405772e-07
[3843,] 4.664091e-07 1.337131e-06 3.414796e-07
[3844,] 4.900753e-07 9.144536e-07 1.690023e-07
[3845,] 6.589609e-06 6.301267e-07 4.047506e-07
[3846,] 5.576878e-07 8.781612e-07 1.917968e-07
[3847,] 9.888452e-07 1.279707e-06 2.636644e-07
[3848,] 1.317295e-06 5.285206e-07 1.385113e-07
[3849,] 6.627423e-07 4.541585e-07 1.459263e-07
[3850,] 7.105472e-07 1.027861e-06 1.805537e-07
[3851,] 4.946574e-07 6.618091e-07 1.483689e-07
[3852,] 3.920422e-07 7.634630e-07 1.105480e-07
[3853,] 4.970011e-07 7.033317e-07 1.559342e-07
[3854,] 4.917630e-07 6.751950e-07 1.482622e-07
[3855,] 4.998407e-07 7.111384e-07 1.567543e-07
[3856,] 5.686283e-07 4.914236e-07 9.482769e-08
[3857,] 5.944074e-07 4.858416e-07 9.486111e-08
[3858,] 1.199115e-06 1.000441e-06 3.303080e-07
[3859,] 4.660035e-05 1.016798e-06 1.165934e-05
[3860,] 1.146049e-06 8.108445e-07 2.503321e-07
[3861,] 4.023263e-07 7.249750e-07 1.127743e-07
[3862,] 5.130612e-07 8.200619e-07 1.533514e-07
[3863,] 4.994912e-07 6.996619e-07 1.549411e-07
[3864,] 1.192695e-04 1.265841e-06 3.365178e-05
[3865,] 6.092003e-07 7.384269e-07 1.608979e-07
[3866,] 1.668461e-06 4.825664e-07 2.093579e-07
[3867,] 5.141741e-07 8.268174e-07 1.561772e-07
[3868,] 6.165569e-07 7.442003e-07 1.609627e-07
[3869,] 6.159622e-07 7.395030e-07 1.615111e-07
[3870,] 6.177963e-07 7.396192e-07 1.617004e-07
[3871,] 8.843732e-06 5.811293e-07 1.937288e-06
[3872,] 5.455162e-05 1.084327e-06 1.798190e-05
[3873,] 1.109767e-06 7.953564e-07 2.448152e-07
[3874,] 1.472551e-06 4.395298e-07 1.805742e-07
[3875,] 6.304259e-07 5.323305e-07 9.431051e-08
[3876,] 6.132140e-05 1.087940e-06 2.028705e-05
[3877,] 7.499398e-07 4.749138e-07 1.331434e-07
[3878,] 6.205803e-07 5.207046e-07 9.441026e-08
[3879,] 7.133821e-06 6.364862e-07 1.258357e-06
[3880,] 1.276116e-06 4.577206e-07 1.990423e-07
[3881,] 6.124480e-07 7.349356e-07 1.620822e-07
[3882,] 1.590739e-06 4.554272e-07 1.763046e-07
[3883,] 1.348441e-06 4.650995e-07 1.968389e-07
[3884,] 1.105152e-06 8.067816e-07 2.504344e-07
[3885,] 1.469590e-06 4.695912e-07 2.035793e-07
[3886,] 5.029520e-07 6.911338e-07 1.559250e-07
[3887,] 9.644106e-06 2.371400e-06 1.258682e-07
[3888,] 9.163136e-06 6.138318e-07 1.397240e-06
[3889,] 4.970111e-07 7.059976e-07 1.544467e-07
[3890,] 1.795724e-06 4.712540e-07 1.790613e-07
[3891,] 9.387076e-06 2.160047e-06 1.280644e-07
[3892,] 7.730634e-06 6.503183e-07 1.745369e-06
[3893,] 6.389828e-07 5.421156e-07 9.432100e-08
[3894,] 6.094362e-07 7.443409e-07 1.602220e-07
[3895,] 1.134573e-06 1.041882e-06 3.317611e-07
[3896,] 1.206129e-04 1.218269e-06 4.896088e-05
[3897,] 1.112955e-05 1.782217e-06 1.446365e-07
[3898,] 3.850022e-07 8.219236e-07 1.177844e-07
[3899,] 3.845112e-07 8.215618e-07 1.177438e-07
[3900,] 2.085174e-06 4.433273e-07 2.175849e-07
[3901,] 1.033585e-05 8.268778e-07 1.845001e-07
[3902,] 4.947713e-07 7.106485e-07 1.536279e-07
[3903,] 5.832426e-07 6.511511e-07 9.411306e-08
[3904,] 1.384535e-05 6.990925e-07 3.707510e-06
[3905,] 8.815902e-07 5.899459e-07 2.023920e-07
[3906,] 3.803540e-07 8.218953e-07 1.167658e-07
[3907,] 5.655344e-07 6.252846e-07 9.405937e-08
[3908,] 5.229083e-07 7.197065e-07 1.725794e-07
[3909,] 6.051515e-07 7.382729e-07 1.607499e-07
[3910,] 1.115341e-06 8.043323e-07 2.506957e-07
[3911,] 1.397481e-05 6.798632e-07 3.349492e-06
[3912,] 1.050040e-06 1.544533e-06 4.600624e-07
[3913,] 5.892190e-07 1.007844e-06 1.596958e-07
[3914,] 2.531937e-06 4.440263e-07 2.448961e-07
[3915,] 1.209775e-05 7.034325e-07 3.411029e-06
[3916,] 6.770962e-07 1.269178e-06 3.201236e-07
[3917,] 5.339056e-07 1.573123e-06 1.797631e-07
[3918,] 1.528421e-05 6.242211e-07 2.366240e-06
[3919,] 1.687290e-06 4.320528e-07 2.282294e-07
[3920,] 1.082582e-06 5.910161e-07 2.338280e-07
[3921,] 5.193475e-07 5.729756e-07 1.404193e-07
[3922,] 1.407429e-06 4.657071e-07 2.472066e-07
[3923,] 1.524860e-06 4.642208e-07 2.760291e-07
```
