## Supplementary material for "Characterization of shared and ancestry-specific signals driving complex traits using multi-ancestry fine-mapping": s1_data.bim

```
6	chr6:24499057:T:C	0	24499057	C	T
6	chr6:24499062:A:G	0	24499062	G	A
6	chr6:24499241:G:A	0	24499241	A	G
6	chr6:24499323:A:G	0	24499323	G	A
6	chr6:24499518:G:T	0	24499518	T	G
6	chr6:24499554:C:T	0	24499554	T	C
6	chr6:24499559:AT:A	0	24499559	A	AT
6	chr6:24499710:G:A	0	24499710	A	G
6	chr6:24499850:G:A	0	24499850	A	G
6	chr6:24499854:T:C	0	24499854	C	T
6	chr6:24499860:C:T	0	24499860	T	C
6	chr6:24499901:C:T	0	24499901	T	C
6	chr6:24499919:G:A	0	24499919	A	G
6	chr6:24500008:G:A	0	24500008	A	G
6	chr6:24500140:T:G	0	24500140	G	T
6	chr6:24500476:T:A	0	24500476	A	T
6	chr6:24500604:G:A	0	24500604	A	G
6	chr6:24500772:A:C	0	24500772	C	A
6	chr6:24500901:T:G	0	24500901	G	T
6	chr6:24501193:C:T	0	24501193	T	C
6	chr6:24501411:G:C	0	24501411	C	G
6	chr6:24501541:C:T	0	24501541	T	C
6	chr6:24502045:G:A	0	24502045	A	G
6	chr6:24502256:A:G	0	24502256	G	A
6	chr6:24503024:AG:A	0	24503024	A	AG
6	chr6:24503362:C:T	0	24503362	T	C
6	chr6:24503369:C:T	0	24503369	T	C
6	chr6:24503634:G:T	0	24503634	T	G
6	chr6:24503670:G:A	0	24503670	A	G
6	chr6:24504010:C:T	0	24504010	T	C
6	chr6:24504802:A:G	0	24504802	G	A
6	chr6:24504864:C:T	0	24504864	T	C
6	chr6:24504993:G:A	0	24504993	A	G
6	chr6:24505126:G:A	0	24505126	A	G
6	chr6:24505614:C:T	0	24505614	T	C
6	chr6:24505933:ACTC:A	0	24505933	A	ACTC
6	chr6:24506089:G:C	0	24506089	C	G
6	chr6:24506636:C:T	0	24506636	T	C
6	chr6:24506775:A:G	0	24506775	G	A
6	chr6:24506826:T:C	0	24506826	C	T
6	chr6:24506925:TTTA:T	0	24506925	T	TTTA
6	chr6:24507170:A:T	0	24507170	T	A
6	chr6:24507430:A:C	0	24507430	C	A
6	chr6:24507448:A:C	0	24507448	C	A
6	chr6:24507486:A:G	0	24507486	G	A
6	chr6:24507500:A:G	0	24507500	G	A
6	chr6:24507533:G:A	0	24507533	A	G
6	chr6:24508192:G:A	0	24508192	A	G
6	chr6:24508234:G:A	0	24508234	A	G
6	chr6:24508283:G:A	0	24508283	A	G
6	chr6:24508636:G:GT	0	24508636	GT	G
6	chr6:24509113:TAGTTTATTTA:T	0	24509113	T	TAGTTTATTTA
6	chr6:24510227:T:C	0	24510227	C	T
6	chr6:24510413:C:T	0	24510413	T	C
6	chr6:24510556:G:A	0	24510556	A	G
6	chr6:24512361:A:G	0	24512361	G	A
6	chr6:24512829:G:A	0	24512829	A	G
6	chr6:24513645:T:TTATTGCAGCATCCCATGTACTCACCTACTATTGA	0	24513645	TTATTGCAGCATCCCATGTACTCACCTACTATTGA	T
6	chr6:24514341:A:C	0	24514341	C	A
6	chr6:24514903:G:A	0	24514903	A	G
6	chr6:24515140:G:C	0	24515140	C	G
6	chr6:24516178:T:C	0	24516178	C	T
6	chr6:24517477:T:C	0	24517477	C	T
6	chr6:24520344:C:T	0	24520344	T	C
6	chr6:24521108:G:A	0	24521108	A	G
6	chr6:24521676:T:C	0	24521676	C	T
6	chr6:24521960:G:A	0	24521960	A	G
6	chr6:24522260:A:G	0	24522260	G	A
6	chr6:24522396:A:C	0	24522396	C	A
6	chr6:24522400:T:C	0	24522400	C	T
6	chr6:24522566:A:C	0	24522566	C	A
6	chr6:24522946:G:A	0	24522946	A	G
6	chr6:24524476:C:T	0	24524476	T	C
6	chr6:24526138:T:C	0	24526138	C	T
6	chr6:24526762:G:A	0	24526762	A	G
6	chr6:24527865:C:T	0	24527865	T	C
6	chr6:24528967:G:A	0	24528967	A	G
6	chr6:24529821:G:A	0	24529821	A	G
6	chr6:24530441:A:G	0	24530441	G	A
6	chr6:24530706:G:A	0	24530706	A	G
6	chr6:24531191:T:A	0	24531191	A	T
6	chr6:24531222:T:G	0	24531222	G	T
6	chr6:24532184:G:A	0	24532184	A	G
6	chr6:24532925:G:A	0	24532925	A	G
6	chr6:24532929:G:T	0	24532929	T	G
6	chr6:24533204:A:G	0	24533204	G	A
6	chr6:24533228:C:T	0	24533228	T	C
6	chr6:24533277:G:C	0	24533277	C	G
6	chr6:24533295:A:C	0	24533295	C	A
6	chr6:24533327:A:T	0	24533327	T	A
6	chr6:24533965:C:A	0	24533965	A	C
6	chr6:24534097:G:C	0	24534097	C	G
6	chr6:24534477:G:A	0	24534477	A	G
6	chr6:24535552:G:A	0	24535552	A	G
6	chr6:24535771:C:T	0	24535771	T	C
6	chr6:24535827:C:T	0	24535827	T	C
6	chr6:24536478:G:A	0	24536478	A	G
6	chr6:24537637:A:G	0	24537637	G	A
6	chr6:24537777:G:A	0	24537777	A	G
6	chr6:24537973:A:G	0	24537973	G	A
6	chr6:24538218:C:G	0	24538218	G	C
6	chr6:24538399:T:C	0	24538399	C	T
6	chr6:24538593:G:A	0	24538593	A	G
6	chr6:24538676:G:A	0	24538676	A	G
6	chr6:24538879:A:C	0	24538879	C	A
6	chr6:24538911:G:A	0	24538911	A	G
6	chr6:24539293:A:AC	0	24539293	AC	A
6	chr6:24539397:T:G	0	24539397	G	T
6	chr6:24539887:C:T	0	24539887	T	C
6	chr6:24540311:T:C	0	24540311	C	T
6	chr6:24540427:A:G	0	24540427	G	A
6	chr6:24540487:A:G	0	24540487	G	A
6	chr6:24540941:TTGTA:T	0	24540941	T	TTGTA
6	chr6:24541225:G:A	0	24541225	A	G
6	chr6:24542035:G:A	0	24542035	A	G
6	chr6:24543492:G:A	0	24543492	A	G
6	chr6:24544065:A:G	0	24544065	G	A
6	chr6:24544104:G:A	0	24544104	A	G
6	chr6:24544673:C:T	0	24544673	T	C
6	chr6:24545368:A:C	0	24545368	C	A
6	chr6:24546356:T:C	0	24546356	C	T
6	chr6:24546376:C:T	0	24546376	T	C
6	chr6:24546480:C:T	0	24546480	T	C
6	chr6:24547123:T:C	0	24547123	C	T
6	chr6:24547422:T:C	0	24547422	C	T
6	chr6:24548333:G:T	0	24548333	T	G
6	chr6:24548558:TGGAG:T	0	24548558	T	TGGAG
6	chr6:24548927:G:T	0	24548927	T	G
6	chr6:24549678:C:G	0	24549678	G	C
6	chr6:24549813:T:C	0	24549813	C	T
6	chr6:24550736:T:C	0	24550736	C	T
6	chr6:24551207:G:A	0	24551207	A	G
6	chr6:24551396:A:G	0	24551396	G	A
6	chr6:24551436:T:C	0	24551436	C	T
6	chr6:24551501:T:C	0	24551501	C	T
6	chr6:24552825:C:A	0	24552825	A	C
6	chr6:24553632:A:G	0	24553632	G	A
6	chr6:24553770:A:G	0	24553770	G	A
6	chr6:24554046:G:T	0	24554046	T	G
6	chr6:24554388:T:C	0	24554388	C	T
6	chr6:24554534:T:C	0	24554534	C	T
6	chr6:24554827:G:GT	0	24554827	GT	G
6	chr6:24555224:C:T	0	24555224	T	C
6	chr6:24555253:C:T	0	24555253	T	C
6	chr6:24555265:A:G	0	24555265	G	A
6	chr6:24555453:C:T	0	24555453	T	C
6	chr6:24555605:T:C	0	24555605	C	T
6	chr6:24556008:T:C	0	24556008	C	T
6	chr6:24556358:A:C	0	24556358	C	A
6	chr6:24556963:T:C	0	24556963	C	T
6	chr6:24557093:T:C	0	24557093	C	T
6	chr6:24557108:A:G	0	24557108	G	A
6	chr6:24557317:T:C	0	24557317	C	T
6	chr6:24557399:T:A	0	24557399	A	T
6	chr6:24557561:A:T	0	24557561	T	A
6	chr6:24557800:TGCTGTG:T	0	24557800	T	TGCTGTG
6	chr6:24558205:A:C	0	24558205	C	A
6	chr6:24558291:A:T	0	24558291	T	A
6	chr6:24558447:T:G	0	24558447	G	T
6	chr6:24558528:A:G	0	24558528	G	A
6	chr6:24558570:G:A	0	24558570	A	G
6	chr6:24559053:A:G	0	24559053	G	A
6	chr6:24559205:A:G	0	24559205	G	A
6	chr6:24559359:A:G	0	24559359	G	A
6	chr6:24559632:G:A	0	24559632	A	G
6	chr6:24559644:A:T	0	24559644	T	A
6	chr6:24559692:TTTC:T	0	24559692	T	TTTC
6	chr6:24559745:G:A	0	24559745	A	G
6	chr6:24559774:A:T	0	24559774	T	A
6	chr6:24562026:T:C	0	24562026	C	T
6	chr6:24563057:T:C	0	24563057	C	T
6	chr6:24563901:C:A	0	24563901	A	C
6	chr6:24564312:A:G	0	24564312	G	A
6	chr6:24564316:T:C	0	24564316	C	T
6	chr6:24564351:A:G	0	24564351	G	A
6	chr6:24564466:A:AG	0	24564466	AG	A
6	chr6:24564778:G:A	0	24564778	A	G
6	chr6:24564974:A:G	0	24564974	G	A
6	chr6:24565146:G:A	0	24565146	A	G
6	chr6:24565182:A:G	0	24565182	G	A
6	chr6:24566411:T:A	0	24566411	A	T
6	chr6:24566995:G:A	0	24566995	A	G
6	chr6:24567949:C:T	0	24567949	T	C
6	chr6:24568165:T:C	0	24568165	C	T
6	chr6:24570116:A:G	0	24570116	G	A
6	chr6:24570203:C:A	0	24570203	A	C
6	chr6:24570491:G:A	0	24570491	A	G
6	chr6:24570493:C:T	0	24570493	T	C
6	chr6:24570511:C:T	0	24570511	T	C
6	chr6:24574795:C:T	0	24574795	T	C
6	chr6:24574866:A:G	0	24574866	G	A
6	chr6:24575292:A:G	0	24575292	G	A
6	chr6:24575809:A:G	0	24575809	G	A
6	chr6:24576109:T:C	0	24576109	C	T
6	chr6:24576403:C:T	0	24576403	T	C
6	chr6:24577822:A:C	0	24577822	C	A
6	chr6:24578044:G:A	0	24578044	A	G
6	chr6:24579525:A:T	0	24579525	T	A
6	chr6:24579548:C:T	0	24579548	T	C
6	chr6:24579594:G:A	0	24579594	A	G
6	chr6:24579639:G:C	0	24579639	C	G
6	chr6:24579808:G:A	0	24579808	A	G
6	chr6:24580785:C:T	0	24580785	T	C
6	chr6:24581055:G:A	0	24581055	A	G
6	chr6:24583283:A:G	0	24583283	G	A
6	chr6:24583953:T:C	0	24583953	C	T
6	chr6:24584138:A:G	0	24584138	G	A
6	chr6:24584260:A:T	0	24584260	T	A
6	chr6:24584986:C:A	0	24584986	A	C
6	chr6:24585025:A:G	0	24585025	G	A
6	chr6:24585319:G:A	0	24585319	A	G
6	chr6:24585414:A:G	0	24585414	G	A
6	chr6:24585945:C:T	0	24585945	T	C
6	chr6:24586082:C:T	0	24586082	T	C
6	chr6:24586468:T:C	0	24586468	C	T
6	chr6:24587111:C:T	0	24587111	T	C
6	chr6:24587343:T:C	0	24587343	C	T
6	chr6:24589008:G:C	0	24589008	C	G
6	chr6:24589274:G:A	0	24589274	A	G
6	chr6:24590319:A:C	0	24590319	C	A
6	chr6:24592948:G:A	0	24592948	A	G
6	chr6:24592984:TA:T	0	24592984	T	TA
6	chr6:24595625:T:C	0	24595625	C	T
6	chr6:24597253:A:G	0	24597253	G	A
6	chr6:24599018:C:A	0	24599018	A	C
6	chr6:24599134:C:CT	0	24599134	CT	C
6	chr6:24599917:G:A	0	24599917	A	G
6	chr6:24601012:G:A	0	24601012	A	G
6	chr6:24602311:A:G	0	24602311	G	A
6	chr6:24602526:T:C	0	24602526	C	T
6	chr6:24602829:A:T	0	24602829	T	A
6	chr6:24603071:G:A	0	24603071	A	G
6	chr6:24604796:T:C	0	24604796	C	T
6	chr6:24604829:C:T	0	24604829	T	C
6	chr6:24605341:C:T	0	24605341	T	C
6	chr6:24605613:C:T	0	24605613	T	C
6	chr6:24605808:C:G	0	24605808	G	C
6	chr6:24606499:G:A	0	24606499	A	G
6	chr6:24608331:A:G	0	24608331	G	A
6	chr6:24608459:C:T	0	24608459	T	C
6	chr6:24608645:G:C	0	24608645	C	G
6	chr6:24609347:G:A	0	24609347	A	G
6	chr6:24610434:C:T	0	24610434	T	C
6	chr6:24610795:T:A	0	24610795	A	T
6	chr6:24610915:T:C	0	24610915	C	T
6	chr6:24611000:T:C	0	24611000	C	T
6	chr6:24611265:A:G	0	24611265	G	A
6	chr6:24611923:G:C	0	24611923	C	G
6	chr6:24612582:C:T	0	24612582	T	C
6	chr6:24614164:T:G	0	24614164	G	T
6	chr6:24614835:G:A	0	24614835	A	G
6	chr6:24616074:G:T	0	24616074	T	G
6	chr6:24617302:C:T	0	24617302	T	C
6	chr6:24617407:G:A	0	24617407	A	G
6	chr6:24617564:A:C	0	24617564	C	A
6	chr6:24617969:A:G	0	24617969	G	A
6	chr6:24618270:G:C	0	24618270	C	G
6	chr6:24618326:AGG:A	0	24618326	A	AGG
6	chr6:24618533:G:A	0	24618533	A	G
6	chr6:24620174:T:A	0	24620174	A	T
6	chr6:24620257:C:T	0	24620257	T	C
6	chr6:24620401:T:C	0	24620401	C	T
6	chr6:24622621:T:A	0	24622621	A	T
6	chr6:24624711:T:C	0	24624711	C	T
6	chr6:24625170:C:A	0	24625170	A	C
6	chr6:24625334:A:T	0	24625334	T	A
6	chr6:24625668:C:T	0	24625668	T	C
6	chr6:24626513:C:T	0	24626513	T	C
6	chr6:24627335:G:A	0	24627335	A	G
6	chr6:24627893:C:T	0	24627893	T	C
6	chr6:24627974:C:T	0	24627974	T	C
6	chr6:24627975:T:C	0	24627975	C	T
6	chr6:24628069:G:A	0	24628069	A	G
6	chr6:24628244:G:A	0	24628244	A	G
6	chr6:24628328:G:GT	0	24628328	GT	G
6	chr6:24628765:G:A	0	24628765	A	G
6	chr6:24628785:G:A	0	24628785	A	G
6	chr6:24628938:G:A	0	24628938	A	G
6	chr6:24629020:T:C	0	24629020	C	T
6	chr6:24629384:A:G	0	24629384	G	A
6	chr6:24629414:C:A	0	24629414	A	C
6	chr6:24629447:A:G	0	24629447	G	A
6	chr6:24629494:A:G	0	24629494	G	A
6	chr6:24629611:A:G	0	24629611	G	A
6	chr6:24629701:G:A	0	24629701	A	G
6	chr6:24629898:A:G	0	24629898	G	A
6	chr6:24629909:G:A	0	24629909	A	G
6	chr6:24630109:G:A	0	24630109	A	G
6	chr6:24630181:A:C	0	24630181	C	A
6	chr6:24630616:G:A	0	24630616	A	G
6	chr6:24631330:T:C	0	24631330	C	T
6	chr6:24631579:A:G	0	24631579	G	A
6	chr6:24631654:T:TC	0	24631654	TC	T
6	chr6:24631656:T:C	0	24631656	C	T
6	chr6:24631877:C:T	0	24631877	T	C
6	chr6:24631879:T:C	0	24631879	C	T
6	chr6:24631909:C:G	0	24631909	G	C
6	chr6:24632304:G:A	0	24632304	A	G
6	chr6:24632396:TAA:T	0	24632396	T	TAA
6	chr6:24632414:A:C	0	24632414	C	A
6	chr6:24633201:G:A	0	24633201	A	G
6	chr6:24634035:T:A	0	24634035	A	T
6	chr6:24634199:A:T	0	24634199	T	A
6	chr6:24635842:GTT:G	0	24635842	G	GTT
6	chr6:24636085:C:T	0	24636085	T	C
6	chr6:24636361:C:A	0	24636361	A	C
6	chr6:24636437:C:G	0	24636437	G	C
6	chr6:24636675:A:G	0	24636675	G	A
6	chr6:24637215:C:T	0	24637215	T	C
6	chr6:24638512:G:T	0	24638512	T	G
6	chr6:24638995:T:C	0	24638995	C	T
6	chr6:24639289:A:G	0	24639289	G	A
6	chr6:24639470:A:G	0	24639470	G	A
6	chr6:24639783:G:A	0	24639783	A	G
6	chr6:24640214:G:A	0	24640214	A	G
6	chr6:24640260:A:C	0	24640260	C	A
6	chr6:24640292:G:A	0	24640292	A	G
6	chr6:24640387:G:C	0	24640387	C	G
6	chr6:24640837:G:A	0	24640837	A	G
6	chr6:24641100:T:C	0	24641100	C	T
6	chr6:24641377:C:T	0	24641377	T	C
6	chr6:24641643:C:CA	0	24641643	CA	C
6	chr6:24642219:G:A	0	24642219	A	G
6	chr6:24642328:T:C	0	24642328	C	T
6	chr6:24642731:T:C	0	24642731	C	T
6	chr6:24642738:A:G	0	24642738	G	A
6	chr6:24644094:C:T	0	24644094	T	C
6	chr6:24644272:G:A	0	24644272	A	G
6	chr6:24644906:C:T	0	24644906	T	C
6	chr6:24644967:G:C	0	24644967	C	G
6	chr6:24645181:TACTA:T	0	24645181	T	TACTA
6	chr6:24645192:C:A	0	24645192	A	C
6	chr6:24645239:C:T	0	24645239	T	C
6	chr6:24645402:G:A	0	24645402	A	G
6	chr6:24645469:G:T	0	24645469	T	G
6	chr6:24645715:T:G	0	24645715	G	T
6	chr6:24645739:T:G	0	24645739	G	T
6	chr6:24645781:G:A	0	24645781	A	G
6	chr6:24645969:C:T	0	24645969	T	C
6	chr6:24646276:C:T	0	24646276	T	C
6	chr6:24646593:C:T	0	24646593	T	C
6	chr6:24646924:TA:T	0	24646924	T	TA
6	chr6:24646956:G:C	0	24646956	C	G
6	chr6:24646963:A:T	0	24646963	T	A
6	chr6:24646991:C:A	0	24646991	A	C
6	chr6:24647879:G:C	0	24647879	C	G
6	chr6:24647927:G:GA	0	24647927	GA	G
6	chr6:24647931:C:T	0	24647931	T	C
6	chr6:24648178:G:A	0	24648178	A	G
6	chr6:24648227:T:C	0	24648227	C	T
6	chr6:24648491:T:C	0	24648491	C	T
6	chr6:24648755:A:G	0	24648755	G	A
6	chr6:24648933:T:C	0	24648933	C	T
6	chr6:24649490:C:A	0	24649490	A	C
6	chr6:24650009:T:C	0	24650009	C	T
6	chr6:24650398:C:T	0	24650398	T	C
6	chr6:24650443:C:T	0	24650443	T	C
6	chr6:24650533:A:G	0	24650533	G	A
6	chr6:24651092:C:G	0	24651092	G	C
6	chr6:24651160:G:A	0	24651160	A	G
6	chr6:24651177:T:C	0	24651177	C	T
6	chr6:24651775:T:C	0	24651775	C	T
6	chr6:24651974:C:T	0	24651974	T	C
6	chr6:24651984:T:TC	0	24651984	TC	T
6	chr6:24653148:G:A	0	24653148	A	G
6	chr6:24654038:G:A	0	24654038	A	G
6	chr6:24656343:A:G	0	24656343	G	A
6	chr6:24657500:CATA:C	0	24657500	C	CATA
6	chr6:24657625:CTATTAA:C	0	24657625	C	CTATTAA
6	chr6:24658894:A:G	0	24658894	G	A
6	chr6:24658944:G:C	0	24658944	C	G
6	chr6:24660124:T:C	0	24660124	C	T
6	chr6:24660376:T:C	0	24660376	C	T
6	chr6:24661283:T:C	0	24661283	C	T
6	chr6:24662003:G:A	0	24662003	A	G
6	chr6:24662232:C:T	0	24662232	T	C
6	chr6:24662536:C:T	0	24662536	T	C
6	chr6:24663954:A:C	0	24663954	C	A
6	chr6:24664457:T:C	0	24664457	C	T
6	chr6:24665112:A:C	0	24665112	C	A
6	chr6:24666125:T:C	0	24666125	C	T
6	chr6:24667095:C:T	0	24667095	T	C
6	chr6:24667176:GTCC:G	0	24667176	G	GTCC
6	chr6:24667571:G:A	0	24667571	A	G
6	chr6:24669173:A:T	0	24669173	T	A
6	chr6:24669514:G:T	0	24669514	T	G
6	chr6:24669717:T:C	0	24669717	C	T
6	chr6:24670602:C:T	0	24670602	T	C
6	chr6:24671230:A:T	0	24671230	T	A
6	chr6:24672512:G:A	0	24672512	A	G
6	chr6:24673381:A:G	0	24673381	G	A
6	chr6:24673575:A:G	0	24673575	G	A
6	chr6:24673608:G:T	0	24673608	T	G
6	chr6:24673656:T:C	0	24673656	C	T
6	chr6:24673685:G:T	0	24673685	T	G
6	chr6:24673756:G:A	0	24673756	A	G
6	chr6:24674191:C:T	0	24674191	T	C
6	chr6:24674456:T:C	0	24674456	C	T
6	chr6:24674491:G:A	0	24674491	A	G
6	chr6:24674565:C:T	0	24674565	T	C
6	chr6:24674702:C:A	0	24674702	A	C
6	chr6:24675096:A:G	0	24675096	G	A
6	chr6:24675404:T:A	0	24675404	A	T
6	chr6:24675948:A:G	0	24675948	G	A
6	chr6:24676311:T:A	0	24676311	A	T
6	chr6:24676622:G:A	0	24676622	A	G
6	chr6:24677360:G:A	0	24677360	A	G
6	chr6:24677476:G:A	0	24677476	A	G
6	chr6:24677740:G:A	0	24677740	A	G
6	chr6:24677760:C:T	0	24677760	T	C
6	chr6:24677933:A:T	0	24677933	T	A
6	chr6:24678142:G:A	0	24678142	A	G
6	chr6:24678170:A:G	0	24678170	G	A
6	chr6:24678457:G:A	0	24678457	A	G
6	chr6:24678950:C:A	0	24678950	A	C
6	chr6:24680480:T:C	0	24680480	C	T
6	chr6:24680485:A:G	0	24680485	G	A
6	chr6:24680489:A:G	0	24680489	G	A
6	chr6:24681193:A:G	0	24681193	G	A
6	chr6:24681427:T:C	0	24681427	C	T
6	chr6:24682922:G:A	0	24682922	A	G
6	chr6:24683049:A:G	0	24683049	G	A
6	chr6:24684568:C:T	0	24684568	T	C
6	chr6:24684591:A:T	0	24684591	T	A
6	chr6:24684793:A:G	0	24684793	G	A
6	chr6:24686343:G:A	0	24686343	A	G
6	chr6:24686810:C:T	0	24686810	T	C
6	chr6:24687497:T:G	0	24687497	G	T
6	chr6:24687537:A:G	0	24687537	G	A
6	chr6:24687771:T:C	0	24687771	C	T
6	chr6:24688621:C:T	0	24688621	T	C
6	chr6:24688730:A:G	0	24688730	G	A
6	chr6:24688755:A:G	0	24688755	G	A
6	chr6:24689083:T:C	0	24689083	C	T
6	chr6:24689084:A:G	0	24689084	G	A
6	chr6:24689549:T:C	0	24689549	C	T
6	chr6:24690634:A:G	0	24690634	G	A
6	chr6:24690799:A:G	0	24690799	G	A
6	chr6:24691755:T:C	0	24691755	C	T
6	chr6:24691951:C:T	0	24691951	T	C
6	chr6:24692847:C:T	0	24692847	T	C
6	chr6:24693295:C:T	0	24693295	T	C
6	chr6:24693618:G:A	0	24693618	A	G
6	chr6:24694416:T:C	0	24694416	C	T
6	chr6:24695024:T:A	0	24695024	A	T
6	chr6:24695801:T:C	0	24695801	C	T
6	chr6:24695971:T:C	0	24695971	C	T
6	chr6:24697160:A:C	0	24697160	C	A
6	chr6:24697196:T:C	0	24697196	C	T
6	chr6:24697987:G:A	0	24697987	A	G
6	chr6:24698272:T:C	0	24698272	C	T
6	chr6:24698550:AG:A	0	24698550	A	AG
6	chr6:24699424:C:A	0	24699424	A	C
6	chr6:24700007:A:G	0	24700007	G	A
6	chr6:24700687:C:T	0	24700687	T	C
6	chr6:24702221:C:A	0	24702221	A	C
6	chr6:24702736:T:A	0	24702736	A	T
6	chr6:24703108:C:A	0	24703108	A	C
6	chr6:24703214:A:G	0	24703214	G	A
6	chr6:24704340:C:T	0	24704340	T	C
6	chr6:24705545:T:C	0	24705545	C	T
6	chr6:24705607:T:C	0	24705607	C	T
6	chr6:24706542:T:C	0	24706542	C	T
6	chr6:24706624:A:C	0	24706624	C	A
6	chr6:24707758:C:T	0	24707758	T	C
6	chr6:24707871:C:T	0	24707871	T	C
6	chr6:24708372:A:G	0	24708372	G	A
6	chr6:24709600:CATAG:C	0	24709600	C	CATAG
6	chr6:24709602:T:C	0	24709602	C	T
6	chr6:24710692:A:G	0	24710692	G	A
6	chr6:24710791:G:A	0	24710791	A	G
6	chr6:24710801:C:A	0	24710801	A	C
6	chr6:24711739:T:C	0	24711739	C	T
6	chr6:24711816:A:G	0	24711816	G	A
6	chr6:24713472:GAAGCAAAAGTTTT:G	0	24713472	G	GAAGCAAAAGTTTT
6	chr6:24713495:A:C	0	24713495	C	A
6	chr6:24714205:G:A	0	24714205	A	G
6	chr6:24714617:G:GT	0	24714617	GT	G
6	chr6:24716872:C:T	0	24716872	T	C
6	chr6:24717173:T:C	0	24717173	C	T
6	chr6:24719750:G:A	0	24719750	A	G
6	chr6:24719939:C:A	0	24719939	A	C
6	chr6:24720796:A:C	0	24720796	C	A
6	chr6:24721069:C:T	0	24721069	T	C
6	chr6:24721356:T:G	0	24721356	G	T
6	chr6:24721439:A:T	0	24721439	T	A
6	chr6:24721690:A:G	0	24721690	G	A
6	chr6:24721725:G:C	0	24721725	C	G
6	chr6:24722081:C:T	0	24722081	T	C
6	chr6:24722986:T:A	0	24722986	A	T
6	chr6:24723806:C:T	0	24723806	T	C
6	chr6:24725643:T:C	0	24725643	C	T
6	chr6:24726036:T:C	0	24726036	C	T
6	chr6:24726180:T:G	0	24726180	G	T
6	chr6:24726578:G:C	0	24726578	C	G
6	chr6:24727177:T:TTGATGACC	0	24727177	TTGATGACC	T
6	chr6:24728274:A:G	0	24728274	G	A
6	chr6:24728906:C:G	0	24728906	G	C
6	chr6:24729841:G:A	0	24729841	A	G
6	chr6:24730164:C:A	0	24730164	A	C
6	chr6:24730502:C:T	0	24730502	T	C
6	chr6:24730792:T:C	0	24730792	C	T
6	chr6:24731555:T:C	0	24731555	C	T
6	chr6:24732138:G:A	0	24732138	A	G
6	chr6:24732209:G:A	0	24732209	A	G
6	chr6:24732506:A:AC	0	24732506	AC	A
6	chr6:24732827:C:A	0	24732827	A	C
6	chr6:24732896:A:G	0	24732896	G	A
6	chr6:24733756:T:C	0	24733756	C	T
6	chr6:24734839:C:T	0	24734839	T	C
6	chr6:24735080:G:T	0	24735080	T	G
6	chr6:24735437:T:C	0	24735437	C	T
6	chr6:24736004:G:A	0	24736004	A	G
6	chr6:24736416:G:A	0	24736416	A	G
6	chr6:24736708:C:A	0	24736708	A	C
6	chr6:24736818:G:A	0	24736818	A	G
6	chr6:24736900:G:GAC	0	24736900	GAC	G
6	chr6:24737563:T:C	0	24737563	C	T
6	chr6:24737732:A:G	0	24737732	G	A
6	chr6:24737929:A:T	0	24737929	T	A
6	chr6:24737940:A:C	0	24737940	C	A
6	chr6:24737950:C:T	0	24737950	T	C
6	chr6:24737988:G:A	0	24737988	A	G
6	chr6:24738100:T:C	0	24738100	C	T
6	chr6:24738159:C:T	0	24738159	T	C
6	chr6:24738367:G:A	0	24738367	A	G
6	chr6:24738984:C:T	0	24738984	T	C
6	chr6:24740285:T:C	0	24740285	C	T
6	chr6:24740308:A:T	0	24740308	T	A
6	chr6:24740561:C:T	0	24740561	T	C
6	chr6:24741233:AACCCAGGAGTTCAAG:A	0	24741233	A	AACCCAGGAGTTCAAG
6	chr6:24741902:G:A	0	24741902	A	G
6	chr6:24741985:T:C	0	24741985	C	T
6	chr6:24742133:A:G	0	24742133	G	A
6	chr6:24742820:C:A	0	24742820	A	C
6	chr6:24744411:T:C	0	24744411	C	T
6	chr6:24744654:G:A	0	24744654	A	G
6	chr6:24746511:C:T	0	24746511	T	C
6	chr6:24746542:G:GA	0	24746542	GA	G
6	chr6:24747380:C:A	0	24747380	A	C
6	chr6:24747788:C:T	0	24747788	T	C
6	chr6:24747803:T:C	0	24747803	C	T
6	chr6:24747866:C:T	0	24747866	T	C
6	chr6:24748419:T:C	0	24748419	C	T
6	chr6:24748599:C:T	0	24748599	T	C
6	chr6:24748876:T:C	0	24748876	C	T
6	chr6:24749014:A:G	0	24749014	G	A
6	chr6:24749185:C:T	0	24749185	T	C
6	chr6:24749251:T:C	0	24749251	C	T
6	chr6:24749474:A:T	0	24749474	T	A
6	chr6:24750988:G:T	0	24750988	T	G
6	chr6:24751473:T:C	0	24751473	C	T
6	chr6:24752172:C:T	0	24752172	T	C
6	chr6:24752365:A:C	0	24752365	C	A
6	chr6:24753160:C:T	0	24753160	T	C
6	chr6:24753705:G:A	0	24753705	A	G
6	chr6:24754631:T:C	0	24754631	C	T
6	chr6:24756072:A:G	0	24756072	G	A
6	chr6:24756608:G:A	0	24756608	A	G
6	chr6:24756669:G:A	0	24756669	A	G
6	chr6:24756810:C:T	0	24756810	T	C
6	chr6:24757202:A:G	0	24757202	G	A
6	chr6:24757334:T:A	0	24757334	A	T
6	chr6:24759171:A:G	0	24759171	G	A
6	chr6:24759538:C:T	0	24759538	T	C
6	chr6:24759647:C:T	0	24759647	T	C
6	chr6:24760199:A:G	0	24760199	G	A
6	chr6:24760730:G:A	0	24760730	A	G
6	chr6:24761186:G:T	0	24761186	T	G
6	chr6:24761288:C:T	0	24761288	T	C
6	chr6:24762846:T:C	0	24762846	C	T
6	chr6:24762847:G:A	0	24762847	A	G
6	chr6:24762921:A:G	0	24762921	G	A
6	chr6:24762940:C:T	0	24762940	T	C
6	chr6:24763004:C:T	0	24763004	T	C
6	chr6:24763285:G:C	0	24763285	C	G
6	chr6:24763347:G:C	0	24763347	C	G
6	chr6:24763519:G:A	0	24763519	A	G
6	chr6:24763873:G:A	0	24763873	A	G
6	chr6:24763919:G:GTAAT	0	24763919	GTAAT	G
6	chr6:24763999:A:G	0	24763999	G	A
6	chr6:24764307:T:C	0	24764307	C	T
6	chr6:24764573:GAA:G	0	24764573	G	GAA
6	chr6:24764638:T:C	0	24764638	C	T
6	chr6:24764694:T:C	0	24764694	C	T
6	chr6:24764749:T:C	0	24764749	C	T
6	chr6:24764756:C:T	0	24764756	T	C
6	chr6:24764978:G:A	0	24764978	A	G
6	chr6:24765005:CTG:C	0	24765005	C	CTG
6	chr6:24765141:C:CA	0	24765141	CA	C
6	chr6:24765320:C:T	0	24765320	T	C
6	chr6:24765327:A:G	0	24765327	G	A
6	chr6:24765386:G:A	0	24765386	A	G
6	chr6:24765540:G:A	0	24765540	A	G
6	chr6:24765773:G:A	0	24765773	A	G
6	chr6:24765886:C:T	0	24765886	T	C
6	chr6:24766225:C:T	0	24766225	T	C
6	chr6:24766410:C:T	0	24766410	T	C
6	chr6:24766447:G:GT	0	24766447	GT	G
6	chr6:24766518:G:A	0	24766518	A	G
6	chr6:24766586:T:G	0	24766586	G	T
6	chr6:24766781:A:C	0	24766781	C	A
6	chr6:24767219:C:A	0	24767219	A	C
6	chr6:24767589:G:A	0	24767589	A	G
6	chr6:24767742:G:A	0	24767742	A	G
6	chr6:24767953:G:T	0	24767953	T	G
6	chr6:24768159:C:T	0	24768159	T	C
6	chr6:24768221:C:T	0	24768221	T	C
6	chr6:24768227:A:G	0	24768227	G	A
6	chr6:24768404:T:G	0	24768404	G	T
6	chr6:24768838:C:T	0	24768838	T	C
6	chr6:24768865:A:G	0	24768865	G	A
6	chr6:24769232:A:C	0	24769232	C	A
6	chr6:24769397:G:T	0	24769397	T	G
6	chr6:24769443:A:C	0	24769443	C	A
6	chr6:24769609:C:T	0	24769609	T	C
6	chr6:24770115:A:G	0	24770115	G	A
6	chr6:24770156:G:A	0	24770156	A	G
6	chr6:24770248:A:C	0	24770248	C	A
6	chr6:24770255:T:C	0	24770255	C	T
6	chr6:24771241:C:T	0	24771241	T	C
6	chr6:24771461:A:G	0	24771461	G	A
6	chr6:24771570:A:G	0	24771570	G	A
6	chr6:24771734:A:G	0	24771734	G	A
6	chr6:24771912:C:T	0	24771912	T	C
6	chr6:24771975:C:T	0	24771975	T	C
6	chr6:24772487:G:A	0	24772487	A	G
6	chr6:24772802:T:C	0	24772802	C	T
6	chr6:24773143:G:A	0	24773143	A	G
6	chr6:24773230:A:G	0	24773230	G	A
6	chr6:24773799:C:A	0	24773799	A	C
6	chr6:24773906:T:G	0	24773906	G	T
6	chr6:24774922:C:G	0	24774922	G	C
6	chr6:24774953:G:T	0	24774953	T	G
6	chr6:24775078:G:C	0	24775078	C	G
6	chr6:24775611:T:C	0	24775611	C	T
6	chr6:24776130:C:G	0	24776130	G	C
6	chr6:24776369:G:T	0	24776369	T	G
6	chr6:24777967:G:T	0	24777967	T	G
6	chr6:24778315:G:A	0	24778315	A	G
6	chr6:24778792:A:G	0	24778792	G	A
6	chr6:24778816:T:TA	0	24778816	TA	T
6	chr6:24779063:T:C	0	24779063	C	T
6	chr6:24779133:G:A	0	24779133	A	G
6	chr6:24779534:C:T	0	24779534	T	C
6	chr6:24780035:A:G	0	24780035	G	A
6	chr6:24780797:A:G	0	24780797	G	A
6	chr6:24781011:G:C	0	24781011	C	G
6	chr6:24781060:G:A	0	24781060	A	G
6	chr6:24781080:A:G	0	24781080	G	A
6	chr6:24781239:A:AAAT	0	24781239	AAAT	A
6	chr6:24781491:G:C	0	24781491	C	G
6	chr6:24781507:C:T	0	24781507	T	C
6	chr6:24782290:A:G	0	24782290	G	A
6	chr6:24782355:C:T	0	24782355	T	C
6	chr6:24783603:C:T	0	24783603	T	C
6	chr6:24783824:C:T	0	24783824	T	C
6	chr6:24783867:G:T	0	24783867	T	G
6	chr6:24784663:G:A	0	24784663	A	G
6	chr6:24784811:T:C	0	24784811	C	T
6	chr6:24785281:G:A	0	24785281	A	G
6	chr6:24785354:C:G	0	24785354	G	C
6	chr6:24785460:A:G	0	24785460	G	A
6	chr6:24786043:C:T	0	24786043	T	C
6	chr6:24786875:G:A	0	24786875	A	G
6	chr6:24787017:C:T	0	24787017	T	C
6	chr6:24787201:G:A	0	24787201	A	G
6	chr6:24787379:A:G	0	24787379	G	A
6	chr6:24787776:G:C	0	24787776	C	G
6	chr6:24787839:C:G	0	24787839	G	C
6	chr6:24788203:G:A	0	24788203	A	G
6	chr6:24788513:C:T	0	24788513	T	C
6	chr6:24788819:T:C	0	24788819	C	T
6	chr6:24789745:G:T	0	24789745	T	G
6	chr6:24790234:A:C	0	24790234	C	A
6	chr6:24790477:A:G	0	24790477	G	A
6	chr6:24790791:G:C	0	24790791	C	G
6	chr6:24791462:A:C	0	24791462	C	A
6	chr6:24792289:T:C	0	24792289	C	T
6	chr6:24792305:CA:C	0	24792305	C	CA
6	chr6:24792328:A:G	0	24792328	G	A
6	chr6:24792623:T:A	0	24792623	A	T
6	chr6:24793030:C:T	0	24793030	T	C
6	chr6:24793113:TTATCC:T	0	24793113	T	TTATCC
6	chr6:24794232:C:T	0	24794232	T	C
6	chr6:24794474:A:G	0	24794474	G	A
6	chr6:24794687:C:T	0	24794687	T	C
6	chr6:24794756:G:A	0	24794756	A	G
6	chr6:24796226:A:G	0	24796226	G	A
6	chr6:24797184:T:A	0	24797184	A	T
6	chr6:24797587:A:T	0	24797587	T	A
6	chr6:24799015:A:G	0	24799015	G	A
6	chr6:24799050:C:T	0	24799050	T	C
6	chr6:24799630:A:G	0	24799630	G	A
6	chr6:24799635:TCTTTAAAGAGCTG:T	0	24799635	T	TCTTTAAAGAGCTG
6	chr6:24801236:C:T	0	24801236	T	C
6	chr6:24801971:G:C	0	24801971	C	G
6	chr6:24802810:T:A	0	24802810	A	T
6	chr6:24803559:C:T	0	24803559	T	C
6	chr6:24803597:G:A	0	24803597	A	G
6	chr6:24803754:A:G	0	24803754	G	A
6	chr6:24804071:A:G	0	24804071	G	A
6	chr6:24805346:G:T	0	24805346	T	G
6	chr6:24805399:T:G	0	24805399	G	T
6	chr6:24805598:GA:G	0	24805598	G	GA
6	chr6:24805820:T:C	0	24805820	C	T
6	chr6:24805842:A:C	0	24805842	C	A
6	chr6:24806110:T:C	0	24806110	C	T
6	chr6:24806524:A:C	0	24806524	C	A
6	chr6:24806695:A:C	0	24806695	C	A
6	chr6:24806871:C:T	0	24806871	T	C
6	chr6:24807186:G:T	0	24807186	T	G
6	chr6:24807196:GT:G	0	24807196	G	GT
6	chr6:24807328:C:T	0	24807328	T	C
6	chr6:24807557:C:T	0	24807557	T	C
6	chr6:24807564:A:G	0	24807564	G	A
6	chr6:24807601:A:G	0	24807601	G	A
6	chr6:24807665:C:T	0	24807665	T	C
6	chr6:24807841:T:A	0	24807841	A	T
6	chr6:24808055:A:G	0	24808055	G	A
6	chr6:24808326:G:A	0	24808326	A	G
6	chr6:24808441:A:G	0	24808441	G	A
6	chr6:24808543:G:A	0	24808543	A	G
6	chr6:24808845:C:T	0	24808845	T	C
6	chr6:24809052:A:G	0	24809052	G	A
6	chr6:24809277:C:T	0	24809277	T	C
6	chr6:24809543:A:G	0	24809543	G	A
6	chr6:24809625:C:T	0	24809625	T	C
6	chr6:24809646:A:C	0	24809646	C	A
6	chr6:24809708:A:T	0	24809708	T	A
6	chr6:24810073:T:A	0	24810073	A	T
6	chr6:24810161:C:T	0	24810161	T	C
6	chr6:24810292:T:C	0	24810292	C	T
6	chr6:24810354:G:A	0	24810354	A	G
6	chr6:24810365:T:C	0	24810365	C	T
6	chr6:24810416:A:T	0	24810416	T	A
6	chr6:24810765:T:C	0	24810765	C	T
6	chr6:24810825:G:A	0	24810825	A	G
6	chr6:24810907:C:T	0	24810907	T	C
6	chr6:24811343:C:T	0	24811343	T	C
6	chr6:24811432:T:C	0	24811432	C	T
6	chr6:24811452:G:C	0	24811452	C	G
6	chr6:24811478:A:C	0	24811478	C	A
6	chr6:24818052:T:C	0	24818052	C	T
6	chr6:24818137:T:C	0	24818137	C	T
6	chr6:24818208:C:T	0	24818208	T	C
6	chr6:24818557:A:G	0	24818557	G	A
6	chr6:24818599:T:C	0	24818599	C	T
6	chr6:24819219:A:G	0	24819219	G	A
6	chr6:24819355:A:G	0	24819355	G	A
6	chr6:24819743:C:T	0	24819743	T	C
6	chr6:24819796:C:T	0	24819796	T	C
6	chr6:24819824:A:C	0	24819824	C	A
6	chr6:24819991:T:G	0	24819991	G	T
6	chr6:24820248:A:G	0	24820248	G	A
6	chr6:24820266:T:C	0	24820266	C	T
6	chr6:24820311:G:A	0	24820311	A	G
6	chr6:24820326:C:T	0	24820326	T	C
6	chr6:24820425:A:G	0	24820425	G	A
6	chr6:24820658:G:A	0	24820658	A	G
6	chr6:24822712:G:A	0	24822712	A	G
6	chr6:24823762:T:C	0	24823762	C	T
6	chr6:24825283:A:G	0	24825283	G	A
6	chr6:24826087:T:C	0	24826087	C	T
6	chr6:24826101:A:G	0	24826101	G	A
6	chr6:24826155:G:A	0	24826155	A	G
6	chr6:24826944:A:G	0	24826944	G	A
6	chr6:24827140:G:A	0	24827140	A	G
6	chr6:24827427:G:C	0	24827427	C	G
6	chr6:24827684:C:T	0	24827684	T	C
6	chr6:24828090:C:T	0	24828090	T	C
6	chr6:24828262:C:T	0	24828262	T	C
6	chr6:24828332:A:G	0	24828332	G	A
6	chr6:24828629:T:C	0	24828629	C	T
6	chr6:24828646:T:C	0	24828646	C	T
6	chr6:24828990:A:T	0	24828990	T	A
6	chr6:24830193:T:C	0	24830193	C	T
6	chr6:24830748:C:T	0	24830748	T	C
6	chr6:24830794:G:C	0	24830794	C	G
6	chr6:24831003:A:G	0	24831003	G	A
6	chr6:24831006:A:G	0	24831006	G	A
6	chr6:24831222:A:C	0	24831222	C	A
6	chr6:24833649:AT:A	0	24833649	A	AT
6	chr6:24834948:A:T	0	24834948	T	A
6	chr6:24835472:A:G	0	24835472	G	A
6	chr6:24835933:C:A	0	24835933	A	C
6	chr6:24836834:T:A	0	24836834	A	T
6	chr6:24836978:T:C	0	24836978	C	T
6	chr6:24841092:A:G	0	24841092	G	A
6	chr6:24841494:G:A	0	24841494	A	G
6	chr6:24843224:G:A	0	24843224	A	G
6	chr6:24843512:C:T	0	24843512	T	C
6	chr6:24844215:T:C	0	24844215	C	T
6	chr6:24844371:T:TC	0	24844371	TC	T
6	chr6:24844658:A:G	0	24844658	G	A
6	chr6:24845102:G:A	0	24845102	A	G
6	chr6:24845284:C:T	0	24845284	T	C
6	chr6:24845470:A:C	0	24845470	C	A
6	chr6:24845553:A:G	0	24845553	G	A
6	chr6:24846035:T:C	0	24846035	C	T
6	chr6:24846484:T:G	0	24846484	G	T
6	chr6:24847206:G:A	0	24847206	A	G
6	chr6:24847858:A:G	0	24847858	G	A
6	chr6:24850487:A:G	0	24850487	G	A
6	chr6:24850524:C:T	0	24850524	T	C
6	chr6:24851559:T:C	0	24851559	C	T
6	chr6:24852068:T:A	0	24852068	A	T
6	chr6:24852103:T:C	0	24852103	C	T
6	chr6:24852734:T:C	0	24852734	C	T
6	chr6:24853199:ACAAAATCAATCCAAC:A	0	24853199	A	ACAAAATCAATCCAAC
6	chr6:24853434:G:A	0	24853434	A	G
6	chr6:24853672:C:T	0	24853672	T	C
6	chr6:24854411:C:A	0	24854411	A	C
6	chr6:24854566:T:C	0	24854566	C	T
6	chr6:24854996:T:C	0	24854996	C	T
6	chr6:24855513:T:C	0	24855513	C	T
6	chr6:24855523:G:A	0	24855523	A	G
6	chr6:24856095:T:G	0	24856095	G	T
6	chr6:24856744:A:G	0	24856744	G	A
6	chr6:24856947:C:CTG	0	24856947	CTG	C
6	chr6:24857900:T:C	0	24857900	C	T
6	chr6:24858309:A:C	0	24858309	C	A
6	chr6:24858783:C:G	0	24858783	G	C
6	chr6:24859293:T:C	0	24859293	C	T
6	chr6:24859473:A:G	0	24859473	G	A
6	chr6:24860416:C:T	0	24860416	T	C
6	chr6:24861256:G:A	0	24861256	A	G
6	chr6:24861545:G:T	0	24861545	T	G
6	chr6:24861658:A:T	0	24861658	T	A
6	chr6:24861878:A:T	0	24861878	T	A
6	chr6:24861907:A:T	0	24861907	T	A
6	chr6:24862847:G:A	0	24862847	A	G
6	chr6:24863641:A:C	0	24863641	C	A
6	chr6:24863773:C:T	0	24863773	T	C
6	chr6:24864026:G:C	0	24864026	C	G
6	chr6:24865096:T:C	0	24865096	C	T
6	chr6:24865108:C:A	0	24865108	A	C
6	chr6:24866241:G:A	0	24866241	A	G
6	chr6:24866267:A:G	0	24866267	G	A
6	chr6:24866817:A:G	0	24866817	G	A
6	chr6:24867294:C:T	0	24867294	T	C
6	chr6:24867821:T:C	0	24867821	C	T
6	chr6:24867852:T:G	0	24867852	G	T
6	chr6:24867858:G:A	0	24867858	A	G
6	chr6:24868021:C:G	0	24868021	G	C
6	chr6:24868040:C:A	0	24868040	A	C
6	chr6:24868389:G:A	0	24868389	A	G
6	chr6:24868521:C:A	0	24868521	A	C
6	chr6:24868609:C:T	0	24868609	T	C
6	chr6:24868629:G:T	0	24868629	T	G
6	chr6:24868723:C:T	0	24868723	T	C
6	chr6:24868877:G:A	0	24868877	A	G
6	chr6:24869506:C:T	0	24869506	T	C
6	chr6:24869843:G:C	0	24869843	C	G
6	chr6:24870766:G:A	0	24870766	A	G
6	chr6:24870804:G:A	0	24870804	A	G
6	chr6:24871129:T:C	0	24871129	C	T
6	chr6:24871786:G:A	0	24871786	A	G
6	chr6:24872215:T:C	0	24872215	C	T
6	chr6:24872457:G:A	0	24872457	A	G
6	chr6:24872711:G:A	0	24872711	A	G
6	chr6:24873086:C:T	0	24873086	T	C
6	chr6:24873223:G:T	0	24873223	T	G
6	chr6:24873498:G:T	0	24873498	T	G
6	chr6:24874094:A:G	0	24874094	G	A
6	chr6:24874252:G:C	0	24874252	C	G
6	chr6:24874442:C:T	0	24874442	T	C
6	chr6:24875111:G:A	0	24875111	A	G
6	chr6:24875552:C:T	0	24875552	T	C
6	chr6:24875602:A:G	0	24875602	G	A
6	chr6:24876032:T:C	0	24876032	C	T
6	chr6:24876062:A:G	0	24876062	G	A
6	chr6:24877433:T:C	0	24877433	C	T
6	chr6:24877990:T:C	0	24877990	C	T
6	chr6:24879201:A:G	0	24879201	G	A
6	chr6:24879765:A:T	0	24879765	T	A
6	chr6:24879824:T:C	0	24879824	C	T
6	chr6:24879862:C:T	0	24879862	T	C
6	chr6:24880586:A:G	0	24880586	G	A
6	chr6:24881270:C:T	0	24881270	T	C
6	chr6:24881650:C:T	0	24881650	T	C
6	chr6:24881894:C:T	0	24881894	T	C
6	chr6:24883318:C:T	0	24883318	T	C
6	chr6:24883921:C:G	0	24883921	G	C
6	chr6:24884057:T:C	0	24884057	C	T
6	chr6:24884387:C:T	0	24884387	T	C
6	chr6:24885072:T:C	0	24885072	C	T
6	chr6:24885151:C:T	0	24885151	T	C
6	chr6:24885472:C:T	0	24885472	T	C
6	chr6:24886284:G:A	0	24886284	A	G
6	chr6:24886308:A:G	0	24886308	G	A
6	chr6:24886653:C:T	0	24886653	T	C
6	chr6:24886665:C:T	0	24886665	T	C
6	chr6:24887228:T:C	0	24887228	C	T
6	chr6:24887257:G:A	0	24887257	A	G
6	chr6:24887295:G:A	0	24887295	A	G
6	chr6:24887607:T:C	0	24887607	C	T
6	chr6:24887996:G:A	0	24887996	A	G
6	chr6:24888015:AC:A	0	24888015	A	AC
6	chr6:24888323:C:T	0	24888323	T	C
6	chr6:24888614:T:C	0	24888614	C	T
6	chr6:24888727:A:C	0	24888727	C	A
6	chr6:24889502:T:C	0	24889502	C	T
6	chr6:24889981:T:C	0	24889981	C	T
6	chr6:24890418:T:C	0	24890418	C	T
6	chr6:24890819:G:A	0	24890819	A	G
6	chr6:24891528:C:T	0	24891528	T	C
6	chr6:24891718:G:T	0	24891718	T	G
6	chr6:24891740:TAACTCCTGTAATCACACC:T	0	24891740	T	TAACTCCTGTAATCACACC
6	chr6:24893550:G:A	0	24893550	A	G
6	chr6:24893584:T:G	0	24893584	G	T
6	chr6:24893949:C:T	0	24893949	T	C
6	chr6:24893986:A:T	0	24893986	T	A
6	chr6:24894191:G:A	0	24894191	A	G
6	chr6:24894359:G:A	0	24894359	A	G
6	chr6:24894862:C:T	0	24894862	T	C
6	chr6:24895353:G:A	0	24895353	A	G
6	chr6:24895509:T:C	0	24895509	C	T
6	chr6:24895659:T:C	0	24895659	C	T
6	chr6:24895775:G:A	0	24895775	A	G
6	chr6:24895794:T:C	0	24895794	C	T
6	chr6:24895958:T:C	0	24895958	C	T
6	chr6:24896205:CCA:C	0	24896205	C	CCA
6	chr6:24896335:A:G	0	24896335	G	A
6	chr6:24897619:C:T	0	24897619	T	C
6	chr6:24897967:A:T	0	24897967	T	A
6	chr6:24898628:T:C	0	24898628	C	T
6	chr6:24898785:C:T	0	24898785	T	C
6	chr6:24898841:G:A	0	24898841	A	G
6	chr6:24898851:A:G	0	24898851	G	A
6	chr6:24899340:C:A	0	24899340	A	C
6	chr6:24900240:C:A	0	24900240	A	C
6	chr6:24900720:C:T	0	24900720	T	C
6	chr6:24900741:G:C	0	24900741	C	G
6	chr6:24900753:G:A	0	24900753	A	G
6	chr6:24901122:C:T	0	24901122	T	C
6	chr6:24901430:A:G	0	24901430	G	A
6	chr6:24901885:A:G	0	24901885	G	A
6	chr6:24902491:A:G	0	24902491	G	A
6	chr6:24902919:G:C	0	24902919	C	G
6	chr6:24904333:C:T	0	24904333	T	C
6	chr6:24904448:C:T	0	24904448	T	C
6	chr6:24904755:T:C	0	24904755	C	T
6	chr6:24905608:C:A	0	24905608	A	C
6	chr6:24905681:T:C	0	24905681	C	T
6	chr6:24908417:G:A	0	24908417	A	G
6	chr6:24909024:A:T	0	24909024	T	A
6	chr6:24909295:A:G	0	24909295	G	A
6	chr6:24909501:T:C	0	24909501	C	T
6	chr6:24910370:G:A	0	24910370	A	G
6	chr6:24912898:T:C	0	24912898	C	T
6	chr6:24913561:G:T	0	24913561	T	G
6	chr6:24913774:T:C	0	24913774	C	T
6	chr6:24913936:C:A	0	24913936	A	C
6	chr6:24914822:A:T	0	24914822	T	A
6	chr6:24915430:C:T	0	24915430	T	C
6	chr6:24917101:A:G	0	24917101	G	A
6	chr6:24917733:G:A	0	24917733	A	G
6	chr6:24918120:C:G	0	24918120	G	C
6	chr6:24918197:G:C	0	24918197	C	G
6	chr6:24919683:A:G	0	24919683	G	A
6	chr6:24920518:C:T	0	24920518	T	C
6	chr6:24921232:G:A	0	24921232	A	G
6	chr6:24921460:A:G	0	24921460	G	A
6	chr6:24921841:A:T	0	24921841	T	A
6	chr6:24922130:T:C	0	24922130	C	T
6	chr6:24922292:C:T	0	24922292	T	C
6	chr6:24922560:A:T	0	24922560	T	A
6	chr6:24922711:T:C	0	24922711	C	T
6	chr6:24922778:T:C	0	24922778	C	T
6	chr6:24923271:T:C	0	24923271	C	T
6	chr6:24923707:A:G	0	24923707	G	A
6	chr6:24924647:T:C	0	24924647	C	T
6	chr6:24925431:C:T	0	24925431	T	C
6	chr6:24926025:TAAAACAAAAACAAAACAC:T	0	24926025	T	TAAAACAAAAACAAAACAC
6	chr6:24926116:C:T	0	24926116	T	C
6	chr6:24926502:G:A	0	24926502	A	G
6	chr6:24927853:A:G	0	24927853	G	A
6	chr6:24929260:G:A	0	24929260	A	G
6	chr6:24929362:T:C	0	24929362	C	T
6	chr6:24930006:T:C	0	24930006	C	T
6	chr6:24930666:G:C	0	24930666	C	G
6	chr6:24930825:G:C	0	24930825	C	G
6	chr6:24930855:G:A	0	24930855	A	G
6	chr6:24931059:T:G	0	24931059	G	T
6	chr6:24931917:C:T	0	24931917	T	C
6	chr6:24931944:T:C	0	24931944	C	T
6	chr6:24932266:C:T	0	24932266	T	C
6	chr6:24932616:C:T	0	24932616	T	C
6	chr6:24932987:CAGA:C	0	24932987	C	CAGA
6	chr6:24934436:A:T	0	24934436	T	A
6	chr6:24935163:C:A	0	24935163	A	C
6	chr6:24936164:G:A	0	24936164	A	G
6	chr6:24937883:C:A	0	24937883	A	C
6	chr6:24937973:G:C	0	24937973	C	G
6	chr6:24938049:G:A	0	24938049	A	G
6	chr6:24939599:A:G	0	24939599	G	A
6	chr6:24939639:A:G	0	24939639	G	A
6	chr6:24940172:T:C	0	24940172	C	T
6	chr6:24940621:T:C	0	24940621	C	T
6	chr6:24940649:C:T	0	24940649	T	C
6	chr6:24940799:C:T	0	24940799	T	C
6	chr6:24941208:C:T	0	24941208	T	C
6	chr6:24941220:G:A	0	24941220	A	G
6	chr6:24941274:G:A	0	24941274	A	G
6	chr6:24941339:T:C	0	24941339	C	T
6	chr6:24941589:T:C	0	24941589	C	T
6	chr6:24941814:A:G	0	24941814	G	A
6	chr6:24941994:T:C	0	24941994	C	T
6	chr6:24942999:C:G	0	24942999	G	C
6	chr6:24943020:T:C	0	24943020	C	T
6	chr6:24943226:T:C	0	24943226	C	T
6	chr6:24943438:G:A	0	24943438	A	G
6	chr6:24943468:G:T	0	24943468	T	G
6	chr6:24943547:C:T	0	24943547	T	C
6	chr6:24943562:G:T	0	24943562	T	G
6	chr6:24943603:G:C	0	24943603	C	G
6	chr6:24943615:A:T	0	24943615	T	A
6	chr6:24943664:A:G	0	24943664	G	A
6	chr6:24944025:A:C	0	24944025	C	A
6	chr6:24944214:C:G	0	24944214	G	C
6	chr6:24944809:T:C	0	24944809	C	T
6	chr6:24944849:T:C	0	24944849	C	T
6	chr6:24945318:G:A	0	24945318	A	G
6	chr6:24945623:A:G	0	24945623	G	A
6	chr6:24945666:A:G	0	24945666	G	A
6	chr6:24945796:A:G	0	24945796	G	A
6	chr6:24946000:C:T	0	24946000	T	C
6	chr6:24946113:T:C	0	24946113	C	T
6	chr6:24946210:A:G	0	24946210	G	A
6	chr6:24946443:G:T	0	24946443	T	G
6	chr6:24946530:A:G	0	24946530	G	A
6	chr6:24946640:G:A	0	24946640	A	G
6	chr6:24946658:A:G	0	24946658	G	A
6	chr6:24946742:T:C	0	24946742	C	T
6	chr6:24946755:C:T	0	24946755	T	C
6	chr6:24946761:G:T	0	24946761	T	G
6	chr6:24947074:ATTC:A	0	24947074	A	ATTC
6	chr6:24947313:G:A	0	24947313	A	G
6	chr6:24947406:A:G	0	24947406	G	A
6	chr6:24947408:A:C	0	24947408	C	A
6	chr6:24947544:C:T	0	24947544	T	C
6	chr6:24947588:G:A	0	24947588	A	G
6	chr6:24947918:G:A	0	24947918	A	G
6	chr6:24948052:C:G	0	24948052	G	C
6	chr6:24948280:A:G	0	24948280	G	A
6	chr6:24948562:G:A	0	24948562	A	G
6	chr6:24948748:C:T	0	24948748	T	C
6	chr6:24948994:T:C	0	24948994	C	T
6	chr6:24949407:G:A	0	24949407	A	G
6	chr6:24950371:C:T	0	24950371	T	C
6	chr6:24950601:A:G	0	24950601	G	A
6	chr6:24950779:CA:C	0	24950779	C	CA
6	chr6:24950971:G:A	0	24950971	A	G
6	chr6:24951567:T:C	0	24951567	C	T
6	chr6:24951581:G:A	0	24951581	A	G
6	chr6:24952525:A:T	0	24952525	T	A
6	chr6:24952530:C:G	0	24952530	G	C
6	chr6:24952602:G:T	0	24952602	T	G
6	chr6:24952852:A:T	0	24952852	T	A
6	chr6:24952857:C:T	0	24952857	T	C
6	chr6:24952967:G:A	0	24952967	A	G
6	chr6:24953201:T:C	0	24953201	C	T
6	chr6:24953279:G:C	0	24953279	C	G
6	chr6:24953284:T:G	0	24953284	G	T
6	chr6:24953299:T:C	0	24953299	C	T
6	chr6:24953335:C:T	0	24953335	T	C
6	chr6:24953566:G:A	0	24953566	A	G
6	chr6:24953609:G:A	0	24953609	A	G
6	chr6:24953907:T:TA	0	24953907	TA	T
6	chr6:24954007:T:C	0	24954007	C	T
6	chr6:24954655:T:C	0	24954655	C	T
6	chr6:24955510:TCCC:T	0	24955510	T	TCCC
6	chr6:24955611:C:T	0	24955611	T	C
6	chr6:24956175:TC:T	0	24956175	T	TC
6	chr6:24956198:G:A	0	24956198	A	G
6	chr6:24956199:C:T	0	24956199	T	C
6	chr6:24956290:T:G	0	24956290	G	T
6	chr6:24956332:G:T	0	24956332	T	G
6	chr6:24956392:A:T	0	24956392	T	A
6	chr6:24956467:A:G	0	24956467	G	A
6	chr6:24956623:G:A	0	24956623	A	G
6	chr6:24956689:C:CT	0	24956689	CT	C
6	chr6:24956903:G:A	0	24956903	A	G
6	chr6:24956997:T:C	0	24956997	C	T
6	chr6:24957013:C:T	0	24957013	T	C
6	chr6:24957219:TA:T	0	24957219	T	TA
6	chr6:24957265:A:G	0	24957265	G	A
6	chr6:24957283:T:C	0	24957283	C	T
6	chr6:24957691:A:G	0	24957691	G	A
6	chr6:24957785:A:C	0	24957785	C	A
6	chr6:24957862:G:A	0	24957862	A	G
6	chr6:24957911:A:C	0	24957911	C	A
6	chr6:24957986:G:C	0	24957986	C	G
6	chr6:24958279:T:C	0	24958279	C	T
6	chr6:24958443:A:C	0	24958443	C	A
6	chr6:24958451:T:G	0	24958451	G	T
6	chr6:24958499:T:G	0	24958499	G	T
6	chr6:24958707:G:T	0	24958707	T	G
6	chr6:24958767:C:A	0	24958767	A	C
6	chr6:24959009:T:C	0	24959009	C	T
6	chr6:24959022:C:T	0	24959022	T	C
6	chr6:24959235:G:T	0	24959235	T	G
6	chr6:24959555:T:C	0	24959555	C	T
6	chr6:24959616:C:T	0	24959616	T	C
6	chr6:24960419:C:T	0	24960419	T	C
6	chr6:24960950:C:T	0	24960950	T	C
6	chr6:24961023:A:C	0	24961023	C	A
6	chr6:24961162:T:C	0	24961162	C	T
6	chr6:24961428:A:G	0	24961428	G	A
6	chr6:24961435:T:C	0	24961435	C	T
6	chr6:24961653:A:T	0	24961653	T	A
6	chr6:24961815:T:C	0	24961815	C	T
6	chr6:24962061:A:C	0	24962061	C	A
6	chr6:24962392:T:G	0	24962392	G	T
6	chr6:24962398:G:T	0	24962398	T	G
6	chr6:24962456:G:A	0	24962456	A	G
6	chr6:24962796:G:A	0	24962796	A	G
6	chr6:24962829:G:A	0	24962829	A	G
6	chr6:24963027:G:A	0	24963027	A	G
6	chr6:24963140:C:T	0	24963140	T	C
6	chr6:24963150:G:A	0	24963150	A	G
6	chr6:24963176:C:T	0	24963176	T	C
6	chr6:24963581:A:G	0	24963581	G	A
6	chr6:24963649:T:C	0	24963649	C	T
6	chr6:24963774:T:G	0	24963774	G	T
6	chr6:24963976:T:C	0	24963976	C	T
6	chr6:24964003:T:C	0	24964003	C	T
6	chr6:24964097:C:G	0	24964097	G	C
6	chr6:24964533:A:G	0	24964533	G	A
6	chr6:24964642:G:C	0	24964642	C	G
6	chr6:24965554:G:A	0	24965554	A	G
6	chr6:24965921:G:A	0	24965921	A	G
6	chr6:24966378:C:T	0	24966378	T	C
6	chr6:24966413:A:G	0	24966413	G	A
6	chr6:24966461:G:T	0	24966461	T	G
6	chr6:24966755:A:G	0	24966755	G	A
6	chr6:24966821:C:T	0	24966821	T	C
6	chr6:24966887:G:T	0	24966887	T	G
6	chr6:24967012:G:A	0	24967012	A	G
6	chr6:24967333:T:A	0	24967333	A	T
6	chr6:24967470:G:A	0	24967470	A	G
6	chr6:24967845:G:T	0	24967845	T	G
6	chr6:24968073:T:C	0	24968073	C	T
6	chr6:24968165:G:A	0	24968165	A	G
6	chr6:24968397:G:A	0	24968397	A	G
6	chr6:24968791:T:C	0	24968791	C	T
6	chr6:24968814:T:A	0	24968814	A	T
6	chr6:24969253:C:T	0	24969253	T	C
6	chr6:24969255:C:T	0	24969255	T	C
6	chr6:24969700:C:T	0	24969700	T	C
6	chr6:24970126:A:G	0	24970126	G	A
6	chr6:24970769:T:A	0	24970769	A	T
6	chr6:24970779:G:A	0	24970779	A	G
6	chr6:24970847:G:C	0	24970847	C	G
6	chr6:24970886:A:G	0	24970886	G	A
6	chr6:24971000:G:T	0	24971000	T	G
6	chr6:24971175:A:G	0	24971175	G	A
6	chr6:24971235:G:A	0	24971235	A	G
6	chr6:24971389:T:A	0	24971389	A	T
6	chr6:24971493:A:G	0	24971493	G	A
6	chr6:24971755:T:C	0	24971755	C	T
6	chr6:24972056:G:A	0	24972056	A	G
6	chr6:24972061:G:A	0	24972061	A	G
6	chr6:24972213:T:C	0	24972213	C	T
6	chr6:24972501:A:C	0	24972501	C	A
6	chr6:24972675:T:G	0	24972675	G	T
6	chr6:24972717:C:T	0	24972717	T	C
6	chr6:24972880:A:G	0	24972880	G	A
6	chr6:24972969:T:A	0	24972969	A	T
6	chr6:24973156:T:C	0	24973156	C	T
6	chr6:24973376:G:T	0	24973376	T	G
6	chr6:24974375:C:A	0	24974375	A	C
6	chr6:24974587:C:T	0	24974587	T	C
6	chr6:24974835:C:T	0	24974835	T	C
6	chr6:24975053:T:G	0	24975053	G	T
6	chr6:24975305:A:G	0	24975305	G	A
6	chr6:24975478:T:C	0	24975478	C	T
6	chr6:24975963:T:C	0	24975963	C	T
6	chr6:24976358:T:C	0	24976358	C	T
6	chr6:24976388:C:T	0	24976388	T	C
6	chr6:24976409:G:A	0	24976409	A	G
6	chr6:24976946:A:C	0	24976946	C	A
6	chr6:24977059:T:C	0	24977059	C	T
6	chr6:24977212:AACTC:A	0	24977212	A	AACTC
6	chr6:24977363:C:G	0	24977363	G	C
6	chr6:24977928:C:T	0	24977928	T	C
6	chr6:24978276:C:T	0	24978276	T	C
6	chr6:24978936:T:A	0	24978936	A	T
6	chr6:24979549:T:C	0	24979549	C	T
6	chr6:24980383:C:G	0	24980383	G	C
6	chr6:24980995:T:C	0	24980995	C	T
6	chr6:24983262:G:A	0	24983262	A	G
6	chr6:24983494:C:T	0	24983494	T	C
6	chr6:24984655:A:AAAG	0	24984655	AAAG	A
6	chr6:24984710:A:G	0	24984710	G	A
6	chr6:24985102:C:T	0	24985102	T	C
6	chr6:24985230:G:A	0	24985230	A	G
6	chr6:24985248:C:T	0	24985248	T	C
6	chr6:24985803:G:GT	0	24985803	GT	G
6	chr6:24985935:A:C	0	24985935	C	A
6	chr6:24986102:A:G	0	24986102	G	A
6	chr6:24986986:G:A	0	24986986	A	G
6	chr6:24987156:C:T	0	24987156	T	C
6	chr6:24988292:T:C	0	24988292	C	T
6	chr6:24988995:A:C	0	24988995	C	A
6	chr6:24989771:G:C	0	24989771	C	G
6	chr6:24989777:A:C	0	24989777	C	A
6	chr6:24989885:C:A	0	24989885	A	C
6	chr6:24990012:T:C	0	24990012	C	T
6	chr6:24990434:T:C	0	24990434	C	T
6	chr6:24990558:C:T	0	24990558	T	C
6	chr6:24991693:C:T	0	24991693	T	C
6	chr6:24995402:G:A	0	24995402	A	G
6	chr6:24995617:T:A	0	24995617	A	T
6	chr6:24996110:T:C	0	24996110	C	T
6	chr6:24996998:T:C	0	24996998	C	T
6	chr6:24997149:G:A	0	24997149	A	G
6	chr6:24997234:G:A	0	24997234	A	G
6	chr6:24999026:C:T	0	24999026	T	C
6	chr6:24999512:T:C	0	24999512	C	T
6	chr6:24999739:G:T	0	24999739	T	G
6	chr6:25002205:A:G	0	25002205	G	A
6	chr6:25002448:A:T	0	25002448	T	A
6	chr6:25002812:C:T	0	25002812	T	C
6	chr6:25005406:A:G	0	25005406	G	A
6	chr6:25006298:A:G	0	25006298	G	A
6	chr6:25006482:T:C	0	25006482	C	T
6	chr6:25006557:A:G	0	25006557	G	A
6	chr6:25006713:C:T	0	25006713	T	C
6	chr6:25007122:GTTA:G	0	25007122	G	GTTA
6	chr6:25007588:T:C	0	25007588	C	T
6	chr6:25008304:C:T	0	25008304	T	C
6	chr6:25008504:C:A	0	25008504	A	C
6	chr6:25008813:G:C	0	25008813	C	G
6	chr6:25009093:G:A	0	25009093	A	G
6	chr6:25009628:C:T	0	25009628	T	C
6	chr6:25009749:G:T	0	25009749	T	G
6	chr6:25010371:C:T	0	25010371	T	C
6	chr6:25010457:T:C	0	25010457	C	T
6	chr6:25010771:G:A	0	25010771	A	G
6	chr6:25011115:C:T	0	25011115	T	C
6	chr6:25011702:C:T	0	25011702	T	C
6	chr6:25011939:G:A	0	25011939	A	G
6	chr6:25012064:G:A	0	25012064	A	G
6	chr6:25012666:T:C	0	25012666	C	T
6	chr6:25013754:A:G	0	25013754	G	A
6	chr6:25013816:A:T	0	25013816	T	A
6	chr6:25013892:G:A	0	25013892	A	G
6	chr6:25014202:C:T	0	25014202	T	C
6	chr6:25014279:A:G	0	25014279	G	A
6	chr6:25014994:CAG:C	0	25014994	C	CAG
6	chr6:25015453:T:G	0	25015453	G	T
6	chr6:25016107:A:G	0	25016107	G	A
6	chr6:25016705:C:T	0	25016705	T	C
6	chr6:25017476:T:C	0	25017476	C	T
6	chr6:25018646:G:C	0	25018646	C	G
6	chr6:25021137:G:A	0	25021137	A	G
6	chr6:25021151:A:G	0	25021151	G	A
6	chr6:25021673:G:A	0	25021673	A	G
6	chr6:25022961:T:C	0	25022961	C	T
6	chr6:25023025:A:G	0	25023025	G	A
6	chr6:25023272:C:G	0	25023272	G	C
6	chr6:25023601:T:C	0	25023601	C	T
6	chr6:25024217:G:A	0	25024217	A	G
6	chr6:25024819:C:T	0	25024819	T	C
6	chr6:25025123:C:T	0	25025123	T	C
6	chr6:25025311:T:C	0	25025311	C	T
6	chr6:25025320:T:C	0	25025320	C	T
6	chr6:25025612:T:C	0	25025612	C	T
6	chr6:25026200:C:T	0	25026200	T	C
6	chr6:25026232:G:A	0	25026232	A	G
6	chr6:25026296:G:T	0	25026296	T	G
6	chr6:25026353:G:A	0	25026353	A	G
6	chr6:25026401:T:C	0	25026401	C	T
6	chr6:25026830:G:A	0	25026830	A	G
6	chr6:25026867:C:T	0	25026867	T	C
6	chr6:25026878:G:C	0	25026878	C	G
6	chr6:25027318:C:G	0	25027318	G	C
6	chr6:25027579:G:A	0	25027579	A	G
6	chr6:25027610:C:A	0	25027610	A	C
6	chr6:25027677:T:G	0	25027677	G	T
6	chr6:25027838:C:T	0	25027838	T	C
6	chr6:25027972:C:A	0	25027972	A	C
6	chr6:25027979:T:C	0	25027979	C	T
6	chr6:25028083:C:G	0	25028083	G	C
6	chr6:25028435:T:C	0	25028435	C	T
6	chr6:25028578:A:G	0	25028578	G	A
6	chr6:25028981:G:A	0	25028981	A	G
6	chr6:25029826:A:C	0	25029826	C	A
6	chr6:25030907:G:A	0	25030907	A	G
6	chr6:25030960:A:G	0	25030960	G	A
6	chr6:25031144:C:T	0	25031144	T	C
6	chr6:25033314:C:G	0	25033314	G	C
6	chr6:25034220:A:G	0	25034220	G	A
6	chr6:25034455:A:G	0	25034455	G	A
6	chr6:25035265:T:C	0	25035265	C	T
6	chr6:25035356:A:G	0	25035356	G	A
6	chr6:25035692:G:A	0	25035692	A	G
6	chr6:25035800:G:A	0	25035800	A	G
6	chr6:25036157:C:A	0	25036157	A	C
6	chr6:25036267:C:T	0	25036267	T	C
6	chr6:25036269:G:A	0	25036269	A	G
6	chr6:25036351:C:G	0	25036351	G	C
6	chr6:25036379:AC:A	0	25036379	A	AC
6	chr6:25036383:G:T	0	25036383	T	G
6	chr6:25036425:G:A	0	25036425	A	G
6	chr6:25036752:A:G	0	25036752	G	A
6	chr6:25037444:G:C	0	25037444	C	G
6	chr6:25038492:A:C	0	25038492	C	A
6	chr6:25039062:T:C	0	25039062	C	T
6	chr6:25039076:T:C	0	25039076	C	T
6	chr6:25039374:G:A	0	25039374	A	G
6	chr6:25039565:G:A	0	25039565	A	G
6	chr6:25040411:C:T	0	25040411	T	C
6	chr6:25040494:C:T	0	25040494	T	C
6	chr6:25040557:C:T	0	25040557	T	C
6	chr6:25040749:C:T	0	25040749	T	C
6	chr6:25040918:C:T	0	25040918	T	C
6	chr6:25042497:T:C	0	25042497	C	T
6	chr6:25042933:T:A	0	25042933	A	T
6	chr6:25043131:T:C	0	25043131	C	T
6	chr6:25043682:A:G	0	25043682	G	A
6	chr6:25044349:C:T	0	25044349	T	C
6	chr6:25044486:T:C	0	25044486	C	T
6	chr6:25044580:C:G	0	25044580	G	C
6	chr6:25045155:GA:G	0	25045155	G	GA
6	chr6:25045157:T:G	0	25045157	G	T
6	chr6:25045358:A:G	0	25045358	G	A
6	chr6:25045548:A:G	0	25045548	G	A
6	chr6:25045570:A:G	0	25045570	G	A
6	chr6:25045640:CCT:C	0	25045640	C	CCT
6	chr6:25045645:G:A	0	25045645	A	G
6	chr6:25045676:A:T	0	25045676	T	A
6	chr6:25045882:A:G	0	25045882	G	A
6	chr6:25045893:A:G	0	25045893	G	A
6	chr6:25046392:G:A	0	25046392	A	G
6	chr6:25046866:T:A	0	25046866	A	T
6	chr6:25047072:A:G	0	25047072	G	A
6	chr6:25047280:T:C	0	25047280	C	T
6	chr6:25047438:A:ATAC	0	25047438	ATAC	A
6	chr6:25047816:C:T	0	25047816	T	C
6	chr6:25047965:A:T	0	25047965	T	A
6	chr6:25048180:G:A	0	25048180	A	G
6	chr6:25048193:A:T	0	25048193	T	A
6	chr6:25048919:A:G	0	25048919	G	A
6	chr6:25048976:C:G	0	25048976	G	C
6	chr6:25049219:A:C	0	25049219	C	A
6	chr6:25049453:C:T	0	25049453	T	C
6	chr6:25050263:A:G	0	25050263	G	A
6	chr6:25050403:C:T	0	25050403	T	C
6	chr6:25050794:C:T	0	25050794	T	C
6	chr6:25050917:C:T	0	25050917	T	C
6	chr6:25051041:T:C	0	25051041	C	T
6	chr6:25051474:T:C	0	25051474	C	T
6	chr6:25051801:G:A	0	25051801	A	G
6	chr6:25051828:T:G	0	25051828	G	T
6	chr6:25052260:GA:G	0	25052260	G	GA
6	chr6:25052763:G:C	0	25052763	C	G
6	chr6:25052917:G:T	0	25052917	T	G
6	chr6:25053063:T:G	0	25053063	G	T
6	chr6:25053079:A:G	0	25053079	G	A
6	chr6:25053141:A:T	0	25053141	T	A
6	chr6:25053282:T:C	0	25053282	C	T
6	chr6:25053439:G:A	0	25053439	A	G
6	chr6:25053724:G:A	0	25053724	A	G
6	chr6:25054937:T:G	0	25054937	G	T
6	chr6:25055311:G:A	0	25055311	A	G
6	chr6:25055498:A:G	0	25055498	G	A
6	chr6:25056365:T:A	0	25056365	A	T
6	chr6:25057201:A:G	0	25057201	G	A
6	chr6:25057271:A:G	0	25057271	G	A
6	chr6:25057988:C:T	0	25057988	T	C
6	chr6:25059013:T:A	0	25059013	A	T
6	chr6:25059527:G:A	0	25059527	A	G
6	chr6:25060118:A:G	0	25060118	G	A
6	chr6:25060361:A:G	0	25060361	G	A
6	chr6:25060635:T:C	0	25060635	C	T
6	chr6:25060953:A:T	0	25060953	T	A
6	chr6:25061148:T:A	0	25061148	A	T
6	chr6:25062047:C:G	0	25062047	G	C
6	chr6:25062598:G:A	0	25062598	A	G
6	chr6:25062677:G:A	0	25062677	A	G
6	chr6:25062887:A:G	0	25062887	G	A
6	chr6:25063714:T:C	0	25063714	C	T
6	chr6:25064561:G:T	0	25064561	T	G
6	chr6:25064691:C:T	0	25064691	T	C
6	chr6:25065277:C:A	0	25065277	A	C
6	chr6:25065318:G:A	0	25065318	A	G
6	chr6:25065441:A:G	0	25065441	G	A
6	chr6:25065831:A:T	0	25065831	T	A
6	chr6:25066165:A:G	0	25066165	G	A
6	chr6:25066795:A:T	0	25066795	T	A
6	chr6:25067238:C:A	0	25067238	A	C
6	chr6:25067716:G:A	0	25067716	A	G
6	chr6:25067782:T:C	0	25067782	C	T
6	chr6:25067822:A:G	0	25067822	G	A
6	chr6:25070117:A:G	0	25070117	G	A
6	chr6:25070149:G:C	0	25070149	C	G
6	chr6:25071373:T:TAA	0	25071373	TAA	T
6	chr6:25073266:T:A	0	25073266	A	T
6	chr6:25073637:T:C	0	25073637	C	T
6	chr6:25073647:G:A	0	25073647	A	G
6	chr6:25074161:T:C	0	25074161	C	T
6	chr6:25074686:T:C	0	25074686	C	T
6	chr6:25074828:A:C	0	25074828	C	A
6	chr6:25074964:C:T	0	25074964	T	C
6	chr6:25075489:G:C	0	25075489	C	G
6	chr6:25075530:A:G	0	25075530	G	A
6	chr6:25075773:T:C	0	25075773	C	T
6	chr6:25076532:G:A	0	25076532	A	G
6	chr6:25076674:A:G	0	25076674	G	A
6	chr6:25076951:A:C	0	25076951	C	A
6	chr6:25076956:T:A	0	25076956	A	T
6	chr6:25077822:T:C	0	25077822	C	T
6	chr6:25077841:C:A	0	25077841	A	C
6	chr6:25078368:A:G	0	25078368	G	A
6	chr6:25078654:T:C	0	25078654	C	T
6	chr6:25079230:T:C	0	25079230	C	T
6	chr6:25079395:G:A	0	25079395	A	G
6	chr6:25079536:G:T	0	25079536	T	G
6	chr6:25079796:T:C	0	25079796	C	T
6	chr6:25079880:T:TAA	0	25079880	TAA	T
6	chr6:25080230:C:T	0	25080230	T	C
6	chr6:25080346:C:G	0	25080346	G	C
6	chr6:25080457:T:C	0	25080457	C	T
6	chr6:25080895:A:G	0	25080895	G	A
6	chr6:25081259:C:T	0	25081259	T	C
6	chr6:25082312:G:A	0	25082312	A	G
6	chr6:25082450:T:C	0	25082450	C	T
6	chr6:25083300:A:T	0	25083300	T	A
6	chr6:25084111:G:A	0	25084111	A	G
6	chr6:25084463:C:T	0	25084463	T	C
6	chr6:25084490:A:G	0	25084490	G	A
6	chr6:25084714:C:T	0	25084714	T	C
6	chr6:25085126:T:C	0	25085126	C	T
6	chr6:25085834:C:T	0	25085834	T	C
6	chr6:25086365:C:A	0	25086365	A	C
6	chr6:25086416:G:A	0	25086416	A	G
6	chr6:25086730:T:C	0	25086730	C	T
6	chr6:25086740:G:A	0	25086740	A	G
6	chr6:25087340:G:C	0	25087340	C	G
6	chr6:25087404:T:A	0	25087404	A	T
6	chr6:25087493:T:C	0	25087493	C	T
6	chr6:25087810:A:G	0	25087810	G	A
6	chr6:25088178:A:G	0	25088178	G	A
6	chr6:25088691:G:T	0	25088691	T	G
6	chr6:25089339:C:CA	0	25089339	CA	C
6	chr6:25089383:G:A	0	25089383	A	G
6	chr6:25089432:A:G	0	25089432	G	A
6	chr6:25089784:C:T	0	25089784	T	C
6	chr6:25089963:T:G	0	25089963	G	T
6	chr6:25090029:A:C	0	25090029	C	A
6	chr6:25090111:A:T	0	25090111	T	A
6	chr6:25090215:G:C	0	25090215	C	G
6	chr6:25090371:T:C	0	25090371	C	T
6	chr6:25090529:A:C	0	25090529	C	A
6	chr6:25090902:A:G	0	25090902	G	A
6	chr6:25091112:A:G	0	25091112	G	A
6	chr6:25091486:T:C	0	25091486	C	T
6	chr6:25091498:C:G	0	25091498	G	C
6	chr6:25091792:T:C	0	25091792	C	T
6	chr6:25091803:T:A	0	25091803	A	T
6	chr6:25092107:A:G	0	25092107	G	A
6	chr6:25092197:T:C	0	25092197	C	T
6	chr6:25092237:C:T	0	25092237	T	C
6	chr6:25092238:G:A	0	25092238	A	G
6	chr6:25092311:A:C	0	25092311	C	A
6	chr6:25092659:G:A	0	25092659	A	G
6	chr6:25093086:C:T	0	25093086	T	C
6	chr6:25093172:C:T	0	25093172	T	C
6	chr6:25093205:G:A	0	25093205	A	G
6	chr6:25093969:T:TC	0	25093969	TC	T
6	chr6:25094341:A:G	0	25094341	G	A
6	chr6:25094725:C:T	0	25094725	T	C
6	chr6:25094859:A:C	0	25094859	C	A
6	chr6:25095055:A:G	0	25095055	G	A
6	chr6:25095244:G:A	0	25095244	A	G
6	chr6:25095387:A:G	0	25095387	G	A
6	chr6:25095472:C:T	0	25095472	T	C
6	chr6:25095731:G:A	0	25095731	A	G
6	chr6:25096647:C:T	0	25096647	T	C
6	chr6:25096719:C:T	0	25096719	T	C
6	chr6:25096823:G:A	0	25096823	A	G
6	chr6:25097222:T:C	0	25097222	C	T
6	chr6:25097494:A:G	0	25097494	G	A
6	chr6:25097927:C:T	0	25097927	T	C
6	chr6:25098001:A:G	0	25098001	G	A
6	chr6:25098037:G:A	0	25098037	A	G
6	chr6:25098139:C:T	0	25098139	T	C
6	chr6:25098315:G:A	0	25098315	A	G
6	chr6:25098375:C:T	0	25098375	T	C
6	chr6:25098564:T:G	0	25098564	G	T
6	chr6:25098581:A:G	0	25098581	G	A
6	chr6:25098711:T:C	0	25098711	C	T
6	chr6:25098888:G:A	0	25098888	A	G
6	chr6:25098933:G:A	0	25098933	A	G
6	chr6:25099112:G:A	0	25099112	A	G
6	chr6:25099843:G:A	0	25099843	A	G
6	chr6:25099897:G:A	0	25099897	A	G
6	chr6:25099996:A:G	0	25099996	G	A
6	chr6:25100375:C:T	0	25100375	T	C
6	chr6:25100717:T:A	0	25100717	A	T
6	chr6:25100932:T:A	0	25100932	A	T
6	chr6:25101045:C:G	0	25101045	G	C
6	chr6:25101067:GT:G	0	25101067	G	GT
6	chr6:25101710:T:TA	0	25101710	TA	T
6	chr6:25101807:A:G	0	25101807	G	A
6	chr6:25102235:A:C	0	25102235	C	A
6	chr6:25102473:G:T	0	25102473	T	G
6	chr6:25102606:A:G	0	25102606	G	A
6	chr6:25102615:C:T	0	25102615	T	C
6	chr6:25102841:A:C	0	25102841	C	A
6	chr6:25102858:A:C	0	25102858	C	A
6	chr6:25103343:A:G	0	25103343	G	A
6	chr6:25103500:A:T	0	25103500	T	A
6	chr6:25103891:G:A	0	25103891	A	G
6	chr6:25103929:C:T	0	25103929	T	C
6	chr6:25104026:G:T	0	25104026	T	G
6	chr6:25104088:C:T	0	25104088	T	C
6	chr6:25104612:C:T	0	25104612	T	C
6	chr6:25105271:C:T	0	25105271	T	C
6	chr6:25105357:T:C	0	25105357	C	T
6	chr6:25105652:A:G	0	25105652	G	A
6	chr6:25105865:A:C	0	25105865	C	A
6	chr6:25106172:C:T	0	25106172	T	C
6	chr6:25106435:G:A	0	25106435	A	G
6	chr6:25106517:A:G	0	25106517	G	A
6	chr6:25106650:C:T	0	25106650	T	C
6	chr6:25106700:A:G	0	25106700	G	A
6	chr6:25106830:A:ATTG	0	25106830	ATTG	A
6	chr6:25107047:C:T	0	25107047	T	C
6	chr6:25107189:T:C	0	25107189	C	T
6	chr6:25107240:A:G	0	25107240	G	A
6	chr6:25107250:G:A	0	25107250	A	G
6	chr6:25107494:G:A	0	25107494	A	G
6	chr6:25107542:G:A	0	25107542	A	G
6	chr6:25107720:C:T	0	25107720	T	C
6	chr6:25108054:A:C	0	25108054	C	A
6	chr6:25108163:T:C	0	25108163	C	T
6	chr6:25108313:C:T	0	25108313	T	C
6	chr6:25108525:T:C	0	25108525	C	T
6	chr6:25108695:A:G	0	25108695	G	A
6	chr6:25108761:AC:A	0	25108761	A	AC
6	chr6:25108763:C:T	0	25108763	T	C
6	chr6:25108767:A:G	0	25108767	G	A
6	chr6:25109546:G:A	0	25109546	A	G
6	chr6:25109813:T:G	0	25109813	G	T
6	chr6:25109861:AC:A	0	25109861	A	AC
6	chr6:25109869:T:C	0	25109869	C	T
6	chr6:25110006:C:T	0	25110006	T	C
6	chr6:25110351:T:C	0	25110351	C	T
6	chr6:25110620:T:C	0	25110620	C	T
6	chr6:25110813:C:A	0	25110813	A	C
6	chr6:25110861:G:T	0	25110861	T	G
6	chr6:25111011:A:G	0	25111011	G	A
6	chr6:25111035:TC:T	0	25111035	T	TC
6	chr6:25111063:TAAG:T	0	25111063	T	TAAG
6	chr6:25111092:A:G	0	25111092	G	A
6	chr6:25111393:G:A	0	25111393	A	G
6	chr6:25111437:A:G	0	25111437	G	A
6	chr6:25112115:G:C	0	25112115	C	G
6	chr6:25112407:C:A	0	25112407	A	C
6	chr6:25112744:T:C	0	25112744	C	T
6	chr6:25112777:C:T	0	25112777	T	C
6	chr6:25112979:C:T	0	25112979	T	C
6	chr6:25113224:G:A	0	25113224	A	G
6	chr6:25113300:C:T	0	25113300	T	C
6	chr6:25113839:A:G	0	25113839	G	A
6	chr6:25114040:C:A	0	25114040	A	C
6	chr6:25114538:T:C	0	25114538	C	T
6	chr6:25114581:T:G	0	25114581	G	T
6	chr6:25115068:G:T	0	25115068	T	G
6	chr6:25115169:G:A	0	25115169	A	G
6	chr6:25116264:G:GCTAAT	0	25116264	GCTAAT	G
6	chr6:25116757:CA:C	0	25116757	C	CA
6	chr6:25117036:T:C	0	25117036	C	T
6	chr6:25117403:G:A	0	25117403	A	G
6	chr6:25117420:C:T	0	25117420	T	C
6	chr6:25117829:G:A	0	25117829	A	G
6	chr6:25117882:G:A	0	25117882	A	G
6	chr6:25117888:T:C	0	25117888	C	T
6	chr6:25118206:C:T	0	25118206	T	C
6	chr6:25118267:T:G	0	25118267	G	T
6	chr6:25118483:T:G	0	25118483	G	T
6	chr6:25118878:C:A	0	25118878	A	C
6	chr6:25119293:T:C	0	25119293	C	T
6	chr6:25119455:G:A	0	25119455	A	G
6	chr6:25120023:G:C	0	25120023	C	G
6	chr6:25120559:T:C	0	25120559	C	T
6	chr6:25121761:T:C	0	25121761	C	T
6	chr6:25122487:G:T	0	25122487	T	G
6	chr6:25122509:G:A	0	25122509	A	G
6	chr6:25122668:C:G	0	25122668	G	C
6	chr6:25123009:G:A	0	25123009	A	G
6	chr6:25123432:G:C	0	25123432	C	G
6	chr6:25123645:C:A	0	25123645	A	C
6	chr6:25125813:C:T	0	25125813	T	C
6	chr6:25125909:C:T	0	25125909	T	C
6	chr6:25126570:AAATT:A	0	25126570	A	AAATT
6	chr6:25126583:T:A	0	25126583	A	T
6	chr6:25126948:G:A	0	25126948	A	G
6	chr6:25127909:A:G	0	25127909	G	A
6	chr6:25127973:C:T	0	25127973	T	C
6	chr6:25128131:GGAAAGCAATCAC:G	0	25128131	G	GGAAAGCAATCAC
6	chr6:25128205:G:A	0	25128205	A	G
6	chr6:25128804:A:G	0	25128804	G	A
6	chr6:25129112:GC:G	0	25129112	G	GC
6	chr6:25130789:TTTAA:T	0	25130789	T	TTTAA
6	chr6:25131345:G:T	0	25131345	T	G
6	chr6:25131417:C:T	0	25131417	T	C
6	chr6:25131883:C:T	0	25131883	T	C
6	chr6:25132482:C:A	0	25132482	A	C
6	chr6:25132772:C:T	0	25132772	T	C
6	chr6:25132847:C:T	0	25132847	T	C
6	chr6:25133007:A:G	0	25133007	G	A
6	chr6:25134208:TAA:T	0	25134208	T	TAA
6	chr6:25134430:G:A	0	25134430	A	G
6	chr6:25135783:A:G	0	25135783	G	A
6	chr6:25135966:C:T	0	25135966	T	C
6	chr6:25137076:C:A	0	25137076	A	C
6	chr6:25137173:T:C	0	25137173	C	T
6	chr6:25137757:T:C	0	25137757	C	T
6	chr6:25137925:T:C	0	25137925	C	T
6	chr6:25138014:T:A	0	25138014	A	T
6	chr6:25138399:C:T	0	25138399	T	C
6	chr6:25138415:T:C	0	25138415	C	T
6	chr6:25138435:C:T	0	25138435	T	C
6	chr6:25138495:C:T	0	25138495	T	C
6	chr6:25138705:TC:T	0	25138705	T	TC
6	chr6:25138798:C:T	0	25138798	T	C
6	chr6:25138821:G:T	0	25138821	T	G
6	chr6:25139236:C:T	0	25139236	T	C
6	chr6:25139547:C:T	0	25139547	T	C
6	chr6:25139577:A:G	0	25139577	G	A
6	chr6:25140177:G:A	0	25140177	A	G
6	chr6:25140776:G:T	0	25140776	T	G
6	chr6:25141440:C:T	0	25141440	T	C
6	chr6:25141456:C:T	0	25141456	T	C
6	chr6:25141712:C:T	0	25141712	T	C
6	chr6:25141761:G:A	0	25141761	A	G
6	chr6:25142660:G:A	0	25142660	A	G
6	chr6:25142915:A:G	0	25142915	G	A
6	chr6:25143209:A:G	0	25143209	G	A
6	chr6:25144014:C:T	0	25144014	T	C
6	chr6:25144387:T:C	0	25144387	C	T
6	chr6:25144516:G:A	0	25144516	A	G
6	chr6:25144624:A:G	0	25144624	G	A
6	chr6:25144779:C:A	0	25144779	A	C
6	chr6:25146602:A:T	0	25146602	T	A
6	chr6:25147264:C:T	0	25147264	T	C
6	chr6:25147290:C:T	0	25147290	T	C
6	chr6:25147693:C:T	0	25147693	T	C
6	chr6:25147720:G:A	0	25147720	A	G
6	chr6:25148332:A:G	0	25148332	G	A
6	chr6:25148376:G:A	0	25148376	A	G
6	chr6:25148738:C:G	0	25148738	G	C
6	chr6:25148757:A:G	0	25148757	G	A
6	chr6:25148817:C:T	0	25148817	T	C
6	chr6:25149067:G:T	0	25149067	T	G
6	chr6:25149639:A:G	0	25149639	G	A
6	chr6:25149962:A:G	0	25149962	G	A
6	chr6:25150803:C:A	0	25150803	A	C
6	chr6:25150862:C:T	0	25150862	T	C
6	chr6:25150972:G:A	0	25150972	A	G
6	chr6:25151193:A:G	0	25151193	G	A
6	chr6:25151222:T:A	0	25151222	A	T
6	chr6:25152347:A:G	0	25152347	G	A
6	chr6:25152446:G:A	0	25152446	A	G
6	chr6:25152609:C:T	0	25152609	T	C
6	chr6:25152882:G:A	0	25152882	A	G
6	chr6:25152938:A:T	0	25152938	T	A
6	chr6:25152990:A:G	0	25152990	G	A
6	chr6:25153738:T:C	0	25153738	C	T
6	chr6:25153955:ATCT:A	0	25153955	A	ATCT
6	chr6:25154168:A:G	0	25154168	G	A
6	chr6:25154234:G:C	0	25154234	C	G
6	chr6:25154913:A:G	0	25154913	G	A
6	chr6:25154979:G:A	0	25154979	A	G
6	chr6:25155054:C:G	0	25155054	G	C
6	chr6:25155101:C:G	0	25155101	G	C
6	chr6:25155321:G:A	0	25155321	A	G
6	chr6:25155660:C:T	0	25155660	T	C
6	chr6:25155969:T:C	0	25155969	C	T
6	chr6:25157343:A:G	0	25157343	G	A
6	chr6:25157389:T:C	0	25157389	C	T
6	chr6:25157446:C:T	0	25157446	T	C
6	chr6:25157674:G:A	0	25157674	A	G
6	chr6:25158117:A:G	0	25158117	G	A
6	chr6:25158385:C:A	0	25158385	A	C
6	chr6:25158400:G:A	0	25158400	A	G
6	chr6:25158894:G:A	0	25158894	A	G
6	chr6:25159453:A:G	0	25159453	G	A
6	chr6:25159477:T:C	0	25159477	C	T
6	chr6:25160329:A:C	0	25160329	C	A
6	chr6:25160640:C:T	0	25160640	T	C
6	chr6:25161062:A:G	0	25161062	G	A
6	chr6:25161226:G:A	0	25161226	A	G
6	chr6:25161533:T:C	0	25161533	C	T
6	chr6:25161551:C:T	0	25161551	T	C
6	chr6:25162405:T:C	0	25162405	C	T
6	chr6:25163213:A:G	0	25163213	G	A
6	chr6:25163656:A:T	0	25163656	T	A
6	chr6:25164220:C:T	0	25164220	T	C
6	chr6:25164241:C:T	0	25164241	T	C
6	chr6:25164687:G:A	0	25164687	A	G
6	chr6:25165126:G:T	0	25165126	T	G
6	chr6:25165214:G:A	0	25165214	A	G
6	chr6:25165947:C:T	0	25165947	T	C
6	chr6:25166211:A:G	0	25166211	G	A
6	chr6:25166340:C:T	0	25166340	T	C
6	chr6:25166370:A:G	0	25166370	G	A
6	chr6:25167125:C:G	0	25167125	G	C
6	chr6:25167676:C:T	0	25167676	T	C
6	chr6:25168608:G:A	0	25168608	A	G
6	chr6:25169264:TAGC:T	0	25169264	T	TAGC
6	chr6:25169558:T:C	0	25169558	C	T
6	chr6:25170273:A:G	0	25170273	G	A
6	chr6:25170340:G:A	0	25170340	A	G
6	chr6:25170572:T:C	0	25170572	C	T
6	chr6:25171298:T:C	0	25171298	C	T
6	chr6:25172413:G:T	0	25172413	T	G
6	chr6:25172684:A:G	0	25172684	G	A
6	chr6:25173658:C:T	0	25173658	T	C
6	chr6:25173842:T:C	0	25173842	C	T
6	chr6:25173920:G:A	0	25173920	A	G
6	chr6:25174417:G:T	0	25174417	T	G
6	chr6:25174482:C:G	0	25174482	G	C
6	chr6:25174923:C:A	0	25174923	A	C
6	chr6:25175088:G:A	0	25175088	A	G
6	chr6:25175557:A:C	0	25175557	C	A
6	chr6:25175562:G:A	0	25175562	A	G
6	chr6:25175917:T:C	0	25175917	C	T
6	chr6:25176796:T:C	0	25176796	C	T
6	chr6:25177280:A:G	0	25177280	G	A
6	chr6:25177494:G:A	0	25177494	A	G
6	chr6:25177747:G:A	0	25177747	A	G
6	chr6:25177982:G:A	0	25177982	A	G
6	chr6:25178762:A:C	0	25178762	C	A
6	chr6:25178865:G:A	0	25178865	A	G
6	chr6:25178879:C:T	0	25178879	T	C
6	chr6:25179087:C:T	0	25179087	T	C
6	chr6:25179129:T:C	0	25179129	C	T
6	chr6:25179245:A:G	0	25179245	G	A
6	chr6:25179963:G:A	0	25179963	A	G
6	chr6:25181750:C:T	0	25181750	T	C
6	chr6:25183412:T:C	0	25183412	C	T
6	chr6:25184180:G:A	0	25184180	A	G
6	chr6:25184553:C:T	0	25184553	T	C
6	chr6:25185133:T:G	0	25185133	G	T
6	chr6:25185673:A:G	0	25185673	G	A
6	chr6:25186340:T:G	0	25186340	G	T
6	chr6:25186821:C:T	0	25186821	T	C
6	chr6:25190316:T:C	0	25190316	C	T
6	chr6:25190745:C:CTT	0	25190745	CTT	C
6	chr6:25190811:G:C	0	25190811	C	G
6	chr6:25191199:G:A	0	25191199	A	G
6	chr6:25191447:A:G	0	25191447	G	A
6	chr6:25191507:G:C	0	25191507	C	G
6	chr6:25192166:T:C	0	25192166	C	T
6	chr6:25192836:A:G	0	25192836	G	A
6	chr6:25193879:G:C	0	25193879	C	G
6	chr6:25194421:T:C	0	25194421	C	T
6	chr6:25195289:C:T	0	25195289	T	C
6	chr6:25195360:GA:G	0	25195360	G	GA
6	chr6:25195770:C:T	0	25195770	T	C
6	chr6:25197509:T:C	0	25197509	C	T
6	chr6:25198507:G:A	0	25198507	A	G
6	chr6:25198814:G:A	0	25198814	A	G
6	chr6:25199625:T:C	0	25199625	C	T
6	chr6:25199790:A:G	0	25199790	G	A
6	chr6:25199806:A:T	0	25199806	T	A
6	chr6:25199809:T:G	0	25199809	G	T
6	chr6:25200186:T:C	0	25200186	C	T
6	chr6:25200614:A:G	0	25200614	G	A
6	chr6:25202163:G:A	0	25202163	A	G
6	chr6:25203722:G:A	0	25203722	A	G
6	chr6:25204104:C:T	0	25204104	T	C
6	chr6:25204355:A:G	0	25204355	G	A
6	chr6:25206755:T:C	0	25206755	C	T
6	chr6:25207044:G:T	0	25207044	T	G
6	chr6:25207925:C:T	0	25207925	T	C
6	chr6:25207964:C:T	0	25207964	T	C
6	chr6:25208357:C:T	0	25208357	T	C
6	chr6:25208617:A:T	0	25208617	T	A
6	chr6:25209883:C:T	0	25209883	T	C
6	chr6:25210389:T:G	0	25210389	G	T
6	chr6:25210483:G:A	0	25210483	A	G
6	chr6:25210770:G:A	0	25210770	A	G
6	chr6:25210964:C:T	0	25210964	T	C
6	chr6:25211299:C:T	0	25211299	T	C
6	chr6:25211571:T:G	0	25211571	G	T
6	chr6:25211920:C:CA	0	25211920	CA	C
6	chr6:25212330:C:T	0	25212330	T	C
6	chr6:25214492:A:G	0	25214492	G	A
6	chr6:25214977:T:C	0	25214977	C	T
6	chr6:25214990:G:A	0	25214990	A	G
6	chr6:25215040:A:G	0	25215040	G	A
6	chr6:25215931:T:C	0	25215931	C	T
6	chr6:25216208:C:T	0	25216208	T	C
6	chr6:25217237:T:G	0	25217237	G	T
6	chr6:25218111:A:G	0	25218111	G	A
6	chr6:25218424:G:A	0	25218424	A	G
6	chr6:25218977:C:T	0	25218977	T	C
6	chr6:25219002:G:A	0	25219002	A	G
6	chr6:25219354:T:C	0	25219354	C	T
6	chr6:25219737:TA:T	0	25219737	T	TA
6	chr6:25220311:T:A	0	25220311	A	T
6	chr6:25220346:C:T	0	25220346	T	C
6	chr6:25220645:G:A	0	25220645	A	G
6	chr6:25220733:G:A	0	25220733	A	G
6	chr6:25220757:G:C	0	25220757	C	G
6	chr6:25221027:G:T	0	25221027	T	G
6	chr6:25221830:A:C	0	25221830	C	A
6	chr6:25222274:C:T	0	25222274	T	C
6	chr6:25222277:T:C	0	25222277	C	T
6	chr6:25222548:T:C	0	25222548	C	T
6	chr6:25222867:T:C	0	25222867	C	T
6	chr6:25223823:G:T	0	25223823	T	G
6	chr6:25224697:A:G	0	25224697	G	A
6	chr6:25224904:C:T	0	25224904	T	C
6	chr6:25225285:A:G	0	25225285	G	A
6	chr6:25225885:C:T	0	25225885	T	C
6	chr6:25226044:A:G	0	25226044	G	A
6	chr6:25226416:C:T	0	25226416	T	C
6	chr6:25226543:T:C	0	25226543	C	T
6	chr6:25226564:G:A	0	25226564	A	G
6	chr6:25227150:C:T	0	25227150	T	C
6	chr6:25227302:C:T	0	25227302	T	C
6	chr6:25227491:G:A	0	25227491	A	G
6	chr6:25228639:AAAAAGT:A	0	25228639	A	AAAAAGT
6	chr6:25229222:A:C	0	25229222	C	A
6	chr6:25229864:C:T	0	25229864	T	C
6	chr6:25231267:A:C	0	25231267	C	A
6	chr6:25231397:A:G	0	25231397	G	A
6	chr6:25231921:G:A	0	25231921	A	G
6	chr6:25232103:A:G	0	25232103	G	A
6	chr6:25233257:T:C	0	25233257	C	T
6	chr6:25233278:C:G	0	25233278	G	C
6	chr6:25233341:C:A	0	25233341	A	C
6	chr6:25233408:T:G	0	25233408	G	T
6	chr6:25233426:C:A	0	25233426	A	C
6	chr6:25233471:A:G	0	25233471	G	A
6	chr6:25233487:A:G	0	25233487	G	A
6	chr6:25233532:A:T	0	25233532	T	A
6	chr6:25233683:T:C	0	25233683	C	T
6	chr6:25234144:T:C	0	25234144	C	T
6	chr6:25234656:A:G	0	25234656	G	A
6	chr6:25234756:C:T	0	25234756	T	C
6	chr6:25235075:C:T	0	25235075	T	C
6	chr6:25235317:A:C	0	25235317	C	A
6	chr6:25235634:C:T	0	25235634	T	C
6	chr6:25235969:T:C	0	25235969	C	T
6	chr6:25236072:G:A	0	25236072	A	G
6	chr6:25236210:A:G	0	25236210	G	A
6	chr6:25236417:G:A	0	25236417	A	G
6	chr6:25236429:G:A	0	25236429	A	G
6	chr6:25236454:T:C	0	25236454	C	T
6	chr6:25236648:A:G	0	25236648	G	A
6	chr6:25237060:G:A	0	25237060	A	G
6	chr6:25237305:CCT:C	0	25237305	C	CCT
6	chr6:25237983:T:A	0	25237983	A	T
6	chr6:25237992:A:G	0	25237992	G	A
6	chr6:25238725:C:G	0	25238725	G	C
6	chr6:25239444:T:A	0	25239444	A	T
6	chr6:25239581:T:C	0	25239581	C	T
6	chr6:25239752:A:G	0	25239752	G	A
6	chr6:25239958:C:A	0	25239958	A	C
6	chr6:25239986:G:A	0	25239986	A	G
6	chr6:25240081:C:T	0	25240081	T	C
6	chr6:25240491:G:A	0	25240491	A	G
6	chr6:25240715:C:G	0	25240715	G	C
6	chr6:25240775:A:AT	0	25240775	AT	A
6	chr6:25241157:G:C	0	25241157	C	G
6	chr6:25241411:C:T	0	25241411	T	C
6	chr6:25241473:C:A	0	25241473	A	C
6	chr6:25241632:G:T	0	25241632	T	G
6	chr6:25242296:T:G	0	25242296	G	T
6	chr6:25242600:A:G	0	25242600	G	A
6	chr6:25243479:G:T	0	25243479	T	G
6	chr6:25243732:CCTAT:C	0	25243732	C	CCTAT
6	chr6:25243848:C:T	0	25243848	T	C
6	chr6:25244876:G:T	0	25244876	T	G
6	chr6:25245225:G:A	0	25245225	A	G
6	chr6:25245452:T:C	0	25245452	C	T
6	chr6:25246077:A:G	0	25246077	G	A
6	chr6:25246976:G:A	0	25246976	A	G
6	chr6:25247585:G:C	0	25247585	C	G
6	chr6:25247778:T:C	0	25247778	C	T
6	chr6:25247930:TAA:T	0	25247930	T	TAA
6	chr6:25248004:T:C	0	25248004	C	T
6	chr6:25248264:T:C	0	25248264	C	T
6	chr6:25249410:A:G	0	25249410	G	A
6	chr6:25250371:G:T	0	25250371	T	G
6	chr6:25250758:TCTCA:T	0	25250758	T	TCTCA
6	chr6:25251149:G:T	0	25251149	T	G
6	chr6:25252472:T:C	0	25252472	C	T
6	chr6:25252996:A:T	0	25252996	T	A
6	chr6:25253361:T:A	0	25253361	A	T
6	chr6:25253636:T:C	0	25253636	C	T
6	chr6:25255662:CTT:C	0	25255662	C	CTT
6	chr6:25255859:G:T	0	25255859	T	G
6	chr6:25256182:C:T	0	25256182	T	C
6	chr6:25256416:G:C	0	25256416	C	G
6	chr6:25257302:C:T	0	25257302	T	C
6	chr6:25257352:G:T	0	25257352	T	G
6	chr6:25257557:C:T	0	25257557	T	C
6	chr6:25257777:C:A	0	25257777	A	C
6	chr6:25257988:G:A	0	25257988	A	G
6	chr6:25258110:C:T	0	25258110	T	C
6	chr6:25258452:T:C	0	25258452	C	T
6	chr6:25258909:C:T	0	25258909	T	C
6	chr6:25258979:A:G	0	25258979	G	A
6	chr6:25259969:AT:A	0	25259969	A	AT
6	chr6:25260283:AC:A	0	25260283	A	AC
6	chr6:25260434:C:T	0	25260434	T	C
6	chr6:25260690:T:C	0	25260690	C	T
6	chr6:25261434:A:T	0	25261434	T	A
6	chr6:25261945:T:C	0	25261945	C	T
6	chr6:25262518:A:G	0	25262518	G	A
6	chr6:25262629:T:A	0	25262629	A	T
6	chr6:25262893:A:G	0	25262893	G	A
6	chr6:25264249:C:T	0	25264249	T	C
6	chr6:25264382:C:G	0	25264382	G	C
6	chr6:25265149:T:C	0	25265149	C	T
6	chr6:25265223:C:T	0	25265223	T	C
6	chr6:25265762:G:A	0	25265762	A	G
6	chr6:25265919:A:G	0	25265919	G	A
6	chr6:25266179:A:G	0	25266179	G	A
6	chr6:25266529:A:G	0	25266529	G	A
6	chr6:25266575:T:G	0	25266575	G	T
6	chr6:25266623:C:A	0	25266623	A	C
6	chr6:25267036:G:A	0	25267036	A	G
6	chr6:25267173:T:C	0	25267173	C	T
6	chr6:25267366:G:C	0	25267366	C	G
6	chr6:25267464:T:C	0	25267464	C	T
6	chr6:25267520:T:C	0	25267520	C	T
6	chr6:25267612:C:T	0	25267612	T	C
6	chr6:25267786:A:C	0	25267786	C	A
6	chr6:25269474:C:T	0	25269474	T	C
6	chr6:25271022:C:T	0	25271022	T	C
6	chr6:25271557:ATC:A	0	25271557	A	ATC
6	chr6:25271746:G:A	0	25271746	A	G
6	chr6:25271898:C:T	0	25271898	T	C
6	chr6:25272825:C:T	0	25272825	T	C
6	chr6:25273856:A:G	0	25273856	G	A
6	chr6:25274331:C:A	0	25274331	A	C
6	chr6:25274384:G:A	0	25274384	A	G
6	chr6:25274417:T:C	0	25274417	C	T
6	chr6:25274610:T:C	0	25274610	C	T
6	chr6:25274929:A:G	0	25274929	G	A
6	chr6:25274980:G:A	0	25274980	A	G
6	chr6:25276038:A:G	0	25276038	G	A
6	chr6:25276054:A:G	0	25276054	G	A
6	chr6:25276318:A:G	0	25276318	G	A
6	chr6:25276561:C:T	0	25276561	T	C
6	chr6:25276760:T:C	0	25276760	C	T
6	chr6:25277147:T:C	0	25277147	C	T
6	chr6:25277191:T:C	0	25277191	C	T
6	chr6:25278318:T:C	0	25278318	C	T
6	chr6:25278760:CAA:C	0	25278760	C	CAA
6	chr6:25278980:A:T	0	25278980	T	A
6	chr6:25280302:T:C	0	25280302	C	T
6	chr6:25281195:A:G	0	25281195	G	A
6	chr6:25281272:G:T	0	25281272	T	G
6	chr6:25281273:C:T	0	25281273	T	C
6	chr6:25281620:G:C	0	25281620	C	G
6	chr6:25281677:G:A	0	25281677	A	G
6	chr6:25281771:A:G	0	25281771	G	A
6	chr6:25282772:G:A	0	25282772	A	G
6	chr6:25283272:G:A	0	25283272	A	G
6	chr6:25283509:T:G	0	25283509	G	T
6	chr6:25283526:G:A	0	25283526	A	G
6	chr6:25283848:A:G	0	25283848	G	A
6	chr6:25284641:G:A	0	25284641	A	G
6	chr6:25285715:T:C	0	25285715	C	T
6	chr6:25287777:T:C	0	25287777	C	T
6	chr6:25287947:G:A	0	25287947	A	G
6	chr6:25288043:G:T	0	25288043	T	G
6	chr6:25288321:G:A	0	25288321	A	G
6	chr6:25288835:A:C	0	25288835	C	A
6	chr6:25288869:G:A	0	25288869	A	G
6	chr6:25288956:G:C	0	25288956	C	G
6	chr6:25289052:A:T	0	25289052	T	A
6	chr6:25289219:A:G	0	25289219	G	A
6	chr6:25290036:T:C	0	25290036	C	T
6	chr6:25290105:T:C	0	25290105	C	T
6	chr6:25290148:C:T	0	25290148	T	C
6	chr6:25290842:G:A	0	25290842	A	G
6	chr6:25290849:T:A	0	25290849	A	T
6	chr6:25290956:A:G	0	25290956	G	A
6	chr6:25291229:G:A	0	25291229	A	G
6	chr6:25291305:T:C	0	25291305	C	T
6	chr6:25291498:T:C	0	25291498	C	T
6	chr6:25292016:G:A	0	25292016	A	G
6	chr6:25292173:C:T	0	25292173	T	C
6	chr6:25292339:C:T	0	25292339	T	C
6	chr6:25292785:A:C	0	25292785	C	A
6	chr6:25292973:A:C	0	25292973	C	A
6	chr6:25293036:T:C	0	25293036	C	T
6	chr6:25293171:G:A	0	25293171	A	G
6	chr6:25293205:T:C	0	25293205	C	T
6	chr6:25293320:A:G	0	25293320	G	A
6	chr6:25293511:G:A	0	25293511	A	G
6	chr6:25293540:A:G	0	25293540	G	A
6	chr6:25293650:G:T	0	25293650	T	G
6	chr6:25294020:C:T	0	25294020	T	C
6	chr6:25295030:T:C	0	25295030	C	T
6	chr6:25295290:A:G	0	25295290	G	A
6	chr6:25295837:A:G	0	25295837	G	A
6	chr6:25296378:G:A	0	25296378	A	G
6	chr6:25297269:T:G	0	25297269	G	T
6	chr6:25297858:A:G	0	25297858	G	A
6	chr6:25298505:C:T	0	25298505	T	C
6	chr6:25298979:T:C	0	25298979	C	T
6	chr6:25299368:T:C	0	25299368	C	T
6	chr6:25299999:T:G	0	25299999	G	T
6	chr6:25300097:G:A	0	25300097	A	G
6	chr6:25300145:TTTACAGTTTTATGATA:T	0	25300145	T	TTTACAGTTTTATGATA
6	chr6:25300186:G:A	0	25300186	A	G
6	chr6:25300301:G:A	0	25300301	A	G
6	chr6:25300421:G:C	0	25300421	C	G
6	chr6:25300511:T:C	0	25300511	C	T
6	chr6:25300524:T:C	0	25300524	C	T
6	chr6:25300905:A:G	0	25300905	G	A
6	chr6:25301178:T:C	0	25301178	C	T
6	chr6:25301239:G:GC	0	25301239	GC	G
6	chr6:25301425:A:G	0	25301425	G	A
6	chr6:25301888:TAGATC:T	0	25301888	T	TAGATC
6	chr6:25301979:A:G	0	25301979	G	A
6	chr6:25302450:C:T	0	25302450	T	C
6	chr6:25302582:A:C	0	25302582	C	A
6	chr6:25302719:T:C	0	25302719	C	T
6	chr6:25302899:T:C	0	25302899	C	T
6	chr6:25303582:A:G	0	25303582	G	A
6	chr6:25303989:T:C	0	25303989	C	T
6	chr6:25304131:A:C	0	25304131	C	A
6	chr6:25304205:T:C	0	25304205	C	T
6	chr6:25304297:A:G	0	25304297	G	A
6	chr6:25304345:T:C	0	25304345	C	T
6	chr6:25304373:C:T	0	25304373	T	C
6	chr6:25304919:A:G	0	25304919	G	A
6	chr6:25305094:T:A	0	25305094	A	T
6	chr6:25305452:T:A	0	25305452	A	T
6	chr6:25305586:C:T	0	25305586	T	C
6	chr6:25306135:A:G	0	25306135	G	A
6	chr6:25306249:G:A	0	25306249	A	G
6	chr6:25306387:C:G	0	25306387	G	C
6	chr6:25306423:T:C	0	25306423	C	T
6	chr6:25306649:C:T	0	25306649	T	C
6	chr6:25306825:A:G	0	25306825	G	A
6	chr6:25307905:A:C	0	25307905	C	A
6	chr6:25308294:A:G	0	25308294	G	A
6	chr6:25308660:C:T	0	25308660	T	C
6	chr6:25309182:C:T	0	25309182	T	C
6	chr6:25309222:C:T	0	25309222	T	C
6	chr6:25309297:A:G	0	25309297	G	A
6	chr6:25309437:A:T	0	25309437	T	A
6	chr6:25309602:TA:T	0	25309602	T	TA
6	chr6:25309635:G:A	0	25309635	A	G
6	chr6:25309640:C:T	0	25309640	T	C
6	chr6:25309812:C:T	0	25309812	T	C
6	chr6:25309857:T:C	0	25309857	C	T
6	chr6:25309919:G:A	0	25309919	A	G
6	chr6:25309924:C:T	0	25309924	T	C
6	chr6:25309963:C:T	0	25309963	T	C
6	chr6:25309978:C:T	0	25309978	T	C
6	chr6:25310004:A:G	0	25310004	G	A
6	chr6:25310064:G:A	0	25310064	A	G
6	chr6:25310393:C:T	0	25310393	T	C
6	chr6:25310578:A:G	0	25310578	G	A
6	chr6:25310869:T:G	0	25310869	G	T
6	chr6:25310951:T:C	0	25310951	C	T
6	chr6:25311070:C:T	0	25311070	T	C
6	chr6:25311427:C:T	0	25311427	T	C
6	chr6:25311467:G:A	0	25311467	A	G
6	chr6:25311811:G:A	0	25311811	A	G
6	chr6:25312016:T:G	0	25312016	G	T
6	chr6:25312199:G:A	0	25312199	A	G
6	chr6:25312221:G:A	0	25312221	A	G
6	chr6:25312260:A:G	0	25312260	G	A
6	chr6:25312527:G:A	0	25312527	A	G
6	chr6:25312687:C:T	0	25312687	T	C
6	chr6:25312700:A:T	0	25312700	T	A
6	chr6:25312946:C:T	0	25312946	T	C
6	chr6:25312962:A:G	0	25312962	G	A
6	chr6:25313470:C:T	0	25313470	T	C
6	chr6:25313635:A:G	0	25313635	G	A
6	chr6:25313910:A:G	0	25313910	G	A
6	chr6:25314054:T:C	0	25314054	C	T
6	chr6:25314369:A:G	0	25314369	G	A
6	chr6:25314925:T:G	0	25314925	G	T
6	chr6:25315312:T:C	0	25315312	C	T
6	chr6:25315414:A:G	0	25315414	G	A
6	chr6:25315427:C:T	0	25315427	T	C
6	chr6:25315525:T:G	0	25315525	G	T
6	chr6:25315535:C:T	0	25315535	T	C
6	chr6:25315645:T:C	0	25315645	C	T
6	chr6:25315971:G:A	0	25315971	A	G
6	chr6:25316084:A:C	0	25316084	C	A
6	chr6:25316926:T:C	0	25316926	C	T
6	chr6:25317275:T:C	0	25317275	C	T
6	chr6:25318291:G:A	0	25318291	A	G
6	chr6:25318708:A:C	0	25318708	C	A
6	chr6:25318756:A:G	0	25318756	G	A
6	chr6:25319006:G:A	0	25319006	A	G
6	chr6:25319398:G:A	0	25319398	A	G
6	chr6:25319672:A:G	0	25319672	G	A
6	chr6:25319859:C:T	0	25319859	T	C
6	chr6:25319871:G:A	0	25319871	A	G
6	chr6:25320692:C:T	0	25320692	T	C
6	chr6:25320790:T:C	0	25320790	C	T
6	chr6:25320858:A:G	0	25320858	G	A
6	chr6:25320871:G:A	0	25320871	A	G
6	chr6:25321090:C:A	0	25321090	A	C
6	chr6:25321697:T:C	0	25321697	C	T
6	chr6:25321789:A:C	0	25321789	C	A
6	chr6:25321963:T:A	0	25321963	A	T
6	chr6:25321968:G:A	0	25321968	A	G
6	chr6:25322073:C:T	0	25322073	T	C
6	chr6:25322119:G:A	0	25322119	A	G
6	chr6:25322192:A:G	0	25322192	G	A
6	chr6:25322365:C:T	0	25322365	T	C
6	chr6:25322586:C:T	0	25322586	T	C
6	chr6:25322915:G:T	0	25322915	T	G
6	chr6:25322983:G:A	0	25322983	A	G
6	chr6:25323646:T:C	0	25323646	C	T
6	chr6:25324354:T:G	0	25324354	G	T
6	chr6:25325383:T:A	0	25325383	A	T
6	chr6:25325863:G:A	0	25325863	A	G
6	chr6:25325901:T:C	0	25325901	C	T
6	chr6:25326058:C:T	0	25326058	T	C
6	chr6:25326528:A:G	0	25326528	G	A
6	chr6:25326933:G:T	0	25326933	T	G
6	chr6:25327042:T:C	0	25327042	C	T
6	chr6:25327199:C:T	0	25327199	T	C
6	chr6:25327243:G:A	0	25327243	A	G
6	chr6:25327528:T:C	0	25327528	C	T
6	chr6:25327529:A:G	0	25327529	G	A
6	chr6:25328339:G:A	0	25328339	A	G
6	chr6:25328444:C:T	0	25328444	T	C
6	chr6:25328562:A:G	0	25328562	G	A
6	chr6:25328647:T:C	0	25328647	C	T
6	chr6:25328835:TGA:T	0	25328835	T	TGA
6	chr6:25329844:C:T	0	25329844	T	C
6	chr6:25329888:C:T	0	25329888	T	C
6	chr6:25329980:A:G	0	25329980	G	A
6	chr6:25330121:T:C	0	25330121	C	T
6	chr6:25330310:T:C	0	25330310	C	T
6	chr6:25331009:A:G	0	25331009	G	A
6	chr6:25331227:T:G	0	25331227	G	T
6	chr6:25331343:T:C	0	25331343	C	T
6	chr6:25331666:G:A	0	25331666	A	G
6	chr6:25331983:G:A	0	25331983	A	G
6	chr6:25332206:A:G	0	25332206	G	A
6	chr6:25332377:C:T	0	25332377	T	C
6	chr6:25332682:A:G	0	25332682	G	A
6	chr6:25332843:G:A	0	25332843	A	G
6	chr6:25332862:C:T	0	25332862	T	C
6	chr6:25333008:C:T	0	25333008	T	C
6	chr6:25333280:C:T	0	25333280	T	C
6	chr6:25333437:G:A	0	25333437	A	G
6	chr6:25333440:G:C	0	25333440	C	G
6	chr6:25333451:T:A	0	25333451	A	T
6	chr6:25333810:T:C	0	25333810	C	T
6	chr6:25334013:C:T	0	25334013	T	C
6	chr6:25334060:A:C	0	25334060	C	A
6	chr6:25334178:G:A	0	25334178	A	G
6	chr6:25334354:T:C	0	25334354	C	T
6	chr6:25334380:T:G	0	25334380	G	T
6	chr6:25334739:A:C	0	25334739	C	A
6	chr6:25334825:G:T	0	25334825	T	G
6	chr6:25334866:C:G	0	25334866	G	C
6	chr6:25334893:C:T	0	25334893	T	C
6	chr6:25335282:G:A	0	25335282	A	G
6	chr6:25335739:G:A	0	25335739	A	G
6	chr6:25336174:T:C	0	25336174	C	T
6	chr6:25336261:G:A	0	25336261	A	G
6	chr6:25336339:T:G	0	25336339	G	T
6	chr6:25336404:C:T	0	25336404	T	C
6	chr6:25336507:T:G	0	25336507	G	T
6	chr6:25336601:T:C	0	25336601	C	T
6	chr6:25337068:C:A	0	25337068	A	C
6	chr6:25337203:G:C	0	25337203	C	G
6	chr6:25337248:C:A	0	25337248	A	C
6	chr6:25337384:AG:A	0	25337384	A	AG
6	chr6:25337407:T:C	0	25337407	C	T
6	chr6:25337444:T:C	0	25337444	C	T
6	chr6:25337503:G:T	0	25337503	T	G
6	chr6:25337793:G:T	0	25337793	T	G
6	chr6:25338003:C:T	0	25338003	T	C
6	chr6:25338026:G:A	0	25338026	A	G
6	chr6:25338028:G:A	0	25338028	A	G
6	chr6:25338094:C:T	0	25338094	T	C
6	chr6:25338263:A:AT	0	25338263	AT	A
6	chr6:25338284:G:T	0	25338284	T	G
6	chr6:25338302:C:T	0	25338302	T	C
6	chr6:25338358:C:T	0	25338358	T	C
6	chr6:25338367:A:G	0	25338367	G	A
6	chr6:25338377:G:A	0	25338377	A	G
6	chr6:25338598:A:T	0	25338598	T	A
6	chr6:25338775:G:C	0	25338775	C	G
6	chr6:25338788:A:C	0	25338788	C	A
6	chr6:25338913:T:C	0	25338913	C	T
6	chr6:25338949:T:TA	0	25338949	TA	T
6	chr6:25338955:T:C	0	25338955	C	T
6	chr6:25338979:C:T	0	25338979	T	C
6	chr6:25338999:A:G	0	25338999	G	A
6	chr6:25339492:G:A	0	25339492	A	G
6	chr6:25339606:G:A	0	25339606	A	G
6	chr6:25340035:T:C	0	25340035	C	T
6	chr6:25340055:A:T	0	25340055	T	A
6	chr6:25340187:T:TC	0	25340187	TC	T
6	chr6:25340254:G:A	0	25340254	A	G
6	chr6:25340383:G:A	0	25340383	A	G
6	chr6:25340642:C:T	0	25340642	T	C
6	chr6:25341017:A:C	0	25341017	C	A
6	chr6:25341177:T:G	0	25341177	G	T
6	chr6:25341325:A:G	0	25341325	G	A
6	chr6:25341352:G:T	0	25341352	T	G
6	chr6:25341550:A:C	0	25341550	C	A
6	chr6:25341579:C:T	0	25341579	T	C
6	chr6:25341697:T:C	0	25341697	C	T
6	chr6:25341741:A:T	0	25341741	T	A
6	chr6:25341773:A:G	0	25341773	G	A
6	chr6:25341784:A:G	0	25341784	G	A
6	chr6:25342189:C:T	0	25342189	T	C
6	chr6:25342320:C:T	0	25342320	T	C
6	chr6:25342381:C:T	0	25342381	T	C
6	chr6:25342608:ATCTT:A	0	25342608	A	ATCTT
6	chr6:25342687:T:C	0	25342687	C	T
6	chr6:25343017:C:T	0	25343017	T	C
6	chr6:25343284:A:C	0	25343284	C	A
6	chr6:25343577:G:T	0	25343577	T	G
6	chr6:25343595:T:C	0	25343595	C	T
6	chr6:25343858:A:G	0	25343858	G	A
6	chr6:25344096:C:T	0	25344096	T	C
6	chr6:25344147:C:G	0	25344147	G	C
6	chr6:25344190:C:G	0	25344190	G	C
6	chr6:25344259:T:A	0	25344259	A	T
6	chr6:25344452:C:T	0	25344452	T	C
6	chr6:25344506:T:A	0	25344506	A	T
6	chr6:25344809:A:G	0	25344809	G	A
6	chr6:25344846:T:C	0	25344846	C	T
6	chr6:25345023:G:T	0	25345023	T	G
6	chr6:25345067:C:G	0	25345067	G	C
6	chr6:25345330:G:A	0	25345330	A	G
6	chr6:25345616:T:C	0	25345616	C	T
6	chr6:25345746:A:G	0	25345746	G	A
6	chr6:25345753:C:A	0	25345753	A	C
6	chr6:25345791:AT:A	0	25345791	A	AT
6	chr6:25346097:G:A	0	25346097	A	G
6	chr6:25346106:C:A	0	25346106	A	C
6	chr6:25346185:C:T	0	25346185	T	C
6	chr6:25346272:C:G	0	25346272	G	C
6	chr6:25346514:T:C	0	25346514	C	T
6	chr6:25346568:G:C	0	25346568	C	G
6	chr6:25346727:A:G	0	25346727	G	A
6	chr6:25346757:A:G	0	25346757	G	A
6	chr6:25347358:T:C	0	25347358	C	T
6	chr6:25347385:T:A	0	25347385	A	T
6	chr6:25347418:T:G	0	25347418	G	T
6	chr6:25347505:T:G	0	25347505	G	T
6	chr6:25347695:T:C	0	25347695	C	T
6	chr6:25347712:A:T	0	25347712	T	A
6	chr6:25347749:A:G	0	25347749	G	A
6	chr6:25347834:C:T	0	25347834	T	C
6	chr6:25347961:G:A	0	25347961	A	G
6	chr6:25347971:T:A	0	25347971	A	T
6	chr6:25348149:T:C	0	25348149	C	T
6	chr6:25348262:A:C	0	25348262	C	A
6	chr6:25348411:C:T	0	25348411	T	C
6	chr6:25348517:C:T	0	25348517	T	C
6	chr6:25348525:T:G	0	25348525	G	T
6	chr6:25348556:G:A	0	25348556	A	G
6	chr6:25348650:C:T	0	25348650	T	C
6	chr6:25348788:T:C	0	25348788	C	T
6	chr6:25348825:A:G	0	25348825	G	A
6	chr6:25349029:A:C	0	25349029	C	A
6	chr6:25349208:T:C	0	25349208	C	T
6	chr6:25349313:C:T	0	25349313	T	C
6	chr6:25349768:G:T	0	25349768	T	G
6	chr6:25350240:T:G	0	25350240	G	T
6	chr6:25350262:A:G	0	25350262	G	A
6	chr6:25350438:G:A	0	25350438	A	G
6	chr6:25350532:G:A	0	25350532	A	G
6	chr6:25351035:G:C	0	25351035	C	G
6	chr6:25351593:T:G	0	25351593	G	T
6	chr6:25352016:C:T	0	25352016	T	C
6	chr6:25352352:T:C	0	25352352	C	T
6	chr6:25352409:T:C	0	25352409	C	T
6	chr6:25352660:G:A	0	25352660	A	G
6	chr6:25352969:T:C	0	25352969	C	T
6	chr6:25353106:G:A	0	25353106	A	G
6	chr6:25353146:A:G	0	25353146	G	A
6	chr6:25353990:A:G	0	25353990	G	A
6	chr6:25354221:G:A	0	25354221	A	G
6	chr6:25354658:GA:G	0	25354658	G	GA
6	chr6:25354871:A:G	0	25354871	G	A
6	chr6:25354887:A:G	0	25354887	G	A
6	chr6:25354910:G:A	0	25354910	A	G
6	chr6:25355104:A:G	0	25355104	G	A
6	chr6:25355492:A:C	0	25355492	C	A
6	chr6:25355515:T:C	0	25355515	C	T
6	chr6:25355850:A:G	0	25355850	G	A
6	chr6:25356122:A:G	0	25356122	G	A
6	chr6:25356212:T:C	0	25356212	C	T
6	chr6:25356980:G:GGGT	0	25356980	GGGT	G
6	chr6:25357336:C:G	0	25357336	G	C
6	chr6:25357408:C:T	0	25357408	T	C
6	chr6:25357841:G:A	0	25357841	A	G
6	chr6:25359317:G:A	0	25359317	A	G
6	chr6:25359409:C:G	0	25359409	G	C
6	chr6:25359675:G:A	0	25359675	A	G
6	chr6:25360786:C:G	0	25360786	G	C
6	chr6:25360827:G:A	0	25360827	A	G
6	chr6:25360892:C:A	0	25360892	A	C
6	chr6:25361660:A:G	0	25361660	G	A
6	chr6:25362396:C:T	0	25362396	T	C
6	chr6:25362426:G:T	0	25362426	T	G
6	chr6:25362629:G:A	0	25362629	A	G
6	chr6:25362821:G:A	0	25362821	A	G
6	chr6:25362864:G:A	0	25362864	A	G
6	chr6:25362904:A:G	0	25362904	G	A
6	chr6:25363244:C:G	0	25363244	G	C
6	chr6:25363325:A:G	0	25363325	G	A
6	chr6:25363744:A:G	0	25363744	G	A
6	chr6:25363789:G:A	0	25363789	A	G
6	chr6:25364038:T:C	0	25364038	C	T
6	chr6:25364103:A:G	0	25364103	G	A
6	chr6:25364253:A:G	0	25364253	G	A
6	chr6:25364844:C:T	0	25364844	T	C
6	chr6:25364903:T:C	0	25364903	C	T
6	chr6:25365660:C:T	0	25365660	T	C
6	chr6:25366471:C:T	0	25366471	T	C
6	chr6:25366537:TG:T	0	25366537	T	TG
6	chr6:25367143:C:T	0	25367143	T	C
6	chr6:25367212:T:C	0	25367212	C	T
6	chr6:25368267:T:C	0	25368267	C	T
6	chr6:25368484:G:A	0	25368484	A	G
6	chr6:25368517:C:G	0	25368517	G	C
6	chr6:25368750:T:G	0	25368750	G	T
6	chr6:25369028:A:G	0	25369028	G	A
6	chr6:25369838:T:A	0	25369838	A	T
6	chr6:25370088:G:A	0	25370088	A	G
6	chr6:25370217:C:T	0	25370217	T	C
6	chr6:25370281:T:G	0	25370281	G	T
6	chr6:25370742:T:G	0	25370742	G	T
6	chr6:25370816:C:T	0	25370816	T	C
6	chr6:25370949:C:T	0	25370949	T	C
6	chr6:25371005:G:T	0	25371005	T	G
6	chr6:25371442:A:G	0	25371442	G	A
6	chr6:25372034:A:G	0	25372034	G	A
6	chr6:25372135:G:A	0	25372135	A	G
6	chr6:25372404:ATTATC:A	0	25372404	A	ATTATC
6	chr6:25372437:G:A	0	25372437	A	G
6	chr6:25372762:T:C	0	25372762	C	T
6	chr6:25372922:T:A	0	25372922	A	T
6	chr6:25373108:T:C	0	25373108	C	T
6	chr6:25373282:T:A	0	25373282	A	T
6	chr6:25373737:T:C	0	25373737	C	T
6	chr6:25373818:C:T	0	25373818	T	C
6	chr6:25374526:C:A	0	25374526	A	C
6	chr6:25375824:A:G	0	25375824	G	A
6	chr6:25377570:G:T	0	25377570	T	G
6	chr6:25377885:A:G	0	25377885	G	A
6	chr6:25378020:G:A	0	25378020	A	G
6	chr6:25378237:C:T	0	25378237	T	C
6	chr6:25379042:A:G	0	25379042	G	A
6	chr6:25379698:C:T	0	25379698	T	C
6	chr6:25379907:G:A	0	25379907	A	G
6	chr6:25380603:A:G	0	25380603	G	A
6	chr6:25380736:T:C	0	25380736	C	T
6	chr6:25380999:G:T	0	25380999	T	G
6	chr6:25381072:C:T	0	25381072	T	C
6	chr6:25382254:C:T	0	25382254	T	C
6	chr6:25382258:T:C	0	25382258	C	T
6	chr6:25382656:C:T	0	25382656	T	C
6	chr6:25383012:T:C	0	25383012	C	T
6	chr6:25383016:G:A	0	25383016	A	G
6	chr6:25383078:C:T	0	25383078	T	C
6	chr6:25383173:C:G	0	25383173	G	C
6	chr6:25383207:T:G	0	25383207	G	T
6	chr6:25383572:T:G	0	25383572	G	T
6	chr6:25383586:T:C	0	25383586	C	T
6	chr6:25383669:T:A	0	25383669	A	T
6	chr6:25383949:C:T	0	25383949	T	C
6	chr6:25384117:G:A	0	25384117	A	G
6	chr6:25384133:C:T	0	25384133	T	C
6	chr6:25384418:T:A	0	25384418	A	T
6	chr6:25384493:T:G	0	25384493	G	T
6	chr6:25384592:A:G	0	25384592	G	A
6	chr6:25384903:T:C	0	25384903	C	T
6	chr6:25385036:A:G	0	25385036	G	A
6	chr6:25385420:A:G	0	25385420	G	A
6	chr6:25385741:G:A	0	25385741	A	G
6	chr6:25386324:C:T	0	25386324	T	C
6	chr6:25386484:C:G	0	25386484	G	C
6	chr6:25386544:G:C	0	25386544	C	G
6	chr6:25387460:A:T	0	25387460	T	A
6	chr6:25387597:A:T	0	25387597	T	A
6	chr6:25387736:T:C	0	25387736	C	T
6	chr6:25387859:A:G	0	25387859	G	A
6	chr6:25387861:C:T	0	25387861	T	C
6	chr6:25388069:C:T	0	25388069	T	C
6	chr6:25388198:TTC:T	0	25388198	T	TTC
6	chr6:25388317:C:G	0	25388317	G	C
6	chr6:25388371:G:T	0	25388371	T	G
6	chr6:25388710:T:C	0	25388710	C	T
6	chr6:25388980:G:T	0	25388980	T	G
6	chr6:25389443:G:T	0	25389443	T	G
6	chr6:25389976:A:G	0	25389976	G	A
6	chr6:25390378:G:A	0	25390378	A	G
6	chr6:25390642:T:C	0	25390642	C	T
6	chr6:25390711:C:T	0	25390711	T	C
6	chr6:25390921:T:C	0	25390921	C	T
6	chr6:25391065:T:A	0	25391065	A	T
6	chr6:25391154:G:T	0	25391154	T	G
6	chr6:25391446:A:G	0	25391446	G	A
6	chr6:25391719:C:T	0	25391719	T	C
6	chr6:25392117:A:G	0	25392117	G	A
6	chr6:25392521:C:G	0	25392521	G	C
6	chr6:25392705:T:C	0	25392705	C	T
6	chr6:25392731:A:G	0	25392731	G	A
6	chr6:25392918:C:T	0	25392918	T	C
6	chr6:25393007:C:T	0	25393007	T	C
6	chr6:25393078:G:A	0	25393078	A	G
6	chr6:25393355:A:G	0	25393355	G	A
6	chr6:25393504:C:T	0	25393504	T	C
6	chr6:25393570:A:T	0	25393570	T	A
6	chr6:25393679:T:A	0	25393679	A	T
6	chr6:25393955:G:A	0	25393955	A	G
6	chr6:25394211:C:T	0	25394211	T	C
6	chr6:25394234:T:C	0	25394234	C	T
6	chr6:25394315:G:A	0	25394315	A	G
6	chr6:25394322:G:T	0	25394322	T	G
6	chr6:25394376:A:G	0	25394376	G	A
6	chr6:25394613:A:G	0	25394613	G	A
6	chr6:25394677:G:A	0	25394677	A	G
6	chr6:25395049:T:C	0	25395049	C	T
6	chr6:25395306:A:G	0	25395306	G	A
6	chr6:25395426:C:T	0	25395426	T	C
6	chr6:25395744:T:C	0	25395744	C	T
6	chr6:25395953:G:A	0	25395953	A	G
6	chr6:25396207:C:T	0	25396207	T	C
6	chr6:25396662:G:A	0	25396662	A	G
6	chr6:25396849:G:A	0	25396849	A	G
6	chr6:25396954:G:A	0	25396954	A	G
6	chr6:25397018:G:A	0	25397018	A	G
6	chr6:25397031:A:T	0	25397031	T	A
6	chr6:25397061:T:C	0	25397061	C	T
6	chr6:25397470:A:G	0	25397470	G	A
6	chr6:25397775:A:G	0	25397775	G	A
6	chr6:25397807:G:A	0	25397807	A	G
6	chr6:25397946:T:C	0	25397946	C	T
6	chr6:25397961:A:G	0	25397961	G	A
6	chr6:25398004:T:C	0	25398004	C	T
6	chr6:25398095:T:C	0	25398095	C	T
6	chr6:25398190:T:G	0	25398190	G	T
6	chr6:25398198:T:C	0	25398198	C	T
6	chr6:25398351:A:G	0	25398351	G	A
6	chr6:25399258:G:A	0	25399258	A	G
6	chr6:25399933:C:T	0	25399933	T	C
6	chr6:25400095:G:A	0	25400095	A	G
6	chr6:25400168:C:A	0	25400168	A	C
6	chr6:25400789:A:G	0	25400789	G	A
6	chr6:25400903:C:T	0	25400903	T	C
6	chr6:25401003:ATACT:A	0	25401003	A	ATACT
6	chr6:25401279:CAA:C	0	25401279	C	CAA
6	chr6:25401383:A:G	0	25401383	G	A
6	chr6:25402075:A:G	0	25402075	G	A
6	chr6:25402303:G:A	0	25402303	A	G
6	chr6:25402394:T:C	0	25402394	C	T
6	chr6:25402721:C:T	0	25402721	T	C
6	chr6:25402833:C:G	0	25402833	G	C
6	chr6:25403204:C:G	0	25403204	G	C
6	chr6:25403249:C:T	0	25403249	T	C
6	chr6:25403268:A:G	0	25403268	G	A
6	chr6:25403479:A:G	0	25403479	G	A
6	chr6:25403791:G:A	0	25403791	A	G
6	chr6:25404271:A:G	0	25404271	G	A
6	chr6:25404480:G:A	0	25404480	A	G
6	chr6:25404521:A:C	0	25404521	C	A
6	chr6:25404742:T:C	0	25404742	C	T
6	chr6:25404846:C:T	0	25404846	T	C
6	chr6:25404854:A:AG	0	25404854	AG	A
6	chr6:25405367:G:T	0	25405367	T	G
6	chr6:25405649:G:A	0	25405649	A	G
6	chr6:25405803:T:C	0	25405803	C	T
6	chr6:25405808:T:C	0	25405808	C	T
6	chr6:25406405:C:T	0	25406405	T	C
6	chr6:25406434:G:A	0	25406434	A	G
6	chr6:25406506:G:A	0	25406506	A	G
6	chr6:25406655:A:G	0	25406655	G	A
6	chr6:25406696:T:C	0	25406696	C	T
6	chr6:25406704:A:G	0	25406704	G	A
6	chr6:25407067:C:T	0	25407067	T	C
6	chr6:25407254:C:T	0	25407254	T	C
6	chr6:25407305:G:A	0	25407305	A	G
6	chr6:25407328:A:G	0	25407328	G	A
6	chr6:25407405:AT:A	0	25407405	A	AT
6	chr6:25407550:A:G	0	25407550	G	A
6	chr6:25407752:G:T	0	25407752	T	G
6	chr6:25407829:T:G	0	25407829	G	T
6	chr6:25408252:C:T	0	25408252	T	C
6	chr6:25408710:C:T	0	25408710	T	C
6	chr6:25409086:T:C	0	25409086	C	T
6	chr6:25409231:G:A	0	25409231	A	G
6	chr6:25409557:G:A	0	25409557	A	G
6	chr6:25409618:C:T	0	25409618	T	C
6	chr6:25409849:C:T	0	25409849	T	C
6	chr6:25409934:G:A	0	25409934	A	G
6	chr6:25410318:A:G	0	25410318	G	A
6	chr6:25410726:C:G	0	25410726	G	C
6	chr6:25410799:C:T	0	25410799	T	C
6	chr6:25411186:G:A	0	25411186	A	G
6	chr6:25411207:C:A	0	25411207	A	C
6	chr6:25411236:G:A	0	25411236	A	G
6	chr6:25411836:T:C	0	25411836	C	T
6	chr6:25412029:T:C	0	25412029	C	T
6	chr6:25412308:T:C	0	25412308	C	T
6	chr6:25412400:G:A	0	25412400	A	G
6	chr6:25412474:C:T	0	25412474	T	C
6	chr6:25412573:A:G	0	25412573	G	A
6	chr6:25412583:G:A	0	25412583	A	G
6	chr6:25412713:A:AG	0	25412713	AG	A
6	chr6:25412759:T:C	0	25412759	C	T
6	chr6:25413188:C:T	0	25413188	T	C
6	chr6:25413600:G:A	0	25413600	A	G
6	chr6:25413935:G:C	0	25413935	C	G
6	chr6:25413945:A:G	0	25413945	G	A
6	chr6:25414097:A:G	0	25414097	G	A
6	chr6:25414184:C:T	0	25414184	T	C
6	chr6:25414191:C:T	0	25414191	T	C
6	chr6:25414309:T:C	0	25414309	C	T
6	chr6:25414618:G:A	0	25414618	A	G
6	chr6:25414889:C:A	0	25414889	A	C
6	chr6:25415617:A:G	0	25415617	G	A
6	chr6:25415777:T:G	0	25415777	G	T
6	chr6:25415827:G:A	0	25415827	A	G
6	chr6:25415934:G:A	0	25415934	A	G
6	chr6:25416090:C:T	0	25416090	T	C
6	chr6:25416672:A:T	0	25416672	T	A
6	chr6:25416884:A:G	0	25416884	G	A
6	chr6:25417195:G:T	0	25417195	T	G
6	chr6:25417217:A:G	0	25417217	G	A
6	chr6:25417728:A:G	0	25417728	G	A
6	chr6:25418029:C:T	0	25418029	T	C
6	chr6:25418067:A:G	0	25418067	G	A
6	chr6:25418176:A:G	0	25418176	G	A
6	chr6:25418343:A:C	0	25418343	C	A
6	chr6:25418908:C:T	0	25418908	T	C
6	chr6:25419040:G:A	0	25419040	A	G
6	chr6:25419090:A:G	0	25419090	G	A
6	chr6:25419130:G:A	0	25419130	A	G
6	chr6:25419469:G:A	0	25419469	A	G
6	chr6:25419635:T:C	0	25419635	C	T
6	chr6:25419652:A:G	0	25419652	G	A
6	chr6:25420116:C:G	0	25420116	G	C
6	chr6:25420122:A:C	0	25420122	C	A
6	chr6:25420567:CCGA:C	0	25420567	C	CCGA
6	chr6:25420787:G:A	0	25420787	A	G
6	chr6:25420954:C:T	0	25420954	T	C
6	chr6:25421097:C:T	0	25421097	T	C
6	chr6:25421519:A:G	0	25421519	G	A
6	chr6:25421906:G:T	0	25421906	T	G
6	chr6:25421967:A:G	0	25421967	G	A
6	chr6:25422125:C:T	0	25422125	T	C
6	chr6:25422172:A:G	0	25422172	G	A
6	chr6:25422624:C:T	0	25422624	T	C
6	chr6:25422733:C:T	0	25422733	T	C
6	chr6:25423445:C:T	0	25423445	T	C
6	chr6:25423505:A:C	0	25423505	C	A
6	chr6:25423651:C:T	0	25423651	T	C
6	chr6:25423963:A:G	0	25423963	G	A
6	chr6:25423982:G:A	0	25423982	A	G
6	chr6:25424028:G:A	0	25424028	A	G
6	chr6:25424099:G:A	0	25424099	A	G
6	chr6:25424778:A:T	0	25424778	T	A
6	chr6:25425028:T:C	0	25425028	C	T
6	chr6:25425833:T:C	0	25425833	C	T
6	chr6:25426540:G:A	0	25426540	A	G
6	chr6:25426630:T:G	0	25426630	G	T
6	chr6:25426764:G:T	0	25426764	T	G
6	chr6:25426865:G:T	0	25426865	T	G
6	chr6:25427630:C:T	0	25427630	T	C
6	chr6:25427932:A:G	0	25427932	G	A
6	chr6:25428472:C:T	0	25428472	T	C
6	chr6:25428883:C:A	0	25428883	A	C
6	chr6:25429534:T:C	0	25429534	C	T
6	chr6:25429662:C:G	0	25429662	G	C
6	chr6:25429921:T:C	0	25429921	C	T
6	chr6:25430403:T:C	0	25430403	C	T
6	chr6:25430408:C:A	0	25430408	A	C
6	chr6:25430668:C:T	0	25430668	T	C
6	chr6:25430684:G:C	0	25430684	C	G
6	chr6:25431151:T:C	0	25431151	C	T
6	chr6:25431270:G:GTC	0	25431270	GTC	G
6	chr6:25431346:G:A	0	25431346	A	G
6	chr6:25431437:C:G	0	25431437	G	C
6	chr6:25431543:G:T	0	25431543	T	G
6	chr6:25432428:T:C	0	25432428	C	T
6	chr6:25432541:C:T	0	25432541	T	C
6	chr6:25434015:C:T	0	25434015	T	C
6	chr6:25434242:A:T	0	25434242	T	A
6	chr6:25434290:G:A	0	25434290	A	G
6	chr6:25434604:A:G	0	25434604	G	A
6	chr6:25434614:C:T	0	25434614	T	C
6	chr6:25434956:A:G	0	25434956	G	A
6	chr6:25435296:T:C	0	25435296	C	T
6	chr6:25435426:AT:A	0	25435426	A	AT
6	chr6:25435644:G:A	0	25435644	A	G
6	chr6:25436097:A:G	0	25436097	G	A
6	chr6:25436727:T:C	0	25436727	C	T
6	chr6:25437042:A:G	0	25437042	G	A
6	chr6:25437478:T:A	0	25437478	A	T
6	chr6:25437574:C:T	0	25437574	T	C
6	chr6:25437758:C:T	0	25437758	T	C
6	chr6:25437789:T:C	0	25437789	C	T
6	chr6:25438193:C:T	0	25438193	T	C
6	chr6:25438927:A:C	0	25438927	C	A
6	chr6:25439264:T:C	0	25439264	C	T
6	chr6:25439408:A:G	0	25439408	G	A
6	chr6:25440244:G:A	0	25440244	A	G
6	chr6:25440250:G:A	0	25440250	A	G
6	chr6:25440862:C:T	0	25440862	T	C
6	chr6:25441623:G:A	0	25441623	A	G
6	chr6:25442236:G:A	0	25442236	A	G
6	chr6:25442761:G:A	0	25442761	A	G
6	chr6:25442811:G:A	0	25442811	A	G
6	chr6:25443577:G:A	0	25443577	A	G
6	chr6:25444190:G:A	0	25444190	A	G
6	chr6:25444386:A:T	0	25444386	T	A
6	chr6:25444533:C:T	0	25444533	T	C
6	chr6:25445041:C:T	0	25445041	T	C
6	chr6:25445074:C:T	0	25445074	T	C
6	chr6:25445674:A:G	0	25445674	G	A
6	chr6:25446055:A:G	0	25446055	G	A
6	chr6:25446080:G:T	0	25446080	T	G
6	chr6:25447041:G:A	0	25447041	A	G
6	chr6:25447289:C:A	0	25447289	A	C
6	chr6:25447983:C:T	0	25447983	T	C
6	chr6:25448009:G:A	0	25448009	A	G
6	chr6:25448852:T:G	0	25448852	G	T
6	chr6:25449041:T:C	0	25449041	C	T
6	chr6:25449876:G:T	0	25449876	T	G
6	chr6:25451312:A:G	0	25451312	G	A
6	chr6:25451520:T:G	0	25451520	G	T
6	chr6:25452422:C:T	0	25452422	T	C
6	chr6:25452555:T:C	0	25452555	C	T
6	chr6:25452829:A:G	0	25452829	G	A
6	chr6:25454640:AC:A	0	25454640	A	AC
6	chr6:25454641:C:A	0	25454641	A	C
6	chr6:25454787:C:T	0	25454787	T	C
6	chr6:25455191:G:A	0	25455191	A	G
6	chr6:25455679:C:T	0	25455679	T	C
6	chr6:25456685:C:T	0	25456685	T	C
6	chr6:25457023:C:A	0	25457023	A	C
6	chr6:25457560:C:T	0	25457560	T	C
6	chr6:25457989:C:T	0	25457989	T	C
6	chr6:25460450:T:G	0	25460450	G	T
6	chr6:25461640:A:G	0	25461640	G	A
6	chr6:25462368:A:G	0	25462368	G	A
6	chr6:25462596:T:C	0	25462596	C	T
6	chr6:25463136:T:C	0	25463136	C	T
6	chr6:25463347:A:G	0	25463347	G	A
6	chr6:25463584:C:CA	0	25463584	CA	C
6	chr6:25463971:C:T	0	25463971	T	C
6	chr6:25464111:T:C	0	25464111	C	T
6	chr6:25464264:T:C	0	25464264	C	T
6	chr6:25466017:A:G	0	25466017	G	A
6	chr6:25466227:T:C	0	25466227	C	T
6	chr6:25466661:A:G	0	25466661	G	A
6	chr6:25466715:T:C	0	25466715	C	T
6	chr6:25467033:A:G	0	25467033	G	A
6	chr6:25467158:CAA:C	0	25467158	C	CAA
6	chr6:25467294:G:A	0	25467294	A	G
6	chr6:25467742:T:C	0	25467742	C	T
6	chr6:25468597:G:A	0	25468597	A	G
6	chr6:25468892:G:A	0	25468892	A	G
6	chr6:25469103:T:A	0	25469103	A	T
6	chr6:25469434:G:A	0	25469434	A	G
6	chr6:25470019:T:C	0	25470019	C	T
6	chr6:25472262:A:G	0	25472262	G	A
6	chr6:25472509:C:T	0	25472509	T	C
6	chr6:25472836:A:G	0	25472836	G	A
6	chr6:25473185:A:G	0	25473185	G	A
6	chr6:25473556:A:G	0	25473556	G	A
6	chr6:25474903:T:C	0	25474903	C	T
6	chr6:25475562:A:G	0	25475562	G	A
6	chr6:25475597:C:T	0	25475597	T	C
6	chr6:25475761:C:A	0	25475761	A	C
6	chr6:25476324:C:A	0	25476324	A	C
6	chr6:25476418:T:C	0	25476418	C	T
6	chr6:25476490:T:C	0	25476490	C	T
6	chr6:25477079:T:C	0	25477079	C	T
6	chr6:25477761:T:C	0	25477761	C	T
6	chr6:25478313:C:T	0	25478313	T	C
6	chr6:25478383:G:A	0	25478383	A	G
6	chr6:25479571:T:C	0	25479571	C	T
6	chr6:25480139:G:A	0	25480139	A	G
6	chr6:25481003:T:G	0	25481003	G	T
6	chr6:25481763:G:A	0	25481763	A	G
6	chr6:25482448:A:G	0	25482448	G	A
6	chr6:25483172:C:T	0	25483172	T	C
6	chr6:25483269:CT:C	0	25483269	C	CT
6	chr6:25485786:T:C	0	25485786	C	T
6	chr6:25486384:C:T	0	25486384	T	C
6	chr6:25486398:C:A	0	25486398	A	C
6	chr6:25487297:T:C	0	25487297	C	T
6	chr6:25488150:A:T	0	25488150	T	A
6	chr6:25488355:C:T	0	25488355	T	C
6	chr6:25489225:T:C	0	25489225	C	T
6	chr6:25489861:C:T	0	25489861	T	C
6	chr6:25490779:A:G	0	25490779	G	A
6	chr6:25491579:C:G	0	25491579	G	C
6	chr6:25492068:C:T	0	25492068	T	C
6	chr6:25492136:A:G	0	25492136	G	A
6	chr6:25493890:C:T	0	25493890	T	C
6	chr6:25494275:A:G	0	25494275	G	A
6	chr6:25494438:G:T	0	25494438	T	G
6	chr6:25494568:G:A	0	25494568	A	G
6	chr6:25494728:G:C	0	25494728	C	G
6	chr6:25494990:C:T	0	25494990	T	C
6	chr6:25499667:C:T	0	25499667	T	C
6	chr6:25500767:T:A	0	25500767	A	T
6	chr6:25500802:T:C	0	25500802	C	T
6	chr6:25503370:A:G	0	25503370	G	A
6	chr6:25503623:T:C	0	25503623	C	T
6	chr6:25504334:C:T	0	25504334	T	C
6	chr6:25504649:C:T	0	25504649	T	C
6	chr6:25505215:G:A	0	25505215	A	G
6	chr6:25505389:C:T	0	25505389	T	C
6	chr6:25505537:G:A	0	25505537	A	G
6	chr6:25505930:G:A	0	25505930	A	G
6	chr6:25506086:G:T	0	25506086	T	G
6	chr6:25506170:C:T	0	25506170	T	C
6	chr6:25506187:A:G	0	25506187	G	A
6	chr6:25506575:G:A	0	25506575	A	G
6	chr6:25506744:A:T	0	25506744	T	A
6	chr6:25506781:C:T	0	25506781	T	C
6	chr6:25507212:G:A	0	25507212	A	G
6	chr6:25507272:T:C	0	25507272	C	T
6	chr6:25507356:G:A	0	25507356	A	G
6	chr6:25507396:A:G	0	25507396	G	A
6	chr6:25507411:T:G	0	25507411	G	T
6	chr6:25507556:T:A	0	25507556	A	T
6	chr6:25507634:T:G	0	25507634	G	T
6	chr6:25507758:CTT:C	0	25507758	C	CTT
6	chr6:25508254:T:C	0	25508254	C	T
6	chr6:25508368:C:T	0	25508368	T	C
6	chr6:25508401:T:G	0	25508401	G	T
6	chr6:25508640:T:C	0	25508640	C	T
6	chr6:25508737:T:C	0	25508737	C	T
6	chr6:25508780:G:GAT	0	25508780	GAT	G
6	chr6:25509128:AG:A	0	25509128	A	AG
6	chr6:25509432:T:C	0	25509432	C	T
6	chr6:25509748:T:C	0	25509748	C	T
6	chr6:25509823:A:G	0	25509823	G	A
6	chr6:25509830:G:C	0	25509830	C	G
6	chr6:25509935:C:T	0	25509935	T	C
6	chr6:25510008:G:A	0	25510008	A	G
6	chr6:25510072:A:G	0	25510072	G	A
6	chr6:25510421:A:G	0	25510421	G	A
6	chr6:25510468:CAT:C	0	25510468	C	CAT
6	chr6:25510780:C:CAT	0	25510780	CAT	C
6	chr6:25510987:A:G	0	25510987	G	A
6	chr6:25511081:G:A	0	25511081	A	G
6	chr6:25511096:T:A	0	25511096	A	T
6	chr6:25511651:C:T	0	25511651	T	C
6	chr6:25511684:C:T	0	25511684	T	C
6	chr6:25511728:A:G	0	25511728	G	A
6	chr6:25511779:A:G	0	25511779	G	A
6	chr6:25511835:A:T	0	25511835	T	A
6	chr6:25512010:T:G	0	25512010	G	T
6	chr6:25512018:G:A	0	25512018	A	G
6	chr6:25512092:A:G	0	25512092	G	A
6	chr6:25512138:G:A	0	25512138	A	G
6	chr6:25512174:G:A	0	25512174	A	G
6	chr6:25512237:A:G	0	25512237	G	A
6	chr6:25512380:A:G	0	25512380	G	A
6	chr6:25512461:C:T	0	25512461	T	C
6	chr6:25512476:G:C	0	25512476	C	G
6	chr6:25512696:A:G	0	25512696	G	A
6	chr6:25512719:G:T	0	25512719	T	G
6	chr6:25512738:A:G	0	25512738	G	A
6	chr6:25512870:A:T	0	25512870	T	A
6	chr6:25512919:T:C	0	25512919	C	T
6	chr6:25513012:C:T	0	25513012	T	C
6	chr6:25513048:G:A	0	25513048	A	G
6	chr6:25513116:C:T	0	25513116	T	C
6	chr6:25513507:A:G	0	25513507	G	A
6	chr6:25513741:C:T	0	25513741	T	C
6	chr6:25513951:G:A	0	25513951	A	G
6	chr6:25513988:A:C	0	25513988	C	A
6	chr6:25514260:C:T	0	25514260	T	C
6	chr6:25514304:T:G	0	25514304	G	T
6	chr6:25514370:A:C	0	25514370	C	A
6	chr6:25514419:C:T	0	25514419	T	C
6	chr6:25514880:C:T	0	25514880	T	C
6	chr6:25515006:G:A	0	25515006	A	G
6	chr6:25515222:C:A	0	25515222	A	C
6	chr6:25515348:T:A	0	25515348	A	T
6	chr6:25515406:G:T	0	25515406	T	G
6	chr6:25515930:G:A	0	25515930	A	G
6	chr6:25516289:TCAAAACC:T	0	25516289	T	TCAAAACC
6	chr6:25516567:A:G	0	25516567	G	A
6	chr6:25517144:C:T	0	25517144	T	C
6	chr6:25517145:G:A	0	25517145	A	G
6	chr6:25517661:A:G	0	25517661	G	A
6	chr6:25517695:G:C	0	25517695	C	G
6	chr6:25517969:G:C	0	25517969	C	G
6	chr6:25518339:A:T	0	25518339	T	A
6	chr6:25519044:T:G	0	25519044	G	T
6	chr6:25519191:G:C	0	25519191	C	G
6	chr6:25519287:G:A	0	25519287	A	G
6	chr6:25519673:C:T	0	25519673	T	C
6	chr6:25519866:G:A	0	25519866	A	G
6	chr6:25519897:G:A	0	25519897	A	G
6	chr6:25519982:T:C	0	25519982	C	T
6	chr6:25520508:G:T	0	25520508	T	G
6	chr6:25520544:A:G	0	25520544	G	A
6	chr6:25521156:G:A	0	25521156	A	G
6	chr6:25522215:A:G	0	25522215	G	A
6	chr6:25522485:T:C	0	25522485	C	T
6	chr6:25524850:A:G	0	25524850	G	A
6	chr6:25524892:T:C	0	25524892	C	T
6	chr6:25524896:A:G	0	25524896	G	A
6	chr6:25525101:A:G	0	25525101	G	A
6	chr6:25525141:C:G	0	25525141	G	C
6	chr6:25526091:C:T	0	25526091	T	C
6	chr6:25526328:A:G	0	25526328	G	A
6	chr6:25526474:T:C	0	25526474	C	T
6	chr6:25527735:T:C	0	25527735	C	T
6	chr6:25528685:T:C	0	25528685	C	T
6	chr6:25529421:A:G	0	25529421	G	A
6	chr6:25530341:C:T	0	25530341	T	C
6	chr6:25530905:T:C	0	25530905	C	T
6	chr6:25531140:G:A	0	25531140	A	G
6	chr6:25531697:T:C	0	25531697	C	T
6	chr6:25533099:C:T	0	25533099	T	C
6	chr6:25533702:A:G	0	25533702	G	A
6	chr6:25533789:A:G	0	25533789	G	A
6	chr6:25534449:G:A	0	25534449	A	G
6	chr6:25534527:T:A	0	25534527	A	T
6	chr6:25534684:T:A	0	25534684	A	T
6	chr6:25534804:C:T	0	25534804	T	C
6	chr6:25535384:A:G	0	25535384	G	A
6	chr6:25535408:A:G	0	25535408	G	A
6	chr6:25535701:G:A	0	25535701	A	G
6	chr6:25536709:C:T	0	25536709	T	C
6	chr6:25536922:C:CT	0	25536922	CT	C
6	chr6:25536966:C:T	0	25536966	T	C
6	chr6:25537156:A:G	0	25537156	G	A
6	chr6:25537706:T:C	0	25537706	C	T
6	chr6:25538219:C:G	0	25538219	G	C
6	chr6:25538243:C:T	0	25538243	T	C
6	chr6:25538632:C:A	0	25538632	A	C
6	chr6:25538911:A:G	0	25538911	G	A
6	chr6:25540490:C:T	0	25540490	T	C
6	chr6:25540699:G:A	0	25540699	A	G
6	chr6:25541608:A:C	0	25541608	C	A
6	chr6:25543411:G:A	0	25543411	A	G
6	chr6:25543493:A:G	0	25543493	G	A
6	chr6:25543685:T:G	0	25543685	G	T
6	chr6:25544196:T:C	0	25544196	C	T
6	chr6:25545417:CAT:C	0	25545417	C	CAT
6	chr6:25546573:A:G	0	25546573	G	A
6	chr6:25546679:A:C	0	25546679	C	A
6	chr6:25547012:G:A	0	25547012	A	G
6	chr6:25548060:G:A	0	25548060	A	G
6	chr6:25548345:A:G	0	25548345	G	A
6	chr6:25549792:T:C	0	25549792	C	T
6	chr6:25549911:A:G	0	25549911	G	A
6	chr6:25550276:G:A	0	25550276	A	G
6	chr6:25550490:T:C	0	25550490	C	T
6	chr6:25551183:ATGTGTTTAGG:A	0	25551183	A	ATGTGTTTAGG
6	chr6:25551654:T:A	0	25551654	A	T
6	chr6:25551915:G:C	0	25551915	C	G
6	chr6:25552640:C:T	0	25552640	T	C
6	chr6:25553488:G:A	0	25553488	A	G
6	chr6:25553952:C:G	0	25553952	G	C
6	chr6:25555132:A:G	0	25555132	G	A
6	chr6:25555730:AAC:A	0	25555730	A	AAC
6	chr6:25556021:G:A	0	25556021	A	G
6	chr6:25556995:A:G	0	25556995	G	A
6	chr6:25558198:A:G	0	25558198	G	A
6	chr6:25559571:CT:C	0	25559571	C	CT
6	chr6:25559670:A:G	0	25559670	G	A
6	chr6:25561402:G:A	0	25561402	A	G
6	chr6:25561686:T:C	0	25561686	C	T
6	chr6:25564122:A:G	0	25564122	G	A
6	chr6:25565794:G:A	0	25565794	A	G
6	chr6:25566275:C:T	0	25566275	T	C
6	chr6:25566300:A:G	0	25566300	G	A
6	chr6:25567889:A:C	0	25567889	C	A
6	chr6:25568353:G:A	0	25568353	A	G
6	chr6:25568714:T:C	0	25568714	C	T
6	chr6:25569482:A:G	0	25569482	G	A
6	chr6:25571105:T:G	0	25571105	G	T
6	chr6:25571198:A:G	0	25571198	G	A
6	chr6:25571854:C:G	0	25571854	G	C
6	chr6:25572017:A:G	0	25572017	G	A
6	chr6:25572302:A:C	0	25572302	C	A
6	chr6:25572501:G:C	0	25572501	C	G
6	chr6:25572940:A:C	0	25572940	C	A
6	chr6:25573401:A:ACCT	0	25573401	ACCT	A
6	chr6:25574825:A:C	0	25574825	C	A
6	chr6:25575286:C:T	0	25575286	T	C
6	chr6:25576428:C:CA	0	25576428	CA	C
6	chr6:25577612:A:T	0	25577612	T	A
6	chr6:25577677:G:C	0	25577677	C	G
6	chr6:25578205:T:C	0	25578205	C	T
6	chr6:25578948:T:G	0	25578948	G	T
6	chr6:25579618:A:G	0	25579618	G	A
6	chr6:25579625:A:G	0	25579625	G	A
6	chr6:25580593:C:T	0	25580593	T	C
6	chr6:25582484:C:G	0	25582484	G	C
6	chr6:25582529:C:G	0	25582529	G	C
6	chr6:25582875:C:T	0	25582875	T	C
6	chr6:25585289:A:G	0	25585289	G	A
6	chr6:25585616:T:C	0	25585616	C	T
6	chr6:25585713:G:A	0	25585713	A	G
6	chr6:25588552:C:T	0	25588552	T	C
6	chr6:25588587:C:T	0	25588587	T	C
6	chr6:25588937:A:G	0	25588937	G	A
6	chr6:25589291:T:G	0	25589291	G	T
6	chr6:25589364:G:A	0	25589364	A	G
6	chr6:25589870:A:G	0	25589870	G	A
6	chr6:25589996:T:C	0	25589996	C	T
6	chr6:25590083:C:T	0	25590083	T	C
6	chr6:25590325:T:C	0	25590325	C	T
6	chr6:25590623:G:C	0	25590623	C	G
6	chr6:25590624:A:T	0	25590624	T	A
6	chr6:25591182:C:T	0	25591182	T	C
6	chr6:25592319:T:G	0	25592319	G	T
6	chr6:25594151:C:T	0	25594151	T	C
6	chr6:25595269:C:CT	0	25595269	CT	C
6	chr6:25596422:T:G	0	25596422	G	T
6	chr6:25596815:A:T	0	25596815	T	A
6	chr6:25596973:AC:A	0	25596973	A	AC
6	chr6:25598910:T:C	0	25598910	C	T
6	chr6:25598915:G:A	0	25598915	A	G
6	chr6:25598992:A:G	0	25598992	G	A
6	chr6:25599006:C:T	0	25599006	T	C
6	chr6:25599963:T:C	0	25599963	C	T
6	chr6:25600005:A:G	0	25600005	G	A
6	chr6:25600374:A:G	0	25600374	G	A
6	chr6:25600599:T:C	0	25600599	C	T
6	chr6:25600740:G:A	0	25600740	A	G
6	chr6:25600861:T:C	0	25600861	C	T
6	chr6:25600897:T:A	0	25600897	A	T
6	chr6:25601137:G:A	0	25601137	A	G
6	chr6:25601732:C:A	0	25601732	A	C
6	chr6:25601766:T:C	0	25601766	C	T
6	chr6:25602249:C:G	0	25602249	G	C
6	chr6:25602333:G:A	0	25602333	A	G
6	chr6:25602474:A:G	0	25602474	G	A
6	chr6:25602547:T:C	0	25602547	C	T
6	chr6:25602698:T:G	0	25602698	G	T
6	chr6:25602872:A:G	0	25602872	G	A
6	chr6:25602874:G:A	0	25602874	A	G
6	chr6:25603394:G:A	0	25603394	A	G
6	chr6:25603493:A:G	0	25603493	G	A
6	chr6:25603965:C:A	0	25603965	A	C
6	chr6:25604265:A:G	0	25604265	G	A
6	chr6:25604487:G:A	0	25604487	A	G
6	chr6:25604863:G:A	0	25604863	A	G
6	chr6:25605284:T:C	0	25605284	C	T
6	chr6:25605358:TAATAA:T	0	25605358	T	TAATAA
6	chr6:25605690:C:T	0	25605690	T	C
6	chr6:25605953:G:A	0	25605953	A	G
6	chr6:25606444:C:T	0	25606444	T	C
6	chr6:25607137:C:T	0	25607137	T	C
6	chr6:25607343:A:G	0	25607343	G	A
6	chr6:25607648:A:G	0	25607648	G	A
6	chr6:25607740:A:G	0	25607740	G	A
6	chr6:25607781:C:T	0	25607781	T	C
6	chr6:25607987:T:C	0	25607987	C	T
6	chr6:25608131:T:C	0	25608131	C	T
6	chr6:25608142:G:A	0	25608142	A	G
6	chr6:25608146:G:A	0	25608146	A	G
6	chr6:25609050:T:G	0	25609050	G	T
6	chr6:25609249:G:A	0	25609249	A	G
6	chr6:25609415:G:A	0	25609415	A	G
6	chr6:25609510:A:G	0	25609510	G	A
6	chr6:25609528:C:T	0	25609528	T	C
6	chr6:25610387:A:G	0	25610387	G	A
6	chr6:25611598:A:G	0	25611598	G	A
6	chr6:25612455:A:C	0	25612455	C	A
6	chr6:25614974:T:C	0	25614974	C	T
6	chr6:25615119:G:A	0	25615119	A	G
6	chr6:25615360:T:C	0	25615360	C	T
6	chr6:25616004:C:G	0	25616004	G	C
6	chr6:25616225:A:G	0	25616225	G	A
6	chr6:25616252:T:C	0	25616252	C	T
6	chr6:25616424:A:G	0	25616424	G	A
6	chr6:25616459:T:C	0	25616459	C	T
6	chr6:25616460:G:A	0	25616460	A	G
6	chr6:25617063:G:A	0	25617063	A	G
6	chr6:25617217:A:G	0	25617217	G	A
6	chr6:25617316:T:G	0	25617316	G	T
6	chr6:25618258:A:G	0	25618258	G	A
6	chr6:25618779:A:C	0	25618779	C	A
6	chr6:25620890:C:T	0	25620890	T	C
6	chr6:25621610:TG:T	0	25621610	T	TG
6	chr6:25621877:A:G	0	25621877	G	A
6	chr6:25621888:C:T	0	25621888	T	C
6	chr6:25621984:G:A	0	25621984	A	G
6	chr6:25622330:A:G	0	25622330	G	A
6	chr6:25624122:C:T	0	25624122	T	C
6	chr6:25624172:A:T	0	25624172	T	A
6	chr6:25624188:G:A	0	25624188	A	G
6	chr6:25625367:A:C	0	25625367	C	A
6	chr6:25625508:A:G	0	25625508	G	A
6	chr6:25626411:A:G	0	25626411	G	A
6	chr6:25626618:T:A	0	25626618	A	T
6	chr6:25626739:T:C	0	25626739	C	T
6	chr6:25627430:C:T	0	25627430	T	C
6	chr6:25627459:C:T	0	25627459	T	C
6	chr6:25628217:G:A	0	25628217	A	G
6	chr6:25628283:G:A	0	25628283	A	G
6	chr6:25628460:G:A	0	25628460	A	G
6	chr6:25628696:C:A	0	25628696	A	C
6	chr6:25628931:A:G	0	25628931	G	A
6	chr6:25629519:A:G	0	25629519	G	A
6	chr6:25629863:G:A	0	25629863	A	G
6	chr6:25629908:T:C	0	25629908	C	T
6	chr6:25630321:C:T	0	25630321	T	C
6	chr6:25630825:G:C	0	25630825	C	G
6	chr6:25630951:C:T	0	25630951	T	C
6	chr6:25631967:C:T	0	25631967	T	C
6	chr6:25632114:T:C	0	25632114	C	T
6	chr6:25632523:A:G	0	25632523	G	A
6	chr6:25632824:T:C	0	25632824	C	T
6	chr6:25633204:C:T	0	25633204	T	C
6	chr6:25633601:A:C	0	25633601	C	A
6	chr6:25633805:A:G	0	25633805	G	A
6	chr6:25633882:G:A	0	25633882	A	G
6	chr6:25634139:C:T	0	25634139	T	C
6	chr6:25634212:T:C	0	25634212	C	T
6	chr6:25635172:C:T	0	25635172	T	C
6	chr6:25636512:A:G	0	25636512	G	A
6	chr6:25636687:T:C	0	25636687	C	T
6	chr6:25636889:A:G	0	25636889	G	A
6	chr6:25636980:T:C	0	25636980	C	T
6	chr6:25637240:C:T	0	25637240	T	C
6	chr6:25637405:T:TC	0	25637405	TC	T
6	chr6:25637480:C:T	0	25637480	T	C
6	chr6:25637701:G:A	0	25637701	A	G
6	chr6:25637839:G:A	0	25637839	A	G
6	chr6:25637983:A:G	0	25637983	G	A
6	chr6:25638236:A:T	0	25638236	T	A
6	chr6:25638241:C:T	0	25638241	T	C
6	chr6:25639432:T:C	0	25639432	C	T
6	chr6:25639938:C:T	0	25639938	T	C
6	chr6:25640446:A:G	0	25640446	G	A
6	chr6:25640499:C:T	0	25640499	T	C
6	chr6:25640972:T:C	0	25640972	C	T
6	chr6:25641408:A:T	0	25641408	T	A
6	chr6:25641637:C:A	0	25641637	A	C
6	chr6:25641872:A:G	0	25641872	G	A
6	chr6:25642015:A:G	0	25642015	G	A
6	chr6:25642016:T:C	0	25642016	C	T
6	chr6:25642349:G:A	0	25642349	A	G
6	chr6:25642763:C:A	0	25642763	A	C
6	chr6:25643564:C:A	0	25643564	A	C
6	chr6:25643975:C:T	0	25643975	T	C
6	chr6:25644776:G:A	0	25644776	A	G
6	chr6:25645134:C:T	0	25645134	T	C
6	chr6:25645235:A:G	0	25645235	G	A
6	chr6:25645774:A:C	0	25645774	C	A
6	chr6:25645917:G:A	0	25645917	A	G
6	chr6:25646032:G:GACAA	0	25646032	GACAA	G
6	chr6:25646568:C:T	0	25646568	T	C
6	chr6:25646715:G:A	0	25646715	A	G
6	chr6:25647052:C:T	0	25647052	T	C
6	chr6:25647067:C:T	0	25647067	T	C
6	chr6:25647126:A:T	0	25647126	T	A
6	chr6:25647344:G:A	0	25647344	A	G
6	chr6:25649753:C:A	0	25649753	A	C
6	chr6:25649868:C:T	0	25649868	T	C
6	chr6:25650589:T:A	0	25650589	A	T
6	chr6:25651035:A:G	0	25651035	G	A
6	chr6:25651422:C:G	0	25651422	G	C
6	chr6:25651436:T:C	0	25651436	C	T
6	chr6:25651997:C:A	0	25651997	A	C
6	chr6:25652340:AG:A	0	25652340	A	AG
6	chr6:25652862:G:T	0	25652862	T	G
6	chr6:25653173:A:G	0	25653173	G	A
6	chr6:25653208:T:G	0	25653208	G	T
6	chr6:25653597:T:C	0	25653597	C	T
6	chr6:25653614:T:G	0	25653614	G	T
6	chr6:25654000:T:A	0	25654000	A	T
6	chr6:25654037:T:A	0	25654037	A	T
6	chr6:25654831:C:T	0	25654831	T	C
6	chr6:25654876:T:C	0	25654876	C	T
6	chr6:25655447:G:A	0	25655447	A	G
6	chr6:25655611:T:G	0	25655611	G	T
6	chr6:25657063:A:G	0	25657063	G	A
6	chr6:25657175:A:T	0	25657175	T	A
6	chr6:25657235:A:C	0	25657235	C	A
6	chr6:25657362:A:G	0	25657362	G	A
6	chr6:25658352:T:C	0	25658352	C	T
6	chr6:25658679:T:C	0	25658679	C	T
6	chr6:25658944:G:A	0	25658944	A	G
6	chr6:25658991:G:A	0	25658991	A	G
6	chr6:25660580:C:T	0	25660580	T	C
6	chr6:25660744:A:G	0	25660744	G	A
6	chr6:25660836:G:A	0	25660836	A	G
6	chr6:25661321:T:C	0	25661321	C	T
6	chr6:25662458:G:A	0	25662458	A	G
6	chr6:25662575:T:C	0	25662575	C	T
6	chr6:25662645:A:T	0	25662645	T	A
6	chr6:25663132:C:T	0	25663132	T	C
6	chr6:25663382:T:G	0	25663382	G	T
6	chr6:25663957:T:C	0	25663957	C	T
6	chr6:25664753:T:A	0	25664753	A	T
6	chr6:25664813:C:T	0	25664813	T	C
6	chr6:25665936:G:A	0	25665936	A	G
6	chr6:25666304:T:C	0	25666304	C	T
6	chr6:25666456:T:G	0	25666456	G	T
6	chr6:25666586:C:T	0	25666586	T	C
6	chr6:25666782:A:T	0	25666782	T	A
6	chr6:25667711:G:A	0	25667711	A	G
6	chr6:25668472:T:C	0	25668472	C	T
6	chr6:25668929:G:A	0	25668929	A	G
6	chr6:25668955:C:T	0	25668955	T	C
6	chr6:25669050:G:T	0	25669050	T	G
6	chr6:25669077:G:C	0	25669077	C	G
6	chr6:25669268:A:G	0	25669268	G	A
6	chr6:25669297:G:A	0	25669297	A	G
6	chr6:25669441:G:A	0	25669441	A	G
6	chr6:25670564:T:C	0	25670564	C	T
6	chr6:25670597:C:T	0	25670597	T	C
6	chr6:25670718:A:G	0	25670718	G	A
6	chr6:25671037:AAG:A	0	25671037	A	AAG
6	chr6:25671398:CT:C	0	25671398	C	CT
6	chr6:25671645:C:T	0	25671645	T	C
6	chr6:25672669:A:G	0	25672669	G	A
6	chr6:25673045:A:G	0	25673045	G	A
6	chr6:25673533:G:A	0	25673533	A	G
6	chr6:25674497:T:C	0	25674497	C	T
6	chr6:25674507:G:A	0	25674507	A	G
6	chr6:25674691:A:G	0	25674691	G	A
6	chr6:25675140:C:T	0	25675140	T	C
6	chr6:25675536:T:G	0	25675536	G	T
6	chr6:25675626:C:T	0	25675626	T	C
6	chr6:25675886:T:C	0	25675886	C	T
6	chr6:25676169:G:A	0	25676169	A	G
6	chr6:25676512:T:C	0	25676512	C	T
6	chr6:25676587:G:A	0	25676587	A	G
6	chr6:25676741:A:C	0	25676741	C	A
6	chr6:25676768:TTTCCATCCCCTC:T	0	25676768	T	TTTCCATCCCCTC
6	chr6:25677108:C:G	0	25677108	G	C
6	chr6:25677705:A:G	0	25677705	G	A
6	chr6:25678450:C:T	0	25678450	T	C
6	chr6:25678683:A:T	0	25678683	T	A
6	chr6:25679430:A:G	0	25679430	G	A
6	chr6:25679732:A:G	0	25679732	G	A
6	chr6:25679899:AAAT:A	0	25679899	A	AAAT
6	chr6:25680045:CAA:C	0	25680045	C	CAA
6	chr6:25680103:A:C	0	25680103	C	A
6	chr6:25680913:C:T	0	25680913	T	C
6	chr6:25681525:G:A	0	25681525	A	G
6	chr6:25683052:A:C	0	25683052	C	A
6	chr6:25683726:C:T	0	25683726	T	C
6	chr6:25684051:A:G	0	25684051	G	A
6	chr6:25684378:C:T	0	25684378	T	C
6	chr6:25685083:T:C	0	25685083	C	T
6	chr6:25685488:A:G	0	25685488	G	A
6	chr6:25685529:G:A	0	25685529	A	G
6	chr6:25685661:A:G	0	25685661	G	A
6	chr6:25686177:C:T	0	25686177	T	C
6	chr6:25687351:T:C	0	25687351	C	T
6	chr6:25689259:G:C	0	25689259	C	G
6	chr6:25690062:G:A	0	25690062	A	G
6	chr6:25690708:C:A	0	25690708	A	C
6	chr6:25691134:C:T	0	25691134	T	C
6	chr6:25691670:G:A	0	25691670	A	G
6	chr6:25691793:T:C	0	25691793	C	T
6	chr6:25693046:C:T	0	25693046	T	C
6	chr6:25693674:TTAAC:T	0	25693674	T	TTAAC
6	chr6:25694263:T:G	0	25694263	G	T
6	chr6:25694456:T:C	0	25694456	C	T
6	chr6:25694574:A:G	0	25694574	G	A
6	chr6:25694776:C:T	0	25694776	T	C
6	chr6:25695213:G:T	0	25695213	T	G
6	chr6:25695592:T:C	0	25695592	C	T
6	chr6:25695963:T:C	0	25695963	C	T
6	chr6:25696383:T:A	0	25696383	A	T
6	chr6:25698253:C:T	0	25698253	T	C
6	chr6:25698566:A:T	0	25698566	T	A
6	chr6:25698895:C:T	0	25698895	T	C
6	chr6:25699771:A:G	0	25699771	G	A
6	chr6:25700114:G:A	0	25700114	A	G
6	chr6:25700122:G:A	0	25700122	A	G
6	chr6:25701490:G:A	0	25701490	A	G
6	chr6:25701675:G:A	0	25701675	A	G
6	chr6:25702220:G:A	0	25702220	A	G
6	chr6:25702541:C:T	0	25702541	T	C
6	chr6:25702837:A:G	0	25702837	G	A
6	chr6:25702856:T:TA	0	25702856	TA	T
6	chr6:25702960:G:A	0	25702960	A	G
6	chr6:25703058:T:G	0	25703058	G	T
6	chr6:25703301:A:C	0	25703301	C	A
6	chr6:25703383:G:A	0	25703383	A	G
6	chr6:25703428:A:T	0	25703428	T	A
6	chr6:25703504:T:C	0	25703504	C	T
6	chr6:25703839:A:G	0	25703839	G	A
6	chr6:25703962:C:A	0	25703962	A	C
6	chr6:25705490:C:G	0	25705490	G	C
6	chr6:25705707:C:A	0	25705707	A	C
6	chr6:25705828:G:A	0	25705828	A	G
6	chr6:25705946:T:A	0	25705946	A	T
6	chr6:25706224:T:C	0	25706224	C	T
6	chr6:25706409:A:G	0	25706409	G	A
6	chr6:25706421:AT:A	0	25706421	A	AT
6	chr6:25707408:T:A	0	25707408	A	T
6	chr6:25707459:G:C	0	25707459	C	G
6	chr6:25707779:CA:C	0	25707779	C	CA
6	chr6:25707888:C:T	0	25707888	T	C
6	chr6:25708486:G:T	0	25708486	T	G
6	chr6:25708732:T:C	0	25708732	C	T
6	chr6:25708838:A:G	0	25708838	G	A
6	chr6:25708986:C:T	0	25708986	T	C
6	chr6:25708995:C:T	0	25708995	T	C
6	chr6:25710182:C:T	0	25710182	T	C
6	chr6:25710204:C:T	0	25710204	T	C
6	chr6:25710253:C:T	0	25710253	T	C
6	chr6:25710381:CAAG:C	0	25710381	C	CAAG
6	chr6:25710389:T:C	0	25710389	C	T
6	chr6:25711015:G:A	0	25711015	A	G
6	chr6:25711045:G:A	0	25711045	A	G
6	chr6:25711110:A:G	0	25711110	G	A
6	chr6:25712015:A:G	0	25712015	G	A
6	chr6:25712205:C:A	0	25712205	A	C
6	chr6:25712991:C:T	0	25712991	T	C
6	chr6:25713005:A:G	0	25713005	G	A
6	chr6:25713073:G:A	0	25713073	A	G
6	chr6:25713819:G:A	0	25713819	A	G
6	chr6:25713843:A:C	0	25713843	C	A
6	chr6:25714511:A:G	0	25714511	G	A
6	chr6:25714731:A:G	0	25714731	G	A
6	chr6:25714795:G:A	0	25714795	A	G
6	chr6:25715256:G:A	0	25715256	A	G
6	chr6:25715306:A:G	0	25715306	G	A
6	chr6:25715371:A:G	0	25715371	G	A
6	chr6:25717357:CA:C	0	25717357	C	CA
6	chr6:25717463:C:A	0	25717463	A	C
6	chr6:25717615:C:T	0	25717615	T	C
6	chr6:25718238:A:G	0	25718238	G	A
6	chr6:25718534:T:A	0	25718534	A	T
6	chr6:25719586:C:T	0	25719586	T	C
6	chr6:25719591:C:G	0	25719591	G	C
6	chr6:25719987:C:G	0	25719987	G	C
6	chr6:25720386:GGA:G	0	25720386	G	GGA
6	chr6:25720533:T:C	0	25720533	C	T
6	chr6:25720584:A:G	0	25720584	G	A
6	chr6:25720981:T:G	0	25720981	G	T
6	chr6:25721126:G:A	0	25721126	A	G
6	chr6:25721366:TGACA:T	0	25721366	T	TGACA
6	chr6:25721638:ATAT:A	0	25721638	A	ATAT
6	chr6:25721685:G:A	0	25721685	A	G
6	chr6:25722645:G:A	0	25722645	A	G
6	chr6:25722688:GAAGT:G	0	25722688	G	GAAGT
6	chr6:25723179:G:A	0	25723179	A	G
6	chr6:25723299:G:A	0	25723299	A	G
6	chr6:25724979:C:T	0	25724979	T	C
6	chr6:25725278:A:G	0	25725278	G	A
6	chr6:25725458:T:C	0	25725458	C	T
6	chr6:25725605:A:C	0	25725605	C	A
6	chr6:25725697:C:T	0	25725697	T	C
6	chr6:25725959:C:T	0	25725959	T	C
6	chr6:25725985:G:A	0	25725985	A	G
6	chr6:25725986:G:A	0	25725986	A	G
6	chr6:25726393:C:T	0	25726393	T	C
6	chr6:25726826:A:G	0	25726826	G	A
6	chr6:25727037:C:T	0	25727037	T	C
6	chr6:25727220:G:A	0	25727220	A	G
6	chr6:25727289:G:A	0	25727289	A	G
6	chr6:25727299:T:A	0	25727299	A	T
6	chr6:25727424:C:T	0	25727424	T	C
6	chr6:25727768:C:T	0	25727768	T	C
6	chr6:25727870:C:T	0	25727870	T	C
6	chr6:25727948:C:T	0	25727948	T	C
6	chr6:25729001:G:C	0	25729001	C	G
6	chr6:25730027:T:C	0	25730027	C	T
6	chr6:25730210:C:T	0	25730210	T	C
6	chr6:25730629:A:G	0	25730629	G	A
6	chr6:25730841:T:A	0	25730841	A	T
6	chr6:25731114:A:G	0	25731114	G	A
6	chr6:25731130:T:C	0	25731130	C	T
6	chr6:25731555:C:T	0	25731555	T	C
6	chr6:25732086:C:T	0	25732086	T	C
6	chr6:25732103:A:G	0	25732103	G	A
6	chr6:25732434:G:T	0	25732434	T	G
6	chr6:25732566:G:A	0	25732566	A	G
6	chr6:25733845:A:G	0	25733845	G	A
6	chr6:25734111:C:T	0	25734111	T	C
6	chr6:25734242:C:A	0	25734242	A	C
6	chr6:25734398:A:G	0	25734398	G	A
6	chr6:25734572:T:C	0	25734572	C	T
6	chr6:25734741:A:G	0	25734741	G	A
6	chr6:25734801:T:C	0	25734801	C	T
6	chr6:25735223:C:T	0	25735223	T	C
6	chr6:25735588:C:G	0	25735588	G	C
6	chr6:25735646:A:G	0	25735646	G	A
6	chr6:25735790:A:G	0	25735790	G	A
6	chr6:25736228:G:A	0	25736228	A	G
6	chr6:25736336:T:C	0	25736336	C	T
6	chr6:25736450:G:A	0	25736450	A	G
6	chr6:25737780:G:A	0	25737780	A	G
6	chr6:25737787:C:T	0	25737787	T	C
6	chr6:25737792:C:T	0	25737792	T	C
6	chr6:25738330:T:G	0	25738330	G	T
6	chr6:25738334:AATAG:A	0	25738334	A	AATAG
6	chr6:25738391:T:C	0	25738391	C	T
6	chr6:25738852:C:T	0	25738852	T	C
6	chr6:25738891:T:C	0	25738891	C	T
6	chr6:25739000:A:G	0	25739000	G	A
6	chr6:25739290:C:T	0	25739290	T	C
6	chr6:25739383:TG:T	0	25739383	T	TG
6	chr6:25739416:T:G	0	25739416	G	T
6	chr6:25739442:T:C	0	25739442	C	T
6	chr6:25740274:C:T	0	25740274	T	C
6	chr6:25740594:A:T	0	25740594	T	A
6	chr6:25740599:T:C	0	25740599	C	T
6	chr6:25740799:G:C	0	25740799	C	G
6	chr6:25740805:A:T	0	25740805	T	A
6	chr6:25740882:C:T	0	25740882	T	C
6	chr6:25740988:G:A	0	25740988	A	G
6	chr6:25741065:AAAAT:A	0	25741065	A	AAAAT
6	chr6:25741180:A:G	0	25741180	G	A
6	chr6:25741206:A:G	0	25741206	G	A
6	chr6:25741515:G:T	0	25741515	T	G
6	chr6:25741581:C:G	0	25741581	G	C
6	chr6:25741726:G:A	0	25741726	A	G
6	chr6:25741742:A:G	0	25741742	G	A
6	chr6:25741847:T:C	0	25741847	C	T
6	chr6:25741996:C:T	0	25741996	T	C
6	chr6:25742301:A:T	0	25742301	T	A
6	chr6:25742471:A:G	0	25742471	G	A
6	chr6:25742732:A:G	0	25742732	G	A
6	chr6:25742933:C:T	0	25742933	T	C
6	chr6:25743331:G:A	0	25743331	A	G
6	chr6:25743412:T:A	0	25743412	A	T
6	chr6:25743417:C:T	0	25743417	T	C
6	chr6:25743486:A:G	0	25743486	G	A
6	chr6:25743689:T:TA	0	25743689	TA	T
6	chr6:25743751:C:A	0	25743751	A	C
6	chr6:25744056:G:A	0	25744056	A	G
6	chr6:25744650:A:G	0	25744650	G	A
6	chr6:25745015:A:T	0	25745015	T	A
6	chr6:25745027:A:T	0	25745027	T	A
6	chr6:25745038:T:A	0	25745038	A	T
6	chr6:25745351:A:G	0	25745351	G	A
6	chr6:25745372:A:G	0	25745372	G	A
6	chr6:25745474:T:C	0	25745474	C	T
6	chr6:25745514:T:C	0	25745514	C	T
6	chr6:25745625:G:A	0	25745625	A	G
6	chr6:25745855:G:A	0	25745855	A	G
6	chr6:25746322:G:A	0	25746322	A	G
6	chr6:25746370:CTAAA:C	0	25746370	C	CTAAA
6	chr6:25747180:C:T	0	25747180	T	C
6	chr6:25747614:A:T	0	25747614	T	A
6	chr6:25748873:A:G	0	25748873	G	A
6	chr6:25749046:C:G	0	25749046	G	C
6	chr6:25749084:C:T	0	25749084	T	C
6	chr6:25749107:G:A	0	25749107	A	G
6	chr6:25749220:A:G	0	25749220	G	A
6	chr6:25749492:T:TA	0	25749492	TA	T
6	chr6:25750126:G:A	0	25750126	A	G
6	chr6:25750302:T:C	0	25750302	C	T
6	chr6:25750683:G:T	0	25750683	T	G
6	chr6:25750809:T:A	0	25750809	A	T
6	chr6:25750897:A:C	0	25750897	C	A
6	chr6:25751004:C:G	0	25751004	G	C
6	chr6:25751092:T:A	0	25751092	A	T
6	chr6:25751218:C:G	0	25751218	G	C
6	chr6:25751493:G:A	0	25751493	A	G
6	chr6:25752868:C:T	0	25752868	T	C
6	chr6:25753222:T:C	0	25753222	C	T
6	chr6:25753375:C:T	0	25753375	T	C
6	chr6:25753412:C:T	0	25753412	T	C
6	chr6:25754043:C:T	0	25754043	T	C
6	chr6:25754130:C:CCTT	0	25754130	CCTT	C
6	chr6:25755287:A:G	0	25755287	G	A
6	chr6:25755355:A:G	0	25755355	G	A
6	chr6:25755560:CA:C	0	25755560	C	CA
6	chr6:25756789:A:G	0	25756789	G	A
6	chr6:25757984:C:T	0	25757984	T	C
6	chr6:25758025:T:A	0	25758025	A	T
6	chr6:25758220:G:T	0	25758220	T	G
6	chr6:25758696:T:C	0	25758696	C	T
6	chr6:25758838:G:T	0	25758838	T	G
6	chr6:25759245:T:C	0	25759245	C	T
6	chr6:25759283:G:A	0	25759283	A	G
6	chr6:25759555:T:C	0	25759555	C	T
6	chr6:25759697:C:T	0	25759697	T	C
6	chr6:25759738:C:A	0	25759738	A	C
6	chr6:25760178:C:T	0	25760178	T	C
6	chr6:25760363:G:A	0	25760363	A	G
6	chr6:25761273:C:G	0	25761273	G	C
6	chr6:25761504:G:A	0	25761504	A	G
6	chr6:25761735:C:G	0	25761735	G	C
6	chr6:25762418:C:T	0	25762418	T	C
6	chr6:25762833:C:T	0	25762833	T	C
6	chr6:25762926:T:C	0	25762926	C	T
6	chr6:25762964:A:G	0	25762964	G	A
6	chr6:25763071:T:C	0	25763071	C	T
6	chr6:25763163:T:C	0	25763163	C	T
6	chr6:25763902:A:G	0	25763902	G	A
6	chr6:25763964:A:G	0	25763964	G	A
6	chr6:25764180:G:A	0	25764180	A	G
6	chr6:25764605:G:T	0	25764605	T	G
6	chr6:25764614:G:C	0	25764614	C	G
6	chr6:25764912:A:G	0	25764912	G	A
6	chr6:25765149:G:A	0	25765149	A	G
6	chr6:25765715:A:G	0	25765715	G	A
6	chr6:25766182:TTA:T	0	25766182	T	TTA
6	chr6:25766239:C:G	0	25766239	G	C
6	chr6:25766305:A:G	0	25766305	G	A
6	chr6:25767209:G:A	0	25767209	A	G
6	chr6:25767433:G:A	0	25767433	A	G
6	chr6:25767857:T:C	0	25767857	C	T
6	chr6:25768686:C:T	0	25768686	T	C
6	chr6:25768764:A:G	0	25768764	G	A
6	chr6:25768796:T:C	0	25768796	C	T
6	chr6:25769121:T:C	0	25769121	C	T
6	chr6:25769212:A:T	0	25769212	T	A
6	chr6:25769282:A:G	0	25769282	G	A
6	chr6:25769561:A:C	0	25769561	C	A
6	chr6:25769644:A:C	0	25769644	C	A
6	chr6:25770011:A:G	0	25770011	G	A
6	chr6:25770479:G:A	0	25770479	A	G
6	chr6:25770532:G:C	0	25770532	C	G
6	chr6:25770638:G:A	0	25770638	A	G
6	chr6:25771262:A:T	0	25771262	T	A
6	chr6:25771701:A:G	0	25771701	G	A
6	chr6:25771819:A:G	0	25771819	G	A
6	chr6:25771918:G:T	0	25771918	T	G
6	chr6:25773581:A:G	0	25773581	G	A
6	chr6:25773770:C:T	0	25773770	T	C
6	chr6:25773785:A:G	0	25773785	G	A
6	chr6:25773902:C:T	0	25773902	T	C
6	chr6:25773955:T:C	0	25773955	C	T
6	chr6:25774160:G:A	0	25774160	A	G
6	chr6:25775014:C:A	0	25775014	A	C
6	chr6:25775045:G:C	0	25775045	C	G
6	chr6:25775188:C:A	0	25775188	A	C
6	chr6:25775342:T:A	0	25775342	A	T
6	chr6:25775501:T:C	0	25775501	C	T
6	chr6:25775831:T:C	0	25775831	C	T
6	chr6:25775832:T:C	0	25775832	C	T
6	chr6:25776062:T:C	0	25776062	C	T
6	chr6:25776721:G:A	0	25776721	A	G
6	chr6:25777071:G:A	0	25777071	A	G
6	chr6:25777131:G:A	0	25777131	A	G
6	chr6:25777253:G:A	0	25777253	A	G
6	chr6:25777424:C:G	0	25777424	G	C
6	chr6:25777827:C:T	0	25777827	T	C
6	chr6:25778552:A:T	0	25778552	T	A
6	chr6:25778838:A:G	0	25778838	G	A
6	chr6:25778893:T:C	0	25778893	C	T
6	chr6:25778934:C:T	0	25778934	T	C
6	chr6:25779499:C:T	0	25779499	T	C
6	chr6:25779508:A:C	0	25779508	C	A
6	chr6:25779697:G:A	0	25779697	A	G
6	chr6:25780104:C:T	0	25780104	T	C
6	chr6:25780275:C:T	0	25780275	T	C
6	chr6:25780433:G:A	0	25780433	A	G
6	chr6:25780583:A:G	0	25780583	G	A
6	chr6:25781493:TTG:T	0	25781493	T	TTG
6	chr6:25781722:A:G	0	25781722	G	A
6	chr6:25782027:T:C	0	25782027	C	T
6	chr6:25782086:T:G	0	25782086	G	T
6	chr6:25782794:T:C	0	25782794	C	T
6	chr6:25783394:C:T	0	25783394	T	C
6	chr6:25783681:C:T	0	25783681	T	C
6	chr6:25784253:C:A	0	25784253	A	C
6	chr6:25784576:G:A	0	25784576	A	G
6	chr6:25785076:T:C	0	25785076	C	T
6	chr6:25785707:G:A	0	25785707	A	G
6	chr6:25785763:C:T	0	25785763	T	C
6	chr6:25785998:T:C	0	25785998	C	T
6	chr6:25786765:C:T	0	25786765	T	C
6	chr6:25787589:G:A	0	25787589	A	G
6	chr6:25787731:G:A	0	25787731	A	G
6	chr6:25788136:A:T	0	25788136	T	A
6	chr6:25788833:A:G	0	25788833	G	A
6	chr6:25788904:A:G	0	25788904	G	A
6	chr6:25788961:G:C	0	25788961	C	G
6	chr6:25790150:T:C	0	25790150	C	T
6	chr6:25790265:G:A	0	25790265	A	G
6	chr6:25791126:C:T	0	25791126	T	C
6	chr6:25792320:A:G	0	25792320	G	A
6	chr6:25792329:A:C	0	25792329	C	A
6	chr6:25792540:C:T	0	25792540	T	C
6	chr6:25792750:T:C	0	25792750	C	T
6	chr6:25793445:G:A	0	25793445	A	G
6	chr6:25794203:A:G	0	25794203	G	A
6	chr6:25795050:A:G	0	25795050	G	A
6	chr6:25797743:G:A	0	25797743	A	G
6	chr6:25798704:G:A	0	25798704	A	G
6	chr6:25799353:A:G	0	25799353	G	A
6	chr6:25799448:G:A	0	25799448	A	G
6	chr6:25799701:G:T	0	25799701	T	G
6	chr6:25799969:A:C	0	25799969	C	A
6	chr6:25800694:T:C	0	25800694	C	T
6	chr6:25801091:G:A	0	25801091	A	G
6	chr6:25801743:C:T	0	25801743	T	C
6	chr6:25801855:C:T	0	25801855	T	C
6	chr6:25802210:G:A	0	25802210	A	G
6	chr6:25802867:G:T	0	25802867	T	G
6	chr6:25803484:A:G	0	25803484	G	A
6	chr6:25803676:G:A	0	25803676	A	G
6	chr6:25804457:C:A	0	25804457	A	C
6	chr6:25804693:T:A	0	25804693	A	T
6	chr6:25804774:A:T	0	25804774	T	A
6	chr6:25806348:T:C	0	25806348	C	T
6	chr6:25807375:A:G	0	25807375	G	A
6	chr6:25808515:A:T	0	25808515	T	A
6	chr6:25808630:T:C	0	25808630	C	T
6	chr6:25808841:A:G	0	25808841	G	A
6	chr6:25808859:C:T	0	25808859	T	C
6	chr6:25808863:A:G	0	25808863	G	A
6	chr6:25808990:A:G	0	25808990	G	A
6	chr6:25809249:G:A	0	25809249	A	G
6	chr6:25809296:T:C	0	25809296	C	T
6	chr6:25809488:C:A	0	25809488	A	C
6	chr6:25809523:A:G	0	25809523	G	A
6	chr6:25809659:G:A	0	25809659	A	G
6	chr6:25809681:G:A	0	25809681	A	G
6	chr6:25810569:G:C	0	25810569	C	G
6	chr6:25810806:C:T	0	25810806	T	C
6	chr6:25811176:C:T	0	25811176	T	C
6	chr6:25811891:A:G	0	25811891	G	A
6	chr6:25812413:T:C	0	25812413	C	T
6	chr6:25812485:T:C	0	25812485	C	T
6	chr6:25812922:G:A	0	25812922	A	G
6	chr6:25814951:A:T	0	25814951	T	A
6	chr6:25816988:T:C	0	25816988	C	T
6	chr6:25817290:G:A	0	25817290	A	G
6	chr6:25817477:A:G	0	25817477	G	A
6	chr6:25817561:A:G	0	25817561	G	A
6	chr6:25817568:AT:A	0	25817568	A	AT
6	chr6:25818214:A:G	0	25818214	G	A
6	chr6:25818538:A:G	0	25818538	G	A
6	chr6:25820126:C:G	0	25820126	G	C
6	chr6:25820200:T:C	0	25820200	C	T
6	chr6:25820211:C:A	0	25820211	A	C
6	chr6:25820996:C:T	0	25820996	T	C
6	chr6:25821352:C:T	0	25821352	T	C
6	chr6:25821542:C:T	0	25821542	T	C
6	chr6:25821579:T:A	0	25821579	A	T
6	chr6:25821764:TATACA:T	0	25821764	T	TATACA
6	chr6:25821906:GA:G	0	25821906	G	GA
6	chr6:25822135:C:T	0	25822135	T	C
6	chr6:25822392:C:T	0	25822392	T	C
6	chr6:25822433:C:T	0	25822433	T	C
6	chr6:25823151:C:T	0	25823151	T	C
6	chr6:25823216:A:T	0	25823216	T	A
6	chr6:25823546:G:A	0	25823546	A	G
6	chr6:25824528:A:G	0	25824528	G	A
6	chr6:25824581:C:T	0	25824581	T	C
6	chr6:25825162:T:A	0	25825162	A	T
6	chr6:25825891:C:T	0	25825891	T	C
6	chr6:25826038:T:C	0	25826038	C	T
6	chr6:25826286:C:T	0	25826286	T	C
6	chr6:25826758:T:A	0	25826758	A	T
6	chr6:25826926:T:A	0	25826926	A	T
6	chr6:25827256:A:G	0	25827256	G	A
6	chr6:25827288:A:G	0	25827288	G	A
6	chr6:25827878:G:A	0	25827878	A	G
6	chr6:25828188:A:G	0	25828188	G	A
6	chr6:25828758:T:C	0	25828758	C	T
6	chr6:25828826:A:G	0	25828826	G	A
6	chr6:25829405:A:T	0	25829405	T	A
6	chr6:25829431:T:A	0	25829431	A	T
6	chr6:25830070:A:G	0	25830070	G	A
6	chr6:25830848:A:G	0	25830848	G	A
6	chr6:25831375:A:G	0	25831375	G	A
6	chr6:25832463:C:T	0	25832463	T	C
6	chr6:25832569:T:C	0	25832569	C	T
6	chr6:25832782:T:C	0	25832782	C	T
6	chr6:25833494:C:T	0	25833494	T	C
6	chr6:25834049:C:T	0	25834049	T	C
6	chr6:25834200:T:A	0	25834200	A	T
6	chr6:25834320:A:G	0	25834320	G	A
6	chr6:25834430:T:C	0	25834430	C	T
6	chr6:25834667:A:G	0	25834667	G	A
6	chr6:25835667:A:G	0	25835667	G	A
6	chr6:25836053:G:A	0	25836053	A	G
6	chr6:25837601:A:G	0	25837601	G	A
6	chr6:25837627:T:C	0	25837627	C	T
6	chr6:25837826:A:G	0	25837826	G	A
6	chr6:25837953:T:G	0	25837953	G	T
6	chr6:25838426:TTATTAGATGTGTGATA:T	0	25838426	T	TTATTAGATGTGTGATA
6	chr6:25840300:G:A	0	25840300	A	G
6	chr6:25840718:A:G	0	25840718	G	A
6	chr6:25841804:C:T	0	25841804	T	C
6	chr6:25841975:C:T	0	25841975	T	C
6	chr6:25842377:T:G	0	25842377	G	T
6	chr6:25842723:T:G	0	25842723	G	T
6	chr6:25843518:C:T	0	25843518	T	C
6	chr6:25844482:G:T	0	25844482	T	G
6	chr6:25846144:TG:T	0	25846144	T	TG
6	chr6:25846153:A:T	0	25846153	T	A
6	chr6:25846861:C:T	0	25846861	T	C
6	chr6:25847502:C:T	0	25847502	T	C
6	chr6:25847791:A:G	0	25847791	G	A
6	chr6:25848683:G:A	0	25848683	A	G
6	chr6:25849551:A:C	0	25849551	C	A
6	chr6:25849610:A:G	0	25849610	G	A
6	chr6:25850617:C:T	0	25850617	T	C
6	chr6:25851110:G:A	0	25851110	A	G
6	chr6:25851141:T:C	0	25851141	C	T
6	chr6:25851301:A:G	0	25851301	G	A
6	chr6:25855396:T:C	0	25855396	C	T
6	chr6:25855997:C:T	0	25855997	T	C
6	chr6:25856653:T:C	0	25856653	C	T
6	chr6:25856805:C:T	0	25856805	T	C
6	chr6:25857444:G:A	0	25857444	A	G
6	chr6:25857482:G:A	0	25857482	A	G
6	chr6:25857692:G:A	0	25857692	A	G
6	chr6:25858199:AAACAC:A	0	25858199	A	AAACAC
6	chr6:25859185:A:G	0	25859185	G	A
6	chr6:25859205:T:C	0	25859205	C	T
6	chr6:25859393:T:A	0	25859393	A	T
6	chr6:25860352:G:A	0	25860352	A	G
6	chr6:25860460:A:G	0	25860460	G	A
6	chr6:25860938:C:T	0	25860938	T	C
6	chr6:25862238:C:T	0	25862238	T	C
6	chr6:25862790:TGAAAA:T	0	25862790	T	TGAAAA
6	chr6:25863253:G:A	0	25863253	A	G
6	chr6:25863259:G:C	0	25863259	C	G
6	chr6:25863422:T:C	0	25863422	C	T
6	chr6:25864397:A:G	0	25864397	G	A
6	chr6:25864454:G:A	0	25864454	A	G
6	chr6:25864670:C:A	0	25864670	A	C
6	chr6:25865847:A:G	0	25865847	G	A
6	chr6:25866004:T:A	0	25866004	A	T
6	chr6:25866015:A:T	0	25866015	T	A
6	chr6:25866019:A:G	0	25866019	G	A
6	chr6:25866152:C:A	0	25866152	A	C
6	chr6:25866707:T:C	0	25866707	C	T
6	chr6:25866729:T:C	0	25866729	C	T
6	chr6:25867998:T:C	0	25867998	C	T
6	chr6:25869143:G:C	0	25869143	C	G
6	chr6:25869620:A:G	0	25869620	G	A
6	chr6:25870153:C:T	0	25870153	T	C
6	chr6:25870314:T:A	0	25870314	A	T
6	chr6:25870427:C:T	0	25870427	T	C
6	chr6:25870816:G:A	0	25870816	A	G
6	chr6:25870889:A:G	0	25870889	G	A
6	chr6:25871382:C:T	0	25871382	T	C
6	chr6:25872351:A:G	0	25872351	G	A
6	chr6:25872797:C:A	0	25872797	A	C
6	chr6:25872956:A:G	0	25872956	G	A
6	chr6:25872962:T:C	0	25872962	C	T
6	chr6:25873518:C:A	0	25873518	A	C
6	chr6:25873655:T:C	0	25873655	C	T
6	chr6:25873664:A:T	0	25873664	T	A
6	chr6:25874195:G:A	0	25874195	A	G
6	chr6:25874595:A:C	0	25874595	C	A
6	chr6:25874856:T:C	0	25874856	C	T
6	chr6:25874984:G:A	0	25874984	A	G
6	chr6:25875339:CTGTAT:C	0	25875339	C	CTGTAT
6	chr6:25875861:A:G	0	25875861	G	A
6	chr6:25877742:G:A	0	25877742	A	G
6	chr6:25878151:C:T	0	25878151	T	C
6	chr6:25878278:A:G	0	25878278	G	A
6	chr6:25878620:A:G	0	25878620	G	A
6	chr6:25878733:T:A	0	25878733	A	T
6	chr6:25879093:C:T	0	25879093	T	C
6	chr6:25879102:T:C	0	25879102	C	T
6	chr6:25879795:A:G	0	25879795	G	A
6	chr6:25880266:T:C	0	25880266	C	T
6	chr6:25881340:A:T	0	25881340	T	A
6	chr6:25882749:T:A	0	25882749	A	T
6	chr6:25882878:T:C	0	25882878	C	T
6	chr6:25883408:A:T	0	25883408	T	A
6	chr6:25883486:A:G	0	25883486	G	A
6	chr6:25883920:C:T	0	25883920	T	C
6	chr6:25884436:A:C	0	25884436	C	A
6	chr6:25884557:T:C	0	25884557	C	T
6	chr6:25884953:A:G	0	25884953	G	A
6	chr6:25885324:T:C	0	25885324	C	T
6	chr6:25885439:A:AC	0	25885439	AC	A
6	chr6:25885586:C:T	0	25885586	T	C
6	chr6:25886693:C:T	0	25886693	T	C
6	chr6:25886748:T:C	0	25886748	C	T
6	chr6:25887429:G:A	0	25887429	A	G
6	chr6:25887548:C:A	0	25887548	A	C
6	chr6:25887731:A:C	0	25887731	C	A
6	chr6:25887866:C:G	0	25887866	G	C
6	chr6:25888871:C:G	0	25888871	G	C
6	chr6:25889256:A:G	0	25889256	G	A
6	chr6:25889302:A:G	0	25889302	G	A
6	chr6:25889880:C:T	0	25889880	T	C
6	chr6:25890123:T:A	0	25890123	A	T
6	chr6:25890428:A:G	0	25890428	G	A
6	chr6:25890903:C:G	0	25890903	G	C
6	chr6:25893829:T:C	0	25893829	C	T
6	chr6:25894381:G:A	0	25894381	A	G
6	chr6:25895347:T:C	0	25895347	C	T
6	chr6:25896679:A:G	0	25896679	G	A
6	chr6:25897273:C:G	0	25897273	G	C
6	chr6:25897548:A:G	0	25897548	G	A
6	chr6:25898383:A:G	0	25898383	G	A
6	chr6:25898396:G:A	0	25898396	A	G
6	chr6:25898846:C:T	0	25898846	T	C
6	chr6:25900665:A:G	0	25900665	G	A
6	chr6:25900905:C:T	0	25900905	T	C
6	chr6:25901483:T:C	0	25901483	C	T
6	chr6:25902398:T:C	0	25902398	C	T
6	chr6:25903007:T:C	0	25903007	C	T
6	chr6:25903080:C:A	0	25903080	A	C
6	chr6:25903839:T:C	0	25903839	C	T
6	chr6:25904186:C:T	0	25904186	T	C
6	chr6:25904424:A:C	0	25904424	C	A
6	chr6:25904883:G:A	0	25904883	A	G
6	chr6:25905719:C:T	0	25905719	T	C
6	chr6:25905812:T:C	0	25905812	C	T
6	chr6:25907184:T:C	0	25907184	C	T
6	chr6:25908747:A:G	0	25908747	G	A
6	chr6:25908817:C:G	0	25908817	G	C
6	chr6:25908938:A:C	0	25908938	C	A
6	chr6:25909269:A:G	0	25909269	G	A
6	chr6:25910397:T:C	0	25910397	C	T
6	chr6:25911274:A:G	0	25911274	G	A
6	chr6:25911547:T:C	0	25911547	C	T
6	chr6:25911866:T:G	0	25911866	G	T
6	chr6:25911875:T:C	0	25911875	C	T
6	chr6:25911948:T:C	0	25911948	C	T
6	chr6:25912114:A:G	0	25912114	G	A
6	chr6:25912406:A:G	0	25912406	G	A
6	chr6:25912588:C:T	0	25912588	T	C
6	chr6:25912870:C:T	0	25912870	T	C
6	chr6:25913849:C:T	0	25913849	T	C
6	chr6:25914344:C:T	0	25914344	T	C
6	chr6:25914573:G:A	0	25914573	A	G
6	chr6:25914673:G:A	0	25914673	A	G
6	chr6:25914906:C:T	0	25914906	T	C
6	chr6:25914919:G:T	0	25914919	T	G
6	chr6:25916751:C:T	0	25916751	T	C
6	chr6:25917799:A:C	0	25917799	C	A
6	chr6:25917859:C:T	0	25917859	T	C
6	chr6:25917997:T:C	0	25917997	C	T
6	chr6:25918107:T:C	0	25918107	C	T
6	chr6:25918460:G:A	0	25918460	A	G
6	chr6:25918627:G:A	0	25918627	A	G
6	chr6:25919321:A:C	0	25919321	C	A
6	chr6:25919434:G:A	0	25919434	A	G
6	chr6:25919548:A:C	0	25919548	C	A
6	chr6:25920511:G:T	0	25920511	T	G
6	chr6:25921533:A:G	0	25921533	G	A
6	chr6:25921588:TAGA:T	0	25921588	T	TAGA
6	chr6:25921726:A:T	0	25921726	T	A
6	chr6:25922083:A:G	0	25922083	G	A
6	chr6:25922157:C:T	0	25922157	T	C
6	chr6:25922961:C:T	0	25922961	T	C
6	chr6:25923930:T:C	0	25923930	C	T
6	chr6:25924285:G:C	0	25924285	C	G
6	chr6:25924427:C:T	0	25924427	T	C
6	chr6:25924577:G:A	0	25924577	A	G
6	chr6:25925268:C:T	0	25925268	T	C
6	chr6:25925759:G:A	0	25925759	A	G
6	chr6:25926446:A:G	0	25926446	G	A
6	chr6:25926829:G:T	0	25926829	T	G
6	chr6:25927160:C:T	0	25927160	T	C
6	chr6:25929461:T:A	0	25929461	A	T
6	chr6:25929689:G:T	0	25929689	T	G
6	chr6:25929860:G:A	0	25929860	A	G
6	chr6:25929888:G:A	0	25929888	A	G
6	chr6:25930792:G:A	0	25930792	A	G
6	chr6:25931349:A:G	0	25931349	G	A
6	chr6:25931729:A:C	0	25931729	C	A
6	chr6:25933484:T:C	0	25933484	C	T
6	chr6:25933670:T:A	0	25933670	A	T
6	chr6:25933704:A:T	0	25933704	T	A
6	chr6:25933777:T:C	0	25933777	C	T
6	chr6:25933806:G:A	0	25933806	A	G
6	chr6:25934296:G:A	0	25934296	A	G
6	chr6:25934999:C:A	0	25934999	A	C
6	chr6:25935199:A:C	0	25935199	C	A
6	chr6:25935261:A:G	0	25935261	G	A
6	chr6:25935488:G:T	0	25935488	T	G
6	chr6:25935537:T:C	0	25935537	C	T
6	chr6:25935828:G:A	0	25935828	A	G
6	chr6:25936174:G:T	0	25936174	T	G
6	chr6:25936559:C:T	0	25936559	T	C
6	chr6:25936716:G:A	0	25936716	A	G
6	chr6:25936805:G:A	0	25936805	A	G
6	chr6:25937424:G:A	0	25937424	A	G
6	chr6:25938024:C:T	0	25938024	T	C
6	chr6:25938825:C:T	0	25938825	T	C
6	chr6:25940165:G:C	0	25940165	C	G
6	chr6:25941032:T:TG	0	25941032	TG	T
6	chr6:25941354:C:T	0	25941354	T	C
6	chr6:25943418:G:C	0	25943418	C	G
6	chr6:25943467:T:C	0	25943467	C	T
6	chr6:25943875:T:C	0	25943875	C	T
6	chr6:25944575:G:A	0	25944575	A	G
6	chr6:25944983:A:G	0	25944983	G	A
6	chr6:25945587:G:A	0	25945587	A	G
6	chr6:25945591:C:T	0	25945591	T	C
6	chr6:25946405:AC:A	0	25946405	A	AC
6	chr6:25946969:T:C	0	25946969	C	T
6	chr6:25947478:A:T	0	25947478	T	A
6	chr6:25947538:GC:G	0	25947538	G	GC
6	chr6:25948193:A:G	0	25948193	G	A
6	chr6:25948230:T:C	0	25948230	C	T
6	chr6:25948510:C:T	0	25948510	T	C
6	chr6:25948943:A:G	0	25948943	G	A
6	chr6:25949687:C:T	0	25949687	T	C
6	chr6:25949916:A:G	0	25949916	G	A
6	chr6:25950169:C:T	0	25950169	T	C
6	chr6:25950572:A:C	0	25950572	C	A
6	chr6:25950576:C:A	0	25950576	A	C
6	chr6:25950606:T:A	0	25950606	A	T
6	chr6:25951032:C:T	0	25951032	T	C
6	chr6:25953046:T:A	0	25953046	A	T
6	chr6:25953132:G:A	0	25953132	A	G
6	chr6:25953405:A:G	0	25953405	G	A
6	chr6:25953456:A:G	0	25953456	G	A
6	chr6:25954166:G:A	0	25954166	A	G
6	chr6:25954206:C:G	0	25954206	G	C
6	chr6:25954948:G:C	0	25954948	C	G
6	chr6:25955513:C:T	0	25955513	T	C
6	chr6:25955944:A:G	0	25955944	G	A
6	chr6:25956881:G:A	0	25956881	A	G
6	chr6:25957180:A:G	0	25957180	G	A
6	chr6:25957198:T:C	0	25957198	C	T
6	chr6:25957414:A:G	0	25957414	G	A
6	chr6:25957545:C:T	0	25957545	T	C
6	chr6:25958007:A:G	0	25958007	G	A
6	chr6:25958393:A:G	0	25958393	G	A
6	chr6:25958899:A:G	0	25958899	G	A
6	chr6:25960587:C:T	0	25960587	T	C
6	chr6:25961706:T:G	0	25961706	G	T
6	chr6:25963228:A:G	0	25963228	G	A
6	chr6:25963715:G:A	0	25963715	A	G
6	chr6:25965714:A:G	0	25965714	G	A
6	chr6:25966840:C:T	0	25966840	T	C
6	chr6:25967120:A:G	0	25967120	G	A
6	chr6:25969881:T:A	0	25969881	A	T
6	chr6:25969884:C:T	0	25969884	T	C
6	chr6:25970946:G:A	0	25970946	A	G
6	chr6:25973976:A:G	0	25973976	G	A
6	chr6:25974222:G:A	0	25974222	A	G
6	chr6:25975441:A:G	0	25975441	G	A
6	chr6:25975871:A:G	0	25975871	G	A
6	chr6:25975937:C:T	0	25975937	T	C
6	chr6:25976699:G:A	0	25976699	A	G
6	chr6:25977133:T:A	0	25977133	A	T
6	chr6:25978162:C:T	0	25978162	T	C
6	chr6:25978174:T:C	0	25978174	C	T
6	chr6:25978475:A:G	0	25978475	G	A
6	chr6:25978765:C:T	0	25978765	T	C
6	chr6:25978894:T:C	0	25978894	C	T
6	chr6:25980295:A:C	0	25980295	C	A
6	chr6:25982972:G:A	0	25982972	A	G
6	chr6:25983549:C:T	0	25983549	T	C
6	chr6:25985168:A:G	0	25985168	G	A
6	chr6:25986223:G:A	0	25986223	A	G
6	chr6:25986798:ACCC:A	0	25986798	A	ACCC
6	chr6:25986803:TCAA:T	0	25986803	T	TCAA
6	chr6:25986809:ACC:A	0	25986809	A	ACC
6	chr6:25990139:G:A	0	25990139	A	G
6	chr6:25990246:G:C	0	25990246	C	G
6	chr6:25990412:C:T	0	25990412	T	C
6	chr6:25990446:C:A	0	25990446	A	C
6	chr6:25990590:C:T	0	25990590	T	C
6	chr6:25990614:T:C	0	25990614	C	T
6	chr6:25991007:C:T	0	25991007	T	C
6	chr6:25991392:G:A	0	25991392	A	G
6	chr6:25992081:A:G	0	25992081	G	A
6	chr6:25992886:C:G	0	25992886	G	C
6	chr6:25993241:A:G	0	25993241	G	A
6	chr6:25993331:G:A	0	25993331	A	G
6	chr6:25993870:C:T	0	25993870	T	C
6	chr6:25994613:A:C	0	25994613	C	A
6	chr6:25995326:C:T	0	25995326	T	C
6	chr6:25995473:A:C	0	25995473	C	A
6	chr6:25996445:G:A	0	25996445	A	G
6	chr6:25997230:C:T	0	25997230	T	C
6	chr6:25998947:G:A	0	25998947	A	G
6	chr6:26000165:A:C	0	26000165	C	A
6	chr6:26000657:T:G	0	26000657	G	T
6	chr6:26001660:G:A	0	26001660	A	G
6	chr6:26002143:C:T	0	26002143	T	C
6	chr6:26002842:C:G	0	26002842	G	C
6	chr6:26003172:G:A	0	26003172	A	G
6	chr6:26004795:A:T	0	26004795	T	A
6	chr6:26006008:G:GT	0	26006008	GT	G
6	chr6:26007555:GC:G	0	26007555	G	GC
6	chr6:26007557:T:G	0	26007557	G	T
6	chr6:26008032:T:C	0	26008032	C	T
6	chr6:26008259:C:A	0	26008259	A	C
6	chr6:26008392:C:T	0	26008392	T	C
6	chr6:26012479:A:G	0	26012479	G	A
6	chr6:26012647:C:T	0	26012647	T	C
6	chr6:26012756:A:T	0	26012756	T	A
6	chr6:26013376:G:A	0	26013376	A	G
6	chr6:26014261:A:G	0	26014261	G	A
6	chr6:26014624:G:A	0	26014624	A	G
6	chr6:26015261:G:A	0	26015261	A	G
6	chr6:26015374:G:T	0	26015374	T	G
6	chr6:26016234:C:T	0	26016234	T	C
6	chr6:26016499:C:T	0	26016499	T	C
6	chr6:26017447:A:G	0	26017447	G	A
6	chr6:26019012:G:C	0	26019012	C	G
6	chr6:26021585:A:T	0	26021585	T	A
6	chr6:26021644:C:T	0	26021644	T	C
6	chr6:26022164:C:T	0	26022164	T	C
6	chr6:26022804:C:T	0	26022804	T	C
6	chr6:26022978:G:T	0	26022978	T	G
6	chr6:26024040:AAATAT:A	0	26024040	A	AAATAT
6	chr6:26025935:C:G	0	26025935	G	C
6	chr6:26026371:G:C	0	26026371	C	G
6	chr6:26027205:G:A	0	26027205	A	G
```
