## Supplementary material for "Characterization of shared and ancestry-specific signals driving complex traits using multi-ancestry fine-mapping": s1_data_1kg.pvar (part 1 of 8)

```
##FILTER=<ID=PASS,Description="All filters passed">
##reference=ftp://ftp.1000genomes.ebi.ac.uk//vol1/ftp/technical/reference/phase2_reference_assembly_sequence/hs37d5.fa.gz
##contig=<ID=6,assembly=b37,length=171115067>
##ALT=<ID=CNV,Description="Copy Number Polymorphism">
##ALT=<ID=DEL,Description="Deletion">
##ALT=<ID=DUP,Description="Duplication">
##ALT=<ID=INS:ME:ALU,Description="Insertion of ALU element">
##ALT=<ID=INS:ME:LINE1,Description="Insertion of LINE1 element">
##ALT=<ID=INS:ME:SVA,Description="Insertion of SVA element">
##ALT=<ID=INS:MT,Description="Nuclear Mitochondrial Insertion">
##ALT=<ID=INV,Description="Inversion">
##ALT=<ID=CN0,Description="Copy number allele: 0 copies">
##ALT=<ID=CN1,Description="Copy number allele: 1 copy">
##ALT=<ID=CN2,Description="Copy number allele: 2 copies">
##ALT=<ID=CN3,Description="Copy number allele: 3 copies">
##ALT=<ID=CN4,Description="Copy number allele: 4 copies">
##ALT=<ID=CN5,Description="Copy number allele: 5 copies">
##ALT=<ID=CN6,Description="Copy number allele: 6 copies">
##ALT=<ID=CN7,Description="Copy number allele: 7 copies">
##ALT=<ID=CN8,Description="Copy number allele: 8 copies">
##ALT=<ID=CN9,Description="Copy number allele: 9 copies">
##ALT=<ID=CN10,Description="Copy number allele: 10 copies">
##ALT=<ID=CN11,Description="Copy number allele: 11 copies">
##ALT=<ID=CN12,Description="Copy number allele: 12 copies">
##ALT=<ID=CN13,Description="Copy number allele: 13 copies">
##ALT=<ID=CN14,Description="Copy number allele: 14 copies">
##ALT=<ID=CN15,Description="Copy number allele: 15 copies">
##ALT=<ID=CN16,Description="Copy number allele: 16 copies">
##ALT=<ID=CN17,Description="Copy number allele: 17 copies">
##ALT=<ID=CN18,Description="Copy number allele: 18 copies">
##ALT=<ID=CN19,Description="Copy number allele: 19 copies">
##ALT=<ID=CN20,Description="Copy number allele: 20 copies">
##ALT=<ID=CN21,Description="Copy number allele: 21 copies">
##ALT=<ID=CN22,Description="Copy number allele: 22 copies">
##ALT=<ID=CN23,Description="Copy number allele: 23 copies">
##ALT=<ID=CN24,Description="Copy number allele: 24 copies">
##ALT=<ID=CN25,Description="Copy number allele: 25 copies">
##ALT=<ID=CN26,Description="Copy number allele: 26 copies">
##ALT=<ID=CN27,Description="Copy number allele: 27 copies">
##ALT=<ID=CN28,Description="Copy number allele: 28 copies">
##ALT=<ID=CN29,Description="Copy number allele: 29 copies">
##ALT=<ID=CN30,Description="Copy number allele: 30 copies">
##ALT=<ID=CN31,Description="Copy number allele: 31 copies">
##ALT=<ID=CN32,Description="Copy number allele: 32 copies">
##ALT=<ID=CN33,Description="Copy number allele: 33 copies">
##ALT=<ID=CN34,Description="Copy number allele: 34 copies">
##ALT=<ID=CN35,Description="Copy number allele: 35 copies">
##ALT=<ID=CN36,Description="Copy number allele: 36 copies">
##ALT=<ID=CN37,Description="Copy number allele: 37 copies">
##ALT=<ID=CN38,Description="Copy number allele: 38 copies">
##ALT=<ID=CN39,Description="Copy number allele: 39 copies">
##ALT=<ID=CN40,Description="Copy number allele: 40 copies">
##ALT=<ID=CN41,Description="Copy number allele: 41 copies">
##ALT=<ID=CN42,Description="Copy number allele: 42 copies">
##ALT=<ID=CN43,Description="Copy number allele: 43 copies">
##ALT=<ID=CN44,Description="Copy number allele: 44 copies">
##ALT=<ID=CN45,Description="Copy number allele: 45 copies">
##ALT=<ID=CN46,Description="Copy number allele: 46 copies">
##ALT=<ID=CN47,Description="Copy number allele: 47 copies">
##ALT=<ID=CN48,Description="Copy number allele: 48 copies">
##ALT=<ID=CN49,Description="Copy number allele: 49 copies">
##ALT=<ID=CN50,Description="Copy number allele: 50 copies">
##ALT=<ID=CN51,Description="Copy number allele: 51 copies">
##ALT=<ID=CN52,Description="Copy number allele: 52 copies">
##ALT=<ID=CN53,Description="Copy number allele: 53 copies">
##ALT=<ID=CN54,Description="Copy number allele: 54 copies">
##ALT=<ID=CN55,Description="Copy number allele: 55 copies">
##ALT=<ID=CN56,Description="Copy number allele: 56 copies">
##ALT=<ID=CN57,Description="Copy number allele: 57 copies">
##ALT=<ID=CN58,Description="Copy number allele: 58 copies">
##ALT=<ID=CN59,Description="Copy number allele: 59 copies">
##ALT=<ID=CN60,Description="Copy number allele: 60 copies">
##ALT=<ID=CN61,Description="Copy number allele: 61 copies">
##ALT=<ID=CN62,Description="Copy number allele: 62 copies">
##ALT=<ID=CN63,Description="Copy number allele: 63 copies">
##ALT=<ID=CN64,Description="Copy number allele: 64 copies">
##ALT=<ID=CN65,Description="Copy number allele: 65 copies">
##ALT=<ID=CN66,Description="Copy number allele: 66 copies">
##ALT=<ID=CN67,Description="Copy number allele: 67 copies">
##ALT=<ID=CN68,Description="Copy number allele: 68 copies">
##ALT=<ID=CN69,Description="Copy number allele: 69 copies">
##ALT=<ID=CN70,Description="Copy number allele: 70 copies">
##ALT=<ID=CN71,Description="Copy number allele: 71 copies">
##ALT=<ID=CN72,Description="Copy number allele: 72 copies">
##ALT=<ID=CN73,Description="Copy number allele: 73 copies">
##ALT=<ID=CN74,Description="Copy number allele: 74 copies">
##ALT=<ID=CN75,Description="Copy number allele: 75 copies">
##ALT=<ID=CN76,Description="Copy number allele: 76 copies">
##ALT=<ID=CN77,Description="Copy number allele: 77 copies">
##ALT=<ID=CN78,Description="Copy number allele: 78 copies">
##ALT=<ID=CN79,Description="Copy number allele: 79 copies">
##ALT=<ID=CN80,Description="Copy number allele: 80 copies">
##ALT=<ID=CN81,Description="Copy number allele: 81 copies">
##ALT=<ID=CN82,Description="Copy number allele: 82 copies">
##ALT=<ID=CN83,Description="Copy number allele: 83 copies">
##ALT=<ID=CN84,Description="Copy number allele: 84 copies">
##ALT=<ID=CN85,Description="Copy number allele: 85 copies">
##ALT=<ID=CN86,Description="Copy number allele: 86 copies">
##ALT=<ID=CN87,Description="Copy number allele: 87 copies">
##ALT=<ID=CN88,Description="Copy number allele: 88 copies">
##ALT=<ID=CN89,Description="Copy number allele: 89 copies">
##ALT=<ID=CN90,Description="Copy number allele: 90 copies">
##ALT=<ID=CN91,Description="Copy number allele: 91 copies">
##ALT=<ID=CN92,Description="Copy number allele: 92 copies">
##ALT=<ID=CN93,Description="Copy number allele: 93 copies">
##ALT=<ID=CN94,Description="Copy number allele: 94 copies">
##ALT=<ID=CN95,Description="Copy number allele: 95 copies">
##ALT=<ID=CN96,Description="Copy number allele: 96 copies">
##ALT=<ID=CN97,Description="Copy number allele: 97 copies">
##ALT=<ID=CN98,Description="Copy number allele: 98 copies">
##ALT=<ID=CN99,Description="Copy number allele: 99 copies">
##ALT=<ID=CN100,Description="Copy number allele: 100 copies">
##ALT=<ID=CN101,Description="Copy number allele: 101 copies">
##ALT=<ID=CN102,Description="Copy number allele: 102 copies">
##ALT=<ID=CN103,Description="Copy number allele: 103 copies">
##ALT=<ID=CN104,Description="Copy number allele: 104 copies">
##ALT=<ID=CN105,Description="Copy number allele: 105 copies">
##ALT=<ID=CN106,Description="Copy number allele: 106 copies">
##ALT=<ID=CN107,Description="Copy number allele: 107 copies">
##ALT=<ID=CN108,Description="Copy number allele: 108 copies">
##ALT=<ID=CN109,Description="Copy number allele: 109 copies">
##ALT=<ID=CN110,Description="Copy number allele: 110 copies">
##ALT=<ID=CN111,Description="Copy number allele: 111 copies">
##ALT=<ID=CN112,Description="Copy number allele: 112 copies">
##ALT=<ID=CN113,Description="Copy number allele: 113 copies">
##ALT=<ID=CN114,Description="Copy number allele: 114 copies">
##ALT=<ID=CN115,Description="Copy number allele: 115 copies">
##ALT=<ID=CN116,Description="Copy number allele: 116 copies">
##ALT=<ID=CN117,Description="Copy number allele: 117 copies">
##ALT=<ID=CN118,Description="Copy number allele: 118 copies">
##ALT=<ID=CN119,Description="Copy number allele: 119 copies">
##ALT=<ID=CN120,Description="Copy number allele: 120 copies">
##ALT=<ID=CN121,Description="Copy number allele: 121 copies">
##ALT=<ID=CN122,Description="Copy number allele: 122 copies">
##ALT=<ID=CN123,Description="Copy number allele: 123 copies">
##ALT=<ID=CN124,Description="Copy number allele: 124 copies">
##INFO=<ID=CIEND,Number=2,Type=Integer,Description="Confidence interval around END for imprecise variants">
##INFO=<ID=CIPOS,Number=2,Type=Integer,Description="Confidence interval around POS for imprecise variants">
##INFO=<ID=CS,Number=1,Type=String,Description="Source call set.">
##INFO=<ID=END,Number=1,Type=Integer,Description="End coordinate of this variant">
##INFO=<ID=IMPRECISE,Number=0,Type=Flag,Description="Imprecise structural variation">
##INFO=<ID=MC,Number=.,Type=String,Description="Merged calls.">
##INFO=<ID=MEINFO,Number=4,Type=String,Description="Mobile element info of the form NAME,START,END<POLARITY; If there is only 5' OR 3' support for this call, will be NULL NULL for START and END">
##INFO=<ID=MEND,Number=1,Type=Integer,Description="Mitochondrial end coordinate of inserted sequence">
##INFO=<ID=MLEN,Number=1,Type=Integer,Description="Estimated length of mitochondrial insert">
##INFO=<ID=MSTART,Number=1,Type=Integer,Description="Mitochondrial start coordinate of inserted sequence">
##INFO=<ID=SVLEN,Number=.,Type=Integer,Description="SV length. It is only calculated for structural variation MEIs. For other types of SVs; one may calculate the SV length by INFO:END-START+1, or by finding the difference between lengthes of REF and ALT alleles">
##INFO=<ID=SVTYPE,Number=1,Type=String,Description="Type of structural variant">
##INFO=<ID=TSD,Number=1,Type=String,Description="Precise Target Site Duplication for bases, if unknown, value will be NULL">
##INFO=<ID=AC,Number=A,Type=Integer,Description="Total number of alternate alleles in called genotypes">
##INFO=<ID=AF,Number=A,Type=Float,Description="Estimated allele frequency in the range (0,1)">
##INFO=<ID=NS,Number=1,Type=Integer,Description="Number of samples with data">
##INFO=<ID=AN,Number=1,Type=Integer,Description="Total number of alleles in called genotypes">
##INFO=<ID=EAS_AF,Number=A,Type=Float,Description="Allele frequency in the EAS populations calculated from AC and AN, in the range (0,1)">
##INFO=<ID=EUR_AF,Number=A,Type=Float,Description="Allele frequency in the EUR populations calculated from AC and AN, in the range (0,1)">
##INFO=<ID=AFR_AF,Number=A,Type=Float,Description="Allele frequency in the AFR populations calculated from AC and AN, in the range (0,1)">
##INFO=<ID=AMR_AF,Number=A,Type=Float,Description="Allele frequency in the AMR populations calculated from AC and AN, in the range (0,1)">
##INFO=<ID=SAS_AF,Number=A,Type=Float,Description="Allele frequency in the SAS populations calculated from AC and AN, in the range (0,1)">
##INFO=<ID=DP,Number=1,Type=Integer,Description="Total read depth; only low coverage data were counted towards the DP, exome data were not used">
##INFO=<ID=AA,Number=1,Type=String,Description="Ancestral Allele. Format: AA|REF|ALT|IndelType. AA: Ancestral allele, REF:Reference Allele, ALT:Alternate Allele, IndelType:Type of Indel (REF, ALT and IndelType are only defined for indels)">
##INFO=<ID=VT,Number=.,Type=String,Description="indicates what type of variant the line represents">
##INFO=<ID=EX_TARGET,Number=0,Type=Flag,Description="indicates whether a variant is within the exon pull down target boundaries">
##INFO=<ID=MULTI_ALLELIC,Number=0,Type=Flag,Description="indicates whether a site is multi-allelic">
#CHROM	POS	ID	REF	ALT	QUAL	FILTER	INFO
6	24871698	rs2817750	G	T	100	PASS	AC=1097;AF=0.21905;AN=5008;NS=2504;DP=16359;EAS_AF=0.1687;AMR_AF=0.2133;AFR_AF=0.3139;EUR_AF=0.1551;SAS_AF=0.2127;AA=G|||;VT=SNP
6	24872014	rs6918511	G	A	100	PASS	AC=480;AF=0.0958466;AN=5008;NS=2504;DP=18817;EAS_AF=0.0139;AMR_AF=0.0692;AFR_AF=0.171;EUR_AF=0.0765;SAS_AF=0.1176;AA=G|||;VT=SNP
6	24872100	rs6918387	C	G	100	PASS	AC=442;AF=0.0882588;AN=5008;NS=2504;DP=17463;EAS_AF=0.0129;AMR_AF=0.0663;AFR_AF=0.1657;EUR_AF=0.0746;SAS_AF=0.091;AA=G|||;VT=SNP
6	24872443	rs10946732	T	C	100	PASS	AC=441;AF=0.0880591;AN=5008;NS=2504;DP=15442;EAS_AF=0.0139;AMR_AF=0.0663;AFR_AF=0.1649;EUR_AF=0.0736;SAS_AF=0.091;AA=T|||;VT=SNP
6	24872632	rs34134038	G	T	100	PASS	AC=546;AF=0.109026;AN=5008;NS=2504;DP=12769;EAS_AF=0.0724;AMR_AF=0.0893;AFR_AF=0.0635;EUR_AF=0.165;SAS_AF=0.1646;AA=G|||;VT=SNP
6	24872685	rs35920321	G	A	100	PASS	AC=539;AF=0.107628;AN=5008;NS=2504;DP=13453;EAS_AF=0.0714;AMR_AF=0.085;AFR_AF=0.0635;EUR_AF=0.164;SAS_AF=0.1626;AA=G|||;VT=SNP
6	24872939	rs10946735	G	A	100	PASS	AC=482;AF=0.096246;AN=5008;NS=2504;DP=18012;EAS_AF=0.0218;AMR_AF=0.0706;AFR_AF=0.1649;EUR_AF=0.0835;SAS_AF=0.1115;AA=G|||;VT=SNP
6	24873314	rs9467340	C	T	100	PASS	AC=1000;AF=0.199681;AN=5008;NS=2504;DP=21435;EAS_AF=0.3264;AMR_AF=0.2493;AFR_AF=0.0703;EUR_AF=0.2247;SAS_AF=0.183;AA=C|||;VT=SNP
6	24873451	rs28385634	G	T	100	PASS	AC=480;AF=0.0958466;AN=5008;NS=2504;DP=19657;EAS_AF=0.0218;AMR_AF=0.0706;AFR_AF=0.1641;EUR_AF=0.0825;SAS_AF=0.1115;AA=T|||;VT=SNP
6	24874152	rs35583219	A	C	100	PASS	AC=543;AF=0.108427;AN=5008;NS=2504;DP=19901;EAS_AF=0.0704;AMR_AF=0.0908;AFR_AF=0.0628;EUR_AF=0.166;SAS_AF=0.1626;AA=A|||;VT=SNP
6	24874155	rs12110774	A	G	100	PASS	AC=481;AF=0.0960463;AN=5008;NS=2504;DP=19959;EAS_AF=0.0218;AMR_AF=0.0706;AFR_AF=0.1649;EUR_AF=0.0825;SAS_AF=0.1115;AA=G|||;VT=SNP
6	24874322	rs12110779	A	G	100	PASS	AC=544;AF=0.108626;AN=5008;NS=2504;DP=17638;EAS_AF=0.0218;AMR_AF=0.0836;AFR_AF=0.1967;EUR_AF=0.0944;SAS_AF=0.1115;AA=G|||;VT=SNP
6	24874480	rs12111413	G	C	100	PASS	AC=394;AF=0.0786741;AN=5008;NS=2504;DP=20200;EAS_AF=0.0129;AMR_AF=0.062;AFR_AF=0.1324;EUR_AF=0.0736;SAS_AF=0.091;AA=G|||;VT=SNP
6	24875061	rs35158242	T	A	100	PASS	AC=209;AF=0.0417332;AN=5008;NS=2504;DP=19969;EAS_AF=0.0129;AMR_AF=0.0432;AFR_AF=0.0015;EUR_AF=0.0716;SAS_AF=0.0941;AA=T|||;VT=SNP
6	24875339	rs16889761	G	A	100	PASS	AC=441;AF=0.0880591;AN=5008;NS=2504;DP=20739;EAS_AF=0.0129;AMR_AF=0.0663;AFR_AF=0.1672;EUR_AF=0.0716;SAS_AF=0.091;AA=G|||;VT=SNP
6	24875626	rs35250553	C	A	100	PASS	AC=442;AF=0.0882588;AN=5008;NS=2504;DP=18749;EAS_AF=0.0129;AMR_AF=0.0663;AFR_AF=0.1679;EUR_AF=0.0716;SAS_AF=0.091;AA=C|||;VT=SNP
6	24875780	rs2255339	C	T	100	PASS	AC=1218;AF=0.243211;AN=5008;NS=2504;DP=18934;EAS_AF=0.1706;AMR_AF=0.2363;AFR_AF=0.4032;EUR_AF=0.161;SAS_AF=0.1912;AA=C|||;VT=SNP
6	24875830	rs13220782	A	G	100	PASS	AC=443;AF=0.0884585;AN=5008;NS=2504;DP=18037;EAS_AF=0.0129;AMR_AF=0.0663;AFR_AF=0.1679;EUR_AF=0.0726;SAS_AF=0.091;AA=G|||;VT=SNP
6	24876260	rs3792988	T	C	100	PASS	AC=553;AF=0.110423;AN=5008;NS=2504;DP=16416;EAS_AF=0.0714;AMR_AF=0.098;AFR_AF=0.0628;EUR_AF=0.168;SAS_AF=0.1646;AA=T|||;VT=SNP
6	24876290	rs2817751	A	G	100	PASS	AC=1720;AF=0.34345;AN=5008;NS=2504;DP=16097;EAS_AF=0.1935;AMR_AF=0.3069;AFR_AF=0.5832;EUR_AF=0.2445;SAS_AF=0.3016;AA=G|||;VT=SNP
6	24877661	rs2747685	T	C	100	PASS	AC=3598;AF=0.71845;AN=5008;NS=2504;DP=19731;EAS_AF=0.5913;AMR_AF=0.6801;AFR_AF=0.9334;EUR_AF=0.6402;SAS_AF=0.6667;AA=C|||;VT=SNP
6	24878218	rs2747684	T	C	100	PASS	AC=3455;AF=0.689896;AN=5008;NS=2504;DP=19434;EAS_AF=0.5873;AMR_AF=0.6643;AFR_AF=0.854;EUR_AF=0.6352;SAS_AF=0.6483;AA=c|||;VT=SNP
6	24879429	rs6456637	A	G	100	PASS	AC=460;AF=0.091853;AN=5008;NS=2504;DP=14624;EAS_AF=0.0129;AMR_AF=0.0677;AFR_AF=0.1808;EUR_AF=0.0726;SAS_AF=0.09;AA=G|||;VT=SNP
6	24879993	rs2817715	A	T	100	PASS	AC=3541;AF=0.707069;AN=5008;NS=2504;DP=18845;EAS_AF=0.5883;AMR_AF=0.6686;AFR_AF=0.916;EUR_AF=0.6352;SAS_AF=0.6483;AA=T|||;VT=SNP
6	24880052	rs2747683	T	C	100	PASS	AC=2460;AF=0.491214;AN=5008;NS=2504;DP=19389;EAS_AF=0.2659;AMR_AF=0.4236;AFR_AF=0.7761;EUR_AF=0.4125;SAS_AF=0.4673;AA=C|||;VT=SNP
6	24880090	rs7760221	C	T	100	PASS	AC=439;AF=0.0876597;AN=5008;NS=2504;DP=19007;EAS_AF=0.0129;AMR_AF=0.0663;AFR_AF=0.1657;EUR_AF=0.0726;SAS_AF=0.09;AA=C|||;VT=SNP
6	24880814	rs2817716	A	G	100	PASS	AC=3599;AF=0.71865;AN=5008;NS=2504;DP=16717;EAS_AF=0.5913;AMR_AF=0.6801;AFR_AF=0.9342;EUR_AF=0.6402;SAS_AF=0.6667;AA=G|||;VT=SNP
6	24881498	rs6930916	C	T	100	PASS	AC=997;AF=0.199081;AN=5008;NS=2504;DP=20087;EAS_AF=0.3214;AMR_AF=0.2493;AFR_AF=0.0779;EUR_AF=0.2217;SAS_AF=0.1779;AA=C|||;VT=SNP
6	24881878	rs13193774	C	T	100	PASS	AC=784;AF=0.15655;AN=5008;NS=2504;DP=20043;EAS_AF=0.0804;AMR_AF=0.1066;AFR_AF=0.2035;EUR_AF=0.1769;SAS_AF=0.1861;AA=C|||;VT=SNP
6	24882122	rs13194040	C	T	100	PASS	AC=781;AF=0.15595;AN=5008;NS=2504;DP=19042;EAS_AF=0.0804;AMR_AF=0.1066;AFR_AF=0.202;EUR_AF=0.1769;SAS_AF=0.1851;AA=C|||;VT=SNP
6	24882981	rs2207401	C	T	100	PASS	AC=492;AF=0.0982428;AN=5008;NS=2504;DP=18198;EAS_AF=0.0129;AMR_AF=0.0692;AFR_AF=0.2035;EUR_AF=0.0736;SAS_AF=0.09;AA=C|||;VT=SNP
6	24883546	rs28360496	C	T	100	PASS	AC=525;AF=0.104832;AN=5008;NS=2504;DP=19036;EAS_AF=0.0704;AMR_AF=0.0821;AFR_AF=0.0537;EUR_AF=0.164;SAS_AF=0.1646;AA=C|||;VT=SNP
6	24884149	rs2747682	C	G	100	PASS	AC=2037;AF=0.406749;AN=5008;NS=2504;DP=17398;EAS_AF=0.1944;AMR_AF=0.3329;AFR_AF=0.8018;EUR_AF=0.2505;SAS_AF=0.3047;AA=G|||;VT=SNP
6	24884285	rs35258784	T	C	100	PASS	AC=729;AF=0.145567;AN=5008;NS=2504;DP=18360;EAS_AF=0.0794;AMR_AF=0.0937;AFR_AF=0.2239;EUR_AF=0.1153;SAS_AF=0.1759;AA=T|||;VT=SNP
6	24884329	rs115391092	T	C	100	PASS	AC=21;AF=0.00419329;AN=5008;NS=2504;DP=15412;EAS_AF=0;AMR_AF=0.0029;AFR_AF=0.0053;EUR_AF=0.0119;SAS_AF=0;AA=T|||;VT=SNP
6	24884615	rs71555166	C	T	100	PASS	AC=526;AF=0.105032;AN=5008;NS=2504;DP=15042;EAS_AF=0.0704;AMR_AF=0.0836;AFR_AF=0.0537;EUR_AF=0.164;SAS_AF=0.1646;AA=T|||;VT=SNP
6	24885300	rs13192978	T	C	100	PASS	AC=646;AF=0.128994;AN=5008;NS=2504;DP=15846;EAS_AF=0.0129;AMR_AF=0.0908;AFR_AF=0.2995;EUR_AF=0.0845;SAS_AF=0.091;AA=T|||;VT=SNP
6	24885379	rs2474149	C	T	100	PASS	AC=1153;AF=0.230232;AN=5008;NS=2504;DP=17384;EAS_AF=0.1736;AMR_AF=0.2219;AFR_AF=0.3616;EUR_AF=0.1551;SAS_AF=0.1943;AA=C|||;VT=SNP
6	24885700	rs61595405	C	T	100	PASS	AC=541;AF=0.108027;AN=5008;NS=2504;DP=18713;EAS_AF=0.0129;AMR_AF=0.0735;AFR_AF=0.2375;EUR_AF=0.0736;SAS_AF=0.091;AA=C|||;VT=SNP
6	24886187	rs66983640	A	C	100	PASS	AC=783;AF=0.15635;AN=5008;NS=2504;DP=18288;EAS_AF=0.0813;AMR_AF=0.1167;AFR_AF=0.1944;EUR_AF=0.1789;SAS_AF=0.1871;AA=a|||;VT=SNP
6	24886512	rs13211772	G	A	100	PASS	AC=646;AF=0.128994;AN=5008;NS=2504;DP=23091;EAS_AF=0.0129;AMR_AF=0.0908;AFR_AF=0.2995;EUR_AF=0.0845;SAS_AF=0.091;AA=g|||;VT=SNP
6	24886755	rs114173820	C	T	100	PASS	AC=29;AF=0.00579073;AN=5008;NS=2504;DP=22528;EAS_AF=0.004;AMR_AF=0.0014;AFR_AF=0;EUR_AF=0.0099;SAS_AF=0.0143;AA=C|||;VT=SNP
6	24886851	rs9295635	G	A	100	PASS	AC=987;AF=0.197085;AN=5008;NS=2504;DP=23715;EAS_AF=0.3185;AMR_AF=0.2493;AFR_AF=0.0741;EUR_AF=0.2217;SAS_AF=0.1759;AA=G|||;VT=SNP
6	24886881	rs2747681	C	T	100	PASS	AC=1152;AF=0.230032;AN=5008;NS=2504;DP=23650;EAS_AF=0.1736;AMR_AF=0.2219;AFR_AF=0.3616;EUR_AF=0.1551;SAS_AF=0.1933;AA=C|||;VT=SNP
6	24886893	rs13215106	C	T	100	PASS	AC=646;AF=0.128994;AN=5008;NS=2504;DP=23537;EAS_AF=0.0129;AMR_AF=0.0908;AFR_AF=0.2995;EUR_AF=0.0845;SAS_AF=0.091;AA=T|||;VT=SNP
6	24887456	rs6914915	T	C	100	PASS	AC=540;AF=0.107827;AN=5008;NS=2504;DP=18541;EAS_AF=0.0129;AMR_AF=0.0735;AFR_AF=0.2368;EUR_AF=0.0736;SAS_AF=0.091;AA=T|||;VT=SNP
6	24887485	rs2747680	G	A	100	PASS	AC=1153;AF=0.230232;AN=5008;NS=2504;DP=18564;EAS_AF=0.1746;AMR_AF=0.2219;AFR_AF=0.3616;EUR_AF=0.1551;SAS_AF=0.1933;AA=G|||;VT=SNP
6	24887835	rs115807805	T	C	100	PASS	AC=224;AF=0.0447284;AN=5008;NS=2504;DP=19620;EAS_AF=0.0099;AMR_AF=0.1066;AFR_AF=0.0023;EUR_AF=0.0915;SAS_AF=0.046;AA=T|||;VT=SNP
6	24887918	rs114584234	C	G	100	PASS	AC=21;AF=0.00419329;AN=5008;NS=2504;DP=19579;EAS_AF=0;AMR_AF=0.0029;AFR_AF=0.0053;EUR_AF=0.0119;SAS_AF=0;AA=C|||;VT=SNP
6	24888224	rs2207400	G	A	100	PASS	AC=645;AF=0.128794;AN=5008;NS=2504;DP=19849;EAS_AF=0.0129;AMR_AF=0.0908;AFR_AF=0.2988;EUR_AF=0.0845;SAS_AF=0.091;AA=G|||;VT=SNP
6	24888551	rs10484893	C	T	100	PASS	AC=528;AF=0.105431;AN=5008;NS=2504;DP=18831;EAS_AF=0.0714;AMR_AF=0.0836;AFR_AF=0.0545;EUR_AF=0.164;SAS_AF=0.1646;AA=C|||;VT=SNP
6	24888842	rs2747679	T	C	100	PASS	AC=694;AF=0.138578;AN=5008;NS=2504;DP=19204;EAS_AF=0.0129;AMR_AF=0.0937;AFR_AF=0.3351;EUR_AF=0.0845;SAS_AF=0.09;AA=T|||;VT=SNP
6	24888955	rs2747678	A	C	100	PASS	AC=589;AF=0.117612;AN=5008;NS=2504;DP=19404;EAS_AF=0.0129;AMR_AF=0.0778;AFR_AF=0.2723;EUR_AF=0.0736;SAS_AF=0.09;AA=A|||;VT=SNP
6	24889730	rs1154967	T	C	100	PASS	AC=224;AF=0.0447284;AN=5008;NS=2504;DP=14890;EAS_AF=0.0099;AMR_AF=0.1066;AFR_AF=0.0023;EUR_AF=0.0915;SAS_AF=0.046;AA=T|||;VT=SNP
6	24890646	rs13214658	T	C	100	PASS	AC=541;AF=0.108027;AN=5008;NS=2504;DP=18460;EAS_AF=0.0714;AMR_AF=0.098;AFR_AF=0.0537;EUR_AF=0.168;SAS_AF=0.1646;AA=T|||;VT=SNP
6	24891047	rs9356948	G	A	100	PASS	AC=831;AF=0.165935;AN=5008;NS=2504;DP=15217;EAS_AF=0.1716;AMR_AF=0.1844;AFR_AF=0.1452;EUR_AF=0.1501;SAS_AF=0.1912;AA=g|||;VT=SNP
6	24891756	rs4712864	C	T	100	PASS	AC=977;AF=0.195088;AN=5008;NS=2504;DP=17772;EAS_AF=0.3204;AMR_AF=0.2493;AFR_AF=0.0598;EUR_AF=0.2237;SAS_AF=0.181;AA=C|||;VT=SNP
6	24891946	rs1007237	G	T	100	PASS	AC=3605;AF=0.719848;AN=5008;NS=2504;DP=18191;EAS_AF=0.5903;AMR_AF=0.67;AFR_AF=0.9372;EUR_AF=0.6511;SAS_AF=0.6656;AA=T|||;VT=SNP
6	24891985	rs13214001	C	T	100	PASS	AC=526;AF=0.105032;AN=5008;NS=2504;DP=18675;EAS_AF=0.0704;AMR_AF=0.0836;AFR_AF=0.0537;EUR_AF=0.165;SAS_AF=0.1636;AA=C|||;VT=SNP
6	24893157	rs77495929	C	T	100	PASS	AC=102;AF=0.0203674;AN=5008;NS=2504;DP=20988;EAS_AF=0.003;AMR_AF=0.0274;AFR_AF=0.0038;EUR_AF=0.0517;SAS_AF=0.0235;AA=C|||;VT=SNP
6	24893778	rs10484892	G	A	100	PASS	AC=506;AF=0.101038;AN=5008;NS=2504;DP=22005;EAS_AF=0.0704;AMR_AF=0.072;AFR_AF=0.053;EUR_AF=0.1551;SAS_AF=0.1626;AA=G|||;VT=SNP
6	24894177	rs2817718	C	T	100	PASS	AC=2494;AF=0.498003;AN=5008;NS=2504;DP=22202;EAS_AF=0.2688;AMR_AF=0.4049;AFR_AF=0.795;EUR_AF=0.4165;SAS_AF=0.4826;AA=T|||;VT=SNP
6	24894214	rs36048953	A	T	100	PASS	AC=506;AF=0.101038;AN=5008;NS=2504;DP=21738;EAS_AF=0.0704;AMR_AF=0.072;AFR_AF=0.053;EUR_AF=0.1551;SAS_AF=0.1626;AA=A|||;VT=SNP
6	24894419	rs734015	G	A	100	PASS	AC=2048;AF=0.408946;AN=5008;NS=2504;DP=22814;EAS_AF=0.2569;AMR_AF=0.3689;AFR_AF=0.5242;EUR_AF=0.4056;SAS_AF=0.4417;AA=G|||;VT=SNP
6	24894587	rs734014	G	A	100	PASS	AC=2490;AF=0.497204;AN=5008;NS=2504;DP=21424;EAS_AF=0.2679;AMR_AF=0.4049;AFR_AF=0.7935;EUR_AF=0.4175;SAS_AF=0.4806;AA=A|||;VT=SNP
6	24895090	rs73400424	C	T	100	PASS	AC=127;AF=0.0253594;AN=5008;NS=2504;DP=18755;EAS_AF=0;AMR_AF=0.0202;AFR_AF=0.0681;EUR_AF=0.0229;SAS_AF=0;AA=C|||;VT=SNP
6	24895581	rs73400425	G	A	100	PASS	AC=126;AF=0.0251597;AN=5008;NS=2504;DP=12765;EAS_AF=0;AMR_AF=0.0202;AFR_AF=0.0673;EUR_AF=0.0229;SAS_AF=0;AA=G|||;VT=SNP
6	24895887	rs2817719	T	C	100	PASS	AC=3746;AF=0.748003;AN=5008;NS=2504;DP=15472;EAS_AF=0.5923;AMR_AF=0.7003;AFR_AF=0.9834;EUR_AF=0.6849;SAS_AF=0.6892;AA=C|||;VT=SNP
6	24895936	rs6913594	C	T	100	PASS	AC=126;AF=0.0251597;AN=5008;NS=2504;DP=13003;EAS_AF=0;AMR_AF=0.0202;AFR_AF=0.0673;EUR_AF=0.0229;SAS_AF=0;AA=C|||;VT=SNP
6	24896003	rs6914059	G	A	100	PASS	AC=126;AF=0.0251597;AN=5008;NS=2504;DP=12995;EAS_AF=0;AMR_AF=0.0202;AFR_AF=0.0673;EUR_AF=0.0229;SAS_AF=0;AA=G|||;VT=SNP
6	24896022	rs6936710	T	C	100	PASS	AC=126;AF=0.0251597;AN=5008;NS=2504;DP=13169;EAS_AF=0;AMR_AF=0.0202;AFR_AF=0.0673;EUR_AF=0.0229;SAS_AF=0;AA=T|||;VT=SNP
6	24896186	rs2817720	T	C	100	PASS	AC=2115;AF=0.422324;AN=5008;NS=2504;DP=13625;EAS_AF=0.2579;AMR_AF=0.3833;AFR_AF=0.5582;EUR_AF=0.4155;SAS_AF=0.4427;AA=T|||;VT=SNP
6	24896269	rs80154406	T	C	100	PASS	AC=107;AF=0.0213658;AN=5008;NS=2504;DP=14255;EAS_AF=0.003;AMR_AF=0.0274;AFR_AF=0.0038;EUR_AF=0.0517;SAS_AF=0.0286;AA=T|||;VT=SNP
6	24896563	rs77786537	A	G	100	PASS	AC=234;AF=0.0467252;AN=5008;NS=2504;DP=17273;EAS_AF=0.006;AMR_AF=0.1167;AFR_AF=0.003;EUR_AF=0.1014;SAS_AF=0.0419;AA=A|||;VT=SNP
6	24896685	rs111549373	C	T	100	PASS	AC=24;AF=0.00479233;AN=5008;NS=2504;DP=18917;EAS_AF=0.003;AMR_AF=0.0029;AFR_AF=0;EUR_AF=0.0129;SAS_AF=0.0061;AA=C|||;VT=SNP
6	24896688	rs113241098	A	G	100	PASS	AC=24;AF=0.00479233;AN=5008;NS=2504;DP=18999;EAS_AF=0.003;AMR_AF=0.0029;AFR_AF=0;EUR_AF=0.0129;SAS_AF=0.0061;AA=A|||;VT=SNP
6	24897847	rs2817721	C	T	100	PASS	AC=1143;AF=0.228235;AN=5008;NS=2504;DP=19376;EAS_AF=0.1736;AMR_AF=0.2233;AFR_AF=0.3585;EUR_AF=0.1551;SAS_AF=0.1871;AA=C|||;VT=SNP
6	24898195	rs2493330	A	T	100	PASS	AC=1004;AF=0.200479;AN=5008;NS=2504;DP=17014;EAS_AF=0.1736;AMR_AF=0.2089;AFR_AF=0.261;EUR_AF=0.1551;SAS_AF=0.1871;AA=T|||;VT=SNP
6	24898406	rs71555168	T	A	100	PASS	AC=203;AF=0.0405351;AN=5008;NS=2504;DP=22916;EAS_AF=0.0129;AMR_AF=0.0432;AFR_AF=0.0015;EUR_AF=0.0706;SAS_AF=0.089;AA=T|||;VT=SNP
6	24898856	rs17671350	T	C	100	PASS	AC=307;AF=0.0613019;AN=5008;NS=2504;DP=20192;EAS_AF=0.0129;AMR_AF=0.0562;AFR_AF=0.0734;EUR_AF=0.0706;SAS_AF=0.089;AA=T|||;VT=SNP
6	24898915	rs115037482	T	C	100	PASS	AC=78;AF=0.0155751;AN=5008;NS=2504;DP=19697;EAS_AF=0.003;AMR_AF=0.0086;AFR_AF=0;EUR_AF=0.0249;SAS_AF=0.045;AA=T|||;VT=SNP
6	24899013	rs35953835	C	T	100	PASS	AC=261;AF=0.0521166;AN=5008;NS=2504;DP=19108;EAS_AF=0.0129;AMR_AF=0.0519;AFR_AF=0.0408;EUR_AF=0.0706;SAS_AF=0.089;AA=C|||;VT=SNP
6	24899069	rs2817722	G	A	100	PASS	AC=1660;AF=0.33147;AN=5008;NS=2504;DP=18766;EAS_AF=0.245;AMR_AF=0.2954;AFR_AF=0.416;EUR_AF=0.3121;SAS_AF=0.3517;AA=G|||;VT=SNP
6	24899079	rs926850	A	G	100	PASS	AC=3673;AF=0.733427;AN=5008;NS=2504;DP=19547;EAS_AF=0.5923;AMR_AF=0.6758;AFR_AF=0.9796;EUR_AF=0.6551;SAS_AF=0.6677;AA=G|||;VT=SNP
6	24899568	rs2817723	C	A	100	PASS	AC=2286;AF=0.45647;AN=5008;NS=2504;DP=19403;EAS_AF=0.2688;AMR_AF=0.3862;AFR_AF=0.6543;EUR_AF=0.4095;SAS_AF=0.4806;AA=A|||;VT=SNP
6	24900468	rs7773553	C	A	100	PASS	AC=126;AF=0.0251597;AN=5008;NS=2504;DP=15956;EAS_AF=0;AMR_AF=0.0202;AFR_AF=0.0673;EUR_AF=0.0229;SAS_AF=0;AA=C|||;VT=SNP
6	24900948	rs2817724	C	T	100	PASS	AC=1850;AF=0.369409;AN=5008;NS=2504;DP=18132;EAS_AF=0.245;AMR_AF=0.3271;AFR_AF=0.5151;EUR_AF=0.3459;SAS_AF=0.3548;AA=C|||;VT=SNP
6	24900969	rs9358807	G	C	100	PASS	AC=632;AF=0.126198;AN=5008;NS=2504;DP=19499;EAS_AF=0.1677;AMR_AF=0.1744;AFR_AF=0.0076;EUR_AF=0.1551;SAS_AF=0.18;AA=G|||;VT=SNP
6	24900981	rs79976718	G	A	100	PASS	AC=537;AF=0.107228;AN=5008;NS=2504;DP=20450;EAS_AF=0.0129;AMR_AF=0.0706;AFR_AF=0.2436;EUR_AF=0.0676;SAS_AF=0.0869;AA=G|||;VT=SNP
6	24901350	rs2817725	C	T	100	PASS	AC=2602;AF=0.519569;AN=5008;NS=2504;DP=18992;EAS_AF=0.2579;AMR_AF=0.4135;AFR_AF=0.882;EUR_AF=0.4175;SAS_AF=0.4796;AA=T|||;VT=SNP
6	24902113	rs2817726	A	G	100	PASS	AC=2379;AF=0.47504;AN=5008;NS=2504;DP=22055;EAS_AF=0.254;AMR_AF=0.3617;AFR_AF=0.8631;EUR_AF=0.3569;SAS_AF=0.3804;AA=G|||;VT=SNP
6	24902346	rs78779861	C	T	100	PASS	AC=45;AF=0.00898562;AN=5008;NS=2504;DP=19583;EAS_AF=0.0089;AMR_AF=0.013;AFR_AF=0;EUR_AF=0.0149;SAS_AF=0.0123;AA=C|||;VT=SNP
6	24902719	rs73400436	A	G	100	PASS	AC=128;AF=0.0255591;AN=5008;NS=2504;DP=18190;EAS_AF=0;AMR_AF=0.0202;AFR_AF=0.0681;EUR_AF=0.0239;SAS_AF=0;AA=A|||;VT=SNP
6	24904331	rs115291204	C	T	100	PASS	AC=47;AF=0.00938498;AN=5008;NS=2504;DP=22632;EAS_AF=0.002;AMR_AF=0.0202;AFR_AF=0;EUR_AF=0.0189;SAS_AF=0.0123;AA=C|||;VT=SNP
6	24904561	rs73400437	C	T	100	PASS	AC=128;AF=0.0255591;AN=5008;NS=2504;DP=20520;EAS_AF=0;AMR_AF=0.0216;AFR_AF=0.0673;EUR_AF=0.0239;SAS_AF=0;AA=C|||;VT=SNP
6	24904676	rs2747677	C	T	100	PASS	AC=2564;AF=0.511981;AN=5008;NS=2504;DP=21589;EAS_AF=0.2688;AMR_AF=0.4035;AFR_AF=0.8956;EUR_AF=0.3936;SAS_AF=0.4427;AA=T|||;VT=SNP
6	24904983	rs73400441	T	C	100	PASS	AC=127;AF=0.0253594;AN=5008;NS=2504;DP=18087;EAS_AF=0;AMR_AF=0.0202;AFR_AF=0.0673;EUR_AF=0.0239;SAS_AF=0;AA=T|||;VT=SNP
6	24905311	rs79653249	G	A	100	PASS	AC=22;AF=0.00439297;AN=5008;NS=2504;DP=17650;EAS_AF=0;AMR_AF=0.0029;AFR_AF=0.0053;EUR_AF=0.0129;SAS_AF=0;AA=G|||;VT=SNP
6	24905778	rs2817727	G	A	100	PASS	AC=1769;AF=0.353235;AN=5008;NS=2504;DP=23052;EAS_AF=0.245;AMR_AF=0.3141;AFR_AF=0.4811;EUR_AF=0.329;SAS_AF=0.3446;AA=G|||;VT=SNP
6	24905815	rs76520616	T	C	100	PASS	AC=22;AF=0.00439297;AN=5008;NS=2504;DP=22438;EAS_AF=0;AMR_AF=0.0029;AFR_AF=0.0053;EUR_AF=0.0129;SAS_AF=0;AA=T|||;VT=SNP
6	24905836	rs7776271	C	A	100	PASS	AC=127;AF=0.0253594;AN=5008;NS=2504;DP=22334;EAS_AF=0;AMR_AF=0.0202;AFR_AF=0.0673;EUR_AF=0.0239;SAS_AF=0;AA=C|||;VT=SNP
6	24905909	rs7758438	T	C	100	PASS	AC=127;AF=0.0253594;AN=5008;NS=2504;DP=23091;EAS_AF=0;AMR_AF=0.0202;AFR_AF=0.0673;EUR_AF=0.0239;SAS_AF=0;AA=T|||;VT=SNP
6	24906235	rs7738816	G	C	100	PASS	AC=161;AF=0.0321486;AN=5008;NS=2504;DP=24291;EAS_AF=0.005;AMR_AF=0.0331;AFR_AF=0.0023;EUR_AF=0.0636;SAS_AF=0.0675;AA=G|||;VT=SNP
6	24908645	rs932494	G	A	100	PASS	AC=2586;AF=0.516374;AN=5008;NS=2504;DP=19299;EAS_AF=0.2639;AMR_AF=0.4236;AFR_AF=0.8949;EUR_AF=0.4046;SAS_AF=0.4458;AA=A|||;VT=SNP
6	24909118	rs111391270	G	A	100	PASS	AC=75;AF=0.014976;AN=5008;NS=2504;DP=19002;EAS_AF=0.002;AMR_AF=0.0274;AFR_AF=0.0008;EUR_AF=0.0477;SAS_AF=0.0051;AA=G|||;VT=SNP
6	24909252	rs73400452	A	T	100	PASS	AC=125;AF=0.0249601;AN=5008;NS=2504;DP=19780;EAS_AF=0;AMR_AF=0.0202;AFR_AF=0.0658;EUR_AF=0.0239;SAS_AF=0;AA=A|||;VT=SNP
6	24909523	rs76416361	A	G	100	PASS	AC=125;AF=0.0249601;AN=5008;NS=2504;DP=21071;EAS_AF=0;AMR_AF=0.0202;AFR_AF=0.0658;EUR_AF=0.0239;SAS_AF=0;AA=A|||;VT=SNP
6	24909525	rs114602564	T	C	100	PASS	AC=33;AF=0.00658946;AN=5008;NS=2504;DP=21182;EAS_AF=0.002;AMR_AF=0.013;AFR_AF=0.0023;EUR_AF=0.0149;SAS_AF=0.0041;AA=T|||;VT=SNP
6	24909527	rs35374042	A	T	100	PASS	AC=197;AF=0.0393371;AN=5008;NS=2504;DP=21254;EAS_AF=0.0605;AMR_AF=0.013;AFR_AF=0.0348;EUR_AF=0.0219;SAS_AF=0.0603;AA=A|||;VT=SNP
6	24909729	rs2817729	T	C	100	PASS	AC=1840;AF=0.367412;AN=5008;NS=2504;DP=19133;EAS_AF=0.3115;AMR_AF=0.3127;AFR_AF=0.4803;EUR_AF=0.3151;SAS_AF=0.365;AA=T|||;VT=SNP
6	24910598	rs2817730	G	A	100	PASS	AC=1065;AF=0.21266;AN=5008;NS=2504;DP=16466;EAS_AF=0.1726;AMR_AF=0.2219;AFR_AF=0.2791;EUR_AF=0.16;SAS_AF=0.2117;AA=G|||;VT=SNP
6	24911471	rs2493331	G	C	100	PASS	AC=1628;AF=0.32508;AN=5008;NS=2504;DP=11954;EAS_AF=0.2411;AMR_AF=0.2954;AFR_AF=0.413;EUR_AF=0.2942;SAS_AF=0.3456;AA=G|||;VT=SNP
6	24913126	rs2817731	T	C	100	PASS	AC=1801;AF=0.359625;AN=5008;NS=2504;DP=20041;EAS_AF=0.256;AMR_AF=0.3415;AFR_AF=0.4123;EUR_AF=0.3529;SAS_AF=0.4151;AA=C|||;VT=SNP
6	24913664	rs72839936	A	G	100	PASS	AC=27;AF=0.00539137;AN=5008;NS=2504;DP=18980;EAS_AF=0.002;AMR_AF=0.0072;AFR_AF=0;EUR_AF=0.0119;SAS_AF=0.0082;AA=A|||;VT=SNP
6	24913789	rs2747676	G	T	100	PASS	AC=1749;AF=0.349241;AN=5008;NS=2504;DP=20218;EAS_AF=0.255;AMR_AF=0.3343;AFR_AF=0.3782;EUR_AF=0.3519;SAS_AF=0.4151;AA=G|||;VT=SNP
6	24914002	rs7773196	T	C	100	PASS	AC=392;AF=0.0782748;AN=5008;NS=2504;DP=18960;EAS_AF=0;AMR_AF=0.049;AFR_AF=0.2474;EUR_AF=0.0308;SAS_AF=0;AA=T|||;VT=SNP
6	24914164	rs2747675	C	A	100	PASS	AC=1765;AF=0.352436;AN=5008;NS=2504;DP=18939;EAS_AF=0.254;AMR_AF=0.3329;AFR_AF=0.4107;EUR_AF=0.3429;SAS_AF=0.3988;AA=C|||;VT=SNP
6	24914668	rs141140033	G	A	100	PASS	AC=34;AF=0.00678914;AN=5008;NS=2504;DP=20028;EAS_AF=0;AMR_AF=0.0101;AFR_AF=0.0008;EUR_AF=0.0258;SAS_AF=0;AA=G|||;VT=SNP
6	24914816	rs990958	A	G	100	PASS	AC=3931;AF=0.784944;AN=5008;NS=2504;DP=20039;EAS_AF=0.6875;AMR_AF=0.7219;AFR_AF=0.9713;EUR_AF=0.7028;SAS_AF=0.7628;AA=G|||;VT=SNP
6	24915050	rs2207399	A	T	100	PASS	AC=2287;AF=0.456669;AN=5008;NS=2504;DP=20799;EAS_AF=0.256;AMR_AF=0.3963;AFR_AF=0.7284;EUR_AF=0.3827;SAS_AF=0.4151;AA=A|||;VT=SNP
6	24915658	rs113841961	C	T	100	PASS	AC=273;AF=0.0545128;AN=5008;NS=2504;DP=14987;EAS_AF=0;AMR_AF=0.0389;AFR_AF=0.1634;EUR_AF=0.0298;SAS_AF=0;AA=C|||;VT=SNP
6	24917099	rs76656398	G	A	100	PASS	AC=59;AF=0.0117812;AN=5008;NS=2504;DP=16066;EAS_AF=0.003;AMR_AF=0.0101;AFR_AF=0.0023;EUR_AF=0.0298;SAS_AF=0.0164;AA=G|||;VT=SNP
6	24917329	rs2817733	A	G	100	PASS	AC=1760;AF=0.351438;AN=5008;NS=2504;DP=14959;EAS_AF=0.254;AMR_AF=0.3271;AFR_AF=0.41;EUR_AF=0.336;SAS_AF=0.4059;AA=A|||;VT=SNP
6	24917961	rs2747674	G	A	100	PASS	AC=2207;AF=0.440695;AN=5008;NS=2504;DP=17438;EAS_AF=0.254;AMR_AF=0.3804;AFR_AF=0.6982;EUR_AF=0.3658;SAS_AF=0.4049;AA=G|||;VT=SNP
6	24918348	rs62402041	C	G	100	PASS	AC=832;AF=0.166134;AN=5008;NS=2504;DP=15666;EAS_AF=0.1687;AMR_AF=0.1873;AFR_AF=0.1437;EUR_AF=0.1402;SAS_AF=0.2055;AA=C|||;VT=SNP
6	24918425	rs2817734	G	C	100	PASS	AC=1099;AF=0.219449;AN=5008;NS=2504;DP=15108;EAS_AF=0.1806;AMR_AF=0.2363;AFR_AF=0.2209;EUR_AF=0.1918;SAS_AF=0.274;AA=G|||;VT=SNP
6	24918699	rs12202765	C	T	100	PASS	AC=100;AF=0.0199681;AN=5008;NS=2504;DP=16918;EAS_AF=0.001;AMR_AF=0.0231;AFR_AF=0.003;EUR_AF=0.0507;SAS_AF=0.0286;AA=C|||;VT=SNP
6	24918807	rs78737701	G	T	100	PASS	AC=27;AF=0.00539137;AN=5008;NS=2504;DP=18255;EAS_AF=0;AMR_AF=0.013;AFR_AF=0.0015;EUR_AF=0.0149;SAS_AF=0.001;AA=G|||;VT=SNP
6	24919115	rs2064524	A	G	100	PASS	AC=2599;AF=0.51897;AN=5008;NS=2504;DP=20801;EAS_AF=0.2679;AMR_AF=0.4337;AFR_AF=0.8926;EUR_AF=0.4056;SAS_AF=0.4499;AA=G|||;VT=SNP
6	24920247	rs77110885	T	C	100	PASS	AC=34;AF=0.00678914;AN=5008;NS=2504;DP=22380;EAS_AF=0.001;AMR_AF=0.0101;AFR_AF=0.0008;EUR_AF=0.0119;SAS_AF=0.0133;AA=T|||;VT=SNP
6	24920746	rs603510	C	T	100	PASS	AC=1047;AF=0.209065;AN=5008;NS=2504;DP=21152;EAS_AF=0.0198;AMR_AF=0.134;AFR_AF=0.5227;EUR_AF=0.1412;SAS_AF=0.1033;AA=T|||;VT=SNP
6	24921688	rs369689	A	G	100	PASS	AC=1065;AF=0.21266;AN=5008;NS=2504;DP=18174;EAS_AF=0.0208;AMR_AF=0.1369;AFR_AF=0.531;EUR_AF=0.1451;SAS_AF=0.1033;AA=a|||;VT=SNP
6	24921888	rs6932439	G	C	100	PASS	AC=508;AF=0.101438;AN=5008;NS=2504;DP=14469;EAS_AF=0.0069;AMR_AF=0.0749;AFR_AF=0.1846;EUR_AF=0.1203;SAS_AF=0.0859;AA=c|||;VT=SNP
6	24922069	rs113858343	A	T	100	PASS	AC=575;AF=0.114816;AN=5008;NS=2504;DP=16795;EAS_AF=0.0714;AMR_AF=0.0749;AFR_AF=0.2579;EUR_AF=0.0606;SAS_AF=0.0501;AA=T|||;VT=SNP
6	24922133	rs139600027	C	T	100	PASS	AC=42;AF=0.00838658;AN=5008;NS=2504;DP=15875;EAS_AF=0;AMR_AF=0.0187;AFR_AF=0;EUR_AF=0.0288;SAS_AF=0;AA=C|||;VT=SNP
6	24922358	rs683198	T	C	100	PASS	AC=780;AF=0.155751;AN=5008;NS=2504;DP=16233;EAS_AF=0.0188;AMR_AF=0.1066;AFR_AF=0.3472;EUR_AF=0.1272;SAS_AF=0.1022;AA=C|||;VT=SNP
6	24922520	rs6933228	C	T	100	PASS	AC=291;AF=0.058107;AN=5008;NS=2504;DP=16160;EAS_AF=0.001;AMR_AF=0.0346;AFR_AF=0.1914;EUR_AF=0.0119;SAS_AF=0.001;AA=T|||;VT=SNP
6	24922788	rs77711101	A	T	100	PASS	AC=111;AF=0.0221645;AN=5008;NS=2504;DP=17694;EAS_AF=0;AMR_AF=0.0173;AFR_AF=0.0666;EUR_AF=0.0109;SAS_AF=0;AA=A|||;VT=SNP
6	24922811	rs148581764	G	A	100	PASS	AC=18;AF=0.00359425;AN=5008;NS=2504;DP=17210;EAS_AF=0;AMR_AF=0.0072;AFR_AF=0.0015;EUR_AF=0.0109;SAS_AF=0;AA=G|||;VT=SNP
6	24923930	rs430661	A	C	100	PASS	AC=3484;AF=0.695687;AN=5008;NS=2504;DP=13361;EAS_AF=0.5923;AMR_AF=0.7046;AFR_AF=0.8048;EUR_AF=0.669;SAS_AF=0.6759;AA=C|||;VT=SNP
6	24923935	rs385886	A	G	100	PASS	AC=1909;AF=0.38119;AN=5008;NS=2504;DP=13251;EAS_AF=0.3968;AMR_AF=0.3112;AFR_AF=0.5772;EUR_AF=0.2704;SAS_AF=0.2638;AA=G|||;VT=SNP
6	24924875	rs16889797	T	C	100	PASS	AC=801;AF=0.159944;AN=5008;NS=2504;DP=17733;EAS_AF=0.376;AMR_AF=0.17;AFR_AF=0.0121;EUR_AF=0.1282;SAS_AF=0.1626;AA=T|||;VT=SNP
6	24925098	rs115587686	G	T	100	PASS	AC=44;AF=0.00878594;AN=5008;NS=2504;DP=15548;EAS_AF=0.003;AMR_AF=0.0101;AFR_AF=0.0008;EUR_AF=0.0219;SAS_AF=0.0112;AA=G|||;VT=SNP
6	24925659	rs216264	C	T	100	PASS	AC=639;AF=0.127596;AN=5008;NS=2504;DP=18804;EAS_AF=0.0079;AMR_AF=0.0922;AFR_AF=0.2723;EUR_AF=0.1233;SAS_AF=0.0849;AA=C|||;VT=SNP
6	24926344	rs2394322	C	T	100	PASS	AC=2810;AF=0.561102;AN=5008;NS=2504;DP=16584;EAS_AF=0.5119;AMR_AF=0.6499;AFR_AF=0.3873;EUR_AF=0.6779;SAS_AF=0.6636;AA=C|||;VT=SNP
6	24926546	rs115742132	G	C	100	PASS	AC=66;AF=0.0131789;AN=5008;NS=2504;DP=17857;EAS_AF=0;AMR_AF=0.0216;AFR_AF=0.0023;EUR_AF=0.0447;SAS_AF=0.0031;AA=G|||;VT=SNP
6	24926730	rs606162	G	A	100	PASS	AC=688;AF=0.13738;AN=5008;NS=2504;DP=20241;EAS_AF=0.0079;AMR_AF=0.1052;AFR_AF=0.298;EUR_AF=0.1352;SAS_AF=0.0787;AA=G|||;VT=SNP
6	24926924	rs62402043	T	C	100	PASS	AC=800;AF=0.159744;AN=5008;NS=2504;DP=18486;EAS_AF=0.3641;AMR_AF=0.1715;AFR_AF=0.0121;EUR_AF=0.1322;SAS_AF=0.1687;AA=T|||;VT=SNP
6	24928081	rs55927112	A	G	100	PASS	AC=613;AF=0.122404;AN=5008;NS=2504;DP=21496;EAS_AF=0.0159;AMR_AF=0.1153;AFR_AF=0.1717;EUR_AF=0.165;SAS_AF=0.1268;AA=A|||;VT=SNP
6	24929488	rs9461081	G	A	100	PASS	AC=1700;AF=0.339457;AN=5008;NS=2504;DP=17222;EAS_AF=0.1974;AMR_AF=0.3862;AFR_AF=0.3744;EUR_AF=0.3579;SAS_AF=0.3865;AA=G|||;VT=SNP
6	24929590	rs73731449	T	C	100	PASS	AC=459;AF=0.0916534;AN=5008;NS=2504;DP=18670;EAS_AF=0.1319;AMR_AF=0.0519;AFR_AF=0.112;EUR_AF=0.0557;SAS_AF=0.0879;AA=C|||;VT=SNP
6	24930151	rs35129954	A	T	100	PASS	AC=222;AF=0.0443291;AN=5008;NS=2504;DP=18150;EAS_AF=0.1131;AMR_AF=0.0331;AFR_AF=0.0045;EUR_AF=0.0348;SAS_AF=0.045;AA=A|||;VT=SNP
6	24930162	rs13218285	G	C	100	PASS	AC=222;AF=0.0443291;AN=5008;NS=2504;DP=17956;EAS_AF=0.1131;AMR_AF=0.0331;AFR_AF=0.0045;EUR_AF=0.0348;SAS_AF=0.045;AA=G|||;VT=SNP
6	24930234	rs79308066	T	C	100	PASS	AC=642;AF=0.128195;AN=5008;NS=2504;DP=18127;EAS_AF=0.0149;AMR_AF=0.1182;AFR_AF=0.1921;EUR_AF=0.165;SAS_AF=0.1278;AA=T|||;VT=SNP
6	24930614	rs216262	A	C	100	PASS	AC=1551;AF=0.309704;AN=5008;NS=2504;DP=17763;EAS_AF=0.379;AMR_AF=0.2709;AFR_AF=0.2829;EUR_AF=0.3022;SAS_AF=0.3098;AA=A|||;VT=SNP
6	24930894	rs216261	G	C	100	PASS	AC=1548;AF=0.309105;AN=5008;NS=2504;DP=19227;EAS_AF=0.379;AMR_AF=0.2709;AFR_AF=0.2814;EUR_AF=0.3012;SAS_AF=0.3098;AA=G|||;VT=SNP
6	24931053	rs216260	G	C	100	PASS	AC=1553;AF=0.310104;AN=5008;NS=2504;DP=18422;EAS_AF=0.381;AMR_AF=0.2738;AFR_AF=0.2821;EUR_AF=0.3012;SAS_AF=0.3098;AA=G|||;VT=SNP
6	24931083	rs216259	G	A	100	PASS	AC=3932;AF=0.785144;AN=5008;NS=2504;DP=18847;EAS_AF=0.7063;AMR_AF=0.7277;AFR_AF=0.9281;EUR_AF=0.7157;SAS_AF=0.7853;AA=A|||;VT=SNP
6	24931287	rs216258	T	G	100	PASS	AC=1640;AF=0.327476;AN=5008;NS=2504;DP=17719;EAS_AF=0.3978;AMR_AF=0.2738;AFR_AF=0.2897;EUR_AF=0.3181;SAS_AF=0.3538;AA=T|||;VT=SNP
6	24932145	rs9461082	C	T	100	PASS	AC=1671;AF=0.333666;AN=5008;NS=2504;DP=20317;EAS_AF=0.1925;AMR_AF=0.3862;AFR_AF=0.3707;EUR_AF=0.3559;SAS_AF=0.3691;AA=C|||;VT=SNP
6	24932172	rs11760083	T	C	100	PASS	AC=676;AF=0.134984;AN=5008;NS=2504;DP=20567;EAS_AF=0.1617;AMR_AF=0.196;AFR_AF=0.0106;EUR_AF=0.1551;SAS_AF=0.2117;AA=T|||;VT=SNP
6	24932256	rs1410684	T	G	100	PASS	AC=1673;AF=0.334065;AN=5008;NS=2504;DP=20737;EAS_AF=0.1954;AMR_AF=0.3876;AFR_AF=0.3722;EUR_AF=0.3559;SAS_AF=0.365;AA=T|||;VT=SNP
6	24932494	rs73731451	C	T	100	PASS	AC=370;AF=0.0738818;AN=5008;NS=2504;DP=20271;EAS_AF=0.1121;AMR_AF=0.049;AFR_AF=0.1044;EUR_AF=0.0398;SAS_AF=0.046;AA=C|||;VT=SNP
6	24932605	rs115312383	T	C	100	PASS	AC=88;AF=0.0175719;AN=5008;NS=2504;DP=19120;EAS_AF=0.0188;AMR_AF=0.0029;AFR_AF=0.0076;EUR_AF=0.0159;SAS_AF=0.0419;AA=C|||;VT=SNP
6	24932844	rs56850465	C	T	100	PASS	AC=370;AF=0.0738818;AN=5008;NS=2504;DP=19094;EAS_AF=0.1121;AMR_AF=0.049;AFR_AF=0.1044;EUR_AF=0.0398;SAS_AF=0.046;AA=C|||;VT=SNP
6	24934008	rs116494809	C	T	100	PASS	AC=17;AF=0.00339457;AN=5008;NS=2504;DP=21028;EAS_AF=0;AMR_AF=0.0014;AFR_AF=0.0015;EUR_AF=0.0139;SAS_AF=0;AA=C|||;VT=SNP
6	24934282	rs115929635	C	A	100	PASS	AC=75;AF=0.014976;AN=5008;NS=2504;DP=21367;EAS_AF=0.0179;AMR_AF=0;AFR_AF=0;EUR_AF=0.0159;SAS_AF=0.0419;AA=C|||;VT=SNP
6	24934664	rs216257	A	T	100	PASS	AC=1633;AF=0.326078;AN=5008;NS=2504;DP=18307;EAS_AF=0.3968;AMR_AF=0.2723;AFR_AF=0.289;EUR_AF=0.3161;SAS_AF=0.3517;AA=T|||;VT=SNP
6	24935257	rs10946736	C	T	100	PASS	AC=881;AF=0.175919;AN=5008;NS=2504;DP=16870;EAS_AF=0.1607;AMR_AF=0.2147;AFR_AF=0.1528;EUR_AF=0.1571;SAS_AF=0.2147;AA=C|||;VT=SNP
6	24935391	rs216256	C	A	100	PASS	AC=1547;AF=0.308906;AN=5008;NS=2504;DP=16102;EAS_AF=0.375;AMR_AF=0.2695;AFR_AF=0.2821;EUR_AF=0.3002;SAS_AF=0.3139;AA=C|||;VT=SNP
6	24936392	rs11751072	G	A	100	PASS	AC=602;AF=0.120208;AN=5008;NS=2504;DP=19150;EAS_AF=0.0149;AMR_AF=0.1138;AFR_AF=0.1626;EUR_AF=0.164;SAS_AF=0.1309;AA=g|||;VT=SNP
6	24936923	rs16889798	C	G	100	PASS	AC=679;AF=0.135583;AN=5008;NS=2504;DP=20544;EAS_AF=0.1617;AMR_AF=0.1974;AFR_AF=0.0113;EUR_AF=0.1541;SAS_AF=0.2137;AA=c|||;VT=SNP
6	24938111	rs640845	C	A	100	PASS	AC=900;AF=0.179712;AN=5008;NS=2504;DP=18694;EAS_AF=0.3601;AMR_AF=0.1499;AFR_AF=0.0893;EUR_AF=0.1362;SAS_AF=0.182;AA=c|||;VT=SNP
6	24938201	rs640380	G	C	100	PASS	AC=900;AF=0.179712;AN=5008;NS=2504;DP=19894;EAS_AF=0.3601;AMR_AF=0.1499;AFR_AF=0.0893;EUR_AF=0.1362;SAS_AF=0.182;AA=g|||;VT=SNP
6	24938277	rs13199679	G	A	100	PASS	AC=457;AF=0.091254;AN=5008;NS=2504;DP=21937;EAS_AF=0.128;AMR_AF=0.0533;AFR_AF=0.1142;EUR_AF=0.0567;SAS_AF=0.0849;AA=a|||;VT=SNP
6	24939827	rs592701	A	G	100	PASS	AC=1362;AF=0.271965;AN=5008;NS=2504;DP=20504;EAS_AF=0.4921;AMR_AF=0.2032;AFR_AF=0.2027;EUR_AF=0.1918;SAS_AF=0.2699;AA=a|||;VT=SNP
6	24939867	rs529648	A	G	100	PASS	AC=1363;AF=0.272165;AN=5008;NS=2504;DP=21284;EAS_AF=0.4921;AMR_AF=0.2032;AFR_AF=0.2027;EUR_AF=0.1928;SAS_AF=0.2699;AA=a|||;VT=SNP
6	24940279	rs7742242	T	C	100	PASS	AC=834;AF=0.166534;AN=5008;NS=2504;DP=17247;EAS_AF=0.3601;AMR_AF=0.1441;AFR_AF=0.0431;EUR_AF=0.1332;SAS_AF=0.184;AA=t|||;VT=SNP
6	24940400	rs405882	T	C	100	PASS	AC=3930;AF=0.784744;AN=5008;NS=2504;DP=15251;EAS_AF=0.7044;AMR_AF=0.7291;AFR_AF=0.9281;EUR_AF=0.7137;SAS_AF=0.7863;AA=N|||;VT=SNP
6	24940849	rs9467354	T	C	100	PASS	AC=2802;AF=0.559505;AN=5008;NS=2504;DP=19637;EAS_AF=0.3433;AMR_AF=0.5591;AFR_AF=0.6793;EUR_AF=0.5775;SAS_AF=0.6022;AA=N|||;VT=SNP
6	24940877	rs6929465	C	T	100	PASS	AC=2344;AF=0.468051;AN=5008;NS=2504;DP=18628;EAS_AF=0.2123;AMR_AF=0.5058;AFR_AF=0.5658;EUR_AF=0.5219;SAS_AF=0.5174;AA=c|||;VT=SNP
6	24941027	rs6929680	C	T	100	PASS	AC=2315;AF=0.46226;AN=5008;NS=2504;DP=17336;EAS_AF=0.2063;AMR_AF=0.5058;AFR_AF=0.5658;EUR_AF=0.5189;SAS_AF=0.4969;AA=c|||;VT=SNP
6	24941208	rs116895410	G	T	100	PASS	AC=74;AF=0.0147764;AN=5008;NS=2504;DP=20833;EAS_AF=0.0188;AMR_AF=0;AFR_AF=0;EUR_AF=0.0159;SAS_AF=0.0399;AA=g|||;VT=SNP
6	24941436	rs419288	C	T	100	PASS	AC=1158;AF=0.23123;AN=5008;NS=2504;DP=18724;EAS_AF=0.3661;AMR_AF=0.17;AFR_AF=0.2504;EUR_AF=0.1402;SAS_AF=0.2035;AA=c|||;VT=SNP
6	24941448	rs35398163	G	A	100	PASS	AC=465;AF=0.0928514;AN=5008;NS=2504;DP=18666;EAS_AF=0.1319;AMR_AF=0.0533;AFR_AF=0.1188;EUR_AF=0.0547;SAS_AF=0.0849;AA=a|||;VT=SNP
6	24941502	rs13212828	G	A	100	PASS	AC=852;AF=0.170128;AN=5008;NS=2504;DP=20306;EAS_AF=0.1429;AMR_AF=0.1844;AFR_AF=0.1165;EUR_AF=0.2256;SAS_AF=0.2035;AA=g|||;VT=SNP
6	24941567	rs71555170	T	C	100	PASS	AC=371;AF=0.0740815;AN=5008;NS=2504;DP=18049;EAS_AF=0.1131;AMR_AF=0.049;AFR_AF=0.1044;EUR_AF=0.0398;SAS_AF=0.046;AA=t|||;VT=SNP
6	24941817	rs413203	T	C	100	PASS	AC=899;AF=0.179513;AN=5008;NS=2504;DP=18753;EAS_AF=0.3601;AMR_AF=0.1499;AFR_AF=0.0877;EUR_AF=0.1352;SAS_AF=0.184;AA=t|||;VT=SNP
6	24942042	rs13202601	A	G	100	PASS	AC=244;AF=0.048722;AN=5008;NS=2504;DP=17573;EAS_AF=0.1141;AMR_AF=0.036;AFR_AF=0.0189;EUR_AF=0.0348;SAS_AF=0.045;AA=a|||;VT=SNP
6	24942222	rs414243	T	C	100	PASS	AC=3673;AF=0.733427;AN=5008;NS=2504;DP=17656;EAS_AF=0.5903;AMR_AF=0.6902;AFR_AF=0.9009;EUR_AF=0.6799;SAS_AF=0.7403;AA=N|||;VT=SNP
6	24942506	rs415025	T	C	100	PASS	AC=979;AF=0.195487;AN=5008;NS=2504;DP=16020;EAS_AF=0.38;AMR_AF=0.1499;AFR_AF=0.0908;EUR_AF=0.1501;SAS_AF=0.226;AA=t|||;VT=SNP
6	24943227	rs1813711	C	G	100	PASS	AC=1102;AF=0.220048;AN=5008;NS=2504;DP=22520;EAS_AF=0.38;AMR_AF=0.17;AFR_AF=0.1657;EUR_AF=0.161;SAS_AF=0.2249;AA=c|||;VT=SNP
6	24943666	rs1626145	G	A	100	PASS	AC=1101;AF=0.219848;AN=5008;NS=2504;DP=18685;EAS_AF=0.38;AMR_AF=0.17;AFR_AF=0.1649;EUR_AF=0.161;SAS_AF=0.2249;AA=a|||;VT=SNP
6	24943696	rs9379698	G	T	100	PASS	AC=834;AF=0.166534;AN=5008;NS=2504;DP=17325;EAS_AF=0.3601;AMR_AF=0.1441;AFR_AF=0.0431;EUR_AF=0.1332;SAS_AF=0.184;AA=g|||;VT=SNP
6	24943775	rs644748	C	T	100	PASS	AC=1103;AF=0.220248;AN=5008;NS=2504;DP=17080;EAS_AF=0.38;AMR_AF=0.17;AFR_AF=0.1657;EUR_AF=0.161;SAS_AF=0.226;AA=t|||;VT=SNP
6	24943790	rs644722	G	T	100	PASS	AC=1103;AF=0.220248;AN=5008;NS=2504;DP=17724;EAS_AF=0.38;AMR_AF=0.17;AFR_AF=0.1657;EUR_AF=0.161;SAS_AF=0.226;AA=t|||;VT=SNP
6	24943831	rs34976097	G	C	100	PASS	AC=494;AF=0.0986422;AN=5008;NS=2504;DP=17614;EAS_AF=0.0298;AMR_AF=0.1369;AFR_AF=0.0159;EUR_AF=0.1889;SAS_AF=0.1616;AA=g|||;VT=SNP
6	24943843	rs388071	A	T	100	PASS	AC=1101;AF=0.219848;AN=5008;NS=2504;DP=17079;EAS_AF=0.38;AMR_AF=0.17;AFR_AF=0.1649;EUR_AF=0.161;SAS_AF=0.2249;AA=a|||;VT=SNP
6	24943892	rs77444247	A	G	100	PASS	AC=469;AF=0.0936502;AN=5008;NS=2504;DP=16080;EAS_AF=0.1131;AMR_AF=0.0548;AFR_AF=0.18;EUR_AF=0.0358;SAS_AF=0.044;AA=a|||;VT=SNP
6	24943900	rs421817	G	A	100	PASS	AC=1102;AF=0.220048;AN=5008;NS=2504;DP=16047;EAS_AF=0.38;AMR_AF=0.17;AFR_AF=0.1657;EUR_AF=0.161;SAS_AF=0.2249;AA=a|||;VT=SNP
6	24944039	rs71555172	A	C	100	PASS	AC=222;AF=0.0443291;AN=5008;NS=2504;DP=15901;EAS_AF=0.1131;AMR_AF=0.0331;AFR_AF=0.0045;EUR_AF=0.0358;SAS_AF=0.044;AA=-|||;VT=SNP
6	24944109	rs413610	C	G	100	PASS	AC=1102;AF=0.220048;AN=5008;NS=2504;DP=17401;EAS_AF=0.38;AMR_AF=0.17;AFR_AF=0.1657;EUR_AF=0.161;SAS_AF=0.2249;AA=g|||;VT=SNP
6	24944217	rs370748	T	G	100	PASS	AC=1102;AF=0.220048;AN=5008;NS=2504;DP=18606;EAS_AF=0.38;AMR_AF=0.17;AFR_AF=0.1657;EUR_AF=0.161;SAS_AF=0.2249;AA=N|||;VT=SNP
6	24944253	rs386511	A	C	100	PASS	AC=1102;AF=0.220048;AN=5008;NS=2504;DP=17931;EAS_AF=0.38;AMR_AF=0.17;AFR_AF=0.1657;EUR_AF=0.161;SAS_AF=0.2249;AA=N|||;VT=SNP
6	24944359	rs432593	C	T	100	PASS	AC=1105;AF=0.220647;AN=5008;NS=2504;DP=18088;EAS_AF=0.38;AMR_AF=0.17;AFR_AF=0.1657;EUR_AF=0.161;SAS_AF=0.228;AA=t|||;VT=SNP
6	24944442	rs431796	C	G	100	PASS	AC=1103;AF=0.220248;AN=5008;NS=2504;DP=18683;EAS_AF=0.38;AMR_AF=0.17;AFR_AF=0.1657;EUR_AF=0.162;SAS_AF=0.2249;AA=g|||;VT=SNP
6	24944848	rs441957	G	C	100	PASS	AC=1716;AF=0.342652;AN=5008;NS=2504;DP=18180;EAS_AF=0.499;AMR_AF=0.2406;AFR_AF=0.4206;EUR_AF=0.2058;SAS_AF=0.2894;AA=N|||;VT=SNP
6	24945037	rs495157	T	C	100	PASS	AC=1103;AF=0.220248;AN=5008;NS=2504;DP=17150;EAS_AF=0.381;AMR_AF=0.17;AFR_AF=0.1657;EUR_AF=0.16;SAS_AF=0.226;AA=N|||;VT=SNP
6	24945077	rs628794	T	C	100	PASS	AC=1104;AF=0.220447;AN=5008;NS=2504;DP=17074;EAS_AF=0.381;AMR_AF=0.17;AFR_AF=0.1664;EUR_AF=0.16;SAS_AF=0.226;AA=t|||;VT=SNP
6	24945252	rs685008	G	A	100	PASS	AC=1098;AF=0.219249;AN=5008;NS=2504;DP=15718;EAS_AF=0.381;AMR_AF=0.17;AFR_AF=0.1657;EUR_AF=0.16;SAS_AF=0.2209;AA=a|||;VT=SNP
6	24945447	rs9356949	A	T	100	PASS	AC=834;AF=0.166534;AN=5008;NS=2504;DP=17373;EAS_AF=0.3611;AMR_AF=0.1441;AFR_AF=0.0431;EUR_AF=0.1322;SAS_AF=0.184;AA=a|||;VT=SNP
6	24945851	rs614900	A	G	100	PASS	AC=266;AF=0.053115;AN=5008;NS=2504;DP=15479;EAS_AF=0.0198;AMR_AF=0.0259;AFR_AF=0.121;EUR_AF=0.0278;SAS_AF=0.0409;AA=N|||;VT=SNP
6	24945894	rs614837	A	G	100	PASS	AC=266;AF=0.053115;AN=5008;NS=2504;DP=14940;EAS_AF=0.0198;AMR_AF=0.0259;AFR_AF=0.121;EUR_AF=0.0278;SAS_AF=0.0409;AA=N|||;VT=SNP
6	24946024	rs12202529	A	G	100	PASS	AC=833;AF=0.166334;AN=5008;NS=2504;DP=11675;EAS_AF=0.3601;AMR_AF=0.1441;AFR_AF=0.0431;EUR_AF=0.1322;SAS_AF=0.184;AA=a|||;VT=SNP
6	24946083	rs12216261	G	A	100	PASS	AC=833;AF=0.166334;AN=5008;NS=2504;DP=11486;EAS_AF=0.3601;AMR_AF=0.1441;AFR_AF=0.0469;EUR_AF=0.1322;SAS_AF=0.1789;AA=a|||;VT=SNP
6	24946228	rs7775482	C	T	100	PASS	AC=266;AF=0.053115;AN=5008;NS=2504;DP=13329;EAS_AF=0.0198;AMR_AF=0.0259;AFR_AF=0.121;EUR_AF=0.0278;SAS_AF=0.0409;AA=t|||;VT=SNP
6	24946341	rs7757708	T	C	100	PASS	AC=266;AF=0.053115;AN=5008;NS=2504;DP=12430;EAS_AF=0.0198;AMR_AF=0.0259;AFR_AF=0.121;EUR_AF=0.0278;SAS_AF=0.0409;AA=N|||;VT=SNP
6	24946438	rs7775697	A	G	100	PASS	AC=266;AF=0.053115;AN=5008;NS=2504;DP=11845;EAS_AF=0.0198;AMR_AF=0.0259;AFR_AF=0.121;EUR_AF=0.0278;SAS_AF=0.0409;AA=N|||;VT=SNP
6	24946671	rs7738180	G	T	100	PASS	AC=267;AF=0.0533147;AN=5008;NS=2504;DP=15895;EAS_AF=0.0198;AMR_AF=0.0259;AFR_AF=0.121;EUR_AF=0.0288;SAS_AF=0.0409;AA=t|||;VT=SNP
6	24946737	rs7758346	T	G	100	PASS	AC=269;AF=0.0537141;AN=5008;NS=2504;DP=17031;EAS_AF=0.0208;AMR_AF=0.0274;AFR_AF=0.121;EUR_AF=0.0288;SAS_AF=0.0409;AA=N|||;VT=SNP
6	24946758	rs112259682	A	G	100	PASS	AC=266;AF=0.053115;AN=5008;NS=2504;DP=16466;EAS_AF=0.0198;AMR_AF=0.0259;AFR_AF=0.121;EUR_AF=0.0278;SAS_AF=0.0409;AA=a|||;VT=SNP
6	24946868	rs73382348	G	A	100	PASS	AC=266;AF=0.053115;AN=5008;NS=2504;DP=16920;EAS_AF=0.0198;AMR_AF=0.0259;AFR_AF=0.121;EUR_AF=0.0278;SAS_AF=0.0409;AA=g|||;VT=SNP
6	24946886	rs73382350	A	G	100	PASS	AC=114;AF=0.0227636;AN=5008;NS=2504;DP=16897;EAS_AF=0;AMR_AF=0.0173;AFR_AF=0.0688;EUR_AF=0.0109;SAS_AF=0;AA=a|||;VT=SNP
6	24946970	rs604926	T	C	100	PASS	AC=263;AF=0.052516;AN=5008;NS=2504;DP=14437;EAS_AF=0.0198;AMR_AF=0.0245;AFR_AF=0.1195;EUR_AF=0.0278;SAS_AF=0.0409;AA=N|||;VT=SNP
6	24946983	rs604945	C	T	100	PASS	AC=262;AF=0.0523163;AN=5008;NS=2504;DP=15083;EAS_AF=0.0198;AMR_AF=0.0245;AFR_AF=0.1188;EUR_AF=0.0278;SAS_AF=0.0409;AA=c|||;VT=SNP
6	24946989	rs599699	G	T	100	PASS	AC=266;AF=0.053115;AN=5008;NS=2504;DP=15216;EAS_AF=0.0198;AMR_AF=0.0259;AFR_AF=0.121;EUR_AF=0.0278;SAS_AF=0.0409;AA=g|||;VT=SNP
6	24947147	rs34503369	G	A	100	PASS	AC=214;AF=0.0427316;AN=5008;NS=2504;DP=18365;EAS_AF=0.1081;AMR_AF=0.0331;AFR_AF=0.0045;EUR_AF=0.0338;SAS_AF=0.0429;AA=g|||;VT=SNP
6	24947541	rs587009	G	A	100	PASS	AC=1311;AF=0.261781;AN=5008;NS=2504;DP=18833;EAS_AF=0.1905;AMR_AF=0.3386;AFR_AF=0.1301;EUR_AF=0.3449;SAS_AF=0.3732;AA=g|||;VT=SNP
6	24947634	rs608004	A	G	100	PASS	AC=384;AF=0.0766773;AN=5008;NS=2504;DP=21519;EAS_AF=0.0198;AMR_AF=0.0346;AFR_AF=0.2057;EUR_AF=0.0278;SAS_AF=0.0409;AA=N|||;VT=SNP
6	24947636	rs586557	A	C	100	PASS	AC=384;AF=0.0766773;AN=5008;NS=2504;DP=21513;EAS_AF=0.0198;AMR_AF=0.0346;AFR_AF=0.2057;EUR_AF=0.0278;SAS_AF=0.0409;AA=N|||;VT=SNP
6	24947772	rs16889835	C	T	100	PASS	AC=817;AF=0.163139;AN=5008;NS=2504;DP=18398;EAS_AF=0.3472;AMR_AF=0.1441;AFR_AF=0.0454;EUR_AF=0.1322;SAS_AF=0.1779;AA=c|||;VT=SNP
6	24947816	rs73382352	G	A	100	PASS	AC=276;AF=0.0551118;AN=5008;NS=2504;DP=17516;EAS_AF=0.0198;AMR_AF=0.0216;AFR_AF=0.1331;EUR_AF=0.0258;SAS_AF=0.0399;AA=g|||;VT=SNP
6	24947908	rs117874761	T	C	100	PASS	AC=69;AF=0.013778;AN=5008;NS=2504;DP=14715;EAS_AF=0.0188;AMR_AF=0;AFR_AF=0;EUR_AF=0.0149;SAS_AF=0.0358;AA=t|||;VT=SNP
6	24948101	rs1739317	G	A	100	PASS	AC=391;AF=0.0780751;AN=5008;NS=2504;DP=20525;EAS_AF=0.0079;AMR_AF=0.0231;AFR_AF=0.2284;EUR_AF=0.0318;SAS_AF=0.0337;AA=a|||;VT=SNP
6	24948146	rs1739316	G	A	100	PASS	AC=3878;AF=0.774361;AN=5008;NS=2504;DP=18001;EAS_AF=0.7202;AMR_AF=0.7061;AFR_AF=0.8994;EUR_AF=0.7207;SAS_AF=0.7648;AA=a|||;VT=SNP
6	24948280	rs583456	C	G	100	PASS	AC=3883;AF=0.775359;AN=5008;NS=2504;DP=16808;EAS_AF=0.7212;AMR_AF=0.7075;AFR_AF=0.9009;EUR_AF=0.7207;SAS_AF=0.7658;AA=g|||;VT=SNP
6	24948508	rs487700	A	G	100	PASS	AC=3895;AF=0.777756;AN=5008;NS=2504;DP=20127;EAS_AF=0.7391;AMR_AF=0.7133;AFR_AF=0.8729;EUR_AF=0.7296;SAS_AF=0.7843;AA=N|||;VT=SNP
6	24948976	rs391867	C	T	100	PASS	AC=2310;AF=0.461262;AN=5008;NS=2504;DP=18298;EAS_AF=0.2272;AMR_AF=0.4856;AFR_AF=0.4932;EUR_AF=0.5626;SAS_AF=0.5378;AA=c|||;VT=SNP
6	24949222	rs435086	T	C	100	PASS	AC=2306;AF=0.460463;AN=5008;NS=2504;DP=19962;EAS_AF=0.2272;AMR_AF=0.4841;AFR_AF=0.4902;EUR_AF=0.5626;SAS_AF=0.5389;AA=t|||;VT=SNP
6	24949635	rs369964	G	A	100	PASS	AC=2309;AF=0.461062;AN=5008;NS=2504;DP=19427;EAS_AF=0.2272;AMR_AF=0.487;AFR_AF=0.4917;EUR_AF=0.5626;SAS_AF=0.5378;AA=g|||;VT=SNP
6	24950547	rs34705571	T	G	100	PASS	AC=478;AF=0.0954473;AN=5008;NS=2504;DP=21514;EAS_AF=0.0258;AMR_AF=0.1297;AFR_AF=0.0098;EUR_AF=0.1948;SAS_AF=0.1564;AA=t|||;VT=SNP
6	24950599	rs7759489	C	T	100	PASS	AC=1348;AF=0.269169;AN=5008;NS=2504;DP=20283;EAS_AF=0.5159;AMR_AF=0.1945;AFR_AF=0.23;EUR_AF=0.16;SAS_AF=0.2331;AA=c|||;VT=SNP
6	24950829	rs680009	A	G	100	PASS	AC=2319;AF=0.463059;AN=5008;NS=2504;DP=19270;EAS_AF=0.2312;AMR_AF=0.4697;AFR_AF=0.5;EUR_AF=0.5636;SAS_AF=0.544;AA=N|||;VT=SNP
6	24951199	rs647297	G	A	100	PASS	AC=3825;AF=0.763778;AN=5008;NS=2504;DP=19824;EAS_AF=0.875;AMR_AF=0.8458;AFR_AF=0.5847;EUR_AF=0.7833;SAS_AF=0.8129;AA=g|||;VT=SNP
6	24951300	rs1328714	A	T	100	PASS	AC=2626;AF=0.524361;AN=5008;NS=2504;DP=21167;EAS_AF=0.7877;AMR_AF=0.4971;AFR_AF=0.4463;EUR_AF=0.4364;SAS_AF=0.4683;AA=t|||;VT=SNP
6	24951795	rs73382361	T	C	100	PASS	AC=81;AF=0.0161741;AN=5008;NS=2504;DP=18838;EAS_AF=0;AMR_AF=0.0144;AFR_AF=0.0431;EUR_AF=0.0139;SAS_AF=0;AA=t|||;VT=SNP
6	24951809	rs387628	G	A	100	PASS	AC=1643;AF=0.328075;AN=5008;NS=2504;DP=18785;EAS_AF=0.249;AMR_AF=0.4092;AFR_AF=0.2958;EUR_AF=0.3181;SAS_AF=0.4059;AA=g|||;VT=SNP
6	24952518	rs77307440	T	G	100	PASS	AC=31;AF=0.0061901;AN=5008;NS=2504;DP=19920;EAS_AF=0.002;AMR_AF=0.0115;AFR_AF=0.0008;EUR_AF=0.0119;SAS_AF=0.0082;AA=t|||;VT=SNP
6	24952753	rs6907762	A	T	100	PASS	AC=390;AF=0.0778754;AN=5008;NS=2504;DP=19898;EAS_AF=0.0298;AMR_AF=0.0533;AFR_AF=0.1899;EUR_AF=0.0209;SAS_AF=0.0521;AA=A|||;VT=SNP
6	24952758	rs6907920	C	G	100	PASS	AC=776;AF=0.154952;AN=5008;NS=2504;DP=20074;EAS_AF=0.0317;AMR_AF=0.1037;AFR_AF=0.4395;EUR_AF=0.0378;SAS_AF=0.0542;AA=C|||;VT=SNP
6	24952830	rs127486	G	T	100	PASS	AC=4881;AF=0.974641;AN=5008;NS=2504;DP=20061;EAS_AF=0.999;AMR_AF=0.9683;AFR_AF=0.9546;EUR_AF=0.9702;SAS_AF=0.9857;AA=T|||;VT=SNP
6	24952847	rs127485	G	A	100	PASS	AC=3806;AF=0.759984;AN=5008;NS=2504;DP=2889;EAS_AF=0.9653;AMR_AF=0.8242;AFR_AF=0.3495;EUR_AF=0.8996;SAS_AF=0.9141;AA=G|||;VT=SNP
6	24952925	rs6908148	C	T	100	PASS	AC=460;AF=0.091853;AN=5008;NS=2504;DP=16266;EAS_AF=0.0308;AMR_AF=0.0634;AFR_AF=0.2337;EUR_AF=0.0249;SAS_AF=0.0521;AA=C|||;VT=SNP
6	24953080	rs618388	A	T	100	PASS	AC=3871;AF=0.772963;AN=5008;NS=2504;DP=17501;EAS_AF=0.9673;AMR_AF=0.8415;AFR_AF=0.351;EUR_AF=0.9324;SAS_AF=0.9305;AA=A|||;VT=SNP
6	24953085	rs618383	C	T	100	PASS	AC=4650;AF=0.928514;AN=5008;NS=2504;DP=17567;EAS_AF=0.999;AMR_AF=0.9467;AFR_AF=0.792;EUR_AF=0.9702;SAS_AF=0.9847;AA=T|||;VT=SNP
6	24953195	rs11752037	G	A	100	PASS	AC=1068;AF=0.213259;AN=5008;NS=2504;DP=18087;EAS_AF=0.2143;AMR_AF=0.2176;AFR_AF=0.093;EUR_AF=0.3618;SAS_AF=0.2188;AA=G|||;VT=SNP
6	24953271	rs374675	G	T	100	PASS	AC=4649;AF=0.928315;AN=5008;NS=2504;DP=16823;EAS_AF=0.999;AMR_AF=0.9467;AFR_AF=0.7912;EUR_AF=0.9702;SAS_AF=0.9847;AA=T|||;VT=SNP
6	24953429	rs451084	T	C	100	PASS	AC=3951;AF=0.788938;AN=5008;NS=2504;DP=17472;EAS_AF=0.9673;AMR_AF=0.8617;AFR_AF=0.3918;EUR_AF=0.9443;SAS_AF=0.9305;AA=C|||;VT=SNP
6	24953507	rs413970	G	C	100	PASS	AC=2474;AF=0.49401;AN=5008;NS=2504;DP=17371;EAS_AF=0.373;AMR_AF=0.536;AFR_AF=0.3011;EUR_AF=0.7475;SAS_AF=0.589;AA=G|||;VT=SNP
6	24953512	rs385891	T	G	100	PASS	AC=3871;AF=0.772963;AN=5008;NS=2504;DP=17589;EAS_AF=0.9673;AMR_AF=0.8401;AFR_AF=0.3517;EUR_AF=0.9324;SAS_AF=0.9305;AA=G|||;VT=SNP
6	24953527	rs408655	T	C	100	PASS	AC=3950;AF=0.788738;AN=5008;NS=2504;DP=17370;EAS_AF=0.9673;AMR_AF=0.8602;AFR_AF=0.3918;EUR_AF=0.9443;SAS_AF=0.9305;AA=C|||;VT=SNP
6	24953794	rs425081	G	A	100	PASS	AC=4889;AF=0.976238;AN=5008;NS=2504;DP=20151;EAS_AF=0.999;AMR_AF=0.9683;AFR_AF=0.9599;EUR_AF=0.9702;SAS_AF=0.9867;AA=A|||;VT=SNP
6	24953837	rs73382372	G	A	100	PASS	AC=142;AF=0.0283546;AN=5008;NS=2504;DP=20432;EAS_AF=0.001;AMR_AF=0.0274;AFR_AF=0.0817;EUR_AF=0.0119;SAS_AF=0.002;AA=G|||;VT=SNP
6	24954235	rs618393	T	C	100	PASS	AC=4657;AF=0.929912;AN=5008;NS=2504;DP=21342;EAS_AF=0.999;AMR_AF=0.9467;AFR_AF=0.7965;EUR_AF=0.9702;SAS_AF=0.9857;AA=C|||;VT=SNP
6	24954883	rs631693	T	C	100	PASS	AC=4656;AF=0.929712;AN=5008;NS=2504;DP=18548;EAS_AF=0.999;AMR_AF=0.9467;AFR_AF=0.7965;EUR_AF=0.9702;SAS_AF=0.9847;AA=C|||;VT=SNP
6	24955272	rs34729112	G	A	100	PASS	AC=15;AF=0.00299521;AN=5008;NS=2504;DP=19145;EAS_AF=0;AMR_AF=0.0029;AFR_AF=0.0008;EUR_AF=0.0119;SAS_AF=0;AA=G|||;VT=SNP
6	24955839	rs73729556	C	T	100	PASS	AC=403;AF=0.0804712;AN=5008;NS=2504;DP=18087;EAS_AF=0.0298;AMR_AF=0.0562;AFR_AF=0.1974;EUR_AF=0.0209;SAS_AF=0.0532;AA=C|||;VT=SNP
6	24956426	rs9348651	G	A	100	PASS	AC=1231;AF=0.245807;AN=5008;NS=2504;DP=14637;EAS_AF=0.497;AMR_AF=0.3012;AFR_AF=0.0401;EUR_AF=0.171;SAS_AF=0.3027;AA=G|||;VT=SNP
6	24956427	rs379970	C	T	100	PASS	AC=3870;AF=0.772764;AN=5008;NS=2504;DP=14628;EAS_AF=0.9673;AMR_AF=0.8415;AFR_AF=0.351;EUR_AF=0.9314;SAS_AF=0.9305;AA=C|||;VT=SNP
6	24956446	rs150378561	T	C	100	PASS	AC=30;AF=0.00599042;AN=5008;NS=2504;DP=14028;EAS_AF=0.002;AMR_AF=0.0115;AFR_AF=0.0008;EUR_AF=0.0119;SAS_AF=0.0072;AA=T|||;VT=SNP
6	24956518	rs364555	T	G	100	PASS	AC=3870;AF=0.772764;AN=5008;NS=2504;DP=14766;EAS_AF=0.9673;AMR_AF=0.8415;AFR_AF=0.351;EUR_AF=0.9314;SAS_AF=0.9305;AA=T|||;VT=SNP
6	24956560	rs12332965	G	T	100	PASS	AC=786;AF=0.156949;AN=5008;NS=2504;DP=14439;EAS_AF=0.0317;AMR_AF=0.1052;AFR_AF=0.4455;EUR_AF=0.0388;SAS_AF=0.0542;AA=G|||;VT=SNP
6	24956620	rs9295637	A	T	100	PASS	AC=1362;AF=0.271965;AN=5008;NS=2504;DP=16102;EAS_AF=0.5724;AMR_AF=0.3026;AFR_AF=0.0492;EUR_AF=0.1819;SAS_AF=0.3344;AA=A|||;VT=SNP
6	24956660	rs12332964	C	G	100	PASS	AC=786;AF=0.156949;AN=5008;NS=2504;DP=16609;EAS_AF=0.0317;AMR_AF=0.1052;AFR_AF=0.4455;EUR_AF=0.0388;SAS_AF=0.0542;AA=C|||;VT=SNP
6	24956695	rs652324	A	G	100	PASS	AC=3870;AF=0.772764;AN=5008;NS=2504;DP=15901;EAS_AF=0.9673;AMR_AF=0.8415;AFR_AF=0.351;EUR_AF=0.9314;SAS_AF=0.9305;AA=A|||;VT=SNP
6	24956789	rs660776	C	T	100	PASS	AC=3870;AF=0.772764;AN=5008;NS=2504;DP=17493;EAS_AF=0.9673;AMR_AF=0.8415;AFR_AF=0.351;EUR_AF=0.9314;SAS_AF=0.9305;AA=C|||;VT=SNP
6	24956851	rs651469	G	A	100	PASS	AC=3870;AF=0.772764;AN=5008;NS=2504;DP=15948;EAS_AF=0.9673;AMR_AF=0.8415;AFR_AF=0.351;EUR_AF=0.9314;SAS_AF=0.9305;AA=A|||;VT=SNP
6	24957103	rs384411	C	T	100	PASS	AC=4660;AF=0.930511;AN=5008;NS=2504;DP=20437;EAS_AF=0.999;AMR_AF=0.9481;AFR_AF=0.798;EUR_AF=0.9702;SAS_AF=0.9857;AA=T|||;VT=SNP
6	24957131	rs650386	G	A	100	PASS	AC=1178;AF=0.235224;AN=5008;NS=2504;DP=20214;EAS_AF=0.2302;AMR_AF=0.2378;AFR_AF=0.112;EUR_AF=0.3986;SAS_AF=0.2372;AA=G|||;VT=SNP
6	24957225	rs662608	T	C	100	PASS	AC=4657;AF=0.929912;AN=5008;NS=2504;DP=19171;EAS_AF=0.999;AMR_AF=0.9467;AFR_AF=0.7965;EUR_AF=0.9702;SAS_AF=0.9857;AA=C|||;VT=SNP
6	24957241	rs662629	C	T	100	PASS	AC=3870;AF=0.772764;AN=5008;NS=2504;DP=19211;EAS_AF=0.9673;AMR_AF=0.8415;AFR_AF=0.351;EUR_AF=0.9314;SAS_AF=0.9305;AA=T|||;VT=SNP
6	24957478	rs638321	T	C	100	PASS	AC=4887;AF=0.975839;AN=5008;NS=2504;DP=19819;EAS_AF=0.999;AMR_AF=0.9683;AFR_AF=0.9592;EUR_AF=0.9702;SAS_AF=0.9857;AA=C|||;VT=SNP
6	24957493	rs73382380	A	G	100	PASS	AC=143;AF=0.0285543;AN=5008;NS=2504;DP=19707;EAS_AF=0.001;AMR_AF=0.0274;AFR_AF=0.0825;EUR_AF=0.0119;SAS_AF=0.002;AA=A|||;VT=SNP
6	24957511	rs6913176	T	C	100	PASS	AC=398;AF=0.0794728;AN=5008;NS=2504;DP=19511;EAS_AF=0.0298;AMR_AF=0.0548;AFR_AF=0.1952;EUR_AF=0.0209;SAS_AF=0.0521;AA=T|||;VT=SNP
6	24957822	rs636915	T	C	100	PASS	AC=3870;AF=0.772764;AN=5008;NS=2504;DP=16972;EAS_AF=0.9673;AMR_AF=0.8415;AFR_AF=0.351;EUR_AF=0.9314;SAS_AF=0.9305;AA=C|||;VT=SNP
6	24957858	rs1739306	A	T	100	PASS	AC=4888;AF=0.976038;AN=5008;NS=2504;DP=17269;EAS_AF=0.999;AMR_AF=0.9683;AFR_AF=0.9592;EUR_AF=0.9702;SAS_AF=0.9867;AA=T|||;VT=SNP
6	24957919	rs1739305	A	G	100	PASS	AC=3870;AF=0.772764;AN=5008;NS=2504;DP=16783;EAS_AF=0.9673;AMR_AF=0.8415;AFR_AF=0.351;EUR_AF=0.9314;SAS_AF=0.9305;AA=G|||;VT=SNP
6	24957980	rs148405974	G	A	100	PASS	AC=37;AF=0.00738818;AN=5008;NS=2504;DP=16272;EAS_AF=0.001;AMR_AF=0.0159;AFR_AF=0;EUR_AF=0.0229;SAS_AF=0.002;AA=G|||;VT=SNP
6	24958013	rs6938547	A	C	100	PASS	AC=643;AF=0.128395;AN=5008;NS=2504;DP=17080;EAS_AF=0.0317;AMR_AF=0.0937;AFR_AF=0.3434;EUR_AF=0.0388;SAS_AF=0.0542;AA=A|||;VT=SNP
6	24958090	rs1753528	G	A	100	PASS	AC=3873;AF=0.773363;AN=5008;NS=2504;DP=18104;EAS_AF=0.9673;AMR_AF=0.8415;AFR_AF=0.3533;EUR_AF=0.9314;SAS_AF=0.9305;AA=G|||;VT=SNP
6	24958139	rs6938772	A	C	100	PASS	AC=405;AF=0.0808706;AN=5008;NS=2504;DP=18555;EAS_AF=0.0298;AMR_AF=0.0548;AFR_AF=0.2005;EUR_AF=0.0209;SAS_AF=0.0521;AA=A|||;VT=SNP
6	24958214	rs67879608	G	C	100	PASS	AC=1359;AF=0.271366;AN=5008;NS=2504;DP=18309;EAS_AF=0.5724;AMR_AF=0.3026;AFR_AF=0.0484;EUR_AF=0.1819;SAS_AF=0.3323;AA=G|||;VT=SNP
6	24958253	rs17672535	T	C	100	PASS	AC=79;AF=0.0157748;AN=5008;NS=2504;DP=17516;EAS_AF=0.001;AMR_AF=0.0173;AFR_AF=0.0008;EUR_AF=0.0606;SAS_AF=0.0041;AA=T|||;VT=SNP
6	24958507	rs678784	T	C	100	PASS	AC=3837;AF=0.766174;AN=5008;NS=2504;DP=17598;EAS_AF=0.9474;AMR_AF=0.8401;AFR_AF=0.3517;EUR_AF=0.9284;SAS_AF=0.9202;AA=T|||;VT=SNP
6	24958612	rs7774462	G	A	100	PASS	AC=1243;AF=0.248203;AN=5008;NS=2504;DP=16692;EAS_AF=0.1409;AMR_AF=0.2968;AFR_AF=0.1551;EUR_AF=0.3479;SAS_AF=0.3476;AA=G|||;VT=SNP
6	24958671	rs622893	A	C	100	PASS	AC=3868;AF=0.772364;AN=5008;NS=2504;DP=15983;EAS_AF=0.9643;AMR_AF=0.8415;AFR_AF=0.3517;EUR_AF=0.9314;SAS_AF=0.9305;AA=C|||;VT=SNP
6	24958679	rs581980	T	G	100	PASS	AC=3871;AF=0.772963;AN=5008;NS=2504;DP=15995;EAS_AF=0.9673;AMR_AF=0.8415;AFR_AF=0.3517;EUR_AF=0.9314;SAS_AF=0.9305;AA=T|||;VT=SNP
6	24958714	rs115086705	C	T	100	PASS	AC=37;AF=0.00738818;AN=5008;NS=2504;DP=16811;EAS_AF=0;AMR_AF=0.0058;AFR_AF=0;EUR_AF=0.0268;SAS_AF=0.0061;AA=C|||;VT=SNP
6	24958727	rs582056	T	G	100	PASS	AC=3874;AF=0.773562;AN=5008;NS=2504;DP=17362;EAS_AF=0.9673;AMR_AF=0.8415;AFR_AF=0.3533;EUR_AF=0.9314;SAS_AF=0.9315;AA=T|||;VT=SNP
6	24958935	rs621948	G	T	100	PASS	AC=1182;AF=0.236022;AN=5008;NS=2504;DP=17496;EAS_AF=0.2302;AMR_AF=0.2378;AFR_AF=0.1142;EUR_AF=0.3986;SAS_AF=0.2382;AA=G|||;VT=SNP
6	24958995	rs621558	C	A	100	PASS	AC=4897;AF=0.977835;AN=5008;NS=2504;DP=17478;EAS_AF=0.999;AMR_AF=0.9697;AFR_AF=0.9652;EUR_AF=0.9702;SAS_AF=0.9867;AA=A|||;VT=SNP
6	24959210	rs620589	C	T	100	PASS	AC=1193;AF=0.238219;AN=5008;NS=2504;DP=13420;EAS_AF=0.2302;AMR_AF=0.2392;AFR_AF=0.1203;EUR_AF=0.3986;SAS_AF=0.2403;AA=C|||;VT=SNP
6	24959250	rs584439	C	T	100	PASS	AC=3882;AF=0.77516;AN=5008;NS=2504;DP=15961;EAS_AF=0.9673;AMR_AF=0.8429;AFR_AF=0.3593;EUR_AF=0.9314;SAS_AF=0.9305;AA=C|||;VT=SNP
6	24959338	rs620115	G	C	100	PASS	AC=4897;AF=0.977835;AN=5008;NS=2504;DP=17857;EAS_AF=0.999;AMR_AF=0.9697;AFR_AF=0.9652;EUR_AF=0.9702;SAS_AF=0.9867;AA=C|||;VT=SNP
6	24959463	rs608943	G	T	100	PASS	AC=4888;AF=0.976038;AN=5008;NS=2504;DP=21095;EAS_AF=0.999;AMR_AF=0.9683;AFR_AF=0.9592;EUR_AF=0.9702;SAS_AF=0.9867;AA=T|||;VT=SNP
6	24959783	rs607603	T	C	100	PASS	AC=3882;AF=0.77516;AN=5008;NS=2504;DP=19401;EAS_AF=0.9673;AMR_AF=0.8429;AFR_AF=0.3593;EUR_AF=0.9314;SAS_AF=0.9305;AA=C|||;VT=SNP
6	24959844	rs396599	C	T	100	PASS	AC=3882;AF=0.77516;AN=5008;NS=2504;DP=20104;EAS_AF=0.9673;AMR_AF=0.8429;AFR_AF=0.3593;EUR_AF=0.9314;SAS_AF=0.9305;AA=C|||;VT=SNP
6	24960226	rs418354	T	C	100	PASS	AC=4990;AF=0.996406;AN=5008;NS=2504;DP=19564;EAS_AF=1;AMR_AF=0.9928;AFR_AF=0.9985;EUR_AF=0.993;SAS_AF=0.9959;AA=C|||;VT=SNP
6	24960253	rs418145	T	C	100	PASS	AC=3883;AF=0.775359;AN=5008;NS=2504;DP=20579;EAS_AF=0.9673;AMR_AF=0.8429;AFR_AF=0.3593;EUR_AF=0.9314;SAS_AF=0.9315;AA=T|||;VT=SNP
6	24960390	rs366851	A	G	100	PASS	AC=3882;AF=0.77516;AN=5008;NS=2504;DP=20593;EAS_AF=0.9673;AMR_AF=0.8429;AFR_AF=0.3593;EUR_AF=0.9314;SAS_AF=0.9305;AA=A|||;VT=SNP
6	24960647	rs401671	C	T	100	PASS	AC=1241;AF=0.247804;AN=5008;NS=2504;DP=19708;EAS_AF=0.2302;AMR_AF=0.2421;AFR_AF=0.1551;EUR_AF=0.3986;SAS_AF=0.2403;AA=C|||;VT=SNP
6	24960658	rs4403258	A	T	100	PASS	AC=642;AF=0.128195;AN=5008;NS=2504;DP=20112;EAS_AF=0.0317;AMR_AF=0.0937;AFR_AF=0.3427;EUR_AF=0.0388;SAS_AF=0.0542;AA=A|||;VT=SNP
6	24960755	rs57868523	T	C	100	PASS	AC=609;AF=0.121605;AN=5008;NS=2504;DP=20843;EAS_AF=0.0317;AMR_AF=0.0908;AFR_AF=0.32;EUR_AF=0.0378;SAS_AF=0.0542;AA=T|||;VT=SNP
6	24960913	rs9393596	G	A	100	PASS	AC=1351;AF=0.269768;AN=5008;NS=2504;DP=18788;EAS_AF=0.5665;AMR_AF=0.3026;AFR_AF=0.0492;EUR_AF=0.1819;SAS_AF=0.3292;AA=G|||;VT=SNP
6	24960918	rs592258	T	C	100	PASS	AC=3882;AF=0.77516;AN=5008;NS=2504;DP=19033;EAS_AF=0.9673;AMR_AF=0.8429;AFR_AF=0.3593;EUR_AF=0.9314;SAS_AF=0.9305;AA=t|||;VT=SNP
6	24961178	rs400010	C	T	100	PASS	AC=3882;AF=0.77516;AN=5008;NS=2504;DP=22280;EAS_AF=0.9673;AMR_AF=0.8429;AFR_AF=0.3593;EUR_AF=0.9314;SAS_AF=0.9305;AA=c|||;VT=SNP
6	24961251	rs379206	A	C	100	PASS	AC=4885;AF=0.975439;AN=5008;NS=2504;DP=20739;EAS_AF=0.999;AMR_AF=0.9654;AFR_AF=0.9576;EUR_AF=0.9702;SAS_AF=0.9877;AA=C|||;VT=SNP
6	24961390	rs403118	T	C	100	PASS	AC=4524;AF=0.903355;AN=5008;NS=2504;DP=22601;EAS_AF=0.999;AMR_AF=0.9366;AFR_AF=0.702;EUR_AF=0.9702;SAS_AF=0.9847;AA=C|||;VT=SNP
6	24961391	rs1028477	G	A	100	PASS	AC=1243;AF=0.248203;AN=5008;NS=2504;DP=22648;EAS_AF=0.1409;AMR_AF=0.2968;AFR_AF=0.1551;EUR_AF=0.3479;SAS_AF=0.3476;AA=G|||;VT=SNP
6	24961656	rs390465	A	G	100	PASS	AC=3882;AF=0.77516;AN=5008;NS=2504;DP=18701;EAS_AF=0.9673;AMR_AF=0.8429;AFR_AF=0.3593;EUR_AF=0.9314;SAS_AF=0.9305;AA=A|||;VT=SNP
6	24961663	rs395417	T	C	100	PASS	AC=3882;AF=0.77516;AN=5008;NS=2504;DP=18522;EAS_AF=0.9673;AMR_AF=0.8429;AFR_AF=0.3593;EUR_AF=0.9314;SAS_AF=0.9305;AA=T|||;VT=SNP
6	24961881	rs7765763	A	T	100	PASS	AC=462;AF=0.0922524;AN=5008;NS=2504;DP=15803;EAS_AF=0.0308;AMR_AF=0.0634;AFR_AF=0.2345;EUR_AF=0.0258;SAS_AF=0.0521;AA=A|||;VT=SNP
6	24961959	rs453666	G	T	100	PASS	AC=4898;AF=0.978035;AN=5008;NS=2504;DP=17563;EAS_AF=0.999;AMR_AF=0.9712;AFR_AF=0.9652;EUR_AF=0.9702;SAS_AF=0.9867;AA=T|||;VT=SNP
6	24962043	rs386732	T	C	100	PASS	AC=3880;AF=0.77476;AN=5008;NS=2504;DP=18394;EAS_AF=0.9673;AMR_AF=0.8444;AFR_AF=0.357;EUR_AF=0.9314;SAS_AF=0.9305;AA=C|||;VT=SNP
6	24962255	rs76793066	T	C	100	PASS	AC=21;AF=0.00419329;AN=5008;NS=2504;DP=19783;EAS_AF=0;AMR_AF=0.0086;AFR_AF=0;EUR_AF=0.0139;SAS_AF=0.001;AA=T|||;VT=SNP
6	24962289	rs413194	A	C	100	PASS	AC=3878;AF=0.774361;AN=5008;NS=2504;DP=20802;EAS_AF=0.9673;AMR_AF=0.8429;AFR_AF=0.357;EUR_AF=0.9304;SAS_AF=0.9305;AA=A|||;VT=SNP
6	24962311	rs389399	C	A	100	PASS	AC=3876;AF=0.773962;AN=5008;NS=2504;DP=20546;EAS_AF=0.9673;AMR_AF=0.8429;AFR_AF=0.3555;EUR_AF=0.9304;SAS_AF=0.9305;AA=C|||;VT=SNP
6	24962428	rs393228	T	G	100	PASS	AC=3877;AF=0.774161;AN=5008;NS=2504;DP=20444;EAS_AF=0.9673;AMR_AF=0.8429;AFR_AF=0.357;EUR_AF=0.9294;SAS_AF=0.9305;AA=G|||;VT=SNP
6	24962620	rs392661	T	G	100	PASS	AC=3878;AF=0.774361;AN=5008;NS=2504;DP=19572;EAS_AF=0.9673;AMR_AF=0.8429;AFR_AF=0.357;EUR_AF=0.9304;SAS_AF=0.9305;AA=T|||;VT=SNP
6	24962626	rs438015	G	T	100	PASS	AC=3878;AF=0.774361;AN=5008;NS=2504;DP=19557;EAS_AF=0.9673;AMR_AF=0.8429;AFR_AF=0.357;EUR_AF=0.9304;SAS_AF=0.9305;AA=G|||;VT=SNP
6	24962684	rs420634	G	A	100	PASS	AC=3879;AF=0.774561;AN=5008;NS=2504;DP=18356;EAS_AF=0.9673;AMR_AF=0.8429;AFR_AF=0.357;EUR_AF=0.9304;SAS_AF=0.9315;AA=G|||;VT=SNP
6	24963024	rs449796	G	A	100	PASS	AC=3878;AF=0.774361;AN=5008;NS=2504;DP=18514;EAS_AF=0.9673;AMR_AF=0.8429;AFR_AF=0.357;EUR_AF=0.9304;SAS_AF=0.9305;AA=A|||;VT=SNP
6	24963057	rs441572	G	A	100	PASS	AC=4895;AF=0.977436;AN=5008;NS=2504;DP=17961;EAS_AF=0.999;AMR_AF=0.9683;AFR_AF=0.9652;EUR_AF=0.9692;SAS_AF=0.9867;AA=A|||;VT=SNP
6	24963184	rs391937	G	A	100	PASS	AC=3878;AF=0.774361;AN=5008;NS=2504;DP=19117;EAS_AF=0.9673;AMR_AF=0.8429;AFR_AF=0.357;EUR_AF=0.9304;SAS_AF=0.9305;AA=G|||;VT=SNP
6	24963255	rs391652	G	A	100	PASS	AC=3878;AF=0.774361;AN=5008;NS=2504;DP=19795;EAS_AF=0.9673;AMR_AF=0.8429;AFR_AF=0.357;EUR_AF=0.9304;SAS_AF=0.9305;AA=G|||;VT=SNP
6	24963368	rs1831597	C	T	100	PASS	AC=563;AF=0.11242;AN=5008;NS=2504;DP=18550;EAS_AF=0.0317;AMR_AF=0.072;AFR_AF=0.3033;EUR_AF=0.0268;SAS_AF=0.0542;AA=c|||;VT=SNP
6	24963378	rs555250	G	A	100	PASS	AC=3878;AF=0.774361;AN=5008;NS=2504;DP=18269;EAS_AF=0.9673;AMR_AF=0.8429;AFR_AF=0.357;EUR_AF=0.9304;SAS_AF=0.9305;AA=G|||;VT=SNP
6	24963404	rs660840	C	T	100	PASS	AC=1246;AF=0.248802;AN=5008;NS=2504;DP=16429;EAS_AF=0.2312;AMR_AF=0.2435;AFR_AF=0.1551;EUR_AF=0.3986;SAS_AF=0.2434;AA=C|||;VT=SNP
6	24963629	rs1739326	A	C	100	PASS	AC=3881;AF=0.77496;AN=5008;NS=2504;DP=20142;EAS_AF=0.9673;AMR_AF=0.8429;AFR_AF=0.3585;EUR_AF=0.9304;SAS_AF=0.9315;AA=C|||;VT=SNP
6	24963809	rs73382387	A	G	100	PASS	AC=644;AF=0.128594;AN=5008;NS=2504;DP=18571;EAS_AF=0.0317;AMR_AF=0.0922;AFR_AF=0.3449;EUR_AF=0.0388;SAS_AF=0.0542;AA=A|||;VT=SNP
6	24963877	rs673285	T	C	100	PASS	AC=3880;AF=0.77476;AN=5008;NS=2504;DP=19309;EAS_AF=0.9673;AMR_AF=0.8429;AFR_AF=0.3578;EUR_AF=0.9304;SAS_AF=0.9315;AA=T|||;VT=SNP
6	24964002	rs673782	T	G	100	PASS	AC=4023;AF=0.803315;AN=5008;NS=2504;DP=19754;EAS_AF=0.9683;AMR_AF=0.8703;AFR_AF=0.4402;EUR_AF=0.9423;SAS_AF=0.9335;AA=T|||;VT=SNP
6	24964192	rs78773832	G	A	100	PASS	AC=30;AF=0.00599042;AN=5008;NS=2504;DP=17961;EAS_AF=0.002;AMR_AF=0.0115;AFR_AF=0.0008;EUR_AF=0.0119;SAS_AF=0.0072;AA=G|||;VT=SNP
6	24964204	rs674720	T	C	100	PASS	AC=4022;AF=0.803115;AN=5008;NS=2504;DP=17789;EAS_AF=0.9683;AMR_AF=0.8703;AFR_AF=0.4402;EUR_AF=0.9423;SAS_AF=0.9325;AA=T|||;VT=SNP
6	24964231	rs674772	T	C	100	PASS	AC=4023;AF=0.803315;AN=5008;NS=2504;DP=18477;EAS_AF=0.9683;AMR_AF=0.8703;AFR_AF=0.441;EUR_AF=0.9423;SAS_AF=0.9325;AA=t|||;VT=SNP
6	24964325	rs675188	C	G	100	PASS	AC=2490;AF=0.497204;AN=5008;NS=2504;DP=19122;EAS_AF=0.372;AMR_AF=0.5389;AFR_AF=0.3079;EUR_AF=0.7465;SAS_AF=0.5961;AA=C|||;VT=SNP
6	24964495	rs112074563	C	T	100	PASS	AC=24;AF=0.00479233;AN=5008;NS=2504;DP=21539;EAS_AF=0;AMR_AF=0.0101;AFR_AF=0;EUR_AF=0.0149;SAS_AF=0.002;AA=C|||;VT=SNP
6	24964669	rs77548514	G	A	100	PASS	AC=88;AF=0.0175719;AN=5008;NS=2504;DP=22737;EAS_AF=0.0625;AMR_AF=0.0014;AFR_AF=0.0008;EUR_AF=0.0109;SAS_AF=0.0123;AA=G|||;VT=SNP
6	24964733	rs419479	C	A	100	PASS	AC=4022;AF=0.803115;AN=5008;NS=2504;DP=21294;EAS_AF=0.9683;AMR_AF=0.8703;AFR_AF=0.4402;EUR_AF=0.9423;SAS_AF=0.9325;AA=C|||;VT=SNP
6	24964761	rs439918	A	G	100	PASS	AC=4036;AF=0.805911;AN=5008;NS=2504;DP=21268;EAS_AF=0.9683;AMR_AF=0.8746;AFR_AF=0.4486;EUR_AF=0.9423;SAS_AF=0.9325;AA=A|||;VT=SNP
6	24964870	rs389397	G	C	100	PASS	AC=4022;AF=0.803115;AN=5008;NS=2504;DP=20895;EAS_AF=0.9683;AMR_AF=0.8703;AFR_AF=0.4402;EUR_AF=0.9423;SAS_AF=0.9325;AA=G|||;VT=SNP
6	24965377	rs7764885	T	A	100	PASS	AC=4022;AF=0.803115;AN=5008;NS=2504;DP=14415;EAS_AF=0.9683;AMR_AF=0.8703;AFR_AF=0.4402;EUR_AF=0.9423;SAS_AF=0.9325;AA=t|||;VT=SNP
6	24965782	rs364769	G	A	100	PASS	AC=1236;AF=0.246805;AN=5008;NS=2504;DP=17598;EAS_AF=0.2312;AMR_AF=0.2406;AFR_AF=0.1498;EUR_AF=0.3986;SAS_AF=0.2423;AA=G|||;VT=SNP
6	24965855	rs34888581	G	A	100	PASS	AC=37;AF=0.00738818;AN=5008;NS=2504;DP=17282;EAS_AF=0;AMR_AF=0.013;AFR_AF=0.0008;EUR_AF=0.0268;SAS_AF=0;AA=G|||;VT=SNP
6	24966149	rs377146	G	A	100	PASS	AC=4022;AF=0.803115;AN=5008;NS=2504;DP=18291;EAS_AF=0.9683;AMR_AF=0.8703;AFR_AF=0.4402;EUR_AF=0.9423;SAS_AF=0.9325;AA=A|||;VT=SNP
6	24966606	rs1888931	C	T	100	PASS	AC=464;AF=0.0926518;AN=5008;NS=2504;DP=20672;EAS_AF=0.0308;AMR_AF=0.062;AFR_AF=0.2368;EUR_AF=0.0258;SAS_AF=0.0521;AA=C|||;VT=SNP
6	24966641	rs426423	A	G	100	PASS	AC=4022;AF=0.803115;AN=5008;NS=2504;DP=20438;EAS_AF=0.9683;AMR_AF=0.8703;AFR_AF=0.4402;EUR_AF=0.9423;SAS_AF=0.9325;AA=A|||;VT=SNP
6	24966689	rs9295638	G	T	100	PASS	AC=1502;AF=0.29992;AN=5008;NS=2504;DP=20009;EAS_AF=0.5724;AMR_AF=0.33;AFR_AF=0.1324;EUR_AF=0.1928;SAS_AF=0.3344;AA=G|||;VT=SNP
6	24966983	rs742953	A	G	100	PASS	AC=1360;AF=0.271565;AN=5008;NS=2504;DP=19566;EAS_AF=0.5714;AMR_AF=0.3026;AFR_AF=0.0492;EUR_AF=0.1819;SAS_AF=0.3333;AA=A|||;VT=SNP
6	24967049	rs742952	C	T	100	PASS	AC=1243;AF=0.248203;AN=5008;NS=2504;DP=19204;EAS_AF=0.1448;AMR_AF=0.2968;AFR_AF=0.1528;EUR_AF=0.3479;SAS_AF=0.3466;AA=C|||;VT=SNP
6	24967115	rs365630	G	T	100	PASS	AC=4021;AF=0.802915;AN=5008;NS=2504;DP=20302;EAS_AF=0.9683;AMR_AF=0.8703;AFR_AF=0.4387;EUR_AF=0.9423;SAS_AF=0.9335;AA=G|||;VT=SNP
6	24967240	rs10946737	G	A	100	PASS	AC=1044;AF=0.208466;AN=5008;NS=2504;DP=18911;EAS_AF=0.1448;AMR_AF=0.2767;AFR_AF=0.0129;EUR_AF=0.3439;SAS_AF=0.3507;AA=G|||;VT=SNP
6	24967294	rs400592	C	G	100	PASS	AC=1235;AF=0.246605;AN=5008;NS=2504;DP=18964;EAS_AF=0.2312;AMR_AF=0.2406;AFR_AF=0.149;EUR_AF=0.3986;SAS_AF=0.2423;AA=C|||;VT=SNP
6	24967549	rs127489	T	C	100	PASS	AC=2568;AF=0.51278;AN=5008;NS=2504;DP=22928;EAS_AF=0.376;AMR_AF=0.5591;AFR_AF=0.3495;EUR_AF=0.7584;SAS_AF=0.589;AA=T|||;VT=SNP
6	24967561	rs9467368	T	A	100	PASS	AC=500;AF=0.0998403;AN=5008;NS=2504;DP=22669;EAS_AF=0.0308;AMR_AF=0.0648;AFR_AF=0.2617;EUR_AF=0.0268;SAS_AF=0.0521;AA=T|||;VT=SNP
6	24967698	rs454251	G	A	100	PASS	AC=4022;AF=0.803115;AN=5008;NS=2504;DP=20321;EAS_AF=0.9683;AMR_AF=0.8703;AFR_AF=0.4402;EUR_AF=0.9423;SAS_AF=0.9325;AA=G|||;VT=SNP
6	24967735	rs9467369	A	G	100	PASS	AC=501;AF=0.10004;AN=5008;NS=2504;DP=19422;EAS_AF=0.0308;AMR_AF=0.0648;AFR_AF=0.2625;EUR_AF=0.0268;SAS_AF=0.0521;AA=A|||;VT=SNP
6	24968073	rs6924615	G	T	100	PASS	AC=500;AF=0.0998403;AN=5008;NS=2504;DP=17872;EAS_AF=0.0308;AMR_AF=0.0648;AFR_AF=0.2617;EUR_AF=0.0268;SAS_AF=0.0521;AA=G|||;VT=SNP
6	24968301	rs569553	T	C	100	PASS	AC=4022;AF=0.803115;AN=5008;NS=2504;DP=15592;EAS_AF=0.9683;AMR_AF=0.8703;AFR_AF=0.4402;EUR_AF=0.9423;SAS_AF=0.9325;AA=T|||;VT=SNP
6	24968393	rs9348652	G	A	100	PASS	AC=1357;AF=0.270966;AN=5008;NS=2504;DP=18543;EAS_AF=0.5714;AMR_AF=0.3026;AFR_AF=0.0492;EUR_AF=0.1809;SAS_AF=0.3313;AA=G|||;VT=SNP
6	24968625	rs9366588	G	A	100	PASS	AC=1358;AF=0.271166;AN=5008;NS=2504;DP=19935;EAS_AF=0.5714;AMR_AF=0.3026;AFR_AF=0.0499;EUR_AF=0.1809;SAS_AF=0.3313;AA=G|||;VT=SNP
6	24968654	rs381441	C	A	100	PASS	AC=4023;AF=0.803315;AN=5008;NS=2504;DP=19701;EAS_AF=0.9683;AMR_AF=0.8718;AFR_AF=0.4402;EUR_AF=0.9423;SAS_AF=0.9325;AA=A|||;VT=SNP
6	24968682	rs9467370	C	A	100	PASS	AC=499;AF=0.0996406;AN=5008;NS=2504;DP=19846;EAS_AF=0.0308;AMR_AF=0.0648;AFR_AF=0.261;EUR_AF=0.0268;SAS_AF=0.0521;AA=G|||;VT=SNP
6	24969019	rs6910136	T	C	100	PASS	AC=464;AF=0.0926518;AN=5008;NS=2504;DP=22782;EAS_AF=0.0308;AMR_AF=0.062;AFR_AF=0.2368;EUR_AF=0.0258;SAS_AF=0.0521;AA=T|||;VT=SNP
6	24969042	rs62401081	T	A	100	PASS	AC=302;AF=0.0603035;AN=5008;NS=2504;DP=22589;EAS_AF=0.0099;AMR_AF=0.1614;AFR_AF=0.0045;EUR_AF=0.1183;SAS_AF=0.0562;AA=T|||;VT=SNP
6	24969481	rs370568	C	T	100	PASS	AC=4013;AF=0.801318;AN=5008;NS=2504;DP=19699;EAS_AF=0.9683;AMR_AF=0.8689;AFR_AF=0.4342;EUR_AF=0.9423;SAS_AF=0.9325;AA=C|||;VT=SNP
6	24969483	rs9366589	C	T	100	PASS	AC=1500;AF=0.299521;AN=5008;NS=2504;DP=19701;EAS_AF=0.5724;AMR_AF=0.33;AFR_AF=0.1324;EUR_AF=0.1928;SAS_AF=0.3323;AA=C|||;VT=SNP
6	24969928	rs9461085	C	T	100	PASS	AC=500;AF=0.0998403;AN=5008;NS=2504;DP=16067;EAS_AF=0.0308;AMR_AF=0.0648;AFR_AF=0.2617;EUR_AF=0.0268;SAS_AF=0.0521;AA=C|||;VT=SNP
6	24969983	rs9379700	G	A	100	PASS	AC=1500;AF=0.299521;AN=5008;NS=2504;DP=17961;EAS_AF=0.5724;AMR_AF=0.33;AFR_AF=0.1324;EUR_AF=0.1928;SAS_AF=0.3323;AA=G|||;VT=SNP
6	24970187	rs402518	A	C	100	PASS	AC=4013;AF=0.801318;AN=5008;NS=2504;DP=21216;EAS_AF=0.9683;AMR_AF=0.8689;AFR_AF=0.4342;EUR_AF=0.9423;SAS_AF=0.9325;AA=A|||;VT=SNP
6	24970253	rs9348653	G	T	100	PASS	AC=1359;AF=0.271366;AN=5008;NS=2504;DP=19598;EAS_AF=0.5704;AMR_AF=0.3084;AFR_AF=0.0492;EUR_AF=0.1809;SAS_AF=0.3303;AA=G|||;VT=SNP
6	24970354	rs371051	A	G	100	PASS	AC=4013;AF=0.801318;AN=5008;NS=2504;DP=17860;EAS_AF=0.9683;AMR_AF=0.8689;AFR_AF=0.4342;EUR_AF=0.9423;SAS_AF=0.9325;AA=a|||;VT=SNP
6	24970926	rs385067	C	T	100	PASS	AC=4013;AF=0.801318;AN=5008;NS=2504;DP=20510;EAS_AF=0.9683;AMR_AF=0.8689;AFR_AF=0.4342;EUR_AF=0.9423;SAS_AF=0.9325;AA=T|||;VT=SNP
6	24970997	rs442420	T	A	100	PASS	AC=4887;AF=0.975839;AN=5008;NS=2504;DP=19664;EAS_AF=0.999;AMR_AF=0.9669;AFR_AF=0.9599;EUR_AF=0.9692;SAS_AF=0.9867;AA=A|||;VT=SNP
6	24971007	rs9358809	G	A	100	PASS	AC=1362;AF=0.271965;AN=5008;NS=2504;DP=19836;EAS_AF=0.5714;AMR_AF=0.3069;AFR_AF=0.0492;EUR_AF=0.1809;SAS_AF=0.3333;AA=G|||;VT=SNP
6	24971016	rs371847	G	C	100	PASS	AC=4013;AF=0.801318;AN=5008;NS=2504;DP=20515;EAS_AF=0.9683;AMR_AF=0.8689;AFR_AF=0.4342;EUR_AF=0.9423;SAS_AF=0.9325;AA=G|||;VT=SNP
6	24971075	rs35685833	G	C	100	PASS	AC=1097;AF=0.21905;AN=5008;NS=2504;DP=20137;EAS_AF=0.2292;AMR_AF=0.2248;AFR_AF=0.0961;EUR_AF=0.3658;SAS_AF=0.2198;AA=G|||;VT=SNP
6	24971228	rs6900169	G	T	100	PASS	AC=1234;AF=0.246406;AN=5008;NS=2504;DP=23057;EAS_AF=0.1409;AMR_AF=0.2911;AFR_AF=0.1528;EUR_AF=0.3469;SAS_AF=0.3466;AA=G|||;VT=SNP
6	24971403	rs384245	A	G	100	PASS	AC=4013;AF=0.801318;AN=5008;NS=2504;DP=21291;EAS_AF=0.9683;AMR_AF=0.8689;AFR_AF=0.4342;EUR_AF=0.9423;SAS_AF=0.9325;AA=A|||;VT=SNP
6	24971463	rs73384104	G	A	100	PASS	AC=81;AF=0.0161741;AN=5008;NS=2504;DP=21238;EAS_AF=0;AMR_AF=0.0202;AFR_AF=0.0416;EUR_AF=0.0119;SAS_AF=0;AA=G|||;VT=SNP
6	24971617	rs9461087	T	A	100	PASS	AC=500;AF=0.0998403;AN=5008;NS=2504;DP=22161;EAS_AF=0.0308;AMR_AF=0.0648;AFR_AF=0.2617;EUR_AF=0.0268;SAS_AF=0.0521;AA=T|||;VT=SNP
6	24971721	rs9461088	A	G	100	PASS	AC=504;AF=0.100639;AN=5008;NS=2504;DP=22297;EAS_AF=0.0308;AMR_AF=0.0648;AFR_AF=0.2648;EUR_AF=0.0268;SAS_AF=0.0521;AA=A|||;VT=SNP
6	24971983	rs654285	T	C	100	PASS	AC=4938;AF=0.986022;AN=5008;NS=2504;DP=19065;EAS_AF=0.999;AMR_AF=0.9755;AFR_AF=0.9932;EUR_AF=0.9692;SAS_AF=0.9877;AA=C|||;VT=SNP
6	24972203	rs75202407	G	A	100	PASS	AC=103;AF=0.0205671;AN=5008;NS=2504;DP=18545;EAS_AF=0.0069;AMR_AF=0.0303;AFR_AF=0.0023;EUR_AF=0.0447;SAS_AF=0.0276;AA=G|||;VT=SNP
6	24972284	rs428877	G	A	100	PASS	AC=4022;AF=0.803115;AN=5008;NS=2504;DP=18181;EAS_AF=0.9683;AMR_AF=0.8703;AFR_AF=0.4402;EUR_AF=0.9423;SAS_AF=0.9325;AA=G|||;VT=SNP
6	24972289	rs442135	G	A	100	PASS	AC=4022;AF=0.803115;AN=5008;NS=2504;DP=18251;EAS_AF=0.9683;AMR_AF=0.8703;AFR_AF=0.4402;EUR_AF=0.9423;SAS_AF=0.9325;AA=A|||;VT=SNP
6	24972441	rs450392	T	C	100	PASS	AC=2658;AF=0.530751;AN=5008;NS=2504;DP=19329;EAS_AF=0.3968;AMR_AF=0.562;AFR_AF=0.3911;EUR_AF=0.7614;SAS_AF=0.5982;AA=T|||;VT=SNP
6	24972729	rs387070	A	C	100	PASS	AC=4024;AF=0.803514;AN=5008;NS=2504;DP=18266;EAS_AF=0.9683;AMR_AF=0.8718;AFR_AF=0.441;EUR_AF=0.9423;SAS_AF=0.9325;AA=A|||;VT=SNP
6	24972796	rs73729573	A	T	100	PASS	AC=500;AF=0.0998403;AN=5008;NS=2504;DP=18687;EAS_AF=0.0308;AMR_AF=0.0648;AFR_AF=0.2617;EUR_AF=0.0268;SAS_AF=0.0521;AA=A|||;VT=SNP
6	24972903	rs432006	T	G	100	PASS	AC=4024;AF=0.803514;AN=5008;NS=2504;DP=18173;EAS_AF=0.9683;AMR_AF=0.8703;AFR_AF=0.441;EUR_AF=0.9423;SAS_AF=0.9335;AA=G|||;VT=SNP
6	24972945	rs390218	C	T	100	PASS	AC=4017;AF=0.802117;AN=5008;NS=2504;DP=18386;EAS_AF=0.9683;AMR_AF=0.8689;AFR_AF=0.4372;EUR_AF=0.9423;SAS_AF=0.9325;AA=C|||;VT=SNP
6	24973108	rs9393597	A	G	100	PASS	AC=1232;AF=0.246006;AN=5008;NS=2504;DP=17378;EAS_AF=0.497;AMR_AF=0.3069;AFR_AF=0.0401;EUR_AF=0.17;SAS_AF=0.3006;AA=A|||;VT=SNP
6	24973157	rs17672922	T	A	100	PASS	AC=104;AF=0.0207668;AN=5008;NS=2504;DP=17349;EAS_AF=0.003;AMR_AF=0.0893;AFR_AF=0;EUR_AF=0.0318;SAS_AF=0.0072;AA=T|||;VT=SNP
6	24973197	rs9358810	T	A	100	PASS	AC=1232;AF=0.246006;AN=5008;NS=2504;DP=16925;EAS_AF=0.498;AMR_AF=0.3069;AFR_AF=0.0401;EUR_AF=0.17;SAS_AF=0.2996;AA=T|||;VT=SNP
6	24973384	rs11961358	T	C	100	PASS	AC=990;AF=0.197684;AN=5008;NS=2504;DP=19502;EAS_AF=0.0317;AMR_AF=0.1311;AFR_AF=0.5635;EUR_AF=0.0577;SAS_AF=0.0654;AA=C|||;VT=SNP
6	24973543	rs61555713	C	T	100	PASS	AC=596;AF=0.11901;AN=5008;NS=2504;DP=18035;EAS_AF=0.002;AMR_AF=0.0778;AFR_AF=0.3699;EUR_AF=0.0358;SAS_AF=0.0153;AA=C|||;VT=SNP
6	24973604	rs141954532	G	T	100	PASS	AC=219;AF=0.04373;AN=5008;NS=2504;DP=17344;EAS_AF=0.0942;AMR_AF=0.0101;AFR_AF=0.0439;EUR_AF=0.0139;SAS_AF=0.046;AA=g|||;VT=SNP
6	24974123	rs9358811	G	C	100	PASS	AC=1363;AF=0.272165;AN=5008;NS=2504;DP=21560;EAS_AF=0.5714;AMR_AF=0.3084;AFR_AF=0.0484;EUR_AF=0.1809;SAS_AF=0.3344;AA=G|||;VT=SNP
6	24974178	rs77823657	G	A	100	PASS	AC=137;AF=0.0273562;AN=5008;NS=2504;DP=21769;EAS_AF=0.001;AMR_AF=0.0375;AFR_AF=0.0484;EUR_AF=0.0328;SAS_AF=0.0133;AA=G|||;VT=SNP
6	24974815	rs59935869	C	T	100	PASS	AC=79;AF=0.0157748;AN=5008;NS=2504;DP=18682;EAS_AF=0;AMR_AF=0.0202;AFR_AF=0.0401;EUR_AF=0.0119;SAS_AF=0;AA=C|||;VT=SNP
6	24975063	rs58362069	C	T	100	PASS	AC=499;AF=0.0996406;AN=5008;NS=2504;DP=20858;EAS_AF=0.001;AMR_AF=0.0663;AFR_AF=0.3071;EUR_AF=0.0308;SAS_AF=0.0153;AA=C|||;VT=SNP
6	24975281	rs9393598	T	G	100	PASS	AC=1363;AF=0.272165;AN=5008;NS=2504;DP=16286;EAS_AF=0.5714;AMR_AF=0.3084;AFR_AF=0.0492;EUR_AF=0.1809;SAS_AF=0.3333;AA=T|||;VT=SNP
6	24975440	rs10946738	A	C	100	PASS	AC=1567;AF=0.312899;AN=5008;NS=2504;DP=16489;EAS_AF=0.5933;AMR_AF=0.3285;AFR_AF=0.1604;EUR_AF=0.1899;SAS_AF=0.3456;AA=A|||;VT=SNP
6	24975485	rs9366590	G	T	100	PASS	AC=1462;AF=0.291933;AN=5008;NS=2504;DP=17796;EAS_AF=0.5923;AMR_AF=0.317;AFR_AF=0.09;EUR_AF=0.1839;SAS_AF=0.3487;AA=T|||;VT=SNP
6	24975533	rs9379701	A	G	100	PASS	AC=1362;AF=0.271965;AN=5008;NS=2504;DP=17803;EAS_AF=0.5714;AMR_AF=0.3084;AFR_AF=0.0484;EUR_AF=0.1809;SAS_AF=0.3333;AA=A|||;VT=SNP
6	24975603	rs9356950	A	G	100	PASS	AC=1463;AF=0.292133;AN=5008;NS=2504;DP=18820;EAS_AF=0.5923;AMR_AF=0.3184;AFR_AF=0.09;EUR_AF=0.1839;SAS_AF=0.3487;AA=A|||;VT=SNP
6	24975613	rs9356951	C	G	100	PASS	AC=1461;AF=0.291733;AN=5008;NS=2504;DP=18910;EAS_AF=0.5923;AMR_AF=0.317;AFR_AF=0.09;EUR_AF=0.1839;SAS_AF=0.3476;AA=G|||;VT=SNP
6	24975694	rs72839987	A	G	100	PASS	AC=10;AF=0.00199681;AN=5008;NS=2504;DP=16821;EAS_AF=0;AMR_AF=0.0014;AFR_AF=0;EUR_AF=0.0089;SAS_AF=0;AA=A|||;VT=SNP
6	24975706	rs9393599	T	C	100	PASS	AC=1460;AF=0.291534;AN=5008;NS=2504;DP=16528;EAS_AF=0.5923;AMR_AF=0.317;AFR_AF=0.09;EUR_AF=0.1839;SAS_AF=0.3466;AA=T|||;VT=SNP
6	24976191	rs9393600	T	C	100	PASS	AC=3381;AF=0.67512;AN=5008;NS=2504;DP=13097;EAS_AF=0.8244;AMR_AF=0.6571;AFR_AF=0.6543;EUR_AF=0.6312;SAS_AF=0.6074;AA=C|||;VT=SNP
6	24976586	rs77477693	T	C	100	PASS	AC=132;AF=0.0263578;AN=5008;NS=2504;DP=17079;EAS_AF=0.001;AMR_AF=0.0375;AFR_AF=0.0461;EUR_AF=0.0308;SAS_AF=0.0133;AA=T|||;VT=SNP
6	24976616	rs9467372	C	T	100	PASS	AC=338;AF=0.067492;AN=5008;NS=2504;DP=17181;EAS_AF=0.1825;AMR_AF=0.0418;AFR_AF=0.0605;EUR_AF=0.0229;SAS_AF=0.0225;AA=C|||;VT=SNP
6	24976637	rs9379702	G	A	100	PASS	AC=1355;AF=0.270567;AN=5008;NS=2504;DP=17922;EAS_AF=0.5665;AMR_AF=0.3084;AFR_AF=0.0484;EUR_AF=0.1799;SAS_AF=0.3323;AA=A|||;VT=SNP
6	24976739	rs13190691	G	C	100	PASS	AC=1237;AF=0.247005;AN=5008;NS=2504;DP=17400;EAS_AF=0.2302;AMR_AF=0.2421;AFR_AF=0.1483;EUR_AF=0.3986;SAS_AF=0.2454;AA=G|||;VT=SNP
6	24977174	rs9393601	A	C	100	PASS	AC=1455;AF=0.290535;AN=5008;NS=2504;DP=20741;EAS_AF=0.5873;AMR_AF=0.3141;AFR_AF=0.09;EUR_AF=0.1839;SAS_AF=0.3487;AA=A|||;VT=SNP;EX_TARGET
6	24977287	rs9393602	T	C	100	PASS	AC=1539;AF=0.307308;AN=5008;NS=2504;DP=19787;EAS_AF=0.5883;AMR_AF=0.3256;AFR_AF=0.1422;EUR_AF=0.1899;SAS_AF=0.3487;AA=C|||;VT=SNP
6	24977525	rs9358812	G	A	100	PASS	AC=1455;AF=0.290535;AN=5008;NS=2504;DP=15648;EAS_AF=0.5873;AMR_AF=0.3141;AFR_AF=0.09;EUR_AF=0.1839;SAS_AF=0.3487;AA=A|||;VT=SNP
6	24977591	rs9358813	C	G	100	PASS	AC=1362;AF=0.271965;AN=5008;NS=2504;DP=16413;EAS_AF=0.5694;AMR_AF=0.3069;AFR_AF=0.0484;EUR_AF=0.1809;SAS_AF=0.3364;AA=C|||;VT=SNP
6	24978156	rs9358814	C	T	100	PASS	AC=1459;AF=0.291334;AN=5008;NS=2504;DP=18124;EAS_AF=0.5873;AMR_AF=0.3141;AFR_AF=0.093;EUR_AF=0.1839;SAS_AF=0.3487;AA=T|||;VT=SNP
6	24978504	rs9393603	C	T	100	PASS	AC=1357;AF=0.270966;AN=5008;NS=2504;DP=17057;EAS_AF=0.5665;AMR_AF=0.3055;AFR_AF=0.0484;EUR_AF=0.1809;SAS_AF=0.3354;AA=C|||;VT=SNP
6	24978511	rs12193223	C	G	100	PASS	AC=51;AF=0.0101837;AN=5008;NS=2504;DP=16912;EAS_AF=0.001;AMR_AF=0.0072;AFR_AF=0.0008;EUR_AF=0.0378;SAS_AF=0.0061;AA=C|||;VT=SNP
6	24978684	rs111726999	A	G	100	PASS	AC=20;AF=0.00399361;AN=5008;NS=2504;DP=17865;EAS_AF=0;AMR_AF=0.0086;AFR_AF=0.0008;EUR_AF=0.0129;SAS_AF=0;AA=A|||;VT=SNP
6	24978873	rs78748841	G	T	100	PASS	AC=263;AF=0.052516;AN=5008;NS=2504;DP=19812;EAS_AF=0.1885;AMR_AF=0.0375;AFR_AF=0.0023;EUR_AF=0.0219;SAS_AF=0.0225;AA=G|||;VT=SNP
6	24979164	rs7773555	T	A	100	PASS	AC=1382;AF=0.275958;AN=5008;NS=2504;DP=19960;EAS_AF=0.2371;AMR_AF=0.2882;AFR_AF=0.1838;EUR_AF=0.4443;SAS_AF=0.2587;AA=T|||;VT=SNP
6	24980611	rs1410686	C	G	100	PASS	AC=1649;AF=0.329273;AN=5008;NS=2504;DP=21928;EAS_AF=0.1736;AMR_AF=0.3458;AFR_AF=0.3654;EUR_AF=0.3668;SAS_AF=0.3906;AA=C|||;VT=SNP
6	24981223	rs9467373	T	C	100	PASS	AC=1433;AF=0.286142;AN=5008;NS=2504;DP=21024;EAS_AF=0.2371;AMR_AF=0.2925;AFR_AF=0.2171;EUR_AF=0.4443;SAS_AF=0.2628;AA=T|||;VT=SNP
6	24981582	rs6456640	T	A	100	PASS	AC=2727;AF=0.544529;AN=5008;NS=2504;DP=20856;EAS_AF=0.7917;AMR_AF=0.5807;AFR_AF=0.2451;EUR_AF=0.6183;SAS_AF=0.593;AA=T|||;VT=SNP
6	24981803	rs73384120	A	G	100	PASS	AC=173;AF=0.0345447;AN=5008;NS=2504;DP=17037;EAS_AF=0.0208;AMR_AF=0.0288;AFR_AF=0.0787;EUR_AF=0.0149;SAS_AF=0.0133;AA=A|||;VT=SNP
6	24982405	rs113326784	G	C	100	PASS	AC=63;AF=0.0125799;AN=5008;NS=2504;DP=18426;EAS_AF=0.002;AMR_AF=0.013;AFR_AF=0.0008;EUR_AF=0.0318;SAS_AF=0.0194;AA=G|||;VT=SNP
6	24982992	rs75191354	A	G	100	PASS	AC=17;AF=0.00339457;AN=5008;NS=2504;DP=17990;EAS_AF=0;AMR_AF=0.0058;AFR_AF=0.0008;EUR_AF=0.008;SAS_AF=0.0041;AA=A|||;VT=SNP
6	24983326	rs116611996	A	T	100	PASS	AC=53;AF=0.0105831;AN=5008;NS=2504;DP=17897;EAS_AF=0.001;AMR_AF=0.013;AFR_AF=0.0015;EUR_AF=0.0189;SAS_AF=0.0225;AA=A|||;VT=SNP
6	24983490	rs9358815	G	A	100	PASS	AC=2732;AF=0.545527;AN=5008;NS=2504;DP=17236;EAS_AF=0.8026;AMR_AF=0.5821;AFR_AF=0.2474;EUR_AF=0.6103;SAS_AF=0.591;AA=G|||;VT=SNP
6	24983722	rs6456641	C	T	100	PASS	AC=1787;AF=0.356829;AN=5008;NS=2504;DP=14966;EAS_AF=0.1766;AMR_AF=0.3689;AFR_AF=0.4349;EUR_AF=0.3837;SAS_AF=0.4008;AA=C|||;VT=SNP
6	24984222	rs2149452	C	G	100	PASS	AC=1662;AF=0.331869;AN=5008;NS=2504;DP=17372;EAS_AF=0.1716;AMR_AF=0.3444;AFR_AF=0.3661;EUR_AF=0.3718;SAS_AF=0.4008;AA=C|||;VT=SNP
6	24984821	rs72839995	G	A	100	PASS	AC=138;AF=0.0275559;AN=5008;NS=2504;DP=14377;EAS_AF=0.004;AMR_AF=0.0476;AFR_AF=0.0015;EUR_AF=0.0726;SAS_AF=0.0266;AA=G|||;VT=SNP
6	24984938	rs9295639	A	G	100	PASS	AC=3259;AF=0.650759;AN=5008;NS=2504;DP=17586;EAS_AF=0.8056;AMR_AF=0.6455;AFR_AF=0.5976;EUR_AF=0.6223;SAS_AF=0.5961;AA=A|||;VT=SNP
6	24985330	rs2209932	C	T	100	PASS	AC=1594;AF=0.318291;AN=5008;NS=2504;DP=20010;EAS_AF=0.1736;AMR_AF=0.3415;AFR_AF=0.3283;EUR_AF=0.3708;SAS_AF=0.3834;AA=C|||;VT=SNP
6	24985458	rs60753079	G	A	100	PASS	AC=61;AF=0.0121805;AN=5008;NS=2504;DP=17898;EAS_AF=0;AMR_AF=0.0159;AFR_AF=0.0287;EUR_AF=0.0119;SAS_AF=0;AA=G|||;VT=SNP
6	24985476	rs2894032	C	T	100	PASS	AC=1554;AF=0.310304;AN=5008;NS=2504;DP=17407;EAS_AF=0.1696;AMR_AF=0.3329;AFR_AF=0.3238;EUR_AF=0.3678;SAS_AF=0.362;AA=C|||;VT=SNP
6	24986163	rs1410687	A	C	100	PASS	AC=1573;AF=0.314097;AN=5008;NS=2504;DP=20582;EAS_AF=0.1667;AMR_AF=0.3314;AFR_AF=0.3245;EUR_AF=0.3698;SAS_AF=0.3824;AA=A|||;VT=SNP
6	24986330	rs13209866	A	G	100	PASS	AC=1515;AF=0.302516;AN=5008;NS=2504;DP=21034;EAS_AF=0.5714;AMR_AF=0.3401;AFR_AF=0.053;EUR_AF=0.2783;SAS_AF=0.3609;AA=A|||;VT=SNP
6	24987214	rs7768143	G	A	100	PASS	AC=1591;AF=0.317692;AN=5008;NS=2504;DP=18869;EAS_AF=0.1756;AMR_AF=0.3271;AFR_AF=0.3268;EUR_AF=0.3777;SAS_AF=0.3834;AA=G|||;VT=SNP
6	24987226	rs62401115	A	C	100	PASS	AC=1502;AF=0.29992;AN=5008;NS=2504;DP=19535;EAS_AF=0.5754;AMR_AF=0.3357;AFR_AF=0.0499;EUR_AF=0.2704;SAS_AF=0.3589;AA=A|||;VT=SNP
6	24987384	rs73384131	C	T	100	PASS	AC=80;AF=0.0159744;AN=5008;NS=2504;DP=19315;EAS_AF=0;AMR_AF=0.0231;AFR_AF=0.0393;EUR_AF=0.0119;SAS_AF=0;AA=C|||;VT=SNP
6	24988105	rs114271965	C	G	100	PASS	AC=27;AF=0.00539137;AN=5008;NS=2504;DP=18600;EAS_AF=0;AMR_AF=0.0043;AFR_AF=0.003;EUR_AF=0.0199;SAS_AF=0;AA=C|||;VT=SNP
6	24988520	rs9358816	T	C	100	PASS	AC=2739;AF=0.546925;AN=5008;NS=2504;DP=17097;EAS_AF=0.7976;AMR_AF=0.5908;AFR_AF=0.2511;EUR_AF=0.6014;SAS_AF=0.6012;AA=T|||;VT=SNP
6	24988815	rs115845016	T	C	100	PASS	AC=33;AF=0.00658946;AN=5008;NS=2504;DP=19557;EAS_AF=0.001;AMR_AF=0.0086;AFR_AF=0.0023;EUR_AF=0.0219;SAS_AF=0.001;AA=T|||;VT=SNP
6	24989153	rs13192546	C	A	100	PASS	AC=1492;AF=0.297923;AN=5008;NS=2504;DP=16897;EAS_AF=0.5724;AMR_AF=0.3357;AFR_AF=0.0469;EUR_AF=0.2694;SAS_AF=0.3569;AA=C|||;VT=SNP
6	24989223	rs7740315	A	C	100	PASS	AC=3363;AF=0.671526;AN=5008;NS=2504;DP=14567;EAS_AF=0.8185;AMR_AF=0.6671;AFR_AF=0.643;EUR_AF=0.6193;SAS_AF=0.6155;AA=C|||;VT=SNP
6	24989384	rs16889916	T	C	100	PASS	AC=244;AF=0.048722;AN=5008;NS=2504;DP=13585;EAS_AF=0.1786;AMR_AF=0.0403;AFR_AF=0.0023;EUR_AF=0.0099;SAS_AF=0.0235;AA=T|||;VT=SNP
6	24989999	rs9366591	G	C	100	PASS	AC=3319;AF=0.66274;AN=5008;NS=2504;DP=11948;EAS_AF=0.7976;AMR_AF=0.6657;AFR_AF=0.6407;EUR_AF=0.6163;SAS_AF=0.5992;AA=g|||;VT=SNP
6	24990005	rs12192232	A	C	100	PASS	AC=1600;AF=0.319489;AN=5008;NS=2504;DP=11712;EAS_AF=0.1815;AMR_AF=0.3271;AFR_AF=0.3268;EUR_AF=0.3777;SAS_AF=0.3865;AA=a|||;VT=SNP
6	24990085	rs12205717	C	A	100	PASS	AC=1062;AF=0.212061;AN=5008;NS=2504;DP=11792;EAS_AF=0.1478;AMR_AF=0.2622;AFR_AF=0.031;EUR_AF=0.3588;SAS_AF=0.3364;AA=c|||;VT=SNP
6	24990113	rs9467374	C	A	100	PASS	AC=1144;AF=0.228435;AN=5008;NS=2504;DP=11550;EAS_AF=0.2232;AMR_AF=0.245;AFR_AF=0.1346;EUR_AF=0.329;SAS_AF=0.2454;AA=c|||;VT=SNP
6	24990240	rs9295640	T	C	100	PASS	AC=3364;AF=0.671725;AN=5008;NS=2504;DP=15363;EAS_AF=0.8185;AMR_AF=0.6671;AFR_AF=0.6437;EUR_AF=0.6193;SAS_AF=0.6155;AA=c|||;VT=SNP
6	24990605	rs4712871	C	G	100	PASS	AC=1598;AF=0.319089;AN=5008;NS=2504;DP=19688;EAS_AF=0.1815;AMR_AF=0.3271;AFR_AF=0.3268;EUR_AF=0.3777;SAS_AF=0.3845;AA=C|||;VT=SNP
6	24990662	rs73384137	T	C	100	PASS	AC=141;AF=0.028155;AN=5008;NS=2504;DP=19449;EAS_AF=0;AMR_AF=0.0274;AFR_AF=0.0832;EUR_AF=0.0119;SAS_AF=0;AA=T|||;VT=SNP
6	24990786	rs4712872	C	T	100	PASS	AC=1599;AF=0.319289;AN=5008;NS=2504;DP=20368;EAS_AF=0.1815;AMR_AF=0.3285;AFR_AF=0.3268;EUR_AF=0.3777;SAS_AF=0.3845;AA=C|||;VT=SNP
6	24991028	rs58858607	A	T	100	PASS	AC=133;AF=0.0265575;AN=5008;NS=2504;DP=21048;EAS_AF=0;AMR_AF=0.0274;AFR_AF=0.0772;EUR_AF=0.0119;SAS_AF=0;AA=A|||;VT=SNP
6	24991118	rs12194111	A	C	100	PASS	AC=1063;AF=0.21226;AN=5008;NS=2504;DP=22200;EAS_AF=0.1488;AMR_AF=0.2622;AFR_AF=0.031;EUR_AF=0.3588;SAS_AF=0.3364;AA=A|||;VT=SNP
6	24991172	rs56772860	G	T	100	PASS	AC=141;AF=0.028155;AN=5008;NS=2504;DP=22962;EAS_AF=0;AMR_AF=0.0274;AFR_AF=0.0832;EUR_AF=0.0119;SAS_AF=0;AA=G|||;VT=SNP
6	24991921	rs66827126	C	T	100	PASS	AC=1144;AF=0.228435;AN=5008;NS=2504;DP=19397;EAS_AF=0.2232;AMR_AF=0.245;AFR_AF=0.1346;EUR_AF=0.329;SAS_AF=0.2454;AA=C|||;VT=SNP
6	24992226	rs9379703	T	C	100	PASS	AC=1493;AF=0.298123;AN=5008;NS=2504;DP=19027;EAS_AF=0.5734;AMR_AF=0.3357;AFR_AF=0.0469;EUR_AF=0.2694;SAS_AF=0.3569;AA=T|||;VT=SNP
6	24993127	rs10946739	C	T	100	PASS	AC=1071;AF=0.213858;AN=5008;NS=2504;DP=19157;EAS_AF=0.1478;AMR_AF=0.2622;AFR_AF=0.0318;EUR_AF=0.3608;SAS_AF=0.3425;AA=c|||;VT=SNP
6	24993306	rs9295641	A	T	100	PASS	AC=3324;AF=0.663738;AN=5008;NS=2504;DP=19693;EAS_AF=0.7976;AMR_AF=0.6657;AFR_AF=0.6407;EUR_AF=0.6163;SAS_AF=0.6043;AA=A|||;VT=SNP
6	24993544	rs9379704	C	T	100	PASS	AC=1492;AF=0.297923;AN=5008;NS=2504;DP=20168;EAS_AF=0.5734;AMR_AF=0.3357;AFR_AF=0.0469;EUR_AF=0.2704;SAS_AF=0.3548;AA=C|||;VT=SNP
6	24993734	rs111355787	G	A	100	PASS	AC=77;AF=0.0153754;AN=5008;NS=2504;DP=21026;EAS_AF=0.001;AMR_AF=0.013;AFR_AF=0.0008;EUR_AF=0.0298;SAS_AF=0.0368;AA=G|||;VT=SNP
6	24995494	rs143476897	C	T	100	PASS	AC=17;AF=0.00339457;AN=5008;NS=2504;DP=19978;EAS_AF=0;AMR_AF=0.0058;AFR_AF=0.0008;EUR_AF=0.007;SAS_AF=0.0051;AA=C|||;VT=SNP
6	24995630	rs62401116	G	A	100	PASS	AC=1064;AF=0.21246;AN=5008;NS=2504;DP=18560;EAS_AF=0.1478;AMR_AF=0.2637;AFR_AF=0.031;EUR_AF=0.3598;SAS_AF=0.3364;AA=G|||;VT=SNP
6	24995845	rs76214422	T	A	100	PASS	AC=206;AF=0.0411342;AN=5008;NS=2504;DP=18050;EAS_AF=0.0308;AMR_AF=0.0331;AFR_AF=0.0008;EUR_AF=0.0765;SAS_AF=0.0757;AA=T|||;VT=SNP
6	24995957	rs4712876	T	G	100	PASS	AC=1595;AF=0.31849;AN=5008;NS=2504;DP=17937;EAS_AF=0.1825;AMR_AF=0.3285;AFR_AF=0.3222;EUR_AF=0.3787;SAS_AF=0.3845;AA=t|||;VT=SNP
6	24996338	rs6935286	T	C	100	PASS	AC=1595;AF=0.31849;AN=5008;NS=2504;DP=17808;EAS_AF=0.1825;AMR_AF=0.3285;AFR_AF=0.3222;EUR_AF=0.3787;SAS_AF=0.3845;AA=T|||;VT=SNP
6	24997226	rs9467375	T	C	100	PASS	AC=1222;AF=0.24401;AN=5008;NS=2504;DP=19678;EAS_AF=0.2202;AMR_AF=0.2522;AFR_AF=0.1906;EUR_AF=0.331;SAS_AF=0.2454;AA=T|||;VT=SNP
6	24997377	rs73384148	G	A	100	PASS	AC=96;AF=0.0191693;AN=5008;NS=2504;DP=18416;EAS_AF=0;AMR_AF=0.0274;AFR_AF=0.0492;EUR_AF=0.0119;SAS_AF=0;AA=G|||;VT=SNP
6	24997462	rs9295642	G	A	100	PASS	AC=1137;AF=0.227037;AN=5008;NS=2504;DP=19483;EAS_AF=0.2192;AMR_AF=0.2435;AFR_AF=0.1331;EUR_AF=0.329;SAS_AF=0.2454;AA=G|||;VT=SNP
6	24998665	rs77386029	C	T	100	PASS	AC=26;AF=0.00519169;AN=5008;NS=2504;DP=17320;EAS_AF=0;AMR_AF=0.0043;AFR_AF=0.0023;EUR_AF=0.0199;SAS_AF=0;AA=C|||;VT=SNP
6	24999161	rs7765689	A	G	100	PASS	AC=1467;AF=0.292931;AN=5008;NS=2504;DP=19469;EAS_AF=0.2351;AMR_AF=0.2911;AFR_AF=0.2118;EUR_AF=0.3628;SAS_AF=0.3916;AA=G|||;VT=SNP
6	24999197	rs7765852	C	G	100	PASS	AC=1463;AF=0.292133;AN=5008;NS=2504;DP=20066;EAS_AF=0.2312;AMR_AF=0.2911;AFR_AF=0.2118;EUR_AF=0.3628;SAS_AF=0.3916;AA=C|||;VT=SNP
6	24999254	rs11969410	C	T	100	PASS	AC=510;AF=0.101837;AN=5008;NS=2504;DP=19776;EAS_AF=0.001;AMR_AF=0.0663;AFR_AF=0.3343;EUR_AF=0.0199;SAS_AF=0.001;AA=C|||;VT=SNP
6	24999740	rs9393605	T	C	100	PASS	AC=2829;AF=0.564896;AN=5008;NS=2504;DP=17836;EAS_AF=0.749;AMR_AF=0.6239;AFR_AF=0.3411;EUR_AF=0.6123;SAS_AF=0.5869;AA=T|||;VT=SNP
6	24999967	rs10946740	G	T	100	PASS	AC=1463;AF=0.292133;AN=5008;NS=2504;DP=18223;EAS_AF=0.2302;AMR_AF=0.2911;AFR_AF=0.2126;EUR_AF=0.3628;SAS_AF=0.3916;AA=G|||;VT=SNP
6	25000690	rs112493328	C	G	100	PASS	AC=27;AF=0.00539137;AN=5008;NS=2504;DP=20948;EAS_AF=0.002;AMR_AF=0.0029;AFR_AF=0.0008;EUR_AF=0.008;SAS_AF=0.0143;AA=C|||;VT=SNP
6	25002219	rs114678255	A	G	100	PASS	AC=21;AF=0.00419329;AN=5008;NS=2504;DP=16417;EAS_AF=0.001;AMR_AF=0.0058;AFR_AF=0;EUR_AF=0.0149;SAS_AF=0.001;AA=A|||;VT=SNP
6	25002433	rs7753740	A	G	100	PASS	AC=997;AF=0.199081;AN=5008;NS=2504;DP=21104;EAS_AF=0.1429;AMR_AF=0.2464;AFR_AF=0.0182;EUR_AF=0.3459;SAS_AF=0.317;AA=A|||;VT=SNP
6	25003040	rs9356952	C	T	100	PASS	AC=2887;AF=0.576478;AN=5008;NS=2504;DP=19883;EAS_AF=0.747;AMR_AF=0.6326;AFR_AF=0.382;EUR_AF=0.6123;SAS_AF=0.5869;AA=C|||;VT=SNP
6	25004725	rs11758900	C	G	100	PASS	AC=1351;AF=0.269768;AN=5008;NS=2504;DP=19775;EAS_AF=0.1528;AMR_AF=0.353;AFR_AF=0.0371;EUR_AF=0.5239;SAS_AF=0.3845;AA=C|||;VT=SNP
6	25005623	rs1536767	G	C	100	PASS	AC=2387;AF=0.476637;AN=5008;NS=2504;DP=14291;EAS_AF=0.245;AMR_AF=0.4697;AFR_AF=0.59;EUR_AF=0.5656;SAS_AF=0.4755;AA=C|||;VT=SNP
6	25005634	rs1536768	A	G	100	PASS	AC=2388;AF=0.476837;AN=5008;NS=2504;DP=14277;EAS_AF=0.245;AMR_AF=0.4712;AFR_AF=0.59;EUR_AF=0.5656;SAS_AF=0.4755;AA=G|||;VT=SNP
6	25005968	rs111426764	T	C	100	PASS	AC=1121;AF=0.223842;AN=5008;NS=2504;DP=4582;EAS_AF=0.5208;AMR_AF=0.2349;AFR_AF=0.0537;EUR_AF=0.1163;SAS_AF=0.2505;AA=t|||;VT=SNP
6	25006526	rs78902227	A	G	100	PASS	AC=239;AF=0.0477236;AN=5008;NS=2504;DP=17447;EAS_AF=0.001;AMR_AF=0.0331;AFR_AF=0.143;EUR_AF=0.0149;SAS_AF=0.0112;AA=A|||;VT=SNP
6	25006710	rs1410688	T	C	100	PASS	AC=3674;AF=0.733626;AN=5008;NS=2504;DP=19498;EAS_AF=0.7738;AMR_AF=0.7133;AFR_AF=0.7572;EUR_AF=0.6779;SAS_AF=0.7321;AA=C|||;VT=SNP
6	25006711	rs12111569	G	C	100	PASS	AC=272;AF=0.0543131;AN=5008;NS=2504;DP=19390;EAS_AF=0.001;AMR_AF=0.0418;AFR_AF=0.1702;EUR_AF=0.0169;SAS_AF=0;AA=G|||;VT=SNP
6	25006785	rs1410689	A	G	100	PASS	AC=2391;AF=0.477436;AN=5008;NS=2504;DP=17913;EAS_AF=0.245;AMR_AF=0.4697;AFR_AF=0.5953;EUR_AF=0.5646;SAS_AF=0.4734;AA=G|||;VT=SNP
6	25006941	rs77435994	C	T	100	PASS	AC=153;AF=0.0305511;AN=5008;NS=2504;DP=19068;EAS_AF=0.002;AMR_AF=0.0231;AFR_AF=0.0643;EUR_AF=0.0318;SAS_AF=0.0184;AA=C|||;VT=SNP
6	25007816	rs73384155	T	C	100	PASS	AC=273;AF=0.0545128;AN=5008;NS=2504;DP=20433;EAS_AF=0.001;AMR_AF=0.0418;AFR_AF=0.171;EUR_AF=0.0169;SAS_AF=0;AA=T|||;VT=SNP
6	25008532	rs7748247	C	T	100	PASS	AC=1754;AF=0.35024;AN=5008;NS=2504;DP=17028;EAS_AF=0.1815;AMR_AF=0.3919;AFR_AF=0.2648;EUR_AF=0.5278;SAS_AF=0.4274;AA=C|||;VT=SNP
6	25008636	rs12110508	G	T	100	PASS	AC=271;AF=0.0541134;AN=5008;NS=2504;DP=17955;EAS_AF=0.001;AMR_AF=0.0418;AFR_AF=0.1694;EUR_AF=0.0169;SAS_AF=0;AA=G|||;VT=SNP
6	25008732	rs9358818	C	A	100	PASS	AC=1208;AF=0.241214;AN=5008;NS=2504;DP=20856;EAS_AF=0.5308;AMR_AF=0.2363;AFR_AF=0.1104;EUR_AF=0.1083;SAS_AF=0.2597;AA=C|||;VT=SNP
6	25009041	rs9393606	G	C	100	PASS	AC=1104;AF=0.220447;AN=5008;NS=2504;DP=21071;EAS_AF=0.5298;AMR_AF=0.2291;AFR_AF=0.034;EUR_AF=0.1113;SAS_AF=0.2597;AA=G|||;VT=SNP
6	25009321	rs4712878	G	A	100	PASS	AC=1308;AF=0.261182;AN=5008;NS=2504;DP=22131;EAS_AF=0.1359;AMR_AF=0.353;AFR_AF=0.0356;EUR_AF=0.5159;SAS_AF=0.3681;AA=G|||;VT=SNP
6	25009856	rs76245891	C	T	100	PASS	AC=280;AF=0.0559105;AN=5008;NS=2504;DP=18342;EAS_AF=0.001;AMR_AF=0.0418;AFR_AF=0.1762;EUR_AF=0.0169;SAS_AF=0;AA=C|||;VT=SNP
6	25009977	rs6922006	G	T	100	PASS	AC=2178;AF=0.434904;AN=5008;NS=2504;DP=18708;EAS_AF=0.2421;AMR_AF=0.4352;AFR_AF=0.4682;EUR_AF=0.5467;SAS_AF=0.4734;AA=G|||;VT=SNP
6	25010298	rs80075182	A	G	100	PASS	AC=30;AF=0.00599042;AN=5008;NS=2504;DP=20278;EAS_AF=0;AMR_AF=0.013;AFR_AF=0.003;EUR_AF=0.0169;SAS_AF=0;AA=A|||;VT=SNP
6	25010599	rs73384157	C	T	100	PASS	AC=272;AF=0.0543131;AN=5008;NS=2504;DP=15563;EAS_AF=0.001;AMR_AF=0.0418;AFR_AF=0.1702;EUR_AF=0.0169;SAS_AF=0;AA=C|||;VT=SNP
6	25010685	rs2018530	T	C	100	PASS	AC=3679;AF=0.734625;AN=5008;NS=2504;DP=18450;EAS_AF=0.7738;AMR_AF=0.7133;AFR_AF=0.7602;EUR_AF=0.6769;SAS_AF=0.7342;AA=C|||;VT=SNP
6	25010999	rs10946741	G	A	100	PASS	AC=1945;AF=0.388379;AN=5008;NS=2504;DP=19246;EAS_AF=0.1597;AMR_AF=0.4236;AFR_AF=0.4077;EUR_AF=0.5398;SAS_AF=0.4172;AA=G|||;VT=SNP
6	25011080	rs73384158	G	C	100	PASS	AC=272;AF=0.0543131;AN=5008;NS=2504;DP=18037;EAS_AF=0.001;AMR_AF=0.0418;AFR_AF=0.1702;EUR_AF=0.0169;SAS_AF=0;AA=G|||;VT=SNP
6	25011322	rs79279940	A	G	100	PASS	AC=29;AF=0.00579073;AN=5008;NS=2504;DP=17177;EAS_AF=0.001;AMR_AF=0.0086;AFR_AF=0.0008;EUR_AF=0.0099;SAS_AF=0.0112;AA=A|||;VT=SNP
6	25011343	rs73384159	C	T	100	PASS	AC=272;AF=0.0543131;AN=5008;NS=2504;DP=18243;EAS_AF=0.001;AMR_AF=0.0418;AFR_AF=0.1702;EUR_AF=0.0169;SAS_AF=0;AA=C|||;VT=SNP
6	25011930	rs73384162	C	T	100	PASS	AC=271;AF=0.0541134;AN=5008;NS=2504;DP=17414;EAS_AF=0.001;AMR_AF=0.0418;AFR_AF=0.1694;EUR_AF=0.0169;SAS_AF=0;AA=C|||;VT=SNP
6	25012167	rs2166681	G	A	100	PASS	AC=1221;AF=0.24381;AN=5008;NS=2504;DP=16865;EAS_AF=0.5327;AMR_AF=0.2363;AFR_AF=0.1165;EUR_AF=0.1133;SAS_AF=0.2577;AA=G|||;VT=SNP
6	25012292	rs9358819	G	A	100	PASS	AC=1215;AF=0.242612;AN=5008;NS=2504;DP=17138;EAS_AF=0.5337;AMR_AF=0.2363;AFR_AF=0.1112;EUR_AF=0.1133;SAS_AF=0.2577;AA=G|||;VT=SNP
6	25012447	rs75441725	T	C	100	PASS	AC=19;AF=0.00379393;AN=5008;NS=2504;DP=16712;EAS_AF=0;AMR_AF=0.0086;AFR_AF=0;EUR_AF=0.0119;SAS_AF=0.001;AA=T|||;VT=SNP
6	25012777	rs78929084	G	A	100	PASS	AC=17;AF=0.00339457;AN=5008;NS=2504;DP=18569;EAS_AF=0;AMR_AF=0.0058;AFR_AF=0.0008;EUR_AF=0.007;SAS_AF=0.0051;AA=G|||;VT=SNP
6	25012894	rs58272875	T	C	100	PASS	AC=273;AF=0.0545128;AN=5008;NS=2504;DP=17205;EAS_AF=0.001;AMR_AF=0.0418;AFR_AF=0.171;EUR_AF=0.0169;SAS_AF=0;AA=T|||;VT=SNP
6	25013745	rs36125243	G	A	100	PASS	AC=92;AF=0.0183706;AN=5008;NS=2504;DP=17094;EAS_AF=0.002;AMR_AF=0.0231;AFR_AF=0.0008;EUR_AF=0.0646;SAS_AF=0.0082;AA=G|||;VT=SNP
6	25013982	rs61176793	A	G	100	PASS	AC=231;AF=0.0461262;AN=5008;NS=2504;DP=16960;EAS_AF=0.0794;AMR_AF=0.013;AFR_AF=0.0681;EUR_AF=0.007;SAS_AF=0.046;AA=A|||;VT=SNP
6	25014044	rs983223	A	T	100	PASS	AC=1667;AF=0.332867;AN=5008;NS=2504;DP=18630;EAS_AF=0.1597;AMR_AF=0.3818;AFR_AF=0.2398;EUR_AF=0.5249;SAS_AF=0.4049;AA=A|||;VT=SNP
6	25014120	rs9467377	G	A	100	PASS	AC=155;AF=0.0309505;AN=5008;NS=2504;DP=17742;EAS_AF=0.002;AMR_AF=0.0245;AFR_AF=0.0651;EUR_AF=0.0318;SAS_AF=0.0184;AA=g|||;VT=SNP
6	25014430	rs58446150	C	T	100	PASS	AC=264;AF=0.0527157;AN=5008;NS=2504;DP=18698;EAS_AF=0.001;AMR_AF=0.0403;AFR_AF=0.1649;EUR_AF=0.0169;SAS_AF=0;AA=C|||;VT=SNP
6	25014507	rs747510	A	G	100	PASS	AC=1215;AF=0.242612;AN=5008;NS=2504;DP=18193;EAS_AF=0.5327;AMR_AF=0.2363;AFR_AF=0.1089;EUR_AF=0.1143;SAS_AF=0.2607;AA=A|||;VT=SNP
6	25015681	rs2183067	T	G	100	PASS	AC=1326;AF=0.264776;AN=5008;NS=2504;DP=21097;EAS_AF=0.1359;AMR_AF=0.353;AFR_AF=0.0356;EUR_AF=0.5229;SAS_AF=0.3793;AA=T|||;VT=SNP
6	25015703	rs146698740	C	T	100	PASS	AC=29;AF=0.00579073;AN=5008;NS=2504;DP=21139;EAS_AF=0.001;AMR_AF=0.0086;AFR_AF=0.0008;EUR_AF=0.0099;SAS_AF=0.0112;AA=C|||;VT=SNP
6	25016224	rs9461090	T	C	100	PASS	AC=1487;AF=0.296925;AN=5008;NS=2504;DP=12873;EAS_AF=0.5942;AMR_AF=0.2839;AFR_AF=0.2141;EUR_AF=0.1322;SAS_AF=0.2812;AA=T|||;VT=SNP
6	25016335	rs60611299	A	G	100	PASS	AC=371;AF=0.0740815;AN=5008;NS=2504;DP=13983;EAS_AF=0.0278;AMR_AF=0.0389;AFR_AF=0.1974;EUR_AF=0.0159;SAS_AF=0.0399;AA=A|||;VT=SNP
6	25016933	rs73384165	C	T	100	PASS	AC=290;AF=0.0579073;AN=5008;NS=2504;DP=18585;EAS_AF=0.003;AMR_AF=0.0418;AFR_AF=0.1808;EUR_AF=0.0179;SAS_AF=0.001;AA=C|||;VT=SNP
6	25017127	rs7767457	A	G	100	PASS	AC=4034;AF=0.805511;AN=5008;NS=2504;DP=17655;EAS_AF=0.8363;AMR_AF=0.7752;AFR_AF=0.8918;EUR_AF=0.7217;SAS_AF=0.7648;AA=G|||;VT=SNP
6	25017704	rs4712879	T	C	100	PASS	AC=1568;AF=0.313099;AN=5008;NS=2504;DP=19963;EAS_AF=0.1329;AMR_AF=0.4092;AFR_AF=0.1581;EUR_AF=0.5586;SAS_AF=0.3875;AA=T|||;VT=SNP
6	25017795	rs76259803	G	A	100	PASS	AC=21;AF=0.00419329;AN=5008;NS=2504;DP=20536;EAS_AF=0.006;AMR_AF=0.0043;AFR_AF=0;EUR_AF=0.0119;SAS_AF=0;AA=G|||;VT=SNP
6	25018874	rs6456645	G	C	100	PASS	AC=4007;AF=0.80012;AN=5008;NS=2504;DP=16918;EAS_AF=0.8224;AMR_AF=0.7709;AFR_AF=0.8911;EUR_AF=0.7217;SAS_AF=0.7556;AA=C|||;VT=SNP
6	25021020	rs34632338	G	T	100	PASS	AC=76;AF=0.0151757;AN=5008;NS=2504;DP=19667;EAS_AF=0.003;AMR_AF=0.0231;AFR_AF=0.0015;EUR_AF=0.0447;SAS_AF=0.0102;AA=g|||;VT=SNP
6	25021365	rs58276920	G	A	100	PASS	AC=367;AF=0.0732827;AN=5008;NS=2504;DP=19026;EAS_AF=0.0248;AMR_AF=0.0317;AFR_AF=0.2065;EUR_AF=0.0139;SAS_AF=0.0337;AA=G|||;VT=SNP
6	25021379	rs9358821	A	G	100	PASS	AC=1727;AF=0.344848;AN=5008;NS=2504;DP=19130;EAS_AF=0.6617;AMR_AF=0.2867;AFR_AF=0.2852;EUR_AF=0.1461;SAS_AF=0.3446;AA=G|||;VT=SNP
6	25021399	rs9358822	A	G	100	PASS	AC=1727;AF=0.344848;AN=5008;NS=2504;DP=19835;EAS_AF=0.6617;AMR_AF=0.2867;AFR_AF=0.2852;EUR_AF=0.1461;SAS_AF=0.3446;AA=G|||;VT=SNP
6	25021901	rs6930521	G	A	100	PASS	AC=3994;AF=0.797524;AN=5008;NS=2504;DP=17454;EAS_AF=0.8224;AMR_AF=0.7695;AFR_AF=0.8918;EUR_AF=0.7187;SAS_AF=0.7454;AA=A|||;VT=SNP
6	25023189	rs441342	T	C	100	PASS	AC=1550;AF=0.309505;AN=5008;NS=2504;DP=18538;EAS_AF=0.5933;AMR_AF=0.2651;AFR_AF=0.2753;EUR_AF=0.1272;SAS_AF=0.2822;AA=T|||;VT=SNP
6	25023253	rs9393607	A	G	100	PASS	AC=1430;AF=0.285543;AN=5008;NS=2504;DP=15086;EAS_AF=0.5923;AMR_AF=0.2594;AFR_AF=0.1891;EUR_AF=0.1272;SAS_AF=0.2812;AA=A|||;VT=SNP
6	25023263	rs9348655	A	T	100	PASS	AC=1498;AF=0.299121;AN=5008;NS=2504;DP=14852;EAS_AF=0.5923;AMR_AF=0.2637;AFR_AF=0.2383;EUR_AF=0.1272;SAS_AF=0.2812;AA=T|||;VT=SNP
6	25023474	rs9348656	G	T	100	PASS	AC=1450;AF=0.289537;AN=5008;NS=2504;DP=19980;EAS_AF=0.5923;AMR_AF=0.2594;AFR_AF=0.2042;EUR_AF=0.1272;SAS_AF=0.2812;AA=G|||;VT=SNP
6	25023500	rs9348657	C	G	100	PASS	AC=1498;AF=0.299121;AN=5008;NS=2504;DP=20398;EAS_AF=0.5923;AMR_AF=0.2637;AFR_AF=0.2383;EUR_AF=0.1272;SAS_AF=0.2812;AA=G|||;VT=SNP
6	25023829	rs9379706	T	C	100	PASS	AC=1500;AF=0.299521;AN=5008;NS=2504;DP=20248;EAS_AF=0.5923;AMR_AF=0.2637;AFR_AF=0.2383;EUR_AF=0.1282;SAS_AF=0.2822;AA=C|||;VT=SNP
6	25023916	rs116527380	C	T	100	PASS	AC=34;AF=0.00678914;AN=5008;NS=2504;DP=18993;EAS_AF=0.002;AMR_AF=0.0086;AFR_AF=0;EUR_AF=0.0099;SAS_AF=0.0164;AA=C|||;VT=SNP
6	25023966	rs9358823	A	T	100	PASS	AC=1498;AF=0.299121;AN=5008;NS=2504;DP=19282;EAS_AF=0.5923;AMR_AF=0.2637;AFR_AF=0.2383;EUR_AF=0.1272;SAS_AF=0.2812;AA=A|||;VT=SNP
6	25024004	rs9356953	G	C	100	PASS	AC=1498;AF=0.299121;AN=5008;NS=2504;DP=18744;EAS_AF=0.5923;AMR_AF=0.2637;AFR_AF=0.2383;EUR_AF=0.1272;SAS_AF=0.2812;AA=C|||;VT=SNP
6	25024445	rs73384168	G	A	100	PASS	AC=104;AF=0.0207668;AN=5008;NS=2504;DP=18562;EAS_AF=0;AMR_AF=0.0259;AFR_AF=0.0514;EUR_AF=0.0179;SAS_AF=0;AA=G|||;VT=SNP
6	25024934	rs9358824	C	G	100	PASS	AC=1487;AF=0.296925;AN=5008;NS=2504;DP=19760;EAS_AF=0.5823;AMR_AF=0.2651;AFR_AF=0.2375;EUR_AF=0.1262;SAS_AF=0.2812;AA=C|||;VT=SNP
6	25025047	rs9379707	C	T	100	PASS	AC=1612;AF=0.321885;AN=5008;NS=2504;DP=20919;EAS_AF=0.6071;AMR_AF=0.2781;AFR_AF=0.2723;EUR_AF=0.1402;SAS_AF=0.3129;AA=T|||;VT=SNP
6	25025351	rs6906443	C	T	100	PASS	AC=1608;AF=0.321086;AN=5008;NS=2504;DP=17296;EAS_AF=0.6071;AMR_AF=0.2795;AFR_AF=0.2685;EUR_AF=0.1402;SAS_AF=0.3129;AA=C|||;VT=SNP
6	25025539	rs6929342	T	C	100	PASS	AC=1614;AF=0.322284;AN=5008;NS=2504;DP=17913;EAS_AF=0.6081;AMR_AF=0.2781;AFR_AF=0.2731;EUR_AF=0.1402;SAS_AF=0.3129;AA=C|||;VT=SNP
6	25025548	rs6929348	T	C	100	PASS	AC=1614;AF=0.322284;AN=5008;NS=2504;DP=17547;EAS_AF=0.6081;AMR_AF=0.2781;AFR_AF=0.2731;EUR_AF=0.1402;SAS_AF=0.3129;AA=t|||;VT=SNP
6	25025621	rs113670643	G	A	100	PASS	AC=28;AF=0.00559105;AN=5008;NS=2504;DP=15823;EAS_AF=0;AMR_AF=0.013;AFR_AF=0;EUR_AF=0.0169;SAS_AF=0.002;AA=G|||;VT=SNP
6	25025664	rs6907293	G	A	100	PASS	AC=1612;AF=0.321885;AN=5008;NS=2504;DP=15040;EAS_AF=0.6071;AMR_AF=0.2781;AFR_AF=0.2723;EUR_AF=0.1402;SAS_AF=0.3129;AA=G|||;VT=SNP
6	25025717	rs10946742	G	T	100	PASS	AC=1357;AF=0.270966;AN=5008;NS=2504;DP=15206;EAS_AF=0.1409;AMR_AF=0.3804;AFR_AF=0.0408;EUR_AF=0.5437;SAS_AF=0.3579;AA=G|||;VT=SNP
6	25025722	rs6929749	T	C	100	PASS	AC=1795;AF=0.358427;AN=5008;NS=2504;DP=15230;EAS_AF=0.6766;AMR_AF=0.2853;AFR_AF=0.3215;EUR_AF=0.1362;SAS_AF=0.3609;AA=C|||;VT=SNP
6	25025840	rs6934141	T	C	100	PASS	AC=1612;AF=0.321885;AN=5008;NS=2504;DP=16994;EAS_AF=0.6071;AMR_AF=0.2781;AFR_AF=0.2723;EUR_AF=0.1402;SAS_AF=0.3129;AA=T|||;VT=SNP
6	25026428	rs9295644	C	T	100	PASS	AC=1612;AF=0.321885;AN=5008;NS=2504;DP=17763;EAS_AF=0.6071;AMR_AF=0.2781;AFR_AF=0.2723;EUR_AF=0.1402;SAS_AF=0.3129;AA=T|||;VT=SNP
6	25026460	rs9356954	G	A	100	PASS	AC=1612;AF=0.321885;AN=5008;NS=2504;DP=17449;EAS_AF=0.6071;AMR_AF=0.2781;AFR_AF=0.2723;EUR_AF=0.1402;SAS_AF=0.3129;AA=G|||;VT=SNP
6	25026524	rs10806997	G	T	100	PASS	AC=1356;AF=0.270767;AN=5008;NS=2504;DP=15576;EAS_AF=0.1399;AMR_AF=0.3804;AFR_AF=0.0408;EUR_AF=0.5437;SAS_AF=0.3579;AA=G|||;VT=SNP
6	25026581	rs9356955	G	A	100	PASS	AC=1612;AF=0.321885;AN=5008;NS=2504;DP=16858;EAS_AF=0.6071;AMR_AF=0.2781;AFR_AF=0.2723;EUR_AF=0.1402;SAS_AF=0.3129;AA=A|||;VT=SNP
6	25026629	rs9366595	T	C	100	PASS	AC=1612;AF=0.321885;AN=5008;NS=2504;DP=16454;EAS_AF=0.6071;AMR_AF=0.2781;AFR_AF=0.2723;EUR_AF=0.1402;SAS_AF=0.3129;AA=T|||;VT=SNP
6	25027058	rs9366596	G	A	100	PASS	AC=1611;AF=0.321685;AN=5008;NS=2504;DP=14509;EAS_AF=0.6062;AMR_AF=0.2781;AFR_AF=0.2723;EUR_AF=0.1402;SAS_AF=0.3129;AA=g|||;VT=SNP
6	25027095	rs9366597	C	T	100	PASS	AC=1611;AF=0.321685;AN=5008;NS=2504;DP=13972;EAS_AF=0.6062;AMR_AF=0.2781;AFR_AF=0.2723;EUR_AF=0.1402;SAS_AF=0.3129;AA=T|||;VT=SNP
6	25027106	rs76333790	G	C	100	PASS	AC=133;AF=0.0265575;AN=5008;NS=2504;DP=14032;EAS_AF=0.0248;AMR_AF=0.013;AFR_AF=0.0401;EUR_AF=0.0139;SAS_AF=0.0327;AA=G|||;VT=SNP
6	25027288	rs6918101	A	C	100	PASS	AC=1639;AF=0.327276;AN=5008;NS=2504;DP=17423;EAS_AF=0.1438;AMR_AF=0.4207;AFR_AF=0.2073;EUR_AF=0.5577;SAS_AF=0.3753;AA=A|||;VT=SNP
6	25027546	rs9358825	C	G	100	PASS	AC=1565;AF=0.3125;AN=5008;NS=2504;DP=13673;EAS_AF=0.6071;AMR_AF=0.2738;AFR_AF=0.2383;EUR_AF=0.1402;SAS_AF=0.3139;AA=G|||;VT=SNP
6	25027669	rs9356956	A	C	100	PASS	AC=1614;AF=0.322284;AN=5008;NS=2504;DP=15315;EAS_AF=0.6081;AMR_AF=0.2781;AFR_AF=0.2731;EUR_AF=0.1402;SAS_AF=0.3129;AA=C|||;VT=SNP
6	25027807	rs9356957	G	A	100	PASS	AC=1611;AF=0.321685;AN=5008;NS=2504;DP=16574;EAS_AF=0.6062;AMR_AF=0.2781;AFR_AF=0.2723;EUR_AF=0.1402;SAS_AF=0.3129;AA=G|||;VT=SNP
6	25027838	rs9366598	C	A	100	PASS	AC=1612;AF=0.321885;AN=5008;NS=2504;DP=16297;EAS_AF=0.6062;AMR_AF=0.2781;AFR_AF=0.2723;EUR_AF=0.1412;SAS_AF=0.3129;AA=C|||;VT=SNP
6	25027905	rs79522700	T	G	100	PASS	AC=1613;AF=0.322085;AN=5008;NS=2504;DP=15701;EAS_AF=0.6071;AMR_AF=0.2781;AFR_AF=0.2723;EUR_AF=0.1412;SAS_AF=0.3129;AA=G|||;VT=SNP
6	25027906	rs78878947	C	G	100	PASS	AC=1601;AF=0.319688;AN=5008;NS=2504;DP=15448;EAS_AF=0.6022;AMR_AF=0.2767;AFR_AF=0.2716;EUR_AF=0.1392;SAS_AF=0.3098;AA=G|||;VT=SNP
6	25028032	rs9366599	G	C	100	PASS	AC=1612;AF=0.321885;AN=5008;NS=2504;DP=16964;EAS_AF=0.6062;AMR_AF=0.2781;AFR_AF=0.2723;EUR_AF=0.1402;SAS_AF=0.3139;AA=G|||;VT=SNP
6	25028066	rs4712880	C	T	100	PASS	AC=1552;AF=0.309904;AN=5008;NS=2504;DP=16563;EAS_AF=0.1438;AMR_AF=0.4092;AFR_AF=0.146;EUR_AF=0.5586;SAS_AF=0.3763;AA=C|||;VT=SNP
6	25028200	rs9356958	C	A	100	PASS	AC=1418;AF=0.283147;AN=5008;NS=2504;DP=16199;EAS_AF=0.5813;AMR_AF=0.2608;AFR_AF=0.1891;EUR_AF=0.1262;SAS_AF=0.2802;AA=C|||;VT=SNP
6	25028207	rs9358826	T	C	100	PASS	AC=1899;AF=0.379193;AN=5008;NS=2504;DP=16286;EAS_AF=0.6091;AMR_AF=0.3199;AFR_AF=0.4516;EUR_AF=0.1581;SAS_AF=0.3139;AA=C|||;VT=SNP
6	25028230	rs9348658	G	C	100	PASS	AC=1647;AF=0.328874;AN=5008;NS=2504;DP=16984;EAS_AF=0.624;AMR_AF=0.2795;AFR_AF=0.2723;EUR_AF=0.1421;SAS_AF=0.3282;AA=G|||;VT=SNP
6	25028311	rs9467378	C	G	100	PASS	AC=1613;AF=0.322085;AN=5008;NS=2504;DP=19735;EAS_AF=0.6071;AMR_AF=0.2781;AFR_AF=0.2723;EUR_AF=0.1402;SAS_AF=0.3139;AA=G|||;VT=SNP
6	25028663	rs7743187	T	C	100	PASS	AC=3997;AF=0.798123;AN=5008;NS=2504;DP=20286;EAS_AF=0.8234;AMR_AF=0.7709;AFR_AF=0.8918;EUR_AF=0.7207;SAS_AF=0.7444;AA=C|||;VT=SNP
6	25028806	rs11964330	A	G	100	PASS	AC=287;AF=0.0573083;AN=5008;NS=2504;DP=21149;EAS_AF=0.002;AMR_AF=0.0418;AFR_AF=0.1793;EUR_AF=0.0179;SAS_AF=0.001;AA=A|||;VT=SNP
6	25029209	rs115114108	G	A	100	PASS	AC=65;AF=0.0129792;AN=5008;NS=2504;DP=18434;EAS_AF=0.002;AMR_AF=0.0086;AFR_AF=0.0234;EUR_AF=0.0099;SAS_AF=0.0164;AA=G|||;VT=SNP
6	25030054	rs9393608	A	C	100	PASS	AC=1657;AF=0.330871;AN=5008;NS=2504;DP=22933;EAS_AF=0.6091;AMR_AF=0.2795;AFR_AF=0.2965;EUR_AF=0.1402;SAS_AF=0.3231;AA=A|||;VT=SNP
6	25030326	rs10946743	G	A	100	PASS	AC=1555;AF=0.310503;AN=5008;NS=2504;DP=19591;EAS_AF=0.1438;AMR_AF=0.4121;AFR_AF=0.1452;EUR_AF=0.5606;SAS_AF=0.3763;AA=G|||;VT=SNP
6	25030522	rs79452007	G	A	100	PASS	AC=65;AF=0.0129792;AN=5008;NS=2504;DP=21885;EAS_AF=0.002;AMR_AF=0.0086;AFR_AF=0.0234;EUR_AF=0.0099;SAS_AF=0.0164;AA=G|||;VT=SNP
6	25031135	rs78474573	G	A	100	PASS	AC=146;AF=0.0291534;AN=5008;NS=2504;DP=16014;EAS_AF=0.0248;AMR_AF=0.013;AFR_AF=0.0492;EUR_AF=0.0139;SAS_AF=0.0337;AA=G|||;VT=SNP
6	25031188	rs9348659	A	G	100	PASS	AC=1843;AF=0.368011;AN=5008;NS=2504;DP=17985;EAS_AF=0.6776;AMR_AF=0.2896;AFR_AF=0.3464;EUR_AF=0.1421;SAS_AF=0.3661;AA=G|||;VT=SNP
6	25031226	rs138595976	C	T	100	PASS	AC=35;AF=0.00698882;AN=5008;NS=2504;DP=17605;EAS_AF=0.001;AMR_AF=0.0101;AFR_AF=0.0015;EUR_AF=0.0159;SAS_AF=0.0092;AA=c|||;VT=SNP
6	25031372	rs2394360	C	T	100	PASS	AC=1555;AF=0.310503;AN=5008;NS=2504;DP=18478;EAS_AF=0.1438;AMR_AF=0.4107;AFR_AF=0.146;EUR_AF=0.5606;SAS_AF=0.3763;AA=C|||;VT=SNP
6	25031648	rs137868184	G	C	100	PASS	AC=23;AF=0.00459265;AN=5008;NS=2504;DP=12972;EAS_AF=0.001;AMR_AF=0.0029;AFR_AF=0;EUR_AF=0.005;SAS_AF=0.0153;AA=G|||;VT=SNP
6	25033542	rs73384170	C	G	100	PASS	AC=254;AF=0.0507188;AN=5008;NS=2504;DP=18004;EAS_AF=0.002;AMR_AF=0.0403;AFR_AF=0.1551;EUR_AF=0.0179;SAS_AF=0.001;AA=C|||;VT=SNP
6	25033975	rs724651	G	C	100	PASS	AC=963;AF=0.192292;AN=5008;NS=2504;DP=15542;EAS_AF=0.1726;AMR_AF=0.2205;AFR_AF=0.1082;EUR_AF=0.2684;SAS_AF=0.228;AA=G|||;VT=SNP
6	25034377	rs76699979	G	A	100	PASS	AC=140;AF=0.0279553;AN=5008;NS=2504;DP=9642;EAS_AF=0.0238;AMR_AF=0.0476;AFR_AF=0.0363;EUR_AF=0.0199;SAS_AF=0.0153;AA=G|||;VT=SNP
6	25034448	rs303028	A	G	100	PASS	AC=1193;AF=0.238219;AN=5008;NS=2504;DP=10910;EAS_AF=0.2282;AMR_AF=0.2997;AFR_AF=0.1097;EUR_AF=0.3032;SAS_AF=0.3119;AA=A|||;VT=SNP
6	25034683	rs78935834	A	G	100	PASS	AC=141;AF=0.028155;AN=5008;NS=2504;DP=14792;EAS_AF=0.0238;AMR_AF=0.0202;AFR_AF=0.034;EUR_AF=0.0189;SAS_AF=0.0399;AA=A|||;VT=SNP
6	25035493	rs73384173	T	C	100	PASS	AC=154;AF=0.0307508;AN=5008;NS=2504;DP=18106;EAS_AF=0;AMR_AF=0.0346;AFR_AF=0.084;EUR_AF=0.0189;SAS_AF=0;AA=T|||;VT=SNP
6	25035584	rs303888	A	G	100	PASS	AC=2128;AF=0.42492;AN=5008;NS=2504;DP=19173;EAS_AF=0.5079;AMR_AF=0.4553;AFR_AF=0.441;EUR_AF=0.3837;SAS_AF=0.3384;AA=G|||;VT=SNP
6	25035714	rs303029	G	A	100	PASS	AC=473;AF=0.0944489;AN=5008;NS=2504;DP=19643;EAS_AF=0.0476;AMR_AF=0.0735;AFR_AF=0.2368;EUR_AF=0.0507;SAS_AF=0.0102;AA=A|||;VT=SNP
6	25035920	rs303890	G	A	100	PASS	AC=1744;AF=0.348243;AN=5008;NS=2504;DP=19489;EAS_AF=0.3502;AMR_AF=0.3948;AFR_AF=0.4024;EUR_AF=0.2982;SAS_AF=0.2914;AA=A|||;VT=SNP
6	25035983	rs116157100	C	T	100	PASS	AC=42;AF=0.00838658;AN=5008;NS=2504;DP=19644;EAS_AF=0;AMR_AF=0.0245;AFR_AF=0;EUR_AF=0.0249;SAS_AF=0;AA=C|||;VT=SNP
6	25036028	rs74785867	G	A	100	PASS	AC=167;AF=0.0333466;AN=5008;NS=2504;DP=19216;EAS_AF=0.0367;AMR_AF=0.0533;AFR_AF=0.0038;EUR_AF=0.0646;SAS_AF=0.0235;AA=G|||;VT=SNP
6	25036385	rs733535	C	A	100	PASS	AC=388;AF=0.077476;AN=5008;NS=2504;DP=20403;EAS_AF=0.0357;AMR_AF=0.0663;AFR_AF=0.1649;EUR_AF=0.0646;SAS_AF=0.0235;AA=C|||;VT=SNP
6	25036495	rs895674	C	T	100	PASS	AC=178;AF=0.0355431;AN=5008;NS=2504;DP=22020;EAS_AF=0.0357;AMR_AF=0.0533;AFR_AF=0.0136;EUR_AF=0.0636;SAS_AF=0.0235;AA=C|||;VT=SNP
6	25036497	rs895675	G	A	100	PASS	AC=178;AF=0.0355431;AN=5008;NS=2504;DP=21972;EAS_AF=0.0357;AMR_AF=0.0533;AFR_AF=0.0136;EUR_AF=0.0636;SAS_AF=0.0235;AA=G|||;VT=SNP
6	25036579	rs2394361	C	G	100	PASS	AC=179;AF=0.0357428;AN=5008;NS=2504;DP=22130;EAS_AF=0.0357;AMR_AF=0.0548;AFR_AF=0.0136;EUR_AF=0.0636;SAS_AF=0.0235;AA=C|||;VT=SNP
6	25036653	rs160035	G	A	100	PASS	AC=205;AF=0.0409345;AN=5008;NS=2504;DP=19597;EAS_AF=0.0357;AMR_AF=0.0548;AFR_AF=0.0333;EUR_AF=0.0636;SAS_AF=0.0235;AA=G|||;VT=SNP
6	25036980	rs303031	A	G	100	PASS	AC=2167;AF=0.432708;AN=5008;NS=2504;DP=21049;EAS_AF=0.4633;AMR_AF=0.4841;AFR_AF=0.3979;EUR_AF=0.4801;SAS_AF=0.363;AA=A|||;VT=SNP
6	25037672	rs9358827	G	C	100	PASS	AC=1314;AF=0.26238;AN=5008;NS=2504;DP=16159;EAS_AF=0.3442;AMR_AF=0.3905;AFR_AF=0.0877;EUR_AF=0.2863;SAS_AF=0.2986;AA=C|||;VT=SNP
6	25038442	rs114812857	A	T	100	PASS	AC=31;AF=0.0061901;AN=5008;NS=2504;DP=16256;EAS_AF=0;AMR_AF=0.0058;AFR_AF=0.0023;EUR_AF=0.0239;SAS_AF=0;AA=A|||;VT=SNP
6	25038720	rs9379708	A	C	100	PASS	AC=1788;AF=0.357029;AN=5008;NS=2504;DP=19509;EAS_AF=0.4732;AMR_AF=0.3242;AFR_AF=0.1172;EUR_AF=0.4264;SAS_AF=0.5133;AA=A|||;VT=SNP
6	25038723	rs160046	A	C	100	PASS	AC=2556;AF=0.510383;AN=5008;NS=2504;DP=19285;EAS_AF=0.5169;AMR_AF=0.4236;AFR_AF=0.5272;EUR_AF=0.498;SAS_AF=0.5552;AA=A|||;VT=SNP
6	25039064	rs303895	C	T	100	PASS	AC=2567;AF=0.51258;AN=5008;NS=2504;DP=21211;EAS_AF=0.5159;AMR_AF=0.4222;AFR_AF=0.5371;EUR_AF=0.498;SAS_AF=0.5552;AA=T|||;VT=SNP
6	25039290	rs303896	T	C	100	PASS	AC=2601;AF=0.519369;AN=5008;NS=2504;DP=18764;EAS_AF=0.5486;AMR_AF=0.4222;AFR_AF=0.5371;EUR_AF=0.498;SAS_AF=0.5562;AA=C|||;VT=SNP
6	25039440	rs9393609	G	C	100	PASS	AC=1254;AF=0.250399;AN=5008;NS=2504;DP=19328;EAS_AF=0.3423;AMR_AF=0.3746;AFR_AF=0.0688;EUR_AF=0.2714;SAS_AF=0.2914;AA=G|||;VT=SNP
6	25039602	rs303898	G	A	100	PASS	AC=2556;AF=0.510383;AN=5008;NS=2504;DP=19506;EAS_AF=0.5119;AMR_AF=0.428;AFR_AF=0.5204;EUR_AF=0.505;SAS_AF=0.5593;AA=G|||;VT=SNP
6	25039793	rs303899	G	A	100	PASS	AC=2558;AF=0.510783;AN=5008;NS=2504;DP=19948;EAS_AF=0.5139;AMR_AF=0.4308;AFR_AF=0.5189;EUR_AF=0.505;SAS_AF=0.5593;AA=G|||;VT=SNP
6	25039978	rs303900	A	T	100	PASS	AC=2580;AF=0.515176;AN=5008;NS=2504;DP=17732;EAS_AF=0.5139;AMR_AF=0.4308;AFR_AF=0.5356;EUR_AF=0.506;SAS_AF=0.5583;AA=T|||;VT=SNP
6	25040018	rs303901	A	G	100	PASS	AC=2580;AF=0.515176;AN=5008;NS=2504;DP=18450;EAS_AF=0.5139;AMR_AF=0.4308;AFR_AF=0.5356;EUR_AF=0.506;SAS_AF=0.5583;AA=G|||;VT=SNP
6	25040057	rs76528078	C	T	100	PASS	AC=167;AF=0.0333466;AN=5008;NS=2504;DP=18975;EAS_AF=0.0387;AMR_AF=0.0548;AFR_AF=0.003;EUR_AF=0.0626;SAS_AF=0.0235;AA=C|||;VT=SNP
6	25040303	rs72841021	T	C	100	PASS	AC=123;AF=0.0245607;AN=5008;NS=2504;DP=16597;EAS_AF=0.005;AMR_AF=0.0461;AFR_AF=0.0023;EUR_AF=0.0408;SAS_AF=0.0429;AA=T|||;VT=SNP
6	25040639	rs34322558	C	T	100	PASS	AC=539;AF=0.107628;AN=5008;NS=2504;DP=15931;EAS_AF=0.1429;AMR_AF=0.0865;AFR_AF=0.0144;EUR_AF=0.175;SAS_AF=0.1431;AA=C|||;VT=SNP
6	25040722	rs115275815	C	T	100	PASS	AC=167;AF=0.0333466;AN=5008;NS=2504;DP=18790;EAS_AF=0.0387;AMR_AF=0.0548;AFR_AF=0.003;EUR_AF=0.0626;SAS_AF=0.0235;AA=C|||;VT=SNP
6	25040785	rs1447243	C	T	100	PASS	AC=1272;AF=0.253994;AN=5008;NS=2504;DP=17885;EAS_AF=0.3442;AMR_AF=0.379;AFR_AF=0.0719;EUR_AF=0.2744;SAS_AF=0.2975;AA=C|||;VT=SNP
6	25040977	rs9348660	C	T	100	PASS	AC=1274;AF=0.254393;AN=5008;NS=2504;DP=16048;EAS_AF=0.3452;AMR_AF=0.3804;AFR_AF=0.0719;EUR_AF=0.2744;SAS_AF=0.2975;AA=C|||;VT=SNP
6	25041146	rs66577954	C	T	100	PASS	AC=1269;AF=0.253395;AN=5008;NS=2504;DP=19806;EAS_AF=0.3442;AMR_AF=0.3804;AFR_AF=0.0688;EUR_AF=0.2744;SAS_AF=0.2975;AA=C|||;VT=SNP
6	25041991	rs9356959	A	G	100	PASS	AC=382;AF=0.076278;AN=5008;NS=2504;DP=18762;EAS_AF=0.0655;AMR_AF=0.1369;AFR_AF=0.0234;EUR_AF=0.0666;SAS_AF=0.1258;AA=A|||;VT=SNP
6	25042112	rs148823241	A	G	100	PASS	AC=17;AF=0.00339457;AN=5008;NS=2504;DP=15801;EAS_AF=0.001;AMR_AF=0.0072;AFR_AF=0;EUR_AF=0.0099;SAS_AF=0.001;AA=A|||;VT=SNP
6	25042725	rs73732206	T	C	100	PASS	AC=410;AF=0.081869;AN=5008;NS=2504;DP=21749;EAS_AF=0.0655;AMR_AF=0.1412;AFR_AF=0.0356;EUR_AF=0.0686;SAS_AF=0.1329;AA=T|||;VT=SNP
6	25042978	rs77176370	G	C	100	PASS	AC=31;AF=0.0061901;AN=5008;NS=2504;DP=20313;EAS_AF=0;AMR_AF=0.0058;AFR_AF=0.0023;EUR_AF=0.0239;SAS_AF=0;AA=G|||;VT=SNP
6	25043161	rs4711072	T	A	100	PASS	AC=908;AF=0.18131;AN=5008;NS=2504;DP=17905;EAS_AF=0.2808;AMR_AF=0.2522;AFR_AF=0.0454;EUR_AF=0.2247;SAS_AF=0.1677;AA=T|||;VT=SNP
6	25043359	rs4711073	T	C	100	PASS	AC=904;AF=0.180511;AN=5008;NS=2504;DP=19424;EAS_AF=0.2798;AMR_AF=0.2507;AFR_AF=0.0424;EUR_AF=0.2247;SAS_AF=0.1697;AA=T|||;VT=SNP
6	25043910	rs4712882	A	G	100	PASS	AC=914;AF=0.182508;AN=5008;NS=2504;DP=21580;EAS_AF=0.2827;AMR_AF=0.2522;AFR_AF=0.0484;EUR_AF=0.2247;SAS_AF=0.1677;AA=G|||;VT=SNP
6	25044577	rs1562422	C	T	100	PASS	AC=893;AF=0.178315;AN=5008;NS=2504;DP=20503;EAS_AF=0.2798;AMR_AF=0.245;AFR_AF=0.0484;EUR_AF=0.2117;SAS_AF=0.1677;AA=C|||;VT=SNP
6	25044714	rs1562423	T	C	100	PASS	AC=893;AF=0.178315;AN=5008;NS=2504;DP=18709;EAS_AF=0.2798;AMR_AF=0.245;AFR_AF=0.0484;EUR_AF=0.2117;SAS_AF=0.1677;AA=T|||;VT=SNP
6	25044808	rs12665174	C	G	100	PASS	AC=888;AF=0.177316;AN=5008;NS=2504;DP=16632;EAS_AF=0.2788;AMR_AF=0.245;AFR_AF=0.0454;EUR_AF=0.2117;SAS_AF=0.1677;AA=C|||;VT=SNP
6	25045237	rs34475409	C	A	100	PASS	AC=891;AF=0.177915;AN=5008;NS=2504;DP=16996;EAS_AF=0.2788;AMR_AF=0.2435;AFR_AF=0.0484;EUR_AF=0.2117;SAS_AF=0.1677;AA=A|||;VT=SNP
6	25045543	rs1597010	A	T	100	PASS	AC=887;AF=0.177117;AN=5008;NS=2504;DP=17979;EAS_AF=0.2788;AMR_AF=0.2435;AFR_AF=0.0454;EUR_AF=0.2117;SAS_AF=0.1677;AA=A|||;VT=SNP
6	25045586	rs1597011	A	G	100	PASS	AC=1180;AF=0.235623;AN=5008;NS=2504;DP=17434;EAS_AF=0.2788;AMR_AF=0.2723;AFR_AF=0.2519;EUR_AF=0.2117;SAS_AF=0.1677;AA=A|||;VT=SNP
6	25045776	rs1597012	A	G	100	PASS	AC=887;AF=0.177117;AN=5008;NS=2504;DP=14222;EAS_AF=0.2788;AMR_AF=0.2435;AFR_AF=0.0454;EUR_AF=0.2117;SAS_AF=0.1677;AA=A|||;VT=SNP
6	25045904	rs1900551	A	T	100	PASS	AC=892;AF=0.178115;AN=5008;NS=2504;DP=14797;EAS_AF=0.2798;AMR_AF=0.2435;AFR_AF=0.0484;EUR_AF=0.2117;SAS_AF=0.1677;AA=A|||;VT=SNP
6	25046121	rs9366600	A	G	100	PASS	AC=398;AF=0.0794728;AN=5008;NS=2504;DP=17105;EAS_AF=0.0645;AMR_AF=0.1412;AFR_AF=0.0325;EUR_AF=0.0696;SAS_AF=0.1247;AA=A|||;VT=SNP
6	25046141	rs13218879	G	A	100	PASS	AC=887;AF=0.177117;AN=5008;NS=2504;DP=16667;EAS_AF=0.2788;AMR_AF=0.2435;AFR_AF=0.0454;EUR_AF=0.2117;SAS_AF=0.1677;AA=G|||;VT=SNP
6	25046524	rs9379709	A	C	100	PASS	AC=406;AF=0.0810703;AN=5008;NS=2504;DP=17219;EAS_AF=0.0645;AMR_AF=0.1412;AFR_AF=0.0325;EUR_AF=0.0696;SAS_AF=0.1329;AA=A|||;VT=SNP
6	25046620	rs35553146	G	A	100	PASS	AC=891;AF=0.177915;AN=5008;NS=2504;DP=18594;EAS_AF=0.2788;AMR_AF=0.2435;AFR_AF=0.0484;EUR_AF=0.2117;SAS_AF=0.1677;AA=A|||;VT=SNP
6	25047094	rs12661796	T	A	100	PASS	AC=892;AF=0.178115;AN=5008;NS=2504;DP=18435;EAS_AF=0.2788;AMR_AF=0.2435;AFR_AF=0.0492;EUR_AF=0.2117;SAS_AF=0.1677;AA=A|||;VT=SNP
6	25047096	rs9358828	C	G	100	PASS	AC=397;AF=0.0792732;AN=5008;NS=2504;DP=18448;EAS_AF=0.0645;AMR_AF=0.1398;AFR_AF=0.034;EUR_AF=0.0676;SAS_AF=0.1247;AA=C|||;VT=SNP
6	25047300	rs12663160	A	G	100	PASS	AC=890;AF=0.177716;AN=5008;NS=2504;DP=20578;EAS_AF=0.2778;AMR_AF=0.2435;AFR_AF=0.0484;EUR_AF=0.2117;SAS_AF=0.1677;AA=G|||;VT=SNP
6	25047508	rs35028017	T	C	100	PASS	AC=891;AF=0.177915;AN=5008;NS=2504;DP=19603;EAS_AF=0.2788;AMR_AF=0.2435;AFR_AF=0.0484;EUR_AF=0.2117;SAS_AF=0.1677;AA=C|||;VT=SNP
6	25048044	rs13196712	C	T	100	PASS	AC=887;AF=0.177117;AN=5008;NS=2504;DP=18510;EAS_AF=0.2788;AMR_AF=0.2435;AFR_AF=0.0454;EUR_AF=0.2117;SAS_AF=0.1677;AA=C|||;VT=SNP
6	25048193	rs67795839	A	T	100	PASS	AC=888;AF=0.177316;AN=5008;NS=2504;DP=19663;EAS_AF=0.2788;AMR_AF=0.2435;AFR_AF=0.0461;EUR_AF=0.2117;SAS_AF=0.1677;AA=A|||;VT=SNP
6	25048408	rs67240854	G	A	100	PASS	AC=887;AF=0.177117;AN=5008;NS=2504;DP=18722;EAS_AF=0.2788;AMR_AF=0.2435;AFR_AF=0.0454;EUR_AF=0.2117;SAS_AF=0.1677;AA=G|||;VT=SNP
6	25048421	rs36030790	A	T	100	PASS	AC=891;AF=0.177915;AN=5008;NS=2504;DP=18487;EAS_AF=0.2788;AMR_AF=0.2435;AFR_AF=0.0484;EUR_AF=0.2117;SAS_AF=0.1677;AA=T|||;VT=SNP
6	25049147	rs12528227	A	G	100	PASS	AC=887;AF=0.177117;AN=5008;NS=2504;DP=18166;EAS_AF=0.2788;AMR_AF=0.2435;AFR_AF=0.0454;EUR_AF=0.2117;SAS_AF=0.1677;AA=A|||;VT=SNP
6	25049204	rs12524842	C	G	100	PASS	AC=887;AF=0.177117;AN=5008;NS=2504;DP=18450;EAS_AF=0.2788;AMR_AF=0.2435;AFR_AF=0.0454;EUR_AF=0.2117;SAS_AF=0.1677;AA=C|||;VT=SNP
6	25049447	rs1923192	A	C	100	PASS	AC=892;AF=0.178115;AN=5008;NS=2504;DP=17612;EAS_AF=0.2788;AMR_AF=0.245;AFR_AF=0.0484;EUR_AF=0.2117;SAS_AF=0.1677;AA=A|||;VT=SNP
6	25049681	rs1923193	C	T	100	PASS	AC=887;AF=0.177117;AN=5008;NS=2504;DP=19620;EAS_AF=0.2788;AMR_AF=0.2435;AFR_AF=0.0454;EUR_AF=0.2117;SAS_AF=0.1677;AA=C|||;VT=SNP
6	25050060	rs12525328	C	A	100	PASS	AC=896;AF=0.178914;AN=5008;NS=2504;DP=23443;EAS_AF=0.2768;AMR_AF=0.2435;AFR_AF=0.0537;EUR_AF=0.2117;SAS_AF=0.1677;AA=A|||;VT=SNP
6	25050491	rs76980802	A	G	100	PASS	AC=169;AF=0.033746;AN=5008;NS=2504;DP=19716;EAS_AF=0.0387;AMR_AF=0.0562;AFR_AF=0.003;EUR_AF=0.0636;SAS_AF=0.0235;AA=A|||;VT=SNP
6	25050631	rs12525405	C	T	100	PASS	AC=885;AF=0.176717;AN=5008;NS=2504;DP=16763;EAS_AF=0.2788;AMR_AF=0.2435;AFR_AF=0.0424;EUR_AF=0.2127;SAS_AF=0.1687;AA=C|||;VT=SNP
6	25050964	rs304256	C	G	100	PASS	AC=2864;AF=0.571885;AN=5008;NS=2504;DP=18161;EAS_AF=0.752;AMR_AF=0.5807;AFR_AF=0.3011;EUR_AF=0.6431;SAS_AF=0.6728;AA=G|||;VT=SNP
6	25051022	rs304257	C	T	100	PASS	AC=2863;AF=0.571685;AN=5008;NS=2504;DP=17873;EAS_AF=0.752;AMR_AF=0.5807;AFR_AF=0.3011;EUR_AF=0.6431;SAS_AF=0.6718;AA=c|||;VT=SNP
6	25051145	rs304258	C	T	100	PASS	AC=2863;AF=0.571685;AN=5008;NS=2504;DP=19582;EAS_AF=0.752;AMR_AF=0.5807;AFR_AF=0.3011;EUR_AF=0.6431;SAS_AF=0.6718;AA=T|||;VT=SNP
6	25051269	rs304259	T	C	100	PASS	AC=2880;AF=0.57508;AN=5008;NS=2504;DP=20472;EAS_AF=0.752;AMR_AF=0.5879;AFR_AF=0.3011;EUR_AF=0.6551;SAS_AF=0.6718;AA=T|||;VT=SNP
6	25051702	rs513585	T	C	100	PASS	AC=2878;AF=0.574681;AN=5008;NS=2504;DP=20013;EAS_AF=0.752;AMR_AF=0.5865;AFR_AF=0.3011;EUR_AF=0.6541;SAS_AF=0.6718;AA=C|||;VT=SNP
6	25051836	rs10946746	T	C	100	PASS	AC=1722;AF=0.34385;AN=5008;NS=2504;DP=20463;EAS_AF=0.4712;AMR_AF=0.3285;AFR_AF=0.062;EUR_AF=0.4414;SAS_AF=0.5041;AA=T|||;VT=SNP
6	25052029	rs516361	G	A	100	PASS	AC=2863;AF=0.571685;AN=5008;NS=2504;DP=18331;EAS_AF=0.752;AMR_AF=0.5807;AFR_AF=0.3011;EUR_AF=0.6431;SAS_AF=0.6718;AA=G|||;VT=SNP
6	25052056	rs78641986	T	G	100	PASS	AC=164;AF=0.0327476;AN=5008;NS=2504;DP=18916;EAS_AF=0.0387;AMR_AF=0.0548;AFR_AF=0.0015;EUR_AF=0.0616;SAS_AF=0.0235;AA=T|||;VT=SNP
6	25053145	rs609408	G	T	100	PASS	AC=2864;AF=0.571885;AN=5008;NS=2504;DP=18568;EAS_AF=0.752;AMR_AF=0.5807;AFR_AF=0.3011;EUR_AF=0.6431;SAS_AF=0.6728;AA=G|||;VT=SNP
6	25053291	rs549256	T	G	100	PASS	AC=2866;AF=0.572284;AN=5008;NS=2504;DP=17552;EAS_AF=0.753;AMR_AF=0.5821;AFR_AF=0.3011;EUR_AF=0.6431;SAS_AF=0.6728;AA=G|||;VT=SNP
6	25053369	rs550176	A	T	100	PASS	AC=2865;AF=0.572085;AN=5008;NS=2504;DP=20158;EAS_AF=0.752;AMR_AF=0.5821;AFR_AF=0.3011;EUR_AF=0.6431;SAS_AF=0.6728;AA=A|||;VT=SNP
6	25053510	rs466944	T	C	100	PASS	AC=2865;AF=0.572085;AN=5008;NS=2504;DP=17867;EAS_AF=0.752;AMR_AF=0.5821;AFR_AF=0.3011;EUR_AF=0.6431;SAS_AF=0.6728;AA=C|||;VT=SNP
6	25053667	rs460400	G	A	100	PASS	AC=1962;AF=0.391773;AN=5008;NS=2504;DP=20014;EAS_AF=0.4732;AMR_AF=0.3357;AFR_AF=0.2466;EUR_AF=0.4314;SAS_AF=0.5031;AA=g|||;VT=SNP
6	25053952	rs466882	G	A	100	PASS	AC=2865;AF=0.572085;AN=5008;NS=2504;DP=20098;EAS_AF=0.751;AMR_AF=0.5821;AFR_AF=0.3011;EUR_AF=0.6431;SAS_AF=0.6738;AA=G|||;VT=SNP
6	25055165	rs458664	T	G	100	PASS	AC=2871;AF=0.573283;AN=5008;NS=2504;DP=19022;EAS_AF=0.752;AMR_AF=0.5807;AFR_AF=0.3011;EUR_AF=0.6431;SAS_AF=0.68;AA=T|||;VT=SNP
6	25055539	rs303002	G	A	100	PASS	AC=309;AF=0.0617013;AN=5008;NS=2504;DP=15329;EAS_AF=0.0129;AMR_AF=0.0346;AFR_AF=0.1755;EUR_AF=0.0239;SAS_AF=0.0164;AA=G|||;VT=SNP
6	25056593	rs895676	T	A	100	PASS	AC=833;AF=0.166334;AN=5008;NS=2504;DP=21153;EAS_AF=0.2798;AMR_AF=0.2392;AFR_AF=0.0242;EUR_AF=0.1889;SAS_AF=0.1667;AA=T|||;VT=SNP
6	25056769	rs303001	G	A	100	PASS	AC=367;AF=0.0732827;AN=5008;NS=2504;DP=20177;EAS_AF=0.0129;AMR_AF=0.0418;AFR_AF=0.1974;EUR_AF=0.0477;SAS_AF=0.0164;AA=G|||;VT=SNP
6	25057429	rs1555431	A	G	100	PASS	AC=1713;AF=0.342053;AN=5008;NS=2504;DP=18258;EAS_AF=0.4702;AMR_AF=0.3199;AFR_AF=0.0613;EUR_AF=0.4304;SAS_AF=0.5143;AA=A|||;VT=SNP
6	25057499	rs303000	A	G	100	PASS	AC=4376;AF=0.873802;AN=5008;NS=2504;DP=21114;EAS_AF=0.872;AMR_AF=0.8718;AFR_AF=0.9138;EUR_AF=0.8141;SAS_AF=0.8845;AA=G|||;VT=SNP
6	25058216	rs177356	C	T	100	PASS	AC=2799;AF=0.558906;AN=5008;NS=2504;DP=17735;EAS_AF=0.75;AMR_AF=0.572;AFR_AF=0.2784;EUR_AF=0.6193;SAS_AF=0.6697;AA=T|||;VT=SNP
6	25059241	rs456816	T	A	100	PASS	AC=3800;AF=0.758786;AN=5008;NS=2504;DP=19001;EAS_AF=0.8591;AMR_AF=0.8098;AFR_AF=0.5885;EUR_AF=0.7594;SAS_AF=0.8487;AA=A|||;VT=SNP
6	25059540	rs786555	T	A	100	PASS	AC=1136;AF=0.226837;AN=5008;NS=2504;DP=14861;EAS_AF=0.2788;AMR_AF=0.2594;AFR_AF=0.2405;EUR_AF=0.1928;SAS_AF=0.1667;AA=T|||;VT=SNP
6	25060346	rs9461093	A	G	100	PASS	AC=1359;AF=0.271366;AN=5008;NS=2504;DP=20248;EAS_AF=0.3472;AMR_AF=0.389;AFR_AF=0.1415;EUR_AF=0.2555;SAS_AF=0.3016;AA=A|||;VT=SNP
6	25060589	rs73729424	A	G	100	PASS	AC=496;AF=0.0990415;AN=5008;NS=2504;DP=18322;EAS_AF=0.0694;AMR_AF=0.147;AFR_AF=0.0915;EUR_AF=0.0686;SAS_AF=0.137;AA=A|||;VT=SNP
6	25060863	rs12214056	T	C	100	PASS	AC=1990;AF=0.397364;AN=5008;NS=2504;DP=22360;EAS_AF=0.4692;AMR_AF=0.3516;AFR_AF=0.2587;EUR_AF=0.4324;SAS_AF=0.5072;AA=C|||;VT=SNP
6	25061181	rs9358829	A	T	100	PASS	AC=1994;AF=0.398163;AN=5008;NS=2504;DP=19959;EAS_AF=0.4722;AMR_AF=0.3473;AFR_AF=0.261;EUR_AF=0.4314;SAS_AF=0.5092;AA=T|||;VT=SNP
6	25061376	rs56108659	T	A	100	PASS	AC=828;AF=0.165335;AN=5008;NS=2504;DP=21942;EAS_AF=0.2788;AMR_AF=0.2392;AFR_AF=0.0242;EUR_AF=0.1869;SAS_AF=0.1646;AA=T|||;VT=SNP
6	25061690	rs9358830	C	T	100	PASS	AC=156;AF=0.0311502;AN=5008;NS=2504;DP=18606;EAS_AF=0.0516;AMR_AF=0.0807;AFR_AF=0.0015;EUR_AF=0.0139;SAS_AF=0.0327;AA=C|||;VT=SNP
6	25062275	rs9379711	C	G	100	PASS	AC=1979;AF=0.395168;AN=5008;NS=2504;DP=18780;EAS_AF=0.4732;AMR_AF=0.3473;AFR_AF=0.2496;EUR_AF=0.4314;SAS_AF=0.5082;AA=G|||;VT=SNP
6	25062467	rs303884	C	T	100	PASS	AC=1147;AF=0.229034;AN=5008;NS=2504;DP=18966;EAS_AF=0.2966;AMR_AF=0.2839;AFR_AF=0.2277;EUR_AF=0.1879;SAS_AF=0.1646;AA=C|||;VT=SNP
6	25062826	rs302992	G	A	100	PASS	AC=1147;AF=0.229034;AN=5008;NS=2504;DP=20683;EAS_AF=0.2966;AMR_AF=0.2839;AFR_AF=0.2277;EUR_AF=0.1879;SAS_AF=0.1646;AA=G|||;VT=SNP
6	25062905	rs3749875	G	A	100	PASS	AC=492;AF=0.0982428;AN=5008;NS=2504;DP=22846;EAS_AF=0.0675;AMR_AF=0.147;AFR_AF=0.09;EUR_AF=0.0686;SAS_AF=0.137;AA=G|||;VT=SNP
6	25063115	rs77111126	A	G	100	PASS	AC=134;AF=0.0267572;AN=5008;NS=2504;DP=20991;EAS_AF=0.0218;AMR_AF=0.0288;AFR_AF=0.0045;EUR_AF=0.0636;SAS_AF=0.0225;AA=A|||;VT=SNP
6	25063549	rs112982175	C	T	100	PASS	AC=58;AF=0.0115815;AN=5008;NS=2504;DP=21123;EAS_AF=0;AMR_AF=0.0259;AFR_AF=0.0008;EUR_AF=0.0368;SAS_AF=0.002;AA=C|||;VT=SNP
6	25064641	rs192773	G	A	100	PASS	AC=1151;AF=0.229832;AN=5008;NS=2504;DP=18430;EAS_AF=0.2976;AMR_AF=0.2839;AFR_AF=0.2284;EUR_AF=0.1889;SAS_AF=0.1656;AA=A|||;VT=SNP
6	25064756	rs113429881	G	A	100	PASS	AC=88;AF=0.0175719;AN=5008;NS=2504;DP=21565;EAS_AF=0.0079;AMR_AF=0.0202;AFR_AF=0.003;EUR_AF=0.0298;SAS_AF=0.0327;AA=G|||;VT=SNP
6	25064789	rs303880	G	T	100	PASS	AC=1147;AF=0.229034;AN=5008;NS=2504;DP=22211;EAS_AF=0.2966;AMR_AF=0.2839;AFR_AF=0.2277;EUR_AF=0.1879;SAS_AF=0.1646;AA=G|||;VT=SNP
6	25064919	rs9379712	C	T	100	PASS	AC=1707;AF=0.340855;AN=5008;NS=2504;DP=21096;EAS_AF=0.4732;AMR_AF=0.3213;AFR_AF=0.059;EUR_AF=0.4324;SAS_AF=0.5051;AA=C|||;VT=SNP
6	25065258	rs9461094	C	T	100	PASS	AC=2057;AF=0.410743;AN=5008;NS=2504;DP=21369;EAS_AF=0.4732;AMR_AF=0.353;AFR_AF=0.3056;EUR_AF=0.4324;SAS_AF=0.5072;AA=C|||;VT=SNP
6	25065505	rs303879	C	A	100	PASS	AC=1148;AF=0.229233;AN=5008;NS=2504;DP=19019;EAS_AF=0.2976;AMR_AF=0.2839;AFR_AF=0.2277;EUR_AF=0.1879;SAS_AF=0.1646;AA=C|||;VT=SNP
6	25065546	rs160034	G	A	100	PASS	AC=1148;AF=0.229233;AN=5008;NS=2504;DP=19387;EAS_AF=0.2976;AMR_AF=0.2839;AFR_AF=0.2277;EUR_AF=0.1879;SAS_AF=0.1646;AA=G|||;VT=SNP
6	25065669	rs303878	A	G	100	PASS	AC=3206;AF=0.640176;AN=5008;NS=2504;DP=21073;EAS_AF=0.7698;AMR_AF=0.6369;AFR_AF=0.534;EUR_AF=0.6203;SAS_AF=0.6728;AA=G|||;VT=SNP
6	25065753	rs303877	A	G	100	PASS	AC=3376;AF=0.674121;AN=5008;NS=2504;DP=17932;EAS_AF=0.7956;AMR_AF=0.6686;AFR_AF=0.5431;EUR_AF=0.6909;SAS_AF=0.7127;AA=G|||;VT=SNP
6	25066059	rs186237	A	T	100	PASS	AC=3376;AF=0.674121;AN=5008;NS=2504;DP=19595;EAS_AF=0.7956;AMR_AF=0.6686;AFR_AF=0.5431;EUR_AF=0.6909;SAS_AF=0.7127;AA=T|||;VT=SNP
6	25066171	rs9356960	T	A	100	PASS	AC=1708;AF=0.341054;AN=5008;NS=2504;DP=17888;EAS_AF=0.4732;AMR_AF=0.3199;AFR_AF=0.059;EUR_AF=0.4324;SAS_AF=0.5072;AA=T|||;VT=SNP
6	25066393	rs9393611	A	G	100	PASS	AC=2058;AF=0.410942;AN=5008;NS=2504;DP=18765;EAS_AF=0.4732;AMR_AF=0.353;AFR_AF=0.3064;EUR_AF=0.4324;SAS_AF=0.5072;AA=A|||;VT=SNP
6	25066695	rs9358831	G	T	100	PASS	AC=1708;AF=0.341054;AN=5008;NS=2504;DP=15551;EAS_AF=0.4732;AMR_AF=0.3199;AFR_AF=0.059;EUR_AF=0.4324;SAS_AF=0.5072;AA=G|||;VT=SNP
6	25066723	rs9379714	G	T	100	PASS	AC=1708;AF=0.341054;AN=5008;NS=2504;DP=15492;EAS_AF=0.4732;AMR_AF=0.3199;AFR_AF=0.0582;EUR_AF=0.4324;SAS_AF=0.5082;AA=G|||;VT=SNP
6	25067023	rs6916014	A	T	100	PASS	AC=2281;AF=0.455471;AN=5008;NS=2504;DP=15594;EAS_AF=0.4732;AMR_AF=0.366;AFR_AF=0.4675;EUR_AF=0.4334;SAS_AF=0.5072;AA=A|||;VT=SNP
6	25067466	rs13203073	C	A	100	PASS	AC=1111;AF=0.221845;AN=5008;NS=2504;DP=19940;EAS_AF=0.2946;AMR_AF=0.2824;AFR_AF=0.2042;EUR_AF=0.1869;SAS_AF=0.1636;AA=C|||;VT=SNP
6	25068847	rs116693613	C	A	100	PASS	AC=35;AF=0.00698882;AN=5008;NS=2504;DP=17681;EAS_AF=0;AMR_AF=0.0086;AFR_AF=0;EUR_AF=0.0278;SAS_AF=0.001;AA=C|||;VT=SNP
6	25069363	rs302966	A	G	100	PASS	AC=4197;AF=0.838059;AN=5008;NS=2504;DP=18980;EAS_AF=0.8661;AMR_AF=0.8573;AFR_AF=0.7837;EUR_AF=0.8181;SAS_AF=0.8896;AA=G|||;VT=SNP
6	25070345	rs2394363	A	G	100	PASS	AC=3455;AF=0.689896;AN=5008;NS=2504;DP=19352;EAS_AF=0.8532;AMR_AF=0.7824;AFR_AF=0.3616;EUR_AF=0.7594;SAS_AF=0.8282;AA=A|||;VT=SNP
6	25070661	rs67927735	G	A	100	PASS	AC=828;AF=0.165335;AN=5008;NS=2504;DP=10202;EAS_AF=0.2609;AMR_AF=0.2493;AFR_AF=0.0212;EUR_AF=0.1809;SAS_AF=0.1861;AA=g|||;VT=SNP
6	25070838	rs1665820	C	T	100	PASS	AC=545;AF=0.108826;AN=5008;NS=2504;DP=10769;EAS_AF=0.0129;AMR_AF=0.0591;AFR_AF=0.3011;EUR_AF=0.0557;SAS_AF=0.0378;AA=C|||;VT=SNP
6	25071081	rs416030	C	T	100	PASS	AC=181;AF=0.0361422;AN=5008;NS=2504;DP=12955;EAS_AF=0.0119;AMR_AF=0.0259;AFR_AF=0.0711;EUR_AF=0.0417;SAS_AF=0.0153;AA=C|||;VT=SNP
6	25071247	rs9295645	G	A	100	PASS	AC=2143;AF=0.427915;AN=5008;NS=2504;DP=20048;EAS_AF=0.5645;AMR_AF=0.4726;AFR_AF=0.0908;EUR_AF=0.5169;SAS_AF=0.6196;AA=G|||;VT=SNP
6	25072522	rs11757374	G	T	100	PASS	AC=1055;AF=0.210663;AN=5008;NS=2504;DP=17692;EAS_AF=0.2867;AMR_AF=0.2839;AFR_AF=0.0915;EUR_AF=0.2435;SAS_AF=0.2076;AA=G|||;VT=SNP
6	25073494	rs391626	T	A	100	PASS	AC=4203;AF=0.839257;AN=5008;NS=2504;DP=17783;EAS_AF=0.8661;AMR_AF=0.8573;AFR_AF=0.789;EUR_AF=0.8171;SAS_AF=0.8896;AA=A|||;VT=SNP
6	25073816	rs13209444	A	G	100	PASS	AC=840;AF=0.167732;AN=5008;NS=2504;DP=16267;EAS_AF=0.2679;AMR_AF=0.2507;AFR_AF=0.0227;EUR_AF=0.1819;SAS_AF=0.1871;AA=A|||;VT=SNP
6	25073865	rs420369	T	C	100	PASS	AC=4206;AF=0.839856;AN=5008;NS=2504;DP=15881;EAS_AF=0.8671;AMR_AF=0.8573;AFR_AF=0.789;EUR_AF=0.8191;SAS_AF=0.8896;AA=C|||;VT=SNP
6	25073875	rs398672	G	A	100	PASS	AC=4206;AF=0.839856;AN=5008;NS=2504;DP=15567;EAS_AF=0.8671;AMR_AF=0.8573;AFR_AF=0.789;EUR_AF=0.8191;SAS_AF=0.8896;AA=A|||;VT=SNP
6	25074389	rs36078207	T	C	100	PASS	AC=837;AF=0.167133;AN=5008;NS=2504;DP=20278;EAS_AF=0.2679;AMR_AF=0.2493;AFR_AF=0.0212;EUR_AF=0.1819;SAS_AF=0.1871;AA=t|||;VT=SNP
6	25074656	rs79229624	A	C	100	PASS	AC=555;AF=0.110823;AN=5008;NS=2504;DP=20952;EAS_AF=0.0129;AMR_AF=0.0605;AFR_AF=0.3109;EUR_AF=0.0537;SAS_AF=0.0358;AA=A|||;VT=SNP
6	25074914	rs9393612	T	C	100	PASS	AC=2144;AF=0.428115;AN=5008;NS=2504;DP=20295;EAS_AF=0.5655;AMR_AF=0.4726;AFR_AF=0.0908;EUR_AF=0.5179;SAS_AF=0.6186;AA=T|||;VT=SNP
6	25075056	rs4711074	A	C	100	PASS	AC=1058;AF=0.211262;AN=5008;NS=2504;DP=20593;EAS_AF=0.2877;AMR_AF=0.2839;AFR_AF=0.0915;EUR_AF=0.2435;SAS_AF=0.2096;AA=A|||;VT=SNP
6	25075192	rs9461095	C	T	100	PASS	AC=413;AF=0.0824681;AN=5008;NS=2504;DP=20336;EAS_AF=0.0754;AMR_AF=0.1412;AFR_AF=0.0318;EUR_AF=0.0686;SAS_AF=0.1309;AA=C|||;VT=SNP
6	25075717	rs72826361	G	C	100	PASS	AC=103;AF=0.0205671;AN=5008;NS=2504;DP=19721;EAS_AF=0.001;AMR_AF=0.0115;AFR_AF=0.0015;EUR_AF=0.0835;SAS_AF=0.0082;AA=G|||;VT=SNP
6	25075758	rs4711075	A	G	100	PASS	AC=840;AF=0.167732;AN=5008;NS=2504;DP=19453;EAS_AF=0.2679;AMR_AF=0.2507;AFR_AF=0.0227;EUR_AF=0.1819;SAS_AF=0.1871;AA=A|||;VT=SNP
6	25076001	rs11963128	T	C	100	PASS	AC=220;AF=0.0439297;AN=5008;NS=2504;DP=17472;EAS_AF=0.0208;AMR_AF=0.0331;AFR_AF=0.0696;EUR_AF=0.0616;SAS_AF=0.0225;AA=C|||;VT=SNP
6	25076760	rs145151542	G	A	100	PASS	AC=170;AF=0.0339457;AN=5008;NS=2504;DP=12613;EAS_AF=0.003;AMR_AF=0.049;AFR_AF=0.0272;EUR_AF=0.0447;SAS_AF=0.0532;AA=g|||;VT=SNP
6	25076902	rs71555176	A	G	100	PASS	AC=975;AF=0.194688;AN=5008;NS=2504;DP=12678;EAS_AF=0.2877;AMR_AF=0.2781;AFR_AF=0.0333;EUR_AF=0.2435;SAS_AF=0.2076;AA=G|||;VT=SNP
6	25077179	rs7740534	A	C	100	PASS	AC=406;AF=0.0810703;AN=5008;NS=2504;DP=16730;EAS_AF=0.0129;AMR_AF=0.0504;AFR_AF=0.2224;EUR_AF=0.0477;SAS_AF=0.0164;AA=A|||;VT=SNP
6	25077184	rs72826363	T	A	100	PASS	AC=823;AF=0.164337;AN=5008;NS=2504;DP=16640;EAS_AF=0.2659;AMR_AF=0.245;AFR_AF=0.0212;EUR_AF=0.1759;SAS_AF=0.184;AA=t|||;VT=SNP
6	25078050	rs73729431	T	C	100	PASS	AC=257;AF=0.0513179;AN=5008;NS=2504;DP=18401;EAS_AF=0.0159;AMR_AF=0.062;AFR_AF=0.0303;EUR_AF=0.0606;SAS_AF=0.0992;AA=T|||;VT=SNP
6	25078066	rs79201895	G	T	100	PASS	AC=215;AF=0.0429313;AN=5008;NS=2504;DP=18718;EAS_AF=0.0198;AMR_AF=0.0331;AFR_AF=0.0666;EUR_AF=0.0616;SAS_AF=0.0225;AA=G|||;VT=SNP
6	25078069	rs9358833	C	A	100	PASS	AC=3633;AF=0.725439;AN=5008;NS=2504;DP=18840;EAS_AF=0.8532;AMR_AF=0.7968;AFR_AF=0.4667;EUR_AF=0.7634;SAS_AF=0.8538;AA=A|||;VT=SNP
6	25078596	rs9461096	A	G	100	PASS	AC=470;AF=0.0938498;AN=5008;NS=2504;DP=20682;EAS_AF=0.0198;AMR_AF=0.0591;AFR_AF=0.2458;EUR_AF=0.0616;SAS_AF=0.0225;AA=A|||;VT=SNP
6	25078882	rs9295646	T	C	100	PASS	AC=3750;AF=0.748802;AN=5008;NS=2504;DP=20342;EAS_AF=0.8542;AMR_AF=0.804;AFR_AF=0.5446;EUR_AF=0.7704;SAS_AF=0.8548;AA=C|||;VT=SNP
6	25079458	rs11965266	T	C	100	PASS	AC=214;AF=0.0427316;AN=5008;NS=2504;DP=14662;EAS_AF=0.0198;AMR_AF=0.0331;AFR_AF=0.0658;EUR_AF=0.0616;SAS_AF=0.0225;AA=T|||;VT=SNP
6	25079623	rs78864391	G	A	100	PASS	AC=130;AF=0.0259585;AN=5008;NS=2504;DP=15154;EAS_AF=0.0198;AMR_AF=0.0274;AFR_AF=0.0053;EUR_AF=0.0616;SAS_AF=0.0225;AA=G|||;VT=SNP
6	25079764	rs9356961	G	T	100	PASS	AC=3750;AF=0.748802;AN=5008;NS=2504;DP=15567;EAS_AF=0.8562;AMR_AF=0.8055;AFR_AF=0.5439;EUR_AF=0.7694;SAS_AF=0.8538;AA=T|||;VT=SNP
6	25080024	rs79901452	T	C	100	PASS	AC=214;AF=0.0427316;AN=5008;NS=2504;DP=17107;EAS_AF=0.0198;AMR_AF=0.0331;AFR_AF=0.0658;EUR_AF=0.0616;SAS_AF=0.0225;AA=C|||;VT=SNP
6	25080231	rs113342772	G	A	100	PASS	AC=28;AF=0.00559105;AN=5008;NS=2504;DP=17090;EAS_AF=0;AMR_AF=0.0058;AFR_AF=0.0015;EUR_AF=0.0219;SAS_AF=0;AA=G|||;VT=SNP
6	25080458	rs303012	C	T	100	PASS	AC=184;AF=0.0367412;AN=5008;NS=2504;DP=17393;EAS_AF=0.0119;AMR_AF=0.0274;AFR_AF=0.0726;EUR_AF=0.0417;SAS_AF=0.0153;AA=c|||;VT=SNP
6	25080459	rs78222310	G	A	100	PASS	AC=214;AF=0.0427316;AN=5008;NS=2504;DP=17306;EAS_AF=0.0198;AMR_AF=0.0331;AFR_AF=0.0658;EUR_AF=0.0616;SAS_AF=0.0225;AA=G|||;VT=SNP
6	25080574	rs80095704	C	G	100	PASS	AC=130;AF=0.0259585;AN=5008;NS=2504;DP=20724;EAS_AF=0.0198;AMR_AF=0.0274;AFR_AF=0.0053;EUR_AF=0.0616;SAS_AF=0.0225;AA=C|||;VT=SNP
6	25080629	rs76894656	G	T	100	PASS	AC=214;AF=0.0427316;AN=5008;NS=2504;DP=20479;EAS_AF=0.0198;AMR_AF=0.0331;AFR_AF=0.0658;EUR_AF=0.0616;SAS_AF=0.0225;AA=G|||;VT=SNP
6	25080685	rs10214692	T	C	100	PASS	AC=2174;AF=0.434105;AN=5008;NS=2504;DP=19147;EAS_AF=0.5754;AMR_AF=0.4769;AFR_AF=0.0908;EUR_AF=0.5308;SAS_AF=0.6227;AA=T|||;VT=SNP
6	25080848	rs303011	C	A	100	PASS	AC=404;AF=0.0806709;AN=5008;NS=2504;DP=20305;EAS_AF=0.0129;AMR_AF=0.049;AFR_AF=0.2216;EUR_AF=0.0477;SAS_AF=0.0164;AA=C|||;VT=SNP
6	25081123	rs77581131	A	G	100	PASS	AC=214;AF=0.0427316;AN=5008;NS=2504;DP=18393;EAS_AF=0.0198;AMR_AF=0.0331;AFR_AF=0.0658;EUR_AF=0.0616;SAS_AF=0.0225;AA=G|||;VT=SNP
6	25081487	rs159988	C	T	100	PASS	AC=4202;AF=0.839058;AN=5008;NS=2504;DP=17149;EAS_AF=0.869;AMR_AF=0.8573;AFR_AF=0.7867;EUR_AF=0.8191;SAS_AF=0.8865;AA=c|||;VT=SNP
6	25082105	rs303010	T	C	100	PASS	AC=456;AF=0.0910543;AN=5008;NS=2504;DP=20179;EAS_AF=0.0129;AMR_AF=0.0519;AFR_AF=0.2436;EUR_AF=0.0497;SAS_AF=0.0358;AA=T|||;VT=SNP
6	25082262	rs12197057	T	G	100	PASS	AC=2179;AF=0.435104;AN=5008;NS=2504;DP=20838;EAS_AF=0.5754;AMR_AF=0.4755;AFR_AF=0.0923;EUR_AF=0.5318;SAS_AF=0.6258;AA=T|||;VT=SNP
6	25082540	rs303009	G	A	100	PASS	AC=4205;AF=0.839657;AN=5008;NS=2504;DP=21777;EAS_AF=0.869;AMR_AF=0.8573;AFR_AF=0.7867;EUR_AF=0.8191;SAS_AF=0.8896;AA=A|||;VT=SNP
6	25082678	rs3812109	T	C	100	PASS	AC=1191;AF=0.237819;AN=5008;NS=2504;DP=22539;EAS_AF=0.2837;AMR_AF=0.2939;AFR_AF=0.1884;EUR_AF=0.2465;SAS_AF=0.2086;AA=C|||;VT=SNP
6	25082699	rs3812108	A	G	100	PASS	AC=1191;AF=0.237819;AN=5008;NS=2504;DP=22308;EAS_AF=0.2837;AMR_AF=0.2939;AFR_AF=0.1884;EUR_AF=0.2465;SAS_AF=0.2086;AA=G|||;VT=SNP
6	25083429	rs3792986	T	G	100	PASS	AC=3724;AF=0.74361;AN=5008;NS=2504;DP=19215;EAS_AF=0.8562;AMR_AF=0.8026;AFR_AF=0.5257;EUR_AF=0.7694;SAS_AF=0.8538;AA=G|||;VT=SNP
6	25083528	rs303008	A	T	100	PASS	AC=4205;AF=0.839657;AN=5008;NS=2504;DP=20324;EAS_AF=0.869;AMR_AF=0.8573;AFR_AF=0.7867;EUR_AF=0.8191;SAS_AF=0.8896;AA=T|||;VT=SNP
6	25083615	rs3956944	G	T	100	PASS	AC=3387;AF=0.676318;AN=5008;NS=2504;DP=18351;EAS_AF=0.8562;AMR_AF=0.7752;AFR_AF=0.2965;EUR_AF=0.7664;SAS_AF=0.8415;AA=G|||;VT=SNP
6	25083881	rs142965753	C	T	100	PASS	AC=49;AF=0.00978435;AN=5008;NS=2504;DP=19351;EAS_AF=0.004;AMR_AF=0.0115;AFR_AF=0;EUR_AF=0.0249;SAS_AF=0.0123;AA=C|||;VT=SNP
6	25084339	rs3792984	G	A	100	PASS	AC=2155;AF=0.430312;AN=5008;NS=2504;DP=20398;EAS_AF=0.5724;AMR_AF=0.4726;AFR_AF=0.0908;EUR_AF=0.5209;SAS_AF=0.6196;AA=G|||;VT=SNP
6	25084691	rs303007	C	T	100	PASS	AC=4205;AF=0.839657;AN=5008;NS=2504;DP=21078;EAS_AF=0.869;AMR_AF=0.8573;AFR_AF=0.7867;EUR_AF=0.8191;SAS_AF=0.8896;AA=T|||;VT=SNP
6	25084718	rs303006	A	G	100	PASS	AC=4215;AF=0.841653;AN=5008;NS=2504;DP=20862;EAS_AF=0.869;AMR_AF=0.8573;AFR_AF=0.7882;EUR_AF=0.8241;SAS_AF=0.8926;AA=C|||;VT=SNP
6	25084942	rs4538700	C	T	100	PASS	AC=387;AF=0.0772764;AN=5008;NS=2504;DP=21037;EAS_AF=0.0198;AMR_AF=0.0548;AFR_AF=0.1853;EUR_AF=0.0616;SAS_AF=0.0225;AA=C|||;VT=SNP
6	25085354	rs3792983	T	C	100	PASS	AC=836;AF=0.166933;AN=5008;NS=2504;DP=18554;EAS_AF=0.2639;AMR_AF=0.2507;AFR_AF=0.0212;EUR_AF=0.1849;SAS_AF=0.1861;AA=T|||;VT=SNP
6	25086062	rs9467386	C	T	100	PASS	AC=1348;AF=0.269169;AN=5008;NS=2504;DP=17327;EAS_AF=0.2837;AMR_AF=0.3098;AFR_AF=0.2844;EUR_AF=0.2416;SAS_AF=0.2331;AA=C|||;VT=SNP
6	25086593	rs3812107	C	A	100	PASS	AC=1249;AF=0.249401;AN=5008;NS=2504;DP=15810;EAS_AF=0.2837;AMR_AF=0.3069;AFR_AF=0.2065;EUR_AF=0.2465;SAS_AF=0.2342;AA=C|||;VT=SNP
6	25086644	rs303005	G	A	100	PASS	AC=456;AF=0.0910543;AN=5008;NS=2504;DP=16428;EAS_AF=0.0139;AMR_AF=0.0519;AFR_AF=0.2428;EUR_AF=0.0497;SAS_AF=0.0358;AA=G|||;VT=SNP
6	25086958	rs74411444	T	C	100	PASS	AC=191;AF=0.038139;AN=5008;NS=2504;DP=18906;EAS_AF=0.0109;AMR_AF=0.0648;AFR_AF=0.0008;EUR_AF=0.1014;SAS_AF=0.0327;AA=T|||;VT=SNP
6	25086968	rs895673	G	A	100	PASS	AC=2184;AF=0.436102;AN=5008;NS=2504;DP=18793;EAS_AF=0.5724;AMR_AF=0.4741;AFR_AF=0.1127;EUR_AF=0.5199;SAS_AF=0.6196;AA=g|||;VT=SNP
6	25087447	rs3792982	T	A	100	PASS	AC=1249;AF=0.249401;AN=5008;NS=2504;DP=21284;EAS_AF=0.2837;AMR_AF=0.3069;AFR_AF=0.2065;EUR_AF=0.2465;SAS_AF=0.2342;AA=T|||;VT=SNP
6	25087555	rs3828731	C	T	100	PASS	AC=1237;AF=0.247005;AN=5008;NS=2504;DP=20008;EAS_AF=0.2817;AMR_AF=0.3026;AFR_AF=0.2065;EUR_AF=0.2406;SAS_AF=0.2331;AA=C|||;VT=SNP
6	25087568	rs3828730	G	C	100	PASS	AC=1249;AF=0.249401;AN=5008;NS=2504;DP=19701;EAS_AF=0.2837;AMR_AF=0.3069;AFR_AF=0.2065;EUR_AF=0.2465;SAS_AF=0.2342;AA=G|||;VT=SNP
6	25087632	rs9379716	T	A	100	PASS	AC=2349;AF=0.46905;AN=5008;NS=2504;DP=19828;EAS_AF=0.5724;AMR_AF=0.487;AFR_AF=0.2231;EUR_AF=0.5268;SAS_AF=0.6227;AA=T|||;VT=SNP
6	25087721	rs3792981	T	C	100	PASS	AC=2165;AF=0.432308;AN=5008;NS=2504;DP=19097;EAS_AF=0.5724;AMR_AF=0.4726;AFR_AF=0.093;EUR_AF=0.5249;SAS_AF=0.6227;AA=T|||;VT=SNP
6	25088038	rs1447242	A	G	100	PASS	AC=1249;AF=0.249401;AN=5008;NS=2504;DP=19561;EAS_AF=0.2837;AMR_AF=0.3069;AFR_AF=0.2065;EUR_AF=0.2465;SAS_AF=0.2342;AA=A|||;VT=SNP
6	25088406	rs9461098	A	G	100	PASS	AC=1249;AF=0.249401;AN=5008;NS=2504;DP=21144;EAS_AF=0.2837;AMR_AF=0.3069;AFR_AF=0.2065;EUR_AF=0.2465;SAS_AF=0.2342;AA=G|||;VT=SNP
6	25088861	rs7738141	C	T	100	PASS	AC=836;AF=0.166933;AN=5008;NS=2504;DP=23521;EAS_AF=0.2639;AMR_AF=0.2507;AFR_AF=0.0212;EUR_AF=0.1849;SAS_AF=0.1861;AA=C|||;VT=SNP
6	25088919	rs16890032	G	T	100	PASS	AC=137;AF=0.0273562;AN=5008;NS=2504;DP=22563;EAS_AF=0.0198;AMR_AF=0.0274;AFR_AF=0.0106;EUR_AF=0.0616;SAS_AF=0.0225;AA=G|||;VT=SNP
6	25089611	rs9467389	G	A	100	PASS	AC=2154;AF=0.430112;AN=5008;NS=2504;DP=18588;EAS_AF=0.5724;AMR_AF=0.4726;AFR_AF=0.0908;EUR_AF=0.5199;SAS_AF=0.6196;AA=G|||;VT=SNP
6	25089660	rs3792978	A	G	100	PASS	AC=1260;AF=0.251597;AN=5008;NS=2504;DP=19830;EAS_AF=0.2837;AMR_AF=0.3069;AFR_AF=0.2141;EUR_AF=0.2465;SAS_AF=0.2352;AA=G|||;VT=SNP
6	25090012	rs3792977	C	T	100	PASS	AC=1238;AF=0.247204;AN=5008;NS=2504;DP=20071;EAS_AF=0.2817;AMR_AF=0.3026;AFR_AF=0.2065;EUR_AF=0.2406;SAS_AF=0.2342;AA=T|||;VT=SNP
6	25090191	rs6928752	T	G	100	PASS	AC=1257;AF=0.250998;AN=5008;NS=2504;DP=16364;EAS_AF=0.2907;AMR_AF=0.3069;AFR_AF=0.2065;EUR_AF=0.2465;SAS_AF=0.2352;AA=T|||;VT=SNP
6	25090215	rs6928763	T	G	100	PASS	AC=1250;AF=0.249601;AN=5008;NS=2504;DP=14875;EAS_AF=0.2837;AMR_AF=0.3069;AFR_AF=0.2065;EUR_AF=0.2465;SAS_AF=0.2352;AA=T|||;VT=SNP
6	25090257	rs6906102	A	C	100	PASS	AC=3621;AF=0.723043;AN=5008;NS=2504;DP=16722;EAS_AF=0.8562;AMR_AF=0.7968;AFR_AF=0.4448;EUR_AF=0.7734;SAS_AF=0.8579;AA=A|||;VT=SNP
6	25090339	rs3792976	A	T	100	PASS	AC=1250;AF=0.249601;AN=5008;NS=2504;DP=18882;EAS_AF=0.2837;AMR_AF=0.3069;AFR_AF=0.2065;EUR_AF=0.2465;SAS_AF=0.2352;AA=A|||;VT=SNP
6	25090409	rs3792975	T	G	100	PASS	AC=2369;AF=0.473043;AN=5008;NS=2504;DP=17828;EAS_AF=0.5724;AMR_AF=0.4885;AFR_AF=0.2375;EUR_AF=0.5268;SAS_AF=0.6227;AA=T|||;VT=SNP
6	25090443	rs3792974	G	C	100	PASS	AC=864;AF=0.172524;AN=5008;NS=2504;DP=17710;EAS_AF=0.2639;AMR_AF=0.2536;AFR_AF=0.0212;EUR_AF=0.1849;SAS_AF=0.2127;AA=G|||;VT=SNP
6	25090599	rs1037168	T	C	100	PASS	AC=1250;AF=0.249601;AN=5008;NS=2504;DP=15606;EAS_AF=0.2837;AMR_AF=0.3069;AFR_AF=0.2065;EUR_AF=0.2465;SAS_AF=0.2352;AA=C|||;VT=SNP
6	25090757	rs1037167	A	C	100	PASS	AC=1250;AF=0.249601;AN=5008;NS=2504;DP=19636;EAS_AF=0.2837;AMR_AF=0.3069;AFR_AF=0.2065;EUR_AF=0.2465;SAS_AF=0.2352;AA=A|||;VT=SNP
6	25090997	rs150182927	G	A	100	PASS	AC=12;AF=0.00239617;AN=5008;NS=2504;DP=15844;EAS_AF=0;AMR_AF=0.0014;AFR_AF=0;EUR_AF=0.0089;SAS_AF=0.002;AA=G|||;VT=SNP
6	25091130	rs303004	A	G	100	PASS	AC=4208;AF=0.840256;AN=5008;NS=2504;DP=17174;EAS_AF=0.869;AMR_AF=0.8573;AFR_AF=0.7821;EUR_AF=0.8241;SAS_AF=0.8937;AA=G|||;VT=SNP
6	25091340	rs1002539	A	G	100	PASS	AC=1251;AF=0.2498;AN=5008;NS=2504;DP=18990;EAS_AF=0.2837;AMR_AF=0.3069;AFR_AF=0.2065;EUR_AF=0.2465;SAS_AF=0.2362;AA=A|||;VT=SNP
6	25091462	rs1002540	G	C	100	PASS	AC=1253;AF=0.2502;AN=5008;NS=2504;DP=19972;EAS_AF=0.2837;AMR_AF=0.3069;AFR_AF=0.2088;EUR_AF=0.2465;SAS_AF=0.2352;AA=g|||;VT=SNP
6	25091714	rs4711076	T	C	100	PASS	AC=1310;AF=0.261581;AN=5008;NS=2504;DP=14826;EAS_AF=0.2837;AMR_AF=0.3156;AFR_AF=0.2458;EUR_AF=0.2485;SAS_AF=0.2352;AA=T|||;VT=SNP
6	25091726	rs4712884	C	G	100	PASS	AC=1250;AF=0.249601;AN=5008;NS=2504;DP=14723;EAS_AF=0.2837;AMR_AF=0.3069;AFR_AF=0.2065;EUR_AF=0.2465;SAS_AF=0.2352;AA=G|||;VT=SNP
6	25092031	rs9654585	T	A	100	PASS	AC=3602;AF=0.719249;AN=5008;NS=2504;DP=11362;EAS_AF=0.8562;AMR_AF=0.7882;AFR_AF=0.4425;EUR_AF=0.7664;SAS_AF=0.8548;AA=A|||;VT=SNP
6	25092335	rs3818267	A	G	100	PASS	AC=2370;AF=0.473243;AN=5008;NS=2504;DP=17083;EAS_AF=0.5754;AMR_AF=0.4856;AFR_AF=0.2398;EUR_AF=0.5258;SAS_AF=0.6207;AA=A|||;VT=SNP
6	25092425	rs3818268	T	C	100	PASS	AC=3616;AF=0.722045;AN=5008;NS=2504;DP=18617;EAS_AF=0.8562;AMR_AF=0.7882;AFR_AF=0.447;EUR_AF=0.7714;SAS_AF=0.8579;AA=C|||;VT=SNP
6	25092465	rs9467392	C	T	100	PASS	AC=1265;AF=0.252596;AN=5008;NS=2504;DP=18409;EAS_AF=0.2817;AMR_AF=0.3069;AFR_AF=0.2247;EUR_AF=0.2406;SAS_AF=0.2342;AA=C|||;VT=SNP
6	25092466	rs3818269	G	A	100	PASS	AC=2363;AF=0.471845;AN=5008;NS=2504;DP=18372;EAS_AF=0.5744;AMR_AF=0.4841;AFR_AF=0.239;EUR_AF=0.5258;SAS_AF=0.6166;AA=G|||;VT=SNP
6	25092539	rs3818270	A	C	100	PASS	AC=2370;AF=0.473243;AN=5008;NS=2504;DP=18682;EAS_AF=0.5744;AMR_AF=0.4885;AFR_AF=0.239;EUR_AF=0.5258;SAS_AF=0.6207;AA=A|||;VT=SNP
6	25092887	rs3812106	G	A	100	PASS	AC=2106;AF=0.420527;AN=5008;NS=2504;DP=19860;EAS_AF=0.5724;AMR_AF=0.464;AFR_AF=0.0658;EUR_AF=0.5169;SAS_AF=0.6135;AA=G|||;VT=SNP
6	25093314	rs6935318	C	T	100	PASS	AC=2348;AF=0.46885;AN=5008;NS=2504;DP=22614;EAS_AF=0.5714;AMR_AF=0.4798;AFR_AF=0.239;EUR_AF=0.5199;SAS_AF=0.6135;AA=C|||;VT=SNP
6	25093328	rs47178	C	T	100	PASS	AC=4973;AF=0.993011;AN=5008;NS=2504;DP=22464;EAS_AF=0.999;AMR_AF=0.9942;AFR_AF=0.9992;EUR_AF=0.9751;SAS_AF=0.9959;AA=T|||;VT=SNP
6	25093400	rs1002596	C	T	100	PASS	AC=3633;AF=0.725439;AN=5008;NS=2504;DP=21138;EAS_AF=0.8562;AMR_AF=0.7911;AFR_AF=0.4644;EUR_AF=0.7664;SAS_AF=0.8548;AA=T|||;VT=SNP
6	25093433	rs9295647	G	A	100	PASS	AC=3607;AF=0.720248;AN=5008;NS=2504;DP=19844;EAS_AF=0.8562;AMR_AF=0.7882;AFR_AF=0.4463;EUR_AF=0.7664;SAS_AF=0.8548;AA=A|||;VT=SNP
6	25094569	rs7775959	A	G	100	PASS	AC=3189;AF=0.636781;AN=5008;NS=2504;DP=16366;EAS_AF=0.8363;AMR_AF=0.732;AFR_AF=0.2564;EUR_AF=0.7058;SAS_AF=0.8067;AA=A|||;VT=SNP
6	25094587	rs111855815	G	A	100	PASS	AC=20;AF=0.00399361;AN=5008;NS=2504;DP=16161;EAS_AF=0.001;AMR_AF=0.0029;AFR_AF=0.0008;EUR_AF=0.0109;SAS_AF=0.0051;AA=G|||;VT=SNP
6	25094644	rs7776121	C	G	100	PASS	AC=3189;AF=0.636781;AN=5008;NS=2504;DP=15860;EAS_AF=0.8363;AMR_AF=0.732;AFR_AF=0.2564;EUR_AF=0.7058;SAS_AF=0.8067;AA=C|||;VT=SNP
6	25094953	rs715426	C	T	100	PASS	AC=3605;AF=0.719848;AN=5008;NS=2504;DP=16881;EAS_AF=0.8562;AMR_AF=0.7882;AFR_AF=0.4448;EUR_AF=0.7664;SAS_AF=0.8548;AA=T|||;VT=SNP
6	25095087	rs715427	A	C	100	PASS	AC=3605;AF=0.719848;AN=5008;NS=2504;DP=16658;EAS_AF=0.8562;AMR_AF=0.7882;AFR_AF=0.4448;EUR_AF=0.7664;SAS_AF=0.8548;AA=C|||;VT=SNP
6	25095283	rs9467394	A	G	100	PASS	AC=416;AF=0.0830671;AN=5008;NS=2504;DP=22510;EAS_AF=0.0198;AMR_AF=0.0562;AFR_AF=0.1884;EUR_AF=0.0606;SAS_AF=0.0481;AA=A|||;VT=SNP
6	25095472	rs9467395	G	A	100	PASS	AC=416;AF=0.0830671;AN=5008;NS=2504;DP=19218;EAS_AF=0.0198;AMR_AF=0.0562;AFR_AF=0.1884;EUR_AF=0.0606;SAS_AF=0.0481;AA=G|||;VT=SNP
6	25095615	rs9467396	A	G	100	PASS	AC=416;AF=0.0830671;AN=5008;NS=2504;DP=19419;EAS_AF=0.0198;AMR_AF=0.0562;AFR_AF=0.1884;EUR_AF=0.0616;SAS_AF=0.047;AA=A|||;VT=SNP
6	25095700	rs77779000	C	T	100	PASS	AC=353;AF=0.0704872;AN=5008;NS=2504;DP=19546;EAS_AF=0.0704;AMR_AF=0.1225;AFR_AF=0.0068;EUR_AF=0.0636;SAS_AF=0.1268;AA=C|||;VT=SNP
6	25095959	rs4711077	G	A	100	PASS	AC=3636;AF=0.726038;AN=5008;NS=2504;DP=18111;EAS_AF=0.8562;AMR_AF=0.7925;AFR_AF=0.466;EUR_AF=0.7664;SAS_AF=0.8548;AA=A|||;VT=SNP
6	25096246	rs4711078	C	T	100	PASS	AC=3612;AF=0.721246;AN=5008;NS=2504;DP=18944;EAS_AF=0.8591;AMR_AF=0.7882;AFR_AF=0.4478;EUR_AF=0.7664;SAS_AF=0.8548;AA=T|||;VT=SNP
6	25096875	rs303003	C	T	100	PASS	AC=226;AF=0.0451278;AN=5008;NS=2504;DP=16318;EAS_AF=0.0119;AMR_AF=0.0346;AFR_AF=0.0983;EUR_AF=0.0447;SAS_AF=0.0153;AA=C|||;VT=SNP
6	25096947	rs9467397	C	T	100	PASS	AC=415;AF=0.0828674;AN=5008;NS=2504;DP=15758;EAS_AF=0.0198;AMR_AF=0.0562;AFR_AF=0.1884;EUR_AF=0.0606;SAS_AF=0.047;AA=C|||;VT=SNP
6	25097051	rs9461101	G	A	100	PASS	AC=415;AF=0.0828674;AN=5008;NS=2504;DP=16200;EAS_AF=0.0198;AMR_AF=0.0562;AFR_AF=0.1884;EUR_AF=0.0606;SAS_AF=0.047;AA=G|||;VT=SNP
6	25097298	rs1128827	C	G	100	PASS	AC=415;AF=0.0828674;AN=5008;NS=2504;DP=17050;EAS_AF=0.0198;AMR_AF=0.0562;AFR_AF=0.1884;EUR_AF=0.0606;SAS_AF=0.047;AA=G|||;VT=SNP
6	25097450	rs392852	T	C	100	PASS	AC=4132;AF=0.82508;AN=5008;NS=2504;DP=16526;EAS_AF=0.872;AMR_AF=0.8516;AFR_AF=0.7315;EUR_AF=0.8191;SAS_AF=0.8906;AA=C|||;VT=SNP
6	25097722	rs9393613	A	G	100	PASS	AC=2962;AF=0.591454;AN=5008;NS=2504;DP=19756;EAS_AF=0.8433;AMR_AF=0.7147;AFR_AF=0.09;EUR_AF=0.7028;SAS_AF=0.8078;AA=A|||;VT=SNP
6	25098155	rs112305124	C	T	100	PASS	AC=415;AF=0.0828674;AN=5008;NS=2504;DP=14060;EAS_AF=0.0198;AMR_AF=0.0562;AFR_AF=0.1884;EUR_AF=0.0606;SAS_AF=0.047;AA=C|||;VT=SNP
6	25098226	rs500212	T	G	100	PASS	AC=4139;AF=0.826478;AN=5008;NS=2504;DP=12529;EAS_AF=0.872;AMR_AF=0.8516;AFR_AF=0.736;EUR_AF=0.8191;SAS_AF=0.8916;AA=A|||;VT=SNP
6	25098229	rs500231	A	G	100	PASS	AC=4206;AF=0.839856;AN=5008;NS=2504;DP=12509;EAS_AF=0.872;AMR_AF=0.8573;AFR_AF=0.7837;EUR_AF=0.8191;SAS_AF=0.8916;AA=A|||;VT=SNP
6	25098265	rs9379717	G	A	100	PASS	AC=3373;AF=0.673522;AN=5008;NS=2504;DP=11791;EAS_AF=0.8591;AMR_AF=0.7709;AFR_AF=0.2776;EUR_AF=0.7634;SAS_AF=0.8558;AA=G|||;VT=SNP
6	25098367	rs12333217	C	T	100	PASS	AC=414;AF=0.0826677;AN=5008;NS=2504;DP=16988;EAS_AF=0.0198;AMR_AF=0.0562;AFR_AF=0.1876;EUR_AF=0.0606;SAS_AF=0.047;AA=C|||;VT=SNP
6	25098543	rs12333222	G	A	100	PASS	AC=414;AF=0.0826677;AN=5008;NS=2504;DP=15927;EAS_AF=0.0198;AMR_AF=0.0562;AFR_AF=0.1876;EUR_AF=0.0606;SAS_AF=0.047;AA=G|||;VT=SNP
6	25098603	rs12333219	C	T	100	PASS	AC=414;AF=0.0826677;AN=5008;NS=2504;DP=18266;EAS_AF=0.0198;AMR_AF=0.0562;AFR_AF=0.1876;EUR_AF=0.0606;SAS_AF=0.047;AA=C|||;VT=SNP
6	25098681	rs524983	T	C	100	PASS	AC=4973;AF=0.993011;AN=5008;NS=2504;DP=17221;EAS_AF=0.999;AMR_AF=0.9942;AFR_AF=0.9992;EUR_AF=0.9751;SAS_AF=0.9959;AA=C|||;VT=SNP
6	25098792	rs9467398	T	G	100	PASS	AC=414;AF=0.0826677;AN=5008;NS=2504;DP=19422;EAS_AF=0.0198;AMR_AF=0.0562;AFR_AF=0.1876;EUR_AF=0.0606;SAS_AF=0.047;AA=T|||;VT=SNP
6	25098809	rs9467399	A	G	100	PASS	AC=414;AF=0.0826677;AN=5008;NS=2504;DP=19580;EAS_AF=0.0198;AMR_AF=0.0562;AFR_AF=0.1876;EUR_AF=0.0606;SAS_AF=0.047;AA=G|||;VT=SNP
6	25098939	rs112145298	T	C	100	PASS	AC=414;AF=0.0826677;AN=5008;NS=2504;DP=18929;EAS_AF=0.0198;AMR_AF=0.0562;AFR_AF=0.1876;EUR_AF=0.0606;SAS_AF=0.047;AA=C|||;VT=SNP
6	25099116	rs9461103	G	A	100	PASS	AC=442;AF=0.0882588;AN=5008;NS=2504;DP=20905;EAS_AF=0.0129;AMR_AF=0.0576;AFR_AF=0.2436;EUR_AF=0.0507;SAS_AF=0.0164;AA=G|||;VT=SNP
6	25099146	rs9467400	T	C	100	PASS	AC=414;AF=0.0826677;AN=5008;NS=2504;DP=21121;EAS_AF=0.0198;AMR_AF=0.0562;AFR_AF=0.1876;EUR_AF=0.0606;SAS_AF=0.047;AA=T|||;VT=SNP
6	25099161	rs74408920	G	A	100	PASS	AC=138;AF=0.0275559;AN=5008;NS=2504;DP=21252;EAS_AF=0.0198;AMR_AF=0.0274;AFR_AF=0.0121;EUR_AF=0.0606;SAS_AF=0.0225;AA=G|||;VT=SNP
6	25099328	rs140148907	A	C	100	PASS	AC=42;AF=0.00838658;AN=5008;NS=2504;DP=20964;EAS_AF=0.001;AMR_AF=0.0115;AFR_AF=0.0008;EUR_AF=0.0229;SAS_AF=0.0092;AA=A|||;VT=SNP
6	25099340	rs3792971	G	A	100	PASS	AC=3613;AF=0.721446;AN=5008;NS=2504;DP=20563;EAS_AF=0.8591;AMR_AF=0.7882;AFR_AF=0.4486;EUR_AF=0.7664;SAS_AF=0.8548;AA=A|||;VT=SNP
6	25099566	rs4712887	A	G	100	PASS	AC=2958;AF=0.590655;AN=5008;NS=2504;DP=22042;EAS_AF=0.8393;AMR_AF=0.7147;AFR_AF=0.09;EUR_AF=0.7028;SAS_AF=0.8078;AA=A|||;VT=SNP
6	25100071	rs77766573	G	A	100	PASS	AC=420;AF=0.0838658;AN=5008;NS=2504;DP=21255;EAS_AF=0.0198;AMR_AF=0.0576;AFR_AF=0.1914;EUR_AF=0.0606;SAS_AF=0.047;AA=G|||;VT=SNP
6	25100125	rs3792970	G	A	100	PASS	AC=3612;AF=0.721246;AN=5008;NS=2504;DP=20765;EAS_AF=0.8591;AMR_AF=0.7882;AFR_AF=0.4478;EUR_AF=0.7664;SAS_AF=0.8548;AA=g|||;VT=SNP
6	25100224	rs16890067	A	G	100	PASS	AC=414;AF=0.0826677;AN=5008;NS=2504;DP=22388;EAS_AF=0.0198;AMR_AF=0.0562;AFR_AF=0.1876;EUR_AF=0.0606;SAS_AF=0.047;AA=A|||;VT=SNP
6	25100603	rs77711383	C	T	100	PASS	AC=414;AF=0.0826677;AN=5008;NS=2504;DP=20276;EAS_AF=0.0198;AMR_AF=0.0562;AFR_AF=0.1876;EUR_AF=0.0606;SAS_AF=0.047;AA=T|||;VT=SNP
6	25100667	rs114296519	T	C	100	PASS	AC=38;AF=0.00758786;AN=5008;NS=2504;DP=22080;EAS_AF=0.002;AMR_AF=0.0043;AFR_AF=0.0008;EUR_AF=0.0159;SAS_AF=0.0164;AA=t|||;VT=SNP
6	25100945	rs6919920	T	A	100	PASS	AC=2969;AF=0.592851;AN=5008;NS=2504;DP=18776;EAS_AF=0.8393;AMR_AF=0.7147;AFR_AF=0.0915;EUR_AF=0.7087;SAS_AF=0.8108;AA=T|||;VT=SNP
6	25101160	rs302985	T	A	100	PASS	AC=441;AF=0.0880591;AN=5008;NS=2504;DP=15441;EAS_AF=0.0129;AMR_AF=0.0576;AFR_AF=0.2428;EUR_AF=0.0507;SAS_AF=0.0164;AA=T|||;VT=SNP
6	25101162	rs184823784	A	T	100	PASS	AC=48;AF=0.00958466;AN=5008;NS=2504;DP=15446;EAS_AF=0;AMR_AF=0.0144;AFR_AF=0;EUR_AF=0.0368;SAS_AF=0.001;AA=A|||;VT=SNP
6	25101273	rs12333327	C	G	100	PASS	AC=414;AF=0.0826677;AN=5008;NS=2504;DP=14960;EAS_AF=0.0198;AMR_AF=0.0562;AFR_AF=0.1876;EUR_AF=0.0606;SAS_AF=0.047;AA=G|||;VT=SNP
6	25101307	rs302986	C	A	100	PASS	AC=1937;AF=0.386781;AN=5008;NS=2504;DP=15194;EAS_AF=0.1518;AMR_AF=0.268;AFR_AF=0.907;EUR_AF=0.2416;SAS_AF=0.1595;AA=A|||;VT=SNP
6	25102035	rs77078733	A	G	100	PASS	AC=414;AF=0.0826677;AN=5008;NS=2504;DP=18136;EAS_AF=0.0198;AMR_AF=0.0562;AFR_AF=0.1876;EUR_AF=0.0606;SAS_AF=0.047;AA=G|||;VT=SNP
6	25102534	rs6456648	C	G	100	PASS	AC=414;AF=0.0826677;AN=5008;NS=2504;DP=12388;EAS_AF=0.0198;AMR_AF=0.0562;AFR_AF=0.1876;EUR_AF=0.0606;SAS_AF=0.047;AA=G|||;VT=SNP
6	25102701	rs302987	G	T	100	PASS	AC=4161;AF=0.830871;AN=5008;NS=2504;DP=14704;EAS_AF=0.872;AMR_AF=0.8559;AFR_AF=0.7927;EUR_AF=0.8161;SAS_AF=0.8374;AA=-|||;VT=SNP
6	25102834	rs7756507	A	G	100	PASS	AC=416;AF=0.0830671;AN=5008;NS=2504;DP=14953;EAS_AF=0.0198;AMR_AF=0.0562;AFR_AF=0.1891;EUR_AF=0.0606;SAS_AF=0.047;AA=A|||;VT=SNP
6	25102843	rs9393615	C	T	100	PASS	AC=3194;AF=0.63778;AN=5008;NS=2504;DP=15028;EAS_AF=0.8383;AMR_AF=0.732;AFR_AF=0.2587;EUR_AF=0.7058;SAS_AF=0.8067;AA=C|||;VT=SNP
6	25102965	rs140333543	A	G	100	PASS	AC=163;AF=0.0325479;AN=5008;NS=2504;DP=15956;EAS_AF=0.0198;AMR_AF=0.0288;AFR_AF=0.0121;EUR_AF=0.0606;SAS_AF=0.047;AA=G|||;VT=SNP
6	25103069	rs111310739	A	C	100	PASS	AC=413;AF=0.0824681;AN=5008;NS=2504;DP=16940;EAS_AF=0.0198;AMR_AF=0.0562;AFR_AF=0.1876;EUR_AF=0.0606;SAS_AF=0.046;AA=C|||;VT=SNP
6	25103086	rs77227594	A	C	100	PASS	AC=429;AF=0.0856629;AN=5008;NS=2504;DP=17590;EAS_AF=0.0288;AMR_AF=0.0562;AFR_AF=0.1921;EUR_AF=0.0596;SAS_AF=0.0481;AA=a|||;VT=SNP
6	25103551	rs77594573	T	G	100	PASS	AC=412;AF=0.0822684;AN=5008;NS=2504;DP=19420;EAS_AF=0.0198;AMR_AF=0.0562;AFR_AF=0.1861;EUR_AF=0.0606;SAS_AF=0.047;AA=G|||;VT=SNP
6	25103571	rs79534818	A	G	100	PASS	AC=414;AF=0.0826677;AN=5008;NS=2504;DP=18787;EAS_AF=0.0198;AMR_AF=0.0562;AFR_AF=0.1876;EUR_AF=0.0606;SAS_AF=0.047;AA=G|||;VT=SNP
6	25103728	rs76152168	A	T	100	PASS	AC=414;AF=0.0826677;AN=5008;NS=2504;DP=18613;EAS_AF=0.0198;AMR_AF=0.0562;AFR_AF=0.1876;EUR_AF=0.0606;SAS_AF=0.047;AA=T|||;VT=SNP
6	25103818	rs75841578	C	A	100	PASS	AC=45;AF=0.00898562;AN=5008;NS=2504;DP=20588;EAS_AF=0;AMR_AF=0.0259;AFR_AF=0.0008;EUR_AF=0.0258;SAS_AF=0;AA=C|||;VT=SNP
6	25104119	rs79205968	G	A	100	PASS	AC=414;AF=0.0826677;AN=5008;NS=2504;DP=18906;EAS_AF=0.0198;AMR_AF=0.0562;AFR_AF=0.1876;EUR_AF=0.0606;SAS_AF=0.047;AA=G|||;VT=SNP
6	25104157	rs80029019	C	T	100	PASS	AC=414;AF=0.0826677;AN=5008;NS=2504;DP=19633;EAS_AF=0.0198;AMR_AF=0.0562;AFR_AF=0.1876;EUR_AF=0.0606;SAS_AF=0.047;AA=T|||;VT=SNP
6	25104254	rs3812105	G	T	100	PASS	AC=3197;AF=0.638379;AN=5008;NS=2504;DP=19755;EAS_AF=0.8393;AMR_AF=0.732;AFR_AF=0.2587;EUR_AF=0.7058;SAS_AF=0.8088;AA=G|||;VT=SNP
6	25104316	rs80224905	C	T	100	PASS	AC=414;AF=0.0826677;AN=5008;NS=2504;DP=17617;EAS_AF=0.0198;AMR_AF=0.0562;AFR_AF=0.1876;EUR_AF=0.0606;SAS_AF=0.047;AA=C|||;VT=SNP
6	25104840	rs9467401	C	T	100	PASS	AC=414;AF=0.0826677;AN=5008;NS=2504;DP=16434;EAS_AF=0.0198;AMR_AF=0.0562;AFR_AF=0.1876;EUR_AF=0.0606;SAS_AF=0.047;AA=T|||;VT=SNP
6	25105022	rs115328550	A	G	100	PASS	AC=47;AF=0.00938498;AN=5008;NS=2504;DP=17376;EAS_AF=0.004;AMR_AF=0.0115;AFR_AF=0;EUR_AF=0.0239;SAS_AF=0.0112;AA=A|||;VT=SNP
6	25105361	rs302988	G	T	100	PASS	AC=4515;AF=0.901558;AN=5008;NS=2504;DP=17523;EAS_AF=0.9157;AMR_AF=0.8458;AFR_AF=0.9902;EUR_AF=0.8738;SAS_AF=0.8354;AA=T|||;VT=SNP
6	25105499	rs77483739	C	T	100	PASS	AC=693;AF=0.138379;AN=5008;NS=2504;DP=17770;EAS_AF=0.12;AMR_AF=0.1254;AFR_AF=0.2156;EUR_AF=0.1243;SAS_AF=0.0767;AA=C|||;VT=SNP
6	25105585	rs6913324	T	C	100	PASS	AC=414;AF=0.0826677;AN=5008;NS=2504;DP=20077;EAS_AF=0.0198;AMR_AF=0.0562;AFR_AF=0.1876;EUR_AF=0.0606;SAS_AF=0.047;AA=C|||;VT=SNP
6	25105875	rs9467403	C	T	100	PASS	AC=414;AF=0.0826677;AN=5008;NS=2504;DP=18829;EAS_AF=0.0198;AMR_AF=0.0562;AFR_AF=0.1876;EUR_AF=0.0606;SAS_AF=0.047;AA=C|||;VT=SNP
6	25105880	rs9467404	A	G	100	PASS	AC=414;AF=0.0826677;AN=5008;NS=2504;DP=18990;EAS_AF=0.0198;AMR_AF=0.0562;AFR_AF=0.1876;EUR_AF=0.0606;SAS_AF=0.047;AA=A|||;VT=SNP
6	25106093	rs7773107	A	C	100	PASS	AC=414;AF=0.0826677;AN=5008;NS=2504;DP=20476;EAS_AF=0.0198;AMR_AF=0.0562;AFR_AF=0.1876;EUR_AF=0.0606;SAS_AF=0.047;AA=C|||;VT=SNP
6	25106400	rs7773802	C	T	100	PASS	AC=3197;AF=0.638379;AN=5008;NS=2504;DP=19363;EAS_AF=0.8393;AMR_AF=0.732;AFR_AF=0.2595;EUR_AF=0.7058;SAS_AF=0.8078;AA=C|||;VT=SNP
6	25106663	rs7774557	G	A	100	PASS	AC=414;AF=0.0826677;AN=5008;NS=2504;DP=19904;EAS_AF=0.0198;AMR_AF=0.0562;AFR_AF=0.1876;EUR_AF=0.0606;SAS_AF=0.047;AA=G|||;VT=SNP
6	25106745	rs2295737	A	G	100	PASS	AC=2957;AF=0.590455;AN=5008;NS=2504;DP=19528;EAS_AF=0.8393;AMR_AF=0.7147;AFR_AF=0.0893;EUR_AF=0.7028;SAS_AF=0.8078;AA=A|||;VT=SNP
6	25106783	rs1923195	G	A	100	PASS	AC=3197;AF=0.638379;AN=5008;NS=2504;DP=19725;EAS_AF=0.8393;AMR_AF=0.732;AFR_AF=0.2595;EUR_AF=0.7058;SAS_AF=0.8078;AA=G|||;VT=SNP
6	25106878	rs9467405	C	T	100	PASS	AC=415;AF=0.0828674;AN=5008;NS=2504;DP=18806;EAS_AF=0.0198;AMR_AF=0.0576;AFR_AF=0.1876;EUR_AF=0.0606;SAS_AF=0.047;AA=C|||;VT=SNP
6	25106928	rs78678889	A	G	100	PASS	AC=378;AF=0.0754792;AN=5008;NS=2504;DP=19729;EAS_AF=0.0754;AMR_AF=0.134;AFR_AF=0.0068;EUR_AF=0.0706;SAS_AF=0.1319;AA=A|||;VT=SNP
6	25107175	rs9467406	T	A	100	PASS	AC=414;AF=0.0826677;AN=5008;NS=2504;DP=21588;EAS_AF=0.0198;AMR_AF=0.0562;AFR_AF=0.1876;EUR_AF=0.0606;SAS_AF=0.047;AA=A|||;VT=SNP
6	25107275	rs7740661	C	T	100	PASS	AC=3197;AF=0.638379;AN=5008;NS=2504;DP=21988;EAS_AF=0.8393;AMR_AF=0.732;AFR_AF=0.2595;EUR_AF=0.7058;SAS_AF=0.8078;AA=C|||;VT=SNP
6	25107284	rs9467408	T	C	100	PASS	AC=414;AF=0.0826677;AN=5008;NS=2504;DP=22031;EAS_AF=0.0198;AMR_AF=0.0562;AFR_AF=0.1876;EUR_AF=0.0606;SAS_AF=0.047;AA=C|||;VT=SNP
6	25107287	rs7740668	C	T	100	PASS	AC=3197;AF=0.638379;AN=5008;NS=2504;DP=22062;EAS_AF=0.8393;AMR_AF=0.732;AFR_AF=0.2595;EUR_AF=0.7058;SAS_AF=0.8078;AA=C|||;VT=SNP
6	25107417	rs75967700	T	C	100	PASS	AC=212;AF=0.0423323;AN=5008;NS=2504;DP=24887;EAS_AF=0.0159;AMR_AF=0.0504;AFR_AF=0.0053;EUR_AF=0.0567;SAS_AF=0.0992;AA=T|||;VT=SNP
6	25107468	rs7740848	A	G	100	PASS	AC=414;AF=0.0826677;AN=5008;NS=2504;DP=23828;EAS_AF=0.0198;AMR_AF=0.0562;AFR_AF=0.1876;EUR_AF=0.0606;SAS_AF=0.047;AA=G|||;VT=SNP
6	25107478	rs116067133	G	A	100	PASS	AC=138;AF=0.0275559;AN=5008;NS=2504;DP=23824;EAS_AF=0.0198;AMR_AF=0.0274;AFR_AF=0.0121;EUR_AF=0.0606;SAS_AF=0.0225;AA=G|||;VT=SNP
6	25107722	rs2894033	G	A	100	PASS	AC=3197;AF=0.638379;AN=5008;NS=2504;DP=22361;EAS_AF=0.8393;AMR_AF=0.732;AFR_AF=0.2595;EUR_AF=0.7058;SAS_AF=0.8078;AA=G|||;VT=SNP
6	25107770	rs7745609	G	A	100	PASS	AC=414;AF=0.0826677;AN=5008;NS=2504;DP=22966;EAS_AF=0.0198;AMR_AF=0.0562;AFR_AF=0.1876;EUR_AF=0.0606;SAS_AF=0.047;AA=G|||;VT=SNP
6	25107948	rs7745550	C	T	100	PASS	AC=415;AF=0.0828674;AN=5008;NS=2504;DP=22098;EAS_AF=0.0198;AMR_AF=0.0562;AFR_AF=0.1876;EUR_AF=0.0606;SAS_AF=0.0481;AA=C|||;VT=SNP
6	25108093	rs118057077	A	C	100	PASS	AC=84;AF=0.0167732;AN=5008;NS=2504;DP=21346;EAS_AF=0.005;AMR_AF=0.0173;AFR_AF=0;EUR_AF=0.0189;SAS_AF=0.0491;AA=A|||;VT=SNP
6	25108097	rs184226	C	T	100	PASS	AC=4895;AF=0.977436;AN=5008;NS=2504;DP=21484;EAS_AF=0.9911;AMR_AF=0.9827;AFR_AF=0.997;EUR_AF=0.9443;SAS_AF=0.9673;AA=T|||;VT=SNP
6	25108138	rs77595377	C	T	100	PASS	AC=45;AF=0.00898562;AN=5008;NS=2504;DP=22212;EAS_AF=0;AMR_AF=0.0259;AFR_AF=0.0008;EUR_AF=0.0258;SAS_AF=0;AA=C|||;VT=SNP
6	25108282	rs77313553	A	C	100	PASS	AC=415;AF=0.0828674;AN=5008;NS=2504;DP=20802;EAS_AF=0.0208;AMR_AF=0.0562;AFR_AF=0.1876;EUR_AF=0.0606;SAS_AF=0.047;AA=C|||;VT=SNP
6	25108391	rs77410650	T	C	100	PASS	AC=414;AF=0.0826677;AN=5008;NS=2504;DP=19346;EAS_AF=0.0198;AMR_AF=0.0562;AFR_AF=0.1876;EUR_AF=0.0606;SAS_AF=0.047;AA=C|||;VT=SNP
6	25108541	rs302989	C	T	100	PASS	AC=1939;AF=0.387181;AN=5008;NS=2504;DP=20901;EAS_AF=0.1528;AMR_AF=0.268;AFR_AF=0.9077;EUR_AF=0.2416;SAS_AF=0.1595;AA=T|||;VT=SNP
6	25108753	rs16890087	T	C	100	PASS	AC=414;AF=0.0826677;AN=5008;NS=2504;DP=21019;EAS_AF=0.0198;AMR_AF=0.0562;AFR_AF=0.1876;EUR_AF=0.0606;SAS_AF=0.047;AA=T|||;VT=SNP
6	25108923	rs1128826	A	G	100	PASS	AC=414;AF=0.0826677;AN=5008;NS=2504;DP=16745;EAS_AF=0.0198;AMR_AF=0.0562;AFR_AF=0.1876;EUR_AF=0.0606;SAS_AF=0.047;AA=G|||;VT=SNP
6	25109428	rs9393616	G	T	100	PASS	AC=3197;AF=0.638379;AN=5008;NS=2504;DP=16507;EAS_AF=0.8383;AMR_AF=0.7406;AFR_AF=0.2579;EUR_AF=0.7028;SAS_AF=0.8078;AA=G|||;VT=SNP
6	25109703	rs6915329	G	A	100	PASS	AC=416;AF=0.0830671;AN=5008;NS=2504;DP=18864;EAS_AF=0.0198;AMR_AF=0.0562;AFR_AF=0.1876;EUR_AF=0.0616;SAS_AF=0.0481;AA=A|||;VT=SNP
6	25109774	rs1046142	G	A	100	PASS	AC=414;AF=0.0826677;AN=5008;NS=2504;DP=20331;EAS_AF=0.0198;AMR_AF=0.0562;AFR_AF=0.1876;EUR_AF=0.0606;SAS_AF=0.047;AA=G|||;VT=SNP
6	25110041	rs9467409	T	G	100	PASS	AC=414;AF=0.0826677;AN=5008;NS=2504;DP=21426;EAS_AF=0.0198;AMR_AF=0.0562;AFR_AF=0.1876;EUR_AF=0.0606;SAS_AF=0.047;AA=G|||;VT=SNP
6	25110059	rs3818271	T	A	100	PASS	AC=2137;AF=0.426717;AN=5008;NS=2504;DP=21455;EAS_AF=0.5794;AMR_AF=0.4712;AFR_AF=0.0681;EUR_AF=0.5249;SAS_AF=0.6217;AA=T|||;VT=SNP
6	25110097	rs302990	T	C	100	PASS	AC=1320;AF=0.263578;AN=5008;NS=2504;DP=21251;EAS_AF=0.124;AMR_AF=0.1945;AFR_AF=0.5832;EUR_AF=0.1779;SAS_AF=0.1125;AA=T|||;VT=SNP
6	25110234	rs78066062	C	T	100	PASS	AC=122;AF=0.024361;AN=5008;NS=2504;DP=20085;EAS_AF=0.0198;AMR_AF=0.0274;AFR_AF=0.0008;EUR_AF=0.0596;SAS_AF=0.0225;AA=C|||;VT=SNP
6	25110579	rs302991	T	C	100	PASS	AC=4271;AF=0.852835;AN=5008;NS=2504;DP=20226;EAS_AF=0.881;AMR_AF=0.8646;AFR_AF=0.8275;EUR_AF=0.8201;SAS_AF=0.8834;AA=C|||;VT=SNP
6	25110624	rs9467410	C	T	100	PASS	AC=416;AF=0.0830671;AN=5008;NS=2504;DP=19953;EAS_AF=0.0208;AMR_AF=0.0562;AFR_AF=0.1884;EUR_AF=0.0606;SAS_AF=0.047;AA=C|||;VT=SNP
6	25110848	rs6905460	T	C	100	PASS	AC=414;AF=0.0826677;AN=5008;NS=2504;DP=17711;EAS_AF=0.0198;AMR_AF=0.0562;AFR_AF=0.1876;EUR_AF=0.0606;SAS_AF=0.047;AA=C|||;VT=SNP
6	25110883	rs6905624	T	C	100	PASS	AC=414;AF=0.0826677;AN=5008;NS=2504;DP=17499;EAS_AF=0.0198;AMR_AF=0.0562;AFR_AF=0.1876;EUR_AF=0.0606;SAS_AF=0.047;AA=T|||;VT=SNP
6	25111041	rs6925889	C	A	100	PASS	AC=414;AF=0.0826677;AN=5008;NS=2504;DP=17272;EAS_AF=0.0198;AMR_AF=0.0562;AFR_AF=0.1876;EUR_AF=0.0606;SAS_AF=0.047;AA=C|||;VT=SNP
6	25111089	rs1547054	G	T	100	PASS	AC=3154;AF=0.629792;AN=5008;NS=2504;DP=17240;EAS_AF=0.8472;AMR_AF=0.732;AFR_AF=0.2262;EUR_AF=0.7058;SAS_AF=0.8006;AA=G|||;VT=SNP
6	25111239	rs1972205	A	G	100	PASS	AC=2133;AF=0.425919;AN=5008;NS=2504;DP=17110;EAS_AF=0.5804;AMR_AF=0.4712;AFR_AF=0.0688;EUR_AF=0.5249;SAS_AF=0.6155;AA=A|||;VT=SNP
6	25111320	rs1547055	A	G	100	PASS	AC=2958;AF=0.590655;AN=5008;NS=2504;DP=17155;EAS_AF=0.8472;AMR_AF=0.7147;AFR_AF=0.0893;EUR_AF=0.7028;SAS_AF=0.8006;AA=A|||;VT=SNP
6	25111621	rs3805845	G	A	100	PASS	AC=359;AF=0.0716853;AN=5008;NS=2504;DP=18457;EAS_AF=0.0794;AMR_AF=0.1239;AFR_AF=0.0068;EUR_AF=0.0636;SAS_AF=0.1227;AA=G|||;VT=SNP
6	25111665	rs7762804	A	G	100	PASS	AC=410;AF=0.081869;AN=5008;NS=2504;DP=17943;EAS_AF=0.0198;AMR_AF=0.0562;AFR_AF=0.1846;EUR_AF=0.0606;SAS_AF=0.047;AA=A|||;VT=SNP
6	25112097	rs3805844	G	T	100	PASS	AC=346;AF=0.0690895;AN=5008;NS=2504;DP=19456;EAS_AF=0.0675;AMR_AF=0.1239;AFR_AF=0.0068;EUR_AF=0.0636;SAS_AF=0.1217;AA=G|||;VT=SNP
6	25112343	rs167329	G	C	100	PASS	AC=1283;AF=0.25619;AN=5008;NS=2504;DP=19512;EAS_AF=0.124;AMR_AF=0.1945;AFR_AF=0.5499;EUR_AF=0.1779;SAS_AF=0.1196;AA=G|||;VT=SNP
6	25112635	rs16890100	C	A	100	PASS	AC=403;AF=0.0804712;AN=5008;NS=2504;DP=20682;EAS_AF=0.0198;AMR_AF=0.0548;AFR_AF=0.18;EUR_AF=0.0606;SAS_AF=0.047;AA=C|||;VT=SNP
6	25112972	rs78701241	T	C	100	PASS	AC=405;AF=0.0808706;AN=5008;NS=2504;DP=19494;EAS_AF=0.0198;AMR_AF=0.0548;AFR_AF=0.18;EUR_AF=0.0626;SAS_AF=0.047;AA=T|||;VT=SNP
6	25113005	rs302984	C	T	100	PASS	AC=1702;AF=0.339856;AN=5008;NS=2504;DP=19464;EAS_AF=0.1528;AMR_AF=0.2594;AFR_AF=0.7262;EUR_AF=0.2435;SAS_AF=0.1667;AA=T|||;VT=SNP
6	25113207	rs188567	C	T	100	PASS	AC=227;AF=0.0453275;AN=5008;NS=2504;DP=19602;EAS_AF=0.0129;AMR_AF=0.0346;AFR_AF=0.0983;EUR_AF=0.0447;SAS_AF=0.0153;AA=G|||;VT=SNP
6	25113374	rs146102212	T	G	100	PASS	AC=73;AF=0.0145767;AN=5008;NS=2504;DP=18980;EAS_AF=0.005;AMR_AF=0.0115;AFR_AF=0;EUR_AF=0.0189;SAS_AF=0.0419;AA=T|||;VT=SNP
6	25113452	rs57304238	G	A	100	PASS	AC=690;AF=0.13778;AN=5008;NS=2504;DP=19962;EAS_AF=0.1101;AMR_AF=0.1254;AFR_AF=0.2148;EUR_AF=0.1252;SAS_AF=0.0838;AA=G|||;VT=SNP
6	25113528	rs57796643	C	T	100	PASS	AC=690;AF=0.13778;AN=5008;NS=2504;DP=19740;EAS_AF=0.1101;AMR_AF=0.1254;AFR_AF=0.2148;EUR_AF=0.1252;SAS_AF=0.0838;AA=C|||;VT=SNP
6	25113931	rs45568536	G	A	100	PASS	AC=118;AF=0.0235623;AN=5008;NS=2504;DP=20725;EAS_AF=0.003;AMR_AF=0.0346;AFR_AF=0.0023;EUR_AF=0.0427;SAS_AF=0.046;AA=G|||;VT=SNP
6	25114114	rs45441796	G	A	100	PASS	AC=95;AF=0.0189696;AN=5008;NS=2504;DP=21955;EAS_AF=0.005;AMR_AF=0.0173;AFR_AF=0.0008;EUR_AF=0.0586;SAS_AF=0.0184;AA=G|||;VT=SNP
6	25114123	rs45563338	G	C	100	PASS	AC=95;AF=0.0189696;AN=5008;NS=2504;DP=21301;EAS_AF=0.005;AMR_AF=0.0173;AFR_AF=0.0008;EUR_AF=0.0586;SAS_AF=0.0184;AA=G|||;VT=SNP
6	25114247	rs76224162	G	T	100	PASS	AC=41;AF=0.0081869;AN=5008;NS=2504;DP=20483;EAS_AF=0.002;AMR_AF=0.0101;AFR_AF=0.0008;EUR_AF=0.0109;SAS_AF=0.0204;AA=G|||;VT=SNP
6	25114268	rs78161103	C	A	100	PASS	AC=379;AF=0.0756789;AN=5008;NS=2504;DP=20501;EAS_AF=0.0198;AMR_AF=0.0533;AFR_AF=0.18;EUR_AF=0.0616;SAS_AF=0.0225;AA=C|||;VT=SNP
6	25114766	rs302983	T	C	100	PASS	AC=1522;AF=0.303914;AN=5008;NS=2504;DP=20345;EAS_AF=0.124;AMR_AF=0.2118;AFR_AF=0.7194;EUR_AF=0.1809;SAS_AF=0.1196;AA=T|||;VT=SNP
6	25114809	rs16890104	T	G	100	PASS	AC=790;AF=0.157748;AN=5008;NS=2504;DP=19095;EAS_AF=0.119;AMR_AF=0.1311;AFR_AF=0.2799;EUR_AF=0.1252;SAS_AF=0.0849;AA=T|||;VT=SNP
6	25115296	rs2273671	G	T	100	PASS	AC=832;AF=0.166134;AN=5008;NS=2504;DP=19378;EAS_AF=0.2688;AMR_AF=0.2507;AFR_AF=0.0212;EUR_AF=0.1779;SAS_AF=0.184;AA=G|||;VT=SNP
6	25115397	rs302982	G	A	100	PASS	AC=1522;AF=0.303914;AN=5008;NS=2504;DP=20334;EAS_AF=0.124;AMR_AF=0.2118;AFR_AF=0.7194;EUR_AF=0.1809;SAS_AF=0.1196;AA=A|||;VT=SNP
6	25115527	rs2166683	G	T	100	PASS	AC=3595;AF=0.717851;AN=5008;NS=2504;DP=22028;EAS_AF=0.8671;AMR_AF=0.7882;AFR_AF=0.4342;EUR_AF=0.7664;SAS_AF=0.8476;AA=T|||;VT=SNP
6	25115577	rs113969967	A	G	100	PASS	AC=43;AF=0.00858626;AN=5008;NS=2504;DP=22125;EAS_AF=0.001;AMR_AF=0.0072;AFR_AF=0.0015;EUR_AF=0.0328;SAS_AF=0.002;AA=A|||;VT=SNP
6	25115586	rs302981	C	A	100	PASS	AC=227;AF=0.0453275;AN=5008;NS=2504;DP=22313;EAS_AF=0.0129;AMR_AF=0.0346;AFR_AF=0.0983;EUR_AF=0.0447;SAS_AF=0.0153;AA=C|||;VT=SNP
6	25115783	rs145904720	A	G	100	PASS	AC=16;AF=0.00319489;AN=5008;NS=2504;DP=21250;EAS_AF=0;AMR_AF=0.0072;AFR_AF=0;EUR_AF=0.0089;SAS_AF=0.002;AA=A|||;VT=SNP
6	25116277	rs55813680	G	A	100	PASS	AC=19;AF=0.00379393;AN=5008;NS=2504;DP=17784;EAS_AF=0;AMR_AF=0.0029;AFR_AF=0;EUR_AF=0.0119;SAS_AF=0.0051;AA=G|||;VT=SNP
6	25117264	rs302980	T	C	100	PASS	AC=1314;AF=0.26238;AN=5008;NS=2504;DP=16081;EAS_AF=0.1349;AMR_AF=0.196;AFR_AF=0.5628;EUR_AF=0.1789;SAS_AF=0.1207;AA=C|||;VT=SNP
6	25117631	rs9467411	G	A	100	PASS	AC=404;AF=0.0806709;AN=5008;NS=2504;DP=18369;EAS_AF=0.0198;AMR_AF=0.0548;AFR_AF=0.1793;EUR_AF=0.0616;SAS_AF=0.0481;AA=G|||;VT=SNP
6	25117648	rs302979	C	T	100	PASS	AC=1717;AF=0.342851;AN=5008;NS=2504;DP=18295;EAS_AF=0.1548;AMR_AF=0.2507;AFR_AF=0.7421;EUR_AF=0.2396;SAS_AF=0.1687;AA=T|||;VT=SNP
6	25118057	rs9393617	G	A	100	PASS	AC=3582;AF=0.715256;AN=5008;NS=2504;DP=19292;EAS_AF=0.8562;AMR_AF=0.7867;AFR_AF=0.4342;EUR_AF=0.7664;SAS_AF=0.8466;AA=G|||;VT=SNP
6	25118081	rs149377822	A	C	100	PASS	AC=29;AF=0.00579073;AN=5008;NS=2504;DP=19310;EAS_AF=0.002;AMR_AF=0.0115;AFR_AF=0;EUR_AF=0.0159;SAS_AF=0.0031;AA=A|||;VT=SNP
6	25118110	rs302978	G	A	100	PASS	AC=1717;AF=0.342851;AN=5008;NS=2504;DP=19612;EAS_AF=0.1548;AMR_AF=0.2507;AFR_AF=0.7421;EUR_AF=0.2396;SAS_AF=0.1687;AA=A|||;VT=SNP
6	25118116	rs302977	T	C	100	PASS	AC=1719;AF=0.343251;AN=5008;NS=2504;DP=19557;EAS_AF=0.1567;AMR_AF=0.2507;AFR_AF=0.7421;EUR_AF=0.2396;SAS_AF=0.1687;AA=C|||;VT=SNP
6	25118434	rs302976	C	T	100	PASS	AC=1308;AF=0.261182;AN=5008;NS=2504;DP=20198;EAS_AF=0.1349;AMR_AF=0.196;AFR_AF=0.559;EUR_AF=0.1779;SAS_AF=0.1207;AA=C|||;VT=SNP
6	25118495	rs9461104	T	G	100	PASS	AC=405;AF=0.0808706;AN=5008;NS=2504;DP=19568;EAS_AF=0.0198;AMR_AF=0.0548;AFR_AF=0.18;EUR_AF=0.0616;SAS_AF=0.0481;AA=T|||;VT=SNP
6	25118669	rs76110503	T	G	100	PASS	AC=84;AF=0.0167732;AN=5008;NS=2504;DP=20604;EAS_AF=0.0546;AMR_AF=0.0115;AFR_AF=0.0015;EUR_AF=0.0119;SAS_AF=0.0072;AA=T|||;VT=SNP
6	25118711	rs77806289	T	G	100	PASS	AC=133;AF=0.0265575;AN=5008;NS=2504;DP=20664;EAS_AF=0.0198;AMR_AF=0.0274;AFR_AF=0.0068;EUR_AF=0.0616;SAS_AF=0.0235;AA=T|||;VT=SNP
6	25118822	rs144662984	C	T	100	PASS	AC=30;AF=0.00599042;AN=5008;NS=2504;DP=17605;EAS_AF=0.001;AMR_AF=0.0086;AFR_AF=0.0008;EUR_AF=0.0189;SAS_AF=0.0031;AA=C|||;VT=SNP
6	25119106	rs302974	C	A	100	PASS	AC=116;AF=0.0231629;AN=5008;NS=2504;DP=17968;EAS_AF=0;AMR_AF=0.0086;AFR_AF=0.0651;EUR_AF=0.0239;SAS_AF=0;AA=C|||;VT=SNP
6	25119270	rs302973	A	G	100	PASS	AC=4092;AF=0.817093;AN=5008;NS=2504;DP=18398;EAS_AF=0.879;AMR_AF=0.8501;AFR_AF=0.7027;EUR_AF=0.8191;SAS_AF=0.8824;AA=G|||;VT=SNP
6	25119521	rs2166682	T	C	100	PASS	AC=3597;AF=0.718251;AN=5008;NS=2504;DP=21180;EAS_AF=0.8562;AMR_AF=0.7867;AFR_AF=0.4395;EUR_AF=0.7714;SAS_AF=0.8497;AA=C|||;VT=SNP
6	25119683	rs2145769	G	A	100	PASS	AC=3178;AF=0.634585;AN=5008;NS=2504;DP=17676;EAS_AF=0.8363;AMR_AF=0.732;AFR_AF=0.2549;EUR_AF=0.7048;SAS_AF=0.7986;AA=g|||;VT=SNP
6	25119993	rs6905554	C	T	100	PASS	AC=404;AF=0.0806709;AN=5008;NS=2504;DP=15373;EAS_AF=0.0198;AMR_AF=0.0548;AFR_AF=0.1793;EUR_AF=0.0616;SAS_AF=0.0481;AA=C|||;VT=SNP
6	25120251	rs6906421	G	C	100	PASS	AC=405;AF=0.0808706;AN=5008;NS=2504;DP=15263;EAS_AF=0.0208;AMR_AF=0.0548;AFR_AF=0.1793;EUR_AF=0.0616;SAS_AF=0.0481;AA=G|||;VT=SNP
6	25120787	rs302972	T	C	100	PASS	AC=159;AF=0.0317492;AN=5008;NS=2504;DP=17489;EAS_AF=0;AMR_AF=0.0173;AFR_AF=0.0908;EUR_AF=0.0268;SAS_AF=0;AA=T|||;VT=SNP
6	25121497	rs114089484	T	C	100	PASS	AC=31;AF=0.0061901;AN=5008;NS=2504;DP=18614;EAS_AF=0;AMR_AF=0.0058;AFR_AF=0.0023;EUR_AF=0.0239;SAS_AF=0;AA=T|||;VT=SNP
6	25121921	rs76703623	T	A	100	PASS	AC=73;AF=0.0145767;AN=5008;NS=2504;DP=16146;EAS_AF=0.0159;AMR_AF=0.0144;AFR_AF=0.0008;EUR_AF=0.0368;SAS_AF=0.0092;AA=T|||;VT=SNP
6	25121989	rs73386265	T	C	100	PASS	AC=314;AF=0.0626997;AN=5008;NS=2504;DP=15333;EAS_AF=0.0129;AMR_AF=0.0346;AFR_AF=0.1823;EUR_AF=0.0209;SAS_AF=0.0153;AA=t|||;VT=SNP
6	25121993	rs80240355	A	G	100	PASS	AC=142;AF=0.0283546;AN=5008;NS=2504;DP=15435;EAS_AF=0.0198;AMR_AF=0.0274;AFR_AF=0.0136;EUR_AF=0.0616;SAS_AF=0.0235;AA=A|||;VT=SNP
6	25122017	rs79924877	A	T	100	PASS	AC=142;AF=0.0283546;AN=5008;NS=2504;DP=14967;EAS_AF=0.0198;AMR_AF=0.0274;AFR_AF=0.0136;EUR_AF=0.0616;SAS_AF=0.0235;AA=A|||;VT=SNP
6	25122715	rs916539	G	T	100	PASS	AC=403;AF=0.0804712;AN=5008;NS=2504;DP=16516;EAS_AF=0.0198;AMR_AF=0.0533;AFR_AF=0.1793;EUR_AF=0.0616;SAS_AF=0.0481;AA=G|||;VT=SNP
6	25122737	rs302971	G	A	100	PASS	AC=4510;AF=0.900559;AN=5008;NS=2504;DP=16812;EAS_AF=0.9067;AMR_AF=0.8444;AFR_AF=0.9864;EUR_AF=0.8738;SAS_AF=0.8456;AA=A|||;VT=SNP
6	25122896	rs916538	C	G	100	PASS	AC=404;AF=0.0806709;AN=5008;NS=2504;DP=19514;EAS_AF=0.0198;AMR_AF=0.0548;AFR_AF=0.1793;EUR_AF=0.0616;SAS_AF=0.0481;AA=G|||;VT=SNP
6	25122932	rs916537	G	A	100	PASS	AC=403;AF=0.0804712;AN=5008;NS=2504;DP=20912;EAS_AF=0.0198;AMR_AF=0.0533;AFR_AF=0.1793;EUR_AF=0.0616;SAS_AF=0.0481;AA=G|||;VT=SNP
6	25123237	rs74832226	G	A	100	PASS	AC=133;AF=0.0265575;AN=5008;NS=2504;DP=19827;EAS_AF=0.0198;AMR_AF=0.0274;AFR_AF=0.0068;EUR_AF=0.0616;SAS_AF=0.0235;AA=G|||;VT=SNP
6	25123660	rs112438034	G	C	100	PASS	AC=403;AF=0.0804712;AN=5008;NS=2504;DP=19695;EAS_AF=0.0198;AMR_AF=0.0533;AFR_AF=0.1793;EUR_AF=0.0616;SAS_AF=0.0481;AA=G|||;VT=SNP
6	25123873	rs77216398	C	A	100	PASS	AC=61;AF=0.0121805;AN=5008;NS=2504;DP=22324;EAS_AF=0;AMR_AF=0.0072;AFR_AF=0.0234;EUR_AF=0.0239;SAS_AF=0.001;AA=C|||;VT=SNP
6	25124015	rs80304278	G	C	100	PASS	AC=142;AF=0.0283546;AN=5008;NS=2504;DP=22092;EAS_AF=0.0198;AMR_AF=0.0274;AFR_AF=0.0136;EUR_AF=0.0616;SAS_AF=0.0235;AA=G|||;VT=SNP
6	25124159	rs77929793	T	C	100	PASS	AC=133;AF=0.0265575;AN=5008;NS=2504;DP=21503;EAS_AF=0.0198;AMR_AF=0.0274;AFR_AF=0.0068;EUR_AF=0.0616;SAS_AF=0.0235;AA=T|||;VT=SNP
6	25125664	rs79200481	T	C	100	PASS	AC=73;AF=0.0145767;AN=5008;NS=2504;DP=16829;EAS_AF=0.002;AMR_AF=0.0086;AFR_AF=0.0015;EUR_AF=0.0378;SAS_AF=0.0256;AA=T|||;VT=SNP
6	25126041	rs302967	C	T	100	PASS	AC=1618;AF=0.323083;AN=5008;NS=2504;DP=20351;EAS_AF=0.1329;AMR_AF=0.2334;AFR_AF=0.7186;EUR_AF=0.2207;SAS_AF=0.1534;AA=T|||;VT=SNP
6	25126070	rs80024676	C	G	100	PASS	AC=133;AF=0.0265575;AN=5008;NS=2504;DP=20963;EAS_AF=0.0198;AMR_AF=0.0274;AFR_AF=0.0068;EUR_AF=0.0616;SAS_AF=0.0235;AA=C|||;VT=SNP
6	25126137	rs115645760	C	T	100	PASS	AC=628;AF=0.125399;AN=5008;NS=2504;DP=21887;EAS_AF=0.1121;AMR_AF=0.1196;AFR_AF=0.1702;EUR_AF=0.1233;SAS_AF=0.0849;AA=C|||;VT=SNP
6	25127139	rs2516576	G	A	100	PASS	AC=403;AF=0.0804712;AN=5008;NS=2504;DP=11763;EAS_AF=0.0198;AMR_AF=0.0533;AFR_AF=0.1793;EUR_AF=0.0616;SAS_AF=0.0481;AA=A|||;VT=SNP
6	25127176	rs302968	G	A	100	PASS	AC=1929;AF=0.385184;AN=5008;NS=2504;DP=12695;EAS_AF=0.1458;AMR_AF=0.268;AFR_AF=0.8994;EUR_AF=0.2416;SAS_AF=0.1677;AA=A|||;VT=SNP
6	25128137	rs78191298	A	G	100	PASS	AC=134;AF=0.0267572;AN=5008;NS=2504;DP=21643;EAS_AF=0.0198;AMR_AF=0.0288;AFR_AF=0.0068;EUR_AF=0.0616;SAS_AF=0.0235;AA=A|||;VT=SNP
6	25128201	rs302969	C	T	100	PASS	AC=1929;AF=0.385184;AN=5008;NS=2504;DP=20872;EAS_AF=0.1458;AMR_AF=0.268;AFR_AF=0.8994;EUR_AF=0.2416;SAS_AF=0.1677;AA=T|||;VT=SNP
6	25128433	rs302970	G	A	100	PASS	AC=1930;AF=0.385383;AN=5008;NS=2504;DP=20649;EAS_AF=0.1468;AMR_AF=0.268;AFR_AF=0.8994;EUR_AF=0.2416;SAS_AF=0.1677;AA=A|||;VT=SNP
6	25129032	rs74293273	A	G	100	PASS	AC=90;AF=0.0179712;AN=5008;NS=2504;DP=18850;EAS_AF=0.0129;AMR_AF=0.0187;AFR_AF=0.0234;EUR_AF=0.0179;SAS_AF=0.0153;AA=A|||;VT=SNP
6	25129077	rs77866267	C	T	100	PASS	AC=72;AF=0.014377;AN=5008;NS=2504;DP=19103;EAS_AF=0.003;AMR_AF=0.0346;AFR_AF=0.0008;EUR_AF=0.0378;SAS_AF=0.0061;AA=C|||;VT=SNP
6	25130251	rs111788200	G	A	100	PASS	AC=404;AF=0.0806709;AN=5008;NS=2504;DP=13830;EAS_AF=0.0198;AMR_AF=0.0533;AFR_AF=0.18;EUR_AF=0.0616;SAS_AF=0.0481;AA=G|||;VT=SNP
6	25131193	rs303026	C	T	100	PASS	AC=1151;AF=0.229832;AN=5008;NS=2504;DP=14977;EAS_AF=0.1161;AMR_AF=0.1686;AFR_AF=0.5242;EUR_AF=0.1461;SAS_AF=0.0787;AA=C|||;VT=SNP
6	25131573	rs1823184	G	T	100	PASS	AC=3246;AF=0.648163;AN=5008;NS=2504;DP=14461;EAS_AF=0.8343;AMR_AF=0.7478;AFR_AF=0.2844;EUR_AF=0.7197;SAS_AF=0.8037;AA=G|||;VT=SNP
6	25131645	rs143602240	C	T	100	PASS	AC=94;AF=0.01877;AN=5008;NS=2504;DP=14457;EAS_AF=0.0129;AMR_AF=0.0187;AFR_AF=0.0265;EUR_AF=0.0179;SAS_AF=0.0153;AA=C|||;VT=SNP
6	25132111	rs303025	C	T	100	PASS	AC=1957;AF=0.390775;AN=5008;NS=2504;DP=14355;EAS_AF=0.1696;AMR_AF=0.2666;AFR_AF=0.8986;EUR_AF=0.2376;SAS_AF=0.1779;AA=T|||;VT=SNP
6	25132226	rs141792358	C	T	100	PASS	AC=128;AF=0.0255591;AN=5008;NS=2504;DP=16403;EAS_AF=0.0337;AMR_AF=0.0231;AFR_AF=0.0008;EUR_AF=0.0527;SAS_AF=0.0245;AA=C|||;VT=SNP
6	25132266	rs116210692	G	A	100	PASS	AC=129;AF=0.0257588;AN=5008;NS=2504;DP=17184;EAS_AF=0.0337;AMR_AF=0.0231;AFR_AF=0.0008;EUR_AF=0.0527;SAS_AF=0.0256;AA=G|||;VT=SNP
6	25132710	rs9461106	C	A	100	PASS	AC=410;AF=0.081869;AN=5008;NS=2504;DP=14478;EAS_AF=0.0337;AMR_AF=0.0504;AFR_AF=0.18;EUR_AF=0.0537;SAS_AF=0.0501;AA=A|||;VT=SNP
6	25132998	rs58043457	C	G	100	PASS	AC=320;AF=0.0638978;AN=5008;NS=2504;DP=16936;EAS_AF=0.0129;AMR_AF=0.0346;AFR_AF=0.1868;EUR_AF=0.0209;SAS_AF=0.0153;AA=c|||;VT=SNP
6	25133000	rs9379721	C	T	100	PASS	AC=3258;AF=0.650559;AN=5008;NS=2504;DP=16519;EAS_AF=0.8343;AMR_AF=0.7507;AFR_AF=0.2859;EUR_AF=0.7266;SAS_AF=0.8047;AA=A|||;VT=SNP
6	25133075	rs303024	C	T	100	PASS	AC=1000;AF=0.199681;AN=5008;NS=2504;DP=3424;EAS_AF=0.123;AMR_AF=0.1527;AFR_AF=0.3775;EUR_AF=0.159;SAS_AF=0.1135;AA=C|||;VT=SNP
6	25134467	rs140441726	C	T	100	PASS	AC=77;AF=0.0153754;AN=5008;NS=2504;DP=16353;EAS_AF=0.005;AMR_AF=0.0115;AFR_AF=0;EUR_AF=0.0229;SAS_AF=0.0419;AA=C|||;VT=SNP
6	25134658	rs1838967	G	A	100	PASS	AC=3278;AF=0.654553;AN=5008;NS=2504;DP=16896;EAS_AF=0.8343;AMR_AF=0.7522;AFR_AF=0.3026;EUR_AF=0.7256;SAS_AF=0.8027;AA=G|||;VT=SNP
6	25135907	rs303023	C	A	100	PASS	AC=1957;AF=0.390775;AN=5008;NS=2504;DP=17347;EAS_AF=0.1687;AMR_AF=0.2666;AFR_AF=0.8986;EUR_AF=0.2386;SAS_AF=0.1779;AA=C|||;VT=SNP
6	25136194	rs2516577	C	T	100	PASS	AC=2938;AF=0.586661;AN=5008;NS=2504;DP=17729;EAS_AF=0.8224;AMR_AF=0.7161;AFR_AF=0.0991;EUR_AF=0.7048;SAS_AF=0.7894;AA=C|||;VT=SNP
6	25137304	rs116432071	C	A	100	PASS	AC=137;AF=0.0273562;AN=5008;NS=2504;DP=15895;EAS_AF=0.0337;AMR_AF=0.0231;AFR_AF=0.0068;EUR_AF=0.0537;SAS_AF=0.0245;AA=C|||;VT=SNP
6	25137401	rs303022	T	C	100	PASS	AC=1960;AF=0.391374;AN=5008;NS=2504;DP=14769;EAS_AF=0.1687;AMR_AF=0.2666;AFR_AF=0.8994;EUR_AF=0.2406;SAS_AF=0.1779;AA=C|||;VT=SNP
6	25137516	rs303020	G	C	100	PASS	AC=383;AF=0.0764776;AN=5008;NS=2504;DP=11194;EAS_AF=0.001;AMR_AF=0.0432;AFR_AF=0.2398;EUR_AF=0.0338;SAS_AF=0.001;AA=G|||;VT=SNP
6	25137746	rs77746120	T	G	100	PASS	AC=15;AF=0.00299521;AN=5008;NS=2504;DP=16970;EAS_AF=0;AMR_AF=0.0029;AFR_AF=0;EUR_AF=0.0119;SAS_AF=0.001;AA=T|||;VT=SNP
6	25137985	rs59778363	T	C	100	PASS	AC=723;AF=0.144369;AN=5008;NS=2504;DP=17496;EAS_AF=0.0466;AMR_AF=0.0807;AFR_AF=0.3616;EUR_AF=0.0785;SAS_AF=0.0644;AA=T|||;VT=SNP
6	25138153	rs57003751	T	C	100	PASS	AC=723;AF=0.144369;AN=5008;NS=2504;DP=17902;EAS_AF=0.0466;AMR_AF=0.0807;AFR_AF=0.3616;EUR_AF=0.0785;SAS_AF=0.0644;AA=C|||;VT=SNP
6	25138242	rs55851821	T	A	100	PASS	AC=572;AF=0.114217;AN=5008;NS=2504;DP=15370;EAS_AF=0.0129;AMR_AF=0.0576;AFR_AF=0.3472;EUR_AF=0.0209;SAS_AF=0.0399;AA=A|||;VT=SNP
6	25138627	rs2028973	C	T	100	PASS	AC=704;AF=0.140575;AN=5008;NS=2504;DP=18033;EAS_AF=0.121;AMR_AF=0.1282;AFR_AF=0.2141;EUR_AF=0.1272;SAS_AF=0.0838;AA=C|||;VT=SNP
6	25138643	rs75800218	T	C	100	PASS	AC=142;AF=0.0283546;AN=5008;NS=2504;DP=18509;EAS_AF=0.0337;AMR_AF=0.0231;AFR_AF=0.0076;EUR_AF=0.0577;SAS_AF=0.0245;AA=T|||;VT=SNP
6	25138663	rs6908916	C	T	100	PASS	AC=322;AF=0.0642971;AN=5008;NS=2504;DP=19379;EAS_AF=0.0129;AMR_AF=0.0346;AFR_AF=0.1891;EUR_AF=0.0199;SAS_AF=0.0153;AA=C|||;VT=SNP
6	25138723	rs303019	C	T	100	PASS	AC=2777;AF=0.554513;AN=5008;NS=2504;DP=20622;EAS_AF=0.4365;AMR_AF=0.5173;AFR_AF=0.9244;EUR_AF=0.4135;SAS_AF=0.3476;AA=T|||;VT=SNP
6	25139026	rs303018	C	T	100	PASS	AC=1809;AF=0.361222;AN=5008;NS=2504;DP=18701;EAS_AF=0.1349;AMR_AF=0.2435;AFR_AF=0.885;EUR_AF=0.1829;SAS_AF=0.1534;AA=T|||;VT=SNP
6	25139049	rs303017	G	T	100	PASS	AC=1584;AF=0.316294;AN=5008;NS=2504;DP=18396;EAS_AF=0.1349;AMR_AF=0.2219;AFR_AF=0.7269;EUR_AF=0.1819;SAS_AF=0.1534;AA=T|||;VT=SNP
6	25139464	rs303016	C	T	100	PASS	AC=1808;AF=0.361022;AN=5008;NS=2504;DP=19589;EAS_AF=0.1349;AMR_AF=0.2435;AFR_AF=0.8843;EUR_AF=0.1829;SAS_AF=0.1534;AA=T|||;VT=SNP
6	25139775	rs303015	C	T	100	PASS	AC=1800;AF=0.359425;AN=5008;NS=2504;DP=17392;EAS_AF=0.1339;AMR_AF=0.2421;AFR_AF=0.8797;EUR_AF=0.1829;SAS_AF=0.1534;AA=T|||;VT=SNP
6	25139805	rs28539031	A	G	100	PASS	AC=433;AF=0.0864617;AN=5008;NS=2504;DP=18327;EAS_AF=0.0139;AMR_AF=0.0461;AFR_AF=0.2474;EUR_AF=0.0209;SAS_AF=0.0399;AA=A|||;VT=SNP
6	25139813	rs116206789	G	C	100	PASS	AC=169;AF=0.033746;AN=5008;NS=2504;DP=18241;EAS_AF=0.0317;AMR_AF=0.0231;AFR_AF=0.0129;EUR_AF=0.0507;SAS_AF=0.0542;AA=G|||;VT=SNP
6	25140027	rs73386299	C	G	100	PASS	AC=445;AF=0.0888578;AN=5008;NS=2504;DP=12058;EAS_AF=0.0446;AMR_AF=0.049;AFR_AF=0.1967;EUR_AF=0.0676;SAS_AF=0.0389;AA=C|||;VT=SNP
6	25140084	rs113079400	T	C	100	PASS	AC=294;AF=0.0587061;AN=5008;NS=2504;DP=11012;EAS_AF=0.0129;AMR_AF=0.0288;AFR_AF=0.1725;EUR_AF=0.0179;SAS_AF=0.0153;AA=C|||;VT=SNP
6	25140405	rs9654578	G	A	100	PASS	AC=289;AF=0.0577077;AN=5008;NS=2504;DP=18141;EAS_AF=0.0129;AMR_AF=0.0288;AFR_AF=0.1687;EUR_AF=0.0179;SAS_AF=0.0153;AA=G|||;VT=SNP
6	25140852	rs303013	A	G	100	PASS	AC=4899;AF=0.978235;AN=5008;NS=2504;DP=16318;EAS_AF=0.9911;AMR_AF=0.9827;AFR_AF=0.997;EUR_AF=0.9483;SAS_AF=0.9673;AA=G|||;VT=SNP;EX_TARGET
6	25141224	rs3749873	T	C	100	PASS	AC=97;AF=0.019369;AN=5008;NS=2504;DP=20558;EAS_AF=0.0069;AMR_AF=0.0159;AFR_AF=0.0053;EUR_AF=0.0437;SAS_AF=0.0286;AA=T|||;VT=SNP
6	25141684	rs12198209	C	T	100	PASS	AC=1998;AF=0.398962;AN=5008;NS=2504;DP=17408;EAS_AF=0.4841;AMR_AF=0.3818;AFR_AF=0.0885;EUR_AF=0.5278;SAS_AF=0.6104;AA=C|||;VT=SNP
6	25142762	rs79813637	C	T	100	PASS	AC=46;AF=0.0091853;AN=5008;NS=2504;DP=18189;EAS_AF=0.001;AMR_AF=0.0101;AFR_AF=0.0015;EUR_AF=0.0268;SAS_AF=0.0092;AA=C|||;VT=SNP
6	25142888	rs9393618	G	A	100	PASS	AC=2932;AF=0.585463;AN=5008;NS=2504;DP=18067;EAS_AF=0.7907;AMR_AF=0.7032;AFR_AF=0.1634;EUR_AF=0.6799;SAS_AF=0.7638;AA=G|||;VT=SNP
6	25143122	rs56348140	G	A	100	PASS	AC=28;AF=0.00559105;AN=5008;NS=2504;DP=19569;EAS_AF=0.001;AMR_AF=0.0014;AFR_AF=0;EUR_AF=0.0229;SAS_AF=0.0031;AA=G|||;VT=SNP
6	25143203	rs9379722	A	G	100	PASS	AC=438;AF=0.0874601;AN=5008;NS=2504;DP=19021;EAS_AF=0.2063;AMR_AF=0.0576;AFR_AF=0.0015;EUR_AF=0.0795;SAS_AF=0.1104;AA=A|||;VT=SNP
6	25143246	rs77779412	T	G	100	PASS	AC=840;AF=0.167732;AN=5008;NS=2504;DP=17664;EAS_AF=0.1577;AMR_AF=0.1455;AFR_AF=0.2073;EUR_AF=0.1789;SAS_AF=0.1288;AA=T|||;VT=SNP
6	25143437	rs79970212	A	G	100	PASS	AC=267;AF=0.0533147;AN=5008;NS=2504;DP=20018;EAS_AF=0.0129;AMR_AF=0.0389;AFR_AF=0.1467;EUR_AF=0.0189;SAS_AF=0.0143;AA=A|||;VT=SNP
6	25143878	rs6923293	G	A	100	PASS	AC=741;AF=0.147963;AN=5008;NS=2504;DP=18783;EAS_AF=0.0456;AMR_AF=0.0807;AFR_AF=0.3517;EUR_AF=0.0775;SAS_AF=0.0982;AA=A|||;VT=SNP
6	25144242	rs34706906	C	T	100	PASS	AC=222;AF=0.0443291;AN=5008;NS=2504;DP=15254;EAS_AF=0.001;AMR_AF=0.0432;AFR_AF=0.0605;EUR_AF=0.1044;SAS_AF=0.0061;AA=c|||;VT=SNP
6	25144615	rs9356962	T	C	100	PASS	AC=355;AF=0.0708866;AN=5008;NS=2504;DP=17555;EAS_AF=0.0476;AMR_AF=0.0274;AFR_AF=0.1513;EUR_AF=0.0427;SAS_AF=0.046;AA=T|||;VT=SNP
6	25144744	rs9467421	G	A	100	PASS	AC=504;AF=0.100639;AN=5008;NS=2504;DP=16425;EAS_AF=0.0308;AMR_AF=0.0432;AFR_AF=0.2663;EUR_AF=0.0467;SAS_AF=0.045;AA=G|||;VT=SNP
6	25145007	rs2894038	C	A	100	PASS	AC=4854;AF=0.969249;AN=5008;NS=2504;DP=13532;EAS_AF=1;AMR_AF=0.9784;AFR_AF=0.9153;EUR_AF=0.9732;SAS_AF=1;AA=A|||;VT=SNP
6	25145288	rs115466250	G	T	100	PASS	AC=964;AF=0.192492;AN=5008;NS=2504;DP=11702;EAS_AF=0.2143;AMR_AF=0.2349;AFR_AF=0.2118;EUR_AF=0.1769;SAS_AF=0.1299;AA=G|||;VT=SNP
6	25145712	rs9379723	C	T	100	PASS	AC=985;AF=0.196685;AN=5008;NS=2504;DP=18569;EAS_AF=0.2143;AMR_AF=0.2363;AFR_AF=0.2148;EUR_AF=0.1958;SAS_AF=0.1268;AA=C|||;VT=SNP
6	25146494	rs59401719	G	A	100	PASS	AC=131;AF=0.0261581;AN=5008;NS=2504;DP=13230;EAS_AF=0.0575;AMR_AF=0.0202;AFR_AF=0.0008;EUR_AF=0.0288;SAS_AF=0.0297;AA=G|||;VT=SNP
6	25147492	rs6899492	C	T	100	PASS	AC=414;AF=0.0826677;AN=5008;NS=2504;DP=19941;EAS_AF=0;AMR_AF=0.0303;AFR_AF=0.2587;EUR_AF=0.006;SAS_AF=0.046;AA=T|||;VT=SNP
6	25147518	rs4712888	C	T	100	PASS	AC=4522;AF=0.902955;AN=5008;NS=2504;DP=20392;EAS_AF=0.998;AMR_AF=0.9236;AFR_AF=0.7201;EUR_AF=0.9414;SAS_AF=0.998;AA=T|||;VT=SNP
6	25147921	rs115372383	C	T	100	PASS	AC=160;AF=0.0319489;AN=5008;NS=2504;DP=21106;EAS_AF=0.002;AMR_AF=0.0159;AFR_AF=0.0567;EUR_AF=0.0298;SAS_AF=0.0429;AA=C|||;VT=SNP
6	25148011	rs6456651	A	C	100	PASS	AC=4361;AF=0.870807;AN=5008;NS=2504;DP=19850;EAS_AF=0.996;AMR_AF=0.9078;AFR_AF=0.6626;EUR_AF=0.9115;SAS_AF=0.955;AA=C|||;VT=SNP
6	25148056	rs77078042	C	T	100	PASS	AC=297;AF=0.0593051;AN=5008;NS=2504;DP=18654;EAS_AF=0.002;AMR_AF=0.036;AFR_AF=0.1808;EUR_AF=0.0288;SAS_AF=0.002;AA=C|||;VT=SNP
6	25148402	rs9379726	C	A	100	PASS	AC=977;AF=0.195088;AN=5008;NS=2504;DP=15696;EAS_AF=0.2153;AMR_AF=0.2349;AFR_AF=0.2141;EUR_AF=0.1909;SAS_AF=0.1247;AA=C|||;VT=SNP
6	25148434	rs114532092	T	C	100	PASS	AC=45;AF=0.00898562;AN=5008;NS=2504;DP=16132;EAS_AF=0;AMR_AF=0.0187;AFR_AF=0.0008;EUR_AF=0.0288;SAS_AF=0.002;AA=T|||;VT=SNP
6	25148497	rs116460689	G	A	100	PASS	AC=45;AF=0.00898562;AN=5008;NS=2504;DP=15896;EAS_AF=0;AMR_AF=0.0187;AFR_AF=0.0008;EUR_AF=0.0288;SAS_AF=0.002;AA=G|||;VT=SNP
6	25148560	rs79738691	A	G	100	PASS	AC=297;AF=0.0593051;AN=5008;NS=2504;DP=15667;EAS_AF=0.002;AMR_AF=0.036;AFR_AF=0.1808;EUR_AF=0.0288;SAS_AF=0.002;AA=A|||;VT=SNP
6	25148604	rs145143102	G	A	100	PASS	AC=162;AF=0.0323482;AN=5008;NS=2504;DP=16504;EAS_AF=0.002;AMR_AF=0.0159;AFR_AF=0.0582;EUR_AF=0.0298;SAS_AF=0.0429;AA=G|||;VT=SNP
6	25148966	rs12663706	C	G	100	PASS	AC=1057;AF=0.211062;AN=5008;NS=2504;DP=17682;EAS_AF=0.2232;AMR_AF=0.2478;AFR_AF=0.2156;EUR_AF=0.2286;SAS_AF=0.1483;AA=C|||;VT=SNP
6	25148985	rs79925476	A	G	100	PASS	AC=54;AF=0.0107827;AN=5008;NS=2504;DP=17777;EAS_AF=0;AMR_AF=0.0259;AFR_AF=0.0068;EUR_AF=0.0268;SAS_AF=0;AA=A|||;VT=SNP
6	25149045	rs7748381	C	T	100	PASS	AC=1423;AF=0.284145;AN=5008;NS=2504;DP=16943;EAS_AF=0.2143;AMR_AF=0.268;AFR_AF=0.497;EUR_AF=0.1978;SAS_AF=0.1687;AA=T|||;VT=SNP
6	25149320	rs73388127	C	G	100	PASS	AC=315;AF=0.0628994;AN=5008;NS=2504;DP=17678;EAS_AF=0;AMR_AF=0.0231;AFR_AF=0.1891;EUR_AF=0.006;SAS_AF=0.044;AA=C|||;VT=SNP
6	25149679	rs114531342	T	C	100	PASS	AC=66;AF=0.0131789;AN=5008;NS=2504;DP=18292;EAS_AF=0.003;AMR_AF=0.0173;AFR_AF=0.003;EUR_AF=0.0179;SAS_AF=0.0297;AA=T|||;VT=SNP
6	25149867	rs79223844	A	G	100	PASS	AC=177;AF=0.0353435;AN=5008;NS=2504;DP=19699;EAS_AF=0.002;AMR_AF=0.0231;AFR_AF=0.0968;EUR_AF=0.0288;SAS_AF=0.002;AA=A|||;VT=SNP
6	25150190	rs77559237	A	G	100	PASS	AC=54;AF=0.0107827;AN=5008;NS=2504;DP=18872;EAS_AF=0;AMR_AF=0.0259;AFR_AF=0.0068;EUR_AF=0.0268;SAS_AF=0;AA=A|||;VT=SNP
6	25151031	rs6922783	C	A	100	PASS	AC=3122;AF=0.623403;AN=5008;NS=2504;DP=18543;EAS_AF=0.7728;AMR_AF=0.6455;AFR_AF=0.3517;EUR_AF=0.6809;SAS_AF=0.7618;AA=C|||;VT=SNP
6	25151200	rs7759688	G	A	100	PASS	AC=150;AF=0.0299521;AN=5008;NS=2504;DP=19173;EAS_AF=0.002;AMR_AF=0.0173;AFR_AF=0.0794;EUR_AF=0.0288;SAS_AF=0.002;AA=G|||;VT=SNP
6	25151421	rs9356963	A	G	100	PASS	AC=2930;AF=0.585064;AN=5008;NS=2504;DP=20934;EAS_AF=0.7817;AMR_AF=0.6383;AFR_AF=0.1604;EUR_AF=0.7137;SAS_AF=0.7863;AA=A|||;VT=SNP
6	25151450	rs7741883	T	A	100	PASS	AC=4455;AF=0.889577;AN=5008;NS=2504;DP=21081;EAS_AF=0.998;AMR_AF=0.9222;AFR_AF=0.7012;EUR_AF=0.9404;SAS_AF=0.9571;AA=A|||;VT=SNP
6	25152575	rs77585750	A	G	100	PASS	AC=161;AF=0.0321486;AN=5008;NS=2504;DP=19787;EAS_AF=0.002;AMR_AF=0.0159;AFR_AF=0.0575;EUR_AF=0.0298;SAS_AF=0.0429;AA=a|||;VT=SNP
6	25152674	rs6941417	G	A	100	PASS	AC=975;AF=0.194688;AN=5008;NS=2504;DP=18603;EAS_AF=0.2143;AMR_AF=0.2349;AFR_AF=0.2133;EUR_AF=0.1918;SAS_AF=0.1237;AA=G|||;VT=SNP
6	25152837	rs6902503	C	T	100	PASS	AC=4819;AF=0.96226;AN=5008;NS=2504;DP=18061;EAS_AF=1;AMR_AF=0.9597;AFR_AF=0.9009;EUR_AF=0.9702;SAS_AF=1;AA=T|||;VT=SNP
6	25153052	rs114546893	T	C	100	PASS	AC=45;AF=0.00898562;AN=5008;NS=2504;DP=18869;EAS_AF=0;AMR_AF=0.0187;AFR_AF=0.0008;EUR_AF=0.0288;SAS_AF=0.002;AA=T|||;VT=SNP
6	25153110	rs116497947	G	A	100	PASS	AC=162;AF=0.0323482;AN=5008;NS=2504;DP=19204;EAS_AF=0.002;AMR_AF=0.0159;AFR_AF=0.0582;EUR_AF=0.0298;SAS_AF=0.0429;AA=G|||;VT=SNP
6	25153166	rs6903070	A	T	100	PASS	AC=4433;AF=0.885184;AN=5008;NS=2504;DP=18476;EAS_AF=0.998;AMR_AF=0.9207;AFR_AF=0.6853;EUR_AF=0.9404;SAS_AF=0.9571;AA=T|||;VT=SNP
6	25153168	rs6925861	T	G	100	PASS	AC=4433;AF=0.885184;AN=5008;NS=2504;DP=18458;EAS_AF=0.998;AMR_AF=0.9207;AFR_AF=0.6853;EUR_AF=0.9404;SAS_AF=0.9571;AA=G|||;VT=SNP
6	25153218	rs77233622	A	G	100	PASS	AC=181;AF=0.0361422;AN=5008;NS=2504;DP=17867;EAS_AF=0.002;AMR_AF=0.0216;AFR_AF=0.1006;EUR_AF=0.0288;SAS_AF=0.002;AA=A|||;VT=SNP
6	25153966	rs4712889	T	C	100	PASS	AC=2942;AF=0.58746;AN=5008;NS=2504;DP=14946;EAS_AF=0.7827;AMR_AF=0.6427;AFR_AF=0.1649;EUR_AF=0.7147;SAS_AF=0.7873;AA=T|||;VT=SNP
6	25154396	rs11752102	A	G	100	PASS	AC=974;AF=0.194489;AN=5008;NS=2504;DP=17683;EAS_AF=0.2143;AMR_AF=0.2349;AFR_AF=0.2141;EUR_AF=0.1909;SAS_AF=0.1227;AA=A|||;VT=SNP
6	25154462	rs9461112	G	C	100	PASS	AC=4421;AF=0.882788;AN=5008;NS=2504;DP=18631;EAS_AF=0.998;AMR_AF=0.9207;AFR_AF=0.6762;EUR_AF=0.9404;SAS_AF=0.9571;AA=C|||;VT=SNP
6	25155141	rs75709310	A	G	100	PASS	AC=972;AF=0.194089;AN=5008;NS=2504;DP=16857;EAS_AF=0.2133;AMR_AF=0.2334;AFR_AF=0.2141;EUR_AF=0.1909;SAS_AF=0.1227;AA=A|||;VT=SNP
6	25155207	rs6456652	G	A	100	PASS	AC=4753;AF=0.949081;AN=5008;NS=2504;DP=18377;EAS_AF=1;AMR_AF=0.9481;AFR_AF=0.8585;EUR_AF=0.9682;SAS_AF=1;AA=A|||;VT=SNP
6	25155241	rs78684913	A	C	100	PASS	AC=17;AF=0.00339457;AN=5008;NS=2504;DP=18408;EAS_AF=0.001;AMR_AF=0.0058;AFR_AF=0.0008;EUR_AF=0.0109;SAS_AF=0;AA=A|||;VT=SNP
6	25155282	rs6456653	C	G	100	PASS	AC=4352;AF=0.86901;AN=5008;NS=2504;DP=17803;EAS_AF=0.998;AMR_AF=0.9092;AFR_AF=0.6316;EUR_AF=0.9384;SAS_AF=0.9571;AA=G|||;VT=SNP
6	25155329	rs6915489	C	G	100	PASS	AC=3145;AF=0.627995;AN=5008;NS=2504;DP=18093;EAS_AF=0.7827;AMR_AF=0.6499;AFR_AF=0.3132;EUR_AF=0.7177;SAS_AF=0.7863;AA=C|||;VT=SNP
6	25155445	rs9366606	C	T	100	PASS	AC=971;AF=0.19389;AN=5008;NS=2504;DP=20411;EAS_AF=0.2133;AMR_AF=0.2334;AFR_AF=0.2133;EUR_AF=0.1909;SAS_AF=0.1227;AA=T|||;VT=SNP
6	25155549	rs79939406	G	A	100	PASS	AC=156;AF=0.0311502;AN=5008;NS=2504;DP=19650;EAS_AF=0.002;AMR_AF=0.0173;AFR_AF=0.0847;EUR_AF=0.0278;SAS_AF=0.002;AA=G|||;VT=SNP
6	25155888	rs72826383	C	T	100	PASS	AC=266;AF=0.053115;AN=5008;NS=2504;DP=20468;EAS_AF=0.004;AMR_AF=0.0764;AFR_AF=0.0061;EUR_AF=0.1392;SAS_AF=0.0624;AA=C|||;VT=SNP
6	25156061	rs12209941	G	A	100	PASS	AC=339;AF=0.0676917;AN=5008;NS=2504;DP=19440;EAS_AF=0.1716;AMR_AF=0.0245;AFR_AF=0.0015;EUR_AF=0.0497;SAS_AF=0.0992;AA=G|||;VT=SNP
6	25156197	rs7739830	T	C	100	PASS	AC=4424;AF=0.883387;AN=5008;NS=2504;DP=22045;EAS_AF=0.998;AMR_AF=0.9135;AFR_AF=0.6838;EUR_AF=0.9384;SAS_AF=0.9571;AA=C|||;VT=SNP
6	25157024	rs145192193	T	A	100	PASS	AC=22;AF=0.00439297;AN=5008;NS=2504;DP=21951;EAS_AF=0;AMR_AF=0.0101;AFR_AF=0;EUR_AF=0.0129;SAS_AF=0.002;AA=T|||;VT=SNP
6	25157508	rs1900552	A	T	100	PASS	AC=4355;AF=0.869609;AN=5008;NS=2504;DP=18447;EAS_AF=0.998;AMR_AF=0.9092;AFR_AF=0.6339;EUR_AF=0.9384;SAS_AF=0.9571;AA=T|||;VT=SNP
6	25157571	rs1900553	A	G	100	PASS	AC=4332;AF=0.865016;AN=5008;NS=2504;DP=18314;EAS_AF=0.998;AMR_AF=0.9078;AFR_AF=0.6172;EUR_AF=0.9384;SAS_AF=0.9571;AA=G|||;VT=SNP
6	25157617	rs1900554	T	C	100	PASS	AC=982;AF=0.196086;AN=5008;NS=2504;DP=17925;EAS_AF=0.2133;AMR_AF=0.2363;AFR_AF=0.2148;EUR_AF=0.1958;SAS_AF=0.1247;AA=T|||;VT=SNP
6	25157674	rs6928303	C	T	100	PASS	AC=169;AF=0.033746;AN=5008;NS=2504;DP=17765;EAS_AF=0.002;AMR_AF=0.0216;AFR_AF=0.0923;EUR_AF=0.0278;SAS_AF=0.002;AA=C|||;VT=SNP
6	25157902	rs114354133	G	A	100	PASS	AC=161;AF=0.0321486;AN=5008;NS=2504;DP=19975;EAS_AF=0.004;AMR_AF=0.0173;AFR_AF=0.0802;EUR_AF=0.0308;SAS_AF=0.0082;AA=G|||;VT=SNP
6	25158345	rs1813886	A	G	100	PASS	AC=4356;AF=0.869808;AN=5008;NS=2504;DP=19066;EAS_AF=0.998;AMR_AF=0.9092;AFR_AF=0.6346;EUR_AF=0.9384;SAS_AF=0.9571;AA=G|||;VT=SNP
6	25158487	rs9467427	C	T	100	PASS	AC=326;AF=0.0650958;AN=5008;NS=2504;DP=20033;EAS_AF=0.002;AMR_AF=0.0231;AFR_AF=0.1725;EUR_AF=0.0308;SAS_AF=0.0501;AA=C|||;VT=SNP
6	25158613	rs9348664	C	A	100	PASS	AC=972;AF=0.194089;AN=5008;NS=2504;DP=19481;EAS_AF=0.2133;AMR_AF=0.2334;AFR_AF=0.2133;EUR_AF=0.1918;SAS_AF=0.1227;AA=C|||;VT=SNP
6	25158628	rs138718393	G	A	100	PASS	AC=54;AF=0.0107827;AN=5008;NS=2504;DP=20030;EAS_AF=0;AMR_AF=0.0259;AFR_AF=0.0068;EUR_AF=0.0268;SAS_AF=0;AA=G|||;VT=SNP
6	25159122	rs147459734	G	A	100	PASS	AC=157;AF=0.0313498;AN=5008;NS=2504;DP=21119;EAS_AF=0.002;AMR_AF=0.0173;AFR_AF=0.0847;EUR_AF=0.0288;SAS_AF=0.002;AA=G|||;VT=SNP
6	25159527	rs148672910	G	A	100	PASS	AC=49;AF=0.00978435;AN=5008;NS=2504;DP=21619;EAS_AF=0.006;AMR_AF=0.013;AFR_AF=0.0008;EUR_AF=0.0199;SAS_AF=0.0133;AA=G|||;VT=SNP
6	25159681	rs9356964	A	G	100	PASS	AC=1058;AF=0.211262;AN=5008;NS=2504;DP=21907;EAS_AF=0.2242;AMR_AF=0.2478;AFR_AF=0.2156;EUR_AF=0.2286;SAS_AF=0.1483;AA=A|||;VT=SNP
6	25159705	rs2394371	T	C	100	PASS	AC=4451;AF=0.888778;AN=5008;NS=2504;DP=21513;EAS_AF=0.998;AMR_AF=0.9121;AFR_AF=0.6732;EUR_AF=0.9404;SAS_AF=0.998;AA=C|||;VT=SNP
6	25161454	rs7747407	G	A	100	PASS	AC=4220;AF=0.842652;AN=5008;NS=2504;DP=19098;EAS_AF=0.996;AMR_AF=0.8919;AFR_AF=0.5658;EUR_AF=0.9095;SAS_AF=0.955;AA=A|||;VT=SNP
6	25161779	rs2100114	C	T	100	PASS	AC=4745;AF=0.947484;AN=5008;NS=2504;DP=18380;EAS_AF=1;AMR_AF=0.9481;AFR_AF=0.8525;EUR_AF=0.9682;SAS_AF=1;AA=T|||;VT=SNP
6	25164469	rs10806999	C	T	100	PASS	AC=3067;AF=0.61242;AN=5008;NS=2504;DP=11023;EAS_AF=0.7708;AMR_AF=0.6326;AFR_AF=0.2859;EUR_AF=0.6759;SAS_AF=0.8108;AA=T|||;VT=SNP
6	25164915	rs10946752	G	A	100	PASS	AC=2852;AF=0.569489;AN=5008;NS=2504;DP=13431;EAS_AF=0.7738;AMR_AF=0.6254;AFR_AF=0.152;EUR_AF=0.6769;SAS_AF=0.773;AA=G|||;VT=SNP
6	25165354	rs7740185	G	T	100	PASS	AC=1511;AF=0.301717;AN=5008;NS=2504;DP=14799;EAS_AF=0.2083;AMR_AF=0.2925;AFR_AF=0.5;EUR_AF=0.2634;SAS_AF=0.1759;AA=T|||;VT=SNP
6	25165442	rs9356966	G	A	100	PASS	AC=3293;AF=0.657548;AN=5008;NS=2504;DP=15818;EAS_AF=0.7917;AMR_AF=0.6542;AFR_AF=0.3964;EUR_AF=0.7078;SAS_AF=0.8231;AA=A|||;VT=SNP
6	25165762	rs112340774	A	C	100	PASS	AC=49;AF=0.00978435;AN=5008;NS=2504;DP=16783;EAS_AF=0.002;AMR_AF=0.0159;AFR_AF=0;EUR_AF=0.0209;SAS_AF=0.0153;AA=A|||;VT=SNP
6	25166010	rs12198996	T	C	100	PASS	AC=379;AF=0.0756789;AN=5008;NS=2504;DP=18160;EAS_AF=0.1756;AMR_AF=0.0418;AFR_AF=0.0023;EUR_AF=0.0557;SAS_AF=0.1166;AA=T|||;VT=SNP
6	25166175	rs114928982	C	T	100	PASS	AC=51;AF=0.0101837;AN=5008;NS=2504;DP=19768;EAS_AF=0;AMR_AF=0.0259;AFR_AF=0.0045;EUR_AF=0.0268;SAS_AF=0;AA=C|||;VT=SNP
6	25166439	rs45617632	A	G	100	PASS	AC=51;AF=0.0101837;AN=5008;NS=2504;DP=20074;EAS_AF=0;AMR_AF=0.0259;AFR_AF=0.0045;EUR_AF=0.0268;SAS_AF=0;AA=A|||;VT=SNP
6	25166568	rs6907841	C	T	100	PASS	AC=4513;AF=0.901158;AN=5008;NS=2504;DP=19756;EAS_AF=0.998;AMR_AF=0.9496;AFR_AF=0.7126;EUR_AF=0.9672;SAS_AF=0.954;AA=T|||;VT=SNP
6	25166598	rs45546139	A	G	100	PASS	AC=151;AF=0.0301518;AN=5008;NS=2504;DP=18884;EAS_AF=0.002;AMR_AF=0.0173;AFR_AF=0.0802;EUR_AF=0.0288;SAS_AF=0.002;AA=A|||;VT=SNP
6	25167007	rs2394373	A	G	100	PASS	AC=4589;AF=0.916334;AN=5008;NS=2504;DP=15181;EAS_AF=0.9563;AMR_AF=0.9308;AFR_AF=0.8351;EUR_AF=0.9235;SAS_AF=0.9673;AA=G|||;VT=SNP
6	25167353	rs77301715	C	G	100	PASS	AC=192;AF=0.0383387;AN=5008;NS=2504;DP=16572;EAS_AF=0.002;AMR_AF=0.0202;AFR_AF=0.1097;EUR_AF=0.0288;SAS_AF=0.002;AA=G|||;VT=SNP
6	25167537	rs67294720	G	A	100	PASS	AC=1308;AF=0.261182;AN=5008;NS=2504;DP=18454;EAS_AF=0.3899;AMR_AF=0.3314;AFR_AF=0.1089;EUR_AF=0.2475;SAS_AF=0.2986;AA=G|||;VT=SNP
6	25167777	rs74854614	C	T	100	PASS	AC=51;AF=0.0101837;AN=5008;NS=2504;DP=19194;EAS_AF=0;AMR_AF=0.0259;AFR_AF=0.0045;EUR_AF=0.0268;SAS_AF=0;AA=G|||;VT=SNP
6	25167904	rs7755384	C	T	100	PASS	AC=4429;AF=0.884385;AN=5008;NS=2504;DP=20066;EAS_AF=0.999;AMR_AF=0.9294;AFR_AF=0.6558;EUR_AF=0.9632;SAS_AF=0.9622;AA=T|||;VT=SNP
6	25167930	rs72826385	C	G	100	PASS	AC=26;AF=0.00519169;AN=5008;NS=2504;DP=20094;EAS_AF=0;AMR_AF=0;AFR_AF=0.0008;EUR_AF=0.0229;SAS_AF=0.002;AA=C|||;VT=SNP
6	25168836	rs59104926	G	A	100	PASS	AC=186;AF=0.0371406;AN=5008;NS=2504;DP=19492;EAS_AF=0.002;AMR_AF=0.0202;AFR_AF=0.1051;EUR_AF=0.0288;SAS_AF=0.002;AA=G|||;VT=SNP
6	25169005	rs75400599	G	C	100	PASS	AC=51;AF=0.0101837;AN=5008;NS=2504;DP=20017;EAS_AF=0;AMR_AF=0.0259;AFR_AF=0.0045;EUR_AF=0.0268;SAS_AF=0;AA=G|||;VT=SNP
6	25169786	rs16890179	T	C	100	PASS	AC=1025;AF=0.204673;AN=5008;NS=2504;DP=17018;EAS_AF=0.2183;AMR_AF=0.2464;AFR_AF=0.2103;EUR_AF=0.2296;SAS_AF=0.1278;AA=T|||;VT=SNP
6	25169926	rs9379728	A	T	100	PASS	AC=1323;AF=0.264177;AN=5008;NS=2504;DP=17648;EAS_AF=0.3978;AMR_AF=0.3314;AFR_AF=0.1112;EUR_AF=0.2515;SAS_AF=0.2986;AA=A|||;VT=SNP
6	25170013	rs77831243	T	C	100	PASS	AC=30;AF=0.00599042;AN=5008;NS=2504;DP=19364;EAS_AF=0;AMR_AF=0.0159;AFR_AF=0.0008;EUR_AF=0.0159;SAS_AF=0.002;AA=T|||;VT=SNP
6	25170291	rs148028610	C	T	100	PASS	AC=44;AF=0.00878594;AN=5008;NS=2504;DP=17519;EAS_AF=0;AMR_AF=0.013;AFR_AF=0;EUR_AF=0.0328;SAS_AF=0.002;AA=C|||;VT=SNP
6	25170501	rs12529629	A	G	100	PASS	AC=2441;AF=0.48742;AN=5008;NS=2504;DP=20088;EAS_AF=0.6141;AMR_AF=0.5793;AFR_AF=0.3616;EUR_AF=0.4841;SAS_AF=0.4652;AA=G|||;VT=SNP
6	25170568	rs78696919	G	A	100	PASS	AC=110;AF=0.0219649;AN=5008;NS=2504;DP=18240;EAS_AF=0;AMR_AF=0.0288;AFR_AF=0.028;EUR_AF=0.0268;SAS_AF=0.0266;AA=G|||;VT=SNP
6	25170668	rs73388146	G	A	100	PASS	AC=460;AF=0.091853;AN=5008;NS=2504;DP=17860;EAS_AF=0.001;AMR_AF=0.0634;AFR_AF=0.2458;EUR_AF=0.0596;SAS_AF=0.0307;AA=G|||;VT=SNP
6	25171526	rs79207397	T	C	100	PASS	AC=110;AF=0.0219649;AN=5008;NS=2504;DP=19461;EAS_AF=0.001;AMR_AF=0.0101;AFR_AF=0.0567;EUR_AF=0.0249;SAS_AF=0.002;AA=T|||;VT=SNP
6	25172034	rs6910965	C	G	100	PASS	AC=3784;AF=0.755591;AN=5008;NS=2504;DP=21249;EAS_AF=0.8006;AMR_AF=0.7911;AFR_AF=0.5946;EUR_AF=0.7823;SAS_AF=0.8742;AA=C|||;VT=SNP
6	25172495	rs10946753	C	T	100	PASS	AC=1239;AF=0.247404;AN=5008;NS=2504;DP=19414;EAS_AF=0.376;AMR_AF=0.2622;AFR_AF=0.0764;EUR_AF=0.2903;SAS_AF=0.2914;AA=C|||;VT=SNP
6	25172641	rs9467434	G	T	100	PASS	AC=3723;AF=0.743411;AN=5008;NS=2504;DP=19122;EAS_AF=0.7659;AMR_AF=0.7176;AFR_AF=0.8351;EUR_AF=0.6461;SAS_AF=0.7147;AA=T|||;VT=SNP
6	25172912	rs10807000	A	G	100	PASS	AC=3002;AF=0.599441;AN=5008;NS=2504;DP=17688;EAS_AF=0.6359;AMR_AF=0.6628;AFR_AF=0.5136;EUR_AF=0.6551;SAS_AF=0.5757;AA=G|||;VT=SNP
6	25173135	rs111332255	G	A	100	PASS	AC=89;AF=0.0177716;AN=5008;NS=2504;DP=19671;EAS_AF=0.004;AMR_AF=0.0216;AFR_AF=0.0318;EUR_AF=0.0209;SAS_AF=0.0072;AA=g|||;VT=SNP
6	25174070	rs1986731	T	C	100	PASS	AC=706;AF=0.140974;AN=5008;NS=2504;DP=19930;EAS_AF=0.0119;AMR_AF=0.1081;AFR_AF=0.3533;EUR_AF=0.1074;SAS_AF=0.045;AA=T|||;VT=SNP
6	25174148	rs1815094	G	A	100	PASS	AC=3942;AF=0.787141;AN=5008;NS=2504;DP=20077;EAS_AF=0.6885;AMR_AF=0.8545;AFR_AF=0.8616;EUR_AF=0.8509;SAS_AF=0.6748;AA=A|||;VT=SNP
6	25174645	rs7452710	G	T	100	PASS	AC=2999;AF=0.598842;AN=5008;NS=2504;DP=17442;EAS_AF=0.6587;AMR_AF=0.7147;AFR_AF=0.3994;EUR_AF=0.7187;SAS_AF=0.6012;AA=G|||;VT=SNP
6	25174710	rs1880276	C	G	100	PASS	AC=818;AF=0.163339;AN=5008;NS=2504;DP=16598;EAS_AF=0.0169;AMR_AF=0.1297;AFR_AF=0.3979;EUR_AF=0.1312;SAS_AF=0.0542;AA=C|||;VT=SNP
6	25175316	rs2328848	G	A	100	PASS	AC=1433;AF=0.286142;AN=5008;NS=2504;DP=18040;EAS_AF=0.4147;AMR_AF=0.4251;AFR_AF=0.0651;EUR_AF=0.3042;SAS_AF=0.3354;AA=G|||;VT=SNP
6	25175785	rs4346843	A	C	100	PASS	AC=2966;AF=0.592252;AN=5008;NS=2504;DP=17010;EAS_AF=0.6577;AMR_AF=0.7046;AFR_AF=0.3994;EUR_AF=0.7018;SAS_AF=0.593;AA=A|||;VT=SNP
6	25176145	rs7752388	T	C	100	PASS	AC=2978;AF=0.594649;AN=5008;NS=2504;DP=17248;EAS_AF=0.6558;AMR_AF=0.7046;AFR_AF=0.4107;EUR_AF=0.7008;SAS_AF=0.593;AA=T|||;VT=SNP
6	25176617	rs75231683	G	A	100	PASS	AC=21;AF=0.00419329;AN=5008;NS=2504;DP=17114;EAS_AF=0;AMR_AF=0.0101;AFR_AF=0;EUR_AF=0.0139;SAS_AF=0;AA=G|||;VT=SNP
6	25177024	rs79581740	T	C	100	PASS	AC=489;AF=0.0976438;AN=5008;NS=2504;DP=18814;EAS_AF=0.0893;AMR_AF=0.0793;AFR_AF=0.1067;EUR_AF=0.0944;SAS_AF=0.1104;AA=T|||;VT=SNP
6	25177508	rs6942227	A	G	100	PASS	AC=313;AF=0.0625;AN=5008;NS=2504;DP=17287;EAS_AF=0.0119;AMR_AF=0.0749;AFR_AF=0.0696;EUR_AF=0.1074;SAS_AF=0.0501;AA=A|||;VT=SNP
6	25177722	rs6899989	G	A	100	PASS	AC=699;AF=0.139577;AN=5008;NS=2504;DP=16557;EAS_AF=0.1032;AMR_AF=0.1643;AFR_AF=0.062;EUR_AF=0.2575;SAS_AF=0.1431;AA=G|||;VT=SNP
6	25177975	rs7743008	G	A	100	PASS	AC=2560;AF=0.511182;AN=5008;NS=2504;DP=17057;EAS_AF=0.5427;AMR_AF=0.5994;AFR_AF=0.4206;EUR_AF=0.5348;SAS_AF=0.5143;AA=G|||;VT=SNP
6	25178210	rs55825050	G	A	100	PASS	AC=740;AF=0.147764;AN=5008;NS=2504;DP=16764;EAS_AF=0.1379;AMR_AF=0.1671;AFR_AF=0.0681;EUR_AF=0.2545;SAS_AF=0.1421;AA=G|||;VT=SNP
6	25178990	rs13198274	A	C	100	PASS	AC=821;AF=0.163938;AN=5008;NS=2504;DP=17849;EAS_AF=0.1587;AMR_AF=0.1988;AFR_AF=0.0507;EUR_AF=0.2982;SAS_AF=0.1595;AA=A|||;VT=SNP
6	25179093	rs7748632	G	A	100	PASS	AC=2121;AF=0.423522;AN=5008;NS=2504;DP=17758;EAS_AF=0.3115;AMR_AF=0.3977;AFR_AF=0.5061;EUR_AF=0.5537;SAS_AF=0.3119;AA=A|||;VT=SNP
6	25179107	rs13198544	C	T	100	PASS	AC=847;AF=0.169129;AN=5008;NS=2504;DP=17616;EAS_AF=0.1577;AMR_AF=0.1988;AFR_AF=0.0688;EUR_AF=0.2982;SAS_AF=0.1626;AA=c|||;VT=SNP
6	25179315	rs6456655	C	T	100	PASS	AC=2100;AF=0.419329;AN=5008;NS=2504;DP=17987;EAS_AF=0.3046;AMR_AF=0.3948;AFR_AF=0.4985;EUR_AF=0.5507;SAS_AF=0.3129;AA=T|||;VT=SNP
6	25179357	rs55916993	T	C	100	PASS	AC=786;AF=0.156949;AN=5008;NS=2504;DP=18341;EAS_AF=0.1389;AMR_AF=0.1686;AFR_AF=0.1097;EUR_AF=0.2505;SAS_AF=0.135;AA=T|||;VT=SNP
6	25179473	rs13198939	A	G	100	PASS	AC=821;AF=0.163938;AN=5008;NS=2504;DP=18051;EAS_AF=0.1587;AMR_AF=0.1988;AFR_AF=0.0507;EUR_AF=0.2982;SAS_AF=0.1595;AA=A|||;VT=SNP
6	25180401	rs112306676	T	C	100	PASS	AC=64;AF=0.0127796;AN=5008;NS=2504;DP=15244;EAS_AF=0.004;AMR_AF=0.0216;AFR_AF=0.0053;EUR_AF=0.0278;SAS_AF=0.0102;AA=T|||;VT=SNP
6	25180540	rs7754410	C	G	100	PASS	AC=880;AF=0.175719;AN=5008;NS=2504;DP=15541;EAS_AF=0.2718;AMR_AF=0.134;AFR_AF=0.0825;EUR_AF=0.1581;SAS_AF=0.2505;AA=C|||;VT=SNP
6	25180546	rs75337380	T	G	100	PASS	AC=33;AF=0.00658946;AN=5008;NS=2504;DP=15535;EAS_AF=0.003;AMR_AF=0.013;AFR_AF=0.0023;EUR_AF=0.0169;SAS_AF=0.001;AA=T|||;VT=SNP
6	25181447	rs9358839	C	T	100	PASS	AC=2872;AF=0.573482;AN=5008;NS=2504;DP=15181;EAS_AF=0.5407;AMR_AF=0.5965;AFR_AF=0.6596;EUR_AF=0.4811;SAS_AF=0.5695;AA=C|||;VT=SNP
6	25181627	rs9379729	C	T	100	PASS	AC=1292;AF=0.257987;AN=5008;NS=2504;DP=17639;EAS_AF=0.3839;AMR_AF=0.3473;AFR_AF=0.0681;EUR_AF=0.175;SAS_AF=0.407;AA=C|||;VT=SNP
6	25181978	rs9461119	C	T	100	PASS	AC=3136;AF=0.626198;AN=5008;NS=2504;DP=18719;EAS_AF=0.5694;AMR_AF=0.6671;AFR_AF=0.6906;EUR_AF=0.5278;SAS_AF=0.6697;AA=T|||;VT=SNP
6	25182925	rs148149244	C	T	100	PASS	AC=82;AF=0.0163738;AN=5008;NS=2504;DP=19846;EAS_AF=0;AMR_AF=0.0159;AFR_AF=0.0303;EUR_AF=0.0308;SAS_AF=0;AA=C|||;VT=SNP
6	25183640	rs115578938	T	C	100	PASS	AC=80;AF=0.0159744;AN=5008;NS=2504;DP=22228;EAS_AF=0;AMR_AF=0.0159;AFR_AF=0.0287;EUR_AF=0.0308;SAS_AF=0;AA=T|||;VT=SNP
6	25184408	rs140595491	G	A	100	PASS	AC=181;AF=0.0361422;AN=5008;NS=2504;DP=20881;EAS_AF=0.0069;AMR_AF=0.0389;AFR_AF=0.0575;EUR_AF=0.0567;SAS_AF=0.0143;AA=G|||;VT=SNP
6	25184781	rs58333539	C	T	100	PASS	AC=1019;AF=0.203474;AN=5008;NS=2504;DP=20871;EAS_AF=0.1548;AMR_AF=0.2219;AFR_AF=0.1838;EUR_AF=0.3241;SAS_AF=0.1431;AA=C|||;VT=SNP
6	25185361	rs6938383	T	G	100	PASS	AC=3824;AF=0.763578;AN=5008;NS=2504;DP=21299;EAS_AF=0.8482;AMR_AF=0.7939;AFR_AF=0.6452;EUR_AF=0.7117;SAS_AF=0.8681;AA=G|||;VT=SNP
6	25185901	rs9393622	A	G	100	PASS	AC=3808;AF=0.760383;AN=5008;NS=2504;DP=19763;EAS_AF=0.8492;AMR_AF=0.7911;AFR_AF=0.6339;EUR_AF=0.7117;SAS_AF=0.8681;AA=G|||;VT=SNP
6	25185989	rs9467438	T	G	100	PASS	AC=1738;AF=0.347045;AN=5008;NS=2504;DP=19606;EAS_AF=0.4613;AMR_AF=0.4308;AFR_AF=0.1384;EUR_AF=0.2873;SAS_AF=0.5133;AA=T|||;VT=SNP
6	25186512	rs10498722	C	T	100	PASS	AC=371;AF=0.0740815;AN=5008;NS=2504;DP=17190;EAS_AF=0.0238;AMR_AF=0.0605;AFR_AF=0.1649;EUR_AF=0.0656;SAS_AF=0.0215;AA=T|||;VT=SNP
6	25186568	rs9295648	T	G	100	PASS	AC=3514;AF=0.701677;AN=5008;NS=2504;DP=16920;EAS_AF=0.8254;AMR_AF=0.7334;AFR_AF=0.5257;EUR_AF=0.6451;SAS_AF=0.8476;AA=T|||;VT=SNP
6	25187049	rs35624158	C	T	100	PASS	AC=840;AF=0.167732;AN=5008;NS=2504;DP=19351;EAS_AF=0.1508;AMR_AF=0.1744;AFR_AF=0.1195;EUR_AF=0.2823;SAS_AF=0.1278;AA=C|||;VT=SNP
6	25187291	rs117747836	A	T	100	PASS	AC=39;AF=0.00778754;AN=5008;NS=2504;DP=22621;EAS_AF=0.0089;AMR_AF=0.0086;AFR_AF=0.0008;EUR_AF=0.0149;SAS_AF=0.0082;AA=A|||;VT=SNP
6	25189192	rs4711080	A	C	100	PASS	AC=3719;AF=0.742612;AN=5008;NS=2504;DP=16429;EAS_AF=0.8482;AMR_AF=0.7723;AFR_AF=0.584;EUR_AF=0.7028;SAS_AF=0.8681;AA=C|||;VT=SNP
6	25189491	rs115883735	A	T	100	PASS	AC=19;AF=0.00379393;AN=5008;NS=2504;DP=20910;EAS_AF=0;AMR_AF=0.0086;AFR_AF=0;EUR_AF=0.0129;SAS_AF=0;AA=A|||;VT=SNP
6	25190544	rs36084063	T	C	100	PASS	AC=841;AF=0.167931;AN=5008;NS=2504;DP=17780;EAS_AF=0.1508;AMR_AF=0.1744;AFR_AF=0.121;EUR_AF=0.2823;SAS_AF=0.1268;AA=T|||;VT=SNP
6	25191039	rs76671369	G	C	100	PASS	AC=187;AF=0.0373403;AN=5008;NS=2504;DP=18792;EAS_AF=0.0069;AMR_AF=0.0389;AFR_AF=0.062;EUR_AF=0.0567;SAS_AF=0.0143;AA=G|||;VT=SNP
6	25191210	rs68094488	C	A	100	PASS	AC=674;AF=0.134585;AN=5008;NS=2504;DP=20835;EAS_AF=0.1508;AMR_AF=0.1556;AFR_AF=0.0091;EUR_AF=0.2783;SAS_AF=0.1247;AA=C|||;VT=SNP
6	25191427	rs6909365	G	A	100	PASS	AC=191;AF=0.038139;AN=5008;NS=2504;DP=20770;EAS_AF=0.0099;AMR_AF=0.0389;AFR_AF=0.0628;EUR_AF=0.0567;SAS_AF=0.0143;AA=G|||;VT=SNP
6	25191675	rs6456657	A	G	100	PASS	AC=3828;AF=0.764377;AN=5008;NS=2504;DP=19255;EAS_AF=0.8492;AMR_AF=0.7939;AFR_AF=0.6475;EUR_AF=0.7117;SAS_AF=0.8681;AA=G|||;VT=SNP
6	25191735	rs6456658	G	C	100	PASS	AC=3828;AF=0.764377;AN=5008;NS=2504;DP=19865;EAS_AF=0.8492;AMR_AF=0.7939;AFR_AF=0.6475;EUR_AF=0.7117;SAS_AF=0.8681;AA=C|||;VT=SNP
6	25192394	rs9358840	T	C	100	PASS	AC=1654;AF=0.330272;AN=5008;NS=2504;DP=17060;EAS_AF=0.3671;AMR_AF=0.2983;AFR_AF=0.2882;EUR_AF=0.3628;SAS_AF=0.3384;AA=T|||;VT=SNP
6	25193064	rs4144129	A	G	100	PASS	AC=3776;AF=0.753994;AN=5008;NS=2504;DP=19950;EAS_AF=0.8482;AMR_AF=0.7824;AFR_AF=0.6188;EUR_AF=0.7087;SAS_AF=0.8661;AA=G|||;VT=SNP
6	25193878	rs13202933	T	A	100	PASS	AC=845;AF=0.16873;AN=5008;NS=2504;DP=12784;EAS_AF=0.1508;AMR_AF=0.1758;AFR_AF=0.1203;EUR_AF=0.2853;SAS_AF=0.1278;AA=T|||;VT=SNP
6	25194107	rs2328864	G	C	100	PASS	AC=3785;AF=0.755791;AN=5008;NS=2504;DP=16298;EAS_AF=0.8492;AMR_AF=0.7911;AFR_AF=0.6195;EUR_AF=0.7087;SAS_AF=0.8671;AA=C|||;VT=SNP
6	25194261	rs80021880	T	C	100	PASS	AC=182;AF=0.0363419;AN=5008;NS=2504;DP=16385;EAS_AF=0.0069;AMR_AF=0.036;AFR_AF=0.0582;EUR_AF=0.0596;SAS_AF=0.0133;AA=T|||;VT=SNP
6	25194649	rs79070667	T	C	100	PASS	AC=182;AF=0.0363419;AN=5008;NS=2504;DP=18462;EAS_AF=0.0069;AMR_AF=0.036;AFR_AF=0.0582;EUR_AF=0.0596;SAS_AF=0.0133;AA=T|||;VT=SNP
6	25195517	rs78712602	C	T	100	PASS	AC=60;AF=0.0119808;AN=5008;NS=2504;DP=15842;EAS_AF=0;AMR_AF=0.0101;AFR_AF=0.0166;EUR_AF=0.0308;SAS_AF=0;AA=C|||;VT=SNP
6	25197737	rs77167448	T	C	100	PASS	AC=100;AF=0.0199681;AN=5008;NS=2504;DP=18394;EAS_AF=0.0069;AMR_AF=0.0202;AFR_AF=0.028;EUR_AF=0.0288;SAS_AF=0.0133;AA=T|||;VT=SNP
6	25198663	rs9393623	C	T	100	PASS	AC=1723;AF=0.34405;AN=5008;NS=2504;DP=14640;EAS_AF=0.4315;AMR_AF=0.4524;AFR_AF=0.1369;EUR_AF=0.2913;SAS_AF=0.5112;AA=C|||;VT=SNP
6	25198735	rs76152345	G	A	100	PASS	AC=84;AF=0.0167732;AN=5008;NS=2504;DP=19032;EAS_AF=0;AMR_AF=0.0159;AFR_AF=0.0318;EUR_AF=0.0308;SAS_AF=0;AA=G|||;VT=SNP
6	25199042	rs9393624	G	A	100	PASS	AC=3443;AF=0.6875;AN=5008;NS=2504;DP=20795;EAS_AF=0.8274;AMR_AF=0.7392;AFR_AF=0.475;EUR_AF=0.6412;SAS_AF=0.8415;AA=G|||;VT=SNP
6	25199853	rs77482156	T	C	100	PASS	AC=63;AF=0.0125799;AN=5008;NS=2504;DP=20926;EAS_AF=0;AMR_AF=0.0101;AFR_AF=0.0189;EUR_AF=0.0308;SAS_AF=0;AA=T|||;VT=SNP
6	25200034	rs9348666	A	T	100	PASS	AC=1651;AF=0.329673;AN=5008;NS=2504;DP=18785;EAS_AF=0.3978;AMR_AF=0.2824;AFR_AF=0.2874;EUR_AF=0.3489;SAS_AF=0.3303;AA=a|||;VT=SNP
6	25200037	rs9379731	T	G	100	PASS	AC=1651;AF=0.329673;AN=5008;NS=2504;DP=18730;EAS_AF=0.3978;AMR_AF=0.2824;AFR_AF=0.2874;EUR_AF=0.3489;SAS_AF=0.3303;AA=T|||;VT=SNP
6	25200414	rs7748938	T	C	100	PASS	AC=1235;AF=0.246605;AN=5008;NS=2504;DP=19619;EAS_AF=0.2857;AMR_AF=0.2925;AFR_AF=0.0749;EUR_AF=0.2684;SAS_AF=0.3834;AA=T|||;VT=SNP
6	25200468	rs1815096	A	T	100	PASS	AC=679;AF=0.135583;AN=5008;NS=2504;DP=19427;EAS_AF=0.1498;AMR_AF=0.1571;AFR_AF=0.0091;EUR_AF=0.2823;SAS_AF=0.1258;AA=A|||;VT=SNP
6	25200842	rs6936465	A	G	100	PASS	AC=1988;AF=0.396965;AN=5008;NS=2504;DP=14445;EAS_AF=0.4355;AMR_AF=0.4524;AFR_AF=0.1392;EUR_AF=0.5507;SAS_AF=0.5082;AA=A|||;VT=SNP
6	25202391	rs111576295	G	A	100	PASS	AC=100;AF=0.0199681;AN=5008;NS=2504;DP=13542;EAS_AF=0.0069;AMR_AF=0.0202;AFR_AF=0.028;EUR_AF=0.0288;SAS_AF=0.0133;AA=-|||;VT=SNP
6	25202627	rs138467361	G	A	100	PASS	AC=152;AF=0.0303514;AN=5008;NS=2504;DP=11376;EAS_AF=0.0069;AMR_AF=0.0346;AFR_AF=0.0023;EUR_AF=0.0527;SAS_AF=0.0665;AA=-|||;VT=SNP
6	25202815	rs116145395	G	T	100	PASS	AC=116;AF=0.0231629;AN=5008;NS=2504;DP=15563;EAS_AF=0.0069;AMR_AF=0.0346;AFR_AF=0.0008;EUR_AF=0.0586;SAS_AF=0.0256;AA=g|||;VT=SNP
6	25203950	rs7759441	G	A	100	PASS	AC=1987;AF=0.396765;AN=5008;NS=2504;DP=14542;EAS_AF=0.4345;AMR_AF=0.4539;AFR_AF=0.1384;EUR_AF=0.5507;SAS_AF=0.5082;AA=g|||;VT=SNP
6	25204332	rs140112249	C	T	100	PASS	AC=97;AF=0.019369;AN=5008;NS=2504;DP=14562;EAS_AF=0.0069;AMR_AF=0.0202;AFR_AF=0.0257;EUR_AF=0.0288;SAS_AF=0.0133;AA=c|||;VT=SNP
6	25204583	rs77042011	A	G	100	PASS	AC=82;AF=0.0163738;AN=5008;NS=2504;DP=16826;EAS_AF=0;AMR_AF=0.0159;AFR_AF=0.0303;EUR_AF=0.0308;SAS_AF=0;AA=a|||;VT=SNP
6	25204774	rs80331120	G	A	100	PASS	AC=82;AF=0.0163738;AN=5008;NS=2504;DP=17104;EAS_AF=0;AMR_AF=0.0159;AFR_AF=0.0303;EUR_AF=0.0308;SAS_AF=0;AA=g|||;VT=SNP
6	25205149	rs72828704	C	A	100	PASS	AC=110;AF=0.0219649;AN=5008;NS=2504;DP=18020;EAS_AF=0.001;AMR_AF=0.0231;AFR_AF=0.0015;EUR_AF=0.0835;SAS_AF=0.0072;AA=c|||;VT=SNP
6	25206046	rs80087504	G	C	100	PASS	AC=97;AF=0.019369;AN=5008;NS=2504;DP=17411;EAS_AF=0.0069;AMR_AF=0.0202;AFR_AF=0.0257;EUR_AF=0.0288;SAS_AF=0.0133;AA=g|||;VT=SNP
6	25206341	rs62401393	T	C	100	PASS	AC=2233;AF=0.445887;AN=5008;NS=2504;DP=14750;EAS_AF=0.5427;AMR_AF=0.4568;AFR_AF=0.4085;EUR_AF=0.3757;SAS_AF=0.4611;AA=t|||;VT=SNP
6	25206971	rs72828705	C	T	100	PASS	AC=358;AF=0.0714856;AN=5008;NS=2504;DP=10664;EAS_AF=0.0952;AMR_AF=0.0793;AFR_AF=0.0061;EUR_AF=0.1223;SAS_AF=0.0777;AA=c|||;VT=SNP
6	25206983	rs4712890	T	C	100	PASS	AC=1992;AF=0.397764;AN=5008;NS=2504;DP=10539;EAS_AF=0.4365;AMR_AF=0.4539;AFR_AF=0.1399;EUR_AF=0.5507;SAS_AF=0.5092;AA=t|||;VT=SNP
6	25207408	rs62401430	G	A	100	PASS	AC=334;AF=0.0666933;AN=5008;NS=2504;DP=18903;EAS_AF=0.0119;AMR_AF=0.0951;AFR_AF=0.0719;EUR_AF=0.1103;SAS_AF=0.0511;AA=g|||;VT=SNP
6	25208153	rs144143828	C	T	100	PASS	AC=180;AF=0.0359425;AN=5008;NS=2504;DP=18162;EAS_AF=0.0069;AMR_AF=0.036;AFR_AF=0.0552;EUR_AF=0.0596;SAS_AF=0.0153;AA=c|||;VT=SNP
6	25208192	rs9461121	C	T	100	PASS	AC=582;AF=0.116214;AN=5008;NS=2504;DP=18244;EAS_AF=0.1458;AMR_AF=0.1744;AFR_AF=0.1203;EUR_AF=0.0268;SAS_AF=0.1309;AA=c|||;VT=SNP
6	25208585	rs115989354	C	T	100	PASS	AC=180;AF=0.0359425;AN=5008;NS=2504;DP=21600;EAS_AF=0.0069;AMR_AF=0.036;AFR_AF=0.0552;EUR_AF=0.0596;SAS_AF=0.0153;AA=c|||;VT=SNP
6	25208726	rs4712891	T	C	100	PASS	AC=1986;AF=0.396565;AN=5008;NS=2504;DP=21144;EAS_AF=0.4345;AMR_AF=0.4524;AFR_AF=0.1399;EUR_AF=0.5507;SAS_AF=0.5061;AA=t|||;VT=SNP
6	25210346	rs9379733	C	T	100	PASS	AC=664;AF=0.132588;AN=5008;NS=2504;DP=19813;EAS_AF=0.2857;AMR_AF=0.0836;AFR_AF=0.0151;EUR_AF=0.1123;SAS_AF=0.1892;AA=c|||;VT=SNP
6	25210617	rs13219508	T	G	100	PASS	AC=1994;AF=0.398163;AN=5008;NS=2504;DP=15066;EAS_AF=0.4375;AMR_AF=0.4539;AFR_AF=0.1399;EUR_AF=0.5527;SAS_AF=0.5082;AA=t|||;VT=SNP
6	25210711	rs111427626	G	A	100	PASS	AC=582;AF=0.116214;AN=5008;NS=2504;DP=13895;EAS_AF=0.1458;AMR_AF=0.1744;AFR_AF=0.1203;EUR_AF=0.0268;SAS_AF=0.1309;AA=g|||;VT=SNP
6	25210998	rs4602714	G	A	100	PASS	AC=2300;AF=0.459265;AN=5008;NS=2504;DP=17170;EAS_AF=0.5427;AMR_AF=0.4611;AFR_AF=0.4569;EUR_AF=0.3757;SAS_AF=0.4611;AA=g|||;VT=SNP
6	25211551	rs9969023	C	T	100	PASS	AC=178;AF=0.0355431;AN=5008;NS=2504;DP=22517;EAS_AF=0.0069;AMR_AF=0.036;AFR_AF=0.0552;EUR_AF=0.0596;SAS_AF=0.0133;AA=c|||;VT=SNP
6	25211799	rs79609508	T	G	100	PASS	AC=1652;AF=0.329872;AN=5008;NS=2504;DP=22836;EAS_AF=0.3978;AMR_AF=0.2824;AFR_AF=0.2882;EUR_AF=0.3489;SAS_AF=0.3303;AA=t|||;VT=SNP
6	25212264	rs9379738	G	T	100	PASS	AC=1989;AF=0.397165;AN=5008;NS=2504;DP=20201;EAS_AF=0.4355;AMR_AF=0.451;AFR_AF=0.1407;EUR_AF=0.5507;SAS_AF=0.5082;AA=g|||;VT=SNP
6	25212558	rs2876687	C	T	100	PASS	AC=2301;AF=0.459465;AN=5008;NS=2504;DP=20682;EAS_AF=0.5427;AMR_AF=0.4625;AFR_AF=0.4569;EUR_AF=0.3757;SAS_AF=0.4611;AA=c|||;VT=SNP
6	25212595	rs2876688	G	A	100	PASS	AC=1651;AF=0.329673;AN=5008;NS=2504;DP=19617;EAS_AF=0.3968;AMR_AF=0.2839;AFR_AF=0.2874;EUR_AF=0.3489;SAS_AF=0.3303;AA=g|||;VT=SNP
6	25215218	rs9393626	G	A	100	PASS	AC=2238;AF=0.446885;AN=5008;NS=2504;DP=15802;EAS_AF=0.4435;AMR_AF=0.4928;AFR_AF=0.2466;EUR_AF=0.6103;SAS_AF=0.5204;AA=G|||;VT=SNP
6	25215268	rs9467441	A	G	100	PASS	AC=1473;AF=0.294129;AN=5008;NS=2504;DP=17327;EAS_AF=0.3978;AMR_AF=0.2781;AFR_AF=0.1536;EUR_AF=0.3499;SAS_AF=0.3313;AA=A|||;VT=SNP
6	25215574	rs186375164	A	C	100	PASS	AC=12;AF=0.00239617;AN=5008;NS=2504;DP=16382;EAS_AF=0;AMR_AF=0.0043;AFR_AF=0.0023;EUR_AF=0.005;SAS_AF=0.001;AA=A|||;VT=SNP
6	25216436	rs9366607	C	T	100	PASS	AC=1663;AF=0.332069;AN=5008;NS=2504;DP=15742;EAS_AF=0.3958;AMR_AF=0.2882;AFR_AF=0.2912;EUR_AF=0.3519;SAS_AF=0.3323;AA=C|||;VT=SNP
6	25217364	rs111666509	C	G	100	PASS	AC=261;AF=0.0521166;AN=5008;NS=2504;DP=19925;EAS_AF=0.0119;AMR_AF=0.0548;AFR_AF=0.0567;EUR_AF=0.0815;SAS_AF=0.0552;AA=C|||;VT=SNP
6	25217401	rs113332690	G	T	100	PASS	AC=261;AF=0.0521166;AN=5008;NS=2504;DP=20324;EAS_AF=0.0119;AMR_AF=0.0548;AFR_AF=0.0567;EUR_AF=0.0815;SAS_AF=0.0552;AA=G|||;VT=SNP
6	25217671	rs74450111	A	G	100	PASS	AC=262;AF=0.0523163;AN=5008;NS=2504;DP=20790;EAS_AF=0.0119;AMR_AF=0.0548;AFR_AF=0.0575;EUR_AF=0.0815;SAS_AF=0.0552;AA=A|||;VT=SNP
6	25218339	rs79959046	A	G	100	PASS	AC=91;AF=0.0181709;AN=5008;NS=2504;DP=19397;EAS_AF=0.001;AMR_AF=0.0259;AFR_AF=0.0401;EUR_AF=0.0099;SAS_AF=0.0092;AA=A|||;VT=SNP
6	25219103	rs6939574	G	C	100	PASS	AC=2545;AF=0.508187;AN=5008;NS=2504;DP=18439;EAS_AF=0.7103;AMR_AF=0.5043;AFR_AF=0.1664;EUR_AF=0.6362;SAS_AF=0.6329;AA=G|||;VT=SNP
6	25219205	rs6939460	C	T	100	PASS	AC=4585;AF=0.915535;AN=5008;NS=2504;DP=18841;EAS_AF=0.998;AMR_AF=0.938;AFR_AF=0.7375;EUR_AF=0.9831;SAS_AF=0.9857;AA=T|||;VT=SNP
6	25219230	rs6939764	G	A	100	PASS	AC=4585;AF=0.915535;AN=5008;NS=2504;DP=18094;EAS_AF=0.998;AMR_AF=0.938;AFR_AF=0.7375;EUR_AF=0.9831;SAS_AF=0.9857;AA=A|||;VT=SNP
6	25219325	rs138822353	C	T	100	PASS	AC=21;AF=0.00419329;AN=5008;NS=2504;DP=18941;EAS_AF=0.001;AMR_AF=0;AFR_AF=0.0015;EUR_AF=0.0149;SAS_AF=0.0031;AA=C|||;VT=SNP
6	25219491	rs4712895	G	A	100	PASS	AC=2523;AF=0.503794;AN=5008;NS=2504;DP=20310;EAS_AF=0.7073;AMR_AF=0.4957;AFR_AF=0.1581;EUR_AF=0.6342;SAS_AF=0.6329;AA=G|||;VT=SNP
6	25219582	rs77006546	T	C	100	PASS	AC=86;AF=0.0171725;AN=5008;NS=2504;DP=20057;EAS_AF=0;AMR_AF=0.013;AFR_AF=0.0325;EUR_AF=0.0338;SAS_AF=0;AA=T|||;VT=SNP
6	25219958	rs61563072	T	C	100	PASS	AC=2541;AF=0.507388;AN=5008;NS=2504;DP=17085;EAS_AF=0.7073;AMR_AF=0.5014;AFR_AF=0.1664;EUR_AF=0.6372;SAS_AF=0.6329;AA=T|||;VT=SNP
6	25220539	rs11753822	T	A	100	PASS	AC=1103;AF=0.220248;AN=5008;NS=2504;DP=20301;EAS_AF=0.1746;AMR_AF=0.2061;AFR_AF=0.3056;EUR_AF=0.2416;SAS_AF=0.1401;AA=T|||;VT=SNP
6	25220574	rs75065827	C	T	100	PASS	AC=76;AF=0.0151757;AN=5008;NS=2504;DP=20440;EAS_AF=0.001;AMR_AF=0.0245;AFR_AF=0.0287;EUR_AF=0.0099;SAS_AF=0.0102;AA=C|||;VT=SNP
6	25220580	rs2328871	C	T	100	PASS	AC=4583;AF=0.915136;AN=5008;NS=2504;DP=20404;EAS_AF=0.998;AMR_AF=0.938;AFR_AF=0.7368;EUR_AF=0.9831;SAS_AF=0.9847;AA=T|||;VT=SNP
6	25220759	rs2328872	G	T	100	PASS	AC=4583;AF=0.915136;AN=5008;NS=2504;DP=21402;EAS_AF=0.998;AMR_AF=0.938;AFR_AF=0.7368;EUR_AF=0.9831;SAS_AF=0.9847;AA=T|||;VT=SNP
6	25220873	rs4443502	G	A	100	PASS	AC=2525;AF=0.504193;AN=5008;NS=2504;DP=21554;EAS_AF=0.7063;AMR_AF=0.4957;AFR_AF=0.1589;EUR_AF=0.6362;SAS_AF=0.6329;AA=G|||;VT=SNP
6	25220961	rs6908491	G	A	100	PASS	AC=2540;AF=0.507188;AN=5008;NS=2504;DP=22580;EAS_AF=0.7063;AMR_AF=0.5014;AFR_AF=0.1664;EUR_AF=0.6372;SAS_AF=0.6329;AA=G|||;VT=SNP
6	25221255	rs78210863	G	T	100	PASS	AC=184;AF=0.0367412;AN=5008;NS=2504;DP=20875;EAS_AF=0.0109;AMR_AF=0.0403;AFR_AF=0.0257;EUR_AF=0.0487;SAS_AF=0.0634;AA=G|||;VT=SNP
6	25222058	rs1996971	A	C	100	PASS	AC=4583;AF=0.915136;AN=5008;NS=2504;DP=15009;EAS_AF=0.998;AMR_AF=0.938;AFR_AF=0.7368;EUR_AF=0.9831;SAS_AF=0.9847;AA=C|||;VT=SNP
6	25222502	rs76750303	C	T	100	PASS	AC=280;AF=0.0559105;AN=5008;NS=2504;DP=19931;EAS_AF=0.0109;AMR_AF=0.0533;AFR_AF=0.0651;EUR_AF=0.0835;SAS_AF=0.0634;AA=C|||;VT=SNP
6	25222505	rs4712898	T	C	100	PASS	AC=2541;AF=0.507388;AN=5008;NS=2504;DP=20007;EAS_AF=0.7073;AMR_AF=0.5014;AFR_AF=0.1664;EUR_AF=0.6372;SAS_AF=0.6329;AA=T|||;VT=SNP
6	25222776	rs80350013	T	C	100	PASS	AC=295;AF=0.0589058;AN=5008;NS=2504;DP=19260;EAS_AF=0.0109;AMR_AF=0.0576;AFR_AF=0.0749;EUR_AF=0.0825;SAS_AF=0.0634;AA=T|||;VT=SNP
6	25223095	rs10214494	T	C	100	PASS	AC=1043;AF=0.208267;AN=5008;NS=2504;DP=18152;EAS_AF=0.1726;AMR_AF=0.1988;AFR_AF=0.27;EUR_AF=0.2356;SAS_AF=0.1401;AA=T|||;VT=SNP
6	25223827	rs2328874	T	C	100	PASS	AC=2542;AF=0.507588;AN=5008;NS=2504;DP=18693;EAS_AF=0.7073;AMR_AF=0.5014;AFR_AF=0.1664;EUR_AF=0.6382;SAS_AF=0.6329;AA=T|||;VT=SNP
6	25224051	rs72828713	G	T	100	PASS	AC=98;AF=0.0195687;AN=5008;NS=2504;DP=20153;EAS_AF=0.001;AMR_AF=0.0216;AFR_AF=0.0023;EUR_AF=0.0736;SAS_AF=0.0051;AA=G|||;VT=SNP
6	25224675	rs111855865	G	T	100	PASS	AC=200;AF=0.0399361;AN=5008;NS=2504;DP=16199;EAS_AF=0.0119;AMR_AF=0.0403;AFR_AF=0.0318;EUR_AF=0.0507;SAS_AF=0.0685;AA=G|||;VT=SNP
6	25224768	rs143973847	G	A	100	PASS	AC=56;AF=0.0111821;AN=5008;NS=2504;DP=14640;EAS_AF=0.0079;AMR_AF=0.0101;AFR_AF=0.0015;EUR_AF=0.0179;SAS_AF=0.0215;AA=G|||;VT=SNP
6	25224925	rs9467442	A	G	100	PASS	AC=919;AF=0.183506;AN=5008;NS=2504;DP=16510;EAS_AF=0.1101;AMR_AF=0.2421;AFR_AF=0.2534;EUR_AF=0.1064;SAS_AF=0.2025;AA=A|||;VT=SNP
6	25225132	rs2328875	C	T	100	PASS	AC=2539;AF=0.506989;AN=5008;NS=2504;DP=20683;EAS_AF=0.7004;AMR_AF=0.5115;AFR_AF=0.1634;EUR_AF=0.6402;SAS_AF=0.6319;AA=T|||;VT=SNP
6	25225513	rs1880269	A	G	100	PASS	AC=2522;AF=0.503594;AN=5008;NS=2504;DP=22244;EAS_AF=0.7004;AMR_AF=0.5058;AFR_AF=0.1536;EUR_AF=0.6402;SAS_AF=0.6319;AA=a|||;VT=SNP
6	25225918	rs7744545	G	C	100	PASS	AC=562;AF=0.11222;AN=5008;NS=2504;DP=20732;EAS_AF=0.0982;AMR_AF=0.1816;AFR_AF=0.1483;EUR_AF=0.0219;SAS_AF=0.1217;AA=G|||;VT=SNP
6	25225948	rs2328876	T	C	100	PASS	AC=4543;AF=0.907149;AN=5008;NS=2504;DP=20752;EAS_AF=0.9881;AMR_AF=0.9251;AFR_AF=0.789;EUR_AF=0.9453;SAS_AF=0.9315;AA=C|||;VT=SNP
6	25226113	rs7744610	C	T	100	PASS	AC=522;AF=0.104233;AN=5008;NS=2504;DP=17001;EAS_AF=0.0982;AMR_AF=0.1787;AFR_AF=0.1195;EUR_AF=0.0219;SAS_AF=0.1217;AA=C|||;VT=SNP
6	25226272	rs4712899	A	G	100	PASS	AC=4338;AF=0.866214;AN=5008;NS=2504;DP=20343;EAS_AF=0.9871;AMR_AF=0.8862;AFR_AF=0.6952;EUR_AF=0.9026;SAS_AF=0.9213;AA=G|||;VT=SNP
6	25226644	rs4712900	C	T	100	PASS	AC=4518;AF=0.902157;AN=5008;NS=2504;DP=17403;EAS_AF=0.9871;AMR_AF=0.9207;AFR_AF=0.7761;EUR_AF=0.9414;SAS_AF=0.9315;AA=T|||;VT=SNP
6	25226771	rs78732107	T	C	100	PASS	AC=523;AF=0.104433;AN=5008;NS=2504;DP=16477;EAS_AF=0.0982;AMR_AF=0.1816;AFR_AF=0.1188;EUR_AF=0.0219;SAS_AF=0.1217;AA=T|||;VT=SNP
6	25226792	rs9393627	G	A	100	PASS	AC=1842;AF=0.367812;AN=5008;NS=2504;DP=16347;EAS_AF=0.5625;AMR_AF=0.3559;AFR_AF=0.1074;EUR_AF=0.3738;SAS_AF=0.5215;AA=G|||;VT=SNP
6	25227378	rs9356969	C	T	100	PASS	AC=565;AF=0.112819;AN=5008;NS=2504;DP=17835;EAS_AF=0.2837;AMR_AF=0.0764;AFR_AF=0.0393;EUR_AF=0.0388;SAS_AF=0.138;AA=C|||;VT=SNP
6	25227530	rs7750676	C	T	100	PASS	AC=633;AF=0.126398;AN=5008;NS=2504;DP=18942;EAS_AF=0.1002;AMR_AF=0.1902;AFR_AF=0.1876;EUR_AF=0.0239;SAS_AF=0.1309;AA=C|||;VT=SNP
6	25227719	rs11752587	G	A	100	PASS	AC=911;AF=0.181909;AN=5008;NS=2504;DP=20201;EAS_AF=0.1915;AMR_AF=0.1657;AFR_AF=0.1573;EUR_AF=0.2356;SAS_AF=0.1616;AA=G|||;VT=SNP
6	25228554	rs56207226	T	C	100	PASS	AC=768;AF=0.153355;AN=5008;NS=2504;DP=7983;EAS_AF=0.1151;AMR_AF=0.2118;AFR_AF=0.2398;EUR_AF=0.0338;SAS_AF=0.1575;AA=C|||;VT=SNP
6	25228569	rs115500487	G	A	100	PASS	AC=99;AF=0.0197684;AN=5008;NS=2504;DP=7124;EAS_AF=0.001;AMR_AF=0.0216;AFR_AF=0.0477;EUR_AF=0.0099;SAS_AF=0.0102;AA=G|||;VT=SNP
6	25228838	rs9467444	T	A	100	PASS	AC=634;AF=0.126597;AN=5008;NS=2504;DP=9168;EAS_AF=0.1002;AMR_AF=0.1902;AFR_AF=0.1876;EUR_AF=0.0239;SAS_AF=0.1319;AA=T|||;VT=SNP
6	25229450	rs4712901	A	C	100	PASS	AC=1762;AF=0.351837;AN=5008;NS=2504;DP=21101;EAS_AF=0.5466;AMR_AF=0.3516;AFR_AF=0.0756;EUR_AF=0.3728;SAS_AF=0.5031;AA=A|||;VT=SNP
6	25230092	rs35191161	C	T	100	PASS	AC=694;AF=0.138578;AN=5008;NS=2504;DP=19485;EAS_AF=0.1349;AMR_AF=0.1513;AFR_AF=0.0628;EUR_AF=0.2644;SAS_AF=0.1063;AA=c|||;VT=SNP
6	25230123	rs55715759	T	G	100	PASS	AC=740;AF=0.147764;AN=5008;NS=2504;DP=18743;EAS_AF=0.1012;AMR_AF=0.2147;AFR_AF=0.2398;EUR_AF=0.0338;SAS_AF=0.1411;AA=G|||;VT=SNP
6	25230882	rs116662349	T	C	100	PASS	AC=6;AF=0.00119808;AN=5008;NS=2504;DP=20493;EAS_AF=0.002;AMR_AF=0;AFR_AF=0;EUR_AF=0.004;SAS_AF=0;AA=T|||;VT=SNP
6	25231369	rs111374461	A	C	100	PASS	AC=209;AF=0.0417332;AN=5008;NS=2504;DP=1962;EAS_AF=0.001;AMR_AF=0.0346;AFR_AF=0.1225;EUR_AF=0.0109;SAS_AF=0.0112;AA=C|||;VT=SNP
6	25231495	rs76798435	A	C	100	PASS	AC=104;AF=0.0207668;AN=5008;NS=2504;DP=18165;EAS_AF=0;AMR_AF=0.0144;AFR_AF=0.0454;EUR_AF=0.0338;SAS_AF=0;AA=A|||;VT=SNP
6	25231625	rs142765974	A	G	100	PASS	AC=107;AF=0.0213658;AN=5008;NS=2504;DP=18665;EAS_AF=0.001;AMR_AF=0.0245;AFR_AF=0.0522;EUR_AF=0.0099;SAS_AF=0.0102;AA=A|||;VT=SNP
6	25232149	rs77822489	G	A	100	PASS	AC=235;AF=0.0469249;AN=5008;NS=2504;DP=18975;EAS_AF=0.006;AMR_AF=0.0476;AFR_AF=0.087;EUR_AF=0.0378;SAS_AF=0.044;AA=G|||;VT=SNP
6	25232331	rs145465877	A	G	100	PASS	AC=107;AF=0.0213658;AN=5008;NS=2504;DP=15145;EAS_AF=0.001;AMR_AF=0.0245;AFR_AF=0.0522;EUR_AF=0.0099;SAS_AF=0.0102;AA=G|||;VT=SNP
6	25233134	rs113587420	G	A	100	PASS	AC=204;AF=0.0407348;AN=5008;NS=2504;DP=18346;EAS_AF=0.001;AMR_AF=0.036;AFR_AF=0.1188;EUR_AF=0.0109;SAS_AF=0.0102;AA=A|||;VT=SNP
6	25233485	rs77914161	T	C	100	PASS	AC=98;AF=0.0195687;AN=5008;NS=2504;DP=19612;EAS_AF=0;AMR_AF=0.013;AFR_AF=0.0416;EUR_AF=0.0338;SAS_AF=0;AA=T|||;VT=SNP
6	25233489	rs74703311	G	A	100	PASS	AC=72;AF=0.014377;AN=5008;NS=2504;DP=19657;EAS_AF=0.0079;AMR_AF=0.0144;AFR_AF=0.003;EUR_AF=0.0239;SAS_AF=0.0266;AA=G|||;VT=SNP
6	25233506	rs75628788	C	G	100	PASS	AC=234;AF=0.0467252;AN=5008;NS=2504;DP=19325;EAS_AF=0.006;AMR_AF=0.049;AFR_AF=0.087;EUR_AF=0.0378;SAS_AF=0.0419;AA=C|||;VT=SNP
6	25233569	rs35997400	C	A	100	PASS	AC=1049;AF=0.209465;AN=5008;NS=2504;DP=20481;EAS_AF=0.1776;AMR_AF=0.1585;AFR_AF=0.3109;EUR_AF=0.1948;SAS_AF=0.1564;AA=A|||;VT=SNP
6	25233636	rs74462240	T	G	100	PASS	AC=102;AF=0.0203674;AN=5008;NS=2504;DP=21621;EAS_AF=0.001;AMR_AF=0.0245;AFR_AF=0.0484;EUR_AF=0.0099;SAS_AF=0.0102;AA=T|||;VT=SNP
6	25233654	rs35618329	C	A	100	PASS	AC=1052;AF=0.210064;AN=5008;NS=2504;DP=21810;EAS_AF=0.1776;AMR_AF=0.1585;AFR_AF=0.3132;EUR_AF=0.1948;SAS_AF=0.1564;AA=A|||;VT=SNP
6	25233699	rs59525347	A	G	100	PASS	AC=1063;AF=0.21226;AN=5008;NS=2504;DP=21396;EAS_AF=0.1776;AMR_AF=0.1628;AFR_AF=0.3177;EUR_AF=0.1968;SAS_AF=0.1564;AA=A|||;VT=SNP
6	25233715	rs58597163	A	G	100	PASS	AC=1034;AF=0.20647;AN=5008;NS=2504;DP=21373;EAS_AF=0.1776;AMR_AF=0.1585;AFR_AF=0.3011;EUR_AF=0.1938;SAS_AF=0.1554;AA=A|||;VT=SNP
6	25233760	rs59060048	A	T	100	PASS	AC=1052;AF=0.210064;AN=5008;NS=2504;DP=20624;EAS_AF=0.1776;AMR_AF=0.1585;AFR_AF=0.3132;EUR_AF=0.1948;SAS_AF=0.1564;AA=T|||;VT=SNP
6	25233911	rs35830942	T	C	100	PASS	AC=1287;AF=0.256989;AN=5008;NS=2504;DP=19636;EAS_AF=0.1925;AMR_AF=0.1945;AFR_AF=0.4312;EUR_AF=0.2048;SAS_AF=0.1861;AA=C|||;VT=SNP
6	25234332	rs189564220	A	T	100	PASS	AC=98;AF=0.0195687;AN=5008;NS=2504;DP=15683;EAS_AF=0.001;AMR_AF=0.0245;AFR_AF=0.0439;EUR_AF=0.0109;SAS_AF=0.0112;AA=a|||;VT=SNP
6	25234341	rs35528016	T	A	100	PASS	AC=1029;AF=0.205471;AN=5008;NS=2504;DP=15762;EAS_AF=0.1776;AMR_AF=0.1599;AFR_AF=0.2973;EUR_AF=0.1928;SAS_AF=0.1554;AA=T|||;VT=SNP
6	25234372	rs9295650	T	C	100	PASS	AC=3670;AF=0.732827;AN=5008;NS=2504;DP=16535;EAS_AF=0.8472;AMR_AF=0.7291;AFR_AF=0.6634;EUR_AF=0.6233;SAS_AF=0.8241;AA=C|||;VT=SNP
6	25234884	rs9467445	A	G	100	PASS	AC=1281;AF=0.255791;AN=5008;NS=2504;DP=19524;EAS_AF=0.1925;AMR_AF=0.1931;AFR_AF=0.4281;EUR_AF=0.2038;SAS_AF=0.1861;AA=G|||;VT=SNP
6	25234984	rs115188096	C	T	100	PASS	AC=52;AF=0.0103834;AN=5008;NS=2504;DP=19348;EAS_AF=0.001;AMR_AF=0.0245;AFR_AF=0.0106;EUR_AF=0.0099;SAS_AF=0.0102;AA=C|||;VT=SNP
6	25235303	rs9461124	C	T	100	PASS	AC=1249;AF=0.249401;AN=5008;NS=2504;DP=19432;EAS_AF=0.1786;AMR_AF=0.1945;AFR_AF=0.4281;EUR_AF=0.2038;SAS_AF=0.1667;AA=T|||;VT=SNP
6	25235545	rs4712902	A	C	100	PASS	AC=2225;AF=0.444289;AN=5008;NS=2504;DP=18955;EAS_AF=0.6548;AMR_AF=0.5086;AFR_AF=0.1551;EUR_AF=0.3817;SAS_AF=0.637;AA=A|||;VT=SNP
6	25235781	rs11964920	G	A	100	PASS	AC=1285;AF=0.256589;AN=5008;NS=2504;DP=16511;EAS_AF=0.1925;AMR_AF=0.196;AFR_AF=0.4281;EUR_AF=0.2048;SAS_AF=0.1871;AA=A|||;VT=SNP
6	25235862	rs34816485	C	T	100	PASS	AC=1014;AF=0.202476;AN=5008;NS=2504;DP=15189;EAS_AF=0.1776;AMR_AF=0.1599;AFR_AF=0.2852;EUR_AF=0.1938;SAS_AF=0.1554;AA=c|||;VT=SNP
6	25236197	rs13201672	T	C	100	PASS	AC=1285;AF=0.256589;AN=5008;NS=2504;DP=19517;EAS_AF=0.1925;AMR_AF=0.196;AFR_AF=0.4281;EUR_AF=0.2048;SAS_AF=0.1871;AA=C|||;VT=SNP
6	25236300	rs114623783	G	A	100	PASS	AC=102;AF=0.0203674;AN=5008;NS=2504;DP=18168;EAS_AF=0.001;AMR_AF=0.0245;AFR_AF=0.0484;EUR_AF=0.0099;SAS_AF=0.0102;AA=G|||;VT=SNP
6	25236438	rs34044829	A	G	100	PASS	AC=1032;AF=0.20607;AN=5008;NS=2504;DP=19592;EAS_AF=0.1776;AMR_AF=0.1614;AFR_AF=0.2973;EUR_AF=0.1938;SAS_AF=0.1564;AA=A|||;VT=SNP
6	25236507	rs62393617	T	C	100	PASS	AC=843;AF=0.168331;AN=5008;NS=2504;DP=20820;EAS_AF=0.1419;AMR_AF=0.1888;AFR_AF=0.1044;EUR_AF=0.3221;SAS_AF=0.1094;AA=T|||;VT=SNP
6	25236645	rs77951490	G	A	100	PASS	AC=137;AF=0.0273562;AN=5008;NS=2504;DP=20836;EAS_AF=0;AMR_AF=0.0173;AFR_AF=0.0688;EUR_AF=0.0338;SAS_AF=0;AA=G|||;VT=SNP
6	25236657	rs116292925	G	A	100	PASS	AC=90;AF=0.0179712;AN=5008;NS=2504;DP=21047;EAS_AF=0.0099;AMR_AF=0.0245;AFR_AF=0.0295;EUR_AF=0.0099;SAS_AF=0.0143;AA=G|||;VT=SNP
6	25236682	rs115198482	T	C	100	PASS	AC=102;AF=0.0203674;AN=5008;NS=2504;DP=20818;EAS_AF=0.001;AMR_AF=0.0245;AFR_AF=0.0484;EUR_AF=0.0099;SAS_AF=0.0102;AA=T|||;VT=SNP
6	25236876	rs9366608	A	G	100	PASS	AC=3652;AF=0.729233;AN=5008;NS=2504;DP=19524;EAS_AF=0.8452;AMR_AF=0.7262;AFR_AF=0.6626;EUR_AF=0.6193;SAS_AF=0.8149;AA=G|||;VT=SNP
6	25237195	rs11760097	A	C	100	PASS	AC=1050;AF=0.209665;AN=5008;NS=2504;DP=17851;EAS_AF=0.1776;AMR_AF=0.1614;AFR_AF=0.3094;EUR_AF=0.1948;SAS_AF=0.1575;AA=A|||;VT=SNP
6	25237288	rs11755567	G	A	100	PASS	AC=1050;AF=0.209665;AN=5008;NS=2504;DP=18349;EAS_AF=0.1776;AMR_AF=0.1614;AFR_AF=0.3094;EUR_AF=0.1948;SAS_AF=0.1575;AA=G|||;VT=SNP
6	25238211	rs9467446	T	A	100	PASS	AC=1049;AF=0.209465;AN=5008;NS=2504;DP=17520;EAS_AF=0.1776;AMR_AF=0.1614;AFR_AF=0.3094;EUR_AF=0.1938;SAS_AF=0.1575;AA=T|||;VT=SNP
6	25238220	rs113476331	A	G	100	PASS	AC=253;AF=0.0505192;AN=5008;NS=2504;DP=17375;EAS_AF=0.0149;AMR_AF=0.0346;AFR_AF=0.1309;EUR_AF=0.0109;SAS_AF=0.0307;AA=G|||;VT=SNP
6	25238953	rs112151320	C	G	100	PASS	AC=202;AF=0.0403355;AN=5008;NS=2504;DP=14761;EAS_AF=0.001;AMR_AF=0.0346;AFR_AF=0.1188;EUR_AF=0.0099;SAS_AF=0.0102;AA=C|||;VT=SNP
6	25239672	rs35133360	T	A	100	PASS	AC=1049;AF=0.209465;AN=5008;NS=2504;DP=16271;EAS_AF=0.1776;AMR_AF=0.1614;AFR_AF=0.3086;EUR_AF=0.1938;SAS_AF=0.1585;AA=T|||;VT=SNP
6	25239809	rs2064207	T	C	100	PASS	AC=1035;AF=0.206669;AN=5008;NS=2504;DP=15945;EAS_AF=0.1776;AMR_AF=0.1614;AFR_AF=0.2973;EUR_AF=0.1938;SAS_AF=0.1595;AA=T|||;VT=SNP
6	25239980	rs2690100	A	G	100	PASS	AC=514;AF=0.102636;AN=5008;NS=2504;DP=16210;EAS_AF=0.0129;AMR_AF=0.085;AFR_AF=0.233;EUR_AF=0.0586;SAS_AF=0.0767;AA=A|||;VT=SNP
6	25240186	rs2064208	C	A	100	PASS	AC=1051;AF=0.209864;AN=5008;NS=2504;DP=17911;EAS_AF=0.1776;AMR_AF=0.1614;AFR_AF=0.3094;EUR_AF=0.1948;SAS_AF=0.1585;AA=A|||;VT=SNP
6	25240214	rs115949281	G	A	100	PASS	AC=87;AF=0.0173722;AN=5008;NS=2504;DP=16728;EAS_AF=0;AMR_AF=0.013;AFR_AF=0.0333;EUR_AF=0.0338;SAS_AF=0;AA=G|||;VT=SNP
6	25240309	rs141250571	C	T	100	PASS	AC=128;AF=0.0255591;AN=5008;NS=2504;DP=16383;EAS_AF=0.001;AMR_AF=0.0274;AFR_AF=0.0666;EUR_AF=0.0099;SAS_AF=0.0102;AA=C|||;VT=SNP
6	25240510	rs76266945	G	A	100	PASS	AC=90;AF=0.0179712;AN=5008;NS=2504;DP=19122;EAS_AF=0;AMR_AF=0.013;AFR_AF=0.0325;EUR_AF=0.0338;SAS_AF=0.0041;AA=G|||;VT=SNP
6	25240736	rs9379741	T	C	100	PASS	AC=2330;AF=0.465256;AN=5008;NS=2504;DP=19871;EAS_AF=0.6528;AMR_AF=0.513;AFR_AF=0.2209;EUR_AF=0.4135;SAS_AF=0.6217;AA=T|||;VT=SNP
6	25240943	rs7758541	C	G	100	PASS	AC=1034;AF=0.20647;AN=5008;NS=2504;DP=21756;EAS_AF=0.1776;AMR_AF=0.1614;AFR_AF=0.2973;EUR_AF=0.1938;SAS_AF=0.1585;AA=C|||;VT=SNP
6	25241273	rs138267301	A	T	100	PASS	AC=87;AF=0.0173722;AN=5008;NS=2504;DP=18077;EAS_AF=0;AMR_AF=0.013;AFR_AF=0.0333;EUR_AF=0.0338;SAS_AF=0;AA=A|||;VT=SNP
6	25241385	rs113957700	G	C	100	PASS	AC=200;AF=0.0399361;AN=5008;NS=2504;DP=20889;EAS_AF=0.001;AMR_AF=0.0346;AFR_AF=0.1172;EUR_AF=0.0099;SAS_AF=0.0102;AA=G|||;VT=SNP
6	25241639	rs9461125	C	T	100	PASS	AC=2211;AF=0.441494;AN=5008;NS=2504;DP=15698;EAS_AF=0.6538;AMR_AF=0.5072;AFR_AF=0.1566;EUR_AF=0.3797;SAS_AF=0.6247;AA=C|||;VT=SNP
6	25241640	rs138852738	G	T	100	PASS	AC=153;AF=0.0305511;AN=5008;NS=2504;DP=15611;EAS_AF=0.0169;AMR_AF=0.0461;AFR_AF=0.003;EUR_AF=0.0746;SAS_AF=0.0256;AA=G|||;VT=SNP
6	25241701	rs142059691	C	A	100	PASS	AC=101;AF=0.0201677;AN=5008;NS=2504;DP=17111;EAS_AF=0.001;AMR_AF=0.0245;AFR_AF=0.0477;EUR_AF=0.0099;SAS_AF=0.0102;AA=C|||;VT=SNP
6	25241860	rs115570205	G	T	100	PASS	AC=101;AF=0.0201677;AN=5008;NS=2504;DP=19820;EAS_AF=0.001;AMR_AF=0.0245;AFR_AF=0.0477;EUR_AF=0.0099;SAS_AF=0.0102;AA=G|||;VT=SNP
6	25242136	rs114282111	A	T	100	PASS	AC=101;AF=0.0201677;AN=5008;NS=2504;DP=19115;EAS_AF=0.001;AMR_AF=0.0245;AFR_AF=0.0477;EUR_AF=0.0099;SAS_AF=0.0102;AA=A|||;VT=SNP
6	25242524	rs114834884	T	G	100	PASS	AC=101;AF=0.0201677;AN=5008;NS=2504;DP=20172;EAS_AF=0.001;AMR_AF=0.0245;AFR_AF=0.0477;EUR_AF=0.0099;SAS_AF=0.0102;AA=T|||;VT=SNP
6	25242574	rs9358842	C	G	100	PASS	AC=523;AF=0.104433;AN=5008;NS=2504;DP=20001;EAS_AF=0.2718;AMR_AF=0.0692;AFR_AF=0.0219;EUR_AF=0.0358;SAS_AF=0.1391;AA=C|||;VT=SNP
6	25242828	rs35721281	A	G	100	PASS	AC=1035;AF=0.206669;AN=5008;NS=2504;DP=22222;EAS_AF=0.1776;AMR_AF=0.1628;AFR_AF=0.2973;EUR_AF=0.1938;SAS_AF=0.1585;AA=A|||;VT=SNP
6	25243583	rs142066520	G	A	100	PASS	AC=103;AF=0.0205671;AN=5008;NS=2504;DP=19091;EAS_AF=0.002;AMR_AF=0.0245;AFR_AF=0.0477;EUR_AF=0.0099;SAS_AF=0.0112;AA=G|||;VT=SNP
6	25243707	rs9393630	G	T	100	PASS	AC=1691;AF=0.33766;AN=5008;NS=2504;DP=15347;EAS_AF=0.5397;AMR_AF=0.33;AFR_AF=0.056;EUR_AF=0.3539;SAS_AF=0.499;AA=G|||;VT=SNP
6	25244076	rs72828723	C	T	100	PASS	AC=107;AF=0.0213658;AN=5008;NS=2504;DP=14774;EAS_AF=0.001;AMR_AF=0.0245;AFR_AF=0.0023;EUR_AF=0.0805;SAS_AF=0.0051;AA=C|||;VT=SNP
6	25245104	rs9467448	G	T	100	PASS	AC=587;AF=0.117212;AN=5008;NS=2504;DP=18583;EAS_AF=0.1141;AMR_AF=0.1816;AFR_AF=0.1505;EUR_AF=0.0229;SAS_AF=0.1268;AA=G|||;VT=SNP
6	25245453	rs769107	G	A	100	PASS	AC=585;AF=0.116813;AN=5008;NS=2504;DP=18270;EAS_AF=0.1141;AMR_AF=0.1801;AFR_AF=0.1498;EUR_AF=0.0229;SAS_AF=0.1268;AA=G|||;VT=SNP
6	25245680	rs769108	T	C	100	PASS	AC=2574;AF=0.513978;AN=5008;NS=2504;DP=20569;EAS_AF=0.6548;AMR_AF=0.5504;AFR_AF=0.3933;EUR_AF=0.3877;SAS_AF=0.636;AA=C|||;VT=SNP
6	25245873	rs80272928	G	A	100	PASS	AC=35;AF=0.00698882;AN=5008;NS=2504;DP=19157;EAS_AF=0.002;AMR_AF=0.0072;AFR_AF=0.0015;EUR_AF=0.0169;SAS_AF=0.0092;AA=g|||;VT=SNP
6	25245898	rs74548903	C	T	100	PASS	AC=87;AF=0.0173722;AN=5008;NS=2504;DP=19130;EAS_AF=0;AMR_AF=0.013;AFR_AF=0.0333;EUR_AF=0.0338;SAS_AF=0;AA=C|||;VT=SNP
6	25245935	rs8180584	T	C	100	PASS	AC=1888;AF=0.376997;AN=5008;NS=2504;DP=18937;EAS_AF=0.5397;AMR_AF=0.3458;AFR_AF=0.1967;EUR_AF=0.3549;SAS_AF=0.498;AA=T|||;VT=SNP
6	25246305	rs11969785	A	G	100	PASS	AC=584;AF=0.116613;AN=5008;NS=2504;DP=19190;EAS_AF=0.1141;AMR_AF=0.1801;AFR_AF=0.149;EUR_AF=0.0229;SAS_AF=0.1268;AA=G|||;VT=SNP
6	25247120	rs6940230	G	T	100	PASS	AC=146;AF=0.0291534;AN=5008;NS=2504;DP=16354;EAS_AF=0;AMR_AF=0.0187;AFR_AF=0.0749;EUR_AF=0.0338;SAS_AF=0;AA=G|||;VT=SNP
6	25247204	rs7774664	G	A	100	PASS	AC=1693;AF=0.338059;AN=5008;NS=2504;DP=15587;EAS_AF=0.5397;AMR_AF=0.3357;AFR_AF=0.056;EUR_AF=0.3529;SAS_AF=0.498;AA=G|||;VT=SNP
6	25247680	rs74979580	C	T	100	PASS	AC=42;AF=0.00838658;AN=5008;NS=2504;DP=12458;EAS_AF=0;AMR_AF=0.0072;AFR_AF=0.0038;EUR_AF=0.0318;SAS_AF=0;AA=C|||;VT=SNP
6	25247813	rs10080736	G	C	100	PASS	AC=610;AF=0.121805;AN=5008;NS=2504;DP=10978;EAS_AF=0.1141;AMR_AF=0.1873;AFR_AF=0.1619;EUR_AF=0.0268;SAS_AF=0.1268;AA=G|||;VT=SNP
6	25248006	rs74983924	T	C	100	PASS	AC=87;AF=0.0173722;AN=5008;NS=2504;DP=18039;EAS_AF=0;AMR_AF=0.013;AFR_AF=0.0333;EUR_AF=0.0338;SAS_AF=0;AA=T|||;VT=SNP
6	25248232	rs1997704	T	C	100	PASS	AC=1694;AF=0.338259;AN=5008;NS=2504;DP=15804;EAS_AF=0.5397;AMR_AF=0.3372;AFR_AF=0.056;EUR_AF=0.3529;SAS_AF=0.498;AA=T|||;VT=SNP
6	25248391	rs75229586	A	G	100	PASS	AC=610;AF=0.121805;AN=5008;NS=2504;DP=16410;EAS_AF=0.1141;AMR_AF=0.1873;AFR_AF=0.1619;EUR_AF=0.0268;SAS_AF=0.1268;AA=A|||;VT=SNP
6	25248475	rs926402	T	C	100	PASS	AC=1695;AF=0.338458;AN=5008;NS=2504;DP=17566;EAS_AF=0.5397;AMR_AF=0.3372;AFR_AF=0.056;EUR_AF=0.3529;SAS_AF=0.499;AA=T|||;VT=SNP
6	25248492	rs78181819	T	C	100	PASS	AC=611;AF=0.122005;AN=5008;NS=2504;DP=17658;EAS_AF=0.1141;AMR_AF=0.1888;AFR_AF=0.1619;EUR_AF=0.0268;SAS_AF=0.1268;AA=T|||;VT=SNP
6	25249623	rs10080837	C	T	100	PASS	AC=608;AF=0.121406;AN=5008;NS=2504;DP=15679;EAS_AF=0.1141;AMR_AF=0.1873;AFR_AF=0.1604;EUR_AF=0.0268;SAS_AF=0.1268;AA=C|||;VT=SNP
6	25249638	rs9295651	A	G	100	PASS	AC=2604;AF=0.519968;AN=5008;NS=2504;DP=15642;EAS_AF=0.6548;AMR_AF=0.5576;AFR_AF=0.4085;EUR_AF=0.3917;SAS_AF=0.637;AA=G|||;VT=SNP
6	25249852	rs9295652	T	C	100	PASS	AC=2626;AF=0.524361;AN=5008;NS=2504;DP=12917;EAS_AF=0.6677;AMR_AF=0.5591;AFR_AF=0.4077;EUR_AF=0.3936;SAS_AF=0.6442;AA=T|||;VT=SNP
6	25250050	rs75672316	A	G	100	PASS	AC=100;AF=0.0199681;AN=5008;NS=2504;DP=15265;EAS_AF=0;AMR_AF=0.0144;AFR_AF=0.0424;EUR_AF=0.0338;SAS_AF=0;AA=A|||;VT=SNP
6	25250492	rs138739848	C	T	100	PASS	AC=152;AF=0.0303514;AN=5008;NS=2504;DP=17392;EAS_AF=0;AMR_AF=0.0187;AFR_AF=0.0794;EUR_AF=0.0338;SAS_AF=0;AA=C|||;VT=SNP
6	25250518	rs2744240	A	G	100	PASS	AC=3736;AF=0.746006;AN=5008;NS=2504;DP=16814;EAS_AF=0.748;AMR_AF=0.6484;AFR_AF=0.8502;EUR_AF=0.6571;SAS_AF=0.7638;AA=G|||;VT=SNP
6	25250599	rs12664070	G	T	100	PASS	AC=606;AF=0.121006;AN=5008;NS=2504;DP=16989;EAS_AF=0.1141;AMR_AF=0.1873;AFR_AF=0.1596;EUR_AF=0.0258;SAS_AF=0.1268;AA=G|||;VT=SNP
6	25251377	rs7758340	G	T	100	PASS	AC=611;AF=0.122005;AN=5008;NS=2504;DP=19451;EAS_AF=0.1151;AMR_AF=0.1873;AFR_AF=0.1619;EUR_AF=0.0258;SAS_AF=0.1278;AA=G|||;VT=SNP
6	25252484	rs7773244	C	T	100	PASS	AC=1754;AF=0.35024;AN=5008;NS=2504;DP=14981;EAS_AF=0.6131;AMR_AF=0.3357;AFR_AF=0.0461;EUR_AF=0.3549;SAS_AF=0.4959;AA=C|||;VT=SNP
6	25252700	rs9379742	T	C	100	PASS	AC=1752;AF=0.34984;AN=5008;NS=2504;DP=16620;EAS_AF=0.6131;AMR_AF=0.3343;AFR_AF=0.0461;EUR_AF=0.3529;SAS_AF=0.4969;AA=T|||;VT=SNP
6	25253224	rs2744241	A	T	100	PASS	AC=2843;AF=0.567692;AN=5008;NS=2504;DP=21277;EAS_AF=0.6419;AMR_AF=0.4885;AFR_AF=0.6051;EUR_AF=0.4592;SAS_AF=0.6084;AA=T|||;VT=SNP
6	25253443	rs76950983	C	G	100	PASS	AC=244;AF=0.048722;AN=5008;NS=2504;DP=20928;EAS_AF=0.006;AMR_AF=0.0533;AFR_AF=0.0847;EUR_AF=0.0427;SAS_AF=0.047;AA=C|||;VT=SNP
6	25253589	rs2690133	T	A	100	PASS	AC=2882;AF=0.575479;AN=5008;NS=2504;DP=19831;EAS_AF=0.6419;AMR_AF=0.4957;AFR_AF=0.6271;EUR_AF=0.4632;SAS_AF=0.6094;AA=A|||;VT=SNP
6	25253864	rs78512734	T	C	100	PASS	AC=117;AF=0.0233626;AN=5008;NS=2504;DP=16910;EAS_AF=0.001;AMR_AF=0.0317;AFR_AF=0.056;EUR_AF=0.0099;SAS_AF=0.0102;AA=T|||;VT=SNP
6	25255277	rs2690121	G	C	100	PASS	AC=771;AF=0.153954;AN=5008;NS=2504;DP=19427;EAS_AF=0.0268;AMR_AF=0.111;AFR_AF=0.351;EUR_AF=0.0944;SAS_AF=0.1104;AA=G|||;VT=SNP
6	25256087	rs2744245	G	T	100	PASS	AC=2833;AF=0.565695;AN=5008;NS=2504;DP=15504;EAS_AF=0.63;AMR_AF=0.4885;AFR_AF=0.6059;EUR_AF=0.4583;SAS_AF=0.6104;AA=T|||;VT=SNP
6	25256120	rs2744246	G	T	100	PASS	AC=2833;AF=0.565695;AN=5008;NS=2504;DP=16154;EAS_AF=0.63;AMR_AF=0.4885;AFR_AF=0.6059;EUR_AF=0.4583;SAS_AF=0.6104;AA=T|||;VT=SNP
6	25256220	rs74334317	A	C	100	PASS	AC=161;AF=0.0321486;AN=5008;NS=2504;DP=17771;EAS_AF=0.0089;AMR_AF=0.0375;AFR_AF=0.0015;EUR_AF=0.0487;SAS_AF=0.0767;AA=A|||;VT=SNP
6	25256410	rs112431803	C	T	100	PASS	AC=192;AF=0.0383387;AN=5008;NS=2504;DP=16506;EAS_AF=0.0119;AMR_AF=0.0403;AFR_AF=0.0197;EUR_AF=0.0497;SAS_AF=0.0777;AA=C|||;VT=SNP
6	25256644	rs9358843	G	C	100	PASS	AC=3527;AF=0.704273;AN=5008;NS=2504;DP=19876;EAS_AF=0.8274;AMR_AF=0.6744;AFR_AF=0.7693;EUR_AF=0.4851;SAS_AF=0.7362;AA=C|||;VT=SNP
6	25257530	rs78252389	C	T	100	PASS	AC=88;AF=0.0175719;AN=5008;NS=2504;DP=19518;EAS_AF=0;AMR_AF=0.0144;AFR_AF=0.0333;EUR_AF=0.0338;SAS_AF=0;AA=C|||;VT=SNP
6	25257580	rs2690106	G	T	100	PASS	AC=2869;AF=0.572883;AN=5008;NS=2504;DP=19231;EAS_AF=0.63;AMR_AF=0.4942;AFR_AF=0.6278;EUR_AF=0.4622;SAS_AF=0.6094;AA=T|||;VT=SNP
6	25257785	rs116090114	C	T	100	PASS	AC=182;AF=0.0363419;AN=5008;NS=2504;DP=21274;EAS_AF=0;AMR_AF=0.0202;AFR_AF=0.1014;EUR_AF=0.0338;SAS_AF=0;AA=C|||;VT=SNP
6	25257966	rs9356970	G	A	100	PASS	AC=1722;AF=0.34385;AN=5008;NS=2504;DP=20541;EAS_AF=0.5962;AMR_AF=0.3329;AFR_AF=0.0461;EUR_AF=0.3519;SAS_AF=0.4857;AA=G|||;VT=SNP
6	25258005	rs115125683	C	A	100	PASS	AC=117;AF=0.0233626;AN=5008;NS=2504;DP=17860;EAS_AF=0.001;AMR_AF=0.0317;AFR_AF=0.056;EUR_AF=0.0099;SAS_AF=0.0102;AA=C|||;VT=SNP
6	25258216	rs2744247	G	A	100	PASS	AC=2819;AF=0.562899;AN=5008;NS=2504;DP=15471;EAS_AF=0.628;AMR_AF=0.487;AFR_AF=0.6067;EUR_AF=0.4583;SAS_AF=0.5982;AA=A|||;VT=SNP
6	25258338	rs2744248	C	T	100	PASS	AC=2700;AF=0.539137;AN=5008;NS=2504;DP=15898;EAS_AF=0.627;AMR_AF=0.4553;AFR_AF=0.5499;EUR_AF=0.4483;SAS_AF=0.5869;AA=C|||;VT=SNP
6	25258680	rs12660918	T	C	100	PASS	AC=494;AF=0.0986422;AN=5008;NS=2504;DP=12466;EAS_AF=0.1161;AMR_AF=0.1686;AFR_AF=0.0817;EUR_AF=0.0219;SAS_AF=0.1329;AA=T|||;VT=SNP
6	25259137	rs2744249	C	T	100	PASS	AC=2639;AF=0.526957;AN=5008;NS=2504;DP=11888;EAS_AF=0.628;AMR_AF=0.4496;AFR_AF=0.5045;EUR_AF=0.4503;SAS_AF=0.5869;AA=C|||;VT=SNP
6	25259207	rs148274531	A	G	100	PASS	AC=117;AF=0.0233626;AN=5008;NS=2504;DP=13113;EAS_AF=0.001;AMR_AF=0.0317;AFR_AF=0.056;EUR_AF=0.0099;SAS_AF=0.0102;AA=A|||;VT=SNP
6	25259353	rs17676725	A	G	100	PASS	AC=83;AF=0.0165735;AN=5008;NS=2504;DP=15420;EAS_AF=0.003;AMR_AF=0.0317;AFR_AF=0.003;EUR_AF=0.0467;SAS_AF=0.0072;AA=A|||;VT=SNP
6	25260434	rs10456319	G	A	100	PASS	AC=1933;AF=0.385982;AN=5008;NS=2504;DP=17043;EAS_AF=0.6101;AMR_AF=0.3386;AFR_AF=0.1793;EUR_AF=0.3499;SAS_AF=0.5051;AA=G|||;VT=SNP
6	25260662	rs116085897	C	T	100	PASS	AC=120;AF=0.0239617;AN=5008;NS=2504;DP=19528;EAS_AF=0.001;AMR_AF=0.0346;AFR_AF=0.056;EUR_AF=0.0109;SAS_AF=0.0102;AA=T|||;VT=SNP
6	25260918	rs79249301	T	C	100	PASS	AC=93;AF=0.0185703;AN=5008;NS=2504;DP=21161;EAS_AF=0;AMR_AF=0.0159;AFR_AF=0.0363;EUR_AF=0.0338;SAS_AF=0;AA=T|||;VT=SNP
6	25261662	rs113389452	A	T	100	PASS	AC=139;AF=0.0277556;AN=5008;NS=2504;DP=20056;EAS_AF=0.001;AMR_AF=0.0303;AFR_AF=0.0734;EUR_AF=0.008;SAS_AF=0.0123;AA=A|||;VT=SNP
6	25261892	rs142385066	A	G	100	PASS	AC=51;AF=0.0101837;AN=5008;NS=2504;DP=17388;EAS_AF=0.001;AMR_AF=0.0014;AFR_AF=0.0015;EUR_AF=0.0288;SAS_AF=0.0184;AA=A|||;VT=SNP
6	25262087	rs9358844	A	G	100	PASS	AC=3281;AF=0.655152;AN=5008;NS=2504;DP=14432;EAS_AF=0.7381;AMR_AF=0.5965;AFR_AF=0.5787;EUR_AF=0.6551;SAS_AF=0.7147;AA=A|||;VT=SNP
6	25262097	rs145481561	T	C	100	PASS	AC=196;AF=0.0391374;AN=5008;NS=2504;DP=14850;EAS_AF=0.006;AMR_AF=0.0634;AFR_AF=0.0136;EUR_AF=0.1074;SAS_AF=0.0204;AA=T|||;VT=SNP
6	25262746	rs80157224	A	G	100	PASS	AC=166;AF=0.033147;AN=5008;NS=2504;DP=19781;EAS_AF=0.0079;AMR_AF=0.0216;AFR_AF=0.059;EUR_AF=0.0159;SAS_AF=0.0501;AA=A|||;VT=SNP
6	25263121	rs2690074	A	G	100	PASS	AC=4261;AF=0.850839;AN=5008;NS=2504;DP=14989;EAS_AF=0.8026;AMR_AF=0.7205;AFR_AF=0.9856;EUR_AF=0.7624;SAS_AF=0.9018;AA=G|||;VT=SNP
6	25263977	rs115823769	C	T	100	PASS	AC=55;AF=0.0109824;AN=5008;NS=2504;DP=21501;EAS_AF=0.001;AMR_AF=0.0245;AFR_AF=0;EUR_AF=0.0348;SAS_AF=0.002;AA=C|||;VT=SNP
6	25264477	rs9379746	C	T	100	PASS	AC=2824;AF=0.563898;AN=5008;NS=2504;DP=19256;EAS_AF=0.6746;AMR_AF=0.5461;AFR_AF=0.2761;EUR_AF=0.665;SAS_AF=0.7474;AA=C|||;VT=SNP
6	25264491	rs9356971	T	A	100	PASS	AC=3132;AF=0.625399;AN=5008;NS=2504;DP=18702;EAS_AF=0.6756;AMR_AF=0.572;AFR_AF=0.4887;EUR_AF=0.672;SAS_AF=0.7485;AA=T|||;VT=SNP
6	25264610	rs9379747	C	G	100	PASS	AC=2847;AF=0.56849;AN=5008;NS=2504;DP=16691;EAS_AF=0.6746;AMR_AF=0.5461;AFR_AF=0.2935;EUR_AF=0.665;SAS_AF=0.7474;AA=C|||;VT=SNP
6	25265377	rs9393635	T	C	100	PASS	AC=4219;AF=0.842452;AN=5008;NS=2504;DP=17308;EAS_AF=0.8016;AMR_AF=0.6916;AFR_AF=0.9856;EUR_AF=0.7425;SAS_AF=0.9008;AA=C|||;VT=SNP
6	25265818	rs140124541	A	C	100	PASS	AC=23;AF=0.00459265;AN=5008;NS=2504;DP=18581;EAS_AF=0.003;AMR_AF=0.0058;AFR_AF=0.0008;EUR_AF=0.006;SAS_AF=0.0092;AA=-|||;VT=SNP
6	25266147	rs9379750	A	G	100	PASS	AC=3131;AF=0.6252;AN=5008;NS=2504;DP=20903;EAS_AF=0.6756;AMR_AF=0.5706;AFR_AF=0.4887;EUR_AF=0.672;SAS_AF=0.7485;AA=A|||;VT=SNP
6	25266404	rs12198582	T	C	100	PASS	AC=64;AF=0.0127796;AN=5008;NS=2504;DP=19717;EAS_AF=0.001;AMR_AF=0.0144;AFR_AF=0.0008;EUR_AF=0.0298;SAS_AF=0.0225;AA=T|||;VT=SNP
6	25266757	rs9366614	A	G	100	PASS	AC=2821;AF=0.563299;AN=5008;NS=2504;DP=17936;EAS_AF=0.6855;AMR_AF=0.5389;AFR_AF=0.2685;EUR_AF=0.664;SAS_AF=0.7495;AA=A|||;VT=SNP
6	25266803	rs2744254	T	G	100	PASS	AC=3496;AF=0.698083;AN=5008;NS=2504;DP=17341;EAS_AF=0.6895;AMR_AF=0.6282;AFR_AF=0.6891;EUR_AF=0.7097;SAS_AF=0.7566;AA=G|||;VT=SNP
6	25266851	rs7748256	C	A	100	PASS	AC=3143;AF=0.627596;AN=5008;NS=2504;DP=17731;EAS_AF=0.6865;AMR_AF=0.5706;AFR_AF=0.4887;EUR_AF=0.671;SAS_AF=0.7505;AA=C|||;VT=SNP
6	25267264	rs9393636	G	A	100	PASS	AC=2820;AF=0.563099;AN=5008;NS=2504;DP=17284;EAS_AF=0.6855;AMR_AF=0.5375;AFR_AF=0.2693;EUR_AF=0.664;SAS_AF=0.7485;AA=G|||;VT=SNP
6	25267594	rs76741315	G	C	100	PASS	AC=435;AF=0.086861;AN=5008;NS=2504;DP=15883;EAS_AF=0.12;AMR_AF=0.0288;AFR_AF=0.0991;EUR_AF=0.0229;SAS_AF=0.1431;AA=G|||;VT=SNP
6	25267748	rs2744257	T	C	100	PASS	AC=4225;AF=0.84365;AN=5008;NS=2504;DP=15381;EAS_AF=0.8125;AMR_AF=0.6888;AFR_AF=0.9834;EUR_AF=0.7416;SAS_AF=0.9018;AA=C|||;VT=SNP
6	25267840	rs9393637	C	T	100	PASS	AC=3126;AF=0.624201;AN=5008;NS=2504;DP=14456;EAS_AF=0.6865;AMR_AF=0.5677;AFR_AF=0.4781;EUR_AF=0.671;SAS_AF=0.7495;AA=C|||;VT=SNP
6	25267899	rs115221871	T	C	100	PASS	AC=55;AF=0.0109824;AN=5008;NS=2504;DP=13473;EAS_AF=0.001;AMR_AF=0.0245;AFR_AF=0;EUR_AF=0.0348;SAS_AF=0.002;AA=T|||;VT=SNP
6	25267925	rs2064211	G	A	100	PASS	AC=2841;AF=0.567292;AN=5008;NS=2504;DP=12898;EAS_AF=0.6865;AMR_AF=0.5418;AFR_AF=0.2821;EUR_AF=0.664;SAS_AF=0.7485;AA=G|||;VT=SNP
6	25268014	rs2744258	A	C	100	PASS	AC=4228;AF=0.844249;AN=5008;NS=2504;DP=15290;EAS_AF=0.8125;AMR_AF=0.6888;AFR_AF=0.9856;EUR_AF=0.7416;SAS_AF=0.9018;AA=C|||;VT=SNP
6	25268520	rs11752994	C	T	100	PASS	AC=46;AF=0.0091853;AN=5008;NS=2504;DP=16813;EAS_AF=0;AMR_AF=0.0159;AFR_AF=0;EUR_AF=0.0268;SAS_AF=0.0082;AA=C|||;VT=SNP
6	25268525	rs144786106	A	C	100	PASS	AC=39;AF=0.00778754;AN=5008;NS=2504;DP=17385;EAS_AF=0.0089;AMR_AF=0.0058;AFR_AF=0.0023;EUR_AF=0.0139;SAS_AF=0.0092;AA=A|||;VT=SNP
6	25269702	rs2690067	C	T	100	PASS	AC=3480;AF=0.694888;AN=5008;NS=2504;DP=17030;EAS_AF=0.6875;AMR_AF=0.6254;AFR_AF=0.6808;EUR_AF=0.7097;SAS_AF=0.7556;AA=T|||;VT=SNP
6	25270152	rs143958750	T	C	100	PASS	AC=39;AF=0.00778754;AN=5008;NS=2504;DP=15301;EAS_AF=0.0089;AMR_AF=0.0058;AFR_AF=0.0023;EUR_AF=0.0139;SAS_AF=0.0092;AA=T|||;VT=SNP
6	25270523	rs112189550	G	C	100	PASS	AC=19;AF=0.00379393;AN=5008;NS=2504;DP=16473;EAS_AF=0.001;AMR_AF=0.0029;AFR_AF=0.0008;EUR_AF=0.0099;SAS_AF=0.0051;AA=G|||;VT=SNP
6	25271250	rs2690064	C	T	100	PASS	AC=4236;AF=0.845847;AN=5008;NS=2504;DP=20238;EAS_AF=0.8185;AMR_AF=0.6974;AFR_AF=0.9856;EUR_AF=0.7386;SAS_AF=0.9008;AA=T|||;VT=SNP
6	25272020	rs115814465	T	A	100	PASS	AC=61;AF=0.0121805;AN=5008;NS=2504;DP=14483;EAS_AF=0.002;AMR_AF=0.0346;AFR_AF=0.003;EUR_AF=0.0288;SAS_AF=0.002;AA=T|||;VT=SNP
6	25272126	rs1810471	C	T	100	PASS	AC=484;AF=0.0966454;AN=5008;NS=2504;DP=17475;EAS_AF=0.0149;AMR_AF=0.0937;AFR_AF=0.208;EUR_AF=0.1034;SAS_AF=0.0256;AA=C|||;VT=SNP
6	25273053	rs2690061	C	T	100	PASS	AC=3462;AF=0.691294;AN=5008;NS=2504;DP=14874;EAS_AF=0.6687;AMR_AF=0.647;AFR_AF=0.6725;EUR_AF=0.7147;SAS_AF=0.7474;AA=T|||;VT=SNP
6	25273300	rs9356972	T	C	100	PASS	AC=3124;AF=0.623802;AN=5008;NS=2504;DP=19300;EAS_AF=0.6835;AMR_AF=0.5922;AFR_AF=0.4705;EUR_AF=0.6759;SAS_AF=0.7382;AA=T|||;VT=SNP
6	25273550	rs2050044	G	C	100	PASS	AC=3123;AF=0.623602;AN=5008;NS=2504;DP=18265;EAS_AF=0.6835;AMR_AF=0.5922;AFR_AF=0.469;EUR_AF=0.6759;SAS_AF=0.7393;AA=G|||;VT=SNP
6	25274084	rs723047	A	G	100	PASS	AC=3121;AF=0.623203;AN=5008;NS=2504;DP=19418;EAS_AF=0.6835;AMR_AF=0.5922;AFR_AF=0.469;EUR_AF=0.675;SAS_AF=0.7382;AA=A|||;VT=SNP
6	25274166	rs723048	G	A	100	PASS	AC=4223;AF=0.843251;AN=5008;NS=2504;DP=18996;EAS_AF=0.8125;AMR_AF=0.6988;AFR_AF=0.9818;EUR_AF=0.7376;SAS_AF=0.8988;AA=A|||;VT=SNP
6	25274559	rs721036	C	A	100	PASS	AC=3122;AF=0.623403;AN=5008;NS=2504;DP=20112;EAS_AF=0.6835;AMR_AF=0.5922;AFR_AF=0.469;EUR_AF=0.6759;SAS_AF=0.7382;AA=C|||;VT=SNP
6	25274612	rs721037	G	A	100	PASS	AC=4030;AF=0.804712;AN=5008;NS=2504;DP=19577;EAS_AF=0.8125;AMR_AF=0.6902;AFR_AF=0.8411;EUR_AF=0.7366;SAS_AF=0.8988;AA=A|||;VT=SNP
6	25274645	rs2078527	T	C	100	PASS	AC=3122;AF=0.623403;AN=5008;NS=2504;DP=18331;EAS_AF=0.6835;AMR_AF=0.5922;AFR_AF=0.469;EUR_AF=0.6759;SAS_AF=0.7382;AA=T|||;VT=SNP
6	25274838	rs2744264	T	C	100	PASS	AC=488;AF=0.0974441;AN=5008;NS=2504;DP=18850;EAS_AF=0.0139;AMR_AF=0.0533;AFR_AF=0.2731;EUR_AF=0.0209;SAS_AF=0.0562;AA=T|||;VT=SNP
6	25275157	rs56109135	A	G	100	PASS	AC=191;AF=0.038139;AN=5008;NS=2504;DP=18272;EAS_AF=0.0129;AMR_AF=0.0231;AFR_AF=0.0696;EUR_AF=0.0169;SAS_AF=0.0542;AA=G|||;VT=SNP
6	25275202	rs55660933	T	G	100	PASS	AC=192;AF=0.0383387;AN=5008;NS=2504;DP=17039;EAS_AF=0.0129;AMR_AF=0.0231;AFR_AF=0.0703;EUR_AF=0.0169;SAS_AF=0.0542;AA=G|||;VT=SNP
6	25275208	rs56362224	G	A	100	PASS	AC=199;AF=0.0397364;AN=5008;NS=2504;DP=16921;EAS_AF=0.0129;AMR_AF=0.0231;AFR_AF=0.0703;EUR_AF=0.0169;SAS_AF=0.0613;AA=G|||;VT=SNP
6	25276266	rs2744267	A	G	100	PASS	AC=3549;AF=0.708666;AN=5008;NS=2504;DP=18890;EAS_AF=0.7014;AMR_AF=0.6499;AFR_AF=0.6785;EUR_AF=0.7237;SAS_AF=0.7832;AA=G|||;VT=SNP
6	25276282	rs2744268	A	G	100	PASS	AC=3350;AF=0.66893;AN=5008;NS=2504;DP=18849;EAS_AF=0.6885;AMR_AF=0.6268;AFR_AF=0.6067;EUR_AF=0.7068;SAS_AF=0.7239;AA=G|||;VT=SNP
6	25276546	rs75671421	A	G	100	PASS	AC=473;AF=0.0944489;AN=5008;NS=2504;DP=18101;EAS_AF=0.006;AMR_AF=0.072;AFR_AF=0.2761;EUR_AF=0.0437;SAS_AF=0.0082;AA=G|||;VT=SNP
6	25276789	rs6939174	C	T	100	PASS	AC=106;AF=0.0211661;AN=5008;NS=2504;DP=19324;EAS_AF=0.004;AMR_AF=0.0317;AFR_AF=0.028;EUR_AF=0.0358;SAS_AF=0.0072;AA=T|||;VT=SNP
6	25276988	rs2014674	T	C	100	PASS	AC=668;AF=0.133387;AN=5008;NS=2504;DP=18180;EAS_AF=0.128;AMR_AF=0.0778;AFR_AF=0.1884;EUR_AF=0.0606;SAS_AF=0.1789;AA=C|||;VT=SNP
6	25277288	rs79773851	T	A	100	PASS	AC=91;AF=0.0181709;AN=5008;NS=2504;DP=21985;EAS_AF=0.0099;AMR_AF=0.0144;AFR_AF=0.0023;EUR_AF=0.0159;SAS_AF=0.0532;AA=T|||;VT=SNP
6	25277375	rs1016854	T	C	100	PASS	AC=2789;AF=0.556909;AN=5008;NS=2504;DP=20732;EAS_AF=0.6796;AMR_AF=0.5504;AFR_AF=0.267;EUR_AF=0.664;SAS_AF=0.7168;AA=T|||;VT=SNP
6	25277419	rs1016855	T	C	100	PASS	AC=3549;AF=0.708666;AN=5008;NS=2504;DP=19996;EAS_AF=0.8125;AMR_AF=0.6182;AFR_AF=0.5537;EUR_AF=0.6928;SAS_AF=0.8916;AA=T|||;VT=SNP
6	25278011	rs7341200	C	A	100	PASS	AC=104;AF=0.0207668;AN=5008;NS=2504;DP=18962;EAS_AF=0.0129;AMR_AF=0.0159;AFR_AF=0.0061;EUR_AF=0.0169;SAS_AF=0.0562;AA=C|||;VT=SNP
6	25278546	rs6926126	T	C	100	PASS	AC=3545;AF=0.707867;AN=5008;NS=2504;DP=17996;EAS_AF=0.8075;AMR_AF=0.621;AFR_AF=0.553;EUR_AF=0.6928;SAS_AF=0.8916;AA=T|||;VT=SNP
6	25278971	rs116827077	A	G	100	PASS	AC=104;AF=0.0207668;AN=5008;NS=2504;DP=18534;EAS_AF=0.003;AMR_AF=0.0317;AFR_AF=0.028;EUR_AF=0.0358;SAS_AF=0.0061;AA=G|||;VT=SNP
6	25279158	rs6909014	C	A	100	PASS	AC=3641;AF=0.727037;AN=5008;NS=2504;DP=14854;EAS_AF=0.8115;AMR_AF=0.6499;AFR_AF=0.5756;EUR_AF=0.7276;SAS_AF=0.8988;AA=A|||;VT=SNP
6	25279208	rs6908902	A	T	100	PASS	AC=3643;AF=0.727436;AN=5008;NS=2504;DP=12569;EAS_AF=0.8115;AMR_AF=0.6513;AFR_AF=0.5756;EUR_AF=0.7286;SAS_AF=0.8988;AA=T|||;VT=SNP
6	25280119	rs6914799	C	A	100	PASS	AC=3531;AF=0.705072;AN=5008;NS=2504;DP=15397;EAS_AF=0.8075;AMR_AF=0.611;AFR_AF=0.5484;EUR_AF=0.6918;SAS_AF=0.8916;AA=A|||;VT=SNP
6	25280179	rs143772651	A	T	100	PASS	AC=59;AF=0.0117812;AN=5008;NS=2504;DP=15208;EAS_AF=0.003;AMR_AF=0.0231;AFR_AF=0;EUR_AF=0.0338;SAS_AF=0.0061;AA=A|||;VT=SNP
6	25280530	rs9358848	T	C	100	PASS	AC=3636;AF=0.726038;AN=5008;NS=2504;DP=3293;EAS_AF=0.8115;AMR_AF=0.6427;AFR_AF=0.5764;EUR_AF=0.7266;SAS_AF=0.8988;AA=C|||;VT=SNP
6	25280677	rs2744269	A	G	100	PASS	AC=3942;AF=0.787141;AN=5008;NS=2504;DP=15665;EAS_AF=0.8125;AMR_AF=0.6801;AFR_AF=0.7837;EUR_AF=0.7316;SAS_AF=0.8988;AA=G|||;VT=SNP
6	25281423	rs2744270	A	G	100	PASS	AC=370;AF=0.0738818;AN=5008;NS=2504;DP=15564;EAS_AF=0.005;AMR_AF=0.0677;AFR_AF=0.205;EUR_AF=0.0398;SAS_AF=0.0072;AA=G|||;VT=SNP
6	25281599	rs2744272	G	T	100	PASS	AC=327;AF=0.0652955;AN=5008;NS=2504;DP=16328;EAS_AF=0.005;AMR_AF=0.0605;AFR_AF=0.177;EUR_AF=0.0388;SAS_AF=0.0072;AA=G|||;VT=SNP
6	25281848	rs2690056	G	C	100	PASS	AC=370;AF=0.0738818;AN=5008;NS=2504;DP=16926;EAS_AF=0.005;AMR_AF=0.0677;AFR_AF=0.205;EUR_AF=0.0398;SAS_AF=0.0072;AA=C|||;VT=SNP
6	25281905	rs2744273	G	A	100	PASS	AC=370;AF=0.0738818;AN=5008;NS=2504;DP=16237;EAS_AF=0.005;AMR_AF=0.0677;AFR_AF=0.205;EUR_AF=0.0398;SAS_AF=0.0072;AA=G|||;VT=SNP
6	25281999	rs2744274	A	G	100	PASS	AC=370;AF=0.0738818;AN=5008;NS=2504;DP=16927;EAS_AF=0.005;AMR_AF=0.0677;AFR_AF=0.205;EUR_AF=0.0398;SAS_AF=0.0072;AA=G|||;VT=SNP
6	25283500	rs9358849	G	A	100	PASS	AC=2792;AF=0.557508;AN=5008;NS=2504;DP=22439;EAS_AF=0.6835;AMR_AF=0.5504;AFR_AF=0.2685;EUR_AF=0.661;SAS_AF=0.7168;AA=g|||;VT=SNP
6	25283737	rs76035204	T	G	100	PASS	AC=196;AF=0.0391374;AN=5008;NS=2504;DP=21396;EAS_AF=0.0129;AMR_AF=0.0231;AFR_AF=0.0711;EUR_AF=0.0179;SAS_AF=0.0562;AA=T|||;VT=SNP
6	25283875	rs2690054	C	G	100	PASS	AC=4223;AF=0.843251;AN=5008;NS=2504;DP=21385;EAS_AF=0.8125;AMR_AF=0.6988;AFR_AF=0.9818;EUR_AF=0.7376;SAS_AF=0.8988;AA=G|||;VT=SNP
6	25284076	rs2744283	A	G	100	PASS	AC=370;AF=0.0738818;AN=5008;NS=2504;DP=19168;EAS_AF=0.005;AMR_AF=0.0677;AFR_AF=0.205;EUR_AF=0.0398;SAS_AF=0.0072;AA=G|||;VT=SNP
6	25285264	rs17677216	A	G	100	PASS	AC=59;AF=0.0117812;AN=5008;NS=2504;DP=16535;EAS_AF=0.003;AMR_AF=0.0231;AFR_AF=0;EUR_AF=0.0338;SAS_AF=0.0061;AA=A|||;VT=SNP
6	25285620	rs147368281	G	A	100	PASS	AC=53;AF=0.0105831;AN=5008;NS=2504;DP=18874;EAS_AF=0;AMR_AF=0.0187;AFR_AF=0;EUR_AF=0.0338;SAS_AF=0.0061;AA=G|||;VT=SNP
6	25285943	rs2690047	T	C	100	PASS	AC=370;AF=0.0738818;AN=5008;NS=2504;DP=17904;EAS_AF=0.005;AMR_AF=0.0677;AFR_AF=0.205;EUR_AF=0.0398;SAS_AF=0.0072;AA=C|||;VT=SNP
6	25286156	rs114509996	A	G	100	PASS	AC=61;AF=0.0121805;AN=5008;NS=2504;DP=17077;EAS_AF=0.004;AMR_AF=0.0231;AFR_AF=0;EUR_AF=0.0338;SAS_AF=0.0072;AA=a|||;VT=SNP
6	25287414	rs79796251	C	A	100	PASS	AC=59;AF=0.0117812;AN=5008;NS=2504;DP=18755;EAS_AF=0.003;AMR_AF=0.0231;AFR_AF=0;EUR_AF=0.0338;SAS_AF=0.0061;AA=C|||;VT=SNP
6	25288005	rs73392388	T	C	100	PASS	AC=213;AF=0.0425319;AN=5008;NS=2504;DP=20834;EAS_AF=0.0129;AMR_AF=0.0274;AFR_AF=0.0749;EUR_AF=0.0249;SAS_AF=0.0583;AA=T|||;VT=SNP
6	25288175	rs2744287	G	A	100	PASS	AC=1824;AF=0.364217;AN=5008;NS=2504;DP=20917;EAS_AF=0.4137;AMR_AF=0.1945;AFR_AF=0.6203;EUR_AF=0.1302;SAS_AF=0.3282;AA=A|||;VT=SNP
6	25288271	rs2690042	G	T	100	PASS	AC=1851;AF=0.369609;AN=5008;NS=2504;DP=20451;EAS_AF=0.4147;AMR_AF=0.1974;AFR_AF=0.6399;EUR_AF=0.1302;SAS_AF=0.3262;AA=G|||;VT=SNP
6	25288549	rs2690041	G	A	100	PASS	AC=3827;AF=0.764177;AN=5008;NS=2504;DP=19868;EAS_AF=0.7847;AMR_AF=0.6628;AFR_AF=0.8691;EUR_AF=0.6392;SAS_AF=0.8016;AA=A|||;VT=SNP
6	25288727	rs2690135	G	C	100	PASS	AC=3827;AF=0.764177;AN=5008;NS=2504;DP=17653;EAS_AF=0.7847;AMR_AF=0.6628;AFR_AF=0.8691;EUR_AF=0.6392;SAS_AF=0.8016;AA=C|||;VT=SNP
6	25289063	rs2744288	A	C	100	PASS	AC=3829;AF=0.764577;AN=5008;NS=2504;DP=20517;EAS_AF=0.7847;AMR_AF=0.6599;AFR_AF=0.8722;EUR_AF=0.6392;SAS_AF=0.8016;AA=A|||;VT=SNP
6	25289097	rs2690134	G	A	100	PASS	AC=3829;AF=0.764577;AN=5008;NS=2504;DP=20666;EAS_AF=0.7847;AMR_AF=0.6585;AFR_AF=0.8729;EUR_AF=0.6392;SAS_AF=0.8016;AA=A|||;VT=SNP
6	25289184	rs2744289	G	C	100	PASS	AC=3845;AF=0.767772;AN=5008;NS=2504;DP=21966;EAS_AF=0.7847;AMR_AF=0.6643;AFR_AF=0.882;EUR_AF=0.6392;SAS_AF=0.8016;AA=C|||;VT=SNP
6	25289280	rs2744290	A	T	100	PASS	AC=2481;AF=0.495407;AN=5008;NS=2504;DP=19387;EAS_AF=0.371;AMR_AF=0.5086;AFR_AF=0.5673;EUR_AF=0.5179;SAS_AF=0.4939;AA=A|||;VT=SNP
6	25289447	rs114028671	A	G	100	PASS	AC=109;AF=0.0217652;AN=5008;NS=2504;DP=17777;EAS_AF=0.0129;AMR_AF=0.0086;AFR_AF=0.0098;EUR_AF=0.0199;SAS_AF=0.0583;AA=A|||;VT=SNP
6	25289622	rs12215281	C	G	100	PASS	AC=51;AF=0.0101837;AN=5008;NS=2504;DP=16808;EAS_AF=0.0069;AMR_AF=0.013;AFR_AF=0.0008;EUR_AF=0.0119;SAS_AF=0.0225;AA=C|||;VT=SNP
6	25289763	rs74637173	C	T	100	PASS	AC=62;AF=0.0123802;AN=5008;NS=2504;DP=17702;EAS_AF=0.003;AMR_AF=0.0245;AFR_AF=0;EUR_AF=0.0358;SAS_AF=0.0061;AA=T|||;VT=SNP
6	25290264	rs77672372	T	C	100	PASS	AC=80;AF=0.0159744;AN=5008;NS=2504;DP=20261;EAS_AF=0.004;AMR_AF=0.0303;AFR_AF=0.0098;EUR_AF=0.0358;SAS_AF=0.0061;AA=C|||;VT=SNP
6	25290333	rs78908838	T	C	100	PASS	AC=80;AF=0.0159744;AN=5008;NS=2504;DP=18800;EAS_AF=0.004;AMR_AF=0.0303;AFR_AF=0.0098;EUR_AF=0.0358;SAS_AF=0.0061;AA=T|||;VT=SNP
6	25290376	rs114412595	C	T	100	PASS	AC=80;AF=0.0159744;AN=5008;NS=2504;DP=17229;EAS_AF=0.004;AMR_AF=0.0303;AFR_AF=0.0098;EUR_AF=0.0358;SAS_AF=0.0061;AA=T|||;VT=SNP
6	25290377	rs10807001	A	G	100	PASS	AC=55;AF=0.0109824;AN=5008;NS=2504;DP=17190;EAS_AF=0.002;AMR_AF=0.0101;AFR_AF=0.0008;EUR_AF=0.0328;SAS_AF=0.0123;AA=A|||;VT=SNP
6	25291020	rs75649083	C	A	100	PASS	AC=830;AF=0.165735;AN=5008;NS=2504;DP=15711;EAS_AF=0.3978;AMR_AF=0.0807;AFR_AF=0.0514;EUR_AF=0.0596;SAS_AF=0.2505;AA=C|||;VT=SNP
6	25291070	rs2064206	G	A	100	PASS	AC=3847;AF=0.768171;AN=5008;NS=2504;DP=14374;EAS_AF=0.7857;AMR_AF=0.6643;AFR_AF=0.8828;EUR_AF=0.6392;SAS_AF=0.8016;AA=A|||;VT=SNP
6	25291077	rs116047788	T	A	100	PASS	AC=80;AF=0.0159744;AN=5008;NS=2504;DP=14309;EAS_AF=0.004;AMR_AF=0.0303;AFR_AF=0.0098;EUR_AF=0.0358;SAS_AF=0.0061;AA=A|||;VT=SNP
6	25291184	rs12205303	A	G	100	PASS	AC=238;AF=0.047524;AN=5008;NS=2504;DP=14737;EAS_AF=0.0109;AMR_AF=0.0418;AFR_AF=0.0174;EUR_AF=0.0954;SAS_AF=0.0808;AA=A|||;VT=SNP
6	25291442	rs78768174	A	G	100	PASS	AC=62;AF=0.0123802;AN=5008;NS=2504;DP=16756;EAS_AF=0.003;AMR_AF=0.0245;AFR_AF=0;EUR_AF=0.0358;SAS_AF=0.0061;AA=A|||;VT=SNP
6	25291457	rs73392399	G	A	100	PASS	AC=1288;AF=0.257188;AN=5008;NS=2504;DP=16669;EAS_AF=0.4107;AMR_AF=0.1239;AFR_AF=0.3064;EUR_AF=0.0845;SAS_AF=0.3047;AA=G|||;VT=SNP
6	25291726	rs79861639	T	C	100	PASS	AC=80;AF=0.0159744;AN=5008;NS=2504;DP=19583;EAS_AF=0.004;AMR_AF=0.0303;AFR_AF=0.0098;EUR_AF=0.0358;SAS_AF=0.0061;AA=C|||;VT=SNP
6	25292213	rs6923529	C	T	100	PASS	AC=1286;AF=0.256789;AN=5008;NS=2504;DP=19854;EAS_AF=0.4107;AMR_AF=0.121;AFR_AF=0.3064;EUR_AF=0.0845;SAS_AF=0.3047;AA=C|||;VT=SNP
6	25292214	rs9379751	G	A	100	PASS	AC=1972;AF=0.39377;AN=5008;NS=2504;DP=19828;EAS_AF=0.372;AMR_AF=0.4625;AFR_AF=0.2156;EUR_AF=0.5089;SAS_AF=0.4898;AA=G|||;VT=SNP
6	25292244	rs17677373	G	A	100	PASS	AC=80;AF=0.0159744;AN=5008;NS=2504;DP=20298;EAS_AF=0.004;AMR_AF=0.0303;AFR_AF=0.0098;EUR_AF=0.0358;SAS_AF=0.0061;AA=G|||;VT=SNP
6	25292401	rs10456320	C	T	100	PASS	AC=429;AF=0.0856629;AN=5008;NS=2504;DP=20486;EAS_AF=0.0208;AMR_AF=0.0576;AFR_AF=0.0764;EUR_AF=0.1163;SAS_AF=0.1534;AA=t|||;VT=SNP
6	25292567	rs2690132	C	T	100	PASS	AC=3848;AF=0.768371;AN=5008;NS=2504;DP=20934;EAS_AF=0.7877;AMR_AF=0.6643;AFR_AF=0.882;EUR_AF=0.6392;SAS_AF=0.8016;AA=T|||;VT=SNP
6	25293013	rs12055533	A	C	100	PASS	AC=1973;AF=0.39397;AN=5008;NS=2504;DP=17420;EAS_AF=0.372;AMR_AF=0.4625;AFR_AF=0.2148;EUR_AF=0.5099;SAS_AF=0.4908;AA=A|||;VT=SNP
6	25293201	rs77524013	A	C	100	PASS	AC=80;AF=0.0159744;AN=5008;NS=2504;DP=15279;EAS_AF=0.004;AMR_AF=0.0303;AFR_AF=0.0098;EUR_AF=0.0358;SAS_AF=0.0061;AA=C|||;VT=SNP
6	25293264	rs141131009	T	C	100	PASS	AC=80;AF=0.0159744;AN=5008;NS=2504;DP=15200;EAS_AF=0.004;AMR_AF=0.0303;AFR_AF=0.0098;EUR_AF=0.0358;SAS_AF=0.0061;AA=C|||;VT=SNP
6	25293399	rs115875496	G	A	100	PASS	AC=81;AF=0.0161741;AN=5008;NS=2504;DP=14535;EAS_AF=0.005;AMR_AF=0.0303;AFR_AF=0.0098;EUR_AF=0.0358;SAS_AF=0.0061;AA=G|||;VT=SNP
6	25293433	rs9358850	T	C	100	PASS	AC=2022;AF=0.403754;AN=5008;NS=2504;DP=14326;EAS_AF=0.372;AMR_AF=0.4669;AFR_AF=0.2511;EUR_AF=0.5089;SAS_AF=0.4898;AA=T|||;VT=SNP
6	25293548	rs2690131	A	G	100	PASS	AC=2366;AF=0.472444;AN=5008;NS=2504;DP=12316;EAS_AF=0.373;AMR_AF=0.5101;AFR_AF=0.4811;EUR_AF=0.5169;SAS_AF=0.4908;AA=A|||;VT=SNP
6	25293739	rs74749775	G	A	100	PASS	AC=80;AF=0.0159744;AN=5008;NS=2504;DP=15921;EAS_AF=0.004;AMR_AF=0.0303;AFR_AF=0.0098;EUR_AF=0.0358;SAS_AF=0.0061;AA=G|||;VT=SNP
6	25293768	rs79777227	A	G	100	PASS	AC=332;AF=0.0662939;AN=5008;NS=2504;DP=15917;EAS_AF=0.0109;AMR_AF=0.0504;AFR_AF=0.0688;EUR_AF=0.0974;SAS_AF=0.0992;AA=A|||;VT=SNP
6	25293878	rs116545001	G	T	100	PASS	AC=80;AF=0.0159744;AN=5008;NS=2504;DP=18859;EAS_AF=0.004;AMR_AF=0.0303;AFR_AF=0.0098;EUR_AF=0.0358;SAS_AF=0.0061;AA=G|||;VT=SNP
6	25294015	rs115584488	T	C	100	PASS	AC=46;AF=0.0091853;AN=5008;NS=2504;DP=20151;EAS_AF=0.003;AMR_AF=0.0014;AFR_AF=0.0008;EUR_AF=0.0219;SAS_AF=0.0194;AA=T|||;VT=SNP
6	25294026	rs114213265	T	G	100	PASS	AC=62;AF=0.0123802;AN=5008;NS=2504;DP=20455;EAS_AF=0.003;AMR_AF=0.0245;AFR_AF=0;EUR_AF=0.0358;SAS_AF=0.0061;AA=T|||;VT=SNP
6	25294248	rs9366615	C	T	100	PASS	AC=610;AF=0.121805;AN=5008;NS=2504;DP=21061;EAS_AF=0.2917;AMR_AF=0.0807;AFR_AF=0.0386;EUR_AF=0.0586;SAS_AF=0.1534;AA=C|||;VT=SNP
6	25294515	rs78936838	T	A	100	PASS	AC=199;AF=0.0397364;AN=5008;NS=2504;DP=20998;EAS_AF=0.0129;AMR_AF=0.0216;AFR_AF=0.0681;EUR_AF=0.0239;SAS_AF=0.0583;AA=T|||;VT=SNP
6	25294524	rs17734132	T	C	100	PASS	AC=62;AF=0.0123802;AN=5008;NS=2504;DP=20711;EAS_AF=0.003;AMR_AF=0.0245;AFR_AF=0;EUR_AF=0.0358;SAS_AF=0.0061;AA=T|||;VT=SNP
6	25294788	rs76092634	A	G	100	PASS	AC=80;AF=0.0159744;AN=5008;NS=2504;DP=19648;EAS_AF=0.004;AMR_AF=0.0303;AFR_AF=0.0098;EUR_AF=0.0358;SAS_AF=0.0061;AA=G|||;VT=SNP
6	25295083	rs114807294	C	T	100	PASS	AC=63;AF=0.0125799;AN=5008;NS=2504;DP=19755;EAS_AF=0.003;AMR_AF=0.0245;AFR_AF=0;EUR_AF=0.0358;SAS_AF=0.0072;AA=C|||;VT=SNP
6	25295258	rs2744293	T	C	100	PASS	AC=3770;AF=0.752796;AN=5008;NS=2504;DP=19393;EAS_AF=0.7847;AMR_AF=0.6354;AFR_AF=0.8722;EUR_AF=0.6034;SAS_AF=0.7955;AA=T|||;VT=SNP
6	25295518	rs75344917	A	G	100	PASS	AC=80;AF=0.0159744;AN=5008;NS=2504;DP=16587;EAS_AF=0.004;AMR_AF=0.0303;AFR_AF=0.0098;EUR_AF=0.0358;SAS_AF=0.0061;AA=G|||;VT=SNP
6	25296065	rs17734186	A	G	100	PASS	AC=80;AF=0.0159744;AN=5008;NS=2504;DP=20771;EAS_AF=0.004;AMR_AF=0.0303;AFR_AF=0.0098;EUR_AF=0.0358;SAS_AF=0.0061;AA=A|||;VT=SNP
6	25296606	rs2744294	G	A	100	PASS	AC=3841;AF=0.766973;AN=5008;NS=2504;DP=20620;EAS_AF=0.7867;AMR_AF=0.6643;AFR_AF=0.8782;EUR_AF=0.6392;SAS_AF=0.8006;AA=A|||;VT=SNP
6	25297272	rs78640674	T	C	100	PASS	AC=88;AF=0.0175719;AN=5008;NS=2504;DP=18927;EAS_AF=0.004;AMR_AF=0.0317;AFR_AF=0.0151;EUR_AF=0.0358;SAS_AF=0.0061;AA=C|||;VT=SNP
6	25297497	rs1883393	T	G	100	PASS	AC=1212;AF=0.242013;AN=5008;NS=2504;DP=20109;EAS_AF=0.4038;AMR_AF=0.1037;AFR_AF=0.323;EUR_AF=0.0636;SAS_AF=0.2474;AA=T|||;VT=SNP
6	25297685	rs2328878	A	G	100	PASS	AC=1908;AF=0.38099;AN=5008;NS=2504;DP=20729;EAS_AF=0.3651;AMR_AF=0.4424;AFR_AF=0.2126;EUR_AF=0.4652;SAS_AF=0.4949;AA=A|||;VT=SNP
6	25298086	rs76415849	A	G	100	PASS	AC=87;AF=0.0173722;AN=5008;NS=2504;DP=19787;EAS_AF=0.004;AMR_AF=0.0303;AFR_AF=0.0151;EUR_AF=0.0358;SAS_AF=0.0061;AA=A|||;VT=SNP
6	25298733	rs77083253	C	T	100	PASS	AC=87;AF=0.0173722;AN=5008;NS=2504;DP=18081;EAS_AF=0.004;AMR_AF=0.0303;AFR_AF=0.0151;EUR_AF=0.0358;SAS_AF=0.0061;AA=C|||;VT=SNP
6	25299207	rs145301466	T	C	100	PASS	AC=87;AF=0.0173722;AN=5008;NS=2504;DP=15910;EAS_AF=0.004;AMR_AF=0.0303;AFR_AF=0.0151;EUR_AF=0.0358;SAS_AF=0.0061;AA=c|||;VT=SNP
6	25299249	rs137942679	G	A	100	PASS	AC=64;AF=0.0127796;AN=5008;NS=2504;DP=16103;EAS_AF=0.001;AMR_AF=0.0375;AFR_AF=0.0038;EUR_AF=0.0298;SAS_AF=0.002;AA=g|||;VT=SNP
6	25299596	rs149649699	T	C	100	PASS	AC=87;AF=0.0173722;AN=5008;NS=2504;DP=13283;EAS_AF=0.004;AMR_AF=0.0303;AFR_AF=0.0151;EUR_AF=0.0358;SAS_AF=0.0061;AA=t|||;VT=SNP
6	25300325	rs112530430	G	A	100	PASS	AC=290;AF=0.0579073;AN=5008;NS=2504;DP=16402;EAS_AF=0.003;AMR_AF=0.0432;AFR_AF=0.1498;EUR_AF=0.0497;SAS_AF=0.0092;AA=G|||;VT=SNP
6	25300414	rs116423312	G	A	100	PASS	AC=87;AF=0.0173722;AN=5008;NS=2504;DP=18536;EAS_AF=0.004;AMR_AF=0.0303;AFR_AF=0.0151;EUR_AF=0.0358;SAS_AF=0.0061;AA=A|||;VT=SNP
6	25300529	rs74829142	G	A	100	PASS	AC=217;AF=0.0433307;AN=5008;NS=2504;DP=20745;EAS_AF=0.0129;AMR_AF=0.0216;AFR_AF=0.0817;EUR_AF=0.0239;SAS_AF=0.0583;AA=G|||;VT=SNP
6	25300620	rs115338219	C	T	100	PASS	AC=87;AF=0.0173722;AN=5008;NS=2504;DP=20656;EAS_AF=0.004;AMR_AF=0.0303;AFR_AF=0.0151;EUR_AF=0.0358;SAS_AF=0.0061;AA=C|||;VT=SNP
6	25300649	rs114836118	G	C	100	PASS	AC=86;AF=0.0171725;AN=5008;NS=2504;DP=20591;EAS_AF=0.004;AMR_AF=0.0303;AFR_AF=0.0151;EUR_AF=0.0348;SAS_AF=0.0061;AA=C|||;VT=SNP
6	25300696	rs145333471	A	G	100	PASS	AC=61;AF=0.0121805;AN=5008;NS=2504;DP=19622;EAS_AF=0.003;AMR_AF=0.0245;AFR_AF=0;EUR_AF=0.0348;SAS_AF=0.0061;AA=A|||;VT=SNP
6	25300718	rs115766498	A	G	100	PASS	AC=61;AF=0.0121805;AN=5008;NS=2504;DP=19028;EAS_AF=0.003;AMR_AF=0.0245;AFR_AF=0;EUR_AF=0.0348;SAS_AF=0.0061;AA=A|||;VT=SNP
6	25300739	rs2018839	T	C	100	PASS	AC=3782;AF=0.755192;AN=5008;NS=2504;DP=19105;EAS_AF=0.7867;AMR_AF=0.6369;AFR_AF=0.8752;EUR_AF=0.6044;SAS_AF=0.7996;AA=T|||;VT=SNP
6	25301133	rs80260721	A	G	100	PASS	AC=87;AF=0.0173722;AN=5008;NS=2504;DP=20585;EAS_AF=0.004;AMR_AF=0.0303;AFR_AF=0.0151;EUR_AF=0.0358;SAS_AF=0.0061;AA=A|||;VT=SNP
6	25301406	rs1880271	T	C	100	PASS	AC=290;AF=0.0579073;AN=5008;NS=2504;DP=22376;EAS_AF=0.003;AMR_AF=0.0432;AFR_AF=0.1498;EUR_AF=0.0497;SAS_AF=0.0092;AA=T|||;VT=SNP
6	25301653	rs74338119	A	G	100	PASS	AC=87;AF=0.0173722;AN=5008;NS=2504;DP=20767;EAS_AF=0.004;AMR_AF=0.0303;AFR_AF=0.0151;EUR_AF=0.0358;SAS_AF=0.0061;AA=A|||;VT=SNP
6	25302207	rs148204769	A	G	100	PASS	AC=87;AF=0.0173722;AN=5008;NS=2504;DP=19617;EAS_AF=0.004;AMR_AF=0.0303;AFR_AF=0.0151;EUR_AF=0.0358;SAS_AF=0.0061;AA=G|||;VT=SNP
6	25302617	rs2690125	G	C	100	PASS	AC=2321;AF=0.463458;AN=5008;NS=2504;DP=19444;EAS_AF=0.3681;AMR_AF=0.4986;AFR_AF=0.4629;EUR_AF=0.5149;SAS_AF=0.4847;AA=G|||;VT=SNP
6	25302678	rs79010926	C	T	100	PASS	AC=87;AF=0.0173722;AN=5008;NS=2504;DP=20083;EAS_AF=0.004;AMR_AF=0.0303;AFR_AF=0.0151;EUR_AF=0.0358;SAS_AF=0.0061;AA=C|||;VT=SNP
6	25302810	rs9356973	A	C	100	PASS	AC=1884;AF=0.376198;AN=5008;NS=2504;DP=19432;EAS_AF=0.3641;AMR_AF=0.4424;AFR_AF=0.2126;EUR_AF=0.4622;SAS_AF=0.4744;AA=A|||;VT=SNP
6	25302947	rs9348670	T	C	100	PASS	AC=1884;AF=0.376198;AN=5008;NS=2504;DP=20788;EAS_AF=0.3641;AMR_AF=0.4424;AFR_AF=0.2126;EUR_AF=0.4622;SAS_AF=0.4744;AA=T|||;VT=SNP
6	25302948	rs139951632	G	A	100	PASS	AC=28;AF=0.00559105;AN=5008;NS=2504;DP=20772;EAS_AF=0.001;AMR_AF=0.0086;AFR_AF=0;EUR_AF=0.0159;SAS_AF=0.0051;AA=G|||;VT=SNP
6	25303100	rs12055697	A	G	100	PASS	AC=1445;AF=0.288538;AN=5008;NS=2504;DP=21035;EAS_AF=0.4187;AMR_AF=0.1326;AFR_AF=0.4062;EUR_AF=0.0895;SAS_AF=0.3108;AA=a|||;VT=SNP
6	25303127	rs79795273	T	C	100	PASS	AC=87;AF=0.0173722;AN=5008;NS=2504;DP=20951;EAS_AF=0.004;AMR_AF=0.0303;AFR_AF=0.0151;EUR_AF=0.0358;SAS_AF=0.0061;AA=T|||;VT=SNP
6	25303810	rs78559031	A	G	100	PASS	AC=87;AF=0.0173722;AN=5008;NS=2504;DP=21074;EAS_AF=0.004;AMR_AF=0.0303;AFR_AF=0.0151;EUR_AF=0.0358;SAS_AF=0.0061;AA=A|||;VT=SNP
6	25304200	rs78432204	A	G	100	PASS	AC=62;AF=0.0123802;AN=5008;NS=2504;DP=20433;EAS_AF=0.003;AMR_AF=0.0245;AFR_AF=0;EUR_AF=0.0358;SAS_AF=0.0061;AA=A|||;VT=SNP
6	25304217	rs76129262	T	C	100	PASS	AC=87;AF=0.0173722;AN=5008;NS=2504;DP=20753;EAS_AF=0.004;AMR_AF=0.0303;AFR_AF=0.0151;EUR_AF=0.0358;SAS_AF=0.0061;AA=T|||;VT=SNP
6	25304318	rs144085933	T	C	100	PASS	AC=88;AF=0.0175719;AN=5008;NS=2504;DP=20933;EAS_AF=0.004;AMR_AF=0.0303;AFR_AF=0.0151;EUR_AF=0.0358;SAS_AF=0.0072;AA=C|||;VT=SNP
6	25304359	rs77052624	A	C	100	PASS	AC=88;AF=0.0175719;AN=5008;NS=2504;DP=20724;EAS_AF=0.004;AMR_AF=0.0303;AFR_AF=0.0151;EUR_AF=0.0358;SAS_AF=0.0072;AA=C|||;VT=SNP
6	25304433	rs114963951	T	C	100	PASS	AC=88;AF=0.0175719;AN=5008;NS=2504;DP=19816;EAS_AF=0.004;AMR_AF=0.0303;AFR_AF=0.0151;EUR_AF=0.0358;SAS_AF=0.0072;AA=T|||;VT=SNP
6	25304518	rs115452924	G	A	100	PASS	AC=42;AF=0.00838658;AN=5008;NS=2504;DP=20245;EAS_AF=0.005;AMR_AF=0.0173;AFR_AF=0.0008;EUR_AF=0.0089;SAS_AF=0.0153;AA=G|||;VT=SNP
6	25304525	rs116632392	A	G	100	PASS	AC=88;AF=0.0175719;AN=5008;NS=2504;DP=20194;EAS_AF=0.004;AMR_AF=0.0303;AFR_AF=0.0151;EUR_AF=0.0358;SAS_AF=0.0072;AA=G|||;VT=SNP
6	25304573	rs116314980	T	C	100	PASS	AC=88;AF=0.0175719;AN=5008;NS=2504;DP=20378;EAS_AF=0.004;AMR_AF=0.0303;AFR_AF=0.0151;EUR_AF=0.0358;SAS_AF=0.0072;AA=T|||;VT=SNP
6	25304601	rs75707428	C	T	100	PASS	AC=89;AF=0.0177716;AN=5008;NS=2504;DP=20853;EAS_AF=0.004;AMR_AF=0.0303;AFR_AF=0.0151;EUR_AF=0.0368;SAS_AF=0.0072;AA=T|||;VT=SNP
6	25305029	rs76525246	A	G	100	PASS	AC=62;AF=0.0123802;AN=5008;NS=2504;DP=22944;EAS_AF=0.003;AMR_AF=0.0245;AFR_AF=0;EUR_AF=0.0358;SAS_AF=0.0061;AA=A|||;VT=SNP
6	25305147	rs2690124	A	G	100	PASS	AC=289;AF=0.0577077;AN=5008;NS=2504;DP=20679;EAS_AF=0.003;AMR_AF=0.0432;AFR_AF=0.149;EUR_AF=0.0497;SAS_AF=0.0092;AA=A|||;VT=SNP
6	25305322	rs79860462	T	A	100	PASS	AC=87;AF=0.0173722;AN=5008;NS=2504;DP=19657;EAS_AF=0.004;AMR_AF=0.0303;AFR_AF=0.0151;EUR_AF=0.0358;SAS_AF=0.0061;AA=T|||;VT=SNP
6	25305680	rs6908260	T	A	100	PASS	AC=619;AF=0.123602;AN=5008;NS=2504;DP=18666;EAS_AF=0.2927;AMR_AF=0.0821;AFR_AF=0.0393;EUR_AF=0.0596;SAS_AF=0.1585;AA=T|||;VT=SNP
6	25305814	rs6932783	C	T	100	PASS	AC=619;AF=0.123602;AN=5008;NS=2504;DP=18875;EAS_AF=0.2927;AMR_AF=0.0821;AFR_AF=0.0393;EUR_AF=0.0596;SAS_AF=0.1585;AA=C|||;VT=SNP
6	25306220	rs4712904	C	T	100	PASS	AC=1422;AF=0.283946;AN=5008;NS=2504;DP=18086;EAS_AF=0.4167;AMR_AF=0.1311;AFR_AF=0.3941;EUR_AF=0.0875;SAS_AF=0.3088;AA=C|||;VT=SNP
6	25306363	rs2690123	A	G	100	PASS	AC=2441;AF=0.48742;AN=5008;NS=2504;DP=17606;EAS_AF=0.373;AMR_AF=0.5303;AFR_AF=0.4879;EUR_AF=0.5517;SAS_AF=0.5082;AA=G|||;VT=SNP
6	25306382	rs2690122	A	G	100	PASS	AC=331;AF=0.0660942;AN=5008;NS=2504;DP=17725;EAS_AF=0.0079;AMR_AF=0.0605;AFR_AF=0.1498;EUR_AF=0.0586;SAS_AF=0.0245;AA=A|||;VT=SNP
6	25306477	rs75656896	G	A	100	PASS	AC=87;AF=0.0173722;AN=5008;NS=2504;DP=18778;EAS_AF=0.004;AMR_AF=0.0303;AFR_AF=0.0151;EUR_AF=0.0358;SAS_AF=0.0061;AA=G|||;VT=SNP
6	25306602	rs74793281	T	C	100	PASS	AC=61;AF=0.0121805;AN=5008;NS=2504;DP=19225;EAS_AF=0.003;AMR_AF=0.0245;AFR_AF=0;EUR_AF=0.0348;SAS_AF=0.0061;AA=T|||;VT=SNP
6	25306615	rs74361492	C	G	100	PASS	AC=86;AF=0.0171725;AN=5008;NS=2504;DP=19581;EAS_AF=0.004;AMR_AF=0.0303;AFR_AF=0.0151;EUR_AF=0.0348;SAS_AF=0.0061;AA=C|||;VT=SNP
6	25306651	rs75977213	T	C	100	PASS	AC=86;AF=0.0171725;AN=5008;NS=2504;DP=20010;EAS_AF=0.004;AMR_AF=0.0303;AFR_AF=0.0151;EUR_AF=0.0348;SAS_AF=0.0061;AA=C|||;VT=SNP
6	25306732	rs4712905	C	A	100	PASS	AC=1423;AF=0.284145;AN=5008;NS=2504;DP=18870;EAS_AF=0.4167;AMR_AF=0.1311;AFR_AF=0.3933;EUR_AF=0.0875;SAS_AF=0.3108;AA=C|||;VT=SNP
6	25306877	rs115359411	C	T	100	PASS	AC=87;AF=0.0173722;AN=5008;NS=2504;DP=21283;EAS_AF=0.004;AMR_AF=0.0303;AFR_AF=0.0151;EUR_AF=0.0358;SAS_AF=0.0061;AA=C|||;VT=SNP
6	25306922	rs75270254	A	G	100	PASS	AC=39;AF=0.00778754;AN=5008;NS=2504;DP=20269;EAS_AF=0.0099;AMR_AF=0.0043;AFR_AF=0.0023;EUR_AF=0.0139;SAS_AF=0.0092;AA=A|||;VT=SNP
6	25307053	rs116801323	A	G	100	PASS	AC=87;AF=0.0173722;AN=5008;NS=2504;DP=17491;EAS_AF=0.004;AMR_AF=0.0303;AFR_AF=0.0151;EUR_AF=0.0358;SAS_AF=0.0061;AA=G|||;VT=SNP
6	25307418	rs115975122	C	A	100	PASS	AC=87;AF=0.0173722;AN=5008;NS=2504;DP=17316;EAS_AF=0.004;AMR_AF=0.0303;AFR_AF=0.0151;EUR_AF=0.0358;SAS_AF=0.0061;AA=A|||;VT=SNP
6	25307536	rs149343822	T	G	100	PASS	AC=62;AF=0.0123802;AN=5008;NS=2504;DP=17520;EAS_AF=0.003;AMR_AF=0.0245;AFR_AF=0;EUR_AF=0.0358;SAS_AF=0.0061;AA=T|||;VT=SNP
6	25308133	rs730711	A	C	100	PASS	AC=1399;AF=0.279353;AN=5008;NS=2504;DP=19072;EAS_AF=0.4157;AMR_AF=0.1282;AFR_AF=0.3775;EUR_AF=0.0875;SAS_AF=0.3108;AA=A|||;VT=SNP
6	25308522	rs6903148	A	G	100	PASS	AC=1504;AF=0.300319;AN=5008;NS=2504;DP=19110;EAS_AF=0.4196;AMR_AF=0.1542;AFR_AF=0.4085;EUR_AF=0.1233;SAS_AF=0.317;AA=G|||;VT=SNP
6	25308755	rs142170695	G	A	100	PASS	AC=19;AF=0.00379393;AN=5008;NS=2504;DP=15373;EAS_AF=0.001;AMR_AF=0.0029;AFR_AF=0.0008;EUR_AF=0.0099;SAS_AF=0.0051;AA=G|||;VT=SNP
6	25308888	rs1989206	C	T	100	PASS	AC=1950;AF=0.389377;AN=5008;NS=2504;DP=14775;EAS_AF=0.3591;AMR_AF=0.4323;AFR_AF=0.2867;EUR_AF=0.4563;SAS_AF=0.4601;AA=C|||;VT=SNP
6	25309068	rs6456664	A	G	100	PASS	AC=1508;AF=0.301118;AN=5008;NS=2504;DP=16405;EAS_AF=0.4196;AMR_AF=0.1599;AFR_AF=0.4085;EUR_AF=0.1233;SAS_AF=0.317;AA=A|||;VT=SNP
6	25309410	rs7746942	C	T	100	PASS	AC=1506;AF=0.300719;AN=5008;NS=2504;DP=15071;EAS_AF=0.4196;AMR_AF=0.1599;AFR_AF=0.4085;EUR_AF=0.1233;SAS_AF=0.3149;AA=C|||;VT=SNP
6	25309450	rs2690120	C	T	100	PASS	AC=2294;AF=0.458067;AN=5008;NS=2504;DP=14726;EAS_AF=0.3681;AMR_AF=0.4971;AFR_AF=0.4387;EUR_AF=0.5149;SAS_AF=0.4908;AA=C|||;VT=SNP
6	25309453	rs115214550	G	T	100	PASS	AC=63;AF=0.0125799;AN=5008;NS=2504;DP=14605;EAS_AF=0.003;AMR_AF=0.0245;AFR_AF=0;EUR_AF=0.0368;SAS_AF=0.0061;AA=G|||;VT=SNP
6	25309525	rs7746969	A	G	100	PASS	AC=1509;AF=0.301318;AN=5008;NS=2504;DP=14635;EAS_AF=0.4206;AMR_AF=0.1599;AFR_AF=0.4085;EUR_AF=0.1233;SAS_AF=0.317;AA=G|||;VT=SNP
6	25309665	rs73394138	A	T	100	PASS	AC=223;AF=0.0445288;AN=5008;NS=2504;DP=14485;EAS_AF=0.0129;AMR_AF=0.0288;AFR_AF=0.0817;EUR_AF=0.0249;SAS_AF=0.0583;AA=A|||;VT=SNP
6	25309863	rs6914514	G	A	100	PASS	AC=1510;AF=0.301518;AN=5008;NS=2504;DP=14501;EAS_AF=0.4196;AMR_AF=0.1614;AFR_AF=0.4085;EUR_AF=0.1243;SAS_AF=0.317;AA=G|||;VT=SNP
6	25309868	rs9467465	C	T	100	PASS	AC=1840;AF=0.367412;AN=5008;NS=2504;DP=14698;EAS_AF=0.3591;AMR_AF=0.4236;AFR_AF=0.211;EUR_AF=0.4533;SAS_AF=0.4591;AA=C|||;VT=SNP
6	25310040	rs6914439	C	T	100	PASS	AC=1508;AF=0.301118;AN=5008;NS=2504;DP=11847;EAS_AF=0.4196;AMR_AF=0.1599;AFR_AF=0.4085;EUR_AF=0.1233;SAS_AF=0.317;AA=c|||;VT=SNP
6	25310067	rs2744296	G	A	100	PASS	AC=2282;AF=0.455671;AN=5008;NS=2504;DP=13355;EAS_AF=0.3671;AMR_AF=0.4928;AFR_AF=0.4357;EUR_AF=0.5169;SAS_AF=0.4847;AA=G|||;VT=SNP
6	25310085	rs2744297	T	C	100	PASS	AC=3871;AF=0.772963;AN=5008;NS=2504;DP=14337;EAS_AF=0.7877;AMR_AF=0.6599;AFR_AF=0.9002;EUR_AF=0.6412;SAS_AF=0.8016;AA=C|||;VT=SNP
6	25310147	rs6914930	G	A	100	PASS	AC=1508;AF=0.301118;AN=5008;NS=2504;DP=13956;EAS_AF=0.4196;AMR_AF=0.1599;AFR_AF=0.4085;EUR_AF=0.1233;SAS_AF=0.317;AA=G|||;VT=SNP
6	25310152	rs2690119	C	T	100	PASS	AC=338;AF=0.067492;AN=5008;NS=2504;DP=14046;EAS_AF=0.0089;AMR_AF=0.0605;AFR_AF=0.1536;EUR_AF=0.0596;SAS_AF=0.0245;AA=C|||;VT=SNP
6	25310191	rs2690118	C	T	100	PASS	AC=3792;AF=0.757188;AN=5008;NS=2504;DP=13302;EAS_AF=0.7867;AMR_AF=0.6527;AFR_AF=0.8472;EUR_AF=0.6382;SAS_AF=0.8016;AA=T|||;VT=SNP
6	25310206	rs6914798	C	T	100	PASS	AC=1508;AF=0.301118;AN=5008;NS=2504;DP=12824;EAS_AF=0.4196;AMR_AF=0.1599;AFR_AF=0.4085;EUR_AF=0.1233;SAS_AF=0.317;AA=C|||;VT=SNP
6	25310232	rs6914654	A	G	100	PASS	AC=1508;AF=0.301118;AN=5008;NS=2504;DP=11898;EAS_AF=0.4196;AMR_AF=0.1599;AFR_AF=0.4085;EUR_AF=0.1233;SAS_AF=0.317;AA=G|||;VT=SNP
6	25310291	rs2744298	G	C	100	PASS	AC=3792;AF=0.757188;AN=5008;NS=2504;DP=16596;EAS_AF=0.7867;AMR_AF=0.6527;AFR_AF=0.8472;EUR_AF=0.6382;SAS_AF=0.8016;AA=C|||;VT=SNP
6	25310292	rs6915270	G	A	100	PASS	AC=1508;AF=0.301118;AN=5008;NS=2504;DP=16606;EAS_AF=0.4196;AMR_AF=0.1599;AFR_AF=0.4085;EUR_AF=0.1233;SAS_AF=0.317;AA=G|||;VT=SNP
6	25310585	rs7752524	A	G	100	PASS	AC=332;AF=0.0662939;AN=5008;NS=2504;DP=17454;EAS_AF=0.0109;AMR_AF=0.0519;AFR_AF=0.0688;EUR_AF=0.0974;SAS_AF=0.0982;AA=A|||;VT=SNP
6	25310608	rs139979749	A	G	100	PASS	AC=22;AF=0.00439297;AN=5008;NS=2504;DP=18097;EAS_AF=0;AMR_AF=0.0014;AFR_AF=0;EUR_AF=0.0179;SAS_AF=0.0031;AA=A|||;VT=SNP
6	25310621	rs4712906	C	T	100	PASS	AC=1508;AF=0.301118;AN=5008;NS=2504;DP=18442;EAS_AF=0.4196;AMR_AF=0.1599;AFR_AF=0.4085;EUR_AF=0.1233;SAS_AF=0.317;AA=C|||;VT=SNP
6	25310806	rs116827232	A	G	100	PASS	AC=111;AF=0.0221645;AN=5008;NS=2504;DP=17697;EAS_AF=0.0129;AMR_AF=0.0086;AFR_AF=0.0113;EUR_AF=0.0199;SAS_AF=0.0583;AA=A|||;VT=SNP
6	25311088	rs6456665	T	G	100	PASS	AC=1509;AF=0.301318;AN=5008;NS=2504;DP=18870;EAS_AF=0.4206;AMR_AF=0.1599;AFR_AF=0.4085;EUR_AF=0.1233;SAS_AF=0.317;AA=G|||;VT=SNP
6	25311097	rs6456666	T	G	100	PASS	AC=1509;AF=0.301318;AN=5008;NS=2504;DP=18358;EAS_AF=0.4206;AMR_AF=0.1599;AFR_AF=0.4085;EUR_AF=0.1233;SAS_AF=0.317;AA=G|||;VT=SNP
6	25311179	rs6456667	T	C	100	PASS	AC=1495;AF=0.298522;AN=5008;NS=2504;DP=15726;EAS_AF=0.4206;AMR_AF=0.1527;AFR_AF=0.4047;EUR_AF=0.1193;SAS_AF=0.317;AA=C|||;VT=SNP
6	25311180	rs6456668	G	A	100	PASS	AC=1496;AF=0.298722;AN=5008;NS=2504;DP=15655;EAS_AF=0.4206;AMR_AF=0.1527;AFR_AF=0.4047;EUR_AF=0.1193;SAS_AF=0.318;AA=G|||;VT=SNP
6	25311428	rs75315538	A	G	100	PASS	AC=37;AF=0.00738818;AN=5008;NS=2504;DP=18196;EAS_AF=0.0099;AMR_AF=0.0058;AFR_AF=0.0015;EUR_AF=0.0119;SAS_AF=0.0092;AA=A|||;VT=SNP
6	25311461	rs6921343	C	T	100	PASS	AC=1509;AF=0.301318;AN=5008;NS=2504;DP=18131;EAS_AF=0.4206;AMR_AF=0.1599;AFR_AF=0.4085;EUR_AF=0.1233;SAS_AF=0.317;AA=T|||;VT=SNP
6	25311554	rs77169911	G	A	100	PASS	AC=62;AF=0.0123802;AN=5008;NS=2504;DP=17183;EAS_AF=0.003;AMR_AF=0.0245;AFR_AF=0;EUR_AF=0.0358;SAS_AF=0.0061;AA=G|||;VT=SNP
6	25311655	rs7758244	C	T	100	PASS	AC=223;AF=0.0445288;AN=5008;NS=2504;DP=14845;EAS_AF=0.0129;AMR_AF=0.0274;AFR_AF=0.0832;EUR_AF=0.0239;SAS_AF=0.0583;AA=C|||;VT=SNP
6	25311695	rs7758529	G	A	100	PASS	AC=1510;AF=0.301518;AN=5008;NS=2504;DP=16731;EAS_AF=0.4196;AMR_AF=0.1614;AFR_AF=0.4092;EUR_AF=0.1233;SAS_AF=0.317;AA=G|||;VT=SNP
6	25311874	rs74390266	G	T	100	PASS	AC=62;AF=0.0123802;AN=5008;NS=2504;DP=18453;EAS_AF=0.003;AMR_AF=0.0245;AFR_AF=0;EUR_AF=0.0358;SAS_AF=0.0061;AA=G|||;VT=SNP
6	25312039	rs9358851	G	A	100	PASS	AC=1909;AF=0.38119;AN=5008;NS=2504;DP=17644;EAS_AF=0.3591;AMR_AF=0.4294;AFR_AF=0.2602;EUR_AF=0.4533;SAS_AF=0.4591;AA=G|||;VT=SNP
6	25312244	rs6917631	T	G	100	PASS	AC=1511;AF=0.301717;AN=5008;NS=2504;DP=21136;EAS_AF=0.4216;AMR_AF=0.1614;AFR_AF=0.4085;EUR_AF=0.1233;SAS_AF=0.317;AA=G|||;VT=SNP
6	25312427	rs6938594	G	A	100	PASS	AC=1513;AF=0.302117;AN=5008;NS=2504;DP=19239;EAS_AF=0.4206;AMR_AF=0.1614;AFR_AF=0.41;EUR_AF=0.1233;SAS_AF=0.318;AA=A|||;VT=SNP
6	25312449	rs6938749	G	A	100	PASS	AC=1513;AF=0.302117;AN=5008;NS=2504;DP=18888;EAS_AF=0.4206;AMR_AF=0.1614;AFR_AF=0.41;EUR_AF=0.1233;SAS_AF=0.318;AA=A|||;VT=SNP
6	25312488	rs6938281	A	G	100	PASS	AC=1513;AF=0.302117;AN=5008;NS=2504;DP=18161;EAS_AF=0.4206;AMR_AF=0.1614;AFR_AF=0.41;EUR_AF=0.1233;SAS_AF=0.318;AA=G|||;VT=SNP
6	25312755	rs9295654	G	A	100	PASS	AC=1509;AF=0.301318;AN=5008;NS=2504;DP=18364;EAS_AF=0.4196;AMR_AF=0.1614;AFR_AF=0.4085;EUR_AF=0.1233;SAS_AF=0.317;AA=T|||;VT=SNP
6	25312778	rs147738684	A	G	100	PASS	AC=62;AF=0.0123802;AN=5008;NS=2504;DP=18071;EAS_AF=0.003;AMR_AF=0.0245;AFR_AF=0;EUR_AF=0.0358;SAS_AF=0.0061;AA=A|||;VT=SNP
6	25312915	rs9467466	C	T	100	PASS	AC=1509;AF=0.301318;AN=5008;NS=2504;DP=15098;EAS_AF=0.4196;AMR_AF=0.1614;AFR_AF=0.4085;EUR_AF=0.1233;SAS_AF=0.317;AA=T|||;VT=SNP
6	25312928	rs9461132	A	T	100	PASS	AC=1509;AF=0.301318;AN=5008;NS=2504;DP=15074;EAS_AF=0.4196;AMR_AF=0.1614;AFR_AF=0.4085;EUR_AF=0.1233;SAS_AF=0.317;AA=T|||;VT=SNP
6	25313146	rs997325	A	C	100	PASS	AC=857;AF=0.171126;AN=5008;NS=2504;DP=16765;EAS_AF=0.1915;AMR_AF=0.1124;AFR_AF=0.2746;EUR_AF=0.0994;SAS_AF=0.1258;AA=A|||;VT=SNP
6	25313174	rs9461134	C	T	100	PASS	AC=1513;AF=0.302117;AN=5008;NS=2504;DP=15136;EAS_AF=0.4196;AMR_AF=0.1628;AFR_AF=0.4107;EUR_AF=0.1233;SAS_AF=0.317;AA=T|||;VT=SNP
6	25313190	rs2252012	A	G	100	PASS	AC=2336;AF=0.466454;AN=5008;NS=2504;DP=15698;EAS_AF=0.3681;AMR_AF=0.5;AFR_AF=0.4728;EUR_AF=0.5159;SAS_AF=0.4847;AA=A|||;VT=SNP
6	25313268	rs9461135	G	A	100	PASS	AC=1509;AF=0.301318;AN=5008;NS=2504;DP=16630;EAS_AF=0.4196;AMR_AF=0.1614;AFR_AF=0.4085;EUR_AF=0.1233;SAS_AF=0.317;AA=A|||;VT=SNP
6	25313416	rs9461136	G	C	100	PASS	AC=1509;AF=0.301318;AN=5008;NS=2504;DP=17904;EAS_AF=0.4196;AMR_AF=0.1614;AFR_AF=0.4085;EUR_AF=0.1233;SAS_AF=0.317;AA=G|||;VT=SNP
6	25313698	rs9379752	C	T	100	PASS	AC=1508;AF=0.301118;AN=5008;NS=2504;DP=16642;EAS_AF=0.4187;AMR_AF=0.1614;AFR_AF=0.4085;EUR_AF=0.1233;SAS_AF=0.317;AA=C|||;VT=SNP
6	25313818	rs9379755	T	A	100	PASS	AC=1509;AF=0.301318;AN=5008;NS=2504;DP=16163;EAS_AF=0.4206;AMR_AF=0.1599;AFR_AF=0.4085;EUR_AF=0.1233;SAS_AF=0.317;AA=t|||;VT=SNP
6	25313863	rs9358852	A	G	100	PASS	AC=1506;AF=0.300719;AN=5008;NS=2504;DP=16334;EAS_AF=0.4206;AMR_AF=0.1599;AFR_AF=0.4062;EUR_AF=0.1233;SAS_AF=0.317;AA=G|||;VT=SNP
6	25313943	rs58094280	A	C	100	PASS	AC=1475;AF=0.294529;AN=5008;NS=2504;DP=15991;EAS_AF=0.4196;AMR_AF=0.1542;AFR_AF=0.3986;EUR_AF=0.1233;SAS_AF=0.3006;AA=A|||;VT=SNP
6	25314138	rs58191968	A	G	100	PASS	AC=1510;AF=0.301518;AN=5008;NS=2504;DP=16044;EAS_AF=0.4206;AMR_AF=0.1614;AFR_AF=0.4085;EUR_AF=0.1233;SAS_AF=0.317;AA=G|||;VT=SNP
6	25314282	rs60084615	T	C	100	PASS	AC=1510;AF=0.301518;AN=5008;NS=2504;DP=17151;EAS_AF=0.4206;AMR_AF=0.1614;AFR_AF=0.4085;EUR_AF=0.1233;SAS_AF=0.317;AA=C|||;VT=SNP
6	25314564	rs113582963	G	C	100	PASS	AC=1226;AF=0.244808;AN=5008;NS=2504;DP=13198;EAS_AF=0.4048;AMR_AF=0.1095;AFR_AF=0.326;EUR_AF=0.0636;SAS_AF=0.2526;AA=G|||;VT=SNP
6	25314597	rs181058325	A	G	100	PASS	AC=75;AF=0.014976;AN=5008;NS=2504;DP=14611;EAS_AF=0;AMR_AF=0.0245;AFR_AF=0.0023;EUR_AF=0.0517;SAS_AF=0.0031;AA=A|||;VT=SNP
6	25315153	rs9366616	T	G	100	PASS	AC=1509;AF=0.301318;AN=5008;NS=2504;DP=20033;EAS_AF=0.4196;AMR_AF=0.1614;AFR_AF=0.4085;EUR_AF=0.1233;SAS_AF=0.317;AA=G|||;VT=SNP
6	25315231	rs9348671	C	G	100	PASS	AC=1510;AF=0.301518;AN=5008;NS=2504;DP=19423;EAS_AF=0.4206;AMR_AF=0.1614;AFR_AF=0.4085;EUR_AF=0.1233;SAS_AF=0.317;AA=C|||;VT=SNP
6	25315540	rs6936496	T	C	100	PASS	AC=312;AF=0.0623003;AN=5008;NS=2504;DP=20759;EAS_AF=0.0159;AMR_AF=0.0576;AFR_AF=0.1006;EUR_AF=0.0596;SAS_AF=0.0644;AA=C|||;VT=SNP
6	25315642	rs6913606	A	G	100	PASS	AC=1509;AF=0.301318;AN=5008;NS=2504;DP=18373;EAS_AF=0.4196;AMR_AF=0.1614;AFR_AF=0.4085;EUR_AF=0.1233;SAS_AF=0.317;AA=A|||;VT=SNP
6	25315655	rs6913886	C	T	100	PASS	AC=1512;AF=0.301917;AN=5008;NS=2504;DP=17677;EAS_AF=0.4196;AMR_AF=0.1614;AFR_AF=0.4107;EUR_AF=0.1233;SAS_AF=0.317;AA=C|||;VT=SNP
6	25315753	rs56143259	T	G	100	PASS	AC=223;AF=0.0445288;AN=5008;NS=2504;DP=13894;EAS_AF=0.0129;AMR_AF=0.0274;AFR_AF=0.0832;EUR_AF=0.0239;SAS_AF=0.0583;AA=T|||;VT=SNP
6	25315763	rs9356974	C	T	100	PASS	AC=1509;AF=0.301318;AN=5008;NS=2504;DP=13353;EAS_AF=0.4196;AMR_AF=0.1614;AFR_AF=0.4085;EUR_AF=0.1233;SAS_AF=0.317;AA=C|||;VT=SNP
6	25315873	rs78157472	T	C	100	PASS	AC=870;AF=0.173722;AN=5008;NS=2504;DP=21309;EAS_AF=0.4028;AMR_AF=0.0893;AFR_AF=0.0711;EUR_AF=0.0606;SAS_AF=0.2526;AA=T|||;VT=SNP
6	25316177	rs7755701	A	T	100	PASS	AC=1509;AF=0.301318;AN=5008;NS=2504;DP=20791;EAS_AF=0.4196;AMR_AF=0.1614;AFR_AF=0.4085;EUR_AF=0.1233;SAS_AF=0.317;AA=T|||;VT=SNP
6	25316199	rs7756143	G	A	100	PASS	AC=1509;AF=0.301318;AN=5008;NS=2504;DP=21492;EAS_AF=0.4196;AMR_AF=0.1614;AFR_AF=0.4085;EUR_AF=0.1233;SAS_AF=0.317;AA=A|||;VT=SNP
6	25316302	rs77152124	G	A	100	PASS	AC=62;AF=0.0123802;AN=5008;NS=2504;DP=23276;EAS_AF=0.003;AMR_AF=0.0245;AFR_AF=0;EUR_AF=0.0358;SAS_AF=0.0061;AA=G|||;VT=SNP
6	25316312	rs2744299	A	C	100	PASS	AC=2340;AF=0.467252;AN=5008;NS=2504;DP=23225;EAS_AF=0.3681;AMR_AF=0.5;AFR_AF=0.4728;EUR_AF=0.5169;SAS_AF=0.4877;AA=A|||;VT=SNP
6	25316501	rs2143022	A	C	100	PASS	AC=2336;AF=0.466454;AN=5008;NS=2504;DP=18280;EAS_AF=0.3681;AMR_AF=0.5;AFR_AF=0.4705;EUR_AF=0.5169;SAS_AF=0.4867;AA=A|||;VT=SNP
6	25316741	rs4712907	G	C	100	PASS	AC=1509;AF=0.301318;AN=5008;NS=2504;DP=15006;EAS_AF=0.4196;AMR_AF=0.1614;AFR_AF=0.4085;EUR_AF=0.1233;SAS_AF=0.317;AA=G|||;VT=SNP
6	25317154	rs2690117	T	C	100	PASS	AC=3849;AF=0.76857;AN=5008;NS=2504;DP=17295;EAS_AF=0.7887;AMR_AF=0.6614;AFR_AF=0.8812;EUR_AF=0.6402;SAS_AF=0.8037;AA=C|||;VT=SNP
6	25317503	rs7743750	T	C	100	PASS	AC=1449;AF=0.289337;AN=5008;NS=2504;DP=17465;EAS_AF=0.4167;AMR_AF=0.1369;AFR_AF=0.41;EUR_AF=0.0875;SAS_AF=0.3108;AA=T|||;VT=SNP
6	25317752	rs76426173	T	C	100	PASS	AC=55;AF=0.0109824;AN=5008;NS=2504;DP=14991;EAS_AF=0;AMR_AF=0.013;AFR_AF=0.0076;EUR_AF=0.0358;SAS_AF=0;AA=T|||;VT=SNP
6	25318435	rs80101686	G	T	100	PASS	AC=62;AF=0.0123802;AN=5008;NS=2504;DP=19017;EAS_AF=0.003;AMR_AF=0.0245;AFR_AF=0;EUR_AF=0.0358;SAS_AF=0.0061;AA=G|||;VT=SNP
6	25318518	rs9356975	A	C	100	PASS	AC=1620;AF=0.323482;AN=5008;NS=2504;DP=19827;EAS_AF=0.4286;AMR_AF=0.1888;AFR_AF=0.4123;EUR_AF=0.1769;SAS_AF=0.3415;AA=G|||;VT=SNP
6	25318519	rs57438642	G	A	100	PASS	AC=219;AF=0.04373;AN=5008;NS=2504;DP=19881;EAS_AF=0.0129;AMR_AF=0.0216;AFR_AF=0.0832;EUR_AF=0.0239;SAS_AF=0.0583;AA=G|||;VT=SNP
6	25318936	rs79779754	A	C	100	PASS	AC=677;AF=0.135184;AN=5008;NS=2504;DP=17545;EAS_AF=0.1944;AMR_AF=0.219;AFR_AF=0.0068;EUR_AF=0.1412;SAS_AF=0.182;AA=A|||;VT=SNP
6	25318984	rs16890366	A	G	100	PASS	AC=1618;AF=0.323083;AN=5008;NS=2504;DP=17165;EAS_AF=0.4276;AMR_AF=0.1888;AFR_AF=0.4115;EUR_AF=0.1769;SAS_AF=0.3415;AA=G|||;VT=SNP
6	25319046	rs113875637	A	G	100	PASS	AC=41;AF=0.0081869;AN=5008;NS=2504;DP=18107;EAS_AF=0.001;AMR_AF=0.0115;AFR_AF=0.0015;EUR_AF=0.0199;SAS_AF=0.0102;AA=A|||;VT=SNP
6	25319234	rs2744300	G	A	100	PASS	AC=3846;AF=0.767971;AN=5008;NS=2504;DP=15894;EAS_AF=0.7877;AMR_AF=0.6614;AFR_AF=0.8797;EUR_AF=0.6412;SAS_AF=0.8027;AA=A|||;VT=SNP
6	25319626	rs999039	G	A	100	PASS	AC=1624;AF=0.324281;AN=5008;NS=2504;DP=12906;EAS_AF=0.4266;AMR_AF=0.1888;AFR_AF=0.413;EUR_AF=0.1809;SAS_AF=0.3425;AA=G|||;VT=SNP
6	25319900	rs76767979	A	G	100	PASS	AC=122;AF=0.024361;AN=5008;NS=2504;DP=15963;EAS_AF=0.003;AMR_AF=0.0403;AFR_AF=0.0008;EUR_AF=0.0825;SAS_AF=0.0072;AA=A|||;VT=SNP
6	25320087	rs73396126	C	T	100	PASS	AC=1416;AF=0.282748;AN=5008;NS=2504;DP=16610;EAS_AF=0.4206;AMR_AF=0.1715;AFR_AF=0.3033;EUR_AF=0.1978;SAS_AF=0.2791;AA=C|||;VT=SNP
6	25320099	rs2690115	G	A	100	PASS	AC=1978;AF=0.394968;AN=5008;NS=2504;DP=17317;EAS_AF=0.3442;AMR_AF=0.4193;AFR_AF=0.4062;EUR_AF=0.4175;SAS_AF=0.3916;AA=G|||;VT=SNP
6	25320151	rs138987732	G	A	100	PASS	AC=38;AF=0.00758786;AN=5008;NS=2504;DP=17219;EAS_AF=0.0099;AMR_AF=0.0058;AFR_AF=0.0023;EUR_AF=0.0139;SAS_AF=0.0072;AA=G|||;VT=SNP
6	25320920	rs4712908	C	T	100	PASS	AC=1661;AF=0.331669;AN=5008;NS=2504;DP=16830;EAS_AF=0.3433;AMR_AF=0.3905;AFR_AF=0.2103;EUR_AF=0.3767;SAS_AF=0.3957;AA=C|||;VT=SNP
6	25321018	rs56000982	T	C	100	PASS	AC=257;AF=0.0513179;AN=5008;NS=2504;DP=16335;EAS_AF=0.0109;AMR_AF=0.0202;AFR_AF=0.112;EUR_AF=0.0229;SAS_AF=0.0624;AA=T|||;VT=SNP
6	25321086	rs55967593	A	G	100	PASS	AC=1690;AF=0.33746;AN=5008;NS=2504;DP=17553;EAS_AF=0.4335;AMR_AF=0.1945;AFR_AF=0.4319;EUR_AF=0.2147;SAS_AF=0.3384;AA=G|||;VT=SNP
6	25321099	rs2690114	G	A	100	PASS	AC=3794;AF=0.757588;AN=5008;NS=2504;DP=17203;EAS_AF=0.7778;AMR_AF=0.6369;AFR_AF=0.9138;EUR_AF=0.6372;SAS_AF=0.7352;AA=G|||;VT=SNP
6	25321318	rs6906812	C	A	100	PASS	AC=1686;AF=0.336661;AN=5008;NS=2504;DP=8210;EAS_AF=0.4335;AMR_AF=0.1945;AFR_AF=0.4289;EUR_AF=0.2147;SAS_AF=0.3384;AA=A|||;VT=SNP
6	25321436	rs55798209	T	C	100	PASS	AC=35;AF=0.00698882;AN=5008;NS=2504;DP=15081;EAS_AF=0;AMR_AF=0.0058;AFR_AF=0;EUR_AF=0.0129;SAS_AF=0.0184;AA=T|||;VT=SNP
6	25321873	rs2473167	A	G	100	PASS	AC=4960;AF=0.990415;AN=5008;NS=2504;DP=14483;EAS_AF=0.997;AMR_AF=0.9856;AFR_AF=0.9992;EUR_AF=0.9662;SAS_AF=1;AA=G|||;VT=SNP
6	25321925	rs7741111	T	C	100	PASS	AC=3794;AF=0.757588;AN=5008;NS=2504;DP=12667;EAS_AF=0.7788;AMR_AF=0.6369;AFR_AF=0.913;EUR_AF=0.6372;SAS_AF=0.7352;AA=C|||;VT=SNP
6	25321947	rs7741122	T	C	100	PASS	AC=3766;AF=0.751997;AN=5008;NS=2504;DP=12273;EAS_AF=0.7778;AMR_AF=0.6369;AFR_AF=0.8926;EUR_AF=0.6372;SAS_AF=0.7352;AA=C|||;VT=SNP
6	25322017	rs181047495	A	C	100	PASS	AC=119;AF=0.023762;AN=5008;NS=2504;DP=10969;EAS_AF=0.0367;AMR_AF=0.0331;AFR_AF=0.0008;EUR_AF=0.0537;SAS_AF=0.0041;AA=A|||;VT=SNP
6	25322128	rs188117245	C	T	100	PASS	AC=67;AF=0.0133786;AN=5008;NS=2504;DP=15173;EAS_AF=0.004;AMR_AF=0.0173;AFR_AF=0;EUR_AF=0.0477;SAS_AF=0.0031;AA=C|||;VT=SNP
6	25322191	rs7741580	T	A	100	PASS	AC=1673;AF=0.334065;AN=5008;NS=2504;DP=14742;EAS_AF=0.4335;AMR_AF=0.196;AFR_AF=0.4175;EUR_AF=0.2147;SAS_AF=0.3395;AA=t|||;VT=SNP
6	25322196	rs7759879	G	A	100	PASS	AC=1673;AF=0.334065;AN=5008;NS=2504;DP=14853;EAS_AF=0.4335;AMR_AF=0.196;AFR_AF=0.4175;EUR_AF=0.2147;SAS_AF=0.3395;AA=G|||;VT=SNP
6	25322301	rs7759796	C	T	100	PASS	AC=1670;AF=0.333466;AN=5008;NS=2504;DP=19743;EAS_AF=0.4335;AMR_AF=0.1945;AFR_AF=0.416;EUR_AF=0.2147;SAS_AF=0.3395;AA=C|||;VT=SNP
6	25322347	rs7760067	G	A	100	PASS	AC=1672;AF=0.333866;AN=5008;NS=2504;DP=19358;EAS_AF=0.4335;AMR_AF=0.1945;AFR_AF=0.4175;EUR_AF=0.2147;SAS_AF=0.3395;AA=A|||;VT=SNP
6	25322420	rs7759828	A	G	100	PASS	AC=1674;AF=0.334265;AN=5008;NS=2504;DP=19320;EAS_AF=0.4335;AMR_AF=0.1945;AFR_AF=0.4191;EUR_AF=0.2147;SAS_AF=0.3395;AA=G|||;VT=SNP
6	25322593	rs2690113	C	T	100	PASS	AC=744;AF=0.148562;AN=5008;NS=2504;DP=19739;EAS_AF=0.0179;AMR_AF=0.1311;AFR_AF=0.2201;EUR_AF=0.1938;SAS_AF=0.1524;AA=C|||;VT=SNP
6	25322625	rs7760151	A	C	100	PASS	AC=1672;AF=0.333866;AN=5008;NS=2504;DP=20741;EAS_AF=0.4345;AMR_AF=0.1945;AFR_AF=0.4175;EUR_AF=0.2137;SAS_AF=0.3395;AA=A|||;VT=SNP
6	25322759	rs7764111	A	C	100	PASS	AC=1675;AF=0.334465;AN=5008;NS=2504;DP=24536;EAS_AF=0.4345;AMR_AF=0.1945;AFR_AF=0.4191;EUR_AF=0.2147;SAS_AF=0.3395;AA=C|||;VT=SNP
6	25322814	rs7764258	C	T	100	PASS	AC=469;AF=0.0936502;AN=5008;NS=2504;DP=22827;EAS_AF=0.0169;AMR_AF=0.0893;AFR_AF=0.0703;EUR_AF=0.1481;SAS_AF=0.1513;AA=C|||;VT=SNP
6	25322975	rs6929432	G	A	100	PASS	AC=264;AF=0.0527157;AN=5008;NS=2504;DP=21671;EAS_AF=0.0109;AMR_AF=0.0259;AFR_AF=0.1135;EUR_AF=0.0229;SAS_AF=0.0634;AA=G|||;VT=SNP
6	25323143	rs2744301	G	T	100	PASS	AC=197;AF=0.0393371;AN=5008;NS=2504;DP=20887;EAS_AF=0;AMR_AF=0.0331;AFR_AF=0.0976;EUR_AF=0.0437;SAS_AF=0.001;AA=G|||;VT=SNP
6	25323211	rs6929831	G	A	100	PASS	AC=264;AF=0.0527157;AN=5008;NS=2504;DP=20737;EAS_AF=0.0109;AMR_AF=0.0259;AFR_AF=0.1135;EUR_AF=0.0229;SAS_AF=0.0634;AA=G|||;VT=SNP
6	25323874	rs2143023	T	C	100	PASS	AC=1676;AF=0.334665;AN=5008;NS=2504;DP=18575;EAS_AF=0.4335;AMR_AF=0.1945;AFR_AF=0.4206;EUR_AF=0.2147;SAS_AF=0.3395;AA=C|||;VT=SNP
6	25323896	rs145938360	A	G	100	PASS	AC=24;AF=0.00479233;AN=5008;NS=2504;DP=18995;EAS_AF=0.002;AMR_AF=0.0086;AFR_AF=0.0008;EUR_AF=0.0139;SAS_AF=0.001;AA=A|||;VT=SNP
6	25324889	rs115227851	G	A	100	PASS	AC=110;AF=0.0219649;AN=5008;NS=2504;DP=20904;EAS_AF=0.0069;AMR_AF=0.0331;AFR_AF=0.0023;EUR_AF=0.0507;SAS_AF=0.0266;AA=G|||;VT=SNP
6	25325408	rs16890377	T	C	100	PASS	AC=366;AF=0.0730831;AN=5008;NS=2504;DP=20178;EAS_AF=0.1825;AMR_AF=0.036;AFR_AF=0.0038;EUR_AF=0.0547;SAS_AF=0.0992;AA=T|||;VT=SNP
6	25325611	rs12196702	T	A	100	PASS	AC=1661;AF=0.331669;AN=5008;NS=2504;DP=18631;EAS_AF=0.3423;AMR_AF=0.3919;AFR_AF=0.2118;EUR_AF=0.3757;SAS_AF=0.3947;AA=T|||;VT=SNP
6	25326091	rs75302830	G	A	100	PASS	AC=112;AF=0.0223642;AN=5008;NS=2504;DP=17944;EAS_AF=0.003;AMR_AF=0.0346;AFR_AF=0.0008;EUR_AF=0.0775;SAS_AF=0.0061;AA=G|||;VT=SNP
6	25326129	rs6927238	T	C	100	PASS	AC=1679;AF=0.335264;AN=5008;NS=2504;DP=16031;EAS_AF=0.4345;AMR_AF=0.1945;AFR_AF=0.4221;EUR_AF=0.2147;SAS_AF=0.3395;AA=C|||;VT=SNP
6	25326286	rs2744302	C	T	100	PASS	AC=2080;AF=0.415335;AN=5008;NS=2504;DP=16710;EAS_AF=0.3433;AMR_AF=0.4438;AFR_AF=0.4644;EUR_AF=0.4215;SAS_AF=0.3967;AA=C|||;VT=SNP
6	25326756	rs73396160	A	G	100	PASS	AC=255;AF=0.0509185;AN=5008;NS=2504;DP=19255;EAS_AF=0.0109;AMR_AF=0.0202;AFR_AF=0.1089;EUR_AF=0.0229;SAS_AF=0.0644;AA=A|||;VT=SNP
6	25326813	rs2690112	T	A	100	PASS	AC=3753;AF=0.749401;AN=5008;NS=2504;DP=19252;EAS_AF=0.7768;AMR_AF=0.6369;AFR_AF=0.882;EUR_AF=0.6382;SAS_AF=0.7362;AA=A|||;VT=SNP
6	25327149	rs2744303	T	G	100	PASS	AC=2095;AF=0.418331;AN=5008;NS=2504;DP=19336;EAS_AF=0.3442;AMR_AF=0.4496;AFR_AF=0.4705;EUR_AF=0.4235;SAS_AF=0.3967;AA=T|||;VT=SNP
6	25327161	rs9393639	G	T	100	PASS	AC=1664;AF=0.332268;AN=5008;NS=2504;DP=18392;EAS_AF=0.4325;AMR_AF=0.1931;AFR_AF=0.413;EUR_AF=0.2157;SAS_AF=0.3384;AA=G|||;VT=SNP
6	25327270	rs9366617	T	C	100	PASS	AC=1460;AF=0.291534;AN=5008;NS=2504;DP=20910;EAS_AF=0.3194;AMR_AF=0.1931;AFR_AF=0.4153;EUR_AF=0.2147;SAS_AF=0.2444;AA=C|||;VT=SNP
6	25327333	rs77088916	T	A	100	PASS	AC=112;AF=0.0223642;AN=5008;NS=2504;DP=19951;EAS_AF=0.003;AMR_AF=0.0346;AFR_AF=0.0008;EUR_AF=0.0775;SAS_AF=0.0061;AA=T|||;VT=SNP
6	25327417	rs79705097	G	C	100	PASS	AC=1460;AF=0.291534;AN=5008;NS=2504;DP=18952;EAS_AF=0.3194;AMR_AF=0.1931;AFR_AF=0.4153;EUR_AF=0.2147;SAS_AF=0.2444;AA=g|||;VT=SNP
6	25327427	rs2690111	C	T	100	PASS	AC=1278;AF=0.255192;AN=5008;NS=2504;DP=19270;EAS_AF=0.3056;AMR_AF=0.17;AFR_AF=0.3941;EUR_AF=0.1581;SAS_AF=0.1759;AA=c|||;VT=SNP
6	25327471	rs74876368	G	A	100	PASS	AC=112;AF=0.0223642;AN=5008;NS=2504;DP=19732;EAS_AF=0.003;AMR_AF=0.0346;AFR_AF=0.0008;EUR_AF=0.0775;SAS_AF=0.0061;AA=G|||;VT=SNP
6	25327756	rs9356976	T	C	100	PASS	AC=1461;AF=0.291733;AN=5008;NS=2504;DP=17407;EAS_AF=0.3194;AMR_AF=0.1931;AFR_AF=0.416;EUR_AF=0.2147;SAS_AF=0.2444;AA=C|||;VT=SNP
6	25327757	rs9366618	A	G	100	PASS	AC=1461;AF=0.291733;AN=5008;NS=2504;DP=17409;EAS_AF=0.3194;AMR_AF=0.1931;AFR_AF=0.416;EUR_AF=0.2147;SAS_AF=0.2444;AA=G|||;VT=SNP
6	25327853	rs17678510	A	G	100	PASS	AC=147;AF=0.029353;AN=5008;NS=2504;DP=16343;EAS_AF=0.006;AMR_AF=0.0389;AFR_AF=0.0023;EUR_AF=0.0507;SAS_AF=0.0613;AA=A|||;VT=SNP
6	25328153	rs9295655	C	T	100	PASS	AC=1482;AF=0.295927;AN=5008;NS=2504;DP=18908;EAS_AF=0.3185;AMR_AF=0.196;AFR_AF=0.4304;EUR_AF=0.2157;SAS_AF=0.2444;AA=C|||;VT=SNP
6	25328567	rs2690110	G	A	100	PASS	AC=3774;AF=0.753594;AN=5008;NS=2504;DP=20721;EAS_AF=0.7768;AMR_AF=0.634;AFR_AF=0.9002;EUR_AF=0.6372;SAS_AF=0.7362;AA=A|||;VT=SNP
6	25328672	rs9393640	C	T	100	PASS	AC=650;AF=0.129792;AN=5008;NS=2504;DP=19405;EAS_AF=0.2986;AMR_AF=0.0807;AFR_AF=0.0666;EUR_AF=0.0596;SAS_AF=0.1483;AA=C|||;VT=SNP
6	25328790	rs2690109	A	G	100	PASS	AC=2095;AF=0.418331;AN=5008;NS=2504;DP=19036;EAS_AF=0.3433;AMR_AF=0.4424;AFR_AF=0.4629;EUR_AF=0.4215;SAS_AF=0.4151;AA=A|||;VT=SNP
6	25328875	rs76735977	T	C	100	PASS	AC=113;AF=0.0225639;AN=5008;NS=2504;DP=17030;EAS_AF=0.003;AMR_AF=0.0346;AFR_AF=0.0008;EUR_AF=0.0775;SAS_AF=0.0072;AA=T|||;VT=SNP
6	25330072	rs73396172	C	T	100	PASS	AC=256;AF=0.0511182;AN=5008;NS=2504;DP=21910;EAS_AF=0.0109;AMR_AF=0.0202;AFR_AF=0.1112;EUR_AF=0.0229;SAS_AF=0.0624;AA=C|||;VT=SNP
6	25330116	rs79108775	C	T	100	PASS	AC=115;AF=0.0229633;AN=5008;NS=2504;DP=22163;EAS_AF=0.005;AMR_AF=0.0346;AFR_AF=0.0008;EUR_AF=0.0775;SAS_AF=0.0072;AA=C|||;VT=SNP
6	25330208	rs9348672	A	G	100	PASS	AC=1528;AF=0.305112;AN=5008;NS=2504;DP=22850;EAS_AF=0.3284;AMR_AF=0.1988;AFR_AF=0.4478;EUR_AF=0.2137;SAS_AF=0.2577;AA=G|||;VT=SNP
6	25330349	rs2690108	T	C	100	PASS	AC=3808;AF=0.760383;AN=5008;NS=2504;DP=22955;EAS_AF=0.7817;AMR_AF=0.6369;AFR_AF=0.9138;EUR_AF=0.6382;SAS_AF=0.7444;AA=C|||;VT=SNP
6	25330538	rs2690107	T	C	100	PASS	AC=1861;AF=0.371605;AN=5008;NS=2504;DP=20567;EAS_AF=0.4623;AMR_AF=0.2262;AFR_AF=0.4766;EUR_AF=0.2674;SAS_AF=0.3466;AA=C|||;VT=SNP
6	25330739	rs111273508	G	A	100	PASS	AC=48;AF=0.00958466;AN=5008;NS=2504;DP=18961;EAS_AF=0.001;AMR_AF=0.0173;AFR_AF=0.0008;EUR_AF=0.0278;SAS_AF=0.0061;AA=G|||;VT=SNP
6	25330893	rs9379756	C	T	100	PASS	AC=731;AF=0.145966;AN=5008;NS=2504;DP=11068;EAS_AF=0.3056;AMR_AF=0.0908;AFR_AF=0.0711;EUR_AF=0.0805;SAS_AF=0.1892;AA=C|||;VT=SNP
6	25331237	rs7769912	A	G	100	PASS	AC=429;AF=0.0856629;AN=5008;NS=2504;DP=17076;EAS_AF=0.0139;AMR_AF=0.0706;AFR_AF=0.1475;EUR_AF=0.1004;SAS_AF=0.0716;AA=G|||;VT=SNP
6	25331300	rs34705887	C	T	100	PASS	AC=130;AF=0.0259585;AN=5008;NS=2504;DP=17577;EAS_AF=0.0119;AMR_AF=0.0231;AFR_AF=0.0008;EUR_AF=0.0477;SAS_AF=0.0542;AA=C|||;VT=SNP
6	25331308	rs116627513	A	T	100	PASS	AC=35;AF=0.00698882;AN=5008;NS=2504;DP=17479;EAS_AF=0;AMR_AF=0.0058;AFR_AF=0;EUR_AF=0.0129;SAS_AF=0.0184;AA=A|||;VT=SNP
6	25331455	rs7752550	T	G	100	PASS	AC=546;AF=0.109026;AN=5008;NS=2504;DP=17971;EAS_AF=0.0208;AMR_AF=0.1066;AFR_AF=0.1339;EUR_AF=0.1541;SAS_AF=0.1217;AA=T|||;VT=SNP
6	25331472	rs7770388	A	C	100	PASS	AC=546;AF=0.109026;AN=5008;NS=2504;DP=18050;EAS_AF=0.0208;AMR_AF=0.1066;AFR_AF=0.1339;EUR_AF=0.1541;SAS_AF=0.1217;AA=C|||;VT=SNP
6	25331516	rs74666111	C	T	100	PASS	AC=564;AF=0.11262;AN=5008;NS=2504;DP=18613;EAS_AF=0.3125;AMR_AF=0.0749;AFR_AF=0.0197;EUR_AF=0.0577;SAS_AF=0.1155;AA=C|||;VT=SNP
6	25331571	rs12208142	T	C	100	PASS	AC=512;AF=0.102236;AN=5008;NS=2504;DP=19119;EAS_AF=0.0179;AMR_AF=0.0893;AFR_AF=0.1331;EUR_AF=0.1322;SAS_AF=0.1258;AA=T|||;VT=SNP
6	25331575	rs34570353	C	T	100	PASS	AC=389;AF=0.0776757;AN=5008;NS=2504;DP=19056;EAS_AF=0.0149;AMR_AF=0.0677;AFR_AF=0.1029;EUR_AF=0.0805;SAS_AF=0.1125;AA=C|||;VT=SNP
6	25331578	rs12664033	T	C	100	PASS	AC=148;AF=0.0295527;AN=5008;NS=2504;DP=18947;EAS_AF=0.003;AMR_AF=0.0144;AFR_AF=0.0439;EUR_AF=0.0199;SAS_AF=0.0583;AA=T|||;VT=SNP
6	25331894	rs7746606	G	A	100	PASS	AC=547;AF=0.109225;AN=5008;NS=2504;DP=16669;EAS_AF=0.0208;AMR_AF=0.1052;AFR_AF=0.1346;EUR_AF=0.1551;SAS_AF=0.1217;AA=A|||;VT=SNP
6	25331928	rs7746360	C	G	100	PASS	AC=548;AF=0.109425;AN=5008;NS=2504;DP=16598;EAS_AF=0.0208;AMR_AF=0.1052;AFR_AF=0.1354;EUR_AF=0.1551;SAS_AF=0.1217;AA=C|||;VT=SNP
6	25332130	rs12192665	C	T	100	PASS	AC=549;AF=0.109625;AN=5008;NS=2504;DP=17924;EAS_AF=0.0208;AMR_AF=0.1052;AFR_AF=0.1362;EUR_AF=0.1551;SAS_AF=0.1217;AA=C|||;VT=SNP
6	25332211	rs12192812	G	A	100	PASS	AC=586;AF=0.117013;AN=5008;NS=2504;DP=17845;EAS_AF=0.0208;AMR_AF=0.111;AFR_AF=0.1611;EUR_AF=0.1551;SAS_AF=0.1217;AA=A|||;VT=SNP
6	25332434	rs79462418	A	G	100	PASS	AC=115;AF=0.0229633;AN=5008;NS=2504;DP=19285;EAS_AF=0.0069;AMR_AF=0.0346;AFR_AF=0.0008;EUR_AF=0.0736;SAS_AF=0.0092;AA=A|||;VT=SNP
6	25332605	rs12192951	C	T	100	PASS	AC=549;AF=0.109625;AN=5008;NS=2504;DP=19029;EAS_AF=0.0208;AMR_AF=0.1066;AFR_AF=0.1354;EUR_AF=0.1551;SAS_AF=0.1217;AA=C|||;VT=SNP
6	25332910	rs12207748	A	G	100	PASS	AC=550;AF=0.109824;AN=5008;NS=2504;DP=18198;EAS_AF=0.0208;AMR_AF=0.1066;AFR_AF=0.1354;EUR_AF=0.1561;SAS_AF=0.1217;AA=A|||;VT=SNP
6	25333071	rs5009712	G	A	100	PASS	AC=550;AF=0.109824;AN=5008;NS=2504;DP=17504;EAS_AF=0.0208;AMR_AF=0.1066;AFR_AF=0.1346;EUR_AF=0.1561;SAS_AF=0.1227;AA=G|||;VT=SNP
6	25333090	rs5009711	C	T	100	PASS	AC=551;AF=0.110024;AN=5008;NS=2504;DP=18116;EAS_AF=0.0208;AMR_AF=0.1066;AFR_AF=0.1362;EUR_AF=0.1561;SAS_AF=0.1217;AA=C|||;VT=SNP
6	25333130	rs2690077	A	G	100	PASS	AC=3362;AF=0.671326;AN=5008;NS=2504;DP=18193;EAS_AF=0.498;AMR_AF=0.6225;AFR_AF=0.6286;EUR_AF=0.8052;SAS_AF=0.8047;AA=G|||;VT=SNP
6	25333236	rs74988699	C	T	100	PASS	AC=115;AF=0.0229633;AN=5008;NS=2504;DP=17685;EAS_AF=0.0069;AMR_AF=0.0331;AFR_AF=0.0008;EUR_AF=0.0746;SAS_AF=0.0092;AA=C|||;VT=SNP
6	25333436	rs34247480	T	A	100	PASS	AC=549;AF=0.109625;AN=5008;NS=2504;DP=19382;EAS_AF=0.0208;AMR_AF=0.1066;AFR_AF=0.1346;EUR_AF=0.1561;SAS_AF=0.1217;AA=T|||;VT=SNP
6	25333508	rs71555189	C	T	100	PASS	AC=551;AF=0.110024;AN=5008;NS=2504;DP=17835;EAS_AF=0.0208;AMR_AF=0.1066;AFR_AF=0.1362;EUR_AF=0.1561;SAS_AF=0.1217;AA=C|||;VT=SNP
6	25333665	rs71555190	G	A	100	PASS	AC=550;AF=0.109824;AN=5008;NS=2504;DP=17089;EAS_AF=0.0208;AMR_AF=0.1066;AFR_AF=0.1346;EUR_AF=0.1561;SAS_AF=0.1227;AA=G|||;VT=SNP
6	25333668	rs71555191	G	C	100	PASS	AC=550;AF=0.109824;AN=5008;NS=2504;DP=17200;EAS_AF=0.0208;AMR_AF=0.1066;AFR_AF=0.1346;EUR_AF=0.1561;SAS_AF=0.1227;AA=C|||;VT=SNP
6	25333679	rs71555192	T	A	100	PASS	AC=550;AF=0.109824;AN=5008;NS=2504;DP=17590;EAS_AF=0.0208;AMR_AF=0.1066;AFR_AF=0.1346;EUR_AF=0.1561;SAS_AF=0.1227;AA=A|||;VT=SNP
6	25333699	rs71555193	C	T	100	PASS	AC=550;AF=0.109824;AN=5008;NS=2504;DP=18367;EAS_AF=0.0208;AMR_AF=0.1066;AFR_AF=0.1346;EUR_AF=0.1561;SAS_AF=0.1227;AA=C|||;VT=SNP
6	25333733	rs71555194	C	G	100	PASS	AC=549;AF=0.109625;AN=5008;NS=2504;DP=16689;EAS_AF=0.0208;AMR_AF=0.1066;AFR_AF=0.1346;EUR_AF=0.1561;SAS_AF=0.1217;AA=G|||;VT=SNP
6	25334038	rs10456321	T	C	100	PASS	AC=556;AF=0.111022;AN=5008;NS=2504;DP=18816;EAS_AF=0.0208;AMR_AF=0.1066;AFR_AF=0.1399;EUR_AF=0.1561;SAS_AF=0.1217;AA=t|||;VT=SNP
6	25334241	rs12196438	C	T	100	PASS	AC=549;AF=0.109625;AN=5008;NS=2504;DP=20497;EAS_AF=0.0208;AMR_AF=0.1066;AFR_AF=0.1346;EUR_AF=0.1561;SAS_AF=0.1217;AA=T|||;VT=SNP
6	25334288	rs2744306	A	C	100	PASS	AC=2841;AF=0.567292;AN=5008;NS=2504;DP=20461;EAS_AF=0.4673;AMR_AF=0.5447;AFR_AF=0.4909;EUR_AF=0.6829;SAS_AF=0.6708;AA=A|||;VT=SNP
6	25334406	rs2223440	G	A	100	PASS	AC=3365;AF=0.671925;AN=5008;NS=2504;DP=17949;EAS_AF=0.4871;AMR_AF=0.6254;AFR_AF=0.6437;EUR_AF=0.8062;SAS_AF=0.7955;AA=-|||;VT=SNP
6	25334582	rs2206197	T	C	100	PASS	AC=2492;AF=0.497604;AN=5008;NS=2504;DP=18253;EAS_AF=0.3958;AMR_AF=0.5173;AFR_AF=0.4395;EUR_AF=0.6938;SAS_AF=0.4652;AA=T|||;VT=SNP
6	25334608	rs2206198	T	G	100	PASS	AC=2490;AF=0.497204;AN=5008;NS=2504;DP=17934;EAS_AF=0.3958;AMR_AF=0.5173;AFR_AF=0.4395;EUR_AF=0.6938;SAS_AF=0.4632;AA=T|||;VT=SNP
6	25334686	rs75104008	C	A	100	PASS	AC=259;AF=0.0517173;AN=5008;NS=2504;DP=15210;EAS_AF=0.0724;AMR_AF=0.0202;AFR_AF=0.0053;EUR_AF=0.0099;SAS_AF=0.1585;AA=C|||;VT=SNP
6	25334967	rs7762537	A	C	100	PASS	AC=684;AF=0.136581;AN=5008;NS=2504;DP=17260;EAS_AF=0.0248;AMR_AF=0.1196;AFR_AF=0.1853;EUR_AF=0.1978;SAS_AF=0.135;AA=C|||;VT=SNP
6	25335048	rs76848482	A	G	100	PASS	AC=272;AF=0.0543131;AN=5008;NS=2504;DP=16008;EAS_AF=0.0734;AMR_AF=0.0202;AFR_AF=0.0053;EUR_AF=0.0099;SAS_AF=0.1708;AA=A|||;VT=SNP
6	25335053	rs7763072	G	T	100	PASS	AC=114;AF=0.0227636;AN=5008;NS=2504;DP=15953;EAS_AF=0.0069;AMR_AF=0.0331;AFR_AF=0.0008;EUR_AF=0.0736;SAS_AF=0.0092;AA=G|||;VT=SNP
6	25335094	rs7762821	C	G	100	PASS	AC=681;AF=0.135982;AN=5008;NS=2504;DP=16754;EAS_AF=0.0248;AMR_AF=0.1196;AFR_AF=0.1846;EUR_AF=0.1978;SAS_AF=0.1329;AA=C|||;VT=SNP
6	25335121	rs7762836	C	T	100	PASS	AC=1116;AF=0.222843;AN=5008;NS=2504;DP=17222;EAS_AF=0.0387;AMR_AF=0.1988;AFR_AF=0.3147;EUR_AF=0.2803;SAS_AF=0.2464;AA=T|||;VT=SNP
6	25335510	rs59329715	G	A	100	PASS	AC=170;AF=0.0339457;AN=5008;NS=2504;DP=18073;EAS_AF=0.003;AMR_AF=0.0144;AFR_AF=0.0613;EUR_AF=0.0189;SAS_AF=0.0583;AA=G|||;VT=SNP
6	25335621	rs55896906	G	A	100	PASS	AC=780;AF=0.155751;AN=5008;NS=2504;DP=18275;EAS_AF=0.0248;AMR_AF=0.1297;AFR_AF=0.2542;EUR_AF=0.1978;SAS_AF=0.1329;AA=G|||;VT=SNP
6	25335967	rs78308047	G	A	100	PASS	AC=137;AF=0.0273562;AN=5008;NS=2504;DP=16731;EAS_AF=0.0079;AMR_AF=0.0346;AFR_AF=0.0166;EUR_AF=0.0736;SAS_AF=0.0092;AA=G|||;VT=SNP
6	25336402	rs2254974	T	C	100	PASS	AC=4328;AF=0.864217;AN=5008;NS=2504;DP=20377;EAS_AF=0.7877;AMR_AF=0.7349;AFR_AF=0.9493;EUR_AF=0.8658;SAS_AF=0.9182;AA=C|||;VT=SNP
6	25336424	rs11754685	C	G	100	PASS	AC=2286;AF=0.45647;AN=5008;NS=2504;DP=20750;EAS_AF=0.4722;AMR_AF=0.3991;AFR_AF=0.3487;EUR_AF=0.5328;SAS_AF=0.5481;AA=G|||;VT=SNP
6	25336488	rs13215189	G	A	100	PASS	AC=164;AF=0.0327476;AN=5008;NS=2504;DP=19639;EAS_AF=0.0179;AMR_AF=0.036;AFR_AF=0.0008;EUR_AF=0.0527;SAS_AF=0.0685;AA=G|||;VT=SNP
6	25336489	rs2254968	G	A	100	PASS	AC=3289;AF=0.656749;AN=5008;NS=2504;DP=19604;EAS_AF=0.5923;AMR_AF=0.6023;AFR_AF=0.7262;EUR_AF=0.6859;SAS_AF=0.638;AA=A|||;VT=SNP
6	25336567	rs2690078	T	G	100	PASS	AC=3328;AF=0.664537;AN=5008;NS=2504;DP=20197;EAS_AF=0.6012;AMR_AF=0.5951;AFR_AF=0.7534;EUR_AF=0.6859;SAS_AF=0.637;AA=G|||;VT=SNP
6	25336632	rs2744307	C	T	100	PASS	AC=3203;AF=0.639577;AN=5008;NS=2504;DP=20132;EAS_AF=0.626;AMR_AF=0.5865;AFR_AF=0.6528;EUR_AF=0.6809;SAS_AF=0.6309;AA=C|||;VT=SNP
6	25336735	rs34150592	T	G	100	PASS	AC=1923;AF=0.383986;AN=5008;NS=2504;DP=21766;EAS_AF=0.506;AMR_AF=0.3473;AFR_AF=0.1407;EUR_AF=0.507;SAS_AF=0.4867;AA=T|||;VT=SNP
6	25336829	rs77733631	T	C	100	PASS	AC=111;AF=0.0221645;AN=5008;NS=2504;DP=22630;EAS_AF=0.005;AMR_AF=0.0331;AFR_AF=0.0008;EUR_AF=0.0706;SAS_AF=0.0112;AA=T|||;VT=SNP
6	25337296	rs5013971	C	A	100	PASS	AC=857;AF=0.171126;AN=5008;NS=2504;DP=21132;EAS_AF=0.2897;AMR_AF=0.1182;AFR_AF=0.0772;EUR_AF=0.1581;SAS_AF=0.227;AA=C|||;VT=SNP
6	25337431	rs2690079	G	C	100	PASS	AC=2933;AF=0.585663;AN=5008;NS=2504;DP=20326;EAS_AF=0.5913;AMR_AF=0.4597;AFR_AF=0.6551;EUR_AF=0.5099;SAS_AF=0.6534;AA=C|||;VT=SNP
6	25337476	rs1983578	C	A	100	PASS	AC=2711;AF=0.541334;AN=5008;NS=2504;DP=20441;EAS_AF=0.5804;AMR_AF=0.3991;AFR_AF=0.6475;EUR_AF=0.4195;SAS_AF=0.5838;AA=A|||;VT=SNP
6	25337635	rs1983579	T	C	100	PASS	AC=2530;AF=0.505192;AN=5008;NS=2504;DP=22610;EAS_AF=0.5744;AMR_AF=0.3963;AFR_AF=0.531;EUR_AF=0.4135;SAS_AF=0.5706;AA=C|||;VT=SNP
6	25337672	rs1983580	T	C	100	PASS	AC=2211;AF=0.441494;AN=5008;NS=2504;DP=22455;EAS_AF=0.4306;AMR_AF=0.3818;AFR_AF=0.525;EUR_AF=0.3966;SAS_AF=0.4284;AA=C|||;VT=SNP
6	25337731	rs1983581	G	T	100	PASS	AC=2209;AF=0.441094;AN=5008;NS=2504;DP=20985;EAS_AF=0.4296;AMR_AF=0.3818;AFR_AF=0.525;EUR_AF=0.3956;SAS_AF=0.4284;AA=T|||;VT=SNP
6	25338021	rs2744227	G	T	100	PASS	AC=2384;AF=0.476038;AN=5008;NS=2504;DP=22697;EAS_AF=0.5625;AMR_AF=0.3631;AFR_AF=0.5242;EUR_AF=0.3837;SAS_AF=0.4969;AA=G|||;VT=SNP
6	25338069	rs78857371	T	A	100	PASS	AC=43;AF=0.00858626;AN=5008;NS=2504;DP=21253;EAS_AF=0.0109;AMR_AF=0.0072;AFR_AF=0.0008;EUR_AF=0.0209;SAS_AF=0.0051;AA=T|||;VT=SNP
6	25338231	rs75705061	C	T	100	PASS	AC=857;AF=0.171126;AN=5008;NS=2504;DP=14866;EAS_AF=0.2897;AMR_AF=0.1182;AFR_AF=0.0779;EUR_AF=0.1581;SAS_AF=0.226;AA=C|||;VT=SNP
6	25338254	rs80225929	G	A	100	PASS	AC=549;AF=0.109625;AN=5008;NS=2504;DP=15139;EAS_AF=0.1548;AMR_AF=0.0389;AFR_AF=0.0893;EUR_AF=0.0527;SAS_AF=0.1994;AA=G|||;VT=SNP
6	25338256	rs2690080	G	A	100	PASS	AC=2193;AF=0.437899;AN=5008;NS=2504;DP=15070;EAS_AF=0.4315;AMR_AF=0.3833;AFR_AF=0.525;EUR_AF=0.3946;SAS_AF=0.41;AA=G|||;VT=SNP
6	25338322	rs2690081	C	T	100	PASS	AC=2211;AF=0.441494;AN=5008;NS=2504;DP=14842;EAS_AF=0.4315;AMR_AF=0.3833;AFR_AF=0.525;EUR_AF=0.3946;SAS_AF=0.4284;AA=T|||;VT=SNP
6	25338530	rs2690083	C	T	100	PASS	AC=2209;AF=0.441094;AN=5008;NS=2504;DP=15135;EAS_AF=0.4306;AMR_AF=0.3862;AFR_AF=0.5242;EUR_AF=0.3946;SAS_AF=0.4264;AA=T|||;VT=SNP
6	25338595	rs77220091	A	G	100	PASS	AC=553;AF=0.110423;AN=5008;NS=2504;DP=15339;EAS_AF=0.1558;AMR_AF=0.0403;AFR_AF=0.0893;EUR_AF=0.0527;SAS_AF=0.2014;AA=A|||;VT=SNP
6	25338826	rs1983582	A	T	100	PASS	AC=674;AF=0.134585;AN=5008;NS=2504;DP=14577;EAS_AF=0.1081;AMR_AF=0.1729;AFR_AF=0.152;EUR_AF=0.1571;SAS_AF=0.0879;AA=A|||;VT=SNP
6	25339003	rs12663563	G	C	100	PASS	AC=434;AF=0.0866613;AN=5008;NS=2504;DP=16714;EAS_AF=0.0327;AMR_AF=0.0648;AFR_AF=0.1256;EUR_AF=0.0785;SAS_AF=0.1135;AA=G|||;VT=SNP
6	25339016	rs76497563	A	C	100	PASS	AC=111;AF=0.0221645;AN=5008;NS=2504;DP=16836;EAS_AF=0.005;AMR_AF=0.0331;AFR_AF=0.0008;EUR_AF=0.0706;SAS_AF=0.0112;AA=A|||;VT=SNP
6	25339141	rs78003939	T	C	100	PASS	AC=111;AF=0.0221645;AN=5008;NS=2504;DP=17612;EAS_AF=0.005;AMR_AF=0.0331;AFR_AF=0.0008;EUR_AF=0.0706;SAS_AF=0.0112;AA=T|||;VT=SNP
6	25339207	rs4712910	C	T	100	PASS	AC=859;AF=0.171526;AN=5008;NS=2504;DP=17207;EAS_AF=0.2907;AMR_AF=0.1182;AFR_AF=0.0772;EUR_AF=0.159;SAS_AF=0.227;AA=C|||;VT=SNP
6	25339227	rs1983584	A	G	100	PASS	AC=2194;AF=0.438099;AN=5008;NS=2504;DP=17041;EAS_AF=0.4315;AMR_AF=0.3833;AFR_AF=0.525;EUR_AF=0.3956;SAS_AF=0.41;AA=A|||;VT=SNP
6	25339386	rs4712911	C	T	100	PASS	AC=457;AF=0.091254;AN=5008;NS=2504;DP=18528;EAS_AF=0.2748;AMR_AF=0.0533;AFR_AF=0.0038;EUR_AF=0.0378;SAS_AF=0.1022;AA=C|||;VT=SNP
6	25339533	rs9379757	C	G	100	PASS	AC=972;AF=0.194089;AN=5008;NS=2504;DP=19476;EAS_AF=0.1994;AMR_AF=0.2161;AFR_AF=0.0234;EUR_AF=0.3449;SAS_AF=0.2485;AA=C|||;VT=SNP
6	25339720	rs2690085	G	A	100	PASS	AC=2193;AF=0.437899;AN=5008;NS=2504;DP=20977;EAS_AF=0.4306;AMR_AF=0.3833;AFR_AF=0.525;EUR_AF=0.3946;SAS_AF=0.411;AA=A|||;VT=SNP
6	25339810	rs10946762	A	T	100	PASS	AC=607;AF=0.121206;AN=5008;NS=2504;DP=20078;EAS_AF=0.1558;AMR_AF=0.0447;AFR_AF=0.1293;EUR_AF=0.0527;SAS_AF=0.1994;AA=A|||;VT=SNP
6	25339834	rs2690086	G	A	100	PASS	AC=2193;AF=0.437899;AN=5008;NS=2504;DP=19940;EAS_AF=0.4306;AMR_AF=0.3833;AFR_AF=0.525;EUR_AF=0.3946;SAS_AF=0.411;AA=G|||;VT=SNP
6	25340263	rs2690087	T	C	100	PASS	AC=2194;AF=0.438099;AN=5008;NS=2504;DP=19840;EAS_AF=0.4306;AMR_AF=0.3833;AFR_AF=0.525;EUR_AF=0.3956;SAS_AF=0.411;AA=T|||;VT=SNP
6	25340271	rs4712912	A	T	100	PASS	AC=859;AF=0.171526;AN=5008;NS=2504;DP=19808;EAS_AF=0.2897;AMR_AF=0.1182;AFR_AF=0.0779;EUR_AF=0.159;SAS_AF=0.227;AA=A|||;VT=SNP
6	25340283	rs2690088	A	T	100	PASS	AC=2194;AF=0.438099;AN=5008;NS=2504;DP=19757;EAS_AF=0.4306;AMR_AF=0.3833;AFR_AF=0.525;EUR_AF=0.3956;SAS_AF=0.411;AA=A|||;VT=SNP
6	25340340	rs12663981	C	T	100	PASS	AC=606;AF=0.121006;AN=5008;NS=2504;DP=19760;EAS_AF=0.1548;AMR_AF=0.0447;AFR_AF=0.1293;EUR_AF=0.0527;SAS_AF=0.1994;AA=C|||;VT=SNP
6	25340482	rs2206194	G	A	100	PASS	AC=2929;AF=0.584864;AN=5008;NS=2504;DP=19366;EAS_AF=0.5913;AMR_AF=0.4611;AFR_AF=0.6551;EUR_AF=0.5179;SAS_AF=0.6401;AA=A|||;VT=SNP
6	25340600	rs143361148	A	G	100	PASS	AC=45;AF=0.00898562;AN=5008;NS=2504;DP=21857;EAS_AF=0.0099;AMR_AF=0.0058;AFR_AF=0.0023;EUR_AF=0.0119;SAS_AF=0.0164;AA=A|||;VT=SNP
6	25340611	rs2206195	G	A	100	PASS	AC=2818;AF=0.5627;AN=5008;NS=2504;DP=21802;EAS_AF=0.5863;AMR_AF=0.428;AFR_AF=0.6543;EUR_AF=0.4473;SAS_AF=0.6288;AA=A|||;VT=SNP
6	25340810	rs2223438	A	G	100	PASS	AC=2193;AF=0.437899;AN=5008;NS=2504;DP=18084;EAS_AF=0.4306;AMR_AF=0.3833;AFR_AF=0.525;EUR_AF=0.3946;SAS_AF=0.411;AA=A|||;VT=SNP
6	25340870	rs12664362	C	T	100	PASS	AC=607;AF=0.121206;AN=5008;NS=2504;DP=16732;EAS_AF=0.1558;AMR_AF=0.0447;AFR_AF=0.1293;EUR_AF=0.0527;SAS_AF=0.1994;AA=C|||;VT=SNP
6	25341245	rs2690089	A	C	100	PASS	AC=2193;AF=0.437899;AN=5008;NS=2504;DP=17786;EAS_AF=0.4306;AMR_AF=0.3833;AFR_AF=0.525;EUR_AF=0.3946;SAS_AF=0.411;AA=A|||;VT=SNP
6	25341405	rs2744228	T	G	100	PASS	AC=2194;AF=0.438099;AN=5008;NS=2504;DP=18813;EAS_AF=0.4306;AMR_AF=0.3833;AFR_AF=0.525;EUR_AF=0.3956;SAS_AF=0.411;AA=T|||;VT=SNP
6	25341553	rs16890409	A	G	100	PASS	AC=860;AF=0.171725;AN=5008;NS=2504;DP=20834;EAS_AF=0.2897;AMR_AF=0.1182;AFR_AF=0.0779;EUR_AF=0.1581;SAS_AF=0.229;AA=A|||;VT=SNP
6	25341580	rs2744229	G	T	100	PASS	AC=2199;AF=0.439097;AN=5008;NS=2504;DP=21303;EAS_AF=0.4306;AMR_AF=0.3847;AFR_AF=0.5287;EUR_AF=0.3946;SAS_AF=0.411;AA=G|||;VT=SNP
6	25341778	rs2744230	A	C	100	PASS	AC=2525;AF=0.504193;AN=5008;NS=2504;DP=16687;EAS_AF=0.5734;AMR_AF=0.3977;AFR_AF=0.5514;EUR_AF=0.4135;SAS_AF=0.5378;AA=C|||;VT=SNP
6	25341807	rs2690090	C	T	100	PASS	AC=829;AF=0.165535;AN=5008;NS=2504;DP=17366;EAS_AF=0.1081;AMR_AF=0.1916;AFR_AF=0.2723;EUR_AF=0.1581;SAS_AF=0.0695;AA=c|||;VT=SNP
6	25341925	rs12199121	T	C	100	PASS	AC=2193;AF=0.437899;AN=5008;NS=2504;DP=19066;EAS_AF=0.4306;AMR_AF=0.3833;AFR_AF=0.525;EUR_AF=0.3946;SAS_AF=0.411;AA=C|||;VT=SNP
6	25341969	rs2744231	A	T	100	PASS	AC=829;AF=0.165535;AN=5008;NS=2504;DP=20617;EAS_AF=0.1081;AMR_AF=0.1916;AFR_AF=0.2723;EUR_AF=0.1581;SAS_AF=0.0695;AA=A|||;VT=SNP
6	25342001	rs79566568	A	G	100	PASS	AC=859;AF=0.171526;AN=5008;NS=2504;DP=20544;EAS_AF=0.2897;AMR_AF=0.1182;AFR_AF=0.0779;EUR_AF=0.1581;SAS_AF=0.228;AA=A|||;VT=SNP
6	25342012	rs2744232	A	G	100	PASS	AC=2251;AF=0.449481;AN=5008;NS=2504;DP=20409;EAS_AF=0.4315;AMR_AF=0.389;AFR_AF=0.5651;EUR_AF=0.3946;SAS_AF=0.411;AA=a|||;VT=SNP
6	25342229	rs78426485	A	G	100	PASS	AC=305;AF=0.0609026;AN=5008;NS=2504;DP=19089;EAS_AF=0.1429;AMR_AF=0.0144;AFR_AF=0.0061;EUR_AF=0.0189;SAS_AF=0.1268;AA=A|||;VT=SNP
6	25342417	rs9467471	C	T	100	PASS	AC=1258;AF=0.251198;AN=5008;NS=2504;DP=22026;EAS_AF=0.1994;AMR_AF=0.2392;AFR_AF=0.2247;EUR_AF=0.3489;SAS_AF=0.2485;AA=C|||;VT=SNP
6	25342432	rs1569558	G	A	100	PASS	AC=1419;AF=0.283347;AN=5008;NS=2504;DP=22005;EAS_AF=0.3234;AMR_AF=0.1974;AFR_AF=0.2905;EUR_AF=0.2366;SAS_AF=0.3415;AA=A|||;VT=SNP
6	25342548	rs74813022	C	T	100	PASS	AC=110;AF=0.0219649;AN=5008;NS=2504;DP=19408;EAS_AF=0.005;AMR_AF=0.0331;AFR_AF=0.0008;EUR_AF=0.0696;SAS_AF=0.0112;AA=C|||;VT=SNP
6	25342609	rs12192517	C	T	100	PASS	AC=1316;AF=0.26278;AN=5008;NS=2504;DP=17886;EAS_AF=0.3194;AMR_AF=0.1715;AFR_AF=0.2829;EUR_AF=0.2097;SAS_AF=0.2965;AA=T|||;VT=SNP
6	25342741	rs2744233	A	C	100	PASS	AC=2904;AF=0.579872;AN=5008;NS=2504;DP=17943;EAS_AF=0.5903;AMR_AF=0.4597;AFR_AF=0.6551;EUR_AF=0.5129;SAS_AF=0.6217;AA=C|||;VT=SNP
6	25342755	rs12193883	C	G	100	PASS	AC=1439;AF=0.28734;AN=5008;NS=2504;DP=18291;EAS_AF=0.3294;AMR_AF=0.1988;AFR_AF=0.2905;EUR_AF=0.2376;SAS_AF=0.3538;AA=G|||;VT=SNP
6	25342915	rs34283429	T	C	100	PASS	AC=1419;AF=0.283347;AN=5008;NS=2504;DP=16623;EAS_AF=0.3234;AMR_AF=0.1974;AFR_AF=0.2905;EUR_AF=0.2366;SAS_AF=0.3415;AA=C|||;VT=SNP
6	25343245	rs75784835	C	T	100	PASS	AC=631;AF=0.125998;AN=5008;NS=2504;DP=17282;EAS_AF=0.1587;AMR_AF=0.062;AFR_AF=0.09;EUR_AF=0.1083;SAS_AF=0.2045;AA=C|||;VT=SNP
6	25343444	rs940404	T	A	100	PASS	AC=143;AF=0.0285543;AN=5008;NS=2504;DP=18442;EAS_AF=0.001;AMR_AF=0.0288;AFR_AF=0.059;EUR_AF=0.0437;SAS_AF=0;AA=T|||;VT=SNP
6	25343505	rs940403	C	G	100	PASS	AC=1077;AF=0.215056;AN=5008;NS=2504;DP=17529;EAS_AF=0.1339;AMR_AF=0.2378;AFR_AF=0.2769;EUR_AF=0.2584;SAS_AF=0.1544;AA=G|||;VT=SNP
6	25343512	rs1569559	A	C	100	PASS	AC=302;AF=0.0603035;AN=5008;NS=2504;DP=17369;EAS_AF=0.0298;AMR_AF=0.0504;AFR_AF=0.0416;EUR_AF=0.0736;SAS_AF=0.1104;AA=A|||;VT=SNP
6	25343741	rs77509878	A	G	100	PASS	AC=112;AF=0.0223642;AN=5008;NS=2504;DP=18852;EAS_AF=0.005;AMR_AF=0.0317;AFR_AF=0.0008;EUR_AF=0.0726;SAS_AF=0.0112;AA=G|||;VT=SNP
6	25343771	rs79917354	G	A	100	PASS	AC=111;AF=0.0221645;AN=5008;NS=2504;DP=19694;EAS_AF=0.005;AMR_AF=0.0317;AFR_AF=0.0008;EUR_AF=0.0716;SAS_AF=0.0112;AA=g|||;VT=SNP
6	25343805	rs1076668	G	T	100	PASS	AC=948;AF=0.189297;AN=5008;NS=2504;DP=20415;EAS_AF=0.127;AMR_AF=0.2046;AFR_AF=0.2655;EUR_AF=0.1869;SAS_AF=0.1421;AA=G|||;VT=SNP
6	25343823	rs9379759	T	C	100	PASS	AC=998;AF=0.199281;AN=5008;NS=2504;DP=20570;EAS_AF=0.1855;AMR_AF=0.2219;AFR_AF=0.0408;EUR_AF=0.3509;SAS_AF=0.2556;AA=T|||;VT=SNP
6	25343987	rs760864	A	G	100	PASS	AC=4164;AF=0.83147;AN=5008;NS=2504;DP=20296;EAS_AF=0.7867;AMR_AF=0.7046;AFR_AF=0.8767;EUR_AF=0.8708;SAS_AF=0.8661;AA=G|||;VT=SNP
6	25344086	rs2744234	A	G	100	PASS	AC=4161;AF=0.830871;AN=5008;NS=2504;DP=19065;EAS_AF=0.7857;AMR_AF=0.7046;AFR_AF=0.8767;EUR_AF=0.8698;SAS_AF=0.865;AA=G|||;VT=SNP
6	25344324	rs2690092	C	T	100	PASS	AC=3018;AF=0.602636;AN=5008;NS=2504;DP=23194;EAS_AF=0.6042;AMR_AF=0.4582;AFR_AF=0.7451;EUR_AF=0.499;SAS_AF=0.6176;AA=T|||;VT=SNP
6	25344418	rs73399941	C	G	100	PASS	AC=1428;AF=0.285144;AN=5008;NS=2504;DP=22160;EAS_AF=0.3433;AMR_AF=0.1988;AFR_AF=0.2065;EUR_AF=0.2644;SAS_AF=0.4141;AA=C|||;VT=SNP
6	25344487	rs78839652	T	A	100	PASS	AC=108;AF=0.0215655;AN=5008;NS=2504;DP=23101;EAS_AF=0.005;AMR_AF=0.0317;AFR_AF=0.0008;EUR_AF=0.0686;SAS_AF=0.0112;AA=A|||;VT=SNP
6	25344680	rs115103534	C	T	100	PASS	AC=108;AF=0.0215655;AN=5008;NS=2504;DP=24499;EAS_AF=0.005;AMR_AF=0.0317;AFR_AF=0.0008;EUR_AF=0.0686;SAS_AF=0.0112;AA=T|||;VT=SNP
6	25344734	rs115862270	T	A	100	PASS	AC=108;AF=0.0215655;AN=5008;NS=2504;DP=23847;EAS_AF=0.005;AMR_AF=0.0317;AFR_AF=0.0008;EUR_AF=0.0686;SAS_AF=0.0112;AA=A|||;VT=SNP
6	25345034	rs115238867	T	C	100	PASS	AC=29;AF=0.00579073;AN=5008;NS=2504;DP=18623;EAS_AF=0.001;AMR_AF=0.0086;AFR_AF=0.0023;EUR_AF=0.0139;SAS_AF=0.0051;AA=T|||;VT=SNP
6	25345037	rs78280411	A	G	100	PASS	AC=108;AF=0.0215655;AN=5008;NS=2504;DP=18691;EAS_AF=0.005;AMR_AF=0.0317;AFR_AF=0.0008;EUR_AF=0.0686;SAS_AF=0.0112;AA=A|||;VT=SNP
6	25345074	rs80206583	T	C	100	PASS	AC=284;AF=0.0567093;AN=5008;NS=2504;DP=19732;EAS_AF=0.0119;AMR_AF=0.0389;AFR_AF=0.053;EUR_AF=0.0944;SAS_AF=0.0818;AA=T|||;VT=SNP
6	25345251	rs79693813	G	T	100	PASS	AC=108;AF=0.0215655;AN=5008;NS=2504;DP=19970;EAS_AF=0.005;AMR_AF=0.0317;AFR_AF=0.0008;EUR_AF=0.0686;SAS_AF=0.0112;AA=T|||;VT=SNP
6	25345295	rs4712915	C	G	100	PASS	AC=1430;AF=0.285543;AN=5008;NS=2504;DP=19192;EAS_AF=0.3442;AMR_AF=0.1988;AFR_AF=0.2065;EUR_AF=0.2644;SAS_AF=0.4151;AA=C|||;VT=SNP
6	25345356	rs77436908	G	A	100	PASS	AC=108;AF=0.0215655;AN=5008;NS=2504;DP=18796;EAS_AF=0.005;AMR_AF=0.0317;AFR_AF=0.0008;EUR_AF=0.0686;SAS_AF=0.0112;AA=G|||;VT=SNP
6	25345558	rs79840009	G	A	100	PASS	AC=108;AF=0.0215655;AN=5008;NS=2504;DP=23125;EAS_AF=0.005;AMR_AF=0.0317;AFR_AF=0.0008;EUR_AF=0.0686;SAS_AF=0.0112;AA=A|||;VT=SNP
6	25345693	rs140792999	C	G	100	PASS	AC=31;AF=0.0061901;AN=5008;NS=2504;DP=20384;EAS_AF=0.001;AMR_AF=0.0029;AFR_AF=0.0015;EUR_AF=0.0239;SAS_AF=0.002;AA=C|||;VT=SNP
6	25345844	rs9393641	T	C	100	PASS	AC=1207;AF=0.241014;AN=5008;NS=2504;DP=21966;EAS_AF=0.3313;AMR_AF=0.1787;AFR_AF=0.1354;EUR_AF=0.2346;SAS_AF=0.3415;AA=T|||;VT=SNP
6	25345974	rs142634419	A	G	100	PASS	AC=108;AF=0.0215655;AN=5008;NS=2504;DP=20079;EAS_AF=0.005;AMR_AF=0.0317;AFR_AF=0.0008;EUR_AF=0.0686;SAS_AF=0.0112;AA=A|||;VT=SNP
6	25345981	rs2690094	C	A	100	PASS	AC=3853;AF=0.769369;AN=5008;NS=2504;DP=19790;EAS_AF=0.6478;AMR_AF=0.6931;AFR_AF=0.8646;EUR_AF=0.8489;SAS_AF=0.7382;AA=A|||;VT=SNP
6	25346325	rs111893620	G	A	100	PASS	AC=142;AF=0.0283546;AN=5008;NS=2504;DP=22974;EAS_AF=0.005;AMR_AF=0.036;AFR_AF=0.0189;EUR_AF=0.0408;SAS_AF=0.047;AA=G|||;VT=SNP
6	25346334	rs2690095	C	A	100	PASS	AC=2590;AF=0.517173;AN=5008;NS=2504;DP=22790;EAS_AF=0.3145;AMR_AF=0.5086;AFR_AF=0.6914;EUR_AF=0.6123;SAS_AF=0.3988;AA=C|||;VT=SNP
6	25346413	rs2690096	C	T	100	PASS	AC=826;AF=0.164936;AN=5008;NS=2504;DP=20273;EAS_AF=0.1161;AMR_AF=0.1888;AFR_AF=0.2655;EUR_AF=0.1551;SAS_AF=0.0726;AA=C|||;VT=SNP
6	25346414	rs116626667	G	A	100	PASS	AC=108;AF=0.0215655;AN=5008;NS=2504;DP=20244;EAS_AF=0.005;AMR_AF=0.0317;AFR_AF=0.0008;EUR_AF=0.0686;SAS_AF=0.0112;AA=G|||;VT=SNP
6	25346498	rs77320196	C	T	100	PASS	AC=64;AF=0.0127796;AN=5008;NS=2504;DP=19581;EAS_AF=0.003;AMR_AF=0.0288;AFR_AF=0.0015;EUR_AF=0.0348;SAS_AF=0.0041;AA=C|||;VT=SNP
6	25346500	rs56084108	C	G	100	PASS	AC=221;AF=0.0441294;AN=5008;NS=2504;DP=19623;EAS_AF=0.0119;AMR_AF=0.0202;AFR_AF=0.0688;EUR_AF=0.0298;SAS_AF=0.0757;AA=C|||;VT=SNP
6	25346742	rs2690097	T	C	100	PASS	AC=1646;AF=0.328674;AN=5008;NS=2504;DP=20578;EAS_AF=0.2639;AMR_AF=0.2695;AFR_AF=0.5703;EUR_AF=0.2356;SAS_AF=0.2065;AA=C|||;VT=SNP
6	25346796	rs55935768	G	C	100	PASS	AC=255;AF=0.0509185;AN=5008;NS=2504;DP=19075;EAS_AF=0.0119;AMR_AF=0.0259;AFR_AF=0.0915;EUR_AF=0.0298;SAS_AF=0.0757;AA=G|||;VT=SNP
6	25346955	rs2690098	A	G	100	PASS	AC=645;AF=0.128794;AN=5008;NS=2504;DP=17639;EAS_AF=0.1161;AMR_AF=0.17;AFR_AF=0.1362;EUR_AF=0.1531;SAS_AF=0.0777;AA=A|||;VT=SNP
6	25346985	rs2690099	A	G	100	PASS	AC=645;AF=0.128794;AN=5008;NS=2504;DP=18162;EAS_AF=0.1161;AMR_AF=0.17;AFR_AF=0.1362;EUR_AF=0.1531;SAS_AF=0.0777;AA=A|||;VT=SNP
6	25347380	rs4712916	A	G	100	PASS	AC=1215;AF=0.242612;AN=5008;NS=2504;DP=18871;EAS_AF=0.3323;AMR_AF=0.1787;AFR_AF=0.1309;EUR_AF=0.2346;SAS_AF=0.3548;AA=a|||;VT=SNP
6	25347404	rs141714496	G	T	100	PASS	AC=88;AF=0.0175719;AN=5008;NS=2504;DP=19295;EAS_AF=0.004;AMR_AF=0.0202;AFR_AF=0.0015;EUR_AF=0.0268;SAS_AF=0.0419;AA=G|||;VT=SNP
6	25347405	rs147093619	C	T	100	PASS	AC=88;AF=0.0175719;AN=5008;NS=2504;DP=19099;EAS_AF=0.004;AMR_AF=0.0202;AFR_AF=0.0015;EUR_AF=0.0268;SAS_AF=0.0419;AA=C|||;VT=SNP
6	25347613	rs17678852	T	A	100	PASS	AC=976;AF=0.194888;AN=5008;NS=2504;DP=17594;EAS_AF=0.1806;AMR_AF=0.2219;AFR_AF=0.0348;EUR_AF=0.3529;SAS_AF=0.2444;AA=T|||;VT=SNP
6	25347646	rs6456671	T	G	100	PASS	AC=731;AF=0.145966;AN=5008;NS=2504;DP=17579;EAS_AF=0.1478;AMR_AF=0.0648;AFR_AF=0.2458;EUR_AF=0.0805;SAS_AF=0.1339;AA=G|||;VT=SNP
6	25347680	rs55708418	T	C	100	PASS	AC=255;AF=0.0509185;AN=5008;NS=2504;DP=17753;EAS_AF=0.0119;AMR_AF=0.0259;AFR_AF=0.0915;EUR_AF=0.0298;SAS_AF=0.0757;AA=T|||;VT=SNP
6	25347728	rs74412351	T	C	100	PASS	AC=126;AF=0.0251597;AN=5008;NS=2504;DP=18162;EAS_AF=0.005;AMR_AF=0.0375;AFR_AF=0.0098;EUR_AF=0.0696;SAS_AF=0.0123;AA=T|||;VT=SNP
6	25348062	rs79118127	C	T	100	PASS	AC=126;AF=0.0251597;AN=5008;NS=2504;DP=19805;EAS_AF=0.005;AMR_AF=0.0375;AFR_AF=0.0098;EUR_AF=0.0696;SAS_AF=0.0123;AA=C|||;VT=SNP
6	25348189	rs2328853	G	A	100	PASS	AC=1210;AF=0.241613;AN=5008;NS=2504;DP=19595;EAS_AF=0.3304;AMR_AF=0.1772;AFR_AF=0.1301;EUR_AF=0.2336;SAS_AF=0.3548;AA=G|||;VT=SNP
6	25348377	rs9986608	T	C	100	PASS	AC=638;AF=0.127396;AN=5008;NS=2504;DP=18453;EAS_AF=0.1419;AMR_AF=0.0605;AFR_AF=0.1838;EUR_AF=0.0795;SAS_AF=0.1329;AA=C|||;VT=SNP
6	25348399	rs9986335	A	G	100	PASS	AC=638;AF=0.127396;AN=5008;NS=2504;DP=16685;EAS_AF=0.1419;AMR_AF=0.0605;AFR_AF=0.1838;EUR_AF=0.0795;SAS_AF=0.1329;AA=a|||;VT=SNP
6	25348490	rs59821513	A	C	100	PASS	AC=208;AF=0.0415335;AN=5008;NS=2504;DP=14286;EAS_AF=0.005;AMR_AF=0.0432;AFR_AF=0.0681;EUR_AF=0.0706;SAS_AF=0.0123;AA=A|||;VT=SNP
6	25348745	rs116790746	C	T	100	PASS	AC=127;AF=0.0253594;AN=5008;NS=2504;DP=14694;EAS_AF=0.005;AMR_AF=0.0375;AFR_AF=0.0098;EUR_AF=0.0706;SAS_AF=0.0123;AA=C|||;VT=SNP
6	25348753	rs148635052	T	G	100	PASS	AC=127;AF=0.0253594;AN=5008;NS=2504;DP=14385;EAS_AF=0.005;AMR_AF=0.0375;AFR_AF=0.0098;EUR_AF=0.0706;SAS_AF=0.0123;AA=T|||;VT=SNP
6	25348760	rs112268831	T	C	100	PASS	AC=641;AF=0.127995;AN=5008;NS=2504;DP=13893;EAS_AF=0.1429;AMR_AF=0.062;AFR_AF=0.1838;EUR_AF=0.0805;SAS_AF=0.1329;AA=C|||;VT=SNP
6	25348784	rs72830715	G	A	100	PASS	AC=1058;AF=0.211262;AN=5008;NS=2504;DP=13200;EAS_AF=0.1806;AMR_AF=0.2262;AFR_AF=0.0938;EUR_AF=0.3539;SAS_AF=0.2444;AA=G|||;VT=SNP
6	25349053	rs76546740	A	G	100	PASS	AC=109;AF=0.0217652;AN=5008;NS=2504;DP=17583;EAS_AF=0.005;AMR_AF=0.0317;AFR_AF=0.0008;EUR_AF=0.0686;SAS_AF=0.0123;AA=A|||;VT=SNP
6	25349257	rs76725563	A	C	100	PASS	AC=109;AF=0.0217652;AN=5008;NS=2504;DP=18539;EAS_AF=0.005;AMR_AF=0.0317;AFR_AF=0.0008;EUR_AF=0.0686;SAS_AF=0.0123;AA=A|||;VT=SNP
6	25349413	rs114715215	G	A	100	PASS	AC=49;AF=0.00978435;AN=5008;NS=2504;DP=19750;EAS_AF=0;AMR_AF=0.0202;AFR_AF=0.0015;EUR_AF=0.0308;SAS_AF=0.002;AA=G|||;VT=SNP
6	25349436	rs73399971	T	C	100	PASS	AC=638;AF=0.127396;AN=5008;NS=2504;DP=20108;EAS_AF=0.1419;AMR_AF=0.0605;AFR_AF=0.1838;EUR_AF=0.0795;SAS_AF=0.1329;AA=C|||;VT=SNP
6	25349541	rs4712917	C	T	100	PASS	AC=1208;AF=0.241214;AN=5008;NS=2504;DP=20064;EAS_AF=0.3304;AMR_AF=0.1758;AFR_AF=0.1293;EUR_AF=0.2346;SAS_AF=0.3538;AA=C|||;VT=SNP
6	25349651	rs77482574	G	A	100	PASS	AC=126;AF=0.0251597;AN=5008;NS=2504;DP=19463;EAS_AF=0.005;AMR_AF=0.0375;AFR_AF=0.0098;EUR_AF=0.0696;SAS_AF=0.0123;AA=G|||;VT=SNP
6	25349996	rs7750545	G	T	100	PASS	AC=361;AF=0.0720847;AN=5008;NS=2504;DP=11630;EAS_AF=0.005;AMR_AF=0.0548;AFR_AF=0.1747;EUR_AF=0.0746;SAS_AF=0.0123;AA=T|||;VT=SNP
6	25350023	rs7770521	T	C	100	PASS	AC=653;AF=0.130391;AN=5008;NS=2504;DP=13398;EAS_AF=0.1419;AMR_AF=0.0591;AFR_AF=0.1921;EUR_AF=0.0507;SAS_AF=0.1677;AA=C|||;VT=SNP
6	25350157	rs145655407	A	G	100	PASS	AC=109;AF=0.0217652;AN=5008;NS=2504;DP=16210;EAS_AF=0.005;AMR_AF=0.0317;AFR_AF=0.0008;EUR_AF=0.0686;SAS_AF=0.0123;AA=A|||;VT=SNP
6	25350666	rs16890448	G	A	100	PASS	AC=494;AF=0.0986422;AN=5008;NS=2504;DP=16497;EAS_AF=0.13;AMR_AF=0.0231;AFR_AF=0.174;EUR_AF=0.0089;SAS_AF=0.1104;AA=g|||;VT=SNP
6	25350708	rs76537146	T	A	100	PASS	AC=126;AF=0.0251597;AN=5008;NS=2504;DP=15879;EAS_AF=0.005;AMR_AF=0.0375;AFR_AF=0.0098;EUR_AF=0.0696;SAS_AF=0.0123;AA=T|||;VT=SNP
6	25350760	rs77192487	G	A	100	PASS	AC=110;AF=0.0219649;AN=5008;NS=2504;DP=15127;EAS_AF=0.006;AMR_AF=0.0317;AFR_AF=0.0008;EUR_AF=0.0686;SAS_AF=0.0123;AA=G|||;VT=SNP
6	25350791	rs139581790	G	A	100	PASS	AC=46;AF=0.0091853;AN=5008;NS=2504;DP=16471;EAS_AF=0.0099;AMR_AF=0.0058;AFR_AF=0.0023;EUR_AF=0.0119;SAS_AF=0.0174;AA=G|||;VT=SNP
6	25351244	rs2744235	C	A	100	PASS	AC=1779;AF=0.355232;AN=5008;NS=2504;DP=17411;EAS_AF=0.2996;AMR_AF=0.4063;AFR_AF=0.2784;EUR_AF=0.506;SAS_AF=0.3252;AA=C|||;VT=SNP
6	25351821	rs76336490	T	G	100	PASS	AC=141;AF=0.028155;AN=5008;NS=2504;DP=19544;EAS_AF=0.005;AMR_AF=0.036;AFR_AF=0.0182;EUR_AF=0.0408;SAS_AF=0.047;AA=T|||;VT=SNP
6	25352580	rs73383409	T	C	100	PASS	AC=224;AF=0.0447284;AN=5008;NS=2504;DP=15436;EAS_AF=0.0119;AMR_AF=0.0202;AFR_AF=0.0711;EUR_AF=0.0298;SAS_AF=0.0757;AA=T|||;VT=SNP
6	25352637	rs11967836	T	C	100	PASS	AC=636;AF=0.126997;AN=5008;NS=2504;DP=17739;EAS_AF=0.1409;AMR_AF=0.0605;AFR_AF=0.1831;EUR_AF=0.0795;SAS_AF=0.1329;AA=C|||;VT=SNP
6	25353197	rs2690059	T	C	100	PASS	AC=4154;AF=0.829473;AN=5008;NS=2504;DP=17084;EAS_AF=0.7887;AMR_AF=0.6988;AFR_AF=0.8661;EUR_AF=0.8529;SAS_AF=0.8906;AA=C|||;VT=SNP
6	25353334	rs115639976	G	A	100	PASS	AC=126;AF=0.0251597;AN=5008;NS=2504;DP=19491;EAS_AF=0.005;AMR_AF=0.0375;AFR_AF=0.0098;EUR_AF=0.0696;SAS_AF=0.0123;AA=G|||;VT=SNP
6	25353374	rs2744236	A	G	100	PASS	AC=2438;AF=0.486821;AN=5008;NS=2504;DP=18884;EAS_AF=0.3413;AMR_AF=0.5029;AFR_AF=0.4334;EUR_AF=0.66;SAS_AF=0.5194;AA=A|||;VT=SNP
6	25354122	rs1883392	G	T	100	PASS	AC=125;AF=0.0249601;AN=5008;NS=2504;DP=18749;EAS_AF=0.005;AMR_AF=0.036;AFR_AF=0.0098;EUR_AF=0.0696;SAS_AF=0.0123;AA=G|||;VT=SNP
6	25354218	rs1880272	A	G	100	PASS	AC=1853;AF=0.370008;AN=5008;NS=2504;DP=19351;EAS_AF=0.3006;AMR_AF=0.4164;AFR_AF=0.326;EUR_AF=0.504;SAS_AF=0.3303;AA=A|||;VT=SNP
6	25354424	rs79609187	G	A	100	PASS	AC=125;AF=0.0249601;AN=5008;NS=2504;DP=15801;EAS_AF=0.005;AMR_AF=0.036;AFR_AF=0.0098;EUR_AF=0.0696;SAS_AF=0.0123;AA=G|||;VT=SNP
6	25354449	rs75352650	G	A	100	PASS	AC=126;AF=0.0251597;AN=5008;NS=2504;DP=16219;EAS_AF=0.005;AMR_AF=0.036;AFR_AF=0.0098;EUR_AF=0.0706;SAS_AF=0.0123;AA=G|||;VT=SNP
6	25355099	rs7748771	A	G	100	PASS	AC=127;AF=0.0253594;AN=5008;NS=2504;DP=18163;EAS_AF=0.005;AMR_AF=0.0375;AFR_AF=0.0098;EUR_AF=0.0696;SAS_AF=0.0133;AA=A|||;VT=SNP
6	25355115	rs2744237	A	G	100	PASS	AC=4275;AF=0.853634;AN=5008;NS=2504;DP=18447;EAS_AF=0.7887;AMR_AF=0.7046;AFR_AF=0.9531;EUR_AF=0.8549;SAS_AF=0.8906;AA=G|||;VT=SNP
6	25355138	rs80293522	G	A	100	PASS	AC=174;AF=0.0347444;AN=5008;NS=2504;DP=18690;EAS_AF=0.0119;AMR_AF=0.0173;AFR_AF=0.0348;EUR_AF=0.0298;SAS_AF=0.0757;AA=G|||;VT=SNP
6	25355240	rs77582256	C	T	100	PASS	AC=22;AF=0.00439297;AN=5008;NS=2504;DP=18245;EAS_AF=0;AMR_AF=0.0043;AFR_AF=0.0008;EUR_AF=0.0129;SAS_AF=0.0051;AA=C|||;VT=SNP
6	25355720	rs28744391	A	C	100	PASS	AC=258;AF=0.0515176;AN=5008;NS=2504;DP=16613;EAS_AF=0.0119;AMR_AF=0.0259;AFR_AF=0.0938;EUR_AF=0.0298;SAS_AF=0.0757;AA=A|||;VT=SNP
6	25355743	rs9461142	T	C	100	PASS	AC=637;AF=0.127196;AN=5008;NS=2504;DP=16278;EAS_AF=0.1409;AMR_AF=0.0605;AFR_AF=0.1838;EUR_AF=0.0795;SAS_AF=0.1329;AA=C|||;VT=SNP
6	25356078	rs2744238	A	G	100	PASS	AC=679;AF=0.135583;AN=5008;NS=2504;DP=16725;EAS_AF=0.1141;AMR_AF=0.1758;AFR_AF=0.1694;EUR_AF=0.1491;SAS_AF=0.0695;AA=A|||;VT=SNP
6	25356111	rs74877532	C	T	100	PASS	AC=481;AF=0.0960463;AN=5008;NS=2504;DP=16051;EAS_AF=0.2867;AMR_AF=0.0548;AFR_AF=0.003;EUR_AF=0.0408;SAS_AF=0.1115;AA=C|||;VT=SNP
6	25357564	rs140916016	C	G	100	PASS	AC=110;AF=0.0219649;AN=5008;NS=2504;DP=18574;EAS_AF=0.005;AMR_AF=0.0317;AFR_AF=0.0008;EUR_AF=0.0686;SAS_AF=0.0133;AA=C|||;VT=SNP
6	25357636	rs79441875	C	T	100	PASS	AC=110;AF=0.0219649;AN=5008;NS=2504;DP=17035;EAS_AF=0.005;AMR_AF=0.0317;AFR_AF=0.0008;EUR_AF=0.0686;SAS_AF=0.0133;AA=C|||;VT=SNP
6	25357671	rs56930318	A	G	100	PASS	AC=638;AF=0.127396;AN=5008;NS=2504;DP=17102;EAS_AF=0.1409;AMR_AF=0.0605;AFR_AF=0.1838;EUR_AF=0.0795;SAS_AF=0.1339;AA=G|||;VT=SNP
6	25358600	rs143640606	G	A	100	PASS	AC=29;AF=0.00579073;AN=5008;NS=2504;DP=17404;EAS_AF=0.001;AMR_AF=0.0086;AFR_AF=0.0023;EUR_AF=0.0139;SAS_AF=0.0051;AA=G|||;VT=SNP
6	25358611	rs80112394	A	G	100	PASS	AC=134;AF=0.0267572;AN=5008;NS=2504;DP=17340;EAS_AF=0.005;AMR_AF=0.0375;AFR_AF=0.0151;EUR_AF=0.0696;SAS_AF=0.0133;AA=A|||;VT=SNP
6	25359535	rs111481430	A	C	100	PASS	AC=20;AF=0.00399361;AN=5008;NS=2504;DP=22223;EAS_AF=0.001;AMR_AF=0.0029;AFR_AF=0.0008;EUR_AF=0.0109;SAS_AF=0.0051;AA=A|||;VT=SNP
6	25359545	rs11759658	G	A	100	PASS	AC=1080;AF=0.215655;AN=5008;NS=2504;DP=22068;EAS_AF=0.1875;AMR_AF=0.2277;AFR_AF=0.0976;EUR_AF=0.3539;SAS_AF=0.2536;AA=G|||;VT=SNP
6	25359637	rs11759648	C	G	100	PASS	AC=266;AF=0.053115;AN=5008;NS=2504;DP=20024;EAS_AF=0.0119;AMR_AF=0.0403;AFR_AF=0.0371;EUR_AF=0.0944;SAS_AF=0.0838;AA=C|||;VT=SNP
6	25359903	rs6456678	G	A	100	PASS	AC=4278;AF=0.854233;AN=5008;NS=2504;DP=20698;EAS_AF=0.7907;AMR_AF=0.7061;AFR_AF=0.9531;EUR_AF=0.8549;SAS_AF=0.8906;AA=A|||;VT=SNP
6	25361014	rs10946764	C	G	100	PASS	AC=2157;AF=0.430711;AN=5008;NS=2504;DP=20762;EAS_AF=0.3333;AMR_AF=0.4582;AFR_AF=0.3691;EUR_AF=0.5656;SAS_AF=0.456;AA=C|||;VT=SNP
6	25361055	rs10946765	G	A	100	PASS	AC=2135;AF=0.426318;AN=5008;NS=2504;DP=20923;EAS_AF=0.3333;AMR_AF=0.4568;AFR_AF=0.3654;EUR_AF=0.5656;SAS_AF=0.4397;AA=G|||;VT=SNP
6	25361120	rs73383424	C	A	100	PASS	AC=385;AF=0.076877;AN=5008;NS=2504;DP=20832;EAS_AF=0.006;AMR_AF=0.0548;AFR_AF=0.1921;EUR_AF=0.0736;SAS_AF=0.0133;AA=A|||;VT=SNP
6	25361611	rs6905765	C	G	100	PASS	AC=383;AF=0.0764776;AN=5008;NS=2504;DP=13828;EAS_AF=0.006;AMR_AF=0.0548;AFR_AF=0.1906;EUR_AF=0.0736;SAS_AF=0.0133;AA=C|||;VT=SNP
6	25361888	rs73383427	A	G	100	PASS	AC=288;AF=0.057508;AN=5008;NS=2504;DP=16429;EAS_AF=0.0119;AMR_AF=0.0303;AFR_AF=0.112;EUR_AF=0.0328;SAS_AF=0.0757;AA=A|||;VT=SNP
6	25361943	rs4712918	G	A	100	PASS	AC=470;AF=0.0938498;AN=5008;NS=2504;DP=14349;EAS_AF=0.2847;AMR_AF=0.0533;AFR_AF=0.003;EUR_AF=0.0408;SAS_AF=0.1033;AA=G|||;VT=SNP
6	25362292	rs139655926	C	T	100	PASS	AC=24;AF=0.00479233;AN=5008;NS=2504;DP=15944;EAS_AF=0.001;AMR_AF=0.0029;AFR_AF=0.0015;EUR_AF=0.0179;SAS_AF=0.001;AA=C|||;VT=SNP
6	25362624	rs4712919	C	T	100	PASS	AC=2154;AF=0.430112;AN=5008;NS=2504;DP=18121;EAS_AF=0.3333;AMR_AF=0.4582;AFR_AF=0.3661;EUR_AF=0.5656;SAS_AF=0.4571;AA=C|||;VT=SNP
6	25362654	rs144413404	G	T	100	PASS	AC=265;AF=0.0529153;AN=5008;NS=2504;DP=18685;EAS_AF=0.0119;AMR_AF=0.0389;AFR_AF=0.0371;EUR_AF=0.0944;SAS_AF=0.0838;AA=G|||;VT=SNP
6	25362857	rs9348673	G	A	100	PASS	AC=613;AF=0.122404;AN=5008;NS=2504;DP=18382;EAS_AF=0.2897;AMR_AF=0.0893;AFR_AF=0.0212;EUR_AF=0.0815;SAS_AF=0.1524;AA=G|||;VT=SNP
6	25363049	rs4712920	G	A	100	PASS	AC=2133;AF=0.425919;AN=5008;NS=2504;DP=19221;EAS_AF=0.3333;AMR_AF=0.4582;AFR_AF=0.3525;EUR_AF=0.5646;SAS_AF=0.455;AA=G|||;VT=SNP
6	25363092	rs28713764	G	A	100	PASS	AC=320;AF=0.0638978;AN=5008;NS=2504;DP=18116;EAS_AF=0.0119;AMR_AF=0.036;AFR_AF=0.1331;EUR_AF=0.0328;SAS_AF=0.0757;AA=G|||;VT=SNP
6	25363132	rs57899991	A	G	100	PASS	AC=671;AF=0.133986;AN=5008;NS=2504;DP=18367;EAS_AF=0.1419;AMR_AF=0.062;AFR_AF=0.205;EUR_AF=0.0785;SAS_AF=0.138;AA=G|||;VT=SNP
6	25363145	rs186198641	C	T	100	PASS	AC=22;AF=0.00439297;AN=5008;NS=2504;DP=18490;EAS_AF=0;AMR_AF=0.0101;AFR_AF=0.0015;EUR_AF=0.0119;SAS_AF=0.001;AA=C|||;VT=SNP
6	25363156	rs60982159	T	C	100	PASS	AC=385;AF=0.076877;AN=5008;NS=2504;DP=18510;EAS_AF=0.0069;AMR_AF=0.0548;AFR_AF=0.1914;EUR_AF=0.0736;SAS_AF=0.0133;AA=C|||;VT=SNP
6	25363472	rs79225889	C	G	100	PASS	AC=110;AF=0.0219649;AN=5008;NS=2504;DP=18972;EAS_AF=0.005;AMR_AF=0.0317;AFR_AF=0.0008;EUR_AF=0.0686;SAS_AF=0.0133;AA=C|||;VT=SNP
6	25363553	rs76300007	A	G	100	PASS	AC=110;AF=0.0219649;AN=5008;NS=2504;DP=18181;EAS_AF=0.005;AMR_AF=0.0317;AFR_AF=0.0008;EUR_AF=0.0686;SAS_AF=0.0133;AA=A|||;VT=SNP
6	25363622	rs16890471	A	T	100	PASS	AC=139;AF=0.0277556;AN=5008;NS=2504;DP=17196;EAS_AF=0.005;AMR_AF=0.0389;AFR_AF=0.0378;EUR_AF=0.0398;SAS_AF=0.0174;AA=A|||;VT=SNP
6	25363683	rs16890474	A	T	100	PASS	AC=474;AF=0.0946486;AN=5008;NS=2504;DP=18411;EAS_AF=0.2887;AMR_AF=0.0548;AFR_AF=0.003;EUR_AF=0.0408;SAS_AF=0.1022;AA=A|||;VT=SNP
6	25363972	rs6933419	A	G	100	PASS	AC=2150;AF=0.429313;AN=5008;NS=2504;DP=17345;EAS_AF=0.3323;AMR_AF=0.4568;AFR_AF=0.3654;EUR_AF=0.5646;SAS_AF=0.4571;AA=A|||;VT=SNP
6	25364017	rs6933921	G	A	100	PASS	AC=4294;AF=0.857428;AN=5008;NS=2504;DP=18120;EAS_AF=0.7907;AMR_AF=0.7061;AFR_AF=0.9523;EUR_AF=0.8549;SAS_AF=0.908;AA=A|||;VT=SNP
6	25364266	rs76119492	T	C	100	PASS	AC=204;AF=0.0407348;AN=5008;NS=2504;DP=18627;EAS_AF=0.006;AMR_AF=0.0461;AFR_AF=0.0613;EUR_AF=0.0716;SAS_AF=0.0133;AA=C|||;VT=SNP
6	25364331	rs80161994	A	G	100	PASS	AC=442;AF=0.0882588;AN=5008;NS=2504;DP=18624;EAS_AF=0.1419;AMR_AF=0.0476;AFR_AF=0.0416;EUR_AF=0.0755;SAS_AF=0.138;AA=A|||;VT=SNP
6	25364481	rs13215347	A	G	100	PASS	AC=2390;AF=0.477236;AN=5008;NS=2504;DP=19642;EAS_AF=0.3442;AMR_AF=0.487;AFR_AF=0.4039;EUR_AF=0.6352;SAS_AF=0.544;AA=A|||;VT=SNP
6	25364645	rs78578594	C	T	100	PASS	AC=95;AF=0.0189696;AN=5008;NS=2504;DP=18110;EAS_AF=0;AMR_AF=0.0317;AFR_AF=0.0008;EUR_AF=0.0686;SAS_AF=0.0031;AA=C|||;VT=SNP
6	25364735	rs76282978	C	T	100	PASS	AC=40;AF=0.00798722;AN=5008;NS=2504;DP=19522;EAS_AF=0.0109;AMR_AF=0.0086;AFR_AF=0.0008;EUR_AF=0.0169;SAS_AF=0.0051;AA=C|||;VT=SNP
6	25364784	rs75689543	C	A	100	PASS	AC=58;AF=0.0115815;AN=5008;NS=2504;DP=18034;EAS_AF=0.002;AMR_AF=0.0173;AFR_AF=0;EUR_AF=0.0388;SAS_AF=0.0051;AA=C|||;VT=SNP
6	25364836	rs10434844	G	T	100	PASS	AC=507;AF=0.101238;AN=5008;NS=2504;DP=16245;EAS_AF=0.3194;AMR_AF=0.0562;AFR_AF=0.003;EUR_AF=0.0427;SAS_AF=0.1012;AA=G|||;VT=SNP
6	25365072	rs78180012	C	T	100	PASS	AC=489;AF=0.0976438;AN=5008;NS=2504;DP=15972;EAS_AF=0.1448;AMR_AF=0.0562;AFR_AF=0.0703;EUR_AF=0.0755;SAS_AF=0.138;AA=C|||;VT=SNP
6	25365099	rs79542694	C	T	100	PASS	AC=494;AF=0.0986422;AN=5008;NS=2504;DP=15568;EAS_AF=0.1448;AMR_AF=0.0562;AFR_AF=0.0741;EUR_AF=0.0755;SAS_AF=0.138;AA=C|||;VT=SNP
6	25365131	rs75109273	T	C	100	PASS	AC=489;AF=0.0976438;AN=5008;NS=2504;DP=15980;EAS_AF=0.1448;AMR_AF=0.0562;AFR_AF=0.0703;EUR_AF=0.0755;SAS_AF=0.138;AA=C|||;VT=SNP
6	25365744	rs12665780	C	G	100	PASS	AC=461;AF=0.0920527;AN=5008;NS=2504;DP=20421;EAS_AF=0.0149;AMR_AF=0.0432;AFR_AF=0.2277;EUR_AF=0.0388;SAS_AF=0.0777;AA=C|||;VT=SNP
6	25365840	rs1013045	T	A	100	PASS	AC=4351;AF=0.86881;AN=5008;NS=2504;DP=17973;EAS_AF=0.7917;AMR_AF=0.719;AFR_AF=0.9909;EUR_AF=0.8479;SAS_AF=0.911;AA=A|||;VT=SNP
6	25365861	rs114015216	A	G	100	PASS	AC=58;AF=0.0115815;AN=5008;NS=2504;DP=17980;EAS_AF=0.003;AMR_AF=0.0274;AFR_AF=0.0015;EUR_AF=0.0298;SAS_AF=0.0041;AA=A|||;VT=SNP
6	25365888	rs116418977	C	T	100	PASS	AC=134;AF=0.0267572;AN=5008;NS=2504;DP=17657;EAS_AF=0;AMR_AF=0.0288;AFR_AF=0.053;EUR_AF=0.0437;SAS_AF=0;AA=C|||;VT=SNP
6	25365901	rs115869907	C	A	100	PASS	AC=109;AF=0.0217652;AN=5008;NS=2504;DP=17637;EAS_AF=0.005;AMR_AF=0.0331;AFR_AF=0.0008;EUR_AF=0.0666;SAS_AF=0.0133;AA=C|||;VT=SNP
6	25366699	rs1028347	C	T	100	PASS	AC=4351;AF=0.86881;AN=5008;NS=2504;DP=20382;EAS_AF=0.7917;AMR_AF=0.719;AFR_AF=0.9909;EUR_AF=0.8479;SAS_AF=0.911;AA=T|||;VT=SNP
6	25367371	rs76933872	C	T	100	PASS	AC=260;AF=0.0519169;AN=5008;NS=2504;DP=19262;EAS_AF=0.0139;AMR_AF=0.0418;AFR_AF=0.0416;EUR_AF=0.0616;SAS_AF=0.1022;AA=C|||;VT=SNP
6	25367440	rs78811054	T	C	100	PASS	AC=494;AF=0.0986422;AN=5008;NS=2504;DP=19154;EAS_AF=0.1468;AMR_AF=0.0562;AFR_AF=0.0741;EUR_AF=0.0736;SAS_AF=0.138;AA=C|||;VT=SNP
6	25368194	rs77925174	G	T	100	PASS	AC=490;AF=0.0978435;AN=5008;NS=2504;DP=20337;EAS_AF=0.1478;AMR_AF=0.0562;AFR_AF=0.0703;EUR_AF=0.0736;SAS_AF=0.138;AA=G|||;VT=SNP
6	25368267	rs113460997	C	G	100	PASS	AC=292;AF=0.0583067;AN=5008;NS=2504;DP=19378;EAS_AF=0.0139;AMR_AF=0.0461;AFR_AF=0.0643;EUR_AF=0.0616;SAS_AF=0.1012;AA=C|||;VT=SNP
6	25368480	rs74596052	G	A	100	PASS	AC=188;AF=0.0375399;AN=5008;NS=2504;DP=19492;EAS_AF=0.0119;AMR_AF=0.0259;AFR_AF=0.0393;EUR_AF=0.0338;SAS_AF=0.0736;AA=G|||;VT=SNP
6	25368495	rs75238515	T	C	100	PASS	AC=494;AF=0.0986422;AN=5008;NS=2504;DP=19911;EAS_AF=0.1468;AMR_AF=0.0562;AFR_AF=0.0741;EUR_AF=0.0736;SAS_AF=0.138;AA=T|||;VT=SNP
6	25368712	rs76619442	G	A	100	PASS	AC=489;AF=0.0976438;AN=5008;NS=2504;DP=19825;EAS_AF=0.1468;AMR_AF=0.0562;AFR_AF=0.0703;EUR_AF=0.0736;SAS_AF=0.138;AA=A|||;VT=SNP
6	25368745	rs80281737	C	G	100	PASS	AC=638;AF=0.127396;AN=5008;NS=2504;DP=19532;EAS_AF=0.2857;AMR_AF=0.1037;AFR_AF=0.0234;EUR_AF=0.0895;SAS_AF=0.1605;AA=C|||;VT=SNP
6	25368876	rs77693901	A	T	100	PASS	AC=494;AF=0.0986422;AN=5008;NS=2504;DP=18713;EAS_AF=0.1468;AMR_AF=0.0562;AFR_AF=0.0741;EUR_AF=0.0736;SAS_AF=0.138;AA=T|||;VT=SNP
6	25368978	rs9467476	T	G	100	PASS	AC=552;AF=0.110224;AN=5008;NS=2504;DP=19345;EAS_AF=0.0536;AMR_AF=0.0692;AFR_AF=0.2163;EUR_AF=0.0646;SAS_AF=0.1012;AA=T|||;VT=SNP
6	25369256	rs77483728	A	G	100	PASS	AC=494;AF=0.0986422;AN=5008;NS=2504;DP=20286;EAS_AF=0.1468;AMR_AF=0.0562;AFR_AF=0.0741;EUR_AF=0.0736;SAS_AF=0.138;AA=A|||;VT=SNP
6	25370034	rs76568243	G	C	100	PASS	AC=75;AF=0.014976;AN=5008;NS=2504;DP=21569;EAS_AF=0.001;AMR_AF=0.0216;AFR_AF=0.0053;EUR_AF=0.0417;SAS_AF=0.0102;AA=G|||;VT=SNP
6	25370066	rs9467477	T	A	100	PASS	AC=307;AF=0.0613019;AN=5008;NS=2504;DP=21250;EAS_AF=0.006;AMR_AF=0.0648;AFR_AF=0.1286;EUR_AF=0.0726;SAS_AF=0.0133;AA=T|||;VT=SNP
6	25370200	rs11754013	G	T	100	PASS	AC=176;AF=0.0351438;AN=5008;NS=2504;DP=18836;EAS_AF=0.0188;AMR_AF=0.0317;AFR_AF=0.0015;EUR_AF=0.0527;SAS_AF=0.0818;AA=G|||;VT=SNP
6	25370316	rs926403	G	A	100	PASS	AC=762;AF=0.152157;AN=5008;NS=2504;DP=20881;EAS_AF=0.2946;AMR_AF=0.0937;AFR_AF=0.0968;EUR_AF=0.0785;SAS_AF=0.1973;AA=G|||;VT=SNP
6	25370357	rs926404	C	T	100	PASS	AC=483;AF=0.0964457;AN=5008;NS=2504;DP=21953;EAS_AF=0.2788;AMR_AF=0.0634;AFR_AF=0.0038;EUR_AF=0.0437;SAS_AF=0.1115;AA=C|||;VT=SNP
6	25370445	rs114758244	C	T	100	PASS	AC=142;AF=0.0283546;AN=5008;NS=2504;DP=20598;EAS_AF=0.005;AMR_AF=0.036;AFR_AF=0.0174;EUR_AF=0.0437;SAS_AF=0.046;AA=C|||;VT=SNP
6	25370509	rs55731467	T	G	100	PASS	AC=687;AF=0.137181;AN=5008;NS=2504;DP=19320;EAS_AF=0.0605;AMR_AF=0.1138;AFR_AF=0.2254;EUR_AF=0.1332;SAS_AF=0.1176;AA=G|||;VT=SNP
6	25370583	rs78536796	G	A	100	PASS	AC=94;AF=0.01877;AN=5008;NS=2504;DP=17897;EAS_AF=0;AMR_AF=0.0331;AFR_AF=0.0008;EUR_AF=0.0666;SAS_AF=0.0031;AA=G|||;VT=SNP
6	25370970	rs9467478	T	G	100	PASS	AC=687;AF=0.137181;AN=5008;NS=2504;DP=16496;EAS_AF=0.0615;AMR_AF=0.1138;AFR_AF=0.2247;EUR_AF=0.1332;SAS_AF=0.1176;AA=G|||;VT=SNP
6	25371044	rs9461146	C	T	100	PASS	AC=645;AF=0.128794;AN=5008;NS=2504;DP=18435;EAS_AF=0.0615;AMR_AF=0.111;AFR_AF=0.1944;EUR_AF=0.1332;SAS_AF=0.1176;AA=T|||;VT=SNP
6	25371177	rs9461147	C	T	100	PASS	AC=645;AF=0.128794;AN=5008;NS=2504;DP=17724;EAS_AF=0.0615;AMR_AF=0.111;AFR_AF=0.1944;EUR_AF=0.1332;SAS_AF=0.1176;AA=T|||;VT=SNP
6	25371233	rs145636424	G	T	100	PASS	AC=152;AF=0.0303514;AN=5008;NS=2504;DP=18760;EAS_AF=0.005;AMR_AF=0.0418;AFR_AF=0.0212;EUR_AF=0.0447;SAS_AF=0.046;AA=G|||;VT=SNP
6	25371369	rs62392365	A	T	100	PASS	AC=56;AF=0.0111821;AN=5008;NS=2504;DP=22011;EAS_AF=0;AMR_AF=0.0159;AFR_AF=0.0038;EUR_AF=0.0398;SAS_AF=0;AA=A|||;VT=SNP
6	25371670	rs115053227	A	G	100	PASS	AC=198;AF=0.0395367;AN=5008;NS=2504;DP=22110;EAS_AF=0.0129;AMR_AF=0.0259;AFR_AF=0.0393;EUR_AF=0.0338;SAS_AF=0.0828;AA=A|||;VT=SNP
6	25372262	rs56004173	A	G	100	PASS	AC=198;AF=0.0395367;AN=5008;NS=2504;DP=19998;EAS_AF=0.0129;AMR_AF=0.0259;AFR_AF=0.0393;EUR_AF=0.0338;SAS_AF=0.0828;AA=A|||;VT=SNP
6	25372363	rs55691071	G	A	100	PASS	AC=200;AF=0.0399361;AN=5008;NS=2504;DP=20189;EAS_AF=0.0129;AMR_AF=0.0274;AFR_AF=0.0401;EUR_AF=0.0338;SAS_AF=0.0828;AA=g|||;VT=SNP
6	25372665	rs11752017	G	A	100	PASS	AC=275;AF=0.0549121;AN=5008;NS=2504;DP=19465;EAS_AF=0.0109;AMR_AF=0.0389;AFR_AF=0.0371;EUR_AF=0.1014;SAS_AF=0.0879;AA=G|||;VT=SNP
6	25372900	rs77330479	A	G	100	PASS	AC=13;AF=0.00259585;AN=5008;NS=2504;DP=17636;EAS_AF=0;AMR_AF=0.0014;AFR_AF=0;EUR_AF=0.0099;SAS_AF=0.002;AA=A|||;VT=SNP
6	25372990	rs9379761	T	C	100	PASS	AC=2180;AF=0.435304;AN=5008;NS=2504;DP=18240;EAS_AF=0.2927;AMR_AF=0.4366;AFR_AF=0.4304;EUR_AF=0.5845;SAS_AF=0.4346;AA=T|||;VT=SNP
6	25373150	rs76086942	T	A	100	PASS	AC=152;AF=0.0303514;AN=5008;NS=2504;DP=18610;EAS_AF=0.005;AMR_AF=0.0418;AFR_AF=0.0212;EUR_AF=0.0447;SAS_AF=0.046;AA=T|||;VT=SNP
6	25373336	rs58924292	T	C	100	PASS	AC=645;AF=0.128794;AN=5008;NS=2504;DP=19816;EAS_AF=0.0615;AMR_AF=0.111;AFR_AF=0.1944;EUR_AF=0.1332;SAS_AF=0.1176;AA=T|||;VT=SNP
6	25373965	rs4712921	T	C	100	PASS	AC=4351;AF=0.86881;AN=5008;NS=2504;DP=16481;EAS_AF=0.7917;AMR_AF=0.719;AFR_AF=0.9909;EUR_AF=0.8479;SAS_AF=0.911;AA=C|||;VT=SNP
6	25374046	rs111722075	C	T	100	PASS	AC=461;AF=0.0920527;AN=5008;NS=2504;DP=17530;EAS_AF=0.0615;AMR_AF=0.0821;AFR_AF=0.0741;EUR_AF=0.1282;SAS_AF=0.1176;AA=C|||;VT=SNP
6	25374063	rs4712922	A	G	100	PASS	AC=4283;AF=0.855232;AN=5008;NS=2504;DP=18077;EAS_AF=0.7817;AMR_AF=0.7118;AFR_AF=0.9713;EUR_AF=0.837;SAS_AF=0.8947;AA=G|||;VT=SNP
6	25374688	rs77439323	G	T	100	PASS	AC=47;AF=0.00938498;AN=5008;NS=2504;DP=20055;EAS_AF=0.001;AMR_AF=0.0086;AFR_AF=0.0008;EUR_AF=0.0348;SAS_AF=0.0041;AA=G|||;VT=SNP
6	25374754	rs7760906	C	A	100	PASS	AC=4327;AF=0.864018;AN=5008;NS=2504;DP=19167;EAS_AF=0.7877;AMR_AF=0.7176;AFR_AF=0.9909;EUR_AF=0.8479;SAS_AF=0.8916;AA=A|||;VT=SNP
6	25376060	rs1079960	G	A	100	PASS	AC=494;AF=0.0986422;AN=5008;NS=2504;DP=16437;EAS_AF=0.2788;AMR_AF=0.0663;AFR_AF=0.0038;EUR_AF=0.0497;SAS_AF=0.1145;AA=G|||;VT=SNP
6	25376600	rs76683548	A	T	100	PASS	AC=483;AF=0.0964457;AN=5008;NS=2504;DP=18043;EAS_AF=0.2788;AMR_AF=0.0648;AFR_AF=0.0038;EUR_AF=0.0437;SAS_AF=0.1104;AA=A|||;VT=SNP
6	25376818	rs215016	T	C	100	PASS	AC=4900;AF=0.978435;AN=5008;NS=2504;DP=16540;EAS_AF=0.996;AMR_AF=0.9669;AFR_AF=0.9977;EUR_AF=0.9324;SAS_AF=0.9898;AA=C|||;VT=SNP
6	25377798	rs12203442	G	T	100	PASS	AC=275;AF=0.0549121;AN=5008;NS=2504;DP=21755;EAS_AF=0.0109;AMR_AF=0.0389;AFR_AF=0.0371;EUR_AF=0.1014;SAS_AF=0.0879;AA=G|||;VT=SNP
6	25378113	rs1927695	A	G	100	PASS	AC=983;AF=0.196286;AN=5008;NS=2504;DP=21836;EAS_AF=0.2044;AMR_AF=0.1282;AFR_AF=0.2171;EUR_AF=0.1481;SAS_AF=0.2577;AA=G|||;VT=SNP
6	25378248	rs76513426	G	A	100	PASS	AC=249;AF=0.0497204;AN=5008;NS=2504;DP=20908;EAS_AF=0.0159;AMR_AF=0.0303;AFR_AF=0.0703;EUR_AF=0.0348;SAS_AF=0.0859;AA=G|||;VT=SNP
6	25378465	rs114501545	C	T	100	PASS	AC=141;AF=0.028155;AN=5008;NS=2504;DP=22202;EAS_AF=0.005;AMR_AF=0.0418;AFR_AF=0.0129;EUR_AF=0.0447;SAS_AF=0.046;AA=C|||;VT=SNP
6	25379270	rs1209305	A	G	100	PASS	AC=4351;AF=0.86881;AN=5008;NS=2504;DP=18836;EAS_AF=0.7917;AMR_AF=0.719;AFR_AF=0.9909;EUR_AF=0.8479;SAS_AF=0.911;AA=G|||;VT=SNP
6	25379926	rs4711082	C	T	100	PASS	AC=2750;AF=0.549121;AN=5008;NS=2504;DP=18550;EAS_AF=0.3413;AMR_AF=0.5245;AFR_AF=0.7504;EUR_AF=0.6183;SAS_AF=0.4376;AA=T|||;VT=SNP
6	25380135	rs11757140	G	A	100	PASS	AC=1666;AF=0.332668;AN=5008;NS=2504;DP=19598;EAS_AF=0.2768;AMR_AF=0.3804;AFR_AF=0.2678;EUR_AF=0.4672;SAS_AF=0.3057;AA=G|||;VT=SNP
6	25380818	rs79695080	A	C	100	PASS	AC=522;AF=0.104233;AN=5008;NS=2504;DP=17859;EAS_AF=0.0645;AMR_AF=0.1009;AFR_AF=0.0855;EUR_AF=0.1431;SAS_AF=0.1329;AA=A|||;VT=SNP
6	25380831	rs115046919	A	G	100	PASS	AC=198;AF=0.0395367;AN=5008;NS=2504;DP=17975;EAS_AF=0.0129;AMR_AF=0.0259;AFR_AF=0.0393;EUR_AF=0.0338;SAS_AF=0.0828;AA=A|||;VT=SNP
6	25381227	rs169978	G	T	100	PASS	AC=4331;AF=0.864816;AN=5008;NS=2504;DP=17809;EAS_AF=0.7917;AMR_AF=0.7176;AFR_AF=0.9909;EUR_AF=0.8479;SAS_AF=0.8916;AA=T|||;VT=SNP
6	25381300	rs186207	C	T	100	PASS	AC=1761;AF=0.351637;AN=5008;NS=2504;DP=18333;EAS_AF=0.2768;AMR_AF=0.3732;AFR_AF=0.3419;EUR_AF=0.4702;SAS_AF=0.3047;AA=C|||;VT=SNP
6	25381622	rs215015	C	A	100	PASS	AC=1835;AF=0.366414;AN=5008;NS=2504;DP=19372;EAS_AF=0.2768;AMR_AF=0.3876;AFR_AF=0.3903;EUR_AF=0.4702;SAS_AF=0.3047;AA=C|||;VT=SNP
6	25381967	rs78983140	A	G	100	PASS	AC=482;AF=0.096246;AN=5008;NS=2504;DP=20671;EAS_AF=0.2788;AMR_AF=0.062;AFR_AF=0.0045;EUR_AF=0.0437;SAS_AF=0.1104;AA=A|||;VT=SNP
6	25382049	rs11759560	A	T	100	PASS	AC=428;AF=0.0854633;AN=5008;NS=2504;DP=20210;EAS_AF=0.0159;AMR_AF=0.0807;AFR_AF=0.0582;EUR_AF=0.1471;SAS_AF=0.1339;AA=A|||;VT=SNP
6	25382482	rs60556647	C	T	100	PASS	AC=647;AF=0.129193;AN=5008;NS=2504;DP=18440;EAS_AF=0.0615;AMR_AF=0.111;AFR_AF=0.1959;EUR_AF=0.1332;SAS_AF=0.1176;AA=C|||;VT=SNP
6	25382486	rs215014	T	C	100	PASS	AC=4350;AF=0.86861;AN=5008;NS=2504;DP=18397;EAS_AF=0.7917;AMR_AF=0.7176;AFR_AF=0.9909;EUR_AF=0.8479;SAS_AF=0.911;AA=C|||;VT=SNP
6	25382569	rs58095699	C	T	100	PASS	AC=647;AF=0.129193;AN=5008;NS=2504;DP=18954;EAS_AF=0.0615;AMR_AF=0.111;AFR_AF=0.1959;EUR_AF=0.1332;SAS_AF=0.1176;AA=C|||;VT=SNP
6	25382743	rs57992726	C	T	100	PASS	AC=647;AF=0.129193;AN=5008;NS=2504;DP=18223;EAS_AF=0.0615;AMR_AF=0.111;AFR_AF=0.1959;EUR_AF=0.1332;SAS_AF=0.1176;AA=C|||;VT=SNP
6	25382770	rs12154021	G	A	100	PASS	AC=275;AF=0.0549121;AN=5008;NS=2504;DP=17731;EAS_AF=0.0109;AMR_AF=0.0389;AFR_AF=0.0371;EUR_AF=0.1014;SAS_AF=0.0879;AA=G|||;VT=SNP
6	25382884	rs9467480	C	T	100	PASS	AC=646;AF=0.128994;AN=5008;NS=2504;DP=19654;EAS_AF=0.0615;AMR_AF=0.111;AFR_AF=0.1959;EUR_AF=0.1332;SAS_AF=0.1166;AA=C|||;VT=SNP
6	25383067	rs2223439	C	A	100	PASS	AC=511;AF=0.102037;AN=5008;NS=2504;DP=18895;EAS_AF=0.2788;AMR_AF=0.062;AFR_AF=0.0265;EUR_AF=0.0437;SAS_AF=0.1104;AA=C|||;VT=SNP
6	25383240	rs9461148	T	C	100	PASS	AC=672;AF=0.134185;AN=5008;NS=2504;DP=19545;EAS_AF=0.0615;AMR_AF=0.111;AFR_AF=0.2148;EUR_AF=0.1342;SAS_AF=0.1166;AA=C|||;VT=SNP
6	25383244	rs215013	G	A	100	PASS	AC=4329;AF=0.864417;AN=5008;NS=2504;DP=19504;EAS_AF=0.7907;AMR_AF=0.7161;AFR_AF=0.9909;EUR_AF=0.8479;SAS_AF=0.8916;AA=A|||;VT=SNP
6	25383306	rs12203031	C	T	100	PASS	AC=428;AF=0.0854633;AN=5008;NS=2504;DP=17740;EAS_AF=0.0159;AMR_AF=0.0807;AFR_AF=0.0582;EUR_AF=0.1461;SAS_AF=0.135;AA=C|||;VT=SNP
6	25383401	rs9461149	C	G	100	PASS	AC=647;AF=0.129193;AN=5008;NS=2504;DP=17425;EAS_AF=0.0615;AMR_AF=0.111;AFR_AF=0.1959;EUR_AF=0.1342;SAS_AF=0.1166;AA=G|||;VT=SNP
6	25383435	rs9467481	T	G	100	PASS	AC=646;AF=0.128994;AN=5008;NS=2504;DP=18095;EAS_AF=0.0605;AMR_AF=0.111;AFR_AF=0.1959;EUR_AF=0.1342;SAS_AF=0.1166;AA=T|||;VT=SNP
6	25383800	rs12211739	T	G	100	PASS	AC=429;AF=0.0856629;AN=5008;NS=2504;DP=13671;EAS_AF=0.0159;AMR_AF=0.0807;AFR_AF=0.0582;EUR_AF=0.1471;SAS_AF=0.135;AA=T|||;VT=SNP
6	25383814	rs215012	T	C	100	PASS	AC=1895;AF=0.378395;AN=5008;NS=2504;DP=13945;EAS_AF=0.2798;AMR_AF=0.3963;AFR_AF=0.3926;EUR_AF=0.4831;SAS_AF=0.3405;AA=T|||;VT=SNP
6	25383843	rs73730705	T	C	100	PASS	AC=685;AF=0.136781;AN=5008;NS=2504;DP=14173;EAS_AF=0.0635;AMR_AF=0.121;AFR_AF=0.1982;EUR_AF=0.1461;SAS_AF=0.1309;AA=C|||;VT=SNP
6	25383897	rs79540199	T	A	100	PASS	AC=334;AF=0.0666933;AN=5008;NS=2504;DP=14731;EAS_AF=0.0546;AMR_AF=0.0447;AFR_AF=0.0643;EUR_AF=0.0616;SAS_AF=0.1033;AA=T|||;VT=SNP
6	25384231	rs114622824	G	C	100	PASS	AC=143;AF=0.0285543;AN=5008;NS=2504;DP=13876;EAS_AF=0.006;AMR_AF=0.0418;AFR_AF=0.0189;EUR_AF=0.0696;SAS_AF=0.0133;AA=C|||;VT=SNP
6	25384345	rs113422523	G	A	100	PASS	AC=428;AF=0.0854633;AN=5008;NS=2504;DP=16489;EAS_AF=0.0169;AMR_AF=0.1009;AFR_AF=0.0575;EUR_AF=0.1531;SAS_AF=0.1135;AA=G|||;VT=SNP
6	25384361	rs215011	C	T	100	PASS	AC=193;AF=0.0385383;AN=5008;NS=2504;DP=17036;EAS_AF=0;AMR_AF=0.036;AFR_AF=0.093;EUR_AF=0.0447;SAS_AF=0;AA=C|||;VT=SNP
6	25384586	rs12205097	C	G	100	PASS	AC=53;AF=0.0105831;AN=5008;NS=2504;DP=18571;EAS_AF=0.003;AMR_AF=0.0202;AFR_AF=0.0038;EUR_AF=0.0179;SAS_AF=0.0133;AA=C|||;VT=SNP
6	25384646	rs56146948	T	A	100	PASS	AC=203;AF=0.0405351;AN=5008;NS=2504;DP=18847;EAS_AF=0.0169;AMR_AF=0.0259;AFR_AF=0.0401;EUR_AF=0.0368;SAS_AF=0.0798;AA=T|||;VT=SNP
6	25384721	rs79815492	T	G	100	PASS	AC=187;AF=0.0373403;AN=5008;NS=2504;DP=19592;EAS_AF=0.0089;AMR_AF=0.062;AFR_AF=0.0061;EUR_AF=0.0696;SAS_AF=0.0583;AA=T|||;VT=SNP
6	25384820	rs79222483	A	G	100	PASS	AC=107;AF=0.0213658;AN=5008;NS=2504;DP=20312;EAS_AF=0;AMR_AF=0.0331;AFR_AF=0.0008;EUR_AF=0.0696;SAS_AF=0.0133;AA=A|||;VT=SNP
6	25384846	rs72830727	C	A	100	PASS	AC=384;AF=0.0766773;AN=5008;NS=2504;DP=20345;EAS_AF=0.0496;AMR_AF=0.0519;AFR_AF=0.0651;EUR_AF=0.1034;SAS_AF=0.1104;AA=A|||;VT=SNP
6	25384857	rs76549985	A	G	100	PASS	AC=99;AF=0.0197684;AN=5008;NS=2504;DP=20423;EAS_AF=0.001;AMR_AF=0.0187;AFR_AF=0.0023;EUR_AF=0.0517;SAS_AF=0.0307;AA=A|||;VT=SNP
6	25385131	rs16890508	T	C	100	PASS	AC=258;AF=0.0515176;AN=5008;NS=2504;DP=21327;EAS_AF=0.0466;AMR_AF=0.0231;AFR_AF=0.0401;EUR_AF=0.0467;SAS_AF=0.0971;AA=T|||;VT=SNP
6	25385648	rs215010	A	G	100	PASS	AC=1786;AF=0.356629;AN=5008;NS=2504;DP=20636;EAS_AF=0.2738;AMR_AF=0.3573;AFR_AF=0.3828;EUR_AF=0.4443;SAS_AF=0.316;AA=A|||;VT=SNP
6	25385969	rs76118339	G	A	100	PASS	AC=97;AF=0.019369;AN=5008;NS=2504;DP=18849;EAS_AF=0;AMR_AF=0.0331;AFR_AF=0.0008;EUR_AF=0.0686;SAS_AF=0.0041;AA=G|||;VT=SNP
6	25386088	rs12525031	A	G	100	PASS	AC=521;AF=0.104034;AN=5008;NS=2504;DP=18618;EAS_AF=0.2867;AMR_AF=0.2046;AFR_AF=0.0061;EUR_AF=0.0209;SAS_AF=0.0624;AA=A|||;VT=SNP
6	25386334	rs215009	C	G	100	PASS	AC=4247;AF=0.848043;AN=5008;NS=2504;DP=18789;EAS_AF=0.7728;AMR_AF=0.83;AFR_AF=0.9629;EUR_AF=0.8042;SAS_AF=0.8282;AA=G|||;VT=SNP
6	25386552	rs188542	C	T	100	PASS	AC=1664;AF=0.332268;AN=5008;NS=2504;DP=18043;EAS_AF=0.2748;AMR_AF=0.3415;AFR_AF=0.3275;EUR_AF=0.4245;SAS_AF=0.2965;AA=C|||;VT=SNP
6	25386603	rs177333	T	C	100	PASS	AC=4223;AF=0.843251;AN=5008;NS=2504;DP=19041;EAS_AF=0.7728;AMR_AF=0.8285;AFR_AF=0.9448;EUR_AF=0.8032;SAS_AF=0.8303;AA=C|||;VT=SNP
6	25386712	rs55672111	C	G	100	PASS	AC=914;AF=0.182508;AN=5008;NS=2504;DP=18061;EAS_AF=0.3363;AMR_AF=0.2651;AFR_AF=0.0817;EUR_AF=0.1272;SAS_AF=0.1585;AA=C|||;VT=SNP
6	25386772	rs12210416	G	C	100	PASS	AC=734;AF=0.146565;AN=5008;NS=2504;DP=19770;EAS_AF=0.2232;AMR_AF=0.1671;AFR_AF=0.0257;EUR_AF=0.1958;SAS_AF=0.1656;AA=G|||;VT=SNP
6	25386846	rs78361513	C	G	100	PASS	AC=524;AF=0.104633;AN=5008;NS=2504;DP=19723;EAS_AF=0.2867;AMR_AF=0.2061;AFR_AF=0.0061;EUR_AF=0.0219;SAS_AF=0.0634;AA=C|||;VT=SNP
6	25386862	rs77141910	C	T	100	PASS	AC=571;AF=0.114018;AN=5008;NS=2504;DP=20036;EAS_AF=0.0208;AMR_AF=0.1239;AFR_AF=0.1112;EUR_AF=0.1819;SAS_AF=0.137;AA=C|||;VT=SNP
6	25386922	rs56248376	T	C	100	PASS	AC=953;AF=0.190296;AN=5008;NS=2504;DP=20031;EAS_AF=0.3403;AMR_AF=0.2752;AFR_AF=0.0825;EUR_AF=0.1392;SAS_AF=0.1738;AA=T|||;VT=SNP
6	25387486	rs9461151	T	C	100	PASS	AC=378;AF=0.0754792;AN=5008;NS=2504;DP=17760;EAS_AF=0.0119;AMR_AF=0.0605;AFR_AF=0.0946;EUR_AF=0.1143;SAS_AF=0.0859;AA=T|||;VT=SNP
6	25387621	rs10946766	A	C	100	PASS	AC=522;AF=0.104233;AN=5008;NS=2504;DP=18443;EAS_AF=0.2877;AMR_AF=0.2046;AFR_AF=0.0061;EUR_AF=0.0209;SAS_AF=0.0624;AA=A|||;VT=SNP
6	25387664	rs10946767	G	C	100	PASS	AC=917;AF=0.183107;AN=5008;NS=2504;DP=19556;EAS_AF=0.3383;AMR_AF=0.2666;AFR_AF=0.0817;EUR_AF=0.1272;SAS_AF=0.1585;AA=G|||;VT=SNP
6	25387688	rs10946768	A	T	100	PASS	AC=955;AF=0.190695;AN=5008;NS=2504;DP=19499;EAS_AF=0.3413;AMR_AF=0.2767;AFR_AF=0.0825;EUR_AF=0.1392;SAS_AF=0.1738;AA=A|||;VT=SNP
6	25387825	rs72830731	A	T	100	PASS	AC=408;AF=0.0814696;AN=5008;NS=2504;DP=19515;EAS_AF=0.0526;AMR_AF=0.062;AFR_AF=0.0658;EUR_AF=0.1153;SAS_AF=0.1115;AA=A|||;VT=SNP
6	25387964	rs80263729	T	C	100	PASS	AC=204;AF=0.0407348;AN=5008;NS=2504;DP=19039;EAS_AF=0.0089;AMR_AF=0.0692;AFR_AF=0.0204;EUR_AF=0.0696;SAS_AF=0.0511;AA=T|||;VT=SNP
6	25388087	rs12526062	A	G	100	PASS	AC=953;AF=0.190296;AN=5008;NS=2504;DP=19482;EAS_AF=0.3403;AMR_AF=0.2752;AFR_AF=0.0825;EUR_AF=0.1392;SAS_AF=0.1738;AA=G|||;VT=SNP
6	25388089	rs12529416	C	T	100	PASS	AC=953;AF=0.190296;AN=5008;NS=2504;DP=19498;EAS_AF=0.3403;AMR_AF=0.2752;AFR_AF=0.0825;EUR_AF=0.1392;SAS_AF=0.1738;AA=T|||;VT=SNP
6	25388297	rs72830733	C	T	100	PASS	AC=287;AF=0.0573083;AN=5008;NS=2504;DP=21154;EAS_AF=0.0466;AMR_AF=0.0259;AFR_AF=0.059;EUR_AF=0.0467;SAS_AF=0.0992;AA=c|||;VT=SNP
6	25388545	rs72830734	C	G	100	PASS	AC=953;AF=0.190296;AN=5008;NS=2504;DP=20092;EAS_AF=0.3403;AMR_AF=0.2752;AFR_AF=0.0825;EUR_AF=0.1392;SAS_AF=0.1738;AA=G|||;VT=SNP
6	25388657	rs77304110	C	T	100	PASS	AC=953;AF=0.190296;AN=5008;NS=2504;DP=17320;EAS_AF=0.3403;AMR_AF=0.2752;AFR_AF=0.0825;EUR_AF=0.1392;SAS_AF=0.1738;AA=C|||;VT=SNP
6	25388845	rs113374638	G	A	100	PASS	AC=953;AF=0.190296;AN=5008;NS=2504;DP=17435;EAS_AF=0.3403;AMR_AF=0.2752;AFR_AF=0.0825;EUR_AF=0.1392;SAS_AF=0.1738;AA=G|||;VT=SNP
6	25388938	rs112140973	T	C	100	PASS	AC=953;AF=0.190296;AN=5008;NS=2504;DP=17022;EAS_AF=0.3403;AMR_AF=0.2752;AFR_AF=0.0825;EUR_AF=0.1392;SAS_AF=0.1738;AA=c|||;VT=SNP
6	25388950	rs72830739	T	A	100	PASS	AC=955;AF=0.190695;AN=5008;NS=2504;DP=17143;EAS_AF=0.3403;AMR_AF=0.2752;AFR_AF=0.0832;EUR_AF=0.1402;SAS_AF=0.1738;AA=T|||;VT=SNP
6	25389208	rs4712924	G	T	100	PASS	AC=955;AF=0.190695;AN=5008;NS=2504;DP=17798;EAS_AF=0.3403;AMR_AF=0.2752;AFR_AF=0.084;EUR_AF=0.1392;SAS_AF=0.1738;AA=G|||;VT=SNP
6	25389334	rs4712925	G	A	100	PASS	AC=970;AF=0.19369;AN=5008;NS=2504;DP=20007;EAS_AF=0.3403;AMR_AF=0.2752;AFR_AF=0.0946;EUR_AF=0.1402;SAS_AF=0.1738;AA=A|||;VT=SNP
6	25389671	rs77016882	G	T	100	PASS	AC=199;AF=0.0397364;AN=5008;NS=2504;DP=19193;EAS_AF=0.0159;AMR_AF=0.0245;AFR_AF=0.0401;EUR_AF=0.0318;SAS_AF=0.0828;AA=G|||;VT=SNP
6	25390204	rs72830741	A	G	100	PASS	AC=953;AF=0.190296;AN=5008;NS=2504;DP=16135;EAS_AF=0.3403;AMR_AF=0.2752;AFR_AF=0.0825;EUR_AF=0.1392;SAS_AF=0.1738;AA=G|||;VT=SNP
6	25390870	rs9461152	T	C	100	PASS	AC=571;AF=0.114018;AN=5008;NS=2504;DP=13357;EAS_AF=0.0208;AMR_AF=0.1239;AFR_AF=0.1112;EUR_AF=0.1819;SAS_AF=0.137;AA=T|||;VT=SNP
6	25390880	rs76214324	C	T	100	PASS	AC=35;AF=0.00698882;AN=5008;NS=2504;DP=14008;EAS_AF=0.002;AMR_AF=0.0115;AFR_AF=0;EUR_AF=0.0239;SAS_AF=0.001;AA=C|||;VT=SNP
6	25390939	rs35361710	C	T	100	PASS	AC=716;AF=0.142971;AN=5008;NS=2504;DP=17314;EAS_AF=0.2242;AMR_AF=0.1657;AFR_AF=0.0265;EUR_AF=0.1948;SAS_AF=0.1472;AA=C|||;VT=SNP
6	25391149	rs4712927	T	C	100	PASS	AC=953;AF=0.190296;AN=5008;NS=2504;DP=15807;EAS_AF=0.3403;AMR_AF=0.2752;AFR_AF=0.0825;EUR_AF=0.1392;SAS_AF=0.1738;AA=T|||;VT=SNP
6	25391293	rs72830743	T	A	100	PASS	AC=408;AF=0.0814696;AN=5008;NS=2504;DP=19382;EAS_AF=0.0526;AMR_AF=0.062;AFR_AF=0.0658;EUR_AF=0.1153;SAS_AF=0.1115;AA=T|||;VT=SNP
6	25391326	rs1556043	G	A	100	PASS	AC=692;AF=0.138179;AN=5008;NS=2504;DP=20824;EAS_AF=0.2242;AMR_AF=0.1657;AFR_AF=0.0076;EUR_AF=0.1958;SAS_AF=0.1472;AA=G|||;VT=SNP
6	25391382	rs72830745	G	T	100	PASS	AC=953;AF=0.190296;AN=5008;NS=2504;DP=20137;EAS_AF=0.3403;AMR_AF=0.2752;AFR_AF=0.0825;EUR_AF=0.1392;SAS_AF=0.1738;AA=G|||;VT=SNP
6	25391674	rs72830747	A	G	100	PASS	AC=953;AF=0.190296;AN=5008;NS=2504;DP=17865;EAS_AF=0.3403;AMR_AF=0.2752;AFR_AF=0.0825;EUR_AF=0.1392;SAS_AF=0.1738;AA=G|||;VT=SNP
6	25391837	rs79248604	G	A	100	PASS	AC=111;AF=0.0221645;AN=5008;NS=2504;DP=20075;EAS_AF=0.006;AMR_AF=0.0331;AFR_AF=0.0008;EUR_AF=0.0686;SAS_AF=0.0123;AA=G|||;VT=SNP
6	25391947	rs4711083	C	T	100	PASS	AC=951;AF=0.189896;AN=5008;NS=2504;DP=18386;EAS_AF=0.3383;AMR_AF=0.2752;AFR_AF=0.0825;EUR_AF=0.1392;SAS_AF=0.1738;AA=C|||;VT=SNP
6	25392129	rs4712928	A	T	100	PASS	AC=520;AF=0.103834;AN=5008;NS=2504;DP=19402;EAS_AF=0.2857;AMR_AF=0.2046;AFR_AF=0.0061;EUR_AF=0.0209;SAS_AF=0.0624;AA=A|||;VT=SNP
6	25392345	rs10498723	A	G	100	PASS	AC=913;AF=0.182308;AN=5008;NS=2504;DP=15167;EAS_AF=0.3353;AMR_AF=0.2651;AFR_AF=0.0817;EUR_AF=0.1272;SAS_AF=0.1585;AA=G|||;VT=SNP
6	25392371	rs10498724	A	G	100	PASS	AC=913;AF=0.182308;AN=5008;NS=2504;DP=16205;EAS_AF=0.3353;AMR_AF=0.2651;AFR_AF=0.0817;EUR_AF=0.1272;SAS_AF=0.1585;AA=A|||;VT=SNP
6	25392749	rs72830750	C	G	100	PASS	AC=913;AF=0.182308;AN=5008;NS=2504;DP=18410;EAS_AF=0.3353;AMR_AF=0.2651;AFR_AF=0.0817;EUR_AF=0.1272;SAS_AF=0.1585;AA=C|||;VT=SNP
6	25392933	rs716798	T	C	100	PASS	AC=573;AF=0.114417;AN=5008;NS=2504;DP=19899;EAS_AF=0.0208;AMR_AF=0.1239;AFR_AF=0.1127;EUR_AF=0.1819;SAS_AF=0.137;AA=T|||;VT=SNP
6	25392959	rs16890520	A	G	100	PASS	AC=249;AF=0.0497204;AN=5008;NS=2504;DP=20271;EAS_AF=0.0437;AMR_AF=0.0159;AFR_AF=0.0582;EUR_AF=0.0348;SAS_AF=0.0838;AA=A|||;VT=SNP
6	25393146	rs716796	C	T	100	PASS	AC=574;AF=0.114617;AN=5008;NS=2504;DP=16833;EAS_AF=0.0218;AMR_AF=0.1239;AFR_AF=0.1127;EUR_AF=0.1819;SAS_AF=0.137;AA=C|||;VT=SNP
6	25393235	rs74589007	C	T	100	PASS	AC=111;AF=0.0221645;AN=5008;NS=2504;DP=17841;EAS_AF=0.006;AMR_AF=0.0331;AFR_AF=0.0008;EUR_AF=0.0686;SAS_AF=0.0123;AA=C|||;VT=SNP
6	25393306	rs716797	G	A	100	PASS	AC=3260;AF=0.650958;AN=5008;NS=2504;DP=18510;EAS_AF=0.7202;AMR_AF=0.6297;AFR_AF=0.6649;EUR_AF=0.5427;SAS_AF=0.6871;AA=A|||;VT=SNP
6	25393583	rs112897214	A	G	100	PASS	AC=913;AF=0.182308;AN=5008;NS=2504;DP=15543;EAS_AF=0.3353;AMR_AF=0.2651;AFR_AF=0.0817;EUR_AF=0.1272;SAS_AF=0.1585;AA=G|||;VT=SNP
6	25393588	rs111793813	G	A	100	PASS	AC=913;AF=0.182308;AN=5008;NS=2504;DP=15572;EAS_AF=0.3353;AMR_AF=0.2651;AFR_AF=0.0817;EUR_AF=0.1272;SAS_AF=0.1585;AA=g|||;VT=SNP
6	25393732	rs13211247	C	T	100	PASS	AC=749;AF=0.149561;AN=5008;NS=2504;DP=15321;EAS_AF=0.2252;AMR_AF=0.1715;AFR_AF=0.0461;EUR_AF=0.1968;SAS_AF=0.1472;AA=C|||;VT=SNP
6	25393871	rs9461153	G	A	100	PASS	AC=593;AF=0.118411;AN=5008;NS=2504;DP=18146;EAS_AF=0.0268;AMR_AF=0.1297;AFR_AF=0.1188;EUR_AF=0.1839;SAS_AF=0.137;AA=G|||;VT=SNP
6	25393907	rs72830753	T	A	100	PASS	AC=913;AF=0.182308;AN=5008;NS=2504;DP=16022;EAS_AF=0.3353;AMR_AF=0.2651;AFR_AF=0.0817;EUR_AF=0.1272;SAS_AF=0.1585;AA=A|||;VT=SNP
6	25394183	rs7769124	G	A	100	PASS	AC=249;AF=0.0497204;AN=5008;NS=2504;DP=21793;EAS_AF=0.0437;AMR_AF=0.0159;AFR_AF=0.0582;EUR_AF=0.0348;SAS_AF=0.0838;AA=G|||;VT=SNP
6	25394439	rs17316893	C	T	100	PASS	AC=111;AF=0.0221645;AN=5008;NS=2504;DP=19712;EAS_AF=0.006;AMR_AF=0.0331;AFR_AF=0.0008;EUR_AF=0.0686;SAS_AF=0.0123;AA=C|||;VT=SNP
6	25394462	rs7751391	T	C	100	PASS	AC=913;AF=0.182308;AN=5008;NS=2504;DP=20369;EAS_AF=0.3353;AMR_AF=0.2651;AFR_AF=0.0817;EUR_AF=0.1272;SAS_AF=0.1585;AA=t|||;VT=SNP
6	25394543	rs2182933	G	A	100	PASS	AC=913;AF=0.182308;AN=5008;NS=2504;DP=21400;EAS_AF=0.3353;AMR_AF=0.2651;AFR_AF=0.0817;EUR_AF=0.1272;SAS_AF=0.1585;AA=A|||;VT=SNP
6	25394550	rs2182932	G	T	100	PASS	AC=913;AF=0.182308;AN=5008;NS=2504;DP=21417;EAS_AF=0.3353;AMR_AF=0.2651;AFR_AF=0.0817;EUR_AF=0.1272;SAS_AF=0.1585;AA=G|||;VT=SNP
6	25394604	rs2149229	A	G	100	PASS	AC=913;AF=0.182308;AN=5008;NS=2504;DP=21080;EAS_AF=0.3353;AMR_AF=0.2651;AFR_AF=0.0817;EUR_AF=0.1272;SAS_AF=0.1585;AA=G|||;VT=SNP
6	25394673	rs2149228	A	T	100	PASS	AC=913;AF=0.182308;AN=5008;NS=2504;DP=21500;EAS_AF=0.3353;AMR_AF=0.2651;AFR_AF=0.0817;EUR_AF=0.1272;SAS_AF=0.1585;AA=T|||;VT=SNP
6	25394841	rs2328880	A	G	100	PASS	AC=3272;AF=0.653355;AN=5008;NS=2504;DP=17028;EAS_AF=0.7202;AMR_AF=0.6354;AFR_AF=0.6687;EUR_AF=0.5457;SAS_AF=0.6871;AA=G|||;VT=SNP
6	25394905	rs2328881	G	A	100	PASS	AC=912;AF=0.182109;AN=5008;NS=2504;DP=17403;EAS_AF=0.3353;AMR_AF=0.2651;AFR_AF=0.0817;EUR_AF=0.1262;SAS_AF=0.1585;AA=G|||;VT=SNP
6	25395277	rs2328882	T	C	100	PASS	AC=913;AF=0.182308;AN=5008;NS=2504;DP=13810;EAS_AF=0.3353;AMR_AF=0.2651;AFR_AF=0.0817;EUR_AF=0.1272;SAS_AF=0.1585;AA=T|||;VT=SNP
6	25395534	rs16890531	A	G	100	PASS	AC=913;AF=0.182308;AN=5008;NS=2504;DP=17553;EAS_AF=0.3353;AMR_AF=0.2651;AFR_AF=0.0817;EUR_AF=0.1272;SAS_AF=0.1585;AA=A|||;VT=SNP
6	25395645	rs72830758	A	T	100	PASS	AC=913;AF=0.182308;AN=5008;NS=2504;DP=18877;EAS_AF=0.3353;AMR_AF=0.2651;AFR_AF=0.0817;EUR_AF=0.1272;SAS_AF=0.1585;AA=A|||;VT=SNP
6	25395654	rs72830759	C	T	100	PASS	AC=913;AF=0.182308;AN=5008;NS=2504;DP=18649;EAS_AF=0.3353;AMR_AF=0.2651;AFR_AF=0.0817;EUR_AF=0.1272;SAS_AF=0.1585;AA=T|||;VT=SNP
6	25395972	rs9467483	T	C	100	PASS	AC=2145;AF=0.428315;AN=5008;NS=2504;DP=20006;EAS_AF=0.3849;AMR_AF=0.3545;AFR_AF=0.4342;EUR_AF=0.4364;SAS_AF=0.5092;AA=T|||;VT=SNP
6	25396181	rs1328264	G	A	100	PASS	AC=3350;AF=0.66893;AN=5008;NS=2504;DP=17539;EAS_AF=0.7202;AMR_AF=0.6398;AFR_AF=0.7383;EUR_AF=0.5477;SAS_AF=0.6677;AA=A|||;VT=SNP
6	25396435	rs9467484	C	T	100	PASS	AC=2128;AF=0.42492;AN=5008;NS=2504;DP=14081;EAS_AF=0.3849;AMR_AF=0.3545;AFR_AF=0.4349;EUR_AF=0.4185;SAS_AF=0.5092;AA=C|||;VT=SNP
6	25396538	rs9467485	A	G	100	PASS	AC=2128;AF=0.42492;AN=5008;NS=2504;DP=14993;EAS_AF=0.3849;AMR_AF=0.3545;AFR_AF=0.4349;EUR_AF=0.4185;SAS_AF=0.5092;AA=A|||;VT=SNP
6	25396890	rs12524380	G	A	100	PASS	AC=1126;AF=0.22484;AN=5008;NS=2504;DP=17186;EAS_AF=0.3353;AMR_AF=0.281;AFR_AF=0.2345;EUR_AF=0.1272;SAS_AF=0.1585;AA=g|||;VT=SNP
6	25397077	rs7341239	G	A	100	PASS	AC=2127;AF=0.42472;AN=5008;NS=2504;DP=18555;EAS_AF=0.3849;AMR_AF=0.3545;AFR_AF=0.4342;EUR_AF=0.4185;SAS_AF=0.5092;AA=G|||;VT=SNP
6	25397182	rs7341240	G	A	100	PASS	AC=2128;AF=0.42492;AN=5008;NS=2504;DP=18358;EAS_AF=0.3849;AMR_AF=0.3545;AFR_AF=0.4349;EUR_AF=0.4175;SAS_AF=0.5102;AA=G|||;VT=SNP
6	25397246	rs2182931	G	A	100	PASS	AC=3180;AF=0.634984;AN=5008;NS=2504;DP=19428;EAS_AF=0.7202;AMR_AF=0.6268;AFR_AF=0.6157;EUR_AF=0.5467;SAS_AF=0.6697;AA=A|||;VT=SNP
6	25397259	rs9467486	A	T	100	PASS	AC=2133;AF=0.425919;AN=5008;NS=2504;DP=19542;EAS_AF=0.3849;AMR_AF=0.3559;AFR_AF=0.4357;EUR_AF=0.4195;SAS_AF=0.5112;AA=T|||;VT=SNP
6	25397289	rs2149227	T	C	100	PASS	AC=111;AF=0.0221645;AN=5008;NS=2504;DP=20415;EAS_AF=0.006;AMR_AF=0.0331;AFR_AF=0.0008;EUR_AF=0.0686;SAS_AF=0.0123;AA=T|||;VT=SNP
6	25397449	rs2149226	C	A	100	PASS	AC=913;AF=0.182308;AN=5008;NS=2504;DP=20808;EAS_AF=0.3353;AMR_AF=0.2651;AFR_AF=0.0817;EUR_AF=0.1272;SAS_AF=0.1585;AA=A|||;VT=SNP
6	25397472	rs9467487	A	G	100	PASS	AC=2126;AF=0.424521;AN=5008;NS=2504;DP=20160;EAS_AF=0.3849;AMR_AF=0.3545;AFR_AF=0.4342;EUR_AF=0.4175;SAS_AF=0.5092;AA=A|||;VT=SNP
6	25397515	rs9467488	C	G	100	PASS	AC=2126;AF=0.424521;AN=5008;NS=2504;DP=19866;EAS_AF=0.3849;AMR_AF=0.3545;AFR_AF=0.4342;EUR_AF=0.4175;SAS_AF=0.5092;AA=G|||;VT=SNP
6	25397698	rs9467489	A	G	100	PASS	AC=2130;AF=0.425319;AN=5008;NS=2504;DP=20808;EAS_AF=0.3849;AMR_AF=0.3559;AFR_AF=0.4342;EUR_AF=0.4175;SAS_AF=0.5123;AA=G|||;VT=SNP
6	25398003	rs17251430	A	G	100	PASS	AC=111;AF=0.0221645;AN=5008;NS=2504;DP=18871;EAS_AF=0.006;AMR_AF=0.0331;AFR_AF=0.0008;EUR_AF=0.0686;SAS_AF=0.0123;AA=A|||;VT=SNP
6	25398035	rs9461154	G	A	100	PASS	AC=2130;AF=0.425319;AN=5008;NS=2504;DP=19279;EAS_AF=0.3849;AMR_AF=0.3545;AFR_AF=0.4365;EUR_AF=0.4175;SAS_AF=0.5102;AA=A|||;VT=SNP
6	25398161	rs9467490	C	T	100	PASS	AC=2126;AF=0.424521;AN=5008;NS=2504;DP=19133;EAS_AF=0.3849;AMR_AF=0.3545;AFR_AF=0.4327;EUR_AF=0.4185;SAS_AF=0.5102;AA=T|||;VT=SNP
6	25398174	rs9467491	T	C	100	PASS	AC=2129;AF=0.42512;AN=5008;NS=2504;DP=19526;EAS_AF=0.3859;AMR_AF=0.3545;AFR_AF=0.4342;EUR_AF=0.4185;SAS_AF=0.5102;AA=T|||;VT=SNP
6	25398189	rs9461155	A	G	100	PASS	AC=2128;AF=0.42492;AN=5008;NS=2504;DP=19245;EAS_AF=0.3859;AMR_AF=0.3545;AFR_AF=0.4342;EUR_AF=0.4175;SAS_AF=0.5102;AA=G|||;VT=SNP
6	25398232	rs16890548	T	C	100	PASS	AC=250;AF=0.0499201;AN=5008;NS=2504;DP=17482;EAS_AF=0.0437;AMR_AF=0.0159;AFR_AF=0.0582;EUR_AF=0.0348;SAS_AF=0.0849;AA=T|||;VT=SNP
6	25398323	rs78278953	T	C	100	PASS	AC=198;AF=0.0395367;AN=5008;NS=2504;DP=17806;EAS_AF=0.0159;AMR_AF=0.0245;AFR_AF=0.0393;EUR_AF=0.0318;SAS_AF=0.0828;AA=T|||;VT=SNP
6	25398418	rs9461156	T	G	100	PASS	AC=2143;AF=0.427915;AN=5008;NS=2504;DP=17522;EAS_AF=0.3849;AMR_AF=0.3545;AFR_AF=0.4342;EUR_AF=0.4344;SAS_AF=0.5092;AA=G|||;VT=SNP
6	25398426	rs9348676	T	C	100	PASS	AC=896;AF=0.178914;AN=5008;NS=2504;DP=17877;EAS_AF=0.1716;AMR_AF=0.1844;AFR_AF=0.0885;EUR_AF=0.2883;SAS_AF=0.1922;AA=T|||;VT=SNP
6	25398579	rs9295656	A	G	100	PASS	AC=2224;AF=0.444089;AN=5008;NS=2504;DP=19478;EAS_AF=0.3849;AMR_AF=0.3646;AFR_AF=0.4894;EUR_AF=0.4354;SAS_AF=0.5092;AA=A|||;VT=SNP
6	25398880	rs9467492	G	T	100	PASS	AC=2220;AF=0.443291;AN=5008;NS=2504;DP=20066;EAS_AF=0.3849;AMR_AF=0.3631;AFR_AF=0.4879;EUR_AF=0.4354;SAS_AF=0.5082;AA=T|||;VT=SNP
6	25398990	rs4367376	A	G	100	PASS	AC=3278;AF=0.654553;AN=5008;NS=2504;DP=19159;EAS_AF=0.7262;AMR_AF=0.6369;AFR_AF=0.6694;EUR_AF=0.5626;SAS_AF=0.6677;AA=G|||;VT=SNP
6	25399005	rs9366619	A	C	100	PASS	AC=896;AF=0.178914;AN=5008;NS=2504;DP=19712;EAS_AF=0.1706;AMR_AF=0.183;AFR_AF=0.0893;EUR_AF=0.2883;SAS_AF=0.1933;AA=A|||;VT=SNP
6	25399486	rs9467493	G	A	100	PASS	AC=2230;AF=0.445288;AN=5008;NS=2504;DP=18604;EAS_AF=0.3889;AMR_AF=0.3646;AFR_AF=0.4932;EUR_AF=0.4344;SAS_AF=0.5072;AA=A|||;VT=SNP
6	25399561	rs74504779	A	G	100	PASS	AC=532;AF=0.10623;AN=5008;NS=2504;DP=19595;EAS_AF=0.2857;AMR_AF=0.2046;AFR_AF=0.0061;EUR_AF=0.0209;SAS_AF=0.0746;AA=A|||;VT=SNP
6	25400161	rs9467494	C	T	100	PASS	AC=2126;AF=0.424521;AN=5008;NS=2504;DP=19174;EAS_AF=0.3859;AMR_AF=0.3559;AFR_AF=0.438;EUR_AF=0.4344;SAS_AF=0.4847;AA=C|||;VT=SNP
6	25400323	rs9461157	G	A	100	PASS	AC=2125;AF=0.424321;AN=5008;NS=2504;DP=19477;EAS_AF=0.3859;AMR_AF=0.3559;AFR_AF=0.4372;EUR_AF=0.4344;SAS_AF=0.4847;AA=G|||;VT=SNP
6	25400396	rs4712929	C	A	100	PASS	AC=428;AF=0.0854633;AN=5008;NS=2504;DP=21144;EAS_AF=0.1091;AMR_AF=0.1311;AFR_AF=0.0053;EUR_AF=0.1004;SAS_AF=0.1217;AA=C|||;VT=SNP
6	25401017	rs9461158	A	G	100	PASS	AC=2127;AF=0.42472;AN=5008;NS=2504;DP=15628;EAS_AF=0.3859;AMR_AF=0.3559;AFR_AF=0.438;EUR_AF=0.4354;SAS_AF=0.4847;AA=A|||;VT=SNP
6	25401075	rs75078685	C	T	100	PASS	AC=99;AF=0.0197684;AN=5008;NS=2504;DP=14933;EAS_AF=0.0268;AMR_AF=0.0346;AFR_AF=0;EUR_AF=0.0427;SAS_AF=0.0051;AA=C|||;VT=SNP
6	25401131	rs16890551	C	T	100	PASS	AC=265;AF=0.0529153;AN=5008;NS=2504;DP=16243;EAS_AF=0.0446;AMR_AF=0.0202;AFR_AF=0.0507;EUR_AF=0.0348;SAS_AF=0.1063;AA=C|||;VT=SNP
6	25401611	rs55733605	A	G	100	PASS	AC=262;AF=0.0523163;AN=5008;NS=2504;DP=19255;EAS_AF=0.0446;AMR_AF=0.0173;AFR_AF=0.0499;EUR_AF=0.0348;SAS_AF=0.1063;AA=A|||;VT=SNP
6	25402158	rs880225	C	G	100	PASS	AC=1063;AF=0.21226;AN=5008;NS=2504;DP=18097;EAS_AF=0.0397;AMR_AF=0.1801;AFR_AF=0.3623;EUR_AF=0.2197;SAS_AF=0.2025;AA=C|||;VT=SNP
6	25402179	rs985984	C	G	100	PASS	AC=108;AF=0.0215655;AN=5008;NS=2504;DP=17768;EAS_AF=0.004;AMR_AF=0.0303;AFR_AF=0.0008;EUR_AF=0.0696;SAS_AF=0.0123;AA=C|||;VT=SNP
6	25402303	rs880226	A	G	100	PASS	AC=2207;AF=0.440695;AN=5008;NS=2504;DP=18641;EAS_AF=0.3859;AMR_AF=0.366;AFR_AF=0.4924;EUR_AF=0.4354;SAS_AF=0.4857;AA=A|||;VT=SNP
6	25402531	rs2328883	G	A	100	PASS	AC=2128;AF=0.42492;AN=5008;NS=2504;DP=17692;EAS_AF=0.3859;AMR_AF=0.3559;AFR_AF=0.4387;EUR_AF=0.4344;SAS_AF=0.4857;AA=g|||;VT=SNP
6	25402622	rs9467496	T	C	100	PASS	AC=402;AF=0.0802716;AN=5008;NS=2504;DP=17373;EAS_AF=0.0139;AMR_AF=0.062;AFR_AF=0.1051;EUR_AF=0.1173;SAS_AF=0.09;AA=T|||;VT=SNP
6	25402633	rs2328884	A	G	100	PASS	AC=2207;AF=0.440695;AN=5008;NS=2504;DP=17406;EAS_AF=0.3859;AMR_AF=0.366;AFR_AF=0.4932;EUR_AF=0.4354;SAS_AF=0.4847;AA=A|||;VT=SNP
6	25402793	rs16890562	G	A	100	PASS	AC=529;AF=0.105631;AN=5008;NS=2504;DP=15361;EAS_AF=0.2867;AMR_AF=0.2017;AFR_AF=0.0061;EUR_AF=0.0199;SAS_AF=0.0736;AA=G|||;VT=SNP
6	25402949	rs881697	C	T	100	PASS	AC=2125;AF=0.424321;AN=5008;NS=2504;DP=14480;EAS_AF=0.3859;AMR_AF=0.3559;AFR_AF=0.4372;EUR_AF=0.4344;SAS_AF=0.4847;AA=C|||;VT=SNP
6	25403061	rs881696	C	G	100	PASS	AC=2205;AF=0.440296;AN=5008;NS=2504;DP=13890;EAS_AF=0.3859;AMR_AF=0.366;AFR_AF=0.4917;EUR_AF=0.4344;SAS_AF=0.4857;AA=G|||;VT=SNP
6	25403107	rs9461159	G	A	100	PASS	AC=382;AF=0.076278;AN=5008;NS=2504;DP=13381;EAS_AF=0.0129;AMR_AF=0.062;AFR_AF=0.0961;EUR_AF=0.1143;SAS_AF=0.0859;AA=G|||;VT=SNP
6	25403432	rs10946770	C	G	100	PASS	AC=1156;AF=0.230831;AN=5008;NS=2504;DP=17411;EAS_AF=0.0397;AMR_AF=0.1902;AFR_AF=0.4274;EUR_AF=0.2197;SAS_AF=0.2025;AA=C|||;VT=SNP
6	25403477	rs10946771	C	T	100	PASS	AC=2125;AF=0.424321;AN=5008;NS=2504;DP=18316;EAS_AF=0.3859;AMR_AF=0.3559;AFR_AF=0.4372;EUR_AF=0.4344;SAS_AF=0.4847;AA=C|||;VT=SNP
6	25403496	rs10946772	A	G	100	PASS	AC=2206;AF=0.440495;AN=5008;NS=2504;DP=18779;EAS_AF=0.3859;AMR_AF=0.366;AFR_AF=0.4932;EUR_AF=0.4344;SAS_AF=0.4847;AA=A|||;VT=SNP
6	25403707	rs4712930	A	G	100	PASS	AC=932;AF=0.186102;AN=5008;NS=2504;DP=19026;EAS_AF=0.3353;AMR_AF=0.2608;AFR_AF=0.0734;EUR_AF=0.1272;SAS_AF=0.1922;AA=A|||;VT=SNP
6	25404018	rs4712931	C	T	100	PASS	AC=596;AF=0.11901;AN=5008;NS=2504;DP=19998;EAS_AF=0.2867;AMR_AF=0.2161;AFR_AF=0.0477;EUR_AF=0.0219;SAS_AF=0.0736;AA=C|||;VT=SNP
6	25404019	rs72831227	G	A	100	PASS	AC=250;AF=0.0499201;AN=5008;NS=2504;DP=19890;EAS_AF=0.0446;AMR_AF=0.0159;AFR_AF=0.0416;EUR_AF=0.0348;SAS_AF=0.1063;AA=T|||;VT=SNP
6	25404499	rs6919767	A	G	100	PASS	AC=2200;AF=0.439297;AN=5008;NS=2504;DP=18668;EAS_AF=0.3859;AMR_AF=0.366;AFR_AF=0.4871;EUR_AF=0.4364;SAS_AF=0.4847;AA=G|||;VT=SNP
6	25404708	rs113180732	G	A	100	PASS	AC=264;AF=0.0527157;AN=5008;NS=2504;DP=17070;EAS_AF=0.0466;AMR_AF=0.0173;AFR_AF=0.0499;EUR_AF=0.0348;SAS_AF=0.1063;AA=G|||;VT=SNP
6	25404749	rs6924540	A	C	100	PASS	AC=2218;AF=0.442891;AN=5008;NS=2504;DP=17469;EAS_AF=0.3839;AMR_AF=0.3689;AFR_AF=0.5008;EUR_AF=0.4364;SAS_AF=0.4847;AA=C|||;VT=SNP
6	25404898	rs115235757	C	T	100	PASS	AC=167;AF=0.0333466;AN=5008;NS=2504;DP=17023;EAS_AF=0.004;AMR_AF=0.0375;AFR_AF=0.0416;EUR_AF=0.0696;SAS_AF=0.0123;AA=C|||;VT=SNP
6	25404970	rs9461160	T	C	100	PASS	AC=2218;AF=0.442891;AN=5008;NS=2504;DP=14201;EAS_AF=0.3839;AMR_AF=0.3689;AFR_AF=0.5008;EUR_AF=0.4364;SAS_AF=0.4847;AA=C|||;VT=SNP
6	25405157	rs9467501	T	G	100	PASS	AC=888;AF=0.177316;AN=5008;NS=2504;DP=18441;EAS_AF=0.0397;AMR_AF=0.1671;AFR_AF=0.2375;EUR_AF=0.2187;SAS_AF=0.2025;AA=T|||;VT=SNP
6	25405259	rs9461161	G	A	100	PASS	AC=2217;AF=0.442692;AN=5008;NS=2504;DP=18539;EAS_AF=0.3839;AMR_AF=0.3689;AFR_AF=0.5008;EUR_AF=0.4354;SAS_AF=0.4847;AA=A|||;VT=SNP
6	25405358	rs9461162	A	G	100	PASS	AC=2218;AF=0.442891;AN=5008;NS=2504;DP=19430;EAS_AF=0.3839;AMR_AF=0.3689;AFR_AF=0.5008;EUR_AF=0.4364;SAS_AF=0.4847;AA=G|||;VT=SNP
6	25405595	rs9461163	G	T	100	PASS	AC=2217;AF=0.442692;AN=5008;NS=2504;DP=18924;EAS_AF=0.3839;AMR_AF=0.3689;AFR_AF=0.5008;EUR_AF=0.4354;SAS_AF=0.4847;AA=G|||;VT=SNP
6	25405877	rs9467502	G	A	100	PASS	AC=2217;AF=0.442692;AN=5008;NS=2504;DP=21360;EAS_AF=0.3839;AMR_AF=0.3689;AFR_AF=0.5008;EUR_AF=0.4354;SAS_AF=0.4847;AA=A|||;VT=SNP
6	25406031	rs17317669	T	C	100	PASS	AC=882;AF=0.176118;AN=5008;NS=2504;DP=21274;EAS_AF=0.1726;AMR_AF=0.1844;AFR_AF=0.0772;EUR_AF=0.2833;SAS_AF=0.1973;AA=T|||;VT=SNP
6	25406036	rs79794948	T	C	100	PASS	AC=105;AF=0.0209665;AN=5008;NS=2504;DP=20911;EAS_AF=0.001;AMR_AF=0.0303;AFR_AF=0.0008;EUR_AF=0.0696;SAS_AF=0.0123;AA=T|||;VT=SNP
6	25406438	rs10946773	C	T	100	PASS	AC=2136;AF=0.426518;AN=5008;NS=2504;DP=20877;EAS_AF=0.3839;AMR_AF=0.3588;AFR_AF=0.4448;EUR_AF=0.4354;SAS_AF=0.4847;AA=C|||;VT=SNP
6	25406633	rs10946774	C	T	100	PASS	AC=2137;AF=0.426717;AN=5008;NS=2504;DP=19159;EAS_AF=0.3839;AMR_AF=0.3602;AFR_AF=0.4448;EUR_AF=0.4354;SAS_AF=0.4847;AA=C|||;VT=SNP
6	25406662	rs12662331	G	A	100	PASS	AC=2137;AF=0.426717;AN=5008;NS=2504;DP=20744;EAS_AF=0.3839;AMR_AF=0.3602;AFR_AF=0.4448;EUR_AF=0.4354;SAS_AF=0.4847;AA=G|||;VT=SNP
6	25406696	rs13214013	C	T	100	PASS	AC=3068;AF=0.61262;AN=5008;NS=2504;DP=22295;EAS_AF=0.7202;AMR_AF=0.621;AFR_AF=0.5182;EUR_AF=0.5606;SAS_AF=0.6769;AA=T|||;VT=SNP
6	25406734	rs12662334	G	A	100	PASS	AC=2137;AF=0.426717;AN=5008;NS=2504;DP=23300;EAS_AF=0.3839;AMR_AF=0.3602;AFR_AF=0.4448;EUR_AF=0.4354;SAS_AF=0.4847;AA=A|||;VT=SNP
6	25406883	rs9461164	A	G	100	PASS	AC=2137;AF=0.426717;AN=5008;NS=2504;DP=23079;EAS_AF=0.3839;AMR_AF=0.3588;AFR_AF=0.4448;EUR_AF=0.4364;SAS_AF=0.4847;AA=G|||;VT=SNP
6	25406924	rs9467503	T	C	100	PASS	AC=2137;AF=0.426717;AN=5008;NS=2504;DP=23391;EAS_AF=0.3849;AMR_AF=0.3588;AFR_AF=0.4448;EUR_AF=0.4354;SAS_AF=0.4847;AA=C|||;VT=SNP
6	25406932	rs9461165	A	G	100	PASS	AC=2139;AF=0.427117;AN=5008;NS=2504;DP=23489;EAS_AF=0.3849;AMR_AF=0.3588;AFR_AF=0.4463;EUR_AF=0.4354;SAS_AF=0.4847;AA=A|||;VT=SNP
6	25407295	rs6937918	C	T	100	PASS	AC=2216;AF=0.442492;AN=5008;NS=2504;DP=22377;EAS_AF=0.3849;AMR_AF=0.3674;AFR_AF=0.5;EUR_AF=0.4354;SAS_AF=0.4847;AA=C|||;VT=SNP
6	25407330	rs13217807	C	T	100	PASS	AC=677;AF=0.135184;AN=5008;NS=2504;DP=21680;EAS_AF=0.2222;AMR_AF=0.1614;AFR_AF=0.0076;EUR_AF=0.1958;SAS_AF=0.137;AA=C|||;VT=SNP
6	25407482	rs12201737	C	T	100	PASS	AC=888;AF=0.177316;AN=5008;NS=2504;DP=21859;EAS_AF=0.0397;AMR_AF=0.1686;AFR_AF=0.2368;EUR_AF=0.2187;SAS_AF=0.2025;AA=C|||;VT=SNP
6	25407533	rs6938645	G	A	100	PASS	AC=2217;AF=0.442692;AN=5008;NS=2504;DP=21616;EAS_AF=0.3849;AMR_AF=0.3689;AFR_AF=0.5;EUR_AF=0.4354;SAS_AF=0.4847;AA=G|||;VT=SNP
6	25407556	rs10946775	A	G	100	PASS	AC=2218;AF=0.442891;AN=5008;NS=2504;DP=21514;EAS_AF=0.3849;AMR_AF=0.3689;AFR_AF=0.5008;EUR_AF=0.4354;SAS_AF=0.4847;AA=G|||;VT=SNP
6	25407778	rs12173289	A	G	100	PASS	AC=695;AF=0.138778;AN=5008;NS=2504;DP=21516;EAS_AF=0.2262;AMR_AF=0.1657;AFR_AF=0.0091;EUR_AF=0.1958;SAS_AF=0.1462;AA=A|||;VT=SNP
6	25407980	rs10946776	G	T	100	PASS	AC=2222;AF=0.44369;AN=5008;NS=2504;DP=22247;EAS_AF=0.3849;AMR_AF=0.3689;AFR_AF=0.503;EUR_AF=0.4354;SAS_AF=0.4857;AA=T|||;VT=SNP
6	25408057	rs10807003	T	G	100	PASS	AC=3109;AF=0.620807;AN=5008;NS=2504;DP=21234;EAS_AF=0.7272;AMR_AF=0.6383;AFR_AF=0.5265;EUR_AF=0.5656;SAS_AF=0.683;AA=G|||;VT=SNP
6	25408104	rs79665799	T	G	100	PASS	AC=108;AF=0.0215655;AN=5008;NS=2504;DP=21828;EAS_AF=0.004;AMR_AF=0.0303;AFR_AF=0.0008;EUR_AF=0.0696;SAS_AF=0.0123;AA=T|||;VT=SNP
6	25408140	rs112236135	G	A	100	PASS	AC=49;AF=0.00978435;AN=5008;NS=2504;DP=20733;EAS_AF=0.001;AMR_AF=0.0101;AFR_AF=0.0015;EUR_AF=0.0258;SAS_AF=0.0133;AA=G|||;VT=SNP
6	25408480	rs984789	C	T	100	PASS	AC=973;AF=0.194289;AN=5008;NS=2504;DP=12886;EAS_AF=0.0397;AMR_AF=0.147;AFR_AF=0.3646;EUR_AF=0.1352;SAS_AF=0.2178;AA=C|||;VT=SNP
6	25408867	rs6906654	G	A	100	PASS	AC=808;AF=0.161342;AN=5008;NS=2504;DP=18148;EAS_AF=0.0357;AMR_AF=0.1412;AFR_AF=0.2685;EUR_AF=0.1252;SAS_AF=0.1973;AA=G|||;VT=SNP
6	25408916	rs78760564	A	G	100	PASS	AC=77;AF=0.0153754;AN=5008;NS=2504;DP=17762;EAS_AF=0.001;AMR_AF=0.0115;AFR_AF=0.0015;EUR_AF=0.0427;SAS_AF=0.0235;AA=A|||;VT=SNP
6	25408938	rs6906404	C	T	100	PASS	AC=211;AF=0.0421326;AN=5008;NS=2504;DP=17613;EAS_AF=0.0188;AMR_AF=0.036;AFR_AF=0.0847;EUR_AF=0.0219;SAS_AF=0.0337;AA=C|||;VT=SNP
6	25409010	rs77566124	G	A	100	PASS	AC=914;AF=0.182508;AN=5008;NS=2504;DP=16729;EAS_AF=0.2996;AMR_AF=0.3372;AFR_AF=0.1309;EUR_AF=0.1074;SAS_AF=0.0992;AA=A|||;VT=SNP
6	25409314	rs1576169	T	C	100	PASS	AC=1891;AF=0.377596;AN=5008;NS=2504;DP=18870;EAS_AF=0.2788;AMR_AF=0.3329;AFR_AF=0.4047;EUR_AF=0.4016;SAS_AF=0.4499;AA=C|||;VT=SNP
6	25409459	rs73387233	G	A	100	PASS	AC=893;AF=0.178315;AN=5008;NS=2504;DP=19298;EAS_AF=0.3145;AMR_AF=0.3329;AFR_AF=0.1036;EUR_AF=0.1064;SAS_AF=0.1033;AA=G|||;VT=SNP
6	25409785	rs6912426	G	A	100	PASS	AC=1430;AF=0.285543;AN=5008;NS=2504;DP=20072;EAS_AF=0.251;AMR_AF=0.2911;AFR_AF=0.2141;EUR_AF=0.3787;SAS_AF=0.318;AA=G|||;VT=SNP
6	25409846	rs4440453	C	T	100	PASS	AC=743;AF=0.148363;AN=5008;NS=2504;DP=20310;EAS_AF=0.1101;AMR_AF=0.1585;AFR_AF=0.1127;EUR_AF=0.2356;SAS_AF=0.1391;AA=C|||;VT=SNP
6	25410077	rs4368803	C	T	100	PASS	AC=1496;AF=0.298722;AN=5008;NS=2504;DP=17864;EAS_AF=0.1339;AMR_AF=0.2651;AFR_AF=0.4092;EUR_AF=0.326;SAS_AF=0.3149;AA=C|||;VT=SNP
6	25410162	rs77551782	G	A	100	PASS	AC=533;AF=0.10643;AN=5008;NS=2504;DP=17073;EAS_AF=0.1657;AMR_AF=0.0605;AFR_AF=0.028;EUR_AF=0.0984;SAS_AF=0.1922;AA=G|||;VT=SNP
6	25410241	rs3896408	T	A	100	PASS	AC=1901;AF=0.379593;AN=5008;NS=2504;DP=15307;EAS_AF=0.2956;AMR_AF=0.3545;AFR_AF=0.3775;EUR_AF=0.4314;SAS_AF=0.4335;AA=A|||;VT=SNP
6	25410546	rs7750681	A	G	100	PASS	AC=476;AF=0.0950479;AN=5008;NS=2504;DP=18105;EAS_AF=0.0188;AMR_AF=0.0677;AFR_AF=0.2012;EUR_AF=0.0646;SAS_AF=0.0808;AA=A|||;VT=SNP
6	25410587	rs74767208	C	G	100	PASS	AC=620;AF=0.123802;AN=5008;NS=2504;DP=20034;EAS_AF=0.1696;AMR_AF=0.1455;AFR_AF=0.0129;EUR_AF=0.1173;SAS_AF=0.2178;AA=C|||;VT=SNP
6	25410845	rs6456679	G	C	100	PASS	AC=3063;AF=0.611621;AN=5008;NS=2504;DP=18372;EAS_AF=0.6111;AMR_AF=0.6556;AFR_AF=0.6581;EUR_AF=0.4861;SAS_AF=0.6472;AA=C|||;VT=SNP
6	25410954	rs9366621	C	G	100	PASS	AC=741;AF=0.147963;AN=5008;NS=2504;DP=19252;EAS_AF=0.1042;AMR_AF=0.1542;AFR_AF=0.1036;EUR_AF=0.2515;SAS_AF=0.1421;AA=C|||;VT=SNP
6	25411022	rs79774308	A	G	100	PASS	AC=42;AF=0.00838658;AN=5008;NS=2504;DP=17506;EAS_AF=0.0099;AMR_AF=0.0043;AFR_AF=0.0015;EUR_AF=0.0109;SAS_AF=0.0164;AA=A|||;VT=SNP
6	25411027	rs6456680	C	T	100	PASS	AC=1634;AF=0.326278;AN=5008;NS=2504;DP=17250;EAS_AF=0.1458;AMR_AF=0.2767;AFR_AF=0.4887;EUR_AF=0.3449;SAS_AF=0.3088;AA=C|||;VT=SNP
6	25411414	rs9379762	G	A	100	PASS	AC=1633;AF=0.326078;AN=5008;NS=2504;DP=18551;EAS_AF=0.1458;AMR_AF=0.2767;AFR_AF=0.4887;EUR_AF=0.3449;SAS_AF=0.3078;AA=G|||;VT=SNP
6	25411435	rs9379763	C	A	100	PASS	AC=753;AF=0.150359;AN=5008;NS=2504;DP=18194;EAS_AF=0.1042;AMR_AF=0.1542;AFR_AF=0.1059;EUR_AF=0.2495;SAS_AF=0.1534;AA=C|||;VT=SNP
6	25411464	rs9358854	G	A	100	PASS	AC=1636;AF=0.326677;AN=5008;NS=2504;DP=17802;EAS_AF=0.1458;AMR_AF=0.2767;AFR_AF=0.4887;EUR_AF=0.3449;SAS_AF=0.3108;AA=A|||;VT=SNP
6	25411926	rs983652	T	G	100	PASS	AC=93;AF=0.0185703;AN=5008;NS=2504;DP=21043;EAS_AF=0.006;AMR_AF=0.0216;AFR_AF=0.0015;EUR_AF=0.0288;SAS_AF=0.0419;AA=T|||;VT=SNP
6	25412064	rs9358855	T	C	100	PASS	AC=1671;AF=0.333666;AN=5008;NS=2504;DP=17775;EAS_AF=0.1458;AMR_AF=0.2767;AFR_AF=0.5189;EUR_AF=0.341;SAS_AF=0.3098;AA=C|||;VT=SNP
6	25412256	rs72831234	C	A	100	PASS	AC=853;AF=0.170327;AN=5008;NS=2504;DP=16986;EAS_AF=0.0427;AMR_AF=0.1196;AFR_AF=0.3623;EUR_AF=0.0954;SAS_AF=0.1554;AA=A|||;VT=SNP
6	25412257	rs72831235	T	C	100	PASS	AC=848;AF=0.169329;AN=5008;NS=2504;DP=17160;EAS_AF=0.0417;AMR_AF=0.1196;AFR_AF=0.3601;EUR_AF=0.0954;SAS_AF=0.1544;AA=C|||;VT=SNP
6	25412536	rs76914359	T	C	100	PASS	AC=617;AF=0.123203;AN=5008;NS=2504;DP=15931;EAS_AF=0.1766;AMR_AF=0.1412;AFR_AF=0.0136;EUR_AF=0.1163;SAS_AF=0.2106;AA=T|||;VT=SNP
6	25412628	rs927986	G	A	100	PASS	AC=3222;AF=0.643371;AN=5008;NS=2504;DP=15762;EAS_AF=0.5952;AMR_AF=0.7075;AFR_AF=0.7012;EUR_AF=0.5596;SAS_AF=0.6554;AA=a|||;VT=SNP
6	25412683	rs111481643	C	G	100	PASS	AC=372;AF=0.0742812;AN=5008;NS=2504;DP=17437;EAS_AF=0.0179;AMR_AF=0.0591;AFR_AF=0.1248;EUR_AF=0.0686;SAS_AF=0.0808;AA=C|||;VT=SNP
6	25412702	rs4712934	C	T	100	PASS	AC=638;AF=0.127396;AN=5008;NS=2504;DP=18686;EAS_AF=0.1796;AMR_AF=0.1441;AFR_AF=0.0295;EUR_AF=0.1103;SAS_AF=0.2117;AA=c|||;VT=SNP
6	25412801	rs4712935	A	G	100	PASS	AC=1599;AF=0.319289;AN=5008;NS=2504;DP=20284;EAS_AF=0.2252;AMR_AF=0.2666;AFR_AF=0.469;EUR_AF=0.2078;SAS_AF=0.3661;AA=A|||;VT=SNP
6	25412811	rs927985	G	A	100	PASS	AC=4350;AF=0.86861;AN=5008;NS=2504;DP=20124;EAS_AF=0.8601;AMR_AF=0.8963;AFR_AF=0.823;EUR_AF=0.8728;SAS_AF=0.9151;AA=A|||;VT=SNP
6	25412987	rs927984	T	C	100	PASS	AC=4416;AF=0.881789;AN=5008;NS=2504;DP=17512;EAS_AF=0.8363;AMR_AF=0.9049;AFR_AF=0.8828;EUR_AF=0.8748;SAS_AF=0.9182;AA=t|||;VT=SNP
6	25413416	rs77042711	C	T	100	PASS	AC=768;AF=0.153355;AN=5008;NS=2504;DP=20448;EAS_AF=0.2123;AMR_AF=0.1268;AFR_AF=0.0605;EUR_AF=0.166;SAS_AF=0.2239;AA=T|||;VT=SNP
6	25413828	rs1995675	G	A	100	PASS	AC=354;AF=0.0706869;AN=5008;NS=2504;DP=19549;EAS_AF=0.0585;AMR_AF=0.062;AFR_AF=0.0401;EUR_AF=0.0716;SAS_AF=0.1299;AA=G|||;VT=SNP
6	25413922	rs1543603	A	G	100	PASS	AC=3590;AF=0.716853;AN=5008;NS=2504;DP=18074;EAS_AF=0.8075;AMR_AF=0.8156;AFR_AF=0.5008;EUR_AF=0.7584;SAS_AF=0.8027;AA=A|||;VT=SNP
6	25414023	rs9379764	T	G	100	PASS	AC=1026;AF=0.204872;AN=5008;NS=2504;DP=17355;EAS_AF=0.0952;AMR_AF=0.2233;AFR_AF=0.2557;EUR_AF=0.2286;SAS_AF=0.2117;AA=T|||;VT=SNP
6	25414163	rs1543602	G	C	100	PASS	AC=2508;AF=0.500799;AN=5008;NS=2504;DP=18246;EAS_AF=0.496;AMR_AF=0.634;AFR_AF=0.3744;EUR_AF=0.5358;SAS_AF=0.546;AA=G|||;VT=SNP
6	25414173	rs72831238	A	G	100	PASS	AC=298;AF=0.0595048;AN=5008;NS=2504;DP=18392;EAS_AF=0.0476;AMR_AF=0.0461;AFR_AF=0.0197;EUR_AF=0.0726;SAS_AF=0.1217;AA=A|||;VT=SNP
6	25414325	rs9467504	A	G	100	PASS	AC=990;AF=0.197684;AN=5008;NS=2504;DP=18237;EAS_AF=0.251;AMR_AF=0.1916;AFR_AF=0.2042;EUR_AF=0.167;SAS_AF=0.1697;AA=A|||;VT=SNP
6	25414402	rs72831239	A	C	100	PASS	AC=748;AF=0.149361;AN=5008;NS=2504;DP=18311;EAS_AF=0.2411;AMR_AF=0.1542;AFR_AF=0.0098;EUR_AF=0.1809;SAS_AF=0.2076;AA=A|||;VT=SNP
6	25414412	rs72831240	C	T	100	PASS	AC=727;AF=0.145168;AN=5008;NS=2504;DP=18386;EAS_AF=0.2411;AMR_AF=0.1527;AFR_AF=0.0068;EUR_AF=0.1799;SAS_AF=0.1922;AA=C|||;VT=SNP
6	25414419	rs56010624	C	T	100	PASS	AC=107;AF=0.0213658;AN=5008;NS=2504;DP=18550;EAS_AF=0.002;AMR_AF=0.0159;AFR_AF=0.0386;EUR_AF=0.0239;SAS_AF=0.0194;AA=C|||;VT=SNP
6	25414537	rs9366622	T	C	100	PASS	AC=4154;AF=0.829473;AN=5008;NS=2504;DP=19957;EAS_AF=0.9633;AMR_AF=0.9063;AFR_AF=0.6324;EUR_AF=0.8618;SAS_AF=0.8701;AA=C|||;VT=SNP
6	25414846	rs1927693	G	A	100	PASS	AC=2241;AF=0.447484;AN=5008;NS=2504;DP=19773;EAS_AF=0.4514;AMR_AF=0.5778;AFR_AF=0.4009;EUR_AF=0.4155;SAS_AF=0.4468;AA=A|||;VT=SNP
6	25415117	rs12206709	C	A	100	PASS	AC=330;AF=0.0658946;AN=5008;NS=2504;DP=18211;EAS_AF=0.0446;AMR_AF=0.0735;AFR_AF=0.0189;EUR_AF=0.1243;SAS_AF=0.0859;AA=C|||;VT=SNP
6	25415701	rs6912017	C	T	100	PASS	AC=1710;AF=0.341454;AN=5008;NS=2504;DP=9143;EAS_AF=0.2192;AMR_AF=0.3184;AFR_AF=0.3631;EUR_AF=0.4066;SAS_AF=0.3875;AA=c|||;VT=SNP
6	25415730	rs1410440	C	A	100	PASS	AC=1738;AF=0.347045;AN=5008;NS=2504;DP=10539;EAS_AF=0.2192;AMR_AF=0.3184;AFR_AF=0.3843;EUR_AF=0.4066;SAS_AF=0.3875;AA=A|||;VT=SNP
6	25415845	rs11752825	A	G	100	PASS	AC=1862;AF=0.371805;AN=5008;NS=2504;DP=14750;EAS_AF=0.5288;AMR_AF=0.5115;AFR_AF=0.2186;EUR_AF=0.3241;SAS_AF=0.3671;AA=A|||;VT=SNP
6	25416005	rs1410439	T	G	100	PASS	AC=1746;AF=0.348642;AN=5008;NS=2504;DP=18351;EAS_AF=0.2192;AMR_AF=0.3184;AFR_AF=0.3903;EUR_AF=0.4066;SAS_AF=0.3875;AA=G|||;VT=SNP
6	25416055	rs1410438	G	A	100	PASS	AC=1864;AF=0.372204;AN=5008;NS=2504;DP=17987;EAS_AF=0.2192;AMR_AF=0.3285;AFR_AF=0.466;EUR_AF=0.4076;SAS_AF=0.3978;AA=A|||;VT=SNP
6	25416162	rs9366623	G	A	100	PASS	AC=553;AF=0.110423;AN=5008;NS=2504;DP=16423;EAS_AF=0.2133;AMR_AF=0.0764;AFR_AF=0.0303;EUR_AF=0.1312;SAS_AF=0.1155;AA=G|||;VT=SNP
6	25416318	rs9467505	C	T	100	PASS	AC=4328;AF=0.864217;AN=5008;NS=2504;DP=22229;EAS_AF=0.9613;AMR_AF=0.928;AFR_AF=0.7443;EUR_AF=0.8648;SAS_AF=0.8804;AA=T|||;VT=SNP
6	25416376	rs76693146	G	A	100	PASS	AC=49;AF=0.00978435;AN=5008;NS=2504;DP=22712;EAS_AF=0;AMR_AF=0.0187;AFR_AF=0.0008;EUR_AF=0.0308;SAS_AF=0.0041;AA=G|||;VT=SNP
6	25416900	rs72831243	A	T	100	PASS	AC=1388;AF=0.277157;AN=5008;NS=2504;DP=20721;EAS_AF=0.2143;AMR_AF=0.2536;AFR_AF=0.236;EUR_AF=0.3569;SAS_AF=0.3323;AA=A|||;VT=SNP
6	25417112	rs56139105	A	G	100	PASS	AC=1724;AF=0.344249;AN=5008;NS=2504;DP=22068;EAS_AF=0.2192;AMR_AF=0.317;AFR_AF=0.3865;EUR_AF=0.4056;SAS_AF=0.3722;AA=A|||;VT=SNP
6	25417136	rs58030046	C	T	100	PASS	AC=336;AF=0.0670927;AN=5008;NS=2504;DP=21250;EAS_AF=0.005;AMR_AF=0.0634;AFR_AF=0.1505;EUR_AF=0.0487;SAS_AF=0.0399;AA=C|||;VT=SNP
6	25417423	rs4712936	G	T	100	PASS	AC=4796;AF=0.957668;AN=5008;NS=2504;DP=19396;EAS_AF=1;AMR_AF=0.9654;AFR_AF=0.9002;EUR_AF=0.9443;SAS_AF=1;AA=T|||;VT=SNP
6	25417445	rs9393642	A	G	100	PASS	AC=624;AF=0.124601;AN=5008;NS=2504;DP=19910;EAS_AF=0.2153;AMR_AF=0.0908;AFR_AF=0.0726;EUR_AF=0.1332;SAS_AF=0.1166;AA=A|||;VT=SNP
6	25417466	rs9379765	C	T	100	PASS	AC=236;AF=0.0471246;AN=5008;NS=2504;DP=20692;EAS_AF=0.0387;AMR_AF=0.013;AFR_AF=0.0015;EUR_AF=0.0726;SAS_AF=0.1155;AA=C|||;VT=SNP
6	25417956	rs9461166	A	G	100	PASS	AC=1726;AF=0.344649;AN=5008;NS=2504;DP=21272;EAS_AF=0.2192;AMR_AF=0.317;AFR_AF=0.3873;EUR_AF=0.4056;SAS_AF=0.3732;AA=A|||;VT=SNP
6	25418257	rs9467506	C	T	100	PASS	AC=1536;AF=0.306709;AN=5008;NS=2504;DP=19603;EAS_AF=0.1944;AMR_AF=0.2594;AFR_AF=0.3411;EUR_AF=0.3678;SAS_AF=0.3466;AA=C|||;VT=SNP
6	25418295	rs10946778	A	G	100	PASS	AC=519;AF=0.103634;AN=5008;NS=2504;DP=20923;EAS_AF=0.1875;AMR_AF=0.0706;AFR_AF=0.0287;EUR_AF=0.1292;SAS_AF=0.1155;AA=A|||;VT=SNP
6	25418312	rs73387270	A	G	100	PASS	AC=236;AF=0.0471246;AN=5008;NS=2504;DP=21021;EAS_AF=0.002;AMR_AF=0.0346;AFR_AF=0.1241;EUR_AF=0.0258;SAS_AF=0.0204;AA=A|||;VT=SNP
6	25418404	rs79280850	A	G	100	PASS	AC=576;AF=0.115016;AN=5008;NS=2504;DP=21336;EAS_AF=0.131;AMR_AF=0.0893;AFR_AF=0.0234;EUR_AF=0.1809;SAS_AF=0.1728;AA=A|||;VT=SNP
6	25418453	rs9467507	C	T	100	PASS	AC=1712;AF=0.341853;AN=5008;NS=2504;DP=21808;EAS_AF=0.2163;AMR_AF=0.3213;AFR_AF=0.3805;EUR_AF=0.4056;SAS_AF=0.3681;AA=T|||;VT=SNP
6	25418571	rs9461167	A	C	100	PASS	AC=1717;AF=0.342851;AN=5008;NS=2504;DP=22589;EAS_AF=0.2183;AMR_AF=0.3213;AFR_AF=0.382;EUR_AF=0.4066;SAS_AF=0.3681;AA=A|||;VT=SNP
6	25419094	rs7752195	T	C	100	PASS	AC=4743;AF=0.947085;AN=5008;NS=2504;DP=17860;EAS_AF=1;AMR_AF=0.9611;AFR_AF=0.8623;EUR_AF=0.9443;SAS_AF=1;AA=C|||;VT=SNP
6	25419135	rs55676708	T	C	100	PASS	AC=237;AF=0.0473243;AN=5008;NS=2504;DP=20065;EAS_AF=0.0387;AMR_AF=0.013;AFR_AF=0.0015;EUR_AF=0.0736;SAS_AF=0.1155;AA=T|||;VT=SNP
6	25419136	rs12529915	C	T	100	PASS	AC=858;AF=0.171326;AN=5008;NS=2504;DP=20068;EAS_AF=0.3075;AMR_AF=0.3213;AFR_AF=0.0348;EUR_AF=0.1342;SAS_AF=0.1472;AA=C|||;VT=SNP
6	25419268	rs72831244	G	A	100	PASS	AC=1683;AF=0.336062;AN=5008;NS=2504;DP=19027;EAS_AF=0.2173;AMR_AF=0.3127;AFR_AF=0.3616;EUR_AF=0.4056;SAS_AF=0.3691;AA=G|||;VT=SNP
6	25419318	rs9295657	A	G	100	PASS	AC=4338;AF=0.866214;AN=5008;NS=2504;DP=17780;EAS_AF=0.9613;AMR_AF=0.928;AFR_AF=0.7451;EUR_AF=0.8688;SAS_AF=0.8855;AA=G|||;VT=SNP
6	25419358	rs58124843	G	A	100	PASS	AC=1682;AF=0.335863;AN=5008;NS=2504;DP=17694;EAS_AF=0.2173;AMR_AF=0.3127;AFR_AF=0.3608;EUR_AF=0.4056;SAS_AF=0.3691;AA=A|||;VT=SNP
6	25419697	rs72831246	G	A	100	PASS	AC=340;AF=0.0678914;AN=5008;NS=2504;DP=18092;EAS_AF=0.0387;AMR_AF=0.0274;AFR_AF=0.0711;EUR_AF=0.0746;SAS_AF=0.1155;AA=G|||;VT=SNP
6	25419863	rs7757294	T	C	100	PASS	AC=2023;AF=0.403954;AN=5008;NS=2504;DP=20057;EAS_AF=0.5516;AMR_AF=0.5245;AFR_AF=0.2958;EUR_AF=0.331;SAS_AF=0.3875;AA=C|||;VT=SNP
6	25419880	rs7775145	A	G	100	PASS	AC=2022;AF=0.403754;AN=5008;NS=2504;DP=20034;EAS_AF=0.5516;AMR_AF=0.5245;AFR_AF=0.2958;EUR_AF=0.331;SAS_AF=0.3865;AA=A|||;VT=SNP
6	25420344	rs913455	C	G	100	PASS	AC=4745;AF=0.947484;AN=5008;NS=2504;DP=19488;EAS_AF=1;AMR_AF=0.9625;AFR_AF=0.8631;EUR_AF=0.9443;SAS_AF=1;AA=G|||;VT=SNP;EX_TARGET
6	25420350	rs41271807	A	C	100	PASS	AC=578;AF=0.115415;AN=5008;NS=2504;DP=19555;EAS_AF=0.128;AMR_AF=0.0922;AFR_AF=0.0242;EUR_AF=0.1839;SAS_AF=0.1718;AA=A|||;VT=SNP;EX_TARGET
6	25420744	rs2076890	G	T	100	PASS	AC=587;AF=0.117212;AN=5008;NS=2504;DP=18829;EAS_AF=0.0496;AMR_AF=0.121;AFR_AF=0.1483;EUR_AF=0.1511;SAS_AF=0.1074;AA=G|||;VT=SNP
6	25420992	rs7762757	T	A	100	PASS	AC=1862;AF=0.371805;AN=5008;NS=2504;DP=21140;EAS_AF=0.2907;AMR_AF=0.3372;AFR_AF=0.4508;EUR_AF=0.3698;SAS_AF=0.3753;AA=T|||;VT=SNP
6	25421015	rs12191318	G	A	100	PASS	AC=538;AF=0.107428;AN=5008;NS=2504;DP=21451;EAS_AF=0.1925;AMR_AF=0.0764;AFR_AF=0.031;EUR_AF=0.1312;SAS_AF=0.1207;AA=G|||;VT=SNP
6	25421182	rs7742896	C	T	100	PASS	AC=854;AF=0.170527;AN=5008;NS=2504;DP=18429;EAS_AF=0.3115;AMR_AF=0.3242;AFR_AF=0.0348;EUR_AF=0.1342;SAS_AF=0.137;AA=C|||;VT=SNP
6	25421325	rs72831248	C	T	100	PASS	AC=481;AF=0.0960463;AN=5008;NS=2504;DP=19825;EAS_AF=0.0496;AMR_AF=0.1052;AFR_AF=0.0764;EUR_AF=0.1501;SAS_AF=0.1084;AA=C|||;VT=SNP
6	25421476	rs12204817	A	G	100	PASS	AC=16;AF=0.00319489;AN=5008;NS=2504;DP=22447;EAS_AF=0;AMR_AF=0.0029;AFR_AF=0.0008;EUR_AF=0.008;SAS_AF=0.0051;AA=A|||;VT=SNP
6	25421888	rs548915350	G	A	100	PASS	AC=58;AF=0.0115815;AN=5008;NS=2504;DP=11691;EAS_AF=0.002;AMR_AF=0.0159;AFR_AF=0.003;EUR_AF=0.0219;SAS_AF=0.0194;AA=G|||;VT=SNP
6	25422353	rs11968423	C	T	100	PASS	AC=539;AF=0.107628;AN=5008;NS=2504;DP=15107;EAS_AF=0.1925;AMR_AF=0.0764;AFR_AF=0.031;EUR_AF=0.1312;SAS_AF=0.1217;AA=C|||;VT=SNP
6	25422369	rs6921589	A	C	100	PASS	AC=4339;AF=0.866414;AN=5008;NS=2504;DP=14495;EAS_AF=0.9613;AMR_AF=0.928;AFR_AF=0.7458;EUR_AF=0.8688;SAS_AF=0.8855;AA=C|||;VT=SNP
6	25422400	rs6921603	A	G	100	PASS	AC=3707;AF=0.740216;AN=5008;NS=2504;DP=14001;EAS_AF=0.7688;AMR_AF=0.8372;AFR_AF=0.6596;EUR_AF=0.7356;SAS_AF=0.7556;AA=G|||;VT=SNP
6	25422852	rs56313204	C	T	100	PASS	AC=340;AF=0.0678914;AN=5008;NS=2504;DP=16835;EAS_AF=0.0387;AMR_AF=0.0274;AFR_AF=0.0711;EUR_AF=0.0746;SAS_AF=0.1155;AA=C|||;VT=SNP
6	25422961	rs6927091	C	T	100	PASS	AC=223;AF=0.0445288;AN=5008;NS=2504;DP=17474;EAS_AF=0.0258;AMR_AF=0.0533;AFR_AF=0.0454;EUR_AF=0.0467;SAS_AF=0.0542;AA=C|||;VT=SNP
6	25423005	rs35954501	T	C	100	PASS	AC=872;AF=0.174121;AN=5008;NS=2504;DP=18388;EAS_AF=0.3115;AMR_AF=0.3242;AFR_AF=0.0439;EUR_AF=0.1322;SAS_AF=0.1452;AA=C|||;VT=SNP
6	25423088	rs6927530	G	A	100	PASS	AC=419;AF=0.0836661;AN=5008;NS=2504;DP=16816;EAS_AF=0.0377;AMR_AF=0.0836;AFR_AF=0.146;EUR_AF=0.0497;SAS_AF=0.0818;AA=G|||;VT=SNP
6	25423604	rs9348677	G	A	100	PASS	AC=850;AF=0.169728;AN=5008;NS=2504;DP=17707;EAS_AF=0.2411;AMR_AF=0.1513;AFR_AF=0.0915;EUR_AF=0.1571;SAS_AF=0.228;AA=G|||;VT=SNP
6	25423673	rs72831250	C	T	100	PASS	AC=266;AF=0.053115;AN=5008;NS=2504;DP=17993;EAS_AF=0.0347;AMR_AF=0.0303;AFR_AF=0.0023;EUR_AF=0.1004;SAS_AF=0.1084;AA=C|||;VT=SNP
6	25423733	rs12525978	A	C	100	PASS	AC=851;AF=0.169928;AN=5008;NS=2504;DP=18186;EAS_AF=0.3105;AMR_AF=0.3242;AFR_AF=0.0348;EUR_AF=0.1322;SAS_AF=0.137;AA=A|||;VT=SNP
6	25423879	rs72831251	C	T	100	PASS	AC=419;AF=0.0836661;AN=5008;NS=2504;DP=18484;EAS_AF=0.0377;AMR_AF=0.0836;AFR_AF=0.146;EUR_AF=0.0497;SAS_AF=0.0818;AA=C|||;VT=SNP
6	25424003	rs12153885	T	A	100	PASS	AC=589;AF=0.117612;AN=5008;NS=2504;DP=19551;EAS_AF=0.0496;AMR_AF=0.121;AFR_AF=0.1483;EUR_AF=0.1521;SAS_AF=0.1084;AA=T|||;VT=SNP
6	25424191	rs4632883	A	G	100	PASS	AC=4744;AF=0.947284;AN=5008;NS=2504;DP=17986;EAS_AF=1;AMR_AF=0.9625;AFR_AF=0.8623;EUR_AF=0.9443;SAS_AF=1;AA=G|||;VT=SNP
6	25424210	rs72831253	G	A	100	PASS	AC=223;AF=0.0445288;AN=5008;NS=2504;DP=17924;EAS_AF=0.0258;AMR_AF=0.0533;AFR_AF=0.0454;EUR_AF=0.0467;SAS_AF=0.0542;AA=G|||;VT=SNP
6	25424256	rs12213948	G	A	100	PASS	AC=2808;AF=0.560703;AN=5008;NS=2504;DP=18742;EAS_AF=0.4583;AMR_AF=0.4957;AFR_AF=0.6225;EUR_AF=0.5736;SAS_AF=0.6155;AA=A|||;VT=SNP
6	25424327	rs2039069	G	A	100	PASS	AC=4744;AF=0.947284;AN=5008;NS=2504;DP=19488;EAS_AF=1;AMR_AF=0.9625;AFR_AF=0.8623;EUR_AF=0.9443;SAS_AF=1;AA=A|||;VT=SNP
6	25424708	rs2039068	A	G	100	PASS	AC=851;AF=0.169928;AN=5008;NS=2504;DP=20033;EAS_AF=0.3105;AMR_AF=0.3242;AFR_AF=0.0348;EUR_AF=0.1322;SAS_AF=0.137;AA=A|||;VT=SNP
6	25425006	rs12202054	A	T	100	PASS	AC=629;AF=0.125599;AN=5008;NS=2504;DP=17976;EAS_AF=0.1964;AMR_AF=0.0908;AFR_AF=0.0772;EUR_AF=0.1372;SAS_AF=0.1309;AA=A|||;VT=SNP
6	25425256	rs72831254	T	C	100	PASS	AC=521;AF=0.104034;AN=5008;NS=2504;DP=18564;EAS_AF=0.0546;AMR_AF=0.111;AFR_AF=0.0779;EUR_AF=0.16;SAS_AF=0.1278;AA=T|||;VT=SNP
6	25425526	rs7774567	A	G	100	PASS	AC=4754;AF=0.949281;AN=5008;NS=2504;DP=17261;EAS_AF=1;AMR_AF=0.9611;AFR_AF=0.8707;EUR_AF=0.9443;SAS_AF=1;AA=G|||;VT=SNP
6	25426061	rs58657257	T	C	100	PASS	AC=579;AF=0.115615;AN=5008;NS=2504;DP=18904;EAS_AF=0.128;AMR_AF=0.0922;AFR_AF=0.0242;EUR_AF=0.1839;SAS_AF=0.1728;AA=T|||;VT=SNP
6	25426768	rs9358856	G	A	100	PASS	AC=815;AF=0.16274;AN=5008;NS=2504;DP=19093;EAS_AF=0.2331;AMR_AF=0.1484;AFR_AF=0.09;EUR_AF=0.1511;SAS_AF=0.2106;AA=A|||;VT=SNP;EX_TARGET
6	25426858	rs969645	T	G	100	PASS	AC=567;AF=0.113219;AN=5008;NS=2504;DP=18531;EAS_AF=0.1319;AMR_AF=0.0893;AFR_AF=0.0219;EUR_AF=0.1789;SAS_AF=0.1667;AA=T|||;VT=SNP
6	25427093	rs72831255	G	T	100	PASS	AC=221;AF=0.0441294;AN=5008;NS=2504;DP=17850;EAS_AF=0.0258;AMR_AF=0.0533;AFR_AF=0.0439;EUR_AF=0.0467;SAS_AF=0.0542;AA=G|||;VT=SNP
6	25427291	rs114200730	C	G	100	PASS	AC=31;AF=0.0061901;AN=5008;NS=2504;DP=15787;EAS_AF=0;AMR_AF=0.0115;AFR_AF=0;EUR_AF=0.0209;SAS_AF=0.002;AA=C|||;VT=SNP
6	25427508	rs114156841	C	T	100	PASS	AC=114;AF=0.0227636;AN=5008;NS=2504;DP=15130;EAS_AF=0;AMR_AF=0.0461;AFR_AF=0.0303;EUR_AF=0.0358;SAS_AF=0.0061;AA=C|||;VT=SNP
6	25427520	rs75162268	G	A	100	PASS	AC=38;AF=0.00758786;AN=5008;NS=2504;DP=14366;EAS_AF=0.001;AMR_AF=0.013;AFR_AF=0.0015;EUR_AF=0.0219;SAS_AF=0.0041;AA=G|||;VT=SNP
6	25427858	rs1304166	C	T	100	PASS	AC=485;AF=0.096845;AN=5008;NS=2504;DP=18697;EAS_AF=0.0546;AMR_AF=0.0965;AFR_AF=0.0779;EUR_AF=0.1352;SAS_AF=0.1268;AA=C|||;VT=SNP
6	25428700	rs62392385	C	T	100	PASS	AC=807;AF=0.161142;AN=5008;NS=2504;DP=15394;EAS_AF=0.3046;AMR_AF=0.3084;AFR_AF=0.0348;EUR_AF=0.1034;SAS_AF=0.1391;AA=c|||;VT=SNP
6	25428954	rs722086	C	T	100	PASS	AC=4261;AF=0.850839;AN=5008;NS=2504;DP=17371;EAS_AF=0.9653;AMR_AF=0.8991;AFR_AF=0.733;EUR_AF=0.8191;SAS_AF=0.8906;AA=T|||;VT=SNP
6	25429111	rs9348678	C	A	100	PASS	AC=529;AF=0.105631;AN=5008;NS=2504;DP=18571;EAS_AF=0.1984;AMR_AF=0.0749;AFR_AF=0.0151;EUR_AF=0.1312;SAS_AF=0.1278;AA=C|||;VT=SNP
6	25429762	rs6456681	T	C	100	PASS	AC=1522;AF=0.303914;AN=5008;NS=2504;DP=16666;EAS_AF=0.1885;AMR_AF=0.2493;AFR_AF=0.379;EUR_AF=0.3459;SAS_AF=0.317;AA=T|||;VT=SNP
6	25429890	rs6456682	C	G	100	PASS	AC=2648;AF=0.528754;AN=5008;NS=2504;DP=14378;EAS_AF=0.4464;AMR_AF=0.4784;AFR_AF=0.5371;EUR_AF=0.5775;SAS_AF=0.5879;AA=G|||;VT=SNP
6	25430043	rs55937051	A	G	100	PASS	AC=826;AF=0.164936;AN=5008;NS=2504;DP=11357;EAS_AF=0.2312;AMR_AF=0.1556;AFR_AF=0.0673;EUR_AF=0.1789;SAS_AF=0.2209;AA=A|||;VT=SNP
6	25430084	rs114542019	T	A	100	PASS	AC=366;AF=0.0730831;AN=5008;NS=2504;DP=9904;EAS_AF=0.0337;AMR_AF=0.0403;AFR_AF=0.0711;EUR_AF=0.1034;SAS_AF=0.1084;AA=T|||;VT=SNP
6	25430092	rs9379768	T	C	100	PASS	AC=509;AF=0.101637;AN=5008;NS=2504;DP=10326;EAS_AF=0.1984;AMR_AF=0.062;AFR_AF=0.0144;EUR_AF=0.1153;SAS_AF=0.1339;AA=T|||;VT=SNP
6	25430097	rs35154461	C	T	100	PASS	AC=31;AF=0.0061901;AN=5008;NS=2504;DP=10741;EAS_AF=0.001;AMR_AF=0.013;AFR_AF=0.0015;EUR_AF=0.0159;SAS_AF=0.0031;AA=c|||;VT=SNP
6	25430098	rs146583810	G	A	100	PASS	AC=568;AF=0.113419;AN=5008;NS=2504;DP=10734;EAS_AF=0.1319;AMR_AF=0.0893;AFR_AF=0.0219;EUR_AF=0.1799;SAS_AF=0.1667;AA=G|||;VT=SNP
6	25430149	rs2328887	T	C	100	PASS	AC=4693;AF=0.937101;AN=5008;NS=2504;DP=11861;EAS_AF=1;AMR_AF=0.9438;AFR_AF=0.851;EUR_AF=0.9235;SAS_AF=0.998;AA=C|||;VT=SNP
6	25430631	rs11966790	T	C	100	PASS	AC=529;AF=0.105631;AN=5008;NS=2504;DP=15952;EAS_AF=0.1984;AMR_AF=0.0749;AFR_AF=0.0151;EUR_AF=0.1312;SAS_AF=0.1278;AA=T|||;VT=SNP
6	25430636	rs79347595	C	A	100	PASS	AC=196;AF=0.0391374;AN=5008;NS=2504;DP=15669;EAS_AF=0.002;AMR_AF=0.0274;AFR_AF=0.0983;EUR_AF=0.0249;SAS_AF=0.0204;AA=C|||;VT=SNP
6	25430760	rs9348679	C	T	100	PASS	AC=1121;AF=0.223842;AN=5008;NS=2504;DP=16076;EAS_AF=0.2569;AMR_AF=0.2262;AFR_AF=0.1573;EUR_AF=0.2316;SAS_AF=0.2699;AA=C|||;VT=SNP
6	25430896	rs12200019	C	T	100	PASS	AC=583;AF=0.116414;AN=5008;NS=2504;DP=16143;EAS_AF=0.0556;AMR_AF=0.1095;AFR_AF=0.1445;EUR_AF=0.1352;SAS_AF=0.1268;AA=C|||;VT=SNP
6	25430912	rs12200111	G	C	100	PASS	AC=529;AF=0.105631;AN=5008;NS=2504;DP=16852;EAS_AF=0.1984;AMR_AF=0.0749;AFR_AF=0.0151;EUR_AF=0.1312;SAS_AF=0.1278;AA=G|||;VT=SNP
6	25431067	rs190572139	G	T	100	PASS	AC=18;AF=0.00359425;AN=5008;NS=2504;DP=17570;EAS_AF=0;AMR_AF=0.0014;AFR_AF=0;EUR_AF=0.0099;SAS_AF=0.0072;AA=G|||;VT=SNP
6	25431071	rs183500212	A	T	100	PASS	AC=19;AF=0.00379393;AN=5008;NS=2504;DP=17407;EAS_AF=0;AMR_AF=0.0014;AFR_AF=0.0008;EUR_AF=0.0099;SAS_AF=0.0072;AA=A|||;VT=SNP
6	25431264	rs141741943	T	G	100	PASS	AC=46;AF=0.0091853;AN=5008;NS=2504;DP=15628;EAS_AF=0.004;AMR_AF=0.013;AFR_AF=0.0023;EUR_AF=0.0219;SAS_AF=0.0082;AA=T|||;VT=SNP
6	25431350	rs59284567	G	A	100	PASS	AC=566;AF=0.113019;AN=5008;NS=2504;DP=17713;EAS_AF=0.131;AMR_AF=0.0893;AFR_AF=0.0219;EUR_AF=0.1799;SAS_AF=0.1656;AA=G|||;VT=SNP
6	25431379	rs72831261	T	C	100	PASS	AC=860;AF=0.171725;AN=5008;NS=2504;DP=17345;EAS_AF=0.2312;AMR_AF=0.1571;AFR_AF=0.0885;EUR_AF=0.1819;SAS_AF=0.2229;AA=T|||;VT=SNP
6	25431574	rs72831263	G	A	100	PASS	AC=1159;AF=0.23143;AN=5008;NS=2504;DP=18526;EAS_AF=0.2619;AMR_AF=0.232;AFR_AF=0.1589;EUR_AF=0.2386;SAS_AF=0.2904;AA=G|||;VT=SNP
6	25431665	rs11754724	C	G	100	PASS	AC=114;AF=0.0227636;AN=5008;NS=2504;DP=20470;EAS_AF=0;AMR_AF=0.0447;AFR_AF=0.0303;EUR_AF=0.0368;SAS_AF=0.0061;AA=C|||;VT=SNP
6	25431771	rs56124105	G	T	100	PASS	AC=118;AF=0.0235623;AN=5008;NS=2504;DP=20468;EAS_AF=0.002;AMR_AF=0.0202;AFR_AF=0.0446;EUR_AF=0.0239;SAS_AF=0.0194;AA=G|||;VT=SNP
6	25432530	rs55917698	A	T	100	PASS	AC=1422;AF=0.283946;AN=5008;NS=2504;DP=18022;EAS_AF=0.3641;AMR_AF=0.3847;AFR_AF=0.2496;EUR_AF=0.2038;SAS_AF=0.2587;AA=A|||;VT=SNP
6	25432656	rs56293509	T	C	100	PASS	AC=378;AF=0.0754792;AN=5008;NS=2504;DP=19338;EAS_AF=0.0347;AMR_AF=0.0403;AFR_AF=0.0794;EUR_AF=0.1034;SAS_AF=0.1084;AA=T|||;VT=SNP
6	25432769	rs12524673	C	T	100	PASS	AC=803;AF=0.160343;AN=5008;NS=2504;DP=18359;EAS_AF=0.3125;AMR_AF=0.3012;AFR_AF=0.0348;EUR_AF=0.1024;SAS_AF=0.1329;AA=C|||;VT=SNP
6	25433165	rs140098331	G	A	100	PASS	AC=24;AF=0.00479233;AN=5008;NS=2504;DP=16929;EAS_AF=0;AMR_AF=0.0058;AFR_AF=0;EUR_AF=0.0179;SAS_AF=0.002;AA=G|||;VT=SNP
6	25434243	rs12195837	C	T	100	PASS	AC=473;AF=0.0944489;AN=5008;NS=2504;DP=17448;EAS_AF=0.0516;AMR_AF=0.0865;AFR_AF=0.1354;EUR_AF=0.0666;SAS_AF=0.1176;AA=C|||;VT=SNP
6	25434304	rs9393644	G	T	100	PASS	AC=538;AF=0.107428;AN=5008;NS=2504;DP=17473;EAS_AF=0.1994;AMR_AF=0.0749;AFR_AF=0.0295;EUR_AF=0.1302;SAS_AF=0.1176;AA=G|||;VT=SNP
6	25434470	rs1028886	A	T	100	PASS	AC=1182;AF=0.236022;AN=5008;NS=2504;DP=18274;EAS_AF=0.0794;AMR_AF=0.219;AFR_AF=0.4418;EUR_AF=0.17;SAS_AF=0.1994;AA=T|||;VT=SNP
6	25434518	rs1028885	G	A	100	PASS	AC=4207;AF=0.840056;AN=5008;NS=2504;DP=18958;EAS_AF=0.874;AMR_AF=0.8718;AFR_AF=0.8654;EUR_AF=0.7664;SAS_AF=0.8241;AA=A|||;VT=SNP
6	25434832	rs9348680	A	G	100	PASS	AC=538;AF=0.107428;AN=5008;NS=2504;DP=14545;EAS_AF=0.1994;AMR_AF=0.0749;AFR_AF=0.0295;EUR_AF=0.1302;SAS_AF=0.1176;AA=A|||;VT=SNP
6	25434842	rs7760659	C	T	100	PASS	AC=474;AF=0.0946486;AN=5008;NS=2504;DP=15677;EAS_AF=0.0516;AMR_AF=0.0865;AFR_AF=0.1362;EUR_AF=0.0666;SAS_AF=0.1176;AA=C|||;VT=SNP
6	25435184	rs7761140	A	G	100	PASS	AC=1746;AF=0.348642;AN=5008;NS=2504;DP=20338;EAS_AF=0.2817;AMR_AF=0.2983;AFR_AF=0.4849;EUR_AF=0.3022;SAS_AF=0.317;AA=G|||;VT=SNP
6	25435524	rs41271809	T	C	100	PASS	AC=278;AF=0.0555112;AN=5008;NS=2504;DP=20625;EAS_AF=0.0248;AMR_AF=0.0749;AFR_AF=0.0658;EUR_AF=0.0686;SAS_AF=0.046;AA=T|||;VT=SNP
6	25435758	rs9467515	A	G	100	PASS	AC=2170;AF=0.433307;AN=5008;NS=2504;DP=15813;EAS_AF=0.3175;AMR_AF=0.4179;AFR_AF=0.525;EUR_AF=0.4215;SAS_AF=0.4519;AA=G|||;VT=SNP
6	25435872	rs57541514	G	A	100	PASS	AC=561;AF=0.112021;AN=5008;NS=2504;DP=18589;EAS_AF=0.126;AMR_AF=0.0922;AFR_AF=0.0227;EUR_AF=0.1779;SAS_AF=0.1646;AA=G|||;VT=SNP;EX_TARGET
6	25436325	rs9461170	A	G	100	PASS	AC=1177;AF=0.235024;AN=5008;NS=2504;DP=19871;EAS_AF=0.0784;AMR_AF=0.2219;AFR_AF=0.4425;EUR_AF=0.17;SAS_AF=0.1922;AA=A|||;VT=SNP
6	25436909	rs112463892	C	G	100	PASS	AC=47;AF=0.00938498;AN=5008;NS=2504;DP=19811;EAS_AF=0.001;AMR_AF=0.0058;AFR_AF=0;EUR_AF=0.0249;SAS_AF=0.0174;AA=A|||;VT=SNP
6	25436955	rs72831267	T	C	100	PASS	AC=1133;AF=0.226238;AN=5008;NS=2504;DP=20212;EAS_AF=0.2411;AMR_AF=0.2493;AFR_AF=0.1127;EUR_AF=0.3002;SAS_AF=0.272;AA=T|||;VT=SNP
6	25437270	rs9379769	A	G	100	PASS	AC=531;AF=0.10603;AN=5008;NS=2504;DP=19044;EAS_AF=0.2004;AMR_AF=0.0749;AFR_AF=0.0242;EUR_AF=0.1272;SAS_AF=0.1196;AA=A|||;VT=SNP
6	25437706	rs9467516	T	A	100	PASS	AC=1180;AF=0.235623;AN=5008;NS=2504;DP=18337;EAS_AF=0.0784;AMR_AF=0.2205;AFR_AF=0.4463;EUR_AF=0.169;SAS_AF=0.1922;AA=A|||;VT=SNP
6	25437802	rs9461171	C	T	100	PASS	AC=743;AF=0.148363;AN=5008;NS=2504;DP=17822;EAS_AF=0.0536;AMR_AF=0.1326;AFR_AF=0.2723;EUR_AF=0.0964;SAS_AF=0.1431;AA=C|||;VT=SNP
6	25437986	rs6900224	C	T	100	PASS	AC=4223;AF=0.843251;AN=5008;NS=2504;DP=22334;EAS_AF=0.874;AMR_AF=0.8732;AFR_AF=0.8691;EUR_AF=0.7664;SAS_AF=0.8344;AA=T|||;VT=SNP
6	25438047	rs9358857	T	C	100	PASS	AC=1000;AF=0.199681;AN=5008;NS=2504;DP=20751;EAS_AF=0.2411;AMR_AF=0.1974;AFR_AF=0.0832;EUR_AF=0.2565;SAS_AF=0.2577;AA=T|||;VT=SNP
6	25438421	rs9467517	C	T	100	PASS	AC=1018;AF=0.203275;AN=5008;NS=2504;DP=21381;EAS_AF=0.0784;AMR_AF=0.2061;AFR_AF=0.3381;EUR_AF=0.163;SAS_AF=0.1892;AA=C|||;VT=SNP
6	25439155	rs11751754	A	C	100	PASS	AC=831;AF=0.165935;AN=5008;NS=2504;DP=17553;EAS_AF=0.3274;AMR_AF=0.2983;AFR_AF=0.0356;EUR_AF=0.1034;SAS_AF=0.1462;AA=A|||;VT=SNP
6	25439492	rs9366624	T	C	100	PASS	AC=1029;AF=0.205471;AN=5008;NS=2504;DP=21355;EAS_AF=0.2411;AMR_AF=0.2003;AFR_AF=0.1036;EUR_AF=0.2565;SAS_AF=0.2577;AA=T|||;VT=SNP
6	25439636	rs80297954	A	G	100	PASS	AC=166;AF=0.033147;AN=5008;NS=2504;DP=22798;EAS_AF=0.005;AMR_AF=0.062;AFR_AF=0.003;EUR_AF=0.0944;SAS_AF=0.0194;AA=A|||;VT=SNP
6	25439816	rs56006415	G	A	100	PASS	AC=382;AF=0.076278;AN=5008;NS=2504;DP=21886;EAS_AF=0.0258;AMR_AF=0.049;AFR_AF=0.0825;EUR_AF=0.1054;SAS_AF=0.1094;AA=G|||;VT=SNP
6	25440478	rs55678618	G	A	100	PASS	AC=382;AF=0.076278;AN=5008;NS=2504;DP=21793;EAS_AF=0.0258;AMR_AF=0.049;AFR_AF=0.0825;EUR_AF=0.1054;SAS_AF=0.1094;AA=G|||;VT=SNP
6	25440592	rs77680150	T	G	100	PASS	AC=14;AF=0.00279553;AN=5008;NS=2504;DP=22839;EAS_AF=0;AMR_AF=0;AFR_AF=0;EUR_AF=0.0139;SAS_AF=0;AA=T|||;VT=SNP
6	25441090	rs72831270	C	T	100	PASS	AC=381;AF=0.0760783;AN=5008;NS=2504;DP=17557;EAS_AF=0.0258;AMR_AF=0.0476;AFR_AF=0.0825;EUR_AF=0.1054;SAS_AF=0.1094;AA=C|||;VT=SNP
6	25441831	rs6905021	C	G	100	PASS	AC=674;AF=0.134585;AN=5008;NS=2504;DP=13146;EAS_AF=0.0536;AMR_AF=0.1254;AFR_AF=0.2133;EUR_AF=0.0934;SAS_AF=0.1605;AA=G|||;VT=SNP
6	25441851	rs145146618	G	A	100	PASS	AC=180;AF=0.0359425;AN=5008;NS=2504;DP=13149;EAS_AF=0.004;AMR_AF=0.0663;AFR_AF=0.0318;EUR_AF=0.0656;SAS_AF=0.0225;AA=G|||;VT=SNP
6	25442464	rs1876372	G	A	100	PASS	AC=666;AF=0.132987;AN=5008;NS=2504;DP=20587;EAS_AF=0.0536;AMR_AF=0.1239;AFR_AF=0.2133;EUR_AF=0.0934;SAS_AF=0.1534;AA=G|||;VT=SNP
6	25442651	rs72831273	C	T	100	PASS	AC=381;AF=0.0760783;AN=5008;NS=2504;DP=18478;EAS_AF=0.0258;AMR_AF=0.0476;AFR_AF=0.0825;EUR_AF=0.1054;SAS_AF=0.1094;AA=C|||;VT=SNP
6	25442684	rs1876373	G	C	100	PASS	AC=667;AF=0.133187;AN=5008;NS=2504;DP=18095;EAS_AF=0.0536;AMR_AF=0.1254;AFR_AF=0.2133;EUR_AF=0.0934;SAS_AF=0.1534;AA=C|||;VT=SNP
6	25443039	rs12193510	G	A	100	PASS	AC=528;AF=0.105431;AN=5008;NS=2504;DP=17152;EAS_AF=0.1984;AMR_AF=0.0735;AFR_AF=0.028;EUR_AF=0.1243;SAS_AF=0.1176;AA=G|||;VT=SNP
6	25443268	rs141869141	C	T	100	PASS	AC=28;AF=0.00559105;AN=5008;NS=2504;DP=19363;EAS_AF=0.002;AMR_AF=0;AFR_AF=0;EUR_AF=0.0129;SAS_AF=0.0133;AA=C|||;VT=SNP
6	25443675	rs140678794	G	C	100	PASS	AC=22;AF=0.00439297;AN=5008;NS=2504;DP=18926;EAS_AF=0;AMR_AF=0.0029;AFR_AF=0;EUR_AF=0.0099;SAS_AF=0.0102;AA=G|||;VT=SNP
6	25443805	rs55998719	G	A	100	PASS	AC=383;AF=0.0764776;AN=5008;NS=2504;DP=19523;EAS_AF=0.0258;AMR_AF=0.049;AFR_AF=0.0825;EUR_AF=0.1064;SAS_AF=0.1094;AA=G|||;VT=SNP
6	25444188	rs56090310	C	T	100	PASS	AC=382;AF=0.076278;AN=5008;NS=2504;DP=17295;EAS_AF=0.0258;AMR_AF=0.0476;AFR_AF=0.0825;EUR_AF=0.1064;SAS_AF=0.1094;AA=c|||;VT=SNP
6	25444418	rs10946782	G	A	100	PASS	AC=521;AF=0.104034;AN=5008;NS=2504;DP=16924;EAS_AF=0.1984;AMR_AF=0.072;AFR_AF=0.0234;EUR_AF=0.1243;SAS_AF=0.1176;AA=G|||;VT=SNP
6	25444614	rs6918354	A	T	100	PASS	AC=4112;AF=0.821086;AN=5008;NS=2504;DP=14566;EAS_AF=0.872;AMR_AF=0.8473;AFR_AF=0.8525;EUR_AF=0.7425;SAS_AF=0.7883;AA=A|||;VT=SNP
6	25444761	rs6923082	C	T	100	PASS	AC=2363;AF=0.471845;AN=5008;NS=2504;DP=13790;EAS_AF=0.5972;AMR_AF=0.6009;AFR_AF=0.3593;EUR_AF=0.4384;SAS_AF=0.4376;AA=c|||;VT=SNP
6	25444966	rs76417859	G	A	100	PASS	AC=253;AF=0.0505192;AN=5008;NS=2504;DP=19599;EAS_AF=0.0248;AMR_AF=0.072;AFR_AF=0.0484;EUR_AF=0.0686;SAS_AF=0.046;AA=G|||;VT=SNP
6	25445302	rs9295659	C	T	100	PASS	AC=675;AF=0.134784;AN=5008;NS=2504;DP=22772;EAS_AF=0.1984;AMR_AF=0.0893;AFR_AF=0.1256;EUR_AF=0.1282;SAS_AF=0.1207;AA=c|||;VT=SNP
6	25445902	rs78354561	A	G	100	PASS	AC=530;AF=0.105831;AN=5008;NS=2504;DP=12994;EAS_AF=0.1984;AMR_AF=0.0749;AFR_AF=0.0287;EUR_AF=0.1243;SAS_AF=0.1176;AA=A|||;VT=SNP
6	25446283	rs62392388	A	G	100	PASS	AC=821;AF=0.163938;AN=5008;NS=2504;DP=18853;EAS_AF=0.3284;AMR_AF=0.304;AFR_AF=0.0356;EUR_AF=0.1014;SAS_AF=0.1329;AA=A|||;VT=SNP
6	25446308	rs9358858	G	T	100	PASS	AC=968;AF=0.193291;AN=5008;NS=2504;DP=18946;EAS_AF=0.2411;AMR_AF=0.1902;AFR_AF=0.0794;EUR_AF=0.2535;SAS_AF=0.2382;AA=G|||;VT=SNP
6	25447269	rs79415097	G	A	100	PASS	AC=164;AF=0.0327476;AN=5008;NS=2504;DP=21942;EAS_AF=0.005;AMR_AF=0.062;AFR_AF=0.003;EUR_AF=0.0934;SAS_AF=0.0184;AA=G|||;VT=SNP
6	25447517	rs72831274	C	A	100	PASS	AC=210;AF=0.0419329;AN=5008;NS=2504;DP=19500;EAS_AF=0.0248;AMR_AF=0.0663;AFR_AF=0.0219;EUR_AF=0.0646;SAS_AF=0.046;AA=C|||;VT=SNP
6	25448211	rs34936309	C	T	100	PASS	AC=524;AF=0.104633;AN=5008;NS=2504;DP=19266;EAS_AF=0.1984;AMR_AF=0.0735;AFR_AF=0.0234;EUR_AF=0.1262;SAS_AF=0.1176;AA=C|||;VT=SNP
6	25448230	rs12210086	T	A	100	PASS	AC=19;AF=0.00379393;AN=5008;NS=2504;DP=19414;EAS_AF=0.002;AMR_AF=0.0029;AFR_AF=0.0008;EUR_AF=0.0089;SAS_AF=0.0051;AA=T|||;VT=SNP
6	25449080	rs72831275	T	G	100	PASS	AC=597;AF=0.119209;AN=5008;NS=2504;DP=19197;EAS_AF=0.0258;AMR_AF=0.0692;AFR_AF=0.2171;EUR_AF=0.1133;SAS_AF=0.1247;AA=T|||;VT=SNP
6	25449269	rs4712938	T	C	100	PASS	AC=4231;AF=0.844848;AN=5008;NS=2504;DP=15241;EAS_AF=0.875;AMR_AF=0.8732;AFR_AF=0.8654;EUR_AF=0.7714;SAS_AF=0.8415;AA=C|||;VT=SNP
6	25450026	rs9295661	C	A	100	PASS	AC=4776;AF=0.953674;AN=5008;NS=2504;DP=17354;EAS_AF=1;AMR_AF=0.964;AFR_AF=0.8865;EUR_AF=0.9433;SAS_AF=1;AA=A|||;VT=SNP
6	25451279	rs78350161	C	T	100	PASS	AC=95;AF=0.0189696;AN=5008;NS=2504;DP=5931;EAS_AF=0;AMR_AF=0.0187;AFR_AF=0.0378;EUR_AF=0.0169;SAS_AF=0.0153;AA=C|||;VT=SNP
6	25451540	rs59921765	A	G	100	PASS	AC=279;AF=0.0557109;AN=5008;NS=2504;DP=14269;EAS_AF=0.0248;AMR_AF=0.0706;AFR_AF=0.0696;EUR_AF=0.0666;SAS_AF=0.047;AA=A|||;VT=SNP
6	25451748	rs114623519	T	G	100	PASS	AC=154;AF=0.0307508;AN=5008;NS=2504;DP=18849;EAS_AF=0;AMR_AF=0.0187;AFR_AF=0.0847;EUR_AF=0.0149;SAS_AF=0.0143;AA=T|||;VT=SNP
6	25452220	rs6934330	C	T	100	PASS	AC=1433;AF=0.286142;AN=5008;NS=2504;DP=8060;EAS_AF=0.1607;AMR_AF=0.304;AFR_AF=0.3638;EUR_AF=0.2704;SAS_AF=0.3139;AA=-|||;VT=SNP
6	25452650	rs6935226	C	T	100	PASS	AC=626;AF=0.125;AN=5008;NS=2504;DP=14429;EAS_AF=0.0258;AMR_AF=0.0793;AFR_AF=0.2443;EUR_AF=0.1083;SAS_AF=0.1155;AA=C|||;VT=SNP
6	25452783	rs116272812	T	C	100	PASS	AC=269;AF=0.0537141;AN=5008;NS=2504;DP=13691;EAS_AF=0.0496;AMR_AF=0.0735;AFR_AF=0.0068;EUR_AF=0.1093;SAS_AF=0.0501;AA=T|||;VT=SNP
6	25453057	rs74662487	A	G	100	PASS	AC=272;AF=0.0543131;AN=5008;NS=2504;DP=17060;EAS_AF=0.0476;AMR_AF=0.0735;AFR_AF=0.0121;EUR_AF=0.1093;SAS_AF=0.0481;AA=A|||;VT=SNP
6	25453488	rs72831278	C	A	100	PASS	AC=287;AF=0.0573083;AN=5008;NS=2504;DP=16430;EAS_AF=0.0258;AMR_AF=0.0288;AFR_AF=0.0469;EUR_AF=0.0716;SAS_AF=0.1094;AA=c|||;VT=SNP
6	25454869	rs9356977	C	A	100	PASS	AC=3691;AF=0.737021;AN=5008;NS=2504;DP=14983;EAS_AF=0.6716;AMR_AF=0.8314;AFR_AF=0.6589;EUR_AF=0.7087;SAS_AF=0.8722;AA=-|||;VT=SNP
6	25455015	rs10498725	C	T	100	PASS	AC=693;AF=0.138379;AN=5008;NS=2504;DP=17841;EAS_AF=0.0933;AMR_AF=0.147;AFR_AF=0.149;EUR_AF=0.163;SAS_AF=0.1391;AA=C|||;VT=SNP
6	25455419	rs62392389	G	A	100	PASS	AC=590;AF=0.117812;AN=5008;NS=2504;DP=20037;EAS_AF=0.248;AMR_AF=0.1369;AFR_AF=0.0401;EUR_AF=0.0765;SAS_AF=0.1176;AA=G|||;VT=SNP
6	25455534	rs77371797	A	G	100	PASS	AC=807;AF=0.161142;AN=5008;NS=2504;DP=18919;EAS_AF=0.1508;AMR_AF=0.2622;AFR_AF=0.0219;EUR_AF=0.2058;SAS_AF=0.2423;AA=A|||;VT=SNP
6	25455907	rs55728285	C	T	100	PASS	AC=288;AF=0.057508;AN=5008;NS=2504;DP=19615;EAS_AF=0.0258;AMR_AF=0.0288;AFR_AF=0.0484;EUR_AF=0.0716;SAS_AF=0.1084;AA=C|||;VT=SNP
6	25456221	rs79349325	G	A	100	PASS	AC=59;AF=0.0117812;AN=5008;NS=2504;DP=19935;EAS_AF=0.001;AMR_AF=0.0072;AFR_AF=0;EUR_AF=0.0268;SAS_AF=0.0266;AA=G|||;VT=SNP
6	25456913	rs55946641	C	T	100	PASS	AC=746;AF=0.148962;AN=5008;NS=2504;DP=19395;EAS_AF=0.0952;AMR_AF=0.1671;AFR_AF=0.146;EUR_AF=0.1859;SAS_AF=0.1575;AA=C|||;VT=SNP
6	25457251	rs6456683	C	A	100	PASS	AC=579;AF=0.115615;AN=5008;NS=2504;DP=16890;EAS_AF=0.0258;AMR_AF=0.062;AFR_AF=0.2436;EUR_AF=0.0765;SAS_AF=0.1135;AA=C|||;VT=SNP
6	25457788	rs41368745	C	T	100	PASS	AC=802;AF=0.160144;AN=5008;NS=2504;DP=20273;EAS_AF=0.1498;AMR_AF=0.2608;AFR_AF=0.0219;EUR_AF=0.2048;SAS_AF=0.2403;AA=C|||;VT=SNP
6	25458217	rs1328262	C	T	100	PASS	AC=4035;AF=0.805711;AN=5008;NS=2504;DP=18287;EAS_AF=0.6677;AMR_AF=0.8631;AFR_AF=0.8729;EUR_AF=0.7326;SAS_AF=0.8916;AA=T|||;VT=SNP
6	25459107	rs75387494	C	T	100	PASS	AC=54;AF=0.0107827;AN=5008;NS=2504;DP=18499;EAS_AF=0.006;AMR_AF=0.0173;AFR_AF=0.003;EUR_AF=0.006;SAS_AF=0.0266;AA=C|||;VT=SNP
6	25459546	rs78876292	C	T	100	PASS	AC=28;AF=0.00559105;AN=5008;NS=2504;DP=13542;EAS_AF=0.002;AMR_AF=0;AFR_AF=0;EUR_AF=0.0129;SAS_AF=0.0133;AA=c|||;VT=SNP
6	25460299	rs116024148	C	T	100	PASS	AC=18;AF=0.00359425;AN=5008;NS=2504;DP=19576;EAS_AF=0;AMR_AF=0.0072;AFR_AF=0.0015;EUR_AF=0.0089;SAS_AF=0.002;AA=C|||;VT=SNP
6	25460678	rs12525342	T	G	100	PASS	AC=805;AF=0.160743;AN=5008;NS=2504;DP=19152;EAS_AF=0.1498;AMR_AF=0.2622;AFR_AF=0.0219;EUR_AF=0.2058;SAS_AF=0.2413;AA=T|||;VT=SNP
6	25460932	rs74335029	A	C	100	PASS	AC=805;AF=0.160743;AN=5008;NS=2504;DP=21450;EAS_AF=0.1498;AMR_AF=0.2622;AFR_AF=0.0219;EUR_AF=0.2058;SAS_AF=0.2413;AA=A|||;VT=SNP
6	25461412	rs79445899	A	G	100	PASS	AC=80;AF=0.0159744;AN=5008;NS=2504;DP=22642;EAS_AF=0.0298;AMR_AF=0.0115;AFR_AF=0;EUR_AF=0.0398;SAS_AF=0.002;AA=a|||;VT=SNP
6	25461868	rs301401	A	G	100	PASS	AC=831;AF=0.165935;AN=5008;NS=2504;DP=18019;EAS_AF=0.0972;AMR_AF=0.1801;AFR_AF=0.2005;EUR_AF=0.1909;SAS_AF=0.1544;AA=A|||;VT=SNP
6	25462758	rs143292676	A	G	100	PASS	AC=64;AF=0.0127796;AN=5008;NS=2504;DP=20686;EAS_AF=0.001;AMR_AF=0.0043;AFR_AF=0;EUR_AF=0.0159;SAS_AF=0.045;AA=A|||;VT=SNP
6	25462824	rs4320355	T	C	100	PASS	AC=3887;AF=0.776158;AN=5008;NS=2504;DP=20360;EAS_AF=0.6617;AMR_AF=0.8487;AFR_AF=0.7973;EUR_AF=0.7157;SAS_AF=0.8763;AA=C|||;VT=SNP
6	25463364	rs9467521	T	C	100	PASS	AC=691;AF=0.137979;AN=5008;NS=2504;DP=16776;EAS_AF=0.1845;AMR_AF=0.17;AFR_AF=0.1089;EUR_AF=0.1113;SAS_AF=0.1339;AA=T|||;VT=SNP
6	25463367	rs114061030	T	C	100	PASS	AC=65;AF=0.0129792;AN=5008;NS=2504;DP=16842;EAS_AF=0.001;AMR_AF=0.0058;AFR_AF=0;EUR_AF=0.0159;SAS_AF=0.045;AA=T|||;VT=SNP
6	25464339	rs301398	T	C	100	PASS	AC=4413;AF=0.88119;AN=5008;NS=2504;DP=14163;EAS_AF=0.9067;AMR_AF=0.8631;AFR_AF=0.9092;EUR_AF=0.839;SAS_AF=0.8732;AA=-|||;VT=SNP
6	25464492	rs301397	T	C	100	PASS	AC=3772;AF=0.753195;AN=5008;NS=2504;DP=15418;EAS_AF=0.6577;AMR_AF=0.8444;AFR_AF=0.7224;EUR_AF=0.7097;SAS_AF=0.8732;AA=C|||;VT=SNP
6	25465335	rs116504262	A	G	100	PASS	AC=65;AF=0.0129792;AN=5008;NS=2504;DP=17759;EAS_AF=0.001;AMR_AF=0.0058;AFR_AF=0;EUR_AF=0.0159;SAS_AF=0.045;AA=A|||;VT=SNP
6	25466245	rs41271811	A	G	100	PASS	AC=499;AF=0.0996406;AN=5008;NS=2504;DP=20571;EAS_AF=0.0794;AMR_AF=0.0548;AFR_AF=0.1203;EUR_AF=0.0895;SAS_AF=0.135;AA=A|||;VT=SNP
6	25466324	rs144503707	C	T	100	PASS	AC=27;AF=0.00539137;AN=5008;NS=2504;DP=20099;EAS_AF=0.001;AMR_AF=0.0101;AFR_AF=0;EUR_AF=0.0129;SAS_AF=0.0061;AA=C|||;VT=SNP
6	25466455	rs9461177	T	C	100	PASS	AC=624;AF=0.124601;AN=5008;NS=2504;DP=18440;EAS_AF=0.1895;AMR_AF=0.1599;AFR_AF=0.0825;EUR_AF=0.0855;SAS_AF=0.1299;AA=T|||;VT=SNP
6	25466589	rs79606827	C	T	100	PASS	AC=579;AF=0.115615;AN=5008;NS=2504;DP=17720;EAS_AF=0.1915;AMR_AF=0.1369;AFR_AF=0.0832;EUR_AF=0.0676;SAS_AF=0.1155;AA=C|||;VT=SNP
6	25466648	rs72839013	G	A	100	PASS	AC=29;AF=0.00579073;AN=5008;NS=2504;DP=17957;EAS_AF=0;AMR_AF=0.0014;AFR_AF=0.0015;EUR_AF=0.0258;SAS_AF=0;AA=G|||;VT=SNP
6	25466889	rs301396	A	G	100	PASS	AC=2975;AF=0.59405;AN=5008;NS=2504;DP=17922;EAS_AF=0.5169;AMR_AF=0.6614;AFR_AF=0.6089;EUR_AF=0.5537;SAS_AF=0.6472;AA=G|||;VT=SNP
6	25466943	rs78114836	T	C	100	PASS	AC=662;AF=0.132188;AN=5008;NS=2504;DP=17650;EAS_AF=0.1895;AMR_AF=0.1614;AFR_AF=0.1089;EUR_AF=0.0855;SAS_AF=0.1319;AA=T|||;VT=SNP
6	25467261	rs1980884	A	G	100	PASS	AC=2969;AF=0.592851;AN=5008;NS=2504;DP=19215;EAS_AF=0.5119;AMR_AF=0.6614;AFR_AF=0.6089;EUR_AF=0.5527;SAS_AF=0.6472;AA=G|||;VT=SNP
6	25467522	rs912449	G	A	100	PASS	AC=616;AF=0.123003;AN=5008;NS=2504;DP=17951;EAS_AF=0.0933;AMR_AF=0.1383;AFR_AF=0.1006;EUR_AF=0.164;SAS_AF=0.1309;AA=G|||;VT=SNP
6	25467970	rs1752776	T	C	100	PASS	AC=2967;AF=0.592452;AN=5008;NS=2504;DP=18847;EAS_AF=0.5119;AMR_AF=0.6614;AFR_AF=0.6089;EUR_AF=0.5527;SAS_AF=0.6452;AA=C|||;VT=SNP
6	25468825	rs2769703	G	A	100	PASS	AC=4073;AF=0.813299;AN=5008;NS=2504;DP=16905;EAS_AF=0.6558;AMR_AF=0.8818;AFR_AF=0.8759;EUR_AF=0.7555;SAS_AF=0.9018;AA=A|||;VT=SNP
6	25469120	rs74525527	G	A	100	PASS	AC=589;AF=0.117612;AN=5008;NS=2504;DP=19320;EAS_AF=0.1825;AMR_AF=0.1354;AFR_AF=0.1082;EUR_AF=0.0616;SAS_AF=0.1084;AA=G|||;VT=SNP
6	25469331	rs16890640	T	A	100	PASS	AC=909;AF=0.18151;AN=5008;NS=2504;DP=20136;EAS_AF=0.1548;AMR_AF=0.2781;AFR_AF=0.0802;EUR_AF=0.2117;SAS_AF=0.2464;AA=T|||;VT=SNP
6	25469662	rs399930	G	A	100	PASS	AC=2891;AF=0.577276;AN=5008;NS=2504;DP=21544;EAS_AF=0.5089;AMR_AF=0.6282;AFR_AF=0.5726;EUR_AF=0.5517;SAS_AF=0.6442;AA=A|||;VT=SNP
6	25470247	rs4712942	T	C	100	PASS	AC=810;AF=0.161741;AN=5008;NS=2504;DP=15404;EAS_AF=0.1508;AMR_AF=0.2637;AFR_AF=0.0227;EUR_AF=0.2048;SAS_AF=0.2444;AA=T|||;VT=SNP
6	25470560	rs2038746	G	A	100	PASS	AC=48;AF=0.00958466;AN=5008;NS=2504;DP=16955;EAS_AF=0.002;AMR_AF=0.0159;AFR_AF=0.0008;EUR_AF=0.0278;SAS_AF=0.0061;AA=G|||;VT=SNP
6	25471772	rs115413613	T	C	100	PASS	AC=65;AF=0.0129792;AN=5008;NS=2504;DP=18801;EAS_AF=0.001;AMR_AF=0.0058;AFR_AF=0;EUR_AF=0.0159;SAS_AF=0.045;AA=T|||;VT=SNP
6	25472035	rs115916396	G	A	100	PASS	AC=58;AF=0.0115815;AN=5008;NS=2504;DP=18405;EAS_AF=0.002;AMR_AF=0.0202;AFR_AF=0.0008;EUR_AF=0.0229;SAS_AF=0.0184;AA=G|||;VT=SNP
6	25472490	rs41271813	A	G	100	PASS	AC=813;AF=0.16234;AN=5008;NS=2504;DP=15855;EAS_AF=0.1508;AMR_AF=0.2651;AFR_AF=0.0242;EUR_AF=0.2048;SAS_AF=0.2444;AA=A|||;VT=SNP
6	25472737	rs41271815	C	T	100	PASS	AC=320;AF=0.0638978;AN=5008;NS=2504;DP=16628;EAS_AF=0.0764;AMR_AF=0.0245;AFR_AF=0.0061;EUR_AF=0.0865;SAS_AF=0.1339;AA=C|||;VT=SNP;EX_TARGET
6	25472787	rs9393646	G	A	100	PASS	AC=714;AF=0.142572;AN=5008;NS=2504;DP=16204;EAS_AF=0.1448;AMR_AF=0.1614;AFR_AF=0.0582;EUR_AF=0.1561;SAS_AF=0.227;AA=G|||;VT=SNP
6	25473064	rs435596	A	G	100	PASS	AC=2011;AF=0.401558;AN=5008;NS=2504;DP=20086;EAS_AF=0.4901;AMR_AF=0.3228;AFR_AF=0.3744;EUR_AF=0.4483;SAS_AF=0.3548;AA=A|||;VT=SNP
6	25473377	rs115405717	C	T	100	PASS	AC=43;AF=0.00858626;AN=5008;NS=2504;DP=19216;EAS_AF=0.002;AMR_AF=0.0014;AFR_AF=0;EUR_AF=0.0239;SAS_AF=0.0164;AA=C|||;VT=SNP
6	25473413	rs384340	A	G	100	PASS	AC=1973;AF=0.39397;AN=5008;NS=2504;DP=19164;EAS_AF=0.3542;AMR_AF=0.3732;AFR_AF=0.475;EUR_AF=0.34;SAS_AF=0.3957;AA=A|||;VT=SNP
6	25473784	rs74760108	A	G	100	PASS	AC=655;AF=0.130791;AN=5008;NS=2504;DP=17373;EAS_AF=0.1448;AMR_AF=0.1585;AFR_AF=0.0159;EUR_AF=0.1551;SAS_AF=0.227;AA=A|||;VT=SNP
6	25474068	rs115547265	G	T	100	PASS	AC=44;AF=0.00878594;AN=5008;NS=2504;DP=17483;EAS_AF=0.006;AMR_AF=0.0058;AFR_AF=0.0023;EUR_AF=0.006;SAS_AF=0.0256;AA=G|||;VT=SNP
6	25475131	rs463121	T	C	100	PASS	AC=2999;AF=0.598842;AN=5008;NS=2504;DP=18889;EAS_AF=0.5099;AMR_AF=0.6787;AFR_AF=0.6256;EUR_AF=0.5517;SAS_AF=0.6462;AA=C|||;VT=SNP
6	25475373	rs62392392	C	T	100	PASS	AC=81;AF=0.0161741;AN=5008;NS=2504;DP=19064;EAS_AF=0.0476;AMR_AF=0.0159;AFR_AF=0.0008;EUR_AF=0.0159;SAS_AF=0.0051;AA=C|||;VT=SNP
6	25475429	rs11753635	C	T	100	PASS	AC=619;AF=0.123602;AN=5008;NS=2504;DP=18212;EAS_AF=0.1835;AMR_AF=0.1542;AFR_AF=0.09;EUR_AF=0.0845;SAS_AF=0.1258;AA=C|||;VT=SNP
6	25475527	rs62392393	G	C	100	PASS	AC=81;AF=0.0161741;AN=5008;NS=2504;DP=16044;EAS_AF=0.0476;AMR_AF=0.0159;AFR_AF=0.0008;EUR_AF=0.0149;SAS_AF=0.0061;AA=G|||;VT=SNP
6	25475790	rs73734011	A	G	100	PASS	AC=912;AF=0.182109;AN=5008;NS=2504;DP=19073;EAS_AF=0.1558;AMR_AF=0.2767;AFR_AF=0.0817;EUR_AF=0.2107;SAS_AF=0.2485;AA=A|||;VT=SNP
6	25475825	rs396554	C	T	100	PASS	AC=626;AF=0.125;AN=5008;NS=2504;DP=19712;EAS_AF=0.0933;AMR_AF=0.1383;AFR_AF=0.1089;EUR_AF=0.163;SAS_AF=0.1309;AA=C|||;VT=SNP
6	25475826	rs451413	G	A	100	PASS	AC=627;AF=0.1252;AN=5008;NS=2504;DP=19673;EAS_AF=0.0933;AMR_AF=0.1383;AFR_AF=0.1089;EUR_AF=0.164;SAS_AF=0.1309;AA=G|||;VT=SNP
6	25475989	rs395935	C	A	100	PASS	AC=624;AF=0.124601;AN=5008;NS=2504;DP=19029;EAS_AF=0.0933;AMR_AF=0.1369;AFR_AF=0.1074;EUR_AF=0.164;SAS_AF=0.1309;AA=C|||;VT=SNP
6	25476250	rs80123984	G	A	100	PASS	AC=716;AF=0.142971;AN=5008;NS=2504;DP=20794;EAS_AF=0.1448;AMR_AF=0.1614;AFR_AF=0.0582;EUR_AF=0.1581;SAS_AF=0.227;AA=G|||;VT=SNP
6	25476552	rs72839015	C	A	100	PASS	AC=627;AF=0.1252;AN=5008;NS=2504;DP=19450;EAS_AF=0.0933;AMR_AF=0.1383;AFR_AF=0.1089;EUR_AF=0.164;SAS_AF=0.1309;AA=C|||;VT=SNP
6	25476646	rs6910405	T	C	100	PASS	AC=2927;AF=0.584465;AN=5008;NS=2504;DP=18793;EAS_AF=0.5079;AMR_AF=0.6571;AFR_AF=0.5855;EUR_AF=0.5497;SAS_AF=0.6462;AA=C|||;VT=SNP
6	25476718	rs11756844	T	C	100	PASS	AC=1286;AF=0.256789;AN=5008;NS=2504;DP=18793;EAS_AF=0.2768;AMR_AF=0.3012;AFR_AF=0.2239;EUR_AF=0.2485;SAS_AF=0.2577;AA=T|||;VT=SNP
6	25477129	rs139984975	C	G	100	PASS	AC=657;AF=0.13119;AN=5008;NS=2504;DP=1724;EAS_AF=0.1448;AMR_AF=0.1585;AFR_AF=0.0159;EUR_AF=0.1571;SAS_AF=0.227;AA=C|||;VT=SNP
6	25477307	rs113147878	T	C	100	PASS	AC=491;AF=0.0980431;AN=5008;NS=2504;DP=14278;EAS_AF=0.0774;AMR_AF=0.0533;AFR_AF=0.1165;EUR_AF=0.0895;SAS_AF=0.135;AA=T|||;VT=SNP
6	25477982	rs72839017	A	G	100	PASS	AC=11;AF=0.00219649;AN=5008;NS=2504;DP=20257;EAS_AF=0;AMR_AF=0.0043;AFR_AF=0.003;EUR_AF=0.004;SAS_AF=0;AA=A|||;VT=SNP
6	25477989	rs80023057	T	C	100	PASS	AC=808;AF=0.161342;AN=5008;NS=2504;DP=20619;EAS_AF=0.1508;AMR_AF=0.2622;AFR_AF=0.0227;EUR_AF=0.2038;SAS_AF=0.2444;AA=T|||;VT=SNP
6	25478541	rs35330592	C	T	100	PASS	AC=810;AF=0.161741;AN=5008;NS=2504;DP=16839;EAS_AF=0.1508;AMR_AF=0.2622;AFR_AF=0.0227;EUR_AF=0.2048;SAS_AF=0.2454;AA=C|||;VT=SNP
6	25478611	rs419563	G	A	100	PASS	AC=3200;AF=0.638978;AN=5008;NS=2504;DP=17365;EAS_AF=0.5228;AMR_AF=0.7147;AFR_AF=0.6566;EUR_AF=0.6243;SAS_AF=0.6963;AA=A|||;VT=SNP
6	25479799	rs396050	T	C	100	PASS	AC=4082;AF=0.815096;AN=5008;NS=2504;DP=14996;EAS_AF=0.6597;AMR_AF=0.8862;AFR_AF=0.879;EUR_AF=0.7535;SAS_AF=0.9018;AA=C|||;VT=SNP
6	25480199	rs73734013	A	T	100	PASS	AC=816;AF=0.162939;AN=5008;NS=2504;DP=14516;EAS_AF=0.1587;AMR_AF=0.2637;AFR_AF=0.0227;EUR_AF=0.2028;SAS_AF=0.2444;AA=A|||;VT=SNP
6	25480328	rs34991172	T	G	100	PASS	AC=71;AF=0.0141773;AN=5008;NS=2504;DP=14545;EAS_AF=0;AMR_AF=0.0216;AFR_AF=0.0045;EUR_AF=0.0497;SAS_AF=0;AA=T|||;VT=SNP
6	25480367	rs59703029	G	A	100	PASS	AC=1420;AF=0.283546;AN=5008;NS=2504;DP=14641;EAS_AF=0.2371;AMR_AF=0.33;AFR_AF=0.2194;EUR_AF=0.2893;SAS_AF=0.3793;AA=A|||;VT=SNP
6	25481231	rs9467524	T	G	100	PASS	AC=698;AF=0.139377;AN=5008;NS=2504;DP=13399;EAS_AF=0.2133;AMR_AF=0.1671;AFR_AF=0.0893;EUR_AF=0.1233;SAS_AF=0.1278;AA=T|||;VT=SNP
6	25481991	rs10498726	G	A	100	PASS	AC=815;AF=0.16274;AN=5008;NS=2504;DP=18847;EAS_AF=0.1548;AMR_AF=0.2622;AFR_AF=0.0227;EUR_AF=0.2028;SAS_AF=0.2485;AA=G|||;VT=SNP
6	25482676	rs7454031	A	G	100	PASS	AC=818;AF=0.163339;AN=5008;NS=2504;DP=15005;EAS_AF=0.1548;AMR_AF=0.2637;AFR_AF=0.0242;EUR_AF=0.2028;SAS_AF=0.2485;AA=A|||;VT=SNP
6	25483400	rs57684842	C	T	100	PASS	AC=497;AF=0.0992412;AN=5008;NS=2504;DP=18681;EAS_AF=0.0813;AMR_AF=0.0476;AFR_AF=0.1135;EUR_AF=0.0865;SAS_AF=0.1483;AA=C|||;VT=SNP
6	25483996	rs140654651	T	C	100	PASS	AC=53;AF=0.0105831;AN=5008;NS=2504;DP=14113;EAS_AF=0;AMR_AF=0.0187;AFR_AF=0.0008;EUR_AF=0.0219;SAS_AF=0.0174;AA=T|||;VT=SNP
6	25484295	rs4712943	T	G	100	PASS	AC=817;AF=0.163139;AN=5008;NS=2504;DP=19227;EAS_AF=0.1548;AMR_AF=0.2651;AFR_AF=0.0227;EUR_AF=0.2028;SAS_AF=0.2485;AA=T|||;VT=SNP
6	25485838	rs9379770	T	G	100	PASS	AC=698;AF=0.139377;AN=5008;NS=2504;DP=14023;EAS_AF=0.2956;AMR_AF=0.1499;AFR_AF=0.0234;EUR_AF=0.1213;SAS_AF=0.1462;AA=T|||;VT=SNP
6	25486014	rs13217797	T	C	100	PASS	AC=938;AF=0.1873;AN=5008;NS=2504;DP=17807;EAS_AF=0.3085;AMR_AF=0.1282;AFR_AF=0.1051;EUR_AF=0.2475;SAS_AF=0.1534;AA=T|||;VT=SNP
6	25486154	rs10498727	C	T	100	PASS	AC=551;AF=0.110024;AN=5008;NS=2504;DP=13328;EAS_AF=0.124;AMR_AF=0.183;AFR_AF=0.0174;EUR_AF=0.1551;SAS_AF=0.1227;AA=T|||;VT=SNP
6	25486533	rs143698905	A	G	100	PASS	AC=202;AF=0.0403355;AN=5008;NS=2504;DP=17929;EAS_AF=0.0466;AMR_AF=0.0058;AFR_AF=0.0008;EUR_AF=0.0219;SAS_AF=0.1309;AA=A|||;VT=SNP
6	25486626	rs301395	C	A	100	PASS	AC=2915;AF=0.582069;AN=5008;NS=2504;DP=17914;EAS_AF=0.628;AMR_AF=0.5288;AFR_AF=0.5908;EUR_AF=0.6252;SAS_AF=0.5164;AA=A|||;VT=SNP
6	25486800	rs9295663	T	C	100	PASS	AC=917;AF=0.183107;AN=5008;NS=2504;DP=19352;EAS_AF=0.2956;AMR_AF=0.121;AFR_AF=0.1203;EUR_AF=0.2445;SAS_AF=0.1329;AA=T|||;VT=SNP
6	25487525	rs16890653	T	C	100	PASS	AC=985;AF=0.196685;AN=5008;NS=2504;DP=15003;EAS_AF=0.2788;AMR_AF=0.183;AFR_AF=0.1921;EUR_AF=0.1312;SAS_AF=0.1953;AA=T|||;VT=SNP
6	25488265	rs4712944	C	A	100	PASS	AC=2202;AF=0.439696;AN=5008;NS=2504;DP=20089;EAS_AF=0.4435;AMR_AF=0.5014;AFR_AF=0.4281;EUR_AF=0.3767;SAS_AF=0.4724;AA=A|||;VT=SNP
6	25488583	rs2274089	C	T	100	PASS	AC=162;AF=0.0323482;AN=5008;NS=2504;DP=22543;EAS_AF=0.0288;AMR_AF=0.0519;AFR_AF=0.0038;EUR_AF=0.0765;SAS_AF=0.0153;AA=C|||;VT=SNP
6	25489184	rs150467106	G	A	100	PASS	AC=40;AF=0.00798722;AN=5008;NS=2504;DP=17541;EAS_AF=0.001;AMR_AF=0.0115;AFR_AF=0.0008;EUR_AF=0.0258;SAS_AF=0.0041;AA=G|||;VT=SNP
6	25490089	rs301394	C	T	100	PASS	AC=2931;AF=0.585264;AN=5008;NS=2504;DP=18165;EAS_AF=0.627;AMR_AF=0.5331;AFR_AF=0.5923;EUR_AF=0.6372;SAS_AF=0.5164;AA=T|||;VT=SNP
6	25491007	rs77110127	A	G	100	PASS	AC=258;AF=0.0515176;AN=5008;NS=2504;DP=13133;EAS_AF=0.0466;AMR_AF=0.0101;AFR_AF=0.0507;EUR_AF=0.0199;SAS_AF=0.1196;AA=A|||;VT=SNP
6	25491807	rs12528639	C	G	100	PASS	AC=2108;AF=0.420927;AN=5008;NS=2504;DP=16422;EAS_AF=0.4454;AMR_AF=0.4899;AFR_AF=0.3631;EUR_AF=0.3658;SAS_AF=0.4816;AA=G|||;VT=SNP
6	25492296	rs1034051	C	T	100	PASS	AC=4774;AF=0.953275;AN=5008;NS=2504;DP=17696;EAS_AF=1;AMR_AF=0.9741;AFR_AF=0.8737;EUR_AF=0.9662;SAS_AF=0.9847;AA=T|||;VT=SNP
6	25492364	rs1034050	A	G	100	PASS	AC=3090;AF=0.617013;AN=5008;NS=2504;DP=18596;EAS_AF=0.6319;AMR_AF=0.5403;AFR_AF=0.702;EUR_AF=0.6372;SAS_AF=0.5204;AA=G|||;VT=SNP
6	25493238	rs17318575	C	G	100	PASS	AC=163;AF=0.0325479;AN=5008;NS=2504;DP=15383;EAS_AF=0.0298;AMR_AF=0.0519;AFR_AF=0.0038;EUR_AF=0.0765;SAS_AF=0.0153;AA=G|||;VT=SNP
6	25494110	rs9467527	T	C	100	PASS	AC=615;AF=0.122804;AN=5008;NS=2504;DP=14517;EAS_AF=0.126;AMR_AF=0.1974;AFR_AF=0.0545;EUR_AF=0.1581;SAS_AF=0.1227;AA=T|||;VT=SNP
6	25494118	rs79663265	C	T	100	PASS	AC=276;AF=0.0551118;AN=5008;NS=2504;DP=14323;EAS_AF=0.0536;AMR_AF=0.0101;AFR_AF=0.0507;EUR_AF=0.0199;SAS_AF=0.1309;AA=C|||;VT=SNP
6	25494503	rs12526321	A	G	100	PASS	AC=726;AF=0.144968;AN=5008;NS=2504;DP=13917;EAS_AF=0.0942;AMR_AF=0.2277;AFR_AF=0.0106;EUR_AF=0.1928;SAS_AF=0.271;AA=A|||;VT=SNP
6	25494666	rs17252870	G	T	100	PASS	AC=717;AF=0.143171;AN=5008;NS=2504;DP=17775;EAS_AF=0.0903;AMR_AF=0.2277;AFR_AF=0.0106;EUR_AF=0.1928;SAS_AF=0.2658;AA=G|||;VT=SNP
6	25494796	rs9393647	G	A	100	PASS	AC=714;AF=0.142572;AN=5008;NS=2504;DP=21495;EAS_AF=0.2708;AMR_AF=0.1556;AFR_AF=0.0234;EUR_AF=0.1272;SAS_AF=0.1779;AA=G|||;VT=SNP
6	25494956	rs410234	G	C	100	PASS	AC=1471;AF=0.29373;AN=5008;NS=2504;DP=20014;EAS_AF=0.2272;AMR_AF=0.3055;AFR_AF=0.2708;EUR_AF=0.2972;SAS_AF=0.3814;AA=G|||;VT=SNP
6	25495218	rs447724	C	T	100	PASS	AC=3653;AF=0.729433;AN=5008;NS=2504;DP=19571;EAS_AF=0.9058;AMR_AF=0.6888;AFR_AF=0.6082;EUR_AF=0.7624;SAS_AF=0.7065;AA=T|||;VT=SNP
6	25496657	rs13192826	G	A	100	PASS	AC=487;AF=0.0972444;AN=5008;NS=2504;DP=13075;EAS_AF=0.1161;AMR_AF=0.1282;AFR_AF=0.0522;EUR_AF=0.1362;SAS_AF=0.0767;AA=G|||;VT=SNP
6	25497896	rs115103442	C	T	100	PASS	AC=145;AF=0.0289537;AN=5008;NS=2504;DP=19204;EAS_AF=0.003;AMR_AF=0.0591;AFR_AF=0.0182;EUR_AF=0.0398;SAS_AF=0.0378;AA=c|||;VT=SNP
6	25499841	rs115376563	C	T	100	PASS	AC=41;AF=0.0081869;AN=5008;NS=2504;DP=19502;EAS_AF=0.001;AMR_AF=0.0115;AFR_AF=0.0008;EUR_AF=0.0268;SAS_AF=0.0041;AA=C|||;VT=SNP
6	25499895	rs7760799	C	T	100	PASS	AC=728;AF=0.145367;AN=5008;NS=2504;DP=19050;EAS_AF=0.2857;AMR_AF=0.1556;AFR_AF=0.0234;EUR_AF=0.1262;SAS_AF=0.1779;AA=C|||;VT=SNP
6	25500709	rs301393	T	G	100	PASS	AC=3861;AF=0.770966;AN=5008;NS=2504;DP=14420;EAS_AF=0.9067;AMR_AF=0.7161;AFR_AF=0.7035;EUR_AF=0.7932;SAS_AF=0.7382;AA=G|||;VT=SNP
6	25500993	rs115975471	A	T	100	PASS	AC=740;AF=0.147764;AN=5008;NS=2504;DP=12375;EAS_AF=0.2976;AMR_AF=0.1556;AFR_AF=0.0242;EUR_AF=0.1262;SAS_AF=0.1769;AA=A|||;VT=SNP
6	25500995	rs34838201	T	A	100	PASS	AC=624;AF=0.124601;AN=5008;NS=2504;DP=12296;EAS_AF=0.127;AMR_AF=0.1988;AFR_AF=0.0582;EUR_AF=0.1581;SAS_AF=0.1247;AA=T|||;VT=SNP
6	25501030	rs1886251	T	C	100	PASS	AC=2437;AF=0.486621;AN=5008;NS=2504;DP=11993;EAS_AF=0.4673;AMR_AF=0.4986;AFR_AF=0.6256;EUR_AF=0.3429;SAS_AF=0.4581;AA=C|||;VT=SNP
6	25501260	rs2762354	A	T	100	PASS	AC=1699;AF=0.339257;AN=5008;NS=2504;DP=15008;EAS_AF=0.2579;AMR_AF=0.3775;AFR_AF=0.2769;EUR_AF=0.4036;SAS_AF=0.4141;AA=G|||;VT=SNP
6	25503598	rs72839025	A	G	100	PASS	AC=1114;AF=0.222444;AN=5008;NS=2504;DP=20348;EAS_AF=0.0913;AMR_AF=0.2867;AFR_AF=0.2746;EUR_AF=0.2028;SAS_AF=0.2618;AA=A|||;VT=SNP
6	25503735	rs17253044	C	T	100	PASS	AC=883;AF=0.176318;AN=5008;NS=2504;DP=18393;EAS_AF=0.0913;AMR_AF=0.2579;AFR_AF=0.1248;EUR_AF=0.1958;SAS_AF=0.2556;AA=C|||;VT=SNP
6	25503851	rs9358859	T	C	100	PASS	AC=761;AF=0.151957;AN=5008;NS=2504;DP=17952;EAS_AF=0.3016;AMR_AF=0.1556;AFR_AF=0.0234;EUR_AF=0.1282;SAS_AF=0.1933;AA=T|||;VT=SNP
6	25504357	rs7754961	G	T	100	PASS	AC=2753;AF=0.54972;AN=5008;NS=2504;DP=14959;EAS_AF=0.6071;AMR_AF=0.513;AFR_AF=0.4758;EUR_AF=0.6342;SAS_AF=0.5297;AA=T|||;VT=SNP
6	25504562	rs407934	C	T	100	PASS	AC=1402;AF=0.279952;AN=5008;NS=2504;DP=15777;EAS_AF=0.2073;AMR_AF=0.3501;AFR_AF=0.2421;EUR_AF=0.3549;SAS_AF=0.2791;AA=C|||;VT=SNP
6	25504621	rs141747454	G	A	100	PASS	AC=191;AF=0.038139;AN=5008;NS=2504;DP=16245;EAS_AF=0.0427;AMR_AF=0.0058;AFR_AF=0.0045;EUR_AF=0.0199;SAS_AF=0.1207;AA=G|||;VT=SNP
6	25504649	rs374087	G	T	100	PASS	AC=2431;AF=0.485423;AN=5008;NS=2504;DP=15988;EAS_AF=0.244;AMR_AF=0.6182;AFR_AF=0.4849;EUR_AF=0.5775;SAS_AF=0.546;AA=T|||;VT=SNP
6	25504877	rs12525553	C	T	100	PASS	AC=2469;AF=0.493011;AN=5008;NS=2504;DP=18936;EAS_AF=0.4613;AMR_AF=0.5519;AFR_AF=0.3548;EUR_AF=0.5825;SAS_AF=0.5787;AA=T|||;VT=SNP
6	25505443	rs443641	G	A	100	PASS	AC=774;AF=0.154553;AN=5008;NS=2504;DP=18441;EAS_AF=0.0446;AMR_AF=0.1455;AFR_AF=0.2337;EUR_AF=0.166;SAS_AF=0.1554;AA=G|||;VT=SNP
6	25505617	rs6924266	C	T	100	PASS	AC=2467;AF=0.492612;AN=5008;NS=2504;DP=20124;EAS_AF=0.2401;AMR_AF=0.6066;AFR_AF=0.4599;EUR_AF=0.5934;SAS_AF=0.6125;AA=T|||;VT=SNP
6	25505703	rs4711085	C	T	100	PASS	AC=895;AF=0.178714;AN=5008;NS=2504;DP=18360;EAS_AF=0.1687;AMR_AF=0.2493;AFR_AF=0.1233;EUR_AF=0.1829;SAS_AF=0.2096;AA=C|||;VT=SNP
6	25505765	rs112510056	G	A	100	PASS	AC=650;AF=0.129792;AN=5008;NS=2504;DP=18638;EAS_AF=0.0942;AMR_AF=0.2248;AFR_AF=0.0106;EUR_AF=0.1819;SAS_AF=0.2065;AA=G|||;VT=SNP
6	25506072	rs1747568	T	G	100	PASS	AC=1918;AF=0.382987;AN=5008;NS=2504;DP=19778;EAS_AF=0.1488;AMR_AF=0.3948;AFR_AF=0.5106;EUR_AF=0.4205;SAS_AF=0.4049;AA=T|||;VT=SNP
6	25506158	rs12199135	G	A	100	PASS	AC=1918;AF=0.382987;AN=5008;NS=2504;DP=18635;EAS_AF=0.1488;AMR_AF=0.3948;AFR_AF=0.5106;EUR_AF=0.4205;SAS_AF=0.4049;AA=G|||;VT=SNP
6	25506314	rs2762356	G	T	100	PASS	AC=1918;AF=0.382987;AN=5008;NS=2504;DP=21664;EAS_AF=0.1488;AMR_AF=0.3948;AFR_AF=0.5106;EUR_AF=0.4205;SAS_AF=0.4049;AA=T|||;VT=SNP
6	25506398	rs2762357	C	T	100	PASS	AC=1213;AF=0.242212;AN=5008;NS=2504;DP=24344;EAS_AF=0.0903;AMR_AF=0.1844;AFR_AF=0.4039;EUR_AF=0.1948;SAS_AF=0.2699;AA=C|||;VT=SNP
6	25506415	rs62392334	A	G	100	PASS	AC=925;AF=0.184704;AN=5008;NS=2504;DP=24059;EAS_AF=0.1022;AMR_AF=0.2219;AFR_AF=0.1309;EUR_AF=0.2495;SAS_AF=0.2495;AA=A|||;VT=SNP
6	25506510	rs148554068	C	T	100	PASS	AC=58;AF=0.0115815;AN=5008;NS=2504;DP=22291;EAS_AF=0;AMR_AF=0.0202;AFR_AF=0;EUR_AF=0.0288;SAS_AF=0.0153;AA=C|||;VT=SNP
6	25506555	rs4097269	G	A	100	PASS	AC=1918;AF=0.382987;AN=5008;NS=2504;DP=21025;EAS_AF=0.1488;AMR_AF=0.3948;AFR_AF=0.5106;EUR_AF=0.4205;SAS_AF=0.4049;AA=A|||;VT=SNP
6	25506803	rs1924471	G	A	100	PASS	AC=1918;AF=0.382987;AN=5008;NS=2504;DP=18479;EAS_AF=0.1488;AMR_AF=0.3948;AFR_AF=0.5106;EUR_AF=0.4205;SAS_AF=0.4049;AA=A|||;VT=SNP
6	25506972	rs431039	A	T	100	PASS	AC=1920;AF=0.383387;AN=5008;NS=2504;DP=13830;EAS_AF=0.1498;AMR_AF=0.3948;AFR_AF=0.5113;EUR_AF=0.4205;SAS_AF=0.4049;AA=A|||;VT=SNP
6	25507009	rs2093825	C	T	100	PASS	AC=1918;AF=0.382987;AN=5008;NS=2504;DP=14926;EAS_AF=0.1488;AMR_AF=0.3948;AFR_AF=0.5106;EUR_AF=0.4205;SAS_AF=0.4049;AA=T|||;VT=SNP
6	25507260	rs450681	C	A	100	PASS	AC=1918;AF=0.382987;AN=5008;NS=2504;DP=16103;EAS_AF=0.1488;AMR_AF=0.3948;AFR_AF=0.5106;EUR_AF=0.4205;SAS_AF=0.4049;AA=A|||;VT=SNP
6	25507440	rs67245361	G	A	100	PASS	AC=1918;AF=0.382987;AN=5008;NS=2504;DP=16911;EAS_AF=0.1488;AMR_AF=0.3948;AFR_AF=0.5106;EUR_AF=0.4205;SAS_AF=0.4049;AA=A|||;VT=SNP
6	25507500	rs403453	T	C	100	PASS	AC=1918;AF=0.382987;AN=5008;NS=2504;DP=16555;EAS_AF=0.1488;AMR_AF=0.3948;AFR_AF=0.5106;EUR_AF=0.4205;SAS_AF=0.4049;AA=C|||;VT=SNP
6	25507584	rs2476824	G	A	100	PASS	AC=1918;AF=0.382987;AN=5008;NS=2504;DP=15096;EAS_AF=0.1488;AMR_AF=0.3948;AFR_AF=0.5106;EUR_AF=0.4205;SAS_AF=0.4049;AA=G|||;VT=SNP
6	25507610	rs188310469	T	C	100	PASS	AC=179;AF=0.0357428;AN=5008;NS=2504;DP=15002;EAS_AF=0.0437;AMR_AF=0.0058;AFR_AF=0.0015;EUR_AF=0.0209;SAS_AF=0.1104;AA=T|||;VT=SNP
6	25507618	rs146774678	G	A	100	PASS	AC=179;AF=0.0357428;AN=5008;NS=2504;DP=15121;EAS_AF=0.0437;AMR_AF=0.0058;AFR_AF=0.0015;EUR_AF=0.0209;SAS_AF=0.1104;AA=G|||;VT=SNP
6	25507624	rs2769701	A	G	100	PASS	AC=1811;AF=0.361621;AN=5008;NS=2504;DP=15136;EAS_AF=0.1478;AMR_AF=0.3833;AFR_AF=0.4402;EUR_AF=0.4155;SAS_AF=0.4049;AA=A|||;VT=SNP
6	25507639	rs35033684	T	G	100	PASS	AC=925;AF=0.184704;AN=5008;NS=2504;DP=15376;EAS_AF=0.1022;AMR_AF=0.2219;AFR_AF=0.1309;EUR_AF=0.2495;SAS_AF=0.2495;AA=T|||;VT=SNP
6	25507764	rs421502	G	A	100	PASS	AC=1918;AF=0.382987;AN=5008;NS=2504;DP=15421;EAS_AF=0.1488;AMR_AF=0.3948;AFR_AF=0.5106;EUR_AF=0.4205;SAS_AF=0.4049;AA=A|||;VT=SNP
6	25507784	rs376290	T	A	100	PASS	AC=1919;AF=0.383187;AN=5008;NS=2504;DP=15583;EAS_AF=0.1488;AMR_AF=0.3948;AFR_AF=0.5113;EUR_AF=0.4205;SAS_AF=0.4049;AA=T|||;VT=SNP
6	25507798	rs412384	G	A	100	PASS	AC=1918;AF=0.382987;AN=5008;NS=2504;DP=15504;EAS_AF=0.1488;AMR_AF=0.3948;AFR_AF=0.5106;EUR_AF=0.4205;SAS_AF=0.4049;AA=A|||;VT=SNP
6	25507862	rs115326808	T	G	100	PASS	AC=220;AF=0.0439297;AN=5008;NS=2504;DP=14114;EAS_AF=0.0437;AMR_AF=0.0115;AFR_AF=0.0242;EUR_AF=0.0239;SAS_AF=0.1145;AA=T|||;VT=SNP
6	25508435	rs7738264	G	T	100	PASS	AC=1921;AF=0.383586;AN=5008;NS=2504;DP=16125;EAS_AF=0.1488;AMR_AF=0.3948;AFR_AF=0.5113;EUR_AF=0.4205;SAS_AF=0.407;AA=T|||;VT=SNP
6	25508482	rs7758527	T	C	100	PASS	AC=1919;AF=0.383187;AN=5008;NS=2504;DP=17384;EAS_AF=0.1488;AMR_AF=0.3948;AFR_AF=0.5106;EUR_AF=0.4205;SAS_AF=0.4059;AA=C|||;VT=SNP
6	25508596	rs7738307	C	T	100	PASS	AC=1919;AF=0.383187;AN=5008;NS=2504;DP=19062;EAS_AF=0.1488;AMR_AF=0.3948;AFR_AF=0.5106;EUR_AF=0.4205;SAS_AF=0.4059;AA=C|||;VT=SNP
6	25508629	rs7758716	T	G	100	PASS	AC=1919;AF=0.383187;AN=5008;NS=2504;DP=18725;EAS_AF=0.1488;AMR_AF=0.3948;AFR_AF=0.5106;EUR_AF=0.4205;SAS_AF=0.4059;AA=T|||;VT=SNP
6	25508868	rs392465	T	C	100	PASS	AC=1919;AF=0.383187;AN=5008;NS=2504;DP=19725;EAS_AF=0.1488;AMR_AF=0.3948;AFR_AF=0.5106;EUR_AF=0.4205;SAS_AF=0.4059;AA=C|||;VT=SNP
6	25508879	rs406841	G	A	100	PASS	AC=1919;AF=0.383187;AN=5008;NS=2504;DP=19356;EAS_AF=0.1488;AMR_AF=0.3948;AFR_AF=0.5106;EUR_AF=0.4205;SAS_AF=0.4059;AA=G|||;VT=SNP
6	25508965	rs406339	T	C	100	PASS	AC=1919;AF=0.383187;AN=5008;NS=2504;DP=17195;EAS_AF=0.1488;AMR_AF=0.3948;AFR_AF=0.5106;EUR_AF=0.4205;SAS_AF=0.4059;AA=C|||;VT=SNP
6	25509660	rs6928493	T	C	100	PASS	AC=1916;AF=0.382588;AN=5008;NS=2504;DP=18350;EAS_AF=0.1488;AMR_AF=0.3934;AFR_AF=0.5113;EUR_AF=0.4205;SAS_AF=0.4029;AA=T|||;VT=SNP
6	25509976	rs4568443	T	C	100	PASS	AC=1916;AF=0.382588;AN=5008;NS=2504;DP=15621;EAS_AF=0.1488;AMR_AF=0.3948;AFR_AF=0.5113;EUR_AF=0.4195;SAS_AF=0.4029;AA=t|||;VT=SNP;EX_TARGET
6	25510051	rs3915740	A	G	100	PASS	AC=1917;AF=0.382788;AN=5008;NS=2504;DP=17115;EAS_AF=0.1488;AMR_AF=0.3948;AFR_AF=0.5113;EUR_AF=0.4195;SAS_AF=0.4039;AA=G|||;VT=SNP
6	25510058	rs4559085	G	C	100	PASS	AC=1916;AF=0.382588;AN=5008;NS=2504;DP=16753;EAS_AF=0.1488;AMR_AF=0.3948;AFR_AF=0.5113;EUR_AF=0.4195;SAS_AF=0.4029;AA=C|||;VT=SNP
6	25510163	rs10946783	C	T	100	PASS	AC=1917;AF=0.382788;AN=5008;NS=2504;DP=17325;EAS_AF=0.1488;AMR_AF=0.3948;AFR_AF=0.5121;EUR_AF=0.4195;SAS_AF=0.4029;AA=T|||;VT=SNP
6	25510236	rs552165	G	A	100	PASS	AC=4281;AF=0.854832;AN=5008;NS=2504;DP=17208;EAS_AF=0.7738;AMR_AF=0.928;AFR_AF=0.8555;EUR_AF=0.8529;SAS_AF=0.8875;AA=A|||;VT=SNP
6	25510285	rs403768	T	G	100	PASS	AC=1917;AF=0.382788;AN=5008;NS=2504;DP=17909;EAS_AF=0.1488;AMR_AF=0.3948;AFR_AF=0.5121;EUR_AF=0.4195;SAS_AF=0.4029;AA=T|||;VT=SNP
6	25510300	rs378713	A	G	100	PASS	AC=1916;AF=0.382588;AN=5008;NS=2504;DP=17925;EAS_AF=0.1488;AMR_AF=0.3948;AFR_AF=0.5113;EUR_AF=0.4195;SAS_AF=0.4029;AA=G|||;VT=SNP
6	25510649	rs9461183	A	G	100	PASS	AC=1916;AF=0.382588;AN=5008;NS=2504;DP=18114;EAS_AF=0.1488;AMR_AF=0.3948;AFR_AF=0.5113;EUR_AF=0.4195;SAS_AF=0.4029;AA=a|||;VT=SNP
6	25511215	rs448940	A	G	100	PASS	AC=1913;AF=0.381989;AN=5008;NS=2504;DP=16148;EAS_AF=0.1478;AMR_AF=0.3948;AFR_AF=0.5106;EUR_AF=0.4185;SAS_AF=0.4029;AA=A|||;VT=SNP
6	25511309	rs35785909	G	A	100	PASS	AC=925;AF=0.184704;AN=5008;NS=2504;DP=16444;EAS_AF=0.1032;AMR_AF=0.2219;AFR_AF=0.1316;EUR_AF=0.2495;SAS_AF=0.2474;AA=G|||;VT=SNP
6	25511324	rs464096	T	A	100	PASS	AC=1915;AF=0.382388;AN=5008;NS=2504;DP=16340;EAS_AF=0.1488;AMR_AF=0.3948;AFR_AF=0.5113;EUR_AF=0.4185;SAS_AF=0.4029;AA=A|||;VT=SNP
6	25511687	rs2762355	G	C	100	PASS	AC=1914;AF=0.382188;AN=5008;NS=2504;DP=17983;EAS_AF=0.1478;AMR_AF=0.3948;AFR_AF=0.5113;EUR_AF=0.4185;SAS_AF=0.4029;AA=C|||;VT=SNP
6	25511879	rs495212	C	T	100	PASS	AC=1915;AF=0.382388;AN=5008;NS=2504;DP=19347;EAS_AF=0.1478;AMR_AF=0.3948;AFR_AF=0.5113;EUR_AF=0.4195;SAS_AF=0.4029;AA=T|||;VT=SNP
6	25511912	rs391544	C	T	100	PASS	AC=1914;AF=0.382188;AN=5008;NS=2504;DP=18815;EAS_AF=0.1478;AMR_AF=0.3948;AFR_AF=0.5113;EUR_AF=0.4185;SAS_AF=0.4029;AA=T|||;VT=SNP
6	25511956	rs369799	A	G	100	PASS	AC=1914;AF=0.382188;AN=5008;NS=2504;DP=18428;EAS_AF=0.1478;AMR_AF=0.3948;AFR_AF=0.5113;EUR_AF=0.4185;SAS_AF=0.4029;AA=G|||;VT=SNP
6	25512007	rs420098	A	G	100	PASS	AC=1914;AF=0.382188;AN=5008;NS=2504;DP=17870;EAS_AF=0.1478;AMR_AF=0.3948;AFR_AF=0.5113;EUR_AF=0.4185;SAS_AF=0.4029;AA=G|||;VT=SNP
6	25512063	rs453181	A	T	100	PASS	AC=415;AF=0.0828674;AN=5008;NS=2504;DP=17695;EAS_AF=0.0407;AMR_AF=0.0937;AFR_AF=0.0295;EUR_AF=0.1243;SAS_AF=0.1483;AA=A|||;VT=SNP
6	25512238	rs7751062	T	G	100	PASS	AC=1914;AF=0.382188;AN=5008;NS=2504;DP=17738;EAS_AF=0.1478;AMR_AF=0.3948;AFR_AF=0.5113;EUR_AF=0.4185;SAS_AF=0.4029;AA=T|||;VT=SNP
6	25512246	rs7769257	G	A	100	PASS	AC=1914;AF=0.382188;AN=5008;NS=2504;DP=17714;EAS_AF=0.1478;AMR_AF=0.3948;AFR_AF=0.5113;EUR_AF=0.4185;SAS_AF=0.4029;AA=A|||;VT=SNP
6	25512320	rs7769016	A	G	100	PASS	AC=1914;AF=0.382188;AN=5008;NS=2504;DP=16794;EAS_AF=0.1478;AMR_AF=0.3948;AFR_AF=0.5113;EUR_AF=0.4185;SAS_AF=0.4029;AA=A|||;VT=SNP
6	25512366	rs7769551	G	A	100	PASS	AC=1914;AF=0.382188;AN=5008;NS=2504;DP=15992;EAS_AF=0.1478;AMR_AF=0.3948;AFR_AF=0.5113;EUR_AF=0.4185;SAS_AF=0.4029;AA=A|||;VT=SNP
6	25512402	rs7769572	G	A	100	PASS	AC=1914;AF=0.382188;AN=5008;NS=2504;DP=16247;EAS_AF=0.1478;AMR_AF=0.3948;AFR_AF=0.5113;EUR_AF=0.4185;SAS_AF=0.4029;AA=A|||;VT=SNP
6	25512465	rs489748	A	G	100	PASS	AC=1915;AF=0.382388;AN=5008;NS=2504;DP=17247;EAS_AF=0.1478;AMR_AF=0.3963;AFR_AF=0.5113;EUR_AF=0.4185;SAS_AF=0.4029;AA=a|||;VT=SNP
6	25512608	rs366056	A	G	100	PASS	AC=1914;AF=0.382188;AN=5008;NS=2504;DP=16055;EAS_AF=0.1478;AMR_AF=0.3948;AFR_AF=0.5113;EUR_AF=0.4185;SAS_AF=0.4029;AA=A|||;VT=SNP
6	25512689	rs408734	C	T	100	PASS	AC=1914;AF=0.382188;AN=5008;NS=2504;DP=16286;EAS_AF=0.1478;AMR_AF=0.3948;AFR_AF=0.5113;EUR_AF=0.4185;SAS_AF=0.4029;AA=T|||;VT=SNP
6	25512704	rs402965	G	C	100	PASS	AC=1914;AF=0.382188;AN=5008;NS=2504;DP=16576;EAS_AF=0.1478;AMR_AF=0.3948;AFR_AF=0.5113;EUR_AF=0.4185;SAS_AF=0.4029;AA=C|||;VT=SNP
6	25512924	rs574578	A	G	100	PASS	AC=1914;AF=0.382188;AN=5008;NS=2504;DP=17493;EAS_AF=0.1478;AMR_AF=0.3948;AFR_AF=0.5113;EUR_AF=0.4185;SAS_AF=0.4029;AA=G|||;VT=SNP
6	25512947	rs574515	G	T	100	PASS	AC=1914;AF=0.382188;AN=5008;NS=2504;DP=17109;EAS_AF=0.1478;AMR_AF=0.3948;AFR_AF=0.5113;EUR_AF=0.4185;SAS_AF=0.4029;AA=G|||;VT=SNP
6	25512966	rs574453	A	G	100	PASS	AC=1914;AF=0.382188;AN=5008;NS=2504;DP=17722;EAS_AF=0.1478;AMR_AF=0.3948;AFR_AF=0.5113;EUR_AF=0.4185;SAS_AF=0.4029;AA=G|||;VT=SNP
6	25513098	rs541918	A	T	100	PASS	AC=1914;AF=0.382188;AN=5008;NS=2504;DP=18644;EAS_AF=0.1478;AMR_AF=0.3948;AFR_AF=0.5113;EUR_AF=0.4185;SAS_AF=0.4029;AA=T|||;VT=SNP
6	25513147	rs572657	T	C	100	PASS	AC=1914;AF=0.382188;AN=5008;NS=2504;DP=19129;EAS_AF=0.1478;AMR_AF=0.3948;AFR_AF=0.5113;EUR_AF=0.4185;SAS_AF=0.4029;AA=T|||;VT=SNP
6	25513240	rs1408280	C	T	100	PASS	AC=1914;AF=0.382188;AN=5008;NS=2504;DP=19601;EAS_AF=0.1478;AMR_AF=0.3948;AFR_AF=0.5113;EUR_AF=0.4185;SAS_AF=0.4029;AA=C|||;VT=SNP
6	25513276	rs1830798	G	A	100	PASS	AC=1914;AF=0.382188;AN=5008;NS=2504;DP=18398;EAS_AF=0.1478;AMR_AF=0.3948;AFR_AF=0.5113;EUR_AF=0.4185;SAS_AF=0.4029;AA=G|||;VT=SNP
6	25513344	rs1408281	C	T	100	PASS	AC=1914;AF=0.382188;AN=5008;NS=2504;DP=18192;EAS_AF=0.1478;AMR_AF=0.3948;AFR_AF=0.5113;EUR_AF=0.4185;SAS_AF=0.4029;AA=T|||;VT=SNP
6	25513735	rs301392	A	G	100	PASS	AC=1915;AF=0.382388;AN=5008;NS=2504;DP=20840;EAS_AF=0.1478;AMR_AF=0.3948;AFR_AF=0.5121;EUR_AF=0.4185;SAS_AF=0.4029;AA=A|||;VT=SNP
6	25513969	rs301391	C	T	100	PASS	AC=1914;AF=0.382188;AN=5008;NS=2504;DP=18210;EAS_AF=0.1478;AMR_AF=0.3948;AFR_AF=0.5113;EUR_AF=0.4185;SAS_AF=0.4029;AA=C|||;VT=SNP
6	25514179	rs35789010	G	A	100	PASS	AC=93;AF=0.0185703;AN=5008;NS=2504;DP=19255;EAS_AF=0;AMR_AF=0.0288;AFR_AF=0.0166;EUR_AF=0.0497;SAS_AF=0.001;AA=G|||;VT=SNP
6	25514216	rs301390	A	C	100	PASS	AC=1913;AF=0.381989;AN=5008;NS=2504;DP=18487;EAS_AF=0.1478;AMR_AF=0.3934;AFR_AF=0.5113;EUR_AF=0.4185;SAS_AF=0.4029;AA=C|||;VT=SNP
6	25514483	rs112428952	C	T	100	PASS	AC=69;AF=0.013778;AN=5008;NS=2504;DP=17943;EAS_AF=0.001;AMR_AF=0.0086;AFR_AF=0.0008;EUR_AF=0.0298;SAS_AF=0.0317;AA=C|||;VT=SNP
6	25514488	rs301389	C	T	100	PASS	AC=1913;AF=0.381989;AN=5008;NS=2504;DP=17804;EAS_AF=0.1478;AMR_AF=0.3934;AFR_AF=0.5113;EUR_AF=0.4185;SAS_AF=0.4029;AA=C|||;VT=SNP
6	25514532	rs301388	T	G	100	PASS	AC=973;AF=0.194289;AN=5008;NS=2504;DP=17932;EAS_AF=0.0456;AMR_AF=0.1715;AFR_AF=0.3699;EUR_AF=0.166;SAS_AF=0.1554;AA=T|||;VT=SNP
6	25514598	rs58000836	A	C	100	PASS	AC=939;AF=0.1875;AN=5008;NS=2504;DP=15874;EAS_AF=0.1022;AMR_AF=0.2219;AFR_AF=0.1407;EUR_AF=0.2525;SAS_AF=0.2474;AA=A|||;VT=SNP
6	25515108	rs301384	C	T	100	PASS	AC=1914;AF=0.382188;AN=5008;NS=2504;DP=14723;EAS_AF=0.1478;AMR_AF=0.3934;AFR_AF=0.5113;EUR_AF=0.4185;SAS_AF=0.4039;AA=T|||;VT=SNP
6	25515234	rs301383	G	A	100	PASS	AC=1913;AF=0.381989;AN=5008;NS=2504;DP=20649;EAS_AF=0.1478;AMR_AF=0.3934;AFR_AF=0.5113;EUR_AF=0.4185;SAS_AF=0.4029;AA=A|||;VT=SNP
6	25515450	rs301382	C	A	100	PASS	AC=1913;AF=0.381989;AN=5008;NS=2504;DP=18079;EAS_AF=0.1478;AMR_AF=0.3934;AFR_AF=0.5113;EUR_AF=0.4185;SAS_AF=0.4029;AA=C|||;VT=SNP
6	25515576	rs301381	T	A	100	PASS	AC=1915;AF=0.382388;AN=5008;NS=2504;DP=18649;EAS_AF=0.1508;AMR_AF=0.3934;AFR_AF=0.5113;EUR_AF=0.4175;SAS_AF=0.4029;AA=T|||;VT=SNP
6	25515634	rs301380	G	T	100	PASS	AC=1913;AF=0.381989;AN=5008;NS=2504;DP=20142;EAS_AF=0.1478;AMR_AF=0.3934;AFR_AF=0.5113;EUR_AF=0.4185;SAS_AF=0.4029;AA=T|||;VT=SNP
6	25516126	rs301379	C	T	100	PASS	AC=1905;AF=0.380391;AN=5008;NS=2504;DP=21138;EAS_AF=0.1478;AMR_AF=0.3862;AFR_AF=0.5113;EUR_AF=0.4155;SAS_AF=0.4029;AA=T|||;VT=SNP
6	25516158	rs301378	G	A	100	PASS	AC=1894;AF=0.378195;AN=5008;NS=2504;DP=21257;EAS_AF=0.1478;AMR_AF=0.3862;AFR_AF=0.5053;EUR_AF=0.4125;SAS_AF=0.4029;AA=A|||;VT=SNP
6	25516745	rs301377	A	G	100	PASS	AC=972;AF=0.194089;AN=5008;NS=2504;DP=19489;EAS_AF=0.0456;AMR_AF=0.1715;AFR_AF=0.3684;EUR_AF=0.166;SAS_AF=0.1564;AA=A|||;VT=SNP
6	25516795	rs17266491	A	G	100	PASS	AC=917;AF=0.183107;AN=5008;NS=2504;DP=19644;EAS_AF=0.1022;AMR_AF=0.2147;AFR_AF=0.1324;EUR_AF=0.2465;SAS_AF=0.2474;AA=A|||;VT=SNP
6	25517150	rs301376	G	C	100	PASS	AC=490;AF=0.0978435;AN=5008;NS=2504;DP=18277;EAS_AF=0.0456;AMR_AF=0.1124;AFR_AF=0.0424;EUR_AF=0.1561;SAS_AF=0.1564;AA=G|||;VT=SNP
6	25517157	rs214736	C	G	100	PASS	AC=1905;AF=0.380391;AN=5008;NS=2504;DP=18235;EAS_AF=0.1478;AMR_AF=0.3862;AFR_AF=0.5113;EUR_AF=0.4155;SAS_AF=0.4029;AA=A|||;VT=SNP
6	25517372	rs9379771	C	T	100	PASS	AC=924;AF=0.184505;AN=5008;NS=2504;DP=20559;EAS_AF=0.4157;AMR_AF=0.1715;AFR_AF=0.025;EUR_AF=0.1362;SAS_AF=0.2209;AA=C|||;VT=SNP
6	25517373	rs301375	G	A	100	PASS	AC=1798;AF=0.359026;AN=5008;NS=2504;DP=20504;EAS_AF=0.1478;AMR_AF=0.3761;AFR_AF=0.4387;EUR_AF=0.4115;SAS_AF=0.4029;AA=A|||;VT=SNP
6	25517889	rs10946784	A	G	100	PASS	AC=1142;AF=0.228035;AN=5008;NS=2504;DP=18587;EAS_AF=0.4167;AMR_AF=0.2046;AFR_AF=0.1634;EUR_AF=0.1412;SAS_AF=0.227;AA=A|||;VT=SNP
6	25517923	rs301374	G	C	100	PASS	AC=1905;AF=0.380391;AN=5008;NS=2504;DP=18047;EAS_AF=0.1458;AMR_AF=0.3862;AFR_AF=0.5113;EUR_AF=0.4165;SAS_AF=0.4039;AA=C|||;VT=SNP
6	25518197	rs301373	G	C	100	PASS	AC=1906;AF=0.380591;AN=5008;NS=2504;DP=19032;EAS_AF=0.1478;AMR_AF=0.3876;AFR_AF=0.5113;EUR_AF=0.4155;SAS_AF=0.4029;AA=C|||;VT=SNP
6	25518567	rs214735	A	T	100	PASS	AC=1905;AF=0.380391;AN=5008;NS=2504;DP=20732;EAS_AF=0.1478;AMR_AF=0.3862;AFR_AF=0.5113;EUR_AF=0.4155;SAS_AF=0.4029;AA=T|||;VT=SNP
6	25519272	rs9393648	T	G	100	PASS	AC=923;AF=0.184305;AN=5008;NS=2504;DP=17803;EAS_AF=0.4137;AMR_AF=0.1715;AFR_AF=0.0242;EUR_AF=0.1372;SAS_AF=0.2219;AA=T|||;VT=SNP
6	25519419	rs301372	G	C	100	PASS	AC=1904;AF=0.380192;AN=5008;NS=2504;DP=19361;EAS_AF=0.1468;AMR_AF=0.3862;AFR_AF=0.5113;EUR_AF=0.4155;SAS_AF=0.4029;AA=C|||;VT=SNP
6	25519515	rs301371	G	A	100	PASS	AC=1795;AF=0.358427;AN=5008;NS=2504;DP=19007;EAS_AF=0.1458;AMR_AF=0.3761;AFR_AF=0.4387;EUR_AF=0.4105;SAS_AF=0.4029;AA=A|||;VT=SNP
6	25519539	rs301370	G	A	100	PASS	AC=1891;AF=0.377596;AN=5008;NS=2504;DP=19281;EAS_AF=0.1478;AMR_AF=0.3862;AFR_AF=0.5008;EUR_AF=0.4125;SAS_AF=0.4059;AA=G|||;VT=SNP
6	25519901	rs12665641	C	T	100	PASS	AC=1134;AF=0.226438;AN=5008;NS=2504;DP=19059;EAS_AF=0.4087;AMR_AF=0.2046;AFR_AF=0.1641;EUR_AF=0.1412;SAS_AF=0.226;AA=C|||;VT=SNP
6	25520038	rs441472	T	C	100	PASS	AC=968;AF=0.193291;AN=5008;NS=2504;DP=19157;EAS_AF=0.0456;AMR_AF=0.1715;AFR_AF=0.3654;EUR_AF=0.166;SAS_AF=0.1564;AA=T|||;VT=SNP
6	25520094	rs16890706	G	A	100	PASS	AC=527;AF=0.105232;AN=5008;NS=2504;DP=18574;EAS_AF=0.2242;AMR_AF=0.0663;AFR_AF=0.003;EUR_AF=0.1412;SAS_AF=0.1115;AA=G|||;VT=SNP
6	25520125	rs184202	G	A	100	PASS	AC=968;AF=0.193291;AN=5008;NS=2504;DP=18146;EAS_AF=0.0456;AMR_AF=0.1715;AFR_AF=0.3654;EUR_AF=0.166;SAS_AF=0.1564;AA=G|||;VT=SNP
6	25520210	rs2769702	T	C	100	PASS	AC=1906;AF=0.380591;AN=5008;NS=2504;DP=18428;EAS_AF=0.1478;AMR_AF=0.3862;AFR_AF=0.5113;EUR_AF=0.4155;SAS_AF=0.4039;AA=C|||;VT=SNP
6	25520736	rs72839062	G	T	100	PASS	AC=155;AF=0.0309505;AN=5008;NS=2504;DP=18538;EAS_AF=0.005;AMR_AF=0.0231;AFR_AF=0.0719;EUR_AF=0.0318;SAS_AF=0.0072;AA=G|||;VT=SNP
6	25520772	rs301369	A	G	100	PASS	AC=1905;AF=0.380391;AN=5008;NS=2504;DP=18417;EAS_AF=0.1468;AMR_AF=0.3862;AFR_AF=0.5121;EUR_AF=0.4155;SAS_AF=0.4029;AA=G|||;VT=SNP
6	25521384	rs76128829	G	A	100	PASS	AC=218;AF=0.0435304;AN=5008;NS=2504;DP=21296;EAS_AF=0.0437;AMR_AF=0.0115;AFR_AF=0.0257;EUR_AF=0.0239;SAS_AF=0.1104;AA=G|||;VT=SNP
6	25521921	rs34164888	C	A	100	PASS	AC=696;AF=0.138978;AN=5008;NS=2504;DP=16364;EAS_AF=0.0575;AMR_AF=0.2017;AFR_AF=0.1067;EUR_AF=0.2227;SAS_AF=0.136;AA=C|||;VT=SNP
6	25522443	rs212938	A	G	100	PASS	AC=4312;AF=0.861022;AN=5008;NS=2504;DP=22942;EAS_AF=0.9425;AMR_AF=0.7983;AFR_AF=0.8933;EUR_AF=0.7773;SAS_AF=0.864;AA=G|||;VT=SNP
6	25522713	rs212939	T	C	100	PASS	AC=537;AF=0.107228;AN=5008;NS=2504;DP=21634;EAS_AF=0.0407;AMR_AF=0.1081;AFR_AF=0.112;EUR_AF=0.1262;SAS_AF=0.1493;AA=T|||;VT=SNP
6	25523363	rs111667242	C	A	100	PASS	AC=39;AF=0.00778754;AN=5008;NS=2504;DP=18483;EAS_AF=0.002;AMR_AF=0.0058;AFR_AF=0.0015;EUR_AF=0.0258;SAS_AF=0.0051;AA=C|||;VT=SNP
6	25525078	rs9356979	A	G	100	PASS	AC=1159;AF=0.23143;AN=5008;NS=2504;DP=18489;EAS_AF=0.4147;AMR_AF=0.2046;AFR_AF=0.177;EUR_AF=0.1441;SAS_AF=0.2249;AA=A|||;VT=SNP
6	25525120	rs381300	T	C	100	PASS	AC=2837;AF=0.566494;AN=5008;NS=2504;DP=18015;EAS_AF=0.4921;AMR_AF=0.5677;AFR_AF=0.6203;EUR_AF=0.6064;SAS_AF=0.5286;AA=T|||;VT=SNP
6	25525124	rs435759	A	G	100	PASS	AC=2837;AF=0.566494;AN=5008;NS=2504;DP=17880;EAS_AF=0.4921;AMR_AF=0.5677;AFR_AF=0.6203;EUR_AF=0.6064;SAS_AF=0.5286;AA=G|||;VT=SNP
6	25525329	rs9366625	A	G	100	PASS	AC=1153;AF=0.230232;AN=5008;NS=2504;DP=17598;EAS_AF=0.4147;AMR_AF=0.2046;AFR_AF=0.1717;EUR_AF=0.1441;SAS_AF=0.226;AA=A|||;VT=SNP
6	25525369	rs212940	C	G	100	PASS	AC=859;AF=0.171526;AN=5008;NS=2504;DP=18472;EAS_AF=0.0456;AMR_AF=0.1571;AFR_AF=0.2927;EUR_AF=0.163;SAS_AF=0.1564;AA=C|||;VT=SNP
6	25526319	rs149359690	C	T	100	PASS	AC=91;AF=0.0181709;AN=5008;NS=2504;DP=5924;EAS_AF=0.003;AMR_AF=0.0144;AFR_AF=0.0038;EUR_AF=0.0686;SAS_AF=0.0041;AA=C|||;VT=SNP
6	25526556	rs214051	A	G	100	PASS	AC=2314;AF=0.462061;AN=5008;NS=2504;DP=9903;EAS_AF=0.506;AMR_AF=0.4438;AFR_AF=0.4183;EUR_AF=0.4702;SAS_AF=0.4806;AA=G|||;VT=SNP
6	25526702	rs212941	T	C	100	PASS	AC=4311;AF=0.860823;AN=5008;NS=2504;DP=14660;EAS_AF=0.9415;AMR_AF=0.7997;AFR_AF=0.8941;EUR_AF=0.7753;SAS_AF=0.864;AA=C|||;VT=SNP
6	25527963	rs214053	T	C	100	PASS	AC=2231;AF=0.445487;AN=5008;NS=2504;DP=17760;EAS_AF=0.499;AMR_AF=0.4236;AFR_AF=0.4009;EUR_AF=0.4433;SAS_AF=0.4683;AA=T|||;VT=SNP
6	25528452	rs72839066	A	G	100	PASS	AC=83;AF=0.0165735;AN=5008;NS=2504;DP=14869;EAS_AF=0.001;AMR_AF=0.0403;AFR_AF=0.0015;EUR_AF=0.0487;SAS_AF=0.0031;AA=A|||;VT=SNP
6	25528550	rs6913974	G	A	100	PASS	AC=2208;AF=0.440895;AN=5008;NS=2504;DP=15910;EAS_AF=0.4812;AMR_AF=0.4222;AFR_AF=0.3979;EUR_AF=0.4433;SAS_AF=0.4683;AA=G|||;VT=SNP
6	25528913	rs485567	T	C	100	PASS	AC=759;AF=0.151558;AN=5008;NS=2504;DP=19046;EAS_AF=0.0456;AMR_AF=0.1326;AFR_AF=0.2322;EUR_AF=0.16;SAS_AF=0.1564;AA=T|||;VT=SNP
6	25529649	rs391629	A	G	100	PASS	AC=4311;AF=0.860823;AN=5008;NS=2504;DP=14784;EAS_AF=0.9425;AMR_AF=0.7997;AFR_AF=0.8933;EUR_AF=0.7753;SAS_AF=0.864;AA=G|||;VT=SNP
6	25530084	rs214056	G	C	100	PASS	AC=2240;AF=0.447284;AN=5008;NS=2504;DP=14952;EAS_AF=0.499;AMR_AF=0.4236;AFR_AF=0.4085;EUR_AF=0.4433;SAS_AF=0.4673;AA=C|||;VT=SNP
6	25530569	rs9393649	C	T	100	PASS	AC=1192;AF=0.238019;AN=5008;NS=2504;DP=16158;EAS_AF=0.4077;AMR_AF=0.2291;AFR_AF=0.1664;EUR_AF=0.166;SAS_AF=0.2403;AA=C|||;VT=SNP
6	25530959	rs76080451	C	T	100	PASS	AC=169;AF=0.033746;AN=5008;NS=2504;DP=18440;EAS_AF=0.0397;AMR_AF=0.0058;AFR_AF=0.0023;EUR_AF=0.0199;SAS_AF=0.1043;AA=C|||;VT=SNP
6	25531133	rs214057	T	C	100	PASS	AC=2008;AF=0.400958;AN=5008;NS=2504;DP=16409;EAS_AF=0.4484;AMR_AF=0.4107;AFR_AF=0.3759;EUR_AF=0.4205;SAS_AF=0.3589;AA=T|||;VT=SNP
6	25531368	rs214058	G	A	100	PASS	AC=2007;AF=0.400759;AN=5008;NS=2504;DP=15690;EAS_AF=0.4484;AMR_AF=0.4107;AFR_AF=0.3752;EUR_AF=0.4205;SAS_AF=0.3589;AA=G|||;VT=SNP
6	25531723	rs62392357	C	T	100	PASS	AC=83;AF=0.0165735;AN=5008;NS=2504;DP=18446;EAS_AF=0.0466;AMR_AF=0.0101;AFR_AF=0.0008;EUR_AF=0.0179;SAS_AF=0.0102;AA=C|||;VT=SNP
6	25531925	rs17491869	T	C	100	PASS	AC=661;AF=0.131989;AN=5008;NS=2504;DP=20635;EAS_AF=0.0923;AMR_AF=0.2305;AFR_AF=0.0106;EUR_AF=0.1859;SAS_AF=0.2117;AA=T|||;VT=SNP
6	25532885	rs72839070	T	G	100	PASS	AC=146;AF=0.0291534;AN=5008;NS=2504;DP=18751;EAS_AF=0.006;AMR_AF=0.0476;AFR_AF=0.003;EUR_AF=0.0736;SAS_AF=0.0297;AA=T|||;VT=SNP
6	25533327	rs9348683	C	T	100	PASS	AC=982;AF=0.196086;AN=5008;NS=2504;DP=20513;EAS_AF=0.4067;AMR_AF=0.196;AFR_AF=0.0333;EUR_AF=0.162;SAS_AF=0.2342;AA=T|||;VT=SNP
6	25533534	rs12526480	T	G	100	PASS	AC=1580;AF=0.315495;AN=5008;NS=2504;DP=18827;EAS_AF=0.256;AMR_AF=0.3732;AFR_AF=0.2829;EUR_AF=0.3221;SAS_AF=0.3732;AA=T|||;VT=SNP
6	25533930	rs150551	A	G	100	PASS	AC=1408;AF=0.28115;AN=5008;NS=2504;DP=20362;EAS_AF=0.3234;AMR_AF=0.2954;AFR_AF=0.2012;EUR_AF=0.3052;SAS_AF=0.3108;AA=A|||;VT=SNP
6	25533931	rs78044807	A	T	100	PASS	AC=211;AF=0.0421326;AN=5008;NS=2504;DP=20311;EAS_AF=0.0397;AMR_AF=0.013;AFR_AF=0.025;EUR_AF=0.0229;SAS_AF=0.1084;AA=A|||;VT=SNP
6	25534017	rs79716851	A	G	100	PASS	AC=220;AF=0.0439297;AN=5008;NS=2504;DP=20442;EAS_AF=0.0486;AMR_AF=0.013;AFR_AF=0.025;EUR_AF=0.0229;SAS_AF=0.1084;AA=A|||;VT=SNP
6	25534304	rs144523305	C	T	100	PASS	AC=25;AF=0.00499201;AN=5008;NS=2504;DP=18753;EAS_AF=0.001;AMR_AF=0.0086;AFR_AF=0;EUR_AF=0.0129;SAS_AF=0.0051;AA=C|||;VT=SNP
6	25534677	rs212927	G	A	100	PASS	AC=755;AF=0.150759;AN=5008;NS=2504;DP=18921;EAS_AF=0.0486;AMR_AF=0.1311;AFR_AF=0.2284;EUR_AF=0.16;SAS_AF=0.1554;AA=G|||;VT=SNP
6	25534723	rs114004198	C	A	100	PASS	AC=72;AF=0.014377;AN=5008;NS=2504;DP=18565;EAS_AF=0.002;AMR_AF=0.0115;AFR_AF=0.0008;EUR_AF=0.0179;SAS_AF=0.044;AA=C|||;VT=SNP
6	25534912	rs212928	T	A	100	PASS	AC=758;AF=0.151358;AN=5008;NS=2504;DP=16805;EAS_AF=0.0496;AMR_AF=0.1326;AFR_AF=0.2292;EUR_AF=0.16;SAS_AF=0.1554;AA=T|||;VT=SNP
6	25535032	rs212929	C	T	100	PASS	AC=397;AF=0.0792732;AN=5008;NS=2504;DP=17793;EAS_AF=0.0437;AMR_AF=0.0922;AFR_AF=0.0136;EUR_AF=0.1252;SAS_AF=0.1483;AA=C|||;VT=SNP
6	25535187	rs113666426	G	A	100	PASS	AC=38;AF=0.00758786;AN=5008;NS=2504;DP=21023;EAS_AF=0.002;AMR_AF=0.0058;AFR_AF=0.0015;EUR_AF=0.0249;SAS_AF=0.0051;AA=G|||;VT=SNP
6	25535612	rs150533	A	G	100	PASS	AC=763;AF=0.152356;AN=5008;NS=2504;DP=22424;EAS_AF=0.0486;AMR_AF=0.1311;AFR_AF=0.2345;EUR_AF=0.16;SAS_AF=0.1554;AA=G|||;VT=SNP
6	25535636	rs212930	A	G	100	PASS	AC=4315;AF=0.861621;AN=5008;NS=2504;DP=22135;EAS_AF=0.9425;AMR_AF=0.7997;AFR_AF=0.8949;EUR_AF=0.7763;SAS_AF=0.865;AA=G|||;VT=SNP
6	25535929	rs212931	G	A	100	PASS	AC=757;AF=0.151158;AN=5008;NS=2504;DP=19955;EAS_AF=0.0486;AMR_AF=0.1311;AFR_AF=0.23;EUR_AF=0.16;SAS_AF=0.1554;AA=g|||;VT=SNP
6	25536105	rs212932	C	T	100	PASS	AC=764;AF=0.152556;AN=5008;NS=2504;DP=20901;EAS_AF=0.0486;AMR_AF=0.1326;AFR_AF=0.2345;EUR_AF=0.16;SAS_AF=0.1554;AA=C|||;VT=SNP
6	25536591	rs77244967	A	C	100	PASS	AC=248;AF=0.0495208;AN=5008;NS=2504;DP=19217;EAS_AF=0.0347;AMR_AF=0.072;AFR_AF=0.0061;EUR_AF=0.1083;SAS_AF=0.047;AA=A|||;VT=SNP
6	25536937	rs214059	C	T	100	PASS	AC=2218;AF=0.442891;AN=5008;NS=2504;DP=17929;EAS_AF=0.4871;AMR_AF=0.4222;AFR_AF=0.4009;EUR_AF=0.4423;SAS_AF=0.4693;AA=C|||;VT=SNP
6	25537194	rs214060	C	T	100	PASS	AC=2218;AF=0.442891;AN=5008;NS=2504;DP=16827;EAS_AF=0.4871;AMR_AF=0.4222;AFR_AF=0.4009;EUR_AF=0.4423;SAS_AF=0.4693;AA=C|||;VT=SNP
6	25537384	rs6935799	A	G	100	PASS	AC=1193;AF=0.238219;AN=5008;NS=2504;DP=17140;EAS_AF=0.4067;AMR_AF=0.2305;AFR_AF=0.1664;EUR_AF=0.167;SAS_AF=0.2403;AA=A|||;VT=SNP
6	25537934	rs212934	T	C	100	PASS	AC=2984;AF=0.595847;AN=5008;NS=2504;DP=21141;EAS_AF=0.5357;AMR_AF=0.5533;AFR_AF=0.6377;EUR_AF=0.6024;SAS_AF=0.6247;AA=C|||;VT=SNP
6	25538447	rs79580305	C	G	100	PASS	AC=261;AF=0.0521166;AN=5008;NS=2504;DP=19490;EAS_AF=0.0456;AMR_AF=0.0735;AFR_AF=0.0068;EUR_AF=0.1083;SAS_AF=0.047;AA=C|||;VT=SNP
6	25538471	rs212935	C	T	100	PASS	AC=397;AF=0.0792732;AN=5008;NS=2504;DP=19840;EAS_AF=0.0437;AMR_AF=0.0922;AFR_AF=0.0136;EUR_AF=0.1252;SAS_AF=0.1483;AA=A|||;VT=SNP
6	25538860	rs212936	C	A	100	PASS	AC=4311;AF=0.860823;AN=5008;NS=2504;DP=20071;EAS_AF=0.9425;AMR_AF=0.7983;AFR_AF=0.8933;EUR_AF=0.7753;SAS_AF=0.865;AA=A|||;VT=SNP
6	25539139	rs116461972	A	G	100	PASS	AC=209;AF=0.0417332;AN=5008;NS=2504;DP=17077;EAS_AF=0.0397;AMR_AF=0.013;AFR_AF=0.0234;EUR_AF=0.0229;SAS_AF=0.1084;AA=A|||;VT=SNP
6	25539470	rs212937	T	C	100	PASS	AC=753;AF=0.150359;AN=5008;NS=2504;DP=18917;EAS_AF=0.0486;AMR_AF=0.1311;AFR_AF=0.2269;EUR_AF=0.16;SAS_AF=0.1554;AA=T|||;VT=SNP
6	25540718	rs214064	C	T	100	PASS	AC=4581;AF=0.914736;AN=5008;NS=2504;DP=16956;EAS_AF=0.9494;AMR_AF=0.8545;AFR_AF=0.9924;EUR_AF=0.8598;SAS_AF=0.8732;AA=T|||;VT=SNP
6	25540927	rs214065	G	A	100	PASS	AC=2004;AF=0.40016;AN=5008;NS=2504;DP=17133;EAS_AF=0.4454;AMR_AF=0.4107;AFR_AF=0.3744;EUR_AF=0.4195;SAS_AF=0.3609;AA=G|||;VT=SNP
6	25541836	rs190045	A	C	100	PASS	AC=834;AF=0.166534;AN=5008;NS=2504;DP=19007;EAS_AF=0.3085;AMR_AF=0.0692;AFR_AF=0.1914;EUR_AF=0.1223;SAS_AF=0.1012;AA=A|||;VT=SNP
6	25543639	rs969297	G	A	100	PASS	AC=4312;AF=0.861022;AN=5008;NS=2504;DP=18381;EAS_AF=0.9425;AMR_AF=0.7983;AFR_AF=0.8941;EUR_AF=0.7753;SAS_AF=0.865;AA=A|||;VT=SNP
6	25543721	rs1206523	A	G	100	PASS	AC=2302;AF=0.459665;AN=5008;NS=2504;DP=19073;EAS_AF=0.4851;AMR_AF=0.4366;AFR_AF=0.4576;EUR_AF=0.4433;SAS_AF=0.4693;AA=A|||;VT=SNP
6	25543913	rs115074093	T	G	100	PASS	AC=92;AF=0.0183706;AN=5008;NS=2504;DP=18399;EAS_AF=0.003;AMR_AF=0.0159;AFR_AF=0.0038;EUR_AF=0.0686;SAS_AF=0.0041;AA=T|||;VT=SNP
6	25543946	rs77050431	A	C	100	PASS	AC=33;AF=0.00658946;AN=5008;NS=2504;DP=18453;EAS_AF=0.004;AMR_AF=0.0086;AFR_AF=0;EUR_AF=0.0189;SAS_AF=0.0041;AA=A|||;VT=SNP
6	25544424	rs1410443	T	C	100	PASS	AC=535;AF=0.106829;AN=5008;NS=2504;DP=16784;EAS_AF=0.0437;AMR_AF=0.1066;AFR_AF=0.1097;EUR_AF=0.1262;SAS_AF=0.1483;AA=T|||;VT=SNP
6	25545151	rs431659	A	C	100	PASS	AC=2301;AF=0.459465;AN=5008;NS=2504;DP=18137;EAS_AF=0.4851;AMR_AF=0.4366;AFR_AF=0.4569;EUR_AF=0.4433;SAS_AF=0.4693;AA=A|||;VT=SNP
6	25545950	rs6927384	A	G	100	PASS	AC=628;AF=0.125399;AN=5008;NS=2504;DP=16256;EAS_AF=0.0486;AMR_AF=0.1167;AFR_AF=0.1415;EUR_AF=0.1581;SAS_AF=0.1554;AA=A|||;VT=SNP
6	25546029	rs394201	A	G	100	PASS	AC=2302;AF=0.459665;AN=5008;NS=2504;DP=16656;EAS_AF=0.4851;AMR_AF=0.4366;AFR_AF=0.4561;EUR_AF=0.4453;SAS_AF=0.4693;AA=A|||;VT=SNP
6	25546620	rs72839077	G	A	100	PASS	AC=21;AF=0.00419329;AN=5008;NS=2504;DP=16755;EAS_AF=0.002;AMR_AF=0.0072;AFR_AF=0;EUR_AF=0.0099;SAS_AF=0.0041;AA=G|||;VT=SNP
6	25546782	rs56285037	G	A	100	PASS	AC=548;AF=0.109425;AN=5008;NS=2504;DP=14517;EAS_AF=0.0486;AMR_AF=0.1153;AFR_AF=0.084;EUR_AF=0.1551;SAS_AF=0.1554;AA=G|||;VT=SNP
6	25546801	rs530145	A	G	100	PASS	AC=3178;AF=0.634585;AN=5008;NS=2504;DP=15613;EAS_AF=0.5337;AMR_AF=0.5821;AFR_AF=0.7678;EUR_AF=0.6064;SAS_AF=0.6247;AA=G|||;VT=SNP
6	25547240	rs452447	G	A	100	PASS	AC=2306;AF=0.460463;AN=5008;NS=2504;DP=14240;EAS_AF=0.4851;AMR_AF=0.4366;AFR_AF=0.4592;EUR_AF=0.4453;SAS_AF=0.4693;AA=G|||;VT=SNP
6	25548288	rs441460	G	A	100	PASS	AC=2304;AF=0.460064;AN=5008;NS=2504;DP=18357;EAS_AF=0.4851;AMR_AF=0.4366;AFR_AF=0.4592;EUR_AF=0.4433;SAS_AF=0.4693;AA=g|||;VT=SNP
6	25548317	rs112430397	A	C	100	PASS	AC=19;AF=0.00379393;AN=5008;NS=2504;DP=18901;EAS_AF=0;AMR_AF=0.0014;AFR_AF=0;EUR_AF=0.0179;SAS_AF=0;AA=A|||;VT=SNP
6	25548573	rs368638	A	G	100	PASS	AC=2306;AF=0.460463;AN=5008;NS=2504;DP=18685;EAS_AF=0.4851;AMR_AF=0.4366;AFR_AF=0.4592;EUR_AF=0.4453;SAS_AF=0.4693;AA=A|||;VT=SNP
6	25549050	rs454095	G	C	100	PASS	AC=2452;AF=0.489617;AN=5008;NS=2504;DP=19540;EAS_AF=0.4851;AMR_AF=0.451;AFR_AF=0.5628;EUR_AF=0.4443;SAS_AF=0.4693;AA=C|||;VT=SNP
6	25549546	rs76463668	C	T	100	PASS	AC=34;AF=0.00678914;AN=5008;NS=2504;DP=19162;EAS_AF=0;AMR_AF=0.0144;AFR_AF=0.0015;EUR_AF=0.0199;SAS_AF=0.002;AA=C|||;VT=SNP
6	25550020	rs6931843	T	C	100	PASS	AC=625;AF=0.1248;AN=5008;NS=2504;DP=21099;EAS_AF=0.0486;AMR_AF=0.1167;AFR_AF=0.1384;EUR_AF=0.159;SAS_AF=0.1554;AA=C|||;VT=SNP
6	25550139	rs2064128	A	G	100	PASS	AC=666;AF=0.132987;AN=5008;NS=2504;DP=22919;EAS_AF=0.0942;AMR_AF=0.2305;AFR_AF=0.0106;EUR_AF=0.1869;SAS_AF=0.2137;AA=A|||;VT=SNP
6	25550504	rs10456322	G	A	100	PASS	AC=627;AF=0.1252;AN=5008;NS=2504;DP=20998;EAS_AF=0.0486;AMR_AF=0.1182;AFR_AF=0.1392;EUR_AF=0.159;SAS_AF=0.1554;AA=G|||;VT=SNP
6	25550718	rs10456323	T	C	100	PASS	AC=637;AF=0.127196;AN=5008;NS=2504;DP=17721;EAS_AF=0.0486;AMR_AF=0.1182;AFR_AF=0.1467;EUR_AF=0.159;SAS_AF=0.1554;AA=T|||;VT=SNP
6	25551882	rs118855	T	A	100	PASS	AC=2282;AF=0.455671;AN=5008;NS=2504;DP=17442;EAS_AF=0.4871;AMR_AF=0.4337;AFR_AF=0.4365;EUR_AF=0.4443;SAS_AF=0.4765;AA=T|||;VT=SNP
6	25552033	rs72839079	T	G	100	PASS	AC=21;AF=0.00419329;AN=5008;NS=2504;DP=15963;EAS_AF=0.002;AMR_AF=0.0072;AFR_AF=0;EUR_AF=0.0099;SAS_AF=0.0041;AA=T|||;VT=SNP
6	25552143	rs169946	G	C	100	PASS	AC=4305;AF=0.859625;AN=5008;NS=2504;DP=15505;EAS_AF=0.9415;AMR_AF=0.7983;AFR_AF=0.8918;EUR_AF=0.7734;SAS_AF=0.864;AA=C|||;VT=SNP
6	25552868	rs3804133	C	T	100	PASS	AC=662;AF=0.132188;AN=5008;NS=2504;DP=18603;EAS_AF=0.0873;AMR_AF=0.2406;AFR_AF=0.0106;EUR_AF=0.1839;SAS_AF=0.2127;AA=C|||;VT=SNP
6	25553712	rs2072848	G	T	100	PASS	AC=969;AF=0.19349;AN=5008;NS=2504;DP=19047;EAS_AF=0.4067;AMR_AF=0.196;AFR_AF=0.025;EUR_AF=0.16;SAS_AF=0.2342;AA=G|||;VT=SNP
6	25553716	rs214048	G	A	100	PASS	AC=2309;AF=0.461062;AN=5008;NS=2504;DP=19282;EAS_AF=0.4871;AMR_AF=0.4352;AFR_AF=0.4554;EUR_AF=0.4453;SAS_AF=0.4765;AA=A|||;VT=SNP
6	25554148	rs2072849	T	G	100	PASS	AC=1119;AF=0.223442;AN=5008;NS=2504;DP=21775;EAS_AF=0.4077;AMR_AF=0.2161;AFR_AF=0.1203;EUR_AF=0.164;SAS_AF=0.2393;AA=T|||;VT=SNP
6	25554180	rs214049	C	G	100	PASS	AC=4305;AF=0.859625;AN=5008;NS=2504;DP=21585;EAS_AF=0.9415;AMR_AF=0.7983;AFR_AF=0.8918;EUR_AF=0.7734;SAS_AF=0.864;AA=G|||;VT=SNP
6	25554911	rs78975171	C	T	100	PASS	AC=203;AF=0.0405351;AN=5008;NS=2504;DP=17553;EAS_AF=0.0456;AMR_AF=0.0548;AFR_AF=0.0068;EUR_AF=0.0795;SAS_AF=0.0307;AA=C|||;VT=SNP
6	25555360	rs12192331	A	G	100	PASS	AC=646;AF=0.128994;AN=5008;NS=2504;DP=18668;EAS_AF=0.0476;AMR_AF=0.1196;AFR_AF=0.1581;EUR_AF=0.16;SAS_AF=0.1483;AA=G|||;VT=SNP
6	25556249	rs214050	G	A	100	PASS	AC=4305;AF=0.859625;AN=5008;NS=2504;DP=16604;EAS_AF=0.9415;AMR_AF=0.7983;AFR_AF=0.8918;EUR_AF=0.7734;SAS_AF=0.864;AA=A|||;VT=SNP
6	25557500	rs192761530	C	T	100	PASS	AC=19;AF=0.00379393;AN=5008;NS=2504;DP=15640;EAS_AF=0.001;AMR_AF=0.0014;AFR_AF=0;EUR_AF=0.0089;SAS_AF=0.0082;AA=C|||;VT=SNP
6	25558426	rs9356980	A	G	100	PASS	AC=1128;AF=0.22524;AN=5008;NS=2504;DP=14963;EAS_AF=0.4058;AMR_AF=0.2161;AFR_AF=0.1263;EUR_AF=0.167;SAS_AF=0.2393;AA=A|||;VT=SNP
6	25559898	rs214054	A	G	100	PASS	AC=2285;AF=0.45627;AN=5008;NS=2504;DP=17860;EAS_AF=0.4871;AMR_AF=0.4352;AFR_AF=0.4365;EUR_AF=0.4443;SAS_AF=0.4785;AA=A|||;VT=SNP
6	25560264	rs214055	C	T	100	PASS	AC=925;AF=0.184704;AN=5008;NS=2504;DP=17999;EAS_AF=0.0883;AMR_AF=0.2493;AFR_AF=0.1997;EUR_AF=0.1889;SAS_AF=0.2137;AA=C|||;VT=SNP
6	25560354	rs75129263	G	C	100	PASS	AC=20;AF=0.00399361;AN=5008;NS=2504;DP=17532;EAS_AF=0.001;AMR_AF=0.0014;AFR_AF=0;EUR_AF=0.0089;SAS_AF=0.0092;AA=G|||;VT=SNP
6	25561630	rs6902158	G	A	100	PASS	AC=557;AF=0.111222;AN=5008;NS=2504;DP=16535;EAS_AF=0.0516;AMR_AF=0.1167;AFR_AF=0.093;EUR_AF=0.1551;SAS_AF=0.1483;AA=A|||;VT=SNP
6	25561888	rs3804128	G	C	100	PASS	AC=295;AF=0.0589058;AN=5008;NS=2504;DP=15205;EAS_AF=0.0407;AMR_AF=0.0245;AFR_AF=0.0817;EUR_AF=0.0229;SAS_AF=0.1084;AA=G|||;VT=SNP
6	25561914	rs3827505	T	C	100	PASS	AC=1127;AF=0.22504;AN=5008;NS=2504;DP=14799;EAS_AF=0.4048;AMR_AF=0.2161;AFR_AF=0.1263;EUR_AF=0.167;SAS_AF=0.2393;AA=T|||;VT=SNP
6	25562825	rs16890747	G	T	100	PASS	AC=296;AF=0.0591054;AN=5008;NS=2504;DP=18876;EAS_AF=0.0407;AMR_AF=0.0231;AFR_AF=0.0825;EUR_AF=0.0229;SAS_AF=0.1094;AA=G|||;VT=SNP
6	25564350	rs61340952	A	G	100	PASS	AC=655;AF=0.130791;AN=5008;NS=2504;DP=19746;EAS_AF=0.0873;AMR_AF=0.2305;AFR_AF=0.0106;EUR_AF=0.1839;SAS_AF=0.2127;AA=A|||;VT=SNP
6	25566022	rs7776417	G	A	100	PASS	AC=1101;AF=0.219848;AN=5008;NS=2504;DP=18236;EAS_AF=0.4058;AMR_AF=0.2147;AFR_AF=0.1082;EUR_AF=0.165;SAS_AF=0.2393;AA=G|||;VT=SNP
6	25566503	rs7738571	C	T	100	PASS	AC=1117;AF=0.223043;AN=5008;NS=2504;DP=23138;EAS_AF=0.4058;AMR_AF=0.2176;AFR_AF=0.1195;EUR_AF=0.164;SAS_AF=0.2393;AA=C|||;VT=SNP
6	25566528	rs214066	A	G	100	PASS	AC=4305;AF=0.859625;AN=5008;NS=2504;DP=22639;EAS_AF=0.9415;AMR_AF=0.7997;AFR_AF=0.8903;EUR_AF=0.7724;SAS_AF=0.8661;AA=G|||;VT=SNP
6	25568117	rs3804127	A	C	100	PASS	AC=1120;AF=0.223642;AN=5008;NS=2504;DP=17790;EAS_AF=0.4048;AMR_AF=0.2176;AFR_AF=0.1233;EUR_AF=0.163;SAS_AF=0.2393;AA=A|||;VT=SNP
6	25568581	rs3804126	G	A	100	PASS	AC=1100;AF=0.219649;AN=5008;NS=2504;DP=16032;EAS_AF=0.4038;AMR_AF=0.2176;AFR_AF=0.1089;EUR_AF=0.164;SAS_AF=0.2382;AA=G|||;VT=SNP
6	25568616	rs3804125	G	A	100	PASS	AC=1115;AF=0.222644;AN=5008;NS=2504;DP=16569;EAS_AF=0.4038;AMR_AF=0.2176;AFR_AF=0.1203;EUR_AF=0.164;SAS_AF=0.2382;AA=G|||;VT=SNP
6	25568942	rs3804124	T	C	100	PASS	AC=1121;AF=0.223842;AN=5008;NS=2504;DP=19496;EAS_AF=0.4038;AMR_AF=0.2176;AFR_AF=0.1248;EUR_AF=0.164;SAS_AF=0.2382;AA=T|||;VT=SNP
6	25569710	rs72839082	A	G	100	PASS	AC=599;AF=0.119609;AN=5008;NS=2504;DP=18535;EAS_AF=0.0476;AMR_AF=0.1167;AFR_AF=0.1263;EUR_AF=0.1581;SAS_AF=0.1472;AA=A|||;VT=SNP
6	25570273	rs147983547	A	G	100	PASS	AC=119;AF=0.023762;AN=5008;NS=2504;DP=12813;EAS_AF=0.0089;AMR_AF=0.0605;AFR_AF=0.0023;EUR_AF=0.0209;SAS_AF=0.045;AA=A|||;VT=SNP
6	25571333	rs12663643	T	G	100	PASS	AC=1126;AF=0.22484;AN=5008;NS=2504;DP=18635;EAS_AF=0.4087;AMR_AF=0.2176;AFR_AF=0.1248;EUR_AF=0.164;SAS_AF=0.2382;AA=T|||;VT=SNP
6	25571426	rs9348685	A	G	100	PASS	AC=600;AF=0.119808;AN=5008;NS=2504;DP=17601;EAS_AF=0.0476;AMR_AF=0.1167;AFR_AF=0.1263;EUR_AF=0.1581;SAS_AF=0.1483;AA=A|||;VT=SNP
6	25571816	rs116186932	A	G	100	PASS	AC=61;AF=0.0121805;AN=5008;NS=2504;DP=18700;EAS_AF=0;AMR_AF=0.0187;AFR_AF=0;EUR_AF=0.0278;SAS_AF=0.0204;AA=-|||;VT=SNP
6	25572082	rs4576241	C	G	100	PASS	AC=4306;AF=0.859824;AN=5008;NS=2504;DP=18998;EAS_AF=0.9415;AMR_AF=0.7997;AFR_AF=0.8896;EUR_AF=0.7724;SAS_AF=0.8681;AA=G|||;VT=SNP
6	25572245	rs9358860	A	G	100	PASS	AC=1315;AF=0.26258;AN=5008;NS=2504;DP=19538;EAS_AF=0.4425;AMR_AF=0.2723;AFR_AF=0.1301;EUR_AF=0.2435;SAS_AF=0.2689;AA=A|||;VT=SNP
6	25572530	rs7742338	A	C	100	PASS	AC=604;AF=0.120607;AN=5008;NS=2504;DP=19440;EAS_AF=0.0476;AMR_AF=0.1167;AFR_AF=0.1301;EUR_AF=0.1581;SAS_AF=0.1472;AA=C|||;VT=SNP
6	25572729	rs9356981	G	C	100	PASS	AC=1127;AF=0.22504;AN=5008;NS=2504;DP=16704;EAS_AF=0.4087;AMR_AF=0.2176;AFR_AF=0.1248;EUR_AF=0.164;SAS_AF=0.2393;AA=G|||;VT=SNP
6	25573168	rs9379772	A	C	100	PASS	AC=1222;AF=0.24401;AN=5008;NS=2504;DP=17711;EAS_AF=0.4087;AMR_AF=0.2305;AFR_AF=0.1899;EUR_AF=0.165;SAS_AF=0.2382;AA=A|||;VT=SNP
6	25573378	rs4711086	G	C	100	PASS	AC=4305;AF=0.859625;AN=5008;NS=2504;DP=16443;EAS_AF=0.9415;AMR_AF=0.7997;AFR_AF=0.8896;EUR_AF=0.7714;SAS_AF=0.8681;AA=C|||;VT=SNP
6	25574813	rs78267786	G	A	100	PASS	AC=31;AF=0.0061901;AN=5008;NS=2504;DP=21222;EAS_AF=0;AMR_AF=0.0115;AFR_AF=0;EUR_AF=0.0219;SAS_AF=0.001;AA=G|||;VT=SNP
6	25575053	rs72839085	A	C	100	PASS	AC=480;AF=0.0958466;AN=5008;NS=2504;DP=18117;EAS_AF=0.0476;AMR_AF=0.111;AFR_AF=0.0401;EUR_AF=0.1561;SAS_AF=0.1483;AA=A|||;VT=SNP
6	25575224	rs75692998	G	T	100	PASS	AC=21;AF=0.00419329;AN=5008;NS=2504;DP=19227;EAS_AF=0.001;AMR_AF=0.0043;AFR_AF=0.0015;EUR_AF=0.0129;SAS_AF=0.002;AA=G|||;VT=SNP
6	25575225	rs80067878	C	T	100	PASS	AC=21;AF=0.00419329;AN=5008;NS=2504;DP=19312;EAS_AF=0.001;AMR_AF=0.0043;AFR_AF=0.0015;EUR_AF=0.0129;SAS_AF=0.002;AA=C|||;VT=SNP
6	25575402	rs926326	A	G	100	PASS	AC=4306;AF=0.859824;AN=5008;NS=2504;DP=19013;EAS_AF=0.9415;AMR_AF=0.7997;AFR_AF=0.8896;EUR_AF=0.7714;SAS_AF=0.8691;AA=G|||;VT=SNP
6	25575514	rs78793624	C	T	100	PASS	AC=658;AF=0.13139;AN=5008;NS=2504;DP=19387;EAS_AF=0.0863;AMR_AF=0.2305;AFR_AF=0.0106;EUR_AF=0.1829;SAS_AF=0.2178;AA=C|||;VT=SNP
6	25576377	rs3804123	C	T	100	PASS	AC=1947;AF=0.388778;AN=5008;NS=2504;DP=13426;EAS_AF=0.4524;AMR_AF=0.3588;AFR_AF=0.4054;EUR_AF=0.327;SAS_AF=0.3855;AA=T|||;VT=SNP
6	25577839	rs72839087	T	A	100	PASS	AC=601;AF=0.120008;AN=5008;NS=2504;DP=17496;EAS_AF=0.0476;AMR_AF=0.1167;AFR_AF=0.1301;EUR_AF=0.1561;SAS_AF=0.1462;AA=t|||;VT=SNP
6	25577840	rs3827503	A	T	100	PASS	AC=1530;AF=0.305511;AN=5008;NS=2504;DP=17500;EAS_AF=0.4028;AMR_AF=0.196;AFR_AF=0.3517;EUR_AF=0.2614;SAS_AF=0.2658;AA=A|||;VT=SNP
6	25577905	rs3827502	G	C	100	PASS	AC=617;AF=0.123203;AN=5008;NS=2504;DP=18203;EAS_AF=0.0585;AMR_AF=0.1167;AFR_AF=0.1263;EUR_AF=0.1561;SAS_AF=0.1564;AA=G|||;VT=SNP
6	25578433	rs75580845	T	C	100	PASS	AC=83;AF=0.0165735;AN=5008;NS=2504;DP=18669;EAS_AF=0.003;AMR_AF=0.0144;AFR_AF=0.003;EUR_AF=0.0626;SAS_AF=0.0031;AA=T|||;VT=SNP
6	25579176	rs1022492	T	G	100	PASS	AC=1217;AF=0.243011;AN=5008;NS=2504;DP=12551;EAS_AF=0.4048;AMR_AF=0.2305;AFR_AF=0.1899;EUR_AF=0.165;SAS_AF=0.2372;AA=T|||;VT=SNP
6	25579203	rs56383372	C	T	100	PASS	AC=615;AF=0.122804;AN=5008;NS=2504;DP=12846;EAS_AF=0.0476;AMR_AF=0.1167;AFR_AF=0.1354;EUR_AF=0.161;SAS_AF=0.1483;AA=C|||;VT=SNP
6	25579846	rs3804122	A	G	100	PASS	AC=1950;AF=0.389377;AN=5008;NS=2504;DP=17410;EAS_AF=0.4524;AMR_AF=0.3602;AFR_AF=0.4054;EUR_AF=0.329;SAS_AF=0.3855;AA=G|||;VT=SNP
6	25579853	rs3804121	A	G	100	PASS	AC=757;AF=0.151158;AN=5008;NS=2504;DP=17513;EAS_AF=0.2371;AMR_AF=0.0749;AFR_AF=0.1452;EUR_AF=0.1511;SAS_AF=0.1247;AA=A|||;VT=SNP
6	25580821	rs12207791	C	T	100	PASS	AC=600;AF=0.119808;AN=5008;NS=2504;DP=19711;EAS_AF=0.0476;AMR_AF=0.1167;AFR_AF=0.1263;EUR_AF=0.1581;SAS_AF=0.1483;AA=C|||;VT=SNP
6	25581366	rs79588470	T	C	100	PASS	AC=91;AF=0.0181709;AN=5008;NS=2504;DP=18448;EAS_AF=0.0347;AMR_AF=0.0115;AFR_AF=0;EUR_AF=0.0457;SAS_AF=0.002;AA=T|||;VT=SNP
6	25582712	rs79681349	C	G	100	PASS	AC=90;AF=0.0179712;AN=5008;NS=2504;DP=19973;EAS_AF=0.003;AMR_AF=0.0159;AFR_AF=0.0038;EUR_AF=0.0676;SAS_AF=0.0031;AA=C|||;VT=SNP
6	25582757	rs10434845	C	G	100	PASS	AC=1981;AF=0.395567;AN=5008;NS=2504;DP=19479;EAS_AF=0.4901;AMR_AF=0.3934;AFR_AF=0.3275;EUR_AF=0.3897;SAS_AF=0.3978;AA=C|||;VT=SNP
6	25582771	rs13203202	T	C	100	PASS	AC=2438;AF=0.486821;AN=5008;NS=2504;DP=19287;EAS_AF=0.5317;AMR_AF=0.4352;AFR_AF=0.5144;EUR_AF=0.4165;SAS_AF=0.5123;AA=C|||;VT=SNP
6	25583103	rs2328879	C	T	100	PASS	AC=2481;AF=0.495407;AN=5008;NS=2504;DP=20540;EAS_AF=0.5317;AMR_AF=0.4496;AFR_AF=0.534;EUR_AF=0.4185;SAS_AF=0.5174;AA=C|||;VT=SNP
6	25584168	rs13192159	C	T	100	PASS	AC=1120;AF=0.223642;AN=5008;NS=2504;DP=15009;EAS_AF=0.4048;AMR_AF=0.2176;AFR_AF=0.1248;EUR_AF=0.163;SAS_AF=0.2372;AA=C|||;VT=SNP
6	25584831	rs78341453	T	G	100	PASS	AC=356;AF=0.0710863;AN=5008;NS=2504;DP=20855;EAS_AF=0.128;AMR_AF=0.0807;AFR_AF=0.0083;EUR_AF=0.1074;SAS_AF=0.0532;AA=T|||;VT=SNP
6	25585001	rs57141743	G	A	100	PASS	AC=658;AF=0.13139;AN=5008;NS=2504;DP=21098;EAS_AF=0.0863;AMR_AF=0.2305;AFR_AF=0.0106;EUR_AF=0.1829;SAS_AF=0.2178;AA=G|||;VT=SNP
6	25585517	rs12192342	A	G	100	PASS	AC=605;AF=0.120807;AN=5008;NS=2504;DP=16731;EAS_AF=0.0466;AMR_AF=0.1167;AFR_AF=0.1354;EUR_AF=0.164;SAS_AF=0.136;AA=A|||;VT=SNP
6	25585844	rs6935612	T	C	100	PASS	AC=1514;AF=0.302316;AN=5008;NS=2504;DP=16995;EAS_AF=0.4028;AMR_AF=0.3012;AFR_AF=0.2065;EUR_AF=0.3091;SAS_AF=0.3221;AA=T|||;VT=SNP
6	25586264	rs114864537	T	G	100	PASS	AC=531;AF=0.10603;AN=5008;NS=2504;DP=15129;EAS_AF=0.0466;AMR_AF=0.1182;AFR_AF=0.084;EUR_AF=0.1571;SAS_AF=0.136;AA=T|||;VT=SNP
6	25587836	rs3788994	C	A	100	PASS	AC=652;AF=0.130192;AN=5008;NS=2504;DP=15981;EAS_AF=0.0833;AMR_AF=0.2291;AFR_AF=0.0106;EUR_AF=0.1809;SAS_AF=0.2178;AA=C|||;VT=SNP
6	25588285	rs75865451	G	A	100	PASS	AC=188;AF=0.0375399;AN=5008;NS=2504;DP=15258;EAS_AF=0.0337;AMR_AF=0.0548;AFR_AF=0.0045;EUR_AF=0.0785;SAS_AF=0.0317;AA=G|||;VT=SNP
6	25588780	rs72839088	C	T	100	PASS	AC=589;AF=0.117612;AN=5008;NS=2504;DP=19811;EAS_AF=0.0466;AMR_AF=0.1182;AFR_AF=0.1263;EUR_AF=0.159;SAS_AF=0.136;AA=C|||;VT=SNP
6	25588815	rs13212936	C	T	100	PASS	AC=171;AF=0.0341454;AN=5008;NS=2504;DP=20530;EAS_AF=0.0069;AMR_AF=0.0418;AFR_AF=0.0348;EUR_AF=0.0835;SAS_AF=0.0051;AA=C|||;VT=SNP
6	25588835	rs75594716	G	A	100	PASS	AC=86;AF=0.0171725;AN=5008;NS=2504;DP=20956;EAS_AF=0.003;AMR_AF=0.0086;AFR_AF=0.0015;EUR_AF=0.0378;SAS_AF=0.0378;AA=G|||;VT=SNP
6	25589126	rs112940888	C	T	100	PASS	AC=37;AF=0.00738818;AN=5008;NS=2504;DP=21167;EAS_AF=0.002;AMR_AF=0.0058;AFR_AF=0.0015;EUR_AF=0.0239;SAS_AF=0.0051;AA=C|||;VT=SNP
6	25589165	rs7766874	A	G	100	PASS	AC=2594;AF=0.517971;AN=5008;NS=2504;DP=20603;EAS_AF=0.624;AMR_AF=0.4654;AFR_AF=0.5227;EUR_AF=0.4344;SAS_AF=0.5256;AA=A|||;VT=SNP
6	25589519	rs72839089	T	G	100	PASS	AC=589;AF=0.117612;AN=5008;NS=2504;DP=20551;EAS_AF=0.0466;AMR_AF=0.1182;AFR_AF=0.1263;EUR_AF=0.159;SAS_AF=0.136;AA=T|||;VT=SNP
6	25589592	rs7767930	G	A	100	PASS	AC=1197;AF=0.239018;AN=5008;NS=2504;DP=19183;EAS_AF=0.4067;AMR_AF=0.2334;AFR_AF=0.1725;EUR_AF=0.164;SAS_AF=0.2372;AA=G|||;VT=SNP
6	25590098	rs9356983	A	G	100	PASS	AC=1191;AF=0.237819;AN=5008;NS=2504;DP=20354;EAS_AF=0.4067;AMR_AF=0.2334;AFR_AF=0.1679;EUR_AF=0.164;SAS_AF=0.2372;AA=A|||;VT=SNP
6	25590224	rs1028318	T	C	100	PASS	AC=1512;AF=0.301917;AN=5008;NS=2504;DP=17888;EAS_AF=0.4008;AMR_AF=0.3012;AFR_AF=0.2057;EUR_AF=0.3091;SAS_AF=0.3231;AA=T|||;VT=SNP
6	25590311	rs17492120	C	T	100	PASS	AC=248;AF=0.0495208;AN=5008;NS=2504;DP=17786;EAS_AF=0.0337;AMR_AF=0.0735;AFR_AF=0.0053;EUR_AF=0.1044;SAS_AF=0.0521;AA=C|||;VT=SNP
6	25590553	rs1028319	T	C	100	PASS	AC=658;AF=0.13139;AN=5008;NS=2504;DP=18104;EAS_AF=0.0853;AMR_AF=0.2291;AFR_AF=0.0106;EUR_AF=0.1849;SAS_AF=0.2178;AA=t|||;VT=SNP
6	25590851	rs7739289	G	C	100	PASS	AC=605;AF=0.120807;AN=5008;NS=2504;DP=16130;EAS_AF=0.0466;AMR_AF=0.1182;AFR_AF=0.1362;EUR_AF=0.162;SAS_AF=0.136;AA=G|||;VT=SNP
6	25590852	rs7738866	A	T	100	PASS	AC=605;AF=0.120807;AN=5008;NS=2504;DP=16106;EAS_AF=0.0466;AMR_AF=0.1182;AFR_AF=0.1362;EUR_AF=0.162;SAS_AF=0.136;AA=A|||;VT=SNP
6	25591041	rs75063949	C	G	100	PASS	AC=586;AF=0.117013;AN=5008;NS=2504;DP=14372;EAS_AF=0.1171;AMR_AF=0.1196;AFR_AF=0.1649;EUR_AF=0.1143;SAS_AF=0.0532;AA=C|||;VT=SNP
6	25591410	rs114841243	C	T	100	PASS	AC=256;AF=0.0511182;AN=5008;NS=2504;DP=17965;EAS_AF=0.0417;AMR_AF=0.013;AFR_AF=0.0499;EUR_AF=0.0219;SAS_AF=0.1196;AA=C|||;VT=SNP
6	25592489	rs9348687	A	G	100	PASS	AC=2772;AF=0.553514;AN=5008;NS=2504;DP=18449;EAS_AF=0.624;AMR_AF=0.4986;AFR_AF=0.6021;EUR_AF=0.4632;SAS_AF=0.547;AA=G|||;VT=SNP
6	25592547	rs3804120	T	G	100	PASS	AC=1254;AF=0.250399;AN=5008;NS=2504;DP=19148;EAS_AF=0.4187;AMR_AF=0.2334;AFR_AF=0.2065;EUR_AF=0.164;SAS_AF=0.2372;AA=T|||;VT=SNP
6	25592651	rs3804118	A	C	100	PASS	AC=1423;AF=0.284145;AN=5008;NS=2504;DP=18897;EAS_AF=0.3204;AMR_AF=0.2954;AFR_AF=0.205;EUR_AF=0.3082;SAS_AF=0.3211;AA=A|||;VT=SNP
6	25593535	rs181845673	T	A	100	PASS	AC=8;AF=0.00159744;AN=5008;NS=2504;DP=19272;EAS_AF=0;AMR_AF=0.0014;AFR_AF=0;EUR_AF=0.007;SAS_AF=0;AA=T|||;VT=SNP
6	25594379	rs9295665	C	T	100	PASS	AC=1209;AF=0.241414;AN=5008;NS=2504;DP=22840;EAS_AF=0.4187;AMR_AF=0.2363;AFR_AF=0.171;EUR_AF=0.164;SAS_AF=0.2372;AA=A|||;VT=SNP
6	25595441	rs12201154	A	G	100	PASS	AC=11;AF=0.00219649;AN=5008;NS=2504;DP=20001;EAS_AF=0.001;AMR_AF=0.0043;AFR_AF=0;EUR_AF=0.007;SAS_AF=0;AA=A|||;VT=SNP
6	25596650	rs35676593	T	G	100	PASS	AC=657;AF=0.13119;AN=5008;NS=2504;DP=15884;EAS_AF=0.0843;AMR_AF=0.2291;AFR_AF=0.0106;EUR_AF=0.1849;SAS_AF=0.2178;AA=T|||;VT=SNP
6	25596653	rs6900338	G	C	100	PASS	AC=258;AF=0.0515176;AN=5008;NS=2504;DP=15862;EAS_AF=0.0417;AMR_AF=0.013;AFR_AF=0.0507;EUR_AF=0.0229;SAS_AF=0.1196;AA=G|||;VT=SNP
6	25597043	rs9379774	A	T	100	PASS	AC=588;AF=0.117412;AN=5008;NS=2504;DP=15505;EAS_AF=0.0466;AMR_AF=0.1182;AFR_AF=0.1256;EUR_AF=0.159;SAS_AF=0.136;AA=A|||;VT=SNP
6	25597517	rs9393650	T	A	100	PASS	AC=1222;AF=0.24401;AN=5008;NS=2504;DP=17394;EAS_AF=0.4177;AMR_AF=0.2363;AFR_AF=0.1815;EUR_AF=0.164;SAS_AF=0.2372;AA=T|||;VT=SNP
6	25599138	rs28391747	T	C	100	PASS	AC=206;AF=0.0411342;AN=5008;NS=2504;DP=16793;EAS_AF=0.0397;AMR_AF=0.0072;AFR_AF=0.0303;EUR_AF=0.0199;SAS_AF=0.1033;AA=C|||;VT=SNP
6	25599143	rs3788993	G	A	100	PASS	AC=2705;AF=0.540136;AN=5008;NS=2504;DP=17079;EAS_AF=0.5109;AMR_AF=0.5389;AFR_AF=0.5507;EUR_AF=0.5825;SAS_AF=0.5133;AA=G|||;VT=SNP
6	25599220	rs3788992	A	G	100	PASS	AC=1409;AF=0.28135;AN=5008;NS=2504;DP=18099;EAS_AF=0.4375;AMR_AF=0.245;AFR_AF=0.2042;EUR_AF=0.1889;SAS_AF=0.3456;AA=A|||;VT=SNP
6	25599234	rs3788991	C	T	100	PASS	AC=2725;AF=0.544129;AN=5008;NS=2504;DP=18105;EAS_AF=0.496;AMR_AF=0.5461;AFR_AF=0.5734;EUR_AF=0.5845;SAS_AF=0.5112;AA=C|||;VT=SNP
6	25600191	rs6903257	T	C	100	PASS	AC=4312;AF=0.861022;AN=5008;NS=2504;DP=17155;EAS_AF=0.9415;AMR_AF=0.8026;AFR_AF=0.8903;EUR_AF=0.7734;SAS_AF=0.8701;AA=C|||;VT=SNP
6	25600233	rs77346695	A	G	100	PASS	AC=348;AF=0.0694888;AN=5008;NS=2504;DP=15993;EAS_AF=0.12;AMR_AF=0.0807;AFR_AF=0.0083;EUR_AF=0.1074;SAS_AF=0.0532;AA=A|||;VT=SNP
6	25600352	rs116783208	C	T	100	PASS	AC=37;AF=0.00738818;AN=5008;NS=2504;DP=17857;EAS_AF=0.001;AMR_AF=0.0043;AFR_AF=0;EUR_AF=0.0169;SAS_AF=0.0164;AA=C|||;VT=SNP
6	25600602	rs9885888	A	G	100	PASS	AC=247;AF=0.0493211;AN=5008;NS=2504;DP=18378;EAS_AF=0.0238;AMR_AF=0.0173;AFR_AF=0.0643;EUR_AF=0.0239;SAS_AF=0.1043;AA=A|||;VT=SNP;EX_TARGET
6	25600827	rs34691813	T	C	100	PASS	AC=126;AF=0.0251597;AN=5008;NS=2504;DP=17316;EAS_AF=0;AMR_AF=0.0202;AFR_AF=0.0416;EUR_AF=0.0308;SAS_AF=0.0266;AA=T|||;VT=SNP;EX_TARGET
6	25600968	rs10456324	G	A	100	PASS	AC=2030;AF=0.405351;AN=5008;NS=2504;DP=18673;EAS_AF=0.372;AMR_AF=0.4179;AFR_AF=0.3404;EUR_AF=0.4632;SAS_AF=0.4591;AA=A|||;VT=SNP;EX_TARGET
6	25601089	rs41271823	T	C	100	PASS	AC=349;AF=0.0696885;AN=5008;NS=2504;DP=20432;EAS_AF=0.119;AMR_AF=0.0807;AFR_AF=0.0083;EUR_AF=0.1083;SAS_AF=0.0542;AA=T|||;VT=SNP
6	25601125	rs9295666	T	A	100	PASS	AC=2262;AF=0.451677;AN=5008;NS=2504;DP=18882;EAS_AF=0.4038;AMR_AF=0.4251;AFR_AF=0.3888;EUR_AF=0.494;SAS_AF=0.5613;AA=A|||;VT=SNP
6	25601275	rs1883260	G	C	100	PASS	AC=2190;AF=0.4373;AN=5008;NS=2504;DP=16859;EAS_AF=0.3323;AMR_AF=0.4251;AFR_AF=0.3896;EUR_AF=0.494;SAS_AF=0.5603;AA=C|||;VT=SNP
6	25601365	rs1883261	G	A	100	PASS	AC=2190;AF=0.4373;AN=5008;NS=2504;DP=18731;EAS_AF=0.3323;AMR_AF=0.428;AFR_AF=0.3896;EUR_AF=0.493;SAS_AF=0.5593;AA=A|||;VT=SNP
6	25601702	rs3827501	A	G	100	PASS	AC=666;AF=0.132987;AN=5008;NS=2504;DP=16516;EAS_AF=0.1796;AMR_AF=0.0591;AFR_AF=0.146;EUR_AF=0.1352;SAS_AF=0.1176;AA=A|||;VT=SNP
6	25601960	rs3804117	C	A	100	PASS	AC=1889;AF=0.377196;AN=5008;NS=2504;DP=16132;EAS_AF=0.3046;AMR_AF=0.4063;AFR_AF=0.292;EUR_AF=0.4662;SAS_AF=0.455;AA=A|||;VT=SNP
6	25601994	rs3804116	T	C	100	PASS	AC=1889;AF=0.377196;AN=5008;NS=2504;DP=15927;EAS_AF=0.3046;AMR_AF=0.4063;AFR_AF=0.292;EUR_AF=0.4662;SAS_AF=0.455;AA=C|||;VT=SNP
6	25602477	rs9885619	C	G	100	PASS	AC=294;AF=0.0587061;AN=5008;NS=2504;DP=18610;EAS_AF=0.0238;AMR_AF=0.0202;AFR_AF=0.0953;EUR_AF=0.0268;SAS_AF=0.1053;AA=C|||;VT=SNP
6	25602561	rs3804115	G	A	100	PASS	AC=1890;AF=0.377396;AN=5008;NS=2504;DP=18622;EAS_AF=0.3046;AMR_AF=0.4078;AFR_AF=0.292;EUR_AF=0.4662;SAS_AF=0.455;AA=G|||;VT=SNP
6	25602604	rs3804114	C	T	100	PASS	AC=1612;AF=0.321885;AN=5008;NS=2504;DP=19200;EAS_AF=0.5437;AMR_AF=0.3026;AFR_AF=0.2557;EUR_AF=0.2485;SAS_AF=0.272;AA=C|||;VT=SNP
6	25602702	rs3804113	A	G	100	PASS	AC=1889;AF=0.377196;AN=5008;NS=2504;DP=19019;EAS_AF=0.3046;AMR_AF=0.4078;AFR_AF=0.292;EUR_AF=0.4662;SAS_AF=0.454;AA=A|||;VT=SNP
6	25602775	rs3804112	T	C	100	PASS	AC=1675;AF=0.334465;AN=5008;NS=2504;DP=16225;EAS_AF=0.5446;AMR_AF=0.3213;AFR_AF=0.2564;EUR_AF=0.2753;SAS_AF=0.2935;AA=T|||;VT=SNP
6	25602926	rs3804111	T	G	100	PASS	AC=1891;AF=0.377596;AN=5008;NS=2504;DP=15379;EAS_AF=0.3056;AMR_AF=0.4078;AFR_AF=0.292;EUR_AF=0.4662;SAS_AF=0.455;AA=T|||;VT=SNP
6	25603100	rs7746950	A	G	100	PASS	AC=1890;AF=0.377396;AN=5008;NS=2504;DP=16534;EAS_AF=0.3046;AMR_AF=0.4078;AFR_AF=0.292;EUR_AF=0.4662;SAS_AF=0.455;AA=A|||;VT=SNP
6	25603102	rs7747371	G	A	100	PASS	AC=282;AF=0.0563099;AN=5008;NS=2504;DP=16493;EAS_AF=0.1131;AMR_AF=0.062;AFR_AF=0.0076;EUR_AF=0.0825;SAS_AF=0.0327;AA=G|||;VT=SNP
6	25603622	rs721803	G	A	100	PASS	AC=4013;AF=0.801318;AN=5008;NS=2504;DP=20754;EAS_AF=0.869;AMR_AF=0.7695;AFR_AF=0.7867;EUR_AF=0.7445;SAS_AF=0.8323;AA=A|||;VT=SNP
6	25603721	rs4711088	A	G	100	PASS	AC=1890;AF=0.377396;AN=5008;NS=2504;DP=21340;EAS_AF=0.3046;AMR_AF=0.4078;AFR_AF=0.292;EUR_AF=0.4662;SAS_AF=0.455;AA=A|||;VT=SNP
6	25604193	rs114891703	C	A	100	PASS	AC=188;AF=0.0375399;AN=5008;NS=2504;DP=15913;EAS_AF=0.0337;AMR_AF=0.0548;AFR_AF=0.0045;EUR_AF=0.0805;SAS_AF=0.0297;AA=C|||;VT=SNP
6	25604493	rs11757420	A	G	100	PASS	AC=590;AF=0.117812;AN=5008;NS=2504;DP=15723;EAS_AF=0.1776;AMR_AF=0.0533;AFR_AF=0.1142;EUR_AF=0.1233;SAS_AF=0.1012;AA=A|||;VT=SNP
6	25604496	rs77750727	G	A	100	PASS	AC=158;AF=0.0315495;AN=5008;NS=2504;DP=15814;EAS_AF=0.0238;AMR_AF=0.0072;AFR_AF=0.0015;EUR_AF=0.0239;SAS_AF=0.1053;AA=G|||;VT=SNP
6	25604715	rs1012898	G	A	100	PASS	AC=1891;AF=0.377596;AN=5008;NS=2504;DP=18151;EAS_AF=0.3046;AMR_AF=0.4078;AFR_AF=0.2927;EUR_AF=0.4662;SAS_AF=0.455;AA=G|||;VT=SNP
6	25605091	rs1012899	G	A	100	PASS	AC=4013;AF=0.801318;AN=5008;NS=2504;DP=18971;EAS_AF=0.869;AMR_AF=0.7695;AFR_AF=0.7867;EUR_AF=0.7445;SAS_AF=0.8323;AA=A|||;VT=SNP;EX_TARGET
6	25605313	rs1040417	A	T	100	PASS	AC=1892;AF=0.377796;AN=5008;NS=2504;DP=20108;EAS_AF=0.3046;AMR_AF=0.4078;AFR_AF=0.2927;EUR_AF=0.4662;SAS_AF=0.456;AA=A|||;VT=SNP
6	25605373	rs1040418	T	G	100	PASS	AC=1891;AF=0.377596;AN=5008;NS=2504;DP=19438;EAS_AF=0.3046;AMR_AF=0.4078;AFR_AF=0.2927;EUR_AF=0.4662;SAS_AF=0.455;AA=T|||;VT=SNP
6	25605512	rs7740510	T	C	100	PASS	AC=1652;AF=0.329872;AN=5008;NS=2504;DP=20188;EAS_AF=0.5397;AMR_AF=0.317;AFR_AF=0.2753;EUR_AF=0.2525;SAS_AF=0.2761;AA=T|||;VT=SNP
6	25605840	rs62393679	G	A	100	PASS	AC=158;AF=0.0315495;AN=5008;NS=2504;DP=18489;EAS_AF=0.0238;AMR_AF=0.0072;AFR_AF=0.0015;EUR_AF=0.0239;SAS_AF=0.1053;AA=G|||;VT=SNP
6	25605918	rs1980453	C	T	100	PASS	AC=4014;AF=0.801518;AN=5008;NS=2504;DP=19917;EAS_AF=0.869;AMR_AF=0.7709;AFR_AF=0.7867;EUR_AF=0.7445;SAS_AF=0.8323;AA=T|||;VT=SNP
6	25606181	rs2294345	G	A	100	PASS	AC=1873;AF=0.374002;AN=5008;NS=2504;DP=19662;EAS_AF=0.3036;AMR_AF=0.4063;AFR_AF=0.2806;EUR_AF=0.4662;SAS_AF=0.455;AA=g|||;VT=SNP
6	25606672	rs742130	C	T	100	PASS	AC=654;AF=0.130591;AN=5008;NS=2504;DP=19166;EAS_AF=0.0804;AMR_AF=0.2305;AFR_AF=0.0129;EUR_AF=0.1839;SAS_AF=0.2157;AA=G|||;VT=SNP
6	25607365	rs2077393	C	T	100	PASS	AC=1465;AF=0.292532;AN=5008;NS=2504;DP=16624;EAS_AF=0.2579;AMR_AF=0.304;AFR_AF=0.2821;EUR_AF=0.3101;SAS_AF=0.316;AA=T|||;VT=SNP
6	25607571	rs742132	A	G	100	PASS	AC=1464;AF=0.292332;AN=5008;NS=2504;DP=21299;EAS_AF=0.2579;AMR_AF=0.3026;AFR_AF=0.2821;EUR_AF=0.3101;SAS_AF=0.316;AA=A|||;VT=SNP
6	25607876	rs7383628	A	G	100	PASS	AC=1464;AF=0.292332;AN=5008;NS=2504;DP=21931;EAS_AF=0.2579;AMR_AF=0.3026;AFR_AF=0.2821;EUR_AF=0.3101;SAS_AF=0.316;AA=A|||;VT=SNP
6	25607908	rs3827500	A	G	100	PASS	AC=1464;AF=0.292332;AN=5008;NS=2504;DP=21666;EAS_AF=0.2579;AMR_AF=0.3026;AFR_AF=0.2821;EUR_AF=0.3101;SAS_AF=0.316;AA=A|||;VT=SNP
6	25607968	rs3804110	A	G	100	PASS	AC=3573;AF=0.713458;AN=5008;NS=2504;DP=19775;EAS_AF=0.8264;AMR_AF=0.6729;AFR_AF=0.7216;EUR_AF=0.6173;SAS_AF=0.7137;AA=G|||;VT=SNP
6	25608009	rs3804109	C	T	100	PASS	AC=1464;AF=0.292332;AN=5008;NS=2504;DP=17902;EAS_AF=0.2579;AMR_AF=0.3026;AFR_AF=0.2821;EUR_AF=0.3101;SAS_AF=0.316;AA=C|||;VT=SNP
6	25608215	rs3804108	T	C	100	PASS	AC=1464;AF=0.292332;AN=5008;NS=2504;DP=3632;EAS_AF=0.2579;AMR_AF=0.3026;AFR_AF=0.2821;EUR_AF=0.3101;SAS_AF=0.316;AA=C|||;VT=SNP
6	25608359	rs3804107	T	C	100	PASS	AC=3561;AF=0.711062;AN=5008;NS=2504;DP=16345;EAS_AF=0.8254;AMR_AF=0.6715;AFR_AF=0.7141;EUR_AF=0.6173;SAS_AF=0.7137;AA=C|||;VT=SNP
6	25608370	rs59606579	G	A	100	PASS	AC=1460;AF=0.291534;AN=5008;NS=2504;DP=16095;EAS_AF=0.256;AMR_AF=0.3012;AFR_AF=0.2814;EUR_AF=0.3101;SAS_AF=0.316;AA=A|||;VT=SNP
6	25608374	rs3804106	G	A	100	PASS	AC=1462;AF=0.291933;AN=5008;NS=2504;DP=15858;EAS_AF=0.2579;AMR_AF=0.3026;AFR_AF=0.2806;EUR_AF=0.3101;SAS_AF=0.316;AA=G|||;VT=SNP
6	25608790	rs147528674	T	G	100	PASS	AC=25;AF=0.00499201;AN=5008;NS=2504;DP=18740;EAS_AF=0.001;AMR_AF=0.0086;AFR_AF=0;EUR_AF=0.0129;SAS_AF=0.0051;AA=t|||;VT=SNP
6	25609278	rs9379775	T	G	100	PASS	AC=3447;AF=0.688299;AN=5008;NS=2504;DP=19396;EAS_AF=0.8224;AMR_AF=0.6585;AFR_AF=0.6369;EUR_AF=0.6163;SAS_AF=0.7147;AA=G|||;VT=SNP
6	25609365	rs111578861	T	C	100	PASS	AC=62;AF=0.0123802;AN=5008;NS=2504;DP=17530;EAS_AF=0.001;AMR_AF=0.0072;AFR_AF=0.0008;EUR_AF=0.0298;SAS_AF=0.0256;AA=T|||;VT=SNP
6	25609477	rs6903817	G	A	100	PASS	AC=1422;AF=0.283946;AN=5008;NS=2504;DP=15301;EAS_AF=0.252;AMR_AF=0.2997;AFR_AF=0.2572;EUR_AF=0.3091;SAS_AF=0.316;AA=g|||;VT=SNP
6	25609643	rs6904044	G	A	100	PASS	AC=1459;AF=0.291334;AN=5008;NS=2504;DP=14079;EAS_AF=0.252;AMR_AF=0.2983;AFR_AF=0.2852;EUR_AF=0.3101;SAS_AF=0.316;AA=G|||;VT=SNP
6	25609738	rs6903765	A	G	100	PASS	AC=1459;AF=0.291334;AN=5008;NS=2504;DP=16635;EAS_AF=0.252;AMR_AF=0.2983;AFR_AF=0.2852;EUR_AF=0.3091;SAS_AF=0.317;AA=G|||;VT=SNP
6	25609756	rs6908390	C	T	100	PASS	AC=1459;AF=0.291334;AN=5008;NS=2504;DP=17626;EAS_AF=0.252;AMR_AF=0.2983;AFR_AF=0.2852;EUR_AF=0.3091;SAS_AF=0.317;AA=T|||;VT=SNP
6	25610615	rs2272824	A	G	100	PASS	AC=1290;AF=0.257588;AN=5008;NS=2504;DP=19210;EAS_AF=0.4236;AMR_AF=0.2421;AFR_AF=0.2209;EUR_AF=0.167;SAS_AF=0.2403;AA=A|||;VT=SNP
6	25610954	rs115195400	A	G	100	PASS	AC=62;AF=0.0123802;AN=5008;NS=2504;DP=20689;EAS_AF=0;AMR_AF=0.0187;AFR_AF=0.0008;EUR_AF=0.0268;SAS_AF=0.0215;AA=A|||;VT=SNP
6	25611826	rs75080831	A	G	100	PASS	AC=286;AF=0.0571086;AN=5008;NS=2504;DP=20245;EAS_AF=0.12;AMR_AF=0.062;AFR_AF=0.0061;EUR_AF=0.0815;SAS_AF=0.0327;AA=A|||;VT=SNP
6	25612683	rs3804105	A	C	100	PASS	AC=1459;AF=0.291334;AN=5008;NS=2504;DP=17030;EAS_AF=0.253;AMR_AF=0.2983;AFR_AF=0.2852;EUR_AF=0.3082;SAS_AF=0.317;AA=A|||;VT=SNP
6	25614046	rs2024874	A	G	100	PASS	AC=3521;AF=0.703075;AN=5008;NS=2504;DP=17904;EAS_AF=0.8224;AMR_AF=0.6657;AFR_AF=0.6899;EUR_AF=0.6163;SAS_AF=0.7137;AA=A|||;VT=SNP
6	25614595	rs1569483	C	G	100	PASS	AC=1459;AF=0.291334;AN=5008;NS=2504;DP=19071;EAS_AF=0.252;AMR_AF=0.2983;AFR_AF=0.2859;EUR_AF=0.3082;SAS_AF=0.317;AA=C|||;VT=SNP
6	25615202	rs55633691	T	C	100	PASS	AC=517;AF=0.103235;AN=5008;NS=2504;DP=18271;EAS_AF=0.0466;AMR_AF=0.1182;AFR_AF=0.0719;EUR_AF=0.1581;SAS_AF=0.137;AA=T|||;VT=SNP
6	25615347	rs55883446	G	A	100	PASS	AC=511;AF=0.102037;AN=5008;NS=2504;DP=18266;EAS_AF=0.0466;AMR_AF=0.1182;AFR_AF=0.0673;EUR_AF=0.1581;SAS_AF=0.137;AA=G|||;VT=SNP
6	25615588	rs4084850	T	C	100	PASS	AC=347;AF=0.0692891;AN=5008;NS=2504;DP=17365;EAS_AF=0.0238;AMR_AF=0.0346;AFR_AF=0.1263;EUR_AF=0.0318;SAS_AF=0.1022;AA=T|||;VT=SNP
6	25616232	rs1321252	C	G	100	PASS	AC=1459;AF=0.291334;AN=5008;NS=2504;DP=17392;EAS_AF=0.253;AMR_AF=0.2983;AFR_AF=0.2852;EUR_AF=0.3082;SAS_AF=0.317;AA=G|||;VT=SNP
6	25616453	rs78912080	A	G	100	PASS	AC=61;AF=0.0121805;AN=5008;NS=2504;DP=16799;EAS_AF=0.002;AMR_AF=0.0101;AFR_AF=0.003;EUR_AF=0.0457;SAS_AF=0.002;AA=A|||;VT=SNP
6	25616480	rs116326987	T	C	100	PASS	AC=81;AF=0.0161741;AN=5008;NS=2504;DP=15590;EAS_AF=0;AMR_AF=0.0187;AFR_AF=0.0129;EUR_AF=0.0298;SAS_AF=0.0215;AA=T|||;VT=SNP
6	25616652	rs7751329	A	G	100	PASS	AC=1581;AF=0.315695;AN=5008;NS=2504;DP=15632;EAS_AF=0.5456;AMR_AF=0.304;AFR_AF=0.2284;EUR_AF=0.2495;SAS_AF=0.273;AA=A|||;VT=SNP
6	25616687	rs7771765	T	C	100	PASS	AC=3521;AF=0.703075;AN=5008;NS=2504;DP=16775;EAS_AF=0.8224;AMR_AF=0.6657;AFR_AF=0.6899;EUR_AF=0.6163;SAS_AF=0.7137;AA=C|||;VT=SNP
6	25616688	rs12528262	G	A	100	PASS	AC=1461;AF=0.291733;AN=5008;NS=2504;DP=16817;EAS_AF=0.254;AMR_AF=0.2983;AFR_AF=0.2852;EUR_AF=0.3082;SAS_AF=0.318;AA=g|||;VT=SNP
6	25617068	rs10946785	G	T	100	PASS	AC=1461;AF=0.291733;AN=5008;NS=2504;DP=21089;EAS_AF=0.253;AMR_AF=0.2983;AFR_AF=0.2859;EUR_AF=0.3082;SAS_AF=0.318;AA=T|||;VT=SNP
6	25617291	rs3804103	G	A	100	PASS	AC=348;AF=0.0694888;AN=5008;NS=2504;DP=18620;EAS_AF=0.1181;AMR_AF=0.0692;AFR_AF=0.0363;EUR_AF=0.0845;SAS_AF=0.0491;AA=G|||;VT=SNP
6	25617445	rs3804102	A	G	100	PASS	AC=3445;AF=0.687899;AN=5008;NS=2504;DP=16919;EAS_AF=0.8185;AMR_AF=0.6556;AFR_AF=0.6407;EUR_AF=0.6163;SAS_AF=0.7137;AA=G|||;VT=SNP
6	25617544	rs1997672	T	G	100	PASS	AC=1447;AF=0.288938;AN=5008;NS=2504;DP=16776;EAS_AF=0.253;AMR_AF=0.2983;AFR_AF=0.2829;EUR_AF=0.3082;SAS_AF=0.3078;AA=T|||;VT=SNP
6	25618003	rs12191432	T	C	100	PASS	AC=100;AF=0.0199681;AN=5008;NS=2504;DP=16510;EAS_AF=0.006;AMR_AF=0.0274;AFR_AF=0.0053;EUR_AF=0.0408;SAS_AF=0.0276;AA=T|||;VT=SNP
6	25618191	rs7761700	G	C	100	PASS	AC=1460;AF=0.291534;AN=5008;NS=2504;DP=16511;EAS_AF=0.254;AMR_AF=0.2983;AFR_AF=0.2852;EUR_AF=0.3082;SAS_AF=0.317;AA=G|||;VT=SNP
6	25618486	rs7761789	A	G	100	PASS	AC=3449;AF=0.688698;AN=5008;NS=2504;DP=16732;EAS_AF=0.8224;AMR_AF=0.6556;AFR_AF=0.6407;EUR_AF=0.6163;SAS_AF=0.7137;AA=G|||;VT=SNP
6	25619007	rs78151190	A	C	100	PASS	AC=255;AF=0.0509185;AN=5008;NS=2504;DP=20234;EAS_AF=0.0387;AMR_AF=0.0749;AFR_AF=0.0053;EUR_AF=0.1064;SAS_AF=0.0511;AA=A|||;VT=SNP
6	25619463	rs12213398	G	A	100	PASS	AC=58;AF=0.0115815;AN=5008;NS=2504;DP=21040;EAS_AF=0.002;AMR_AF=0.0086;AFR_AF=0.0015;EUR_AF=0.0249;SAS_AF=0.0235;AA=G|||;VT=SNP
6	25619575	rs55641572	C	A	100	PASS	AC=88;AF=0.0175719;AN=5008;NS=2504;DP=18047;EAS_AF=0;AMR_AF=0.0187;AFR_AF=0.0182;EUR_AF=0.0298;SAS_AF=0.0215;AA=C|||;VT=SNP
6	25621118	rs7739227	C	T	100	PASS	AC=1233;AF=0.246206;AN=5008;NS=2504;DP=21754;EAS_AF=0.4355;AMR_AF=0.2349;AFR_AF=0.1694;EUR_AF=0.171;SAS_AF=0.2403;AA=C|||;VT=SNP
6	25621816	rs139650916	A	G	100	PASS	AC=21;AF=0.00419329;AN=5008;NS=2504;DP=22349;EAS_AF=0.002;AMR_AF=0.0058;AFR_AF=0.0008;EUR_AF=0.0119;SAS_AF=0.002;AA=A|||;VT=SNP
6	25622105	rs72840507	A	G	100	PASS	AC=405;AF=0.0808706;AN=5008;NS=2504;DP=17361;EAS_AF=0.0298;AMR_AF=0.049;AFR_AF=0.1256;EUR_AF=0.0666;SAS_AF=0.1104;AA=A|||;VT=SNP
6	25622116	rs2281070	C	T	100	PASS	AC=1459;AF=0.291334;AN=5008;NS=2504;DP=17330;EAS_AF=0.2431;AMR_AF=0.2954;AFR_AF=0.3048;EUR_AF=0.2972;SAS_AF=0.3139;AA=C|||;VT=SNP
6	25622212	rs2281071	G	A	100	PASS	AC=1843;AF=0.368011;AN=5008;NS=2504;DP=19701;EAS_AF=0.2728;AMR_AF=0.3429;AFR_AF=0.416;EUR_AF=0.3628;SAS_AF=0.4243;AA=A|||;VT=SNP
6	25622233	rs941428	A	G	100	PASS	AC=1039;AF=0.207468;AN=5008;NS=2504;DP=19879;EAS_AF=0.4256;AMR_AF=0.2061;AFR_AF=0.0514;EUR_AF=0.167;SAS_AF=0.2362;AA=A|||;VT=SNP
6	25622558	rs2281073	A	G	100	PASS	AC=3949;AF=0.788538;AN=5008;NS=2504;DP=16825;EAS_AF=0.751;AMR_AF=0.7392;AFR_AF=0.8775;EUR_AF=0.6988;SAS_AF=0.8344;AA=G|||;VT=SNP
6	25622571	rs6918563	G	T	100	PASS	AC=639;AF=0.127596;AN=5008;NS=2504;DP=16644;EAS_AF=0.0407;AMR_AF=0.1225;AFR_AF=0.1778;EUR_AF=0.1332;SAS_AF=0.1472;AA=G|||;VT=SNP
6	25622605	rs35482035	G	A	100	PASS	AC=21;AF=0.00419329;AN=5008;NS=2504;DP=17795;EAS_AF=0.001;AMR_AF=0.0043;AFR_AF=0.0015;EUR_AF=0.0129;SAS_AF=0.002;AA=G|||;VT=SNP
6	25623060	rs73733305	G	A	100	PASS	AC=135;AF=0.0269569;AN=5008;NS=2504;DP=16136;EAS_AF=0.0129;AMR_AF=0.0231;AFR_AF=0.0477;EUR_AF=0.0179;SAS_AF=0.0256;AA=G|||;VT=SNP
6	25624395	rs7765813	G	T	100	PASS	AC=194;AF=0.038738;AN=5008;NS=2504;DP=20948;EAS_AF=0.0377;AMR_AF=0.0605;AFR_AF=0.0053;EUR_AF=0.0775;SAS_AF=0.0297;AA=G|||;VT=SNP
6	25624400	rs72840508	A	T	100	PASS	AC=92;AF=0.0183706;AN=5008;NS=2504;DP=20943;EAS_AF=0.005;AMR_AF=0.0202;AFR_AF=0.025;EUR_AF=0.0338;SAS_AF=0.0061;AA=A|||;VT=SNP
6	25624416	rs12183240	G	A	100	PASS	AC=1373;AF=0.274161;AN=5008;NS=2504;DP=21173;EAS_AF=0.244;AMR_AF=0.2824;AFR_AF=0.2549;EUR_AF=0.2952;SAS_AF=0.3037;AA=G|||;VT=SNP
6	25624800	rs73397619	T	C	100	PASS	AC=1374;AF=0.274361;AN=5008;NS=2504;DP=21024;EAS_AF=0.245;AMR_AF=0.2824;AFR_AF=0.2549;EUR_AF=0.2952;SAS_AF=0.3037;AA=T|||;VT=SNP
6	25625595	rs12201186	A	C	100	PASS	AC=1462;AF=0.291933;AN=5008;NS=2504;DP=22070;EAS_AF=0.245;AMR_AF=0.2939;AFR_AF=0.3064;EUR_AF=0.2972;SAS_AF=0.3139;AA=C|||;VT=SNP
6	25625736	rs12201249	A	G	100	PASS	AC=527;AF=0.105232;AN=5008;NS=2504;DP=21804;EAS_AF=0.0397;AMR_AF=0.1081;AFR_AF=0.1157;EUR_AF=0.1302;SAS_AF=0.1309;AA=A|||;VT=SNP
6	25626549	rs6456685	T	C	100	PASS	AC=4238;AF=0.846246;AN=5008;NS=2504;DP=15823;EAS_AF=0.8661;AMR_AF=0.804;AFR_AF=0.8858;EUR_AF=0.7783;SAS_AF=0.8722;AA=C|||;VT=SNP
6	25626639	rs1980448	A	G	100	PASS	AC=3955;AF=0.789736;AN=5008;NS=2504;DP=17049;EAS_AF=0.751;AMR_AF=0.7392;AFR_AF=0.8775;EUR_AF=0.6998;SAS_AF=0.8395;AA=G|||;VT=SNP
6	25626846	rs4413605	T	A	100	PASS	AC=1466;AF=0.292732;AN=5008;NS=2504;DP=20054;EAS_AF=0.245;AMR_AF=0.2939;AFR_AF=0.3064;EUR_AF=0.2972;SAS_AF=0.318;AA=A|||;VT=SNP
6	25626967	rs4383809	T	C	100	PASS	AC=4238;AF=0.846246;AN=5008;NS=2504;DP=19087;EAS_AF=0.8661;AMR_AF=0.804;AFR_AF=0.8858;EUR_AF=0.7783;SAS_AF=0.8722;AA=C|||;VT=SNP
6	25627216	rs10223506	T	G	100	PASS	AC=1466;AF=0.292732;AN=5008;NS=2504;DP=21174;EAS_AF=0.245;AMR_AF=0.2939;AFR_AF=0.3064;EUR_AF=0.2972;SAS_AF=0.318;AA=T|||;VT=SNP
6	25627658	rs6905986	C	T	100	PASS	AC=4136;AF=0.825879;AN=5008;NS=2504;DP=16668;EAS_AF=0.8651;AMR_AF=0.7939;AFR_AF=0.829;EUR_AF=0.7753;SAS_AF=0.8558;AA=T|||;VT=SNP
6	25627687	rs10946786	C	T	100	PASS	AC=1466;AF=0.292732;AN=5008;NS=2504;DP=16250;EAS_AF=0.245;AMR_AF=0.2939;AFR_AF=0.3064;EUR_AF=0.2972;SAS_AF=0.318;AA=C|||;VT=SNP
6	25627708	rs111321195	G	C	100	PASS	AC=28;AF=0.00559105;AN=5008;NS=2504;DP=16913;EAS_AF=0.001;AMR_AF=0.0058;AFR_AF=0;EUR_AF=0.0199;SAS_AF=0.0031;AA=G|||;VT=SNP
6	25628252	rs990849	G	C	100	PASS	AC=4412;AF=0.88099;AN=5008;NS=2504;DP=18805;EAS_AF=0.873;AMR_AF=0.8473;AFR_AF=0.9236;EUR_AF=0.8598;SAS_AF=0.8773;AA=C|||;VT=SNP
6	25628445	rs9295667	G	A	100	PASS	AC=1467;AF=0.292931;AN=5008;NS=2504;DP=19029;EAS_AF=0.245;AMR_AF=0.2939;AFR_AF=0.3064;EUR_AF=0.2972;SAS_AF=0.319;AA=A|||;VT=SNP
6	25628511	rs990850	G	A	100	PASS	AC=192;AF=0.0383387;AN=5008;NS=2504;DP=19066;EAS_AF=0.0377;AMR_AF=0.0605;AFR_AF=0.0053;EUR_AF=0.0755;SAS_AF=0.0297;AA=G|||;VT=SNP
6	25628688	rs9467538	G	A	100	PASS	AC=1394;AF=0.278355;AN=5008;NS=2504;DP=20078;EAS_AF=0.245;AMR_AF=0.2839;AFR_AF=0.267;EUR_AF=0.2952;SAS_AF=0.3067;AA=G|||;VT=SNP
6	25628852	rs2223323	T	A	100	PASS	AC=1472;AF=0.29393;AN=5008;NS=2504;DP=22443;EAS_AF=0.245;AMR_AF=0.2983;AFR_AF=0.3094;EUR_AF=0.2962;SAS_AF=0.318;AA=T|||;VT=SNP
6	25628924	rs2205933	C	A	100	PASS	AC=1472;AF=0.29393;AN=5008;NS=2504;DP=22732;EAS_AF=0.245;AMR_AF=0.2983;AFR_AF=0.3086;EUR_AF=0.2972;SAS_AF=0.318;AA=C|||;VT=SNP
6	25629050	rs114613470	A	G	100	PASS	AC=54;AF=0.0107827;AN=5008;NS=2504;DP=20632;EAS_AF=0.002;AMR_AF=0.0159;AFR_AF=0.0015;EUR_AF=0.0328;SAS_AF=0.0061;AA=A|||;VT=SNP
6	25629159	rs62393680	A	G	100	PASS	AC=204;AF=0.0407348;AN=5008;NS=2504;DP=22134;EAS_AF=0.0248;AMR_AF=0.0086;AFR_AF=0.034;EUR_AF=0.0268;SAS_AF=0.1033;AA=A|||;VT=SNP
6	25629658	rs1980449	T	C	100	PASS	AC=3837;AF=0.766174;AN=5008;NS=2504;DP=19106;EAS_AF=0.746;AMR_AF=0.7133;AFR_AF=0.8585;EUR_AF=0.669;SAS_AF=0.7996;AA=C|||;VT=SNP
6	25629747	rs1980450	A	G	100	PASS	AC=1472;AF=0.29393;AN=5008;NS=2504;DP=18314;EAS_AF=0.245;AMR_AF=0.2983;AFR_AF=0.3109;EUR_AF=0.2972;SAS_AF=0.3149;AA=A|||;VT=SNP
6	25630091	rs1980451	G	A	100	PASS	AC=1471;AF=0.29373;AN=5008;NS=2504;DP=17512;EAS_AF=0.246;AMR_AF=0.2983;AFR_AF=0.3101;EUR_AF=0.2972;SAS_AF=0.3139;AA=G|||;VT=SNP
6	25630136	rs1980452	T	C	100	PASS	AC=1469;AF=0.293331;AN=5008;NS=2504;DP=18777;EAS_AF=0.245;AMR_AF=0.2983;AFR_AF=0.3094;EUR_AF=0.2972;SAS_AF=0.3139;AA=C|||;VT=SNP
6	25630231	rs9467539	A	C	100	PASS	AC=1469;AF=0.293331;AN=5008;NS=2504;DP=22003;EAS_AF=0.245;AMR_AF=0.2983;AFR_AF=0.3094;EUR_AF=0.2972;SAS_AF=0.3139;AA=C|||;VT=SNP
6	25630549	rs9467541	C	T	100	PASS	AC=1407;AF=0.28095;AN=5008;NS=2504;DP=20351;EAS_AF=0.245;AMR_AF=0.2882;AFR_AF=0.2693;EUR_AF=0.2952;SAS_AF=0.3139;AA=C|||;VT=SNP
6	25630841	rs12198815	G	A	100	PASS	AC=17;AF=0.00339457;AN=5008;NS=2504;DP=20127;EAS_AF=0.002;AMR_AF=0.0014;AFR_AF=0.0008;EUR_AF=0.005;SAS_AF=0.0082;AA=G|||;VT=SNP
6	25631053	rs9467542	G	C	100	PASS	AC=1471;AF=0.29373;AN=5008;NS=2504;DP=21928;EAS_AF=0.248;AMR_AF=0.2983;AFR_AF=0.3086;EUR_AF=0.2972;SAS_AF=0.3139;AA=G|||;VT=SNP
6	25631179	rs2072842	C	T	100	PASS	AC=1469;AF=0.293331;AN=5008;NS=2504;DP=20397;EAS_AF=0.247;AMR_AF=0.2983;AFR_AF=0.3071;EUR_AF=0.2982;SAS_AF=0.3139;AA=C|||;VT=SNP
6	25631230	rs2072843	A	C	100	PASS	AC=561;AF=0.112021;AN=5008;NS=2504;DP=19150;EAS_AF=0.1657;AMR_AF=0.0504;AFR_AF=0.1127;EUR_AF=0.1173;SAS_AF=0.0941;AA=A|||;VT=SNP
6	25632041	rs2072844	G	A	100	PASS	AC=1388;AF=0.277157;AN=5008;NS=2504;DP=22046;EAS_AF=0.245;AMR_AF=0.2968;AFR_AF=0.2526;EUR_AF=0.2962;SAS_AF=0.3098;AA=G|||;VT=SNP
6	25632153	rs2072845	A	T	100	PASS	AC=1330;AF=0.265575;AN=5008;NS=2504;DP=20868;EAS_AF=0.4206;AMR_AF=0.2363;AFR_AF=0.2458;EUR_AF=0.1759;SAS_AF=0.2454;AA=A|||;VT=SNP
6	25632195	rs62393681	C	T	100	PASS	AC=206;AF=0.0411342;AN=5008;NS=2504;DP=20968;EAS_AF=0.0248;AMR_AF=0.013;AFR_AF=0.0318;EUR_AF=0.0268;SAS_AF=0.1053;AA=C|||;VT=SNP
6	25632342	rs2208041	T	C	100	PASS	AC=1375;AF=0.274561;AN=5008;NS=2504;DP=20350;EAS_AF=0.245;AMR_AF=0.2882;AFR_AF=0.2587;EUR_AF=0.2873;SAS_AF=0.3037;AA=T|||;VT=SNP
6	25632751	rs1321251	A	G	100	PASS	AC=1376;AF=0.27476;AN=5008;NS=2504;DP=19365;EAS_AF=0.245;AMR_AF=0.2882;AFR_AF=0.2595;EUR_AF=0.2873;SAS_AF=0.3037;AA=A|||;VT=SNP
6	25633052	rs1853049	T	C	100	PASS	AC=1375;AF=0.274561;AN=5008;NS=2504;DP=14443;EAS_AF=0.245;AMR_AF=0.2882;AFR_AF=0.2587;EUR_AF=0.2873;SAS_AF=0.3037;AA=C|||;VT=SNP
6	25633152	rs9467544	C	T	100	PASS	AC=556;AF=0.111022;AN=5008;NS=2504;DP=16796;EAS_AF=0.0417;AMR_AF=0.1182;AFR_AF=0.1059;EUR_AF=0.1412;SAS_AF=0.1534;AA=C|||;VT=SNP
6	25633432	rs62393683	C	T	100	PASS	AC=892;AF=0.178115;AN=5008;NS=2504;DP=19591;EAS_AF=0.1458;AMR_AF=0.1556;AFR_AF=0.2095;EUR_AF=0.1779;SAS_AF=0.1851;AA=C|||;VT=SNP
6	25633829	rs113164182	A	C	100	PASS	AC=621;AF=0.124002;AN=5008;NS=2504;DP=19457;EAS_AF=0.0784;AMR_AF=0.2219;AFR_AF=0.0121;EUR_AF=0.166;SAS_AF=0.2096;AA=A|||;VT=SNP
6	25634033	rs73397648	A	G	100	PASS	AC=1376;AF=0.27476;AN=5008;NS=2504;DP=16553;EAS_AF=0.245;AMR_AF=0.2882;AFR_AF=0.2595;EUR_AF=0.2873;SAS_AF=0.3037;AA=G|||;VT=SNP
6	25634038	rs150256769	G	A	100	PASS	AC=79;AF=0.0157748;AN=5008;NS=2504;DP=16203;EAS_AF=0.002;AMR_AF=0.0159;AFR_AF=0.0272;EUR_AF=0.0258;SAS_AF=0.0041;AA=G|||;VT=SNP
6	25634110	rs7752611	G	A	100	PASS	AC=1932;AF=0.385783;AN=5008;NS=2504;DP=11479;EAS_AF=0.2867;AMR_AF=0.4063;AFR_AF=0.3654;EUR_AF=0.4284;SAS_AF=0.4571;AA=G|||;VT=SNP
6	25634440	rs7773087	T	C	100	PASS	AC=1376;AF=0.27476;AN=5008;NS=2504;DP=20069;EAS_AF=0.245;AMR_AF=0.2882;AFR_AF=0.2595;EUR_AF=0.2873;SAS_AF=0.3037;AA=C|||;VT=SNP
6	25635400	rs4140641	C	T	100	PASS	AC=615;AF=0.122804;AN=5008;NS=2504;DP=16443;EAS_AF=0.0784;AMR_AF=0.2219;AFR_AF=0.0076;EUR_AF=0.166;SAS_AF=0.2096;AA=C|||;VT=SNP
6	25635665	rs79856724	G	T	100	PASS	AC=46;AF=0.0091853;AN=5008;NS=2504;DP=20303;EAS_AF=0.002;AMR_AF=0.0086;AFR_AF=0.0015;EUR_AF=0.0249;SAS_AF=0.0112;AA=G|||;VT=SNP
6	25635730	rs62393684	A	T	100	PASS	AC=206;AF=0.0411342;AN=5008;NS=2504;DP=19677;EAS_AF=0.0248;AMR_AF=0.013;AFR_AF=0.0318;EUR_AF=0.0268;SAS_AF=0.1053;AA=A|||;VT=SNP
6	25636740	rs62393685	A	G	100	PASS	AC=320;AF=0.0638978;AN=5008;NS=2504;DP=17320;EAS_AF=0.0248;AMR_AF=0.0331;AFR_AF=0.1029;EUR_AF=0.0328;SAS_AF=0.1053;AA=A|||;VT=SNP
6	25636915	rs16890878	T	C	100	PASS	AC=1375;AF=0.274561;AN=5008;NS=2504;DP=18334;EAS_AF=0.245;AMR_AF=0.2882;AFR_AF=0.2595;EUR_AF=0.2863;SAS_AF=0.3037;AA=C|||;VT=SNP
6	25637117	rs1406926	A	G	100	PASS	AC=1375;AF=0.274561;AN=5008;NS=2504;DP=16974;EAS_AF=0.245;AMR_AF=0.2882;AFR_AF=0.2595;EUR_AF=0.2863;SAS_AF=0.3037;AA=G|||;VT=SNP
6	25637208	rs16890880	T	C	100	PASS	AC=1316;AF=0.26278;AN=5008;NS=2504;DP=16374;EAS_AF=0.4206;AMR_AF=0.2363;AFR_AF=0.2383;EUR_AF=0.173;SAS_AF=0.2444;AA=T|||;VT=SNP
6	25637468	rs1406925	C	T	100	PASS	AC=1374;AF=0.274361;AN=5008;NS=2504;DP=16234;EAS_AF=0.245;AMR_AF=0.2882;AFR_AF=0.2587;EUR_AF=0.2863;SAS_AF=0.3037;AA=C|||;VT=SNP
6	25637708	rs58262709	C	T	100	PASS	AC=1376;AF=0.27476;AN=5008;NS=2504;DP=17667;EAS_AF=0.245;AMR_AF=0.2882;AFR_AF=0.2602;EUR_AF=0.2863;SAS_AF=0.3037;AA=T|||;VT=SNP
6	25637929	rs62393686	G	A	100	PASS	AC=321;AF=0.0640974;AN=5008;NS=2504;DP=19478;EAS_AF=0.0248;AMR_AF=0.0331;AFR_AF=0.1036;EUR_AF=0.0328;SAS_AF=0.1053;AA=G|||;VT=SNP
6	25638067	rs4588684	G	A	100	PASS	AC=1202;AF=0.240016;AN=5008;NS=2504;DP=21918;EAS_AF=0.4206;AMR_AF=0.2262;AFR_AF=0.1596;EUR_AF=0.17;SAS_AF=0.2444;AA=G|||;VT=SNP
6	25638211	rs7774036	A	G	100	PASS	AC=1376;AF=0.27476;AN=5008;NS=2504;DP=20306;EAS_AF=0.245;AMR_AF=0.2882;AFR_AF=0.2602;EUR_AF=0.2863;SAS_AF=0.3037;AA=A|||;VT=SNP
6	25638464	rs9467545	A	T	100	PASS	AC=505;AF=0.100839;AN=5008;NS=2504;DP=23683;EAS_AF=0.12;AMR_AF=0.1138;AFR_AF=0.0749;EUR_AF=0.1421;SAS_AF=0.0644;AA=A|||;VT=SNP
6	25638469	rs6456686	C	T	100	PASS	AC=2873;AF=0.573682;AN=5008;NS=2504;DP=23636;EAS_AF=0.4335;AMR_AF=0.5663;AFR_AF=0.6089;EUR_AF=0.6064;SAS_AF=0.6421;AA=T|||;VT=SNP
6	25639216	rs73397653	C	T	100	PASS	AC=1324;AF=0.264377;AN=5008;NS=2504;DP=16369;EAS_AF=0.245;AMR_AF=0.2824;AFR_AF=0.2322;EUR_AF=0.2853;SAS_AF=0.2935;AA=C|||;VT=SNP
6	25639660	rs7762312	T	C	100	PASS	AC=576;AF=0.115016;AN=5008;NS=2504;DP=16629;EAS_AF=0.1667;AMR_AF=0.0519;AFR_AF=0.1301;EUR_AF=0.1173;SAS_AF=0.0838;AA=T|||;VT=SNP
6	25640166	rs714563	C	T	100	PASS	AC=1376;AF=0.27476;AN=5008;NS=2504;DP=20444;EAS_AF=0.245;AMR_AF=0.2882;AFR_AF=0.2602;EUR_AF=0.2863;SAS_AF=0.3037;AA=C|||;VT=SNP
6	25640202	rs73397658	C	A	100	PASS	AC=551;AF=0.110024;AN=5008;NS=2504;DP=19726;EAS_AF=0.1667;AMR_AF=0.0519;AFR_AF=0.1112;EUR_AF=0.1173;SAS_AF=0.0838;AA=C|||;VT=SNP
6	25640674	rs10447385	A	G	100	PASS	AC=1376;AF=0.27476;AN=5008;NS=2504;DP=20351;EAS_AF=0.245;AMR_AF=0.2882;AFR_AF=0.2602;EUR_AF=0.2863;SAS_AF=0.3037;AA=G|||;VT=SNP
6	25640727	rs10447386	C	T	100	PASS	AC=1376;AF=0.27476;AN=5008;NS=2504;DP=20062;EAS_AF=0.245;AMR_AF=0.2882;AFR_AF=0.2602;EUR_AF=0.2863;SAS_AF=0.3037;AA=C|||;VT=SNP
6	25640982	rs115054151	A	G	100	PASS	AC=61;AF=0.0121805;AN=5008;NS=2504;DP=5045;EAS_AF=0;AMR_AF=0.0173;AFR_AF=0;EUR_AF=0.0278;SAS_AF=0.0215;AA=A|||;VT=SNP
6	25641200	rs932316	T	C	100	PASS	AC=865;AF=0.172724;AN=5008;NS=2504;DP=20998;EAS_AF=0.1448;AMR_AF=0.1499;AFR_AF=0.1952;EUR_AF=0.1759;SAS_AF=0.184;AA=T|||;VT=SNP
6	25641636	rs6456687	A	T	100	PASS	AC=1380;AF=0.275559;AN=5008;NS=2504;DP=18895;EAS_AF=0.245;AMR_AF=0.2882;AFR_AF=0.2617;EUR_AF=0.2863;SAS_AF=0.3057;AA=A|||;VT=SNP
6	25641865	rs2281074	C	A	100	PASS	AC=894;AF=0.178514;AN=5008;NS=2504;DP=17093;EAS_AF=0.1468;AMR_AF=0.1556;AFR_AF=0.2103;EUR_AF=0.1779;SAS_AF=0.1851;AA=C|||;VT=SNP
6	25642100	rs10447387	A	G	100	PASS	AC=1380;AF=0.275559;AN=5008;NS=2504;DP=16449;EAS_AF=0.245;AMR_AF=0.2882;AFR_AF=0.2617;EUR_AF=0.2863;SAS_AF=0.3057;AA=G|||;VT=SNP
6	25642153	rs72840515	C	T	100	PASS	AC=436;AF=0.0870607;AN=5008;NS=2504;DP=19606;EAS_AF=0.0417;AMR_AF=0.111;AFR_AF=0.0182;EUR_AF=0.1441;SAS_AF=0.1513;AA=C|||;VT=SNP
6	25642243	rs10447388	A	G	100	PASS	AC=1381;AF=0.275759;AN=5008;NS=2504;DP=18333;EAS_AF=0.245;AMR_AF=0.2882;AFR_AF=0.2625;EUR_AF=0.2863;SAS_AF=0.3057;AA=A|||;VT=SNP
6	25642244	rs1321250	T	C	100	PASS	AC=824;AF=0.164537;AN=5008;NS=2504;DP=18332;EAS_AF=0.1468;AMR_AF=0.147;AFR_AF=0.1778;EUR_AF=0.175;SAS_AF=0.1667;AA=T|||;VT=SNP
6	25642577	rs10447389	G	A	100	PASS	AC=1425;AF=0.284545;AN=5008;NS=2504;DP=19475;EAS_AF=0.245;AMR_AF=0.2925;AFR_AF=0.2927;EUR_AF=0.2863;SAS_AF=0.3067;AA=A|||;VT=SNP
6	25642712	rs7741026	A	T	100	PASS	AC=514;AF=0.102636;AN=5008;NS=2504;DP=19109;EAS_AF=0.0417;AMR_AF=0.1138;AFR_AF=0.0749;EUR_AF=0.1441;SAS_AF=0.1524;AA=A|||;VT=SNP
6	25642991	rs9358865	C	A	100	PASS	AC=1306;AF=0.260783;AN=5008;NS=2504;DP=20979;EAS_AF=0.4196;AMR_AF=0.2378;AFR_AF=0.233;EUR_AF=0.172;SAS_AF=0.2423;AA=C|||;VT=SNP
6	25643144	rs78260361	C	T	100	PASS	AC=99;AF=0.0197684;AN=5008;NS=2504;DP=22776;EAS_AF=0.0079;AMR_AF=0.0274;AFR_AF=0;EUR_AF=0.0596;SAS_AF=0.0123;AA=C|||;VT=SNP
6	25643792	rs6913169	C	A	100	PASS	AC=534;AF=0.106629;AN=5008;NS=2504;DP=18039;EAS_AF=0.0427;AMR_AF=0.1153;AFR_AF=0.0885;EUR_AF=0.1441;SAS_AF=0.1524;AA=C|||;VT=SNP
6	25643804	rs4712948	C	G	100	PASS	AC=1457;AF=0.290935;AN=5008;NS=2504;DP=18131;EAS_AF=0.244;AMR_AF=0.2939;AFR_AF=0.3169;EUR_AF=0.2863;SAS_AF=0.3067;AA=G|||;VT=SNP
6	25644203	rs4712949	C	T	100	PASS	AC=1402;AF=0.279952;AN=5008;NS=2504;DP=16465;EAS_AF=0.245;AMR_AF=0.2911;AFR_AF=0.2708;EUR_AF=0.2883;SAS_AF=0.3119;AA=C|||;VT=SNP
6	25644610	rs144820645	A	G	100	PASS	AC=61;AF=0.0121805;AN=5008;NS=2504;DP=14919;EAS_AF=0;AMR_AF=0.0173;AFR_AF=0;EUR_AF=0.0278;SAS_AF=0.0215;AA=A|||;VT=SNP
6	25644798	rs113493108	C	G	100	PASS	AC=629;AF=0.125599;AN=5008;NS=2504;DP=17990;EAS_AF=0.0437;AMR_AF=0.134;AFR_AF=0.1127;EUR_AF=0.172;SAS_AF=0.1738;AA=C|||;VT=SNP
6	25645004	rs1406924	G	A	100	PASS	AC=1232;AF=0.246006;AN=5008;NS=2504;DP=19525;EAS_AF=0.4206;AMR_AF=0.2262;AFR_AF=0.1846;EUR_AF=0.169;SAS_AF=0.2423;AA=G|||;VT=SNP
6	25645314	rs909663	A	C	100	PASS	AC=1450;AF=0.289537;AN=5008;NS=2504;DP=18107;EAS_AF=0.244;AMR_AF=0.2939;AFR_AF=0.3169;EUR_AF=0.2863;SAS_AF=0.2996;AA=C|||;VT=SNP
6	25645362	rs876239	C	T	100	PASS	AC=1375;AF=0.274561;AN=5008;NS=2504;DP=19268;EAS_AF=0.244;AMR_AF=0.2867;AFR_AF=0.2648;EUR_AF=0.2853;SAS_AF=0.2996;AA=C|||;VT=SNP
6	25645463	rs2328889	A	G	100	PASS	AC=4245;AF=0.847644;AN=5008;NS=2504;DP=17273;EAS_AF=0.8552;AMR_AF=0.8098;AFR_AF=0.8843;EUR_AF=0.7803;SAS_AF=0.8865;AA=G|||;VT=SNP
6	25646002	rs909664	A	C	100	PASS	AC=4522;AF=0.902955;AN=5008;NS=2504;DP=14633;EAS_AF=0.8621;AMR_AF=0.8631;AFR_AF=0.9924;EUR_AF=0.8628;SAS_AF=0.8937;AA=C|||;VT=SNP
6	25646145	rs909665	G	A	100	PASS	AC=1407;AF=0.28095;AN=5008;NS=2504;DP=16475;EAS_AF=0.244;AMR_AF=0.2882;AFR_AF=0.289;EUR_AF=0.2853;SAS_AF=0.2986;AA=G|||;VT=SNP
6	25646796	rs9467547	C	T	100	PASS	AC=2924;AF=0.583866;AN=5008;NS=2504;DP=16288;EAS_AF=0.4196;AMR_AF=0.5735;AFR_AF=0.6513;EUR_AF=0.6083;SAS_AF=0.6442;AA=T|||;VT=SNP
6	25646839	rs10946787	T	A	100	PASS	AC=1457;AF=0.290935;AN=5008;NS=2504;DP=16955;EAS_AF=0.244;AMR_AF=0.2939;AFR_AF=0.3169;EUR_AF=0.2863;SAS_AF=0.3067;AA=A|||;VT=SNP
6	25646943	rs6932016	G	A	100	PASS	AC=1321;AF=0.263778;AN=5008;NS=2504;DP=16442;EAS_AF=0.4355;AMR_AF=0.2363;AFR_AF=0.233;EUR_AF=0.172;SAS_AF=0.2423;AA=G|||;VT=SNP
6	25647151	rs4598069	G	T	100	PASS	AC=2447;AF=0.488618;AN=5008;NS=2504;DP=30790;EAS_AF=0.4871;AMR_AF=0.4957;AFR_AF=0.4887;EUR_AF=0.4841;SAS_AF=0.4898;AA=G|||;VT=SNP
6	25647393	rs191813886	G	A	100	PASS	AC=87;AF=0.0173722;AN=5008;NS=2504;DP=32886;EAS_AF=0;AMR_AF=0.0403;AFR_AF=0;EUR_AF=0.0388;SAS_AF=0.0204;AA=G|||;VT=SNP
6	25648346	rs115264061	C	T	100	PASS	AC=53;AF=0.0105831;AN=5008;NS=2504;DP=15794;EAS_AF=0.002;AMR_AF=0.0159;AFR_AF=0.0015;EUR_AF=0.0328;SAS_AF=0.0051;AA=C|||;VT=SNP
6	25649981	rs1883257	C	A	100	PASS	AC=438;AF=0.0874601;AN=5008;NS=2504;DP=18770;EAS_AF=0.0427;AMR_AF=0.111;AFR_AF=0.0182;EUR_AF=0.1441;SAS_AF=0.1524;AA=C|||;VT=SNP
6	25650068	rs115499442	T	C	100	PASS	AC=61;AF=0.0121805;AN=5008;NS=2504;DP=17679;EAS_AF=0;AMR_AF=0.0173;AFR_AF=0;EUR_AF=0.0278;SAS_AF=0.0215;AA=T|||;VT=SNP
6	25650096	rs976958	C	T	100	PASS	AC=1409;AF=0.28135;AN=5008;NS=2504;DP=17885;EAS_AF=0.244;AMR_AF=0.2882;AFR_AF=0.2905;EUR_AF=0.2853;SAS_AF=0.2986;AA=C|||;VT=SNP
6	25650159	rs1883258	G	T	100	PASS	AC=1740;AF=0.347444;AN=5008;NS=2504;DP=18195;EAS_AF=0.3442;AMR_AF=0.3646;AFR_AF=0.3343;EUR_AF=0.3688;SAS_AF=0.3344;AA=G|||;VT=SNP
6	25650817	rs11969981	T	A	100	PASS	AC=618;AF=0.123403;AN=5008;NS=2504;DP=19675;EAS_AF=0.0774;AMR_AF=0.2219;AFR_AF=0.0083;EUR_AF=0.166;SAS_AF=0.2127;AA=T|||;VT=SNP
6	25651197	rs12528182	C	G	100	PASS	AC=1407;AF=0.28095;AN=5008;NS=2504;DP=18552;EAS_AF=0.244;AMR_AF=0.2882;AFR_AF=0.2897;EUR_AF=0.2853;SAS_AF=0.2975;AA=C|||;VT=SNP
6	25651263	rs12524760	A	G	100	PASS	AC=1407;AF=0.28095;AN=5008;NS=2504;DP=19077;EAS_AF=0.244;AMR_AF=0.2882;AFR_AF=0.2897;EUR_AF=0.2853;SAS_AF=0.2975;AA=A|||;VT=SNP
6	25651602	rs72840523	G	C	100	PASS	AC=514;AF=0.102636;AN=5008;NS=2504;DP=21166;EAS_AF=0.0427;AMR_AF=0.1138;AFR_AF=0.0741;EUR_AF=0.1441;SAS_AF=0.1524;AA=G|||;VT=SNP
6	25651650	rs4140640	C	G	100	PASS	AC=1415;AF=0.282548;AN=5008;NS=2504;DP=20871;EAS_AF=0.244;AMR_AF=0.2882;AFR_AF=0.2897;EUR_AF=0.2853;SAS_AF=0.3057;AA=C|||;VT=SNP
6	25651664	rs72840524	T	C	100	PASS	AC=642;AF=0.128195;AN=5008;NS=2504;DP=20324;EAS_AF=0.0427;AMR_AF=0.1383;AFR_AF=0.1218;EUR_AF=0.171;SAS_AF=0.1738;AA=T|||;VT=SNP
6	25651703	rs72840525	G	T	100	PASS	AC=595;AF=0.11881;AN=5008;NS=2504;DP=19802;EAS_AF=0.0427;AMR_AF=0.1326;AFR_AF=0.0885;EUR_AF=0.172;SAS_AF=0.1738;AA=G|||;VT=SNP
6	25652225	rs2294344	C	A	100	PASS	AC=622;AF=0.124201;AN=5008;NS=2504;DP=18571;EAS_AF=0.0774;AMR_AF=0.2219;AFR_AF=0.0129;EUR_AF=0.166;SAS_AF=0.2106;AA=C|||;VT=SNP
6	25653090	rs1040419	G	T	100	PASS	AC=1458;AF=0.291134;AN=5008;NS=2504;DP=15235;EAS_AF=0.244;AMR_AF=0.2939;AFR_AF=0.3185;EUR_AF=0.2863;SAS_AF=0.3057;AA=T|||;VT=SNP
6	25653401	rs9467550	A	G	100	PASS	AC=240;AF=0.0479233;AN=5008;NS=2504;DP=15820;EAS_AF=0.0238;AMR_AF=0.0706;AFR_AF=0.0401;EUR_AF=0.0815;SAS_AF=0.0327;AA=A|||;VT=SNP
6	25653436	rs10456325	T	G	100	PASS	AC=514;AF=0.102636;AN=5008;NS=2504;DP=16537;EAS_AF=0.0427;AMR_AF=0.1138;AFR_AF=0.0741;EUR_AF=0.1441;SAS_AF=0.1524;AA=T|||;VT=SNP
6	25653825	rs62393710	T	C	100	PASS	AC=206;AF=0.0411342;AN=5008;NS=2504;DP=20236;EAS_AF=0.0258;AMR_AF=0.013;AFR_AF=0.031;EUR_AF=0.0268;SAS_AF=0.1053;AA=T|||;VT=SNP
6	25653842	rs1406927	T	G	100	PASS	AC=1458;AF=0.291134;AN=5008;NS=2504;DP=19564;EAS_AF=0.244;AMR_AF=0.2939;AFR_AF=0.3185;EUR_AF=0.2863;SAS_AF=0.3057;AA=G|||;VT=SNP
6	25654089	rs1884575	C	G	100	PASS	AC=646;AF=0.128994;AN=5008;NS=2504;DP=21101;EAS_AF=0.0427;AMR_AF=0.1398;AFR_AF=0.1225;EUR_AF=0.172;SAS_AF=0.1748;AA=C|||;VT=SNP
6	25654265	rs9379776	T	A	100	PASS	AC=1322;AF=0.263978;AN=5008;NS=2504;DP=18030;EAS_AF=0.4345;AMR_AF=0.2363;AFR_AF=0.2337;EUR_AF=0.173;SAS_AF=0.2423;AA=T|||;VT=SNP
6	25654717	rs139397355	T	C	100	PASS	AC=59;AF=0.0117812;AN=5008;NS=2504;DP=19701;EAS_AF=0;AMR_AF=0.0403;AFR_AF=0.0023;EUR_AF=0.0278;SAS_AF=0;AA=T|||;VT=SNP
6	25654987	rs2281075	C	T	100	PASS	AC=1417;AF=0.282947;AN=5008;NS=2504;DP=21258;EAS_AF=0.244;AMR_AF=0.2882;AFR_AF=0.2905;EUR_AF=0.2853;SAS_AF=0.3067;AA=C|||;VT=SNP
6	25655059	rs62393711	C	T	100	PASS	AC=206;AF=0.0411342;AN=5008;NS=2504;DP=20964;EAS_AF=0.0258;AMR_AF=0.013;AFR_AF=0.031;EUR_AF=0.0268;SAS_AF=0.1053;AA=C|||;VT=SNP
6	25655104	rs2072846	T	C	100	PASS	AC=1458;AF=0.291134;AN=5008;NS=2504;DP=20206;EAS_AF=0.244;AMR_AF=0.2939;AFR_AF=0.3185;EUR_AF=0.2863;SAS_AF=0.3057;AA=C|||;VT=SNP
6	25655675	rs12527646	G	A	100	PASS	AC=1416;AF=0.282748;AN=5008;NS=2504;DP=19957;EAS_AF=0.244;AMR_AF=0.2882;AFR_AF=0.2905;EUR_AF=0.2853;SAS_AF=0.3057;AA=G|||;VT=SNP
6	25655839	rs16890900	T	G	100	PASS	AC=1458;AF=0.291134;AN=5008;NS=2504;DP=20676;EAS_AF=0.244;AMR_AF=0.2939;AFR_AF=0.3185;EUR_AF=0.2863;SAS_AF=0.3057;AA=G|||;VT=SNP
6	25656661	rs10484591	C	G	100	PASS	AC=1205;AF=0.240615;AN=5008;NS=2504;DP=22052;EAS_AF=0.244;AMR_AF=0.2738;AFR_AF=0.1483;EUR_AF=0.2833;SAS_AF=0.2945;AA=C|||;VT=SNP
6	25657286	rs12208868	C	T	100	PASS	AC=100;AF=0.0199681;AN=5008;NS=2504;DP=19932;EAS_AF=0.006;AMR_AF=0.0274;AFR_AF=0.0053;EUR_AF=0.0417;SAS_AF=0.0266;AA=C|||;VT=SNP
6	25657291	rs115809796	A	G	100	PASS	AC=137;AF=0.0273562;AN=5008;NS=2504;DP=19728;EAS_AF=0.004;AMR_AF=0.0562;AFR_AF=0.0166;EUR_AF=0.0368;SAS_AF=0.0358;AA=A|||;VT=SNP
6	25657403	rs12195457	A	T	100	PASS	AC=594;AF=0.11861;AN=5008;NS=2504;DP=11344;EAS_AF=0.0427;AMR_AF=0.1326;AFR_AF=0.0877;EUR_AF=0.172;SAS_AF=0.1738;AA=A|||;VT=SNP
6	25657463	rs2011472	A	C	100	PASS	AC=4248;AF=0.848243;AN=5008;NS=2504;DP=17288;EAS_AF=0.8552;AMR_AF=0.8098;AFR_AF=0.885;EUR_AF=0.7813;SAS_AF=0.8875;AA=C|||;VT=SNP
6	25657540	rs2011465	A	G	100	PASS	AC=4246;AF=0.847843;AN=5008;NS=2504;DP=16662;EAS_AF=0.8552;AMR_AF=0.8098;AFR_AF=0.8843;EUR_AF=0.7813;SAS_AF=0.8865;AA=G|||;VT=SNP
6	25657590	rs4712950	A	G	100	PASS	AC=619;AF=0.123602;AN=5008;NS=2504;DP=14893;EAS_AF=0.0794;AMR_AF=0.2219;AFR_AF=0.0083;EUR_AF=0.166;SAS_AF=0.2117;AA=A|||;VT=SNP
6	25657845	rs56329220	G	A	100	PASS	AC=184;AF=0.0367412;AN=5008;NS=2504;DP=11340;EAS_AF=0.0238;AMR_AF=0.0605;AFR_AF=0.0045;EUR_AF=0.0795;SAS_AF=0.0327;AA=G|||;VT=SNP
6	25658223	rs143085181	A	G	100	PASS	AC=78;AF=0.0155751;AN=5008;NS=2504;DP=11251;EAS_AF=0.002;AMR_AF=0.0231;AFR_AF=0.0015;EUR_AF=0.0507;SAS_AF=0.0072;AA=A|||;VT=SNP
6	25658377	rs141225628	C	T	100	PASS	AC=22;AF=0.00439297;AN=5008;NS=2504;DP=15377;EAS_AF=0;AMR_AF=0.013;AFR_AF=0.0008;EUR_AF=0.0099;SAS_AF=0.002;AA=C|||;VT=SNP
6	25658414	rs60513855	C	T	100	PASS	AC=1386;AF=0.276757;AN=5008;NS=2504;DP=13339;EAS_AF=0.244;AMR_AF=0.2882;AFR_AF=0.2685;EUR_AF=0.2843;SAS_AF=0.3057;AA=C|||;VT=SNP
6	25658580	rs56034365	T	C	100	PASS	AC=688;AF=0.13738;AN=5008;NS=2504;DP=16108;EAS_AF=0.1319;AMR_AF=0.1196;AFR_AF=0.1369;EUR_AF=0.1451;SAS_AF=0.1483;AA=T|||;VT=SNP
6	25658907	rs1003967	T	C	100	PASS	AC=1310;AF=0.261581;AN=5008;NS=2504;DP=18783;EAS_AF=0.244;AMR_AF=0.281;AFR_AF=0.2231;EUR_AF=0.2843;SAS_AF=0.2945;AA=T|||;VT=SNP
6	25659172	rs1003688	G	A	100	PASS	AC=687;AF=0.137181;AN=5008;NS=2504;DP=18491;EAS_AF=0.1319;AMR_AF=0.1196;AFR_AF=0.1369;EUR_AF=0.1451;SAS_AF=0.1472;AA=G|||;VT=SNP
6	25659219	rs9467552	G	A	100	PASS	AC=1479;AF=0.295327;AN=5008;NS=2504;DP=18739;EAS_AF=0.244;AMR_AF=0.3026;AFR_AF=0.329;EUR_AF=0.2873;SAS_AF=0.3057;AA=A|||;VT=SNP
6	25659305	rs72838858	C	T	100	PASS	AC=374;AF=0.0746805;AN=5008;NS=2504;DP=20472;EAS_AF=0.1062;AMR_AF=0.0865;AFR_AF=0.0401;EUR_AF=0.1123;SAS_AF=0.0419;AA=c|||;VT=SNP
6	25660158	rs115535953	C	T	100	PASS	AC=38;AF=0.00758786;AN=5008;NS=2504;DP=17872;EAS_AF=0.001;AMR_AF=0.0115;AFR_AF=0;EUR_AF=0.0149;SAS_AF=0.0143;AA=C|||;VT=SNP
6	25660510	rs10946788	G	A	100	PASS	AC=1438;AF=0.287141;AN=5008;NS=2504;DP=17634;EAS_AF=0.244;AMR_AF=0.2968;AFR_AF=0.3018;EUR_AF=0.2863;SAS_AF=0.3057;AA=A|||;VT=SNP
6	25660808	rs12216281	C	T	100	PASS	AC=703;AF=0.140375;AN=5008;NS=2504;DP=22015;EAS_AF=0.0437;AMR_AF=0.1427;AFR_AF=0.149;EUR_AF=0.175;SAS_AF=0.1912;AA=C|||;VT=SNP
6	25660972	rs9461188	A	G	100	PASS	AC=1479;AF=0.295327;AN=5008;NS=2504;DP=20598;EAS_AF=0.244;AMR_AF=0.3026;AFR_AF=0.329;EUR_AF=0.2873;SAS_AF=0.3057;AA=G|||;VT=SNP
6	25661064	rs9461189	G	A	100	PASS	AC=1479;AF=0.295327;AN=5008;NS=2504;DP=21653;EAS_AF=0.244;AMR_AF=0.3026;AFR_AF=0.329;EUR_AF=0.2873;SAS_AF=0.3057;AA=A|||;VT=SNP
6	25661368	rs2072850	A	C	100	PASS	AC=1438;AF=0.287141;AN=5008;NS=2504;DP=18015;EAS_AF=0.244;AMR_AF=0.2968;AFR_AF=0.3018;EUR_AF=0.2863;SAS_AF=0.3057;AA=A|||;VT=SNP
6	25661549	rs9467555	T	C	100	PASS	AC=515;AF=0.102835;AN=5008;NS=2504;DP=18550;EAS_AF=0.0427;AMR_AF=0.1138;AFR_AF=0.0741;EUR_AF=0.1451;SAS_AF=0.1524;AA=T|||;VT=SNP
6	25661887	rs2072847	A	T	100	PASS	AC=1408;AF=0.28115;AN=5008;NS=2504;DP=19630;EAS_AF=0.244;AMR_AF=0.2925;AFR_AF=0.2821;EUR_AF=0.2853;SAS_AF=0.3057;AA=T|||;VT=SNP
6	25661963	rs149550642	A	G	100	PASS	AC=61;AF=0.0121805;AN=5008;NS=2504;DP=18831;EAS_AF=0;AMR_AF=0.0173;AFR_AF=0;EUR_AF=0.0278;SAS_AF=0.0215;AA=A|||;VT=SNP
6	25661984	rs114159556	T	G	100	PASS	AC=20;AF=0.00399361;AN=5008;NS=2504;DP=18946;EAS_AF=0;AMR_AF=0.0086;AFR_AF=0;EUR_AF=0.0129;SAS_AF=0.001;AA=T|||;VT=SNP
6	25662262	rs116575751	T	A	100	PASS	AC=61;AF=0.0121805;AN=5008;NS=2504;DP=18930;EAS_AF=0;AMR_AF=0.0173;AFR_AF=0;EUR_AF=0.0278;SAS_AF=0.0215;AA=T|||;VT=SNP
6	25662332	rs2072851	G	C	100	PASS	AC=1408;AF=0.28115;AN=5008;NS=2504;DP=18778;EAS_AF=0.244;AMR_AF=0.2925;AFR_AF=0.2821;EUR_AF=0.2853;SAS_AF=0.3057;AA=C|||;VT=SNP
6	25662585	rs115323937	A	G	100	PASS	AC=61;AF=0.0121805;AN=5008;NS=2504;DP=20080;EAS_AF=0;AMR_AF=0.0173;AFR_AF=0;EUR_AF=0.0278;SAS_AF=0.0215;AA=A|||;VT=SNP
6	25662686	rs7754155	G	A	100	PASS	AC=1366;AF=0.272764;AN=5008;NS=2504;DP=18871;EAS_AF=0.244;AMR_AF=0.2867;AFR_AF=0.2542;EUR_AF=0.2843;SAS_AF=0.3057;AA=G|||;VT=SNP
6	25662803	rs1321248	T	C	100	PASS	AC=758;AF=0.151358;AN=5008;NS=2504;DP=19363;EAS_AF=0.1319;AMR_AF=0.1297;AFR_AF=0.1838;EUR_AF=0.1471;SAS_AF=0.1472;AA=T|||;VT=SNP
6	25662873	rs1321247	A	T	100	PASS	AC=184;AF=0.0367412;AN=5008;NS=2504;DP=19259;EAS_AF=0.0238;AMR_AF=0.0605;AFR_AF=0.0045;EUR_AF=0.0795;SAS_AF=0.0327;AA=A|||;VT=SNP
6	25663360	rs9461190	C	T	100	PASS	AC=519;AF=0.103634;AN=5008;NS=2504;DP=21755;EAS_AF=0.0437;AMR_AF=0.1138;AFR_AF=0.0772;EUR_AF=0.1441;SAS_AF=0.1524;AA=C|||;VT=SNP
6	25663571	rs116836206	C	A	100	PASS	AC=21;AF=0.00419329;AN=5008;NS=2504;DP=21242;EAS_AF=0;AMR_AF=0.0086;AFR_AF=0;EUR_AF=0.0129;SAS_AF=0.002;AA=C|||;VT=SNP
6	25663610	rs73399723	T	G	100	PASS	AC=1438;AF=0.287141;AN=5008;NS=2504;DP=21201;EAS_AF=0.244;AMR_AF=0.2968;AFR_AF=0.3011;EUR_AF=0.2873;SAS_AF=0.3057;AA=T|||;VT=SNP
6	25663903	rs10946789	A	G	100	PASS	AC=1367;AF=0.272963;AN=5008;NS=2504;DP=20238;EAS_AF=0.244;AMR_AF=0.2867;AFR_AF=0.2542;EUR_AF=0.2843;SAS_AF=0.3067;AA=A|||;VT=SNP
6	25664185	rs9467556	T	C	100	PASS	AC=758;AF=0.151358;AN=5008;NS=2504;DP=20796;EAS_AF=0.1319;AMR_AF=0.1297;AFR_AF=0.1838;EUR_AF=0.1471;SAS_AF=0.1472;AA=T|||;VT=SNP
6	25664679	rs12529390	C	T	100	PASS	AC=1409;AF=0.28135;AN=5008;NS=2504;DP=18399;EAS_AF=0.244;AMR_AF=0.2925;AFR_AF=0.2821;EUR_AF=0.2863;SAS_AF=0.3057;AA=T|||;VT=SNP
6	25664981	rs9393654	T	A	100	PASS	AC=4241;AF=0.846845;AN=5008;NS=2504;DP=19990;EAS_AF=0.8552;AMR_AF=0.8084;AFR_AF=0.8828;EUR_AF=0.7803;SAS_AF=0.8855;AA=A|||;VT=SNP
6	25665041	rs12213891	C	T	100	PASS	AC=2110;AF=0.421326;AN=5008;NS=2504;DP=19276;EAS_AF=0.2877;AMR_AF=0.4352;AFR_AF=0.4312;EUR_AF=0.4602;SAS_AF=0.4959;AA=T|||;VT=SNP
6	25666164	rs7775000	G	A	100	PASS	AC=1437;AF=0.286941;AN=5008;NS=2504;DP=15342;EAS_AF=0.244;AMR_AF=0.2968;AFR_AF=0.3011;EUR_AF=0.2863;SAS_AF=0.3057;AA=G|||;VT=SNP
6	25666532	rs7757280	T	C	100	PASS	AC=1438;AF=0.287141;AN=5008;NS=2504;DP=13314;EAS_AF=0.244;AMR_AF=0.2968;AFR_AF=0.3018;EUR_AF=0.2863;SAS_AF=0.3057;AA=T|||;VT=SNP
6	25666684	rs12525376	T	G	100	PASS	AC=1520;AF=0.303514;AN=5008;NS=2504;DP=17952;EAS_AF=0.2817;AMR_AF=0.304;AFR_AF=0.3298;EUR_AF=0.2873;SAS_AF=0.3067;AA=G|||;VT=SNP
6	25666814	rs56026359	C	T	100	PASS	AC=684;AF=0.136581;AN=5008;NS=2504;DP=15871;EAS_AF=0.1319;AMR_AF=0.1196;AFR_AF=0.1346;EUR_AF=0.1451;SAS_AF=0.1472;AA=C|||;VT=SNP
6	25667010	rs7741329	A	T	100	PASS	AC=1251;AF=0.2498;AN=5008;NS=2504;DP=15002;EAS_AF=0.4355;AMR_AF=0.2262;AFR_AF=0.1868;EUR_AF=0.17;SAS_AF=0.2423;AA=A|||;VT=SNP
6	25667939	rs7747078	G	A	100	PASS	AC=2901;AF=0.579273;AN=5008;NS=2504;DP=18011;EAS_AF=0.4196;AMR_AF=0.5692;AFR_AF=0.6392;EUR_AF=0.6064;SAS_AF=0.6421;AA=a|||;VT=SNP
6	25668031	rs75639901	A	G	100	PASS	AC=311;AF=0.0621006;AN=5008;NS=2504;DP=18838;EAS_AF=0.0248;AMR_AF=0.0331;AFR_AF=0.0961;EUR_AF=0.0328;SAS_AF=0.1053;AA=A|||;VT=SNP
6	25668075	rs12524429	C	A	100	PASS	AC=1365;AF=0.272564;AN=5008;NS=2504;DP=19249;EAS_AF=0.245;AMR_AF=0.2867;AFR_AF=0.2549;EUR_AF=0.2813;SAS_AF=0.3057;AA=c|||;VT=SNP
6	25668606	rs80112419	C	T	100	PASS	AC=61;AF=0.0121805;AN=5008;NS=2504;DP=19091;EAS_AF=0;AMR_AF=0.0173;AFR_AF=0;EUR_AF=0.0278;SAS_AF=0.0215;AA=C|||;VT=SNP
6	25668700	rs56246159	T	C	100	PASS	AC=374;AF=0.0746805;AN=5008;NS=2504;DP=18215;EAS_AF=0.1062;AMR_AF=0.0865;AFR_AF=0.0401;EUR_AF=0.1123;SAS_AF=0.0419;AA=T|||;VT=SNP
6	25669157	rs2064763	G	A	100	PASS	AC=1475;AF=0.294529;AN=5008;NS=2504;DP=13851;EAS_AF=0.2431;AMR_AF=0.2968;AFR_AF=0.3313;EUR_AF=0.2853;SAS_AF=0.3057;AA=G|||;VT=SNP
6	25669183	rs2092161	C	T	100	PASS	AC=679;AF=0.135583;AN=5008;NS=2504;DP=14541;EAS_AF=0.128;AMR_AF=0.1182;AFR_AF=0.1324;EUR_AF=0.1481;SAS_AF=0.1472;AA=C|||;VT=SNP
6	25669278	rs56206297	G	T	100	PASS	AC=688;AF=0.13738;AN=5008;NS=2504;DP=13671;EAS_AF=0.1339;AMR_AF=0.1182;AFR_AF=0.1316;EUR_AF=0.1511;SAS_AF=0.1483;AA=G|||;VT=SNP
6	25669496	rs2064126	A	G	100	PASS	AC=1517;AF=0.302915;AN=5008;NS=2504;DP=17081;EAS_AF=0.245;AMR_AF=0.3012;AFR_AF=0.354;EUR_AF=0.2873;SAS_AF=0.3108;AA=A|||;VT=SNP
6	25669525	rs2876691	G	A	100	PASS	AC=658;AF=0.13139;AN=5008;NS=2504;DP=17586;EAS_AF=0.1121;AMR_AF=0.1182;AFR_AF=0.1286;EUR_AF=0.1481;SAS_AF=0.1472;AA=G|||;VT=SNP
6	25669636	rs2064127	A	T	100	PASS	AC=1519;AF=0.303315;AN=5008;NS=2504;DP=18422;EAS_AF=0.246;AMR_AF=0.3012;AFR_AF=0.354;EUR_AF=0.2883;SAS_AF=0.3108;AA=A|||;VT=SNP
6	25669669	rs2328891	G	A	100	PASS	AC=666;AF=0.132987;AN=5008;NS=2504;DP=19060;EAS_AF=0.1131;AMR_AF=0.1196;AFR_AF=0.1331;EUR_AF=0.1481;SAS_AF=0.1472;AA=G|||;VT=SNP
6	25669833	rs2272825	T	C	100	PASS	AC=925;AF=0.184704;AN=5008;NS=2504;DP=17656;EAS_AF=0.1677;AMR_AF=0.0793;AFR_AF=0.3623;EUR_AF=0.1233;SAS_AF=0.1002;AA=T|||;VT=SNP
6	25670351	rs79348589	C	A	100	PASS	AC=313;AF=0.0625;AN=5008;NS=2504;DP=19350;EAS_AF=0.0258;AMR_AF=0.0331;AFR_AF=0.0915;EUR_AF=0.0338;SAS_AF=0.1115;AA=C|||;VT=SNP
6	25670792	rs4712952	T	C	100	PASS	AC=1451;AF=0.289736;AN=5008;NS=2504;DP=23247;EAS_AF=0.246;AMR_AF=0.2954;AFR_AF=0.3101;EUR_AF=0.2883;SAS_AF=0.3047;AA=T|||;VT=SNP
6	25670825	rs2049967	C	T	100	PASS	AC=1176;AF=0.234824;AN=5008;NS=2504;DP=24612;EAS_AF=0.4405;AMR_AF=0.2262;AFR_AF=0.1354;EUR_AF=0.164;SAS_AF=0.2362;AA=c|||;VT=SNP
6	25670946	rs12211682	A	G	100	PASS	AC=615;AF=0.122804;AN=5008;NS=2504;DP=22454;EAS_AF=0.1677;AMR_AF=0.0562;AFR_AF=0.1543;EUR_AF=0.1193;SAS_AF=0.0849;AA=A|||;VT=SNP
6	25671846	rs4712953	A	T	100	PASS	AC=1386;AF=0.276757;AN=5008;NS=2504;DP=19559;EAS_AF=0.245;AMR_AF=0.2853;AFR_AF=0.2753;EUR_AF=0.2873;SAS_AF=0.2945;AA=A|||;VT=SNP
6	25671873	rs4712954	C	T	100	PASS	AC=1452;AF=0.289936;AN=5008;NS=2504;DP=18861;EAS_AF=0.245;AMR_AF=0.2954;AFR_AF=0.3109;EUR_AF=0.2893;SAS_AF=0.3047;AA=T|||;VT=SNP
6	25671889	rs72838865	C	A	100	PASS	AC=75;AF=0.014976;AN=5008;NS=2504;DP=18678;EAS_AF=0.006;AMR_AF=0.0202;AFR_AF=0.0144;EUR_AF=0.0308;SAS_AF=0.0051;AA=C|||;VT=SNP
6	25672314	rs62393716	C	T	100	PASS	AC=173;AF=0.0345447;AN=5008;NS=2504;DP=15781;EAS_AF=0.0248;AMR_AF=0.013;AFR_AF=0.0015;EUR_AF=0.0278;SAS_AF=0.1115;AA=C|||;VT=SNP
6	25672897	rs9461192	A	G	100	PASS	AC=847;AF=0.169129;AN=5008;NS=2504;DP=22250;EAS_AF=0.1627;AMR_AF=0.0764;AFR_AF=0.3238;EUR_AF=0.1213;SAS_AF=0.0818;AA=A|||;VT=SNP
6	25673267	rs4711090	A	C	100	PASS	AC=4224;AF=0.84345;AN=5008;NS=2504;DP=22666;EAS_AF=0.8562;AMR_AF=0.8127;AFR_AF=0.8669;EUR_AF=0.7833;SAS_AF=0.8824;AA=C|||;VT=SNP
6	25673273	rs72838866	A	G	100	PASS	AC=352;AF=0.0702875;AN=5008;NS=2504;DP=22721;EAS_AF=0.0873;AMR_AF=0.0893;AFR_AF=0.0219;EUR_AF=0.1173;SAS_AF=0.0562;AA=A|||;VT=SNP
6	25673761	rs59570431	G	A	100	PASS	AC=369;AF=0.0736821;AN=5008;NS=2504;DP=7972;EAS_AF=0.0258;AMR_AF=0.036;AFR_AF=0.1248;EUR_AF=0.0328;SAS_AF=0.1227;AA=A|||;VT=SNP
6	25674509	rs4711091	A	G	100	PASS	AC=1686;AF=0.336661;AN=5008;NS=2504;DP=19030;EAS_AF=0.2143;AMR_AF=0.4438;AFR_AF=0.1997;EUR_AF=0.4553;SAS_AF=0.4499;AA=A|||;VT=SNP
6	25674725	rs13217586	T	C	100	PASS	AC=1010;AF=0.201677;AN=5008;NS=2504;DP=19093;EAS_AF=0.4395;AMR_AF=0.1945;AFR_AF=0.0287;EUR_AF=0.166;SAS_AF=0.2321;AA=T|||;VT=SNP
6	25674735	rs13201652	G	A	100	PASS	AC=1281;AF=0.255791;AN=5008;NS=2504;DP=18978;EAS_AF=0.4514;AMR_AF=0.2406;AFR_AF=0.1952;EUR_AF=0.173;SAS_AF=0.2321;AA=g|||;VT=SNP
6	25674896	rs60626645	C	T	100	PASS	AC=679;AF=0.135583;AN=5008;NS=2504;DP=17450;EAS_AF=0.0804;AMR_AF=0.2363;AFR_AF=0.0098;EUR_AF=0.1928;SAS_AF=0.2321;AA=C|||;VT=SNP
6	25674919	rs7755903	A	G	100	PASS	AC=2359;AF=0.471046;AN=5008;NS=2504;DP=17247;EAS_AF=0.378;AMR_AF=0.5072;AFR_AF=0.3949;EUR_AF=0.5746;SAS_AF=0.5378;AA=A|||;VT=SNP
6	25675368	rs9467558	C	T	100	PASS	AC=2362;AF=0.471645;AN=5008;NS=2504;DP=17162;EAS_AF=0.375;AMR_AF=0.5072;AFR_AF=0.3949;EUR_AF=0.5755;SAS_AF=0.5429;AA=C|||;VT=SNP
6	25675764	rs2010291	T	G	100	PASS	AC=4228;AF=0.844249;AN=5008;NS=2504;DP=21980;EAS_AF=0.8532;AMR_AF=0.8127;AFR_AF=0.8729;EUR_AF=0.7823;SAS_AF=0.8824;AA=G|||;VT=SNP
6	25675854	rs9358866	C	T	100	PASS	AC=1279;AF=0.255391;AN=5008;NS=2504;DP=22318;EAS_AF=0.4504;AMR_AF=0.2406;AFR_AF=0.1959;EUR_AF=0.171;SAS_AF=0.2321;AA=C|||;VT=SNP
6	25676114	rs932319	T	C	100	PASS	AC=4226;AF=0.84385;AN=5008;NS=2504;DP=22809;EAS_AF=0.8512;AMR_AF=0.8141;AFR_AF=0.8729;EUR_AF=0.7823;SAS_AF=0.8814;AA=C|||;VT=SNP
6	25676397	rs1074707	G	A	100	PASS	AC=3633;AF=0.725439;AN=5008;NS=2504;DP=21399;EAS_AF=0.8254;AMR_AF=0.7478;AFR_AF=0.59;EUR_AF=0.7465;SAS_AF=0.7679;AA=A|||;VT=SNP
6	25676675	rs79368815	C	G	100	PASS	AC=54;AF=0.0107827;AN=5008;NS=2504;DP=19543;EAS_AF=0.002;AMR_AF=0.0159;AFR_AF=0.0015;EUR_AF=0.0338;SAS_AF=0.0051;AA=C|||;VT=SNP
6	25676740	rs1074706	T	C	100	PASS	AC=4225;AF=0.84365;AN=5008;NS=2504;DP=21139;EAS_AF=0.8512;AMR_AF=0.8127;AFR_AF=0.8729;EUR_AF=0.7823;SAS_AF=0.8814;AA=C|||;VT=SNP
6	25676815	rs6931627	G	A	100	PASS	AC=2354;AF=0.470048;AN=5008;NS=2504;DP=21148;EAS_AF=0.375;AMR_AF=0.5072;AFR_AF=0.3918;EUR_AF=0.5765;SAS_AF=0.5378;AA=G|||;VT=SNP
6	25676969	rs60268753	A	C	100	PASS	AC=441;AF=0.0880591;AN=5008;NS=2504;DP=21270;EAS_AF=0.0258;AMR_AF=0.0403;AFR_AF=0.1846;EUR_AF=0.0328;SAS_AF=0.1125;AA=A|||;VT=SNP
6	25677315	rs6932536	G	A	100	PASS	AC=4224;AF=0.84345;AN=5008;NS=2504;DP=20907;EAS_AF=0.8512;AMR_AF=0.8127;AFR_AF=0.8714;EUR_AF=0.7833;SAS_AF=0.8814;AA=A|||;VT=SNP
6	25677336	rs9467560	C	G	100	PASS	AC=545;AF=0.108826;AN=5008;NS=2504;DP=20627;EAS_AF=0.0258;AMR_AF=0.0562;AFR_AF=0.2519;EUR_AF=0.0368;SAS_AF=0.1125;AA=C|||;VT=SNP
6	25677933	rs9379777	A	G	100	PASS	AC=1280;AF=0.255591;AN=5008;NS=2504;DP=16274;EAS_AF=0.4504;AMR_AF=0.2406;AFR_AF=0.1974;EUR_AF=0.17;SAS_AF=0.2321;AA=A|||;VT=SNP
6	25677954	rs9467561	A	C	100	PASS	AC=2354;AF=0.470048;AN=5008;NS=2504;DP=16404;EAS_AF=0.375;AMR_AF=0.5072;AFR_AF=0.3926;EUR_AF=0.5765;SAS_AF=0.5368;AA=A|||;VT=SNP
6	25678678	rs6939153	C	T	100	PASS	AC=1277;AF=0.254992;AN=5008;NS=2504;DP=19277;EAS_AF=0.4494;AMR_AF=0.2406;AFR_AF=0.1959;EUR_AF=0.17;SAS_AF=0.2321;AA=C|||;VT=SNP
6	25679044	rs6900762	A	G	100	PASS	AC=4221;AF=0.842851;AN=5008;NS=2504;DP=19403;EAS_AF=0.8512;AMR_AF=0.8112;AFR_AF=0.8707;EUR_AF=0.7823;SAS_AF=0.8814;AA=G|||;VT=SNP
6	25679658	rs62393719	A	G	100	PASS	AC=444;AF=0.0886581;AN=5008;NS=2504;DP=20613;EAS_AF=0.0288;AMR_AF=0.0403;AFR_AF=0.1846;EUR_AF=0.0328;SAS_AF=0.1125;AA=A|||;VT=SNP
6	25679960	rs2205935	A	G	100	PASS	AC=1334;AF=0.266374;AN=5008;NS=2504;DP=20041;EAS_AF=0.4633;AMR_AF=0.245;AFR_AF=0.2239;EUR_AF=0.17;SAS_AF=0.2352;AA=A|||;VT=SNP
6	25680331	rs1474595	A	C	100	PASS	AC=4518;AF=0.902157;AN=5008;NS=2504;DP=17381;EAS_AF=0.8601;AMR_AF=0.866;AFR_AF=0.9932;EUR_AF=0.8638;SAS_AF=0.8875;AA=C|||;VT=SNP
6	25681141	rs12207370	C	T	100	PASS	AC=1685;AF=0.336462;AN=5008;NS=2504;DP=17280;EAS_AF=0.2103;AMR_AF=0.4395;AFR_AF=0.2005;EUR_AF=0.4533;SAS_AF=0.4571;AA=T|||;VT=SNP
6	25681255	rs16890935	G	A	100	PASS	AC=69;AF=0.013778;AN=5008;NS=2504;DP=16991;EAS_AF=0.002;AMR_AF=0.0259;AFR_AF=0.0008;EUR_AF=0.0388;SAS_AF=0.0092;AA=G|||;VT=SNP
6	25681618	rs116782857	A	G	100	PASS	AC=58;AF=0.0115815;AN=5008;NS=2504;DP=17420;EAS_AF=0.003;AMR_AF=0.0173;AFR_AF=0.0015;EUR_AF=0.0358;SAS_AF=0.0051;AA=A|||;VT=SNP
6	25681753	rs2049968	G	A	100	PASS	AC=1672;AF=0.333866;AN=5008;NS=2504;DP=19633;EAS_AF=0.2093;AMR_AF=0.4395;AFR_AF=0.1989;EUR_AF=0.4533;SAS_AF=0.4468;AA=G|||;VT=SNP
6	25682262	rs3765236	A	C	100	PASS	AC=1598;AF=0.319089;AN=5008;NS=2504;DP=20900;EAS_AF=0.2153;AMR_AF=0.4452;AFR_AF=0.1309;EUR_AF=0.4543;SAS_AF=0.4519;AA=A|||;VT=SNP;EX_TARGET
6	25682929	rs6935832	C	G	100	PASS	AC=1746;AF=0.348642;AN=5008;NS=2504;DP=22555;EAS_AF=0.2143;AMR_AF=0.451;AFR_AF=0.2322;EUR_AF=0.4553;SAS_AF=0.4622;AA=G|||;VT=SNP
6	25683280	rs1883259	A	C	100	PASS	AC=4173;AF=0.833267;AN=5008;NS=2504;DP=20813;EAS_AF=0.8542;AMR_AF=0.8069;AFR_AF=0.8419;EUR_AF=0.7823;SAS_AF=0.8712;AA=A|||;VT=SNP
6	25683640	rs144798674	C	A	100	PASS	AC=43;AF=0.00858626;AN=5008;NS=2504;DP=21128;EAS_AF=0.001;AMR_AF=0.0101;AFR_AF=0.0023;EUR_AF=0.0189;SAS_AF=0.0133;AA=C|||;VT=SNP
6	25683954	rs6942120	C	T	100	PASS	AC=1238;AF=0.247204;AN=5008;NS=2504;DP=19848;EAS_AF=0.3522;AMR_AF=0.2233;AFR_AF=0.2065;EUR_AF=0.1461;SAS_AF=0.3149;AA=T|||;VT=SNP
6	25684279	rs4712955	A	G	100	PASS	AC=2998;AF=0.598642;AN=5008;NS=2504;DP=19462;EAS_AF=0.3522;AMR_AF=0.6095;AFR_AF=0.789;EUR_AF=0.5706;SAS_AF=0.6166;AA=G|||;VT=SNP
6	25684405	rs4711092	T	C	100	PASS	AC=2796;AF=0.558307;AN=5008;NS=2504;DP=14529;EAS_AF=0.5933;AMR_AF=0.6239;AFR_AF=0.4433;EUR_AF=0.5557;SAS_AF=0.6339;AA=T|||;VT=SNP
6	25684606	rs13191296	C	T	100	PASS	AC=115;AF=0.0229633;AN=5008;NS=2504;DP=18881;EAS_AF=0;AMR_AF=0.0317;AFR_AF=0.025;EUR_AF=0.0596;SAS_AF=0;AA=C|||;VT=SNP
6	25684653	rs9348689	G	T	100	PASS	AC=2445;AF=0.488219;AN=5008;NS=2504;DP=19140;EAS_AF=0.5645;AMR_AF=0.4092;AFR_AF=0.3956;EUR_AF=0.5517;SAS_AF=0.5256;AA=T|||;VT=SNP
6	25684770	rs140408777	C	T	100	PASS	AC=50;AF=0.00998403;AN=5008;NS=2504;DP=17449;EAS_AF=0.005;AMR_AF=0.0101;AFR_AF=0.0008;EUR_AF=0.0199;SAS_AF=0.0174;AA=C|||;VT=SNP
6	25684802	rs80154106	C	A	100	PASS	AC=128;AF=0.0255591;AN=5008;NS=2504;DP=17075;EAS_AF=0.003;AMR_AF=0.0403;AFR_AF=0.0038;EUR_AF=0.0765;SAS_AF=0.0153;AA=C|||;VT=SNP
6	25684953	rs9366626	G	A	100	PASS	AC=2308;AF=0.460863;AN=5008;NS=2504;DP=16938;EAS_AF=0.6994;AMR_AF=0.5144;AFR_AF=0.2685;EUR_AF=0.4334;SAS_AF=0.4652;AA=G|||;VT=SNP
6	25685247	rs9358867	A	G	100	PASS	AC=782;AF=0.15615;AN=5008;NS=2504;DP=17937;EAS_AF=0.4722;AMR_AF=0.1844;AFR_AF=0.0015;EUR_AF=0.0249;SAS_AF=0.1544;AA=A|||;VT=SNP
6	25685489	rs149268659	G	A	100	PASS	AC=83;AF=0.0165735;AN=5008;NS=2504;DP=20076;EAS_AF=0.0218;AMR_AF=0.049;AFR_AF=0.0015;EUR_AF=0.0199;SAS_AF=0.0051;AA=G|||;VT=SNP
6	25685492	rs2205936	G	C	100	PASS	AC=2349;AF=0.46905;AN=5008;NS=2504;DP=19956;EAS_AF=0.6994;AMR_AF=0.5159;AFR_AF=0.2784;EUR_AF=0.4384;SAS_AF=0.4877;AA=G|||;VT=SNP
6	25685889	rs760698	A	G	100	PASS	AC=1768;AF=0.353035;AN=5008;NS=2504;DP=14894;EAS_AF=0.6587;AMR_AF=0.4049;AFR_AF=0.1467;EUR_AF=0.2922;SAS_AF=0.3425;AA=a|||;VT=SNP
6	25686033	rs6911522	G	T	100	PASS	AC=1243;AF=0.248203;AN=5008;NS=2504;DP=17544;EAS_AF=0.1091;AMR_AF=0.2579;AFR_AF=0.3775;EUR_AF=0.2545;SAS_AF=0.2035;AA=T|||;VT=SNP
6	25686405	rs9366627	C	T	100	PASS	AC=1892;AF=0.377796;AN=5008;NS=2504;DP=21178;EAS_AF=0.6577;AMR_AF=0.4121;AFR_AF=0.2337;EUR_AF=0.2972;SAS_AF=0.3425;AA=C|||;VT=SNP
6	25687579	rs9379778	T	C	100	PASS	AC=1765;AF=0.352436;AN=5008;NS=2504;DP=16012;EAS_AF=0.6597;AMR_AF=0.4049;AFR_AF=0.1467;EUR_AF=0.2932;SAS_AF=0.3374;AA=T|||;VT=SNP
6	25687895	rs4711093	T	C	100	PASS	AC=1765;AF=0.352436;AN=5008;NS=2504;DP=14790;EAS_AF=0.6597;AMR_AF=0.4049;AFR_AF=0.1467;EUR_AF=0.2932;SAS_AF=0.3374;AA=T|||;VT=SNP
6	25689487	rs2294346	G	C	100	PASS	AC=2355;AF=0.470248;AN=5008;NS=2504;DP=19813;EAS_AF=0.7024;AMR_AF=0.5173;AFR_AF=0.2799;EUR_AF=0.4433;SAS_AF=0.4826;AA=G|||;VT=SNP
6	25690290	rs9461196	G	A	100	PASS	AC=1244;AF=0.248403;AN=5008;NS=2504;DP=18565;EAS_AF=0.1091;AMR_AF=0.2594;AFR_AF=0.379;EUR_AF=0.2545;SAS_AF=0.2014;AA=G|||;VT=SNP
6	25690936	rs34438249	C	A	100	PASS	AC=824;AF=0.164537;AN=5008;NS=2504;DP=15591;EAS_AF=0.0873;AMR_AF=0.1772;AFR_AF=0.143;EUR_AF=0.2296;SAS_AF=0.1973;AA=C|||;VT=SNP
6	25691362	rs17492659	C	T	100	PASS	AC=460;AF=0.091853;AN=5008;NS=2504;DP=17194;EAS_AF=0.0417;AMR_AF=0.1037;AFR_AF=0.0454;EUR_AF=0.1441;SAS_AF=0.1442;AA=C|||;VT=SNP;EX_TARGET
6	25691898	rs28360622	G	A	100	PASS	AC=829;AF=0.165535;AN=5008;NS=2504;DP=19409;EAS_AF=0.0873;AMR_AF=0.1787;AFR_AF=0.1452;EUR_AF=0.2296;SAS_AF=0.1984;AA=G|||;VT=SNP
6	25692021	rs76772871	T	C	100	PASS	AC=231;AF=0.0461262;AN=5008;NS=2504;DP=19476;EAS_AF=0.0218;AMR_AF=0.0519;AFR_AF=0.112;EUR_AF=0.0199;SAS_AF=0.0051;AA=T|||;VT=SNP
6	25693274	rs4419666	C	T	100	PASS	AC=819;AF=0.163538;AN=5008;NS=2504;DP=16721;EAS_AF=0.1409;AMR_AF=0.1585;AFR_AF=0.0189;EUR_AF=0.2773;SAS_AF=0.2689;AA=C|||;VT=SNP
6	25693581	rs4566883	T	G	100	PASS	AC=2656;AF=0.530351;AN=5008;NS=2504;DP=13851;EAS_AF=0.2986;AMR_AF=0.4827;AFR_AF=0.7201;EUR_AF=0.5567;SAS_AF=0.5194;AA=G|||;VT=SNP
6	25694491	rs4409177	T	G	100	PASS	AC=1018;AF=0.203275;AN=5008;NS=2504;DP=18487;EAS_AF=0.1409;AMR_AF=0.1945;AFR_AF=0.1452;EUR_AF=0.2833;SAS_AF=0.2699;AA=T|||;VT=SNP
6	25694684	rs4478398	T	C	100	PASS	AC=722;AF=0.144169;AN=5008;NS=2504;DP=19015;EAS_AF=0.1746;AMR_AF=0.1888;AFR_AF=0.0726;EUR_AF=0.2306;SAS_AF=0.089;AA=T|||;VT=SNP
6	25694802	rs57053773	A	G	100	PASS	AC=460;AF=0.091853;AN=5008;NS=2504;DP=18633;EAS_AF=0.0417;AMR_AF=0.1037;AFR_AF=0.0454;EUR_AF=0.1441;SAS_AF=0.1442;AA=A|||;VT=SNP
6	25695441	rs9379779	G	T	100	PASS	AC=1692;AF=0.337859;AN=5008;NS=2504;DP=17625;EAS_AF=0.6597;AMR_AF=0.3963;AFR_AF=0.0983;EUR_AF=0.2913;SAS_AF=0.3364;AA=G|||;VT=SNP
6	25695466	rs139989881	T	C	100	PASS	AC=15;AF=0.00299521;AN=5008;NS=2504;DP=17647;EAS_AF=0;AMR_AF=0.0029;AFR_AF=0;EUR_AF=0.0129;SAS_AF=0;AA=T|||;VT=SNP
6	25695820	rs4464786	T	C	100	PASS	AC=2667;AF=0.532548;AN=5008;NS=2504;DP=18201;EAS_AF=0.3105;AMR_AF=0.4827;AFR_AF=0.7201;EUR_AF=0.5567;SAS_AF=0.5184;AA=t|||;VT=SNP
6	25696191	rs62393720	T	C	100	PASS	AC=461;AF=0.0920527;AN=5008;NS=2504;DP=20488;EAS_AF=0.0417;AMR_AF=0.1037;AFR_AF=0.0454;EUR_AF=0.1441;SAS_AF=0.1452;AA=T|||;VT=SNP
6	25696611	rs4612154	T	A	100	PASS	AC=2663;AF=0.531749;AN=5008;NS=2504;DP=12953;EAS_AF=0.2986;AMR_AF=0.4856;AFR_AF=0.7209;EUR_AF=0.5567;SAS_AF=0.5235;AA=A|||;VT=SNP
6	25698481	rs3922681	C	T	100	PASS	AC=1686;AF=0.336661;AN=5008;NS=2504;DP=19626;EAS_AF=0.6597;AMR_AF=0.3934;AFR_AF=0.0983;EUR_AF=0.2913;SAS_AF=0.3323;AA=C|||;VT=SNP
6	25699283	rs9467570	C	A	100	PASS	AC=1012;AF=0.202077;AN=5008;NS=2504;DP=15109;EAS_AF=0.1349;AMR_AF=0.1974;AFR_AF=0.1445;EUR_AF=0.2833;SAS_AF=0.2689;AA=C|||;VT=SNP
6	25699999	rs10946793	A	G	100	PASS	AC=1686;AF=0.336661;AN=5008;NS=2504;DP=15960;EAS_AF=0.6597;AMR_AF=0.3934;AFR_AF=0.0983;EUR_AF=0.2913;SAS_AF=0.3323;AA=G|||;VT=SNP
6	25700342	rs35436081	G	A	100	PASS	AC=275;AF=0.0549121;AN=5008;NS=2504;DP=13450;EAS_AF=0.0149;AMR_AF=0.0634;AFR_AF=0.0756;EUR_AF=0.0845;SAS_AF=0.0317;AA=g|||;VT=SNP
6	25700350	rs12525479	G	A	100	PASS	AC=959;AF=0.191494;AN=5008;NS=2504;DP=13041;EAS_AF=0.4841;AMR_AF=0.2046;AFR_AF=0.0242;EUR_AF=0.0606;SAS_AF=0.2413;AA=G|||;VT=SNP
6	25700408	rs9467571	A	G	100	PASS	AC=2663;AF=0.531749;AN=5008;NS=2504;DP=13120;EAS_AF=0.2996;AMR_AF=0.4856;AFR_AF=0.7194;EUR_AF=0.5577;SAS_AF=0.5235;AA=G|||;VT=SNP
6	25700452	rs186298385	C	T	100	PASS	AC=16;AF=0.00319489;AN=5008;NS=2504;DP=11028;EAS_AF=0;AMR_AF=0.0058;AFR_AF=0;EUR_AF=0.0109;SAS_AF=0.001;AA=C|||;VT=SNP
6	25701718	rs11794	G	A	100	PASS	AC=1733;AF=0.346046;AN=5008;NS=2504;DP=19411;EAS_AF=0.6776;AMR_AF=0.4352;AFR_AF=0.0976;EUR_AF=0.2913;SAS_AF=0.3333;AA=G|||;VT=SNP
6	25701903	rs10105	G	A	100	PASS	AC=1180;AF=0.235623;AN=5008;NS=2504;DP=19842;EAS_AF=0.0972;AMR_AF=0.2161;AFR_AF=0.354;EUR_AF=0.2575;SAS_AF=0.2096;AA=G|||;VT=SNP
6	25702448	rs11751287	G	A	100	PASS	AC=1212;AF=0.242013;AN=5008;NS=2504;DP=19095;EAS_AF=0.0962;AMR_AF=0.2161;AFR_AF=0.382;EUR_AF=0.2555;SAS_AF=0.2076;AA=G|||;VT=SNP
6	25703188	rs34582964	G	A	100	PASS	AC=853;AF=0.170327;AN=5008;NS=2504;DP=16131;EAS_AF=0.0942;AMR_AF=0.1787;AFR_AF=0.1528;EUR_AF=0.2306;SAS_AF=0.2045;AA=G|||;VT=SNP
6	25703286	rs34589724	T	G	100	PASS	AC=880;AF=0.175719;AN=5008;NS=2504;DP=16113;EAS_AF=0.0942;AMR_AF=0.1801;AFR_AF=0.1725;EUR_AF=0.2306;SAS_AF=0.2045;AA=T|||;VT=SNP
6	25703484	rs76201190	C	T	100	PASS	AC=32;AF=0.00638978;AN=5008;NS=2504;DP=16869;EAS_AF=0.002;AMR_AF=0.0072;AFR_AF=0.0015;EUR_AF=0.0199;SAS_AF=0.0031;AA=C|||;VT=SNP
6	25703529	rs76703022	A	C	100	PASS	AC=722;AF=0.144169;AN=5008;NS=2504;DP=17316;EAS_AF=0.1786;AMR_AF=0.1888;AFR_AF=0.0719;EUR_AF=0.2296;SAS_AF=0.0869;AA=A|||;VT=SNP
6	25703611	rs6908713	G	A	100	PASS	AC=3074;AF=0.613818;AN=5008;NS=2504;DP=16024;EAS_AF=0.3204;AMR_AF=0.5476;AFR_AF=0.7655;EUR_AF=0.7008;SAS_AF=0.6687;AA=A|||;VT=SNP
6	25703656	rs6908407	A	T	100	PASS	AC=3076;AF=0.614217;AN=5008;NS=2504;DP=15475;EAS_AF=0.3224;AMR_AF=0.5476;AFR_AF=0.7655;EUR_AF=0.7008;SAS_AF=0.6687;AA=T|||;VT=SNP
6	25703868	rs192946991	C	T	100	PASS	AC=18;AF=0.00359425;AN=5008;NS=2504;DP=15871;EAS_AF=0;AMR_AF=0.0058;AFR_AF=0.0008;EUR_AF=0.0129;SAS_AF=0;AA=C|||;VT=SNP
6	25704126	rs9467572	T	G	100	PASS	AC=3072;AF=0.613419;AN=5008;NS=2504;DP=19759;EAS_AF=0.3214;AMR_AF=0.5476;AFR_AF=0.7648;EUR_AF=0.6998;SAS_AF=0.6677;AA=G|||;VT=SNP
6	25704190	rs9467573	C	A	100	PASS	AC=887;AF=0.177117;AN=5008;NS=2504;DP=19588;EAS_AF=0.128;AMR_AF=0.1729;AFR_AF=0.0719;EUR_AF=0.2793;SAS_AF=0.2679;AA=C|||;VT=SNP
6	25704536	rs74740079	T	C	100	PASS	AC=89;AF=0.0177716;AN=5008;NS=2504;DP=19269;EAS_AF=0;AMR_AF=0.036;AFR_AF=0.0053;EUR_AF=0.0517;SAS_AF=0.0051;AA=T|||;VT=SNP
6	25705172	rs62392667	C	A	100	PASS	AC=553;AF=0.110423;AN=5008;NS=2504;DP=19863;EAS_AF=0.0466;AMR_AF=0.1196;AFR_AF=0.0998;EUR_AF=0.1461;SAS_AF=0.1472;AA=C|||;VT=SNP
6	25705718	rs9467574	C	G	100	PASS	AC=916;AF=0.182907;AN=5008;NS=2504;DP=17102;EAS_AF=0.128;AMR_AF=0.1816;AFR_AF=0.0885;EUR_AF=0.2803;SAS_AF=0.2679;AA=C|||;VT=SNP
6	25705935	rs62392668	C	A	100	PASS	AC=744;AF=0.148562;AN=5008;NS=2504;DP=18548;EAS_AF=0.0585;AMR_AF=0.1369;AFR_AF=0.2224;EUR_AF=0.1511;SAS_AF=0.1472;AA=C|||;VT=SNP
6	25706056	rs9467576	G	A	100	PASS	AC=1211;AF=0.241813;AN=5008;NS=2504;DP=16155;EAS_AF=0.0962;AMR_AF=0.2161;AFR_AF=0.3812;EUR_AF=0.2555;SAS_AF=0.2076;AA=G|||;VT=SNP
6	25706174	rs4711094	T	A	100	PASS	AC=1940;AF=0.38738;AN=5008;NS=2504;DP=17772;EAS_AF=0.7173;AMR_AF=0.4481;AFR_AF=0.1732;EUR_AF=0.3072;SAS_AF=0.3763;AA=T|||;VT=SNP
6	25706366	rs9467577	T	C	100	PASS	AC=1060;AF=0.211661;AN=5008;NS=2504;DP=19578;EAS_AF=0.0962;AMR_AF=0.1902;AFR_AF=0.2844;EUR_AF=0.2505;SAS_AF=0.2076;AA=T|||;VT=SNP
6	25706546	rs9467578	C	T	100	PASS	AC=1060;AF=0.211661;AN=5008;NS=2504;DP=17417;EAS_AF=0.0962;AMR_AF=0.1902;AFR_AF=0.2844;EUR_AF=0.2505;SAS_AF=0.2076;AA=C|||;VT=SNP
6	25707171	rs9379780	G	A	100	PASS	AC=3267;AF=0.652356;AN=5008;NS=2504;DP=20849;EAS_AF=0.8571;AMR_AF=0.6816;AFR_AF=0.5257;EUR_AF=0.5974;SAS_AF=0.6483;AA=A|||;VT=SNP
6	25707636	rs9461199	T	A	100	PASS	AC=1060;AF=0.211661;AN=5008;NS=2504;DP=19023;EAS_AF=0.0962;AMR_AF=0.1902;AFR_AF=0.2844;EUR_AF=0.2505;SAS_AF=0.2076;AA=T|||;VT=SNP
6	25707723	rs7767956	C	G	100	PASS	AC=3267;AF=0.652356;AN=5008;NS=2504;DP=17787;EAS_AF=0.8571;AMR_AF=0.6816;AFR_AF=0.5257;EUR_AF=0.5974;SAS_AF=0.6483;AA=G|||;VT=SNP
6	25708116	rs7772382	C	T	100	PASS	AC=1837;AF=0.366813;AN=5008;NS=2504;DP=13149;EAS_AF=0.6984;AMR_AF=0.4481;AFR_AF=0.1483;EUR_AF=0.2952;SAS_AF=0.3364;AA=C|||;VT=SNP
6	25708714	rs4395714	G	T	100	PASS	AC=4327;AF=0.864018;AN=5008;NS=2504;DP=13535;EAS_AF=0.9534;AMR_AF=0.8718;AFR_AF=0.8101;EUR_AF=0.8479;SAS_AF=0.8558;AA=G|||;VT=SNP
6	25708960	rs6456688	T	C	100	PASS	AC=2200;AF=0.439297;AN=5008;NS=2504;DP=15657;EAS_AF=0.2391;AMR_AF=0.3876;AFR_AF=0.5371;EUR_AF=0.4851;SAS_AF=0.5031;AA=T|||;VT=SNP
6	25709042	rs6901027	G	C	100	PASS	AC=2301;AF=0.459465;AN=5008;NS=2504;DP=13892;EAS_AF=0.2431;AMR_AF=0.4107;AFR_AF=0.5393;EUR_AF=0.5477;SAS_AF=0.5184;AA=G|||;VT=SNP
6	25709714	rs4712956	G	A	100	PASS	AC=1789;AF=0.357228;AN=5008;NS=2504;DP=16136;EAS_AF=0.6687;AMR_AF=0.4366;AFR_AF=0.149;EUR_AF=0.2873;SAS_AF=0.3333;AA=G|||;VT=SNP
6	25710087	rs6456693	C	G	100	PASS	AC=2140;AF=0.427316;AN=5008;NS=2504;DP=18702;EAS_AF=0.2351;AMR_AF=0.3977;AFR_AF=0.4682;EUR_AF=0.5368;SAS_AF=0.4785;AA=C|||;VT=SNP
6	25710410	rs9461201	C	T	100	PASS	AC=1073;AF=0.214257;AN=5008;NS=2504;DP=20219;EAS_AF=0.1062;AMR_AF=0.1902;AFR_AF=0.2867;EUR_AF=0.2505;SAS_AF=0.2076;AA=C|||;VT=SNP
6	25710432	rs11756503	C	T	100	PASS	AC=811;AF=0.161941;AN=5008;NS=2504;DP=20569;EAS_AF=0.129;AMR_AF=0.1614;AFR_AF=0.0189;EUR_AF=0.2783;SAS_AF=0.2699;AA=C|||;VT=SNP
6	25710439	rs9461202	T	C	100	PASS	AC=4328;AF=0.864217;AN=5008;NS=2504;DP=21283;EAS_AF=0.9534;AMR_AF=0.8718;AFR_AF=0.8109;EUR_AF=0.8479;SAS_AF=0.8558;AA=C|||;VT=SNP
6	25710481	rs35640252	C	T	100	PASS	AC=992;AF=0.198083;AN=5008;NS=2504;DP=20343;EAS_AF=0.4891;AMR_AF=0.2464;AFR_AF=0.0212;EUR_AF=0.0596;SAS_AF=0.2454;AA=C|||;VT=SNP
6	25710548	rs9467581	C	T	100	PASS	AC=919;AF=0.183506;AN=5008;NS=2504;DP=19929;EAS_AF=0.13;AMR_AF=0.1816;AFR_AF=0.0862;EUR_AF=0.2813;SAS_AF=0.271;AA=C|||;VT=SNP
6	25710555	rs9461203	C	T	100	PASS	AC=2505;AF=0.5002;AN=5008;NS=2504;DP=19938;EAS_AF=0.2669;AMR_AF=0.428;AFR_AF=0.6619;EUR_AF=0.5537;SAS_AF=0.5184;AA=C|||;VT=SNP
6	25710571	rs68006638	G	A	100	PASS	AC=84;AF=0.0167732;AN=5008;NS=2504;DP=19707;EAS_AF=0;AMR_AF=0.0245;AFR_AF=0.0045;EUR_AF=0.0606;SAS_AF=0;AA=G|||;VT=SNP
6	25710763	rs6912391	C	G	100	PASS	AC=2509;AF=0.500998;AN=5008;NS=2504;DP=17589;EAS_AF=0.2659;AMR_AF=0.428;AFR_AF=0.6657;EUR_AF=0.5537;SAS_AF=0.5184;AA=G|||;VT=SNP
6	25711057	rs193237446	G	A	100	PASS	AC=33;AF=0.00658946;AN=5008;NS=2504;DP=15939;EAS_AF=0;AMR_AF=0.0216;AFR_AF=0;EUR_AF=0.0099;SAS_AF=0.0082;AA=G|||;VT=SNP
6	25711243	rs7750846	G	A	100	PASS	AC=918;AF=0.183307;AN=5008;NS=2504;DP=13476;EAS_AF=0.129;AMR_AF=0.1816;AFR_AF=0.0862;EUR_AF=0.2813;SAS_AF=0.271;AA=G|||;VT=SNP
6	25711273	rs9379781	G	A	100	PASS	AC=1824;AF=0.364217;AN=5008;NS=2504;DP=12735;EAS_AF=0.6875;AMR_AF=0.4438;AFR_AF=0.149;EUR_AF=0.2942;SAS_AF=0.3374;AA=G|||;VT=SNP
6	25711311	rs113343204	A	G	100	PASS	AC=26;AF=0.00519169;AN=5008;NS=2504;DP=17474;EAS_AF=0.001;AMR_AF=0.0058;AFR_AF=0;EUR_AF=0.0179;SAS_AF=0.0031;AA=A|||;VT=SNP
6	25711338	rs9393655	A	G	100	PASS	AC=1824;AF=0.364217;AN=5008;NS=2504;DP=16760;EAS_AF=0.6875;AMR_AF=0.4438;AFR_AF=0.149;EUR_AF=0.2942;SAS_AF=0.3374;AA=G|||;VT=SNP
6	25712163	rs9348691	T	C	100	PASS	AC=822;AF=0.164137;AN=5008;NS=2504;DP=16183;EAS_AF=0.4831;AMR_AF=0.2205;AFR_AF=0.003;EUR_AF=0.0298;SAS_AF=0.1513;AA=T|||;VT=SNP
6	25712243	rs77733882	A	G	100	PASS	AC=167;AF=0.0333466;AN=5008;NS=2504;DP=17403;EAS_AF=0.002;AMR_AF=0.0086;AFR_AF=0.1029;EUR_AF=0.0199;SAS_AF=0.0031;AA=A|||;VT=SNP
6	25712433	rs7765833	C	A	100	PASS	AC=2188;AF=0.436901;AN=5008;NS=2504;DP=17581;EAS_AF=0.7183;AMR_AF=0.4741;AFR_AF=0.3427;EUR_AF=0.3111;SAS_AF=0.3773;AA=A|||;VT=SNP
6	25712496	rs115902543	C	A	100	PASS	AC=15;AF=0.00299521;AN=5008;NS=2504;DP=16967;EAS_AF=0;AMR_AF=0.0043;AFR_AF=0;EUR_AF=0.0109;SAS_AF=0.001;AA=C|||;VT=SNP
6	25712658	rs62392670	C	T	100	PASS	AC=406;AF=0.0810703;AN=5008;NS=2504;DP=16197;EAS_AF=0.0466;AMR_AF=0.098;AFR_AF=0.0113;EUR_AF=0.1421;SAS_AF=0.136;AA=c|||;VT=SNP
6	25712894	rs6456694	G	A	100	PASS	AC=1727;AF=0.344848;AN=5008;NS=2504;DP=18557;EAS_AF=0.6696;AMR_AF=0.4352;AFR_AF=0.0998;EUR_AF=0.2903;SAS_AF=0.3333;AA=G|||;VT=SNP
6	25712985	rs4236036	G	A	100	PASS	AC=4328;AF=0.864217;AN=5008;NS=2504;DP=17280;EAS_AF=0.9534;AMR_AF=0.8718;AFR_AF=0.8109;EUR_AF=0.8479;SAS_AF=0.8558;AA=A|||;VT=SNP
6	25713219	rs62392671	C	T	100	PASS	AC=415;AF=0.0828674;AN=5008;NS=2504;DP=19396;EAS_AF=0.0466;AMR_AF=0.098;AFR_AF=0.0113;EUR_AF=0.1431;SAS_AF=0.1442;AA=C|||;VT=SNP
6	25713301	rs4077878	G	A	100	PASS	AC=1824;AF=0.364217;AN=5008;NS=2504;DP=18079;EAS_AF=0.6875;AMR_AF=0.4438;AFR_AF=0.149;EUR_AF=0.2942;SAS_AF=0.3374;AA=G|||;VT=SNP
6	25713568	rs7771468	A	T	100	PASS	AC=893;AF=0.178315;AN=5008;NS=2504;DP=18340;EAS_AF=0.1042;AMR_AF=0.1801;AFR_AF=0.174;EUR_AF=0.2306;SAS_AF=0.2055;AA=A|||;VT=SNP
6	25713815	rs114937011	G	C	100	PASS	AC=65;AF=0.0129792;AN=5008;NS=2504;DP=17990;EAS_AF=0.003;AMR_AF=0.0216;AFR_AF=0.0061;EUR_AF=0.0328;SAS_AF=0.0061;AA=G|||;VT=SNP
6	25714086	rs75543000	T	A	100	PASS	AC=15;AF=0.00299521;AN=5008;NS=2504;DP=19877;EAS_AF=0;AMR_AF=0.0014;AFR_AF=0;EUR_AF=0.0139;SAS_AF=0;AA=t|||;VT=SNP
6	25714739	rs10946795	A	G	100	PASS	AC=1002;AF=0.20008;AN=5008;NS=2504;DP=20056;EAS_AF=0.506;AMR_AF=0.2478;AFR_AF=0.0182;EUR_AF=0.0586;SAS_AF=0.2423;AA=A|||;VT=SNP
6	25714959	rs34493019	A	G	100	PASS	AC=137;AF=0.0273562;AN=5008;NS=2504;DP=20725;EAS_AF=0;AMR_AF=0.0375;AFR_AF=0.0378;EUR_AF=0.0606;SAS_AF=0;AA=A|||;VT=SNP
6	25715023	rs9379782	G	A	100	PASS	AC=1726;AF=0.344649;AN=5008;NS=2504;DP=20916;EAS_AF=0.6696;AMR_AF=0.4352;AFR_AF=0.0991;EUR_AF=0.2903;SAS_AF=0.3333;AA=G|||;VT=SNP
6	25715484	rs78421130	G	A	100	PASS	AC=167;AF=0.0333466;AN=5008;NS=2504;DP=20571;EAS_AF=0.002;AMR_AF=0.0086;AFR_AF=0.1029;EUR_AF=0.0199;SAS_AF=0.0031;AA=G|||;VT=SNP
6	25715534	rs3936052	A	G	100	PASS	AC=2549;AF=0.508986;AN=5008;NS=2504;DP=20005;EAS_AF=0.753;AMR_AF=0.5764;AFR_AF=0.3215;EUR_AF=0.4523;SAS_AF=0.5215;AA=G|||;VT=SNP
6	25715599	rs62392673	A	G	100	PASS	AC=551;AF=0.110024;AN=5008;NS=2504;DP=19707;EAS_AF=0.0466;AMR_AF=0.1196;AFR_AF=0.1006;EUR_AF=0.1461;SAS_AF=0.1442;AA=A|||;VT=SNP
6	25715657	rs116009877	G	A	100	PASS	AC=57;AF=0.0113818;AN=5008;NS=2504;DP=19584;EAS_AF=0;AMR_AF=0.0115;AFR_AF=0.003;EUR_AF=0.0417;SAS_AF=0.0031;AA=G|||;VT=SNP
6	25717549	rs113892814	G	A	100	PASS	AC=28;AF=0.00559105;AN=5008;NS=2504;DP=19575;EAS_AF=0.001;AMR_AF=0.0101;AFR_AF=0.0008;EUR_AF=0.0169;SAS_AF=0.002;AA=G|||;VT=SNP
6	25717843	rs4132072	C	T	100	PASS	AC=1823;AF=0.364018;AN=5008;NS=2504;DP=20237;EAS_AF=0.6865;AMR_AF=0.4438;AFR_AF=0.149;EUR_AF=0.2942;SAS_AF=0.3374;AA=T|||;VT=SNP
6	25718466	rs9461204	A	G	100	PASS	AC=923;AF=0.184305;AN=5008;NS=2504;DP=19717;EAS_AF=0.129;AMR_AF=0.1816;AFR_AF=0.0893;EUR_AF=0.2813;SAS_AF=0.272;AA=A|||;VT=SNP
6	25718762	rs7746502	T	A	100	PASS	AC=2698;AF=0.538738;AN=5008;NS=2504;DP=17568;EAS_AF=0.2817;AMR_AF=0.5173;AFR_AF=0.5719;EUR_AF=0.6829;SAS_AF=0.6258;AA=T|||;VT=SNP
6	25719210	rs9358870	T	C	100	PASS	AC=731;AF=0.145966;AN=5008;NS=2504;DP=19704;EAS_AF=0.1796;AMR_AF=0.1873;AFR_AF=0.0772;EUR_AF=0.2306;SAS_AF=0.0879;AA=T|||;VT=SNP
6	25719256	rs7453371	A	G	100	PASS	AC=1821;AF=0.363618;AN=5008;NS=2504;DP=19313;EAS_AF=0.6875;AMR_AF=0.4438;AFR_AF=0.149;EUR_AF=0.2942;SAS_AF=0.3344;AA=A|||;VT=SNP
6	25719280	rs7450798	T	A	100	PASS	AC=1822;AF=0.363818;AN=5008;NS=2504;DP=19480;EAS_AF=0.6875;AMR_AF=0.4438;AFR_AF=0.149;EUR_AF=0.2942;SAS_AF=0.3354;AA=T|||;VT=SNP
6	25719596	rs145936310	G	A	100	PASS	AC=17;AF=0.00339457;AN=5008;NS=2504;DP=19436;EAS_AF=0;AMR_AF=0.0029;AFR_AF=0.0008;EUR_AF=0.0139;SAS_AF=0;AA=G|||;VT=SNP
6	25719814	rs4712957	C	T	100	PASS	AC=1821;AF=0.363618;AN=5008;NS=2504;DP=18756;EAS_AF=0.6875;AMR_AF=0.4438;AFR_AF=0.149;EUR_AF=0.2942;SAS_AF=0.3344;AA=C|||;VT=SNP
6	25719819	rs4712958	C	G	100	PASS	AC=4519;AF=0.902356;AN=5008;NS=2504;DP=18483;EAS_AF=0.9692;AMR_AF=0.9611;AFR_AF=0.7209;EUR_AF=0.9771;SAS_AF=0.9601;AA=C|||;VT=SNP
6	25720215	rs17320090	C	G	100	PASS	AC=1821;AF=0.363618;AN=5008;NS=2504;DP=15307;EAS_AF=0.6875;AMR_AF=0.4438;AFR_AF=0.149;EUR_AF=0.2942;SAS_AF=0.3344;AA=C|||;VT=SNP
6	25720761	rs4481423	T	C	100	PASS	AC=4519;AF=0.902356;AN=5008;NS=2504;DP=19477;EAS_AF=0.9692;AMR_AF=0.9611;AFR_AF=0.7209;EUR_AF=0.9771;SAS_AF=0.9601;AA=C|||;VT=SNP
6	25720812	rs9348692	A	G	100	PASS	AC=1723;AF=0.34405;AN=5008;NS=2504;DP=18864;EAS_AF=0.6696;AMR_AF=0.4352;AFR_AF=0.0991;EUR_AF=0.2903;SAS_AF=0.3303;AA=A|||;VT=SNP
6	25720903	rs113317847	T	G	100	PASS	AC=18;AF=0.00359425;AN=5008;NS=2504;DP=17681;EAS_AF=0;AMR_AF=0.0029;AFR_AF=0.0015;EUR_AF=0.0119;SAS_AF=0.002;AA=T|||;VT=SNP
6	25721209	rs62392674	T	G	100	PASS	AC=551;AF=0.110024;AN=5008;NS=2504;DP=14499;EAS_AF=0.0466;AMR_AF=0.1196;AFR_AF=0.0983;EUR_AF=0.1461;SAS_AF=0.1472;AA=T|||;VT=SNP
6	25721354	rs72840306	G	A	100	PASS	AC=551;AF=0.110024;AN=5008;NS=2504;DP=14083;EAS_AF=0.0466;AMR_AF=0.1196;AFR_AF=0.0983;EUR_AF=0.1461;SAS_AF=0.1472;AA=G|||;VT=SNP
6	25721374	rs145382040	C	G	100	PASS	AC=69;AF=0.013778;AN=5008;NS=2504;DP=14630;EAS_AF=0.0109;AMR_AF=0.0187;AFR_AF=0.0008;EUR_AF=0.0189;SAS_AF=0.0256;AA=C|||;VT=SNP
6	25722059	rs9393656	A	C	100	PASS	AC=1821;AF=0.363618;AN=5008;NS=2504;DP=15430;EAS_AF=0.6875;AMR_AF=0.4438;AFR_AF=0.149;EUR_AF=0.2942;SAS_AF=0.3344;AA=a|||;VT=SNP
6	25722968	rs12190171	T	C	100	PASS	AC=79;AF=0.0157748;AN=5008;NS=2504;DP=16613;EAS_AF=0.005;AMR_AF=0.013;AFR_AF=0.003;EUR_AF=0.0447;SAS_AF=0.0164;AA=T|||;VT=SNP
6	25723336	rs145453009	C	T	100	PASS	AC=87;AF=0.0173722;AN=5008;NS=2504;DP=12786;EAS_AF=0.002;AMR_AF=0.013;AFR_AF=0;EUR_AF=0.0557;SAS_AF=0.0204;AA=C|||;VT=SNP
6	25723527	rs6922556	G	A	100	PASS	AC=2147;AF=0.428714;AN=5008;NS=2504;DP=11214;EAS_AF=0.2351;AMR_AF=0.3977;AFR_AF=0.4735;EUR_AF=0.5368;SAS_AF=0.4785;AA=G|||;VT=SNP
6	25723779	rs62392676	G	A	100	PASS	AC=552;AF=0.110224;AN=5008;NS=2504;DP=17383;EAS_AF=0.0476;AMR_AF=0.1196;AFR_AF=0.0983;EUR_AF=0.1461;SAS_AF=0.1472;AA=g|||;VT=SNP
6	25725207	rs9379783	C	T	100	PASS	AC=1819;AF=0.363219;AN=5008;NS=2504;DP=13960;EAS_AF=0.6825;AMR_AF=0.4438;AFR_AF=0.1498;EUR_AF=0.2942;SAS_AF=0.3364;AA=T|||;VT=SNP
6	25725481	rs9356984	A	G	100	PASS	AC=1818;AF=0.363019;AN=5008;NS=2504;DP=17571;EAS_AF=0.6825;AMR_AF=0.4438;AFR_AF=0.149;EUR_AF=0.2942;SAS_AF=0.3364;AA=A|||;VT=SNP
6	25725506	rs9379784	A	G	100	PASS	AC=1794;AF=0.358227;AN=5008;NS=2504;DP=17367;EAS_AF=0.6647;AMR_AF=0.4438;AFR_AF=0.149;EUR_AF=0.2922;SAS_AF=0.3323;AA=A|||;VT=SNP
6	25725686	rs16890970	T	C	100	PASS	AC=1061;AF=0.211861;AN=5008;NS=2504;DP=18737;EAS_AF=0.1062;AMR_AF=0.1888;AFR_AF=0.2784;EUR_AF=0.2505;SAS_AF=0.2076;AA=T|||;VT=SNP
6	25725833	rs9393657	A	C	100	PASS	AC=4706;AF=0.939696;AN=5008;NS=2504;DP=20177;EAS_AF=0.9812;AMR_AF=0.9784;AFR_AF=0.8404;EUR_AF=0.9821;SAS_AF=0.9601;AA=C|||;VT=SNP
6	25725925	rs72840309	C	T	100	PASS	AC=189;AF=0.0377396;AN=5008;NS=2504;DP=19185;EAS_AF=0.005;AMR_AF=0.072;AFR_AF=0.0061;EUR_AF=0.1093;SAS_AF=0.0164;AA=C|||;VT=SNP
6	25725959	rs146479329	G	A	100	PASS	AC=22;AF=0.00439297;AN=5008;NS=2504;DP=18879;EAS_AF=0.001;AMR_AF=0.0072;AFR_AF=0;EUR_AF=0.0109;SAS_AF=0.0051;AA=G|||;VT=SNP
6	25726074	rs12215823	G	C	100	PASS	AC=2292;AF=0.457668;AN=5008;NS=2504;DP=19610;EAS_AF=0.7341;AMR_AF=0.5562;AFR_AF=0.1959;EUR_AF=0.4384;SAS_AF=0.4765;AA=N|||;VT=SNP
6	25726213	rs9379785	G	A	100	PASS	AC=1737;AF=0.346845;AN=5008;NS=2504;DP=21809;EAS_AF=0.6815;AMR_AF=0.4366;AFR_AF=0.0976;EUR_AF=0.2922;SAS_AF=0.3313;AA=G|||;VT=SNP
6	25726343	rs6940348	C	T	100	PASS	AC=4707;AF=0.939896;AN=5008;NS=2504;DP=18080;EAS_AF=0.9812;AMR_AF=0.9784;AFR_AF=0.8411;EUR_AF=0.9821;SAS_AF=0.9601;AA=T|||;VT=SNP;EX_TARGET
6	25726621	rs9467583	C	T	100	PASS	AC=1124;AF=0.224441;AN=5008;NS=2504;DP=18740;EAS_AF=0.1062;AMR_AF=0.196;AFR_AF=0.3222;EUR_AF=0.2505;SAS_AF=0.2076;AA=C|||;VT=SNP;EX_TARGET
6	25726666	rs77165772	C	G	100	PASS	AC=45;AF=0.00898562;AN=5008;NS=2504;DP=17990;EAS_AF=0;AMR_AF=0.0187;AFR_AF=0.0008;EUR_AF=0.0249;SAS_AF=0.0061;AA=C|||;VT=SNP;EX_TARGET
6	25726675	rs9358871	G	A	100	PASS	AC=1737;AF=0.346845;AN=5008;NS=2504;DP=18289;EAS_AF=0.6815;AMR_AF=0.4366;AFR_AF=0.0976;EUR_AF=0.2922;SAS_AF=0.3313;AA=G|||;VT=SNP;EX_TARGET
6	25726774	rs4711095	A	C	100	PASS	AC=1738;AF=0.347045;AN=5008;NS=2504;DP=19125;EAS_AF=0.6825;AMR_AF=0.4366;AFR_AF=0.0976;EUR_AF=0.2922;SAS_AF=0.3313;AA=A|||;VT=SNP;EX_TARGET
6	25727054	rs4711096	A	G	100	PASS	AC=1761;AF=0.351637;AN=5008;NS=2504;DP=19569;EAS_AF=0.6944;AMR_AF=0.4366;AFR_AF=0.1051;EUR_AF=0.2932;SAS_AF=0.3313;AA=A|||;VT=SNP
6	25727057	rs4712959	C	T	100	PASS	AC=1739;AF=0.347244;AN=5008;NS=2504;DP=19549;EAS_AF=0.6825;AMR_AF=0.4366;AFR_AF=0.0976;EUR_AF=0.2932;SAS_AF=0.3313;AA=C|||;VT=SNP
6	25727265	rs4712960	C	T	100	PASS	AC=1738;AF=0.347045;AN=5008;NS=2504;DP=22101;EAS_AF=0.6825;AMR_AF=0.4366;AFR_AF=0.0976;EUR_AF=0.2922;SAS_AF=0.3313;AA=C|||;VT=SNP;EX_TARGET
6	25727334	rs4712961	C	T	100	PASS	AC=1738;AF=0.347045;AN=5008;NS=2504;DP=21573;EAS_AF=0.6825;AMR_AF=0.4366;AFR_AF=0.0976;EUR_AF=0.2922;SAS_AF=0.3313;AA=C|||;VT=SNP;EX_TARGET
6	25727517	rs9358872	G	A	100	PASS	AC=1738;AF=0.347045;AN=5008;NS=2504;DP=19317;EAS_AF=0.6825;AMR_AF=0.4366;AFR_AF=0.0976;EUR_AF=0.2922;SAS_AF=0.3313;AA=A|||;VT=SNP;EX_TARGET
6	25727527	rs17320558	T	A	100	PASS	AC=555;AF=0.110823;AN=5008;NS=2504;DP=20134;EAS_AF=0.0516;AMR_AF=0.1196;AFR_AF=0.0991;EUR_AF=0.1461;SAS_AF=0.1452;AA=T|||;VT=SNP;EX_TARGET
6	25727718	rs61297482	C	A	100	PASS	AC=1714;AF=0.342252;AN=5008;NS=2504;DP=15059;EAS_AF=0.6647;AMR_AF=0.4366;AFR_AF=0.0976;EUR_AF=0.2903;SAS_AF=0.3272;AA=C|||;VT=SNP
6	25727740	rs142115394	C	T	100	PASS	AC=100;AF=0.0199681;AN=5008;NS=2504;DP=15803;EAS_AF=0.005;AMR_AF=0.0403;AFR_AF=0.003;EUR_AF=0.0298;SAS_AF=0.0337;AA=C|||;VT=SNP
6	25727921	rs17320614	C	T	100	PASS	AC=870;AF=0.173722;AN=5008;NS=2504;DP=17435;EAS_AF=0.1042;AMR_AF=0.1787;AFR_AF=0.1573;EUR_AF=0.2306;SAS_AF=0.2055;AA=c|||;VT=SNP
6	25727996	rs7746609	C	T	100	PASS	AC=2705;AF=0.540136;AN=5008;NS=2504;DP=18268;EAS_AF=0.2867;AMR_AF=0.5173;AFR_AF=0.5749;EUR_AF=0.6829;SAS_AF=0.6237;AA=c|||;VT=SNP
6	25728098	rs9356985	C	T	100	PASS	AC=1738;AF=0.347045;AN=5008;NS=2504;DP=16133;EAS_AF=0.6825;AMR_AF=0.4366;AFR_AF=0.0976;EUR_AF=0.2922;SAS_AF=0.3313;AA=t|||;VT=SNP
6	25728176	rs7746944	C	T	100	PASS	AC=1080;AF=0.215655;AN=5008;NS=2504;DP=16818;EAS_AF=0.1062;AMR_AF=0.1902;AFR_AF=0.292;EUR_AF=0.2505;SAS_AF=0.2076;AA=c|||;VT=SNP
6	25728210	rs34067542	T	A	100	PASS	AC=811;AF=0.161941;AN=5008;NS=2504;DP=16773;EAS_AF=0.129;AMR_AF=0.1614;AFR_AF=0.0189;EUR_AF=0.2783;SAS_AF=0.2699;AA=t|||;VT=SNP
6	25728235	rs35670731	C	T	100	PASS	AC=809;AF=0.161542;AN=5008;NS=2504;DP=17441;EAS_AF=0.129;AMR_AF=0.1614;AFR_AF=0.0174;EUR_AF=0.2783;SAS_AF=0.2699;AA=c|||;VT=SNP
6	25729229	rs12194699	G	C	100	PASS	AC=1744;AF=0.348243;AN=5008;NS=2504;DP=18164;EAS_AF=0.6875;AMR_AF=0.4366;AFR_AF=0.0976;EUR_AF=0.2922;SAS_AF=0.3323;AA=g|||;VT=SNP
6	25730027	rs17267614	T	G	100	PASS	AC=1744;AF=0.348243;AN=5008;NS=2504;DP=15007;EAS_AF=0.6875;AMR_AF=0.4366;AFR_AF=0.0976;EUR_AF=0.2922;SAS_AF=0.3323;AA=T|||;VT=SNP
6	25730255	rs9379786	T	C	100	PASS	AC=1744;AF=0.348243;AN=5008;NS=2504;DP=16228;EAS_AF=0.6875;AMR_AF=0.4366;AFR_AF=0.0976;EUR_AF=0.2922;SAS_AF=0.3323;AA=T|||;VT=SNP
6	25730438	rs9393658	C	T	100	PASS	AC=1745;AF=0.348442;AN=5008;NS=2504;DP=17509;EAS_AF=0.6885;AMR_AF=0.4366;AFR_AF=0.0976;EUR_AF=0.2922;SAS_AF=0.3323;AA=C|||;VT=SNP
6	25731342	rs12529272	A	G	100	PASS	AC=1746;AF=0.348642;AN=5008;NS=2504;DP=19635;EAS_AF=0.6875;AMR_AF=0.4366;AFR_AF=0.0976;EUR_AF=0.2932;SAS_AF=0.3333;AA=A|||;VT=SNP
6	25731358	rs9393659	T	C	100	PASS	AC=1746;AF=0.348642;AN=5008;NS=2504;DP=19910;EAS_AF=0.6875;AMR_AF=0.4366;AFR_AF=0.0976;EUR_AF=0.2932;SAS_AF=0.3333;AA=T|||;VT=SNP
6	25731783	rs9358873	C	T	100	PASS	AC=1651;AF=0.329673;AN=5008;NS=2504;DP=19362;EAS_AF=0.6696;AMR_AF=0.428;AFR_AF=0.0499;EUR_AF=0.2903;SAS_AF=0.3282;AA=C|||;VT=SNP
6	25732302	rs9461209	G	C	100	PASS	AC=1779;AF=0.355232;AN=5008;NS=2504;DP=21029;EAS_AF=0.1538;AMR_AF=0.3357;AFR_AF=0.4856;EUR_AF=0.4026;SAS_AF=0.3517;AA=G|||;VT=SNP
6	25732314	rs4711097	C	T	100	PASS	AC=1720;AF=0.34345;AN=5008;NS=2504;DP=20913;EAS_AF=0.6696;AMR_AF=0.4366;AFR_AF=0.0976;EUR_AF=0.2903;SAS_AF=0.3282;AA=C|||;VT=SNP
6	25732331	rs4712962	A	G	100	PASS	AC=4706;AF=0.939696;AN=5008;NS=2504;DP=20568;EAS_AF=0.9812;AMR_AF=0.9784;AFR_AF=0.8404;EUR_AF=0.9821;SAS_AF=0.9601;AA=G|||;VT=SNP
6	25732662	rs12190612	G	T	100	PASS	AC=1744;AF=0.348243;AN=5008;NS=2504;DP=20616;EAS_AF=0.6875;AMR_AF=0.4366;AFR_AF=0.0976;EUR_AF=0.2922;SAS_AF=0.3323;AA=G|||;VT=SNP
6	25732690	rs12203927	A	G	100	PASS	AC=1744;AF=0.348243;AN=5008;NS=2504;DP=19942;EAS_AF=0.6875;AMR_AF=0.4366;AFR_AF=0.0976;EUR_AF=0.2922;SAS_AF=0.3323;AA=G|||;VT=SNP
6	25732794	rs12192077	G	A	100	PASS	AC=1746;AF=0.348642;AN=5008;NS=2504;DP=16701;EAS_AF=0.6875;AMR_AF=0.4366;AFR_AF=0.0976;EUR_AF=0.2922;SAS_AF=0.3344;AA=G|||;VT=SNP
6	25733558	rs4464787	G	C	100	PASS	AC=1748;AF=0.349042;AN=5008;NS=2504;DP=19808;EAS_AF=0.6875;AMR_AF=0.4366;AFR_AF=0.0976;EUR_AF=0.2932;SAS_AF=0.3354;AA=C|||;VT=SNP
6	25733909	rs116725703	C	A	100	PASS	AC=32;AF=0.00638978;AN=5008;NS=2504;DP=17524;EAS_AF=0.002;AMR_AF=0.0072;AFR_AF=0.0015;EUR_AF=0.0199;SAS_AF=0.0031;AA=C|||;VT=SNP
6	25734073	rs9461210	A	G	100	PASS	AC=922;AF=0.184105;AN=5008;NS=2504;DP=11813;EAS_AF=0.129;AMR_AF=0.1816;AFR_AF=0.0893;EUR_AF=0.2813;SAS_AF=0.271;AA=A|||;VT=SNP
6	25734339	rs4711098	C	T	100	PASS	AC=1744;AF=0.348243;AN=5008;NS=2504;DP=15188;EAS_AF=0.6875;AMR_AF=0.4366;AFR_AF=0.0976;EUR_AF=0.2922;SAS_AF=0.3323;AA=C|||;VT=SNP
6	25734470	rs4236039	C	A	100	PASS	AC=3214;AF=0.641773;AN=5008;NS=2504;DP=15569;EAS_AF=0.8631;AMR_AF=0.7378;AFR_AF=0.2852;EUR_AF=0.7197;SAS_AF=0.7474;AA=A|||;VT=SNP
6	25734626	rs59537771	A	G	100	PASS	AC=463;AF=0.0924521;AN=5008;NS=2504;DP=17479;EAS_AF=0.0466;AMR_AF=0.1037;AFR_AF=0.0446;EUR_AF=0.1431;SAS_AF=0.1442;AA=A|||;VT=SNP
6	25734800	rs7775820	T	C	100	PASS	AC=872;AF=0.174121;AN=5008;NS=2504;DP=17622;EAS_AF=0.1042;AMR_AF=0.1787;AFR_AF=0.1596;EUR_AF=0.2306;SAS_AF=0.2045;AA=T|||;VT=SNP
6	25734920	rs3923725	C	A	100	PASS	AC=1647;AF=0.328874;AN=5008;NS=2504;DP=19092;EAS_AF=0.6696;AMR_AF=0.428;AFR_AF=0.0484;EUR_AF=0.2883;SAS_AF=0.3282;AA=C|||;VT=SNP
6	25734969	rs3922699	A	G	100	PASS	AC=1744;AF=0.348243;AN=5008;NS=2504;DP=19319;EAS_AF=0.6875;AMR_AF=0.4366;AFR_AF=0.0976;EUR_AF=0.2922;SAS_AF=0.3323;AA=G|||;VT=SNP
6	25735029	rs62392694	T	C	100	PASS	AC=415;AF=0.0828674;AN=5008;NS=2504;DP=18945;EAS_AF=0.0466;AMR_AF=0.098;AFR_AF=0.0113;EUR_AF=0.1431;SAS_AF=0.1442;AA=T|||;VT=SNP
6	25735816	rs6924782	C	G	100	PASS	AC=1744;AF=0.348243;AN=5008;NS=2504;DP=19190;EAS_AF=0.6875;AMR_AF=0.4366;AFR_AF=0.0976;EUR_AF=0.2922;SAS_AF=0.3323;AA=C|||;VT=SNP
6	25735874	rs6924794	A	G	100	PASS	AC=1744;AF=0.348243;AN=5008;NS=2504;DP=20883;EAS_AF=0.6875;AMR_AF=0.4366;AFR_AF=0.0976;EUR_AF=0.2922;SAS_AF=0.3323;AA=A|||;VT=SNP
6	25735966	rs6924948	A	G	100	PASS	AC=995;AF=0.198682;AN=5008;NS=2504;DP=18028;EAS_AF=0.4901;AMR_AF=0.2478;AFR_AF=0.0219;EUR_AF=0.0596;SAS_AF=0.2454;AA=A|||;VT=SNP
6	25736018	rs115522290	A	G	100	PASS	AC=189;AF=0.0377396;AN=5008;NS=2504;DP=16519;EAS_AF=0.0089;AMR_AF=0.0663;AFR_AF=0.0189;EUR_AF=0.0537;SAS_AF=0.0562;AA=A|||;VT=SNP
6	25736456	rs4343909	G	A	100	PASS	AC=1065;AF=0.21266;AN=5008;NS=2504;DP=13255;EAS_AF=0.1052;AMR_AF=0.1888;AFR_AF=0.2821;EUR_AF=0.2505;SAS_AF=0.2076;AA=A|||;VT=SNP
6	25736564	rs3922842	T	C	100	PASS	AC=1743;AF=0.348043;AN=5008;NS=2504;DP=16451;EAS_AF=0.6875;AMR_AF=0.4366;AFR_AF=0.0968;EUR_AF=0.2922;SAS_AF=0.3323;AA=C|||;VT=SNP
6	25736678	rs3922841	G	A	100	PASS	AC=1472;AF=0.29393;AN=5008;NS=2504;DP=17977;EAS_AF=0.1756;AMR_AF=0.3012;AFR_AF=0.1891;EUR_AF=0.4274;SAS_AF=0.4151;AA=G|||;VT=SNP
6	25736698	rs79154996	G	A	100	PASS	AC=70;AF=0.0139776;AN=5008;NS=2504;DP=17802;EAS_AF=0.003;AMR_AF=0.0216;AFR_AF=0.0045;EUR_AF=0.0268;SAS_AF=0.0194;AA=G|||;VT=SNP
6	25737913	rs140393761	A	G	100	PASS	AC=20;AF=0.00399361;AN=5008;NS=2504;DP=16834;EAS_AF=0;AMR_AF=0.0101;AFR_AF=0;EUR_AF=0.0119;SAS_AF=0.001;AA=A|||;VT=SNP
6	25738008	rs9358875	G	A	100	PASS	AC=1719;AF=0.343251;AN=5008;NS=2504;DP=17505;EAS_AF=0.6696;AMR_AF=0.4366;AFR_AF=0.0968;EUR_AF=0.2903;SAS_AF=0.3282;AA=G|||;VT=SNP
6	25738619	rs4131670	T	C	100	PASS	AC=1744;AF=0.348243;AN=5008;NS=2504;DP=15182;EAS_AF=0.6875;AMR_AF=0.4366;AFR_AF=0.0968;EUR_AF=0.2932;SAS_AF=0.3323;AA=T|||;VT=SNP
6	25738956	rs9358876	A	G	100	PASS	AC=1743;AF=0.348043;AN=5008;NS=2504;DP=17788;EAS_AF=0.6875;AMR_AF=0.4366;AFR_AF=0.0968;EUR_AF=0.2922;SAS_AF=0.3323;AA=A|||;VT=SNP
6	25739080	rs9393661	C	T	100	PASS	AC=1743;AF=0.348043;AN=5008;NS=2504;DP=18113;EAS_AF=0.6875;AMR_AF=0.4366;AFR_AF=0.0968;EUR_AF=0.2922;SAS_AF=0.3323;AA=C|||;VT=SNP
6	25739119	rs9356986	T	C	100	PASS	AC=1743;AF=0.348043;AN=5008;NS=2504;DP=18966;EAS_AF=0.6875;AMR_AF=0.4366;AFR_AF=0.0968;EUR_AF=0.2922;SAS_AF=0.3323;AA=T|||;VT=SNP
6	25739228	rs9358877	A	G	100	PASS	AC=1743;AF=0.348043;AN=5008;NS=2504;DP=19596;EAS_AF=0.6875;AMR_AF=0.4366;AFR_AF=0.0968;EUR_AF=0.2922;SAS_AF=0.3323;AA=A|||;VT=SNP
6	25739518	rs12663099	C	T	100	PASS	AC=1743;AF=0.348043;AN=5008;NS=2504;DP=18781;EAS_AF=0.6875;AMR_AF=0.4366;AFR_AF=0.0968;EUR_AF=0.2922;SAS_AF=0.3323;AA=C|||;VT=SNP
6	25739644	rs4391259	T	G	100	PASS	AC=4708;AF=0.940096;AN=5008;NS=2504;DP=19535;EAS_AF=0.9812;AMR_AF=0.9784;AFR_AF=0.8419;EUR_AF=0.9821;SAS_AF=0.9601;AA=G|||;VT=SNP
6	25739670	rs9393662	T	C	100	PASS	AC=1743;AF=0.348043;AN=5008;NS=2504;DP=19476;EAS_AF=0.6875;AMR_AF=0.4366;AFR_AF=0.0968;EUR_AF=0.2922;SAS_AF=0.3323;AA=C|||;VT=SNP
6	25740273	rs9358878	C	T	100	PASS	AC=1743;AF=0.348043;AN=5008;NS=2504;DP=15549;EAS_AF=0.6875;AMR_AF=0.4366;AFR_AF=0.0968;EUR_AF=0.2922;SAS_AF=0.3323;AA=C|||;VT=SNP
6	25740502	rs4712963	C	T	100	PASS	AC=1743;AF=0.348043;AN=5008;NS=2504;DP=14505;EAS_AF=0.6875;AMR_AF=0.4352;AFR_AF=0.0968;EUR_AF=0.2932;SAS_AF=0.3323;AA=C|||;VT=SNP
6	25740760	rs72840342	G	A	100	PASS	AC=147;AF=0.029353;AN=5008;NS=2504;DP=13528;EAS_AF=0.0069;AMR_AF=0.0216;AFR_AF=0;EUR_AF=0.0278;SAS_AF=0.0992;AA=G|||;VT=SNP
6	25740822	rs4712964	A	T	100	PASS	AC=1743;AF=0.348043;AN=5008;NS=2504;DP=14552;EAS_AF=0.6875;AMR_AF=0.4366;AFR_AF=0.0968;EUR_AF=0.2922;SAS_AF=0.3323;AA=A|||;VT=SNP
6	25740827	rs6935084	T	C	100	PASS	AC=1227;AF=0.245008;AN=5008;NS=2504;DP=14611;EAS_AF=0.1062;AMR_AF=0.2161;AFR_AF=0.3865;EUR_AF=0.2545;SAS_AF=0.2076;AA=T|||;VT=SNP
6	25741027	rs12207313	G	C	100	PASS	AC=924;AF=0.184505;AN=5008;NS=2504;DP=18483;EAS_AF=0.128;AMR_AF=0.1816;AFR_AF=0.0908;EUR_AF=0.2823;SAS_AF=0.271;AA=G|||;VT=SNP
6	25741033	rs9393663	A	T	100	PASS	AC=1744;AF=0.348243;AN=5008;NS=2504;DP=18561;EAS_AF=0.6885;AMR_AF=0.4366;AFR_AF=0.0968;EUR_AF=0.2922;SAS_AF=0.3323;AA=A|||;VT=SNP
6	25741110	rs9467590	C	T	100	PASS	AC=1228;AF=0.245208;AN=5008;NS=2504;DP=18807;EAS_AF=0.1062;AMR_AF=0.2161;AFR_AF=0.3865;EUR_AF=0.2545;SAS_AF=0.2086;AA=C|||;VT=SNP
6	25741216	rs9366629	G	A	100	PASS	AC=1743;AF=0.348043;AN=5008;NS=2504;DP=17834;EAS_AF=0.6875;AMR_AF=0.4366;AFR_AF=0.0968;EUR_AF=0.2922;SAS_AF=0.3323;AA=A|||;VT=SNP
6	25741408	rs6456696	A	G	100	PASS	AC=1743;AF=0.348043;AN=5008;NS=2504;DP=18818;EAS_AF=0.6875;AMR_AF=0.4366;AFR_AF=0.0968;EUR_AF=0.2922;SAS_AF=0.3323;AA=A|||;VT=SNP
6	25741434	rs6456697	A	G	100	PASS	AC=1743;AF=0.348043;AN=5008;NS=2504;DP=18812;EAS_AF=0.6875;AMR_AF=0.4366;AFR_AF=0.0968;EUR_AF=0.2922;SAS_AF=0.3323;AA=G|||;VT=SNP
6	25741743	rs62392695	G	T	100	PASS	AC=550;AF=0.109824;AN=5008;NS=2504;DP=16519;EAS_AF=0.0466;AMR_AF=0.1196;AFR_AF=0.0998;EUR_AF=0.1461;SAS_AF=0.1442;AA=g|||;VT=SNP
6	25741809	rs4711099	C	G	100	PASS	AC=1743;AF=0.348043;AN=5008;NS=2504;DP=14492;EAS_AF=0.6875;AMR_AF=0.4366;AFR_AF=0.0968;EUR_AF=0.2922;SAS_AF=0.3323;AA=G|||;VT=SNP
6	25741954	rs4711100	G	A	100	PASS	AC=1743;AF=0.348043;AN=5008;NS=2504;DP=16665;EAS_AF=0.6875;AMR_AF=0.4366;AFR_AF=0.0968;EUR_AF=0.2922;SAS_AF=0.3323;AA=A|||;VT=SNP
6	25741970	rs4711101	A	G	100	PASS	AC=1744;AF=0.348243;AN=5008;NS=2504;DP=16605;EAS_AF=0.6875;AMR_AF=0.4366;AFR_AF=0.0968;EUR_AF=0.2922;SAS_AF=0.3333;AA=A|||;VT=SNP
6	25742022	rs4712965	G	T	100	PASS	AC=1743;AF=0.348043;AN=5008;NS=2504;DP=18397;EAS_AF=0.6875;AMR_AF=0.4366;AFR_AF=0.0968;EUR_AF=0.2922;SAS_AF=0.3323;AA=G|||;VT=SNP
6	25742075	rs4711102	T	C	100	PASS	AC=1743;AF=0.348043;AN=5008;NS=2504;DP=17839;EAS_AF=0.6875;AMR_AF=0.4366;AFR_AF=0.0968;EUR_AF=0.2922;SAS_AF=0.3323;AA=C|||;VT=SNP
6	25742224	rs4711103	C	T	100	PASS	AC=1743;AF=0.348043;AN=5008;NS=2504;DP=18980;EAS_AF=0.6875;AMR_AF=0.4366;AFR_AF=0.0968;EUR_AF=0.2922;SAS_AF=0.3323;AA=C|||;VT=SNP
6	25742526	rs115507762	G	C	100	PASS	AC=13;AF=0.00259585;AN=5008;NS=2504;DP=18656;EAS_AF=0;AMR_AF=0.0014;AFR_AF=0;EUR_AF=0.0119;SAS_AF=0;AA=G|||;VT=SNP
6	25742699	rs9467591	A	G	100	PASS	AC=924;AF=0.184505;AN=5008;NS=2504;DP=15689;EAS_AF=0.129;AMR_AF=0.1816;AFR_AF=0.0908;EUR_AF=0.2823;SAS_AF=0.2699;AA=A|||;VT=SNP
6	25742888	rs11751622	C	T	100	PASS	AC=908;AF=0.18131;AN=5008;NS=2504;DP=14079;EAS_AF=0.1042;AMR_AF=0.1816;AFR_AF=0.1861;EUR_AF=0.2296;SAS_AF=0.2045;AA=C|||;VT=SNP
6	25742918	rs9358879	C	G	100	PASS	AC=1743;AF=0.348043;AN=5008;NS=2504;DP=13934;EAS_AF=0.6875;AMR_AF=0.4366;AFR_AF=0.0968;EUR_AF=0.2922;SAS_AF=0.3323;AA=G|||;VT=SNP
6	25742960	rs4351252	A	G	100	PASS	AC=1228;AF=0.245208;AN=5008;NS=2504;DP=15746;EAS_AF=0.1071;AMR_AF=0.2161;AFR_AF=0.3865;EUR_AF=0.2545;SAS_AF=0.2076;AA=A|||;VT=SNP
6	25743161	rs9358880	C	T	100	PASS	AC=1743;AF=0.348043;AN=5008;NS=2504;DP=17877;EAS_AF=0.6875;AMR_AF=0.4366;AFR_AF=0.0968;EUR_AF=0.2922;SAS_AF=0.3323;AA=C|||;VT=SNP
6	25743559	rs4145216	G	A	100	PASS	AC=1743;AF=0.348043;AN=5008;NS=2504;DP=17417;EAS_AF=0.6875;AMR_AF=0.4366;AFR_AF=0.0968;EUR_AF=0.2922;SAS_AF=0.3323;AA=A|||;VT=SNP
6	25743645	rs6906814	C	T	100	PASS	AC=867;AF=0.173123;AN=5008;NS=2504;DP=17239;EAS_AF=0.1042;AMR_AF=0.1787;AFR_AF=0.1566;EUR_AF=0.2296;SAS_AF=0.2045;AA=C|||;VT=SNP
6	25743714	rs78156919	A	G	100	PASS	AC=69;AF=0.013778;AN=5008;NS=2504;DP=16785;EAS_AF=0.003;AMR_AF=0.0231;AFR_AF=0.0061;EUR_AF=0.0338;SAS_AF=0.0082;AA=A|||;VT=SNP
6	25743976	rs113957566	T	G	100	PASS	AC=25;AF=0.00499201;AN=5008;NS=2504;DP=19427;EAS_AF=0.001;AMR_AF=0.0058;AFR_AF=0;EUR_AF=0.0179;SAS_AF=0.002;AA=T|||;VT=SNP
6	25743979	rs72840350	C	A	100	PASS	AC=550;AF=0.109824;AN=5008;NS=2504;DP=19215;EAS_AF=0.0466;AMR_AF=0.1196;AFR_AF=0.0991;EUR_AF=0.1461;SAS_AF=0.1452;AA=C|||;VT=SNP
6	25743997	rs4145217	T	C	100	PASS	AC=1743;AF=0.348043;AN=5008;NS=2504;DP=19060;EAS_AF=0.6875;AMR_AF=0.4366;AFR_AF=0.0968;EUR_AF=0.2922;SAS_AF=0.3323;AA=T|||;VT=SNP
6	25744278	rs62392696	G	A	100	PASS	AC=550;AF=0.109824;AN=5008;NS=2504;DP=20609;EAS_AF=0.0466;AMR_AF=0.1196;AFR_AF=0.0991;EUR_AF=0.1461;SAS_AF=0.1452;AA=G|||;VT=SNP
6	25744284	rs9393665	G	A	100	PASS	AC=1743;AF=0.348043;AN=5008;NS=2504;DP=20648;EAS_AF=0.6875;AMR_AF=0.4366;AFR_AF=0.0968;EUR_AF=0.2922;SAS_AF=0.3323;AA=A|||;VT=SNP
6	25744831	rs1937131	T	A	100	PASS	AC=1743;AF=0.348043;AN=5008;NS=2504;DP=16510;EAS_AF=0.6875;AMR_AF=0.4366;AFR_AF=0.0968;EUR_AF=0.2922;SAS_AF=0.3323;AA=t|||;VT=SNP
6	25744878	rs7754296	A	G	100	PASS	AC=1744;AF=0.348243;AN=5008;NS=2504;DP=16021;EAS_AF=0.6875;AMR_AF=0.4366;AFR_AF=0.0976;EUR_AF=0.2922;SAS_AF=0.3323;AA=a|||;VT=SNP
6	25745049	rs7754733	C	G	100	PASS	AC=1743;AF=0.348043;AN=5008;NS=2504;DP=15802;EAS_AF=0.6875;AMR_AF=0.4366;AFR_AF=0.0968;EUR_AF=0.2922;SAS_AF=0.3323;AA=g|||;VT=SNP
6	25745243	rs7754814	A	T	100	PASS	AC=1743;AF=0.348043;AN=5008;NS=2504;DP=17178;EAS_AF=0.6875;AMR_AF=0.4366;AFR_AF=0.0968;EUR_AF=0.2922;SAS_AF=0.3323;AA=t|||;VT=SNP
6	25745255	rs7754944	A	T	100	PASS	AC=993;AF=0.198283;AN=5008;NS=2504;DP=16866;EAS_AF=0.4891;AMR_AF=0.2478;AFR_AF=0.0197;EUR_AF=0.0596;SAS_AF=0.2474;AA=a|||;VT=SNP
6	25745266	rs7775354	T	A	100	PASS	AC=1743;AF=0.348043;AN=5008;NS=2504;DP=16929;EAS_AF=0.6875;AMR_AF=0.4366;AFR_AF=0.0968;EUR_AF=0.2922;SAS_AF=0.3323;AA=a|||;VT=SNP
6	25745403	rs182464049	C	T	100	PASS	AC=15;AF=0.00299521;AN=5008;NS=2504;DP=17133;EAS_AF=0;AMR_AF=0.0072;AFR_AF=0;EUR_AF=0.007;SAS_AF=0.0031;AA=C|||;VT=SNP
6	25745579	rs9379789	A	G	100	PASS	AC=1743;AF=0.348043;AN=5008;NS=2504;DP=17605;EAS_AF=0.6875;AMR_AF=0.4366;AFR_AF=0.0968;EUR_AF=0.2922;SAS_AF=0.3323;AA=a|||;VT=SNP
6	25745600	rs6918653	A	G	100	PASS	AC=4708;AF=0.940096;AN=5008;NS=2504;DP=17401;EAS_AF=0.9812;AMR_AF=0.9784;AFR_AF=0.8419;EUR_AF=0.9821;SAS_AF=0.9601;AA=g|||;VT=SNP
6	25745702	rs6941933	T	C	100	PASS	AC=1744;AF=0.348243;AN=5008;NS=2504;DP=17972;EAS_AF=0.6875;AMR_AF=0.4366;AFR_AF=0.0968;EUR_AF=0.2922;SAS_AF=0.3333;AA=t|||;VT=SNP
6	25745742	rs7776065	T	C	100	PASS	AC=1227;AF=0.245008;AN=5008;NS=2504;DP=18952;EAS_AF=0.1062;AMR_AF=0.2161;AFR_AF=0.3865;EUR_AF=0.2545;SAS_AF=0.2076;AA=t|||;VT=SNP
6	25745852	rs6923367	A	T	100	PASS	AC=1743;AF=0.348043;AN=5008;NS=2504;DP=19701;EAS_AF=0.6875;AMR_AF=0.4366;AFR_AF=0.0968;EUR_AF=0.2922;SAS_AF=0.3323;AA=a|||;VT=SNP
6	25745853	rs6923839	G	A	100	PASS	AC=1744;AF=0.348243;AN=5008;NS=2504;DP=19696;EAS_AF=0.6875;AMR_AF=0.4366;AFR_AF=0.0976;EUR_AF=0.2922;SAS_AF=0.3323;AA=g|||;VT=SNP
6	25746083	rs4145218	G	A	100	PASS	AC=1744;AF=0.348243;AN=5008;NS=2504;DP=18020;EAS_AF=0.6885;AMR_AF=0.4366;AFR_AF=0.0968;EUR_AF=0.2922;SAS_AF=0.3323;AA=G|||;VT=SNP
6	25747408	rs9986459	C	T	100	PASS	AC=1227;AF=0.245008;AN=5008;NS=2504;DP=21421;EAS_AF=0.1062;AMR_AF=0.2161;AFR_AF=0.3865;EUR_AF=0.2545;SAS_AF=0.2076;AA=C|||;VT=SNP
6	25747842	rs74424967	A	T	100	PASS	AC=107;AF=0.0213658;AN=5008;NS=2504;DP=22219;EAS_AF=0.004;AMR_AF=0.0375;AFR_AF=0;EUR_AF=0.0557;SAS_AF=0.0215;AA=A|||;VT=SNP
6	25747939	rs62392731	T	G	100	PASS	AC=464;AF=0.0926518;AN=5008;NS=2504;DP=19195;EAS_AF=0.0466;AMR_AF=0.1037;AFR_AF=0.0454;EUR_AF=0.1431;SAS_AF=0.1442;AA=T|||;VT=SNP
6	25749101	rs4712967	A	G	100	PASS	AC=1744;AF=0.348243;AN=5008;NS=2504;DP=20921;EAS_AF=0.6875;AMR_AF=0.4366;AFR_AF=0.0976;EUR_AF=0.2922;SAS_AF=0.3323;AA=A|||;VT=SNP
6	25749127	rs13190878	G	T	100	PASS	AC=1472;AF=0.29393;AN=5008;NS=2504;DP=20968;EAS_AF=0.1756;AMR_AF=0.3012;AFR_AF=0.1884;EUR_AF=0.4284;SAS_AF=0.4151;AA=G|||;VT=SNP
6	25749224	rs4711104	T	G	100	PASS	AC=1744;AF=0.348243;AN=5008;NS=2504;DP=19860;EAS_AF=0.6875;AMR_AF=0.4366;AFR_AF=0.0968;EUR_AF=0.2922;SAS_AF=0.3333;AA=G|||;VT=SNP
6	25749274	rs62392732	C	G	100	PASS	AC=547;AF=0.109225;AN=5008;NS=2504;DP=19673;EAS_AF=0.0466;AMR_AF=0.1196;AFR_AF=0.0976;EUR_AF=0.1461;SAS_AF=0.1442;AA=C|||;VT=SNP
6	25749312	rs12374627	C	T	100	PASS	AC=1472;AF=0.29393;AN=5008;NS=2504;DP=19617;EAS_AF=0.1756;AMR_AF=0.3012;AFR_AF=0.1884;EUR_AF=0.4284;SAS_AF=0.4151;AA=C|||;VT=SNP
6	25749335	rs62392734	G	A	100	PASS	AC=464;AF=0.0926518;AN=5008;NS=2504;DP=20032;EAS_AF=0.0466;AMR_AF=0.1037;AFR_AF=0.0454;EUR_AF=0.1431;SAS_AF=0.1442;AA=G|||;VT=SNP
6	25749448	rs9358881	A	G	100	PASS	AC=1743;AF=0.348043;AN=5008;NS=2504;DP=21396;EAS_AF=0.6875;AMR_AF=0.4366;AFR_AF=0.0968;EUR_AF=0.2922;SAS_AF=0.3323;AA=A|||;VT=SNP
6	25749599	rs9379791	T	C	100	PASS	AC=1743;AF=0.348043;AN=5008;NS=2504;DP=20733;EAS_AF=0.6875;AMR_AF=0.4366;AFR_AF=0.0968;EUR_AF=0.2922;SAS_AF=0.3323;AA=T|||;VT=SNP
6	25749957	rs2154219	A	G	100	PASS	AC=136;AF=0.0271565;AN=5008;NS=2504;DP=18120;EAS_AF=0.0109;AMR_AF=0.0216;AFR_AF=0.003;EUR_AF=0.0567;SAS_AF=0.0501;AA=A|||;VT=SNP
6	25750354	rs1892255	G	A	100	PASS	AC=1743;AF=0.348043;AN=5008;NS=2504;DP=18388;EAS_AF=0.6875;AMR_AF=0.4366;AFR_AF=0.0968;EUR_AF=0.2922;SAS_AF=0.3323;AA=G|||;VT=SNP
6	25750530	rs1892254	T	C	100	PASS	AC=1743;AF=0.348043;AN=5008;NS=2504;DP=17762;EAS_AF=0.6875;AMR_AF=0.4366;AFR_AF=0.0968;EUR_AF=0.2922;SAS_AF=0.3323;AA=T|||;VT=SNP
6	25750793	rs9885831	C	A	100	PASS	AC=1078;AF=0.215256;AN=5008;NS=2504;DP=15926;EAS_AF=0.1062;AMR_AF=0.1902;AFR_AF=0.2912;EUR_AF=0.2495;SAS_AF=0.2076;AA=C|||;VT=SNP
6	25751125	rs114892943	A	C	100	PASS	AC=187;AF=0.0373403;AN=5008;NS=2504;DP=19263;EAS_AF=0.0089;AMR_AF=0.0663;AFR_AF=0.0182;EUR_AF=0.0527;SAS_AF=0.0562;AA=A|||;VT=SNP
6	25751232	rs9348693	C	G	100	PASS	AC=4444;AF=0.88738;AN=5008;NS=2504;DP=18336;EAS_AF=0.9692;AMR_AF=0.9539;AFR_AF=0.6732;EUR_AF=0.9751;SAS_AF=0.955;AA=G|||;VT=SNP
6	25751320	rs10498728	T	A	100	PASS	AC=806;AF=0.160942;AN=5008;NS=2504;DP=18063;EAS_AF=0.128;AMR_AF=0.1614;AFR_AF=0.0197;EUR_AF=0.2793;SAS_AF=0.2638;AA=T|||;VT=SNP
6	25751721	rs12207270	G	A	100	PASS	AC=915;AF=0.182708;AN=5008;NS=2504;DP=19513;EAS_AF=0.128;AMR_AF=0.1816;AFR_AF=0.0885;EUR_AF=0.2823;SAS_AF=0.2648;AA=G|||;VT=SNP
6	25753603	rs12200838	C	T	100	PASS	AC=916;AF=0.182907;AN=5008;NS=2504;DP=18405;EAS_AF=0.128;AMR_AF=0.1816;AFR_AF=0.0893;EUR_AF=0.2823;SAS_AF=0.2648;AA=C|||;VT=SNP
6	25753640	rs9348694	C	T	100	PASS	AC=1750;AF=0.349441;AN=5008;NS=2504;DP=19342;EAS_AF=0.6885;AMR_AF=0.4366;AFR_AF=0.0968;EUR_AF=0.2922;SAS_AF=0.3384;AA=T|||;VT=SNP
6	25754271	rs1892256	C	T	100	PASS	AC=916;AF=0.182907;AN=5008;NS=2504;DP=20469;EAS_AF=0.129;AMR_AF=0.1816;AFR_AF=0.0885;EUR_AF=0.2823;SAS_AF=0.2648;AA=C|||;VT=SNP
6	25755412	rs151295219	T	G	100	PASS	AC=32;AF=0.00638978;AN=5008;NS=2504;DP=18507;EAS_AF=0.002;AMR_AF=0.0072;AFR_AF=0.0015;EUR_AF=0.0199;SAS_AF=0.0031;AA=T|||;VT=SNP
6	25755508	rs13194155	C	T	100	PASS	AC=915;AF=0.182708;AN=5008;NS=2504;DP=17489;EAS_AF=0.128;AMR_AF=0.1816;AFR_AF=0.0885;EUR_AF=0.2823;SAS_AF=0.2648;AA=C|||;VT=SNP
6	25755515	rs9358883	A	G	100	PASS	AC=1750;AF=0.349441;AN=5008;NS=2504;DP=17632;EAS_AF=0.6885;AMR_AF=0.4366;AFR_AF=0.0968;EUR_AF=0.2922;SAS_AF=0.3384;AA=A|||;VT=SNP
6	25755583	rs16890999	A	G	100	PASS	AC=915;AF=0.182708;AN=5008;NS=2504;DP=17475;EAS_AF=0.128;AMR_AF=0.1816;AFR_AF=0.0885;EUR_AF=0.2823;SAS_AF=0.2648;AA=A|||;VT=SNP
6	25756592	rs9358884	A	G	100	PASS	AC=1750;AF=0.349441;AN=5008;NS=2504;DP=24384;EAS_AF=0.6885;AMR_AF=0.4366;AFR_AF=0.0968;EUR_AF=0.2922;SAS_AF=0.3384;AA=A|||;VT=SNP
6	25756872	rs79586385	T	C	100	PASS	AC=17;AF=0.00339457;AN=5008;NS=2504;DP=20376;EAS_AF=0;AMR_AF=0.0014;AFR_AF=0;EUR_AF=0.0159;SAS_AF=0;AA=T|||;VT=SNP
6	25757017	rs1937132	A	G	100	PASS	AC=1752;AF=0.34984;AN=5008;NS=2504;DP=19931;EAS_AF=0.6885;AMR_AF=0.4395;AFR_AF=0.0968;EUR_AF=0.2922;SAS_AF=0.3384;AA=G|||;VT=SNP
6	25758024	rs9358885	T	C	100	PASS	AC=1734;AF=0.346246;AN=5008;NS=2504;DP=19106;EAS_AF=0.6726;AMR_AF=0.4366;AFR_AF=0.1006;EUR_AF=0.2903;SAS_AF=0.3354;AA=T|||;VT=SNP
6	25758212	rs9295669	C	T	100	PASS	AC=2844;AF=0.567891;AN=5008;NS=2504;DP=20073;EAS_AF=0.7956;AMR_AF=0.6239;AFR_AF=0.3911;EUR_AF=0.5388;SAS_AF=0.5624;AA=C|||;VT=SNP
6	25758253	rs9358886	T	A	100	PASS	AC=1765;AF=0.352436;AN=5008;NS=2504;DP=19942;EAS_AF=0.6895;AMR_AF=0.4366;AFR_AF=0.0946;EUR_AF=0.2922;SAS_AF=0.3558;AA=A|||;VT=SNP
6	25758448	rs17268697	G	T	100	PASS	AC=405;AF=0.0808706;AN=5008;NS=2504;DP=19161;EAS_AF=0.0466;AMR_AF=0.098;AFR_AF=0.0113;EUR_AF=0.1471;SAS_AF=0.1299;AA=G|||;VT=SNP
6	25759002	rs140803844	G	T	100	PASS	AC=51;AF=0.0101837;AN=5008;NS=2504;DP=18777;EAS_AF=0.003;AMR_AF=0.0187;AFR_AF=0.0045;EUR_AF=0.0189;SAS_AF=0.0102;AA=G|||;VT=SNP
6	25759066	rs12212049	G	T	100	PASS	AC=1311;AF=0.261781;AN=5008;NS=2504;DP=19522;EAS_AF=0.2083;AMR_AF=0.2752;AFR_AF=0.062;EUR_AF=0.4076;SAS_AF=0.4274;AA=G|||;VT=SNP
6	25759406	rs9358887	G	T	100	PASS	AC=1880;AF=0.375399;AN=5008;NS=2504;DP=19917;EAS_AF=0.7381;AMR_AF=0.4294;AFR_AF=0.1626;EUR_AF=0.2913;SAS_AF=0.3374;AA=g|||;VT=SNP
6	25759473	rs9358888	T	C	100	PASS	AC=2011;AF=0.401558;AN=5008;NS=2504;DP=22002;EAS_AF=0.7401;AMR_AF=0.4524;AFR_AF=0.2284;EUR_AF=0.2992;SAS_AF=0.3558;AA=T|||;VT=SNP
6	25759511	rs113929425	G	A	100	PASS	AC=407;AF=0.08127;AN=5008;NS=2504;DP=21017;EAS_AF=0.0179;AMR_AF=0.0533;AFR_AF=0.23;EUR_AF=0.0268;SAS_AF=0.0215;AA=G|||;VT=SNP
6	25759783	rs2000351	T	C	100	PASS	AC=1927;AF=0.384784;AN=5008;NS=2504;DP=19517;EAS_AF=0.7411;AMR_AF=0.4366;AFR_AF=0.1921;EUR_AF=0.2922;SAS_AF=0.3364;AA=C|||;VT=SNP
6	25759925	rs76756178	C	T	100	PASS	AC=395;AF=0.0788738;AN=5008;NS=2504;DP=18493;EAS_AF=0.0179;AMR_AF=0.0533;AFR_AF=0.2209;EUR_AF=0.0268;SAS_AF=0.0215;AA=C|||;VT=SNP
6	25759966	rs62392736	C	A	100	PASS	AC=448;AF=0.0894569;AN=5008;NS=2504;DP=19455;EAS_AF=0.0417;AMR_AF=0.1037;AFR_AF=0.0136;EUR_AF=0.1561;SAS_AF=0.1626;AA=C|||;VT=SNP
6	25760344	rs4712968	T	C	100	PASS	AC=1926;AF=0.384585;AN=5008;NS=2504;DP=16471;EAS_AF=0.7411;AMR_AF=0.4366;AFR_AF=0.1929;EUR_AF=0.2922;SAS_AF=0.3344;AA=C|||;VT=SNP
6	25760406	rs73733696	C	T	100	PASS	AC=121;AF=0.0241613;AN=5008;NS=2504;DP=17032;EAS_AF=0.002;AMR_AF=0.0259;AFR_AF=0.053;EUR_AF=0.0129;SAS_AF=0.0184;AA=C|||;VT=SNP
6	25760539	rs7769908	G	A	100	PASS	AC=1926;AF=0.384585;AN=5008;NS=2504;DP=17435;EAS_AF=0.7411;AMR_AF=0.4366;AFR_AF=0.1929;EUR_AF=0.2922;SAS_AF=0.3344;AA=A|||;VT=SNP
6	25760591	rs7770037	G	A	100	PASS	AC=1926;AF=0.384585;AN=5008;NS=2504;DP=17288;EAS_AF=0.7411;AMR_AF=0.4366;AFR_AF=0.1929;EUR_AF=0.2922;SAS_AF=0.3344;AA=A|||;VT=SNP
6	25761003	rs78582844	T	A	100	PASS	AC=21;AF=0.00419329;AN=5008;NS=2504;DP=18067;EAS_AF=0.003;AMR_AF=0.0058;AFR_AF=0.003;EUR_AF=0.0099;SAS_AF=0;AA=T|||;VT=SNP
6	25761203	rs79015396	T	A	100	PASS	AC=47;AF=0.00938498;AN=5008;NS=2504;DP=16910;EAS_AF=0.003;AMR_AF=0.0043;AFR_AF=0.0008;EUR_AF=0.0169;SAS_AF=0.0235;AA=T|||;VT=SNP
6	25761209	rs4236040	T	C	100	PASS	AC=4647;AF=0.927915;AN=5008;NS=2504;DP=16712;EAS_AF=0.9871;AMR_AF=0.9438;AFR_AF=0.8366;EUR_AF=0.9175;SAS_AF=0.9898;AA=C|||;VT=SNP
6	25761219	rs75616507	T	C	100	PASS	AC=17;AF=0.00339457;AN=5008;NS=2504;DP=16400;EAS_AF=0;AMR_AF=0.0014;AFR_AF=0;EUR_AF=0.0159;SAS_AF=0;AA=T|||;VT=SNP
6	25761732	rs73733697	G	A	100	PASS	AC=121;AF=0.0241613;AN=5008;NS=2504;DP=19743;EAS_AF=0.002;AMR_AF=0.0259;AFR_AF=0.053;EUR_AF=0.0129;SAS_AF=0.0184;AA=G|||;VT=SNP
6	25761963	rs9467592	C	G	100	PASS	AC=395;AF=0.0788738;AN=5008;NS=2504;DP=17785;EAS_AF=0.0179;AMR_AF=0.0533;AFR_AF=0.2209;EUR_AF=0.0268;SAS_AF=0.0215;AA=C|||;VT=SNP
6	25762241	rs34932751	T	C	100	PASS	AC=71;AF=0.0141773;AN=5008;NS=2504;DP=18198;EAS_AF=0.003;AMR_AF=0.0231;AFR_AF=0.0045;EUR_AF=0.0268;SAS_AF=0.0194;AA=T|||;VT=SNP;EX_TARGET
6	25762646	rs3799340	C	T	100	PASS	AC=1300;AF=0.259585;AN=5008;NS=2504;DP=17485;EAS_AF=0.1736;AMR_AF=0.2781;AFR_AF=0.0507;EUR_AF=0.4205;SAS_AF=0.4519;AA=C|||;VT=SNP
6	25763010	rs9348695	A	T	100	PASS	AC=1926;AF=0.384585;AN=5008;NS=2504;DP=19182;EAS_AF=0.7411;AMR_AF=0.4366;AFR_AF=0.1929;EUR_AF=0.2922;SAS_AF=0.3344;AA=T|||;VT=SNP
6	25763154	rs2000350	T	C	100	PASS	AC=1926;AF=0.384585;AN=5008;NS=2504;DP=20214;EAS_AF=0.7411;AMR_AF=0.4366;AFR_AF=0.1929;EUR_AF=0.2922;SAS_AF=0.3344;AA=C|||;VT=SNP
6	25763192	rs4145221	A	G	100	PASS	AC=1746;AF=0.348642;AN=5008;NS=2504;DP=21259;EAS_AF=0.2143;AMR_AF=0.3818;AFR_AF=0.0666;EUR_AF=0.5765;SAS_AF=0.6104;AA=A|||;VT=SNP
6	25763299	rs76788698	T	C	100	PASS	AC=301;AF=0.0601038;AN=5008;NS=2504;DP=21634;EAS_AF=0.0179;AMR_AF=0.0317;AFR_AF=0.1634;EUR_AF=0.0239;SAS_AF=0.0215;AA=T|||;VT=SNP
6	25763374	rs4145220	A	G	100	PASS	AC=430;AF=0.0858626;AN=5008;NS=2504;DP=19245;EAS_AF=0.0407;AMR_AF=0.1037;AFR_AF=0.0106;EUR_AF=0.1551;SAS_AF=0.1503;AA=A|||;VT=SNP
6	25764192	rs4712969	A	G	100	PASS	AC=4650;AF=0.928514;AN=5008;NS=2504;DP=20154;EAS_AF=0.9871;AMR_AF=0.9438;AFR_AF=0.8381;EUR_AF=0.9185;SAS_AF=0.9898;AA=G|||;VT=SNP
6	25764408	rs1892246	G	A	100	PASS	AC=1926;AF=0.384585;AN=5008;NS=2504;DP=19872;EAS_AF=0.7411;AMR_AF=0.4366;AFR_AF=0.1929;EUR_AF=0.2922;SAS_AF=0.3344;AA=G|||;VT=SNP
6	25764661	rs116455037	G	A	100	PASS	AC=34;AF=0.00678914;AN=5008;NS=2504;DP=22747;EAS_AF=0;AMR_AF=0.013;AFR_AF=0.0015;EUR_AF=0.0209;SAS_AF=0.002;AA=G|||;VT=SNP
6	25764704	rs1318016	A	T	100	PASS	AC=1926;AF=0.384585;AN=5008;NS=2504;DP=22632;EAS_AF=0.7411;AMR_AF=0.4366;AFR_AF=0.1929;EUR_AF=0.2922;SAS_AF=0.3344;AA=T|||;VT=SNP
6	25764830	rs73733698	G	A	100	PASS	AC=121;AF=0.0241613;AN=5008;NS=2504;DP=18502;EAS_AF=0.002;AMR_AF=0.0259;AFR_AF=0.053;EUR_AF=0.0129;SAS_AF=0.0184;AA=G|||;VT=SNP
6	25764833	rs1892245	G	T	100	PASS	AC=1926;AF=0.384585;AN=5008;NS=2504;DP=18362;EAS_AF=0.7411;AMR_AF=0.4366;AFR_AF=0.1929;EUR_AF=0.2922;SAS_AF=0.3344;AA=T|||;VT=SNP
6	25764842	rs2186087	G	C	100	PASS	AC=443;AF=0.0884585;AN=5008;NS=2504;DP=17984;EAS_AF=0.0407;AMR_AF=0.1037;AFR_AF=0.0136;EUR_AF=0.1561;SAS_AF=0.1585;AA=G|||;VT=SNP
6	25765140	rs2154217	A	G	100	PASS	AC=443;AF=0.0884585;AN=5008;NS=2504;DP=18943;EAS_AF=0.0407;AMR_AF=0.1037;AFR_AF=0.0136;EUR_AF=0.1561;SAS_AF=0.1585;AA=A|||;VT=SNP
6	25765377	rs1317817	G	A	100	PASS	AC=1836;AF=0.366613;AN=5008;NS=2504;DP=19155;EAS_AF=0.6716;AMR_AF=0.4366;AFR_AF=0.1929;EUR_AF=0.2783;SAS_AF=0.3282;AA=G|||;VT=SNP
6	25765390	rs1317816	T	C	100	PASS	AC=1914;AF=0.382188;AN=5008;NS=2504;DP=19426;EAS_AF=0.7421;AMR_AF=0.4366;AFR_AF=0.1831;EUR_AF=0.2922;SAS_AF=0.3344;AA=C|||;VT=SNP
6	25765532	rs73733701	T	C	100	PASS	AC=123;AF=0.0245607;AN=5008;NS=2504;DP=20212;EAS_AF=0.002;AMR_AF=0.0259;AFR_AF=0.0545;EUR_AF=0.0129;SAS_AF=0.0184;AA=T|||;VT=SNP
6	25765943	rs6937800	A	G	100	PASS	AC=1926;AF=0.384585;AN=5008;NS=2504;DP=15968;EAS_AF=0.7411;AMR_AF=0.4366;AFR_AF=0.1929;EUR_AF=0.2922;SAS_AF=0.3344;AA=G|||;VT=SNP
6	25766113	rs77474362	C	G	100	PASS	AC=395;AF=0.0788738;AN=5008;NS=2504;DP=11272;EAS_AF=0.0179;AMR_AF=0.0533;AFR_AF=0.2209;EUR_AF=0.0268;SAS_AF=0.0215;AA=C|||;VT=SNP
6	25766467	rs78225846	C	G	100	PASS	AC=395;AF=0.0788738;AN=5008;NS=2504;DP=10021;EAS_AF=0.0179;AMR_AF=0.0533;AFR_AF=0.2209;EUR_AF=0.0268;SAS_AF=0.0215;AA=C|||;VT=SNP
6	25766533	rs143023883	A	G	100	PASS	AC=42;AF=0.00838658;AN=5008;NS=2504;DP=11024;EAS_AF=0;AMR_AF=0.0058;AFR_AF=0.0144;EUR_AF=0.0159;SAS_AF=0.0031;AA=A|||;VT=SNP
6	25766673	rs112544908	T	C	100	PASS	AC=41;AF=0.0081869;AN=5008;NS=2504;DP=13643;EAS_AF=0.003;AMR_AF=0.013;AFR_AF=0.0008;EUR_AF=0.0199;SAS_AF=0.0082;AA=T|||;VT=SNP
6	25767437	rs6902211	G	A	100	PASS	AC=4611;AF=0.920727;AN=5008;NS=2504;DP=15867;EAS_AF=0.9871;AMR_AF=0.9409;AFR_AF=0.8101;EUR_AF=0.9185;SAS_AF=0.9898;AA=g|||;VT=SNP
6	25767661	rs3778272	G	A	100	PASS	AC=1926;AF=0.384585;AN=5008;NS=2504;DP=14423;EAS_AF=0.7411;AMR_AF=0.4366;AFR_AF=0.1929;EUR_AF=0.2922;SAS_AF=0.3344;AA=A|||;VT=SNP
6	25768085	rs2275904	T	C	100	PASS	AC=1673;AF=0.334065;AN=5008;NS=2504;DP=18784;EAS_AF=0.6706;AMR_AF=0.4265;AFR_AF=0.0779;EUR_AF=0.2763;SAS_AF=0.3272;AA=T|||;VT=SNP
6	25768106	rs2275905	G	A	100	PASS	AC=1926;AF=0.384585;AN=5008;NS=2504;DP=18812;EAS_AF=0.7411;AMR_AF=0.4366;AFR_AF=0.1929;EUR_AF=0.2922;SAS_AF=0.3344;AA=g|||;VT=SNP
6	25768914	rs1892248	C	T	100	PASS	AC=1926;AF=0.384585;AN=5008;NS=2504;DP=17909;EAS_AF=0.7411;AMR_AF=0.4366;AFR_AF=0.1929;EUR_AF=0.2922;SAS_AF=0.3344;AA=T|||;VT=SNP
6	25768992	rs1892249	A	G	100	PASS	AC=1305;AF=0.260583;AN=5008;NS=2504;DP=19251;EAS_AF=0.1746;AMR_AF=0.2781;AFR_AF=0.053;EUR_AF=0.4205;SAS_AF=0.453;AA=A|||;VT=SNP
6	25769024	rs1892250	T	C	100	PASS	AC=4650;AF=0.928514;AN=5008;NS=2504;DP=19164;EAS_AF=0.9871;AMR_AF=0.9438;AFR_AF=0.8381;EUR_AF=0.9185;SAS_AF=0.9898;AA=C|||;VT=SNP
6	25769349	rs1892251	T	C	100	PASS	AC=4396;AF=0.877796;AN=5008;NS=2504;DP=18747;EAS_AF=0.9851;AMR_AF=0.9049;AFR_AF=0.6914;EUR_AF=0.9056;SAS_AF=0.9714;AA=C|||;VT=SNP;EX_TARGET
6	25769440	rs78843371	A	T	100	PASS	AC=301;AF=0.0601038;AN=5008;NS=2504;DP=19882;EAS_AF=0.0179;AMR_AF=0.0317;AFR_AF=0.1634;EUR_AF=0.0239;SAS_AF=0.0215;AA=A|||;VT=SNP
6	25769510	rs2328892	A	G	100	PASS	AC=441;AF=0.0880591;AN=5008;NS=2504;DP=19989;EAS_AF=0.0407;AMR_AF=0.1037;AFR_AF=0.0129;EUR_AF=0.1561;SAS_AF=0.1575;AA=A|||;VT=SNP
6	25769608	rs1937126	G	C	100	PASS	AC=4396;AF=0.877796;AN=5008;NS=2504;DP=18213;EAS_AF=0.9851;AMR_AF=0.9049;AFR_AF=0.6914;EUR_AF=0.9056;SAS_AF=0.9714;AA=C|||;VT=SNP
6	25769789	rs12209125	A	C	100	PASS	AC=1198;AF=0.239217;AN=5008;NS=2504;DP=17703;EAS_AF=0.1637;AMR_AF=0.2565;AFR_AF=0.0484;EUR_AF=0.3757;SAS_AF=0.4223;AA=A|||;VT=SNP
6	25769872	rs1937127	A	C	100	PASS	AC=1926;AF=0.384585;AN=5008;NS=2504;DP=20284;EAS_AF=0.7411;AMR_AF=0.4366;AFR_AF=0.1929;EUR_AF=0.2922;SAS_AF=0.3344;AA=C|||;VT=SNP
6	25770239	rs2328893	A	G	100	PASS	AC=2977;AF=0.594449;AN=5008;NS=2504;DP=20449;EAS_AF=0.8442;AMR_AF=0.7046;AFR_AF=0.1309;EUR_AF=0.6968;SAS_AF=0.7802;AA=A|||;VT=SNP
6	25770707	rs4712970	G	A	100	PASS	AC=1927;AF=0.384784;AN=5008;NS=2504;DP=19133;EAS_AF=0.7411;AMR_AF=0.4366;AFR_AF=0.1936;EUR_AF=0.2922;SAS_AF=0.3344;AA=A|||;VT=SNP;EX_TARGET
6	25770760	rs9467594	G	C	100	PASS	AC=394;AF=0.0786741;AN=5008;NS=2504;DP=18740;EAS_AF=0.0179;AMR_AF=0.0533;AFR_AF=0.2201;EUR_AF=0.0268;SAS_AF=0.0215;AA=G|||;VT=SNP
6	25770866	rs3757130	G	A	100	PASS	AC=1304;AF=0.260383;AN=5008;NS=2504;DP=22360;EAS_AF=0.1736;AMR_AF=0.2781;AFR_AF=0.053;EUR_AF=0.4205;SAS_AF=0.453;AA=G|||;VT=SNP
6	25771900	rs4712971	T	C	100	PASS	AC=1674;AF=0.334265;AN=5008;NS=2504;DP=18929;EAS_AF=0.6706;AMR_AF=0.4265;AFR_AF=0.0779;EUR_AF=0.2763;SAS_AF=0.3282;AA=T|||;VT=SNP
6	25772047	rs4712972	A	G	100	PASS	AC=4002;AF=0.799121;AN=5008;NS=2504;DP=2652;EAS_AF=0.9673;AMR_AF=0.8516;AFR_AF=0.4713;EUR_AF=0.8787;SAS_AF=0.9499;AA=G|||;VT=SNP
6	25772639	rs1892252	G	C	100	PASS	AC=3672;AF=0.733227;AN=5008;NS=2504;DP=17773;EAS_AF=0.9554;AMR_AF=0.8184;AFR_AF=0.2595;EUR_AF=0.8688;SAS_AF=0.9448;AA=C|||;VT=SNP
6	25773104	rs141877104	A	G	100	PASS	AC=18;AF=0.00359425;AN=5008;NS=2504;DP=19373;EAS_AF=0;AMR_AF=0.0072;AFR_AF=0;EUR_AF=0.0119;SAS_AF=0.001;AA=G|||;VT=SNP
6	25773809	rs2275906	A	G	100	PASS	AC=485;AF=0.096845;AN=5008;NS=2504;DP=19912;EAS_AF=0.0546;AMR_AF=0.111;AFR_AF=0.0295;EUR_AF=0.1421;SAS_AF=0.1748;AA=A|||;VT=SNP;EX_TARGET
6	25774013	rs72843517	A	G	100	PASS	AC=485;AF=0.096845;AN=5008;NS=2504;DP=17055;EAS_AF=0.0546;AMR_AF=0.111;AFR_AF=0.0295;EUR_AF=0.1421;SAS_AF=0.1748;AA=A|||;VT=SNP
6	25774130	rs6456701	C	T	100	PASS	AC=4649;AF=0.928315;AN=5008;NS=2504;DP=14414;EAS_AF=0.9871;AMR_AF=0.9438;AFR_AF=0.8374;EUR_AF=0.9185;SAS_AF=0.9898;AA=T|||;VT=SNP
6	25774183	rs78143405	T	C	100	PASS	AC=301;AF=0.0601038;AN=5008;NS=2504;DP=13922;EAS_AF=0.0179;AMR_AF=0.0317;AFR_AF=0.1634;EUR_AF=0.0239;SAS_AF=0.0215;AA=T|||;VT=SNP
6	25774388	rs62392752	G	A	100	PASS	AC=443;AF=0.0884585;AN=5008;NS=2504;DP=16602;EAS_AF=0.0407;AMR_AF=0.1052;AFR_AF=0.0136;EUR_AF=0.1561;SAS_AF=0.1575;AA=G|||;VT=SNP
6	25775242	rs17269374	C	A	100	PASS	AC=441;AF=0.0880591;AN=5008;NS=2504;DP=20929;EAS_AF=0.0407;AMR_AF=0.1037;AFR_AF=0.0129;EUR_AF=0.1561;SAS_AF=0.1575;AA=C|||;VT=SNP
6	25775273	rs76994192	G	C	100	PASS	AC=121;AF=0.0241613;AN=5008;NS=2504;DP=19971;EAS_AF=0.002;AMR_AF=0.0259;AFR_AF=0.053;EUR_AF=0.0129;SAS_AF=0.0184;AA=G|||;VT=SNP
6	25775313	rs182391560	T	C	100	PASS	AC=24;AF=0.00479233;AN=5008;NS=2504;DP=18492;EAS_AF=0;AMR_AF=0.0072;AFR_AF=0;EUR_AF=0.0159;SAS_AF=0.0031;AA=T|||;VT=SNP
6	25775416	rs117618008	C	A	100	PASS	AC=153;AF=0.0305511;AN=5008;NS=2504;DP=15327;EAS_AF=0.005;AMR_AF=0.0562;AFR_AF=0.0166;EUR_AF=0.0388;SAS_AF=0.0491;AA=C|||;VT=SNP
6	25776059	rs1954597	T	C	100	PASS	AC=395;AF=0.0788738;AN=5008;NS=2504;DP=21750;EAS_AF=0.0179;AMR_AF=0.0533;AFR_AF=0.2209;EUR_AF=0.0268;SAS_AF=0.0215;AA=T|||;VT=SNP
6	25776060	rs1954598	T	C	100	PASS	AC=4613;AF=0.921126;AN=5008;NS=2504;DP=21740;EAS_AF=0.9871;AMR_AF=0.9409;AFR_AF=0.8116;EUR_AF=0.9185;SAS_AF=0.9898;AA=C|||;VT=SNP
6	25776290	rs2154218	T	C	100	PASS	AC=1925;AF=0.384385;AN=5008;NS=2504;DP=16419;EAS_AF=0.7411;AMR_AF=0.4366;AFR_AF=0.1921;EUR_AF=0.2922;SAS_AF=0.3344;AA=T|||;VT=SNP
6	25776620	rs74968187	C	G	100	PASS	AC=395;AF=0.0788738;AN=5008;NS=2504;DP=16145;EAS_AF=0.0179;AMR_AF=0.0533;AFR_AF=0.2209;EUR_AF=0.0268;SAS_AF=0.0215;AA=C|||;VT=SNP
6	25776949	rs11754288	G	A	100	PASS	AC=1302;AF=0.259984;AN=5008;NS=2504;DP=19704;EAS_AF=0.1726;AMR_AF=0.2781;AFR_AF=0.053;EUR_AF=0.4205;SAS_AF=0.4519;AA=G|||;VT=SNP;EX_TARGET
6	25777299	rs79746315	G	A	100	PASS	AC=395;AF=0.0788738;AN=5008;NS=2504;DP=17359;EAS_AF=0.0179;AMR_AF=0.0533;AFR_AF=0.2209;EUR_AF=0.0268;SAS_AF=0.0215;AA=G|||;VT=SNP
6	25777359	rs73736908	G	A	100	PASS	AC=121;AF=0.0241613;AN=5008;NS=2504;DP=18948;EAS_AF=0.002;AMR_AF=0.0259;AFR_AF=0.053;EUR_AF=0.0129;SAS_AF=0.0184;AA=G|||;VT=SNP
6	25777481	rs9356988	G	A	100	PASS	AC=1835;AF=0.366414;AN=5008;NS=2504;DP=20779;EAS_AF=0.6716;AMR_AF=0.4366;AFR_AF=0.1929;EUR_AF=0.2783;SAS_AF=0.3272;AA=G|||;VT=SNP
6	25777497	rs3949215	A	T	100	PASS	AC=4611;AF=0.920727;AN=5008;NS=2504;DP=20821;EAS_AF=0.9871;AMR_AF=0.9409;AFR_AF=0.8101;EUR_AF=0.9185;SAS_AF=0.9898;AA=T|||;VT=SNP
6	25778055	rs12201071	C	T	100	PASS	AC=1746;AF=0.348642;AN=5008;NS=2504;DP=20673;EAS_AF=0.2143;AMR_AF=0.3818;AFR_AF=0.0666;EUR_AF=0.5765;SAS_AF=0.6104;AA=C|||;VT=SNP
6	25778182	rs2328894	C	T	100	PASS	AC=24;AF=0.00479233;AN=5008;NS=2504;DP=19560;EAS_AF=0;AMR_AF=0.0072;AFR_AF=0;EUR_AF=0.0159;SAS_AF=0.0031;AA=C|||;VT=SNP;EX_TARGET
6	25778828	rs73733807	C	T	100	PASS	AC=57;AF=0.0113818;AN=5008;NS=2504;DP=20358;EAS_AF=0.002;AMR_AF=0.0072;AFR_AF=0.0166;EUR_AF=0.0099;SAS_AF=0.0184;AA=C|||;VT=SNP
6	25778924	rs1317510	T	C	100	PASS	AC=1928;AF=0.384984;AN=5008;NS=2504;DP=20978;EAS_AF=0.7421;AMR_AF=0.438;AFR_AF=0.1929;EUR_AF=0.2922;SAS_AF=0.3344;AA=T|||;VT=SNP
6	25779066	rs73733808	A	G	100	PASS	AC=123;AF=0.0245607;AN=5008;NS=2504;DP=20710;EAS_AF=0.002;AMR_AF=0.0259;AFR_AF=0.0545;EUR_AF=0.0129;SAS_AF=0.0184;AA=A|||;VT=SNP
6	25779392	rs9358890	A	G	100	PASS	AC=973;AF=0.194289;AN=5008;NS=2504;DP=20093;EAS_AF=0.4921;AMR_AF=0.245;AFR_AF=0.0408;EUR_AF=0.0398;SAS_AF=0.2178;AA=A|||;VT=SNP;EX_TARGET
6	25779925	rs17322552	G	A	100	PASS	AC=69;AF=0.013778;AN=5008;NS=2504;DP=21173;EAS_AF=0.003;AMR_AF=0.0231;AFR_AF=0.0076;EUR_AF=0.0338;SAS_AF=0.0061;AA=G|||;VT=SNP
6	25780332	rs1141034	C	T	100	PASS	AC=1716;AF=0.342652;AN=5008;NS=2504;DP=23366;EAS_AF=0.6706;AMR_AF=0.4337;AFR_AF=0.0923;EUR_AF=0.2922;SAS_AF=0.3303;AA=C|||;VT=SNP
6	25780661	rs41271827	G	A	100	PASS	AC=444;AF=0.0886581;AN=5008;NS=2504;DP=21400;EAS_AF=0.0407;AMR_AF=0.1037;AFR_AF=0.0151;EUR_AF=0.1561;SAS_AF=0.1575;AA=G|||;VT=SNP
6	25780811	rs6910549	A	G	100	PASS	AC=4398;AF=0.878195;AN=5008;NS=2504;DP=20375;EAS_AF=0.9851;AMR_AF=0.9049;AFR_AF=0.6929;EUR_AF=0.9056;SAS_AF=0.9714;AA=G|||;VT=SNP
6	25781139	rs7749149	G	A	100	PASS	AC=1969;AF=0.393171;AN=5008;NS=2504;DP=18593;EAS_AF=0.7411;AMR_AF=0.4438;AFR_AF=0.2073;EUR_AF=0.3082;SAS_AF=0.3374;AA=G|||;VT=SNP
6	25781853	rs10946798	T	G	100	PASS	AC=1746;AF=0.348642;AN=5008;NS=2504;DP=19139;EAS_AF=0.2143;AMR_AF=0.3818;AFR_AF=0.0666;EUR_AF=0.5765;SAS_AF=0.6104;AA=T|||;VT=SNP
6	25781950	rs9356989	A	G	100	PASS	AC=1653;AF=0.330072;AN=5008;NS=2504;DP=17472;EAS_AF=0.6706;AMR_AF=0.4251;AFR_AF=0.0651;EUR_AF=0.2753;SAS_AF=0.3262;AA=A|||;VT=SNP
6	25781983	rs9393668	C	T	100	PASS	AC=939;AF=0.1875;AN=5008;NS=2504;DP=18309;EAS_AF=0.4901;AMR_AF=0.2392;AFR_AF=0.0393;EUR_AF=0.0318;SAS_AF=0.1994;AA=C|||;VT=SNP
6	25782314	rs1892253	T	G	100	PASS	AC=4398;AF=0.878195;AN=5008;NS=2504;DP=20443;EAS_AF=0.9851;AMR_AF=0.9049;AFR_AF=0.6929;EUR_AF=0.9056;SAS_AF=0.9714;AA=G|||;VT=SNP
6	25783022	rs9467596	T	C	100	PASS	AC=2668;AF=0.532748;AN=5008;NS=2504;DP=18145;EAS_AF=0.3145;AMR_AF=0.4712;AFR_AF=0.59;EUR_AF=0.6133;SAS_AF=0.6411;AA=C|||;VT=SNP
6	25783315	rs3923	T	C	100	PASS	AC=2669;AF=0.532947;AN=5008;NS=2504;DP=16697;EAS_AF=0.3145;AMR_AF=0.4712;AFR_AF=0.5908;EUR_AF=0.6133;SAS_AF=0.6411;AA=C|||;VT=SNP
6	25783909	rs3757131	C	T	100	PASS	AC=1303;AF=0.260184;AN=5008;NS=2504;DP=18800;EAS_AF=0.1726;AMR_AF=0.2781;AFR_AF=0.053;EUR_AF=0.4205;SAS_AF=0.453;AA=C|||;VT=SNP
6	25784481	rs12662869	C	A	100	PASS	AC=2150;AF=0.429313;AN=5008;NS=2504;DP=21386;EAS_AF=0.753;AMR_AF=0.4669;AFR_AF=0.3147;EUR_AF=0.3151;SAS_AF=0.3415;AA=C|||;VT=SNP
6	25784800	rs35720558	A	C	100	PASS	AC=1302;AF=0.259984;AN=5008;NS=2504;DP=20937;EAS_AF=0.1726;AMR_AF=0.2781;AFR_AF=0.053;EUR_AF=0.4205;SAS_AF=0.4519;AA=A|||;VT=SNP
6	25785304	rs6926425	T	C	100	PASS	AC=2153;AF=0.429912;AN=5008;NS=2504;DP=15270;EAS_AF=0.754;AMR_AF=0.4669;AFR_AF=0.3147;EUR_AF=0.3161;SAS_AF=0.3425;AA=T|||;VT=SNP
6	25785874	rs77735344	A	T	100	PASS	AC=126;AF=0.0251597;AN=5008;NS=2504;DP=17731;EAS_AF=0.002;AMR_AF=0.0375;AFR_AF=0.003;EUR_AF=0.0746;SAS_AF=0.0194;AA=A|||;VT=SNP
6	25785925	rs6909187	C	T	100	PASS	AC=1840;AF=0.367412;AN=5008;NS=2504;DP=18244;EAS_AF=0.255;AMR_AF=0.317;AFR_AF=0.3487;EUR_AF=0.4453;SAS_AF=0.4642;AA=T|||;VT=SNP
6	25785935	rs13197601	G	A	100	PASS	AC=1303;AF=0.260184;AN=5008;NS=2504;DP=18637;EAS_AF=0.1726;AMR_AF=0.2781;AFR_AF=0.053;EUR_AF=0.4215;SAS_AF=0.4519;AA=G|||;VT=SNP
6	25785991	rs13197514	C	T	100	PASS	AC=1303;AF=0.260184;AN=5008;NS=2504;DP=20122;EAS_AF=0.1726;AMR_AF=0.2781;AFR_AF=0.053;EUR_AF=0.4215;SAS_AF=0.4519;AA=C|||;VT=SNP
6	25786226	rs13213957	T	C	100	PASS	AC=110;AF=0.0219649;AN=5008;NS=2504;DP=19362;EAS_AF=0;AMR_AF=0.0317;AFR_AF=0.0197;EUR_AF=0.0616;SAS_AF=0;AA=T|||;VT=SNP
6	25786993	rs3799344	C	T	100	PASS	AC=1828;AF=0.365016;AN=5008;NS=2504;DP=15817;EAS_AF=0.255;AMR_AF=0.317;AFR_AF=0.3404;EUR_AF=0.4443;SAS_AF=0.4642;AA=T|||;VT=SNP
6	25787650	rs56932539	C	T	100	PASS	AC=406;AF=0.0810703;AN=5008;NS=2504;DP=17798;EAS_AF=0.0823;AMR_AF=0.0274;AFR_AF=0.2027;EUR_AF=0.0239;SAS_AF=0.0123;AA=T|||;VT=SNP
6	25787817	rs2096386	G	A	100	PASS	AC=2697;AF=0.538538;AN=5008;NS=2504;DP=21170;EAS_AF=0.3036;AMR_AF=0.4784;AFR_AF=0.5968;EUR_AF=0.6233;SAS_AF=0.6575;AA=A|||;VT=SNP
6	25787959	rs78822831	G	A	100	PASS	AC=155;AF=0.0309505;AN=5008;NS=2504;DP=21033;EAS_AF=0.0198;AMR_AF=0.0173;AFR_AF=0.053;EUR_AF=0.0169;SAS_AF=0.0368;AA=G|||;VT=SNP
6	25788364	rs58366507	A	T	100	PASS	AC=640;AF=0.127796;AN=5008;NS=2504;DP=19393;EAS_AF=0.0893;AMR_AF=0.0605;AFR_AF=0.3215;EUR_AF=0.0398;SAS_AF=0.044;AA=A|||;VT=SNP
6	25789061	rs9393670	A	G	100	PASS	AC=1779;AF=0.355232;AN=5008;NS=2504;DP=21581;EAS_AF=0.2073;AMR_AF=0.3905;AFR_AF=0.09;EUR_AF=0.5795;SAS_AF=0.6104;AA=A|||;VT=SNP
6	25789132	rs1937129	A	G	100	PASS	AC=2014;AF=0.402157;AN=5008;NS=2504;DP=21413;EAS_AF=0.6786;AMR_AF=0.4669;AFR_AF=0.2912;EUR_AF=0.2962;SAS_AF=0.3303;AA=A|||;VT=SNP
6	25789189	rs9393671	G	C	100	PASS	AC=2680;AF=0.535144;AN=5008;NS=2504;DP=20401;EAS_AF=0.3095;AMR_AF=0.5058;AFR_AF=0.5061;EUR_AF=0.6938;SAS_AF=0.6646;AA=C|||;VT=SNP
6	25789390	rs10214468	T	A	100	PASS	AC=901;AF=0.179912;AN=5008;NS=2504;DP=15911;EAS_AF=0.1022;AMR_AF=0.1153;AFR_AF=0.416;EUR_AF=0.1143;SAS_AF=0.0542;AA=T|||;VT=SNP
6	25790356	rs28360585	A	T	100	PASS	AC=901;AF=0.179912;AN=5008;NS=2504;DP=18307;EAS_AF=0.1022;AMR_AF=0.1153;AFR_AF=0.416;EUR_AF=0.1143;SAS_AF=0.0542;AA=A|||;VT=SNP
6	25790378	rs13200921	T	C	100	PASS	AC=188;AF=0.0375399;AN=5008;NS=2504;DP=17990;EAS_AF=0.0129;AMR_AF=0.0519;AFR_AF=0.0408;EUR_AF=0.0746;SAS_AF=0.0102;AA=T|||;VT=SNP
6	25790493	rs72843528	G	A	100	PASS	AC=267;AF=0.0533147;AN=5008;NS=2504;DP=14624;EAS_AF=0.0208;AMR_AF=0.0692;AFR_AF=0.0061;EUR_AF=0.1074;SAS_AF=0.0838;AA=G|||;VT=SNP
6	25791354	rs3799346	C	T	100	PASS	AC=1277;AF=0.254992;AN=5008;NS=2504;DP=15373;EAS_AF=0.127;AMR_AF=0.2075;AFR_AF=0.4289;EUR_AF=0.2584;SAS_AF=0.182;AA=C|||;VT=SNP
6	25791745	rs1179086	A	T	100	PASS	AC=2328;AF=0.464856;AN=5008;NS=2504;DP=16452;EAS_AF=0.6905;AMR_AF=0.4942;AFR_AF=0.4939;EUR_AF=0.3062;SAS_AF=0.3354;AA=A|||;VT=SNP
6	25792250	rs1165157	A	G	100	PASS	AC=2329;AF=0.465056;AN=5008;NS=2504;DP=19686;EAS_AF=0.6905;AMR_AF=0.4942;AFR_AF=0.4947;EUR_AF=0.3062;SAS_AF=0.3354;AA=A|||;VT=SNP
6	25792292	rs942377	T	C	100	PASS	AC=1277;AF=0.254992;AN=5008;NS=2504;DP=20379;EAS_AF=0.127;AMR_AF=0.2075;AFR_AF=0.4289;EUR_AF=0.2584;SAS_AF=0.182;AA=T|||;VT=SNP
6	25792557	rs62392756	A	C	100	PASS	AC=375;AF=0.0748802;AN=5008;NS=2504;DP=19279;EAS_AF=0.0248;AMR_AF=0.0922;AFR_AF=0.0121;EUR_AF=0.1441;SAS_AF=0.1278;AA=A|||;VT=SNP
6	25792768	rs9467600	C	T	100	PASS	AC=232;AF=0.0463259;AN=5008;NS=2504;DP=20115;EAS_AF=0.0129;AMR_AF=0.0519;AFR_AF=0.0741;EUR_AF=0.0746;SAS_AF=0.0102;AA=C|||;VT=SNP
6	25792978	rs1165156	T	C	100	PASS	AC=2328;AF=0.464856;AN=5008;NS=2504;DP=21486;EAS_AF=0.6905;AMR_AF=0.4942;AFR_AF=0.4939;EUR_AF=0.3062;SAS_AF=0.3354;AA=T|||;VT=SNP
6	25793055	rs78714229	T	C	100	PASS	AC=128;AF=0.0255591;AN=5008;NS=2504;DP=19455;EAS_AF=0.0109;AMR_AF=0.0202;AFR_AF=0.0023;EUR_AF=0.0547;SAS_AF=0.046;AA=T|||;VT=SNP
6	25793673	rs12209856	G	A	100	PASS	AC=1904;AF=0.380192;AN=5008;NS=2504;DP=18463;EAS_AF=0.6786;AMR_AF=0.4625;AFR_AF=0.2103;EUR_AF=0.2962;SAS_AF=0.3303;AA=G|||;VT=SNP
6	25793795	rs72843532	T	C	100	PASS	AC=534;AF=0.106629;AN=5008;NS=2504;DP=17910;EAS_AF=0.0565;AMR_AF=0.1167;AFR_AF=0.0295;EUR_AF=0.1541;SAS_AF=0.2065;AA=T|||;VT=SNP
6	25794135	rs56777435	A	G	100	PASS	AC=637;AF=0.127196;AN=5008;NS=2504;DP=19842;EAS_AF=0.0883;AMR_AF=0.0605;AFR_AF=0.32;EUR_AF=0.0398;SAS_AF=0.044;AA=A|||;VT=SNP
6	25794431	rs2762353	A	G	100	PASS	AC=3604;AF=0.719649;AN=5008;NS=2504;DP=18608;EAS_AF=0.8175;AMR_AF=0.7017;AFR_AF=0.9221;EUR_AF=0.5646;SAS_AF=0.5174;AA=G|||;VT=SNP
6	25795577	rs1165155	A	T	100	PASS	AC=2328;AF=0.464856;AN=5008;NS=2504;DP=19301;EAS_AF=0.6905;AMR_AF=0.4942;AFR_AF=0.4939;EUR_AF=0.3062;SAS_AF=0.3354;AA=A|||;VT=SNP
6	25797971	rs1165216	G	A	100	PASS	AC=2327;AF=0.464657;AN=5008;NS=2504;DP=12687;EAS_AF=0.6895;AMR_AF=0.4942;AFR_AF=0.4939;EUR_AF=0.3062;SAS_AF=0.3354;AA=G|||;VT=SNP
6	25798932	rs1165215	G	A	100	PASS	AC=3605;AF=0.719848;AN=5008;NS=2504;DP=18176;EAS_AF=0.8175;AMR_AF=0.7017;AFR_AF=0.9228;EUR_AF=0.5646;SAS_AF=0.5174;AA=A|||;VT=SNP
6	25799676	rs1165213	G	A	100	PASS	AC=3605;AF=0.719848;AN=5008;NS=2504;DP=16217;EAS_AF=0.8175;AMR_AF=0.7017;AFR_AF=0.9228;EUR_AF=0.5646;SAS_AF=0.5174;AA=A|||;VT=SNP
6	25799929	rs3799350	G	T	100	PASS	AC=1277;AF=0.254992;AN=5008;NS=2504;DP=19560;EAS_AF=0.127;AMR_AF=0.2075;AFR_AF=0.4289;EUR_AF=0.2584;SAS_AF=0.182;AA=G|||;VT=SNP
6	25800197	rs3823151	A	C	100	PASS	AC=639;AF=0.127596;AN=5008;NS=2504;DP=20148;EAS_AF=0.0893;AMR_AF=0.0605;AFR_AF=0.32;EUR_AF=0.0408;SAS_AF=0.044;AA=A|||;VT=SNP
6	25800922	rs1165211	T	C	100	PASS	AC=2328;AF=0.464856;AN=5008;NS=2504;DP=18696;EAS_AF=0.6905;AMR_AF=0.4942;AFR_AF=0.4939;EUR_AF=0.3062;SAS_AF=0.3354;AA=T|||;VT=SNP
6	25801057	rs1165210	T	C	100	PASS	AC=4925;AF=0.983427;AN=5008;NS=2504;DP=18449;EAS_AF=0.994;AMR_AF=0.987;AFR_AF=0.997;EUR_AF=0.9543;SAS_AF=0.9816;AA=C|||;VT=SNP
6	25801319	rs1165209	G	A	100	PASS	AC=3605;AF=0.719848;AN=5008;NS=2504;DP=18462;EAS_AF=0.8175;AMR_AF=0.7017;AFR_AF=0.9228;EUR_AF=0.5646;SAS_AF=0.5174;AA=A|||;VT=SNP
6	25801971	rs1324082	C	T	100	PASS	AC=1277;AF=0.254992;AN=5008;NS=2504;DP=19419;EAS_AF=0.127;AMR_AF=0.2075;AFR_AF=0.4289;EUR_AF=0.2584;SAS_AF=0.182;AA=C|||;VT=SNP
6	25802083	rs2328895	C	T	100	PASS	AC=3620;AF=0.722843;AN=5008;NS=2504;DP=18457;EAS_AF=0.8175;AMR_AF=0.7032;AFR_AF=0.9334;EUR_AF=0.5646;SAS_AF=0.5174;AA=T|||;VT=SNP
6	25802438	rs72843536	G	A	100	PASS	AC=533;AF=0.10643;AN=5008;NS=2504;DP=15062;EAS_AF=0.0565;AMR_AF=0.1167;AFR_AF=0.0295;EUR_AF=0.1531;SAS_AF=0.2065;AA=G|||;VT=SNP
6	25803095	rs12191655	G	T	100	PASS	AC=332;AF=0.0662939;AN=5008;NS=2504;DP=13839;EAS_AF=0.0079;AMR_AF=0.0821;AFR_AF=0.0091;EUR_AF=0.1958;SAS_AF=0.0593;AA=G|||;VT=SNP
6	25803235	rs9467602	C	T	100	PASS	AC=548;AF=0.109425;AN=5008;NS=2504;DP=8944;EAS_AF=0.0198;AMR_AF=0.0605;AFR_AF=0.32;EUR_AF=0.0268;SAS_AF=0.0368;AA=C|||;VT=SNP
6	25803712	rs9467603	A	G	100	PASS	AC=233;AF=0.0465256;AN=5008;NS=2504;DP=14331;EAS_AF=0.0129;AMR_AF=0.0519;AFR_AF=0.0749;EUR_AF=0.0746;SAS_AF=0.0102;AA=A|||;VT=SNP
6	25803904	rs1165208	G	A	100	PASS	AC=2328;AF=0.464856;AN=5008;NS=2504;DP=16759;EAS_AF=0.6905;AMR_AF=0.4942;AFR_AF=0.4939;EUR_AF=0.3062;SAS_AF=0.3354;AA=G|||;VT=SNP
6	25804685	rs62392759	C	A	100	PASS	AC=364;AF=0.0726837;AN=5008;NS=2504;DP=18599;EAS_AF=0.0248;AMR_AF=0.0922;AFR_AF=0.0106;EUR_AF=0.1431;SAS_AF=0.1196;AA=C|||;VT=SNP
6	25804921	rs78833965	T	A	100	PASS	AC=147;AF=0.029353;AN=5008;NS=2504;DP=19745;EAS_AF=0.003;AMR_AF=0.0389;AFR_AF=0.0045;EUR_AF=0.0934;SAS_AF=0.0174;AA=T|||;VT=SNP
6	25805002	rs9467604	A	T	100	PASS	AC=1277;AF=0.254992;AN=5008;NS=2504;DP=19200;EAS_AF=0.127;AMR_AF=0.2075;AFR_AF=0.4289;EUR_AF=0.2584;SAS_AF=0.182;AA=A|||;VT=SNP
6	25806032	rs115033195	C	G	100	PASS	AC=47;AF=0.00938498;AN=5008;NS=2504;DP=18016;EAS_AF=0;AMR_AF=0.0173;AFR_AF=0.0008;EUR_AF=0.0268;SAS_AF=0.0072;AA=C|||;VT=SNP
6	25806576	rs9461215	T	C	100	PASS	AC=1276;AF=0.254792;AN=5008;NS=2504;DP=19252;EAS_AF=0.127;AMR_AF=0.2089;AFR_AF=0.4274;EUR_AF=0.2584;SAS_AF=0.182;AA=T|||;VT=SNP
6	25807247	rs182969725	A	G	100	PASS	AC=22;AF=0.00439297;AN=5008;NS=2504;DP=19232;EAS_AF=0.005;AMR_AF=0.0014;AFR_AF=0;EUR_AF=0.0159;SAS_AF=0;AA=A|||;VT=SNP
6	25807603	rs2817188	A	G	100	PASS	AC=3603;AF=0.719449;AN=5008;NS=2504;DP=19229;EAS_AF=0.8165;AMR_AF=0.7017;AFR_AF=0.9213;EUR_AF=0.5646;SAS_AF=0.5184;AA=G|||;VT=SNP
6	25808600	rs186837383	A	T	100	PASS	AC=69;AF=0.013778;AN=5008;NS=2504;DP=16014;EAS_AF=0.0089;AMR_AF=0.0115;AFR_AF=0;EUR_AF=0.0139;SAS_AF=0.0389;AA=A|||;VT=SNP
6	25808742	rs72843538	T	A	100	PASS	AC=383;AF=0.0764776;AN=5008;NS=2504;DP=17137;EAS_AF=0.0258;AMR_AF=0.0937;AFR_AF=0.0136;EUR_AF=0.1441;SAS_AF=0.1319;AA=T|||;VT=SNP
6	25808743	rs9461216	A	T	100	PASS	AC=244;AF=0.048722;AN=5008;NS=2504;DP=17170;EAS_AF=0.0149;AMR_AF=0.0519;AFR_AF=0.0719;EUR_AF=0.0746;SAS_AF=0.0235;AA=A|||;VT=SNP
6	25808858	rs75185110	T	C	100	PASS	AC=179;AF=0.0357428;AN=5008;NS=2504;DP=18870;EAS_AF=0.0198;AMR_AF=0.0202;AFR_AF=0.0703;EUR_AF=0.0159;SAS_AF=0.0368;AA=T|||;VT=SNP
6	25809069	rs1177442	A	G	100	PASS	AC=3623;AF=0.723442;AN=5008;NS=2504;DP=18814;EAS_AF=0.8175;AMR_AF=0.7032;AFR_AF=0.9349;EUR_AF=0.5646;SAS_AF=0.5184;AA=G|||;VT=SNP
6	25809087	rs1165199	C	T	100	PASS	AC=3623;AF=0.723442;AN=5008;NS=2504;DP=19015;EAS_AF=0.8175;AMR_AF=0.7032;AFR_AF=0.9349;EUR_AF=0.5646;SAS_AF=0.5184;AA=T|||;VT=SNP
6	25809091	rs62394267	A	G	100	PASS	AC=376;AF=0.0750799;AN=5008;NS=2504;DP=19222;EAS_AF=0.0248;AMR_AF=0.0922;AFR_AF=0.0129;EUR_AF=0.1441;SAS_AF=0.1278;AA=A|||;VT=SNP
6	25809218	rs9467606	A	G	100	PASS	AC=232;AF=0.0463259;AN=5008;NS=2504;DP=21700;EAS_AF=0.0129;AMR_AF=0.0519;AFR_AF=0.0741;EUR_AF=0.0746;SAS_AF=0.0102;AA=A|||;VT=SNP
6	25809477	rs9467607	G	A	100	PASS	AC=232;AF=0.0463259;AN=5008;NS=2504;DP=17621;EAS_AF=0.0129;AMR_AF=0.0519;AFR_AF=0.0741;EUR_AF=0.0746;SAS_AF=0.0102;AA=G|||;VT=SNP
6	25809524	rs1924469	T	C	100	PASS	AC=1275;AF=0.254593;AN=5008;NS=2504;DP=16879;EAS_AF=0.127;AMR_AF=0.2075;AFR_AF=0.4274;EUR_AF=0.2584;SAS_AF=0.182;AA=C|||;VT=SNP
6	25809716	rs1359232	C	A	100	PASS	AC=1405;AF=0.280551;AN=5008;NS=2504;DP=16636;EAS_AF=0.1825;AMR_AF=0.2983;AFR_AF=0.0787;EUR_AF=0.4354;SAS_AF=0.4826;AA=C|||;VT=SNP
6	25809751	rs9467609	A	G	100	PASS	AC=233;AF=0.0465256;AN=5008;NS=2504;DP=15738;EAS_AF=0.0129;AMR_AF=0.0519;AFR_AF=0.0749;EUR_AF=0.0746;SAS_AF=0.0102;AA=A|||;VT=SNP
6	25809798	rs1359231	G	T	100	PASS	AC=376;AF=0.0750799;AN=5008;NS=2504;DP=14653;EAS_AF=0.0248;AMR_AF=0.0922;AFR_AF=0.0129;EUR_AF=0.1431;SAS_AF=0.1288;AA=G|||;VT=SNP
6	25809909	rs1575535	G	A	100	PASS	AC=2014;AF=0.402157;AN=5008;NS=2504;DP=15798;EAS_AF=0.6786;AMR_AF=0.4669;AFR_AF=0.2912;EUR_AF=0.2962;SAS_AF=0.3303;AA=G|||;VT=SNP
6	25810797	rs9467610	G	C	100	PASS	AC=1276;AF=0.254792;AN=5008;NS=2504;DP=19873;EAS_AF=0.127;AMR_AF=0.2075;AFR_AF=0.4281;EUR_AF=0.2584;SAS_AF=0.182;AA=G|||;VT=SNP
6	25811034	rs1951905	C	T	100	PASS	AC=1276;AF=0.254792;AN=5008;NS=2504;DP=22753;EAS_AF=0.128;AMR_AF=0.2075;AFR_AF=0.4274;EUR_AF=0.2584;SAS_AF=0.182;AA=T|||;VT=SNP
6	25811404	rs1575534	C	T	100	PASS	AC=1274;AF=0.254393;AN=5008;NS=2504;DP=17905;EAS_AF=0.127;AMR_AF=0.2075;AFR_AF=0.4266;EUR_AF=0.2584;SAS_AF=0.182;AA=T|||;VT=SNP
6	25812069	rs10498730	A	G	100	PASS	AC=128;AF=0.0255591;AN=5008;NS=2504;DP=20538;EAS_AF=0.0109;AMR_AF=0.0202;AFR_AF=0.0023;EUR_AF=0.0547;SAS_AF=0.046;AA=A|||;VT=SNP
6	25812459	rs942378	G	A	100	PASS	AC=1274;AF=0.254393;AN=5008;NS=2504;DP=20419;EAS_AF=0.127;AMR_AF=0.2075;AFR_AF=0.4266;EUR_AF=0.2584;SAS_AF=0.182;AA=G|||;VT=SNP
6	25812641	rs9467613	T	C	100	PASS	AC=232;AF=0.0463259;AN=5008;NS=2504;DP=21615;EAS_AF=0.0129;AMR_AF=0.0519;AFR_AF=0.0741;EUR_AF=0.0746;SAS_AF=0.0102;AA=T|||;VT=SNP
6	25812713	rs62394268	T	C	100	PASS	AC=376;AF=0.0750799;AN=5008;NS=2504;DP=20353;EAS_AF=0.0248;AMR_AF=0.0922;AFR_AF=0.0129;EUR_AF=0.1441;SAS_AF=0.1278;AA=T|||;VT=SNP
6	25813150	rs1165196	G	A	100	PASS	AC=3601;AF=0.71905;AN=5008;NS=2504;DP=22291;EAS_AF=0.8165;AMR_AF=0.7003;AFR_AF=0.9213;EUR_AF=0.5646;SAS_AF=0.5174;AA=A|||;VT=SNP;EX_TARGET
6	25814138	rs142647847	C	T	100	PASS	AC=33;AF=0.00658946;AN=5008;NS=2504;DP=21286;EAS_AF=0.002;AMR_AF=0.0187;AFR_AF=0;EUR_AF=0.0099;SAS_AF=0.0082;AA=C|||;VT=SNP
6	25814532	rs9467614	G	T	100	PASS	AC=1271;AF=0.253794;AN=5008;NS=2504;DP=17587;EAS_AF=0.127;AMR_AF=0.2061;AFR_AF=0.4251;EUR_AF=0.2584;SAS_AF=0.182;AA=T|||;VT=SNP
6	25814939	rs9467615	T	C	100	PASS	AC=1273;AF=0.254193;AN=5008;NS=2504;DP=14683;EAS_AF=0.127;AMR_AF=0.2075;AFR_AF=0.4259;EUR_AF=0.2584;SAS_AF=0.182;AA=C|||;VT=SNP
6	25815074	rs4360119	C	G	100	PASS	AC=1690;AF=0.33746;AN=5008;NS=2504;DP=13104;EAS_AF=0.6776;AMR_AF=0.4352;AFR_AF=0.0893;EUR_AF=0.2763;SAS_AF=0.316;AA=C|||;VT=SNP
6	25815080	rs1165195	T	G	100	PASS	AC=3598;AF=0.71845;AN=5008;NS=2504;DP=12853;EAS_AF=0.8165;AMR_AF=0.7017;AFR_AF=0.9266;EUR_AF=0.5646;SAS_AF=0.5061;AA=G|||;VT=SNP
6	25815370	rs13193685	A	G	100	PASS	AC=1273;AF=0.254193;AN=5008;NS=2504;DP=11356;EAS_AF=0.128;AMR_AF=0.2075;AFR_AF=0.4259;EUR_AF=0.2584;SAS_AF=0.181;AA=A|||;VT=SNP
6	25816355	rs10498731	T	C	100	PASS	AC=1004;AF=0.200479;AN=5008;NS=2504;DP=17861;EAS_AF=0.5;AMR_AF=0.255;AFR_AF=0.0628;EUR_AF=0.0388;SAS_AF=0.2055;AA=T|||;VT=SNP
6	25817216	rs1165154	T	C	100	PASS	AC=3589;AF=0.716653;AN=5008;NS=2504;DP=16800;EAS_AF=0.8165;AMR_AF=0.7046;AFR_AF=0.9198;EUR_AF=0.5646;SAS_AF=0.5041;AA=C|||;VT=SNP
6	25817518	rs7753366	G	A	100	PASS	AC=1279;AF=0.255391;AN=5008;NS=2504;DP=20616;EAS_AF=0.129;AMR_AF=0.2104;AFR_AF=0.4281;EUR_AF=0.2584;SAS_AF=0.181;AA=G|||;VT=SNP
6	25817705	rs7753274	A	G	100	PASS	AC=422;AF=0.0842652;AN=5008;NS=2504;DP=18659;EAS_AF=0.0198;AMR_AF=0.0533;AFR_AF=0.2322;EUR_AF=0.0209;SAS_AF=0.0378;AA=A|||;VT=SNP
6	25817789	rs1165153	A	G	100	PASS	AC=3589;AF=0.716653;AN=5008;NS=2504;DP=19528;EAS_AF=0.8165;AMR_AF=0.7046;AFR_AF=0.9198;EUR_AF=0.5646;SAS_AF=0.5041;AA=G|||;VT=SNP
6	25818442	rs59042610	A	G	100	PASS	AC=180;AF=0.0359425;AN=5008;NS=2504;DP=21368;EAS_AF=0.0198;AMR_AF=0.0202;AFR_AF=0.0711;EUR_AF=0.0159;SAS_AF=0.0368;AA=A|||;VT=SNP
6	25818588	rs1185567	A	G	100	PASS	AC=3589;AF=0.716653;AN=5008;NS=2504;DP=19389;EAS_AF=0.8165;AMR_AF=0.7046;AFR_AF=0.9198;EUR_AF=0.5646;SAS_AF=0.5041;AA=G|||;VT=SNP
6	25818646	rs1183200	G	C	100	PASS	AC=3589;AF=0.716653;AN=5008;NS=2504;DP=19219;EAS_AF=0.8165;AMR_AF=0.7046;AFR_AF=0.9198;EUR_AF=0.5646;SAS_AF=0.5041;AA=C|||;VT=SNP
6	25818755	rs9461218	G	A	100	PASS	AC=1103;AF=0.220248;AN=5008;NS=2504;DP=18514;EAS_AF=0.1101;AMR_AF=0.1902;AFR_AF=0.3585;EUR_AF=0.2425;SAS_AF=0.1452;AA=g|||;VT=SNP
6	25818766	rs1165152	A	G	100	PASS	AC=3592;AF=0.717252;AN=5008;NS=2504;DP=18578;EAS_AF=0.8165;AMR_AF=0.7046;AFR_AF=0.9206;EUR_AF=0.5646;SAS_AF=0.5061;AA=G|||;VT=SNP
6	25819532	rs45493498	C	T	100	PASS	AC=375;AF=0.0748802;AN=5008;NS=2504;DP=16360;EAS_AF=0.0248;AMR_AF=0.0922;AFR_AF=0.0129;EUR_AF=0.1441;SAS_AF=0.1268;AA=C|||;VT=SNP
6	25820354	rs62394270	C	G	100	PASS	AC=374;AF=0.0746805;AN=5008;NS=2504;DP=21329;EAS_AF=0.0248;AMR_AF=0.0922;AFR_AF=0.0129;EUR_AF=0.1441;SAS_AF=0.1258;AA=C|||;VT=SNP
6	25820428	rs6913879	T	C	100	PASS	AC=1278;AF=0.255192;AN=5008;NS=2504;DP=20746;EAS_AF=0.129;AMR_AF=0.2104;AFR_AF=0.4281;EUR_AF=0.2584;SAS_AF=0.18;AA=T|||;VT=SNP
6	25820439	rs17270561	C	A	100	PASS	AC=670;AF=0.133786;AN=5008;NS=2504;DP=20077;EAS_AF=0.1756;AMR_AF=0.1816;AFR_AF=0.0197;EUR_AF=0.2376;SAS_AF=0.1043;AA=C|||;VT=SNP
6	25821224	rs6939997	C	T	100	PASS	AC=236;AF=0.0471246;AN=5008;NS=2504;DP=6420;EAS_AF=0.0129;AMR_AF=0.0548;AFR_AF=0.0756;EUR_AF=0.0746;SAS_AF=0.0102;AA=C|||;VT=SNP
6	25821580	rs6940698	C	T	100	PASS	AC=237;AF=0.0473243;AN=5008;NS=2504;DP=17580;EAS_AF=0.0129;AMR_AF=0.0562;AFR_AF=0.0756;EUR_AF=0.0746;SAS_AF=0.0102;AA=C|||;VT=SNP
6	25821616	rs1165151	T	G	100	PASS	AC=3553;AF=0.709465;AN=5008;NS=2504;DP=17846;EAS_AF=0.8165;AMR_AF=0.6873;AFR_AF=0.9312;EUR_AF=0.5388;SAS_AF=0.4908;AA=G|||;VT=SNP
6	25821770	rs17342717	C	T	100	PASS	AC=131;AF=0.0261581;AN=5008;NS=2504;DP=17842;EAS_AF=0.003;AMR_AF=0.036;AFR_AF=0.0038;EUR_AF=0.0795;SAS_AF=0.0184;AA=C|||;VT=SNP
6	25821807	rs1747522	T	A	100	PASS	AC=3534;AF=0.705671;AN=5008;NS=2504;DP=18073;EAS_AF=0.8165;AMR_AF=0.6859;AFR_AF=0.9183;EUR_AF=0.5388;SAS_AF=0.4898;AA=A|||;VT=SNP
6	25822363	rs1185976	C	T	100	PASS	AC=2364;AF=0.472045;AN=5008;NS=2504;DP=16111;EAS_AF=0.6905;AMR_AF=0.5043;AFR_AF=0.5371;EUR_AF=0.2942;SAS_AF=0.319;AA=C|||;VT=SNP
6	25822620	rs3799352	C	T	100	PASS	AC=3538;AF=0.70647;AN=5008;NS=2504;DP=17210;EAS_AF=0.8165;AMR_AF=0.6859;AFR_AF=0.9213;EUR_AF=0.5388;SAS_AF=0.4898;AA=T|||;VT=SNP
6	25822661	rs13201341	C	T	100	PASS	AC=85;AF=0.0169728;AN=5008;NS=2504;DP=17304;EAS_AF=0;AMR_AF=0.0259;AFR_AF=0.0038;EUR_AF=0.0616;SAS_AF=0;AA=C|||;VT=SNP
6	25823444	rs1183201	A	T	100	PASS	AC=3539;AF=0.706669;AN=5008;NS=2504;DP=19272;EAS_AF=0.8175;AMR_AF=0.6859;AFR_AF=0.9213;EUR_AF=0.5388;SAS_AF=0.4898;AA=T|||;VT=SNP
6	25823774	rs12211184	G	A	100	PASS	AC=655;AF=0.130791;AN=5008;NS=2504;DP=19765;EAS_AF=0.1726;AMR_AF=0.1801;AFR_AF=0.0189;EUR_AF=0.2237;SAS_AF=0.1084;AA=G|||;VT=SNP
6	25824211	rs75479767	G	A	100	PASS	AC=42;AF=0.00838658;AN=5008;NS=2504;DP=17136;EAS_AF=0;AMR_AF=0.0086;AFR_AF=0.0008;EUR_AF=0.0338;SAS_AF=0.001;AA=G|||;VT=SNP
6	25824756	rs60123863	A	G	100	PASS	AC=442;AF=0.0882588;AN=5008;NS=2504;DP=14404;EAS_AF=0.0883;AMR_AF=0.0389;AFR_AF=0.1899;EUR_AF=0.0318;SAS_AF=0.044;AA=A|||;VT=SNP
6	25824809	rs9467618	C	T	100	PASS	AC=1176;AF=0.234824;AN=5008;NS=2504;DP=14155;EAS_AF=0.126;AMR_AF=0.1844;AFR_AF=0.3835;EUR_AF=0.2455;SAS_AF=0.1708;AA=C|||;VT=SNP
6	25825390	rs1165181	T	A	100	PASS	AC=2364;AF=0.472045;AN=5008;NS=2504;DP=16326;EAS_AF=0.6905;AMR_AF=0.5043;AFR_AF=0.5371;EUR_AF=0.2942;SAS_AF=0.319;AA=T|||;VT=SNP
6	25826119	rs6456703	C	T	100	PASS	AC=1177;AF=0.235024;AN=5008;NS=2504;DP=17157;EAS_AF=0.126;AMR_AF=0.1844;AFR_AF=0.3843;EUR_AF=0.2455;SAS_AF=0.1708;AA=C|||;VT=SNP
6	25826266	rs75070517	T	C	100	PASS	AC=181;AF=0.0361422;AN=5008;NS=2504;DP=18495;EAS_AF=0.0208;AMR_AF=0.0202;AFR_AF=0.0711;EUR_AF=0.0159;SAS_AF=0.0368;AA=T|||;VT=SNP
6	25826347	rs1165180	A	T	100	PASS	AC=3542;AF=0.707268;AN=5008;NS=2504;DP=17703;EAS_AF=0.8175;AMR_AF=0.6888;AFR_AF=0.9213;EUR_AF=0.5398;SAS_AF=0.4898;AA=T|||;VT=SNP
6	25826514	rs1165179	C	T	100	PASS	AC=3542;AF=0.707268;AN=5008;NS=2504;DP=18470;EAS_AF=0.8175;AMR_AF=0.6888;AFR_AF=0.9213;EUR_AF=0.5398;SAS_AF=0.4898;AA=T|||;VT=SNP
6	25826986	rs1408268	T	A	100	PASS	AC=1178;AF=0.235224;AN=5008;NS=2504;DP=14464;EAS_AF=0.126;AMR_AF=0.1844;AFR_AF=0.3843;EUR_AF=0.2455;SAS_AF=0.1718;AA=T|||;VT=SNP
6	25827154	rs62394271	T	A	100	PASS	AC=346;AF=0.0690895;AN=5008;NS=2504;DP=14560;EAS_AF=0.0248;AMR_AF=0.0807;AFR_AF=0.0129;EUR_AF=0.1332;SAS_AF=0.1166;AA=T|||;VT=SNP
6	25827236	rs141753698	T	C	100	PASS	AC=21;AF=0.00419329;AN=5008;NS=2504;DP=15629;EAS_AF=0.001;AMR_AF=0.0086;AFR_AF=0;EUR_AF=0.0099;SAS_AF=0.0041;AA=T|||;VT=SNP
6	25827484	rs35875210	A	G	100	PASS	AC=1177;AF=0.235024;AN=5008;NS=2504;DP=18366;EAS_AF=0.126;AMR_AF=0.1844;AFR_AF=0.3843;EUR_AF=0.2455;SAS_AF=0.1708;AA=A|||;VT=SNP
6	25827516	rs1165178	A	G	100	PASS	AC=3558;AF=0.710463;AN=5008;NS=2504;DP=18440;EAS_AF=0.8175;AMR_AF=0.6902;AFR_AF=0.9327;EUR_AF=0.5398;SAS_AF=0.4898;AA=G|||;VT=SNP
6	25828106	rs80176492	G	A	100	PASS	AC=122;AF=0.024361;AN=5008;NS=2504;DP=18533;EAS_AF=0.001;AMR_AF=0.0331;AFR_AF=0.0068;EUR_AF=0.0785;SAS_AF=0.0102;AA=g|||;VT=SNP
6	25828242	rs765285	G	C	100	PASS	AC=3544;AF=0.707668;AN=5008;NS=2504;DP=18085;EAS_AF=0.8175;AMR_AF=0.6888;AFR_AF=0.9228;EUR_AF=0.5398;SAS_AF=0.4898;AA=C|||;VT=SNP
6	25828416	rs79867288	A	G	100	PASS	AC=655;AF=0.130791;AN=5008;NS=2504;DP=15868;EAS_AF=0.1726;AMR_AF=0.1801;AFR_AF=0.0189;EUR_AF=0.2237;SAS_AF=0.1084;AA=A|||;VT=SNP
6	25828782	rs13199775	A	T	100	PASS	AC=253;AF=0.0505192;AN=5008;NS=2504;DP=12554;EAS_AF=0.0129;AMR_AF=0.0548;AFR_AF=0.0885;EUR_AF=0.0746;SAS_AF=0.0102;AA=A|||;VT=SNP
6	25828828	rs9467619	G	A	100	PASS	AC=1876;AF=0.374601;AN=5008;NS=2504;DP=12484;EAS_AF=0.6786;AMR_AF=0.4654;AFR_AF=0.211;EUR_AF=0.2813;SAS_AF=0.3139;AA=G|||;VT=SNP
6	25828986	rs12200962	T	C	100	PASS	AC=655;AF=0.130791;AN=5008;NS=2504;DP=12864;EAS_AF=0.1726;AMR_AF=0.1801;AFR_AF=0.0189;EUR_AF=0.2237;SAS_AF=0.1084;AA=T|||;VT=SNP
6	25829054	rs1185977	A	G	100	PASS	AC=2348;AF=0.46885;AN=5008;NS=2504;DP=13590;EAS_AF=0.6925;AMR_AF=0.4971;AFR_AF=0.5295;EUR_AF=0.2913;SAS_AF=0.319;AA=A|||;VT=SNP
6	25829176	rs77990031	C	A	100	PASS	AC=32;AF=0.00638978;AN=5008;NS=2504;DP=16642;EAS_AF=0;AMR_AF=0.0202;AFR_AF=0;EUR_AF=0.0099;SAS_AF=0.0082;AA=C|||;VT=SNP
6	25829633	rs13200784	A	T	100	PASS	AC=1198;AF=0.239217;AN=5008;NS=2504;DP=18038;EAS_AF=0.126;AMR_AF=0.1916;AFR_AF=0.3933;EUR_AF=0.2485;SAS_AF=0.1718;AA=A|||;VT=SNP
6	25829659	rs1165177	T	A	100	PASS	AC=3544;AF=0.707668;AN=5008;NS=2504;DP=18133;EAS_AF=0.8175;AMR_AF=0.6888;AFR_AF=0.9228;EUR_AF=0.5398;SAS_AF=0.4898;AA=A|||;VT=SNP
6	25830038	rs3799354	C	A	100	PASS	AC=362;AF=0.0722843;AN=5008;NS=2504;DP=14970;EAS_AF=0.0516;AMR_AF=0.0807;AFR_AF=0.0106;EUR_AF=0.1322;SAS_AF=0.1094;AA=C|||;VT=SNP
6	25830298	rs1165176	A	G	100	PASS	AC=3558;AF=0.710463;AN=5008;NS=2504;DP=16408;EAS_AF=0.8175;AMR_AF=0.6902;AFR_AF=0.9327;EUR_AF=0.5398;SAS_AF=0.4898;AA=G|||;VT=SNP
6	25831076	rs62394272	A	G	100	PASS	AC=346;AF=0.0690895;AN=5008;NS=2504;DP=19435;EAS_AF=0.0248;AMR_AF=0.0807;AFR_AF=0.0129;EUR_AF=0.1332;SAS_AF=0.1166;AA=A|||;VT=SNP
6	25831212	rs2070642	G	A	100	PASS	AC=2032;AF=0.405751;AN=5008;NS=2504;DP=20812;EAS_AF=0.6786;AMR_AF=0.487;AFR_AF=0.3139;EUR_AF=0.2873;SAS_AF=0.3129;AA=G|||;VT=SNP
6	25831373	rs77101320	C	T	100	PASS	AC=304;AF=0.0607029;AN=5008;NS=2504;DP=19524;EAS_AF=0.0208;AMR_AF=0.0375;AFR_AF=0.152;EUR_AF=0.0199;SAS_AF=0.0368;AA=C|||;VT=SNP
6	25831478	rs78832046	C	T	100	PASS	AC=13;AF=0.00259585;AN=5008;NS=2504;DP=18112;EAS_AF=0;AMR_AF=0.0014;AFR_AF=0;EUR_AF=0.0119;SAS_AF=0;AA=C|||;VT=SNP
6	25831603	rs1185569	A	G	100	PASS	AC=3544;AF=0.707668;AN=5008;NS=2504;DP=22605;EAS_AF=0.8175;AMR_AF=0.6888;AFR_AF=0.9228;EUR_AF=0.5398;SAS_AF=0.4898;AA=G|||;VT=SNP
6	25832797	rs74293923	T	C	100	PASS	AC=304;AF=0.0607029;AN=5008;NS=2504;DP=20476;EAS_AF=0.0208;AMR_AF=0.0375;AFR_AF=0.152;EUR_AF=0.0199;SAS_AF=0.0368;AA=T|||;VT=SNP
6	25833010	rs34351439	T	C	100	PASS	AC=253;AF=0.0505192;AN=5008;NS=2504;DP=20536;EAS_AF=0.0129;AMR_AF=0.0548;AFR_AF=0.0885;EUR_AF=0.0746;SAS_AF=0.0102;AA=T|||;VT=SNP
6	25833722	rs62394273	C	T	100	PASS	AC=345;AF=0.0688898;AN=5008;NS=2504;DP=16885;EAS_AF=0.0238;AMR_AF=0.0807;AFR_AF=0.0129;EUR_AF=0.1332;SAS_AF=0.1166;AA=C|||;VT=SNP
6	25834277	rs76772896	C	T	100	PASS	AC=304;AF=0.0607029;AN=5008;NS=2504;DP=17719;EAS_AF=0.0208;AMR_AF=0.0375;AFR_AF=0.152;EUR_AF=0.0199;SAS_AF=0.0368;AA=C|||;VT=SNP
6	25834428	rs1185568	T	A	100	PASS	AC=3544;AF=0.707668;AN=5008;NS=2504;DP=17355;EAS_AF=0.8175;AMR_AF=0.6888;AFR_AF=0.9228;EUR_AF=0.5398;SAS_AF=0.4898;AA=A|||;VT=SNP
6	25834548	rs1185153	A	G	100	PASS	AC=3544;AF=0.707668;AN=5008;NS=2504;DP=17099;EAS_AF=0.8175;AMR_AF=0.6888;AFR_AF=0.9228;EUR_AF=0.5398;SAS_AF=0.4898;AA=G|||;VT=SNP
6	25834658	rs1184803	T	C	100	PASS	AC=3544;AF=0.707668;AN=5008;NS=2504;DP=16892;EAS_AF=0.8175;AMR_AF=0.6888;AFR_AF=0.9228;EUR_AF=0.5398;SAS_AF=0.4898;AA=C|||;VT=SNP
6	25834895	rs1183202	A	G	100	PASS	AC=3544;AF=0.707668;AN=5008;NS=2504;DP=11901;EAS_AF=0.8175;AMR_AF=0.6888;AFR_AF=0.9228;EUR_AF=0.5398;SAS_AF=0.4898;AA=G|||;VT=SNP
6	25835895	rs1185978	A	G	100	PASS	AC=3544;AF=0.707668;AN=5008;NS=2504;DP=16702;EAS_AF=0.8175;AMR_AF=0.6888;AFR_AF=0.9228;EUR_AF=0.5398;SAS_AF=0.4898;AA=G|||;VT=SNP
6	25836257	rs1165184	C	G	100	PASS	AC=1007;AF=0.201078;AN=5008;NS=2504;DP=17289;EAS_AF=0.1141;AMR_AF=0.121;AFR_AF=0.4788;EUR_AF=0.1163;SAS_AF=0.0593;AA=G|||;VT=SNP
6	25836380	rs1165183	A	G	100	PASS	AC=3532;AF=0.705272;AN=5008;NS=2504;DP=18822;EAS_AF=0.8065;AMR_AF=0.6888;AFR_AF=0.9228;EUR_AF=0.5398;SAS_AF=0.4888;AA=G|||;VT=SNP
6	25836927	rs9461219	C	G	100	PASS	AC=254;AF=0.0507188;AN=5008;NS=2504;DP=20736;EAS_AF=0.0129;AMR_AF=0.0548;AFR_AF=0.0893;EUR_AF=0.0746;SAS_AF=0.0102;AA=C|||;VT=SNP
6	25837829	rs1165182	A	G	100	PASS	AC=3532;AF=0.705272;AN=5008;NS=2504;DP=19665;EAS_AF=0.8185;AMR_AF=0.6888;AFR_AF=0.9228;EUR_AF=0.5398;SAS_AF=0.4765;AA=G|||;VT=SNP
6	25837855	rs62394274	T	C	100	PASS	AC=345;AF=0.0688898;AN=5008;NS=2504;DP=19711;EAS_AF=0.0238;AMR_AF=0.0807;AFR_AF=0.0129;EUR_AF=0.1332;SAS_AF=0.1166;AA=T|||;VT=SNP
6	25838054	rs9366633	A	G	100	PASS	AC=1752;AF=0.34984;AN=5008;NS=2504;DP=15989;EAS_AF=0.6696;AMR_AF=0.4524;AFR_AF=0.1422;EUR_AF=0.2803;SAS_AF=0.2996;AA=A|||;VT=SNP
6	25838181	rs62394275	T	G	100	PASS	AC=354;AF=0.0706869;AN=5008;NS=2504;DP=16899;EAS_AF=0.0238;AMR_AF=0.0807;AFR_AF=0.0197;EUR_AF=0.1332;SAS_AF=0.1166;AA=T|||;VT=SNP
6	25840450	rs11751616	A	G	100	PASS	AC=92;AF=0.0183706;AN=5008;NS=2504;DP=19493;EAS_AF=0.002;AMR_AF=0.0202;AFR_AF=0.0015;EUR_AF=0.0596;SAS_AF=0.0143;AA=A|||;VT=SNP
6	25840485	rs6905614	C	A	100	PASS	AC=3228;AF=0.644569;AN=5008;NS=2504;DP=19606;EAS_AF=0.8046;AMR_AF=0.6686;AFR_AF=0.7231;EUR_AF=0.5328;SAS_AF=0.4714;AA=A|||;VT=SNP
6	25840528	rs72843569	G	A	100	PASS	AC=345;AF=0.0688898;AN=5008;NS=2504;DP=18204;EAS_AF=0.0238;AMR_AF=0.0807;AFR_AF=0.0129;EUR_AF=0.1332;SAS_AF=0.1166;AA=G|||;VT=SNP
6	25840737	rs111946214	G	A	100	PASS	AC=40;AF=0.00798722;AN=5008;NS=2504;DP=19581;EAS_AF=0.002;AMR_AF=0.013;AFR_AF=0.0008;EUR_AF=0.0199;SAS_AF=0.0082;AA=G|||;VT=SNP
6	25840946	rs1408273	A	G	100	PASS	AC=2817;AF=0.5625;AN=5008;NS=2504;DP=20084;EAS_AF=0.8046;AMR_AF=0.6326;AFR_AF=0.4395;EUR_AF=0.5229;SAS_AF=0.4703;AA=G|||;VT=SNP
6	25841122	rs1324088	G	A	100	PASS	AC=729;AF=0.145567;AN=5008;NS=2504;DP=20288;EAS_AF=0.1111;AMR_AF=0.1023;AFR_AF=0.289;EUR_AF=0.1093;SAS_AF=0.0552;AA=G|||;VT=SNP
6	25841408	rs1324087	G	A	100	PASS	AC=726;AF=0.144968;AN=5008;NS=2504;DP=21954;EAS_AF=0.1111;AMR_AF=0.1009;AFR_AF=0.2882;EUR_AF=0.1093;SAS_AF=0.0542;AA=G|||;VT=SNP
6	25842032	rs1165150	C	T	100	PASS	AC=3527;AF=0.704273;AN=5008;NS=2504;DP=18819;EAS_AF=0.8175;AMR_AF=0.6888;AFR_AF=0.9228;EUR_AF=0.5348;SAS_AF=0.4775;AA=T|||;VT=SNP
6	25842203	rs4712976	C	T	100	PASS	AC=1700;AF=0.339457;AN=5008;NS=2504;DP=21247;EAS_AF=0.6696;AMR_AF=0.4424;AFR_AF=0.1225;EUR_AF=0.2644;SAS_AF=0.2965;AA=C|||;VT=SNP
6	25842605	rs9393672	T	G	100	PASS	AC=2817;AF=0.5625;AN=5008;NS=2504;DP=20871;EAS_AF=0.8046;AMR_AF=0.6326;AFR_AF=0.4395;EUR_AF=0.5229;SAS_AF=0.4703;AA=T|||;VT=SNP
6	25842951	rs1408272	T	G	100	PASS	AC=71;AF=0.0141773;AN=5008;NS=2504;DP=20139;EAS_AF=0;AMR_AF=0.0173;AFR_AF=0.003;EUR_AF=0.0497;SAS_AF=0.0051;AA=T|||;VT=SNP
6	25843319	rs1165149	A	G	100	PASS	AC=4976;AF=0.99361;AN=5008;NS=2504;DP=19970;EAS_AF=0.999;AMR_AF=0.9957;AFR_AF=0.9985;EUR_AF=0.9751;SAS_AF=0.999;AA=G|||;VT=SNP
6	25843746	rs3887266	C	T	100	PASS	AC=345;AF=0.0688898;AN=5008;NS=2504;DP=20404;EAS_AF=0.0238;AMR_AF=0.0793;AFR_AF=0.0136;EUR_AF=0.1322;SAS_AF=0.1176;AA=C|||;VT=SNP
6	25844557	rs72843573	A	G	100	PASS	AC=45;AF=0.00898562;AN=5008;NS=2504;DP=20466;EAS_AF=0.001;AMR_AF=0.0086;AFR_AF=0;EUR_AF=0.0109;SAS_AF=0.0276;AA=A|||;VT=SNP
6	25844710	rs1165148	G	T	100	PASS	AC=1127;AF=0.22504;AN=5008;NS=2504;DP=21253;EAS_AF=0.1349;AMR_AF=0.1816;AFR_AF=0.3404;EUR_AF=0.2465;SAS_AF=0.1708;AA=T|||;VT=SNP
6	25845066	rs62394288	G	A	100	PASS	AC=348;AF=0.0694888;AN=5008;NS=2504;DP=19088;EAS_AF=0.0248;AMR_AF=0.0793;AFR_AF=0.0136;EUR_AF=0.1352;SAS_AF=0.1166;AA=G|||;VT=SNP
6	25847039	rs145262763	C	T	100	PASS	AC=28;AF=0.00559105;AN=5008;NS=2504;DP=16834;EAS_AF=0;AMR_AF=0.0058;AFR_AF=0.0008;EUR_AF=0.0219;SAS_AF=0.001;AA=C|||;VT=SNP
6	25847673	rs116510165	G	A	100	PASS	AC=93;AF=0.0185703;AN=5008;NS=2504;DP=15272;EAS_AF=0.002;AMR_AF=0.0202;AFR_AF=0.0015;EUR_AF=0.0606;SAS_AF=0.0143;AA=G|||;VT=SNP
6	25847730	rs1165192	C	T	100	PASS	AC=3517;AF=0.702276;AN=5008;NS=2504;DP=15010;EAS_AF=0.8105;AMR_AF=0.6888;AFR_AF=0.9198;EUR_AF=0.5378;SAS_AF=0.4755;AA=T|||;VT=SNP
6	25847847	rs1165191	A	T	100	PASS	AC=1126;AF=0.22484;AN=5008;NS=2504;DP=15317;EAS_AF=0.1349;AMR_AF=0.1816;AFR_AF=0.3396;EUR_AF=0.2465;SAS_AF=0.1708;AA=A|||;VT=SNP
6	25848019	rs1165190	A	G	100	PASS	AC=3517;AF=0.702276;AN=5008;NS=2504;DP=14368;EAS_AF=0.8105;AMR_AF=0.6888;AFR_AF=0.9198;EUR_AF=0.5378;SAS_AF=0.4755;AA=G|||;VT=SNP
6	25848025	rs6913795	T	C	100	PASS	AC=254;AF=0.0507188;AN=5008;NS=2504;DP=14752;EAS_AF=0.0129;AMR_AF=0.0548;AFR_AF=0.0885;EUR_AF=0.0755;SAS_AF=0.0102;AA=T|||;VT=SNP
6	25848419	rs2328896	T	G	100	PASS	AC=1040;AF=0.207668;AN=5008;NS=2504;DP=21415;EAS_AF=0.4901;AMR_AF=0.2651;AFR_AF=0.1036;EUR_AF=0.0408;SAS_AF=0.1881;AA=T|||;VT=SNP
6	25848911	rs62394289	G	A	100	PASS	AC=344;AF=0.0686901;AN=5008;NS=2504;DP=19869;EAS_AF=0.0238;AMR_AF=0.0793;AFR_AF=0.0113;EUR_AF=0.1352;SAS_AF=0.1166;AA=G|||;VT=SNP
6	25849620	rs942379	A	G	100	PASS	AC=3521;AF=0.703075;AN=5008;NS=2504;DP=15514;EAS_AF=0.8105;AMR_AF=0.6902;AFR_AF=0.9198;EUR_AF=0.5388;SAS_AF=0.4775;AA=G|||;VT=SNP;EX_TARGET
6	25849779	rs1165189	A	C	100	PASS	AC=1131;AF=0.225839;AN=5008;NS=2504;DP=15087;EAS_AF=0.1359;AMR_AF=0.1816;AFR_AF=0.3389;EUR_AF=0.2515;SAS_AF=0.1708;AA=A|||;VT=SNP
6	25849838	rs1165188	A	G	100	PASS	AC=427;AF=0.0852636;AN=5008;NS=2504;DP=16044;EAS_AF=0.0208;AMR_AF=0.0476;AFR_AF=0.2375;EUR_AF=0.0229;SAS_AF=0.0368;AA=A|||;VT=SNP
6	25850845	rs56027330	C	T	100	PASS	AC=348;AF=0.0694888;AN=5008;NS=2504;DP=19531;EAS_AF=0.0238;AMR_AF=0.0793;AFR_AF=0.0136;EUR_AF=0.1362;SAS_AF=0.1166;AA=T|||;VT=SNP;EX_TARGET
6	25851338	rs9467621	G	A	100	PASS	AC=254;AF=0.0507188;AN=5008;NS=2504;DP=16522;EAS_AF=0.0129;AMR_AF=0.0548;AFR_AF=0.0885;EUR_AF=0.0755;SAS_AF=0.0102;AA=G|||;VT=SNP
6	25851369	rs1165187	T	C	100	PASS	AC=1126;AF=0.22484;AN=5008;NS=2504;DP=16194;EAS_AF=0.1349;AMR_AF=0.1816;AFR_AF=0.3396;EUR_AF=0.2465;SAS_AF=0.1708;AA=T|||;VT=SNP
6	25851529	rs1747551	A	G	100	PASS	AC=1126;AF=0.22484;AN=5008;NS=2504;DP=14344;EAS_AF=0.1349;AMR_AF=0.1816;AFR_AF=0.3396;EUR_AF=0.2465;SAS_AF=0.1708;AA=A|||;VT=SNP
6	25851533	rs1747550	A	G	100	PASS	AC=3465;AF=0.691893;AN=5008;NS=2504;DP=14497;EAS_AF=0.8105;AMR_AF=0.6268;AFR_AF=0.9183;EUR_AF=0.5328;SAS_AF=0.4734;AA=G|||;VT=SNP
6	25853712	rs1165185	T	C	100	PASS	AC=3480;AF=0.694888;AN=5008;NS=2504;DP=10439;EAS_AF=0.8105;AMR_AF=0.6282;AFR_AF=0.9289;EUR_AF=0.5328;SAS_AF=0.4734;AA=t|||;VT=SNP
6	25855624	rs717551	T	C	100	PASS	AC=605;AF=0.120807;AN=5008;NS=2504;DP=19962;EAS_AF=0.1736;AMR_AF=0.1196;AFR_AF=0.0182;EUR_AF=0.2187;SAS_AF=0.1053;AA=T|||;VT=SNP
6	25856225	rs80145060	C	T	100	PASS	AC=308;AF=0.0615016;AN=5008;NS=2504;DP=17375;EAS_AF=0.0208;AMR_AF=0.0389;AFR_AF=0.1543;EUR_AF=0.0199;SAS_AF=0.0368;AA=C|||;VT=SNP
6	25856881	rs1186313	T	C	100	PASS	AC=1101;AF=0.219848;AN=5008;NS=2504;DP=14929;EAS_AF=0.131;AMR_AF=0.1801;AFR_AF=0.3404;EUR_AF=0.2276;SAS_AF=0.1687;AA=C|||;VT=SNP
6	25857033	rs75236671	C	T	100	PASS	AC=320;AF=0.0638978;AN=5008;NS=2504;DP=12919;EAS_AF=0.0188;AMR_AF=0.0778;AFR_AF=0.0136;EUR_AF=0.1163;SAS_AF=0.1145;AA=C|||;VT=SNP
6	25857672	rs62394291	G	A	100	PASS	AC=320;AF=0.0638978;AN=5008;NS=2504;DP=15095;EAS_AF=0.0188;AMR_AF=0.0778;AFR_AF=0.0136;EUR_AF=0.1163;SAS_AF=0.1145;AA=T|||;VT=SNP
6	25857710	rs62394292	G	A	100	PASS	AC=320;AF=0.0638978;AN=5008;NS=2504;DP=15128;EAS_AF=0.0188;AMR_AF=0.0778;AFR_AF=0.0136;EUR_AF=0.1163;SAS_AF=0.1145;AA=G|||;VT=SNP
6	25857829	rs58011016	C	T	100	PASS	AC=987;AF=0.197085;AN=5008;NS=2504;DP=18597;EAS_AF=0.4851;AMR_AF=0.2594;AFR_AF=0.0908;EUR_AF=0.0328;SAS_AF=0.1687;AA=C|||;VT=SNP
6	25857920	rs79920061	G	A	100	PASS	AC=71;AF=0.0141773;AN=5008;NS=2504;DP=17828;EAS_AF=0;AMR_AF=0.0187;AFR_AF=0.003;EUR_AF=0.0497;SAS_AF=0.0041;AA=G|||;VT=SNP
6	25858346	rs1184802	C	T	100	PASS	AC=1111;AF=0.221845;AN=5008;NS=2504;DP=19818;EAS_AF=0.1359;AMR_AF=0.1816;AFR_AF=0.3275;EUR_AF=0.2465;SAS_AF=0.1708;AA=C|||;VT=SNP
6	25858704	rs1179087	G	T	100	PASS	AC=1086;AF=0.216853;AN=5008;NS=2504;DP=19457;EAS_AF=0.131;AMR_AF=0.1801;AFR_AF=0.3283;EUR_AF=0.2286;SAS_AF=0.1687;AA=T|||;VT=SNP
6	25859240	rs146464750	T	C	100	PASS	AC=18;AF=0.00359425;AN=5008;NS=2504;DP=19634;EAS_AF=0;AMR_AF=0.0029;AFR_AF=0.0008;EUR_AF=0.0149;SAS_AF=0;AA=T|||;VT=SNP
6	25859286	rs1165169	T	G	100	PASS	AC=1112;AF=0.222045;AN=5008;NS=2504;DP=18708;EAS_AF=0.1359;AMR_AF=0.1816;AFR_AF=0.3283;EUR_AF=0.2465;SAS_AF=0.1708;AA=T|||;VT=SNP
6	25859413	rs1177441	A	G	100	PASS	AC=764;AF=0.152556;AN=5008;NS=2504;DP=18056;EAS_AF=0.1121;AMR_AF=0.1023;AFR_AF=0.3139;EUR_AF=0.1113;SAS_AF=0.0542;AA=A|||;VT=SNP
6	25859433	rs1780966	T	C	100	PASS	AC=1111;AF=0.221845;AN=5008;NS=2504;DP=18215;EAS_AF=0.1359;AMR_AF=0.1816;AFR_AF=0.3275;EUR_AF=0.2465;SAS_AF=0.1708;AA=C|||;VT=SNP
6	25859508	rs1165168	A	C	100	PASS	AC=764;AF=0.152556;AN=5008;NS=2504;DP=18665;EAS_AF=0.1121;AMR_AF=0.1023;AFR_AF=0.3139;EUR_AF=0.1113;SAS_AF=0.0542;AA=A|||;VT=SNP
6	25859554	rs1182814	T	C	100	PASS	AC=1111;AF=0.221845;AN=5008;NS=2504;DP=18690;EAS_AF=0.1359;AMR_AF=0.1816;AFR_AF=0.3275;EUR_AF=0.2465;SAS_AF=0.1708;AA=C|||;VT=SNP
6	25859621	rs1408271	T	A	100	PASS	AC=1788;AF=0.357029;AN=5008;NS=2504;DP=19730;EAS_AF=0.6607;AMR_AF=0.4049;AFR_AF=0.211;EUR_AF=0.2714;SAS_AF=0.2955;AA=T|||;VT=SNP
6	25859683	rs72843579	C	T	100	PASS	AC=347;AF=0.0692891;AN=5008;NS=2504;DP=20203;EAS_AF=0.0238;AMR_AF=0.0793;AFR_AF=0.0136;EUR_AF=0.1352;SAS_AF=0.1166;AA=C|||;VT=SNP
6	25860580	rs9467623	G	A	100	PASS	AC=236;AF=0.0471246;AN=5008;NS=2504;DP=18370;EAS_AF=0.0129;AMR_AF=0.0548;AFR_AF=0.0749;EUR_AF=0.0755;SAS_AF=0.0102;AA=G|||;VT=SNP
6	25860688	rs1165167	A	G	100	PASS	AC=1111;AF=0.221845;AN=5008;NS=2504;DP=17336;EAS_AF=0.1359;AMR_AF=0.1816;AFR_AF=0.3275;EUR_AF=0.2465;SAS_AF=0.1708;AA=A|||;VT=SNP
6	25860832	rs62394294	C	G	100	PASS	AC=320;AF=0.0638978;AN=5008;NS=2504;DP=18978;EAS_AF=0.0188;AMR_AF=0.0778;AFR_AF=0.0136;EUR_AF=0.1163;SAS_AF=0.1145;AA=C|||;VT=SNP
6	25862466	rs1165165	C	T	100	PASS	AC=1084;AF=0.216454;AN=5008;NS=2504;DP=19794;EAS_AF=0.131;AMR_AF=0.1801;AFR_AF=0.3275;EUR_AF=0.2276;SAS_AF=0.1687;AA=C|||;VT=SNP;EX_TARGET
6	25863481	rs1165164	G	A	100	PASS	AC=1084;AF=0.216454;AN=5008;NS=2504;DP=16816;EAS_AF=0.131;AMR_AF=0.1801;AFR_AF=0.3275;EUR_AF=0.2276;SAS_AF=0.1687;AA=A|||;VT=SNP
6	25863487	rs1165163	G	C	100	PASS	AC=764;AF=0.152556;AN=5008;NS=2504;DP=16991;EAS_AF=0.1121;AMR_AF=0.1023;AFR_AF=0.3139;EUR_AF=0.1113;SAS_AF=0.0542;AA=G|||;VT=SNP
6	25863605	rs1165162	C	T	100	PASS	AC=1111;AF=0.221845;AN=5008;NS=2504;DP=18634;EAS_AF=0.1359;AMR_AF=0.1816;AFR_AF=0.3275;EUR_AF=0.2465;SAS_AF=0.1708;AA=T|||;VT=SNP
6	25863650	rs17271121	T	C	100	PASS	AC=347;AF=0.0692891;AN=5008;NS=2504;DP=18769;EAS_AF=0.0238;AMR_AF=0.0793;AFR_AF=0.0136;EUR_AF=0.1352;SAS_AF=0.1166;AA=T|||;VT=SNP
6	25864312	rs72843582	G	T	100	PASS	AC=45;AF=0.00898562;AN=5008;NS=2504;DP=20263;EAS_AF=0.001;AMR_AF=0.0086;AFR_AF=0;EUR_AF=0.0109;SAS_AF=0.0276;AA=G|||;VT=SNP
6	25864362	rs1165161	C	T	100	PASS	AC=1111;AF=0.221845;AN=5008;NS=2504;DP=18390;EAS_AF=0.1359;AMR_AF=0.1816;AFR_AF=0.3298;EUR_AF=0.2465;SAS_AF=0.1677;AA=C|||;VT=SNP
6	25864456	rs1165160	A	G	100	PASS	AC=3463;AF=0.691494;AN=5008;NS=2504;DP=19029;EAS_AF=0.8105;AMR_AF=0.6268;AFR_AF=0.9183;EUR_AF=0.5328;SAS_AF=0.4714;AA=G|||;VT=SNP
6	25864625	rs1165159	A	G	100	PASS	AC=1111;AF=0.221845;AN=5008;NS=2504;DP=21056;EAS_AF=0.1359;AMR_AF=0.1816;AFR_AF=0.3275;EUR_AF=0.2465;SAS_AF=0.1708;AA=G|||;VT=SNP
6	25864682	rs62394295	G	A	100	PASS	AC=347;AF=0.0692891;AN=5008;NS=2504;DP=20325;EAS_AF=0.0238;AMR_AF=0.0793;AFR_AF=0.0136;EUR_AF=0.1352;SAS_AF=0.1166;AA=G|||;VT=SNP
6	25864818	rs13211947	C	T	100	PASS	AC=84;AF=0.0167732;AN=5008;NS=2504;DP=18321;EAS_AF=0;AMR_AF=0.0245;AFR_AF=0.003;EUR_AF=0.0626;SAS_AF=0;AA=C|||;VT=SNP
6	25864898	rs1165158	C	A	100	PASS	AC=1108;AF=0.221246;AN=5008;NS=2504;DP=19347;EAS_AF=0.1359;AMR_AF=0.1816;AFR_AF=0.3275;EUR_AF=0.2465;SAS_AF=0.1677;AA=A|||;VT=SNP
6	25865266	rs1165207	T	C	100	PASS	AC=3463;AF=0.691494;AN=5008;NS=2504;DP=21068;EAS_AF=0.8105;AMR_AF=0.6268;AFR_AF=0.9183;EUR_AF=0.5328;SAS_AF=0.4714;AA=C|||;VT=SNP
6	25866075	rs78273613	A	G	100	PASS	AC=116;AF=0.0231629;AN=5008;NS=2504;DP=19297;EAS_AF=0.001;AMR_AF=0.0331;AFR_AF=0.0038;EUR_AF=0.0775;SAS_AF=0.0092;AA=A|||;VT=SNP
6	25866218	rs112968551	A	T	100	PASS	AC=28;AF=0.00559105;AN=5008;NS=2504;DP=19223;EAS_AF=0;AMR_AF=0.0072;AFR_AF=0.0068;EUR_AF=0.0109;SAS_AF=0.0031;AA=A|||;VT=SNP
6	25866232	rs67554133	T	A	100	PASS	AC=177;AF=0.0353435;AN=5008;NS=2504;DP=19203;EAS_AF=0.0089;AMR_AF=0.0533;AFR_AF=0.0401;EUR_AF=0.0706;SAS_AF=0.0072;AA=T|||;VT=SNP
6	25866243	rs68194335	A	T	100	PASS	AC=177;AF=0.0353435;AN=5008;NS=2504;DP=19286;EAS_AF=0.0089;AMR_AF=0.0533;AFR_AF=0.0401;EUR_AF=0.0706;SAS_AF=0.0072;AA=A|||;VT=SNP
6	25866247	rs12201170	A	G	100	PASS	AC=601;AF=0.120008;AN=5008;NS=2504;DP=19282;EAS_AF=0.1736;AMR_AF=0.1182;AFR_AF=0.0174;EUR_AF=0.2187;SAS_AF=0.1033;AA=A|||;VT=SNP
6	25866380	rs72843590	C	A	100	PASS	AC=131;AF=0.0261581;AN=5008;NS=2504;DP=19925;EAS_AF=0.005;AMR_AF=0.0476;AFR_AF=0.0053;EUR_AF=0.0755;SAS_AF=0.0102;AA=C|||;VT=SNP
6	25866935	rs55912630	T	C	100	PASS	AC=117;AF=0.0233626;AN=5008;NS=2504;DP=17922;EAS_AF=0;AMR_AF=0.0346;AFR_AF=0.0227;EUR_AF=0.0626;SAS_AF=0;AA=T|||;VT=SNP
6	25867454	rs145612607	G	A	100	PASS	AC=34;AF=0.00678914;AN=5008;NS=2504;DP=18685;EAS_AF=0.002;AMR_AF=0.0202;AFR_AF=0;EUR_AF=0.0099;SAS_AF=0.0082;AA=G|||;VT=SNP
6	25867566	rs1165206	G	A	100	PASS	AC=3116;AF=0.622204;AN=5008;NS=2504;DP=18212;EAS_AF=0.7867;AMR_AF=0.5476;AFR_AF=0.9047;EUR_AF=0.3976;SAS_AF=0.3548;AA=A|||;VT=SNP
6	25868226	rs1184804	T	C	100	PASS	AC=3468;AF=0.692492;AN=5008;NS=2504;DP=14415;EAS_AF=0.8105;AMR_AF=0.6268;AFR_AF=0.9221;EUR_AF=0.5328;SAS_AF=0.4714;AA=C|||;VT=SNP
6	25869371	rs548987	G	C	100	PASS	AC=1001;AF=0.19988;AN=5008;NS=2504;DP=19868;EAS_AF=0.125;AMR_AF=0.121;AFR_AF=0.4652;EUR_AF=0.1173;SAS_AF=0.0593;AA=G|||;VT=SNP
6	25869848	rs523383	A	G	100	PASS	AC=1001;AF=0.19988;AN=5008;NS=2504;DP=18192;EAS_AF=0.125;AMR_AF=0.121;AFR_AF=0.4652;EUR_AF=0.1173;SAS_AF=0.0593;AA=G|||;VT=SNP
6	25870251	rs140344922	G	A	100	PASS	AC=24;AF=0.00479233;AN=5008;NS=2504;DP=20258;EAS_AF=0;AMR_AF=0.0072;AFR_AF=0.0038;EUR_AF=0.0109;SAS_AF=0.0031;AA=G|||;VT=SNP
6	25870381	rs62394296	C	T	100	PASS	AC=345;AF=0.0688898;AN=5008;NS=2504;DP=9013;EAS_AF=0.0238;AMR_AF=0.0793;AFR_AF=0.0136;EUR_AF=0.1352;SAS_AF=0.1145;AA=C|||;VT=SNP
6	25870542	rs1165205	T	A	100	PASS	AC=3475;AF=0.69389;AN=5008;NS=2504;DP=20713;EAS_AF=0.8095;AMR_AF=0.6282;AFR_AF=0.9297;EUR_AF=0.5328;SAS_AF=0.4683;AA=A|||;VT=SNP
6	25870655	rs555460	C	T	100	PASS	AC=1000;AF=0.199681;AN=5008;NS=2504;DP=21510;EAS_AF=0.125;AMR_AF=0.121;AFR_AF=0.4644;EUR_AF=0.1173;SAS_AF=0.0593;AA=C|||;VT=SNP
6	25870745	rs556339	C	T	100	PASS	AC=1344;AF=0.268371;AN=5008;NS=2504;DP=18977;EAS_AF=0.1488;AMR_AF=0.2003;AFR_AF=0.4781;EUR_AF=0.2525;SAS_AF=0.1728;AA=T|||;VT=SNP
6	25871044	rs579996	G	A	100	PASS	AC=429;AF=0.0856629;AN=5008;NS=2504;DP=22688;EAS_AF=0.0208;AMR_AF=0.0476;AFR_AF=0.239;EUR_AF=0.0229;SAS_AF=0.0368;AA=G|||;VT=SNP
6	25871117	rs62394297	A	G	100	PASS	AC=344;AF=0.0686901;AN=5008;NS=2504;DP=22471;EAS_AF=0.0238;AMR_AF=0.0793;AFR_AF=0.0136;EUR_AF=0.1352;SAS_AF=0.1135;AA=A|||;VT=SNP
6	25871286	rs147754867	A	T	100	PASS	AC=48;AF=0.00958466;AN=5008;NS=2504;DP=21570;EAS_AF=0.001;AMR_AF=0.0086;AFR_AF=0.0015;EUR_AF=0.0378;SAS_AF=0.001;AA=A|||;VT=SNP
6	25872579	rs972087	A	G	100	PASS	AC=571;AF=0.114018;AN=5008;NS=2504;DP=9886;EAS_AF=0.1042;AMR_AF=0.0735;AFR_AF=0.2254;EUR_AF=0.0944;SAS_AF=0.0225;AA=A|||;VT=SNP
6	25873025	rs501220	C	A	100	PASS	AC=1000;AF=0.199681;AN=5008;NS=2504;DP=14062;EAS_AF=0.125;AMR_AF=0.121;AFR_AF=0.4644;EUR_AF=0.1173;SAS_AF=0.0593;AA=C|||;VT=SNP
6	25873184	rs1408270	A	G	100	PASS	AC=1646;AF=0.328674;AN=5008;NS=2504;DP=17651;EAS_AF=0.6597;AMR_AF=0.3833;AFR_AF=0.1278;EUR_AF=0.2594;SAS_AF=0.2914;AA=A|||;VT=SNP
6	25873190	rs62394299	T	C	100	PASS	AC=317;AF=0.0632987;AN=5008;NS=2504;DP=17852;EAS_AF=0.0188;AMR_AF=0.0778;AFR_AF=0.0136;EUR_AF=0.1163;SAS_AF=0.1115;AA=T|||;VT=SNP
6	25873537	rs74636226	C	A	100	PASS	AC=29;AF=0.00579073;AN=5008;NS=2504;DP=21609;EAS_AF=0.003;AMR_AF=0.0144;AFR_AF=0.0045;EUR_AF=0.0099;SAS_AF=0;AA=C|||;VT=SNP
6	25873746	rs9467626	C	A	100	PASS	AC=254;AF=0.0507188;AN=5008;NS=2504;DP=17910;EAS_AF=0.0129;AMR_AF=0.0548;AFR_AF=0.0885;EUR_AF=0.0755;SAS_AF=0.0102;AA=C|||;VT=SNP
6	25873883	rs651578	T	C	100	PASS	AC=1322;AF=0.263978;AN=5008;NS=2504;DP=21016;EAS_AF=0.1438;AMR_AF=0.1988;AFR_AF=0.4796;EUR_AF=0.2336;SAS_AF=0.1738;AA=C|||;VT=SNP
6	25874423	rs13198474	G	A	100	PASS	AC=72;AF=0.014377;AN=5008;NS=2504;DP=17289;EAS_AF=0;AMR_AF=0.0187;AFR_AF=0.0023;EUR_AF=0.0557;SAS_AF=0;AA=G|||;VT=SNP
6	25874823	rs1165201	A	C	100	PASS	AC=3882;AF=0.77516;AN=5008;NS=2504;DP=15499;EAS_AF=0.875;AMR_AF=0.732;AFR_AF=0.8578;EUR_AF=0.6809;SAS_AF=0.6881;AA=C|||;VT=SNP
6	25875084	rs34043431	T	C	100	PASS	AC=153;AF=0.0305511;AN=5008;NS=2504;DP=17967;EAS_AF=0;AMR_AF=0.036;AFR_AF=0.0492;EUR_AF=0.0626;SAS_AF=0;AA=T|||;VT=SNP
6	25875212	rs1165200	G	A	100	PASS	AC=4019;AF=0.802516;AN=5008;NS=2504;DP=18892;EAS_AF=0.8135;AMR_AF=0.8357;AFR_AF=0.7595;EUR_AF=0.7614;SAS_AF=0.8681;AA=A|||;VT=SNP
6	25876089	rs12664474	A	G	100	PASS	AC=1399;AF=0.279353;AN=5008;NS=2504;DP=16447;EAS_AF=0.5188;AMR_AF=0.3429;AFR_AF=0.1248;EUR_AF=0.1819;SAS_AF=0.2965;AA=a|||;VT=SNP
6	25877244	rs76342263	T	G	100	PASS	AC=64;AF=0.0127796;AN=5008;NS=2504;DP=22170;EAS_AF=0.003;AMR_AF=0.0231;AFR_AF=0.0023;EUR_AF=0.0358;SAS_AF=0.0061;AA=T|||;VT=SNP
6	25877502	rs3799367	A	C	100	PASS	AC=2303;AF=0.459864;AN=5008;NS=2504;DP=20443;EAS_AF=0.5823;AMR_AF=0.4914;AFR_AF=0.388;EUR_AF=0.3489;SAS_AF=0.5225;AA=A|||;VT=SNP
6	25877970	rs603089	G	A	100	PASS	AC=1569;AF=0.313299;AN=5008;NS=2504;DP=16019;EAS_AF=0.2927;AMR_AF=0.2363;AFR_AF=0.469;EUR_AF=0.333;SAS_AF=0.1585;AA=G|||;VT=SNP
6	25878174	rs112977322	A	G	100	PASS	AC=15;AF=0.00299521;AN=5008;NS=2504;DP=15683;EAS_AF=0;AMR_AF=0.0014;AFR_AF=0;EUR_AF=0.0139;SAS_AF=0;AA=A|||;VT=SNP
6	25878273	rs56069761	A	G	100	PASS	AC=1392;AF=0.277955;AN=5008;NS=2504;DP=15481;EAS_AF=0.5188;AMR_AF=0.3429;AFR_AF=0.1241;EUR_AF=0.1809;SAS_AF=0.2914;AA=A|||;VT=SNP
6	25878361	rs566530	T	C	100	PASS	AC=2962;AF=0.591454;AN=5008;NS=2504;DP=15273;EAS_AF=0.8115;AMR_AF=0.5793;AFR_AF=0.593;EUR_AF=0.5139;SAS_AF=0.4509;AA=C|||;VT=SNP
6	25878379	rs11964886	C	T	100	PASS	AC=911;AF=0.181909;AN=5008;NS=2504;DP=14826;EAS_AF=0.0635;AMR_AF=0.1499;AFR_AF=0.264;EUR_AF=0.166;SAS_AF=0.2321;AA=C|||;VT=SNP
6	25878506	rs11969868	A	G	100	PASS	AC=910;AF=0.181709;AN=5008;NS=2504;DP=15487;EAS_AF=0.0635;AMR_AF=0.1484;AFR_AF=0.264;EUR_AF=0.166;SAS_AF=0.2321;AA=A|||;VT=SNP
6	25878848	rs55925606	A	G	100	PASS	AC=61;AF=0.0121805;AN=5008;NS=2504;DP=17968;EAS_AF=0;AMR_AF=0.0144;AFR_AF=0.003;EUR_AF=0.0447;SAS_AF=0.002;AA=A|||;VT=SNP
6	25878961	rs78373808	T	A	100	PASS	AC=178;AF=0.0355431;AN=5008;NS=2504;DP=17941;EAS_AF=0.0208;AMR_AF=0.0202;AFR_AF=0.0681;EUR_AF=0.0159;SAS_AF=0.0378;AA=T|||;VT=SNP
6	25879321	rs793144	C	T	100	PASS	AC=3915;AF=0.781749;AN=5008;NS=2504;DP=17645;EAS_AF=0.876;AMR_AF=0.7349;AFR_AF=0.857;EUR_AF=0.7058;SAS_AF=0.6943;AA=T|||;VT=SNP
6	25879330	rs629835	T	C	100	PASS	AC=3914;AF=0.78155;AN=5008;NS=2504;DP=17392;EAS_AF=0.876;AMR_AF=0.7349;AFR_AF=0.8563;EUR_AF=0.7058;SAS_AF=0.6943;AA=C|||;VT=SNP
6	25879539	rs487624	C	A	100	PASS	AC=1787;AF=0.356829;AN=5008;NS=2504;DP=14745;EAS_AF=0.2768;AMR_AF=0.3098;AFR_AF=0.3699;EUR_AF=0.4344;SAS_AF=0.3753;AA=A|||;VT=SNP
6	25880023	rs1408269	A	G	100	PASS	AC=865;AF=0.172724;AN=5008;NS=2504;DP=18635;EAS_AF=0.0615;AMR_AF=0.1628;AFR_AF=0.2073;EUR_AF=0.1928;SAS_AF=0.227;AA=A|||;VT=SNP
6	25880365	rs6456704	G	C	100	PASS	AC=1068;AF=0.213259;AN=5008;NS=2504;DP=19387;EAS_AF=0.0625;AMR_AF=0.1758;AFR_AF=0.351;EUR_AF=0.1958;SAS_AF=0.227;AA=G|||;VT=SNP
6	25880494	rs645279	T	C	100	PASS	AC=4031;AF=0.804912;AN=5008;NS=2504;DP=18549;EAS_AF=0.875;AMR_AF=0.7435;AFR_AF=0.9448;EUR_AF=0.7227;SAS_AF=0.6718;AA=C|||;VT=SNP
6	25880846	rs4573076	A	G	100	PASS	AC=794;AF=0.158546;AN=5008;NS=2504;DP=20834;EAS_AF=0.4891;AMR_AF=0.2133;AFR_AF=0.0015;EUR_AF=0.0179;SAS_AF=0.136;AA=A|||;VT=SNP
6	25880907	rs12192635	A	T	100	PASS	AC=811;AF=0.161941;AN=5008;NS=2504;DP=19902;EAS_AF=0.1667;AMR_AF=0.1484;AFR_AF=0.1339;EUR_AF=0.2485;SAS_AF=0.1155;AA=A|||;VT=SNP
6	25881568	rs1165172	A	T	100	PASS	AC=4018;AF=0.802316;AN=5008;NS=2504;DP=20093;EAS_AF=0.875;AMR_AF=0.7421;AFR_AF=0.9357;EUR_AF=0.7227;SAS_AF=0.6718;AA=A|||;VT=SNP
6	25881824	rs72844908	C	A	100	PASS	AC=113;AF=0.0225639;AN=5008;NS=2504;DP=16405;EAS_AF=0.0079;AMR_AF=0.0202;AFR_AF=0.0023;EUR_AF=0.0537;SAS_AF=0.0348;AA=C|||;VT=SNP
6	25882642	rs531750	C	G	100	PASS	AC=4030;AF=0.804712;AN=5008;NS=2504;DP=15071;EAS_AF=0.875;AMR_AF=0.7435;AFR_AF=0.9448;EUR_AF=0.7227;SAS_AF=0.6708;AA=G|||;VT=SNP
6	25882678	rs79782817	G	T	100	PASS	AC=295;AF=0.0589058;AN=5008;NS=2504;DP=14182;EAS_AF=0.0298;AMR_AF=0.072;AFR_AF=0.0076;EUR_AF=0.1272;SAS_AF=0.0787;AA=G|||;VT=SNP
6	25882977	rs62394317	T	A	100	PASS	AC=620;AF=0.123802;AN=5008;NS=2504;DP=18437;EAS_AF=0.0615;AMR_AF=0.1311;AFR_AF=0.0431;EUR_AF=0.1879;SAS_AF=0.226;AA=t|||;VT=SNP
6	25883106	rs596774	T	C	100	PASS	AC=3214;AF=0.641773;AN=5008;NS=2504;DP=19518;EAS_AF=0.7083;AMR_AF=0.5951;AFR_AF=0.8071;EUR_AF=0.4742;SAS_AF=0.5552;AA=T|||;VT=SNP
6	25883500	rs78589800	C	G	100	PASS	AC=802;AF=0.160144;AN=5008;NS=2504;DP=18819;EAS_AF=0.1667;AMR_AF=0.147;AFR_AF=0.1286;EUR_AF=0.2475;SAS_AF=0.1155;AA=C|||;VT=SNP
6	25883714	rs599444	A	G	100	PASS	AC=4018;AF=0.802316;AN=5008;NS=2504;DP=18299;EAS_AF=0.875;AMR_AF=0.7421;AFR_AF=0.9357;EUR_AF=0.7227;SAS_AF=0.6718;AA=A|||;VT=SNP
6	25884148	rs473913	C	T	100	PASS	AC=3988;AF=0.796326;AN=5008;NS=2504;DP=20044;EAS_AF=0.87;AMR_AF=0.7392;AFR_AF=0.9357;EUR_AF=0.7018;SAS_AF=0.6697;AA=C|||;VT=SNP
6	25884519	rs36014129	G	A	100	PASS	AC=103;AF=0.0205671;AN=5008;NS=2504;DP=18635;EAS_AF=0;AMR_AF=0.0331;AFR_AF=0.0121;EUR_AF=0.0636;SAS_AF=0;AA=G|||;VT=SNP
6	25884664	rs1165170	A	C	100	PASS	AC=4017;AF=0.802117;AN=5008;NS=2504;DP=19466;EAS_AF=0.875;AMR_AF=0.7421;AFR_AF=0.9357;EUR_AF=0.7227;SAS_AF=0.6708;AA=C|||;VT=SNP
6	25884785	rs12210620	T	C	100	PASS	AC=804;AF=0.160543;AN=5008;NS=2504;DP=17254;EAS_AF=0.1687;AMR_AF=0.147;AFR_AF=0.1286;EUR_AF=0.2475;SAS_AF=0.1155;AA=T|||;VT=SNP
6	25885181	rs504576	A	G	100	PASS	AC=3186;AF=0.636182;AN=5008;NS=2504;DP=18356;EAS_AF=0.7024;AMR_AF=0.5922;AFR_AF=0.8071;EUR_AF=0.4543;SAS_AF=0.5552;AA=A|||;VT=SNP
6	25885552	rs2575174	T	C	100	PASS	AC=3186;AF=0.636182;AN=5008;NS=2504;DP=18772;EAS_AF=0.7024;AMR_AF=0.5922;AFR_AF=0.8071;EUR_AF=0.4543;SAS_AF=0.5552;AA=T|||;VT=SNP
6	25885814	rs629444	C	T	100	PASS	AC=801;AF=0.159944;AN=5008;NS=2504;DP=20253;EAS_AF=0.1071;AMR_AF=0.0821;AFR_AF=0.3616;EUR_AF=0.1074;SAS_AF=0.0511;AA=C|||;VT=SNP
6	25886171	rs56392519	T	G	100	PASS	AC=1063;AF=0.21226;AN=5008;NS=2504;DP=19292;EAS_AF=0.0744;AMR_AF=0.183;AFR_AF=0.3283;EUR_AF=0.1988;SAS_AF=0.2321;AA=T|||;VT=SNP
6	25886497	rs537581	C	A	100	PASS	AC=3989;AF=0.796526;AN=5008;NS=2504;DP=18702;EAS_AF=0.871;AMR_AF=0.7392;AFR_AF=0.9357;EUR_AF=0.7018;SAS_AF=0.6697;AA=A|||;VT=SNP
6	25886526	rs537673	G	A	100	PASS	AC=3184;AF=0.635783;AN=5008;NS=2504;DP=18439;EAS_AF=0.7024;AMR_AF=0.5908;AFR_AF=0.8071;EUR_AF=0.4543;SAS_AF=0.5542;AA=G|||;VT=SNP
6	25886577	rs7766531	T	C	100	PASS	AC=456;AF=0.0910543;AN=5008;NS=2504;DP=16910;EAS_AF=0.0357;AMR_AF=0.0706;AFR_AF=0.1725;EUR_AF=0.0924;SAS_AF=0.0511;AA=T|||;VT=SNP
6	25886921	rs17271767	C	T	100	PASS	AC=853;AF=0.170327;AN=5008;NS=2504;DP=18789;EAS_AF=0.1726;AMR_AF=0.1484;AFR_AF=0.1619;EUR_AF=0.2475;SAS_AF=0.1155;AA=T|||;VT=SNP
6	25887177	rs79525339	T	G	100	PASS	AC=71;AF=0.0141773;AN=5008;NS=2504;DP=18197;EAS_AF=0.0198;AMR_AF=0.0101;AFR_AF=0;EUR_AF=0.0129;SAS_AF=0.0317;AA=T|||;VT=SNP
6	25887217	rs7750960	A	C	100	PASS	AC=459;AF=0.0916534;AN=5008;NS=2504;DP=18113;EAS_AF=0.0367;AMR_AF=0.0735;AFR_AF=0.1725;EUR_AF=0.0924;SAS_AF=0.0511;AA=A|||;VT=SNP
6	25887657	rs1892247	G	A	100	PASS	AC=1349;AF=0.269369;AN=5008;NS=2504;DP=16963;EAS_AF=0.5208;AMR_AF=0.3357;AFR_AF=0.1331;EUR_AF=0.1491;SAS_AF=0.271;AA=C|||;VT=SNP
6	25887686	rs55716583	G	C	100	PASS	AC=42;AF=0.00838658;AN=5008;NS=2504;DP=16219;EAS_AF=0.001;AMR_AF=0.0086;AFR_AF=0;EUR_AF=0.0109;SAS_AF=0.0245;AA=G|||;VT=SNP
6	25887776	rs12209218	C	A	100	PASS	AC=804;AF=0.160543;AN=5008;NS=2504;DP=18702;EAS_AF=0.1687;AMR_AF=0.147;AFR_AF=0.1286;EUR_AF=0.2475;SAS_AF=0.1155;AA=C|||;VT=SNP
6	25887858	rs11757800	G	T	100	PASS	AC=604;AF=0.120607;AN=5008;NS=2504;DP=20376;EAS_AF=0.0615;AMR_AF=0.1326;AFR_AF=0.0303;EUR_AF=0.1879;SAS_AF=0.226;AA=G|||;VT=SNP
6	25887959	rs670011	A	C	100	PASS	AC=3214;AF=0.641773;AN=5008;NS=2504;DP=17043;EAS_AF=0.7073;AMR_AF=0.5951;AFR_AF=0.8071;EUR_AF=0.4751;SAS_AF=0.5552;AA=C|||;VT=SNP
6	25888094	rs483906	C	G	100	PASS	AC=4002;AF=0.799121;AN=5008;NS=2504;DP=14332;EAS_AF=0.871;AMR_AF=0.7406;AFR_AF=0.9448;EUR_AF=0.7018;SAS_AF=0.6697;AA=G|||;VT=SNP
6	25889099	rs9379800	C	G	100	PASS	AC=1330;AF=0.265575;AN=5008;NS=2504;DP=18115;EAS_AF=0.5258;AMR_AF=0.3242;AFR_AF=0.1044;EUR_AF=0.17;SAS_AF=0.272;AA=C|||;VT=SNP
6	25889484	rs517842	A	G	100	PASS	AC=4004;AF=0.799521;AN=5008;NS=2504;DP=20713;EAS_AF=0.872;AMR_AF=0.7406;AFR_AF=0.9448;EUR_AF=0.7028;SAS_AF=0.6697;AA=G|||;VT=SNP
6	25889530	rs9393674	A	G	100	PASS	AC=2365;AF=0.472244;AN=5008;NS=2504;DP=20188;EAS_AF=0.5952;AMR_AF=0.5058;AFR_AF=0.4327;EUR_AF=0.3479;SAS_AF=0.5031;AA=A|||;VT=SNP
6	25889553	rs518700	T	A	100	PASS	AC=3991;AF=0.796925;AN=5008;NS=2504;DP=20408;EAS_AF=0.872;AMR_AF=0.7392;AFR_AF=0.9357;EUR_AF=0.7028;SAS_AF=0.6697;AA=A|||;VT=SNP
6	25889706	rs9467632	A	G	100	PASS	AC=305;AF=0.0609026;AN=5008;NS=2504;DP=20929;EAS_AF=0.0347;AMR_AF=0.0591;AFR_AF=0.0696;EUR_AF=0.0865;SAS_AF=0.0511;AA=A|||;VT=SNP
6	25890108	rs12213243	C	T	100	PASS	AC=797;AF=0.159145;AN=5008;NS=2504;DP=20102;EAS_AF=0.1696;AMR_AF=0.147;AFR_AF=0.1286;EUR_AF=0.2475;SAS_AF=0.1074;AA=C|||;VT=SNP
6	25890351	rs143857717	T	A	100	PASS	AC=47;AF=0.00938498;AN=5008;NS=2504;DP=21381;EAS_AF=0.005;AMR_AF=0.0058;AFR_AF=0.0121;EUR_AF=0.0209;SAS_AF=0.001;AA=T|||;VT=SNP
6	25890656	rs13214169	A	G	100	PASS	AC=456;AF=0.0910543;AN=5008;NS=2504;DP=20321;EAS_AF=0.0357;AMR_AF=0.072;AFR_AF=0.1717;EUR_AF=0.0924;SAS_AF=0.0511;AA=A|||;VT=SNP
6	25890834	rs9348697	C	T	100	PASS	AC=2082;AF=0.415735;AN=5008;NS=2504;DP=18765;EAS_AF=0.6875;AMR_AF=0.4625;AFR_AF=0.23;EUR_AF=0.3857;SAS_AF=0.3845;AA=C|||;VT=SNP
6	25891114	rs75240935	G	T	100	PASS	AC=23;AF=0.00459265;AN=5008;NS=2504;DP=17560;EAS_AF=0.003;AMR_AF=0.0058;AFR_AF=0.0045;EUR_AF=0.0099;SAS_AF=0;AA=G|||;VT=SNP
6	25891131	rs574933	C	G	100	PASS	AC=1814;AF=0.36222;AN=5008;NS=2504;DP=16814;EAS_AF=0.2778;AMR_AF=0.2579;AFR_AF=0.5719;EUR_AF=0.3867;SAS_AF=0.2147;AA=C|||;VT=SNP
6	25892119	rs75612754	G	A	100	PASS	AC=34;AF=0.00678914;AN=5008;NS=2504;DP=20972;EAS_AF=0.001;AMR_AF=0.0115;AFR_AF=0;EUR_AF=0.0219;SAS_AF=0.0031;AA=G|||;VT=SNP
6	25892180	rs62394320	G	A	100	PASS	AC=968;AF=0.193291;AN=5008;NS=2504;DP=20509;EAS_AF=0.0804;AMR_AF=0.183;AFR_AF=0.2179;EUR_AF=0.2237;SAS_AF=0.2526;AA=G|||;VT=SNP
6	25894057	rs478349	T	C	100	PASS	AC=3951;AF=0.788938;AN=5008;NS=2504;DP=16941;EAS_AF=0.873;AMR_AF=0.7435;AFR_AF=0.8495;EUR_AF=0.7515;SAS_AF=0.6912;AA=N|||;VT=SNP
6	25894609	rs13208859	G	A	100	PASS	AC=236;AF=0.0471246;AN=5008;NS=2504;DP=19310;EAS_AF=0.0149;AMR_AF=0.0576;AFR_AF=0.0499;EUR_AF=0.0825;SAS_AF=0.0327;AA=A|||;VT=SNP
6	25895575	rs6910741	T	C	100	PASS	AC=1446;AF=0.288738;AN=5008;NS=2504;DP=15542;EAS_AF=0.625;AMR_AF=0.33;AFR_AF=0.0908;EUR_AF=0.1779;SAS_AF=0.2945;AA=t|||;VT=SNP
6	25896771	rs78588777	A	G	100	PASS	AC=69;AF=0.013778;AN=5008;NS=2504;DP=21336;EAS_AF=0.0198;AMR_AF=0.0058;AFR_AF=0;EUR_AF=0.0129;SAS_AF=0.0327;AA=A|||;VT=SNP
6	25896907	rs13220488	A	G	100	PASS	AC=236;AF=0.0471246;AN=5008;NS=2504;DP=19784;EAS_AF=0.0149;AMR_AF=0.0576;AFR_AF=0.0499;EUR_AF=0.0825;SAS_AF=0.0327;AA=A|||;VT=SNP
6	25897618	rs72830103	G	T	100	PASS	AC=305;AF=0.0609026;AN=5008;NS=2504;DP=16988;EAS_AF=0.0337;AMR_AF=0.0706;AFR_AF=0.0076;EUR_AF=0.1302;SAS_AF=0.0828;AA=G|||;VT=SNP
6	25897776	rs62394322	A	G	100	PASS	AC=1445;AF=0.288538;AN=5008;NS=2504;DP=9682;EAS_AF=0.625;AMR_AF=0.33;AFR_AF=0.0908;EUR_AF=0.1769;SAS_AF=0.2945;AA=A|||;VT=SNP
6	25898505	rs185427861	T	C	100	PASS	AC=37;AF=0.00738818;AN=5008;NS=2504;DP=13518;EAS_AF=0.003;AMR_AF=0.0072;AFR_AF=0;EUR_AF=0.0099;SAS_AF=0.0194;AA=T|||;VT=SNP
6	25898554	rs141872089	G	A	100	PASS	AC=37;AF=0.00738818;AN=5008;NS=2504;DP=14771;EAS_AF=0.003;AMR_AF=0.0072;AFR_AF=0;EUR_AF=0.0099;SAS_AF=0.0194;AA=G|||;VT=SNP
6	25898624	rs428469	G	A	100	PASS	AC=4101;AF=0.81889;AN=5008;NS=2504;DP=17392;EAS_AF=0.873;AMR_AF=0.7579;AFR_AF=0.9486;EUR_AF=0.7594;SAS_AF=0.6922;AA=A|||;VT=SNP
6	25898698	rs115941737	T	G	100	PASS	AC=37;AF=0.00738818;AN=5008;NS=2504;DP=19303;EAS_AF=0.001;AMR_AF=0.0072;AFR_AF=0.0008;EUR_AF=0.0199;SAS_AF=0.0102;AA=T|||;VT=SNP
6	25899139	rs16891142	G	A	100	PASS	AC=985;AF=0.196685;AN=5008;NS=2504;DP=19574;EAS_AF=0.0794;AMR_AF=0.1859;AFR_AF=0.2307;EUR_AF=0.2227;SAS_AF=0.2526;AA=G|||;VT=SNP
6	25901133	rs13207673	C	T	100	PASS	AC=238;AF=0.047524;AN=5008;NS=2504;DP=18839;EAS_AF=0.0149;AMR_AF=0.0591;AFR_AF=0.0499;EUR_AF=0.0835;SAS_AF=0.0327;AA=c|||;VT=SNP
6	25901711	rs9379801	T	C	100	PASS	AC=2589;AF=0.516973;AN=5008;NS=2504;DP=17016;EAS_AF=0.7232;AMR_AF=0.5418;AFR_AF=0.4206;EUR_AF=0.497;SAS_AF=0.4376;AA=C|||;VT=SNP
6	25901758	rs9356991	C	A	100	PASS	AC=2007;AF=0.400759;AN=5008;NS=2504;DP=15992;EAS_AF=0.6954;AMR_AF=0.4568;AFR_AF=0.1437;EUR_AF=0.4046;SAS_AF=0.4008;AA=A|||;VT=SNP
6	25902626	rs7757666	T	C	100	PASS	AC=2003;AF=0.39996;AN=5008;NS=2504;DP=13564;EAS_AF=0.6954;AMR_AF=0.4568;AFR_AF=0.143;EUR_AF=0.4026;SAS_AF=0.3998;AA=T|||;VT=SNP
6	25903014	rs9358891	C	T	100	PASS	AC=2189;AF=0.437101;AN=5008;NS=2504;DP=16828;EAS_AF=0.6964;AMR_AF=0.4683;AFR_AF=0.2738;EUR_AF=0.4056;SAS_AF=0.4008;AA=C|||;VT=SNP
6	25903047	rs6903228	A	G	100	PASS	AC=418;AF=0.0834665;AN=5008;NS=2504;DP=15552;EAS_AF=0.0149;AMR_AF=0.0706;AFR_AF=0.1762;EUR_AF=0.0885;SAS_AF=0.0327;AA=C|||;VT=SNP
6	25903235	rs6926383	T	C	100	PASS	AC=2421;AF=0.483427;AN=5008;NS=2504;DP=17205;EAS_AF=0.7103;AMR_AF=0.5274;AFR_AF=0.3192;EUR_AF=0.4911;SAS_AF=0.4325;AA=C|||;VT=SNP
6	25903308	rs16891146	C	A	100	PASS	AC=1008;AF=0.201278;AN=5008;NS=2504;DP=19323;EAS_AF=0.0923;AMR_AF=0.1859;AFR_AF=0.2383;EUR_AF=0.2227;SAS_AF=0.2526;AA=C|||;VT=SNP
6	25903700	rs148484260	G	A	100	PASS	AC=18;AF=0.00359425;AN=5008;NS=2504;DP=13426;EAS_AF=0;AMR_AF=0.0029;AFR_AF=0.0015;EUR_AF=0.0139;SAS_AF=0;AA=G|||;VT=SNP
6	25904067	rs7767546	T	C	100	PASS	AC=3669;AF=0.732628;AN=5008;NS=2504;DP=18267;EAS_AF=0.872;AMR_AF=0.7277;AFR_AF=0.649;EUR_AF=0.7475;SAS_AF=0.6902;AA=C|||;VT=SNP
6	25904085	rs76182885	G	C	100	PASS	AC=526;AF=0.105032;AN=5008;NS=2504;DP=17790;EAS_AF=0.0665;AMR_AF=0.1167;AFR_AF=0.0514;EUR_AF=0.2157;SAS_AF=0.0951;AA=G|||;VT=SNP
6	25904306	rs139591583	C	T	100	PASS	AC=37;AF=0.00738818;AN=5008;NS=2504;DP=19440;EAS_AF=0.003;AMR_AF=0.0072;AFR_AF=0;EUR_AF=0.0099;SAS_AF=0.0194;AA=C|||;VT=SNP
6	25904352	rs6910138	C	G	100	PASS	AC=2003;AF=0.39996;AN=5008;NS=2504;DP=18222;EAS_AF=0.6954;AMR_AF=0.4568;AFR_AF=0.143;EUR_AF=0.4026;SAS_AF=0.3998;AA=C|||;VT=SNP
6	25904414	rs6910174	C	T	100	PASS	AC=2002;AF=0.39976;AN=5008;NS=2504;DP=18417;EAS_AF=0.6954;AMR_AF=0.4553;AFR_AF=0.143;EUR_AF=0.4026;SAS_AF=0.3998;AA=C|||;VT=SNP
6	25904652	rs7748167	A	C	100	PASS	AC=559;AF=0.111621;AN=5008;NS=2504;DP=18869;EAS_AF=0.0149;AMR_AF=0.085;AFR_AF=0.267;EUR_AF=0.0944;SAS_AF=0.0378;AA=A|||;VT=SNP
6	25905111	rs9461222	G	A	100	PASS	AC=417;AF=0.0832668;AN=5008;NS=2504;DP=19773;EAS_AF=0.0149;AMR_AF=0.0706;AFR_AF=0.1755;EUR_AF=0.0885;SAS_AF=0.0327;AA=G|||;VT=SNP
6	25906040	rs7739966	T	C	100	PASS	AC=2027;AF=0.404752;AN=5008;NS=2504;DP=18030;EAS_AF=0.7093;AMR_AF=0.4568;AFR_AF=0.1505;EUR_AF=0.4026;SAS_AF=0.3998;AA=C|||;VT=SNP
6	25908527	rs149560384	A	T	100	PASS	AC=33;AF=0.00658946;AN=5008;NS=2504;DP=20154;EAS_AF=0;AMR_AF=0.0115;AFR_AF=0.0015;EUR_AF=0.0209;SAS_AF=0.002;AA=A|||;VT=SNP
6	25908975	rs56118523	A	G	100	PASS	AC=2027;AF=0.404752;AN=5008;NS=2504;DP=14024;EAS_AF=0.7093;AMR_AF=0.4568;AFR_AF=0.1505;EUR_AF=0.4026;SAS_AF=0.3998;AA=G|||;VT=SNP
6	25909045	rs199748	C	G	100	PASS	AC=3948;AF=0.788339;AN=5008;NS=2504;DP=11983;EAS_AF=0.873;AMR_AF=0.7435;AFR_AF=0.848;EUR_AF=0.7515;SAS_AF=0.6902;AA=G|||;VT=SNP
6	25909166	rs9467635	A	C	100	PASS	AC=415;AF=0.0828674;AN=5008;NS=2504;DP=13783;EAS_AF=0.0149;AMR_AF=0.0706;AFR_AF=0.174;EUR_AF=0.0885;SAS_AF=0.0327;AA=A|||;VT=SNP
6	25909229	rs12209482	T	G	100	PASS	AC=2028;AF=0.404952;AN=5008;NS=2504;DP=16035;EAS_AF=0.7093;AMR_AF=0.4568;AFR_AF=0.1513;EUR_AF=0.4026;SAS_AF=0.3998;AA=G|||;VT=SNP
6	25909497	rs199747	A	G	100	PASS	AC=3948;AF=0.788339;AN=5008;NS=2504;DP=13787;EAS_AF=0.873;AMR_AF=0.7435;AFR_AF=0.848;EUR_AF=0.7515;SAS_AF=0.6902;AA=G|||;VT=SNP
6	25910625	rs2181802	T	C	100	PASS	AC=145;AF=0.0289537;AN=5008;NS=2504;DP=16935;EAS_AF=0.005;AMR_AF=0.0562;AFR_AF=0.0174;EUR_AF=0.0378;SAS_AF=0.0409;AA=T|||;VT=SNP
6	25911178	rs9358892	A	G	100	PASS	AC=2030;AF=0.405351;AN=5008;NS=2504;DP=9934;EAS_AF=0.7093;AMR_AF=0.4568;AFR_AF=0.1528;EUR_AF=0.4026;SAS_AF=0.3998;AA=G|||;VT=SNP
6	25911502	rs12192932	A	G	100	PASS	AC=525;AF=0.104832;AN=5008;NS=2504;DP=17025;EAS_AF=0.0665;AMR_AF=0.1167;AFR_AF=0.0507;EUR_AF=0.2157;SAS_AF=0.0951;AA=A|||;VT=SNP
6	25911775	rs3846838	T	C	100	PASS	AC=2027;AF=0.404752;AN=5008;NS=2504;DP=18218;EAS_AF=0.7093;AMR_AF=0.4568;AFR_AF=0.1505;EUR_AF=0.4026;SAS_AF=0.3998;AA=C|||;VT=SNP
6	25912094	rs9295673	T	G	100	PASS	AC=2016;AF=0.402556;AN=5008;NS=2504;DP=18057;EAS_AF=0.7014;AMR_AF=0.4582;AFR_AF=0.1505;EUR_AF=0.4026;SAS_AF=0.3957;AA=G|||;VT=SNP
6	25912103	rs6905887	T	C	100	PASS	AC=2007;AF=0.400759;AN=5008;NS=2504;DP=17915;EAS_AF=0.6964;AMR_AF=0.4582;AFR_AF=0.143;EUR_AF=0.4046;SAS_AF=0.3998;AA=T|||;VT=SNP
6	25912176	rs169220	T	C	100	PASS	AC=1361;AF=0.271765;AN=5008;NS=2504;DP=18397;EAS_AF=0.1488;AMR_AF=0.2032;AFR_AF=0.4297;EUR_AF=0.2535;SAS_AF=0.2526;AA=T|||;VT=SNP
6	25912342	rs9295674	A	G	100	PASS	AC=2587;AF=0.516573;AN=5008;NS=2504;DP=17418;EAS_AF=0.7242;AMR_AF=0.5418;AFR_AF=0.4183;EUR_AF=0.497;SAS_AF=0.4376;AA=G|||;VT=SNP
6	25912634	rs3799369	A	G	100	PASS	AC=308;AF=0.0615016;AN=5008;NS=2504;DP=19866;EAS_AF=0.0337;AMR_AF=0.0706;AFR_AF=0.0076;EUR_AF=0.1302;SAS_AF=0.0859;AA=A|||;VT=SNP
6	25912816	rs3799371	C	T	100	PASS	AC=2029;AF=0.405152;AN=5008;NS=2504;DP=17141;EAS_AF=0.7093;AMR_AF=0.4568;AFR_AF=0.1505;EUR_AF=0.4036;SAS_AF=0.4008;AA=T|||;VT=SNP
6	25913098	rs6932113	C	T	100	PASS	AC=2004;AF=0.40016;AN=5008;NS=2504;DP=15540;EAS_AF=0.6964;AMR_AF=0.4568;AFR_AF=0.143;EUR_AF=0.4026;SAS_AF=0.3998;AA=C|||;VT=SNP
6	25913299	rs74750625	C	T	100	PASS	AC=34;AF=0.00678914;AN=5008;NS=2504;DP=15845;EAS_AF=0.001;AMR_AF=0.0115;AFR_AF=0.0015;EUR_AF=0.0209;SAS_AF=0.002;AA=C|||;VT=SNP
6	25914077	rs6938233	C	T	100	PASS	AC=2005;AF=0.400359;AN=5008;NS=2504;DP=15371;EAS_AF=0.6964;AMR_AF=0.4568;AFR_AF=0.143;EUR_AF=0.4026;SAS_AF=0.4008;AA=C|||;VT=SNP
6	25914263	rs2071301	C	A	100	PASS	AC=2005;AF=0.400359;AN=5008;NS=2504;DP=18831;EAS_AF=0.6964;AMR_AF=0.4568;AFR_AF=0.143;EUR_AF=0.4026;SAS_AF=0.4008;AA=C|||;VT=SNP
6	25914264	rs144093808	G	A	100	PASS	AC=22;AF=0.00439297;AN=5008;NS=2504;DP=18769;EAS_AF=0.003;AMR_AF=0.0058;AFR_AF=0.0038;EUR_AF=0.0099;SAS_AF=0;AA=G|||;VT=SNP
6	25914572	rs2071300	C	T	100	PASS	AC=2564;AF=0.511981;AN=5008;NS=2504;DP=20599;EAS_AF=0.7113;AMR_AF=0.5403;AFR_AF=0.4107;EUR_AF=0.497;SAS_AF=0.4387;AA=T|||;VT=SNP
6	25914743	rs41266767	C	T	100	PASS	AC=37;AF=0.00738818;AN=5008;NS=2504;DP=17137;EAS_AF=0.003;AMR_AF=0.0072;AFR_AF=0;EUR_AF=0.0099;SAS_AF=0.0194;AA=C|||;VT=SNP
6	25914801	rs2071299	G	A	100	PASS	AC=2004;AF=0.40016;AN=5008;NS=2504;DP=18404;EAS_AF=0.6964;AMR_AF=0.4568;AFR_AF=0.143;EUR_AF=0.4026;SAS_AF=0.3998;AA=G|||;VT=SNP;EX_TARGET
6	25914853	rs34525648	G	A	100	PASS	AC=414;AF=0.0826677;AN=5008;NS=2504;DP=18873;EAS_AF=0.0149;AMR_AF=0.0692;AFR_AF=0.174;EUR_AF=0.0885;SAS_AF=0.0327;AA=G|||;VT=SNP;EX_TARGET
6	25914901	rs2071298	G	A	100	PASS	AC=2004;AF=0.40016;AN=5008;NS=2504;DP=19106;EAS_AF=0.6964;AMR_AF=0.4568;AFR_AF=0.143;EUR_AF=0.4026;SAS_AF=0.3998;AA=G|||;VT=SNP;EX_TARGET
6	25915134	rs1324084	C	T	100	PASS	AC=2005;AF=0.400359;AN=5008;NS=2504;DP=12480;EAS_AF=0.6964;AMR_AF=0.4568;AFR_AF=0.1437;EUR_AF=0.4026;SAS_AF=0.3998;AA=C|||;VT=SNP
6	25915147	rs3903852	G	T	100	PASS	AC=2586;AF=0.516374;AN=5008;NS=2504;DP=12077;EAS_AF=0.7242;AMR_AF=0.5403;AFR_AF=0.4183;EUR_AF=0.497;SAS_AF=0.4376;AA=T|||;VT=SNP
6	25915405	rs1853591	A	G	100	PASS	AC=2035;AF=0.40635;AN=5008;NS=2504;DP=5769;EAS_AF=0.6617;AMR_AF=0.4452;AFR_AF=0.2292;EUR_AF=0.3767;SAS_AF=0.3855;AA=a|||;VT=SNP
6	25916888	rs76376636	G	A	100	PASS	AC=36;AF=0.0071885;AN=5008;NS=2504;DP=24298;EAS_AF=0;AMR_AF=0.0058;AFR_AF=0;EUR_AF=0.0258;SAS_AF=0.0061;AA=G|||;VT=SNP;EX_TARGET
6	25916979	rs1865760	C	T	100	PASS	AC=2004;AF=0.40016;AN=5008;NS=2504;DP=22991;EAS_AF=0.6964;AMR_AF=0.4568;AFR_AF=0.143;EUR_AF=0.4026;SAS_AF=0.3998;AA=C|||;VT=SNP;EX_TARGET
6	25917130	rs143243750	C	G	100	PASS	AC=16;AF=0.00319489;AN=5008;NS=2504;DP=21015;EAS_AF=0;AMR_AF=0.0029;AFR_AF=0.0008;EUR_AF=0.0129;SAS_AF=0;AA=C|||;VT=SNP
6	25918027	rs35169013	A	C	100	PASS	AC=236;AF=0.0471246;AN=5008;NS=2504;DP=18246;EAS_AF=0.0149;AMR_AF=0.0576;AFR_AF=0.0499;EUR_AF=0.0825;SAS_AF=0.0327;AA=A|||;VT=SNP
6	25918225	rs80215559	T	C	100	PASS	AC=65;AF=0.0129792;AN=5008;NS=2504;DP=20526;EAS_AF=0;AMR_AF=0.0231;AFR_AF=0.003;EUR_AF=0.0427;SAS_AF=0.002;AA=T|||;VT=SNP
6	25918335	rs9461223	T	C	100	PASS	AC=414;AF=0.0826677;AN=5008;NS=2504;DP=20043;EAS_AF=0.0149;AMR_AF=0.0692;AFR_AF=0.174;EUR_AF=0.0885;SAS_AF=0.0327;AA=T|||;VT=SNP
6	25918473	rs9295675	C	T	100	PASS	AC=418;AF=0.0834665;AN=5008;NS=2504;DP=18757;EAS_AF=0.0149;AMR_AF=0.0706;AFR_AF=0.174;EUR_AF=0.0915;SAS_AF=0.0327;AA=C|||;VT=SNP
6	25918510	rs3830057	G	T	100	PASS	AC=2027;AF=0.404752;AN=5008;NS=2504;DP=19476;EAS_AF=0.7093;AMR_AF=0.4568;AFR_AF=0.1505;EUR_AF=0.4026;SAS_AF=0.3998;AA=G|||;VT=SNP
6	25918688	rs3752421	G	A	100	PASS	AC=2028;AF=0.404952;AN=5008;NS=2504;DP=17739;EAS_AF=0.7093;AMR_AF=0.4568;AFR_AF=0.1513;EUR_AF=0.4026;SAS_AF=0.3998;AA=G|||;VT=SNP
6	25918855	rs17526722	G	A	100	PASS	AC=104;AF=0.0207668;AN=5008;NS=2504;DP=17560;EAS_AF=0;AMR_AF=0.0331;AFR_AF=0.0121;EUR_AF=0.0646;SAS_AF=0;AA=g|||;VT=SNP
6	25919431	rs13195279	T	A	100	PASS	AC=255;AF=0.0509185;AN=5008;NS=2504;DP=15424;EAS_AF=0.0149;AMR_AF=0.0576;AFR_AF=0.0643;EUR_AF=0.0825;SAS_AF=0.0327;AA=T|||;VT=SNP
6	25919480	rs7450342	T	C	100	PASS	AC=2441;AF=0.48742;AN=5008;NS=2504;DP=14922;EAS_AF=0.7242;AMR_AF=0.5259;AFR_AF=0.3245;EUR_AF=0.4911;SAS_AF=0.4325;AA=C|||;VT=SNP
6	25919549	rs9467636	A	C	100	PASS	AC=2027;AF=0.404752;AN=5008;NS=2504;DP=8724;EAS_AF=0.7093;AMR_AF=0.4568;AFR_AF=0.1505;EUR_AF=0.4026;SAS_AF=0.3998;AA=C|||;VT=SNP
6	25919662	rs10456326	G	A	100	PASS	AC=527;AF=0.105232;AN=5008;NS=2504;DP=11699;EAS_AF=0.0675;AMR_AF=0.1167;AFR_AF=0.0514;EUR_AF=0.2157;SAS_AF=0.0951;AA=G|||;VT=SNP
6	25919776	rs79771120	A	C	100	PASS	AC=700;AF=0.139776;AN=5008;NS=2504;DP=9473;EAS_AF=0.0804;AMR_AF=0.1513;AFR_AF=0.0386;EUR_AF=0.2167;SAS_AF=0.2505;AA=A|||;VT=SNP
6	25920249	rs12213283	C	T	100	PASS	AC=53;AF=0.0105831;AN=5008;NS=2504;DP=18945;EAS_AF=0.002;AMR_AF=0.0014;AFR_AF=0.0015;EUR_AF=0.0278;SAS_AF=0.0204;AA=C|||;VT=SNP
6	25920265	rs7749342	T	C	100	PASS	AC=2449;AF=0.489018;AN=5008;NS=2504;DP=19724;EAS_AF=0.7232;AMR_AF=0.5303;AFR_AF=0.329;EUR_AF=0.4911;SAS_AF=0.4325;AA=C|||;VT=SNP
6	25920367	rs114637942	G	A	100	PASS	AC=33;AF=0.00658946;AN=5008;NS=2504;DP=20568;EAS_AF=0;AMR_AF=0.0115;AFR_AF=0.0015;EUR_AF=0.0209;SAS_AF=0.002;AA=G|||;VT=SNP
6	25920611	rs75851425	G	C	100	PASS	AC=55;AF=0.0109824;AN=5008;NS=2504;DP=18226;EAS_AF=0.0069;AMR_AF=0.0101;AFR_AF=0;EUR_AF=0.0109;SAS_AF=0.0307;AA=G|||;VT=SNP
6	25920739	rs62392761	G	T	100	PASS	AC=654;AF=0.130591;AN=5008;NS=2504;DP=19729;EAS_AF=0.0615;AMR_AF=0.1499;AFR_AF=0.0303;EUR_AF=0.2187;SAS_AF=0.2331;AA=G|||;VT=SNP
6	25921761	rs9358893	A	G	100	PASS	AC=2025;AF=0.404353;AN=5008;NS=2504;DP=17405;EAS_AF=0.7083;AMR_AF=0.4568;AFR_AF=0.1505;EUR_AF=0.4026;SAS_AF=0.3988;AA=A|||;VT=SNP
6	25922078	rs199745	C	T	100	PASS	AC=4977;AF=0.99381;AN=5008;NS=2504;DP=11769;EAS_AF=0.999;AMR_AF=0.9971;AFR_AF=0.9985;EUR_AF=0.9751;SAS_AF=0.999;AA=T|||;VT=SNP
6	25922311	rs3799372	A	G	100	PASS	AC=2002;AF=0.39976;AN=5008;NS=2504;DP=9348;EAS_AF=0.6954;AMR_AF=0.4568;AFR_AF=0.143;EUR_AF=0.4026;SAS_AF=0.3988;AA=A|||;VT=SNP
6	25922385	rs12207059	C	T	100	PASS	AC=525;AF=0.104832;AN=5008;NS=2504;DP=11052;EAS_AF=0.0665;AMR_AF=0.1167;AFR_AF=0.0514;EUR_AF=0.2157;SAS_AF=0.0941;AA=C|||;VT=SNP
6	25923189	rs199744	C	T	100	PASS	AC=1361;AF=0.271765;AN=5008;NS=2504;DP=16480;EAS_AF=0.1488;AMR_AF=0.2017;AFR_AF=0.4297;EUR_AF=0.2545;SAS_AF=0.2526;AA=C|||;VT=SNP
6	25923315	rs9358894	C	T	100	PASS	AC=2433;AF=0.485823;AN=5008;NS=2504;DP=16766;EAS_AF=0.7232;AMR_AF=0.5317;AFR_AF=0.3132;EUR_AF=0.4911;SAS_AF=0.4366;AA=T|||;VT=SNP
6	25924158	rs1540273	T	C	100	PASS	AC=2002;AF=0.39976;AN=5008;NS=2504;DP=22204;EAS_AF=0.6954;AMR_AF=0.4568;AFR_AF=0.143;EUR_AF=0.4026;SAS_AF=0.3988;AA=C|||;VT=SNP
6	25924513	rs2071297	G	C	100	PASS	AC=2003;AF=0.39996;AN=5008;NS=2504;DP=19712;EAS_AF=0.6954;AMR_AF=0.4568;AFR_AF=0.143;EUR_AF=0.4026;SAS_AF=0.3998;AA=C|||;VT=SNP
6	25924655	rs9358895	C	T	100	PASS	AC=2002;AF=0.39976;AN=5008;NS=2504;DP=20392;EAS_AF=0.6954;AMR_AF=0.4568;AFR_AF=0.143;EUR_AF=0.4026;SAS_AF=0.3988;AA=C|||;VT=SNP
6	25924805	rs72832571	G	A	100	PASS	AC=310;AF=0.061901;AN=5008;NS=2504;DP=16840;EAS_AF=0.0327;AMR_AF=0.0706;AFR_AF=0.0076;EUR_AF=0.1302;SAS_AF=0.089;AA=G|||;VT=SNP
6	25925400	rs9356992	G	A	100	PASS	AC=1083;AF=0.216254;AN=5008;NS=2504;DP=15067;EAS_AF=0.5903;AMR_AF=0.255;AFR_AF=0.0643;EUR_AF=0.0378;SAS_AF=0.1922;AA=G|||;VT=SNP
6	25925496	rs34804024	C	T	100	PASS	AC=263;AF=0.052516;AN=5008;NS=2504;DP=16622;EAS_AF=0.0149;AMR_AF=0.0605;AFR_AF=0.0688;EUR_AF=0.0825;SAS_AF=0.0327;AA=C|||;VT=SNP
6	25925595	rs199743	T	G	100	PASS	AC=3954;AF=0.789537;AN=5008;NS=2504;DP=15654;EAS_AF=0.872;AMR_AF=0.7464;AFR_AF=0.8525;EUR_AF=0.7515;SAS_AF=0.6892;AA=G|||;VT=SNP
6	25925634	rs6931120	G	A	100	PASS	AC=422;AF=0.0842652;AN=5008;NS=2504;DP=15949;EAS_AF=0.0149;AMR_AF=0.072;AFR_AF=0.1785;EUR_AF=0.0885;SAS_AF=0.0327;AA=G|||;VT=SNP
6	25925823	rs7770139	A	G	100	PASS	AC=2002;AF=0.39976;AN=5008;NS=2504;DP=19388;EAS_AF=0.6954;AMR_AF=0.4568;AFR_AF=0.143;EUR_AF=0.4026;SAS_AF=0.3988;AA=A|||;VT=SNP
6	25925987	rs3734523	G	A	100	PASS	AC=421;AF=0.0840655;AN=5008;NS=2504;DP=19289;EAS_AF=0.0149;AMR_AF=0.072;AFR_AF=0.177;EUR_AF=0.0895;SAS_AF=0.0327;AA=G|||;VT=SNP;EX_TARGET
6	25926674	rs10484431	A	G	100	PASS	AC=658;AF=0.13139;AN=5008;NS=2504;DP=19083;EAS_AF=0.0615;AMR_AF=0.1499;AFR_AF=0.0333;EUR_AF=0.2177;SAS_AF=0.2342;AA=A|||;VT=SNP
6	25927057	rs10807004	G	T	100	PASS	AC=485;AF=0.096845;AN=5008;NS=2504;DP=17166;EAS_AF=0.0665;AMR_AF=0.1167;AFR_AF=0.0212;EUR_AF=0.2157;SAS_AF=0.0941;AA=G|||;VT=SNP
6	25928376	rs9295676	G	T	100	PASS	AC=1086;AF=0.216853;AN=5008;NS=2504;DP=16011;EAS_AF=0.5903;AMR_AF=0.2565;AFR_AF=0.0658;EUR_AF=0.0378;SAS_AF=0.1922;AA=G|||;VT=SNP
6	25929122	rs183507863	A	T	100	PASS	AC=37;AF=0.00738818;AN=5008;NS=2504;DP=16932;EAS_AF=0.003;AMR_AF=0.0072;AFR_AF=0;EUR_AF=0.0099;SAS_AF=0.0194;AA=A|||;VT=SNP
6	25929173	rs3799373	A	C	100	PASS	AC=2005;AF=0.400359;AN=5008;NS=2504;DP=17722;EAS_AF=0.6964;AMR_AF=0.4568;AFR_AF=0.1445;EUR_AF=0.4026;SAS_AF=0.3988;AA=A|||;VT=SNP
6	25929689	rs9348698	T	A	100	PASS	AC=2004;AF=0.40016;AN=5008;NS=2504;DP=19476;EAS_AF=0.6954;AMR_AF=0.4568;AFR_AF=0.1445;EUR_AF=0.4026;SAS_AF=0.3988;AA=T|||;VT=SNP
6	25930088	rs3884025	G	A	100	PASS	AC=87;AF=0.0173722;AN=5008;NS=2504;DP=17665;EAS_AF=0;AMR_AF=0.0245;AFR_AF=0.0038;EUR_AF=0.0646;SAS_AF=0;AA=G|||;VT=SNP
6	25930116	rs9393675	G	A	100	PASS	AC=2003;AF=0.39996;AN=5008;NS=2504;DP=18960;EAS_AF=0.6954;AMR_AF=0.4568;AFR_AF=0.1437;EUR_AF=0.4026;SAS_AF=0.3988;AA=g|||;VT=SNP
6	25930326	rs3884392	G	T	100	PASS	AC=562;AF=0.11222;AN=5008;NS=2504;DP=17654;EAS_AF=0.0615;AMR_AF=0.1167;AFR_AF=0.025;EUR_AF=0.172;SAS_AF=0.2178;AA=G|||;VT=SNP
6	25931020	rs67844427	G	A	100	PASS	AC=264;AF=0.0527157;AN=5008;NS=2504;DP=20715;EAS_AF=0.0149;AMR_AF=0.0605;AFR_AF=0.0696;EUR_AF=0.0825;SAS_AF=0.0327;AA=G|||;VT=SNP
6	25931577	rs199741	A	G	100	PASS	AC=4099;AF=0.81849;AN=5008;NS=2504;DP=18608;EAS_AF=0.872;AMR_AF=0.7579;AFR_AF=0.9478;EUR_AF=0.7604;SAS_AF=0.6912;AA=G|||;VT=SNP
6	25931795	rs199740	A	G	100	PASS	AC=4995;AF=0.997404;AN=5008;NS=2504;DP=18532;EAS_AF=0.999;AMR_AF=0.9971;AFR_AF=1;EUR_AF=0.9911;SAS_AF=0.999;AA=G|||;VT=SNP
6	25931900	rs76210562	C	A	100	PASS	AC=23;AF=0.00459265;AN=5008;NS=2504;DP=16933;EAS_AF=0.003;AMR_AF=0.0058;AFR_AF=0.0045;EUR_AF=0.0099;SAS_AF=0;AA=C|||;VT=SNP
6	25931957	rs6940007	A	C	100	PASS	AC=430;AF=0.0858626;AN=5008;NS=2504;DP=16694;EAS_AF=0.0149;AMR_AF=0.072;AFR_AF=0.1846;EUR_AF=0.0885;SAS_AF=0.0327;AA=A|||;VT=SNP
6	25933538	rs199737	A	T	100	PASS	AC=3967;AF=0.792133;AN=5008;NS=2504;DP=17167;EAS_AF=0.8601;AMR_AF=0.7349;AFR_AF=0.947;EUR_AF=0.7018;SAS_AF=0.6462;AA=T|||;VT=SNP
6	25933712	rs9295677	T	C	100	PASS	AC=2112;AF=0.421725;AN=5008;NS=2504;DP=12290;EAS_AF=0.7212;AMR_AF=0.4726;AFR_AF=0.1944;EUR_AF=0.4076;SAS_AF=0.3988;AA=C|||;VT=SNP
6	25933898	rs9379802	T	A	100	PASS	AC=2295;AF=0.458267;AN=5008;NS=2504;DP=13679;EAS_AF=0.7341;AMR_AF=0.4885;AFR_AF=0.3064;EUR_AF=0.4135;SAS_AF=0.4039;AA=A|||;VT=SNP
6	25933932	rs11756659	A	T	100	PASS	AC=429;AF=0.0856629;AN=5008;NS=2504;DP=12361;EAS_AF=0.0496;AMR_AF=0.0951;AFR_AF=0.0227;EUR_AF=0.1153;SAS_AF=0.1708;AA=A|||;VT=SNP
6	25934034	rs626824	G	A	100	PASS	AC=1202;AF=0.240016;AN=5008;NS=2504;DP=11407;EAS_AF=0.1091;AMR_AF=0.1671;AFR_AF=0.4349;EUR_AF=0.1978;SAS_AF=0.2065;AA=G|||;VT=SNP
6	25934099	rs34233736	A	T	100	PASS	AC=271;AF=0.0541134;AN=5008;NS=2504;DP=11962;EAS_AF=0.0149;AMR_AF=0.0605;AFR_AF=0.0756;EUR_AF=0.0815;SAS_AF=0.0327;AA=A|||;VT=SNP
6	25934106	rs62394491	C	T	100	PASS	AC=1102;AF=0.220048;AN=5008;NS=2504;DP=11767;EAS_AF=0.6161;AMR_AF=0.2536;AFR_AF=0.0605;EUR_AF=0.0378;SAS_AF=0.1912;AA=T|||;VT=SNP
6	25934430	rs78058930	C	T	100	PASS	AC=522;AF=0.104233;AN=5008;NS=2504;DP=19161;EAS_AF=0.0675;AMR_AF=0.1153;AFR_AF=0.0499;EUR_AF=0.2157;SAS_AF=0.093;AA=C|||;VT=SNP
6	25934524	rs442601	G	A	100	PASS	AC=3675;AF=0.733826;AN=5008;NS=2504;DP=16924;EAS_AF=0.8601;AMR_AF=0.7104;AFR_AF=0.7587;EUR_AF=0.6879;SAS_AF=0.6339;AA=A|||;VT=SNP
6	25935227	rs17586784	C	A	100	PASS	AC=269;AF=0.0537141;AN=5008;NS=2504;DP=17579;EAS_AF=0.0149;AMR_AF=0.0605;AFR_AF=0.0741;EUR_AF=0.0815;SAS_AF=0.0327;AA=C|||;VT=SNP
6	25935427	rs6915834	A	C	100	PASS	AC=2092;AF=0.417732;AN=5008;NS=2504;DP=16309;EAS_AF=0.7222;AMR_AF=0.4697;AFR_AF=0.18;EUR_AF=0.4066;SAS_AF=0.3998;AA=C|||;VT=SNP
6	25935489	rs13202371	A	G	100	PASS	AC=335;AF=0.066893;AN=5008;NS=2504;DP=15740;EAS_AF=0.0149;AMR_AF=0.0677;AFR_AF=0.1203;EUR_AF=0.0815;SAS_AF=0.0327;AA=A|||;VT=SNP
6	25935591	rs13202592	C	T	100	PASS	AC=159;AF=0.0317492;AN=5008;NS=2504;DP=18043;EAS_AF=0;AMR_AF=0.0389;AFR_AF=0.0492;EUR_AF=0.0666;SAS_AF=0;AA=C|||;VT=SNP
6	25935601	rs2575170	C	T	100	PASS	AC=1155;AF=0.230631;AN=5008;NS=2504;DP=17653;EAS_AF=0.0694;AMR_AF=0.1715;AFR_AF=0.4508;EUR_AF=0.172;SAS_AF=0.2014;AA=C|||;VT=SNP
6	25935765	rs2328903	T	C	100	PASS	AC=2093;AF=0.417931;AN=5008;NS=2504;DP=19483;EAS_AF=0.7222;AMR_AF=0.4712;AFR_AF=0.18;EUR_AF=0.4066;SAS_AF=0.3998;AA=T|||;VT=SNP
6	25936045	rs183258811	T	G	100	PASS	AC=37;AF=0.00738818;AN=5008;NS=2504;DP=17175;EAS_AF=0.004;AMR_AF=0.0072;AFR_AF=0;EUR_AF=0.0089;SAS_AF=0.0194;AA=T|||;VT=SNP
6	25936056	rs6456705	G	A	100	PASS	AC=2092;AF=0.417732;AN=5008;NS=2504;DP=17501;EAS_AF=0.7222;AMR_AF=0.4697;AFR_AF=0.18;EUR_AF=0.4066;SAS_AF=0.3998;AA=A|||;VT=SNP
6	25936402	rs9461224	G	T	100	PASS	AC=2090;AF=0.417332;AN=5008;NS=2504;DP=17203;EAS_AF=0.7212;AMR_AF=0.4697;AFR_AF=0.1793;EUR_AF=0.4066;SAS_AF=0.3998;AA=G|||;VT=SNP
6	25936787	rs199736	C	T	100	PASS	AC=3674;AF=0.733626;AN=5008;NS=2504;DP=17521;EAS_AF=0.8591;AMR_AF=0.7104;AFR_AF=0.7587;EUR_AF=0.6879;SAS_AF=0.6339;AA=T|||;VT=SNP
6	25936944	rs9393676	G	A	100	PASS	AC=2450;AF=0.489217;AN=5008;NS=2504;DP=19660;EAS_AF=0.749;AMR_AF=0.5403;AFR_AF=0.3071;EUR_AF=0.4881;SAS_AF=0.4325;AA=A|||;VT=SNP
6	25937033	rs9295678	G	A	100	PASS	AC=2449;AF=0.489018;AN=5008;NS=2504;DP=20934;EAS_AF=0.749;AMR_AF=0.5389;AFR_AF=0.3071;EUR_AF=0.4881;SAS_AF=0.4325;AA=A|||;VT=SNP
6	25937652	rs34116162	G	A	100	PASS	AC=251;AF=0.0501198;AN=5008;NS=2504;DP=18952;EAS_AF=0.0149;AMR_AF=0.0605;AFR_AF=0.0605;EUR_AF=0.0815;SAS_AF=0.0327;AA=G|||;VT=SNP
6	25937694	rs9467638	G	A	100	PASS	AC=1226;AF=0.244808;AN=5008;NS=2504;DP=18656;EAS_AF=0.619;AMR_AF=0.2723;AFR_AF=0.1225;EUR_AF=0.0497;SAS_AF=0.2055;AA=G|||;VT=SNP
6	25938252	rs1816546	C	T	100	PASS	AC=2090;AF=0.417332;AN=5008;NS=2504;DP=19284;EAS_AF=0.7212;AMR_AF=0.4697;AFR_AF=0.1793;EUR_AF=0.4066;SAS_AF=0.3998;AA=T|||;VT=SNP
6	25938764	rs9379805	T	A	100	PASS	AC=2437;AF=0.486621;AN=5008;NS=2504;DP=13670;EAS_AF=0.744;AMR_AF=0.5375;AFR_AF=0.3011;EUR_AF=0.4891;SAS_AF=0.4335;AA=T|||;VT=SNP
6	25938767	rs115648484	T	A	100	PASS	AC=106;AF=0.0211661;AN=5008;NS=2504;DP=13874;EAS_AF=0;AMR_AF=0.0331;AFR_AF=0.0121;EUR_AF=0.0666;SAS_AF=0;AA=T|||;VT=SNP
6	25939053	rs17586946	C	T	100	PASS	AC=520;AF=0.103834;AN=5008;NS=2504;DP=16482;EAS_AF=0.0665;AMR_AF=0.1153;AFR_AF=0.0492;EUR_AF=0.2157;SAS_AF=0.093;AA=C|||;VT=SNP
6	25939289	rs75365655	C	T	100	PASS	AC=224;AF=0.0447284;AN=5008;NS=2504;DP=17919;EAS_AF=0.006;AMR_AF=0.0807;AFR_AF=0.0008;EUR_AF=0.0616;SAS_AF=0.1012;AA=C|||;VT=SNP
6	25939567	rs1436308	T	G	100	PASS	AC=2101;AF=0.419529;AN=5008;NS=2504;DP=20016;EAS_AF=0.7212;AMR_AF=0.4697;AFR_AF=0.1876;EUR_AF=0.4066;SAS_AF=0.3998;AA=T|||;VT=SNP
6	25939723	rs1436307	C	T	100	PASS	AC=2101;AF=0.419529;AN=5008;NS=2504;DP=19597;EAS_AF=0.7212;AMR_AF=0.4697;AFR_AF=0.1876;EUR_AF=0.4066;SAS_AF=0.3998;AA=T|||;VT=SNP
6	25940393	rs199734	G	C	100	PASS	AC=3968;AF=0.792332;AN=5008;NS=2504;DP=17699;EAS_AF=0.8591;AMR_AF=0.7363;AFR_AF=0.9478;EUR_AF=0.7048;SAS_AF=0.6431;AA=C|||;VT=SNP
6	25940958	rs9379806	G	A	100	PASS	AC=2102;AF=0.419728;AN=5008;NS=2504;DP=15787;EAS_AF=0.7212;AMR_AF=0.4697;AFR_AF=0.1884;EUR_AF=0.4066;SAS_AF=0.3998;AA=A|||;VT=SNP
6	25941310	rs2097273	A	C	100	PASS	AC=2437;AF=0.486621;AN=5008;NS=2504;DP=13695;EAS_AF=0.7361;AMR_AF=0.5375;AFR_AF=0.3086;EUR_AF=0.4881;SAS_AF=0.4325;AA=C|||;VT=SNP
6	25941380	rs190140892	C	T	100	PASS	AC=36;AF=0.0071885;AN=5008;NS=2504;DP=14665;EAS_AF=0.003;AMR_AF=0.0072;AFR_AF=0;EUR_AF=0.0089;SAS_AF=0.0194;AA=C|||;VT=SNP
6	25943197	rs9358896	C	A	100	PASS	AC=2101;AF=0.419529;AN=5008;NS=2504;DP=18727;EAS_AF=0.7212;AMR_AF=0.4697;AFR_AF=0.1884;EUR_AF=0.4056;SAS_AF=0.3998;AA=C|||;VT=SNP
6	25943234	rs13192713	C	A	100	PASS	AC=336;AF=0.0670927;AN=5008;NS=2504;DP=18713;EAS_AF=0.0149;AMR_AF=0.0677;AFR_AF=0.121;EUR_AF=0.0815;SAS_AF=0.0327;AA=C|||;VT=SNP
6	25943646	rs13193424	G	C	100	PASS	AC=335;AF=0.066893;AN=5008;NS=2504;DP=16460;EAS_AF=0.0149;AMR_AF=0.0677;AFR_AF=0.1203;EUR_AF=0.0815;SAS_AF=0.0327;AA=G|||;VT=SNP
6	25943695	rs9295679	T	C	100	PASS	AC=2175;AF=0.434305;AN=5008;NS=2504;DP=15681;EAS_AF=0.7629;AMR_AF=0.4726;AFR_AF=0.1884;EUR_AF=0.4354;SAS_AF=0.3998;AA=C|||;VT=SNP
6	25944103	rs9295680	T	C	100	PASS	AC=2175;AF=0.434305;AN=5008;NS=2504;DP=18145;EAS_AF=0.7629;AMR_AF=0.4726;AFR_AF=0.1884;EUR_AF=0.4354;SAS_AF=0.3998;AA=C|||;VT=SNP
6	25944117	rs9295681	T	G	100	PASS	AC=2175;AF=0.434305;AN=5008;NS=2504;DP=18389;EAS_AF=0.7629;AMR_AF=0.4726;AFR_AF=0.1884;EUR_AF=0.4354;SAS_AF=0.3998;AA=G|||;VT=SNP
6	25944278	rs7746105	A	C	100	PASS	AC=773;AF=0.154353;AN=5008;NS=2504;DP=18782;EAS_AF=0.0685;AMR_AF=0.1527;AFR_AF=0.1793;EUR_AF=0.162;SAS_AF=0.2025;AA=A|||;VT=SNP
6	25944803	rs35778245	G	A	100	PASS	AC=335;AF=0.066893;AN=5008;NS=2504;DP=17605;EAS_AF=0.0149;AMR_AF=0.0677;AFR_AF=0.1203;EUR_AF=0.0815;SAS_AF=0.0327;AA=A|||;VT=SNP
6	25945211	rs2051541	A	G	100	PASS	AC=2509;AF=0.500998;AN=5008;NS=2504;DP=19600;EAS_AF=0.7778;AMR_AF=0.5375;AFR_AF=0.3079;EUR_AF=0.5159;SAS_AF=0.4356;AA=G|||;VT=SNP
6	25945815	rs9393677	G	A	100	PASS	AC=2171;AF=0.433506;AN=5008;NS=2504;DP=22158;EAS_AF=0.7629;AMR_AF=0.4697;AFR_AF=0.1876;EUR_AF=0.4344;SAS_AF=0.3998;AA=A|||;VT=SNP
6	25945819	rs9393678	C	T	100	PASS	AC=2171;AF=0.433506;AN=5008;NS=2504;DP=22107;EAS_AF=0.7629;AMR_AF=0.4697;AFR_AF=0.1876;EUR_AF=0.4344;SAS_AF=0.3998;AA=T|||;VT=SNP
6	25946430	rs1071907	C	T	100	PASS	AC=44;AF=0.00878594;AN=5008;NS=2504;DP=14875;EAS_AF=0.001;AMR_AF=0.0072;AFR_AF=0.0008;EUR_AF=0.0109;SAS_AF=0.0266;AA=C|||;VT=SNP
6	25947197	rs2051540	T	C	100	PASS	AC=3823;AF=0.763379;AN=5008;NS=2504;DP=17054;EAS_AF=0.8591;AMR_AF=0.7248;AFR_AF=0.8555;EUR_AF=0.6938;SAS_AF=0.6391;AA=t|||;VT=SNP
6	25947236	rs9467641	T	C	100	PASS	AC=2173;AF=0.433906;AN=5008;NS=2504;DP=15424;EAS_AF=0.7629;AMR_AF=0.4697;AFR_AF=0.1884;EUR_AF=0.4344;SAS_AF=0.4008;AA=T|||;VT=SNP
6	25947259	rs2051539	G	C	100	PASS	AC=335;AF=0.066893;AN=5008;NS=2504;DP=15886;EAS_AF=0.0149;AMR_AF=0.0677;AFR_AF=0.1203;EUR_AF=0.0815;SAS_AF=0.0327;AA=G|||;VT=SNP
6	25947706	rs2008015	A	T	100	PASS	AC=2102;AF=0.419728;AN=5008;NS=2504;DP=12851;EAS_AF=0.7212;AMR_AF=0.4697;AFR_AF=0.1876;EUR_AF=0.4066;SAS_AF=0.4008;AA=A|||;VT=SNP
6	25948421	rs1436306	A	G	100	PASS	AC=2168;AF=0.432907;AN=5008;NS=2504;DP=19041;EAS_AF=0.7619;AMR_AF=0.4683;AFR_AF=0.1876;EUR_AF=0.4334;SAS_AF=0.3998;AA=A|||;VT=SNP
6	25948458	rs11757088	T	C	100	PASS	AC=531;AF=0.10603;AN=5008;NS=2504;DP=22055;EAS_AF=0.0496;AMR_AF=0.1282;AFR_AF=0.0386;EUR_AF=0.16;SAS_AF=0.184;AA=T|||;VT=SNP
6	25948738	rs1836859	C	T	100	PASS	AC=312;AF=0.0623003;AN=5008;NS=2504;DP=18620;EAS_AF=0.0317;AMR_AF=0.072;AFR_AF=0.0076;EUR_AF=0.1312;SAS_AF=0.09;AA=C|||;VT=SNP
6	25948753	rs112049442	G	A	100	PASS	AC=34;AF=0.00678914;AN=5008;NS=2504;DP=18529;EAS_AF=0.001;AMR_AF=0.0187;AFR_AF=0;EUR_AF=0.0159;SAS_AF=0.0041;AA=G|||;VT=SNP
6	25949171	rs199730	A	G	100	PASS	AC=1155;AF=0.230631;AN=5008;NS=2504;DP=15565;EAS_AF=0.0685;AMR_AF=0.1715;AFR_AF=0.4516;EUR_AF=0.172;SAS_AF=0.2014;AA=A|||;VT=SNP
6	25949464	rs9379807	C	T	100	PASS	AC=2090;AF=0.417332;AN=5008;NS=2504;DP=15912;EAS_AF=0.7212;AMR_AF=0.4697;AFR_AF=0.1793;EUR_AF=0.4066;SAS_AF=0.3998;AA=C|||;VT=SNP
6	25949689	rs185520326	G	A	100	PASS	AC=43;AF=0.00858626;AN=5008;NS=2504;DP=17983;EAS_AF=0.001;AMR_AF=0.0072;AFR_AF=0;EUR_AF=0.0109;SAS_AF=0.0266;AA=G|||;VT=SNP
6	25949915	rs199729	C	T	100	PASS	AC=1155;AF=0.230631;AN=5008;NS=2504;DP=18257;EAS_AF=0.0685;AMR_AF=0.1715;AFR_AF=0.4516;EUR_AF=0.172;SAS_AF=0.2014;AA=C|||;VT=SNP
6	25950144	rs72832583	A	G	100	PASS	AC=315;AF=0.0628994;AN=5008;NS=2504;DP=18668;EAS_AF=0.0317;AMR_AF=0.072;AFR_AF=0.0076;EUR_AF=0.1312;SAS_AF=0.093;AA=A|||;VT=SNP
6	25950382	rs7740793	G	T	100	PASS	AC=1236;AF=0.246805;AN=5008;NS=2504;DP=17685;EAS_AF=0.619;AMR_AF=0.2723;AFR_AF=0.1309;EUR_AF=0.0497;SAS_AF=0.2045;AA=G|||;VT=SNP
6	25950397	rs1541987	C	T	100	PASS	AC=2171;AF=0.433506;AN=5008;NS=2504;DP=17695;EAS_AF=0.7629;AMR_AF=0.4683;AFR_AF=0.1876;EUR_AF=0.4344;SAS_AF=0.4008;AA=T|||;VT=SNP
6	25950800	rs2164487	A	C	100	PASS	AC=2175;AF=0.434305;AN=5008;NS=2504;DP=19256;EAS_AF=0.7629;AMR_AF=0.4697;AFR_AF=0.1891;EUR_AF=0.4344;SAS_AF=0.4018;AA=A|||;VT=SNP
6	25950804	rs1541988	C	A	100	PASS	AC=2509;AF=0.500998;AN=5008;NS=2504;DP=19390;EAS_AF=0.7778;AMR_AF=0.5375;AFR_AF=0.3086;EUR_AF=0.5159;SAS_AF=0.4346;AA=A|||;VT=SNP
6	25950834	rs6929805	T	A	100	PASS	AC=2175;AF=0.434305;AN=5008;NS=2504;DP=20644;EAS_AF=0.7629;AMR_AF=0.4697;AFR_AF=0.1884;EUR_AF=0.4344;SAS_AF=0.4029;AA=T|||;VT=SNP
6	25950914	rs80276297	C	T	100	PASS	AC=48;AF=0.00958466;AN=5008;NS=2504;DP=19587;EAS_AF=0.004;AMR_AF=0.0101;AFR_AF=0;EUR_AF=0.0109;SAS_AF=0.0266;AA=C|||;VT=SNP
6	25951260	rs6907991	C	T	100	PASS	AC=478;AF=0.0954473;AN=5008;NS=2504;DP=21142;EAS_AF=0.0665;AMR_AF=0.1153;AFR_AF=0.0189;EUR_AF=0.2157;SAS_AF=0.091;AA=C|||;VT=SNP
6	25951373	rs199728	A	C	100	PASS	AC=1179;AF=0.235423;AN=5008;NS=2504;DP=15538;EAS_AF=0.0813;AMR_AF=0.1729;AFR_AF=0.4592;EUR_AF=0.172;SAS_AF=0.2014;AA=a|||;VT=SNP
6	25951709	rs9348699	C	T	100	PASS	AC=1237;AF=0.247005;AN=5008;NS=2504;DP=20254;EAS_AF=0.619;AMR_AF=0.2723;AFR_AF=0.1316;EUR_AF=0.0497;SAS_AF=0.2045;AA=C|||;VT=SNP
6	25952106	rs2164485	G	A	100	PASS	AC=2171;AF=0.433506;AN=5008;NS=2504;DP=22229;EAS_AF=0.7629;AMR_AF=0.4697;AFR_AF=0.1876;EUR_AF=0.4344;SAS_AF=0.3998;AA=G|||;VT=SNP
6	25952496	rs9358899	A	G	100	PASS	AC=1237;AF=0.247005;AN=5008;NS=2504;DP=21160;EAS_AF=0.619;AMR_AF=0.2723;AFR_AF=0.1316;EUR_AF=0.0497;SAS_AF=0.2045;AA=A|||;VT=SNP
6	25953360	rs199726	G	A	100	PASS	AC=3686;AF=0.736022;AN=5008;NS=2504;DP=17039;EAS_AF=0.8601;AMR_AF=0.7104;AFR_AF=0.767;EUR_AF=0.6879;SAS_AF=0.6339;AA=A|||;VT=SNP
6	25953633	rs4478388	A	G	100	PASS	AC=2173;AF=0.433906;AN=5008;NS=2504;DP=18619;EAS_AF=0.7639;AMR_AF=0.4697;AFR_AF=0.1884;EUR_AF=0.4344;SAS_AF=0.3998;AA=G|||;VT=SNP
6	25953684	rs199725	A	G	100	PASS	AC=3684;AF=0.735623;AN=5008;NS=2504;DP=19520;EAS_AF=0.8601;AMR_AF=0.7104;AFR_AF=0.7663;EUR_AF=0.6869;SAS_AF=0.6339;AA=G|||;VT=SNP
6	25954027	rs1115920	A	G	100	PASS	AC=2173;AF=0.433906;AN=5008;NS=2504;DP=19363;EAS_AF=0.7639;AMR_AF=0.4697;AFR_AF=0.1884;EUR_AF=0.4344;SAS_AF=0.3998;AA=a|||;VT=SNP
6	25954193	rs412968	C	T	100	PASS	AC=1155;AF=0.230631;AN=5008;NS=2504;DP=20346;EAS_AF=0.0685;AMR_AF=0.1715;AFR_AF=0.4516;EUR_AF=0.172;SAS_AF=0.2014;AA=C|||;VT=SNP
6	25954394	rs72832588	G	A	100	PASS	AC=314;AF=0.0626997;AN=5008;NS=2504;DP=20516;EAS_AF=0.0317;AMR_AF=0.072;AFR_AF=0.0076;EUR_AF=0.1322;SAS_AF=0.091;AA=G|||;VT=SNP
6	25954434	rs2876693	C	G	100	PASS	AC=2103;AF=0.419928;AN=5008;NS=2504;DP=19323;EAS_AF=0.7222;AMR_AF=0.4697;AFR_AF=0.1884;EUR_AF=0.4066;SAS_AF=0.3998;AA=C|||;VT=SNP
6	25955176	rs9467645	G	C	100	PASS	AC=2173;AF=0.433906;AN=5008;NS=2504;DP=19351;EAS_AF=0.7639;AMR_AF=0.4697;AFR_AF=0.1884;EUR_AF=0.4344;SAS_AF=0.3998;AA=C|||;VT=SNP
6	25955197	rs9379811	G	C	100	PASS	AC=3686;AF=0.736022;AN=5008;NS=2504;DP=18519;EAS_AF=0.8601;AMR_AF=0.7104;AFR_AF=0.767;EUR_AF=0.6879;SAS_AF=0.6339;AA=C|||;VT=SNP
6	25955741	rs13191776	C	T	100	PASS	AC=267;AF=0.0533147;AN=5008;NS=2504;DP=14862;EAS_AF=0.0149;AMR_AF=0.0605;AFR_AF=0.0726;EUR_AF=0.0815;SAS_AF=0.0327;AA=C|||;VT=SNP
6	25956172	rs175319	A	G	100	PASS	AC=3962;AF=0.791134;AN=5008;NS=2504;DP=15727;EAS_AF=0.8601;AMR_AF=0.7349;AFR_AF=0.9463;EUR_AF=0.7028;SAS_AF=0.6411;AA=G|||;VT=SNP
6	25956501	rs6906576	C	T	100	PASS	AC=1227;AF=0.245008;AN=5008;NS=2504;DP=16679;EAS_AF=0.62;AMR_AF=0.2723;AFR_AF=0.1233;EUR_AF=0.0497;SAS_AF=0.2045;AA=C|||;VT=SNP
6	25957109	rs185635	G	A	100	PASS	AC=1155;AF=0.230631;AN=5008;NS=2504;DP=16912;EAS_AF=0.0685;AMR_AF=0.1715;AFR_AF=0.4516;EUR_AF=0.172;SAS_AF=0.2014;AA=G|||;VT=SNP
6	25957282	rs35069699	C	T	100	PASS	AC=251;AF=0.0501198;AN=5008;NS=2504;DP=17437;EAS_AF=0.0149;AMR_AF=0.0605;AFR_AF=0.0605;EUR_AF=0.0815;SAS_AF=0.0327;AA=C|||;VT=SNP
6	25957392	rs169219	C	A	100	PASS	AC=3317;AF=0.66234;AN=5008;NS=2504;DP=17724;EAS_AF=0.8323;AMR_AF=0.6412;AFR_AF=0.6316;EUR_AF=0.6064;SAS_AF=0.6012;AA=A|||;VT=SNP
6	25957408	rs9467646	A	G	100	PASS	AC=2092;AF=0.417732;AN=5008;NS=2504;DP=17604;EAS_AF=0.7222;AMR_AF=0.4697;AFR_AF=0.1793;EUR_AF=0.4066;SAS_AF=0.4008;AA=A|||;VT=SNP
6	25957426	rs72832593	T	C	100	PASS	AC=315;AF=0.0628994;AN=5008;NS=2504;DP=17229;EAS_AF=0.0317;AMR_AF=0.072;AFR_AF=0.0076;EUR_AF=0.1312;SAS_AF=0.093;AA=T|||;VT=SNP
6	25957642	rs9467647	A	G	100	PASS	AC=2162;AF=0.431709;AN=5008;NS=2504;DP=17368;EAS_AF=0.7639;AMR_AF=0.4697;AFR_AF=0.18;EUR_AF=0.4344;SAS_AF=0.3998;AA=G|||;VT=SNP
6	25957773	rs10946800	C	T	100	PASS	AC=2161;AF=0.43151;AN=5008;NS=2504;DP=18332;EAS_AF=0.7639;AMR_AF=0.4697;AFR_AF=0.1793;EUR_AF=0.4344;SAS_AF=0.3998;AA=T|||;VT=SNP
6	25957782	rs10946801	G	A	100	PASS	AC=1226;AF=0.244808;AN=5008;NS=2504;DP=18184;EAS_AF=0.62;AMR_AF=0.2723;AFR_AF=0.1225;EUR_AF=0.0497;SAS_AF=0.2045;AA=G|||;VT=SNP
6	25957933	rs9467648	T	A	100	PASS	AC=2162;AF=0.431709;AN=5008;NS=2504;DP=16356;EAS_AF=0.7639;AMR_AF=0.4697;AFR_AF=0.1793;EUR_AF=0.4344;SAS_AF=0.4008;AA=A|||;VT=SNP
6	25958235	rs9467650	A	G	100	PASS	AC=2173;AF=0.433906;AN=5008;NS=2504;DP=13977;EAS_AF=0.7639;AMR_AF=0.4697;AFR_AF=0.1876;EUR_AF=0.4344;SAS_AF=0.4008;AA=a|||;VT=SNP
6	25958257	rs9467651	C	G	100	PASS	AC=2162;AF=0.431709;AN=5008;NS=2504;DP=13361;EAS_AF=0.7639;AMR_AF=0.4697;AFR_AF=0.1793;EUR_AF=0.4344;SAS_AF=0.4008;AA=G|||;VT=SNP
6	25958621	rs12195653	A	G	100	PASS	AC=2092;AF=0.417732;AN=5008;NS=2504;DP=19723;EAS_AF=0.7222;AMR_AF=0.4697;AFR_AF=0.18;EUR_AF=0.4066;SAS_AF=0.3998;AA=A|||;VT=SNP
6	25959127	rs9467652	A	G	100	PASS	AC=2162;AF=0.431709;AN=5008;NS=2504;DP=20632;EAS_AF=0.7639;AMR_AF=0.4697;AFR_AF=0.18;EUR_AF=0.4344;SAS_AF=0.3998;AA=G|||;VT=SNP
6	25959355	rs11758372	G	A	100	PASS	AC=520;AF=0.103834;AN=5008;NS=2504;DP=18174;EAS_AF=0.0496;AMR_AF=0.1282;AFR_AF=0.0303;EUR_AF=0.16;SAS_AF=0.184;AA=G|||;VT=SNP
6	25960509	rs199739	A	C	100	PASS	AC=3970;AF=0.792732;AN=5008;NS=2504;DP=19252;EAS_AF=0.8601;AMR_AF=0.7378;AFR_AF=0.9478;EUR_AF=0.7048;SAS_AF=0.6431;AA=C|||;VT=SNP
6	25960815	rs9461227	C	T	100	PASS	AC=2158;AF=0.430911;AN=5008;NS=2504;DP=20419;EAS_AF=0.7609;AMR_AF=0.4697;AFR_AF=0.1793;EUR_AF=0.4344;SAS_AF=0.3998;AA=T|||;VT=SNP
6	25960981	rs55825418	T	C	100	PASS	AC=43;AF=0.00858626;AN=5008;NS=2504;DP=19620;EAS_AF=0.001;AMR_AF=0.0072;AFR_AF=0;EUR_AF=0.0109;SAS_AF=0.0266;AA=T|||;VT=SNP
6	25961029	rs129129	A	G	100	PASS	AC=3687;AF=0.736222;AN=5008;NS=2504;DP=19652;EAS_AF=0.8601;AMR_AF=0.7104;AFR_AF=0.7678;EUR_AF=0.6879;SAS_AF=0.6339;AA=G|||;VT=SNP
6	25961352	rs67491322	C	T	100	PASS	AC=206;AF=0.0411342;AN=5008;NS=2504;DP=20760;EAS_AF=0.003;AMR_AF=0.0447;AFR_AF=0.0598;EUR_AF=0.0736;SAS_AF=0.0194;AA=C|||;VT=SNP
6	25962304	rs17587226	C	T	100	PASS	AC=206;AF=0.0411342;AN=5008;NS=2504;DP=20687;EAS_AF=0.003;AMR_AF=0.0447;AFR_AF=0.0598;EUR_AF=0.0736;SAS_AF=0.0194;AA=C|||;VT=SNP
6	25962947	rs146107391	T	C	100	PASS	AC=29;AF=0.00579073;AN=5008;NS=2504;DP=18091;EAS_AF=0.002;AMR_AF=0.0101;AFR_AF=0.0008;EUR_AF=0.0109;SAS_AF=0.0082;AA=T|||;VT=SNP
6	25962951	rs72832596	C	A	100	PASS	AC=335;AF=0.066893;AN=5008;NS=2504;DP=17987;EAS_AF=0.0149;AMR_AF=0.0677;AFR_AF=0.1203;EUR_AF=0.0815;SAS_AF=0.0327;AA=C|||;VT=SNP
6	25963456	rs199738	A	G	100	PASS	AC=1156;AF=0.230831;AN=5008;NS=2504;DP=13872;EAS_AF=0.0685;AMR_AF=0.1715;AFR_AF=0.4523;EUR_AF=0.172;SAS_AF=0.2014;AA=A|||;VT=SNP
6	25963943	rs62394537	G	A	100	PASS	AC=509;AF=0.101637;AN=5008;NS=2504;DP=14326;EAS_AF=0.0496;AMR_AF=0.1239;AFR_AF=0.025;EUR_AF=0.16;SAS_AF=0.183;AA=G|||;VT=SNP
6	25963966	rs12210098	C	T	100	PASS	AC=940;AF=0.1877;AN=5008;NS=2504;DP=14596;EAS_AF=0.1022;AMR_AF=0.2089;AFR_AF=0.1127;EUR_AF=0.3489;SAS_AF=0.1963;AA=C|||;VT=SNP
6	25965552	rs1347567	A	G	100	PASS	AC=1237;AF=0.247005;AN=5008;NS=2504;DP=17419;EAS_AF=0.62;AMR_AF=0.2723;AFR_AF=0.1309;EUR_AF=0.0507;SAS_AF=0.2035;AA=A|||;VT=SNP
6	25967068	rs2009610	C	T	100	PASS	AC=479;AF=0.095647;AN=5008;NS=2504;DP=19891;EAS_AF=0.0665;AMR_AF=0.1153;AFR_AF=0.0189;EUR_AF=0.2177;SAS_AF=0.09;AA=C|||;VT=SNP;EX_TARGET
6	25967348	rs62394538	A	G	100	PASS	AC=79;AF=0.0157748;AN=5008;NS=2504;DP=22105;EAS_AF=0;AMR_AF=0.0288;AFR_AF=0.0015;EUR_AF=0.0427;SAS_AF=0.0143;AA=A|||;VT=SNP
6	25969439	rs41266773	G	A	100	PASS	AC=23;AF=0.00459265;AN=5008;NS=2504;DP=17701;EAS_AF=0.003;AMR_AF=0.0058;AFR_AF=0.0045;EUR_AF=0.0099;SAS_AF=0;AA=G|||;VT=SNP
6	25969958	rs1436310	G	C	100	PASS	AC=2286;AF=0.45647;AN=5008;NS=2504;DP=14578;EAS_AF=0.7629;AMR_AF=0.487;AFR_AF=0.2421;EUR_AF=0.4652;SAS_AF=0.3998;AA=C|||;VT=SNP
6	25970109	rs1436309	T	A	100	PASS	AC=2207;AF=0.440695;AN=5008;NS=2504;DP=16201;EAS_AF=0.7619;AMR_AF=0.4741;AFR_AF=0.1921;EUR_AF=0.4612;SAS_AF=0.4008;AA=A|||;VT=SNP
6	25970112	rs36125084	C	T	100	PASS	AC=768;AF=0.153355;AN=5008;NS=2504;DP=16013;EAS_AF=0.0714;AMR_AF=0.1398;AFR_AF=0.205;EUR_AF=0.1252;SAS_AF=0.2065;AA=C|||;VT=SNP
6	25970358	rs181707370	A	C	100	PASS	AC=18;AF=0.00359425;AN=5008;NS=2504;DP=13399;EAS_AF=0;AMR_AF=0.0029;AFR_AF=0.0015;EUR_AF=0.0139;SAS_AF=0;AA=A|||;VT=SNP
6	25971032	rs148715038	T	C	100	PASS	AC=18;AF=0.00359425;AN=5008;NS=2504;DP=17489;EAS_AF=0;AMR_AF=0.0029;AFR_AF=0.0015;EUR_AF=0.0139;SAS_AF=0;AA=T|||;VT=SNP
6	25971174	rs62394540	G	A	100	PASS	AC=419;AF=0.0836661;AN=5008;NS=2504;DP=14877;EAS_AF=0.0506;AMR_AF=0.1081;AFR_AF=0.0151;EUR_AF=0.1183;SAS_AF=0.1575;AA=G|||;VT=SNP
6	25971279	rs78070117	A	T	100	PASS	AC=15;AF=0.00299521;AN=5008;NS=2504;DP=16990;EAS_AF=0;AMR_AF=0.0029;AFR_AF=0;EUR_AF=0.0129;SAS_AF=0;AA=A|||;VT=SNP
6	25974204	rs13196552	A	G	100	PASS	AC=394;AF=0.0786741;AN=5008;NS=2504;DP=20366;EAS_AF=0.0159;AMR_AF=0.072;AFR_AF=0.1513;EUR_AF=0.0934;SAS_AF=0.0348;AA=A|||;VT=SNP
6	25974359	rs75371173	G	A	100	PASS	AC=15;AF=0.00299521;AN=5008;NS=2504;DP=19327;EAS_AF=0;AMR_AF=0.0029;AFR_AF=0;EUR_AF=0.0129;SAS_AF=0;AA=G|||;VT=SNP
6	25974450	rs12192649	G	A	100	PASS	AC=511;AF=0.102037;AN=5008;NS=2504;DP=18870;EAS_AF=0.0694;AMR_AF=0.1153;AFR_AF=0.0507;EUR_AF=0.2097;SAS_AF=0.0849;AA=G|||;VT=SNP
6	25975669	rs35116528	A	G	100	PASS	AC=394;AF=0.0786741;AN=5008;NS=2504;DP=15145;EAS_AF=0.0149;AMR_AF=0.072;AFR_AF=0.152;EUR_AF=0.0934;SAS_AF=0.0348;AA=A|||;VT=SNP
6	25975883	rs115810	G	C	100	PASS	AC=3981;AF=0.794928;AN=5008;NS=2504;DP=14928;EAS_AF=0.8641;AMR_AF=0.7421;AFR_AF=0.9478;EUR_AF=0.7038;SAS_AF=0.6483;AA=C|||;VT=SNP
6	25976099	rs56294283	A	G	100	PASS	AC=393;AF=0.0784744;AN=5008;NS=2504;DP=18304;EAS_AF=0.0149;AMR_AF=0.072;AFR_AF=0.1513;EUR_AF=0.0934;SAS_AF=0.0348;AA=A|||;VT=SNP
6	25976165	rs56195001	C	T	100	PASS	AC=371;AF=0.0740815;AN=5008;NS=2504;DP=17587;EAS_AF=0.0149;AMR_AF=0.0706;AFR_AF=0.1354;EUR_AF=0.0944;SAS_AF=0.0337;AA=T|||;VT=SNP
6	25976519	rs141913739	A	G	100	PASS	AC=19;AF=0.00379393;AN=5008;NS=2504;DP=17985;EAS_AF=0;AMR_AF=0.0029;AFR_AF=0.0015;EUR_AF=0.0149;SAS_AF=0;AA=A|||;VT=SNP
6	25976542	rs1014795	C	T	100	PASS	AC=1130;AF=0.225639;AN=5008;NS=2504;DP=17540;EAS_AF=0.6161;AMR_AF=0.2651;AFR_AF=0.0643;EUR_AF=0.0447;SAS_AF=0.1994;AA=C|||;VT=SNP
6	25976926	rs115913330	C	T	100	PASS	AC=36;AF=0.0071885;AN=5008;NS=2504;DP=19282;EAS_AF=0;AMR_AF=0.0058;AFR_AF=0;EUR_AF=0.0298;SAS_AF=0.002;AA=C|||;VT=SNP
6	25976927	rs6925912	G	A	100	PASS	AC=945;AF=0.188698;AN=5008;NS=2504;DP=19292;EAS_AF=0.0685;AMR_AF=0.1556;AFR_AF=0.329;EUR_AF=0.1322;SAS_AF=0.2045;AA=g|||;VT=SNP
6	25977361	rs6906460	T	A	100	PASS	AC=970;AF=0.19369;AN=5008;NS=2504;DP=18984;EAS_AF=0.0714;AMR_AF=0.1571;AFR_AF=0.3457;EUR_AF=0.1312;SAS_AF=0.2045;AA=T|||;VT=SNP
6	25978402	rs72832602	T	C	100	PASS	AC=342;AF=0.0682907;AN=5008;NS=2504;DP=13648;EAS_AF=0.0308;AMR_AF=0.0807;AFR_AF=0.0083;EUR_AF=0.1501;SAS_AF=0.0951;AA=t|||;VT=SNP
6	25978993	rs12201678	C	T	100	PASS	AC=509;AF=0.101637;AN=5008;NS=2504;DP=16444;EAS_AF=0.0694;AMR_AF=0.1153;AFR_AF=0.0507;EUR_AF=0.2107;SAS_AF=0.0818;AA=C|||;VT=SNP
6	25979031	rs59281021	A	T	100	PASS	AC=744;AF=0.148562;AN=5008;NS=2504;DP=15150;EAS_AF=0.0704;AMR_AF=0.134;AFR_AF=0.1936;EUR_AF=0.1233;SAS_AF=0.2045;AA=A|||;VT=SNP
6	25979122	rs13203673	T	C	100	PASS	AC=265;AF=0.0529153;AN=5008;NS=2504;DP=13625;EAS_AF=0.0149;AMR_AF=0.062;AFR_AF=0.0703;EUR_AF=0.0815;SAS_AF=0.0327;AA=T|||;VT=SNP
6	25979869	rs9379814	C	T	100	PASS	AC=2137;AF=0.426717;AN=5008;NS=2504;DP=11347;EAS_AF=0.7044;AMR_AF=0.4798;AFR_AF=0.1944;EUR_AF=0.4503;SAS_AF=0.3926;AA=T|||;VT=SNP
6	25980116	rs9379815	T	A	100	PASS	AC=2229;AF=0.445088;AN=5008;NS=2504;DP=12612;EAS_AF=0.7649;AMR_AF=0.4841;AFR_AF=0.1974;EUR_AF=0.4652;SAS_AF=0.4018;AA=A|||;VT=SNP
6	25980523	rs36012762	A	C	100	PASS	AC=368;AF=0.0734824;AN=5008;NS=2504;DP=18353;EAS_AF=0.0159;AMR_AF=0.0706;AFR_AF=0.1331;EUR_AF=0.0924;SAS_AF=0.0348;AA=A|||;VT=SNP
6	25983010	rs13212534	G	A	100	PASS	AC=119;AF=0.023762;AN=5008;NS=2504;DP=18531;EAS_AF=0;AMR_AF=0.0346;AFR_AF=0.0227;EUR_AF=0.0646;SAS_AF=0;AA=G|||;VT=SNP
6	25983200	rs140264349	G	A	100	PASS	AC=135;AF=0.0269569;AN=5008;NS=2504;DP=16425;EAS_AF=0.005;AMR_AF=0.0548;AFR_AF=0.0076;EUR_AF=0.0398;SAS_AF=0.0429;AA=G|||;VT=SNP
6	25983373	rs114992356	G	T	100	PASS	AC=28;AF=0.00559105;AN=5008;NS=2504;DP=20566;EAS_AF=0.001;AMR_AF=0.0058;AFR_AF=0;EUR_AF=0.0149;SAS_AF=0.0082;AA=G|||;VT=SNP;EX_TARGET
6	25983777	rs17528178	C	T	100	PASS	AC=161;AF=0.0321486;AN=5008;NS=2504;DP=18020;EAS_AF=0;AMR_AF=0.0403;AFR_AF=0.0514;EUR_AF=0.0646;SAS_AF=0;AA=C|||;VT=SNP;EX_TARGET
6	25984582	rs150237996	C	T	100	PASS	AC=36;AF=0.0071885;AN=5008;NS=2504;DP=17886;EAS_AF=0.003;AMR_AF=0.0072;AFR_AF=0;EUR_AF=0.0089;SAS_AF=0.0194;AA=C|||;VT=SNP
6	25984845	rs189977640	G	A	100	PASS	AC=37;AF=0.00738818;AN=5008;NS=2504;DP=17859;EAS_AF=0.003;AMR_AF=0.0072;AFR_AF=0;EUR_AF=0.0099;SAS_AF=0.0194;AA=G|||;VT=SNP
6	25985396	rs1130000	A	G	100	PASS	AC=2090;AF=0.417332;AN=5008;NS=2504;DP=15208;EAS_AF=0.7212;AMR_AF=0.4769;AFR_AF=0.1505;EUR_AF=0.4374;SAS_AF=0.4018;AA=A|||;VT=SNP
6	25986451	rs17587597	G	A	100	PASS	AC=269;AF=0.0537141;AN=5008;NS=2504;DP=16592;EAS_AF=0.0159;AMR_AF=0.062;AFR_AF=0.0711;EUR_AF=0.0835;SAS_AF=0.0327;AA=G|||;VT=SNP
6	25986633	rs141458854	A	C	100	PASS	AC=23;AF=0.00459265;AN=5008;NS=2504;DP=14883;EAS_AF=0.001;AMR_AF=0.0072;AFR_AF=0;EUR_AF=0.0119;SAS_AF=0.0051;AA=A|||;VT=SNP
6	25986645	rs142169619	G	A	100	PASS	AC=10;AF=0.00199681;AN=5008;NS=2504;DP=16188;EAS_AF=0;AMR_AF=0.0029;AFR_AF=0;EUR_AF=0.008;SAS_AF=0;AA=G|||;VT=SNP
6	25986650	rs113282904	G	A	100	PASS	AC=34;AF=0.00678914;AN=5008;NS=2504;DP=16491;EAS_AF=0.001;AMR_AF=0.0173;AFR_AF=0;EUR_AF=0.0169;SAS_AF=0.0041;AA=G|||;VT=SNP
6	25987436	rs56107510	C	A	100	PASS	AC=848;AF=0.169329;AN=5008;NS=2504;DP=12441;EAS_AF=0.1002;AMR_AF=0.196;AFR_AF=0.059;EUR_AF=0.3598;SAS_AF=0.1748;AA=-|||;VT=SNP
6	25987441	rs183879	G	C	100	PASS	AC=3047;AF=0.608427;AN=5008;NS=2504;DP=12407;EAS_AF=0.4157;AMR_AF=0.5245;AFR_AF=0.9327;EUR_AF=0.5865;SAS_AF=0.4509;AA=-|||;VT=SNP
6	25990367	rs199755	G	A	100	PASS	AC=3887;AF=0.776158;AN=5008;NS=2504;DP=17297;EAS_AF=0.8611;AMR_AF=0.7378;AFR_AF=0.888;EUR_AF=0.6998;SAS_AF=0.6431;AA=A|||;VT=SNP
6	25990474	rs7766267	G	C	100	PASS	AC=336;AF=0.0670927;AN=5008;NS=2504;DP=19661;EAS_AF=0.0308;AMR_AF=0.0807;AFR_AF=0.0083;EUR_AF=0.1491;SAS_AF=0.09;AA=G|||;VT=SNP
6	25990674	rs7766342	C	A	100	PASS	AC=2148;AF=0.428914;AN=5008;NS=2504;DP=13987;EAS_AF=0.7173;AMR_AF=0.4856;AFR_AF=0.1967;EUR_AF=0.4374;SAS_AF=0.3967;AA=C|||;VT=SNP
6	25990818	rs6935470	C	T	100	PASS	AC=973;AF=0.194289;AN=5008;NS=2504;DP=13251;EAS_AF=0.0704;AMR_AF=0.1556;AFR_AF=0.3464;EUR_AF=0.1312;SAS_AF=0.2086;AA=C|||;VT=SNP
6	25990842	rs7752351	T	C	100	PASS	AC=339;AF=0.0676917;AN=5008;NS=2504;DP=10990;EAS_AF=0.0308;AMR_AF=0.0807;AFR_AF=0.0083;EUR_AF=0.1491;SAS_AF=0.093;AA=T|||;VT=SNP
6	25991131	rs142062467	G	T	100	PASS	AC=27;AF=0.00539137;AN=5008;NS=2504;DP=13035;EAS_AF=0.001;AMR_AF=0.0058;AFR_AF=0;EUR_AF=0.0149;SAS_AF=0.0072;AA=G|||;VT=SNP
6	25991235	rs62394542	C	T	100	PASS	AC=746;AF=0.148962;AN=5008;NS=2504;DP=14077;EAS_AF=0.0704;AMR_AF=0.134;AFR_AF=0.1929;EUR_AF=0.1233;SAS_AF=0.2076;AA=T|||;VT=SNP
6	25991475	rs151131965	T	C	100	PASS	AC=36;AF=0.0071885;AN=5008;NS=2504;DP=19139;EAS_AF=0.003;AMR_AF=0.0072;AFR_AF=0;EUR_AF=0.0089;SAS_AF=0.0194;AA=T|||;VT=SNP
6	25991620	rs2051538	G	A	100	PASS	AC=971;AF=0.19389;AN=5008;NS=2504;DP=16361;EAS_AF=0.0704;AMR_AF=0.1556;AFR_AF=0.3457;EUR_AF=0.1312;SAS_AF=0.2076;AA=G|||;VT=SNP
6	25992279	rs9461229	G	T	100	PASS	AC=2149;AF=0.429113;AN=5008;NS=2504;DP=14611;EAS_AF=0.7173;AMR_AF=0.4856;AFR_AF=0.1974;EUR_AF=0.4374;SAS_AF=0.3967;AA=G|||;VT=SNP
6	25992309	rs199754	A	G	100	PASS	AC=3967;AF=0.792133;AN=5008;NS=2504;DP=14235;EAS_AF=0.8611;AMR_AF=0.7392;AFR_AF=0.9463;EUR_AF=0.7008;SAS_AF=0.6442;AA=G|||;VT=SNP
6	25992533	rs114124677	G	A	100	PASS	AC=26;AF=0.00519169;AN=5008;NS=2504;DP=19648;EAS_AF=0.001;AMR_AF=0.0029;AFR_AF=0;EUR_AF=0.0129;SAS_AF=0.0102;AA=G|||;VT=SNP
6	25993114	rs2032450	C	G	100	PASS	AC=2083;AF=0.415935;AN=5008;NS=2504;DP=13582;EAS_AF=0.7192;AMR_AF=0.4784;AFR_AF=0.1505;EUR_AF=0.4374;SAS_AF=0.3957;AA=C|||;VT=SNP
6	25993469	rs13202688	A	G	100	PASS	AC=159;AF=0.0317492;AN=5008;NS=2504;DP=13904;EAS_AF=0;AMR_AF=0.0389;AFR_AF=0.0507;EUR_AF=0.0646;SAS_AF=0;AA=a|||;VT=SNP
6	25993559	rs9467656	G	A	100	PASS	AC=2225;AF=0.444289;AN=5008;NS=2504;DP=15162;EAS_AF=0.7619;AMR_AF=0.4856;AFR_AF=0.1997;EUR_AF=0.4652;SAS_AF=0.3967;AA=A|||;VT=SNP
6	25993968	rs13192365	T	C	100	PASS	AC=368;AF=0.0734824;AN=5008;NS=2504;DP=17713;EAS_AF=0.0149;AMR_AF=0.0706;AFR_AF=0.1339;EUR_AF=0.0924;SAS_AF=0.0348;AA=T|||;VT=SNP
6	25994098	rs2013063	C	T	100	PASS	AC=2083;AF=0.415935;AN=5008;NS=2504;DP=17240;EAS_AF=0.7173;AMR_AF=0.4784;AFR_AF=0.1513;EUR_AF=0.4374;SAS_AF=0.3967;AA=C|||;VT=SNP
6	25995554	rs6928951	C	T	100	PASS	AC=2079;AF=0.415136;AN=5008;NS=2504;DP=17674;EAS_AF=0.7153;AMR_AF=0.4784;AFR_AF=0.1498;EUR_AF=0.4374;SAS_AF=0.3967;AA=C|||;VT=SNP
6	25995701	rs35528636	A	C	100	PASS	AC=367;AF=0.0732827;AN=5008;NS=2504;DP=19828;EAS_AF=0.0149;AMR_AF=0.0706;AFR_AF=0.1331;EUR_AF=0.0924;SAS_AF=0.0348;AA=A|||;VT=SNP
6	25996183	rs186137462	T	A	100	PASS	AC=70;AF=0.0139776;AN=5008;NS=2504;DP=10756;EAS_AF=0.004;AMR_AF=0.0086;AFR_AF=0.0227;EUR_AF=0.0109;SAS_AF=0.0194;AA=T|||;VT=SNP
6	25996673	rs9356995	G	A	100	PASS	AC=3586;AF=0.716054;AN=5008;NS=2504;DP=12846;EAS_AF=0.8581;AMR_AF=0.7133;AFR_AF=0.6876;EUR_AF=0.6879;SAS_AF=0.6391;AA=A|||;VT=SNP
6	25997458	rs12216125	C	T	100	PASS	AC=852;AF=0.170128;AN=5008;NS=2504;DP=18586;EAS_AF=0.1052;AMR_AF=0.1974;AFR_AF=0.059;EUR_AF=0.3588;SAS_AF=0.1738;AA=C|||;VT=SNP
6	25999149	rs116201501	C	T	100	PASS	AC=367;AF=0.0732827;AN=5008;NS=2504;DP=17008;EAS_AF=0.0149;AMR_AF=0.0706;AFR_AF=0.1331;EUR_AF=0.0924;SAS_AF=0.0348;AA=C|||;VT=SNP
6	25999175	rs72834617	G	A	100	PASS	AC=367;AF=0.0732827;AN=5008;NS=2504;DP=19153;EAS_AF=0.0149;AMR_AF=0.0706;AFR_AF=0.1331;EUR_AF=0.0924;SAS_AF=0.0348;AA=g|||;VT=SNP
6	25999689	rs55661658	G	A	100	PASS	AC=974;AF=0.194489;AN=5008;NS=2504;DP=22645;EAS_AF=0.0704;AMR_AF=0.1571;AFR_AF=0.3464;EUR_AF=0.1322;SAS_AF=0.2076;AA=G|||;VT=SNP
6	26000393	rs9348704	A	C	100	PASS	AC=2224;AF=0.444089;AN=5008;NS=2504;DP=16497;EAS_AF=0.7609;AMR_AF=0.4856;AFR_AF=0.2005;EUR_AF=0.4642;SAS_AF=0.3967;AA=C|||;VT=SNP
6	26000885	rs6901039	T	G	100	PASS	AC=3588;AF=0.716454;AN=5008;NS=2504;DP=16558;EAS_AF=0.8581;AMR_AF=0.7133;AFR_AF=0.6876;EUR_AF=0.6889;SAS_AF=0.6401;AA=G|||;VT=SNP
6	26001888	rs199753	G	A	100	PASS	AC=3958;AF=0.790335;AN=5008;NS=2504;DP=17762;EAS_AF=0.8591;AMR_AF=0.7392;AFR_AF=0.9425;EUR_AF=0.6998;SAS_AF=0.6431;AA=A|||;VT=SNP
6	26002293	rs62394544	C	T	100	PASS	AC=66;AF=0.0131789;AN=5008;NS=2504;DP=13740;EAS_AF=0;AMR_AF=0.0216;AFR_AF=0.0015;EUR_AF=0.0328;SAS_AF=0.0164;AA=C|||;VT=SNP
6	26002371	rs7773526	C	T	100	PASS	AC=975;AF=0.194688;AN=5008;NS=2504;DP=13630;EAS_AF=0.0704;AMR_AF=0.1571;AFR_AF=0.348;EUR_AF=0.1322;SAS_AF=0.2065;AA=C|||;VT=SNP
6	26003070	rs71557312	C	G	100	PASS	AC=159;AF=0.0317492;AN=5008;NS=2504;DP=13000;EAS_AF=0;AMR_AF=0.0389;AFR_AF=0.0507;EUR_AF=0.0646;SAS_AF=0;AA=C|||;VT=SNP
6	26003177	rs151280334	A	T	100	PASS	AC=48;AF=0.00958466;AN=5008;NS=2504;DP=13529;EAS_AF=0.001;AMR_AF=0.0072;AFR_AF=0.0038;EUR_AF=0.0229;SAS_AF=0.0143;AA=A|||;VT=SNP
6	26005023	rs72834621	A	T	100	PASS	AC=324;AF=0.0646965;AN=5008;NS=2504;DP=20618;EAS_AF=0.0308;AMR_AF=0.0706;AFR_AF=0.0083;EUR_AF=0.1402;SAS_AF=0.0941;AA=A|||;VT=SNP
6	26007356	rs149826225	C	A	100	PASS	AC=27;AF=0.00539137;AN=5008;NS=2504;DP=18170;EAS_AF=0.002;AMR_AF=0.0086;AFR_AF=0.0008;EUR_AF=0.0109;SAS_AF=0.0072;AA=c|||;VT=SNP
6	26008260	rs9393681	T	C	100	PASS	AC=2209;AF=0.441094;AN=5008;NS=2504;DP=20182;EAS_AF=0.7599;AMR_AF=0.4755;AFR_AF=0.1974;EUR_AF=0.4563;SAS_AF=0.4018;AA=C|||;VT=SNP
6	26008487	rs9356996	C	A	100	PASS	AC=3205;AF=0.639976;AN=5008;NS=2504;DP=18614;EAS_AF=0.8403;AMR_AF=0.634;AFR_AF=0.5522;EUR_AF=0.5895;SAS_AF=0.6084;AA=A|||;VT=SNP
6	26008620	rs13214280	C	T	100	PASS	AC=367;AF=0.0732827;AN=5008;NS=2504;DP=18015;EAS_AF=0.0149;AMR_AF=0.0706;AFR_AF=0.1331;EUR_AF=0.0924;SAS_AF=0.0348;AA=C|||;VT=SNP
6	26008876	rs10484432	G	A	100	PASS	AC=608;AF=0.121406;AN=5008;NS=2504;DP=15404;EAS_AF=0.1647;AMR_AF=0.1167;AFR_AF=0.0492;EUR_AF=0.2107;SAS_AF=0.0859;AA=G|||;VT=SNP
6	26009354	rs11965426	G	C	100	PASS	AC=976;AF=0.194888;AN=5008;NS=2504;DP=16156;EAS_AF=0.0704;AMR_AF=0.1571;AFR_AF=0.348;EUR_AF=0.1332;SAS_AF=0.2065;AA=G|||;VT=SNP
6	26010183	rs138704388	A	G	100	PASS	AC=36;AF=0.0071885;AN=5008;NS=2504;DP=16406;EAS_AF=0.003;AMR_AF=0.0072;AFR_AF=0;EUR_AF=0.0089;SAS_AF=0.0194;AA=A|||;VT=SNP
6	26010459	rs114157910	A	G	100	PASS	AC=53;AF=0.0105831;AN=5008;NS=2504;DP=18525;EAS_AF=0.002;AMR_AF=0.0072;AFR_AF=0.0038;EUR_AF=0.0249;SAS_AF=0.0164;AA=A|||;VT=SNP
6	26012263	rs141597251	C	G	100	PASS	AC=35;AF=0.00698882;AN=5008;NS=2504;DP=17259;EAS_AF=0.005;AMR_AF=0.0101;AFR_AF=0;EUR_AF=0.0219;SAS_AF=0.001;AA=C|||;VT=SNP
6	26012707	rs66536062	A	G	100	PASS	AC=976;AF=0.194888;AN=5008;NS=2504;DP=17432;EAS_AF=0.0704;AMR_AF=0.1571;AFR_AF=0.348;EUR_AF=0.1332;SAS_AF=0.2065;AA=A|||;VT=SNP
6	26012875	rs199752	C	T	100	PASS	AC=3938;AF=0.786342;AN=5008;NS=2504;DP=16958;EAS_AF=0.8571;AMR_AF=0.7248;AFR_AF=0.9418;EUR_AF=0.6899;SAS_AF=0.6462;AA=T|||;VT=SNP
6	26012984	rs9379817	A	T	100	PASS	AC=1082;AF=0.216054;AN=5008;NS=2504;DP=18504;EAS_AF=0.5149;AMR_AF=0.2723;AFR_AF=0.0756;EUR_AF=0.0696;SAS_AF=0.2086;AA=A|||;VT=SNP
6	26013604	rs12199626	G	A	100	PASS	AC=563;AF=0.11242;AN=5008;NS=2504;DP=17738;EAS_AF=0.1637;AMR_AF=0.1138;AFR_AF=0.0182;EUR_AF=0.2097;SAS_AF=0.0859;AA=G|||;VT=SNP
6	26014489	rs11759668	A	G	100	PASS	AC=978;AF=0.195288;AN=5008;NS=2504;DP=18196;EAS_AF=0.0704;AMR_AF=0.1571;AFR_AF=0.3487;EUR_AF=0.1332;SAS_AF=0.2076;AA=A|||;VT=SNP
6	26014811	rs74293932	C	A	100	PASS	AC=604;AF=0.120607;AN=5008;NS=2504;DP=15080;EAS_AF=0.1637;AMR_AF=0.1138;AFR_AF=0.0492;EUR_AF=0.2097;SAS_AF=0.0859;AA=C|||;VT=SNP
6	26014852	rs72834623	G	A	100	PASS	AC=368;AF=0.0734824;AN=5008;NS=2504;DP=15046;EAS_AF=0.0149;AMR_AF=0.0706;AFR_AF=0.1324;EUR_AF=0.0944;SAS_AF=0.0348;AA=G|||;VT=SNP
6	26014987	rs6942072	A	G	100	PASS	AC=3572;AF=0.713259;AN=5008;NS=2504;DP=14054;EAS_AF=0.8571;AMR_AF=0.7032;AFR_AF=0.6861;EUR_AF=0.6809;SAS_AF=0.6421;AA=G|||;VT=SNP
6	26015489	rs13191445	G	A	100	PASS	AC=159;AF=0.0317492;AN=5008;NS=2504;DP=15389;EAS_AF=0;AMR_AF=0.0389;AFR_AF=0.0507;EUR_AF=0.0646;SAS_AF=0;AA=G|||;VT=SNP
6	26015583	rs199751	T	C	100	PASS	AC=3953;AF=0.789337;AN=5008;NS=2504;DP=19202;EAS_AF=0.8611;AMR_AF=0.7248;AFR_AF=0.9463;EUR_AF=0.6918;SAS_AF=0.6493;AA=t|||;VT=SNP
6	26016462	rs199750	C	T	100	PASS	AC=3954;AF=0.789537;AN=5008;NS=2504;DP=17159;EAS_AF=0.8581;AMR_AF=0.7277;AFR_AF=0.9463;EUR_AF=0.6928;SAS_AF=0.6503;AA=T|||;VT=SNP
6	26016727	rs116399700	C	T	100	PASS	AC=102;AF=0.0203674;AN=5008;NS=2504;DP=16147;EAS_AF=0.0149;AMR_AF=0.0231;AFR_AF=0.0144;EUR_AF=0.0199;SAS_AF=0.0327;AA=C|||;VT=SNP
6	26017141	rs72834625	C	G	100	PASS	AC=42;AF=0.00838658;AN=5008;NS=2504;DP=18389;EAS_AF=0.003;AMR_AF=0.0072;AFR_AF=0;EUR_AF=0.0099;SAS_AF=0.0245;AA=c|||;VT=SNP
6	26017171	rs2237231	C	T	100	PASS	AC=1079;AF=0.215455;AN=5008;NS=2504;DP=17570;EAS_AF=0.5139;AMR_AF=0.2709;AFR_AF=0.0749;EUR_AF=0.0696;SAS_AF=0.2086;AA=C|||;VT=SNP
6	26017542	rs16891235	T	C	100	PASS	AC=369;AF=0.0736821;AN=5008;NS=2504;DP=16862;EAS_AF=0.0149;AMR_AF=0.0706;AFR_AF=0.1324;EUR_AF=0.0944;SAS_AF=0.0358;AA=T|||;VT=SNP;EX_TARGET
6	26017598	rs34877685	G	A	100	PASS	AC=97;AF=0.019369;AN=5008;NS=2504;DP=15741;EAS_AF=0.004;AMR_AF=0.0403;AFR_AF=0.003;EUR_AF=0.0298;SAS_AF=0.0317;AA=G|||;VT=SNP;EX_TARGET
6	26017617	rs34541321	G	A	100	PASS	AC=34;AF=0.00678914;AN=5008;NS=2504;DP=15360;EAS_AF=0;AMR_AF=0.0115;AFR_AF=0.0015;EUR_AF=0.0219;SAS_AF=0.002;AA=G|||;VT=SNP;EX_TARGET
6	26017675	rs62000984	A	G	100	PASS	AC=452;AF=0.0902556;AN=5008;NS=2504;DP=15302;EAS_AF=0.0526;AMR_AF=0.1081;AFR_AF=0.0151;EUR_AF=0.1233;SAS_AF=0.184;AA=A|||;VT=SNP;EX_TARGET
6	26019240	rs9461230	G	C	100	PASS	AC=2166;AF=0.432508;AN=5008;NS=2504;DP=18580;EAS_AF=0.7579;AMR_AF=0.4697;AFR_AF=0.1959;EUR_AF=0.4324;SAS_AF=0.3906;AA=C|||;VT=SNP
6	26019411	rs72834627	G	C	100	PASS	AC=320;AF=0.0638978;AN=5008;NS=2504;DP=20464;EAS_AF=0.0308;AMR_AF=0.0706;AFR_AF=0.0083;EUR_AF=0.1372;SAS_AF=0.093;AA=G|||;VT=SNP
6	26019856	rs141382271	G	A	100	PASS	AC=18;AF=0.00359425;AN=5008;NS=2504;DP=18645;EAS_AF=0;AMR_AF=0.0029;AFR_AF=0.0015;EUR_AF=0.0139;SAS_AF=0;AA=G|||;VT=SNP
6	26020431	rs2157050	C	T	100	PASS	AC=2090;AF=0.417332;AN=5008;NS=2504;DP=13901;EAS_AF=0.7133;AMR_AF=0.4669;AFR_AF=0.1959;EUR_AF=0.4036;SAS_AF=0.3906;AA=C|||;VT=SNP
6	26020936	rs2229766	C	T	100	PASS	AC=60;AF=0.0119808;AN=5008;NS=2504;DP=19603;EAS_AF=0;AMR_AF=0.0187;AFR_AF=0.0015;EUR_AF=0.0318;SAS_AF=0.0133;AA=C|||;VT=SNP;EX_TARGET
6	26021327	rs9467662	G	A	100	PASS	AC=2089;AF=0.417133;AN=5008;NS=2504;DP=16595;EAS_AF=0.7123;AMR_AF=0.4669;AFR_AF=0.1959;EUR_AF=0.4036;SAS_AF=0.3906;AA=G|||;VT=SNP
6	26021456	rs9467663	C	G	100	PASS	AC=2020;AF=0.403355;AN=5008;NS=2504;DP=13875;EAS_AF=0.7133;AMR_AF=0.4597;AFR_AF=0.1467;EUR_AF=0.4036;SAS_AF=0.3906;AA=C|||;VT=SNP
6	26021813	rs9467664	A	T	100	PASS	AC=3896;AF=0.777955;AN=5008;NS=2504;DP=13643;EAS_AF=0.8571;AMR_AF=0.7205;AFR_AF=0.9387;EUR_AF=0.67;SAS_AF=0.6309;AA=t|||;VT=SNP
6	26021872	rs41266779	C	T	100	PASS	AC=87;AF=0.0173722;AN=5008;NS=2504;DP=15688;EAS_AF=0;AMR_AF=0.0245;AFR_AF=0.0038;EUR_AF=0.0646;SAS_AF=0;AA=C|||;VT=SNP
6	26022244	rs3734528	A	G	100	PASS	AC=367;AF=0.0732827;AN=5008;NS=2504;DP=18514;EAS_AF=0.0149;AMR_AF=0.0706;AFR_AF=0.1316;EUR_AF=0.0944;SAS_AF=0.0348;AA=A|||;VT=SNP
6	26022392	rs75397441	C	T	100	PASS	AC=149;AF=0.0297524;AN=5008;NS=2504;DP=18993;EAS_AF=0.004;AMR_AF=0.0562;AFR_AF=0.0008;EUR_AF=0.0815;SAS_AF=0.0235;AA=C|||;VT=SNP
6	26022627	rs114786620	C	T	100	PASS	AC=26;AF=0.00519169;AN=5008;NS=2504;DP=17689;EAS_AF=0.001;AMR_AF=0.0072;AFR_AF=0;EUR_AF=0.0149;SAS_AF=0.0051;AA=C|||;VT=SNP
6	26022648	rs34391493	A	C	100	PASS	AC=381;AF=0.0760783;AN=5008;NS=2504;DP=17849;EAS_AF=0.0169;AMR_AF=0.072;AFR_AF=0.1316;EUR_AF=0.1024;SAS_AF=0.0378;AA=N|||;VT=SNP
6	26023032	rs72834629	C	T	100	PASS	AC=895;AF=0.178714;AN=5008;NS=2504;DP=18941;EAS_AF=0.1944;AMR_AF=0.1844;AFR_AF=0.0567;EUR_AF=0.327;SAS_AF=0.1708;AA=C|||;VT=SNP
6	26023206	rs9379818	G	T	100	PASS	AC=2116;AF=0.422524;AN=5008;NS=2504;DP=17356;EAS_AF=0.755;AMR_AF=0.4597;AFR_AF=0.1808;EUR_AF=0.4235;SAS_AF=0.3793;AA=T|||;VT=SNP
6	26023506	rs149046206	C	A	100	PASS	AC=28;AF=0.00559105;AN=5008;NS=2504;DP=19674;EAS_AF=0.002;AMR_AF=0.0101;AFR_AF=0.0008;EUR_AF=0.0109;SAS_AF=0.0072;AA=C|||;VT=SNP
6	26024436	rs9358901	G	T	100	PASS	AC=3449;AF=0.688698;AN=5008;NS=2504;DP=15773;EAS_AF=0.8393;AMR_AF=0.6873;AFR_AF=0.6558;EUR_AF=0.6521;SAS_AF=0.6166;AA=T|||;VT=SNP
6	26025186	rs72834630	C	T	100	PASS	AC=320;AF=0.0638978;AN=5008;NS=2504;DP=20734;EAS_AF=0.0308;AMR_AF=0.0706;AFR_AF=0.0083;EUR_AF=0.1372;SAS_AF=0.093;AA=C|||;VT=SNP
6	26026163	rs35249036	C	G	100	PASS	AC=367;AF=0.0732827;AN=5008;NS=2504;DP=19675;EAS_AF=0.0149;AMR_AF=0.0706;AFR_AF=0.1316;EUR_AF=0.0944;SAS_AF=0.0348;AA=C|||;VT=SNP
6	26026599	rs2032449	G	C	100	PASS	AC=1975;AF=0.394369;AN=5008;NS=2504;DP=19113;EAS_AF=0.7123;AMR_AF=0.4524;AFR_AF=0.1316;EUR_AF=0.3956;SAS_AF=0.3793;AA=G|||;VT=SNP
6	26026979	rs72834633	C	T	100	PASS	AC=43;AF=0.00858626;AN=5008;NS=2504;DP=16507;EAS_AF=0.003;AMR_AF=0.0086;AFR_AF=0;EUR_AF=0.0099;SAS_AF=0.0245;AA=C|||;VT=SNP
6	26027135	rs3752420	G	A	100	PASS	AC=1962;AF=0.391773;AN=5008;NS=2504;DP=16572;EAS_AF=0.7083;AMR_AF=0.4496;AFR_AF=0.1324;EUR_AF=0.3946;SAS_AF=0.3722;AA=G|||;VT=SNP
6	26027141	rs114259939	G	A	100	PASS	AC=45;AF=0.00898562;AN=5008;NS=2504;DP=16279;EAS_AF=0;AMR_AF=0.0115;AFR_AF=0.0008;EUR_AF=0.0258;SAS_AF=0.0102;AA=G|||;VT=SNP
6	26027433	rs3752419	G	A	100	PASS	AC=1975;AF=0.394369;AN=5008;NS=2504;DP=16190;EAS_AF=0.7123;AMR_AF=0.4524;AFR_AF=0.1309;EUR_AF=0.3956;SAS_AF=0.3804;AA=G|||;VT=SNP;EX_TARGET
6	26028819	rs1540276	T	G	100	PASS	AC=3913;AF=0.78135;AN=5008;NS=2504;DP=17684;EAS_AF=0.8591;AMR_AF=0.7219;AFR_AF=0.9448;EUR_AF=0.672;SAS_AF=0.635;AA=G|||;VT=SNP
6	26029049	rs115911719	C	T	100	PASS	AC=26;AF=0.00519169;AN=5008;NS=2504;DP=18352;EAS_AF=0.001;AMR_AF=0.0072;AFR_AF=0;EUR_AF=0.0149;SAS_AF=0.0051;AA=C|||;VT=SNP
6	26030044	rs28360595	A	G	100	PASS	AC=263;AF=0.052516;AN=5008;NS=2504;DP=15812;EAS_AF=0.0149;AMR_AF=0.062;AFR_AF=0.0673;EUR_AF=0.0835;SAS_AF=0.0327;AA=A|||;VT=SNP
6	26030492	rs10484433	C	A	100	PASS	AC=366;AF=0.0730831;AN=5008;NS=2504;DP=17643;EAS_AF=0.0149;AMR_AF=0.0706;AFR_AF=0.1309;EUR_AF=0.0944;SAS_AF=0.0348;AA=C|||;VT=SNP
6	26030710	rs7753253	A	G	100	PASS	AC=2049;AF=0.409145;AN=5008;NS=2504;DP=15813;EAS_AF=0.7113;AMR_AF=0.4611;AFR_AF=0.1793;EUR_AF=0.4016;SAS_AF=0.3793;AA=A|||;VT=SNP
6	26031485	rs66505449	G	C	100	PASS	AC=719;AF=0.14357;AN=5008;NS=2504;DP=10657;EAS_AF=0.0734;AMR_AF=0.1239;AFR_AF=0.1778;EUR_AF=0.1252;SAS_AF=0.2025;AA=G|||;VT=SNP
6	26031613	rs10484434	G	A	100	PASS	AC=460;AF=0.091853;AN=5008;NS=2504;DP=12722;EAS_AF=0.0556;AMR_AF=0.111;AFR_AF=0.0159;EUR_AF=0.1243;SAS_AF=0.1851;AA=G|||;VT=SNP
6	26031719	rs139152964	T	A	100	PASS	AC=36;AF=0.0071885;AN=5008;NS=2504;DP=13575;EAS_AF=0.003;AMR_AF=0.0072;AFR_AF=0;EUR_AF=0.0089;SAS_AF=0.0194;AA=T|||;VT=SNP
6	26031811	rs10484435	T	G	100	PASS	AC=263;AF=0.052516;AN=5008;NS=2504;DP=17946;EAS_AF=0.0149;AMR_AF=0.062;AFR_AF=0.0673;EUR_AF=0.0835;SAS_AF=0.0327;AA=T|||;VT=SNP
6	26031868	rs2213284	G	A	100	PASS	AC=3912;AF=0.78115;AN=5008;NS=2504;DP=19508;EAS_AF=0.8581;AMR_AF=0.7219;AFR_AF=0.9448;EUR_AF=0.67;SAS_AF=0.637;AA=A|||;VT=SNP;EX_TARGET
6	26032428	rs41266783	T	A	100	PASS	AC=461;AF=0.0920527;AN=5008;NS=2504;DP=16411;EAS_AF=0.0556;AMR_AF=0.111;AFR_AF=0.0159;EUR_AF=0.1243;SAS_AF=0.1861;AA=T|||;VT=SNP
6	26032847	rs6456708	G	C	100	PASS	AC=2827;AF=0.564497;AN=5008;NS=2504;DP=17200;EAS_AF=0.7827;AMR_AF=0.5576;AFR_AF=0.5234;EUR_AF=0.5298;SAS_AF=0.4356;AA=C|||;VT=SNP
6	26032873	rs11961143	C	T	100	PASS	AC=749;AF=0.149561;AN=5008;NS=2504;DP=18110;EAS_AF=0.0734;AMR_AF=0.1326;AFR_AF=0.1952;EUR_AF=0.1262;SAS_AF=0.2025;AA=C|||;VT=SNP
6	26033236	rs148098876	C	T	100	PASS	AC=36;AF=0.0071885;AN=5008;NS=2504;DP=18920;EAS_AF=0.003;AMR_AF=0.0072;AFR_AF=0;EUR_AF=0.0089;SAS_AF=0.0194;AA=C|||;VT=SNP
6	26033246	rs112700668	G	A	100	PASS	AC=31;AF=0.0061901;AN=5008;NS=2504;DP=19329;EAS_AF=0;AMR_AF=0.0058;AFR_AF=0;EUR_AF=0.0258;SAS_AF=0.001;AA=A|||;VT=SNP
6	26033506	rs2230655	G	A	100	PASS	AC=3916;AF=0.781949;AN=5008;NS=2504;DP=18656;EAS_AF=0.8601;AMR_AF=0.7219;AFR_AF=0.9448;EUR_AF=0.672;SAS_AF=0.637;AA=A|||;VT=SNP;EX_TARGET
6	26033641	rs2230654	G	A	100	PASS	AC=975;AF=0.194688;AN=5008;NS=2504;DP=14712;EAS_AF=0.0734;AMR_AF=0.1556;AFR_AF=0.3472;EUR_AF=0.1352;SAS_AF=0.2025;AA=G|||;VT=SNP;EX_TARGET
6	26033828	rs3830054	G	A	100	PASS	AC=1080;AF=0.215655;AN=5008;NS=2504;DP=20109;EAS_AF=0.5149;AMR_AF=0.268;AFR_AF=0.0741;EUR_AF=0.0686;SAS_AF=0.2127;AA=G|||;VT=SNP;EX_TARGET
6	26034252	rs62394550	G	C	100	PASS	AC=750;AF=0.14976;AN=5008;NS=2504;DP=13384;EAS_AF=0.0734;AMR_AF=0.1326;AFR_AF=0.1952;EUR_AF=0.1262;SAS_AF=0.2035;AA=G|||;VT=SNP
6	26035208	rs4401650	G	A	100	PASS	AC=3855;AF=0.769768;AN=5008;NS=2504;DP=18437;EAS_AF=0.8562;AMR_AF=0.7133;AFR_AF=0.9251;EUR_AF=0.662;SAS_AF=0.6217;AA=A|||;VT=SNP
6	26035806	rs34791189	G	A	100	PASS	AC=366;AF=0.0730831;AN=5008;NS=2504;DP=17827;EAS_AF=0.0149;AMR_AF=0.0706;AFR_AF=0.1316;EUR_AF=0.0934;SAS_AF=0.0348;AA=G|||;VT=SNP
6	26036092	rs112370520	C	T	100	PASS	AC=321;AF=0.0640974;AN=5008;NS=2504;DP=13119;EAS_AF=0.0308;AMR_AF=0.0706;AFR_AF=0.0091;EUR_AF=0.1372;SAS_AF=0.093;AA=C|||;VT=SNP
6	26036476	rs1540275	T	C	100	PASS	AC=3910;AF=0.780751;AN=5008;NS=2504;DP=20500;EAS_AF=0.8601;AMR_AF=0.7205;AFR_AF=0.9448;EUR_AF=0.67;SAS_AF=0.6339;AA=C|||;VT=SNP
6	26037601	rs13210041	G	A	100	PASS	AC=87;AF=0.0173722;AN=5008;NS=2504;DP=19356;EAS_AF=0;AMR_AF=0.0245;AFR_AF=0.0038;EUR_AF=0.0646;SAS_AF=0;AA=G|||;VT=SNP
6	26038142	rs59306177	C	T	100	PASS	AC=571;AF=0.114018;AN=5008;NS=2504;DP=17069;EAS_AF=0.1637;AMR_AF=0.1138;AFR_AF=0.0484;EUR_AF=0.1889;SAS_AF=0.0746;AA=C|||;VT=SNP
6	26038681	rs35335639	C	G	100	PASS	AC=367;AF=0.0732827;AN=5008;NS=2504;DP=18033;EAS_AF=0.0149;AMR_AF=0.0706;AFR_AF=0.1316;EUR_AF=0.0944;SAS_AF=0.0348;AA=C|||;VT=SNP
6	26039056	rs149245164	T	A	100	PASS	AC=28;AF=0.00559105;AN=5008;NS=2504;DP=18572;EAS_AF=0.002;AMR_AF=0.0101;AFR_AF=0.0008;EUR_AF=0.0109;SAS_AF=0.0072;AA=T|||;VT=SNP
6	26039072	rs72834642	G	C	100	PASS	AC=146;AF=0.0291534;AN=5008;NS=2504;DP=18418;EAS_AF=0.006;AMR_AF=0.0504;AFR_AF=0.0053;EUR_AF=0.0885;SAS_AF=0.0092;AA=G|||;VT=SNP
6	26040071	rs9467667	T	A	100	PASS	AC=1084;AF=0.216454;AN=5008;NS=2504;DP=19225;EAS_AF=0.5149;AMR_AF=0.2695;AFR_AF=0.0734;EUR_AF=0.0656;SAS_AF=0.2198;AA=T|||;VT=SNP
6	26040391	rs191987513	T	C	100	PASS	AC=36;AF=0.0071885;AN=5008;NS=2504;DP=16702;EAS_AF=0.003;AMR_AF=0.0072;AFR_AF=0;EUR_AF=0.0089;SAS_AF=0.0194;AA=T|||;VT=SNP
6	26040595	rs35367169	G	A	100	PASS	AC=358;AF=0.0714856;AN=5008;NS=2504;DP=15056;EAS_AF=0.0149;AMR_AF=0.0677;AFR_AF=0.1263;EUR_AF=0.0944;SAS_AF=0.0348;AA=G|||;VT=SNP
6	26040853	rs11756400	C	A	100	PASS	AC=968;AF=0.193291;AN=5008;NS=2504;DP=14106;EAS_AF=0.0734;AMR_AF=0.1571;AFR_AF=0.3472;EUR_AF=0.1342;SAS_AF=0.1953;AA=C|||;VT=SNP
6	26041808	rs146506332	G	A	100	PASS	AC=27;AF=0.00539137;AN=5008;NS=2504;DP=14741;EAS_AF=0.001;AMR_AF=0.0029;AFR_AF=0.0008;EUR_AF=0.0129;SAS_AF=0.0102;AA=G|||;VT=SNP
6	26041870	rs71557315	G	T	100	PASS	AC=359;AF=0.0716853;AN=5008;NS=2504;DP=16121;EAS_AF=0.0149;AMR_AF=0.0677;AFR_AF=0.1271;EUR_AF=0.0944;SAS_AF=0.0348;AA=G|||;VT=SNP
6	26041986	rs72834643	C	T	100	PASS	AC=325;AF=0.0648962;AN=5008;NS=2504;DP=15969;EAS_AF=0.0308;AMR_AF=0.0706;AFR_AF=0.0098;EUR_AF=0.1402;SAS_AF=0.093;AA=C|||;VT=SNP
6	26042239	rs7753826	T	A	100	PASS	AC=1450;AF=0.289537;AN=5008;NS=2504;DP=15406;EAS_AF=0.5456;AMR_AF=0.3401;AFR_AF=0.1142;EUR_AF=0.2058;SAS_AF=0.3129;AA=T|||;VT=SNP
6	26042710	rs6938083	C	T	100	PASS	AC=2117;AF=0.422724;AN=5008;NS=2504;DP=17877;EAS_AF=0.752;AMR_AF=0.4611;AFR_AF=0.1808;EUR_AF=0.4245;SAS_AF=0.3814;AA=T|||;VT=SNP
6	26042729	rs141226015	G	T	100	PASS	AC=33;AF=0.00658946;AN=5008;NS=2504;DP=16738;EAS_AF=0.001;AMR_AF=0.0072;AFR_AF=0.0008;EUR_AF=0.0149;SAS_AF=0.0112;AA=C|||;VT=SNP
6	26043393	rs72834647	G	T	100	PASS	AC=324;AF=0.0646965;AN=5008;NS=2504;DP=20162;EAS_AF=0.0308;AMR_AF=0.0706;AFR_AF=0.0098;EUR_AF=0.1402;SAS_AF=0.092;AA=G|||;VT=SNP
6	26044064	rs11751732	G	A	100	PASS	AC=968;AF=0.193291;AN=5008;NS=2504;DP=20988;EAS_AF=0.0734;AMR_AF=0.1571;AFR_AF=0.3472;EUR_AF=0.1342;SAS_AF=0.1953;AA=G|||;VT=SNP
6	26044369	rs2032447	A	G	100	PASS	AC=3451;AF=0.689097;AN=5008;NS=2504;DP=16044;EAS_AF=0.8423;AMR_AF=0.6859;AFR_AF=0.6543;EUR_AF=0.6531;SAS_AF=0.6176;AA=G|||;VT=SNP
6	26044373	rs13195692	C	T	100	PASS	AC=358;AF=0.0714856;AN=5008;NS=2504;DP=16072;EAS_AF=0.0149;AMR_AF=0.0677;AFR_AF=0.1263;EUR_AF=0.0944;SAS_AF=0.0348;AA=C|||;VT=SNP
6	26044543	rs72834648	G	A	100	PASS	AC=42;AF=0.00838658;AN=5008;NS=2504;DP=19581;EAS_AF=0.003;AMR_AF=0.0072;AFR_AF=0;EUR_AF=0.0099;SAS_AF=0.0245;AA=G|||;VT=SNP
6	26044729	rs2032446	T	C	100	PASS	AC=2124;AF=0.424121;AN=5008;NS=2504;DP=18752;EAS_AF=0.754;AMR_AF=0.4597;AFR_AF=0.1808;EUR_AF=0.4245;SAS_AF=0.3875;AA=C|||;VT=SNP
6	26044774	rs111706643	G	A	100	PASS	AC=60;AF=0.0119808;AN=5008;NS=2504;DP=16177;EAS_AF=0.001;AMR_AF=0.0115;AFR_AF=0;EUR_AF=0.0427;SAS_AF=0.0082;AA=G|||;VT=SNP
6	26044812	rs2032445	T	A	100	PASS	AC=1983;AF=0.395966;AN=5008;NS=2504;DP=17254;EAS_AF=0.7093;AMR_AF=0.4553;AFR_AF=0.1316;EUR_AF=0.3966;SAS_AF=0.3875;AA=T|||;VT=SNP
6	26044864	rs35506517	T	C	100	PASS	AC=150;AF=0.0299521;AN=5008;NS=2504;DP=16983;EAS_AF=0;AMR_AF=0.036;AFR_AF=0.0454;EUR_AF=0.0646;SAS_AF=0;AA=T|||;VT=SNP
6	26045737	rs3752418	C	G	100	PASS	AC=1086;AF=0.216853;AN=5008;NS=2504;DP=16517;EAS_AF=0.5149;AMR_AF=0.2695;AFR_AF=0.0734;EUR_AF=0.0676;SAS_AF=0.2198;AA=c|||;VT=SNP;EX_TARGET
6	26045905	rs3752417	G	C	100	PASS	AC=334;AF=0.0666933;AN=5008;NS=2504;DP=19784;EAS_AF=0.0149;AMR_AF=0.0634;AFR_AF=0.1203;EUR_AF=0.0835;SAS_AF=0.0327;AA=G|||;VT=SNP;EX_TARGET
6	26045929	rs3752416	T	C	100	PASS	AC=3532;AF=0.705272;AN=5008;NS=2504;DP=19436;EAS_AF=0.8423;AMR_AF=0.6902;AFR_AF=0.7133;EUR_AF=0.6531;SAS_AF=0.6176;AA=C|||;VT=SNP;EX_TARGET
6	26046158	rs11755492	T	C	100	PASS	AC=507;AF=0.101238;AN=5008;NS=2504;DP=19354;EAS_AF=0.0734;AMR_AF=0.1153;AFR_AF=0.0287;EUR_AF=0.1233;SAS_AF=0.1953;AA=T|||;VT=SNP
6	26046335	rs145726384	C	T	100	PASS	AC=9;AF=0.00179712;AN=5008;NS=2504;DP=17705;EAS_AF=0.001;AMR_AF=0.0014;AFR_AF=0.0008;EUR_AF=0.006;SAS_AF=0;AA=C|||;VT=SNP
6	26046404	rs150687963	A	G	100	PASS	AC=23;AF=0.00459265;AN=5008;NS=2504;DP=17264;EAS_AF=0.003;AMR_AF=0.0058;AFR_AF=0.0045;EUR_AF=0.0099;SAS_AF=0;AA=A|||;VT=SNP
6	26046565	rs7756117	G	A	100	PASS	AC=3556;AF=0.710064;AN=5008;NS=2504;DP=15126;EAS_AF=0.8552;AMR_AF=0.6916;AFR_AF=0.7194;EUR_AF=0.6531;SAS_AF=0.6196;AA=A|||;VT=SNP
6	26046802	rs2032443	A	G	100	PASS	AC=1983;AF=0.395966;AN=5008;NS=2504;DP=14488;EAS_AF=0.7093;AMR_AF=0.4553;AFR_AF=0.1316;EUR_AF=0.3966;SAS_AF=0.3875;AA=A|||;VT=SNP
6	26048559	rs67296946	T	G	100	PASS	AC=438;AF=0.0874601;AN=5008;NS=2504;DP=17111;EAS_AF=0.0149;AMR_AF=0.072;AFR_AF=0.1846;EUR_AF=0.0944;SAS_AF=0.0348;AA=T|||;VT=SNP
6	26048752	rs10807006	C	A	100	PASS	AC=1978;AF=0.394968;AN=5008;NS=2504;DP=18449;EAS_AF=0.7093;AMR_AF=0.4553;AFR_AF=0.1316;EUR_AF=0.3966;SAS_AF=0.3824;AA=C|||;VT=SNP
6	26048931	rs10807007	A	C	100	PASS	AC=2126;AF=0.424521;AN=5008;NS=2504;DP=18573;EAS_AF=0.754;AMR_AF=0.4611;AFR_AF=0.1808;EUR_AF=0.4245;SAS_AF=0.3885;AA=C|||;VT=SNP
6	26049296	rs61289224	C	T	100	PASS	AC=968;AF=0.193291;AN=5008;NS=2504;DP=15772;EAS_AF=0.0734;AMR_AF=0.1571;AFR_AF=0.3472;EUR_AF=0.1342;SAS_AF=0.1953;AA=C|||;VT=SNP
6	26049616	rs7772312	G	C	100	PASS	AC=1983;AF=0.395966;AN=5008;NS=2504;DP=16823;EAS_AF=0.7093;AMR_AF=0.4553;AFR_AF=0.1316;EUR_AF=0.3966;SAS_AF=0.3875;AA=G|||;VT=SNP
6	26049819	rs9379819	A	C	100	PASS	AC=2125;AF=0.424321;AN=5008;NS=2504;DP=16446;EAS_AF=0.754;AMR_AF=0.4611;AFR_AF=0.1808;EUR_AF=0.4245;SAS_AF=0.3875;AA=C|||;VT=SNP
6	26049924	rs9379820	T	C	100	PASS	AC=1984;AF=0.396166;AN=5008;NS=2504;DP=15648;EAS_AF=0.7093;AMR_AF=0.4553;AFR_AF=0.1316;EUR_AF=0.3966;SAS_AF=0.3885;AA=T|||;VT=SNP
6	26050296	rs6922603	T	C	100	PASS	AC=3850;AF=0.76877;AN=5008;NS=2504;DP=17299;EAS_AF=0.8433;AMR_AF=0.7089;AFR_AF=0.9334;EUR_AF=0.661;SAS_AF=0.6227;AA=C|||;VT=SNP
6	26050845	rs9689245	C	T	100	PASS	AC=908;AF=0.18131;AN=5008;NS=2504;DP=15983;EAS_AF=0.0724;AMR_AF=0.1167;AFR_AF=0.3449;EUR_AF=0.1064;SAS_AF=0.1953;AA=C|||;VT=SNP
6	26052291	rs6922788	C	T	100	PASS	AC=3852;AF=0.769169;AN=5008;NS=2504;DP=17516;EAS_AF=0.8591;AMR_AF=0.6816;AFR_AF=0.9433;EUR_AF=0.6431;SAS_AF=0.6329;AA=T|||;VT=SNP
6	26053264	rs6928717	A	G	100	PASS	AC=2124;AF=0.424121;AN=5008;NS=2504;DP=14845;EAS_AF=0.753;AMR_AF=0.4611;AFR_AF=0.1808;EUR_AF=0.4245;SAS_AF=0.3875;AA=G|||;VT=SNP
6	26054171	rs60512607	T	A	100	PASS	AC=440;AF=0.0878594;AN=5008;NS=2504;DP=12037;EAS_AF=0.0149;AMR_AF=0.072;AFR_AF=0.1868;EUR_AF=0.0944;SAS_AF=0.0337;AA=T|||;VT=SNP
6	26054268	rs9379821	A	C	100	PASS	AC=1972;AF=0.39377;AN=5008;NS=2504;DP=17456;EAS_AF=0.7073;AMR_AF=0.4524;AFR_AF=0.1324;EUR_AF=0.3956;SAS_AF=0.3804;AA=A|||;VT=SNP
6	26055368	rs13220395	G	A	100	PASS	AC=264;AF=0.0527157;AN=5008;NS=2504;DP=18003;EAS_AF=0.0149;AMR_AF=0.062;AFR_AF=0.0681;EUR_AF=0.0835;SAS_AF=0.0327;AA=G|||;VT=SNP
6	26056072	rs8384	G	C	100	PASS	AC=582;AF=0.116214;AN=5008;NS=2504;DP=16450;EAS_AF=0.1627;AMR_AF=0.121;AFR_AF=0.0484;EUR_AF=0.1958;SAS_AF=0.0746;AA=G|||;VT=SNP;EX_TARGET
6	26056549	rs10425	A	G	100	PASS	AC=3810;AF=0.760783;AN=5008;NS=2504;DP=14394;EAS_AF=0.8552;AMR_AF=0.6744;AFR_AF=0.9281;EUR_AF=0.6372;SAS_AF=0.6258;AA=G|||;VT=SNP;EX_TARGET
6	26056604	rs2230653	G	A	100	PASS	AC=876;AF=0.17492;AN=5008;NS=2504;DP=14871;EAS_AF=0.5089;AMR_AF=0.2233;AFR_AF=0.0008;EUR_AF=0.0308;SAS_AF=0.18;AA=G|||;VT=SNP;EX_TARGET
6	26056708	rs12204800	C	T	100	PASS	AC=584;AF=0.116613;AN=5008;NS=2504;DP=15822;EAS_AF=0.1637;AMR_AF=0.121;AFR_AF=0.0484;EUR_AF=0.1958;SAS_AF=0.0757;AA=C|||;VT=SNP
6	26056938	rs41266791	A	G	100	PASS	AC=584;AF=0.116613;AN=5008;NS=2504;DP=14159;EAS_AF=0.1637;AMR_AF=0.121;AFR_AF=0.0484;EUR_AF=0.1968;SAS_AF=0.0746;AA=A|||;VT=SNP
6	26057050	rs9393682	C	T	100	PASS	AC=1062;AF=0.212061;AN=5008;NS=2504;DP=13797;EAS_AF=0.5139;AMR_AF=0.2594;AFR_AF=0.0734;EUR_AF=0.0586;SAS_AF=0.2127;AA=C|||;VT=SNP
6	26057781	rs13201821	A	C	100	PASS	AC=439;AF=0.0876597;AN=5008;NS=2504;DP=16522;EAS_AF=0.0149;AMR_AF=0.072;AFR_AF=0.1853;EUR_AF=0.0944;SAS_AF=0.0348;AA=A|||;VT=SNP
6	26058570	rs9358902	C	G	100	PASS	AC=1972;AF=0.39377;AN=5008;NS=2504;DP=15530;EAS_AF=0.7083;AMR_AF=0.4524;AFR_AF=0.1316;EUR_AF=0.3956;SAS_AF=0.3804;AA=C|||;VT=SNP
6	26059157	rs35378061	C	A	100	PASS	AC=334;AF=0.0666933;AN=5008;NS=2504;DP=17289;EAS_AF=0.0149;AMR_AF=0.0634;AFR_AF=0.1203;EUR_AF=0.0835;SAS_AF=0.0327;AA=C|||;VT=SNP
6	26060490	rs11752015	T	C	100	PASS	AC=213;AF=0.0425319;AN=5008;NS=2504;DP=17172;EAS_AF=0.0248;AMR_AF=0.0591;AFR_AF=0.0083;EUR_AF=0.0517;SAS_AF=0.0859;AA=T|||;VT=SNP
6	26060730	rs113920069	C	T	100	PASS	AC=977;AF=0.195088;AN=5008;NS=2504;DP=16872;EAS_AF=0.0734;AMR_AF=0.1599;AFR_AF=0.3472;EUR_AF=0.1342;SAS_AF=0.2025;AA=C|||;VT=SNP
6	26060816	rs139821253	G	A	100	PASS	AC=42;AF=0.00838658;AN=5008;NS=2504;DP=14880;EAS_AF=0.003;AMR_AF=0.0072;AFR_AF=0;EUR_AF=0.0099;SAS_AF=0.0245;AA=G|||;VT=SNP
6	26061320	rs116019440	T	A	100	PASS	AC=37;AF=0.00738818;AN=5008;NS=2504;DP=18308;EAS_AF=0.001;AMR_AF=0.0101;AFR_AF=0;EUR_AF=0.0179;SAS_AF=0.0112;AA=T|||;VT=SNP
6	26061769	rs807214	G	C	100	PASS	AC=3854;AF=0.769569;AN=5008;NS=2504;DP=16535;EAS_AF=0.8591;AMR_AF=0.6816;AFR_AF=0.9433;EUR_AF=0.6441;SAS_AF=0.6339;AA=C|||;VT=SNP
6	26061949	rs9358903	A	C	100	PASS	AC=2114;AF=0.422125;AN=5008;NS=2504;DP=14194;EAS_AF=0.753;AMR_AF=0.4582;AFR_AF=0.1808;EUR_AF=0.4235;SAS_AF=0.3804;AA=C|||;VT=SNP
6	26062631	rs16891261	A	G	100	PASS	AC=334;AF=0.0666933;AN=5008;NS=2504;DP=15271;EAS_AF=0.0149;AMR_AF=0.0634;AFR_AF=0.1203;EUR_AF=0.0835;SAS_AF=0.0327;AA=A|||;VT=SNP
6	26063427	rs114680717	T	C	100	PASS	AC=61;AF=0.0121805;AN=5008;NS=2504;DP=20172;EAS_AF=0.001;AMR_AF=0.0115;AFR_AF=0.0008;EUR_AF=0.0427;SAS_AF=0.0082;AA=T|||;VT=SNP
6	26064379	rs7757646	G	T	100	PASS	AC=919;AF=0.183506;AN=5008;NS=2504;DP=15544;EAS_AF=0.0734;AMR_AF=0.1196;AFR_AF=0.3449;EUR_AF=0.1074;SAS_AF=0.2025;AA=G|||;VT=SNP
6	26065481	rs9348706	G	C	100	PASS	AC=2049;AF=0.409145;AN=5008;NS=2504;DP=19872;EAS_AF=0.7123;AMR_AF=0.4597;AFR_AF=0.1808;EUR_AF=0.3986;SAS_AF=0.3804;AA=G|||;VT=SNP
6	26065621	rs807212	A	G	100	PASS	AC=3915;AF=0.781749;AN=5008;NS=2504;DP=19634;EAS_AF=0.8591;AMR_AF=0.7219;AFR_AF=0.9448;EUR_AF=0.673;SAS_AF=0.636;AA=G|||;VT=SNP
6	26066198	rs9393683	A	G	100	PASS	AC=2114;AF=0.422125;AN=5008;NS=2504;DP=18167;EAS_AF=0.753;AMR_AF=0.4582;AFR_AF=0.1808;EUR_AF=0.4235;SAS_AF=0.3804;AA=G|||;VT=SNP
6	26066760	rs185561641	C	T	100	PASS	AC=43;AF=0.00858626;AN=5008;NS=2504;DP=14990;EAS_AF=0.003;AMR_AF=0.0072;AFR_AF=0;EUR_AF=0.0109;SAS_AF=0.0245;AA=C|||;VT=SNP
6	26067360	rs35050608	A	G	100	PASS	AC=148;AF=0.0295527;AN=5008;NS=2504;DP=8831;EAS_AF=0;AMR_AF=0.036;AFR_AF=0.0439;EUR_AF=0.0646;SAS_AF=0;AA=a|||;VT=SNP
6	26067782	rs1935235	C	G	100	PASS	AC=3849;AF=0.76857;AN=5008;NS=2504;DP=15515;EAS_AF=0.8591;AMR_AF=0.719;AFR_AF=0.8956;EUR_AF=0.674;SAS_AF=0.636;AA=G|||;VT=SNP
6	26067785	rs1935234	C	T	100	PASS	AC=1803;AF=0.360024;AN=5008;NS=2504;DP=15473;EAS_AF=0.1062;AMR_AF=0.2666;AFR_AF=0.7632;EUR_AF=0.2505;SAS_AF=0.2556;AA=C|||;VT=SNP
6	26068566	rs9358904	G	A	100	PASS	AC=1980;AF=0.395367;AN=5008;NS=2504;DP=20655;EAS_AF=0.7123;AMR_AF=0.4524;AFR_AF=0.1324;EUR_AF=0.3986;SAS_AF=0.3804;AA=G|||;VT=SNP
6	26069495	rs9295683	C	T	100	PASS	AC=3473;AF=0.69349;AN=5008;NS=2504;DP=18595;EAS_AF=0.8413;AMR_AF=0.6499;AFR_AF=0.711;EUR_AF=0.6262;SAS_AF=0.6176;AA=T|||;VT=SNP
6	26069669	rs9295684	T	C	100	PASS	AC=2115;AF=0.422324;AN=5008;NS=2504;DP=17461;EAS_AF=0.753;AMR_AF=0.4582;AFR_AF=0.1815;EUR_AF=0.4235;SAS_AF=0.3804;AA=C|||;VT=SNP
6	26070079	rs2050947	C	G	100	PASS	AC=1070;AF=0.213658;AN=5008;NS=2504;DP=16708;EAS_AF=0.5179;AMR_AF=0.2594;AFR_AF=0.0734;EUR_AF=0.0626;SAS_AF=0.2127;AA=C|||;VT=SNP
6	26070672	rs9379822	T	G	100	PASS	AC=3473;AF=0.69349;AN=5008;NS=2504;DP=17167;EAS_AF=0.8413;AMR_AF=0.6499;AFR_AF=0.711;EUR_AF=0.6262;SAS_AF=0.6176;AA=G|||;VT=SNP
6	26070703	rs2794724	G	A	100	PASS	AC=4605;AF=0.919529;AN=5008;NS=2504;DP=18127;EAS_AF=0.9802;AMR_AF=0.9121;AFR_AF=0.9924;EUR_AF=0.7952;SAS_AF=0.8916;AA=A|||;VT=SNP
6	26071093	rs2051544	C	T	100	PASS	AC=1980;AF=0.395367;AN=5008;NS=2504;DP=20228;EAS_AF=0.7123;AMR_AF=0.4524;AFR_AF=0.1324;EUR_AF=0.3986;SAS_AF=0.3804;AA=C|||;VT=SNP
6	26071106	rs142513102	A	G	100	PASS	AC=58;AF=0.0115815;AN=5008;NS=2504;DP=20363;EAS_AF=0;AMR_AF=0.0403;AFR_AF=0.0015;EUR_AF=0.0278;SAS_AF=0;AA=A|||;VT=SNP
6	26071725	rs9295685	G	C	100	PASS	AC=2050;AF=0.409345;AN=5008;NS=2504;DP=18859;EAS_AF=0.7123;AMR_AF=0.4582;AFR_AF=0.1815;EUR_AF=0.3996;SAS_AF=0.3804;AA=G|||;VT=SNP
6	26072089	rs62394555	G	A	100	PASS	AC=919;AF=0.183506;AN=5008;NS=2504;DP=19320;EAS_AF=0.0734;AMR_AF=0.1196;AFR_AF=0.3442;EUR_AF=0.1083;SAS_AF=0.2025;AA=G|||;VT=SNP
6	26072095	rs9968910	A	C	100	PASS	AC=910;AF=0.181709;AN=5008;NS=2504;DP=19358;EAS_AF=0.1944;AMR_AF=0.1931;AFR_AF=0.059;EUR_AF=0.336;SAS_AF=0.1677;AA=A|||;VT=SNP
6	26072396	rs9366634	C	G	100	PASS	AC=2049;AF=0.409145;AN=5008;NS=2504;DP=21627;EAS_AF=0.7113;AMR_AF=0.4582;AFR_AF=0.1815;EUR_AF=0.3986;SAS_AF=0.3814;AA=G|||;VT=SNP
6	26072445	rs16891264	T	C	100	PASS	AC=334;AF=0.0666933;AN=5008;NS=2504;DP=21873;EAS_AF=0.0149;AMR_AF=0.0634;AFR_AF=0.1203;EUR_AF=0.0835;SAS_AF=0.0327;AA=C|||;VT=SNP
6	26072804	rs6942196	A	G	100	PASS	AC=2049;AF=0.409145;AN=5008;NS=2504;DP=21987;EAS_AF=0.7123;AMR_AF=0.4582;AFR_AF=0.1815;EUR_AF=0.3986;SAS_AF=0.3804;AA=A|||;VT=SNP
6	26072896	rs62394556	G	A	100	PASS	AC=905;AF=0.180711;AN=5008;NS=2504;DP=19175;EAS_AF=0.0734;AMR_AF=0.1167;AFR_AF=0.3359;EUR_AF=0.1074;SAS_AF=0.2025;AA=G|||;VT=SNP
6	26072981	rs71557316	G	A	100	PASS	AC=334;AF=0.0666933;AN=5008;NS=2504;DP=18150;EAS_AF=0.0149;AMR_AF=0.0634;AFR_AF=0.1203;EUR_AF=0.0835;SAS_AF=0.0327;AA=G|||;VT=SNP
6	26072992	rs144861591	C	T	100	PASS	AC=67;AF=0.0133786;AN=5008;NS=2504;DP=18251;EAS_AF=0;AMR_AF=0.0259;AFR_AF=0.0023;EUR_AF=0.0437;SAS_AF=0.002;AA=C|||;VT=SNP
6	26073084	rs183910888	C	T	100	PASS	AC=37;AF=0.00738818;AN=5008;NS=2504;DP=19624;EAS_AF=0.003;AMR_AF=0.0072;AFR_AF=0.0008;EUR_AF=0.0089;SAS_AF=0.0194;AA=C|||;VT=SNP
6	26073295	rs7738854	C	T	100	PASS	AC=2049;AF=0.409145;AN=5008;NS=2504;DP=18311;EAS_AF=0.7123;AMR_AF=0.4582;AFR_AF=0.1815;EUR_AF=0.3986;SAS_AF=0.3804;AA=C|||;VT=SNP
6	26073375	rs34888489	C	A	100	PASS	AC=87;AF=0.0173722;AN=5008;NS=2504;DP=18345;EAS_AF=0;AMR_AF=0.0245;AFR_AF=0.0038;EUR_AF=0.0646;SAS_AF=0;AA=C|||;VT=SNP
6	26073411	rs34027471	T	G	100	PASS	AC=255;AF=0.0509185;AN=5008;NS=2504;DP=17416;EAS_AF=0.0149;AMR_AF=0.0591;AFR_AF=0.0628;EUR_AF=0.0835;SAS_AF=0.0327;AA=T|||;VT=SNP
6	26074884	rs7749414	G	T	100	PASS	AC=333;AF=0.0664936;AN=5008;NS=2504;DP=17124;EAS_AF=0.0149;AMR_AF=0.0634;AFR_AF=0.1203;EUR_AF=0.0835;SAS_AF=0.0317;AA=G|||;VT=SNP
6	26075035	rs807205	C	G	100	PASS	AC=3851;AF=0.76897;AN=5008;NS=2504;DP=15533;EAS_AF=0.8591;AMR_AF=0.6816;AFR_AF=0.9433;EUR_AF=0.6461;SAS_AF=0.6288;AA=G|||;VT=SNP
6	26075051	rs1539183	G	C	100	PASS	AC=2041;AF=0.407548;AN=5008;NS=2504;DP=15084;EAS_AF=0.7113;AMR_AF=0.4582;AFR_AF=0.1815;EUR_AF=0.3986;SAS_AF=0.3732;AA=G|||;VT=SNP
6	26075393	rs62396160	T	C	100	PASS	AC=922;AF=0.184105;AN=5008;NS=2504;DP=16885;EAS_AF=0.0744;AMR_AF=0.1196;AFR_AF=0.3442;EUR_AF=0.1093;SAS_AF=0.2035;AA=T|||;VT=SNP
6	26075487	rs114465851	G	A	100	PASS	AC=35;AF=0.00698882;AN=5008;NS=2504;DP=17582;EAS_AF=0;AMR_AF=0.0115;AFR_AF=0.0015;EUR_AF=0.0229;SAS_AF=0.002;AA=G|||;VT=SNP
6	26076642	rs1090947	T	C	100	PASS	AC=3816;AF=0.761981;AN=5008;NS=2504;DP=16745;EAS_AF=0.8462;AMR_AF=0.6801;AFR_AF=0.9312;EUR_AF=0.6441;SAS_AF=0.6258;AA=C|||;VT=SNP
6	26077482	rs190399027	G	A	100	PASS	AC=31;AF=0.0061901;AN=5008;NS=2504;DP=17096;EAS_AF=0;AMR_AF=0.0058;AFR_AF=0.0015;EUR_AF=0.0119;SAS_AF=0.0133;AA=G|||;VT=SNP
6	26077839	rs9358905	T	A	100	PASS	AC=2106;AF=0.420527;AN=5008;NS=2504;DP=16653;EAS_AF=0.753;AMR_AF=0.4582;AFR_AF=0.1808;EUR_AF=0.4225;SAS_AF=0.3732;AA=A|||;VT=SNP
6	26077874	rs34956419	C	T	100	PASS	AC=957;AF=0.191094;AN=5008;NS=2504;DP=17137;EAS_AF=0.0744;AMR_AF=0.1254;AFR_AF=0.3487;EUR_AF=0.1213;SAS_AF=0.2168;AA=C|||;VT=SNP
6	26077891	rs10946805	C	T	100	PASS	AC=587;AF=0.117212;AN=5008;NS=2504;DP=17691;EAS_AF=0.1637;AMR_AF=0.1239;AFR_AF=0.0492;EUR_AF=0.1958;SAS_AF=0.0757;AA=C|||;VT=SNP
6	26077947	rs9379823	A	G	100	PASS	AC=1972;AF=0.39377;AN=5008;NS=2504;DP=18770;EAS_AF=0.7123;AMR_AF=0.4524;AFR_AF=0.1324;EUR_AF=0.3976;SAS_AF=0.3732;AA=A|||;VT=SNP
6	26078232	rs9366636	T	G	100	PASS	AC=2040;AF=0.407348;AN=5008;NS=2504;DP=19255;EAS_AF=0.7123;AMR_AF=0.4582;AFR_AF=0.1808;EUR_AF=0.3976;SAS_AF=0.3732;AA=T|||;VT=SNP
6	26078477	rs142889364	G	A	100	PASS	AC=80;AF=0.0159744;AN=5008;NS=2504;DP=19954;EAS_AF=0.0198;AMR_AF=0.0043;AFR_AF=0.0008;EUR_AF=0.0129;SAS_AF=0.044;AA=G|||;VT=SNP
6	26078526	rs117225308	C	T	100	PASS	AC=156;AF=0.0311502;AN=5008;NS=2504;DP=19499;EAS_AF=0.0248;AMR_AF=0.0187;AFR_AF=0.0068;EUR_AF=0.0249;SAS_AF=0.0859;AA=C|||;VT=SNP
6	26078544	rs9356998	A	G	100	PASS	AC=2040;AF=0.407348;AN=5008;NS=2504;DP=19299;EAS_AF=0.7123;AMR_AF=0.4582;AFR_AF=0.1808;EUR_AF=0.3976;SAS_AF=0.3732;AA=A|||;VT=SNP
6	26079151	rs11755001	G	A	100	PASS	AC=60;AF=0.0119808;AN=5008;NS=2504;DP=21697;EAS_AF=0;AMR_AF=0.0418;AFR_AF=0.0015;EUR_AF=0.0288;SAS_AF=0;AA=G|||;VT=SNP
6	26079185	rs13216785	C	T	100	PASS	AC=444;AF=0.0886581;AN=5008;NS=2504;DP=21267;EAS_AF=0.0149;AMR_AF=0.072;AFR_AF=0.1853;EUR_AF=0.0964;SAS_AF=0.0378;AA=C|||;VT=SNP
6	26079249	rs12201339	G	T	100	PASS	AC=75;AF=0.014976;AN=5008;NS=2504;DP=19107;EAS_AF=0.006;AMR_AF=0.013;AFR_AF=0.0023;EUR_AF=0.0388;SAS_AF=0.0184;AA=G|||;VT=SNP
6	26079416	rs56073264	G	A	100	PASS	AC=726;AF=0.144968;AN=5008;NS=2504;DP=19244;EAS_AF=0.0744;AMR_AF=0.098;AFR_AF=0.2133;EUR_AF=0.1014;SAS_AF=0.2035;AA=G|||;VT=SNP
6	26079638	rs10946807	T	C	100	PASS	AC=903;AF=0.180312;AN=5008;NS=2504;DP=19321;EAS_AF=0.1964;AMR_AF=0.1931;AFR_AF=0.059;EUR_AF=0.334;SAS_AF=0.1605;AA=T|||;VT=SNP
6	26079828	rs56043985	T	G	100	PASS	AC=43;AF=0.00858626;AN=5008;NS=2504;DP=20325;EAS_AF=0.003;AMR_AF=0.0072;AFR_AF=0;EUR_AF=0.0109;SAS_AF=0.0245;AA=T|||;VT=SNP
6	26080021	rs144040165	G	T	100	PASS	AC=26;AF=0.00519169;AN=5008;NS=2504;DP=19322;EAS_AF=0.001;AMR_AF=0.0072;AFR_AF=0;EUR_AF=0.0149;SAS_AF=0.0051;AA=G|||;VT=SNP
6	26080304	rs62396164	G	C	100	PASS	AC=695;AF=0.138778;AN=5008;NS=2504;DP=19489;EAS_AF=0.0744;AMR_AF=0.0951;AFR_AF=0.1921;EUR_AF=0.1004;SAS_AF=0.2035;AA=G|||;VT=SNP
6	26080750	rs2876694	C	T	100	PASS	AC=2039;AF=0.407149;AN=5008;NS=2504;DP=14227;EAS_AF=0.7113;AMR_AF=0.4582;AFR_AF=0.1808;EUR_AF=0.3976;SAS_AF=0.3732;AA=T|||;VT=SNP
6	26081582	rs2328905	C	T	100	PASS	AC=2039;AF=0.407149;AN=5008;NS=2504;DP=17494;EAS_AF=0.7113;AMR_AF=0.4582;AFR_AF=0.1808;EUR_AF=0.3976;SAS_AF=0.3732;AA=C|||;VT=SNP
6	26081720	rs113835738	T	C	100	PASS	AC=695;AF=0.138778;AN=5008;NS=2504;DP=18344;EAS_AF=0.0744;AMR_AF=0.0951;AFR_AF=0.1921;EUR_AF=0.1004;SAS_AF=0.2035;AA=T|||;VT=SNP
6	26081724	rs4291093	G	A	100	PASS	AC=3579;AF=0.714657;AN=5008;NS=2504;DP=18203;EAS_AF=0.8413;AMR_AF=0.6599;AFR_AF=0.7859;EUR_AF=0.6302;SAS_AF=0.6135;AA=A|||;VT=SNP
6	26081983	rs9295686	G	C	100	PASS	AC=2040;AF=0.407348;AN=5008;NS=2504;DP=19271;EAS_AF=0.7113;AMR_AF=0.4582;AFR_AF=0.1808;EUR_AF=0.3976;SAS_AF=0.3742;AA=G|||;VT=SNP
6	26082220	rs111663960	A	G	100	PASS	AC=316;AF=0.063099;AN=5008;NS=2504;DP=17731;EAS_AF=0.0308;AMR_AF=0.0692;AFR_AF=0.0098;EUR_AF=0.1392;SAS_AF=0.0859;AA=A|||;VT=SNP
6	26082710	rs9295687	T	C	100	PASS	AC=2040;AF=0.407348;AN=5008;NS=2504;DP=21651;EAS_AF=0.7123;AMR_AF=0.4582;AFR_AF=0.1808;EUR_AF=0.3976;SAS_AF=0.3732;AA=C|||;VT=SNP
6	26082717	rs11758205	A	G	100	PASS	AC=60;AF=0.0119808;AN=5008;NS=2504;DP=21630;EAS_AF=0;AMR_AF=0.0418;AFR_AF=0.0015;EUR_AF=0.0288;SAS_AF=0;AA=A|||;VT=SNP
6	26082733	rs55738882	C	T	100	PASS	AC=43;AF=0.00858626;AN=5008;NS=2504;DP=21665;EAS_AF=0.003;AMR_AF=0.0072;AFR_AF=0;EUR_AF=0.0109;SAS_AF=0.0245;AA=C|||;VT=SNP
6	26082865	rs78306685	G	A	100	PASS	AC=51;AF=0.0101837;AN=5008;NS=2504;DP=21775;EAS_AF=0.002;AMR_AF=0.0072;AFR_AF=0;EUR_AF=0.0169;SAS_AF=0.0276;AA=G|||;VT=SNP
6	26083135	rs4529296	C	G	100	PASS	AC=2040;AF=0.407348;AN=5008;NS=2504;DP=23107;EAS_AF=0.7123;AMR_AF=0.4582;AFR_AF=0.1808;EUR_AF=0.3976;SAS_AF=0.3732;AA=G|||;VT=SNP
6	26083519	rs34197618	T	C	100	PASS	AC=87;AF=0.0173722;AN=5008;NS=2504;DP=19725;EAS_AF=0;AMR_AF=0.0245;AFR_AF=0.0038;EUR_AF=0.0646;SAS_AF=0;AA=T|||;VT=SNP
6	26083871	rs9379825	C	A	100	PASS	AC=1972;AF=0.39377;AN=5008;NS=2504;DP=19604;EAS_AF=0.7123;AMR_AF=0.4524;AFR_AF=0.1324;EUR_AF=0.3976;SAS_AF=0.3732;AA=C|||;VT=SNP
6	26083904	rs9467672	C	T	100	PASS	AC=1972;AF=0.39377;AN=5008;NS=2504;DP=18683;EAS_AF=0.7123;AMR_AF=0.4524;AFR_AF=0.1324;EUR_AF=0.3976;SAS_AF=0.3732;AA=C|||;VT=SNP
6	26084217	rs9295688	G	A	100	PASS	AC=1972;AF=0.39377;AN=5008;NS=2504;DP=15059;EAS_AF=0.7123;AMR_AF=0.4524;AFR_AF=0.1324;EUR_AF=0.3976;SAS_AF=0.3732;AA=G|||;VT=SNP
6	26085510	rs72834669	G	A	100	PASS	AC=101;AF=0.0201677;AN=5008;NS=2504;DP=17014;EAS_AF=0;AMR_AF=0.036;AFR_AF=0.0053;EUR_AF=0.0626;SAS_AF=0.0061;AA=g|||;VT=SNP
6	26085626	rs62625309	T	C	100	PASS	AC=30;AF=0.00599042;AN=5008;NS=2504;DP=15740;EAS_AF=0.004;AMR_AF=0.0101;AFR_AF=0.0008;EUR_AF=0.0109;SAS_AF=0.0072;AA=T|||;VT=SNP
6	26085777	rs1971509	T	C	100	PASS	AC=2040;AF=0.407348;AN=5008;NS=2504;DP=13471;EAS_AF=0.7123;AMR_AF=0.4582;AFR_AF=0.1808;EUR_AF=0.3976;SAS_AF=0.3732;AA=C|||;VT=SNP
6	26085807	rs1971508	A	C	100	PASS	AC=3032;AF=0.605431;AN=5008;NS=2504;DP=14763;EAS_AF=0.8274;AMR_AF=0.5793;AFR_AF=0.525;EUR_AF=0.5348;SAS_AF=0.5767;AA=C|||;VT=SNP
6	26086017	rs2006736	C	T	100	PASS	AC=2040;AF=0.407348;AN=5008;NS=2504;DP=16479;EAS_AF=0.7123;AMR_AF=0.4582;AFR_AF=0.1808;EUR_AF=0.3976;SAS_AF=0.3732;AA=c|||;VT=SNP
6	26086463	rs1800702	C	G	100	PASS	AC=2041;AF=0.407548;AN=5008;NS=2504;DP=18459;EAS_AF=0.7133;AMR_AF=0.4582;AFR_AF=0.1808;EUR_AF=0.3976;SAS_AF=0.3732;AA=C|||;VT=SNP
6	26086699	rs1061482	G	T	100	PASS	AC=2040;AF=0.407348;AN=5008;NS=2504;DP=18751;EAS_AF=0.7123;AMR_AF=0.4582;AFR_AF=0.1808;EUR_AF=0.3976;SAS_AF=0.3732;AA=T|||;VT=SNP
6	26087202	rs2794720	G	C	100	PASS	AC=2039;AF=0.407149;AN=5008;NS=2504;DP=18180;EAS_AF=0.7113;AMR_AF=0.4582;AFR_AF=0.1808;EUR_AF=0.3976;SAS_AF=0.3732;AA=g|||;VT=SNP
6	26087856	rs2858993	T	A	100	PASS	AC=1972;AF=0.39377;AN=5008;NS=2504;DP=12512;EAS_AF=0.7143;AMR_AF=0.4524;AFR_AF=0.1309;EUR_AF=0.3976;SAS_AF=0.3732;AA=t|||;VT=SNP
6	26088407	rs3799374	A	G	100	PASS	AC=897;AF=0.179113;AN=5008;NS=2504;DP=18474;EAS_AF=0.0754;AMR_AF=0.1182;AFR_AF=0.3238;EUR_AF=0.1113;SAS_AF=0.2035;AA=a|||;VT=SNP
6	26088890	rs2794719	T	G	100	PASS	AC=2043;AF=0.407947;AN=5008;NS=2504;DP=20795;EAS_AF=0.7153;AMR_AF=0.4582;AFR_AF=0.1808;EUR_AF=0.3976;SAS_AF=0.3732;AA=t|||;VT=SNP
6	26089098	rs9366637	C	T	100	PASS	AC=1046;AF=0.208866;AN=5008;NS=2504;DP=15723;EAS_AF=0.5129;AMR_AF=0.2594;AFR_AF=0.0726;EUR_AF=0.0626;SAS_AF=0.1943;AA=c|||;VT=SNP
6	26090025	rs61472021	T	C	100	PASS	AC=782;AF=0.15615;AN=5008;NS=2504;DP=17417;EAS_AF=0.0496;AMR_AF=0.1124;AFR_AF=0.3585;EUR_AF=0.1123;SAS_AF=0.0685;AA=T|||;VT=SNP
6	26090381	rs62396165	C	G	100	PASS	AC=825;AF=0.164736;AN=5008;NS=2504;DP=16831;EAS_AF=0.0675;AMR_AF=0.1571;AFR_AF=0.2572;EUR_AF=0.1074;SAS_AF=0.2045;AA=C|||;VT=SNP
6	26090452	rs13196986	T	C	100	PASS	AC=1567;AF=0.312899;AN=5008;NS=2504;DP=16218;EAS_AF=0.1171;AMR_AF=0.2939;AFR_AF=0.5537;EUR_AF=0.2435;SAS_AF=0.274;AA=C|||;VT=SNP
6	26091179	rs1799945	C	G	100	PASS	AC=366;AF=0.0730831;AN=5008;NS=2504;DP=20637;EAS_AF=0.0288;AMR_AF=0.1153;AFR_AF=0.0113;EUR_AF=0.172;SAS_AF=0.0706;AA=C|||;VT=SNP;EX_TARGET
6	26091185	rs1800730	A	T	100	PASS	AC=20;AF=0.00399361;AN=5008;NS=2504;DP=20230;EAS_AF=0;AMR_AF=0.0043;AFR_AF=0;EUR_AF=0.0159;SAS_AF=0.001;AA=A|||;VT=SNP;EX_TARGET
6	26091336	rs2071303	T	C	100	PASS	AC=2137;AF=0.426717;AN=5008;NS=2504;DP=21412;EAS_AF=0.629;AMR_AF=0.4222;AFR_AF=0.379;EUR_AF=0.3658;SAS_AF=0.3487;AA=T|||;VT=SNP;EX_TARGET
6	26092170	rs2032451	G	T	100	PASS	AC=371;AF=0.0740815;AN=5008;NS=2504;DP=15146;EAS_AF=0.0288;AMR_AF=0.1153;AFR_AF=0.0113;EUR_AF=0.174;SAS_AF=0.0736;AA=G|||;VT=SNP
6	26093141	rs1800562	G	A	100	PASS	AC=63;AF=0.0125799;AN=5008;NS=2504;DP=19430;EAS_AF=0;AMR_AF=0.0216;AFR_AF=0.0023;EUR_AF=0.0427;SAS_AF=0.002;AA=G|||;VT=SNP;EX_TARGET
6	26093236	rs1800758	G	A	100	PASS	AC=658;AF=0.13139;AN=5008;NS=2504;DP=19244;EAS_AF=0.0665;AMR_AF=0.1354;AFR_AF=0.1513;EUR_AF=0.0994;SAS_AF=0.2014;AA=G|||;VT=SNP
6	26093303	rs1800708	T	C	100	PASS	AC=1095;AF=0.21865;AN=5008;NS=2504;DP=19610;EAS_AF=0.5506;AMR_AF=0.2133;AFR_AF=0.0764;EUR_AF=0.0865;SAS_AF=0.2086;AA=T|||;VT=SNP
6	26094130	rs2071302	T	C	100	PASS	AC=100;AF=0.0199681;AN=5008;NS=2504;DP=20305;EAS_AF=0.0258;AMR_AF=0.0043;AFR_AF=0.0008;EUR_AF=0.0129;SAS_AF=0.0583;AA=T|||;VT=SNP
6	26094367	rs1572982	G	A	100	PASS	AC=2958;AF=0.590655;AN=5008;NS=2504;DP=20151;EAS_AF=0.6954;AMR_AF=0.5793;AFR_AF=0.6377;EUR_AF=0.4722;SAS_AF=0.5491;AA=A|||;VT=SNP;EX_TARGET
6	26095442	rs143278243	G	A	100	PASS	AC=19;AF=0.00379393;AN=5008;NS=2504;DP=15291;EAS_AF=0;AMR_AF=0.0014;AFR_AF=0.0015;EUR_AF=0.0149;SAS_AF=0.001;AA=G|||;VT=SNP
6	26095445	rs148307737	C	T	100	PASS	AC=23;AF=0.00459265;AN=5008;NS=2504;DP=15323;EAS_AF=0.003;AMR_AF=0.0058;AFR_AF=0.0045;EUR_AF=0.0099;SAS_AF=0;AA=C|||;VT=SNP
6	26095480	rs62625358	G	A	100	PASS	AC=28;AF=0.00559105;AN=5008;NS=2504;DP=15982;EAS_AF=0.001;AMR_AF=0.0086;AFR_AF=0;EUR_AF=0.0169;SAS_AF=0.0041;AA=G|||;VT=SNP
6	26095643	rs13210399	G	A	100	PASS	AC=435;AF=0.086861;AN=5008;NS=2504;DP=15512;EAS_AF=0.0149;AMR_AF=0.0749;AFR_AF=0.1831;EUR_AF=0.0924;SAS_AF=0.0337;AA=G|||;VT=SNP
6	26095665	rs7762959	C	T	100	PASS	AC=470;AF=0.0938498;AN=5008;NS=2504;DP=15638;EAS_AF=0.0655;AMR_AF=0.1196;AFR_AF=0.0166;EUR_AF=0.1014;SAS_AF=0.2014;AA=C|||;VT=SNP
6	26095931	rs707889	G	A	100	PASS	AC=880;AF=0.175719;AN=5008;NS=2504;DP=17845;EAS_AF=0.1667;AMR_AF=0.1383;AFR_AF=0.2587;EUR_AF=0.1998;SAS_AF=0.0746;AA=G|||;VT=SNP
6	26096748	rs1045537	G	C	100	PASS	AC=435;AF=0.086861;AN=5008;NS=2504;DP=18746;EAS_AF=0.0149;AMR_AF=0.0749;AFR_AF=0.1831;EUR_AF=0.0924;SAS_AF=0.0337;AA=G|||;VT=SNP
6	26097046	rs12346	T	C	100	PASS	AC=3909;AF=0.780551;AN=5008;NS=2504;DP=17866;EAS_AF=0.8621;AMR_AF=0.7248;AFR_AF=0.9455;EUR_AF=0.672;SAS_AF=0.6247;AA=C|||;VT=SNP
6	26097194	rs17596719	G	A	100	PASS	AC=465;AF=0.0928514;AN=5008;NS=2504;DP=18279;EAS_AF=0.0655;AMR_AF=0.1182;AFR_AF=0.0159;EUR_AF=0.0974;SAS_AF=0.2025;AA=G|||;VT=SNP
6	26097384	rs6918586	T	C	100	PASS	AC=2008;AF=0.400958;AN=5008;NS=2504;DP=16536;EAS_AF=0.1438;AMR_AF=0.3833;AFR_AF=0.6573;EUR_AF=0.3917;SAS_AF=0.3415;AA=C|||;VT=SNP
6	26098474	rs79220007	T	C	100	PASS	AC=65;AF=0.0129792;AN=5008;NS=2504;DP=16145;EAS_AF=0;AMR_AF=0.0231;AFR_AF=0.003;EUR_AF=0.0427;SAS_AF=0.002;AA=T|||;VT=SNP
6	26098755	rs1150658	C	T	100	PASS	AC=881;AF=0.175919;AN=5008;NS=2504;DP=15260;EAS_AF=0.1667;AMR_AF=0.1398;AFR_AF=0.2587;EUR_AF=0.1998;SAS_AF=0.0746;AA=C|||;VT=SNP
6	26099201	rs145496147	C	T	100	PASS	AC=19;AF=0.00379393;AN=5008;NS=2504;DP=15605;EAS_AF=0;AMR_AF=0.0014;AFR_AF=0.0023;EUR_AF=0.0149;SAS_AF=0;AA=C|||;VT=SNP
6	26099278	rs198858	T	G	100	PASS	AC=2049;AF=0.409145;AN=5008;NS=2504;DP=16305;EAS_AF=0.3046;AMR_AF=0.4207;AFR_AF=0.3623;EUR_AF=0.5278;SAS_AF=0.4499;AA=T|||;VT=SNP
6	26099279	rs13212652	T	G	100	PASS	AC=442;AF=0.0882588;AN=5008;NS=2504;DP=16318;EAS_AF=0.0149;AMR_AF=0.0764;AFR_AF=0.1853;EUR_AF=0.0954;SAS_AF=0.0337;AA=T|||;VT=SNP
6	26099472	rs35402046	G	A	100	PASS	AC=438;AF=0.0874601;AN=5008;NS=2504;DP=17234;EAS_AF=0.0149;AMR_AF=0.0749;AFR_AF=0.1853;EUR_AF=0.0924;SAS_AF=0.0337;AA=G|||;VT=SNP
6	26099908	rs9393685	T	C	100	PASS	AC=1105;AF=0.220647;AN=5008;NS=2504;DP=14728;EAS_AF=0.5556;AMR_AF=0.2147;AFR_AF=0.0741;EUR_AF=0.0915;SAS_AF=0.2106;AA=T|||;VT=SNP
6	26100023	rs1150659	G	A	100	PASS	AC=881;AF=0.175919;AN=5008;NS=2504;DP=16177;EAS_AF=0.1667;AMR_AF=0.1383;AFR_AF=0.2595;EUR_AF=0.1998;SAS_AF=0.0746;AA=G|||;VT=SNP
6	26100198	rs13200888	G	A	100	PASS	AC=351;AF=0.0700879;AN=5008;NS=2504;DP=16005;EAS_AF=0.0149;AMR_AF=0.0648;AFR_AF=0.1256;EUR_AF=0.0915;SAS_AF=0.0337;AA=G|||;VT=SNP
6	26102417	rs198857	G	C	100	PASS	AC=2049;AF=0.409145;AN=5008;NS=2504;DP=17864;EAS_AF=0.3046;AMR_AF=0.4207;AFR_AF=0.3623;EUR_AF=0.5278;SAS_AF=0.4499;AA=C|||;VT=SNP
6	26102708	rs198856	G	A	100	PASS	AC=2049;AF=0.409145;AN=5008;NS=2504;DP=17039;EAS_AF=0.3046;AMR_AF=0.4207;AFR_AF=0.3623;EUR_AF=0.5278;SAS_AF=0.4499;AA=A|||;VT=SNP
6	26103177	rs1543680	G	A	100	PASS	AC=576;AF=0.115016;AN=5008;NS=2504;DP=16828;EAS_AF=0.1657;AMR_AF=0.1196;AFR_AF=0.0469;EUR_AF=0.1899;SAS_AF=0.0746;AA=G|||;VT=SNP
6	26103398	rs198855	A	T	100	PASS	AC=3816;AF=0.761981;AN=5008;NS=2504;DP=17148;EAS_AF=0.9058;AMR_AF=0.7277;AFR_AF=0.73;EUR_AF=0.7197;SAS_AF=0.7249;AA=T|||;VT=SNP
6	26103998	rs7743957	G	C	100	PASS	AC=1104;AF=0.220447;AN=5008;NS=2504;DP=17446;EAS_AF=0.5556;AMR_AF=0.2147;AFR_AF=0.0741;EUR_AF=0.0905;SAS_AF=0.2106;AA=G|||;VT=SNP
6	26104057	rs198854	T	C	100	PASS	AC=2050;AF=0.409345;AN=5008;NS=2504;DP=14531;EAS_AF=0.3056;AMR_AF=0.4207;AFR_AF=0.3623;EUR_AF=0.5278;SAS_AF=0.4499;AA=T|||;VT=SNP
6	26104096	rs198853	T	C	100	PASS	AC=1169;AF=0.233427;AN=5008;NS=2504;DP=15101;EAS_AF=0.1379;AMR_AF=0.2824;AFR_AF=0.1036;EUR_AF=0.328;SAS_AF=0.3753;AA=T|||;VT=SNP
6	26104280	rs2229768	T	C	100	PASS	AC=881;AF=0.175919;AN=5008;NS=2504;DP=17436;EAS_AF=0.1667;AMR_AF=0.1398;AFR_AF=0.2587;EUR_AF=0.1998;SAS_AF=0.0746;AA=T|||;VT=SNP;EX_TARGET
6	26104448	rs198852	A	G	100	PASS	AC=1232;AF=0.246006;AN=5008;NS=2504;DP=18534;EAS_AF=0.1379;AMR_AF=0.3055;AFR_AF=0.1059;EUR_AF=0.3708;SAS_AF=0.3763;AA=A|||;VT=SNP;EX_TARGET
6	26104630	rs2237228	C	T	100	PASS	AC=353;AF=0.0704872;AN=5008;NS=2504;DP=18874;EAS_AF=0.0149;AMR_AF=0.0648;AFR_AF=0.1271;EUR_AF=0.0915;SAS_AF=0.0337;AA=T|||;VT=SNP
6	26104632	rs198851	T	G	100	PASS	AC=4641;AF=0.926717;AN=5008;NS=2504;DP=18454;EAS_AF=0.9712;AMR_AF=0.8847;AFR_AF=0.9887;EUR_AF=0.828;SAS_AF=0.9284;AA=G|||;VT=SNP
6	26104664	rs116169498	C	G	100	PASS	AC=27;AF=0.00539137;AN=5008;NS=2504;DP=17899;EAS_AF=0.002;AMR_AF=0.0058;AFR_AF=0;EUR_AF=0.0179;SAS_AF=0.0031;AA=C|||;VT=SNP
6	26104670	rs198850	A	C	100	PASS	AC=1231;AF=0.245807;AN=5008;NS=2504;DP=17844;EAS_AF=0.1379;AMR_AF=0.304;AFR_AF=0.1059;EUR_AF=0.3708;SAS_AF=0.3763;AA=A|||;VT=SNP
6	26104895	rs2237227	C	A	100	PASS	AC=116;AF=0.0231629;AN=5008;NS=2504;DP=12118;EAS_AF=0.0109;AMR_AF=0.0692;AFR_AF=0.0023;EUR_AF=0.0358;SAS_AF=0.0184;AA=C|||;VT=SNP
6	26105357	rs198849	C	T	100	PASS	AC=1231;AF=0.245807;AN=5008;NS=2504;DP=15968;EAS_AF=0.1379;AMR_AF=0.304;AFR_AF=0.1059;EUR_AF=0.3708;SAS_AF=0.3763;AA=C|||;VT=SNP
6	26105369	rs35484309	C	T	100	PASS	AC=351;AF=0.0700879;AN=5008;NS=2504;DP=16061;EAS_AF=0.0149;AMR_AF=0.0648;AFR_AF=0.1256;EUR_AF=0.0915;SAS_AF=0.0337;AA=C|||;VT=SNP
6	26105504	rs707890	A	C	100	PASS	AC=819;AF=0.163538;AN=5008;NS=2504;DP=20295;EAS_AF=0.1667;AMR_AF=0.1167;AFR_AF=0.2572;EUR_AF=0.1571;SAS_AF=0.0736;AA=A|||;VT=SNP
6	26106237	rs707891	G	T	100	PASS	AC=727;AF=0.145168;AN=5008;NS=2504;DP=16979;EAS_AF=0.1667;AMR_AF=0.1124;AFR_AF=0.1929;EUR_AF=0.1531;SAS_AF=0.0736;AA=G|||;VT=SNP
6	26106325	rs198848	C	T	100	PASS	AC=1230;AF=0.245607;AN=5008;NS=2504;DP=17259;EAS_AF=0.1379;AMR_AF=0.304;AFR_AF=0.1059;EUR_AF=0.3708;SAS_AF=0.3753;AA=C|||;VT=SNP
6	26106601	rs9393686	C	A	100	PASS	AC=1605;AF=0.320487;AN=5008;NS=2504;DP=16894;EAS_AF=0.5962;AMR_AF=0.2925;AFR_AF=0.27;EUR_AF=0.1809;SAS_AF=0.2679;AA=A|||;VT=SNP
6	26106619	rs198847	C	A	100	PASS	AC=1316;AF=0.26278;AN=5008;NS=2504;DP=17219;EAS_AF=0.1389;AMR_AF=0.3141;AFR_AF=0.1634;EUR_AF=0.3767;SAS_AF=0.3712;AA=C|||;VT=SNP
6	26107088	rs66790453	C	T	100	PASS	AC=439;AF=0.0876597;AN=5008;NS=2504;DP=18375;EAS_AF=0.0149;AMR_AF=0.0749;AFR_AF=0.1853;EUR_AF=0.0924;SAS_AF=0.0348;AA=C|||;VT=SNP
6	26107098	rs79604765	A	G	100	PASS	AC=33;AF=0.00658946;AN=5008;NS=2504;DP=18134;EAS_AF=0.001;AMR_AF=0.0058;AFR_AF=0.0015;EUR_AF=0.0249;SAS_AF=0.001;AA=A|||;VT=SNP
6	26107331	rs2051543	A	T	100	PASS	AC=1088;AF=0.217252;AN=5008;NS=2504;DP=19630;EAS_AF=0.5506;AMR_AF=0.2147;AFR_AF=0.0734;EUR_AF=0.0865;SAS_AF=0.2045;AA=A|||;VT=SNP
6	26107463	rs198846	A	G	100	PASS	AC=4471;AF=0.892772;AN=5008;NS=2504;DP=17613;EAS_AF=0.9653;AMR_AF=0.8646;AFR_AF=0.8812;EUR_AF=0.8221;SAS_AF=0.9264;AA=G|||;VT=SNP
6	26107790	rs198845	G	T	100	PASS	AC=1224;AF=0.244409;AN=5008;NS=2504;DP=19764;EAS_AF=0.1319;AMR_AF=0.304;AFR_AF=0.1059;EUR_AF=0.3708;SAS_AF=0.3753;AA=G|||;VT=SNP;EX_TARGET
6	26108168	rs2051542	G	A	100	PASS	AC=1087;AF=0.217053;AN=5008;NS=2504;DP=19174;EAS_AF=0.5506;AMR_AF=0.2133;AFR_AF=0.0734;EUR_AF=0.0865;SAS_AF=0.2045;AA=G|||;VT=SNP;EX_TARGET
6	26108375	rs72834678	G	A	100	PASS	AC=349;AF=0.0696885;AN=5008;NS=2504;DP=15950;EAS_AF=0.0546;AMR_AF=0.0476;AFR_AF=0.0121;EUR_AF=0.0656;SAS_AF=0.183;AA=G|||;VT=SNP
6	26109233	rs707892	T	G	100	PASS	AC=820;AF=0.163738;AN=5008;NS=2504;DP=15500;EAS_AF=0.1677;AMR_AF=0.1167;AFR_AF=0.2572;EUR_AF=0.1571;SAS_AF=0.0736;AA=T|||;VT=SNP
6	26109268	rs74293938	T	C	100	PASS	AC=515;AF=0.102835;AN=5008;NS=2504;DP=16186;EAS_AF=0.1667;AMR_AF=0.098;AFR_AF=0.0446;EUR_AF=0.1471;SAS_AF=0.0736;AA=T|||;VT=SNP
6	26109378	rs707893	C	T	100	PASS	AC=820;AF=0.163738;AN=5008;NS=2504;DP=14946;EAS_AF=0.1677;AMR_AF=0.1167;AFR_AF=0.2572;EUR_AF=0.1571;SAS_AF=0.0736;AA=C|||;VT=SNP
6	26110148	rs13206501	T	C	100	PASS	AC=442;AF=0.0882588;AN=5008;NS=2504;DP=17637;EAS_AF=0.0149;AMR_AF=0.0764;AFR_AF=0.1853;EUR_AF=0.0954;SAS_AF=0.0337;AA=T|||;VT=SNP
6	26110314	rs198843	A	T	100	PASS	AC=2044;AF=0.408147;AN=5008;NS=2504;DP=18440;EAS_AF=0.2996;AMR_AF=0.4207;AFR_AF=0.3623;EUR_AF=0.5278;SAS_AF=0.4499;AA=A|||;VT=SNP
6	26110599	rs707894	A	C	100	PASS	AC=820;AF=0.163738;AN=5008;NS=2504;DP=15806;EAS_AF=0.1677;AMR_AF=0.1167;AFR_AF=0.2564;EUR_AF=0.1571;SAS_AF=0.0746;AA=A|||;VT=SNP
6	26110961	rs6927689	T	A	100	PASS	AC=1104;AF=0.220447;AN=5008;NS=2504;DP=15527;EAS_AF=0.5546;AMR_AF=0.2147;AFR_AF=0.0741;EUR_AF=0.0915;SAS_AF=0.2106;AA=T|||;VT=SNP
6	26111271	rs68149500	C	T	100	PASS	AC=355;AF=0.0708866;AN=5008;NS=2504;DP=16711;EAS_AF=0.0149;AMR_AF=0.0663;AFR_AF=0.1256;EUR_AF=0.0944;SAS_AF=0.0337;AA=C|||;VT=SNP
6	26111372	rs12205050	C	T	100	PASS	AC=516;AF=0.103035;AN=5008;NS=2504;DP=13724;EAS_AF=0.1667;AMR_AF=0.098;AFR_AF=0.0446;EUR_AF=0.1471;SAS_AF=0.0746;AA=G|||;VT=SNP
6	26111401	rs116499876	C	G	100	PASS	AC=27;AF=0.00539137;AN=5008;NS=2504;DP=14970;EAS_AF=0.002;AMR_AF=0.0058;AFR_AF=0;EUR_AF=0.0179;SAS_AF=0.0031;AA=C|||;VT=SNP
6	26111448	rs198842	C	T	100	PASS	AC=2051;AF=0.409545;AN=5008;NS=2504;DP=14599;EAS_AF=0.3056;AMR_AF=0.4207;AFR_AF=0.3623;EUR_AF=0.5278;SAS_AF=0.4509;AA=T|||;VT=SNP
6	26111671	rs198841	G	T	100	PASS	AC=2051;AF=0.409545;AN=5008;NS=2504;DP=15039;EAS_AF=0.3056;AMR_AF=0.4207;AFR_AF=0.3623;EUR_AF=0.5288;SAS_AF=0.4499;AA=G|||;VT=SNP
6	26111756	rs16891315	T	C	100	PASS	AC=442;AF=0.0882588;AN=5008;NS=2504;DP=14905;EAS_AF=0.0149;AMR_AF=0.0764;AFR_AF=0.1853;EUR_AF=0.0954;SAS_AF=0.0337;AA=T|||;VT=SNP
6	26112156	rs9379826	A	T	100	PASS	AC=1087;AF=0.217053;AN=5008;NS=2504;DP=17161;EAS_AF=0.5496;AMR_AF=0.2133;AFR_AF=0.0741;EUR_AF=0.0865;SAS_AF=0.2045;AA=A|||;VT=SNP
6	26112164	rs198840	T	G	100	PASS	AC=2051;AF=0.409545;AN=5008;NS=2504;DP=17216;EAS_AF=0.3056;AMR_AF=0.4207;AFR_AF=0.3631;EUR_AF=0.5278;SAS_AF=0.4499;AA=T|||;VT=SNP
6	26112620	rs198839	T	G	100	PASS	AC=3817;AF=0.762181;AN=5008;NS=2504;DP=19308;EAS_AF=0.9048;AMR_AF=0.7291;AFR_AF=0.7307;EUR_AF=0.7227;SAS_AF=0.7219;AA=G|||;VT=SNP
6	26112893	rs933199	T	C	100	PASS	AC=1092;AF=0.218051;AN=5008;NS=2504;DP=19954;EAS_AF=0.5496;AMR_AF=0.2147;AFR_AF=0.0749;EUR_AF=0.0865;SAS_AF=0.2076;AA=T|||;VT=SNP
6	26113340	rs198838	T	C	100	PASS	AC=2051;AF=0.409545;AN=5008;NS=2504;DP=20369;EAS_AF=0.3056;AMR_AF=0.4207;AFR_AF=0.3631;EUR_AF=0.5278;SAS_AF=0.4499;AA=T|||;VT=SNP
6	26113398	rs198837	T	A	100	PASS	AC=2051;AF=0.409545;AN=5008;NS=2504;DP=20268;EAS_AF=0.3056;AMR_AF=0.4207;AFR_AF=0.3631;EUR_AF=0.5278;SAS_AF=0.4499;AA=T|||;VT=SNP
6	26113542	rs62396167	A	G	100	PASS	AC=472;AF=0.0942492;AN=5008;NS=2504;DP=21243;EAS_AF=0.0665;AMR_AF=0.121;AFR_AF=0.0166;EUR_AF=0.1014;SAS_AF=0.2014;AA=A|||;VT=SNP
6	26113616	rs198836	T	A	100	PASS	AC=2052;AF=0.409744;AN=5008;NS=2504;DP=20925;EAS_AF=0.3056;AMR_AF=0.4207;AFR_AF=0.3638;EUR_AF=0.5278;SAS_AF=0.4499;AA=A|||;VT=SNP
6	26114372	rs198834	G	A	100	PASS	AC=1161;AF=0.231829;AN=5008;NS=2504;DP=16012;EAS_AF=0.1379;AMR_AF=0.2983;AFR_AF=0.0567;EUR_AF=0.3708;SAS_AF=0.3753;AA=G|||;VT=SNP
6	26114508	rs198833	G	A	100	PASS	AC=4474;AF=0.893371;AN=5008;NS=2504;DP=17409;EAS_AF=0.9712;AMR_AF=0.8646;AFR_AF=0.8812;EUR_AF=0.8221;SAS_AF=0.9233;AA=A|||;VT=SNP
6	26114653	rs1056314	G	A	100	PASS	AC=2957;AF=0.590455;AN=5008;NS=2504;DP=14673;EAS_AF=0.6944;AMR_AF=0.5793;AFR_AF=0.6369;EUR_AF=0.4722;SAS_AF=0.5501;AA=A|||;VT=SNP
6	26114702	rs13161	C	T	100	PASS	AC=2052;AF=0.409744;AN=5008;NS=2504;DP=15289;EAS_AF=0.3056;AMR_AF=0.4207;AFR_AF=0.3638;EUR_AF=0.5278;SAS_AF=0.4499;AA=C|||;VT=SNP
6	26116424	rs707896	G	A	100	PASS	AC=820;AF=0.163738;AN=5008;NS=2504;DP=15973;EAS_AF=0.1667;AMR_AF=0.1167;AFR_AF=0.2579;EUR_AF=0.1571;SAS_AF=0.0736;AA=G|||;VT=SNP
6	26116982	rs12206204	C	T	100	PASS	AC=51;AF=0.0101837;AN=5008;NS=2504;DP=18904;EAS_AF=0;AMR_AF=0.0072;AFR_AF=0.0015;EUR_AF=0.0179;SAS_AF=0.0266;AA=C|||;VT=SNP
6	26116996	rs198831	T	C	100	PASS	AC=2045;AF=0.408347;AN=5008;NS=2504;DP=18705;EAS_AF=0.3065;AMR_AF=0.4308;AFR_AF=0.3631;EUR_AF=0.5288;SAS_AF=0.4346;AA=C|||;VT=SNP
6	26117220	rs707898	T	C	100	PASS	AC=713;AF=0.142372;AN=5008;NS=2504;DP=16488;EAS_AF=0.1667;AMR_AF=0.1138;AFR_AF=0.1936;EUR_AF=0.1511;SAS_AF=0.0593;AA=T|||;VT=SNP
6	26117404	rs35825164	T	C	100	PASS	AC=352;AF=0.0702875;AN=5008;NS=2504;DP=16695;EAS_AF=0.0149;AMR_AF=0.0663;AFR_AF=0.1256;EUR_AF=0.0915;SAS_AF=0.0337;AA=T|||;VT=SNP
6	26118246	rs198830	T	A	100	PASS	AC=1954;AF=0.390176;AN=5008;NS=2504;DP=16869;EAS_AF=0.3065;AMR_AF=0.4265;AFR_AF=0.2988;EUR_AF=0.5258;SAS_AF=0.4346;AA=T|||;VT=SNP
6	26118570	rs71557318	T	C	100	PASS	AC=1241;AF=0.247804;AN=5008;NS=2504;DP=12552;EAS_AF=0.1399;AMR_AF=0.3127;AFR_AF=0.1051;EUR_AF=0.3748;SAS_AF=0.3753;AA=T|||;VT=SNP
6	26118667	rs16891325	T	C	100	PASS	AC=460;AF=0.091853;AN=5008;NS=2504;DP=15588;EAS_AF=0.1657;AMR_AF=0.0994;AFR_AF=0.0144;EUR_AF=0.1451;SAS_AF=0.0603;AA=T|||;VT=SNP
6	26118893	rs198829	A	G	100	PASS	AC=1954;AF=0.390176;AN=5008;NS=2504;DP=15980;EAS_AF=0.3065;AMR_AF=0.4265;AFR_AF=0.2988;EUR_AF=0.5258;SAS_AF=0.4346;AA=A|||;VT=SNP
6	26118992	rs116594669	C	G	100	PASS	AC=26;AF=0.00519169;AN=5008;NS=2504;DP=16369;EAS_AF=0.002;AMR_AF=0.0058;AFR_AF=0;EUR_AF=0.0169;SAS_AF=0.0031;AA=C|||;VT=SNP
6	26119210	rs76869871	T	C	100	PASS	AC=49;AF=0.00978435;AN=5008;NS=2504;DP=18972;EAS_AF=0.002;AMR_AF=0.0072;AFR_AF=0.003;EUR_AF=0.0219;SAS_AF=0.0164;AA=T|||;VT=SNP
6	26119245	rs13206443	C	T	100	PASS	AC=352;AF=0.0702875;AN=5008;NS=2504;DP=18734;EAS_AF=0.0149;AMR_AF=0.0663;AFR_AF=0.1256;EUR_AF=0.0915;SAS_AF=0.0337;AA=C|||;VT=SNP
6	26119323	rs148867156	T	G	100	PASS	AC=35;AF=0.00698882;AN=5008;NS=2504;DP=18325;EAS_AF=0.003;AMR_AF=0.0058;AFR_AF=0;EUR_AF=0.0089;SAS_AF=0.0194;AA=T|||;VT=SNP
6	26119459	rs198828	G	A	100	PASS	AC=1954;AF=0.390176;AN=5008;NS=2504;DP=18208;EAS_AF=0.3065;AMR_AF=0.4265;AFR_AF=0.2988;EUR_AF=0.5258;SAS_AF=0.4346;AA=G|||;VT=SNP
6	26121002	rs198827	C	T	100	PASS	AC=2047;AF=0.408746;AN=5008;NS=2504;DP=17711;EAS_AF=0.3065;AMR_AF=0.4308;AFR_AF=0.3631;EUR_AF=0.5298;SAS_AF=0.4356;AA=c|||;VT=SNP
6	26121153	rs198826	C	T	100	PASS	AC=1945;AF=0.388379;AN=5008;NS=2504;DP=18529;EAS_AF=0.3065;AMR_AF=0.4179;AFR_AF=0.2988;EUR_AF=0.5239;SAS_AF=0.4335;AA=C|||;VT=SNP
6	26121278	rs144735131	C	A	100	PASS	AC=26;AF=0.00519169;AN=5008;NS=2504;DP=19477;EAS_AF=0.001;AMR_AF=0.0029;AFR_AF=0;EUR_AF=0.0129;SAS_AF=0.0102;AA=C|||;VT=SNP
6	26122453	rs1773284	C	A	100	PASS	AC=715;AF=0.142772;AN=5008;NS=2504;DP=15552;EAS_AF=0.1667;AMR_AF=0.1138;AFR_AF=0.1936;EUR_AF=0.1511;SAS_AF=0.0613;AA=C|||;VT=SNP
6	26122502	rs198825	A	G	100	PASS	AC=1945;AF=0.388379;AN=5008;NS=2504;DP=16117;EAS_AF=0.3065;AMR_AF=0.4179;AFR_AF=0.2988;EUR_AF=0.5239;SAS_AF=0.4335;AA=A|||;VT=SNP
6	26122547	rs74571768	G	A	100	PASS	AC=459;AF=0.0916534;AN=5008;NS=2504;DP=16831;EAS_AF=0.1657;AMR_AF=0.0994;AFR_AF=0.0144;EUR_AF=0.1451;SAS_AF=0.0593;AA=G|||;VT=SNP
6	26122648	rs13197334	G	C	100	PASS	AC=439;AF=0.0876597;AN=5008;NS=2504;DP=18377;EAS_AF=0.0149;AMR_AF=0.0764;AFR_AF=0.1853;EUR_AF=0.0924;SAS_AF=0.0337;AA=G|||;VT=SNP
6	26122699	rs1773285	G	T	100	PASS	AC=713;AF=0.142372;AN=5008;NS=2504;DP=18165;EAS_AF=0.1667;AMR_AF=0.1138;AFR_AF=0.1936;EUR_AF=0.1511;SAS_AF=0.0593;AA=G|||;VT=SNP
6	26122783	rs198824	T	C	100	PASS	AC=2050;AF=0.409345;AN=5008;NS=2504;DP=16935;EAS_AF=0.3065;AMR_AF=0.4308;AFR_AF=0.3654;EUR_AF=0.5298;SAS_AF=0.4356;AA=C|||;VT=SNP
6	26122933	rs198823	G	T	100	PASS	AC=2707;AF=0.540535;AN=5008;NS=2504;DP=19139;EAS_AF=0.3562;AMR_AF=0.5144;AFR_AF=0.6551;EUR_AF=0.6302;SAS_AF=0.502;AA=T|||;VT=SNP
6	26122957	rs13200797	G	A	100	PASS	AC=293;AF=0.0585064;AN=5008;NS=2504;DP=19911;EAS_AF=0.0149;AMR_AF=0.062;AFR_AF=0.0832;EUR_AF=0.0915;SAS_AF=0.0337;AA=G|||;VT=SNP
6	26123208	rs77919048	T	C	100	PASS	AC=460;AF=0.091853;AN=5008;NS=2504;DP=17163;EAS_AF=0.1667;AMR_AF=0.0994;AFR_AF=0.0144;EUR_AF=0.1451;SAS_AF=0.0593;AA=T|||;VT=SNP
6	26123502	rs115740542	T	C	100	PASS	AC=64;AF=0.0127796;AN=5008;NS=2504;DP=17657;EAS_AF=0;AMR_AF=0.0231;AFR_AF=0.0023;EUR_AF=0.0437;SAS_AF=0.001;AA=T|||;VT=SNP
6	26123539	rs198822	G	C	100	PASS	AC=2037;AF=0.406749;AN=5008;NS=2504;DP=17362;EAS_AF=0.3065;AMR_AF=0.4222;AFR_AF=0.3623;EUR_AF=0.5278;SAS_AF=0.4346;AA=C|||;VT=SNP
6	26123629	rs198821	T	C	100	PASS	AC=2046;AF=0.408546;AN=5008;NS=2504;DP=15496;EAS_AF=0.3065;AMR_AF=0.4308;AFR_AF=0.3631;EUR_AF=0.5298;SAS_AF=0.4346;AA=C|||;VT=SNP
6	26124243	rs198820	G	A	100	PASS	AC=1203;AF=0.240216;AN=5008;NS=2504;DP=22139;EAS_AF=0.1399;AMR_AF=0.3127;AFR_AF=0.0764;EUR_AF=0.3748;SAS_AF=0.3753;AA=G|||;VT=SNP
6	26124303	rs16891334	T	C	100	PASS	AC=439;AF=0.0876597;AN=5008;NS=2504;DP=23008;EAS_AF=0.0149;AMR_AF=0.0764;AFR_AF=0.1853;EUR_AF=0.0924;SAS_AF=0.0337;AA=T|||;VT=SNP
6	26124430	rs198819	C	T	100	PASS	AC=1955;AF=0.390375;AN=5008;NS=2504;DP=19991;EAS_AF=0.3065;AMR_AF=0.4265;AFR_AF=0.2995;EUR_AF=0.5258;SAS_AF=0.4346;AA=C|||;VT=SNP;EX_TARGET
6	26124634	rs4645	C	T	100	PASS	AC=402;AF=0.0802716;AN=5008;NS=2504;DP=16130;EAS_AF=0.0139;AMR_AF=0.1066;AFR_AF=0.0076;EUR_AF=0.2127;SAS_AF=0.092;AA=C|||;VT=SNP;EX_TARGET
6	26124823	rs116440410	C	G	100	PASS	AC=22;AF=0.00439297;AN=5008;NS=2504;DP=19141;EAS_AF=0.003;AMR_AF=0.0058;AFR_AF=0.0038;EUR_AF=0.0099;SAS_AF=0;AA=C|||;VT=SNP;EX_TARGET
6	26125342	rs129128	C	T	100	PASS	AC=4651;AF=0.928714;AN=5008;NS=2504;DP=18481;EAS_AF=0.9742;AMR_AF=0.8948;AFR_AF=0.9902;EUR_AF=0.8429;SAS_AF=0.911;AA=T|||;VT=SNP
6	26125711	rs198818	A	C	100	PASS	AC=1240;AF=0.247604;AN=5008;NS=2504;DP=14014;EAS_AF=0.1399;AMR_AF=0.3127;AFR_AF=0.1051;EUR_AF=0.3748;SAS_AF=0.3742;AA=A|||;VT=SNP
6	26125824	rs6931863	G	A	100	PASS	AC=713;AF=0.142372;AN=5008;NS=2504;DP=11761;EAS_AF=0.1667;AMR_AF=0.1138;AFR_AF=0.1929;EUR_AF=0.1511;SAS_AF=0.0603;AA=G|||;VT=SNP
6	26125826	rs6931542	C	A	100	PASS	AC=713;AF=0.142372;AN=5008;NS=2504;DP=11887;EAS_AF=0.1667;AMR_AF=0.1138;AFR_AF=0.1929;EUR_AF=0.1511;SAS_AF=0.0603;AA=C|||;VT=SNP
6	26126524	rs198817	A	G	100	PASS	AC=1954;AF=0.390176;AN=5008;NS=2504;DP=15677;EAS_AF=0.3065;AMR_AF=0.4265;AFR_AF=0.2988;EUR_AF=0.5249;SAS_AF=0.4356;AA=G|||;VT=SNP
6	26126779	rs9467675	G	A	100	PASS	AC=1182;AF=0.236022;AN=5008;NS=2504;DP=17070;EAS_AF=0.5526;AMR_AF=0.2161;AFR_AF=0.1377;EUR_AF=0.0915;SAS_AF=0.2055;AA=G|||;VT=SNP
6	26127090	rs2282848	A	G	100	PASS	AC=1092;AF=0.218051;AN=5008;NS=2504;DP=19774;EAS_AF=0.5516;AMR_AF=0.2118;AFR_AF=0.0756;EUR_AF=0.0875;SAS_AF=0.2055;AA=A|||;VT=SNP
6	26127184	rs198816	C	T	100	PASS	AC=1945;AF=0.388379;AN=5008;NS=2504;DP=19583;EAS_AF=0.3065;AMR_AF=0.4179;AFR_AF=0.298;EUR_AF=0.5239;SAS_AF=0.4346;AA=C|||;VT=SNP
6	26127252	rs1150663	A	G	100	PASS	AC=713;AF=0.142372;AN=5008;NS=2504;DP=19195;EAS_AF=0.1667;AMR_AF=0.1138;AFR_AF=0.1929;EUR_AF=0.1511;SAS_AF=0.0603;AA=A|||;VT=SNP
6	26127271	rs198815	A	G	100	PASS	AC=1232;AF=0.246006;AN=5008;NS=2504;DP=19111;EAS_AF=0.1399;AMR_AF=0.304;AFR_AF=0.1051;EUR_AF=0.3728;SAS_AF=0.3742;AA=A|||;VT=SNP
6	26127759	rs198814	A	G	100	PASS	AC=1945;AF=0.388379;AN=5008;NS=2504;DP=18114;EAS_AF=0.3065;AMR_AF=0.4179;AFR_AF=0.298;EUR_AF=0.5239;SAS_AF=0.4346;AA=A|||;VT=SNP
6	26128226	rs198813	C	T	100	PASS	AC=1945;AF=0.388379;AN=5008;NS=2504;DP=16274;EAS_AF=0.3065;AMR_AF=0.4179;AFR_AF=0.298;EUR_AF=0.5239;SAS_AF=0.4346;AA=C|||;VT=SNP
6	26128410	rs198812	G	C	100	PASS	AC=4644;AF=0.927316;AN=5008;NS=2504;DP=17828;EAS_AF=0.9742;AMR_AF=0.8862;AFR_AF=0.9902;EUR_AF=0.8419;SAS_AF=0.911;AA=C|||;VT=SNP
6	26128446	rs198811	C	T	100	PASS	AC=3126;AF=0.624201;AN=5008;NS=2504;DP=18678;EAS_AF=0.8581;AMR_AF=0.634;AFR_AF=0.4357;EUR_AF=0.6163;SAS_AF=0.6391;AA=T|||;VT=SNP
6	26128538	rs35902160	C	G	100	PASS	AC=439;AF=0.0876597;AN=5008;NS=2504;DP=17198;EAS_AF=0.0149;AMR_AF=0.0764;AFR_AF=0.1853;EUR_AF=0.0924;SAS_AF=0.0337;AA=C|||;VT=SNP
6	26128618	rs198810	A	G	100	PASS	AC=1233;AF=0.246206;AN=5008;NS=2504;DP=19243;EAS_AF=0.1399;AMR_AF=0.304;AFR_AF=0.1051;EUR_AF=0.3738;SAS_AF=0.3742;AA=A|||;VT=SNP
6	26128766	rs198809	G	A	100	PASS	AC=1945;AF=0.388379;AN=5008;NS=2504;DP=18853;EAS_AF=0.3065;AMR_AF=0.4179;AFR_AF=0.298;EUR_AF=0.5239;SAS_AF=0.4346;AA=A|||;VT=SNP
6	26129375	rs6908263	G	A	100	PASS	AC=1182;AF=0.236022;AN=5008;NS=2504;DP=12844;EAS_AF=0.5516;AMR_AF=0.2161;AFR_AF=0.1377;EUR_AF=0.0924;SAS_AF=0.2055;AA=G|||;VT=SNP
6	26129392	rs17531978	T	C	100	PASS	AC=483;AF=0.0964457;AN=5008;NS=2504;DP=13128;EAS_AF=0.0665;AMR_AF=0.1167;AFR_AF=0.0159;EUR_AF=0.1163;SAS_AF=0.2014;AA=T|||;VT=SNP
6	26129599	rs806976	C	T	100	PASS	AC=714;AF=0.142572;AN=5008;NS=2504;DP=15193;EAS_AF=0.1667;AMR_AF=0.1153;AFR_AF=0.1929;EUR_AF=0.1511;SAS_AF=0.0603;AA=C|||;VT=SNP
6	26129948	rs707899	C	T	100	PASS	AC=713;AF=0.142372;AN=5008;NS=2504;DP=18136;EAS_AF=0.1667;AMR_AF=0.1138;AFR_AF=0.1929;EUR_AF=0.1511;SAS_AF=0.0603;AA=C|||;VT=SNP
6	26130628	rs198808	G	C	100	PASS	AC=3796;AF=0.757987;AN=5008;NS=2504;DP=17768;EAS_AF=0.9077;AMR_AF=0.7262;AFR_AF=0.7284;EUR_AF=0.7177;SAS_AF=0.7076;AA=C|||;VT=SNP
6	26130690	rs198807	A	G	100	PASS	AC=1946;AF=0.388578;AN=5008;NS=2504;DP=16278;EAS_AF=0.3065;AMR_AF=0.4179;AFR_AF=0.298;EUR_AF=0.5239;SAS_AF=0.4356;AA=A|||;VT=SNP
6	26131810	rs75218946	T	A	100	PASS	AC=10;AF=0.00199681;AN=5008;NS=2504;DP=19017;EAS_AF=0;AMR_AF=0.0014;AFR_AF=0;EUR_AF=0.0089;SAS_AF=0;AA=T|||;VT=SNP
6	26132218	rs9467677	A	G	100	PASS	AC=1184;AF=0.236422;AN=5008;NS=2504;DP=16820;EAS_AF=0.5516;AMR_AF=0.2161;AFR_AF=0.1399;EUR_AF=0.0915;SAS_AF=0.2055;AA=A|||;VT=SNP
6	26132489	rs7771690	A	C	100	PASS	AC=1185;AF=0.236621;AN=5008;NS=2504;DP=1614;EAS_AF=0.5516;AMR_AF=0.2161;AFR_AF=0.1399;EUR_AF=0.0915;SAS_AF=0.2065;AA=A|||;VT=SNP
6	26132504	rs9461234	T	C	100	PASS	AC=1184;AF=0.236422;AN=5008;NS=2504;DP=4072;EAS_AF=0.5516;AMR_AF=0.2161;AFR_AF=0.1399;EUR_AF=0.0915;SAS_AF=0.2055;AA=T|||;VT=SNP
6	26132664	rs707901	C	T	100	PASS	AC=693;AF=0.138379;AN=5008;NS=2504;DP=17699;EAS_AF=0.1637;AMR_AF=0.1124;AFR_AF=0.1823;EUR_AF=0.1491;SAS_AF=0.0603;AA=C|||;VT=SNP
6	26133070	rs36109883	G	A	100	PASS	AC=121;AF=0.0241613;AN=5008;NS=2504;DP=17736;EAS_AF=0;AMR_AF=0.0346;AFR_AF=0.0242;EUR_AF=0.0646;SAS_AF=0;AA=G|||;VT=SNP
6	26133616	rs198806	A	G	100	PASS	AC=3134;AF=0.625799;AN=5008;NS=2504;DP=20005;EAS_AF=0.8581;AMR_AF=0.6427;AFR_AF=0.4357;EUR_AF=0.6173;SAS_AF=0.6401;AA=G|||;VT=SNP
6	26134110	rs16891344	G	T	100	PASS	AC=460;AF=0.091853;AN=5008;NS=2504;DP=20285;EAS_AF=0.1657;AMR_AF=0.0994;AFR_AF=0.0144;EUR_AF=0.1451;SAS_AF=0.0603;AA=G|||;VT=SNP
6	26134672	rs198805	G	A	100	PASS	AC=4383;AF=0.8752;AN=5008;NS=2504;DP=15719;EAS_AF=0.9692;AMR_AF=0.8588;AFR_AF=0.854;EUR_AF=0.826;SAS_AF=0.8691;AA=A|||;VT=SNP
6	26134723	rs9461235	T	C	100	PASS	AC=1184;AF=0.236422;AN=5008;NS=2504;DP=15243;EAS_AF=0.5516;AMR_AF=0.2161;AFR_AF=0.1377;EUR_AF=0.0924;SAS_AF=0.2076;AA=T|||;VT=SNP
6	26134825	rs198804	C	T	100	PASS	AC=2721;AF=0.543331;AN=5008;NS=2504;DP=12808;EAS_AF=0.5228;AMR_AF=0.5231;AFR_AF=0.5083;EUR_AF=0.5964;SAS_AF=0.5716;AA=c|||;VT=SNP
6	26135052	rs198803	T	A	100	PASS	AC=1965;AF=0.392372;AN=5008;NS=2504;DP=16992;EAS_AF=0.3065;AMR_AF=0.4265;AFR_AF=0.3086;EUR_AF=0.5258;SAS_AF=0.4325;AA=T|||;VT=SNP
6	26135498	rs2856646	A	G	100	PASS	AC=3803;AF=0.759385;AN=5008;NS=2504;DP=17499;EAS_AF=0.9077;AMR_AF=0.7349;AFR_AF=0.7284;EUR_AF=0.7197;SAS_AF=0.7065;AA=G|||;VT=SNP
6	26135499	rs2856645	T	G	100	PASS	AC=3807;AF=0.760184;AN=5008;NS=2504;DP=17480;EAS_AF=0.9077;AMR_AF=0.7349;AFR_AF=0.7284;EUR_AF=0.7237;SAS_AF=0.7065;AA=G|||;VT=SNP
6	26136687	rs77133138	C	A	100	PASS	AC=59;AF=0.0117812;AN=5008;NS=2504;DP=15591;EAS_AF=0.002;AMR_AF=0.0086;AFR_AF=0.0113;EUR_AF=0.0219;SAS_AF=0.0143;AA=C|||;VT=SNP
6	26136821	rs3819406	C	G	100	PASS	AC=481;AF=0.0960463;AN=5008;NS=2504;DP=15124;EAS_AF=0.0655;AMR_AF=0.1167;AFR_AF=0.0159;EUR_AF=0.1153;SAS_AF=0.2014;AA=C|||;VT=SNP
6	26137235	rs9366638	A	C	100	PASS	AC=1194;AF=0.238419;AN=5008;NS=2504;DP=14092;EAS_AF=0.5516;AMR_AF=0.232;AFR_AF=0.1377;EUR_AF=0.0915;SAS_AF=0.2076;AA=A|||;VT=SNP
6	26137652	rs7760713	A	G	100	PASS	AC=1195;AF=0.238618;AN=5008;NS=2504;DP=13509;EAS_AF=0.5516;AMR_AF=0.2305;AFR_AF=0.1384;EUR_AF=0.0915;SAS_AF=0.2086;AA=A|||;VT=SNP
6	26137872	rs7747040	T	C	100	PASS	AC=1194;AF=0.238419;AN=5008;NS=2504;DP=11032;EAS_AF=0.5516;AMR_AF=0.2305;AFR_AF=0.1377;EUR_AF=0.0915;SAS_AF=0.2086;AA=C|||;VT=SNP
6	26138053	rs114373067	T	C	100	PASS	AC=23;AF=0.00459265;AN=5008;NS=2504;DP=7909;EAS_AF=0.003;AMR_AF=0.0058;AFR_AF=0.0045;EUR_AF=0.0099;SAS_AF=0;AA=T|||;VT=SNP
6	26138407	rs115341591	G	A	100	PASS	AC=27;AF=0.00539137;AN=5008;NS=2504;DP=15779;EAS_AF=0.002;AMR_AF=0.0101;AFR_AF=0.0008;EUR_AF=0.0109;SAS_AF=0.0061;AA=G|||;VT=SNP
6	26139741	rs198801	T	C	100	PASS	AC=1267;AF=0.252995;AN=5008;NS=2504;DP=17934;EAS_AF=0.1389;AMR_AF=0.304;AFR_AF=0.1362;EUR_AF=0.3728;SAS_AF=0.3691;AA=T|||;VT=SNP
6	26139933	rs198800	C	T	100	PASS	AC=1957;AF=0.390775;AN=5008;NS=2504;DP=17302;EAS_AF=0.3056;AMR_AF=0.4179;AFR_AF=0.3109;EUR_AF=0.5239;SAS_AF=0.4305;AA=C|||;VT=SNP
6	26140134	rs72834689	C	T	100	PASS	AC=371;AF=0.0740815;AN=5008;NS=2504;DP=16539;EAS_AF=0.0565;AMR_AF=0.049;AFR_AF=0.0136;EUR_AF=0.0795;SAS_AF=0.1861;AA=C|||;VT=SNP
6	26140669	rs62396181	A	T	100	PASS	AC=432;AF=0.086262;AN=5008;NS=2504;DP=20097;EAS_AF=0.0645;AMR_AF=0.1023;AFR_AF=0.0159;EUR_AF=0.0815;SAS_AF=0.1973;AA=A|||;VT=SNP
6	26141375	rs806970	C	T	100	PASS	AC=128;AF=0.0255591;AN=5008;NS=2504;DP=19645;EAS_AF=0.003;AMR_AF=0.0461;AFR_AF=0.0121;EUR_AF=0.0616;SAS_AF=0.0153;AA=C|||;VT=SNP
6	26143872	rs79409081	T	C	100	PASS	AC=16;AF=0.00319489;AN=5008;NS=2504;DP=18809;EAS_AF=0;AMR_AF=0.0014;AFR_AF=0.0008;EUR_AF=0.0119;SAS_AF=0.002;AA=T|||;VT=SNP
6	26144281	rs80080917	A	G	100	PASS	AC=83;AF=0.0165735;AN=5008;NS=2504;DP=19019;EAS_AF=0.0079;AMR_AF=0.0058;AFR_AF=0.0015;EUR_AF=0.0209;SAS_AF=0.0491;AA=A|||;VT=SNP
6	26144559	rs75515815	G	A	100	PASS	AC=42;AF=0.00838658;AN=5008;NS=2504;DP=19465;EAS_AF=0;AMR_AF=0.0101;AFR_AF=0.0008;EUR_AF=0.0199;SAS_AF=0.0143;AA=G|||;VT=SNP
6	26145158	rs72834694	T	C	100	PASS	AC=685;AF=0.136781;AN=5008;NS=2504;DP=16424;EAS_AF=0.1736;AMR_AF=0.1441;AFR_AF=0.0575;EUR_AF=0.2137;SAS_AF=0.1217;AA=T|||;VT=SNP
6	26145217	rs75499503	C	T	100	PASS	AC=686;AF=0.136981;AN=5008;NS=2504;DP=16117;EAS_AF=0.1746;AMR_AF=0.1441;AFR_AF=0.0575;EUR_AF=0.2137;SAS_AF=0.1217;AA=C|||;VT=SNP
6	26147396	rs80241472	G	A	100	PASS	AC=107;AF=0.0213658;AN=5008;NS=2504;DP=20485;EAS_AF=0.0079;AMR_AF=0.0317;AFR_AF=0.0348;EUR_AF=0.0169;SAS_AF=0.0143;AA=G|||;VT=SNP
6	26148326	rs806973	A	G	100	PASS	AC=1835;AF=0.366414;AN=5008;NS=2504;DP=17529;EAS_AF=0.2202;AMR_AF=0.3516;AFR_AF=0.6505;EUR_AF=0.3479;SAS_AF=0.1626;AA=G|||;VT=SNP
6	26148951	rs9461236	G	C	100	PASS	AC=269;AF=0.0537141;AN=5008;NS=2504;DP=13268;EAS_AF=0.005;AMR_AF=0.0274;AFR_AF=0.1437;EUR_AF=0.0149;SAS_AF=0.0409;AA=G|||;VT=SNP
6	26149000	rs16891359	T	C	100	PASS	AC=1092;AF=0.218051;AN=5008;NS=2504;DP=15672;EAS_AF=0.6161;AMR_AF=0.2392;AFR_AF=0.0045;EUR_AF=0.0656;SAS_AF=0.2382;AA=T|||;VT=SNP
6	26150616	rs2050946	C	T	100	PASS	AC=1336;AF=0.266773;AN=5008;NS=2504;DP=13358;EAS_AF=0.6518;AMR_AF=0.2723;AFR_AF=0.0151;EUR_AF=0.1123;SAS_AF=0.365;AA=C|||;VT=SNP
6	26150806	rs9467682	T	G	100	PASS	AC=278;AF=0.0555112;AN=5008;NS=2504;DP=12294;EAS_AF=0.005;AMR_AF=0.0317;AFR_AF=0.146;EUR_AF=0.0149;SAS_AF=0.044;AA=T|||;VT=SNP
6	26150809	rs75546109	C	G	100	PASS	AC=322;AF=0.0642971;AN=5008;NS=2504;DP=12405;EAS_AF=0.0446;AMR_AF=0.0389;AFR_AF=0.0045;EUR_AF=0.1143;SAS_AF=0.1319;AA=C|||;VT=SNP
6	26151535	rs9358908	G	T	100	PASS	AC=1346;AF=0.26877;AN=5008;NS=2504;DP=18140;EAS_AF=0.6548;AMR_AF=0.2767;AFR_AF=0.0151;EUR_AF=0.1163;SAS_AF=0.365;AA=G|||;VT=SNP
6	26153335	rs9379827	C	A	100	PASS	AC=684;AF=0.136581;AN=5008;NS=2504;DP=20119;EAS_AF=0.1687;AMR_AF=0.1499;AFR_AF=0.0567;EUR_AF=0.2157;SAS_AF=0.1207;AA=C|||;VT=SNP
6	26153545	rs9358909	G	C	100	PASS	AC=541;AF=0.108027;AN=5008;NS=2504;DP=14783;EAS_AF=0.1677;AMR_AF=0.121;AFR_AF=0.0174;EUR_AF=0.173;SAS_AF=0.093;AA=G|||;VT=SNP
6	26153780	rs80241428	A	G	100	PASS	AC=16;AF=0.00319489;AN=5008;NS=2504;DP=13764;EAS_AF=0;AMR_AF=0.0014;AFR_AF=0.0008;EUR_AF=0.0119;SAS_AF=0.002;AA=A|||;VT=SNP
6	26157403	rs112830226	A	C	100	PASS	AC=323;AF=0.0644968;AN=5008;NS=2504;DP=15402;EAS_AF=0.0456;AMR_AF=0.0389;AFR_AF=0.0045;EUR_AF=0.1143;SAS_AF=0.1319;AA=A|||;VT=SNP
6	26157481	rs4141885	A	T	100	PASS	AC=1349;AF=0.269369;AN=5008;NS=2504;DP=14946;EAS_AF=0.6548;AMR_AF=0.2738;AFR_AF=0.0151;EUR_AF=0.1153;SAS_AF=0.3712;AA=A|||;VT=SNP
6	26157560	rs142878091	G	C	100	PASS	AC=24;AF=0.00479233;AN=5008;NS=2504;DP=17229;EAS_AF=0.004;AMR_AF=0.0043;AFR_AF=0.003;EUR_AF=0.0119;SAS_AF=0.001;AA=G|||;VT=SNP
6	26157762	rs3857546	C	T	100	PASS	AC=479;AF=0.095647;AN=5008;NS=2504;DP=17803;EAS_AF=0.0278;AMR_AF=0.1167;AFR_AF=0.1641;EUR_AF=0.1163;SAS_AF=0.0368;AA=C|||;VT=SNP
6	26158079	rs7749823	A	C	100	PASS	AC=417;AF=0.0832668;AN=5008;NS=2504;DP=18386;EAS_AF=0.0278;AMR_AF=0.111;AFR_AF=0.1218;EUR_AF=0.1143;SAS_AF=0.0368;AA=A|||;VT=SNP
6	26158247	rs41266797	G	A	100	PASS	AC=100;AF=0.0199681;AN=5008;NS=2504;DP=20408;EAS_AF=0.0119;AMR_AF=0.0115;AFR_AF=0;EUR_AF=0.0288;SAS_AF=0.0521;AA=G|||;VT=SNP
6	26158993	rs1009181	T	C	100	PASS	AC=1416;AF=0.282748;AN=5008;NS=2504;DP=21212;EAS_AF=0.2183;AMR_AF=0.2853;AFR_AF=0.3835;EUR_AF=0.335;SAS_AF=0.1575;AA=t|||;VT=SNP
6	26159356	rs2183947	G	A	100	PASS	AC=749;AF=0.149561;AN=5008;NS=2504;DP=14676;EAS_AF=0.1905;AMR_AF=0.1527;AFR_AF=0.0877;EUR_AF=0.2157;SAS_AF=0.1207;AA=A|||;VT=SNP
6	26161013	rs113657606	C	T	100	PASS	AC=134;AF=0.0267572;AN=5008;NS=2504;DP=16732;EAS_AF=0.002;AMR_AF=0.0216;AFR_AF=0.0393;EUR_AF=0.0388;SAS_AF=0.0266;AA=C|||;VT=SNP
6	26161399	rs72834696	G	A	100	PASS	AC=689;AF=0.13758;AN=5008;NS=2504;DP=16662;EAS_AF=0.1706;AMR_AF=0.1513;AFR_AF=0.0575;EUR_AF=0.2167;SAS_AF=0.1207;AA=G|||;VT=SNP
6	26162019	rs1417998	T	A	100	PASS	AC=481;AF=0.0960463;AN=5008;NS=2504;DP=15382;EAS_AF=0.0278;AMR_AF=0.1167;AFR_AF=0.1649;EUR_AF=0.1173;SAS_AF=0.0368;AA=T|||;VT=SNP
6	26162679	rs9467684	G	A	100	PASS	AC=300;AF=0.0599042;AN=5008;NS=2504;DP=20636;EAS_AF=0.0188;AMR_AF=0.0331;AFR_AF=0.1528;EUR_AF=0.0149;SAS_AF=0.0419;AA=G|||;VT=SNP
6	26165548	rs190138108	A	G	100	PASS	AC=46;AF=0.0091853;AN=5008;NS=2504;DP=18647;EAS_AF=0.003;AMR_AF=0.0101;AFR_AF=0;EUR_AF=0.0099;SAS_AF=0.0266;AA=A|||;VT=SNP
6	26167113	rs191668974	G	C	100	PASS	AC=56;AF=0.0111821;AN=5008;NS=2504;DP=12060;EAS_AF=0.004;AMR_AF=0.013;AFR_AF=0.0098;EUR_AF=0.0099;SAS_AF=0.0204;AA=G|||;VT=SNP
6	26167613	rs9366639	C	G	100	PASS	AC=546;AF=0.109026;AN=5008;NS=2504;DP=16447;EAS_AF=0.1696;AMR_AF=0.1182;AFR_AF=0.0197;EUR_AF=0.174;SAS_AF=0.0941;AA=C|||;VT=SNP
6	26167710	rs4486004	G	T	100	PASS	AC=908;AF=0.18131;AN=5008;NS=2504;DP=18641;EAS_AF=0.1905;AMR_AF=0.1628;AFR_AF=0.2027;EUR_AF=0.2157;SAS_AF=0.1207;AA=T|||;VT=SNP
6	26168688	rs59467460	T	A	100	PASS	AC=173;AF=0.0345447;AN=5008;NS=2504;DP=11702;EAS_AF=0.0149;AMR_AF=0.0259;AFR_AF=0.0219;EUR_AF=0.0427;SAS_AF=0.0695;AA=t|||;VT=SNP
6	26168903	rs2066295	A	G	100	PASS	AC=920;AF=0.183706;AN=5008;NS=2504;DP=11816;EAS_AF=0.1925;AMR_AF=0.1686;AFR_AF=0.205;EUR_AF=0.2187;SAS_AF=0.1207;AA=G|||;VT=SNP
6	26169270	rs140058581	A	G	100	PASS	AC=132;AF=0.0263578;AN=5008;NS=2504;DP=12891;EAS_AF=0.002;AMR_AF=0.0216;AFR_AF=0.0378;EUR_AF=0.0388;SAS_AF=0.0266;AA=A|||;VT=SNP
6	26169632	rs9461237	C	T	100	PASS	AC=273;AF=0.0545128;AN=5008;NS=2504;DP=13221;EAS_AF=0.005;AMR_AF=0.0317;AFR_AF=0.1437;EUR_AF=0.0149;SAS_AF=0.0419;AA=C|||;VT=SNP
6	26171250	rs1059490	T	C	100	PASS	AC=1300;AF=0.259585;AN=5008;NS=2504;DP=18168;EAS_AF=0.2202;AMR_AF=0.2781;AFR_AF=0.3011;EUR_AF=0.332;SAS_AF=0.1564;AA=C|||;VT=SNP
6	26172219	rs9379829	C	T	100	PASS	AC=681;AF=0.135982;AN=5008;NS=2504;DP=13817;EAS_AF=0.1716;AMR_AF=0.1484;AFR_AF=0.056;EUR_AF=0.2117;SAS_AF=0.1207;AA=C|||;VT=SNP
6	26173478	rs34661691	T	G	100	PASS	AC=327;AF=0.0652955;AN=5008;NS=2504;DP=12863;EAS_AF=0.0079;AMR_AF=0.1081;AFR_AF=0.0832;EUR_AF=0.1123;SAS_AF=0.0215;AA=T|||;VT=SNP
6	26173767	rs9379830	T	C	100	PASS	AC=689;AF=0.13758;AN=5008;NS=2504;DP=11820;EAS_AF=0.1716;AMR_AF=0.1513;AFR_AF=0.0567;EUR_AF=0.2167;SAS_AF=0.1207;AA=T|||;VT=SNP
6	26175832	rs112250267	C	T	100	PASS	AC=351;AF=0.0700879;AN=5008;NS=2504;DP=16554;EAS_AF=0.0635;AMR_AF=0.0403;AFR_AF=0.0098;EUR_AF=0.1153;SAS_AF=0.1329;AA=T|||;VT=SNP
6	26175852	rs9379831	C	A	100	PASS	AC=1235;AF=0.246605;AN=5008;NS=2504;DP=16356;EAS_AF=0.2351;AMR_AF=0.2017;AFR_AF=0.2126;EUR_AF=0.328;SAS_AF=0.2526;AA=A|||;VT=SNP
6	26175866	rs17598658	A	C	100	PASS	AC=106;AF=0.0211661;AN=5008;NS=2504;DP=16112;EAS_AF=0;AMR_AF=0.0259;AFR_AF=0.0166;EUR_AF=0.0656;SAS_AF=0;AA=A|||;VT=SNP
6	26176010	rs79267062	T	C	100	PASS	AC=79;AF=0.0157748;AN=5008;NS=2504;DP=15833;EAS_AF=0.002;AMR_AF=0.0173;AFR_AF=0;EUR_AF=0.0388;SAS_AF=0.0266;AA=T|||;VT=SNP
6	26176421	rs11759758	T	C	100	PASS	AC=345;AF=0.0688898;AN=5008;NS=2504;DP=14682;EAS_AF=0.0585;AMR_AF=0.0403;AFR_AF=0.0098;EUR_AF=0.1143;SAS_AF=0.1329;AA=C|||;VT=SNP
6	26176517	rs72834698	G	A	100	PASS	AC=241;AF=0.048123;AN=5008;NS=2504;DP=13535;EAS_AF=0.0069;AMR_AF=0.0807;AFR_AF=0.0053;EUR_AF=0.1312;SAS_AF=0.0399;AA=G|||;VT=SNP
6	26177333	rs113336805	A	T	100	PASS	AC=345;AF=0.0688898;AN=5008;NS=2504;DP=14588;EAS_AF=0.0575;AMR_AF=0.0403;AFR_AF=0.0098;EUR_AF=0.1143;SAS_AF=0.1339;AA=A|||;VT=SNP
6	26177768	rs113047824	C	T	100	PASS	AC=327;AF=0.0652955;AN=5008;NS=2504;DP=14861;EAS_AF=0.0437;AMR_AF=0.0403;AFR_AF=0.0068;EUR_AF=0.1143;SAS_AF=0.1339;AA=C|||;VT=SNP
6	26177882	rs7762193	C	T	100	PASS	AC=277;AF=0.0553115;AN=5008;NS=2504;DP=16239;EAS_AF=0.005;AMR_AF=0.0317;AFR_AF=0.1467;EUR_AF=0.0149;SAS_AF=0.0419;AA=C|||;VT=SNP
6	26179213	rs73393441	G	A	100	PASS	AC=275;AF=0.0549121;AN=5008;NS=2504;DP=15643;EAS_AF=0.005;AMR_AF=0.0317;AFR_AF=0.146;EUR_AF=0.0149;SAS_AF=0.0409;AA=G|||;VT=SNP
6	26179763	rs141690565	T	G	100	PASS	AC=44;AF=0.00878594;AN=5008;NS=2504;DP=17498;EAS_AF=0.003;AMR_AF=0.0101;AFR_AF=0;EUR_AF=0.0099;SAS_AF=0.0245;AA=T|||;VT=SNP
6	26180332	rs2183948	A	G	100	PASS	AC=901;AF=0.179912;AN=5008;NS=2504;DP=14953;EAS_AF=0.1438;AMR_AF=0.1138;AFR_AF=0.2307;EUR_AF=0.163;SAS_AF=0.2127;AA=G|||;VT=SNP
6	26180634	rs62396185	G	C	100	PASS	AC=1754;AF=0.35024;AN=5008;NS=2504;DP=14403;EAS_AF=0.746;AMR_AF=0.3746;AFR_AF=0.0204;EUR_AF=0.2823;SAS_AF=0.4407;AA=G|||;VT=SNP
6	26180683	rs1981019	G	T	100	PASS	AC=391;AF=0.0780751;AN=5008;NS=2504;DP=15850;EAS_AF=0.0665;AMR_AF=0.0447;AFR_AF=0.0287;EUR_AF=0.1143;SAS_AF=0.1431;AA=G|||;VT=SNP
6	26181588	rs17598764	T	G	100	PASS	AC=289;AF=0.0577077;AN=5008;NS=2504;DP=17220;EAS_AF=0.0714;AMR_AF=0.0504;AFR_AF=0.0514;EUR_AF=0.0457;SAS_AF=0.0695;AA=T|||;VT=SNP
6	26181717	rs76769693	T	C	100	PASS	AC=391;AF=0.0780751;AN=5008;NS=2504;DP=14802;EAS_AF=0.0665;AMR_AF=0.0447;AFR_AF=0.0287;EUR_AF=0.1143;SAS_AF=0.1431;AA=T|||;VT=SNP
6	26182049	rs11760140	T	C	100	PASS	AC=390;AF=0.0778754;AN=5008;NS=2504;DP=16185;EAS_AF=0.0665;AMR_AF=0.0447;AFR_AF=0.0287;EUR_AF=0.1143;SAS_AF=0.1421;AA=C|||;VT=SNP
6	26182061	rs11753084	A	G	100	PASS	AC=333;AF=0.0664936;AN=5008;NS=2504;DP=15827;EAS_AF=0.0526;AMR_AF=0.0389;AFR_AF=0.0053;EUR_AF=0.1143;SAS_AF=0.1339;AA=A|||;VT=SNP
6	26182091	rs11757724	C	T	100	PASS	AC=364;AF=0.0726837;AN=5008;NS=2504;DP=15917;EAS_AF=0.0526;AMR_AF=0.0447;AFR_AF=0.0197;EUR_AF=0.1143;SAS_AF=0.1421;AA=C|||;VT=SNP
6	26182626	rs113979296	C	A	100	PASS	AC=334;AF=0.0666933;AN=5008;NS=2504;DP=13125;EAS_AF=0.0526;AMR_AF=0.0389;AFR_AF=0.0053;EUR_AF=0.1143;SAS_AF=0.135;AA=C|||;VT=SNP
6	26182633	rs112986938	C	A	100	PASS	AC=334;AF=0.0666933;AN=5008;NS=2504;DP=13606;EAS_AF=0.0526;AMR_AF=0.0389;AFR_AF=0.0053;EUR_AF=0.1143;SAS_AF=0.135;AA=C|||;VT=SNP
6	26182872	rs73393443	G	A	100	PASS	AC=258;AF=0.0515176;AN=5008;NS=2504;DP=15013;EAS_AF=0.003;AMR_AF=0.0317;AFR_AF=0.1467;EUR_AF=0.0149;SAS_AF=0.0245;AA=G|||;VT=SNP
6	26183567	rs148268586	A	G	100	PASS	AC=30;AF=0.00599042;AN=5008;NS=2504;DP=16745;EAS_AF=0.001;AMR_AF=0.0058;AFR_AF=0;EUR_AF=0.0179;SAS_AF=0.0072;AA=A|||;VT=SNP
6	26183710	rs74660303	C	T	100	PASS	AC=276;AF=0.0551118;AN=5008;NS=2504;DP=19344;EAS_AF=0.0575;AMR_AF=0.049;AFR_AF=0.053;EUR_AF=0.0447;SAS_AF=0.0706;AA=C|||;VT=SNP
6	26183816	rs17533076	G	A	100	PASS	AC=275;AF=0.0549121;AN=5008;NS=2504;DP=19454;EAS_AF=0.0575;AMR_AF=0.049;AFR_AF=0.053;EUR_AF=0.0447;SAS_AF=0.0695;AA=G|||;VT=SNP
6	26184041	rs16891375	A	G	100	PASS	AC=332;AF=0.0662939;AN=5008;NS=2504;DP=19039;EAS_AF=0.0526;AMR_AF=0.0403;AFR_AF=0.0061;EUR_AF=0.1133;SAS_AF=0.1319;AA=A|||;VT=SNP;EX_TARGET
6	26184102	rs7766641	G	A	100	PASS	AC=1767;AF=0.352835;AN=5008;NS=2504;DP=18763;EAS_AF=0.7579;AMR_AF=0.3732;AFR_AF=0.0204;EUR_AF=0.2833;SAS_AF=0.4417;AA=G|||;VT=SNP;EX_TARGET
6	26184613	rs141585815	A	G	100	PASS	AC=83;AF=0.0165735;AN=5008;NS=2504;DP=18030;EAS_AF=0.0069;AMR_AF=0.0058;AFR_AF=0.0015;EUR_AF=0.0199;SAS_AF=0.0511;AA=A|||;VT=SNP
6	26184617	rs4496782	T	C	100	PASS	AC=1497;AF=0.298922;AN=5008;NS=2504;DP=17682;EAS_AF=0.1607;AMR_AF=0.2334;AFR_AF=0.5098;EUR_AF=0.2406;SAS_AF=0.2628;AA=C|||;VT=SNP
6	26184640	rs17598927	C	G	100	PASS	AC=651;AF=0.129992;AN=5008;NS=2504;DP=17335;EAS_AF=0.1161;AMR_AF=0.0922;AFR_AF=0.0862;EUR_AF=0.159;SAS_AF=0.2004;AA=G|||;VT=SNP
6	26184800	rs4593350	T	C	100	PASS	AC=275;AF=0.0549121;AN=5008;NS=2504;DP=18430;EAS_AF=0.0575;AMR_AF=0.049;AFR_AF=0.053;EUR_AF=0.0447;SAS_AF=0.0695;AA=T|||;VT=SNP
6	26184858	rs77713938	G	C	100	PASS	AC=331;AF=0.0660942;AN=5008;NS=2504;DP=19569;EAS_AF=0.0526;AMR_AF=0.0389;AFR_AF=0.0053;EUR_AF=0.1143;SAS_AF=0.1319;AA=G|||;VT=SNP
6	26184879	rs78222565	C	T	100	PASS	AC=19;AF=0.00379393;AN=5008;NS=2504;DP=19902;EAS_AF=0;AMR_AF=0.0029;AFR_AF=0.0008;EUR_AF=0.0139;SAS_AF=0.002;AA=C|||;VT=SNP
6	26184940	rs187536896	C	T	100	PASS	AC=16;AF=0.00319489;AN=5008;NS=2504;DP=19876;EAS_AF=0;AMR_AF=0.0086;AFR_AF=0.0008;EUR_AF=0.008;SAS_AF=0.001;AA=C|||;VT=SNP
6	26184942	rs80095925	C	T	100	PASS	AC=606;AF=0.121006;AN=5008;NS=2504;DP=19936;EAS_AF=0.1101;AMR_AF=0.0879;AFR_AF=0.0582;EUR_AF=0.159;SAS_AF=0.2014;AA=C|||;VT=SNP
6	26185226	rs77957229	A	G	100	PASS	AC=652;AF=0.130192;AN=5008;NS=2504;DP=22144;EAS_AF=0.1171;AMR_AF=0.0922;AFR_AF=0.0855;EUR_AF=0.159;SAS_AF=0.2014;AA=G|||;VT=SNP
6	26185387	rs75551401	T	C	100	PASS	AC=290;AF=0.0579073;AN=5008;NS=2504;DP=21317;EAS_AF=0.0575;AMR_AF=0.049;AFR_AF=0.0643;EUR_AF=0.0447;SAS_AF=0.0695;AA=t|||;VT=SNP
6	26185403	rs80279176	T	G	100	PASS	AC=82;AF=0.0163738;AN=5008;NS=2504;DP=20943;EAS_AF=0.002;AMR_AF=0.0389;AFR_AF=0.003;EUR_AF=0.0408;SAS_AF=0.0082;AA=T|||;VT=SNP
6	26186075	rs77961951	A	G	100	PASS	AC=606;AF=0.121006;AN=5008;NS=2504;DP=17595;EAS_AF=0.1101;AMR_AF=0.0879;AFR_AF=0.0582;EUR_AF=0.159;SAS_AF=0.2014;AA=G|||;VT=SNP
6	26186200	rs9379832	A	G	100	PASS	AC=1898;AF=0.378994;AN=5008;NS=2504;DP=16750;EAS_AF=0.7649;AMR_AF=0.4049;AFR_AF=0.0371;EUR_AF=0.3171;SAS_AF=0.4888;AA=A|||;VT=SNP
6	26186658	rs11753625	T	C	100	PASS	AC=606;AF=0.121006;AN=5008;NS=2504;DP=15037;EAS_AF=0.1101;AMR_AF=0.0879;AFR_AF=0.0582;EUR_AF=0.159;SAS_AF=0.2014;AA=t|||;VT=SNP
6	26186976	rs11754140	T	A	100	PASS	AC=331;AF=0.0660942;AN=5008;NS=2504;DP=17634;EAS_AF=0.0526;AMR_AF=0.0389;AFR_AF=0.0053;EUR_AF=0.1143;SAS_AF=0.1319;AA=T|||;VT=SNP
6	26187125	rs6906367	C	T	100	PASS	AC=1265;AF=0.252596;AN=5008;NS=2504;DP=17075;EAS_AF=0.1577;AMR_AF=0.2075;AFR_AF=0.3903;EUR_AF=0.2117;SAS_AF=0.2382;AA=T|||;VT=SNP
6	26187334	rs11751812	G	T	100	PASS	AC=331;AF=0.0660942;AN=5008;NS=2504;DP=21633;EAS_AF=0.0526;AMR_AF=0.0389;AFR_AF=0.0053;EUR_AF=0.1143;SAS_AF=0.1319;AA=G|||;VT=SNP
6	26187783	rs1543681	C	A	100	PASS	AC=3858;AF=0.770367;AN=5008;NS=2504;DP=18417;EAS_AF=0.9206;AMR_AF=0.6801;AFR_AF=0.9357;EUR_AF=0.5249;SAS_AF=0.7086;AA=A|||;VT=SNP
6	26188727	rs78241039	G	A	100	PASS	AC=276;AF=0.0551118;AN=5008;NS=2504;DP=19054;EAS_AF=0.0575;AMR_AF=0.049;AFR_AF=0.053;EUR_AF=0.0457;SAS_AF=0.0695;AA=G|||;VT=SNP
6	26188864	rs16891378	A	G	100	PASS	AC=819;AF=0.163538;AN=5008;NS=2504;DP=21807;EAS_AF=0.1101;AMR_AF=0.1095;AFR_AF=0.1997;EUR_AF=0.161;SAS_AF=0.2106;AA=A|||;VT=SNP
6	26189305	rs113589835	C	T	100	PASS	AC=38;AF=0.00758786;AN=5008;NS=2504;DP=18724;EAS_AF=0.0069;AMR_AF=0.0101;AFR_AF=0;EUR_AF=0.0199;SAS_AF=0.0041;AA=C|||;VT=SNP;EX_TARGET
6	26189312	rs79868973	C	G	100	PASS	AC=894;AF=0.178514;AN=5008;NS=2504;DP=18854;EAS_AF=0.1161;AMR_AF=0.1182;AFR_AF=0.2481;EUR_AF=0.161;SAS_AF=0.2096;AA=G|||;VT=SNP;EX_TARGET
6	26189313	rs78735537	C	G	100	PASS	AC=275;AF=0.0549121;AN=5008;NS=2504;DP=18464;EAS_AF=0.0575;AMR_AF=0.049;AFR_AF=0.053;EUR_AF=0.0447;SAS_AF=0.0695;AA=c|||;VT=SNP;EX_TARGET
6	26189356	rs13204572	G	C	100	PASS	AC=119;AF=0.023762;AN=5008;NS=2504;DP=16519;EAS_AF=0;AMR_AF=0.0259;AFR_AF=0.0265;EUR_AF=0.0656;SAS_AF=0;AA=G|||;VT=SNP
6	26189421	rs114555315	G	A	100	PASS	AC=105;AF=0.0209665;AN=5008;NS=2504;DP=11406;EAS_AF=0.0079;AMR_AF=0.0317;AFR_AF=0.0371;EUR_AF=0.0129;SAS_AF=0.0133;AA=G|||;VT=SNP
6	26189615	rs806977	A	G	100	PASS	AC=3803;AF=0.759385;AN=5008;NS=2504;DP=14619;EAS_AF=0.9206;AMR_AF=0.6772;AFR_AF=0.8956;EUR_AF=0.5239;SAS_AF=0.7096;AA=G|||;VT=SNP
6	26190199	rs80259160	C	T	100	PASS	AC=863;AF=0.172324;AN=5008;NS=2504;DP=17345;EAS_AF=0.1161;AMR_AF=0.1138;AFR_AF=0.2269;EUR_AF=0.161;SAS_AF=0.2096;AA=T|||;VT=SNP
6	26190609	rs75475698	C	G	100	PASS	AC=863;AF=0.172324;AN=5008;NS=2504;DP=17233;EAS_AF=0.1161;AMR_AF=0.1138;AFR_AF=0.2269;EUR_AF=0.161;SAS_AF=0.2096;AA=G|||;VT=SNP
6	26190747	rs11753837	G	A	100	PASS	AC=549;AF=0.109625;AN=5008;NS=2504;DP=14921;EAS_AF=0.0585;AMR_AF=0.0605;AFR_AF=0.1467;EUR_AF=0.1163;SAS_AF=0.1401;AA=G|||;VT=SNP
6	26191306	rs111771247	C	G	100	PASS	AC=332;AF=0.0662939;AN=5008;NS=2504;DP=16147;EAS_AF=0.0526;AMR_AF=0.0389;AFR_AF=0.0061;EUR_AF=0.1143;SAS_AF=0.1319;AA=C|||;VT=SNP
6	26191402	rs9461238	T	A	100	PASS	AC=214;AF=0.0427316;AN=5008;NS=2504;DP=18340;EAS_AF=0.003;AMR_AF=0.0245;AFR_AF=0.118;EUR_AF=0.0139;SAS_AF=0.0245;AA=T|||;VT=SNP
6	26191418	rs116534654	G	A	100	PASS	AC=331;AF=0.0660942;AN=5008;NS=2504;DP=17706;EAS_AF=0.0526;AMR_AF=0.0389;AFR_AF=0.0053;EUR_AF=0.1143;SAS_AF=0.1319;AA=G|||;VT=SNP
6	26191557	rs76607472	C	T	100	PASS	AC=275;AF=0.0549121;AN=5008;NS=2504;DP=13848;EAS_AF=0.0575;AMR_AF=0.049;AFR_AF=0.053;EUR_AF=0.0447;SAS_AF=0.0695;AA=C|||;VT=SNP
6	26191678	rs111596617	A	T	100	PASS	AC=824;AF=0.164537;AN=5008;NS=2504;DP=16653;EAS_AF=0.1161;AMR_AF=0.1095;AFR_AF=0.1997;EUR_AF=0.161;SAS_AF=0.2096;AA=A|||;VT=SNP
6	26191843	rs75921373	C	T	100	PASS	AC=869;AF=0.173522;AN=5008;NS=2504;DP=15925;EAS_AF=0.1161;AMR_AF=0.1138;AFR_AF=0.2315;EUR_AF=0.161;SAS_AF=0.2096;AA=T|||;VT=SNP
6	26191958	rs112751982	C	T	100	PASS	AC=826;AF=0.164936;AN=5008;NS=2504;DP=12904;EAS_AF=0.1161;AMR_AF=0.1095;AFR_AF=0.2005;EUR_AF=0.161;SAS_AF=0.2106;AA=C|||;VT=SNP
6	26192093	rs111420263	C	T	100	PASS	AC=550;AF=0.109824;AN=5008;NS=2504;DP=16390;EAS_AF=0.0585;AMR_AF=0.0605;AFR_AF=0.1467;EUR_AF=0.1163;SAS_AF=0.1411;AA=C|||;VT=SNP
6	26192502	rs10452600	C	A	100	PASS	AC=824;AF=0.164537;AN=5008;NS=2504;DP=18257;EAS_AF=0.1161;AMR_AF=0.1095;AFR_AF=0.1997;EUR_AF=0.161;SAS_AF=0.2096;AA=C|||;VT=SNP
6	26192946	rs76722536	C	G	100	PASS	AC=787;AF=0.157149;AN=5008;NS=2504;DP=16695;EAS_AF=0.1161;AMR_AF=0.1037;AFR_AF=0.1808;EUR_AF=0.161;SAS_AF=0.2014;AA=G|||;VT=SNP
6	26194092	rs78432076	T	C	100	PASS	AC=549;AF=0.109625;AN=5008;NS=2504;DP=19160;EAS_AF=0.0585;AMR_AF=0.0605;AFR_AF=0.1467;EUR_AF=0.1163;SAS_AF=0.1401;AA=T|||;VT=SNP
6	26194121	rs79264785	C	T	100	PASS	AC=824;AF=0.164537;AN=5008;NS=2504;DP=18604;EAS_AF=0.1161;AMR_AF=0.1095;AFR_AF=0.1997;EUR_AF=0.161;SAS_AF=0.2096;AA=T|||;VT=SNP
6	26194353	rs79395516	G	A	100	PASS	AC=549;AF=0.109625;AN=5008;NS=2504;DP=16016;EAS_AF=0.0585;AMR_AF=0.0605;AFR_AF=0.1467;EUR_AF=0.1163;SAS_AF=0.1401;AA=G|||;VT=SNP
6	26194402	rs74974409	A	G	100	PASS	AC=275;AF=0.0549121;AN=5008;NS=2504;DP=16416;EAS_AF=0.0575;AMR_AF=0.049;AFR_AF=0.053;EUR_AF=0.0447;SAS_AF=0.0695;AA=A|||;VT=SNP
6	26194869	rs78932312	A	G	100	PASS	AC=824;AF=0.164537;AN=5008;NS=2504;DP=16069;EAS_AF=0.1161;AMR_AF=0.1095;AFR_AF=0.1997;EUR_AF=0.161;SAS_AF=0.2096;AA=G|||;VT=SNP
6	26194899	rs114892914	C	A	100	PASS	AC=83;AF=0.0165735;AN=5008;NS=2504;DP=16073;EAS_AF=0.003;AMR_AF=0.0159;AFR_AF=0.0265;EUR_AF=0.0099;SAS_AF=0.0245;AA=C|||;VT=SNP
6	26194965	rs80313145	T	A	100	PASS	AC=880;AF=0.175719;AN=5008;NS=2504;DP=14877;EAS_AF=0.13;AMR_AF=0.1095;AFR_AF=0.2383;EUR_AF=0.1571;SAS_AF=0.2045;AA=T|||;VT=SNP
6	26195080	rs78012445	G	C	100	PASS	AC=863;AF=0.172324;AN=5008;NS=2504;DP=16442;EAS_AF=0.1161;AMR_AF=0.1138;AFR_AF=0.2269;EUR_AF=0.161;SAS_AF=0.2096;AA=C|||;VT=SNP
6	26195408	rs3734530	G	C	100	PASS	AC=824;AF=0.164537;AN=5008;NS=2504;DP=18268;EAS_AF=0.1161;AMR_AF=0.1095;AFR_AF=0.1997;EUR_AF=0.161;SAS_AF=0.2096;AA=G|||;VT=SNP
6	26195502	rs1341759	G	A	100	PASS	AC=824;AF=0.164537;AN=5008;NS=2504;DP=18055;EAS_AF=0.1161;AMR_AF=0.1095;AFR_AF=0.1997;EUR_AF=0.161;SAS_AF=0.2096;AA=a|||;VT=SNP
6	26196319	rs139462021	T	A	100	PASS	AC=91;AF=0.0181709;AN=5008;NS=2504;DP=13002;EAS_AF=0.0109;AMR_AF=0.0159;AFR_AF=0.0015;EUR_AF=0.0527;SAS_AF=0.0143;AA=T|||;VT=SNP
6	26196430	rs76329209	A	G	100	PASS	AC=824;AF=0.164537;AN=5008;NS=2504;DP=15608;EAS_AF=0.1161;AMR_AF=0.1095;AFR_AF=0.1997;EUR_AF=0.161;SAS_AF=0.2096;AA=G|||;VT=SNP
6	26196512	rs79697629	A	G	100	PASS	AC=275;AF=0.0549121;AN=5008;NS=2504;DP=15469;EAS_AF=0.0575;AMR_AF=0.049;AFR_AF=0.053;EUR_AF=0.0447;SAS_AF=0.0695;AA=A|||;VT=SNP
6	26196567	rs113738935	T	A	100	PASS	AC=275;AF=0.0549121;AN=5008;NS=2504;DP=15473;EAS_AF=0.0575;AMR_AF=0.049;AFR_AF=0.053;EUR_AF=0.0447;SAS_AF=0.0695;AA=T|||;VT=SNP
6	26196593	rs67575965	A	G	100	PASS	AC=982;AF=0.196086;AN=5008;NS=2504;DP=14597;EAS_AF=0.13;AMR_AF=0.1398;AFR_AF=0.2443;EUR_AF=0.2247;SAS_AF=0.2096;AA=G|||;VT=SNP
6	26197493	rs41266801	C	A	100	PASS	AC=826;AF=0.164936;AN=5008;NS=2504;DP=19473;EAS_AF=0.1161;AMR_AF=0.1095;AFR_AF=0.2005;EUR_AF=0.162;SAS_AF=0.2096;AA=C|||;VT=SNP;EX_TARGET
6	26197807	rs7775052	G	A	100	PASS	AC=549;AF=0.109625;AN=5008;NS=2504;DP=16158;EAS_AF=0.0585;AMR_AF=0.0605;AFR_AF=0.1467;EUR_AF=0.1163;SAS_AF=0.1401;AA=G|||;VT=SNP
6	26198046	rs4145878	T	A	100	PASS	AC=3101;AF=0.619209;AN=5008;NS=2504;DP=4044;EAS_AF=0.9157;AMR_AF=0.598;AFR_AF=0.4168;EUR_AF=0.5437;SAS_AF=0.68;AA=A|||;VT=SNP
6	26198449	rs2143346	C	G	100	PASS	AC=824;AF=0.164537;AN=5008;NS=2504;DP=16248;EAS_AF=0.1161;AMR_AF=0.1095;AFR_AF=0.1997;EUR_AF=0.161;SAS_AF=0.2096;AA=C|||;VT=SNP
6	26198494	rs2143347	C	T	100	PASS	AC=846;AF=0.16893;AN=5008;NS=2504;DP=18807;EAS_AF=0.1161;AMR_AF=0.1095;AFR_AF=0.2163;EUR_AF=0.161;SAS_AF=0.2096;AA=T|||;VT=SNP
6	26198845	rs2179517	G	C	100	PASS	AC=3251;AF=0.649161;AN=5008;NS=2504;DP=14548;EAS_AF=0.9187;AMR_AF=0.6066;AFR_AF=0.531;EUR_AF=0.5089;SAS_AF=0.7055;AA=C|||;VT=SNP
6	26198943	rs78771389	G	C	100	PASS	AC=10;AF=0.00199681;AN=5008;NS=2504;DP=18057;EAS_AF=0;AMR_AF=0.0029;AFR_AF=0;EUR_AF=0.008;SAS_AF=0;AA=G|||;VT=SNP
6	26198980	rs77463023	C	T	100	PASS	AC=331;AF=0.0660942;AN=5008;NS=2504;DP=18098;EAS_AF=0.0526;AMR_AF=0.0389;AFR_AF=0.0053;EUR_AF=0.1143;SAS_AF=0.1319;AA=C|||;VT=SNP
6	26199014	rs34550794	G	A	100	PASS	AC=275;AF=0.0549121;AN=5008;NS=2504;DP=18021;EAS_AF=0.0575;AMR_AF=0.049;AFR_AF=0.053;EUR_AF=0.0447;SAS_AF=0.0695;AA=G|||;VT=SNP
6	26199222	rs113561314	G	A	100	PASS	AC=549;AF=0.109625;AN=5008;NS=2504;DP=15805;EAS_AF=0.0585;AMR_AF=0.0605;AFR_AF=0.1467;EUR_AF=0.1163;SAS_AF=0.1401;AA=G|||;VT=SNP;EX_TARGET
6	26199454	rs41266803	C	T	100	PASS	AC=276;AF=0.0551118;AN=5008;NS=2504;DP=17328;EAS_AF=0.0575;AMR_AF=0.0504;AFR_AF=0.053;EUR_AF=0.0447;SAS_AF=0.0695;AA=C|||;VT=SNP;EX_TARGET
6	26199524	rs438534	A	G	100	PASS	AC=4965;AF=0.991414;AN=5008;NS=2504;DP=20589;EAS_AF=0.999;AMR_AF=0.9885;AFR_AF=0.9985;EUR_AF=0.9702;SAS_AF=0.998;AA=G|||;VT=SNP
6	26199678	rs41266805	T	C	100	PASS	AC=275;AF=0.0549121;AN=5008;NS=2504;DP=20807;EAS_AF=0.0575;AMR_AF=0.049;AFR_AF=0.053;EUR_AF=0.0447;SAS_AF=0.0695;AA=T|||;VT=SNP
6	26199822	rs41266807	A	G	100	PASS	AC=869;AF=0.173522;AN=5008;NS=2504;DP=19823;EAS_AF=0.1161;AMR_AF=0.1138;AFR_AF=0.2315;EUR_AF=0.161;SAS_AF=0.2096;AA=G|||;VT=SNP;EX_TARGET
6	26199903	rs34961555	C	T	100	PASS	AC=88;AF=0.0175719;AN=5008;NS=2504;DP=20850;EAS_AF=0;AMR_AF=0.0259;AFR_AF=0.0038;EUR_AF=0.0646;SAS_AF=0;AA=C|||;VT=SNP;EX_TARGET
6	26200050	rs141955675	C	G	100	PASS	AC=62;AF=0.0123802;AN=5008;NS=2504;DP=18828;EAS_AF=0;AMR_AF=0.0418;AFR_AF=0.0015;EUR_AF=0.0308;SAS_AF=0;AA=G|||;VT=SNP;EX_TARGET
6	26200080	rs421153	C	T	100	PASS	AC=139;AF=0.0277556;AN=5008;NS=2504;DP=18959;EAS_AF=0.003;AMR_AF=0.0576;AFR_AF=0.0023;EUR_AF=0.0557;SAS_AF=0.0378;AA=C|||;VT=SNP;EX_TARGET
6	26200083	rs1059486	A	G	100	PASS	AC=3253;AF=0.649561;AN=5008;NS=2504;DP=18860;EAS_AF=0.9187;AMR_AF=0.6066;AFR_AF=0.5325;EUR_AF=0.5089;SAS_AF=0.7055;AA=G|||;VT=SNP;EX_TARGET
6	26200256	rs16891397	C	T	100	PASS	AC=869;AF=0.173522;AN=5008;NS=2504;DP=20982;EAS_AF=0.1161;AMR_AF=0.1138;AFR_AF=0.2315;EUR_AF=0.161;SAS_AF=0.2096;AA=T|||;VT=SNP
6	26200518	rs1341758	G	A	100	PASS	AC=275;AF=0.0549121;AN=5008;NS=2504;DP=19675;EAS_AF=0.0575;AMR_AF=0.049;AFR_AF=0.053;EUR_AF=0.0447;SAS_AF=0.0695;AA=G|||;VT=SNP
6	26200677	rs806794	A	G	100	PASS	AC=2323;AF=0.463858;AN=5008;NS=2504;DP=16297;EAS_AF=0.7599;AMR_AF=0.4452;AFR_AF=0.3843;EUR_AF=0.3012;SAS_AF=0.4468;AA=A|||;VT=SNP
6	26200707	rs3757135	G	A	100	PASS	AC=824;AF=0.164537;AN=5008;NS=2504;DP=15109;EAS_AF=0.1161;AMR_AF=0.1095;AFR_AF=0.1997;EUR_AF=0.161;SAS_AF=0.2096;AA=G|||;VT=SNP
6	26200720	rs140678066	A	G	100	PASS	AC=76;AF=0.0151757;AN=5008;NS=2504;DP=14588;EAS_AF=0.006;AMR_AF=0.0159;AFR_AF=0.0015;EUR_AF=0.0477;SAS_AF=0.0092;AA=A|||;VT=SNP
6	26201295	rs113144248	C	T	100	PASS	AC=279;AF=0.0557109;AN=5008;NS=2504;DP=10758;EAS_AF=0.0575;AMR_AF=0.0519;AFR_AF=0.053;EUR_AF=0.0467;SAS_AF=0.0695;AA=C|||;VT=SNP
6	26201696	rs151205921	A	G	100	PASS	AC=66;AF=0.0131789;AN=5008;NS=2504;DP=17909;EAS_AF=0;AMR_AF=0.0447;AFR_AF=0.0015;EUR_AF=0.0328;SAS_AF=0;AA=A|||;VT=SNP
6	26201753	rs557637621	T	A	100	PASS	AC=25;AF=0.00499201;AN=5008;NS=2504;DP=17315;EAS_AF=0.004;AMR_AF=0.0043;AFR_AF=0.003;EUR_AF=0.0129;SAS_AF=0.001;AA=T|||;VT=SNP
6	26201754	rs577883481	G	T	100	PASS	AC=25;AF=0.00499201;AN=5008;NS=2504;DP=17348;EAS_AF=0.004;AMR_AF=0.0043;AFR_AF=0.003;EUR_AF=0.0129;SAS_AF=0.001;AA=G|||;VT=SNP
6	26202018	rs77426675	G	A	100	PASS	AC=275;AF=0.0549121;AN=5008;NS=2504;DP=17214;EAS_AF=0.0575;AMR_AF=0.049;AFR_AF=0.053;EUR_AF=0.0447;SAS_AF=0.0695;AA=G|||;VT=SNP
6	26202133	rs9467688	G	A	100	PASS	AC=215;AF=0.0429313;AN=5008;NS=2504;DP=14964;EAS_AF=0.003;AMR_AF=0.0245;AFR_AF=0.1188;EUR_AF=0.0139;SAS_AF=0.0245;AA=G|||;VT=SNP
6	26202227	rs76562409	G	C	100	PASS	AC=331;AF=0.0660942;AN=5008;NS=2504;DP=15907;EAS_AF=0.0526;AMR_AF=0.0389;AFR_AF=0.0053;EUR_AF=0.1143;SAS_AF=0.1319;AA=G|||;VT=SNP
6	26202263	rs76170160	G	C	100	PASS	AC=275;AF=0.0549121;AN=5008;NS=2504;DP=15561;EAS_AF=0.0575;AMR_AF=0.049;AFR_AF=0.053;EUR_AF=0.0447;SAS_AF=0.0695;AA=G|||;VT=SNP
6	26202337	rs16891401	G	A	100	PASS	AC=863;AF=0.172324;AN=5008;NS=2504;DP=17702;EAS_AF=0.1161;AMR_AF=0.1138;AFR_AF=0.2269;EUR_AF=0.161;SAS_AF=0.2096;AA=A|||;VT=SNP
6	26202364	rs142869490	G	A	100	PASS	AC=40;AF=0.00798722;AN=5008;NS=2504;DP=17296;EAS_AF=0.006;AMR_AF=0.0086;AFR_AF=0.0008;EUR_AF=0.0219;SAS_AF=0.0051;AA=G|||;VT=SNP
6	26202605	rs11754744	G	A	100	PASS	AC=824;AF=0.164537;AN=5008;NS=2504;DP=17757;EAS_AF=0.1161;AMR_AF=0.1095;AFR_AF=0.1997;EUR_AF=0.161;SAS_AF=0.2096;AA=G|||;VT=SNP
6	26202768	rs11755210	C	T	100	PASS	AC=824;AF=0.164537;AN=5008;NS=2504;DP=13864;EAS_AF=0.1161;AMR_AF=0.1095;AFR_AF=0.1997;EUR_AF=0.161;SAS_AF=0.2096;AA=C|||;VT=SNP
6	26202899	rs9461239	T	C	100	PASS	AC=214;AF=0.0427316;AN=5008;NS=2504;DP=14012;EAS_AF=0.003;AMR_AF=0.0245;AFR_AF=0.118;EUR_AF=0.0139;SAS_AF=0.0245;AA=T|||;VT=SNP
6	26203910	rs11758351	T	G	100	PASS	AC=938;AF=0.1873;AN=5008;NS=2504;DP=16039;EAS_AF=0.131;AMR_AF=0.1196;AFR_AF=0.2685;EUR_AF=0.162;SAS_AF=0.2096;AA=G|||;VT=SNP
6	26203970	rs16891404	G	A	100	PASS	AC=319;AF=0.0636981;AN=5008;NS=2504;DP=16351;EAS_AF=0.0615;AMR_AF=0.0548;AFR_AF=0.0764;EUR_AF=0.0457;SAS_AF=0.0736;AA=G|||;VT=SNP
6	26204185	rs6925088	T	C	100	PASS	AC=316;AF=0.063099;AN=5008;NS=2504;DP=14797;EAS_AF=0.0278;AMR_AF=0.0879;AFR_AF=0.1142;EUR_AF=0.0487;SAS_AF=0.0276;AA=T|||;VT=SNP
6	26204506	rs16891405	A	G	100	PASS	AC=904;AF=0.180511;AN=5008;NS=2504;DP=17682;EAS_AF=0.1161;AMR_AF=0.1182;AFR_AF=0.2549;EUR_AF=0.162;SAS_AF=0.2096;AA=G|||;VT=SNP
6	26205052	rs61910695	G	A	100	PASS	AC=338;AF=0.067492;AN=5008;NS=2504;DP=17081;EAS_AF=0.0615;AMR_AF=0.0548;AFR_AF=0.0772;EUR_AF=0.0517;SAS_AF=0.0859;AA=G|||;VT=SNP;EX_TARGET
6	26205178	rs116339316	C	A	100	PASS	AC=22;AF=0.00439297;AN=5008;NS=2504;DP=15361;EAS_AF=0.003;AMR_AF=0.0043;AFR_AF=0.0023;EUR_AF=0.0129;SAS_AF=0;AA=C|||;VT=SNP;EX_TARGET
6	26205209	rs41266809	T	A	100	PASS	AC=13;AF=0.00259585;AN=5008;NS=2504;DP=15745;EAS_AF=0;AMR_AF=0.0014;AFR_AF=0.0008;EUR_AF=0.0109;SAS_AF=0;AA=T|||;VT=SNP
6	26205293	rs806795	G	A	100	PASS	AC=3841;AF=0.766973;AN=5008;NS=2504;DP=16537;EAS_AF=0.9226;AMR_AF=0.6715;AFR_AF=0.8964;EUR_AF=0.5328;SAS_AF=0.7403;AA=g|||;VT=SNP
6	26205356	rs77205516	T	A	100	PASS	AC=883;AF=0.176318;AN=5008;NS=2504;DP=16410;EAS_AF=0.1161;AMR_AF=0.1153;AFR_AF=0.2277;EUR_AF=0.168;SAS_AF=0.2209;AA=T|||;VT=SNP
6	26205384	rs77831222	G	A	100	PASS	AC=213;AF=0.0425319;AN=5008;NS=2504;DP=15846;EAS_AF=0.0556;AMR_AF=0.0375;AFR_AF=0.0144;EUR_AF=0.0467;SAS_AF=0.0665;AA=G|||;VT=SNP
6	26205500	rs2069020	C	T	100	PASS	AC=885;AF=0.176717;AN=5008;NS=2504;DP=17722;EAS_AF=0.119;AMR_AF=0.1153;AFR_AF=0.2277;EUR_AF=0.167;SAS_AF=0.2209;AA=T|||;VT=SNP
6	26205539	rs144462190	A	T	100	PASS	AC=25;AF=0.00499201;AN=5008;NS=2504;DP=17925;EAS_AF=0;AMR_AF=0.0086;AFR_AF=0.003;EUR_AF=0.0119;SAS_AF=0.0031;AA=A|||;VT=SNP
6	26205604	rs2069019	C	T	100	PASS	AC=882;AF=0.176118;AN=5008;NS=2504;DP=17139;EAS_AF=0.1161;AMR_AF=0.1153;AFR_AF=0.2277;EUR_AF=0.167;SAS_AF=0.2209;AA=C|||;VT=SNP
6	26205718	rs2069018	T	C	100	PASS	AC=882;AF=0.176118;AN=5008;NS=2504;DP=17955;EAS_AF=0.1161;AMR_AF=0.1153;AFR_AF=0.2277;EUR_AF=0.167;SAS_AF=0.2209;AA=C|||;VT=SNP
6	26205953	rs77832727	C	A	100	PASS	AC=314;AF=0.0626997;AN=5008;NS=2504;DP=20683;EAS_AF=0.0278;AMR_AF=0.0879;AFR_AF=0.1127;EUR_AF=0.0487;SAS_AF=0.0276;AA=C|||;VT=SNP
6	26206074	rs989710	C	A	100	PASS	AC=337;AF=0.0672923;AN=5008;NS=2504;DP=20544;EAS_AF=0.0615;AMR_AF=0.0548;AFR_AF=0.0772;EUR_AF=0.0517;SAS_AF=0.0849;AA=C|||;VT=SNP
6	26206299	rs16891407	T	A	100	PASS	AC=323;AF=0.0644968;AN=5008;NS=2504;DP=21057;EAS_AF=0.0486;AMR_AF=0.0389;AFR_AF=0.0053;EUR_AF=0.1143;SAS_AF=0.1278;AA=T|||;VT=SNP
6	26206694	rs11757394	G	C	100	PASS	AC=883;AF=0.176318;AN=5008;NS=2504;DP=18364;EAS_AF=0.1161;AMR_AF=0.1153;AFR_AF=0.2277;EUR_AF=0.168;SAS_AF=0.2209;AA=G|||;VT=SNP
6	26206868	rs415297	T	C	100	PASS	AC=4992;AF=0.996805;AN=5008;NS=2504;DP=16598;EAS_AF=0.999;AMR_AF=0.9971;AFR_AF=1;EUR_AF=0.9881;SAS_AF=0.999;AA=C|||;VT=SNP
6	26206884	rs56220351	A	G	100	PASS	AC=922;AF=0.184105;AN=5008;NS=2504;DP=17949;EAS_AF=0.1161;AMR_AF=0.1196;AFR_AF=0.2542;EUR_AF=0.168;SAS_AF=0.2219;AA=G|||;VT=SNP
6	26207175	rs9379833	C	A	100	PASS	AC=1795;AF=0.358427;AN=5008;NS=2504;DP=18738;EAS_AF=0.7599;AMR_AF=0.3703;AFR_AF=0.0204;EUR_AF=0.2863;SAS_AF=0.4673;AA=C|||;VT=SNP
6	26207181	rs56186759	C	T	100	PASS	AC=922;AF=0.184105;AN=5008;NS=2504;DP=18668;EAS_AF=0.1171;AMR_AF=0.1196;AFR_AF=0.2542;EUR_AF=0.168;SAS_AF=0.2209;AA=T|||;VT=SNP
6	26207303	rs55815656	G	A	100	PASS	AC=919;AF=0.183506;AN=5008;NS=2504;DP=18401;EAS_AF=0.1161;AMR_AF=0.1196;AFR_AF=0.2526;EUR_AF=0.168;SAS_AF=0.2209;AA=A|||;VT=SNP
6	26207435	rs77889957	A	G	100	PASS	AC=921;AF=0.183906;AN=5008;NS=2504;DP=20135;EAS_AF=0.1161;AMR_AF=0.1196;AFR_AF=0.2542;EUR_AF=0.168;SAS_AF=0.2209;AA=G|||;VT=SNP
6	26207454	rs73393463	T	C	100	PASS	AC=238;AF=0.047524;AN=5008;NS=2504;DP=20111;EAS_AF=0.0169;AMR_AF=0.0245;AFR_AF=0.1256;EUR_AF=0.0139;SAS_AF=0.0245;AA=T|||;VT=SNP
6	26207546	rs75091077	A	C	100	PASS	AC=884;AF=0.176518;AN=5008;NS=2504;DP=19485;EAS_AF=0.1161;AMR_AF=0.1153;AFR_AF=0.2277;EUR_AF=0.168;SAS_AF=0.2219;AA=C|||;VT=SNP
6	26207928	rs2022448	G	A	100	PASS	AC=881;AF=0.175919;AN=5008;NS=2504;DP=20043;EAS_AF=0.1171;AMR_AF=0.1167;AFR_AF=0.2284;EUR_AF=0.168;SAS_AF=0.2157;AA=G|||;VT=SNP
6	26207978	rs115958920	C	T	100	PASS	AC=68;AF=0.0135783;AN=5008;NS=2504;DP=17588;EAS_AF=0.001;AMR_AF=0.0187;AFR_AF=0.0008;EUR_AF=0.0358;SAS_AF=0.0174;AA=C|||;VT=SNP
6	26208269	rs116337444	G	A	100	PASS	AC=283;AF=0.0565096;AN=5008;NS=2504;DP=13099;EAS_AF=0.0347;AMR_AF=0.0346;AFR_AF=0.0045;EUR_AF=0.1024;SAS_AF=0.1176;AA=G|||;VT=SNP
6	26208523	rs113586030	C	T	100	PASS	AC=283;AF=0.0565096;AN=5008;NS=2504;DP=11470;EAS_AF=0.0347;AMR_AF=0.0346;AFR_AF=0.0045;EUR_AF=0.1024;SAS_AF=0.1176;AA=c|||;VT=SNP
6	26208641	rs143728465	C	G	100	PASS	AC=506;AF=0.101038;AN=5008;NS=2504;DP=14452;EAS_AF=0.0407;AMR_AF=0.0562;AFR_AF=0.1498;EUR_AF=0.1044;SAS_AF=0.1258;AA=C|||;VT=SNP
6	26208917	rs78653353	A	G	100	PASS	AC=506;AF=0.101038;AN=5008;NS=2504;DP=18916;EAS_AF=0.0407;AMR_AF=0.0562;AFR_AF=0.1498;EUR_AF=0.1044;SAS_AF=0.1258;AA=A|||;VT=SNP
6	26208956	rs78759249	G	A	100	PASS	AC=506;AF=0.101038;AN=5008;NS=2504;DP=18462;EAS_AF=0.0407;AMR_AF=0.0562;AFR_AF=0.1498;EUR_AF=0.1044;SAS_AF=0.1258;AA=G|||;VT=SNP
6	26208962	rs76130408	A	G	100	PASS	AC=835;AF=0.166733;AN=5008;NS=2504;DP=18236;EAS_AF=0.1022;AMR_AF=0.111;AFR_AF=0.2209;EUR_AF=0.1561;SAS_AF=0.2106;AA=A|||;VT=SNP
6	26209043	rs79464774	T	G	100	PASS	AC=329;AF=0.0656949;AN=5008;NS=2504;DP=17248;EAS_AF=0.0615;AMR_AF=0.0548;AFR_AF=0.0711;EUR_AF=0.0517;SAS_AF=0.0849;AA=T|||;VT=SNP
6	26209784	rs75390741	A	T	100	PASS	AC=835;AF=0.166733;AN=5008;NS=2504;DP=17845;EAS_AF=0.1022;AMR_AF=0.111;AFR_AF=0.2209;EUR_AF=0.1561;SAS_AF=0.2106;AA=A|||;VT=SNP
6	26210001	rs78007632	A	G	100	PASS	AC=330;AF=0.0658946;AN=5008;NS=2504;DP=17712;EAS_AF=0.0615;AMR_AF=0.0548;AFR_AF=0.0711;EUR_AF=0.0527;SAS_AF=0.0849;AA=A|||;VT=SNP
6	26210044	rs111929175	C	T	100	PASS	AC=210;AF=0.0419329;AN=5008;NS=2504;DP=17216;EAS_AF=0.0546;AMR_AF=0.0331;AFR_AF=0.0144;EUR_AF=0.0467;SAS_AF=0.0675;AA=C|||;VT=SNP
6	26210257	rs112944829	G	C	100	PASS	AC=329;AF=0.0656949;AN=5008;NS=2504;DP=16649;EAS_AF=0.0615;AMR_AF=0.0548;AFR_AF=0.0711;EUR_AF=0.0517;SAS_AF=0.0849;AA=G|||;VT=SNP
6	26210465	rs113208674	C	G	100	PASS	AC=836;AF=0.166933;AN=5008;NS=2504;DP=16880;EAS_AF=0.1022;AMR_AF=0.111;AFR_AF=0.2209;EUR_AF=0.1571;SAS_AF=0.2106;AA=C|||;VT=SNP
6	26210621	rs79988778	G	T	100	PASS	AC=507;AF=0.101238;AN=5008;NS=2504;DP=18440;EAS_AF=0.0407;AMR_AF=0.0562;AFR_AF=0.1498;EUR_AF=0.1054;SAS_AF=0.1258;AA=G|||;VT=SNP
6	26210659	rs78871367	T	C	100	PASS	AC=314;AF=0.0626997;AN=5008;NS=2504;DP=18674;EAS_AF=0.0278;AMR_AF=0.0879;AFR_AF=0.1127;EUR_AF=0.0487;SAS_AF=0.0276;AA=T|||;VT=SNP
6	26210723	rs77130538	T	C	100	PASS	AC=836;AF=0.166933;AN=5008;NS=2504;DP=18930;EAS_AF=0.1022;AMR_AF=0.111;AFR_AF=0.2209;EUR_AF=0.1571;SAS_AF=0.2106;AA=T|||;VT=SNP
6	26210774	rs76288064	G	A	100	PASS	AC=329;AF=0.0656949;AN=5008;NS=2504;DP=18710;EAS_AF=0.0615;AMR_AF=0.0548;AFR_AF=0.0711;EUR_AF=0.0517;SAS_AF=0.0849;AA=G|||;VT=SNP
6	26210808	rs113205297	A	C	100	PASS	AC=910;AF=0.181709;AN=5008;NS=2504;DP=20023;EAS_AF=0.1181;AMR_AF=0.1153;AFR_AF=0.2625;EUR_AF=0.1571;SAS_AF=0.2106;AA=C|||;VT=SNP
6	26211146	rs9358912	G	T	100	PASS	AC=1831;AF=0.365615;AN=5008;NS=2504;DP=20626;EAS_AF=0.7728;AMR_AF=0.3761;AFR_AF=0.0212;EUR_AF=0.2972;SAS_AF=0.4744;AA=G|||;VT=SNP
6	26211368	rs11755943	A	G	100	PASS	AC=909;AF=0.18151;AN=5008;NS=2504;DP=17578;EAS_AF=0.1171;AMR_AF=0.1153;AFR_AF=0.2625;EUR_AF=0.1571;SAS_AF=0.2106;AA=G|||;VT=SNP
6	26211395	rs16891417	C	T	100	PASS	AC=333;AF=0.0664936;AN=5008;NS=2504;DP=17609;EAS_AF=0.0655;AMR_AF=0.0548;AFR_AF=0.0711;EUR_AF=0.0517;SAS_AF=0.0849;AA=C|||;VT=SNP
6	26211780	rs6918339	G	C	100	PASS	AC=1492;AF=0.297923;AN=5008;NS=2504;DP=15262;EAS_AF=0.1468;AMR_AF=0.232;AFR_AF=0.531;EUR_AF=0.2217;SAS_AF=0.2638;AA=C|||;VT=SNP
6	26212230	rs16891421	C	T	100	PASS	AC=329;AF=0.0656949;AN=5008;NS=2504;DP=17461;EAS_AF=0.0615;AMR_AF=0.0548;AFR_AF=0.0711;EUR_AF=0.0517;SAS_AF=0.0849;AA=C|||;VT=SNP
6	26212479	rs6919303	C	G	100	PASS	AC=369;AF=0.0736821;AN=5008;NS=2504;DP=17308;EAS_AF=0.0278;AMR_AF=0.0922;AFR_AF=0.1498;EUR_AF=0.0507;SAS_AF=0.0286;AA=C|||;VT=SNP
6	26213868	rs56398712	A	G	100	PASS	AC=836;AF=0.166933;AN=5008;NS=2504;DP=18124;EAS_AF=0.1022;AMR_AF=0.111;AFR_AF=0.2209;EUR_AF=0.1571;SAS_AF=0.2106;AA=G|||;VT=SNP
6	26213878	rs55856153	C	G	100	PASS	AC=329;AF=0.0656949;AN=5008;NS=2504;DP=18194;EAS_AF=0.0615;AMR_AF=0.0548;AFR_AF=0.0711;EUR_AF=0.0517;SAS_AF=0.0849;AA=C|||;VT=SNP
6	26214236	rs137954522	C	T	100	PASS	AC=74;AF=0.0147764;AN=5008;NS=2504;DP=16058;EAS_AF=0;AMR_AF=0.0447;AFR_AF=0.0076;EUR_AF=0.0328;SAS_AF=0;AA=C|||;VT=SNP
6	26214237	rs76389676	G	A	100	PASS	AC=66;AF=0.0131789;AN=5008;NS=2504;DP=15963;EAS_AF=0;AMR_AF=0.0173;AFR_AF=0.0008;EUR_AF=0.0398;SAS_AF=0.0133;AA=G|||;VT=SNP
6	26214473	rs806798	T	C	100	PASS	AC=3900;AF=0.778754;AN=5008;NS=2504;DP=10939;EAS_AF=0.9236;AMR_AF=0.6816;AFR_AF=0.9289;EUR_AF=0.5348;SAS_AF=0.7464;AA=C|||;VT=SNP
6	26215802	rs11755618	A	G	100	PASS	AC=507;AF=0.101238;AN=5008;NS=2504;DP=21055;EAS_AF=0.0407;AMR_AF=0.0562;AFR_AF=0.1498;EUR_AF=0.1054;SAS_AF=0.1258;AA=N|||;VT=SNP
6	26216113	rs78544993	G	T	100	PASS	AC=9;AF=0.00179712;AN=5008;NS=2504;DP=19198;EAS_AF=0;AMR_AF=0.0014;AFR_AF=0;EUR_AF=0.008;SAS_AF=0;AA=g|||;VT=SNP
6	26216165	rs11751062	C	T	100	PASS	AC=507;AF=0.101238;AN=5008;NS=2504;DP=18284;EAS_AF=0.0407;AMR_AF=0.0562;AFR_AF=0.1498;EUR_AF=0.1054;SAS_AF=0.1258;AA=c|||;VT=SNP
6	26216584	rs16891427	C	T	100	PASS	AC=329;AF=0.0656949;AN=5008;NS=2504;DP=18517;EAS_AF=0.0615;AMR_AF=0.0548;AFR_AF=0.0719;EUR_AF=0.0507;SAS_AF=0.0849;AA=C|||;VT=SNP;EX_TARGET
6	26216656	rs41266811	T	C	100	PASS	AC=507;AF=0.101238;AN=5008;NS=2504;DP=20268;EAS_AF=0.0407;AMR_AF=0.0562;AFR_AF=0.1498;EUR_AF=0.1054;SAS_AF=0.1258;AA=C|||;VT=SNP;EX_TARGET
6	26217728	rs1997768	A	G	100	PASS	AC=908;AF=0.18131;AN=5008;NS=2504;DP=19275;EAS_AF=0.1161;AMR_AF=0.1153;AFR_AF=0.2625;EUR_AF=0.1571;SAS_AF=0.2106;AA=G|||;VT=SNP
6	26217845	rs79662647	G	A	100	PASS	AC=284;AF=0.0567093;AN=5008;NS=2504;DP=18774;EAS_AF=0.0347;AMR_AF=0.0346;AFR_AF=0.0045;EUR_AF=0.1034;SAS_AF=0.1176;AA=G|||;VT=SNP
6	26218214	rs114169905	G	C	100	PASS	AC=107;AF=0.0213658;AN=5008;NS=2504;DP=14216;EAS_AF=0.0079;AMR_AF=0.0317;AFR_AF=0.0378;EUR_AF=0.0139;SAS_AF=0.0133;AA=G|||;VT=SNP
6	26218701	rs112904335	G	A	100	PASS	AC=329;AF=0.0656949;AN=5008;NS=2504;DP=15531;EAS_AF=0.0615;AMR_AF=0.0548;AFR_AF=0.0711;EUR_AF=0.0517;SAS_AF=0.0849;AA=G|||;VT=SNP
6	26218798	rs140051083	G	A	100	PASS	AC=108;AF=0.0215655;AN=5008;NS=2504;DP=14327;EAS_AF=0.0079;AMR_AF=0.0317;AFR_AF=0.0386;EUR_AF=0.0139;SAS_AF=0.0133;AA=G|||;VT=SNP
6	26219095	rs112189801	C	G	100	PASS	AC=329;AF=0.0656949;AN=5008;NS=2504;DP=14990;EAS_AF=0.0615;AMR_AF=0.0548;AFR_AF=0.0711;EUR_AF=0.0517;SAS_AF=0.0849;AA=C|||;VT=SNP
6	26219384	rs11753131	G	A	100	PASS	AC=836;AF=0.166933;AN=5008;NS=2504;DP=15961;EAS_AF=0.1022;AMR_AF=0.111;AFR_AF=0.2209;EUR_AF=0.1571;SAS_AF=0.2106;AA=A|||;VT=SNP
6	26219744	rs11757754	A	C	100	PASS	AC=837;AF=0.167133;AN=5008;NS=2504;DP=15655;EAS_AF=0.1022;AMR_AF=0.111;AFR_AF=0.2216;EUR_AF=0.1571;SAS_AF=0.2106;AA=A|||;VT=SNP
6	26220109	rs11753655	C	T	100	PASS	AC=876;AF=0.17492;AN=5008;NS=2504;DP=17431;EAS_AF=0.1022;AMR_AF=0.1167;AFR_AF=0.2481;EUR_AF=0.1571;SAS_AF=0.2106;AA=T|||;VT=SNP
6	26220202	rs11753717	G	C	100	PASS	AC=508;AF=0.101438;AN=5008;NS=2504;DP=19026;EAS_AF=0.0407;AMR_AF=0.0562;AFR_AF=0.1505;EUR_AF=0.1054;SAS_AF=0.1258;AA=G|||;VT=SNP
6	26220401	rs77113432	T	A	100	PASS	AC=213;AF=0.0425319;AN=5008;NS=2504;DP=18087;EAS_AF=0.0556;AMR_AF=0.0375;AFR_AF=0.0144;EUR_AF=0.0467;SAS_AF=0.0665;AA=T|||;VT=SNP
6	26220402	rs74667665	C	A	100	PASS	AC=213;AF=0.0425319;AN=5008;NS=2504;DP=18042;EAS_AF=0.0556;AMR_AF=0.0375;AFR_AF=0.0144;EUR_AF=0.0467;SAS_AF=0.0665;AA=C|||;VT=SNP
6	26220900	rs11754289	C	G	100	PASS	AC=35;AF=0.00698882;AN=5008;NS=2504;DP=18812;EAS_AF=0.003;AMR_AF=0.0101;AFR_AF=0;EUR_AF=0.0189;SAS_AF=0.0061;AA=C|||;VT=SNP
6	26221173	rs11754368	G	A	100	PASS	AC=507;AF=0.101238;AN=5008;NS=2504;DP=17786;EAS_AF=0.0407;AMR_AF=0.0548;AFR_AF=0.1505;EUR_AF=0.1054;SAS_AF=0.1258;AA=G|||;VT=SNP
6	26221381	rs16891440	G	A	100	PASS	AC=329;AF=0.0656949;AN=5008;NS=2504;DP=15579;EAS_AF=0.0615;AMR_AF=0.0548;AFR_AF=0.0711;EUR_AF=0.0517;SAS_AF=0.0849;AA=G|||;VT=SNP
6	26221566	rs78871852	A	T	100	PASS	AC=875;AF=0.17472;AN=5008;NS=2504;DP=15043;EAS_AF=0.1022;AMR_AF=0.1153;AFR_AF=0.2481;EUR_AF=0.1571;SAS_AF=0.2106;AA=T|||;VT=SNP
6	26221697	rs190652506	C	T	100	PASS	AC=44;AF=0.00878594;AN=5008;NS=2504;DP=15282;EAS_AF=0.003;AMR_AF=0.0115;AFR_AF=0;EUR_AF=0.0099;SAS_AF=0.0235;AA=T|||;VT=SNP
6	26221826	rs79958315	C	T	100	PASS	AC=907;AF=0.18111;AN=5008;NS=2504;DP=16880;EAS_AF=0.1161;AMR_AF=0.1138;AFR_AF=0.2625;EUR_AF=0.1571;SAS_AF=0.2106;AA=T|||;VT=SNP
6	26221937	rs16891443	A	C	100	PASS	AC=837;AF=0.167133;AN=5008;NS=2504;DP=19328;EAS_AF=0.1022;AMR_AF=0.1124;AFR_AF=0.2209;EUR_AF=0.1571;SAS_AF=0.2106;AA=C|||;VT=SNP
6	26221979	rs114015443	A	G	100	PASS	AC=284;AF=0.0567093;AN=5008;NS=2504;DP=18575;EAS_AF=0.0347;AMR_AF=0.0346;AFR_AF=0.0045;EUR_AF=0.1034;SAS_AF=0.1176;AA=A|||;VT=SNP
6	26222026	rs77727979	T	A	100	PASS	AC=284;AF=0.0567093;AN=5008;NS=2504;DP=16565;EAS_AF=0.0347;AMR_AF=0.0346;AFR_AF=0.0045;EUR_AF=0.1034;SAS_AF=0.1176;AA=T|||;VT=SNP
6	26222823	rs111465843	G	A	100	PASS	AC=284;AF=0.0567093;AN=5008;NS=2504;DP=12864;EAS_AF=0.0347;AMR_AF=0.0346;AFR_AF=0.0045;EUR_AF=0.1034;SAS_AF=0.1176;AA=G|||;VT=SNP
6	26222888	rs55643278	C	A	100	PASS	AC=834;AF=0.166534;AN=5008;NS=2504;DP=13590;EAS_AF=0.1022;AMR_AF=0.1037;AFR_AF=0.2247;EUR_AF=0.1551;SAS_AF=0.2106;AA=C|||;VT=SNP
6	26223265	rs79440348	C	A	100	PASS	AC=335;AF=0.066893;AN=5008;NS=2504;DP=17253;EAS_AF=0.0615;AMR_AF=0.0548;AFR_AF=0.0756;EUR_AF=0.0517;SAS_AF=0.0849;AA=C|||;VT=SNP
6	26223582	rs78901806	G	A	100	PASS	AC=878;AF=0.175319;AN=5008;NS=2504;DP=17771;EAS_AF=0.1022;AMR_AF=0.1239;AFR_AF=0.2284;EUR_AF=0.1769;SAS_AF=0.2137;AA=A|||;VT=SNP
6	26223694	rs79759076	C	G	100	PASS	AC=507;AF=0.101238;AN=5008;NS=2504;DP=18331;EAS_AF=0.0407;AMR_AF=0.0562;AFR_AF=0.1498;EUR_AF=0.1054;SAS_AF=0.1258;AA=C|||;VT=SNP
6	26224089	rs76788598	A	G	100	PASS	AC=841;AF=0.167931;AN=5008;NS=2504;DP=17902;EAS_AF=0.1022;AMR_AF=0.111;AFR_AF=0.2254;EUR_AF=0.1561;SAS_AF=0.2106;AA=A|||;VT=SNP
6	26224098	rs74360482	A	G	100	PASS	AC=140;AF=0.0279553;AN=5008;NS=2504;DP=17970;EAS_AF=0.0546;AMR_AF=0.0245;AFR_AF=0.003;EUR_AF=0.0229;SAS_AF=0.0419;AA=A|||;VT=SNP
6	26224343	rs74928264	C	G	100	PASS	AC=506;AF=0.101038;AN=5008;NS=2504;DP=18827;EAS_AF=0.0407;AMR_AF=0.0562;AFR_AF=0.1498;EUR_AF=0.1044;SAS_AF=0.1258;AA=C|||;VT=SNP
6	26224377	rs79308455	A	G	100	PASS	AC=506;AF=0.101038;AN=5008;NS=2504;DP=18270;EAS_AF=0.0407;AMR_AF=0.0562;AFR_AF=0.1498;EUR_AF=0.1044;SAS_AF=0.1258;AA=A|||;VT=SNP
6	26224403	rs113407109	T	G	100	PASS	AC=284;AF=0.0567093;AN=5008;NS=2504;DP=18315;EAS_AF=0.0347;AMR_AF=0.0346;AFR_AF=0.0045;EUR_AF=0.1034;SAS_AF=0.1176;AA=T|||;VT=SNP
6	26224434	rs55848726	T	C	100	PASS	AC=843;AF=0.168331;AN=5008;NS=2504;DP=18351;EAS_AF=0.1022;AMR_AF=0.111;AFR_AF=0.2262;EUR_AF=0.1571;SAS_AF=0.2106;AA=C|||;VT=SNP
6	26224629	rs73393471	T	C	100	PASS	AC=204;AF=0.0407348;AN=5008;NS=2504;DP=18148;EAS_AF=0.003;AMR_AF=0.0245;AFR_AF=0.1104;EUR_AF=0.0139;SAS_AF=0.0245;AA=T|||;VT=SNP
6	26224661	rs150375987	C	G	100	PASS	AC=68;AF=0.0135783;AN=5008;NS=2504;DP=18293;EAS_AF=0;AMR_AF=0.0447;AFR_AF=0.003;EUR_AF=0.0328;SAS_AF=0;AA=C|||;VT=SNP
6	26224729	rs56372675	T	C	100	PASS	AC=335;AF=0.066893;AN=5008;NS=2504;DP=19044;EAS_AF=0.0615;AMR_AF=0.0548;AFR_AF=0.0756;EUR_AF=0.0517;SAS_AF=0.0849;AA=T|||;VT=SNP
6	26224975	rs79922979	A	G	100	PASS	AC=842;AF=0.168131;AN=5008;NS=2504;DP=17552;EAS_AF=0.1012;AMR_AF=0.111;AFR_AF=0.2254;EUR_AF=0.1571;SAS_AF=0.2117;AA=G|||;VT=SNP
6	26225881	rs56119218	C	A	100	PASS	AC=508;AF=0.101438;AN=5008;NS=2504;DP=20667;EAS_AF=0.0407;AMR_AF=0.0562;AFR_AF=0.1505;EUR_AF=0.1054;SAS_AF=0.1258;AA=C|||;VT=SNP
6	26226032	rs811041	C	G	100	PASS	AC=2354;AF=0.470048;AN=5008;NS=2504;DP=19729;EAS_AF=0.7758;AMR_AF=0.4481;AFR_AF=0.3593;EUR_AF=0.3131;SAS_AF=0.4816;AA=C|||;VT=SNP
6	26226245	rs56360223	C	T	100	PASS	AC=329;AF=0.0656949;AN=5008;NS=2504;DP=17973;EAS_AF=0.0615;AMR_AF=0.0548;AFR_AF=0.0711;EUR_AF=0.0517;SAS_AF=0.0849;AA=C|||;VT=SNP
6	26226996	rs16891446	A	C	100	PASS	AC=843;AF=0.168331;AN=5008;NS=2504;DP=17129;EAS_AF=0.1022;AMR_AF=0.111;AFR_AF=0.2262;EUR_AF=0.1571;SAS_AF=0.2106;AA=C|||;VT=SNP
6	26227104	rs3818947	C	T	100	PASS	AC=335;AF=0.066893;AN=5008;NS=2504;DP=17530;EAS_AF=0.0615;AMR_AF=0.0548;AFR_AF=0.0756;EUR_AF=0.0517;SAS_AF=0.0849;AA=C|||;VT=SNP
6	26228008	rs76963950	G	A	100	PASS	AC=213;AF=0.0425319;AN=5008;NS=2504;DP=14469;EAS_AF=0.0556;AMR_AF=0.0375;AFR_AF=0.0144;EUR_AF=0.0467;SAS_AF=0.0665;AA=G|||;VT=SNP
6	26228043	rs16891450	A	T	100	PASS	AC=335;AF=0.066893;AN=5008;NS=2504;DP=14416;EAS_AF=0.0615;AMR_AF=0.0548;AFR_AF=0.0756;EUR_AF=0.0517;SAS_AF=0.0849;AA=A|||;VT=SNP
6	26228491	rs112191239	G	C	100	PASS	AC=220;AF=0.0439297;AN=5008;NS=2504;DP=17256;EAS_AF=0.0546;AMR_AF=0.0447;AFR_AF=0.0159;EUR_AF=0.0487;SAS_AF=0.0654;AA=G|||;VT=SNP
6	26229148	rs2143345	G	A	100	PASS	AC=843;AF=0.168331;AN=5008;NS=2504;DP=15497;EAS_AF=0.1022;AMR_AF=0.111;AFR_AF=0.2262;EUR_AF=0.1571;SAS_AF=0.2106;AA=A|||;VT=SNP
6	26229161	rs806789	C	A	100	PASS	AC=3898;AF=0.778355;AN=5008;NS=2504;DP=15134;EAS_AF=0.9236;AMR_AF=0.6816;AFR_AF=0.9281;EUR_AF=0.5348;SAS_AF=0.7454;AA=A|||;VT=SNP
6	26229308	rs149906368	C	T	100	PASS	AC=40;AF=0.00798722;AN=5008;NS=2504;DP=14076;EAS_AF=0.001;AMR_AF=0.0115;AFR_AF=0.0008;EUR_AF=0.0149;SAS_AF=0.0153;AA=C|||;VT=SNP
6	26229411	rs2179516	C	T	100	PASS	AC=498;AF=0.0994409;AN=5008;NS=2504;DP=11806;EAS_AF=0.0407;AMR_AF=0.0562;AFR_AF=0.143;EUR_AF=0.1054;SAS_AF=0.1258;AA=C|||;VT=SNP
6	26229577	rs16891453	T	G	100	PASS	AC=335;AF=0.066893;AN=5008;NS=2504;DP=11819;EAS_AF=0.0615;AMR_AF=0.0548;AFR_AF=0.0756;EUR_AF=0.0517;SAS_AF=0.0849;AA=T|||;VT=SNP
6	26230485	rs16891455	G	A	100	PASS	AC=843;AF=0.168331;AN=5008;NS=2504;DP=15075;EAS_AF=0.1022;AMR_AF=0.111;AFR_AF=0.2262;EUR_AF=0.1571;SAS_AF=0.2106;AA=A|||;VT=SNP
6	26231273	rs116039572	G	A	100	PASS	AC=69;AF=0.013778;AN=5008;NS=2504;DP=19494;EAS_AF=0.001;AMR_AF=0.0202;AFR_AF=0.0008;EUR_AF=0.0358;SAS_AF=0.0174;AA=G|||;VT=SNP
6	26231443	rs11759904	T	C	100	PASS	AC=843;AF=0.168331;AN=5008;NS=2504;DP=21172;EAS_AF=0.1022;AMR_AF=0.111;AFR_AF=0.2262;EUR_AF=0.1571;SAS_AF=0.2106;AA=C|||;VT=SNP
6	26231608	rs11757549	G	A	100	PASS	AC=507;AF=0.101238;AN=5008;NS=2504;DP=18968;EAS_AF=0.0407;AMR_AF=0.0562;AFR_AF=0.1505;EUR_AF=0.1054;SAS_AF=0.1247;AA=G|||;VT=SNP
6	26232313	rs116762109	G	A	100	PASS	AC=69;AF=0.013778;AN=5008;NS=2504;DP=15364;EAS_AF=0.001;AMR_AF=0.0202;AFR_AF=0.0008;EUR_AF=0.0358;SAS_AF=0.0174;AA=G|||;VT=SNP
6	26232351	rs77362785	G	A	100	PASS	AC=284;AF=0.0567093;AN=5008;NS=2504;DP=15738;EAS_AF=0.0347;AMR_AF=0.0346;AFR_AF=0.0045;EUR_AF=0.1034;SAS_AF=0.1176;AA=G|||;VT=SNP
6	26233387	rs10946808	A	G	100	PASS	AC=1836;AF=0.366613;AN=5008;NS=2504;DP=16491;EAS_AF=0.7738;AMR_AF=0.379;AFR_AF=0.0204;EUR_AF=0.2962;SAS_AF=0.4785;AA=A|||;VT=SNP
6	26233610	rs77337633	T	C	100	PASS	AC=842;AF=0.168131;AN=5008;NS=2504;DP=16206;EAS_AF=0.1022;AMR_AF=0.111;AFR_AF=0.2254;EUR_AF=0.1571;SAS_AF=0.2106;AA=C|||;VT=SNP
6	26233819	rs111534271	C	G	100	PASS	AC=877;AF=0.17512;AN=5008;NS=2504;DP=15529;EAS_AF=0.1022;AMR_AF=0.1138;AFR_AF=0.2511;EUR_AF=0.1561;SAS_AF=0.2106;AA=G|||;VT=SNP
6	26233882	rs80202565	C	G	100	PASS	AC=291;AF=0.058107;AN=5008;NS=2504;DP=15096;EAS_AF=0.0347;AMR_AF=0.0418;AFR_AF=0.0045;EUR_AF=0.1054;SAS_AF=0.1176;AA=C|||;VT=SNP
6	26234127	rs16891456	T	C	100	PASS	AC=843;AF=0.168331;AN=5008;NS=2504;DP=15879;EAS_AF=0.1022;AMR_AF=0.111;AFR_AF=0.2262;EUR_AF=0.1571;SAS_AF=0.2106;AA=C|||;VT=SNP
6	26234476	rs16891458	A	C	100	PASS	AC=327;AF=0.0652955;AN=5008;NS=2504;DP=15046;EAS_AF=0.0615;AMR_AF=0.0476;AFR_AF=0.0749;EUR_AF=0.0497;SAS_AF=0.0849;AA=A|||;VT=SNP;EX_TARGET
6	26234883	rs2050950	A	G	100	PASS	AC=842;AF=0.168131;AN=5008;NS=2504;DP=17770;EAS_AF=0.1012;AMR_AF=0.111;AFR_AF=0.2262;EUR_AF=0.1571;SAS_AF=0.2106;AA=G|||;VT=SNP;EX_TARGET
6	26234952	rs2050948	A	G	100	PASS	AC=844;AF=0.16853;AN=5008;NS=2504;DP=15592;EAS_AF=0.1022;AMR_AF=0.1124;AFR_AF=0.2262;EUR_AF=0.1571;SAS_AF=0.2106;AA=G|||;VT=SNP;EX_TARGET
6	26235300	rs16891464	A	G	100	PASS	AC=516;AF=0.103035;AN=5008;NS=2504;DP=17325;EAS_AF=0.0407;AMR_AF=0.0634;AFR_AF=0.1513;EUR_AF=0.1074;SAS_AF=0.1258;AA=A|||;VT=SNP
6	26235699	rs75156165	C	A	100	PASS	AC=844;AF=0.16853;AN=5008;NS=2504;DP=17245;EAS_AF=0.1032;AMR_AF=0.111;AFR_AF=0.2262;EUR_AF=0.1571;SAS_AF=0.2106;AA=C|||;VT=SNP
6	26235737	rs16891466	G	A	100	PASS	AC=844;AF=0.16853;AN=5008;NS=2504;DP=16931;EAS_AF=0.1032;AMR_AF=0.111;AFR_AF=0.2262;EUR_AF=0.1571;SAS_AF=0.2106;AA=G|||;VT=SNP
6	26235966	rs16891467	T	C	100	PASS	AC=842;AF=0.168131;AN=5008;NS=2504;DP=14153;EAS_AF=0.1022;AMR_AF=0.1095;AFR_AF=0.2262;EUR_AF=0.1571;SAS_AF=0.2106;AA=C|||;VT=SNP
6	26236920	rs111884694	G	A	100	PASS	AC=284;AF=0.0567093;AN=5008;NS=2504;DP=16450;EAS_AF=0.0347;AMR_AF=0.0346;AFR_AF=0.0045;EUR_AF=0.1034;SAS_AF=0.1176;AA=G|||;VT=SNP
6	26237068	rs80292109	A	G	100	PASS	AC=1836;AF=0.366613;AN=5008;NS=2504;DP=18018;EAS_AF=0.7748;AMR_AF=0.3761;AFR_AF=0.0204;EUR_AF=0.2962;SAS_AF=0.4796;AA=A|||;VT=SNP
6	26237155	rs10484436	C	T	100	PASS	AC=840;AF=0.167732;AN=5008;NS=2504;DP=18685;EAS_AF=0.1002;AMR_AF=0.1124;AFR_AF=0.2262;EUR_AF=0.1571;SAS_AF=0.2086;AA=T|||;VT=SNP
6	26237457	rs10484437	G	A	100	PASS	AC=317;AF=0.0632987;AN=5008;NS=2504;DP=20417;EAS_AF=0.0595;AMR_AF=0.0504;AFR_AF=0.0688;EUR_AF=0.0497;SAS_AF=0.0828;AA=G|||;VT=SNP
6	26237583	rs16891471	G	A	100	PASS	AC=317;AF=0.0632987;AN=5008;NS=2504;DP=18643;EAS_AF=0.0605;AMR_AF=0.0504;AFR_AF=0.0688;EUR_AF=0.0487;SAS_AF=0.0828;AA=G|||;VT=SNP
6	26239404	rs9358913	A	G	100	PASS	AC=1806;AF=0.360623;AN=5008;NS=2504;DP=18011;EAS_AF=0.7639;AMR_AF=0.366;AFR_AF=0.0219;EUR_AF=0.2913;SAS_AF=0.4703;AA=A|||;VT=SNP
6	26239453	rs16891474	T	G	100	PASS	AC=859;AF=0.171526;AN=5008;NS=2504;DP=17502;EAS_AF=0.1062;AMR_AF=0.1138;AFR_AF=0.2368;EUR_AF=0.165;SAS_AF=0.1984;AA=T|||;VT=SNP
6	26239502	rs75744298	A	G	100	PASS	AC=95;AF=0.0189696;AN=5008;NS=2504;DP=18273;EAS_AF=0.006;AMR_AF=0.0231;AFR_AF=0.0015;EUR_AF=0.0596;SAS_AF=0.0112;AA=A|||;VT=SNP
6	26240027	rs149479706	G	C	100	PASS	AC=365;AF=0.0728834;AN=5008;NS=2504;DP=15762;EAS_AF=0.0337;AMR_AF=0.0548;AFR_AF=0.0303;EUR_AF=0.1203;SAS_AF=0.135;AA=G|||;VT=SNP
6	26240383	rs115163018	G	T	100	PASS	AC=47;AF=0.00938498;AN=5008;NS=2504;DP=17454;EAS_AF=0.001;AMR_AF=0.0072;AFR_AF=0.0015;EUR_AF=0.0159;SAS_AF=0.0235;AA=G|||;VT=SNP
6	26240412	rs75142214	G	A	100	PASS	AC=301;AF=0.0601038;AN=5008;NS=2504;DP=16977;EAS_AF=0.0675;AMR_AF=0.0447;AFR_AF=0.0726;EUR_AF=0.0427;SAS_AF=0.0644;AA=G|||;VT=SNP
6	26240474	rs74608402	C	T	100	PASS	AC=290;AF=0.0579073;AN=5008;NS=2504;DP=15889;EAS_AF=0.0298;AMR_AF=0.0403;AFR_AF=0.0038;EUR_AF=0.1103;SAS_AF=0.1186;AA=C|||;VT=SNP
6	26240597	rs73736567	G	A	100	PASS	AC=269;AF=0.0537141;AN=5008;NS=2504;DP=17047;EAS_AF=0.0089;AMR_AF=0.0519;AFR_AF=0.1445;EUR_AF=0.0199;SAS_AF=0.0133;AA=G|||;VT=SNP
6	26240624	rs3734533	A	G	100	PASS	AC=969;AF=0.19349;AN=5008;NS=2504;DP=17614;EAS_AF=0.12;AMR_AF=0.1542;AFR_AF=0.2716;EUR_AF=0.1869;SAS_AF=0.1984;AA=G|||;VT=SNP;EX_TARGET
6	26240649	rs3734534	C	T	100	PASS	AC=622;AF=0.124201;AN=5008;NS=2504;DP=18048;EAS_AF=0.0427;AMR_AF=0.1095;AFR_AF=0.1649;EUR_AF=0.1531;SAS_AF=0.1339;AA=C|||;VT=SNP;EX_TARGET
6	26240752	rs16891477	C	T	100	PASS	AC=302;AF=0.0603035;AN=5008;NS=2504;DP=14971;EAS_AF=0.0675;AMR_AF=0.0461;AFR_AF=0.0726;EUR_AF=0.0427;SAS_AF=0.0644;AA=C|||;VT=SNP;EX_TARGET
6	26241353	rs75783277	T	C	100	PASS	AC=300;AF=0.0599042;AN=5008;NS=2504;DP=18044;EAS_AF=0.0675;AMR_AF=0.0447;AFR_AF=0.0719;EUR_AF=0.0427;SAS_AF=0.0644;AA=C|||;VT=SNP
6	26241361	rs11751286	C	G	100	PASS	AC=618;AF=0.123403;AN=5008;NS=2504;DP=17673;EAS_AF=0.0397;AMR_AF=0.1095;AFR_AF=0.1649;EUR_AF=0.1521;SAS_AF=0.1339;AA=C|||;VT=SNP
6	26241417	rs78406017	C	G	100	PASS	AC=295;AF=0.0589058;AN=5008;NS=2504;DP=17902;EAS_AF=0.0675;AMR_AF=0.0447;AFR_AF=0.0681;EUR_AF=0.0427;SAS_AF=0.0644;AA=C|||;VT=SNP
6	26242777	rs16891481	G	C	100	PASS	AC=977;AF=0.195088;AN=5008;NS=2504;DP=18642;EAS_AF=0.1071;AMR_AF=0.1571;AFR_AF=0.2784;EUR_AF=0.1968;SAS_AF=0.1984;AA=C|||;VT=SNP
6	26242930	rs16891484	G	A	100	PASS	AC=620;AF=0.123802;AN=5008;NS=2504;DP=18061;EAS_AF=0.0397;AMR_AF=0.111;AFR_AF=0.1657;EUR_AF=0.1521;SAS_AF=0.1339;AA=G|||;VT=SNP
6	26243567	rs78874168	G	A	100	PASS	AC=358;AF=0.0714856;AN=5008;NS=2504;DP=17001;EAS_AF=0.0675;AMR_AF=0.0476;AFR_AF=0.1127;EUR_AF=0.0447;SAS_AF=0.0644;AA=G|||;VT=SNP
6	26243914	rs74838064	T	C	100	PASS	AC=353;AF=0.0704872;AN=5008;NS=2504;DP=17932;EAS_AF=0.0675;AMR_AF=0.0476;AFR_AF=0.1089;EUR_AF=0.0447;SAS_AF=0.0644;AA=T|||;VT=SNP
6	26244162	rs77888036	T	C	100	PASS	AC=93;AF=0.0185703;AN=5008;NS=2504;DP=19276;EAS_AF=0.0069;AMR_AF=0.0058;AFR_AF=0.0015;EUR_AF=0.0249;SAS_AF=0.0562;AA=T|||;VT=SNP
6	26244580	rs1000308	G	A	100	PASS	AC=359;AF=0.0716853;AN=5008;NS=2504;DP=14987;EAS_AF=0.0675;AMR_AF=0.0476;AFR_AF=0.1127;EUR_AF=0.0457;SAS_AF=0.0644;AA=G|||;VT=SNP
6	26245012	rs9461241	G	T	100	PASS	AC=209;AF=0.0417332;AN=5008;NS=2504;DP=17335;EAS_AF=0.003;AMR_AF=0.0274;AFR_AF=0.1127;EUR_AF=0.0129;SAS_AF=0.0256;AA=G|||;VT=SNP
6	26245245	rs16891497	A	G	100	PASS	AC=359;AF=0.0716853;AN=5008;NS=2504;DP=21592;EAS_AF=0.0675;AMR_AF=0.0476;AFR_AF=0.1127;EUR_AF=0.0457;SAS_AF=0.0644;AA=G|||;VT=SNP
6	26245337	rs73736568	T	A	100	PASS	AC=216;AF=0.043131;AN=5008;NS=2504;DP=22548;EAS_AF=0.0089;AMR_AF=0.0476;AFR_AF=0.1082;EUR_AF=0.0179;SAS_AF=0.0133;AA=T|||;VT=SNP
6	26245566	rs77926209	C	A	100	PASS	AC=444;AF=0.0886581;AN=5008;NS=2504;DP=19256;EAS_AF=0.0675;AMR_AF=0.0548;AFR_AF=0.1876;EUR_AF=0.0447;SAS_AF=0.046;AA=A|||;VT=SNP
6	26245888	rs16891501	G	A	100	PASS	AC=359;AF=0.0716853;AN=5008;NS=2504;DP=17055;EAS_AF=0.0675;AMR_AF=0.0476;AFR_AF=0.1127;EUR_AF=0.0447;SAS_AF=0.0654;AA=G|||;VT=SNP
6	26246139	rs16891505	G	A	100	PASS	AC=390;AF=0.0778754;AN=5008;NS=2504;DP=17895;EAS_AF=0.0675;AMR_AF=0.049;AFR_AF=0.1362;EUR_AF=0.0447;SAS_AF=0.0644;AA=A|||;VT=SNP
6	26246597	rs56203253	C	A	100	PASS	AC=210;AF=0.0419329;AN=5008;NS=2504;DP=19072;EAS_AF=0.003;AMR_AF=0.0274;AFR_AF=0.1135;EUR_AF=0.0129;SAS_AF=0.0256;AA=C|||;VT=SNP
6	26246664	rs6913828	C	T	100	PASS	AC=606;AF=0.121006;AN=5008;NS=2504;DP=20051;EAS_AF=0.0734;AMR_AF=0.0706;AFR_AF=0.2806;EUR_AF=0.0487;SAS_AF=0.0644;AA=T|||;VT=SNP
6	26247198	rs41266821	A	G	100	PASS	AC=420;AF=0.0838658;AN=5008;NS=2504;DP=6130;EAS_AF=0.0337;AMR_AF=0.0951;AFR_AF=0.028;EUR_AF=0.1491;SAS_AF=0.136;AA=a|||;VT=SNP;EX_TARGET
6	26247507	rs6919866	G	A	100	PASS	AC=210;AF=0.0419329;AN=5008;NS=2504;DP=15959;EAS_AF=0.003;AMR_AF=0.0274;AFR_AF=0.1135;EUR_AF=0.0129;SAS_AF=0.0256;AA=G|||;VT=SNP
6	26248048	rs114244018	G	C	100	PASS	AC=93;AF=0.0185703;AN=5008;NS=2504;DP=19106;EAS_AF=0.006;AMR_AF=0.0231;AFR_AF=0.0015;EUR_AF=0.0586;SAS_AF=0.0102;AA=G|||;VT=SNP
6	26248375	rs6456710	A	T	100	PASS	AC=553;AF=0.110423;AN=5008;NS=2504;DP=18054;EAS_AF=0.0218;AMR_AF=0.0677;AFR_AF=0.3404;EUR_AF=0.0169;SAS_AF=0.0174;AA=A|||;VT=SNP
6	26248840	rs78545713	A	G	100	PASS	AC=373;AF=0.0744808;AN=5008;NS=2504;DP=17160;EAS_AF=0.0337;AMR_AF=0.0821;AFR_AF=0.0068;EUR_AF=0.1471;SAS_AF=0.1278;AA=A|||;VT=SNP
6	26249504	rs112878967	G	A	100	PASS	AC=351;AF=0.0700879;AN=5008;NS=2504;DP=12237;EAS_AF=0.0675;AMR_AF=0.0476;AFR_AF=0.1074;EUR_AF=0.0447;SAS_AF=0.0644;AA=G|||;VT=SNP
6	26250029	rs77281308	C	T	100	PASS	AC=420;AF=0.0838658;AN=5008;NS=2504;DP=17979;EAS_AF=0.0337;AMR_AF=0.0951;AFR_AF=0.028;EUR_AF=0.1491;SAS_AF=0.136;AA=C|||;VT=SNP
6	26250033	rs78661760	A	T	100	PASS	AC=420;AF=0.0838658;AN=5008;NS=2504;DP=17226;EAS_AF=0.0337;AMR_AF=0.0951;AFR_AF=0.028;EUR_AF=0.1491;SAS_AF=0.136;AA=A|||;VT=SNP
6	26250254	rs11759720	C	G	100	PASS	AC=1040;AF=0.207668;AN=5008;NS=2504;DP=17261;EAS_AF=0.121;AMR_AF=0.1585;AFR_AF=0.3124;EUR_AF=0.1978;SAS_AF=0.2004;AA=G|||;VT=SNP
6	26251272	rs17600910	A	G	100	PASS	AC=189;AF=0.0377396;AN=5008;NS=2504;DP=14967;EAS_AF=0.0615;AMR_AF=0.0317;AFR_AF=0.0144;EUR_AF=0.0408;SAS_AF=0.046;AA=A|||;VT=SNP
6	26251601	rs11753610	T	C	100	PASS	AC=403;AF=0.0804712;AN=5008;NS=2504;DP=16987;EAS_AF=0.0337;AMR_AF=0.0879;AFR_AF=0.0212;EUR_AF=0.1481;SAS_AF=0.1339;AA=T|||;VT=SNP
6	26252998	rs112783738	T	A	100	PASS	AC=819;AF=0.163538;AN=5008;NS=2504;DP=17697;EAS_AF=0.0456;AMR_AF=0.1268;AFR_AF=0.2867;EUR_AF=0.1571;SAS_AF=0.1513;AA=t|||;VT=SNP
6	26254160	rs112759935	G	T	100	PASS	AC=1045;AF=0.208666;AN=5008;NS=2504;DP=11006;EAS_AF=0.122;AMR_AF=0.1657;AFR_AF=0.3116;EUR_AF=0.2008;SAS_AF=0.1973;AA=T|||;VT=SNP
6	26254995	rs72836408	G	T	100	PASS	AC=34;AF=0.00678914;AN=5008;NS=2504;DP=16784;EAS_AF=0.001;AMR_AF=0.0144;AFR_AF=0.0008;EUR_AF=0.0179;SAS_AF=0.0041;AA=G|||;VT=SNP
6	26255451	rs6935954	A	G	100	PASS	AC=4040;AF=0.806709;AN=5008;NS=2504;DP=18646;EAS_AF=0.9167;AMR_AF=0.7161;AFR_AF=0.9644;EUR_AF=0.6093;SAS_AF=0.7474;AA=a|||;VT=SNP
6	26255739	rs113507773	G	A	100	PASS	AC=412;AF=0.0822684;AN=5008;NS=2504;DP=15838;EAS_AF=0.0347;AMR_AF=0.0951;AFR_AF=0.0212;EUR_AF=0.1511;SAS_AF=0.1339;AA=G|||;VT=SNP
6	26256324	rs113432940	T	A	100	PASS	AC=691;AF=0.137979;AN=5008;NS=2504;DP=20074;EAS_AF=0.0546;AMR_AF=0.1182;AFR_AF=0.2027;EUR_AF=0.1551;SAS_AF=0.1329;AA=A|||;VT=SNP
6	26256526	rs809871	C	G	100	PASS	AC=4039;AF=0.80651;AN=5008;NS=2504;DP=18895;EAS_AF=0.9167;AMR_AF=0.7161;AFR_AF=0.9644;EUR_AF=0.6093;SAS_AF=0.7464;AA=G|||;VT=SNP
6	26257950	rs76182849	C	T	100	PASS	AC=409;AF=0.0816693;AN=5008;NS=2504;DP=20438;EAS_AF=0.0347;AMR_AF=0.0951;AFR_AF=0.0212;EUR_AF=0.1511;SAS_AF=0.1309;AA=C|||;VT=SNP
6	26259429	rs73736571	C	T	100	PASS	AC=224;AF=0.0447284;AN=5008;NS=2504;DP=20081;EAS_AF=0.0089;AMR_AF=0.049;AFR_AF=0.1112;EUR_AF=0.0179;SAS_AF=0.0164;AA=C|||;VT=SNP
6	26259578	rs79262959	A	T	100	PASS	AC=418;AF=0.0834665;AN=5008;NS=2504;DP=17012;EAS_AF=0.0317;AMR_AF=0.0994;AFR_AF=0.0197;EUR_AF=0.1581;SAS_AF=0.135;AA=A|||;VT=SNP
6	26259609	rs12195411	G	A	100	PASS	AC=67;AF=0.0133786;AN=5008;NS=2504;DP=16563;EAS_AF=0.0109;AMR_AF=0.0043;AFR_AF=0;EUR_AF=0.0239;SAS_AF=0.0297;AA=g|||;VT=SNP
6	26259748	rs806786	A	G	100	PASS	AC=819;AF=0.163538;AN=5008;NS=2504;DP=19236;EAS_AF=0.1171;AMR_AF=0.0994;AFR_AF=0.2965;EUR_AF=0.0696;SAS_AF=0.1738;AA=A|||;VT=SNP
6	26259807	rs3999543	G	A	100	PASS	AC=2763;AF=0.551717;AN=5008;NS=2504;DP=19866;EAS_AF=0.7956;AMR_AF=0.5029;AFR_AF=0.5802;EUR_AF=0.325;SAS_AF=0.5297;AA=g|||;VT=SNP
6	26259851	rs147107592	G	A	100	PASS	AC=24;AF=0.00479233;AN=5008;NS=2504;DP=19802;EAS_AF=0;AMR_AF=0.0058;AFR_AF=0;EUR_AF=0.0169;SAS_AF=0.0031;AA=g|||;VT=SNP
6	26260070	rs4476815	G	C	100	PASS	AC=210;AF=0.0419329;AN=5008;NS=2504;DP=20514;EAS_AF=0.0139;AMR_AF=0.0216;AFR_AF=0.1104;EUR_AF=0.0159;SAS_AF=0.0194;AA=G|||;VT=SNP
6	26260695	rs112252880	G	A	100	PASS	AC=23;AF=0.00459265;AN=5008;NS=2504;DP=18745;EAS_AF=0;AMR_AF=0.0029;AFR_AF=0.0015;EUR_AF=0.0189;SAS_AF=0;AA=G|||;VT=SNP
6	26260875	rs2006006	A	G	100	PASS	AC=507;AF=0.101238;AN=5008;NS=2504;DP=15705;EAS_AF=0.0565;AMR_AF=0.1167;AFR_AF=0.0983;EUR_AF=0.16;SAS_AF=0.0798;AA=G|||;VT=SNP
6	26260897	rs2006005	C	T	100	PASS	AC=507;AF=0.101238;AN=5008;NS=2504;DP=15100;EAS_AF=0.0565;AMR_AF=0.1167;AFR_AF=0.0983;EUR_AF=0.16;SAS_AF=0.0798;AA=C|||;VT=SNP
6	26261527	rs76858924	C	T	100	PASS	AC=64;AF=0.0127796;AN=5008;NS=2504;DP=19149;EAS_AF=0;AMR_AF=0.0403;AFR_AF=0.0038;EUR_AF=0.0308;SAS_AF=0;AA=T|||;VT=SNP
6	26262063	rs9358914	G	T	100	PASS	AC=1885;AF=0.376398;AN=5008;NS=2504;DP=17295;EAS_AF=0.7599;AMR_AF=0.4035;AFR_AF=0.0242;EUR_AF=0.3181;SAS_AF=0.498;AA=G|||;VT=SNP
6	26262306	rs7761779	T	G	100	PASS	AC=475;AF=0.0948482;AN=5008;NS=2504;DP=19200;EAS_AF=0.0367;AMR_AF=0.1153;AFR_AF=0.0893;EUR_AF=0.16;SAS_AF=0.0808;AA=T|||;VT=SNP
6	26262643	rs60228626	T	C	100	PASS	AC=506;AF=0.101038;AN=5008;NS=2504;DP=21726;EAS_AF=0.0565;AMR_AF=0.1167;AFR_AF=0.0968;EUR_AF=0.16;SAS_AF=0.0808;AA=T|||;VT=SNP
6	26262916	rs12526215	T	C	100	PASS	AC=3066;AF=0.61222;AN=5008;NS=2504;DP=16793;EAS_AF=0.873;AMR_AF=0.6427;AFR_AF=0.348;EUR_AF=0.5527;SAS_AF=0.7403;AA=C|||;VT=SNP
6	26263570	rs16891509	T	G	100	PASS	AC=311;AF=0.0621006;AN=5008;NS=2504;DP=2668;EAS_AF=0.0387;AMR_AF=0.0403;AFR_AF=0.1059;EUR_AF=0.0417;SAS_AF=0.0634;AA=T|||;VT=SNP
6	26263626	rs73393491	A	T	100	PASS	AC=506;AF=0.101038;AN=5008;NS=2504;DP=11389;EAS_AF=0.0565;AMR_AF=0.1167;AFR_AF=0.0968;EUR_AF=0.16;SAS_AF=0.0808;AA=A|||;VT=SNP
6	26263912	rs11962642	C	T	100	PASS	AC=564;AF=0.11262;AN=5008;NS=2504;DP=15387;EAS_AF=0.0565;AMR_AF=0.121;AFR_AF=0.1377;EUR_AF=0.161;SAS_AF=0.0808;AA=C|||;VT=SNP
6	26264000	rs73393492	G	A	100	PASS	AC=500;AF=0.0998403;AN=5008;NS=2504;DP=14283;EAS_AF=0.0506;AMR_AF=0.1167;AFR_AF=0.0968;EUR_AF=0.16;SAS_AF=0.0808;AA=g|||;VT=SNP
6	26264030	rs138230809	C	A	100	PASS	AC=16;AF=0.00319489;AN=5008;NS=2504;DP=14719;EAS_AF=0;AMR_AF=0.0029;AFR_AF=0;EUR_AF=0.008;SAS_AF=0.0061;AA=C|||;VT=SNP
6	26264449	rs150187342	A	G	100	PASS	AC=35;AF=0.00698882;AN=5008;NS=2504;DP=15710;EAS_AF=0;AMR_AF=0.013;AFR_AF=0.0008;EUR_AF=0.0229;SAS_AF=0.002;AA=A|||;VT=SNP
6	26264671	rs74878656	G	A	100	PASS	AC=13;AF=0.00259585;AN=5008;NS=2504;DP=19601;EAS_AF=0;AMR_AF=0.0014;AFR_AF=0.0008;EUR_AF=0.0089;SAS_AF=0.002;AA=G|||;VT=SNP
6	26265200	rs12661552	G	A	100	PASS	AC=2075;AF=0.414337;AN=5008;NS=2504;DP=13050;EAS_AF=0.7718;AMR_AF=0.4712;AFR_AF=0.0666;EUR_AF=0.34;SAS_AF=0.5521;AA=G|||;VT=SNP
6	26265221	rs9688734	C	T	100	PASS	AC=506;AF=0.101038;AN=5008;NS=2504;DP=13344;EAS_AF=0.0565;AMR_AF=0.1167;AFR_AF=0.0976;EUR_AF=0.159;SAS_AF=0.0808;AA=C|||;VT=SNP
6	26266311	rs55706012	A	C	100	PASS	AC=142;AF=0.0283546;AN=5008;NS=2504;DP=14437;EAS_AF=0;AMR_AF=0.0274;AFR_AF=0.0408;EUR_AF=0.0676;SAS_AF=0.001;AA=A|||;VT=SNP
6	26267568	rs7769028	C	T	100	PASS	AC=3037;AF=0.60643;AN=5008;NS=2504;DP=19202;EAS_AF=0.872;AMR_AF=0.6427;AFR_AF=0.3457;EUR_AF=0.5527;SAS_AF=0.7147;AA=T|||;VT=SNP
6	26267579	rs11754746	G	A	100	PASS	AC=505;AF=0.100839;AN=5008;NS=2504;DP=19566;EAS_AF=0.0565;AMR_AF=0.1167;AFR_AF=0.0968;EUR_AF=0.159;SAS_AF=0.0808;AA=G|||;VT=SNP
6	26267679	rs11757214	T	C	100	PASS	AC=504;AF=0.100639;AN=5008;NS=2504;DP=18216;EAS_AF=0.0565;AMR_AF=0.1153;AFR_AF=0.0968;EUR_AF=0.159;SAS_AF=0.0808;AA=T|||;VT=SNP
6	26267755	rs7773004	A	G	100	PASS	AC=3608;AF=0.720447;AN=5008;NS=2504;DP=18341;EAS_AF=0.8373;AMR_AF=0.6398;AFR_AF=0.8828;EUR_AF=0.4861;SAS_AF=0.6789;AA=G|||;VT=SNP
6	26267800	rs7773163	C	T	100	PASS	AC=670;AF=0.133786;AN=5008;NS=2504;DP=17851;EAS_AF=0.0585;AMR_AF=0.1297;AFR_AF=0.1732;EUR_AF=0.171;SAS_AF=0.1227;AA=T|||;VT=SNP
6	26267836	rs112795418	C	G	100	PASS	AC=154;AF=0.0307508;AN=5008;NS=2504;DP=18382;EAS_AF=0.0387;AMR_AF=0.0274;AFR_AF=0.0076;EUR_AF=0.0378;SAS_AF=0.0491;AA=C|||;VT=SNP
6	26267926	rs141350671	T	G	100	PASS	AC=192;AF=0.0383387;AN=5008;NS=2504;DP=17161;EAS_AF=0.0149;AMR_AF=0.0677;AFR_AF=0.0424;EUR_AF=0.0209;SAS_AF=0.0542;AA=T|||;VT=SNP
6	26268140	rs11757736	T	C	100	PASS	AC=473;AF=0.0944489;AN=5008;NS=2504;DP=17109;EAS_AF=0.0367;AMR_AF=0.1138;AFR_AF=0.0893;EUR_AF=0.159;SAS_AF=0.0808;AA=T|||;VT=SNP
6	26268987	rs7740838	G	T	100	PASS	AC=670;AF=0.133786;AN=5008;NS=2504;DP=17839;EAS_AF=0.0585;AMR_AF=0.1297;AFR_AF=0.1732;EUR_AF=0.171;SAS_AF=0.1227;AA=T|||;VT=SNP
6	26270530	rs186354271	T	C	100	PASS	AC=46;AF=0.0091853;AN=5008;NS=2504;DP=16685;EAS_AF=0.004;AMR_AF=0.0115;AFR_AF=0;EUR_AF=0.0099;SAS_AF=0.0245;AA=T|||;VT=SNP
6	26270609	rs16891512	G	A	100	PASS	AC=349;AF=0.0696885;AN=5008;NS=2504;DP=17073;EAS_AF=0.0417;AMR_AF=0.0519;AFR_AF=0.1089;EUR_AF=0.0626;SAS_AF=0.0654;AA=G|||;VT=SNP
6	26270961	rs11759682	T	C	100	PASS	AC=505;AF=0.100839;AN=5008;NS=2504;DP=15818;EAS_AF=0.0565;AMR_AF=0.1153;AFR_AF=0.0976;EUR_AF=0.159;SAS_AF=0.0808;AA=A|||;VT=SNP
6	26271241	rs2223591	G	A	100	PASS	AC=95;AF=0.0189696;AN=5008;NS=2504;DP=17708;EAS_AF=0.003;AMR_AF=0.0519;AFR_AF=0.0008;EUR_AF=0.0398;SAS_AF=0.0153;AA=G|||;VT=SNP;EX_TARGET
6	26271713	rs9393690	A	T	100	PASS	AC=3062;AF=0.611422;AN=5008;NS=2504;DP=19884;EAS_AF=0.872;AMR_AF=0.6412;AFR_AF=0.348;EUR_AF=0.5517;SAS_AF=0.7393;AA=T|||;VT=SNP
6	26271787	rs41266827	A	T	100	PASS	AC=314;AF=0.0626997;AN=5008;NS=2504;DP=20457;EAS_AF=0.0417;AMR_AF=0.0389;AFR_AF=0.1067;EUR_AF=0.0408;SAS_AF=0.0644;AA=A|||;VT=SNP
6	26272039	rs3823157	A	G	100	PASS	AC=668;AF=0.133387;AN=5008;NS=2504;DP=18394;EAS_AF=0.0585;AMR_AF=0.1297;AFR_AF=0.1717;EUR_AF=0.171;SAS_AF=0.1227;AA=A|||;VT=SNP
6	26272548	rs61747867	G	T	100	PASS	AC=562;AF=0.11222;AN=5008;NS=2504;DP=15254;EAS_AF=0.1508;AMR_AF=0.1167;AFR_AF=0.0083;EUR_AF=0.1909;SAS_AF=0.1288;AA=g|||;VT=SNP
6	26272829	rs9393691	T	C	100	PASS	AC=2397;AF=0.478634;AN=5008;NS=2504;DP=16046;EAS_AF=0.8135;AMR_AF=0.513;AFR_AF=0.1747;EUR_AF=0.3817;SAS_AF=0.6196;AA=T|||;VT=SNP
6	26273924	rs113037231	G	A	100	PASS	AC=312;AF=0.0623003;AN=5008;NS=2504;DP=16870;EAS_AF=0.0417;AMR_AF=0.0389;AFR_AF=0.1067;EUR_AF=0.0408;SAS_AF=0.0624;AA=G|||;VT=SNP
6	26273955	rs6900610	G	T	100	PASS	AC=170;AF=0.0339457;AN=5008;NS=2504;DP=16587;EAS_AF=0.002;AMR_AF=0.0173;AFR_AF=0.0726;EUR_AF=0.0139;SAS_AF=0.047;AA=G|||;VT=SNP
6	26274310	rs16891516	T	G	100	PASS	AC=193;AF=0.0385383;AN=5008;NS=2504;DP=18038;EAS_AF=0.0149;AMR_AF=0.0677;AFR_AF=0.0424;EUR_AF=0.0209;SAS_AF=0.0552;AA=T|||;VT=SNP
6	26274498	rs6901243	C	T	100	PASS	AC=668;AF=0.133387;AN=5008;NS=2504;DP=19794;EAS_AF=0.0585;AMR_AF=0.1297;AFR_AF=0.171;EUR_AF=0.171;SAS_AF=0.1237;AA=T|||;VT=SNP
6	26274566	rs61082103	A	G	100	PASS	AC=499;AF=0.0996406;AN=5008;NS=2504;DP=19488;EAS_AF=0.0506;AMR_AF=0.1153;AFR_AF=0.0968;EUR_AF=0.159;SAS_AF=0.0818;AA=A|||;VT=SNP
6	26274982	rs78521733	C	T	100	PASS	AC=11;AF=0.00219649;AN=5008;NS=2504;DP=16233;EAS_AF=0;AMR_AF=0.0014;AFR_AF=0.0008;EUR_AF=0.0089;SAS_AF=0;AA=C|||;VT=SNP
6	26275400	rs80019342	C	T	100	PASS	AC=312;AF=0.0623003;AN=5008;NS=2504;DP=15662;EAS_AF=0.0417;AMR_AF=0.0389;AFR_AF=0.1059;EUR_AF=0.0408;SAS_AF=0.0634;AA=C|||;VT=SNP
6	26275649	rs12665035	T	C	100	PASS	AC=1878;AF=0.375;AN=5008;NS=2504;DP=16872;EAS_AF=0.7569;AMR_AF=0.4063;AFR_AF=0.0234;EUR_AF=0.3201;SAS_AF=0.4908;AA=T|||;VT=SNP
6	26275985	rs73395313	A	G	100	PASS	AC=667;AF=0.133187;AN=5008;NS=2504;DP=19606;EAS_AF=0.0585;AMR_AF=0.1297;AFR_AF=0.171;EUR_AF=0.171;SAS_AF=0.1227;AA=G|||;VT=SNP
6	26276214	rs73395314	A	G	100	PASS	AC=667;AF=0.133187;AN=5008;NS=2504;DP=21070;EAS_AF=0.0585;AMR_AF=0.1297;AFR_AF=0.171;EUR_AF=0.171;SAS_AF=0.1227;AA=G|||;VT=SNP
6	26276289	rs114572657	T	G	100	PASS	AC=193;AF=0.0385383;AN=5008;NS=2504;DP=20781;EAS_AF=0.0149;AMR_AF=0.0677;AFR_AF=0.0424;EUR_AF=0.0209;SAS_AF=0.0552;AA=T|||;VT=SNP
6	26276402	rs147657625	T	A	100	PASS	AC=28;AF=0.00559105;AN=5008;NS=2504;DP=21681;EAS_AF=0.002;AMR_AF=0.0029;AFR_AF=0.0015;EUR_AF=0.008;SAS_AF=0.0143;AA=T|||;VT=SNP
6	26276650	rs9393692	A	G	100	PASS	AC=3786;AF=0.75599;AN=5008;NS=2504;DP=19816;EAS_AF=0.8938;AMR_AF=0.7176;AFR_AF=0.8041;EUR_AF=0.5765;SAS_AF=0.7607;AA=G|||;VT=SNP
6	26277133	rs9379838	C	T	100	PASS	AC=2895;AF=0.578075;AN=5008;NS=2504;DP=18593;EAS_AF=0.87;AMR_AF=0.6268;AFR_AF=0.2693;EUR_AF=0.5408;SAS_AF=0.6984;AA=C|||;VT=SNP
6	26277268	rs9358915	G	A	100	PASS	AC=2895;AF=0.578075;AN=5008;NS=2504;DP=17844;EAS_AF=0.87;AMR_AF=0.6268;AFR_AF=0.2693;EUR_AF=0.5408;SAS_AF=0.6984;AA=G|||;VT=SNP
6	26277408	rs9393693	C	A	100	PASS	AC=2895;AF=0.578075;AN=5008;NS=2504;DP=17763;EAS_AF=0.87;AMR_AF=0.6268;AFR_AF=0.2693;EUR_AF=0.5408;SAS_AF=0.6984;AA=C|||;VT=SNP
6	26277411	rs79497153	C	A	100	PASS	AC=496;AF=0.0990415;AN=5008;NS=2504;DP=17871;EAS_AF=0.0506;AMR_AF=0.1153;AFR_AF=0.0953;EUR_AF=0.159;SAS_AF=0.0808;AA=C|||;VT=SNP
6	26278436	rs7761298	C	T	100	PASS	AC=2896;AF=0.578275;AN=5008;NS=2504;DP=17855;EAS_AF=0.87;AMR_AF=0.6268;AFR_AF=0.27;EUR_AF=0.5408;SAS_AF=0.6984;AA=C|||;VT=SNP
6	26278849	rs114133553	T	C	100	PASS	AC=93;AF=0.0185703;AN=5008;NS=2504;DP=15946;EAS_AF=0.001;AMR_AF=0.0259;AFR_AF=0.0038;EUR_AF=0.0507;SAS_AF=0.0184;AA=T|||;VT=SNP
6	26279235	rs6931391	G	C	100	PASS	AC=3060;AF=0.611022;AN=5008;NS=2504;DP=16995;EAS_AF=0.872;AMR_AF=0.6412;AFR_AF=0.3449;EUR_AF=0.5527;SAS_AF=0.7403;AA=C|||;VT=SNP
6	26279296	rs9393694	T	C	100	PASS	AC=2895;AF=0.578075;AN=5008;NS=2504;DP=17486;EAS_AF=0.87;AMR_AF=0.6268;AFR_AF=0.2693;EUR_AF=0.5408;SAS_AF=0.6984;AA=T|||;VT=SNP
6	26279553	rs114181089	T	C	100	PASS	AC=166;AF=0.033147;AN=5008;NS=2504;DP=21049;EAS_AF=0.0149;AMR_AF=0.0576;AFR_AF=0.0295;EUR_AF=0.0189;SAS_AF=0.0542;AA=T|||;VT=SNP
6	26279567	rs113968139	C	G	100	PASS	AC=153;AF=0.0305511;AN=5008;NS=2504;DP=20642;EAS_AF=0.0397;AMR_AF=0.0259;AFR_AF=0.0076;EUR_AF=0.0368;SAS_AF=0.0491;AA=C|||;VT=SNP
6	26279907	rs7771202	A	G	100	PASS	AC=3060;AF=0.611022;AN=5008;NS=2504;DP=15310;EAS_AF=0.872;AMR_AF=0.6412;AFR_AF=0.3449;EUR_AF=0.5527;SAS_AF=0.7403;AA=a|||;VT=SNP
6	26282322	rs6940237	T	C	100	PASS	AC=3060;AF=0.611022;AN=5008;NS=2504;DP=17983;EAS_AF=0.872;AMR_AF=0.6412;AFR_AF=0.3449;EUR_AF=0.5527;SAS_AF=0.7403;AA=C|||;VT=SNP
6	26282369	rs78532738	T	G	100	PASS	AC=42;AF=0.00838658;AN=5008;NS=2504;DP=18169;EAS_AF=0;AMR_AF=0.013;AFR_AF=0.0008;EUR_AF=0.0298;SAS_AF=0.002;AA=T|||;VT=SNP
6	26283185	rs9358916	G	A	100	PASS	AC=2391;AF=0.477436;AN=5008;NS=2504;DP=18205;EAS_AF=0.8135;AMR_AF=0.5115;AFR_AF=0.174;EUR_AF=0.3807;SAS_AF=0.6166;AA=G|||;VT=SNP
6	26284154	rs11754168	A	T	100	PASS	AC=503;AF=0.100439;AN=5008;NS=2504;DP=16618;EAS_AF=0.0565;AMR_AF=0.1153;AFR_AF=0.0953;EUR_AF=0.16;SAS_AF=0.0808;AA=A|||;VT=SNP
6	26284417	rs9358917	T	C	100	PASS	AC=2894;AF=0.577875;AN=5008;NS=2504;DP=17273;EAS_AF=0.87;AMR_AF=0.6268;AFR_AF=0.2693;EUR_AF=0.5408;SAS_AF=0.6973;AA=T|||;VT=SNP
6	26284670	rs75404521	A	G	100	PASS	AC=497;AF=0.0992412;AN=5008;NS=2504;DP=19241;EAS_AF=0.0506;AMR_AF=0.1153;AFR_AF=0.0953;EUR_AF=0.16;SAS_AF=0.0808;AA=A|||;VT=SNP
6	26285333	rs12194634	T	C	100	PASS	AC=37;AF=0.00738818;AN=5008;NS=2504;DP=21131;EAS_AF=0.001;AMR_AF=0.0043;AFR_AF=0.0015;EUR_AF=0.0288;SAS_AF=0.002;AA=T|||;VT=SNP
6	26285503	rs41266829	C	T	100	PASS	AC=497;AF=0.0992412;AN=5008;NS=2504;DP=20440;EAS_AF=0.0506;AMR_AF=0.1153;AFR_AF=0.0953;EUR_AF=0.16;SAS_AF=0.0808;AA=C|||;VT=SNP;EX_TARGET
6	26285560	rs2393592	A	G	100	PASS	AC=3100;AF=0.61901;AN=5008;NS=2504;DP=20118;EAS_AF=0.8929;AMR_AF=0.6412;AFR_AF=0.3449;EUR_AF=0.5547;SAS_AF=0.7577;AA=G|||;VT=SNP;EX_TARGET
6	26285683	rs2393593	T	C	100	PASS	AC=3959;AF=0.790535;AN=5008;NS=2504;DP=20294;EAS_AF=0.8938;AMR_AF=0.7291;AFR_AF=0.9266;EUR_AF=0.5785;SAS_AF=0.7618;AA=G|||;VT=SNP;EX_TARGET
6	26285744	rs16891517	A	G	100	PASS	AC=354;AF=0.0706869;AN=5008;NS=2504;DP=20020;EAS_AF=0.0615;AMR_AF=0.0389;AFR_AF=0.1074;EUR_AF=0.0427;SAS_AF=0.0818;AA=A|||;VT=SNP;EX_TARGET
6	26285748	rs62396221	C	A	100	PASS	AC=39;AF=0.00778754;AN=5008;NS=2504;DP=20006;EAS_AF=0;AMR_AF=0.0159;AFR_AF=0.0008;EUR_AF=0.0239;SAS_AF=0.0031;AA=C|||;VT=SNP;EX_TARGET
6	26285759	rs41266831	A	G	100	PASS	AC=497;AF=0.0992412;AN=5008;NS=2504;DP=20026;EAS_AF=0.0506;AMR_AF=0.1153;AFR_AF=0.0953;EUR_AF=0.16;SAS_AF=0.0808;AA=A|||;VT=SNP
6	26285867	rs3999544	C	T	100	PASS	AC=3960;AF=0.790735;AN=5008;NS=2504;DP=16274;EAS_AF=0.8938;AMR_AF=0.7291;AFR_AF=0.9266;EUR_AF=0.5785;SAS_AF=0.7628;AA=T|||;VT=SNP
6	26285908	rs16891518	C	T	100	PASS	AC=352;AF=0.0702875;AN=5008;NS=2504;DP=16522;EAS_AF=0.0615;AMR_AF=0.0389;AFR_AF=0.1059;EUR_AF=0.0427;SAS_AF=0.0818;AA=C|||;VT=SNP
6	26286149	rs34916901	G	T	100	PASS	AC=3127;AF=0.624401;AN=5008;NS=2504;DP=14508;EAS_AF=0.872;AMR_AF=0.6441;AFR_AF=0.3896;EUR_AF=0.5547;SAS_AF=0.7444;AA=T|||;VT=SNP
6	26286468	rs56763414	T	C	100	PASS	AC=1885;AF=0.376398;AN=5008;NS=2504;DP=12270;EAS_AF=0.7579;AMR_AF=0.4049;AFR_AF=0.0242;EUR_AF=0.3191;SAS_AF=0.498;AA=T|||;VT=SNP
6	26286726	rs78053102	T	A	100	PASS	AC=503;AF=0.100439;AN=5008;NS=2504;DP=13989;EAS_AF=0.0565;AMR_AF=0.1153;AFR_AF=0.0953;EUR_AF=0.16;SAS_AF=0.0808;AA=T|||;VT=SNP
6	26286737	rs78722424	C	G	100	PASS	AC=176;AF=0.0351438;AN=5008;NS=2504;DP=14082;EAS_AF=0.0079;AMR_AF=0.0144;AFR_AF=0.0764;EUR_AF=0.0149;SAS_AF=0.0429;AA=C|||;VT=SNP
6	26286744	rs9358918	C	T	100	PASS	AC=2395;AF=0.478235;AN=5008;NS=2504;DP=14262;EAS_AF=0.8135;AMR_AF=0.5115;AFR_AF=0.1747;EUR_AF=0.3807;SAS_AF=0.6196;AA=c|||;VT=SNP
6	26286748	rs77540645	C	T	100	PASS	AC=518;AF=0.103435;AN=5008;NS=2504;DP=14178;EAS_AF=0.0506;AMR_AF=0.1182;AFR_AF=0.1097;EUR_AF=0.16;SAS_AF=0.0808;AA=C|||;VT=SNP
6	26286750	rs79089106	G	C	100	PASS	AC=45;AF=0.00898562;AN=5008;NS=2504;DP=14156;EAS_AF=0;AMR_AF=0.0173;AFR_AF=0.0015;EUR_AF=0.0288;SAS_AF=0.002;AA=G|||;VT=SNP
6	26286840	rs75136657	C	T	100	PASS	AC=2531;AF=0.505391;AN=5008;NS=2504;DP=13301;EAS_AF=0.8165;AMR_AF=0.5202;AFR_AF=0.2209;EUR_AF=0.4374;SAS_AF=0.6288;AA=T|||;VT=SNP
6	26287043	rs1124999	G	T	100	PASS	AC=3126;AF=0.624201;AN=5008;NS=2504;DP=15263;EAS_AF=0.872;AMR_AF=0.6441;AFR_AF=0.3888;EUR_AF=0.5547;SAS_AF=0.7444;AA=T|||;VT=SNP
6	26287162	rs188281189	A	T	100	PASS	AC=16;AF=0.00319489;AN=5008;NS=2504;DP=13261;EAS_AF=0;AMR_AF=0.0086;AFR_AF=0.0008;EUR_AF=0.008;SAS_AF=0.001;AA=A|||;VT=SNP
6	26287256	rs1125000	C	T	100	PASS	AC=2940;AF=0.587061;AN=5008;NS=2504;DP=15942;EAS_AF=0.871;AMR_AF=0.6369;AFR_AF=0.2844;EUR_AF=0.5497;SAS_AF=0.7065;AA=C|||;VT=SNP
6	26287392	rs75747360	G	A	100	PASS	AC=47;AF=0.00938498;AN=5008;NS=2504;DP=15661;EAS_AF=0;AMR_AF=0.0173;AFR_AF=0.0015;EUR_AF=0.0209;SAS_AF=0.0123;AA=G|||;VT=SNP
6	26287834	rs114363029	T	C	100	PASS	AC=193;AF=0.0385383;AN=5008;NS=2504;DP=18333;EAS_AF=0.0149;AMR_AF=0.0677;AFR_AF=0.0424;EUR_AF=0.0209;SAS_AF=0.0552;AA=T|||;VT=SNP
6	26287862	rs9358919	C	T	100	PASS	AC=2897;AF=0.578474;AN=5008;NS=2504;DP=19630;EAS_AF=0.87;AMR_AF=0.6282;AFR_AF=0.27;EUR_AF=0.5408;SAS_AF=0.6984;AA=C|||;VT=SNP
6	26287873	rs116889156	C	T	100	PASS	AC=153;AF=0.0305511;AN=5008;NS=2504;DP=20252;EAS_AF=0.0387;AMR_AF=0.0259;AFR_AF=0.0076;EUR_AF=0.0368;SAS_AF=0.0501;AA=C|||;VT=SNP
6	26288055	rs10946810	G	A	100	PASS	AC=1886;AF=0.376597;AN=5008;NS=2504;DP=20434;EAS_AF=0.7569;AMR_AF=0.4049;AFR_AF=0.025;EUR_AF=0.3201;SAS_AF=0.498;AA=G|||;VT=SNP
6	26288609	rs7748935	C	G	100	PASS	AC=3061;AF=0.611222;AN=5008;NS=2504;DP=19991;EAS_AF=0.872;AMR_AF=0.6412;AFR_AF=0.3449;EUR_AF=0.5527;SAS_AF=0.7413;AA=G|||;VT=SNP
6	26288683	rs73397320	C	T	100	PASS	AC=472;AF=0.0942492;AN=5008;NS=2504;DP=18473;EAS_AF=0.0367;AMR_AF=0.1138;AFR_AF=0.0877;EUR_AF=0.16;SAS_AF=0.0808;AA=C|||;VT=SNP
6	26289122	rs6916289	A	T	100	PASS	AC=2895;AF=0.578075;AN=5008;NS=2504;DP=20916;EAS_AF=0.87;AMR_AF=0.6268;AFR_AF=0.2693;EUR_AF=0.5408;SAS_AF=0.6984;AA=A|||;VT=SNP
6	26289203	rs6939589	T	C	100	PASS	AC=3125;AF=0.624002;AN=5008;NS=2504;DP=20449;EAS_AF=0.872;AMR_AF=0.6427;AFR_AF=0.3888;EUR_AF=0.5547;SAS_AF=0.7444;AA=t|||;VT=SNP
6	26289219	rs6916643	C	A	100	PASS	AC=504;AF=0.100639;AN=5008;NS=2504;DP=20204;EAS_AF=0.0565;AMR_AF=0.1153;AFR_AF=0.0961;EUR_AF=0.16;SAS_AF=0.0808;AA=C|||;VT=SNP
6	26289310	rs9379842	T	C	100	PASS	AC=2392;AF=0.477636;AN=5008;NS=2504;DP=18335;EAS_AF=0.8135;AMR_AF=0.5115;AFR_AF=0.174;EUR_AF=0.3807;SAS_AF=0.6176;AA=T|||;VT=SNP
6	26289435	rs9379843	A	G	100	PASS	AC=3061;AF=0.611222;AN=5008;NS=2504;DP=20158;EAS_AF=0.872;AMR_AF=0.6412;AFR_AF=0.3449;EUR_AF=0.5527;SAS_AF=0.7413;AA=G|||;VT=SNP
6	26289605	rs2142703	A	G	100	PASS	AC=3061;AF=0.611222;AN=5008;NS=2504;DP=20196;EAS_AF=0.872;AMR_AF=0.6412;AFR_AF=0.3449;EUR_AF=0.5527;SAS_AF=0.7413;AA=G|||;VT=SNP
6	26290377	rs4412192	G	A	100	PASS	AC=2896;AF=0.578275;AN=5008;NS=2504;DP=21513;EAS_AF=0.87;AMR_AF=0.6268;AFR_AF=0.27;EUR_AF=0.5417;SAS_AF=0.6973;AA=A|||;VT=SNP
6	26291443	rs116681984	G	T	100	PASS	AC=66;AF=0.0131789;AN=5008;NS=2504;DP=21842;EAS_AF=0;AMR_AF=0.0418;AFR_AF=0.0038;EUR_AF=0.0318;SAS_AF=0;AA=G|||;VT=SNP
6	26291527	rs9379844	G	A	100	PASS	AC=2392;AF=0.477636;AN=5008;NS=2504;DP=21214;EAS_AF=0.8135;AMR_AF=0.5115;AFR_AF=0.174;EUR_AF=0.3807;SAS_AF=0.6176;AA=G|||;VT=SNP
6	26291591	rs9393696	T	C	100	PASS	AC=2397;AF=0.478634;AN=5008;NS=2504;DP=20007;EAS_AF=0.8185;AMR_AF=0.5115;AFR_AF=0.174;EUR_AF=0.3807;SAS_AF=0.6176;AA=T|||;VT=SNP
6	26291601	rs9379845	C	T	100	PASS	AC=1872;AF=0.373802;AN=5008;NS=2504;DP=19774;EAS_AF=0.7569;AMR_AF=0.4035;AFR_AF=0.0234;EUR_AF=0.3191;SAS_AF=0.4877;AA=C|||;VT=SNP
6	26292029	rs9358920	C	T	100	PASS	AC=2399;AF=0.479034;AN=5008;NS=2504;DP=17739;EAS_AF=0.8194;AMR_AF=0.513;AFR_AF=0.174;EUR_AF=0.3807;SAS_AF=0.6176;AA=C|||;VT=SNP
6	26292855	rs6908328	C	A	100	PASS	AC=3181;AF=0.635184;AN=5008;NS=2504;DP=17964;EAS_AF=0.872;AMR_AF=0.6484;AFR_AF=0.4289;EUR_AF=0.5567;SAS_AF=0.7413;AA=A|||;VT=SNP
6	26292926	rs62396224	A	G	100	PASS	AC=307;AF=0.0613019;AN=5008;NS=2504;DP=19865;EAS_AF=0.0337;AMR_AF=0.0461;AFR_AF=0.0113;EUR_AF=0.0577;SAS_AF=0.1718;AA=A|||;VT=SNP
6	26293012	rs77704135	A	G	100	PASS	AC=67;AF=0.0133786;AN=5008;NS=2504;DP=19165;EAS_AF=0.0139;AMR_AF=0.0072;AFR_AF=0.0008;EUR_AF=0.0179;SAS_AF=0.0297;AA=A|||;VT=SNP
6	26293014	rs6908402	A	T	100	PASS	AC=2565;AF=0.512181;AN=5008;NS=2504;DP=19156;EAS_AF=0.8214;AMR_AF=0.5259;AFR_AF=0.2504;EUR_AF=0.3926;SAS_AF=0.6605;AA=T|||;VT=SNP
6	26293338	rs7746807	C	A	100	PASS	AC=3180;AF=0.634984;AN=5008;NS=2504;DP=20711;EAS_AF=0.872;AMR_AF=0.6484;AFR_AF=0.4281;EUR_AF=0.5567;SAS_AF=0.7413;AA=A|||;VT=SNP
6	26293470	rs7747133	C	T	100	PASS	AC=3060;AF=0.611022;AN=5008;NS=2504;DP=19242;EAS_AF=0.872;AMR_AF=0.6412;AFR_AF=0.3442;EUR_AF=0.5527;SAS_AF=0.7413;AA=T|||;VT=SNP
6	26293841	rs9393697	C	T	100	PASS	AC=2398;AF=0.478834;AN=5008;NS=2504;DP=20804;EAS_AF=0.8194;AMR_AF=0.5115;AFR_AF=0.174;EUR_AF=0.3807;SAS_AF=0.6176;AA=C|||;VT=SNP
6	26293945	rs73397336	G	T	100	PASS	AC=471;AF=0.0940495;AN=5008;NS=2504;DP=18737;EAS_AF=0.0367;AMR_AF=0.1138;AFR_AF=0.087;EUR_AF=0.16;SAS_AF=0.0808;AA=G|||;VT=SNP
6	26294292	rs113921343	A	C	100	PASS	AC=313;AF=0.0625;AN=5008;NS=2504;DP=19108;EAS_AF=0.0397;AMR_AF=0.0389;AFR_AF=0.1074;EUR_AF=0.0408;SAS_AF=0.0644;AA=A|||;VT=SNP
6	26294567	rs76328855	C	T	100	PASS	AC=313;AF=0.0625;AN=5008;NS=2504;DP=22044;EAS_AF=0.0397;AMR_AF=0.0389;AFR_AF=0.1074;EUR_AF=0.0408;SAS_AF=0.0644;AA=C|||;VT=SNP
6	26294677	rs9467699	C	T	100	PASS	AC=539;AF=0.107628;AN=5008;NS=2504;DP=20598;EAS_AF=0.0218;AMR_AF=0.0663;AFR_AF=0.3298;EUR_AF=0.0179;SAS_AF=0.0174;AA=C|||;VT=SNP
6	26295200	rs73397339	T	C	100	PASS	AC=497;AF=0.0992412;AN=5008;NS=2504;DP=16524;EAS_AF=0.0506;AMR_AF=0.1153;AFR_AF=0.0953;EUR_AF=0.16;SAS_AF=0.0808;AA=T|||;VT=SNP
6	26295686	rs2893820	G	A	100	PASS	AC=2080;AF=0.415335;AN=5008;NS=2504;DP=19956;EAS_AF=0.7738;AMR_AF=0.4726;AFR_AF=0.0666;EUR_AF=0.341;SAS_AF=0.5532;AA=G|||;VT=SNP
6	26295926	rs9393698	G	A	100	PASS	AC=1563;AF=0.312101;AN=5008;NS=2504;DP=19837;EAS_AF=0.7222;AMR_AF=0.3588;AFR_AF=0.0121;EUR_AF=0.2604;SAS_AF=0.3149;AA=G|||;VT=SNP
6	26296842	rs75732853	T	A	100	PASS	AC=313;AF=0.0625;AN=5008;NS=2504;DP=20433;EAS_AF=0.0397;AMR_AF=0.0389;AFR_AF=0.1074;EUR_AF=0.0408;SAS_AF=0.0644;AA=T|||;VT=SNP
6	26297309	rs116466748	T	G	100	PASS	AC=193;AF=0.0385383;AN=5008;NS=2504;DP=20968;EAS_AF=0.0149;AMR_AF=0.0677;AFR_AF=0.0424;EUR_AF=0.0209;SAS_AF=0.0552;AA=T|||;VT=SNP
6	26297392	rs61324092	G	A	100	PASS	AC=2079;AF=0.415136;AN=5008;NS=2504;DP=20328;EAS_AF=0.7738;AMR_AF=0.4726;AFR_AF=0.0666;EUR_AF=0.34;SAS_AF=0.5532;AA=G|||;VT=SNP
6	26297508	rs77311585	T	G	100	PASS	AC=313;AF=0.0625;AN=5008;NS=2504;DP=19923;EAS_AF=0.0397;AMR_AF=0.0389;AFR_AF=0.1074;EUR_AF=0.0408;SAS_AF=0.0644;AA=T|||;VT=SNP
6	26298538	rs1987244	G	A	100	PASS	AC=2079;AF=0.415136;AN=5008;NS=2504;DP=10463;EAS_AF=0.7738;AMR_AF=0.4726;AFR_AF=0.0666;EUR_AF=0.34;SAS_AF=0.5532;AA=G|||;VT=SNP
6	26299874	rs111628921	T	C	100	PASS	AC=26;AF=0.00519169;AN=5008;NS=2504;DP=5329;EAS_AF=0.001;AMR_AF=0.0072;AFR_AF=0;EUR_AF=0.0179;SAS_AF=0.002;AA=T|||;VT=SNP
6	26299895	rs7450543	A	C	100	PASS	AC=312;AF=0.0623003;AN=5008;NS=2504;DP=6898;EAS_AF=0.0397;AMR_AF=0.0389;AFR_AF=0.1067;EUR_AF=0.0408;SAS_AF=0.0644;AA=A|||;VT=SNP
6	26299900	rs7450556	C	T	100	PASS	AC=2994;AF=0.597843;AN=5008;NS=2504;DP=7248;EAS_AF=0.872;AMR_AF=0.6369;AFR_AF=0.3026;EUR_AF=0.5527;SAS_AF=0.7331;AA=C|||;VT=SNP
6	26300215	rs1883212	A	G	100	PASS	AC=311;AF=0.0621006;AN=5008;NS=2504;DP=15231;EAS_AF=0.0397;AMR_AF=0.0389;AFR_AF=0.1059;EUR_AF=0.0408;SAS_AF=0.0644;AA=A|||;VT=SNP
6	26300438	rs9467700	T	C	100	PASS	AC=536;AF=0.107029;AN=5008;NS=2504;DP=16313;EAS_AF=0.0218;AMR_AF=0.0648;AFR_AF=0.3283;EUR_AF=0.0179;SAS_AF=0.0174;AA=T|||;VT=SNP
6	26301259	rs79937604	C	A	100	PASS	AC=313;AF=0.0625;AN=5008;NS=2504;DP=16566;EAS_AF=0.0397;AMR_AF=0.0389;AFR_AF=0.1074;EUR_AF=0.0408;SAS_AF=0.0644;AA=C|||;VT=SNP
6	26301919	rs725575	A	T	100	PASS	AC=2079;AF=0.415136;AN=5008;NS=2504;DP=17277;EAS_AF=0.7738;AMR_AF=0.4726;AFR_AF=0.0666;EUR_AF=0.34;SAS_AF=0.5532;AA=A|||;VT=SNP
6	26302166	rs73397342	T	C	100	PASS	AC=816;AF=0.162939;AN=5008;NS=2504;DP=14794;EAS_AF=0.0962;AMR_AF=0.1542;AFR_AF=0.2027;EUR_AF=0.2008;SAS_AF=0.1452;AA=T|||;VT=SNP
6	26302407	rs59315883	A	G	100	PASS	AC=943;AF=0.188299;AN=5008;NS=2504;DP=18105;EAS_AF=0.0982;AMR_AF=0.1657;AFR_AF=0.2504;EUR_AF=0.2127;SAS_AF=0.1881;AA=G|||;VT=SNP
6	26302572	rs6456711	A	C	100	PASS	AC=3806;AF=0.759984;AN=5008;NS=2504;DP=15015;EAS_AF=0.8938;AMR_AF=0.7176;AFR_AF=0.8154;EUR_AF=0.5785;SAS_AF=0.7638;AA=C|||;VT=SNP
6	26302573	rs6456712	A	C	100	PASS	AC=3806;AF=0.759984;AN=5008;NS=2504;DP=15017;EAS_AF=0.8938;AMR_AF=0.7176;AFR_AF=0.8154;EUR_AF=0.5785;SAS_AF=0.7638;AA=C|||;VT=SNP
6	26303033	rs78727516	G	A	100	PASS	AC=816;AF=0.162939;AN=5008;NS=2504;DP=15963;EAS_AF=0.0962;AMR_AF=0.1542;AFR_AF=0.2027;EUR_AF=0.2008;SAS_AF=0.1452;AA=A|||;VT=SNP
6	26303178	rs1883213	T	G	100	PASS	AC=2080;AF=0.415335;AN=5008;NS=2504;DP=17702;EAS_AF=0.7738;AMR_AF=0.4726;AFR_AF=0.0666;EUR_AF=0.341;SAS_AF=0.5532;AA=T|||;VT=SNP
6	26303266	rs75330697	A	C	100	PASS	AC=485;AF=0.096845;AN=5008;NS=2504;DP=21369;EAS_AF=0.0873;AMR_AF=0.0807;AFR_AF=0.1271;EUR_AF=0.0835;SAS_AF=0.091;AA=A|||;VT=SNP
6	26303319	rs9357004	T	C	100	PASS	AC=3070;AF=0.613019;AN=5008;NS=2504;DP=20876;EAS_AF=0.8571;AMR_AF=0.585;AFR_AF=0.4418;EUR_AF=0.5388;SAS_AF=0.6892;AA=C|||;VT=SNP
6	26303484	rs76079415	A	T	100	PASS	AC=313;AF=0.0625;AN=5008;NS=2504;DP=19740;EAS_AF=0.0397;AMR_AF=0.0389;AFR_AF=0.1074;EUR_AF=0.0408;SAS_AF=0.0644;AA=A|||;VT=SNP
6	26303514	rs75223753	T	C	100	PASS	AC=311;AF=0.0621006;AN=5008;NS=2504;DP=20217;EAS_AF=0.0397;AMR_AF=0.0389;AFR_AF=0.1059;EUR_AF=0.0408;SAS_AF=0.0644;AA=T|||;VT=SNP
6	26303558	rs73397347	A	G	100	PASS	AC=498;AF=0.0994409;AN=5008;NS=2504;DP=21171;EAS_AF=0.0506;AMR_AF=0.1153;AFR_AF=0.0953;EUR_AF=0.161;SAS_AF=0.0808;AA=a|||;VT=SNP
6	26303926	rs6899837	A	G	100	PASS	AC=816;AF=0.162939;AN=5008;NS=2504;DP=22061;EAS_AF=0.0962;AMR_AF=0.1542;AFR_AF=0.2027;EUR_AF=0.2008;SAS_AF=0.1452;AA=G|||;VT=SNP
6	26304102	rs4712978	A	G	100	PASS	AC=4856;AF=0.969649;AN=5008;NS=2504;DP=19780;EAS_AF=0.995;AMR_AF=0.9308;AFR_AF=0.997;EUR_AF=0.9473;SAS_AF=0.9571;AA=G|||;VT=SNP
6	26304207	rs113022264	C	A	100	PASS	AC=313;AF=0.0625;AN=5008;NS=2504;DP=19553;EAS_AF=0.0397;AMR_AF=0.0389;AFR_AF=0.1074;EUR_AF=0.0408;SAS_AF=0.0644;AA=C|||;VT=SNP
6	26304801	rs11751646	A	G	100	PASS	AC=817;AF=0.163139;AN=5008;NS=2504;DP=14579;EAS_AF=0.0962;AMR_AF=0.1556;AFR_AF=0.2027;EUR_AF=0.2008;SAS_AF=0.1452;AA=A|||;VT=SNP
6	26304912	rs78989883	T	G	100	PASS	AC=311;AF=0.0621006;AN=5008;NS=2504;DP=13898;EAS_AF=0.0397;AMR_AF=0.0389;AFR_AF=0.1059;EUR_AF=0.0408;SAS_AF=0.0644;AA=T|||;VT=SNP
6	26305187	rs11756428	G	C	100	PASS	AC=473;AF=0.0944489;AN=5008;NS=2504;DP=16920;EAS_AF=0.0387;AMR_AF=0.1138;AFR_AF=0.0877;EUR_AF=0.16;SAS_AF=0.0798;AA=G|||;VT=SNP
6	26305407	rs994379	G	C	100	PASS	AC=3155;AF=0.629992;AN=5008;NS=2504;DP=17979;EAS_AF=0.7966;AMR_AF=0.5879;AFR_AF=0.7171;EUR_AF=0.4334;SAS_AF=0.5726;AA=G|||;VT=SNP
6	26305503	rs62394764	T	C	100	PASS	AC=2080;AF=0.415335;AN=5008;NS=2504;DP=19132;EAS_AF=0.7748;AMR_AF=0.4712;AFR_AF=0.0666;EUR_AF=0.341;SAS_AF=0.5532;AA=T|||;VT=SNP
6	26305510	rs4365922	A	T	100	PASS	AC=817;AF=0.163139;AN=5008;NS=2504;DP=19327;EAS_AF=0.0972;AMR_AF=0.1556;AFR_AF=0.202;EUR_AF=0.2008;SAS_AF=0.1452;AA=T|||;VT=SNP
6	26305623	rs61534839	C	T	100	PASS	AC=1878;AF=0.375;AN=5008;NS=2504;DP=19997;EAS_AF=0.7599;AMR_AF=0.4035;AFR_AF=0.0234;EUR_AF=0.3201;SAS_AF=0.4898;AA=C|||;VT=SNP
6	26306185	rs72836428	C	G	100	PASS	AC=79;AF=0.0157748;AN=5008;NS=2504;DP=15586;EAS_AF=0.002;AMR_AF=0.0231;AFR_AF=0.0038;EUR_AF=0.0517;SAS_AF=0.0041;AA=C|||;VT=SNP
6	26306282	rs9366648	T	C	100	PASS	AC=2080;AF=0.415335;AN=5008;NS=2504;DP=16147;EAS_AF=0.7748;AMR_AF=0.4712;AFR_AF=0.0666;EUR_AF=0.341;SAS_AF=0.5532;AA=T|||;VT=SNP
6	26306492	rs113549253	G	T	100	PASS	AC=274;AF=0.0547125;AN=5008;NS=2504;DP=16361;EAS_AF=0.0387;AMR_AF=0.036;AFR_AF=0.0817;EUR_AF=0.0388;SAS_AF=0.0644;AA=G|||;VT=SNP
6	26306684	rs1883214	C	A	100	PASS	AC=817;AF=0.163139;AN=5008;NS=2504;DP=15876;EAS_AF=0.0972;AMR_AF=0.1556;AFR_AF=0.202;EUR_AF=0.2008;SAS_AF=0.1452;AA=C|||;VT=SNP
6	26307237	rs73397364	A	G	100	PASS	AC=537;AF=0.107228;AN=5008;NS=2504;DP=21793;EAS_AF=0.0526;AMR_AF=0.1196;AFR_AF=0.121;EUR_AF=0.161;SAS_AF=0.0808;AA=A|||;VT=SNP
6	26307651	rs6899452	T	C	100	PASS	AC=3972;AF=0.793131;AN=5008;NS=2504;DP=19697;EAS_AF=0.8929;AMR_AF=0.7435;AFR_AF=0.9191;EUR_AF=0.6342;SAS_AF=0.7188;AA=C|||;VT=SNP
6	26307834	rs111743343	C	T	100	PASS	AC=246;AF=0.0491214;AN=5008;NS=2504;DP=16144;EAS_AF=0.0387;AMR_AF=0.0317;AFR_AF=0.0628;EUR_AF=0.0388;SAS_AF=0.0644;AA=C|||;VT=SNP
6	26307970	rs11758318	C	T	100	PASS	AC=817;AF=0.163139;AN=5008;NS=2504;DP=19845;EAS_AF=0.0972;AMR_AF=0.1556;AFR_AF=0.202;EUR_AF=0.2008;SAS_AF=0.1452;AA=C|||;VT=SNP
6	26308272	rs11751564	T	A	100	PASS	AC=536;AF=0.107029;AN=5008;NS=2504;DP=20370;EAS_AF=0.0526;AMR_AF=0.1196;AFR_AF=0.1203;EUR_AF=0.161;SAS_AF=0.0808;AA=T|||;VT=SNP
6	26308287	rs10484438	T	C	100	PASS	AC=817;AF=0.163139;AN=5008;NS=2504;DP=20894;EAS_AF=0.0972;AMR_AF=0.1556;AFR_AF=0.202;EUR_AF=0.2008;SAS_AF=0.1452;AA=C|||;VT=SNP
6	26308317	rs11751567	T	G	100	PASS	AC=536;AF=0.107029;AN=5008;NS=2504;DP=21160;EAS_AF=0.0526;AMR_AF=0.1196;AFR_AF=0.1203;EUR_AF=0.161;SAS_AF=0.0808;AA=T|||;VT=SNP
6	26308597	rs16891520	G	A	100	PASS	AC=817;AF=0.163139;AN=5008;NS=2504;DP=19969;EAS_AF=0.0972;AMR_AF=0.1556;AFR_AF=0.202;EUR_AF=0.2008;SAS_AF=0.1452;AA=A|||;VT=SNP
6	26308958	rs74900192	T	C	100	PASS	AC=284;AF=0.0567093;AN=5008;NS=2504;DP=17531;EAS_AF=0.0387;AMR_AF=0.0346;AFR_AF=0.0893;EUR_AF=0.0398;SAS_AF=0.0644;AA=T|||;VT=SNP
6	26309380	rs9393700	G	A	100	PASS	AC=3151;AF=0.629193;AN=5008;NS=2504;DP=15964;EAS_AF=0.7966;AMR_AF=0.5879;AFR_AF=0.7133;EUR_AF=0.4334;SAS_AF=0.5736;AA=G|||;VT=SNP
6	26309521	rs9393701	T	C	100	PASS	AC=3973;AF=0.793331;AN=5008;NS=2504;DP=13132;EAS_AF=0.8938;AMR_AF=0.7435;AFR_AF=0.9191;EUR_AF=0.6342;SAS_AF=0.7188;AA=C|||;VT=SNP
6	26309538	rs111988740	G	A	100	PASS	AC=817;AF=0.163139;AN=5008;NS=2504;DP=14924;EAS_AF=0.0972;AMR_AF=0.1556;AFR_AF=0.202;EUR_AF=0.2008;SAS_AF=0.1452;AA=G|||;VT=SNP
6	26309908	rs10484439	G	A	100	PASS	AC=288;AF=0.057508;AN=5008;NS=2504;DP=17474;EAS_AF=0;AMR_AF=0.0375;AFR_AF=0.146;EUR_AF=0.0686;SAS_AF=0;AA=G|||;VT=SNP
6	26310270	rs139986600	T	G	100	PASS	AC=103;AF=0.0205671;AN=5008;NS=2504;DP=19697;EAS_AF=0.0069;AMR_AF=0.0216;AFR_AF=0.0098;EUR_AF=0.0169;SAS_AF=0.0521;AA=T|||;VT=SNP
6	26311125	rs56768418	G	T	100	PASS	AC=541;AF=0.108027;AN=5008;NS=2504;DP=18586;EAS_AF=0.0585;AMR_AF=0.1196;AFR_AF=0.1195;EUR_AF=0.161;SAS_AF=0.0808;AA=G|||;VT=SNP
6	26311194	rs73399344	T	G	100	PASS	AC=815;AF=0.16274;AN=5008;NS=2504;DP=18951;EAS_AF=0.0972;AMR_AF=0.1556;AFR_AF=0.2005;EUR_AF=0.2008;SAS_AF=0.1452;AA=G|||;VT=SNP
6	26311241	rs16891523	C	G	100	PASS	AC=816;AF=0.162939;AN=5008;NS=2504;DP=18429;EAS_AF=0.0972;AMR_AF=0.1556;AFR_AF=0.2005;EUR_AF=0.2018;SAS_AF=0.1452;AA=C|||;VT=SNP
6	26311321	rs16891525	T	A	100	PASS	AC=815;AF=0.16274;AN=5008;NS=2504;DP=18375;EAS_AF=0.0972;AMR_AF=0.1556;AFR_AF=0.2005;EUR_AF=0.2008;SAS_AF=0.1452;AA=T|||;VT=SNP
6	26311367	rs73399348	T	C	100	PASS	AC=815;AF=0.16274;AN=5008;NS=2504;DP=16890;EAS_AF=0.0972;AMR_AF=0.1556;AFR_AF=0.2005;EUR_AF=0.2008;SAS_AF=0.1452;AA=C|||;VT=SNP
6	26311416	rs144264189	A	C	100	PASS	AC=31;AF=0.0061901;AN=5008;NS=2504;DP=15801;EAS_AF=0;AMR_AF=0.0115;AFR_AF=0.003;EUR_AF=0.0169;SAS_AF=0.002;AA=A|||;VT=SNP
6	26311503	rs16891529	G	A	100	PASS	AC=816;AF=0.162939;AN=5008;NS=2504;DP=16594;EAS_AF=0.0972;AMR_AF=0.1556;AFR_AF=0.2005;EUR_AF=0.2018;SAS_AF=0.1452;AA=g|||;VT=SNP
6	26311510	rs57145038	A	C	100	PASS	AC=542;AF=0.108227;AN=5008;NS=2504;DP=16769;EAS_AF=0.0585;AMR_AF=0.1196;AFR_AF=0.1203;EUR_AF=0.161;SAS_AF=0.0808;AA=A|||;VT=SNP
6	26311550	rs73399351	T	C	100	PASS	AC=817;AF=0.163139;AN=5008;NS=2504;DP=15687;EAS_AF=0.0972;AMR_AF=0.1571;AFR_AF=0.2012;EUR_AF=0.2008;SAS_AF=0.1452;AA=T|||;VT=SNP
6	26311920	rs75735644	G	C	100	PASS	AC=274;AF=0.0547125;AN=5008;NS=2504;DP=18445;EAS_AF=0.0387;AMR_AF=0.036;AFR_AF=0.0809;EUR_AF=0.0398;SAS_AF=0.0644;AA=G|||;VT=SNP
6	26312170	rs9467701	G	C	100	PASS	AC=1078;AF=0.215256;AN=5008;NS=2504;DP=19519;EAS_AF=0.0218;AMR_AF=0.1167;AFR_AF=0.652;EUR_AF=0.0924;SAS_AF=0.0204;AA=G|||;VT=SNP
6	26313305	rs4145910	T	C	100	PASS	AC=3972;AF=0.793131;AN=5008;NS=2504;DP=19039;EAS_AF=0.8938;AMR_AF=0.7435;AFR_AF=0.9191;EUR_AF=0.6342;SAS_AF=0.7178;AA=C|||;VT=SNP
6	26313348	rs6923139	C	T	100	PASS	AC=1077;AF=0.215056;AN=5008;NS=2504;DP=18377;EAS_AF=0.0218;AMR_AF=0.1167;AFR_AF=0.6513;EUR_AF=0.0924;SAS_AF=0.0204;AA=C|||;VT=SNP
6	26313666	rs11753590	A	G	100	PASS	AC=814;AF=0.16254;AN=5008;NS=2504;DP=18960;EAS_AF=0.0972;AMR_AF=0.1556;AFR_AF=0.2005;EUR_AF=0.2008;SAS_AF=0.1442;AA=A|||;VT=SNP
6	26313820	rs112368323	A	T	100	PASS	AC=311;AF=0.0621006;AN=5008;NS=2504;DP=16391;EAS_AF=0.0387;AMR_AF=0.0389;AFR_AF=0.1067;EUR_AF=0.0408;SAS_AF=0.0644;AA=A|||;VT=SNP
6	26313936	rs11751978	T	C	100	PASS	AC=815;AF=0.16274;AN=5008;NS=2504;DP=17851;EAS_AF=0.0972;AMR_AF=0.1556;AFR_AF=0.2005;EUR_AF=0.2008;SAS_AF=0.1452;AA=C|||;VT=SNP
6	26314233	rs1883215	G	C	100	PASS	AC=837;AF=0.167133;AN=5008;NS=2504;DP=15429;EAS_AF=0.0218;AMR_AF=0.1023;AFR_AF=0.4841;EUR_AF=0.0865;SAS_AF=0.0174;AA=G|||;VT=SNP
6	26314238	rs9379846	G	C	100	PASS	AC=2079;AF=0.415136;AN=5008;NS=2504;DP=15348;EAS_AF=0.7748;AMR_AF=0.4712;AFR_AF=0.0666;EUR_AF=0.341;SAS_AF=0.5521;AA=G|||;VT=SNP
6	26314452	rs112263534	G	T	100	PASS	AC=311;AF=0.0621006;AN=5008;NS=2504;DP=17569;EAS_AF=0.0387;AMR_AF=0.0389;AFR_AF=0.1067;EUR_AF=0.0408;SAS_AF=0.0644;AA=G|||;VT=SNP
6	26314619	rs9461242	T	C	100	PASS	AC=3971;AF=0.792931;AN=5008;NS=2504;DP=11742;EAS_AF=0.8938;AMR_AF=0.7435;AFR_AF=0.9183;EUR_AF=0.6342;SAS_AF=0.7178;AA=C|||;VT=SNP
6	26314937	rs73399366	G	C	100	PASS	AC=504;AF=0.100639;AN=5008;NS=2504;DP=18960;EAS_AF=0.0585;AMR_AF=0.1167;AFR_AF=0.0938;EUR_AF=0.16;SAS_AF=0.0808;AA=G|||;VT=SNP
6	26315358	rs113347766	G	A	100	PASS	AC=150;AF=0.0299521;AN=5008;NS=2504;DP=16195;EAS_AF=0.0367;AMR_AF=0.0259;AFR_AF=0.0076;EUR_AF=0.0368;SAS_AF=0.0491;AA=G|||;VT=SNP
6	26315449	rs79079566	A	G	100	PASS	AC=21;AF=0.00419329;AN=5008;NS=2504;DP=15942;EAS_AF=0;AMR_AF=0.0029;AFR_AF=0;EUR_AF=0.008;SAS_AF=0.0112;AA=A|||;VT=SNP
6	26315482	rs16891549	C	T	100	PASS	AC=311;AF=0.0621006;AN=5008;NS=2504;DP=15245;EAS_AF=0.0387;AMR_AF=0.0389;AFR_AF=0.1067;EUR_AF=0.0408;SAS_AF=0.0644;AA=C|||;VT=SNP
6	26315722	rs75180146	A	C	100	PASS	AC=311;AF=0.0621006;AN=5008;NS=2504;DP=14984;EAS_AF=0.0387;AMR_AF=0.0389;AFR_AF=0.1067;EUR_AF=0.0408;SAS_AF=0.0644;AA=A|||;VT=SNP
6	26316035	rs60122474	C	T	100	PASS	AC=472;AF=0.0942492;AN=5008;NS=2504;DP=15264;EAS_AF=0.0387;AMR_AF=0.1138;AFR_AF=0.0862;EUR_AF=0.16;SAS_AF=0.0808;AA=C|||;VT=SNP
6	26316295	rs13220522	G	A	100	PASS	AC=92;AF=0.0183706;AN=5008;NS=2504;DP=14111;EAS_AF=0;AMR_AF=0.0259;AFR_AF=0.0076;EUR_AF=0.0636;SAS_AF=0;AA=G|||;VT=SNP
6	26316332	rs111764859	C	A	100	PASS	AC=815;AF=0.16274;AN=5008;NS=2504;DP=15109;EAS_AF=0.0972;AMR_AF=0.1556;AFR_AF=0.2005;EUR_AF=0.2008;SAS_AF=0.1452;AA=C|||;VT=SNP
6	26316409	rs112385594	C	T	100	PASS	AC=310;AF=0.061901;AN=5008;NS=2504;DP=15395;EAS_AF=0.0387;AMR_AF=0.0389;AFR_AF=0.1059;EUR_AF=0.0408;SAS_AF=0.0644;AA=C|||;VT=SNP
6	26316823	rs75939831	T	C	100	PASS	AC=816;AF=0.162939;AN=5008;NS=2504;DP=18037;EAS_AF=0.0982;AMR_AF=0.1556;AFR_AF=0.2005;EUR_AF=0.2008;SAS_AF=0.1452;AA=C|||;VT=SNP
6	26316982	rs11966360	A	G	100	PASS	AC=1388;AF=0.277157;AN=5008;NS=2504;DP=19251;EAS_AF=0.0605;AMR_AF=0.1556;AFR_AF=0.7572;EUR_AF=0.1342;SAS_AF=0.0849;AA=A|||;VT=SNP
6	26317001	rs76661945	A	G	100	PASS	AC=504;AF=0.100639;AN=5008;NS=2504;DP=19422;EAS_AF=0.0585;AMR_AF=0.1167;AFR_AF=0.0938;EUR_AF=0.16;SAS_AF=0.0808;AA=A|||;VT=SNP
6	26317088	rs73399373	A	G	100	PASS	AC=815;AF=0.16274;AN=5008;NS=2504;DP=19658;EAS_AF=0.0972;AMR_AF=0.1556;AFR_AF=0.2005;EUR_AF=0.2008;SAS_AF=0.1452;AA=A|||;VT=SNP
6	26317384	rs12660432	C	T	100	PASS	AC=2080;AF=0.415335;AN=5008;NS=2504;DP=16426;EAS_AF=0.7748;AMR_AF=0.4712;AFR_AF=0.0666;EUR_AF=0.341;SAS_AF=0.5532;AA=C|||;VT=SNP
6	26317406	rs75384697	C	T	100	PASS	AC=504;AF=0.100639;AN=5008;NS=2504;DP=17708;EAS_AF=0.0585;AMR_AF=0.1167;AFR_AF=0.0938;EUR_AF=0.16;SAS_AF=0.0808;AA=C|||;VT=SNP
6	26317785	rs113707579	A	G	100	PASS	AC=827;AF=0.165136;AN=5008;NS=2504;DP=16158;EAS_AF=0.1091;AMR_AF=0.1556;AFR_AF=0.2005;EUR_AF=0.2008;SAS_AF=0.1452;AA=G|||;VT=SNP
6	26317896	rs2007370	A	G	100	PASS	AC=4856;AF=0.969649;AN=5008;NS=2504;DP=18389;EAS_AF=0.995;AMR_AF=0.9323;AFR_AF=0.997;EUR_AF=0.9463;SAS_AF=0.9571;AA=G|||;VT=SNP
6	26318013	rs62394767	A	T	100	PASS	AC=36;AF=0.0071885;AN=5008;NS=2504;DP=20181;EAS_AF=0;AMR_AF=0.0144;AFR_AF=0.0008;EUR_AF=0.0219;SAS_AF=0.0031;AA=A|||;VT=SNP
6	26318169	rs75738280	G	A	100	PASS	AC=312;AF=0.0623003;AN=5008;NS=2504;DP=17989;EAS_AF=0.0387;AMR_AF=0.0389;AFR_AF=0.1067;EUR_AF=0.0417;SAS_AF=0.0644;AA=G|||;VT=SNP
6	26318191	rs11752202	C	T	100	PASS	AC=815;AF=0.16274;AN=5008;NS=2504;DP=18365;EAS_AF=0.0972;AMR_AF=0.1556;AFR_AF=0.2005;EUR_AF=0.2008;SAS_AF=0.1452;AA=T|||;VT=SNP
6	26318262	rs35162296	C	T	100	PASS	AC=297;AF=0.0593051;AN=5008;NS=2504;DP=17320;EAS_AF=0;AMR_AF=0.0375;AFR_AF=0.1528;EUR_AF=0.0686;SAS_AF=0;AA=C|||;VT=SNP
6	26318613	rs11754701	T	C	100	PASS	AC=815;AF=0.16274;AN=5008;NS=2504;DP=15358;EAS_AF=0.0972;AMR_AF=0.1556;AFR_AF=0.2005;EUR_AF=0.2008;SAS_AF=0.1452;AA=C|||;VT=SNP
6	26318799	rs17608582	C	A	100	PASS	AC=2080;AF=0.415335;AN=5008;NS=2504;DP=21664;EAS_AF=0.7748;AMR_AF=0.4712;AFR_AF=0.0666;EUR_AF=0.341;SAS_AF=0.5532;AA=C|||;VT=SNP
6	26318903	rs9467703	A	G	100	PASS	AC=3973;AF=0.793331;AN=5008;NS=2504;DP=19780;EAS_AF=0.8938;AMR_AF=0.7435;AFR_AF=0.9191;EUR_AF=0.6342;SAS_AF=0.7188;AA=G|||;VT=SNP
6	26319404	rs73399386	G	A	100	PASS	AC=815;AF=0.16274;AN=5008;NS=2504;DP=18232;EAS_AF=0.0972;AMR_AF=0.1556;AFR_AF=0.2005;EUR_AF=0.2008;SAS_AF=0.1452;AA=A|||;VT=SNP
6	26319486	rs9467704	C	T	100	PASS	AC=961;AF=0.191893;AN=5008;NS=2504;DP=18705;EAS_AF=0.0218;AMR_AF=0.1095;AFR_AF=0.5711;EUR_AF=0.0905;SAS_AF=0.0174;AA=C|||;VT=SNP
6	26319524	rs35190365	A	T	100	PASS	AC=816;AF=0.162939;AN=5008;NS=2504;DP=18535;EAS_AF=0.0972;AMR_AF=0.1556;AFR_AF=0.2005;EUR_AF=0.2018;SAS_AF=0.1452;AA=A|||;VT=SNP
6	26319534	rs766407	T	C	100	PASS	AC=3973;AF=0.793331;AN=5008;NS=2504;DP=18391;EAS_AF=0.8938;AMR_AF=0.7435;AFR_AF=0.9191;EUR_AF=0.6342;SAS_AF=0.7188;AA=C|||;VT=SNP
6	26319588	rs766406	G	T	100	PASS	AC=4082;AF=0.815096;AN=5008;NS=2504;DP=17978;EAS_AF=0.8958;AMR_AF=0.755;AFR_AF=0.9523;EUR_AF=0.6461;SAS_AF=0.7628;AA=T|||;VT=SNP
6	26319812	rs35709300	C	T	100	PASS	AC=815;AF=0.16274;AN=5008;NS=2504;DP=14641;EAS_AF=0.0972;AMR_AF=0.1556;AFR_AF=0.2005;EUR_AF=0.2008;SAS_AF=0.1452;AA=c|||;VT=SNP
6	26320164	rs34434694	T	G	100	PASS	AC=473;AF=0.0944489;AN=5008;NS=2504;DP=16096;EAS_AF=0.0387;AMR_AF=0.1153;AFR_AF=0.0862;EUR_AF=0.16;SAS_AF=0.0808;AA=T|||;VT=SNP
6	26320364	rs11755996	T	C	100	PASS	AC=823;AF=0.164337;AN=5008;NS=2504;DP=13333;EAS_AF=0.0972;AMR_AF=0.1556;AFR_AF=0.2065;EUR_AF=0.2008;SAS_AF=0.1452;AA=T|||;VT=SNP
6	26320901	rs77642884	T	G	100	PASS	AC=312;AF=0.0623003;AN=5008;NS=2504;DP=18475;EAS_AF=0.0387;AMR_AF=0.0403;AFR_AF=0.1067;EUR_AF=0.0408;SAS_AF=0.0644;AA=T|||;VT=SNP
6	26321401	rs112529440	G	A	100	PASS	AC=150;AF=0.0299521;AN=5008;NS=2504;DP=17735;EAS_AF=0.0367;AMR_AF=0.0259;AFR_AF=0.0076;EUR_AF=0.0368;SAS_AF=0.0491;AA=G|||;VT=SNP
6	26321408	rs78524197	C	A	100	PASS	AC=309;AF=0.0617013;AN=5008;NS=2504;DP=17464;EAS_AF=0.0387;AMR_AF=0.0389;AFR_AF=0.1067;EUR_AF=0.0388;SAS_AF=0.0644;AA=C|||;VT=SNP
6	26321953	rs113683551	C	T	100	PASS	AC=311;AF=0.0621006;AN=5008;NS=2504;DP=15673;EAS_AF=0.0387;AMR_AF=0.0389;AFR_AF=0.1067;EUR_AF=0.0408;SAS_AF=0.0644;AA=C|||;VT=SNP
6	26322115	rs6902392	C	T	100	PASS	AC=1070;AF=0.213658;AN=5008;NS=2504;DP=17333;EAS_AF=0.0218;AMR_AF=0.1167;AFR_AF=0.646;EUR_AF=0.0924;SAS_AF=0.0204;AA=C|||;VT=SNP
6	26322153	rs6902389	A	G	100	PASS	AC=1070;AF=0.213658;AN=5008;NS=2504;DP=18010;EAS_AF=0.0218;AMR_AF=0.1167;AFR_AF=0.646;EUR_AF=0.0924;SAS_AF=0.0204;AA=A|||;VT=SNP
6	26322473	rs9358924	G	A	100	PASS	AC=1887;AF=0.376797;AN=5008;NS=2504;DP=14622;EAS_AF=0.7599;AMR_AF=0.4035;AFR_AF=0.0242;EUR_AF=0.3201;SAS_AF=0.498;AA=G|||;VT=SNP
6	26322526	rs6903015	A	G	100	PASS	AC=1070;AF=0.213658;AN=5008;NS=2504;DP=14356;EAS_AF=0.0218;AMR_AF=0.1167;AFR_AF=0.646;EUR_AF=0.0924;SAS_AF=0.0204;AA=A|||;VT=SNP
6	26322624	rs73399394	G	T	100	PASS	AC=472;AF=0.0942492;AN=5008;NS=2504;DP=12928;EAS_AF=0.0387;AMR_AF=0.1138;AFR_AF=0.0862;EUR_AF=0.16;SAS_AF=0.0808;AA=G|||;VT=SNP
6	26322768	rs9358925	C	G	100	PASS	AC=2080;AF=0.415335;AN=5008;NS=2504;DP=13341;EAS_AF=0.7748;AMR_AF=0.4712;AFR_AF=0.0666;EUR_AF=0.341;SAS_AF=0.5532;AA=C|||;VT=SNP
6	26322861	rs6908156	C	T	100	PASS	AC=1070;AF=0.213658;AN=5008;NS=2504;DP=13800;EAS_AF=0.0218;AMR_AF=0.1167;AFR_AF=0.646;EUR_AF=0.0924;SAS_AF=0.0204;AA=C|||;VT=SNP
6	26322985	rs11754384	T	G	100	PASS	AC=506;AF=0.101038;AN=5008;NS=2504;DP=17569;EAS_AF=0.0526;AMR_AF=0.1167;AFR_AF=0.0998;EUR_AF=0.16;SAS_AF=0.0808;AA=T|||;VT=SNP
6	26323026	rs11756569	A	T	100	PASS	AC=823;AF=0.164337;AN=5008;NS=2504;DP=17457;EAS_AF=0.0972;AMR_AF=0.1556;AFR_AF=0.2065;EUR_AF=0.2008;SAS_AF=0.1452;AA=T|||;VT=SNP
6	26323033	rs74400664	A	G	100	PASS	AC=312;AF=0.0623003;AN=5008;NS=2504;DP=17763;EAS_AF=0.0397;AMR_AF=0.0389;AFR_AF=0.1067;EUR_AF=0.0408;SAS_AF=0.0644;AA=A|||;VT=SNP
6	26323125	rs76002541	A	T	100	PASS	AC=311;AF=0.0621006;AN=5008;NS=2504;DP=18401;EAS_AF=0.0387;AMR_AF=0.0389;AFR_AF=0.1067;EUR_AF=0.0408;SAS_AF=0.0644;AA=a|||;VT=SNP
6	26323132	rs9358926	C	G	100	PASS	AC=1886;AF=0.376597;AN=5008;NS=2504;DP=18343;EAS_AF=0.7599;AMR_AF=0.4035;AFR_AF=0.0242;EUR_AF=0.3191;SAS_AF=0.498;AA=C|||;VT=SNP
6	26323237	rs11752014	C	T	100	PASS	AC=823;AF=0.164337;AN=5008;NS=2504;DP=21080;EAS_AF=0.0972;AMR_AF=0.1556;AFR_AF=0.2073;EUR_AF=0.1998;SAS_AF=0.1452;AA=C|||;VT=SNP
6	26323400	rs77664717	C	T	100	PASS	AC=311;AF=0.0621006;AN=5008;NS=2504;DP=20214;EAS_AF=0.0387;AMR_AF=0.0389;AFR_AF=0.1067;EUR_AF=0.0408;SAS_AF=0.0644;AA=C|||;VT=SNP
6	26323505	rs11756673	A	G	100	PASS	AC=3973;AF=0.793331;AN=5008;NS=2504;DP=20017;EAS_AF=0.8938;AMR_AF=0.7435;AFR_AF=0.9191;EUR_AF=0.6342;SAS_AF=0.7188;AA=G|||;VT=SNP
6	26323592	rs11752120	G	C	100	PASS	AC=822;AF=0.164137;AN=5008;NS=2504;DP=20403;EAS_AF=0.0972;AMR_AF=0.1556;AFR_AF=0.2065;EUR_AF=0.1998;SAS_AF=0.1452;AA=C|||;VT=SNP
6	26324032	rs6914596	G	T	100	PASS	AC=824;AF=0.164537;AN=5008;NS=2504;DP=17071;EAS_AF=0.0972;AMR_AF=0.1571;AFR_AF=0.2065;EUR_AF=0.2008;SAS_AF=0.1452;AA=T|||;VT=SNP
6	26324149	rs4631273	A	G	100	PASS	AC=823;AF=0.164337;AN=5008;NS=2504;DP=17494;EAS_AF=0.0972;AMR_AF=0.1556;AFR_AF=0.2065;EUR_AF=0.2008;SAS_AF=0.1452;AA=A|||;VT=SNP
6	26324427	rs73401208	G	A	100	PASS	AC=512;AF=0.102236;AN=5008;NS=2504;DP=11609;EAS_AF=0.0585;AMR_AF=0.1167;AFR_AF=0.0998;EUR_AF=0.16;SAS_AF=0.0808;AA=G|||;VT=SNP
6	26325051	rs80295289	A	G	100	PASS	AC=310;AF=0.061901;AN=5008;NS=2504;DP=19004;EAS_AF=0.0387;AMR_AF=0.0403;AFR_AF=0.1051;EUR_AF=0.0408;SAS_AF=0.0644;AA=A|||;VT=SNP
6	26325228	rs1053860	C	T	100	PASS	AC=3148;AF=0.628594;AN=5008;NS=2504;DP=16939;EAS_AF=0.7966;AMR_AF=0.5865;AFR_AF=0.7126;EUR_AF=0.4324;SAS_AF=0.5736;AA=T|||;VT=SNP
6	26325381	rs3778278	C	G	100	PASS	AC=312;AF=0.0623003;AN=5008;NS=2504;DP=18699;EAS_AF=0.0387;AMR_AF=0.0403;AFR_AF=0.1067;EUR_AF=0.0408;SAS_AF=0.0644;AA=C|||;VT=SNP
6	26325463	rs3778279	T	C	100	PASS	AC=3148;AF=0.628594;AN=5008;NS=2504;DP=19662;EAS_AF=0.7966;AMR_AF=0.5865;AFR_AF=0.7126;EUR_AF=0.4324;SAS_AF=0.5736;AA=C|||;VT=SNP
6	26325843	rs6456713	A	G	100	PASS	AC=3148;AF=0.628594;AN=5008;NS=2504;DP=15712;EAS_AF=0.7966;AMR_AF=0.5865;AFR_AF=0.7126;EUR_AF=0.4324;SAS_AF=0.5736;AA=A|||;VT=SNP
6	26325888	rs2179152	T	C	100	PASS	AC=3976;AF=0.79393;AN=5008;NS=2504;DP=16388;EAS_AF=0.8938;AMR_AF=0.745;AFR_AF=0.9191;EUR_AF=0.6362;SAS_AF=0.7188;AA=C|||;VT=SNP
6	26325982	rs76663046	G	A	100	PASS	AC=151;AF=0.0301518;AN=5008;NS=2504;DP=16923;EAS_AF=0.0367;AMR_AF=0.0274;AFR_AF=0.0076;EUR_AF=0.0368;SAS_AF=0.0491;AA=G|||;VT=SNP
6	26326033	rs62394768	C	T	100	PASS	AC=2079;AF=0.415136;AN=5008;NS=2504;DP=15831;EAS_AF=0.7748;AMR_AF=0.4697;AFR_AF=0.0673;EUR_AF=0.34;SAS_AF=0.5532;AA=C|||;VT=SNP
6	26326182	rs62394769	C	T	100	PASS	AC=1876;AF=0.374601;AN=5008;NS=2504;DP=15832;EAS_AF=0.7599;AMR_AF=0.402;AFR_AF=0.0234;EUR_AF=0.3191;SAS_AF=0.4898;AA=C|||;VT=SNP
6	26326726	rs115940497	A	T	100	PASS	AC=193;AF=0.0385383;AN=5008;NS=2504;DP=17863;EAS_AF=0.0149;AMR_AF=0.0677;AFR_AF=0.0424;EUR_AF=0.0209;SAS_AF=0.0552;AA=A|||;VT=SNP
6	26327081	rs6932584	A	C	100	PASS	AC=3149;AF=0.628794;AN=5008;NS=2504;DP=14839;EAS_AF=0.7966;AMR_AF=0.5865;AFR_AF=0.7126;EUR_AF=0.4334;SAS_AF=0.5736;AA=C|||;VT=SNP
6	26327087	rs6932727	C	A	100	PASS	AC=3149;AF=0.628794;AN=5008;NS=2504;DP=14560;EAS_AF=0.7966;AMR_AF=0.5865;AFR_AF=0.7126;EUR_AF=0.4334;SAS_AF=0.5736;AA=A|||;VT=SNP
6	26327285	rs112916318	C	T	100	PASS	AC=516;AF=0.103035;AN=5008;NS=2504;DP=14729;EAS_AF=0.0585;AMR_AF=0.1182;AFR_AF=0.0998;EUR_AF=0.163;SAS_AF=0.0808;AA=C|||;VT=SNP
6	26327394	rs6933139	A	T	100	PASS	AC=3148;AF=0.628594;AN=5008;NS=2504;DP=13225;EAS_AF=0.7966;AMR_AF=0.5865;AFR_AF=0.7126;EUR_AF=0.4324;SAS_AF=0.5736;AA=A|||;VT=SNP
6	26327810	rs6938696	G	C	100	PASS	AC=638;AF=0.127396;AN=5008;NS=2504;DP=19017;EAS_AF=0.0585;AMR_AF=0.1254;AFR_AF=0.1846;EUR_AF=0.168;SAS_AF=0.0808;AA=g|||;VT=SNP
6	26327814	rs6917995	T	C	100	PASS	AC=3458;AF=0.690495;AN=5008;NS=2504;DP=19060;EAS_AF=0.8353;AMR_AF=0.6268;AFR_AF=0.8185;EUR_AF=0.4722;SAS_AF=0.638;AA=C|||;VT=SNP
6	26327905	rs9467707	G	C	100	PASS	AC=1070;AF=0.213658;AN=5008;NS=2504;DP=18095;EAS_AF=0.0218;AMR_AF=0.1167;AFR_AF=0.646;EUR_AF=0.0924;SAS_AF=0.0204;AA=G|||;VT=SNP
6	26327953	rs6939048	G	A	100	PASS	AC=3972;AF=0.793131;AN=5008;NS=2504;DP=17931;EAS_AF=0.8938;AMR_AF=0.7435;AFR_AF=0.9191;EUR_AF=0.6332;SAS_AF=0.7188;AA=A|||;VT=SNP
6	26327956	rs9467708	T	C	100	PASS	AC=1070;AF=0.213658;AN=5008;NS=2504;DP=18032;EAS_AF=0.0218;AMR_AF=0.1167;AFR_AF=0.646;EUR_AF=0.0924;SAS_AF=0.0204;AA=T|||;VT=SNP
6	26327965	rs6918325	T	G	100	PASS	AC=2077;AF=0.414736;AN=5008;NS=2504;DP=18275;EAS_AF=0.7748;AMR_AF=0.4697;AFR_AF=0.0666;EUR_AF=0.339;SAS_AF=0.5532;AA=T|||;VT=SNP
6	26328097	rs75722085	A	G	100	PASS	AC=24;AF=0.00479233;AN=5008;NS=2504;DP=18814;EAS_AF=0;AMR_AF=0.0043;AFR_AF=0;EUR_AF=0.0139;SAS_AF=0.0072;AA=A|||;VT=SNP
6	26328351	rs9467709	T	G	100	PASS	AC=537;AF=0.107228;AN=5008;NS=2504;DP=13871;EAS_AF=0.0218;AMR_AF=0.0648;AFR_AF=0.329;EUR_AF=0.0179;SAS_AF=0.0174;AA=T|||;VT=SNP
6	26328353	rs34107459	T	C	100	PASS	AC=109;AF=0.0217652;AN=5008;NS=2504;DP=14012;EAS_AF=0;AMR_AF=0.0259;AFR_AF=0.0182;EUR_AF=0.0666;SAS_AF=0;AA=T|||;VT=SNP
6	26328365	rs1155207	A	G	100	PASS	AC=3460;AF=0.690895;AN=5008;NS=2504;DP=13737;EAS_AF=0.8353;AMR_AF=0.6268;AFR_AF=0.8192;EUR_AF=0.4742;SAS_AF=0.637;AA=G|||;VT=SNP
6	26328462	rs6939978	G	C	100	PASS	AC=1065;AF=0.21266;AN=5008;NS=2504;DP=13530;EAS_AF=0.0218;AMR_AF=0.1167;AFR_AF=0.6422;EUR_AF=0.0924;SAS_AF=0.0204;AA=G|||;VT=SNP
6	26328990	rs80321125	G	A	100	PASS	AC=311;AF=0.0621006;AN=5008;NS=2504;DP=17328;EAS_AF=0.0387;AMR_AF=0.0403;AFR_AF=0.1051;EUR_AF=0.0417;SAS_AF=0.0644;AA=G|||;VT=SNP
6	26329103	rs9366649	T	A	100	PASS	AC=2868;AF=0.572684;AN=5008;NS=2504;DP=3430;EAS_AF=0.8581;AMR_AF=0.6239;AFR_AF=0.2542;EUR_AF=0.5447;SAS_AF=0.7014;AA=A|||;VT=SNP
6	26329154	rs73401228	C	T	100	PASS	AC=469;AF=0.0936502;AN=5008;NS=2504;DP=12608;EAS_AF=0.0387;AMR_AF=0.1153;AFR_AF=0.0772;EUR_AF=0.162;SAS_AF=0.0869;AA=C|||;VT=SNP
6	26329492	rs73401231	G	A	100	PASS	AC=468;AF=0.0934505;AN=5008;NS=2504;DP=17280;EAS_AF=0.0387;AMR_AF=0.1153;AFR_AF=0.0772;EUR_AF=0.161;SAS_AF=0.0869;AA=G|||;VT=SNP
6	26330492	rs9358927	T	G	100	PASS	AC=2394;AF=0.478035;AN=5008;NS=2504;DP=18116;EAS_AF=0.8165;AMR_AF=0.5058;AFR_AF=0.1755;EUR_AF=0.3847;SAS_AF=0.6145;AA=T|||;VT=SNP
6	26330679	rs147757884	C	T	100	PASS	AC=50;AF=0.00998403;AN=5008;NS=2504;DP=17251;EAS_AF=0.004;AMR_AF=0.013;AFR_AF=0.0008;EUR_AF=0.0099;SAS_AF=0.0266;AA=C|||;VT=SNP
6	26330808	rs77338776	T	C	100	PASS	AC=312;AF=0.0623003;AN=5008;NS=2504;DP=18401;EAS_AF=0.0387;AMR_AF=0.0403;AFR_AF=0.1059;EUR_AF=0.0408;SAS_AF=0.0654;AA=T|||;VT=SNP
6	26331493	rs11962660	A	G	100	PASS	AC=541;AF=0.108027;AN=5008;NS=2504;DP=19080;EAS_AF=0.0218;AMR_AF=0.0648;AFR_AF=0.3321;EUR_AF=0.0179;SAS_AF=0.0174;AA=A|||;VT=SNP
6	26331516	rs57530446	T	G	100	PASS	AC=505;AF=0.100839;AN=5008;NS=2504;DP=18956;EAS_AF=0.0446;AMR_AF=0.1182;AFR_AF=0.0991;EUR_AF=0.161;SAS_AF=0.0869;AA=G|||;VT=SNP
6	26331969	rs6930616	A	G	100	PASS	AC=2394;AF=0.478035;AN=5008;NS=2504;DP=20192;EAS_AF=0.8175;AMR_AF=0.5058;AFR_AF=0.1755;EUR_AF=0.3837;SAS_AF=0.6145;AA=A|||;VT=SNP
6	26332250	rs73401236	G	A	100	PASS	AC=501;AF=0.10004;AN=5008;NS=2504;DP=15110;EAS_AF=0.0446;AMR_AF=0.1167;AFR_AF=0.0991;EUR_AF=0.1581;SAS_AF=0.0869;AA=G|||;VT=SNP
6	26332951	rs59225416	A	G	100	PASS	AC=505;AF=0.100839;AN=5008;NS=2504;DP=14352;EAS_AF=0.0446;AMR_AF=0.1182;AFR_AF=0.0991;EUR_AF=0.161;SAS_AF=0.0869;AA=A|||;VT=SNP
6	26333488	rs73401243	T	C	100	PASS	AC=505;AF=0.100839;AN=5008;NS=2504;DP=20053;EAS_AF=0.0446;AMR_AF=0.1182;AFR_AF=0.0991;EUR_AF=0.161;SAS_AF=0.0869;AA=T|||;VT=SNP
6	26333574	rs114745720	C	G	100	PASS	AC=10;AF=0.00199681;AN=5008;NS=2504;DP=18880;EAS_AF=0;AMR_AF=0.0029;AFR_AF=0;EUR_AF=0.007;SAS_AF=0.001;AA=C|||;VT=SNP
6	26334306	rs34569761	A	G	100	PASS	AC=1081;AF=0.215855;AN=5008;NS=2504;DP=18797;EAS_AF=0.0357;AMR_AF=0.1196;AFR_AF=0.646;EUR_AF=0.0905;SAS_AF=0.0174;AA=A|||;VT=SNP
6	26334339	rs11755795	G	A	100	PASS	AC=505;AF=0.100839;AN=5008;NS=2504;DP=19587;EAS_AF=0.0446;AMR_AF=0.1182;AFR_AF=0.0983;EUR_AF=0.161;SAS_AF=0.0879;AA=G|||;VT=SNP
6	26334930	rs112914796	C	A	100	PASS	AC=494;AF=0.0986422;AN=5008;NS=2504;DP=15267;EAS_AF=0.0387;AMR_AF=0.1167;AFR_AF=0.0983;EUR_AF=0.1581;SAS_AF=0.0869;AA=C|||;VT=SNP
6	26335276	rs9348708	G	C	100	PASS	AC=1589;AF=0.317292;AN=5008;NS=2504;DP=13384;EAS_AF=0.7321;AMR_AF=0.3559;AFR_AF=0.0113;EUR_AF=0.2654;SAS_AF=0.3292;AA=G|||;VT=SNP
6	26335997	rs9366650	G	A	100	PASS	AC=2394;AF=0.478035;AN=5008;NS=2504;DP=20573;EAS_AF=0.8175;AMR_AF=0.5058;AFR_AF=0.1747;EUR_AF=0.3847;SAS_AF=0.6145;AA=G|||;VT=SNP
6	26336224	rs989134	A	C	100	PASS	AC=2900;AF=0.579073;AN=5008;NS=2504;DP=18484;EAS_AF=0.8621;AMR_AF=0.6239;AFR_AF=0.2738;EUR_AF=0.5457;SAS_AF=0.7025;AA=C|||;VT=SNP
6	26336300	rs989133	T	C	100	PASS	AC=1915;AF=0.382388;AN=5008;NS=2504;DP=20283;EAS_AF=0.7639;AMR_AF=0.402;AFR_AF=0.0272;EUR_AF=0.325;SAS_AF=0.5143;AA=T|||;VT=SNP
6	26336572	rs34158769	G	A	100	PASS	AC=282;AF=0.0563099;AN=5008;NS=2504;DP=20008;EAS_AF=0;AMR_AF=0.0346;AFR_AF=0.1445;EUR_AF=0.0666;SAS_AF=0;AA=G|||;VT=SNP
6	26336632	rs61213538	C	T	100	PASS	AC=501;AF=0.10004;AN=5008;NS=2504;DP=18881;EAS_AF=0.0446;AMR_AF=0.1167;AFR_AF=0.0991;EUR_AF=0.1581;SAS_AF=0.0869;AA=T|||;VT=SNP
6	26336696	rs9366651	G	T	100	PASS	AC=2873;AF=0.573682;AN=5008;NS=2504;DP=18977;EAS_AF=0.8423;AMR_AF=0.6225;AFR_AF=0.2738;EUR_AF=0.5437;SAS_AF=0.6984;AA=T|||;VT=SNP
6	26336838	rs9357005	C	A	100	PASS	AC=2372;AF=0.473642;AN=5008;NS=2504;DP=18240;EAS_AF=0.7976;AMR_AF=0.5058;AFR_AF=0.1747;EUR_AF=0.3857;SAS_AF=0.6115;AA=C|||;VT=SNP
6	26336961	rs61625476	T	C	100	PASS	AC=495;AF=0.0988419;AN=5008;NS=2504;DP=20290;EAS_AF=0.0387;AMR_AF=0.1167;AFR_AF=0.0991;EUR_AF=0.1581;SAS_AF=0.0869;AA=T|||;VT=SNP
6	26337264	rs7755741	G	A	100	PASS	AC=1891;AF=0.377596;AN=5008;NS=2504;DP=19074;EAS_AF=0.7619;AMR_AF=0.4006;AFR_AF=0.0272;EUR_AF=0.3241;SAS_AF=0.4939;AA=G|||;VT=SNP
6	26337537	rs12525187	A	G	100	PASS	AC=2395;AF=0.478235;AN=5008;NS=2504;DP=19491;EAS_AF=0.8175;AMR_AF=0.5058;AFR_AF=0.1755;EUR_AF=0.3857;SAS_AF=0.6135;AA=A|||;VT=SNP
6	26338056	rs4412193	A	G	100	PASS	AC=2394;AF=0.478035;AN=5008;NS=2504;DP=13636;EAS_AF=0.8165;AMR_AF=0.5058;AFR_AF=0.1747;EUR_AF=0.3857;SAS_AF=0.6145;AA=A|||;VT=SNP
6	26338128	rs9467713	T	C	100	PASS	AC=1129;AF=0.225439;AN=5008;NS=2504;DP=14013;EAS_AF=0.0357;AMR_AF=0.1297;AFR_AF=0.6755;EUR_AF=0.0924;SAS_AF=0.0174;AA=T|||;VT=SNP
6	26338257	rs4413606	A	G	100	PASS	AC=4041;AF=0.806909;AN=5008;NS=2504;DP=13018;EAS_AF=0.8978;AMR_AF=0.7522;AFR_AF=0.9516;EUR_AF=0.6412;SAS_AF=0.727;AA=G|||;VT=SNP
6	26338434	rs2893842	T	G	100	PASS	AC=1913;AF=0.381989;AN=5008;NS=2504;DP=17929;EAS_AF=0.7629;AMR_AF=0.4006;AFR_AF=0.0272;EUR_AF=0.326;SAS_AF=0.5133;AA=T|||;VT=SNP
6	26338538	rs2393649	T	G	100	PASS	AC=1916;AF=0.382588;AN=5008;NS=2504;DP=18066;EAS_AF=0.7629;AMR_AF=0.4006;AFR_AF=0.0272;EUR_AF=0.326;SAS_AF=0.5164;AA=T|||;VT=SNP
6	26338697	rs2893843	A	G	100	PASS	AC=2398;AF=0.478834;AN=5008;NS=2504;DP=17838;EAS_AF=0.8175;AMR_AF=0.5058;AFR_AF=0.1747;EUR_AF=0.3857;SAS_AF=0.6176;AA=A|||;VT=SNP
6	26339131	rs35942569	A	G	100	PASS	AC=367;AF=0.0732827;AN=5008;NS=2504;DP=18789;EAS_AF=0.001;AMR_AF=0.0519;AFR_AF=0.1982;EUR_AF=0.0676;SAS_AF=0;AA=A|||;VT=SNP
6	26339327	rs76691402	C	A	100	PASS	AC=291;AF=0.058107;AN=5008;NS=2504;DP=19851;EAS_AF=0.0397;AMR_AF=0.0403;AFR_AF=0.1051;EUR_AF=0.0388;SAS_AF=0.046;AA=C|||;VT=SNP
6	26340271	rs114618338	A	G	100	PASS	AC=198;AF=0.0395367;AN=5008;NS=2504;DP=23257;EAS_AF=0.0149;AMR_AF=0.0663;AFR_AF=0.0477;EUR_AF=0.0209;SAS_AF=0.0542;AA=G|||;VT=SNP
6	26340785	rs9467714	G	A	100	PASS	AC=920;AF=0.183706;AN=5008;NS=2504;DP=20039;EAS_AF=0.0724;AMR_AF=0.111;AFR_AF=0.4622;EUR_AF=0.1163;SAS_AF=0.0429;AA=G|||;VT=SNP
6	26340868	rs78357003	C	T	100	PASS	AC=294;AF=0.0587061;AN=5008;NS=2504;DP=19035;EAS_AF=0.0208;AMR_AF=0.0706;AFR_AF=0.0446;EUR_AF=0.1292;SAS_AF=0.0358;AA=C|||;VT=SNP
6	26340872	rs55964643	G	A	100	PASS	AC=1917;AF=0.382788;AN=5008;NS=2504;DP=19067;EAS_AF=0.2024;AMR_AF=0.4006;AFR_AF=0.447;EUR_AF=0.5328;SAS_AF=0.3149;AA=A|||;VT=SNP
6	26341030	rs9358928	C	T	100	PASS	AC=2295;AF=0.458267;AN=5008;NS=2504;DP=20065;EAS_AF=0.2083;AMR_AF=0.4697;AFR_AF=0.6036;EUR_AF=0.5795;SAS_AF=0.3865;AA=T|||;VT=SNP
6	26341062	rs9358929	G	A	100	PASS	AC=541;AF=0.108027;AN=5008;NS=2504;DP=20112;EAS_AF=0.0585;AMR_AF=0.1066;AFR_AF=0.0983;EUR_AF=0.1918;SAS_AF=0.0869;AA=G|||;VT=SNP
6	26341301	rs9467715	T	C	100	PASS	AC=871;AF=0.173922;AN=5008;NS=2504;DP=19072;EAS_AF=0.0337;AMR_AF=0.1931;AFR_AF=0.2254;EUR_AF=0.2654;SAS_AF=0.1411;AA=T|||;VT=SNP
6	26341314	rs11753487	T	C	100	PASS	AC=392;AF=0.0782748;AN=5008;NS=2504;DP=19275;EAS_AF=0.0407;AMR_AF=0.0879;AFR_AF=0.0393;EUR_AF=0.1571;SAS_AF=0.0818;AA=T|||;VT=SNP
6	26341560	rs75652102	T	C	100	PASS	AC=401;AF=0.0800719;AN=5008;NS=2504;DP=19074;EAS_AF=0.128;AMR_AF=0.0331;AFR_AF=0.0098;EUR_AF=0.0557;SAS_AF=0.184;AA=T|||;VT=SNP
6	26341814	rs114864671	G	T	100	PASS	AC=47;AF=0.00938498;AN=5008;NS=2504;DP=13580;EAS_AF=0;AMR_AF=0.0144;AFR_AF=0.0038;EUR_AF=0.0288;SAS_AF=0.0031;AA=G|||;VT=SNP
6	26342749	rs4711107	T	C	100	PASS	AC=1396;AF=0.278754;AN=5008;NS=2504;DP=19639;EAS_AF=0.128;AMR_AF=0.245;AFR_AF=0.3949;EUR_AF=0.2763;SAS_AF=0.3037;AA=t|||;VT=SNP
6	26342930	rs112691977	G	T	100	PASS	AC=95;AF=0.0189696;AN=5008;NS=2504;DP=20605;EAS_AF=0.003;AMR_AF=0.0173;AFR_AF=0.0159;EUR_AF=0.0417;SAS_AF=0.0174;AA=g|||;VT=SNP
6	26343057	rs9379850	C	G	100	PASS	AC=585;AF=0.116813;AN=5008;NS=2504;DP=19718;EAS_AF=0.1032;AMR_AF=0.1037;AFR_AF=0.0832;EUR_AF=0.1501;SAS_AF=0.1513;AA=c|||;VT=SNP
6	26343070	rs72836448	G	A	100	PASS	AC=267;AF=0.0533147;AN=5008;NS=2504;DP=19497;EAS_AF=0.0903;AMR_AF=0.0562;AFR_AF=0.0045;EUR_AF=0.1133;SAS_AF=0.0174;AA=g|||;VT=SNP
6	26344333	rs116161667	T	C	100	PASS	AC=14;AF=0.00279553;AN=5008;NS=2504;DP=17120;EAS_AF=0;AMR_AF=0.0014;AFR_AF=0;EUR_AF=0.0129;SAS_AF=0;AA=t|||;VT=SNP
6	26344975	rs10946812	G	C	100	PASS	AC=1711;AF=0.341653;AN=5008;NS=2504;DP=16566;EAS_AF=0.2242;AMR_AF=0.3026;AFR_AF=0.3986;EUR_AF=0.4056;SAS_AF=0.3476;AA=C|||;VT=SNP
6	26345141	rs10946813	G	A	100	PASS	AC=1706;AF=0.340655;AN=5008;NS=2504;DP=18313;EAS_AF=0.2202;AMR_AF=0.3012;AFR_AF=0.3994;EUR_AF=0.4056;SAS_AF=0.3466;AA=A|||;VT=SNP
6	26346514	rs35932279	C	T	100	PASS	AC=143;AF=0.0285543;AN=5008;NS=2504;DP=19772;EAS_AF=0.005;AMR_AF=0.0173;AFR_AF=0.0295;EUR_AF=0.0427;SAS_AF=0.045;AA=C|||;VT=SNP
6	26346546	rs114977226	A	T	100	PASS	AC=15;AF=0.00299521;AN=5008;NS=2504;DP=20349;EAS_AF=0;AMR_AF=0.0043;AFR_AF=0;EUR_AF=0.0099;SAS_AF=0.002;AA=A|||;VT=SNP
6	26346675	rs9467716	A	C	100	PASS	AC=560;AF=0.111821;AN=5008;NS=2504;DP=19987;EAS_AF=0.0248;AMR_AF=0.1138;AFR_AF=0.1445;EUR_AF=0.1183;SAS_AF=0.1493;AA=A|||;VT=SNP
6	26347853	rs79100946	T	C	100	PASS	AC=47;AF=0.00938498;AN=5008;NS=2504;DP=16048;EAS_AF=0;AMR_AF=0.0331;AFR_AF=0.0008;EUR_AF=0.0229;SAS_AF=0;AA=T|||;VT=SNP
6	26347997	rs10456328	C	T	100	PASS	AC=375;AF=0.0748802;AN=5008;NS=2504;DP=18869;EAS_AF=0.1042;AMR_AF=0.0634;AFR_AF=0.0688;EUR_AF=0.1173;SAS_AF=0.0174;AA=C|||;VT=SNP
6	26348457	rs9467717	T	G	100	PASS	AC=703;AF=0.140375;AN=5008;NS=2504;DP=19314;EAS_AF=0.0248;AMR_AF=0.134;AFR_AF=0.2421;EUR_AF=0.1213;SAS_AF=0.1462;AA=T|||;VT=SNP
6	26349648	rs140181245	A	G	100	PASS	AC=99;AF=0.0197684;AN=5008;NS=2504;DP=14199;EAS_AF=0.003;AMR_AF=0.0432;AFR_AF=0.0386;EUR_AF=0.0119;SAS_AF=0.0031;AA=A|||;VT=SNP
6	26350121	rs6914931	T	C	100	PASS	AC=852;AF=0.170128;AN=5008;NS=2504;DP=19710;EAS_AF=0.0298;AMR_AF=0.1527;AFR_AF=0.2753;EUR_AF=0.165;SAS_AF=0.1902;AA=C|||;VT=SNP
6	26350565	rs6936006	A	G	100	PASS	AC=1714;AF=0.342252;AN=5008;NS=2504;DP=18559;EAS_AF=0.2222;AMR_AF=0.3012;AFR_AF=0.4039;EUR_AF=0.4085;SAS_AF=0.3436;AA=G|||;VT=SNP
6	26350778	rs11753257	T	C	100	PASS	AC=144;AF=0.028754;AN=5008;NS=2504;DP=19454;EAS_AF=0.005;AMR_AF=0.0173;AFR_AF=0.0295;EUR_AF=0.0437;SAS_AF=0.045;AA=T|||;VT=SNP
6	26350798	rs72836457	C	G	100	PASS	AC=706;AF=0.140974;AN=5008;NS=2504;DP=19093;EAS_AF=0.0248;AMR_AF=0.134;AFR_AF=0.2451;EUR_AF=0.1213;SAS_AF=0.1452;AA=C|||;VT=SNP
6	26350810	rs34565965	T	A	100	PASS	AC=861;AF=0.171925;AN=5008;NS=2504;DP=18782;EAS_AF=0.1925;AMR_AF=0.1499;AFR_AF=0.1271;EUR_AF=0.2435;SAS_AF=0.1534;AA=T|||;VT=SNP
6	26350938	rs11760103	G	A	100	PASS	AC=144;AF=0.028754;AN=5008;NS=2504;DP=20068;EAS_AF=0.005;AMR_AF=0.0173;AFR_AF=0.0295;EUR_AF=0.0437;SAS_AF=0.045;AA=G|||;VT=SNP
6	26351255	rs144528541	C	T	100	PASS	AC=48;AF=0.00958466;AN=5008;NS=2504;DP=14293;EAS_AF=0;AMR_AF=0.0346;AFR_AF=0.0008;EUR_AF=0.0229;SAS_AF=0;AA=C|||;VT=SNP
6	26351593	rs6456715	T	C	100	PASS	AC=532;AF=0.10623;AN=5008;NS=2504;DP=14841;EAS_AF=0.0258;AMR_AF=0.1095;AFR_AF=0.1286;EUR_AF=0.1173;SAS_AF=0.1452;AA=T|||;VT=SNP
6	26351597	rs6456716	A	G	100	PASS	AC=531;AF=0.10603;AN=5008;NS=2504;DP=14897;EAS_AF=0.0248;AMR_AF=0.1095;AFR_AF=0.1286;EUR_AF=0.1173;SAS_AF=0.1452;AA=A|||;VT=SNP
6	26351621	rs6456717	A	G	100	PASS	AC=237;AF=0.0473243;AN=5008;NS=2504;DP=14744;EAS_AF=0.0079;AMR_AF=0.0807;AFR_AF=0.0552;EUR_AF=0.0755;SAS_AF=0.0245;AA=A|||;VT=SNP
6	26351890	rs72836460	T	A	100	PASS	AC=346;AF=0.0690895;AN=5008;NS=2504;DP=20219;EAS_AF=0.0893;AMR_AF=0.0576;AFR_AF=0.0605;EUR_AF=0.1183;SAS_AF=0.0174;AA=T|||;VT=SNP
6	26351937	rs6456718	A	T	100	PASS	AC=676;AF=0.134984;AN=5008;NS=2504;DP=20623;EAS_AF=0.0248;AMR_AF=0.1311;AFR_AF=0.2247;EUR_AF=0.1203;SAS_AF=0.1452;AA=A|||;VT=SNP
6	26352253	rs9467721	G	C	100	PASS	AC=675;AF=0.134784;AN=5008;NS=2504;DP=22154;EAS_AF=0.0248;AMR_AF=0.1297;AFR_AF=0.2247;EUR_AF=0.1203;SAS_AF=0.1452;AA=G|||;VT=SNP
6	26352296	rs72836462	G	A	100	PASS	AC=138;AF=0.0275559;AN=5008;NS=2504;DP=21720;EAS_AF=0.005;AMR_AF=0.0173;AFR_AF=0.025;EUR_AF=0.0437;SAS_AF=0.045;AA=G|||;VT=SNP
6	26352505	rs72836464	C	T	100	PASS	AC=138;AF=0.0275559;AN=5008;NS=2504;DP=19536;EAS_AF=0.005;AMR_AF=0.0173;AFR_AF=0.025;EUR_AF=0.0437;SAS_AF=0.045;AA=C|||;VT=SNP
6	26352566	rs9467722	T	C	100	PASS	AC=1779;AF=0.355232;AN=5008;NS=2504;DP=18789;EAS_AF=0.2222;AMR_AF=0.3112;AFR_AF=0.4433;EUR_AF=0.4135;SAS_AF=0.3446;AA=C|||;VT=SNP
6	26353927	rs72836467	A	G	100	PASS	AC=360;AF=0.071885;AN=5008;NS=2504;DP=19736;EAS_AF=0.0913;AMR_AF=0.0965;AFR_AF=0.0378;EUR_AF=0.1302;SAS_AF=0.0204;AA=A|||;VT=SNP
6	26354100	rs67509210	G	T	100	PASS	AC=398;AF=0.0794728;AN=5008;NS=2504;DP=18282;EAS_AF=0.0992;AMR_AF=0.0403;AFR_AF=0.0204;EUR_AF=0.1123;SAS_AF=0.1329;AA=T|||;VT=SNP
6	26354219	rs9366652	C	G	100	PASS	AC=1380;AF=0.275559;AN=5008;NS=2504;DP=19505;EAS_AF=0.129;AMR_AF=0.2118;AFR_AF=0.3805;EUR_AF=0.2823;SAS_AF=0.3231;AA=G|||;VT=SNP
6	26354247	rs9366653	G	A	100	PASS	AC=398;AF=0.0794728;AN=5008;NS=2504;DP=19700;EAS_AF=0.0992;AMR_AF=0.0403;AFR_AF=0.0204;EUR_AF=0.1123;SAS_AF=0.1329;AA=A|||;VT=SNP
6	26354464	rs36085954	G	A	100	PASS	AC=213;AF=0.0425319;AN=5008;NS=2504;DP=18261;EAS_AF=0.0079;AMR_AF=0.0533;AFR_AF=0.0045;EUR_AF=0.1143;SAS_AF=0.0481;AA=G|||;VT=SNP
6	26354482	rs115467673	G	C	100	PASS	AC=92;AF=0.0183706;AN=5008;NS=2504;DP=18240;EAS_AF=0.003;AMR_AF=0.0418;AFR_AF=0.034;EUR_AF=0.0119;SAS_AF=0.0031;AA=G|||;VT=SNP
6	26354572	rs9461245	G	A	100	PASS	AC=495;AF=0.0988419;AN=5008;NS=2504;DP=19870;EAS_AF=0.0248;AMR_AF=0.1066;AFR_AF=0.1051;EUR_AF=0.1143;SAS_AF=0.1452;AA=G|||;VT=SNP
6	26354780	rs9379851	A	C	100	PASS	AC=410;AF=0.081869;AN=5008;NS=2504;DP=18407;EAS_AF=0.1002;AMR_AF=0.0403;AFR_AF=0.0287;EUR_AF=0.1123;SAS_AF=0.1329;AA=C|||;VT=SNP
6	26355094	rs35934643	G	A	100	PASS	AC=409;AF=0.0816693;AN=5008;NS=2504;DP=20212;EAS_AF=0.0992;AMR_AF=0.0403;AFR_AF=0.0287;EUR_AF=0.1123;SAS_AF=0.1329;AA=g|||;VT=SNP
6	26355283	rs6933583	A	C	100	PASS	AC=1400;AF=0.279553;AN=5008;NS=2504;DP=19745;EAS_AF=0.129;AMR_AF=0.2133;AFR_AF=0.3933;EUR_AF=0.2833;SAS_AF=0.3241;AA=C|||;VT=SNP
6	26355758	rs4712980	T	G	100	PASS	AC=1397;AF=0.278954;AN=5008;NS=2504;DP=18973;EAS_AF=0.129;AMR_AF=0.2133;AFR_AF=0.3918;EUR_AF=0.2833;SAS_AF=0.3231;AA=G|||;VT=SNP
6	26355814	rs141969389	C	T	100	PASS	AC=58;AF=0.0115815;AN=5008;NS=2504;DP=18809;EAS_AF=0.0089;AMR_AF=0.013;AFR_AF=0;EUR_AF=0.008;SAS_AF=0.0327;AA=C|||;VT=SNP
6	26356259	rs72836472	T	C	100	PASS	AC=213;AF=0.0425319;AN=5008;NS=2504;DP=16935;EAS_AF=0.005;AMR_AF=0.0202;AFR_AF=0.0802;EUR_AF=0.0437;SAS_AF=0.045;AA=T|||;VT=SNP
6	26356347	rs35304979	C	A	100	PASS	AC=408;AF=0.0814696;AN=5008;NS=2504;DP=18900;EAS_AF=0.0982;AMR_AF=0.0403;AFR_AF=0.0287;EUR_AF=0.1123;SAS_AF=0.1329;AA=A|||;VT=SNP
6	26356451	rs72836474	C	T	100	PASS	AC=213;AF=0.0425319;AN=5008;NS=2504;DP=17420;EAS_AF=0.005;AMR_AF=0.0202;AFR_AF=0.0802;EUR_AF=0.0437;SAS_AF=0.045;AA=C|||;VT=SNP
6	26356822	rs9467725	A	G	100	PASS	AC=1396;AF=0.278754;AN=5008;NS=2504;DP=14091;EAS_AF=0.128;AMR_AF=0.2133;AFR_AF=0.3918;EUR_AF=0.2833;SAS_AF=0.3231;AA=A|||;VT=SNP
6	26356853	rs71557332	C	T	100	PASS	AC=408;AF=0.0814696;AN=5008;NS=2504;DP=13109;EAS_AF=0.0982;AMR_AF=0.0403;AFR_AF=0.0287;EUR_AF=0.1123;SAS_AF=0.1329;AA=C|||;VT=SNP
6	26356951	rs9393703	T	C	100	PASS	AC=408;AF=0.0814696;AN=5008;NS=2504;DP=15088;EAS_AF=0.0982;AMR_AF=0.0403;AFR_AF=0.0287;EUR_AF=0.1123;SAS_AF=0.1329;AA=C|||;VT=SNP
6	26357011	rs9358930	C	T	100	PASS	AC=408;AF=0.0814696;AN=5008;NS=2504;DP=12854;EAS_AF=0.0982;AMR_AF=0.0403;AFR_AF=0.0287;EUR_AF=0.1123;SAS_AF=0.1329;AA=C|||;VT=SNP
6	26357234	rs116018523	T	C	100	PASS	AC=360;AF=0.071885;AN=5008;NS=2504;DP=15802;EAS_AF=0.0923;AMR_AF=0.0965;AFR_AF=0.0371;EUR_AF=0.1302;SAS_AF=0.0204;AA=T|||;VT=SNP
6	26357278	rs9379852	A	G	100	PASS	AC=410;AF=0.081869;AN=5008;NS=2504;DP=17561;EAS_AF=0.0982;AMR_AF=0.0403;AFR_AF=0.0303;EUR_AF=0.1123;SAS_AF=0.1329;AA=G|||;VT=SNP
6	26357551	rs144022671	T	G	100	PASS	AC=212;AF=0.0423323;AN=5008;NS=2504;DP=16463;EAS_AF=0.005;AMR_AF=0.0202;AFR_AF=0.0802;EUR_AF=0.0427;SAS_AF=0.045;AA=T|||;VT=SNP
6	26357635	rs9379853	A	G	100	PASS	AC=408;AF=0.0814696;AN=5008;NS=2504;DP=14252;EAS_AF=0.0982;AMR_AF=0.0403;AFR_AF=0.0287;EUR_AF=0.1123;SAS_AF=0.1329;AA=G|||;VT=SNP
6	26358254	rs72836479	G	A	100	PASS	AC=522;AF=0.104233;AN=5008;NS=2504;DP=13283;EAS_AF=0.0228;AMR_AF=0.1095;AFR_AF=0.1241;EUR_AF=0.1173;SAS_AF=0.1442;AA=G|||;VT=SNP
6	26358596	rs72836480	C	A	100	PASS	AC=239;AF=0.0477236;AN=5008;NS=2504;DP=15550;EAS_AF=0.0873;AMR_AF=0.049;AFR_AF=0.0045;EUR_AF=0.1024;SAS_AF=0.0082;AA=C|||;VT=SNP
6	26358775	rs9393704	T	C	100	PASS	AC=408;AF=0.0814696;AN=5008;NS=2504;DP=10221;EAS_AF=0.0982;AMR_AF=0.0403;AFR_AF=0.0287;EUR_AF=0.1123;SAS_AF=0.1329;AA=C|||;VT=SNP
6	26359241	rs72836482	A	T	100	PASS	AC=408;AF=0.0814696;AN=5008;NS=2504;DP=12819;EAS_AF=0.0982;AMR_AF=0.0403;AFR_AF=0.0287;EUR_AF=0.1123;SAS_AF=0.1329;AA=A|||;VT=SNP
6	26359306	rs66972160	T	C	100	PASS	AC=1753;AF=0.35004;AN=5008;NS=2504;DP=12623;EAS_AF=0.2192;AMR_AF=0.3098;AFR_AF=0.4281;EUR_AF=0.4125;SAS_AF=0.3436;AA=t|||;VT=SNP
6	26359349	rs116116769	A	T	100	PASS	AC=90;AF=0.0179712;AN=5008;NS=2504;DP=10192;EAS_AF=0.003;AMR_AF=0.0418;AFR_AF=0.0325;EUR_AF=0.0119;SAS_AF=0.0031;AA=A|||;VT=SNP
6	26359866	rs116371893	G	A	100	PASS	AC=660;AF=0.131789;AN=5008;NS=2504;DP=16223;EAS_AF=0.0258;AMR_AF=0.1297;AFR_AF=0.2126;EUR_AF=0.1203;SAS_AF=0.1452;AA=G|||;VT=SNP
6	26360311	rs9348709	G	A	100	PASS	AC=409;AF=0.0816693;AN=5008;NS=2504;DP=14117;EAS_AF=0.0992;AMR_AF=0.0403;AFR_AF=0.0287;EUR_AF=0.1123;SAS_AF=0.1329;AA=G|||;VT=SNP
6	26360324	rs75984220	A	C	100	PASS	AC=92;AF=0.0183706;AN=5008;NS=2504;DP=14758;EAS_AF=0.0228;AMR_AF=0.0187;AFR_AF=0.0113;EUR_AF=0.0109;SAS_AF=0.0307;AA=A|||;VT=SNP
6	26360462	rs141861781	G	A	100	PASS	AC=88;AF=0.0175719;AN=5008;NS=2504;DP=14123;EAS_AF=0.0119;AMR_AF=0.0187;AFR_AF=0.0053;EUR_AF=0.0169;SAS_AF=0.0399;AA=G|||;VT=SNP
6	26360486	rs9348710	A	C	100	PASS	AC=1757;AF=0.350839;AN=5008;NS=2504;DP=14173;EAS_AF=0.2232;AMR_AF=0.3098;AFR_AF=0.4281;EUR_AF=0.4125;SAS_AF=0.3436;AA=C|||;VT=SNP
6	26360597	rs9348711	A	G	100	PASS	AC=1183;AF=0.236222;AN=5008;NS=2504;DP=14671;EAS_AF=0.124;AMR_AF=0.1931;AFR_AF=0.3109;EUR_AF=0.2396;SAS_AF=0.2781;AA=G|||;VT=SNP
6	26361011	rs9393705	G	A	100	PASS	AC=409;AF=0.0816693;AN=5008;NS=2504;DP=20706;EAS_AF=0.0992;AMR_AF=0.0403;AFR_AF=0.0287;EUR_AF=0.1123;SAS_AF=0.1329;AA=G|||;VT=SNP
6	26361369	rs72840194	A	G	100	PASS	AC=271;AF=0.0541134;AN=5008;NS=2504;DP=18993;EAS_AF=0.0903;AMR_AF=0.0548;AFR_AF=0.0045;EUR_AF=0.1183;SAS_AF=0.0174;AA=A|||;VT=SNP
6	26361430	rs4712981	C	T	100	PASS	AC=1320;AF=0.263578;AN=5008;NS=2504;DP=20865;EAS_AF=0.129;AMR_AF=0.2104;AFR_AF=0.3359;EUR_AF=0.2823;SAS_AF=0.3231;AA=T|||;VT=SNP
6	26361500	rs9393706	G	A	100	PASS	AC=410;AF=0.081869;AN=5008;NS=2504;DP=18580;EAS_AF=0.0992;AMR_AF=0.0403;AFR_AF=0.0287;EUR_AF=0.1123;SAS_AF=0.1339;AA=A|||;VT=SNP
6	26361510	rs4712982	G	C	100	PASS	AC=524;AF=0.104633;AN=5008;NS=2504;DP=18409;EAS_AF=0.0248;AMR_AF=0.1095;AFR_AF=0.1233;EUR_AF=0.1173;SAS_AF=0.1452;AA=G|||;VT=SNP
6	26361946	rs10946816	C	G	100	PASS	AC=1320;AF=0.263578;AN=5008;NS=2504;DP=18705;EAS_AF=0.129;AMR_AF=0.2104;AFR_AF=0.3359;EUR_AF=0.2823;SAS_AF=0.3231;AA=G|||;VT=SNP
6	26361985	rs34550936	A	G	100	PASS	AC=409;AF=0.0816693;AN=5008;NS=2504;DP=18629;EAS_AF=0.0992;AMR_AF=0.0403;AFR_AF=0.0287;EUR_AF=0.1123;SAS_AF=0.1329;AA=A|||;VT=SNP
6	26362119	rs34622023	A	T	100	PASS	AC=409;AF=0.0816693;AN=5008;NS=2504;DP=19054;EAS_AF=0.0992;AMR_AF=0.0403;AFR_AF=0.0287;EUR_AF=0.1123;SAS_AF=0.1329;AA=A|||;VT=SNP
6	26362170	rs112917608	G	C	100	PASS	AC=137;AF=0.0273562;AN=5008;NS=2504;DP=19876;EAS_AF=0.005;AMR_AF=0.0173;AFR_AF=0.025;EUR_AF=0.0427;SAS_AF=0.045;AA=G|||;VT=SNP
6	26362486	rs9393707	T	C	100	PASS	AC=409;AF=0.0816693;AN=5008;NS=2504;DP=17992;EAS_AF=0.0992;AMR_AF=0.0403;AFR_AF=0.0287;EUR_AF=0.1123;SAS_AF=0.1329;AA=C|||;VT=SNP
6	26362643	rs9393708	T	C	100	PASS	AC=410;AF=0.081869;AN=5008;NS=2504;DP=20534;EAS_AF=0.0992;AMR_AF=0.0403;AFR_AF=0.0287;EUR_AF=0.1123;SAS_AF=0.1339;AA=C|||;VT=SNP
6	26362705	rs9358932	C	T	100	PASS	AC=409;AF=0.0816693;AN=5008;NS=2504;DP=21155;EAS_AF=0.0992;AMR_AF=0.0403;AFR_AF=0.0287;EUR_AF=0.1123;SAS_AF=0.1329;AA=C|||;VT=SNP
6	26362854	rs9379854	T	C	100	PASS	AC=409;AF=0.0816693;AN=5008;NS=2504;DP=17851;EAS_AF=0.0992;AMR_AF=0.0403;AFR_AF=0.0287;EUR_AF=0.1123;SAS_AF=0.1329;AA=C|||;VT=SNP
6	26363380	rs72840197	C	T	100	PASS	AC=126;AF=0.0251597;AN=5008;NS=2504;DP=22381;EAS_AF=0.005;AMR_AF=0.0173;AFR_AF=0.0166;EUR_AF=0.0427;SAS_AF=0.045;AA=C|||;VT=SNP
6	26363688	rs9358933	C	T	100	PASS	AC=1320;AF=0.263578;AN=5008;NS=2504;DP=16902;EAS_AF=0.129;AMR_AF=0.2104;AFR_AF=0.3359;EUR_AF=0.2823;SAS_AF=0.3231;AA=T|||;VT=SNP
6	26363726	rs36222771	C	T	100	PASS	AC=137;AF=0.0273562;AN=5008;NS=2504;DP=16855;EAS_AF=0.005;AMR_AF=0.0173;AFR_AF=0.025;EUR_AF=0.0427;SAS_AF=0.045;AA=C|||;VT=SNP
6	26363755	rs9358934	G	C	100	PASS	AC=409;AF=0.0816693;AN=5008;NS=2504;DP=16638;EAS_AF=0.0992;AMR_AF=0.0403;AFR_AF=0.0287;EUR_AF=0.1123;SAS_AF=0.1329;AA=C|||;VT=SNP
6	26364056	rs10946817	C	T	100	PASS	AC=1725;AF=0.344449;AN=5008;NS=2504;DP=10630;EAS_AF=0.2212;AMR_AF=0.304;AFR_AF=0.4274;EUR_AF=0.3966;SAS_AF=0.3344;AA=T|||;VT=SNP
6	26364520	rs12194095	C	T	100	PASS	AC=315;AF=0.0628994;AN=5008;NS=2504;DP=19942;EAS_AF=0.0883;AMR_AF=0.0519;AFR_AF=0.0598;EUR_AF=0.1024;SAS_AF=0.0082;AA=C|||;VT=SNP
6	26364628	rs9357006	A	C	100	PASS	AC=408;AF=0.0814696;AN=5008;NS=2504;DP=19682;EAS_AF=0.0982;AMR_AF=0.0403;AFR_AF=0.0287;EUR_AF=0.1123;SAS_AF=0.1329;AA=C|||;VT=SNP
6	26364930	rs9379855	T	C	100	PASS	AC=408;AF=0.0814696;AN=5008;NS=2504;DP=19794;EAS_AF=0.0982;AMR_AF=0.0403;AFR_AF=0.0287;EUR_AF=0.1123;SAS_AF=0.1329;AA=C|||;VT=SNP
6	26364980	rs36222433	G	T	100	PASS	AC=137;AF=0.0273562;AN=5008;NS=2504;DP=20300;EAS_AF=0.005;AMR_AF=0.0173;AFR_AF=0.025;EUR_AF=0.0427;SAS_AF=0.045;AA=G|||;VT=SNP
6	26365147	rs9393709	C	T	100	PASS	AC=1725;AF=0.344449;AN=5008;NS=2504;DP=19319;EAS_AF=0.2202;AMR_AF=0.304;AFR_AF=0.4281;EUR_AF=0.3966;SAS_AF=0.3344;AA=T|||;VT=SNP
6	26365346	rs3734536	G	C	100	PASS	AC=1724;AF=0.344249;AN=5008;NS=2504;DP=19266;EAS_AF=0.2202;AMR_AF=0.304;AFR_AF=0.4281;EUR_AF=0.3966;SAS_AF=0.3333;AA=C|||;VT=SNP
6	26365586	rs28362606	T	C	100	PASS	AC=409;AF=0.0816693;AN=5008;NS=2504;DP=18405;EAS_AF=0.0982;AMR_AF=0.0403;AFR_AF=0.0287;EUR_AF=0.1133;SAS_AF=0.1329;AA=T|||;VT=SNP
6	26365595	rs12203176	T	C	100	PASS	AC=525;AF=0.104832;AN=5008;NS=2504;DP=18469;EAS_AF=0.0248;AMR_AF=0.1095;AFR_AF=0.1241;EUR_AF=0.1173;SAS_AF=0.1452;AA=T|||;VT=SNP
6	26365679	rs58825580	T	G	100	PASS	AC=523;AF=0.104433;AN=5008;NS=2504;DP=15045;EAS_AF=0.0982;AMR_AF=0.0634;AFR_AF=0.0983;EUR_AF=0.1193;SAS_AF=0.1329;AA=G|||;VT=SNP
6	26365766	rs66827971	T	C	100	PASS	AC=408;AF=0.0814696;AN=5008;NS=2504;DP=15211;EAS_AF=0.0982;AMR_AF=0.0403;AFR_AF=0.0287;EUR_AF=0.1123;SAS_AF=0.1329;AA=C|||;VT=SNP
6	26365913	rs71557334	G	T	100	PASS	AC=408;AF=0.0814696;AN=5008;NS=2504;DP=16697;EAS_AF=0.0982;AMR_AF=0.0403;AFR_AF=0.0287;EUR_AF=0.1123;SAS_AF=0.1329;AA=G|||;VT=SNP
6	26366428	rs72841505	G	A	100	PASS	AC=185;AF=0.0369409;AN=5008;NS=2504;DP=14123;EAS_AF=0.0179;AMR_AF=0.0144;AFR_AF=0.0038;EUR_AF=0.0368;SAS_AF=0.1176;AA=G|||;VT=SNP
6	26366511	rs9348712	T	A	100	PASS	AC=408;AF=0.0814696;AN=5008;NS=2504;DP=14478;EAS_AF=0.0982;AMR_AF=0.0403;AFR_AF=0.0287;EUR_AF=0.1123;SAS_AF=0.1329;AA=A|||;VT=SNP
6	26366711	rs145987323	C	G	100	PASS	AC=88;AF=0.0175719;AN=5008;NS=2504;DP=15602;EAS_AF=0.0119;AMR_AF=0.0187;AFR_AF=0.0053;EUR_AF=0.0169;SAS_AF=0.0399;AA=C|||;VT=SNP
6	26366836	rs9379856	A	C	100	PASS	AC=408;AF=0.0814696;AN=5008;NS=2504;DP=17717;EAS_AF=0.0982;AMR_AF=0.0403;AFR_AF=0.0287;EUR_AF=0.1123;SAS_AF=0.1329;AA=C|||;VT=SNP
6	26367218	rs12199613	C	T	100	PASS	AC=1725;AF=0.344449;AN=5008;NS=2504;DP=19376;EAS_AF=0.2202;AMR_AF=0.304;AFR_AF=0.4281;EUR_AF=0.3966;SAS_AF=0.3344;AA=T|||;VT=SNP
6	26367445	rs9688946	C	A	100	PASS	AC=1726;AF=0.344649;AN=5008;NS=2504;DP=19010;EAS_AF=0.2202;AMR_AF=0.304;AFR_AF=0.4281;EUR_AF=0.3966;SAS_AF=0.3354;AA=A|||;VT=SNP
6	26367471	rs9688949	C	T	100	PASS	AC=659;AF=0.131589;AN=5008;NS=2504;DP=18912;EAS_AF=0.0248;AMR_AF=0.1297;AFR_AF=0.2126;EUR_AF=0.1203;SAS_AF=0.1452;AA=C|||;VT=SNP
6	26367513	rs72841507	A	G	100	PASS	AC=214;AF=0.0427316;AN=5008;NS=2504;DP=16287;EAS_AF=0.005;AMR_AF=0.0202;AFR_AF=0.0817;EUR_AF=0.0427;SAS_AF=0.045;AA=A|||;VT=SNP
6	26367654	rs9379857	G	C	100	PASS	AC=408;AF=0.0814696;AN=5008;NS=2504;DP=19873;EAS_AF=0.0982;AMR_AF=0.0403;AFR_AF=0.0287;EUR_AF=0.1123;SAS_AF=0.1329;AA=G|||;VT=SNP
6	26367689	rs9379858	T	C	100	PASS	AC=408;AF=0.0814696;AN=5008;NS=2504;DP=20620;EAS_AF=0.0982;AMR_AF=0.0403;AFR_AF=0.0287;EUR_AF=0.1123;SAS_AF=0.1329;AA=C|||;VT=SNP
6	26367833	rs9393710	A	G	100	PASS	AC=408;AF=0.0814696;AN=5008;NS=2504;DP=20134;EAS_AF=0.0982;AMR_AF=0.0403;AFR_AF=0.0287;EUR_AF=0.1123;SAS_AF=0.1329;AA=A|||;VT=SNP
6	26368036	rs148410623	G	A	100	PASS	AC=90;AF=0.0179712;AN=5008;NS=2504;DP=17191;EAS_AF=0.003;AMR_AF=0.0418;AFR_AF=0.0325;EUR_AF=0.0119;SAS_AF=0.0031;AA=G|||;VT=SNP
6	26368279	rs71557335	G	A	100	PASS	AC=409;AF=0.0816693;AN=5008;NS=2504;DP=19572;EAS_AF=0.0992;AMR_AF=0.0403;AFR_AF=0.0287;EUR_AF=0.1123;SAS_AF=0.1329;AA=G|||;VT=SNP
6	26368343	rs141815833	T	G	100	PASS	AC=249;AF=0.0497204;AN=5008;NS=2504;DP=18315;EAS_AF=0.0536;AMR_AF=0.062;AFR_AF=0.0363;EUR_AF=0.0736;SAS_AF=0.0307;AA=T|||;VT=SNP
6	26369384	rs72841510	G	A	100	PASS	AC=524;AF=0.104633;AN=5008;NS=2504;DP=22916;EAS_AF=0.0248;AMR_AF=0.1095;AFR_AF=0.1233;EUR_AF=0.1173;SAS_AF=0.1452;AA=G|||;VT=SNP
6	26369549	rs9379859	C	T	100	PASS	AC=409;AF=0.0816693;AN=5008;NS=2504;DP=20992;EAS_AF=0.0992;AMR_AF=0.0403;AFR_AF=0.0287;EUR_AF=0.1123;SAS_AF=0.1329;AA=T|||;VT=SNP
6	26369587	rs9358935	A	G	100	PASS	AC=409;AF=0.0816693;AN=5008;NS=2504;DP=21382;EAS_AF=0.0992;AMR_AF=0.0403;AFR_AF=0.0287;EUR_AF=0.1123;SAS_AF=0.1329;AA=A|||;VT=SNP
6	26369604	rs62394813	C	G	100	PASS	AC=20;AF=0.00399361;AN=5008;NS=2504;DP=21540;EAS_AF=0;AMR_AF=0.0101;AFR_AF=0;EUR_AF=0.008;SAS_AF=0.0051;AA=C|||;VT=SNP
6	26369667	rs145631731	T	A	100	PASS	AC=51;AF=0.0101837;AN=5008;NS=2504;DP=18601;EAS_AF=0.003;AMR_AF=0.0375;AFR_AF=0.0053;EUR_AF=0.0119;SAS_AF=0.0031;AA=T|||;VT=SNP
6	26369716	rs116651795	C	T	100	PASS	AC=91;AF=0.0181709;AN=5008;NS=2504;DP=19114;EAS_AF=0.003;AMR_AF=0.0432;AFR_AF=0.0325;EUR_AF=0.0119;SAS_AF=0.0031;AA=C|||;VT=SNP
6	26370365	rs34436535	G	C	100	PASS	AC=409;AF=0.0816693;AN=5008;NS=2504;DP=21240;EAS_AF=0.0992;AMR_AF=0.0403;AFR_AF=0.0287;EUR_AF=0.1123;SAS_AF=0.1329;AA=G|||;VT=SNP
6	26370405	rs115813830	C	T	100	PASS	AC=90;AF=0.0179712;AN=5008;NS=2504;DP=20487;EAS_AF=0.003;AMR_AF=0.0418;AFR_AF=0.0325;EUR_AF=0.0119;SAS_AF=0.0031;AA=C|||;VT=SNP
6	26370474	rs35307327	C	T	100	PASS	AC=409;AF=0.0816693;AN=5008;NS=2504;DP=20625;EAS_AF=0.0992;AMR_AF=0.0403;AFR_AF=0.0287;EUR_AF=0.1123;SAS_AF=0.1329;AA=T|||;VT=SNP
6	26370482	rs60049578	T	C	100	PASS	AC=138;AF=0.0275559;AN=5008;NS=2504;DP=20961;EAS_AF=0.005;AMR_AF=0.0173;AFR_AF=0.025;EUR_AF=0.0437;SAS_AF=0.045;AA=T|||;VT=SNP
6	26370572	rs34878490	C	T	100	PASS	AC=422;AF=0.0842652;AN=5008;NS=2504;DP=19875;EAS_AF=0.1101;AMR_AF=0.0403;AFR_AF=0.0287;EUR_AF=0.1123;SAS_AF=0.135;AA=C|||;VT=SNP;EX_TARGET
6	26370605	rs9379860	T	C	100	PASS	AC=1755;AF=0.350439;AN=5008;NS=2504;DP=18970;EAS_AF=0.2232;AMR_AF=0.3098;AFR_AF=0.4266;EUR_AF=0.4135;SAS_AF=0.3425;AA=T|||;VT=SNP;EX_TARGET
6	26370616	rs9379861	G	C	100	PASS	AC=208;AF=0.0415335;AN=5008;NS=2504;DP=18894;EAS_AF=0.0863;AMR_AF=0.0072;AFR_AF=0.0015;EUR_AF=0.0298;SAS_AF=0.0859;AA=G|||;VT=SNP;EX_TARGET
6	26370657	rs9358936	A	G	100	PASS	AC=409;AF=0.0816693;AN=5008;NS=2504;DP=18132;EAS_AF=0.0992;AMR_AF=0.0403;AFR_AF=0.0287;EUR_AF=0.1123;SAS_AF=0.1329;AA=G|||;VT=SNP;EX_TARGET
6	26370659	rs9393711	C	T	100	PASS	AC=410;AF=0.081869;AN=5008;NS=2504;DP=18398;EAS_AF=0.0992;AMR_AF=0.0418;AFR_AF=0.0287;EUR_AF=0.1123;SAS_AF=0.1329;AA=C|||;VT=SNP;EX_TARGET
6	26370660	rs12205731	G	A	100	PASS	AC=315;AF=0.0628994;AN=5008;NS=2504;DP=18361;EAS_AF=0.0883;AMR_AF=0.0519;AFR_AF=0.0598;EUR_AF=0.1024;SAS_AF=0.0082;AA=G|||;VT=SNP;EX_TARGET
6	26370707	rs9379862	T	C	100	PASS	AC=1182;AF=0.236022;AN=5008;NS=2504;DP=18947;EAS_AF=0.124;AMR_AF=0.1931;AFR_AF=0.3109;EUR_AF=0.2396;SAS_AF=0.2771;AA=t|||;VT=SNP;EX_TARGET
6	26370748	rs35183513	G	A	100	PASS	AC=524;AF=0.104633;AN=5008;NS=2504;DP=18498;EAS_AF=0.0248;AMR_AF=0.1095;AFR_AF=0.1233;EUR_AF=0.1173;SAS_AF=0.1452;AA=G|||;VT=SNP;EX_TARGET
6	26370833	rs58367598	T	G	100	PASS	AC=214;AF=0.0427316;AN=5008;NS=2504;DP=18081;EAS_AF=0.005;AMR_AF=0.0202;AFR_AF=0.0802;EUR_AF=0.0447;SAS_AF=0.045;AA=T|||;VT=SNP;EX_TARGET
6	26370920	rs55827419	T	C	100	PASS	AC=658;AF=0.13139;AN=5008;NS=2504;DP=15811;EAS_AF=0.0248;AMR_AF=0.1297;AFR_AF=0.2118;EUR_AF=0.1203;SAS_AF=0.1452;AA=T|||;VT=SNP
6	26371000	rs9393712	G	C	100	PASS	AC=409;AF=0.0816693;AN=5008;NS=2504;DP=16607;EAS_AF=0.0992;AMR_AF=0.0403;AFR_AF=0.0287;EUR_AF=0.1123;SAS_AF=0.1329;AA=G|||;VT=SNP
6	26371006	rs10946818	G	A	100	PASS	AC=445;AF=0.0888578;AN=5008;NS=2504;DP=16810;EAS_AF=0.0645;AMR_AF=0.0922;AFR_AF=0.0764;EUR_AF=0.161;SAS_AF=0.0542;AA=G|||;VT=SNP
6	26371195	rs72841516	C	T	100	PASS	AC=219;AF=0.04373;AN=5008;NS=2504;DP=15669;EAS_AF=0.0179;AMR_AF=0.0187;AFR_AF=0.0234;EUR_AF=0.0388;SAS_AF=0.1207;AA=C|||;VT=SNP
6	26371364	rs7750384	C	T	100	PASS	AC=436;AF=0.0870607;AN=5008;NS=2504;DP=12493;EAS_AF=0.0933;AMR_AF=0.0994;AFR_AF=0.0923;EUR_AF=0.1302;SAS_AF=0.0204;AA=C|||;VT=SNP
6	26371426	rs72841517	G	A	100	PASS	AC=138;AF=0.0275559;AN=5008;NS=2504;DP=14975;EAS_AF=0.005;AMR_AF=0.0173;AFR_AF=0.025;EUR_AF=0.0437;SAS_AF=0.045;AA=G|||;VT=SNP
6	26371679	rs12173854	A	G	100	PASS	AC=409;AF=0.0816693;AN=5008;NS=2504;DP=16843;EAS_AF=0.0992;AMR_AF=0.0403;AFR_AF=0.0287;EUR_AF=0.1123;SAS_AF=0.1329;AA=A|||;VT=SNP
6	26371831	rs73736214	C	G	100	PASS	AC=138;AF=0.0275559;AN=5008;NS=2504;DP=18205;EAS_AF=0.005;AMR_AF=0.0173;AFR_AF=0.025;EUR_AF=0.0437;SAS_AF=0.045;AA=C|||;VT=SNP
6	26371901	rs72841519	T	C	100	PASS	AC=436;AF=0.0870607;AN=5008;NS=2504;DP=17886;EAS_AF=0.0933;AMR_AF=0.0994;AFR_AF=0.0923;EUR_AF=0.1302;SAS_AF=0.0204;AA=T|||;VT=SNP
6	26371981	rs56380525	G	A	100	PASS	AC=773;AF=0.154353;AN=5008;NS=2504;DP=16786;EAS_AF=0.0248;AMR_AF=0.1527;AFR_AF=0.2814;EUR_AF=0.1272;SAS_AF=0.1452;AA=A|||;VT=SNP
6	26372107	rs182143641	A	G	100	PASS	AC=51;AF=0.0101837;AN=5008;NS=2504;DP=16431;EAS_AF=0.003;AMR_AF=0.0375;AFR_AF=0.0053;EUR_AF=0.0119;SAS_AF=0.0031;AA=A|||;VT=SNP
6	26372349	rs7765566	G	A	100	PASS	AC=111;AF=0.0221645;AN=5008;NS=2504;DP=17217;EAS_AF=0.005;AMR_AF=0.0115;AFR_AF=0.0091;EUR_AF=0.0417;SAS_AF=0.045;AA=G|||;VT=SNP
6	26372427	rs9379863	A	G	100	PASS	AC=406;AF=0.0810703;AN=5008;NS=2504;DP=17130;EAS_AF=0.0992;AMR_AF=0.0389;AFR_AF=0.0287;EUR_AF=0.1103;SAS_AF=0.1329;AA=A|||;VT=SNP
6	26372584	rs9379864	G	A	100	PASS	AC=406;AF=0.0810703;AN=5008;NS=2504;DP=17072;EAS_AF=0.0992;AMR_AF=0.0389;AFR_AF=0.0287;EUR_AF=0.1103;SAS_AF=0.1329;AA=G|||;VT=SNP
6	26372786	rs12176317	A	G	100	PASS	AC=406;AF=0.0810703;AN=5008;NS=2504;DP=20365;EAS_AF=0.0992;AMR_AF=0.0389;AFR_AF=0.0287;EUR_AF=0.1103;SAS_AF=0.1329;AA=G|||;VT=SNP
6	26372827	rs12174602	C	T	100	PASS	AC=408;AF=0.0814696;AN=5008;NS=2504;DP=21222;EAS_AF=0.0992;AMR_AF=0.0403;AFR_AF=0.0287;EUR_AF=0.1103;SAS_AF=0.1339;AA=C|||;VT=SNP
6	26373086	rs12174623	C	T	100	PASS	AC=406;AF=0.0810703;AN=5008;NS=2504;DP=15646;EAS_AF=0.0992;AMR_AF=0.0389;AFR_AF=0.0287;EUR_AF=0.1103;SAS_AF=0.1329;AA=T|||;VT=SNP
6	26373121	rs12174639	G	A	100	PASS	AC=407;AF=0.08127;AN=5008;NS=2504;DP=15862;EAS_AF=0.0992;AMR_AF=0.0389;AFR_AF=0.0287;EUR_AF=0.1103;SAS_AF=0.1339;AA=G|||;VT=SNP;EX_TARGET
6	26373150	rs12174631	C	T	100	PASS	AC=406;AF=0.0810703;AN=5008;NS=2504;DP=16332;EAS_AF=0.0992;AMR_AF=0.0389;AFR_AF=0.0287;EUR_AF=0.1103;SAS_AF=0.1329;AA=C|||;VT=SNP;EX_TARGET
6	26373507	rs13216828	G	A	100	PASS	AC=406;AF=0.0810703;AN=5008;NS=2504;DP=10942;EAS_AF=0.0992;AMR_AF=0.0389;AFR_AF=0.0287;EUR_AF=0.1103;SAS_AF=0.1329;AA=G|||;VT=SNP;EX_TARGET
6	26373678	rs9393713	G	A	100	PASS	AC=406;AF=0.0810703;AN=5008;NS=2504;DP=15398;EAS_AF=0.0992;AMR_AF=0.0389;AFR_AF=0.0287;EUR_AF=0.1103;SAS_AF=0.1329;AA=A|||;VT=SNP;EX_TARGET
6	26373740	rs9393714	G	T	100	PASS	AC=407;AF=0.08127;AN=5008;NS=2504;DP=15221;EAS_AF=0.0992;AMR_AF=0.0403;AFR_AF=0.0287;EUR_AF=0.1103;SAS_AF=0.1329;AA=G|||;VT=SNP
6	26373943	rs12216155	A	G	100	PASS	AC=317;AF=0.0632987;AN=5008;NS=2504;DP=15993;EAS_AF=0.0893;AMR_AF=0.0519;AFR_AF=0.0605;EUR_AF=0.1024;SAS_AF=0.0082;AA=A|||;VT=SNP
6	26374274	rs9358937	C	G	100	PASS	AC=406;AF=0.0810703;AN=5008;NS=2504;DP=13287;EAS_AF=0.0992;AMR_AF=0.0389;AFR_AF=0.0287;EUR_AF=0.1103;SAS_AF=0.1329;AA=G|||;VT=SNP
6	26374410	rs9379870	A	G	100	PASS	AC=1392;AF=0.277955;AN=5008;NS=2504;DP=11744;EAS_AF=0.129;AMR_AF=0.2118;AFR_AF=0.3896;EUR_AF=0.2823;SAS_AF=0.3231;AA=G|||;VT=SNP
6	26374549	rs11758089	T	C	100	PASS	AC=474;AF=0.0946486;AN=5008;NS=2504;DP=16933;EAS_AF=0.0655;AMR_AF=0.098;AFR_AF=0.0756;EUR_AF=0.1779;SAS_AF=0.0624;AA=T|||;VT=SNP;EX_TARGET
6	26374658	rs2073526	G	A	100	PASS	AC=2922;AF=0.583466;AN=5008;NS=2504;DP=17106;EAS_AF=0.3304;AMR_AF=0.4683;AFR_AF=0.9531;EUR_AF=0.5885;SAS_AF=0.4213;AA=A|||;VT=SNP
6	26374813	rs72841532	C	G	100	PASS	AC=138;AF=0.0275559;AN=5008;NS=2504;DP=16530;EAS_AF=0.005;AMR_AF=0.0173;AFR_AF=0.025;EUR_AF=0.0437;SAS_AF=0.045;AA=C|||;VT=SNP
6	26374903	rs733528	A	G	100	PASS	AC=1316;AF=0.26278;AN=5008;NS=2504;DP=20570;EAS_AF=0.129;AMR_AF=0.2104;AFR_AF=0.3336;EUR_AF=0.2813;SAS_AF=0.3231;AA=G|||;VT=SNP
6	26374978	rs2073527	T	C	100	PASS	AC=406;AF=0.0810703;AN=5008;NS=2504;DP=21207;EAS_AF=0.0992;AMR_AF=0.0389;AFR_AF=0.0287;EUR_AF=0.1103;SAS_AF=0.1329;AA=T|||;VT=SNP
6	26375143	rs2073528	G	C	100	PASS	AC=1315;AF=0.26258;AN=5008;NS=2504;DP=20690;EAS_AF=0.129;AMR_AF=0.2089;AFR_AF=0.3336;EUR_AF=0.2813;SAS_AF=0.3231;AA=C|||;VT=SNP
6	26375159	rs2073529	A	G	100	PASS	AC=410;AF=0.081869;AN=5008;NS=2504;DP=20412;EAS_AF=0.1002;AMR_AF=0.0403;AFR_AF=0.0295;EUR_AF=0.1113;SAS_AF=0.1329;AA=A|||;VT=SNP
6	26375243	rs2073530	T	C	100	PASS	AC=403;AF=0.0804712;AN=5008;NS=2504;DP=18455;EAS_AF=0.0992;AMR_AF=0.0389;AFR_AF=0.0265;EUR_AF=0.1103;SAS_AF=0.1329;AA=T|||;VT=SNP
6	26375256	rs2073531	A	G	100	PASS	AC=406;AF=0.0810703;AN=5008;NS=2504;DP=18747;EAS_AF=0.0992;AMR_AF=0.0389;AFR_AF=0.0287;EUR_AF=0.1103;SAS_AF=0.1329;AA=A|||;VT=SNP
6	26375645	rs9393715	G	A	100	PASS	AC=410;AF=0.081869;AN=5008;NS=2504;DP=20009;EAS_AF=0.0992;AMR_AF=0.0389;AFR_AF=0.0287;EUR_AF=0.1133;SAS_AF=0.1339;AA=A|||;VT=SNP
6	26375658	rs9348716	G	A	100	PASS	AC=410;AF=0.081869;AN=5008;NS=2504;DP=20007;EAS_AF=0.0992;AMR_AF=0.0389;AFR_AF=0.0287;EUR_AF=0.1133;SAS_AF=0.1339;AA=G|||;VT=SNP
6	26375821	rs138643110	T	C	100	PASS	AC=90;AF=0.0179712;AN=5008;NS=2504;DP=18262;EAS_AF=0.003;AMR_AF=0.0418;AFR_AF=0.0325;EUR_AF=0.0119;SAS_AF=0.0031;AA=T|||;VT=SNP
6	26375854	rs9379871	C	G	100	PASS	AC=412;AF=0.0822684;AN=5008;NS=2504;DP=17260;EAS_AF=0.0992;AMR_AF=0.0447;AFR_AF=0.0287;EUR_AF=0.1123;SAS_AF=0.1329;AA=C|||;VT=SNP
6	26375881	rs12206621	G	A	100	PASS	AC=771;AF=0.153954;AN=5008;NS=2504;DP=17358;EAS_AF=0.0248;AMR_AF=0.1527;AFR_AF=0.2799;EUR_AF=0.1272;SAS_AF=0.1452;AA=G|||;VT=SNP
6	26376103	rs3757138	A	G	100	PASS	AC=406;AF=0.0810703;AN=5008;NS=2504;DP=18594;EAS_AF=0.0992;AMR_AF=0.0389;AFR_AF=0.0287;EUR_AF=0.1103;SAS_AF=0.1329;AA=A|||;VT=SNP
6	26376161	rs1985732	A	G	100	PASS	AC=1336;AF=0.266773;AN=5008;NS=2504;DP=16882;EAS_AF=0.129;AMR_AF=0.2176;AFR_AF=0.3343;EUR_AF=0.2932;SAS_AF=0.3252;AA=G|||;VT=SNP
6	26376314	rs3047288	A	G	100	PASS	AC=404;AF=0.0806709;AN=5008;NS=2504;DP=13407;EAS_AF=0.0982;AMR_AF=0.0375;AFR_AF=0.0287;EUR_AF=0.1103;SAS_AF=0.1329;AA=G|||;VT=SNP
6	26376368	rs28551159	A	G	100	PASS	AC=404;AF=0.0806709;AN=5008;NS=2504;DP=14192;EAS_AF=0.0982;AMR_AF=0.0375;AFR_AF=0.0287;EUR_AF=0.1103;SAS_AF=0.1329;AA=G|||;VT=SNP
6	26376628	rs12214031	T	C	100	PASS	AC=1724;AF=0.344249;AN=5008;NS=2504;DP=16360;EAS_AF=0.2252;AMR_AF=0.3055;AFR_AF=0.4077;EUR_AF=0.4125;SAS_AF=0.3384;AA=N|||;VT=SNP
6	26376832	rs13218591	T	C	100	PASS	AC=1377;AF=0.27496;AN=5008;NS=2504;DP=20608;EAS_AF=0.1339;AMR_AF=0.2421;AFR_AF=0.354;EUR_AF=0.2922;SAS_AF=0.319;AA=C|||;VT=SNP
6	26376868	rs9393716	A	G	100	PASS	AC=563;AF=0.11242;AN=5008;NS=2504;DP=21237;EAS_AF=0.1111;AMR_AF=0.0706;AFR_AF=0.0393;EUR_AF=0.1948;SAS_AF=0.1575;AA=G|||;VT=SNP
6	26377028	rs9366654	G	A	100	PASS	AC=446;AF=0.0890575;AN=5008;NS=2504;DP=19783;EAS_AF=0.1379;AMR_AF=0.0375;AFR_AF=0.028;EUR_AF=0.1123;SAS_AF=0.1339;AA=G|||;VT=SNP
6	26377069	rs111568057	C	T	100	PASS	AC=36;AF=0.0071885;AN=5008;NS=2504;DP=19378;EAS_AF=0;AMR_AF=0.0043;AFR_AF=0.0008;EUR_AF=0.0278;SAS_AF=0.0041;AA=c|||;VT=SNP;EX_TARGET
6	26377385	rs9366655	C	G	100	PASS	AC=449;AF=0.0896565;AN=5008;NS=2504;DP=18898;EAS_AF=0.1399;AMR_AF=0.0375;AFR_AF=0.0287;EUR_AF=0.1113;SAS_AF=0.135;AA=G|||;VT=SNP
6	26377546	rs1977	A	G	100	PASS	AC=450;AF=0.0898562;AN=5008;NS=2504;DP=21040;EAS_AF=0.1399;AMR_AF=0.0375;AFR_AF=0.0287;EUR_AF=0.1113;SAS_AF=0.136;AA=G|||;VT=SNP
6	26377573	rs1978	T	A	100	PASS	AC=449;AF=0.0896565;AN=5008;NS=2504;DP=20928;EAS_AF=0.1399;AMR_AF=0.0375;AFR_AF=0.0287;EUR_AF=0.1113;SAS_AF=0.135;AA=T|||;VT=SNP
6	26377591	rs1979	G	T	100	PASS	AC=448;AF=0.0894569;AN=5008;NS=2504;DP=20952;EAS_AF=0.1399;AMR_AF=0.0375;AFR_AF=0.0287;EUR_AF=0.1103;SAS_AF=0.135;AA=T|||;VT=SNP
6	26377927	rs68072215	T	C	100	PASS	AC=447;AF=0.0892572;AN=5008;NS=2504;DP=21262;EAS_AF=0.1399;AMR_AF=0.0375;AFR_AF=0.0272;EUR_AF=0.1113;SAS_AF=0.135;AA=C|||;VT=SNP
6	26377939	rs66823108	G	A	100	PASS	AC=448;AF=0.0894569;AN=5008;NS=2504;DP=20881;EAS_AF=0.1399;AMR_AF=0.0389;AFR_AF=0.0272;EUR_AF=0.1113;SAS_AF=0.135;AA=A|||;VT=SNP
6	26377941	rs14232	C	G	100	PASS	AC=707;AF=0.141174;AN=5008;NS=2504;DP=20884;EAS_AF=0.0308;AMR_AF=0.1614;AFR_AF=0.2141;EUR_AF=0.1372;SAS_AF=0.1462;AA=C|||;VT=SNP
6	26377991	rs34637389	C	G	100	PASS	AC=206;AF=0.0411342;AN=5008;NS=2504;DP=20628;EAS_AF=0.0079;AMR_AF=0.049;AFR_AF=0.0045;EUR_AF=0.1113;SAS_AF=0.047;AA=C|||;VT=SNP
6	26378149	rs9104	G	A	100	PASS	AC=689;AF=0.13758;AN=5008;NS=2504;DP=20788;EAS_AF=0.0456;AMR_AF=0.1499;AFR_AF=0.1989;EUR_AF=0.1332;SAS_AF=0.1452;AA=G|||;VT=SNP
6	26378288	rs72841536	T	A	100	PASS	AC=450;AF=0.0898562;AN=5008;NS=2504;DP=10268;EAS_AF=0.1399;AMR_AF=0.0375;AFR_AF=0.0265;EUR_AF=0.1113;SAS_AF=0.1391;AA=A|||;VT=SNP
6	26378553	rs72841537	G	T	100	PASS	AC=188;AF=0.0375399;AN=5008;NS=2504;DP=20095;EAS_AF=0.002;AMR_AF=0.0274;AFR_AF=0.0613;EUR_AF=0.0427;SAS_AF=0.044;AA=G|||;VT=SNP
6	26378681	rs1624064	T	C	100	PASS	AC=2427;AF=0.484625;AN=5008;NS=2504;DP=20778;EAS_AF=0.2202;AMR_AF=0.4524;AFR_AF=0.854;EUR_AF=0.4732;SAS_AF=0.2924;AA=C|||;VT=SNP
6	26378857	rs72841540	G	A	100	PASS	AC=551;AF=0.110024;AN=5008;NS=2504;DP=17042;EAS_AF=0.0298;AMR_AF=0.1268;AFR_AF=0.1225;EUR_AF=0.1193;SAS_AF=0.1544;AA=G|||;VT=SNP
6	26379196	rs9467728	C	T	100	PASS	AC=1401;AF=0.279752;AN=5008;NS=2504;DP=13371;EAS_AF=0.1071;AMR_AF=0.2233;AFR_AF=0.6611;EUR_AF=0.1849;SAS_AF=0.0798;AA=C|||;VT=SNP
6	26379298	rs9467729	C	T	100	PASS	AC=1170;AF=0.233626;AN=5008;NS=2504;DP=11966;EAS_AF=0.1062;AMR_AF=0.1844;AFR_AF=0.5613;EUR_AF=0.1481;SAS_AF=0.045;AA=C|||;VT=SNP
6	26379309	rs9467730	A	C	100	PASS	AC=1459;AF=0.291334;AN=5008;NS=2504;DP=11879;EAS_AF=0.1081;AMR_AF=0.2334;AFR_AF=0.6785;EUR_AF=0.2038;SAS_AF=0.0879;AA=C|||;VT=SNP
6	26379346	rs113435302	A	G	100	PASS	AC=151;AF=0.0301518;AN=5008;NS=2504;DP=12431;EAS_AF=0.002;AMR_AF=0.0274;AFR_AF=0.0325;EUR_AF=0.0447;SAS_AF=0.0429;AA=A|||;VT=SNP
6	26379358	rs9467731	C	T	100	PASS	AC=1432;AF=0.285942;AN=5008;NS=2504;DP=12442;EAS_AF=0.1081;AMR_AF=0.2305;AFR_AF=0.6611;EUR_AF=0.2018;SAS_AF=0.0879;AA=C|||;VT=SNP
6	26379440	rs9467732	A	T	100	PASS	AC=1878;AF=0.375;AN=5008;NS=2504;DP=13533;EAS_AF=0.2302;AMR_AF=0.2723;AFR_AF=0.6884;EUR_AF=0.3201;SAS_AF=0.2301;AA=T|||;VT=SNP
6	26379606	rs116855140	T	C	100	PASS	AC=248;AF=0.0495208;AN=5008;NS=2504;DP=11324;EAS_AF=0.1111;AMR_AF=0.0101;AFR_AF=0.0015;EUR_AF=0.0348;SAS_AF=0.0941;AA=T|||;VT=SNP
6	26379675	rs9467733	T	C	100	PASS	AC=1467;AF=0.292931;AN=5008;NS=2504;DP=15514;EAS_AF=0.1071;AMR_AF=0.2291;AFR_AF=0.6906;EUR_AF=0.1998;SAS_AF=0.0879;AA=C|||;VT=SNP
6	26379694	rs9467734	T	G	100	PASS	AC=1469;AF=0.293331;AN=5008;NS=2504;DP=15371;EAS_AF=0.1071;AMR_AF=0.2305;AFR_AF=0.6906;EUR_AF=0.2008;SAS_AF=0.0879;AA=C|||;VT=SNP
6	26379814	rs9467735	T	A	100	PASS	AC=1427;AF=0.284944;AN=5008;NS=2504;DP=16389;EAS_AF=0.1071;AMR_AF=0.2277;AFR_AF=0.6611;EUR_AF=0.1998;SAS_AF=0.0879;AA=A|||;VT=SNP
6	26379907	rs11759446	C	T	100	PASS	AC=153;AF=0.0305511;AN=5008;NS=2504;DP=19176;EAS_AF=0.002;AMR_AF=0.0288;AFR_AF=0.0348;EUR_AF=0.0427;SAS_AF=0.0429;AA=C|||;VT=SNP
6	26380030	rs79981277	G	A	100	PASS	AC=446;AF=0.0890575;AN=5008;NS=2504;DP=22834;EAS_AF=0.0744;AMR_AF=0.1023;AFR_AF=0.0696;EUR_AF=0.1541;SAS_AF=0.0542;AA=G|||;VT=SNP
6	26380032	rs9467736	A	G	100	PASS	AC=1864;AF=0.372204;AN=5008;NS=2504;DP=22827;EAS_AF=0.2282;AMR_AF=0.2666;AFR_AF=0.6876;EUR_AF=0.3181;SAS_AF=0.2249;AA=G|||;VT=SNP
6	26380457	rs3757140	G	A	100	PASS	AC=1084;AF=0.216454;AN=5008;NS=2504;DP=21433;EAS_AF=0.1012;AMR_AF=0.1412;AFR_AF=0.5325;EUR_AF=0.1372;SAS_AF=0.0429;AA=G|||;VT=SNP
6	26380545	rs3757142	A	G	100	PASS	AC=1425;AF=0.284545;AN=5008;NS=2504;DP=20443;EAS_AF=0.1071;AMR_AF=0.2262;AFR_AF=0.6611;EUR_AF=0.1998;SAS_AF=0.0869;AA=G|||;VT=SNP
6	26380608	rs72841546	G	A	100	PASS	AC=222;AF=0.0443291;AN=5008;NS=2504;DP=19579;EAS_AF=0.005;AMR_AF=0.062;AFR_AF=0.0575;EUR_AF=0.0537;SAS_AF=0.045;AA=G|||;VT=SNP
6	26380909	rs3757143	C	T	100	PASS	AC=129;AF=0.0257588;AN=5008;NS=2504;DP=19622;EAS_AF=0.002;AMR_AF=0.0231;AFR_AF=0.0204;EUR_AF=0.0417;SAS_AF=0.0429;AA=C|||;VT=SNP
6	26380922	rs3757144	G	C	100	PASS	AC=1424;AF=0.284345;AN=5008;NS=2504;DP=19563;EAS_AF=0.1071;AMR_AF=0.2262;AFR_AF=0.6596;EUR_AF=0.2008;SAS_AF=0.0869;AA=C|||;VT=SNP
6	26380954	rs79186076	T	A	100	PASS	AC=80;AF=0.0159744;AN=5008;NS=2504;DP=19551;EAS_AF=0.001;AMR_AF=0.0187;AFR_AF=0.003;EUR_AF=0.0348;SAS_AF=0.0276;AA=T|||;VT=SNP
6	26381075	rs3757145	C	T	100	PASS	AC=1135;AF=0.226637;AN=5008;NS=2504;DP=19431;EAS_AF=0.1022;AMR_AF=0.147;AFR_AF=0.5673;EUR_AF=0.1372;SAS_AF=0.0429;AA=C|||;VT=SNP
6	26381125	rs3757146	A	T	100	PASS	AC=1424;AF=0.284345;AN=5008;NS=2504;DP=18450;EAS_AF=0.1071;AMR_AF=0.2262;AFR_AF=0.6604;EUR_AF=0.1998;SAS_AF=0.0869;AA=T|||;VT=SNP
6	26381206	rs3757148	T	C	100	PASS	AC=1425;AF=0.284545;AN=5008;NS=2504;DP=21198;EAS_AF=0.1071;AMR_AF=0.2277;AFR_AF=0.6604;EUR_AF=0.1998;SAS_AF=0.0869;AA=t|||;VT=SNP
6	26381316	rs3757149	T	C	100	PASS	AC=1110;AF=0.221645;AN=5008;NS=2504;DP=21222;EAS_AF=0.1022;AMR_AF=0.1441;AFR_AF=0.5507;EUR_AF=0.1372;SAS_AF=0.0419;AA=T|||;VT=SNP
6	26381357	rs7775720	A	C	100	PASS	AC=1426;AF=0.284744;AN=5008;NS=2504;DP=20035;EAS_AF=0.1081;AMR_AF=0.2262;AFR_AF=0.6604;EUR_AF=0.1998;SAS_AF=0.0879;AA=C|||;VT=SNP
6	26381630	rs9467737	T	C	100	PASS	AC=2417;AF=0.482628;AN=5008;NS=2504;DP=20294;EAS_AF=0.256;AMR_AF=0.3963;AFR_AF=0.8109;EUR_AF=0.4384;SAS_AF=0.3793;AA=C|||;VT=SNP
6	26381638	rs12189557	G	A	100	PASS	AC=48;AF=0.00958466;AN=5008;NS=2504;DP=20063;EAS_AF=0.001;AMR_AF=0.0058;AFR_AF=0.0015;EUR_AF=0.0368;SAS_AF=0.0041;AA=G|||;VT=SNP
6	26381660	rs9461246	G	A	100	PASS	AC=1135;AF=0.226637;AN=5008;NS=2504;DP=19841;EAS_AF=0.1022;AMR_AF=0.147;AFR_AF=0.5681;EUR_AF=0.1372;SAS_AF=0.0419;AA=A|||;VT=SNP
6	26381769	rs113917953	G	A	100	PASS	AC=137;AF=0.0273562;AN=5008;NS=2504;DP=16670;EAS_AF=0.002;AMR_AF=0.0231;AFR_AF=0.0204;EUR_AF=0.0417;SAS_AF=0.0511;AA=G|||;VT=SNP
6	26381789	rs149773133	C	T	100	PASS	AC=82;AF=0.0163738;AN=5008;NS=2504;DP=17901;EAS_AF=0.003;AMR_AF=0.0389;AFR_AF=0.0287;EUR_AF=0.0119;SAS_AF=0.002;AA=C|||;VT=SNP
6	26381917	rs9461247	T	C	100	PASS	AC=796;AF=0.158946;AN=5008;NS=2504;DP=15175;EAS_AF=0.0417;AMR_AF=0.0879;AFR_AF=0.4902;EUR_AF=0.0179;SAS_AF=0.0276;AA=T|||;VT=SNP
6	26382181	rs9467738	T	C	100	PASS	AC=1425;AF=0.284545;AN=5008;NS=2504;DP=16679;EAS_AF=0.1071;AMR_AF=0.2262;AFR_AF=0.6604;EUR_AF=0.1998;SAS_AF=0.0879;AA=C|||;VT=SNP
6	26382573	rs9467739	A	T	100	PASS	AC=1425;AF=0.284545;AN=5008;NS=2504;DP=16109;EAS_AF=0.1071;AMR_AF=0.2262;AFR_AF=0.6604;EUR_AF=0.1998;SAS_AF=0.0879;AA=T|||;VT=SNP
6	26382635	rs12208220	C	G	100	PASS	AC=1438;AF=0.287141;AN=5008;NS=2504;DP=16946;EAS_AF=0.1071;AMR_AF=0.2262;AFR_AF=0.6702;EUR_AF=0.1998;SAS_AF=0.0879;AA=C|||;VT=SNP
6	26382765	rs12189870	T	G	100	PASS	AC=1425;AF=0.284545;AN=5008;NS=2504;DP=16825;EAS_AF=0.1071;AMR_AF=0.2262;AFR_AF=0.6604;EUR_AF=0.1998;SAS_AF=0.0879;AA=G|||;VT=SNP
6	26383183	rs72842959	A	G	100	PASS	AC=223;AF=0.0445288;AN=5008;NS=2504;DP=17704;EAS_AF=0.005;AMR_AF=0.062;AFR_AF=0.0582;EUR_AF=0.0537;SAS_AF=0.045;AA=A|||;VT=SNP
6	26383250	rs9467740	A	T	100	PASS	AC=1395;AF=0.278554;AN=5008;NS=2504;DP=17124;EAS_AF=0.1062;AMR_AF=0.2205;AFR_AF=0.6604;EUR_AF=0.1839;SAS_AF=0.0787;AA=T|||;VT=SNP
6	26383287	rs116499448	C	T	100	PASS	AC=82;AF=0.0163738;AN=5008;NS=2504;DP=16149;EAS_AF=0.003;AMR_AF=0.0389;AFR_AF=0.0287;EUR_AF=0.0119;SAS_AF=0.002;AA=C|||;VT=SNP
6	26383386	rs9461249	T	C	100	PASS	AC=1081;AF=0.215855;AN=5008;NS=2504;DP=16043;EAS_AF=0.1002;AMR_AF=0.1383;AFR_AF=0.5514;EUR_AF=0.1213;SAS_AF=0.0337;AA=T|||;VT=SNP
6	26383459	rs9467741	G	A	100	PASS	AC=1106;AF=0.220847;AN=5008;NS=2504;DP=16899;EAS_AF=0.1012;AMR_AF=0.1412;AFR_AF=0.5681;EUR_AF=0.1213;SAS_AF=0.0337;AA=G|||;VT=SNP
6	26384106	rs115247877	G	A	100	PASS	AC=43;AF=0.00858626;AN=5008;NS=2504;DP=16371;EAS_AF=0.003;AMR_AF=0.0346;AFR_AF=0.0015;EUR_AF=0.0119;SAS_AF=0.002;AA=G|||;VT=SNP;EX_TARGET
6	26384628	rs3885849	G	A	100	PASS	AC=786;AF=0.156949;AN=5008;NS=2504;DP=14943;EAS_AF=0.0417;AMR_AF=0.0836;AFR_AF=0.4856;EUR_AF=0.0169;SAS_AF=0.0276;AA=G|||;VT=SNP
6	26384655	rs79295471	C	T	100	PASS	AC=10;AF=0.00199681;AN=5008;NS=2504;DP=15373;EAS_AF=0;AMR_AF=0.0014;AFR_AF=0.0008;EUR_AF=0.007;SAS_AF=0.001;AA=C|||;VT=SNP
6	26384669	rs12664899	C	T	100	PASS	AC=526;AF=0.105032;AN=5008;NS=2504;DP=15398;EAS_AF=0.0288;AMR_AF=0.1254;AFR_AF=0.1051;EUR_AF=0.1193;SAS_AF=0.1544;AA=C|||;VT=SNP
6	26385093	rs2072806	C	G	100	PASS	AC=435;AF=0.086861;AN=5008;NS=2504;DP=17941;EAS_AF=0.12;AMR_AF=0.0403;AFR_AF=0.0257;EUR_AF=0.1173;SAS_AF=0.137;AA=C|||;VT=SNP
6	26385113	rs4490658	A	G	100	PASS	AC=1425;AF=0.284545;AN=5008;NS=2504;DP=18989;EAS_AF=0.1071;AMR_AF=0.2262;AFR_AF=0.6604;EUR_AF=0.1998;SAS_AF=0.0879;AA=G|||;VT=SNP
6	26386363	rs9467742	A	G	100	PASS	AC=1425;AF=0.284545;AN=5008;NS=2504;DP=17916;EAS_AF=0.1071;AMR_AF=0.2262;AFR_AF=0.6604;EUR_AF=0.1998;SAS_AF=0.0879;AA=A|||;VT=SNP
6	26386506	rs9467743	T	G	100	PASS	AC=1425;AF=0.284545;AN=5008;NS=2504;DP=18615;EAS_AF=0.1071;AMR_AF=0.2262;AFR_AF=0.6604;EUR_AF=0.1998;SAS_AF=0.0879;AA=G|||;VT=SNP
6	26386711	rs9467744	T	C	100	PASS	AC=1425;AF=0.284545;AN=5008;NS=2504;DP=19135;EAS_AF=0.1071;AMR_AF=0.2262;AFR_AF=0.6604;EUR_AF=0.1998;SAS_AF=0.0879;AA=t|||;VT=SNP
6	26386762	rs9467745	G	A	100	PASS	AC=1425;AF=0.284545;AN=5008;NS=2504;DP=19676;EAS_AF=0.1071;AMR_AF=0.2262;AFR_AF=0.6604;EUR_AF=0.1998;SAS_AF=0.0879;AA=G|||;VT=SNP
6	26387160	rs3846841	C	G	100	PASS	AC=796;AF=0.158946;AN=5008;NS=2504;DP=18849;EAS_AF=0.0417;AMR_AF=0.0879;AFR_AF=0.4902;EUR_AF=0.0179;SAS_AF=0.0276;AA=C|||;VT=SNP
6	26387405	rs9467746	A	G	100	PASS	AC=1425;AF=0.284545;AN=5008;NS=2504;DP=18661;EAS_AF=0.1071;AMR_AF=0.2262;AFR_AF=0.6604;EUR_AF=0.1998;SAS_AF=0.0879;AA=G|||;VT=SNP
6	26387535	rs2237233	A	G	100	PASS	AC=1425;AF=0.284545;AN=5008;NS=2504;DP=18020;EAS_AF=0.1071;AMR_AF=0.2262;AFR_AF=0.6604;EUR_AF=0.1998;SAS_AF=0.0879;AA=G|||;VT=SNP
6	26387546	rs9358938	C	T	100	PASS	AC=433;AF=0.0864617;AN=5008;NS=2504;DP=18010;EAS_AF=0.12;AMR_AF=0.0403;AFR_AF=0.0257;EUR_AF=0.1173;SAS_AF=0.135;AA=C|||;VT=SNP
6	26388405	rs62617839	G	A	100	PASS	AC=225;AF=0.0449281;AN=5008;NS=2504;DP=20389;EAS_AF=0.005;AMR_AF=0.062;AFR_AF=0.0575;EUR_AF=0.0537;SAS_AF=0.0481;AA=G|||;VT=SNP;EX_TARGET
6	26388672	rs1796518	C	T	100	PASS	AC=1418;AF=0.283147;AN=5008;NS=2504;DP=17194;EAS_AF=0.2202;AMR_AF=0.2723;AFR_AF=0.2209;EUR_AF=0.3767;SAS_AF=0.3436;AA=C|||;VT=SNP
6	26389072	rs9467747	G	A	100	PASS	AC=1424;AF=0.284345;AN=5008;NS=2504;DP=16451;EAS_AF=0.1071;AMR_AF=0.2248;AFR_AF=0.6604;EUR_AF=0.1998;SAS_AF=0.0879;AA=G|||;VT=SNP
6	26389113	rs9461250	G	C	100	PASS	AC=1425;AF=0.284545;AN=5008;NS=2504;DP=16030;EAS_AF=0.1071;AMR_AF=0.2262;AFR_AF=0.6604;EUR_AF=0.1998;SAS_AF=0.0879;AA=G|||;VT=SNP
6	26389926	rs7756881	C	T	100	PASS	AC=1456;AF=0.290735;AN=5008;NS=2504;DP=21054;EAS_AF=0.1071;AMR_AF=0.2305;AFR_AF=0.68;EUR_AF=0.2018;SAS_AF=0.0879;AA=C|||;VT=SNP
6	26390039	rs7757048	C	A	100	PASS	AC=1454;AF=0.290335;AN=5008;NS=2504;DP=18547;EAS_AF=0.1071;AMR_AF=0.2305;AFR_AF=0.6785;EUR_AF=0.2018;SAS_AF=0.0879;AA=C|||;VT=SNP
6	26390830	rs2076029	T	C	100	PASS	AC=2413;AF=0.481829;AN=5008;NS=2504;DP=24039;EAS_AF=0.256;AMR_AF=0.3977;AFR_AF=0.8094;EUR_AF=0.4384;SAS_AF=0.3763;AA=C|||;VT=SNP
6	26390963	rs41266835	C	T	100	PASS	AC=528;AF=0.105431;AN=5008;NS=2504;DP=25126;EAS_AF=0.0298;AMR_AF=0.1268;AFR_AF=0.1051;EUR_AF=0.1193;SAS_AF=0.1544;AA=C|||;VT=SNP;EX_TARGET
6	26391005	rs17537465	C	A	100	PASS	AC=527;AF=0.105232;AN=5008;NS=2504;DP=23869;EAS_AF=0.0288;AMR_AF=0.1268;AFR_AF=0.1051;EUR_AF=0.1193;SAS_AF=0.1544;AA=C|||;VT=SNP;EX_TARGET
6	26391153	rs9467748	C	G	100	PASS	AC=1543;AF=0.308107;AN=5008;NS=2504;DP=19190;EAS_AF=0.0724;AMR_AF=0.2522;AFR_AF=0.671;EUR_AF=0.1859;SAS_AF=0.226;AA=G|||;VT=SNP
6	26391190	rs2072804	G	A	100	PASS	AC=1773;AF=0.354034;AN=5008;NS=2504;DP=19610;EAS_AF=0.2262;AMR_AF=0.2608;AFR_AF=0.6256;EUR_AF=0.3181;SAS_AF=0.2219;AA=A|||;VT=SNP
6	26391385	rs12205476	T	A	100	PASS	AC=558;AF=0.111422;AN=5008;NS=2504;DP=22629;EAS_AF=0.0288;AMR_AF=0.1311;AFR_AF=0.1248;EUR_AF=0.1213;SAS_AF=0.1544;AA=T|||;VT=SNP
6	26391391	rs11756444	T	G	100	PASS	AC=298;AF=0.0595048;AN=5008;NS=2504;DP=22484;EAS_AF=0.006;AMR_AF=0.0764;AFR_AF=0.1006;EUR_AF=0.0616;SAS_AF=0.045;AA=G|||;VT=SNP
6	26391395	rs2237235	A	G	100	PASS	AC=751;AF=0.14996;AN=5008;NS=2504;DP=22319;EAS_AF=0.1796;AMR_AF=0.0965;AFR_AF=0.0893;EUR_AF=0.2366;SAS_AF=0.1503;AA=A|||;VT=SNP
6	26391678	rs73736247	T	C	100	PASS	AC=136;AF=0.0271565;AN=5008;NS=2504;DP=18451;EAS_AF=0.003;AMR_AF=0.0504;AFR_AF=0.0575;EUR_AF=0.0199;SAS_AF=0.002;AA=T|||;VT=SNP
6	26391897	rs73736248	G	A	100	PASS	AC=136;AF=0.0271565;AN=5008;NS=2504;DP=21229;EAS_AF=0.003;AMR_AF=0.0504;AFR_AF=0.0575;EUR_AF=0.0199;SAS_AF=0.002;AA=G|||;VT=SNP
6	26392515	rs2072803	G	C	100	PASS	AC=433;AF=0.0864617;AN=5008;NS=2504;DP=17206;EAS_AF=0.12;AMR_AF=0.0403;AFR_AF=0.0257;EUR_AF=0.1173;SAS_AF=0.135;AA=G|||;VT=SNP
6	26392629	rs142803339	G	A	100	PASS	AC=46;AF=0.0091853;AN=5008;NS=2504;DP=17929;EAS_AF=0.003;AMR_AF=0.0346;AFR_AF=0.0038;EUR_AF=0.0119;SAS_AF=0.002;AA=G|||;VT=SNP;EX_TARGET
6	26392934	rs2072802	C	T	100	PASS	AC=93;AF=0.0185703;AN=5008;NS=2504;DP=18287;EAS_AF=0.0238;AMR_AF=0.0173;AFR_AF=0.0113;EUR_AF=0.0109;SAS_AF=0.0317;AA=C|||;VT=SNP;EX_TARGET
6	26393021	rs1614887	G	A	100	PASS	AC=2903;AF=0.579673;AN=5008;NS=2504;DP=19434;EAS_AF=0.3323;AMR_AF=0.5029;AFR_AF=0.9115;EUR_AF=0.5785;SAS_AF=0.4417;AA=g|||;VT=SNP;EX_TARGET
6	26393487	rs3927423	C	T	100	PASS	AC=239;AF=0.0477236;AN=5008;NS=2504;DP=20798;EAS_AF=0.0595;AMR_AF=0.0548;AFR_AF=0.0045;EUR_AF=0.1193;SAS_AF=0.0153;AA=C|||;VT=SNP
6	26393787	rs1804836	C	A	100	PASS	AC=840;AF=0.167732;AN=5008;NS=2504;DP=20576;EAS_AF=0.0417;AMR_AF=0.0893;AFR_AF=0.5227;EUR_AF=0.0179;SAS_AF=0.0276;AA=C|||;VT=SNP
6	26393967	rs77055120	A	C	100	PASS	AC=96;AF=0.0191693;AN=5008;NS=2504;DP=19147;EAS_AF=0.0089;AMR_AF=0.0375;AFR_AF=0.0287;EUR_AF=0.0139;SAS_AF=0.0092;AA=A|||;VT=SNP
6	26394075	rs75435297	A	G	100	PASS	AC=96;AF=0.0191693;AN=5008;NS=2504;DP=18395;EAS_AF=0.0089;AMR_AF=0.0375;AFR_AF=0.0287;EUR_AF=0.0139;SAS_AF=0.0092;AA=A|||;VT=SNP
6	26394159	rs7355	T	A	100	PASS	AC=1402;AF=0.279952;AN=5008;NS=2504;DP=17228;EAS_AF=0.0704;AMR_AF=0.2233;AFR_AF=0.6505;EUR_AF=0.1372;SAS_AF=0.182;AA=T|||;VT=SNP
6	26394320	rs1131936	A	G	100	PASS	AC=1477;AF=0.294928;AN=5008;NS=2504;DP=16710;EAS_AF=0.0704;AMR_AF=0.2248;AFR_AF=0.7065;EUR_AF=0.1372;SAS_AF=0.182;AA=a|||;VT=SNP
6	26394362	rs55674248	G	T	100	PASS	AC=150;AF=0.0299521;AN=5008;NS=2504;DP=16419;EAS_AF=0.0089;AMR_AF=0.049;AFR_AF=0.0575;EUR_AF=0.0219;SAS_AF=0.0092;AA=G|||;VT=SNP
6	26395165	rs73736251	A	T	100	PASS	AC=155;AF=0.0309505;AN=5008;NS=2504;DP=17129;EAS_AF=0.0099;AMR_AF=0.0504;AFR_AF=0.0575;EUR_AF=0.0229;SAS_AF=0.0112;AA=A|||;VT=SNP
6	26395918	rs9467749	C	T	100	PASS	AC=820;AF=0.163738;AN=5008;NS=2504;DP=21743;EAS_AF=0.0417;AMR_AF=0.085;AFR_AF=0.5106;EUR_AF=0.0169;SAS_AF=0.0276;AA=C|||;VT=SNP
6	26396094	rs12204731	T	A	100	PASS	AC=52;AF=0.0103834;AN=5008;NS=2504;DP=18641;EAS_AF=0.002;AMR_AF=0.0086;AFR_AF=0.0015;EUR_AF=0.0368;SAS_AF=0.0051;AA=T|||;VT=SNP
6	26396095	rs12204732	T	G	100	PASS	AC=52;AF=0.0103834;AN=5008;NS=2504;DP=18699;EAS_AF=0.002;AMR_AF=0.0086;AFR_AF=0.0015;EUR_AF=0.0368;SAS_AF=0.0051;AA=T|||;VT=SNP
6	26396203	rs4712986	A	G	100	PASS	AC=1399;AF=0.279353;AN=5008;NS=2504;DP=20617;EAS_AF=0.0704;AMR_AF=0.2233;AFR_AF=0.6475;EUR_AF=0.1372;SAS_AF=0.183;AA=G|||;VT=SNP
6	26396398	rs7356980	C	A	100	PASS	AC=871;AF=0.173922;AN=5008;NS=2504;DP=21445;EAS_AF=0.0417;AMR_AF=0.0922;AFR_AF=0.5446;EUR_AF=0.0179;SAS_AF=0.0276;AA=C|||;VT=SNP
6	26396500	rs7356982	A	G	100	PASS	AC=1769;AF=0.353235;AN=5008;NS=2504;DP=19412;EAS_AF=0.0813;AMR_AF=0.3026;AFR_AF=0.7905;EUR_AF=0.2018;SAS_AF=0.2342;AA=G|||;VT=SNP
6	26396727	rs7356988	G	T	100	PASS	AC=2543;AF=0.507788;AN=5008;NS=2504;DP=21746;EAS_AF=0.2728;AMR_AF=0.4856;AFR_AF=0.8411;EUR_AF=0.4404;SAS_AF=0.3845;AA=T|||;VT=SNP
6	26396739	rs7356849	T	C	100	PASS	AC=1403;AF=0.280152;AN=5008;NS=2504;DP=22347;EAS_AF=0.0704;AMR_AF=0.2248;AFR_AF=0.6505;EUR_AF=0.1372;SAS_AF=0.182;AA=C|||;VT=SNP
6	26396857	rs79672991	G	A	100	PASS	AC=22;AF=0.00439297;AN=5008;NS=2504;DP=21397;EAS_AF=0;AMR_AF=0.0014;AFR_AF=0.0008;EUR_AF=0.0179;SAS_AF=0.002;AA=g|||;VT=SNP
6	26397351	rs72842968	C	A	100	PASS	AC=142;AF=0.0283546;AN=5008;NS=2504;DP=18531;EAS_AF=0.002;AMR_AF=0.0288;AFR_AF=0.0265;EUR_AF=0.0427;SAS_AF=0.0429;AA=C|||;VT=SNP
6	26397405	rs16891664	A	G	100	PASS	AC=217;AF=0.0433307;AN=5008;NS=2504;DP=19998;EAS_AF=0.002;AMR_AF=0.0303;AFR_AF=0.0825;EUR_AF=0.0427;SAS_AF=0.0429;AA=A|||;VT=SNP
6	26397462	rs116060951	A	T	100	PASS	AC=94;AF=0.01877;AN=5008;NS=2504;DP=22362;EAS_AF=0.0089;AMR_AF=0.0375;AFR_AF=0.0272;EUR_AF=0.0139;SAS_AF=0.0092;AA=A|||;VT=SNP
6	26397573	rs12663780	T	C	100	PASS	AC=2537;AF=0.506589;AN=5008;NS=2504;DP=19194;EAS_AF=0.2659;AMR_AF=0.4856;AFR_AF=0.8404;EUR_AF=0.4404;SAS_AF=0.3865;AA=C|||;VT=SNP
6	26397855	rs16891666	C	T	100	PASS	AC=906;AF=0.180911;AN=5008;NS=2504;DP=21234;EAS_AF=0.0417;AMR_AF=0.085;AFR_AF=0.5756;EUR_AF=0.0169;SAS_AF=0.0276;AA=C|||;VT=SNP
6	26397903	rs59121933	C	T	100	PASS	AC=869;AF=0.173522;AN=5008;NS=2504;DP=21191;EAS_AF=0.0417;AMR_AF=0.0908;AFR_AF=0.5439;EUR_AF=0.0179;SAS_AF=0.0276;AA=T|||;VT=SNP
6	26398063	rs12662603	G	C	100	PASS	AC=535;AF=0.106829;AN=5008;NS=2504;DP=19406;EAS_AF=0.0288;AMR_AF=0.134;AFR_AF=0.1074;EUR_AF=0.1193;SAS_AF=0.1544;AA=G|||;VT=SNP
6	26398064	rs12662604	G	A	100	PASS	AC=535;AF=0.106829;AN=5008;NS=2504;DP=19398;EAS_AF=0.0288;AMR_AF=0.134;AFR_AF=0.1074;EUR_AF=0.1193;SAS_AF=0.1544;AA=G|||;VT=SNP
6	26398555	rs12208788	T	A	100	PASS	AC=1403;AF=0.280152;AN=5008;NS=2504;DP=19708;EAS_AF=0.0704;AMR_AF=0.2248;AFR_AF=0.6513;EUR_AF=0.1372;SAS_AF=0.181;AA=A|||;VT=SNP
6	26398664	rs12201802	G	A	100	PASS	AC=243;AF=0.0485224;AN=5008;NS=2504;DP=20449;EAS_AF=0.0625;AMR_AF=0.0548;AFR_AF=0.0045;EUR_AF=0.1193;SAS_AF=0.0164;AA=G|||;VT=SNP
6	26398786	rs72842972	C	T	100	PASS	AC=221;AF=0.0441294;AN=5008;NS=2504;DP=21810;EAS_AF=0.002;AMR_AF=0.0303;AFR_AF=0.0855;EUR_AF=0.0427;SAS_AF=0.0429;AA=C|||;VT=SNP
6	26398914	rs9467750	C	G	100	PASS	AC=1403;AF=0.280152;AN=5008;NS=2504;DP=20098;EAS_AF=0.0704;AMR_AF=0.2248;AFR_AF=0.6513;EUR_AF=0.1372;SAS_AF=0.181;AA=G|||;VT=SNP
6	26398976	rs9467751	T	C	100	PASS	AC=1403;AF=0.280152;AN=5008;NS=2504;DP=19338;EAS_AF=0.0704;AMR_AF=0.2248;AFR_AF=0.6513;EUR_AF=0.1372;SAS_AF=0.181;AA=C|||;VT=SNP
6	26399586	rs6901118	C	T	100	PASS	AC=1093;AF=0.218251;AN=5008;NS=2504;DP=22620;EAS_AF=0.0446;AMR_AF=0.121;AFR_AF=0.6301;EUR_AF=0.0616;SAS_AF=0.0706;AA=T|||;VT=SNP
6	26399606	rs9467753	G	A	100	PASS	AC=841;AF=0.167931;AN=5008;NS=2504;DP=22134;EAS_AF=0.0417;AMR_AF=0.0893;AFR_AF=0.5234;EUR_AF=0.0179;SAS_AF=0.0276;AA=G|||;VT=SNP
6	26399615	rs4712987	A	C	100	PASS	AC=2473;AF=0.49381;AN=5008;NS=2504;DP=22045;EAS_AF=0.2639;AMR_AF=0.402;AFR_AF=0.8404;EUR_AF=0.4394;SAS_AF=0.3834;AA=C|||;VT=SNP
6	26399758	rs72500814	G	T	100	PASS	AC=841;AF=0.167931;AN=5008;NS=2504;DP=22339;EAS_AF=0.0417;AMR_AF=0.0893;AFR_AF=0.5234;EUR_AF=0.0179;SAS_AF=0.0276;AA=G|||;VT=SNP
6	26399762	rs139135943	G	A	100	PASS	AC=60;AF=0.0119808;AN=5008;NS=2504;DP=22170;EAS_AF=0.0089;AMR_AF=0.0346;AFR_AF=0.003;EUR_AF=0.0139;SAS_AF=0.0092;AA=G|||;VT=SNP
6	26399881	rs72842974	C	G	100	PASS	AC=148;AF=0.0295527;AN=5008;NS=2504;DP=22036;EAS_AF=0.002;AMR_AF=0.0288;AFR_AF=0.0303;EUR_AF=0.0437;SAS_AF=0.0429;AA=C|||;VT=SNP
6	26399893	rs11966630	G	T	100	PASS	AC=841;AF=0.167931;AN=5008;NS=2504;DP=21918;EAS_AF=0.0417;AMR_AF=0.0893;AFR_AF=0.5234;EUR_AF=0.0179;SAS_AF=0.0276;AA=G|||;VT=SNP
6	26400550	rs9467755	A	G	100	PASS	AC=841;AF=0.167931;AN=5008;NS=2504;DP=13083;EAS_AF=0.0417;AMR_AF=0.0893;AFR_AF=0.5234;EUR_AF=0.0179;SAS_AF=0.0276;AA=A|||;VT=SNP
6	26400806	rs80153343	G	A	100	PASS	AC=10;AF=0.00199681;AN=5008;NS=2504;DP=16643;EAS_AF=0.001;AMR_AF=0.0014;AFR_AF=0.0015;EUR_AF=0.006;SAS_AF=0;AA=G|||;VT=SNP
6	26401252	rs1741738	A	G	100	PASS	AC=370;AF=0.0738818;AN=5008;NS=2504;DP=21245;EAS_AF=0.0724;AMR_AF=0.0994;AFR_AF=0.0106;EUR_AF=0.1551;SAS_AF=0.0593;AA=A|||;VT=SNP
6	26401391	rs72842976	A	T	100	PASS	AC=128;AF=0.0255591;AN=5008;NS=2504;DP=21103;EAS_AF=0.002;AMR_AF=0.0231;AFR_AF=0.0197;EUR_AF=0.0417;SAS_AF=0.0429;AA=A|||;VT=SNP
6	26401438	rs6912853	C	T	100	PASS	AC=608;AF=0.121406;AN=5008;NS=2504;DP=20884;EAS_AF=0.0744;AMR_AF=0.1354;AFR_AF=0.1422;EUR_AF=0.1839;SAS_AF=0.0675;AA=T|||;VT=SNP
6	26402217	rs145395245	T	C	100	PASS	AC=40;AF=0.00798722;AN=5008;NS=2504;DP=18969;EAS_AF=0.001;AMR_AF=0.0115;AFR_AF=0.0008;EUR_AF=0.0129;SAS_AF=0.0174;AA=T|||;VT=SNP
6	26402407	rs78061839	T	C	100	PASS	AC=20;AF=0.00399361;AN=5008;NS=2504;DP=19865;EAS_AF=0.003;AMR_AF=0.0029;AFR_AF=0;EUR_AF=0.007;SAS_AF=0.0082;AA=T|||;VT=SNP
6	26402614	rs56023587	G	C	100	PASS	AC=532;AF=0.10623;AN=5008;NS=2504;DP=18598;EAS_AF=0.0288;AMR_AF=0.134;AFR_AF=0.1074;EUR_AF=0.1193;SAS_AF=0.1513;AA=G|||;VT=SNP
6	26402717	rs9379873	T	C	100	PASS	AC=431;AF=0.0860623;AN=5008;NS=2504;DP=17035;EAS_AF=0.121;AMR_AF=0.0389;AFR_AF=0.0257;EUR_AF=0.1163;SAS_AF=0.1339;AA=T|||;VT=SNP
6	26402762	rs4712989	T	C	100	PASS	AC=531;AF=0.10603;AN=5008;NS=2504;DP=17996;EAS_AF=0.0288;AMR_AF=0.134;AFR_AF=0.1074;EUR_AF=0.1193;SAS_AF=0.1503;AA=T|||;VT=SNP
6	26403036	rs12200782	C	G	100	PASS	AC=261;AF=0.0521166;AN=5008;NS=2504;DP=16698;EAS_AF=0.0625;AMR_AF=0.0576;AFR_AF=0.0159;EUR_AF=0.1213;SAS_AF=0.0153;AA=C|||;VT=SNP
6	26403703	rs3902051	A	G	100	PASS	AC=560;AF=0.111821;AN=5008;NS=2504;DP=17547;EAS_AF=0.0288;AMR_AF=0.1354;AFR_AF=0.1286;EUR_AF=0.1193;SAS_AF=0.1503;AA=A|||;VT=SNP
6	26404374	rs3799378	A	G	100	PASS	AC=974;AF=0.194489;AN=5008;NS=2504;DP=16135;EAS_AF=0.1448;AMR_AF=0.1686;AFR_AF=0.1589;EUR_AF=0.2256;SAS_AF=0.2802;AA=A|||;VT=SNP
6	26404529	rs4711108	C	T	100	PASS	AC=523;AF=0.104433;AN=5008;NS=2504;DP=18911;EAS_AF=0.0288;AMR_AF=0.1297;AFR_AF=0.1089;EUR_AF=0.1153;SAS_AF=0.1472;AA=T|||;VT=SNP
6	26404680	rs1796519	G	A	100	PASS	AC=423;AF=0.0844649;AN=5008;NS=2504;DP=18502;EAS_AF=0.0694;AMR_AF=0.0994;AFR_AF=0.0681;EUR_AF=0.1441;SAS_AF=0.0501;AA=G|||;VT=SNP
6	26404694	rs3799379	C	T	100	PASS	AC=2462;AF=0.491613;AN=5008;NS=2504;DP=18505;EAS_AF=0.2659;AMR_AF=0.402;AFR_AF=0.8222;EUR_AF=0.4483;SAS_AF=0.3855;AA=T|||;VT=SNP
6	26404958	rs10456045	G	A	100	PASS	AC=1016;AF=0.202875;AN=5008;NS=2504;DP=20088;EAS_AF=0.1935;AMR_AF=0.183;AFR_AF=0.1278;EUR_AF=0.3171;SAS_AF=0.2106;AA=G|||;VT=SNP
6	26405264	rs10807008	G	C	100	PASS	AC=524;AF=0.104633;AN=5008;NS=2504;DP=19229;EAS_AF=0.0288;AMR_AF=0.1297;AFR_AF=0.1089;EUR_AF=0.1153;SAS_AF=0.1483;AA=G|||;VT=SNP
6	26405816	rs55676749	T	C	100	PASS	AC=82;AF=0.0163738;AN=5008;NS=2504;DP=19858;EAS_AF=0.0089;AMR_AF=0.0389;AFR_AF=0.0129;EUR_AF=0.0199;SAS_AF=0.0092;AA=T|||;VT=SNP;EX_TARGET
6	26405835	rs56161420	G	A	100	PASS	AC=720;AF=0.14377;AN=5008;NS=2504;DP=20713;EAS_AF=0.0308;AMR_AF=0.1643;AFR_AF=0.1619;EUR_AF=0.165;SAS_AF=0.1994;AA=G|||;VT=SNP;EX_TARGET
6	26405990	rs17610161	G	A	100	PASS	AC=498;AF=0.0994409;AN=5008;NS=2504;DP=23160;EAS_AF=0.0288;AMR_AF=0.1297;AFR_AF=0.0946;EUR_AF=0.1123;SAS_AF=0.1442;AA=G|||;VT=SNP
6	26406053	rs3857549	C	T	100	PASS	AC=904;AF=0.180511;AN=5008;NS=2504;DP=20777;EAS_AF=0.0179;AMR_AF=0.1095;AFR_AF=0.5242;EUR_AF=0.0686;SAS_AF=0.0491;AA=C|||;VT=SNP
6	26406779	rs60750900	A	G	100	PASS	AC=732;AF=0.146166;AN=5008;NS=2504;DP=22866;EAS_AF=0.0308;AMR_AF=0.1801;AFR_AF=0.1604;EUR_AF=0.166;SAS_AF=0.2014;AA=G|||;VT=SNP
6	26407081	rs12208447	C	T	100	PASS	AC=14;AF=0.00279553;AN=5008;NS=2504;DP=22154;EAS_AF=0.001;AMR_AF=0.0029;AFR_AF=0;EUR_AF=0.0099;SAS_AF=0.001;AA=C|||;VT=SNP
6	26407408	rs4609015	T	C	100	PASS	AC=733;AF=0.146366;AN=5008;NS=2504;DP=22800;EAS_AF=0.0308;AMR_AF=0.1801;AFR_AF=0.1611;EUR_AF=0.166;SAS_AF=0.2014;AA=C|||;VT=SNP
6	26407482	rs9393718	G	A	100	PASS	AC=427;AF=0.0852636;AN=5008;NS=2504;DP=20933;EAS_AF=0.1161;AMR_AF=0.0375;AFR_AF=0.0265;EUR_AF=0.1173;SAS_AF=0.1339;AA=G|||;VT=SNP
6	26408551	rs75782365	T	G	100	PASS	AC=117;AF=0.0233626;AN=5008;NS=2504;DP=16187;EAS_AF=0;AMR_AF=0.0288;AFR_AF=0.0227;EUR_AF=0.0666;SAS_AF=0;AA=T|||;VT=SNP
6	26408949	rs6928454	C	G	100	PASS	AC=725;AF=0.144768;AN=5008;NS=2504;DP=17568;EAS_AF=0.0308;AMR_AF=0.1801;AFR_AF=0.1551;EUR_AF=0.166;SAS_AF=0.2014;AA=C|||;VT=SNP
6	26409427	rs55957716	T	C	100	PASS	AC=732;AF=0.146166;AN=5008;NS=2504;DP=11287;EAS_AF=0.0308;AMR_AF=0.1801;AFR_AF=0.1604;EUR_AF=0.166;SAS_AF=0.2014;AA=T|||;VT=SNP
6	26409729	rs41266837	G	A	100	PASS	AC=408;AF=0.0814696;AN=5008;NS=2504;DP=12857;EAS_AF=0.0774;AMR_AF=0.1095;AFR_AF=0.0598;EUR_AF=0.1481;SAS_AF=0.0266;AA=G|||;VT=SNP;EX_TARGET
6	26409890	rs41266839	G	C	100	PASS	AC=91;AF=0.0181709;AN=5008;NS=2504;DP=18500;EAS_AF=0;AMR_AF=0.0288;AFR_AF=0.003;EUR_AF=0.0666;SAS_AF=0;AA=G|||;VT=SNP;EX_TARGET
6	26410011	rs41266841	C	G	100	PASS	AC=21;AF=0.00419329;AN=5008;NS=2504;DP=18311;EAS_AF=0;AMR_AF=0.0014;AFR_AF=0.0008;EUR_AF=0.0169;SAS_AF=0.002;AA=C|||;VT=SNP
6	26410227	rs7770214	G	A	100	PASS	AC=733;AF=0.146366;AN=5008;NS=2504;DP=17899;EAS_AF=0.0308;AMR_AF=0.1801;AFR_AF=0.1611;EUR_AF=0.166;SAS_AF=0.2014;AA=A|||;VT=SNP;EX_TARGET
6	26410418	rs57275245	A	G	100	PASS	AC=699;AF=0.139577;AN=5008;NS=2504;DP=18313;EAS_AF=0.0298;AMR_AF=0.1758;AFR_AF=0.152;EUR_AF=0.16;SAS_AF=0.1892;AA=A|||;VT=SNP
6	26410524	rs12214486	G	A	100	PASS	AC=733;AF=0.146366;AN=5008;NS=2504;DP=17540;EAS_AF=0.0308;AMR_AF=0.1801;AFR_AF=0.1611;EUR_AF=0.166;SAS_AF=0.2014;AA=A|||;VT=SNP
6	26410800	rs1796520	C	T	100	PASS	AC=2865;AF=0.572085;AN=5008;NS=2504;DP=15176;EAS_AF=0.3393;AMR_AF=0.4813;AFR_AF=0.9054;EUR_AF=0.5616;SAS_AF=0.4366;AA=T|||;VT=SNP
6	26411188	rs10946820	T	C	100	PASS	AC=733;AF=0.146366;AN=5008;NS=2504;DP=12204;EAS_AF=0.0308;AMR_AF=0.1801;AFR_AF=0.1611;EUR_AF=0.166;SAS_AF=0.2014;AA=T|||;VT=SNP
6	26411394	rs6921148	T	C	100	PASS	AC=122;AF=0.024361;AN=5008;NS=2504;DP=17842;EAS_AF=0.0089;AMR_AF=0.0418;AFR_AF=0.0416;EUR_AF=0.0199;SAS_AF=0.0092;AA=T|||;VT=SNP;EX_TARGET
6	26411402	rs79628800	G	A	100	PASS	AC=147;AF=0.029353;AN=5008;NS=2504;DP=18219;EAS_AF=0.002;AMR_AF=0.0274;AFR_AF=0.0204;EUR_AF=0.0487;SAS_AF=0.0511;AA=G|||;VT=SNP;EX_TARGET
6	26411483	rs10946821	C	T	100	PASS	AC=733;AF=0.146366;AN=5008;NS=2504;DP=19344;EAS_AF=0.0308;AMR_AF=0.1801;AFR_AF=0.1611;EUR_AF=0.166;SAS_AF=0.2014;AA=C|||;VT=SNP
6	26411895	rs12214924	T	C	100	PASS	AC=733;AF=0.146366;AN=5008;NS=2504;DP=22078;EAS_AF=0.0308;AMR_AF=0.1801;AFR_AF=0.1611;EUR_AF=0.166;SAS_AF=0.2014;AA=T|||;VT=SNP
6	26411963	rs12214976	T	A	100	PASS	AC=733;AF=0.146366;AN=5008;NS=2504;DP=20690;EAS_AF=0.0308;AMR_AF=0.1801;AFR_AF=0.1611;EUR_AF=0.166;SAS_AF=0.2014;AA=T|||;VT=SNP
6	26411987	rs28571747	T	C	100	PASS	AC=733;AF=0.146366;AN=5008;NS=2504;DP=19824;EAS_AF=0.0308;AMR_AF=0.1801;AFR_AF=0.1611;EUR_AF=0.166;SAS_AF=0.2014;AA=C|||;VT=SNP
6	26412080	rs12194411	A	T	100	PASS	AC=733;AF=0.146366;AN=5008;NS=2504;DP=19543;EAS_AF=0.0308;AMR_AF=0.1801;AFR_AF=0.1611;EUR_AF=0.166;SAS_AF=0.2014;AA=A|||;VT=SNP
6	26412081	rs12194412	A	G	100	PASS	AC=734;AF=0.146565;AN=5008;NS=2504;DP=19510;EAS_AF=0.0308;AMR_AF=0.1801;AFR_AF=0.1611;EUR_AF=0.166;SAS_AF=0.2025;AA=A|||;VT=SNP
6	26412216	rs12207930	C	T	100	PASS	AC=733;AF=0.146366;AN=5008;NS=2504;DP=21236;EAS_AF=0.0308;AMR_AF=0.1801;AFR_AF=0.1611;EUR_AF=0.166;SAS_AF=0.2014;AA=C|||;VT=SNP
6	26412527	rs59438701	C	T	100	PASS	AC=406;AF=0.0810703;AN=5008;NS=2504;DP=18317;EAS_AF=0.0764;AMR_AF=0.1095;AFR_AF=0.059;EUR_AF=0.1481;SAS_AF=0.0266;AA=C|||;VT=SNP
6	26413088	rs6900725	T	C	100	PASS	AC=733;AF=0.146366;AN=5008;NS=2504;DP=20529;EAS_AF=0.0308;AMR_AF=0.1801;AFR_AF=0.1611;EUR_AF=0.166;SAS_AF=0.2014;AA=T|||;VT=SNP
6	26413235	rs6920986	C	T	100	PASS	AC=733;AF=0.146366;AN=5008;NS=2504;DP=18699;EAS_AF=0.0308;AMR_AF=0.1801;AFR_AF=0.1611;EUR_AF=0.166;SAS_AF=0.2014;AA=C|||;VT=SNP
6	26413368	rs6901245	T	G	100	PASS	AC=733;AF=0.146366;AN=5008;NS=2504;DP=20756;EAS_AF=0.0308;AMR_AF=0.1801;AFR_AF=0.1611;EUR_AF=0.166;SAS_AF=0.2014;AA=N|||;VT=SNP;EX_TARGET
6	26413744	rs4712990	C	A	100	PASS	AC=530;AF=0.105831;AN=5008;NS=2504;DP=19003;EAS_AF=0.0288;AMR_AF=0.1455;AFR_AF=0.1089;EUR_AF=0.1163;SAS_AF=0.1421;AA=C|||;VT=SNP;EX_TARGET
6	26413975	rs56190518	C	T	100	PASS	AC=725;AF=0.144768;AN=5008;NS=2504;DP=18872;EAS_AF=0.0308;AMR_AF=0.1801;AFR_AF=0.1611;EUR_AF=0.166;SAS_AF=0.1933;AA=C|||;VT=SNP
6	26414060	rs56325223	G	T	100	PASS	AC=484;AF=0.0966454;AN=5008;NS=2504;DP=18295;EAS_AF=0.0288;AMR_AF=0.1412;AFR_AF=0.0772;EUR_AF=0.1153;SAS_AF=0.1421;AA=G|||;VT=SNP
6	26414179	rs56143200	T	C	100	PASS	AC=725;AF=0.144768;AN=5008;NS=2504;DP=20790;EAS_AF=0.0308;AMR_AF=0.1801;AFR_AF=0.1611;EUR_AF=0.166;SAS_AF=0.1933;AA=C|||;VT=SNP
6	26414373	rs3198487	G	C	100	PASS	AC=726;AF=0.144968;AN=5008;NS=2504;DP=21667;EAS_AF=0.0308;AMR_AF=0.1801;AFR_AF=0.1611;EUR_AF=0.167;SAS_AF=0.1933;AA=G|||;VT=SNP
6	26414417	rs6456720	A	T	100	PASS	AC=943;AF=0.188299;AN=5008;NS=2504;DP=20032;EAS_AF=0.0427;AMR_AF=0.0937;AFR_AF=0.5961;EUR_AF=0.0199;SAS_AF=0.0276;AA=A|||;VT=SNP
6	26414425	rs3208733	C	T	100	PASS	AC=2500;AF=0.499201;AN=5008;NS=2504;DP=20110;EAS_AF=0.2669;AMR_AF=0.4207;AFR_AF=0.8434;EUR_AF=0.4503;SAS_AF=0.3793;AA=T|||;VT=SNP
6	26414483	rs3208734	C	T	100	PASS	AC=726;AF=0.144968;AN=5008;NS=2504;DP=20640;EAS_AF=0.0308;AMR_AF=0.1801;AFR_AF=0.1611;EUR_AF=0.167;SAS_AF=0.1933;AA=T|||;VT=SNP
6	26414678	rs10946822	G	C	100	PASS	AC=374;AF=0.0746805;AN=5008;NS=2504;DP=19531;EAS_AF=0.0774;AMR_AF=0.098;AFR_AF=0.0461;EUR_AF=0.1402;SAS_AF=0.0266;AA=G|||;VT=SNP
6	26414806	rs4712992	A	G	100	PASS	AC=726;AF=0.144968;AN=5008;NS=2504;DP=18974;EAS_AF=0.0308;AMR_AF=0.1801;AFR_AF=0.1611;EUR_AF=0.167;SAS_AF=0.1933;AA=G|||;VT=SNP
6	26415062	rs12213625	C	A	100	PASS	AC=725;AF=0.144768;AN=5008;NS=2504;DP=16434;EAS_AF=0.0308;AMR_AF=0.1801;AFR_AF=0.1611;EUR_AF=0.166;SAS_AF=0.1933;AA=C|||;VT=SNP
6	26415409	rs34273322	T	A	100	PASS	AC=425;AF=0.0848642;AN=5008;NS=2504;DP=19322;EAS_AF=0.1161;AMR_AF=0.0375;AFR_AF=0.0265;EUR_AF=0.1163;SAS_AF=0.1329;AA=T|||;VT=SNP
6	26415637	rs742090	A	C	100	PASS	AC=2854;AF=0.569888;AN=5008;NS=2504;DP=20507;EAS_AF=0.3373;AMR_AF=0.4813;AFR_AF=0.9054;EUR_AF=0.5616;SAS_AF=0.4274;AA=C|||;VT=SNP
6	26415798	rs4711109	G	A	100	PASS	AC=724;AF=0.144569;AN=5008;NS=2504;DP=19205;EAS_AF=0.0308;AMR_AF=0.1801;AFR_AF=0.1604;EUR_AF=0.166;SAS_AF=0.1933;AA=G|||;VT=SNP
6	26416399	rs4712993	C	T	100	PASS	AC=726;AF=0.144968;AN=5008;NS=2504;DP=22116;EAS_AF=0.0308;AMR_AF=0.1801;AFR_AF=0.1619;EUR_AF=0.166;SAS_AF=0.1933;AA=T|||;VT=SNP
6	26416616	rs10946823	C	A	100	PASS	AC=725;AF=0.144768;AN=5008;NS=2504;DP=22142;EAS_AF=0.0308;AMR_AF=0.1801;AFR_AF=0.1611;EUR_AF=0.166;SAS_AF=0.1933;AA=A|||;VT=SNP
6	26416654	rs10946824	C	G	100	PASS	AC=725;AF=0.144768;AN=5008;NS=2504;DP=23028;EAS_AF=0.0308;AMR_AF=0.1801;AFR_AF=0.1611;EUR_AF=0.166;SAS_AF=0.1933;AA=G|||;VT=SNP
6	26416787	rs9358939	C	G	100	PASS	AC=425;AF=0.0848642;AN=5008;NS=2504;DP=21722;EAS_AF=0.1161;AMR_AF=0.0375;AFR_AF=0.0265;EUR_AF=0.1163;SAS_AF=0.1329;AA=C|||;VT=SNP
6	26416866	rs10946825	G	A	100	PASS	AC=725;AF=0.144768;AN=5008;NS=2504;DP=22270;EAS_AF=0.0308;AMR_AF=0.1801;AFR_AF=0.1611;EUR_AF=0.166;SAS_AF=0.1933;AA=G|||;VT=SNP
6	26417126	rs10946826	T	G	100	PASS	AC=725;AF=0.144768;AN=5008;NS=2504;DP=22464;EAS_AF=0.0308;AMR_AF=0.1801;AFR_AF=0.1604;EUR_AF=0.167;SAS_AF=0.1933;AA=T|||;VT=SNP
6	26417192	rs34268421	A	C	100	PASS	AC=729;AF=0.145567;AN=5008;NS=2504;DP=20734;EAS_AF=0.0308;AMR_AF=0.1801;AFR_AF=0.1641;EUR_AF=0.166;SAS_AF=0.1933;AA=C|||;VT=SNP
6	26417809	rs4305717	C	A	100	PASS	AC=729;AF=0.145567;AN=5008;NS=2504;DP=18366;EAS_AF=0.0308;AMR_AF=0.1801;AFR_AF=0.1641;EUR_AF=0.166;SAS_AF=0.1933;AA=A|||;VT=SNP
6	26417851	rs56139485	C	T	100	PASS	AC=749;AF=0.149561;AN=5008;NS=2504;DP=18725;EAS_AF=0.0466;AMR_AF=0.1801;AFR_AF=0.1664;EUR_AF=0.167;SAS_AF=0.1933;AA=C|||;VT=SNP
6	26418178	rs56207464	C	A	100	PASS	AC=729;AF=0.145567;AN=5008;NS=2504;DP=19710;EAS_AF=0.0308;AMR_AF=0.1801;AFR_AF=0.1641;EUR_AF=0.166;SAS_AF=0.1933;AA=C|||;VT=SNP
6	26418316	rs115480584	C	A	100	PASS	AC=11;AF=0.00219649;AN=5008;NS=2504;DP=17878;EAS_AF=0;AMR_AF=0.0014;AFR_AF=0;EUR_AF=0.0099;SAS_AF=0;AA=C|||;VT=SNP
6	26418412	rs6931648	T	A	100	PASS	AC=729;AF=0.145567;AN=5008;NS=2504;DP=18280;EAS_AF=0.0308;AMR_AF=0.1801;AFR_AF=0.1641;EUR_AF=0.166;SAS_AF=0.1933;AA=T|||;VT=SNP
6	26419380	rs61337028	G	A	100	PASS	AC=174;AF=0.0347444;AN=5008;NS=2504;DP=21926;EAS_AF=0.002;AMR_AF=0.0331;AFR_AF=0.0371;EUR_AF=0.0497;SAS_AF=0.0511;AA=G|||;VT=SNP
6	26419446	rs58380352	C	T	100	PASS	AC=939;AF=0.1875;AN=5008;NS=2504;DP=21698;EAS_AF=0.0427;AMR_AF=0.0937;AFR_AF=0.593;EUR_AF=0.0199;SAS_AF=0.0276;AA=C|||;VT=SNP
6	26420052	rs10447390	C	G	100	PASS	AC=728;AF=0.145367;AN=5008;NS=2504;DP=19681;EAS_AF=0.0308;AMR_AF=0.1801;AFR_AF=0.1634;EUR_AF=0.166;SAS_AF=0.1933;AA=G|||;VT=SNP
6	26420410	rs12196371	C	T	100	PASS	AC=531;AF=0.10603;AN=5008;NS=2504;DP=22435;EAS_AF=0.0288;AMR_AF=0.1455;AFR_AF=0.1097;EUR_AF=0.1163;SAS_AF=0.1421;AA=C|||;VT=SNP
6	26420425	rs10447391	T	G	100	PASS	AC=729;AF=0.145567;AN=5008;NS=2504;DP=22468;EAS_AF=0.0308;AMR_AF=0.1801;AFR_AF=0.1641;EUR_AF=0.166;SAS_AF=0.1933;AA=G|||;VT=SNP
6	26420618	rs3807025	A	T	100	PASS	AC=729;AF=0.145567;AN=5008;NS=2504;DP=22119;EAS_AF=0.0308;AMR_AF=0.1801;AFR_AF=0.1641;EUR_AF=0.166;SAS_AF=0.1933;AA=A|||;VT=SNP
6	26421030	rs7744254	T	C	100	PASS	AC=728;AF=0.145367;AN=5008;NS=2504;DP=18849;EAS_AF=0.0308;AMR_AF=0.1801;AFR_AF=0.1634;EUR_AF=0.166;SAS_AF=0.1933;AA=C|||;VT=SNP
6	26421207	rs6456721	A	G	100	PASS	AC=730;AF=0.145767;AN=5008;NS=2504;DP=17628;EAS_AF=0.0308;AMR_AF=0.1801;AFR_AF=0.1641;EUR_AF=0.166;SAS_AF=0.1943;AA=A|||;VT=SNP
6	26421276	rs6456722	C	A	100	PASS	AC=729;AF=0.145567;AN=5008;NS=2504;DP=16569;EAS_AF=0.0308;AMR_AF=0.1801;AFR_AF=0.1641;EUR_AF=0.166;SAS_AF=0.1933;AA=C|||;VT=SNP
6	26421345	rs2393667	T	C	100	PASS	AC=428;AF=0.0854633;AN=5008;NS=2504;DP=15643;EAS_AF=0.1161;AMR_AF=0.0375;AFR_AF=0.0265;EUR_AF=0.1173;SAS_AF=0.135;AA=T|||;VT=SNP
6	26421392	rs1796521	T	C	100	PASS	AC=2910;AF=0.58107;AN=5008;NS=2504;DP=17394;EAS_AF=0.3393;AMR_AF=0.4856;AFR_AF=0.9418;EUR_AF=0.5626;SAS_AF=0.4294;AA=C|||;VT=SNP
6	26421441	rs6926878	A	G	100	PASS	AC=729;AF=0.145567;AN=5008;NS=2504;DP=17597;EAS_AF=0.0308;AMR_AF=0.1801;AFR_AF=0.1641;EUR_AF=0.166;SAS_AF=0.1933;AA=G|||;VT=SNP
6	26421876	rs3903661	A	G	100	PASS	AC=704;AF=0.140575;AN=5008;NS=2504;DP=16821;EAS_AF=0.0308;AMR_AF=0.1772;AFR_AF=0.1467;EUR_AF=0.166;SAS_AF=0.1933;AA=A|||;VT=SNP
6	26422206	rs55786210	A	G	100	PASS	AC=729;AF=0.145567;AN=5008;NS=2504;DP=19690;EAS_AF=0.0308;AMR_AF=0.1801;AFR_AF=0.1641;EUR_AF=0.166;SAS_AF=0.1933;AA=A|||;VT=SNP
6	26422260	rs1796522	G	A	100	PASS	AC=2860;AF=0.571086;AN=5008;NS=2504;DP=17736;EAS_AF=0.3393;AMR_AF=0.4813;AFR_AF=0.9062;EUR_AF=0.5626;SAS_AF=0.4294;AA=g|||;VT=SNP
6	26422307	rs56182232	G	T	100	PASS	AC=729;AF=0.145567;AN=5008;NS=2504;DP=17134;EAS_AF=0.0308;AMR_AF=0.1801;AFR_AF=0.1641;EUR_AF=0.166;SAS_AF=0.1933;AA=G|||;VT=SNP
6	26422336	rs55994013	T	C	100	PASS	AC=575;AF=0.114816;AN=5008;NS=2504;DP=16751;EAS_AF=0.0288;AMR_AF=0.1527;AFR_AF=0.1384;EUR_AF=0.1173;SAS_AF=0.1421;AA=C|||;VT=SNP;EX_TARGET
6	26422354	rs55775018	C	T	100	PASS	AC=729;AF=0.145567;AN=5008;NS=2504;DP=16397;EAS_AF=0.0308;AMR_AF=0.1801;AFR_AF=0.1641;EUR_AF=0.166;SAS_AF=0.1933;AA=C|||;VT=SNP;EX_TARGET
6	26422519	rs111293349	T	C	100	PASS	AC=729;AF=0.145567;AN=5008;NS=2504;DP=18031;EAS_AF=0.0308;AMR_AF=0.1801;AFR_AF=0.1641;EUR_AF=0.166;SAS_AF=0.1933;AA=T|||;VT=SNP
6	26423090	rs12191917	C	T	100	PASS	AC=729;AF=0.145567;AN=5008;NS=2504;DP=21445;EAS_AF=0.0308;AMR_AF=0.1801;AFR_AF=0.1641;EUR_AF=0.166;SAS_AF=0.1933;AA=T|||;VT=SNP
6	26423154	rs12198993	T	C	100	PASS	AC=729;AF=0.145567;AN=5008;NS=2504;DP=22607;EAS_AF=0.0308;AMR_AF=0.1801;AFR_AF=0.1641;EUR_AF=0.166;SAS_AF=0.1933;AA=T|||;VT=SNP;EX_TARGET
6	26423317	rs7745238	G	A	100	PASS	AC=729;AF=0.145567;AN=5008;NS=2504;DP=20255;EAS_AF=0.0308;AMR_AF=0.1801;AFR_AF=0.1641;EUR_AF=0.166;SAS_AF=0.1933;AA=G|||;VT=SNP;EX_TARGET
6	26423560	rs4320356	C	T	100	PASS	AC=2501;AF=0.499401;AN=5008;NS=2504;DP=23784;EAS_AF=0.2679;AMR_AF=0.4207;AFR_AF=0.8434;EUR_AF=0.4503;SAS_AF=0.3793;AA=T|||;VT=SNP
6	26423591	rs3846842	C	G	100	PASS	AC=897;AF=0.179113;AN=5008;NS=2504;DP=23441;EAS_AF=0.0427;AMR_AF=0.0836;AFR_AF=0.5688;EUR_AF=0.0169;SAS_AF=0.0276;AA=C|||;VT=SNP
6	26423753	rs2893844	T	C	100	PASS	AC=729;AF=0.145567;AN=5008;NS=2504;DP=20197;EAS_AF=0.0308;AMR_AF=0.1801;AFR_AF=0.1641;EUR_AF=0.166;SAS_AF=0.1933;AA=C|||;VT=SNP
6	26423856	rs2393652	A	G	100	PASS	AC=729;AF=0.145567;AN=5008;NS=2504;DP=21021;EAS_AF=0.0308;AMR_AF=0.1801;AFR_AF=0.1641;EUR_AF=0.166;SAS_AF=0.1933;AA=G|||;VT=SNP
6	26423867	rs2893845	G	A	100	PASS	AC=729;AF=0.145567;AN=5008;NS=2504;DP=20981;EAS_AF=0.0308;AMR_AF=0.1801;AFR_AF=0.1641;EUR_AF=0.166;SAS_AF=0.1933;AA=G|||;VT=SNP
6	26424080	rs2893846	T	G	100	PASS	AC=730;AF=0.145767;AN=5008;NS=2504;DP=20006;EAS_AF=0.0308;AMR_AF=0.1816;AFR_AF=0.1641;EUR_AF=0.166;SAS_AF=0.1933;AA=G|||;VT=SNP
6	26424182	rs56280732	A	G	100	PASS	AC=729;AF=0.145567;AN=5008;NS=2504;DP=18259;EAS_AF=0.0308;AMR_AF=0.1801;AFR_AF=0.1641;EUR_AF=0.166;SAS_AF=0.1933;AA=G|||;VT=SNP
6	26424413	rs56157336	C	T	100	PASS	AC=533;AF=0.10643;AN=5008;NS=2504;DP=21266;EAS_AF=0.0288;AMR_AF=0.1455;AFR_AF=0.1104;EUR_AF=0.1163;SAS_AF=0.1431;AA=C|||;VT=SNP
6	26424498	rs12194073	G	T	100	PASS	AC=728;AF=0.145367;AN=5008;NS=2504;DP=19951;EAS_AF=0.0308;AMR_AF=0.1787;AFR_AF=0.1634;EUR_AF=0.167;SAS_AF=0.1933;AA=G|||;VT=SNP
6	26424523	rs12194001	C	T	100	PASS	AC=727;AF=0.145168;AN=5008;NS=2504;DP=19461;EAS_AF=0.0308;AMR_AF=0.1787;AFR_AF=0.1634;EUR_AF=0.166;SAS_AF=0.1933;AA=T|||;VT=SNP
6	26424729	rs7751280	G	A	100	PASS	AC=729;AF=0.145567;AN=5008;NS=2504;DP=17108;EAS_AF=0.0308;AMR_AF=0.1801;AFR_AF=0.1641;EUR_AF=0.166;SAS_AF=0.1933;AA=G|||;VT=SNP
6	26424876	rs7754940	A	T	100	PASS	AC=729;AF=0.145567;AN=5008;NS=2504;DP=18382;EAS_AF=0.0308;AMR_AF=0.1801;AFR_AF=0.1641;EUR_AF=0.166;SAS_AF=0.1933;AA=T|||;VT=SNP
6	26424907	rs7775365	T	C	100	PASS	AC=729;AF=0.145567;AN=5008;NS=2504;DP=18800;EAS_AF=0.0308;AMR_AF=0.1801;AFR_AF=0.1641;EUR_AF=0.166;SAS_AF=0.1933;AA=C|||;VT=SNP
6	26425086	rs7755398	C	T	100	PASS	AC=531;AF=0.10603;AN=5008;NS=2504;DP=14577;EAS_AF=0.0288;AMR_AF=0.1455;AFR_AF=0.1097;EUR_AF=0.1163;SAS_AF=0.1421;AA=C|||;VT=SNP
6	26425684	rs12203108	T	A	100	PASS	AC=729;AF=0.145567;AN=5008;NS=2504;DP=19550;EAS_AF=0.0308;AMR_AF=0.1801;AFR_AF=0.1641;EUR_AF=0.166;SAS_AF=0.1933;AA=T|||;VT=SNP
6	26425730	rs12203120	T	C	100	PASS	AC=729;AF=0.145567;AN=5008;NS=2504;DP=19884;EAS_AF=0.0308;AMR_AF=0.1801;AFR_AF=0.1641;EUR_AF=0.166;SAS_AF=0.1933;AA=C|||;VT=SNP
6	26426301	rs10946827	G	A	100	PASS	AC=729;AF=0.145567;AN=5008;NS=2504;DP=21774;EAS_AF=0.0308;AMR_AF=0.1801;AFR_AF=0.1641;EUR_AF=0.166;SAS_AF=0.1933;AA=A|||;VT=SNP
6	26426316	rs10946828	T	A	100	PASS	AC=729;AF=0.145567;AN=5008;NS=2504;DP=22499;EAS_AF=0.0308;AMR_AF=0.1801;AFR_AF=0.1641;EUR_AF=0.166;SAS_AF=0.1933;AA=A|||;VT=SNP
6	26426487	rs10946829	G	A	100	PASS	AC=729;AF=0.145567;AN=5008;NS=2504;DP=19293;EAS_AF=0.0308;AMR_AF=0.1801;AFR_AF=0.1641;EUR_AF=0.166;SAS_AF=0.1933;AA=G|||;VT=SNP;EX_TARGET
6	26426856	rs2076030	G	A	100	PASS	AC=426;AF=0.0850639;AN=5008;NS=2504;DP=17130;EAS_AF=0.1161;AMR_AF=0.0375;AFR_AF=0.0265;EUR_AF=0.1173;SAS_AF=0.1329;AA=G|||;VT=SNP
6	26427048	rs79423222	G	A	100	PASS	AC=9;AF=0.00179712;AN=5008;NS=2504;DP=16910;EAS_AF=0;AMR_AF=0.0029;AFR_AF=0;EUR_AF=0.007;SAS_AF=0;AA=G|||;VT=SNP
6	26427063	rs3846843	G	A	100	PASS	AC=733;AF=0.146366;AN=5008;NS=2504;DP=17257;EAS_AF=0.0308;AMR_AF=0.1816;AFR_AF=0.1657;EUR_AF=0.167;SAS_AF=0.1933;AA=A|||;VT=SNP
6	26427131	rs4083469	G	A	100	PASS	AC=729;AF=0.145567;AN=5008;NS=2504;DP=18193;EAS_AF=0.0308;AMR_AF=0.1801;AFR_AF=0.1641;EUR_AF=0.166;SAS_AF=0.1933;AA=G|||;VT=SNP
6	26428062	rs17611141	T	G	100	PASS	AC=174;AF=0.0347444;AN=5008;NS=2504;DP=19816;EAS_AF=0.002;AMR_AF=0.0331;AFR_AF=0.0371;EUR_AF=0.0497;SAS_AF=0.0511;AA=T|||;VT=SNP;EX_TARGET
6	26428314	rs12201546	G	A	100	PASS	AC=727;AF=0.145168;AN=5008;NS=2504;DP=18066;EAS_AF=0.0308;AMR_AF=0.1801;AFR_AF=0.1634;EUR_AF=0.165;SAS_AF=0.1933;AA=A|||;VT=SNP
6	26428842	rs1741740	A	G	100	PASS	AC=4170;AF=0.832668;AN=5008;NS=2504;DP=23186;EAS_AF=0.75;AMR_AF=0.7608;AFR_AF=0.9788;EUR_AF=0.8221;SAS_AF=0.7822;AA=G|||;VT=SNP
6	26429566	rs7739518	C	T	100	PASS	AC=170;AF=0.0339457;AN=5008;NS=2504;DP=12490;EAS_AF=0.002;AMR_AF=0.0331;AFR_AF=0.034;EUR_AF=0.0497;SAS_AF=0.0511;AA=C|||;VT=SNP
6	26429655	rs4712994	C	A	100	PASS	AC=726;AF=0.144968;AN=5008;NS=2504;DP=15207;EAS_AF=0.0308;AMR_AF=0.1801;AFR_AF=0.1611;EUR_AF=0.167;SAS_AF=0.1933;AA=C|||;VT=SNP
6	26429796	rs4712995	A	G	100	PASS	AC=725;AF=0.144768;AN=5008;NS=2504;DP=16974;EAS_AF=0.0308;AMR_AF=0.1801;AFR_AF=0.1611;EUR_AF=0.166;SAS_AF=0.1933;AA=G|||;VT=SNP
6	26430232	rs17611220	A	G	100	PASS	AC=725;AF=0.144768;AN=5008;NS=2504;DP=19010;EAS_AF=0.0308;AMR_AF=0.1801;AFR_AF=0.1611;EUR_AF=0.166;SAS_AF=0.1933;AA=G|||;VT=SNP
6	26430658	rs10946830	A	T	100	PASS	AC=485;AF=0.096845;AN=5008;NS=2504;DP=16896;EAS_AF=0.0288;AMR_AF=0.1412;AFR_AF=0.0779;EUR_AF=0.1153;SAS_AF=0.1421;AA=A|||;VT=SNP
6	26430848	rs2893847	C	A	100	PASS	AC=703;AF=0.140375;AN=5008;NS=2504;DP=17396;EAS_AF=0.0308;AMR_AF=0.1801;AFR_AF=0.143;EUR_AF=0.168;SAS_AF=0.1933;AA=C|||;VT=SNP
6	26430981	rs2893848	A	G	100	PASS	AC=701;AF=0.139976;AN=5008;NS=2504;DP=17897;EAS_AF=0.0308;AMR_AF=0.1787;AFR_AF=0.1437;EUR_AF=0.166;SAS_AF=0.1933;AA=A|||;VT=SNP;EX_TARGET
6	26431285	rs12207181	C	T	100	PASS	AC=254;AF=0.0507188;AN=5008;NS=2504;DP=18669;EAS_AF=0.0704;AMR_AF=0.0562;AFR_AF=0.0045;EUR_AF=0.1203;SAS_AF=0.0174;AA=C|||;VT=SNP;EX_TARGET
6	26431340	rs45499696	A	G	100	PASS	AC=725;AF=0.144768;AN=5008;NS=2504;DP=19408;EAS_AF=0.0308;AMR_AF=0.1801;AFR_AF=0.1611;EUR_AF=0.166;SAS_AF=0.1933;AA=G|||;VT=SNP;EX_TARGET
6	26431982	rs2235251	C	T	100	PASS	AC=424;AF=0.0846645;AN=5008;NS=2504;DP=22100;EAS_AF=0.1161;AMR_AF=0.0375;AFR_AF=0.0265;EUR_AF=0.1163;SAS_AF=0.1319;AA=C|||;VT=SNP
6	26432570	rs12199239	G	C	100	PASS	AC=254;AF=0.0507188;AN=5008;NS=2504;DP=18581;EAS_AF=0.0704;AMR_AF=0.0562;AFR_AF=0.0045;EUR_AF=0.1203;SAS_AF=0.0174;AA=G|||;VT=SNP
6	26433290	rs7770339	C	G	100	PASS	AC=146;AF=0.0291534;AN=5008;NS=2504;DP=16828;EAS_AF=0.002;AMR_AF=0.0274;AFR_AF=0.0197;EUR_AF=0.0487;SAS_AF=0.0511;AA=C|||;VT=SNP
6	26433329	rs1624440	G	A	100	PASS	AC=2853;AF=0.569688;AN=5008;NS=2504;DP=16752;EAS_AF=0.3323;AMR_AF=0.4813;AFR_AF=0.907;EUR_AF=0.5616;SAS_AF=0.4294;AA=A|||;VT=SNP
6	26433601	rs7770699	A	G	100	PASS	AC=725;AF=0.144768;AN=5008;NS=2504;DP=16719;EAS_AF=0.0308;AMR_AF=0.1801;AFR_AF=0.1611;EUR_AF=0.166;SAS_AF=0.1933;AA=G|||;VT=SNP
6	26433939	rs75457218	G	C	100	PASS	AC=700;AF=0.139776;AN=5008;NS=2504;DP=17715;EAS_AF=0.0308;AMR_AF=0.1787;AFR_AF=0.143;EUR_AF=0.166;SAS_AF=0.1933;AA=G|||;VT=SNP
6	26434139	rs2393655	G	A	100	PASS	AC=725;AF=0.144768;AN=5008;NS=2504;DP=15671;EAS_AF=0.0308;AMR_AF=0.1801;AFR_AF=0.1611;EUR_AF=0.166;SAS_AF=0.1933;AA=g|||;VT=SNP
6	26434236	rs2393656	A	C	100	PASS	AC=531;AF=0.10603;AN=5008;NS=2504;DP=16885;EAS_AF=0.0288;AMR_AF=0.1455;AFR_AF=0.1097;EUR_AF=0.1163;SAS_AF=0.1421;AA=A|||;VT=SNP
6	26434630	rs9366656	T	C	100	PASS	AC=426;AF=0.0850639;AN=5008;NS=2504;DP=17438;EAS_AF=0.1161;AMR_AF=0.0375;AFR_AF=0.0265;EUR_AF=0.1163;SAS_AF=0.1339;AA=T|||;VT=SNP
6	26434914	rs9366657	C	G	100	PASS	AC=2501;AF=0.499401;AN=5008;NS=2504;DP=21340;EAS_AF=0.2688;AMR_AF=0.4207;AFR_AF=0.8434;EUR_AF=0.4503;SAS_AF=0.3783;AA=G|||;VT=SNP
6	26435359	rs9467756	G	A	100	PASS	AC=904;AF=0.180511;AN=5008;NS=2504;DP=19169;EAS_AF=0.0427;AMR_AF=0.085;AFR_AF=0.5711;EUR_AF=0.0199;SAS_AF=0.0276;AA=G|||;VT=SNP
6	26435585	rs9467757	C	T	100	PASS	AC=909;AF=0.18151;AN=5008;NS=2504;DP=20453;EAS_AF=0.0427;AMR_AF=0.0893;AFR_AF=0.5741;EUR_AF=0.0179;SAS_AF=0.0276;AA=C|||;VT=SNP
6	26435813	rs4711110	C	T	100	PASS	AC=531;AF=0.10603;AN=5008;NS=2504;DP=19861;EAS_AF=0.0288;AMR_AF=0.1455;AFR_AF=0.1097;EUR_AF=0.1163;SAS_AF=0.1421;AA=C|||;VT=SNP
6	26435884	rs6910023	C	T	100	PASS	AC=729;AF=0.145567;AN=5008;NS=2504;DP=21359;EAS_AF=0.0308;AMR_AF=0.1801;AFR_AF=0.1641;EUR_AF=0.166;SAS_AF=0.1933;AA=C|||;VT=SNP
6	26436399	rs10456329	G	A	100	PASS	AC=410;AF=0.081869;AN=5008;NS=2504;DP=18622;EAS_AF=0.0804;AMR_AF=0.111;AFR_AF=0.0575;EUR_AF=0.1481;SAS_AF=0.0276;AA=G|||;VT=SNP
6	26436475	rs12206839	G	A	100	PASS	AC=701;AF=0.139976;AN=5008;NS=2504;DP=15865;EAS_AF=0.0308;AMR_AF=0.1801;AFR_AF=0.143;EUR_AF=0.166;SAS_AF=0.1933;AA=G|||;VT=SNP
6	26436592	rs12206812	C	T	100	PASS	AC=728;AF=0.145367;AN=5008;NS=2504;DP=17860;EAS_AF=0.0308;AMR_AF=0.1801;AFR_AF=0.1634;EUR_AF=0.166;SAS_AF=0.1933;AA=T|||;VT=SNP
6	26436692	rs10456330	C	T	100	PASS	AC=254;AF=0.0507188;AN=5008;NS=2504;DP=18453;EAS_AF=0.0704;AMR_AF=0.0562;AFR_AF=0.0045;EUR_AF=0.1203;SAS_AF=0.0174;AA=C|||;VT=SNP
6	26437106	rs12208390	C	T	100	PASS	AC=254;AF=0.0507188;AN=5008;NS=2504;DP=19336;EAS_AF=0.0704;AMR_AF=0.0562;AFR_AF=0.0045;EUR_AF=0.1203;SAS_AF=0.0174;AA=C|||;VT=SNP
6	26437453	rs9461252	C	T	100	PASS	AC=945;AF=0.188698;AN=5008;NS=2504;DP=20617;EAS_AF=0.0427;AMR_AF=0.0937;AFR_AF=0.5976;EUR_AF=0.0199;SAS_AF=0.0276;AA=C|||;VT=SNP
6	26438817	rs6907924	T	G	100	PASS	AC=2504;AF=0.5;AN=5008;NS=2504;DP=17222;EAS_AF=0.2688;AMR_AF=0.4207;AFR_AF=0.8434;EUR_AF=0.4503;SAS_AF=0.3814;AA=G|||;VT=SNP
6	26440429	rs9379874	A	T	100	PASS	AC=2504;AF=0.5;AN=5008;NS=2504;DP=18722;EAS_AF=0.2688;AMR_AF=0.4207;AFR_AF=0.8434;EUR_AF=0.4503;SAS_AF=0.3814;AA=T|||;VT=SNP
6	26440542	rs17539219	T	G	100	PASS	AC=728;AF=0.145367;AN=5008;NS=2504;DP=18897;EAS_AF=0.0308;AMR_AF=0.1801;AFR_AF=0.1641;EUR_AF=0.165;SAS_AF=0.1933;AA=G|||;VT=SNP
6	26440652	rs12214444	C	T	100	PASS	AC=532;AF=0.10623;AN=5008;NS=2504;DP=18313;EAS_AF=0.0298;AMR_AF=0.1455;AFR_AF=0.1097;EUR_AF=0.1163;SAS_AF=0.1421;AA=C|||;VT=SNP
6	26441054	rs4711111	G	A	100	PASS	AC=728;AF=0.145367;AN=5008;NS=2504;DP=15289;EAS_AF=0.0308;AMR_AF=0.1801;AFR_AF=0.1634;EUR_AF=0.165;SAS_AF=0.1943;AA=g|||;VT=SNP
6	26441548	rs4712996	T	C	100	PASS	AC=728;AF=0.145367;AN=5008;NS=2504;DP=16647;EAS_AF=0.0308;AMR_AF=0.1801;AFR_AF=0.1634;EUR_AF=0.165;SAS_AF=0.1943;AA=T|||;VT=SNP
6	26441640	rs13220495	C	T	100	PASS	AC=118;AF=0.0235623;AN=5008;NS=2504;DP=15372;EAS_AF=0;AMR_AF=0.0288;AFR_AF=0.0234;EUR_AF=0.0666;SAS_AF=0;AA=C|||;VT=SNP
6	26442336	rs7745767	T	C	100	PASS	AC=729;AF=0.145567;AN=5008;NS=2504;DP=15494;EAS_AF=0.0308;AMR_AF=0.1801;AFR_AF=0.1641;EUR_AF=0.165;SAS_AF=0.1943;AA=C|||;VT=SNP
6	26442394	rs72843729	C	T	100	PASS	AC=33;AF=0.00658946;AN=5008;NS=2504;DP=15839;EAS_AF=0;AMR_AF=0.0115;AFR_AF=0.0015;EUR_AF=0.0209;SAS_AF=0.002;AA=C|||;VT=SNP
6	26442786	rs7768108	A	G	100	PASS	AC=529;AF=0.105631;AN=5008;NS=2504;DP=19804;EAS_AF=0.0288;AMR_AF=0.1427;AFR_AF=0.1097;EUR_AF=0.1163;SAS_AF=0.1421;AA=A|||;VT=SNP
6	26442828	rs115017759	C	T	100	PASS	AC=58;AF=0.0115815;AN=5008;NS=2504;DP=19542;EAS_AF=0.002;AMR_AF=0.0173;AFR_AF=0.0015;EUR_AF=0.0288;SAS_AF=0.0133;AA=C|||;VT=SNP
6	26443473	rs55999571	A	C	100	PASS	AC=529;AF=0.105631;AN=5008;NS=2504;DP=20537;EAS_AF=0.0288;AMR_AF=0.1427;AFR_AF=0.1089;EUR_AF=0.1163;SAS_AF=0.1431;AA=A|||;VT=SNP
6	26443614	rs7751645	T	G	100	PASS	AC=909;AF=0.18151;AN=5008;NS=2504;DP=21630;EAS_AF=0.0427;AMR_AF=0.085;AFR_AF=0.5764;EUR_AF=0.0169;SAS_AF=0.0286;AA=T|||;VT=SNP
6	26443853	rs17611438	C	A	100	PASS	AC=725;AF=0.144768;AN=5008;NS=2504;DP=17327;EAS_AF=0.0308;AMR_AF=0.1772;AFR_AF=0.1634;EUR_AF=0.165;SAS_AF=0.1933;AA=C|||;VT=SNP;EX_TARGET
6	26444168	rs143665311	C	T	100	PASS	AC=1049;AF=0.209465;AN=5008;NS=2504;DP=20659;EAS_AF=0.0913;AMR_AF=0.2363;AFR_AF=0.2095;EUR_AF=0.2773;SAS_AF=0.2423;AA=C|||;VT=SNP
6	26444732	rs9379875	C	T	100	PASS	AC=427;AF=0.0852636;AN=5008;NS=2504;DP=22216;EAS_AF=0.1151;AMR_AF=0.0375;AFR_AF=0.028;EUR_AF=0.1163;SAS_AF=0.1339;AA=c|||;VT=SNP
6	26444862	rs3846844	G	A	100	PASS	AC=725;AF=0.144768;AN=5008;NS=2504;DP=21188;EAS_AF=0.0308;AMR_AF=0.1772;AFR_AF=0.1634;EUR_AF=0.165;SAS_AF=0.1933;AA=G|||;VT=SNP
6	26444915	rs3846845	G	A	100	PASS	AC=2499;AF=0.499002;AN=5008;NS=2504;DP=21058;EAS_AF=0.2679;AMR_AF=0.4179;AFR_AF=0.8419;EUR_AF=0.4493;SAS_AF=0.3824;AA=A|||;VT=SNP
6	26444938	rs35942482	T	A	100	PASS	AC=425;AF=0.0848642;AN=5008;NS=2504;DP=21195;EAS_AF=0.1151;AMR_AF=0.0375;AFR_AF=0.0265;EUR_AF=0.1163;SAS_AF=0.1339;AA=T|||;VT=SNP
6	26445039	rs3846846	A	G	100	PASS	AC=2499;AF=0.499002;AN=5008;NS=2504;DP=21477;EAS_AF=0.2679;AMR_AF=0.4179;AFR_AF=0.8419;EUR_AF=0.4493;SAS_AF=0.3824;AA=G|||;VT=SNP
6	26445674	rs10946832	A	G	100	PASS	AC=360;AF=0.071885;AN=5008;NS=2504;DP=19454;EAS_AF=0.0288;AMR_AF=0.1282;AFR_AF=0.0091;EUR_AF=0.1113;SAS_AF=0.1207;AA=A|||;VT=SNP
6	26445787	rs9942500	C	G	100	PASS	AC=120;AF=0.0239617;AN=5008;NS=2504;DP=20927;EAS_AF=0.0089;AMR_AF=0.0418;AFR_AF=0.0393;EUR_AF=0.0209;SAS_AF=0.0092;AA=C|||;VT=SNP
6	26445860	rs3846847	C	T	100	PASS	AC=725;AF=0.144768;AN=5008;NS=2504;DP=21853;EAS_AF=0.0308;AMR_AF=0.1772;AFR_AF=0.1634;EUR_AF=0.165;SAS_AF=0.1933;AA=C|||;VT=SNP
6	26446209	rs3846848	C	T	100	PASS	AC=725;AF=0.144768;AN=5008;NS=2504;DP=21137;EAS_AF=0.0308;AMR_AF=0.1772;AFR_AF=0.1634;EUR_AF=0.165;SAS_AF=0.1933;AA=C|||;VT=SNP;EX_TARGET
6	26446269	rs45492394	G	A	100	PASS	AC=84;AF=0.0167732;AN=5008;NS=2504;DP=20267;EAS_AF=0.0089;AMR_AF=0.0259;AFR_AF=0.0023;EUR_AF=0.0348;SAS_AF=0.0194;AA=G|||;VT=SNP
6	26446705	rs2281027	A	G	100	PASS	AC=942;AF=0.188099;AN=5008;NS=2504;DP=17718;EAS_AF=0.0427;AMR_AF=0.0937;AFR_AF=0.5946;EUR_AF=0.0199;SAS_AF=0.0286;AA=A|||;VT=SNP
6	26447615	rs12208329	G	C	100	PASS	AC=726;AF=0.144968;AN=5008;NS=2504;DP=17004;EAS_AF=0.0308;AMR_AF=0.1772;AFR_AF=0.1641;EUR_AF=0.165;SAS_AF=0.1933;AA=G|||;VT=SNP
6	26447625	rs113352426	C	T	100	PASS	AC=148;AF=0.0295527;AN=5008;NS=2504;DP=16761;EAS_AF=0.002;AMR_AF=0.0274;AFR_AF=0.0227;EUR_AF=0.0477;SAS_AF=0.0501;AA=C|||;VT=SNP
6	26448344	rs72843734	C	G	100	PASS	AC=253;AF=0.0505192;AN=5008;NS=2504;DP=18106;EAS_AF=0.0694;AMR_AF=0.0562;AFR_AF=0.0045;EUR_AF=0.1203;SAS_AF=0.0174;AA=G|||;VT=SNP
6	26448824	rs76558307	C	A	100	PASS	AC=147;AF=0.029353;AN=5008;NS=2504;DP=17158;EAS_AF=0.002;AMR_AF=0.0274;AFR_AF=0.0227;EUR_AF=0.0477;SAS_AF=0.0491;AA=C|||;VT=SNP;EX_TARGET
6	26449219	rs1796524	G	A	100	PASS	AC=347;AF=0.0692891;AN=5008;NS=2504;DP=18632;EAS_AF=0.0605;AMR_AF=0.0605;AFR_AF=0.0628;EUR_AF=0.1123;SAS_AF=0.0491;AA=G|||;VT=SNP
6	26449436	rs3846849	A	G	100	PASS	AC=726;AF=0.144968;AN=5008;NS=2504;DP=19622;EAS_AF=0.0308;AMR_AF=0.1772;AFR_AF=0.1649;EUR_AF=0.165;SAS_AF=0.1922;AA=G|||;VT=SNP
6	26450771	rs17539358	C	T	100	PASS	AC=21;AF=0.00419329;AN=5008;NS=2504;DP=19970;EAS_AF=0;AMR_AF=0.0029;AFR_AF=0.0008;EUR_AF=0.0179;SAS_AF=0;AA=C|||;VT=SNP
6	26451553	rs2237236	A	G	100	PASS	AC=2527;AF=0.504593;AN=5008;NS=2504;DP=20709;EAS_AF=0.2946;AMR_AF=0.4164;AFR_AF=0.8442;EUR_AF=0.4493;SAS_AF=0.3814;AA=G|||;VT=SNP
6	26451888	rs6935678	T	C	100	PASS	AC=941;AF=0.187899;AN=5008;NS=2504;DP=20226;EAS_AF=0.0427;AMR_AF=0.0965;AFR_AF=0.5885;EUR_AF=0.0249;SAS_AF=0.0286;AA=T|||;VT=SNP;EX_TARGET
6	26452947	rs41267923	C	T	100	PASS	AC=253;AF=0.0505192;AN=5008;NS=2504;DP=20629;EAS_AF=0.0694;AMR_AF=0.0562;AFR_AF=0.0045;EUR_AF=0.1203;SAS_AF=0.0174;AA=C|||;VT=SNP
6	26453179	rs9393721	A	G	100	PASS	AC=323;AF=0.0644968;AN=5008;NS=2504;DP=21606;EAS_AF=0.1022;AMR_AF=0.0115;AFR_AF=0.0628;EUR_AF=0.0368;SAS_AF=0.0941;AA=A|||;VT=SNP
6	26453742	rs10484440	A	G	100	PASS	AC=489;AF=0.0976438;AN=5008;NS=2504;DP=21875;EAS_AF=0.0804;AMR_AF=0.1182;AFR_AF=0.1157;EUR_AF=0.1471;SAS_AF=0.0256;AA=A|||;VT=SNP
6	26454363	rs34605993	C	T	100	PASS	AC=188;AF=0.0375399;AN=5008;NS=2504;DP=17056;EAS_AF=0.0089;AMR_AF=0.0346;AFR_AF=0.0348;EUR_AF=0.0825;SAS_AF=0.0266;AA=C|||;VT=SNP
6	26454454	rs2893849	G	A	100	PASS	AC=4480;AF=0.894569;AN=5008;NS=2504;DP=18092;EAS_AF=0.9504;AMR_AF=0.8458;AFR_AF=0.9622;EUR_AF=0.8529;SAS_AF=0.8231;AA=A|||;VT=SNP
6	26454956	rs66757203	C	T	100	PASS	AC=195;AF=0.0389377;AN=5008;NS=2504;DP=21308;EAS_AF=0.0089;AMR_AF=0.0346;AFR_AF=0.0401;EUR_AF=0.0825;SAS_AF=0.0266;AA=C|||;VT=SNP
6	26455114	rs4712998	C	A	100	PASS	AC=3756;AF=0.75;AN=5008;NS=2504;DP=20998;EAS_AF=0.8452;AMR_AF=0.7651;AFR_AF=0.6732;EUR_AF=0.7883;SAS_AF=0.7055;AA=C|||;VT=SNP
6	26455505	rs6456723	G	C	100	PASS	AC=3171;AF=0.633187;AN=5008;NS=2504;DP=22799;EAS_AF=0.8274;AMR_AF=0.6931;AFR_AF=0.289;EUR_AF=0.7803;SAS_AF=0.7045;AA=G|||;VT=SNP
6	26455811	rs9295689	T	C	100	PASS	AC=2248;AF=0.448882;AN=5008;NS=2504;DP=22240;EAS_AF=0.7004;AMR_AF=0.5288;AFR_AF=0.0946;EUR_AF=0.4513;SAS_AF=0.6094;AA=T|||;VT=SNP
6	26455814	rs35680819	T	C	100	PASS	AC=187;AF=0.0373403;AN=5008;NS=2504;DP=22303;EAS_AF=0.0089;AMR_AF=0.0346;AFR_AF=0.034;EUR_AF=0.0825;SAS_AF=0.0266;AA=T|||;VT=SNP
6	26456069	rs9295690	C	A	100	PASS	AC=3754;AF=0.749601;AN=5008;NS=2504;DP=20463;EAS_AF=0.8452;AMR_AF=0.7651;AFR_AF=0.6725;EUR_AF=0.7883;SAS_AF=0.7045;AA=A|||;VT=SNP
6	26456074	rs36033628	T	G	100	PASS	AC=186;AF=0.0371406;AN=5008;NS=2504;DP=20487;EAS_AF=0.0089;AMR_AF=0.0331;AFR_AF=0.034;EUR_AF=0.0825;SAS_AF=0.0266;AA=T|||;VT=SNP
6	26456280	rs9348718	A	G	100	PASS	AC=722;AF=0.144169;AN=5008;NS=2504;DP=20241;EAS_AF=0.1052;AMR_AF=0.0778;AFR_AF=0.289;EUR_AF=0.0626;SAS_AF=0.1196;AA=A|||;VT=SNP
6	26456443	rs6456724	T	C	100	PASS	AC=4476;AF=0.89377;AN=5008;NS=2504;DP=19857;EAS_AF=0.9504;AMR_AF=0.8429;AFR_AF=0.9614;EUR_AF=0.8509;SAS_AF=0.8241;AA=C|||;VT=SNP
6	26457124	rs9358942	G	A	100	PASS	AC=3755;AF=0.7498;AN=5008;NS=2504;DP=22384;EAS_AF=0.8452;AMR_AF=0.7651;AFR_AF=0.6732;EUR_AF=0.7883;SAS_AF=0.7045;AA=G|||;VT=SNP
6	26457688	rs2393657	C	A	100	PASS	AC=724;AF=0.144569;AN=5008;NS=2504;DP=17815;EAS_AF=0.1062;AMR_AF=0.0778;AFR_AF=0.2897;EUR_AF=0.0626;SAS_AF=0.1196;AA=C|||;VT=SNP
6	26458226	rs6907302	G	A	100	PASS	AC=4554;AF=0.909345;AN=5008;NS=2504;DP=16774;EAS_AF=0.9752;AMR_AF=0.8501;AFR_AF=0.9728;EUR_AF=0.8569;SAS_AF=0.8517;AA=A|||;VT=SNP
6	26458265	rs6929846	T	C	100	PASS	AC=3605;AF=0.719848;AN=5008;NS=2504;DP=17155;EAS_AF=0.9236;AMR_AF=0.7104;AFR_AF=0.4274;EUR_AF=0.8171;SAS_AF=0.8119;AA=T|||;VT=SNP
6	26458525	rs2273193	C	G	100	PASS	AC=3702;AF=0.739217;AN=5008;NS=2504;DP=15049;EAS_AF=0.8452;AMR_AF=0.7464;AFR_AF=0.671;EUR_AF=0.7565;SAS_AF=0.6994;AA=G|||;VT=SNP
6	26459244	rs6912934	C	T	100	PASS	AC=4466;AF=0.891773;AN=5008;NS=2504;DP=16001;EAS_AF=0.9504;AMR_AF=0.8386;AFR_AF=0.9599;EUR_AF=0.8479;SAS_AF=0.8221;AA=T|||;VT=SNP
6	26459997	rs143104579	G	A	100	PASS	AC=48;AF=0.00958466;AN=5008;NS=2504;DP=21586;EAS_AF=0.003;AMR_AF=0.0346;AFR_AF=0.0008;EUR_AF=0.0159;SAS_AF=0.0041;AA=G|||;VT=SNP;EX_TARGET
6	26460254	rs2393664	T	C	100	PASS	AC=3764;AF=0.751597;AN=5008;NS=2504;DP=20335;EAS_AF=0.8452;AMR_AF=0.7666;AFR_AF=0.6808;EUR_AF=0.7883;SAS_AF=0.7025;AA=C|||;VT=SNP
6	26460424	rs12195971	G	A	100	PASS	AC=240;AF=0.0479233;AN=5008;NS=2504;DP=18553;EAS_AF=0.0556;AMR_AF=0.0548;AFR_AF=0.0045;EUR_AF=0.1223;SAS_AF=0.0174;AA=G|||;VT=SNP
6	26460641	rs78026774	G	C	100	PASS	AC=130;AF=0.0259585;AN=5008;NS=2504;DP=18578;EAS_AF=0.002;AMR_AF=0.0259;AFR_AF=0.0166;EUR_AF=0.0398;SAS_AF=0.0491;AA=G|||;VT=SNP
6	26460721	rs2893856	T	C	100	PASS	AC=4474;AF=0.893371;AN=5008;NS=2504;DP=19112;EAS_AF=0.9504;AMR_AF=0.8429;AFR_AF=0.9614;EUR_AF=0.8509;SAS_AF=0.8221;AA=C|||;VT=SNP
6	26460862	rs2393668	G	T	100	PASS	AC=35;AF=0.00698882;AN=5008;NS=2504;DP=18124;EAS_AF=0;AMR_AF=0.0101;AFR_AF=0;EUR_AF=0.0268;SAS_AF=0.001;AA=G|||;VT=SNP
6	26460934	rs2393665	G	A	100	PASS	AC=710;AF=0.141773;AN=5008;NS=2504;DP=16359;EAS_AF=0.1052;AMR_AF=0.0764;AFR_AF=0.2806;EUR_AF=0.0626;SAS_AF=0.1196;AA=G|||;VT=SNP
6	26461461	rs12211201	A	G	100	PASS	AC=240;AF=0.0479233;AN=5008;NS=2504;DP=17782;EAS_AF=0.0556;AMR_AF=0.0548;AFR_AF=0.0045;EUR_AF=0.1223;SAS_AF=0.0174;AA=A|||;VT=SNP
6	26461733	rs9393722	G	A	100	PASS	AC=3170;AF=0.632987;AN=5008;NS=2504;DP=14704;EAS_AF=0.8274;AMR_AF=0.6931;AFR_AF=0.2897;EUR_AF=0.7803;SAS_AF=0.7025;AA=G|||;VT=SNP
6	26461736	rs9357007	T	C	100	PASS	AC=709;AF=0.141573;AN=5008;NS=2504;DP=14602;EAS_AF=0.1052;AMR_AF=0.0764;AFR_AF=0.2799;EUR_AF=0.0626;SAS_AF=0.1196;AA=T|||;VT=SNP
6	26461792	rs6920948	T	C	100	PASS	AC=4473;AF=0.893171;AN=5008;NS=2504;DP=14089;EAS_AF=0.9504;AMR_AF=0.8429;AFR_AF=0.9607;EUR_AF=0.8509;SAS_AF=0.8221;AA=C|||;VT=SNP
6	26461839	rs6920982	T	C	100	PASS	AC=4474;AF=0.893371;AN=5008;NS=2504;DP=13579;EAS_AF=0.9504;AMR_AF=0.8429;AFR_AF=0.9614;EUR_AF=0.8509;SAS_AF=0.8221;AA=C|||;VT=SNP
6	26462067	rs146093705	A	G	100	PASS	AC=27;AF=0.00539137;AN=5008;NS=2504;DP=13487;EAS_AF=0;AMR_AF=0.0086;AFR_AF=0;EUR_AF=0.0189;SAS_AF=0.002;AA=A|||;VT=SNP
6	26462104	rs35627490	C	T	100	PASS	AC=187;AF=0.0373403;AN=5008;NS=2504;DP=14119;EAS_AF=0.0089;AMR_AF=0.0346;AFR_AF=0.034;EUR_AF=0.0825;SAS_AF=0.0266;AA=C|||;VT=SNP
6	26462179	rs6941966	A	G	100	PASS	AC=4821;AF=0.96266;AN=5008;NS=2504;DP=12189;EAS_AF=0.9911;AMR_AF=0.8948;AFR_AF=0.9947;EUR_AF=0.9324;SAS_AF=0.9693;AA=G|||;VT=SNP
6	26462227	rs60141514	C	T	100	PASS	AC=217;AF=0.0433307;AN=5008;NS=2504;DP=11969;EAS_AF=0.0089;AMR_AF=0.0591;AFR_AF=0.0983;EUR_AF=0.0258;SAS_AF=0.0112;AA=C|||;VT=SNP
6	26462356	rs12660069	C	T	100	PASS	AC=114;AF=0.0227636;AN=5008;NS=2504;DP=16655;EAS_AF=0.0099;AMR_AF=0.013;AFR_AF=0.0015;EUR_AF=0.0328;SAS_AF=0.0613;AA=C|||;VT=SNP
6	26462641	rs6900118	G	A	100	PASS	AC=1305;AF=0.260583;AN=5008;NS=2504;DP=20504;EAS_AF=0.123;AMR_AF=0.1499;AFR_AF=0.6725;EUR_AF=0.0706;SAS_AF=0.1196;AA=G|||;VT=SNP
6	26462942	rs148925417	G	A	100	PASS	AC=46;AF=0.0091853;AN=5008;NS=2504;DP=20890;EAS_AF=0;AMR_AF=0.0331;AFR_AF=0.0008;EUR_AF=0.0219;SAS_AF=0;AA=G|||;VT=SNP
6	26463271	rs3823158	T	A	100	PASS	AC=187;AF=0.0373403;AN=5008;NS=2504;DP=19852;EAS_AF=0.0089;AMR_AF=0.0346;AFR_AF=0.034;EUR_AF=0.0825;SAS_AF=0.0266;AA=T|||;VT=SNP
6	26463321	rs3734540	A	C	100	PASS	AC=2249;AF=0.449081;AN=5008;NS=2504;DP=21358;EAS_AF=0.7004;AMR_AF=0.5317;AFR_AF=0.0946;EUR_AF=0.4523;SAS_AF=0.6074;AA=A|||;VT=SNP
6	26463416	rs76715864	A	C	100	PASS	AC=101;AF=0.0201677;AN=5008;NS=2504;DP=21484;EAS_AF=0.001;AMR_AF=0.0202;AFR_AF=0.0038;EUR_AF=0.0577;SAS_AF=0.0235;AA=a|||;VT=SNP;EX_TARGET
6	26463574	rs13195401	G	T	100	PASS	AC=120;AF=0.0239617;AN=5008;NS=2504;DP=17970;EAS_AF=0;AMR_AF=0.0303;AFR_AF=0.0227;EUR_AF=0.0686;SAS_AF=0;AA=G|||;VT=SNP;EX_TARGET
6	26463575	rs13195402	G	T	100	PASS	AC=120;AF=0.0239617;AN=5008;NS=2504;DP=17982;EAS_AF=0;AMR_AF=0.0303;AFR_AF=0.0227;EUR_AF=0.0686;SAS_AF=0;AA=G|||;VT=SNP;EX_TARGET
6	26463660	rs13195509	G	A	100	PASS	AC=187;AF=0.0373403;AN=5008;NS=2504;DP=20403;EAS_AF=0.0089;AMR_AF=0.0346;AFR_AF=0.034;EUR_AF=0.0825;SAS_AF=0.0266;AA=G|||;VT=SNP;EX_TARGET
6	26464472	rs9467759	C	T	100	PASS	AC=1126;AF=0.22484;AN=5008;NS=2504;DP=19943;EAS_AF=0.0675;AMR_AF=0.2305;AFR_AF=0.4281;EUR_AF=0.1571;SAS_AF=0.1779;AA=T|||;VT=SNP
6	26464642	rs6911765	A	G	100	PASS	AC=735;AF=0.146765;AN=5008;NS=2504;DP=23651;EAS_AF=0.1052;AMR_AF=0.0793;AFR_AF=0.2965;EUR_AF=0.0646;SAS_AF=0.1196;AA=A|||;VT=SNP
6	26464789	rs6916321	A	G	100	PASS	AC=4307;AF=0.860024;AN=5008;NS=2504;DP=20079;EAS_AF=0.8819;AMR_AF=0.8775;AFR_AF=0.8593;EUR_AF=0.7555;SAS_AF=0.9335;AA=G|||;VT=SNP
6	26465384	rs12202419	T	G	100	PASS	AC=184;AF=0.0367412;AN=5008;NS=2504;DP=19935;EAS_AF=0.002;AMR_AF=0.0548;AFR_AF=0.0045;EUR_AF=0.1233;SAS_AF=0.0143;AA=T|||;VT=SNP
6	26465768	rs6922353	A	T	100	PASS	AC=1128;AF=0.22524;AN=5008;NS=2504;DP=18825;EAS_AF=0.0675;AMR_AF=0.2305;AFR_AF=0.4297;EUR_AF=0.1571;SAS_AF=0.1779;AA=A|||;VT=SNP
6	26466035	rs2273558	A	C	100	PASS	AC=2189;AF=0.437101;AN=5008;NS=2504;DP=21580;EAS_AF=0.1835;AMR_AF=0.4308;AFR_AF=0.8124;EUR_AF=0.3072;SAS_AF=0.3292;AA=C|||;VT=SNP
6	26466225	rs1977198	A	C	100	PASS	AC=2299;AF=0.459065;AN=5008;NS=2504;DP=24821;EAS_AF=0.7044;AMR_AF=0.5476;AFR_AF=0.0961;EUR_AF=0.4851;SAS_AF=0.6074;AA=A|||;VT=SNP;EX_TARGET
6	26466234	rs4712999	A	G	100	PASS	AC=460;AF=0.091853;AN=5008;NS=2504;DP=24573;EAS_AF=0.0248;AMR_AF=0.1513;AFR_AF=0.028;EUR_AF=0.1431;SAS_AF=0.1524;AA=A|||;VT=SNP;EX_TARGET
6	26466389	rs1977199	G	A	100	PASS	AC=3435;AF=0.685903;AN=5008;NS=2504;DP=19567;EAS_AF=0.8026;AMR_AF=0.8184;AFR_AF=0.3888;EUR_AF=0.7555;SAS_AF=0.8016;AA=g|||;VT=SNP
6	26466392	rs1977200	G	A	100	PASS	AC=3435;AF=0.685903;AN=5008;NS=2504;DP=19569;EAS_AF=0.8026;AMR_AF=0.8184;AFR_AF=0.3888;EUR_AF=0.7555;SAS_AF=0.8016;AA=G|||;VT=SNP
6	26467182	rs3799380	T	C	100	PASS	AC=1530;AF=0.305511;AN=5008;NS=2504;DP=18938;EAS_AF=0.1597;AMR_AF=0.1902;AFR_AF=0.643;EUR_AF=0.1918;SAS_AF=0.1984;AA=t|||;VT=SNP
6	26467325	rs9467761	T	C	100	PASS	AC=714;AF=0.142572;AN=5008;NS=2504;DP=17178;EAS_AF=0.0427;AMR_AF=0.0821;AFR_AF=0.4312;EUR_AF=0.0159;SAS_AF=0.0286;AA=C|||;VT=SNP
6	26467531	rs4518487	A	G	100	PASS	AC=1526;AF=0.304712;AN=5008;NS=2504;DP=20133;EAS_AF=0.1587;AMR_AF=0.1902;AFR_AF=0.6415;EUR_AF=0.1918;SAS_AF=0.1973;AA=G|||;VT=SNP
6	26467759	rs4422619	C	T	100	PASS	AC=716;AF=0.142971;AN=5008;NS=2504;DP=17866;EAS_AF=0.0437;AMR_AF=0.0821;AFR_AF=0.4319;EUR_AF=0.0159;SAS_AF=0.0286;AA=C|||;VT=SNP
6	26468319	rs3734541	C	T	100	PASS	AC=714;AF=0.142572;AN=5008;NS=2504;DP=22312;EAS_AF=0.0427;AMR_AF=0.0821;AFR_AF=0.4312;EUR_AF=0.0159;SAS_AF=0.0286;AA=C|||;VT=SNP;EX_TARGET
6	26468326	rs3734542	G	A	100	PASS	AC=190;AF=0.0379393;AN=5008;NS=2504;DP=22106;EAS_AF=0.0099;AMR_AF=0.0346;AFR_AF=0.0333;EUR_AF=0.0825;SAS_AF=0.0297;AA=G|||;VT=SNP;EX_TARGET
6	26468545	rs3734543	G	C	100	PASS	AC=190;AF=0.0379393;AN=5008;NS=2504;DP=20708;EAS_AF=0.0099;AMR_AF=0.0346;AFR_AF=0.0333;EUR_AF=0.0825;SAS_AF=0.0297;AA=G|||;VT=SNP;EX_TARGET
6	26468660	rs3734544	G	A	100	PASS	AC=813;AF=0.16234;AN=5008;NS=2504;DP=20145;EAS_AF=0.1161;AMR_AF=0.1081;AFR_AF=0.2103;EUR_AF=0.1759;SAS_AF=0.1697;AA=G|||;VT=SNP;EX_TARGET
6	26468994	rs41267929	A	G	100	PASS	AC=197;AF=0.0393371;AN=5008;NS=2504;DP=22738;EAS_AF=0.0099;AMR_AF=0.0591;AFR_AF=0.0303;EUR_AF=0.0577;SAS_AF=0.0491;AA=A|||;VT=SNP
6	26469866	rs9366658	G	A	100	PASS	AC=814;AF=0.16254;AN=5008;NS=2504;DP=15555;EAS_AF=0.1151;AMR_AF=0.1095;AFR_AF=0.2103;EUR_AF=0.1759;SAS_AF=0.1708;AA=G|||;VT=SNP
6	26469875	rs9358944	A	C	100	PASS	AC=813;AF=0.16234;AN=5008;NS=2504;DP=15367;EAS_AF=0.1151;AMR_AF=0.1081;AFR_AF=0.2103;EUR_AF=0.1759;SAS_AF=0.1708;AA=A|||;VT=SNP
6	26470032	rs9348719	T	C	100	PASS	AC=812;AF=0.162141;AN=5008;NS=2504;DP=16541;EAS_AF=0.1151;AMR_AF=0.1081;AFR_AF=0.2103;EUR_AF=0.1759;SAS_AF=0.1697;AA=T|||;VT=SNP
6	26470048	rs6456725	C	A	100	PASS	AC=715;AF=0.142772;AN=5008;NS=2504;DP=17242;EAS_AF=0.0427;AMR_AF=0.0821;AFR_AF=0.4312;EUR_AF=0.0169;SAS_AF=0.0286;AA=A|||;VT=SNP
6	26470145	rs6456726	G	A	100	PASS	AC=714;AF=0.142572;AN=5008;NS=2504;DP=17490;EAS_AF=0.0427;AMR_AF=0.0821;AFR_AF=0.4312;EUR_AF=0.0159;SAS_AF=0.0286;AA=G|||;VT=SNP
6	26470862	rs4711112	A	G	100	PASS	AC=4186;AF=0.835863;AN=5008;NS=2504;DP=16830;EAS_AF=0.88;AMR_AF=0.866;AFR_AF=0.7731;EUR_AF=0.7575;SAS_AF=0.9346;AA=G|||;VT=SNP
6	26471155	rs6456727	T	C	100	PASS	AC=1526;AF=0.304712;AN=5008;NS=2504;DP=19140;EAS_AF=0.1577;AMR_AF=0.1902;AFR_AF=0.6415;EUR_AF=0.1918;SAS_AF=0.1984;AA=C|||;VT=SNP
6	26471295	rs6910921	C	T	100	PASS	AC=714;AF=0.142572;AN=5008;NS=2504;DP=19734;EAS_AF=0.0427;AMR_AF=0.0821;AFR_AF=0.4312;EUR_AF=0.0159;SAS_AF=0.0286;AA=C|||;VT=SNP
6	26471992	rs6927012	A	G	100	PASS	AC=4658;AF=0.930112;AN=5008;NS=2504;DP=20624;EAS_AF=0.9355;AMR_AF=0.9424;AFR_AF=0.9342;EUR_AF=0.8897;SAS_AF=0.9519;AA=G|||;VT=SNP
6	26472114	rs9358945	A	G	100	PASS	AC=812;AF=0.162141;AN=5008;NS=2504;DP=20593;EAS_AF=0.1151;AMR_AF=0.1081;AFR_AF=0.2103;EUR_AF=0.1759;SAS_AF=0.1697;AA=A|||;VT=SNP
6	26472265	rs12211872	A	G	100	PASS	AC=380;AF=0.0758786;AN=5008;NS=2504;DP=21739;EAS_AF=0.0268;AMR_AF=0.1412;AFR_AF=0.0242;EUR_AF=0.1123;SAS_AF=0.1125;AA=A|||;VT=SNP
6	26472350	rs6907857	T	C	100	PASS	AC=714;AF=0.142572;AN=5008;NS=2504;DP=20424;EAS_AF=0.0427;AMR_AF=0.0821;AFR_AF=0.4312;EUR_AF=0.0159;SAS_AF=0.0286;AA=T|||;VT=SNP
6	26472655	rs7763910	A	G	100	PASS	AC=2639;AF=0.526957;AN=5008;NS=2504;DP=19648;EAS_AF=0.7232;AMR_AF=0.6729;AFR_AF=0.1172;EUR_AF=0.5626;SAS_AF=0.7382;AA=A|||;VT=SNP
6	26472669	rs115973879	C	T	100	PASS	AC=39;AF=0.00778754;AN=5008;NS=2504;DP=20008;EAS_AF=0.001;AMR_AF=0.0058;AFR_AF=0.0015;EUR_AF=0.0169;SAS_AF=0.0153;AA=C|||;VT=SNP
6	26473083	rs12213722	A	G	100	PASS	AC=240;AF=0.0479233;AN=5008;NS=2504;DP=19778;EAS_AF=0.0546;AMR_AF=0.0548;AFR_AF=0.0045;EUR_AF=0.1233;SAS_AF=0.0174;AA=A|||;VT=SNP
6	26473983	rs7773913	C	T	100	PASS	AC=714;AF=0.142572;AN=5008;NS=2504;DP=20418;EAS_AF=0.0427;AMR_AF=0.0821;AFR_AF=0.4312;EUR_AF=0.0159;SAS_AF=0.0286;AA=C|||;VT=SNP
6	26474044	rs7773938	C	T	100	PASS	AC=811;AF=0.161941;AN=5008;NS=2504;DP=19691;EAS_AF=0.1151;AMR_AF=0.1081;AFR_AF=0.2103;EUR_AF=0.175;SAS_AF=0.1697;AA=C|||;VT=SNP
6	26474061	rs2893857	C	A	100	PASS	AC=376;AF=0.0750799;AN=5008;NS=2504;DP=19342;EAS_AF=0.0268;AMR_AF=0.1412;AFR_AF=0.0204;EUR_AF=0.1133;SAS_AF=0.1125;AA=C|||;VT=SNP
6	26474571	rs56296968	C	T	100	PASS	AC=812;AF=0.162141;AN=5008;NS=2504;DP=19130;EAS_AF=0.1151;AMR_AF=0.1081;AFR_AF=0.2103;EUR_AF=0.1759;SAS_AF=0.1697;AA=C|||;VT=SNP
6	26474742	rs10484441	G	C	100	PASS	AC=379;AF=0.0756789;AN=5008;NS=2504;DP=18142;EAS_AF=0.0268;AMR_AF=0.1412;AFR_AF=0.0234;EUR_AF=0.1123;SAS_AF=0.1125;AA=G|||;VT=SNP
6	26475016	rs6925193	T	C	100	PASS	AC=4186;AF=0.835863;AN=5008;NS=2504;DP=12724;EAS_AF=0.881;AMR_AF=0.866;AFR_AF=0.7731;EUR_AF=0.7565;SAS_AF=0.9346;AA=C|||;VT=SNP
6	26475341	rs79841995	T	C	100	PASS	AC=9;AF=0.00179712;AN=5008;NS=2504;DP=19968;EAS_AF=0;AMR_AF=0.0029;AFR_AF=0;EUR_AF=0.007;SAS_AF=0;AA=T|||;VT=SNP
6	26475784	rs13437351	G	A	100	PASS	AC=714;AF=0.142572;AN=5008;NS=2504;DP=18193;EAS_AF=0.0427;AMR_AF=0.0821;AFR_AF=0.4312;EUR_AF=0.0159;SAS_AF=0.0286;AA=G|||;VT=SNP
6	26476155	rs1407045	A	G	100	PASS	AC=2258;AF=0.450879;AN=5008;NS=2504;DP=14489;EAS_AF=0.6964;AMR_AF=0.5317;AFR_AF=0.0938;EUR_AF=0.4513;SAS_AF=0.6227;AA=A|||;VT=SNP
6	26476380	rs76161919	C	T	100	PASS	AC=208;AF=0.0415335;AN=5008;NS=2504;DP=16204;EAS_AF=0;AMR_AF=0.0202;AFR_AF=0.1392;EUR_AF=0.0099;SAS_AF=0;AA=C|||;VT=SNP
6	26476782	rs3757150	T	A	100	PASS	AC=812;AF=0.162141;AN=5008;NS=2504;DP=15048;EAS_AF=0.1151;AMR_AF=0.1081;AFR_AF=0.2103;EUR_AF=0.1759;SAS_AF=0.1697;AA=T|||;VT=SNP
6	26477025	rs77870445	T	C	100	PASS	AC=11;AF=0.00219649;AN=5008;NS=2504;DP=16892;EAS_AF=0;AMR_AF=0.0014;AFR_AF=0;EUR_AF=0.0099;SAS_AF=0;AA=T|||;VT=SNP
6	26477143	rs16891717	T	A	100	PASS	AC=812;AF=0.162141;AN=5008;NS=2504;DP=16897;EAS_AF=0.1151;AMR_AF=0.1081;AFR_AF=0.2103;EUR_AF=0.1759;SAS_AF=0.1697;AA=T|||;VT=SNP
6	26477640	rs12208272	G	A	100	PASS	AC=379;AF=0.0756789;AN=5008;NS=2504;DP=16992;EAS_AF=0.0268;AMR_AF=0.1412;AFR_AF=0.0234;EUR_AF=0.1123;SAS_AF=0.1125;AA=G|||;VT=SNP
6	26477779	rs6456728	G	A	100	PASS	AC=1479;AF=0.295327;AN=5008;NS=2504;DP=19259;EAS_AF=0.1577;AMR_AF=0.1916;AFR_AF=0.6067;EUR_AF=0.1968;SAS_AF=0.1912;AA=A|||;VT=SNP
6	26477989	rs62394817	A	C	100	PASS	AC=26;AF=0.00519169;AN=5008;NS=2504;DP=17204;EAS_AF=0;AMR_AF=0.0144;AFR_AF=0;EUR_AF=0.0099;SAS_AF=0.0061;AA=A|||;VT=SNP
6	26478252	rs34104395	C	T	100	PASS	AC=188;AF=0.0375399;AN=5008;NS=2504;DP=19709;EAS_AF=0.0089;AMR_AF=0.0346;AFR_AF=0.0325;EUR_AF=0.0825;SAS_AF=0.0297;AA=C|||;VT=SNP
6	26478532	rs12661560	A	G	100	PASS	AC=379;AF=0.0756789;AN=5008;NS=2504;DP=18647;EAS_AF=0.0268;AMR_AF=0.1412;AFR_AF=0.0234;EUR_AF=0.1123;SAS_AF=0.1125;AA=A|||;VT=SNP
6	26478761	rs72843766	A	T	100	PASS	AC=379;AF=0.0756789;AN=5008;NS=2504;DP=20152;EAS_AF=0.0268;AMR_AF=0.1412;AFR_AF=0.0234;EUR_AF=0.1123;SAS_AF=0.1125;AA=A|||;VT=SNP
6	26478825	rs6926677	G	C	100	PASS	AC=1505;AF=0.300519;AN=5008;NS=2504;DP=19508;EAS_AF=0.1567;AMR_AF=0.1873;AFR_AF=0.6415;EUR_AF=0.1859;SAS_AF=0.1861;AA=C|||;VT=SNP
6	26478909	rs6906521	T	C	100	PASS	AC=4186;AF=0.835863;AN=5008;NS=2504;DP=19670;EAS_AF=0.881;AMR_AF=0.866;AFR_AF=0.7731;EUR_AF=0.7565;SAS_AF=0.9346;AA=C|||;VT=SNP
6	26478927	rs9358946	G	A	100	PASS	AC=812;AF=0.162141;AN=5008;NS=2504;DP=19458;EAS_AF=0.1151;AMR_AF=0.1081;AFR_AF=0.2103;EUR_AF=0.1759;SAS_AF=0.1697;AA=G|||;VT=SNP
6	26479000	rs9358947	G	A	100	PASS	AC=812;AF=0.162141;AN=5008;NS=2504;DP=19994;EAS_AF=0.1151;AMR_AF=0.1081;AFR_AF=0.2103;EUR_AF=0.1759;SAS_AF=0.1697;AA=G|||;VT=SNP
6	26479150	rs16891725	C	T	100	PASS	AC=557;AF=0.111222;AN=5008;NS=2504;DP=22127;EAS_AF=0.1052;AMR_AF=0.0476;AFR_AF=0.1369;EUR_AF=0.1183;SAS_AF=0.1207;AA=C|||;VT=SNP
6	26479891	rs9357008	G	T	100	PASS	AC=4195;AF=0.83766;AN=5008;NS=2504;DP=21411;EAS_AF=0.881;AMR_AF=0.866;AFR_AF=0.7806;EUR_AF=0.7545;SAS_AF=0.9356;AA=T|||;VT=SNP
6	26481317	rs1535278	C	T	100	PASS	AC=4660;AF=0.930511;AN=5008;NS=2504;DP=18884;EAS_AF=0.9365;AMR_AF=0.9424;AFR_AF=0.9349;EUR_AF=0.8897;SAS_AF=0.9519;AA=T|||;VT=SNP
6	26481642	rs7756567	T	G	100	PASS	AC=812;AF=0.162141;AN=5008;NS=2504;DP=18123;EAS_AF=0.1151;AMR_AF=0.1081;AFR_AF=0.2103;EUR_AF=0.1759;SAS_AF=0.1697;AA=T|||;VT=SNP
6	26482468	rs9348720	G	A	100	PASS	AC=812;AF=0.162141;AN=5008;NS=2504;DP=14636;EAS_AF=0.1151;AMR_AF=0.1081;AFR_AF=0.2103;EUR_AF=0.1759;SAS_AF=0.1697;AA=G|||;VT=SNP
6	26482935	rs9467765	A	G	100	PASS	AC=714;AF=0.142572;AN=5008;NS=2504;DP=13124;EAS_AF=0.0427;AMR_AF=0.0821;AFR_AF=0.4312;EUR_AF=0.0159;SAS_AF=0.0286;AA=A|||;VT=SNP
6	26483048	rs7755997	G	A	100	PASS	AC=2639;AF=0.526957;AN=5008;NS=2504;DP=13588;EAS_AF=0.7232;AMR_AF=0.6729;AFR_AF=0.1188;EUR_AF=0.5626;SAS_AF=0.7362;AA=G|||;VT=SNP
6	26483112	rs115324450	A	C	100	PASS	AC=209;AF=0.0417332;AN=5008;NS=2504;DP=16096;EAS_AF=0;AMR_AF=0.0202;AFR_AF=0.1399;EUR_AF=0.0099;SAS_AF=0;AA=A|||;VT=SNP
6	26483770	rs9379877	C	G	100	PASS	AC=368;AF=0.0734824;AN=5008;NS=2504;DP=16903;EAS_AF=0.0962;AMR_AF=0.013;AFR_AF=0.1036;EUR_AF=0.0358;SAS_AF=0.091;AA=C|||;VT=SNP
6	26483806	rs9358948	G	A	100	PASS	AC=808;AF=0.161342;AN=5008;NS=2504;DP=16575;EAS_AF=0.1151;AMR_AF=0.1081;AFR_AF=0.2073;EUR_AF=0.1759;SAS_AF=0.1697;AA=g|||;VT=SNP
6	26483910	rs12525684	A	C	100	PASS	AC=2260;AF=0.451278;AN=5008;NS=2504;DP=17085;EAS_AF=0.6964;AMR_AF=0.5331;AFR_AF=0.0938;EUR_AF=0.4503;SAS_AF=0.6247;AA=A|||;VT=SNP
6	26484330	rs6456729	A	C	100	PASS	AC=4188;AF=0.836262;AN=5008;NS=2504;DP=16863;EAS_AF=0.881;AMR_AF=0.866;AFR_AF=0.7731;EUR_AF=0.7575;SAS_AF=0.9356;AA=C|||;VT=SNP
6	26484376	rs6456730	T	C	100	PASS	AC=714;AF=0.142572;AN=5008;NS=2504;DP=17527;EAS_AF=0.0427;AMR_AF=0.0821;AFR_AF=0.4312;EUR_AF=0.0159;SAS_AF=0.0286;AA=C|||;VT=SNP
6	26485573	rs9348721	A	G	100	PASS	AC=536;AF=0.107029;AN=5008;NS=2504;DP=19171;EAS_AF=0.1042;AMR_AF=0.0447;AFR_AF=0.1369;EUR_AF=0.1123;SAS_AF=0.1084;AA=A|||;VT=SNP
6	26485779	rs9393725	T	G	100	PASS	AC=368;AF=0.0734824;AN=5008;NS=2504;DP=14118;EAS_AF=0.0962;AMR_AF=0.013;AFR_AF=0.1036;EUR_AF=0.0358;SAS_AF=0.091;AA=T|||;VT=SNP
6	26486156	rs9461256	A	G	100	PASS	AC=714;AF=0.142572;AN=5008;NS=2504;DP=17707;EAS_AF=0.0427;AMR_AF=0.0821;AFR_AF=0.4312;EUR_AF=0.0159;SAS_AF=0.0286;AA=G|||;VT=SNP
6	26486880	rs4713000	A	G	100	PASS	AC=380;AF=0.0758786;AN=5008;NS=2504;DP=16123;EAS_AF=0.0268;AMR_AF=0.1412;AFR_AF=0.0234;EUR_AF=0.1133;SAS_AF=0.1125;AA=A|||;VT=SNP
6	26487085	rs9358950	C	T	100	PASS	AC=242;AF=0.0483227;AN=5008;NS=2504;DP=14694;EAS_AF=0.0952;AMR_AF=0.0043;AFR_AF=0.0461;EUR_AF=0.0268;SAS_AF=0.0562;AA=C|||;VT=SNP
6	26487169	rs6900665	C	T	100	PASS	AC=594;AF=0.11861;AN=5008;NS=2504;DP=13045;EAS_AF=0.1042;AMR_AF=0.0461;AFR_AF=0.18;EUR_AF=0.1123;SAS_AF=0.1084;AA=C|||;VT=SNP
6	26487310	rs4713001	G	A	100	PASS	AC=380;AF=0.0758786;AN=5008;NS=2504;DP=16757;EAS_AF=0.0268;AMR_AF=0.1412;AFR_AF=0.0234;EUR_AF=0.1133;SAS_AF=0.1125;AA=G|||;VT=SNP
6	26487681	rs72843774	G	A	100	PASS	AC=123;AF=0.0245607;AN=5008;NS=2504;DP=20282;EAS_AF=0.0119;AMR_AF=0.0144;AFR_AF=0.0023;EUR_AF=0.0368;SAS_AF=0.0624;AA=g|||;VT=SNP
6	26488513	rs74939491	G	A	100	PASS	AC=59;AF=0.0117812;AN=5008;NS=2504;DP=19299;EAS_AF=0.002;AMR_AF=0.0173;AFR_AF=0.0015;EUR_AF=0.0298;SAS_AF=0.0133;AA=G|||;VT=SNP
6	26488860	rs16891727	C	A	100	PASS	AC=537;AF=0.107228;AN=5008;NS=2504;DP=17742;EAS_AF=0.1032;AMR_AF=0.0447;AFR_AF=0.1369;EUR_AF=0.1143;SAS_AF=0.1084;AA=C|||;VT=SNP
6	26488898	rs7769926	T	A	100	PASS	AC=714;AF=0.142572;AN=5008;NS=2504;DP=17757;EAS_AF=0.0427;AMR_AF=0.0821;AFR_AF=0.4312;EUR_AF=0.0159;SAS_AF=0.0286;AA=T|||;VT=SNP
6	26489006	rs7750131	G	C	100	PASS	AC=4409;AF=0.880391;AN=5008;NS=2504;DP=18108;EAS_AF=0.8819;AMR_AF=0.8862;AFR_AF=0.9213;EUR_AF=0.7674;SAS_AF=0.9356;AA=C|||;VT=SNP
6	26489471	rs74917660	C	A	100	PASS	AC=193;AF=0.0385383;AN=5008;NS=2504;DP=20942;EAS_AF=0.0089;AMR_AF=0.1081;AFR_AF=0.0053;EUR_AF=0.0716;SAS_AF=0.0307;AA=C|||;VT=SNP
6	26489607	rs34313099	C	T	100	PASS	AC=791;AF=0.157947;AN=5008;NS=2504;DP=16665;EAS_AF=0.1141;AMR_AF=0.1052;AFR_AF=0.2103;EUR_AF=0.17;SAS_AF=0.1575;AA=C|||;VT=SNP
6	26489784	rs6941018	T	A	100	PASS	AC=714;AF=0.142572;AN=5008;NS=2504;DP=19862;EAS_AF=0.0427;AMR_AF=0.0821;AFR_AF=0.4312;EUR_AF=0.0159;SAS_AF=0.0286;AA=T|||;VT=SNP
6	26491234	rs6924727	A	G	100	PASS	AC=1471;AF=0.29373;AN=5008;NS=2504;DP=18106;EAS_AF=0.1567;AMR_AF=0.1801;AFR_AF=0.621;EUR_AF=0.1839;SAS_AF=0.1861;AA=G|||;VT=SNP
6	26491355	rs151117229	C	T	100	PASS	AC=88;AF=0.0175719;AN=5008;NS=2504;DP=17005;EAS_AF=0.001;AMR_AF=0.013;AFR_AF=0.0038;EUR_AF=0.0368;SAS_AF=0.0368;AA=C|||;VT=SNP
6	26491709	rs56141019	C	A	100	PASS	AC=197;AF=0.0393371;AN=5008;NS=2504;DP=18782;EAS_AF=0.0099;AMR_AF=0.0591;AFR_AF=0.0303;EUR_AF=0.0577;SAS_AF=0.0491;AA=C|||;VT=SNP
6	26492001	rs2893858	G	A	100	PASS	AC=4999;AF=0.998203;AN=5008;NS=2504;DP=16893;EAS_AF=1;AMR_AF=0.9971;AFR_AF=1;EUR_AF=0.993;SAS_AF=1;AA=A|||;VT=SNP
6	26492149	rs6941920	C	T	100	PASS	AC=1471;AF=0.29373;AN=5008;NS=2504;DP=19068;EAS_AF=0.1567;AMR_AF=0.1801;AFR_AF=0.621;EUR_AF=0.1839;SAS_AF=0.1861;AA=T|||;VT=SNP
6	26493363	rs13437008	C	G	100	PASS	AC=682;AF=0.136182;AN=5008;NS=2504;DP=16104;EAS_AF=0.0427;AMR_AF=0.0764;AFR_AF=0.4107;EUR_AF=0.0149;SAS_AF=0.0286;AA=a|||;VT=SNP
6	26493383	rs13437012	G	A	100	PASS	AC=682;AF=0.136182;AN=5008;NS=2504;DP=15107;EAS_AF=0.0427;AMR_AF=0.0764;AFR_AF=0.4107;EUR_AF=0.0149;SAS_AF=0.0286;AA=G|||;VT=SNP
6	26493384	rs13195047	G	T	100	PASS	AC=790;AF=0.157748;AN=5008;NS=2504;DP=14991;EAS_AF=0.1141;AMR_AF=0.1052;AFR_AF=0.2103;EUR_AF=0.169;SAS_AF=0.1575;AA=G|||;VT=SNP
6	26493909	rs6933213	T	C	100	PASS	AC=1473;AF=0.294129;AN=5008;NS=2504;DP=19192;EAS_AF=0.1567;AMR_AF=0.183;AFR_AF=0.621;EUR_AF=0.1839;SAS_AF=0.1861;AA=C|||;VT=SNP
6	26493996	rs116813392	T	C	100	PASS	AC=211;AF=0.0421326;AN=5008;NS=2504;DP=19996;EAS_AF=0;AMR_AF=0.0202;AFR_AF=0.1415;EUR_AF=0.0099;SAS_AF=0;AA=T|||;VT=SNP
6	26494163	rs12193283	C	A	100	PASS	AC=412;AF=0.0822684;AN=5008;NS=2504;DP=21357;EAS_AF=0.0268;AMR_AF=0.1484;AFR_AF=0.0439;EUR_AF=0.1143;SAS_AF=0.1115;AA=C|||;VT=SNP
6	26494187	rs6910993	C	T	100	PASS	AC=682;AF=0.136182;AN=5008;NS=2504;DP=20656;EAS_AF=0.0427;AMR_AF=0.0778;AFR_AF=0.41;EUR_AF=0.0149;SAS_AF=0.0286;AA=T|||;VT=SNP
6	26494901	rs72843780	C	T	100	PASS	AC=86;AF=0.0171725;AN=5008;NS=2504;DP=20469;EAS_AF=0.0099;AMR_AF=0.0072;AFR_AF=0;EUR_AF=0.0219;SAS_AF=0.0501;AA=C|||;VT=SNP
6	26495099	rs2093169	C	T	100	PASS	AC=815;AF=0.16274;AN=5008;NS=2504;DP=18525;EAS_AF=0.121;AMR_AF=0.1081;AFR_AF=0.2088;EUR_AF=0.175;SAS_AF=0.1697;AA=C|||;VT=SNP
6	26495454	rs9467771	G	A	100	PASS	AC=681;AF=0.135982;AN=5008;NS=2504;DP=20214;EAS_AF=0.0427;AMR_AF=0.0749;AFR_AF=0.4107;EUR_AF=0.0149;SAS_AF=0.0286;AA=G|||;VT=SNP
6	26496157	rs11963680	G	C	100	PASS	AC=682;AF=0.136182;AN=5008;NS=2504;DP=17297;EAS_AF=0.0427;AMR_AF=0.0764;AFR_AF=0.4107;EUR_AF=0.0149;SAS_AF=0.0286;AA=G|||;VT=SNP
6	26496291	rs79052896	G	A	100	PASS	AC=71;AF=0.0141773;AN=5008;NS=2504;DP=18269;EAS_AF=0.005;AMR_AF=0.0115;AFR_AF=0.0008;EUR_AF=0.0527;SAS_AF=0.0041;AA=G|||;VT=SNP
6	26496578	rs9467772	A	T	100	PASS	AC=1497;AF=0.298922;AN=5008;NS=2504;DP=17177;EAS_AF=0.1637;AMR_AF=0.1844;AFR_AF=0.6195;EUR_AF=0.1899;SAS_AF=0.1984;AA=T|||;VT=SNP
6	26496603	rs2145318	T	A	100	PASS	AC=2257;AF=0.450679;AN=5008;NS=2504;DP=17219;EAS_AF=0.6905;AMR_AF=0.5317;AFR_AF=0.0961;EUR_AF=0.4493;SAS_AF=0.6268;AA=T|||;VT=SNP
6	26496733	rs12197304	C	T	100	PASS	AC=410;AF=0.081869;AN=5008;NS=2504;DP=18764;EAS_AF=0.0268;AMR_AF=0.1484;AFR_AF=0.0431;EUR_AF=0.1143;SAS_AF=0.1104;AA=C|||;VT=SNP
6	26496762	rs2145319	G	C	100	PASS	AC=4659;AF=0.930312;AN=5008;NS=2504;DP=18218;EAS_AF=0.9365;AMR_AF=0.9424;AFR_AF=0.9342;EUR_AF=0.8887;SAS_AF=0.953;AA=C|||;VT=SNP
6	26496916	rs9379880	G	A	100	PASS	AC=816;AF=0.162939;AN=5008;NS=2504;DP=18173;EAS_AF=0.121;AMR_AF=0.1081;AFR_AF=0.2095;EUR_AF=0.175;SAS_AF=0.1697;AA=G|||;VT=SNP
6	26497347	rs138087738	A	C	100	PASS	AC=70;AF=0.0139776;AN=5008;NS=2504;DP=17207;EAS_AF=0.003;AMR_AF=0.0375;AFR_AF=0.0023;EUR_AF=0.0219;SAS_AF=0.0164;AA=A|||;VT=SNP
6	26497520	rs2024970	T	A	100	PASS	AC=2243;AF=0.447883;AN=5008;NS=2504;DP=20814;EAS_AF=0.6954;AMR_AF=0.5317;AFR_AF=0.1082;EUR_AF=0.4493;SAS_AF=0.591;AA=T|||;VT=SNP
6	26497997	rs62394819	A	C	100	PASS	AC=25;AF=0.00499201;AN=5008;NS=2504;DP=21334;EAS_AF=0;AMR_AF=0.0144;AFR_AF=0;EUR_AF=0.0099;SAS_AF=0.0051;AA=A|||;VT=SNP
6	26498165	rs3757151	C	T	100	PASS	AC=2829;AF=0.564896;AN=5008;NS=2504;DP=17254;EAS_AF=0.7312;AMR_AF=0.5893;AFR_AF=0.5106;EUR_AF=0.4423;SAS_AF=0.5757;AA=C|||;VT=SNP
6	26498426	rs9467773	A	G	100	PASS	AC=2829;AF=0.564896;AN=5008;NS=2504;DP=15427;EAS_AF=0.7312;AMR_AF=0.5893;AFR_AF=0.5106;EUR_AF=0.4423;SAS_AF=0.5757;AA=G|||;VT=SNP
6	26498758	rs72843784	G	T	100	PASS	AC=91;AF=0.0181709;AN=5008;NS=2504;DP=18740;EAS_AF=0;AMR_AF=0.0288;AFR_AF=0.0023;EUR_AF=0.0676;SAS_AF=0;AA=G|||;VT=SNP
6	26499185	rs13220261	C	T	100	PASS	AC=189;AF=0.0377396;AN=5008;NS=2504;DP=18361;EAS_AF=0.0089;AMR_AF=0.0346;AFR_AF=0.0333;EUR_AF=0.0815;SAS_AF=0.0307;AA=C|||;VT=SNP
6	26499903	rs6926629	T	C	100	PASS	AC=2829;AF=0.564896;AN=5008;NS=2504;DP=16365;EAS_AF=0.7312;AMR_AF=0.5893;AFR_AF=0.5106;EUR_AF=0.4423;SAS_AF=0.5757;AA=t|||;VT=SNP
6	26499942	rs6903973	C	A	100	PASS	AC=2826;AF=0.564297;AN=5008;NS=2504;DP=15716;EAS_AF=0.7312;AMR_AF=0.5893;AFR_AF=0.5113;EUR_AF=0.4423;SAS_AF=0.5716;AA=C|||;VT=SNP
6	26500011	rs9393727	C	G	100	PASS	AC=727;AF=0.145168;AN=5008;NS=2504;DP=16518;EAS_AF=0.122;AMR_AF=0.0576;AFR_AF=0.2148;EUR_AF=0.1223;SAS_AF=0.1605;AA=C|||;VT=SNP
6	26500563	rs13194984	G	T	100	PASS	AC=193;AF=0.0385383;AN=5008;NS=2504;DP=16467;EAS_AF=0.006;AMR_AF=0.0461;AFR_AF=0.003;EUR_AF=0.1044;SAS_AF=0.047;AA=G|||;VT=SNP
6	26501768	rs2295593	C	T	100	PASS	AC=732;AF=0.146166;AN=5008;NS=2504;DP=15232;EAS_AF=0.122;AMR_AF=0.0605;AFR_AF=0.2163;EUR_AF=0.1223;SAS_AF=0.1616;AA=C|||;VT=SNP
6	26501777	rs2255070	C	G	100	PASS	AC=2827;AF=0.564497;AN=5008;NS=2504;DP=15263;EAS_AF=0.7312;AMR_AF=0.5879;AFR_AF=0.5113;EUR_AF=0.4414;SAS_AF=0.5746;AA=C|||;VT=SNP
6	26501897	rs1321479	T	C	100	PASS	AC=2834;AF=0.565895;AN=5008;NS=2504;DP=14855;EAS_AF=0.7312;AMR_AF=0.5879;AFR_AF=0.5136;EUR_AF=0.4423;SAS_AF=0.5777;AA=C|||;VT=SNP;EX_TARGET
6	26503376	rs74930281	C	T	100	PASS	AC=133;AF=0.0265575;AN=5008;NS=2504;DP=15060;EAS_AF=0.004;AMR_AF=0.0447;AFR_AF=0.0068;EUR_AF=0.0497;SAS_AF=0.0399;AA=C|||;VT=SNP
6	26503454	rs112068851	G	A	100	PASS	AC=134;AF=0.0267572;AN=5008;NS=2504;DP=15874;EAS_AF=0.005;AMR_AF=0.0447;AFR_AF=0.0068;EUR_AF=0.0497;SAS_AF=0.0399;AA=G|||;VT=SNP
6	26503581	rs75496707	A	G	100	PASS	AC=133;AF=0.0265575;AN=5008;NS=2504;DP=12272;EAS_AF=0.004;AMR_AF=0.0447;AFR_AF=0.0068;EUR_AF=0.0497;SAS_AF=0.0399;AA=A|||;VT=SNP
6	26503873	rs2393669	C	T	100	PASS	AC=2845;AF=0.568091;AN=5008;NS=2504;DP=9335;EAS_AF=0.746;AMR_AF=0.5879;AFR_AF=0.5129;EUR_AF=0.4423;SAS_AF=0.5746;AA=C|||;VT=SNP
6	26504835	rs9461259	C	A	100	PASS	AC=2845;AF=0.568091;AN=5008;NS=2504;DP=17574;EAS_AF=0.746;AMR_AF=0.5879;AFR_AF=0.5129;EUR_AF=0.4423;SAS_AF=0.5746;AA=C|||;VT=SNP
6	26505036	rs9467774	C	A	100	PASS	AC=2846;AF=0.568291;AN=5008;NS=2504;DP=20782;EAS_AF=0.746;AMR_AF=0.5879;AFR_AF=0.5136;EUR_AF=0.4423;SAS_AF=0.5746;AA=A|||;VT=SNP
6	26505135	rs3736780	C	T	100	PASS	AC=4674;AF=0.933307;AN=5008;NS=2504;DP=21393;EAS_AF=0.9593;AMR_AF=0.938;AFR_AF=0.9365;EUR_AF=0.8867;SAS_AF=0.9468;AA=T|||;VT=SNP;EX_TARGET
6	26505362	rs3736781	G	A	100	PASS	AC=2846;AF=0.568291;AN=5008;NS=2504;DP=19887;EAS_AF=0.746;AMR_AF=0.5879;AFR_AF=0.5129;EUR_AF=0.4423;SAS_AF=0.5757;AA=G|||;VT=SNP;EX_TARGET
6	26505403	rs3736782	C	A	100	PASS	AC=2843;AF=0.567692;AN=5008;NS=2504;DP=19737;EAS_AF=0.745;AMR_AF=0.5879;AFR_AF=0.5121;EUR_AF=0.4423;SAS_AF=0.5746;AA=C|||;VT=SNP;EX_TARGET
6	26505518	rs115147071	T	G	100	PASS	AC=109;AF=0.0217652;AN=5008;NS=2504;DP=18328;EAS_AF=0.003;AMR_AF=0.0303;AFR_AF=0.0023;EUR_AF=0.0596;SAS_AF=0.0225;AA=T|||;VT=SNP
6	26507189	rs114803514	C	G	100	PASS	AC=58;AF=0.0115815;AN=5008;NS=2504;DP=18332;EAS_AF=0.0089;AMR_AF=0.0043;AFR_AF=0.0015;EUR_AF=0.0139;SAS_AF=0.0307;AA=C|||;VT=SNP
6	26507319	rs2208331	A	G	100	PASS	AC=2846;AF=0.568291;AN=5008;NS=2504;DP=17750;EAS_AF=0.746;AMR_AF=0.5879;AFR_AF=0.5136;EUR_AF=0.4423;SAS_AF=0.5746;AA=G|||;VT=SNP
6	26507434	rs2224379	A	G	100	PASS	AC=4675;AF=0.933506;AN=5008;NS=2504;DP=17905;EAS_AF=0.9593;AMR_AF=0.938;AFR_AF=0.9365;EUR_AF=0.8877;SAS_AF=0.9468;AA=G|||;VT=SNP
6	26509330	rs9393728	C	G	100	PASS	AC=2849;AF=0.56889;AN=5008;NS=2504;DP=3909;EAS_AF=0.746;AMR_AF=0.5879;AFR_AF=0.5159;EUR_AF=0.4423;SAS_AF=0.5746;AA=C|||;VT=SNP;EX_TARGET
6	26509382	rs35555795	C	T	100	PASS	AC=191;AF=0.038139;AN=5008;NS=2504;DP=14149;EAS_AF=0.0089;AMR_AF=0.0346;AFR_AF=0.0348;EUR_AF=0.0815;SAS_AF=0.0307;AA=C|||;VT=SNP;EX_TARGET
6	26510564	rs1056667	T	C	100	PASS	AC=2849;AF=0.56889;AN=5008;NS=2504;DP=21651;EAS_AF=0.746;AMR_AF=0.5879;AFR_AF=0.5159;EUR_AF=0.4423;SAS_AF=0.5746;AA=C|||;VT=SNP
6	26510605	rs1056668	C	T	100	PASS	AC=2083;AF=0.415935;AN=5008;NS=2504;DP=22638;EAS_AF=0.7034;AMR_AF=0.5086;AFR_AF=0.0461;EUR_AF=0.4225;SAS_AF=0.547;AA=C|||;VT=SNP
6	26510748	rs3799383	C	T	100	PASS	AC=727;AF=0.145168;AN=5008;NS=2504;DP=18194;EAS_AF=0.122;AMR_AF=0.0576;AFR_AF=0.2141;EUR_AF=0.1223;SAS_AF=0.1616;AA=C|||;VT=SNP
6	26510993	rs12215532	G	A	100	PASS	AC=691;AF=0.137979;AN=5008;NS=2504;DP=15957;EAS_AF=0.0387;AMR_AF=0.219;AFR_AF=0.0915;EUR_AF=0.1899;SAS_AF=0.1922;AA=G|||;VT=SNP
6	26511076	rs9379882	C	T	100	PASS	AC=727;AF=0.145168;AN=5008;NS=2504;DP=13786;EAS_AF=0.122;AMR_AF=0.0576;AFR_AF=0.2141;EUR_AF=0.1223;SAS_AF=0.1616;AA=C|||;VT=SNP
6	26511598	rs180728262	C	T	100	PASS	AC=45;AF=0.00898562;AN=5008;NS=2504;DP=15261;EAS_AF=0.003;AMR_AF=0.0303;AFR_AF=0.0008;EUR_AF=0.0159;SAS_AF=0.0041;AA=C|||;VT=SNP
6	26511744	rs34148261	G	C	100	PASS	AC=190;AF=0.0379393;AN=5008;NS=2504;DP=14363;EAS_AF=0.0089;AMR_AF=0.0346;AFR_AF=0.034;EUR_AF=0.0815;SAS_AF=0.0307;AA=G|||;VT=SNP
6	26512994	rs9295694	A	T	100	PASS	AC=2848;AF=0.56869;AN=5008;NS=2504;DP=16044;EAS_AF=0.746;AMR_AF=0.5879;AFR_AF=0.5151;EUR_AF=0.4423;SAS_AF=0.5746;AA=A|||;VT=SNP
6	26513020	rs112839018	A	T	100	PASS	AC=23;AF=0.00459265;AN=5008;NS=2504;DP=15608;EAS_AF=0.003;AMR_AF=0.0029;AFR_AF=0;EUR_AF=0.007;SAS_AF=0.0112;AA=A|||;VT=SNP
6	26513067	rs9379883	T	C	100	PASS	AC=304;AF=0.0607029;AN=5008;NS=2504;DP=14822;EAS_AF=0.1032;AMR_AF=0.0072;AFR_AF=0.0628;EUR_AF=0.0348;SAS_AF=0.0787;AA=T|||;VT=SNP
6	26513410	rs9379884	C	T	100	PASS	AC=412;AF=0.0822684;AN=5008;NS=2504;DP=10957;EAS_AF=0.1071;AMR_AF=0.0144;AFR_AF=0.1021;EUR_AF=0.0378;SAS_AF=0.1237;AA=C|||;VT=SNP
6	26513435	rs9467775	G	A	100	PASS	AC=2848;AF=0.56869;AN=5008;NS=2504;DP=11026;EAS_AF=0.746;AMR_AF=0.5879;AFR_AF=0.5151;EUR_AF=0.4423;SAS_AF=0.5746;AA=G|||;VT=SNP
6	26514166	rs9393729	C	T	100	PASS	AC=2849;AF=0.56889;AN=5008;NS=2504;DP=15409;EAS_AF=0.746;AMR_AF=0.5879;AFR_AF=0.5159;EUR_AF=0.4423;SAS_AF=0.5746;AA=C|||;VT=SNP
6	26514771	rs7765920	C	T	100	PASS	AC=4278;AF=0.854233;AN=5008;NS=2504;DP=16378;EAS_AF=0.9067;AMR_AF=0.8646;AFR_AF=0.829;EUR_AF=0.7535;SAS_AF=0.9305;AA=T|||;VT=SNP
6	26514940	rs12176129	C	T	100	PASS	AC=727;AF=0.145168;AN=5008;NS=2504;DP=15616;EAS_AF=0.122;AMR_AF=0.0576;AFR_AF=0.2141;EUR_AF=0.1223;SAS_AF=0.1616;AA=C|||;VT=SNP
6	26514958	rs10946833	G	A	100	PASS	AC=690;AF=0.13778;AN=5008;NS=2504;DP=16381;EAS_AF=0.0387;AMR_AF=0.219;AFR_AF=0.0915;EUR_AF=0.1889;SAS_AF=0.1922;AA=G|||;VT=SNP
6	26515050	rs140052524	C	G	100	PASS	AC=240;AF=0.0479233;AN=5008;NS=2504;DP=18546;EAS_AF=0.0526;AMR_AF=0.0548;AFR_AF=0.0045;EUR_AF=0.1252;SAS_AF=0.0174;AA=C|||;VT=SNP
6	26516769	rs9358952	G	A	100	PASS	AC=2849;AF=0.56889;AN=5008;NS=2504;DP=10152;EAS_AF=0.746;AMR_AF=0.5879;AFR_AF=0.5151;EUR_AF=0.4423;SAS_AF=0.5757;AA=G|||;VT=SNP
6	26517515	rs72843802	C	T	100	PASS	AC=241;AF=0.048123;AN=5008;NS=2504;DP=16394;EAS_AF=0.0526;AMR_AF=0.0548;AFR_AF=0.0045;EUR_AF=0.1252;SAS_AF=0.0184;AA=C|||;VT=SNP
6	26518182	rs144360647	G	C	100	PASS	AC=390;AF=0.0778754;AN=5008;NS=2504;DP=2575;EAS_AF=0.0268;AMR_AF=0.1398;AFR_AF=0.031;EUR_AF=0.1173;SAS_AF=0.1094;AA=G|||;VT=SNP
6	26518662	rs9379887	A	G	100	PASS	AC=2849;AF=0.56889;AN=5008;NS=2504;DP=15301;EAS_AF=0.746;AMR_AF=0.5879;AFR_AF=0.5159;EUR_AF=0.4423;SAS_AF=0.5746;AA=G|||;VT=SNP
6	26519280	rs12207224	A	T	100	PASS	AC=241;AF=0.048123;AN=5008;NS=2504;DP=12717;EAS_AF=0.0526;AMR_AF=0.0548;AFR_AF=0.0045;EUR_AF=0.1252;SAS_AF=0.0184;AA=a|||;VT=SNP
6	26519872	rs4713006	A	G	100	PASS	AC=2849;AF=0.56889;AN=5008;NS=2504;DP=15877;EAS_AF=0.746;AMR_AF=0.5879;AFR_AF=0.5159;EUR_AF=0.4423;SAS_AF=0.5746;AA=G|||;VT=SNP
6	26520747	rs1535274	A	C	100	PASS	AC=3575;AF=0.713858;AN=5008;NS=2504;DP=11564;EAS_AF=0.8681;AMR_AF=0.6455;AFR_AF=0.7292;EUR_AF=0.5646;SAS_AF=0.7362;AA=C|||;VT=SNP
6	26520767	rs1535275	G	C	100	PASS	AC=4276;AF=0.853834;AN=5008;NS=2504;DP=12779;EAS_AF=0.9067;AMR_AF=0.8646;AFR_AF=0.829;EUR_AF=0.7535;SAS_AF=0.9284;AA=C|||;VT=SNP
6	26520941	rs1535276	T	C	100	PASS	AC=2848;AF=0.56869;AN=5008;NS=2504;DP=11780;EAS_AF=0.746;AMR_AF=0.5879;AFR_AF=0.5144;EUR_AF=0.4433;SAS_AF=0.5746;AA=T|||;VT=SNP
6	26521353	rs6924865	A	G	100	PASS	AC=2858;AF=0.570687;AN=5008;NS=2504;DP=3882;EAS_AF=0.746;AMR_AF=0.5893;AFR_AF=0.5204;EUR_AF=0.4423;SAS_AF=0.5767;AA=A|||;VT=SNP
6	26521359	rs115181423	G	A	100	PASS	AC=19;AF=0.00379393;AN=5008;NS=2504;DP=4314;EAS_AF=0;AMR_AF=0.0014;AFR_AF=0.0008;EUR_AF=0.0169;SAS_AF=0;AA=G|||;VT=SNP
6	26521435	rs6925047	C	G	100	PASS	AC=3576;AF=0.714058;AN=5008;NS=2504;DP=10598;EAS_AF=0.8681;AMR_AF=0.6455;AFR_AF=0.73;EUR_AF=0.5646;SAS_AF=0.7362;AA=G|||;VT=SNP
6	26521484	rs189360088	C	T	100	PASS	AC=24;AF=0.00479233;AN=5008;NS=2504;DP=11334;EAS_AF=0;AMR_AF=0.0072;AFR_AF=0.0008;EUR_AF=0.007;SAS_AF=0.0112;AA=C|||;VT=SNP
6	26521520	rs6905163	T	C	100	PASS	AC=4669;AF=0.932308;AN=5008;NS=2504;DP=10849;EAS_AF=0.9573;AMR_AF=0.9337;AFR_AF=0.9372;EUR_AF=0.8857;SAS_AF=0.9468;AA=T|||;VT=SNP
6	26521589	rs6925703	G	A	100	PASS	AC=2848;AF=0.56869;AN=5008;NS=2504;DP=11883;EAS_AF=0.746;AMR_AF=0.5879;AFR_AF=0.5151;EUR_AF=0.4423;SAS_AF=0.5746;AA=G|||;VT=SNP
6	26522611	rs114301856	A	G	100	PASS	AC=45;AF=0.00898562;AN=5008;NS=2504;DP=17059;EAS_AF=0.003;AMR_AF=0.0303;AFR_AF=0.0008;EUR_AF=0.0159;SAS_AF=0.0041;AA=A|||;VT=SNP
6	26522675	rs4343916	A	T	100	PASS	AC=3576;AF=0.714058;AN=5008;NS=2504;DP=18435;EAS_AF=0.8681;AMR_AF=0.6455;AFR_AF=0.73;EUR_AF=0.5646;SAS_AF=0.7362;AA=T|||;VT=SNP
6	26523759	rs11962165	C	A	100	PASS	AC=156;AF=0.0311502;AN=5008;NS=2504;DP=18700;EAS_AF=0.0079;AMR_AF=0.0274;AFR_AF=0.0492;EUR_AF=0.0219;SAS_AF=0.0429;AA=C|||;VT=SNP
6	26524061	rs6910930	G	A	100	PASS	AC=2849;AF=0.56889;AN=5008;NS=2504;DP=20842;EAS_AF=0.746;AMR_AF=0.5879;AFR_AF=0.5159;EUR_AF=0.4423;SAS_AF=0.5746;AA=G|||;VT=SNP
6	26524313	rs6911330	G	A	100	PASS	AC=4674;AF=0.933307;AN=5008;NS=2504;DP=21276;EAS_AF=0.9593;AMR_AF=0.938;AFR_AF=0.9365;EUR_AF=0.8857;SAS_AF=0.9479;AA=A|||;VT=SNP
6	26524339	rs6910899	A	G	100	PASS	AC=2849;AF=0.56889;AN=5008;NS=2504;DP=20557;EAS_AF=0.746;AMR_AF=0.5879;AFR_AF=0.5159;EUR_AF=0.4423;SAS_AF=0.5746;AA=A|||;VT=SNP
6	26525455	rs9461267	T	G	100	PASS	AC=2849;AF=0.56889;AN=5008;NS=2504;DP=19101;EAS_AF=0.746;AMR_AF=0.5879;AFR_AF=0.5159;EUR_AF=0.4423;SAS_AF=0.5746;AA=t|||;VT=SNP
6	26525771	rs11963559	C	T	100	PASS	AC=288;AF=0.057508;AN=5008;NS=2504;DP=14309;EAS_AF=0.0119;AMR_AF=0.072;AFR_AF=0.056;EUR_AF=0.0706;SAS_AF=0.0828;AA=C|||;VT=SNP
6	26526039	rs35355150	G	A	100	PASS	AC=2282;AF=0.455671;AN=5008;NS=2504;DP=18307;EAS_AF=0.7282;AMR_AF=0.5216;AFR_AF=0.1407;EUR_AF=0.4354;SAS_AF=0.5746;AA=G|||;VT=SNP
6	26526067	rs41267935	G	C	100	PASS	AC=310;AF=0.061901;AN=5008;NS=2504;DP=18806;EAS_AF=0.0119;AMR_AF=0.0793;AFR_AF=0.0681;EUR_AF=0.0716;SAS_AF=0.0828;AA=G|||;VT=SNP
6	26526941	rs11754138	G	C	100	PASS	AC=2850;AF=0.569089;AN=5008;NS=2504;DP=19269;EAS_AF=0.746;AMR_AF=0.5879;AFR_AF=0.5159;EUR_AF=0.4423;SAS_AF=0.5757;AA=G|||;VT=SNP
6	26526994	rs9379888	G	A	100	PASS	AC=456;AF=0.0910543;AN=5008;NS=2504;DP=18149;EAS_AF=0.1071;AMR_AF=0.0159;AFR_AF=0.1354;EUR_AF=0.0378;SAS_AF=0.1227;AA=G|||;VT=SNP
6	26527524	rs1056347	G	C	100	PASS	AC=2849;AF=0.56889;AN=5008;NS=2504;DP=17957;EAS_AF=0.746;AMR_AF=0.5879;AFR_AF=0.5159;EUR_AF=0.4423;SAS_AF=0.5746;AA=C|||;VT=SNP
6	26527945	rs9357010	C	G	100	PASS	AC=2851;AF=0.569289;AN=5008;NS=2504;DP=19797;EAS_AF=0.746;AMR_AF=0.5879;AFR_AF=0.5159;EUR_AF=0.4423;SAS_AF=0.5767;AA=G|||;VT=SNP
6	26528250	rs9295695	T	C	100	PASS	AC=2845;AF=0.568091;AN=5008;NS=2504;DP=17989;EAS_AF=0.745;AMR_AF=0.5865;AFR_AF=0.5136;EUR_AF=0.4414;SAS_AF=0.5767;AA=C|||;VT=SNP
6	26529374	rs9393731	C	T	100	PASS	AC=2850;AF=0.569089;AN=5008;NS=2504;DP=18404;EAS_AF=0.746;AMR_AF=0.5879;AFR_AF=0.5159;EUR_AF=0.4423;SAS_AF=0.5757;AA=C|||;VT=SNP
6	26529808	rs11756120	G	C	100	PASS	AC=2850;AF=0.569089;AN=5008;NS=2504;DP=20185;EAS_AF=0.746;AMR_AF=0.5879;AFR_AF=0.5159;EUR_AF=0.4423;SAS_AF=0.5757;AA=G|||;VT=SNP
6	26529890	rs35433030	G	A	100	PASS	AC=190;AF=0.0379393;AN=5008;NS=2504;DP=22501;EAS_AF=0.0089;AMR_AF=0.0346;AFR_AF=0.034;EUR_AF=0.0815;SAS_AF=0.0307;AA=G|||;VT=SNP
6	26530376	rs66941101	C	T	100	PASS	AC=190;AF=0.0379393;AN=5008;NS=2504;DP=21579;EAS_AF=0.0089;AMR_AF=0.0346;AFR_AF=0.034;EUR_AF=0.0815;SAS_AF=0.0307;AA=C|||;VT=SNP
6	26530419	rs67234939	A	G	100	PASS	AC=729;AF=0.145567;AN=5008;NS=2504;DP=20481;EAS_AF=0.122;AMR_AF=0.0591;AFR_AF=0.2148;EUR_AF=0.1223;SAS_AF=0.1616;AA=a|||;VT=SNP
6	26530898	rs9393732	G	A	100	PASS	AC=2850;AF=0.569089;AN=5008;NS=2504;DP=16717;EAS_AF=0.746;AMR_AF=0.5879;AFR_AF=0.5159;EUR_AF=0.4423;SAS_AF=0.5757;AA=G|||;VT=SNP
6	26530931	rs9366661	C	T	100	PASS	AC=4675;AF=0.933506;AN=5008;NS=2504;DP=17774;EAS_AF=0.9593;AMR_AF=0.938;AFR_AF=0.9365;EUR_AF=0.8857;SAS_AF=0.9489;AA=T|||;VT=SNP
6	26531178	rs9358954	A	G	100	PASS	AC=2851;AF=0.569289;AN=5008;NS=2504;DP=17144;EAS_AF=0.746;AMR_AF=0.5879;AFR_AF=0.5159;EUR_AF=0.4433;SAS_AF=0.5757;AA=A|||;VT=SNP
6	26531433	rs28558133	G	C	100	PASS	AC=2846;AF=0.568291;AN=5008;NS=2504;DP=20182;EAS_AF=0.746;AMR_AF=0.5879;AFR_AF=0.5129;EUR_AF=0.4423;SAS_AF=0.5757;AA=G|||;VT=SNP
6	26531954	rs9467776	C	T	100	PASS	AC=2851;AF=0.569289;AN=5008;NS=2504;DP=15416;EAS_AF=0.746;AMR_AF=0.5879;AFR_AF=0.5159;EUR_AF=0.4433;SAS_AF=0.5757;AA=C|||;VT=SNP
6	26532742	rs1321480	A	G	100	PASS	AC=2851;AF=0.569289;AN=5008;NS=2504;DP=18866;EAS_AF=0.746;AMR_AF=0.5879;AFR_AF=0.5159;EUR_AF=0.4433;SAS_AF=0.5757;AA=A|||;VT=SNP
6	26533140	rs1884945	A	G	100	PASS	AC=390;AF=0.0778754;AN=5008;NS=2504;DP=16213;EAS_AF=0.0258;AMR_AF=0.1398;AFR_AF=0.031;EUR_AF=0.1173;SAS_AF=0.1104;AA=A|||;VT=SNP
6	26533664	rs10946834	G	C	100	PASS	AC=2852;AF=0.569489;AN=5008;NS=2504;DP=15541;EAS_AF=0.747;AMR_AF=0.5879;AFR_AF=0.5166;EUR_AF=0.4423;SAS_AF=0.5757;AA=C|||;VT=SNP
6	26533757	rs10946835	C	T	100	PASS	AC=2850;AF=0.569089;AN=5008;NS=2504;DP=13649;EAS_AF=0.746;AMR_AF=0.5879;AFR_AF=0.5159;EUR_AF=0.4423;SAS_AF=0.5757;AA=T|||;VT=SNP
6	26534616	rs9467777	C	A	100	PASS	AC=2850;AF=0.569089;AN=5008;NS=2504;DP=14571;EAS_AF=0.746;AMR_AF=0.5879;AFR_AF=0.5159;EUR_AF=0.4423;SAS_AF=0.5757;AA=A|||;VT=SNP
6	26534743	rs9467778	T	C	100	PASS	AC=2850;AF=0.569089;AN=5008;NS=2504;DP=13425;EAS_AF=0.746;AMR_AF=0.5879;AFR_AF=0.5159;EUR_AF=0.4423;SAS_AF=0.5757;AA=C|||;VT=SNP
6	26535463	rs77912281	C	G	100	PASS	AC=458;AF=0.0914537;AN=5008;NS=2504;DP=15568;EAS_AF=0.1071;AMR_AF=0.0159;AFR_AF=0.1362;EUR_AF=0.0378;SAS_AF=0.1237;AA=C|||;VT=SNP
6	26535541	rs2393670	A	G	100	PASS	AC=2850;AF=0.569089;AN=5008;NS=2504;DP=14154;EAS_AF=0.746;AMR_AF=0.5879;AFR_AF=0.5159;EUR_AF=0.4423;SAS_AF=0.5757;AA=A|||;VT=SNP
6	26536687	rs9467779	A	T	100	PASS	AC=2851;AF=0.569289;AN=5008;NS=2504;DP=16121;EAS_AF=0.746;AMR_AF=0.5879;AFR_AF=0.5159;EUR_AF=0.4423;SAS_AF=0.5767;AA=A|||;VT=SNP
6	26537609	rs4713007	A	G	100	PASS	AC=4675;AF=0.933506;AN=5008;NS=2504;DP=17983;EAS_AF=0.9593;AMR_AF=0.938;AFR_AF=0.9365;EUR_AF=0.8857;SAS_AF=0.9489;AA=G|||;VT=SNP
6	26537801	rs6920256	G	A	100	PASS	AC=672;AF=0.134185;AN=5008;NS=2504;DP=19263;EAS_AF=0.1161;AMR_AF=0.0504;AFR_AF=0.1884;EUR_AF=0.1193;SAS_AF=0.1544;AA=A|||;VT=SNP
6	26537813	rs10456047	G	A	100	PASS	AC=391;AF=0.0780751;AN=5008;NS=2504;DP=18856;EAS_AF=0.0268;AMR_AF=0.1398;AFR_AF=0.031;EUR_AF=0.1173;SAS_AF=0.1104;AA=A|||;VT=SNP
6	26537909	rs10456331	T	C	100	PASS	AC=391;AF=0.0780751;AN=5008;NS=2504;DP=17972;EAS_AF=0.0268;AMR_AF=0.1398;AFR_AF=0.031;EUR_AF=0.1173;SAS_AF=0.1104;AA=T|||;VT=SNP
6	26538210	rs1321481	A	T	100	PASS	AC=2850;AF=0.569089;AN=5008;NS=2504;DP=17612;EAS_AF=0.746;AMR_AF=0.5879;AFR_AF=0.5159;EUR_AF=0.4423;SAS_AF=0.5757;AA=T|||;VT=SNP
6	26538268	rs4713008	T	C	100	PASS	AC=2853;AF=0.569688;AN=5008;NS=2504;DP=17868;EAS_AF=0.746;AMR_AF=0.5879;AFR_AF=0.5166;EUR_AF=0.4423;SAS_AF=0.5777;AA=T|||;VT=SNP
6	26538271	rs75727268	G	A	100	PASS	AC=290;AF=0.0579073;AN=5008;NS=2504;DP=17682;EAS_AF=0.0119;AMR_AF=0.072;AFR_AF=0.0567;EUR_AF=0.0706;SAS_AF=0.0838;AA=G|||;VT=SNP
6	26538274	rs74364043	C	A	100	PASS	AC=11;AF=0.00219649;AN=5008;NS=2504;DP=17792;EAS_AF=0;AMR_AF=0.0014;AFR_AF=0.0008;EUR_AF=0.007;SAS_AF=0.002;AA=C|||;VT=SNP
6	26538543	rs113223941	C	A	100	PASS	AC=183;AF=0.0365415;AN=5008;NS=2504;DP=12688;EAS_AF=0.0179;AMR_AF=0.0447;AFR_AF=0.0061;EUR_AF=0.0934;SAS_AF=0.0327;AA=C|||;VT=SNP
6	26539745	rs192547614	C	T	100	PASS	AC=26;AF=0.00519169;AN=5008;NS=2504;DP=13938;EAS_AF=0;AMR_AF=0.0086;AFR_AF=0.003;EUR_AF=0.0159;SAS_AF=0;AA=C|||;VT=SNP
6	26539933	rs141612865	A	G	100	PASS	AC=45;AF=0.00898562;AN=5008;NS=2504;DP=16464;EAS_AF=0.003;AMR_AF=0.0303;AFR_AF=0.0008;EUR_AF=0.0159;SAS_AF=0.0041;AA=A|||;VT=SNP
6	26540166	rs6932865	C	A	100	PASS	AC=2850;AF=0.569089;AN=5008;NS=2504;DP=19253;EAS_AF=0.746;AMR_AF=0.5879;AFR_AF=0.5159;EUR_AF=0.4423;SAS_AF=0.5757;AA=C|||;VT=SNP
6	26540178	rs6933176	G	A	100	PASS	AC=2850;AF=0.569089;AN=5008;NS=2504;DP=19245;EAS_AF=0.746;AMR_AF=0.5879;AFR_AF=0.5159;EUR_AF=0.4423;SAS_AF=0.5757;AA=G|||;VT=SNP
6	26540593	rs6913398	T	G	100	PASS	AC=2850;AF=0.569089;AN=5008;NS=2504;DP=13940;EAS_AF=0.746;AMR_AF=0.5879;AFR_AF=0.5159;EUR_AF=0.4423;SAS_AF=0.5757;AA=-|||;VT=SNP
6	26540683	rs6913550	T	C	100	PASS	AC=4434;AF=0.885383;AN=5008;NS=2504;DP=16359;EAS_AF=0.9067;AMR_AF=0.8833;AFR_AF=0.9319;EUR_AF=0.7604;SAS_AF=0.9305;AA=-|||;VT=SNP
6	26540844	rs10946837	G	A	100	PASS	AC=2283;AF=0.455871;AN=5008;NS=2504;DP=18560;EAS_AF=0.7282;AMR_AF=0.5202;AFR_AF=0.1415;EUR_AF=0.4354;SAS_AF=0.5757;AA=-|||;VT=SNP
6	26540958	rs75908958	C	A	100	PASS	AC=132;AF=0.0263578;AN=5008;NS=2504;DP=17948;EAS_AF=0.004;AMR_AF=0.0447;AFR_AF=0.0068;EUR_AF=0.0487;SAS_AF=0.0399;AA=-|||;VT=SNP
6	26541820	rs141695929	C	T	100	PASS	AC=81;AF=0.0161741;AN=5008;NS=2504;DP=17964;EAS_AF=0.006;AMR_AF=0.0159;AFR_AF=0.0015;EUR_AF=0.0129;SAS_AF=0.0501;AA=C|||;VT=SNP
6	26542720	rs114272864	A	G	100	PASS	AC=31;AF=0.0061901;AN=5008;NS=2504;DP=17992;EAS_AF=0.001;AMR_AF=0.0029;AFR_AF=0.0015;EUR_AF=0.0109;SAS_AF=0.0153;AA=a|||;VT=SNP
6	26542773	rs9467782	G	A	100	PASS	AC=2848;AF=0.56869;AN=5008;NS=2504;DP=18908;EAS_AF=0.746;AMR_AF=0.5879;AFR_AF=0.5144;EUR_AF=0.4423;SAS_AF=0.5757;AA=a|||;VT=SNP
6	26542894	rs9467783	C	T	100	PASS	AC=2850;AF=0.569089;AN=5008;NS=2504;DP=18194;EAS_AF=0.746;AMR_AF=0.5879;AFR_AF=0.5144;EUR_AF=0.4423;SAS_AF=0.5777;AA=t|||;VT=SNP
6	26544107	rs79135365	G	C	100	PASS	AC=106;AF=0.0211661;AN=5008;NS=2504;DP=14522;EAS_AF=0.001;AMR_AF=0.0202;AFR_AF=0.0038;EUR_AF=0.0586;SAS_AF=0.0276;AA=G|||;VT=SNP
6	26544110	rs9461270	A	G	100	PASS	AC=2851;AF=0.569289;AN=5008;NS=2504;DP=14610;EAS_AF=0.746;AMR_AF=0.5879;AFR_AF=0.5166;EUR_AF=0.4423;SAS_AF=0.5757;AA=A|||;VT=SNP
6	26544798	rs12189841	A	T	100	PASS	AC=241;AF=0.048123;AN=5008;NS=2504;DP=18925;EAS_AF=0.0526;AMR_AF=0.0548;AFR_AF=0.0045;EUR_AF=0.1252;SAS_AF=0.0184;AA=A|||;VT=SNP
6	26545308	rs1884946	C	G	100	PASS	AC=2854;AF=0.569888;AN=5008;NS=2504;DP=20590;EAS_AF=0.746;AMR_AF=0.5879;AFR_AF=0.5166;EUR_AF=0.4423;SAS_AF=0.5787;AA=G|||;VT=SNP
6	26545418	rs16891790	C	T	100	PASS	AC=304;AF=0.0607029;AN=5008;NS=2504;DP=19102;EAS_AF=0.1032;AMR_AF=0.0072;AFR_AF=0.0628;EUR_AF=0.0348;SAS_AF=0.0787;AA=C|||;VT=SNP;EX_TARGET
6	26545632	rs4871	G	A	100	PASS	AC=2853;AF=0.569688;AN=5008;NS=2504;DP=17894;EAS_AF=0.746;AMR_AF=0.5879;AFR_AF=0.5166;EUR_AF=0.4423;SAS_AF=0.5777;AA=G|||;VT=SNP;EX_TARGET
6	26546048	rs15580	C	T	100	PASS	AC=4674;AF=0.933307;AN=5008;NS=2504;DP=19326;EAS_AF=0.9583;AMR_AF=0.938;AFR_AF=0.9365;EUR_AF=0.8857;SAS_AF=0.9489;AA=T|||;VT=SNP
6	26546808	rs4573	T	C	100	PASS	AC=2081;AF=0.415535;AN=5008;NS=2504;DP=18592;EAS_AF=0.7034;AMR_AF=0.5072;AFR_AF=0.0424;EUR_AF=0.4235;SAS_AF=0.5501;AA=T|||;VT=SNP
6	26547742	rs9467784	T	A	100	PASS	AC=2852;AF=0.569489;AN=5008;NS=2504;DP=14378;EAS_AF=0.746;AMR_AF=0.5879;AFR_AF=0.5174;EUR_AF=0.4423;SAS_AF=0.5757;AA=A|||;VT=SNP
6	26549212	rs34246779	G	A	100	PASS	AC=190;AF=0.0379393;AN=5008;NS=2504;DP=15307;EAS_AF=0.0089;AMR_AF=0.0346;AFR_AF=0.034;EUR_AF=0.0815;SAS_AF=0.0307;AA=G|||;VT=SNP
6	26550144	rs72845428	C	T	100	PASS	AC=190;AF=0.0379393;AN=5008;NS=2504;DP=15696;EAS_AF=0.0089;AMR_AF=0.0346;AFR_AF=0.034;EUR_AF=0.0815;SAS_AF=0.0307;AA=C|||;VT=SNP
6	26550288	rs9295696	C	T	100	PASS	AC=4167;AF=0.832069;AN=5008;NS=2504;DP=17516;EAS_AF=0.8393;AMR_AF=0.8199;AFR_AF=0.8298;EUR_AF=0.7475;SAS_AF=0.9233;AA=T|||;VT=SNP
6	26550619	rs9986382	T	C	100	PASS	AC=2740;AF=0.547125;AN=5008;NS=2504;DP=13766;EAS_AF=0.6786;AMR_AF=0.5447;AFR_AF=0.5166;EUR_AF=0.4364;SAS_AF=0.5685;AA=T|||;VT=SNP
6	26550954	rs12526680	A	G	100	PASS	AC=2633;AF=0.525759;AN=5008;NS=2504;DP=13140;EAS_AF=0.6538;AMR_AF=0.536;AFR_AF=0.4856;EUR_AF=0.4294;SAS_AF=0.5399;AA=A|||;VT=SNP
6	26551234	rs144169526	C	T	100	PASS	AC=50;AF=0.00998403;AN=5008;NS=2504;DP=14842;EAS_AF=0.003;AMR_AF=0.0346;AFR_AF=0.0008;EUR_AF=0.0179;SAS_AF=0.0041;AA=C|||;VT=SNP
6	26551658	rs113107174	T	A	100	PASS	AC=131;AF=0.0261581;AN=5008;NS=2504;DP=16882;EAS_AF=0.004;AMR_AF=0.0447;AFR_AF=0.0061;EUR_AF=0.0487;SAS_AF=0.0399;AA=T|||;VT=SNP
6	26553273	rs1884947	G	T	100	PASS	AC=1969;AF=0.393171;AN=5008;NS=2504;DP=19466;EAS_AF=0.6359;AMR_AF=0.4625;AFR_AF=0.0424;EUR_AF=0.4165;SAS_AF=0.544;AA=G|||;VT=SNP
6	26553531	rs6941022	T	C	100	PASS	AC=2734;AF=0.545927;AN=5008;NS=2504;DP=17905;EAS_AF=0.6786;AMR_AF=0.5432;AFR_AF=0.5129;EUR_AF=0.4364;SAS_AF=0.5685;AA=T|||;VT=SNP
6	26553815	rs6922824	C	G	100	PASS	AC=2734;AF=0.545927;AN=5008;NS=2504;DP=17933;EAS_AF=0.6786;AMR_AF=0.5432;AFR_AF=0.5129;EUR_AF=0.4364;SAS_AF=0.5685;AA=C|||;VT=SNP
6	26553943	rs2224380	G	A	100	PASS	AC=2734;AF=0.545927;AN=5008;NS=2504;DP=19302;EAS_AF=0.6786;AMR_AF=0.5432;AFR_AF=0.5129;EUR_AF=0.4364;SAS_AF=0.5685;AA=G|||;VT=SNP
6	26554968	rs9461271	G	A	100	PASS	AC=2738;AF=0.546725;AN=5008;NS=2504;DP=19696;EAS_AF=0.6786;AMR_AF=0.5432;AFR_AF=0.5159;EUR_AF=0.4364;SAS_AF=0.5685;AA=A|||;VT=SNP
6	26554977	rs141939966	T	C	100	PASS	AC=39;AF=0.00778754;AN=5008;NS=2504;DP=20022;EAS_AF=0.001;AMR_AF=0.0058;AFR_AF=0.0015;EUR_AF=0.0159;SAS_AF=0.0164;AA=T|||;VT=SNP
6	26555289	rs6929908	C	A	100	PASS	AC=4295;AF=0.857628;AN=5008;NS=2504;DP=17384;EAS_AF=0.8383;AMR_AF=0.8386;AFR_AF=0.9138;EUR_AF=0.7525;SAS_AF=0.9233;AA=A|||;VT=SNP
6	26555433	rs16901784	C	A	100	PASS	AC=703;AF=0.140375;AN=5008;NS=2504;DP=17627;EAS_AF=0.122;AMR_AF=0.0576;AFR_AF=0.1959;EUR_AF=0.1223;SAS_AF=0.1616;AA=C|||;VT=SNP
6	26555484	rs6930120	A	G	100	PASS	AC=2735;AF=0.546126;AN=5008;NS=2504;DP=16643;EAS_AF=0.6786;AMR_AF=0.5432;AFR_AF=0.5136;EUR_AF=0.4364;SAS_AF=0.5685;AA=A|||;VT=SNP
6	26555788	rs148779127	G	C	100	PASS	AC=40;AF=0.00798722;AN=5008;NS=2504;DP=15709;EAS_AF=0.001;AMR_AF=0.0058;AFR_AF=0.0015;EUR_AF=0.0169;SAS_AF=0.0164;AA=G|||;VT=SNP
6	26555879	rs10484442	A	G	100	PASS	AC=2734;AF=0.545927;AN=5008;NS=2504;DP=18177;EAS_AF=0.6776;AMR_AF=0.5418;AFR_AF=0.5136;EUR_AF=0.4364;SAS_AF=0.5695;AA=A|||;VT=SNP
6	26556769	rs9467787	G	T	100	PASS	AC=2737;AF=0.546526;AN=5008;NS=2504;DP=19844;EAS_AF=0.6796;AMR_AF=0.5403;AFR_AF=0.5159;EUR_AF=0.4364;SAS_AF=0.5685;AA=T|||;VT=SNP
6	26556843	rs80287740	G	A	100	PASS	AC=132;AF=0.0263578;AN=5008;NS=2504;DP=18360;EAS_AF=0.004;AMR_AF=0.0447;AFR_AF=0.0068;EUR_AF=0.0487;SAS_AF=0.0399;AA=G|||;VT=SNP
6	26556890	rs10484443	G	C	100	PASS	AC=459;AF=0.0916534;AN=5008;NS=2504;DP=19532;EAS_AF=0.1071;AMR_AF=0.0159;AFR_AF=0.1362;EUR_AF=0.0388;SAS_AF=0.1237;AA=G|||;VT=SNP
6	26557121	rs9467788	C	G	100	PASS	AC=772;AF=0.154153;AN=5008;NS=2504;DP=21186;EAS_AF=0.0427;AMR_AF=0.0807;AFR_AF=0.4735;EUR_AF=0.0199;SAS_AF=0.0276;AA=C|||;VT=SNP
6	26557466	rs139591095	T	C	100	PASS	AC=74;AF=0.0147764;AN=5008;NS=2504;DP=19354;EAS_AF=0.002;AMR_AF=0.0432;AFR_AF=0.0023;EUR_AF=0.0229;SAS_AF=0.0164;AA=t|||;VT=SNP
6	26557854	rs767471	C	T	100	PASS	AC=2732;AF=0.545527;AN=5008;NS=2504;DP=18952;EAS_AF=0.6786;AMR_AF=0.5432;AFR_AF=0.5129;EUR_AF=0.4344;SAS_AF=0.5685;AA=C|||;VT=SNP
6	26558531	rs9295697	T	C	100	PASS	AC=4538;AF=0.90615;AN=5008;NS=2504;DP=13385;EAS_AF=0.8919;AMR_AF=0.8934;AFR_AF=0.9175;EUR_AF=0.8797;SAS_AF=0.9417;AA=C|||;VT=SNP
6	26558925	rs75002761	C	T	100	PASS	AC=6;AF=0.00119808;AN=5008;NS=2504;DP=19918;EAS_AF=0;AMR_AF=0.0014;AFR_AF=0;EUR_AF=0.004;SAS_AF=0.001;AA=C|||;VT=SNP
6	26560012	rs7753565	A	G	100	PASS	AC=2734;AF=0.545927;AN=5008;NS=2504;DP=13200;EAS_AF=0.6786;AMR_AF=0.5432;AFR_AF=0.5136;EUR_AF=0.4364;SAS_AF=0.5675;AA=G|||;VT=SNP
6	26560364	rs11752946	C	A	100	PASS	AC=1966;AF=0.392572;AN=5008;NS=2504;DP=13972;EAS_AF=0.6359;AMR_AF=0.4625;AFR_AF=0.0431;EUR_AF=0.4155;SAS_AF=0.5409;AA=C|||;VT=SNP
6	26560620	rs9467790	C	T	100	PASS	AC=2733;AF=0.545727;AN=5008;NS=2504;DP=14604;EAS_AF=0.6786;AMR_AF=0.5432;AFR_AF=0.5129;EUR_AF=0.4354;SAS_AF=0.5685;AA=C|||;VT=SNP
6	26560672	rs11967935	A	C	100	PASS	AC=993;AF=0.198283;AN=5008;NS=2504;DP=16044;EAS_AF=0.1339;AMR_AF=0.1297;AFR_AF=0.2526;EUR_AF=0.1938;SAS_AF=0.2444;AA=A|||;VT=SNP
6	26561376	rs16891824	G	A	100	PASS	AC=866;AF=0.172923;AN=5008;NS=2504;DP=18505;EAS_AF=0.2788;AMR_AF=0.232;AFR_AF=0.0234;EUR_AF=0.1809;SAS_AF=0.2157;AA=g|||;VT=SNP
6	26561464	rs142880943	C	T	100	PASS	AC=29;AF=0.00579073;AN=5008;NS=2504;DP=18810;EAS_AF=0;AMR_AF=0.0115;AFR_AF=0.0023;EUR_AF=0.0179;SAS_AF=0;AA=C|||;VT=SNP
6	26561702	rs73393299	G	A	100	PASS	AC=289;AF=0.0577077;AN=5008;NS=2504;DP=19560;EAS_AF=0.0119;AMR_AF=0.072;AFR_AF=0.0567;EUR_AF=0.0706;SAS_AF=0.0828;AA=G|||;VT=SNP
6	26561996	rs144130935	C	T	100	PASS	AC=73;AF=0.0145767;AN=5008;NS=2504;DP=19484;EAS_AF=0;AMR_AF=0.036;AFR_AF=0.0106;EUR_AF=0.0328;SAS_AF=0.001;AA=C|||;VT=SNP
6	26562029	rs6940188	G	C	100	PASS	AC=2738;AF=0.546725;AN=5008;NS=2504;DP=18845;EAS_AF=0.6786;AMR_AF=0.5447;AFR_AF=0.5159;EUR_AF=0.4354;SAS_AF=0.5685;AA=G|||;VT=SNP
6	26562122	rs6940053	C	T	100	PASS	AC=2738;AF=0.546725;AN=5008;NS=2504;DP=17276;EAS_AF=0.6786;AMR_AF=0.5432;AFR_AF=0.5159;EUR_AF=0.4364;SAS_AF=0.5685;AA=T|||;VT=SNP
6	26562269	rs35277236	G	T	100	PASS	AC=190;AF=0.0379393;AN=5008;NS=2504;DP=16460;EAS_AF=0.0089;AMR_AF=0.0346;AFR_AF=0.034;EUR_AF=0.0815;SAS_AF=0.0307;AA=G|||;VT=SNP
6	26562486	rs9467791	G	A	100	PASS	AC=2739;AF=0.546925;AN=5008;NS=2504;DP=18542;EAS_AF=0.6786;AMR_AF=0.5432;AFR_AF=0.5159;EUR_AF=0.4354;SAS_AF=0.5706;AA=G|||;VT=SNP
6	26563864	rs72844462	A	C	100	PASS	AC=190;AF=0.0379393;AN=5008;NS=2504;DP=19250;EAS_AF=0.0089;AMR_AF=0.0346;AFR_AF=0.034;EUR_AF=0.0815;SAS_AF=0.0307;AA=A|||;VT=SNP
6	26564582	rs10214634	T	A	100	PASS	AC=2734;AF=0.545927;AN=5008;NS=2504;DP=15957;EAS_AF=0.6786;AMR_AF=0.5418;AFR_AF=0.5136;EUR_AF=0.4354;SAS_AF=0.5695;AA=T|||;VT=SNP
6	26565560	rs12208211	A	G	100	PASS	AC=390;AF=0.0778754;AN=5008;NS=2504;DP=19718;EAS_AF=0.0268;AMR_AF=0.1398;AFR_AF=0.031;EUR_AF=0.1173;SAS_AF=0.1094;AA=A|||;VT=SNP
6	26566099	rs9295698	T	A	100	PASS	AC=2737;AF=0.546526;AN=5008;NS=2504;DP=14137;EAS_AF=0.6786;AMR_AF=0.5418;AFR_AF=0.5159;EUR_AF=0.4354;SAS_AF=0.5695;AA=T|||;VT=SNP
6	26566368	rs9393734	C	T	100	PASS	AC=746;AF=0.148962;AN=5008;NS=2504;DP=13471;EAS_AF=0.119;AMR_AF=0.0879;AFR_AF=0.1914;EUR_AF=0.1093;SAS_AF=0.2065;AA=C|||;VT=SNP
6	26566409	rs9295699	G	C	100	PASS	AC=2738;AF=0.546725;AN=5008;NS=2504;DP=14083;EAS_AF=0.6786;AMR_AF=0.5418;AFR_AF=0.5166;EUR_AF=0.4354;SAS_AF=0.5695;AA=C|||;VT=SNP
6	26566769	rs56171926	G	A	100	PASS	AC=30;AF=0.00599042;AN=5008;NS=2504;DP=21134;EAS_AF=0.001;AMR_AF=0.0029;AFR_AF=0.0015;EUR_AF=0.0099;SAS_AF=0.0153;AA=C|||;VT=SNP
6	26566804	rs6456733	C	T	100	PASS	AC=2736;AF=0.546326;AN=5008;NS=2504;DP=20638;EAS_AF=0.6776;AMR_AF=0.5418;AFR_AF=0.5159;EUR_AF=0.4354;SAS_AF=0.5695;AA=C|||;VT=SNP
6	26566965	rs6456734	G	T	100	PASS	AC=2741;AF=0.547324;AN=5008;NS=2504;DP=18823;EAS_AF=0.6786;AMR_AF=0.5418;AFR_AF=0.5189;EUR_AF=0.4354;SAS_AF=0.5695;AA=G|||;VT=SNP
6	26567442	rs7745632	T	C	100	PASS	AC=4564;AF=0.911342;AN=5008;NS=2504;DP=20288;EAS_AF=0.8929;AMR_AF=0.8919;AFR_AF=0.9372;EUR_AF=0.8797;SAS_AF=0.9417;AA=C|||;VT=SNP
6	26567802	rs1535277	G	T	100	PASS	AC=2741;AF=0.547324;AN=5008;NS=2504;DP=15234;EAS_AF=0.6786;AMR_AF=0.5418;AFR_AF=0.5189;EUR_AF=0.4354;SAS_AF=0.5695;AA=G|||;VT=SNP
6	26567988	rs1884948	G	A	100	PASS	AC=2741;AF=0.547324;AN=5008;NS=2504;DP=12950;EAS_AF=0.6786;AMR_AF=0.5418;AFR_AF=0.5189;EUR_AF=0.4354;SAS_AF=0.5695;AA=G|||;VT=SNP
6	26568014	rs73395204	A	G	100	PASS	AC=311;AF=0.0621006;AN=5008;NS=2504;DP=13406;EAS_AF=0.0119;AMR_AF=0.0793;AFR_AF=0.0688;EUR_AF=0.0716;SAS_AF=0.0828;AA=A|||;VT=SNP
6	26568067	rs1884949	G	A	100	PASS	AC=2741;AF=0.547324;AN=5008;NS=2504;DP=13736;EAS_AF=0.6786;AMR_AF=0.5418;AFR_AF=0.5189;EUR_AF=0.4354;SAS_AF=0.5695;AA=A|||;VT=SNP
6	26568411	rs9467796	A	G	100	PASS	AC=2741;AF=0.547324;AN=5008;NS=2504;DP=14960;EAS_AF=0.6786;AMR_AF=0.5418;AFR_AF=0.5189;EUR_AF=0.4354;SAS_AF=0.5695;AA=G|||;VT=SNP
6	26568473	rs9467797	A	T	100	PASS	AC=2741;AF=0.547324;AN=5008;NS=2504;DP=14281;EAS_AF=0.6786;AMR_AF=0.5418;AFR_AF=0.5189;EUR_AF=0.4354;SAS_AF=0.5695;AA=T|||;VT=SNP
6	26568741	rs1078679	C	T	100	PASS	AC=2741;AF=0.547324;AN=5008;NS=2504;DP=20147;EAS_AF=0.6786;AMR_AF=0.5418;AFR_AF=0.5189;EUR_AF=0.4354;SAS_AF=0.5695;AA=T|||;VT=SNP
6	26569135	rs36162392	T	C	100	PASS	AC=196;AF=0.0391374;AN=5008;NS=2504;DP=17049;EAS_AF=0.0149;AMR_AF=0.0331;AFR_AF=0.034;EUR_AF=0.0815;SAS_AF=0.0317;AA=T|||;VT=SNP
6	26569366	rs882010	T	C	100	PASS	AC=390;AF=0.0778754;AN=5008;NS=2504;DP=15865;EAS_AF=0.0268;AMR_AF=0.1398;AFR_AF=0.031;EUR_AF=0.1173;SAS_AF=0.1094;AA=T|||;VT=SNP
6	26570410	rs6925783	T	C	100	PASS	AC=2741;AF=0.547324;AN=5008;NS=2504;DP=16354;EAS_AF=0.6786;AMR_AF=0.5418;AFR_AF=0.5189;EUR_AF=0.4354;SAS_AF=0.5695;AA=T|||;VT=SNP
6	26571506	rs6932156	T	G	100	PASS	AC=2742;AF=0.547524;AN=5008;NS=2504;DP=9820;EAS_AF=0.6796;AMR_AF=0.5418;AFR_AF=0.5189;EUR_AF=0.4354;SAS_AF=0.5695;AA=G|||;VT=SNP
6	26571537	rs6909277	A	T	100	PASS	AC=2742;AF=0.547524;AN=5008;NS=2504;DP=9254;EAS_AF=0.6796;AMR_AF=0.5418;AFR_AF=0.5189;EUR_AF=0.4354;SAS_AF=0.5695;AA=T|||;VT=SNP
6	26571629	rs6932350	T	A	100	PASS	AC=1968;AF=0.392971;AN=5008;NS=2504;DP=11828;EAS_AF=0.6369;AMR_AF=0.4611;AFR_AF=0.0439;EUR_AF=0.4155;SAS_AF=0.5419;AA=T|||;VT=SNP
6	26571756	rs6924838	C	T	100	PASS	AC=2742;AF=0.547524;AN=5008;NS=2504;DP=15308;EAS_AF=0.6796;AMR_AF=0.5418;AFR_AF=0.5189;EUR_AF=0.4354;SAS_AF=0.5695;AA=C|||;VT=SNP
6	26572100	rs79849744	G	A	100	PASS	AC=45;AF=0.00898562;AN=5008;NS=2504;DP=20442;EAS_AF=0.003;AMR_AF=0.0303;AFR_AF=0.0008;EUR_AF=0.0159;SAS_AF=0.0041;AA=G|||;VT=SNP
6	26572125	rs113222262	G	A	100	PASS	AC=223;AF=0.0445288;AN=5008;NS=2504;DP=21586;EAS_AF=0.1022;AMR_AF=0.0043;AFR_AF=0.0045;EUR_AF=0.0348;SAS_AF=0.0777;AA=G|||;VT=SNP
6	26572165	rs6925895	G	T	100	PASS	AC=2743;AF=0.547724;AN=5008;NS=2504;DP=22003;EAS_AF=0.6796;AMR_AF=0.5432;AFR_AF=0.5189;EUR_AF=0.4354;SAS_AF=0.5695;AA=T|||;VT=SNP
6	26573218	rs1001687	C	G	100	PASS	AC=2714;AF=0.541933;AN=5008;NS=2504;DP=16082;EAS_AF=0.6776;AMR_AF=0.5317;AFR_AF=0.5197;EUR_AF=0.4245;SAS_AF=0.5603;AA=G|||;VT=SNP
6	26573325	rs1570059	C	T	100	PASS	AC=2709;AF=0.540935;AN=5008;NS=2504;DP=17123;EAS_AF=0.6776;AMR_AF=0.5317;AFR_AF=0.5159;EUR_AF=0.4245;SAS_AF=0.5603;AA=C|||;VT=SNP
6	26573562	rs1570060	A	G	100	PASS	AC=2714;AF=0.541933;AN=5008;NS=2504;DP=19464;EAS_AF=0.6786;AMR_AF=0.5317;AFR_AF=0.5189;EUR_AF=0.4245;SAS_AF=0.5603;AA=A|||;VT=SNP
6	26573631	rs13214027	C	G	100	PASS	AC=728;AF=0.145367;AN=5008;NS=2504;DP=17398;EAS_AF=0.124;AMR_AF=0.0677;AFR_AF=0.1921;EUR_AF=0.1342;SAS_AF=0.1708;AA=C|||;VT=SNP
6	26573674	rs1977201	T	C	100	PASS	AC=2714;AF=0.541933;AN=5008;NS=2504;DP=16633;EAS_AF=0.6786;AMR_AF=0.5317;AFR_AF=0.5189;EUR_AF=0.4245;SAS_AF=0.5603;AA=C|||;VT=SNP
6	26574149	rs6456735	G	A	100	PASS	AC=2711;AF=0.541334;AN=5008;NS=2504;DP=18418;EAS_AF=0.6786;AMR_AF=0.5317;AFR_AF=0.5166;EUR_AF=0.4245;SAS_AF=0.5603;AA=G|||;VT=SNP
6	26574150	rs72844476	C	T	100	PASS	AC=240;AF=0.0479233;AN=5008;NS=2504;DP=18490;EAS_AF=0.0526;AMR_AF=0.0548;AFR_AF=0.0045;EUR_AF=0.1252;SAS_AF=0.0174;AA=C|||;VT=SNP
6	26575154	rs1321482	T	C	100	PASS	AC=2714;AF=0.541933;AN=5008;NS=2504;DP=16674;EAS_AF=0.6776;AMR_AF=0.5317;AFR_AF=0.5197;EUR_AF=0.4245;SAS_AF=0.5603;AA=C|||;VT=SNP
6	26575443	rs7739936	C	A	100	PASS	AC=312;AF=0.0623003;AN=5008;NS=2504;DP=15940;EAS_AF=0.0119;AMR_AF=0.0793;AFR_AF=0.0696;EUR_AF=0.0716;SAS_AF=0.0828;AA=C|||;VT=SNP
6	26575697	rs9467798	G	A	100	PASS	AC=2717;AF=0.542532;AN=5008;NS=2504;DP=18851;EAS_AF=0.6786;AMR_AF=0.5331;AFR_AF=0.5197;EUR_AF=0.4254;SAS_AF=0.5603;AA=A|||;VT=SNP
6	26575786	rs116574109	G	A	100	PASS	AC=16;AF=0.00319489;AN=5008;NS=2504;DP=17300;EAS_AF=0.001;AMR_AF=0;AFR_AF=0.0023;EUR_AF=0.0119;SAS_AF=0;AA=g|||;VT=SNP
6	26575889	rs16891836	G	A	100	PASS	AC=74;AF=0.0147764;AN=5008;NS=2504;DP=18093;EAS_AF=0.006;AMR_AF=0.0231;AFR_AF=0.0204;EUR_AF=0.0129;SAS_AF=0.0123;AA=G|||;VT=SNP
6	26575986	rs1570061	T	C	100	PASS	AC=2714;AF=0.541933;AN=5008;NS=2504;DP=20165;EAS_AF=0.6766;AMR_AF=0.5317;AFR_AF=0.5197;EUR_AF=0.4254;SAS_AF=0.5603;AA=C|||;VT=SNP
6	26576627	rs56034653	T	C	100	PASS	AC=390;AF=0.0778754;AN=5008;NS=2504;DP=18269;EAS_AF=0.0268;AMR_AF=0.1398;AFR_AF=0.031;EUR_AF=0.1173;SAS_AF=0.1094;AA=T|||;VT=SNP
6	26576785	rs77600943	A	G	100	PASS	AC=132;AF=0.0263578;AN=5008;NS=2504;DP=18861;EAS_AF=0.004;AMR_AF=0.0447;AFR_AF=0.0061;EUR_AF=0.0487;SAS_AF=0.0409;AA=A|||;VT=SNP
6	26577186	rs55930917	A	G	100	PASS	AC=2158;AF=0.430911;AN=5008;NS=2504;DP=18096;EAS_AF=0.6607;AMR_AF=0.4654;AFR_AF=0.1505;EUR_AF=0.4185;SAS_AF=0.5613;AA=A|||;VT=SNP
6	26577308	rs12665431	T	A	100	PASS	AC=2715;AF=0.542133;AN=5008;NS=2504;DP=16866;EAS_AF=0.6756;AMR_AF=0.5331;AFR_AF=0.5204;EUR_AF=0.4254;SAS_AF=0.5603;AA=T|||;VT=SNP
6	26577326	rs12663883	C	A	100	PASS	AC=2715;AF=0.542133;AN=5008;NS=2504;DP=16679;EAS_AF=0.6756;AMR_AF=0.5331;AFR_AF=0.5197;EUR_AF=0.4254;SAS_AF=0.5613;AA=A|||;VT=SNP
6	26577370	rs12663894	C	T	100	PASS	AC=2715;AF=0.542133;AN=5008;NS=2504;DP=16480;EAS_AF=0.6756;AMR_AF=0.5331;AFR_AF=0.5189;EUR_AF=0.4264;SAS_AF=0.5613;AA=T|||;VT=SNP
6	26577401	rs76864766	T	C	100	PASS	AC=22;AF=0.00439297;AN=5008;NS=2504;DP=16543;EAS_AF=0;AMR_AF=0.0014;AFR_AF=0;EUR_AF=0.0189;SAS_AF=0.002;AA=T|||;VT=SNP
6	26577453	rs12194036	A	T	100	PASS	AC=393;AF=0.0784744;AN=5008;NS=2504;DP=17950;EAS_AF=0.0298;AMR_AF=0.1398;AFR_AF=0.031;EUR_AF=0.1183;SAS_AF=0.1084;AA=A|||;VT=SNP
6	26577488	rs6913877	G	A	100	PASS	AC=2715;AF=0.542133;AN=5008;NS=2504;DP=19209;EAS_AF=0.6756;AMR_AF=0.5331;AFR_AF=0.5197;EUR_AF=0.4254;SAS_AF=0.5613;AA=A|||;VT=SNP
6	26577506	rs62394557	A	G	100	PASS	AC=26;AF=0.00519169;AN=5008;NS=2504;DP=19919;EAS_AF=0;AMR_AF=0.0144;AFR_AF=0;EUR_AF=0.0099;SAS_AF=0.0061;AA=A|||;VT=SNP
6	26577530	rs6913462	A	G	100	PASS	AC=2714;AF=0.541933;AN=5008;NS=2504;DP=19764;EAS_AF=0.6756;AMR_AF=0.5331;AFR_AF=0.5197;EUR_AF=0.4254;SAS_AF=0.5603;AA=G|||;VT=SNP
6	26577857	rs6918506	C	G	100	PASS	AC=2714;AF=0.541933;AN=5008;NS=2504;DP=15572;EAS_AF=0.6756;AMR_AF=0.5331;AFR_AF=0.5197;EUR_AF=0.4254;SAS_AF=0.5603;AA=G|||;VT=SNP
6	26577867	rs6918360	A	T	100	PASS	AC=2711;AF=0.541334;AN=5008;NS=2504;DP=15619;EAS_AF=0.6756;AMR_AF=0.5331;AFR_AF=0.5174;EUR_AF=0.4254;SAS_AF=0.5603;AA=A|||;VT=SNP
6	26577924	rs6918854	G	A	100	PASS	AC=2713;AF=0.541733;AN=5008;NS=2504;DP=15073;EAS_AF=0.6756;AMR_AF=0.5331;AFR_AF=0.5189;EUR_AF=0.4254;SAS_AF=0.5603;AA=A|||;VT=SNP
6	26578364	rs9467799	G	A	100	PASS	AC=2710;AF=0.541134;AN=5008;NS=2504;DP=12618;EAS_AF=0.6756;AMR_AF=0.5331;AFR_AF=0.5166;EUR_AF=0.4254;SAS_AF=0.5603;AA=G|||;VT=SNP
6	26578525	rs9467800	A	C	100	PASS	AC=2715;AF=0.542133;AN=5008;NS=2504;DP=15438;EAS_AF=0.6766;AMR_AF=0.5331;AFR_AF=0.5197;EUR_AF=0.4254;SAS_AF=0.5603;AA=C|||;VT=SNP
6	26578534	rs142483304	C	G	100	PASS	AC=38;AF=0.00758786;AN=5008;NS=2504;DP=15745;EAS_AF=0;AMR_AF=0.0101;AFR_AF=0.0008;EUR_AF=0.0129;SAS_AF=0.0174;AA=C|||;VT=SNP
6	26579560	rs9379891	C	T	100	PASS	AC=717;AF=0.143171;AN=5008;NS=2504;DP=18459;EAS_AF=0.123;AMR_AF=0.0677;AFR_AF=0.1846;EUR_AF=0.1342;SAS_AF=0.1708;AA=C|||;VT=SNP
6	26579609	rs10223789	C	T	100	PASS	AC=2714;AF=0.541933;AN=5008;NS=2504;DP=18896;EAS_AF=0.6746;AMR_AF=0.5331;AFR_AF=0.5197;EUR_AF=0.4264;SAS_AF=0.5603;AA=T|||;VT=SNP
6	26579612	rs12211365	C	G	100	PASS	AC=69;AF=0.013778;AN=5008;NS=2504;DP=19084;EAS_AF=0.006;AMR_AF=0.0072;AFR_AF=0.0023;EUR_AF=0.0467;SAS_AF=0.0082;AA=C|||;VT=SNP
6	26579616	rs10223792	G	A	100	PASS	AC=2710;AF=0.541134;AN=5008;NS=2504;DP=19005;EAS_AF=0.6746;AMR_AF=0.5331;AFR_AF=0.5166;EUR_AF=0.4264;SAS_AF=0.5603;AA=G|||;VT=SNP
6	26579648	rs9461272	G	A	100	PASS	AC=2710;AF=0.541134;AN=5008;NS=2504;DP=18565;EAS_AF=0.6746;AMR_AF=0.5331;AFR_AF=0.5166;EUR_AF=0.4264;SAS_AF=0.5603;AA=G|||;VT=SNP
6	26581168	rs9467802	G	A	100	PASS	AC=2712;AF=0.541534;AN=5008;NS=2504;DP=15339;EAS_AF=0.6746;AMR_AF=0.5317;AFR_AF=0.5197;EUR_AF=0.4264;SAS_AF=0.5593;AA=A|||;VT=SNP
6	26581258	rs141670911	A	T	100	PASS	AC=190;AF=0.0379393;AN=5008;NS=2504;DP=16521;EAS_AF=0.004;AMR_AF=0.0548;AFR_AF=0.0045;EUR_AF=0.1243;SAS_AF=0.0174;AA=A|||;VT=SNP
6	26581927	rs79070268	C	T	100	PASS	AC=32;AF=0.00638978;AN=5008;NS=2504;DP=19515;EAS_AF=0.005;AMR_AF=0.0072;AFR_AF=0;EUR_AF=0.0219;SAS_AF=0;AA=C|||;VT=SNP
6	26582035	rs13198716	C	T	100	PASS	AC=119;AF=0.023762;AN=5008;NS=2504;DP=21793;EAS_AF=0;AMR_AF=0.0303;AFR_AF=0.0227;EUR_AF=0.0676;SAS_AF=0;AA=C|||;VT=SNP
6	26582187	rs76915538	T	C	100	PASS	AC=23;AF=0.00459265;AN=5008;NS=2504;DP=19767;EAS_AF=0;AMR_AF=0.0014;AFR_AF=0.0008;EUR_AF=0.0189;SAS_AF=0.002;AA=T|||;VT=SNP
6	26582327	rs9393735	A	G	100	PASS	AC=674;AF=0.134585;AN=5008;NS=2504;DP=20508;EAS_AF=0.1171;AMR_AF=0.0605;AFR_AF=0.1679;EUR_AF=0.1312;SAS_AF=0.1636;AA=A|||;VT=SNP
6	26582414	rs9379892	G	A	100	PASS	AC=4276;AF=0.853834;AN=5008;NS=2504;DP=20467;EAS_AF=0.8343;AMR_AF=0.8285;AFR_AF=0.907;EUR_AF=0.7555;SAS_AF=0.9213;AA=A|||;VT=SNP
6	26583129	rs9467804	C	T	100	PASS	AC=2881;AF=0.57528;AN=5008;NS=2504;DP=17703;EAS_AF=0.6736;AMR_AF=0.5519;AFR_AF=0.6059;EUR_AF=0.4712;SAS_AF=0.5562;AA=T|||;VT=SNP
6	26583366	rs9467805	C	T	100	PASS	AC=2573;AF=0.513778;AN=5008;NS=2504;DP=19619;EAS_AF=0.6677;AMR_AF=0.513;AFR_AF=0.4917;EUR_AF=0.3738;SAS_AF=0.5297;AA=c|||;VT=SNP
6	26583513	rs57637517	T	C	100	PASS	AC=728;AF=0.145367;AN=5008;NS=2504;DP=18858;EAS_AF=0.2669;AMR_AF=0.196;AFR_AF=0.0204;EUR_AF=0.1233;SAS_AF=0.1759;AA=T|||;VT=SNP
6	26583676	rs9393736	A	C	100	PASS	AC=4610;AF=0.920527;AN=5008;NS=2504;DP=19939;EAS_AF=0.9782;AMR_AF=0.8401;AFR_AF=0.9766;EUR_AF=0.8429;SAS_AF=0.9223;AA=C|||;VT=SNP
6	26583985	rs72844485	A	G	100	PASS	AC=586;AF=0.117013;AN=5008;NS=2504;DP=18270;EAS_AF=0.119;AMR_AF=0.1052;AFR_AF=0.1172;EUR_AF=0.1272;SAS_AF=0.1125;AA=A|||;VT=SNP
6	26584526	rs9461273	G	A	100	PASS	AC=2767;AF=0.552516;AN=5008;NS=2504;DP=16675;EAS_AF=0.6726;AMR_AF=0.5303;AFR_AF=0.6014;EUR_AF=0.3936;SAS_AF=0.5419;AA=A|||;VT=SNP
6	26584668	rs9379893	C	T	100	PASS	AC=950;AF=0.189696;AN=5008;NS=2504;DP=16081;EAS_AF=0.125;AMR_AF=0.1268;AFR_AF=0.2322;EUR_AF=0.1909;SAS_AF=0.2423;AA=C|||;VT=SNP
6	26584899	rs111737904	G	T	100	PASS	AC=164;AF=0.0327476;AN=5008;NS=2504;DP=14952;EAS_AF=0.005;AMR_AF=0.0159;AFR_AF=0.0983;EUR_AF=0.0149;SAS_AF=0.0031;AA=g|||;VT=SNP
6	26586517	rs77764407	A	G	100	PASS	AC=43;AF=0.00858626;AN=5008;NS=2504;DP=18570;EAS_AF=0.003;AMR_AF=0.0288;AFR_AF=0.0008;EUR_AF=0.0149;SAS_AF=0.0041;AA=A|||;VT=SNP
6	26586819	rs73395235	T	C	100	PASS	AC=353;AF=0.0704872;AN=5008;NS=2504;DP=19403;EAS_AF=0.0179;AMR_AF=0.0735;AFR_AF=0.0893;EUR_AF=0.0746;SAS_AF=0.093;AA=T|||;VT=SNP
6	26587096	rs143504681	A	G	100	PASS	AC=13;AF=0.00259585;AN=5008;NS=2504;DP=12474;EAS_AF=0;AMR_AF=0.0072;AFR_AF=0;EUR_AF=0.008;SAS_AF=0;AA=A|||;VT=SNP
6	26587293	rs114352919	T	G	100	PASS	AC=390;AF=0.0778754;AN=5008;NS=2504;DP=13996;EAS_AF=0.0982;AMR_AF=0.013;AFR_AF=0.1014;EUR_AF=0.0338;SAS_AF=0.1166;AA=T|||;VT=SNP
6	26587373	rs13190739	G	T	100	PASS	AC=194;AF=0.038738;AN=5008;NS=2504;DP=12276;EAS_AF=0.0099;AMR_AF=0.0346;AFR_AF=0.0348;EUR_AF=0.0815;SAS_AF=0.0327;AA=G|||;VT=SNP
6	26587406	rs13190754	G	A	100	PASS	AC=949;AF=0.189497;AN=5008;NS=2504;DP=12073;EAS_AF=0.125;AMR_AF=0.1268;AFR_AF=0.2307;EUR_AF=0.1909;SAS_AF=0.2434;AA=G|||;VT=SNP
6	26588051	rs12191423	G	A	100	PASS	AC=398;AF=0.0794728;AN=5008;NS=2504;DP=12248;EAS_AF=0.0218;AMR_AF=0.1599;AFR_AF=0.0234;EUR_AF=0.1571;SAS_AF=0.0777;AA=G|||;VT=SNP
6	26588461	rs12191629	G	A	100	PASS	AC=404;AF=0.0806709;AN=5008;NS=2504;DP=16032;EAS_AF=0.0218;AMR_AF=0.1643;AFR_AF=0.0257;EUR_AF=0.1571;SAS_AF=0.0777;AA=G|||;VT=SNP
6	26588521	rs34229567	C	T	100	PASS	AC=596;AF=0.11901;AN=5008;NS=2504;DP=13726;EAS_AF=0.1071;AMR_AF=0.0533;AFR_AF=0.1422;EUR_AF=0.1163;SAS_AF=0.1493;AA=C|||;VT=SNP
6	26588716	rs144145374	C	T	100	PASS	AC=406;AF=0.0810703;AN=5008;NS=2504;DP=15119;EAS_AF=0.0218;AMR_AF=0.1643;AFR_AF=0.0257;EUR_AF=0.1571;SAS_AF=0.0798;AA=C|||;VT=SNP
6	26588718	rs147323128	C	T	100	PASS	AC=396;AF=0.0790735;AN=5008;NS=2504;DP=15158;EAS_AF=0.0982;AMR_AF=0.013;AFR_AF=0.1021;EUR_AF=0.0338;SAS_AF=0.1217;AA=C|||;VT=SNP
6	26588842	rs140930687	A	G	100	PASS	AC=203;AF=0.0405351;AN=5008;NS=2504;DP=11354;EAS_AF=0.0942;AMR_AF=0.0029;AFR_AF=0.0045;EUR_AF=0.0298;SAS_AF=0.0716;AA=A|||;VT=SNP
6	26589046	rs114564790	G	A	100	PASS	AC=101;AF=0.0201677;AN=5008;NS=2504;DP=12151;EAS_AF=0.005;AMR_AF=0.0231;AFR_AF=0.0038;EUR_AF=0.0507;SAS_AF=0.0245;AA=G|||;VT=SNP
6	26589359	rs34477427	A	G	100	PASS	AC=183;AF=0.0365415;AN=5008;NS=2504;DP=13514;EAS_AF=0.0079;AMR_AF=0.0432;AFR_AF=0.003;EUR_AF=0.0974;SAS_AF=0.044;AA=A|||;VT=SNP
6	26590578	rs13203358	A	T	100	PASS	AC=596;AF=0.11901;AN=5008;NS=2504;DP=18260;EAS_AF=0.1071;AMR_AF=0.0533;AFR_AF=0.1422;EUR_AF=0.1163;SAS_AF=0.1493;AA=A|||;VT=SNP
6	26590801	rs9461275	C	T	100	PASS	AC=2586;AF=0.516374;AN=5008;NS=2504;DP=17973;EAS_AF=0.6677;AMR_AF=0.5144;AFR_AF=0.4917;EUR_AF=0.3787;SAS_AF=0.5368;AA=C|||;VT=SNP
6	26590941	rs6922256	A	G	100	PASS	AC=4421;AF=0.882788;AN=5008;NS=2504;DP=16704;EAS_AF=0.881;AMR_AF=0.8948;AFR_AF=0.8828;EUR_AF=0.8708;SAS_AF=0.8885;AA=G|||;VT=SNP
6	26591074	rs13207371	G	A	100	PASS	AC=2059;AF=0.411142;AN=5008;NS=2504;DP=15849;EAS_AF=0.6498;AMR_AF=0.4467;AFR_AF=0.1475;EUR_AF=0.3718;SAS_AF=0.5368;AA=G|||;VT=SNP
6	26592707	rs9379895	A	G	100	PASS	AC=951;AF=0.189896;AN=5008;NS=2504;DP=19550;EAS_AF=0.125;AMR_AF=0.1268;AFR_AF=0.233;EUR_AF=0.1909;SAS_AF=0.2423;AA=A|||;VT=SNP
6	26592853	rs6925087	T	A	100	PASS	AC=2587;AF=0.516573;AN=5008;NS=2504;DP=19897;EAS_AF=0.6677;AMR_AF=0.5144;AFR_AF=0.4917;EUR_AF=0.3787;SAS_AF=0.5378;AA=T|||;VT=SNP
6	26593037	rs34781270	A	G	100	PASS	AC=193;AF=0.0385383;AN=5008;NS=2504;DP=18367;EAS_AF=0.0089;AMR_AF=0.0346;AFR_AF=0.0348;EUR_AF=0.0815;SAS_AF=0.0327;AA=A|||;VT=SNP
6	26593275	rs35400317	C	T	100	PASS	AC=120;AF=0.0239617;AN=5008;NS=2504;DP=17178;EAS_AF=0;AMR_AF=0.0303;AFR_AF=0.0234;EUR_AF=0.0676;SAS_AF=0;AA=C|||;VT=SNP
6	26593471	rs4368798	A	G	100	PASS	AC=2586;AF=0.516374;AN=5008;NS=2504;DP=15420;EAS_AF=0.6677;AMR_AF=0.5144;AFR_AF=0.4917;EUR_AF=0.3787;SAS_AF=0.5368;AA=A|||;VT=SNP
6	26594033	rs6456738	T	C	100	PASS	AC=4166;AF=0.831869;AN=5008;NS=2504;DP=17130;EAS_AF=0.8214;AMR_AF=0.8329;AFR_AF=0.8699;EUR_AF=0.7555;SAS_AF=0.8691;AA=C|||;VT=SNP
6	26595097	rs12194610	G	C	100	PASS	AC=275;AF=0.0549121;AN=5008;NS=2504;DP=17973;EAS_AF=0.0169;AMR_AF=0.1254;AFR_AF=0.0091;EUR_AF=0.1024;SAS_AF=0.0573;AA=g|||;VT=SNP
6	26595168	rs9461276	T	C	100	PASS	AC=2586;AF=0.516374;AN=5008;NS=2504;DP=16405;EAS_AF=0.6677;AMR_AF=0.5144;AFR_AF=0.4917;EUR_AF=0.3787;SAS_AF=0.5368;AA=T|||;VT=SNP
6	26595267	rs6915555	G	T	100	PASS	AC=3549;AF=0.708666;AN=5008;NS=2504;DP=17428;EAS_AF=0.7917;AMR_AF=0.6412;AFR_AF=0.7345;EUR_AF=0.5696;SAS_AF=0.7791;AA=T|||;VT=SNP
6	26595446	rs3807029	T	C	100	PASS	AC=3549;AF=0.708666;AN=5008;NS=2504;DP=16162;EAS_AF=0.7917;AMR_AF=0.6412;AFR_AF=0.7345;EUR_AF=0.5696;SAS_AF=0.7791;AA=C|||;VT=SNP
6	26597333	rs3800302	A	G	100	PASS	AC=3549;AF=0.708666;AN=5008;NS=2504;DP=15258;EAS_AF=0.7917;AMR_AF=0.6412;AFR_AF=0.7345;EUR_AF=0.5696;SAS_AF=0.7791;AA=G|||;VT=SNP;EX_TARGET
6	26597384	rs114752296	G	A	100	PASS	AC=50;AF=0.00998403;AN=5008;NS=2504;DP=16213;EAS_AF=0;AMR_AF=0.013;AFR_AF=0.0008;EUR_AF=0.0318;SAS_AF=0.0082;AA=G|||;VT=SNP;EX_TARGET
6	26597893	rs7767847	A	T	100	PASS	AC=2586;AF=0.516374;AN=5008;NS=2504;DP=16786;EAS_AF=0.6667;AMR_AF=0.5159;AFR_AF=0.4917;EUR_AF=0.3787;SAS_AF=0.5368;AA=a|||;VT=SNP
6	26597924	rs4591839	C	T	100	PASS	AC=3548;AF=0.708466;AN=5008;NS=2504;DP=16390;EAS_AF=0.7917;AMR_AF=0.6412;AFR_AF=0.7337;EUR_AF=0.5676;SAS_AF=0.7812;AA=t|||;VT=SNP
6	26597992	rs57838818	G	A	100	PASS	AC=354;AF=0.0706869;AN=5008;NS=2504;DP=16657;EAS_AF=0.0179;AMR_AF=0.0735;AFR_AF=0.09;EUR_AF=0.0746;SAS_AF=0.093;AA=g|||;VT=SNP
6	26598004	rs4634439	A	G	100	PASS	AC=608;AF=0.121406;AN=5008;NS=2504;DP=16895;EAS_AF=0.1071;AMR_AF=0.0533;AFR_AF=0.1513;EUR_AF=0.1163;SAS_AF=0.1493;AA=a|||;VT=SNP
6	26598188	rs3800303	A	G	100	PASS	AC=2585;AF=0.516174;AN=5008;NS=2504;DP=18490;EAS_AF=0.6667;AMR_AF=0.5144;AFR_AF=0.4917;EUR_AF=0.3787;SAS_AF=0.5368;AA=a|||;VT=SNP;EX_TARGET
6	26598418	rs7768682	A	T	100	PASS	AC=354;AF=0.0706869;AN=5008;NS=2504;DP=19974;EAS_AF=0.0179;AMR_AF=0.0735;AFR_AF=0.09;EUR_AF=0.0746;SAS_AF=0.093;AA=a|||;VT=SNP
6	26598798	rs3800304	G	A	100	PASS	AC=245;AF=0.0489217;AN=5008;NS=2504;DP=16785;EAS_AF=0.0595;AMR_AF=0.0605;AFR_AF=0.0038;EUR_AF=0.1183;SAS_AF=0.0194;AA=G|||;VT=SNP;EX_TARGET
6	26599509	rs45527431	A	G	100	PASS	AC=91;AF=0.0181709;AN=5008;NS=2504;DP=15049;EAS_AF=0;AMR_AF=0.0288;AFR_AF=0.0023;EUR_AF=0.0676;SAS_AF=0;AA=A|||;VT=SNP
6	26599732	rs45568331	T	G	100	PASS	AC=339;AF=0.0676917;AN=5008;NS=2504;DP=19586;EAS_AF=0.0119;AMR_AF=0.0735;AFR_AF=0.09;EUR_AF=0.0736;SAS_AF=0.0849;AA=T|||;VT=SNP
6	26599809	rs45600933	T	G	100	PASS	AC=338;AF=0.067492;AN=5008;NS=2504;DP=20234;EAS_AF=0.0119;AMR_AF=0.0735;AFR_AF=0.09;EUR_AF=0.0726;SAS_AF=0.0849;AA=T|||;VT=SNP
6	26600156	rs12204145	G	A	100	PASS	AC=244;AF=0.048722;AN=5008;NS=2504;DP=21977;EAS_AF=0.0595;AMR_AF=0.0605;AFR_AF=0.0038;EUR_AF=0.1183;SAS_AF=0.0184;AA=G|||;VT=SNP
6	26600205	rs41267937	T	C	100	PASS	AC=338;AF=0.067492;AN=5008;NS=2504;DP=21475;EAS_AF=0.0119;AMR_AF=0.0735;AFR_AF=0.09;EUR_AF=0.0726;SAS_AF=0.0849;AA=T|||;VT=SNP
6	26601141	rs76049329	A	G	100	PASS	AC=164;AF=0.0327476;AN=5008;NS=2504;DP=19787;EAS_AF=0.005;AMR_AF=0.0159;AFR_AF=0.0983;EUR_AF=0.0149;SAS_AF=0.0031;AA=A|||;VT=SNP
6	26601526	rs9379897	T	C	100	PASS	AC=608;AF=0.121406;AN=5008;NS=2504;DP=18939;EAS_AF=0.1071;AMR_AF=0.0533;AFR_AF=0.1513;EUR_AF=0.1163;SAS_AF=0.1493;AA=T|||;VT=SNP
6	26601733	rs78989015	G	T	100	PASS	AC=338;AF=0.067492;AN=5008;NS=2504;DP=14308;EAS_AF=0.0119;AMR_AF=0.0735;AFR_AF=0.09;EUR_AF=0.0726;SAS_AF=0.0849;AA=G|||;VT=SNP
6	26601940	rs13208916	G	A	100	PASS	AC=617;AF=0.123203;AN=5008;NS=2504;DP=15168;EAS_AF=0.1071;AMR_AF=0.0548;AFR_AF=0.1566;EUR_AF=0.1163;SAS_AF=0.1503;AA=G|||;VT=SNP
6	26602453	rs28360517	A	G	100	PASS	AC=608;AF=0.121406;AN=5008;NS=2504;DP=15305;EAS_AF=0.1071;AMR_AF=0.0533;AFR_AF=0.1513;EUR_AF=0.1163;SAS_AF=0.1493;AA=A|||;VT=SNP
6	26602999	rs61646623	G	A	100	PASS	AC=338;AF=0.067492;AN=5008;NS=2504;DP=18493;EAS_AF=0.0119;AMR_AF=0.0735;AFR_AF=0.09;EUR_AF=0.0726;SAS_AF=0.0849;AA=G|||;VT=SNP
6	26603015	rs9379899	T	A	100	PASS	AC=595;AF=0.11881;AN=5008;NS=2504;DP=18817;EAS_AF=0.1071;AMR_AF=0.0533;AFR_AF=0.1415;EUR_AF=0.1163;SAS_AF=0.1493;AA=T|||;VT=SNP
6	26603259	rs6911540	T	C	100	PASS	AC=3534;AF=0.705671;AN=5008;NS=2504;DP=17114;EAS_AF=0.7857;AMR_AF=0.6412;AFR_AF=0.7337;EUR_AF=0.5686;SAS_AF=0.772;AA=C|||;VT=SNP
6	26603417	rs6931849	A	G	100	PASS	AC=3534;AF=0.705671;AN=5008;NS=2504;DP=19135;EAS_AF=0.7857;AMR_AF=0.6412;AFR_AF=0.7337;EUR_AF=0.5676;SAS_AF=0.773;AA=G|||;VT=SNP
6	26603558	rs148665032	C	A	100	PASS	AC=164;AF=0.0327476;AN=5008;NS=2504;DP=13634;EAS_AF=0.005;AMR_AF=0.0159;AFR_AF=0.0983;EUR_AF=0.0149;SAS_AF=0.0031;AA=C|||;VT=SNP
6	26603866	rs9379901	T	C	100	PASS	AC=604;AF=0.120607;AN=5008;NS=2504;DP=19470;EAS_AF=0.1071;AMR_AF=0.0533;AFR_AF=0.1483;EUR_AF=0.1163;SAS_AF=0.1493;AA=T|||;VT=SNP
6	26603924	rs35076545	C	A	100	PASS	AC=193;AF=0.0385383;AN=5008;NS=2504;DP=18393;EAS_AF=0.0089;AMR_AF=0.0346;AFR_AF=0.0348;EUR_AF=0.0815;SAS_AF=0.0327;AA=C|||;VT=SNP
6	26604140	rs6456739	T	C	100	PASS	AC=3191;AF=0.637181;AN=5008;NS=2504;DP=17752;EAS_AF=0.7738;AMR_AF=0.5677;AFR_AF=0.6407;EUR_AF=0.495;SAS_AF=0.6871;AA=T|||;VT=SNP
6	26604650	rs62394558	G	A	100	PASS	AC=1845;AF=0.368411;AN=5008;NS=2504;DP=21689;EAS_AF=0.624;AMR_AF=0.4352;AFR_AF=0.0408;EUR_AF=0.3588;SAS_AF=0.5102;AA=G|||;VT=SNP
6	26605206	rs9348726	G	A	100	PASS	AC=605;AF=0.120807;AN=5008;NS=2504;DP=17829;EAS_AF=0.1071;AMR_AF=0.0533;AFR_AF=0.149;EUR_AF=0.1163;SAS_AF=0.1493;AA=G|||;VT=SNP
6	26605655	rs9368442	A	C	100	PASS	AC=366;AF=0.0730831;AN=5008;NS=2504;DP=17544;EAS_AF=0.0982;AMR_AF=0.013;AFR_AF=0.0983;EUR_AF=0.0328;SAS_AF=0.0971;AA=A|||;VT=SNP
6	26605864	rs12205310	G	T	100	PASS	AC=427;AF=0.0852636;AN=5008;NS=2504;DP=15997;EAS_AF=0.0248;AMR_AF=0.1671;AFR_AF=0.0242;EUR_AF=0.169;SAS_AF=0.0859;AA=G|||;VT=SNP
6	26606512	rs9379902	G	A	100	PASS	AC=3533;AF=0.705471;AN=5008;NS=2504;DP=19009;EAS_AF=0.7857;AMR_AF=0.6412;AFR_AF=0.7337;EUR_AF=0.5676;SAS_AF=0.772;AA=A|||;VT=SNP
6	26606579	rs9379903	T	C	100	PASS	AC=3570;AF=0.712859;AN=5008;NS=2504;DP=20814;EAS_AF=0.7917;AMR_AF=0.6859;AFR_AF=0.7337;EUR_AF=0.5676;SAS_AF=0.772;AA=C|||;VT=SNP
6	26608261	rs9467810	A	C	100	PASS	AC=2584;AF=0.515974;AN=5008;NS=2504;DP=18503;EAS_AF=0.6667;AMR_AF=0.5144;AFR_AF=0.4902;EUR_AF=0.3787;SAS_AF=0.5378;AA=A|||;VT=SNP
6	26608325	rs6919391	G	A	100	PASS	AC=3533;AF=0.705471;AN=5008;NS=2504;DP=17714;EAS_AF=0.7857;AMR_AF=0.6412;AFR_AF=0.7337;EUR_AF=0.5676;SAS_AF=0.772;AA=A|||;VT=SNP
6	26608755	rs11758306	C	T	100	PASS	AC=427;AF=0.0852636;AN=5008;NS=2504;DP=16087;EAS_AF=0.0248;AMR_AF=0.1671;AFR_AF=0.0242;EUR_AF=0.169;SAS_AF=0.0859;AA=C|||;VT=SNP
6	26608850	rs141815321	C	T	100	PASS	AC=246;AF=0.0491214;AN=5008;NS=2504;DP=17657;EAS_AF=0.0595;AMR_AF=0.0605;AFR_AF=0.0038;EUR_AF=0.1183;SAS_AF=0.0204;AA=C|||;VT=SNP
6	26608985	rs150594562	C	A	100	PASS	AC=283;AF=0.0565096;AN=5008;NS=2504;DP=19327;EAS_AF=0.0942;AMR_AF=0.0072;AFR_AF=0.0628;EUR_AF=0.0298;SAS_AF=0.0716;AA=T|||;VT=SNP
6	26609028	rs12664677	C	A	100	PASS	AC=87;AF=0.0173722;AN=5008;NS=2504;DP=19026;EAS_AF=0.0099;AMR_AF=0.0072;AFR_AF=0;EUR_AF=0.0219;SAS_AF=0.0511;AA=c|||;VT=SNP
6	26609105	rs117552817	T	C	100	PASS	AC=30;AF=0.00599042;AN=5008;NS=2504;DP=20949;EAS_AF=0.001;AMR_AF=0.0029;AFR_AF=0.0015;EUR_AF=0.0109;SAS_AF=0.0143;AA=T|||;VT=SNP
6	26609989	rs13212985	G	C	100	PASS	AC=193;AF=0.0385383;AN=5008;NS=2504;DP=19511;EAS_AF=0.0089;AMR_AF=0.0346;AFR_AF=0.0348;EUR_AF=0.0815;SAS_AF=0.0327;AA=G|||;VT=SNP
6	26610640	rs72844495	T	C	100	PASS	AC=245;AF=0.0489217;AN=5008;NS=2504;DP=18199;EAS_AF=0.0595;AMR_AF=0.0605;AFR_AF=0.0038;EUR_AF=0.1183;SAS_AF=0.0194;AA=T|||;VT=SNP
6	26610990	rs75018140	A	G	100	PASS	AC=83;AF=0.0165735;AN=5008;NS=2504;DP=20078;EAS_AF=0.001;AMR_AF=0.0086;AFR_AF=0.0053;EUR_AF=0.0318;SAS_AF=0.0378;AA=A|||;VT=SNP
6	26610996	rs76939088	C	T	100	PASS	AC=433;AF=0.0864617;AN=5008;NS=2504;DP=19956;EAS_AF=0.0248;AMR_AF=0.1715;AFR_AF=0.0265;EUR_AF=0.169;SAS_AF=0.0859;AA=C|||;VT=SNP
6	26611208	rs112014382	C	T	100	PASS	AC=15;AF=0.00299521;AN=5008;NS=2504;DP=13055;EAS_AF=0;AMR_AF=0.0014;AFR_AF=0;EUR_AF=0.0139;SAS_AF=0;AA=C|||;VT=SNP
6	26611608	rs72844496	G	A	100	PASS	AC=245;AF=0.0489217;AN=5008;NS=2504;DP=15989;EAS_AF=0.0595;AMR_AF=0.0605;AFR_AF=0.0038;EUR_AF=0.1183;SAS_AF=0.0194;AA=G|||;VT=SNP
6	26612815	rs116639444	G	A	100	PASS	AC=59;AF=0.0117812;AN=5008;NS=2504;DP=21580;EAS_AF=0.0089;AMR_AF=0.0043;AFR_AF=0.0015;EUR_AF=0.0139;SAS_AF=0.0317;AA=G|||;VT=SNP
6	26612870	rs11967852	G	T	100	PASS	AC=893;AF=0.178315;AN=5008;NS=2504;DP=20940;EAS_AF=0.1151;AMR_AF=0.1268;AFR_AF=0.2247;EUR_AF=0.1879;SAS_AF=0.2076;AA=G|||;VT=SNP
6	26614690	rs181175784	C	T	100	PASS	AC=32;AF=0.00638978;AN=5008;NS=2504;DP=15382;EAS_AF=0;AMR_AF=0.0086;AFR_AF=0.0008;EUR_AF=0.0099;SAS_AF=0.0153;AA=C|||;VT=SNP
6	26614808	rs1490488	T	C	100	PASS	AC=2604;AF=0.519968;AN=5008;NS=2504;DP=12687;EAS_AF=0.6726;AMR_AF=0.5086;AFR_AF=0.5;EUR_AF=0.3767;SAS_AF=0.545;AA=C|||;VT=SNP
6	26614951	rs2494691	G	A	100	PASS	AC=3717;AF=0.742212;AN=5008;NS=2504;DP=16664;EAS_AF=0.7966;AMR_AF=0.6556;AFR_AF=0.8389;EUR_AF=0.5835;SAS_AF=0.7802;AA=A|||;VT=SNP
6	26615223	rs2494692	G	A	100	PASS	AC=2604;AF=0.519968;AN=5008;NS=2504;DP=16826;EAS_AF=0.6726;AMR_AF=0.5086;AFR_AF=0.5;EUR_AF=0.3767;SAS_AF=0.545;AA=G|||;VT=SNP
6	26616259	rs2451740	C	T	100	PASS	AC=2604;AF=0.519968;AN=5008;NS=2504;DP=14612;EAS_AF=0.6726;AMR_AF=0.5086;AFR_AF=0.5;EUR_AF=0.3767;SAS_AF=0.545;AA=c|||;VT=SNP
6	26616835	rs2451739	T	G	100	PASS	AC=3502;AF=0.699281;AN=5008;NS=2504;DP=17532;EAS_AF=0.7877;AMR_AF=0.6369;AFR_AF=0.7277;EUR_AF=0.5656;SAS_AF=0.7515;AA=G|||;VT=SNP
6	26617058	rs6456741	C	T	100	PASS	AC=248;AF=0.0495208;AN=5008;NS=2504;DP=19426;EAS_AF=0.0595;AMR_AF=0.0605;AFR_AF=0.0068;EUR_AF=0.1173;SAS_AF=0.0194;AA=C|||;VT=SNP
6	26617075	rs6456742	T	C	100	PASS	AC=244;AF=0.048722;AN=5008;NS=2504;DP=19284;EAS_AF=0.0595;AMR_AF=0.0605;AFR_AF=0.0038;EUR_AF=0.1173;SAS_AF=0.0194;AA=T|||;VT=SNP
6	26617306	rs9393737	G	A	100	PASS	AC=892;AF=0.178115;AN=5008;NS=2504;DP=17941;EAS_AF=0.1151;AMR_AF=0.1268;AFR_AF=0.2247;EUR_AF=0.1879;SAS_AF=0.2065;AA=G|||;VT=SNP
6	26617623	rs9348727	A	G	100	PASS	AC=279;AF=0.0557109;AN=5008;NS=2504;DP=18229;EAS_AF=0.0942;AMR_AF=0.0072;AFR_AF=0.0598;EUR_AF=0.0298;SAS_AF=0.0716;AA=A|||;VT=SNP
6	26618276	rs3999476	G	A	100	PASS	AC=3504;AF=0.699681;AN=5008;NS=2504;DP=14094;EAS_AF=0.7877;AMR_AF=0.6369;AFR_AF=0.7277;EUR_AF=0.5676;SAS_AF=0.7515;AA=A|||;VT=SNP
6	26618459	rs2451738	T	A	100	PASS	AC=2612;AF=0.521565;AN=5008;NS=2504;DP=13999;EAS_AF=0.6726;AMR_AF=0.513;AFR_AF=0.5;EUR_AF=0.3807;SAS_AF=0.546;AA=T|||;VT=SNP
6	26619041	rs2451737	T	C	100	PASS	AC=2611;AF=0.521366;AN=5008;NS=2504;DP=16676;EAS_AF=0.6726;AMR_AF=0.513;AFR_AF=0.5;EUR_AF=0.3807;SAS_AF=0.545;AA=C|||;VT=SNP
6	26619226	rs2494693	T	C	100	PASS	AC=2612;AF=0.521565;AN=5008;NS=2504;DP=14841;EAS_AF=0.6726;AMR_AF=0.513;AFR_AF=0.5008;EUR_AF=0.3807;SAS_AF=0.545;AA=T|||;VT=SNP
6	26619328	rs2494694	A	T	100	PASS	AC=2611;AF=0.521366;AN=5008;NS=2504;DP=17208;EAS_AF=0.6726;AMR_AF=0.513;AFR_AF=0.5;EUR_AF=0.3807;SAS_AF=0.545;AA=A|||;VT=SNP
6	26619448	rs142948774	A	G	100	PASS	AC=338;AF=0.067492;AN=5008;NS=2504;DP=15926;EAS_AF=0.0942;AMR_AF=0.0101;AFR_AF=0.0877;EUR_AF=0.0308;SAS_AF=0.091;AA=A|||;VT=SNP
6	26619531	rs2494695	C	T	100	PASS	AC=2076;AF=0.414537;AN=5008;NS=2504;DP=14494;EAS_AF=0.6548;AMR_AF=0.4467;AFR_AF=0.149;EUR_AF=0.3738;SAS_AF=0.545;AA=C|||;VT=SNP
6	26620312	rs7754159	G	A	100	PASS	AC=890;AF=0.177716;AN=5008;NS=2504;DP=20249;EAS_AF=0.1161;AMR_AF=0.1239;AFR_AF=0.2247;EUR_AF=0.1869;SAS_AF=0.2065;AA=G|||;VT=SNP
6	26620544	rs2451736	G	A	100	PASS	AC=2610;AF=0.521166;AN=5008;NS=2504;DP=16789;EAS_AF=0.6726;AMR_AF=0.513;AFR_AF=0.4992;EUR_AF=0.3807;SAS_AF=0.545;AA=G|||;VT=SNP
6	26620658	rs9393738	G	A	100	PASS	AC=889;AF=0.177516;AN=5008;NS=2504;DP=17344;EAS_AF=0.1151;AMR_AF=0.1239;AFR_AF=0.2247;EUR_AF=0.1869;SAS_AF=0.2065;AA=G|||;VT=SNP
6	26620894	rs2494696	A	G	100	PASS	AC=2610;AF=0.521166;AN=5008;NS=2504;DP=16379;EAS_AF=0.6726;AMR_AF=0.513;AFR_AF=0.5;EUR_AF=0.3797;SAS_AF=0.545;AA=A|||;VT=SNP
6	26621379	rs2451735	T	A	100	PASS	AC=3504;AF=0.699681;AN=5008;NS=2504;DP=16791;EAS_AF=0.7877;AMR_AF=0.6369;AFR_AF=0.7277;EUR_AF=0.5676;SAS_AF=0.7515;AA=A|||;VT=SNP
6	26622055	rs2494697	A	G	100	PASS	AC=3504;AF=0.699681;AN=5008;NS=2504;DP=16706;EAS_AF=0.7877;AMR_AF=0.6369;AFR_AF=0.7277;EUR_AF=0.5676;SAS_AF=0.7515;AA=G|||;VT=SNP
6	26622290	rs4292511	G	T	100	PASS	AC=248;AF=0.0495208;AN=5008;NS=2504;DP=16409;EAS_AF=0.0625;AMR_AF=0.0605;AFR_AF=0.0045;EUR_AF=0.1173;SAS_AF=0.0194;AA=G|||;VT=SNP
6	26622546	rs2451734	T	C	100	PASS	AC=4145;AF=0.827676;AN=5008;NS=2504;DP=16681;EAS_AF=0.8214;AMR_AF=0.8242;AFR_AF=0.8646;EUR_AF=0.7475;SAS_AF=0.8691;AA=C|||;VT=SNP
6	26622734	rs2101582	C	T	100	PASS	AC=2613;AF=0.521765;AN=5008;NS=2504;DP=15403;EAS_AF=0.6726;AMR_AF=0.513;AFR_AF=0.5;EUR_AF=0.3807;SAS_AF=0.547;AA=C|||;VT=SNP
6	26622769	rs2101581	G	T	100	PASS	AC=2609;AF=0.520966;AN=5008;NS=2504;DP=15835;EAS_AF=0.6726;AMR_AF=0.513;AFR_AF=0.4985;EUR_AF=0.3807;SAS_AF=0.545;AA=G|||;VT=SNP
6	26622904	rs2451732	T	A	100	PASS	AC=2613;AF=0.521765;AN=5008;NS=2504;DP=17307;EAS_AF=0.6736;AMR_AF=0.513;AFR_AF=0.4992;EUR_AF=0.3807;SAS_AF=0.547;AA=T|||;VT=SNP
6	26623922	rs115132635	T	C	100	PASS	AC=112;AF=0.0223642;AN=5008;NS=2504;DP=12748;EAS_AF=0.0069;AMR_AF=0.0288;AFR_AF=0.0023;EUR_AF=0.0606;SAS_AF=0.0215;AA=T|||;VT=SNP
6	26623996	rs7746643	G	A	100	PASS	AC=3506;AF=0.70008;AN=5008;NS=2504;DP=13046;EAS_AF=0.7877;AMR_AF=0.6369;AFR_AF=0.7284;EUR_AF=0.5676;SAS_AF=0.7526;AA=A|||;VT=SNP
6	26624258	rs147028320	T	C	100	PASS	AC=32;AF=0.00638978;AN=5008;NS=2504;DP=13755;EAS_AF=0.005;AMR_AF=0.0086;AFR_AF=0;EUR_AF=0.0209;SAS_AF=0;AA=T|||;VT=SNP
6	26624822	rs2451731	A	C	100	PASS	AC=2610;AF=0.521166;AN=5008;NS=2504;DP=16442;EAS_AF=0.6726;AMR_AF=0.513;AFR_AF=0.4992;EUR_AF=0.3807;SAS_AF=0.545;AA=A|||;VT=SNP
6	26625319	rs4515370	T	C	100	PASS	AC=244;AF=0.048722;AN=5008;NS=2504;DP=17177;EAS_AF=0.0595;AMR_AF=0.0605;AFR_AF=0.0038;EUR_AF=0.1173;SAS_AF=0.0194;AA=T|||;VT=SNP
6	26626036	rs9467813	C	G	100	PASS	AC=2612;AF=0.521565;AN=5008;NS=2504;DP=14200;EAS_AF=0.6726;AMR_AF=0.513;AFR_AF=0.5008;EUR_AF=0.3807;SAS_AF=0.545;AA=C|||;VT=SNP
6	26626038	rs139890059	C	G	100	PASS	AC=215;AF=0.0429313;AN=5008;NS=2504;DP=14220;EAS_AF=0.0089;AMR_AF=0.0187;AFR_AF=0.1112;EUR_AF=0.0179;SAS_AF=0.0286;AA=C|||;VT=SNP
```
