## Supplementary material for "Characterization of shared and ancestry-specific signals driving complex traits using multi-ancestry fine-mapping": s1_data_1kg.pvar (part 2 of 8)

```
6	26626116	rs149815515	G	A	100	PASS	AC=245;AF=0.0489217;AN=5008;NS=2504;DP=14809;EAS_AF=0.0595;AMR_AF=0.0605;AFR_AF=0.0045;EUR_AF=0.1173;SAS_AF=0.0194;AA=G|||;VT=SNP
6	26627508	rs9295701	T	C	100	PASS	AC=2611;AF=0.521366;AN=5008;NS=2504;DP=15534;EAS_AF=0.6726;AMR_AF=0.513;AFR_AF=0.5;EUR_AF=0.3807;SAS_AF=0.545;AA=T|||;VT=SNP
6	26628005	rs34453863	T	C	100	PASS	AC=1843;AF=0.368011;AN=5008;NS=2504;DP=16135;EAS_AF=0.624;AMR_AF=0.4352;AFR_AF=0.0408;EUR_AF=0.3579;SAS_AF=0.5092;AA=T|||;VT=SNP
6	26628773	rs62396171	T	C	100	PASS	AC=773;AF=0.154353;AN=5008;NS=2504;DP=18666;EAS_AF=0.2669;AMR_AF=0.2089;AFR_AF=0.0212;EUR_AF=0.1322;SAS_AF=0.2025;AA=T|||;VT=SNP
6	26629233	rs10946842	C	A	100	PASS	AC=431;AF=0.0860623;AN=5008;NS=2504;DP=16592;EAS_AF=0.0248;AMR_AF=0.1671;AFR_AF=0.0242;EUR_AF=0.17;SAS_AF=0.089;AA=C|||;VT=SNP
6	26629404	rs2451741	A	G	100	PASS	AC=2616;AF=0.522364;AN=5008;NS=2504;DP=14566;EAS_AF=0.6726;AMR_AF=0.513;AFR_AF=0.503;EUR_AF=0.3797;SAS_AF=0.547;AA=G|||;VT=SNP
6	26629447	rs72845505	A	G	100	PASS	AC=32;AF=0.00638978;AN=5008;NS=2504;DP=15540;EAS_AF=0;AMR_AF=0.0144;AFR_AF=0.0008;EUR_AF=0.0189;SAS_AF=0.002;AA=A|||;VT=SNP
6	26630269	rs6902411	A	C	100	PASS	AC=3504;AF=0.699681;AN=5008;NS=2504;DP=18997;EAS_AF=0.7877;AMR_AF=0.6369;AFR_AF=0.7277;EUR_AF=0.5676;SAS_AF=0.7515;AA=C|||;VT=SNP
6	26630756	rs149234133	T	C	100	PASS	AC=76;AF=0.0151757;AN=5008;NS=2504;DP=17290;EAS_AF=0.003;AMR_AF=0.0403;AFR_AF=0.0023;EUR_AF=0.0229;SAS_AF=0.0194;AA=T|||;VT=SNP
6	26630990	rs9379905	G	A	100	PASS	AC=893;AF=0.178315;AN=5008;NS=2504;DP=16236;EAS_AF=0.1151;AMR_AF=0.1239;AFR_AF=0.2277;EUR_AF=0.1869;SAS_AF=0.2065;AA=G|||;VT=SNP
6	26630999	rs12205909	G	A	100	PASS	AC=243;AF=0.0485224;AN=5008;NS=2504;DP=16044;EAS_AF=0.0595;AMR_AF=0.0605;AFR_AF=0.0038;EUR_AF=0.1173;SAS_AF=0.0184;AA=G|||;VT=SNP
6	26631306	rs2494700	C	T	100	PASS	AC=2610;AF=0.521166;AN=5008;NS=2504;DP=15602;EAS_AF=0.6726;AMR_AF=0.513;AFR_AF=0.5;EUR_AF=0.3797;SAS_AF=0.545;AA=C|||;VT=SNP
6	26631568	rs66488313	G	T	100	PASS	AC=91;AF=0.0181709;AN=5008;NS=2504;DP=19290;EAS_AF=0;AMR_AF=0.0288;AFR_AF=0.0015;EUR_AF=0.0686;SAS_AF=0;AA=G|||;VT=SNP
6	26631832	rs115717849	T	C	100	PASS	AC=50;AF=0.00998403;AN=5008;NS=2504;DP=20604;EAS_AF=0;AMR_AF=0.013;AFR_AF=0.0008;EUR_AF=0.0318;SAS_AF=0.0082;AA=T|||;VT=SNP
6	26632022	rs2451742	A	G	100	PASS	AC=3503;AF=0.699481;AN=5008;NS=2504;DP=17540;EAS_AF=0.7877;AMR_AF=0.6369;AFR_AF=0.7277;EUR_AF=0.5666;SAS_AF=0.7515;AA=G|||;VT=SNP
6	26632444	rs1021372	T	C	100	PASS	AC=2610;AF=0.521166;AN=5008;NS=2504;DP=17114;EAS_AF=0.6726;AMR_AF=0.513;AFR_AF=0.5;EUR_AF=0.3797;SAS_AF=0.545;AA=T|||;VT=SNP
6	26632457	rs1021373	G	A	100	PASS	AC=2610;AF=0.521166;AN=5008;NS=2504;DP=17088;EAS_AF=0.6726;AMR_AF=0.513;AFR_AF=0.5;EUR_AF=0.3797;SAS_AF=0.545;AA=G|||;VT=SNP
6	26632504	rs80331108	T	C	100	PASS	AC=434;AF=0.0866613;AN=5008;NS=2504;DP=17522;EAS_AF=0.0248;AMR_AF=0.1729;AFR_AF=0.0234;EUR_AF=0.17;SAS_AF=0.089;AA=T|||;VT=SNP
6	26633463	rs2451744	G	T	100	PASS	AC=2610;AF=0.521166;AN=5008;NS=2504;DP=16221;EAS_AF=0.6726;AMR_AF=0.513;AFR_AF=0.5;EUR_AF=0.3797;SAS_AF=0.545;AA=G|||;VT=SNP
6	26633711	rs67777156	T	A	100	PASS	AC=120;AF=0.0239617;AN=5008;NS=2504;DP=19525;EAS_AF=0;AMR_AF=0.0303;AFR_AF=0.0227;EUR_AF=0.0686;SAS_AF=0;AA=T|||;VT=SNP
6	26634040	rs9295702	T	C	100	PASS	AC=893;AF=0.178315;AN=5008;NS=2504;DP=18939;EAS_AF=0.1151;AMR_AF=0.1239;AFR_AF=0.2277;EUR_AF=0.1869;SAS_AF=0.2065;AA=T|||;VT=SNP
6	26634432	rs2494701	C	T	100	PASS	AC=2610;AF=0.521166;AN=5008;NS=2504;DP=19182;EAS_AF=0.6726;AMR_AF=0.513;AFR_AF=0.5;EUR_AF=0.3797;SAS_AF=0.545;AA=C|||;VT=SNP
6	26634436	rs9348728	G	A	100	PASS	AC=893;AF=0.178315;AN=5008;NS=2504;DP=19035;EAS_AF=0.1151;AMR_AF=0.1239;AFR_AF=0.2277;EUR_AF=0.1869;SAS_AF=0.2065;AA=G|||;VT=SNP
6	26636647	rs2494703	A	G	100	PASS	AC=1018;AF=0.203275;AN=5008;NS=2504;DP=11379;EAS_AF=0.2321;AMR_AF=0.2118;AFR_AF=0.2587;EUR_AF=0.1004;SAS_AF=0.1984;AA=G|||;VT=SNP
6	26638417	rs111265204	G	A	100	PASS	AC=215;AF=0.0429313;AN=5008;NS=2504;DP=19866;EAS_AF=0.0089;AMR_AF=0.0187;AFR_AF=0.1112;EUR_AF=0.0179;SAS_AF=0.0286;AA=G|||;VT=SNP;EX_TARGET
6	26639332	rs1027203	G	C	100	PASS	AC=2075;AF=0.414337;AN=5008;NS=2504;DP=18373;EAS_AF=0.6548;AMR_AF=0.4467;AFR_AF=0.149;EUR_AF=0.3728;SAS_AF=0.545;AA=G|||;VT=SNP
6	26639613	rs1027204	T	C	100	PASS	AC=2610;AF=0.521166;AN=5008;NS=2504;DP=17841;EAS_AF=0.6726;AMR_AF=0.513;AFR_AF=0.5;EUR_AF=0.3797;SAS_AF=0.545;AA=T|||;VT=SNP
6	26639777	rs2172007	A	C	100	PASS	AC=2074;AF=0.414137;AN=5008;NS=2504;DP=19144;EAS_AF=0.6548;AMR_AF=0.4467;AFR_AF=0.1475;EUR_AF=0.3728;SAS_AF=0.546;AA=A|||;VT=SNP
6	26639865	rs72845509	T	C	100	PASS	AC=243;AF=0.0485224;AN=5008;NS=2504;DP=19316;EAS_AF=0.0595;AMR_AF=0.0605;AFR_AF=0.0038;EUR_AF=0.1173;SAS_AF=0.0184;AA=T|||;VT=SNP
6	26640283	rs2451746	G	C	100	PASS	AC=3717;AF=0.742212;AN=5008;NS=2504;DP=20301;EAS_AF=0.7966;AMR_AF=0.6556;AFR_AF=0.8389;EUR_AF=0.5845;SAS_AF=0.7791;AA=C|||;VT=SNP
6	26640615	rs11752310	T	C	100	PASS	AC=31;AF=0.0061901;AN=5008;NS=2504;DP=19925;EAS_AF=0;AMR_AF=0.013;AFR_AF=0;EUR_AF=0.0209;SAS_AF=0.001;AA=T|||;VT=SNP
6	26640886	rs6936555	C	T	100	PASS	AC=892;AF=0.178115;AN=5008;NS=2504;DP=20339;EAS_AF=0.1151;AMR_AF=0.1239;AFR_AF=0.2277;EUR_AF=0.1869;SAS_AF=0.2055;AA=C|||;VT=SNP
6	26640895	rs6936561	C	T	100	PASS	AC=893;AF=0.178315;AN=5008;NS=2504;DP=20338;EAS_AF=0.1151;AMR_AF=0.1254;AFR_AF=0.2277;EUR_AF=0.1869;SAS_AF=0.2055;AA=C|||;VT=SNP
6	26640951	rs2504592	C	G	100	PASS	AC=2610;AF=0.521166;AN=5008;NS=2504;DP=20248;EAS_AF=0.6726;AMR_AF=0.513;AFR_AF=0.5;EUR_AF=0.3797;SAS_AF=0.545;AA=C|||;VT=SNP
6	26641060	rs2504599	C	T	100	PASS	AC=2610;AF=0.521166;AN=5008;NS=2504;DP=19566;EAS_AF=0.6726;AMR_AF=0.513;AFR_AF=0.5;EUR_AF=0.3797;SAS_AF=0.545;AA=C|||;VT=SNP
6	26641172	rs2494705	T	C	100	PASS	AC=3504;AF=0.699681;AN=5008;NS=2504;DP=18578;EAS_AF=0.7877;AMR_AF=0.6369;AFR_AF=0.7277;EUR_AF=0.5666;SAS_AF=0.7526;AA=T|||;VT=SNP
6	26641626	rs2504540	A	G	100	PASS	AC=2608;AF=0.520767;AN=5008;NS=2504;DP=17866;EAS_AF=0.6716;AMR_AF=0.5115;AFR_AF=0.5;EUR_AF=0.3797;SAS_AF=0.545;AA=A|||;VT=SNP
6	26641627	rs2451747	C	T	100	PASS	AC=2608;AF=0.520767;AN=5008;NS=2504;DP=17982;EAS_AF=0.6716;AMR_AF=0.5115;AFR_AF=0.5;EUR_AF=0.3797;SAS_AF=0.545;AA=C|||;VT=SNP
6	26641863	rs113574126	G	A	100	PASS	AC=215;AF=0.0429313;AN=5008;NS=2504;DP=21044;EAS_AF=0.0089;AMR_AF=0.0187;AFR_AF=0.1112;EUR_AF=0.0179;SAS_AF=0.0286;AA=G|||;VT=SNP
6	26642305	rs9368445	G	A	100	PASS	AC=892;AF=0.178115;AN=5008;NS=2504;DP=19799;EAS_AF=0.1151;AMR_AF=0.1239;AFR_AF=0.2277;EUR_AF=0.1869;SAS_AF=0.2055;AA=G|||;VT=SNP
6	26643033	rs74454852	C	T	100	PASS	AC=110;AF=0.0219649;AN=5008;NS=2504;DP=20472;EAS_AF=0.0179;AMR_AF=0.0418;AFR_AF=0.0136;EUR_AF=0.0388;SAS_AF=0.0061;AA=C|||;VT=SNP
6	26643435	rs2504571	C	T	100	PASS	AC=2611;AF=0.521366;AN=5008;NS=2504;DP=19231;EAS_AF=0.6726;AMR_AF=0.513;AFR_AF=0.4992;EUR_AF=0.3797;SAS_AF=0.547;AA=C|||;VT=SNP
6	26643879	rs2494706	C	T	100	PASS	AC=3503;AF=0.699481;AN=5008;NS=2504;DP=20294;EAS_AF=0.7877;AMR_AF=0.6369;AFR_AF=0.7277;EUR_AF=0.5676;SAS_AF=0.7505;AA=T|||;VT=SNP
6	26643996	rs2498380	G	C	100	PASS	AC=2612;AF=0.521565;AN=5008;NS=2504;DP=21562;EAS_AF=0.6726;AMR_AF=0.513;AFR_AF=0.5;EUR_AF=0.3797;SAS_AF=0.547;AA=G|||;VT=SNP
6	26644150	rs76064333	C	T	100	PASS	AC=215;AF=0.0429313;AN=5008;NS=2504;DP=19101;EAS_AF=0.0089;AMR_AF=0.0187;AFR_AF=0.1112;EUR_AF=0.0179;SAS_AF=0.0286;AA=C|||;VT=SNP
6	26644646	rs75523987	G	A	100	PASS	AC=50;AF=0.00998403;AN=5008;NS=2504;DP=19928;EAS_AF=0;AMR_AF=0.013;AFR_AF=0.0008;EUR_AF=0.0318;SAS_AF=0.0082;AA=G|||;VT=SNP
6	26644695	rs113022279	T	A	100	PASS	AC=22;AF=0.00439297;AN=5008;NS=2504;DP=19173;EAS_AF=0;AMR_AF=0.0014;AFR_AF=0.0008;EUR_AF=0.0189;SAS_AF=0.001;AA=T|||;VT=SNP
6	26644921	rs2498342	G	A	100	PASS	AC=3504;AF=0.699681;AN=5008;NS=2504;DP=16304;EAS_AF=0.7887;AMR_AF=0.6383;AFR_AF=0.7277;EUR_AF=0.5666;SAS_AF=0.7505;AA=A|||;VT=SNP
6	26644925	rs2498343	G	A	100	PASS	AC=3719;AF=0.742612;AN=5008;NS=2504;DP=16523;EAS_AF=0.7976;AMR_AF=0.6571;AFR_AF=0.8389;EUR_AF=0.5845;SAS_AF=0.7791;AA=A|||;VT=SNP
6	26644941	rs2494707	T	C	100	PASS	AC=4430;AF=0.884585;AN=5008;NS=2504;DP=17069;EAS_AF=0.881;AMR_AF=0.8934;AFR_AF=0.8888;EUR_AF=0.8738;SAS_AF=0.8875;AA=C|||;VT=SNP
6	26645100	rs2494708	T	C	100	PASS	AC=4153;AF=0.829273;AN=5008;NS=2504;DP=16602;EAS_AF=0.8214;AMR_AF=0.8271;AFR_AF=0.8646;EUR_AF=0.7545;SAS_AF=0.8681;AA=C|||;VT=SNP
6	26645996	rs2494709	A	C	100	PASS	AC=2615;AF=0.522165;AN=5008;NS=2504;DP=12805;EAS_AF=0.6746;AMR_AF=0.5144;AFR_AF=0.5008;EUR_AF=0.3807;SAS_AF=0.545;AA=A|||;VT=SNP
6	26646010	rs2451749	C	A	100	PASS	AC=3568;AF=0.71246;AN=5008;NS=2504;DP=12805;EAS_AF=0.7897;AMR_AF=0.6412;AFR_AF=0.7723;EUR_AF=0.5686;SAS_AF=0.7505;AA=A|||;VT=SNP
6	26646418	rs12212145	T	A	100	PASS	AC=243;AF=0.0485224;AN=5008;NS=2504;DP=15104;EAS_AF=0.0595;AMR_AF=0.0605;AFR_AF=0.0038;EUR_AF=0.1173;SAS_AF=0.0184;AA=T|||;VT=SNP
6	26646521	rs13195210	C	T	100	PASS	AC=913;AF=0.182308;AN=5008;NS=2504;DP=14251;EAS_AF=0.1151;AMR_AF=0.1196;AFR_AF=0.2458;EUR_AF=0.1869;SAS_AF=0.2055;AA=c|||;VT=SNP
6	26646579	rs2451750	A	T	100	PASS	AC=2611;AF=0.521366;AN=5008;NS=2504;DP=14669;EAS_AF=0.6726;AMR_AF=0.513;AFR_AF=0.5;EUR_AF=0.3807;SAS_AF=0.545;AA=A|||;VT=SNP
6	26646674	rs9368447	A	C	100	PASS	AC=953;AF=0.190296;AN=5008;NS=2504;DP=16200;EAS_AF=0.1151;AMR_AF=0.1268;AFR_AF=0.2716;EUR_AF=0.1879;SAS_AF=0.2055;AA=C|||;VT=SNP
6	26646714	rs2451751	T	C	100	PASS	AC=2612;AF=0.521565;AN=5008;NS=2504;DP=17974;EAS_AF=0.6726;AMR_AF=0.513;AFR_AF=0.5008;EUR_AF=0.3807;SAS_AF=0.545;AA=T|||;VT=SNP
6	26646871	rs72845515	A	G	100	PASS	AC=243;AF=0.0485224;AN=5008;NS=2504;DP=16121;EAS_AF=0.0595;AMR_AF=0.0605;AFR_AF=0.0038;EUR_AF=0.1173;SAS_AF=0.0184;AA=A|||;VT=SNP
6	26646966	rs9393739	T	G	100	PASS	AC=954;AF=0.190495;AN=5008;NS=2504;DP=14292;EAS_AF=0.1151;AMR_AF=0.1282;AFR_AF=0.2716;EUR_AF=0.1879;SAS_AF=0.2055;AA=T|||;VT=SNP
6	26647725	rs2494710	A	C	100	PASS	AC=3564;AF=0.711661;AN=5008;NS=2504;DP=14763;EAS_AF=0.7877;AMR_AF=0.6398;AFR_AF=0.7716;EUR_AF=0.5686;SAS_AF=0.7505;AA=C|||;VT=SNP
6	26648013	rs2451752	C	A	100	PASS	AC=3564;AF=0.711661;AN=5008;NS=2504;DP=14987;EAS_AF=0.7877;AMR_AF=0.6398;AFR_AF=0.7716;EUR_AF=0.5686;SAS_AF=0.7505;AA=A|||;VT=SNP
6	26648334	rs2504600	C	A	100	PASS	AC=2610;AF=0.521166;AN=5008;NS=2504;DP=15874;EAS_AF=0.6726;AMR_AF=0.513;AFR_AF=0.4992;EUR_AF=0.3807;SAS_AF=0.545;AA=C|||;VT=SNP
6	26648517	rs62396175	G	T	100	PASS	AC=40;AF=0.00798722;AN=5008;NS=2504;DP=16612;EAS_AF=0;AMR_AF=0.013;AFR_AF=0;EUR_AF=0.0249;SAS_AF=0.0061;AA=G|||;VT=SNP
6	26649018	rs2451753	C	T	100	PASS	AC=3564;AF=0.711661;AN=5008;NS=2504;DP=17937;EAS_AF=0.7877;AMR_AF=0.6398;AFR_AF=0.7716;EUR_AF=0.5686;SAS_AF=0.7505;AA=T|||;VT=SNP
6	26649355	rs9368448	T	C	100	PASS	AC=953;AF=0.190296;AN=5008;NS=2504;DP=17270;EAS_AF=0.1151;AMR_AF=0.1268;AFR_AF=0.2716;EUR_AF=0.1879;SAS_AF=0.2055;AA=T|||;VT=SNP
6	26649421	rs2494711	T	C	100	PASS	AC=3564;AF=0.711661;AN=5008;NS=2504;DP=17839;EAS_AF=0.7877;AMR_AF=0.6398;AFR_AF=0.7716;EUR_AF=0.5686;SAS_AF=0.7505;AA=C|||;VT=SNP
6	26650210	rs2494713	C	T	100	PASS	AC=2611;AF=0.521366;AN=5008;NS=2504;DP=10836;EAS_AF=0.6726;AMR_AF=0.513;AFR_AF=0.5;EUR_AF=0.3807;SAS_AF=0.545;AA=C|||;VT=SNP
6	26650306	rs3999471	T	C	100	PASS	AC=953;AF=0.190296;AN=5008;NS=2504;DP=15717;EAS_AF=0.1151;AMR_AF=0.1268;AFR_AF=0.2716;EUR_AF=0.1879;SAS_AF=0.2055;AA=T|||;VT=SNP
6	26650826	rs2130657	C	T	100	PASS	AC=2610;AF=0.521166;AN=5008;NS=2504;DP=17485;EAS_AF=0.6726;AMR_AF=0.513;AFR_AF=0.4992;EUR_AF=0.3807;SAS_AF=0.545;AA=C|||;VT=SNP
6	26651053	rs13201782	T	A	100	PASS	AC=120;AF=0.0239617;AN=5008;NS=2504;DP=18296;EAS_AF=0;AMR_AF=0.0303;AFR_AF=0.0227;EUR_AF=0.0686;SAS_AF=0;AA=T|||;VT=SNP
6	26651809	rs2451754	C	G	100	PASS	AC=3564;AF=0.711661;AN=5008;NS=2504;DP=18674;EAS_AF=0.7877;AMR_AF=0.6398;AFR_AF=0.7716;EUR_AF=0.5686;SAS_AF=0.7505;AA=G|||;VT=SNP
6	26652342	rs75531526	G	A	100	PASS	AC=107;AF=0.0213658;AN=5008;NS=2504;DP=17287;EAS_AF=0.002;AMR_AF=0.0288;AFR_AF=0.0023;EUR_AF=0.0606;SAS_AF=0.0215;AA=G|||;VT=SNP
6	26652489	rs9368450	A	C	100	PASS	AC=912;AF=0.182109;AN=5008;NS=2504;DP=18699;EAS_AF=0.1151;AMR_AF=0.1196;AFR_AF=0.2451;EUR_AF=0.1869;SAS_AF=0.2055;AA=A|||;VT=SNP
6	26652703	rs2494714	A	G	100	PASS	AC=3565;AF=0.711861;AN=5008;NS=2504;DP=13788;EAS_AF=0.7877;AMR_AF=0.6398;AFR_AF=0.7723;EUR_AF=0.5686;SAS_AF=0.7505;AA=G|||;VT=SNP
6	26653070	rs76279478	G	A	100	PASS	AC=149;AF=0.0297524;AN=5008;NS=2504;DP=15470;EAS_AF=0.0069;AMR_AF=0.0389;AFR_AF=0.0144;EUR_AF=0.0646;SAS_AF=0.0317;AA=G|||;VT=SNP
6	26653166	rs2451717	G	A	100	PASS	AC=4215;AF=0.841653;AN=5008;NS=2504;DP=15364;EAS_AF=0.8214;AMR_AF=0.83;AFR_AF=0.9092;EUR_AF=0.7555;SAS_AF=0.8681;AA=A|||;VT=SNP
6	26654189	rs9393741	A	G	100	PASS	AC=953;AF=0.190296;AN=5008;NS=2504;DP=16251;EAS_AF=0.1151;AMR_AF=0.1268;AFR_AF=0.2716;EUR_AF=0.1879;SAS_AF=0.2055;AA=G|||;VT=SNP
6	26654282	rs116296561	G	A	100	PASS	AC=112;AF=0.0223642;AN=5008;NS=2504;DP=16915;EAS_AF=0.0069;AMR_AF=0.0288;AFR_AF=0.0023;EUR_AF=0.0606;SAS_AF=0.0215;AA=G|||;VT=SNP
6	26654295	rs147784230	C	T	100	PASS	AC=73;AF=0.0145767;AN=5008;NS=2504;DP=16655;EAS_AF=0.0069;AMR_AF=0.0173;AFR_AF=0.0053;EUR_AF=0.008;SAS_AF=0.0399;AA=C|||;VT=SNP
6	26654318	rs9379907	C	T	100	PASS	AC=953;AF=0.190296;AN=5008;NS=2504;DP=16245;EAS_AF=0.1151;AMR_AF=0.1268;AFR_AF=0.2716;EUR_AF=0.1879;SAS_AF=0.2055;AA=T|||;VT=SNP
6	26654333	rs9368451	A	G	100	PASS	AC=954;AF=0.190495;AN=5008;NS=2504;DP=16129;EAS_AF=0.1151;AMR_AF=0.1268;AFR_AF=0.2716;EUR_AF=0.1879;SAS_AF=0.2065;AA=A|||;VT=SNP
6	26654817	rs13210025	A	C	100	PASS	AC=940;AF=0.1877;AN=5008;NS=2504;DP=15902;EAS_AF=0.1151;AMR_AF=0.1268;AFR_AF=0.2617;EUR_AF=0.1879;SAS_AF=0.2055;AA=A|||;VT=SNP
6	26655594	rs2451716	T	G	100	PASS	AC=3565;AF=0.711861;AN=5008;NS=2504;DP=18133;EAS_AF=0.7877;AMR_AF=0.6398;AFR_AF=0.7723;EUR_AF=0.5686;SAS_AF=0.7505;AA=G|||;VT=SNP
6	26655617	rs76478402	G	A	100	PASS	AC=126;AF=0.0251597;AN=5008;NS=2504;DP=18021;EAS_AF=0.004;AMR_AF=0.0375;AFR_AF=0.0068;EUR_AF=0.0467;SAS_AF=0.0409;AA=G|||;VT=SNP
6	26655671	rs75375429	C	T	100	PASS	AC=436;AF=0.0870607;AN=5008;NS=2504;DP=17730;EAS_AF=0.0248;AMR_AF=0.1715;AFR_AF=0.0265;EUR_AF=0.169;SAS_AF=0.089;AA=C|||;VT=SNP
6	26655821	rs2451715	C	T	100	PASS	AC=3564;AF=0.711661;AN=5008;NS=2504;DP=18285;EAS_AF=0.7877;AMR_AF=0.6398;AFR_AF=0.7716;EUR_AF=0.5686;SAS_AF=0.7505;AA=T|||;VT=SNP
6	26656073	rs13215020	G	A	100	PASS	AC=953;AF=0.190296;AN=5008;NS=2504;DP=17883;EAS_AF=0.1151;AMR_AF=0.1268;AFR_AF=0.2716;EUR_AF=0.1879;SAS_AF=0.2055;AA=G|||;VT=SNP
6	26656117	rs61242782	G	A	100	PASS	AC=323;AF=0.0644968;AN=5008;NS=2504;DP=16942;EAS_AF=0.0159;AMR_AF=0.072;AFR_AF=0.0772;EUR_AF=0.0726;SAS_AF=0.0838;AA=G|||;VT=SNP
6	26656890	rs2504565	G	A	100	PASS	AC=2652;AF=0.529553;AN=5008;NS=2504;DP=15780;EAS_AF=0.7123;AMR_AF=0.513;AFR_AF=0.4992;EUR_AF=0.3807;SAS_AF=0.547;AA=G|||;VT=SNP
6	26657082	rs114749780	A	G	100	PASS	AC=107;AF=0.0213658;AN=5008;NS=2504;DP=16641;EAS_AF=0.002;AMR_AF=0.0288;AFR_AF=0.0023;EUR_AF=0.0606;SAS_AF=0.0215;AA=A|||;VT=SNP
6	26657204	rs2451714	T	C	100	PASS	AC=3826;AF=0.763978;AN=5008;NS=2504;DP=15386;EAS_AF=0.8423;AMR_AF=0.6585;AFR_AF=0.8828;EUR_AF=0.5865;SAS_AF=0.7802;AA=C|||;VT=SNP
6	26657658	rs75169507	T	G	100	PASS	AC=58;AF=0.0115815;AN=5008;NS=2504;DP=16578;EAS_AF=0.003;AMR_AF=0.0159;AFR_AF=0.0015;EUR_AF=0.0288;SAS_AF=0.0133;AA=T|||;VT=SNP
6	26659642	rs2498351	C	T	100	PASS	AC=2611;AF=0.521366;AN=5008;NS=2504;DP=12358;EAS_AF=0.6726;AMR_AF=0.5144;AFR_AF=0.4992;EUR_AF=0.3807;SAS_AF=0.545;AA=C|||;VT=SNP
6	26660488	rs2504566	G	C	100	PASS	AC=2611;AF=0.521366;AN=5008;NS=2504;DP=18478;EAS_AF=0.6726;AMR_AF=0.5144;AFR_AF=0.4992;EUR_AF=0.3807;SAS_AF=0.545;AA=G|||;VT=SNP
6	26660572	rs145887740	T	A	100	PASS	AC=59;AF=0.0117812;AN=5008;NS=2504;DP=18937;EAS_AF=0.0089;AMR_AF=0.0043;AFR_AF=0.0015;EUR_AF=0.0139;SAS_AF=0.0317;AA=T|||;VT=SNP
6	26660925	rs12209651	A	C	100	PASS	AC=243;AF=0.0485224;AN=5008;NS=2504;DP=19679;EAS_AF=0.0595;AMR_AF=0.0591;AFR_AF=0.0038;EUR_AF=0.1173;SAS_AF=0.0194;AA=A|||;VT=SNP
6	26661295	rs12203693	T	C	100	PASS	AC=22;AF=0.00439297;AN=5008;NS=2504;DP=18990;EAS_AF=0.001;AMR_AF=0.0043;AFR_AF=0;EUR_AF=0.0159;SAS_AF=0.002;AA=T|||;VT=SNP
6	26661388	rs2451712	C	T	100	PASS	AC=2611;AF=0.521366;AN=5008;NS=2504;DP=17817;EAS_AF=0.6726;AMR_AF=0.5144;AFR_AF=0.4992;EUR_AF=0.3807;SAS_AF=0.545;AA=C|||;VT=SNP
6	26662626	rs12201890	A	C	100	PASS	AC=243;AF=0.0485224;AN=5008;NS=2504;DP=18898;EAS_AF=0.0595;AMR_AF=0.0591;AFR_AF=0.0038;EUR_AF=0.1173;SAS_AF=0.0194;AA=A|||;VT=SNP
6	26662736	rs2494716	T	C	100	PASS	AC=2613;AF=0.521765;AN=5008;NS=2504;DP=17888;EAS_AF=0.6736;AMR_AF=0.5144;AFR_AF=0.5;EUR_AF=0.3807;SAS_AF=0.545;AA=T|||;VT=SNP
6	26662920	rs2504567	G	C	100	PASS	AC=2610;AF=0.521166;AN=5008;NS=2504;DP=21303;EAS_AF=0.6726;AMR_AF=0.5144;AFR_AF=0.4992;EUR_AF=0.3807;SAS_AF=0.544;AA=G|||;VT=SNP
6	26663096	rs7759969	T	A	100	PASS	AC=960;AF=0.191693;AN=5008;NS=2504;DP=19481;EAS_AF=0.12;AMR_AF=0.1254;AFR_AF=0.2731;EUR_AF=0.1889;SAS_AF=0.2055;AA=T|||;VT=SNP
6	26663110	rs2451711	A	G	100	PASS	AC=2612;AF=0.521565;AN=5008;NS=2504;DP=19048;EAS_AF=0.6726;AMR_AF=0.5144;AFR_AF=0.5;EUR_AF=0.3807;SAS_AF=0.545;AA=A|||;VT=SNP
6	26663350	rs4713011	G	A	100	PASS	AC=429;AF=0.0856629;AN=5008;NS=2504;DP=20544;EAS_AF=0.0198;AMR_AF=0.1729;AFR_AF=0.025;EUR_AF=0.168;SAS_AF=0.089;AA=G|||;VT=SNP
6	26663478	rs7740197	A	G	100	PASS	AC=960;AF=0.191693;AN=5008;NS=2504;DP=17285;EAS_AF=0.12;AMR_AF=0.1254;AFR_AF=0.2731;EUR_AF=0.1889;SAS_AF=0.2055;AA=A|||;VT=SNP
6	26664053	rs902410	C	T	100	PASS	AC=2569;AF=0.512979;AN=5008;NS=2504;DP=18839;EAS_AF=0.6726;AMR_AF=0.5115;AFR_AF=0.469;EUR_AF=0.3807;SAS_AF=0.545;AA=C|||;VT=SNP
6	26664215	rs146623346	A	C	100	PASS	AC=97;AF=0.019369;AN=5008;NS=2504;DP=21141;EAS_AF=0.0089;AMR_AF=0.0303;AFR_AF=0.003;EUR_AF=0.0427;SAS_AF=0.0204;AA=A|||;VT=SNP
6	26664268	rs9348729	T	C	100	PASS	AC=1002;AF=0.20008;AN=5008;NS=2504;DP=19395;EAS_AF=0.12;AMR_AF=0.1282;AFR_AF=0.3033;EUR_AF=0.1889;SAS_AF=0.2055;AA=T|||;VT=SNP
6	26665235	rs1104871	T	G	100	PASS	AC=1003;AF=0.20028;AN=5008;NS=2504;DP=18358;EAS_AF=0.12;AMR_AF=0.1282;AFR_AF=0.3033;EUR_AF=0.1889;SAS_AF=0.2065;AA=T|||;VT=SNP
6	26665451	rs867796	G	T	100	PASS	AC=3571;AF=0.713059;AN=5008;NS=2504;DP=17523;EAS_AF=0.7917;AMR_AF=0.6398;AFR_AF=0.7731;EUR_AF=0.5696;SAS_AF=0.7505;AA=T|||;VT=SNP
6	26665835	rs868190	G	A	100	PASS	AC=3570;AF=0.712859;AN=5008;NS=2504;DP=18917;EAS_AF=0.7917;AMR_AF=0.6398;AFR_AF=0.7723;EUR_AF=0.5696;SAS_AF=0.7505;AA=A|||;VT=SNP
6	26667079	rs12204861	T	G	100	PASS	AC=423;AF=0.0844649;AN=5008;NS=2504;DP=17854;EAS_AF=0.0198;AMR_AF=0.1686;AFR_AF=0.0227;EUR_AF=0.168;SAS_AF=0.089;AA=T|||;VT=SNP
6	26667266	rs148031530	C	T	100	PASS	AC=128;AF=0.0255591;AN=5008;NS=2504;DP=17711;EAS_AF=0.004;AMR_AF=0.0375;AFR_AF=0.0083;EUR_AF=0.0467;SAS_AF=0.0409;AA=C|||;VT=SNP
6	26668216	rs62396201	G	A	100	PASS	AC=2689;AF=0.536941;AN=5008;NS=2504;DP=16129;EAS_AF=0.6736;AMR_AF=0.5274;AFR_AF=0.5113;EUR_AF=0.4066;SAS_AF=0.5716;AA=G|||;VT=SNP
6	26668583	rs12055827	A	G	100	PASS	AC=339;AF=0.0676917;AN=5008;NS=2504;DP=18705;EAS_AF=0.0942;AMR_AF=0.0101;AFR_AF=0.09;EUR_AF=0.0298;SAS_AF=0.09;AA=A|||;VT=SNP
6	26668983	rs12201459	C	T	100	PASS	AC=497;AF=0.0992412;AN=5008;NS=2504;DP=19704;EAS_AF=0.0754;AMR_AF=0.0836;AFR_AF=0.1354;EUR_AF=0.1392;SAS_AF=0.045;AA=C|||;VT=SNP
6	26670491	rs6901225	A	G	100	PASS	AC=508;AF=0.101438;AN=5008;NS=2504;DP=32379;EAS_AF=0.0764;AMR_AF=0.0836;AFR_AF=0.1407;EUR_AF=0.1412;SAS_AF=0.046;AA=A|||;VT=SNP
6	26670613	rs9467831	A	G	100	PASS	AC=2523;AF=0.503794;AN=5008;NS=2504;DP=35396;EAS_AF=0.6528;AMR_AF=0.4942;AFR_AF=0.475;EUR_AF=0.3777;SAS_AF=0.5256;AA=A|||;VT=SNP
6	26670646	rs6901425	A	G	100	PASS	AC=504;AF=0.100639;AN=5008;NS=2504;DP=37609;EAS_AF=0.0764;AMR_AF=0.0836;AFR_AF=0.1392;EUR_AF=0.1392;SAS_AF=0.046;AA=A|||;VT=SNP
6	26670969	rs3001369	C	T	100	PASS	AC=2522;AF=0.503594;AN=5008;NS=2504;DP=32813;EAS_AF=0.6528;AMR_AF=0.4942;AFR_AF=0.4743;EUR_AF=0.3777;SAS_AF=0.5256;AA=C|||;VT=SNP
6	26678537	rs10946844	A	G	100	PASS	AC=525;AF=0.104832;AN=5008;NS=2504;DP=30953;EAS_AF=0.0704;AMR_AF=0.1066;AFR_AF=0.1823;EUR_AF=0.1223;SAS_AF=0.0164;AA=N|||;VT=SNP
6	26682323	rs2758383	A	G	100	PASS	AC=2022;AF=0.403754;AN=5008;NS=2504;DP=33756;EAS_AF=0.6349;AMR_AF=0.4251;AFR_AF=0.1483;EUR_AF=0.3658;SAS_AF=0.5348;AA=-|||;VT=SNP
6	26685321	rs2498388	G	A	100	PASS	AC=2952;AF=0.589457;AN=5008;NS=2504;DP=19165;EAS_AF=0.6726;AMR_AF=0.6527;AFR_AF=0.4864;EUR_AF=0.5915;SAS_AF=0.5961;AA=N|||;VT=SNP
6	26689002	rs3873182	T	G	100	PASS	AC=250;AF=0.0499201;AN=5008;NS=2504;DP=36603;EAS_AF=0.0685;AMR_AF=0.0591;AFR_AF=0.0038;EUR_AF=0.1183;SAS_AF=0.0164;AA=N|||;VT=SNP
6	26689223	rs4437460	A	G	100	PASS	AC=267;AF=0.0533147;AN=5008;NS=2504;DP=35237;EAS_AF=0.0685;AMR_AF=0.0605;AFR_AF=0.0159;EUR_AF=0.1183;SAS_AF=0.0164;AA=N|||;VT=SNP
6	26691642	rs10456048	G	C	100	PASS	AC=255;AF=0.0509185;AN=5008;NS=2504;DP=32740;EAS_AF=0.0685;AMR_AF=0.0591;AFR_AF=0.0083;EUR_AF=0.1183;SAS_AF=0.0153;AA=N|||;VT=SNP
6	26693433	rs9368458	C	T	100	PASS	AC=228;AF=0.0455272;AN=5008;NS=2504;DP=32336;EAS_AF=0.0585;AMR_AF=0.0043;AFR_AF=0.0431;EUR_AF=0.0298;SAS_AF=0.0808;AA=N|||;VT=SNP
6	26694654	rs3999458	C	A	100	PASS	AC=52;AF=0.0103834;AN=5008;NS=2504;DP=33136;EAS_AF=0.0089;AMR_AF=0.0043;AFR_AF=0.0015;EUR_AF=0.0129;SAS_AF=0.0256;AA=N|||;VT=SNP
6	26699057	rs199925467	A	C	100	PASS	AC=74;AF=0.0147764;AN=5008;NS=2504;DP=38720;EAS_AF=0.001;AMR_AF=0.0086;AFR_AF=0.0045;EUR_AF=0.0308;SAS_AF=0.0307;AA=N|||;VT=SNP
6	26699233	rs539424101	G	T	100	PASS	AC=703;AF=0.140375;AN=5008;NS=2504;DP=42515;EAS_AF=0.0903;AMR_AF=0.196;AFR_AF=0.1392;EUR_AF=0.1909;SAS_AF=0.1022;AA=N|||;VT=SNP
6	26700509	rs544483210	G	A	100	PASS	AC=135;AF=0.0269569;AN=5008;NS=2504;DP=39326;EAS_AF=0.004;AMR_AF=0.0418;AFR_AF=0.0121;EUR_AF=0.0457;SAS_AF=0.0409;AA=N|||;VT=SNP
6	26701786	rs569545490	C	T	100	PASS	AC=576;AF=0.115016;AN=5008;NS=2504;DP=40053;EAS_AF=0.127;AMR_AF=0.134;AFR_AF=0.0681;EUR_AF=0.1451;SAS_AF=0.1217;AA=N|||;VT=SNP
6	26702050	rs375555600	G	A	100	PASS	AC=33;AF=0.00658946;AN=5008;NS=2504;DP=38203;EAS_AF=0.001;AMR_AF=0.0086;AFR_AF=0.0015;EUR_AF=0.0219;SAS_AF=0.002;AA=N|||;VT=SNP
6	26704816	rs577857202	T	C	100	PASS	AC=1433;AF=0.286142;AN=5008;NS=2504;DP=34351;EAS_AF=0.1101;AMR_AF=0.317;AFR_AF=0.497;EUR_AF=0.3111;SAS_AF=0.135;AA=N|||;VT=SNP
6	26709424	rs537978153	G	A	100	PASS	AC=268;AF=0.0535144;AN=5008;NS=2504;DP=23073;EAS_AF=0.0685;AMR_AF=0.0605;AFR_AF=0.0166;EUR_AF=0.1183;SAS_AF=0.0164;AA=N|||;VT=SNP
6	26739487	rs35144506	A	G	100	PASS	AC=196;AF=0.0391374;AN=5008;NS=2504;DP=22803;EAS_AF=0;AMR_AF=0.0447;AFR_AF=0.0499;EUR_AF=0.0984;SAS_AF=0;AA=N|||;VT=SNP
6	26740720	rs12212739	G	A	100	PASS	AC=1197;AF=0.239018;AN=5008;NS=2504;DP=23576;EAS_AF=0.1468;AMR_AF=0.3458;AFR_AF=0.1475;EUR_AF=0.4026;SAS_AF=0.2137;AA=N|||;VT=SNP
6	26742054	rs9467873	T	C	100	PASS	AC=587;AF=0.117212;AN=5008;NS=2504;DP=15682;EAS_AF=0.0288;AMR_AF=0.0965;AFR_AF=0.3601;EUR_AF=0.0149;SAS_AF=0;AA=N|||;VT=SNP
6	26743712	rs2046863	C	G	100	PASS	AC=1790;AF=0.357428;AN=5008;NS=2504;DP=11188;EAS_AF=0.1756;AMR_AF=0.4452;AFR_AF=0.5098;EUR_AF=0.4185;SAS_AF=0.2137;AA=N|||;VT=SNP
6	26743718	rs2046862	C	T	100	PASS	AC=1790;AF=0.357428;AN=5008;NS=2504;DP=11357;EAS_AF=0.1756;AMR_AF=0.4452;AFR_AF=0.5098;EUR_AF=0.4185;SAS_AF=0.2137;AA=N|||;VT=SNP
6	26743820	rs2046861	G	A	100	PASS	AC=1208;AF=0.241214;AN=5008;NS=2504;DP=12471;EAS_AF=0.1468;AMR_AF=0.3501;AFR_AF=0.1498;EUR_AF=0.4076;SAS_AF=0.2137;AA=N|||;VT=SNP
6	26745268	rs1565466	G	T	100	PASS	AC=254;AF=0.0507188;AN=5008;NS=2504;DP=12735;EAS_AF=0.0397;AMR_AF=0.0144;AFR_AF=0.1089;EUR_AF=0.0169;SAS_AF=0.044;AA=N|||;VT=SNP
6	26745330	rs10456340	C	T	100	PASS	AC=776;AF=0.154952;AN=5008;NS=2504;DP=13896;EAS_AF=0.0308;AMR_AF=0.2594;AFR_AF=0.1172;EUR_AF=0.2326;SAS_AF=0.18;AA=N|||;VT=SNP
6	26745384	rs1565465	T	C	100	PASS	AC=3600;AF=0.71885;AN=5008;NS=2504;DP=18710;EAS_AF=0.7321;AMR_AF=0.7536;AFR_AF=0.702;EUR_AF=0.7038;SAS_AF=0.7188;AA=N|||;VT=SNP
6	26745738	rs112748415	C	T	100	PASS	AC=19;AF=0.00379393;AN=5008;NS=2504;DP=17459;EAS_AF=0;AMR_AF=0.0014;AFR_AF=0.0008;EUR_AF=0.0169;SAS_AF=0;AA=N|||;VT=SNP
6	26746607	rs148200104	C	T	100	PASS	AC=93;AF=0.0185703;AN=5008;NS=2504;DP=11972;EAS_AF=0;AMR_AF=0.0288;AFR_AF=0.003;EUR_AF=0.0646;SAS_AF=0.0041;AA=N|||;VT=SNP
6	26746816	rs6456755	T	C	100	PASS	AC=581;AF=0.116014;AN=5008;NS=2504;DP=11233;EAS_AF=0.0298;AMR_AF=0.0951;AFR_AF=0.3555;EUR_AF=0.0149;SAS_AF=0;AA=N|||;VT=SNP
6	26747209	rs6909439	C	T	100	PASS	AC=1216;AF=0.242812;AN=5008;NS=2504;DP=11569;EAS_AF=0.1508;AMR_AF=0.3545;AFR_AF=0.1505;EUR_AF=0.4056;SAS_AF=0.2157;AA=N|||;VT=SNP
6	26747927	rs4711120	T	C	100	PASS	AC=1216;AF=0.242812;AN=5008;NS=2504;DP=13639;EAS_AF=0.1508;AMR_AF=0.3545;AFR_AF=0.1505;EUR_AF=0.4056;SAS_AF=0.2157;AA=N|||;VT=SNP
6	26752567	rs12192451	A	G	100	PASS	AC=1198;AF=0.239217;AN=5008;NS=2504;DP=13058;EAS_AF=0.1458;AMR_AF=0.3487;AFR_AF=0.1483;EUR_AF=0.4016;SAS_AF=0.2137;AA=N|||;VT=SNP
6	26752691	rs6908643	C	T	100	PASS	AC=1199;AF=0.239417;AN=5008;NS=2504;DP=12891;EAS_AF=0.1458;AMR_AF=0.3487;AFR_AF=0.149;EUR_AF=0.4016;SAS_AF=0.2137;AA=N|||;VT=SNP
6	26752760	rs6456757	T	C	100	PASS	AC=1785;AF=0.35643;AN=5008;NS=2504;DP=13579;EAS_AF=0.1746;AMR_AF=0.4467;AFR_AF=0.5076;EUR_AF=0.4165;SAS_AF=0.2137;AA=N|||;VT=SNP
6	26752877	rs2498337	T	A	100	PASS	AC=248;AF=0.0495208;AN=5008;NS=2504;DP=13845;EAS_AF=0.0387;AMR_AF=0.013;AFR_AF=0.1089;EUR_AF=0.0159;SAS_AF=0.0409;AA=N|||;VT=SNP
6	26755625	rs12211533	C	G	100	PASS	AC=625;AF=0.1248;AN=5008;NS=2504;DP=21286;EAS_AF=0.0238;AMR_AF=0.183;AFR_AF=0.1286;EUR_AF=0.1839;SAS_AF=0.1217;AA=N|||;VT=SNP
6	26755838	rs12213056	C	T	100	PASS	AC=892;AF=0.178115;AN=5008;NS=2504;DP=21048;EAS_AF=0.0923;AMR_AF=0.2435;AFR_AF=0.1452;EUR_AF=0.3022;SAS_AF=0.137;AA=N|||;VT=SNP
6	26755915	rs13213200	C	T	100	PASS	AC=220;AF=0.0439297;AN=5008;NS=2504;DP=23795;EAS_AF=0.0089;AMR_AF=0.0403;AFR_AF=0.0514;EUR_AF=0.0825;SAS_AF=0.0327;AA=N|||;VT=SNP
6	26756016	rs114835541	T	C	100	PASS	AC=8;AF=0.00159744;AN=5008;NS=2504;DP=23029;EAS_AF=0;AMR_AF=0.0014;AFR_AF=0;EUR_AF=0.007;SAS_AF=0;AA=N|||;VT=SNP
6	26756442	rs4711121	T	C	100	PASS	AC=624;AF=0.124601;AN=5008;NS=2504;DP=20206;EAS_AF=0.0238;AMR_AF=0.183;AFR_AF=0.1286;EUR_AF=0.1839;SAS_AF=0.1207;AA=N|||;VT=SNP
6	26756924	rs4713036	T	C	100	PASS	AC=413;AF=0.0824681;AN=5008;NS=2504;DP=22645;EAS_AF=0.0149;AMR_AF=0.1643;AFR_AF=0.0204;EUR_AF=0.166;SAS_AF=0.092;AA=N|||;VT=SNP
6	26757904	rs114055207	G	C	100	PASS	AC=85;AF=0.0169728;AN=5008;NS=2504;DP=17321;EAS_AF=0.001;AMR_AF=0.0086;AFR_AF=0.0076;EUR_AF=0.0308;SAS_AF=0.0378;AA=N|||;VT=SNP
6	26757979	rs28624311	C	T	100	PASS	AC=267;AF=0.0533147;AN=5008;NS=2504;DP=18915;EAS_AF=0.0685;AMR_AF=0.0605;AFR_AF=0.0159;EUR_AF=0.1183;SAS_AF=0.0164;AA=N|||;VT=SNP
6	26758030	rs4713037	T	G	100	PASS	AC=890;AF=0.177716;AN=5008;NS=2504;DP=17913;EAS_AF=0.0923;AMR_AF=0.2435;AFR_AF=0.1445;EUR_AF=0.3022;SAS_AF=0.136;AA=N|||;VT=SNP
6	26758479	rs4711122	C	T	100	PASS	AC=891;AF=0.177915;AN=5008;NS=2504;DP=21493;EAS_AF=0.0923;AMR_AF=0.2435;AFR_AF=0.1445;EUR_AF=0.3022;SAS_AF=0.137;AA=N|||;VT=SNP
6	26759078	rs13195977	C	A	100	PASS	AC=705;AF=0.140775;AN=5008;NS=2504;DP=18215;EAS_AF=0.1151;AMR_AF=0.0735;AFR_AF=0.1891;EUR_AF=0.1252;SAS_AF=0.1656;AA=N|||;VT=SNP
6	26760783	rs3999429	C	T	100	PASS	AC=895;AF=0.178714;AN=5008;NS=2504;DP=28444;EAS_AF=0.0923;AMR_AF=0.245;AFR_AF=0.1467;EUR_AF=0.3022;SAS_AF=0.137;AA=N|||;VT=SNP
6	26761163	rs9461302	G	C	100	PASS	AC=1417;AF=0.282947;AN=5008;NS=2504;DP=35633;EAS_AF=0.1101;AMR_AF=0.3127;AFR_AF=0.4856;EUR_AF=0.3111;SAS_AF=0.137;AA=N|||;VT=SNP
6	26761215	rs376964594	C	T	100	PASS	AC=44;AF=0.00878594;AN=5008;NS=2504;DP=36174;EAS_AF=0.003;AMR_AF=0.0274;AFR_AF=0.0008;EUR_AF=0.0149;SAS_AF=0.0061;AA=N|||;VT=SNP
6	26761381	rs12203080	T	A	100	PASS	AC=892;AF=0.178115;AN=5008;NS=2504;DP=37731;EAS_AF=0.0923;AMR_AF=0.2435;AFR_AF=0.1452;EUR_AF=0.3022;SAS_AF=0.137;AA=N|||;VT=SNP
6	26761436	rs77166250	C	A	100	PASS	AC=30;AF=0.00599042;AN=5008;NS=2504;DP=35867;EAS_AF=0;AMR_AF=0.0144;AFR_AF=0;EUR_AF=0.0189;SAS_AF=0.001;AA=N|||;VT=SNP
6	26761488	rs74357945	G	A	100	PASS	AC=126;AF=0.0251597;AN=5008;NS=2504;DP=36592;EAS_AF=0.004;AMR_AF=0.0375;AFR_AF=0.0076;EUR_AF=0.0457;SAS_AF=0.0409;AA=N|||;VT=SNP
6	26761646	rs3004050	C	T	100	PASS	AC=2020;AF=0.403355;AN=5008;NS=2504;DP=35704;EAS_AF=0.6379;AMR_AF=0.4251;AFR_AF=0.1452;EUR_AF=0.3678;SAS_AF=0.5317;AA=N|||;VT=SNP
6	26761660	rs75093296	C	T	100	PASS	AC=130;AF=0.0259585;AN=5008;NS=2504;DP=36223;EAS_AF=0.004;AMR_AF=0.0418;AFR_AF=0.0083;EUR_AF=0.0457;SAS_AF=0.0409;AA=N|||;VT=SNP
6	26761745	rs34244947	T	C	100	PASS	AC=216;AF=0.043131;AN=5008;NS=2504;DP=36884;EAS_AF=0.0089;AMR_AF=0.0375;AFR_AF=0.0507;EUR_AF=0.0825;SAS_AF=0.0317;AA=N|||;VT=SNP
6	26762080	rs12214640	G	A	100	PASS	AC=268;AF=0.0535144;AN=5008;NS=2504;DP=36556;EAS_AF=0.0685;AMR_AF=0.0605;AFR_AF=0.0166;EUR_AF=0.1183;SAS_AF=0.0164;AA=N|||;VT=SNP
6	26762667	rs10946850	A	T	100	PASS	AC=922;AF=0.184105;AN=5008;NS=2504;DP=15197;EAS_AF=0.0952;AMR_AF=0.2507;AFR_AF=0.1626;EUR_AF=0.3022;SAS_AF=0.136;AA=N|||;VT=SNP
6	26798640	rs114139868	A	C	100	PASS	AC=147;AF=0.029353;AN=5008;NS=2504;DP=35522;EAS_AF=0.0208;AMR_AF=0.062;AFR_AF=0.0197;EUR_AF=0.0467;SAS_AF=0.0102;AA=A|||;VT=SNP
6	26798796	rs374593247	G	T	100	PASS	AC=241;AF=0.048123;AN=5008;NS=2504;DP=43241;EAS_AF=0.0089;AMR_AF=0.0375;AFR_AF=0.0749;EUR_AF=0.0755;SAS_AF=0.0317;AA=G|||;VT=SNP
6	26799118	rs12207992	T	C	100	PASS	AC=2248;AF=0.448882;AN=5008;NS=2504;DP=35049;EAS_AF=0.6369;AMR_AF=0.5807;AFR_AF=0.0666;EUR_AF=0.5189;SAS_AF=0.6063;AA=T|||;VT=SNP
6	26799460	rs2636425	A	G	100	PASS	AC=2994;AF=0.597843;AN=5008;NS=2504;DP=22981;EAS_AF=0.7173;AMR_AF=0.7032;AFR_AF=0.3623;EUR_AF=0.6571;SAS_AF=0.6575;AA=a|||;VT=SNP
6	26799861	rs62396090	C	G	100	PASS	AC=75;AF=0.014976;AN=5008;NS=2504;DP=22815;EAS_AF=0;AMR_AF=0.0144;AFR_AF=0;EUR_AF=0.0099;SAS_AF=0.0562;AA=C|||;VT=SNP
6	26802050	rs4713042	C	T	100	PASS	AC=2873;AF=0.573682;AN=5008;NS=2504;DP=13802;EAS_AF=0.6964;AMR_AF=0.6744;AFR_AF=0.3411;EUR_AF=0.6382;SAS_AF=0.6237;AA=C|||;VT=SNP
6	26802790	rs139509968	G	A	100	PASS	AC=30;AF=0.00599042;AN=5008;NS=2504;DP=17714;EAS_AF=0;AMR_AF=0.0144;AFR_AF=0;EUR_AF=0.0189;SAS_AF=0.001;AA=G|||;VT=SNP
6	26802963	rs10946852	T	C	100	PASS	AC=495;AF=0.0988419;AN=5008;NS=2504;DP=17634;EAS_AF=0.0665;AMR_AF=0.0951;AFR_AF=0.1702;EUR_AF=0.1203;SAS_AF=0.0164;AA=T|||;VT=SNP
6	26803025	rs71557351	T	C	100	PASS	AC=912;AF=0.182109;AN=5008;NS=2504;DP=18891;EAS_AF=0.13;AMR_AF=0.1196;AFR_AF=0.2224;EUR_AF=0.1859;SAS_AF=0.2219;AA=T|||;VT=SNP
6	26803163	rs144889912	G	T	100	PASS	AC=130;AF=0.0259585;AN=5008;NS=2504;DP=10762;EAS_AF=0.004;AMR_AF=0.0418;AFR_AF=0.0083;EUR_AF=0.0457;SAS_AF=0.0409;AA=G|||;VT=SNP
6	26803222	rs1961756	G	A	100	PASS	AC=177;AF=0.0353435;AN=5008;NS=2504;DP=14164;EAS_AF=0.0119;AMR_AF=0.1081;AFR_AF=0.0061;EUR_AF=0.0368;SAS_AF=0.046;AA=G|||;VT=SNP
6	26803782	rs4521582	A	G	100	PASS	AC=2898;AF=0.578674;AN=5008;NS=2504;DP=18824;EAS_AF=0.6994;AMR_AF=0.696;AFR_AF=0.3351;EUR_AF=0.6461;SAS_AF=0.6309;AA=A|||;VT=SNP
6	26803963	rs4358614	T	C	100	PASS	AC=1903;AF=0.379992;AN=5008;NS=2504;DP=18485;EAS_AF=0.6151;AMR_AF=0.4366;AFR_AF=0.0439;EUR_AF=0.4195;SAS_AF=0.5112;AA=T|||;VT=SNP
6	26804022	rs11754686	G	C	100	PASS	AC=2897;AF=0.578474;AN=5008;NS=2504;DP=19064;EAS_AF=0.6994;AMR_AF=0.696;AFR_AF=0.3343;EUR_AF=0.6461;SAS_AF=0.6309;AA=G|||;VT=SNP
6	26804154	rs144034244	G	A	100	PASS	AC=103;AF=0.0205671;AN=5008;NS=2504;DP=18809;EAS_AF=0.001;AMR_AF=0.0115;AFR_AF=0.059;EUR_AF=0.0119;SAS_AF=0.0041;AA=G|||;VT=SNP
6	26805725	rs10946853	T	C	100	PASS	AC=2978;AF=0.594649;AN=5008;NS=2504;DP=10864;EAS_AF=0.6994;AMR_AF=0.7075;AFR_AF=0.3873;EUR_AF=0.6491;SAS_AF=0.6309;AA=C|||;VT=SNP
6	26807209	rs116794069	C	T	100	PASS	AC=102;AF=0.0203674;AN=5008;NS=2504;DP=15304;EAS_AF=0.0129;AMR_AF=0.0216;AFR_AF=0.0166;EUR_AF=0.0129;SAS_AF=0.0399;AA=C|||;VT=SNP
6	26808792	rs113937271	G	A	100	PASS	AC=88;AF=0.0175719;AN=5008;NS=2504;DP=18076;EAS_AF=0.001;AMR_AF=0.0115;AFR_AF=0.0477;EUR_AF=0.0119;SAS_AF=0.0041;AA=-|||;VT=SNP
6	26810830	rs4711125	G	C	100	PASS	AC=2399;AF=0.479034;AN=5008;NS=2504;DP=21717;EAS_AF=0.6329;AMR_AF=0.6009;AFR_AF=0.1649;EUR_AF=0.5229;SAS_AF=0.6135;AA=.|||;VT=SNP
6	26810940	rs7750046	T	C	100	PASS	AC=130;AF=0.0259585;AN=5008;NS=2504;DP=21646;EAS_AF=0.004;AMR_AF=0.0418;AFR_AF=0.0083;EUR_AF=0.0457;SAS_AF=0.0409;AA=.|||;VT=SNP
6	26811191	rs4711126	C	T	100	PASS	AC=2899;AF=0.578874;AN=5008;NS=2504;DP=21407;EAS_AF=0.6994;AMR_AF=0.696;AFR_AF=0.3351;EUR_AF=0.6451;SAS_AF=0.6329;AA=.|||;VT=SNP
6	26812186	rs142762132	A	G	100	PASS	AC=311;AF=0.0621006;AN=5008;NS=2504;DP=19066;EAS_AF=0.0139;AMR_AF=0.1441;AFR_AF=0.0182;EUR_AF=0.0964;SAS_AF=0.0777;AA=.|||;VT=SNP
6	26814415	rs143872454	A	G	100	PASS	AC=130;AF=0.0259585;AN=5008;NS=2504;DP=13677;EAS_AF=0.004;AMR_AF=0.0418;AFR_AF=0.0083;EUR_AF=0.0457;SAS_AF=0.0409;AA=.|||;VT=SNP
6	26815653	rs201154248	T	C	100	PASS	AC=2114;AF=0.422125;AN=5008;NS=2504;DP=11846;EAS_AF=0.5377;AMR_AF=0.4323;AFR_AF=0.2837;EUR_AF=0.4463;SAS_AF=0.4581;AA=.|||;VT=SNP
6	26816717	rs114306085	T	G	100	PASS	AC=36;AF=0.0071885;AN=5008;NS=2504;DP=17355;EAS_AF=0.005;AMR_AF=0.0058;AFR_AF=0;EUR_AF=0.0268;SAS_AF=0;AA=.|||;VT=SNP
6	26817384	rs145639523	C	T	100	PASS	AC=173;AF=0.0345447;AN=5008;NS=2504;DP=16687;EAS_AF=0.0109;AMR_AF=0.1081;AFR_AF=0.0053;EUR_AF=0.0348;SAS_AF=0.046;AA=.|||;VT=SNP
6	26817762	rs12189867	G	A	100	PASS	AC=2892;AF=0.577476;AN=5008;NS=2504;DP=20093;EAS_AF=0.6964;AMR_AF=0.696;AFR_AF=0.3351;EUR_AF=0.6441;SAS_AF=0.6299;AA=.|||;VT=SNP
6	26818200	rs183111266	T	C	100	PASS	AC=130;AF=0.0259585;AN=5008;NS=2504;DP=17871;EAS_AF=0.004;AMR_AF=0.0418;AFR_AF=0.0083;EUR_AF=0.0457;SAS_AF=0.0409;AA=.|||;VT=SNP
6	26818315	rs59182028	G	A	100	PASS	AC=88;AF=0.0175719;AN=5008;NS=2504;DP=18236;EAS_AF=0.001;AMR_AF=0.0115;AFR_AF=0.0477;EUR_AF=0.0119;SAS_AF=0.0041;AA=.|||;VT=SNP
6	26818968	rs3004034	C	T	100	PASS	AC=2976;AF=0.594249;AN=5008;NS=2504;DP=14853;EAS_AF=0.6994;AMR_AF=0.7075;AFR_AF=0.3865;EUR_AF=0.6491;SAS_AF=0.6299;AA=.|||;VT=SNP
6	26819808	rs10946854	G	A	100	PASS	AC=2993;AF=0.597644;AN=5008;NS=2504;DP=20291;EAS_AF=0.6994;AMR_AF=0.7075;AFR_AF=0.3986;EUR_AF=0.6491;SAS_AF=0.6309;AA=.|||;VT=SNP
6	26819977	rs184610412	C	G	100	PASS	AC=43;AF=0.00858626;AN=5008;NS=2504;DP=19088;EAS_AF=0.003;AMR_AF=0.0288;AFR_AF=0.0008;EUR_AF=0.0149;SAS_AF=0.0041;AA=.|||;VT=SNP
6	26822727	rs6936897	C	T	100	PASS	AC=2974;AF=0.59385;AN=5008;NS=2504;DP=19222;EAS_AF=0.6994;AMR_AF=0.7061;AFR_AF=0.3865;EUR_AF=0.6481;SAS_AF=0.6299;AA=.|||;VT=SNP
6	26823798	rs10946856	C	T	100	PASS	AC=2974;AF=0.59385;AN=5008;NS=2504;DP=20632;EAS_AF=0.6994;AMR_AF=0.7061;AFR_AF=0.3865;EUR_AF=0.6481;SAS_AF=0.6299;AA=.|||;VT=SNP
6	26824920	rs55664827	T	C	100	PASS	AC=252;AF=0.0503195;AN=5008;NS=2504;DP=18655;EAS_AF=0.0089;AMR_AF=0.0389;AFR_AF=0.0772;EUR_AF=0.0825;SAS_AF=0.0317;AA=.|||;VT=SNP
6	26825468	rs6934442	T	C	100	PASS	AC=4382;AF=0.875;AN=5008;NS=2504;DP=14743;EAS_AF=0.869;AMR_AF=0.8631;AFR_AF=0.9009;EUR_AF=0.8509;SAS_AF=0.8793;AA=.|||;VT=SNP
6	26825915	rs116832845	T	C	100	PASS	AC=80;AF=0.0159744;AN=5008;NS=2504;DP=15895;EAS_AF=0.006;AMR_AF=0.0202;AFR_AF=0.0023;EUR_AF=0.0328;SAS_AF=0.0245;AA=.|||;VT=SNP
6	26826804	rs113032355	A	T	100	PASS	AC=626;AF=0.125;AN=5008;NS=2504;DP=15629;EAS_AF=0.13;AMR_AF=0.1369;AFR_AF=0.0991;EUR_AF=0.1491;SAS_AF=0.1217;AA=.|||;VT=SNP
6	26827896	rs2475068	T	C	100	PASS	AC=2977;AF=0.594449;AN=5008;NS=2504;DP=13946;EAS_AF=0.6994;AMR_AF=0.7075;AFR_AF=0.3873;EUR_AF=0.6501;SAS_AF=0.6288;AA=.|||;VT=SNP
6	26828318	rs12199012	C	T	100	PASS	AC=244;AF=0.048722;AN=5008;NS=2504;DP=13904;EAS_AF=0.0635;AMR_AF=0.0562;AFR_AF=0.0038;EUR_AF=0.1193;SAS_AF=0.0164;AA=.|||;VT=SNP
6	26828359	rs190945449	C	T	100	PASS	AC=252;AF=0.0503195;AN=5008;NS=2504;DP=16419;EAS_AF=0.0089;AMR_AF=0.0389;AFR_AF=0.0772;EUR_AF=0.0825;SAS_AF=0.0317;AA=.|||;VT=SNP
6	26828367	rs182230965	C	T	100	PASS	AC=130;AF=0.0259585;AN=5008;NS=2504;DP=15420;EAS_AF=0.004;AMR_AF=0.0418;AFR_AF=0.0083;EUR_AF=0.0457;SAS_AF=0.0409;AA=.|||;VT=SNP
6	26828664	rs2393805	T	A	100	PASS	AC=497;AF=0.0992412;AN=5008;NS=2504;DP=16434;EAS_AF=0.0655;AMR_AF=0.0951;AFR_AF=0.1702;EUR_AF=0.1233;SAS_AF=0.0164;AA=.|||;VT=SNP
6	26828837	rs146369122	T	C	100	PASS	AC=130;AF=0.0259585;AN=5008;NS=2504;DP=12588;EAS_AF=0.004;AMR_AF=0.0418;AFR_AF=0.0083;EUR_AF=0.0457;SAS_AF=0.0409;AA=.|||;VT=SNP
6	26828913	rs2893884	G	T	100	PASS	AC=2880;AF=0.57508;AN=5008;NS=2504;DP=13319;EAS_AF=0.6935;AMR_AF=0.6931;AFR_AF=0.3351;EUR_AF=0.6441;SAS_AF=0.6227;AA=.|||;VT=SNP
6	26830222	rs9379936	T	A	100	PASS	AC=494;AF=0.0986422;AN=5008;NS=2504;DP=14663;EAS_AF=0.1101;AMR_AF=0.0331;AFR_AF=0.1271;EUR_AF=0.0537;SAS_AF=0.1411;AA=.|||;VT=SNP
6	26830344	rs142297138	T	C	100	PASS	AC=103;AF=0.0205671;AN=5008;NS=2504;DP=13934;EAS_AF=0.001;AMR_AF=0.0274;AFR_AF=0.0023;EUR_AF=0.0596;SAS_AF=0.0204;AA=.|||;VT=SNP
6	26831475	rs6927771	T	C	100	PASS	AC=498;AF=0.0994409;AN=5008;NS=2504;DP=17664;EAS_AF=0.0665;AMR_AF=0.0951;AFR_AF=0.171;EUR_AF=0.1223;SAS_AF=0.0164;AA=.|||;VT=SNP
6	26833708	rs146740485	T	C	100	PASS	AC=2402;AF=0.479633;AN=5008;NS=2504;DP=16117;EAS_AF=0.6339;AMR_AF=0.6009;AFR_AF=0.1649;EUR_AF=0.5249;SAS_AF=0.6135;AA=.|||;VT=SNP
6	26833759	rs56098842	C	A	100	PASS	AC=1903;AF=0.379992;AN=5008;NS=2504;DP=17468;EAS_AF=0.6161;AMR_AF=0.4366;AFR_AF=0.0439;EUR_AF=0.4195;SAS_AF=0.5102;AA=.|||;VT=SNP
6	26839716	rs932626	T	G	100	PASS	AC=2616;AF=0.522364;AN=5008;NS=2504;DP=19242;EAS_AF=0.6359;AMR_AF=0.6383;AFR_AF=0.3124;EUR_AF=0.5308;SAS_AF=0.5982;AA=.|||;VT=SNP
6	26839945	rs3999364	C	T	100	PASS	AC=2961;AF=0.591254;AN=5008;NS=2504;DP=14579;EAS_AF=0.6994;AMR_AF=0.7061;AFR_AF=0.3873;EUR_AF=0.6491;SAS_AF=0.6145;AA=.|||;VT=SNP
6	26840865	rs71557353	T	G	100	PASS	AC=744;AF=0.148562;AN=5008;NS=2504;DP=19259;EAS_AF=0.12;AMR_AF=0.072;AFR_AF=0.205;EUR_AF=0.1322;SAS_AF=0.1728;AA=.|||;VT=SNP
6	26840935	rs145316935	G	C	100	PASS	AC=42;AF=0.00838658;AN=5008;NS=2504;DP=18751;EAS_AF=0.001;AMR_AF=0.013;AFR_AF=0.0008;EUR_AF=0.0278;SAS_AF=0.0031;AA=.|||;VT=SNP
6	26841207	rs6912917	T	C	100	PASS	AC=495;AF=0.0988419;AN=5008;NS=2504;DP=17926;EAS_AF=0.1111;AMR_AF=0.0331;AFR_AF=0.1278;EUR_AF=0.0527;SAS_AF=0.1411;AA=.|||;VT=SNP
6	26842666	rs188746744	A	G	100	PASS	AC=129;AF=0.0257588;AN=5008;NS=2504;DP=17827;EAS_AF=0.004;AMR_AF=0.0418;AFR_AF=0.0076;EUR_AF=0.0457;SAS_AF=0.0409;AA=.|||;VT=SNP
6	26843315	rs2004168	G	C	100	PASS	AC=3041;AF=0.607228;AN=5008;NS=2504;DP=13722;EAS_AF=0.6984;AMR_AF=0.7334;AFR_AF=0.3873;EUR_AF=0.6799;SAS_AF=0.6462;AA=.|||;VT=SNP
6	26843511	rs139965085	G	C	100	PASS	AC=175;AF=0.0349441;AN=5008;NS=2504;DP=16529;EAS_AF=0.0109;AMR_AF=0.1081;AFR_AF=0.0061;EUR_AF=0.0358;SAS_AF=0.046;AA=.|||;VT=SNP
6	26843517	rs57440165	A	C	100	PASS	AC=131;AF=0.0261581;AN=5008;NS=2504;DP=16556;EAS_AF=0;AMR_AF=0.0317;AFR_AF=0.0303;EUR_AF=0.0686;SAS_AF=0;AA=.|||;VT=SNP
6	26844058	rs6911776	T	A	100	PASS	AC=1548;AF=0.309105;AN=5008;NS=2504;DP=11598;EAS_AF=0.2589;AMR_AF=0.2565;AFR_AF=0.3222;EUR_AF=0.331;SAS_AF=0.3579;AA=.|||;VT=SNP
6	26846712	rs11758407	T	A	100	PASS	AC=2387;AF=0.476637;AN=5008;NS=2504;DP=16259;EAS_AF=0.6349;AMR_AF=0.6023;AFR_AF=0.1649;EUR_AF=0.5249;SAS_AF=0.5961;AA=.|||;VT=SNP
6	26849098	rs71276077	C	T	100	PASS	AC=747;AF=0.149161;AN=5008;NS=2504;DP=17670;EAS_AF=0.119;AMR_AF=0.072;AFR_AF=0.2057;EUR_AF=0.1352;SAS_AF=0.1728;AA=.|||;VT=SNP
6	26849915	rs10946858	G	A	100	PASS	AC=392;AF=0.0782748;AN=5008;NS=2504;DP=18281;EAS_AF=0.0972;AMR_AF=0.0115;AFR_AF=0.1112;EUR_AF=0.0398;SAS_AF=0.1012;AA=.|||;VT=SNP
6	26849991	rs6905150	T	C	100	PASS	AC=640;AF=0.127796;AN=5008;NS=2504;DP=18813;EAS_AF=0.13;AMR_AF=0.1369;AFR_AF=0.0991;EUR_AF=0.1491;SAS_AF=0.136;AA=.|||;VT=SNP
6	26851415	rs77666565	G	A	100	PASS	AC=252;AF=0.0503195;AN=5008;NS=2504;DP=17292;EAS_AF=0.0089;AMR_AF=0.0389;AFR_AF=0.0772;EUR_AF=0.0825;SAS_AF=0.0317;AA=.|||;VT=SNP
6	26851448	rs10807012	G	A	100	PASS	AC=2880;AF=0.57508;AN=5008;NS=2504;DP=16739;EAS_AF=0.7004;AMR_AF=0.6902;AFR_AF=0.3343;EUR_AF=0.6481;SAS_AF=0.6145;AA=.|||;VT=SNP
6	26851785	rs10946859	A	G	100	PASS	AC=2978;AF=0.594649;AN=5008;NS=2504;DP=17425;EAS_AF=0.7004;AMR_AF=0.7032;AFR_AF=0.3873;EUR_AF=0.667;SAS_AF=0.6145;AA=.|||;VT=SNP
6	26854451	rs148958894	C	T	100	PASS	AC=44;AF=0.00878594;AN=5008;NS=2504;DP=17116;EAS_AF=0.003;AMR_AF=0.0288;AFR_AF=0.0008;EUR_AF=0.0149;SAS_AF=0.0051;AA=.|||;VT=SNP
6	26854503	rs9688695	A	G	100	PASS	AC=640;AF=0.127796;AN=5008;NS=2504;DP=19114;EAS_AF=0.13;AMR_AF=0.1369;AFR_AF=0.0991;EUR_AF=0.1491;SAS_AF=0.136;AA=.|||;VT=SNP
6	26854531	rs144977683	A	G	100	PASS	AC=87;AF=0.0173722;AN=5008;NS=2504;DP=19245;EAS_AF=0.0129;AMR_AF=0.0202;AFR_AF=0.0068;EUR_AF=0.0119;SAS_AF=0.0399;AA=.|||;VT=SNP
6	26858527	rs3925440	T	C	100	PASS	AC=2981;AF=0.595248;AN=5008;NS=2504;DP=15263;EAS_AF=0.7004;AMR_AF=0.7032;AFR_AF=0.3949;EUR_AF=0.659;SAS_AF=0.6155;AA=.|||;VT=SNP
6	26860726	rs9688582	G	A	100	PASS	AC=284;AF=0.0567093;AN=5008;NS=2504;DP=15282;EAS_AF=0.0903;AMR_AF=0.0058;AFR_AF=0.062;EUR_AF=0.0288;SAS_AF=0.0798;AA=.|||;VT=SNP
6	26861038	rs9766754	T	C	100	PASS	AC=393;AF=0.0784744;AN=5008;NS=2504;DP=18949;EAS_AF=0.0972;AMR_AF=0.0115;AFR_AF=0.1089;EUR_AF=0.0408;SAS_AF=0.1043;AA=.|||;VT=SNP
6	26864205	rs116485609	T	C	100	PASS	AC=491;AF=0.0980431;AN=5008;NS=2504;DP=16597;EAS_AF=0.0665;AMR_AF=0.0879;AFR_AF=0.1694;EUR_AF=0.1223;SAS_AF=0.0164;AA=.|||;VT=SNP
6	26864281	rs10946861	T	C	100	PASS	AC=2879;AF=0.57488;AN=5008;NS=2504;DP=18184;EAS_AF=0.7004;AMR_AF=0.6902;AFR_AF=0.3343;EUR_AF=0.6471;SAS_AF=0.6145;AA=.|||;VT=SNP
6	26864327	rs145967857	G	A	100	PASS	AC=206;AF=0.0411342;AN=5008;NS=2504;DP=18228;EAS_AF=0.0923;AMR_AF=0.0029;AFR_AF=0.0023;EUR_AF=0.0308;SAS_AF=0.0787;AA=.|||;VT=SNP
6	26864406	rs2093303	C	T	100	PASS	AC=2958;AF=0.590655;AN=5008;NS=2504;DP=18006;EAS_AF=0.7004;AMR_AF=0.7017;AFR_AF=0.3865;EUR_AF=0.6491;SAS_AF=0.6145;AA=.|||;VT=SNP
6	26864470	rs7742311	C	T	100	PASS	AC=638;AF=0.127396;AN=5008;NS=2504;DP=17308;EAS_AF=0.13;AMR_AF=0.1369;AFR_AF=0.0983;EUR_AF=0.1481;SAS_AF=0.136;AA=.|||;VT=SNP
6	26864789	rs4079824	A	G	100	PASS	AC=2960;AF=0.591054;AN=5008;NS=2504;DP=16960;EAS_AF=0.7014;AMR_AF=0.7017;AFR_AF=0.3873;EUR_AF=0.6491;SAS_AF=0.6145;AA=.|||;VT=SNP
6	26865794	rs144753575	C	T	100	PASS	AC=134;AF=0.0267572;AN=5008;NS=2504;DP=14943;EAS_AF=0.004;AMR_AF=0.0418;AFR_AF=0.0076;EUR_AF=0.0487;SAS_AF=0.0429;AA=.|||;VT=SNP
6	26866601	rs60143715	G	A	100	PASS	AC=110;AF=0.0219649;AN=5008;NS=2504;DP=15028;EAS_AF=0.0089;AMR_AF=0.0115;AFR_AF=0.034;EUR_AF=0.0159;SAS_AF=0.0327;AA=.|||;VT=SNP
6	26866963	rs187695164	T	G	100	PASS	AC=243;AF=0.0485224;AN=5008;NS=2504;DP=17224;EAS_AF=0.0645;AMR_AF=0.0548;AFR_AF=0.0038;EUR_AF=0.1183;SAS_AF=0.0164;AA=.|||;VT=SNP
6	26867366	rs150347822	C	T	100	PASS	AC=87;AF=0.0173722;AN=5008;NS=2504;DP=18318;EAS_AF=0.001;AMR_AF=0.0086;AFR_AF=0.0068;EUR_AF=0.0338;SAS_AF=0.0378;AA=.|||;VT=SNP
6	26869878	rs189894983	G	A	100	PASS	AC=130;AF=0.0259585;AN=5008;NS=2504;DP=12516;EAS_AF=0.004;AMR_AF=0.0418;AFR_AF=0.0083;EUR_AF=0.0457;SAS_AF=0.0409;AA=.|||;VT=SNP
6	26871612	rs6903633	A	G	100	PASS	AC=288;AF=0.057508;AN=5008;NS=2504;DP=23547;EAS_AF=0.0903;AMR_AF=0.0058;AFR_AF=0.0651;EUR_AF=0.0298;SAS_AF=0.0787;AA=.|||;VT=SNP
6	26871843	rs12195900	G	A	100	PASS	AC=2412;AF=0.481629;AN=5008;NS=2504;DP=16476;EAS_AF=0.6567;AMR_AF=0.6023;AFR_AF=0.1657;EUR_AF=0.5229;SAS_AF=0.6002;AA=.|||;VT=SNP
6	26872019	rs12203029	T	C	100	PASS	AC=2412;AF=0.481629;AN=5008;NS=2504;DP=16704;EAS_AF=0.6567;AMR_AF=0.6023;AFR_AF=0.1657;EUR_AF=0.5229;SAS_AF=0.6002;AA=.|||;VT=SNP
6	26873394	rs10755642	T	C	100	PASS	AC=2982;AF=0.595447;AN=5008;NS=2504;DP=13523;EAS_AF=0.7222;AMR_AF=0.7003;AFR_AF=0.3873;EUR_AF=0.6501;SAS_AF=0.6155;AA=.|||;VT=SNP
6	26874397	rs115956470	C	T	100	PASS	AC=168;AF=0.0335463;AN=5008;NS=2504;DP=16498;EAS_AF=0.0089;AMR_AF=0.0403;AFR_AF=0.0038;EUR_AF=0.0944;SAS_AF=0.0317;AA=.|||;VT=SNP
6	26875783	rs79743090	T	C	100	PASS	AC=2984;AF=0.595847;AN=5008;NS=2504;DP=15503;EAS_AF=0.7232;AMR_AF=0.7017;AFR_AF=0.3873;EUR_AF=0.6491;SAS_AF=0.6166;AA=.|||;VT=SNP
6	26876693	rs4713049	C	A	100	PASS	AC=2905;AF=0.580072;AN=5008;NS=2504;DP=15080;EAS_AF=0.7232;AMR_AF=0.6902;AFR_AF=0.3359;EUR_AF=0.6461;SAS_AF=0.6166;AA=.|||;VT=SNP
6	26877297	rs6907403	A	C	100	PASS	AC=2985;AF=0.596046;AN=5008;NS=2504;DP=18159;EAS_AF=0.7232;AMR_AF=0.7017;AFR_AF=0.388;EUR_AF=0.6491;SAS_AF=0.6166;AA=.|||;VT=SNP
6	26878864	rs10946865	C	T	100	PASS	AC=2985;AF=0.596046;AN=5008;NS=2504;DP=18700;EAS_AF=0.7232;AMR_AF=0.7017;AFR_AF=0.388;EUR_AF=0.6491;SAS_AF=0.6166;AA=.|||;VT=SNP
6	26878930	rs12216370	T	C	100	PASS	AC=491;AF=0.0980431;AN=5008;NS=2504;DP=17548;EAS_AF=0.0675;AMR_AF=0.0879;AFR_AF=0.1679;EUR_AF=0.1223;SAS_AF=0.0174;AA=.|||;VT=SNP
6	26879200	rs143992976	G	A	100	PASS	AC=102;AF=0.0203674;AN=5008;NS=2504;DP=15944;EAS_AF=0.0129;AMR_AF=0.0216;AFR_AF=0.0166;EUR_AF=0.0129;SAS_AF=0.0399;AA=.|||;VT=SNP
6	26879620	rs12189753	T	C	100	PASS	AC=2984;AF=0.595847;AN=5008;NS=2504;DP=16799;EAS_AF=0.7232;AMR_AF=0.7017;AFR_AF=0.3873;EUR_AF=0.6491;SAS_AF=0.6166;AA=.|||;VT=SNP
6	26880157	rs3999347	T	C	100	PASS	AC=464;AF=0.0926518;AN=5008;NS=2504;DP=18648;EAS_AF=0.1062;AMR_AF=0.121;AFR_AF=0.0076;EUR_AF=0.1372;SAS_AF=0.1278;AA=.|||;VT=SNP
6	26881666	rs114495456	G	A	100	PASS	AC=103;AF=0.0205671;AN=5008;NS=2504;DP=14296;EAS_AF=0.002;AMR_AF=0.0274;AFR_AF=0.0023;EUR_AF=0.0596;SAS_AF=0.0194;AA=.|||;VT=SNP
6	26881879	rs9689239	C	G	100	PASS	AC=491;AF=0.0980431;AN=5008;NS=2504;DP=9046;EAS_AF=0.0665;AMR_AF=0.0879;AFR_AF=0.1694;EUR_AF=0.1223;SAS_AF=0.0164;AA=.|||;VT=SNP
6	26882510	rs149719416	A	G	100	PASS	AC=492;AF=0.0982428;AN=5008;NS=2504;DP=13316;EAS_AF=0.0665;AMR_AF=0.0879;AFR_AF=0.1702;EUR_AF=0.1223;SAS_AF=0.0164;AA=.|||;VT=SNP
6	26883207	rs12206975	G	T	100	PASS	AC=2408;AF=0.480831;AN=5008;NS=2504;DP=15981;EAS_AF=0.6558;AMR_AF=0.5994;AFR_AF=0.1657;EUR_AF=0.5219;SAS_AF=0.6002;AA=.|||;VT=SNP
6	26884243	rs12530345	T	C	100	PASS	AC=2981;AF=0.595248;AN=5008;NS=2504;DP=12392;EAS_AF=0.7222;AMR_AF=0.7003;AFR_AF=0.3865;EUR_AF=0.6491;SAS_AF=0.6166;AA=.|||;VT=SNP
6	26884560	rs10946866	T	C	100	PASS	AC=2300;AF=0.459265;AN=5008;NS=2504;DP=16275;EAS_AF=0.5893;AMR_AF=0.585;AFR_AF=0.1626;EUR_AF=0.5149;SAS_AF=0.5798;AA=.|||;VT=SNP
6	26885031	rs12664610	G	A	100	PASS	AC=2988;AF=0.596645;AN=5008;NS=2504;DP=15277;EAS_AF=0.7242;AMR_AF=0.7017;AFR_AF=0.388;EUR_AF=0.6491;SAS_AF=0.6186;AA=.|||;VT=SNP
6	26885619	rs9393768	A	G	100	PASS	AC=2979;AF=0.594848;AN=5008;NS=2504;DP=10918;EAS_AF=0.7222;AMR_AF=0.7017;AFR_AF=0.3843;EUR_AF=0.6491;SAS_AF=0.6166;AA=.|||;VT=SNP
6	26886142	rs12176087	C	A	100	PASS	AC=746;AF=0.148962;AN=5008;NS=2504;DP=15698;EAS_AF=0.119;AMR_AF=0.072;AFR_AF=0.2042;EUR_AF=0.1362;SAS_AF=0.1728;AA=.|||;VT=SNP
6	26887930	rs10946868	A	G	100	PASS	AC=2984;AF=0.595847;AN=5008;NS=2504;DP=17010;EAS_AF=0.7222;AMR_AF=0.7017;AFR_AF=0.388;EUR_AF=0.6491;SAS_AF=0.6166;AA=.|||;VT=SNP
6	26889639	rs140967207	A	T	100	PASS	AC=107;AF=0.0213658;AN=5008;NS=2504;DP=17092;EAS_AF=0.0089;AMR_AF=0.0086;AFR_AF=0;EUR_AF=0.0239;SAS_AF=0.0695;AA=.|||;VT=SNP
6	26889645	rs6928511	T	C	100	PASS	AC=2988;AF=0.596645;AN=5008;NS=2504;DP=17079;EAS_AF=0.7232;AMR_AF=0.7017;AFR_AF=0.3873;EUR_AF=0.6531;SAS_AF=0.6166;AA=.|||;VT=SNP
6	26889752	rs6933132	T	G	100	PASS	AC=2987;AF=0.596446;AN=5008;NS=2504;DP=17543;EAS_AF=0.7232;AMR_AF=0.7017;AFR_AF=0.388;EUR_AF=0.6521;SAS_AF=0.6155;AA=.|||;VT=SNP
6	26890136	rs17278688	G	C	100	PASS	AC=2413;AF=0.481829;AN=5008;NS=2504;DP=19817;EAS_AF=0.6567;AMR_AF=0.6023;AFR_AF=0.1657;EUR_AF=0.5239;SAS_AF=0.6002;AA=.|||;VT=SNP
6	26890635	rs10946870	T	A	100	PASS	AC=2904;AF=0.579872;AN=5008;NS=2504;DP=21601;EAS_AF=0.7232;AMR_AF=0.6902;AFR_AF=0.3351;EUR_AF=0.6461;SAS_AF=0.6166;AA=.|||;VT=SNP
6	26891044	rs11755326	T	C	100	PASS	AC=2987;AF=0.596446;AN=5008;NS=2504;DP=18720;EAS_AF=0.7232;AMR_AF=0.7017;AFR_AF=0.3873;EUR_AF=0.6521;SAS_AF=0.6166;AA=.|||;VT=SNP
6	26891127	rs61052140	T	C	100	PASS	AC=242;AF=0.0483227;AN=5008;NS=2504;DP=18667;EAS_AF=0.0635;AMR_AF=0.0548;AFR_AF=0.0038;EUR_AF=0.1183;SAS_AF=0.0164;AA=.|||;VT=SNP
6	26891165	rs11752912	C	A	100	PASS	AC=2414;AF=0.482029;AN=5008;NS=2504;DP=18011;EAS_AF=0.6567;AMR_AF=0.6023;AFR_AF=0.1657;EUR_AF=0.5249;SAS_AF=0.6002;AA=.|||;VT=SNP
6	26891603	rs11755443	T	C	100	PASS	AC=2413;AF=0.481829;AN=5008;NS=2504;DP=15446;EAS_AF=0.6528;AMR_AF=0.6009;AFR_AF=0.1664;EUR_AF=0.5268;SAS_AF=0.6012;AA=.|||;VT=SNP
6	26891739	rs7775242	T	C	100	PASS	AC=609;AF=0.121605;AN=5008;NS=2504;DP=16479;EAS_AF=0.1071;AMR_AF=0.1369;AFR_AF=0.0968;EUR_AF=0.1461;SAS_AF=0.1339;AA=.|||;VT=SNP
6	26891919	rs7768643	C	T	100	PASS	AC=2985;AF=0.596046;AN=5008;NS=2504;DP=17478;EAS_AF=0.7232;AMR_AF=0.7017;AFR_AF=0.388;EUR_AF=0.6491;SAS_AF=0.6166;AA=.|||;VT=SNP
6	26891953	rs7768763	C	G	100	PASS	AC=2985;AF=0.596046;AN=5008;NS=2504;DP=18362;EAS_AF=0.7232;AMR_AF=0.7017;AFR_AF=0.388;EUR_AF=0.6491;SAS_AF=0.6166;AA=.|||;VT=SNP
6	26892036	rs7768814	C	A	100	PASS	AC=2984;AF=0.595847;AN=5008;NS=2504;DP=18290;EAS_AF=0.7232;AMR_AF=0.7017;AFR_AF=0.3873;EUR_AF=0.6491;SAS_AF=0.6166;AA=.|||;VT=SNP
6	26892264	rs7769520	G	C	100	PASS	AC=2983;AF=0.595647;AN=5008;NS=2504;DP=20248;EAS_AF=0.7232;AMR_AF=0.7017;AFR_AF=0.3865;EUR_AF=0.6491;SAS_AF=0.6166;AA=.|||;VT=SNP
6	26893051	rs9393771	C	T	100	PASS	AC=608;AF=0.121406;AN=5008;NS=2504;DP=20200;EAS_AF=0.1071;AMR_AF=0.1369;AFR_AF=0.0961;EUR_AF=0.1461;SAS_AF=0.1339;AA=.|||;VT=SNP
6	26893329	rs9366673	C	G	100	PASS	AC=912;AF=0.182109;AN=5008;NS=2504;DP=17746;EAS_AF=0.129;AMR_AF=0.1196;AFR_AF=0.2231;EUR_AF=0.1859;SAS_AF=0.2219;AA=.|||;VT=SNP
6	26896681	rs3956877	C	T	100	PASS	AC=489;AF=0.0976438;AN=5008;NS=2504;DP=17491;EAS_AF=0.0665;AMR_AF=0.0879;AFR_AF=0.1679;EUR_AF=0.1223;SAS_AF=0.0164;AA=.|||;VT=SNP
6	26896889	rs10946876	G	A	100	PASS	AC=353;AF=0.0704872;AN=5008;NS=2504;DP=11531;EAS_AF=0.0923;AMR_AF=0.0101;AFR_AF=0.0953;EUR_AF=0.0308;SAS_AF=0.0982;AA=.|||;VT=SNP
6	26900568	rs12202438	C	T	100	PASS	AC=488;AF=0.0974441;AN=5008;NS=2504;DP=13571;EAS_AF=0.0645;AMR_AF=0.0879;AFR_AF=0.1687;EUR_AF=0.1223;SAS_AF=0.0164;AA=.|||;VT=SNP
6	26902724	rs12203422	T	C	100	PASS	AC=423;AF=0.0844649;AN=5008;NS=2504;DP=16715;EAS_AF=0.0605;AMR_AF=0.0735;AFR_AF=0.1415;EUR_AF=0.1083;SAS_AF=0.0153;AA=.|||;VT=SNP
6	26903384	rs62402006	T	G	100	PASS	AC=1987;AF=0.396765;AN=5008;NS=2504;DP=17822;EAS_AF=0.6637;AMR_AF=0.4524;AFR_AF=0.0416;EUR_AF=0.4463;SAS_AF=0.5112;AA=.|||;VT=SNP
6	26903585	rs71557378	T	G	100	PASS	AC=220;AF=0.0439297;AN=5008;NS=2504;DP=18976;EAS_AF=0.001;AMR_AF=0.0331;AFR_AF=0.0749;EUR_AF=0.0736;SAS_AF=0.0235;AA=.|||;VT=SNP
6	26905300	rs118077746	T	C	100	PASS	AC=215;AF=0.0429313;AN=5008;NS=2504;DP=14224;EAS_AF=0.0585;AMR_AF=0.0432;AFR_AF=0.0038;EUR_AF=0.1054;SAS_AF=0.0153;AA=.|||;VT=SNP
6	26905793	rs12210430	T	G	100	PASS	AC=423;AF=0.0844649;AN=5008;NS=2504;DP=18372;EAS_AF=0.0605;AMR_AF=0.0735;AFR_AF=0.1415;EUR_AF=0.1083;SAS_AF=0.0153;AA=.|||;VT=SNP
6	26905820	rs12189814	A	G	100	PASS	AC=2502;AF=0.499601;AN=5008;NS=2504;DP=18502;EAS_AF=0.6796;AMR_AF=0.6182;AFR_AF=0.1702;EUR_AF=0.5596;SAS_AF=0.6135;AA=.|||;VT=SNP
6	26906017	rs12203512	C	T	100	PASS	AC=2931;AF=0.585264;AN=5008;NS=2504;DP=19006;EAS_AF=0.7401;AMR_AF=0.6916;AFR_AF=0.3162;EUR_AF=0.668;SAS_AF=0.6288;AA=.|||;VT=SNP
6	26906310	rs12203782	G	A	100	PASS	AC=2926;AF=0.584265;AN=5008;NS=2504;DP=17843;EAS_AF=0.7401;AMR_AF=0.6916;AFR_AF=0.3116;EUR_AF=0.668;SAS_AF=0.6299;AA=.|||;VT=SNP
6	26906789	rs9368476	A	G	100	PASS	AC=702;AF=0.140176;AN=5008;NS=2504;DP=18945;EAS_AF=0.1319;AMR_AF=0.1427;AFR_AF=0.1293;EUR_AF=0.1431;SAS_AF=0.1585;AA=.|||;VT=SNP
6	26907621	rs139209791	G	A	100	PASS	AC=423;AF=0.0844649;AN=5008;NS=2504;DP=20856;EAS_AF=0.0605;AMR_AF=0.0735;AFR_AF=0.1415;EUR_AF=0.1083;SAS_AF=0.0153;AA=.|||;VT=SNP
6	26907831	rs9379945	T	C	100	PASS	AC=700;AF=0.139776;AN=5008;NS=2504;DP=18775;EAS_AF=0.1022;AMR_AF=0.0692;AFR_AF=0.1974;EUR_AF=0.1272;SAS_AF=0.1636;AA=.|||;VT=SNP
6	26908486	rs148839517	T	G	100	PASS	AC=336;AF=0.0670927;AN=5008;NS=2504;DP=20205;EAS_AF=0.0833;AMR_AF=0.0101;AFR_AF=0.09;EUR_AF=0.0308;SAS_AF=0.0971;AA=.|||;VT=SNP
6	26909593	rs77037567	A	G	100	PASS	AC=2502;AF=0.499601;AN=5008;NS=2504;DP=19033;EAS_AF=0.6796;AMR_AF=0.6182;AFR_AF=0.1702;EUR_AF=0.5596;SAS_AF=0.6135;AA=.|||;VT=SNP
6	26910305	rs12211306	G	T	100	PASS	AC=423;AF=0.0844649;AN=5008;NS=2504;DP=19950;EAS_AF=0.0605;AMR_AF=0.0735;AFR_AF=0.1415;EUR_AF=0.1083;SAS_AF=0.0153;AA=.|||;VT=SNP
6	26910306	rs4296758	A	T	100	PASS	AC=423;AF=0.0844649;AN=5008;NS=2504;DP=19918;EAS_AF=0.0605;AMR_AF=0.0735;AFR_AF=0.1415;EUR_AF=0.1083;SAS_AF=0.0153;AA=.|||;VT=SNP
6	26910935	rs11962238	T	C	100	PASS	AC=424;AF=0.0846645;AN=5008;NS=2504;DP=18325;EAS_AF=0.0605;AMR_AF=0.0735;AFR_AF=0.1422;EUR_AF=0.1083;SAS_AF=0.0153;AA=.|||;VT=SNP
6	26912631	rs193134172	A	G	100	PASS	AC=42;AF=0.00838658;AN=5008;NS=2504;DP=17584;EAS_AF=0.003;AMR_AF=0.0288;AFR_AF=0.0008;EUR_AF=0.0139;SAS_AF=0.0041;AA=.|||;VT=SNP
6	26913214	rs6911401	C	G	100	PASS	AC=2932;AF=0.585463;AN=5008;NS=2504;DP=18848;EAS_AF=0.7411;AMR_AF=0.6916;AFR_AF=0.3162;EUR_AF=0.668;SAS_AF=0.6288;AA=G|||;VT=SNP
6	26914611	rs10946881	C	T	100	PASS	AC=2939;AF=0.586861;AN=5008;NS=2504;DP=19402;EAS_AF=0.7401;AMR_AF=0.6916;AFR_AF=0.3222;EUR_AF=0.668;SAS_AF=0.6288;AA=c|||;VT=SNP
6	26914643	rs7755054	C	G	100	PASS	AC=1557;AF=0.310903;AN=5008;NS=2504;DP=19235;EAS_AF=0.2371;AMR_AF=0.2536;AFR_AF=0.3563;EUR_AF=0.3141;SAS_AF=0.363;AA=C|||;VT=SNP
6	26916313	rs6930138	G	A	100	PASS	AC=2502;AF=0.499601;AN=5008;NS=2504;DP=14530;EAS_AF=0.6796;AMR_AF=0.6182;AFR_AF=0.1702;EUR_AF=0.5596;SAS_AF=0.6135;AA=G|||;VT=SNP
6	26917060	rs4713058	T	C	100	PASS	AC=702;AF=0.140176;AN=5008;NS=2504;DP=17910;EAS_AF=0.1319;AMR_AF=0.1427;AFR_AF=0.1293;EUR_AF=0.1431;SAS_AF=0.1585;AA=T|||;VT=SNP
6	26917173	rs4711137	G	A	100	PASS	AC=1556;AF=0.310703;AN=5008;NS=2504;DP=16561;EAS_AF=0.2381;AMR_AF=0.2536;AFR_AF=0.354;EUR_AF=0.3151;SAS_AF=0.363;AA=G|||;VT=SNP
6	26917581	rs12201159	A	G	100	PASS	AC=216;AF=0.043131;AN=5008;NS=2504;DP=18504;EAS_AF=0.0585;AMR_AF=0.0432;AFR_AF=0.0045;EUR_AF=0.1054;SAS_AF=0.0153;AA=A|||;VT=SNP
6	26922278	rs111262651	G	C	100	PASS	AC=13;AF=0.00259585;AN=5008;NS=2504;DP=18337;EAS_AF=0;AMR_AF=0.0014;AFR_AF=0;EUR_AF=0.0119;SAS_AF=0;AA=G|||;VT=SNP
6	26922906	rs9348738	T	C	100	PASS	AC=447;AF=0.0892572;AN=5008;NS=2504;DP=17483;EAS_AF=0.1062;AMR_AF=0.1182;AFR_AF=0.0068;EUR_AF=0.1252;SAS_AF=0.1258;AA=T|||;VT=SNP
6	26924168	rs9368477	C	T	100	PASS	AC=702;AF=0.140176;AN=5008;NS=2504;DP=14794;EAS_AF=0.1319;AMR_AF=0.1427;AFR_AF=0.1293;EUR_AF=0.1431;SAS_AF=0.1585;AA=C|||;VT=SNP
6	26927602	rs80264589	G	A	100	PASS	AC=220;AF=0.0439297;AN=5008;NS=2504;DP=18697;EAS_AF=0.001;AMR_AF=0.0331;AFR_AF=0.0749;EUR_AF=0.0736;SAS_AF=0.0235;AA=g|||;VT=SNP
6	26929201	rs141705540	T	C	100	PASS	AC=154;AF=0.0307508;AN=5008;NS=2504;DP=16981;EAS_AF=0.004;AMR_AF=0.0418;AFR_AF=0.0272;EUR_AF=0.0447;SAS_AF=0.0409;AA=T|||;VT=SNP
6	26930299	rs6456762	G	T	100	PASS	AC=702;AF=0.140176;AN=5008;NS=2504;DP=15042;EAS_AF=0.1319;AMR_AF=0.1427;AFR_AF=0.1293;EUR_AF=0.1431;SAS_AF=0.1585;AA=g|||;VT=SNP
6	26930757	rs149889671	A	G	100	PASS	AC=215;AF=0.0429313;AN=5008;NS=2504;DP=16036;EAS_AF=0.0585;AMR_AF=0.0432;AFR_AF=0.0038;EUR_AF=0.1054;SAS_AF=0.0153;AA=a|||;VT=SNP
6	26931114	rs62402030	C	A	100	PASS	AC=2500;AF=0.499201;AN=5008;NS=2504;DP=15249;EAS_AF=0.6796;AMR_AF=0.6167;AFR_AF=0.1702;EUR_AF=0.5586;SAS_AF=0.6135;AA=C|||;VT=SNP
6	26931817	rs72835248	G	A	100	PASS	AC=215;AF=0.0429313;AN=5008;NS=2504;DP=14313;EAS_AF=0.0585;AMR_AF=0.0432;AFR_AF=0.0038;EUR_AF=0.1054;SAS_AF=0.0153;AA=G|||;VT=SNP
6	26935379	rs35173303	C	T	100	PASS	AC=220;AF=0.0439297;AN=5008;NS=2504;DP=14139;EAS_AF=0.001;AMR_AF=0.0331;AFR_AF=0.0749;EUR_AF=0.0736;SAS_AF=0.0235;AA=C|||;VT=SNP
6	26935797	rs10456344	A	T	100	PASS	AC=2934;AF=0.585863;AN=5008;NS=2504;DP=14993;EAS_AF=0.7401;AMR_AF=0.6902;AFR_AF=0.3207;EUR_AF=0.666;SAS_AF=0.6288;AA=T|||;VT=SNP
6	26936065	rs9379946	T	G	100	PASS	AC=199;AF=0.0397364;AN=5008;NS=2504;DP=17928;EAS_AF=0.0813;AMR_AF=0.0043;AFR_AF=0.0038;EUR_AF=0.0318;SAS_AF=0.0787;AA=T|||;VT=SNP
6	26936166	rs12210608	T	G	100	PASS	AC=423;AF=0.0844649;AN=5008;NS=2504;DP=17758;EAS_AF=0.0605;AMR_AF=0.0735;AFR_AF=0.1415;EUR_AF=0.1083;SAS_AF=0.0153;AA=T|||;VT=SNP
6	26936240	rs12203587	C	T	100	PASS	AC=2928;AF=0.584665;AN=5008;NS=2504;DP=17841;EAS_AF=0.7391;AMR_AF=0.6902;AFR_AF=0.3169;EUR_AF=0.666;SAS_AF=0.6288;AA=C|||;VT=SNP
6	26936723	rs9366675	C	T	100	PASS	AC=702;AF=0.140176;AN=5008;NS=2504;DP=20170;EAS_AF=0.1319;AMR_AF=0.1427;AFR_AF=0.1293;EUR_AF=0.1431;SAS_AF=0.1585;AA=C|||;VT=SNP
6	26938361	rs10498732	G	A	100	PASS	AC=2934;AF=0.585863;AN=5008;NS=2504;DP=10736;EAS_AF=0.7401;AMR_AF=0.6902;AFR_AF=0.3207;EUR_AF=0.666;SAS_AF=0.6288;AA=A|||;VT=SNP
6	26939797	rs3931463	G	A	100	PASS	AC=2929;AF=0.584864;AN=5008;NS=2504;DP=18215;EAS_AF=0.7401;AMR_AF=0.6916;AFR_AF=0.3162;EUR_AF=0.666;SAS_AF=0.6288;AA=G|||;VT=SNP
6	26939856	rs3931464	C	A	100	PASS	AC=2928;AF=0.584665;AN=5008;NS=2504;DP=17266;EAS_AF=0.7401;AMR_AF=0.6902;AFR_AF=0.3162;EUR_AF=0.666;SAS_AF=0.6288;AA=C|||;VT=SNP
6	26942027	rs9393777	T	C	100	PASS	AC=702;AF=0.140176;AN=5008;NS=2504;DP=13604;EAS_AF=0.1022;AMR_AF=0.0706;AFR_AF=0.1974;EUR_AF=0.1282;SAS_AF=0.1636;AA=T|||;VT=SNP
6	26942146	rs66975207	A	C	100	PASS	AC=131;AF=0.0261581;AN=5008;NS=2504;DP=14160;EAS_AF=0;AMR_AF=0.0317;AFR_AF=0.0303;EUR_AF=0.0686;SAS_AF=0;AA=A|||;VT=SNP
6	26943130	rs12197289	C	T	100	PASS	AC=2499;AF=0.499002;AN=5008;NS=2504;DP=16823;EAS_AF=0.6796;AMR_AF=0.6167;AFR_AF=0.1702;EUR_AF=0.5577;SAS_AF=0.6135;AA=C|||;VT=SNP
6	26944783	rs9379948	T	G	100	PASS	AC=2928;AF=0.584665;AN=5008;NS=2504;DP=18132;EAS_AF=0.7401;AMR_AF=0.6902;AFR_AF=0.3162;EUR_AF=0.666;SAS_AF=0.6288;AA=T|||;VT=SNP
6	26945278	rs7771289	C	T	100	PASS	AC=2928;AF=0.584665;AN=5008;NS=2504;DP=17137;EAS_AF=0.7401;AMR_AF=0.6931;AFR_AF=0.3162;EUR_AF=0.665;SAS_AF=0.6278;AA=C|||;VT=SNP
6	26945349	rs78301072	G	A	100	PASS	AC=154;AF=0.0307508;AN=5008;NS=2504;DP=16325;EAS_AF=0.004;AMR_AF=0.0418;AFR_AF=0.0272;EUR_AF=0.0447;SAS_AF=0.0409;AA=G|||;VT=SNP
6	26945920	rs72838228	C	T	100	PASS	AC=428;AF=0.0854633;AN=5008;NS=2504;DP=16555;EAS_AF=0.0595;AMR_AF=0.0735;AFR_AF=0.146;EUR_AF=0.1083;SAS_AF=0.0153;AA=C|||;VT=SNP
6	26946687	rs35869525	C	T	100	PASS	AC=219;AF=0.04373;AN=5008;NS=2504;DP=15994;EAS_AF=0.001;AMR_AF=0.0331;AFR_AF=0.0741;EUR_AF=0.0736;SAS_AF=0.0235;AA=C|||;VT=SNP
6	26947474	rs12212302	T	G	100	PASS	AC=2011;AF=0.401558;AN=5008;NS=2504;DP=12201;EAS_AF=0.6657;AMR_AF=0.4524;AFR_AF=0.0424;EUR_AF=0.4503;SAS_AF=0.5286;AA=T|||;VT=SNP
6	26948174	rs10946885	A	G	100	PASS	AC=2010;AF=0.401358;AN=5008;NS=2504;DP=10417;EAS_AF=0.6657;AMR_AF=0.4524;AFR_AF=0.0416;EUR_AF=0.4493;SAS_AF=0.5297;AA=A|||;VT=SNP
6	26948195	rs4713062	C	T	100	PASS	AC=2955;AF=0.590056;AN=5008;NS=2504;DP=11883;EAS_AF=0.7421;AMR_AF=0.6931;AFR_AF=0.3169;EUR_AF=0.671;SAS_AF=0.6462;AA=C|||;VT=SNP
6	26948229	rs115268625	C	G	100	PASS	AC=215;AF=0.0429313;AN=5008;NS=2504;DP=13756;EAS_AF=0.0585;AMR_AF=0.0432;AFR_AF=0.0038;EUR_AF=0.1054;SAS_AF=0.0153;AA=C|||;VT=SNP
6	26948717	rs62402048	T	G	100	PASS	AC=37;AF=0.00738818;AN=5008;NS=2504;DP=18360;EAS_AF=0;AMR_AF=0.0115;AFR_AF=0;EUR_AF=0.0109;SAS_AF=0.0184;AA=T|||;VT=SNP
6	26949482	rs4434463	A	T	100	PASS	AC=216;AF=0.043131;AN=5008;NS=2504;DP=14918;EAS_AF=0.0595;AMR_AF=0.0432;AFR_AF=0.0038;EUR_AF=0.1054;SAS_AF=0.0153;AA=A|||;VT=SNP
6	26949672	rs34816374	A	G	100	PASS	AC=218;AF=0.0435304;AN=5008;NS=2504;DP=15627;EAS_AF=0.001;AMR_AF=0.0331;AFR_AF=0.0734;EUR_AF=0.0736;SAS_AF=0.0235;AA=A|||;VT=SNP
6	26950977	rs4612159	T	G	100	PASS	AC=2531;AF=0.505391;AN=5008;NS=2504;DP=17597;EAS_AF=0.6815;AMR_AF=0.6196;AFR_AF=0.1747;EUR_AF=0.5626;SAS_AF=0.6309;AA=T|||;VT=SNP
6	26951678	rs10946888	T	C	100	PASS	AC=2534;AF=0.50599;AN=5008;NS=2504;DP=17616;EAS_AF=0.6815;AMR_AF=0.6196;AFR_AF=0.1762;EUR_AF=0.5626;SAS_AF=0.6319;AA=T|||;VT=SNP
6	26952367	rs114521383	T	C	100	PASS	AC=154;AF=0.0307508;AN=5008;NS=2504;DP=19378;EAS_AF=0.004;AMR_AF=0.0418;AFR_AF=0.0272;EUR_AF=0.0447;SAS_AF=0.0409;AA=T|||;VT=SNP
6	26952396	rs116546905	A	G	100	PASS	AC=134;AF=0.0267572;AN=5008;NS=2504;DP=18941;EAS_AF=0.004;AMR_AF=0.0375;AFR_AF=0.0144;EUR_AF=0.0447;SAS_AF=0.0409;AA=A|||;VT=SNP
6	26953545	rs6910264	A	G	100	PASS	AC=2066;AF=0.41254;AN=5008;NS=2504;DP=19235;EAS_AF=0.3046;AMR_AF=0.3372;AFR_AF=0.5545;EUR_AF=0.4284;SAS_AF=0.3691;AA=A|||;VT=SNP
6	26955750	rs9368480	C	A	100	PASS	AC=1558;AF=0.311102;AN=5008;NS=2504;DP=19923;EAS_AF=0.2431;AMR_AF=0.2579;AFR_AF=0.357;EUR_AF=0.3141;SAS_AF=0.3538;AA=c|||;VT=SNP
6	26956543	rs11961960	T	A	100	PASS	AC=417;AF=0.0832668;AN=5008;NS=2504;DP=17070;EAS_AF=0.0605;AMR_AF=0.0749;AFR_AF=0.1362;EUR_AF=0.1083;SAS_AF=0.0153;AA=T|||;VT=SNP
6	26957805	rs3999248	C	A	100	PASS	AC=2940;AF=0.587061;AN=5008;NS=2504;DP=18104;EAS_AF=0.7401;AMR_AF=0.6945;AFR_AF=0.3071;EUR_AF=0.67;SAS_AF=0.6462;AA=A|||;VT=SNP
6	26958180	rs9366676	C	T	100	PASS	AC=449;AF=0.0896565;AN=5008;NS=2504;DP=15746;EAS_AF=0.1587;AMR_AF=0.0692;AFR_AF=0.09;EUR_AF=0.0338;SAS_AF=0.09;AA=C|||;VT=SNP
6	26958784	rs12663161	A	G	100	PASS	AC=537;AF=0.107228;AN=5008;NS=2504;DP=16686;EAS_AF=0.0565;AMR_AF=0.072;AFR_AF=0.1278;EUR_AF=0.1153;SAS_AF=0.1483;AA=A|||;VT=SNP
6	26959245	rs9467939	T	C	100	PASS	AC=473;AF=0.0944489;AN=5008;NS=2504;DP=21700;EAS_AF=0.0526;AMR_AF=0.0836;AFR_AF=0.1785;EUR_AF=0.1103;SAS_AF=0.0153;AA=T|||;VT=SNP
6	26959322	rs3999221	C	G	100	PASS	AC=473;AF=0.0944489;AN=5008;NS=2504;DP=20530;EAS_AF=0.0526;AMR_AF=0.0836;AFR_AF=0.1785;EUR_AF=0.1103;SAS_AF=0.0153;AA=c|||;VT=SNP
6	26959396	rs12198051	T	C	100	PASS	AC=378;AF=0.0754792;AN=5008;NS=2504;DP=20276;EAS_AF=0.0456;AMR_AF=0.072;AFR_AF=0.1248;EUR_AF=0.1024;SAS_AF=0.0143;AA=T|||;VT=SNP
6	26960633	rs9467942	A	C	100	PASS	AC=473;AF=0.0944489;AN=5008;NS=2504;DP=14700;EAS_AF=0.0526;AMR_AF=0.0836;AFR_AF=0.1785;EUR_AF=0.1103;SAS_AF=0.0153;AA=a|||;VT=SNP
6	26960660	rs9379949	T	C	100	PASS	AC=1321;AF=0.263778;AN=5008;NS=2504;DP=15181;EAS_AF=0.2431;AMR_AF=0.2133;AFR_AF=0.2897;EUR_AF=0.2207;SAS_AF=0.3303;AA=T|||;VT=SNP
6	26960699	rs11962196	C	T	100	PASS	AC=401;AF=0.0800719;AN=5008;NS=2504;DP=15794;EAS_AF=0.0526;AMR_AF=0.0749;AFR_AF=0.1301;EUR_AF=0.1083;SAS_AF=0.0153;AA=C|||;VT=SNP
6	26961450	rs3999229	T	C	100	PASS	AC=2532;AF=0.505591;AN=5008;NS=2504;DP=17055;EAS_AF=0.6875;AMR_AF=0.6196;AFR_AF=0.171;EUR_AF=0.5626;SAS_AF=0.6309;AA=T|||;VT=SNP
6	26961548	rs9379950	T	C	100	PASS	AC=1738;AF=0.347045;AN=5008;NS=2504;DP=17195;EAS_AF=0.244;AMR_AF=0.2738;AFR_AF=0.4766;EUR_AF=0.3231;SAS_AF=0.3548;AA=T|||;VT=SNP
6	26961560	rs9348742	T	C	100	PASS	AC=1738;AF=0.347045;AN=5008;NS=2504;DP=16833;EAS_AF=0.244;AMR_AF=0.2738;AFR_AF=0.4766;EUR_AF=0.3231;SAS_AF=0.3548;AA=T|||;VT=SNP
6	26961578	rs140769888	C	T	100	PASS	AC=134;AF=0.0267572;AN=5008;NS=2504;DP=16408;EAS_AF=0.004;AMR_AF=0.0375;AFR_AF=0.0144;EUR_AF=0.0447;SAS_AF=0.0409;AA=C|||;VT=SNP
6	26961663	rs12195041	G	A	100	PASS	AC=407;AF=0.08127;AN=5008;NS=2504;DP=16618;EAS_AF=0.0526;AMR_AF=0.0749;AFR_AF=0.1346;EUR_AF=0.1083;SAS_AF=0.0153;AA=G|||;VT=SNP
6	26961882	rs12193463	T	G	100	PASS	AC=407;AF=0.08127;AN=5008;NS=2504;DP=18196;EAS_AF=0.0526;AMR_AF=0.0749;AFR_AF=0.1346;EUR_AF=0.1083;SAS_AF=0.0153;AA=T|||;VT=SNP
6	26961959	rs12193511	T	A	100	PASS	AC=407;AF=0.08127;AN=5008;NS=2504;DP=17355;EAS_AF=0.0526;AMR_AF=0.0749;AFR_AF=0.1346;EUR_AF=0.1083;SAS_AF=0.0153;AA=T|||;VT=SNP
6	26962934	rs6937955	C	T	100	PASS	AC=406;AF=0.0810703;AN=5008;NS=2504;DP=13711;EAS_AF=0.0526;AMR_AF=0.0749;AFR_AF=0.1346;EUR_AF=0.1083;SAS_AF=0.0143;AA=C|||;VT=SNP
6	26963792	rs9357027	T	C	100	PASS	AC=2146;AF=0.428514;AN=5008;NS=2504;DP=12641;EAS_AF=0.2976;AMR_AF=0.3473;AFR_AF=0.612;EUR_AF=0.4314;SAS_AF=0.3701;AA=T|||;VT=SNP
6	26964258	rs17345718	A	G	100	PASS	AC=406;AF=0.0810703;AN=5008;NS=2504;DP=16424;EAS_AF=0.0526;AMR_AF=0.0749;AFR_AF=0.1339;EUR_AF=0.1083;SAS_AF=0.0153;AA=A|||;VT=SNP
6	26964301	rs114172511	G	A	100	PASS	AC=407;AF=0.08127;AN=5008;NS=2504;DP=16974;EAS_AF=0.0526;AMR_AF=0.0749;AFR_AF=0.1346;EUR_AF=0.1083;SAS_AF=0.0153;AA=G|||;VT=SNP
6	26964570	rs9467948	T	C	100	PASS	AC=473;AF=0.0944489;AN=5008;NS=2504;DP=16506;EAS_AF=0.0526;AMR_AF=0.0836;AFR_AF=0.1785;EUR_AF=0.1103;SAS_AF=0.0153;AA=t|||;VT=SNP
6	26964601	rs9368483	C	A	100	PASS	AC=1737;AF=0.346845;AN=5008;NS=2504;DP=16360;EAS_AF=0.244;AMR_AF=0.2723;AFR_AF=0.4766;EUR_AF=0.3231;SAS_AF=0.3548;AA=C|||;VT=SNP
6	26964662	rs41493348	T	C	100	PASS	AC=407;AF=0.08127;AN=5008;NS=2504;DP=17048;EAS_AF=0.0526;AMR_AF=0.0749;AFR_AF=0.1346;EUR_AF=0.1083;SAS_AF=0.0153;AA=T|||;VT=SNP
6	26965646	rs9467951	T	A	100	PASS	AC=1724;AF=0.344249;AN=5008;NS=2504;DP=15933;EAS_AF=0.2411;AMR_AF=0.2695;AFR_AF=0.4766;EUR_AF=0.3211;SAS_AF=0.3487;AA=T|||;VT=SNP
6	26965779	rs12193875	C	T	100	PASS	AC=2536;AF=0.50639;AN=5008;NS=2504;DP=14845;EAS_AF=0.6885;AMR_AF=0.6196;AFR_AF=0.1717;EUR_AF=0.5626;SAS_AF=0.6329;AA=C|||;VT=SNP
6	26965794	rs142517806	C	T	100	PASS	AC=152;AF=0.0303514;AN=5008;NS=2504;DP=14422;EAS_AF=0.004;AMR_AF=0.0389;AFR_AF=0.0272;EUR_AF=0.0447;SAS_AF=0.0409;AA=C|||;VT=SNP
6	26966663	rs12201466	T	G	100	PASS	AC=407;AF=0.08127;AN=5008;NS=2504;DP=19155;EAS_AF=0.0526;AMR_AF=0.0749;AFR_AF=0.1346;EUR_AF=0.1083;SAS_AF=0.0153;AA=T|||;VT=SNP
6	26967224	rs9357028	T	G	100	PASS	AC=1737;AF=0.346845;AN=5008;NS=2504;DP=17213;EAS_AF=0.244;AMR_AF=0.2723;AFR_AF=0.4773;EUR_AF=0.3231;SAS_AF=0.3538;AA=T|||;VT=SNP
6	26967444	rs12203236	T	C	100	PASS	AC=400;AF=0.0798722;AN=5008;NS=2504;DP=19391;EAS_AF=0.0526;AMR_AF=0.0735;AFR_AF=0.1301;EUR_AF=0.1083;SAS_AF=0.0153;AA=T|||;VT=SNP
6	26967881	rs9467956	G	A	100	PASS	AC=1737;AF=0.346845;AN=5008;NS=2504;DP=20373;EAS_AF=0.244;AMR_AF=0.2723;AFR_AF=0.4773;EUR_AF=0.3231;SAS_AF=0.3538;AA=g|||;VT=SNP
6	26970124	rs13217675	A	G	100	PASS	AC=2532;AF=0.505591;AN=5008;NS=2504;DP=10842;EAS_AF=0.6875;AMR_AF=0.6196;AFR_AF=0.171;EUR_AF=0.5626;SAS_AF=0.6309;AA=A|||;VT=SNP
6	26970357	rs9348746	C	G	100	PASS	AC=1671;AF=0.333666;AN=5008;NS=2504;DP=11493;EAS_AF=0.244;AMR_AF=0.2637;AFR_AF=0.4334;EUR_AF=0.3211;SAS_AF=0.3538;AA=C|||;VT=SNP
6	26970361	rs114491205	C	G	100	PASS	AC=152;AF=0.0303514;AN=5008;NS=2504;DP=11413;EAS_AF=0.004;AMR_AF=0.0389;AFR_AF=0.0272;EUR_AF=0.0447;SAS_AF=0.0409;AA=C|||;VT=SNP
6	26970762	rs115635353	C	T	100	PASS	AC=105;AF=0.0209665;AN=5008;NS=2504;DP=16289;EAS_AF=0.0129;AMR_AF=0.0245;AFR_AF=0.0174;EUR_AF=0.0129;SAS_AF=0.0399;AA=C|||;VT=SNP
6	26970811	rs115507154	C	A	100	PASS	AC=407;AF=0.08127;AN=5008;NS=2504;DP=14720;EAS_AF=0.0526;AMR_AF=0.0749;AFR_AF=0.1346;EUR_AF=0.1083;SAS_AF=0.0153;AA=C|||;VT=SNP
6	26970895	rs34864993	C	A	100	PASS	AC=349;AF=0.0696885;AN=5008;NS=2504;DP=18476;EAS_AF=0.001;AMR_AF=0.0504;AFR_AF=0.143;EUR_AF=0.1004;SAS_AF=0.0235;AA=C|||;VT=SNP
6	26971202	rs72838236	C	T	100	PASS	AC=407;AF=0.08127;AN=5008;NS=2504;DP=16747;EAS_AF=0.0526;AMR_AF=0.0749;AFR_AF=0.1346;EUR_AF=0.1083;SAS_AF=0.0153;AA=C|||;VT=SNP
6	26971463	rs75313852	C	T	100	PASS	AC=407;AF=0.08127;AN=5008;NS=2504;DP=15207;EAS_AF=0.0526;AMR_AF=0.0749;AFR_AF=0.1346;EUR_AF=0.1083;SAS_AF=0.0153;AA=C|||;VT=SNP
6	26971583	rs2057348	G	A	100	PASS	AC=2532;AF=0.505591;AN=5008;NS=2504;DP=12437;EAS_AF=0.6875;AMR_AF=0.6196;AFR_AF=0.171;EUR_AF=0.5626;SAS_AF=0.6309;AA=G|||;VT=SNP
6	26971681	rs72838238	G	A	100	PASS	AC=407;AF=0.08127;AN=5008;NS=2504;DP=14365;EAS_AF=0.0526;AMR_AF=0.0749;AFR_AF=0.1346;EUR_AF=0.1083;SAS_AF=0.0153;AA=G|||;VT=SNP
6	26972070	rs35691005	A	G	100	PASS	AC=2532;AF=0.505591;AN=5008;NS=2504;DP=14859;EAS_AF=0.6875;AMR_AF=0.6196;AFR_AF=0.171;EUR_AF=0.5626;SAS_AF=0.6309;AA=A|||;VT=SNP
6	26972503	rs79459944	T	C	100	PASS	AC=16;AF=0.00319489;AN=5008;NS=2504;DP=15653;EAS_AF=0.003;AMR_AF=0.0014;AFR_AF=0;EUR_AF=0.0119;SAS_AF=0;AA=T|||;VT=SNP
6	26973032	rs78556428	A	G	100	PASS	AC=133;AF=0.0265575;AN=5008;NS=2504;DP=19017;EAS_AF=0.003;AMR_AF=0.0375;AFR_AF=0.0144;EUR_AF=0.0447;SAS_AF=0.0409;AA=A|||;VT=SNP
6	26973215	rs10946891	T	C	100	PASS	AC=2532;AF=0.505591;AN=5008;NS=2504;DP=20265;EAS_AF=0.6875;AMR_AF=0.6196;AFR_AF=0.171;EUR_AF=0.5626;SAS_AF=0.6309;AA=T|||;VT=SNP
6	26974049	rs11754305	G	A	100	PASS	AC=2533;AF=0.505791;AN=5008;NS=2504;DP=13809;EAS_AF=0.6875;AMR_AF=0.621;AFR_AF=0.171;EUR_AF=0.5626;SAS_AF=0.6309;AA=G|||;VT=SNP
6	26974075	rs62402054	C	T	100	PASS	AC=2533;AF=0.505791;AN=5008;NS=2504;DP=11874;EAS_AF=0.6875;AMR_AF=0.621;AFR_AF=0.171;EUR_AF=0.5626;SAS_AF=0.6309;AA=C|||;VT=SNP
6	26974184	rs10946892	T	C	100	PASS	AC=2536;AF=0.50639;AN=5008;NS=2504;DP=13787;EAS_AF=0.6875;AMR_AF=0.621;AFR_AF=0.1717;EUR_AF=0.5636;SAS_AF=0.6319;AA=T|||;VT=SNP
6	26974189	rs10946893	C	T	100	PASS	AC=2535;AF=0.50619;AN=5008;NS=2504;DP=14523;EAS_AF=0.6875;AMR_AF=0.621;AFR_AF=0.1717;EUR_AF=0.5636;SAS_AF=0.6309;AA=C|||;VT=SNP
6	26974279	rs7765489	A	T	100	PASS	AC=537;AF=0.107228;AN=5008;NS=2504;DP=17434;EAS_AF=0.0565;AMR_AF=0.072;AFR_AF=0.1278;EUR_AF=0.1153;SAS_AF=0.1483;AA=A|||;VT=SNP
6	26975231	rs76270970	C	A	100	PASS	AC=33;AF=0.00658946;AN=5008;NS=2504;DP=19667;EAS_AF=0.005;AMR_AF=0.0058;AFR_AF=0;EUR_AF=0.0229;SAS_AF=0.001;AA=C|||;VT=SNP
6	26975459	rs10456349	G	A	100	PASS	AC=407;AF=0.08127;AN=5008;NS=2504;DP=15979;EAS_AF=0.0526;AMR_AF=0.0749;AFR_AF=0.1346;EUR_AF=0.1083;SAS_AF=0.0153;AA=G|||;VT=SNP
6	26975581	rs10456350	A	C	100	PASS	AC=3005;AF=0.60004;AN=5008;NS=2504;DP=12160;EAS_AF=0.7401;AMR_AF=0.7032;AFR_AF=0.3495;EUR_AF=0.673;SAS_AF=0.6462;AA=C|||;VT=SNP
6	26975690	rs12201393	C	A	100	PASS	AC=2532;AF=0.505591;AN=5008;NS=2504;DP=14422;EAS_AF=0.6875;AMR_AF=0.6196;AFR_AF=0.171;EUR_AF=0.5626;SAS_AF=0.6309;AA=C|||;VT=SNP
6	26975904	rs117657845	G	A	100	PASS	AC=209;AF=0.0417332;AN=5008;NS=2504;DP=16320;EAS_AF=0.0516;AMR_AF=0.0432;AFR_AF=0.0045;EUR_AF=0.1054;SAS_AF=0.0153;AA=G|||;VT=SNP
6	26976375	rs12203145	C	T	100	PASS	AC=407;AF=0.08127;AN=5008;NS=2504;DP=18119;EAS_AF=0.0526;AMR_AF=0.0749;AFR_AF=0.1346;EUR_AF=0.1083;SAS_AF=0.0153;AA=C|||;VT=SNP
6	26977290	rs146539976	T	G	100	PASS	AC=98;AF=0.0195687;AN=5008;NS=2504;DP=19362;EAS_AF=0.001;AMR_AF=0.0202;AFR_AF=0.0015;EUR_AF=0.0686;SAS_AF=0.0123;AA=T|||;VT=SNP
6	26977572	rs141187117	T	C	100	PASS	AC=473;AF=0.0944489;AN=5008;NS=2504;DP=21731;EAS_AF=0.0526;AMR_AF=0.0836;AFR_AF=0.1785;EUR_AF=0.1103;SAS_AF=0.0153;AA=C|||;VT=SNP
6	26977582	rs144895115	G	A	100	PASS	AC=394;AF=0.0786741;AN=5008;NS=2504;DP=21564;EAS_AF=0.0526;AMR_AF=0.0735;AFR_AF=0.1256;EUR_AF=0.1083;SAS_AF=0.0153;AA=G|||;VT=SNP
6	26977628	rs146742336	G	A	100	PASS	AC=80;AF=0.0159744;AN=5008;NS=2504;DP=20851;EAS_AF=0.001;AMR_AF=0.0072;AFR_AF=0.0053;EUR_AF=0.0308;SAS_AF=0.0368;AA=G|||;VT=SNP
6	26977952	rs151153924	G	T	100	PASS	AC=349;AF=0.0696885;AN=5008;NS=2504;DP=18628;EAS_AF=0.001;AMR_AF=0.0504;AFR_AF=0.143;EUR_AF=0.1004;SAS_AF=0.0235;AA=G|||;VT=SNP
6	26978700	rs13215879	T	C	100	PASS	AC=253;AF=0.0505192;AN=5008;NS=2504;DP=20079;EAS_AF=0.001;AMR_AF=0.0447;AFR_AF=0.0779;EUR_AF=0.0944;SAS_AF=0.0235;AA=T|||;VT=SNP
6	26979255	rs147017709	G	A	100	PASS	AC=396;AF=0.0790735;AN=5008;NS=2504;DP=18699;EAS_AF=0.1587;AMR_AF=0.062;AFR_AF=0.0681;EUR_AF=0.0328;SAS_AF=0.0716;AA=G|||;VT=SNP
6	26980110	rs9461316	G	T	100	PASS	AC=473;AF=0.0944489;AN=5008;NS=2504;DP=20966;EAS_AF=0.0526;AMR_AF=0.0836;AFR_AF=0.1785;EUR_AF=0.1103;SAS_AF=0.0153;AA=T|||;VT=SNP
6	26980123	rs147326650	C	T	100	PASS	AC=44;AF=0.00878594;AN=5008;NS=2504;DP=21231;EAS_AF=0;AMR_AF=0.0115;AFR_AF=0.003;EUR_AF=0.0209;SAS_AF=0.0112;AA=C|||;VT=SNP
6	26980165	rs189487879	A	C	100	PASS	AC=45;AF=0.00898562;AN=5008;NS=2504;DP=20864;EAS_AF=0.001;AMR_AF=0.0159;AFR_AF=0.0008;EUR_AF=0.0278;SAS_AF=0.0041;AA=A|||;VT=SNP
6	26980402	rs148796288	C	A	100	PASS	AC=60;AF=0.0119808;AN=5008;NS=2504;DP=21689;EAS_AF=0.001;AMR_AF=0.013;AFR_AF=0.003;EUR_AF=0.0229;SAS_AF=0.0235;AA=C|||;VT=SNP
6	26980490	rs141542285	G	C	100	PASS	AC=401;AF=0.0800719;AN=5008;NS=2504;DP=21791;EAS_AF=0.0526;AMR_AF=0.0749;AFR_AF=0.1301;EUR_AF=0.1083;SAS_AF=0.0153;AA=G|||;VT=SNP
6	26984004	rs12208039	C	A	100	PASS	AC=407;AF=0.08127;AN=5008;NS=2504;DP=18684;EAS_AF=0.0526;AMR_AF=0.0749;AFR_AF=0.1346;EUR_AF=0.1083;SAS_AF=0.0153;AA=C|||;VT=SNP
6	26984198	rs72838243	A	T	100	PASS	AC=407;AF=0.08127;AN=5008;NS=2504;DP=17316;EAS_AF=0.0526;AMR_AF=0.0749;AFR_AF=0.1346;EUR_AF=0.1083;SAS_AF=0.0153;AA=A|||;VT=SNP
6	26984757	rs12209886	G	A	100	PASS	AC=2532;AF=0.505591;AN=5008;NS=2504;DP=14766;EAS_AF=0.6875;AMR_AF=0.6196;AFR_AF=0.171;EUR_AF=0.5626;SAS_AF=0.6309;AA=G|||;VT=SNP
6	26985026	rs9357030	G	T	100	PASS	AC=1637;AF=0.326877;AN=5008;NS=2504;DP=15794;EAS_AF=0.244;AMR_AF=0.2637;AFR_AF=0.4077;EUR_AF=0.3211;SAS_AF=0.3538;AA=G|||;VT=SNP
6	26985607	rs56874662	C	A	100	PASS	AC=349;AF=0.0696885;AN=5008;NS=2504;DP=16032;EAS_AF=0.001;AMR_AF=0.0504;AFR_AF=0.143;EUR_AF=0.1004;SAS_AF=0.0235;AA=C|||;VT=SNP
6	26986054	rs12211984	G	C	100	PASS	AC=2532;AF=0.505591;AN=5008;NS=2504;DP=17474;EAS_AF=0.6875;AMR_AF=0.6196;AFR_AF=0.171;EUR_AF=0.5626;SAS_AF=0.6309;AA=G|||;VT=SNP
6	26986478	rs72838244	C	T	100	PASS	AC=27;AF=0.00539137;AN=5008;NS=2504;DP=19708;EAS_AF=0.004;AMR_AF=0.0014;AFR_AF=0.0015;EUR_AF=0.0179;SAS_AF=0.002;AA=C|||;VT=SNP
6	26986553	rs12212317	G	A	100	PASS	AC=473;AF=0.0944489;AN=5008;NS=2504;DP=21265;EAS_AF=0.0526;AMR_AF=0.0836;AFR_AF=0.1785;EUR_AF=0.1103;SAS_AF=0.0153;AA=A|||;VT=SNP
6	26986792	rs10456351	C	T	100	PASS	AC=2533;AF=0.505791;AN=5008;NS=2504;DP=21706;EAS_AF=0.6875;AMR_AF=0.6196;AFR_AF=0.1717;EUR_AF=0.5626;SAS_AF=0.6309;AA=C|||;VT=SNP
6	26987316	rs72838245	A	C	100	PASS	AC=401;AF=0.0800719;AN=5008;NS=2504;DP=17534;EAS_AF=0.0526;AMR_AF=0.0749;AFR_AF=0.1301;EUR_AF=0.1083;SAS_AF=0.0153;AA=A|||;VT=SNP
6	26987900	rs9379952	A	T	100	PASS	AC=1671;AF=0.333666;AN=5008;NS=2504;DP=17754;EAS_AF=0.244;AMR_AF=0.2637;AFR_AF=0.4334;EUR_AF=0.3211;SAS_AF=0.3538;AA=A|||;VT=SNP
6	26988417	rs6920115	T	C	100	PASS	AC=473;AF=0.0944489;AN=5008;NS=2504;DP=20870;EAS_AF=0.0526;AMR_AF=0.0836;AFR_AF=0.1785;EUR_AF=0.1103;SAS_AF=0.0153;AA=C|||;VT=SNP
6	26988576	rs10946896	A	G	100	PASS	AC=401;AF=0.0800719;AN=5008;NS=2504;DP=19066;EAS_AF=0.0526;AMR_AF=0.0749;AFR_AF=0.1301;EUR_AF=0.1083;SAS_AF=0.0153;AA=A|||;VT=SNP
6	26988780	rs114804553	T	A	100	PASS	AC=45;AF=0.00898562;AN=5008;NS=2504;DP=20037;EAS_AF=0.001;AMR_AF=0.0159;AFR_AF=0.0008;EUR_AF=0.0278;SAS_AF=0.0041;AA=T|||;VT=SNP
6	26988992	rs7741445	G	T	100	PASS	AC=537;AF=0.107228;AN=5008;NS=2504;DP=19571;EAS_AF=0.0565;AMR_AF=0.072;AFR_AF=0.1278;EUR_AF=0.1153;SAS_AF=0.1483;AA=G|||;VT=SNP
6	26990358	rs10456352	A	T	100	PASS	AC=2532;AF=0.505591;AN=5008;NS=2504;DP=15814;EAS_AF=0.6875;AMR_AF=0.6196;AFR_AF=0.171;EUR_AF=0.5626;SAS_AF=0.6309;AA=A|||;VT=SNP
6	26991540	rs7753123	G	C	100	PASS	AC=473;AF=0.0944489;AN=5008;NS=2504;DP=18041;EAS_AF=0.0526;AMR_AF=0.0836;AFR_AF=0.1785;EUR_AF=0.1103;SAS_AF=0.0153;AA=C|||;VT=SNP
6	26991615	rs7753284	G	C	100	PASS	AC=407;AF=0.08127;AN=5008;NS=2504;DP=18687;EAS_AF=0.0526;AMR_AF=0.0749;AFR_AF=0.1346;EUR_AF=0.1083;SAS_AF=0.0153;AA=G|||;VT=SNP
6	26992023	rs4583981	G	T	100	PASS	AC=2532;AF=0.505591;AN=5008;NS=2504;DP=14069;EAS_AF=0.6875;AMR_AF=0.6196;AFR_AF=0.171;EUR_AF=0.5626;SAS_AF=0.6309;AA=G|||;VT=SNP
6	26992381	rs9366679	A	G	100	PASS	AC=1322;AF=0.263978;AN=5008;NS=2504;DP=17318;EAS_AF=0.2431;AMR_AF=0.2133;AFR_AF=0.2905;EUR_AF=0.2207;SAS_AF=0.3303;AA=A|||;VT=SNP
6	26992539	rs9467965	G	C	100	PASS	AC=473;AF=0.0944489;AN=5008;NS=2504;DP=18981;EAS_AF=0.0526;AMR_AF=0.0836;AFR_AF=0.1785;EUR_AF=0.1103;SAS_AF=0.0153;AA=C|||;VT=SNP
6	26993555	rs7773336	A	G	100	PASS	AC=473;AF=0.0944489;AN=5008;NS=2504;DP=19343;EAS_AF=0.0526;AMR_AF=0.0836;AFR_AF=0.1785;EUR_AF=0.1103;SAS_AF=0.0153;AA=G|||;VT=SNP
6	26993577	rs12215583	G	T	100	PASS	AC=70;AF=0.0139776;AN=5008;NS=2504;DP=19861;EAS_AF=0;AMR_AF=0.0259;AFR_AF=0.0023;EUR_AF=0.0457;SAS_AF=0.0031;AA=G|||;VT=SNP
6	26994157	rs11961179	C	G	100	PASS	AC=408;AF=0.0814696;AN=5008;NS=2504;DP=18595;EAS_AF=0.0526;AMR_AF=0.0749;AFR_AF=0.1354;EUR_AF=0.1083;SAS_AF=0.0153;AA=C|||;VT=SNP
6	26994163	rs11961181	C	G	100	PASS	AC=401;AF=0.0800719;AN=5008;NS=2504;DP=18584;EAS_AF=0.0526;AMR_AF=0.0749;AFR_AF=0.1301;EUR_AF=0.1083;SAS_AF=0.0153;AA=C|||;VT=SNP
6	26995168	rs36022097	G	A	100	PASS	AC=349;AF=0.0696885;AN=5008;NS=2504;DP=17677;EAS_AF=0.001;AMR_AF=0.0504;AFR_AF=0.143;EUR_AF=0.1004;SAS_AF=0.0235;AA=G|||;VT=SNP
6	26995251	rs10946897	A	C	100	PASS	AC=2532;AF=0.505591;AN=5008;NS=2504;DP=18028;EAS_AF=0.6875;AMR_AF=0.6196;AFR_AF=0.171;EUR_AF=0.5626;SAS_AF=0.6309;AA=A|||;VT=SNP
6	26995321	rs9379953	T	C	100	PASS	AC=785;AF=0.156749;AN=5008;NS=2504;DP=17983;EAS_AF=0.1865;AMR_AF=0.1427;AFR_AF=0.1619;EUR_AF=0.1054;SAS_AF=0.182;AA=T|||;VT=SNP
6	26995638	rs12192446	C	A	100	PASS	AC=207;AF=0.0413339;AN=5008;NS=2504;DP=17475;EAS_AF=0.0506;AMR_AF=0.0432;AFR_AF=0.0038;EUR_AF=0.1054;SAS_AF=0.0153;AA=C|||;VT=SNP
6	26995720	rs12192502	C	A	100	PASS	AC=392;AF=0.0782748;AN=5008;NS=2504;DP=18469;EAS_AF=0.0526;AMR_AF=0.0735;AFR_AF=0.1248;EUR_AF=0.1083;SAS_AF=0.0143;AA=C|||;VT=SNP
6	26995985	rs72838247	G	A	100	PASS	AC=12;AF=0.00239617;AN=5008;NS=2504;DP=17431;EAS_AF=0;AMR_AF=0.0014;AFR_AF=0.0015;EUR_AF=0.008;SAS_AF=0.001;AA=G|||;VT=SNP
6	26997617	rs4403259	C	T	100	PASS	AC=2532;AF=0.505591;AN=5008;NS=2504;DP=10396;EAS_AF=0.6855;AMR_AF=0.6196;AFR_AF=0.1725;EUR_AF=0.5626;SAS_AF=0.6309;AA=C|||;VT=SNP
6	26997995	rs4440454	G	T	100	PASS	AC=1322;AF=0.263978;AN=5008;NS=2504;DP=13713;EAS_AF=0.2431;AMR_AF=0.2133;AFR_AF=0.2905;EUR_AF=0.2207;SAS_AF=0.3303;AA=G|||;VT=SNP
6	26998239	rs148176865	G	A	100	PASS	AC=407;AF=0.08127;AN=5008;NS=2504;DP=17438;EAS_AF=0.0526;AMR_AF=0.0749;AFR_AF=0.1346;EUR_AF=0.1083;SAS_AF=0.0153;AA=g|||;VT=SNP
6	26998270	rs113527540	A	G	100	PASS	AC=131;AF=0.0261581;AN=5008;NS=2504;DP=17616;EAS_AF=0.004;AMR_AF=0.0375;AFR_AF=0.0121;EUR_AF=0.0447;SAS_AF=0.0409;AA=A|||;VT=SNP
6	26998489	rs72838249	A	G	100	PASS	AC=407;AF=0.08127;AN=5008;NS=2504;DP=18159;EAS_AF=0.0526;AMR_AF=0.0749;AFR_AF=0.1346;EUR_AF=0.1083;SAS_AF=0.0153;AA=A|||;VT=SNP
6	26998567	rs4358615	A	G	100	PASS	AC=3006;AF=0.60024;AN=5008;NS=2504;DP=18922;EAS_AF=0.7401;AMR_AF=0.7032;AFR_AF=0.3495;EUR_AF=0.673;SAS_AF=0.6472;AA=G|||;VT=SNP
6	26998693	rs35212793	T	C	100	PASS	AC=349;AF=0.0696885;AN=5008;NS=2504;DP=17257;EAS_AF=0.001;AMR_AF=0.0504;AFR_AF=0.143;EUR_AF=0.1004;SAS_AF=0.0235;AA=T|||;VT=SNP
6	26999452	rs9467971	T	C	100	PASS	AC=472;AF=0.0942492;AN=5008;NS=2504;DP=16166;EAS_AF=0.0516;AMR_AF=0.0836;AFR_AF=0.1793;EUR_AF=0.1103;SAS_AF=0.0143;AA=C|||;VT=SNP
6	26999845	rs13217285	C	T	100	PASS	AC=253;AF=0.0505192;AN=5008;NS=2504;DP=16556;EAS_AF=0.001;AMR_AF=0.0447;AFR_AF=0.0779;EUR_AF=0.0944;SAS_AF=0.0235;AA=C|||;VT=SNP
6	26999908	rs35769282	G	C	100	PASS	AC=349;AF=0.0696885;AN=5008;NS=2504;DP=16689;EAS_AF=0.001;AMR_AF=0.0504;AFR_AF=0.143;EUR_AF=0.1004;SAS_AF=0.0235;AA=G|||;VT=SNP
6	27000236	rs6937880	C	T	100	PASS	AC=2532;AF=0.505591;AN=5008;NS=2504;DP=17180;EAS_AF=0.6875;AMR_AF=0.6196;AFR_AF=0.171;EUR_AF=0.5626;SAS_AF=0.6309;AA=C|||;VT=SNP
6	27001055	rs13191659	C	G	100	PASS	AC=82;AF=0.0163738;AN=5008;NS=2504;DP=16164;EAS_AF=0;AMR_AF=0.0245;AFR_AF=0.0008;EUR_AF=0.0636;SAS_AF=0;AA=C|||;VT=SNP
6	27001288	rs12527231	G	A	100	PASS	AC=2532;AF=0.505591;AN=5008;NS=2504;DP=18669;EAS_AF=0.6875;AMR_AF=0.6196;AFR_AF=0.171;EUR_AF=0.5626;SAS_AF=0.6309;AA=G|||;VT=SNP
6	27001458	rs12190201	A	C	100	PASS	AC=407;AF=0.08127;AN=5008;NS=2504;DP=18236;EAS_AF=0.0526;AMR_AF=0.0749;AFR_AF=0.1346;EUR_AF=0.1083;SAS_AF=0.0153;AA=A|||;VT=SNP
6	27001502	rs12523820	A	G	100	PASS	AC=2532;AF=0.505591;AN=5008;NS=2504;DP=18761;EAS_AF=0.6875;AMR_AF=0.6196;AFR_AF=0.171;EUR_AF=0.5626;SAS_AF=0.6309;AA=A|||;VT=SNP
6	27001599	rs140636028	T	C	100	PASS	AC=34;AF=0.00678914;AN=5008;NS=2504;DP=20633;EAS_AF=0.005;AMR_AF=0.0058;AFR_AF=0;EUR_AF=0.0239;SAS_AF=0.001;AA=T|||;VT=SNP
6	27001623	rs7740207	C	T	100	PASS	AC=473;AF=0.0944489;AN=5008;NS=2504;DP=20386;EAS_AF=0.0526;AMR_AF=0.0836;AFR_AF=0.1785;EUR_AF=0.1103;SAS_AF=0.0153;AA=T|||;VT=SNP
6	27001766	rs75656017	C	A	100	PASS	AC=105;AF=0.0209665;AN=5008;NS=2504;DP=18210;EAS_AF=0.0129;AMR_AF=0.0245;AFR_AF=0.0166;EUR_AF=0.0129;SAS_AF=0.0409;AA=C|||;VT=SNP
6	27001968	rs142913095	A	G	100	PASS	AC=30;AF=0.00599042;AN=5008;NS=2504;DP=19869;EAS_AF=0;AMR_AF=0.0144;AFR_AF=0;EUR_AF=0.0189;SAS_AF=0.001;AA=A|||;VT=SNP
6	27002406	rs9348747	A	G	100	PASS	AC=1321;AF=0.263778;AN=5008;NS=2504;DP=20248;EAS_AF=0.2431;AMR_AF=0.2133;AFR_AF=0.2905;EUR_AF=0.2207;SAS_AF=0.3292;AA=A|||;VT=SNP
6	27002821	rs4541737	C	T	100	PASS	AC=407;AF=0.08127;AN=5008;NS=2504;DP=19956;EAS_AF=0.0526;AMR_AF=0.0749;AFR_AF=0.1346;EUR_AF=0.1083;SAS_AF=0.0153;AA=T|||;VT=SNP
6	27003092	rs78149937	C	T	100	PASS	AC=217;AF=0.0433307;AN=5008;NS=2504;DP=17302;EAS_AF=0.0099;AMR_AF=0.0533;AFR_AF=0.0219;EUR_AF=0.0885;SAS_AF=0.0532;AA=C|||;VT=SNP
6	27003483	rs12661756	C	T	100	PASS	AC=1670;AF=0.333466;AN=5008;NS=2504;DP=18620;EAS_AF=0.244;AMR_AF=0.2637;AFR_AF=0.4334;EUR_AF=0.3211;SAS_AF=0.3528;AA=C|||;VT=SNP
6	27003749	rs11966939	T	C	100	PASS	AC=401;AF=0.0800719;AN=5008;NS=2504;DP=16535;EAS_AF=0.0526;AMR_AF=0.0749;AFR_AF=0.1301;EUR_AF=0.1083;SAS_AF=0.0153;AA=T|||;VT=SNP
6	27003884	rs10946898	T	C	100	PASS	AC=2537;AF=0.506589;AN=5008;NS=2504;DP=16798;EAS_AF=0.6875;AMR_AF=0.6196;AFR_AF=0.1747;EUR_AF=0.5626;SAS_AF=0.6309;AA=T|||;VT=SNP
6	27004098	rs57713596	C	T	100	PASS	AC=349;AF=0.0696885;AN=5008;NS=2504;DP=11635;EAS_AF=0.001;AMR_AF=0.0504;AFR_AF=0.143;EUR_AF=0.1004;SAS_AF=0.0235;AA=C|||;VT=SNP
6	27004551	rs6930959	G	T	100	PASS	AC=1671;AF=0.333666;AN=5008;NS=2504;DP=17813;EAS_AF=0.244;AMR_AF=0.2637;AFR_AF=0.4334;EUR_AF=0.3211;SAS_AF=0.3538;AA=G|||;VT=SNP
6	27004778	rs4434464	A	G	100	PASS	AC=2532;AF=0.505591;AN=5008;NS=2504;DP=21459;EAS_AF=0.6875;AMR_AF=0.6196;AFR_AF=0.171;EUR_AF=0.5626;SAS_AF=0.6309;AA=A|||;VT=SNP
6	27004892	rs12200985	G	T	100	PASS	AC=407;AF=0.08127;AN=5008;NS=2504;DP=23012;EAS_AF=0.0526;AMR_AF=0.0749;AFR_AF=0.1346;EUR_AF=0.1083;SAS_AF=0.0153;AA=G|||;VT=SNP
6	27005129	rs73399191	G	A	100	PASS	AC=537;AF=0.107228;AN=5008;NS=2504;DP=21814;EAS_AF=0.0565;AMR_AF=0.072;AFR_AF=0.1278;EUR_AF=0.1153;SAS_AF=0.1483;AA=G|||;VT=SNP
6	27006475	rs12527111	C	T	100	PASS	AC=2526;AF=0.504393;AN=5008;NS=2504;DP=12063;EAS_AF=0.6825;AMR_AF=0.6182;AFR_AF=0.1725;EUR_AF=0.5606;SAS_AF=0.6309;AA=C|||;VT=SNP
6	27006820	rs113072268	G	C	100	PASS	AC=133;AF=0.0265575;AN=5008;NS=2504;DP=18034;EAS_AF=0.004;AMR_AF=0.0375;AFR_AF=0.0144;EUR_AF=0.0437;SAS_AF=0.0409;AA=G|||;VT=SNP
6	27007113	rs11756275	G	T	100	PASS	AC=2540;AF=0.507188;AN=5008;NS=2504;DP=19239;EAS_AF=0.6895;AMR_AF=0.6196;AFR_AF=0.1725;EUR_AF=0.5626;SAS_AF=0.635;AA=G|||;VT=SNP
6	27007681	rs72838258	G	A	100	PASS	AC=406;AF=0.0810703;AN=5008;NS=2504;DP=16760;EAS_AF=0.0526;AMR_AF=0.0749;AFR_AF=0.1339;EUR_AF=0.1083;SAS_AF=0.0153;AA=G|||;VT=SNP
6	27007687	rs35741362	T	C	100	PASS	AC=505;AF=0.100839;AN=5008;NS=2504;DP=16811;EAS_AF=0.0228;AMR_AF=0.072;AFR_AF=0.2262;EUR_AF=0.1004;SAS_AF=0.0327;AA=T|||;VT=SNP
6	27008024	rs78361064	G	A	100	PASS	AC=133;AF=0.0265575;AN=5008;NS=2504;DP=18133;EAS_AF=0.004;AMR_AF=0.0375;AFR_AF=0.0144;EUR_AF=0.0437;SAS_AF=0.0409;AA=G|||;VT=SNP
6	27008168	rs72838260	T	C	100	PASS	AC=471;AF=0.0940495;AN=5008;NS=2504;DP=19414;EAS_AF=0.0526;AMR_AF=0.0836;AFR_AF=0.177;EUR_AF=0.1103;SAS_AF=0.0153;AA=C|||;VT=SNP
6	27008517	rs72838262	G	C	100	PASS	AC=393;AF=0.0784744;AN=5008;NS=2504;DP=19646;EAS_AF=0.0526;AMR_AF=0.0735;AFR_AF=0.1248;EUR_AF=0.1083;SAS_AF=0.0153;AA=G|||;VT=SNP
6	27008835	rs76889265	T	C	100	PASS	AC=207;AF=0.0413339;AN=5008;NS=2504;DP=18486;EAS_AF=0.0506;AMR_AF=0.0432;AFR_AF=0.0038;EUR_AF=0.1054;SAS_AF=0.0153;AA=T|||;VT=SNP
6	27008894	rs72838263	G	A	100	PASS	AC=427;AF=0.0852636;AN=5008;NS=2504;DP=19151;EAS_AF=0.0526;AMR_AF=0.0764;AFR_AF=0.1475;EUR_AF=0.1103;SAS_AF=0.0153;AA=G|||;VT=SNP
6	27009512	rs7775041	T	A	100	PASS	AC=1784;AF=0.35623;AN=5008;NS=2504;DP=16937;EAS_AF=0.2579;AMR_AF=0.2795;AFR_AF=0.5053;EUR_AF=0.3161;SAS_AF=0.3517;AA=T|||;VT=SNP
6	27010579	rs12210888	G	A	100	PASS	AC=61;AF=0.0121805;AN=5008;NS=2504;DP=19754;EAS_AF=0.001;AMR_AF=0.0058;AFR_AF=0.0015;EUR_AF=0.0477;SAS_AF=0.0061;AA=G|||;VT=SNP
6	27011247	rs58678580	C	T	100	PASS	AC=535;AF=0.106829;AN=5008;NS=2504;DP=17296;EAS_AF=0.0565;AMR_AF=0.072;AFR_AF=0.1278;EUR_AF=0.1153;SAS_AF=0.1462;AA=C|||;VT=SNP
6	27012932	rs114495534	G	A	100	PASS	AC=207;AF=0.0413339;AN=5008;NS=2504;DP=15197;EAS_AF=0.0149;AMR_AF=0.0461;AFR_AF=0.0809;EUR_AF=0.0139;SAS_AF=0.0399;AA=G|||;VT=SNP
6	27013355	rs114513157	C	T	100	PASS	AC=129;AF=0.0257588;AN=5008;NS=2504;DP=13549;EAS_AF=0.004;AMR_AF=0.0375;AFR_AF=0.0038;EUR_AF=0.0875;SAS_AF=0.0061;AA=C|||;VT=SNP
6	27013356	rs116544448	G	A	100	PASS	AC=57;AF=0.0113818;AN=5008;NS=2504;DP=13443;EAS_AF=0.001;AMR_AF=0.0144;AFR_AF=0.0015;EUR_AF=0.0308;SAS_AF=0.0133;AA=G|||;VT=SNP
6	27013435	rs111579483	G	A	100	PASS	AC=587;AF=0.117212;AN=5008;NS=2504;DP=14434;EAS_AF=0.1746;AMR_AF=0.0937;AFR_AF=0.1203;EUR_AF=0.0567;SAS_AF=0.1329;AA=G|||;VT=SNP
6	27013722	rs4509113	G	C	100	PASS	AC=2319;AF=0.463059;AN=5008;NS=2504;DP=18317;EAS_AF=0.6815;AMR_AF=0.5634;AFR_AF=0.1513;EUR_AF=0.4742;SAS_AF=0.5767;AA=G|||;VT=SNP
6	27013908	rs73399199	C	T	100	PASS	AC=501;AF=0.10004;AN=5008;NS=2504;DP=20344;EAS_AF=0.0565;AMR_AF=0.072;AFR_AF=0.1021;EUR_AF=0.1153;SAS_AF=0.1462;AA=C|||;VT=SNP
6	27014602	rs77006020	T	A	100	PASS	AC=63;AF=0.0125799;AN=5008;NS=2504;DP=14191;EAS_AF=0.0079;AMR_AF=0.0202;AFR_AF=0;EUR_AF=0.0258;SAS_AF=0.0153;AA=T|||;VT=SNP
6	27015052	rs72838266	T	C	100	PASS	AC=207;AF=0.0413339;AN=5008;NS=2504;DP=12435;EAS_AF=0.0506;AMR_AF=0.0432;AFR_AF=0.0038;EUR_AF=0.1054;SAS_AF=0.0153;AA=T|||;VT=SNP
6	27015717	rs111634318	A	G	100	PASS	AC=153;AF=0.0305511;AN=5008;NS=2504;DP=15725;EAS_AF=0.004;AMR_AF=0.0418;AFR_AF=0.0272;EUR_AF=0.0437;SAS_AF=0.0409;AA=A|||;VT=SNP
6	27016413	rs4269366	C	T	100	PASS	AC=2536;AF=0.50639;AN=5008;NS=2504;DP=10021;EAS_AF=0.6885;AMR_AF=0.6196;AFR_AF=0.1717;EUR_AF=0.5626;SAS_AF=0.6329;AA=C|||;VT=SNP
6	27016567	rs4422620	A	G	100	PASS	AC=2607;AF=0.520567;AN=5008;NS=2504;DP=14029;EAS_AF=0.6885;AMR_AF=0.6282;AFR_AF=0.2194;EUR_AF=0.5646;SAS_AF=0.6329;AA=G|||;VT=SNP
6	27016608	rs9393787	A	G	100	PASS	AC=484;AF=0.0966454;AN=5008;NS=2504;DP=15539;EAS_AF=0.1627;AMR_AF=0.0692;AFR_AF=0.1036;EUR_AF=0.0437;SAS_AF=0.093;AA=A|||;VT=SNP
6	27017827	rs6918835	T	G	100	PASS	AC=1865;AF=0.372404;AN=5008;NS=2504;DP=14214;EAS_AF=0.2599;AMR_AF=0.2939;AFR_AF=0.5696;EUR_AF=0.3191;SAS_AF=0.3323;AA=T|||;VT=SNP
6	27018101	rs62401067	T	A	100	PASS	AC=2533;AF=0.505791;AN=5008;NS=2504;DP=17381;EAS_AF=0.6915;AMR_AF=0.621;AFR_AF=0.174;EUR_AF=0.5626;SAS_AF=0.6227;AA=T|||;VT=SNP
6	27018126	rs148793457	G	T	100	PASS	AC=87;AF=0.0173722;AN=5008;NS=2504;DP=17506;EAS_AF=0.0129;AMR_AF=0.0202;AFR_AF=0.0061;EUR_AF=0.0119;SAS_AF=0.0409;AA=G|||;VT=SNP
6	27019575	rs6456766	G	A	100	PASS	AC=1891;AF=0.377596;AN=5008;NS=2504;DP=19722;EAS_AF=0.253;AMR_AF=0.3084;AFR_AF=0.6589;EUR_AF=0.3231;SAS_AF=0.2311;AA=A|||;VT=SNP
6	27020109	rs73399202	G	C	100	PASS	AC=170;AF=0.0339457;AN=5008;NS=2504;DP=19196;EAS_AF=0.001;AMR_AF=0.0173;AFR_AF=0.1067;EUR_AF=0.0119;SAS_AF=0.0041;AA=G|||;VT=SNP
6	27020316	rs12192766	C	T	100	PASS	AC=208;AF=0.0415335;AN=5008;NS=2504;DP=19541;EAS_AF=0.0506;AMR_AF=0.0432;AFR_AF=0.0038;EUR_AF=0.1064;SAS_AF=0.0153;AA=C|||;VT=SNP
6	27020443	rs145527435	G	A	100	PASS	AC=239;AF=0.0477236;AN=5008;NS=2504;DP=17172;EAS_AF=0.0506;AMR_AF=0.0461;AFR_AF=0.0257;EUR_AF=0.1064;SAS_AF=0.0153;AA=G|||;VT=SNP
6	27021173	rs72838268	A	G	100	PASS	AC=488;AF=0.0974441;AN=5008;NS=2504;DP=15989;EAS_AF=0.0516;AMR_AF=0.0908;AFR_AF=0.0998;EUR_AF=0.2018;SAS_AF=0.0389;AA=A|||;VT=SNP
6	27023081	rs12215241	G	A	100	PASS	AC=488;AF=0.0974441;AN=5008;NS=2504;DP=14973;EAS_AF=0.0516;AMR_AF=0.0908;AFR_AF=0.0998;EUR_AF=0.2018;SAS_AF=0.0389;AA=G|||;VT=SNP
6	27023694	rs10946899	T	A	100	PASS	AC=723;AF=0.144369;AN=5008;NS=2504;DP=19081;EAS_AF=0.0655;AMR_AF=0.1225;AFR_AF=0.205;EUR_AF=0.2227;SAS_AF=0.0787;AA=A|||;VT=SNP
6	27024558	rs9467978	A	G	100	PASS	AC=2531;AF=0.505391;AN=5008;NS=2504;DP=21765;EAS_AF=0.3085;AMR_AF=0.3919;AFR_AF=0.8268;EUR_AF=0.4722;SAS_AF=0.3885;AA=G|||;VT=SNP
6	27024687	rs12190473	C	T	100	PASS	AC=640;AF=0.127796;AN=5008;NS=2504;DP=17311;EAS_AF=0.0526;AMR_AF=0.1023;AFR_AF=0.202;EUR_AF=0.2107;SAS_AF=0.0378;AA=T|||;VT=SNP
6	27025281	rs12199218	T	C	100	PASS	AC=637;AF=0.127196;AN=5008;NS=2504;DP=12931;EAS_AF=0.0526;AMR_AF=0.1023;AFR_AF=0.1982;EUR_AF=0.2117;SAS_AF=0.0389;AA=T|||;VT=SNP
6	27025880	rs146502328	G	A	100	PASS	AC=29;AF=0.00579073;AN=5008;NS=2504;DP=11349;EAS_AF=0.002;AMR_AF=0.0058;AFR_AF=0;EUR_AF=0.0169;SAS_AF=0.0061;AA=G|||;VT=SNP
6	27025881	rs141059108	C	A	100	PASS	AC=29;AF=0.00579073;AN=5008;NS=2504;DP=11345;EAS_AF=0.002;AMR_AF=0.0058;AFR_AF=0;EUR_AF=0.0169;SAS_AF=0.0061;AA=C|||;VT=SNP
6	27025907	rs114282375	A	G	100	PASS	AC=98;AF=0.0195687;AN=5008;NS=2504;DP=11654;EAS_AF=0.002;AMR_AF=0.0821;AFR_AF=0.0023;EUR_AF=0.0169;SAS_AF=0.0194;AA=A|||;VT=SNP
6	27026737	rs74500897	A	T	100	PASS	AC=226;AF=0.0451278;AN=5008;NS=2504;DP=18131;EAS_AF=0.0069;AMR_AF=0.0576;AFR_AF=0.0567;EUR_AF=0.0467;SAS_AF=0.0583;AA=A|||;VT=SNP
6	27028454	rs7761889	C	T	100	PASS	AC=1171;AF=0.233826;AN=5008;NS=2504;DP=18591;EAS_AF=0.1994;AMR_AF=0.1902;AFR_AF=0.4085;EUR_AF=0.1083;SAS_AF=0.1933;AA=C|||;VT=SNP
6	27029141	rs77820281	C	G	100	PASS	AC=66;AF=0.0131789;AN=5008;NS=2504;DP=19094;EAS_AF=0.001;AMR_AF=0.0058;AFR_AF=0.0015;EUR_AF=0.0497;SAS_AF=0.0092;AA=C|||;VT=SNP
6	27029549	rs185132525	T	C	100	PASS	AC=9;AF=0.00179712;AN=5008;NS=2504;DP=17407;EAS_AF=0;AMR_AF=0.0014;AFR_AF=0;EUR_AF=0.007;SAS_AF=0.001;AA=T|||;VT=SNP
6	27029809	rs12665480	A	G	100	PASS	AC=586;AF=0.117013;AN=5008;NS=2504;DP=17536;EAS_AF=0.0546;AMR_AF=0.0749;AFR_AF=0.1672;EUR_AF=0.1143;SAS_AF=0.1462;AA=A|||;VT=SNP
6	27030084	rs12201498	C	T	100	PASS	AC=209;AF=0.0417332;AN=5008;NS=2504;DP=19621;EAS_AF=0.0506;AMR_AF=0.0432;AFR_AF=0.0038;EUR_AF=0.1074;SAS_AF=0.0153;AA=C|||;VT=SNP
6	27030251	rs12201604	C	G	100	PASS	AC=60;AF=0.0119808;AN=5008;NS=2504;DP=21024;EAS_AF=0.001;AMR_AF=0.0058;AFR_AF=0.0015;EUR_AF=0.0467;SAS_AF=0.0061;AA=C|||;VT=SNP
6	27030267	rs73401108	A	G	100	PASS	AC=1298;AF=0.259185;AN=5008;NS=2504;DP=21110;EAS_AF=0.2014;AMR_AF=0.2046;AFR_AF=0.4879;EUR_AF=0.1133;SAS_AF=0.1984;AA=A|||;VT=SNP
6	27030497	rs73401114	C	T	100	PASS	AC=189;AF=0.0377396;AN=5008;NS=2504;DP=18511;EAS_AF=0.001;AMR_AF=0.0173;AFR_AF=0.1203;EUR_AF=0.0129;SAS_AF=0.0041;AA=C|||;VT=SNP
6	27030638	rs73401117	C	T	100	PASS	AC=1175;AF=0.234625;AN=5008;NS=2504;DP=19163;EAS_AF=0.2014;AMR_AF=0.1902;AFR_AF=0.4077;EUR_AF=0.1074;SAS_AF=0.1973;AA=C|||;VT=SNP
6	27030924	rs3922717	A	G	100	PASS	AC=636;AF=0.126997;AN=5008;NS=2504;DP=18200;EAS_AF=0.0526;AMR_AF=0.1023;AFR_AF=0.1982;EUR_AF=0.2107;SAS_AF=0.0389;AA=A|||;VT=SNP
6	27030980	rs13207365	T	C	100	PASS	AC=636;AF=0.126997;AN=5008;NS=2504;DP=18997;EAS_AF=0.0526;AMR_AF=0.1023;AFR_AF=0.1982;EUR_AF=0.2107;SAS_AF=0.0389;AA=T|||;VT=SNP
6	27031029	rs13191326	A	G	100	PASS	AC=245;AF=0.0489217;AN=5008;NS=2504;DP=18080;EAS_AF=0.001;AMR_AF=0.0447;AFR_AF=0.0719;EUR_AF=0.0944;SAS_AF=0.0235;AA=A|||;VT=SNP
6	27031100	rs12203454	C	T	100	PASS	AC=636;AF=0.126997;AN=5008;NS=2504;DP=18977;EAS_AF=0.0526;AMR_AF=0.1023;AFR_AF=0.1982;EUR_AF=0.2107;SAS_AF=0.0389;AA=C|||;VT=SNP
6	27031567	rs146529460	C	T	100	PASS	AC=72;AF=0.014377;AN=5008;NS=2504;DP=17769;EAS_AF=0.0129;AMR_AF=0.013;AFR_AF=0.0015;EUR_AF=0.008;SAS_AF=0.0409;AA=C|||;VT=SNP
6	27031857	rs12195144	C	T	100	PASS	AC=209;AF=0.0417332;AN=5008;NS=2504;DP=11398;EAS_AF=0.0506;AMR_AF=0.0432;AFR_AF=0.0038;EUR_AF=0.1074;SAS_AF=0.0153;AA=C|||;VT=SNP
6	27031879	rs56824660	A	G	100	PASS	AC=586;AF=0.117013;AN=5008;NS=2504;DP=12693;EAS_AF=0.0546;AMR_AF=0.0749;AFR_AF=0.1672;EUR_AF=0.1143;SAS_AF=0.1462;AA=A|||;VT=SNP
6	27032711	rs36048693	T	G	100	PASS	AC=699;AF=0.139577;AN=5008;NS=2504;DP=17227;EAS_AF=0.0526;AMR_AF=0.1095;AFR_AF=0.2405;EUR_AF=0.2127;SAS_AF=0.0389;AA=G|||;VT=SNP
6	27033104	rs12204280	T	C	100	PASS	AC=642;AF=0.128195;AN=5008;NS=2504;DP=19529;EAS_AF=0.0526;AMR_AF=0.1023;AFR_AF=0.2027;EUR_AF=0.2107;SAS_AF=0.0389;AA=C|||;VT=SNP
6	27033735	rs9379956	T	C	100	PASS	AC=2470;AF=0.493211;AN=5008;NS=2504;DP=8613;EAS_AF=0.3065;AMR_AF=0.3775;AFR_AF=0.8238;EUR_AF=0.4374;SAS_AF=0.3783;AA=C|||;VT=SNP
6	27034181	rs7764984	A	G	100	PASS	AC=1648;AF=0.329073;AN=5008;NS=2504;DP=15137;EAS_AF=0.251;AMR_AF=0.281;AFR_AF=0.5;EUR_AF=0.3101;SAS_AF=0.2321;AA=A|||;VT=SNP
6	27034253	rs7747454	T	G	100	PASS	AC=2470;AF=0.493211;AN=5008;NS=2504;DP=17523;EAS_AF=0.3065;AMR_AF=0.3775;AFR_AF=0.8238;EUR_AF=0.4374;SAS_AF=0.3783;AA=G|||;VT=SNP
6	27034278	rs76371153	G	A	100	PASS	AC=226;AF=0.0451278;AN=5008;NS=2504;DP=18508;EAS_AF=0.0069;AMR_AF=0.0576;AFR_AF=0.0567;EUR_AF=0.0467;SAS_AF=0.0583;AA=G|||;VT=SNP
6	27036456	rs4424065	C	T	100	PASS	AC=2433;AF=0.485823;AN=5008;NS=2504;DP=20620;EAS_AF=0.3016;AMR_AF=0.3761;AFR_AF=0.8109;EUR_AF=0.4274;SAS_AF=0.3742;AA=T|||;VT=SNP
6	27036482	rs73401122	G	T	100	PASS	AC=539;AF=0.107628;AN=5008;NS=2504;DP=20620;EAS_AF=0.0536;AMR_AF=0.0735;AFR_AF=0.1339;EUR_AF=0.1143;SAS_AF=0.1452;AA=G|||;VT=SNP
6	27037080	rs13194491	C	T	100	PASS	AC=103;AF=0.0205671;AN=5008;NS=2504;DP=19599;EAS_AF=0;AMR_AF=0.0245;AFR_AF=0.0151;EUR_AF=0.0656;SAS_AF=0;AA=C|||;VT=SNP
6	27037574	rs78063424	C	G	100	PASS	AC=236;AF=0.0471246;AN=5008;NS=2504;DP=16185;EAS_AF=0.0069;AMR_AF=0.0591;AFR_AF=0.0635;EUR_AF=0.0467;SAS_AF=0.0583;AA=C|||;VT=SNP
6	27038199	rs5003335	A	G	100	PASS	AC=234;AF=0.0467252;AN=5008;NS=2504;DP=19972;EAS_AF=0.0069;AMR_AF=0.0548;AFR_AF=0.0635;EUR_AF=0.0467;SAS_AF=0.0593;AA=A|||;VT=SNP
6	27039233	rs12215773	T	C	100	PASS	AC=475;AF=0.0948482;AN=5008;NS=2504;DP=18013;EAS_AF=0.0516;AMR_AF=0.0893;AFR_AF=0.0908;EUR_AF=0.2018;SAS_AF=0.0389;AA=T|||;VT=SNP
6	27039476	rs12661273	A	G	100	PASS	AC=585;AF=0.116813;AN=5008;NS=2504;DP=20161;EAS_AF=0.0546;AMR_AF=0.0749;AFR_AF=0.1664;EUR_AF=0.1143;SAS_AF=0.1462;AA=A|||;VT=SNP
6	27040273	rs12190859	T	A	100	PASS	AC=473;AF=0.0944489;AN=5008;NS=2504;DP=12914;EAS_AF=0.0506;AMR_AF=0.0893;AFR_AF=0.09;EUR_AF=0.2018;SAS_AF=0.0389;AA=T|||;VT=SNP
6	27040402	rs35608615	G	C	100	PASS	AC=245;AF=0.0489217;AN=5008;NS=2504;DP=11988;EAS_AF=0.001;AMR_AF=0.0447;AFR_AF=0.0719;EUR_AF=0.0944;SAS_AF=0.0235;AA=G|||;VT=SNP
6	27040408	rs115187292	A	T	100	PASS	AC=33;AF=0.00658946;AN=5008;NS=2504;DP=11931;EAS_AF=0.005;AMR_AF=0.0058;AFR_AF=0;EUR_AF=0.0229;SAS_AF=0.001;AA=A|||;VT=SNP
6	27040754	rs79619645	G	T	100	PASS	AC=240;AF=0.0479233;AN=5008;NS=2504;DP=15192;EAS_AF=0.0069;AMR_AF=0.0591;AFR_AF=0.0651;EUR_AF=0.0467;SAS_AF=0.0603;AA=G|||;VT=SNP
6	27041282	rs13212021	G	A	100	PASS	AC=2127;AF=0.42472;AN=5008;NS=2504;DP=16930;EAS_AF=0.6796;AMR_AF=0.5476;AFR_AF=0.0431;EUR_AF=0.4682;SAS_AF=0.546;AA=G|||;VT=SNP
6	27042154	rs144313735	G	A	100	PASS	AC=60;AF=0.0119808;AN=5008;NS=2504;DP=15080;EAS_AF=0.0069;AMR_AF=0.0202;AFR_AF=0;EUR_AF=0.0239;SAS_AF=0.0153;AA=G|||;VT=SNP
6	27042258	rs6916301	C	T	100	PASS	AC=1233;AF=0.246206;AN=5008;NS=2504;DP=16824;EAS_AF=0.1974;AMR_AF=0.1945;AFR_AF=0.4486;EUR_AF=0.1133;SAS_AF=0.1963;AA=C|||;VT=SNP
6	27042287	rs35526527	C	A	100	PASS	AC=244;AF=0.048722;AN=5008;NS=2504;DP=17858;EAS_AF=0.001;AMR_AF=0.0447;AFR_AF=0.0711;EUR_AF=0.0944;SAS_AF=0.0235;AA=C|||;VT=SNP
6	27042401	rs73739527	C	T	100	PASS	AC=281;AF=0.0561102;AN=5008;NS=2504;DP=17207;EAS_AF=0.0179;AMR_AF=0.036;AFR_AF=0.1112;EUR_AF=0.0298;SAS_AF=0.0624;AA=C|||;VT=SNP
6	27043892	rs77865139	A	G	100	PASS	AC=104;AF=0.0207668;AN=5008;NS=2504;DP=19132;EAS_AF=0.001;AMR_AF=0.0245;AFR_AF=0.0023;EUR_AF=0.0626;SAS_AF=0.0204;AA=A|||;VT=SNP
6	27044926	rs12200482	G	A	100	PASS	AC=161;AF=0.0321486;AN=5008;NS=2504;DP=16551;EAS_AF=0.006;AMR_AF=0.0432;AFR_AF=0.0038;EUR_AF=0.1074;SAS_AF=0.0123;AA=G|||;VT=SNP
6	27046112	rs62401070	G	A	100	PASS	AC=39;AF=0.00778754;AN=5008;NS=2504;DP=19432;EAS_AF=0;AMR_AF=0.013;AFR_AF=0;EUR_AF=0.0249;SAS_AF=0.0051;AA=G|||;VT=SNP
6	27046250	rs6940638	A	G	100	PASS	AC=467;AF=0.0932508;AN=5008;NS=2504;DP=17588;EAS_AF=0.0516;AMR_AF=0.0879;AFR_AF=0.0855;EUR_AF=0.2018;SAS_AF=0.0389;AA=A|||;VT=SNP
6	27046754	rs9357031	C	T	100	PASS	AC=1221;AF=0.24381;AN=5008;NS=2504;DP=21736;EAS_AF=0.1984;AMR_AF=0.1945;AFR_AF=0.438;EUR_AF=0.1143;SAS_AF=0.1963;AA=C|||;VT=SNP
6	27047256	rs6904071	G	A	100	PASS	AC=481;AF=0.0960463;AN=5008;NS=2504;DP=20345;EAS_AF=0.0079;AMR_AF=0.1037;AFR_AF=0.1339;EUR_AF=0.1412;SAS_AF=0.0838;AA=G|||;VT=SNP
6	27047713	rs994691	A	T	100	PASS	AC=2859;AF=0.570887;AN=5008;NS=2504;DP=17513;EAS_AF=0.3185;AMR_AF=0.4467;AFR_AF=0.9554;EUR_AF=0.5179;SAS_AF=0.454;AA=T|||;VT=SNP
6	27047916	rs994690	T	C	100	PASS	AC=676;AF=0.134984;AN=5008;NS=2504;DP=18851;EAS_AF=0.1677;AMR_AF=0.0937;AFR_AF=0.2595;EUR_AF=0.0348;SAS_AF=0.0654;AA=T|||;VT=SNP
6	27050206	rs73401129	C	T	100	PASS	AC=580;AF=0.115815;AN=5008;NS=2504;DP=18554;EAS_AF=0.0546;AMR_AF=0.0735;AFR_AF=0.1664;EUR_AF=0.1103;SAS_AF=0.1462;AA=C|||;VT=SNP
6	27050396	rs34388707	A	G	100	PASS	AC=477;AF=0.0952476;AN=5008;NS=2504;DP=18367;EAS_AF=0.0079;AMR_AF=0.0994;AFR_AF=0.1331;EUR_AF=0.1412;SAS_AF=0.0838;AA=A|||;VT=SNP
6	27051064	rs11969113	G	A	100	PASS	AC=537;AF=0.107228;AN=5008;NS=2504;DP=19228;EAS_AF=0.0536;AMR_AF=0.072;AFR_AF=0.1369;EUR_AF=0.1093;SAS_AF=0.1452;AA=G|||;VT=SNP
6	27051750	rs12203728	G	C	100	PASS	AC=209;AF=0.0417332;AN=5008;NS=2504;DP=17350;EAS_AF=0.0506;AMR_AF=0.0432;AFR_AF=0.0038;EUR_AF=0.1074;SAS_AF=0.0153;AA=G|||;VT=SNP
6	27052392	rs58223158	A	G	100	PASS	AC=285;AF=0.0569089;AN=5008;NS=2504;DP=15445;EAS_AF=0.0179;AMR_AF=0.036;AFR_AF=0.1127;EUR_AF=0.0318;SAS_AF=0.0624;AA=a|||;VT=SNP
6	27052536	rs9368488	A	G	100	PASS	AC=371;AF=0.0740815;AN=5008;NS=2504;DP=13165;EAS_AF=0.1508;AMR_AF=0.0634;AFR_AF=0.0613;EUR_AF=0.0308;SAS_AF=0.0644;AA=A|||;VT=SNP
6	27052680	rs73401133	T	C	100	PASS	AC=586;AF=0.117013;AN=5008;NS=2504;DP=11689;EAS_AF=0.0546;AMR_AF=0.0764;AFR_AF=0.1664;EUR_AF=0.1143;SAS_AF=0.1462;AA=T|||;VT=SNP
6	27053142	rs6930508	T	C	100	PASS	AC=2475;AF=0.494209;AN=5008;NS=2504;DP=16474;EAS_AF=0.3046;AMR_AF=0.3775;AFR_AF=0.826;EUR_AF=0.4384;SAS_AF=0.3814;AA=C|||;VT=SNP
6	27053929	rs11967487	G	A	100	PASS	AC=585;AF=0.116813;AN=5008;NS=2504;DP=16362;EAS_AF=0.0546;AMR_AF=0.0749;AFR_AF=0.1664;EUR_AF=0.1143;SAS_AF=0.1462;AA=G|||;VT=SNP
6	27054497	rs2142685	C	T	100	PASS	AC=2475;AF=0.494209;AN=5008;NS=2504;DP=17564;EAS_AF=0.3046;AMR_AF=0.3775;AFR_AF=0.826;EUR_AF=0.4384;SAS_AF=0.3814;AA=T|||;VT=SNP
6	27054772	rs67092078	G	A	100	PASS	AC=126;AF=0.0251597;AN=5008;NS=2504;DP=17007;EAS_AF=0;AMR_AF=0.0317;AFR_AF=0.0265;EUR_AF=0.0686;SAS_AF=0;AA=G|||;VT=SNP
6	27054867	rs12209429	G	A	100	PASS	AC=230;AF=0.0459265;AN=5008;NS=2504;DP=19883;EAS_AF=0.0506;AMR_AF=0.0447;AFR_AF=0.0189;EUR_AF=0.1074;SAS_AF=0.0153;AA=G|||;VT=SNP
6	27055588	rs10946900	G	A	100	PASS	AC=331;AF=0.0660942;AN=5008;NS=2504;DP=16564;EAS_AF=0.0506;AMR_AF=0.0533;AFR_AF=0.0877;EUR_AF=0.1103;SAS_AF=0.0164;AA=G|||;VT=SNP
6	27055662	rs9461330	A	G	100	PASS	AC=2475;AF=0.494209;AN=5008;NS=2504;DP=16558;EAS_AF=0.3046;AMR_AF=0.3775;AFR_AF=0.826;EUR_AF=0.4384;SAS_AF=0.3814;AA=G|||;VT=SNP
6	27056724	rs11968996	C	G	100	PASS	AC=540;AF=0.107827;AN=5008;NS=2504;DP=14465;EAS_AF=0.0536;AMR_AF=0.0706;AFR_AF=0.1369;EUR_AF=0.1133;SAS_AF=0.1452;AA=C|||;VT=SNP
6	27056739	rs12192049	T	C	100	PASS	AC=210;AF=0.0419329;AN=5008;NS=2504;DP=13947;EAS_AF=0.0506;AMR_AF=0.0432;AFR_AF=0.0045;EUR_AF=0.1074;SAS_AF=0.0153;AA=T|||;VT=SNP
6	27057518	rs7451149	T	C	100	PASS	AC=2474;AF=0.49401;AN=5008;NS=2504;DP=15115;EAS_AF=0.3046;AMR_AF=0.3775;AFR_AF=0.826;EUR_AF=0.4384;SAS_AF=0.3804;AA=C|||;VT=SNP
6	27057945	rs9348750	T	G	100	PASS	AC=1891;AF=0.377596;AN=5008;NS=2504;DP=17647;EAS_AF=0.251;AMR_AF=0.3026;AFR_AF=0.6596;EUR_AF=0.3241;SAS_AF=0.2352;AA=G|||;VT=SNP
6	27058312	rs12201774	A	G	100	PASS	AC=223;AF=0.0445288;AN=5008;NS=2504;DP=19147;EAS_AF=0.0506;AMR_AF=0.0432;AFR_AF=0.0144;EUR_AF=0.1074;SAS_AF=0.0153;AA=A|||;VT=SNP
6	27059443	rs926300	A	T	100	PASS	AC=481;AF=0.0960463;AN=5008;NS=2504;DP=14907;EAS_AF=0.0079;AMR_AF=0.1037;AFR_AF=0.1339;EUR_AF=0.1412;SAS_AF=0.0838;AA=A|||;VT=SNP
6	27059662	rs79619069	T	C	100	PASS	AC=24;AF=0.00479233;AN=5008;NS=2504;DP=17856;EAS_AF=0.0099;AMR_AF=0.0029;AFR_AF=0;EUR_AF=0.0119;SAS_AF=0;AA=T|||;VT=SNP
6	27062335	rs140883844	G	A	100	PASS	AC=52;AF=0.0103834;AN=5008;NS=2504;DP=13523;EAS_AF=0.002;AMR_AF=0.0101;AFR_AF=0.003;EUR_AF=0.0189;SAS_AF=0.0204;AA=G|||;VT=SNP
6	27063010	rs111985799	C	G	100	PASS	AC=235;AF=0.0469249;AN=5008;NS=2504;DP=10640;EAS_AF=0.0179;AMR_AF=0.0331;AFR_AF=0.0923;EUR_AF=0.0298;SAS_AF=0.0429;AA=C|||;VT=SNP
6	27063348	rs12214848	G	T	100	PASS	AC=228;AF=0.0455272;AN=5008;NS=2504;DP=15621;EAS_AF=0.0506;AMR_AF=0.0447;AFR_AF=0.0189;EUR_AF=0.1054;SAS_AF=0.0153;AA=g|||;VT=SNP
6	27063547	rs75188590	T	C	100	PASS	AC=80;AF=0.0159744;AN=5008;NS=2504;DP=18335;EAS_AF=0.0129;AMR_AF=0.0173;AFR_AF=0.0061;EUR_AF=0.008;SAS_AF=0.0399;AA=T|||;VT=SNP
6	27064275	rs9467989	C	T	100	PASS	AC=1455;AF=0.290535;AN=5008;NS=2504;DP=18127;EAS_AF=0.1935;AMR_AF=0.2334;AFR_AF=0.5166;EUR_AF=0.2068;SAS_AF=0.2117;AA=C|||;VT=SNP
6	27064632	rs73401144	C	T	100	PASS	AC=552;AF=0.110224;AN=5008;NS=2504;DP=16594;EAS_AF=0.0546;AMR_AF=0.0749;AFR_AF=0.1422;EUR_AF=0.1133;SAS_AF=0.1462;AA=C|||;VT=SNP
6	27066163	rs9379958	A	C	100	PASS	AC=2474;AF=0.49401;AN=5008;NS=2504;DP=20682;EAS_AF=0.3046;AMR_AF=0.3775;AFR_AF=0.826;EUR_AF=0.4374;SAS_AF=0.3814;AA=C|||;VT=SNP
6	27066233	rs139447430	C	A	100	PASS	AC=33;AF=0.00658946;AN=5008;NS=2504;DP=20486;EAS_AF=0;AMR_AF=0.0144;AFR_AF=0;EUR_AF=0.0219;SAS_AF=0.001;AA=C|||;VT=SNP
6	27066268	rs9393788	G	T	100	PASS	AC=376;AF=0.0750799;AN=5008;NS=2504;DP=19512;EAS_AF=0.1508;AMR_AF=0.0634;AFR_AF=0.0643;EUR_AF=0.0308;SAS_AF=0.0654;AA=G|||;VT=SNP
6	27066415	rs12206996	A	G	100	PASS	AC=210;AF=0.0419329;AN=5008;NS=2504;DP=10002;EAS_AF=0.0506;AMR_AF=0.0432;AFR_AF=0.0045;EUR_AF=0.1074;SAS_AF=0.0153;AA=A|||;VT=SNP
6	27066759	rs12208534	A	T	100	PASS	AC=230;AF=0.0459265;AN=5008;NS=2504;DP=17750;EAS_AF=0.0506;AMR_AF=0.0447;AFR_AF=0.0189;EUR_AF=0.1074;SAS_AF=0.0153;AA=A|||;VT=SNP
6	27067028	rs9393789	G	T	100	PASS	AC=2474;AF=0.49401;AN=5008;NS=2504;DP=12769;EAS_AF=0.3046;AMR_AF=0.3775;AFR_AF=0.826;EUR_AF=0.4374;SAS_AF=0.3814;AA=T|||;VT=SNP
6	27067083	rs72842197	C	T	100	PASS	AC=481;AF=0.0960463;AN=5008;NS=2504;DP=10924;EAS_AF=0.0079;AMR_AF=0.1037;AFR_AF=0.1339;EUR_AF=0.1412;SAS_AF=0.0838;AA=C|||;VT=SNP
6	27067190	rs9348751	T	A	100	PASS	AC=1891;AF=0.377596;AN=5008;NS=2504;DP=8242;EAS_AF=0.251;AMR_AF=0.3026;AFR_AF=0.6596;EUR_AF=0.3241;SAS_AF=0.2352;AA=A|||;VT=SNP
6	27067646	rs12055730	A	G	100	PASS	AC=376;AF=0.0750799;AN=5008;NS=2504;DP=10972;EAS_AF=0.1508;AMR_AF=0.0634;AFR_AF=0.0643;EUR_AF=0.0308;SAS_AF=0.0654;AA=A|||;VT=SNP
6	27067657	rs35657082	A	T	100	PASS	AC=82;AF=0.0163738;AN=5008;NS=2504;DP=11373;EAS_AF=0;AMR_AF=0.0231;AFR_AF=0.0008;EUR_AF=0.0646;SAS_AF=0;AA=A|||;VT=SNP
6	27068036	rs72842200	C	A	100	PASS	AC=210;AF=0.0419329;AN=5008;NS=2504;DP=6938;EAS_AF=0.0506;AMR_AF=0.0432;AFR_AF=0.0045;EUR_AF=0.1074;SAS_AF=0.0153;AA=C|||;VT=SNP
6	27069227	rs114280528	A	G	100	PASS	AC=59;AF=0.0117812;AN=5008;NS=2504;DP=14889;EAS_AF=0.001;AMR_AF=0.0115;AFR_AF=0.003;EUR_AF=0.0229;SAS_AF=0.0235;AA=A|||;VT=SNP
6	27070543	rs6456767	C	T	100	PASS	AC=2475;AF=0.494209;AN=5008;NS=2504;DP=15694;EAS_AF=0.3046;AMR_AF=0.3775;AFR_AF=0.826;EUR_AF=0.4374;SAS_AF=0.3824;AA=T|||;VT=SNP
6	27070771	rs149489392	C	T	100	PASS	AC=83;AF=0.0165735;AN=5008;NS=2504;DP=15639;EAS_AF=0;AMR_AF=0.0389;AFR_AF=0.0129;EUR_AF=0.0368;SAS_AF=0.002;AA=C|||;VT=SNP
6	27071198	rs75922320	T	C	100	PASS	AC=129;AF=0.0257588;AN=5008;NS=2504;DP=16784;EAS_AF=0.0129;AMR_AF=0.0259;AFR_AF=0.0348;EUR_AF=0.0129;SAS_AF=0.0399;AA=T|||;VT=SNP
6	27071562	rs73384362	C	G	100	PASS	AC=174;AF=0.0347444;AN=5008;NS=2504;DP=18551;EAS_AF=0.001;AMR_AF=0.0173;AFR_AF=0.1097;EUR_AF=0.0119;SAS_AF=0.0041;AA=C|||;VT=SNP
6	27071572	rs79394021	C	G	100	PASS	AC=174;AF=0.0347444;AN=5008;NS=2504;DP=18866;EAS_AF=0.001;AMR_AF=0.0173;AFR_AF=0.1097;EUR_AF=0.0119;SAS_AF=0.0041;AA=C|||;VT=SNP
6	27072542	rs55834529	A	G	100	PASS	AC=99;AF=0.0197684;AN=5008;NS=2504;DP=15450;EAS_AF=0;AMR_AF=0.0303;AFR_AF=0.0076;EUR_AF=0.0676;SAS_AF=0;AA=A|||;VT=SNP
6	27074005	rs7745588	T	C	100	PASS	AC=676;AF=0.134984;AN=5008;NS=2504;DP=19339;EAS_AF=0.1677;AMR_AF=0.0937;AFR_AF=0.2595;EUR_AF=0.0348;SAS_AF=0.0654;AA=T|||;VT=SNP
6	27074929	rs6933999	G	A	100	PASS	AC=1455;AF=0.290535;AN=5008;NS=2504;DP=13626;EAS_AF=0.1935;AMR_AF=0.2334;AFR_AF=0.5166;EUR_AF=0.2068;SAS_AF=0.2117;AA=A|||;VT=SNP
6	27075483	rs9348752	T	C	100	PASS	AC=606;AF=0.121006;AN=5008;NS=2504;DP=18145;EAS_AF=0.2014;AMR_AF=0.1081;AFR_AF=0.0832;EUR_AF=0.1382;SAS_AF=0.0808;AA=T|||;VT=SNP
6	27076668	rs79386908	T	C	100	PASS	AC=252;AF=0.0503195;AN=5008;NS=2504;DP=19348;EAS_AF=0.0238;AMR_AF=0.0461;AFR_AF=0.0023;EUR_AF=0.0944;SAS_AF=0.1002;AA=T|||;VT=SNP
6	27078291	rs77685934	A	C	100	PASS	AC=147;AF=0.029353;AN=5008;NS=2504;DP=19467;EAS_AF=0.0208;AMR_AF=0.0591;AFR_AF=0.0197;EUR_AF=0.0477;SAS_AF=0.0112;AA=A|||;VT=SNP
6	27078438	rs62401075	C	T	100	PASS	AC=26;AF=0.00519169;AN=5008;NS=2504;DP=18302;EAS_AF=0;AMR_AF=0.0115;AFR_AF=0;EUR_AF=0.0109;SAS_AF=0.0072;AA=C|||;VT=SNP
6	27078451	rs17736617	T	A	100	PASS	AC=73;AF=0.0145767;AN=5008;NS=2504;DP=17836;EAS_AF=0.0089;AMR_AF=0.0202;AFR_AF=0.003;EUR_AF=0.0219;SAS_AF=0.0245;AA=T|||;VT=SNP
6	27078881	rs111939658	T	C	100	PASS	AC=584;AF=0.116613;AN=5008;NS=2504;DP=16019;EAS_AF=0.0546;AMR_AF=0.0749;AFR_AF=0.1664;EUR_AF=0.1133;SAS_AF=0.1462;AA=t|||;VT=SNP
6	27079577	rs115110053	C	T	100	PASS	AC=131;AF=0.0261581;AN=5008;NS=2504;DP=15975;EAS_AF=0.0129;AMR_AF=0.0274;AFR_AF=0.0356;EUR_AF=0.0129;SAS_AF=0.0399;AA=C|||;VT=SNP
6	27079920	rs12664426	C	T	100	PASS	AC=270;AF=0.0539137;AN=5008;NS=2504;DP=15975;EAS_AF=0.0288;AMR_AF=0.0461;AFR_AF=0.0023;EUR_AF=0.0944;SAS_AF=0.1135;AA=C|||;VT=SNP
6	27080205	rs6921388	A	G	100	PASS	AC=1891;AF=0.377596;AN=5008;NS=2504;DP=16513;EAS_AF=0.25;AMR_AF=0.304;AFR_AF=0.6596;EUR_AF=0.3241;SAS_AF=0.2352;AA=G|||;VT=SNP
6	27080460	rs2393915	A	C	100	PASS	AC=2880;AF=0.57508;AN=5008;NS=2504;DP=19611;EAS_AF=0.3185;AMR_AF=0.4524;AFR_AF=0.9569;EUR_AF=0.5328;SAS_AF=0.454;AA=C|||;VT=SNP
6	27080477	rs6922098	C	T	100	PASS	AC=675;AF=0.134784;AN=5008;NS=2504;DP=19813;EAS_AF=0.1677;AMR_AF=0.0937;AFR_AF=0.2595;EUR_AF=0.0348;SAS_AF=0.0644;AA=C|||;VT=SNP
6	27080507	rs79006115	C	T	100	PASS	AC=269;AF=0.0537141;AN=5008;NS=2504;DP=20150;EAS_AF=0.0278;AMR_AF=0.0461;AFR_AF=0.0023;EUR_AF=0.0944;SAS_AF=0.1135;AA=C|||;VT=SNP
6	27084108	rs79047440	C	T	100	PASS	AC=104;AF=0.0207668;AN=5008;NS=2504;DP=13952;EAS_AF=0.001;AMR_AF=0.0245;AFR_AF=0.0023;EUR_AF=0.0626;SAS_AF=0.0204;AA=C|||;VT=SNP
6	27084479	rs59140223	C	T	100	PASS	AC=197;AF=0.0393371;AN=5008;NS=2504;DP=13497;EAS_AF=0.005;AMR_AF=0.0173;AFR_AF=0.1233;EUR_AF=0.0119;SAS_AF=0.0051;AA=C|||;VT=SNP
6	27085073	rs12209393	C	T	100	PASS	AC=209;AF=0.0417332;AN=5008;NS=2504;DP=17728;EAS_AF=0.0506;AMR_AF=0.0432;AFR_AF=0.0038;EUR_AF=0.1074;SAS_AF=0.0153;AA=C|||;VT=SNP
6	27085225	rs12209456	C	T	100	PASS	AC=210;AF=0.0419329;AN=5008;NS=2504;DP=20913;EAS_AF=0.0506;AMR_AF=0.0447;AFR_AF=0.0038;EUR_AF=0.1074;SAS_AF=0.0153;AA=C|||;VT=SNP
6	27086009	rs79415651	C	A	100	PASS	AC=104;AF=0.0207668;AN=5008;NS=2504;DP=17478;EAS_AF=0.001;AMR_AF=0.0245;AFR_AF=0.0023;EUR_AF=0.0626;SAS_AF=0.0204;AA=C|||;VT=SNP
6	27086859	rs6911234	T	A	100	PASS	AC=230;AF=0.0459265;AN=5008;NS=2504;DP=13994;EAS_AF=0.0506;AMR_AF=0.0447;AFR_AF=0.0189;EUR_AF=0.1074;SAS_AF=0.0153;AA=T|||;VT=SNP
6	27087566	rs115385101	C	T	100	PASS	AC=34;AF=0.00678914;AN=5008;NS=2504;DP=21300;EAS_AF=0;AMR_AF=0.0115;AFR_AF=0.003;EUR_AF=0.0199;SAS_AF=0.002;AA=C|||;VT=SNP
6	27087831	rs75197686	G	A	100	PASS	AC=214;AF=0.0427316;AN=5008;NS=2504;DP=19371;EAS_AF=0.0099;AMR_AF=0.0562;AFR_AF=0.0234;EUR_AF=0.0875;SAS_AF=0.047;AA=G|||;VT=SNP
6	27088671	rs139502782	G	A	100	PASS	AC=32;AF=0.00638978;AN=5008;NS=2504;DP=19985;EAS_AF=0;AMR_AF=0.0144;AFR_AF=0;EUR_AF=0.0209;SAS_AF=0.001;AA=G|||;VT=SNP
6	27089045	rs73384370	C	T	100	PASS	AC=586;AF=0.117013;AN=5008;NS=2504;DP=18005;EAS_AF=0.0575;AMR_AF=0.0749;AFR_AF=0.1664;EUR_AF=0.1133;SAS_AF=0.1452;AA=C|||;VT=SNP
6	27089299	rs113038360	G	A	100	PASS	AC=549;AF=0.109625;AN=5008;NS=2504;DP=15550;EAS_AF=0.0546;AMR_AF=0.0749;AFR_AF=0.1407;EUR_AF=0.1133;SAS_AF=0.1452;AA=G|||;VT=SNP
6	27089314	rs7739845	A	G	100	PASS	AC=2505;AF=0.5002;AN=5008;NS=2504;DP=15509;EAS_AF=0.3125;AMR_AF=0.379;AFR_AF=0.8351;EUR_AF=0.4374;SAS_AF=0.3916;AA=G|||;VT=SNP
6	27089479	rs112369272	C	G	100	PASS	AC=25;AF=0.00499201;AN=5008;NS=2504;DP=16896;EAS_AF=0.0109;AMR_AF=0.0029;AFR_AF=0;EUR_AF=0.0119;SAS_AF=0;AA=C|||;VT=SNP
6	27090305	rs12192320	G	A	100	PASS	AC=223;AF=0.0445288;AN=5008;NS=2504;DP=14000;EAS_AF=0.0506;AMR_AF=0.0432;AFR_AF=0.0144;EUR_AF=0.1074;SAS_AF=0.0153;AA=G|||;VT=SNP
6	27090404	rs7745603	C	T	100	PASS	AC=1467;AF=0.292931;AN=5008;NS=2504;DP=15357;EAS_AF=0.1935;AMR_AF=0.2349;AFR_AF=0.5257;EUR_AF=0.2068;SAS_AF=0.2106;AA=C|||;VT=SNP
6	27091383	rs75040706	A	G	100	PASS	AC=69;AF=0.013778;AN=5008;NS=2504;DP=19777;EAS_AF=0;AMR_AF=0.0375;AFR_AF=0.0053;EUR_AF=0.0348;SAS_AF=0.001;AA=A|||;VT=SNP
6	27091405	rs73739580	T	C	100	PASS	AC=285;AF=0.0569089;AN=5008;NS=2504;DP=19423;EAS_AF=0.0179;AMR_AF=0.036;AFR_AF=0.1135;EUR_AF=0.0308;SAS_AF=0.0624;AA=T|||;VT=SNP
6	27091425	rs6913660	C	A	100	PASS	AC=478;AF=0.0954473;AN=5008;NS=2504;DP=18723;EAS_AF=0.0079;AMR_AF=0.0994;AFR_AF=0.1339;EUR_AF=0.1412;SAS_AF=0.0838;AA=C|||;VT=SNP
6	27091661	rs66462181	T	C	100	PASS	AC=100;AF=0.0199681;AN=5008;NS=2504;DP=16716;EAS_AF=0;AMR_AF=0.0303;AFR_AF=0.0076;EUR_AF=0.0686;SAS_AF=0;AA=T|||;VT=SNP
6	27091898	rs113115427	G	A	100	PASS	AC=77;AF=0.0153754;AN=5008;NS=2504;DP=16458;EAS_AF=0.0079;AMR_AF=0.0274;AFR_AF=0.0015;EUR_AF=0.0288;SAS_AF=0.0194;AA=G|||;VT=SNP
6	27092646	rs147207784	T	C	100	PASS	AC=44;AF=0.00878594;AN=5008;NS=2504;DP=17119;EAS_AF=0;AMR_AF=0.0303;AFR_AF=0.0008;EUR_AF=0.0219;SAS_AF=0;AA=T|||;VT=SNP
6	27093507	rs75926030	C	T	100	PASS	AC=104;AF=0.0207668;AN=5008;NS=2504;DP=18454;EAS_AF=0.001;AMR_AF=0.0245;AFR_AF=0.0023;EUR_AF=0.0626;SAS_AF=0.0204;AA=C|||;VT=SNP
6	27093715	rs12214930	C	T	100	PASS	AC=210;AF=0.0419329;AN=5008;NS=2504;DP=15290;EAS_AF=0.0506;AMR_AF=0.0447;AFR_AF=0.0038;EUR_AF=0.1074;SAS_AF=0.0153;AA=C|||;VT=SNP
6	27093821	rs6456768	G	C	100	PASS	AC=2880;AF=0.57508;AN=5008;NS=2504;DP=16932;EAS_AF=0.3185;AMR_AF=0.4539;AFR_AF=0.9569;EUR_AF=0.5328;SAS_AF=0.453;AA=C|||;VT=SNP
6	27094019	rs6921711	T	G	100	PASS	AC=580;AF=0.115815;AN=5008;NS=2504;DP=16811;EAS_AF=0.0546;AMR_AF=0.0749;AFR_AF=0.1664;EUR_AF=0.1103;SAS_AF=0.1452;AA=T|||;VT=SNP
6	27094297	rs115191075	A	T	100	PASS	AC=11;AF=0.00219649;AN=5008;NS=2504;DP=20188;EAS_AF=0;AMR_AF=0.0014;AFR_AF=0;EUR_AF=0.0099;SAS_AF=0;AA=A|||;VT=SNP
6	27095313	rs3531	T	C	100	PASS	AC=210;AF=0.0419329;AN=5008;NS=2504;DP=15862;EAS_AF=0.0506;AMR_AF=0.0447;AFR_AF=0.0038;EUR_AF=0.1074;SAS_AF=0.0153;AA=T|||;VT=SNP
6	27096126	rs147052661	C	A	100	PASS	AC=37;AF=0.00738818;AN=5008;NS=2504;DP=15346;EAS_AF=0.005;AMR_AF=0.0058;AFR_AF=0;EUR_AF=0.0258;SAS_AF=0.002;AA=C|||;VT=SNP
6	27096507	rs113255008	G	A	100	PASS	AC=74;AF=0.0147764;AN=5008;NS=2504;DP=17322;EAS_AF=0.0079;AMR_AF=0.0245;AFR_AF=0.0015;EUR_AF=0.0278;SAS_AF=0.0194;AA=G|||;VT=SNP
6	27097316	rs4636015	C	T	100	PASS	AC=230;AF=0.0459265;AN=5008;NS=2504;DP=21439;EAS_AF=0.0506;AMR_AF=0.0447;AFR_AF=0.0189;EUR_AF=0.1074;SAS_AF=0.0153;AA=C|||;VT=SNP
6	27097731	rs11755517	T	C	100	PASS	AC=48;AF=0.00958466;AN=5008;NS=2504;DP=17351;EAS_AF=0;AMR_AF=0.0144;AFR_AF=0.0106;EUR_AF=0.0229;SAS_AF=0.001;AA=T|||;VT=SNP
6	27099179	rs58602580	G	A	100	PASS	AC=283;AF=0.0565096;AN=5008;NS=2504;DP=8365;EAS_AF=0.0179;AMR_AF=0.0346;AFR_AF=0.1135;EUR_AF=0.0308;SAS_AF=0.0613;AA=G|||;VT=SNP
6	27099437	rs146791705	G	A	100	PASS	AC=26;AF=0.00519169;AN=5008;NS=2504;DP=16528;EAS_AF=0.001;AMR_AF=0.0029;AFR_AF=0.0015;EUR_AF=0.007;SAS_AF=0.0143;AA=G|||;VT=SNP
6	27099672	rs115363280	G	A	100	PASS	AC=129;AF=0.0257588;AN=5008;NS=2504;DP=16743;EAS_AF=0.0129;AMR_AF=0.0259;AFR_AF=0.0348;EUR_AF=0.0129;SAS_AF=0.0399;AA=G|||;VT=SNP
6	27099734	rs73384380	C	T	100	PASS	AC=539;AF=0.107628;AN=5008;NS=2504;DP=14901;EAS_AF=0.0536;AMR_AF=0.072;AFR_AF=0.1407;EUR_AF=0.1123;SAS_AF=0.1391;AA=C|||;VT=SNP
6	27100096	rs41269245	G	A	100	PASS	AC=230;AF=0.0459265;AN=5008;NS=2504;DP=17419;EAS_AF=0.0506;AMR_AF=0.0447;AFR_AF=0.0189;EUR_AF=0.1074;SAS_AF=0.0153;AA=G|||;VT=SNP
6	27101327	rs41269249	A	G	100	PASS	AC=77;AF=0.0153754;AN=5008;NS=2504;DP=17716;EAS_AF=0.0079;AMR_AF=0.0274;AFR_AF=0.0015;EUR_AF=0.0288;SAS_AF=0.0194;AA=A|||;VT=SNP
6	27102578	rs144813177	G	A	100	PASS	AC=86;AF=0.0171725;AN=5008;NS=2504;DP=16190;EAS_AF=0.0129;AMR_AF=0.0202;AFR_AF=0.0061;EUR_AF=0.0119;SAS_AF=0.0399;AA=G|||;VT=SNP
6	27103580	rs2022272	A	G	100	PASS	AC=2217;AF=0.442692;AN=5008;NS=2504;DP=14021;EAS_AF=0.2718;AMR_AF=0.3329;AFR_AF=0.8328;EUR_AF=0.3429;SAS_AF=0.272;AA=G|||;VT=SNP
6	27103654	rs67330695	G	A	100	PASS	AC=476;AF=0.0950479;AN=5008;NS=2504;DP=15836;EAS_AF=0.0079;AMR_AF=0.0994;AFR_AF=0.1324;EUR_AF=0.1412;SAS_AF=0.0838;AA=G|||;VT=SNP
6	27104783	rs1321578	G	T	100	PASS	AC=4963;AF=0.991014;AN=5008;NS=2504;DP=17548;EAS_AF=0.999;AMR_AF=0.9841;AFR_AF=0.9992;EUR_AF=0.9722;SAS_AF=0.9959;AA=T|||;VT=SNP
6	27105506	rs77329513	G	A	100	PASS	AC=133;AF=0.0265575;AN=5008;NS=2504;DP=16646;EAS_AF=0.001;AMR_AF=0.0346;AFR_AF=0.0182;EUR_AF=0.0626;SAS_AF=0.0215;AA=G|||;VT=SNP
6	27105958	rs149969836	C	T	100	PASS	AC=38;AF=0.00758786;AN=5008;NS=2504;DP=17663;EAS_AF=0.001;AMR_AF=0.0274;AFR_AF=0.0008;EUR_AF=0.0129;SAS_AF=0.0041;AA=C|||;VT=SNP
6	27107865	rs6456769	G	A	100	PASS	AC=675;AF=0.134784;AN=5008;NS=2504;DP=15703;EAS_AF=0.1587;AMR_AF=0.0951;AFR_AF=0.2663;EUR_AF=0.0348;SAS_AF=0.0634;AA=G|||;VT=SNP
6	27110617	rs113421188	T	C	100	PASS	AC=152;AF=0.0303514;AN=5008;NS=2504;DP=13915;EAS_AF=0.006;AMR_AF=0.036;AFR_AF=0.0113;EUR_AF=0.0467;SAS_AF=0.0603;AA=t|||;VT=SNP
6	27110715	rs72843607	C	A	100	PASS	AC=209;AF=0.0417332;AN=5008;NS=2504;DP=16062;EAS_AF=0.0506;AMR_AF=0.0432;AFR_AF=0.0038;EUR_AF=0.1074;SAS_AF=0.0153;AA=c|||;VT=SNP
6	27111109	rs6927247	C	T	100	PASS	AC=691;AF=0.137979;AN=5008;NS=2504;DP=18777;EAS_AF=0.1587;AMR_AF=0.0951;AFR_AF=0.2784;EUR_AF=0.0348;SAS_AF=0.0634;AA=C|||;VT=SNP
6	27112069	rs138630666	C	T	100	PASS	AC=210;AF=0.0419329;AN=5008;NS=2504;DP=14519;EAS_AF=0.0506;AMR_AF=0.0432;AFR_AF=0.0038;EUR_AF=0.1083;SAS_AF=0.0153;AA=C|||;VT=SNP
6	27112078	rs144191555	T	C	100	PASS	AC=84;AF=0.0167732;AN=5008;NS=2504;DP=14580;EAS_AF=0;AMR_AF=0.0389;AFR_AF=0.0129;EUR_AF=0.0378;SAS_AF=0.002;AA=T|||;VT=SNP
6	27113474	rs16894323	T	C	100	PASS	AC=129;AF=0.0257588;AN=5008;NS=2504;DP=20486;EAS_AF=0.0129;AMR_AF=0.0259;AFR_AF=0.0348;EUR_AF=0.0129;SAS_AF=0.0399;AA=T|||;VT=SNP
6	27113540	rs12205921	G	T	100	PASS	AC=213;AF=0.0425319;AN=5008;NS=2504;DP=19707;EAS_AF=0.0506;AMR_AF=0.0432;AFR_AF=0.0061;EUR_AF=0.1083;SAS_AF=0.0153;AA=G|||;VT=SNP
6	27113811	rs12193820	A	G	100	PASS	AC=235;AF=0.0469249;AN=5008;NS=2504;DP=21822;EAS_AF=0.0506;AMR_AF=0.0447;AFR_AF=0.0189;EUR_AF=0.1093;SAS_AF=0.0184;AA=A|||;VT=SNP
6	27114052	rs9393790	G	T	100	PASS	AC=1693;AF=0.338059;AN=5008;NS=2504;DP=21561;EAS_AF=0.2341;AMR_AF=0.2795;AFR_AF=0.5507;EUR_AF=0.3141;SAS_AF=0.2239;AA=g|||;VT=SNP
6	27114488	rs12207760	G	C	100	PASS	AC=60;AF=0.0119808;AN=5008;NS=2504;DP=21167;EAS_AF=0.001;AMR_AF=0.0058;AFR_AF=0.0015;EUR_AF=0.0477;SAS_AF=0.0051;AA=G|||;VT=SNP;EX_TARGET
6	27114764	rs150965359	T	G	100	PASS	AC=43;AF=0.00858626;AN=5008;NS=2504;DP=22648;EAS_AF=0.003;AMR_AF=0.0274;AFR_AF=0;EUR_AF=0.0159;SAS_AF=0.0051;AA=T|||;VT=SNP
6	27114883	rs6919033	C	T	100	PASS	AC=326;AF=0.0650958;AN=5008;NS=2504;DP=20748;EAS_AF=0.0308;AMR_AF=0.0288;AFR_AF=0.1649;EUR_AF=0.0189;SAS_AF=0.0389;AA=C|||;VT=SNP;EX_TARGET
6	27115069	rs7756481	G	C	100	PASS	AC=230;AF=0.0459265;AN=5008;NS=2504;DP=16452;EAS_AF=0.0506;AMR_AF=0.0447;AFR_AF=0.0189;EUR_AF=0.1074;SAS_AF=0.0153;AA=G|||;VT=SNP;EX_TARGET
6	27115670	rs73384391	G	A	100	PASS	AC=325;AF=0.0648962;AN=5008;NS=2504;DP=11726;EAS_AF=0.0308;AMR_AF=0.0288;AFR_AF=0.1641;EUR_AF=0.0189;SAS_AF=0.0389;AA=G|||;VT=SNP
6	27115786	rs6925226	G	A	100	PASS	AC=2217;AF=0.442692;AN=5008;NS=2504;DP=11844;EAS_AF=0.2718;AMR_AF=0.3329;AFR_AF=0.8336;EUR_AF=0.3419;SAS_AF=0.272;AA=A|||;VT=SNP
6	27118109	rs760647	T	C	100	PASS	AC=681;AF=0.135982;AN=5008;NS=2504;DP=14423;EAS_AF=0.1587;AMR_AF=0.0951;AFR_AF=0.2663;EUR_AF=0.0348;SAS_AF=0.0695;AA=T|||;VT=SNP
6	27119826	rs7744759	G	A	100	PASS	AC=1890;AF=0.377396;AN=5008;NS=2504;DP=16362;EAS_AF=0.2411;AMR_AF=0.304;AFR_AF=0.6679;EUR_AF=0.3241;SAS_AF=0.2321;AA=A|||;VT=SNP
6	27120136	rs9467996	C	A	100	PASS	AC=675;AF=0.134784;AN=5008;NS=2504;DP=19258;EAS_AF=0.1587;AMR_AF=0.0951;AFR_AF=0.2663;EUR_AF=0.0348;SAS_AF=0.0634;AA=c|||;VT=SNP
6	27120894	rs139579977	A	G	100	PASS	AC=15;AF=0.00299521;AN=5008;NS=2504;DP=17183;EAS_AF=0;AMR_AF=0.0014;AFR_AF=0.0008;EUR_AF=0.0129;SAS_AF=0;AA=A|||;VT=SNP
6	27121224	rs16894368	G	A	100	PASS	AC=322;AF=0.0642971;AN=5008;NS=2504;DP=18673;EAS_AF=0.0308;AMR_AF=0.0274;AFR_AF=0.1619;EUR_AF=0.0189;SAS_AF=0.0399;AA=G|||;VT=SNP
6	27121325	rs9379960	T	G	100	PASS	AC=1893;AF=0.377995;AN=5008;NS=2504;DP=19298;EAS_AF=0.2401;AMR_AF=0.3055;AFR_AF=0.6702;EUR_AF=0.3241;SAS_AF=0.2321;AA=G|||;VT=SNP
6	27121654	rs57375968	T	G	100	PASS	AC=563;AF=0.11242;AN=5008;NS=2504;DP=16374;EAS_AF=0.1567;AMR_AF=0.0821;AFR_AF=0.1876;EUR_AF=0.0318;SAS_AF=0.0695;AA=T|||;VT=SNP
6	27121721	rs77011376	C	T	100	PASS	AC=59;AF=0.0117812;AN=5008;NS=2504;DP=17923;EAS_AF=0.004;AMR_AF=0.0274;AFR_AF=0.0015;EUR_AF=0.0179;SAS_AF=0.0164;AA=C|||;VT=SNP
6	27122444	rs71559014	A	G	100	PASS	AC=84;AF=0.0167732;AN=5008;NS=2504;DP=20567;EAS_AF=0;AMR_AF=0.0245;AFR_AF=0.0008;EUR_AF=0.0656;SAS_AF=0;AA=A|||;VT=SNP
6	27122750	rs72843608	G	A	100	PASS	AC=223;AF=0.0445288;AN=5008;NS=2504;DP=18804;EAS_AF=0.0506;AMR_AF=0.0432;AFR_AF=0.0144;EUR_AF=0.1074;SAS_AF=0.0153;AA=G|||;VT=SNP
6	27122795	rs140619509	T	C	100	PASS	AC=76;AF=0.0151757;AN=5008;NS=2504;DP=18265;EAS_AF=0.0079;AMR_AF=0.0231;AFR_AF=0.0023;EUR_AF=0.0209;SAS_AF=0.0286;AA=T|||;VT=SNP
6	27123273	rs112546394	T	A	100	PASS	AC=26;AF=0.00519169;AN=5008;NS=2504;DP=15993;EAS_AF=0.003;AMR_AF=0.0144;AFR_AF=0;EUR_AF=0.0129;SAS_AF=0;AA=T|||;VT=SNP
6	27123400	rs76649822	C	T	100	PASS	AC=289;AF=0.0577077;AN=5008;NS=2504;DP=13323;EAS_AF=0.0179;AMR_AF=0.036;AFR_AF=0.1165;EUR_AF=0.0308;SAS_AF=0.0624;AA=C|||;VT=SNP
6	27124904	rs61240102	G	C	100	PASS	AC=485;AF=0.096845;AN=5008;NS=2504;DP=16096;EAS_AF=0.0079;AMR_AF=0.1052;AFR_AF=0.1369;EUR_AF=0.1412;SAS_AF=0.0828;AA=G|||;VT=SNP
6	27125877	rs72843609	G	A	100	PASS	AC=231;AF=0.0461262;AN=5008;NS=2504;DP=17208;EAS_AF=0.0516;AMR_AF=0.0447;AFR_AF=0.0189;EUR_AF=0.1074;SAS_AF=0.0153;AA=G|||;VT=SNP
6	27125893	rs73740408	C	A	100	PASS	AC=155;AF=0.0309505;AN=5008;NS=2504;DP=17242;EAS_AF=0.005;AMR_AF=0.0101;AFR_AF=0.0779;EUR_AF=0.0179;SAS_AF=0.0225;AA=C|||;VT=SNP
6	27126281	rs73740410	A	G	100	PASS	AC=293;AF=0.0585064;AN=5008;NS=2504;DP=16182;EAS_AF=0.0179;AMR_AF=0.036;AFR_AF=0.1195;EUR_AF=0.0308;SAS_AF=0.0624;AA=A|||;VT=SNP
6	27126460	rs7749319	A	G	100	PASS	AC=4962;AF=0.990815;AN=5008;NS=2504;DP=17624;EAS_AF=0.998;AMR_AF=0.9841;AFR_AF=0.9992;EUR_AF=0.9722;SAS_AF=0.9959;AA=G|||;VT=SNP
6	27126650	rs114215212	T	C	100	PASS	AC=45;AF=0.00898562;AN=5008;NS=2504;DP=15557;EAS_AF=0.003;AMR_AF=0.0274;AFR_AF=0.0008;EUR_AF=0.0169;SAS_AF=0.0051;AA=T|||;VT=SNP
6	27126653	rs73386672	G	T	100	PASS	AC=320;AF=0.0638978;AN=5008;NS=2504;DP=15597;EAS_AF=0.0308;AMR_AF=0.0274;AFR_AF=0.1604;EUR_AF=0.0189;SAS_AF=0.0399;AA=G|||;VT=SNP
6	27128307	rs4713069	T	G	100	PASS	AC=2667;AF=0.532548;AN=5008;NS=2504;DP=20228;EAS_AF=0.2976;AMR_AF=0.4582;AFR_AF=0.9554;EUR_AF=0.4374;SAS_AF=0.3538;AA=G|||;VT=SNP
6	27128806	rs9295730	T	C	100	PASS	AC=1885;AF=0.376398;AN=5008;NS=2504;DP=19492;EAS_AF=0.2401;AMR_AF=0.2983;AFR_AF=0.6641;EUR_AF=0.3231;SAS_AF=0.2382;AA=C|||;VT=SNP
6	27129757	rs1028308	G	A	100	PASS	AC=1889;AF=0.377196;AN=5008;NS=2504;DP=16245;EAS_AF=0.2401;AMR_AF=0.3026;AFR_AF=0.6687;EUR_AF=0.3241;SAS_AF=0.2321;AA=A|||;VT=SNP
6	27131099	rs57493110	T	C	100	PASS	AC=322;AF=0.0642971;AN=5008;NS=2504;DP=17901;EAS_AF=0.0308;AMR_AF=0.0274;AFR_AF=0.1619;EUR_AF=0.0189;SAS_AF=0.0399;AA=T|||;VT=SNP
6	27131613	rs150146826	G	A	100	PASS	AC=232;AF=0.0463259;AN=5008;NS=2504;DP=13942;EAS_AF=0.0516;AMR_AF=0.0447;AFR_AF=0.0189;EUR_AF=0.1083;SAS_AF=0.0153;AA=G|||;VT=SNP
6	27131951	rs113935952	T	A	100	PASS	AC=27;AF=0.00539137;AN=5008;NS=2504;DP=9011;EAS_AF=0.004;AMR_AF=0.0144;AFR_AF=0;EUR_AF=0.0129;SAS_AF=0;AA=T|||;VT=SNP
6	27131958	rs4582379	G	A	100	PASS	AC=674;AF=0.134585;AN=5008;NS=2504;DP=10236;EAS_AF=0.1567;AMR_AF=0.0951;AFR_AF=0.267;EUR_AF=0.0348;SAS_AF=0.0634;AA=G|||;VT=SNP
6	27131984	rs2393918	A	G	100	PASS	AC=672;AF=0.134185;AN=5008;NS=2504;DP=14895;EAS_AF=0.1567;AMR_AF=0.0951;AFR_AF=0.2655;EUR_AF=0.0348;SAS_AF=0.0634;AA=A|||;VT=SNP
6	27132529	rs9393791	C	G	100	PASS	AC=1698;AF=0.339058;AN=5008;NS=2504;DP=14284;EAS_AF=0.2341;AMR_AF=0.281;AFR_AF=0.5537;EUR_AF=0.3141;SAS_AF=0.2239;AA=c|||;VT=SNP
6	27133479	rs9368489	A	G	100	PASS	AC=1469;AF=0.293331;AN=5008;NS=2504;DP=14146;EAS_AF=0.1835;AMR_AF=0.2363;AFR_AF=0.5348;EUR_AF=0.2078;SAS_AF=0.2086;AA=a|||;VT=SNP
6	27134453	rs112887521	G	A	100	PASS	AC=293;AF=0.0585064;AN=5008;NS=2504;DP=16550;EAS_AF=0.0179;AMR_AF=0.036;AFR_AF=0.1195;EUR_AF=0.0308;SAS_AF=0.0624;AA=g|||;VT=SNP
6	27136225	rs13219181	A	G	100	PASS	AC=487;AF=0.0972444;AN=5008;NS=2504;DP=18593;EAS_AF=0.0079;AMR_AF=0.1052;AFR_AF=0.1384;EUR_AF=0.1412;SAS_AF=0.0828;AA=a|||;VT=SNP
6	27138206	rs9379961	C	G	100	PASS	AC=1466;AF=0.292732;AN=5008;NS=2504;DP=15382;EAS_AF=0.1825;AMR_AF=0.2363;AFR_AF=0.534;EUR_AF=0.2068;SAS_AF=0.2086;AA=c|||;VT=SNP
6	27138387	rs12213361	T	C	100	PASS	AC=231;AF=0.0461262;AN=5008;NS=2504;DP=20531;EAS_AF=0.0516;AMR_AF=0.0447;AFR_AF=0.0189;EUR_AF=0.1074;SAS_AF=0.0153;AA=t|||;VT=SNP
6	27138467	rs72843613	G	A	100	PASS	AC=231;AF=0.0461262;AN=5008;NS=2504;DP=17482;EAS_AF=0.0516;AMR_AF=0.0447;AFR_AF=0.0189;EUR_AF=0.1074;SAS_AF=0.0153;AA=g|||;VT=SNP
6	27138529	rs9461335	C	A	100	PASS	AC=1896;AF=0.378594;AN=5008;NS=2504;DP=16239;EAS_AF=0.2401;AMR_AF=0.3055;AFR_AF=0.6725;EUR_AF=0.3241;SAS_AF=0.2321;AA=a|||;VT=SNP
6	27139048	rs6914824	C	T	100	PASS	AC=487;AF=0.0972444;AN=5008;NS=2504;DP=15144;EAS_AF=0.0079;AMR_AF=0.1052;AFR_AF=0.1384;EUR_AF=0.1412;SAS_AF=0.0828;AA=c|||;VT=SNP
6	27139636	rs9366682	G	A	100	PASS	AC=555;AF=0.110823;AN=5008;NS=2504;DP=10583;EAS_AF=0.1558;AMR_AF=0.0821;AFR_AF=0.1876;EUR_AF=0.0308;SAS_AF=0.0634;AA=g|||;VT=SNP
6	27139741	rs113029277	T	C	100	PASS	AC=15;AF=0.00299521;AN=5008;NS=2504;DP=10970;EAS_AF=0;AMR_AF=0.0014;AFR_AF=0.0008;EUR_AF=0.0129;SAS_AF=0;AA=t|||;VT=SNP
6	27140866	rs67540232	T	A	100	PASS	AC=483;AF=0.0964457;AN=5008;NS=2504;DP=14456;EAS_AF=0.0079;AMR_AF=0.1009;AFR_AF=0.1377;EUR_AF=0.1412;SAS_AF=0.0828;AA=t|||;VT=SNP
6	27141320	rs111732117	G	A	100	PASS	AC=35;AF=0.00698882;AN=5008;NS=2504;DP=13464;EAS_AF=0;AMR_AF=0.0072;AFR_AF=0.0045;EUR_AF=0.0239;SAS_AF=0;AA=g|||;VT=SNP
6	27141904	rs35768595	C	T	100	PASS	AC=97;AF=0.019369;AN=5008;NS=2504;DP=16435;EAS_AF=0;AMR_AF=0.0303;AFR_AF=0.0053;EUR_AF=0.0686;SAS_AF=0;AA=C|||;VT=SNP
6	27142352	rs79740538	A	G	100	PASS	AC=158;AF=0.0315495;AN=5008;NS=2504;DP=17340;EAS_AF=0.006;AMR_AF=0.036;AFR_AF=0.0166;EUR_AF=0.0467;SAS_AF=0.0593;AA=A|||;VT=SNP
6	27142614	rs858964	C	G	100	PASS	AC=2784;AF=0.555911;AN=5008;NS=2504;DP=17989;EAS_AF=0.7292;AMR_AF=0.6671;AFR_AF=0.1649;EUR_AF=0.6571;SAS_AF=0.7229;AA=C|||;VT=SNP
6	27143868	rs9366683	C	T	100	PASS	AC=284;AF=0.0567093;AN=5008;NS=2504;DP=15575;EAS_AF=0.1399;AMR_AF=0.0591;AFR_AF=0.0023;EUR_AF=0.0308;SAS_AF=0.0695;AA=C|||;VT=SNP
6	27143883	rs13194053	T	C	100	PASS	AC=487;AF=0.0972444;AN=5008;NS=2504;DP=15512;EAS_AF=0.0079;AMR_AF=0.1052;AFR_AF=0.1384;EUR_AF=0.1412;SAS_AF=0.0828;AA=T|||;VT=SNP
6	27145030	rs147102735	T	C	100	PASS	AC=107;AF=0.0213658;AN=5008;NS=2504;DP=11882;EAS_AF=0.001;AMR_AF=0.0274;AFR_AF=0.003;EUR_AF=0.0626;SAS_AF=0.0204;AA=T|||;VT=SNP
6	27145311	rs9379962	C	T	100	PASS	AC=1474;AF=0.294329;AN=5008;NS=2504;DP=13484;EAS_AF=0.1825;AMR_AF=0.2378;AFR_AF=0.5348;EUR_AF=0.2068;SAS_AF=0.2147;AA=C|||;VT=SNP
6	27145341	rs35565446	C	T	100	PASS	AC=126;AF=0.0251597;AN=5008;NS=2504;DP=13172;EAS_AF=0;AMR_AF=0.0317;AFR_AF=0.0257;EUR_AF=0.0686;SAS_AF=0.001;AA=C|||;VT=SNP
6	27145586	rs6931711	C	T	100	PASS	AC=210;AF=0.0419329;AN=5008;NS=2504;DP=15263;EAS_AF=0.0516;AMR_AF=0.0432;AFR_AF=0.0038;EUR_AF=0.1074;SAS_AF=0.0153;AA=C|||;VT=SNP
6	27146092	rs9379963	G	T	100	PASS	AC=370;AF=0.0738818;AN=5008;NS=2504;DP=16239;EAS_AF=0.1399;AMR_AF=0.0634;AFR_AF=0.0651;EUR_AF=0.0308;SAS_AF=0.0695;AA=G|||;VT=SNP
6	27147693	rs78408557	C	T	100	PASS	AC=21;AF=0.00419329;AN=5008;NS=2504;DP=18434;EAS_AF=0;AMR_AF=0.0072;AFR_AF=0;EUR_AF=0.0109;SAS_AF=0.0051;AA=C|||;VT=SNP
6	27148755	rs147563862	T	C	100	PASS	AC=32;AF=0.00638978;AN=5008;NS=2504;DP=17043;EAS_AF=0;AMR_AF=0.0144;AFR_AF=0.0008;EUR_AF=0.0209;SAS_AF=0;AA=T|||;VT=SNP
6	27149092	rs79313693	A	G	100	PASS	AC=45;AF=0.00898562;AN=5008;NS=2504;DP=17952;EAS_AF=0;AMR_AF=0.0303;AFR_AF=0.0008;EUR_AF=0.0229;SAS_AF=0;AA=A|||;VT=SNP
6	27149244	rs9393792	C	G	100	PASS	AC=681;AF=0.135982;AN=5008;NS=2504;DP=19557;EAS_AF=0.1567;AMR_AF=0.0951;AFR_AF=0.2678;EUR_AF=0.0348;SAS_AF=0.0695;AA=C|||;VT=SNP
6	27149794	rs1102557	C	A	100	PASS	AC=4761;AF=0.950679;AN=5008;NS=2504;DP=19719;EAS_AF=0.9484;AMR_AF=0.9553;AFR_AF=0.969;EUR_AF=0.8926;SAS_AF=0.9847;AA=A|||;VT=SNP
6	27150569	rs72843615	C	T	100	PASS	AC=210;AF=0.0419329;AN=5008;NS=2504;DP=19491;EAS_AF=0.0516;AMR_AF=0.0432;AFR_AF=0.0038;EUR_AF=0.1074;SAS_AF=0.0153;AA=C|||;VT=SNP
6	27150599	rs911186	A	G	100	PASS	AC=1008;AF=0.201278;AN=5008;NS=2504;DP=19244;EAS_AF=0.0308;AMR_AF=0.1758;AFR_AF=0.3737;EUR_AF=0.1849;SAS_AF=0.1789;AA=A|||;VT=SNP
6	27150854	rs11963727	C	T	100	PASS	AC=789;AF=0.157548;AN=5008;NS=2504;DP=20253;EAS_AF=0.0675;AMR_AF=0.1196;AFR_AF=0.3215;EUR_AF=0.1223;SAS_AF=0.092;AA=T|||;VT=SNP
6	27151309	rs12210905	A	G	100	PASS	AC=210;AF=0.0419329;AN=5008;NS=2504;DP=18236;EAS_AF=0.0516;AMR_AF=0.0432;AFR_AF=0.0038;EUR_AF=0.1074;SAS_AF=0.0153;AA=A|||;VT=SNP
6	27151933	rs59682554	T	C	100	PASS	AC=391;AF=0.0780751;AN=5008;NS=2504;DP=20106;EAS_AF=0.0407;AMR_AF=0.0375;AFR_AF=0.1891;EUR_AF=0.0308;SAS_AF=0.044;AA=C|||;VT=SNP
6	27151969	rs77746177	A	T	100	PASS	AC=449;AF=0.0896565;AN=5008;NS=2504;DP=20100;EAS_AF=0.0308;AMR_AF=0.0865;AFR_AF=0.1536;EUR_AF=0.0994;SAS_AF=0.0562;AA=A|||;VT=SNP
6	27152089	rs60836835	G	A	100	PASS	AC=322;AF=0.0642971;AN=5008;NS=2504;DP=20349;EAS_AF=0.0357;AMR_AF=0.0288;AFR_AF=0.1566;EUR_AF=0.0189;SAS_AF=0.0409;AA=G|||;VT=SNP
6	27152200	rs115614076	C	T	100	PASS	AC=95;AF=0.0189696;AN=5008;NS=2504;DP=20686;EAS_AF=0.0238;AMR_AF=0.0216;AFR_AF=0.0038;EUR_AF=0.0239;SAS_AF=0.0276;AA=C|||;VT=SNP
6	27152241	rs9348754	A	G	100	PASS	AC=623;AF=0.124401;AN=5008;NS=2504;DP=19355;EAS_AF=0.1369;AMR_AF=0.0922;AFR_AF=0.239;EUR_AF=0.0368;SAS_AF=0.0695;AA=A|||;VT=SNP
6	27152245	rs858967	G	A	100	PASS	AC=3185;AF=0.635982;AN=5008;NS=2504;DP=19347;EAS_AF=0.7391;AMR_AF=0.7334;AFR_AF=0.3064;EUR_AF=0.7237;SAS_AF=0.816;AA=G|||;VT=SNP
6	27152334	rs9348755	C	T	100	PASS	AC=371;AF=0.0740815;AN=5008;NS=2504;DP=18621;EAS_AF=0.121;AMR_AF=0.0677;AFR_AF=0.0756;EUR_AF=0.0338;SAS_AF=0.0695;AA=C|||;VT=SNP
6	27152528	rs1102558	C	A	100	PASS	AC=3185;AF=0.635982;AN=5008;NS=2504;DP=19388;EAS_AF=0.7391;AMR_AF=0.7334;AFR_AF=0.3064;EUR_AF=0.7237;SAS_AF=0.816;AA=C|||;VT=SNP
6	27152759	rs74820534	A	G	100	PASS	AC=172;AF=0.034345;AN=5008;NS=2504;DP=19402;EAS_AF=0.0119;AMR_AF=0.0274;AFR_AF=0.0461;EUR_AF=0.0149;SAS_AF=0.0665;AA=A|||;VT=SNP
6	27152795	rs1102559	T	C	100	PASS	AC=3575;AF=0.713858;AN=5008;NS=2504;DP=17806;EAS_AF=0.7798;AMR_AF=0.7709;AFR_AF=0.4947;EUR_AF=0.7545;SAS_AF=0.8599;AA=C|||;VT=SNP
6	27153296	rs858968	C	T	100	PASS	AC=3185;AF=0.635982;AN=5008;NS=2504;DP=17951;EAS_AF=0.7391;AMR_AF=0.7334;AFR_AF=0.3064;EUR_AF=0.7237;SAS_AF=0.816;AA=C|||;VT=SNP
6	27153431	rs858969	C	A	100	PASS	AC=3184;AF=0.635783;AN=5008;NS=2504;DP=18874;EAS_AF=0.7391;AMR_AF=0.732;AFR_AF=0.3064;EUR_AF=0.7237;SAS_AF=0.816;AA=C|||;VT=SNP
6	27153559	rs858970	C	T	100	PASS	AC=3184;AF=0.635783;AN=5008;NS=2504;DP=17852;EAS_AF=0.7391;AMR_AF=0.7334;AFR_AF=0.3056;EUR_AF=0.7237;SAS_AF=0.816;AA=C|||;VT=SNP
6	27153984	rs34569203	A	C	100	PASS	AC=484;AF=0.0966454;AN=5008;NS=2504;DP=13861;EAS_AF=0.0079;AMR_AF=0.1023;AFR_AF=0.1377;EUR_AF=0.1412;SAS_AF=0.0828;AA=A|||;VT=SNP
6	27154018	rs114978650	G	A	100	PASS	AC=367;AF=0.0732827;AN=5008;NS=2504;DP=12382;EAS_AF=0.121;AMR_AF=0.0677;AFR_AF=0.0749;EUR_AF=0.0338;SAS_AF=0.0665;AA=G|||;VT=SNP
6	27154361	rs858972	T	C	100	PASS	AC=3575;AF=0.713858;AN=5008;NS=2504;DP=14538;EAS_AF=0.7798;AMR_AF=0.7709;AFR_AF=0.4947;EUR_AF=0.7545;SAS_AF=0.8599;AA=C|||;VT=SNP
6	27154494	rs73388505	T	C	100	PASS	AC=322;AF=0.0642971;AN=5008;NS=2504;DP=15943;EAS_AF=0.0357;AMR_AF=0.0288;AFR_AF=0.1566;EUR_AF=0.0189;SAS_AF=0.0409;AA=T|||;VT=SNP
6	27154830	rs72843619	A	G	100	PASS	AC=274;AF=0.0547125;AN=5008;NS=2504;DP=15049;EAS_AF=0.0526;AMR_AF=0.049;AFR_AF=0.0484;EUR_AF=0.1083;SAS_AF=0.0143;AA=A|||;VT=SNP
6	27154972	rs858973	G	A	100	PASS	AC=3179;AF=0.634784;AN=5008;NS=2504;DP=17943;EAS_AF=0.7351;AMR_AF=0.7334;AFR_AF=0.3064;EUR_AF=0.7237;SAS_AF=0.8139;AA=G|||;VT=SNP
6	27155473	rs73740444	C	G	100	PASS	AC=294;AF=0.0587061;AN=5008;NS=2504;DP=18446;EAS_AF=0.0119;AMR_AF=0.0418;AFR_AF=0.1112;EUR_AF=0.0229;SAS_AF=0.0849;AA=C|||;VT=SNP
6	27155474	rs858974	T	G	100	PASS	AC=2841;AF=0.567292;AN=5008;NS=2504;DP=18456;EAS_AF=0.7202;AMR_AF=0.6916;AFR_AF=0.1823;EUR_AF=0.6988;SAS_AF=0.7065;AA=T|||;VT=SNP
6	27155485	rs116005859	G	A	100	PASS	AC=274;AF=0.0547125;AN=5008;NS=2504;DP=18510;EAS_AF=0.0526;AMR_AF=0.049;AFR_AF=0.0484;EUR_AF=0.1083;SAS_AF=0.0143;AA=g|||;VT=SNP
6	27155588	rs113014817	T	G	100	PASS	AC=126;AF=0.0251597;AN=5008;NS=2504;DP=19770;EAS_AF=0.006;AMR_AF=0.0231;AFR_AF=0.0015;EUR_AF=0.0467;SAS_AF=0.0562;AA=T|||;VT=SNP
6	27155623	rs858975	G	A	100	PASS	AC=3704;AF=0.739617;AN=5008;NS=2504;DP=20424;EAS_AF=0.7758;AMR_AF=0.8285;AFR_AF=0.4939;EUR_AF=0.836;SAS_AF=0.8722;AA=g|||;VT=SNP
6	27155844	rs858976	C	G	100	PASS	AC=3206;AF=0.640176;AN=5008;NS=2504;DP=17629;EAS_AF=0.7619;AMR_AF=0.7334;AFR_AF=0.3041;EUR_AF=0.7256;SAS_AF=0.8149;AA=C|||;VT=SNP
6	27156095	rs12196889	G	C	100	PASS	AC=272;AF=0.0543131;AN=5008;NS=2504;DP=19746;EAS_AF=0.0526;AMR_AF=0.049;AFR_AF=0.0477;EUR_AF=0.1074;SAS_AF=0.0143;AA=G|||;VT=SNP
6	27156273	rs1102560	C	G	100	PASS	AC=3231;AF=0.645168;AN=5008;NS=2504;DP=19004;EAS_AF=0.7589;AMR_AF=0.7421;AFR_AF=0.3185;EUR_AF=0.7276;SAS_AF=0.816;AA=C|||;VT=SNP
6	27156573	rs60266855	G	A	100	PASS	AC=1291;AF=0.257788;AN=5008;NS=2504;DP=15398;EAS_AF=0.1994;AMR_AF=0.2161;AFR_AF=0.4153;EUR_AF=0.2406;SAS_AF=0.1524;AA=G|||;VT=SNP
6	27157050	rs74931492	C	T	100	PASS	AC=87;AF=0.0173722;AN=5008;NS=2504;DP=16200;EAS_AF=0.002;AMR_AF=0.0101;AFR_AF=0.0053;EUR_AF=0.0288;SAS_AF=0.0429;AA=C|||;VT=SNP
6	27157550	rs7747027	T	C	100	PASS	AC=1334;AF=0.266374;AN=5008;NS=2504;DP=17147;EAS_AF=0.1825;AMR_AF=0.196;AFR_AF=0.5257;EUR_AF=0.1541;SAS_AF=0.1677;AA=C|||;VT=SNP
6	27158033	rs6934329	A	G	100	PASS	AC=521;AF=0.104034;AN=5008;NS=2504;DP=18019;EAS_AF=0.0119;AMR_AF=0.1037;AFR_AF=0.1543;EUR_AF=0.1511;SAS_AF=0.0828;AA=A|||;VT=SNP
6	27158600	rs73388512	G	A	100	PASS	AC=299;AF=0.0597045;AN=5008;NS=2504;DP=10168;EAS_AF=0.0367;AMR_AF=0.0288;AFR_AF=0.1377;EUR_AF=0.0189;SAS_AF=0.0419;AA=G|||;VT=SNP
6	27158602	rs181617193	G	A	100	PASS	AC=56;AF=0.0111821;AN=5008;NS=2504;DP=10219;EAS_AF=0.0149;AMR_AF=0.0144;AFR_AF=0.0015;EUR_AF=0.0139;SAS_AF=0.0153;AA=G|||;VT=SNP
6	27159104	rs150511657	T	A	100	PASS	AC=272;AF=0.0543131;AN=5008;NS=2504;DP=12873;EAS_AF=0.0526;AMR_AF=0.049;AFR_AF=0.0477;EUR_AF=0.1074;SAS_AF=0.0143;AA=T|||;VT=SNP
6	27159570	rs858977	C	A	100	PASS	AC=2410;AF=0.48123;AN=5008;NS=2504;DP=10169;EAS_AF=0.7391;AMR_AF=0.5879;AFR_AF=0.0446;EUR_AF=0.5596;SAS_AF=0.6493;AA=C|||;VT=SNP
6	27159810	rs9368490	G	T	100	PASS	AC=1091;AF=0.217851;AN=5008;NS=2504;DP=11705;EAS_AF=0.1458;AMR_AF=0.1715;AFR_AF=0.4274;EUR_AF=0.1352;SAS_AF=0.1268;AA=T|||;VT=SNP
6	27160095	rs1102563	A	G	100	PASS	AC=2902;AF=0.579473;AN=5008;NS=2504;DP=15974;EAS_AF=0.748;AMR_AF=0.696;AFR_AF=0.1853;EUR_AF=0.7018;SAS_AF=0.7301;AA=A|||;VT=SNP
6	27160218	rs115999750	G	A	100	PASS	AC=26;AF=0.00519169;AN=5008;NS=2504;DP=17245;EAS_AF=0;AMR_AF=0.0086;AFR_AF=0.003;EUR_AF=0.0159;SAS_AF=0;AA=G|||;VT=SNP
6	27161152	rs72843622	C	T	100	PASS	AC=273;AF=0.0545128;AN=5008;NS=2504;DP=14809;EAS_AF=0.0526;AMR_AF=0.049;AFR_AF=0.0477;EUR_AF=0.1083;SAS_AF=0.0143;AA=c|||;VT=SNP
6	27161175	rs1102564	G	A	100	PASS	AC=3225;AF=0.64397;AN=5008;NS=2504;DP=15450;EAS_AF=0.7599;AMR_AF=0.7421;AFR_AF=0.3162;EUR_AF=0.7247;SAS_AF=0.8149;AA=G|||;VT=SNP
6	27161394	rs4438952	G	A	100	PASS	AC=1335;AF=0.266573;AN=5008;NS=2504;DP=18147;EAS_AF=0.1825;AMR_AF=0.196;AFR_AF=0.5257;EUR_AF=0.1551;SAS_AF=0.1677;AA=G|||;VT=SNP
6	27162059	rs7762413	A	G	100	PASS	AC=1335;AF=0.266573;AN=5008;NS=2504;DP=17448;EAS_AF=0.1825;AMR_AF=0.196;AFR_AF=0.5257;EUR_AF=0.1551;SAS_AF=0.1677;AA=G|||;VT=SNP
6	27162175	rs1102565	G	A	100	PASS	AC=2415;AF=0.482228;AN=5008;NS=2504;DP=16099;EAS_AF=0.7411;AMR_AF=0.5908;AFR_AF=0.0454;EUR_AF=0.5586;SAS_AF=0.6503;AA=G|||;VT=SNP
6	27162183	rs149484301	C	T	100	PASS	AC=35;AF=0.00698882;AN=5008;NS=2504;DP=15813;EAS_AF=0.001;AMR_AF=0.0245;AFR_AF=0.0015;EUR_AF=0.0109;SAS_AF=0.0041;AA=C|||;VT=SNP
6	27162514	rs111718978	A	G	100	PASS	AC=25;AF=0.00499201;AN=5008;NS=2504;DP=18772;EAS_AF=0.001;AMR_AF=0.0014;AFR_AF=0;EUR_AF=0.0189;SAS_AF=0.0041;AA=A|||;VT=SNP
6	27163028	rs113069119	C	T	100	PASS	AC=1006;AF=0.200879;AN=5008;NS=2504;DP=17263;EAS_AF=0.1458;AMR_AF=0.1671;AFR_AF=0.3661;EUR_AF=0.1352;SAS_AF=0.1258;AA=C|||;VT=SNP
6	27163133	rs6932691	A	G	100	PASS	AC=1335;AF=0.266573;AN=5008;NS=2504;DP=15641;EAS_AF=0.1825;AMR_AF=0.196;AFR_AF=0.5257;EUR_AF=0.1551;SAS_AF=0.1677;AA=G|||;VT=SNP
6	27163220	rs6932861	A	T	100	PASS	AC=1335;AF=0.266573;AN=5008;NS=2504;DP=15204;EAS_AF=0.1825;AMR_AF=0.196;AFR_AF=0.5257;EUR_AF=0.1551;SAS_AF=0.1677;AA=T|||;VT=SNP
6	27163456	rs35909544	G	A	100	PASS	AC=242;AF=0.0483227;AN=5008;NS=2504;DP=18334;EAS_AF=0;AMR_AF=0.0447;AFR_AF=0.0726;EUR_AF=0.0944;SAS_AF=0.0204;AA=G|||;VT=SNP
6	27163608	rs6933745	C	T	100	PASS	AC=321;AF=0.0640974;AN=5008;NS=2504;DP=18190;EAS_AF=0.0367;AMR_AF=0.0288;AFR_AF=0.1528;EUR_AF=0.0199;SAS_AF=0.0429;AA=C|||;VT=SNP
6	27163852	rs858980	C	T	100	PASS	AC=3222;AF=0.643371;AN=5008;NS=2504;DP=19471;EAS_AF=0.7589;AMR_AF=0.7421;AFR_AF=0.3154;EUR_AF=0.7237;SAS_AF=0.8149;AA=C|||;VT=SNP
6	27164116	rs10484395	G	A	100	PASS	AC=454;AF=0.090655;AN=5008;NS=2504;DP=17688;EAS_AF=0.0327;AMR_AF=0.0865;AFR_AF=0.1528;EUR_AF=0.1014;SAS_AF=0.0583;AA=G|||;VT=SNP
6	27164322	rs75267713	G	T	100	PASS	AC=154;AF=0.0307508;AN=5008;NS=2504;DP=17063;EAS_AF=0.006;AMR_AF=0.0389;AFR_AF=0.0121;EUR_AF=0.0467;SAS_AF=0.0593;AA=G|||;VT=SNP
6	27164757	rs6901448	C	A	100	PASS	AC=1298;AF=0.259185;AN=5008;NS=2504;DP=17544;EAS_AF=0.1538;AMR_AF=0.196;AFR_AF=0.5257;EUR_AF=0.1501;SAS_AF=0.1646;AA=A|||;VT=SNP
6	27165355	rs112468836	G	A	100	PASS	AC=516;AF=0.103035;AN=5008;NS=2504;DP=17346;EAS_AF=0.0853;AMR_AF=0.0807;AFR_AF=0.2126;EUR_AF=0.0288;SAS_AF=0.0654;AA=g|||;VT=SNP
6	27165360	rs113482541	A	G	100	PASS	AC=1299;AF=0.259385;AN=5008;NS=2504;DP=17191;EAS_AF=0.1548;AMR_AF=0.196;AFR_AF=0.5257;EUR_AF=0.1501;SAS_AF=0.1646;AA=a|||;VT=SNP
6	27167033	rs12207614	C	T	100	PASS	AC=272;AF=0.0543131;AN=5008;NS=2504;DP=13116;EAS_AF=0.0526;AMR_AF=0.049;AFR_AF=0.0477;EUR_AF=0.1074;SAS_AF=0.0143;AA=C|||;VT=SNP
6	27168976	rs145301271	C	T	100	PASS	AC=57;AF=0.0113818;AN=5008;NS=2504;DP=17471;EAS_AF=0;AMR_AF=0.013;AFR_AF=0.003;EUR_AF=0.0229;SAS_AF=0.0215;AA=C|||;VT=SNP
6	27169028	rs115023815	G	A	100	PASS	AC=17;AF=0.00339457;AN=5008;NS=2504;DP=16452;EAS_AF=0;AMR_AF=0.0014;AFR_AF=0;EUR_AF=0.0149;SAS_AF=0.001;AA=G|||;VT=SNP
6	27169307	rs12198077	A	C	100	PASS	AC=207;AF=0.0413339;AN=5008;NS=2504;DP=15878;EAS_AF=0.0516;AMR_AF=0.0432;AFR_AF=0.003;EUR_AF=0.1064;SAS_AF=0.0143;AA=A|||;VT=SNP
6	27169431	rs6906761	T	A	100	PASS	AC=1337;AF=0.266973;AN=5008;NS=2504;DP=16518;EAS_AF=0.1548;AMR_AF=0.2478;AFR_AF=0.5272;EUR_AF=0.1501;SAS_AF=0.1646;AA=A|||;VT=SNP
6	27170022	rs6932243	C	T	100	PASS	AC=1328;AF=0.265176;AN=5008;NS=2504;DP=16353;EAS_AF=0.1548;AMR_AF=0.2478;AFR_AF=0.5204;EUR_AF=0.1501;SAS_AF=0.1646;AA=C|||;VT=SNP
6	27170607	rs9468005	C	T	100	PASS	AC=1007;AF=0.201078;AN=5008;NS=2504;DP=14306;EAS_AF=0.1181;AMR_AF=0.219;AFR_AF=0.3676;EUR_AF=0.1302;SAS_AF=0.1217;AA=G|||;VT=SNP
6	27170625	rs9468006	C	T	100	PASS	AC=1009;AF=0.201478;AN=5008;NS=2504;DP=14573;EAS_AF=0.1181;AMR_AF=0.219;AFR_AF=0.3676;EUR_AF=0.1312;SAS_AF=0.1227;AA=C|||;VT=SNP
6	27171161	rs7773029	A	G	100	PASS	AC=491;AF=0.0980431;AN=5008;NS=2504;DP=17610;EAS_AF=0.0327;AMR_AF=0.1383;AFR_AF=0.1543;EUR_AF=0.1014;SAS_AF=0.0573;AA=A|||;VT=SNP
6	27171405	rs16894783	T	A	100	PASS	AC=329;AF=0.0656949;AN=5008;NS=2504;DP=17246;EAS_AF=0.0367;AMR_AF=0.0288;AFR_AF=0.1596;EUR_AF=0.0199;SAS_AF=0.0419;AA=T|||;VT=SNP
6	27171437	rs7755577	T	C	100	PASS	AC=1337;AF=0.266973;AN=5008;NS=2504;DP=18600;EAS_AF=0.1548;AMR_AF=0.2478;AFR_AF=0.5272;EUR_AF=0.1501;SAS_AF=0.1646;AA=C|||;VT=SNP
6	27171700	rs34783558	T	C	100	PASS	AC=482;AF=0.096246;AN=5008;NS=2504;DP=20546;EAS_AF=0.0069;AMR_AF=0.1037;AFR_AF=0.1377;EUR_AF=0.1412;SAS_AF=0.0808;AA=T|||;VT=SNP
6	27171711	rs9468007	C	T	100	PASS	AC=292;AF=0.0583067;AN=5008;NS=2504;DP=19973;EAS_AF=0.0129;AMR_AF=0.0447;AFR_AF=0.1067;EUR_AF=0.0229;SAS_AF=0.0859;AA=C|||;VT=SNP
6	27171776	rs77596955	T	C	100	PASS	AC=491;AF=0.0980431;AN=5008;NS=2504;DP=19768;EAS_AF=0.0327;AMR_AF=0.1383;AFR_AF=0.1543;EUR_AF=0.1014;SAS_AF=0.0573;AA=T|||;VT=SNP
6	27171815	rs7749652	G	C	100	PASS	AC=329;AF=0.0656949;AN=5008;NS=2504;DP=19290;EAS_AF=0.0367;AMR_AF=0.0288;AFR_AF=0.1596;EUR_AF=0.0199;SAS_AF=0.0419;AA=G|||;VT=SNP
6	27171890	rs80053727	C	A	100	PASS	AC=48;AF=0.00958466;AN=5008;NS=2504;DP=19917;EAS_AF=0;AMR_AF=0.0086;AFR_AF=0.0008;EUR_AF=0.0338;SAS_AF=0.0072;AA=C|||;VT=SNP
6	27172371	rs112912679	G	A	100	PASS	AC=491;AF=0.0980431;AN=5008;NS=2504;DP=15704;EAS_AF=0.0327;AMR_AF=0.1383;AFR_AF=0.1543;EUR_AF=0.1014;SAS_AF=0.0573;AA=G|||;VT=SNP
6	27172761	rs79159204	A	G	100	PASS	AC=306;AF=0.0611022;AN=5008;NS=2504;DP=17995;EAS_AF=0.0694;AMR_AF=0.0648;AFR_AF=0.0749;EUR_AF=0.0278;SAS_AF=0.0654;AA=A|||;VT=SNP
6	27173078	rs858982	C	T	100	PASS	AC=3291;AF=0.657149;AN=5008;NS=2504;DP=17632;EAS_AF=0.8194;AMR_AF=0.6931;AFR_AF=0.3132;EUR_AF=0.7346;SAS_AF=0.8497;AA=C|||;VT=SNP
6	27173399	rs4711143	C	T	100	PASS	AC=518;AF=0.103435;AN=5008;NS=2504;DP=17919;EAS_AF=0.0843;AMR_AF=0.0793;AFR_AF=0.2171;EUR_AF=0.0298;SAS_AF=0.0624;AA=C|||;VT=SNP
6	27173902	rs12210899	G	T	100	PASS	AC=58;AF=0.0115815;AN=5008;NS=2504;DP=9732;EAS_AF=0.001;AMR_AF=0.0043;AFR_AF=0.0015;EUR_AF=0.0477;SAS_AF=0.0041;AA=G|||;VT=SNP
6	27174235	rs12210982	C	T	100	PASS	AC=99;AF=0.0197684;AN=5008;NS=2504;DP=14626;EAS_AF=0.002;AMR_AF=0.0173;AFR_AF=0.0015;EUR_AF=0.0706;SAS_AF=0.0123;AA=C|||;VT=SNP
6	27174557	rs17737641	A	G	100	PASS	AC=88;AF=0.0175719;AN=5008;NS=2504;DP=19630;EAS_AF=0.0079;AMR_AF=0.0216;AFR_AF=0.0068;EUR_AF=0.0169;SAS_AF=0.0399;AA=A|||;VT=SNP
6	27174736	rs79445210	G	A	100	PASS	AC=59;AF=0.0117812;AN=5008;NS=2504;DP=18421;EAS_AF=0.001;AMR_AF=0.0043;AFR_AF=0.0023;EUR_AF=0.0477;SAS_AF=0.0041;AA=G|||;VT=SNP
6	27175215	rs72843629	G	T	100	PASS	AC=273;AF=0.0545128;AN=5008;NS=2504;DP=17890;EAS_AF=0.0516;AMR_AF=0.049;AFR_AF=0.0507;EUR_AF=0.1064;SAS_AF=0.0133;AA=G|||;VT=SNP
6	27176458	rs139319270	C	A	100	PASS	AC=48;AF=0.00958466;AN=5008;NS=2504;DP=13502;EAS_AF=0;AMR_AF=0.0086;AFR_AF=0.0008;EUR_AF=0.0338;SAS_AF=0.0072;AA=C|||;VT=SNP
6	27176628	rs34817112	G	A	100	PASS	AC=245;AF=0.0489217;AN=5008;NS=2504;DP=11401;EAS_AF=0;AMR_AF=0.0461;AFR_AF=0.0726;EUR_AF=0.0954;SAS_AF=0.0215;AA=G|||;VT=SNP
6	27176737	rs114537331	G	T	100	PASS	AC=142;AF=0.0283546;AN=5008;NS=2504;DP=13977;EAS_AF=0.0268;AMR_AF=0.0303;AFR_AF=0.0068;EUR_AF=0.0368;SAS_AF=0.0491;AA=G|||;VT=SNP
6	27177011	rs73738224	C	T	100	PASS	AC=319;AF=0.0636981;AN=5008;NS=2504;DP=18610;EAS_AF=0.0119;AMR_AF=0.0504;AFR_AF=0.1195;EUR_AF=0.0308;SAS_AF=0.0849;AA=C|||;VT=SNP
6	27177361	rs858984	G	C	100	PASS	AC=4588;AF=0.916134;AN=5008;NS=2504;DP=19462;EAS_AF=0.9435;AMR_AF=0.9452;AFR_AF=0.8555;EUR_AF=0.8827;SAS_AF=0.9836;AA=c|||;VT=SNP
6	27177604	rs146754195	G	A	100	PASS	AC=58;AF=0.0115815;AN=5008;NS=2504;DP=16869;EAS_AF=0;AMR_AF=0.013;AFR_AF=0.003;EUR_AF=0.0239;SAS_AF=0.0215;AA=G|||;VT=SNP
6	27178028	rs858985	T	C	100	PASS	AC=4589;AF=0.916334;AN=5008;NS=2504;DP=15504;EAS_AF=0.9435;AMR_AF=0.9452;AFR_AF=0.8563;EUR_AF=0.8827;SAS_AF=0.9836;AA=C|||;VT=SNP
6	27178315	rs191064246	G	T	100	PASS	AC=58;AF=0.0115815;AN=5008;NS=2504;DP=9000;EAS_AF=0.001;AMR_AF=0.0043;AFR_AF=0.0015;EUR_AF=0.0477;SAS_AF=0.0041;AA=G|||;VT=SNP
6	27178523	rs858986	C	A	100	PASS	AC=4255;AF=0.849641;AN=5008;NS=2504;DP=13588;EAS_AF=0.9058;AMR_AF=0.9063;AFR_AF=0.7012;EUR_AF=0.8598;SAS_AF=0.9417;AA=C|||;VT=SNP
6	27179195	rs858988	G	A	100	PASS	AC=4589;AF=0.916334;AN=5008;NS=2504;DP=18776;EAS_AF=0.9435;AMR_AF=0.9452;AFR_AF=0.8563;EUR_AF=0.8827;SAS_AF=0.9836;AA=G|||;VT=SNP
6	27179373	rs858989	T	A	100	PASS	AC=4589;AF=0.916334;AN=5008;NS=2504;DP=19853;EAS_AF=0.9425;AMR_AF=0.9452;AFR_AF=0.857;EUR_AF=0.8827;SAS_AF=0.9836;AA=T|||;VT=SNP
6	27179829	rs12153912	G	A	100	PASS	AC=270;AF=0.0539137;AN=5008;NS=2504;DP=14539;EAS_AF=0.0516;AMR_AF=0.049;AFR_AF=0.0492;EUR_AF=0.1064;SAS_AF=0.0123;AA=G|||;VT=SNP
6	27180037	rs858990	A	G	100	PASS	AC=343;AF=0.0684904;AN=5008;NS=2504;DP=12856;EAS_AF=0.0258;AMR_AF=0.1182;AFR_AF=0.0234;EUR_AF=0.159;SAS_AF=0.045;AA=A|||;VT=SNP
6	27180046	rs9461340	T	A	100	PASS	AC=1739;AF=0.347244;AN=5008;NS=2504;DP=12389;EAS_AF=0.1746;AMR_AF=0.3069;AFR_AF=0.6762;EUR_AF=0.1928;SAS_AF=0.2679;AA=T|||;VT=SNP
6	27180474	rs62401084	A	C	100	PASS	AC=35;AF=0.00698882;AN=5008;NS=2504;DP=12642;EAS_AF=0;AMR_AF=0.0115;AFR_AF=0;EUR_AF=0.0219;SAS_AF=0.0051;AA=A|||;VT=SNP
6	27180827	rs858992	G	C	100	PASS	AC=4531;AF=0.904752;AN=5008;NS=2504;DP=16160;EAS_AF=0.9435;AMR_AF=0.9395;AFR_AF=0.8169;EUR_AF=0.8807;SAS_AF=0.9836;AA=G|||;VT=SNP
6	27181395	rs858993	G	A	100	PASS	AC=4533;AF=0.905152;AN=5008;NS=2504;DP=11673;EAS_AF=0.9435;AMR_AF=0.9395;AFR_AF=0.8185;EUR_AF=0.8807;SAS_AF=0.9836;AA=G|||;VT=SNP
6	27181619	rs7760996	C	T	100	PASS	AC=513;AF=0.102436;AN=5008;NS=2504;DP=11508;EAS_AF=0.0843;AMR_AF=0.0749;AFR_AF=0.2171;EUR_AF=0.0288;SAS_AF=0.0613;AA=C|||;VT=SNP
6	27181701	rs858995	T	C	100	PASS	AC=4653;AF=0.929113;AN=5008;NS=2504;DP=14465;EAS_AF=0.9484;AMR_AF=0.951;AFR_AF=0.8873;EUR_AF=0.8936;SAS_AF=0.9867;AA=C|||;VT=SNP
6	27181710	rs73738225	C	G	100	PASS	AC=321;AF=0.0640974;AN=5008;NS=2504;DP=14563;EAS_AF=0.0129;AMR_AF=0.0504;AFR_AF=0.1195;EUR_AF=0.0318;SAS_AF=0.0849;AA=c|||;VT=SNP
6	27181721	rs16894944	A	G	100	PASS	AC=310;AF=0.061901;AN=5008;NS=2504;DP=14827;EAS_AF=0.0377;AMR_AF=0.0317;AFR_AF=0.1369;EUR_AF=0.0209;SAS_AF=0.0491;AA=A|||;VT=SNP
6	27182377	rs150186873	A	C	100	PASS	AC=89;AF=0.0177716;AN=5008;NS=2504;DP=16786;EAS_AF=0.0089;AMR_AF=0.0216;AFR_AF=0.0068;EUR_AF=0.0169;SAS_AF=0.0399;AA=A|||;VT=SNP
6	27182448	rs67591395	C	T	100	PASS	AC=301;AF=0.0601038;AN=5008;NS=2504;DP=16891;EAS_AF=0.0377;AMR_AF=0.0317;AFR_AF=0.1369;EUR_AF=0.0209;SAS_AF=0.0399;AA=C|||;VT=SNP
6	27182949	rs72843633	C	T	100	PASS	AC=261;AF=0.0521166;AN=5008;NS=2504;DP=15863;EAS_AF=0.0516;AMR_AF=0.0461;AFR_AF=0.0439;EUR_AF=0.1054;SAS_AF=0.0133;AA=C|||;VT=SNP
6	27183317	rs12191280	C	T	100	PASS	AC=505;AF=0.100839;AN=5008;NS=2504;DP=12467;EAS_AF=0.0565;AMR_AF=0.0605;AFR_AF=0.2042;EUR_AF=0.1193;SAS_AF=0.0164;AA=C|||;VT=SNP
6	27183343	rs145052199	C	G	100	PASS	AC=57;AF=0.0113818;AN=5008;NS=2504;DP=12758;EAS_AF=0.001;AMR_AF=0.0159;AFR_AF=0.0015;EUR_AF=0.0308;SAS_AF=0.0123;AA=C|||;VT=SNP
6	27183563	rs12204768	A	G	100	PASS	AC=505;AF=0.100839;AN=5008;NS=2504;DP=13427;EAS_AF=0.0565;AMR_AF=0.0605;AFR_AF=0.2042;EUR_AF=0.1193;SAS_AF=0.0164;AA=A|||;VT=SNP
6	27183999	rs60412449	A	T	100	PASS	AC=482;AF=0.096246;AN=5008;NS=2504;DP=14578;EAS_AF=0.0397;AMR_AF=0.1369;AFR_AF=0.1195;EUR_AF=0.1083;SAS_AF=0.0818;AA=A|||;VT=SNP
6	27184225	rs73388562	G	C	100	PASS	AC=302;AF=0.0603035;AN=5008;NS=2504;DP=13804;EAS_AF=0.0377;AMR_AF=0.0331;AFR_AF=0.1369;EUR_AF=0.0209;SAS_AF=0.0399;AA=G|||;VT=SNP
6	27184341	rs9468009	T	A	100	PASS	AC=2157;AF=0.430711;AN=5008;NS=2504;DP=14066;EAS_AF=0.2312;AMR_AF=0.3617;AFR_AF=0.8192;EUR_AF=0.3101;SAS_AF=0.2843;AA=A|||;VT=SNP
6	27185354	rs56862318	G	A	100	PASS	AC=243;AF=0.0485224;AN=5008;NS=2504;DP=14104;EAS_AF=0;AMR_AF=0.0461;AFR_AF=0.0719;EUR_AF=0.0954;SAS_AF=0.0204;AA=G|||;VT=SNP
6	27185378	rs6916555	A	G	100	PASS	AC=2118;AF=0.422923;AN=5008;NS=2504;DP=13972;EAS_AF=0.2312;AMR_AF=0.3098;AFR_AF=0.8177;EUR_AF=0.3101;SAS_AF=0.2832;AA=G|||;VT=SNP
6	27185576	rs3800305	T	C	100	PASS	AC=507;AF=0.101238;AN=5008;NS=2504;DP=16657;EAS_AF=0.0565;AMR_AF=0.0605;AFR_AF=0.2065;EUR_AF=0.1193;SAS_AF=0.0153;AA=T|||;VT=SNP
6	27185664	rs13219354	T	C	100	PASS	AC=243;AF=0.0485224;AN=5008;NS=2504;DP=17654;EAS_AF=0;AMR_AF=0.0461;AFR_AF=0.0719;EUR_AF=0.0954;SAS_AF=0.0204;AA=T|||;VT=SNP
6	27185726	rs3800306	C	T	100	PASS	AC=508;AF=0.101438;AN=5008;NS=2504;DP=17666;EAS_AF=0.0565;AMR_AF=0.0605;AFR_AF=0.2065;EUR_AF=0.1193;SAS_AF=0.0164;AA=C|||;VT=SNP
6	27185792	rs3800307	T	A	100	PASS	AC=560;AF=0.111821;AN=5008;NS=2504;DP=17960;EAS_AF=0.0149;AMR_AF=0.1297;AFR_AF=0.1377;EUR_AF=0.172;SAS_AF=0.1022;AA=T|||;VT=SNP
6	27186172	rs6902268	T	G	100	PASS	AC=2120;AF=0.423323;AN=5008;NS=2504;DP=15345;EAS_AF=0.2321;AMR_AF=0.3098;AFR_AF=0.8177;EUR_AF=0.3101;SAS_AF=0.2843;AA=G|||;VT=SNP
6	27186293	rs6902483	T	C	100	PASS	AC=1611;AF=0.321685;AN=5008;NS=2504;DP=15924;EAS_AF=0.1746;AMR_AF=0.2493;AFR_AF=0.6112;EUR_AF=0.1909;SAS_AF=0.2679;AA=T|||;VT=SNP
6	27186580	rs9461342	A	T	100	PASS	AC=508;AF=0.101438;AN=5008;NS=2504;DP=12140;EAS_AF=0.0843;AMR_AF=0.0749;AFR_AF=0.2133;EUR_AF=0.0288;SAS_AF=0.0613;AA=A|||;VT=SNP
6	27187003	rs2023467	A	G	100	PASS	AC=508;AF=0.101438;AN=5008;NS=2504;DP=13486;EAS_AF=0.0565;AMR_AF=0.0605;AFR_AF=0.2065;EUR_AF=0.1193;SAS_AF=0.0164;AA=A|||;VT=SNP
6	27187355	rs1156086	T	C	100	PASS	AC=2119;AF=0.423123;AN=5008;NS=2504;DP=12204;EAS_AF=0.2312;AMR_AF=0.3098;AFR_AF=0.8177;EUR_AF=0.3101;SAS_AF=0.2843;AA=C|||;VT=SNP
6	27187379	rs75819175	G	C	100	PASS	AC=444;AF=0.0886581;AN=5008;NS=2504;DP=12191;EAS_AF=0.0397;AMR_AF=0.085;AFR_AF=0.118;EUR_AF=0.1083;SAS_AF=0.0818;AA=G|||;VT=SNP
6	27187414	rs11756638	T	C	100	PASS	AC=97;AF=0.019369;AN=5008;NS=2504;DP=14494;EAS_AF=0.001;AMR_AF=0.0159;AFR_AF=0.0015;EUR_AF=0.0716;SAS_AF=0.0112;AA=T|||;VT=SNP
6	27187612	rs13211901	G	A	100	PASS	AC=559;AF=0.111621;AN=5008;NS=2504;DP=13231;EAS_AF=0.0149;AMR_AF=0.1297;AFR_AF=0.1377;EUR_AF=0.172;SAS_AF=0.1012;AA=G|||;VT=SNP
6	27188028	rs150248811	G	A	100	PASS	AC=272;AF=0.0543131;AN=5008;NS=2504;DP=14590;EAS_AF=0.0516;AMR_AF=0.0476;AFR_AF=0.0499;EUR_AF=0.1074;SAS_AF=0.0133;AA=G|||;VT=SNP
6	27188467	rs12200798	C	T	100	PASS	AC=508;AF=0.101438;AN=5008;NS=2504;DP=16818;EAS_AF=0.0565;AMR_AF=0.0605;AFR_AF=0.2065;EUR_AF=0.1193;SAS_AF=0.0164;AA=C|||;VT=SNP
6	27188953	rs114611070	C	T	100	PASS	AC=107;AF=0.0213658;AN=5008;NS=2504;DP=14460;EAS_AF=0.001;AMR_AF=0.0259;AFR_AF=0.003;EUR_AF=0.0646;SAS_AF=0.0194;AA=C|||;VT=SNP
6	27189517	rs12209800	T	C	100	PASS	AC=207;AF=0.0413339;AN=5008;NS=2504;DP=16176;EAS_AF=0.0506;AMR_AF=0.0447;AFR_AF=0.003;EUR_AF=0.1064;SAS_AF=0.0143;AA=t|||;VT=SNP
6	27189730	rs9468011	C	T	100	PASS	AC=1616;AF=0.322684;AN=5008;NS=2504;DP=17431;EAS_AF=0.1806;AMR_AF=0.2493;AFR_AF=0.6112;EUR_AF=0.1899;SAS_AF=0.2679;AA=C|||;VT=SNP
6	27190334	rs143578032	C	T	100	PASS	AC=274;AF=0.0547125;AN=5008;NS=2504;DP=18221;EAS_AF=0.0139;AMR_AF=0.1052;AFR_AF=0.0106;EUR_AF=0.1034;SAS_AF=0.0706;AA=C|||;VT=SNP
6	27190694	rs12211817	T	C	100	PASS	AC=64;AF=0.0127796;AN=5008;NS=2504;DP=16924;EAS_AF=0.001;AMR_AF=0.0043;AFR_AF=0.0015;EUR_AF=0.0497;SAS_AF=0.0082;AA=T|||;VT=SNP
6	27191359	rs79394109	C	A	100	PASS	AC=448;AF=0.0894569;AN=5008;NS=2504;DP=15387;EAS_AF=0.0407;AMR_AF=0.085;AFR_AF=0.118;EUR_AF=0.1103;SAS_AF=0.0828;AA=C|||;VT=SNP
6	27191456	rs140527120	C	T	100	PASS	AC=199;AF=0.0397364;AN=5008;NS=2504;DP=17099;EAS_AF=0.0129;AMR_AF=0.036;AFR_AF=0.0567;EUR_AF=0.0219;SAS_AF=0.0654;AA=C|||;VT=SNP
6	27191544	rs73388580	C	T	100	PASS	AC=302;AF=0.0603035;AN=5008;NS=2504;DP=18089;EAS_AF=0.0377;AMR_AF=0.0317;AFR_AF=0.1377;EUR_AF=0.0209;SAS_AF=0.0399;AA=C|||;VT=SNP
6	27192091	rs4713072	T	C	100	PASS	AC=2161;AF=0.43151;AN=5008;NS=2504;DP=12146;EAS_AF=0.2312;AMR_AF=0.3631;AFR_AF=0.8169;EUR_AF=0.3101;SAS_AF=0.2904;AA=C|||;VT=SNP
6	27192107	rs150197496	T	A	100	PASS	AC=29;AF=0.00579073;AN=5008;NS=2504;DP=12285;EAS_AF=0;AMR_AF=0.0115;AFR_AF=0;EUR_AF=0.0199;SAS_AF=0.001;AA=T|||;VT=SNP
6	27192382	rs11758615	A	C	100	PASS	AC=543;AF=0.108427;AN=5008;NS=2504;DP=16381;EAS_AF=0.0565;AMR_AF=0.0677;AFR_AF=0.2239;EUR_AF=0.1213;SAS_AF=0.0215;AA=A|||;VT=SNP
6	27192551	rs4713073	T	G	100	PASS	AC=2164;AF=0.432109;AN=5008;NS=2504;DP=18252;EAS_AF=0.2312;AMR_AF=0.3631;AFR_AF=0.8192;EUR_AF=0.3101;SAS_AF=0.2904;AA=G|||;VT=SNP
6	27192629	rs4713074	T	C	100	PASS	AC=2163;AF=0.431909;AN=5008;NS=2504;DP=18527;EAS_AF=0.2312;AMR_AF=0.3631;AFR_AF=0.8192;EUR_AF=0.3101;SAS_AF=0.2894;AA=C|||;VT=SNP
6	27193095	rs996247	C	T	100	PASS	AC=2161;AF=0.43151;AN=5008;NS=2504;DP=18789;EAS_AF=0.2312;AMR_AF=0.3631;AFR_AF=0.8192;EUR_AF=0.3101;SAS_AF=0.2873;AA=T|||;VT=SNP
6	27193521	rs112276475	T	A	100	PASS	AC=74;AF=0.0147764;AN=5008;NS=2504;DP=18366;EAS_AF=0.0079;AMR_AF=0.0231;AFR_AF=0.0008;EUR_AF=0.0298;SAS_AF=0.0194;AA=T|||;VT=SNP
6	27193625	rs77782783	T	C	100	PASS	AC=26;AF=0.00519169;AN=5008;NS=2504;DP=16594;EAS_AF=0;AMR_AF=0.0086;AFR_AF=0.003;EUR_AF=0.0159;SAS_AF=0;AA=T|||;VT=SNP
6	27193638	rs73388593	A	G	100	PASS	AC=302;AF=0.0603035;AN=5008;NS=2504;DP=16435;EAS_AF=0.0377;AMR_AF=0.0317;AFR_AF=0.1377;EUR_AF=0.0209;SAS_AF=0.0399;AA=A|||;VT=SNP
6	27194059	rs73388597	C	A	100	PASS	AC=302;AF=0.0603035;AN=5008;NS=2504;DP=18946;EAS_AF=0.0377;AMR_AF=0.0317;AFR_AF=0.1377;EUR_AF=0.0209;SAS_AF=0.0399;AA=C|||;VT=SNP
6	27194072	rs6918423	T	G	100	PASS	AC=1624;AF=0.324281;AN=5008;NS=2504;DP=18546;EAS_AF=0.1746;AMR_AF=0.2954;AFR_AF=0.5976;EUR_AF=0.1899;SAS_AF=0.2679;AA=G|||;VT=SNP
6	27194546	rs73388601	T	C	100	PASS	AC=302;AF=0.0603035;AN=5008;NS=2504;DP=17942;EAS_AF=0.0377;AMR_AF=0.0317;AFR_AF=0.1377;EUR_AF=0.0209;SAS_AF=0.0399;AA=T|||;VT=SNP
6	27195014	rs9468013	A	T	100	PASS	AC=2124;AF=0.424121;AN=5008;NS=2504;DP=15479;EAS_AF=0.2312;AMR_AF=0.3098;AFR_AF=0.8177;EUR_AF=0.3101;SAS_AF=0.2894;AA=T|||;VT=SNP
6	27195660	rs4713075	A	G	100	PASS	AC=1321;AF=0.263778;AN=5008;NS=2504;DP=9052;EAS_AF=0.1359;AMR_AF=0.2637;AFR_AF=0.4599;EUR_AF=0.169;SAS_AF=0.228;AA=A|||;VT=SNP
6	27195880	rs4713076	T	G	100	PASS	AC=1585;AF=0.316494;AN=5008;NS=2504;DP=9287;EAS_AF=0.1746;AMR_AF=0.2421;AFR_AF=0.5961;EUR_AF=0.1899;SAS_AF=0.2679;AA=T|||;VT=SNP
6	27196744	rs112108849	G	A	100	PASS	AC=74;AF=0.0147764;AN=5008;NS=2504;DP=17390;EAS_AF=0.0079;AMR_AF=0.0231;AFR_AF=0.0008;EUR_AF=0.0298;SAS_AF=0.0194;AA=G|||;VT=SNP
6	27196773	rs9393794	G	A	100	PASS	AC=1579;AF=0.315296;AN=5008;NS=2504;DP=17588;EAS_AF=0.1687;AMR_AF=0.2421;AFR_AF=0.5961;EUR_AF=0.1899;SAS_AF=0.2679;AA=A|||;VT=SNP
6	27196796	rs76078069	A	C	100	PASS	AC=88;AF=0.0175719;AN=5008;NS=2504;DP=17834;EAS_AF=0;AMR_AF=0.0432;AFR_AF=0.0136;EUR_AF=0.0378;SAS_AF=0.002;AA=A|||;VT=SNP
6	27197627	rs58336089	G	T	100	PASS	AC=1571;AF=0.313698;AN=5008;NS=2504;DP=13898;EAS_AF=0.1746;AMR_AF=0.2406;AFR_AF=0.5862;EUR_AF=0.1899;SAS_AF=0.2679;AA=G|||;VT=SNP
6	27197931	rs55658856	A	G	100	PASS	AC=84;AF=0.0167732;AN=5008;NS=2504;DP=14681;EAS_AF=0.0089;AMR_AF=0.0187;AFR_AF=0.0068;EUR_AF=0.0139;SAS_AF=0.0399;AA=A|||;VT=SNP
6	27198204	rs12196084	A	C	100	PASS	AC=246;AF=0.0491214;AN=5008;NS=2504;DP=18549;EAS_AF=0.0506;AMR_AF=0.0418;AFR_AF=0.0325;EUR_AF=0.1044;SAS_AF=0.0184;AA=A|||;VT=SNP
6	27198271	rs12189835	T	C	100	PASS	AC=275;AF=0.0549121;AN=5008;NS=2504;DP=17993;EAS_AF=0.0516;AMR_AF=0.0476;AFR_AF=0.0499;EUR_AF=0.1054;SAS_AF=0.0184;AA=T|||;VT=SNP
6	27198320	rs9468014	T	C	100	PASS	AC=1624;AF=0.324281;AN=5008;NS=2504;DP=16219;EAS_AF=0.1746;AMR_AF=0.2954;AFR_AF=0.5976;EUR_AF=0.1899;SAS_AF=0.2679;AA=T|||;VT=SNP
6	27198335	rs76456228	A	T	100	PASS	AC=107;AF=0.0213658;AN=5008;NS=2504;DP=16119;EAS_AF=0.001;AMR_AF=0.0259;AFR_AF=0.003;EUR_AF=0.0646;SAS_AF=0.0194;AA=A|||;VT=SNP
6	27198343	rs67457459	T	G	100	PASS	AC=243;AF=0.0485224;AN=5008;NS=2504;DP=15974;EAS_AF=0;AMR_AF=0.0461;AFR_AF=0.0719;EUR_AF=0.0954;SAS_AF=0.0204;AA=T|||;VT=SNP
6	27198478	rs193116893	A	C	100	PASS	AC=23;AF=0.00459265;AN=5008;NS=2504;DP=19979;EAS_AF=0;AMR_AF=0.0086;AFR_AF=0.0015;EUR_AF=0.0139;SAS_AF=0.001;AA=A|||;VT=SNP
6	27198718	rs9468015	A	G	100	PASS	AC=2163;AF=0.431909;AN=5008;NS=2504;DP=15227;EAS_AF=0.2312;AMR_AF=0.3631;AFR_AF=0.8192;EUR_AF=0.3101;SAS_AF=0.2894;AA=G|||;VT=SNP
6	27198923	rs79657479	A	T	100	PASS	AC=187;AF=0.0373403;AN=5008;NS=2504;DP=19250;EAS_AF=0.0298;AMR_AF=0.0836;AFR_AF=0.0076;EUR_AF=0.0378;SAS_AF=0.0521;AA=A|||;VT=SNP
6	27199688	rs150330997	G	A	100	PASS	AC=207;AF=0.0413339;AN=5008;NS=2504;DP=12811;EAS_AF=0.0506;AMR_AF=0.0418;AFR_AF=0.003;EUR_AF=0.1044;SAS_AF=0.0184;AA=G|||;VT=SNP
6	27200072	rs73390612	A	G	100	PASS	AC=302;AF=0.0603035;AN=5008;NS=2504;DP=13777;EAS_AF=0.0377;AMR_AF=0.0317;AFR_AF=0.1377;EUR_AF=0.0209;SAS_AF=0.0399;AA=A|||;VT=SNP
6	27200525	rs148780323	G	A	100	PASS	AC=207;AF=0.0413339;AN=5008;NS=2504;DP=10914;EAS_AF=0.0506;AMR_AF=0.0418;AFR_AF=0.003;EUR_AF=0.1044;SAS_AF=0.0184;AA=G|||;VT=SNP
6	27200701	rs113872071	T	A	100	PASS	AC=418;AF=0.0834665;AN=5008;NS=2504;DP=10819;EAS_AF=0.0208;AMR_AF=0.0562;AFR_AF=0.1838;EUR_AF=0.0308;SAS_AF=0.0859;AA=-|||;VT=SNP
6	27201262	rs3800308	T	G	100	PASS	AC=1613;AF=0.322085;AN=5008;NS=2504;DP=16396;EAS_AF=0.1746;AMR_AF=0.2421;AFR_AF=0.6172;EUR_AF=0.1899;SAS_AF=0.2679;AA=T|||;VT=SNP
6	27201273	rs3800309	C	A	100	PASS	AC=2124;AF=0.424121;AN=5008;NS=2504;DP=16507;EAS_AF=0.2312;AMR_AF=0.3098;AFR_AF=0.8177;EUR_AF=0.3101;SAS_AF=0.2894;AA=A|||;VT=SNP
6	27201880	rs115432239	C	T	100	PASS	AC=29;AF=0.00579073;AN=5008;NS=2504;DP=18292;EAS_AF=0.002;AMR_AF=0.0058;AFR_AF=0;EUR_AF=0.0169;SAS_AF=0.0061;AA=C|||;VT=SNP
6	27202093	rs72843640	T	A	100	PASS	AC=275;AF=0.0549121;AN=5008;NS=2504;DP=18129;EAS_AF=0.0516;AMR_AF=0.0476;AFR_AF=0.0499;EUR_AF=0.1054;SAS_AF=0.0184;AA=T|||;VT=SNP
6	27203319	rs9468016	C	G	100	PASS	AC=1585;AF=0.316494;AN=5008;NS=2504;DP=15488;EAS_AF=0.1746;AMR_AF=0.2421;AFR_AF=0.5953;EUR_AF=0.1899;SAS_AF=0.2689;AA=C|||;VT=SNP
6	27203335	rs72843641	C	G	100	PASS	AC=275;AF=0.0549121;AN=5008;NS=2504;DP=14946;EAS_AF=0.0516;AMR_AF=0.0476;AFR_AF=0.0499;EUR_AF=0.1054;SAS_AF=0.0184;AA=C|||;VT=SNP
6	27203350	rs116074330	G	A	100	PASS	AC=200;AF=0.0399361;AN=5008;NS=2504;DP=13965;EAS_AF=0.0129;AMR_AF=0.036;AFR_AF=0.0567;EUR_AF=0.0229;SAS_AF=0.0654;AA=G|||;VT=SNP
6	27204242	rs4236043	G	C	100	PASS	AC=2164;AF=0.432109;AN=5008;NS=2504;DP=17536;EAS_AF=0.2312;AMR_AF=0.3631;AFR_AF=0.82;EUR_AF=0.3101;SAS_AF=0.2894;AA=C|||;VT=SNP
6	27204247	rs4713077	G	C	100	PASS	AC=1625;AF=0.324481;AN=5008;NS=2504;DP=17341;EAS_AF=0.1746;AMR_AF=0.2954;AFR_AF=0.5983;EUR_AF=0.1899;SAS_AF=0.2679;AA=G|||;VT=SNP
6	27204415	rs57404247	C	T	100	PASS	AC=303;AF=0.0605032;AN=5008;NS=2504;DP=18374;EAS_AF=0.0377;AMR_AF=0.0317;AFR_AF=0.1384;EUR_AF=0.0209;SAS_AF=0.0399;AA=C|||;VT=SNP
6	27205329	rs13437532	G	A	100	PASS	AC=513;AF=0.102436;AN=5008;NS=2504;DP=16289;EAS_AF=0.0843;AMR_AF=0.0793;AFR_AF=0.2163;EUR_AF=0.0278;SAS_AF=0.0603;AA=G|||;VT=SNP
6	27205422	rs13212921	C	T	100	PASS	AC=244;AF=0.048722;AN=5008;NS=2504;DP=15390;EAS_AF=0;AMR_AF=0.0461;AFR_AF=0.0719;EUR_AF=0.0964;SAS_AF=0.0204;AA=C|||;VT=SNP
6	27205435	rs13437191	A	G	100	PASS	AC=1261;AF=0.251797;AN=5008;NS=2504;DP=16096;EAS_AF=0.1617;AMR_AF=0.1873;AFR_AF=0.4766;EUR_AF=0.159;SAS_AF=0.182;AA=A|||;VT=SNP
6	27205765	rs77677151	A	G	100	PASS	AC=448;AF=0.0894569;AN=5008;NS=2504;DP=15917;EAS_AF=0.0397;AMR_AF=0.085;AFR_AF=0.1195;EUR_AF=0.1103;SAS_AF=0.0818;AA=A|||;VT=SNP
6	27206843	rs3800310	C	G	100	PASS	AC=275;AF=0.0549121;AN=5008;NS=2504;DP=17330;EAS_AF=0.0516;AMR_AF=0.0476;AFR_AF=0.0499;EUR_AF=0.1054;SAS_AF=0.0184;AA=C|||;VT=SNP
6	27207601	rs2142686	T	C	100	PASS	AC=2162;AF=0.431709;AN=5008;NS=2504;DP=12204;EAS_AF=0.2312;AMR_AF=0.3617;AFR_AF=0.82;EUR_AF=0.3101;SAS_AF=0.2883;AA=C|||;VT=SNP
6	27207644	rs12189964	C	T	100	PASS	AC=275;AF=0.0549121;AN=5008;NS=2504;DP=14118;EAS_AF=0.0516;AMR_AF=0.0476;AFR_AF=0.0499;EUR_AF=0.1054;SAS_AF=0.0184;AA=C|||;VT=SNP
6	27207734	rs9468018	A	G	100	PASS	AC=322;AF=0.0642971;AN=5008;NS=2504;DP=14586;EAS_AF=0.0139;AMR_AF=0.0504;AFR_AF=0.1203;EUR_AF=0.0308;SAS_AF=0.0849;AA=A|||;VT=SNP
6	27208165	rs4711144	A	C	100	PASS	AC=1609;AF=0.321286;AN=5008;NS=2504;DP=16188;EAS_AF=0.1746;AMR_AF=0.2925;AFR_AF=0.5877;EUR_AF=0.1909;SAS_AF=0.2669;AA=C|||;VT=SNP
6	27209236	rs72500856	T	C	100	PASS	AC=303;AF=0.0605032;AN=5008;NS=2504;DP=18971;EAS_AF=0.0377;AMR_AF=0.0317;AFR_AF=0.1384;EUR_AF=0.0209;SAS_AF=0.0399;AA=T|||;VT=SNP
6	27209589	rs75229389	C	A	100	PASS	AC=478;AF=0.0954473;AN=5008;NS=2504;DP=14979;EAS_AF=0.0407;AMR_AF=0.1383;AFR_AF=0.1142;EUR_AF=0.1103;SAS_AF=0.0808;AA=C|||;VT=SNP
6	27209642	rs6912503	A	G	100	PASS	AC=1607;AF=0.320887;AN=5008;NS=2504;DP=15529;EAS_AF=0.1746;AMR_AF=0.2939;AFR_AF=0.587;EUR_AF=0.1899;SAS_AF=0.2658;AA=G|||;VT=SNP
6	27209911	rs6940384	T	C	100	PASS	AC=2165;AF=0.432308;AN=5008;NS=2504;DP=12776;EAS_AF=0.2312;AMR_AF=0.3631;AFR_AF=0.82;EUR_AF=0.3111;SAS_AF=0.2894;AA=C|||;VT=SNP
6	27209923	rs6917311	A	G	100	PASS	AC=2165;AF=0.432308;AN=5008;NS=2504;DP=12698;EAS_AF=0.2312;AMR_AF=0.3631;AFR_AF=0.82;EUR_AF=0.3111;SAS_AF=0.2894;AA=G|||;VT=SNP
6	27209978	rs34446632	C	T	100	PASS	AC=86;AF=0.0171725;AN=5008;NS=2504;DP=13417;EAS_AF=0;AMR_AF=0.0245;AFR_AF=0.0015;EUR_AF=0.0666;SAS_AF=0;AA=C|||;VT=SNP
6	27210032	rs12195360	C	T	100	PASS	AC=536;AF=0.107029;AN=5008;NS=2504;DP=12495;EAS_AF=0.0516;AMR_AF=0.0677;AFR_AF=0.233;EUR_AF=0.1103;SAS_AF=0.0184;AA=C|||;VT=SNP
6	27210585	rs3800311	A	G	100	PASS	AC=1306;AF=0.260783;AN=5008;NS=2504;DP=20396;EAS_AF=0.1369;AMR_AF=0.2622;AFR_AF=0.4486;EUR_AF=0.169;SAS_AF=0.228;AA=A|||;VT=SNP
6	27210614	rs3800312	C	A	100	PASS	AC=1610;AF=0.321486;AN=5008;NS=2504;DP=20717;EAS_AF=0.1746;AMR_AF=0.2939;AFR_AF=0.587;EUR_AF=0.1918;SAS_AF=0.2669;AA=C|||;VT=SNP
6	27210764	rs3800313	T	G	100	PASS	AC=1610;AF=0.321486;AN=5008;NS=2504;DP=18770;EAS_AF=0.1746;AMR_AF=0.2939;AFR_AF=0.587;EUR_AF=0.1918;SAS_AF=0.2669;AA=G|||;VT=SNP
6	27211247	rs72843643	G	C	100	PASS	AC=205;AF=0.0409345;AN=5008;NS=2504;DP=20028;EAS_AF=0.0506;AMR_AF=0.0418;AFR_AF=0.003;EUR_AF=0.1024;SAS_AF=0.0184;AA=G|||;VT=SNP
6	27211601	rs72843644	A	C	100	PASS	AC=205;AF=0.0409345;AN=5008;NS=2504;DP=17821;EAS_AF=0.0506;AMR_AF=0.0418;AFR_AF=0.003;EUR_AF=0.1024;SAS_AF=0.0184;AA=A|||;VT=SNP
6	27212135	rs9461344	G	A	100	PASS	AC=320;AF=0.0638978;AN=5008;NS=2504;DP=15184;EAS_AF=0.0129;AMR_AF=0.0504;AFR_AF=0.1195;EUR_AF=0.0308;SAS_AF=0.0849;AA=G|||;VT=SNP
6	27212988	rs11964003	T	A	100	PASS	AC=1602;AF=0.319888;AN=5008;NS=2504;DP=12818;EAS_AF=0.1746;AMR_AF=0.2911;AFR_AF=0.5825;EUR_AF=0.1918;SAS_AF=0.2669;AA=t|||;VT=SNP
6	27213161	rs11964043	T	C	100	PASS	AC=1602;AF=0.319888;AN=5008;NS=2504;DP=14690;EAS_AF=0.1746;AMR_AF=0.2911;AFR_AF=0.5825;EUR_AF=0.1918;SAS_AF=0.2669;AA=T|||;VT=SNP
6	27213482	rs11961579	G	A	100	PASS	AC=305;AF=0.0609026;AN=5008;NS=2504;DP=17210;EAS_AF=0.0377;AMR_AF=0.0317;AFR_AF=0.1384;EUR_AF=0.0229;SAS_AF=0.0399;AA=G|||;VT=SNP
6	27213867	rs5030955	C	T	100	PASS	AC=270;AF=0.0539137;AN=5008;NS=2504;DP=10740;EAS_AF=0.0516;AMR_AF=0.0476;AFR_AF=0.0477;EUR_AF=0.1034;SAS_AF=0.0184;AA=C|||;VT=SNP
6	27213889	rs11964648	T	C	100	PASS	AC=305;AF=0.0609026;AN=5008;NS=2504;DP=15674;EAS_AF=0.0377;AMR_AF=0.0317;AFR_AF=0.1384;EUR_AF=0.0229;SAS_AF=0.0399;AA=T|||;VT=SNP
6	27213969	rs5030956	G	C	100	PASS	AC=2164;AF=0.432109;AN=5008;NS=2504;DP=19139;EAS_AF=0.2312;AMR_AF=0.3631;AFR_AF=0.8207;EUR_AF=0.3101;SAS_AF=0.2883;AA=C|||;VT=SNP
6	27214007	rs5030957	G	A	100	PASS	AC=1602;AF=0.319888;AN=5008;NS=2504;DP=18237;EAS_AF=0.1746;AMR_AF=0.2911;AFR_AF=0.5825;EUR_AF=0.1918;SAS_AF=0.2669;AA=A|||;VT=SNP
6	27214257	rs5030958	G	C	100	PASS	AC=270;AF=0.0539137;AN=5008;NS=2504;DP=19631;EAS_AF=0.0516;AMR_AF=0.0476;AFR_AF=0.0477;EUR_AF=0.1034;SAS_AF=0.0184;AA=G|||;VT=SNP
6	27214604	rs5030959	T	C	100	PASS	AC=308;AF=0.0615016;AN=5008;NS=2504;DP=16962;EAS_AF=0.0387;AMR_AF=0.0331;AFR_AF=0.1392;EUR_AF=0.0229;SAS_AF=0.0399;AA=T|||;VT=SNP
6	27214789	rs5030960	A	C	100	PASS	AC=1382;AF=0.275958;AN=5008;NS=2504;DP=17787;EAS_AF=0.1379;AMR_AF=0.2911;AFR_AF=0.438;EUR_AF=0.2187;SAS_AF=0.2474;AA=A|||;VT=SNP
6	27215486	rs41269253	C	A	100	PASS	AC=330;AF=0.0658946;AN=5008;NS=2504;DP=17928;EAS_AF=0.0129;AMR_AF=0.0504;AFR_AF=0.1271;EUR_AF=0.0308;SAS_AF=0.0849;AA=C|||;VT=SNP
6	27215625	rs5030963	G	A	100	PASS	AC=328;AF=0.0654952;AN=5008;NS=2504;DP=17182;EAS_AF=0.0129;AMR_AF=0.0519;AFR_AF=0.1241;EUR_AF=0.0318;SAS_AF=0.0849;AA=G|||;VT=SNP;EX_TARGET
6	27216488	rs5030964	A	G	100	PASS	AC=327;AF=0.0652955;AN=5008;NS=2504;DP=19954;EAS_AF=0.0129;AMR_AF=0.0504;AFR_AF=0.1248;EUR_AF=0.0308;SAS_AF=0.0849;AA=A|||;VT=SNP
6	27216699	rs5030965	G	T	100	PASS	AC=330;AF=0.0658946;AN=5008;NS=2504;DP=18857;EAS_AF=0.0129;AMR_AF=0.0562;AFR_AF=0.1241;EUR_AF=0.0308;SAS_AF=0.0849;AA=G|||;VT=SNP;EX_TARGET
6	27216848	rs1234145	T	C	100	PASS	AC=4898;AF=0.978035;AN=5008;NS=2504;DP=13145;EAS_AF=0.9901;AMR_AF=0.9928;AFR_AF=1;EUR_AF=0.9841;SAS_AF=0.9192;AA=C|||;VT=SNP;EX_TARGET
6	27217236	rs10946904	C	T	100	PASS	AC=2214;AF=0.442093;AN=5008;NS=2504;DP=19419;EAS_AF=0.255;AMR_AF=0.3458;AFR_AF=0.8457;EUR_AF=0.3211;SAS_AF=0.2822;AA=T|||;VT=SNP
6	27217719	rs9393795	G	C	100	PASS	AC=1491;AF=0.297724;AN=5008;NS=2504;DP=21756;EAS_AF=0.123;AMR_AF=0.2219;AFR_AF=0.503;EUR_AF=0.3161;SAS_AF=0.2352;AA=C|||;VT=SNP
6	27219171	rs79927166	G	C	100	PASS	AC=46;AF=0.0091853;AN=5008;NS=2504;DP=11501;EAS_AF=0;AMR_AF=0.0101;AFR_AF=0.0053;EUR_AF=0.0288;SAS_AF=0.0031;AA=G|||;VT=SNP
6	27219491	rs35589403	C	G	100	PASS	AC=572;AF=0.114217;AN=5008;NS=2504;DP=9626;EAS_AF=0.0139;AMR_AF=0.1153;AFR_AF=0.1589;EUR_AF=0.173;SAS_AF=0.0961;AA=C|||;VT=SNP
6	27220066	rs11966320	C	T	100	PASS	AC=306;AF=0.0611022;AN=5008;NS=2504;DP=17750;EAS_AF=0.0397;AMR_AF=0.0317;AFR_AF=0.1377;EUR_AF=0.0229;SAS_AF=0.0399;AA=C|||;VT=SNP
6	27220519	rs5030967	C	T	100	PASS	AC=257;AF=0.0513179;AN=5008;NS=2504;DP=19988;EAS_AF=0.0317;AMR_AF=0.0562;AFR_AF=0.0098;EUR_AF=0.1024;SAS_AF=0.0716;AA=C|||;VT=SNP
6	27220890	rs2295603	A	G	100	PASS	AC=2648;AF=0.528754;AN=5008;NS=2504;DP=20486;EAS_AF=0.2748;AMR_AF=0.4438;AFR_AF=0.9138;EUR_AF=0.4831;SAS_AF=0.3773;AA=G|||;VT=SNP
6	27221047	rs114857023	C	T	100	PASS	AC=88;AF=0.0175719;AN=5008;NS=2504;DP=20892;EAS_AF=0.0089;AMR_AF=0.0216;AFR_AF=0.0068;EUR_AF=0.0159;SAS_AF=0.0399;AA=C|||;VT=SNP
6	27221518	rs9368492	A	G	100	PASS	AC=518;AF=0.103435;AN=5008;NS=2504;DP=18501;EAS_AF=0.0982;AMR_AF=0.0735;AFR_AF=0.1407;EUR_AF=0.1243;SAS_AF=0.0583;AA=A|||;VT=SNP
6	27222361	rs5030968	G	A	100	PASS	AC=306;AF=0.0611022;AN=5008;NS=2504;DP=20415;EAS_AF=0.0397;AMR_AF=0.0317;AFR_AF=0.1377;EUR_AF=0.0229;SAS_AF=0.0399;AA=G|||;VT=SNP
6	27222539	rs1062834	A	G	100	PASS	AC=212;AF=0.0423323;AN=5008;NS=2504;DP=20499;EAS_AF=0.0585;AMR_AF=0.0418;AFR_AF=0.003;EUR_AF=0.1014;SAS_AF=0.0184;AA=A|||;VT=SNP;EX_TARGET
6	27222974	rs2273565	C	T	100	PASS	AC=409;AF=0.0816693;AN=5008;NS=2504;DP=20131;EAS_AF=0.0228;AMR_AF=0.0605;AFR_AF=0.1649;EUR_AF=0.0338;SAS_AF=0.0941;AA=c|||;VT=SNP;EX_TARGET
6	27223242	rs3734577	C	T	100	PASS	AC=508;AF=0.101438;AN=5008;NS=2504;DP=21570;EAS_AF=0.0278;AMR_AF=0.0663;AFR_AF=0.2216;EUR_AF=0.0447;SAS_AF=0.0982;AA=C|||;VT=SNP
6	27223364	rs5030953	A	G	100	PASS	AC=306;AF=0.0611022;AN=5008;NS=2504;DP=20942;EAS_AF=0.0397;AMR_AF=0.0317;AFR_AF=0.1377;EUR_AF=0.0229;SAS_AF=0.0399;AA=A|||;VT=SNP
6	27224588	rs61740410	G	A	100	PASS	AC=85;AF=0.0169728;AN=5008;NS=2504;DP=20560;EAS_AF=0;AMR_AF=0.0245;AFR_AF=0.0008;EUR_AF=0.0666;SAS_AF=0;AA=G|||;VT=SNP
6	27224633	rs4546474	T	C	100	PASS	AC=2508;AF=0.500799;AN=5008;NS=2504;DP=21978;EAS_AF=0.2659;AMR_AF=0.4135;AFR_AF=0.8449;EUR_AF=0.4722;SAS_AF=0.3691;AA=C|||;VT=SNP
6	27225959	rs12205628	C	A	100	PASS	AC=212;AF=0.0423323;AN=5008;NS=2504;DP=18965;EAS_AF=0.0585;AMR_AF=0.0418;AFR_AF=0.003;EUR_AF=0.1014;SAS_AF=0.0184;AA=C|||;VT=SNP
6	27225992	rs140589663	T	C	100	PASS	AC=46;AF=0.0091853;AN=5008;NS=2504;DP=19530;EAS_AF=0.003;AMR_AF=0.0288;AFR_AF=0.0008;EUR_AF=0.0169;SAS_AF=0.0051;AA=T|||;VT=SNP
6	27226067	rs12205700	C	A	100	PASS	AC=66;AF=0.0131789;AN=5008;NS=2504;DP=17799;EAS_AF=0;AMR_AF=0.0259;AFR_AF=0.0015;EUR_AF=0.0427;SAS_AF=0.0031;AA=C|||;VT=SNP
6	27226775	rs150207489	C	T	100	PASS	AC=97;AF=0.019369;AN=5008;NS=2504;DP=17336;EAS_AF=0.0089;AMR_AF=0.0187;AFR_AF=0.0174;EUR_AF=0.0129;SAS_AF=0.0399;AA=C|||;VT=SNP
6	27226965	rs9393796	T	G	100	PASS	AC=518;AF=0.103435;AN=5008;NS=2504;DP=15606;EAS_AF=0.0982;AMR_AF=0.0735;AFR_AF=0.1407;EUR_AF=0.1243;SAS_AF=0.0583;AA=G|||;VT=SNP
6	27227061	rs9379965	C	T	100	PASS	AC=518;AF=0.103435;AN=5008;NS=2504;DP=16391;EAS_AF=0.0982;AMR_AF=0.0735;AFR_AF=0.1407;EUR_AF=0.1243;SAS_AF=0.0583;AA=T|||;VT=SNP
6	27227516	rs139567866	C	T	100	PASS	AC=32;AF=0.00638978;AN=5008;NS=2504;DP=14457;EAS_AF=0;AMR_AF=0.0101;AFR_AF=0.003;EUR_AF=0.0209;SAS_AF=0;AA=C|||;VT=SNP
6	27227782	rs4713078	T	G	100	PASS	AC=500;AF=0.0998403;AN=5008;NS=2504;DP=13472;EAS_AF=0.1022;AMR_AF=0.0778;AFR_AF=0.1974;EUR_AF=0.0288;SAS_AF=0.0542;AA=T|||;VT=SNP
6	27228184	rs11757863	C	T	100	PASS	AC=562;AF=0.11222;AN=5008;NS=2504;DP=11504;EAS_AF=0.0198;AMR_AF=0.0778;AFR_AF=0.2716;EUR_AF=0.0417;SAS_AF=0.089;AA=C|||;VT=SNP
6	27228259	rs9348756	G	A	100	PASS	AC=212;AF=0.0423323;AN=5008;NS=2504;DP=13555;EAS_AF=0.0585;AMR_AF=0.0418;AFR_AF=0.003;EUR_AF=0.1014;SAS_AF=0.0184;AA=G|||;VT=SNP
6	27228300	rs9368493	T	G	100	PASS	AC=518;AF=0.103435;AN=5008;NS=2504;DP=14036;EAS_AF=0.0982;AMR_AF=0.0735;AFR_AF=0.1407;EUR_AF=0.1243;SAS_AF=0.0583;AA=T|||;VT=SNP
6	27228307	rs16896736	T	C	100	PASS	AC=324;AF=0.0646965;AN=5008;NS=2504;DP=13948;EAS_AF=0.0129;AMR_AF=0.049;AFR_AF=0.1241;EUR_AF=0.0298;SAS_AF=0.0849;AA=T|||;VT=SNP
6	27228921	rs9295731	G	T	100	PASS	AC=320;AF=0.0638978;AN=5008;NS=2504;DP=15309;EAS_AF=0.0129;AMR_AF=0.0504;AFR_AF=0.1203;EUR_AF=0.0298;SAS_AF=0.0849;AA=G|||;VT=SNP
6	27229265	rs4452638	G	A	100	PASS	AC=245;AF=0.0489217;AN=5008;NS=2504;DP=13308;EAS_AF=0;AMR_AF=0.0461;AFR_AF=0.0726;EUR_AF=0.0964;SAS_AF=0.0204;AA=G|||;VT=SNP
6	27229561	rs11758636	G	A	100	PASS	AC=433;AF=0.0864617;AN=5008;NS=2504;DP=16462;EAS_AF=0.0188;AMR_AF=0.0562;AFR_AF=0.1861;EUR_AF=0.0417;SAS_AF=0.089;AA=G|||;VT=SNP
6	27229821	rs11754427	A	C	100	PASS	AC=565;AF=0.112819;AN=5008;NS=2504;DP=19011;EAS_AF=0.0198;AMR_AF=0.0778;AFR_AF=0.2738;EUR_AF=0.0417;SAS_AF=0.089;AA=A|||;VT=SNP
6	27230815	rs9295732	T	C	100	PASS	AC=347;AF=0.0692891;AN=5008;NS=2504;DP=19520;EAS_AF=0.0397;AMR_AF=0.0432;AFR_AF=0.1604;EUR_AF=0.0258;SAS_AF=0.0399;AA=T|||;VT=SNP
6	27231150	rs6938200	A	G	100	PASS	AC=589;AF=0.117612;AN=5008;NS=2504;DP=19674;EAS_AF=0.0139;AMR_AF=0.1196;AFR_AF=0.1604;EUR_AF=0.1819;SAS_AF=0.0992;AA=A|||;VT=SNP
6	27231224	rs6938397	C	G	100	PASS	AC=559;AF=0.111621;AN=5008;NS=2504;DP=19483;EAS_AF=0.0982;AMR_AF=0.085;AFR_AF=0.1634;EUR_AF=0.1272;SAS_AF=0.0583;AA=C|||;VT=SNP
6	27231666	rs56138318	G	A	100	PASS	AC=88;AF=0.0175719;AN=5008;NS=2504;DP=19663;EAS_AF=0.0089;AMR_AF=0.0216;AFR_AF=0.0068;EUR_AF=0.0159;SAS_AF=0.0399;AA=G|||;VT=SNP
6	27231818	rs114539850	C	G	100	PASS	AC=69;AF=0.013778;AN=5008;NS=2504;DP=19611;EAS_AF=0.004;AMR_AF=0.0317;AFR_AF=0.0061;EUR_AF=0.0179;SAS_AF=0.0174;AA=C|||;VT=SNP
6	27232395	rs6456771	G	A	100	PASS	AC=1173;AF=0.234225;AN=5008;NS=2504;DP=15659;EAS_AF=0.1121;AMR_AF=0.2017;AFR_AF=0.3533;EUR_AF=0.2992;SAS_AF=0.1554;AA=A|||;VT=SNP
6	27232792	rs73738704	T	C	100	PASS	AC=285;AF=0.0569089;AN=5008;NS=2504;DP=18246;EAS_AF=0.0129;AMR_AF=0.0389;AFR_AF=0.1021;EUR_AF=0.0268;SAS_AF=0.0849;AA=T|||;VT=SNP
6	27233210	rs114081782	T	A	100	PASS	AC=57;AF=0.0113818;AN=5008;NS=2504;DP=14462;EAS_AF=0.001;AMR_AF=0.0173;AFR_AF=0.0015;EUR_AF=0.0308;SAS_AF=0.0112;AA=T|||;VT=SNP
6	27233243	rs67310631	T	A	100	PASS	AC=560;AF=0.111821;AN=5008;NS=2504;DP=14516;EAS_AF=0.0982;AMR_AF=0.085;AFR_AF=0.1641;EUR_AF=0.1272;SAS_AF=0.0583;AA=T|||;VT=SNP
6	27233427	rs9379967	T	C	100	PASS	AC=559;AF=0.111621;AN=5008;NS=2504;DP=15564;EAS_AF=0.0982;AMR_AF=0.085;AFR_AF=0.1634;EUR_AF=0.1272;SAS_AF=0.0583;AA=T|||;VT=SNP
6	27234448	rs56405355	G	A	100	PASS	AC=344;AF=0.0686901;AN=5008;NS=2504;DP=17168;EAS_AF=0.0139;AMR_AF=0.0432;AFR_AF=0.143;EUR_AF=0.0278;SAS_AF=0.0849;AA=G|||;VT=SNP
6	27234969	rs9357033	A	C	100	PASS	AC=1666;AF=0.332668;AN=5008;NS=2504;DP=11352;EAS_AF=0.2321;AMR_AF=0.3156;AFR_AF=0.4107;EUR_AF=0.4076;SAS_AF=0.2658;AA=A|||;VT=SNP
6	27235525	rs62401089	C	T	100	PASS	AC=27;AF=0.00539137;AN=5008;NS=2504;DP=13449;EAS_AF=0;AMR_AF=0.013;AFR_AF=0;EUR_AF=0.0129;SAS_AF=0.0051;AA=C|||;VT=SNP
6	27235866	rs6915678	T	G	100	PASS	AC=1659;AF=0.33127;AN=5008;NS=2504;DP=17408;EAS_AF=0.1319;AMR_AF=0.2666;AFR_AF=0.5734;EUR_AF=0.339;SAS_AF=0.2474;AA=G|||;VT=SNP
6	27236048	rs3800314	T	G	100	PASS	AC=2512;AF=0.501597;AN=5008;NS=2504;DP=16678;EAS_AF=0.2649;AMR_AF=0.4135;AFR_AF=0.8464;EUR_AF=0.4742;SAS_AF=0.3701;AA=.|||;VT=SNP
6	27237301	rs9368494	C	T	100	PASS	AC=558;AF=0.111422;AN=5008;NS=2504;DP=15662;EAS_AF=0.0972;AMR_AF=0.085;AFR_AF=0.1634;EUR_AF=0.1272;SAS_AF=0.0583;AA=.|||;VT=SNP
6	27237363	rs36034627	G	T	100	PASS	AC=510;AF=0.101837;AN=5008;NS=2504;DP=17103;EAS_AF=0.0139;AMR_AF=0.1124;AFR_AF=0.1135;EUR_AF=0.173;SAS_AF=0.0961;AA=.|||;VT=SNP
6	27237534	rs76564374	C	T	100	PASS	AC=260;AF=0.0519169;AN=5008;NS=2504;DP=17845;EAS_AF=0.0317;AMR_AF=0.0562;AFR_AF=0.0098;EUR_AF=0.1044;SAS_AF=0.0726;AA=.|||;VT=SNP
6	27237549	rs77094841	T	G	100	PASS	AC=68;AF=0.0135783;AN=5008;NS=2504;DP=17589;EAS_AF=0.001;AMR_AF=0.0043;AFR_AF=0.0015;EUR_AF=0.0487;SAS_AF=0.0133;AA=.|||;VT=SNP
6	27238000	rs17687319	T	C	100	PASS	AC=260;AF=0.0519169;AN=5008;NS=2504;DP=15151;EAS_AF=0.0317;AMR_AF=0.0562;AFR_AF=0.0098;EUR_AF=0.1044;SAS_AF=0.0726;AA=.|||;VT=SNP
6	27238395	rs142281439	T	A	100	PASS	AC=59;AF=0.0117812;AN=5008;NS=2504;DP=9539;EAS_AF=0.0069;AMR_AF=0.0187;AFR_AF=0.0015;EUR_AF=0.0109;SAS_AF=0.0266;AA=.|||;VT=SNP
6	27238698	rs9468025	A	G	100	PASS	AC=346;AF=0.0690895;AN=5008;NS=2504;DP=12185;EAS_AF=0.0397;AMR_AF=0.0432;AFR_AF=0.1604;EUR_AF=0.0249;SAS_AF=0.0399;AA=.|||;VT=SNP
6	27239120	rs17687372	A	T	100	PASS	AC=260;AF=0.0519169;AN=5008;NS=2504;DP=14662;EAS_AF=0.0317;AMR_AF=0.0562;AFR_AF=0.0098;EUR_AF=0.1044;SAS_AF=0.0726;AA=.|||;VT=SNP
6	27239623	rs147009708	C	T	100	PASS	AC=49;AF=0.00978435;AN=5008;NS=2504;DP=11129;EAS_AF=0;AMR_AF=0.0101;AFR_AF=0.0008;EUR_AF=0.0338;SAS_AF=0.0072;AA=C|||;VT=SNP
6	27239749	rs138153298	G	A	100	PASS	AC=49;AF=0.00978435;AN=5008;NS=2504;DP=12069;EAS_AF=0;AMR_AF=0.0101;AFR_AF=0.0008;EUR_AF=0.0338;SAS_AF=0.0072;AA=G|||;VT=SNP
6	27240320	rs17687396	T	C	100	PASS	AC=273;AF=0.0545128;AN=5008;NS=2504;DP=17980;EAS_AF=0.0317;AMR_AF=0.0562;AFR_AF=0.0204;EUR_AF=0.1034;SAS_AF=0.0726;AA=T|||;VT=SNP
6	27240956	rs7759694	C	T	100	PASS	AC=1308;AF=0.261182;AN=5008;NS=2504;DP=16306;EAS_AF=0.0913;AMR_AF=0.2233;AFR_AF=0.413;EUR_AF=0.3141;SAS_AF=0.2035;AA=T|||;VT=SNP
6	27241043	rs7759741	C	T	100	PASS	AC=548;AF=0.109425;AN=5008;NS=2504;DP=16704;EAS_AF=0.0179;AMR_AF=0.1138;AFR_AF=0.1271;EUR_AF=0.1839;SAS_AF=0.1002;AA=C|||;VT=SNP
6	27241724	rs73390662	G	A	100	PASS	AC=310;AF=0.061901;AN=5008;NS=2504;DP=17360;EAS_AF=0.0397;AMR_AF=0.0288;AFR_AF=0.1384;EUR_AF=0.0219;SAS_AF=0.046;AA=G|||;VT=SNP
6	27241915	rs34843552	A	G	100	PASS	AC=1041;AF=0.207867;AN=5008;NS=2504;DP=17657;EAS_AF=0.0337;AMR_AF=0.1801;AFR_AF=0.3684;EUR_AF=0.2137;SAS_AF=0.184;AA=A|||;VT=SNP
6	27242150	rs79441355	T	C	100	PASS	AC=15;AF=0.00299521;AN=5008;NS=2504;DP=16693;EAS_AF=0;AMR_AF=0.0014;AFR_AF=0;EUR_AF=0.0139;SAS_AF=0;AA=T|||;VT=SNP
6	27242681	rs9393801	A	G	100	PASS	AC=1670;AF=0.333466;AN=5008;NS=2504;DP=15603;EAS_AF=0.129;AMR_AF=0.2651;AFR_AF=0.5794;EUR_AF=0.3429;SAS_AF=0.2505;AA=G|||;VT=SNP
6	27242909	rs62401093	T	A	100	PASS	AC=203;AF=0.0405351;AN=5008;NS=2504;DP=14385;EAS_AF=0.0089;AMR_AF=0.0504;AFR_AF=0.0053;EUR_AF=0.1044;SAS_AF=0.0481;AA=T|||;VT=SNP
6	27243105	rs9393802	A	G	100	PASS	AC=559;AF=0.111621;AN=5008;NS=2504;DP=9367;EAS_AF=0.0952;AMR_AF=0.0821;AFR_AF=0.1626;EUR_AF=0.1262;SAS_AF=0.0654;AA=A|||;VT=SNP
6	27243134	rs35982103	C	T	100	PASS	AC=554;AF=0.110623;AN=5008;NS=2504;DP=10054;EAS_AF=0.0179;AMR_AF=0.1138;AFR_AF=0.1331;EUR_AF=0.1839;SAS_AF=0.0982;AA=C|||;VT=SNP
6	27243318	rs78334451	G	C	100	PASS	AC=105;AF=0.0209665;AN=5008;NS=2504;DP=13239;EAS_AF=0.0228;AMR_AF=0.0173;AFR_AF=0.0023;EUR_AF=0.0278;SAS_AF=0.0399;AA=G|||;VT=SNP
6	27243326	rs139786258	T	C	100	PASS	AC=35;AF=0.00698882;AN=5008;NS=2504;DP=13538;EAS_AF=0.001;AMR_AF=0.0029;AFR_AF=0.0008;EUR_AF=0.0199;SAS_AF=0.0112;AA=T|||;VT=SNP
6	27243425	rs9357034	C	G	100	PASS	AC=208;AF=0.0415335;AN=5008;NS=2504;DP=12806;EAS_AF=0.0536;AMR_AF=0.0418;AFR_AF=0.003;EUR_AF=0.1024;SAS_AF=0.0184;AA=C|||;VT=SNP
6	27243480	rs6917419	C	T	100	PASS	AC=558;AF=0.111422;AN=5008;NS=2504;DP=13246;EAS_AF=0.0933;AMR_AF=0.0821;AFR_AF=0.1634;EUR_AF=0.1272;SAS_AF=0.0644;AA=T|||;VT=SNP
6	27243767	rs6902012	T	C	100	PASS	AC=207;AF=0.0413339;AN=5008;NS=2504;DP=18654;EAS_AF=0.0536;AMR_AF=0.0418;AFR_AF=0.003;EUR_AF=0.1024;SAS_AF=0.0174;AA=T|||;VT=SNP
6	27244041	rs78276919	C	T	100	PASS	AC=33;AF=0.00658946;AN=5008;NS=2504;DP=18322;EAS_AF=0;AMR_AF=0.013;AFR_AF=0;EUR_AF=0.0209;SAS_AF=0.0031;AA=C|||;VT=SNP
6	27244063	rs76227013	A	T	100	PASS	AC=70;AF=0.0139776;AN=5008;NS=2504;DP=18688;EAS_AF=0.0198;AMR_AF=0.0216;AFR_AF=0.0144;EUR_AF=0.0099;SAS_AF=0.0061;AA=A|||;VT=SNP
6	27244225	rs12210403	C	G	100	PASS	AC=57;AF=0.0113818;AN=5008;NS=2504;DP=21577;EAS_AF=0.001;AMR_AF=0.0043;AFR_AF=0.0015;EUR_AF=0.0467;SAS_AF=0.0041;AA=C|||;VT=SNP
6	27244590	rs9379968	G	A	100	PASS	AC=2589;AF=0.516973;AN=5008;NS=2504;DP=22081;EAS_AF=0.2599;AMR_AF=0.4611;AFR_AF=0.8548;EUR_AF=0.5119;SAS_AF=0.3701;AA=A|||;VT=SNP
6	27245173	rs2038044	A	G	100	PASS	AC=2591;AF=0.517372;AN=5008;NS=2504;DP=12301;EAS_AF=0.2609;AMR_AF=0.4597;AFR_AF=0.8563;EUR_AF=0.5119;SAS_AF=0.3701;AA=G|||;VT=SNP
6	27245340	rs115091345	T	C	100	PASS	AC=162;AF=0.0323482;AN=5008;NS=2504;DP=17247;EAS_AF=0.0129;AMR_AF=0.0259;AFR_AF=0.0371;EUR_AF=0.0179;SAS_AF=0.0654;AA=T|||;VT=SNP
6	27248044	rs56044565	C	G	100	PASS	AC=334;AF=0.0666933;AN=5008;NS=2504;DP=15351;EAS_AF=0.0407;AMR_AF=0.0735;AFR_AF=0.0121;EUR_AF=0.1173;SAS_AF=0.1104;AA=C|||;VT=SNP
6	27248193	rs180711071	G	A	100	PASS	AC=59;AF=0.0117812;AN=5008;NS=2504;DP=17429;EAS_AF=0;AMR_AF=0.013;AFR_AF=0.003;EUR_AF=0.0258;SAS_AF=0.0204;AA=G|||;VT=SNP
6	27248773	rs6909479	A	C	100	PASS	AC=2489;AF=0.497005;AN=5008;NS=2504;DP=15797;EAS_AF=0.2262;AMR_AF=0.4582;AFR_AF=0.8472;EUR_AF=0.4881;SAS_AF=0.3395;AA=C|||;VT=SNP
6	27248931	rs6932590	T	C	100	PASS	AC=1047;AF=0.209065;AN=5008;NS=2504;DP=14105;EAS_AF=0.0248;AMR_AF=0.2032;AFR_AF=0.3782;EUR_AF=0.2376;SAS_AF=0.1452;AA=T|||;VT=SNP
6	27249011	rs112872756	G	C	100	PASS	AC=15;AF=0.00299521;AN=5008;NS=2504;DP=13366;EAS_AF=0;AMR_AF=0.0014;AFR_AF=0;EUR_AF=0.0139;SAS_AF=0;AA=G|||;VT=SNP
6	27249202	rs6910659	G	C	100	PASS	AC=2495;AF=0.498203;AN=5008;NS=2504;DP=11170;EAS_AF=0.2252;AMR_AF=0.4597;AFR_AF=0.8464;EUR_AF=0.494;SAS_AF=0.3405;AA=c|||;VT=SNP
6	27249415	rs150269116	G	T	100	PASS	AC=59;AF=0.0117812;AN=5008;NS=2504;DP=9290;EAS_AF=0.001;AMR_AF=0.0187;AFR_AF=0.0023;EUR_AF=0.0308;SAS_AF=0.0112;AA=G|||;VT=SNP
6	27249686	rs72839445	G	A	100	PASS	AC=96;AF=0.0191693;AN=5008;NS=2504;DP=11173;EAS_AF=0;AMR_AF=0.0303;AFR_AF=0.0045;EUR_AF=0.0686;SAS_AF=0;AA=G|||;VT=SNP
6	27251379	rs13207082	A	G	100	PASS	AC=130;AF=0.0259585;AN=5008;NS=2504;DP=17716;EAS_AF=0;AMR_AF=0.0317;AFR_AF=0.0287;EUR_AF=0.0686;SAS_AF=0.001;AA=A|||;VT=SNP
6	27252780	rs10946906	G	A	100	PASS	AC=208;AF=0.0415335;AN=5008;NS=2504;DP=16798;EAS_AF=0.0536;AMR_AF=0.0418;AFR_AF=0.003;EUR_AF=0.1024;SAS_AF=0.0184;AA=C|||;VT=SNP
6	27254006	rs9368498	G	A	100	PASS	AC=209;AF=0.0417332;AN=5008;NS=2504;DP=22887;EAS_AF=0.0536;AMR_AF=0.0432;AFR_AF=0.003;EUR_AF=0.1024;SAS_AF=0.0184;AA=A|||;VT=SNP
6	27254332	rs9368499	C	T	100	PASS	AC=208;AF=0.0415335;AN=5008;NS=2504;DP=18335;EAS_AF=0.0536;AMR_AF=0.0418;AFR_AF=0.003;EUR_AF=0.1024;SAS_AF=0.0184;AA=C|||;VT=SNP
6	27254475	rs35454259	G	A	100	PASS	AC=602;AF=0.120208;AN=5008;NS=2504;DP=14303;EAS_AF=0.0179;AMR_AF=0.1455;AFR_AF=0.1271;EUR_AF=0.2167;SAS_AF=0.0992;AA=G|||;VT=SNP
6	27254510	rs112482034	G	A	100	PASS	AC=62;AF=0.0123802;AN=5008;NS=2504;DP=12927;EAS_AF=0.0079;AMR_AF=0.0202;AFR_AF=0.0023;EUR_AF=0.0229;SAS_AF=0.0143;AA=G|||;VT=SNP
6	27254650	rs9348757	A	G	100	PASS	AC=208;AF=0.0415335;AN=5008;NS=2504;DP=12074;EAS_AF=0.0536;AMR_AF=0.0418;AFR_AF=0.003;EUR_AF=0.1024;SAS_AF=0.0184;AA=G|||;VT=SNP
6	27254843	rs6913724	A	T	100	PASS	AC=2503;AF=0.4998;AN=5008;NS=2504;DP=11941;EAS_AF=0.2262;AMR_AF=0.4582;AFR_AF=0.8449;EUR_AF=0.504;SAS_AF=0.3405;AA=T|||;VT=SNP
6	27254937	rs114337870	A	C	100	PASS	AC=209;AF=0.0417332;AN=5008;NS=2504;DP=11622;EAS_AF=0.0536;AMR_AF=0.0418;AFR_AF=0.003;EUR_AF=0.1024;SAS_AF=0.0194;AA=A|||;VT=SNP
6	27254967	rs13217239	T	C	100	PASS	AC=1585;AF=0.316494;AN=5008;NS=2504;DP=11446;EAS_AF=0.0833;AMR_AF=0.2781;AFR_AF=0.5825;EUR_AF=0.3559;SAS_AF=0.184;AA=C|||;VT=SNP
6	27255017	rs6914521	G	A	100	PASS	AC=2700;AF=0.539137;AN=5008;NS=2504;DP=11205;EAS_AF=0.2361;AMR_AF=0.4885;AFR_AF=0.9561;EUR_AF=0.5139;SAS_AF=0.3497;AA=A|||;VT=SNP
6	27255231	rs9379970	T	C	100	PASS	AC=209;AF=0.0417332;AN=5008;NS=2504;DP=15524;EAS_AF=0.0536;AMR_AF=0.0418;AFR_AF=0.003;EUR_AF=0.1024;SAS_AF=0.0194;AA=C|||;VT=SNP
6	27255238	rs9348758	T	G	100	PASS	AC=209;AF=0.0417332;AN=5008;NS=2504;DP=15967;EAS_AF=0.0536;AMR_AF=0.0418;AFR_AF=0.003;EUR_AF=0.1024;SAS_AF=0.0194;AA=T|||;VT=SNP
6	27256102	rs3800316	A	C	100	PASS	AC=1377;AF=0.27496;AN=5008;NS=2504;DP=15525;EAS_AF=0.0298;AMR_AF=0.2363;AFR_AF=0.5794;EUR_AF=0.2545;SAS_AF=0.1646;AA=C|||;VT=SNP
6	27256218	rs16897282	C	A	100	PASS	AC=339;AF=0.0676917;AN=5008;NS=2504;DP=17439;EAS_AF=0.005;AMR_AF=0.0403;AFR_AF=0.2027;EUR_AF=0.0189;SAS_AF=0.0194;AA=C|||;VT=SNP
6	27256346	rs3823427	G	C	100	PASS	AC=602;AF=0.120208;AN=5008;NS=2504;DP=15915;EAS_AF=0.0179;AMR_AF=0.1455;AFR_AF=0.1271;EUR_AF=0.2167;SAS_AF=0.0992;AA=G|||;VT=SNP
6	27257143	rs77093909	A	C	100	PASS	AC=74;AF=0.0147764;AN=5008;NS=2504;DP=16733;EAS_AF=0.0089;AMR_AF=0.0159;AFR_AF=0.0023;EUR_AF=0.0119;SAS_AF=0.0399;AA=A|||;VT=SNP
6	27257714	rs9393803	A	G	100	PASS	AC=207;AF=0.0413339;AN=5008;NS=2504;DP=19911;EAS_AF=0.0526;AMR_AF=0.0418;AFR_AF=0.003;EUR_AF=0.1024;SAS_AF=0.0184;AA=A|||;VT=SNP
6	27257992	rs74964897	C	T	100	PASS	AC=36;AF=0.0071885;AN=5008;NS=2504;DP=20335;EAS_AF=0.002;AMR_AF=0.0115;AFR_AF=0.0015;EUR_AF=0.0219;SAS_AF=0.002;AA=C|||;VT=SNP
6	27258410	rs72839448	C	T	100	PASS	AC=119;AF=0.023762;AN=5008;NS=2504;DP=20085;EAS_AF=0;AMR_AF=0.036;AFR_AF=0.003;EUR_AF=0.0845;SAS_AF=0.0051;AA=C|||;VT=SNP
6	27258487	rs77493082	T	C	100	PASS	AC=357;AF=0.0712859;AN=5008;NS=2504;DP=18378;EAS_AF=0.0407;AMR_AF=0.0821;AFR_AF=0.0204;EUR_AF=0.1203;SAS_AF=0.1135;AA=T|||;VT=SNP
6	27258972	rs3800317	C	T	100	PASS	AC=263;AF=0.052516;AN=5008;NS=2504;DP=18748;EAS_AF=0.1022;AMR_AF=0.0692;AFR_AF=0.0318;EUR_AF=0.0249;SAS_AF=0.046;AA=C|||;VT=SNP
6	27259191	rs79986350	T	C	100	PASS	AC=102;AF=0.0203674;AN=5008;NS=2504;DP=18274;EAS_AF=0;AMR_AF=0.0231;AFR_AF=0.028;EUR_AF=0.0288;SAS_AF=0.0204;AA=T|||;VT=SNP
6	27259308	rs9379971	T	A	100	PASS	AC=1408;AF=0.28115;AN=5008;NS=2504;DP=21026;EAS_AF=0.1052;AMR_AF=0.2723;AFR_AF=0.4123;EUR_AF=0.3907;SAS_AF=0.1789;AA=A|||;VT=SNP
6	27259767	rs17687635	A	T	100	PASS	AC=592;AF=0.118211;AN=5008;NS=2504;DP=20357;EAS_AF=0.0754;AMR_AF=0.1124;AFR_AF=0.0968;EUR_AF=0.1571;SAS_AF=0.1554;AA=T|||;VT=SNP
6	27259792	rs76736394	T	C	100	PASS	AC=75;AF=0.014976;AN=5008;NS=2504;DP=20067;EAS_AF=0.0089;AMR_AF=0.0159;AFR_AF=0.0023;EUR_AF=0.0119;SAS_AF=0.0409;AA=T|||;VT=SNP
6	27260042	rs77839950	C	T	100	PASS	AC=97;AF=0.019369;AN=5008;NS=2504;DP=19806;EAS_AF=0;AMR_AF=0.0202;AFR_AF=0.025;EUR_AF=0.0308;SAS_AF=0.0194;AA=C|||;VT=SNP
6	27260692	rs112369919	G	C	100	PASS	AC=535;AF=0.106829;AN=5008;NS=2504;DP=14064;EAS_AF=0.0804;AMR_AF=0.0994;AFR_AF=0.0817;EUR_AF=0.1392;SAS_AF=0.1401;AA=G|||;VT=SNP
6	27260776	rs61249083	A	T	100	PASS	AC=555;AF=0.110823;AN=5008;NS=2504;DP=15098;EAS_AF=0.1359;AMR_AF=0.0994;AFR_AF=0.2088;EUR_AF=0.0268;SAS_AF=0.047;AA=A|||;VT=SNP
6	27261295	rs28542968	A	G	100	PASS	AC=103;AF=0.0205671;AN=5008;NS=2504;DP=19097;EAS_AF=0;AMR_AF=0.0202;AFR_AF=0.0303;EUR_AF=0.0298;SAS_AF=0.0194;AA=G|||;VT=SNP
6	27261324	rs7746199	C	T	100	PASS	AC=736;AF=0.146965;AN=5008;NS=2504;DP=19326;EAS_AF=0.0288;AMR_AF=0.1499;AFR_AF=0.2474;EUR_AF=0.171;SAS_AF=0.1063;AA=C|||;VT=SNP
6	27261377	rs116044476	C	T	100	PASS	AC=17;AF=0.00339457;AN=5008;NS=2504;DP=19585;EAS_AF=0;AMR_AF=0.0058;AFR_AF=0.0008;EUR_AF=0.0099;SAS_AF=0.002;AA=C|||;VT=SNP
6	27261661	rs72839449	A	C	100	PASS	AC=737;AF=0.147165;AN=5008;NS=2504;DP=14464;EAS_AF=0.0288;AMR_AF=0.1499;AFR_AF=0.2481;EUR_AF=0.171;SAS_AF=0.1063;AA=A|||;VT=SNP
6	27261664	rs114673542	T	C	100	PASS	AC=96;AF=0.0191693;AN=5008;NS=2504;DP=14316;EAS_AF=0;AMR_AF=0.0202;AFR_AF=0.025;EUR_AF=0.0298;SAS_AF=0.0194;AA=T|||;VT=SNP
6	27261700	rs7746841	C	G	100	PASS	AC=2575;AF=0.514177;AN=5008;NS=2504;DP=14005;EAS_AF=0.3026;AMR_AF=0.4568;AFR_AF=0.8457;EUR_AF=0.4622;SAS_AF=0.3783;AA=G|||;VT=SNP
6	27261706	rs78232339	C	T	100	PASS	AC=95;AF=0.0189696;AN=5008;NS=2504;DP=14021;EAS_AF=0;AMR_AF=0.0202;AFR_AF=0.0242;EUR_AF=0.0298;SAS_AF=0.0194;AA=c|||;VT=SNP
6	27262158	rs9468028	C	A	100	PASS	AC=95;AF=0.0189696;AN=5008;NS=2504;DP=14980;EAS_AF=0;AMR_AF=0.0202;AFR_AF=0.0242;EUR_AF=0.0298;SAS_AF=0.0194;AA=C|||;VT=SNP
6	27263252	rs16897345	C	T	100	PASS	AC=550;AF=0.109824;AN=5008;NS=2504;DP=18563;EAS_AF=0.1359;AMR_AF=0.0994;AFR_AF=0.208;EUR_AF=0.0249;SAS_AF=0.045;AA=C|||;VT=SNP
6	27263287	rs9468029	A	T	100	PASS	AC=96;AF=0.0191693;AN=5008;NS=2504;DP=17961;EAS_AF=0;AMR_AF=0.0202;AFR_AF=0.025;EUR_AF=0.0298;SAS_AF=0.0194;AA=T|||;VT=SNP
6	27263342	rs16897348	C	T	100	PASS	AC=260;AF=0.0519169;AN=5008;NS=2504;DP=19611;EAS_AF=0.004;AMR_AF=0.036;AFR_AF=0.1263;EUR_AF=0.0189;SAS_AF=0.046;AA=C|||;VT=SNP
6	27263386	rs9468030	C	A	100	PASS	AC=95;AF=0.0189696;AN=5008;NS=2504;DP=20990;EAS_AF=0;AMR_AF=0.0202;AFR_AF=0.0242;EUR_AF=0.0298;SAS_AF=0.0194;AA=C|||;VT=SNP
6	27263641	rs3800318	A	T	100	PASS	AC=740;AF=0.147764;AN=5008;NS=2504;DP=17830;EAS_AF=0.0288;AMR_AF=0.1499;AFR_AF=0.2489;EUR_AF=0.173;SAS_AF=0.1063;AA=A|||;VT=SNP
6	27264344	rs12201477	C	T	100	PASS	AC=83;AF=0.0165735;AN=5008;NS=2504;DP=17039;EAS_AF=0.001;AMR_AF=0.0043;AFR_AF=0.0015;EUR_AF=0.0726;SAS_AF=0.0041;AA=C|||;VT=SNP
6	27264365	rs9461346	T	A	100	PASS	AC=95;AF=0.0189696;AN=5008;NS=2504;DP=17499;EAS_AF=0;AMR_AF=0.0202;AFR_AF=0.0242;EUR_AF=0.0298;SAS_AF=0.0194;AA=T|||;VT=SNP
6	27264369	rs115045996	A	T	100	PASS	AC=48;AF=0.00958466;AN=5008;NS=2504;DP=17480;EAS_AF=0.001;AMR_AF=0.0101;AFR_AF=0.0008;EUR_AF=0.0159;SAS_AF=0.0235;AA=A|||;VT=SNP
6	27264880	rs78636194	C	A	100	PASS	AC=543;AF=0.108427;AN=5008;NS=2504;DP=15887;EAS_AF=0.0813;AMR_AF=0.1009;AFR_AF=0.0832;EUR_AF=0.1412;SAS_AF=0.1421;AA=C|||;VT=SNP
6	27265235	rs28410967	T	C	100	PASS	AC=179;AF=0.0357428;AN=5008;NS=2504;DP=16339;EAS_AF=0.0526;AMR_AF=0.0418;AFR_AF=0.003;EUR_AF=0.0746;SAS_AF=0.0184;AA=T|||;VT=SNP
6	27265437	rs72839451	G	C	100	PASS	AC=179;AF=0.0357428;AN=5008;NS=2504;DP=16407;EAS_AF=0.0526;AMR_AF=0.0418;AFR_AF=0.003;EUR_AF=0.0746;SAS_AF=0.0184;AA=G|||;VT=SNP
6	27265827	rs62401095	C	T	100	PASS	AC=27;AF=0.00539137;AN=5008;NS=2504;DP=18686;EAS_AF=0;AMR_AF=0.0144;AFR_AF=0;EUR_AF=0.0129;SAS_AF=0.0041;AA=C|||;VT=SNP
6	27265940	rs13211166	T	A	100	PASS	AC=738;AF=0.147364;AN=5008;NS=2504;DP=19761;EAS_AF=0.0288;AMR_AF=0.1499;AFR_AF=0.2481;EUR_AF=0.172;SAS_AF=0.1063;AA=T|||;VT=SNP
6	27266413	rs78762029	G	A	100	PASS	AC=46;AF=0.0091853;AN=5008;NS=2504;DP=18069;EAS_AF=0.001;AMR_AF=0.0159;AFR_AF=0.0015;EUR_AF=0.0278;SAS_AF=0.0041;AA=g|||;VT=SNP
6	27266687	rs111421297	G	T	100	PASS	AC=96;AF=0.0191693;AN=5008;NS=2504;DP=13125;EAS_AF=0;AMR_AF=0.0202;AFR_AF=0.025;EUR_AF=0.0298;SAS_AF=0.0194;AA=G|||;VT=SNP
6	27266830	rs77214606	A	G	100	PASS	AC=70;AF=0.0139776;AN=5008;NS=2504;DP=14629;EAS_AF=0;AMR_AF=0.0303;AFR_AF=0.0023;EUR_AF=0.0427;SAS_AF=0.0031;AA=A|||;VT=SNP
6	27266860	rs75882019	A	G	100	PASS	AC=47;AF=0.00938498;AN=5008;NS=2504;DP=15296;EAS_AF=0;AMR_AF=0.0086;AFR_AF=0.0008;EUR_AF=0.0338;SAS_AF=0.0061;AA=A|||;VT=SNP
6	27267008	rs4559087	C	T	100	PASS	AC=2747;AF=0.548522;AN=5008;NS=2504;DP=13709;EAS_AF=0.3026;AMR_AF=0.4856;AFR_AF=0.9554;EUR_AF=0.4692;SAS_AF=0.3783;AA=T|||;VT=SNP
6	27267541	rs76565975	C	A	100	PASS	AC=97;AF=0.019369;AN=5008;NS=2504;DP=17049;EAS_AF=0;AMR_AF=0.0202;AFR_AF=0.0257;EUR_AF=0.0298;SAS_AF=0.0194;AA=C|||;VT=SNP
6	27269659	rs147989975	A	G	100	PASS	AC=81;AF=0.0161741;AN=5008;NS=2504;DP=16061;EAS_AF=0.002;AMR_AF=0.0144;AFR_AF=0.0008;EUR_AF=0.0179;SAS_AF=0.0511;AA=A|||;VT=SNP
6	27270246	rs9468036	T	C	100	PASS	AC=96;AF=0.0191693;AN=5008;NS=2504;DP=14871;EAS_AF=0;AMR_AF=0.0202;AFR_AF=0.025;EUR_AF=0.0298;SAS_AF=0.0194;AA=t|||;VT=SNP
6	27270261	rs2393923	T	C	100	PASS	AC=1662;AF=0.331869;AN=5008;NS=2504;DP=14909;EAS_AF=0.1141;AMR_AF=0.2911;AFR_AF=0.5454;EUR_AF=0.334;SAS_AF=0.2945;AA=T|||;VT=SNP
6	27270702	rs143734985	T	A	100	PASS	AC=58;AF=0.0115815;AN=5008;NS=2504;DP=17768;EAS_AF=0;AMR_AF=0.0115;AFR_AF=0.003;EUR_AF=0.0268;SAS_AF=0.0194;AA=T|||;VT=SNP
6	27270961	rs9468037	A	G	100	PASS	AC=96;AF=0.0191693;AN=5008;NS=2504;DP=19671;EAS_AF=0;AMR_AF=0.0202;AFR_AF=0.025;EUR_AF=0.0298;SAS_AF=0.0194;AA=G|||;VT=SNP
6	27271187	rs77406681	G	A	100	PASS	AC=96;AF=0.0191693;AN=5008;NS=2504;DP=18790;EAS_AF=0;AMR_AF=0.0202;AFR_AF=0.025;EUR_AF=0.0298;SAS_AF=0.0194;AA=G|||;VT=SNP
6	27271343	rs7771953	G	A	100	PASS	AC=2009;AF=0.401158;AN=5008;NS=2504;DP=20823;EAS_AF=0.1667;AMR_AF=0.3559;AFR_AF=0.6293;EUR_AF=0.4354;SAS_AF=0.3313;AA=A|||;VT=SNP
6	27271404	rs146149082	G	A	100	PASS	AC=81;AF=0.0161741;AN=5008;NS=2504;DP=18884;EAS_AF=0.002;AMR_AF=0.0144;AFR_AF=0.0008;EUR_AF=0.0179;SAS_AF=0.0511;AA=G|||;VT=SNP
6	27271498	rs112469219	G	C	100	PASS	AC=96;AF=0.0191693;AN=5008;NS=2504;DP=15407;EAS_AF=0;AMR_AF=0.0202;AFR_AF=0.025;EUR_AF=0.0298;SAS_AF=0.0194;AA=g|||;VT=SNP
6	27271585	rs72839454	G	A	100	PASS	AC=25;AF=0.00499201;AN=5008;NS=2504;DP=13813;EAS_AF=0;AMR_AF=0.0058;AFR_AF=0.0015;EUR_AF=0.0169;SAS_AF=0.002;AA=G|||;VT=SNP
6	27271590	rs147121091	A	G	100	PASS	AC=76;AF=0.0151757;AN=5008;NS=2504;DP=13900;EAS_AF=0.0089;AMR_AF=0.0159;AFR_AF=0.0023;EUR_AF=0.0119;SAS_AF=0.0419;AA=A|||;VT=SNP
6	27271615	rs114985925	C	A	100	PASS	AC=81;AF=0.0161741;AN=5008;NS=2504;DP=13947;EAS_AF=0.002;AMR_AF=0.0144;AFR_AF=0.0008;EUR_AF=0.0179;SAS_AF=0.0511;AA=C|||;VT=SNP
6	27271634	rs74960761	T	C	100	PASS	AC=438;AF=0.0874601;AN=5008;NS=2504;DP=14169;EAS_AF=0.0754;AMR_AF=0.0865;AFR_AF=0.028;EUR_AF=0.1282;SAS_AF=0.1391;AA=T|||;VT=SNP
6	27272014	rs113971432	A	T	100	PASS	AC=114;AF=0.0227636;AN=5008;NS=2504;DP=10617;EAS_AF=0;AMR_AF=0.0231;AFR_AF=0.0318;EUR_AF=0.0358;SAS_AF=0.0204;AA=A|||;VT=SNP
6	27272123	rs114402756	G	A	100	PASS	AC=24;AF=0.00479233;AN=5008;NS=2504;DP=12834;EAS_AF=0;AMR_AF=0.0072;AFR_AF=0.0008;EUR_AF=0.0159;SAS_AF=0.002;AA=G|||;VT=SNP
6	27272138	rs78032054	A	G	100	PASS	AC=96;AF=0.0191693;AN=5008;NS=2504;DP=13434;EAS_AF=0;AMR_AF=0.0202;AFR_AF=0.025;EUR_AF=0.0298;SAS_AF=0.0194;AA=A|||;VT=SNP
6	27272748	rs111256519	C	A	100	PASS	AC=96;AF=0.0191693;AN=5008;NS=2504;DP=16120;EAS_AF=0;AMR_AF=0.0202;AFR_AF=0.025;EUR_AF=0.0298;SAS_AF=0.0194;AA=C|||;VT=SNP
6	27273365	rs6456772	G	A	100	PASS	AC=2596;AF=0.518371;AN=5008;NS=2504;DP=16582;EAS_AF=0.3036;AMR_AF=0.464;AFR_AF=0.8555;EUR_AF=0.4642;SAS_AF=0.3783;AA=A|||;VT=SNP
6	27273592	rs9468038	A	G	100	PASS	AC=96;AF=0.0191693;AN=5008;NS=2504;DP=17850;EAS_AF=0;AMR_AF=0.0202;AFR_AF=0.025;EUR_AF=0.0298;SAS_AF=0.0194;AA=A|||;VT=SNP
6	27273894	rs16897467	T	C	100	PASS	AC=298;AF=0.0595048;AN=5008;NS=2504;DP=20541;EAS_AF=0.119;AMR_AF=0.0692;AFR_AF=0.0446;EUR_AF=0.0258;SAS_AF=0.046;AA=T|||;VT=SNP
6	27274771	rs72839457	G	C	100	PASS	AC=25;AF=0.00499201;AN=5008;NS=2504;DP=18588;EAS_AF=0.004;AMR_AF=0.0029;AFR_AF=0.0015;EUR_AF=0.0159;SAS_AF=0.001;AA=G|||;VT=SNP
6	27274780	rs78432563	A	C	100	PASS	AC=33;AF=0.00658946;AN=5008;NS=2504;DP=18545;EAS_AF=0;AMR_AF=0.0029;AFR_AF=0.0008;EUR_AF=0.0189;SAS_AF=0.0112;AA=A|||;VT=SNP
6	27274834	rs56114371	C	T	100	PASS	AC=131;AF=0.0261581;AN=5008;NS=2504;DP=17696;EAS_AF=0;AMR_AF=0.0317;AFR_AF=0.0303;EUR_AF=0.0686;SAS_AF=0;AA=C|||;VT=SNP
6	27275004	rs9468039	G	T	100	PASS	AC=97;AF=0.019369;AN=5008;NS=2504;DP=17820;EAS_AF=0.001;AMR_AF=0.0202;AFR_AF=0.025;EUR_AF=0.0298;SAS_AF=0.0194;AA=G|||;VT=SNP
6	27275143	rs114231633	T	A	100	PASS	AC=46;AF=0.0091853;AN=5008;NS=2504;DP=17791;EAS_AF=0.001;AMR_AF=0.0159;AFR_AF=0.0015;EUR_AF=0.0278;SAS_AF=0.0041;AA=T|||;VT=SNP
6	27275350	rs9468040	G	A	100	PASS	AC=96;AF=0.0191693;AN=5008;NS=2504;DP=18698;EAS_AF=0;AMR_AF=0.0202;AFR_AF=0.025;EUR_AF=0.0298;SAS_AF=0.0194;AA=A|||;VT=SNP
6	27275394	rs59886985	G	T	100	PASS	AC=134;AF=0.0267572;AN=5008;NS=2504;DP=19549;EAS_AF=0;AMR_AF=0.0187;AFR_AF=0.0688;EUR_AF=0.0109;SAS_AF=0.0194;AA=G|||;VT=SNP
6	27275411	rs75254709	C	G	100	PASS	AC=17;AF=0.00339457;AN=5008;NS=2504;DP=19462;EAS_AF=0;AMR_AF=0.0014;AFR_AF=0;EUR_AF=0.0159;SAS_AF=0;AA=C|||;VT=SNP
6	27276171	rs9366689	C	A	100	PASS	AC=2008;AF=0.400958;AN=5008;NS=2504;DP=18208;EAS_AF=0.1687;AMR_AF=0.3559;AFR_AF=0.6286;EUR_AF=0.4344;SAS_AF=0.3303;AA=A|||;VT=SNP
6	27276326	rs9468041	A	T	100	PASS	AC=96;AF=0.0191693;AN=5008;NS=2504;DP=18834;EAS_AF=0;AMR_AF=0.0202;AFR_AF=0.025;EUR_AF=0.0298;SAS_AF=0.0194;AA=A|||;VT=SNP
6	27276578	rs9461347	C	A	100	PASS	AC=96;AF=0.0191693;AN=5008;NS=2504;DP=20117;EAS_AF=0;AMR_AF=0.0202;AFR_AF=0.025;EUR_AF=0.0298;SAS_AF=0.0194;AA=C|||;VT=SNP
6	27277051	rs41269255	C	T	100	PASS	AC=537;AF=0.107228;AN=5008;NS=2504;DP=17356;EAS_AF=0.0813;AMR_AF=0.1009;AFR_AF=0.0817;EUR_AF=0.1392;SAS_AF=0.1401;AA=C|||;VT=SNP
6	27277402	rs6456773	C	T	100	PASS	AC=4903;AF=0.979034;AN=5008;NS=2504;DP=20221;EAS_AF=0.9901;AMR_AF=0.9928;AFR_AF=1;EUR_AF=0.9841;SAS_AF=0.9243;AA=T|||;VT=SNP
6	27277521	rs41269259	G	T	100	PASS	AC=35;AF=0.00698882;AN=5008;NS=2504;DP=19639;EAS_AF=0;AMR_AF=0.0101;AFR_AF=0.003;EUR_AF=0.0239;SAS_AF=0;AA=G|||;VT=SNP
6	27277665	rs2281023	G	A	100	PASS	AC=737;AF=0.147165;AN=5008;NS=2504;DP=19892;EAS_AF=0.1359;AMR_AF=0.1254;AFR_AF=0.3283;EUR_AF=0.0318;SAS_AF=0.0481;AA=G|||;VT=SNP
6	27278020	rs16897515	C	A	100	PASS	AC=723;AF=0.144369;AN=5008;NS=2504;DP=21112;EAS_AF=0.0288;AMR_AF=0.147;AFR_AF=0.2443;EUR_AF=0.168;SAS_AF=0.1022;AA=C|||;VT=SNP
6	27278179	rs41269261	G	T	100	PASS	AC=96;AF=0.0191693;AN=5008;NS=2504;DP=19902;EAS_AF=0;AMR_AF=0.0202;AFR_AF=0.025;EUR_AF=0.0298;SAS_AF=0.0194;AA=G|||;VT=SNP
6	27278634	rs12191414	C	G	100	PASS	AC=119;AF=0.023762;AN=5008;NS=2504;DP=18365;EAS_AF=0.002;AMR_AF=0.0418;AFR_AF=0.003;EUR_AF=0.0726;SAS_AF=0.0112;AA=C|||;VT=SNP
6	27279021	rs61736094	C	G	100	PASS	AC=101;AF=0.0201677;AN=5008;NS=2504;DP=18717;EAS_AF=0;AMR_AF=0.0202;AFR_AF=0.028;EUR_AF=0.0308;SAS_AF=0.0194;AA=G|||;VT=SNP
6	27279095	rs61736096	T	C	100	PASS	AC=27;AF=0.00539137;AN=5008;NS=2504;DP=19198;EAS_AF=0;AMR_AF=0.0144;AFR_AF=0;EUR_AF=0.0129;SAS_AF=0.0041;AA=T|||;VT=SNP
6	27279774	rs17688097	C	T	100	PASS	AC=229;AF=0.0457268;AN=5008;NS=2504;DP=14090;EAS_AF=0.0655;AMR_AF=0.0346;AFR_AF=0.0129;EUR_AF=0.0457;SAS_AF=0.0777;AA=C|||;VT=SNP
6	27279805	rs61736098	G	T	100	PASS	AC=98;AF=0.0195687;AN=5008;NS=2504;DP=14288;EAS_AF=0.001;AMR_AF=0.0202;AFR_AF=0.0257;EUR_AF=0.0298;SAS_AF=0.0194;AA=G|||;VT=SNP
6	27279852	rs2235233	T	C	100	PASS	AC=1084;AF=0.216454;AN=5008;NS=2504;DP=14287;EAS_AF=0.379;AMR_AF=0.2622;AFR_AF=0.0144;EUR_AF=0.2008;SAS_AF=0.3057;AA=T|||;VT=SNP
6	27279982	rs12194893	G	A	100	PASS	AC=150;AF=0.0299521;AN=5008;NS=2504;DP=16544;EAS_AF=0.0506;AMR_AF=0.036;AFR_AF=0.003;EUR_AF=0.0577;SAS_AF=0.0123;AA=G|||;VT=SNP
6	27280095	rs73738742	T	C	100	PASS	AC=165;AF=0.0329473;AN=5008;NS=2504;DP=16209;EAS_AF=0;AMR_AF=0.0231;AFR_AF=0.0756;EUR_AF=0.0298;SAS_AF=0.0194;AA=C|||;VT=SNP
6	27280407	rs3800319	C	G	100	PASS	AC=2038;AF=0.406949;AN=5008;NS=2504;DP=14499;EAS_AF=0.1677;AMR_AF=0.3588;AFR_AF=0.649;EUR_AF=0.4344;SAS_AF=0.3323;AA=G|||;VT=SNP
6	27281027	rs114618324	A	G	100	PASS	AC=51;AF=0.0101837;AN=5008;NS=2504;DP=19023;EAS_AF=0.001;AMR_AF=0.0101;AFR_AF=0.0008;EUR_AF=0.0159;SAS_AF=0.0266;AA=A|||;VT=SNP
6	27281577	rs78292699	T	C	100	PASS	AC=96;AF=0.0191693;AN=5008;NS=2504;DP=21678;EAS_AF=0;AMR_AF=0.0202;AFR_AF=0.025;EUR_AF=0.0298;SAS_AF=0.0194;AA=T|||;VT=SNP
6	27282284	rs9461348	C	T	100	PASS	AC=96;AF=0.0191693;AN=5008;NS=2504;DP=17420;EAS_AF=0;AMR_AF=0.0202;AFR_AF=0.025;EUR_AF=0.0298;SAS_AF=0.0194;AA=T|||;VT=SNP
6	27282434	rs9461349	G	A	100	PASS	AC=97;AF=0.019369;AN=5008;NS=2504;DP=15186;EAS_AF=0;AMR_AF=0.0202;AFR_AF=0.0257;EUR_AF=0.0298;SAS_AF=0.0194;AA=A|||;VT=SNP
6	27283254	rs2893910	A	T	100	PASS	AC=733;AF=0.146366;AN=5008;NS=2504;DP=17448;EAS_AF=0.0288;AMR_AF=0.1499;AFR_AF=0.2451;EUR_AF=0.171;SAS_AF=0.1063;AA=A|||;VT=SNP
6	27283303	rs2893911	G	A	100	PASS	AC=2020;AF=0.403355;AN=5008;NS=2504;DP=17761;EAS_AF=0.1677;AMR_AF=0.3573;AFR_AF=0.6362;EUR_AF=0.4354;SAS_AF=0.3313;AA=A|||;VT=SNP
6	27283866	rs75383980	A	T	100	PASS	AC=99;AF=0.0197684;AN=5008;NS=2504;DP=14778;EAS_AF=0;AMR_AF=0.0202;AFR_AF=0.0272;EUR_AF=0.0298;SAS_AF=0.0194;AA=A|||;VT=SNP
6	27284484	rs111698598	C	T	100	PASS	AC=99;AF=0.0197684;AN=5008;NS=2504;DP=16211;EAS_AF=0;AMR_AF=0.0202;AFR_AF=0.0272;EUR_AF=0.0298;SAS_AF=0.0194;AA=T|||;VT=SNP
6	27284555	rs73390697	A	G	100	PASS	AC=543;AF=0.108427;AN=5008;NS=2504;DP=16435;EAS_AF=0.1319;AMR_AF=0.0994;AFR_AF=0.2027;EUR_AF=0.0258;SAS_AF=0.0481;AA=A|||;VT=SNP
6	27284775	rs75941492	T	A	100	PASS	AC=40;AF=0.00798722;AN=5008;NS=2504;DP=18502;EAS_AF=0.003;AMR_AF=0.0216;AFR_AF=0.0008;EUR_AF=0.0159;SAS_AF=0.0051;AA=T|||;VT=SNP
6	27285365	rs76054911	C	T	100	PASS	AC=207;AF=0.0413339;AN=5008;NS=2504;DP=16583;EAS_AF=0.001;AMR_AF=0.0476;AFR_AF=0.0303;EUR_AF=0.0964;SAS_AF=0.0368;AA=T|||;VT=SNP
6	27285504	rs75331707	G	A	100	PASS	AC=99;AF=0.0197684;AN=5008;NS=2504;DP=18649;EAS_AF=0;AMR_AF=0.0202;AFR_AF=0.0272;EUR_AF=0.0298;SAS_AF=0.0194;AA=A|||;VT=SNP
6	27285602	rs113613975	C	T	100	PASS	AC=100;AF=0.0199681;AN=5008;NS=2504;DP=19703;EAS_AF=0;AMR_AF=0.0202;AFR_AF=0.0272;EUR_AF=0.0298;SAS_AF=0.0204;AA=T|||;VT=SNP
6	27286006	rs9468042	A	G	100	PASS	AC=99;AF=0.0197684;AN=5008;NS=2504;DP=17574;EAS_AF=0;AMR_AF=0.0202;AFR_AF=0.0272;EUR_AF=0.0298;SAS_AF=0.0194;AA=G|||;VT=SNP
6	27286415	rs9468043	G	C	100	PASS	AC=99;AF=0.0197684;AN=5008;NS=2504;DP=14715;EAS_AF=0;AMR_AF=0.0202;AFR_AF=0.0272;EUR_AF=0.0298;SAS_AF=0.0194;AA=G|||;VT=SNP
6	27286511	rs956149	A	G	100	PASS	AC=99;AF=0.0197684;AN=5008;NS=2504;DP=15621;EAS_AF=0;AMR_AF=0.0202;AFR_AF=0.0272;EUR_AF=0.0298;SAS_AF=0.0194;AA=A|||;VT=SNP
6	27286693	rs956150	T	A	100	PASS	AC=99;AF=0.0197684;AN=5008;NS=2504;DP=17848;EAS_AF=0;AMR_AF=0.0202;AFR_AF=0.0272;EUR_AF=0.0298;SAS_AF=0.0194;AA=A|||;VT=SNP
6	27287130	rs9461350	C	A	100	PASS	AC=99;AF=0.0197684;AN=5008;NS=2504;DP=16161;EAS_AF=0;AMR_AF=0.0202;AFR_AF=0.0272;EUR_AF=0.0298;SAS_AF=0.0194;AA=C|||;VT=SNP
6	27287350	rs75878091	T	C	100	PASS	AC=99;AF=0.0197684;AN=5008;NS=2504;DP=16012;EAS_AF=0;AMR_AF=0.0202;AFR_AF=0.0272;EUR_AF=0.0298;SAS_AF=0.0194;AA=C|||;VT=SNP
6	27287489	rs112475774	T	A	100	PASS	AC=99;AF=0.0197684;AN=5008;NS=2504;DP=14178;EAS_AF=0;AMR_AF=0.0202;AFR_AF=0.0272;EUR_AF=0.0298;SAS_AF=0.0194;AA=T|||;VT=SNP
6	27287557	rs79910927	T	C	100	PASS	AC=99;AF=0.0197684;AN=5008;NS=2504;DP=14577;EAS_AF=0;AMR_AF=0.0202;AFR_AF=0.0272;EUR_AF=0.0298;SAS_AF=0.0194;AA=C|||;VT=SNP
6	27287635	rs76361030	C	T	100	PASS	AC=99;AF=0.0197684;AN=5008;NS=2504;DP=14842;EAS_AF=0;AMR_AF=0.0202;AFR_AF=0.0272;EUR_AF=0.0298;SAS_AF=0.0194;AA=C|||;VT=SNP
6	27287800	rs12174489	C	T	100	PASS	AC=995;AF=0.198682;AN=5008;NS=2504;DP=14712;EAS_AF=0.3552;AMR_AF=0.2507;AFR_AF=0.0144;EUR_AF=0.1859;SAS_AF=0.2628;AA=C|||;VT=SNP
6	27287934	rs9461351	T	C	100	PASS	AC=99;AF=0.0197684;AN=5008;NS=2504;DP=14051;EAS_AF=0;AMR_AF=0.0202;AFR_AF=0.0272;EUR_AF=0.0298;SAS_AF=0.0194;AA=T|||;VT=SNP
6	27288062	rs9461352	G	T	100	PASS	AC=99;AF=0.0197684;AN=5008;NS=2504;DP=13461;EAS_AF=0;AMR_AF=0.0202;AFR_AF=0.0272;EUR_AF=0.0298;SAS_AF=0.0194;AA=G|||;VT=SNP
6	27288338	rs9468045	C	G	100	PASS	AC=99;AF=0.0197684;AN=5008;NS=2504;DP=10525;EAS_AF=0;AMR_AF=0.0202;AFR_AF=0.0272;EUR_AF=0.0298;SAS_AF=0.0194;AA=C|||;VT=SNP
6	27288363	rs571851414	C	T	100	PASS	AC=13;AF=0.00259585;AN=5008;NS=2504;DP=11235;EAS_AF=0;AMR_AF=0.0029;AFR_AF=0;EUR_AF=0.0109;SAS_AF=0;AA=C|||;VT=SNP
6	27288387	rs9461353	C	A	100	PASS	AC=99;AF=0.0197684;AN=5008;NS=2504;DP=10114;EAS_AF=0;AMR_AF=0.0202;AFR_AF=0.0272;EUR_AF=0.0298;SAS_AF=0.0194;AA=C|||;VT=SNP
6	27288554	rs112940876	A	G	100	PASS	AC=99;AF=0.0197684;AN=5008;NS=2504;DP=11572;EAS_AF=0;AMR_AF=0.0202;AFR_AF=0.0272;EUR_AF=0.0298;SAS_AF=0.0194;AA=G|||;VT=SNP
6	27289018	rs9461354	T	C	100	PASS	AC=99;AF=0.0197684;AN=5008;NS=2504;DP=12895;EAS_AF=0;AMR_AF=0.0202;AFR_AF=0.0272;EUR_AF=0.0298;SAS_AF=0.0194;AA=t|||;VT=SNP
6	27289157	rs9468047	C	T	100	PASS	AC=99;AF=0.0197684;AN=5008;NS=2504;DP=14822;EAS_AF=0;AMR_AF=0.0202;AFR_AF=0.0272;EUR_AF=0.0298;SAS_AF=0.0194;AA=C|||;VT=SNP
6	27289193	rs9468048	T	A	100	PASS	AC=99;AF=0.0197684;AN=5008;NS=2504;DP=14855;EAS_AF=0;AMR_AF=0.0202;AFR_AF=0.0272;EUR_AF=0.0298;SAS_AF=0.0194;AA=T|||;VT=SNP
6	27289249	rs9468049	A	G	100	PASS	AC=99;AF=0.0197684;AN=5008;NS=2504;DP=14249;EAS_AF=0;AMR_AF=0.0202;AFR_AF=0.0272;EUR_AF=0.0298;SAS_AF=0.0194;AA=A|||;VT=SNP
6	27289776	rs6923811	T	C	100	PASS	AC=1676;AF=0.334665;AN=5008;NS=2504;DP=15768;EAS_AF=0.1141;AMR_AF=0.2911;AFR_AF=0.5582;EUR_AF=0.331;SAS_AF=0.2945;AA=T|||;VT=SNP
6	27289990	rs9468050	C	T	100	PASS	AC=99;AF=0.0197684;AN=5008;NS=2504;DP=18815;EAS_AF=0;AMR_AF=0.0202;AFR_AF=0.0272;EUR_AF=0.0298;SAS_AF=0.0194;AA=T|||;VT=SNP
6	27290082	rs2092114	T	C	100	PASS	AC=2751;AF=0.549321;AN=5008;NS=2504;DP=18354;EAS_AF=0.3006;AMR_AF=0.487;AFR_AF=0.9569;EUR_AF=0.4702;SAS_AF=0.3804;AA=C|||;VT=SNP
6	27290251	rs9468051	C	T	100	PASS	AC=99;AF=0.0197684;AN=5008;NS=2504;DP=15326;EAS_AF=0;AMR_AF=0.0202;AFR_AF=0.0272;EUR_AF=0.0298;SAS_AF=0.0194;AA=C|||;VT=SNP
6	27290510	rs9468052	T	C	100	PASS	AC=99;AF=0.0197684;AN=5008;NS=2504;DP=17133;EAS_AF=0;AMR_AF=0.0202;AFR_AF=0.0272;EUR_AF=0.0298;SAS_AF=0.0194;AA=T|||;VT=SNP
6	27290792	rs9468053	C	T	100	PASS	AC=100;AF=0.0199681;AN=5008;NS=2504;DP=16528;EAS_AF=0;AMR_AF=0.0202;AFR_AF=0.0272;EUR_AF=0.0308;SAS_AF=0.0194;AA=C|||;VT=SNP
6	27290888	rs9348759	C	T	100	PASS	AC=180;AF=0.0359425;AN=5008;NS=2504;DP=18377;EAS_AF=0.0536;AMR_AF=0.0418;AFR_AF=0.003;EUR_AF=0.0746;SAS_AF=0.0184;AA=C|||;VT=SNP
6	27290891	rs55797265	T	C	100	PASS	AC=441;AF=0.0880591;AN=5008;NS=2504;DP=18387;EAS_AF=0.0754;AMR_AF=0.0879;AFR_AF=0.0303;EUR_AF=0.1262;SAS_AF=0.1401;AA=T|||;VT=SNP
6	27290981	rs9368500	A	C	100	PASS	AC=179;AF=0.0357428;AN=5008;NS=2504;DP=18209;EAS_AF=0.0526;AMR_AF=0.0418;AFR_AF=0.003;EUR_AF=0.0746;SAS_AF=0.0184;AA=A|||;VT=SNP
6	27291021	rs78235994	C	G	100	PASS	AC=99;AF=0.0197684;AN=5008;NS=2504;DP=18628;EAS_AF=0;AMR_AF=0.0202;AFR_AF=0.0272;EUR_AF=0.0298;SAS_AF=0.0194;AA=C|||;VT=SNP
6	27291079	rs9366690	T	C	100	PASS	AC=179;AF=0.0357428;AN=5008;NS=2504;DP=17662;EAS_AF=0.0526;AMR_AF=0.0418;AFR_AF=0.003;EUR_AF=0.0746;SAS_AF=0.0184;AA=T|||;VT=SNP
6	27291183	rs9468054	T	C	100	PASS	AC=99;AF=0.0197684;AN=5008;NS=2504;DP=16445;EAS_AF=0;AMR_AF=0.0202;AFR_AF=0.0272;EUR_AF=0.0298;SAS_AF=0.0194;AA=C|||;VT=SNP
6	27291370	rs9468055	T	C	100	PASS	AC=99;AF=0.0197684;AN=5008;NS=2504;DP=19695;EAS_AF=0;AMR_AF=0.0202;AFR_AF=0.0272;EUR_AF=0.0298;SAS_AF=0.0194;AA=T|||;VT=SNP
6	27291521	rs9468056	T	C	100	PASS	AC=99;AF=0.0197684;AN=5008;NS=2504;DP=17541;EAS_AF=0;AMR_AF=0.0202;AFR_AF=0.0272;EUR_AF=0.0298;SAS_AF=0.0194;AA=C|||;VT=SNP
6	27291822	rs4145206	A	G	100	PASS	AC=438;AF=0.0874601;AN=5008;NS=2504;DP=19110;EAS_AF=0.0754;AMR_AF=0.0879;AFR_AF=0.0303;EUR_AF=0.1262;SAS_AF=0.137;AA=A|||;VT=SNP
6	27292058	rs9468057	T	C	100	PASS	AC=99;AF=0.0197684;AN=5008;NS=2504;DP=15096;EAS_AF=0;AMR_AF=0.0202;AFR_AF=0.0272;EUR_AF=0.0298;SAS_AF=0.0194;AA=T|||;VT=SNP
6	27292125	rs113716932	T	G	100	PASS	AC=14;AF=0.00279553;AN=5008;NS=2504;DP=14610;EAS_AF=0;AMR_AF=0.0014;AFR_AF=0;EUR_AF=0.0129;SAS_AF=0;AA=T|||;VT=SNP
6	27292295	rs9468059	A	C	100	PASS	AC=99;AF=0.0197684;AN=5008;NS=2504;DP=15495;EAS_AF=0;AMR_AF=0.0202;AFR_AF=0.0272;EUR_AF=0.0298;SAS_AF=0.0194;AA=C|||;VT=SNP
6	27292342	rs9468060	T	C	100	PASS	AC=538;AF=0.107428;AN=5008;NS=2504;DP=16181;EAS_AF=0.1329;AMR_AF=0.1052;AFR_AF=0.1921;EUR_AF=0.0278;SAS_AF=0.0501;AA=T|||;VT=SNP
6	27292928	rs16897710	T	G	100	PASS	AC=191;AF=0.038139;AN=5008;NS=2504;DP=19361;EAS_AF=0;AMR_AF=0.0346;AFR_AF=0.0998;EUR_AF=0.0159;SAS_AF=0.0194;AA=T|||;VT=SNP
6	27293049	rs17739298	C	G	100	PASS	AC=437;AF=0.0872604;AN=5008;NS=2504;DP=19281;EAS_AF=0.0754;AMR_AF=0.0879;AFR_AF=0.028;EUR_AF=0.1262;SAS_AF=0.1391;AA=C|||;VT=SNP;EX_TARGET
6	27293107	rs61746402	G	A	100	PASS	AC=99;AF=0.0197684;AN=5008;NS=2504;DP=21120;EAS_AF=0;AMR_AF=0.0202;AFR_AF=0.0272;EUR_AF=0.0298;SAS_AF=0.0194;AA=G|||;VT=SNP;EX_TARGET
6	27293114	rs61743950	T	A	100	PASS	AC=99;AF=0.0197684;AN=5008;NS=2504;DP=21091;EAS_AF=0;AMR_AF=0.0202;AFR_AF=0.0272;EUR_AF=0.0298;SAS_AF=0.0194;AA=T|||;VT=SNP;EX_TARGET
6	27293147	rs61743942	T	A	100	PASS	AC=99;AF=0.0197684;AN=5008;NS=2504;DP=20902;EAS_AF=0;AMR_AF=0.0202;AFR_AF=0.0272;EUR_AF=0.0298;SAS_AF=0.0194;AA=A|||;VT=SNP;EX_TARGET
6	27293478	rs9468061	T	C	100	PASS	AC=99;AF=0.0197684;AN=5008;NS=2504;DP=16876;EAS_AF=0;AMR_AF=0.0202;AFR_AF=0.0272;EUR_AF=0.0298;SAS_AF=0.0194;AA=C|||;VT=SNP;EX_TARGET
6	27294116	rs9468062	T	A	100	PASS	AC=99;AF=0.0197684;AN=5008;NS=2504;DP=15450;EAS_AF=0;AMR_AF=0.0202;AFR_AF=0.0272;EUR_AF=0.0298;SAS_AF=0.0194;AA=A|||;VT=SNP
6	27294407	rs9468063	G	A	100	PASS	AC=99;AF=0.0197684;AN=5008;NS=2504;DP=16749;EAS_AF=0;AMR_AF=0.0202;AFR_AF=0.0272;EUR_AF=0.0298;SAS_AF=0.0194;AA=A|||;VT=SNP
6	27294573	rs145623467	G	A	100	PASS	AC=55;AF=0.0109824;AN=5008;NS=2504;DP=16291;EAS_AF=0.003;AMR_AF=0.0245;AFR_AF=0.0015;EUR_AF=0.0159;SAS_AF=0.0174;AA=G|||;VT=SNP
6	27294895	rs79104544	G	A	100	PASS	AC=99;AF=0.0197684;AN=5008;NS=2504;DP=18155;EAS_AF=0;AMR_AF=0.0202;AFR_AF=0.0272;EUR_AF=0.0298;SAS_AF=0.0194;AA=A|||;VT=SNP
6	27294902	rs77090420	T	C	100	PASS	AC=99;AF=0.0197684;AN=5008;NS=2504;DP=17847;EAS_AF=0;AMR_AF=0.0202;AFR_AF=0.0272;EUR_AF=0.0298;SAS_AF=0.0194;AA=C|||;VT=SNP
6	27295082	rs9368501	A	G	100	PASS	AC=2594;AF=0.517971;AN=5008;NS=2504;DP=18183;EAS_AF=0.3026;AMR_AF=0.4669;AFR_AF=0.8525;EUR_AF=0.4652;SAS_AF=0.3783;AA=G|||;VT=SNP
6	27295506	rs9461355	A	T	100	PASS	AC=536;AF=0.107029;AN=5008;NS=2504;DP=15763;EAS_AF=0.0754;AMR_AF=0.1081;AFR_AF=0.0552;EUR_AF=0.1561;SAS_AF=0.1585;AA=A|||;VT=SNP
6	27295808	rs9379975	T	A	100	PASS	AC=181;AF=0.0361422;AN=5008;NS=2504;DP=8482;EAS_AF=0.0546;AMR_AF=0.0418;AFR_AF=0.003;EUR_AF=0.0746;SAS_AF=0.0184;AA=T|||;VT=SNP
6	27295930	rs9468064	G	A	100	PASS	AC=536;AF=0.107029;AN=5008;NS=2504;DP=11125;EAS_AF=0.0754;AMR_AF=0.1081;AFR_AF=0.0552;EUR_AF=0.1561;SAS_AF=0.1585;AA=G|||;VT=SNP
6	27295990	rs111840764	C	T	100	PASS	AC=536;AF=0.107029;AN=5008;NS=2504;DP=10375;EAS_AF=0.0754;AMR_AF=0.1081;AFR_AF=0.0552;EUR_AF=0.1561;SAS_AF=0.1585;AA=C|||;VT=SNP
6	27296062	rs9461356	C	T	100	PASS	AC=536;AF=0.107029;AN=5008;NS=2504;DP=12180;EAS_AF=0.0754;AMR_AF=0.1081;AFR_AF=0.0552;EUR_AF=0.1561;SAS_AF=0.1585;AA=C|||;VT=SNP
6	27296145	rs9468065	T	A	100	PASS	AC=536;AF=0.107029;AN=5008;NS=2504;DP=11033;EAS_AF=0.0754;AMR_AF=0.1081;AFR_AF=0.0552;EUR_AF=0.1561;SAS_AF=0.1585;AA=T|||;VT=SNP
6	27296360	rs9468066	A	C	100	PASS	AC=100;AF=0.0199681;AN=5008;NS=2504;DP=14443;EAS_AF=0;AMR_AF=0.0202;AFR_AF=0.0272;EUR_AF=0.0308;SAS_AF=0.0194;AA=A|||;VT=SNP
6	27296364	rs7744605	C	A	100	PASS	AC=2513;AF=0.501797;AN=5008;NS=2504;DP=14497;EAS_AF=0.3026;AMR_AF=0.4539;AFR_AF=0.8033;EUR_AF=0.4573;SAS_AF=0.3793;AA=A|||;VT=SNP
6	27296371	rs9468067	A	G	100	PASS	AC=536;AF=0.107029;AN=5008;NS=2504;DP=14734;EAS_AF=0.0754;AMR_AF=0.1081;AFR_AF=0.0552;EUR_AF=0.1561;SAS_AF=0.1585;AA=G|||;VT=SNP
6	27296440	rs76121075	C	T	100	PASS	AC=146;AF=0.0291534;AN=5008;NS=2504;DP=15967;EAS_AF=0.0308;AMR_AF=0.0288;AFR_AF=0.0038;EUR_AF=0.0398;SAS_AF=0.0511;AA=C|||;VT=SNP
6	27296512	rs9461357	C	T	100	PASS	AC=536;AF=0.107029;AN=5008;NS=2504;DP=17871;EAS_AF=0.0754;AMR_AF=0.1081;AFR_AF=0.0552;EUR_AF=0.1561;SAS_AF=0.1585;AA=T|||;VT=SNP
6	27296775	rs17739310	G	A	100	PASS	AC=537;AF=0.107228;AN=5008;NS=2504;DP=19156;EAS_AF=0.0754;AMR_AF=0.1081;AFR_AF=0.056;EUR_AF=0.1561;SAS_AF=0.1585;AA=G|||;VT=SNP
6	27296894	rs144744748	G	A	100	PASS	AC=77;AF=0.0153754;AN=5008;NS=2504;DP=19182;EAS_AF=0.0089;AMR_AF=0.0159;AFR_AF=0.003;EUR_AF=0.0119;SAS_AF=0.0419;AA=G|||;VT=SNP
6	27297043	rs75114027	T	C	100	PASS	AC=548;AF=0.109425;AN=5008;NS=2504;DP=18143;EAS_AF=0.0754;AMR_AF=0.1081;AFR_AF=0.0575;EUR_AF=0.1571;SAS_AF=0.1667;AA=t|||;VT=SNP
6	27297292	rs74293979	G	C	100	PASS	AC=545;AF=0.108826;AN=5008;NS=2504;DP=17322;EAS_AF=0.0754;AMR_AF=0.1081;AFR_AF=0.0545;EUR_AF=0.1571;SAS_AF=0.1677;AA=G|||;VT=SNP
6	27297654	rs79065545	G	A	100	PASS	AC=17;AF=0.00339457;AN=5008;NS=2504;DP=15630;EAS_AF=0;AMR_AF=0.0014;AFR_AF=0;EUR_AF=0.0159;SAS_AF=0;AA=G|||;VT=SNP
6	27297830	rs9461358	G	T	100	PASS	AC=610;AF=0.121805;AN=5008;NS=2504;DP=15994;EAS_AF=0.0893;AMR_AF=0.1282;AFR_AF=0.0772;EUR_AF=0.167;SAS_AF=0.1646;AA=G|||;VT=SNP
6	27297875	rs9468068	G	A	100	PASS	AC=609;AF=0.121605;AN=5008;NS=2504;DP=15756;EAS_AF=0.0923;AMR_AF=0.1225;AFR_AF=0.0825;EUR_AF=0.1531;SAS_AF=0.1718;AA=A|||;VT=SNP
6	27298037	rs9393805	A	G	100	PASS	AC=828;AF=0.165335;AN=5008;NS=2504;DP=17497;EAS_AF=0.1399;AMR_AF=0.1671;AFR_AF=0.1074;EUR_AF=0.2406;SAS_AF=0.1912;AA=G|||;VT=SNP
6	27298174	rs9393806	G	A	100	PASS	AC=799;AF=0.159545;AN=5008;NS=2504;DP=17343;EAS_AF=0.1399;AMR_AF=0.1643;AFR_AF=0.0862;EUR_AF=0.2406;SAS_AF=0.1922;AA=G|||;VT=SNP
6	27298200	rs9379976	T	C	100	PASS	AC=802;AF=0.160144;AN=5008;NS=2504;DP=17346;EAS_AF=0.1409;AMR_AF=0.1643;AFR_AF=0.0862;EUR_AF=0.2406;SAS_AF=0.1943;AA=T|||;VT=SNP
6	27298279	rs9379977	T	C	100	PASS	AC=808;AF=0.161342;AN=5008;NS=2504;DP=17365;EAS_AF=0.1419;AMR_AF=0.1671;AFR_AF=0.0877;EUR_AF=0.2416;SAS_AF=0.1943;AA=T|||;VT=SNP
6	27298289	rs9393807	A	G	100	PASS	AC=808;AF=0.161342;AN=5008;NS=2504;DP=17303;EAS_AF=0.1419;AMR_AF=0.1671;AFR_AF=0.0877;EUR_AF=0.2416;SAS_AF=0.1943;AA=G|||;VT=SNP
6	27298629	rs9379978	G	A	100	PASS	AC=826;AF=0.164936;AN=5008;NS=2504;DP=17730;EAS_AF=0.1468;AMR_AF=0.1671;AFR_AF=0.0847;EUR_AF=0.2584;SAS_AF=0.1943;AA=G|||;VT=SNP
6	27298667	rs76565981	A	G	100	PASS	AC=95;AF=0.0189696;AN=5008;NS=2504;DP=17294;EAS_AF=0;AMR_AF=0.0173;AFR_AF=0.0257;EUR_AF=0.0298;SAS_AF=0.0194;AA=A|||;VT=SNP
6	27298905	rs721600	C	T	100	PASS	AC=826;AF=0.164936;AN=5008;NS=2504;DP=21154;EAS_AF=0.1468;AMR_AF=0.1671;AFR_AF=0.0847;EUR_AF=0.2584;SAS_AF=0.1943;AA=T|||;VT=SNP
6	27299525	rs7760931	C	T	100	PASS	AC=130;AF=0.0259585;AN=5008;NS=2504;DP=21169;EAS_AF=0.0119;AMR_AF=0.0187;AFR_AF=0.0061;EUR_AF=0.0328;SAS_AF=0.0654;AA=C|||;VT=SNP
6	27299567	rs9461359	T	C	100	PASS	AC=828;AF=0.165335;AN=5008;NS=2504;DP=20254;EAS_AF=0.1488;AMR_AF=0.1671;AFR_AF=0.0847;EUR_AF=0.2584;SAS_AF=0.1943;AA=T|||;VT=SNP
6	27299584	rs9461360	T	C	100	PASS	AC=828;AF=0.165335;AN=5008;NS=2504;DP=19719;EAS_AF=0.1488;AMR_AF=0.1671;AFR_AF=0.0847;EUR_AF=0.2584;SAS_AF=0.1943;AA=C|||;VT=SNP
6	27299591	rs147392974	G	A	100	PASS	AC=22;AF=0.00439297;AN=5008;NS=2504;DP=19471;EAS_AF=0.001;AMR_AF=0.0029;AFR_AF=0.0008;EUR_AF=0.0159;SAS_AF=0.002;AA=G|||;VT=SNP
6	27299614	rs9379979	C	T	100	PASS	AC=571;AF=0.114018;AN=5008;NS=2504;DP=19608;EAS_AF=0.2778;AMR_AF=0.0692;AFR_AF=0.003;EUR_AF=0.0497;SAS_AF=0.1933;AA=C|||;VT=SNP
6	27299843	rs9468069	T	C	100	PASS	AC=827;AF=0.165136;AN=5008;NS=2504;DP=18472;EAS_AF=0.1478;AMR_AF=0.1671;AFR_AF=0.0847;EUR_AF=0.2584;SAS_AF=0.1943;AA=C|||;VT=SNP
6	27300310	rs13212562	A	G	100	PASS	AC=621;AF=0.124002;AN=5008;NS=2504;DP=17265;EAS_AF=0.1091;AMR_AF=0.1513;AFR_AF=0.211;EUR_AF=0.0805;SAS_AF=0.047;AA=A|||;VT=SNP
6	27300576	rs139812224	T	C	100	PASS	AC=85;AF=0.0169728;AN=5008;NS=2504;DP=18424;EAS_AF=0;AMR_AF=0.0504;AFR_AF=0.0083;EUR_AF=0.0378;SAS_AF=0.001;AA=T|||;VT=SNP
6	27300580	rs1156457	A	G	100	PASS	AC=778;AF=0.155351;AN=5008;NS=2504;DP=18477;EAS_AF=0.2808;AMR_AF=0.1196;AFR_AF=0.0287;EUR_AF=0.164;SAS_AF=0.2137;AA=A|||;VT=SNP
6	27300680	rs77989278	G	T	100	PASS	AC=517;AF=0.103235;AN=5008;NS=2504;DP=18188;EAS_AF=0.0982;AMR_AF=0.0965;AFR_AF=0.0348;EUR_AF=0.1521;SAS_AF=0.1554;AA=g|||;VT=SNP
6	27300740	rs9393808	G	A	100	PASS	AC=828;AF=0.165335;AN=5008;NS=2504;DP=18060;EAS_AF=0.1488;AMR_AF=0.1671;AFR_AF=0.0847;EUR_AF=0.2584;SAS_AF=0.1943;AA=G|||;VT=SNP
6	27300746	rs78477297	A	C	100	PASS	AC=305;AF=0.0609026;AN=5008;NS=2504;DP=18308;EAS_AF=0.1062;AMR_AF=0.0821;AFR_AF=0.0643;EUR_AF=0.0089;SAS_AF=0.0481;AA=A|||;VT=SNP
6	27300841	rs9368502	G	A	100	PASS	AC=825;AF=0.164736;AN=5008;NS=2504;DP=19796;EAS_AF=0.1478;AMR_AF=0.1671;AFR_AF=0.0847;EUR_AF=0.2584;SAS_AF=0.1922;AA=G|||;VT=SNP
6	27300922	rs74838528	C	A	100	PASS	AC=504;AF=0.100639;AN=5008;NS=2504;DP=19735;EAS_AF=0.0952;AMR_AF=0.0937;AFR_AF=0.0287;EUR_AF=0.1521;SAS_AF=0.1554;AA=C|||;VT=SNP
6	27301234	rs185993181	G	A	100	PASS	AC=8;AF=0.00159744;AN=5008;NS=2504;DP=18145;EAS_AF=0;AMR_AF=0.0029;AFR_AF=0;EUR_AF=0.006;SAS_AF=0;AA=G|||;VT=SNP
6	27301512	rs56401801	T	A	100	PASS	AC=215;AF=0.0429313;AN=5008;NS=2504;DP=15026;EAS_AF=0.002;AMR_AF=0.0476;AFR_AF=0.0817;EUR_AF=0.0696;SAS_AF=0.002;AA=t|||;VT=SNP
6	27301734	rs72839468	A	G	100	PASS	AC=176;AF=0.0351438;AN=5008;NS=2504;DP=17474;EAS_AF=0.0496;AMR_AF=0.0418;AFR_AF=0.0023;EUR_AF=0.0746;SAS_AF=0.0194;AA=A|||;VT=SNP
6	27302702	rs9461361	C	A	100	PASS	AC=95;AF=0.0189696;AN=5008;NS=2504;DP=19638;EAS_AF=0;AMR_AF=0.0173;AFR_AF=0.0257;EUR_AF=0.0298;SAS_AF=0.0194;AA=C|||;VT=SNP
6	27302720	rs9348760	C	G	100	PASS	AC=827;AF=0.165136;AN=5008;NS=2504;DP=20028;EAS_AF=0.1478;AMR_AF=0.1671;AFR_AF=0.0847;EUR_AF=0.2584;SAS_AF=0.1943;AA=G|||;VT=SNP
6	27302765	rs41473150	T	C	100	PASS	AC=420;AF=0.0838658;AN=5008;NS=2504;DP=19256;EAS_AF=0.1071;AMR_AF=0.1037;AFR_AF=0.1384;EUR_AF=0.0109;SAS_AF=0.047;AA=T|||;VT=SNP
6	27302825	rs9348761	G	A	100	PASS	AC=828;AF=0.165335;AN=5008;NS=2504;DP=17066;EAS_AF=0.1488;AMR_AF=0.1671;AFR_AF=0.0855;EUR_AF=0.2584;SAS_AF=0.1933;AA=G|||;VT=SNP
6	27302848	rs9348762	G	A	100	PASS	AC=828;AF=0.165335;AN=5008;NS=2504;DP=16738;EAS_AF=0.1488;AMR_AF=0.1671;AFR_AF=0.0847;EUR_AF=0.2584;SAS_AF=0.1943;AA=A|||;VT=SNP
6	27302919	rs9348763	G	C	100	PASS	AC=176;AF=0.0351438;AN=5008;NS=2504;DP=18063;EAS_AF=0.0496;AMR_AF=0.0418;AFR_AF=0.0023;EUR_AF=0.0746;SAS_AF=0.0194;AA=G|||;VT=SNP
6	27303329	rs35416932	C	A	100	PASS	AC=83;AF=0.0165735;AN=5008;NS=2504;DP=11395;EAS_AF=0.001;AMR_AF=0.0216;AFR_AF=0.0008;EUR_AF=0.0646;SAS_AF=0.001;AA=C|||;VT=SNP
6	27303745	rs9368503	A	T	100	PASS	AC=2783;AF=0.555711;AN=5008;NS=2504;DP=15647;EAS_AF=0.5417;AMR_AF=0.487;AFR_AF=0.6952;EUR_AF=0.5298;SAS_AF=0.4571;AA=T|||;VT=SNP
6	27303927	rs9461362	C	T	100	PASS	AC=651;AF=0.129992;AN=5008;NS=2504;DP=17425;EAS_AF=0.0982;AMR_AF=0.1268;AFR_AF=0.0825;EUR_AF=0.1829;SAS_AF=0.1748;AA=C|||;VT=SNP
6	27304539	rs72839469	G	A	100	PASS	AC=176;AF=0.0351438;AN=5008;NS=2504;DP=20439;EAS_AF=0.0496;AMR_AF=0.0418;AFR_AF=0.0023;EUR_AF=0.0746;SAS_AF=0.0194;AA=G|||;VT=SNP
6	27304586	rs6903160	T	A	100	PASS	AC=1694;AF=0.338259;AN=5008;NS=2504;DP=19715;EAS_AF=0.2569;AMR_AF=0.3444;AFR_AF=0.4652;EUR_AF=0.3429;SAS_AF=0.2413;AA=A|||;VT=SNP
6	27305498	rs77380818	G	A	100	PASS	AC=176;AF=0.0351438;AN=5008;NS=2504;DP=15502;EAS_AF=0.0496;AMR_AF=0.0418;AFR_AF=0.0023;EUR_AF=0.0746;SAS_AF=0.0194;AA=G|||;VT=SNP
6	27306134	rs56388125	C	A	100	PASS	AC=605;AF=0.120807;AN=5008;NS=2504;DP=17101;EAS_AF=0.0972;AMR_AF=0.121;AFR_AF=0.0348;EUR_AF=0.2147;SAS_AF=0.1646;AA=C|||;VT=SNP
6	27306518	rs9379980	C	T	100	PASS	AC=2873;AF=0.573682;AN=5008;NS=2504;DP=18065;EAS_AF=0.5387;AMR_AF=0.5029;AFR_AF=0.7065;EUR_AF=0.5905;SAS_AF=0.4632;AA=t|||;VT=SNP
6	27307817	rs9368504	T	G	100	PASS	AC=1129;AF=0.225439;AN=5008;NS=2504;DP=17759;EAS_AF=0.4077;AMR_AF=0.2089;AFR_AF=0.1135;EUR_AF=0.171;SAS_AF=0.2566;AA=T|||;VT=SNP
6	27307956	rs55923531	C	T	100	PASS	AC=629;AF=0.125599;AN=5008;NS=2504;DP=16571;EAS_AF=0.1171;AMR_AF=0.1225;AFR_AF=0.0378;EUR_AF=0.2137;SAS_AF=0.1646;AA=C|||;VT=SNP
6	27308175	rs9461363	G	A	100	PASS	AC=890;AF=0.177716;AN=5008;NS=2504;DP=18865;EAS_AF=0.12;AMR_AF=0.1859;AFR_AF=0.0938;EUR_AF=0.3161;SAS_AF=0.2025;AA=G|||;VT=SNP
6	27308218	rs9368505	G	T	100	PASS	AC=1202;AF=0.240016;AN=5008;NS=2504;DP=17909;EAS_AF=0.4077;AMR_AF=0.219;AFR_AF=0.1626;EUR_AF=0.172;SAS_AF=0.2566;AA=G|||;VT=SNP
6	27308594	rs111816267	G	A	100	PASS	AC=15;AF=0.00299521;AN=5008;NS=2504;DP=16853;EAS_AF=0.001;AMR_AF=0.0029;AFR_AF=0;EUR_AF=0.0119;SAS_AF=0;AA=G|||;VT=SNP
6	27308665	rs9461364	G	A	100	PASS	AC=98;AF=0.0195687;AN=5008;NS=2504;DP=15493;EAS_AF=0;AMR_AF=0.0159;AFR_AF=0.0295;EUR_AF=0.0288;SAS_AF=0.0194;AA=G|||;VT=SNP
6	27308683	rs10456355	C	T	100	PASS	AC=127;AF=0.0253594;AN=5008;NS=2504;DP=15380;EAS_AF=0.002;AMR_AF=0.0432;AFR_AF=0.0023;EUR_AF=0.0736;SAS_AF=0.0184;AA=C|||;VT=SNP
6	27308736	rs62401098	G	A	100	PASS	AC=37;AF=0.00738818;AN=5008;NS=2504;DP=15676;EAS_AF=0;AMR_AF=0.0144;AFR_AF=0;EUR_AF=0.0219;SAS_AF=0.0051;AA=g|||;VT=SNP
6	27308760	rs9357035	G	A	100	PASS	AC=1203;AF=0.240216;AN=5008;NS=2504;DP=15114;EAS_AF=0.4077;AMR_AF=0.219;AFR_AF=0.1626;EUR_AF=0.172;SAS_AF=0.2577;AA=G|||;VT=SNP
6	27309304	rs72839470	T	A	100	PASS	AC=127;AF=0.0253594;AN=5008;NS=2504;DP=17373;EAS_AF=0.002;AMR_AF=0.0432;AFR_AF=0.0023;EUR_AF=0.0736;SAS_AF=0.0184;AA=T|||;VT=SNP
6	27309653	rs9468070	G	A	100	PASS	AC=99;AF=0.0197684;AN=5008;NS=2504;DP=12169;EAS_AF=0;AMR_AF=0.0159;AFR_AF=0.0303;EUR_AF=0.0288;SAS_AF=0.0194;AA=G|||;VT=SNP
6	27309779	rs71537559	G	C	100	PASS	AC=261;AF=0.0521166;AN=5008;NS=2504;DP=11123;EAS_AF=0.002;AMR_AF=0.0533;AFR_AF=0.115;EUR_AF=0.0696;SAS_AF=0;AA=G|||;VT=SNP
6	27310533	rs9461366	G	A	100	PASS	AC=1140;AF=0.227636;AN=5008;NS=2504;DP=16887;EAS_AF=0.122;AMR_AF=0.2363;AFR_AF=0.202;EUR_AF=0.3857;SAS_AF=0.2025;AA=A|||;VT=SNP
6	27311658	rs6922815	A	G	100	PASS	AC=2544;AF=0.507987;AN=5008;NS=2504;DP=15655;EAS_AF=0.5317;AMR_AF=0.4539;AFR_AF=0.5424;EUR_AF=0.5149;SAS_AF=0.4683;AA=G|||;VT=SNP
6	27311711	rs12196970	C	T	100	PASS	AC=118;AF=0.0235623;AN=5008;NS=2504;DP=17690;EAS_AF=0.003;AMR_AF=0.036;AFR_AF=0.0023;EUR_AF=0.0686;SAS_AF=0.0184;AA=C|||;VT=SNP
6	27311754	rs764285	C	T	100	PASS	AC=631;AF=0.125998;AN=5008;NS=2504;DP=18013;EAS_AF=0.121;AMR_AF=0.1239;AFR_AF=0.0378;EUR_AF=0.2127;SAS_AF=0.1626;AA=C|||;VT=SNP
6	27312045	rs147234916	T	A	100	PASS	AC=49;AF=0.00978435;AN=5008;NS=2504;DP=20223;EAS_AF=0.001;AMR_AF=0.0101;AFR_AF=0.0008;EUR_AF=0.0139;SAS_AF=0.0266;AA=T|||;VT=SNP
6	27312078	rs764284	G	A	100	PASS	AC=2179;AF=0.435104;AN=5008;NS=2504;DP=20357;EAS_AF=0.5129;AMR_AF=0.4092;AFR_AF=0.3707;EUR_AF=0.4881;SAS_AF=0.4059;AA=A|||;VT=SNP
6	27314071	rs1555040	G	C	100	PASS	AC=443;AF=0.0884585;AN=5008;NS=2504;DP=12890;EAS_AF=0.1052;AMR_AF=0.0793;AFR_AF=0.0265;EUR_AF=0.1362;SAS_AF=0.1125;AA=G|||;VT=SNP
6	27314650	rs9348765	A	T	100	PASS	AC=1486;AF=0.296725;AN=5008;NS=2504;DP=12231;EAS_AF=0.4722;AMR_AF=0.2738;AFR_AF=0.1498;EUR_AF=0.2913;SAS_AF=0.3364;AA=A|||;VT=SNP
6	27316143	rs9468071	G	T	100	PASS	AC=101;AF=0.0201677;AN=5008;NS=2504;DP=21705;EAS_AF=0.003;AMR_AF=0.0159;AFR_AF=0.0295;EUR_AF=0.0288;SAS_AF=0.0194;AA=G|||;VT=SNP
6	27316652	rs77458389	C	T	100	PASS	AC=28;AF=0.00559105;AN=5008;NS=2504;DP=19172;EAS_AF=0.003;AMR_AF=0.0173;AFR_AF=0;EUR_AF=0.0129;SAS_AF=0;AA=C|||;VT=SNP
6	27316959	rs72839471	C	T	100	PASS	AC=116;AF=0.0231629;AN=5008;NS=2504;DP=18648;EAS_AF=0.001;AMR_AF=0.036;AFR_AF=0.0023;EUR_AF=0.0686;SAS_AF=0.0184;AA=c|||;VT=SNP
6	27318765	rs77899545	G	A	100	PASS	AC=180;AF=0.0359425;AN=5008;NS=2504;DP=17194;EAS_AF=0.0496;AMR_AF=0.0317;AFR_AF=0.0038;EUR_AF=0.0398;SAS_AF=0.0644;AA=A|||;VT=SNP
6	27318848	rs7772739	G	A	100	PASS	AC=2759;AF=0.550919;AN=5008;NS=2504;DP=18174;EAS_AF=0.5308;AMR_AF=0.4755;AFR_AF=0.7027;EUR_AF=0.5676;SAS_AF=0.4029;AA=A|||;VT=SNP
6	27319274	rs75847452	A	G	100	PASS	AC=440;AF=0.0878594;AN=5008;NS=2504;DP=17075;EAS_AF=0.1052;AMR_AF=0.0778;AFR_AF=0.0265;EUR_AF=0.1362;SAS_AF=0.1104;AA=A|||;VT=SNP
6	27319408	rs55889794	T	C	100	PASS	AC=90;AF=0.0179712;AN=5008;NS=2504;DP=17197;EAS_AF=0.0109;AMR_AF=0.0159;AFR_AF=0.0023;EUR_AF=0.0159;SAS_AF=0.0501;AA=T|||;VT=SNP
6	27319595	rs56113727	C	T	100	PASS	AC=90;AF=0.0179712;AN=5008;NS=2504;DP=18374;EAS_AF=0.0109;AMR_AF=0.0159;AFR_AF=0.0023;EUR_AF=0.0159;SAS_AF=0.0501;AA=C|||;VT=SNP
6	27320563	rs56086107	C	A	100	PASS	AC=29;AF=0.00579073;AN=5008;NS=2504;DP=18850;EAS_AF=0;AMR_AF=0.013;AFR_AF=0;EUR_AF=0.0159;SAS_AF=0.0041;AA=C|||;VT=SNP
6	27320744	rs2393926	G	C	100	PASS	AC=2757;AF=0.550519;AN=5008;NS=2504;DP=18791;EAS_AF=0.5317;AMR_AF=0.4755;AFR_AF=0.7005;EUR_AF=0.5676;SAS_AF=0.4029;AA=C|||;VT=SNP
6	27321102	rs75647440	G	T	100	PASS	AC=180;AF=0.0359425;AN=5008;NS=2504;DP=16247;EAS_AF=0;AMR_AF=0.0187;AFR_AF=0.1188;EUR_AF=0.0099;SAS_AF=0;AA=G|||;VT=SNP
6	27321848	rs9368508	T	C	100	PASS	AC=1159;AF=0.23143;AN=5008;NS=2504;DP=17961;EAS_AF=0.4137;AMR_AF=0.2219;AFR_AF=0.0809;EUR_AF=0.2326;SAS_AF=0.2526;AA=T|||;VT=SNP
6	27322696	rs74775791	C	T	100	PASS	AC=441;AF=0.0880591;AN=5008;NS=2504;DP=18628;EAS_AF=0.1062;AMR_AF=0.0778;AFR_AF=0.0265;EUR_AF=0.1362;SAS_AF=0.1104;AA=C|||;VT=SNP
6	27322887	rs12199213	C	A	100	PASS	AC=697;AF=0.139177;AN=5008;NS=2504;DP=17646;EAS_AF=0.1101;AMR_AF=0.134;AFR_AF=0.0855;EUR_AF=0.2336;SAS_AF=0.1483;AA=A|||;VT=SNP
6	27322904	rs80259330	T	G	100	PASS	AC=442;AF=0.0882588;AN=5008;NS=2504;DP=16951;EAS_AF=0.1052;AMR_AF=0.0778;AFR_AF=0.0265;EUR_AF=0.1362;SAS_AF=0.1125;AA=T|||;VT=SNP
6	27322973	rs116497720	A	G	100	PASS	AC=101;AF=0.0201677;AN=5008;NS=2504;DP=15490;EAS_AF=0.003;AMR_AF=0.0159;AFR_AF=0.0295;EUR_AF=0.0288;SAS_AF=0.0194;AA=A|||;VT=SNP
6	27323349	rs78801286	G	A	100	PASS	AC=60;AF=0.0119808;AN=5008;NS=2504;DP=17527;EAS_AF=0.001;AMR_AF=0.0202;AFR_AF=0.0023;EUR_AF=0.0308;SAS_AF=0.0112;AA=G|||;VT=SNP
6	27323486	rs12199685	G	A	100	PASS	AC=116;AF=0.0231629;AN=5008;NS=2504;DP=19035;EAS_AF=0.001;AMR_AF=0.036;AFR_AF=0.0023;EUR_AF=0.0686;SAS_AF=0.0184;AA=G|||;VT=SNP
6	27324525	rs12214925	A	T	100	PASS	AC=697;AF=0.139177;AN=5008;NS=2504;DP=14884;EAS_AF=0.1101;AMR_AF=0.134;AFR_AF=0.0855;EUR_AF=0.2336;SAS_AF=0.1483;AA=T|||;VT=SNP
6	27324526	rs75661274	C	T	100	PASS	AC=440;AF=0.0878594;AN=5008;NS=2504;DP=14892;EAS_AF=0.1052;AMR_AF=0.0778;AFR_AF=0.0265;EUR_AF=0.1362;SAS_AF=0.1104;AA=C|||;VT=SNP
6	27324757	rs72839474	T	C	100	PASS	AC=116;AF=0.0231629;AN=5008;NS=2504;DP=17401;EAS_AF=0.001;AMR_AF=0.036;AFR_AF=0.0023;EUR_AF=0.0686;SAS_AF=0.0184;AA=T|||;VT=SNP
6	27325396	rs72839475	T	C	100	PASS	AC=20;AF=0.00399361;AN=5008;NS=2504;DP=17723;EAS_AF=0;AMR_AF=0.0058;AFR_AF=0.0008;EUR_AF=0.0129;SAS_AF=0.002;AA=T|||;VT=SNP
6	27326397	rs12212389	T	C	100	PASS	AC=116;AF=0.0231629;AN=5008;NS=2504;DP=19934;EAS_AF=0.001;AMR_AF=0.036;AFR_AF=0.0023;EUR_AF=0.0686;SAS_AF=0.0184;AA=T|||;VT=SNP
6	27326792	rs16898116	T	C	100	PASS	AC=47;AF=0.00938498;AN=5008;NS=2504;DP=22017;EAS_AF=0.003;AMR_AF=0.0086;AFR_AF=0.0015;EUR_AF=0.0328;SAS_AF=0.0031;AA=T|||;VT=SNP
6	27326863	rs2235232	G	A	100	PASS	AC=2740;AF=0.547125;AN=5008;NS=2504;DP=22084;EAS_AF=0.5308;AMR_AF=0.4741;AFR_AF=0.6891;EUR_AF=0.5676;SAS_AF=0.4029;AA=A|||;VT=SNP
6	27327000	rs72839477	C	T	100	PASS	AC=103;AF=0.0205671;AN=5008;NS=2504;DP=22883;EAS_AF=0;AMR_AF=0.0288;AFR_AF=0.0098;EUR_AF=0.0696;SAS_AF=0;AA=C|||;VT=SNP
6	27327349	rs9357037	C	G	100	PASS	AC=1213;AF=0.242212;AN=5008;NS=2504;DP=20070;EAS_AF=0.4127;AMR_AF=0.232;AFR_AF=0.1165;EUR_AF=0.2336;SAS_AF=0.2526;AA=C|||;VT=SNP
6	27327988	rs1127574	T	G	100	PASS	AC=697;AF=0.139177;AN=5008;NS=2504;DP=18173;EAS_AF=0.1101;AMR_AF=0.134;AFR_AF=0.0855;EUR_AF=0.2336;SAS_AF=0.1483;AA=T|||;VT=SNP
6	27328257	rs79437037	G	A	100	PASS	AC=440;AF=0.0878594;AN=5008;NS=2504;DP=16231;EAS_AF=0.1052;AMR_AF=0.0778;AFR_AF=0.0265;EUR_AF=0.1362;SAS_AF=0.1104;AA=G|||;VT=SNP
6	27328577	rs17688516	A	G	100	PASS	AC=442;AF=0.0882588;AN=5008;NS=2504;DP=10063;EAS_AF=0.1052;AMR_AF=0.0778;AFR_AF=0.0265;EUR_AF=0.1362;SAS_AF=0.1125;AA=A|||;VT=SNP
6	27329267	rs17739702	C	G	100	PASS	AC=443;AF=0.0884585;AN=5008;NS=2504;DP=17494;EAS_AF=0.1052;AMR_AF=0.0793;AFR_AF=0.0265;EUR_AF=0.1362;SAS_AF=0.1125;AA=C|||;VT=SNP
6	27329788	rs17739727	A	C	100	PASS	AC=699;AF=0.139577;AN=5008;NS=2504;DP=19743;EAS_AF=0.1101;AMR_AF=0.134;AFR_AF=0.0855;EUR_AF=0.2336;SAS_AF=0.1503;AA=C|||;VT=SNP
6	27329871	rs57655939	G	A	100	PASS	AC=180;AF=0.0359425;AN=5008;NS=2504;DP=16463;EAS_AF=0;AMR_AF=0.0187;AFR_AF=0.1188;EUR_AF=0.0099;SAS_AF=0;AA=g|||;VT=SNP
6	27329878	rs114157955	C	T	100	PASS	AC=116;AF=0.0231629;AN=5008;NS=2504;DP=16303;EAS_AF=0.001;AMR_AF=0.036;AFR_AF=0.0023;EUR_AF=0.0686;SAS_AF=0.0184;AA=C|||;VT=SNP
6	27329989	rs57123722	T	C	100	PASS	AC=164;AF=0.0327476;AN=5008;NS=2504;DP=15799;EAS_AF=0;AMR_AF=0.0173;AFR_AF=0.1082;EUR_AF=0.0089;SAS_AF=0;AA=T|||;VT=SNP
6	27329991	rs56980568	A	G	100	PASS	AC=164;AF=0.0327476;AN=5008;NS=2504;DP=15719;EAS_AF=0;AMR_AF=0.0173;AFR_AF=0.1082;EUR_AF=0.0089;SAS_AF=0;AA=A|||;VT=SNP
6	27330685	rs12213055	C	T	100	PASS	AC=697;AF=0.139177;AN=5008;NS=2504;DP=17371;EAS_AF=0.1101;AMR_AF=0.134;AFR_AF=0.0855;EUR_AF=0.2336;SAS_AF=0.1483;AA=T|||;VT=SNP
6	27331852	rs143702342	G	A	100	PASS	AC=115;AF=0.0229633;AN=5008;NS=2504;DP=14915;EAS_AF=0.001;AMR_AF=0.0346;AFR_AF=0.0023;EUR_AF=0.0686;SAS_AF=0.0184;AA=G|||;VT=SNP
6	27331888	rs140949913	G	A	100	PASS	AC=136;AF=0.0271565;AN=5008;NS=2504;DP=15077;EAS_AF=0.003;AMR_AF=0.0202;AFR_AF=0.0537;EUR_AF=0.0288;SAS_AF=0.0194;AA=G|||;VT=SNP
6	27331945	rs9461368	G	A	100	PASS	AC=101;AF=0.0201677;AN=5008;NS=2504;DP=15701;EAS_AF=0.003;AMR_AF=0.0159;AFR_AF=0.0295;EUR_AF=0.0288;SAS_AF=0.0194;AA=G|||;VT=SNP
6	27332298	rs1011665	T	C	100	PASS	AC=2218;AF=0.442891;AN=5008;NS=2504;DP=19109;EAS_AF=0.5298;AMR_AF=0.4049;AFR_AF=0.3873;EUR_AF=0.4841;SAS_AF=0.4131;AA=t|||;VT=SNP
6	27332891	rs28360634	T	C	100	PASS	AC=245;AF=0.0489217;AN=5008;NS=2504;DP=16654;EAS_AF=0.002;AMR_AF=0.0504;AFR_AF=0.1044;EUR_AF=0.0696;SAS_AF=0;AA=T|||;VT=SNP
6	27332910	rs72839479	G	A	100	PASS	AC=116;AF=0.0231629;AN=5008;NS=2504;DP=16747;EAS_AF=0.002;AMR_AF=0.0346;AFR_AF=0.0023;EUR_AF=0.0686;SAS_AF=0.0184;AA=G|||;VT=SNP
6	27333383	rs9468074	G	A	100	PASS	AC=101;AF=0.0201677;AN=5008;NS=2504;DP=18319;EAS_AF=0.003;AMR_AF=0.0159;AFR_AF=0.0295;EUR_AF=0.0288;SAS_AF=0.0194;AA=g|||;VT=SNP
6	27334024	rs75947598	G	A	100	PASS	AC=440;AF=0.0878594;AN=5008;NS=2504;DP=16272;EAS_AF=0.1052;AMR_AF=0.0778;AFR_AF=0.0265;EUR_AF=0.1362;SAS_AF=0.1104;AA=G|||;VT=SNP
6	27334573	rs9357038	G	A	100	PASS	AC=2765;AF=0.552117;AN=5008;NS=2504;DP=12333;EAS_AF=0.5317;AMR_AF=0.4755;AFR_AF=0.6997;EUR_AF=0.5686;SAS_AF=0.411;AA=A|||;VT=SNP
6	27334636	rs74365306	T	C	100	PASS	AC=441;AF=0.0880591;AN=5008;NS=2504;DP=10527;EAS_AF=0.1062;AMR_AF=0.0778;AFR_AF=0.0265;EUR_AF=0.1362;SAS_AF=0.1104;AA=T|||;VT=SNP
6	27335220	rs78193658	G	A	100	PASS	AC=31;AF=0.0061901;AN=5008;NS=2504;DP=17771;EAS_AF=0;AMR_AF=0.0058;AFR_AF=0.0045;EUR_AF=0.0209;SAS_AF=0;AA=G|||;VT=SNP
6	27335295	rs75491088	C	A	100	PASS	AC=441;AF=0.0880591;AN=5008;NS=2504;DP=17367;EAS_AF=0.1062;AMR_AF=0.0778;AFR_AF=0.0265;EUR_AF=0.1362;SAS_AF=0.1104;AA=C|||;VT=SNP
6	27335781	rs75339846	T	A	100	PASS	AC=128;AF=0.0255591;AN=5008;NS=2504;DP=19221;EAS_AF=0.005;AMR_AF=0.0259;AFR_AF=0.0038;EUR_AF=0.0835;SAS_AF=0.0164;AA=T|||;VT=SNP
6	27336489	rs6914864	T	C	100	PASS	AC=3631;AF=0.72504;AN=5008;NS=2504;DP=21470;EAS_AF=0.5764;AMR_AF=0.6052;AFR_AF=0.9713;EUR_AF=0.6839;SAS_AF=0.6728;AA=C|||;VT=SNP
6	27336713	rs10755644	T	C	100	PASS	AC=3561;AF=0.711062;AN=5008;NS=2504;DP=20236;EAS_AF=0.5853;AMR_AF=0.7378;AFR_AF=0.7345;EUR_AF=0.7584;SAS_AF=0.7413;AA=C|||;VT=SNP
6	27336844	rs12215878	G	C	100	PASS	AC=115;AF=0.0229633;AN=5008;NS=2504;DP=18993;EAS_AF=0.001;AMR_AF=0.0346;AFR_AF=0.0023;EUR_AF=0.0686;SAS_AF=0.0184;AA=G|||;VT=SNP
6	27336940	rs72839482	T	C	100	PASS	AC=772;AF=0.154153;AN=5008;NS=2504;DP=20790;EAS_AF=0.1151;AMR_AF=0.1412;AFR_AF=0.1195;EUR_AF=0.2475;SAS_AF=0.1544;AA=T|||;VT=SNP
6	27337360	rs7775305	C	T	100	PASS	AC=164;AF=0.0327476;AN=5008;NS=2504;DP=18186;EAS_AF=0;AMR_AF=0.0173;AFR_AF=0.1082;EUR_AF=0.0089;SAS_AF=0;AA=C|||;VT=SNP
6	27338890	rs9468076	C	T	100	PASS	AC=697;AF=0.139177;AN=5008;NS=2504;DP=16561;EAS_AF=0.1101;AMR_AF=0.134;AFR_AF=0.0855;EUR_AF=0.2336;SAS_AF=0.1483;AA=T|||;VT=SNP
6	27340264	rs77086376	G	C	100	PASS	AC=441;AF=0.0880591;AN=5008;NS=2504;DP=15466;EAS_AF=0.1062;AMR_AF=0.0778;AFR_AF=0.0265;EUR_AF=0.1362;SAS_AF=0.1104;AA=G|||;VT=SNP
6	27341178	rs9468077	G	T	100	PASS	AC=140;AF=0.0279553;AN=5008;NS=2504;DP=16989;EAS_AF=0.003;AMR_AF=0.0202;AFR_AF=0.0567;EUR_AF=0.0288;SAS_AF=0.0194;AA=G|||;VT=SNP
6	27341409	rs7759001	G	A	100	PASS	AC=3780;AF=0.754792;AN=5008;NS=2504;DP=15732;EAS_AF=0.5873;AMR_AF=0.7695;AFR_AF=0.8775;EUR_AF=0.7654;SAS_AF=0.7403;AA=A|||;VT=SNP
6	27341571	rs78027546	C	T	100	PASS	AC=441;AF=0.0880591;AN=5008;NS=2504;DP=17880;EAS_AF=0.1062;AMR_AF=0.0778;AFR_AF=0.0265;EUR_AF=0.1362;SAS_AF=0.1104;AA=C|||;VT=SNP
6	27341908	rs75508587	C	T	100	PASS	AC=156;AF=0.0311502;AN=5008;NS=2504;DP=17341;EAS_AF=0.005;AMR_AF=0.0403;AFR_AF=0.0121;EUR_AF=0.0905;SAS_AF=0.0164;AA=C|||;VT=SNP
6	27342747	rs74463919	C	T	100	PASS	AC=139;AF=0.0277556;AN=5008;NS=2504;DP=13223;EAS_AF=0;AMR_AF=0.0519;AFR_AF=0.0477;EUR_AF=0.0388;SAS_AF=0.001;AA=C|||;VT=SNP
6	27343054	rs78208229	T	C	100	PASS	AC=136;AF=0.0271565;AN=5008;NS=2504;DP=15935;EAS_AF=0.003;AMR_AF=0.0202;AFR_AF=0.0537;EUR_AF=0.0288;SAS_AF=0.0194;AA=T|||;VT=SNP
6	27343285	rs4562132	C	A	100	PASS	AC=3464;AF=0.691693;AN=5008;NS=2504;DP=18413;EAS_AF=0.5794;AMR_AF=0.7291;AFR_AF=0.6884;EUR_AF=0.7445;SAS_AF=0.7311;AA=C|||;VT=SNP
6	27343515	rs78699214	A	T	100	PASS	AC=139;AF=0.0277556;AN=5008;NS=2504;DP=18297;EAS_AF=0;AMR_AF=0.0519;AFR_AF=0.0477;EUR_AF=0.0388;SAS_AF=0.001;AA=A|||;VT=SNP
6	27343620	rs12374607	A	G	100	PASS	AC=117;AF=0.0233626;AN=5008;NS=2504;DP=18525;EAS_AF=0.002;AMR_AF=0.036;AFR_AF=0.0023;EUR_AF=0.0686;SAS_AF=0.0184;AA=A|||;VT=SNP
6	27343726	rs12374649	C	T	100	PASS	AC=140;AF=0.0279553;AN=5008;NS=2504;DP=17498;EAS_AF=0.001;AMR_AF=0.0375;AFR_AF=0.0197;EUR_AF=0.0686;SAS_AF=0.0184;AA=C|||;VT=SNP
6	27343960	rs9468078	C	A	100	PASS	AC=101;AF=0.0201677;AN=5008;NS=2504;DP=19060;EAS_AF=0.003;AMR_AF=0.0159;AFR_AF=0.0295;EUR_AF=0.0288;SAS_AF=0.0194;AA=C|||;VT=SNP
6	27344415	rs12196452	A	T	100	PASS	AC=116;AF=0.0231629;AN=5008;NS=2504;DP=17985;EAS_AF=0.001;AMR_AF=0.036;AFR_AF=0.0023;EUR_AF=0.0686;SAS_AF=0.0184;AA=A|||;VT=SNP
6	27344496	rs4711147	A	G	100	PASS	AC=3439;AF=0.686701;AN=5008;NS=2504;DP=15651;EAS_AF=0.5804;AMR_AF=0.7248;AFR_AF=0.671;EUR_AF=0.7445;SAS_AF=0.7311;AA=G|||;VT=SNP
6	27344564	rs146304056	G	A	100	PASS	AC=90;AF=0.0179712;AN=5008;NS=2504;DP=15798;EAS_AF=0.0109;AMR_AF=0.0159;AFR_AF=0.0023;EUR_AF=0.0159;SAS_AF=0.0501;AA=G|||;VT=SNP
6	27344831	rs6456774	C	G	100	PASS	AC=3478;AF=0.694489;AN=5008;NS=2504;DP=16668;EAS_AF=0.5804;AMR_AF=0.7291;AFR_AF=0.6982;EUR_AF=0.7445;SAS_AF=0.7311;AA=G|||;VT=SNP
6	27345383	rs6456775	G	T	100	PASS	AC=3439;AF=0.686701;AN=5008;NS=2504;DP=21494;EAS_AF=0.5804;AMR_AF=0.7248;AFR_AF=0.671;EUR_AF=0.7445;SAS_AF=0.7311;AA=G|||;VT=SNP
6	27346021	rs12213533	C	T	100	PASS	AC=116;AF=0.0231629;AN=5008;NS=2504;DP=16253;EAS_AF=0.001;AMR_AF=0.036;AFR_AF=0.0023;EUR_AF=0.0686;SAS_AF=0.0184;AA=C|||;VT=SNP
6	27346088	rs112328672	G	C	100	PASS	AC=16;AF=0.00319489;AN=5008;NS=2504;DP=16814;EAS_AF=0;AMR_AF=0.0014;AFR_AF=0.0008;EUR_AF=0.0139;SAS_AF=0;AA=G|||;VT=SNP
6	27346221	rs1985818	T	C	100	PASS	AC=3835;AF=0.765775;AN=5008;NS=2504;DP=15651;EAS_AF=0.5863;AMR_AF=0.7781;AFR_AF=0.9191;EUR_AF=0.7664;SAS_AF=0.7342;AA=C|||;VT=SNP
6	27346253	rs9461369	G	C	100	PASS	AC=101;AF=0.0201677;AN=5008;NS=2504;DP=16420;EAS_AF=0.003;AMR_AF=0.0159;AFR_AF=0.0295;EUR_AF=0.0288;SAS_AF=0.0194;AA=G|||;VT=SNP
6	27346645	rs13215216	G	C	100	PASS	AC=3439;AF=0.686701;AN=5008;NS=2504;DP=16439;EAS_AF=0.5804;AMR_AF=0.7248;AFR_AF=0.671;EUR_AF=0.7445;SAS_AF=0.7311;AA=C|||;VT=SNP
6	27346905	rs9468079	A	G	100	PASS	AC=3439;AF=0.686701;AN=5008;NS=2504;DP=19165;EAS_AF=0.5804;AMR_AF=0.7248;AFR_AF=0.671;EUR_AF=0.7445;SAS_AF=0.7311;AA=A|||;VT=SNP
6	27347544	rs116300611	C	T	100	PASS	AC=101;AF=0.0201677;AN=5008;NS=2504;DP=19145;EAS_AF=0.003;AMR_AF=0.0159;AFR_AF=0.0295;EUR_AF=0.0288;SAS_AF=0.0194;AA=C|||;VT=SNP
6	27347808	rs6901629	C	T	100	PASS	AC=3221;AF=0.643171;AN=5008;NS=2504;DP=21148;EAS_AF=0.5754;AMR_AF=0.6729;AFR_AF=0.6392;EUR_AF=0.6471;SAS_AF=0.6933;AA=C|||;VT=SNP
6	27348095	rs2393927	G	C	100	PASS	AC=3439;AF=0.686701;AN=5008;NS=2504;DP=20516;EAS_AF=0.5804;AMR_AF=0.7248;AFR_AF=0.671;EUR_AF=0.7445;SAS_AF=0.7311;AA=G|||;VT=SNP
6	27348331	rs9468081	T	G	100	PASS	AC=101;AF=0.0201677;AN=5008;NS=2504;DP=19634;EAS_AF=0.003;AMR_AF=0.0159;AFR_AF=0.0295;EUR_AF=0.0288;SAS_AF=0.0194;AA=T|||;VT=SNP
6	27348470	rs9468082	A	G	100	PASS	AC=3439;AF=0.686701;AN=5008;NS=2504;DP=16486;EAS_AF=0.5804;AMR_AF=0.7248;AFR_AF=0.671;EUR_AF=0.7445;SAS_AF=0.7311;AA=A|||;VT=SNP
6	27348810	rs2179362	A	G	100	PASS	AC=3479;AF=0.694688;AN=5008;NS=2504;DP=13785;EAS_AF=0.5804;AMR_AF=0.7291;AFR_AF=0.6989;EUR_AF=0.7445;SAS_AF=0.7311;AA=G|||;VT=SNP
6	27348895	rs6456776	G	C	100	PASS	AC=3439;AF=0.686701;AN=5008;NS=2504;DP=13282;EAS_AF=0.5804;AMR_AF=0.7248;AFR_AF=0.671;EUR_AF=0.7445;SAS_AF=0.7311;AA=G|||;VT=SNP
6	27348901	rs185555378	C	T	100	PASS	AC=164;AF=0.0327476;AN=5008;NS=2504;DP=12869;EAS_AF=0;AMR_AF=0.0173;AFR_AF=0.1082;EUR_AF=0.0089;SAS_AF=0;AA=C|||;VT=SNP
6	27349079	rs12192560	G	T	100	PASS	AC=116;AF=0.0231629;AN=5008;NS=2504;DP=13996;EAS_AF=0.001;AMR_AF=0.036;AFR_AF=0.0023;EUR_AF=0.0686;SAS_AF=0.0184;AA=G|||;VT=SNP
6	27349184	rs2143058	C	T	100	PASS	AC=3440;AF=0.686901;AN=5008;NS=2504;DP=13147;EAS_AF=0.5823;AMR_AF=0.7248;AFR_AF=0.671;EUR_AF=0.7445;SAS_AF=0.7301;AA=C|||;VT=SNP
6	27349185	rs188747783	C	T	100	PASS	AC=55;AF=0.0109824;AN=5008;NS=2504;DP=13035;EAS_AF=0;AMR_AF=0.0115;AFR_AF=0.0038;EUR_AF=0.0249;SAS_AF=0.0174;AA=C|||;VT=SNP
6	27349198	rs2143059	A	G	100	PASS	AC=3479;AF=0.694688;AN=5008;NS=2504;DP=13401;EAS_AF=0.5823;AMR_AF=0.7291;AFR_AF=0.6982;EUR_AF=0.7445;SAS_AF=0.7301;AA=a|||;VT=SNP
6	27349205	rs2143060	G	T	100	PASS	AC=3439;AF=0.686701;AN=5008;NS=2504;DP=13393;EAS_AF=0.5813;AMR_AF=0.7248;AFR_AF=0.671;EUR_AF=0.7445;SAS_AF=0.7301;AA=G|||;VT=SNP
6	27349350	rs142259232	G	A	100	PASS	AC=440;AF=0.0878594;AN=5008;NS=2504;DP=14850;EAS_AF=0.1052;AMR_AF=0.0793;AFR_AF=0.0265;EUR_AF=0.1342;SAS_AF=0.1115;AA=G|||;VT=SNP
6	27349446	rs114334465	G	C	100	PASS	AC=98;AF=0.0195687;AN=5008;NS=2504;DP=18277;EAS_AF=0.003;AMR_AF=0.0159;AFR_AF=0.0272;EUR_AF=0.0288;SAS_AF=0.0194;AA=G|||;VT=SNP
6	27349863	rs4713084	G	A	100	PASS	AC=3439;AF=0.686701;AN=5008;NS=2504;DP=13466;EAS_AF=0.5804;AMR_AF=0.7248;AFR_AF=0.671;EUR_AF=0.7445;SAS_AF=0.7311;AA=G|||;VT=SNP
6	27349964	rs4713085	C	T	100	PASS	AC=3478;AF=0.694489;AN=5008;NS=2504;DP=14155;EAS_AF=0.5804;AMR_AF=0.7291;AFR_AF=0.6982;EUR_AF=0.7445;SAS_AF=0.7311;AA=T|||;VT=SNP
6	27350068	rs1883402	G	A	100	PASS	AC=3439;AF=0.686701;AN=5008;NS=2504;DP=14586;EAS_AF=0.5804;AMR_AF=0.7248;AFR_AF=0.671;EUR_AF=0.7445;SAS_AF=0.7311;AA=G|||;VT=SNP
6	27350329	rs1883403	G	A	100	PASS	AC=2776;AF=0.554313;AN=5008;NS=2504;DP=16369;EAS_AF=0.4702;AMR_AF=0.5937;AFR_AF=0.6127;EUR_AF=0.5109;SAS_AF=0.5787;AA=G|||;VT=SNP
6	27350381	rs1883404	A	T	100	PASS	AC=3438;AF=0.686502;AN=5008;NS=2504;DP=16061;EAS_AF=0.5804;AMR_AF=0.7248;AFR_AF=0.671;EUR_AF=0.7445;SAS_AF=0.7301;AA=A|||;VT=SNP
6	27350424	rs1883405	T	A	100	PASS	AC=3441;AF=0.687101;AN=5008;NS=2504;DP=16721;EAS_AF=0.5804;AMR_AF=0.7248;AFR_AF=0.6717;EUR_AF=0.7445;SAS_AF=0.7321;AA=T|||;VT=SNP
6	27350446	rs4713086	T	A	100	PASS	AC=3443;AF=0.6875;AN=5008;NS=2504;DP=17203;EAS_AF=0.5823;AMR_AF=0.7248;AFR_AF=0.6717;EUR_AF=0.7445;SAS_AF=0.7321;AA=A|||;VT=SNP
6	27350453	rs9468094	G	A	100	PASS	AC=101;AF=0.0201677;AN=5008;NS=2504;DP=17600;EAS_AF=0.003;AMR_AF=0.0159;AFR_AF=0.0295;EUR_AF=0.0288;SAS_AF=0.0194;AA=G|||;VT=SNP
6	27350626	rs4713088	C	T	100	PASS	AC=3440;AF=0.686901;AN=5008;NS=2504;DP=18970;EAS_AF=0.5804;AMR_AF=0.7248;AFR_AF=0.6717;EUR_AF=0.7445;SAS_AF=0.7311;AA=C|||;VT=SNP
6	27350770	rs4713089	A	C	100	PASS	AC=3439;AF=0.686701;AN=5008;NS=2504;DP=16252;EAS_AF=0.5804;AMR_AF=0.7248;AFR_AF=0.671;EUR_AF=0.7445;SAS_AF=0.7311;AA=A|||;VT=SNP
6	27350847	rs4713090	C	T	100	PASS	AC=3395;AF=0.677915;AN=5008;NS=2504;DP=17150;EAS_AF=0.5804;AMR_AF=0.7248;AFR_AF=0.6377;EUR_AF=0.7445;SAS_AF=0.7311;AA=C|||;VT=SNP
6	27351239	rs6920362	A	G	100	PASS	AC=3394;AF=0.677716;AN=5008;NS=2504;DP=15179;EAS_AF=0.5804;AMR_AF=0.7248;AFR_AF=0.6369;EUR_AF=0.7445;SAS_AF=0.7311;AA=A|||;VT=SNP
6	27351827	rs2393928	C	T	100	PASS	AC=3395;AF=0.677915;AN=5008;NS=2504;DP=17088;EAS_AF=0.5804;AMR_AF=0.7248;AFR_AF=0.6377;EUR_AF=0.7445;SAS_AF=0.7311;AA=T|||;VT=SNP
6	27351931	rs2393929	A	C	100	PASS	AC=3394;AF=0.677716;AN=5008;NS=2504;DP=16263;EAS_AF=0.5804;AMR_AF=0.7248;AFR_AF=0.6369;EUR_AF=0.7445;SAS_AF=0.7311;AA=A|||;VT=SNP
6	27352040	rs2393930	C	T	100	PASS	AC=3393;AF=0.677516;AN=5008;NS=2504;DP=15954;EAS_AF=0.5804;AMR_AF=0.7248;AFR_AF=0.6369;EUR_AF=0.7445;SAS_AF=0.7301;AA=C|||;VT=SNP
6	27352680	rs9461375	T	C	100	PASS	AC=3395;AF=0.677915;AN=5008;NS=2504;DP=12023;EAS_AF=0.5804;AMR_AF=0.7248;AFR_AF=0.6377;EUR_AF=0.7445;SAS_AF=0.7311;AA=C|||;VT=SNP
6	27352752	rs9468099	G	A	100	PASS	AC=3393;AF=0.677516;AN=5008;NS=2504;DP=11428;EAS_AF=0.5804;AMR_AF=0.7233;AFR_AF=0.6369;EUR_AF=0.7445;SAS_AF=0.7311;AA=G|||;VT=SNP
6	27352757	rs9468100	T	C	100	PASS	AC=3394;AF=0.677716;AN=5008;NS=2504;DP=11246;EAS_AF=0.5804;AMR_AF=0.7248;AFR_AF=0.6377;EUR_AF=0.7435;SAS_AF=0.7311;AA=T|||;VT=SNP
6	27352938	rs9468101	G	A	100	PASS	AC=3395;AF=0.677915;AN=5008;NS=2504;DP=12947;EAS_AF=0.5804;AMR_AF=0.7248;AFR_AF=0.6377;EUR_AF=0.7445;SAS_AF=0.7311;AA=A|||;VT=SNP
6	27353114	rs2393931	T	C	100	PASS	AC=3394;AF=0.677716;AN=5008;NS=2504;DP=15055;EAS_AF=0.5804;AMR_AF=0.7248;AFR_AF=0.6369;EUR_AF=0.7445;SAS_AF=0.7311;AA=T|||;VT=SNP
6	27353197	rs2393932	T	C	100	PASS	AC=3394;AF=0.677716;AN=5008;NS=2504;DP=15684;EAS_AF=0.5804;AMR_AF=0.7248;AFR_AF=0.6369;EUR_AF=0.7445;SAS_AF=0.7311;AA=C|||;VT=SNP
6	27353705	rs2143061	T	C	100	PASS	AC=3433;AF=0.685503;AN=5008;NS=2504;DP=17621;EAS_AF=0.5804;AMR_AF=0.7291;AFR_AF=0.6641;EUR_AF=0.7445;SAS_AF=0.7311;AA=C|||;VT=SNP
6	27353852	rs2143062	A	G	100	PASS	AC=3835;AF=0.765775;AN=5008;NS=2504;DP=17546;EAS_AF=0.5863;AMR_AF=0.7781;AFR_AF=0.9191;EUR_AF=0.7664;SAS_AF=0.7342;AA=G|||;VT=SNP
6	27353943	rs146422498	C	T	100	PASS	AC=20;AF=0.00399361;AN=5008;NS=2504;DP=16506;EAS_AF=0.001;AMR_AF=0.013;AFR_AF=0;EUR_AF=0.0099;SAS_AF=0;AA=C|||;VT=SNP
6	27354192	rs142581328	T	C	100	PASS	AC=90;AF=0.0179712;AN=5008;NS=2504;DP=16794;EAS_AF=0.0109;AMR_AF=0.0159;AFR_AF=0.0023;EUR_AF=0.0159;SAS_AF=0.0501;AA=T|||;VT=SNP
6	27354195	rs1534936	C	T	100	PASS	AC=3433;AF=0.685503;AN=5008;NS=2504;DP=16790;EAS_AF=0.5804;AMR_AF=0.7291;AFR_AF=0.6641;EUR_AF=0.7445;SAS_AF=0.7311;AA=T|||;VT=SNP
6	27354335	rs1534937	A	T	100	PASS	AC=3433;AF=0.685503;AN=5008;NS=2504;DP=16268;EAS_AF=0.5804;AMR_AF=0.7291;AFR_AF=0.6641;EUR_AF=0.7445;SAS_AF=0.7311;AA=T|||;VT=SNP
6	27354781	rs6934748	T	G	100	PASS	AC=3392;AF=0.677316;AN=5008;NS=2504;DP=18185;EAS_AF=0.5804;AMR_AF=0.7248;AFR_AF=0.6362;EUR_AF=0.7445;SAS_AF=0.7301;AA=T|||;VT=SNP
6	27354852	rs6912091	C	G	100	PASS	AC=3395;AF=0.677915;AN=5008;NS=2504;DP=19837;EAS_AF=0.5804;AMR_AF=0.7248;AFR_AF=0.6377;EUR_AF=0.7445;SAS_AF=0.7311;AA=C|||;VT=SNP
6	27354862	rs6934933	T	C	100	PASS	AC=3434;AF=0.685703;AN=5008;NS=2504;DP=19771;EAS_AF=0.5804;AMR_AF=0.7291;AFR_AF=0.6649;EUR_AF=0.7445;SAS_AF=0.7311;AA=C|||;VT=SNP
6	27354943	rs6934985	T	G	100	PASS	AC=3408;AF=0.680511;AN=5008;NS=2504;DP=19838;EAS_AF=0.5843;AMR_AF=0.7248;AFR_AF=0.6399;EUR_AF=0.7455;SAS_AF=0.7362;AA=G|||;VT=SNP
6	27354949	rs6935116	T	C	100	PASS	AC=3408;AF=0.680511;AN=5008;NS=2504;DP=19925;EAS_AF=0.5843;AMR_AF=0.7248;AFR_AF=0.6399;EUR_AF=0.7455;SAS_AF=0.7362;AA=C|||;VT=SNP
6	27354958	rs6935118	T	A	100	PASS	AC=3406;AF=0.680112;AN=5008;NS=2504;DP=19840;EAS_AF=0.5843;AMR_AF=0.7248;AFR_AF=0.6384;EUR_AF=0.7455;SAS_AF=0.7362;AA=A|||;VT=SNP
6	27355083	rs9468111	T	A	100	PASS	AC=3394;AF=0.677716;AN=5008;NS=2504;DP=19577;EAS_AF=0.5804;AMR_AF=0.7248;AFR_AF=0.6369;EUR_AF=0.7445;SAS_AF=0.7311;AA=A|||;VT=SNP
6	27355276	rs77241188	T	C	100	PASS	AC=73;AF=0.0145767;AN=5008;NS=2504;DP=19116;EAS_AF=0.003;AMR_AF=0.0101;AFR_AF=0.0023;EUR_AF=0.0537;SAS_AF=0.0061;AA=T|||;VT=SNP
6	27355292	rs6913122	G	A	100	PASS	AC=3394;AF=0.677716;AN=5008;NS=2504;DP=19410;EAS_AF=0.5804;AMR_AF=0.7248;AFR_AF=0.6369;EUR_AF=0.7445;SAS_AF=0.7311;AA=A|||;VT=SNP
6	27355460	rs6913166	C	T	100	PASS	AC=2735;AF=0.546126;AN=5008;NS=2504;DP=16474;EAS_AF=0.4702;AMR_AF=0.5951;AFR_AF=0.5787;EUR_AF=0.5109;SAS_AF=0.5818;AA=C|||;VT=SNP
6	27355812	rs149754455	A	G	100	PASS	AC=84;AF=0.0167732;AN=5008;NS=2504;DP=17449;EAS_AF=0;AMR_AF=0.049;AFR_AF=0.0091;EUR_AF=0.0368;SAS_AF=0.001;AA=A|||;VT=SNP
6	27355842	rs2206250	A	C	100	PASS	AC=3394;AF=0.677716;AN=5008;NS=2504;DP=16965;EAS_AF=0.5804;AMR_AF=0.7248;AFR_AF=0.6369;EUR_AF=0.7445;SAS_AF=0.7311;AA=A|||;VT=SNP
6	27356193	rs2223463	G	C	100	PASS	AC=3394;AF=0.677716;AN=5008;NS=2504;DP=17238;EAS_AF=0.5804;AMR_AF=0.7248;AFR_AF=0.6369;EUR_AF=0.7445;SAS_AF=0.7311;AA=G|||;VT=SNP
6	27356216	rs2223464	G	A	100	PASS	AC=3433;AF=0.685503;AN=5008;NS=2504;DP=17334;EAS_AF=0.5804;AMR_AF=0.7291;AFR_AF=0.6641;EUR_AF=0.7445;SAS_AF=0.7311;AA=A|||;VT=SNP
6	27356406	rs12195788	C	T	100	PASS	AC=3394;AF=0.677716;AN=5008;NS=2504;DP=18299;EAS_AF=0.5804;AMR_AF=0.7248;AFR_AF=0.6369;EUR_AF=0.7445;SAS_AF=0.7311;AA=C|||;VT=SNP
6	27356476	rs12202956	T	C	100	PASS	AC=116;AF=0.0231629;AN=5008;NS=2504;DP=18845;EAS_AF=0.001;AMR_AF=0.036;AFR_AF=0.0023;EUR_AF=0.0686;SAS_AF=0.0184;AA=T|||;VT=SNP
6	27356527	rs13220817	T	C	100	PASS	AC=2729;AF=0.544928;AN=5008;NS=2504;DP=18379;EAS_AF=0.4692;AMR_AF=0.5908;AFR_AF=0.5787;EUR_AF=0.5109;SAS_AF=0.5798;AA=T|||;VT=SNP
6	27356647	rs62622793	G	A	100	PASS	AC=447;AF=0.0892572;AN=5008;NS=2504;DP=18422;EAS_AF=0.1062;AMR_AF=0.0821;AFR_AF=0.0265;EUR_AF=0.1362;SAS_AF=0.1135;AA=G|||;VT=SNP
6	27356867	rs4713091	A	G	100	PASS	AC=4963;AF=0.991014;AN=5008;NS=2504;DP=15526;EAS_AF=0.999;AMR_AF=0.9971;AFR_AF=1;EUR_AF=0.9602;SAS_AF=0.998;AA=G|||;VT=SNP
6	27356902	rs10807020	A	G	100	PASS	AC=3392;AF=0.677316;AN=5008;NS=2504;DP=15740;EAS_AF=0.5804;AMR_AF=0.7233;AFR_AF=0.6362;EUR_AF=0.7445;SAS_AF=0.7311;AA=A|||;VT=SNP
6	27356925	rs10807021	T	G	100	PASS	AC=3433;AF=0.685503;AN=5008;NS=2504;DP=15317;EAS_AF=0.5804;AMR_AF=0.7291;AFR_AF=0.6641;EUR_AF=0.7445;SAS_AF=0.7311;AA=G|||;VT=SNP
6	27357308	rs6904883	T	C	100	PASS	AC=3398;AF=0.678514;AN=5008;NS=2504;DP=17627;EAS_AF=0.5804;AMR_AF=0.7248;AFR_AF=0.6399;EUR_AF=0.7445;SAS_AF=0.7311;AA=C|||;VT=SNP
6	27357414	rs34332556	C	G	100	PASS	AC=304;AF=0.0607029;AN=5008;NS=2504;DP=15308;EAS_AF=0.002;AMR_AF=0.0533;AFR_AF=0.1475;EUR_AF=0.0696;SAS_AF=0;AA=C|||;VT=SNP
6	27357456	rs6925606	G	C	100	PASS	AC=3180;AF=0.634984;AN=5008;NS=2504;DP=14805;EAS_AF=0.5754;AMR_AF=0.6729;AFR_AF=0.6082;EUR_AF=0.6471;SAS_AF=0.6933;AA=G|||;VT=SNP
6	27357671	rs71559025	A	G	100	PASS	AC=1371;AF=0.273762;AN=5008;NS=2504;DP=18322;EAS_AF=0.4226;AMR_AF=0.3948;AFR_AF=0.0287;EUR_AF=0.3161;SAS_AF=0.3221;AA=A|||;VT=SNP
6	27357691	rs9468112	G	A	100	PASS	AC=3436;AF=0.686102;AN=5008;NS=2504;DP=17858;EAS_AF=0.5804;AMR_AF=0.7291;AFR_AF=0.6672;EUR_AF=0.7445;SAS_AF=0.7301;AA=A|||;VT=SNP
6	27357978	rs67859638	A	G	100	PASS	AC=94;AF=0.01877;AN=5008;NS=2504;DP=19119;EAS_AF=0;AMR_AF=0.0288;AFR_AF=0.003;EUR_AF=0.0696;SAS_AF=0;AA=A|||;VT=SNP
6	27358166	rs35120058	A	G	100	PASS	AC=305;AF=0.0609026;AN=5008;NS=2504;DP=20072;EAS_AF=0.002;AMR_AF=0.0533;AFR_AF=0.1475;EUR_AF=0.0706;SAS_AF=0;AA=A|||;VT=SNP
6	27358377	rs62401111	C	T	100	PASS	AC=149;AF=0.0297524;AN=5008;NS=2504;DP=18843;EAS_AF=0.0079;AMR_AF=0.0375;AFR_AF=0.0023;EUR_AF=0.0636;SAS_AF=0.0491;AA=C|||;VT=SNP
6	27358392	rs2206251	C	T	100	PASS	AC=3398;AF=0.678514;AN=5008;NS=2504;DP=18974;EAS_AF=0.5804;AMR_AF=0.7248;AFR_AF=0.6399;EUR_AF=0.7445;SAS_AF=0.7311;AA=T|||;VT=SNP
6	27358415	rs79928864	A	G	100	PASS	AC=168;AF=0.0335463;AN=5008;NS=2504;DP=19453;EAS_AF=0.0298;AMR_AF=0.0375;AFR_AF=0.0166;EUR_AF=0.0388;SAS_AF=0.0521;AA=A|||;VT=SNP
6	27358462	rs2206252	A	C	100	PASS	AC=3436;AF=0.686102;AN=5008;NS=2504;DP=19617;EAS_AF=0.5804;AMR_AF=0.7291;AFR_AF=0.6672;EUR_AF=0.7445;SAS_AF=0.7301;AA=C|||;VT=SNP
6	27358853	rs6936356	A	C	100	PASS	AC=3398;AF=0.678514;AN=5008;NS=2504;DP=16299;EAS_AF=0.5804;AMR_AF=0.7248;AFR_AF=0.6399;EUR_AF=0.7445;SAS_AF=0.7311;AA=A|||;VT=SNP
6	27358917	rs6936539	C	G	100	PASS	AC=3437;AF=0.686302;AN=5008;NS=2504;DP=17209;EAS_AF=0.5804;AMR_AF=0.7291;AFR_AF=0.6672;EUR_AF=0.7445;SAS_AF=0.7311;AA=G|||;VT=SNP
6	27359131	rs6936951	C	T	100	PASS	AC=3398;AF=0.678514;AN=5008;NS=2504;DP=14716;EAS_AF=0.5804;AMR_AF=0.7248;AFR_AF=0.6399;EUR_AF=0.7445;SAS_AF=0.7311;AA=C|||;VT=SNP
6	27359268	rs72843151	A	C	100	PASS	AC=116;AF=0.0231629;AN=5008;NS=2504;DP=17517;EAS_AF=0.001;AMR_AF=0.036;AFR_AF=0.0023;EUR_AF=0.0686;SAS_AF=0.0184;AA=A|||;VT=SNP
6	27359584	rs7754411	T	A	100	PASS	AC=3398;AF=0.678514;AN=5008;NS=2504;DP=19819;EAS_AF=0.5804;AMR_AF=0.7248;AFR_AF=0.6399;EUR_AF=0.7445;SAS_AF=0.7311;AA=T|||;VT=SNP
6	27359655	rs76050333	A	G	100	PASS	AC=441;AF=0.0880591;AN=5008;NS=2504;DP=19563;EAS_AF=0.1052;AMR_AF=0.0778;AFR_AF=0.0265;EUR_AF=0.1362;SAS_AF=0.1115;AA=A|||;VT=SNP
6	27360128	rs7738512	A	G	100	PASS	AC=3398;AF=0.678514;AN=5008;NS=2504;DP=19982;EAS_AF=0.5804;AMR_AF=0.7248;AFR_AF=0.6399;EUR_AF=0.7445;SAS_AF=0.7311;AA=G|||;VT=SNP
6	27360181	rs9468114	T	C	100	PASS	AC=3437;AF=0.686302;AN=5008;NS=2504;DP=18128;EAS_AF=0.5804;AMR_AF=0.7291;AFR_AF=0.6672;EUR_AF=0.7445;SAS_AF=0.7311;AA=C|||;VT=SNP
6	27360245	rs9461378	A	G	100	PASS	AC=3398;AF=0.678514;AN=5008;NS=2504;DP=19496;EAS_AF=0.5804;AMR_AF=0.7248;AFR_AF=0.6399;EUR_AF=0.7445;SAS_AF=0.7311;AA=G|||;VT=SNP
6	27360366	rs9461379	A	T	100	PASS	AC=3438;AF=0.686502;AN=5008;NS=2504;DP=18860;EAS_AF=0.5804;AMR_AF=0.7291;AFR_AF=0.6672;EUR_AF=0.7455;SAS_AF=0.7311;AA=T|||;VT=SNP
6	27360690	rs4711148	T	C	100	PASS	AC=3399;AF=0.678714;AN=5008;NS=2504;DP=19367;EAS_AF=0.5813;AMR_AF=0.7248;AFR_AF=0.6399;EUR_AF=0.7445;SAS_AF=0.7311;AA=T|||;VT=SNP
6	27360937	rs980963	C	T	100	PASS	AC=3412;AF=0.68131;AN=5008;NS=2504;DP=20479;EAS_AF=0.5813;AMR_AF=0.7262;AFR_AF=0.6498;EUR_AF=0.7435;SAS_AF=0.7311;AA=C|||;VT=SNP
6	27361008	rs980962	G	A	100	PASS	AC=3424;AF=0.683706;AN=5008;NS=2504;DP=16850;EAS_AF=0.5813;AMR_AF=0.7277;AFR_AF=0.6566;EUR_AF=0.7445;SAS_AF=0.7321;AA=G|||;VT=SNP
6	27361019	rs980961	A	G	100	PASS	AC=3421;AF=0.683107;AN=5008;NS=2504;DP=17355;EAS_AF=0.5813;AMR_AF=0.7233;AFR_AF=0.6566;EUR_AF=0.7445;SAS_AF=0.7321;AA=A|||;VT=SNP
6	27361042	rs980960	A	G	100	PASS	AC=3457;AF=0.690296;AN=5008;NS=2504;DP=18488;EAS_AF=0.5833;AMR_AF=0.7478;AFR_AF=0.6573;EUR_AF=0.7495;SAS_AF=0.7434;AA=G|||;VT=SNP
6	27361242	rs12212348	T	C	100	PASS	AC=118;AF=0.0235623;AN=5008;NS=2504;DP=19765;EAS_AF=0.002;AMR_AF=0.036;AFR_AF=0.0023;EUR_AF=0.0696;SAS_AF=0.0184;AA=T|||;VT=SNP
6	27361681	rs12529458	T	C	100	PASS	AC=2230;AF=0.445288;AN=5008;NS=2504;DP=17911;EAS_AF=0.4683;AMR_AF=0.5216;AFR_AF=0.2973;EUR_AF=0.4304;SAS_AF=0.5828;AA=T|||;VT=SNP
6	27361757	rs75276713	T	G	100	PASS	AC=442;AF=0.0882588;AN=5008;NS=2504;DP=18956;EAS_AF=0.1062;AMR_AF=0.0778;AFR_AF=0.0265;EUR_AF=0.1362;SAS_AF=0.1115;AA=T|||;VT=SNP
6	27362109	rs6923108	G	A	100	PASS	AC=3409;AF=0.680711;AN=5008;NS=2504;DP=16047;EAS_AF=0.5813;AMR_AF=0.7262;AFR_AF=0.6467;EUR_AF=0.7445;SAS_AF=0.7311;AA=G|||;VT=SNP
6	27362137	rs79820514	A	T	100	PASS	AC=101;AF=0.0201677;AN=5008;NS=2504;DP=17147;EAS_AF=0.003;AMR_AF=0.0159;AFR_AF=0.0295;EUR_AF=0.0288;SAS_AF=0.0194;AA=A|||;VT=SNP
6	27362359	rs6903254	T	C	100	PASS	AC=3409;AF=0.680711;AN=5008;NS=2504;DP=18036;EAS_AF=0.5813;AMR_AF=0.7262;AFR_AF=0.6467;EUR_AF=0.7445;SAS_AF=0.7311;AA=T|||;VT=SNP
6	27362483	rs6923539	C	A	100	PASS	AC=3409;AF=0.680711;AN=5008;NS=2504;DP=17166;EAS_AF=0.5813;AMR_AF=0.7262;AFR_AF=0.6467;EUR_AF=0.7445;SAS_AF=0.7311;AA=C|||;VT=SNP
6	27362598	rs10807022	T	C	100	PASS	AC=3409;AF=0.680711;AN=5008;NS=2504;DP=19418;EAS_AF=0.5813;AMR_AF=0.7262;AFR_AF=0.6467;EUR_AF=0.7445;SAS_AF=0.7311;AA=C|||;VT=SNP
6	27362866	rs10080555	C	T	100	PASS	AC=3409;AF=0.680711;AN=5008;NS=2504;DP=19972;EAS_AF=0.5813;AMR_AF=0.7262;AFR_AF=0.6467;EUR_AF=0.7445;SAS_AF=0.7311;AA=C|||;VT=SNP
6	27362874	rs10080814	T	G	100	PASS	AC=3410;AF=0.680911;AN=5008;NS=2504;DP=19697;EAS_AF=0.5813;AMR_AF=0.7262;AFR_AF=0.6475;EUR_AF=0.7445;SAS_AF=0.7311;AA=t|||;VT=SNP
6	27362898	rs10080558	G	A	100	PASS	AC=3409;AF=0.680711;AN=5008;NS=2504;DP=19966;EAS_AF=0.5813;AMR_AF=0.7262;AFR_AF=0.6467;EUR_AF=0.7445;SAS_AF=0.7311;AA=G|||;VT=SNP
6	27363004	rs10080563	G	A	100	PASS	AC=101;AF=0.0201677;AN=5008;NS=2504;DP=20802;EAS_AF=0.003;AMR_AF=0.0159;AFR_AF=0.0295;EUR_AF=0.0288;SAS_AF=0.0194;AA=G|||;VT=SNP
6	27363036	rs10080564	G	T	100	PASS	AC=98;AF=0.0195687;AN=5008;NS=2504;DP=20486;EAS_AF=0.003;AMR_AF=0.0159;AFR_AF=0.0272;EUR_AF=0.0288;SAS_AF=0.0194;AA=G|||;VT=SNP
6	27363058	rs10080567	G	C	100	PASS	AC=3437;AF=0.686302;AN=5008;NS=2504;DP=20345;EAS_AF=0.5813;AMR_AF=0.7277;AFR_AF=0.6672;EUR_AF=0.7445;SAS_AF=0.7311;AA=C|||;VT=SNP
6	27363076	rs10080569	G	A	100	PASS	AC=3445;AF=0.687899;AN=5008;NS=2504;DP=19346;EAS_AF=0.5813;AMR_AF=0.7291;AFR_AF=0.6725;EUR_AF=0.7445;SAS_AF=0.7311;AA=A|||;VT=SNP
6	27363137	rs12662076	G	A	100	PASS	AC=3190;AF=0.636981;AN=5008;NS=2504;DP=17676;EAS_AF=0.5764;AMR_AF=0.6744;AFR_AF=0.615;EUR_AF=0.6461;SAS_AF=0.6933;AA=G|||;VT=SNP
6	27363150	rs10080571	G	C	100	PASS	AC=3410;AF=0.680911;AN=5008;NS=2504;DP=17822;EAS_AF=0.5813;AMR_AF=0.7262;AFR_AF=0.6467;EUR_AF=0.7455;SAS_AF=0.7311;AA=C|||;VT=SNP
6	27363557	rs9461380	G	T	100	PASS	AC=3409;AF=0.680711;AN=5008;NS=2504;DP=16646;EAS_AF=0.5813;AMR_AF=0.7262;AFR_AF=0.6467;EUR_AF=0.7445;SAS_AF=0.7311;AA=T|||;VT=SNP
6	27363587	rs9468115	T	C	100	PASS	AC=3409;AF=0.680711;AN=5008;NS=2504;DP=17037;EAS_AF=0.5813;AMR_AF=0.7262;AFR_AF=0.6467;EUR_AF=0.7445;SAS_AF=0.7311;AA=C|||;VT=SNP
6	27363644	rs12664996	A	C	100	PASS	AC=2191;AF=0.4375;AN=5008;NS=2504;DP=16835;EAS_AF=0.4683;AMR_AF=0.5202;AFR_AF=0.2685;EUR_AF=0.4314;SAS_AF=0.5818;AA=A|||;VT=SNP
6	27363898	rs4713092	T	C	100	PASS	AC=3435;AF=0.685903;AN=5008;NS=2504;DP=17175;EAS_AF=0.5813;AMR_AF=0.7277;AFR_AF=0.6657;EUR_AF=0.7445;SAS_AF=0.7311;AA=C|||;VT=SNP
6	27364886	rs1022518	A	G	100	PASS	AC=3413;AF=0.68151;AN=5008;NS=2504;DP=19026;EAS_AF=0.5813;AMR_AF=0.7262;AFR_AF=0.6498;EUR_AF=0.7445;SAS_AF=0.7311;AA=G|||;VT=SNP
6	27365009	rs1022517	G	C	100	PASS	AC=3413;AF=0.68151;AN=5008;NS=2504;DP=18135;EAS_AF=0.5813;AMR_AF=0.7262;AFR_AF=0.6498;EUR_AF=0.7445;SAS_AF=0.7311;AA=G|||;VT=SNP
6	27365447	rs4713093	T	C	100	PASS	AC=3437;AF=0.686302;AN=5008;NS=2504;DP=18234;EAS_AF=0.5813;AMR_AF=0.7277;AFR_AF=0.6672;EUR_AF=0.7445;SAS_AF=0.7311;AA=C|||;VT=SNP
6	27365527	rs2143063	C	G	100	PASS	AC=3444;AF=0.6877;AN=5008;NS=2504;DP=18587;EAS_AF=0.5823;AMR_AF=0.7291;AFR_AF=0.6687;EUR_AF=0.7455;SAS_AF=0.7331;AA=G|||;VT=SNP
6	27365534	rs1963145	A	G	100	PASS	AC=3444;AF=0.6877;AN=5008;NS=2504;DP=18496;EAS_AF=0.5823;AMR_AF=0.7291;AFR_AF=0.6687;EUR_AF=0.7455;SAS_AF=0.7331;AA=G|||;VT=SNP
6	27365725	rs2015648	T	G	100	PASS	AC=3438;AF=0.686502;AN=5008;NS=2504;DP=17901;EAS_AF=0.5813;AMR_AF=0.7277;AFR_AF=0.6679;EUR_AF=0.7445;SAS_AF=0.7311;AA=G|||;VT=SNP
6	27365807	rs1022515	C	G	100	PASS	AC=3437;AF=0.686302;AN=5008;NS=2504;DP=18917;EAS_AF=0.5813;AMR_AF=0.7277;AFR_AF=0.6679;EUR_AF=0.7445;SAS_AF=0.7301;AA=G|||;VT=SNP
6	27365845	rs4711149	C	A	100	PASS	AC=3437;AF=0.686302;AN=5008;NS=2504;DP=19616;EAS_AF=0.5813;AMR_AF=0.7277;AFR_AF=0.6672;EUR_AF=0.7445;SAS_AF=0.7311;AA=A|||;VT=SNP
6	27365994	rs6456777	G	A	100	PASS	AC=3437;AF=0.686302;AN=5008;NS=2504;DP=19784;EAS_AF=0.5813;AMR_AF=0.7277;AFR_AF=0.6672;EUR_AF=0.7445;SAS_AF=0.7311;AA=G|||;VT=SNP
6	27366180	rs117237468	C	G	100	PASS	AC=181;AF=0.0361422;AN=5008;NS=2504;DP=17537;EAS_AF=0.0506;AMR_AF=0.0303;AFR_AF=0.0038;EUR_AF=0.0398;SAS_AF=0.0654;AA=C|||;VT=SNP
6	27366378	rs4128497	C	T	100	PASS	AC=3437;AF=0.686302;AN=5008;NS=2504;DP=17532;EAS_AF=0.5813;AMR_AF=0.7277;AFR_AF=0.6672;EUR_AF=0.7445;SAS_AF=0.7311;AA=C|||;VT=SNP
6	27366488	rs1989299	C	T	100	PASS	AC=3437;AF=0.686302;AN=5008;NS=2504;DP=15032;EAS_AF=0.5813;AMR_AF=0.7277;AFR_AF=0.6672;EUR_AF=0.7445;SAS_AF=0.7311;AA=T|||;VT=SNP
6	27366511	rs1987278	A	G	100	PASS	AC=3433;AF=0.685503;AN=5008;NS=2504;DP=15365;EAS_AF=0.5813;AMR_AF=0.7277;AFR_AF=0.6641;EUR_AF=0.7445;SAS_AF=0.7311;AA=G|||;VT=SNP
6	27366812	rs9468116	G	A	100	PASS	AC=3436;AF=0.686102;AN=5008;NS=2504;DP=18768;EAS_AF=0.5804;AMR_AF=0.7277;AFR_AF=0.6672;EUR_AF=0.7445;SAS_AF=0.7311;AA=G|||;VT=SNP
6	27366821	rs12663650	C	A	100	PASS	AC=2275;AF=0.454273;AN=5008;NS=2504;DP=19089;EAS_AF=0.4673;AMR_AF=0.549;AFR_AF=0.2648;EUR_AF=0.501;SAS_AF=0.5818;AA=C|||;VT=SNP
6	27366862	rs9468117	A	G	100	PASS	AC=3437;AF=0.686302;AN=5008;NS=2504;DP=19256;EAS_AF=0.5813;AMR_AF=0.7277;AFR_AF=0.6672;EUR_AF=0.7445;SAS_AF=0.7311;AA=A|||;VT=SNP
6	27367414	rs72843177	A	G	100	PASS	AC=117;AF=0.0233626;AN=5008;NS=2504;DP=19579;EAS_AF=0.001;AMR_AF=0.036;AFR_AF=0.0023;EUR_AF=0.0696;SAS_AF=0.0184;AA=A|||;VT=SNP
6	27367586	rs75221862	G	A	100	PASS	AC=442;AF=0.0882588;AN=5008;NS=2504;DP=20427;EAS_AF=0.1062;AMR_AF=0.0778;AFR_AF=0.0265;EUR_AF=0.1362;SAS_AF=0.1115;AA=G|||;VT=SNP
6	27367824	rs9969094	T	C	100	PASS	AC=398;AF=0.0794728;AN=5008;NS=2504;DP=19417;EAS_AF=0.006;AMR_AF=0.049;AFR_AF=0.2519;EUR_AF=0.0219;SAS_AF=0.0031;AA=T|||;VT=SNP
6	27367887	rs6915934	C	T	100	PASS	AC=3435;AF=0.685903;AN=5008;NS=2504;DP=19089;EAS_AF=0.5813;AMR_AF=0.7277;AFR_AF=0.6664;EUR_AF=0.7445;SAS_AF=0.7301;AA=C|||;VT=SNP
6	27367978	rs12194842	A	C	100	PASS	AC=118;AF=0.0235623;AN=5008;NS=2504;DP=20449;EAS_AF=0.002;AMR_AF=0.036;AFR_AF=0.0023;EUR_AF=0.0696;SAS_AF=0.0184;AA=A|||;VT=SNP
6	27368031	rs766092	T	C	100	PASS	AC=3435;AF=0.685903;AN=5008;NS=2504;DP=20826;EAS_AF=0.5813;AMR_AF=0.7277;AFR_AF=0.6679;EUR_AF=0.7445;SAS_AF=0.728;AA=T|||;VT=SNP
6	27368209	rs41269263	C	T	100	PASS	AC=97;AF=0.019369;AN=5008;NS=2504;DP=19455;EAS_AF=0.004;AMR_AF=0.0159;AFR_AF=0.0265;EUR_AF=0.0278;SAS_AF=0.0194;AA=T|||;VT=SNP;EX_TARGET
6	27369704	rs13207689	C	G	100	PASS	AC=160;AF=0.0319489;AN=5008;NS=2504;DP=17153;EAS_AF=0;AMR_AF=0.0317;AFR_AF=0.0514;EUR_AF=0.0696;SAS_AF=0;AA=C|||;VT=SNP
6	27369873	rs10946913	C	T	100	PASS	AC=3439;AF=0.686701;AN=5008;NS=2504;DP=19457;EAS_AF=0.5813;AMR_AF=0.7305;AFR_AF=0.6672;EUR_AF=0.7445;SAS_AF=0.7311;AA=T|||;VT=SNP
6	27369892	rs10946914	C	T	100	PASS	AC=3439;AF=0.686701;AN=5008;NS=2504;DP=19458;EAS_AF=0.5813;AMR_AF=0.7305;AFR_AF=0.6672;EUR_AF=0.7445;SAS_AF=0.7311;AA=T|||;VT=SNP
6	27370046	rs6456778	T	G	100	PASS	AC=3435;AF=0.685903;AN=5008;NS=2504;DP=17756;EAS_AF=0.5813;AMR_AF=0.7305;AFR_AF=0.6641;EUR_AF=0.7445;SAS_AF=0.7311;AA=T|||;VT=SNP
6	27370118	rs116349397	C	T	100	PASS	AC=102;AF=0.0203674;AN=5008;NS=2504;DP=18841;EAS_AF=0.003;AMR_AF=0.0159;AFR_AF=0.0303;EUR_AF=0.0288;SAS_AF=0.0194;AA=C|||;VT=SNP
6	27370473	rs6456779	T	C	100	PASS	AC=3435;AF=0.685903;AN=5008;NS=2504;DP=15084;EAS_AF=0.5813;AMR_AF=0.7305;AFR_AF=0.6641;EUR_AF=0.7445;SAS_AF=0.7311;AA=C|||;VT=SNP
6	27370554	rs9468118	G	A	100	PASS	AC=84;AF=0.0167732;AN=5008;NS=2504;DP=17697;EAS_AF=0.003;AMR_AF=0.013;AFR_AF=0.028;EUR_AF=0.0159;SAS_AF=0.0194;AA=G|||;VT=SNP
6	27371011	rs3734575	C	T	100	PASS	AC=3435;AF=0.685903;AN=5008;NS=2504;DP=18928;EAS_AF=0.5813;AMR_AF=0.7305;AFR_AF=0.6641;EUR_AF=0.7445;SAS_AF=0.7311;AA=T|||;VT=SNP
6	27371193	rs3734574	G	A	100	PASS	AC=3435;AF=0.685903;AN=5008;NS=2504;DP=18481;EAS_AF=0.5813;AMR_AF=0.7305;AFR_AF=0.6641;EUR_AF=0.7445;SAS_AF=0.7311;AA=A|||;VT=SNP
6	27372127	rs4339442	A	T	100	PASS	AC=3435;AF=0.685903;AN=5008;NS=2504;DP=16787;EAS_AF=0.5813;AMR_AF=0.7305;AFR_AF=0.6641;EUR_AF=0.7445;SAS_AF=0.7311;AA=T|||;VT=SNP
6	27372242	rs4504471	C	T	100	PASS	AC=3434;AF=0.685703;AN=5008;NS=2504;DP=16754;EAS_AF=0.5813;AMR_AF=0.7305;AFR_AF=0.6641;EUR_AF=0.7435;SAS_AF=0.7311;AA=C|||;VT=SNP
6	27372303	rs4305708	T	G	100	PASS	AC=3435;AF=0.685903;AN=5008;NS=2504;DP=16125;EAS_AF=0.5813;AMR_AF=0.7305;AFR_AF=0.6641;EUR_AF=0.7445;SAS_AF=0.7311;AA=G|||;VT=SNP
6	27372490	rs4579353	A	G	100	PASS	AC=3434;AF=0.685703;AN=5008;NS=2504;DP=19817;EAS_AF=0.5813;AMR_AF=0.7305;AFR_AF=0.6641;EUR_AF=0.7435;SAS_AF=0.7311;AA=G|||;VT=SNP
6	27372978	rs9393814	C	T	100	PASS	AC=117;AF=0.0233626;AN=5008;NS=2504;DP=19010;EAS_AF=0.001;AMR_AF=0.036;AFR_AF=0.0023;EUR_AF=0.0696;SAS_AF=0.0184;AA=C|||;VT=SNP
6	27373078	rs4713094	G	A	100	PASS	AC=3438;AF=0.686502;AN=5008;NS=2504;DP=18547;EAS_AF=0.5813;AMR_AF=0.7305;AFR_AF=0.6672;EUR_AF=0.7435;SAS_AF=0.7311;AA=A|||;VT=SNP
6	27373130	rs4455661	T	C	100	PASS	AC=3431;AF=0.685104;AN=5008;NS=2504;DP=18459;EAS_AF=0.5813;AMR_AF=0.7291;AFR_AF=0.6641;EUR_AF=0.7406;SAS_AF=0.7321;AA=T|||;VT=SNP
6	27373691	rs116839614	C	T	100	PASS	AC=113;AF=0.0225639;AN=5008;NS=2504;DP=19081;EAS_AF=0.003;AMR_AF=0.0159;AFR_AF=0.0386;EUR_AF=0.0288;SAS_AF=0.0194;AA=C|||;VT=SNP
6	27373727	rs58685987	C	T	100	PASS	AC=168;AF=0.0335463;AN=5008;NS=2504;DP=19473;EAS_AF=0;AMR_AF=0.0173;AFR_AF=0.1112;EUR_AF=0.0089;SAS_AF=0;AA=T|||;VT=SNP
6	27373804	rs73738775	C	T	100	PASS	AC=130;AF=0.0259585;AN=5008;NS=2504;DP=21769;EAS_AF=0;AMR_AF=0.0173;AFR_AF=0.0825;EUR_AF=0.0089;SAS_AF=0;AA=T|||;VT=SNP
6	27374378	rs56773753	C	T	100	PASS	AC=169;AF=0.033746;AN=5008;NS=2504;DP=22237;EAS_AF=0;AMR_AF=0.0173;AFR_AF=0.112;EUR_AF=0.0089;SAS_AF=0;AA=C|||;VT=SNP
6	27374620	rs58669069	T	C	100	PASS	AC=169;AF=0.033746;AN=5008;NS=2504;DP=21417;EAS_AF=0;AMR_AF=0.0173;AFR_AF=0.112;EUR_AF=0.0089;SAS_AF=0;AA=C|||;VT=SNP
6	27374644	rs78285097	G	C	100	PASS	AC=116;AF=0.0231629;AN=5008;NS=2504;DP=22317;EAS_AF=0.002;AMR_AF=0.036;AFR_AF=0.0023;EUR_AF=0.0696;SAS_AF=0.0164;AA=G|||;VT=SNP
6	27374974	rs73738795	A	C	100	PASS	AC=169;AF=0.033746;AN=5008;NS=2504;DP=21716;EAS_AF=0;AMR_AF=0.0173;AFR_AF=0.112;EUR_AF=0.0089;SAS_AF=0;AA=C|||;VT=SNP
6	27375423	rs79122846	C	T	100	PASS	AC=286;AF=0.0571086;AN=5008;NS=2504;DP=22786;EAS_AF=0.1012;AMR_AF=0.0346;AFR_AF=0.0121;EUR_AF=0.0417;SAS_AF=0.1043;AA=C|||;VT=SNP
6	27375611	rs2076305	A	C	100	PASS	AC=3121;AF=0.623203;AN=5008;NS=2504;DP=22879;EAS_AF=0.5804;AMR_AF=0.6758;AFR_AF=0.5083;EUR_AF=0.674;SAS_AF=0.7331;AA=C|||;VT=SNP
6	27375682	rs73738796	G	A	100	PASS	AC=169;AF=0.033746;AN=5008;NS=2504;DP=23106;EAS_AF=0;AMR_AF=0.0173;AFR_AF=0.112;EUR_AF=0.0089;SAS_AF=0;AA=A|||;VT=SNP
6	27375851	rs73738797	T	A	100	PASS	AC=234;AF=0.0467252;AN=5008;NS=2504;DP=21156;EAS_AF=0.005;AMR_AF=0.0245;AFR_AF=0.1415;EUR_AF=0.0219;SAS_AF=0.0031;AA=A|||;VT=SNP
6	27376001	rs2064219	G	A	100	PASS	AC=2944;AF=0.587859;AN=5008;NS=2504;DP=19906;EAS_AF=0.5804;AMR_AF=0.6571;AFR_AF=0.3911;EUR_AF=0.665;SAS_AF=0.7331;AA=G|||;VT=SNP
6	27376141	rs58942357	T	G	100	PASS	AC=169;AF=0.033746;AN=5008;NS=2504;DP=19341;EAS_AF=0;AMR_AF=0.0173;AFR_AF=0.112;EUR_AF=0.0089;SAS_AF=0;AA=G|||;VT=SNP
6	27376323	rs73738798	T	C	100	PASS	AC=170;AF=0.0339457;AN=5008;NS=2504;DP=17504;EAS_AF=0.001;AMR_AF=0.0173;AFR_AF=0.112;EUR_AF=0.0089;SAS_AF=0;AA=T|||;VT=SNP
6	27376402	rs73738799	T	C	100	PASS	AC=169;AF=0.033746;AN=5008;NS=2504;DP=18561;EAS_AF=0;AMR_AF=0.0173;AFR_AF=0.112;EUR_AF=0.0089;SAS_AF=0;AA=C|||;VT=SNP
6	27376695	rs7768826	A	G	100	PASS	AC=169;AF=0.033746;AN=5008;NS=2504;DP=16864;EAS_AF=0;AMR_AF=0.0173;AFR_AF=0.112;EUR_AF=0.0089;SAS_AF=0;AA=A|||;VT=SNP
6	27376787	rs7773166	G	T	100	PASS	AC=169;AF=0.033746;AN=5008;NS=2504;DP=15914;EAS_AF=0;AMR_AF=0.0173;AFR_AF=0.112;EUR_AF=0.0089;SAS_AF=0;AA=G|||;VT=SNP
6	27376910	rs6938943	G	A	100	PASS	AC=2837;AF=0.566494;AN=5008;NS=2504;DP=17713;EAS_AF=0.5784;AMR_AF=0.6441;AFR_AF=0.354;EUR_AF=0.6372;SAS_AF=0.7137;AA=g|||;VT=SNP
6	27377134	rs189899003	C	T	100	PASS	AC=182;AF=0.0363419;AN=5008;NS=2504;DP=12085;EAS_AF=0;AMR_AF=0.0187;AFR_AF=0.121;EUR_AF=0.0089;SAS_AF=0;AA=C|||;VT=SNP
6	27377139	rs377272562	G	A	100	PASS	AC=169;AF=0.033746;AN=5008;NS=2504;DP=11945;EAS_AF=0;AMR_AF=0.0173;AFR_AF=0.112;EUR_AF=0.0089;SAS_AF=0;AA=G|||;VT=SNP
6	27377235	rs13218537	A	G	100	PASS	AC=302;AF=0.0603035;AN=5008;NS=2504;DP=9938;EAS_AF=0.002;AMR_AF=0.0533;AFR_AF=0.1452;EUR_AF=0.0706;SAS_AF=0;AA=A|||;VT=SNP
6	27377367	rs16899633	A	G	100	PASS	AC=169;AF=0.033746;AN=5008;NS=2504;DP=14459;EAS_AF=0;AMR_AF=0.0173;AFR_AF=0.112;EUR_AF=0.0089;SAS_AF=0;AA=G|||;VT=SNP
6	27377492	rs78988051	A	G	100	PASS	AC=169;AF=0.033746;AN=5008;NS=2504;DP=13849;EAS_AF=0;AMR_AF=0.0173;AFR_AF=0.112;EUR_AF=0.0089;SAS_AF=0;AA=G|||;VT=SNP
6	27377585	rs7756309	T	C	100	PASS	AC=4931;AF=0.984625;AN=5008;NS=2504;DP=15281;EAS_AF=0.999;AMR_AF=0.9957;AFR_AF=0.9985;EUR_AF=0.9334;SAS_AF=0.9959;AA=C|||;VT=SNP
6	27377596	rs74689977	A	G	100	PASS	AC=169;AF=0.033746;AN=5008;NS=2504;DP=15544;EAS_AF=0;AMR_AF=0.0173;AFR_AF=0.112;EUR_AF=0.0089;SAS_AF=0;AA=G|||;VT=SNP
6	27377668	rs12525255	T	C	100	PASS	AC=2843;AF=0.567692;AN=5008;NS=2504;DP=851;EAS_AF=0.5774;AMR_AF=0.6427;AFR_AF=0.3601;EUR_AF=0.6372;SAS_AF=0.7137;AA=T|||;VT=SNP
6	27377830	rs10946915	A	G	100	PASS	AC=2208;AF=0.440895;AN=5008;NS=2504;DP=20253;EAS_AF=0.4692;AMR_AF=0.5274;AFR_AF=0.2716;EUR_AF=0.4384;SAS_AF=0.5818;AA=A|||;VT=SNP
6	27377843	rs10946916	G	T	100	PASS	AC=3331;AF=0.665136;AN=5008;NS=2504;DP=20359;EAS_AF=0.5794;AMR_AF=0.7133;AFR_AF=0.6309;EUR_AF=0.7167;SAS_AF=0.7127;AA=T|||;VT=SNP
6	27378002	rs73738802	A	G	100	PASS	AC=169;AF=0.033746;AN=5008;NS=2504;DP=19538;EAS_AF=0;AMR_AF=0.0173;AFR_AF=0.112;EUR_AF=0.0089;SAS_AF=0;AA=A|||;VT=SNP
6	27378373	rs4711150	C	T	100	PASS	AC=2835;AF=0.566094;AN=5008;NS=2504;DP=17711;EAS_AF=0.5774;AMR_AF=0.6427;AFR_AF=0.354;EUR_AF=0.6372;SAS_AF=0.7137;AA=C|||;VT=SNP
6	27378562	rs56982870	T	C	100	PASS	AC=169;AF=0.033746;AN=5008;NS=2504;DP=16925;EAS_AF=0;AMR_AF=0.0173;AFR_AF=0.112;EUR_AF=0.0089;SAS_AF=0;AA=C|||;VT=SNP
6	27378633	rs57509377	G	A	100	PASS	AC=169;AF=0.033746;AN=5008;NS=2504;DP=16672;EAS_AF=0;AMR_AF=0.0173;AFR_AF=0.112;EUR_AF=0.0089;SAS_AF=0;AA=A|||;VT=SNP
6	27378769	rs56141585	A	T	100	PASS	AC=169;AF=0.033746;AN=5008;NS=2504;DP=17743;EAS_AF=0;AMR_AF=0.0173;AFR_AF=0.112;EUR_AF=0.0089;SAS_AF=0;AA=A|||;VT=SNP
6	27379119	rs13196692	C	T	100	PASS	AC=173;AF=0.0345447;AN=5008;NS=2504;DP=19127;EAS_AF=0;AMR_AF=0.0331;AFR_AF=0.0598;EUR_AF=0.0706;SAS_AF=0;AA=C|||;VT=SNP
6	27379193	rs73741704	G	A	100	PASS	AC=169;AF=0.033746;AN=5008;NS=2504;DP=19834;EAS_AF=0;AMR_AF=0.0173;AFR_AF=0.112;EUR_AF=0.0089;SAS_AF=0;AA=G|||;VT=SNP
6	27379372	rs6908553	A	G	100	PASS	AC=2727;AF=0.544529;AN=5008;NS=2504;DP=17949;EAS_AF=0.5764;AMR_AF=0.6066;AFR_AF=0.357;EUR_AF=0.5676;SAS_AF=0.6973;AA=A|||;VT=SNP
6	27379409	rs4713096	G	A	100	PASS	AC=3011;AF=0.601238;AN=5008;NS=2504;DP=17843;EAS_AF=0.5774;AMR_AF=0.6599;AFR_AF=0.4713;EUR_AF=0.6461;SAS_AF=0.7137;AA=A|||;VT=SNP
6	27379422	rs9368509	G	A	100	PASS	AC=116;AF=0.0231629;AN=5008;NS=2504;DP=18361;EAS_AF=0.001;AMR_AF=0.036;AFR_AF=0.0023;EUR_AF=0.0696;SAS_AF=0.0174;AA=G|||;VT=SNP
6	27379547	rs4713097	G	A	100	PASS	AC=3012;AF=0.601438;AN=5008;NS=2504;DP=18743;EAS_AF=0.5774;AMR_AF=0.6599;AFR_AF=0.4713;EUR_AF=0.6461;SAS_AF=0.7147;AA=A|||;VT=SNP
6	27379763	rs77113469	C	T	100	PASS	AC=34;AF=0.00678914;AN=5008;NS=2504;DP=16038;EAS_AF=0.004;AMR_AF=0.0029;AFR_AF=0.0015;EUR_AF=0.0199;SAS_AF=0.0061;AA=C|||;VT=SNP
6	27379866	rs7750919	A	G	100	PASS	AC=172;AF=0.034345;AN=5008;NS=2504;DP=16875;EAS_AF=0.001;AMR_AF=0.0173;AFR_AF=0.1127;EUR_AF=0.0099;SAS_AF=0;AA=A|||;VT=SNP
6	27380001	rs7751102	A	G	100	PASS	AC=169;AF=0.033746;AN=5008;NS=2504;DP=19231;EAS_AF=0;AMR_AF=0.0173;AFR_AF=0.112;EUR_AF=0.0089;SAS_AF=0;AA=G|||;VT=SNP
6	27380101	rs4711151	A	G	100	PASS	AC=3008;AF=0.600639;AN=5008;NS=2504;DP=18537;EAS_AF=0.5774;AMR_AF=0.6599;AFR_AF=0.4728;EUR_AF=0.6421;SAS_AF=0.7127;AA=G|||;VT=SNP
6	27380114	rs111337511	C	T	100	PASS	AC=52;AF=0.0103834;AN=5008;NS=2504;DP=18653;EAS_AF=0.0079;AMR_AF=0.0086;AFR_AF=0;EUR_AF=0.0229;SAS_AF=0.0153;AA=C|||;VT=SNP
6	27380202	rs4711152	T	C	100	PASS	AC=2206;AF=0.440495;AN=5008;NS=2504;DP=19763;EAS_AF=0.4722;AMR_AF=0.5288;AFR_AF=0.2693;EUR_AF=0.4364;SAS_AF=0.5808;AA=T|||;VT=SNP
6	27380386	rs115783209	C	T	100	PASS	AC=169;AF=0.033746;AN=5008;NS=2504;DP=20179;EAS_AF=0;AMR_AF=0.0173;AFR_AF=0.112;EUR_AF=0.0089;SAS_AF=0;AA=C|||;VT=SNP
6	27380509	rs76169684	T	G	100	PASS	AC=169;AF=0.033746;AN=5008;NS=2504;DP=16914;EAS_AF=0;AMR_AF=0.0173;AFR_AF=0.112;EUR_AF=0.0089;SAS_AF=0;AA=T|||;VT=SNP
6	27380684	rs112982653	A	G	100	PASS	AC=181;AF=0.0361422;AN=5008;NS=2504;DP=18595;EAS_AF=0.0079;AMR_AF=0.0245;AFR_AF=0.0696;EUR_AF=0.0417;SAS_AF=0.0225;AA=A|||;VT=SNP
6	27380897	rs12525266	C	T	100	PASS	AC=2725;AF=0.544129;AN=5008;NS=2504;DP=15243;EAS_AF=0.5764;AMR_AF=0.6052;AFR_AF=0.3593;EUR_AF=0.5646;SAS_AF=0.6963;AA=C|||;VT=SNP
6	27380978	rs10946917	C	T	100	PASS	AC=2844;AF=0.567891;AN=5008;NS=2504;DP=15667;EAS_AF=0.5794;AMR_AF=0.6412;AFR_AF=0.3616;EUR_AF=0.6342;SAS_AF=0.7147;AA=G|||;VT=SNP
6	27380993	rs10946918	G	A	100	PASS	AC=3013;AF=0.601637;AN=5008;NS=2504;DP=15674;EAS_AF=0.5794;AMR_AF=0.6585;AFR_AF=0.4735;EUR_AF=0.6431;SAS_AF=0.7147;AA=G|||;VT=SNP
6	27381108	rs148564315	A	T	100	PASS	AC=41;AF=0.0081869;AN=5008;NS=2504;DP=18227;EAS_AF=0;AMR_AF=0.0216;AFR_AF=0;EUR_AF=0.0229;SAS_AF=0.0031;AA=A|||;VT=SNP
6	27381442	rs61482673	T	C	100	PASS	AC=169;AF=0.033746;AN=5008;NS=2504;DP=18708;EAS_AF=0;AMR_AF=0.0173;AFR_AF=0.112;EUR_AF=0.0089;SAS_AF=0;AA=T|||;VT=SNP
6	27381660	rs34953377	T	C	100	PASS	AC=293;AF=0.0585064;AN=5008;NS=2504;DP=18179;EAS_AF=0.002;AMR_AF=0.0533;AFR_AF=0.1384;EUR_AF=0.0706;SAS_AF=0;AA=T|||;VT=SNP
6	27381733	rs115862154	G	A	100	PASS	AC=49;AF=0.00978435;AN=5008;NS=2504;DP=18686;EAS_AF=0.001;AMR_AF=0.0101;AFR_AF=0.0008;EUR_AF=0.0169;SAS_AF=0.0235;AA=G|||;VT=SNP
6	27381773	rs16899664	A	T	100	PASS	AC=169;AF=0.033746;AN=5008;NS=2504;DP=18992;EAS_AF=0;AMR_AF=0.0173;AFR_AF=0.112;EUR_AF=0.0089;SAS_AF=0;AA=T|||;VT=SNP
6	27381840	rs73741706	T	C	100	PASS	AC=165;AF=0.0329473;AN=5008;NS=2504;DP=20929;EAS_AF=0;AMR_AF=0.0173;AFR_AF=0.1089;EUR_AF=0.0089;SAS_AF=0;AA=T|||;VT=SNP
6	27382036	rs9468120	G	T	100	PASS	AC=109;AF=0.0217652;AN=5008;NS=2504;DP=20046;EAS_AF=0.003;AMR_AF=0.0173;AFR_AF=0.0356;EUR_AF=0.0278;SAS_AF=0.0194;AA=G|||;VT=SNP
6	27382038	rs59659183	C	T	100	PASS	AC=169;AF=0.033746;AN=5008;NS=2504;DP=20001;EAS_AF=0;AMR_AF=0.0173;AFR_AF=0.112;EUR_AF=0.0089;SAS_AF=0;AA=C|||;VT=SNP
6	27382093	rs61483696	G	T	100	PASS	AC=169;AF=0.033746;AN=5008;NS=2504;DP=19741;EAS_AF=0;AMR_AF=0.0173;AFR_AF=0.112;EUR_AF=0.0089;SAS_AF=0;AA=G|||;VT=SNP
6	27382145	rs61206558	G	A	100	PASS	AC=169;AF=0.033746;AN=5008;NS=2504;DP=18180;EAS_AF=0;AMR_AF=0.0173;AFR_AF=0.112;EUR_AF=0.0089;SAS_AF=0;AA=A|||;VT=SNP
6	27382381	rs9468121	A	G	100	PASS	AC=3837;AF=0.766174;AN=5008;NS=2504;DP=17719;EAS_AF=0.5893;AMR_AF=0.7781;AFR_AF=0.9183;EUR_AF=0.7634;SAS_AF=0.7372;AA=G|||;VT=SNP
6	27382386	rs66841633	G	T	100	PASS	AC=294;AF=0.0587061;AN=5008;NS=2504;DP=17548;EAS_AF=0.002;AMR_AF=0.0533;AFR_AF=0.1384;EUR_AF=0.0716;SAS_AF=0;AA=G|||;VT=SNP
6	27382580	rs13217798	A	T	100	PASS	AC=3332;AF=0.665335;AN=5008;NS=2504;DP=17442;EAS_AF=0.5804;AMR_AF=0.7118;AFR_AF=0.6324;EUR_AF=0.7137;SAS_AF=0.7147;AA=T|||;VT=SNP
6	27383301	rs72843191	G	C	100	PASS	AC=116;AF=0.0231629;AN=5008;NS=2504;DP=16595;EAS_AF=0.001;AMR_AF=0.036;AFR_AF=0.0023;EUR_AF=0.0696;SAS_AF=0.0174;AA=G|||;VT=SNP
6	27384069	rs7744655	G	A	100	PASS	AC=165;AF=0.0329473;AN=5008;NS=2504;DP=20522;EAS_AF=0;AMR_AF=0.0173;AFR_AF=0.1089;EUR_AF=0.0089;SAS_AF=0;AA=G|||;VT=SNP
6	27384520	rs6929812	T	C	100	PASS	AC=2791;AF=0.557308;AN=5008;NS=2504;DP=19044;EAS_AF=0.5764;AMR_AF=0.6182;AFR_AF=0.3956;EUR_AF=0.5726;SAS_AF=0.6973;AA=T|||;VT=SNP
6	27384602	rs7765353	T	C	100	PASS	AC=169;AF=0.033746;AN=5008;NS=2504;DP=20088;EAS_AF=0;AMR_AF=0.0173;AFR_AF=0.112;EUR_AF=0.0089;SAS_AF=0;AA=T|||;VT=SNP
6	27385770	rs7754977	G	A	100	PASS	AC=3333;AF=0.665535;AN=5008;NS=2504;DP=17490;EAS_AF=0.5813;AMR_AF=0.7118;AFR_AF=0.6324;EUR_AF=0.7137;SAS_AF=0.7147;AA=A|||;VT=SNP
6	27386057	rs6456781	G	A	100	PASS	AC=3577;AF=0.714257;AN=5008;NS=2504;DP=18221;EAS_AF=0.5883;AMR_AF=0.7478;AFR_AF=0.7436;EUR_AF=0.7565;SAS_AF=0.7372;AA=A|||;VT=SNP
6	27386439	rs9295734	C	A	100	PASS	AC=181;AF=0.0361422;AN=5008;NS=2504;DP=14445;EAS_AF=0.0079;AMR_AF=0.0245;AFR_AF=0.0696;EUR_AF=0.0417;SAS_AF=0.0225;AA=C|||;VT=SNP
6	27388027	rs2064220	C	G	100	PASS	AC=3069;AF=0.612819;AN=5008;NS=2504;DP=20084;EAS_AF=0.5784;AMR_AF=0.6686;AFR_AF=0.5106;EUR_AF=0.6441;SAS_AF=0.7147;AA=G|||;VT=SNP
6	27388448	rs2064221	C	A	100	PASS	AC=2783;AF=0.555711;AN=5008;NS=2504;DP=20779;EAS_AF=0.5764;AMR_AF=0.6153;AFR_AF=0.3964;EUR_AF=0.5656;SAS_AF=0.6973;AA=C|||;VT=SNP
6	27388739	rs6456782	G	A	100	PASS	AC=3069;AF=0.612819;AN=5008;NS=2504;DP=21870;EAS_AF=0.5784;AMR_AF=0.6686;AFR_AF=0.5106;EUR_AF=0.6441;SAS_AF=0.7147;AA=A|||;VT=SNP
6	27388754	rs34150729	T	C	100	PASS	AC=151;AF=0.0301518;AN=5008;NS=2504;DP=22096;EAS_AF=0;AMR_AF=0.0317;AFR_AF=0.0439;EUR_AF=0.0706;SAS_AF=0;AA=T|||;VT=SNP
6	27389150	rs7753569	T	G	100	PASS	AC=3068;AF=0.61262;AN=5008;NS=2504;DP=18322;EAS_AF=0.5784;AMR_AF=0.6686;AFR_AF=0.5106;EUR_AF=0.6441;SAS_AF=0.7137;AA=G|||;VT=SNP
6	27389258	rs7771598	A	C	100	PASS	AC=3069;AF=0.612819;AN=5008;NS=2504;DP=18359;EAS_AF=0.5784;AMR_AF=0.6686;AFR_AF=0.5106;EUR_AF=0.6441;SAS_AF=0.7147;AA=C|||;VT=SNP
6	27389490	rs7754086	T	C	100	PASS	AC=3069;AF=0.612819;AN=5008;NS=2504;DP=19001;EAS_AF=0.5784;AMR_AF=0.6686;AFR_AF=0.5106;EUR_AF=0.6441;SAS_AF=0.7147;AA=T|||;VT=SNP
6	27389889	rs116263382	T	C	100	PASS	AC=173;AF=0.0345447;AN=5008;NS=2504;DP=13717;EAS_AF=0.002;AMR_AF=0.0187;AFR_AF=0.1127;EUR_AF=0.0089;SAS_AF=0;AA=C|||;VT=SNP
6	27389892	rs62401131	C	A	100	PASS	AC=3069;AF=0.612819;AN=5008;NS=2504;DP=13437;EAS_AF=0.5784;AMR_AF=0.6686;AFR_AF=0.5106;EUR_AF=0.6441;SAS_AF=0.7147;AA=c|||;VT=SNP
6	27389896	rs6922060	T	G	100	PASS	AC=4962;AF=0.990815;AN=5008;NS=2504;DP=13019;EAS_AF=0.999;AMR_AF=0.9971;AFR_AF=1;EUR_AF=0.9592;SAS_AF=0.998;AA=G|||;VT=SNP
6	27390021	rs6456784	A	T	100	PASS	AC=3066;AF=0.61222;AN=5008;NS=2504;DP=16777;EAS_AF=0.5784;AMR_AF=0.6686;AFR_AF=0.5083;EUR_AF=0.6441;SAS_AF=0.7147;AA=T|||;VT=SNP
6	27390115	rs13191227	G	C	100	PASS	AC=151;AF=0.0301518;AN=5008;NS=2504;DP=17070;EAS_AF=0;AMR_AF=0.0317;AFR_AF=0.0439;EUR_AF=0.0706;SAS_AF=0;AA=G|||;VT=SNP
6	27390150	rs16899778	T	C	100	PASS	AC=163;AF=0.0325479;AN=5008;NS=2504;DP=17716;EAS_AF=0;AMR_AF=0.0173;AFR_AF=0.1074;EUR_AF=0.0089;SAS_AF=0;AA=T|||;VT=SNP
6	27390399	rs6456785	T	G	100	PASS	AC=2954;AF=0.589856;AN=5008;NS=2504;DP=19142;EAS_AF=0.5774;AMR_AF=0.6326;AFR_AF=0.5083;EUR_AF=0.5746;SAS_AF=0.6984;AA=T|||;VT=SNP
6	27390993	rs6928314	T	C	100	PASS	AC=3069;AF=0.612819;AN=5008;NS=2504;DP=16841;EAS_AF=0.5784;AMR_AF=0.6686;AFR_AF=0.5106;EUR_AF=0.6441;SAS_AF=0.7147;AA=C|||;VT=SNP
6	27391243	rs12212288	T	A	100	PASS	AC=3069;AF=0.612819;AN=5008;NS=2504;DP=16354;EAS_AF=0.5784;AMR_AF=0.6686;AFR_AF=0.5106;EUR_AF=0.6441;SAS_AF=0.7147;AA=A|||;VT=SNP
6	27391253	rs78518126	G	A	100	PASS	AC=427;AF=0.0852636;AN=5008;NS=2504;DP=16095;EAS_AF=0.1062;AMR_AF=0.0706;AFR_AF=0.0234;EUR_AF=0.1272;SAS_AF=0.1145;AA=G|||;VT=SNP
6	27391320	rs12205189	C	T	100	PASS	AC=3069;AF=0.612819;AN=5008;NS=2504;DP=14680;EAS_AF=0.5784;AMR_AF=0.6686;AFR_AF=0.5106;EUR_AF=0.6441;SAS_AF=0.7147;AA=C|||;VT=SNP
6	27391547	rs16899794	A	C	100	PASS	AC=167;AF=0.0333466;AN=5008;NS=2504;DP=15949;EAS_AF=0;AMR_AF=0.0187;AFR_AF=0.1089;EUR_AF=0.0099;SAS_AF=0;AA=A|||;VT=SNP
6	27391610	rs115229264	G	A	100	PASS	AC=110;AF=0.0219649;AN=5008;NS=2504;DP=16741;EAS_AF=0.003;AMR_AF=0.0173;AFR_AF=0.0363;EUR_AF=0.0278;SAS_AF=0.0194;AA=G|||;VT=SNP
6	27391802	rs34071253	C	T	100	PASS	AC=362;AF=0.0722843;AN=5008;NS=2504;DP=16151;EAS_AF=0.003;AMR_AF=0.0591;AFR_AF=0.1861;EUR_AF=0.0716;SAS_AF=0;AA=C|||;VT=SNP
6	27391862	rs11966173	T	C	100	PASS	AC=3620;AF=0.722843;AN=5008;NS=2504;DP=16121;EAS_AF=0.5893;AMR_AF=0.7536;AFR_AF=0.7716;EUR_AF=0.7575;SAS_AF=0.7372;AA=C|||;VT=SNP
6	27391935	rs34185469	G	A	100	PASS	AC=2783;AF=0.555711;AN=5008;NS=2504;DP=17670;EAS_AF=0.5764;AMR_AF=0.6153;AFR_AF=0.3964;EUR_AF=0.5656;SAS_AF=0.6973;AA=G|||;VT=SNP
6	27392041	rs12525544	G	A	100	PASS	AC=3069;AF=0.612819;AN=5008;NS=2504;DP=20187;EAS_AF=0.5784;AMR_AF=0.6686;AFR_AF=0.5106;EUR_AF=0.6441;SAS_AF=0.7147;AA=G|||;VT=SNP
6	27392098	rs144228945	A	G	100	PASS	AC=169;AF=0.033746;AN=5008;NS=2504;DP=18386;EAS_AF=0;AMR_AF=0.0173;AFR_AF=0.112;EUR_AF=0.0089;SAS_AF=0;AA=A|||;VT=SNP
6	27392099	rs189211732	T	C	100	PASS	AC=8;AF=0.00159744;AN=5008;NS=2504;DP=18357;EAS_AF=0;AMR_AF=0.0014;AFR_AF=0;EUR_AF=0.007;SAS_AF=0;AA=T|||;VT=SNP
6	27392110	rs12528904	A	G	100	PASS	AC=3069;AF=0.612819;AN=5008;NS=2504;DP=18006;EAS_AF=0.5784;AMR_AF=0.6686;AFR_AF=0.5106;EUR_AF=0.6441;SAS_AF=0.7147;AA=G|||;VT=SNP
6	27392148	rs13207099	C	G	100	PASS	AC=3069;AF=0.612819;AN=5008;NS=2504;DP=16786;EAS_AF=0.5784;AMR_AF=0.6686;AFR_AF=0.5106;EUR_AF=0.6441;SAS_AF=0.7147;AA=G|||;VT=SNP
6	27392331	rs147841302	G	A	100	PASS	AC=171;AF=0.0341454;AN=5008;NS=2504;DP=17353;EAS_AF=0;AMR_AF=0.0173;AFR_AF=0.112;EUR_AF=0.0089;SAS_AF=0.002;AA=G|||;VT=SNP
6	27392358	rs139688325	T	A	100	PASS	AC=169;AF=0.033746;AN=5008;NS=2504;DP=17719;EAS_AF=0;AMR_AF=0.0173;AFR_AF=0.112;EUR_AF=0.0089;SAS_AF=0;AA=T|||;VT=SNP
6	27392558	rs13207956	G	A	100	PASS	AC=3837;AF=0.766174;AN=5008;NS=2504;DP=13887;EAS_AF=0.5893;AMR_AF=0.7781;AFR_AF=0.9183;EUR_AF=0.7634;SAS_AF=0.7372;AA=A|||;VT=SNP
6	27392669	rs62401133	G	A	100	PASS	AC=3068;AF=0.61262;AN=5008;NS=2504;DP=12216;EAS_AF=0.5784;AMR_AF=0.6686;AFR_AF=0.5098;EUR_AF=0.6441;SAS_AF=0.7147;AA=G|||;VT=SNP
6	27392711	rs62401134	G	A	100	PASS	AC=3068;AF=0.61262;AN=5008;NS=2504;DP=11823;EAS_AF=0.5784;AMR_AF=0.6686;AFR_AF=0.5098;EUR_AF=0.6441;SAS_AF=0.7147;AA=G|||;VT=SNP
6	27392898	rs113361078	G	A	100	PASS	AC=2346;AF=0.46845;AN=5008;NS=2504;DP=9863;EAS_AF=0.4712;AMR_AF=0.5418;AFR_AF=0.3661;EUR_AF=0.4384;SAS_AF=0.5828;AA=G|||;VT=SNP
6	27392948	rs141461091	C	T	100	PASS	AC=116;AF=0.0231629;AN=5008;NS=2504;DP=12505;EAS_AF=0.001;AMR_AF=0.036;AFR_AF=0.0023;EUR_AF=0.0696;SAS_AF=0.0174;AA=C|||;VT=SNP
6	27392955	rs138730669	C	T	100	PASS	AC=3072;AF=0.613419;AN=5008;NS=2504;DP=12238;EAS_AF=0.5784;AMR_AF=0.6686;AFR_AF=0.5098;EUR_AF=0.6441;SAS_AF=0.7188;AA=C|||;VT=SNP
6	27393189	rs12212293	A	G	100	PASS	AC=3430;AF=0.684904;AN=5008;NS=2504;DP=17383;EAS_AF=0.5813;AMR_AF=0.7277;AFR_AF=0.6959;EUR_AF=0.7157;SAS_AF=0.7147;AA=G|||;VT=SNP
6	27393605	rs7747283	T	A	100	PASS	AC=3430;AF=0.684904;AN=5008;NS=2504;DP=20246;EAS_AF=0.5813;AMR_AF=0.7277;AFR_AF=0.6959;EUR_AF=0.7157;SAS_AF=0.7147;AA=A|||;VT=SNP
6	27393709	rs7747444	T	C	100	PASS	AC=3067;AF=0.61242;AN=5008;NS=2504;DP=21049;EAS_AF=0.5784;AMR_AF=0.6686;AFR_AF=0.5091;EUR_AF=0.6441;SAS_AF=0.7147;AA=C|||;VT=SNP
6	27393871	rs12526495	G	A	100	PASS	AC=2203;AF=0.439896;AN=5008;NS=2504;DP=20372;EAS_AF=0.4702;AMR_AF=0.5274;AFR_AF=0.2678;EUR_AF=0.4364;SAS_AF=0.5828;AA=G|||;VT=SNP
6	27393884	rs12529840	A	G	100	PASS	AC=3068;AF=0.61262;AN=5008;NS=2504;DP=20191;EAS_AF=0.5784;AMR_AF=0.6686;AFR_AF=0.5098;EUR_AF=0.6441;SAS_AF=0.7147;AA=A|||;VT=SNP
6	27394892	rs114654802	A	G	100	PASS	AC=427;AF=0.0852636;AN=5008;NS=2504;DP=11660;EAS_AF=0.1062;AMR_AF=0.0706;AFR_AF=0.0234;EUR_AF=0.1272;SAS_AF=0.1145;AA=A|||;VT=SNP
6	27395664	rs72845208	C	A	100	PASS	AC=116;AF=0.0231629;AN=5008;NS=2504;DP=20314;EAS_AF=0.001;AMR_AF=0.036;AFR_AF=0.0023;EUR_AF=0.0696;SAS_AF=0.0174;AA=c|||;VT=SNP
6	27395764	rs6926142	T	C	100	PASS	AC=2705;AF=0.540136;AN=5008;NS=2504;DP=20045;EAS_AF=0.5764;AMR_AF=0.6052;AFR_AF=0.3449;EUR_AF=0.5636;SAS_AF=0.6963;AA=T|||;VT=SNP
6	27396066	rs2206253	T	C	100	PASS	AC=3068;AF=0.61262;AN=5008;NS=2504;DP=20902;EAS_AF=0.5784;AMR_AF=0.6686;AFR_AF=0.5098;EUR_AF=0.6441;SAS_AF=0.7147;AA=C|||;VT=SNP
6	27396658	rs2893916	C	A	100	PASS	AC=2705;AF=0.540136;AN=5008;NS=2504;DP=19928;EAS_AF=0.5764;AMR_AF=0.6052;AFR_AF=0.3449;EUR_AF=0.5636;SAS_AF=0.6963;AA=C|||;VT=SNP
6	27396737	rs12204953	G	A	100	PASS	AC=118;AF=0.0235623;AN=5008;NS=2504;DP=19240;EAS_AF=0.001;AMR_AF=0.036;AFR_AF=0.003;EUR_AF=0.0706;SAS_AF=0.0174;AA=G|||;VT=SNP
6	27397198	rs10484396	T	C	100	PASS	AC=3068;AF=0.61262;AN=5008;NS=2504;DP=21805;EAS_AF=0.5794;AMR_AF=0.6686;AFR_AF=0.5098;EUR_AF=0.6441;SAS_AF=0.7137;AA=C|||;VT=SNP
6	27397296	rs16899861	G	A	100	PASS	AC=174;AF=0.0347444;AN=5008;NS=2504;DP=20919;EAS_AF=0;AMR_AF=0.0173;AFR_AF=0.1157;EUR_AF=0.0089;SAS_AF=0;AA=G|||;VT=SNP
6	27398131	rs116073868	C	T	100	PASS	AC=146;AF=0.0291534;AN=5008;NS=2504;DP=5030;EAS_AF=0.005;AMR_AF=0.036;AFR_AF=0.0113;EUR_AF=0.0845;SAS_AF=0.0164;AA=C|||;VT=SNP
6	27398133	rs3918438	G	A	100	PASS	AC=2993;AF=0.597644;AN=5008;NS=2504;DP=4847;EAS_AF=0.5754;AMR_AF=0.6585;AFR_AF=0.4637;EUR_AF=0.6431;SAS_AF=0.7117;AA=G|||;VT=SNP
6	27398885	rs140245455	C	T	100	PASS	AC=73;AF=0.0145767;AN=5008;NS=2504;DP=19708;EAS_AF=0.001;AMR_AF=0.0101;AFR_AF=0.0008;EUR_AF=0.0179;SAS_AF=0.047;AA=-|||;VT=SNP
6	27399631	rs2206254	C	A	100	PASS	AC=2988;AF=0.596645;AN=5008;NS=2504;DP=19446;EAS_AF=0.5754;AMR_AF=0.6585;AFR_AF=0.4576;EUR_AF=0.6441;SAS_AF=0.7137;AA=C|||;VT=SNP
6	27400031	rs1569566	G	T	100	PASS	AC=2988;AF=0.596645;AN=5008;NS=2504;DP=19165;EAS_AF=0.5754;AMR_AF=0.6585;AFR_AF=0.4576;EUR_AF=0.6441;SAS_AF=0.7137;AA=G|||;VT=SNP
6	27400549	rs75652797	C	T	100	PASS	AC=427;AF=0.0852636;AN=5008;NS=2504;DP=21136;EAS_AF=0.1062;AMR_AF=0.0706;AFR_AF=0.0227;EUR_AF=0.1272;SAS_AF=0.1155;AA=C|||;VT=SNP
6	27400760	rs9468127	A	G	100	PASS	AC=104;AF=0.0207668;AN=5008;NS=2504;DP=19631;EAS_AF=0.003;AMR_AF=0.0173;AFR_AF=0.0318;EUR_AF=0.0278;SAS_AF=0.0194;AA=A|||;VT=SNP
6	27400938	rs979353	G	C	100	PASS	AC=3071;AF=0.613219;AN=5008;NS=2504;DP=19940;EAS_AF=0.5754;AMR_AF=0.6686;AFR_AF=0.5136;EUR_AF=0.6461;SAS_AF=0.7137;AA=C|||;VT=SNP
6	27401196	rs979352	C	T	100	PASS	AC=2995;AF=0.598043;AN=5008;NS=2504;DP=19886;EAS_AF=0.5754;AMR_AF=0.6585;AFR_AF=0.4629;EUR_AF=0.6441;SAS_AF=0.7137;AA=C|||;VT=SNP
6	27402023	rs6908086	A	G	100	PASS	AC=2995;AF=0.598043;AN=5008;NS=2504;DP=20355;EAS_AF=0.5754;AMR_AF=0.6585;AFR_AF=0.4629;EUR_AF=0.6441;SAS_AF=0.7137;AA=A|||;VT=SNP
6	27402560	rs114991416	G	A	100	PASS	AC=60;AF=0.0119808;AN=5008;NS=2504;DP=17489;EAS_AF=0.004;AMR_AF=0.013;AFR_AF=0.0015;EUR_AF=0.0298;SAS_AF=0.0153;AA=G|||;VT=SNP
6	27403225	rs6914542	C	A	100	PASS	AC=3071;AF=0.613219;AN=5008;NS=2504;DP=15607;EAS_AF=0.5754;AMR_AF=0.6686;AFR_AF=0.5136;EUR_AF=0.6461;SAS_AF=0.7137;AA=A|||;VT=SNP
6	27403345	rs6914585	A	T	100	PASS	AC=2995;AF=0.598043;AN=5008;NS=2504;DP=16481;EAS_AF=0.5754;AMR_AF=0.6585;AFR_AF=0.4629;EUR_AF=0.6441;SAS_AF=0.7137;AA=A|||;VT=SNP
6	27403605	rs4713098	C	T	100	PASS	AC=2207;AF=0.440695;AN=5008;NS=2504;DP=17187;EAS_AF=0.4673;AMR_AF=0.5274;AFR_AF=0.2723;EUR_AF=0.4384;SAS_AF=0.5818;AA=C|||;VT=SNP
6	27403838	rs6899780	T	G	100	PASS	AC=3071;AF=0.613219;AN=5008;NS=2504;DP=21240;EAS_AF=0.5754;AMR_AF=0.6686;AFR_AF=0.5136;EUR_AF=0.6461;SAS_AF=0.7137;AA=G|||;VT=SNP
6	27404067	rs6900278	T	C	100	PASS	AC=3071;AF=0.613219;AN=5008;NS=2504;DP=17427;EAS_AF=0.5754;AMR_AF=0.6686;AFR_AF=0.5136;EUR_AF=0.6461;SAS_AF=0.7137;AA=t|||;VT=SNP
6	27404592	rs12209905	C	G	100	PASS	AC=116;AF=0.0231629;AN=5008;NS=2504;DP=19100;EAS_AF=0.001;AMR_AF=0.036;AFR_AF=0.0023;EUR_AF=0.0696;SAS_AF=0.0174;AA=C|||;VT=SNP
6	27404705	rs9468128	T	G	100	PASS	AC=104;AF=0.0207668;AN=5008;NS=2504;DP=18455;EAS_AF=0.003;AMR_AF=0.0173;AFR_AF=0.0318;EUR_AF=0.0278;SAS_AF=0.0194;AA=T|||;VT=SNP
6	27404771	rs12197858	A	G	100	PASS	AC=2995;AF=0.598043;AN=5008;NS=2504;DP=18193;EAS_AF=0.5754;AMR_AF=0.6585;AFR_AF=0.4629;EUR_AF=0.6441;SAS_AF=0.7137;AA=A|||;VT=SNP
6	27405202	rs4713099	T	G	100	PASS	AC=2217;AF=0.442692;AN=5008;NS=2504;DP=18536;EAS_AF=0.4673;AMR_AF=0.5274;AFR_AF=0.2784;EUR_AF=0.4404;SAS_AF=0.5818;AA=T|||;VT=SNP
6	27405683	rs10484397	T	C	100	PASS	AC=2995;AF=0.598043;AN=5008;NS=2504;DP=18659;EAS_AF=0.5754;AMR_AF=0.6585;AFR_AF=0.4629;EUR_AF=0.6441;SAS_AF=0.7137;AA=T|||;VT=SNP
6	27406063	rs12213471	C	G	100	PASS	AC=116;AF=0.0231629;AN=5008;NS=2504;DP=16742;EAS_AF=0.001;AMR_AF=0.036;AFR_AF=0.0023;EUR_AF=0.0696;SAS_AF=0.0174;AA=C|||;VT=SNP
6	27406156	rs12200018	A	G	100	PASS	AC=2994;AF=0.597843;AN=5008;NS=2504;DP=16630;EAS_AF=0.5754;AMR_AF=0.6571;AFR_AF=0.4629;EUR_AF=0.6441;SAS_AF=0.7137;AA=A|||;VT=SNP
6	27406607	rs35716472	C	G	100	PASS	AC=357;AF=0.0712859;AN=5008;NS=2504;DP=14209;EAS_AF=0.003;AMR_AF=0.0591;AFR_AF=0.1823;EUR_AF=0.0716;SAS_AF=0;AA=C|||;VT=SNP
6	27406877	rs12215386	G	T	100	PASS	AC=116;AF=0.0231629;AN=5008;NS=2504;DP=15751;EAS_AF=0.001;AMR_AF=0.036;AFR_AF=0.0023;EUR_AF=0.0696;SAS_AF=0.0174;AA=G|||;VT=SNP
6	27407022	rs12215353	C	T	100	PASS	AC=116;AF=0.0231629;AN=5008;NS=2504;DP=19199;EAS_AF=0.001;AMR_AF=0.036;AFR_AF=0.0023;EUR_AF=0.0696;SAS_AF=0.0174;AA=C|||;VT=SNP
6	27407798	rs4713101	C	T	100	PASS	AC=3071;AF=0.613219;AN=5008;NS=2504;DP=16541;EAS_AF=0.5754;AMR_AF=0.6686;AFR_AF=0.5144;EUR_AF=0.6451;SAS_AF=0.7137;AA=T|||;VT=SNP
6	27408663	rs147924865	A	G	100	PASS	AC=116;AF=0.0231629;AN=5008;NS=2504;DP=10394;EAS_AF=0.001;AMR_AF=0.036;AFR_AF=0.0023;EUR_AF=0.0696;SAS_AF=0.0174;AA=a|||;VT=SNP
6	27408680	rs9295735	T	A	100	PASS	AC=4146;AF=0.827875;AN=5008;NS=2504;DP=10566;EAS_AF=0.7054;AMR_AF=0.8545;AFR_AF=0.9818;EUR_AF=0.7704;SAS_AF=0.7863;AA=a|||;VT=SNP
6	27408751	rs147067071	T	G	100	PASS	AC=426;AF=0.0850639;AN=5008;NS=2504;DP=11734;EAS_AF=0.1062;AMR_AF=0.0706;AFR_AF=0.0227;EUR_AF=0.1272;SAS_AF=0.1145;AA=t|||;VT=SNP
6	27409164	rs57647048	T	C	100	PASS	AC=3072;AF=0.613419;AN=5008;NS=2504;DP=17323;EAS_AF=0.5764;AMR_AF=0.6686;AFR_AF=0.5136;EUR_AF=0.6461;SAS_AF=0.7137;AA=c|||;VT=SNP
6	27409287	rs55705181	T	C	100	PASS	AC=3071;AF=0.613219;AN=5008;NS=2504;DP=18090;EAS_AF=0.5754;AMR_AF=0.6686;AFR_AF=0.5136;EUR_AF=0.6461;SAS_AF=0.7137;AA=c|||;VT=SNP
6	27409314	rs201275012	A	C	100	PASS	AC=112;AF=0.0223642;AN=5008;NS=2504;DP=18073;EAS_AF=0.001;AMR_AF=0.0331;AFR_AF=0.0023;EUR_AF=0.0686;SAS_AF=0.0164;AA=a|||;VT=SNP
6	27409675	rs16900009	C	G	100	PASS	AC=585;AF=0.116813;AN=5008;NS=2504;DP=19758;EAS_AF=0.2946;AMR_AF=0.0692;AFR_AF=0.003;EUR_AF=0.0527;SAS_AF=0.1871;AA=c|||;VT=SNP
6	27410117	rs9357039	A	T	100	PASS	AC=584;AF=0.116613;AN=5008;NS=2504;DP=17071;EAS_AF=0.2946;AMR_AF=0.0692;AFR_AF=0.003;EUR_AF=0.0527;SAS_AF=0.1861;AA=A|||;VT=SNP
6	27410150	rs12194341	G	A	100	PASS	AC=116;AF=0.0231629;AN=5008;NS=2504;DP=16961;EAS_AF=0.001;AMR_AF=0.036;AFR_AF=0.0023;EUR_AF=0.0696;SAS_AF=0.0174;AA=G|||;VT=SNP
6	27410220	rs10807023	G	A	100	PASS	AC=3072;AF=0.613419;AN=5008;NS=2504;DP=15154;EAS_AF=0.5784;AMR_AF=0.6686;AFR_AF=0.5136;EUR_AF=0.6441;SAS_AF=0.7137;AA=G|||;VT=SNP
6	27410422	rs35984974	G	A	100	PASS	AC=424;AF=0.0846645;AN=5008;NS=2504;DP=14987;EAS_AF=0.002;AMR_AF=0.0677;AFR_AF=0.2262;EUR_AF=0.0755;SAS_AF=0;AA=G|||;VT=SNP
6	27412386	rs7772160	C	T	100	PASS	AC=2727;AF=0.544529;AN=5008;NS=2504;DP=18311;EAS_AF=0.5774;AMR_AF=0.6009;AFR_AF=0.3631;EUR_AF=0.5636;SAS_AF=0.6963;AA=C|||;VT=SNP
6	27412730	rs7754678	T	C	100	PASS	AC=3080;AF=0.615016;AN=5008;NS=2504;DP=20446;EAS_AF=0.5794;AMR_AF=0.6686;AFR_AF=0.5182;EUR_AF=0.6441;SAS_AF=0.7147;AA=T|||;VT=SNP
6	27412967	rs10946919	C	A	100	PASS	AC=3035;AF=0.60603;AN=5008;NS=2504;DP=19876;EAS_AF=0.5794;AMR_AF=0.6657;AFR_AF=0.4856;EUR_AF=0.6441;SAS_AF=0.7147;AA=A|||;VT=SNP
6	27413345	rs13191474	C	T	100	PASS	AC=288;AF=0.057508;AN=5008;NS=2504;DP=17702;EAS_AF=0.002;AMR_AF=0.0533;AFR_AF=0.1346;EUR_AF=0.0706;SAS_AF=0;AA=C|||;VT=SNP
6	27413831	rs35394453	A	T	100	PASS	AC=3039;AF=0.606829;AN=5008;NS=2504;DP=18679;EAS_AF=0.5774;AMR_AF=0.6354;AFR_AF=0.5734;EUR_AF=0.5746;SAS_AF=0.6953;AA=A|||;VT=SNP
6	27413924	rs13195040	A	G	100	PASS	AC=289;AF=0.0577077;AN=5008;NS=2504;DP=19647;EAS_AF=0.003;AMR_AF=0.0533;AFR_AF=0.1346;EUR_AF=0.0706;SAS_AF=0;AA=A|||;VT=SNP
6	27414170	rs116686300	A	T	100	PASS	AC=142;AF=0.0283546;AN=5008;NS=2504;DP=17924;EAS_AF=0.001;AMR_AF=0.0504;AFR_AF=0.0507;EUR_AF=0.0378;SAS_AF=0.001;AA=A|||;VT=SNP
6	27414785	rs142572113	G	A	100	PASS	AC=39;AF=0.00778754;AN=5008;NS=2504;DP=15638;EAS_AF=0;AMR_AF=0.0202;AFR_AF=0;EUR_AF=0.0229;SAS_AF=0.002;AA=G|||;VT=SNP
6	27415831	rs6456786	T	C	100	PASS	AC=3156;AF=0.630192;AN=5008;NS=2504;DP=19954;EAS_AF=0.5784;AMR_AF=0.6715;AFR_AF=0.5756;EUR_AF=0.6451;SAS_AF=0.7127;AA=T|||;VT=SNP
6	27416188	rs191299419	C	A	100	PASS	AC=425;AF=0.0848642;AN=5008;NS=2504;DP=20027;EAS_AF=0.1062;AMR_AF=0.0706;AFR_AF=0.0227;EUR_AF=0.1282;SAS_AF=0.1125;AA=C|||;VT=SNP
6	27416189	rs6456787	G	C	100	PASS	AC=4931;AF=0.984625;AN=5008;NS=2504;DP=20034;EAS_AF=0.999;AMR_AF=0.9957;AFR_AF=0.9985;EUR_AF=0.9334;SAS_AF=0.9959;AA=C|||;VT=SNP
6	27417011	rs76217193	G	T	100	PASS	AC=37;AF=0.00738818;AN=5008;NS=2504;DP=17537;EAS_AF=0.001;AMR_AF=0.013;AFR_AF=0.0015;EUR_AF=0.0229;SAS_AF=0.002;AA=G|||;VT=SNP
6	27418847	rs7509	T	G	100	PASS	AC=2910;AF=0.58107;AN=5008;NS=2504;DP=17707;EAS_AF=0.5744;AMR_AF=0.6297;AFR_AF=0.4818;EUR_AF=0.5736;SAS_AF=0.6953;AA=T|||;VT=SNP
6	27420048	rs61736956	G	C	100	PASS	AC=26;AF=0.00519169;AN=5008;NS=2504;DP=18594;EAS_AF=0;AMR_AF=0.013;AFR_AF=0;EUR_AF=0.0129;SAS_AF=0.0041;AA=G|||;VT=SNP;EX_TARGET
6	27420588	rs61736957	G	A	100	PASS	AC=426;AF=0.0850639;AN=5008;NS=2504;DP=19250;EAS_AF=0.1062;AMR_AF=0.0706;AFR_AF=0.0227;EUR_AF=0.1282;SAS_AF=0.1135;AA=G|||;VT=SNP;EX_TARGET
6	27421208	rs12191649	A	T	100	PASS	AC=118;AF=0.0235623;AN=5008;NS=2504;DP=16769;EAS_AF=0.001;AMR_AF=0.036;AFR_AF=0.003;EUR_AF=0.0706;SAS_AF=0.0174;AA=A|||;VT=SNP
6	27421304	rs7744110	C	T	100	PASS	AC=3096;AF=0.618211;AN=5008;NS=2504;DP=16634;EAS_AF=0.5774;AMR_AF=0.6715;AFR_AF=0.531;EUR_AF=0.6451;SAS_AF=0.7127;AA=T|||;VT=SNP
6	27422066	rs6456788	C	T	100	PASS	AC=3574;AF=0.713658;AN=5008;NS=2504;DP=19282;EAS_AF=0.5873;AMR_AF=0.7248;AFR_AF=0.8071;EUR_AF=0.6879;SAS_AF=0.7362;AA=T|||;VT=SNP
6	27422493	rs2235252	T	C	100	PASS	AC=3096;AF=0.618211;AN=5008;NS=2504;DP=19778;EAS_AF=0.5774;AMR_AF=0.6715;AFR_AF=0.531;EUR_AF=0.6451;SAS_AF=0.7127;AA=T|||;VT=SNP
6	27422794	rs2235254	G	A	100	PASS	AC=3095;AF=0.618011;AN=5008;NS=2504;DP=20525;EAS_AF=0.5774;AMR_AF=0.6715;AFR_AF=0.531;EUR_AF=0.6441;SAS_AF=0.7127;AA=G|||;VT=SNP
6	27423190	rs726830	G	A	100	PASS	AC=3733;AF=0.745407;AN=5008;NS=2504;DP=15138;EAS_AF=0.5873;AMR_AF=0.7493;AFR_AF=0.9107;EUR_AF=0.6938;SAS_AF=0.7352;AA=A|||;VT=SNP
6	27423568	rs12199110	G	A	100	PASS	AC=3098;AF=0.61861;AN=5008;NS=2504;DP=16858;EAS_AF=0.5774;AMR_AF=0.6715;AFR_AF=0.5325;EUR_AF=0.6451;SAS_AF=0.7127;AA=A|||;VT=SNP
6	27423966	rs12529839	A	G	100	PASS	AC=3450;AF=0.688898;AN=5008;NS=2504;DP=17773;EAS_AF=0.5794;AMR_AF=0.7248;AFR_AF=0.7156;EUR_AF=0.7157;SAS_AF=0.7127;AA=G|||;VT=SNP
6	27424184	rs2092121	T	C	100	PASS	AC=3096;AF=0.618211;AN=5008;NS=2504;DP=17707;EAS_AF=0.5774;AMR_AF=0.6715;AFR_AF=0.531;EUR_AF=0.6451;SAS_AF=0.7127;AA=T|||;VT=SNP
6	27424311	rs2092122	A	G	100	PASS	AC=3096;AF=0.618211;AN=5008;NS=2504;DP=18193;EAS_AF=0.5774;AMR_AF=0.6715;AFR_AF=0.531;EUR_AF=0.6451;SAS_AF=0.7127;AA=A|||;VT=SNP
6	27424374	rs764460	G	A	100	PASS	AC=3096;AF=0.618211;AN=5008;NS=2504;DP=18795;EAS_AF=0.5774;AMR_AF=0.6715;AFR_AF=0.531;EUR_AF=0.6451;SAS_AF=0.7127;AA=A|||;VT=SNP
6	27424443	rs764461	T	A	100	PASS	AC=3095;AF=0.618011;AN=5008;NS=2504;DP=20665;EAS_AF=0.5774;AMR_AF=0.6715;AFR_AF=0.531;EUR_AF=0.6451;SAS_AF=0.7117;AA=T|||;VT=SNP
6	27424566	rs9468132	G	A	100	PASS	AC=104;AF=0.0207668;AN=5008;NS=2504;DP=19162;EAS_AF=0.003;AMR_AF=0.0173;AFR_AF=0.0318;EUR_AF=0.0278;SAS_AF=0.0194;AA=G|||;VT=SNP
6	27424960	rs10484398	G	C	100	PASS	AC=3096;AF=0.618211;AN=5008;NS=2504;DP=18274;EAS_AF=0.5774;AMR_AF=0.6715;AFR_AF=0.531;EUR_AF=0.6451;SAS_AF=0.7127;AA=G|||;VT=SNP
6	27425185	rs1883216	C	A	100	PASS	AC=3096;AF=0.618211;AN=5008;NS=2504;DP=18470;EAS_AF=0.5774;AMR_AF=0.6715;AFR_AF=0.531;EUR_AF=0.6451;SAS_AF=0.7127;AA=A|||;VT=SNP;EX_TARGET
6	27425349	rs41269265	T	C	100	PASS	AC=288;AF=0.057508;AN=5008;NS=2504;DP=19381;EAS_AF=0.002;AMR_AF=0.0533;AFR_AF=0.1346;EUR_AF=0.0706;SAS_AF=0;AA=T|||;VT=SNP
6	27425585	rs114641217	T	C	100	PASS	AC=34;AF=0.00678914;AN=5008;NS=2504;DP=17335;EAS_AF=0.002;AMR_AF=0.0231;AFR_AF=0;EUR_AF=0.0109;SAS_AF=0.0051;AA=T|||;VT=SNP
6	27425598	rs115314215	C	T	100	PASS	AC=50;AF=0.00998403;AN=5008;NS=2504;DP=17114;EAS_AF=0.002;AMR_AF=0.0202;AFR_AF=0.0015;EUR_AF=0.0258;SAS_AF=0.0061;AA=C|||;VT=SNP
6	27425644	rs34196306	G	C	100	PASS	AC=82;AF=0.0163738;AN=5008;NS=2504;DP=16265;EAS_AF=0;AMR_AF=0.0231;AFR_AF=0.0023;EUR_AF=0.0626;SAS_AF=0;AA=G|||;VT=SNP
6	27425813	rs145601163	C	T	100	PASS	AC=45;AF=0.00898562;AN=5008;NS=2504;DP=15081;EAS_AF=0.002;AMR_AF=0.0159;AFR_AF=0.0023;EUR_AF=0.0229;SAS_AF=0.0061;AA=C|||;VT=SNP
6	27425814	rs78363941	G	A	100	PASS	AC=426;AF=0.0850639;AN=5008;NS=2504;DP=15014;EAS_AF=0.1062;AMR_AF=0.0706;AFR_AF=0.0227;EUR_AF=0.1282;SAS_AF=0.1135;AA=G|||;VT=SNP
6	27426498	rs6456789	G	A	100	PASS	AC=3104;AF=0.619808;AN=5008;NS=2504;DP=18530;EAS_AF=0.5774;AMR_AF=0.6729;AFR_AF=0.5363;EUR_AF=0.6451;SAS_AF=0.7127;AA=A|||;VT=SNP
6	27426659	rs7743443	G	T	100	PASS	AC=3104;AF=0.619808;AN=5008;NS=2504;DP=21124;EAS_AF=0.5774;AMR_AF=0.6729;AFR_AF=0.5363;EUR_AF=0.6451;SAS_AF=0.7127;AA=T|||;VT=SNP
6	27426717	rs7743465	G	T	100	PASS	AC=3096;AF=0.618211;AN=5008;NS=2504;DP=22631;EAS_AF=0.5774;AMR_AF=0.6715;AFR_AF=0.531;EUR_AF=0.6451;SAS_AF=0.7127;AA=G|||;VT=SNP
6	27427542	rs7748366	C	T	100	PASS	AC=3104;AF=0.619808;AN=5008;NS=2504;DP=20563;EAS_AF=0.5774;AMR_AF=0.6729;AFR_AF=0.5363;EUR_AF=0.6451;SAS_AF=0.7127;AA=T|||;VT=SNP
6	27428126	rs72845232	T	G	100	PASS	AC=118;AF=0.0235623;AN=5008;NS=2504;DP=15877;EAS_AF=0.001;AMR_AF=0.036;AFR_AF=0.003;EUR_AF=0.0716;SAS_AF=0.0164;AA=T|||;VT=SNP
6	27428518	rs142247005	A	G	100	PASS	AC=85;AF=0.0169728;AN=5008;NS=2504;DP=21506;EAS_AF=0.0109;AMR_AF=0.0173;AFR_AF=0.0023;EUR_AF=0.0119;SAS_AF=0.0481;AA=A|||;VT=SNP
6	27428698	rs79278493	G	A	100	PASS	AC=426;AF=0.0850639;AN=5008;NS=2504;DP=21157;EAS_AF=0.1062;AMR_AF=0.0706;AFR_AF=0.0227;EUR_AF=0.1282;SAS_AF=0.1135;AA=G|||;VT=SNP
6	27428705	rs10807024	T	C	100	PASS	AC=3108;AF=0.620607;AN=5008;NS=2504;DP=21012;EAS_AF=0.5774;AMR_AF=0.6744;AFR_AF=0.5386;EUR_AF=0.6451;SAS_AF=0.7127;AA=C|||;VT=SNP
6	27428991	rs10946920	C	T	100	PASS	AC=3104;AF=0.619808;AN=5008;NS=2504;DP=19585;EAS_AF=0.5774;AMR_AF=0.6729;AFR_AF=0.5363;EUR_AF=0.6451;SAS_AF=0.7127;AA=T|||;VT=SNP
6	27429955	rs62403863	A	G	100	PASS	AC=37;AF=0.00738818;AN=5008;NS=2504;DP=16245;EAS_AF=0;AMR_AF=0.0144;AFR_AF=0;EUR_AF=0.0219;SAS_AF=0.0051;AA=A|||;VT=SNP
6	27430077	rs142926134	C	T	100	PASS	AC=120;AF=0.0239617;AN=5008;NS=2504;DP=11725;EAS_AF=0.001;AMR_AF=0.036;AFR_AF=0.0045;EUR_AF=0.0706;SAS_AF=0.0174;AA=C|||;VT=SNP
6	27430126	rs113039233	G	A	100	PASS	AC=1225;AF=0.244609;AN=5008;NS=2504;DP=11298;EAS_AF=0.123;AMR_AF=0.1873;AFR_AF=0.3351;EUR_AF=0.2972;SAS_AF=0.2342;AA=g|||;VT=SNP
6	27430146	rs2092120	T	A	100	PASS	AC=3164;AF=0.631789;AN=5008;NS=2504;DP=10777;EAS_AF=0.5774;AMR_AF=0.6974;AFR_AF=0.5174;EUR_AF=0.7127;SAS_AF=0.7127;AA=T|||;VT=SNP
6	27430266	rs2103557	T	C	100	PASS	AC=3199;AF=0.638778;AN=5008;NS=2504;DP=12191;EAS_AF=0.5774;AMR_AF=0.7017;AFR_AF=0.5401;EUR_AF=0.7147;SAS_AF=0.7127;AA=t|||;VT=SNP
6	27430372	rs7764070	A	G	100	PASS	AC=3198;AF=0.638578;AN=5008;NS=2504;DP=13999;EAS_AF=0.5774;AMR_AF=0.7003;AFR_AF=0.5401;EUR_AF=0.7147;SAS_AF=0.7127;AA=a|||;VT=SNP
6	27430486	rs7764634	G	A	100	PASS	AC=3673;AF=0.733427;AN=5008;NS=2504;DP=11291;EAS_AF=0.5873;AMR_AF=0.7536;AFR_AF=0.8154;EUR_AF=0.7575;SAS_AF=0.7342;AA=-|||;VT=SNP
6	27430517	rs145289109	G	A	100	PASS	AC=148;AF=0.0295527;AN=5008;NS=2504;DP=11207;EAS_AF=0.003;AMR_AF=0.0202;AFR_AF=0.0635;EUR_AF=0.0278;SAS_AF=0.0194;AA=-|||;VT=SNP
6	27430741	rs2893917	C	T	100	PASS	AC=3199;AF=0.638778;AN=5008;NS=2504;DP=15813;EAS_AF=0.5774;AMR_AF=0.7017;AFR_AF=0.5401;EUR_AF=0.7147;SAS_AF=0.7127;AA=-|||;VT=SNP
6	27431828	rs10807025	C	G	100	PASS	AC=3199;AF=0.638778;AN=5008;NS=2504;DP=14383;EAS_AF=0.5774;AMR_AF=0.7017;AFR_AF=0.5401;EUR_AF=0.7147;SAS_AF=0.7127;AA=G|||;VT=SNP
6	27431855	rs10946921	A	C	100	PASS	AC=3191;AF=0.637181;AN=5008;NS=2504;DP=14861;EAS_AF=0.5774;AMR_AF=0.7003;AFR_AF=0.5348;EUR_AF=0.7147;SAS_AF=0.7127;AA=A|||;VT=SNP
6	27432187	rs114627039	A	G	100	PASS	AC=35;AF=0.00698882;AN=5008;NS=2504;DP=15816;EAS_AF=0;AMR_AF=0.0101;AFR_AF=0.003;EUR_AF=0.0229;SAS_AF=0.001;AA=A|||;VT=SNP
6	27432538	rs9468134	G	A	100	PASS	AC=938;AF=0.1873;AN=5008;NS=2504;DP=15258;EAS_AF=0.121;AMR_AF=0.1527;AFR_AF=0.444;EUR_AF=0.0537;SAS_AF=0.0706;AA=G|||;VT=SNP
6	27432690	rs12524409	A	G	100	PASS	AC=3198;AF=0.638578;AN=5008;NS=2504;DP=12084;EAS_AF=0.5774;AMR_AF=0.7017;AFR_AF=0.5401;EUR_AF=0.7137;SAS_AF=0.7127;AA=G|||;VT=SNP
6	27432764	rs143335409	C	A	100	PASS	AC=426;AF=0.0850639;AN=5008;NS=2504;DP=9347;EAS_AF=0.1062;AMR_AF=0.0706;AFR_AF=0.0227;EUR_AF=0.1282;SAS_AF=0.1135;AA=C|||;VT=SNP
6	27432848	rs4358616	G	A	100	PASS	AC=3201;AF=0.639177;AN=5008;NS=2504;DP=11020;EAS_AF=0.5774;AMR_AF=0.7017;AFR_AF=0.5424;EUR_AF=0.7137;SAS_AF=0.7127;AA=A|||;VT=SNP
6	27433029	rs34613987	C	T	100	PASS	AC=336;AF=0.0670927;AN=5008;NS=2504;DP=12236;EAS_AF=0;AMR_AF=0.0562;AFR_AF=0.1634;EUR_AF=0.0805;SAS_AF=0;AA=C|||;VT=SNP
6	27433195	rs141457897	C	T	100	PASS	AC=118;AF=0.0235623;AN=5008;NS=2504;DP=11278;EAS_AF=0.001;AMR_AF=0.036;AFR_AF=0.003;EUR_AF=0.0706;SAS_AF=0.0174;AA=C|||;VT=SNP
6	27433413	rs13201443	C	T	100	PASS	AC=3199;AF=0.638778;AN=5008;NS=2504;DP=16083;EAS_AF=0.5774;AMR_AF=0.7017;AFR_AF=0.5401;EUR_AF=0.7147;SAS_AF=0.7127;AA=T|||;VT=SNP
6	27433595	rs13201965	G	C	100	PASS	AC=3201;AF=0.639177;AN=5008;NS=2504;DP=15613;EAS_AF=0.5774;AMR_AF=0.7017;AFR_AF=0.5408;EUR_AF=0.7157;SAS_AF=0.7127;AA=C|||;VT=SNP
6	27433633	rs13201985	G	A	100	PASS	AC=3007;AF=0.600439;AN=5008;NS=2504;DP=15230;EAS_AF=0.5744;AMR_AF=0.6585;AFR_AF=0.4864;EUR_AF=0.6441;SAS_AF=0.6953;AA=G|||;VT=SNP
6	27433836	rs6920010	G	T	100	PASS	AC=3189;AF=0.636781;AN=5008;NS=2504;DP=18235;EAS_AF=0.5774;AMR_AF=0.7003;AFR_AF=0.5333;EUR_AF=0.7147;SAS_AF=0.7127;AA=G|||;VT=SNP
6	27433995	rs6899950	T	C	100	PASS	AC=3073;AF=0.613618;AN=5008;NS=2504;DP=16495;EAS_AF=0.5764;AMR_AF=0.6643;AFR_AF=0.5318;EUR_AF=0.6441;SAS_AF=0.6953;AA=T|||;VT=SNP
6	27434094	rs144536316	G	A	100	PASS	AC=25;AF=0.00499201;AN=5008;NS=2504;DP=18534;EAS_AF=0.001;AMR_AF=0.0058;AFR_AF=0;EUR_AF=0.0139;SAS_AF=0.0061;AA=G|||;VT=SNP
6	27434220	rs6920408	C	T	100	PASS	AC=3199;AF=0.638778;AN=5008;NS=2504;DP=16935;EAS_AF=0.5774;AMR_AF=0.7017;AFR_AF=0.5401;EUR_AF=0.7147;SAS_AF=0.7127;AA=T|||;VT=SNP
6	27434387	rs6920733	C	T	100	PASS	AC=3198;AF=0.638578;AN=5008;NS=2504;DP=15957;EAS_AF=0.5774;AMR_AF=0.7017;AFR_AF=0.5401;EUR_AF=0.7137;SAS_AF=0.7127;AA=T|||;VT=SNP
6	27434442	rs6921071	G	A	100	PASS	AC=3199;AF=0.638778;AN=5008;NS=2504;DP=15214;EAS_AF=0.5774;AMR_AF=0.7017;AFR_AF=0.5401;EUR_AF=0.7147;SAS_AF=0.7127;AA=A|||;VT=SNP
6	27434779	rs4713104	T	A	100	PASS	AC=3199;AF=0.638778;AN=5008;NS=2504;DP=18132;EAS_AF=0.5774;AMR_AF=0.7017;AFR_AF=0.5401;EUR_AF=0.7147;SAS_AF=0.7127;AA=t|||;VT=SNP
6	27434909	rs4711153	G	C	100	PASS	AC=3151;AF=0.629193;AN=5008;NS=2504;DP=18066;EAS_AF=0.5774;AMR_AF=0.7017;AFR_AF=0.5038;EUR_AF=0.7147;SAS_AF=0.7127;AA=C|||;VT=SNP
6	27434920	rs4713105	T	C	100	PASS	AC=2957;AF=0.590455;AN=5008;NS=2504;DP=18201;EAS_AF=0.5744;AMR_AF=0.6585;AFR_AF=0.4493;EUR_AF=0.6431;SAS_AF=0.6953;AA=T|||;VT=SNP
6	27435024	rs12211424	C	T	100	PASS	AC=229;AF=0.0457268;AN=5008;NS=2504;DP=19355;EAS_AF=0.001;AMR_AF=0.0533;AFR_AF=0.0106;EUR_AF=0.1521;SAS_AF=0.0245;AA=C|||;VT=SNP
6	27435353	rs143844506	C	T	100	PASS	AC=118;AF=0.0235623;AN=5008;NS=2504;DP=16281;EAS_AF=0.001;AMR_AF=0.036;AFR_AF=0.003;EUR_AF=0.0706;SAS_AF=0.0174;AA=C|||;VT=SNP
6	27435707	rs2272814	G	A	100	PASS	AC=3199;AF=0.638778;AN=5008;NS=2504;DP=16561;EAS_AF=0.5774;AMR_AF=0.7017;AFR_AF=0.5401;EUR_AF=0.7147;SAS_AF=0.7127;AA=A|||;VT=SNP;EX_TARGET
6	27435943	rs12199806	A	C	100	PASS	AC=118;AF=0.0235623;AN=5008;NS=2504;DP=17345;EAS_AF=0.001;AMR_AF=0.036;AFR_AF=0.003;EUR_AF=0.0706;SAS_AF=0.0174;AA=A|||;VT=SNP
6	27435944	rs12193557	T	C	100	PASS	AC=118;AF=0.0235623;AN=5008;NS=2504;DP=17352;EAS_AF=0.001;AMR_AF=0.036;AFR_AF=0.003;EUR_AF=0.0706;SAS_AF=0.0174;AA=T|||;VT=SNP
6	27436245	rs12213598	G	A	100	PASS	AC=3192;AF=0.63738;AN=5008;NS=2504;DP=17877;EAS_AF=0.5774;AMR_AF=0.7017;AFR_AF=0.5348;EUR_AF=0.7147;SAS_AF=0.7127;AA=G|||;VT=SNP
6	27437024	rs11970336	C	T	100	PASS	AC=3191;AF=0.637181;AN=5008;NS=2504;DP=17958;EAS_AF=0.5774;AMR_AF=0.7003;AFR_AF=0.5348;EUR_AF=0.7147;SAS_AF=0.7127;AA=c|||;VT=SNP
6	27437376	rs6918794	T	C	100	PASS	AC=3191;AF=0.637181;AN=5008;NS=2504;DP=16673;EAS_AF=0.5774;AMR_AF=0.7003;AFR_AF=0.5348;EUR_AF=0.7147;SAS_AF=0.7127;AA=C|||;VT=SNP
6	27438631	rs2049944	T	A	100	PASS	AC=3193;AF=0.63758;AN=5008;NS=2504;DP=15758;EAS_AF=0.5774;AMR_AF=0.7017;AFR_AF=0.5356;EUR_AF=0.7147;SAS_AF=0.7127;AA=A|||;VT=SNP
6	27438648	rs2049945	A	C	100	PASS	AC=3193;AF=0.63758;AN=5008;NS=2504;DP=15392;EAS_AF=0.5774;AMR_AF=0.7017;AFR_AF=0.5356;EUR_AF=0.7147;SAS_AF=0.7127;AA=A|||;VT=SNP
6	27438741	rs7741031	A	G	100	PASS	AC=3191;AF=0.637181;AN=5008;NS=2504;DP=16595;EAS_AF=0.5774;AMR_AF=0.7003;AFR_AF=0.5348;EUR_AF=0.7147;SAS_AF=0.7127;AA=G|||;VT=SNP
6	27438921	rs7745380	C	T	100	PASS	AC=3192;AF=0.63738;AN=5008;NS=2504;DP=17656;EAS_AF=0.5774;AMR_AF=0.7017;AFR_AF=0.5348;EUR_AF=0.7147;SAS_AF=0.7127;AA=T|||;VT=SNP
6	27438931	rs2179154	T	C	100	PASS	AC=3192;AF=0.63738;AN=5008;NS=2504;DP=17430;EAS_AF=0.5774;AMR_AF=0.7017;AFR_AF=0.5348;EUR_AF=0.7147;SAS_AF=0.7127;AA=C|||;VT=SNP
6	27439125	rs2142705	C	A	100	PASS	AC=3191;AF=0.637181;AN=5008;NS=2504;DP=20573;EAS_AF=0.5774;AMR_AF=0.7003;AFR_AF=0.5348;EUR_AF=0.7147;SAS_AF=0.7127;AA=C|||;VT=SNP
6	27439211	rs79993626	T	C	100	PASS	AC=426;AF=0.0850639;AN=5008;NS=2504;DP=21694;EAS_AF=0.1062;AMR_AF=0.0706;AFR_AF=0.0227;EUR_AF=0.1282;SAS_AF=0.1135;AA=T|||;VT=SNP
6	27440004	rs7750795	A	C	100	PASS	AC=3191;AF=0.637181;AN=5008;NS=2504;DP=17189;EAS_AF=0.5774;AMR_AF=0.7003;AFR_AF=0.5348;EUR_AF=0.7147;SAS_AF=0.7127;AA=C|||;VT=SNP
6	27440542	rs2272815	A	G	100	PASS	AC=3193;AF=0.63758;AN=5008;NS=2504;DP=16270;EAS_AF=0.5784;AMR_AF=0.7017;AFR_AF=0.5348;EUR_AF=0.7147;SAS_AF=0.7127;AA=G|||;VT=SNP
6	27440545	rs2272816	G	A	100	PASS	AC=3193;AF=0.63758;AN=5008;NS=2504;DP=16320;EAS_AF=0.5784;AMR_AF=0.7017;AFR_AF=0.5348;EUR_AF=0.7147;SAS_AF=0.7127;AA=G|||;VT=SNP
6	27440932	rs7756216	C	T	100	PASS	AC=3191;AF=0.637181;AN=5008;NS=2504;DP=13956;EAS_AF=0.5774;AMR_AF=0.7003;AFR_AF=0.5348;EUR_AF=0.7147;SAS_AF=0.7127;AA=C|||;VT=SNP
6	27441413	rs9461385	G	A	100	PASS	AC=150;AF=0.0299521;AN=5008;NS=2504;DP=10327;EAS_AF=0.004;AMR_AF=0.0202;AFR_AF=0.0643;EUR_AF=0.0278;SAS_AF=0.0194;AA=G|||;VT=SNP
6	27441530	rs62401365	A	G	100	PASS	AC=3191;AF=0.637181;AN=5008;NS=2504;DP=15557;EAS_AF=0.5774;AMR_AF=0.7003;AFR_AF=0.5348;EUR_AF=0.7147;SAS_AF=0.7127;AA=A|||;VT=SNP
6	27441723	rs149866169	T	A	100	PASS	AC=328;AF=0.0654952;AN=5008;NS=2504;DP=9434;EAS_AF=0;AMR_AF=0.0519;AFR_AF=0.1596;EUR_AF=0.0805;SAS_AF=0;AA=T|||;VT=SNP
6	27443202	rs67240003	G	T	100	PASS	AC=332;AF=0.0662939;AN=5008;NS=2504;DP=708;EAS_AF=0;AMR_AF=0.0548;AFR_AF=0.1604;EUR_AF=0.0805;SAS_AF=0.001;AA=G|||;VT=SNP
6	27443536	rs6456790	G	T	100	PASS	AC=4139;AF=0.826478;AN=5008;NS=2504;DP=14115;EAS_AF=0.6974;AMR_AF=0.8545;AFR_AF=0.9841;EUR_AF=0.7684;SAS_AF=0.7863;AA=T|||;VT=SNP
6	27443952	rs12209174	G	A	100	PASS	AC=118;AF=0.0235623;AN=5008;NS=2504;DP=18075;EAS_AF=0.001;AMR_AF=0.036;AFR_AF=0.003;EUR_AF=0.0706;SAS_AF=0.0174;AA=G|||;VT=SNP
6	27443957	rs1014227	A	C	100	PASS	AC=3190;AF=0.636981;AN=5008;NS=2504;DP=18193;EAS_AF=0.5774;AMR_AF=0.7003;AFR_AF=0.5348;EUR_AF=0.7147;SAS_AF=0.7117;AA=C|||;VT=SNP
6	27444263	rs147890661	G	T	100	PASS	AC=48;AF=0.00958466;AN=5008;NS=2504;DP=17281;EAS_AF=0.004;AMR_AF=0.0072;AFR_AF=0.0015;EUR_AF=0.0239;SAS_AF=0.0133;AA=G|||;VT=SNP
6	27444345	rs12195783	A	G	100	PASS	AC=118;AF=0.0235623;AN=5008;NS=2504;DP=18671;EAS_AF=0.001;AMR_AF=0.036;AFR_AF=0.003;EUR_AF=0.0706;SAS_AF=0.0174;AA=A|||;VT=SNP
6	27444714	rs4713106	T	G	100	PASS	AC=3675;AF=0.733826;AN=5008;NS=2504;DP=17653;EAS_AF=0.5873;AMR_AF=0.755;AFR_AF=0.8154;EUR_AF=0.7575;SAS_AF=0.7352;AA=G|||;VT=SNP
6	27445703	rs7761966	C	T	100	PASS	AC=2207;AF=0.440695;AN=5008;NS=2504;DP=19400;EAS_AF=0.4683;AMR_AF=0.5288;AFR_AF=0.2738;EUR_AF=0.4344;SAS_AF=0.5818;AA=C|||;VT=SNP
6	27446289	rs4713107	C	G	100	PASS	AC=3695;AF=0.737819;AN=5008;NS=2504;DP=19967;EAS_AF=0.5873;AMR_AF=0.7651;AFR_AF=0.8238;EUR_AF=0.7584;SAS_AF=0.7362;AA=G|||;VT=SNP
6	27446359	rs4711154	A	T	100	PASS	AC=2579;AF=0.514976;AN=5008;NS=2504;DP=17979;EAS_AF=0.4683;AMR_AF=0.5879;AFR_AF=0.4629;EUR_AF=0.5149;SAS_AF=0.5818;AA=A|||;VT=SNP
6	27446446	rs4711155	C	A	100	PASS	AC=2187;AF=0.436701;AN=5008;NS=2504;DP=18465;EAS_AF=0.4683;AMR_AF=0.5288;AFR_AF=0.2587;EUR_AF=0.4344;SAS_AF=0.5818;AA=C|||;VT=SNP
6	27446566	rs7749305	T	C	100	PASS	AC=331;AF=0.0660942;AN=5008;NS=2504;DP=19463;EAS_AF=0;AMR_AF=0.0548;AFR_AF=0.1596;EUR_AF=0.0805;SAS_AF=0.001;AA=C|||;VT=SNP
6	27446642	rs112066464	C	G	100	PASS	AC=29;AF=0.00579073;AN=5008;NS=2504;DP=18542;EAS_AF=0.005;AMR_AF=0.0029;AFR_AF=0.0015;EUR_AF=0.0169;SAS_AF=0.0031;AA=C|||;VT=SNP
6	27446791	rs112148137	G	T	100	PASS	AC=16;AF=0.00319489;AN=5008;NS=2504;DP=20150;EAS_AF=0;AMR_AF=0;AFR_AF=0.0008;EUR_AF=0.0149;SAS_AF=0;AA=G|||;VT=SNP
6	27447296	rs12215117	G	A	100	PASS	AC=3190;AF=0.636981;AN=5008;NS=2504;DP=18873;EAS_AF=0.5764;AMR_AF=0.7003;AFR_AF=0.5348;EUR_AF=0.7147;SAS_AF=0.7127;AA=G|||;VT=SNP
6	27447345	rs9468137	G	T	100	PASS	AC=104;AF=0.0207668;AN=5008;NS=2504;DP=19579;EAS_AF=0.003;AMR_AF=0.0173;AFR_AF=0.0318;EUR_AF=0.0278;SAS_AF=0.0194;AA=G|||;VT=SNP
6	27448089	rs148953526	T	C	100	PASS	AC=51;AF=0.0101837;AN=5008;NS=2504;DP=14223;EAS_AF=0.001;AMR_AF=0.0086;AFR_AF=0.0113;EUR_AF=0.0119;SAS_AF=0.0174;AA=T|||;VT=SNP
6	27449020	rs74974196	G	A	100	PASS	AC=427;AF=0.0852636;AN=5008;NS=2504;DP=15637;EAS_AF=0.1052;AMR_AF=0.0735;AFR_AF=0.0227;EUR_AF=0.1282;SAS_AF=0.1135;AA=G|||;VT=SNP
6	27450797	rs7754724	C	T	100	PASS	AC=3073;AF=0.613618;AN=5008;NS=2504;DP=12404;EAS_AF=0.5764;AMR_AF=0.6643;AFR_AF=0.5318;EUR_AF=0.6441;SAS_AF=0.6953;AA=C|||;VT=SNP
6	27451110	rs13220155	T	C	100	PASS	AC=3191;AF=0.637181;AN=5008;NS=2504;DP=12882;EAS_AF=0.5774;AMR_AF=0.7003;AFR_AF=0.5348;EUR_AF=0.7147;SAS_AF=0.7127;AA=C|||;VT=SNP
6	27451243	rs6456791	T	G	100	PASS	AC=3196;AF=0.638179;AN=5008;NS=2504;DP=11003;EAS_AF=0.5774;AMR_AF=0.7003;AFR_AF=0.5386;EUR_AF=0.7147;SAS_AF=0.7127;AA=G|||;VT=SNP
6	27451383	rs6456792	A	C	100	PASS	AC=4378;AF=0.874201;AN=5008;NS=2504;DP=10523;EAS_AF=0.7044;AMR_AF=0.9092;AFR_AF=0.997;EUR_AF=0.9205;SAS_AF=0.8108;AA=C|||;VT=SNP
6	27454446	rs80183551	A	G	100	PASS	AC=411;AF=0.0820687;AN=5008;NS=2504;DP=14652;EAS_AF=0.1071;AMR_AF=0.0663;AFR_AF=0.0219;EUR_AF=0.1173;SAS_AF=0.1125;AA=A|||;VT=SNP
6	27455138	rs6456793	G	A	100	PASS	AC=4042;AF=0.807109;AN=5008;NS=2504;DP=15045;EAS_AF=0.6726;AMR_AF=0.83;AFR_AF=0.9803;EUR_AF=0.7326;SAS_AF=0.772;AA=A|||;VT=SNP
6	27455625	rs6456794	T	G	100	PASS	AC=3702;AF=0.739217;AN=5008;NS=2504;DP=14229;EAS_AF=0.5883;AMR_AF=0.7651;AFR_AF=0.829;EUR_AF=0.7584;SAS_AF=0.7352;AA=G|||;VT=SNP
6	27455806	rs10946929	G	A	100	PASS	AC=3192;AF=0.63738;AN=5008;NS=2504;DP=15333;EAS_AF=0.5784;AMR_AF=0.7003;AFR_AF=0.5348;EUR_AF=0.7147;SAS_AF=0.7127;AA=g|||;VT=SNP
6	27455947	rs10946930	T	C	100	PASS	AC=3676;AF=0.734026;AN=5008;NS=2504;DP=15433;EAS_AF=0.5883;AMR_AF=0.755;AFR_AF=0.8154;EUR_AF=0.7575;SAS_AF=0.7352;AA=C|||;VT=SNP
6	27455973	rs11755274	T	C	100	PASS	AC=221;AF=0.0441294;AN=5008;NS=2504;DP=15371;EAS_AF=0.0079;AMR_AF=0.0288;AFR_AF=0.0983;EUR_AF=0.0408;SAS_AF=0.0225;AA=T|||;VT=SNP
6	27456242	rs12526864	T	C	100	PASS	AC=2230;AF=0.445288;AN=5008;NS=2504;DP=14860;EAS_AF=0.4683;AMR_AF=0.5331;AFR_AF=0.2806;EUR_AF=0.4453;SAS_AF=0.5818;AA=T|||;VT=SNP
6	27456321	rs72841376	G	A	100	PASS	AC=117;AF=0.0233626;AN=5008;NS=2504;DP=12483;EAS_AF=0.001;AMR_AF=0.036;AFR_AF=0.003;EUR_AF=0.0706;SAS_AF=0.0164;AA=G|||;VT=SNP
6	27456759	rs35765236	T	C	100	PASS	AC=3192;AF=0.63738;AN=5008;NS=2504;DP=14785;EAS_AF=0.5784;AMR_AF=0.7003;AFR_AF=0.5348;EUR_AF=0.7147;SAS_AF=0.7127;AA=C|||;VT=SNP
6	27456764	rs147351060	C	T	100	PASS	AC=117;AF=0.0233626;AN=5008;NS=2504;DP=15105;EAS_AF=0.001;AMR_AF=0.036;AFR_AF=0.003;EUR_AF=0.0706;SAS_AF=0.0164;AA=C|||;VT=SNP
6	27457249	rs12210390	A	T	100	PASS	AC=3192;AF=0.63738;AN=5008;NS=2504;DP=12641;EAS_AF=0.5784;AMR_AF=0.7003;AFR_AF=0.5348;EUR_AF=0.7147;SAS_AF=0.7127;AA=a|||;VT=SNP
6	27457317	rs73395360	A	C	100	PASS	AC=2222;AF=0.44369;AN=5008;NS=2504;DP=15736;EAS_AF=0.4683;AMR_AF=0.5331;AFR_AF=0.2746;EUR_AF=0.4453;SAS_AF=0.5818;AA=A|||;VT=SNP
6	27457380	rs13207497	C	A	100	PASS	AC=3006;AF=0.60024;AN=5008;NS=2504;DP=18321;EAS_AF=0.5744;AMR_AF=0.6599;AFR_AF=0.4856;EUR_AF=0.6431;SAS_AF=0.6953;AA=C|||;VT=SNP
6	27457561	rs13362651	C	T	100	PASS	AC=109;AF=0.0217652;AN=5008;NS=2504;DP=9656;EAS_AF=0.003;AMR_AF=0.0173;AFR_AF=0.0356;EUR_AF=0.0278;SAS_AF=0.0194;AA=C|||;VT=SNP
6	27457627	rs192475580	T	A	100	PASS	AC=24;AF=0.00479233;AN=5008;NS=2504;DP=12805;EAS_AF=0;AMR_AF=0.0072;AFR_AF=0.0023;EUR_AF=0.0159;SAS_AF=0;AA=T|||;VT=SNP
6	27458013	rs4713108	A	G	100	PASS	AC=3075;AF=0.614018;AN=5008;NS=2504;DP=16870;EAS_AF=0.5774;AMR_AF=0.6643;AFR_AF=0.5318;EUR_AF=0.6441;SAS_AF=0.6963;AA=A|||;VT=SNP
6	27459923	rs34864796	G	A	100	PASS	AC=330;AF=0.0658946;AN=5008;NS=2504;DP=19792;EAS_AF=0;AMR_AF=0.0548;AFR_AF=0.1596;EUR_AF=0.0805;SAS_AF=0;AA=G|||;VT=SNP
6	27461501	rs6904844	C	T	100	PASS	AC=3193;AF=0.63758;AN=5008;NS=2504;DP=13133;EAS_AF=0.5784;AMR_AF=0.7003;AFR_AF=0.5356;EUR_AF=0.7147;SAS_AF=0.7127;AA=T|||;VT=SNP
6	27461582	rs112549972	C	T	100	PASS	AC=21;AF=0.00419329;AN=5008;NS=2504;DP=13436;EAS_AF=0.001;AMR_AF=0.0115;AFR_AF=0;EUR_AF=0.0119;SAS_AF=0;AA=C|||;VT=SNP
6	27461706	rs146963691	A	C	100	PASS	AC=38;AF=0.00758786;AN=5008;NS=2504;DP=14200;EAS_AF=0.001;AMR_AF=0.0086;AFR_AF=0.0008;EUR_AF=0.0129;SAS_AF=0.0174;AA=A|||;VT=SNP
6	27461946	rs10946931	A	G	100	PASS	AC=3193;AF=0.63758;AN=5008;NS=2504;DP=19686;EAS_AF=0.5784;AMR_AF=0.7003;AFR_AF=0.5356;EUR_AF=0.7147;SAS_AF=0.7127;AA=G|||;VT=SNP
6	27462216	rs10452601	A	G	100	PASS	AC=3193;AF=0.63758;AN=5008;NS=2504;DP=12687;EAS_AF=0.5784;AMR_AF=0.7003;AFR_AF=0.5356;EUR_AF=0.7147;SAS_AF=0.7127;AA=A|||;VT=SNP
6	27462385	rs6650992	G	A	100	PASS	AC=3193;AF=0.63758;AN=5008;NS=2504;DP=16189;EAS_AF=0.5784;AMR_AF=0.7003;AFR_AF=0.5356;EUR_AF=0.7147;SAS_AF=0.7127;AA=G|||;VT=SNP
6	27462824	rs2393962	T	C	100	PASS	AC=2261;AF=0.451478;AN=5008;NS=2504;DP=17041;EAS_AF=0.4683;AMR_AF=0.5375;AFR_AF=0.3011;EUR_AF=0.4463;SAS_AF=0.5818;AA=T|||;VT=SNP
6	27463436	rs10456051	T	C	100	PASS	AC=118;AF=0.0235623;AN=5008;NS=2504;DP=20939;EAS_AF=0.001;AMR_AF=0.036;AFR_AF=0.003;EUR_AF=0.0706;SAS_AF=0.0174;AA=T|||;VT=SNP
6	27463581	rs142093632	A	C	100	PASS	AC=123;AF=0.0245607;AN=5008;NS=2504;DP=19177;EAS_AF=0.0079;AMR_AF=0.0058;AFR_AF=0;EUR_AF=0.0159;SAS_AF=0.0971;AA=a|||;VT=SNP
6	27463627	rs147439337	G	A	100	PASS	AC=91;AF=0.0181709;AN=5008;NS=2504;DP=17266;EAS_AF=0.0109;AMR_AF=0.0159;AFR_AF=0.0023;EUR_AF=0.0149;SAS_AF=0.0521;AA=G|||;VT=SNP
6	27463634	rs12211931	A	G	100	PASS	AC=118;AF=0.0235623;AN=5008;NS=2504;DP=17200;EAS_AF=0.001;AMR_AF=0.036;AFR_AF=0.003;EUR_AF=0.0706;SAS_AF=0.0174;AA=A|||;VT=SNP
6	27463684	rs16867808	T	C	100	PASS	AC=414;AF=0.0826677;AN=5008;NS=2504;DP=17480;EAS_AF=0.1071;AMR_AF=0.0663;AFR_AF=0.0219;EUR_AF=0.1173;SAS_AF=0.1155;AA=T|||;VT=SNP
6	27463766	rs62617138	C	A	100	PASS	AC=118;AF=0.0235623;AN=5008;NS=2504;DP=18524;EAS_AF=0.001;AMR_AF=0.036;AFR_AF=0.003;EUR_AF=0.0706;SAS_AF=0.0174;AA=C|||;VT=SNP
6	27464058	rs6933354	G	A	100	PASS	AC=3220;AF=0.642971;AN=5008;NS=2504;DP=15063;EAS_AF=0.5794;AMR_AF=0.7046;AFR_AF=0.553;EUR_AF=0.7137;SAS_AF=0.7137;AA=A|||;VT=SNP
6	27466712	rs6903282	A	G	100	PASS	AC=3024;AF=0.603834;AN=5008;NS=2504;DP=14647;EAS_AF=0.5754;AMR_AF=0.6614;AFR_AF=0.497;EUR_AF=0.6431;SAS_AF=0.6963;AA=A|||;VT=SNP
6	27467166	rs12206045	G	A	100	PASS	AC=3204;AF=0.639776;AN=5008;NS=2504;DP=10836;EAS_AF=0.5774;AMR_AF=0.7032;AFR_AF=0.5431;EUR_AF=0.7147;SAS_AF=0.7127;AA=G|||;VT=SNP
6	27467182	rs111535768	A	G	100	PASS	AC=13;AF=0.00259585;AN=5008;NS=2504;DP=10940;EAS_AF=0;AMR_AF=0;AFR_AF=0.0008;EUR_AF=0.0119;SAS_AF=0;AA=A|||;VT=SNP
6	27467896	rs7771590	T	C	100	PASS	AC=3326;AF=0.664137;AN=5008;NS=2504;DP=12443;EAS_AF=0.5784;AMR_AF=0.7075;AFR_AF=0.6316;EUR_AF=0.7147;SAS_AF=0.7137;AA=C|||;VT=SNP
6	27468705	rs12215289	T	C	100	PASS	AC=117;AF=0.0233626;AN=5008;NS=2504;DP=13363;EAS_AF=0.001;AMR_AF=0.036;AFR_AF=0.003;EUR_AF=0.0706;SAS_AF=0.0164;AA=T|||;VT=SNP
6	27470055	rs78938703	T	C	100	PASS	AC=38;AF=0.00758786;AN=5008;NS=2504;DP=17987;EAS_AF=0.001;AMR_AF=0.0144;AFR_AF=0.0015;EUR_AF=0.0229;SAS_AF=0.002;AA=T|||;VT=SNP
6	27470113	rs10946932	T	C	100	PASS	AC=3252;AF=0.649361;AN=5008;NS=2504;DP=17895;EAS_AF=0.5774;AMR_AF=0.7032;AFR_AF=0.5787;EUR_AF=0.7147;SAS_AF=0.7137;AA=T|||;VT=SNP
6	27470253	rs114155291	A	G	100	PASS	AC=104;AF=0.0207668;AN=5008;NS=2504;DP=20871;EAS_AF=0.003;AMR_AF=0.0173;AFR_AF=0.0318;EUR_AF=0.0278;SAS_AF=0.0194;AA=A|||;VT=SNP
6	27470778	rs6911865	T	A	100	PASS	AC=3071;AF=0.613219;AN=5008;NS=2504;DP=18013;EAS_AF=0.5744;AMR_AF=0.6614;AFR_AF=0.5325;EUR_AF=0.6431;SAS_AF=0.6973;AA=T|||;VT=SNP
6	27471098	rs10946933	G	T	100	PASS	AC=3519;AF=0.702676;AN=5008;NS=2504;DP=19081;EAS_AF=0.5794;AMR_AF=0.7291;AFR_AF=0.7648;EUR_AF=0.7157;SAS_AF=0.7137;AA=T|||;VT=SNP
6	27471298	rs78950897	G	T	100	PASS	AC=413;AF=0.0824681;AN=5008;NS=2504;DP=16871;EAS_AF=0.1062;AMR_AF=0.0663;AFR_AF=0.0219;EUR_AF=0.1173;SAS_AF=0.1155;AA=G|||;VT=SNP
6	27471448	rs12529756	C	T	100	PASS	AC=2365;AF=0.472244;AN=5008;NS=2504;DP=19780;EAS_AF=0.4683;AMR_AF=0.572;AFR_AF=0.3086;EUR_AF=0.5159;SAS_AF=0.5818;AA=C|||;VT=SNP
6	27471515	rs9468140	A	G	100	PASS	AC=3137;AF=0.626398;AN=5008;NS=2504;DP=16562;EAS_AF=0.5764;AMR_AF=0.67;AFR_AF=0.5756;EUR_AF=0.6441;SAS_AF=0.6973;AA=C|||;VT=SNP
6	27472026	rs12212404	T	A	100	PASS	AC=227;AF=0.0453275;AN=5008;NS=2504;DP=17730;EAS_AF=0.001;AMR_AF=0.0533;AFR_AF=0.0098;EUR_AF=0.1521;SAS_AF=0.0235;AA=T|||;VT=SNP
6	27472223	rs6929563	T	G	100	PASS	AC=3832;AF=0.765176;AN=5008;NS=2504;DP=15632;EAS_AF=0.5873;AMR_AF=0.7781;AFR_AF=0.9455;EUR_AF=0.7624;SAS_AF=0.6984;AA=G|||;VT=SNP
6	27472416	rs12212632	T	C	100	PASS	AC=116;AF=0.0231629;AN=5008;NS=2504;DP=18254;EAS_AF=0.001;AMR_AF=0.036;AFR_AF=0.003;EUR_AF=0.0696;SAS_AF=0.0164;AA=T|||;VT=SNP
6	27472488	rs74293985	T	C	100	PASS	AC=413;AF=0.0824681;AN=5008;NS=2504;DP=17522;EAS_AF=0.1062;AMR_AF=0.0663;AFR_AF=0.0219;EUR_AF=0.1173;SAS_AF=0.1155;AA=T|||;VT=SNP
6	27473455	rs77052921	A	C	100	PASS	AC=413;AF=0.0824681;AN=5008;NS=2504;DP=21717;EAS_AF=0.1062;AMR_AF=0.0663;AFR_AF=0.0219;EUR_AF=0.1173;SAS_AF=0.1155;AA=A|||;VT=SNP
6	27474034	rs147045408	G	A	100	PASS	AC=53;AF=0.0105831;AN=5008;NS=2504;DP=19104;EAS_AF=0.0109;AMR_AF=0.0058;AFR_AF=0.0015;EUR_AF=0.0089;SAS_AF=0.0276;AA=G|||;VT=SNP
6	27474527	rs9468141	G	A	100	PASS	AC=3071;AF=0.613219;AN=5008;NS=2504;DP=19387;EAS_AF=0.5744;AMR_AF=0.6614;AFR_AF=0.5325;EUR_AF=0.6441;SAS_AF=0.6963;AA=G|||;VT=SNP
6	27474646	rs77380993	T	C	100	PASS	AC=413;AF=0.0824681;AN=5008;NS=2504;DP=18531;EAS_AF=0.1062;AMR_AF=0.0663;AFR_AF=0.0219;EUR_AF=0.1173;SAS_AF=0.1155;AA=T|||;VT=SNP
6	27474657	rs12189640	T	C	100	PASS	AC=116;AF=0.0231629;AN=5008;NS=2504;DP=18482;EAS_AF=0.001;AMR_AF=0.036;AFR_AF=0.003;EUR_AF=0.0696;SAS_AF=0.0164;AA=T|||;VT=SNP
6	27474715	rs58616630	A	G	100	PASS	AC=105;AF=0.0209665;AN=5008;NS=2504;DP=19613;EAS_AF=0;AMR_AF=0.0375;AFR_AF=0.0061;EUR_AF=0.0706;SAS_AF=0;AA=A|||;VT=SNP
6	27475100	rs2393963	G	C	100	PASS	AC=2372;AF=0.473642;AN=5008;NS=2504;DP=19561;EAS_AF=0.4683;AMR_AF=0.5749;AFR_AF=0.3116;EUR_AF=0.5169;SAS_AF=0.5818;AA=G|||;VT=SNP
6	27475120	rs4413607	A	C	100	PASS	AC=2206;AF=0.440495;AN=5008;NS=2504;DP=19540;EAS_AF=0.4683;AMR_AF=0.536;AFR_AF=0.2602;EUR_AF=0.4463;SAS_AF=0.5818;AA=A|||;VT=SNP
6	27475144	rs2393964	A	C	100	PASS	AC=2206;AF=0.440495;AN=5008;NS=2504;DP=19264;EAS_AF=0.4683;AMR_AF=0.536;AFR_AF=0.2602;EUR_AF=0.4463;SAS_AF=0.5818;AA=A|||;VT=SNP
6	27476268	rs4713109	G	A	100	PASS	AC=3072;AF=0.613419;AN=5008;NS=2504;DP=18044;EAS_AF=0.5744;AMR_AF=0.6614;AFR_AF=0.5325;EUR_AF=0.6441;SAS_AF=0.6973;AA=g|||;VT=SNP
6	27476327	rs6931577	G	T	100	PASS	AC=146;AF=0.0291534;AN=5008;NS=2504;DP=19130;EAS_AF=0;AMR_AF=0.0519;AFR_AF=0.0522;EUR_AF=0.0398;SAS_AF=0.001;AA=g|||;VT=SNP
6	27476561	rs12213302	G	A	100	PASS	AC=49;AF=0.00978435;AN=5008;NS=2504;DP=14756;EAS_AF=0.001;AMR_AF=0.0029;AFR_AF=0;EUR_AF=0.0437;SAS_AF=0.002;AA=G|||;VT=SNP
6	27476592	rs6931659	A	G	100	PASS	AC=3880;AF=0.77476;AN=5008;NS=2504;DP=14015;EAS_AF=0.5883;AMR_AF=0.7824;AFR_AF=0.9501;EUR_AF=0.7634;SAS_AF=0.7362;AA=G|||;VT=SNP
6	27476679	rs9468143	G	T	100	PASS	AC=109;AF=0.0217652;AN=5008;NS=2504;DP=17648;EAS_AF=0.003;AMR_AF=0.0173;AFR_AF=0.0356;EUR_AF=0.0278;SAS_AF=0.0194;AA=G|||;VT=SNP
6	27476949	rs13217248	G	C	100	PASS	AC=3323;AF=0.663538;AN=5008;NS=2504;DP=18815;EAS_AF=0.5764;AMR_AF=0.7046;AFR_AF=0.6324;EUR_AF=0.7147;SAS_AF=0.7137;AA=C|||;VT=SNP
6	27476996	rs75968505	T	C	100	PASS	AC=116;AF=0.0231629;AN=5008;NS=2504;DP=19505;EAS_AF=0.001;AMR_AF=0.036;AFR_AF=0.003;EUR_AF=0.0696;SAS_AF=0.0164;AA=T|||;VT=SNP
6	27477099	rs13217162	C	T	100	PASS	AC=3322;AF=0.663339;AN=5008;NS=2504;DP=20013;EAS_AF=0.5764;AMR_AF=0.7046;AFR_AF=0.6324;EUR_AF=0.7147;SAS_AF=0.7127;AA=T|||;VT=SNP
6	27477458	rs9468144	A	C	100	PASS	AC=120;AF=0.0239617;AN=5008;NS=2504;DP=20123;EAS_AF=0.003;AMR_AF=0.0173;AFR_AF=0.0439;EUR_AF=0.0278;SAS_AF=0.0194;AA=A|||;VT=SNP
6	27477726	rs4713110	T	C	100	PASS	AC=3328;AF=0.664537;AN=5008;NS=2504;DP=18093;EAS_AF=0.5764;AMR_AF=0.7075;AFR_AF=0.6346;EUR_AF=0.7147;SAS_AF=0.7137;AA=C|||;VT=SNP
6	27478990	rs12205044	A	G	100	PASS	AC=116;AF=0.0231629;AN=5008;NS=2504;DP=13195;EAS_AF=0.001;AMR_AF=0.036;AFR_AF=0.003;EUR_AF=0.0696;SAS_AF=0.0164;AA=A|||;VT=SNP
6	27479609	rs13212050	T	C	100	PASS	AC=3311;AF=0.661142;AN=5008;NS=2504;DP=17400;EAS_AF=0.5764;AMR_AF=0.7032;AFR_AF=0.6324;EUR_AF=0.7048;SAS_AF=0.7127;AA=C|||;VT=SNP
6	27480227	rs2205829	G	A	100	PASS	AC=2350;AF=0.469249;AN=5008;NS=2504;DP=18983;EAS_AF=0.4673;AMR_AF=0.5692;AFR_AF=0.3079;EUR_AF=0.507;SAS_AF=0.5798;AA=G|||;VT=SNP
6	27480308	rs2205831	C	T	100	PASS	AC=2940;AF=0.587061;AN=5008;NS=2504;DP=18286;EAS_AF=0.5308;AMR_AF=0.634;AFR_AF=0.5514;EUR_AF=0.6064;SAS_AF=0.6401;AA=C|||;VT=SNP
6	27480526	rs34573979	C	T	100	PASS	AC=105;AF=0.0209665;AN=5008;NS=2504;DP=19160;EAS_AF=0;AMR_AF=0.0375;AFR_AF=0.0061;EUR_AF=0.0706;SAS_AF=0;AA=C|||;VT=SNP
6	27480547	rs76458558	A	G	100	PASS	AC=413;AF=0.0824681;AN=5008;NS=2504;DP=19416;EAS_AF=0.1062;AMR_AF=0.0663;AFR_AF=0.0219;EUR_AF=0.1173;SAS_AF=0.1155;AA=A|||;VT=SNP
6	27480917	rs6918131	G	A	100	PASS	AC=3504;AF=0.699681;AN=5008;NS=2504;DP=16960;EAS_AF=0.5784;AMR_AF=0.7262;AFR_AF=0.764;EUR_AF=0.7058;SAS_AF=0.7127;AA=A|||;VT=SNP
6	27481661	rs7756377	G	A	100	PASS	AC=3239;AF=0.646765;AN=5008;NS=2504;DP=17027;EAS_AF=0.5764;AMR_AF=0.7003;AFR_AF=0.5787;EUR_AF=0.7048;SAS_AF=0.7137;AA=G|||;VT=SNP
6	27481671	rs7776338	T	C	100	PASS	AC=3504;AF=0.699681;AN=5008;NS=2504;DP=18040;EAS_AF=0.5784;AMR_AF=0.7262;AFR_AF=0.764;EUR_AF=0.7048;SAS_AF=0.7137;AA=C|||;VT=SNP
6	27481939	rs13215560	A	G	100	PASS	AC=3071;AF=0.613219;AN=5008;NS=2504;DP=17367;EAS_AF=0.5734;AMR_AF=0.6614;AFR_AF=0.5333;EUR_AF=0.6441;SAS_AF=0.6963;AA=A|||;VT=SNP
6	27483260	rs2294308	T	C	100	PASS	AC=3061;AF=0.611222;AN=5008;NS=2504;DP=17761;EAS_AF=0.5734;AMR_AF=0.6585;AFR_AF=0.5348;EUR_AF=0.6352;SAS_AF=0.6953;AA=T|||;VT=SNP
6	27483816	rs2294309	G	T	100	PASS	AC=3055;AF=0.610024;AN=5008;NS=2504;DP=17307;EAS_AF=0.5714;AMR_AF=0.6556;AFR_AF=0.5318;EUR_AF=0.6342;SAS_AF=0.6984;AA=G|||;VT=SNP
6	27483876	rs2142706	C	T	100	PASS	AC=4360;AF=0.870607;AN=5008;NS=2504;DP=17363;EAS_AF=0.6974;AMR_AF=0.9092;AFR_AF=0.9962;EUR_AF=0.9105;SAS_AF=0.8108;AA=T|||;VT=SNP
6	27483965	rs116276131	T	A	100	PASS	AC=58;AF=0.0115815;AN=5008;NS=2504;DP=16106;EAS_AF=0.001;AMR_AF=0.0043;AFR_AF=0;EUR_AF=0.0507;SAS_AF=0.0031;AA=T|||;VT=SNP
6	27484330	rs12191373	C	T	100	PASS	AC=123;AF=0.0245607;AN=5008;NS=2504;DP=18832;EAS_AF=0.001;AMR_AF=0.036;AFR_AF=0.003;EUR_AF=0.0696;SAS_AF=0.0235;AA=C|||;VT=SNP
6	27486303	rs4478400	C	A	100	PASS	AC=3255;AF=0.64996;AN=5008;NS=2504;DP=17749;EAS_AF=0.5764;AMR_AF=0.7032;AFR_AF=0.5825;EUR_AF=0.7127;SAS_AF=0.7147;AA=A|||;VT=SNP
6	27486633	rs7774613	T	A	100	PASS	AC=3259;AF=0.650759;AN=5008;NS=2504;DP=18491;EAS_AF=0.5784;AMR_AF=0.7046;AFR_AF=0.5832;EUR_AF=0.7127;SAS_AF=0.7147;AA=A|||;VT=SNP
6	27486660	rs79577505	G	A	100	PASS	AC=12;AF=0.00239617;AN=5008;NS=2504;DP=18360;EAS_AF=0;AMR_AF=0.0029;AFR_AF=0;EUR_AF=0.0099;SAS_AF=0;AA=G|||;VT=SNP
6	27488423	rs72841397	C	A	100	PASS	AC=114;AF=0.0227636;AN=5008;NS=2504;DP=15162;EAS_AF=0.001;AMR_AF=0.0317;AFR_AF=0.0038;EUR_AF=0.0636;SAS_AF=0.0225;AA=C|||;VT=SNP
6	27488602	rs970668	T	C	100	PASS	AC=4229;AF=0.844449;AN=5008;NS=2504;DP=17805;EAS_AF=0.7123;AMR_AF=0.8977;AFR_AF=0.8911;EUR_AF=0.8966;SAS_AF=0.8262;AA=C|||;VT=SNP
6	27488624	rs9468149	C	T	100	PASS	AC=664;AF=0.132588;AN=5008;NS=2504;DP=18299;EAS_AF=0.1081;AMR_AF=0.0821;AFR_AF=0.2042;EUR_AF=0.0805;SAS_AF=0.1503;AA=C|||;VT=SNP
6	27489114	rs72841398	A	C	100	PASS	AC=124;AF=0.0247604;AN=5008;NS=2504;DP=17010;EAS_AF=0.006;AMR_AF=0.0317;AFR_AF=0.0038;EUR_AF=0.0686;SAS_AF=0.0225;AA=A|||;VT=SNP
6	27489832	rs72841399	T	G	100	PASS	AC=119;AF=0.023762;AN=5008;NS=2504;DP=11438;EAS_AF=0.001;AMR_AF=0.0317;AFR_AF=0.0038;EUR_AF=0.0686;SAS_AF=0.0225;AA=T|||;VT=SNP
6	27489911	rs72841400	T	G	100	PASS	AC=119;AF=0.023762;AN=5008;NS=2504;DP=9305;EAS_AF=0.001;AMR_AF=0.0317;AFR_AF=0.0038;EUR_AF=0.0686;SAS_AF=0.0225;AA=T|||;VT=SNP
6	27490429	rs9461388	T	C	100	PASS	AC=169;AF=0.033746;AN=5008;NS=2504;DP=10014;EAS_AF=0.003;AMR_AF=0.0202;AFR_AF=0.0787;EUR_AF=0.0278;SAS_AF=0.0204;AA=T|||;VT=SNP
6	27490796	rs79395596	C	T	100	PASS	AC=119;AF=0.023762;AN=5008;NS=2504;DP=13212;EAS_AF=0.001;AMR_AF=0.0317;AFR_AF=0.0038;EUR_AF=0.0686;SAS_AF=0.0225;AA=T|||;VT=SNP
6	27490922	rs60888769	A	G	100	PASS	AC=169;AF=0.033746;AN=5008;NS=2504;DP=14668;EAS_AF=0.001;AMR_AF=0.0317;AFR_AF=0.0416;EUR_AF=0.0686;SAS_AF=0.0225;AA=G|||;VT=SNP
6	27490937	rs56099947	G	T	100	PASS	AC=169;AF=0.033746;AN=5008;NS=2504;DP=15122;EAS_AF=0.001;AMR_AF=0.0317;AFR_AF=0.0416;EUR_AF=0.0686;SAS_AF=0.0225;AA=T|||;VT=SNP
6	27491169	rs57075114	T	G	100	PASS	AC=186;AF=0.0371406;AN=5008;NS=2504;DP=14119;EAS_AF=0.001;AMR_AF=0.0346;AFR_AF=0.053;EUR_AF=0.0686;SAS_AF=0.0225;AA=G|||;VT=SNP
6	27491299	rs6904596	G	A	100	PASS	AC=380;AF=0.0758786;AN=5008;NS=2504;DP=18554;EAS_AF=0;AMR_AF=0.0591;AFR_AF=0.1944;EUR_AF=0.0815;SAS_AF=0;AA=G|||;VT=SNP
6	27491562	rs115309746	G	A	100	PASS	AC=119;AF=0.023762;AN=5008;NS=2504;DP=21646;EAS_AF=0.001;AMR_AF=0.0317;AFR_AF=0.0038;EUR_AF=0.0686;SAS_AF=0.0225;AA=A|||;VT=SNP
6	27491740	rs9461389	A	G	100	PASS	AC=4396;AF=0.877796;AN=5008;NS=2504;DP=20983;EAS_AF=0.7302;AMR_AF=0.9179;AFR_AF=0.9917;EUR_AF=0.8976;SAS_AF=0.8272;AA=G|||;VT=SNP
6	27492671	rs80292863	T	C	100	PASS	AC=80;AF=0.0159744;AN=5008;NS=2504;DP=15590;EAS_AF=0.0198;AMR_AF=0.0159;AFR_AF=0.0174;EUR_AF=0.0129;SAS_AF=0.0133;AA=T|||;VT=SNP
6	27492906	rs9468152	A	C	100	PASS	AC=834;AF=0.166534;AN=5008;NS=2504;DP=14668;EAS_AF=0.1081;AMR_AF=0.1167;AFR_AF=0.2443;EUR_AF=0.1491;SAS_AF=0.1748;AA=C|||;VT=SNP
6	27492958	rs72845006	G	A	100	PASS	AC=119;AF=0.023762;AN=5008;NS=2504;DP=11602;EAS_AF=0.001;AMR_AF=0.0317;AFR_AF=0.0038;EUR_AF=0.0686;SAS_AF=0.0225;AA=A|||;VT=SNP
6	27492961	rs72845008	C	G	100	PASS	AC=119;AF=0.023762;AN=5008;NS=2504;DP=11407;EAS_AF=0.001;AMR_AF=0.0317;AFR_AF=0.0038;EUR_AF=0.0686;SAS_AF=0.0225;AA=C|||;VT=SNP
6	27495121	rs9468153	G	A	100	PASS	AC=828;AF=0.165335;AN=5008;NS=2504;DP=19589;EAS_AF=0.1091;AMR_AF=0.1182;AFR_AF=0.2443;EUR_AF=0.1491;SAS_AF=0.1667;AA=A|||;VT=SNP
6	27495416	rs80202840	A	G	100	PASS	AC=659;AF=0.131589;AN=5008;NS=2504;DP=15051;EAS_AF=0.1081;AMR_AF=0.0865;AFR_AF=0.2027;EUR_AF=0.0805;SAS_AF=0.1442;AA=A|||;VT=SNP
6	27496542	rs2393965	T	A	100	PASS	AC=4968;AF=0.992013;AN=5008;NS=2504;DP=17513;EAS_AF=1;AMR_AF=0.9784;AFR_AF=1;EUR_AF=0.9771;SAS_AF=0.998;AA=A|||;VT=SNP
6	27496598	rs79310511	A	G	100	PASS	AC=134;AF=0.0267572;AN=5008;NS=2504;DP=18082;EAS_AF=0.0079;AMR_AF=0.0303;AFR_AF=0.003;EUR_AF=0.0825;SAS_AF=0.0184;AA=a|||;VT=SNP
6	27497892	rs78644448	A	G	100	PASS	AC=709;AF=0.141573;AN=5008;NS=2504;DP=11294;EAS_AF=0.1081;AMR_AF=0.0865;AFR_AF=0.2405;EUR_AF=0.0805;SAS_AF=0.1442;AA=G|||;VT=SNP
6	27498217	rs13201411	G	C	100	PASS	AC=2515;AF=0.502196;AN=5008;NS=2504;DP=14674;EAS_AF=0.5298;AMR_AF=0.6081;AFR_AF=0.2965;EUR_AF=0.6441;SAS_AF=0.5307;AA=G|||;VT=SNP
6	27498581	rs12208078	G	A	100	PASS	AC=2515;AF=0.502196;AN=5008;NS=2504;DP=13451;EAS_AF=0.5298;AMR_AF=0.6066;AFR_AF=0.2958;EUR_AF=0.6451;SAS_AF=0.5317;AA=G|||;VT=SNP
6	27498955	rs6456795	C	T	100	PASS	AC=3684;AF=0.735623;AN=5008;NS=2504;DP=16003;EAS_AF=0.6389;AMR_AF=0.7579;AFR_AF=0.7859;EUR_AF=0.8082;SAS_AF=0.6769;AA=T|||;VT=SNP
6	27499077	rs9468154	A	G	100	PASS	AC=660;AF=0.131789;AN=5008;NS=2504;DP=16965;EAS_AF=0.1081;AMR_AF=0.0865;AFR_AF=0.2035;EUR_AF=0.0805;SAS_AF=0.1442;AA=A|||;VT=SNP
6	27500166	rs75857489	A	G	100	PASS	AC=162;AF=0.0323482;AN=5008;NS=2504;DP=18850;EAS_AF=0;AMR_AF=0.0591;AFR_AF=0.0582;EUR_AF=0.0427;SAS_AF=0.001;AA=A|||;VT=SNP
6	27500822	rs72845011	T	G	100	PASS	AC=119;AF=0.023762;AN=5008;NS=2504;DP=19102;EAS_AF=0.001;AMR_AF=0.0317;AFR_AF=0.0038;EUR_AF=0.0686;SAS_AF=0.0225;AA=C|||;VT=SNP
6	27501345	rs10946935	T	C	100	PASS	AC=2514;AF=0.501997;AN=5008;NS=2504;DP=19623;EAS_AF=0.5298;AMR_AF=0.6066;AFR_AF=0.2958;EUR_AF=0.6441;SAS_AF=0.5317;AA=T|||;VT=SNP
6	27501986	rs72845012	C	A	100	PASS	AC=119;AF=0.023762;AN=5008;NS=2504;DP=20414;EAS_AF=0.001;AMR_AF=0.0317;AFR_AF=0.0038;EUR_AF=0.0686;SAS_AF=0.0225;AA=C|||;VT=SNP
6	27502893	rs10946936	G	C	100	PASS	AC=2511;AF=0.501398;AN=5008;NS=2504;DP=12800;EAS_AF=0.5268;AMR_AF=0.6066;AFR_AF=0.2965;EUR_AF=0.6451;SAS_AF=0.5297;AA=G|||;VT=SNP
6	27506910	rs111979087	C	A	100	PASS	AC=658;AF=0.13139;AN=5008;NS=2504;DP=8524;EAS_AF=0.1081;AMR_AF=0.0865;AFR_AF=0.2005;EUR_AF=0.0805;SAS_AF=0.1462;AA=C|||;VT=SNP
6	27507494	rs12215012	C	G	100	PASS	AC=2493;AF=0.497804;AN=5008;NS=2504;DP=11257;EAS_AF=0.5238;AMR_AF=0.6037;AFR_AF=0.2867;EUR_AF=0.6471;SAS_AF=0.5276;AA=C|||;VT=SNP
6	27508083	rs143813842	A	G	100	PASS	AC=92;AF=0.0183706;AN=5008;NS=2504;DP=9648;EAS_AF=0.0109;AMR_AF=0.0159;AFR_AF=0.0015;EUR_AF=0.0149;SAS_AF=0.0542;AA=A|||;VT=SNP
6	27508802	rs76845287	T	C	100	PASS	AC=163;AF=0.0325479;AN=5008;NS=2504;DP=11591;EAS_AF=0.001;AMR_AF=0.0591;AFR_AF=0.0582;EUR_AF=0.0427;SAS_AF=0.001;AA=T|||;VT=SNP
6	27509493	rs13195636	A	C	100	PASS	AC=106;AF=0.0211661;AN=5008;NS=2504;DP=17440;EAS_AF=0;AMR_AF=0.0389;AFR_AF=0.0061;EUR_AF=0.0706;SAS_AF=0;AA=A|||;VT=SNP
6	27511371	rs2064092	C	A	100	PASS	AC=748;AF=0.149361;AN=5008;NS=2504;DP=18299;EAS_AF=0.1141;AMR_AF=0.0965;AFR_AF=0.2458;EUR_AF=0.0944;SAS_AF=0.1493;AA=C|||;VT=SNP
6	27512220	rs115030474	C	T	100	PASS	AC=184;AF=0.0367412;AN=5008;NS=2504;DP=8318;EAS_AF=0.002;AMR_AF=0.0375;AFR_AF=0.0484;EUR_AF=0.0706;SAS_AF=0.0215;AA=C|||;VT=SNP
6	27513460	rs79018549	G	A	100	PASS	AC=120;AF=0.0239617;AN=5008;NS=2504;DP=18481;EAS_AF=0.001;AMR_AF=0.0317;AFR_AF=0.0038;EUR_AF=0.0696;SAS_AF=0.0225;AA=G|||;VT=SNP
6	27513562	rs4711156	G	A	100	PASS	AC=4945;AF=0.98742;AN=5008;NS=2504;DP=18457;EAS_AF=1;AMR_AF=0.9769;AFR_AF=0.9841;EUR_AF=0.9771;SAS_AF=0.9969;AA=A|||;VT=SNP
6	27515505	rs6911283	G	A	100	PASS	AC=4184;AF=0.835463;AN=5008;NS=2504;DP=18168;EAS_AF=0.7252;AMR_AF=0.8847;AFR_AF=0.8707;EUR_AF=0.8946;SAS_AF=0.8057;AA=A|||;VT=SNP
6	27515519	rs6910838	A	C	100	PASS	AC=2487;AF=0.496605;AN=5008;NS=2504;DP=17844;EAS_AF=0.5238;AMR_AF=0.6037;AFR_AF=0.2867;EUR_AF=0.6431;SAS_AF=0.5256;AA=A|||;VT=SNP
6	27515544	rs72845016	A	T	100	PASS	AC=82;AF=0.0163738;AN=5008;NS=2504;DP=17574;EAS_AF=0;AMR_AF=0.0245;AFR_AF=0.0038;EUR_AF=0.0547;SAS_AF=0.0051;AA=A|||;VT=SNP
6	27515626	rs6933926	T	A	100	PASS	AC=3144;AF=0.627796;AN=5008;NS=2504;DP=17511;EAS_AF=0.5268;AMR_AF=0.7046;AFR_AF=0.5953;EUR_AF=0.7962;SAS_AF=0.5481;AA=A|||;VT=SNP
6	27515776	rs6915987	G	A	100	PASS	AC=2248;AF=0.448882;AN=5008;NS=2504;DP=17877;EAS_AF=0.5;AMR_AF=0.5793;AFR_AF=0.2095;EUR_AF=0.6203;SAS_AF=0.4509;AA=G|||;VT=SNP
6	27516009	rs79352826	A	G	100	PASS	AC=33;AF=0.00658946;AN=5008;NS=2504;DP=16921;EAS_AF=0.002;AMR_AF=0.0245;AFR_AF=0;EUR_AF=0.0099;SAS_AF=0.0041;AA=A|||;VT=SNP
6	27516579	rs141657379	T	C	100	PASS	AC=80;AF=0.0159744;AN=5008;NS=2504;DP=9836;EAS_AF=0.001;AMR_AF=0.0043;AFR_AF=0.0023;EUR_AF=0.0686;SAS_AF=0.0041;AA=G|||;VT=SNP
6	27516668	rs77129778	C	T	100	PASS	AC=103;AF=0.0205671;AN=5008;NS=2504;DP=13911;EAS_AF=0;AMR_AF=0.0303;AFR_AF=0.0091;EUR_AF=0.0656;SAS_AF=0.0041;AA=C|||;VT=SNP
6	27516738	rs4711157	G	C	100	PASS	AC=4390;AF=0.876597;AN=5008;NS=2504;DP=13594;EAS_AF=0.7272;AMR_AF=0.915;AFR_AF=0.9917;EUR_AF=0.8976;SAS_AF=0.8262;AA=C|||;VT=SNP
6	27516833	rs4713112	G	T	100	PASS	AC=2437;AF=0.486621;AN=5008;NS=2504;DP=13025;EAS_AF=0.5238;AMR_AF=0.6023;AFR_AF=0.2496;EUR_AF=0.6431;SAS_AF=0.5256;AA=g|||;VT=SNP
6	27517955	rs7763685	A	G	100	PASS	AC=4185;AF=0.835663;AN=5008;NS=2504;DP=15534;EAS_AF=0.7262;AMR_AF=0.8847;AFR_AF=0.8714;EUR_AF=0.8936;SAS_AF=0.8057;AA=G|||;VT=SNP
6	27517977	rs7764081	G	A	100	PASS	AC=3046;AF=0.608227;AN=5008;NS=2504;DP=16223;EAS_AF=0.5248;AMR_AF=0.6974;AFR_AF=0.5265;EUR_AF=0.7962;SAS_AF=0.5481;AA=G|||;VT=SNP
6	27518770	rs6934295	G	C	100	PASS	AC=4185;AF=0.835663;AN=5008;NS=2504;DP=16337;EAS_AF=0.7252;AMR_AF=0.8847;AFR_AF=0.8707;EUR_AF=0.8956;SAS_AF=0.8057;AA=C|||;VT=SNP
6	27519138	rs6934437	A	G	100	PASS	AC=3146;AF=0.628195;AN=5008;NS=2504;DP=16238;EAS_AF=0.5278;AMR_AF=0.7046;AFR_AF=0.5953;EUR_AF=0.7962;SAS_AF=0.5491;AA=G|||;VT=SNP
6	27519345	rs6934794	A	G	100	PASS	AC=3147;AF=0.628395;AN=5008;NS=2504;DP=16680;EAS_AF=0.5288;AMR_AF=0.7046;AFR_AF=0.5953;EUR_AF=0.7962;SAS_AF=0.5491;AA=G|||;VT=SNP
6	27519947	rs71559031	G	A	100	PASS	AC=85;AF=0.0169728;AN=5008;NS=2504;DP=14459;EAS_AF=0;AMR_AF=0.0231;AFR_AF=0.0008;EUR_AF=0.0676;SAS_AF=0;AA=G|||;VT=SNP
6	27520054	rs9468155	C	T	100	PASS	AC=661;AF=0.131989;AN=5008;NS=2504;DP=15721;EAS_AF=0.1091;AMR_AF=0.0865;AFR_AF=0.2012;EUR_AF=0.0805;SAS_AF=0.1472;AA=C|||;VT=SNP
6	27520385	rs189315087	C	T	100	PASS	AC=40;AF=0.00798722;AN=5008;NS=2504;DP=14784;EAS_AF=0.004;AMR_AF=0.0072;AFR_AF=0.0015;EUR_AF=0.0229;SAS_AF=0.0061;AA=C|||;VT=SNP
6	27520477	rs9468156	C	T	100	PASS	AC=3049;AF=0.608826;AN=5008;NS=2504;DP=17519;EAS_AF=0.5278;AMR_AF=0.6974;AFR_AF=0.5257;EUR_AF=0.7962;SAS_AF=0.5491;AA=C|||;VT=SNP
6	27520501	rs137933279	C	G	100	PASS	AC=126;AF=0.0251597;AN=5008;NS=2504;DP=17082;EAS_AF=0.001;AMR_AF=0.0331;AFR_AF=0.0038;EUR_AF=0.0706;SAS_AF=0.0266;AA=C|||;VT=SNP
6	27520752	rs13209332	T	A	100	PASS	AC=106;AF=0.0211661;AN=5008;NS=2504;DP=18104;EAS_AF=0;AMR_AF=0.0389;AFR_AF=0.0061;EUR_AF=0.0706;SAS_AF=0;AA=T|||;VT=SNP
6	27520981	rs76962847	T	C	100	PASS	AC=47;AF=0.00938498;AN=5008;NS=2504;DP=17635;EAS_AF=0.0099;AMR_AF=0.0043;AFR_AF=0.0015;EUR_AF=0.0089;SAS_AF=0.0235;AA=T|||;VT=SNP
6	27521092	rs75497530	G	T	100	PASS	AC=47;AF=0.00938498;AN=5008;NS=2504;DP=18404;EAS_AF=0.0099;AMR_AF=0.0043;AFR_AF=0.0015;EUR_AF=0.0089;SAS_AF=0.0235;AA=G|||;VT=SNP
6	27521096	rs35848276	C	T	100	PASS	AC=100;AF=0.0199681;AN=5008;NS=2504;DP=18714;EAS_AF=0;AMR_AF=0.0375;AFR_AF=0.0023;EUR_AF=0.0706;SAS_AF=0;AA=C|||;VT=SNP
6	27521856	rs34965299	A	G	100	PASS	AC=109;AF=0.0217652;AN=5008;NS=2504;DP=16296;EAS_AF=0;AMR_AF=0.0389;AFR_AF=0.0083;EUR_AF=0.0706;SAS_AF=0;AA=A|||;VT=SNP
6	27521890	rs9468157	C	G	100	PASS	AC=4387;AF=0.875998;AN=5008;NS=2504;DP=16339;EAS_AF=0.7222;AMR_AF=0.9179;AFR_AF=0.9917;EUR_AF=0.8986;SAS_AF=0.8252;AA=G|||;VT=SNP
6	27522130	rs9468158	A	G	100	PASS	AC=4248;AF=0.848243;AN=5008;NS=2504;DP=17283;EAS_AF=0.7262;AMR_AF=0.8948;AFR_AF=0.8956;EUR_AF=0.8976;SAS_AF=0.8262;AA=G|||;VT=SNP
6	27522374	rs9468159	G	A	100	PASS	AC=644;AF=0.128594;AN=5008;NS=2504;DP=16117;EAS_AF=0.1091;AMR_AF=0.0865;AFR_AF=0.2005;EUR_AF=0.0795;SAS_AF=0.1319;AA=G|||;VT=SNP
6	27523298	rs66785117	T	G	100	PASS	AC=106;AF=0.0211661;AN=5008;NS=2504;DP=14019;EAS_AF=0;AMR_AF=0.0389;AFR_AF=0.0061;EUR_AF=0.0706;SAS_AF=0;AA=T|||;VT=SNP
6	27523513	rs112750820	C	G	100	PASS	AC=33;AF=0.00658946;AN=5008;NS=2504;DP=9976;EAS_AF=0.005;AMR_AF=0.0014;AFR_AF=0.0015;EUR_AF=0.0209;SAS_AF=0.0041;AA=C|||;VT=SNP
6	27523869	rs140365013	G	A	100	PASS	AC=113;AF=0.0225639;AN=5008;NS=2504;DP=11862;EAS_AF=0;AMR_AF=0.0389;AFR_AF=0.0106;EUR_AF=0.0706;SAS_AF=0.001;AA=G|||;VT=SNP
6	27524443	rs72845025	G	C	100	PASS	AC=126;AF=0.0251597;AN=5008;NS=2504;DP=16963;EAS_AF=0.001;AMR_AF=0.0331;AFR_AF=0.0038;EUR_AF=0.0706;SAS_AF=0.0266;AA=G|||;VT=SNP
6	27525126	rs4272217	G	T	100	PASS	AC=3120;AF=0.623003;AN=5008;NS=2504;DP=1816;EAS_AF=0.5298;AMR_AF=0.7046;AFR_AF=0.5635;EUR_AF=0.7962;SAS_AF=0.5634;AA=G|||;VT=SNP
6	27525198	rs148194758	C	T	100	PASS	AC=97;AF=0.019369;AN=5008;NS=2504;DP=12688;EAS_AF=0.0109;AMR_AF=0.0159;AFR_AF=0.0053;EUR_AF=0.0149;SAS_AF=0.0542;AA=C|||;VT=SNP
6	27526027	rs62401379	C	G	100	PASS	AC=21;AF=0.00419329;AN=5008;NS=2504;DP=18054;EAS_AF=0;AMR_AF=0.0072;AFR_AF=0;EUR_AF=0.0109;SAS_AF=0.0051;AA=C|||;VT=SNP
6	27526897	rs6908024	G	A	100	PASS	AC=4236;AF=0.845847;AN=5008;NS=2504;DP=19908;EAS_AF=0.7262;AMR_AF=0.8948;AFR_AF=0.8858;EUR_AF=0.8976;SAS_AF=0.8272;AA=A|||;VT=SNP
6	27527205	rs6908295	C	A	100	PASS	AC=3098;AF=0.61861;AN=5008;NS=2504;DP=17151;EAS_AF=0.5288;AMR_AF=0.7032;AFR_AF=0.5492;EUR_AF=0.7952;SAS_AF=0.5634;AA=C|||;VT=SNP
6	27528199	rs72845027	T	C	100	PASS	AC=126;AF=0.0251597;AN=5008;NS=2504;DP=16730;EAS_AF=0.001;AMR_AF=0.0331;AFR_AF=0.0038;EUR_AF=0.0706;SAS_AF=0.0266;AA=T|||;VT=SNP
6	27528408	rs72845028	T	C	100	PASS	AC=126;AF=0.0251597;AN=5008;NS=2504;DP=19363;EAS_AF=0.001;AMR_AF=0.0331;AFR_AF=0.0038;EUR_AF=0.0706;SAS_AF=0.0266;AA=T|||;VT=SNP
6	27528600	rs16867857	A	G	100	PASS	AC=358;AF=0.0714856;AN=5008;NS=2504;DP=15611;EAS_AF=0.1071;AMR_AF=0.0504;AFR_AF=0.0431;EUR_AF=0.0477;SAS_AF=0.1125;AA=A|||;VT=SNP
6	27528643	rs6915266	G	A	100	PASS	AC=2497;AF=0.498602;AN=5008;NS=2504;DP=15619;EAS_AF=0.5248;AMR_AF=0.6023;AFR_AF=0.2852;EUR_AF=0.6431;SAS_AF=0.5378;AA=G|||;VT=SNP
6	27529660	rs7757623	A	G	100	PASS	AC=4967;AF=0.991813;AN=5008;NS=2504;DP=13730;EAS_AF=1;AMR_AF=0.9784;AFR_AF=1;EUR_AF=0.9771;SAS_AF=0.9969;AA=G|||;VT=SNP
6	27529908	rs6456797	T	C	100	PASS	AC=4967;AF=0.991813;AN=5008;NS=2504;DP=15613;EAS_AF=1;AMR_AF=0.9784;AFR_AF=1;EUR_AF=0.9771;SAS_AF=0.9969;AA=C|||;VT=SNP
6	27530562	rs2142704	G	A	100	PASS	AC=4393;AF=0.877196;AN=5008;NS=2504;DP=15654;EAS_AF=0.7282;AMR_AF=0.9179;AFR_AF=0.9917;EUR_AF=0.8976;SAS_AF=0.8262;AA=A|||;VT=SNP
6	27531570	rs76833486	C	T	100	PASS	AC=105;AF=0.0209665;AN=5008;NS=2504;DP=20297;EAS_AF=0.001;AMR_AF=0.013;AFR_AF=0.0015;EUR_AF=0.0398;SAS_AF=0.0542;AA=C|||;VT=SNP
6	27532093	rs146791416	C	T	100	PASS	AC=62;AF=0.0123802;AN=5008;NS=2504;DP=14953;EAS_AF=0.004;AMR_AF=0.0187;AFR_AF=0.0015;EUR_AF=0.0318;SAS_AF=0.0112;AA=C|||;VT=SNP
6	27532950	rs1028311	T	C	100	PASS	AC=4180;AF=0.834665;AN=5008;NS=2504;DP=15569;EAS_AF=0.7212;AMR_AF=0.8847;AFR_AF=0.8707;EUR_AF=0.8956;SAS_AF=0.8047;AA=C|||;VT=SNP
6	27533351	rs78643891	G	A	100	PASS	AC=39;AF=0.00778754;AN=5008;NS=2504;DP=17838;EAS_AF=0.004;AMR_AF=0.0072;AFR_AF=0.0015;EUR_AF=0.0219;SAS_AF=0.0061;AA=G|||;VT=SNP
6	27533953	rs75463813	G	A	100	PASS	AC=359;AF=0.0716853;AN=5008;NS=2504;DP=16934;EAS_AF=0.1062;AMR_AF=0.0533;AFR_AF=0.0431;EUR_AF=0.0477;SAS_AF=0.1125;AA=G|||;VT=SNP
6	27534185	rs12209038	C	A	100	PASS	AC=49;AF=0.00978435;AN=5008;NS=2504;DP=17588;EAS_AF=0.001;AMR_AF=0.0043;AFR_AF=0;EUR_AF=0.0427;SAS_AF=0.002;AA=C|||;VT=SNP
6	27534240	rs1022486	A	T	100	PASS	AC=3069;AF=0.612819;AN=5008;NS=2504;DP=17360;EAS_AF=0.5198;AMR_AF=0.7003;AFR_AF=0.5348;EUR_AF=0.7962;SAS_AF=0.5634;AA=A|||;VT=SNP
6	27534528	rs10484399	A	G	100	PASS	AC=104;AF=0.0207668;AN=5008;NS=2504;DP=19110;EAS_AF=0;AMR_AF=0.0389;AFR_AF=0.0053;EUR_AF=0.0696;SAS_AF=0;AA=A|||;VT=SNP
6	27534836	rs149621211	G	C	100	PASS	AC=126;AF=0.0251597;AN=5008;NS=2504;DP=16122;EAS_AF=0.001;AMR_AF=0.0331;AFR_AF=0.0038;EUR_AF=0.0706;SAS_AF=0.0266;AA=G|||;VT=SNP
6	27534896	rs74344217	A	G	100	PASS	AC=738;AF=0.147364;AN=5008;NS=2504;DP=15362;EAS_AF=0.1151;AMR_AF=0.0994;AFR_AF=0.2458;EUR_AF=0.0944;SAS_AF=0.136;AA=A|||;VT=SNP
6	27535404	rs72845031	C	T	100	PASS	AC=126;AF=0.0251597;AN=5008;NS=2504;DP=18413;EAS_AF=0.001;AMR_AF=0.0331;AFR_AF=0.0038;EUR_AF=0.0706;SAS_AF=0.0266;AA=C|||;VT=SNP
6	27535562	rs4236044	T	C	100	PASS	AC=4224;AF=0.84345;AN=5008;NS=2504;DP=15821;EAS_AF=0.7133;AMR_AF=0.8948;AFR_AF=0.8873;EUR_AF=0.8976;SAS_AF=0.8262;AA=C|||;VT=SNP
6	27535795	rs10456356	G	C	100	PASS	AC=49;AF=0.00978435;AN=5008;NS=2504;DP=17372;EAS_AF=0.001;AMR_AF=0.0043;AFR_AF=0;EUR_AF=0.0427;SAS_AF=0.002;AA=G|||;VT=SNP
6	27536952	rs139611473	G	T	100	PASS	AC=58;AF=0.0115815;AN=5008;NS=2504;DP=15248;EAS_AF=0.003;AMR_AF=0.0101;AFR_AF=0.003;EUR_AF=0.0239;SAS_AF=0.0204;AA=G|||;VT=SNP
6	27537047	rs149728402	A	G	100	PASS	AC=49;AF=0.00978435;AN=5008;NS=2504;DP=14602;EAS_AF=0.001;AMR_AF=0.0043;AFR_AF=0;EUR_AF=0.0427;SAS_AF=0.002;AA=A|||;VT=SNP
6	27537051	rs2205828	T	C	100	PASS	AC=4176;AF=0.833866;AN=5008;NS=2504;DP=14605;EAS_AF=0.7133;AMR_AF=0.8847;AFR_AF=0.8729;EUR_AF=0.8956;SAS_AF=0.8057;AA=C|||;VT=SNP
6	27537104	rs12214820	G	A	100	PASS	AC=440;AF=0.0878594;AN=5008;NS=2504;DP=15644;EAS_AF=0.0367;AMR_AF=0.0807;AFR_AF=0.0098;EUR_AF=0.1759;SAS_AF=0.1605;AA=G|||;VT=SNP
6	27537376	rs72845032	T	C	100	PASS	AC=85;AF=0.0169728;AN=5008;NS=2504;DP=15270;EAS_AF=0;AMR_AF=0.0245;AFR_AF=0.0038;EUR_AF=0.0547;SAS_AF=0.0082;AA=t|||;VT=SNP
6	27540091	rs79529070	G	A	100	PASS	AC=34;AF=0.00678914;AN=5008;NS=2504;DP=17300;EAS_AF=0.002;AMR_AF=0.0245;AFR_AF=0;EUR_AF=0.0109;SAS_AF=0.0041;AA=G|||;VT=SNP
6	27540928	rs12195333	C	T	100	PASS	AC=3090;AF=0.617013;AN=5008;NS=2504;DP=15430;EAS_AF=0.5179;AMR_AF=0.7032;AFR_AF=0.553;EUR_AF=0.7962;SAS_AF=0.5603;AA=C|||;VT=SNP
6	27541585	rs113541313	G	A	100	PASS	AC=57;AF=0.0113818;AN=5008;NS=2504;DP=18831;EAS_AF=0.0099;AMR_AF=0.0115;AFR_AF=0;EUR_AF=0.0209;SAS_AF=0.0184;AA=G|||;VT=SNP
6	27542460	rs149340530	G	A	100	PASS	AC=125;AF=0.0249601;AN=5008;NS=2504;DP=12889;EAS_AF=0.001;AMR_AF=0.0331;AFR_AF=0.0038;EUR_AF=0.0706;SAS_AF=0.0256;AA=G|||;VT=SNP
6	27545683	rs12154137	G	A	100	PASS	AC=48;AF=0.00958466;AN=5008;NS=2504;DP=16450;EAS_AF=0.001;AMR_AF=0.0043;AFR_AF=0;EUR_AF=0.0417;SAS_AF=0.002;AA=G|||;VT=SNP
6	27545744	rs6903982	T	C	100	PASS	AC=934;AF=0.186502;AN=5008;NS=2504;DP=14775;EAS_AF=0.1081;AMR_AF=0.1066;AFR_AF=0.4024;EUR_AF=0.0905;SAS_AF=0.1309;AA=T|||;VT=SNP
6	27546262	rs72845033	C	T	100	PASS	AC=189;AF=0.0377396;AN=5008;NS=2504;DP=19695;EAS_AF=0.002;AMR_AF=0.0389;AFR_AF=0.0469;EUR_AF=0.0716;SAS_AF=0.0266;AA=C|||;VT=SNP
6	27546448	rs116724532	A	G	100	PASS	AC=45;AF=0.00898562;AN=5008;NS=2504;DP=18851;EAS_AF=0.002;AMR_AF=0.0159;AFR_AF=0.0015;EUR_AF=0.0239;SAS_AF=0.0061;AA=A|||;VT=SNP
6	27547792	rs7774939	A	C	100	PASS	AC=2910;AF=0.58107;AN=5008;NS=2504;DP=19330;EAS_AF=0.5198;AMR_AF=0.6873;AFR_AF=0.4274;EUR_AF=0.7863;SAS_AF=0.5654;AA=C|||;VT=SNP
6	27548092	rs7775817	G	A	100	PASS	AC=2778;AF=0.554712;AN=5008;NS=2504;DP=21196;EAS_AF=0.5179;AMR_AF=0.6816;AFR_AF=0.3321;EUR_AF=0.7863;SAS_AF=0.5654;AA=g|||;VT=SNP
6	27550796	rs10946938	C	A	100	PASS	AC=2758;AF=0.550719;AN=5008;NS=2504;DP=15980;EAS_AF=0.5079;AMR_AF=0.6671;AFR_AF=0.3828;EUR_AF=0.7714;SAS_AF=0.5123;AA=A|||;VT=SNP
6	27551047	rs9468162	C	A	100	PASS	AC=113;AF=0.0225639;AN=5008;NS=2504;DP=12686;EAS_AF=0.003;AMR_AF=0.0173;AFR_AF=0.0393;EUR_AF=0.0258;SAS_AF=0.0204;AA=C|||;VT=SNP
6	27551323	rs75228553	A	G	100	PASS	AC=105;AF=0.0209665;AN=5008;NS=2504;DP=13247;EAS_AF=0;AMR_AF=0.0303;AFR_AF=0.0091;EUR_AF=0.0676;SAS_AF=0.0041;AA=A|||;VT=SNP
6	27551455	rs9295737	C	T	100	PASS	AC=164;AF=0.0327476;AN=5008;NS=2504;DP=16531;EAS_AF=0.003;AMR_AF=0.0202;AFR_AF=0.0756;EUR_AF=0.0268;SAS_AF=0.0204;AA=C|||;VT=SNP
6	27552770	rs9393826	C	A	100	PASS	AC=4225;AF=0.84365;AN=5008;NS=2504;DP=16473;EAS_AF=0.7173;AMR_AF=0.8948;AFR_AF=0.885;EUR_AF=0.8946;SAS_AF=0.8292;AA=A|||;VT=SNP
6	27553411	rs143915775	A	G	100	PASS	AC=105;AF=0.0209665;AN=5008;NS=2504;DP=16985;EAS_AF=0;AMR_AF=0.0303;AFR_AF=0.0091;EUR_AF=0.0676;SAS_AF=0.0041;AA=A|||;VT=SNP
6	27553784	rs12197514	T	C	100	PASS	AC=1526;AF=0.304712;AN=5008;NS=2504;DP=19515;EAS_AF=0.4821;AMR_AF=0.4193;AFR_AF=0.0318;EUR_AF=0.3231;SAS_AF=0.3906;AA=T|||;VT=SNP
6	27555126	rs4713113	A	G	100	PASS	AC=2815;AF=0.562101;AN=5008;NS=2504;DP=16585;EAS_AF=0.5208;AMR_AF=0.683;AFR_AF=0.357;EUR_AF=0.7853;SAS_AF=0.5665;AA=A|||;VT=SNP
6	27555519	rs10807026	A	C	100	PASS	AC=2614;AF=0.521965;AN=5008;NS=2504;DP=12128;EAS_AF=0.5159;AMR_AF=0.6427;AFR_AF=0.3048;EUR_AF=0.7137;SAS_AF=0.5389;AA=A|||;VT=SNP
6	27556113	rs6914981	G	A	100	PASS	AC=2813;AF=0.561701;AN=5008;NS=2504;DP=8017;EAS_AF=0.5188;AMR_AF=0.683;AFR_AF=0.357;EUR_AF=0.7853;SAS_AF=0.5665;AA=G|||;VT=SNP
6	27558669	rs6907861	T	C	100	PASS	AC=919;AF=0.183506;AN=5008;NS=2504;DP=14008;EAS_AF=0.1081;AMR_AF=0.1066;AFR_AF=0.3896;EUR_AF=0.0915;SAS_AF=0.1319;AA=T|||;VT=SNP
6	27559582	rs115241810	C	G	100	PASS	AC=168;AF=0.0335463;AN=5008;NS=2504;DP=17629;EAS_AF=0.003;AMR_AF=0.0216;AFR_AF=0.0772;EUR_AF=0.0278;SAS_AF=0.0204;AA=C|||;VT=SNP
6	27559654	rs74359276	A	C	100	PASS	AC=20;AF=0.00399361;AN=5008;NS=2504;DP=17101;EAS_AF=0.001;AMR_AF=0.0086;AFR_AF=0;EUR_AF=0.0129;SAS_AF=0;AA=A|||;VT=SNP
6	27560236	rs9468168	G	C	100	PASS	AC=917;AF=0.183107;AN=5008;NS=2504;DP=19144;EAS_AF=0.1081;AMR_AF=0.1066;AFR_AF=0.3888;EUR_AF=0.0924;SAS_AF=0.1299;AA=G|||;VT=SNP
6	27560505	rs75482157	C	G	100	PASS	AC=231;AF=0.0461262;AN=5008;NS=2504;DP=21681;EAS_AF=0.004;AMR_AF=0.0591;AFR_AF=0.0915;EUR_AF=0.0417;SAS_AF=0.0235;AA=C|||;VT=SNP
6	27560587	rs10946940	A	G	100	PASS	AC=2486;AF=0.496406;AN=5008;NS=2504;DP=20021;EAS_AF=0.5139;AMR_AF=0.6009;AFR_AF=0.2859;EUR_AF=0.6421;SAS_AF=0.5389;AA=A|||;VT=SNP
6	27560805	rs34105070	C	T	100	PASS	AC=105;AF=0.0209665;AN=5008;NS=2504;DP=23217;EAS_AF=0;AMR_AF=0.0389;AFR_AF=0.0053;EUR_AF=0.0706;SAS_AF=0;AA=C|||;VT=SNP
6	27560875	rs72845039	T	G	100	PASS	AC=28;AF=0.00559105;AN=5008;NS=2504;DP=22213;EAS_AF=0;AMR_AF=0.013;AFR_AF=0;EUR_AF=0.0149;SAS_AF=0.0041;AA=T|||;VT=SNP
6	27563981	rs6456798	T	C	100	PASS	AC=4216;AF=0.841853;AN=5008;NS=2504;DP=15567;EAS_AF=0.7073;AMR_AF=0.8948;AFR_AF=0.8843;EUR_AF=0.8956;SAS_AF=0.8303;AA=C|||;VT=SNP
6	27564547	rs62401383	C	T	100	PASS	AC=2457;AF=0.490615;AN=5008;NS=2504;DP=17293;EAS_AF=0.5139;AMR_AF=0.5994;AFR_AF=0.2632;EUR_AF=0.6431;SAS_AF=0.5399;AA=C|||;VT=SNP
6	27564830	rs6936653	A	G	100	PASS	AC=4216;AF=0.841853;AN=5008;NS=2504;DP=18291;EAS_AF=0.7073;AMR_AF=0.8948;AFR_AF=0.8843;EUR_AF=0.8956;SAS_AF=0.8303;AA=G|||;VT=SNP
6	27564879	rs13202775	T	C	100	PASS	AC=105;AF=0.0209665;AN=5008;NS=2504;DP=17117;EAS_AF=0;AMR_AF=0.0389;AFR_AF=0.0053;EUR_AF=0.0706;SAS_AF=0;AA=T|||;VT=SNP
6	27565017	rs146753358	C	T	100	PASS	AC=353;AF=0.0704872;AN=5008;NS=2504;DP=19112;EAS_AF=0.1052;AMR_AF=0.0504;AFR_AF=0.0431;EUR_AF=0.0477;SAS_AF=0.1094;AA=C|||;VT=SNP
6	27565173	rs145427792	G	T	100	PASS	AC=61;AF=0.0121805;AN=5008;NS=2504;DP=20310;EAS_AF=0;AMR_AF=0.0101;AFR_AF=0.0008;EUR_AF=0.0169;SAS_AF=0.0368;AA=G|||;VT=SNP
6	27565655	rs6918038	T	A	100	PASS	AC=2933;AF=0.585663;AN=5008;NS=2504;DP=17261;EAS_AF=0.5218;AMR_AF=0.7003;AFR_AF=0.4047;EUR_AF=0.7992;SAS_AF=0.5951;AA=T|||;VT=SNP
6	27566169	rs9461392	T	C	100	PASS	AC=4376;AF=0.873802;AN=5008;NS=2504;DP=14713;EAS_AF=0.7093;AMR_AF=0.9179;AFR_AF=0.9917;EUR_AF=0.8956;SAS_AF=0.8303;AA=C|||;VT=SNP
6	27566843	rs116807701	G	A	100	PASS	AC=56;AF=0.0111821;AN=5008;NS=2504;DP=19393;EAS_AF=0;AMR_AF=0.0159;AFR_AF=0.0023;EUR_AF=0.0408;SAS_AF=0.001;AA=G|||;VT=SNP
6	27567801	rs7769662	T	C	100	PASS	AC=2999;AF=0.598842;AN=5008;NS=2504;DP=12085;EAS_AF=0.5238;AMR_AF=0.7032;AFR_AF=0.4531;EUR_AF=0.7992;SAS_AF=0.593;AA=C|||;VT=SNP
6	27568221	rs7749985	A	G	100	PASS	AC=4967;AF=0.991813;AN=5008;NS=2504;DP=17679;EAS_AF=1;AMR_AF=0.9784;AFR_AF=1;EUR_AF=0.9771;SAS_AF=0.9969;AA=G|||;VT=SNP
6	27568734	rs72845042	A	T	100	PASS	AC=129;AF=0.0257588;AN=5008;NS=2504;DP=11698;EAS_AF=0.001;AMR_AF=0.0331;AFR_AF=0.0038;EUR_AF=0.0706;SAS_AF=0.0297;AA=A|||;VT=SNP
6	27569424	rs76153647	A	G	100	PASS	AC=245;AF=0.0489217;AN=5008;NS=2504;DP=6088;EAS_AF=0.004;AMR_AF=0.0677;AFR_AF=0.0946;EUR_AF=0.0447;SAS_AF=0.0245;AA=A|||;VT=SNP
6	27570444	rs74930559	G	A	100	PASS	AC=77;AF=0.0153754;AN=5008;NS=2504;DP=17395;EAS_AF=0.0198;AMR_AF=0.0187;AFR_AF=0.0151;EUR_AF=0.0109;SAS_AF=0.0133;AA=G|||;VT=SNP
6	27571754	rs9379994	G	A	100	PASS	AC=4169;AF=0.832468;AN=5008;NS=2504;DP=9306;EAS_AF=0.7073;AMR_AF=0.8847;AFR_AF=0.8707;EUR_AF=0.8936;SAS_AF=0.8098;AA=A|||;VT=SNP
6	27572234	rs34095092	A	T	100	PASS	AC=154;AF=0.0307508;AN=5008;NS=2504;DP=15210;EAS_AF=0.004;AMR_AF=0.0245;AFR_AF=0.0204;EUR_AF=0.0726;SAS_AF=0.0337;AA=a|||;VT=SNP
6	27572479	rs72845044	G	A	100	PASS	AC=129;AF=0.0257588;AN=5008;NS=2504;DP=16060;EAS_AF=0.001;AMR_AF=0.0331;AFR_AF=0.0038;EUR_AF=0.0706;SAS_AF=0.0297;AA=G|||;VT=SNP
6	27572715	rs76592891	T	C	100	PASS	AC=124;AF=0.0247604;AN=5008;NS=2504;DP=19668;EAS_AF=0.005;AMR_AF=0.0274;AFR_AF=0.003;EUR_AF=0.0815;SAS_AF=0.0143;AA=T|||;VT=SNP
6	27573443	rs62401386	C	T	100	PASS	AC=39;AF=0.00778754;AN=5008;NS=2504;DP=18664;EAS_AF=0;AMR_AF=0.0144;AFR_AF=0;EUR_AF=0.0239;SAS_AF=0.0051;AA=C|||;VT=SNP
6	27573463	rs10807029	G	A	100	PASS	AC=2461;AF=0.491414;AN=5008;NS=2504;DP=18971;EAS_AF=0.5139;AMR_AF=0.6009;AFR_AF=0.2648;EUR_AF=0.6441;SAS_AF=0.5399;AA=G|||;VT=SNP
6	27573536	rs6456799	A	G	100	PASS	AC=2525;AF=0.504193;AN=5008;NS=2504;DP=18608;EAS_AF=0.5159;AMR_AF=0.611;AFR_AF=0.3064;EUR_AF=0.6441;SAS_AF=0.5399;AA=A|||;VT=SNP
6	27574478	rs6917774	G	T	100	PASS	AC=4967;AF=0.991813;AN=5008;NS=2504;DP=13959;EAS_AF=1;AMR_AF=0.9784;AFR_AF=1;EUR_AF=0.9771;SAS_AF=0.9969;AA=T|||;VT=SNP
6	27575268	rs72845046	T	A	100	PASS	AC=107;AF=0.0213658;AN=5008;NS=2504;DP=16010;EAS_AF=0;AMR_AF=0.0389;AFR_AF=0.0076;EUR_AF=0.0696;SAS_AF=0;AA=T|||;VT=SNP
6	27575802	rs116544373	A	G	100	PASS	AC=138;AF=0.0275559;AN=5008;NS=2504;DP=14582;EAS_AF=0;AMR_AF=0.0591;AFR_AF=0.0408;EUR_AF=0.0417;SAS_AF=0.001;AA=A|||;VT=SNP
6	27578312	rs139637650	C	T	100	PASS	AC=130;AF=0.0259585;AN=5008;NS=2504;DP=12720;EAS_AF=0.0437;AMR_AF=0.0231;AFR_AF=0.0038;EUR_AF=0.0189;SAS_AF=0.047;AA=C|||;VT=SNP
6	27579125	rs62401387	G	A	100	PASS	AC=64;AF=0.0127796;AN=5008;NS=2504;DP=16252;EAS_AF=0.005;AMR_AF=0.0072;AFR_AF=0;EUR_AF=0.0477;SAS_AF=0.0061;AA=G|||;VT=SNP
6	27582795	rs9357042	A	C	100	PASS	AC=2486;AF=0.496406;AN=5008;NS=2504;DP=10698;EAS_AF=0.4812;AMR_AF=0.3934;AFR_AF=0.7057;EUR_AF=0.3449;SAS_AF=0.4581;AA=C|||;VT=SNP
6	27583928	rs2294481	T	A	100	PASS	AC=2125;AF=0.424321;AN=5008;NS=2504;DP=17117;EAS_AF=0.4782;AMR_AF=0.3112;AFR_AF=0.6082;EUR_AF=0.2018;SAS_AF=0.4294;AA=A|||;VT=SNP
6	27583961	rs2294480	G	A	100	PASS	AC=2876;AF=0.574281;AN=5008;NS=2504;DP=17614;EAS_AF=0.5109;AMR_AF=0.4366;AFR_AF=0.8593;EUR_AF=0.3877;SAS_AF=0.544;AA=A|||;VT=SNP
6	27585038	rs9468174	A	G	100	PASS	AC=652;AF=0.130192;AN=5008;NS=2504;DP=20501;EAS_AF=0.1071;AMR_AF=0.0865;AFR_AF=0.2065;EUR_AF=0.0815;SAS_AF=0.1319;AA=A|||;VT=SNP
6	27585510	rs80044645	G	A	100	PASS	AC=819;AF=0.163538;AN=5008;NS=2504;DP=15005;EAS_AF=0.2917;AMR_AF=0.1124;AFR_AF=0.1203;EUR_AF=0.1034;SAS_AF=0.1881;AA=G|||;VT=SNP
6	27585799	rs9468175	C	A	100	PASS	AC=164;AF=0.0327476;AN=5008;NS=2504;DP=16865;EAS_AF=0.003;AMR_AF=0.0216;AFR_AF=0.0741;EUR_AF=0.0278;SAS_AF=0.0204;AA=C|||;VT=SNP
6	27586230	rs13217599	T	C	100	PASS	AC=91;AF=0.0181709;AN=5008;NS=2504;DP=17836;EAS_AF=0;AMR_AF=0.0231;AFR_AF=0.0015;EUR_AF=0.0716;SAS_AF=0.001;AA=T|||;VT=SNP
6	27587027	rs9393830	C	T	100	PASS	AC=2322;AF=0.463658;AN=5008;NS=2504;DP=19377;EAS_AF=0.4633;AMR_AF=0.3876;AFR_AF=0.5953;EUR_AF=0.3469;SAS_AF=0.4601;AA=T|||;VT=SNP
6	27587518	rs6921256	C	T	100	PASS	AC=2585;AF=0.516174;AN=5008;NS=2504;DP=17444;EAS_AF=0.4633;AMR_AF=0.4078;AFR_AF=0.7761;EUR_AF=0.3569;SAS_AF=0.4601;AA=c|||;VT=SNP
6	27588145	rs79624422	C	T	100	PASS	AC=790;AF=0.157748;AN=5008;NS=2504;DP=14034;EAS_AF=0.2897;AMR_AF=0.1081;AFR_AF=0.1172;EUR_AF=0.1024;SAS_AF=0.1687;AA=C|||;VT=SNP
6	27588727	rs9393831	C	A	100	PASS	AC=1965;AF=0.392372;AN=5008;NS=2504;DP=19661;EAS_AF=0.4544;AMR_AF=0.2983;AFR_AF=0.5303;EUR_AF=0.1998;SAS_AF=0.407;AA=C|||;VT=SNP
6	27590319	rs79079687	G	A	100	PASS	AC=711;AF=0.141973;AN=5008;NS=2504;DP=18209;EAS_AF=0.1071;AMR_AF=0.0879;AFR_AF=0.2511;EUR_AF=0.0815;SAS_AF=0.1309;AA=G|||;VT=SNP
6	27590567	rs141596621	C	T	100	PASS	AC=58;AF=0.0115815;AN=5008;NS=2504;DP=16401;EAS_AF=0.003;AMR_AF=0.0101;AFR_AF=0.003;EUR_AF=0.0239;SAS_AF=0.0204;AA=C|||;VT=SNP
6	27591776	rs142278914	C	A	100	PASS	AC=192;AF=0.0383387;AN=5008;NS=2504;DP=14392;EAS_AF=0.002;AMR_AF=0.0389;AFR_AF=0.0469;EUR_AF=0.0716;SAS_AF=0.0297;AA=C|||;VT=SNP
6	27592003	rs35715914	C	T	100	PASS	AC=100;AF=0.0199681;AN=5008;NS=2504;DP=17186;EAS_AF=0;AMR_AF=0.0375;AFR_AF=0.0023;EUR_AF=0.0706;SAS_AF=0;AA=C|||;VT=SNP
6	27593501	rs1033451	T	G	100	PASS	AC=1995;AF=0.398363;AN=5008;NS=2504;DP=17535;EAS_AF=0.4563;AMR_AF=0.3026;AFR_AF=0.5318;EUR_AF=0.2028;SAS_AF=0.4274;AA=T|||;VT=SNP
6	27594081	rs113454217	C	T	100	PASS	AC=16;AF=0.00319489;AN=5008;NS=2504;DP=15768;EAS_AF=0;AMR_AF=0.0014;AFR_AF=0.0008;EUR_AF=0.0139;SAS_AF=0;AA=C|||;VT=SNP
6	27594132	rs115404341	T	C	100	PASS	AC=168;AF=0.0335463;AN=5008;NS=2504;DP=14795;EAS_AF=0.003;AMR_AF=0.0216;AFR_AF=0.0772;EUR_AF=0.0278;SAS_AF=0.0204;AA=T|||;VT=SNP
6	27595044	rs6936999	C	A	100	PASS	AC=1634;AF=0.326278;AN=5008;NS=2504;DP=18435;EAS_AF=0.3512;AMR_AF=0.2594;AFR_AF=0.4433;EUR_AF=0.1938;SAS_AF=0.3262;AA=A|||;VT=SNP
6	27595604	rs80328528	T	A	100	PASS	AC=192;AF=0.0383387;AN=5008;NS=2504;DP=12311;EAS_AF=0.002;AMR_AF=0.0461;AFR_AF=0.0401;EUR_AF=0.0746;SAS_AF=0.0307;AA=N|||;VT=SNP
6	27596026	rs4713114	A	G	100	PASS	AC=1090;AF=0.217652;AN=5008;NS=2504;DP=11528;EAS_AF=0.3492;AMR_AF=0.196;AFR_AF=0.152;EUR_AF=0.1103;SAS_AF=0.2965;AA=a|||;VT=SNP
6	27596141	rs9468177	C	T	100	PASS	AC=167;AF=0.0333466;AN=5008;NS=2504;DP=14813;EAS_AF=0.003;AMR_AF=0.0216;AFR_AF=0.0764;EUR_AF=0.0278;SAS_AF=0.0204;AA=C|||;VT=SNP
6	27598183	rs79893830	A	T	100	PASS	AC=787;AF=0.157149;AN=5008;NS=2504;DP=20118;EAS_AF=0.2857;AMR_AF=0.1081;AFR_AF=0.1172;EUR_AF=0.1024;SAS_AF=0.1697;AA=A|||;VT=SNP
6	27600285	rs74759001	G	A	100	PASS	AC=37;AF=0.00738818;AN=5008;NS=2504;DP=18495;EAS_AF=0;AMR_AF=0.0144;AFR_AF=0;EUR_AF=0.0219;SAS_AF=0.0051;AA=G|||;VT=SNP
6	27600606	rs9393832	G	C	100	PASS	AC=776;AF=0.154952;AN=5008;NS=2504;DP=19265;EAS_AF=0.2857;AMR_AF=0.1081;AFR_AF=0.1097;EUR_AF=0.1024;SAS_AF=0.1687;AA=G|||;VT=SNP
6	27601587	rs2143082	T	C	100	PASS	AC=1325;AF=0.264577;AN=5008;NS=2504;DP=20872;EAS_AF=0.3492;AMR_AF=0.2118;AFR_AF=0.3298;EUR_AF=0.1193;SAS_AF=0.2761;AA=T|||;VT=SNP
6	27604437	rs9468180	C	T	100	PASS	AC=171;AF=0.0341454;AN=5008;NS=2504;DP=19750;EAS_AF=0.003;AMR_AF=0.0245;AFR_AF=0.0764;EUR_AF=0.0278;SAS_AF=0.0225;AA=C|||;VT=SNP
6	27604586	rs9379998	G	A	100	PASS	AC=776;AF=0.154952;AN=5008;NS=2504;DP=14612;EAS_AF=0.2857;AMR_AF=0.1081;AFR_AF=0.1097;EUR_AF=0.1024;SAS_AF=0.1687;AA=G|||;VT=SNP
6	27606716	rs13212093	C	T	100	PASS	AC=110;AF=0.0219649;AN=5008;NS=2504;DP=16196;EAS_AF=0;AMR_AF=0.0389;AFR_AF=0.0083;EUR_AF=0.0706;SAS_AF=0.001;AA=C|||;VT=SNP
6	27607660	rs34038546	C	A	100	PASS	AC=109;AF=0.0217652;AN=5008;NS=2504;DP=16307;EAS_AF=0;AMR_AF=0.0389;AFR_AF=0.0083;EUR_AF=0.0706;SAS_AF=0;AA=C|||;VT=SNP
6	27607907	rs112067323	C	T	100	PASS	AC=36;AF=0.0071885;AN=5008;NS=2504;DP=12612;EAS_AF=0.006;AMR_AF=0.0029;AFR_AF=0.0015;EUR_AF=0.0219;SAS_AF=0.0041;AA=C|||;VT=SNP
6	27609423	rs7742887	C	A	100	PASS	AC=538;AF=0.107428;AN=5008;NS=2504;DP=17007;EAS_AF=0.0625;AMR_AF=0.1037;AFR_AF=0.2126;EUR_AF=0.0169;SAS_AF=0.1074;AA=C|||;VT=SNP
6	27610070	rs72845050	A	C	100	PASS	AC=129;AF=0.0257588;AN=5008;NS=2504;DP=15126;EAS_AF=0.001;AMR_AF=0.0331;AFR_AF=0.0038;EUR_AF=0.0706;SAS_AF=0.0297;AA=a|||;VT=SNP
6	27610131	rs80179698	G	C	100	PASS	AC=816;AF=0.162939;AN=5008;NS=2504;DP=17215;EAS_AF=0.2867;AMR_AF=0.1124;AFR_AF=0.1218;EUR_AF=0.1024;SAS_AF=0.1892;AA=G|||;VT=SNP
6	27610409	rs79113535	C	T	100	PASS	AC=816;AF=0.162939;AN=5008;NS=2504;DP=16023;EAS_AF=0.2867;AMR_AF=0.1124;AFR_AF=0.1218;EUR_AF=0.1024;SAS_AF=0.1892;AA=C|||;VT=SNP
6	27610545	rs72845051	G	A	100	PASS	AC=191;AF=0.038139;AN=5008;NS=2504;DP=18711;EAS_AF=0.002;AMR_AF=0.0389;AFR_AF=0.0469;EUR_AF=0.0716;SAS_AF=0.0286;AA=G|||;VT=SNP
6	27610598	rs62401395	C	T	100	PASS	AC=58;AF=0.0115815;AN=5008;NS=2504;DP=19195;EAS_AF=0.004;AMR_AF=0.0058;AFR_AF=0;EUR_AF=0.0447;SAS_AF=0.0051;AA=C|||;VT=SNP
6	27610972	rs142640758	C	T	100	PASS	AC=43;AF=0.00858626;AN=5008;NS=2504;DP=14396;EAS_AF=0.002;AMR_AF=0.013;AFR_AF=0.0015;EUR_AF=0.0229;SAS_AF=0.0072;AA=C|||;VT=SNP
6	27611226	rs9393835	T	C	100	PASS	AC=873;AF=0.174321;AN=5008;NS=2504;DP=16898;EAS_AF=0.2857;AMR_AF=0.1138;AFR_AF=0.1649;EUR_AF=0.1024;SAS_AF=0.1892;AA=C|||;VT=SNP
6	27611397	rs9393836	C	T	100	PASS	AC=815;AF=0.16274;AN=5008;NS=2504;DP=17492;EAS_AF=0.2857;AMR_AF=0.1124;AFR_AF=0.1218;EUR_AF=0.1024;SAS_AF=0.1892;AA=C|||;VT=SNP
6	27611741	rs9468183	G	C	100	PASS	AC=538;AF=0.107428;AN=5008;NS=2504;DP=19992;EAS_AF=0.0625;AMR_AF=0.1037;AFR_AF=0.2126;EUR_AF=0.0169;SAS_AF=0.1074;AA=G|||;VT=SNP
6	27612158	rs188373122	A	T	100	PASS	AC=89;AF=0.0177716;AN=5008;NS=2504;DP=16564;EAS_AF=0.0238;AMR_AF=0.0216;AFR_AF=0.0159;EUR_AF=0.0159;SAS_AF=0.0133;AA=A|||;VT=SNP
6	27614067	rs62401396	C	A	100	PASS	AC=123;AF=0.0245607;AN=5008;NS=2504;DP=16360;EAS_AF=0.005;AMR_AF=0.0274;AFR_AF=0.003;EUR_AF=0.0805;SAS_AF=0.0143;AA=C|||;VT=SNP
6	27614070	rs76331051	A	C	100	PASS	AC=776;AF=0.154952;AN=5008;NS=2504;DP=16543;EAS_AF=0.2837;AMR_AF=0.1066;AFR_AF=0.1127;EUR_AF=0.1014;SAS_AF=0.1687;AA=A|||;VT=SNP
6	27614389	rs73739763	G	A	100	PASS	AC=871;AF=0.173922;AN=5008;NS=2504;DP=15409;EAS_AF=0.2847;AMR_AF=0.1138;AFR_AF=0.1641;EUR_AF=0.1024;SAS_AF=0.1892;AA=G|||;VT=SNP
6	27614525	rs76340224	C	T	100	PASS	AC=871;AF=0.173922;AN=5008;NS=2504;DP=13525;EAS_AF=0.2847;AMR_AF=0.1138;AFR_AF=0.1641;EUR_AF=0.1024;SAS_AF=0.1892;AA=C|||;VT=SNP
6	27614801	rs116060946	G	A	100	PASS	AC=160;AF=0.0319489;AN=5008;NS=2504;DP=13687;EAS_AF=0.0516;AMR_AF=0.0331;AFR_AF=0.003;EUR_AF=0.0219;SAS_AF=0.0603;AA=G|||;VT=SNP
6	27615626	rs112175316	C	T	100	PASS	AC=192;AF=0.0383387;AN=5008;NS=2504;DP=9721;EAS_AF=0.002;AMR_AF=0.0389;AFR_AF=0.0469;EUR_AF=0.0716;SAS_AF=0.0297;AA=C|||;VT=SNP
6	27616489	rs4711160	C	T	100	PASS	AC=4816;AF=0.961661;AN=5008;NS=2504;DP=17084;EAS_AF=0.999;AMR_AF=0.9669;AFR_AF=0.9909;EUR_AF=0.8618;SAS_AF=0.9826;AA=T|||;VT=SNP
6	27616843	rs144969912	C	T	100	PASS	AC=109;AF=0.0217652;AN=5008;NS=2504;DP=15640;EAS_AF=0;AMR_AF=0.0389;AFR_AF=0.0083;EUR_AF=0.0706;SAS_AF=0;AA=C|||;VT=SNP
6	27616887	rs6899903	T	C	100	PASS	AC=2555;AF=0.510184;AN=5008;NS=2504;DP=12082;EAS_AF=0.4613;AMR_AF=0.4063;AFR_AF=0.7557;EUR_AF=0.3569;SAS_AF=0.4601;AA=C|||;VT=SNP
6	27617708	rs78993852	A	T	100	PASS	AC=772;AF=0.154153;AN=5008;NS=2504;DP=12344;EAS_AF=0.2817;AMR_AF=0.1066;AFR_AF=0.1112;EUR_AF=0.1014;SAS_AF=0.1687;AA=A|||;VT=SNP
6	27617833	rs76497496	C	G	100	PASS	AC=772;AF=0.154153;AN=5008;NS=2504;DP=15448;EAS_AF=0.2817;AMR_AF=0.1066;AFR_AF=0.1112;EUR_AF=0.1014;SAS_AF=0.1687;AA=C|||;VT=SNP
6	27618731	rs9393838	G	T	100	PASS	AC=772;AF=0.154153;AN=5008;NS=2504;DP=15360;EAS_AF=0.2817;AMR_AF=0.1081;AFR_AF=0.1104;EUR_AF=0.1014;SAS_AF=0.1687;AA=G|||;VT=SNP
6	27618815	rs62401397	G	A	100	PASS	AC=123;AF=0.0245607;AN=5008;NS=2504;DP=15929;EAS_AF=0.005;AMR_AF=0.0274;AFR_AF=0.003;EUR_AF=0.0805;SAS_AF=0.0143;AA=G|||;VT=SNP
6	27619221	rs9393839	C	T	100	PASS	AC=617;AF=0.123203;AN=5008;NS=2504;DP=17192;EAS_AF=0.2798;AMR_AF=0.085;AFR_AF=0.0068;EUR_AF=0.1014;SAS_AF=0.1687;AA=C|||;VT=SNP
6	27619629	rs78633425	G	A	100	PASS	AC=812;AF=0.162141;AN=5008;NS=2504;DP=16162;EAS_AF=0.2827;AMR_AF=0.1124;AFR_AF=0.1218;EUR_AF=0.1024;SAS_AF=0.1892;AA=G|||;VT=SNP
6	27620034	rs77988388	A	C	100	PASS	AC=473;AF=0.0944489;AN=5008;NS=2504;DP=15997;EAS_AF=0.1042;AMR_AF=0.0663;AFR_AF=0.1218;EUR_AF=0.0527;SAS_AF=0.1104;AA=A|||;VT=SNP
6	27620466	rs7773905	C	T	100	PASS	AC=538;AF=0.107428;AN=5008;NS=2504;DP=14585;EAS_AF=0.0625;AMR_AF=0.1037;AFR_AF=0.2126;EUR_AF=0.0169;SAS_AF=0.1074;AA=C|||;VT=SNP
6	27622084	rs141342723	T	C	100	PASS	AC=110;AF=0.0219649;AN=5008;NS=2504;DP=17193;EAS_AF=0;AMR_AF=0.0389;AFR_AF=0.0091;EUR_AF=0.0706;SAS_AF=0;AA=T|||;VT=SNP
6	27622102	rs145070051	C	T	100	PASS	AC=771;AF=0.153954;AN=5008;NS=2504;DP=17130;EAS_AF=0.2808;AMR_AF=0.1066;AFR_AF=0.1112;EUR_AF=0.1014;SAS_AF=0.1687;AA=C|||;VT=SNP
6	27622200	rs116197672	A	T	100	PASS	AC=168;AF=0.0335463;AN=5008;NS=2504;DP=18959;EAS_AF=0.003;AMR_AF=0.0216;AFR_AF=0.0772;EUR_AF=0.0278;SAS_AF=0.0204;AA=A|||;VT=SNP
6	27622597	rs74615543	T	C	100	PASS	AC=869;AF=0.173522;AN=5008;NS=2504;DP=20554;EAS_AF=0.2817;AMR_AF=0.1138;AFR_AF=0.1649;EUR_AF=0.1024;SAS_AF=0.1892;AA=C|||;VT=SNP
6	27622840	rs78164893	C	T	100	PASS	AC=811;AF=0.161941;AN=5008;NS=2504;DP=11655;EAS_AF=0.2817;AMR_AF=0.1124;AFR_AF=0.1218;EUR_AF=0.1024;SAS_AF=0.1892;AA=C|||;VT=SNP
6	27623007	rs59755365	T	G	100	PASS	AC=229;AF=0.0457268;AN=5008;NS=2504;DP=13010;EAS_AF=0.004;AMR_AF=0.0591;AFR_AF=0.0908;EUR_AF=0.0417;SAS_AF=0.0225;AA=T|||;VT=SNP
6	27623511	rs9366694	A	G	100	PASS	AC=1647;AF=0.328874;AN=5008;NS=2504;DP=13491;EAS_AF=0.3472;AMR_AF=0.2651;AFR_AF=0.4554;EUR_AF=0.1918;SAS_AF=0.3252;AA=G|||;VT=SNP
6	27623930	rs75049956	T	C	100	PASS	AC=781;AF=0.15595;AN=5008;NS=2504;DP=14584;EAS_AF=0.2808;AMR_AF=0.1081;AFR_AF=0.118;EUR_AF=0.1014;SAS_AF=0.1687;AA=T|||;VT=SNP
6	27624135	rs72845052	C	G	100	PASS	AC=175;AF=0.0349441;AN=5008;NS=2504;DP=17287;EAS_AF=0.0159;AMR_AF=0.0303;AFR_AF=0.0038;EUR_AF=0.0795;SAS_AF=0.0542;AA=C|||;VT=SNP
6	27624640	rs34543938	A	G	100	PASS	AC=109;AF=0.0217652;AN=5008;NS=2504;DP=16932;EAS_AF=0;AMR_AF=0.0389;AFR_AF=0.0083;EUR_AF=0.0706;SAS_AF=0;AA=A|||;VT=SNP
6	27624749	rs11965137	G	A	100	PASS	AC=252;AF=0.0503195;AN=5008;NS=2504;DP=16524;EAS_AF=0.006;AMR_AF=0.0461;AFR_AF=0.0741;EUR_AF=0.0835;SAS_AF=0.0327;AA=G|||;VT=SNP
6	27624965	rs1033450	C	G	100	PASS	AC=4815;AF=0.961462;AN=5008;NS=2504;DP=15760;EAS_AF=0.999;AMR_AF=0.9654;AFR_AF=0.9909;EUR_AF=0.8618;SAS_AF=0.9826;AA=G|||;VT=SNP
6	27625532	rs6456801	T	C	100	PASS	AC=2552;AF=0.509585;AN=5008;NS=2504;DP=16843;EAS_AF=0.4593;AMR_AF=0.4063;AFR_AF=0.7564;EUR_AF=0.3559;SAS_AF=0.4591;AA=C|||;VT=SNP
6	27625874	rs60969079	A	C	100	PASS	AC=869;AF=0.173522;AN=5008;NS=2504;DP=18238;EAS_AF=0.2817;AMR_AF=0.1138;AFR_AF=0.1649;EUR_AF=0.1024;SAS_AF=0.1892;AA=C|||;VT=SNP
6	27626083	rs142540694	G	A	100	PASS	AC=129;AF=0.0257588;AN=5008;NS=2504;DP=16424;EAS_AF=0.001;AMR_AF=0.0331;AFR_AF=0.0038;EUR_AF=0.0706;SAS_AF=0.0297;AA=G|||;VT=SNP
6	27627458	rs9380000	G	T	100	PASS	AC=769;AF=0.153554;AN=5008;NS=2504;DP=15646;EAS_AF=0.2817;AMR_AF=0.0893;AFR_AF=0.1218;EUR_AF=0.0795;SAS_AF=0.1861;AA=G|||;VT=SNP
6	27627768	rs9468187	G	C	100	PASS	AC=640;AF=0.127796;AN=5008;NS=2504;DP=18234;EAS_AF=0.1071;AMR_AF=0.0879;AFR_AF=0.1989;EUR_AF=0.0795;SAS_AF=0.1309;AA=G|||;VT=SNP
6	27628817	rs9393841	A	G	100	PASS	AC=730;AF=0.145767;AN=5008;NS=2504;DP=16291;EAS_AF=0.2817;AMR_AF=0.0836;AFR_AF=0.1112;EUR_AF=0.0785;SAS_AF=0.1656;AA=A|||;VT=SNP
6	27628839	rs113043500	A	G	100	PASS	AC=831;AF=0.165935;AN=5008;NS=2504;DP=16154;EAS_AF=0.2827;AMR_AF=0.0922;AFR_AF=0.1664;EUR_AF=0.0795;SAS_AF=0.1861;AA=G|||;VT=SNP
6	27629395	rs76582546	C	A	100	PASS	AC=828;AF=0.165335;AN=5008;NS=2504;DP=18271;EAS_AF=0.2827;AMR_AF=0.0908;AFR_AF=0.1649;EUR_AF=0.0795;SAS_AF=0.1861;AA=A|||;VT=SNP
6	27629703	rs12174087	A	C	100	PASS	AC=828;AF=0.165335;AN=5008;NS=2504;DP=8531;EAS_AF=0.2827;AMR_AF=0.0908;AFR_AF=0.1649;EUR_AF=0.0795;SAS_AF=0.1861;AA=C|||;VT=SNP
6	27629787	rs9368517	T	C	100	PASS	AC=827;AF=0.165136;AN=5008;NS=2504;DP=10727;EAS_AF=0.2827;AMR_AF=0.0908;AFR_AF=0.1641;EUR_AF=0.0795;SAS_AF=0.1861;AA=T|||;VT=SNP
6	27630509	rs79959614	G	A	100	PASS	AC=154;AF=0.0307508;AN=5008;NS=2504;DP=17997;EAS_AF=0;AMR_AF=0.0591;AFR_AF=0.053;EUR_AF=0.0417;SAS_AF=0.001;AA=G|||;VT=SNP
6	27630731	rs56408767	G	A	100	PASS	AC=828;AF=0.165335;AN=5008;NS=2504;DP=18903;EAS_AF=0.2827;AMR_AF=0.0908;AFR_AF=0.1649;EUR_AF=0.0795;SAS_AF=0.1861;AA=A|||;VT=SNP
6	27632780	rs16867886	T	C	100	PASS	AC=827;AF=0.165136;AN=5008;NS=2504;DP=18025;EAS_AF=0.2827;AMR_AF=0.0893;AFR_AF=0.1649;EUR_AF=0.0795;SAS_AF=0.1861;AA=C|||;VT=SNP
6	27633018	rs9366697	T	C	100	PASS	AC=2511;AF=0.501398;AN=5008;NS=2504;DP=16974;EAS_AF=0.4603;AMR_AF=0.3833;AFR_AF=0.7564;EUR_AF=0.333;SAS_AF=0.456;AA=C|||;VT=SNP
6	27633328	rs13198572	C	T	100	PASS	AC=181;AF=0.0361422;AN=5008;NS=2504;DP=15883;EAS_AF=0.003;AMR_AF=0.049;AFR_AF=0.0015;EUR_AF=0.0865;SAS_AF=0.0562;AA=C|||;VT=SNP
6	27633497	rs74740389	C	A	100	PASS	AC=828;AF=0.165335;AN=5008;NS=2504;DP=15010;EAS_AF=0.2827;AMR_AF=0.0908;AFR_AF=0.1649;EUR_AF=0.0795;SAS_AF=0.1861;AA=A|||;VT=SNP
6	27633808	rs141439735	C	A	100	PASS	AC=50;AF=0.00998403;AN=5008;NS=2504;DP=14555;EAS_AF=0.004;AMR_AF=0.0101;AFR_AF=0.0015;EUR_AF=0.0298;SAS_AF=0.0072;AA=c|||;VT=SNP
6	27634215	rs148043571	G	A	100	PASS	AC=129;AF=0.0257588;AN=5008;NS=2504;DP=11522;EAS_AF=0.001;AMR_AF=0.0331;AFR_AF=0.0038;EUR_AF=0.0706;SAS_AF=0.0297;AA=G|||;VT=SNP
6	27634640	rs6917366	C	T	100	PASS	AC=1604;AF=0.320288;AN=5008;NS=2504;DP=17730;EAS_AF=0.3482;AMR_AF=0.2392;AFR_AF=0.4554;EUR_AF=0.169;SAS_AF=0.3221;AA=T|||;VT=SNP
6	27634927	rs9380001	C	T	100	PASS	AC=769;AF=0.153554;AN=5008;NS=2504;DP=19379;EAS_AF=0.2827;AMR_AF=0.0879;AFR_AF=0.1218;EUR_AF=0.0795;SAS_AF=0.1861;AA=C|||;VT=SNP
6	27636180	rs72845056	C	T	100	PASS	AC=28;AF=0.00559105;AN=5008;NS=2504;DP=16574;EAS_AF=0;AMR_AF=0.013;AFR_AF=0;EUR_AF=0.0139;SAS_AF=0.0051;AA=C|||;VT=SNP
6	27636313	rs60096640	A	G	100	PASS	AC=1365;AF=0.272564;AN=5008;NS=2504;DP=17075;EAS_AF=0.3452;AMR_AF=0.1931;AFR_AF=0.3782;EUR_AF=0.0964;SAS_AF=0.2924;AA=G|||;VT=SNP
6	27636354	rs75083316	A	G	100	PASS	AC=769;AF=0.153554;AN=5008;NS=2504;DP=15872;EAS_AF=0.2827;AMR_AF=0.0879;AFR_AF=0.1218;EUR_AF=0.0795;SAS_AF=0.1861;AA=A|||;VT=SNP
6	27636378	rs78149975	C	T	100	PASS	AC=771;AF=0.153954;AN=5008;NS=2504;DP=14765;EAS_AF=0.2837;AMR_AF=0.0879;AFR_AF=0.1225;EUR_AF=0.0795;SAS_AF=0.1861;AA=T|||;VT=SNP
6	27636473	rs143136573	G	C	100	PASS	AC=44;AF=0.00878594;AN=5008;NS=2504;DP=13709;EAS_AF=0;AMR_AF=0.0245;AFR_AF=0;EUR_AF=0.0229;SAS_AF=0.0041;AA=G|||;VT=SNP
6	27636732	rs58322250	G	T	100	PASS	AC=537;AF=0.107228;AN=5008;NS=2504;DP=14789;EAS_AF=0.0625;AMR_AF=0.1037;AFR_AF=0.2126;EUR_AF=0.0169;SAS_AF=0.1063;AA=G|||;VT=SNP
6	27638744	rs76560367	T	G	100	PASS	AC=28;AF=0.00559105;AN=5008;NS=2504;DP=15867;EAS_AF=0;AMR_AF=0.0029;AFR_AF=0.0008;EUR_AF=0.0209;SAS_AF=0.0041;AA=T|||;VT=SNP
6	27639638	rs62401398	A	G	100	PASS	AC=60;AF=0.0119808;AN=5008;NS=2504;DP=20138;EAS_AF=0.004;AMR_AF=0.0043;AFR_AF=0;EUR_AF=0.0467;SAS_AF=0.0061;AA=A|||;VT=SNP
6	27640004	rs1973889	T	C	100	PASS	AC=576;AF=0.115016;AN=5008;NS=2504;DP=17105;EAS_AF=0.2798;AMR_AF=0.0605;AFR_AF=0.0083;EUR_AF=0.0785;SAS_AF=0.1656;AA=T|||;VT=SNP
6	27640246	rs56405707	G	A	100	PASS	AC=109;AF=0.0217652;AN=5008;NS=2504;DP=16966;EAS_AF=0;AMR_AF=0.0389;AFR_AF=0.0083;EUR_AF=0.0706;SAS_AF=0;AA=G|||;VT=SNP
6	27641083	rs12173985	G	C	100	PASS	AC=728;AF=0.145367;AN=5008;NS=2504;DP=14993;EAS_AF=0.2817;AMR_AF=0.0821;AFR_AF=0.1112;EUR_AF=0.0785;SAS_AF=0.1646;AA=G|||;VT=SNP
6	27641958	rs6903016	G	C	100	PASS	AC=1559;AF=0.311302;AN=5008;NS=2504;DP=18623;EAS_AF=0.3472;AMR_AF=0.2305;AFR_AF=0.4251;EUR_AF=0.169;SAS_AF=0.3241;AA=C|||;VT=SNP
6	27642816	rs12213047	T	C	100	PASS	AC=61;AF=0.0121805;AN=5008;NS=2504;DP=15110;EAS_AF=0.0109;AMR_AF=0.0159;AFR_AF=0;EUR_AF=0.0219;SAS_AF=0.0174;AA=T|||;VT=SNP
6	27643203	rs9348771	T	C	100	PASS	AC=716;AF=0.142971;AN=5008;NS=2504;DP=14784;EAS_AF=0.2817;AMR_AF=0.0821;AFR_AF=0.1029;EUR_AF=0.0785;SAS_AF=0.1636;AA=T|||;VT=SNP
6	27643931	rs9380002	C	G	100	PASS	AC=1554;AF=0.310304;AN=5008;NS=2504;DP=13298;EAS_AF=0.3472;AMR_AF=0.2291;AFR_AF=0.4251;EUR_AF=0.168;SAS_AF=0.3211;AA=G|||;VT=SNP
6	27644062	rs140366348	A	G	100	PASS	AC=306;AF=0.0611022;AN=5008;NS=2504;DP=14688;EAS_AF=0.1012;AMR_AF=0.0418;AFR_AF=0.0416;EUR_AF=0.0318;SAS_AF=0.09;AA=A|||;VT=SNP
6	27644227	rs9380003	C	G	100	PASS	AC=1603;AF=0.320088;AN=5008;NS=2504;DP=18091;EAS_AF=0.3482;AMR_AF=0.2378;AFR_AF=0.4561;EUR_AF=0.169;SAS_AF=0.3211;AA=G|||;VT=SNP
6	27645278	rs9368521	T	C	100	PASS	AC=817;AF=0.163139;AN=5008;NS=2504;DP=19036;EAS_AF=0.2837;AMR_AF=0.0965;AFR_AF=0.1528;EUR_AF=0.0805;SAS_AF=0.1851;AA=T|||;VT=SNP
6	27645470	rs187257713	T	G	100	PASS	AC=4;AF=0.000798722;AN=5008;NS=2504;DP=17594;EAS_AF=0;AMR_AF=0.0014;AFR_AF=0;EUR_AF=0.003;SAS_AF=0;AA=T|||;VT=SNP
6	27645911	rs9393842	A	G	100	PASS	AC=817;AF=0.163139;AN=5008;NS=2504;DP=18340;EAS_AF=0.2837;AMR_AF=0.0965;AFR_AF=0.1528;EUR_AF=0.0805;SAS_AF=0.1851;AA=G|||;VT=SNP
6	27646100	rs9357043	G	A	100	PASS	AC=727;AF=0.145168;AN=5008;NS=2504;DP=20221;EAS_AF=0.2817;AMR_AF=0.0821;AFR_AF=0.1112;EUR_AF=0.0785;SAS_AF=0.1636;AA=G|||;VT=SNP
6	27646117	rs59701161	T	C	100	PASS	AC=213;AF=0.0425319;AN=5008;NS=2504;DP=20878;EAS_AF=0.004;AMR_AF=0.036;AFR_AF=0.0643;EUR_AF=0.0736;SAS_AF=0.0256;AA=T|||;VT=SNP
6	27646492	rs13210634	A	G	100	PASS	AC=109;AF=0.0217652;AN=5008;NS=2504;DP=20282;EAS_AF=0;AMR_AF=0.0389;AFR_AF=0.0083;EUR_AF=0.0706;SAS_AF=0;AA=A|||;VT=SNP
6	27647165	rs73385147	C	T	100	PASS	AC=817;AF=0.163139;AN=5008;NS=2504;DP=13151;EAS_AF=0.2837;AMR_AF=0.0965;AFR_AF=0.1528;EUR_AF=0.0805;SAS_AF=0.1851;AA=C|||;VT=SNP
6	27647420	rs72845058	T	C	100	PASS	AC=107;AF=0.0213658;AN=5008;NS=2504;DP=19951;EAS_AF=0;AMR_AF=0.0274;AFR_AF=0.0038;EUR_AF=0.0606;SAS_AF=0.0225;AA=T|||;VT=SNP
6	27647509	rs13215275	G	T	100	PASS	AC=109;AF=0.0217652;AN=5008;NS=2504;DP=17989;EAS_AF=0;AMR_AF=0.0389;AFR_AF=0.0083;EUR_AF=0.0706;SAS_AF=0;AA=G|||;VT=SNP
6	27648489	rs79344150	C	T	100	PASS	AC=76;AF=0.0151757;AN=5008;NS=2504;DP=17645;EAS_AF=0.006;AMR_AF=0.0187;AFR_AF=0.0015;EUR_AF=0.0408;SAS_AF=0.0143;AA=C|||;VT=SNP
6	27648853	rs72500859	T	C	100	PASS	AC=638;AF=0.127396;AN=5008;NS=2504;DP=18604;EAS_AF=0.1071;AMR_AF=0.0879;AFR_AF=0.1974;EUR_AF=0.0795;SAS_AF=0.1309;AA=T|||;VT=SNP
6	27648894	rs78367867	C	T	100	PASS	AC=728;AF=0.145367;AN=5008;NS=2504;DP=17470;EAS_AF=0.2817;AMR_AF=0.0836;AFR_AF=0.1112;EUR_AF=0.0785;SAS_AF=0.1636;AA=C|||;VT=SNP
6	27648908	rs73385152	C	G	100	PASS	AC=818;AF=0.163339;AN=5008;NS=2504;DP=17468;EAS_AF=0.2837;AMR_AF=0.098;AFR_AF=0.1528;EUR_AF=0.0805;SAS_AF=0.1851;AA=G|||;VT=SNP
6	27648935	rs72845060	G	A	100	PASS	AC=99;AF=0.0197684;AN=5008;NS=2504;DP=17442;EAS_AF=0;AMR_AF=0.0274;AFR_AF=0.0038;EUR_AF=0.0606;SAS_AF=0.0143;AA=G|||;VT=SNP
6	27649763	rs9368524	G	C	100	PASS	AC=738;AF=0.147364;AN=5008;NS=2504;DP=14856;EAS_AF=0.2817;AMR_AF=0.0836;AFR_AF=0.1188;EUR_AF=0.0785;SAS_AF=0.1636;AA=G|||;VT=SNP
6	27650117	rs9295738	G	A	100	PASS	AC=537;AF=0.107228;AN=5008;NS=2504;DP=16648;EAS_AF=0.0625;AMR_AF=0.1037;AFR_AF=0.2133;EUR_AF=0.0169;SAS_AF=0.1053;AA=G|||;VT=SNP
6	27650167	rs9368525	C	T	100	PASS	AC=876;AF=0.17492;AN=5008;NS=2504;DP=14488;EAS_AF=0.2837;AMR_AF=0.0994;AFR_AF=0.1959;EUR_AF=0.0805;SAS_AF=0.1851;AA=T|||;VT=SNP
6	27650521	rs73385154	C	T	100	PASS	AC=818;AF=0.163339;AN=5008;NS=2504;DP=18432;EAS_AF=0.2837;AMR_AF=0.098;AFR_AF=0.1528;EUR_AF=0.0805;SAS_AF=0.1851;AA=C|||;VT=SNP
6	27651995	rs74543628	A	G	100	PASS	AC=818;AF=0.163339;AN=5008;NS=2504;DP=12275;EAS_AF=0.2837;AMR_AF=0.098;AFR_AF=0.1528;EUR_AF=0.0805;SAS_AF=0.1851;AA=A|||;VT=SNP
6	27652308	rs62401399	T	C	100	PASS	AC=133;AF=0.0265575;AN=5008;NS=2504;DP=20456;EAS_AF=0.005;AMR_AF=0.0288;AFR_AF=0.003;EUR_AF=0.0825;SAS_AF=0.0215;AA=T|||;VT=SNP
6	27652560	rs12665188	G	C	100	PASS	AC=815;AF=0.16274;AN=5008;NS=2504;DP=15133;EAS_AF=0.2837;AMR_AF=0.0965;AFR_AF=0.1528;EUR_AF=0.0805;SAS_AF=0.183;AA=g|||;VT=SNP
6	27652561	rs12665167	C	A	100	PASS	AC=816;AF=0.162939;AN=5008;NS=2504;DP=15375;EAS_AF=0.2837;AMR_AF=0.098;AFR_AF=0.1528;EUR_AF=0.0805;SAS_AF=0.183;AA=G|||;VT=SNP
6	27653120	rs13217620	C	T	100	PASS	AC=85;AF=0.0169728;AN=5008;NS=2504;DP=16926;EAS_AF=0;AMR_AF=0.0288;AFR_AF=0.003;EUR_AF=0.0606;SAS_AF=0;AA=C|||;VT=SNP
6	27653261	rs72845061	G	A	100	PASS	AC=166;AF=0.033147;AN=5008;NS=2504;DP=16776;EAS_AF=0.001;AMR_AF=0.0303;AFR_AF=0.0469;EUR_AF=0.0616;SAS_AF=0.0204;AA=G|||;VT=SNP
6	27653383	rs9357044	A	C	100	PASS	AC=821;AF=0.163938;AN=5008;NS=2504;DP=15999;EAS_AF=0.2837;AMR_AF=0.0965;AFR_AF=0.1573;EUR_AF=0.0805;SAS_AF=0.183;AA=C|||;VT=SNP
6	27653578	rs72845062	C	T	100	PASS	AC=99;AF=0.0197684;AN=5008;NS=2504;DP=18493;EAS_AF=0;AMR_AF=0.0274;AFR_AF=0.0038;EUR_AF=0.0606;SAS_AF=0.0143;AA=C|||;VT=SNP
6	27653768	rs72845063	A	G	100	PASS	AC=29;AF=0.00579073;AN=5008;NS=2504;DP=18425;EAS_AF=0;AMR_AF=0.013;AFR_AF=0;EUR_AF=0.0139;SAS_AF=0.0061;AA=A|||;VT=SNP
6	27654046	rs141065561	C	T	100	PASS	AC=105;AF=0.0209665;AN=5008;NS=2504;DP=16136;EAS_AF=0;AMR_AF=0.0274;AFR_AF=0.0038;EUR_AF=0.0606;SAS_AF=0.0204;AA=C|||;VT=SNP
6	27654285	rs9380005	A	G	100	PASS	AC=821;AF=0.163938;AN=5008;NS=2504;DP=13445;EAS_AF=0.2837;AMR_AF=0.0965;AFR_AF=0.1573;EUR_AF=0.0805;SAS_AF=0.183;AA=A|||;VT=SNP
6	27654657	rs76789956	G	A	100	PASS	AC=76;AF=0.0151757;AN=5008;NS=2504;DP=11194;EAS_AF=0.006;AMR_AF=0.0187;AFR_AF=0.0015;EUR_AF=0.0408;SAS_AF=0.0143;AA=G|||;VT=SNP
6	27654970	rs72845064	C	A	100	PASS	AC=107;AF=0.0213658;AN=5008;NS=2504;DP=16595;EAS_AF=0;AMR_AF=0.0274;AFR_AF=0.0038;EUR_AF=0.0606;SAS_AF=0.0225;AA=C|||;VT=SNP
6	27655022	rs77655349	C	T	100	PASS	AC=731;AF=0.145966;AN=5008;NS=2504;DP=16046;EAS_AF=0.2817;AMR_AF=0.0821;AFR_AF=0.1157;EUR_AF=0.0785;SAS_AF=0.1616;AA=C|||;VT=SNP
6	27655096	rs6906653	A	G	100	PASS	AC=821;AF=0.163938;AN=5008;NS=2504;DP=15162;EAS_AF=0.2837;AMR_AF=0.0965;AFR_AF=0.1573;EUR_AF=0.0805;SAS_AF=0.183;AA=G|||;VT=SNP
6	27655564	rs1010261	G	A	100	PASS	AC=531;AF=0.10603;AN=5008;NS=2504;DP=15665;EAS_AF=0.0625;AMR_AF=0.1023;AFR_AF=0.2088;EUR_AF=0.0169;SAS_AF=0.1063;AA=G|||;VT=SNP
6	27655994	rs1555021	T	G	100	PASS	AC=572;AF=0.114217;AN=5008;NS=2504;DP=17781;EAS_AF=0.2798;AMR_AF=0.0605;AFR_AF=0.0083;EUR_AF=0.0785;SAS_AF=0.1616;AA=T|||;VT=SNP
6	27656053	rs115680175	G	A	100	PASS	AC=14;AF=0.00279553;AN=5008;NS=2504;DP=17353;EAS_AF=0;AMR_AF=0.0043;AFR_AF=0;EUR_AF=0.0109;SAS_AF=0;AA=G|||;VT=SNP
6	27656090	rs9348772	G	T	100	PASS	AC=2354;AF=0.470048;AN=5008;NS=2504;DP=17304;EAS_AF=0.4544;AMR_AF=0.3588;AFR_AF=0.6846;EUR_AF=0.3091;SAS_AF=0.4407;AA=T|||;VT=SNP
6	27656255	rs10946943	G	A	100	PASS	AC=821;AF=0.163938;AN=5008;NS=2504;DP=11026;EAS_AF=0.2837;AMR_AF=0.0965;AFR_AF=0.1573;EUR_AF=0.0805;SAS_AF=0.183;AA=G|||;VT=SNP
6	27656400	rs12055685	A	G	100	PASS	AC=730;AF=0.145767;AN=5008;NS=2504;DP=10565;EAS_AF=0.2817;AMR_AF=0.0821;AFR_AF=0.1157;EUR_AF=0.0785;SAS_AF=0.1605;AA=A|||;VT=SNP
6	27656470	rs187788311	A	C	100	PASS	AC=34;AF=0.00678914;AN=5008;NS=2504;DP=12288;EAS_AF=0;AMR_AF=0.0086;AFR_AF=0.0008;EUR_AF=0.0119;SAS_AF=0.0153;AA=A|||;VT=SNP
6	27656499	rs9380006	A	C	100	PASS	AC=1580;AF=0.315495;AN=5008;NS=2504;DP=12379;EAS_AF=0.3472;AMR_AF=0.232;AFR_AF=0.4561;EUR_AF=0.159;SAS_AF=0.3129;AA=C|||;VT=SNP
6	27657647	rs6920044	G	A	100	PASS	AC=823;AF=0.164337;AN=5008;NS=2504;DP=14851;EAS_AF=0.2837;AMR_AF=0.0965;AFR_AF=0.1581;EUR_AF=0.0805;SAS_AF=0.184;AA=G|||;VT=SNP
6	27657946	rs9348773	A	G	100	PASS	AC=902;AF=0.180112;AN=5008;NS=2504;DP=13535;EAS_AF=0.2837;AMR_AF=0.1023;AFR_AF=0.2012;EUR_AF=0.0875;SAS_AF=0.1953;AA=A|||;VT=SNP
6	27658464	rs112304457	C	T	100	PASS	AC=56;AF=0.0111821;AN=5008;NS=2504;DP=17894;EAS_AF=0.0099;AMR_AF=0.0115;AFR_AF=0;EUR_AF=0.0209;SAS_AF=0.0174;AA=C|||;VT=SNP
6	27658907	rs878241	T	C	100	PASS	AC=822;AF=0.164137;AN=5008;NS=2504;DP=21239;EAS_AF=0.2837;AMR_AF=0.0965;AFR_AF=0.1581;EUR_AF=0.0805;SAS_AF=0.183;AA=C|||;VT=SNP
6	27659590	rs75803727	T	C	100	PASS	AC=157;AF=0.0313498;AN=5008;NS=2504;DP=17784;EAS_AF=0.0516;AMR_AF=0.0317;AFR_AF=0.0023;EUR_AF=0.0219;SAS_AF=0.0593;AA=T|||;VT=SNP
6	27659607	rs75739278	G	T	100	PASS	AC=110;AF=0.0219649;AN=5008;NS=2504;DP=17442;EAS_AF=0.006;AMR_AF=0.0259;AFR_AF=0.0023;EUR_AF=0.0616;SAS_AF=0.0215;AA=G|||;VT=SNP
6	27660508	rs9380007	T	C	100	PASS	AC=2741;AF=0.547324;AN=5008;NS=2504;DP=16030;EAS_AF=0.4831;AMR_AF=0.402;AFR_AF=0.8351;EUR_AF=0.3549;SAS_AF=0.5256;AA=C|||;VT=SNP
6	27660528	rs78883556	G	C	100	PASS	AC=572;AF=0.114217;AN=5008;NS=2504;DP=15403;EAS_AF=0.2798;AMR_AF=0.0605;AFR_AF=0.0083;EUR_AF=0.0785;SAS_AF=0.1616;AA=G|||;VT=SNP
6	27661219	rs183833493	A	G	100	PASS	AC=84;AF=0.0167732;AN=5008;NS=2504;DP=12433;EAS_AF=0.005;AMR_AF=0.0245;AFR_AF=0.0015;EUR_AF=0.0437;SAS_AF=0.0164;AA=A|||;VT=SNP
6	27662600	rs72845066	A	C	100	PASS	AC=123;AF=0.0245607;AN=5008;NS=2504;DP=18718;EAS_AF=0.0159;AMR_AF=0.0144;AFR_AF=0.0038;EUR_AF=0.0517;SAS_AF=0.0409;AA=A|||;VT=SNP
6	27663942	rs16867916	C	T	100	PASS	AC=731;AF=0.145966;AN=5008;NS=2504;DP=17337;EAS_AF=0.2817;AMR_AF=0.0821;AFR_AF=0.1157;EUR_AF=0.0785;SAS_AF=0.1616;AA=C|||;VT=SNP
6	27664735	rs146168510	C	T	100	PASS	AC=247;AF=0.0493211;AN=5008;NS=2504;DP=14770;EAS_AF=0.005;AMR_AF=0.0677;AFR_AF=0.0953;EUR_AF=0.0427;SAS_AF=0.0266;AA=C|||;VT=SNP
6	27664820	rs185248842	C	T	100	PASS	AC=39;AF=0.00778754;AN=5008;NS=2504;DP=15763;EAS_AF=0;AMR_AF=0.0144;AFR_AF=0;EUR_AF=0.0239;SAS_AF=0.0051;AA=C|||;VT=SNP
6	27664895	rs112644424	C	T	100	PASS	AC=570;AF=0.113818;AN=5008;NS=2504;DP=15873;EAS_AF=0.2798;AMR_AF=0.0605;AFR_AF=0.0083;EUR_AF=0.0785;SAS_AF=0.1595;AA=C|||;VT=SNP
6	27665312	rs113469268	C	T	100	PASS	AC=113;AF=0.0225639;AN=5008;NS=2504;DP=14753;EAS_AF=0.006;AMR_AF=0.0274;AFR_AF=0.003;EUR_AF=0.0616;SAS_AF=0.0225;AA=C|||;VT=SNP
6	27665606	rs142294504	G	A	100	PASS	AC=76;AF=0.0151757;AN=5008;NS=2504;DP=13842;EAS_AF=0.0198;AMR_AF=0.0187;AFR_AF=0.0151;EUR_AF=0.0099;SAS_AF=0.0133;AA=G|||;VT=SNP
6	27665709	rs183503554	C	T	100	PASS	AC=24;AF=0.00479233;AN=5008;NS=2504;DP=16561;EAS_AF=0;AMR_AF=0.013;AFR_AF=0;EUR_AF=0.0109;SAS_AF=0.0041;AA=C|||;VT=SNP
6	27665758	rs75089161	T	C	100	PASS	AC=566;AF=0.113019;AN=5008;NS=2504;DP=16368;EAS_AF=0.2798;AMR_AF=0.0605;AFR_AF=0.0053;EUR_AF=0.0785;SAS_AF=0.1595;AA=T|||;VT=SNP
6	27665920	rs2179096	C	T	100	PASS	AC=2458;AF=0.490815;AN=5008;NS=2504;DP=13825;EAS_AF=0.4593;AMR_AF=0.3761;AFR_AF=0.7542;EUR_AF=0.3221;SAS_AF=0.4223;AA=T|||;VT=SNP
6	27667071	rs116883508	C	T	100	PASS	AC=76;AF=0.0151757;AN=5008;NS=2504;DP=16490;EAS_AF=0.0198;AMR_AF=0.0187;AFR_AF=0.0151;EUR_AF=0.0099;SAS_AF=0.0133;AA=C|||;VT=SNP
6	27667247	rs143099908	A	G	100	PASS	AC=93;AF=0.0185703;AN=5008;NS=2504;DP=19718;EAS_AF=0.0109;AMR_AF=0.0159;AFR_AF=0.0023;EUR_AF=0.0149;SAS_AF=0.0542;AA=A|||;VT=SNP
6	27668013	rs12663707	G	A	100	PASS	AC=816;AF=0.162939;AN=5008;NS=2504;DP=17775;EAS_AF=0.2837;AMR_AF=0.0965;AFR_AF=0.1551;EUR_AF=0.0805;SAS_AF=0.181;AA=G|||;VT=SNP
6	27668147	rs72845068	A	C	100	PASS	AC=106;AF=0.0211661;AN=5008;NS=2504;DP=15082;EAS_AF=0;AMR_AF=0.0259;AFR_AF=0.0038;EUR_AF=0.0606;SAS_AF=0.0225;AA=a|||;VT=SNP
6	27668958	rs7753236	A	G	100	PASS	AC=816;AF=0.162939;AN=5008;NS=2504;DP=17971;EAS_AF=0.2837;AMR_AF=0.0965;AFR_AF=0.1551;EUR_AF=0.0805;SAS_AF=0.181;AA=A|||;VT=SNP
6	27669976	rs17749927	A	G	100	PASS	AC=110;AF=0.0219649;AN=5008;NS=2504;DP=17982;EAS_AF=0;AMR_AF=0.0389;AFR_AF=0.0091;EUR_AF=0.0706;SAS_AF=0;AA=A|||;VT=SNP
6	27670362	rs12664599	G	A	100	PASS	AC=786;AF=0.156949;AN=5008;NS=2504;DP=18474;EAS_AF=0.2827;AMR_AF=0.0922;AFR_AF=0.152;EUR_AF=0.0795;SAS_AF=0.1595;AA=G|||;VT=SNP
6	27670522	rs141690896	A	C	100	PASS	AC=106;AF=0.0211661;AN=5008;NS=2504;DP=17416;EAS_AF=0;AMR_AF=0.0259;AFR_AF=0.0038;EUR_AF=0.0606;SAS_AF=0.0225;AA=A|||;VT=SNP
6	27670570	rs59893892	A	G	100	PASS	AC=878;AF=0.175319;AN=5008;NS=2504;DP=14727;EAS_AF=0.2837;AMR_AF=0.098;AFR_AF=0.2005;EUR_AF=0.0815;SAS_AF=0.181;AA=G|||;VT=SNP
6	27670697	rs2393997	T	G	100	PASS	AC=4810;AF=0.960463;AN=5008;NS=2504;DP=14307;EAS_AF=0.998;AMR_AF=0.9625;AFR_AF=0.9909;EUR_AF=0.8598;SAS_AF=0.9826;AA=G|||;VT=SNP
6	27670917	rs10484400	T	C	100	PASS	AC=816;AF=0.162939;AN=5008;NS=2504;DP=17332;EAS_AF=0.2837;AMR_AF=0.0965;AFR_AF=0.1551;EUR_AF=0.0805;SAS_AF=0.181;AA=C|||;VT=SNP
6	27671457	rs77032218	G	A	100	PASS	AC=738;AF=0.147364;AN=5008;NS=2504;DP=21279;EAS_AF=0.2817;AMR_AF=0.085;AFR_AF=0.121;EUR_AF=0.0785;SAS_AF=0.1595;AA=G|||;VT=SNP
6	27671657	rs6930169	G	T	100	PASS	AC=4961;AF=0.990615;AN=5008;NS=2504;DP=20708;EAS_AF=0.999;AMR_AF=0.9971;AFR_AF=1;EUR_AF=0.9583;SAS_AF=0.998;AA=T|||;VT=SNP
6	27671825	rs13192965	G	A	100	PASS	AC=111;AF=0.0221645;AN=5008;NS=2504;DP=19989;EAS_AF=0;AMR_AF=0.0389;AFR_AF=0.0098;EUR_AF=0.0706;SAS_AF=0;AA=G|||;VT=SNP
6	27672035	rs9366698	C	G	100	PASS	AC=1740;AF=0.347444;AN=5008;NS=2504;DP=18006;EAS_AF=0.3502;AMR_AF=0.2795;AFR_AF=0.4879;EUR_AF=0.2445;SAS_AF=0.3088;AA=G|||;VT=SNP
6	27672695	rs9368526	C	T	100	PASS	AC=806;AF=0.160942;AN=5008;NS=2504;DP=15748;EAS_AF=0.2837;AMR_AF=0.0951;AFR_AF=0.1483;EUR_AF=0.0805;SAS_AF=0.181;AA=C|||;VT=SNP
6	27673073	rs16867921	G	C	100	PASS	AC=824;AF=0.164537;AN=5008;NS=2504;DP=17769;EAS_AF=0.2837;AMR_AF=0.0965;AFR_AF=0.1596;EUR_AF=0.0815;SAS_AF=0.182;AA=G|||;VT=SNP
6	27673743	rs6910227	G	A	100	PASS	AC=1043;AF=0.208267;AN=5008;NS=2504;DP=11634;EAS_AF=0.3194;AMR_AF=0.1427;AFR_AF=0.2511;EUR_AF=0.0915;SAS_AF=0.2025;AA=A|||;VT=SNP
6	27673797	rs138585026	G	A	100	PASS	AC=526;AF=0.105032;AN=5008;NS=2504;DP=11401;EAS_AF=0.2629;AMR_AF=0.0533;AFR_AF=0.0091;EUR_AF=0.0586;SAS_AF=0.1564;AA=G|||;VT=SNP
6	27674326	rs78523698	T	C	100	PASS	AC=307;AF=0.0613019;AN=5008;NS=2504;DP=19569;EAS_AF=0.1022;AMR_AF=0.0403;AFR_AF=0.0408;EUR_AF=0.0288;SAS_AF=0.0951;AA=T|||;VT=SNP
6	27675124	rs78996076	A	C	100	PASS	AC=12;AF=0.00239617;AN=5008;NS=2504;DP=17427;EAS_AF=0.001;AMR_AF=0.0014;AFR_AF=0;EUR_AF=0.0099;SAS_AF=0;AA=A|||;VT=SNP
6	27675290	rs1139226	A	T	100	PASS	AC=1490;AF=0.297524;AN=5008;NS=2504;DP=16934;EAS_AF=0.1825;AMR_AF=0.2666;AFR_AF=0.4342;EUR_AF=0.2475;SAS_AF=0.3047;AA=A|||;VT=SNP
6	27675469	rs12179134	A	G	100	PASS	AC=762;AF=0.152157;AN=5008;NS=2504;DP=14452;EAS_AF=0.12;AMR_AF=0.1297;AFR_AF=0.1415;EUR_AF=0.169;SAS_AF=0.1984;AA=A|||;VT=SNP
6	27676309	rs9468195	A	G	100	PASS	AC=1491;AF=0.297724;AN=5008;NS=2504;DP=16808;EAS_AF=0.1825;AMR_AF=0.2666;AFR_AF=0.4349;EUR_AF=0.2475;SAS_AF=0.3047;AA=A|||;VT=SNP
6	27676794	rs4713118	A	G	100	PASS	AC=1556;AF=0.310703;AN=5008;NS=2504;DP=16928;EAS_AF=0.1825;AMR_AF=0.2695;AFR_AF=0.4826;EUR_AF=0.2475;SAS_AF=0.3047;AA=G|||;VT=SNP
6	27677728	rs13215072	A	G	100	PASS	AC=1556;AF=0.310703;AN=5008;NS=2504;DP=14198;EAS_AF=0.1825;AMR_AF=0.2695;AFR_AF=0.4818;EUR_AF=0.2485;SAS_AF=0.3047;AA=G|||;VT=SNP
6	27677913	rs143387835	G	A	100	PASS	AC=45;AF=0.00898562;AN=5008;NS=2504;DP=12219;EAS_AF=0.0099;AMR_AF=0.0043;AFR_AF=0.0015;EUR_AF=0.0089;SAS_AF=0.0215;AA=G|||;VT=SNP
6	27679445	rs9368527	C	A	100	PASS	AC=2475;AF=0.494209;AN=5008;NS=2504;DP=16715;EAS_AF=0.4593;AMR_AF=0.3761;AFR_AF=0.7201;EUR_AF=0.34;SAS_AF=0.4673;AA=A|||;VT=SNP
6	27680238	rs77310332	A	G	100	PASS	AC=714;AF=0.142572;AN=5008;NS=2504;DP=16087;EAS_AF=0.2718;AMR_AF=0.0807;AFR_AF=0.1135;EUR_AF=0.0775;SAS_AF=0.1595;AA=A|||;VT=SNP
6	27681215	rs9468199	G	A	100	PASS	AC=1504;AF=0.300319;AN=5008;NS=2504;DP=18162;EAS_AF=0.1835;AMR_AF=0.2392;AFR_AF=0.5076;EUR_AF=0.1799;SAS_AF=0.3078;AA=G|||;VT=SNP
6	27682914	rs7772027	G	T	100	PASS	AC=1453;AF=0.290136;AN=5008;NS=2504;DP=14489;EAS_AF=0.1716;AMR_AF=0.2594;AFR_AF=0.4682;EUR_AF=0.2366;SAS_AF=0.2485;AA=G|||;VT=SNP
6	27683032	rs114213399	A	G	100	PASS	AC=166;AF=0.033147;AN=5008;NS=2504;DP=13938;EAS_AF=0;AMR_AF=0.0634;AFR_AF=0.0598;EUR_AF=0.0417;SAS_AF=0.001;AA=A|||;VT=SNP
6	27683063	rs9468200	T	A	100	PASS	AC=1451;AF=0.289736;AN=5008;NS=2504;DP=15185;EAS_AF=0.1716;AMR_AF=0.2579;AFR_AF=0.4667;EUR_AF=0.2366;SAS_AF=0.2495;AA=T|||;VT=SNP
6	27683244	rs34752872	A	T	100	PASS	AC=1454;AF=0.290335;AN=5008;NS=2504;DP=17088;EAS_AF=0.1716;AMR_AF=0.2594;AFR_AF=0.469;EUR_AF=0.2366;SAS_AF=0.2485;AA=A|||;VT=SNP
6	27683371	rs115724600	G	T	100	PASS	AC=96;AF=0.0191693;AN=5008;NS=2504;DP=15793;EAS_AF=0.0109;AMR_AF=0.0173;AFR_AF=0.0023;EUR_AF=0.0159;SAS_AF=0.0552;AA=G|||;VT=SNP
6	27683572	rs9380010	A	G	100	PASS	AC=1520;AF=0.303514;AN=5008;NS=2504;DP=17994;EAS_AF=0.1726;AMR_AF=0.2622;AFR_AF=0.5166;EUR_AF=0.2366;SAS_AF=0.2485;AA=G|||;VT=SNP
6	27683798	rs9368528	G	A	100	PASS	AC=1519;AF=0.303315;AN=5008;NS=2504;DP=18053;EAS_AF=0.1716;AMR_AF=0.2622;AFR_AF=0.5166;EUR_AF=0.2366;SAS_AF=0.2485;AA=G|||;VT=SNP
6	27683924	rs9380011	A	G	100	PASS	AC=1521;AF=0.303714;AN=5008;NS=2504;DP=16672;EAS_AF=0.1716;AMR_AF=0.2622;AFR_AF=0.5182;EUR_AF=0.2366;SAS_AF=0.2485;AA=G|||;VT=SNP
6	27683944	rs78994292	T	A	100	PASS	AC=712;AF=0.142173;AN=5008;NS=2504;DP=16407;EAS_AF=0.2728;AMR_AF=0.0807;AFR_AF=0.1112;EUR_AF=0.0775;SAS_AF=0.1595;AA=T|||;VT=SNP
6	27684507	rs72845876	G	A	100	PASS	AC=120;AF=0.0239617;AN=5008;NS=2504;DP=16612;EAS_AF=0.0159;AMR_AF=0.0144;AFR_AF=0.0038;EUR_AF=0.0507;SAS_AF=0.0389;AA=G|||;VT=SNP
6	27684631	rs9368529	G	A	100	PASS	AC=1520;AF=0.303514;AN=5008;NS=2504;DP=14442;EAS_AF=0.1716;AMR_AF=0.2622;AFR_AF=0.5166;EUR_AF=0.2366;SAS_AF=0.2495;AA=G|||;VT=SNP
6	27684654	rs9380012	A	G	100	PASS	AC=1519;AF=0.303315;AN=5008;NS=2504;DP=13641;EAS_AF=0.1716;AMR_AF=0.2622;AFR_AF=0.5166;EUR_AF=0.2366;SAS_AF=0.2485;AA=G|||;VT=SNP
6	27685061	rs79223588	A	G	100	PASS	AC=612;AF=0.122204;AN=5008;NS=2504;DP=14091;EAS_AF=0.1052;AMR_AF=0.0807;AFR_AF=0.1952;EUR_AF=0.0726;SAS_AF=0.1217;AA=A|||;VT=SNP
6	27685158	rs74783880	C	T	100	PASS	AC=612;AF=0.122204;AN=5008;NS=2504;DP=13411;EAS_AF=0.1052;AMR_AF=0.0807;AFR_AF=0.1952;EUR_AF=0.0726;SAS_AF=0.1217;AA=C|||;VT=SNP
6	27685348	rs34409918	A	G	100	PASS	AC=104;AF=0.0207668;AN=5008;NS=2504;DP=14098;EAS_AF=0;AMR_AF=0.0389;AFR_AF=0.0038;EUR_AF=0.0716;SAS_AF=0;AA=A|||;VT=SNP
6	27685825	rs34432857	G	A	100	PASS	AC=104;AF=0.0207668;AN=5008;NS=2504;DP=15314;EAS_AF=0;AMR_AF=0.0389;AFR_AF=0.0038;EUR_AF=0.0716;SAS_AF=0;AA=A|||;VT=SNP
6	27686501	rs138257572	G	A	100	PASS	AC=24;AF=0.00479233;AN=5008;NS=2504;DP=17796;EAS_AF=0.002;AMR_AF=0.0173;AFR_AF=0;EUR_AF=0.007;SAS_AF=0.0031;AA=G|||;VT=SNP
6	27686856	rs182056822	A	G	100	PASS	AC=15;AF=0.00299521;AN=5008;NS=2504;DP=20708;EAS_AF=0;AMR_AF=0.0086;AFR_AF=0;EUR_AF=0.0089;SAS_AF=0;AA=A|||;VT=SNP
6	27686991	rs2394000	A	G	100	PASS	AC=1478;AF=0.295128;AN=5008;NS=2504;DP=18002;EAS_AF=0.1716;AMR_AF=0.2622;AFR_AF=0.4856;EUR_AF=0.2366;SAS_AF=0.2485;AA=A|||;VT=SNP
6	27687035	rs9468201	C	T	100	PASS	AC=1538;AF=0.307109;AN=5008;NS=2504;DP=18527;EAS_AF=0.1716;AMR_AF=0.2651;AFR_AF=0.5234;EUR_AF=0.2376;SAS_AF=0.2556;AA=T|||;VT=SNP
6	27687973	rs9393847	G	A	100	PASS	AC=1478;AF=0.295128;AN=5008;NS=2504;DP=13864;EAS_AF=0.1716;AMR_AF=0.2622;AFR_AF=0.4856;EUR_AF=0.2366;SAS_AF=0.2485;AA=G|||;VT=SNP
6	27688158	rs79472400	C	A	100	PASS	AC=622;AF=0.124201;AN=5008;NS=2504;DP=16935;EAS_AF=0.1052;AMR_AF=0.0821;AFR_AF=0.202;EUR_AF=0.0726;SAS_AF=0.1217;AA=C|||;VT=SNP
6	27688369	rs9393848	G	A	100	PASS	AC=1528;AF=0.305112;AN=5008;NS=2504;DP=19404;EAS_AF=0.1716;AMR_AF=0.2637;AFR_AF=0.5234;EUR_AF=0.2366;SAS_AF=0.2474;AA=G|||;VT=SNP
6	27688625	rs34064842	G	T	100	PASS	AC=108;AF=0.0215655;AN=5008;NS=2504;DP=17780;EAS_AF=0;AMR_AF=0.0389;AFR_AF=0.0068;EUR_AF=0.0716;SAS_AF=0;AA=G|||;VT=SNP
6	27688667	rs9468203	A	G	100	PASS	AC=1529;AF=0.305312;AN=5008;NS=2504;DP=18152;EAS_AF=0.1716;AMR_AF=0.2637;AFR_AF=0.5234;EUR_AF=0.2366;SAS_AF=0.2485;AA=G|||;VT=SNP
6	27688809	rs9468204	C	T	100	PASS	AC=1530;AF=0.305511;AN=5008;NS=2504;DP=19855;EAS_AF=0.1716;AMR_AF=0.2637;AFR_AF=0.5242;EUR_AF=0.2366;SAS_AF=0.2485;AA=T|||;VT=SNP
6	27688841	rs13212318	A	C	100	PASS	AC=104;AF=0.0207668;AN=5008;NS=2504;DP=19081;EAS_AF=0;AMR_AF=0.0389;AFR_AF=0.0038;EUR_AF=0.0716;SAS_AF=0;AA=A|||;VT=SNP
6	27688927	rs9357045	G	A	100	PASS	AC=1372;AF=0.273962;AN=5008;NS=2504;DP=15899;EAS_AF=0.1716;AMR_AF=0.2363;AFR_AF=0.4818;EUR_AF=0.1759;SAS_AF=0.226;AA=G|||;VT=SNP
6	27688930	rs9348774	C	T	100	PASS	AC=1425;AF=0.284545;AN=5008;NS=2504;DP=15784;EAS_AF=0.1716;AMR_AF=0.2392;AFR_AF=0.5197;EUR_AF=0.1759;SAS_AF=0.227;AA=C|||;VT=SNP
6	27688993	rs7748123	T	C	100	PASS	AC=4819;AF=0.96226;AN=5008;NS=2504;DP=6461;EAS_AF=0.999;AMR_AF=0.9669;AFR_AF=0.9909;EUR_AF=0.8588;SAS_AF=0.9888;AA=t|||;VT=SNP
6	27689502	rs9295740	G	A	100	PASS	AC=1428;AF=0.285144;AN=5008;NS=2504;DP=17728;EAS_AF=0.1716;AMR_AF=0.2392;AFR_AF=0.5197;EUR_AF=0.1779;SAS_AF=0.228;AA=A|||;VT=SNP
6	27689939	rs2056923	T	C	100	PASS	AC=843;AF=0.168331;AN=5008;NS=2504;DP=19905;EAS_AF=0.1091;AMR_AF=0.1311;AFR_AF=0.2557;EUR_AF=0.161;SAS_AF=0.1452;AA=T|||;VT=SNP
6	27690174	rs2056924	G	A	100	PASS	AC=2402;AF=0.479633;AN=5008;NS=2504;DP=17856;EAS_AF=0.4494;AMR_AF=0.3674;AFR_AF=0.7322;EUR_AF=0.33;SAS_AF=0.4029;AA=A|||;VT=SNP
6	27690453	rs9468206	G	T	100	PASS	AC=1521;AF=0.303714;AN=5008;NS=2504;DP=18854;EAS_AF=0.1716;AMR_AF=0.2637;AFR_AF=0.5174;EUR_AF=0.2386;SAS_AF=0.2464;AA=T|||;VT=SNP
6	27690905	rs2056925	A	G	100	PASS	AC=1642;AF=0.327875;AN=5008;NS=2504;DP=13024;EAS_AF=0.1766;AMR_AF=0.2781;AFR_AF=0.5862;EUR_AF=0.2505;SAS_AF=0.2495;AA=a|||;VT=SNP
6	27691171	rs13191314	C	A	100	PASS	AC=90;AF=0.0179712;AN=5008;NS=2504;DP=9938;EAS_AF=0;AMR_AF=0.0216;AFR_AF=0.0015;EUR_AF=0.0706;SAS_AF=0.002;AA=C|||;VT=SNP
6	27692083	rs147394752	T	C	100	PASS	AC=56;AF=0.0111821;AN=5008;NS=2504;DP=18137;EAS_AF=0.0099;AMR_AF=0.0115;AFR_AF=0;EUR_AF=0.0209;SAS_AF=0.0174;AA=T|||;VT=SNP
6	27692259	rs9393849	T	C	100	PASS	AC=568;AF=0.113419;AN=5008;NS=2504;DP=18455;EAS_AF=0.2778;AMR_AF=0.0605;AFR_AF=0.0083;EUR_AF=0.0785;SAS_AF=0.1595;AA=t|||;VT=SNP
6	27692971	rs79001945	G	C	100	PASS	AC=101;AF=0.0201677;AN=5008;NS=2504;DP=17467;EAS_AF=0;AMR_AF=0.0288;AFR_AF=0.0076;EUR_AF=0.0666;SAS_AF=0.0041;AA=G|||;VT=SNP
6	27692975	rs72845892	T	C	100	PASS	AC=32;AF=0.00638978;AN=5008;NS=2504;DP=17592;EAS_AF=0.004;AMR_AF=0.0029;AFR_AF=0.0015;EUR_AF=0.0219;SAS_AF=0.002;AA=T|||;VT=SNP
6	27693003	rs6922574	A	T	100	PASS	AC=1579;AF=0.315296;AN=5008;NS=2504;DP=17429;EAS_AF=0.1776;AMR_AF=0.2767;AFR_AF=0.5408;EUR_AF=0.2485;SAS_AF=0.2485;AA=A|||;VT=SNP
6	27694421	rs9468209	C	T	100	PASS	AC=2704;AF=0.539936;AN=5008;NS=2504;DP=16737;EAS_AF=0.4802;AMR_AF=0.4006;AFR_AF=0.8268;EUR_AF=0.3529;SAS_AF=0.5051;AA=T|||;VT=SNP
6	27694459	rs9380015	C	T	100	PASS	AC=265;AF=0.0529153;AN=5008;NS=2504;DP=15739;EAS_AF=0.0635;AMR_AF=0.085;AFR_AF=0.0378;EUR_AF=0.005;SAS_AF=0.089;AA=C|||;VT=SNP
6	27694460	rs79468798	A	G	100	PASS	AC=711;AF=0.141973;AN=5008;NS=2504;DP=15751;EAS_AF=0.2788;AMR_AF=0.0706;AFR_AF=0.1188;EUR_AF=0.0666;SAS_AF=0.1605;AA=A|||;VT=SNP
6	27695329	rs9348775	C	T	100	PASS	AC=1577;AF=0.314896;AN=5008;NS=2504;DP=19848;EAS_AF=0.1766;AMR_AF=0.2767;AFR_AF=0.5408;EUR_AF=0.2485;SAS_AF=0.2474;AA=C|||;VT=SNP
6	27696359	rs16867942	C	T	100	PASS	AC=423;AF=0.0844649;AN=5008;NS=2504;DP=16899;EAS_AF=0.1022;AMR_AF=0.0548;AFR_AF=0.1172;EUR_AF=0.0338;SAS_AF=0.0951;AA=C|||;VT=SNP
6	27696951	rs9366700	C	T	100	PASS	AC=1684;AF=0.336262;AN=5008;NS=2504;DP=19549;EAS_AF=0.1766;AMR_AF=0.2867;AFR_AF=0.6157;EUR_AF=0.2495;SAS_AF=0.2474;AA=T|||;VT=SNP
6	27696998	rs9468211	T	C	100	PASS	AC=661;AF=0.131989;AN=5008;NS=2504;DP=18897;EAS_AF=0.1052;AMR_AF=0.085;AFR_AF=0.2307;EUR_AF=0.0726;SAS_AF=0.1207;AA=T|||;VT=SNP
6	27697645	rs72845896	C	G	100	PASS	AC=105;AF=0.0209665;AN=5008;NS=2504;DP=19918;EAS_AF=0;AMR_AF=0.0245;AFR_AF=0.0038;EUR_AF=0.0606;SAS_AF=0.0225;AA=C|||;VT=SNP
6	27698355	rs6456802	A	G	100	PASS	AC=1685;AF=0.336462;AN=5008;NS=2504;DP=19076;EAS_AF=0.1766;AMR_AF=0.2867;AFR_AF=0.6165;EUR_AF=0.2495;SAS_AF=0.2474;AA=G|||;VT=SNP
6	27698837	rs13202295	C	T	100	PASS	AC=103;AF=0.0205671;AN=5008;NS=2504;DP=18998;EAS_AF=0;AMR_AF=0.0375;AFR_AF=0.0038;EUR_AF=0.0716;SAS_AF=0;AA=C|||;VT=SNP
6	27698857	rs13202291	A	G	100	PASS	AC=104;AF=0.0207668;AN=5008;NS=2504;DP=18712;EAS_AF=0;AMR_AF=0.0389;AFR_AF=0.0038;EUR_AF=0.0716;SAS_AF=0;AA=A|||;VT=SNP
6	27699154	rs58462572	T	C	100	PASS	AC=241;AF=0.048123;AN=5008;NS=2504;DP=18179;EAS_AF=0.004;AMR_AF=0.0591;AFR_AF=0.0991;EUR_AF=0.0417;SAS_AF=0.0235;AA=T|||;VT=SNP
6	27699357	rs72845897	T	C	100	PASS	AC=105;AF=0.0209665;AN=5008;NS=2504;DP=15955;EAS_AF=0;AMR_AF=0.0245;AFR_AF=0.0038;EUR_AF=0.0606;SAS_AF=0.0225;AA=T|||;VT=SNP
6	27699581	rs9393851	A	T	100	PASS	AC=1684;AF=0.336262;AN=5008;NS=2504;DP=17769;EAS_AF=0.1766;AMR_AF=0.2867;AFR_AF=0.6157;EUR_AF=0.2495;SAS_AF=0.2474;AA=T|||;VT=SNP
6	27700191	rs147006490	T	C	100	PASS	AC=43;AF=0.00858626;AN=5008;NS=2504;DP=14299;EAS_AF=0;AMR_AF=0.0245;AFR_AF=0;EUR_AF=0.0229;SAS_AF=0.0031;AA=T|||;VT=SNP
6	27700331	rs78326507	T	C	100	PASS	AC=135;AF=0.0269569;AN=5008;NS=2504;DP=15385;EAS_AF=0.005;AMR_AF=0.0245;AFR_AF=0.003;EUR_AF=0.0855;SAS_AF=0.0235;AA=t|||;VT=SNP
6	27700559	rs9461400	A	G	100	PASS	AC=1684;AF=0.336262;AN=5008;NS=2504;DP=16515;EAS_AF=0.1766;AMR_AF=0.2867;AFR_AF=0.6157;EUR_AF=0.2495;SAS_AF=0.2474;AA=N|||;VT=SNP
6	27700822	rs11969118	C	T	100	PASS	AC=345;AF=0.0688898;AN=5008;NS=2504;DP=15236;EAS_AF=0.006;AMR_AF=0.0317;AFR_AF=0.2186;EUR_AF=0.0229;SAS_AF=0.0051;AA=c|||;VT=SNP
6	27701021	rs148393755	G	C	100	PASS	AC=97;AF=0.019369;AN=5008;NS=2504;DP=13830;EAS_AF=0.0109;AMR_AF=0.0187;AFR_AF=0.0023;EUR_AF=0.0159;SAS_AF=0.0552;AA=g|||;VT=SNP
6	27701122	rs17750424	T	C	100	PASS	AC=103;AF=0.0205671;AN=5008;NS=2504;DP=11858;EAS_AF=0;AMR_AF=0.0389;AFR_AF=0.003;EUR_AF=0.0716;SAS_AF=0;AA=t|||;VT=SNP
6	27701421	rs146393160	T	C	100	PASS	AC=34;AF=0.00678914;AN=5008;NS=2504;DP=13731;EAS_AF=0.001;AMR_AF=0.0072;AFR_AF=0.003;EUR_AF=0.0229;SAS_AF=0.001;AA=t|||;VT=SNP
6	27701846	rs139727402	A	G	100	PASS	AC=105;AF=0.0209665;AN=5008;NS=2504;DP=11043;EAS_AF=0;AMR_AF=0.0245;AFR_AF=0.0038;EUR_AF=0.0606;SAS_AF=0.0225;AA=a|||;VT=SNP
6	27702425	rs13193542	G	T	100	PASS	AC=102;AF=0.0203674;AN=5008;NS=2504;DP=14723;EAS_AF=0;AMR_AF=0.0375;AFR_AF=0.003;EUR_AF=0.0716;SAS_AF=0;AA=g|||;VT=SNP
6	27702440	rs10214440	A	C	100	PASS	AC=1627;AF=0.32488;AN=5008;NS=2504;DP=13883;EAS_AF=0.1766;AMR_AF=0.2867;AFR_AF=0.5711;EUR_AF=0.2495;SAS_AF=0.2495;AA=a|||;VT=SNP
6	27702561	rs13193480	A	G	100	PASS	AC=102;AF=0.0203674;AN=5008;NS=2504;DP=13707;EAS_AF=0;AMR_AF=0.0375;AFR_AF=0.003;EUR_AF=0.0716;SAS_AF=0;AA=a|||;VT=SNP
6	27702832	rs9295742	G	A	100	PASS	AC=1684;AF=0.336262;AN=5008;NS=2504;DP=14781;EAS_AF=0.1766;AMR_AF=0.2867;AFR_AF=0.6157;EUR_AF=0.2495;SAS_AF=0.2474;AA=G|||;VT=SNP
6	27703291	rs9461401	G	A	100	PASS	AC=1684;AF=0.336262;AN=5008;NS=2504;DP=14980;EAS_AF=0.1766;AMR_AF=0.2867;AFR_AF=0.6157;EUR_AF=0.2495;SAS_AF=0.2474;AA=g|||;VT=SNP
6	27703403	rs145728364	C	A	100	PASS	AC=105;AF=0.0209665;AN=5008;NS=2504;DP=15308;EAS_AF=0;AMR_AF=0.0245;AFR_AF=0.0038;EUR_AF=0.0606;SAS_AF=0.0225;AA=c|||;VT=SNP
6	27706072	rs9393852	A	T	100	PASS	AC=567;AF=0.113219;AN=5008;NS=2504;DP=18411;EAS_AF=0.2758;AMR_AF=0.0605;AFR_AF=0.0083;EUR_AF=0.0775;SAS_AF=0.1616;AA=a|||;VT=SNP
6	27706180	rs9468213	G	A	100	PASS	AC=2442;AF=0.48762;AN=5008;NS=2504;DP=15711;EAS_AF=0.4554;AMR_AF=0.3703;AFR_AF=0.7375;EUR_AF=0.327;SAS_AF=0.4315;AA=a|||;VT=SNP
6	27707046	rs17693877	G	A	100	PASS	AC=384;AF=0.0766773;AN=5008;NS=2504;DP=14110;EAS_AF=0.0595;AMR_AF=0.1124;AFR_AF=0.0613;EUR_AF=0.0656;SAS_AF=0.1012;AA=g|||;VT=SNP
6	27708732	rs6940116	A	G	100	PASS	AC=879;AF=0.175519;AN=5008;NS=2504;DP=13759;EAS_AF=0.1121;AMR_AF=0.1412;AFR_AF=0.2776;EUR_AF=0.159;SAS_AF=0.1442;AA=a|||;VT=SNP
6	27709430	rs1157432	A	G	100	PASS	AC=568;AF=0.113419;AN=5008;NS=2504;DP=17402;EAS_AF=0.2778;AMR_AF=0.0605;AFR_AF=0.0083;EUR_AF=0.0785;SAS_AF=0.1595;AA=a|||;VT=SNP
6	27709441	rs6902689	C	T	100	PASS	AC=1623;AF=0.324081;AN=5008;NS=2504;DP=17196;EAS_AF=0.1766;AMR_AF=0.2853;AFR_AF=0.5703;EUR_AF=0.2485;SAS_AF=0.2485;AA=c|||;VT=SNP
6	27710165	rs17693963	A	C	100	PASS	AC=170;AF=0.0339457;AN=5008;NS=2504;DP=13957;EAS_AF=0.006;AMR_AF=0.0461;AFR_AF=0.0174;EUR_AF=0.0865;SAS_AF=0.0225;AA=a|||;VT=SNP
6	27710526	rs116237793	C	T	100	PASS	AC=57;AF=0.0113818;AN=5008;NS=2504;DP=16604;EAS_AF=0.001;AMR_AF=0.0115;AFR_AF=0.003;EUR_AF=0.0249;SAS_AF=0.0194;AA=c|||;VT=SNP
6	27710986	rs79574739	T	C	100	PASS	AC=94;AF=0.01877;AN=5008;NS=2504;DP=21412;EAS_AF=0;AMR_AF=0.0576;AFR_AF=0.0091;EUR_AF=0.0408;SAS_AF=0.001;AA=t|||;VT=SNP
6	27711530	rs6914924	C	T	100	PASS	AC=1683;AF=0.336062;AN=5008;NS=2504;DP=18407;EAS_AF=0.1766;AMR_AF=0.2867;AFR_AF=0.615;EUR_AF=0.2485;SAS_AF=0.2485;AA=t|||;VT=SNP
6	27711607	rs112728100	A	T	100	PASS	AC=60;AF=0.0119808;AN=5008;NS=2504;DP=17137;EAS_AF=0.0119;AMR_AF=0.0115;AFR_AF=0.0015;EUR_AF=0.0209;SAS_AF=0.0174;AA=a|||;VT=SNP
6	27712047	rs74349674	T	C	100	PASS	AC=424;AF=0.0846645;AN=5008;NS=2504;DP=15294;EAS_AF=0.1032;AMR_AF=0.0548;AFR_AF=0.1165;EUR_AF=0.0348;SAS_AF=0.0951;AA=t|||;VT=SNP
6	27712120	rs6930992	A	C	100	PASS	AC=1685;AF=0.336462;AN=5008;NS=2504;DP=14172;EAS_AF=0.1776;AMR_AF=0.2867;AFR_AF=0.615;EUR_AF=0.2495;SAS_AF=0.2485;AA=N|||;VT=SNP
6	27712825	rs4713119	G	A	100	PASS	AC=4809;AF=0.960264;AN=5008;NS=2504;DP=15916;EAS_AF=0.999;AMR_AF=0.9625;AFR_AF=0.9909;EUR_AF=0.8579;SAS_AF=0.9826;AA=a|||;VT=SNP
6	27713299	rs9468214	G	C	100	PASS	AC=1627;AF=0.32488;AN=5008;NS=2504;DP=18054;EAS_AF=0.1766;AMR_AF=0.2853;AFR_AF=0.5726;EUR_AF=0.2495;SAS_AF=0.2485;AA=g|||;VT=SNP
6	27713528	rs9461403	G	T	100	PASS	AC=193;AF=0.0385383;AN=5008;NS=2504;DP=17566;EAS_AF=0.003;AMR_AF=0.0274;AFR_AF=0.0817;EUR_AF=0.0378;SAS_AF=0.0256;AA=g|||;VT=SNP
6	27713620	rs12665603	G	C	100	PASS	AC=45;AF=0.00898562;AN=5008;NS=2504;DP=18684;EAS_AF=0.002;AMR_AF=0.0144;AFR_AF=0.0015;EUR_AF=0.0219;SAS_AF=0.0092;AA=g|||;VT=SNP
6	27714052	rs142306808	C	G	100	PASS	AC=94;AF=0.01877;AN=5008;NS=2504;DP=18667;EAS_AF=0;AMR_AF=0.0576;AFR_AF=0.0091;EUR_AF=0.0408;SAS_AF=0.001;AA=c|||;VT=SNP
6	27714575	rs6901520	G	T	100	PASS	AC=1684;AF=0.336262;AN=5008;NS=2504;DP=15976;EAS_AF=0.1766;AMR_AF=0.2867;AFR_AF=0.615;EUR_AF=0.2495;SAS_AF=0.2485;AA=g|||;VT=SNP
6	27715102	rs9295743	G	C	100	PASS	AC=1715;AF=0.342452;AN=5008;NS=2504;DP=19231;EAS_AF=0.1766;AMR_AF=0.2911;AFR_AF=0.618;EUR_AF=0.2505;SAS_AF=0.272;AA=N|||;VT=SNP
6	27715243	rs9283880	A	C	100	PASS	AC=1687;AF=0.336861;AN=5008;NS=2504;DP=15580;EAS_AF=0.1756;AMR_AF=0.2867;AFR_AF=0.615;EUR_AF=0.2505;SAS_AF=0.2515;AA=N|||;VT=SNP
6	27715255	rs9283881	A	T	100	PASS	AC=1687;AF=0.336861;AN=5008;NS=2504;DP=15436;EAS_AF=0.1756;AMR_AF=0.2882;AFR_AF=0.615;EUR_AF=0.2495;SAS_AF=0.2515;AA=t|||;VT=SNP
6	27715258	rs9283882	A	C	100	PASS	AC=1687;AF=0.336861;AN=5008;NS=2504;DP=15328;EAS_AF=0.1756;AMR_AF=0.2882;AFR_AF=0.615;EUR_AF=0.2495;SAS_AF=0.2515;AA=N|||;VT=SNP
6	27715363	rs72847304	A	G	100	PASS	AC=28;AF=0.00559105;AN=5008;NS=2504;DP=15735;EAS_AF=0;AMR_AF=0.013;AFR_AF=0;EUR_AF=0.0129;SAS_AF=0.0061;AA=a|||;VT=SNP
6	27715470	rs9283883	T	A	100	PASS	AC=1624;AF=0.324281;AN=5008;NS=2504;DP=14797;EAS_AF=0.1756;AMR_AF=0.2853;AFR_AF=0.5688;EUR_AF=0.2505;SAS_AF=0.2505;AA=t|||;VT=SNP
6	27715530	rs144524716	G	A	100	PASS	AC=102;AF=0.0203674;AN=5008;NS=2504;DP=15797;EAS_AF=0.0109;AMR_AF=0.0187;AFR_AF=0.0053;EUR_AF=0.0159;SAS_AF=0.0562;AA=g|||;VT=SNP
6	27716671	rs143930935	C	A	100	PASS	AC=107;AF=0.0213658;AN=5008;NS=2504;DP=18006;EAS_AF=0;AMR_AF=0.0245;AFR_AF=0.0038;EUR_AF=0.0606;SAS_AF=0.0245;AA=C|||;VT=SNP
6	27717550	rs9295745	A	G	100	PASS	AC=124;AF=0.0247604;AN=5008;NS=2504;DP=18458;EAS_AF=0.003;AMR_AF=0.0216;AFR_AF=0.0333;EUR_AF=0.0368;SAS_AF=0.0256;AA=A|||;VT=SNP
6	27718109	rs7760523	A	G	100	PASS	AC=1684;AF=0.336262;AN=5008;NS=2504;DP=15247;EAS_AF=0.1756;AMR_AF=0.2867;AFR_AF=0.615;EUR_AF=0.2485;SAS_AF=0.2505;AA=G|||;VT=SNP
6	27718272	rs35957409	T	C	100	PASS	AC=1684;AF=0.336262;AN=5008;NS=2504;DP=13327;EAS_AF=0.1756;AMR_AF=0.2867;AFR_AF=0.615;EUR_AF=0.2485;SAS_AF=0.2505;AA=C|||;VT=SNP
6	27719375	rs9461405	G	T	100	PASS	AC=1683;AF=0.336062;AN=5008;NS=2504;DP=19438;EAS_AF=0.1756;AMR_AF=0.2867;AFR_AF=0.615;EUR_AF=0.2485;SAS_AF=0.2495;AA=T|||;VT=SNP
6	27719764	rs9461406	T	C	100	PASS	AC=1260;AF=0.251597;AN=5008;NS=2504;DP=19307;EAS_AF=0.1706;AMR_AF=0.2565;AFR_AF=0.3351;EUR_AF=0.2247;SAS_AF=0.2464;AA=T|||;VT=SNP
6	27720249	rs57252182	C	A	100	PASS	AC=2422;AF=0.483626;AN=5008;NS=2504;DP=18094;EAS_AF=0.4563;AMR_AF=0.3689;AFR_AF=0.7247;EUR_AF=0.3241;SAS_AF=0.4315;AA=A|||;VT=SNP
6	27721168	rs79602976	G	A	100	PASS	AC=174;AF=0.0347444;AN=5008;NS=2504;DP=16123;EAS_AF=0.0536;AMR_AF=0.0331;AFR_AF=0.0098;EUR_AF=0.0199;SAS_AF=0.0654;AA=G|||;VT=SNP
6	27721304	rs9468216	C	T	100	PASS	AC=659;AF=0.131589;AN=5008;NS=2504;DP=12198;EAS_AF=0.1062;AMR_AF=0.085;AFR_AF=0.2292;EUR_AF=0.0716;SAS_AF=0.1207;AA=C|||;VT=SNP
6	27721307	rs77344783	C	G	100	PASS	AC=422;AF=0.0842652;AN=5008;NS=2504;DP=12162;EAS_AF=0.1032;AMR_AF=0.0548;AFR_AF=0.1157;EUR_AF=0.0338;SAS_AF=0.0951;AA=C|||;VT=SNP
6	27721835	rs4713120	C	A	100	PASS	AC=2697;AF=0.538538;AN=5008;NS=2504;DP=13481;EAS_AF=0.4802;AMR_AF=0.3977;AFR_AF=0.8238;EUR_AF=0.3479;SAS_AF=0.5092;AA=A|||;VT=SNP
6	27722064	rs4713121	T	C	100	PASS	AC=1392;AF=0.277955;AN=5008;NS=2504;DP=14402;EAS_AF=0.1845;AMR_AF=0.2709;AFR_AF=0.4047;EUR_AF=0.2366;SAS_AF=0.2505;AA=T|||;VT=SNP
6	27722533	rs56403205	A	T	100	PASS	AC=31;AF=0.0061901;AN=5008;NS=2504;DP=17027;EAS_AF=0;AMR_AF=0.013;AFR_AF=0.0015;EUR_AF=0.0139;SAS_AF=0.0061;AA=A|||;VT=SNP
6	27724986	rs16867976	T	A	100	PASS	AC=556;AF=0.111022;AN=5008;NS=2504;DP=16994;EAS_AF=0.2708;AMR_AF=0.0591;AFR_AF=0.0076;EUR_AF=0.0746;SAS_AF=0.1605;AA=T|||;VT=SNP
6	27725486	rs73389068	C	T	100	PASS	AC=363;AF=0.072484;AN=5008;NS=2504;DP=14963;EAS_AF=0.005;AMR_AF=0.0303;AFR_AF=0.2345;EUR_AF=0.0239;SAS_AF=0.0031;AA=C|||;VT=SNP
6	27726467	rs9468217	G	A	100	PASS	AC=1272;AF=0.253994;AN=5008;NS=2504;DP=15044;EAS_AF=0.1796;AMR_AF=0.2565;AFR_AF=0.3366;EUR_AF=0.2247;SAS_AF=0.2474;AA=G|||;VT=SNP
6	27726662	rs74888417	A	G	100	PASS	AC=124;AF=0.0247604;AN=5008;NS=2504;DP=19823;EAS_AF=0.003;AMR_AF=0.0216;AFR_AF=0.0333;EUR_AF=0.0368;SAS_AF=0.0256;AA=A|||;VT=SNP
6	27726731	rs7776351	C	T	100	PASS	AC=1694;AF=0.338259;AN=5008;NS=2504;DP=19359;EAS_AF=0.1845;AMR_AF=0.2882;AFR_AF=0.6157;EUR_AF=0.2485;SAS_AF=0.2495;AA=T|||;VT=SNP
6	27727051	rs7742752	G	A	100	PASS	AC=331;AF=0.0660942;AN=5008;NS=2504;DP=17782;EAS_AF=0.005;AMR_AF=0.0288;AFR_AF=0.2118;EUR_AF=0.0229;SAS_AF=0.0031;AA=G|||;VT=SNP
6	27727513	rs4711163	G	A	100	PASS	AC=1387;AF=0.276957;AN=5008;NS=2504;DP=14551;EAS_AF=0.1845;AMR_AF=0.268;AFR_AF=0.4017;EUR_AF=0.2376;SAS_AF=0.2505;AA=G|||;VT=SNP
6	27728827	rs7773070	T	C	100	PASS	AC=1695;AF=0.338458;AN=5008;NS=2504;DP=17656;EAS_AF=0.1845;AMR_AF=0.2882;AFR_AF=0.6157;EUR_AF=0.2485;SAS_AF=0.2505;AA=C|||;VT=SNP
6	27729951	rs11968469	C	T	100	PASS	AC=363;AF=0.072484;AN=5008;NS=2504;DP=15571;EAS_AF=0.005;AMR_AF=0.0303;AFR_AF=0.2345;EUR_AF=0.0239;SAS_AF=0.0031;AA=C|||;VT=SNP
6	27730064	rs9295746	T	C	100	PASS	AC=1272;AF=0.253994;AN=5008;NS=2504;DP=16203;EAS_AF=0.1796;AMR_AF=0.2565;AFR_AF=0.3366;EUR_AF=0.2247;SAS_AF=0.2474;AA=T|||;VT=SNP
6	27730082	rs72847313	C	T	100	PASS	AC=104;AF=0.0207668;AN=5008;NS=2504;DP=16481;EAS_AF=0;AMR_AF=0.0389;AFR_AF=0.0038;EUR_AF=0.0716;SAS_AF=0;AA=C|||;VT=SNP
6	27730334	rs17750747	T	C	100	PASS	AC=104;AF=0.0207668;AN=5008;NS=2504;DP=17799;EAS_AF=0;AMR_AF=0.0389;AFR_AF=0.0038;EUR_AF=0.0716;SAS_AF=0;AA=T|||;VT=SNP
6	27730463	rs7759217	A	G	100	PASS	AC=1611;AF=0.321685;AN=5008;NS=2504;DP=16556;EAS_AF=0.1855;AMR_AF=0.2781;AFR_AF=0.5439;EUR_AF=0.2445;SAS_AF=0.272;AA=G|||;VT=SNP
6	27731611	rs60339576	G	A	100	PASS	AC=423;AF=0.0844649;AN=5008;NS=2504;DP=10669;EAS_AF=0.005;AMR_AF=0.0317;AFR_AF=0.2791;EUR_AF=0.0239;SAS_AF=0.0031;AA=G|||;VT=SNP
6	27731755	rs9468219	C	A	100	PASS	AC=1611;AF=0.321685;AN=5008;NS=2504;DP=12516;EAS_AF=0.1855;AMR_AF=0.2781;AFR_AF=0.5439;EUR_AF=0.2445;SAS_AF=0.272;AA=A|||;VT=SNP
6	27732240	rs16867983	C	G	100	PASS	AC=559;AF=0.111621;AN=5008;NS=2504;DP=18518;EAS_AF=0.2718;AMR_AF=0.0591;AFR_AF=0.0076;EUR_AF=0.0746;SAS_AF=0.1626;AA=C|||;VT=SNP
6	27732572	rs62401405	G	A	100	PASS	AC=62;AF=0.0123802;AN=5008;NS=2504;DP=19533;EAS_AF=0.004;AMR_AF=0.0072;AFR_AF=0;EUR_AF=0.0477;SAS_AF=0.0051;AA=G|||;VT=SNP
6	27732976	rs9468220	C	T	100	PASS	AC=1157;AF=0.23103;AN=5008;NS=2504;DP=22993;EAS_AF=0.1796;AMR_AF=0.2421;AFR_AF=0.2617;EUR_AF=0.2197;SAS_AF=0.2464;AA=C|||;VT=SNP
6	27733803	rs59199903	C	T	100	PASS	AC=363;AF=0.072484;AN=5008;NS=2504;DP=20132;EAS_AF=0.005;AMR_AF=0.0303;AFR_AF=0.2345;EUR_AF=0.0239;SAS_AF=0.0031;AA=C|||;VT=SNP
6	27734470	rs9366702	T	C	100	PASS	AC=1623;AF=0.324081;AN=5008;NS=2504;DP=19735;EAS_AF=0.1855;AMR_AF=0.2781;AFR_AF=0.5522;EUR_AF=0.2445;SAS_AF=0.273;AA=G|||;VT=SNP
6	27734954	rs7756968	C	G	100	PASS	AC=1167;AF=0.233027;AN=5008;NS=2504;DP=21511;EAS_AF=0.1796;AMR_AF=0.2421;AFR_AF=0.2685;EUR_AF=0.2197;SAS_AF=0.2474;AA=C|||;VT=SNP
6	27735221	rs56002038	G	C	100	PASS	AC=363;AF=0.072484;AN=5008;NS=2504;DP=22187;EAS_AF=0.005;AMR_AF=0.0303;AFR_AF=0.2345;EUR_AF=0.0239;SAS_AF=0.0031;AA=G|||;VT=SNP
6	27736993	rs9295747	T	G	100	PASS	AC=2444;AF=0.488019;AN=5008;NS=2504;DP=23196;EAS_AF=0.4613;AMR_AF=0.3703;AFR_AF=0.7352;EUR_AF=0.325;SAS_AF=0.4325;AA=G|||;VT=SNP
6	27737605	rs9368530	A	G	100	PASS	AC=1590;AF=0.317492;AN=5008;NS=2504;DP=13501;EAS_AF=0.1845;AMR_AF=0.2738;AFR_AF=0.5469;EUR_AF=0.2445;SAS_AF=0.2505;AA=G|||;VT=SNP
6	27738732	rs2893929	A	T	100	PASS	AC=1165;AF=0.232628;AN=5008;NS=2504;DP=16373;EAS_AF=0.1796;AMR_AF=0.2421;AFR_AF=0.2678;EUR_AF=0.2197;SAS_AF=0.2464;AA=A|||;VT=SNP
6	27738801	rs4140646	G	A	100	PASS	AC=1166;AF=0.232827;AN=5008;NS=2504;DP=18229;EAS_AF=0.1796;AMR_AF=0.2421;AFR_AF=0.2685;EUR_AF=0.2197;SAS_AF=0.2464;AA=G|||;VT=SNP
6	27738806	rs2893930	T	C	100	PASS	AC=1165;AF=0.232628;AN=5008;NS=2504;DP=18340;EAS_AF=0.1796;AMR_AF=0.2421;AFR_AF=0.2678;EUR_AF=0.2197;SAS_AF=0.2464;AA=T|||;VT=SNP
6	27738965	rs6901712	C	T	100	PASS	AC=364;AF=0.0726837;AN=5008;NS=2504;DP=19431;EAS_AF=0.005;AMR_AF=0.0303;AFR_AF=0.2352;EUR_AF=0.0239;SAS_AF=0.0031;AA=C|||;VT=SNP
6	27739254	rs742046	T	C	100	PASS	AC=1589;AF=0.317292;AN=5008;NS=2504;DP=18528;EAS_AF=0.1845;AMR_AF=0.2738;AFR_AF=0.5477;EUR_AF=0.2435;SAS_AF=0.2495;AA=C|||;VT=SNP
6	27739380	rs742047	A	G	100	PASS	AC=1167;AF=0.233027;AN=5008;NS=2504;DP=17738;EAS_AF=0.1796;AMR_AF=0.2421;AFR_AF=0.2685;EUR_AF=0.2197;SAS_AF=0.2474;AA=A|||;VT=SNP
6	27739566	rs35501037	T	A	100	PASS	AC=108;AF=0.0215655;AN=5008;NS=2504;DP=17448;EAS_AF=0;AMR_AF=0.0389;AFR_AF=0.0061;EUR_AF=0.0716;SAS_AF=0.001;AA=T|||;VT=SNP
6	27740054	rs72847322	C	T	100	PASS	AC=107;AF=0.0213658;AN=5008;NS=2504;DP=18285;EAS_AF=0;AMR_AF=0.0245;AFR_AF=0.0038;EUR_AF=0.0606;SAS_AF=0.0245;AA=C|||;VT=SNP
6	27740300	rs760587	C	A	100	PASS	AC=1164;AF=0.232428;AN=5008;NS=2504;DP=20505;EAS_AF=0.1796;AMR_AF=0.2406;AFR_AF=0.267;EUR_AF=0.2197;SAS_AF=0.2474;AA=C|||;VT=SNP
6	27740438	rs12192568	C	A	100	PASS	AC=242;AF=0.0483227;AN=5008;NS=2504;DP=15927;EAS_AF=0.0268;AMR_AF=0.049;AFR_AF=0.0068;EUR_AF=0.1093;SAS_AF=0.0634;AA=C|||;VT=SNP
6	27740646	rs9380018	A	G	100	PASS	AC=397;AF=0.0792732;AN=5008;NS=2504;DP=19484;EAS_AF=0.0675;AMR_AF=0.1138;AFR_AF=0.0613;EUR_AF=0.0656;SAS_AF=0.1053;AA=A|||;VT=SNP
6	27740666	rs9468223	C	T	100	PASS	AC=1588;AF=0.317093;AN=5008;NS=2504;DP=20251;EAS_AF=0.1845;AMR_AF=0.2738;AFR_AF=0.5454;EUR_AF=0.2435;SAS_AF=0.2515;AA=T|||;VT=SNP
6	27741137	rs6936952	T	A	100	PASS	AC=414;AF=0.0826677;AN=5008;NS=2504;DP=18669;EAS_AF=0.005;AMR_AF=0.0303;AFR_AF=0.2731;EUR_AF=0.0239;SAS_AF=0.0031;AA=A|||;VT=SNP
6	27741682	rs6915101	C	T	100	PASS	AC=414;AF=0.0826677;AN=5008;NS=2504;DP=19455;EAS_AF=0.005;AMR_AF=0.0303;AFR_AF=0.2731;EUR_AF=0.0239;SAS_AF=0.0031;AA=C|||;VT=SNP
6	27741710	rs6938018	T	C	100	PASS	AC=354;AF=0.0706869;AN=5008;NS=2504;DP=18678;EAS_AF=0.005;AMR_AF=0.0288;AFR_AF=0.2284;EUR_AF=0.0239;SAS_AF=0.0031;AA=T|||;VT=SNP
6	27741825	rs2179094	T	C	100	PASS	AC=1595;AF=0.31849;AN=5008;NS=2504;DP=19685;EAS_AF=0.1845;AMR_AF=0.2824;AFR_AF=0.5461;EUR_AF=0.2445;SAS_AF=0.2505;AA=C|||;VT=SNP
6	27742035	rs1985099	A	G	100	PASS	AC=1595;AF=0.31849;AN=5008;NS=2504;DP=17293;EAS_AF=0.1845;AMR_AF=0.2824;AFR_AF=0.5461;EUR_AF=0.2445;SAS_AF=0.2505;AA=a|||;VT=SNP
6	27742186	rs6901437	G	A	100	PASS	AC=354;AF=0.0706869;AN=5008;NS=2504;DP=17702;EAS_AF=0.005;AMR_AF=0.0303;AFR_AF=0.2277;EUR_AF=0.0239;SAS_AF=0.0031;AA=G|||;VT=SNP
6	27742258	rs111828532	T	A	100	PASS	AC=354;AF=0.0706869;AN=5008;NS=2504;DP=18252;EAS_AF=0.005;AMR_AF=0.0288;AFR_AF=0.2284;EUR_AF=0.0239;SAS_AF=0.0031;AA=T|||;VT=SNP
6	27743131	rs6906980	A	G	100	PASS	AC=414;AF=0.0826677;AN=5008;NS=2504;DP=18724;EAS_AF=0.005;AMR_AF=0.0303;AFR_AF=0.2731;EUR_AF=0.0239;SAS_AF=0.0031;AA=A|||;VT=SNP
6	27743878	rs9348777	T	C	100	PASS	AC=691;AF=0.137979;AN=5008;NS=2504;DP=17677;EAS_AF=0.2738;AMR_AF=0.0778;AFR_AF=0.0976;EUR_AF=0.0746;SAS_AF=0.1605;AA=T|||;VT=SNP
6	27744490	rs72847323	A	T	100	PASS	AC=107;AF=0.0213658;AN=5008;NS=2504;DP=16754;EAS_AF=0;AMR_AF=0.0245;AFR_AF=0.0038;EUR_AF=0.0606;SAS_AF=0.0245;AA=A|||;VT=SNP
6	27745714	rs6920477	G	A	100	PASS	AC=167;AF=0.0333466;AN=5008;NS=2504;DP=10737;EAS_AF=0;AMR_AF=0.0605;AFR_AF=0.0628;EUR_AF=0.0408;SAS_AF=0.001;AA=G|||;VT=SNP
6	27745719	rs9468225	T	G	100	PASS	AC=1546;AF=0.308706;AN=5008;NS=2504;DP=10486;EAS_AF=0.1845;AMR_AF=0.281;AFR_AF=0.5091;EUR_AF=0.2445;SAS_AF=0.2515;AA=G|||;VT=SNP
6	27745738	rs9461407	G	A	100	PASS	AC=1728;AF=0.345048;AN=5008;NS=2504;DP=10172;EAS_AF=0.1964;AMR_AF=0.2983;AFR_AF=0.559;EUR_AF=0.2833;SAS_AF=0.3057;AA=G|||;VT=SNP
6	27746178	rs9468226	A	G	100	PASS	AC=221;AF=0.0441294;AN=5008;NS=2504;DP=17107;EAS_AF=0.004;AMR_AF=0.0389;AFR_AF=0.0953;EUR_AF=0.0388;SAS_AF=0.0256;AA=A|||;VT=SNP
6	27746342	rs9468227	A	G	100	PASS	AC=398;AF=0.0794728;AN=5008;NS=2504;DP=18614;EAS_AF=0.005;AMR_AF=0.0317;AFR_AF=0.2602;EUR_AF=0.0239;SAS_AF=0.0031;AA=A|||;VT=SNP
6	27746590	rs10484401	A	T	100	PASS	AC=1137;AF=0.227037;AN=5008;NS=2504;DP=18350;EAS_AF=0.1796;AMR_AF=0.2493;AFR_AF=0.2421;EUR_AF=0.2207;SAS_AF=0.2464;AA=A|||;VT=SNP
6	27746692	rs35069907	T	C	100	PASS	AC=1137;AF=0.227037;AN=5008;NS=2504;DP=17433;EAS_AF=0.1796;AMR_AF=0.2493;AFR_AF=0.2413;EUR_AF=0.2207;SAS_AF=0.2474;AA=T|||;VT=SNP
6	27747042	rs9357048	A	G	100	PASS	AC=560;AF=0.111821;AN=5008;NS=2504;DP=13669;EAS_AF=0.2718;AMR_AF=0.0591;AFR_AF=0.0076;EUR_AF=0.0775;SAS_AF=0.1605;AA=A|||;VT=SNP
6	27747383	rs180883102	A	G	100	PASS	AC=106;AF=0.0211661;AN=5008;NS=2504;DP=12456;EAS_AF=0;AMR_AF=0.0245;AFR_AF=0.0038;EUR_AF=0.0606;SAS_AF=0.0235;AA=A|||;VT=SNP
6	27748010	rs2893931	G	A	100	PASS	AC=1594;AF=0.318291;AN=5008;NS=2504;DP=18708;EAS_AF=0.1835;AMR_AF=0.2824;AFR_AF=0.5461;EUR_AF=0.2445;SAS_AF=0.2505;AA=A|||;VT=SNP
6	27748015	rs2394002	G	A	100	PASS	AC=1644;AF=0.328275;AN=5008;NS=2504;DP=18523;EAS_AF=0.1994;AMR_AF=0.2867;AFR_AF=0.5492;EUR_AF=0.2455;SAS_AF=0.2771;AA=A|||;VT=SNP
6	27749330	rs2092075	G	C	100	PASS	AC=1595;AF=0.31849;AN=5008;NS=2504;DP=19243;EAS_AF=0.1845;AMR_AF=0.2824;AFR_AF=0.5461;EUR_AF=0.2445;SAS_AF=0.2505;AA=C|||;VT=SNP
6	27749591	rs146990167	A	G	100	PASS	AC=27;AF=0.00539137;AN=5008;NS=2504;DP=18835;EAS_AF=0;AMR_AF=0.013;AFR_AF=0;EUR_AF=0.0129;SAS_AF=0.0051;AA=A|||;VT=SNP
6	27750079	rs13211701	T	C	100	PASS	AC=1595;AF=0.31849;AN=5008;NS=2504;DP=19573;EAS_AF=0.1845;AMR_AF=0.2824;AFR_AF=0.5461;EUR_AF=0.2445;SAS_AF=0.2505;AA=C|||;VT=SNP
6	27750086	rs9468229	G	A	100	PASS	AC=1594;AF=0.318291;AN=5008;NS=2504;DP=19530;EAS_AF=0.1835;AMR_AF=0.2824;AFR_AF=0.5461;EUR_AF=0.2445;SAS_AF=0.2505;AA=A|||;VT=SNP
6	27750858	rs2179095	C	T	100	PASS	AC=1593;AF=0.318091;AN=5008;NS=2504;DP=19929;EAS_AF=0.1835;AMR_AF=0.2839;AFR_AF=0.5461;EUR_AF=0.2445;SAS_AF=0.2485;AA=C|||;VT=SNP
6	27752699	rs9468230	T	G	100	PASS	AC=132;AF=0.0263578;AN=5008;NS=2504;DP=18302;EAS_AF=0.004;AMR_AF=0.0303;AFR_AF=0.0333;EUR_AF=0.0378;SAS_AF=0.0256;AA=T|||;VT=SNP
6	27755166	rs77901636	T	A	100	PASS	AC=132;AF=0.0263578;AN=5008;NS=2504;DP=18658;EAS_AF=0;AMR_AF=0.0576;AFR_AF=0.0393;EUR_AF=0.0388;SAS_AF=0.001;AA=T|||;VT=SNP
6	27755800	rs480699	C	G	100	PASS	AC=676;AF=0.134984;AN=5008;NS=2504;DP=14612;EAS_AF=0.0794;AMR_AF=0.1239;AFR_AF=0.292;EUR_AF=0.0318;SAS_AF=0.0941;AA=C|||;VT=SNP
6	27755903	rs666846	T	C	100	PASS	AC=669;AF=0.133586;AN=5008;NS=2504;DP=16806;EAS_AF=0.0714;AMR_AF=0.1239;AFR_AF=0.3041;EUR_AF=0.0298;SAS_AF=0.0808;AA=T|||;VT=SNP
6	27756856	rs115250161	A	C	100	PASS	AC=132;AF=0.0263578;AN=5008;NS=2504;DP=18550;EAS_AF=0.004;AMR_AF=0.0303;AFR_AF=0.0333;EUR_AF=0.0378;SAS_AF=0.0256;AA=A|||;VT=SNP
6	27757654	rs200465	T	A	100	PASS	AC=1593;AF=0.318091;AN=5008;NS=2504;DP=16816;EAS_AF=0.1845;AMR_AF=0.2853;AFR_AF=0.5295;EUR_AF=0.2455;SAS_AF=0.2679;AA=t|||;VT=SNP
6	27757677	rs200466	G	C	100	PASS	AC=650;AF=0.129792;AN=5008;NS=2504;DP=15773;EAS_AF=0.0714;AMR_AF=0.1182;AFR_AF=0.2943;EUR_AF=0.0288;SAS_AF=0.0798;AA=G|||;VT=SNP
6	27757720	rs200467	G	C	100	PASS	AC=4954;AF=0.989217;AN=5008;NS=2504;DP=15385;EAS_AF=0.999;AMR_AF=0.9957;AFR_AF=1;EUR_AF=0.9533;SAS_AF=0.9969;AA=C|||;VT=SNP
6	27757855	rs200468	C	G	100	PASS	AC=1505;AF=0.300519;AN=5008;NS=2504;DP=12524;EAS_AF=0.1845;AMR_AF=0.2622;AFR_AF=0.5393;EUR_AF=0.1849;SAS_AF=0.2434;AA=G|||;VT=SNP
6	27757960	rs200469	T	C	100	PASS	AC=727;AF=0.145168;AN=5008;NS=2504;DP=15546;EAS_AF=0.0685;AMR_AF=0.121;AFR_AF=0.3366;EUR_AF=0.0298;SAS_AF=0.1012;AA=C|||;VT=SNP
6	27759050	rs76039293	A	C	100	PASS	AC=99;AF=0.0197684;AN=5008;NS=2504;DP=12454;EAS_AF=0.0099;AMR_AF=0.0187;AFR_AF=0.0023;EUR_AF=0.0159;SAS_AF=0.0583;AA=A|||;VT=SNP
6	27759115	rs35037868	G	C	100	PASS	AC=96;AF=0.0191693;AN=5008;NS=2504;DP=11675;EAS_AF=0;AMR_AF=0.0303;AFR_AF=0.0023;EUR_AF=0.0716;SAS_AF=0;AA=G|||;VT=SNP
6	27759898	rs12200658	C	G	100	PASS	AC=71;AF=0.0141773;AN=5008;NS=2504;DP=17410;EAS_AF=0.0099;AMR_AF=0.0187;AFR_AF=0.003;EUR_AF=0.0258;SAS_AF=0.0184;AA=C|||;VT=SNP
6	27759918	rs16867996	G	C	100	PASS	AC=308;AF=0.0615016;AN=5008;NS=2504;DP=17913;EAS_AF=0.1022;AMR_AF=0.0403;AFR_AF=0.0408;EUR_AF=0.0288;SAS_AF=0.0961;AA=G|||;VT=SNP
6	27760237	rs79928949	C	G	100	PASS	AC=62;AF=0.0123802;AN=5008;NS=2504;DP=16727;EAS_AF=0.004;AMR_AF=0.0072;AFR_AF=0;EUR_AF=0.0487;SAS_AF=0.0041;AA=C|||;VT=SNP
6	27760266	rs183225	T	C	100	PASS	AC=649;AF=0.129593;AN=5008;NS=2504;DP=17287;EAS_AF=0.0704;AMR_AF=0.1182;AFR_AF=0.2935;EUR_AF=0.0288;SAS_AF=0.0808;AA=T|||;VT=SNP
6	27760821	rs645666	T	C	100	PASS	AC=4928;AF=0.984026;AN=5008;NS=2504;DP=18707;EAS_AF=0.999;AMR_AF=0.9957;AFR_AF=0.9985;EUR_AF=0.9294;SAS_AF=0.9969;AA=C|||;VT=SNP
6	27762470	rs55832563	C	T	100	PASS	AC=28;AF=0.00559105;AN=5008;NS=2504;DP=20684;EAS_AF=0;AMR_AF=0.013;AFR_AF=0;EUR_AF=0.0139;SAS_AF=0.0051;AA=C|||;VT=SNP
6	27763714	rs76148407	C	G	100	PASS	AC=164;AF=0.0327476;AN=5008;NS=2504;DP=19082;EAS_AF=0;AMR_AF=0.0591;AFR_AF=0.062;EUR_AF=0.0398;SAS_AF=0.001;AA=C|||;VT=SNP
6	27763793	rs200471	T	C	100	PASS	AC=690;AF=0.13778;AN=5008;NS=2504;DP=18439;EAS_AF=0.0704;AMR_AF=0.1182;AFR_AF=0.3245;EUR_AF=0.0288;SAS_AF=0.0808;AA=C|||;VT=SNP
6	27765164	rs200473	C	T	100	PASS	AC=691;AF=0.137979;AN=5008;NS=2504;DP=19440;EAS_AF=0.0704;AMR_AF=0.1196;AFR_AF=0.3245;EUR_AF=0.0288;SAS_AF=0.0808;AA=C|||;VT=SNP
6	27765899	rs146734470	A	G	100	PASS	AC=100;AF=0.0199681;AN=5008;NS=2504;DP=19079;EAS_AF=0.0109;AMR_AF=0.0187;AFR_AF=0.0023;EUR_AF=0.0159;SAS_AF=0.0583;AA=A|||;VT=SNP
6	27766519	rs62401408	A	G	100	PASS	AC=56;AF=0.0111821;AN=5008;NS=2504;DP=17817;EAS_AF=0.004;AMR_AF=0.0043;AFR_AF=0;EUR_AF=0.0447;SAS_AF=0.0041;AA=A|||;VT=SNP
6	27767046	rs72847329	T	C	100	PASS	AC=106;AF=0.0211661;AN=5008;NS=2504;DP=21703;EAS_AF=0;AMR_AF=0.0245;AFR_AF=0.0038;EUR_AF=0.0596;SAS_AF=0.0245;AA=T|||;VT=SNP
6	27767218	rs72847330	C	G	100	PASS	AC=28;AF=0.00559105;AN=5008;NS=2504;DP=18524;EAS_AF=0;AMR_AF=0.013;AFR_AF=0;EUR_AF=0.0139;SAS_AF=0.0051;AA=C|||;VT=SNP
6	27767395	rs9295749	C	T	100	PASS	AC=528;AF=0.105431;AN=5008;NS=2504;DP=20371;EAS_AF=0.1062;AMR_AF=0.0778;AFR_AF=0.1369;EUR_AF=0.0676;SAS_AF=0.1207;AA=C|||;VT=SNP
6	27767640	rs200474	G	A	100	PASS	AC=1497;AF=0.298922;AN=5008;NS=2504;DP=14983;EAS_AF=0.1845;AMR_AF=0.2608;AFR_AF=0.534;EUR_AF=0.1849;SAS_AF=0.2434;AA=A|||;VT=SNP
6	27767825	rs9393856	G	T	100	PASS	AC=551;AF=0.110024;AN=5008;NS=2504;DP=11344;EAS_AF=0.2688;AMR_AF=0.0605;AFR_AF=0.0091;EUR_AF=0.0746;SAS_AF=0.1544;AA=G|||;VT=SNP
6	27767936	rs9348778	T	G	100	PASS	AC=820;AF=0.163738;AN=5008;NS=2504;DP=17117;EAS_AF=0.2708;AMR_AF=0.0951;AFR_AF=0.1891;EUR_AF=0.0795;SAS_AF=0.1544;AA=T|||;VT=SNP
6	27768100	rs200475	A	G	100	PASS	AC=1497;AF=0.298922;AN=5008;NS=2504;DP=13455;EAS_AF=0.1845;AMR_AF=0.2608;AFR_AF=0.534;EUR_AF=0.1849;SAS_AF=0.2434;AA=G|||;VT=SNP
6	27768348	rs200476	A	T	100	PASS	AC=1498;AF=0.299121;AN=5008;NS=2504;DP=18056;EAS_AF=0.1845;AMR_AF=0.2608;AFR_AF=0.534;EUR_AF=0.1849;SAS_AF=0.2444;AA=T|||;VT=SNP
6	27769512	rs112651048	G	A	100	PASS	AC=18;AF=0.00359425;AN=5008;NS=2504;DP=15929;EAS_AF=0;AMR_AF=0.0014;AFR_AF=0.0008;EUR_AF=0.0159;SAS_AF=0;AA=G|||;VT=SNP
6	27769705	rs200477	G	A	100	PASS	AC=2125;AF=0.424321;AN=5008;NS=2504;DP=17148;EAS_AF=0.4117;AMR_AF=0.3372;AFR_AF=0.5976;EUR_AF=0.2962;SAS_AF=0.3967;AA=G|||;VT=SNP
6	27770801	rs200478	C	T	100	PASS	AC=739;AF=0.147564;AN=5008;NS=2504;DP=12153;EAS_AF=0.0714;AMR_AF=0.1225;AFR_AF=0.3419;EUR_AF=0.0298;SAS_AF=0.1022;AA=T|||;VT=SNP
6	27770890	rs169262	C	T	100	PASS	AC=1498;AF=0.299121;AN=5008;NS=2504;DP=1479;EAS_AF=0.1845;AMR_AF=0.2608;AFR_AF=0.5348;EUR_AF=0.1849;SAS_AF=0.2434;AA=T|||;VT=SNP
6	27771106	rs13195728	T	C	100	PASS	AC=104;AF=0.0207668;AN=5008;NS=2504;DP=14964;EAS_AF=0;AMR_AF=0.0389;AFR_AF=0.0038;EUR_AF=0.0716;SAS_AF=0;AA=T|||;VT=SNP
6	27771654	rs9461412	T	C	100	PASS	AC=189;AF=0.0377396;AN=5008;NS=2504;DP=16912;EAS_AF=0.004;AMR_AF=0.0346;AFR_AF=0.0734;EUR_AF=0.0388;SAS_AF=0.0256;AA=T|||;VT=SNP
6	27771684	rs200479	T	C	100	PASS	AC=693;AF=0.138379;AN=5008;NS=2504;DP=16812;EAS_AF=0.0704;AMR_AF=0.1182;AFR_AF=0.3268;EUR_AF=0.0288;SAS_AF=0.0808;AA=T|||;VT=SNP
6	27772097	rs141038413	T	C	100	PASS	AC=46;AF=0.0091853;AN=5008;NS=2504;DP=16854;EAS_AF=0.0099;AMR_AF=0.0043;AFR_AF=0.0015;EUR_AF=0.008;SAS_AF=0.0235;AA=T|||;VT=SNP
6	27773622	rs116132726	T	G	100	PASS	AC=40;AF=0.00798722;AN=5008;NS=2504;DP=17502;EAS_AF=0;AMR_AF=0.0173;AFR_AF=0.003;EUR_AF=0.0239;SAS_AF=0;AA=T|||;VT=SNP
6	27773664	rs200480	T	C	100	PASS	AC=2638;AF=0.526757;AN=5008;NS=2504;DP=16770;EAS_AF=0.5079;AMR_AF=0.4006;AFR_AF=0.8169;EUR_AF=0.3161;SAS_AF=0.4601;AA=C|||;VT=SNP
6	27773776	rs72847332	G	A	100	PASS	AC=107;AF=0.0213658;AN=5008;NS=2504;DP=17532;EAS_AF=0.002;AMR_AF=0.0245;AFR_AF=0.0038;EUR_AF=0.0586;SAS_AF=0.0245;AA=G|||;VT=SNP
6	27773832	rs200481	T	A	100	PASS	AC=649;AF=0.129593;AN=5008;NS=2504;DP=17789;EAS_AF=0.0665;AMR_AF=0.1455;AFR_AF=0.2247;EUR_AF=0.0875;SAS_AF=0.0982;AA=A|||;VT=SNP
6	27773904	rs200482	G	A	100	PASS	AC=656;AF=0.13099;AN=5008;NS=2504;DP=17237;EAS_AF=0.0665;AMR_AF=0.1455;AFR_AF=0.2292;EUR_AF=0.0885;SAS_AF=0.0982;AA=A|||;VT=SNP
6	27774824	rs200483	G	A	100	PASS	AC=610;AF=0.121805;AN=5008;NS=2504;DP=17595;EAS_AF=0.0655;AMR_AF=0.1412;AFR_AF=0.2163;EUR_AF=0.0865;SAS_AF=0.0746;AA=G|||;VT=SNP
6	27775028	rs17751184	C	T	100	PASS	AC=102;AF=0.0203674;AN=5008;NS=2504;DP=18583;EAS_AF=0;AMR_AF=0.0389;AFR_AF=0.0023;EUR_AF=0.0716;SAS_AF=0;AA=C|||;VT=SNP
6	27775674	rs200484	A	G	100	PASS	AC=604;AF=0.120607;AN=5008;NS=2504;DP=15542;EAS_AF=0.0655;AMR_AF=0.1412;AFR_AF=0.2103;EUR_AF=0.0865;SAS_AF=0.0767;AA=G|||;VT=SNP;EX_TARGET
6	27775697	rs200485	G	C	100	PASS	AC=648;AF=0.129393;AN=5008;NS=2504;DP=17168;EAS_AF=0.0665;AMR_AF=0.1455;AFR_AF=0.2239;EUR_AF=0.0875;SAS_AF=0.0982;AA=C|||;VT=SNP;EX_TARGET
6	27778097	rs2021835	C	T	100	PASS	AC=217;AF=0.0433307;AN=5008;NS=2504;DP=19277;EAS_AF=0.0139;AMR_AF=0.0375;AFR_AF=0.0749;EUR_AF=0.0457;SAS_AF=0.0327;AA=C|||;VT=SNP;EX_TARGET
6	27778982	rs3175123	T	C	100	PASS	AC=627;AF=0.1252;AN=5008;NS=2504;DP=18499;EAS_AF=0.2788;AMR_AF=0.0692;AFR_AF=0.118;EUR_AF=0.0358;SAS_AF=0.1084;AA=T|||;VT=SNP
6	27779506	rs200486	C	T	100	PASS	AC=1267;AF=0.252995;AN=5008;NS=2504;DP=17410;EAS_AF=0.1389;AMR_AF=0.245;AFR_AF=0.4334;EUR_AF=0.171;SAS_AF=0.2168;AA=T|||;VT=SNP
6	27779658	rs144335201	T	C	100	PASS	AC=69;AF=0.013778;AN=5008;NS=2504;DP=16251;EAS_AF=0.0179;AMR_AF=0.0187;AFR_AF=0.0129;EUR_AF=0.0089;SAS_AF=0.0123;AA=T|||;VT=SNP
6	27780746	rs111633360	T	C	100	PASS	AC=582;AF=0.116214;AN=5008;NS=2504;DP=13248;EAS_AF=0.0714;AMR_AF=0.0965;AFR_AF=0.1846;EUR_AF=0.0825;SAS_AF=0.1186;AA=T|||;VT=SNP
6	27781872	rs9368531	G	C	100	PASS	AC=599;AF=0.119609;AN=5008;NS=2504;DP=15751;EAS_AF=0.0655;AMR_AF=0.1398;AFR_AF=0.2073;EUR_AF=0.0865;SAS_AF=0.0767;AA=G|||;VT=SNP
6	27782010	rs9368532	A	G	100	PASS	AC=751;AF=0.14996;AN=5008;NS=2504;DP=16913;EAS_AF=0.2788;AMR_AF=0.0821;AFR_AF=0.1974;EUR_AF=0.0408;SAS_AF=0.1135;AA=A|||;VT=SNP
6	27782031	rs370155	T	G	100	PASS	AC=656;AF=0.13099;AN=5008;NS=2504;DP=18368;EAS_AF=0.0665;AMR_AF=0.1455;AFR_AF=0.2292;EUR_AF=0.0885;SAS_AF=0.0982;AA=G|||;VT=SNP
6	27782528	rs401763	T	C	100	PASS	AC=598;AF=0.119409;AN=5008;NS=2504;DP=17187;EAS_AF=0.0655;AMR_AF=0.1398;AFR_AF=0.2073;EUR_AF=0.0865;SAS_AF=0.0757;AA=C|||;VT=SNP;EX_TARGET
6	27782538	rs401754	T	A	100	PASS	AC=598;AF=0.119409;AN=5008;NS=2504;DP=17344;EAS_AF=0.0655;AMR_AF=0.1398;AFR_AF=0.2073;EUR_AF=0.0865;SAS_AF=0.0757;AA=A|||;VT=SNP;EX_TARGET
6	27782559	rs41269271	A	G	100	PASS	AC=581;AF=0.116014;AN=5008;NS=2504;DP=18063;EAS_AF=0.0714;AMR_AF=0.0965;AFR_AF=0.1838;EUR_AF=0.0825;SAS_AF=0.1186;AA=a|||;VT=SNP;EX_TARGET
6	27783204	rs45458699	C	T	100	PASS	AC=17;AF=0.00339457;AN=5008;NS=2504;DP=17253;EAS_AF=0;AMR_AF=0.0072;AFR_AF=0;EUR_AF=0.0089;SAS_AF=0.0031;AA=C|||;VT=SNP;EX_TARGET
6	27783359	rs2747054	A	G	100	PASS	AC=600;AF=0.119808;AN=5008;NS=2504;DP=20993;EAS_AF=0.0655;AMR_AF=0.1398;AFR_AF=0.208;EUR_AF=0.0865;SAS_AF=0.0767;AA=A|||;VT=SNP
6	27783941	rs34718920	C	T	100	PASS	AC=109;AF=0.0217652;AN=5008;NS=2504;DP=10492;EAS_AF=0;AMR_AF=0.0403;AFR_AF=0.0068;EUR_AF=0.0716;SAS_AF=0;AA=C|||;VT=SNP
6	27784428	rs9295750	A	G	100	PASS	AC=582;AF=0.116214;AN=5008;NS=2504;DP=16116;EAS_AF=0.0714;AMR_AF=0.0965;AFR_AF=0.1846;EUR_AF=0.0825;SAS_AF=0.1186;AA=A|||;VT=SNP
6	27785820	rs200504	T	C	100	PASS	AC=1268;AF=0.253195;AN=5008;NS=2504;DP=15667;EAS_AF=0.1389;AMR_AF=0.2464;AFR_AF=0.4334;EUR_AF=0.171;SAS_AF=0.2168;AA=C|||;VT=SNP
6	27785882	rs200503	A	G	100	PASS	AC=1375;AF=0.274561;AN=5008;NS=2504;DP=17128;EAS_AF=0.1409;AMR_AF=0.2709;AFR_AF=0.4372;EUR_AF=0.2296;SAS_AF=0.2413;AA=G|||;VT=SNP
6	27787990	rs12196939	G	A	100	PASS	AC=323;AF=0.0644968;AN=5008;NS=2504;DP=16428;EAS_AF=0.0228;AMR_AF=0.072;AFR_AF=0.0083;EUR_AF=0.164;SAS_AF=0.0757;AA=G|||;VT=SNP
6	27788062	rs200502	C	T	100	PASS	AC=1373;AF=0.274161;AN=5008;NS=2504;DP=16437;EAS_AF=0.1409;AMR_AF=0.2651;AFR_AF=0.4372;EUR_AF=0.2296;SAS_AF=0.2434;AA=T|||;VT=SNP
6	27788184	rs2893936	T	C	100	PASS	AC=149;AF=0.0297524;AN=5008;NS=2504;DP=18061;EAS_AF=0.002;AMR_AF=0.0259;AFR_AF=0.0008;EUR_AF=0.0795;SAS_AF=0.0491;AA=T|||;VT=SNP
6	27788942	rs200501	C	T	100	PASS	AC=602;AF=0.120208;AN=5008;NS=2504;DP=14753;EAS_AF=0.0665;AMR_AF=0.1398;AFR_AF=0.2073;EUR_AF=0.0865;SAS_AF=0.0787;AA=C|||;VT=SNP
6	27789270	rs72847342	A	G	100	PASS	AC=107;AF=0.0213658;AN=5008;NS=2504;DP=17777;EAS_AF=0.002;AMR_AF=0.0245;AFR_AF=0.0038;EUR_AF=0.0586;SAS_AF=0.0245;AA=A|||;VT=SNP
6	27789383	rs76991516	C	T	100	PASS	AC=469;AF=0.0936502;AN=5008;NS=2504;DP=17254;EAS_AF=0.0655;AMR_AF=0.0778;AFR_AF=0.1399;EUR_AF=0.0666;SAS_AF=0.0992;AA=C|||;VT=SNP
6	27789730	rs78718062	G	A	100	PASS	AC=468;AF=0.0934505;AN=5008;NS=2504;DP=18501;EAS_AF=0.0645;AMR_AF=0.0778;AFR_AF=0.1399;EUR_AF=0.0666;SAS_AF=0.0992;AA=G|||;VT=SNP
6	27790833	rs72847343	A	G	100	PASS	AC=107;AF=0.0213658;AN=5008;NS=2504;DP=16464;EAS_AF=0.002;AMR_AF=0.0245;AFR_AF=0.0038;EUR_AF=0.0586;SAS_AF=0.0245;AA=A|||;VT=SNP
6	27792228	rs200498	T	C	100	PASS	AC=4743;AF=0.947085;AN=5008;NS=2504;DP=17916;EAS_AF=0.9345;AMR_AF=0.9121;AFR_AF=0.9962;EUR_AF=0.9235;SAS_AF=0.9427;AA=C|||;VT=SNP;EX_TARGET
6	27792640	rs200497	C	T	100	PASS	AC=544;AF=0.108626;AN=5008;NS=2504;DP=16272;EAS_AF=0.0645;AMR_AF=0.1398;AFR_AF=0.1838;EUR_AF=0.0875;SAS_AF=0.0521;AA=C|||;VT=SNP
6	27792644	rs55918955	C	T	100	PASS	AC=100;AF=0.0199681;AN=5008;NS=2504;DP=16210;EAS_AF=0.0109;AMR_AF=0.0187;AFR_AF=0.0023;EUR_AF=0.0159;SAS_AF=0.0583;AA=C|||;VT=SNP
6	27796481	rs143000492	C	G	100	PASS	AC=37;AF=0.00738818;AN=5008;NS=2504;DP=8103;EAS_AF=0.001;AMR_AF=0.0115;AFR_AF=0.0008;EUR_AF=0.0219;SAS_AF=0.0051;AA=C|||;VT=SNP
6	27796935	rs200490	G	T	100	PASS	AC=592;AF=0.118211;AN=5008;NS=2504;DP=17670;EAS_AF=0.0675;AMR_AF=0.1398;AFR_AF=0.2012;EUR_AF=0.0885;SAS_AF=0.0736;AA=T|||;VT=SNP
6	27798257	rs200489	T	C	100	PASS	AC=536;AF=0.107029;AN=5008;NS=2504;DP=20154;EAS_AF=0.0645;AMR_AF=0.1383;AFR_AF=0.1793;EUR_AF=0.0865;SAS_AF=0.0521;AA=T|||;VT=SNP
6	27798887	rs67101035	C	G	100	PASS	AC=109;AF=0.0217652;AN=5008;NS=2504;DP=20765;EAS_AF=0;AMR_AF=0.0403;AFR_AF=0.0068;EUR_AF=0.0716;SAS_AF=0;AA=C|||;VT=SNP
6	27798937	rs116719739	C	T	100	PASS	AC=46;AF=0.0091853;AN=5008;NS=2504;DP=18550;EAS_AF=0.002;AMR_AF=0.0144;AFR_AF=0.0015;EUR_AF=0.0249;SAS_AF=0.0072;AA=C|||;VT=SNP
6	27800502	rs9366707	C	G	100	PASS	AC=464;AF=0.0926518;AN=5008;NS=2504;DP=12353;EAS_AF=0.2768;AMR_AF=0.049;AFR_AF=0.0061;EUR_AF=0.0348;SAS_AF=0.1104;AA=C|||;VT=SNP
6	27801853	rs72847348	G	A	100	PASS	AC=107;AF=0.0213658;AN=5008;NS=2504;DP=16069;EAS_AF=0.002;AMR_AF=0.0245;AFR_AF=0.0038;EUR_AF=0.0586;SAS_AF=0.0245;AA=G|||;VT=SNP
6	27802629	rs116758224	A	G	100	PASS	AC=160;AF=0.0319489;AN=5008;NS=2504;DP=14657;EAS_AF=0;AMR_AF=0.0605;AFR_AF=0.0575;EUR_AF=0.0408;SAS_AF=0.001;AA=A|||;VT=SNP
6	27804140	rs1844435	T	G	100	PASS	AC=466;AF=0.0930511;AN=5008;NS=2504;DP=20369;EAS_AF=0.2788;AMR_AF=0.049;AFR_AF=0.0061;EUR_AF=0.0348;SAS_AF=0.1104;AA=T|||;VT=SNP
6	27804934	rs201004	T	C	100	PASS	AC=1227;AF=0.245008;AN=5008;NS=2504;DP=20257;EAS_AF=0.1379;AMR_AF=0.2421;AFR_AF=0.4039;EUR_AF=0.171;SAS_AF=0.2188;AA=C|||;VT=SNP
6	27805255	rs34706883	A	C	100	PASS	AC=102;AF=0.0203674;AN=5008;NS=2504;DP=19872;EAS_AF=0;AMR_AF=0.0389;AFR_AF=0.0023;EUR_AF=0.0716;SAS_AF=0;AA=A|||;VT=SNP
6	27805303	rs72847349	T	C	100	PASS	AC=107;AF=0.0213658;AN=5008;NS=2504;DP=19344;EAS_AF=0.002;AMR_AF=0.0245;AFR_AF=0.0038;EUR_AF=0.0586;SAS_AF=0.0245;AA=T|||;VT=SNP
6	27806434	rs9468236	C	A	100	PASS	AC=158;AF=0.0315495;AN=5008;NS=2504;DP=17673;EAS_AF=0.0129;AMR_AF=0.036;AFR_AF=0.0325;EUR_AF=0.0447;SAS_AF=0.0327;AA=C|||;VT=SNP;EX_TARGET
6	27806827	rs112586220	C	T	100	PASS	AC=14;AF=0.00279553;AN=5008;NS=2504;DP=16820;EAS_AF=0;AMR_AF=0.0014;AFR_AF=0.0008;EUR_AF=0.0119;SAS_AF=0;AA=C|||;VT=SNP;EX_TARGET
6	27806985	rs13212651	A	G	100	PASS	AC=110;AF=0.0219649;AN=5008;NS=2504;DP=18011;EAS_AF=0;AMR_AF=0.0403;AFR_AF=0.0076;EUR_AF=0.0716;SAS_AF=0;AA=A|||;VT=SNP
6	27808192	rs201002	A	G	100	PASS	AC=618;AF=0.123403;AN=5008;NS=2504;DP=15349;EAS_AF=0.0655;AMR_AF=0.1398;AFR_AF=0.2042;EUR_AF=0.0885;SAS_AF=0.0982;AA=G|||;VT=SNP
6	27808779	rs73386612	A	T	100	PASS	AC=609;AF=0.121605;AN=5008;NS=2504;DP=10337;EAS_AF=0.0724;AMR_AF=0.1023;AFR_AF=0.202;EUR_AF=0.0825;SAS_AF=0.1176;AA=A|||;VT=SNP
6	27808899	rs201001	T	C	100	PASS	AC=1224;AF=0.244409;AN=5008;NS=2504;DP=12820;EAS_AF=0.1379;AMR_AF=0.2421;AFR_AF=0.4039;EUR_AF=0.171;SAS_AF=0.2157;AA=C|||;VT=SNP
6	27809159	rs201000	C	T	100	PASS	AC=1224;AF=0.244409;AN=5008;NS=2504;DP=15506;EAS_AF=0.1379;AMR_AF=0.2421;AFR_AF=0.4039;EUR_AF=0.171;SAS_AF=0.2157;AA=T|||;VT=SNP
6	27810569	rs35819751	A	G	100	PASS	AC=102;AF=0.0203674;AN=5008;NS=2504;DP=11566;EAS_AF=0;AMR_AF=0.0389;AFR_AF=0.0023;EUR_AF=0.0716;SAS_AF=0;AA=A|||;VT=SNP
6	27810626	rs175597	T	C	100	PASS	AC=558;AF=0.111422;AN=5008;NS=2504;DP=11843;EAS_AF=0.0645;AMR_AF=0.1369;AFR_AF=0.1785;EUR_AF=0.0865;SAS_AF=0.0767;AA=T|||;VT=SNP
6	27811815	rs200997	G	A	100	PASS	AC=2272;AF=0.453674;AN=5008;NS=2504;DP=19079;EAS_AF=0.4236;AMR_AF=0.3689;AFR_AF=0.7224;EUR_AF=0.2823;SAS_AF=0.3579;AA=A|||;VT=SNP
6	27811828	rs200996	G	A	100	PASS	AC=588;AF=0.117412;AN=5008;NS=2504;DP=18945;EAS_AF=0.0645;AMR_AF=0.1383;AFR_AF=0.1997;EUR_AF=0.0875;SAS_AF=0.0767;AA=G|||;VT=SNP
6	27812294	rs74856797	T	C	100	PASS	AC=161;AF=0.0321486;AN=5008;NS=2504;DP=18577;EAS_AF=0;AMR_AF=0.0605;AFR_AF=0.0582;EUR_AF=0.0408;SAS_AF=0.001;AA=T|||;VT=SNP
6	27812608	rs112212991	A	G	100	PASS	AC=57;AF=0.0113818;AN=5008;NS=2504;DP=18834;EAS_AF=0.0099;AMR_AF=0.0115;AFR_AF=0;EUR_AF=0.0219;SAS_AF=0.0174;AA=A|||;VT=SNP
6	27812807	rs79591205	T	C	100	PASS	AC=20;AF=0.00399361;AN=5008;NS=2504;DP=18799;EAS_AF=0.001;AMR_AF=0.0086;AFR_AF=0;EUR_AF=0.0129;SAS_AF=0;AA=T|||;VT=SNP
6	27813694	rs200995	T	C	100	PASS	AC=583;AF=0.116414;AN=5008;NS=2504;DP=21743;EAS_AF=0.0665;AMR_AF=0.1383;AFR_AF=0.1944;EUR_AF=0.0875;SAS_AF=0.0767;AA=T|||;VT=SNP
6	27813813	rs200994	G	T	100	PASS	AC=1399;AF=0.279353;AN=5008;NS=2504;DP=22418;EAS_AF=0.1458;AMR_AF=0.2579;AFR_AF=0.4871;EUR_AF=0.2167;SAS_AF=0.2157;AA=T|||;VT=SNP
6	27814677	rs200992	A	G	100	PASS	AC=605;AF=0.120807;AN=5008;NS=2504;DP=18256;EAS_AF=0.0645;AMR_AF=0.1369;AFR_AF=0.1989;EUR_AF=0.0845;SAS_AF=0.0992;AA=A|||;VT=SNP
6	27815494	rs200991	C	A	100	PASS	AC=1163;AF=0.232228;AN=5008;NS=2504;DP=21211;EAS_AF=0.1389;AMR_AF=0.2205;AFR_AF=0.4017;EUR_AF=0.1461;SAS_AF=0.1963;AA=A|||;VT=SNP
6	27815639	rs13194781	A	G	100	PASS	AC=103;AF=0.0205671;AN=5008;NS=2504;DP=17936;EAS_AF=0;AMR_AF=0.0389;AFR_AF=0.0023;EUR_AF=0.0726;SAS_AF=0;AA=A|||;VT=SNP
6	27815823	rs200990	T	G	100	PASS	AC=615;AF=0.122804;AN=5008;NS=2504;DP=18490;EAS_AF=0.0655;AMR_AF=0.1398;AFR_AF=0.202;EUR_AF=0.0895;SAS_AF=0.0971;AA=G|||;VT=SNP
6	27816442	rs200989	A	G	100	PASS	AC=561;AF=0.112021;AN=5008;NS=2504;DP=17001;EAS_AF=0.0645;AMR_AF=0.1383;AFR_AF=0.1793;EUR_AF=0.0875;SAS_AF=0.0767;AA=A|||;VT=SNP
6	27818093	rs77377107	C	G	100	PASS	AC=29;AF=0.00579073;AN=5008;NS=2504;DP=15406;EAS_AF=0;AMR_AF=0.0086;AFR_AF=0.0038;EUR_AF=0.0179;SAS_AF=0;AA=C|||;VT=SNP
6	27818482	rs36116761	C	G	100	PASS	AC=103;AF=0.0205671;AN=5008;NS=2504;DP=16322;EAS_AF=0;AMR_AF=0.0389;AFR_AF=0.0023;EUR_AF=0.0726;SAS_AF=0;AA=C|||;VT=SNP
6	27818535	rs34194357	A	G	100	PASS	AC=103;AF=0.0205671;AN=5008;NS=2504;DP=16131;EAS_AF=0;AMR_AF=0.0389;AFR_AF=0.0023;EUR_AF=0.0726;SAS_AF=0;AA=A|||;VT=SNP
6	27819353	rs200988	T	G	100	PASS	AC=2213;AF=0.441893;AN=5008;NS=2504;DP=20193;EAS_AF=0.4286;AMR_AF=0.3487;AFR_AF=0.7179;EUR_AF=0.2575;SAS_AF=0.3384;AA=G|||;VT=SNP
6	27819409	rs9468243	A	G	100	PASS	AC=183;AF=0.0365415;AN=5008;NS=2504;DP=18719;EAS_AF=0.0129;AMR_AF=0.0216;AFR_AF=0.0923;EUR_AF=0.0199;SAS_AF=0.0133;AA=A|||;VT=SNP
6	27820098	rs75171182	A	T	100	PASS	AC=406;AF=0.0810703;AN=5008;NS=2504;DP=10236;EAS_AF=0.0655;AMR_AF=0.0576;AFR_AF=0.1369;EUR_AF=0.0408;SAS_AF=0.0798;AA=A|||;VT=SNP
6	27822182	rs145220758	G	C	100	PASS	AC=59;AF=0.0117812;AN=5008;NS=2504;DP=18775;EAS_AF=0;AMR_AF=0.0101;AFR_AF=0.0008;EUR_AF=0.0149;SAS_AF=0.0368;AA=G|||;VT=SNP
6	27825176	rs72847355	G	A	100	PASS	AC=107;AF=0.0213658;AN=5008;NS=2504;DP=16429;EAS_AF=0.002;AMR_AF=0.0245;AFR_AF=0.0038;EUR_AF=0.0586;SAS_AF=0.0245;AA=G|||;VT=SNP
6	27825594	rs72847356	C	A	100	PASS	AC=107;AF=0.0213658;AN=5008;NS=2504;DP=19010;EAS_AF=0.002;AMR_AF=0.0245;AFR_AF=0.0038;EUR_AF=0.0586;SAS_AF=0.0245;AA=C|||;VT=SNP
6	27825860	rs9461416	G	A	100	PASS	AC=498;AF=0.0994409;AN=5008;NS=2504;DP=17459;EAS_AF=0.0724;AMR_AF=0.0749;AFR_AF=0.1725;EUR_AF=0.0567;SAS_AF=0.09;AA=G|||;VT=SNP
6	27827671	rs9380022	G	T	100	PASS	AC=489;AF=0.0976438;AN=5008;NS=2504;DP=21380;EAS_AF=0.2827;AMR_AF=0.049;AFR_AF=0.0061;EUR_AF=0.0358;SAS_AF=0.1288;AA=G|||;VT=SNP
6	27828151	rs34295134	T	A	100	PASS	AC=569;AF=0.113618;AN=5008;NS=2504;DP=20319;EAS_AF=0.0645;AMR_AF=0.1383;AFR_AF=0.1846;EUR_AF=0.0885;SAS_AF=0.0767;AA=T|||;VT=SNP
6	27828667	rs9295751	C	A	100	PASS	AC=469;AF=0.0936502;AN=5008;NS=2504;DP=19291;EAS_AF=0.2827;AMR_AF=0.0476;AFR_AF=0.0061;EUR_AF=0.0348;SAS_AF=0.1104;AA=C|||;VT=SNP
6	27830326	rs200983	C	T	100	PASS	AC=569;AF=0.113618;AN=5008;NS=2504;DP=17631;EAS_AF=0.0645;AMR_AF=0.1383;AFR_AF=0.1846;EUR_AF=0.0885;SAS_AF=0.0767;AA=C|||;VT=SNP
6	27830354	rs9380024	C	G	100	PASS	AC=754;AF=0.150559;AN=5008;NS=2504;DP=18362;EAS_AF=0.2847;AMR_AF=0.0865;AFR_AF=0.1952;EUR_AF=0.0408;SAS_AF=0.1104;AA=C|||;VT=SNP
6	27832298	rs146435830	C	T	100	PASS	AC=107;AF=0.0213658;AN=5008;NS=2504;DP=13169;EAS_AF=0.002;AMR_AF=0.0245;AFR_AF=0.0038;EUR_AF=0.0586;SAS_AF=0.0245;AA=C|||;VT=SNP
6	27833174	rs200981	A	G	100	PASS	AC=614;AF=0.122604;AN=5008;NS=2504;DP=15027;EAS_AF=0.0655;AMR_AF=0.1398;AFR_AF=0.2005;EUR_AF=0.0895;SAS_AF=0.0982;AA=G|||;VT=SNP;EX_TARGET
6	27833315	rs41269275	C	G	100	PASS	AC=107;AF=0.0213658;AN=5008;NS=2504;DP=14922;EAS_AF=0.002;AMR_AF=0.0245;AFR_AF=0.0038;EUR_AF=0.0586;SAS_AF=0.0245;AA=C|||;VT=SNP;EX_TARGET
6	27834085	rs13199772	A	G	100	PASS	AC=105;AF=0.0209665;AN=5008;NS=2504;DP=18605;EAS_AF=0;AMR_AF=0.0403;AFR_AF=0.0023;EUR_AF=0.0736;SAS_AF=0;AA=A|||;VT=SNP
6	27834139	rs13199906	C	G	100	PASS	AC=103;AF=0.0205671;AN=5008;NS=2504;DP=19894;EAS_AF=0;AMR_AF=0.0389;AFR_AF=0.0023;EUR_AF=0.0726;SAS_AF=0;AA=C|||;VT=SNP
6	27834216	rs72847361	G	T	100	PASS	AC=107;AF=0.0213658;AN=5008;NS=2504;DP=19011;EAS_AF=0.002;AMR_AF=0.0245;AFR_AF=0.0038;EUR_AF=0.0586;SAS_AF=0.0245;AA=G|||;VT=SNP
6	27834677	rs34144478	C	T	100	PASS	AC=108;AF=0.0215655;AN=5008;NS=2504;DP=16875;EAS_AF=0.002;AMR_AF=0.0259;AFR_AF=0.0038;EUR_AF=0.0586;SAS_AF=0.0245;AA=C|||;VT=SNP;EX_TARGET
6	27835055	rs116008322	G	A	100	PASS	AC=45;AF=0.00898562;AN=5008;NS=2504;DP=16701;EAS_AF=0.004;AMR_AF=0.0101;AFR_AF=0.0038;EUR_AF=0.0278;SAS_AF=0.001;AA=G|||;VT=SNP;EX_TARGET
6	27835218	rs17763089	G	A	100	PASS	AC=103;AF=0.0205671;AN=5008;NS=2504;DP=13957;EAS_AF=0;AMR_AF=0.0389;AFR_AF=0.0023;EUR_AF=0.0726;SAS_AF=0;AA=G|||;VT=SNP;EX_TARGET
6	27835272	rs200948	T	C	100	PASS	AC=561;AF=0.112021;AN=5008;NS=2504;DP=15202;EAS_AF=0.0645;AMR_AF=0.1383;AFR_AF=0.1793;EUR_AF=0.0875;SAS_AF=0.0767;AA=T|||;VT=SNP;EX_TARGET
6	27835435	rs200949	A	G	100	PASS	AC=730;AF=0.145767;AN=5008;NS=2504;DP=15223;EAS_AF=0.0655;AMR_AF=0.1527;AFR_AF=0.2769;EUR_AF=0.0954;SAS_AF=0.0982;AA=G|||;VT=SNP
6	27835772	rs200950	A	G	100	PASS	AC=562;AF=0.11222;AN=5008;NS=2504;DP=18036;EAS_AF=0.0645;AMR_AF=0.1383;AFR_AF=0.1793;EUR_AF=0.0875;SAS_AF=0.0777;AA=A|||;VT=SNP
6	27835930	rs200951	A	G	100	PASS	AC=2201;AF=0.439497;AN=5008;NS=2504;DP=18259;EAS_AF=0.4296;AMR_AF=0.3458;AFR_AF=0.7103;EUR_AF=0.2575;SAS_AF=0.3374;AA=G|||;VT=SNP
6	27836810	rs116442181	G	A	100	PASS	AC=33;AF=0.00658946;AN=5008;NS=2504;DP=16335;EAS_AF=0;AMR_AF=0.0173;AFR_AF=0.0023;EUR_AF=0.0179;SAS_AF=0;AA=G|||;VT=SNP
6	27836976	rs200952	C	T	100	PASS	AC=560;AF=0.111821;AN=5008;NS=2504;DP=17407;EAS_AF=0.0645;AMR_AF=0.1383;AFR_AF=0.1785;EUR_AF=0.0875;SAS_AF=0.0767;AA=C|||;VT=SNP
6	27837183	rs17695758	T	C	100	PASS	AC=103;AF=0.0205671;AN=5008;NS=2504;DP=20120;EAS_AF=0;AMR_AF=0.0389;AFR_AF=0.0023;EUR_AF=0.0726;SAS_AF=0;AA=T|||;VT=SNP
6	27837227	rs72847365	G	A	100	PASS	AC=106;AF=0.0211661;AN=5008;NS=2504;DP=18744;EAS_AF=0.002;AMR_AF=0.0245;AFR_AF=0.0038;EUR_AF=0.0586;SAS_AF=0.0235;AA=G|||;VT=SNP
6	27837267	rs200953	T	C	100	PASS	AC=614;AF=0.122604;AN=5008;NS=2504;DP=17906;EAS_AF=0.0665;AMR_AF=0.1398;AFR_AF=0.1997;EUR_AF=0.0895;SAS_AF=0.0982;AA=C|||;VT=SNP
6	27838041	rs55923651	G	T	100	PASS	AC=100;AF=0.0199681;AN=5008;NS=2504;DP=14634;EAS_AF=0.0109;AMR_AF=0.0187;AFR_AF=0.0023;EUR_AF=0.0169;SAS_AF=0.0573;AA=G|||;VT=SNP
6	27838081	rs113176192	T	C	100	PASS	AC=555;AF=0.110823;AN=5008;NS=2504;DP=15272;EAS_AF=0.0734;AMR_AF=0.0793;AFR_AF=0.2057;EUR_AF=0.0567;SAS_AF=0.0992;AA=T|||;VT=SNP
6	27838490	rs17763319	T	A	100	PASS	AC=393;AF=0.0784744;AN=5008;NS=2504;DP=19833;EAS_AF=0.0655;AMR_AF=0.0562;AFR_AF=0.1293;EUR_AF=0.0398;SAS_AF=0.0787;AA=T|||;VT=SNP
6	27838764	rs200954	C	G	100	PASS	AC=563;AF=0.11242;AN=5008;NS=2504;DP=19480;EAS_AF=0.0645;AMR_AF=0.1383;AFR_AF=0.1808;EUR_AF=0.0875;SAS_AF=0.0767;AA=C|||;VT=SNP
6	27839746	rs200956	T	C	100	PASS	AC=1273;AF=0.254193;AN=5008;NS=2504;DP=18092;EAS_AF=0.1389;AMR_AF=0.2305;AFR_AF=0.4758;EUR_AF=0.1511;SAS_AF=0.1963;AA=C|||;VT=SNP;EX_TARGET
6	27840715	rs76909894	T	C	100	PASS	AC=108;AF=0.0215655;AN=5008;NS=2504;DP=15826;EAS_AF=0;AMR_AF=0.0317;AFR_AF=0.0083;EUR_AF=0.0706;SAS_AF=0.0041;AA=T|||;VT=SNP
6	27840926	rs45509595	T	C	100	PASS	AC=96;AF=0.0191693;AN=5008;NS=2504;DP=20183;EAS_AF=0;AMR_AF=0.0303;AFR_AF=0.0023;EUR_AF=0.0716;SAS_AF=0;AA=t|||;VT=SNP
6	27841533	rs74631405	C	T	100	PASS	AC=108;AF=0.0215655;AN=5008;NS=2504;DP=18794;EAS_AF=0;AMR_AF=0.0317;AFR_AF=0.0083;EUR_AF=0.0706;SAS_AF=0.0041;AA=C|||;VT=SNP
6	27842155	rs77576207	G	T	100	PASS	AC=108;AF=0.0215655;AN=5008;NS=2504;DP=16910;EAS_AF=0.003;AMR_AF=0.0245;AFR_AF=0.0038;EUR_AF=0.0586;SAS_AF=0.0245;AA=G|||;VT=SNP
6	27845129	rs557042	C	T	100	PASS	AC=555;AF=0.110823;AN=5008;NS=2504;DP=11872;EAS_AF=0.0635;AMR_AF=0.1297;AFR_AF=0.1808;EUR_AF=0.0865;SAS_AF=0.0767;AA=C|||;VT=SNP
6	27845165	rs9348780	C	T	100	PASS	AC=635;AF=0.126797;AN=5008;NS=2504;DP=12383;EAS_AF=0.2837;AMR_AF=0.0735;AFR_AF=0.1135;EUR_AF=0.0358;SAS_AF=0.1145;AA=C|||;VT=SNP
6	27846114	rs3800321	A	C	100	PASS	AC=643;AF=0.128395;AN=5008;NS=2504;DP=19302;EAS_AF=0.2837;AMR_AF=0.0735;AFR_AF=0.1135;EUR_AF=0.0358;SAS_AF=0.1227;AA=A|||;VT=SNP
6	27846129	rs7759537	C	T	100	PASS	AC=504;AF=0.100639;AN=5008;NS=2504;DP=19280;EAS_AF=0.0685;AMR_AF=0.0749;AFR_AF=0.1725;EUR_AF=0.0567;SAS_AF=0.1002;AA=C|||;VT=SNP
6	27846744	rs483143	G	C	100	PASS	AC=631;AF=0.125998;AN=5008;NS=2504;DP=19915;EAS_AF=0.0655;AMR_AF=0.134;AFR_AF=0.2171;EUR_AF=0.0885;SAS_AF=0.0982;AA=C|||;VT=SNP
6	27847517	rs510987	G	A	100	PASS	AC=2149;AF=0.429113;AN=5008;NS=2504;DP=18999;EAS_AF=0.4256;AMR_AF=0.3343;AFR_AF=0.6732;EUR_AF=0.2555;SAS_AF=0.3487;AA=A|||;VT=SNP
6	27848251	rs12214465	C	T	100	PASS	AC=213;AF=0.0425319;AN=5008;NS=2504;DP=17913;EAS_AF=0.0159;AMR_AF=0.0461;AFR_AF=0.0053;EUR_AF=0.1004;SAS_AF=0.0583;AA=C|||;VT=SNP
6	27849424	rs72847370	A	T	100	PASS	AC=159;AF=0.0317492;AN=5008;NS=2504;DP=13838;EAS_AF=0.004;AMR_AF=0.0245;AFR_AF=0.025;EUR_AF=0.0596;SAS_AF=0.046;AA=T|||;VT=SNP
6	27849676	rs573179	C	A	100	PASS	AC=1378;AF=0.27516;AN=5008;NS=2504;DP=10977;EAS_AF=0.1409;AMR_AF=0.2478;AFR_AF=0.4818;EUR_AF=0.2068;SAS_AF=0.2239;AA=A|||;VT=SNP
6	27849982	rs113741085	C	A	100	PASS	AC=159;AF=0.0317492;AN=5008;NS=2504;DP=12755;EAS_AF=0.004;AMR_AF=0.0245;AFR_AF=0.025;EUR_AF=0.0596;SAS_AF=0.046;AA=A|||;VT=SNP
6	27850714	rs493161	A	T	100	PASS	AC=563;AF=0.11242;AN=5008;NS=2504;DP=18740;EAS_AF=0.0675;AMR_AF=0.1297;AFR_AF=0.1838;EUR_AF=0.0865;SAS_AF=0.0767;AA=A|||;VT=SNP
6	27850873	rs494887	G	A	100	PASS	AC=688;AF=0.13738;AN=5008;NS=2504;DP=19252;EAS_AF=0.0704;AMR_AF=0.1542;AFR_AF=0.2012;EUR_AF=0.1441;SAS_AF=0.1012;AA=G|||;VT=SNP
6	27850874	rs138696401	T	C	100	PASS	AC=91;AF=0.0181709;AN=5008;NS=2504;DP=19238;EAS_AF=0.0079;AMR_AF=0.0029;AFR_AF=0;EUR_AF=0.0129;SAS_AF=0.0695;AA=T|||;VT=SNP
6	27851114	rs116104346	C	A	100	PASS	AC=41;AF=0.0081869;AN=5008;NS=2504;DP=15223;EAS_AF=0.001;AMR_AF=0.013;AFR_AF=0.0015;EUR_AF=0.0239;SAS_AF=0.0051;AA=C|||;VT=SNP
6	27851484	rs115857335	A	G	100	PASS	AC=370;AF=0.0738818;AN=5008;NS=2504;DP=15536;EAS_AF=0.0615;AMR_AF=0.0562;AFR_AF=0.1301;EUR_AF=0.0388;SAS_AF=0.0593;AA=A|||;VT=SNP
6	27852142	rs9468249	G	T	100	PASS	AC=512;AF=0.102236;AN=5008;NS=2504;DP=13073;EAS_AF=0.0685;AMR_AF=0.0735;AFR_AF=0.1732;EUR_AF=0.0557;SAS_AF=0.1094;AA=g|||;VT=SNP
6	27852357	rs200979	G	A	100	PASS	AC=688;AF=0.13738;AN=5008;NS=2504;DP=13742;EAS_AF=0.0704;AMR_AF=0.1542;AFR_AF=0.2012;EUR_AF=0.1441;SAS_AF=0.1012;AA=g|||;VT=SNP
6	27852793	rs9468250	G	A	100	PASS	AC=542;AF=0.108227;AN=5008;NS=2504;DP=15893;EAS_AF=0.0694;AMR_AF=0.0778;AFR_AF=0.1929;EUR_AF=0.0557;SAS_AF=0.1094;AA=g|||;VT=SNP
6	27852978	rs9461418	G	A	100	PASS	AC=95;AF=0.0189696;AN=5008;NS=2504;DP=17213;EAS_AF=0.0129;AMR_AF=0.0115;AFR_AF=0.0318;EUR_AF=0.0189;SAS_AF=0.0133;AA=g|||;VT=SNP
6	27853168	rs200978	C	G	100	PASS	AC=1385;AF=0.276558;AN=5008;NS=2504;DP=16937;EAS_AF=0.1409;AMR_AF=0.2478;AFR_AF=0.4811;EUR_AF=0.2068;SAS_AF=0.2321;AA=g|||;VT=SNP
6	27853392	rs116146221	G	A	100	PASS	AC=100;AF=0.0199681;AN=5008;NS=2504;DP=16719;EAS_AF=0.003;AMR_AF=0.0231;AFR_AF=0.0038;EUR_AF=0.0577;SAS_AF=0.0184;AA=a|||;VT=SNP
6	27853580	rs73386649	G	A	100	PASS	AC=544;AF=0.108626;AN=5008;NS=2504;DP=13891;EAS_AF=0.0694;AMR_AF=0.0807;AFR_AF=0.1929;EUR_AF=0.0557;SAS_AF=0.1094;AA=G|||;VT=SNP
6	27854301	rs200977	T	C	100	PASS	AC=568;AF=0.113419;AN=5008;NS=2504;DP=15746;EAS_AF=0.0675;AMR_AF=0.1311;AFR_AF=0.1846;EUR_AF=0.0895;SAS_AF=0.0767;AA=G|||;VT=SNP
6	27854760	rs169287	C	A	100	PASS	AC=722;AF=0.144169;AN=5008;NS=2504;DP=14203;EAS_AF=0.0714;AMR_AF=0.1542;AFR_AF=0.2088;EUR_AF=0.1461;SAS_AF=0.1227;AA=A|||;VT=SNP
6	27854963	rs200976	A	G	100	PASS	AC=722;AF=0.144169;AN=5008;NS=2504;DP=13534;EAS_AF=0.0714;AMR_AF=0.1542;AFR_AF=0.2088;EUR_AF=0.1461;SAS_AF=0.1227;AA=G|||;VT=SNP
6	27855625	rs200975	G	T	100	PASS	AC=688;AF=0.13738;AN=5008;NS=2504;DP=14705;EAS_AF=0.0704;AMR_AF=0.1542;AFR_AF=0.2012;EUR_AF=0.1441;SAS_AF=0.1012;AA=G|||;VT=SNP
6	27855845	rs200974	A	G	100	PASS	AC=688;AF=0.13738;AN=5008;NS=2504;DP=17507;EAS_AF=0.0704;AMR_AF=0.1542;AFR_AF=0.2012;EUR_AF=0.1441;SAS_AF=0.1012;AA=A|||;VT=SNP
6	27858421	rs200973	A	G	100	PASS	AC=722;AF=0.144169;AN=5008;NS=2504;DP=15341;EAS_AF=0.0714;AMR_AF=0.1542;AFR_AF=0.2095;EUR_AF=0.1461;SAS_AF=0.1217;AA=G|||;VT=SNP;EX_TARGET
6	27858837	rs200972	T	C	100	PASS	AC=2670;AF=0.533147;AN=5008;NS=2504;DP=14286;EAS_AF=0.504;AMR_AF=0.3905;AFR_AF=0.8487;EUR_AF=0.3022;SAS_AF=0.4755;AA=t|||;VT=SNP
6	27858904	rs200971	C	T	100	PASS	AC=2204;AF=0.440096;AN=5008;NS=2504;DP=13224;EAS_AF=0.4296;AMR_AF=0.3372;AFR_AF=0.7042;EUR_AF=0.2545;SAS_AF=0.3579;AA=T|||;VT=SNP
6	27859072	rs62401413	C	T	100	PASS	AC=57;AF=0.0113818;AN=5008;NS=2504;DP=18281;EAS_AF=0;AMR_AF=0.0159;AFR_AF=0.0144;EUR_AF=0.0239;SAS_AF=0.0031;AA=C|||;VT=SNP
6	27859453	rs200969	T	C	100	PASS	AC=1388;AF=0.277157;AN=5008;NS=2504;DP=18937;EAS_AF=0.1429;AMR_AF=0.2478;AFR_AF=0.4818;EUR_AF=0.2068;SAS_AF=0.2321;AA=C|||;VT=SNP
6	27859568	rs200968	T	C	100	PASS	AC=691;AF=0.137979;AN=5008;NS=2504;DP=17495;EAS_AF=0.0734;AMR_AF=0.1542;AFR_AF=0.2012;EUR_AF=0.1441;SAS_AF=0.1012;AA=T|||;VT=SNP
6	27859824	rs9461419	C	G	100	PASS	AC=369;AF=0.0736821;AN=5008;NS=2504;DP=15019;EAS_AF=0.0615;AMR_AF=0.0562;AFR_AF=0.1293;EUR_AF=0.0388;SAS_AF=0.0593;AA=C|||;VT=SNP
6	27862127	rs200967	A	G	100	PASS	AC=2215;AF=0.442292;AN=5008;NS=2504;DP=13879;EAS_AF=0.4276;AMR_AF=0.3386;AFR_AF=0.711;EUR_AF=0.2555;SAS_AF=0.3599;AA=a|||;VT=SNP
6	27862152	rs200966	T	C	100	PASS	AC=730;AF=0.145767;AN=5008;NS=2504;DP=14226;EAS_AF=0.0734;AMR_AF=0.1542;AFR_AF=0.2088;EUR_AF=0.1461;SAS_AF=0.1288;AA=C|||;VT=SNP
6	27863828	rs78467594	C	T	100	PASS	AC=204;AF=0.0407348;AN=5008;NS=2504;DP=18027;EAS_AF=0.0486;AMR_AF=0.0375;AFR_AF=0.0499;EUR_AF=0.0179;SAS_AF=0.046;AA=C|||;VT=SNP
6	27864785	rs6456803	T	C	100	PASS	AC=508;AF=0.101438;AN=5008;NS=2504;DP=17101;EAS_AF=0.0685;AMR_AF=0.0778;AFR_AF=0.1687;EUR_AF=0.0547;SAS_AF=0.1094;AA=T|||;VT=SNP
6	27864908	rs7748520	T	C	100	PASS	AC=282;AF=0.0563099;AN=5008;NS=2504;DP=15800;EAS_AF=0.0079;AMR_AF=0.0692;AFR_AF=0.1044;EUR_AF=0.0457;SAS_AF=0.0429;AA=T|||;VT=SNP
6	27865826	rs113202807	C	G	100	PASS	AC=17;AF=0.00339457;AN=5008;NS=2504;DP=17630;EAS_AF=0;AMR_AF=0.0014;AFR_AF=0.0008;EUR_AF=0.0149;SAS_AF=0;AA=C|||;VT=SNP
6	27865902	rs66868086	A	T	100	PASS	AC=103;AF=0.0205671;AN=5008;NS=2504;DP=18806;EAS_AF=0;AMR_AF=0.0317;AFR_AF=0.0068;EUR_AF=0.0716;SAS_AF=0;AA=A|||;VT=SNP
6	27866189	rs72847377	C	T	100	PASS	AC=125;AF=0.0249601;AN=5008;NS=2504;DP=18924;EAS_AF=0.003;AMR_AF=0.0245;AFR_AF=0.0174;EUR_AF=0.0577;SAS_AF=0.0245;AA=C|||;VT=SNP
6	27866384	rs200965	G	A	100	PASS	AC=689;AF=0.13758;AN=5008;NS=2504;DP=18820;EAS_AF=0.0704;AMR_AF=0.1542;AFR_AF=0.202;EUR_AF=0.1441;SAS_AF=0.1012;AA=G|||;VT=SNP
6	27866635	rs144993543	T	C	100	PASS	AC=34;AF=0.00678914;AN=5008;NS=2504;DP=16591;EAS_AF=0;AMR_AF=0.0072;AFR_AF=0.0008;EUR_AF=0.0109;SAS_AF=0.0174;AA=T|||;VT=SNP
6	27866823	rs6900413	G	A	100	PASS	AC=544;AF=0.108626;AN=5008;NS=2504;DP=17376;EAS_AF=0.0675;AMR_AF=0.0807;AFR_AF=0.1868;EUR_AF=0.0507;SAS_AF=0.1247;AA=G|||;VT=SNP
6	27866943	rs200964	G	C	100	PASS	AC=721;AF=0.14397;AN=5008;NS=2504;DP=17194;EAS_AF=0.0714;AMR_AF=0.1542;AFR_AF=0.2088;EUR_AF=0.1451;SAS_AF=0.1227;AA=C|||;VT=SNP
6	27868792	rs13199649	C	T	100	PASS	AC=98;AF=0.0195687;AN=5008;NS=2504;DP=16693;EAS_AF=0;AMR_AF=0.0303;AFR_AF=0.0023;EUR_AF=0.0736;SAS_AF=0;AA=C|||;VT=SNP
6	27868945	rs12178430	A	G	100	PASS	AC=664;AF=0.132588;AN=5008;NS=2504;DP=15954;EAS_AF=0.0843;AMR_AF=0.098;AFR_AF=0.27;EUR_AF=0.0547;SAS_AF=0.1012;AA=A|||;VT=SNP
6	27869321	rs1873213	T	G	100	PASS	AC=381;AF=0.0760783;AN=5008;NS=2504;DP=17688;EAS_AF=0.0774;AMR_AF=0.0634;AFR_AF=0.1309;EUR_AF=0.0338;SAS_AF=0.0532;AA=T|||;VT=SNP
6	27869631	rs1873212	C	T	100	PASS	AC=945;AF=0.188698;AN=5008;NS=2504;DP=12965;EAS_AF=0.1687;AMR_AF=0.2089;AFR_AF=0.289;EUR_AF=0.0666;SAS_AF=0.1851;AA=C|||;VT=SNP
6	27870402	rs73386659	G	T	100	PASS	AC=527;AF=0.105232;AN=5008;NS=2504;DP=16955;EAS_AF=0.0843;AMR_AF=0.0865;AFR_AF=0.1762;EUR_AF=0.0497;SAS_AF=0.1012;AA=G|||;VT=SNP
6	27870772	rs9468252	A	G	100	PASS	AC=532;AF=0.10623;AN=5008;NS=2504;DP=17160;EAS_AF=0.0853;AMR_AF=0.085;AFR_AF=0.18;EUR_AF=0.0497;SAS_AF=0.1012;AA=A|||;VT=SNP
6	27870817	rs62401414	A	G	100	PASS	AC=16;AF=0.00319489;AN=5008;NS=2504;DP=16870;EAS_AF=0;AMR_AF=0.0072;AFR_AF=0;EUR_AF=0.008;SAS_AF=0.0031;AA=A|||;VT=SNP
6	27871993	rs78498127	A	G	100	PASS	AC=293;AF=0.0585064;AN=5008;NS=2504;DP=16809;EAS_AF=0.0079;AMR_AF=0.0677;AFR_AF=0.1135;EUR_AF=0.0437;SAS_AF=0.045;AA=A|||;VT=SNP
6	27872486	rs79967824	C	T	100	PASS	AC=285;AF=0.0569089;AN=5008;NS=2504;DP=14967;EAS_AF=0.0833;AMR_AF=0.111;AFR_AF=0.0265;EUR_AF=0.0119;SAS_AF=0.0787;AA=C|||;VT=SNP
6	27872759	rs9380028	C	A	100	PASS	AC=286;AF=0.0571086;AN=5008;NS=2504;DP=16324;EAS_AF=0.0833;AMR_AF=0.111;AFR_AF=0.0272;EUR_AF=0.0119;SAS_AF=0.0787;AA=C|||;VT=SNP
6	27872832	rs200963	G	A	100	PASS	AC=4964;AF=0.991214;AN=5008;NS=2504;DP=15141;EAS_AF=0.998;AMR_AF=0.9856;AFR_AF=0.9985;EUR_AF=0.9771;SAS_AF=0.9928;AA=A|||;VT=SNP
6	27872898	rs75165919	G	A	100	PASS	AC=116;AF=0.0231629;AN=5008;NS=2504;DP=16998;EAS_AF=0.005;AMR_AF=0.0303;AFR_AF=0.0023;EUR_AF=0.0646;SAS_AF=0.0225;AA=G|||;VT=SNP
6	27873090	rs72847379	G	A	100	PASS	AC=106;AF=0.0211661;AN=5008;NS=2504;DP=17331;EAS_AF=0.004;AMR_AF=0.0231;AFR_AF=0.0038;EUR_AF=0.0577;SAS_AF=0.0235;AA=G|||;VT=SNP
6	27873454	rs2130356	T	A	100	PASS	AC=463;AF=0.0924521;AN=5008;NS=2504;DP=15265;EAS_AF=0.2708;AMR_AF=0.0533;AFR_AF=0.0068;EUR_AF=0.0338;SAS_AF=0.1125;AA=T|||;VT=SNP
6	27873460	rs2130355	C	T	100	PASS	AC=538;AF=0.107428;AN=5008;NS=2504;DP=15162;EAS_AF=0.2728;AMR_AF=0.0735;AFR_AF=0.0514;EUR_AF=0.0338;SAS_AF=0.1125;AA=C|||;VT=SNP
6	27873596	rs73392694	G	A	100	PASS	AC=541;AF=0.108027;AN=5008;NS=2504;DP=15175;EAS_AF=0.0873;AMR_AF=0.0865;AFR_AF=0.1762;EUR_AF=0.0537;SAS_AF=0.1084;AA=G|||;VT=SNP
6	27873931	rs72847381	G	A	100	PASS	AC=310;AF=0.061901;AN=5008;NS=2504;DP=16641;EAS_AF=0.005;AMR_AF=0.036;AFR_AF=0.1293;EUR_AF=0.0646;SAS_AF=0.045;AA=A|||;VT=SNP
6	27874626	rs138821634	C	A	100	PASS	AC=83;AF=0.0165735;AN=5008;NS=2504;DP=16690;EAS_AF=0.0079;AMR_AF=0.0029;AFR_AF=0;EUR_AF=0.0109;SAS_AF=0.0634;AA=C|||;VT=SNP
6	27875641	rs72847383	G	A	100	PASS	AC=106;AF=0.0211661;AN=5008;NS=2504;DP=20713;EAS_AF=0.004;AMR_AF=0.0231;AFR_AF=0.0038;EUR_AF=0.0577;SAS_AF=0.0235;AA=G|||;VT=SNP
6	27877446	rs188015	T	A	100	PASS	AC=559;AF=0.111621;AN=5008;NS=2504;DP=17230;EAS_AF=0.0853;AMR_AF=0.1571;AFR_AF=0.1415;EUR_AF=0.0944;SAS_AF=0.0838;AA=T|||;VT=SNP
6	27877985	rs149855	A	G	100	PASS	AC=1672;AF=0.333866;AN=5008;NS=2504;DP=15778;EAS_AF=0.1825;AMR_AF=0.2983;AFR_AF=0.621;EUR_AF=0.2286;SAS_AF=0.2352;AA=G|||;VT=SNP
6	27877999	rs114354963	G	A	100	PASS	AC=149;AF=0.0297524;AN=5008;NS=2504;DP=15721;EAS_AF=0.0139;AMR_AF=0.0187;AFR_AF=0.0711;EUR_AF=0.0199;SAS_AF=0.0082;AA=G|||;VT=SNP
6	27878268	rs72848752	A	C	100	PASS	AC=311;AF=0.0621006;AN=5008;NS=2504;DP=16567;EAS_AF=0.005;AMR_AF=0.036;AFR_AF=0.1293;EUR_AF=0.0656;SAS_AF=0.045;AA=C|||;VT=SNP
6	27878269	rs72848753	C	G	100	PASS	AC=185;AF=0.0369409;AN=5008;NS=2504;DP=16570;EAS_AF=0.005;AMR_AF=0.0231;AFR_AF=0.0454;EUR_AF=0.0596;SAS_AF=0.045;AA=C|||;VT=SNP
6	27878458	rs72848754	T	A	100	PASS	AC=185;AF=0.0369409;AN=5008;NS=2504;DP=15719;EAS_AF=0.005;AMR_AF=0.0231;AFR_AF=0.0454;EUR_AF=0.0596;SAS_AF=0.045;AA=A|||;VT=SNP
6	27878553	rs72848755	T	C	100	PASS	AC=185;AF=0.0369409;AN=5008;NS=2504;DP=16277;EAS_AF=0.005;AMR_AF=0.0231;AFR_AF=0.0454;EUR_AF=0.0596;SAS_AF=0.045;AA=C|||;VT=SNP
6	27878738	rs149878	T	G	100	PASS	AC=2212;AF=0.441693;AN=5008;NS=2504;DP=16218;EAS_AF=0.4563;AMR_AF=0.3718;AFR_AF=0.6687;EUR_AF=0.2614;SAS_AF=0.3548;AA=G|||;VT=SNP
6	27879200	rs34788973	C	A	100	PASS	AC=109;AF=0.0217652;AN=5008;NS=2504;DP=16685;EAS_AF=0;AMR_AF=0.0303;AFR_AF=0.0106;EUR_AF=0.0736;SAS_AF=0;AA=C|||;VT=SNP;EX_TARGET
6	27879397	rs34957169	T	C	100	PASS	AC=185;AF=0.0369409;AN=5008;NS=2504;DP=16336;EAS_AF=0.005;AMR_AF=0.0231;AFR_AF=0.0454;EUR_AF=0.0596;SAS_AF=0.045;AA=t|||;VT=SNP;EX_TARGET
6	27879551	rs9368537	C	G	100	PASS	AC=291;AF=0.058107;AN=5008;NS=2504;DP=20677;EAS_AF=0.0853;AMR_AF=0.111;AFR_AF=0.0265;EUR_AF=0.0119;SAS_AF=0.0828;AA=C|||;VT=SNP;EX_TARGET
6	27879982	rs61742093	A	G	100	PASS	AC=109;AF=0.0217652;AN=5008;NS=2504;DP=18381;EAS_AF=0;AMR_AF=0.0303;AFR_AF=0.0106;EUR_AF=0.0736;SAS_AF=0;AA=A|||;VT=SNP;EX_TARGET
6	27880619	rs111280498	C	T	100	PASS	AC=561;AF=0.112021;AN=5008;NS=2504;DP=15796;EAS_AF=0.0883;AMR_AF=0.0893;AFR_AF=0.1929;EUR_AF=0.0537;SAS_AF=0.1033;AA=C|||;VT=SNP
6	27881147	rs12181629	A	T	100	PASS	AC=150;AF=0.0299521;AN=5008;NS=2504;DP=18969;EAS_AF=0.0139;AMR_AF=0.0187;AFR_AF=0.0719;EUR_AF=0.0199;SAS_AF=0.0082;AA=A|||;VT=SNP
6	27881406	rs9885649	C	T	100	PASS	AC=541;AF=0.108027;AN=5008;NS=2504;DP=17873;EAS_AF=0.0873;AMR_AF=0.0865;AFR_AF=0.1793;EUR_AF=0.0547;SAS_AF=0.1033;AA=C|||;VT=SNP
6	27881775	rs149851646	C	T	100	PASS	AC=45;AF=0.00898562;AN=5008;NS=2504;DP=19557;EAS_AF=0.002;AMR_AF=0.0173;AFR_AF=0.0091;EUR_AF=0.008;SAS_AF=0.0112;AA=C|||;VT=SNP
6	27883201	rs1497526	G	A	100	PASS	AC=650;AF=0.129792;AN=5008;NS=2504;DP=12523;EAS_AF=0.0813;AMR_AF=0.0908;AFR_AF=0.2912;EUR_AF=0.0457;SAS_AF=0.0757;AA=A|||;VT=SNP
6	27883269	rs1497525	C	A	100	PASS	AC=577;AF=0.115216;AN=5008;NS=2504;DP=13615;EAS_AF=0.0804;AMR_AF=0.0908;AFR_AF=0.2534;EUR_AF=0.0437;SAS_AF=0.0552;AA=C|||;VT=SNP
6	27884012	rs13218875	C	T	100	PASS	AC=100;AF=0.0199681;AN=5008;NS=2504;DP=10250;EAS_AF=0.001;AMR_AF=0.0303;AFR_AF=0.003;EUR_AF=0.0736;SAS_AF=0;AA=C|||;VT=SNP
6	27884127	rs148298110	A	T	100	PASS	AC=199;AF=0.0397364;AN=5008;NS=2504;DP=6634;EAS_AF=0.0109;AMR_AF=0.0317;AFR_AF=0.0174;EUR_AF=0.0726;SAS_AF=0.0716;AA=A|||;VT=SNP
6	27884763	rs138083673	T	A	100	PASS	AC=8;AF=0.00159744;AN=5008;NS=2504;DP=15797;EAS_AF=0;AMR_AF=0.0029;AFR_AF=0;EUR_AF=0.006;SAS_AF=0;AA=T|||;VT=SNP
6	27884916	rs9468254	G	A	100	PASS	AC=413;AF=0.0824681;AN=5008;NS=2504;DP=15819;EAS_AF=0.0804;AMR_AF=0.072;AFR_AF=0.1445;EUR_AF=0.0368;SAS_AF=0.0552;AA=G|||;VT=SNP
6	27885356	rs731132	T	G	100	PASS	AC=1456;AF=0.290735;AN=5008;NS=2504;DP=15395;EAS_AF=0.4415;AMR_AF=0.3689;AFR_AF=0.0151;EUR_AF=0.3608;SAS_AF=0.3804;AA=T|||;VT=SNP
6	27885437	rs9357053	G	A	100	PASS	AC=469;AF=0.0936502;AN=5008;NS=2504;DP=15140;EAS_AF=0.2708;AMR_AF=0.0533;AFR_AF=0.0061;EUR_AF=0.0338;SAS_AF=0.1196;AA=G|||;VT=SNP
6	27885980	rs142863425	C	T	100	PASS	AC=620;AF=0.123802;AN=5008;NS=2504;DP=13308;EAS_AF=0.0298;AMR_AF=0.1095;AFR_AF=0.2284;EUR_AF=0.0875;SAS_AF=0.1268;AA=C|||;VT=SNP
6	27886051	rs6908688	A	G	100	PASS	AC=282;AF=0.0563099;AN=5008;NS=2504;DP=13735;EAS_AF=0.0119;AMR_AF=0.0317;AFR_AF=0.062;EUR_AF=0.0746;SAS_AF=0.093;AA=G|||;VT=SNP
6	27886830	rs2130357	C	T	100	PASS	AC=2487;AF=0.496605;AN=5008;NS=2504;DP=16377;EAS_AF=0.4554;AMR_AF=0.3415;AFR_AF=0.826;EUR_AF=0.2624;SAS_AF=0.4448;AA=T|||;VT=SNP
6	27886877	rs72848760	T	A	100	PASS	AC=106;AF=0.0211661;AN=5008;NS=2504;DP=16875;EAS_AF=0.004;AMR_AF=0.0231;AFR_AF=0.0038;EUR_AF=0.0577;SAS_AF=0.0235;AA=T|||;VT=SNP
6	27887237	rs77619023	G	A	100	PASS	AC=19;AF=0.00379393;AN=5008;NS=2504;DP=16180;EAS_AF=0;AMR_AF=0.0029;AFR_AF=0.0008;EUR_AF=0.0159;SAS_AF=0;AA=G|||;VT=SNP
6	27887275	rs1015075	G	A	100	PASS	AC=297;AF=0.0593051;AN=5008;NS=2504;DP=16242;EAS_AF=0.0853;AMR_AF=0.1066;AFR_AF=0.0265;EUR_AF=0.0109;SAS_AF=0.093;AA=G|||;VT=SNP
6	27887442	rs9468255	G	C	100	PASS	AC=637;AF=0.127196;AN=5008;NS=2504;DP=18720;EAS_AF=0.0883;AMR_AF=0.0865;AFR_AF=0.2345;EUR_AF=0.0557;SAS_AF=0.1247;AA=C|||;VT=SNP
6	27889527	rs9461420	A	C	100	PASS	AC=436;AF=0.0870607;AN=5008;NS=2504;DP=17360;EAS_AF=0.0804;AMR_AF=0.072;AFR_AF=0.1611;EUR_AF=0.0378;SAS_AF=0.0552;AA=A|||;VT=SNP
6	27890631	rs6933825	A	G	100	PASS	AC=1532;AF=0.305911;AN=5008;NS=2504;DP=18574;EAS_AF=0.3641;AMR_AF=0.2118;AFR_AF=0.441;EUR_AF=0.1441;SAS_AF=0.2965;AA=A|||;VT=SNP
6	27892729	rs79834417	A	C	100	PASS	AC=192;AF=0.0383387;AN=5008;NS=2504;DP=19290;EAS_AF=0.0665;AMR_AF=0.0389;AFR_AF=0.0265;EUR_AF=0.0169;SAS_AF=0.047;AA=A|||;VT=SNP
6	27892734	rs76041878	C	G	100	PASS	AC=192;AF=0.0383387;AN=5008;NS=2504;DP=19231;EAS_AF=0.0665;AMR_AF=0.0389;AFR_AF=0.0265;EUR_AF=0.0169;SAS_AF=0.047;AA=C|||;VT=SNP
6	27893166	rs34899043	T	C	100	PASS	AC=145;AF=0.0289537;AN=5008;NS=2504;DP=15089;EAS_AF=0.002;AMR_AF=0.0245;AFR_AF=0.0015;EUR_AF=0.0775;SAS_AF=0.047;AA=T|||;VT=SNP
6	27893532	rs112798683	G	A	100	PASS	AC=461;AF=0.0920527;AN=5008;NS=2504;DP=16144;EAS_AF=0.0804;AMR_AF=0.0778;AFR_AF=0.1762;EUR_AF=0.0388;SAS_AF=0.0552;AA=G|||;VT=SNP
6	27895000	rs79386517	C	T	100	PASS	AC=72;AF=0.014377;AN=5008;NS=2504;DP=13046;EAS_AF=0;AMR_AF=0.0245;AFR_AF=0.0015;EUR_AF=0.0497;SAS_AF=0.0031;AA=C|||;VT=SNP
6	27895082	rs9380029	T	G	100	PASS	AC=300;AF=0.0599042;AN=5008;NS=2504;DP=14336;EAS_AF=0.0843;AMR_AF=0.111;AFR_AF=0.0265;EUR_AF=0.0119;SAS_AF=0.093;AA=T|||;VT=SNP
6	27895213	rs156737	A	G	100	PASS	AC=3037;AF=0.60643;AN=5008;NS=2504;DP=16866;EAS_AF=0.5407;AMR_AF=0.4957;AFR_AF=0.9531;EUR_AF=0.3598;SAS_AF=0.5378;AA=G|||;VT=SNP
6	27895504	rs9468256	G	A	100	PASS	AC=1608;AF=0.321086;AN=5008;NS=2504;DP=19107;EAS_AF=0.3631;AMR_AF=0.2161;AFR_AF=0.4962;EUR_AF=0.1451;SAS_AF=0.2965;AA=G|||;VT=SNP
6	27896148	rs113534136	T	C	100	PASS	AC=860;AF=0.171725;AN=5008;NS=2504;DP=18310;EAS_AF=0.0923;AMR_AF=0.1225;AFR_AF=0.3154;EUR_AF=0.1193;SAS_AF=0.1483;AA=C|||;VT=SNP
6	27896799	rs71559054	A	C	100	PASS	AC=98;AF=0.0195687;AN=5008;NS=2504;DP=20434;EAS_AF=0;AMR_AF=0.0303;AFR_AF=0.0023;EUR_AF=0.0736;SAS_AF=0;AA=A|||;VT=SNP
6	27897257	rs113000237	G	A	100	PASS	AC=814;AF=0.16254;AN=5008;NS=2504;DP=19577;EAS_AF=0.0833;AMR_AF=0.1239;AFR_AF=0.2844;EUR_AF=0.0974;SAS_AF=0.1738;AA=G|||;VT=SNP
6	27898428	rs72848762	A	T	100	PASS	AC=28;AF=0.00559105;AN=5008;NS=2504;DP=17309;EAS_AF=0;AMR_AF=0.0115;AFR_AF=0;EUR_AF=0.0149;SAS_AF=0.0051;AA=A|||;VT=SNP
6	27898512	rs73394715	G	A	100	PASS	AC=748;AF=0.149361;AN=5008;NS=2504;DP=18945;EAS_AF=0.0883;AMR_AF=0.0994;AFR_AF=0.3079;EUR_AF=0.0606;SAS_AF=0.1247;AA=A|||;VT=SNP
6	27899687	rs9393864	A	G	100	PASS	AC=465;AF=0.0928514;AN=5008;NS=2504;DP=16064;EAS_AF=0.2718;AMR_AF=0.0519;AFR_AF=0.0008;EUR_AF=0.0338;SAS_AF=0.1227;AA=A|||;VT=SNP
6	27900354	rs9393865	T	G	100	PASS	AC=472;AF=0.0942492;AN=5008;NS=2504;DP=15299;EAS_AF=0.2718;AMR_AF=0.0533;AFR_AF=0.0053;EUR_AF=0.0338;SAS_AF=0.1227;AA=T|||;VT=SNP
6	27901041	rs7760871	G	A	100	PASS	AC=472;AF=0.0942492;AN=5008;NS=2504;DP=19382;EAS_AF=0.0804;AMR_AF=0.0778;AFR_AF=0.1846;EUR_AF=0.0388;SAS_AF=0.0552;AA=G|||;VT=SNP
6	27902488	rs72848763	A	G	100	PASS	AC=106;AF=0.0211661;AN=5008;NS=2504;DP=19299;EAS_AF=0.004;AMR_AF=0.0231;AFR_AF=0.0038;EUR_AF=0.0577;SAS_AF=0.0235;AA=A|||;VT=SNP
6	27902869	rs7742529	A	G	100	PASS	AC=288;AF=0.057508;AN=5008;NS=2504;DP=18597;EAS_AF=0.0079;AMR_AF=0.0677;AFR_AF=0.1089;EUR_AF=0.0447;SAS_AF=0.045;AA=A|||;VT=SNP
6	27902992	rs7742858	C	T	100	PASS	AC=771;AF=0.153954;AN=5008;NS=2504;DP=14413;EAS_AF=0.0833;AMR_AF=0.121;AFR_AF=0.2519;EUR_AF=0.0994;SAS_AF=0.1738;AA=C|||;VT=SNP
6	27903467	rs10456357	G	A	100	PASS	AC=83;AF=0.0165735;AN=5008;NS=2504;DP=17007;EAS_AF=0.001;AMR_AF=0.0058;AFR_AF=0.0015;EUR_AF=0.0656;SAS_AF=0.0102;AA=G|||;VT=SNP
6	27903572	rs16868156	C	T	100	PASS	AC=548;AF=0.109425;AN=5008;NS=2504;DP=17019;EAS_AF=0.2738;AMR_AF=0.0735;AFR_AF=0.0507;EUR_AF=0.0338;SAS_AF=0.1227;AA=C|||;VT=SNP
6	27904181	rs6910968	C	T	100	PASS	AC=769;AF=0.153554;AN=5008;NS=2504;DP=16322;EAS_AF=0.0833;AMR_AF=0.121;AFR_AF=0.2519;EUR_AF=0.0974;SAS_AF=0.1738;AA=c|||;VT=SNP
6	27904345	rs76106973	G	A	100	PASS	AC=29;AF=0.00579073;AN=5008;NS=2504;DP=16579;EAS_AF=0;AMR_AF=0.0072;AFR_AF=0.0008;EUR_AF=0.0229;SAS_AF=0;AA=G|||;VT=SNP
6	27905509	rs67040724	T	C	100	PASS	AC=98;AF=0.0195687;AN=5008;NS=2504;DP=21675;EAS_AF=0;AMR_AF=0.0303;AFR_AF=0.0023;EUR_AF=0.0736;SAS_AF=0;AA=T|||;VT=SNP
6	27905916	rs149392785	T	C	100	PASS	AC=26;AF=0.00519169;AN=5008;NS=2504;DP=21283;EAS_AF=0;AMR_AF=0.0058;AFR_AF=0.0015;EUR_AF=0.0159;SAS_AF=0.0041;AA=T|||;VT=SNP
6	27907372	rs115537782	G	A	100	PASS	AC=31;AF=0.0061901;AN=5008;NS=2504;DP=17794;EAS_AF=0;AMR_AF=0.0029;AFR_AF=0.0008;EUR_AF=0.0229;SAS_AF=0.0051;AA=G|||;VT=SNP
6	27907907	rs73394718	A	T	100	PASS	AC=472;AF=0.0942492;AN=5008;NS=2504;DP=15506;EAS_AF=0.0813;AMR_AF=0.0778;AFR_AF=0.1838;EUR_AF=0.0388;SAS_AF=0.0552;AA=A|||;VT=SNP
6	27908756	rs72848766	T	C	100	PASS	AC=111;AF=0.0221645;AN=5008;NS=2504;DP=18194;EAS_AF=0.004;AMR_AF=0.0231;AFR_AF=0.0076;EUR_AF=0.0577;SAS_AF=0.0235;AA=T|||;VT=SNP
6	27909287	rs72848767	C	A	100	PASS	AC=106;AF=0.0211661;AN=5008;NS=2504;DP=20645;EAS_AF=0.004;AMR_AF=0.0231;AFR_AF=0.0038;EUR_AF=0.0577;SAS_AF=0.0235;AA=C|||;VT=SNP
6	27910708	rs276371	A	T	100	PASS	AC=3029;AF=0.604832;AN=5008;NS=2504;DP=17502;EAS_AF=0.5397;AMR_AF=0.4957;AFR_AF=0.9523;EUR_AF=0.3579;SAS_AF=0.5337;AA=T|||;VT=SNP
6	27911215	rs151313790	C	A	100	PASS	AC=49;AF=0.00978435;AN=5008;NS=2504;DP=18943;EAS_AF=0;AMR_AF=0.013;AFR_AF=0.0023;EUR_AF=0.0338;SAS_AF=0.0031;AA=C|||;VT=SNP
6	27913334	rs146461712	T	C	100	PASS	AC=26;AF=0.00519169;AN=5008;NS=2504;DP=20819;EAS_AF=0;AMR_AF=0.0058;AFR_AF=0.0015;EUR_AF=0.0159;SAS_AF=0.0041;AA=T|||;VT=SNP
6	27913646	rs76272460	A	T	100	PASS	AC=392;AF=0.0782748;AN=5008;NS=2504;DP=21959;EAS_AF=0.0804;AMR_AF=0.0749;AFR_AF=0.1263;EUR_AF=0.0378;SAS_AF=0.0552;AA=A|||;VT=SNP
6	27914874	rs1565334	T	C	100	PASS	AC=546;AF=0.109026;AN=5008;NS=2504;DP=18879;EAS_AF=0.2778;AMR_AF=0.072;AFR_AF=0.0492;EUR_AF=0.0338;SAS_AF=0.1196;AA=T|||;VT=SNP
6	27915087	rs276370	C	T	100	PASS	AC=2067;AF=0.41274;AN=5008;NS=2504;DP=17226;EAS_AF=0.4484;AMR_AF=0.3329;AFR_AF=0.6362;EUR_AF=0.165;SAS_AF=0.3855;AA=C|||;VT=SNP
6	27918379	rs72848769	G	A	100	PASS	AC=106;AF=0.0211661;AN=5008;NS=2504;DP=8443;EAS_AF=0.004;AMR_AF=0.0231;AFR_AF=0.0038;EUR_AF=0.0577;SAS_AF=0.0235;AA=G|||;VT=SNP
6	27919149	rs72848770	A	G	100	PASS	AC=106;AF=0.0211661;AN=5008;NS=2504;DP=14775;EAS_AF=0.004;AMR_AF=0.0231;AFR_AF=0.0038;EUR_AF=0.0577;SAS_AF=0.0235;AA=A|||;VT=SNP
6	27919243	rs276369	A	T	100	PASS	AC=3034;AF=0.605831;AN=5008;NS=2504;DP=13891;EAS_AF=0.5407;AMR_AF=0.4957;AFR_AF=0.9523;EUR_AF=0.3588;SAS_AF=0.5368;AA=T|||;VT=SNP
6	27919401	rs9461424	G	A	100	PASS	AC=716;AF=0.142971;AN=5008;NS=2504;DP=14100;EAS_AF=0.0843;AMR_AF=0.1239;AFR_AF=0.2761;EUR_AF=0.1024;SAS_AF=0.0787;AA=G|||;VT=SNP
6	27919688	rs9461425	G	A	100	PASS	AC=759;AF=0.151558;AN=5008;NS=2504;DP=17190;EAS_AF=0.0843;AMR_AF=0.1239;AFR_AF=0.3079;EUR_AF=0.1034;SAS_AF=0.0787;AA=g|||;VT=SNP
6	27920948	rs72848772	C	T	100	PASS	AC=111;AF=0.0221645;AN=5008;NS=2504;DP=18320;EAS_AF=0.004;AMR_AF=0.0231;AFR_AF=0.0076;EUR_AF=0.0577;SAS_AF=0.0235;AA=C|||;VT=SNP
6	27921117	rs62401420	T	C	100	PASS	AC=59;AF=0.0117812;AN=5008;NS=2504;DP=20900;EAS_AF=0.004;AMR_AF=0.0029;AFR_AF=0;EUR_AF=0.0487;SAS_AF=0.0041;AA=T|||;VT=SNP
6	27921118	rs79017541	T	G	100	PASS	AC=14;AF=0.00279553;AN=5008;NS=2504;DP=20855;EAS_AF=0.001;AMR_AF=0.0029;AFR_AF=0;EUR_AF=0.0109;SAS_AF=0;AA=T|||;VT=SNP
6	27922018	rs111760926	T	C	100	PASS	AC=20;AF=0.00399361;AN=5008;NS=2504;DP=16893;EAS_AF=0.002;AMR_AF=0.0101;AFR_AF=0;EUR_AF=0.0109;SAS_AF=0;AA=T|||;VT=SNP
6	27922297	rs146236748	T	C	100	PASS	AC=83;AF=0.0165735;AN=5008;NS=2504;DP=17442;EAS_AF=0.0079;AMR_AF=0.0029;AFR_AF=0;EUR_AF=0.0099;SAS_AF=0.0644;AA=T|||;VT=SNP
6	27923301	rs9368538	T	A	100	PASS	AC=467;AF=0.0932508;AN=5008;NS=2504;DP=13742;EAS_AF=0.2718;AMR_AF=0.0533;AFR_AF=0.0053;EUR_AF=0.0338;SAS_AF=0.1176;AA=T|||;VT=SNP
6	27924371	rs78354798	G	A	100	PASS	AC=37;AF=0.00738818;AN=5008;NS=2504;DP=17729;EAS_AF=0;AMR_AF=0.0187;AFR_AF=0.0038;EUR_AF=0.0189;SAS_AF=0;AA=G|||;VT=SNP
6	27925367	rs7767176	G	A	100	PASS	AC=541;AF=0.108027;AN=5008;NS=2504;DP=19411;EAS_AF=0.0288;AMR_AF=0.098;AFR_AF=0.1914;EUR_AF=0.0755;SAS_AF=0.1176;AA=G|||;VT=SNP;EX_TARGET
6	27925456	rs904142	T	C	100	PASS	AC=296;AF=0.0591054;AN=5008;NS=2504;DP=17472;EAS_AF=0.0843;AMR_AF=0.111;AFR_AF=0.0265;EUR_AF=0.0119;SAS_AF=0.089;AA=T|||;VT=SNP;EX_TARGET
6	27925827	rs9380030	A	G	100	PASS	AC=299;AF=0.0597045;AN=5008;NS=2504;DP=18046;EAS_AF=0.0843;AMR_AF=0.111;AFR_AF=0.0265;EUR_AF=0.0119;SAS_AF=0.092;AA=G|||;VT=SNP;EX_TARGET
6	27926520	rs72848773	C	T	100	PASS	AC=106;AF=0.0211661;AN=5008;NS=2504;DP=15103;EAS_AF=0.004;AMR_AF=0.0231;AFR_AF=0.0038;EUR_AF=0.0577;SAS_AF=0.0235;AA=C|||;VT=SNP
6	27928324	rs73740878	C	T	100	PASS	AC=809;AF=0.161542;AN=5008;NS=2504;DP=15431;EAS_AF=0.0833;AMR_AF=0.1153;AFR_AF=0.2859;EUR_AF=0.0964;SAS_AF=0.1738;AA=C|||;VT=SNP
6	27928445	rs9295753	A	G	100	PASS	AC=1525;AF=0.304513;AN=5008;NS=2504;DP=14779;EAS_AF=0.3621;AMR_AF=0.2017;AFR_AF=0.444;EUR_AF=0.1421;SAS_AF=0.2965;AA=A|||;VT=SNP
6	27929732	rs77348547	T	G	100	PASS	AC=274;AF=0.0547125;AN=5008;NS=2504;DP=18757;EAS_AF=0.0079;AMR_AF=0.0591;AFR_AF=0.1051;EUR_AF=0.0417;SAS_AF=0.045;AA=T|||;VT=SNP
6	27930081	rs138489966	A	C	100	PASS	AC=111;AF=0.0221645;AN=5008;NS=2504;DP=17474;EAS_AF=0.0109;AMR_AF=0.0187;AFR_AF=0.0023;EUR_AF=0.0179;SAS_AF=0.0675;AA=A|||;VT=SNP
6	27930636	rs839776	G	A	100	PASS	AC=1644;AF=0.328275;AN=5008;NS=2504;DP=15531;EAS_AF=0.3621;AMR_AF=0.2061;AFR_AF=0.531;EUR_AF=0.1441;SAS_AF=0.2955;AA=G|||;VT=SNP
6	27931334	rs146944038	C	A	100	PASS	AC=106;AF=0.0211661;AN=5008;NS=2504;DP=14432;EAS_AF=0.004;AMR_AF=0.0231;AFR_AF=0.0038;EUR_AF=0.0577;SAS_AF=0.0235;AA=C|||;VT=SNP
6	27932301	rs67662114	G	A	100	PASS	AC=102;AF=0.0203674;AN=5008;NS=2504;DP=17305;EAS_AF=0;AMR_AF=0.0303;AFR_AF=0.0053;EUR_AF=0.0736;SAS_AF=0;AA=G|||;VT=SNP
6	27932762	rs2116984	C	A	100	PASS	AC=1603;AF=0.320088;AN=5008;NS=2504;DP=16722;EAS_AF=0.3621;AMR_AF=0.2061;AFR_AF=0.5;EUR_AF=0.1441;SAS_AF=0.2955;AA=C|||;VT=SNP
6	27933301	rs276363	A	C	100	PASS	AC=4964;AF=0.991214;AN=5008;NS=2504;DP=16308;EAS_AF=0.998;AMR_AF=0.9856;AFR_AF=0.9985;EUR_AF=0.9771;SAS_AF=0.9928;AA=C|||;VT=SNP
6	27933709	rs16893533	A	T	100	PASS	AC=468;AF=0.0934505;AN=5008;NS=2504;DP=19926;EAS_AF=0.0813;AMR_AF=0.0879;AFR_AF=0.1755;EUR_AF=0.0378;SAS_AF=0.0562;AA=A|||;VT=SNP
6	27935322	rs141983411	C	T	100	PASS	AC=113;AF=0.0225639;AN=5008;NS=2504;DP=20385;EAS_AF=0.0079;AMR_AF=0.0086;AFR_AF=0.0106;EUR_AF=0.0169;SAS_AF=0.0695;AA=C|||;VT=SNP
6	27935744	rs75616195	G	T	100	PASS	AC=301;AF=0.0601038;AN=5008;NS=2504;DP=16560;EAS_AF=0.0843;AMR_AF=0.111;AFR_AF=0.0265;EUR_AF=0.0129;SAS_AF=0.093;AA=G|||;VT=SNP
6	27937754	rs75056308	C	T	100	PASS	AC=467;AF=0.0932508;AN=5008;NS=2504;DP=18488;EAS_AF=0.2718;AMR_AF=0.0533;AFR_AF=0.0053;EUR_AF=0.0338;SAS_AF=0.1176;AA=C|||;VT=SNP
6	27938235	rs276362	A	C	100	PASS	AC=2931;AF=0.585264;AN=5008;NS=2504;DP=15332;EAS_AF=0.5397;AMR_AF=0.4654;AFR_AF=0.9463;EUR_AF=0.2853;SAS_AF=0.5378;AA=C|||;VT=SNP
6	27938484	rs13216117	A	G	100	PASS	AC=102;AF=0.0203674;AN=5008;NS=2504;DP=16529;EAS_AF=0;AMR_AF=0.0303;AFR_AF=0.0053;EUR_AF=0.0736;SAS_AF=0;AA=A|||;VT=SNP
6	27938843	rs9348781	A	G	100	PASS	AC=542;AF=0.108227;AN=5008;NS=2504;DP=15154;EAS_AF=0.2738;AMR_AF=0.072;AFR_AF=0.0499;EUR_AF=0.0338;SAS_AF=0.1186;AA=A|||;VT=SNP
6	27938863	rs9366713	A	G	100	PASS	AC=300;AF=0.0599042;AN=5008;NS=2504;DP=15533;EAS_AF=0.0843;AMR_AF=0.111;AFR_AF=0.0265;EUR_AF=0.0129;SAS_AF=0.092;AA=A|||;VT=SNP
6	27939475	rs76223516	C	T	100	PASS	AC=106;AF=0.0211661;AN=5008;NS=2504;DP=16505;EAS_AF=0.004;AMR_AF=0.0231;AFR_AF=0.0038;EUR_AF=0.0577;SAS_AF=0.0235;AA=C|||;VT=SNP
6	27940228	rs115493717	G	A	100	PASS	AC=93;AF=0.0185703;AN=5008;NS=2504;DP=13842;EAS_AF=0.0139;AMR_AF=0.0144;AFR_AF=0.0325;EUR_AF=0.0179;SAS_AF=0.0082;AA=G|||;VT=SNP
6	27940695	rs182967150	T	C	100	PASS	AC=95;AF=0.0189696;AN=5008;NS=2504;DP=12105;EAS_AF=0;AMR_AF=0.0216;AFR_AF=0.003;EUR_AF=0.0388;SAS_AF=0.0378;AA=t|||;VT=SNP
6	27941387	rs13214703	T	C	100	PASS	AC=88;AF=0.0175719;AN=5008;NS=2504;DP=16940;EAS_AF=0;AMR_AF=0.0259;AFR_AF=0.0008;EUR_AF=0.0686;SAS_AF=0;AA=T|||;VT=SNP
6	27943369	rs36101351	C	T	100	PASS	AC=102;AF=0.0203674;AN=5008;NS=2504;DP=16782;EAS_AF=0;AMR_AF=0.0303;AFR_AF=0.0053;EUR_AF=0.0736;SAS_AF=0;AA=C|||;VT=SNP
6	27944615	rs80036006	T	G	100	PASS	AC=301;AF=0.0601038;AN=5008;NS=2504;DP=19969;EAS_AF=0.0843;AMR_AF=0.111;AFR_AF=0.0265;EUR_AF=0.0129;SAS_AF=0.093;AA=T|||;VT=SNP
6	27945228	rs113490959	C	T	100	PASS	AC=20;AF=0.00399361;AN=5008;NS=2504;DP=19452;EAS_AF=0.002;AMR_AF=0.0101;AFR_AF=0;EUR_AF=0.0109;SAS_AF=0;AA=C|||;VT=SNP
6	27945396	rs28360499	G	A	100	PASS	AC=103;AF=0.0205671;AN=5008;NS=2504;DP=18835;EAS_AF=0;AMR_AF=0.0303;AFR_AF=0.0053;EUR_AF=0.0746;SAS_AF=0;AA=A|||;VT=SNP
6	27945640	rs72848774	C	T	100	PASS	AC=103;AF=0.0205671;AN=5008;NS=2504;DP=20747;EAS_AF=0.001;AMR_AF=0.0231;AFR_AF=0.0038;EUR_AF=0.0577;SAS_AF=0.0235;AA=C|||;VT=SNP
6	27945741	rs11752815	A	G	100	PASS	AC=762;AF=0.152157;AN=5008;NS=2504;DP=19403;EAS_AF=0.0833;AMR_AF=0.1124;AFR_AF=0.2519;EUR_AF=0.0964;SAS_AF=0.1738;AA=A|||;VT=SNP
6	27946688	rs78143918	T	C	100	PASS	AC=317;AF=0.0632987;AN=5008;NS=2504;DP=18239;EAS_AF=0.0079;AMR_AF=0.0692;AFR_AF=0.1301;EUR_AF=0.0447;SAS_AF=0.045;AA=T|||;VT=SNP
6	27947272	rs62401421	C	G	100	PASS	AC=137;AF=0.0273562;AN=5008;NS=2504;DP=14656;EAS_AF=0.005;AMR_AF=0.0259;AFR_AF=0.0023;EUR_AF=0.0845;SAS_AF=0.0266;AA=C|||;VT=SNP
6	27947886	rs506423	A	G	100	PASS	AC=71;AF=0.0141773;AN=5008;NS=2504;DP=19145;EAS_AF=0;AMR_AF=0.0231;AFR_AF=0.0015;EUR_AF=0.0497;SAS_AF=0.0031;AA=A|||;VT=SNP
6	27948574	rs7769416	C	T	100	PASS	AC=759;AF=0.151558;AN=5008;NS=2504;DP=15419;EAS_AF=0.0833;AMR_AF=0.1124;AFR_AF=0.2496;EUR_AF=0.0964;SAS_AF=0.1738;AA=C|||;VT=SNP
6	27948761	rs12195700	T	C	100	PASS	AC=83;AF=0.0165735;AN=5008;NS=2504;DP=16917;EAS_AF=0.001;AMR_AF=0.0058;AFR_AF=0.0015;EUR_AF=0.0656;SAS_AF=0.0102;AA=T|||;VT=SNP
6	27949830	rs72848775	A	G	100	PASS	AC=103;AF=0.0205671;AN=5008;NS=2504;DP=14011;EAS_AF=0.001;AMR_AF=0.0231;AFR_AF=0.0038;EUR_AF=0.0577;SAS_AF=0.0235;AA=A|||;VT=SNP
6	27950076	rs1853096	G	A	100	PASS	AC=472;AF=0.0942492;AN=5008;NS=2504;DP=17314;EAS_AF=0.0804;AMR_AF=0.0879;AFR_AF=0.1785;EUR_AF=0.0388;SAS_AF=0.0562;AA=G|||;VT=SNP
6	27951144	rs9368539	C	T	100	PASS	AC=331;AF=0.0660942;AN=5008;NS=2504;DP=6362;EAS_AF=0.1141;AMR_AF=0.111;AFR_AF=0.0265;EUR_AF=0.0129;SAS_AF=0.093;AA=C|||;VT=SNP
6	27952021	rs74561353	T	A	100	PASS	AC=74;AF=0.0147764;AN=5008;NS=2504;DP=18826;EAS_AF=0;AMR_AF=0.036;AFR_AF=0.0038;EUR_AF=0.0408;SAS_AF=0.0031;AA=T|||;VT=SNP
6	27953363	rs141900591	T	C	100	PASS	AC=117;AF=0.0233626;AN=5008;NS=2504;DP=17676;EAS_AF=0.0109;AMR_AF=0.0202;AFR_AF=0.0038;EUR_AF=0.0209;SAS_AF=0.0675;AA=T|||;VT=SNP
6	27954341	rs77269389	A	G	100	PASS	AC=331;AF=0.0660942;AN=5008;NS=2504;DP=14190;EAS_AF=0.1141;AMR_AF=0.111;AFR_AF=0.0265;EUR_AF=0.0129;SAS_AF=0.093;AA=A|||;VT=SNP
6	27954698	rs9380031	G	T	100	PASS	AC=303;AF=0.0605032;AN=5008;NS=2504;DP=14967;EAS_AF=0.1141;AMR_AF=0.1095;AFR_AF=0.0061;EUR_AF=0.0129;SAS_AF=0.093;AA=G|||;VT=SNP
6	27954826	rs72848776	G	A	100	PASS	AC=106;AF=0.0211661;AN=5008;NS=2504;DP=16636;EAS_AF=0.004;AMR_AF=0.0231;AFR_AF=0.0038;EUR_AF=0.0577;SAS_AF=0.0235;AA=G|||;VT=SNP
6	27955115	rs12332927	T	C	100	PASS	AC=871;AF=0.173922;AN=5008;NS=2504;DP=19243;EAS_AF=0.0923;AMR_AF=0.134;AFR_AF=0.3162;EUR_AF=0.1193;SAS_AF=0.1503;AA=C|||;VT=SNP
6	27957079	rs9357054	T	C	100	PASS	AC=544;AF=0.108626;AN=5008;NS=2504;DP=17284;EAS_AF=0.2748;AMR_AF=0.072;AFR_AF=0.0507;EUR_AF=0.0338;SAS_AF=0.1186;AA=T|||;VT=SNP
6	27958111	rs16893540	C	A	100	PASS	AC=431;AF=0.0860623;AN=5008;NS=2504;DP=16751;EAS_AF=0.0794;AMR_AF=0.0821;AFR_AF=0.1528;EUR_AF=0.0368;SAS_AF=0.0562;AA=C|||;VT=SNP
6	27958766	rs72848777	T	C	100	PASS	AC=30;AF=0.00599042;AN=5008;NS=2504;DP=19440;EAS_AF=0;AMR_AF=0.0115;AFR_AF=0;EUR_AF=0.0169;SAS_AF=0.0051;AA=T|||;VT=SNP
6	27960435	rs156740	G	A	100	PASS	AC=3077;AF=0.614417;AN=5008;NS=2504;DP=18164;EAS_AF=0.5694;AMR_AF=0.4957;AFR_AF=0.9614;EUR_AF=0.3588;SAS_AF=0.5389;AA=A|||;VT=SNP
6	27961947	rs7748445	A	G	100	PASS	AC=763;AF=0.152356;AN=5008;NS=2504;DP=18409;EAS_AF=0.0833;AMR_AF=0.1124;AFR_AF=0.2526;EUR_AF=0.0964;SAS_AF=0.1738;AA=A|||;VT=SNP
6	27962726	rs76127820	C	T	100	PASS	AC=161;AF=0.0321486;AN=5008;NS=2504;DP=16894;EAS_AF=0.0079;AMR_AF=0.0187;AFR_AF=0.0113;EUR_AF=0.0328;SAS_AF=0.0941;AA=C|||;VT=SNP
6	27964332	rs115714358	A	C	100	PASS	AC=111;AF=0.0221645;AN=5008;NS=2504;DP=17471;EAS_AF=0.004;AMR_AF=0.0231;AFR_AF=0.0076;EUR_AF=0.0577;SAS_AF=0.0235;AA=A|||;VT=SNP
6	27964529	rs62401423	A	G	100	PASS	AC=61;AF=0.0121805;AN=5008;NS=2504;DP=16897;EAS_AF=0.004;AMR_AF=0.0043;AFR_AF=0;EUR_AF=0.0497;SAS_AF=0.0041;AA=A|||;VT=SNP
6	27964902	rs34210885	G	A	100	PASS	AC=142;AF=0.0283546;AN=5008;NS=2504;DP=15632;EAS_AF=0.002;AMR_AF=0.0245;AFR_AF=0.0015;EUR_AF=0.0765;SAS_AF=0.045;AA=G|||;VT=SNP
6	27965503	rs149901	C	T	100	PASS	AC=1420;AF=0.283546;AN=5008;NS=2504;DP=16286;EAS_AF=0.2073;AMR_AF=0.2896;AFR_AF=0.4206;EUR_AF=0.2147;SAS_AF=0.2434;AA=T|||;VT=SNP
6	27966203	rs62401424	T	C	100	PASS	AC=16;AF=0.00319489;AN=5008;NS=2504;DP=18540;EAS_AF=0;AMR_AF=0.0072;AFR_AF=0;EUR_AF=0.008;SAS_AF=0.0031;AA=T|||;VT=SNP
6	27966643	rs78608178	C	T	100	PASS	AC=16;AF=0.00319489;AN=5008;NS=2504;DP=17955;EAS_AF=0;AMR_AF=0.0029;AFR_AF=0.0008;EUR_AF=0.0129;SAS_AF=0;AA=C|||;VT=SNP
6	27966918	rs77302405	A	C	100	PASS	AC=143;AF=0.0285543;AN=5008;NS=2504;DP=17520;EAS_AF=0.002;AMR_AF=0.0245;AFR_AF=0.0015;EUR_AF=0.0765;SAS_AF=0.046;AA=A|||;VT=SNP
6	27967089	rs156743	T	C	100	PASS	AC=593;AF=0.118411;AN=5008;NS=2504;DP=17607;EAS_AF=0.1151;AMR_AF=0.1571;AFR_AF=0.1369;EUR_AF=0.0954;SAS_AF=0.093;AA=T|||;VT=SNP
6	27967274	rs156744	G	A	100	PASS	AC=1307;AF=0.260982;AN=5008;NS=2504;DP=17803;EAS_AF=0.1994;AMR_AF=0.281;AFR_AF=0.4107;EUR_AF=0.1978;SAS_AF=0.1728;AA=G|||;VT=SNP
6	27967591	rs464312	T	A	100	PASS	AC=1420;AF=0.283546;AN=5008;NS=2504;DP=18068;EAS_AF=0.2073;AMR_AF=0.2896;AFR_AF=0.4213;EUR_AF=0.2137;SAS_AF=0.2434;AA=A|||;VT=SNP
6	27968350	rs78094982	G	A	100	PASS	AC=106;AF=0.0211661;AN=5008;NS=2504;DP=20804;EAS_AF=0.004;AMR_AF=0.0231;AFR_AF=0.0038;EUR_AF=0.0577;SAS_AF=0.0235;AA=G|||;VT=SNP
6	27969004	rs12333142	C	A	100	PASS	AC=391;AF=0.0780751;AN=5008;NS=2504;DP=18613;EAS_AF=0.0804;AMR_AF=0.0749;AFR_AF=0.1256;EUR_AF=0.0368;SAS_AF=0.0562;AA=C|||;VT=SNP
6	27969436	rs116153196	G	A	100	PASS	AC=29;AF=0.00579073;AN=5008;NS=2504;DP=17662;EAS_AF=0.001;AMR_AF=0.0058;AFR_AF=0.0023;EUR_AF=0.0209;SAS_AF=0;AA=G|||;VT=SNP
6	27969452	rs74453280	C	A	100	PASS	AC=162;AF=0.0323482;AN=5008;NS=2504;DP=17591;EAS_AF=0.0665;AMR_AF=0.0331;AFR_AF=0.0083;EUR_AF=0.0139;SAS_AF=0.0481;AA=C|||;VT=SNP
6	27970031	rs149946	G	T	100	PASS	AC=1306;AF=0.260783;AN=5008;NS=2504;DP=22429;EAS_AF=0.1994;AMR_AF=0.281;AFR_AF=0.4107;EUR_AF=0.1978;SAS_AF=0.1718;AA=G|||;VT=SNP
6	27970541	rs10946949	C	T	100	PASS	AC=1601;AF=0.319688;AN=5008;NS=2504;DP=20932;EAS_AF=0.3611;AMR_AF=0.2061;AFR_AF=0.4992;EUR_AF=0.1441;SAS_AF=0.2955;AA=C|||;VT=SNP
6	27970704	rs469228	A	G	100	PASS	AC=1419;AF=0.283347;AN=5008;NS=2504;DP=21690;EAS_AF=0.2073;AMR_AF=0.2882;AFR_AF=0.4213;EUR_AF=0.2137;SAS_AF=0.2434;AA=G|||;VT=SNP
6	27970705	rs469227	A	C	100	PASS	AC=1419;AF=0.283347;AN=5008;NS=2504;DP=21626;EAS_AF=0.2073;AMR_AF=0.2882;AFR_AF=0.4213;EUR_AF=0.2137;SAS_AF=0.2434;AA=C|||;VT=SNP
6	27970715	rs71537572	T	C	100	PASS	AC=102;AF=0.0203674;AN=5008;NS=2504;DP=21326;EAS_AF=0;AMR_AF=0.0303;AFR_AF=0.0053;EUR_AF=0.0736;SAS_AF=0;AA=T|||;VT=SNP
6	27970783	rs72848784	A	G	100	PASS	AC=103;AF=0.0205671;AN=5008;NS=2504;DP=22232;EAS_AF=0.001;AMR_AF=0.0231;AFR_AF=0.0038;EUR_AF=0.0577;SAS_AF=0.0235;AA=A|||;VT=SNP
6	27971931	rs16893549	C	T	100	PASS	AC=468;AF=0.0934505;AN=5008;NS=2504;DP=22272;EAS_AF=0.0804;AMR_AF=0.0879;AFR_AF=0.1755;EUR_AF=0.0388;SAS_AF=0.0562;AA=C|||;VT=SNP
6	27971958	rs9393867	C	T	100	PASS	AC=1348;AF=0.269169;AN=5008;NS=2504;DP=21584;EAS_AF=0.3562;AMR_AF=0.1873;AFR_AF=0.3343;EUR_AF=0.1302;SAS_AF=0.2924;AA=C|||;VT=SNP
6	27972433	rs149947	A	T	100	PASS	AC=1307;AF=0.260982;AN=5008;NS=2504;DP=20943;EAS_AF=0.1994;AMR_AF=0.281;AFR_AF=0.4107;EUR_AF=0.1978;SAS_AF=0.1728;AA=A|||;VT=SNP
6	27973364	rs78863089	T	A	100	PASS	AC=311;AF=0.0621006;AN=5008;NS=2504;DP=19336;EAS_AF=0.0079;AMR_AF=0.0692;AFR_AF=0.1248;EUR_AF=0.0457;SAS_AF=0.045;AA=T|||;VT=SNP
6	27974817	rs149948	C	G	100	PASS	AC=1419;AF=0.283347;AN=5008;NS=2504;DP=16882;EAS_AF=0.2073;AMR_AF=0.2896;AFR_AF=0.4206;EUR_AF=0.2137;SAS_AF=0.2434;AA=c|||;VT=SNP
6	27976200	rs9380032	G	T	100	PASS	AC=331;AF=0.0660942;AN=5008;NS=2504;DP=18163;EAS_AF=0.1141;AMR_AF=0.111;AFR_AF=0.0265;EUR_AF=0.0129;SAS_AF=0.093;AA=G|||;VT=SNP
6	27977495	rs149968	T	C	100	PASS	AC=1306;AF=0.260783;AN=5008;NS=2504;DP=18654;EAS_AF=0.1994;AMR_AF=0.2795;AFR_AF=0.4107;EUR_AF=0.1978;SAS_AF=0.1728;AA=T|||;VT=SNP
6	27977603	rs72848785	T	G	100	PASS	AC=106;AF=0.0211661;AN=5008;NS=2504;DP=18645;EAS_AF=0.004;AMR_AF=0.0231;AFR_AF=0.0038;EUR_AF=0.0577;SAS_AF=0.0235;AA=T|||;VT=SNP
6	27977737	rs149969	T	C	100	PASS	AC=1306;AF=0.260783;AN=5008;NS=2504;DP=18396;EAS_AF=0.2004;AMR_AF=0.281;AFR_AF=0.4107;EUR_AF=0.1978;SAS_AF=0.1708;AA=T|||;VT=SNP
6	27978467	rs56262233	C	T	100	PASS	AC=115;AF=0.0229633;AN=5008;NS=2504;DP=19024;EAS_AF=0.0109;AMR_AF=0.0202;AFR_AF=0.0023;EUR_AF=0.0209;SAS_AF=0.0675;AA=C|||;VT=SNP
6	27979188	rs4141691	A	G	100	PASS	AC=757;AF=0.151158;AN=5008;NS=2504;DP=19548;EAS_AF=0.0833;AMR_AF=0.1124;AFR_AF=0.2481;EUR_AF=0.0964;SAS_AF=0.1738;AA=A|||;VT=SNP
6	27979625	rs10484402	A	G	100	PASS	AC=544;AF=0.108626;AN=5008;NS=2504;DP=21931;EAS_AF=0.2738;AMR_AF=0.072;AFR_AF=0.0499;EUR_AF=0.0338;SAS_AF=0.1207;AA=A|||;VT=SNP
6	27979769	rs16893552	G	A	100	PASS	AC=801;AF=0.159944;AN=5008;NS=2504;DP=19592;EAS_AF=0.0833;AMR_AF=0.1153;AFR_AF=0.2806;EUR_AF=0.0954;SAS_AF=0.1738;AA=G|||;VT=SNP
6	27979789	rs71559061	A	G	100	PASS	AC=143;AF=0.0285543;AN=5008;NS=2504;DP=20125;EAS_AF=0.002;AMR_AF=0.0245;AFR_AF=0.0015;EUR_AF=0.0765;SAS_AF=0.046;AA=A|||;VT=SNP
6	27980017	rs72848786	G	A	100	PASS	AC=126;AF=0.0251597;AN=5008;NS=2504;DP=20172;EAS_AF=0.004;AMR_AF=0.0231;AFR_AF=0.0189;EUR_AF=0.0577;SAS_AF=0.0235;AA=G|||;VT=SNP
6	27980220	rs149970	G	A	100	PASS	AC=1420;AF=0.283546;AN=5008;NS=2504;DP=19103;EAS_AF=0.2073;AMR_AF=0.2911;AFR_AF=0.4221;EUR_AF=0.2137;SAS_AF=0.2413;AA=A|||;VT=SNP
6	27980354	rs61390464	T	C	100	PASS	AC=433;AF=0.0864617;AN=5008;NS=2504;DP=17476;EAS_AF=0.0804;AMR_AF=0.0821;AFR_AF=0.1536;EUR_AF=0.0368;SAS_AF=0.0562;AA=T|||;VT=SNP
6	27980414	rs188931894	T	C	100	PASS	AC=32;AF=0.00638978;AN=5008;NS=2504;DP=15816;EAS_AF=0;AMR_AF=0.0072;AFR_AF=0.0008;EUR_AF=0.0089;SAS_AF=0.0174;AA=T|||;VT=SNP
6	27981289	rs9468264	A	G	100	PASS	AC=479;AF=0.095647;AN=5008;NS=2504;DP=19483;EAS_AF=0.0804;AMR_AF=0.0879;AFR_AF=0.1838;EUR_AF=0.0388;SAS_AF=0.0562;AA=A|||;VT=SNP
6	27981673	rs9368540	G	A	100	PASS	AC=373;AF=0.0744808;AN=5008;NS=2504;DP=20072;EAS_AF=0.0982;AMR_AF=0.062;AFR_AF=0.0106;EUR_AF=0.0497;SAS_AF=0.1708;AA=A|||;VT=SNP
6	27982152	rs149971	G	A	100	PASS	AC=3085;AF=0.616014;AN=5008;NS=2504;DP=18071;EAS_AF=0.5744;AMR_AF=0.5043;AFR_AF=0.9523;EUR_AF=0.3678;SAS_AF=0.5389;AA=A|||;VT=SNP
6	27982532	rs9348782	G	A	100	PASS	AC=490;AF=0.0978435;AN=5008;NS=2504;DP=17665;EAS_AF=0.0972;AMR_AF=0.0836;AFR_AF=0.0923;EUR_AF=0.0636;SAS_AF=0.1513;AA=G|||;VT=SNP
6	27982594	rs9357055	A	G	100	PASS	AC=366;AF=0.0730831;AN=5008;NS=2504;DP=17626;EAS_AF=0.0972;AMR_AF=0.0706;AFR_AF=0.0098;EUR_AF=0.0577;SAS_AF=0.1513;AA=A|||;VT=SNP
6	27983227	rs149972	C	T	100	PASS	AC=1680;AF=0.335463;AN=5008;NS=2504;DP=19000;EAS_AF=0.2986;AMR_AF=0.3516;AFR_AF=0.416;EUR_AF=0.2565;SAS_AF=0.3344;AA=T|||;VT=SNP
6	27983613	rs149973	G	T	100	PASS	AC=3048;AF=0.608626;AN=5008;NS=2504;DP=16098;EAS_AF=0.5823;AMR_AF=0.5058;AFR_AF=0.9228;EUR_AF=0.3668;SAS_AF=0.5327;AA=T|||;VT=SNP
6	27983626	rs75020085	A	T	100	PASS	AC=309;AF=0.0617013;AN=5008;NS=2504;DP=15543;EAS_AF=0.1151;AMR_AF=0.1095;AFR_AF=0.0129;EUR_AF=0.0129;SAS_AF=0.089;AA=A|||;VT=SNP
6	27984907	rs17765055	T	C	100	PASS	AC=391;AF=0.0780751;AN=5008;NS=2504;DP=15505;EAS_AF=0.0982;AMR_AF=0.0706;AFR_AF=0.0113;EUR_AF=0.0586;SAS_AF=0.1728;AA=T|||;VT=SNP
6	27985096	rs149974	T	C	100	PASS	AC=3048;AF=0.608626;AN=5008;NS=2504;DP=13731;EAS_AF=0.5823;AMR_AF=0.5058;AFR_AF=0.9228;EUR_AF=0.3668;SAS_AF=0.5327;AA=C|||;VT=SNP
6	27985388	rs6456804	G	T	100	PASS	AC=1363;AF=0.272165;AN=5008;NS=2504;DP=17283;EAS_AF=0.2837;AMR_AF=0.1542;AFR_AF=0.5038;EUR_AF=0.1103;SAS_AF=0.1973;AA=G|||;VT=SNP
6	27985424	rs9368541	G	A	100	PASS	AC=391;AF=0.0780751;AN=5008;NS=2504;DP=17120;EAS_AF=0.0982;AMR_AF=0.0706;AFR_AF=0.0113;EUR_AF=0.0586;SAS_AF=0.1728;AA=A|||;VT=SNP
6	27985511	rs9393868	T	C	100	PASS	AC=367;AF=0.0732827;AN=5008;NS=2504;DP=15190;EAS_AF=0.0972;AMR_AF=0.0706;AFR_AF=0.0106;EUR_AF=0.0577;SAS_AF=0.1513;AA=T|||;VT=SNP
6	27985830	rs9393869	T	A	100	PASS	AC=906;AF=0.180911;AN=5008;NS=2504;DP=13278;EAS_AF=0.1786;AMR_AF=0.1585;AFR_AF=0.2224;EUR_AF=0.0974;SAS_AF=0.229;AA=t|||;VT=SNP
6	27985836	rs9461426	T	C	100	PASS	AC=466;AF=0.0930511;AN=5008;NS=2504;DP=13110;EAS_AF=0.0804;AMR_AF=0.0879;AFR_AF=0.1747;EUR_AF=0.0388;SAS_AF=0.0552;AA=T|||;VT=SNP
6	27985852	rs72848790	A	C	100	PASS	AC=101;AF=0.0201677;AN=5008;NS=2504;DP=13406;EAS_AF=0.004;AMR_AF=0.0231;AFR_AF=0.0038;EUR_AF=0.0577;SAS_AF=0.0184;AA=A|||;VT=SNP
6	27985889	rs9461427	A	G	100	PASS	AC=423;AF=0.0844649;AN=5008;NS=2504;DP=14992;EAS_AF=0.0804;AMR_AF=0.0821;AFR_AF=0.1467;EUR_AF=0.0368;SAS_AF=0.0552;AA=A|||;VT=SNP
6	27986035	rs9368542	A	G	100	PASS	AC=391;AF=0.0780751;AN=5008;NS=2504;DP=16457;EAS_AF=0.0982;AMR_AF=0.0706;AFR_AF=0.0113;EUR_AF=0.0586;SAS_AF=0.1728;AA=A|||;VT=SNP
6	27986042	rs9380033	T	C	100	PASS	AC=355;AF=0.0708866;AN=5008;NS=2504;DP=16364;EAS_AF=0.0972;AMR_AF=0.0677;AFR_AF=0.003;EUR_AF=0.0577;SAS_AF=0.1513;AA=T|||;VT=SNP
6	27986192	rs9368543	T	A	100	PASS	AC=390;AF=0.0778754;AN=5008;NS=2504;DP=16914;EAS_AF=0.0982;AMR_AF=0.0706;AFR_AF=0.0113;EUR_AF=0.0586;SAS_AF=0.1718;AA=T|||;VT=SNP
6	27986199	rs72848791	C	T	100	PASS	AC=106;AF=0.0211661;AN=5008;NS=2504;DP=17010;EAS_AF=0.004;AMR_AF=0.0231;AFR_AF=0.0076;EUR_AF=0.0577;SAS_AF=0.0184;AA=C|||;VT=SNP
6	27986340	rs149975	G	A	100	PASS	AC=1676;AF=0.334665;AN=5008;NS=2504;DP=19992;EAS_AF=0.2986;AMR_AF=0.3516;AFR_AF=0.4123;EUR_AF=0.2565;SAS_AF=0.3354;AA=A|||;VT=SNP
6	27986529	rs9368544	A	C	100	PASS	AC=391;AF=0.0780751;AN=5008;NS=2504;DP=20047;EAS_AF=0.0982;AMR_AF=0.0706;AFR_AF=0.0113;EUR_AF=0.0586;SAS_AF=0.1728;AA=A|||;VT=SNP
6	27986883	rs9393870	G	A	100	PASS	AC=391;AF=0.0780751;AN=5008;NS=2504;DP=19490;EAS_AF=0.0982;AMR_AF=0.0706;AFR_AF=0.0113;EUR_AF=0.0586;SAS_AF=0.1728;AA=A|||;VT=SNP
6	27987558	rs76456386	T	C	100	PASS	AC=391;AF=0.0780751;AN=5008;NS=2504;DP=14436;EAS_AF=0.0982;AMR_AF=0.0706;AFR_AF=0.0113;EUR_AF=0.0586;SAS_AF=0.1728;AA=T|||;VT=SNP
6	27987650	rs9357056	A	G	100	PASS	AC=391;AF=0.0780751;AN=5008;NS=2504;DP=15858;EAS_AF=0.0982;AMR_AF=0.0706;AFR_AF=0.0113;EUR_AF=0.0586;SAS_AF=0.1728;AA=G|||;VT=SNP
6	27987776	rs149976	A	G	100	PASS	AC=3094;AF=0.617812;AN=5008;NS=2504;DP=14497;EAS_AF=0.5843;AMR_AF=0.5058;AFR_AF=0.9523;EUR_AF=0.3678;SAS_AF=0.5368;AA=G|||;VT=SNP
6	27988450	rs76137342	A	T	100	PASS	AC=391;AF=0.0780751;AN=5008;NS=2504;DP=19240;EAS_AF=0.0982;AMR_AF=0.0706;AFR_AF=0.0113;EUR_AF=0.0586;SAS_AF=0.1728;AA=a|||;VT=SNP
6	27988883	rs138236708	A	C	100	PASS	AC=391;AF=0.0780751;AN=5008;NS=2504;DP=19004;EAS_AF=0.0982;AMR_AF=0.0706;AFR_AF=0.0113;EUR_AF=0.0586;SAS_AF=0.1728;AA=-|||;VT=SNP
6	27988907	rs143266202	C	T	100	PASS	AC=395;AF=0.0788738;AN=5008;NS=2504;DP=18821;EAS_AF=0.0982;AMR_AF=0.0706;AFR_AF=0.0144;EUR_AF=0.0586;SAS_AF=0.1728;AA=-|||;VT=SNP
6	27989881	rs9357057	G	T	100	PASS	AC=391;AF=0.0780751;AN=5008;NS=2504;DP=19231;EAS_AF=0.0982;AMR_AF=0.0706;AFR_AF=0.0113;EUR_AF=0.0586;SAS_AF=0.1728;AA=-|||;VT=SNP
6	27990964	rs139111047	A	T	100	PASS	AC=309;AF=0.0617013;AN=5008;NS=2504;DP=20881;EAS_AF=0.1151;AMR_AF=0.1095;AFR_AF=0.0129;EUR_AF=0.0129;SAS_AF=0.089;AA=-|||;VT=SNP
6	27991007	rs149979	G	A	100	PASS	AC=1290;AF=0.257588;AN=5008;NS=2504;DP=21246;EAS_AF=0.2004;AMR_AF=0.281;AFR_AF=0.4009;EUR_AF=0.1978;SAS_AF=0.1677;AA=-|||;VT=SNP
6	27992219	rs149915815	A	G	100	PASS	AC=113;AF=0.0225639;AN=5008;NS=2504;DP=18985;EAS_AF=0.0109;AMR_AF=0.0202;AFR_AF=0.0023;EUR_AF=0.0209;SAS_AF=0.0654;AA=-|||;VT=SNP
6	27992898	rs138234416	G	A	100	PASS	AC=102;AF=0.0203674;AN=5008;NS=2504;DP=20013;EAS_AF=0;AMR_AF=0.0303;AFR_AF=0.0053;EUR_AF=0.0736;SAS_AF=0;AA=-|||;VT=SNP
6	27994416	rs71559067	A	T	100	PASS	AC=102;AF=0.0203674;AN=5008;NS=2504;DP=16301;EAS_AF=0;AMR_AF=0.0303;AFR_AF=0.0053;EUR_AF=0.0736;SAS_AF=0;AA=-|||;VT=SNP
6	27994424	rs4305719	G	A	100	PASS	AC=392;AF=0.0782748;AN=5008;NS=2504;DP=15871;EAS_AF=0.0982;AMR_AF=0.0706;AFR_AF=0.0113;EUR_AF=0.0596;SAS_AF=0.1728;AA=-|||;VT=SNP
6	27994609	rs2116983	A	T	100	PASS	AC=391;AF=0.0780751;AN=5008;NS=2504;DP=13442;EAS_AF=0.0982;AMR_AF=0.0706;AFR_AF=0.0113;EUR_AF=0.0586;SAS_AF=0.1728;AA=-|||;VT=SNP
6	27994683	rs139174341	T	C	100	PASS	AC=460;AF=0.091853;AN=5008;NS=2504;DP=11142;EAS_AF=0.0804;AMR_AF=0.0879;AFR_AF=0.1702;EUR_AF=0.0388;SAS_AF=0.0552;AA=-|||;VT=SNP
6	27995225	rs12199114	G	C	100	PASS	AC=82;AF=0.0163738;AN=5008;NS=2504;DP=11749;EAS_AF=0.001;AMR_AF=0.0058;AFR_AF=0.0015;EUR_AF=0.0656;SAS_AF=0.0092;AA=g|||;VT=SNP
6	27996825	rs142392386	G	A	100	PASS	AC=9;AF=0.00179712;AN=5008;NS=2504;DP=13348;EAS_AF=0;AMR_AF=0.0029;AFR_AF=0;EUR_AF=0.007;SAS_AF=0;AA=g|||;VT=SNP
6	27997656	rs72848792	A	G	100	PASS	AC=106;AF=0.0211661;AN=5008;NS=2504;DP=18790;EAS_AF=0.004;AMR_AF=0.0231;AFR_AF=0.0038;EUR_AF=0.0577;SAS_AF=0.0235;AA=a|||;VT=SNP
6	27998184	rs149989	T	A	100	PASS	AC=1686;AF=0.336661;AN=5008;NS=2504;DP=19556;EAS_AF=0.2986;AMR_AF=0.3516;AFR_AF=0.416;EUR_AF=0.2565;SAS_AF=0.3405;AA=a|||;VT=SNP
6	27998258	rs149990	G	A	100	PASS	AC=596;AF=0.11901;AN=5008;NS=2504;DP=19457;EAS_AF=0.1161;AMR_AF=0.1571;AFR_AF=0.1415;EUR_AF=0.0954;SAS_AF=0.089;AA=g|||;VT=SNP
6	27998602	rs9380038	G	A	100	PASS	AC=367;AF=0.0732827;AN=5008;NS=2504;DP=16623;EAS_AF=0.0972;AMR_AF=0.0706;AFR_AF=0.0106;EUR_AF=0.0577;SAS_AF=0.1513;AA=g|||;VT=SNP
6	27999044	rs9368545	A	T	100	PASS	AC=393;AF=0.0784744;AN=5008;NS=2504;DP=18197;EAS_AF=0.0982;AMR_AF=0.0706;AFR_AF=0.0113;EUR_AF=0.0606;SAS_AF=0.1728;AA=a|||;VT=SNP
6	27999369	rs17765402	T	A	100	PASS	AC=382;AF=0.076278;AN=5008;NS=2504;DP=18507;EAS_AF=0.0804;AMR_AF=0.0749;AFR_AF=0.1195;EUR_AF=0.0368;SAS_AF=0.0552;AA=t|||;VT=SNP
6	27999421	rs16893573	C	T	100	PASS	AC=308;AF=0.0615016;AN=5008;NS=2504;DP=18296;EAS_AF=0.1151;AMR_AF=0.1095;AFR_AF=0.0129;EUR_AF=0.0129;SAS_AF=0.0879;AA=t|||;VT=SNP
6	27999578	rs72848793	A	G	100	PASS	AC=106;AF=0.0211661;AN=5008;NS=2504;DP=15775;EAS_AF=0.004;AMR_AF=0.0231;AFR_AF=0.0038;EUR_AF=0.0577;SAS_AF=0.0235;AA=a|||;VT=SNP
6	28000361	rs1529749	T	C	100	PASS	AC=391;AF=0.0780751;AN=5008;NS=2504;DP=15062;EAS_AF=0.0982;AMR_AF=0.0706;AFR_AF=0.0113;EUR_AF=0.0586;SAS_AF=0.1728;AA=c|||;VT=SNP
6	28000610	rs17765491	C	A	100	PASS	AC=367;AF=0.0732827;AN=5008;NS=2504;DP=13387;EAS_AF=0.0972;AMR_AF=0.0706;AFR_AF=0.0106;EUR_AF=0.0577;SAS_AF=0.1513;AA=c|||;VT=SNP
6	28001003	rs17708949	A	C	100	PASS	AC=300;AF=0.0599042;AN=5008;NS=2504;DP=16014;EAS_AF=0.0893;AMR_AF=0.0519;AFR_AF=0;EUR_AF=0.0348;SAS_AF=0.1421;AA=a|||;VT=SNP
6	28001033	rs149941	T	C	100	PASS	AC=1681;AF=0.335663;AN=5008;NS=2504;DP=16265;EAS_AF=0.2986;AMR_AF=0.3516;AFR_AF=0.4123;EUR_AF=0.2565;SAS_AF=0.3405;AA=c|||;VT=SNP
6	28001610	rs149942	T	C	100	PASS	AC=1681;AF=0.335663;AN=5008;NS=2504;DP=18741;EAS_AF=0.2986;AMR_AF=0.3516;AFR_AF=0.4123;EUR_AF=0.2565;SAS_AF=0.3405;AA=c|||;VT=SNP
6	28002045	rs9393873	G	A	100	PASS	AC=399;AF=0.0796725;AN=5008;NS=2504;DP=18531;EAS_AF=0.1062;AMR_AF=0.0706;AFR_AF=0.0113;EUR_AF=0.0586;SAS_AF=0.1728;AA=a|||;VT=SNP
6	28002139	rs77234126	G	A	100	PASS	AC=310;AF=0.061901;AN=5008;NS=2504;DP=19239;EAS_AF=0.1151;AMR_AF=0.1095;AFR_AF=0.0129;EUR_AF=0.0139;SAS_AF=0.089;AA=g|||;VT=SNP
6	28002386	rs139971981	C	T	100	PASS	AC=45;AF=0.00898562;AN=5008;NS=2504;DP=19302;EAS_AF=0.002;AMR_AF=0.0173;AFR_AF=0.0091;EUR_AF=0.008;SAS_AF=0.0112;AA=c|||;VT=SNP
6	28002388	rs149943	G	A	100	PASS	AC=599;AF=0.119609;AN=5008;NS=2504;DP=19299;EAS_AF=0.1181;AMR_AF=0.1571;AFR_AF=0.1422;EUR_AF=0.0954;SAS_AF=0.089;AA=g|||;VT=SNP
6	28002818	rs149944	C	T	100	PASS	AC=1685;AF=0.336462;AN=5008;NS=2504;DP=16892;EAS_AF=0.2986;AMR_AF=0.3516;AFR_AF=0.4153;EUR_AF=0.2565;SAS_AF=0.3405;AA=t|||;VT=SNP
6	28002853	rs149945	T	C	100	PASS	AC=1680;AF=0.335463;AN=5008;NS=2504;DP=17119;EAS_AF=0.2986;AMR_AF=0.3516;AFR_AF=0.4115;EUR_AF=0.2565;SAS_AF=0.3405;AA=c|||;VT=SNP
6	28002963	rs17709097	A	G	100	PASS	AC=367;AF=0.0732827;AN=5008;NS=2504;DP=16392;EAS_AF=0.0972;AMR_AF=0.0706;AFR_AF=0.0106;EUR_AF=0.0577;SAS_AF=0.1513;AA=a|||;VT=SNP
6	28003222	rs184084677	C	T	100	PASS	AC=454;AF=0.090655;AN=5008;NS=2504;DP=13137;EAS_AF=0.125;AMR_AF=0.0908;AFR_AF=0.0136;EUR_AF=0.0606;SAS_AF=0.1902;AA=N|||;VT=SNP
6	28003228	rs13193295	C	G	100	PASS	AC=119;AF=0.023762;AN=5008;NS=2504;DP=13676;EAS_AF=0.0069;AMR_AF=0.0331;AFR_AF=0.0091;EUR_AF=0.0755;SAS_AF=0.001;AA=c|||;VT=SNP
6	28003275	rs17709109	T	G	100	PASS	AC=392;AF=0.0782748;AN=5008;NS=2504;DP=14958;EAS_AF=0.0982;AMR_AF=0.0706;AFR_AF=0.0121;EUR_AF=0.0586;SAS_AF=0.1728;AA=N|||;VT=SNP
6	28004059	rs156736	T	C	100	PASS	AC=1291;AF=0.257788;AN=5008;NS=2504;DP=13062;EAS_AF=0.2004;AMR_AF=0.281;AFR_AF=0.4017;EUR_AF=0.1978;SAS_AF=0.1677;AA=t|||;VT=SNP
6	28004133	rs147762891	G	T	100	PASS	AC=118;AF=0.0235623;AN=5008;NS=2504;DP=11461;EAS_AF=0.0109;AMR_AF=0.0202;AFR_AF=0.0045;EUR_AF=0.0209;SAS_AF=0.0675;AA=g|||;VT=SNP
6	28004134	rs9380039	G	A	100	PASS	AC=392;AF=0.0782748;AN=5008;NS=2504;DP=11385;EAS_AF=0.0982;AMR_AF=0.0706;AFR_AF=0.0113;EUR_AF=0.0586;SAS_AF=0.1738;AA=g|||;VT=SNP
6	28004381	rs77733938	A	G	100	PASS	AC=74;AF=0.0147764;AN=5008;NS=2504;DP=13127;EAS_AF=0.001;AMR_AF=0.0043;AFR_AF=0.0015;EUR_AF=0.0646;SAS_AF=0.0031;AA=a|||;VT=SNP
6	28004556	rs17709145	T	G	100	PASS	AC=75;AF=0.014976;AN=5008;NS=2504;DP=16426;EAS_AF=0;AMR_AF=0.036;AFR_AF=0.0038;EUR_AF=0.0417;SAS_AF=0.0031;AA=t|||;VT=SNP
6	28004880	rs145502821	T	C	100	PASS	AC=14;AF=0.00279553;AN=5008;NS=2504;DP=13742;EAS_AF=0;AMR_AF=0.0072;AFR_AF=0.0008;EUR_AF=0.007;SAS_AF=0.001;AA=t|||;VT=SNP
6	28005112	rs9393874	A	G	100	PASS	AC=388;AF=0.077476;AN=5008;NS=2504;DP=13470;EAS_AF=0.0982;AMR_AF=0.0663;AFR_AF=0.0113;EUR_AF=0.0586;SAS_AF=0.1728;AA=g|||;VT=SNP
6	28006042	rs9393875	A	G	100	PASS	AC=397;AF=0.0792732;AN=5008;NS=2504;DP=16621;EAS_AF=0.1062;AMR_AF=0.0663;AFR_AF=0.0113;EUR_AF=0.0586;SAS_AF=0.1738;AA=g|||;VT=SNP
6	28006179	rs17709192	A	G	100	PASS	AC=75;AF=0.014976;AN=5008;NS=2504;DP=15702;EAS_AF=0;AMR_AF=0.036;AFR_AF=0.0038;EUR_AF=0.0417;SAS_AF=0.0031;AA=a|||;VT=SNP
6	28006650	rs149897	A	G	100	PASS	AC=1682;AF=0.335863;AN=5008;NS=2504;DP=18503;EAS_AF=0.2996;AMR_AF=0.3473;AFR_AF=0.4145;EUR_AF=0.2565;SAS_AF=0.3405;AA=g|||;VT=SNP
6	28007268	rs186527214	A	G	100	PASS	AC=6;AF=0.00119808;AN=5008;NS=2504;DP=18606;EAS_AF=0;AMR_AF=0;AFR_AF=0;EUR_AF=0.005;SAS_AF=0.001;AA=a|||;VT=SNP
6	28007357	rs156734	A	C	100	PASS	AC=1677;AF=0.334864;AN=5008;NS=2504;DP=17659;EAS_AF=0.2996;AMR_AF=0.3473;AFR_AF=0.4107;EUR_AF=0.2565;SAS_AF=0.3405;AA=c|||;VT=SNP
6	28007419	rs2030009	C	T	100	PASS	AC=388;AF=0.077476;AN=5008;NS=2504;DP=16298;EAS_AF=0.0982;AMR_AF=0.0663;AFR_AF=0.0113;EUR_AF=0.0586;SAS_AF=0.1728;AA=t|||;VT=SNP
6	28007561	rs114675282	T	G	100	PASS	AC=36;AF=0.0071885;AN=5008;NS=2504;DP=16956;EAS_AF=0;AMR_AF=0.0101;AFR_AF=0.0008;EUR_AF=0.0268;SAS_AF=0.001;AA=t|||;VT=SNP
6	28007930	rs10046419	C	A	100	PASS	AC=460;AF=0.091853;AN=5008;NS=2504;DP=17870;EAS_AF=0.0804;AMR_AF=0.0879;AFR_AF=0.1702;EUR_AF=0.0388;SAS_AF=0.0552;AA=c|||;VT=SNP
6	28007949	rs10046154	T	G	100	PASS	AC=463;AF=0.0924521;AN=5008;NS=2504;DP=17517;EAS_AF=0.0804;AMR_AF=0.0879;AFR_AF=0.1725;EUR_AF=0.0388;SAS_AF=0.0552;AA=t|||;VT=SNP
6	28007953	rs10046424	G	C	100	PASS	AC=459;AF=0.0916534;AN=5008;NS=2504;DP=17480;EAS_AF=0.0804;AMR_AF=0.0879;AFR_AF=0.1694;EUR_AF=0.0388;SAS_AF=0.0552;AA=g|||;VT=SNP
6	28008023	rs145522116	T	G	100	PASS	AC=304;AF=0.0607029;AN=5008;NS=2504;DP=18568;EAS_AF=0.0079;AMR_AF=0.0692;AFR_AF=0.121;EUR_AF=0.0447;SAS_AF=0.044;AA=t|||;VT=SNP
6	28008248	rs2030008	G	T	100	PASS	AC=388;AF=0.077476;AN=5008;NS=2504;DP=15870;EAS_AF=0.0982;AMR_AF=0.0663;AFR_AF=0.0113;EUR_AF=0.0586;SAS_AF=0.1728;AA=g|||;VT=SNP
6	28008331	rs2394044	T	C	100	PASS	AC=388;AF=0.077476;AN=5008;NS=2504;DP=15564;EAS_AF=0.0982;AMR_AF=0.0663;AFR_AF=0.0113;EUR_AF=0.0586;SAS_AF=0.1728;AA=t|||;VT=SNP
6	28009502	rs76583990	T	C	100	PASS	AC=388;AF=0.077476;AN=5008;NS=2504;DP=19731;EAS_AF=0.0982;AMR_AF=0.0663;AFR_AF=0.0113;EUR_AF=0.0586;SAS_AF=0.1728;AA=c|||;VT=SNP
6	28009667	rs9393876	G	T	100	PASS	AC=364;AF=0.0726837;AN=5008;NS=2504;DP=18036;EAS_AF=0.0972;AMR_AF=0.0663;AFR_AF=0.0106;EUR_AF=0.0577;SAS_AF=0.1513;AA=g|||;VT=SNP
6	28009920	rs9368546	C	T	100	PASS	AC=388;AF=0.077476;AN=5008;NS=2504;DP=18995;EAS_AF=0.0982;AMR_AF=0.0663;AFR_AF=0.0113;EUR_AF=0.0586;SAS_AF=0.1728;AA=t|||;VT=SNP
6	28010078	rs169431	G	C	100	PASS	AC=1684;AF=0.336262;AN=5008;NS=2504;DP=17606;EAS_AF=0.2996;AMR_AF=0.3487;AFR_AF=0.4153;EUR_AF=0.2565;SAS_AF=0.3405;AA=c|||;VT=SNP
6	28011146	rs9357059	A	G	100	PASS	AC=367;AF=0.0732827;AN=5008;NS=2504;DP=20378;EAS_AF=0.0992;AMR_AF=0.0663;AFR_AF=0.0106;EUR_AF=0.0577;SAS_AF=0.1524;AA=a|||;VT=SNP
6	28011516	rs149949	T	C	100	PASS	AC=618;AF=0.123403;AN=5008;NS=2504;DP=19217;EAS_AF=0.1161;AMR_AF=0.1599;AFR_AF=0.1528;EUR_AF=0.0974;SAS_AF=0.092;AA=t|||;VT=SNP
6	28011551	rs202908	C	G	100	PASS	AC=1661;AF=0.331669;AN=5008;NS=2504;DP=19856;EAS_AF=0.2986;AMR_AF=0.3444;AFR_AF=0.3994;EUR_AF=0.2565;SAS_AF=0.3425;AA=N|||;VT=SNP
6	28011585	rs175954	A	G	100	PASS	AC=1292;AF=0.257987;AN=5008;NS=2504;DP=18582;EAS_AF=0.2014;AMR_AF=0.281;AFR_AF=0.4002;EUR_AF=0.1978;SAS_AF=0.1697;AA=a|||;VT=SNP
6	28011652	rs202906	T	C	100	PASS	AC=642;AF=0.128195;AN=5008;NS=2504;DP=16105;EAS_AF=0.1171;AMR_AF=0.1628;AFR_AF=0.1717;EUR_AF=0.0974;SAS_AF=0.0879;AA=t|||;VT=SNP
6	28013186	rs75867934	A	T	100	PASS	AC=362;AF=0.0722843;AN=5008;NS=2504;DP=18409;EAS_AF=0.0962;AMR_AF=0.0663;AFR_AF=0.0106;EUR_AF=0.0577;SAS_AF=0.1503;AA=a|||;VT=SNP
6	28013198	rs138524617	T	C	100	PASS	AC=115;AF=0.0229633;AN=5008;NS=2504;DP=18305;EAS_AF=0.0109;AMR_AF=0.0202;AFR_AF=0.0023;EUR_AF=0.0209;SAS_AF=0.0675;AA=t|||;VT=SNP
6	28013280	rs9380041	G	A	100	PASS	AC=313;AF=0.0625;AN=5008;NS=2504;DP=16903;EAS_AF=0.1171;AMR_AF=0.1095;AFR_AF=0.0129;EUR_AF=0.0129;SAS_AF=0.091;AA=g|||;VT=SNP
6	28013303	rs77077093	T	C	100	PASS	AC=386;AF=0.0770767;AN=5008;NS=2504;DP=16101;EAS_AF=0.0972;AMR_AF=0.0663;AFR_AF=0.0113;EUR_AF=0.0586;SAS_AF=0.1718;AA=t|||;VT=SNP
6	28013410	rs156739	C	A	100	PASS	AC=1663;AF=0.332069;AN=5008;NS=2504;DP=16112;EAS_AF=0.2986;AMR_AF=0.3429;AFR_AF=0.3986;EUR_AF=0.2584;SAS_AF=0.3446;AA=N|||;VT=SNP
6	28013608	rs75518771	T	C	100	PASS	AC=387;AF=0.0772764;AN=5008;NS=2504;DP=16340;EAS_AF=0.0972;AMR_AF=0.0663;AFR_AF=0.0113;EUR_AF=0.0586;SAS_AF=0.1728;AA=t|||;VT=SNP
6	28013617	rs149958	A	C	100	PASS	AC=1664;AF=0.332268;AN=5008;NS=2504;DP=16106;EAS_AF=0.2976;AMR_AF=0.3429;AFR_AF=0.3986;EUR_AF=0.2594;SAS_AF=0.3456;AA=N|||;VT=SNP
6	28013854	rs149959	T	C	100	PASS	AC=1668;AF=0.333067;AN=5008;NS=2504;DP=17077;EAS_AF=0.2986;AMR_AF=0.3429;AFR_AF=0.4024;EUR_AF=0.2584;SAS_AF=0.3446;AA=N|||;VT=SNP
6	28014025	rs156738	G	C	100	PASS	AC=1663;AF=0.332069;AN=5008;NS=2504;DP=18960;EAS_AF=0.2976;AMR_AF=0.3429;AFR_AF=0.3994;EUR_AF=0.2584;SAS_AF=0.3446;AA=N|||;VT=SNP
6	28014093	rs9380042	C	T	100	PASS	AC=386;AF=0.0770767;AN=5008;NS=2504;DP=18726;EAS_AF=0.0972;AMR_AF=0.0663;AFR_AF=0.0113;EUR_AF=0.0586;SAS_AF=0.1718;AA=c|||;VT=SNP
6	28014577	rs16893601	G	A	100	PASS	AC=314;AF=0.0626997;AN=5008;NS=2504;DP=19970;EAS_AF=0.1181;AMR_AF=0.1095;AFR_AF=0.0129;EUR_AF=0.0129;SAS_AF=0.091;AA=g|||;VT=SNP
6	28014597	rs149900	C	T	100	PASS	AC=1262;AF=0.251997;AN=5008;NS=2504;DP=20955;EAS_AF=0.2004;AMR_AF=0.2709;AFR_AF=0.3873;EUR_AF=0.1938;SAS_AF=0.1687;AA=c|||;VT=SNP
6	28014616	rs77735438	G	T	100	PASS	AC=386;AF=0.0770767;AN=5008;NS=2504;DP=21639;EAS_AF=0.0972;AMR_AF=0.0663;AFR_AF=0.0113;EUR_AF=0.0586;SAS_AF=0.1718;AA=t|||;VT=SNP
6	28015293	rs149960	C	T	100	PASS	AC=4969;AF=0.992212;AN=5008;NS=2504;DP=21291;EAS_AF=0.999;AMR_AF=0.9856;AFR_AF=0.9985;EUR_AF=0.9791;SAS_AF=0.9949;AA=t|||;VT=SNP
6	28015355	rs7739987	G	A	100	PASS	AC=834;AF=0.166534;AN=5008;NS=2504;DP=21317;EAS_AF=0.0813;AMR_AF=0.1167;AFR_AF=0.3041;EUR_AF=0.0974;SAS_AF=0.1748;AA=g|||;VT=SNP
6	28015569	rs149961	A	C	100	PASS	AC=1276;AF=0.254792;AN=5008;NS=2504;DP=20250;EAS_AF=0.2004;AMR_AF=0.2767;AFR_AF=0.3873;EUR_AF=0.1998;SAS_AF=0.1728;AA=a|||;VT=SNP
6	28015589	rs9393878	T	C	100	PASS	AC=298;AF=0.0595048;AN=5008;NS=2504;DP=20591;EAS_AF=0.0883;AMR_AF=0.0476;AFR_AF=0.0023;EUR_AF=0.0348;SAS_AF=0.1411;AA=t|||;VT=SNP
6	28015918	rs149962	G	A	100	PASS	AC=1662;AF=0.331869;AN=5008;NS=2504;DP=18718;EAS_AF=0.2976;AMR_AF=0.3429;AFR_AF=0.3986;EUR_AF=0.2584;SAS_AF=0.3446;AA=a|||;VT=SNP
6	28016099	rs17709523	C	T	100	PASS	AC=391;AF=0.0780751;AN=5008;NS=2504;DP=17372;EAS_AF=0.0972;AMR_AF=0.0663;AFR_AF=0.0151;EUR_AF=0.0586;SAS_AF=0.1718;AA=c|||;VT=SNP
6	28017132	rs149963	G	A	100	PASS	AC=3100;AF=0.61901;AN=5008;NS=2504;DP=20595;EAS_AF=0.5893;AMR_AF=0.5;AFR_AF=0.9508;EUR_AF=0.3698;SAS_AF=0.5419;AA=a|||;VT=SNP
6	28017250	rs13200214	C	T	100	PASS	AC=98;AF=0.0195687;AN=5008;NS=2504;DP=19887;EAS_AF=0;AMR_AF=0.0259;AFR_AF=0.0053;EUR_AF=0.0726;SAS_AF=0;AA=c|||;VT=SNP
6	28018353	rs116117737	G	T	100	PASS	AC=40;AF=0.00798722;AN=5008;NS=2504;DP=16205;EAS_AF=0;AMR_AF=0.0173;AFR_AF=0.0038;EUR_AF=0.0229;SAS_AF=0;AA=-|||;VT=SNP
6	28018469	rs149964	A	G	100	PASS	AC=1276;AF=0.254792;AN=5008;NS=2504;DP=16284;EAS_AF=0.2004;AMR_AF=0.2767;AFR_AF=0.3873;EUR_AF=0.1998;SAS_AF=0.1728;AA=a|||;VT=SNP
6	28018689	rs149965	T	A	100	PASS	AC=1662;AF=0.331869;AN=5008;NS=2504;DP=17086;EAS_AF=0.2976;AMR_AF=0.3415;AFR_AF=0.4002;EUR_AF=0.2584;SAS_AF=0.3436;AA=t|||;VT=SNP
6	28018944	rs9393879	G	A	100	PASS	AC=363;AF=0.072484;AN=5008;NS=2504;DP=18184;EAS_AF=0.0972;AMR_AF=0.0663;AFR_AF=0.0106;EUR_AF=0.0577;SAS_AF=0.1503;AA=g|||;VT=SNP
6	28019665	rs76079263	G	C	100	PASS	AC=145;AF=0.0289537;AN=5008;NS=2504;DP=18957;EAS_AF=0.002;AMR_AF=0.0245;AFR_AF=0.0015;EUR_AF=0.0765;SAS_AF=0.0481;AA=g|||;VT=SNP
6	28019979	rs149899	C	T	100	PASS	AC=1280;AF=0.255591;AN=5008;NS=2504;DP=16080;EAS_AF=0.2024;AMR_AF=0.2752;AFR_AF=0.388;EUR_AF=0.2008;SAS_AF=0.1738;AA=c|||;VT=SNP
6	28020065	rs74537235	A	C	100	PASS	AC=42;AF=0.00838658;AN=5008;NS=2504;DP=15281;EAS_AF=0;AMR_AF=0.0187;AFR_AF=0.0038;EUR_AF=0.0239;SAS_AF=0;AA=a|||;VT=SNP
6	28020814	rs172165	T	G	100	PASS	AC=1280;AF=0.255591;AN=5008;NS=2504;DP=16143;EAS_AF=0.2024;AMR_AF=0.2752;AFR_AF=0.388;EUR_AF=0.2008;SAS_AF=0.1738;AA=t|||;VT=SNP
6	28020820	rs172166	C	G	100	PASS	AC=1282;AF=0.25599;AN=5008;NS=2504;DP=16222;EAS_AF=0.2024;AMR_AF=0.2752;AFR_AF=0.388;EUR_AF=0.2008;SAS_AF=0.1759;AA=c|||;VT=SNP
6	28021589	rs203888	G	A	100	PASS	AC=1279;AF=0.255391;AN=5008;NS=2504;DP=19118;EAS_AF=0.2024;AMR_AF=0.2738;AFR_AF=0.388;EUR_AF=0.2008;SAS_AF=0.1738;AA=g|||;VT=SNP
6	28021768	rs9468270	C	T	100	PASS	AC=471;AF=0.0940495;AN=5008;NS=2504;DP=19513;EAS_AF=0.0813;AMR_AF=0.0893;AFR_AF=0.1717;EUR_AF=0.0417;SAS_AF=0.0593;AA=c|||;VT=SNP
6	28021775	rs203889	T	G	100	PASS	AC=1280;AF=0.255591;AN=5008;NS=2504;DP=19434;EAS_AF=0.2024;AMR_AF=0.2752;AFR_AF=0.388;EUR_AF=0.2008;SAS_AF=0.1738;AA=g|||;VT=SNP
6	28022215	rs9348785	T	C	100	PASS	AC=361;AF=0.0720847;AN=5008;NS=2504;DP=10924;EAS_AF=0.0952;AMR_AF=0.0677;AFR_AF=0.0098;EUR_AF=0.0577;SAS_AF=0.1503;AA=t|||;VT=SNP
6	28022217	rs114563774	T	G	100	PASS	AC=97;AF=0.019369;AN=5008;NS=2504;DP=10796;EAS_AF=0.0139;AMR_AF=0.0159;AFR_AF=0.0333;EUR_AF=0.0199;SAS_AF=0.0082;AA=t|||;VT=SNP
6	28022248	rs203890	T	C	100	PASS	AC=1279;AF=0.255391;AN=5008;NS=2504;DP=10087;EAS_AF=0.2024;AMR_AF=0.2752;AFR_AF=0.3873;EUR_AF=0.2008;SAS_AF=0.1738;AA=t|||;VT=SNP
6	28022723	rs12173797	C	A	100	PASS	AC=1666;AF=0.332668;AN=5008;NS=2504;DP=9296;EAS_AF=0.2976;AMR_AF=0.3429;AFR_AF=0.4017;EUR_AF=0.2584;SAS_AF=0.3446;AA=-|||;VT=SNP
6	28023008	rs66529373	T	A	100	PASS	AC=1276;AF=0.254792;AN=5008;NS=2504;DP=8993;EAS_AF=0.2014;AMR_AF=0.2752;AFR_AF=0.3873;EUR_AF=0.1998;SAS_AF=0.1728;AA=-|||;VT=SNP
6	28023751	rs9393881	C	G	100	PASS	AC=1278;AF=0.255192;AN=5008;NS=2504;DP=11882;EAS_AF=0.2014;AMR_AF=0.2781;AFR_AF=0.3873;EUR_AF=0.1998;SAS_AF=0.1728;AA=c|||;VT=SNP
6	28023920	rs57946345	C	A	100	PASS	AC=15;AF=0.00299521;AN=5008;NS=2504;DP=14972;EAS_AF=0.002;AMR_AF=0.0101;AFR_AF=0;EUR_AF=0.005;SAS_AF=0.001;AA=c|||;VT=SNP
6	28024026	rs79457853	C	A	100	PASS	AC=390;AF=0.0778754;AN=5008;NS=2504;DP=17036;EAS_AF=0.0962;AMR_AF=0.0663;AFR_AF=0.0151;EUR_AF=0.0586;SAS_AF=0.1718;AA=c|||;VT=SNP
6	28024408	rs41375446	C	G	100	PASS	AC=348;AF=0.0694888;AN=5008;NS=2504;DP=17679;EAS_AF=0.0952;AMR_AF=0.0634;AFR_AF=0.0023;EUR_AF=0.0577;SAS_AF=0.1503;AA=C|||;VT=SNP
6	28024422	rs9393882	C	T	100	PASS	AC=313;AF=0.0625;AN=5008;NS=2504;DP=17985;EAS_AF=0.1171;AMR_AF=0.1095;AFR_AF=0.0129;EUR_AF=0.0129;SAS_AF=0.091;AA=C|||;VT=SNP
6	28024486	rs9357060	C	G	100	PASS	AC=1277;AF=0.254992;AN=5008;NS=2504;DP=17537;EAS_AF=0.2014;AMR_AF=0.2767;AFR_AF=0.3873;EUR_AF=0.1998;SAS_AF=0.1728;AA=C|||;VT=SNP
6	28024570	rs9468271	A	G	100	PASS	AC=1277;AF=0.254992;AN=5008;NS=2504;DP=18394;EAS_AF=0.2014;AMR_AF=0.2767;AFR_AF=0.3873;EUR_AF=0.1998;SAS_AF=0.1728;AA=G|||;VT=SNP
6	28025279	rs9380045	A	G	100	PASS	AC=1278;AF=0.255192;AN=5008;NS=2504;DP=15692;EAS_AF=0.2014;AMR_AF=0.2767;AFR_AF=0.388;EUR_AF=0.1998;SAS_AF=0.1728;AA=A|||;VT=SNP
6	28025486	rs9348789	C	T	100	PASS	AC=1278;AF=0.255192;AN=5008;NS=2504;DP=15964;EAS_AF=0.2014;AMR_AF=0.2767;AFR_AF=0.388;EUR_AF=0.1998;SAS_AF=0.1728;AA=T|||;VT=SNP
6	28025926	rs35949109	T	C	100	PASS	AC=580;AF=0.115815;AN=5008;NS=2504;DP=12991;EAS_AF=0.1171;AMR_AF=0.1499;AFR_AF=0.1309;EUR_AF=0.0954;SAS_AF=0.091;AA=T|||;VT=SNP
6	28026025	rs75486682	T	C	100	PASS	AC=305;AF=0.0609026;AN=5008;NS=2504;DP=15525;EAS_AF=0.1171;AMR_AF=0.1095;AFR_AF=0.0068;EUR_AF=0.0129;SAS_AF=0.091;AA=T|||;VT=SNP
6	28026045	rs139507334	T	C	100	PASS	AC=115;AF=0.0229633;AN=5008;NS=2504;DP=15176;EAS_AF=0.0109;AMR_AF=0.0202;AFR_AF=0.0023;EUR_AF=0.0209;SAS_AF=0.0675;AA=T|||;VT=SNP
6	28026077	rs9468274	G	T	100	PASS	AC=1277;AF=0.254992;AN=5008;NS=2504;DP=15390;EAS_AF=0.2014;AMR_AF=0.2767;AFR_AF=0.3873;EUR_AF=0.1998;SAS_AF=0.1728;AA=G|||;VT=SNP
6	28026136	rs9468275	G	T	100	PASS	AC=1277;AF=0.254992;AN=5008;NS=2504;DP=15657;EAS_AF=0.2014;AMR_AF=0.2767;AFR_AF=0.3873;EUR_AF=0.1998;SAS_AF=0.1728;AA=G|||;VT=SNP
6	28026489	rs76777024	T	C	100	PASS	AC=37;AF=0.00738818;AN=5008;NS=2504;DP=15522;EAS_AF=0;AMR_AF=0.0086;AFR_AF=0.0008;EUR_AF=0.0258;SAS_AF=0.0041;AA=T|||;VT=SNP
6	28027070	rs202169895	C	A	100	PASS	AC=403;AF=0.0804712;AN=5008;NS=2504;DP=13015;EAS_AF=0.0952;AMR_AF=0.0735;AFR_AF=0.0227;EUR_AF=0.0596;SAS_AF=0.1697;AA=C|||;VT=SNP
6	28027688	rs9468276	A	C	100	PASS	AC=1277;AF=0.254992;AN=5008;NS=2504;DP=16781;EAS_AF=0.2014;AMR_AF=0.2767;AFR_AF=0.3873;EUR_AF=0.1998;SAS_AF=0.1728;AA=C|||;VT=SNP
6	28028067	rs9368547	A	G	100	PASS	AC=1667;AF=0.332867;AN=5008;NS=2504;DP=19083;EAS_AF=0.2976;AMR_AF=0.3429;AFR_AF=0.4024;EUR_AF=0.2584;SAS_AF=0.3446;AA=G|||;VT=SNP
6	28028390	rs9468277	C	A	100	PASS	AC=1277;AF=0.254992;AN=5008;NS=2504;DP=23177;EAS_AF=0.2014;AMR_AF=0.2767;AFR_AF=0.3873;EUR_AF=0.1998;SAS_AF=0.1728;AA=A|||;VT=SNP
6	28028482	rs9468278	C	T	100	PASS	AC=1277;AF=0.254992;AN=5008;NS=2504;DP=18781;EAS_AF=0.2014;AMR_AF=0.2767;AFR_AF=0.3873;EUR_AF=0.1998;SAS_AF=0.1728;AA=C|||;VT=SNP
6	28029378	rs142535664	C	G	100	PASS	AC=106;AF=0.0211661;AN=5008;NS=2504;DP=12614;EAS_AF=0.004;AMR_AF=0.0231;AFR_AF=0.0038;EUR_AF=0.0577;SAS_AF=0.0235;AA=C|||;VT=SNP
6	28029837	rs13218430	T	C	100	PASS	AC=1277;AF=0.254992;AN=5008;NS=2504;DP=17260;EAS_AF=0.2014;AMR_AF=0.2767;AFR_AF=0.3873;EUR_AF=0.1998;SAS_AF=0.1728;AA=T|||;VT=SNP
6	28030150	rs79956881	T	C	100	PASS	AC=106;AF=0.0211661;AN=5008;NS=2504;DP=19353;EAS_AF=0.004;AMR_AF=0.0231;AFR_AF=0.0038;EUR_AF=0.0577;SAS_AF=0.0235;AA=T|||;VT=SNP
6	28030499	rs9380046	T	C	100	PASS	AC=1281;AF=0.255791;AN=5008;NS=2504;DP=17583;EAS_AF=0.2014;AMR_AF=0.2795;AFR_AF=0.3873;EUR_AF=0.2018;SAS_AF=0.1728;AA=T|||;VT=SNP
6	28031494	rs9348790	G	C	100	PASS	AC=361;AF=0.0720847;AN=5008;NS=2504;DP=16061;EAS_AF=0.0952;AMR_AF=0.0663;AFR_AF=0.0106;EUR_AF=0.0577;SAS_AF=0.1503;AA=G|||;VT=SNP
6	28031838	rs183244	C	A	100	PASS	AC=1667;AF=0.332867;AN=5008;NS=2504;DP=16036;EAS_AF=0.2976;AMR_AF=0.3429;AFR_AF=0.4024;EUR_AF=0.2584;SAS_AF=0.3446;AA=A|||;VT=SNP
6	28032925	rs72848799	A	C	100	PASS	AC=26;AF=0.00519169;AN=5008;NS=2504;DP=17674;EAS_AF=0;AMR_AF=0.0115;AFR_AF=0;EUR_AF=0.0149;SAS_AF=0.0031;AA=A|||;VT=SNP
6	28033039	rs149950	T	G	100	PASS	AC=1667;AF=0.332867;AN=5008;NS=2504;DP=3122;EAS_AF=0.2976;AMR_AF=0.3429;AFR_AF=0.4024;EUR_AF=0.2584;SAS_AF=0.3446;AA=G|||;VT=SNP
6	28033058	rs74721605	C	T	100	PASS	AC=348;AF=0.0694888;AN=5008;NS=2504;DP=7090;EAS_AF=0.0952;AMR_AF=0.0634;AFR_AF=0.0023;EUR_AF=0.0577;SAS_AF=0.1503;AA=C|||;VT=SNP
6	28033087	rs149951	T	C	100	PASS	AC=1667;AF=0.332867;AN=5008;NS=2504;DP=12149;EAS_AF=0.2976;AMR_AF=0.3429;AFR_AF=0.4024;EUR_AF=0.2584;SAS_AF=0.3446;AA=C|||;VT=SNP
6	28033174	rs9295755	A	G	100	PASS	AC=1150;AF=0.229633;AN=5008;NS=2504;DP=18784;EAS_AF=0.2014;AMR_AF=0.268;AFR_AF=0.3018;EUR_AF=0.1928;SAS_AF=0.1718;AA=G|||;VT=SNP
6	28033396	rs9295756	C	A	100	PASS	AC=1150;AF=0.229633;AN=5008;NS=2504;DP=18171;EAS_AF=0.2014;AMR_AF=0.268;AFR_AF=0.3018;EUR_AF=0.1928;SAS_AF=0.1718;AA=C|||;VT=SNP
6	28033523	rs10484403	A	G	100	PASS	AC=1150;AF=0.229633;AN=5008;NS=2504;DP=18132;EAS_AF=0.2014;AMR_AF=0.268;AFR_AF=0.3018;EUR_AF=0.1928;SAS_AF=0.1718;AA=A|||;VT=SNP
6	28033885	rs149952	C	T	100	PASS	AC=487;AF=0.0972444;AN=5008;NS=2504;DP=16570;EAS_AF=0.0952;AMR_AF=0.0749;AFR_AF=0.0961;EUR_AF=0.0646;SAS_AF=0.1503;AA=C|||;VT=SNP
6	28034035	rs4713132	A	G	100	PASS	AC=1150;AF=0.229633;AN=5008;NS=2504;DP=16881;EAS_AF=0.2014;AMR_AF=0.268;AFR_AF=0.3018;EUR_AF=0.1928;SAS_AF=0.1718;AA=G|||;VT=SNP
6	28034041	rs4713133	T	C	100	PASS	AC=1150;AF=0.229633;AN=5008;NS=2504;DP=16772;EAS_AF=0.2014;AMR_AF=0.268;AFR_AF=0.3018;EUR_AF=0.1928;SAS_AF=0.1718;AA=T|||;VT=SNP
6	28034121	rs4713134	T	C	100	PASS	AC=1150;AF=0.229633;AN=5008;NS=2504;DP=15033;EAS_AF=0.2014;AMR_AF=0.268;AFR_AF=0.3018;EUR_AF=0.1928;SAS_AF=0.1718;AA=T|||;VT=SNP
6	28034583	rs112933109	C	T	100	PASS	AC=31;AF=0.0061901;AN=5008;NS=2504;DP=14628;EAS_AF=0.004;AMR_AF=0.0029;AFR_AF=0.0008;EUR_AF=0.0209;SAS_AF=0.0031;AA=C|||;VT=SNP
6	28034691	rs149953	C	T	100	PASS	AC=486;AF=0.0970447;AN=5008;NS=2504;DP=16542;EAS_AF=0.0952;AMR_AF=0.0749;AFR_AF=0.0961;EUR_AF=0.0646;SAS_AF=0.1493;AA=C|||;VT=SNP
6	28034737	rs9368548	A	G	100	PASS	AC=1151;AF=0.229832;AN=5008;NS=2504;DP=17022;EAS_AF=0.2014;AMR_AF=0.268;AFR_AF=0.3018;EUR_AF=0.1928;SAS_AF=0.1728;AA=A|||;VT=SNP
6	28035246	rs149954	G	A	100	PASS	AC=1668;AF=0.333067;AN=5008;NS=2504;DP=17981;EAS_AF=0.2976;AMR_AF=0.3429;AFR_AF=0.4039;EUR_AF=0.2584;SAS_AF=0.3436;AA=A|||;VT=SNP
6	28036225	rs149955	G	C	100	PASS	AC=1670;AF=0.333466;AN=5008;NS=2504;DP=20504;EAS_AF=0.2986;AMR_AF=0.3429;AFR_AF=0.4032;EUR_AF=0.2584;SAS_AF=0.3456;AA=C|||;VT=SNP
6	28036251	rs149956	G	A	100	PASS	AC=3101;AF=0.619209;AN=5008;NS=2504;DP=21111;EAS_AF=0.5893;AMR_AF=0.5;AFR_AF=0.9523;EUR_AF=0.3698;SAS_AF=0.5409;AA=A|||;VT=SNP
6	28036408	rs72851105	G	T	100	PASS	AC=106;AF=0.0211661;AN=5008;NS=2504;DP=18876;EAS_AF=0.004;AMR_AF=0.0231;AFR_AF=0.0038;EUR_AF=0.0577;SAS_AF=0.0235;AA=G|||;VT=SNP
6	28036692	rs9468282	C	T	100	PASS	AC=95;AF=0.0189696;AN=5008;NS=2504;DP=16829;EAS_AF=0.0139;AMR_AF=0.0159;AFR_AF=0.0325;EUR_AF=0.0189;SAS_AF=0.0082;AA=C|||;VT=SNP
6	28037020	rs149957	G	T	100	PASS	AC=529;AF=0.105631;AN=5008;NS=2504;DP=16995;EAS_AF=0.0962;AMR_AF=0.0821;AFR_AF=0.0961;EUR_AF=0.0825;SAS_AF=0.1687;AA=G|||;VT=SNP
6	28037032	rs61471148	T	A	100	PASS	AC=1206;AF=0.240815;AN=5008;NS=2504;DP=17194;EAS_AF=0.2024;AMR_AF=0.2709;AFR_AF=0.3336;EUR_AF=0.2008;SAS_AF=0.1748;AA=A|||;VT=SNP
6	28037893	rs9380047	G	T	100	PASS	AC=1133;AF=0.226238;AN=5008;NS=2504;DP=18499;EAS_AF=0.1875;AMR_AF=0.2723;AFR_AF=0.3132;EUR_AF=0.1998;SAS_AF=0.1431;AA=G|||;VT=SNP
6	28038117	rs203881	C	G	100	PASS	AC=494;AF=0.0986422;AN=5008;NS=2504;DP=17972;EAS_AF=0.1141;AMR_AF=0.0692;AFR_AF=0.1006;EUR_AF=0.0537;SAS_AF=0.1472;AA=C|||;VT=SNP
6	28038174	rs72851135	C	T	100	PASS	AC=81;AF=0.0161741;AN=5008;NS=2504;DP=17107;EAS_AF=0;AMR_AF=0.0216;AFR_AF=0.0038;EUR_AF=0.0507;SAS_AF=0.0102;AA=C|||;VT=SNP
6	28038188	rs13200161	T	C	100	PASS	AC=24;AF=0.00479233;AN=5008;NS=2504;DP=17741;EAS_AF=0;AMR_AF=0.0029;AFR_AF=0.0008;EUR_AF=0.0209;SAS_AF=0;AA=T|||;VT=SNP
6	28038929	rs71559070	G	A	100	PASS	AC=98;AF=0.0195687;AN=5008;NS=2504;DP=14870;EAS_AF=0;AMR_AF=0.0259;AFR_AF=0.0053;EUR_AF=0.0726;SAS_AF=0;AA=G|||;VT=SNP
6	28038966	rs9348791	C	T	100	PASS	AC=491;AF=0.0980431;AN=5008;NS=2504;DP=15681;EAS_AF=0.1141;AMR_AF=0.0692;AFR_AF=0.0983;EUR_AF=0.0537;SAS_AF=0.1472;AA=C|||;VT=SNP
6	28039015	rs7755442	T	C	100	PASS	AC=1134;AF=0.226438;AN=5008;NS=2504;DP=16369;EAS_AF=0.1875;AMR_AF=0.2709;AFR_AF=0.3139;EUR_AF=0.1998;SAS_AF=0.1442;AA=C|||;VT=SNP
6	28039586	rs4713135	G	A	100	PASS	AC=1128;AF=0.22524;AN=5008;NS=2504;DP=18322;EAS_AF=0.1875;AMR_AF=0.2651;AFR_AF=0.3139;EUR_AF=0.1978;SAS_AF=0.1442;AA=G|||;VT=SNP
6	28040581	rs16893638	T	C	100	PASS	AC=206;AF=0.0411342;AN=5008;NS=2504;DP=16623;EAS_AF=0.0635;AMR_AF=0.0389;AFR_AF=0.0272;EUR_AF=0.0288;SAS_AF=0.0511;AA=T|||;VT=SNP
6	28040695	rs203868	A	G	100	PASS	AC=492;AF=0.0982428;AN=5008;NS=2504;DP=17517;EAS_AF=0.1141;AMR_AF=0.0692;AFR_AF=0.0983;EUR_AF=0.0537;SAS_AF=0.1483;AA=A|||;VT=SNP
6	28040819	rs203869	T	A	100	PASS	AC=3042;AF=0.607428;AN=5008;NS=2504;DP=17604;EAS_AF=0.5893;AMR_AF=0.4971;AFR_AF=0.9228;EUR_AF=0.3728;SAS_AF=0.5194;AA=A|||;VT=SNP
6	28041857	rs203870	T	A	100	PASS	AC=490;AF=0.0978435;AN=5008;NS=2504;DP=17289;EAS_AF=0.1131;AMR_AF=0.0692;AFR_AF=0.0976;EUR_AF=0.0537;SAS_AF=0.1483;AA=T|||;VT=SNP
6	28041977	rs73396550	A	G	100	PASS	AC=1369;AF=0.273363;AN=5008;NS=2504;DP=16288;EAS_AF=0.2857;AMR_AF=0.1585;AFR_AF=0.4902;EUR_AF=0.1193;SAS_AF=0.2076;AA=A|||;VT=SNP
6	28042014	rs203871	A	G	100	PASS	AC=523;AF=0.104433;AN=5008;NS=2504;DP=14593;EAS_AF=0.1151;AMR_AF=0.0692;AFR_AF=0.1051;EUR_AF=0.0547;SAS_AF=0.1687;AA=-|||;VT=SNP
6	28042654	rs72851138	C	T	100	PASS	AC=104;AF=0.0207668;AN=5008;NS=2504;DP=18688;EAS_AF=0.004;AMR_AF=0.0231;AFR_AF=0.0038;EUR_AF=0.0557;SAS_AF=0.0235;AA=C|||;VT=SNP
6	28042698	rs72851139	G	T	100	PASS	AC=104;AF=0.0207668;AN=5008;NS=2504;DP=18772;EAS_AF=0.004;AMR_AF=0.0231;AFR_AF=0.0038;EUR_AF=0.0557;SAS_AF=0.0235;AA=G|||;VT=SNP
6	28043024	rs203875	T	C	100	PASS	AC=492;AF=0.0982428;AN=5008;NS=2504;DP=20413;EAS_AF=0.1141;AMR_AF=0.0692;AFR_AF=0.0983;EUR_AF=0.0537;SAS_AF=0.1483;AA=T|||;VT=SNP
6	28043828	rs34712084	A	G	100	PASS	AC=499;AF=0.0996406;AN=5008;NS=2504;DP=21774;EAS_AF=0.12;AMR_AF=0.1527;AFR_AF=0.0772;EUR_AF=0.1014;SAS_AF=0.0695;AA=A|||;VT=SNP
6	28044337	rs55747925	T	C	100	PASS	AC=1129;AF=0.225439;AN=5008;NS=2504;DP=19530;EAS_AF=0.1875;AMR_AF=0.2666;AFR_AF=0.3139;EUR_AF=0.1978;SAS_AF=0.1442;AA=C|||;VT=SNP
6	28044482	rs56310871	A	G	100	PASS	AC=1127;AF=0.22504;AN=5008;NS=2504;DP=22519;EAS_AF=0.1875;AMR_AF=0.2666;AFR_AF=0.3124;EUR_AF=0.1978;SAS_AF=0.1442;AA=G|||;VT=SNP
6	28044756	rs6913038	G	A	100	PASS	AC=310;AF=0.061901;AN=5008;NS=2504;DP=21724;EAS_AF=0.0079;AMR_AF=0.0591;AFR_AF=0.1248;EUR_AF=0.0477;SAS_AF=0.0491;AA=G|||;VT=SNP
6	28045449	rs57349346	C	T	100	PASS	AC=490;AF=0.0978435;AN=5008;NS=2504;DP=19132;EAS_AF=0.1131;AMR_AF=0.0692;AFR_AF=0.0976;EUR_AF=0.0537;SAS_AF=0.1483;AA=C|||;VT=SNP
6	28046169	rs34716816	C	A	100	PASS	AC=1129;AF=0.225439;AN=5008;NS=2504;DP=20700;EAS_AF=0.1875;AMR_AF=0.2666;AFR_AF=0.3139;EUR_AF=0.1978;SAS_AF=0.1442;AA=C|||;VT=SNP
6	28046478	rs172164	A	G	100	PASS	AC=499;AF=0.0996406;AN=5008;NS=2504;DP=19940;EAS_AF=0.1141;AMR_AF=0.0692;AFR_AF=0.1006;EUR_AF=0.0577;SAS_AF=0.1483;AA=A|||;VT=SNP
6	28046673	rs203876	T	C	100	PASS	AC=1646;AF=0.328674;AN=5008;NS=2504;DP=17232;EAS_AF=0.3026;AMR_AF=0.3357;AFR_AF=0.4191;EUR_AF=0.2515;SAS_AF=0.3078;AA=C|||;VT=SNP
6	28046789	rs9393884	A	G	100	PASS	AC=1159;AF=0.23143;AN=5008;NS=2504;DP=13828;EAS_AF=0.1895;AMR_AF=0.2666;AFR_AF=0.3185;EUR_AF=0.1988;SAS_AF=0.1656;AA=G|||;VT=SNP
6	28047014	rs76788504	G	A	100	PASS	AC=14;AF=0.00279553;AN=5008;NS=2504;DP=16772;EAS_AF=0.001;AMR_AF=0.0014;AFR_AF=0;EUR_AF=0.0119;SAS_AF=0;AA=G|||;VT=SNP
6	28047468	rs139360152	G	A	100	PASS	AC=276;AF=0.0551118;AN=5008;NS=2504;DP=12912;EAS_AF=0.0079;AMR_AF=0.0591;AFR_AF=0.1014;EUR_AF=0.0467;SAS_AF=0.047;AA=G|||;VT=SNP
6	28048535	rs9380049	A	G	100	PASS	AC=1129;AF=0.225439;AN=5008;NS=2504;DP=15816;EAS_AF=0.1875;AMR_AF=0.2666;AFR_AF=0.3139;EUR_AF=0.1978;SAS_AF=0.1442;AA=A|||;VT=SNP
6	28048538	rs9380050	A	G	100	PASS	AC=1129;AF=0.225439;AN=5008;NS=2504;DP=15979;EAS_AF=0.1875;AMR_AF=0.2666;AFR_AF=0.3139;EUR_AF=0.1978;SAS_AF=0.1442;AA=A|||;VT=SNP
6	28048618	rs61743041	T	C	100	PASS	AC=92;AF=0.0183706;AN=5008;NS=2504;DP=16333;EAS_AF=0;AMR_AF=0.0231;AFR_AF=0.0386;EUR_AF=0.0219;SAS_AF=0.0031;AA=T|||;VT=SNP
6	28048624	rs203877	T	C	100	PASS	AC=1653;AF=0.330072;AN=5008;NS=2504;DP=16235;EAS_AF=0.3026;AMR_AF=0.3357;AFR_AF=0.4191;EUR_AF=0.2525;SAS_AF=0.3139;AA=C|||;VT=SNP
6	28048840	rs45530534	C	T	100	PASS	AC=20;AF=0.00399361;AN=5008;NS=2504;DP=18151;EAS_AF=0;AMR_AF=0.0058;AFR_AF=0.0008;EUR_AF=0.0109;SAS_AF=0.0041;AA=C|||;VT=SNP
6	28048996	rs203878	T	G	100	PASS	AC=3082;AF=0.615415;AN=5008;NS=2504;DP=16807;EAS_AF=0.5893;AMR_AF=0.4971;AFR_AF=0.9523;EUR_AF=0.3738;SAS_AF=0.5194;AA=G|||;VT=SNP
6	28050009	rs9393885	A	T	100	PASS	AC=1121;AF=0.223842;AN=5008;NS=2504;DP=19154;EAS_AF=0.1885;AMR_AF=0.268;AFR_AF=0.3056;EUR_AF=0.1988;SAS_AF=0.1442;AA=T|||;VT=SNP
6	28050039	rs9393886	T	G	100	PASS	AC=1121;AF=0.223842;AN=5008;NS=2504;DP=18981;EAS_AF=0.1885;AMR_AF=0.268;AFR_AF=0.3056;EUR_AF=0.1988;SAS_AF=0.1442;AA=T|||;VT=SNP
6	28050047	rs9368549	T	A	100	PASS	AC=1121;AF=0.223842;AN=5008;NS=2504;DP=18740;EAS_AF=0.1885;AMR_AF=0.268;AFR_AF=0.3056;EUR_AF=0.1988;SAS_AF=0.1442;AA=A|||;VT=SNP
6	28050430	rs150154171	C	T	100	PASS	AC=104;AF=0.0207668;AN=5008;NS=2504;DP=18424;EAS_AF=0.004;AMR_AF=0.0231;AFR_AF=0.0038;EUR_AF=0.0557;SAS_AF=0.0235;AA=C|||;VT=SNP
6	28050439	rs1770133	G	A	100	PASS	AC=494;AF=0.0986422;AN=5008;NS=2504;DP=18102;EAS_AF=0.1141;AMR_AF=0.0692;AFR_AF=0.1006;EUR_AF=0.0537;SAS_AF=0.1472;AA=G|||;VT=SNP
6	28050762	rs56364346	T	G	100	PASS	AC=1117;AF=0.223043;AN=5008;NS=2504;DP=19792;EAS_AF=0.1875;AMR_AF=0.2651;AFR_AF=0.3056;EUR_AF=0.1978;SAS_AF=0.1442;AA=G|||;VT=SNP
6	28051264	rs114543248	G	A	100	PASS	AC=177;AF=0.0353435;AN=5008;NS=2504;DP=15430;EAS_AF=0.0635;AMR_AF=0.0331;AFR_AF=0.0083;EUR_AF=0.0288;SAS_AF=0.0511;AA=G|||;VT=SNP
6	28051350	rs203866	A	G	100	PASS	AC=4974;AF=0.993211;AN=5008;NS=2504;DP=19366;EAS_AF=0.999;AMR_AF=0.9856;AFR_AF=0.9985;EUR_AF=0.9841;SAS_AF=0.9949;AA=G|||;VT=SNP
6	28051772	rs9357061	A	G	100	PASS	AC=1117;AF=0.223043;AN=5008;NS=2504;DP=19005;EAS_AF=0.1875;AMR_AF=0.2651;AFR_AF=0.3056;EUR_AF=0.1978;SAS_AF=0.1442;AA=G|||;VT=SNP
6	28051803	rs9368550	T	A	100	PASS	AC=1117;AF=0.223043;AN=5008;NS=2504;DP=18675;EAS_AF=0.1875;AMR_AF=0.2651;AFR_AF=0.3056;EUR_AF=0.1978;SAS_AF=0.1442;AA=A|||;VT=SNP
6	28052769	rs1321504	C	G	100	PASS	AC=263;AF=0.052516;AN=5008;NS=2504;DP=16311;EAS_AF=0.1062;AMR_AF=0.1095;AFR_AF=0.0061;EUR_AF=0.0119;SAS_AF=0.0613;AA=C|||;VT=SNP
6	28052823	rs1321505	A	C	100	PASS	AC=499;AF=0.0996406;AN=5008;NS=2504;DP=16398;EAS_AF=0.12;AMR_AF=0.1527;AFR_AF=0.0772;EUR_AF=0.1014;SAS_AF=0.0695;AA=A|||;VT=SNP
6	28053097	rs2295594	G	A	100	PASS	AC=1117;AF=0.223043;AN=5008;NS=2504;DP=15839;EAS_AF=0.1875;AMR_AF=0.2651;AFR_AF=0.3056;EUR_AF=0.1978;SAS_AF=0.1442;AA=A|||;VT=SNP
6	28054198	rs17767294	A	G	100	PASS	AC=427;AF=0.0852636;AN=5008;NS=2504;DP=19491;EAS_AF=0.0675;AMR_AF=0.0793;AFR_AF=0.1097;EUR_AF=0.0855;SAS_AF=0.0746;AA=A|||;VT=SNP
6	28054404	rs9357062	G	A	100	PASS	AC=1117;AF=0.223043;AN=5008;NS=2504;DP=17615;EAS_AF=0.1875;AMR_AF=0.2651;AFR_AF=0.3056;EUR_AF=0.1978;SAS_AF=0.1442;AA=G|||;VT=SNP
6	28054465	rs147493146	C	T	100	PASS	AC=88;AF=0.0175719;AN=5008;NS=2504;DP=16160;EAS_AF=0;AMR_AF=0.0245;AFR_AF=0.0015;EUR_AF=0.0676;SAS_AF=0.001;AA=C|||;VT=SNP
6	28054707	rs16893666	T	C	100	PASS	AC=1117;AF=0.223043;AN=5008;NS=2504;DP=18345;EAS_AF=0.1875;AMR_AF=0.2651;AFR_AF=0.3056;EUR_AF=0.1978;SAS_AF=0.1442;AA=C|||;VT=SNP
6	28055495	rs10484404	C	T	100	PASS	AC=867;AF=0.173123;AN=5008;NS=2504;DP=17178;EAS_AF=0.0823;AMR_AF=0.1196;AFR_AF=0.3177;EUR_AF=0.1054;SAS_AF=0.1789;AA=C|||;VT=SNP
6	28056250	rs17710827	G	T	100	PASS	AC=71;AF=0.0141773;AN=5008;NS=2504;DP=20075;EAS_AF=0;AMR_AF=0.0231;AFR_AF=0.0015;EUR_AF=0.0507;SAS_AF=0.002;AA=G|||;VT=SNP
6	28056646	rs35027728	T	G	100	PASS	AC=177;AF=0.0353435;AN=5008;NS=2504;DP=19034;EAS_AF=0.0635;AMR_AF=0.0331;AFR_AF=0.0083;EUR_AF=0.0288;SAS_AF=0.0511;AA=T|||;VT=SNP;EX_TARGET
6	28057486	rs203865	G	C	100	PASS	AC=492;AF=0.0982428;AN=5008;NS=2504;DP=18091;EAS_AF=0.1141;AMR_AF=0.0692;AFR_AF=0.0983;EUR_AF=0.0537;SAS_AF=0.1483;AA=G|||;VT=SNP
6	28057594	rs2273564	A	T	100	PASS	AC=1117;AF=0.223043;AN=5008;NS=2504;DP=18755;EAS_AF=0.1875;AMR_AF=0.2651;AFR_AF=0.3056;EUR_AF=0.1978;SAS_AF=0.1442;AA=T|||;VT=SNP
6	28058179	rs114348712	G	A	100	PASS	AC=97;AF=0.019369;AN=5008;NS=2504;DP=18162;EAS_AF=0;AMR_AF=0.0562;AFR_AF=0.0083;EUR_AF=0.0437;SAS_AF=0.0031;AA=G|||;VT=SNP
6	28058209	rs74858053	G	A	100	PASS	AC=23;AF=0.00459265;AN=5008;NS=2504;DP=18522;EAS_AF=0.002;AMR_AF=0.0101;AFR_AF=0;EUR_AF=0.0139;SAS_AF=0;AA=G|||;VT=SNP
6	28058365	rs427348	T	C	100	PASS	AC=491;AF=0.0980431;AN=5008;NS=2504;DP=17952;EAS_AF=0.1141;AMR_AF=0.0692;AFR_AF=0.0976;EUR_AF=0.0537;SAS_AF=0.1483;AA=T|||;VT=SNP
6	28058446	rs62401429	A	G	100	PASS	AC=62;AF=0.0123802;AN=5008;NS=2504;DP=18180;EAS_AF=0.004;AMR_AF=0.0043;AFR_AF=0.0008;EUR_AF=0.0497;SAS_AF=0.0041;AA=A|||;VT=SNP
6	28058635	rs1853097	A	G	100	PASS	AC=1117;AF=0.223043;AN=5008;NS=2504;DP=17270;EAS_AF=0.1875;AMR_AF=0.2651;AFR_AF=0.3056;EUR_AF=0.1978;SAS_AF=0.1442;AA=A|||;VT=SNP
6	28058949	rs35902873	G	C	100	PASS	AC=98;AF=0.0195687;AN=5008;NS=2504;DP=15654;EAS_AF=0;AMR_AF=0.0259;AFR_AF=0.0053;EUR_AF=0.0726;SAS_AF=0;AA=G|||;VT=SNP
6	28059020	rs9393887	G	A	100	PASS	AC=1146;AF=0.228834;AN=5008;NS=2504;DP=17246;EAS_AF=0.1885;AMR_AF=0.2651;AFR_AF=0.3101;EUR_AF=0.1988;SAS_AF=0.1656;AA=A|||;VT=SNP
6	28059217	rs9393888	G	C	100	PASS	AC=1117;AF=0.223043;AN=5008;NS=2504;DP=17441;EAS_AF=0.1875;AMR_AF=0.2651;AFR_AF=0.3056;EUR_AF=0.1978;SAS_AF=0.1442;AA=C|||;VT=SNP
6	28059437	rs3734573	T	C	100	PASS	AC=1118;AF=0.223243;AN=5008;NS=2504;DP=20185;EAS_AF=0.1875;AMR_AF=0.2651;AFR_AF=0.3056;EUR_AF=0.1978;SAS_AF=0.1452;AA=C|||;VT=SNP
6	28059458	rs3734572	T	C	100	PASS	AC=122;AF=0.024361;AN=5008;NS=2504;DP=20446;EAS_AF=0.0109;AMR_AF=0.0202;AFR_AF=0.0038;EUR_AF=0.0249;SAS_AF=0.0685;AA=T|||;VT=SNP
6	28059913	rs143257546	C	G	100	PASS	AC=39;AF=0.00778754;AN=5008;NS=2504;DP=19124;EAS_AF=0;AMR_AF=0.0202;AFR_AF=0;EUR_AF=0.0229;SAS_AF=0.002;AA=C|||;VT=SNP
6	28059960	rs75911928	G	A	100	PASS	AC=174;AF=0.0347444;AN=5008;NS=2504;DP=19379;EAS_AF=0;AMR_AF=0.0562;AFR_AF=0.0635;EUR_AF=0.0457;SAS_AF=0.0051;AA=G|||;VT=SNP
6	28060005	rs9357063	G	A	100	PASS	AC=1118;AF=0.223243;AN=5008;NS=2504;DP=18906;EAS_AF=0.1875;AMR_AF=0.2651;AFR_AF=0.3056;EUR_AF=0.1988;SAS_AF=0.1442;AA=A|||;VT=SNP
6	28060086	rs72851156	T	C	100	PASS	AC=104;AF=0.0207668;AN=5008;NS=2504;DP=17565;EAS_AF=0.004;AMR_AF=0.0231;AFR_AF=0.0038;EUR_AF=0.0557;SAS_AF=0.0235;AA=T|||;VT=SNP
6	28060239	rs13197574	T	C	100	PASS	AC=98;AF=0.0195687;AN=5008;NS=2504;DP=18627;EAS_AF=0;AMR_AF=0.0259;AFR_AF=0.0053;EUR_AF=0.0726;SAS_AF=0;AA=T|||;VT=SNP
6	28060398	rs56355079	T	C	100	PASS	AC=1183;AF=0.236222;AN=5008;NS=2504;DP=18508;EAS_AF=0.2798;AMR_AF=0.1441;AFR_AF=0.3752;EUR_AF=0.1064;SAS_AF=0.2025;AA=T|||;VT=SNP
6	28060485	rs72851158	G	C	100	PASS	AC=104;AF=0.0207668;AN=5008;NS=2504;DP=18807;EAS_AF=0.004;AMR_AF=0.0231;AFR_AF=0.0038;EUR_AF=0.0557;SAS_AF=0.0235;AA=G|||;VT=SNP
6	28060882	rs76623363	T	C	100	PASS	AC=62;AF=0.0123802;AN=5008;NS=2504;DP=19554;EAS_AF=0.004;AMR_AF=0.0043;AFR_AF=0.0008;EUR_AF=0.0497;SAS_AF=0.0041;AA=T|||;VT=SNP
6	28061174	rs203894	G	T	100	PASS	AC=492;AF=0.0982428;AN=5008;NS=2504;DP=19000;EAS_AF=0.1141;AMR_AF=0.0692;AFR_AF=0.0983;EUR_AF=0.0537;SAS_AF=0.1483;AA=G|||;VT=SNP
6	28061295	rs3734571	C	T	100	PASS	AC=398;AF=0.0794728;AN=5008;NS=2504;DP=19520;EAS_AF=0.12;AMR_AF=0.1268;AFR_AF=0.0696;EUR_AF=0.0288;SAS_AF=0.0695;AA=C|||;VT=SNP
6	28061744	rs3823180	G	A	100	PASS	AC=1118;AF=0.223243;AN=5008;NS=2504;DP=19487;EAS_AF=0.1875;AMR_AF=0.2666;AFR_AF=0.3056;EUR_AF=0.1978;SAS_AF=0.1442;AA=A|||;VT=SNP
6	28061792	rs9368551	A	G	100	PASS	AC=1117;AF=0.223043;AN=5008;NS=2504;DP=20409;EAS_AF=0.1875;AMR_AF=0.2651;AFR_AF=0.3056;EUR_AF=0.1978;SAS_AF=0.1442;AA=G|||;VT=SNP
6	28061947	rs9393889	T	G	100	PASS	AC=398;AF=0.0794728;AN=5008;NS=2504;DP=18369;EAS_AF=0.12;AMR_AF=0.1268;AFR_AF=0.0696;EUR_AF=0.0288;SAS_AF=0.0695;AA=T|||;VT=SNP
6	28062066	rs203893	C	A	100	PASS	AC=1641;AF=0.327676;AN=5008;NS=2504;DP=18449;EAS_AF=0.3026;AMR_AF=0.3343;AFR_AF=0.4107;EUR_AF=0.2525;SAS_AF=0.3139;AA=A|||;VT=SNP
6	28062866	rs9366714	T	C	100	PASS	AC=299;AF=0.0597045;AN=5008;NS=2504;DP=15528;EAS_AF=0.1062;AMR_AF=0.0403;AFR_AF=0.0023;EUR_AF=0.0249;SAS_AF=0.1391;AA=T|||;VT=SNP
6	28063855	rs9393890	C	T	100	PASS	AC=1117;AF=0.223043;AN=5008;NS=2504;DP=16709;EAS_AF=0.1875;AMR_AF=0.2651;AFR_AF=0.3056;EUR_AF=0.1978;SAS_AF=0.1442;AA=T|||;VT=SNP
6	28064623	rs9380052	T	C	100	PASS	AC=1117;AF=0.223043;AN=5008;NS=2504;DP=19986;EAS_AF=0.1875;AMR_AF=0.2651;AFR_AF=0.3056;EUR_AF=0.1978;SAS_AF=0.1442;AA=T|||;VT=SNP
6	28064633	rs9366715	A	G	100	PASS	AC=1117;AF=0.223043;AN=5008;NS=2504;DP=19670;EAS_AF=0.1875;AMR_AF=0.2651;AFR_AF=0.3056;EUR_AF=0.1978;SAS_AF=0.1442;AA=A|||;VT=SNP
6	28064736	rs169433	G	A	100	PASS	AC=492;AF=0.0982428;AN=5008;NS=2504;DP=19950;EAS_AF=0.1141;AMR_AF=0.0692;AFR_AF=0.0983;EUR_AF=0.0537;SAS_AF=0.1483;AA=G|||;VT=SNP
6	28065038	rs62401434	G	A	100	PASS	AC=66;AF=0.0131789;AN=5008;NS=2504;DP=18507;EAS_AF=0.004;AMR_AF=0.0043;AFR_AF=0.003;EUR_AF=0.0507;SAS_AF=0.0041;AA=G|||;VT=SNP
6	28065801	rs34166054	T	C	100	PASS	AC=101;AF=0.0201677;AN=5008;NS=2504;DP=18636;EAS_AF=0;AMR_AF=0.0259;AFR_AF=0.0076;EUR_AF=0.0726;SAS_AF=0;AA=T|||;VT=SNP
6	28065888	rs476167	T	C	100	PASS	AC=1641;AF=0.327676;AN=5008;NS=2504;DP=15574;EAS_AF=0.3026;AMR_AF=0.3343;AFR_AF=0.4107;EUR_AF=0.2525;SAS_AF=0.3139;AA=C|||;VT=SNP
6	28065993	rs34466819	T	C	100	PASS	AC=1146;AF=0.228834;AN=5008;NS=2504;DP=12691;EAS_AF=0.1885;AMR_AF=0.2651;AFR_AF=0.3101;EUR_AF=0.1988;SAS_AF=0.1656;AA=t|||;VT=SNP
6	28066223	rs73396575	T	G	100	PASS	AC=362;AF=0.0722843;AN=5008;NS=2504;DP=14334;EAS_AF=0.0635;AMR_AF=0.062;AFR_AF=0.1301;EUR_AF=0.0318;SAS_AF=0.0521;AA=T|||;VT=SNP
6	28067099	rs79870311	C	T	100	PASS	AC=276;AF=0.0551118;AN=5008;NS=2504;DP=21369;EAS_AF=0.0079;AMR_AF=0.0591;AFR_AF=0.1014;EUR_AF=0.0467;SAS_AF=0.047;AA=C|||;VT=SNP
6	28067196	rs203892	T	C	100	PASS	AC=1641;AF=0.327676;AN=5008;NS=2504;DP=20063;EAS_AF=0.3026;AMR_AF=0.3343;AFR_AF=0.4107;EUR_AF=0.2525;SAS_AF=0.3139;AA=C|||;VT=SNP
6	28067537	rs9380054	G	A	100	PASS	AC=1118;AF=0.223243;AN=5008;NS=2504;DP=20899;EAS_AF=0.1875;AMR_AF=0.2651;AFR_AF=0.3064;EUR_AF=0.1978;SAS_AF=0.1442;AA=A|||;VT=SNP
6	28067798	rs203891	C	T	100	PASS	AC=491;AF=0.0980431;AN=5008;NS=2504;DP=21494;EAS_AF=0.1141;AMR_AF=0.0692;AFR_AF=0.0983;EUR_AF=0.0527;SAS_AF=0.1483;AA=C|||;VT=SNP
6	28067841	rs72851160	T	G	100	PASS	AC=104;AF=0.0207668;AN=5008;NS=2504;DP=21240;EAS_AF=0.004;AMR_AF=0.0231;AFR_AF=0.0038;EUR_AF=0.0557;SAS_AF=0.0235;AA=T|||;VT=SNP
6	28067951	rs2116981	T	G	100	PASS	AC=1117;AF=0.223043;AN=5008;NS=2504;DP=21396;EAS_AF=0.1875;AMR_AF=0.2651;AFR_AF=0.3056;EUR_AF=0.1978;SAS_AF=0.1442;AA=G|||;VT=SNP
6	28068048	rs73396583	T	C	100	PASS	AC=1369;AF=0.273363;AN=5008;NS=2504;DP=20816;EAS_AF=0.2857;AMR_AF=0.1585;AFR_AF=0.4909;EUR_AF=0.1203;SAS_AF=0.2055;AA=T|||;VT=SNP
6	28068426	rs9368552	A	G	100	PASS	AC=1117;AF=0.223043;AN=5008;NS=2504;DP=22527;EAS_AF=0.1875;AMR_AF=0.2651;AFR_AF=0.3056;EUR_AF=0.1978;SAS_AF=0.1442;AA=G|||;VT=SNP
6	28069621	rs113211083	G	T	100	PASS	AC=1115;AF=0.222644;AN=5008;NS=2504;DP=18491;EAS_AF=0.1875;AMR_AF=0.2622;AFR_AF=0.3056;EUR_AF=0.1978;SAS_AF=0.1442;AA=G|||;VT=SNP
6	28070365	rs113767993	C	A	100	PASS	AC=490;AF=0.0978435;AN=5008;NS=2504;DP=21219;EAS_AF=0.1141;AMR_AF=0.0663;AFR_AF=0.0983;EUR_AF=0.0537;SAS_AF=0.1483;AA=C|||;VT=SNP
6	28070370	rs111284035	C	A	100	PASS	AC=489;AF=0.0976438;AN=5008;NS=2504;DP=21037;EAS_AF=0.1141;AMR_AF=0.0663;AFR_AF=0.0976;EUR_AF=0.0537;SAS_AF=0.1483;AA=C|||;VT=SNP
6	28070374	rs370266	A	G	100	PASS	AC=490;AF=0.0978435;AN=5008;NS=2504;DP=20824;EAS_AF=0.1151;AMR_AF=0.0663;AFR_AF=0.0976;EUR_AF=0.0537;SAS_AF=0.1483;AA=A|||;VT=SNP
6	28070921	rs115474522	C	T	100	PASS	AC=96;AF=0.0191693;AN=5008;NS=2504;DP=15689;EAS_AF=0;AMR_AF=0.0562;AFR_AF=0.0083;EUR_AF=0.0437;SAS_AF=0.002;AA=C|||;VT=SNP
6	28070998	rs13437444	C	T	100	PASS	AC=613;AF=0.122404;AN=5008;NS=2504;DP=15382;EAS_AF=0.124;AMR_AF=0.1873;AFR_AF=0.0817;EUR_AF=0.1571;SAS_AF=0.0941;AA=C|||;VT=SNP
6	28071119	rs13437126	A	T	100	PASS	AC=398;AF=0.0794728;AN=5008;NS=2504;DP=14610;EAS_AF=0.12;AMR_AF=0.1268;AFR_AF=0.0696;EUR_AF=0.0288;SAS_AF=0.0695;AA=A|||;VT=SNP
6	28071123	rs72851161	A	G	100	PASS	AC=104;AF=0.0207668;AN=5008;NS=2504;DP=14583;EAS_AF=0.004;AMR_AF=0.0231;AFR_AF=0.0038;EUR_AF=0.0557;SAS_AF=0.0235;AA=A|||;VT=SNP
6	28071393	rs188105	C	T	100	PASS	AC=1638;AF=0.327077;AN=5008;NS=2504;DP=14455;EAS_AF=0.3026;AMR_AF=0.3314;AFR_AF=0.41;EUR_AF=0.2525;SAS_AF=0.3139;AA=T|||;VT=SNP
6	28072354	rs73742609	G	T	100	PASS	AC=490;AF=0.0978435;AN=5008;NS=2504;DP=15611;EAS_AF=0.1141;AMR_AF=0.0663;AFR_AF=0.0983;EUR_AF=0.0537;SAS_AF=0.1483;AA=G|||;VT=SNP
6	28072536	rs77689085	G	A	100	PASS	AC=104;AF=0.0207668;AN=5008;NS=2504;DP=15282;EAS_AF=0.004;AMR_AF=0.0231;AFR_AF=0.0038;EUR_AF=0.0557;SAS_AF=0.0235;AA=G|||;VT=SNP
6	28072602	rs2281588	G	A	100	PASS	AC=1116;AF=0.222843;AN=5008;NS=2504;DP=15736;EAS_AF=0.1875;AMR_AF=0.2637;AFR_AF=0.3056;EUR_AF=0.1978;SAS_AF=0.1442;AA=G|||;VT=SNP
6	28073881	rs34662244	G	A	100	PASS	AC=95;AF=0.0189696;AN=5008;NS=2504;DP=15822;EAS_AF=0;AMR_AF=0.0259;AFR_AF=0.003;EUR_AF=0.0726;SAS_AF=0;AA=G|||;VT=SNP
6	28075000	rs34131763	A	C	100	PASS	AC=1117;AF=0.223043;AN=5008;NS=2504;DP=12843;EAS_AF=0.1875;AMR_AF=0.2651;AFR_AF=0.3056;EUR_AF=0.1978;SAS_AF=0.1442;AA=A|||;VT=SNP
6	28075519	rs61744109	C	T	100	PASS	AC=104;AF=0.0207668;AN=5008;NS=2504;DP=19222;EAS_AF=0.004;AMR_AF=0.0231;AFR_AF=0.0038;EUR_AF=0.0557;SAS_AF=0.0235;AA=C|||;VT=SNP
6	28076270	rs35193936	A	G	100	PASS	AC=1117;AF=0.223043;AN=5008;NS=2504;DP=20735;EAS_AF=0.1875;AMR_AF=0.2651;AFR_AF=0.3056;EUR_AF=0.1978;SAS_AF=0.1442;AA=G|||;VT=SNP
6	28076886	rs203885	C	T	100	PASS	AC=490;AF=0.0978435;AN=5008;NS=2504;DP=21542;EAS_AF=0.1141;AMR_AF=0.0663;AFR_AF=0.0983;EUR_AF=0.0537;SAS_AF=0.1483;AA=C|||;VT=SNP
6	28076960	rs72851162	C	G	100	PASS	AC=23;AF=0.00459265;AN=5008;NS=2504;DP=21337;EAS_AF=0;AMR_AF=0.0101;AFR_AF=0;EUR_AF=0.0119;SAS_AF=0.0041;AA=C|||;VT=SNP
6	28077374	rs203884	C	A	100	PASS	AC=1637;AF=0.326877;AN=5008;NS=2504;DP=20599;EAS_AF=0.3026;AMR_AF=0.3314;AFR_AF=0.4107;EUR_AF=0.2515;SAS_AF=0.3129;AA=A|||;VT=SNP
6	28077602	rs17711344	G	A	100	PASS	AC=1116;AF=0.222843;AN=5008;NS=2504;DP=21664;EAS_AF=0.1875;AMR_AF=0.2666;AFR_AF=0.3048;EUR_AF=0.1978;SAS_AF=0.1431;AA=A|||;VT=SNP
6	28078032	rs36078605	A	C	100	PASS	AC=1117;AF=0.223043;AN=5008;NS=2504;DP=21740;EAS_AF=0.1875;AMR_AF=0.2651;AFR_AF=0.3056;EUR_AF=0.1978;SAS_AF=0.1442;AA=C|||;VT=SNP
6	28078251	rs169432	T	G	100	PASS	AC=490;AF=0.0978435;AN=5008;NS=2504;DP=19694;EAS_AF=0.1131;AMR_AF=0.0677;AFR_AF=0.0983;EUR_AF=0.0537;SAS_AF=0.1483;AA=T|||;VT=SNP
6	28078303	rs6932109	G	A	100	PASS	AC=1145;AF=0.228634;AN=5008;NS=2504;DP=18549;EAS_AF=0.1885;AMR_AF=0.2651;AFR_AF=0.3101;EUR_AF=0.1988;SAS_AF=0.1646;AA=A|||;VT=SNP
6	28078356	rs203883	A	G	100	PASS	AC=1640;AF=0.327476;AN=5008;NS=2504;DP=19426;EAS_AF=0.3026;AMR_AF=0.3329;AFR_AF=0.4107;EUR_AF=0.2525;SAS_AF=0.3139;AA=G|||;VT=SNP
6	28078411	rs6931858	A	T	100	PASS	AC=1118;AF=0.223243;AN=5008;NS=2504;DP=19691;EAS_AF=0.1875;AMR_AF=0.2651;AFR_AF=0.3056;EUR_AF=0.1978;SAS_AF=0.1452;AA=T|||;VT=SNP
6	28078502	rs203882	G	A	100	PASS	AC=1639;AF=0.327276;AN=5008;NS=2504;DP=16930;EAS_AF=0.3026;AMR_AF=0.3314;AFR_AF=0.4107;EUR_AF=0.2525;SAS_AF=0.3139;AA=A|||;VT=SNP
6	28079160	rs9393891	C	T	100	PASS	AC=1117;AF=0.223043;AN=5008;NS=2504;DP=13655;EAS_AF=0.1875;AMR_AF=0.2651;AFR_AF=0.3056;EUR_AF=0.1978;SAS_AF=0.1442;AA=C|||;VT=SNP
6	28079428	rs9468286	C	T	100	PASS	AC=1117;AF=0.223043;AN=5008;NS=2504;DP=16396;EAS_AF=0.1875;AMR_AF=0.2651;AFR_AF=0.3056;EUR_AF=0.1978;SAS_AF=0.1442;AA=T|||;VT=SNP
6	28079598	rs13203816	T	C	100	PASS	AC=98;AF=0.0195687;AN=5008;NS=2504;DP=16602;EAS_AF=0;AMR_AF=0.0259;AFR_AF=0.0053;EUR_AF=0.0726;SAS_AF=0;AA=T|||;VT=SNP
6	28079741	rs9468287	C	A	100	PASS	AC=498;AF=0.0994409;AN=5008;NS=2504;DP=18080;EAS_AF=0.12;AMR_AF=0.1527;AFR_AF=0.0772;EUR_AF=0.1014;SAS_AF=0.0685;AA=C|||;VT=SNP
6	28079946	rs7739216	G	T	100	PASS	AC=1118;AF=0.223243;AN=5008;NS=2504;DP=17220;EAS_AF=0.1885;AMR_AF=0.2651;AFR_AF=0.3056;EUR_AF=0.1978;SAS_AF=0.1442;AA=G|||;VT=SNP
6	28079953	rs35512245	T	C	100	PASS	AC=1118;AF=0.223243;AN=5008;NS=2504;DP=17267;EAS_AF=0.1885;AMR_AF=0.2651;AFR_AF=0.3056;EUR_AF=0.1978;SAS_AF=0.1442;AA=T|||;VT=SNP
6	28079956	rs7739332	G	A	100	PASS	AC=1369;AF=0.273363;AN=5008;NS=2504;DP=17142;EAS_AF=0.2857;AMR_AF=0.1585;AFR_AF=0.4909;EUR_AF=0.1203;SAS_AF=0.2055;AA=G|||;VT=SNP
6	28080008	rs72851168	C	T	100	PASS	AC=104;AF=0.0207668;AN=5008;NS=2504;DP=18181;EAS_AF=0.004;AMR_AF=0.0231;AFR_AF=0.0038;EUR_AF=0.0557;SAS_AF=0.0235;AA=C|||;VT=SNP
6	28080628	rs34588114	C	A	100	PASS	AC=100;AF=0.0199681;AN=5008;NS=2504;DP=16390;EAS_AF=0;AMR_AF=0.0259;AFR_AF=0.0068;EUR_AF=0.0726;SAS_AF=0;AA=C|||;VT=SNP
6	28080777	rs68188794	T	C	100	PASS	AC=93;AF=0.0185703;AN=5008;NS=2504;DP=17475;EAS_AF=0;AMR_AF=0.0245;AFR_AF=0.0053;EUR_AF=0.0686;SAS_AF=0;AA=t|||;VT=SNP
6	28081230	rs78368010	G	A	100	PASS	AC=310;AF=0.061901;AN=5008;NS=2504;DP=17194;EAS_AF=0.0079;AMR_AF=0.0591;AFR_AF=0.1248;EUR_AF=0.0477;SAS_AF=0.0491;AA=G|||;VT=SNP
6	28081387	rs75889632	G	A	100	PASS	AC=847;AF=0.169129;AN=5008;NS=2504;DP=17519;EAS_AF=0.0823;AMR_AF=0.1167;AFR_AF=0.3041;EUR_AF=0.1054;SAS_AF=0.1789;AA=G|||;VT=SNP
6	28081394	rs9393892	A	G	100	PASS	AC=1123;AF=0.224241;AN=5008;NS=2504;DP=17972;EAS_AF=0.1875;AMR_AF=0.2666;AFR_AF=0.3094;EUR_AF=0.1978;SAS_AF=0.1442;AA=G|||;VT=SNP
6	28081497	rs1770130	C	T	100	PASS	AC=490;AF=0.0978435;AN=5008;NS=2504;DP=19555;EAS_AF=0.1141;AMR_AF=0.0663;AFR_AF=0.0983;EUR_AF=0.0537;SAS_AF=0.1483;AA=C|||;VT=SNP
6	28081629	rs9380055	A	G	100	PASS	AC=1117;AF=0.223043;AN=5008;NS=2504;DP=19645;EAS_AF=0.1875;AMR_AF=0.2651;AFR_AF=0.3056;EUR_AF=0.1978;SAS_AF=0.1442;AA=G|||;VT=SNP
6	28081758	rs34371502	T	C	100	PASS	AC=98;AF=0.0195687;AN=5008;NS=2504;DP=19827;EAS_AF=0;AMR_AF=0.0259;AFR_AF=0.0053;EUR_AF=0.0726;SAS_AF=0;AA=T|||;VT=SNP
6	28082256	rs72851169	G	A	100	PASS	AC=19;AF=0.00379393;AN=5008;NS=2504;DP=15285;EAS_AF=0;AMR_AF=0.0058;AFR_AF=0.0008;EUR_AF=0.0099;SAS_AF=0.0041;AA=G|||;VT=SNP
6	28082265	rs9368553	T	C	100	PASS	AC=1117;AF=0.223043;AN=5008;NS=2504;DP=16539;EAS_AF=0.1875;AMR_AF=0.2651;AFR_AF=0.3056;EUR_AF=0.1978;SAS_AF=0.1442;AA=T|||;VT=SNP
6	28082711	rs9368554	T	C	100	PASS	AC=1117;AF=0.223043;AN=5008;NS=2504;DP=19840;EAS_AF=0.1875;AMR_AF=0.2651;AFR_AF=0.3056;EUR_AF=0.1978;SAS_AF=0.1442;AA=C|||;VT=SNP
6	28083521	rs4713137	C	G	100	PASS	AC=1117;AF=0.223043;AN=5008;NS=2504;DP=19842;EAS_AF=0.1875;AMR_AF=0.2651;AFR_AF=0.3056;EUR_AF=0.1978;SAS_AF=0.1442;AA=g|||;VT=SNP
6	28083537	rs4713138	T	A	100	PASS	AC=398;AF=0.0794728;AN=5008;NS=2504;DP=19856;EAS_AF=0.12;AMR_AF=0.1268;AFR_AF=0.0696;EUR_AF=0.0288;SAS_AF=0.0695;AA=T|||;VT=SNP
6	28083949	rs77450054	G	A	100	PASS	AC=104;AF=0.0207668;AN=5008;NS=2504;DP=20647;EAS_AF=0.004;AMR_AF=0.0231;AFR_AF=0.0038;EUR_AF=0.0557;SAS_AF=0.0235;AA=G|||;VT=SNP
6	28084189	rs9348793	G	A	100	PASS	AC=1117;AF=0.223043;AN=5008;NS=2504;DP=20606;EAS_AF=0.1875;AMR_AF=0.2651;AFR_AF=0.3056;EUR_AF=0.1978;SAS_AF=0.1442;AA=G|||;VT=SNP
6	28084616	rs139757732	T	C	100	PASS	AC=124;AF=0.0247604;AN=5008;NS=2504;DP=17163;EAS_AF=0.0109;AMR_AF=0.0202;AFR_AF=0.0068;EUR_AF=0.0239;SAS_AF=0.0675;AA=T|||;VT=SNP
6	28084828	rs7775795	G	A	100	PASS	AC=4974;AF=0.993211;AN=5008;NS=2504;DP=15561;EAS_AF=0.999;AMR_AF=0.9856;AFR_AF=0.9985;EUR_AF=0.9841;SAS_AF=0.9949;AA=A|||;VT=SNP
6	28085173	rs77975121	G	A	100	PASS	AC=362;AF=0.0722843;AN=5008;NS=2504;DP=11346;EAS_AF=0.1141;AMR_AF=0.0576;AFR_AF=0.0113;EUR_AF=0.0467;SAS_AF=0.1483;AA=G|||;VT=SNP
6	28085196	rs72851173	C	T	100	PASS	AC=104;AF=0.0207668;AN=5008;NS=2504;DP=11291;EAS_AF=0.004;AMR_AF=0.0231;AFR_AF=0.0038;EUR_AF=0.0557;SAS_AF=0.0235;AA=C|||;VT=SNP
6	28086413	rs1770131	C	T	100	PASS	AC=1640;AF=0.327476;AN=5008;NS=2504;DP=20673;EAS_AF=0.3026;AMR_AF=0.3314;AFR_AF=0.4115;EUR_AF=0.2525;SAS_AF=0.3139;AA=T|||;VT=SNP
6	28086478	rs6905516	A	G	100	PASS	AC=1118;AF=0.223243;AN=5008;NS=2504;DP=19583;EAS_AF=0.1875;AMR_AF=0.2651;AFR_AF=0.3064;EUR_AF=0.1978;SAS_AF=0.1442;AA=G|||;VT=SNP
6	28086479	rs6905522	A	C	100	PASS	AC=1118;AF=0.223243;AN=5008;NS=2504;DP=19552;EAS_AF=0.1875;AMR_AF=0.2651;AFR_AF=0.3064;EUR_AF=0.1978;SAS_AF=0.1442;AA=C|||;VT=SNP
6	28086883	rs9461432	T	C	100	PASS	AC=508;AF=0.101438;AN=5008;NS=2504;DP=15560;EAS_AF=0.12;AMR_AF=0.1628;AFR_AF=0.0779;EUR_AF=0.1024;SAS_AF=0.0695;AA=T|||;VT=SNP
6	28087443	rs115829483	C	T	100	PASS	AC=282;AF=0.0563099;AN=5008;NS=2504;DP=12295;EAS_AF=0.0635;AMR_AF=0.049;AFR_AF=0.0787;EUR_AF=0.0298;SAS_AF=0.0511;AA=C|||;VT=SNP
6	28087674	rs9468290	C	T	100	PASS	AC=1116;AF=0.222843;AN=5008;NS=2504;DP=12426;EAS_AF=0.1875;AMR_AF=0.2651;AFR_AF=0.3048;EUR_AF=0.1978;SAS_AF=0.1442;AA=T|||;VT=SNP
6	28087721	rs1613149	T	G	100	PASS	AC=490;AF=0.0978435;AN=5008;NS=2504;DP=13257;EAS_AF=0.1141;AMR_AF=0.0663;AFR_AF=0.0983;EUR_AF=0.0537;SAS_AF=0.1483;AA=T|||;VT=SNP
6	28087832	rs75874576	A	T	100	PASS	AC=78;AF=0.0155751;AN=5008;NS=2504;DP=13581;EAS_AF=0.001;AMR_AF=0.0043;AFR_AF=0.0015;EUR_AF=0.0656;SAS_AF=0.0061;AA=A|||;VT=SNP
6	28089300	rs141247360	G	A	100	PASS	AC=282;AF=0.0563099;AN=5008;NS=2504;DP=13753;EAS_AF=0.0635;AMR_AF=0.049;AFR_AF=0.0787;EUR_AF=0.0298;SAS_AF=0.0511;AA=G|||;VT=SNP
6	28089472	rs1654778	C	T	100	PASS	AC=490;AF=0.0978435;AN=5008;NS=2504;DP=15088;EAS_AF=0.1141;AMR_AF=0.0663;AFR_AF=0.0983;EUR_AF=0.0537;SAS_AF=0.1483;AA=C|||;VT=SNP
6	28089481	rs71559072	C	T	100	PASS	AC=98;AF=0.0195687;AN=5008;NS=2504;DP=15894;EAS_AF=0;AMR_AF=0.0259;AFR_AF=0.0053;EUR_AF=0.0726;SAS_AF=0;AA=C|||;VT=SNP
6	28089699	rs1631552	C	A	100	PASS	AC=1639;AF=0.327276;AN=5008;NS=2504;DP=15923;EAS_AF=0.3026;AMR_AF=0.3314;AFR_AF=0.4107;EUR_AF=0.2525;SAS_AF=0.3139;AA=A|||;VT=SNP
6	28089973	rs1654777	A	G	100	PASS	AC=490;AF=0.0978435;AN=5008;NS=2504;DP=16293;EAS_AF=0.1141;AMR_AF=0.0663;AFR_AF=0.0983;EUR_AF=0.0537;SAS_AF=0.1483;AA=A|||;VT=SNP
6	28090562	rs76440886	A	C	100	PASS	AC=207;AF=0.0413339;AN=5008;NS=2504;DP=14397;EAS_AF=0.0635;AMR_AF=0.0389;AFR_AF=0.028;EUR_AF=0.0288;SAS_AF=0.0511;AA=A|||;VT=SNP
6	28090931	rs6934769	A	G	100	PASS	AC=1117;AF=0.223043;AN=5008;NS=2504;DP=17369;EAS_AF=0.1875;AMR_AF=0.2651;AFR_AF=0.3056;EUR_AF=0.1978;SAS_AF=0.1442;AA=G|||;VT=SNP
6	28091580	rs35345226	A	G	100	PASS	AC=98;AF=0.0195687;AN=5008;NS=2504;DP=18276;EAS_AF=0;AMR_AF=0.0259;AFR_AF=0.0053;EUR_AF=0.0726;SAS_AF=0;AA=A|||;VT=SNP
6	28092123	rs116398174	G	A	100	PASS	AC=26;AF=0.00519169;AN=5008;NS=2504;DP=17852;EAS_AF=0;AMR_AF=0.0072;AFR_AF=0.0023;EUR_AF=0.0179;SAS_AF=0;AA=G|||;VT=SNP
6	28092306	rs539474	T	C	100	PASS	AC=490;AF=0.0978435;AN=5008;NS=2504;DP=13451;EAS_AF=0.1141;AMR_AF=0.0663;AFR_AF=0.0983;EUR_AF=0.0537;SAS_AF=0.1483;AA=T|||;VT=SNP
6	28092307	rs17711801	C	G	100	PASS	AC=1118;AF=0.223243;AN=5008;NS=2504;DP=13483;EAS_AF=0.1875;AMR_AF=0.2651;AFR_AF=0.3064;EUR_AF=0.1978;SAS_AF=0.1442;AA=G|||;VT=SNP
6	28092603	rs536704	T	G	100	PASS	AC=1672;AF=0.333866;AN=5008;NS=2504;DP=14546;EAS_AF=0.3036;AMR_AF=0.3357;AFR_AF=0.4327;EUR_AF=0.2525;SAS_AF=0.3139;AA=G|||;VT=SNP
6	28092685	rs4713139	C	T	100	PASS	AC=509;AF=0.101637;AN=5008;NS=2504;DP=16060;EAS_AF=0.12;AMR_AF=0.1628;AFR_AF=0.0779;EUR_AF=0.1024;SAS_AF=0.0706;AA=C|||;VT=SNP
6	28094366	rs6922063	G	A	100	PASS	AC=1147;AF=0.229034;AN=5008;NS=2504;DP=17411;EAS_AF=0.1885;AMR_AF=0.2651;AFR_AF=0.3109;EUR_AF=0.1988;SAS_AF=0.1656;AA=A|||;VT=SNP
6	28094432	rs12055625	T	C	100	PASS	AC=306;AF=0.0611022;AN=5008;NS=2504;DP=20084;EAS_AF=0.1062;AMR_AF=0.1124;AFR_AF=0.0371;EUR_AF=0.0129;SAS_AF=0.0603;AA=T|||;VT=SNP
6	28094731	rs2275508	T	C	100	PASS	AC=1147;AF=0.229034;AN=5008;NS=2504;DP=18922;EAS_AF=0.1885;AMR_AF=0.2651;AFR_AF=0.3109;EUR_AF=0.1988;SAS_AF=0.1656;AA=C|||;VT=SNP;EX_TARGET
6	28095146	rs1770129	A	T	100	PASS	AC=487;AF=0.0972444;AN=5008;NS=2504;DP=18744;EAS_AF=0.1131;AMR_AF=0.0648;AFR_AF=0.0976;EUR_AF=0.0537;SAS_AF=0.1483;AA=A|||;VT=SNP
6	28095172	rs9461433	C	T	100	PASS	AC=1118;AF=0.223243;AN=5008;NS=2504;DP=18200;EAS_AF=0.1875;AMR_AF=0.2651;AFR_AF=0.3064;EUR_AF=0.1978;SAS_AF=0.1442;AA=T|||;VT=SNP
6	28095240	rs116365090	G	A	100	PASS	AC=68;AF=0.0135783;AN=5008;NS=2504;DP=19300;EAS_AF=0;AMR_AF=0.0447;AFR_AF=0.0023;EUR_AF=0.0338;SAS_AF=0;AA=G|||;VT=SNP
6	28095355	rs9468292	G	A	100	PASS	AC=1118;AF=0.223243;AN=5008;NS=2504;DP=20509;EAS_AF=0.1875;AMR_AF=0.2651;AFR_AF=0.3064;EUR_AF=0.1978;SAS_AF=0.1442;AA=G|||;VT=SNP
6	28096280	rs1654774	A	G	100	PASS	AC=3204;AF=0.639776;AN=5008;NS=2504;DP=19800;EAS_AF=0.5913;AMR_AF=0.5014;AFR_AF=0.9652;EUR_AF=0.4394;SAS_AF=0.5542;AA=G|||;VT=SNP
6	28097193	rs4713140	G	A	100	PASS	AC=507;AF=0.101238;AN=5008;NS=2504;DP=20476;EAS_AF=0.12;AMR_AF=0.1628;AFR_AF=0.0779;EUR_AF=0.1024;SAS_AF=0.0685;AA=G|||;VT=SNP;EX_TARGET
6	28098925	rs1233784	A	T	100	PASS	AC=490;AF=0.0978435;AN=5008;NS=2504;DP=18064;EAS_AF=0.1141;AMR_AF=0.0663;AFR_AF=0.0983;EUR_AF=0.0537;SAS_AF=0.1483;AA=A|||;VT=SNP
6	28099344	rs1947863	G	A	100	PASS	AC=1117;AF=0.223043;AN=5008;NS=2504;DP=17346;EAS_AF=0.1875;AMR_AF=0.2651;AFR_AF=0.3056;EUR_AF=0.1978;SAS_AF=0.1442;AA=G|||;VT=SNP
6	28099351	rs1225711	T	C	100	PASS	AC=490;AF=0.0978435;AN=5008;NS=2504;DP=17287;EAS_AF=0.1141;AMR_AF=0.0663;AFR_AF=0.0983;EUR_AF=0.0537;SAS_AF=0.1483;AA=T|||;VT=SNP
6	28099931	rs140396177	A	G	100	PASS	AC=50;AF=0.00998403;AN=5008;NS=2504;DP=16318;EAS_AF=0.0069;AMR_AF=0.0173;AFR_AF=0.0008;EUR_AF=0.0209;SAS_AF=0.0092;AA=A|||;VT=SNP
6	28100640	rs1225710	T	C	100	PASS	AC=3079;AF=0.614816;AN=5008;NS=2504;DP=22030;EAS_AF=0.5893;AMR_AF=0.4942;AFR_AF=0.9523;EUR_AF=0.3738;SAS_AF=0.5184;AA=C|||;VT=SNP
6	28101678	rs4713141	G	C	100	PASS	AC=1118;AF=0.223243;AN=5008;NS=2504;DP=19700;EAS_AF=0.1875;AMR_AF=0.2651;AFR_AF=0.3064;EUR_AF=0.1978;SAS_AF=0.1442;AA=G|||;VT=SNP
6	28102363	rs137863564	C	T	100	PASS	AC=103;AF=0.0205671;AN=5008;NS=2504;DP=16670;EAS_AF=0.004;AMR_AF=0.0231;AFR_AF=0.0038;EUR_AF=0.0557;SAS_AF=0.0225;AA=C|||;VT=SNP
6	28102378	rs34130214	C	T	100	PASS	AC=508;AF=0.101438;AN=5008;NS=2504;DP=15808;EAS_AF=0.12;AMR_AF=0.1628;AFR_AF=0.0779;EUR_AF=0.1024;SAS_AF=0.0695;AA=C|||;VT=SNP
6	28103409	rs35111391	G	T	100	PASS	AC=84;AF=0.0167732;AN=5008;NS=2504;DP=18529;EAS_AF=0;AMR_AF=0.0245;AFR_AF=0.0008;EUR_AF=0.0656;SAS_AF=0;AA=G|||;VT=SNP
6	28103473	rs72851179	G	A	100	PASS	AC=79;AF=0.0157748;AN=5008;NS=2504;DP=18021;EAS_AF=0;AMR_AF=0.0216;AFR_AF=0.0038;EUR_AF=0.0507;SAS_AF=0.0082;AA=G|||;VT=SNP
6	28103648	rs1225709	T	C	100	PASS	AC=515;AF=0.102835;AN=5008;NS=2504;DP=19465;EAS_AF=0.1141;AMR_AF=0.0663;AFR_AF=0.1172;EUR_AF=0.0537;SAS_AF=0.1483;AA=T|||;VT=SNP
6	28103691	rs1340004	C	T	100	PASS	AC=1120;AF=0.223642;AN=5008;NS=2504;DP=18166;EAS_AF=0.1875;AMR_AF=0.2651;AFR_AF=0.3064;EUR_AF=0.1988;SAS_AF=0.1452;AA=C|||;VT=SNP
6	28104476	rs9380056	C	T	100	PASS	AC=1118;AF=0.223243;AN=5008;NS=2504;DP=16650;EAS_AF=0.1875;AMR_AF=0.2651;AFR_AF=0.3056;EUR_AF=0.1988;SAS_AF=0.1442;AA=C|||;VT=SNP
6	28104634	rs9380057	G	T	100	PASS	AC=1118;AF=0.223243;AN=5008;NS=2504;DP=14594;EAS_AF=0.1875;AMR_AF=0.2651;AFR_AF=0.3056;EUR_AF=0.1988;SAS_AF=0.1442;AA=G|||;VT=SNP
6	28104878	rs181958398	C	T	100	PASS	AC=15;AF=0.00299521;AN=5008;NS=2504;DP=13727;EAS_AF=0.005;AMR_AF=0;AFR_AF=0;EUR_AF=0.0089;SAS_AF=0.001;AA=C|||;VT=SNP
6	28105196	rs1947862	C	T	100	PASS	AC=1117;AF=0.223043;AN=5008;NS=2504;DP=17034;EAS_AF=0.1875;AMR_AF=0.2637;AFR_AF=0.3056;EUR_AF=0.1988;SAS_AF=0.1442;AA=C|||;VT=SNP
6	28106141	rs6941992	T	C	100	PASS	AC=1118;AF=0.223243;AN=5008;NS=2504;DP=18326;EAS_AF=0.1875;AMR_AF=0.2651;AFR_AF=0.3056;EUR_AF=0.1988;SAS_AF=0.1442;AA=T|||;VT=SNP
6	28106347	rs4713142	T	G	100	PASS	AC=1118;AF=0.223243;AN=5008;NS=2504;DP=17717;EAS_AF=0.1875;AMR_AF=0.2651;AFR_AF=0.3056;EUR_AF=0.1988;SAS_AF=0.1442;AA=T|||;VT=SNP
6	28106699	rs72851182	G	T	100	PASS	AC=104;AF=0.0207668;AN=5008;NS=2504;DP=15388;EAS_AF=0.004;AMR_AF=0.0231;AFR_AF=0.0038;EUR_AF=0.0557;SAS_AF=0.0235;AA=G|||;VT=SNP
6	28106759	rs4713143	A	C	100	PASS	AC=1118;AF=0.223243;AN=5008;NS=2504;DP=15919;EAS_AF=0.1875;AMR_AF=0.2651;AFR_AF=0.3056;EUR_AF=0.1988;SAS_AF=0.1442;AA=C|||;VT=SNP
6	28106790	rs4713144	C	G	100	PASS	AC=1118;AF=0.223243;AN=5008;NS=2504;DP=15463;EAS_AF=0.1875;AMR_AF=0.2651;AFR_AF=0.3056;EUR_AF=0.1988;SAS_AF=0.1442;AA=G|||;VT=SNP
6	28106827	rs4713145	T	C	100	PASS	AC=1120;AF=0.223642;AN=5008;NS=2504;DP=15884;EAS_AF=0.1875;AMR_AF=0.2637;AFR_AF=0.3071;EUR_AF=0.1998;SAS_AF=0.1442;AA=T|||;VT=SNP
6	28107282	rs1480646	G	A	100	PASS	AC=489;AF=0.0976438;AN=5008;NS=2504;DP=17879;EAS_AF=0.1141;AMR_AF=0.0648;AFR_AF=0.0983;EUR_AF=0.0537;SAS_AF=0.1483;AA=G|||;VT=SNP
6	28107357	rs3757188	T	C	100	PASS	AC=508;AF=0.101438;AN=5008;NS=2504;DP=19521;EAS_AF=0.12;AMR_AF=0.1628;AFR_AF=0.0779;EUR_AF=0.1024;SAS_AF=0.0695;AA=T|||;VT=SNP
6	28107649	rs2256709	A	G	100	PASS	AC=4980;AF=0.994409;AN=5008;NS=2504;DP=17284;EAS_AF=0.999;AMR_AF=0.9885;AFR_AF=0.9985;EUR_AF=0.9881;SAS_AF=0.9949;AA=G|||;VT=SNP
6	28107654	rs3757187	T	C	100	PASS	AC=1118;AF=0.223243;AN=5008;NS=2504;DP=17667;EAS_AF=0.1875;AMR_AF=0.2651;AFR_AF=0.3056;EUR_AF=0.1988;SAS_AF=0.1442;AA=T|||;VT=SNP
6	28107662	rs3757186	C	T	100	PASS	AC=284;AF=0.0567093;AN=5008;NS=2504;DP=17932;EAS_AF=0.0645;AMR_AF=0.049;AFR_AF=0.0787;EUR_AF=0.0308;SAS_AF=0.0511;AA=C|||;VT=SNP
6	28107776	rs3757185	T	A	100	PASS	AC=1118;AF=0.223243;AN=5008;NS=2504;DP=16802;EAS_AF=0.1875;AMR_AF=0.2651;AFR_AF=0.3056;EUR_AF=0.1988;SAS_AF=0.1442;AA=T|||;VT=SNP
6	28108085	rs1904841	C	T	100	PASS	AC=1129;AF=0.225439;AN=5008;NS=2504;DP=17556;EAS_AF=0.1885;AMR_AF=0.2608;AFR_AF=0.3003;EUR_AF=0.1978;SAS_AF=0.1656;AA=T|||;VT=SNP
6	28108232	rs1904840	C	T	100	PASS	AC=1100;AF=0.219649;AN=5008;NS=2504;DP=17704;EAS_AF=0.1875;AMR_AF=0.2608;AFR_AF=0.2958;EUR_AF=0.1968;SAS_AF=0.1442;AA=T|||;VT=SNP
6	28108788	rs2791332	C	T	100	PASS	AC=1653;AF=0.330072;AN=5008;NS=2504;DP=14045;EAS_AF=0.3036;AMR_AF=0.33;AFR_AF=0.4221;EUR_AF=0.2515;SAS_AF=0.3139;AA=T|||;VT=SNP
6	28108816	rs75543204	C	A	100	PASS	AC=104;AF=0.0207668;AN=5008;NS=2504;DP=12236;EAS_AF=0.004;AMR_AF=0.0231;AFR_AF=0.0038;EUR_AF=0.0557;SAS_AF=0.0235;AA=C|||;VT=SNP
6	28108967	rs9368555	T	C	100	PASS	AC=1100;AF=0.219649;AN=5008;NS=2504;DP=16612;EAS_AF=0.1875;AMR_AF=0.2608;AFR_AF=0.2958;EUR_AF=0.1968;SAS_AF=0.1442;AA=C|||;VT=SNP
6	28109262	rs9393893	T	C	100	PASS	AC=1100;AF=0.219649;AN=5008;NS=2504;DP=17567;EAS_AF=0.1875;AMR_AF=0.2608;AFR_AF=0.2958;EUR_AF=0.1968;SAS_AF=0.1442;AA=T|||;VT=SNP
6	28109633	rs2277103	C	T	100	PASS	AC=362;AF=0.0722843;AN=5008;NS=2504;DP=17512;EAS_AF=0.0635;AMR_AF=0.0634;AFR_AF=0.1293;EUR_AF=0.0328;SAS_AF=0.0511;AA=C|||;VT=SNP
6	28109960	rs1871695	A	G	100	PASS	AC=494;AF=0.0986422;AN=5008;NS=2504;DP=15743;EAS_AF=0.1161;AMR_AF=0.0692;AFR_AF=0.0983;EUR_AF=0.0537;SAS_AF=0.1483;AA=A|||;VT=SNP
6	28110148	rs868987	C	T	100	PASS	AC=1099;AF=0.219449;AN=5008;NS=2504;DP=15881;EAS_AF=0.1875;AMR_AF=0.2608;AFR_AF=0.2958;EUR_AF=0.1968;SAS_AF=0.1431;AA=C|||;VT=SNP
6	28110272	rs79718538	A	C	100	PASS	AC=102;AF=0.0203674;AN=5008;NS=2504;DP=15160;EAS_AF=0.0198;AMR_AF=0.0101;AFR_AF=0.0008;EUR_AF=0.0298;SAS_AF=0.045;AA=A|||;VT=SNP
6	28110478	rs1890809	A	G	100	PASS	AC=1181;AF=0.235823;AN=5008;NS=2504;DP=16015;EAS_AF=0.2817;AMR_AF=0.1441;AFR_AF=0.3722;EUR_AF=0.1064;SAS_AF=0.2025;AA=A|||;VT=SNP
6	28111114	rs2791333	A	G	100	PASS	AC=3083;AF=0.615615;AN=5008;NS=2504;DP=17947;EAS_AF=0.5913;AMR_AF=0.4942;AFR_AF=0.9523;EUR_AF=0.3748;SAS_AF=0.5194;AA=G|||;VT=SNP
6	28111536	rs4713146	A	T	100	PASS	AC=1100;AF=0.219649;AN=5008;NS=2504;DP=14091;EAS_AF=0.1875;AMR_AF=0.2608;AFR_AF=0.2958;EUR_AF=0.1968;SAS_AF=0.1442;AA=A|||;VT=SNP
6	28111555	rs1416997	A	G	100	PASS	AC=489;AF=0.0976438;AN=5008;NS=2504;DP=14063;EAS_AF=0.1141;AMR_AF=0.0648;AFR_AF=0.0983;EUR_AF=0.0537;SAS_AF=0.1483;AA=A|||;VT=SNP
6	28112562	rs9393894	A	G	100	PASS	AC=1101;AF=0.219848;AN=5008;NS=2504;DP=16723;EAS_AF=0.1875;AMR_AF=0.2608;AFR_AF=0.2965;EUR_AF=0.1968;SAS_AF=0.1442;AA=G|||;VT=SNP
6	28112713	rs9468295	T	C	100	PASS	AC=1100;AF=0.219649;AN=5008;NS=2504;DP=14562;EAS_AF=0.1875;AMR_AF=0.2608;AFR_AF=0.2958;EUR_AF=0.1968;SAS_AF=0.1442;AA=T|||;VT=SNP
6	28112842	rs9357064	A	C	100	PASS	AC=399;AF=0.0796725;AN=5008;NS=2504;DP=16368;EAS_AF=0.12;AMR_AF=0.1268;AFR_AF=0.0703;EUR_AF=0.0288;SAS_AF=0.0695;AA=A|||;VT=SNP
6	28113373	rs1225715	A	G	100	PASS	AC=3040;AF=0.607029;AN=5008;NS=2504;DP=19376;EAS_AF=0.5913;AMR_AF=0.4928;AFR_AF=0.9228;EUR_AF=0.3738;SAS_AF=0.5174;AA=G|||;VT=SNP
6	28113730	rs9468296	A	G	100	PASS	AC=1100;AF=0.219649;AN=5008;NS=2504;DP=21278;EAS_AF=0.1875;AMR_AF=0.2608;AFR_AF=0.2958;EUR_AF=0.1968;SAS_AF=0.1442;AA=G|||;VT=SNP
6	28113746	rs1225716	A	C	100	PASS	AC=1621;AF=0.323682;AN=5008;NS=2504;DP=21243;EAS_AF=0.3026;AMR_AF=0.3256;AFR_AF=0.4009;EUR_AF=0.2515;SAS_AF=0.3139;AA=C|||;VT=SNP
6	28114507	rs115870904	A	G	100	PASS	AC=130;AF=0.0259585;AN=5008;NS=2504;DP=17369;EAS_AF=0.0387;AMR_AF=0.0245;AFR_AF=0.0061;EUR_AF=0.0278;SAS_AF=0.0389;AA=A|||;VT=SNP
6	28114810	rs72846777	C	T	100	PASS	AC=104;AF=0.0207668;AN=5008;NS=2504;DP=15558;EAS_AF=0.004;AMR_AF=0.0231;AFR_AF=0.0038;EUR_AF=0.0557;SAS_AF=0.0235;AA=C|||;VT=SNP
6	28114818	rs35749575	G	T	100	PASS	AC=98;AF=0.0195687;AN=5008;NS=2504;DP=15500;EAS_AF=0;AMR_AF=0.0259;AFR_AF=0.0053;EUR_AF=0.0726;SAS_AF=0;AA=G|||;VT=SNP
6	28114820	rs2791334	A	T	100	PASS	AC=489;AF=0.0976438;AN=5008;NS=2504;DP=15469;EAS_AF=0.1141;AMR_AF=0.0648;AFR_AF=0.0983;EUR_AF=0.0537;SAS_AF=0.1483;AA=A|||;VT=SNP
6	28114852	rs77851971	C	A	100	PASS	AC=361;AF=0.0720847;AN=5008;NS=2504;DP=15605;EAS_AF=0.0635;AMR_AF=0.062;AFR_AF=0.1293;EUR_AF=0.0328;SAS_AF=0.0511;AA=C|||;VT=SNP
6	28115156	rs4711164	C	T	100	PASS	AC=1100;AF=0.219649;AN=5008;NS=2504;DP=15537;EAS_AF=0.1875;AMR_AF=0.2608;AFR_AF=0.2958;EUR_AF=0.1968;SAS_AF=0.1442;AA=C|||;VT=SNP
6	28115184	rs4711165	T	G	100	PASS	AC=1100;AF=0.219649;AN=5008;NS=2504;DP=16429;EAS_AF=0.1875;AMR_AF=0.2608;AFR_AF=0.2958;EUR_AF=0.1968;SAS_AF=0.1442;AA=T|||;VT=SNP
6	28115336	rs2622320	T	A	100	PASS	AC=3083;AF=0.615615;AN=5008;NS=2504;DP=17915;EAS_AF=0.5913;AMR_AF=0.4942;AFR_AF=0.9523;EUR_AF=0.3748;SAS_AF=0.5194;AA=A|||;VT=SNP
6	28115921	rs4713148	G	A	100	PASS	AC=1100;AF=0.219649;AN=5008;NS=2504;DP=18232;EAS_AF=0.1875;AMR_AF=0.2608;AFR_AF=0.2958;EUR_AF=0.1968;SAS_AF=0.1442;AA=A|||;VT=SNP
6	28117105	rs2622321	C	T	100	PASS	AC=197;AF=0.0393371;AN=5008;NS=2504;DP=20034;EAS_AF=0.0089;AMR_AF=0.0274;AFR_AF=0.0983;EUR_AF=0.0298;SAS_AF=0.0092;AA=C|||;VT=SNP
6	28117331	rs62620225	C	T	100	PASS	AC=126;AF=0.0251597;AN=5008;NS=2504;DP=16583;EAS_AF=0.0109;AMR_AF=0.0202;AFR_AF=0.0068;EUR_AF=0.0249;SAS_AF=0.0685;AA=C|||;VT=SNP;EX_TARGET
6	28117443	rs2622322	C	G	100	PASS	AC=3083;AF=0.615615;AN=5008;NS=2504;DP=15591;EAS_AF=0.5913;AMR_AF=0.4942;AFR_AF=0.9523;EUR_AF=0.3748;SAS_AF=0.5194;AA=G|||;VT=SNP;EX_TARGET
6	28117757	rs9348794	T	A	100	PASS	AC=1099;AF=0.219449;AN=5008;NS=2504;DP=15712;EAS_AF=0.1865;AMR_AF=0.2608;AFR_AF=0.2958;EUR_AF=0.1968;SAS_AF=0.1442;AA=T|||;VT=SNP
6	28118874	rs9468297	G	T	100	PASS	AC=1101;AF=0.219848;AN=5008;NS=2504;DP=15548;EAS_AF=0.1875;AMR_AF=0.2622;AFR_AF=0.2958;EUR_AF=0.1968;SAS_AF=0.1442;AA=G|||;VT=SNP
6	28119055	rs72846780	T	C	100	PASS	AC=99;AF=0.0197684;AN=5008;NS=2504;DP=15598;EAS_AF=0;AMR_AF=0.0259;AFR_AF=0.0061;EUR_AF=0.0726;SAS_AF=0;AA=T|||;VT=SNP
6	28120401	rs2622319	G	C	100	PASS	AC=1621;AF=0.323682;AN=5008;NS=2504;DP=19410;EAS_AF=0.3026;AMR_AF=0.3256;AFR_AF=0.4009;EUR_AF=0.2515;SAS_AF=0.3139;AA=C|||;VT=SNP
6	28120663	rs9295758	C	G	100	PASS	AC=1100;AF=0.219649;AN=5008;NS=2504;DP=20134;EAS_AF=0.1875;AMR_AF=0.2608;AFR_AF=0.2958;EUR_AF=0.1968;SAS_AF=0.1442;AA=C|||;VT=SNP
6	28120724	rs9348795	T	C	100	PASS	AC=489;AF=0.0976438;AN=5008;NS=2504;DP=21405;EAS_AF=0.1141;AMR_AF=0.0648;AFR_AF=0.0983;EUR_AF=0.0537;SAS_AF=0.1483;AA=T|||;VT=SNP
6	28120898	rs17774663	G	A	100	PASS	AC=1100;AF=0.219649;AN=5008;NS=2504;DP=20259;EAS_AF=0.1875;AMR_AF=0.2608;AFR_AF=0.2958;EUR_AF=0.1968;SAS_AF=0.1442;AA=a|||;VT=SNP;EX_TARGET
6	28120944	rs62401435	G	A	100	PASS	AC=31;AF=0.0061901;AN=5008;NS=2504;DP=19704;EAS_AF=0;AMR_AF=0.0014;AFR_AF=0.0008;EUR_AF=0.0258;SAS_AF=0.0031;AA=G|||;VT=SNP;EX_TARGET
6	28121278	rs62620226	A	G	100	PASS	AC=104;AF=0.0207668;AN=5008;NS=2504;DP=21223;EAS_AF=0.004;AMR_AF=0.0231;AFR_AF=0.0038;EUR_AF=0.0557;SAS_AF=0.0235;AA=A|||;VT=SNP;EX_TARGET
6	28121860	rs72846784	C	T	100	PASS	AC=31;AF=0.0061901;AN=5008;NS=2504;DP=21019;EAS_AF=0;AMR_AF=0.0115;AFR_AF=0;EUR_AF=0.0179;SAS_AF=0.0051;AA=C|||;VT=SNP
6	28122044	rs12206007	A	T	100	PASS	AC=83;AF=0.0165735;AN=5008;NS=2504;DP=19885;EAS_AF=0.001;AMR_AF=0.0072;AFR_AF=0.0015;EUR_AF=0.0656;SAS_AF=0.0092;AA=A|||;VT=SNP
6	28122281	rs116789390	G	A	100	PASS	AC=87;AF=0.0173722;AN=5008;NS=2504;DP=19259;EAS_AF=0.0099;AMR_AF=0.0043;AFR_AF=0;EUR_AF=0.0109;SAS_AF=0.0644;AA=G|||;VT=SNP
6	28122342	rs12199860	T	G	100	PASS	AC=78;AF=0.0155751;AN=5008;NS=2504;DP=20988;EAS_AF=0.001;AMR_AF=0.0072;AFR_AF=0.0015;EUR_AF=0.0656;SAS_AF=0.0041;AA=T|||;VT=SNP
6	28122345	rs9468298	A	G	100	PASS	AC=1100;AF=0.219649;AN=5008;NS=2504;DP=20979;EAS_AF=0.1875;AMR_AF=0.2608;AFR_AF=0.2958;EUR_AF=0.1968;SAS_AF=0.1442;AA=A|||;VT=SNP
6	28123928	rs1150666	T	C	100	PASS	AC=1620;AF=0.323482;AN=5008;NS=2504;DP=18640;EAS_AF=0.3026;AMR_AF=0.3256;AFR_AF=0.4009;EUR_AF=0.2505;SAS_AF=0.3139;AA=C|||;VT=SNP
6	28124114	rs13205911	C	T	100	PASS	AC=98;AF=0.0195687;AN=5008;NS=2504;DP=20199;EAS_AF=0;AMR_AF=0.0259;AFR_AF=0.0053;EUR_AF=0.0726;SAS_AF=0;AA=C|||;VT=SNP
6	28124469	rs9295759	C	T	100	PASS	AC=1100;AF=0.219649;AN=5008;NS=2504;DP=20350;EAS_AF=0.1875;AMR_AF=0.2608;AFR_AF=0.2958;EUR_AF=0.1968;SAS_AF=0.1442;AA=C|||;VT=SNP
6	28126202	rs9348796	A	G	100	PASS	AC=1100;AF=0.219649;AN=5008;NS=2504;DP=15951;EAS_AF=0.1875;AMR_AF=0.2608;AFR_AF=0.2958;EUR_AF=0.1968;SAS_AF=0.1442;AA=A|||;VT=SNP
6	28126706	rs72846785	A	G	100	PASS	AC=30;AF=0.00599042;AN=5008;NS=2504;DP=19725;EAS_AF=0;AMR_AF=0.0115;AFR_AF=0;EUR_AF=0.0179;SAS_AF=0.0041;AA=A|||;VT=SNP
6	28126834	rs11552219	C	T	100	PASS	AC=1100;AF=0.219649;AN=5008;NS=2504;DP=19567;EAS_AF=0.1875;AMR_AF=0.2608;AFR_AF=0.2958;EUR_AF=0.1968;SAS_AF=0.1442;AA=C|||;VT=SNP
6	28126840	rs9468300	C	T	100	PASS	AC=508;AF=0.101438;AN=5008;NS=2504;DP=19586;EAS_AF=0.12;AMR_AF=0.1628;AFR_AF=0.0779;EUR_AF=0.1024;SAS_AF=0.0695;AA=C|||;VT=SNP
6	28127444	rs9380058	T	C	100	PASS	AC=1125;AF=0.224641;AN=5008;NS=2504;DP=15777;EAS_AF=0.1885;AMR_AF=0.2608;AFR_AF=0.2973;EUR_AF=0.1978;SAS_AF=0.1656;AA=C|||;VT=SNP
6	28127621	rs9393895	T	C	100	PASS	AC=1102;AF=0.220048;AN=5008;NS=2504;DP=12539;EAS_AF=0.1885;AMR_AF=0.2608;AFR_AF=0.2973;EUR_AF=0.1968;SAS_AF=0.1431;AA=C|||;VT=SNP
6	28127703	rs9393896	C	T	100	PASS	AC=1107;AF=0.221046;AN=5008;NS=2504;DP=8085;EAS_AF=0.1885;AMR_AF=0.2637;AFR_AF=0.2973;EUR_AF=0.1978;SAS_AF=0.1452;AA=C|||;VT=SNP
6	28127710	rs9393897	G	T	100	PASS	AC=1107;AF=0.221046;AN=5008;NS=2504;DP=8160;EAS_AF=0.1885;AMR_AF=0.2637;AFR_AF=0.2973;EUR_AF=0.1978;SAS_AF=0.1452;AA=G|||;VT=SNP
6	28127839	rs76655036	T	A	100	PASS	AC=309;AF=0.0617013;AN=5008;NS=2504;DP=15614;EAS_AF=0.0079;AMR_AF=0.0591;AFR_AF=0.1248;EUR_AF=0.0477;SAS_AF=0.0481;AA=T|||;VT=SNP
6	28129231	rs13197175	C	T	100	PASS	AC=98;AF=0.0195687;AN=5008;NS=2504;DP=16199;EAS_AF=0;AMR_AF=0.0259;AFR_AF=0.0045;EUR_AF=0.0736;SAS_AF=0;AA=C|||;VT=SNP
6	28129232	rs13197176	C	T	100	PASS	AC=98;AF=0.0195687;AN=5008;NS=2504;DP=16204;EAS_AF=0;AMR_AF=0.0259;AFR_AF=0.0053;EUR_AF=0.0726;SAS_AF=0;AA=C|||;VT=SNP
6	28129580	rs9357065	T	C	100	PASS	AC=1091;AF=0.217851;AN=5008;NS=2504;DP=15765;EAS_AF=0.1875;AMR_AF=0.2608;AFR_AF=0.2958;EUR_AF=0.1968;SAS_AF=0.135;AA=T|||;VT=SNP
6	28129593	rs114627468	A	C	100	PASS	AC=283;AF=0.0565096;AN=5008;NS=2504;DP=15503;EAS_AF=0.0635;AMR_AF=0.049;AFR_AF=0.0787;EUR_AF=0.0308;SAS_AF=0.0511;AA=A|||;VT=SNP
6	28129713	rs1225618	A	C	100	PASS	AC=3043;AF=0.607628;AN=5008;NS=2504;DP=15927;EAS_AF=0.5913;AMR_AF=0.4942;AFR_AF=0.9228;EUR_AF=0.3738;SAS_AF=0.5194;AA=C|||;VT=SNP
6	28129789	rs1150668	T	G	100	PASS	AC=3205;AF=0.639976;AN=5008;NS=2504;DP=15002;EAS_AF=0.5933;AMR_AF=0.5014;AFR_AF=0.9637;EUR_AF=0.4404;SAS_AF=0.5542;AA=G|||;VT=SNP
6	28129831	rs9357066	T	C	100	PASS	AC=1100;AF=0.219649;AN=5008;NS=2504;DP=15358;EAS_AF=0.1875;AMR_AF=0.2608;AFR_AF=0.2958;EUR_AF=0.1968;SAS_AF=0.1442;AA=T|||;VT=SNP
6	28130089	rs13201308	C	T	100	PASS	AC=98;AF=0.0195687;AN=5008;NS=2504;DP=17486;EAS_AF=0;AMR_AF=0.0259;AFR_AF=0.0053;EUR_AF=0.0726;SAS_AF=0;AA=C|||;VT=SNP
6	28130194	rs16893731	G	A	100	PASS	AC=366;AF=0.0730831;AN=5008;NS=2504;DP=17800;EAS_AF=0.0635;AMR_AF=0.062;AFR_AF=0.1331;EUR_AF=0.0328;SAS_AF=0.0511;AA=G|||;VT=SNP
6	28130235	rs59910759	C	G	100	PASS	AC=324;AF=0.0646965;AN=5008;NS=2504;DP=18931;EAS_AF=0.0635;AMR_AF=0.0562;AFR_AF=0.1059;EUR_AF=0.0308;SAS_AF=0.0511;AA=C|||;VT=SNP
6	28130349	rs77679854	C	G	100	PASS	AC=262;AF=0.0523163;AN=5008;NS=2504;DP=22272;EAS_AF=0.1071;AMR_AF=0.1095;AFR_AF=0.003;EUR_AF=0.0129;SAS_AF=0.0624;AA=C|||;VT=SNP
6	28130376	rs9393898	G	T	100	PASS	AC=1125;AF=0.224641;AN=5008;NS=2504;DP=22239;EAS_AF=0.1895;AMR_AF=0.2608;AFR_AF=0.2965;EUR_AF=0.1978;SAS_AF=0.1656;AA=T|||;VT=SNP
6	28130450	rs34765154	G	A	100	PASS	AC=97;AF=0.019369;AN=5008;NS=2504;DP=19909;EAS_AF=0;AMR_AF=0.0259;AFR_AF=0.0045;EUR_AF=0.0726;SAS_AF=0;AA=G|||;VT=SNP
6	28130559	rs1150670	A	G	100	PASS	AC=3083;AF=0.615615;AN=5008;NS=2504;DP=17211;EAS_AF=0.5913;AMR_AF=0.4942;AFR_AF=0.9523;EUR_AF=0.3748;SAS_AF=0.5194;AA=G|||;VT=SNP
6	28130843	rs72846788	A	G	100	PASS	AC=104;AF=0.0207668;AN=5008;NS=2504;DP=19268;EAS_AF=0.004;AMR_AF=0.0231;AFR_AF=0.0038;EUR_AF=0.0557;SAS_AF=0.0235;AA=A|||;VT=SNP
6	28131153	rs9368556	T	C	100	PASS	AC=1100;AF=0.219649;AN=5008;NS=2504;DP=18567;EAS_AF=0.1875;AMR_AF=0.2608;AFR_AF=0.2958;EUR_AF=0.1968;SAS_AF=0.1442;AA=C|||;VT=SNP
6	28131537	rs9368557	T	C	100	PASS	AC=1100;AF=0.219649;AN=5008;NS=2504;DP=16920;EAS_AF=0.1875;AMR_AF=0.2608;AFR_AF=0.2958;EUR_AF=0.1968;SAS_AF=0.1442;AA=T|||;VT=SNP
6	28131590	rs113676978	G	A	100	PASS	AC=63;AF=0.0125799;AN=5008;NS=2504;DP=16131;EAS_AF=0.0109;AMR_AF=0.0159;AFR_AF=0;EUR_AF=0.0239;SAS_AF=0.0174;AA=G|||;VT=SNP
6	28131622	rs1150672	C	T	100	PASS	AC=490;AF=0.0978435;AN=5008;NS=2504;DP=16444;EAS_AF=0.1141;AMR_AF=0.0663;AFR_AF=0.0983;EUR_AF=0.0537;SAS_AF=0.1483;AA=T|||;VT=SNP
6	28131814	rs112786943	G	A	100	PASS	AC=23;AF=0.00459265;AN=5008;NS=2504;DP=16084;EAS_AF=0.003;AMR_AF=0.0086;AFR_AF=0;EUR_AF=0.0139;SAS_AF=0;AA=G|||;VT=SNP
6	28132358	rs9380059	A	C	100	PASS	AC=1100;AF=0.219649;AN=5008;NS=2504;DP=17002;EAS_AF=0.1875;AMR_AF=0.2608;AFR_AF=0.2958;EUR_AF=0.1968;SAS_AF=0.1442;AA=A|||;VT=SNP
6	28132426	rs1564442	G	A	100	PASS	AC=361;AF=0.0720847;AN=5008;NS=2504;DP=17726;EAS_AF=0.0635;AMR_AF=0.062;AFR_AF=0.1293;EUR_AF=0.0328;SAS_AF=0.0511;AA=G|||;VT=SNP
6	28132603	rs9380060	G	A	100	PASS	AC=1100;AF=0.219649;AN=5008;NS=2504;DP=16909;EAS_AF=0.1875;AMR_AF=0.2608;AFR_AF=0.2958;EUR_AF=0.1968;SAS_AF=0.1442;AA=G|||;VT=SNP
6	28132726	rs35227624	A	G	100	PASS	AC=1100;AF=0.219649;AN=5008;NS=2504;DP=17551;EAS_AF=0.1875;AMR_AF=0.2608;AFR_AF=0.2958;EUR_AF=0.1968;SAS_AF=0.1442;AA=G|||;VT=SNP
6	28132756	rs2021826	G	A	100	PASS	AC=3082;AF=0.615415;AN=5008;NS=2504;DP=17172;EAS_AF=0.5903;AMR_AF=0.4942;AFR_AF=0.9523;EUR_AF=0.3748;SAS_AF=0.5194;AA=A|||;VT=SNP
6	28132803	rs9380061	T	C	100	PASS	AC=1100;AF=0.219649;AN=5008;NS=2504;DP=18115;EAS_AF=0.1875;AMR_AF=0.2608;AFR_AF=0.2958;EUR_AF=0.1968;SAS_AF=0.1442;AA=C|||;VT=SNP
6	28133239	rs34505829	A	T	100	PASS	AC=98;AF=0.0195687;AN=5008;NS=2504;DP=20046;EAS_AF=0;AMR_AF=0.0259;AFR_AF=0.0053;EUR_AF=0.0726;SAS_AF=0;AA=A|||;VT=SNP
6	28133306	rs9368558	A	G	100	PASS	AC=1100;AF=0.219649;AN=5008;NS=2504;DP=19584;EAS_AF=0.1875;AMR_AF=0.2608;AFR_AF=0.2958;EUR_AF=0.1968;SAS_AF=0.1442;AA=G|||;VT=SNP
6	28133311	rs72846792	C	T	100	PASS	AC=104;AF=0.0207668;AN=5008;NS=2504;DP=19469;EAS_AF=0.004;AMR_AF=0.0231;AFR_AF=0.0038;EUR_AF=0.0557;SAS_AF=0.0235;AA=C|||;VT=SNP
6	28133528	rs9393899	G	C	100	PASS	AC=1099;AF=0.219449;AN=5008;NS=2504;DP=17045;EAS_AF=0.1875;AMR_AF=0.2608;AFR_AF=0.295;EUR_AF=0.1968;SAS_AF=0.1442;AA=G|||;VT=SNP
6	28134047	rs73400515	G	A	100	PASS	AC=324;AF=0.0646965;AN=5008;NS=2504;DP=15628;EAS_AF=0.0635;AMR_AF=0.0562;AFR_AF=0.1059;EUR_AF=0.0308;SAS_AF=0.0511;AA=G|||;VT=SNP
6	28134106	rs6929559	T	C	100	PASS	AC=814;AF=0.16254;AN=5008;NS=2504;DP=18012;EAS_AF=0.0823;AMR_AF=0.1167;AFR_AF=0.2799;EUR_AF=0.1054;SAS_AF=0.1779;AA=T|||;VT=SNP
6	28134221	rs35098436	T	C	100	PASS	AC=98;AF=0.0195687;AN=5008;NS=2504;DP=19684;EAS_AF=0;AMR_AF=0.0259;AFR_AF=0.0053;EUR_AF=0.0726;SAS_AF=0;AA=T|||;VT=SNP
6	28134368	rs1150674	A	G	100	PASS	AC=493;AF=0.0984425;AN=5008;NS=2504;DP=20010;EAS_AF=0.1141;AMR_AF=0.0648;AFR_AF=0.1006;EUR_AF=0.0537;SAS_AF=0.1493;AA=A|||;VT=SNP
6	28134517	rs41269281	C	T	100	PASS	AC=19;AF=0.00379393;AN=5008;NS=2504;DP=21381;EAS_AF=0.001;AMR_AF=0.0014;AFR_AF=0;EUR_AF=0.0159;SAS_AF=0.001;AA=C|||;VT=SNP
6	28134582	rs16893735	C	T	100	PASS	AC=398;AF=0.0794728;AN=5008;NS=2504;DP=20854;EAS_AF=0.12;AMR_AF=0.1268;AFR_AF=0.0696;EUR_AF=0.0288;SAS_AF=0.0695;AA=C|||;VT=SNP
6	28135660	rs9283884	G	C	100	PASS	AC=1099;AF=0.219449;AN=5008;NS=2504;DP=19242;EAS_AF=0.1875;AMR_AF=0.2608;AFR_AF=0.2958;EUR_AF=0.1968;SAS_AF=0.1431;AA=G|||;VT=SNP
6	28136212	rs4713150	G	A	100	PASS	AC=1101;AF=0.219848;AN=5008;NS=2504;DP=19270;EAS_AF=0.1885;AMR_AF=0.2608;AFR_AF=0.2958;EUR_AF=0.1968;SAS_AF=0.1442;AA=G|||;VT=SNP
6	28136356	rs4713151	G	A	100	PASS	AC=1100;AF=0.219649;AN=5008;NS=2504;DP=17250;EAS_AF=0.1875;AMR_AF=0.2608;AFR_AF=0.2958;EUR_AF=0.1968;SAS_AF=0.1442;AA=G|||;VT=SNP
6	28136797	rs9393901	A	G	100	PASS	AC=1099;AF=0.219449;AN=5008;NS=2504;DP=19928;EAS_AF=0.1875;AMR_AF=0.2608;AFR_AF=0.295;EUR_AF=0.1968;SAS_AF=0.1442;AA=G|||;VT=SNP
6	28137027	rs3173443	T	G	100	PASS	AC=1100;AF=0.219649;AN=5008;NS=2504;DP=23150;EAS_AF=0.1875;AMR_AF=0.2608;AFR_AF=0.2958;EUR_AF=0.1968;SAS_AF=0.1442;AA=G|||;VT=SNP
6	28137454	rs4713152	G	A	100	PASS	AC=1101;AF=0.219848;AN=5008;NS=2504;DP=19356;EAS_AF=0.1875;AMR_AF=0.2622;AFR_AF=0.2958;EUR_AF=0.1968;SAS_AF=0.1442;AA=A|||;VT=SNP
6	28137533	rs9348797	G	C	100	PASS	AC=1100;AF=0.219649;AN=5008;NS=2504;DP=18167;EAS_AF=0.1875;AMR_AF=0.2608;AFR_AF=0.2958;EUR_AF=0.1968;SAS_AF=0.1442;AA=G|||;VT=SNP
6	28137569	rs9380062	G	A	100	PASS	AC=1100;AF=0.219649;AN=5008;NS=2504;DP=18839;EAS_AF=0.1875;AMR_AF=0.2608;AFR_AF=0.2958;EUR_AF=0.1968;SAS_AF=0.1442;AA=G|||;VT=SNP
6	28137730	rs9393902	A	G	100	PASS	AC=398;AF=0.0794728;AN=5008;NS=2504;DP=21066;EAS_AF=0.12;AMR_AF=0.1268;AFR_AF=0.0696;EUR_AF=0.0288;SAS_AF=0.0695;AA=A|||;VT=SNP
6	28137853	rs9380063	A	G	100	PASS	AC=1101;AF=0.219848;AN=5008;NS=2504;DP=22496;EAS_AF=0.1875;AMR_AF=0.2622;AFR_AF=0.2958;EUR_AF=0.1968;SAS_AF=0.1442;AA=G|||;VT=SNP
6	28138658	rs115651187	C	G	100	PASS	AC=109;AF=0.0217652;AN=5008;NS=2504;DP=19580;EAS_AF=0.005;AMR_AF=0.0375;AFR_AF=0.0053;EUR_AF=0.0586;SAS_AF=0.0123;AA=C|||;VT=SNP
6	28139645	rs1150676	G	A	100	PASS	AC=492;AF=0.0982428;AN=5008;NS=2504;DP=16772;EAS_AF=0.1141;AMR_AF=0.0648;AFR_AF=0.1006;EUR_AF=0.0537;SAS_AF=0.1483;AA=G|||;VT=SNP
6	28139710	rs13217984	A	T	100	PASS	AC=98;AF=0.0195687;AN=5008;NS=2504;DP=16764;EAS_AF=0;AMR_AF=0.0259;AFR_AF=0.0053;EUR_AF=0.0726;SAS_AF=0;AA=A|||;VT=SNP
6	28140655	rs117758602	A	G	100	PASS	AC=117;AF=0.0233626;AN=5008;NS=2504;DP=19979;EAS_AF=0.0268;AMR_AF=0.0245;AFR_AF=0.0008;EUR_AF=0.006;SAS_AF=0.0675;AA=A|||;VT=SNP
6	28141460	rs8180562	G	A	100	PASS	AC=509;AF=0.101637;AN=5008;NS=2504;DP=17199;EAS_AF=0.12;AMR_AF=0.1628;AFR_AF=0.0779;EUR_AF=0.1024;SAS_AF=0.0706;AA=G|||;VT=SNP
6	28141548	rs12332979	T	G	100	PASS	AC=1100;AF=0.219649;AN=5008;NS=2504;DP=20390;EAS_AF=0.1875;AMR_AF=0.2608;AFR_AF=0.2958;EUR_AF=0.1968;SAS_AF=0.1442;AA=T|||;VT=SNP
6	28141712	rs79130008	A	G	100	PASS	AC=14;AF=0.00279553;AN=5008;NS=2504;DP=20171;EAS_AF=0.001;AMR_AF=0.0014;AFR_AF=0;EUR_AF=0.0119;SAS_AF=0;AA=A|||;VT=SNP
6	28142276	rs1150678	C	T	100	PASS	AC=1987;AF=0.396765;AN=5008;NS=2504;DP=15481;EAS_AF=0.5238;AMR_AF=0.5115;AFR_AF=0.4032;EUR_AF=0.2515;SAS_AF=0.3252;AA=T|||;VT=SNP
6	28142587	rs67878650	G	C	100	PASS	AC=1100;AF=0.219649;AN=5008;NS=2504;DP=16293;EAS_AF=0.1875;AMR_AF=0.2608;AFR_AF=0.2958;EUR_AF=0.1968;SAS_AF=0.1442;AA=G|||;VT=SNP
6	28143010	rs1233696	T	C	100	PASS	AC=3081;AF=0.615216;AN=5008;NS=2504;DP=19849;EAS_AF=0.5913;AMR_AF=0.4928;AFR_AF=0.9508;EUR_AF=0.3748;SAS_AF=0.5204;AA=C|||;VT=SNP
6	28143011	rs9348798	G	A	100	PASS	AC=1100;AF=0.219649;AN=5008;NS=2504;DP=19822;EAS_AF=0.1875;AMR_AF=0.2608;AFR_AF=0.2958;EUR_AF=0.1968;SAS_AF=0.1442;AA=A|||;VT=SNP
6	28143118	rs9380064	A	G	100	PASS	AC=507;AF=0.101238;AN=5008;NS=2504;DP=19714;EAS_AF=0.12;AMR_AF=0.1628;AFR_AF=0.0772;EUR_AF=0.1024;SAS_AF=0.0695;AA=A|||;VT=SNP
6	28143857	rs9468301	T	C	100	PASS	AC=398;AF=0.0794728;AN=5008;NS=2504;DP=19324;EAS_AF=0.12;AMR_AF=0.1268;AFR_AF=0.0696;EUR_AF=0.0288;SAS_AF=0.0695;AA=T|||;VT=SNP
6	28144686	rs58909320	G	T	100	PASS	AC=490;AF=0.0978435;AN=5008;NS=2504;DP=15331;EAS_AF=0.1151;AMR_AF=0.0648;AFR_AF=0.0983;EUR_AF=0.0537;SAS_AF=0.1483;AA=G|||;VT=SNP
6	28144751	rs9380065	A	G	100	PASS	AC=1100;AF=0.219649;AN=5008;NS=2504;DP=15362;EAS_AF=0.1875;AMR_AF=0.2608;AFR_AF=0.2958;EUR_AF=0.1968;SAS_AF=0.1442;AA=A|||;VT=SNP
6	28144832	rs35781323	T	C	100	PASS	AC=98;AF=0.0195687;AN=5008;NS=2504;DP=15499;EAS_AF=0;AMR_AF=0.0259;AFR_AF=0.0053;EUR_AF=0.0726;SAS_AF=0;AA=T|||;VT=SNP
6	28145030	rs75449985	A	T	100	PASS	AC=22;AF=0.00439297;AN=5008;NS=2504;DP=18105;EAS_AF=0.002;AMR_AF=0.0086;AFR_AF=0;EUR_AF=0.0139;SAS_AF=0;AA=A|||;VT=SNP
6	28147385	rs9295760	G	A	100	PASS	AC=1617;AF=0.322883;AN=5008;NS=2504;DP=15187;EAS_AF=0.2996;AMR_AF=0.3256;AFR_AF=0.4002;EUR_AF=0.2515;SAS_AF=0.3139;AA=A|||;VT=SNP
6	28147728	rs144344058	G	T	100	PASS	AC=75;AF=0.014976;AN=5008;NS=2504;DP=3106;EAS_AF=0.001;AMR_AF=0.0058;AFR_AF=0.0015;EUR_AF=0.0646;SAS_AF=0.0031;AA=G|||;VT=SNP
6	28147855	rs62401437	G	A	100	PASS	AC=634;AF=0.126597;AN=5008;NS=2504;DP=16454;EAS_AF=0.0387;AMR_AF=0.1455;AFR_AF=0.0219;EUR_AF=0.2952;SAS_AF=0.1718;AA=G|||;VT=SNP
6	28147987	rs9295761	A	G	100	PASS	AC=1100;AF=0.219649;AN=5008;NS=2504;DP=17865;EAS_AF=0.1875;AMR_AF=0.2608;AFR_AF=0.2935;EUR_AF=0.1998;SAS_AF=0.1442;AA=G|||;VT=SNP
6	28148110	rs73400532	C	T	100	PASS	AC=370;AF=0.0738818;AN=5008;NS=2504;DP=16064;EAS_AF=0.0635;AMR_AF=0.062;AFR_AF=0.1362;EUR_AF=0.0328;SAS_AF=0.0511;AA=C|||;VT=SNP
6	28148752	rs1225591	G	A	100	PASS	AC=1594;AF=0.318291;AN=5008;NS=2504;DP=18005;EAS_AF=0.2986;AMR_AF=0.3184;AFR_AF=0.4002;EUR_AF=0.2376;SAS_AF=0.3108;AA=A|||;VT=SNP
6	28149958	rs72846797	T	G	100	PASS	AC=93;AF=0.0185703;AN=5008;NS=2504;DP=19790;EAS_AF=0;AMR_AF=0.0231;AFR_AF=0.0038;EUR_AF=0.0557;SAS_AF=0.0164;AA=T|||;VT=SNP
6	28150242	rs1225592	G	A	100	PASS	AC=1823;AF=0.364018;AN=5008;NS=2504;DP=19794;EAS_AF=0.3185;AMR_AF=0.3415;AFR_AF=0.5189;EUR_AF=0.2684;SAS_AF=0.316;AA=A|||;VT=SNP
6	28150592	rs62401438	C	T	100	PASS	AC=74;AF=0.0147764;AN=5008;NS=2504;DP=18956;EAS_AF=0.004;AMR_AF=0.0043;AFR_AF=0.0015;EUR_AF=0.0577;SAS_AF=0.0072;AA=C|||;VT=SNP
6	28150878	rs34832585	C	T	100	PASS	AC=98;AF=0.0195687;AN=5008;NS=2504;DP=16195;EAS_AF=0;AMR_AF=0.0259;AFR_AF=0.0053;EUR_AF=0.0726;SAS_AF=0;AA=C|||;VT=SNP
6	28151056	rs1150679	T	C	100	PASS	AC=3084;AF=0.615815;AN=5008;NS=2504;DP=13328;EAS_AF=0.5913;AMR_AF=0.4928;AFR_AF=0.9523;EUR_AF=0.3777;SAS_AF=0.5184;AA=C|||;VT=SNP
6	28151100	rs1225594	G	A	100	PASS	AC=499;AF=0.0996406;AN=5008;NS=2504;DP=11023;EAS_AF=0.124;AMR_AF=0.0648;AFR_AF=0.0983;EUR_AF=0.0537;SAS_AF=0.1483;AA=G|||;VT=SNP
6	28151340	rs1225595	A	T	100	PASS	AC=1822;AF=0.363818;AN=5008;NS=2504;DP=14747;EAS_AF=0.3185;AMR_AF=0.3415;AFR_AF=0.5182;EUR_AF=0.2684;SAS_AF=0.316;AA=T|||;VT=SNP
6	28152547	rs74756732	T	A	100	PASS	AC=104;AF=0.0207668;AN=5008;NS=2504;DP=15420;EAS_AF=0.004;AMR_AF=0.0231;AFR_AF=0.0038;EUR_AF=0.0557;SAS_AF=0.0235;AA=T|||;VT=SNP
6	28152567	rs2622315	G	A	100	PASS	AC=1210;AF=0.241613;AN=5008;NS=2504;DP=15280;EAS_AF=0.2728;AMR_AF=0.1484;AFR_AF=0.3971;EUR_AF=0.1083;SAS_AF=0.2025;AA=G|||;VT=SNP
6	28152583	rs6901017	T	C	100	PASS	AC=1290;AF=0.257588;AN=5008;NS=2504;DP=15777;EAS_AF=0.1935;AMR_AF=0.2767;AFR_AF=0.4123;EUR_AF=0.2137;SAS_AF=0.1462;AA=C|||;VT=SNP
6	28153282	rs114799031	A	T	100	PASS	AC=207;AF=0.0413339;AN=5008;NS=2504;DP=17627;EAS_AF=0.0635;AMR_AF=0.0375;AFR_AF=0.0265;EUR_AF=0.0328;SAS_AF=0.0501;AA=A|||;VT=SNP
6	28153897	rs1233691	T	G	100	PASS	AC=1821;AF=0.363618;AN=5008;NS=2504;DP=14543;EAS_AF=0.3185;AMR_AF=0.3415;AFR_AF=0.5189;EUR_AF=0.2684;SAS_AF=0.3139;AA=G|||;VT=SNP
6	28154796	rs1150680	C	T	100	PASS	AC=468;AF=0.0934505;AN=5008;NS=2504;DP=14922;EAS_AF=0.124;AMR_AF=0.0648;AFR_AF=0.1006;EUR_AF=0.0537;SAS_AF=0.1135;AA=C|||;VT=SNP
6	28155314	rs1150683	C	T	100	PASS	AC=465;AF=0.0928514;AN=5008;NS=2504;DP=19285;EAS_AF=0.124;AMR_AF=0.0648;AFR_AF=0.0983;EUR_AF=0.0537;SAS_AF=0.1135;AA=C|||;VT=SNP
6	28155418	rs9295762	T	C	100	PASS	AC=1288;AF=0.257188;AN=5008;NS=2504;DP=20755;EAS_AF=0.1935;AMR_AF=0.2781;AFR_AF=0.41;EUR_AF=0.2137;SAS_AF=0.1462;AA=T|||;VT=SNP
6	28155442	rs9461439	T	C	100	PASS	AC=398;AF=0.0794728;AN=5008;NS=2504;DP=20775;EAS_AF=0.12;AMR_AF=0.1268;AFR_AF=0.0696;EUR_AF=0.0288;SAS_AF=0.0695;AA=T|||;VT=SNP
6	28156313	rs1150684	A	C	100	PASS	AC=473;AF=0.0944489;AN=5008;NS=2504;DP=22421;EAS_AF=0.1319;AMR_AF=0.0648;AFR_AF=0.0983;EUR_AF=0.0537;SAS_AF=0.1135;AA=A|||;VT=SNP
6	28157285	rs16893761	A	G	100	PASS	AC=371;AF=0.0740815;AN=5008;NS=2504;DP=17833;EAS_AF=0.0635;AMR_AF=0.0605;AFR_AF=0.1339;EUR_AF=0.0358;SAS_AF=0.0532;AA=A|||;VT=SNP
6	28157622	rs75978391	G	A	100	PASS	AC=11;AF=0.00219649;AN=5008;NS=2504;DP=14861;EAS_AF=0.002;AMR_AF=0.0029;AFR_AF=0;EUR_AF=0.007;SAS_AF=0;AA=G|||;VT=SNP
6	28158954	rs1237873	A	G	100	PASS	AC=603;AF=0.120407;AN=5008;NS=2504;DP=19220;EAS_AF=0.1627;AMR_AF=0.0893;AFR_AF=0.1067;EUR_AF=0.0845;SAS_AF=0.1544;AA=A|||;VT=SNP
6	28159050	rs79573465	C	T	100	PASS	AC=22;AF=0.00439297;AN=5008;NS=2504;DP=21835;EAS_AF=0.002;AMR_AF=0.0086;AFR_AF=0;EUR_AF=0.0139;SAS_AF=0;AA=C|||;VT=SNP
6	28159960	rs9368560	T	C	100	PASS	AC=1136;AF=0.226837;AN=5008;NS=2504;DP=13491;EAS_AF=0.1379;AMR_AF=0.2493;AFR_AF=0.4054;EUR_AF=0.1829;SAS_AF=0.1063;AA=T|||;VT=SNP
6	28160799	rs1225598	T	G	100	PASS	AC=1330;AF=0.265575;AN=5008;NS=2504;DP=16329;EAS_AF=0.1935;AMR_AF=0.2767;AFR_AF=0.4418;EUR_AF=0.2137;SAS_AF=0.1472;AA=T|||;VT=SNP
6	28161271	rs1150686	T	G	100	PASS	AC=3051;AF=0.609225;AN=5008;NS=2504;DP=15527;EAS_AF=0.5913;AMR_AF=0.4928;AFR_AF=0.9523;EUR_AF=0.3777;SAS_AF=0.4847;AA=G|||;VT=SNP
6	28162051	rs10946953	C	G	100	PASS	AC=554;AF=0.110623;AN=5008;NS=2504;DP=19988;EAS_AF=0.1587;AMR_AF=0.0893;AFR_AF=0.0726;EUR_AF=0.0845;SAS_AF=0.1544;AA=C|||;VT=SNP
6	28162087	rs1225597	C	T	100	PASS	AC=1786;AF=0.356629;AN=5008;NS=2504;DP=20659;EAS_AF=0.3145;AMR_AF=0.3415;AFR_AF=0.5189;EUR_AF=0.2684;SAS_AF=0.2822;AA=T|||;VT=SNP
6	28162469	rs1150687	T	C	100	PASS	AC=3039;AF=0.606829;AN=5008;NS=2504;DP=16770;EAS_AF=0.5903;AMR_AF=0.4813;AFR_AF=0.9523;EUR_AF=0.3738;SAS_AF=0.4857;AA=C|||;VT=SNP
6	28162482	rs147106775	C	T	100	PASS	AC=104;AF=0.0207668;AN=5008;NS=2504;DP=18432;EAS_AF=0.004;AMR_AF=0.0231;AFR_AF=0.0038;EUR_AF=0.0567;SAS_AF=0.0225;AA=C|||;VT=SNP
6	28162620	rs1225596	T	C	100	PASS	AC=1332;AF=0.265974;AN=5008;NS=2504;DP=16955;EAS_AF=0.1935;AMR_AF=0.2767;AFR_AF=0.4418;EUR_AF=0.2137;SAS_AF=0.1493;AA=C|||;VT=SNP
6	28162780	rs1150688	T	C	100	PASS	AC=3051;AF=0.609225;AN=5008;NS=2504;DP=14457;EAS_AF=0.5913;AMR_AF=0.4928;AFR_AF=0.9523;EUR_AF=0.3777;SAS_AF=0.4847;AA=C|||;VT=SNP
6	28163394	rs148013783	C	T	100	PASS	AC=276;AF=0.0551118;AN=5008;NS=2504;DP=16907;EAS_AF=0.0079;AMR_AF=0.0591;AFR_AF=0.1006;EUR_AF=0.0477;SAS_AF=0.047;AA=C|||;VT=SNP
6	28164414	rs73740569	G	A	100	PASS	AC=423;AF=0.0844649;AN=5008;NS=2504;DP=17471;EAS_AF=0.124;AMR_AF=0.0648;AFR_AF=0.0666;EUR_AF=0.0537;SAS_AF=0.1135;AA=G|||;VT=SNP
6	28164692	rs73740570	G	T	100	PASS	AC=423;AF=0.0844649;AN=5008;NS=2504;DP=15742;EAS_AF=0.124;AMR_AF=0.0648;AFR_AF=0.0666;EUR_AF=0.0537;SAS_AF=0.1135;AA=G|||;VT=SNP
6	28164842	rs72846802	A	G	100	PASS	AC=102;AF=0.0203674;AN=5008;NS=2504;DP=17661;EAS_AF=0.004;AMR_AF=0.0231;AFR_AF=0.0038;EUR_AF=0.0557;SAS_AF=0.0215;AA=A|||;VT=SNP
6	28165099	rs1150689	T	C	100	PASS	AC=1330;AF=0.265575;AN=5008;NS=2504;DP=18542;EAS_AF=0.1935;AMR_AF=0.2767;AFR_AF=0.4418;EUR_AF=0.2137;SAS_AF=0.1472;AA=T|||;VT=SNP
6	28165190	rs1225599	C	T	100	PASS	AC=1330;AF=0.265575;AN=5008;NS=2504;DP=17751;EAS_AF=0.1935;AMR_AF=0.2767;AFR_AF=0.4418;EUR_AF=0.2137;SAS_AF=0.1472;AA=T|||;VT=SNP
6	28165298	rs1150690	C	T	100	PASS	AC=3171;AF=0.633187;AN=5008;NS=2504;DP=17177;EAS_AF=0.5933;AMR_AF=0.5;AFR_AF=0.9652;EUR_AF=0.4423;SAS_AF=0.5164;AA=T|||;VT=SNP
6	28165848	rs75646804	G	A	100	PASS	AC=55;AF=0.0109824;AN=5008;NS=2504;DP=19000;EAS_AF=0;AMR_AF=0.0101;AFR_AF=0.0008;EUR_AF=0.0278;SAS_AF=0.0194;AA=G|||;VT=SNP
6	28166447	rs1233705	C	G	100	PASS	AC=1331;AF=0.265775;AN=5008;NS=2504;DP=18954;EAS_AF=0.1935;AMR_AF=0.2767;AFR_AF=0.4418;EUR_AF=0.2137;SAS_AF=0.1483;AA=C|||;VT=SNP
6	28166783	rs73400551	T	C	100	PASS	AC=371;AF=0.0740815;AN=5008;NS=2504;DP=21031;EAS_AF=0.0635;AMR_AF=0.0605;AFR_AF=0.1339;EUR_AF=0.0358;SAS_AF=0.0532;AA=T|||;VT=SNP
6	28166923	rs1233704	C	T	100	PASS	AC=1329;AF=0.265375;AN=5008;NS=2504;DP=21397;EAS_AF=0.1935;AMR_AF=0.2767;AFR_AF=0.4418;EUR_AF=0.2137;SAS_AF=0.1462;AA=C|||;VT=SNP
6	28167635	rs1071893	G	C	100	PASS	AC=1786;AF=0.356629;AN=5008;NS=2504;DP=16953;EAS_AF=0.3145;AMR_AF=0.3415;AFR_AF=0.5189;EUR_AF=0.2684;SAS_AF=0.2822;AA=C|||;VT=SNP
6	28168033	rs1150691	A	G	100	PASS	AC=2632;AF=0.525559;AN=5008;NS=2504;DP=19729;EAS_AF=0.4712;AMR_AF=0.428;AFR_AF=0.8858;EUR_AF=0.3241;SAS_AF=0.3712;AA=a|||;VT=SNP
6	28168103	rs9393905	T	G	100	PASS	AC=422;AF=0.0842652;AN=5008;NS=2504;DP=18684;EAS_AF=0.12;AMR_AF=0.0648;AFR_AF=0.0688;EUR_AF=0.0537;SAS_AF=0.1135;AA=T|||;VT=SNP
6	28168343	rs9368561	C	T	100	PASS	AC=496;AF=0.0990415;AN=5008;NS=2504;DP=18032;EAS_AF=0.12;AMR_AF=0.1527;AFR_AF=0.0749;EUR_AF=0.1014;SAS_AF=0.0695;AA=C|||;VT=SNP
6	28168726	rs1233701	C	G	100	PASS	AC=1330;AF=0.265575;AN=5008;NS=2504;DP=16870;EAS_AF=0.1935;AMR_AF=0.2767;AFR_AF=0.4425;EUR_AF=0.2137;SAS_AF=0.1462;AA=G|||;VT=SNP
6	28169158	rs1233699	T	A	100	PASS	AC=1329;AF=0.265375;AN=5008;NS=2504;DP=17918;EAS_AF=0.1935;AMR_AF=0.2767;AFR_AF=0.4418;EUR_AF=0.2137;SAS_AF=0.1462;AA=T|||;VT=SNP
6	28169241	rs13195291	G	A	100	PASS	AC=96;AF=0.0191693;AN=5008;NS=2504;DP=17540;EAS_AF=0;AMR_AF=0.0259;AFR_AF=0.0038;EUR_AF=0.0726;SAS_AF=0;AA=G|||;VT=SNP
6	28170297	rs735765	G	A	100	PASS	AC=718;AF=0.143371;AN=5008;NS=2504;DP=18823;EAS_AF=0.125;AMR_AF=0.1772;AFR_AF=0.2254;EUR_AF=0.1163;SAS_AF=0.0552;AA=G|||;VT=SNP
6	28170943	rs72849204	G	A	100	PASS	AC=102;AF=0.0203674;AN=5008;NS=2504;DP=12924;EAS_AF=0.004;AMR_AF=0.0231;AFR_AF=0.0038;EUR_AF=0.0557;SAS_AF=0.0215;AA=G|||;VT=SNP
6	28171327	rs77865829	G	A	100	PASS	AC=298;AF=0.0595048;AN=5008;NS=2504;DP=15933;EAS_AF=0.0079;AMR_AF=0.0591;AFR_AF=0.1157;EUR_AF=0.0477;SAS_AF=0.0491;AA=G|||;VT=SNP
6	28171529	rs72849205	C	T	100	PASS	AC=102;AF=0.0203674;AN=5008;NS=2504;DP=15752;EAS_AF=0.004;AMR_AF=0.0231;AFR_AF=0.0038;EUR_AF=0.0557;SAS_AF=0.0215;AA=C|||;VT=SNP
6	28171867	rs9393907	T	C	100	PASS	AC=270;AF=0.0539137;AN=5008;NS=2504;DP=16634;EAS_AF=0.1131;AMR_AF=0.0375;AFR_AF=0.0015;EUR_AF=0.0249;SAS_AF=0.1053;AA=T|||;VT=SNP
6	28172263	rs1233697	G	A	100	PASS	AC=1330;AF=0.265575;AN=5008;NS=2504;DP=15590;EAS_AF=0.1935;AMR_AF=0.2767;AFR_AF=0.4418;EUR_AF=0.2137;SAS_AF=0.1472;AA=G|||;VT=SNP
6	28172704	rs72849206	A	G	100	PASS	AC=102;AF=0.0203674;AN=5008;NS=2504;DP=19443;EAS_AF=0.004;AMR_AF=0.0231;AFR_AF=0.0038;EUR_AF=0.0557;SAS_AF=0.0215;AA=A|||;VT=SNP
6	28172953	rs1233707	G	A	100	PASS	AC=1330;AF=0.265575;AN=5008;NS=2504;DP=19471;EAS_AF=0.1935;AMR_AF=0.2767;AFR_AF=0.4418;EUR_AF=0.2137;SAS_AF=0.1472;AA=A|||;VT=SNP
6	28173010	rs1237875	C	T	100	PASS	AC=1329;AF=0.265375;AN=5008;NS=2504;DP=18838;EAS_AF=0.1935;AMR_AF=0.2767;AFR_AF=0.4418;EUR_AF=0.2137;SAS_AF=0.1462;AA=C|||;VT=SNP
6	28173219	rs1233708	G	A	100	PASS	AC=1785;AF=0.35643;AN=5008;NS=2504;DP=19045;EAS_AF=0.3145;AMR_AF=0.3401;AFR_AF=0.5189;EUR_AF=0.2684;SAS_AF=0.2822;AA=A|||;VT=SNP
6	28173957	rs1150692	A	G	100	PASS	AC=1331;AF=0.265775;AN=5008;NS=2504;DP=16418;EAS_AF=0.1944;AMR_AF=0.2767;AFR_AF=0.4418;EUR_AF=0.2137;SAS_AF=0.1472;AA=A|||;VT=SNP
6	28174024	rs16893801	T	C	100	PASS	AC=373;AF=0.0744808;AN=5008;NS=2504;DP=17416;EAS_AF=0.0645;AMR_AF=0.0605;AFR_AF=0.1346;EUR_AF=0.0358;SAS_AF=0.0532;AA=T|||;VT=SNP
6	28174402	rs9368562	C	T	100	PASS	AC=450;AF=0.0898562;AN=5008;NS=2504;DP=16862;EAS_AF=0.12;AMR_AF=0.072;AFR_AF=0.0855;EUR_AF=0.0537;SAS_AF=0.1145;AA=C|||;VT=SNP
6	28174590	rs1150693	T	C	100	PASS	AC=1306;AF=0.260783;AN=5008;NS=2504;DP=16834;EAS_AF=0.1984;AMR_AF=0.2695;AFR_AF=0.4221;EUR_AF=0.2157;SAS_AF=0.1472;AA=T|||;VT=SNP
6	28174757	rs13197633	G	A	100	PASS	AC=98;AF=0.0195687;AN=5008;NS=2504;DP=15938;EAS_AF=0;AMR_AF=0.0259;AFR_AF=0.0053;EUR_AF=0.0726;SAS_AF=0;AA=G|||;VT=SNP
6	28175153	rs1150694	G	T	100	PASS	AC=3101;AF=0.619209;AN=5008;NS=2504;DP=18650;EAS_AF=0.6012;AMR_AF=0.5663;AFR_AF=0.9546;EUR_AF=0.3738;SAS_AF=0.4744;AA=T|||;VT=SNP
6	28175549	rs1150696	G	C	100	PASS	AC=1318;AF=0.263179;AN=5008;NS=2504;DP=15338;EAS_AF=0.1915;AMR_AF=0.3429;AFR_AF=0.3964;EUR_AF=0.2167;SAS_AF=0.1483;AA=-|||;VT=SNP
6	28175636	rs1150697	C	G	100	PASS	AC=1248;AF=0.249201;AN=5008;NS=2504;DP=18262;EAS_AF=0.3125;AMR_AF=0.1455;AFR_AF=0.3782;EUR_AF=0.1083;SAS_AF=0.228;AA=C|||;VT=SNP
6	28176415	rs1233666	A	C	100	PASS	AC=1792;AF=0.357827;AN=5008;NS=2504;DP=15584;EAS_AF=0.3859;AMR_AF=0.2795;AFR_AF=0.5635;EUR_AF=0.1561;SAS_AF=0.3139;AA=A|||;VT=SNP
6	28177854	rs73740584	T	C	100	PASS	AC=1195;AF=0.238618;AN=5008;NS=2504;DP=18486;EAS_AF=0.1597;AMR_AF=0.1816;AFR_AF=0.354;EUR_AF=0.1561;SAS_AF=0.2894;AA=T|||;VT=SNP
6	28178204	rs9295765	G	A	100	PASS	AC=352;AF=0.0702875;AN=5008;NS=2504;DP=17701;EAS_AF=0.1101;AMR_AF=0.0692;AFR_AF=0.0673;EUR_AF=0.0298;SAS_AF=0.0757;AA=G|||;VT=SNP
6	28178512	rs1233665	T	C	100	PASS	AC=1805;AF=0.360423;AN=5008;NS=2504;DP=15473;EAS_AF=0.379;AMR_AF=0.2767;AFR_AF=0.5711;EUR_AF=0.166;SAS_AF=0.316;AA=C|||;VT=SNP
6	28178636	rs16893817	A	G	100	PASS	AC=1186;AF=0.236821;AN=5008;NS=2504;DP=14037;EAS_AF=0.1597;AMR_AF=0.1801;AFR_AF=0.3464;EUR_AF=0.1571;SAS_AF=0.2904;AA=A|||;VT=SNP
6	28178839	rs72849209	A	T	100	PASS	AC=20;AF=0.00399361;AN=5008;NS=2504;DP=15892;EAS_AF=0;AMR_AF=0.0058;AFR_AF=0.0008;EUR_AF=0.0109;SAS_AF=0.0041;AA=A|||;VT=SNP
6	28179286	rs9295766	A	C	100	PASS	AC=353;AF=0.0704872;AN=5008;NS=2504;DP=15800;EAS_AF=0.1101;AMR_AF=0.0692;AFR_AF=0.0681;EUR_AF=0.0298;SAS_AF=0.0757;AA=A|||;VT=SNP
6	28179523	rs73400572	C	A	100	PASS	AC=512;AF=0.102236;AN=5008;NS=2504;DP=15133;EAS_AF=0.0843;AMR_AF=0.0735;AFR_AF=0.1853;EUR_AF=0.0527;SAS_AF=0.0798;AA=C|||;VT=SNP
6	28179560	rs78270345	T	G	100	PASS	AC=235;AF=0.0469249;AN=5008;NS=2504;DP=16488;EAS_AF=0.0774;AMR_AF=0.0447;AFR_AF=0.0265;EUR_AF=0.0368;SAS_AF=0.0552;AA=T|||;VT=SNP
6	28180459	rs72849210	C	T	100	PASS	AC=96;AF=0.0191693;AN=5008;NS=2504;DP=17535;EAS_AF=0.004;AMR_AF=0.0216;AFR_AF=0.0038;EUR_AF=0.0527;SAS_AF=0.0194;AA=C|||;VT=SNP
6	28180904	rs1150698	A	G	100	PASS	AC=1806;AF=0.360623;AN=5008;NS=2504;DP=19420;EAS_AF=0.38;AMR_AF=0.2767;AFR_AF=0.5711;EUR_AF=0.166;SAS_AF=0.316;AA=G|||;VT=SNP
6	28181675	rs1150699	G	A	100	PASS	AC=1805;AF=0.360423;AN=5008;NS=2504;DP=15905;EAS_AF=0.379;AMR_AF=0.2767;AFR_AF=0.5711;EUR_AF=0.166;SAS_AF=0.316;AA=G|||;VT=SNP
6	28181994	rs75617846	A	G	100	PASS	AC=222;AF=0.0443291;AN=5008;NS=2504;DP=17324;EAS_AF=0.0992;AMR_AF=0.0519;AFR_AF=0.0061;EUR_AF=0.0129;SAS_AF=0.0665;AA=A|||;VT=SNP
6	28182450	rs9295767	G	A	100	PASS	AC=353;AF=0.0704872;AN=5008;NS=2504;DP=17828;EAS_AF=0.1101;AMR_AF=0.0706;AFR_AF=0.0673;EUR_AF=0.0298;SAS_AF=0.0757;AA=G|||;VT=SNP
6	28182896	rs72849211	C	G	100	PASS	AC=155;AF=0.0309505;AN=5008;NS=2504;DP=19002;EAS_AF=0.0099;AMR_AF=0.0375;AFR_AF=0.0045;EUR_AF=0.0855;SAS_AF=0.0276;AA=C|||;VT=SNP
6	28184308	rs73400575	G	C	100	PASS	AC=422;AF=0.0842652;AN=5008;NS=2504;DP=17638;EAS_AF=0.0873;AMR_AF=0.0663;AFR_AF=0.1369;EUR_AF=0.0497;SAS_AF=0.0583;AA=G|||;VT=SNP
6	28184371	rs1150704	T	G	100	PASS	AC=1801;AF=0.359625;AN=5008;NS=2504;DP=16716;EAS_AF=0.375;AMR_AF=0.2767;AFR_AF=0.5711;EUR_AF=0.166;SAS_AF=0.316;AA=G|||;VT=SNP
6	28185726	rs1233664	C	T	100	PASS	AC=1801;AF=0.359625;AN=5008;NS=2504;DP=19307;EAS_AF=0.375;AMR_AF=0.2767;AFR_AF=0.5711;EUR_AF=0.166;SAS_AF=0.316;AA=C|||;VT=SNP
6	28186554	rs1736894	C	A	100	PASS	AC=1800;AF=0.359425;AN=5008;NS=2504;DP=10486;EAS_AF=0.375;AMR_AF=0.2767;AFR_AF=0.5703;EUR_AF=0.166;SAS_AF=0.316;AA=A|||;VT=SNP
6	28187101	rs1736891	C	A	100	PASS	AC=3036;AF=0.60623;AN=5008;NS=2504;DP=14812;EAS_AF=0.5784;AMR_AF=0.4798;AFR_AF=0.9539;EUR_AF=0.3777;SAS_AF=0.4898;AA=A|||;VT=SNP
6	28187215	rs72849214	G	A	100	PASS	AC=96;AF=0.0191693;AN=5008;NS=2504;DP=16293;EAS_AF=0.004;AMR_AF=0.0216;AFR_AF=0.0038;EUR_AF=0.0527;SAS_AF=0.0194;AA=G|||;VT=SNP
6	28187424	rs75043119	A	C	100	PASS	AC=96;AF=0.0191693;AN=5008;NS=2504;DP=15507;EAS_AF=0.004;AMR_AF=0.0216;AFR_AF=0.0038;EUR_AF=0.0527;SAS_AF=0.0194;AA=A|||;VT=SNP
6	28187632	rs35001169	T	G	100	PASS	AC=88;AF=0.0175719;AN=5008;NS=2504;DP=17256;EAS_AF=0;AMR_AF=0.0173;AFR_AF=0.0053;EUR_AF=0.0686;SAS_AF=0;AA=T|||;VT=SNP
6	28187719	rs73740587	A	G	100	PASS	AC=1085;AF=0.216653;AN=5008;NS=2504;DP=15296;EAS_AF=0.1091;AMR_AF=0.1772;AFR_AF=0.3389;EUR_AF=0.1501;SAS_AF=0.2587;AA=A|||;VT=SNP
6	28188774	rs79615215	G	A	100	PASS	AC=712;AF=0.142173;AN=5008;NS=2504;DP=17207;EAS_AF=0.0298;AMR_AF=0.1124;AFR_AF=0.2731;EUR_AF=0.0984;SAS_AF=0.1472;AA=G|||;VT=SNP
6	28188782	rs1778469	G	C	100	PASS	AC=1801;AF=0.359625;AN=5008;NS=2504;DP=16926;EAS_AF=0.375;AMR_AF=0.2767;AFR_AF=0.5711;EUR_AF=0.166;SAS_AF=0.316;AA=C|||;VT=SNP
6	28189389	rs1736890	A	G	100	PASS	AC=1801;AF=0.359625;AN=5008;NS=2504;DP=14913;EAS_AF=0.375;AMR_AF=0.2767;AFR_AF=0.5711;EUR_AF=0.166;SAS_AF=0.316;AA=G|||;VT=SNP
6	28189663	rs993619	G	C	100	PASS	AC=1094;AF=0.21845;AN=5008;NS=2504;DP=20611;EAS_AF=0.1091;AMR_AF=0.1772;AFR_AF=0.3457;EUR_AF=0.1501;SAS_AF=0.2587;AA=G|||;VT=SNP
6	28190830	rs9393908	T	A	100	PASS	AC=442;AF=0.0882588;AN=5008;NS=2504;DP=19337;EAS_AF=0.1101;AMR_AF=0.0865;AFR_AF=0.0741;EUR_AF=0.0984;SAS_AF=0.0757;AA=T|||;VT=SNP
6	28191057	rs9366717	C	T	100	PASS	AC=443;AF=0.0884585;AN=5008;NS=2504;DP=18334;EAS_AF=0.1101;AMR_AF=0.0865;AFR_AF=0.0741;EUR_AF=0.0984;SAS_AF=0.0767;AA=C|||;VT=SNP
6	28191288	rs35656932	G	T	100	PASS	AC=88;AF=0.0175719;AN=5008;NS=2504;DP=17294;EAS_AF=0;AMR_AF=0.0173;AFR_AF=0.0053;EUR_AF=0.0686;SAS_AF=0;AA=G|||;VT=SNP
6	28191947	rs140150373	T	A	100	PASS	AC=37;AF=0.00738818;AN=5008;NS=2504;DP=19102;EAS_AF=0;AMR_AF=0.0072;AFR_AF=0.0008;EUR_AF=0.0109;SAS_AF=0.0204;AA=T|||;VT=SNP
6	28192122	rs77793619	C	G	100	PASS	AC=1054;AF=0.210463;AN=5008;NS=2504;DP=12956;EAS_AF=0.1071;AMR_AF=0.1657;AFR_AF=0.3268;EUR_AF=0.1471;SAS_AF=0.2566;AA=C|||;VT=SNP
6	28192971	rs76974121	G	A	100	PASS	AC=76;AF=0.0151757;AN=5008;NS=2504;DP=14232;EAS_AF=0.001;AMR_AF=0.0058;AFR_AF=0.0015;EUR_AF=0.0656;SAS_AF=0.0031;AA=g|||;VT=SNP
6	28193102	rs34243448	C	A	100	PASS	AC=90;AF=0.0179712;AN=5008;NS=2504;DP=14050;EAS_AF=0;AMR_AF=0.0173;AFR_AF=0.0068;EUR_AF=0.0686;SAS_AF=0;AA=C|||;VT=SNP
6	28193467	rs73400581	G	A	100	PASS	AC=533;AF=0.10643;AN=5008;NS=2504;DP=16383;EAS_AF=0.0883;AMR_AF=0.072;AFR_AF=0.1989;EUR_AF=0.0527;SAS_AF=0.0798;AA=G|||;VT=SNP
6	28193786	rs1150705	T	G	100	PASS	AC=2917;AF=0.582468;AN=5008;NS=2504;DP=16175;EAS_AF=0.5784;AMR_AF=0.4625;AFR_AF=0.8752;EUR_AF=0.3718;SAS_AF=0.4928;AA=G|||;VT=SNP
6	28194510	rs115761497	G	C	100	PASS	AC=8;AF=0.00159744;AN=5008;NS=2504;DP=15778;EAS_AF=0;AMR_AF=0.0014;AFR_AF=0.0008;EUR_AF=0.006;SAS_AF=0;AA=G|||;VT=SNP
6	28194598	rs78793798	A	G	100	PASS	AC=173;AF=0.0345447;AN=5008;NS=2504;DP=16532;EAS_AF=0;AMR_AF=0.0576;AFR_AF=0.0628;EUR_AF=0.0477;SAS_AF=0.002;AA=A|||;VT=SNP
6	28194629	rs9461443	A	T	100	PASS	AC=1124;AF=0.224441;AN=5008;NS=2504;DP=16358;EAS_AF=0.2024;AMR_AF=0.1859;AFR_AF=0.3101;EUR_AF=0.2058;SAS_AF=0.1779;AA=T|||;VT=SNP
6	28194799	rs41269285	T	C	100	PASS	AC=96;AF=0.0191693;AN=5008;NS=2504;DP=15467;EAS_AF=0.004;AMR_AF=0.0216;AFR_AF=0.0038;EUR_AF=0.0527;SAS_AF=0.0194;AA=T|||;VT=SNP
6	28195521	rs12197427	A	G	100	PASS	AC=78;AF=0.0155751;AN=5008;NS=2504;DP=18815;EAS_AF=0.0129;AMR_AF=0.0274;AFR_AF=0;EUR_AF=0.0278;SAS_AF=0.0184;AA=A|||;VT=SNP;EX_TARGET
6	28196083	rs150528836	T	C	100	PASS	AC=24;AF=0.00479233;AN=5008;NS=2504;DP=21984;EAS_AF=0.002;AMR_AF=0.0173;AFR_AF=0;EUR_AF=0.005;SAS_AF=0.0051;AA=T|||;VT=SNP
6	28196454	rs17776284	G	A	100	PASS	AC=373;AF=0.0744808;AN=5008;NS=2504;DP=24036;EAS_AF=0.0794;AMR_AF=0.0648;AFR_AF=0.0658;EUR_AF=0.0517;SAS_AF=0.1115;AA=G|||;VT=SNP
6	28196718	rs2299031	T	C	100	PASS	AC=373;AF=0.0744808;AN=5008;NS=2504;DP=20009;EAS_AF=0.0794;AMR_AF=0.0648;AFR_AF=0.0658;EUR_AF=0.0517;SAS_AF=0.1115;AA=T|||;VT=SNP
6	28197186	rs34477097	C	T	100	PASS	AC=1201;AF=0.239816;AN=5008;NS=2504;DP=17976;EAS_AF=0.2312;AMR_AF=0.245;AFR_AF=0.3109;EUR_AF=0.2107;SAS_AF=0.1789;AA=C|||;VT=SNP
6	28197469	rs16893827	T	C	100	PASS	AC=443;AF=0.0884585;AN=5008;NS=2504;DP=14703;EAS_AF=0.0893;AMR_AF=0.0648;AFR_AF=0.1354;EUR_AF=0.0507;SAS_AF=0.0798;AA=T|||;VT=SNP
6	28197493	rs12201260	A	G	100	PASS	AC=79;AF=0.0157748;AN=5008;NS=2504;DP=14324;EAS_AF=0.002;AMR_AF=0.0072;AFR_AF=0.0015;EUR_AF=0.0656;SAS_AF=0.0041;AA=A|||;VT=SNP
6	28197605	rs1150707	C	T	100	PASS	AC=3037;AF=0.60643;AN=5008;NS=2504;DP=14489;EAS_AF=0.5784;AMR_AF=0.4784;AFR_AF=0.9539;EUR_AF=0.3777;SAS_AF=0.4918;AA=T|||;VT=SNP
6	28197752	rs34024998	G	C	100	PASS	AC=2210;AF=0.441294;AN=5008;NS=2504;DP=12768;EAS_AF=0.3125;AMR_AF=0.3631;AFR_AF=0.6483;EUR_AF=0.3569;SAS_AF=0.4366;AA=C|||;VT=SNP
6	28197886	rs34787248	C	T	100	PASS	AC=1012;AF=0.202077;AN=5008;NS=2504;DP=16001;EAS_AF=0.1994;AMR_AF=0.1643;AFR_AF=0.2973;EUR_AF=0.1531;SAS_AF=0.1534;AA=C|||;VT=SNP
6	28198122	rs76542212	C	T	100	PASS	AC=109;AF=0.0217652;AN=5008;NS=2504;DP=17158;EAS_AF=0.005;AMR_AF=0.036;AFR_AF=0.0053;EUR_AF=0.0626;SAS_AF=0.0092;AA=C|||;VT=SNP
6	28198281	rs1233713	A	G	100	PASS	AC=3045;AF=0.608027;AN=5008;NS=2504;DP=16765;EAS_AF=0.5784;AMR_AF=0.4885;AFR_AF=0.9539;EUR_AF=0.3787;SAS_AF=0.4918;AA=G|||;VT=SNP
6	28198456	rs9468317	T	C	100	PASS	AC=1041;AF=0.207867;AN=5008;NS=2504;DP=18290;EAS_AF=0.2113;AMR_AF=0.1643;AFR_AF=0.3064;EUR_AF=0.1531;SAS_AF=0.1585;AA=T|||;VT=SNP
6	28198672	rs78526066	G	A	100	PASS	AC=54;AF=0.0107827;AN=5008;NS=2504;DP=16647;EAS_AF=0;AMR_AF=0.0115;AFR_AF=0.0008;EUR_AF=0.0268;SAS_AF=0.0184;AA=G|||;VT=SNP
6	28198755	rs2299030	T	C	100	PASS	AC=212;AF=0.0423323;AN=5008;NS=2504;DP=16281;EAS_AF=0.0813;AMR_AF=0.0418;AFR_AF=0.0083;EUR_AF=0.0358;SAS_AF=0.0552;AA=T|||;VT=SNP
6	28198828	rs116289313	C	T	100	PASS	AC=312;AF=0.0623003;AN=5008;NS=2504;DP=18279;EAS_AF=0.0069;AMR_AF=0.0591;AFR_AF=0.1256;EUR_AF=0.0487;SAS_AF=0.0501;AA=C|||;VT=SNP
6	28198831	rs2299029	G	A	100	PASS	AC=1042;AF=0.208067;AN=5008;NS=2504;DP=18239;EAS_AF=0.2113;AMR_AF=0.1643;AFR_AF=0.3064;EUR_AF=0.1531;SAS_AF=0.1595;AA=G|||;VT=SNP
6	28199764	rs11967137	A	G	100	PASS	AC=1118;AF=0.223243;AN=5008;NS=2504;DP=18035;EAS_AF=0.2391;AMR_AF=0.2233;AFR_AF=0.3064;EUR_AF=0.1581;SAS_AF=0.1616;AA=A|||;VT=SNP
6	28199866	rs142255256	T	C	100	PASS	AC=1071;AF=0.213858;AN=5008;NS=2504;DP=18576;EAS_AF=0.0972;AMR_AF=0.1772;AFR_AF=0.3389;EUR_AF=0.1501;SAS_AF=0.2566;AA=T|||;VT=SNP
6	28199937	rs11962305	G	C	100	PASS	AC=1042;AF=0.208067;AN=5008;NS=2504;DP=18610;EAS_AF=0.2113;AMR_AF=0.1643;AFR_AF=0.3056;EUR_AF=0.1531;SAS_AF=0.1605;AA=C|||;VT=SNP
6	28201138	rs7206	A	G	100	PASS	AC=3033;AF=0.605631;AN=5008;NS=2504;DP=18365;EAS_AF=0.5784;AMR_AF=0.4784;AFR_AF=0.9508;EUR_AF=0.3777;SAS_AF=0.4918;AA=G|||;VT=SNP
6	28201364	rs6917759	A	G	100	PASS	AC=713;AF=0.142372;AN=5008;NS=2504;DP=17407;EAS_AF=0.0298;AMR_AF=0.1124;AFR_AF=0.2731;EUR_AF=0.0984;SAS_AF=0.1483;AA=A|||;VT=SNP
6	28201531	rs13204012	G	A	100	PASS	AC=84;AF=0.0167732;AN=5008;NS=2504;DP=20344;EAS_AF=0;AMR_AF=0.0173;AFR_AF=0.0023;EUR_AF=0.0686;SAS_AF=0;AA=G|||;VT=SNP
6	28202354	rs72849222	G	T	100	PASS	AC=96;AF=0.0191693;AN=5008;NS=2504;DP=16346;EAS_AF=0.004;AMR_AF=0.0216;AFR_AF=0.0038;EUR_AF=0.0527;SAS_AF=0.0194;AA=G|||;VT=SNP
6	28202912	rs66487884	C	G	100	PASS	AC=597;AF=0.119209;AN=5008;NS=2504;DP=19072;EAS_AF=0.0923;AMR_AF=0.0937;AFR_AF=0.1793;EUR_AF=0.1044;SAS_AF=0.0992;AA=C|||;VT=SNP
6	28203056	rs13205211	T	G	100	PASS	AC=84;AF=0.0167732;AN=5008;NS=2504;DP=19887;EAS_AF=0;AMR_AF=0.0173;AFR_AF=0.0023;EUR_AF=0.0686;SAS_AF=0;AA=T|||;VT=SNP
6	28203300	rs9380069	A	G	100	PASS	AC=618;AF=0.123403;AN=5008;NS=2504;DP=19249;EAS_AF=0.1508;AMR_AF=0.1513;AFR_AF=0.1316;EUR_AF=0.1064;SAS_AF=0.0818;AA=G|||;VT=SNP
6	28204793	rs11752073	G	T	100	PASS	AC=710;AF=0.141773;AN=5008;NS=2504;DP=18365;EAS_AF=0.0298;AMR_AF=0.1124;AFR_AF=0.2716;EUR_AF=0.0984;SAS_AF=0.1472;AA=G|||;VT=SNP
6	28205502	rs9366718	A	T	100	PASS	AC=1118;AF=0.223243;AN=5008;NS=2504;DP=17054;EAS_AF=0.2381;AMR_AF=0.2233;AFR_AF=0.3071;EUR_AF=0.1581;SAS_AF=0.1616;AA=A|||;VT=SNP
6	28205826	rs112421400	C	T	100	PASS	AC=597;AF=0.119209;AN=5008;NS=2504;DP=15366;EAS_AF=0.0883;AMR_AF=0.0879;AFR_AF=0.2307;EUR_AF=0.0636;SAS_AF=0.0798;AA=C|||;VT=SNP
6	28206813	rs80136959	A	T	100	PASS	AC=1071;AF=0.213858;AN=5008;NS=2504;DP=14025;EAS_AF=0.0972;AMR_AF=0.1772;AFR_AF=0.3381;EUR_AF=0.1501;SAS_AF=0.2577;AA=A|||;VT=SNP
6	28207200	rs9393909	C	T	100	PASS	AC=1042;AF=0.208067;AN=5008;NS=2504;DP=15003;EAS_AF=0.2113;AMR_AF=0.1643;AFR_AF=0.3071;EUR_AF=0.1531;SAS_AF=0.1585;AA=T|||;VT=SNP
6	28207363	rs1150709	T	C	100	PASS	AC=3037;AF=0.60643;AN=5008;NS=2504;DP=16075;EAS_AF=0.5784;AMR_AF=0.4769;AFR_AF=0.9539;EUR_AF=0.3777;SAS_AF=0.4928;AA=C|||;VT=SNP
6	28207737	rs11758148	A	C	100	PASS	AC=1070;AF=0.213658;AN=5008;NS=2504;DP=17862;EAS_AF=0.0972;AMR_AF=0.1772;AFR_AF=0.3389;EUR_AF=0.1491;SAS_AF=0.2566;AA=A|||;VT=SNP
6	28207991	rs56057304	A	G	100	PASS	AC=118;AF=0.0235623;AN=5008;NS=2504;DP=18723;EAS_AF=0.0089;AMR_AF=0.0202;AFR_AF=0.0023;EUR_AF=0.0249;SAS_AF=0.0685;AA=A|||;VT=SNP
6	28208192	rs9393910	C	G	100	PASS	AC=1042;AF=0.208067;AN=5008;NS=2504;DP=18699;EAS_AF=0.2113;AMR_AF=0.1643;AFR_AF=0.3064;EUR_AF=0.1531;SAS_AF=0.1595;AA=C|||;VT=SNP
6	28208535	rs1150711	T	C	100	PASS	AC=2818;AF=0.5627;AN=5008;NS=2504;DP=18563;EAS_AF=0.5744;AMR_AF=0.4409;AFR_AF=0.8714;EUR_AF=0.3181;SAS_AF=0.4714;AA=C|||;VT=SNP
6	28208558	rs9368563	A	G	100	PASS	AC=1042;AF=0.208067;AN=5008;NS=2504;DP=17642;EAS_AF=0.2113;AMR_AF=0.1643;AFR_AF=0.3064;EUR_AF=0.1531;SAS_AF=0.1595;AA=A|||;VT=SNP
6	28209102	rs9295768	G	A	100	PASS	AC=1043;AF=0.208267;AN=5008;NS=2504;DP=17618;EAS_AF=0.2113;AMR_AF=0.1657;AFR_AF=0.3064;EUR_AF=0.1531;SAS_AF=0.1595;AA=G|||;VT=SNP
6	28209197	rs7769054	C	G	100	PASS	AC=1070;AF=0.213658;AN=5008;NS=2504;DP=17067;EAS_AF=0.0972;AMR_AF=0.1772;AFR_AF=0.3389;EUR_AF=0.1491;SAS_AF=0.2566;AA=C|||;VT=SNP
6	28209531	rs9468318	T	A	100	PASS	AC=1043;AF=0.208267;AN=5008;NS=2504;DP=15778;EAS_AF=0.2113;AMR_AF=0.1657;AFR_AF=0.3064;EUR_AF=0.1531;SAS_AF=0.1595;AA=A|||;VT=SNP
6	28210293	rs9357067	C	G	100	PASS	AC=1045;AF=0.208666;AN=5008;NS=2504;DP=16978;EAS_AF=0.2113;AMR_AF=0.1657;AFR_AF=0.3079;EUR_AF=0.1531;SAS_AF=0.1595;AA=C|||;VT=SNP
6	28210688	rs967005	C	T	100	PASS	AC=1043;AF=0.208267;AN=5008;NS=2504;DP=19332;EAS_AF=0.2113;AMR_AF=0.1657;AFR_AF=0.3064;EUR_AF=0.1531;SAS_AF=0.1595;AA=C|||;VT=SNP
6	28211582	rs145380951	A	G	100	PASS	AC=97;AF=0.019369;AN=5008;NS=2504;DP=16881;EAS_AF=0.004;AMR_AF=0.0231;AFR_AF=0.0038;EUR_AF=0.0527;SAS_AF=0.0194;AA=A|||;VT=SNP
6	28212489	rs7757215	C	A	100	PASS	AC=478;AF=0.0954473;AN=5008;NS=2504;DP=18175;EAS_AF=0.0873;AMR_AF=0.0692;AFR_AF=0.1581;EUR_AF=0.0527;SAS_AF=0.0818;AA=C|||;VT=SNP
6	28212748	rs13408	G	A	100	PASS	AC=3092;AF=0.617412;AN=5008;NS=2504;DP=19697;EAS_AF=0.5784;AMR_AF=0.5101;AFR_AF=0.9539;EUR_AF=0.4036;SAS_AF=0.499;AA=A|||;VT=SNP
6	28213918	rs41269287	G	A	100	PASS	AC=75;AF=0.014976;AN=5008;NS=2504;DP=19528;EAS_AF=0.004;AMR_AF=0.0159;AFR_AF=0.003;EUR_AF=0.0408;SAS_AF=0.0153;AA=G|||;VT=SNP
6	28214646	rs62401443	T	C	100	PASS	AC=35;AF=0.00698882;AN=5008;NS=2504;DP=21063;EAS_AF=0;AMR_AF=0.0144;AFR_AF=0;EUR_AF=0.0219;SAS_AF=0.0031;AA=T|||;VT=SNP
6	28214698	rs17720293	C	T	100	PASS	AC=185;AF=0.0369409;AN=5008;NS=2504;DP=20712;EAS_AF=0.0109;AMR_AF=0.0432;AFR_AF=0.0363;EUR_AF=0.0865;SAS_AF=0.0092;AA=C|||;VT=SNP;EX_TARGET
6	28215446	rs1233710	C	T	100	PASS	AC=1011;AF=0.201877;AN=5008;NS=2504;DP=18692;EAS_AF=0.3502;AMR_AF=0.1527;AFR_AF=0.2776;EUR_AF=0.0567;SAS_AF=0.1309;AA=C|||;VT=SNP
6	28215641	rs2235359	T	G	100	PASS	AC=1137;AF=0.227037;AN=5008;NS=2504;DP=18080;EAS_AF=0.0942;AMR_AF=0.1888;AFR_AF=0.3752;EUR_AF=0.1561;SAS_AF=0.2638;AA=T|||;VT=SNP
6	28216027	rs2235358	A	G	100	PASS	AC=264;AF=0.0527157;AN=5008;NS=2504;DP=16128;EAS_AF=0.0645;AMR_AF=0.0576;AFR_AF=0.0023;EUR_AF=0.0437;SAS_AF=0.1145;AA=A|||;VT=SNP
6	28216486	rs7740487	C	G	100	PASS	AC=697;AF=0.139177;AN=5008;NS=2504;DP=14272;EAS_AF=0.127;AMR_AF=0.1225;AFR_AF=0.2179;EUR_AF=0.1143;SAS_AF=0.0828;AA=G|||;VT=SNP
6	28217931	rs112863641	C	T	100	PASS	AC=631;AF=0.125998;AN=5008;NS=2504;DP=16365;EAS_AF=0.0268;AMR_AF=0.0994;AFR_AF=0.2474;EUR_AF=0.0875;SAS_AF=0.1227;AA=C|||;VT=SNP
6	28218199	rs13200462	A	C	100	PASS	AC=698;AF=0.139377;AN=5008;NS=2504;DP=17461;EAS_AF=0.128;AMR_AF=0.1225;AFR_AF=0.2179;EUR_AF=0.1143;SAS_AF=0.0828;AA=C|||;VT=SNP
6	28219270	rs1736904	G	A	100	PASS	AC=1833;AF=0.366014;AN=5008;NS=2504;DP=14742;EAS_AF=0.4792;AMR_AF=0.2911;AFR_AF=0.5749;EUR_AF=0.1769;SAS_AF=0.2147;AA=A|||;VT=SNP
6	28219661	rs9986596	G	A	100	PASS	AC=698;AF=0.139377;AN=5008;NS=2504;DP=14031;EAS_AF=0.128;AMR_AF=0.1225;AFR_AF=0.2179;EUR_AF=0.1143;SAS_AF=0.0828;AA=G|||;VT=SNP;EX_TARGET
6	28219826	rs1736895	G	A	100	PASS	AC=3092;AF=0.617412;AN=5008;NS=2504;DP=17723;EAS_AF=0.5774;AMR_AF=0.5101;AFR_AF=0.9539;EUR_AF=0.4046;SAS_AF=0.499;AA=A|||;VT=SNP
6	28220373	rs139554830	C	A	100	PASS	AC=48;AF=0.00958466;AN=5008;NS=2504;DP=17967;EAS_AF=0.002;AMR_AF=0.0187;AFR_AF=0.0091;EUR_AF=0.0099;SAS_AF=0.0112;AA=C|||;VT=SNP
6	28220578	rs72850297	C	T	100	PASS	AC=122;AF=0.024361;AN=5008;NS=2504;DP=20407;EAS_AF=0.004;AMR_AF=0.0303;AFR_AF=0.0038;EUR_AF=0.0716;SAS_AF=0.0204;AA=C|||;VT=SNP
6	28221264	rs1679732	G	A	100	PASS	AC=4257;AF=0.85004;AN=5008;NS=2504;DP=19366;EAS_AF=0.872;AMR_AF=0.8732;AFR_AF=0.7458;EUR_AF=0.8837;SAS_AF=0.9172;AA=A|||;VT=SNP
6	28221689	rs147550448	C	A	100	PASS	AC=264;AF=0.0527157;AN=5008;NS=2504;DP=20917;EAS_AF=0.0645;AMR_AF=0.0576;AFR_AF=0.0023;EUR_AF=0.0427;SAS_AF=0.1155;AA=C|||;VT=SNP
6	28221816	rs10456362	A	G	100	PASS	AC=4319;AF=0.86242;AN=5008;NS=2504;DP=21615;EAS_AF=0.872;AMR_AF=0.8804;AFR_AF=0.7882;EUR_AF=0.8847;SAS_AF=0.9172;AA=G|||;VT=SNP
6	28222556	rs72850298	G	A	100	PASS	AC=96;AF=0.0191693;AN=5008;NS=2504;DP=19861;EAS_AF=0.004;AMR_AF=0.0216;AFR_AF=0.0038;EUR_AF=0.0527;SAS_AF=0.0194;AA=G|||;VT=SNP
6	28222980	rs2185955	A	G	100	PASS	AC=1138;AF=0.227236;AN=5008;NS=2504;DP=19672;EAS_AF=0.0942;AMR_AF=0.1888;AFR_AF=0.3752;EUR_AF=0.1561;SAS_AF=0.2648;AA=A|||;VT=SNP
6	28223680	rs7750106	C	A	100	PASS	AC=1080;AF=0.215655;AN=5008;NS=2504;DP=18015;EAS_AF=0.3502;AMR_AF=0.1643;AFR_AF=0.3207;EUR_AF=0.0606;SAS_AF=0.1309;AA=C|||;VT=SNP
6	28223725	rs72850299	T	C	100	PASS	AC=88;AF=0.0175719;AN=5008;NS=2504;DP=19194;EAS_AF=0.001;AMR_AF=0.0216;AFR_AF=0.0038;EUR_AF=0.0527;SAS_AF=0.0143;AA=T|||;VT=SNP
6	28223731	rs12214383	T	C	100	PASS	AC=1918;AF=0.382987;AN=5008;NS=2504;DP=19366;EAS_AF=0.4226;AMR_AF=0.4899;AFR_AF=0.0469;EUR_AF=0.5964;SAS_AF=0.501;AA=T|||;VT=SNP
6	28224525	rs9468321	A	G	100	PASS	AC=368;AF=0.0734824;AN=5008;NS=2504;DP=14121;EAS_AF=0.122;AMR_AF=0.0793;AFR_AF=0.0613;EUR_AF=0.0308;SAS_AF=0.0798;AA=A|||;VT=SNP
6	28225053	rs140272569	C	T	100	PASS	AC=122;AF=0.024361;AN=5008;NS=2504;DP=16752;EAS_AF=0.004;AMR_AF=0.0303;AFR_AF=0.0038;EUR_AF=0.0716;SAS_AF=0.0204;AA=C|||;VT=SNP
6	28225311	rs13208096	C	G	100	PASS	AC=84;AF=0.0167732;AN=5008;NS=2504;DP=17403;EAS_AF=0;AMR_AF=0.0173;AFR_AF=0.0023;EUR_AF=0.0686;SAS_AF=0;AA=C|||;VT=SNP
6	28226878	rs1531681	G	A	100	PASS	AC=1918;AF=0.382987;AN=5008;NS=2504;DP=19829;EAS_AF=0.4226;AMR_AF=0.4899;AFR_AF=0.0461;EUR_AF=0.5964;SAS_AF=0.502;AA=G|||;VT=SNP
6	28226903	rs72850300	C	G	100	PASS	AC=72;AF=0.014377;AN=5008;NS=2504;DP=19309;EAS_AF=0;AMR_AF=0.0202;AFR_AF=0.0038;EUR_AF=0.0477;SAS_AF=0.0051;AA=C|||;VT=SNP
6	28227145	rs41269289	G	C	100	PASS	AC=122;AF=0.024361;AN=5008;NS=2504;DP=16980;EAS_AF=0.004;AMR_AF=0.0303;AFR_AF=0.0038;EUR_AF=0.0716;SAS_AF=0.0204;AA=G|||;VT=SNP;EX_TARGET
6	28227436	rs12000	A	G	100	PASS	AC=2217;AF=0.442692;AN=5008;NS=2504;DP=19456;EAS_AF=0.4444;AMR_AF=0.353;AFR_AF=0.6959;EUR_AF=0.2167;SAS_AF=0.3947;AA=A|||;VT=SNP;EX_TARGET
6	28227604	rs1635	C	A	100	PASS	AC=1080;AF=0.215655;AN=5008;NS=2504;DP=17608;EAS_AF=0.3502;AMR_AF=0.1643;AFR_AF=0.3207;EUR_AF=0.0606;SAS_AF=0.1309;AA=C|||;VT=SNP;EX_TARGET
6	28227633	rs9461446	C	T	100	PASS	AC=368;AF=0.0734824;AN=5008;NS=2504;DP=18791;EAS_AF=0.122;AMR_AF=0.0793;AFR_AF=0.0613;EUR_AF=0.0308;SAS_AF=0.0798;AA=C|||;VT=SNP;EX_TARGET
6	28227860	rs3734564	G	A	100	PASS	AC=296;AF=0.0591054;AN=5008;NS=2504;DP=18775;EAS_AF=0.0843;AMR_AF=0.0476;AFR_AF=0.0537;EUR_AF=0.0348;SAS_AF=0.0736;AA=G|||;VT=SNP;EX_TARGET
6	28228342	rs1679709	A	G	100	PASS	AC=4257;AF=0.85004;AN=5008;NS=2504;DP=18349;EAS_AF=0.872;AMR_AF=0.8732;AFR_AF=0.7458;EUR_AF=0.8837;SAS_AF=0.9172;AA=G|||;VT=SNP;EX_TARGET
6	28228747	rs17720687	A	G	100	PASS	AC=230;AF=0.0459265;AN=5008;NS=2504;DP=15700;EAS_AF=0.0823;AMR_AF=0.0418;AFR_AF=0.0265;EUR_AF=0.0308;SAS_AF=0.0532;AA=A|||;VT=SNP
6	28229411	rs1778511	G	A	100	PASS	AC=4248;AF=0.848243;AN=5008;NS=2504;DP=16820;EAS_AF=0.872;AMR_AF=0.8746;AFR_AF=0.7383;EUR_AF=0.8837;SAS_AF=0.9172;AA=A|||;VT=SNP
6	28229529	rs11751702	G	C	100	PASS	AC=1137;AF=0.227037;AN=5008;NS=2504;DP=16613;EAS_AF=0.0942;AMR_AF=0.1888;AFR_AF=0.3752;EUR_AF=0.1551;SAS_AF=0.2648;AA=G|||;VT=SNP
6	28229881	rs1778508	C	T	100	PASS	AC=4249;AF=0.848442;AN=5008;NS=2504;DP=19329;EAS_AF=0.872;AMR_AF=0.8746;AFR_AF=0.7383;EUR_AF=0.8837;SAS_AF=0.9182;AA=T|||;VT=SNP
6	28230717	rs1778507	T	C	100	PASS	AC=4577;AF=0.913938;AN=5008;NS=2504;DP=19705;EAS_AF=0.878;AMR_AF=0.9179;AFR_AF=0.8941;EUR_AF=0.9672;SAS_AF=0.9202;AA=C|||;VT=SNP
6	28230796	rs17720774	A	G	100	PASS	AC=98;AF=0.0195687;AN=5008;NS=2504;DP=18652;EAS_AF=0;AMR_AF=0.0288;AFR_AF=0.0015;EUR_AF=0.0547;SAS_AF=0.0215;AA=A|||;VT=SNP
6	28231243	rs9468322	G	A	100	PASS	AC=378;AF=0.0754792;AN=5008;NS=2504;DP=16428;EAS_AF=0.122;AMR_AF=0.0778;AFR_AF=0.0688;EUR_AF=0.0318;SAS_AF=0.0798;AA=G|||;VT=SNP
6	28232893	rs12215841	G	A	100	PASS	AC=77;AF=0.0153754;AN=5008;NS=2504;DP=18098;EAS_AF=0.0119;AMR_AF=0.0274;AFR_AF=0;EUR_AF=0.0249;SAS_AF=0.0215;AA=G|||;VT=SNP
6	28234014	rs76983085	T	G	100	PASS	AC=173;AF=0.0345447;AN=5008;NS=2504;DP=22090;EAS_AF=0;AMR_AF=0.0562;AFR_AF=0.0635;EUR_AF=0.0477;SAS_AF=0.002;AA=T|||;VT=SNP
6	28234423	rs61127718	T	C	100	PASS	AC=280;AF=0.0559105;AN=5008;NS=2504;DP=18340;EAS_AF=0.1111;AMR_AF=0.0533;AFR_AF=0.0371;EUR_AF=0.0129;SAS_AF=0.0706;AA=T|||;VT=SNP
6	28234597	rs2799077	C	T	100	PASS	AC=761;AF=0.151957;AN=5008;NS=2504;DP=17669;EAS_AF=0.13;AMR_AF=0.1254;AFR_AF=0.261;EUR_AF=0.1163;SAS_AF=0.0828;AA=T|||;VT=SNP
6	28235176	rs2799079	A	C	100	PASS	AC=760;AF=0.151757;AN=5008;NS=2504;DP=17884;EAS_AF=0.13;AMR_AF=0.1254;AFR_AF=0.261;EUR_AF=0.1163;SAS_AF=0.0818;AA=A|||;VT=SNP
6	28235357	rs74589008	C	T	100	PASS	AC=21;AF=0.00419329;AN=5008;NS=2504;DP=16930;EAS_AF=0.001;AMR_AF=0.0086;AFR_AF=0;EUR_AF=0.0139;SAS_AF=0;AA=C|||;VT=SNP
6	28235468	rs73742509	G	A	100	PASS	AC=407;AF=0.08127;AN=5008;NS=2504;DP=17217;EAS_AF=0.0635;AMR_AF=0.0764;AFR_AF=0.0923;EUR_AF=0.0547;SAS_AF=0.1155;AA=G|||;VT=SNP
6	28237110	rs78224691	G	A	100	PASS	AC=1933;AF=0.385982;AN=5008;NS=2504;DP=15892;EAS_AF=0.378;AMR_AF=0.3429;AFR_AF=0.5673;EUR_AF=0.2068;SAS_AF=0.364;AA=G|||;VT=SNP
6	28237172	rs16893889	A	G	100	PASS	AC=1930;AF=0.385383;AN=5008;NS=2504;DP=17105;EAS_AF=0.376;AMR_AF=0.3429;AFR_AF=0.5673;EUR_AF=0.2068;SAS_AF=0.363;AA=A|||;VT=SNP
6	28238059	rs67998226	T	C	100	PASS	AC=150;AF=0.0299521;AN=5008;NS=2504;DP=20198;EAS_AF=0;AMR_AF=0.0245;AFR_AF=0.0477;EUR_AF=0.0696;SAS_AF=0;AA=t|||;VT=SNP
6	28238735	rs74598819	A	G	100	PASS	AC=21;AF=0.00419329;AN=5008;NS=2504;DP=21101;EAS_AF=0;AMR_AF=0.0029;AFR_AF=0.0008;EUR_AF=0.0179;SAS_AF=0;AA=A|||;VT=SNP
6	28238969	rs2179174	A	G	100	PASS	AC=1953;AF=0.389976;AN=5008;NS=2504;DP=17972;EAS_AF=0.3968;AMR_AF=0.3429;AFR_AF=0.5673;EUR_AF=0.2078;SAS_AF=0.364;AA=A|||;VT=SNP
6	28239681	rs2394049	A	G	100	PASS	AC=3095;AF=0.618011;AN=5008;NS=2504;DP=18212;EAS_AF=0.5823;AMR_AF=0.5086;AFR_AF=0.9539;EUR_AF=0.4036;SAS_AF=0.499;AA=G|||;VT=SNP
6	28239915	rs11965538	G	A	100	PASS	AC=762;AF=0.152157;AN=5008;NS=2504;DP=19386;EAS_AF=0.13;AMR_AF=0.1254;AFR_AF=0.2617;EUR_AF=0.1163;SAS_AF=0.0828;AA=G|||;VT=SNP
6	28240798	rs1778484	A	G	100	PASS	AC=2974;AF=0.59385;AN=5008;NS=2504;DP=19948;EAS_AF=0.5794;AMR_AF=0.4784;AFR_AF=0.9501;EUR_AF=0.332;SAS_AF=0.4785;AA=G|||;VT=SNP
6	28240991	rs1778483	T	G	100	PASS	AC=2270;AF=0.453275;AN=5008;NS=2504;DP=19272;EAS_AF=0.2748;AMR_AF=0.3415;AFR_AF=0.8321;EUR_AF=0.2853;SAS_AF=0.3773;AA=G|||;VT=SNP
6	28240992	rs1778482	G	C	100	PASS	AC=2268;AF=0.452875;AN=5008;NS=2504;DP=19353;EAS_AF=0.2748;AMR_AF=0.3415;AFR_AF=0.8306;EUR_AF=0.2853;SAS_AF=0.3773;AA=C|||;VT=SNP
6	28241081	rs2743555	G	A	100	PASS	AC=762;AF=0.152157;AN=5008;NS=2504;DP=19141;EAS_AF=0.13;AMR_AF=0.1254;AFR_AF=0.2617;EUR_AF=0.1163;SAS_AF=0.0828;AA=A|||;VT=SNP
6	28241263	rs7741443	A	T	100	PASS	AC=1256;AF=0.250799;AN=5008;NS=2504;DP=15436;EAS_AF=0.0942;AMR_AF=0.2046;AFR_AF=0.4523;EUR_AF=0.161;SAS_AF=0.2648;AA=A|||;VT=SNP
6	28241398	rs72850302	A	G	100	PASS	AC=95;AF=0.0189696;AN=5008;NS=2504;DP=19151;EAS_AF=0.003;AMR_AF=0.0216;AFR_AF=0.0038;EUR_AF=0.0527;SAS_AF=0.0194;AA=A|||;VT=SNP
6	28242794	rs1419183	A	C	100	PASS	AC=763;AF=0.152356;AN=5008;NS=2504;DP=16721;EAS_AF=0.13;AMR_AF=0.1254;AFR_AF=0.2625;EUR_AF=0.1163;SAS_AF=0.0828;AA=C|||;VT=SNP
6	28243042	rs1150726	G	A	100	PASS	AC=2972;AF=0.59345;AN=5008;NS=2504;DP=18662;EAS_AF=0.5784;AMR_AF=0.4784;AFR_AF=0.9501;EUR_AF=0.332;SAS_AF=0.4775;AA=A|||;VT=SNP
6	28247221	rs6920512	G	A	100	PASS	AC=4509;AF=0.900359;AN=5008;NS=2504;DP=18239;EAS_AF=0.876;AMR_AF=0.9135;AFR_AF=0.8918;EUR_AF=0.9115;SAS_AF=0.9162;AA=A|||;VT=SNP
6	28247477	rs79355918	A	G	100	PASS	AC=254;AF=0.0507188;AN=5008;NS=2504;DP=18107;EAS_AF=0.0833;AMR_AF=0.0432;AFR_AF=0.0265;EUR_AF=0.0328;SAS_AF=0.0736;AA=A|||;VT=SNP
6	28247638	rs1778478	A	T	100	PASS	AC=1509;AF=0.301318;AN=5008;NS=2504;DP=15378;EAS_AF=0.1429;AMR_AF=0.2147;AFR_AF=0.5734;EUR_AF=0.169;SAS_AF=0.2945;AA=A|||;VT=SNP
6	28248062	rs72854503	A	G	100	PASS	AC=121;AF=0.0241613;AN=5008;NS=2504;DP=17888;EAS_AF=0.003;AMR_AF=0.0303;AFR_AF=0.0038;EUR_AF=0.0716;SAS_AF=0.0204;AA=A|||;VT=SNP
6	28248594	rs1778477	A	T	100	PASS	AC=1512;AF=0.301917;AN=5008;NS=2504;DP=17526;EAS_AF=0.1448;AMR_AF=0.2147;AFR_AF=0.5734;EUR_AF=0.169;SAS_AF=0.2955;AA=T|||;VT=SNP
6	28250179	rs34878803	T	C	100	PASS	AC=150;AF=0.0299521;AN=5008;NS=2504;DP=17665;EAS_AF=0;AMR_AF=0.0245;AFR_AF=0.0477;EUR_AF=0.0696;SAS_AF=0;AA=T|||;VT=SNP
6	28250202	rs76143968	A	G	100	PASS	AC=39;AF=0.00778754;AN=5008;NS=2504;DP=18311;EAS_AF=0.0188;AMR_AF=0.0086;AFR_AF=0;EUR_AF=0.0139;SAS_AF=0;AA=A|||;VT=SNP
6	28250236	rs1150724	C	T	100	PASS	AC=2999;AF=0.598842;AN=5008;NS=2504;DP=19519;EAS_AF=0.6002;AMR_AF=0.4784;AFR_AF=0.9501;EUR_AF=0.332;SAS_AF=0.4826;AA=T|||;VT=SNP
6	28250955	rs34396849	A	C	100	PASS	AC=150;AF=0.0299521;AN=5008;NS=2504;DP=20136;EAS_AF=0;AMR_AF=0.0245;AFR_AF=0.0477;EUR_AF=0.0696;SAS_AF=0;AA=A|||;VT=SNP
6	28250984	rs6901575	G	A	100	PASS	AC=760;AF=0.151757;AN=5008;NS=2504;DP=19919;EAS_AF=0.13;AMR_AF=0.1254;AFR_AF=0.261;EUR_AF=0.1163;SAS_AF=0.0818;AA=G|||;VT=SNP
6	28250985	rs9468325	C	T	100	PASS	AC=373;AF=0.0744808;AN=5008;NS=2504;DP=19964;EAS_AF=0.12;AMR_AF=0.0778;AFR_AF=0.0681;EUR_AF=0.0308;SAS_AF=0.0787;AA=C|||;VT=SNP
6	28251261	rs184050810	G	A	100	PASS	AC=26;AF=0.00519169;AN=5008;NS=2504;DP=19654;EAS_AF=0;AMR_AF=0.0086;AFR_AF=0;EUR_AF=0.0189;SAS_AF=0.001;AA=G|||;VT=SNP
6	28251539	rs41269291	A	G	100	PASS	AC=95;AF=0.0189696;AN=5008;NS=2504;DP=20659;EAS_AF=0.003;AMR_AF=0.0216;AFR_AF=0.0038;EUR_AF=0.0527;SAS_AF=0.0194;AA=A|||;VT=SNP
6	28252497	rs72854506	T	C	100	PASS	AC=95;AF=0.0189696;AN=5008;NS=2504;DP=17314;EAS_AF=0.003;AMR_AF=0.0216;AFR_AF=0.0038;EUR_AF=0.0527;SAS_AF=0.0194;AA=T|||;VT=SNP
6	28252859	rs11756111	T	C	100	PASS	AC=1272;AF=0.253994;AN=5008;NS=2504;DP=20289;EAS_AF=0.0933;AMR_AF=0.2061;AFR_AF=0.4652;EUR_AF=0.161;SAS_AF=0.2638;AA=T|||;VT=SNP
6	28254862	rs41269293	G	C	100	PASS	AC=26;AF=0.00519169;AN=5008;NS=2504;DP=19131;EAS_AF=0;AMR_AF=0.0086;AFR_AF=0;EUR_AF=0.0189;SAS_AF=0.001;AA=G|||;VT=SNP;EX_TARGET
6	28254988	rs16901846	T	C	100	PASS	AC=581;AF=0.116014;AN=5008;NS=2504;DP=20877;EAS_AF=0.0298;AMR_AF=0.0965;AFR_AF=0.1868;EUR_AF=0.0915;SAS_AF=0.1483;AA=T|||;VT=SNP
6	28255040	rs1150721	G	C	100	PASS	AC=2998;AF=0.598642;AN=5008;NS=2504;DP=22080;EAS_AF=0.5982;AMR_AF=0.4784;AFR_AF=0.9501;EUR_AF=0.332;SAS_AF=0.4836;AA=C|||;VT=SNP
6	28255277	rs11755032	C	T	100	PASS	AC=526;AF=0.105032;AN=5008;NS=2504;DP=17921;EAS_AF=0.122;AMR_AF=0.0908;AFR_AF=0.1725;EUR_AF=0.0338;SAS_AF=0.0798;AA=C|||;VT=SNP
6	28255749	rs1150720	A	G	100	PASS	AC=1354;AF=0.270367;AN=5008;NS=2504;DP=18158;EAS_AF=0.1448;AMR_AF=0.1988;AFR_AF=0.4697;EUR_AF=0.16;SAS_AF=0.2945;AA=A|||;VT=SNP
6	28256622	rs1150719	G	A	100	PASS	AC=1354;AF=0.270367;AN=5008;NS=2504;DP=11076;EAS_AF=0.1448;AMR_AF=0.1988;AFR_AF=0.4697;EUR_AF=0.16;SAS_AF=0.2945;AA=G|||;VT=SNP
6	28256947	rs1150718	C	A	100	PASS	AC=2999;AF=0.598842;AN=5008;NS=2504;DP=12659;EAS_AF=0.5992;AMR_AF=0.4769;AFR_AF=0.9501;EUR_AF=0.332;SAS_AF=0.4847;AA=A|||;VT=SNP
6	28257013	rs74478410	G	T	100	PASS	AC=78;AF=0.0155751;AN=5008;NS=2504;DP=13287;EAS_AF=0.004;AMR_AF=0.0086;AFR_AF=0.0015;EUR_AF=0.0596;SAS_AF=0.0061;AA=G|||;VT=SNP
6	28257377	rs13211507	T	C	100	PASS	AC=150;AF=0.0299521;AN=5008;NS=2504;DP=18451;EAS_AF=0;AMR_AF=0.0245;AFR_AF=0.0477;EUR_AF=0.0696;SAS_AF=0;AA=T|||;VT=SNP
6	28257720	rs7744788	A	G	100	PASS	AC=581;AF=0.116014;AN=5008;NS=2504;DP=18104;EAS_AF=0.0298;AMR_AF=0.0965;AFR_AF=0.1868;EUR_AF=0.0915;SAS_AF=0.1483;AA=A|||;VT=SNP
6	28258208	rs34691223	C	A	100	PASS	AC=150;AF=0.0299521;AN=5008;NS=2504;DP=18260;EAS_AF=0;AMR_AF=0.0245;AFR_AF=0.0477;EUR_AF=0.0696;SAS_AF=0;AA=C|||;VT=SNP
6	28259505	rs114972842	A	G	100	PASS	AC=51;AF=0.0101837;AN=5008;NS=2504;DP=18262;EAS_AF=0;AMR_AF=0.0144;AFR_AF=0.003;EUR_AF=0.0358;SAS_AF=0.001;AA=A|||;VT=SNP
6	28259533	rs11757730	G	A	100	PASS	AC=1096;AF=0.21885;AN=5008;NS=2504;DP=18492;EAS_AF=0.0923;AMR_AF=0.1888;AFR_AF=0.3495;EUR_AF=0.1521;SAS_AF=0.2628;AA=G|||;VT=SNP
6	28259597	rs1150717	T	C	100	PASS	AC=1354;AF=0.270367;AN=5008;NS=2504;DP=18938;EAS_AF=0.1448;AMR_AF=0.1988;AFR_AF=0.4697;EUR_AF=0.16;SAS_AF=0.2945;AA=T|||;VT=SNP
6	28260249	rs1233660	T	A	100	PASS	AC=3002;AF=0.599441;AN=5008;NS=2504;DP=10840;EAS_AF=0.6012;AMR_AF=0.4798;AFR_AF=0.9501;EUR_AF=0.332;SAS_AF=0.4836;AA=A|||;VT=SNP
6	28260415	rs182852812	A	G	100	PASS	AC=26;AF=0.00519169;AN=5008;NS=2504;DP=12657;EAS_AF=0;AMR_AF=0.0086;AFR_AF=0;EUR_AF=0.0189;SAS_AF=0.001;AA=A|||;VT=SNP
6	28260443	rs11758337	C	G	100	PASS	AC=1079;AF=0.215455;AN=5008;NS=2504;DP=13205;EAS_AF=0.0833;AMR_AF=0.1844;AFR_AF=0.3495;EUR_AF=0.1491;SAS_AF=0.2607;AA=C|||;VT=SNP
6	28260632	rs79093134	C	T	100	PASS	AC=395;AF=0.0788738;AN=5008;NS=2504;DP=16312;EAS_AF=0.0625;AMR_AF=0.0764;AFR_AF=0.084;EUR_AF=0.0547;SAS_AF=0.1155;AA=c|||;VT=SNP
6	28261417	rs34481509	A	G	100	PASS	AC=87;AF=0.0173722;AN=5008;NS=2504;DP=20586;EAS_AF=0;AMR_AF=0.0245;AFR_AF=0.0008;EUR_AF=0.0686;SAS_AF=0;AA=A|||;VT=SNP
6	28261497	rs77986494	A	G	100	PASS	AC=737;AF=0.147165;AN=5008;NS=2504;DP=21471;EAS_AF=0.3264;AMR_AF=0.1412;AFR_AF=0.1165;EUR_AF=0.0527;SAS_AF=0.1053;AA=A|||;VT=SNP
6	28262655	rs6905368	G	C	100	PASS	AC=941;AF=0.187899;AN=5008;NS=2504;DP=19216;EAS_AF=0.0923;AMR_AF=0.1527;AFR_AF=0.2746;EUR_AF=0.1233;SAS_AF=0.2607;AA=G|||;VT=SNP
6	28262686	rs6905391	G	A	100	PASS	AC=905;AF=0.180711;AN=5008;NS=2504;DP=19616;EAS_AF=0.13;AMR_AF=0.1383;AFR_AF=0.3593;EUR_AF=0.1193;SAS_AF=0.0849;AA=G|||;VT=SNP
6	28262698	rs1150716	T	G	100	PASS	AC=3083;AF=0.615615;AN=5008;NS=2504;DP=19539;EAS_AF=0.6042;AMR_AF=0.4885;AFR_AF=0.9539;EUR_AF=0.3807;SAS_AF=0.502;AA=G|||;VT=SNP
6	28262869	rs1150714	T	C	100	PASS	AC=1321;AF=0.263778;AN=5008;NS=2504;DP=19632;EAS_AF=0.1448;AMR_AF=0.1787;AFR_AF=0.4743;EUR_AF=0.1372;SAS_AF=0.2924;AA=C|||;VT=SNP
6	28263107	rs1150713	A	C	100	PASS	AC=1319;AF=0.263379;AN=5008;NS=2504;DP=20295;EAS_AF=0.1448;AMR_AF=0.1787;AFR_AF=0.4728;EUR_AF=0.1372;SAS_AF=0.2924;AA=C|||;VT=SNP
6	28263388	rs55831267	C	A	100	PASS	AC=941;AF=0.187899;AN=5008;NS=2504;DP=18668;EAS_AF=0.0923;AMR_AF=0.1527;AFR_AF=0.2746;EUR_AF=0.1233;SAS_AF=0.2607;AA=C|||;VT=SNP
6	28263721	rs9461448	T	G	100	PASS	AC=522;AF=0.104233;AN=5008;NS=2504;DP=18014;EAS_AF=0.122;AMR_AF=0.0908;AFR_AF=0.1679;EUR_AF=0.0348;SAS_AF=0.0808;AA=T|||;VT=SNP
6	28264188	rs144130050	T	C	100	PASS	AC=10;AF=0.00199681;AN=5008;NS=2504;DP=20681;EAS_AF=0;AMR_AF=0;AFR_AF=0.0008;EUR_AF=0.0089;SAS_AF=0;AA=T|||;VT=SNP
6	28264681	rs3800324	G	A	100	PASS	AC=738;AF=0.147364;AN=5008;NS=2504;DP=18572;EAS_AF=0.3264;AMR_AF=0.1427;AFR_AF=0.1165;EUR_AF=0.0527;SAS_AF=0.1053;AA=G|||;VT=SNP;EX_TARGET
6	28264692	rs3800325	C	G	100	PASS	AC=1321;AF=0.263778;AN=5008;NS=2504;DP=18210;EAS_AF=0.1448;AMR_AF=0.1787;AFR_AF=0.4743;EUR_AF=0.1372;SAS_AF=0.2924;AA=C|||;VT=SNP;EX_TARGET
6	28264717	rs3800326	C	T	100	PASS	AC=329;AF=0.0656949;AN=5008;NS=2504;DP=18029;EAS_AF=0.0625;AMR_AF=0.0562;AFR_AF=0.0651;EUR_AF=0.0308;SAS_AF=0.1125;AA=C|||;VT=SNP;EX_TARGET
6	28264928	rs3800327	G	C	100	PASS	AC=981;AF=0.195887;AN=5008;NS=2504;DP=20615;EAS_AF=0.378;AMR_AF=0.147;AFR_AF=0.2368;EUR_AF=0.0557;SAS_AF=0.1319;AA=C|||;VT=SNP
6	28265218	rs75621300	A	G	100	PASS	AC=573;AF=0.114417;AN=5008;NS=2504;DP=18851;EAS_AF=0.0298;AMR_AF=0.0965;AFR_AF=0.1808;EUR_AF=0.0915;SAS_AF=0.1483;AA=A|||;VT=SNP
6	28265547	rs6923170	G	A	100	PASS	AC=1322;AF=0.263978;AN=5008;NS=2504;DP=15995;EAS_AF=0.1458;AMR_AF=0.1787;AFR_AF=0.4743;EUR_AF=0.1372;SAS_AF=0.2924;AA=G|||;VT=SNP
6	28265572	rs13207345	C	T	100	PASS	AC=90;AF=0.0179712;AN=5008;NS=2504;DP=13875;EAS_AF=0;AMR_AF=0.0173;AFR_AF=0.0053;EUR_AF=0.0686;SAS_AF=0.002;AA=C|||;VT=SNP
6	28265640	rs2743554	A	G	100	PASS	AC=756;AF=0.150958;AN=5008;NS=2504;DP=12451;EAS_AF=0.131;AMR_AF=0.1138;AFR_AF=0.3124;EUR_AF=0.0497;SAS_AF=0.0838;AA=A|||;VT=SNP;EX_TARGET
6	28265954	rs72854513	A	T	100	PASS	AC=88;AF=0.0175719;AN=5008;NS=2504;DP=17793;EAS_AF=0;AMR_AF=0.0173;AFR_AF=0.0053;EUR_AF=0.0686;SAS_AF=0;AA=A|||;VT=SNP
6	28266149	rs2142730	T	C	100	PASS	AC=3055;AF=0.610024;AN=5008;NS=2504;DP=18242;EAS_AF=0.6042;AMR_AF=0.4899;AFR_AF=0.9327;EUR_AF=0.3797;SAS_AF=0.502;AA=C|||;VT=SNP
6	28267116	rs56053755	C	T	100	PASS	AC=1320;AF=0.263578;AN=5008;NS=2504;DP=12737;EAS_AF=0.1448;AMR_AF=0.1787;AFR_AF=0.4735;EUR_AF=0.1372;SAS_AF=0.2924;AA=C|||;VT=SNP
6	28267557	rs150494015	A	G	100	PASS	AC=36;AF=0.0071885;AN=5008;NS=2504;DP=16595;EAS_AF=0;AMR_AF=0.0072;AFR_AF=0.0015;EUR_AF=0.0199;SAS_AF=0.0092;AA=A|||;VT=SNP
6	28268452	rs1936365	G	C	100	PASS	AC=904;AF=0.180511;AN=5008;NS=2504;DP=17959;EAS_AF=0.13;AMR_AF=0.1383;AFR_AF=0.3601;EUR_AF=0.1193;SAS_AF=0.0828;AA=G|||;VT=SNP;EX_TARGET
6	28268497	rs2281043	C	T	100	PASS	AC=1320;AF=0.263578;AN=5008;NS=2504;DP=18159;EAS_AF=0.1448;AMR_AF=0.1772;AFR_AF=0.4743;EUR_AF=0.1372;SAS_AF=0.2924;AA=C|||;VT=SNP;EX_TARGET
6	28268824	rs33932084	A	G	100	PASS	AC=121;AF=0.0241613;AN=5008;NS=2504;DP=19621;EAS_AF=0.001;AMR_AF=0.0216;AFR_AF=0.0257;EUR_AF=0.0706;SAS_AF=0;AA=A|||;VT=SNP;EX_TARGET
6	28269407	rs16893917	G	A	100	PASS	AC=738;AF=0.147364;AN=5008;NS=2504;DP=19486;EAS_AF=0.3264;AMR_AF=0.1427;AFR_AF=0.1165;EUR_AF=0.0527;SAS_AF=0.1053;AA=G|||;VT=SNP;EX_TARGET
6	28269663	rs1997660	A	G	100	PASS	AC=2963;AF=0.591653;AN=5008;NS=2504;DP=21228;EAS_AF=0.6012;AMR_AF=0.4597;AFR_AF=0.9501;EUR_AF=0.3091;SAS_AF=0.4816;AA=G|||;VT=SNP;EX_TARGET
6	28270047	rs6456811	C	G	100	PASS	AC=1318;AF=0.263179;AN=5008;NS=2504;DP=19490;EAS_AF=0.1448;AMR_AF=0.1787;AFR_AF=0.472;EUR_AF=0.1372;SAS_AF=0.2924;AA=G|||;VT=SNP;EX_TARGET
6	28270064	rs9461449	T	A	100	PASS	AC=521;AF=0.104034;AN=5008;NS=2504;DP=19803;EAS_AF=0.122;AMR_AF=0.0908;AFR_AF=0.1679;EUR_AF=0.0338;SAS_AF=0.0808;AA=T|||;VT=SNP;EX_TARGET
6	28270251	rs1062169	G	A	100	PASS	AC=1320;AF=0.263578;AN=5008;NS=2504;DP=19473;EAS_AF=0.1438;AMR_AF=0.1787;AFR_AF=0.4743;EUR_AF=0.1372;SAS_AF=0.2924;AA=A|||;VT=SNP
6	28270274	rs115301752	C	T	100	PASS	AC=74;AF=0.0147764;AN=5008;NS=2504;DP=20170;EAS_AF=0.002;AMR_AF=0.0202;AFR_AF=0.003;EUR_AF=0.0368;SAS_AF=0.0174;AA=C|||;VT=SNP
6	28270517	rs146249461	T	C	100	PASS	AC=221;AF=0.0441294;AN=5008;NS=2504;DP=18025;EAS_AF=0.0625;AMR_AF=0.0375;AFR_AF=0.0023;EUR_AF=0.0189;SAS_AF=0.1125;AA=T|||;VT=SNP
6	28270584	rs2799081	T	C	100	PASS	AC=2225;AF=0.444289;AN=5008;NS=2504;DP=20032;EAS_AF=0.2748;AMR_AF=0.317;AFR_AF=0.8336;EUR_AF=0.2565;SAS_AF=0.3763;AA=C|||;VT=SNP
6	28270817	rs16893929	C	T	100	PASS	AC=738;AF=0.147364;AN=5008;NS=2504;DP=21450;EAS_AF=0.3264;AMR_AF=0.1427;AFR_AF=0.1165;EUR_AF=0.0527;SAS_AF=0.1053;AA=C|||;VT=SNP
6	28271198	rs9468333	C	T	100	PASS	AC=2963;AF=0.591653;AN=5008;NS=2504;DP=21542;EAS_AF=0.6012;AMR_AF=0.4597;AFR_AF=0.9501;EUR_AF=0.3091;SAS_AF=0.4816;AA=T|||;VT=SNP
6	28271602	rs1339899	T	C	100	PASS	AC=579;AF=0.115615;AN=5008;NS=2504;DP=19287;EAS_AF=0.125;AMR_AF=0.0951;AFR_AF=0.2057;EUR_AF=0.0358;SAS_AF=0.0808;AA=t|||;VT=SNP
6	28271973	rs56189111	C	A	100	PASS	AC=88;AF=0.0175719;AN=5008;NS=2504;DP=20386;EAS_AF=0;AMR_AF=0.0173;AFR_AF=0.0053;EUR_AF=0.0686;SAS_AF=0;AA=c|||;VT=SNP
6	28272868	rs16893937	G	A	100	PASS	AC=941;AF=0.187899;AN=5008;NS=2504;DP=18982;EAS_AF=0.0923;AMR_AF=0.1527;AFR_AF=0.2746;EUR_AF=0.1233;SAS_AF=0.2607;AA=g|||;VT=SNP
6	28272948	rs9468334	T	C	100	PASS	AC=2060;AF=0.411342;AN=5008;NS=2504;DP=18961;EAS_AF=0.4722;AMR_AF=0.3213;AFR_AF=0.5908;EUR_AF=0.1899;SAS_AF=0.3978;AA=t|||;VT=SNP
6	28273827	rs114124258	C	T	100	PASS	AC=311;AF=0.0621006;AN=5008;NS=2504;DP=18047;EAS_AF=0.0069;AMR_AF=0.0562;AFR_AF=0.1256;EUR_AF=0.0497;SAS_AF=0.0501;AA=C|||;VT=SNP
6	28274651	rs75426794	A	G	100	PASS	AC=1802;AF=0.359824;AN=5008;NS=2504;DP=18765;EAS_AF=0.4196;AMR_AF=0.3112;AFR_AF=0.4705;EUR_AF=0.1819;SAS_AF=0.3661;AA=A|||;VT=SNP
6	28274653	rs115041649	G	C	100	PASS	AC=735;AF=0.146765;AN=5008;NS=2504;DP=18936;EAS_AF=0.3244;AMR_AF=0.1427;AFR_AF=0.1157;EUR_AF=0.0527;SAS_AF=0.1053;AA=G|||;VT=SNP
6	28275458	rs116420641	G	A	100	PASS	AC=95;AF=0.0189696;AN=5008;NS=2504;DP=18405;EAS_AF=0.003;AMR_AF=0.0216;AFR_AF=0.0038;EUR_AF=0.0527;SAS_AF=0.0194;AA=G|||;VT=SNP
6	28275625	rs1936364	T	A	100	PASS	AC=1802;AF=0.359824;AN=5008;NS=2504;DP=18424;EAS_AF=0.4196;AMR_AF=0.3112;AFR_AF=0.4705;EUR_AF=0.1819;SAS_AF=0.3661;AA=T|||;VT=SNP
6	28276584	rs150027890	G	A	100	PASS	AC=127;AF=0.0253594;AN=5008;NS=2504;DP=17746;EAS_AF=0.0079;AMR_AF=0.0216;AFR_AF=0.0068;EUR_AF=0.0268;SAS_AF=0.0695;AA=G|||;VT=SNP
6	28276743	rs76825012	C	T	100	PASS	AC=1808;AF=0.361022;AN=5008;NS=2504;DP=17965;EAS_AF=0.4196;AMR_AF=0.3184;AFR_AF=0.4705;EUR_AF=0.1829;SAS_AF=0.3661;AA=C|||;VT=SNP
6	28276744	rs7752415	G	A	100	PASS	AC=121;AF=0.0241613;AN=5008;NS=2504;DP=17948;EAS_AF=0.003;AMR_AF=0.0303;AFR_AF=0.0038;EUR_AF=0.0716;SAS_AF=0.0204;AA=A|||;VT=SNP
6	28277671	rs13191786	T	G	100	PASS	AC=84;AF=0.0167732;AN=5008;NS=2504;DP=20584;EAS_AF=0;AMR_AF=0.0173;AFR_AF=0.0023;EUR_AF=0.0686;SAS_AF=0;AA=T|||;VT=SNP
6	28277771	rs4713158	C	A	100	PASS	AC=2964;AF=0.591853;AN=5008;NS=2504;DP=18502;EAS_AF=0.6022;AMR_AF=0.4597;AFR_AF=0.9501;EUR_AF=0.3091;SAS_AF=0.4816;AA=A|||;VT=SNP
6	28278112	rs113710928	A	C	100	PASS	AC=41;AF=0.0081869;AN=5008;NS=2504;DP=17041;EAS_AF=0.0198;AMR_AF=0.0086;AFR_AF=0;EUR_AF=0.0139;SAS_AF=0.001;AA=A|||;VT=SNP
6	28278688	rs34950484	G	A	100	PASS	AC=149;AF=0.0297524;AN=5008;NS=2504;DP=18553;EAS_AF=0;AMR_AF=0.0245;AFR_AF=0.0469;EUR_AF=0.0696;SAS_AF=0;AA=G|||;VT=SNP
6	28279100	rs853694	A	T	100	PASS	AC=904;AF=0.180511;AN=5008;NS=2504;DP=20041;EAS_AF=0.13;AMR_AF=0.1383;AFR_AF=0.3593;EUR_AF=0.1193;SAS_AF=0.0838;AA=T|||;VT=SNP
6	28279823	rs78521938	G	A	100	PASS	AC=95;AF=0.0189696;AN=5008;NS=2504;DP=18136;EAS_AF=0.003;AMR_AF=0.0216;AFR_AF=0.0038;EUR_AF=0.0527;SAS_AF=0.0194;AA=G|||;VT=SNP
6	28280057	rs79567170	C	T	100	PASS	AC=739;AF=0.147564;AN=5008;NS=2504;DP=19473;EAS_AF=0.3274;AMR_AF=0.1427;AFR_AF=0.1172;EUR_AF=0.0527;SAS_AF=0.1043;AA=C|||;VT=SNP
6	28280137	rs72854515	T	C	100	PASS	AC=121;AF=0.0241613;AN=5008;NS=2504;DP=19954;EAS_AF=0.003;AMR_AF=0.0303;AFR_AF=0.0038;EUR_AF=0.0716;SAS_AF=0.0204;AA=T|||;VT=SNP
6	28281541	rs35072899	C	T	100	PASS	AC=84;AF=0.0167732;AN=5008;NS=2504;DP=13532;EAS_AF=0;AMR_AF=0.0173;AFR_AF=0.0023;EUR_AF=0.0686;SAS_AF=0;AA=T|||;VT=SNP
6	28281804	rs74967533	C	T	100	PASS	AC=221;AF=0.0441294;AN=5008;NS=2504;DP=17204;EAS_AF=0.0625;AMR_AF=0.0375;AFR_AF=0.0023;EUR_AF=0.0189;SAS_AF=0.1125;AA=C|||;VT=SNP
6	28281894	rs34661125	G	A	100	PASS	AC=149;AF=0.0297524;AN=5008;NS=2504;DP=18557;EAS_AF=0;AMR_AF=0.0245;AFR_AF=0.0469;EUR_AF=0.0696;SAS_AF=0;AA=G|||;VT=SNP
6	28282000	rs75953424	A	C	100	PASS	AC=26;AF=0.00519169;AN=5008;NS=2504;DP=17735;EAS_AF=0;AMR_AF=0.0086;AFR_AF=0;EUR_AF=0.0189;SAS_AF=0.001;AA=A|||;VT=SNP
6	28282648	rs853693	G	A	100	PASS	AC=2963;AF=0.591653;AN=5008;NS=2504;DP=21453;EAS_AF=0.6022;AMR_AF=0.4597;AFR_AF=0.9501;EUR_AF=0.3091;SAS_AF=0.4806;AA=A|||;VT=SNP
6	28282831	rs145130687	T	G	100	PASS	AC=121;AF=0.0241613;AN=5008;NS=2504;DP=23492;EAS_AF=0.0089;AMR_AF=0.0216;AFR_AF=0.0023;EUR_AF=0.0268;SAS_AF=0.0685;AA=T|||;VT=SNP
6	28282962	rs72854518	T	A	100	PASS	AC=34;AF=0.00678914;AN=5008;NS=2504;DP=20143;EAS_AF=0;AMR_AF=0.0115;AFR_AF=0;EUR_AF=0.0189;SAS_AF=0.0072;AA=T|||;VT=SNP
6	28283772	rs4713159	G	A	100	PASS	AC=739;AF=0.147564;AN=5008;NS=2504;DP=14597;EAS_AF=0.3274;AMR_AF=0.1427;AFR_AF=0.1165;EUR_AF=0.0527;SAS_AF=0.1053;AA=G|||;VT=SNP
6	28284056	rs72854519	C	T	100	PASS	AC=34;AF=0.00678914;AN=5008;NS=2504;DP=11232;EAS_AF=0;AMR_AF=0.0115;AFR_AF=0;EUR_AF=0.0189;SAS_AF=0.0072;AA=C|||;VT=SNP
6	28284721	rs16893947	A	G	100	PASS	AC=1801;AF=0.359625;AN=5008;NS=2504;DP=18053;EAS_AF=0.4187;AMR_AF=0.3127;AFR_AF=0.4705;EUR_AF=0.1809;SAS_AF=0.3661;AA=A|||;VT=SNP
6	28284798	rs72854521	T	A	100	PASS	AC=95;AF=0.0189696;AN=5008;NS=2504;DP=16622;EAS_AF=0.003;AMR_AF=0.0216;AFR_AF=0.0038;EUR_AF=0.0527;SAS_AF=0.0194;AA=T|||;VT=SNP
6	28285175	rs6936644	C	T	100	PASS	AC=2061;AF=0.411542;AN=5008;NS=2504;DP=17931;EAS_AF=0.4722;AMR_AF=0.3228;AFR_AF=0.5915;EUR_AF=0.1889;SAS_AF=0.3978;AA=C|||;VT=SNP
6	28285482	rs853690	G	A	100	PASS	AC=2963;AF=0.591653;AN=5008;NS=2504;DP=16910;EAS_AF=0.6022;AMR_AF=0.4597;AFR_AF=0.9493;EUR_AF=0.3091;SAS_AF=0.4816;AA=A|||;VT=SNP
6	28285985	rs13190888	G	A	100	PASS	AC=149;AF=0.0297524;AN=5008;NS=2504;DP=16463;EAS_AF=0;AMR_AF=0.0245;AFR_AF=0.0469;EUR_AF=0.0696;SAS_AF=0;AA=G|||;VT=SNP
6	28286957	rs72854522	G	C	100	PASS	AC=121;AF=0.0241613;AN=5008;NS=2504;DP=16716;EAS_AF=0.003;AMR_AF=0.0303;AFR_AF=0.0038;EUR_AF=0.0716;SAS_AF=0.0204;AA=G|||;VT=SNP
6	28287069	rs76132620	C	T	100	PASS	AC=330;AF=0.0658946;AN=5008;NS=2504;DP=16776;EAS_AF=0.0079;AMR_AF=0.0576;AFR_AF=0.1384;EUR_AF=0.0497;SAS_AF=0.0501;AA=c|||;VT=SNP
6	28287288	rs62401446	G	A	100	PASS	AC=30;AF=0.00599042;AN=5008;NS=2504;DP=18033;EAS_AF=0;AMR_AF=0.0101;AFR_AF=0;EUR_AF=0.0199;SAS_AF=0.0031;AA=G|||;VT=SNP
6	28288128	rs853688	C	T	100	PASS	AC=753;AF=0.150359;AN=5008;NS=2504;DP=17745;EAS_AF=0.13;AMR_AF=0.1124;AFR_AF=0.3109;EUR_AF=0.0507;SAS_AF=0.0838;AA=c|||;VT=SNP
6	28288135	rs56152789	G	A	100	PASS	AC=1801;AF=0.359625;AN=5008;NS=2504;DP=17865;EAS_AF=0.4196;AMR_AF=0.3127;AFR_AF=0.4697;EUR_AF=0.1809;SAS_AF=0.3661;AA=G|||;VT=SNP
6	28288137	rs853687	G	T	100	PASS	AC=573;AF=0.114417;AN=5008;NS=2504;DP=17767;EAS_AF=0.122;AMR_AF=0.0937;AFR_AF=0.2035;EUR_AF=0.0368;SAS_AF=0.0808;AA=G|||;VT=SNP
6	28288785	rs853685	C	T	100	PASS	AC=902;AF=0.180112;AN=5008;NS=2504;DP=17915;EAS_AF=0.13;AMR_AF=0.1369;AFR_AF=0.3585;EUR_AF=0.1193;SAS_AF=0.0838;AA=C|||;VT=SNP
6	28290328	rs56075693	T	G	100	PASS	AC=88;AF=0.0175719;AN=5008;NS=2504;DP=21413;EAS_AF=0;AMR_AF=0.0173;AFR_AF=0.0053;EUR_AF=0.0686;SAS_AF=0;AA=T|||;VT=SNP
6	28290543	rs79984073	C	T	100	PASS	AC=33;AF=0.00658946;AN=5008;NS=2504;DP=20779;EAS_AF=0.001;AMR_AF=0.013;AFR_AF=0.0015;EUR_AF=0.0159;SAS_AF=0.0051;AA=C|||;VT=SNP
6	28290600	rs1076639	A	G	100	PASS	AC=522;AF=0.104233;AN=5008;NS=2504;DP=22043;EAS_AF=0.122;AMR_AF=0.0893;AFR_AF=0.1687;EUR_AF=0.0348;SAS_AF=0.0808;AA=A|||;VT=SNP
6	28290647	rs34218844	T	C	100	PASS	AC=88;AF=0.0175719;AN=5008;NS=2504;DP=22629;EAS_AF=0;AMR_AF=0.0173;AFR_AF=0.0053;EUR_AF=0.0686;SAS_AF=0;AA=T|||;VT=SNP
6	28290714	rs742107	T	G	100	PASS	AC=749;AF=0.149561;AN=5008;NS=2504;DP=21878;EAS_AF=0.3274;AMR_AF=0.1427;AFR_AF=0.1241;EUR_AF=0.0527;SAS_AF=0.1053;AA=T|||;VT=SNP
6	28291052	rs76706863	T	G	100	PASS	AC=14;AF=0.00279553;AN=5008;NS=2504;DP=20086;EAS_AF=0;AMR_AF=0.0086;AFR_AF=0;EUR_AF=0.008;SAS_AF=0;AA=T|||;VT=SNP
6	28291240	rs707907	A	G	100	PASS	AC=2963;AF=0.591653;AN=5008;NS=2504;DP=16024;EAS_AF=0.6022;AMR_AF=0.4597;AFR_AF=0.9493;EUR_AF=0.3091;SAS_AF=0.4816;AA=G|||;VT=SNP
6	28292662	rs11546572	T	C	100	PASS	AC=95;AF=0.0189696;AN=5008;NS=2504;DP=19487;EAS_AF=0.003;AMR_AF=0.0216;AFR_AF=0.0038;EUR_AF=0.0537;SAS_AF=0.0184;AA=T|||;VT=SNP
6	28292706	rs9301	T	C	100	PASS	AC=3084;AF=0.615815;AN=5008;NS=2504;DP=20211;EAS_AF=0.6052;AMR_AF=0.4899;AFR_AF=0.9531;EUR_AF=0.3807;SAS_AF=0.502;AA=C|||;VT=SNP
6	28294550	rs853684	T	C	100	PASS	AC=3083;AF=0.615615;AN=5008;NS=2504;DP=21109;EAS_AF=0.6042;AMR_AF=0.4899;AFR_AF=0.9531;EUR_AF=0.3807;SAS_AF=0.502;AA=C|||;VT=SNP;EX_TARGET
6	28294888	rs4711167	T	C	100	PASS	AC=750;AF=0.14976;AN=5008;NS=2504;DP=19816;EAS_AF=0.3274;AMR_AF=0.1427;AFR_AF=0.1241;EUR_AF=0.0527;SAS_AF=0.1063;AA=T|||;VT=SNP
6	28295039	rs853683	A	G	100	PASS	AC=2961;AF=0.591254;AN=5008;NS=2504;DP=20995;EAS_AF=0.6012;AMR_AF=0.4597;AFR_AF=0.9493;EUR_AF=0.3091;SAS_AF=0.4806;AA=G|||;VT=SNP
6	28295875	rs853682	T	C	100	PASS	AC=902;AF=0.180112;AN=5008;NS=2504;DP=19256;EAS_AF=0.129;AMR_AF=0.1369;AFR_AF=0.3585;EUR_AF=0.1203;SAS_AF=0.0838;AA=T|||;VT=SNP
6	28296315	rs141928748	C	G	100	PASS	AC=121;AF=0.0241613;AN=5008;NS=2504;DP=19283;EAS_AF=0.0089;AMR_AF=0.0216;AFR_AF=0.0023;EUR_AF=0.0268;SAS_AF=0.0685;AA=C|||;VT=SNP
6	28296650	rs853681	C	A	100	PASS	AC=901;AF=0.179912;AN=5008;NS=2504;DP=20022;EAS_AF=0.129;AMR_AF=0.1369;AFR_AF=0.3585;EUR_AF=0.1193;SAS_AF=0.0838;AA=C|||;VT=SNP
6	28296834	rs55692948	C	T	100	PASS	AC=34;AF=0.00678914;AN=5008;NS=2504;DP=16744;EAS_AF=0;AMR_AF=0.0115;AFR_AF=0;EUR_AF=0.0189;SAS_AF=0.0072;AA=C|||;VT=SNP
6	28296842	rs144436694	C	T	100	PASS	AC=121;AF=0.0241613;AN=5008;NS=2504;DP=17210;EAS_AF=0.0089;AMR_AF=0.0216;AFR_AF=0.0023;EUR_AF=0.0268;SAS_AF=0.0685;AA=C|||;VT=SNP
6	28296863	rs853679	C	A	100	PASS	AC=902;AF=0.180112;AN=5008;NS=2504;DP=17522;EAS_AF=0.13;AMR_AF=0.1369;AFR_AF=0.3585;EUR_AF=0.1193;SAS_AF=0.0838;AA=C|||;VT=SNP
6	28297313	rs853678	T	A	100	PASS	AC=901;AF=0.179912;AN=5008;NS=2504;DP=16858;EAS_AF=0.129;AMR_AF=0.1369;AFR_AF=0.3585;EUR_AF=0.1193;SAS_AF=0.0838;AA=T|||;VT=SNP;EX_TARGET
6	28297368	rs41269297	G	A	100	PASS	AC=99;AF=0.0197684;AN=5008;NS=2504;DP=16448;EAS_AF=0;AMR_AF=0.0288;AFR_AF=0.0015;EUR_AF=0.0547;SAS_AF=0.0225;AA=G|||;VT=SNP;EX_TARGET
6	28298604	rs9468342	G	C	100	PASS	AC=369;AF=0.0736821;AN=5008;NS=2504;DP=19577;EAS_AF=0.121;AMR_AF=0.0749;AFR_AF=0.0696;EUR_AF=0.0249;SAS_AF=0.0798;AA=G|||;VT=SNP
6	28299088	rs35814746	T	C	100	PASS	AC=87;AF=0.0173722;AN=5008;NS=2504;DP=19429;EAS_AF=0;AMR_AF=0.0245;AFR_AF=0.0008;EUR_AF=0.0686;SAS_AF=0;AA=T|||;VT=SNP
6	28299295	rs16893970	T	C	100	PASS	AC=1827;AF=0.364816;AN=5008;NS=2504;DP=18533;EAS_AF=0.4196;AMR_AF=0.3141;AFR_AF=0.4902;EUR_AF=0.1789;SAS_AF=0.3661;AA=T|||;VT=SNP
6	28299687	rs853676	C	T	100	PASS	AC=875;AF=0.17472;AN=5008;NS=2504;DP=18931;EAS_AF=0.129;AMR_AF=0.1369;AFR_AF=0.3404;EUR_AF=0.1193;SAS_AF=0.0818;AA=C|||;VT=SNP
6	28300315	rs72854524	C	T	100	PASS	AC=123;AF=0.0245607;AN=5008;NS=2504;DP=18331;EAS_AF=0.003;AMR_AF=0.0288;AFR_AF=0.0038;EUR_AF=0.0726;SAS_AF=0.0225;AA=C|||;VT=SNP
6	28300336	rs17312661	A	G	100	PASS	AC=669;AF=0.133586;AN=5008;NS=2504;DP=18584;EAS_AF=0.0278;AMR_AF=0.1153;AFR_AF=0.2065;EUR_AF=0.1571;SAS_AF=0.1329;AA=A|||;VT=SNP
6	28301099	rs7752448	A	G	100	PASS	AC=646;AF=0.128994;AN=5008;NS=2504;DP=19891;EAS_AF=0.0635;AMR_AF=0.0605;AFR_AF=0.298;EUR_AF=0.0934;SAS_AF=0.0532;AA=A|||;VT=SNP
6	28301143	rs7772827	T	C	100	PASS	AC=2136;AF=0.426518;AN=5008;NS=2504;DP=21220;EAS_AF=0.4315;AMR_AF=0.3559;AFR_AF=0.6225;EUR_AF=0.2624;SAS_AF=0.3753;AA=C|||;VT=SNP
6	28301968	rs72854525	A	C	100	PASS	AC=120;AF=0.0239617;AN=5008;NS=2504;DP=18311;EAS_AF=0.003;AMR_AF=0.0288;AFR_AF=0.0038;EUR_AF=0.0706;SAS_AF=0.0215;AA=A|||;VT=SNP
6	28302113	rs16893973	C	T	100	PASS	AC=811;AF=0.161941;AN=5008;NS=2504;DP=19268;EAS_AF=0.3284;AMR_AF=0.1455;AFR_AF=0.1702;EUR_AF=0.0507;SAS_AF=0.1053;AA=T|||;VT=SNP
6	28302278	rs16893975	T	C	100	PASS	AC=812;AF=0.162141;AN=5008;NS=2504;DP=23356;EAS_AF=0.3284;AMR_AF=0.147;AFR_AF=0.1702;EUR_AF=0.0507;SAS_AF=0.1053;AA=T|||;VT=SNP
6	28302784	rs1416920	A	G	100	PASS	AC=2458;AF=0.490815;AN=5008;NS=2504;DP=19097;EAS_AF=0.4841;AMR_AF=0.3703;AFR_AF=0.7867;EUR_AF=0.2714;SAS_AF=0.409;AA=G|||;VT=SNP
6	28302884	rs1416919	T	G	100	PASS	AC=813;AF=0.16234;AN=5008;NS=2504;DP=15847;EAS_AF=0.3284;AMR_AF=0.1455;AFR_AF=0.1702;EUR_AF=0.0517;SAS_AF=0.1063;AA=T|||;VT=SNP
6	28302925	rs73742535	G	A	100	PASS	AC=812;AF=0.162141;AN=5008;NS=2504;DP=15428;EAS_AF=0.3294;AMR_AF=0.1455;AFR_AF=0.1702;EUR_AF=0.0507;SAS_AF=0.1053;AA=A|||;VT=SNP
6	28303161	rs72854527	G	C	100	PASS	AC=121;AF=0.0241613;AN=5008;NS=2504;DP=17316;EAS_AF=0.003;AMR_AF=0.0288;AFR_AF=0.0038;EUR_AF=0.0706;SAS_AF=0.0225;AA=G|||;VT=SNP
6	28303243	rs73742536	G	A	100	PASS	AC=811;AF=0.161941;AN=5008;NS=2504;DP=16652;EAS_AF=0.3284;AMR_AF=0.1455;AFR_AF=0.1702;EUR_AF=0.0507;SAS_AF=0.1053;AA=G|||;VT=SNP
6	28303464	rs11970439	C	G	100	PASS	AC=1326;AF=0.264776;AN=5008;NS=2504;DP=15236;EAS_AF=0.1032;AMR_AF=0.2104;AFR_AF=0.4523;EUR_AF=0.2117;SAS_AF=0.271;AA=C|||;VT=SNP
6	28303600	rs59598126	A	C	100	PASS	AC=811;AF=0.161941;AN=5008;NS=2504;DP=16566;EAS_AF=0.3284;AMR_AF=0.1455;AFR_AF=0.1702;EUR_AF=0.0507;SAS_AF=0.1053;AA=A|||;VT=SNP
6	28303845	rs2281041	G	C	100	PASS	AC=811;AF=0.161941;AN=5008;NS=2504;DP=14677;EAS_AF=0.3284;AMR_AF=0.1455;AFR_AF=0.1702;EUR_AF=0.0507;SAS_AF=0.1053;AA=G|||;VT=SNP
6	28303887	rs2281040	G	T	100	PASS	AC=811;AF=0.161941;AN=5008;NS=2504;DP=14729;EAS_AF=0.3284;AMR_AF=0.1455;AFR_AF=0.1702;EUR_AF=0.0507;SAS_AF=0.1053;AA=G|||;VT=SNP
6	28304016	rs58019071	T	C	100	PASS	AC=811;AF=0.161941;AN=5008;NS=2504;DP=15878;EAS_AF=0.3284;AMR_AF=0.1455;AFR_AF=0.1702;EUR_AF=0.0507;SAS_AF=0.1053;AA=T|||;VT=SNP
6	28304384	rs67340775	A	C	100	PASS	AC=141;AF=0.028155;AN=5008;NS=2504;DP=19011;EAS_AF=0;AMR_AF=0.0216;AFR_AF=0.0431;EUR_AF=0.0686;SAS_AF=0;AA=A|||;VT=SNP
6	28304841	rs723475	T	G	100	PASS	AC=811;AF=0.161941;AN=5008;NS=2504;DP=21193;EAS_AF=0.3284;AMR_AF=0.1455;AFR_AF=0.1702;EUR_AF=0.0507;SAS_AF=0.1053;AA=T|||;VT=SNP
6	28305104	rs723476	C	T	100	PASS	AC=811;AF=0.161941;AN=5008;NS=2504;DP=17924;EAS_AF=0.3284;AMR_AF=0.1455;AFR_AF=0.1702;EUR_AF=0.0507;SAS_AF=0.1053;AA=C|||;VT=SNP
6	28305471	rs73742539	C	T	100	PASS	AC=811;AF=0.161941;AN=5008;NS=2504;DP=18426;EAS_AF=0.3284;AMR_AF=0.1455;AFR_AF=0.1702;EUR_AF=0.0507;SAS_AF=0.1053;AA=C|||;VT=SNP
6	28305508	rs35030260	G	A	100	PASS	AC=86;AF=0.0171725;AN=5008;NS=2504;DP=17954;EAS_AF=0;AMR_AF=0.0159;AFR_AF=0.0053;EUR_AF=0.0676;SAS_AF=0;AA=G|||;VT=SNP
6	28305604	rs1361386	G	A	100	PASS	AC=2458;AF=0.490815;AN=5008;NS=2504;DP=16866;EAS_AF=0.4841;AMR_AF=0.3703;AFR_AF=0.7867;EUR_AF=0.2714;SAS_AF=0.409;AA=A|||;VT=SNP
6	28305812	rs6456814	C	A	100	PASS	AC=1647;AF=0.328874;AN=5008;NS=2504;DP=16753;EAS_AF=0.1558;AMR_AF=0.2248;AFR_AF=0.6165;EUR_AF=0.2207;SAS_AF=0.3037;AA=C|||;VT=SNP
6	28306137	rs6456815	C	A	100	PASS	AC=2458;AF=0.490815;AN=5008;NS=2504;DP=16912;EAS_AF=0.4841;AMR_AF=0.3703;AFR_AF=0.7867;EUR_AF=0.2714;SAS_AF=0.409;AA=A|||;VT=SNP
6	28306671	rs13217619	T	C	100	PASS	AC=87;AF=0.0173722;AN=5008;NS=2504;DP=15248;EAS_AF=0;AMR_AF=0.0173;AFR_AF=0.0053;EUR_AF=0.0676;SAS_AF=0;AA=T|||;VT=SNP
6	28306908	rs213244	A	C	100	PASS	AC=517;AF=0.103235;AN=5008;NS=2504;DP=17114;EAS_AF=0.119;AMR_AF=0.0922;AFR_AF=0.1672;EUR_AF=0.0368;SAS_AF=0.0767;AA=A|||;VT=SNP
6	28307251	rs7757003	G	A	100	PASS	AC=1647;AF=0.328874;AN=5008;NS=2504;DP=14096;EAS_AF=0.1558;AMR_AF=0.2248;AFR_AF=0.6165;EUR_AF=0.2207;SAS_AF=0.3037;AA=G|||;VT=SNP
6	28307253	rs144600472	C	T	100	PASS	AC=224;AF=0.0447284;AN=5008;NS=2504;DP=14102;EAS_AF=0.0625;AMR_AF=0.0375;AFR_AF=0.0023;EUR_AF=0.0199;SAS_AF=0.1145;AA=C|||;VT=SNP
6	28307892	rs77983937	A	G	100	PASS	AC=227;AF=0.0453275;AN=5008;NS=2504;DP=19505;EAS_AF=0.0843;AMR_AF=0.0461;AFR_AF=0.0242;EUR_AF=0.0298;SAS_AF=0.0491;AA=A|||;VT=SNP
6	28308034	rs17301128	C	G	100	PASS	AC=1319;AF=0.263379;AN=5008;NS=2504;DP=19832;EAS_AF=0.1032;AMR_AF=0.2075;AFR_AF=0.4493;EUR_AF=0.2117;SAS_AF=0.2699;AA=C|||;VT=SNP
6	28308446	rs2159275	G	A	100	PASS	AC=812;AF=0.162141;AN=5008;NS=2504;DP=17687;EAS_AF=0.3284;AMR_AF=0.1455;AFR_AF=0.1702;EUR_AF=0.0507;SAS_AF=0.1063;AA=G|||;VT=SNP
6	28308671	rs13210258	G	T	100	PASS	AC=1648;AF=0.329073;AN=5008;NS=2504;DP=18366;EAS_AF=0.1558;AMR_AF=0.2248;AFR_AF=0.6165;EUR_AF=0.2217;SAS_AF=0.3037;AA=G|||;VT=SNP
6	28308747	rs2108926	A	T	100	PASS	AC=2458;AF=0.490815;AN=5008;NS=2504;DP=17681;EAS_AF=0.4841;AMR_AF=0.3703;AFR_AF=0.7867;EUR_AF=0.2714;SAS_AF=0.409;AA=T|||;VT=SNP
6	28308786	rs213243	T	C	100	PASS	AC=519;AF=0.103634;AN=5008;NS=2504;DP=17110;EAS_AF=0.121;AMR_AF=0.0922;AFR_AF=0.1672;EUR_AF=0.0368;SAS_AF=0.0767;AA=T|||;VT=SNP
6	28309136	rs1119211	G	C	100	PASS	AC=1647;AF=0.328874;AN=5008;NS=2504;DP=18972;EAS_AF=0.1558;AMR_AF=0.2248;AFR_AF=0.6165;EUR_AF=0.2207;SAS_AF=0.3037;AA=G|||;VT=SNP
6	28309220	rs143243982	C	A	100	PASS	AC=19;AF=0.00379393;AN=5008;NS=2504;DP=17982;EAS_AF=0.002;AMR_AF=0.0144;AFR_AF=0;EUR_AF=0.003;SAS_AF=0.0041;AA=C|||;VT=SNP
6	28309511	rs60568488	T	C	100	PASS	AC=810;AF=0.161741;AN=5008;NS=2504;DP=17673;EAS_AF=0.3284;AMR_AF=0.1441;AFR_AF=0.1702;EUR_AF=0.0507;SAS_AF=0.1053;AA=C|||;VT=SNP
6	28309569	rs9468344	T	G	100	PASS	AC=2458;AF=0.490815;AN=5008;NS=2504;DP=16875;EAS_AF=0.4841;AMR_AF=0.3703;AFR_AF=0.7867;EUR_AF=0.2714;SAS_AF=0.409;AA=G|||;VT=SNP
6	28309590	rs6912584	T	C	100	PASS	AC=1326;AF=0.264776;AN=5008;NS=2504;DP=17034;EAS_AF=0.1032;AMR_AF=0.2104;AFR_AF=0.4523;EUR_AF=0.2117;SAS_AF=0.271;AA=T|||;VT=SNP
6	28309753	rs10484542	G	A	100	PASS	AC=812;AF=0.162141;AN=5008;NS=2504;DP=19262;EAS_AF=0.3284;AMR_AF=0.1455;AFR_AF=0.1702;EUR_AF=0.0517;SAS_AF=0.1053;AA=g|||;VT=SNP
6	28310054	rs116317091	C	T	100	PASS	AC=53;AF=0.0105831;AN=5008;NS=2504;DP=21737;EAS_AF=0;AMR_AF=0.0115;AFR_AF=0.0008;EUR_AF=0.0268;SAS_AF=0.0174;AA=C|||;VT=SNP
6	28310615	rs73742541	T	C	100	PASS	AC=811;AF=0.161941;AN=5008;NS=2504;DP=19099;EAS_AF=0.3284;AMR_AF=0.1455;AFR_AF=0.1702;EUR_AF=0.0507;SAS_AF=0.1053;AA=T|||;VT=SNP
6	28311069	rs73742542	G	A	100	PASS	AC=1002;AF=0.20008;AN=5008;NS=2504;DP=15128;EAS_AF=0.0923;AMR_AF=0.1643;AFR_AF=0.3192;EUR_AF=0.1272;SAS_AF=0.2505;AA=A|||;VT=SNP
6	28311413	rs146522174	C	T	100	PASS	AC=46;AF=0.0091853;AN=5008;NS=2504;DP=12716;EAS_AF=0.0119;AMR_AF=0.013;AFR_AF=0.0015;EUR_AF=0.0119;SAS_AF=0.0112;AA=C|||;VT=SNP
6	28311421	rs6456816	C	T	100	PASS	AC=1668;AF=0.333067;AN=5008;NS=2504;DP=12975;EAS_AF=0.1567;AMR_AF=0.2262;AFR_AF=0.6263;EUR_AF=0.2227;SAS_AF=0.3078;AA=C|||;VT=SNP
6	28311488	rs72854531	G	A	100	PASS	AC=122;AF=0.024361;AN=5008;NS=2504;DP=13498;EAS_AF=0.003;AMR_AF=0.0288;AFR_AF=0.0038;EUR_AF=0.0716;SAS_AF=0.0225;AA=G|||;VT=SNP
6	28311973	rs76429896	A	G	100	PASS	AC=225;AF=0.0449281;AN=5008;NS=2504;DP=19224;EAS_AF=0.1101;AMR_AF=0.049;AFR_AF=0.0015;EUR_AF=0.0129;SAS_AF=0.0665;AA=A|||;VT=SNP
6	28312356	rs75885713	G	A	100	PASS	AC=307;AF=0.0613019;AN=5008;NS=2504;DP=20772;EAS_AF=0.0863;AMR_AF=0.0447;AFR_AF=0.0673;EUR_AF=0.0318;SAS_AF=0.0695;AA=G|||;VT=SNP
6	28313020	rs213241	A	G	100	PASS	AC=518;AF=0.103435;AN=5008;NS=2504;DP=19448;EAS_AF=0.121;AMR_AF=0.0922;AFR_AF=0.1664;EUR_AF=0.0378;SAS_AF=0.0757;AA=A|||;VT=SNP
6	28314547	rs9468345	G	C	100	PASS	AC=335;AF=0.066893;AN=5008;NS=2504;DP=20572;EAS_AF=0.121;AMR_AF=0.072;AFR_AF=0.0477;EUR_AF=0.0258;SAS_AF=0.0757;AA=G|||;VT=SNP
6	28314736	rs17378623	C	G	100	PASS	AC=39;AF=0.00778754;AN=5008;NS=2504;DP=19249;EAS_AF=0.0198;AMR_AF=0.0072;AFR_AF=0;EUR_AF=0.0139;SAS_AF=0;AA=C|||;VT=SNP
6	28314880	rs35016036	C	T	100	PASS	AC=88;AF=0.0175719;AN=5008;NS=2504;DP=18498;EAS_AF=0;AMR_AF=0.0173;AFR_AF=0.0053;EUR_AF=0.0686;SAS_AF=0;AA=C|||;VT=SNP
6	28315210	rs117434283	C	T	100	PASS	AC=37;AF=0.00738818;AN=5008;NS=2504;DP=17929;EAS_AF=0.004;AMR_AF=0.0029;AFR_AF=0.0008;EUR_AF=0.0288;SAS_AF=0.001;AA=C|||;VT=SNP
6	28315657	rs72854533	C	A	100	PASS	AC=122;AF=0.024361;AN=5008;NS=2504;DP=17599;EAS_AF=0.003;AMR_AF=0.0288;AFR_AF=0.0038;EUR_AF=0.0716;SAS_AF=0.0225;AA=C|||;VT=SNP
6	28315875	rs213240	T	C	100	PASS	AC=3094;AF=0.617812;AN=5008;NS=2504;DP=15040;EAS_AF=0.6091;AMR_AF=0.4827;AFR_AF=0.9576;EUR_AF=0.3807;SAS_AF=0.5072;AA=C|||;VT=SNP
6	28315958	rs6942030	A	T	100	PASS	AC=2453;AF=0.489816;AN=5008;NS=2504;DP=15585;EAS_AF=0.4851;AMR_AF=0.3617;AFR_AF=0.7874;EUR_AF=0.2714;SAS_AF=0.408;AA=T|||;VT=SNP
6	28316045	rs60698636	A	G	100	PASS	AC=789;AF=0.157548;AN=5008;NS=2504;DP=15782;EAS_AF=0.3294;AMR_AF=0.134;AFR_AF=0.1604;EUR_AF=0.0497;SAS_AF=0.1043;AA=G|||;VT=SNP
6	28316478	rs12180820	C	T	100	PASS	AC=2452;AF=0.489617;AN=5008;NS=2504;DP=16404;EAS_AF=0.4841;AMR_AF=0.3617;AFR_AF=0.7874;EUR_AF=0.2714;SAS_AF=0.408;AA=T|||;VT=SNP
6	28317238	rs77914337	T	G	100	PASS	AC=489;AF=0.0976438;AN=5008;NS=2504;DP=16146;EAS_AF=0.121;AMR_AF=0.0879;AFR_AF=0.1475;EUR_AF=0.0358;SAS_AF=0.0767;AA=T|||;VT=SNP
6	28317536	rs73742544	T	A	100	PASS	AC=441;AF=0.0880591;AN=5008;NS=2504;DP=17916;EAS_AF=0.0893;AMR_AF=0.0663;AFR_AF=0.1543;EUR_AF=0.0328;SAS_AF=0.0695;AA=T|||;VT=SNP
6	28317714	rs9468346	C	A	100	PASS	AC=92;AF=0.0183706;AN=5008;NS=2504;DP=13879;EAS_AF=0.0109;AMR_AF=0.0231;AFR_AF=0.0325;EUR_AF=0.0129;SAS_AF=0.0092;AA=C|||;VT=SNP
6	28318331	rs35744819	G	T	100	PASS	AC=84;AF=0.0167732;AN=5008;NS=2504;DP=18695;EAS_AF=0;AMR_AF=0.0173;AFR_AF=0.0023;EUR_AF=0.0686;SAS_AF=0;AA=G|||;VT=SNP
6	28318481	rs213239	A	G	100	PASS	AC=519;AF=0.103634;AN=5008;NS=2504;DP=19335;EAS_AF=0.121;AMR_AF=0.0922;AFR_AF=0.1664;EUR_AF=0.0378;SAS_AF=0.0767;AA=A|||;VT=SNP
6	28319023	rs73742545	T	G	100	PASS	AC=791;AF=0.157947;AN=5008;NS=2504;DP=18266;EAS_AF=0.3294;AMR_AF=0.1369;AFR_AF=0.1604;EUR_AF=0.0497;SAS_AF=0.1043;AA=T|||;VT=SNP
6	28319107	rs9468350	A	G	100	PASS	AC=1667;AF=0.332867;AN=5008;NS=2504;DP=17199;EAS_AF=0.1567;AMR_AF=0.2277;AFR_AF=0.6278;EUR_AF=0.2227;SAS_AF=0.3037;AA=A|||;VT=SNP
6	28320308	rs758397	G	T	100	PASS	AC=739;AF=0.147564;AN=5008;NS=2504;DP=18298;EAS_AF=0.3185;AMR_AF=0.1354;AFR_AF=0.1301;EUR_AF=0.0497;SAS_AF=0.1043;AA=G|||;VT=SNP
6	28320339	rs116186273	T	C	100	PASS	AC=101;AF=0.0201677;AN=5008;NS=2504;DP=18582;EAS_AF=0;AMR_AF=0.0303;AFR_AF=0.0015;EUR_AF=0.0557;SAS_AF=0.0225;AA=T|||;VT=SNP
6	28320674	rs758398	C	T	100	PASS	AC=2454;AF=0.490016;AN=5008;NS=2504;DP=17691;EAS_AF=0.4762;AMR_AF=0.3746;AFR_AF=0.7874;EUR_AF=0.2734;SAS_AF=0.407;AA=T|||;VT=SNP
6	28320677	rs56131013	G	A	100	PASS	AC=1343;AF=0.268171;AN=5008;NS=2504;DP=17616;EAS_AF=0.1062;AMR_AF=0.2219;AFR_AF=0.4539;EUR_AF=0.2147;SAS_AF=0.272;AA=G|||;VT=SNP
6	28320965	rs2077474	C	T	100	PASS	AC=781;AF=0.15595;AN=5008;NS=2504;DP=17245;EAS_AF=0.3185;AMR_AF=0.1369;AFR_AF=0.1604;EUR_AF=0.0497;SAS_AF=0.1053;AA=C|||;VT=SNP
6	28321544	rs1474589	G	T	100	PASS	AC=1011;AF=0.201877;AN=5008;NS=2504;DP=18560;EAS_AF=0.0933;AMR_AF=0.1758;AFR_AF=0.3192;EUR_AF=0.1292;SAS_AF=0.2485;AA=G|||;VT=SNP
6	28321682	rs150145512	G	A	100	PASS	AC=101;AF=0.0201677;AN=5008;NS=2504;DP=20726;EAS_AF=0;AMR_AF=0.0303;AFR_AF=0.0015;EUR_AF=0.0557;SAS_AF=0.0225;AA=G|||;VT=SNP
6	28321993	rs213238	T	C	100	PASS	AC=2918;AF=0.582668;AN=5008;NS=2504;DP=22222;EAS_AF=0.5982;AMR_AF=0.464;AFR_AF=0.8729;EUR_AF=0.3638;SAS_AF=0.4836;AA=C|||;VT=SNP
6	28322120	rs6903652	C	G	100	PASS	AC=1338;AF=0.267173;AN=5008;NS=2504;DP=21855;EAS_AF=0.1042;AMR_AF=0.2219;AFR_AF=0.4539;EUR_AF=0.2147;SAS_AF=0.2689;AA=C|||;VT=SNP
6	28322296	rs6903823	A	G	100	PASS	AC=1340;AF=0.267572;AN=5008;NS=2504;DP=19352;EAS_AF=0.1042;AMR_AF=0.2233;AFR_AF=0.4539;EUR_AF=0.2147;SAS_AF=0.2699;AA=A|||;VT=SNP
6	28322576	rs72854535	T	C	100	PASS	AC=124;AF=0.0247604;AN=5008;NS=2504;DP=21584;EAS_AF=0.003;AMR_AF=0.0288;AFR_AF=0.0038;EUR_AF=0.0736;SAS_AF=0.0225;AA=T|||;VT=SNP
6	28323108	rs79885202	T	G	100	PASS	AC=339;AF=0.0676917;AN=5008;NS=2504;DP=23468;EAS_AF=0.1319;AMR_AF=0.062;AFR_AF=0.0484;EUR_AF=0.0249;SAS_AF=0.0757;AA=T|||;VT=SNP
6	28323128	rs72854536	C	T	100	PASS	AC=122;AF=0.024361;AN=5008;NS=2504;DP=22472;EAS_AF=0.003;AMR_AF=0.0288;AFR_AF=0.0038;EUR_AF=0.0716;SAS_AF=0.0225;AA=C|||;VT=SNP
6	28323702	rs13198809	G	A	100	PASS	AC=84;AF=0.0167732;AN=5008;NS=2504;DP=19758;EAS_AF=0;AMR_AF=0.0173;AFR_AF=0.0023;EUR_AF=0.0686;SAS_AF=0;AA=G|||;VT=SNP
6	28323938	rs213237	T	C	100	PASS	AC=2737;AF=0.546526;AN=5008;NS=2504;DP=18007;EAS_AF=0.5605;AMR_AF=0.464;AFR_AF=0.7564;EUR_AF=0.3817;SAS_AF=0.4765;AA=C|||;VT=SNP
6	28323968	rs2079705	G	A	100	PASS	AC=113;AF=0.0225639;AN=5008;NS=2504;DP=19408;EAS_AF=0.003;AMR_AF=0.0288;AFR_AF=0.0038;EUR_AF=0.0626;SAS_AF=0.0225;AA=G|||;VT=SNP
6	28324378	rs35353359	C	T	100	PASS	AC=88;AF=0.0175719;AN=5008;NS=2504;DP=19168;EAS_AF=0;AMR_AF=0.0173;AFR_AF=0.0053;EUR_AF=0.0686;SAS_AF=0;AA=C|||;VT=SNP
6	28324397	rs213236	T	C	100	PASS	AC=2720;AF=0.543131;AN=5008;NS=2504;DP=20318;EAS_AF=0.5437;AMR_AF=0.4654;AFR_AF=0.7693;EUR_AF=0.3797;SAS_AF=0.4601;AA=C|||;VT=SNP
6	28325201	rs6921919	C	G	100	PASS	AC=1154;AF=0.230431;AN=5008;NS=2504;DP=22489;EAS_AF=0.0942;AMR_AF=0.1974;AFR_AF=0.3616;EUR_AF=0.1988;SAS_AF=0.2495;AA=C|||;VT=SNP
6	28325308	rs6922111	C	T	100	PASS	AC=1156;AF=0.230831;AN=5008;NS=2504;DP=23276;EAS_AF=0.0952;AMR_AF=0.1974;AFR_AF=0.3616;EUR_AF=0.1988;SAS_AF=0.2505;AA=C|||;VT=SNP
6	28326327	rs115286089	G	A	100	PASS	AC=36;AF=0.0071885;AN=5008;NS=2504;DP=16313;EAS_AF=0.001;AMR_AF=0.013;AFR_AF=0.0015;EUR_AF=0.0189;SAS_AF=0.0051;AA=G|||;VT=SNP
6	28326431	rs116406755	G	A	100	PASS	AC=519;AF=0.103634;AN=5008;NS=2504;DP=13787;EAS_AF=0.0278;AMR_AF=0.0922;AFR_AF=0.1536;EUR_AF=0.0895;SAS_AF=0.137;AA=G|||;VT=SNP
6	28326490	rs213232	A	G	100	PASS	AC=2716;AF=0.542332;AN=5008;NS=2504;DP=12998;EAS_AF=0.5417;AMR_AF=0.4654;AFR_AF=0.7693;EUR_AF=0.3797;SAS_AF=0.4581;AA=G|||;VT=SNP
6	28326535	rs144931476	C	A	100	PASS	AC=110;AF=0.0219649;AN=5008;NS=2504;DP=13263;EAS_AF=0.003;AMR_AF=0.0288;AFR_AF=0.0038;EUR_AF=0.0596;SAS_AF=0.0225;AA=C|||;VT=SNP
6	28326988	rs213231	G	T	100	PASS	AC=745;AF=0.148762;AN=5008;NS=2504;DP=18711;EAS_AF=0.1419;AMR_AF=0.1037;AFR_AF=0.2073;EUR_AF=0.0666;SAS_AF=0.1933;AA=T|||;VT=SNP
6	28327371	rs733743	G	C	100	PASS	AC=533;AF=0.10643;AN=5008;NS=2504;DP=17978;EAS_AF=0.2381;AMR_AF=0.1153;AFR_AF=0.0598;EUR_AF=0.0775;SAS_AF=0.0573;AA=G|||;VT=SNP;EX_TARGET
6	28327942	rs12662767	A	T	100	PASS	AC=34;AF=0.00678914;AN=5008;NS=2504;DP=16984;EAS_AF=0.001;AMR_AF=0.0144;AFR_AF=0.0015;EUR_AF=0.0159;SAS_AF=0.0051;AA=A|||;VT=SNP
6	28328065	rs71559077	G	A	100	PASS	AC=87;AF=0.0173722;AN=5008;NS=2504;DP=17206;EAS_AF=0;AMR_AF=0.0245;AFR_AF=0.0008;EUR_AF=0.0686;SAS_AF=0;AA=G|||;VT=SNP
6	28328293	rs78512949	G	A	100	PASS	AC=221;AF=0.0441294;AN=5008;NS=2504;DP=18981;EAS_AF=0.0675;AMR_AF=0.0403;AFR_AF=0.031;EUR_AF=0.0378;SAS_AF=0.047;AA=G|||;VT=SNP
6	28328683	rs1555047	G	A	100	PASS	AC=505;AF=0.100839;AN=5008;NS=2504;DP=14646;EAS_AF=0.131;AMR_AF=0.0749;AFR_AF=0.0794;EUR_AF=0.0487;SAS_AF=0.1708;AA=A|||;VT=SNP
6	28329037	rs1555046	C	G	100	PASS	AC=442;AF=0.0882588;AN=5008;NS=2504;DP=21216;EAS_AF=0.13;AMR_AF=0.072;AFR_AF=0.0325;EUR_AF=0.0487;SAS_AF=0.1728;AA=C|||;VT=SNP
6	28329610	rs78320307	C	T	100	PASS	AC=38;AF=0.00758786;AN=5008;NS=2504;DP=16151;EAS_AF=0.0198;AMR_AF=0.0072;AFR_AF=0;EUR_AF=0.0129;SAS_AF=0;AA=c|||;VT=SNP
6	28329625	rs11751487	C	T	100	PASS	AC=480;AF=0.0958466;AN=5008;NS=2504;DP=15546;EAS_AF=0.13;AMR_AF=0.0807;AFR_AF=0.1407;EUR_AF=0.0457;SAS_AF=0.0624;AA=C|||;VT=SNP
6	28329677	rs112181044	C	T	100	PASS	AC=506;AF=0.101038;AN=5008;NS=2504;DP=18173;EAS_AF=0.13;AMR_AF=0.0749;AFR_AF=0.0794;EUR_AF=0.0487;SAS_AF=0.1728;AA=C|||;VT=SNP
6	28329731	rs9461455	C	T	100	PASS	AC=1947;AF=0.388778;AN=5008;NS=2504;DP=18826;EAS_AF=0.2937;AMR_AF=0.3213;AFR_AF=0.5825;EUR_AF=0.2843;SAS_AF=0.3804;AA=T|||;VT=SNP
6	28330264	rs213230	A	G	100	PASS	AC=1501;AF=0.29972;AN=5008;NS=2504;DP=17021;EAS_AF=0.1637;AMR_AF=0.2435;AFR_AF=0.4644;EUR_AF=0.2406;SAS_AF=0.318;AA=A|||;VT=SNP
6	28330431	rs60184496	A	G	100	PASS	AC=506;AF=0.101038;AN=5008;NS=2504;DP=17435;EAS_AF=0.13;AMR_AF=0.0749;AFR_AF=0.0794;EUR_AF=0.0487;SAS_AF=0.1728;AA=A|||;VT=SNP
6	28331094	rs17856167	G	A	100	PASS	AC=486;AF=0.0970447;AN=5008;NS=2504;DP=17926;EAS_AF=0.1349;AMR_AF=0.0807;AFR_AF=0.1415;EUR_AF=0.0457;SAS_AF=0.0624;AA=g|||;VT=SNP;EX_TARGET
6	28331127	rs13201752	A	G	100	PASS	AC=1952;AF=0.389776;AN=5008;NS=2504;DP=16796;EAS_AF=0.2986;AMR_AF=0.3213;AFR_AF=0.5825;EUR_AF=0.2843;SAS_AF=0.3804;AA=G|||;VT=SNP;EX_TARGET
6	28331128	rs13201753	A	C	100	PASS	AC=1952;AF=0.389776;AN=5008;NS=2504;DP=16779;EAS_AF=0.2986;AMR_AF=0.3213;AFR_AF=0.5825;EUR_AF=0.2843;SAS_AF=0.3804;AA=C|||;VT=SNP;EX_TARGET
6	28331252	rs213228	A	C	100	PASS	AC=2191;AF=0.4375;AN=5008;NS=2504;DP=17853;EAS_AF=0.3105;AMR_AF=0.3501;AFR_AF=0.7103;EUR_AF=0.3022;SAS_AF=0.4008;AA=C|||;VT=SNP
6	28331331	rs7773018	T	C	100	PASS	AC=36;AF=0.0071885;AN=5008;NS=2504;DP=19027;EAS_AF=0.001;AMR_AF=0.013;AFR_AF=0.0015;EUR_AF=0.0189;SAS_AF=0.0051;AA=T|||;VT=SNP
6	28331573	rs213227	T	A	100	PASS	AC=244;AF=0.048722;AN=5008;NS=2504;DP=18669;EAS_AF=0.0119;AMR_AF=0.0346;AFR_AF=0.1278;EUR_AF=0.0189;SAS_AF=0.0204;AA=T|||;VT=SNP;EX_TARGET
6	28331818	rs35875412	C	T	100	PASS	AC=960;AF=0.191693;AN=5008;NS=2504;DP=18711;EAS_AF=0.0337;AMR_AF=0.1657;AFR_AF=0.3616;EUR_AF=0.1899;SAS_AF=0.1452;AA=C|||;VT=SNP
6	28331834	rs13199081	T	C	100	PASS	AC=1447;AF=0.288938;AN=5008;NS=2504;DP=19558;EAS_AF=0.1687;AMR_AF=0.2478;AFR_AF=0.503;EUR_AF=0.2356;SAS_AF=0.2076;AA=C|||;VT=SNP
6	28332006	rs34924864	T	G	100	PASS	AC=1953;AF=0.389976;AN=5008;NS=2504;DP=20868;EAS_AF=0.2986;AMR_AF=0.3213;AFR_AF=0.5832;EUR_AF=0.2843;SAS_AF=0.3804;AA=G|||;VT=SNP
6	28332141	rs13214023	G	A	100	PASS	AC=88;AF=0.0175719;AN=5008;NS=2504;DP=19962;EAS_AF=0;AMR_AF=0.0173;AFR_AF=0.0053;EUR_AF=0.0686;SAS_AF=0;AA=G|||;VT=SNP
6	28332453	rs16894011	T	A	100	PASS	AC=483;AF=0.0964457;AN=5008;NS=2504;DP=22448;EAS_AF=0.1339;AMR_AF=0.0821;AFR_AF=0.1399;EUR_AF=0.0457;SAS_AF=0.0613;AA=T|||;VT=SNP
6	28332698	rs2027362	T	C	100	PASS	AC=508;AF=0.101438;AN=5008;NS=2504;DP=18317;EAS_AF=0.1329;AMR_AF=0.0749;AFR_AF=0.0772;EUR_AF=0.0487;SAS_AF=0.1748;AA=T|||;VT=SNP
6	28333396	rs17313059	T	C	100	PASS	AC=508;AF=0.101438;AN=5008;NS=2504;DP=21420;EAS_AF=0.1329;AMR_AF=0.0749;AFR_AF=0.0772;EUR_AF=0.0487;SAS_AF=0.1748;AA=T|||;VT=SNP;EX_TARGET
6	28334831	rs35191424	T	C	100	PASS	AC=1926;AF=0.384585;AN=5008;NS=2504;DP=17237;EAS_AF=0.2937;AMR_AF=0.3228;AFR_AF=0.559;EUR_AF=0.2893;SAS_AF=0.3845;AA=C|||;VT=SNP
6	28335007	rs57204212	C	A	100	PASS	AC=508;AF=0.101438;AN=5008;NS=2504;DP=19031;EAS_AF=0.1329;AMR_AF=0.0749;AFR_AF=0.0772;EUR_AF=0.0487;SAS_AF=0.1748;AA=C|||;VT=SNP
6	28335378	rs11751928	C	T	100	PASS	AC=1303;AF=0.260184;AN=5008;NS=2504;DP=15538;EAS_AF=0.1607;AMR_AF=0.2262;AFR_AF=0.4576;EUR_AF=0.172;SAS_AF=0.2106;AA=C|||;VT=SNP
6	28335903	rs11752496	C	G	100	PASS	AC=1931;AF=0.385583;AN=5008;NS=2504;DP=17933;EAS_AF=0.2956;AMR_AF=0.3271;AFR_AF=0.559;EUR_AF=0.2893;SAS_AF=0.3845;AA=G|||;VT=SNP
6	28336004	rs7750526	A	T	100	PASS	AC=1418;AF=0.283147;AN=5008;NS=2504;DP=17608;EAS_AF=0.1607;AMR_AF=0.2478;AFR_AF=0.4818;EUR_AF=0.2406;SAS_AF=0.2096;AA=a|||;VT=SNP
6	28336742	rs1054372	G	T	100	PASS	AC=1934;AF=0.386182;AN=5008;NS=2504;DP=16434;EAS_AF=0.2996;AMR_AF=0.3271;AFR_AF=0.5582;EUR_AF=0.2893;SAS_AF=0.3845;AA=G|||;VT=SNP
6	28337344	rs62401453	A	G	100	PASS	AC=49;AF=0.00978435;AN=5008;NS=2504;DP=14433;EAS_AF=0;AMR_AF=0.0173;AFR_AF=0;EUR_AF=0.0268;SAS_AF=0.0102;AA=A|||;VT=SNP
6	28337749	rs17313276	G	A	100	PASS	AC=518;AF=0.103435;AN=5008;NS=2504;DP=17004;EAS_AF=0.1389;AMR_AF=0.0793;AFR_AF=0.0772;EUR_AF=0.0487;SAS_AF=0.1759;AA=G|||;VT=SNP
6	28337769	rs12661831	G	A	100	PASS	AC=201;AF=0.0401358;AN=5008;NS=2504;DP=16322;EAS_AF=0.0069;AMR_AF=0.0519;AFR_AF=0.0045;EUR_AF=0.1054;SAS_AF=0.047;AA=G|||;VT=SNP
6	28337801	rs9468354	T	A	100	PASS	AC=1934;AF=0.386182;AN=5008;NS=2504;DP=17856;EAS_AF=0.2996;AMR_AF=0.3271;AFR_AF=0.5582;EUR_AF=0.2893;SAS_AF=0.3845;AA=T|||;VT=SNP
6	28338473	rs76043707	T	C	100	PASS	AC=215;AF=0.0429313;AN=5008;NS=2504;DP=23173;EAS_AF=0.0694;AMR_AF=0.0432;AFR_AF=0.0234;EUR_AF=0.0378;SAS_AF=0.047;AA=T|||;VT=SNP
6	28339253	rs78620132	T	C	100	PASS	AC=226;AF=0.0451278;AN=5008;NS=2504;DP=20395;EAS_AF=0.0704;AMR_AF=0.0447;AFR_AF=0.0303;EUR_AF=0.0378;SAS_AF=0.047;AA=T|||;VT=SNP
6	28339478	rs116537337	A	G	100	PASS	AC=156;AF=0.0311502;AN=5008;NS=2504;DP=19904;EAS_AF=0.0089;AMR_AF=0.0245;AFR_AF=0.0204;EUR_AF=0.0288;SAS_AF=0.0757;AA=A|||;VT=SNP
6	28339485	rs114248762	C	G	100	PASS	AC=17;AF=0.00339457;AN=5008;NS=2504;DP=19901;EAS_AF=0;AMR_AF=0.0072;AFR_AF=0;EUR_AF=0.0119;SAS_AF=0;AA=C|||;VT=SNP
6	28339952	rs73742547	G	A	100	PASS	AC=518;AF=0.103435;AN=5008;NS=2504;DP=16642;EAS_AF=0.1389;AMR_AF=0.0793;AFR_AF=0.0772;EUR_AF=0.0487;SAS_AF=0.1759;AA=G|||;VT=SNP
6	28340316	rs7773051	G	A	100	PASS	AC=1935;AF=0.386382;AN=5008;NS=2504;DP=15773;EAS_AF=0.2996;AMR_AF=0.3271;AFR_AF=0.559;EUR_AF=0.2893;SAS_AF=0.3845;AA=A|||;VT=SNP
6	28340529	rs4455662	G	A	100	PASS	AC=1934;AF=0.386182;AN=5008;NS=2504;DP=11982;EAS_AF=0.4087;AMR_AF=0.513;AFR_AF=0.0424;EUR_AF=0.6093;SAS_AF=0.5082;AA=G|||;VT=SNP
6	28340625	rs10946954	C	T	100	PASS	AC=1933;AF=0.385982;AN=5008;NS=2504;DP=13528;EAS_AF=0.4087;AMR_AF=0.513;AFR_AF=0.0416;EUR_AF=0.6093;SAS_AF=0.5082;AA=C|||;VT=SNP
6	28341099	rs12697938	T	C	100	PASS	AC=1935;AF=0.386382;AN=5008;NS=2504;DP=16402;EAS_AF=0.2996;AMR_AF=0.3271;AFR_AF=0.5582;EUR_AF=0.2893;SAS_AF=0.3855;AA=C|||;VT=SNP
6	28341535	rs13437294	C	A	100	PASS	AC=1935;AF=0.386382;AN=5008;NS=2504;DP=18909;EAS_AF=0.2996;AMR_AF=0.3271;AFR_AF=0.5582;EUR_AF=0.2893;SAS_AF=0.3855;AA=A|||;VT=SNP
6	28341877	rs9468355	T	C	100	PASS	AC=1933;AF=0.385982;AN=5008;NS=2504;DP=17295;EAS_AF=0.2996;AMR_AF=0.3256;AFR_AF=0.5582;EUR_AF=0.2893;SAS_AF=0.3845;AA=T|||;VT=SNP
6	28341976	rs9468356	G	A	100	PASS	AC=1301;AF=0.259784;AN=5008;NS=2504;DP=17590;EAS_AF=0.1607;AMR_AF=0.2262;AFR_AF=0.4569;EUR_AF=0.172;SAS_AF=0.2096;AA=G|||;VT=SNP
6	28342053	rs9468357	T	C	100	PASS	AC=1934;AF=0.386182;AN=5008;NS=2504;DP=16385;EAS_AF=0.2996;AMR_AF=0.3271;AFR_AF=0.5575;EUR_AF=0.2893;SAS_AF=0.3855;AA=T|||;VT=SNP
6	28342612	rs73742550	T	G	100	PASS	AC=518;AF=0.103435;AN=5008;NS=2504;DP=18862;EAS_AF=0.1389;AMR_AF=0.0793;AFR_AF=0.0772;EUR_AF=0.0487;SAS_AF=0.1759;AA=T|||;VT=SNP
6	28342745	rs9468358	T	C	100	PASS	AC=1302;AF=0.259984;AN=5008;NS=2504;DP=18714;EAS_AF=0.1607;AMR_AF=0.2262;AFR_AF=0.4576;EUR_AF=0.172;SAS_AF=0.2096;AA=T|||;VT=SNP
6	28342884	rs73742551	A	C	100	PASS	AC=518;AF=0.103435;AN=5008;NS=2504;DP=17186;EAS_AF=0.1389;AMR_AF=0.0793;AFR_AF=0.0772;EUR_AF=0.0487;SAS_AF=0.1759;AA=A|||;VT=SNP
6	28343068	rs146185693	T	C	100	PASS	AC=17;AF=0.00339457;AN=5008;NS=2504;DP=18659;EAS_AF=0;AMR_AF=0.0072;AFR_AF=0;EUR_AF=0.0119;SAS_AF=0;AA=T|||;VT=SNP
6	28343343	rs34513104	G	A	100	PASS	AC=1935;AF=0.386382;AN=5008;NS=2504;DP=17525;EAS_AF=0.2996;AMR_AF=0.3271;AFR_AF=0.5582;EUR_AF=0.2893;SAS_AF=0.3855;AA=A|||;VT=SNP
6	28343501	rs77753393	T	A	100	PASS	AC=472;AF=0.0942492;AN=5008;NS=2504;DP=17778;EAS_AF=0.127;AMR_AF=0.0778;AFR_AF=0.1384;EUR_AF=0.0457;SAS_AF=0.0624;AA=T|||;VT=SNP
6	28343547	rs79130209	G	A	100	PASS	AC=284;AF=0.0567093;AN=5008;NS=2504;DP=17047;EAS_AF=0.0079;AMR_AF=0.0576;AFR_AF=0.1059;EUR_AF=0.0487;SAS_AF=0.0481;AA=G|||;VT=SNP
6	28343816	rs9461456	A	G	100	PASS	AC=1935;AF=0.386382;AN=5008;NS=2504;DP=15345;EAS_AF=0.2996;AMR_AF=0.3271;AFR_AF=0.5582;EUR_AF=0.2893;SAS_AF=0.3855;AA=G|||;VT=SNP
6	28344438	rs9468360	T	G	100	PASS	AC=1935;AF=0.386382;AN=5008;NS=2504;DP=12260;EAS_AF=0.2996;AMR_AF=0.3271;AFR_AF=0.5582;EUR_AF=0.2893;SAS_AF=0.3855;AA=G|||;VT=SNP
6	28345026	rs16894021	C	A	100	PASS	AC=1935;AF=0.386382;AN=5008;NS=2504;DP=16396;EAS_AF=0.2996;AMR_AF=0.3271;AFR_AF=0.5582;EUR_AF=0.2893;SAS_AF=0.3855;AA=c|||;VT=SNP
6	28345083	rs11751693	C	T	100	PASS	AC=1935;AF=0.386382;AN=5008;NS=2504;DP=17908;EAS_AF=0.2996;AMR_AF=0.3271;AFR_AF=0.5582;EUR_AF=0.2893;SAS_AF=0.3855;AA=T|||;VT=SNP
6	28345210	rs9368565	C	T	100	PASS	AC=1938;AF=0.386981;AN=5008;NS=2504;DP=16049;EAS_AF=0.4087;AMR_AF=0.513;AFR_AF=0.0416;EUR_AF=0.6093;SAS_AF=0.5133;AA=c|||;VT=SNP
6	28345212	rs76773322	G	C	100	PASS	AC=518;AF=0.103435;AN=5008;NS=2504;DP=15961;EAS_AF=0.1389;AMR_AF=0.0793;AFR_AF=0.0772;EUR_AF=0.0487;SAS_AF=0.1759;AA=G|||;VT=SNP
6	28345226	rs150790220	C	T	100	PASS	AC=99;AF=0.0197684;AN=5008;NS=2504;DP=15607;EAS_AF=0.001;AMR_AF=0.0288;AFR_AF=0.0015;EUR_AF=0.0547;SAS_AF=0.0215;AA=C|||;VT=SNP
6	28345282	rs35017208	C	T	100	PASS	AC=116;AF=0.0231629;AN=5008;NS=2504;DP=15248;EAS_AF=0;AMR_AF=0.0216;AFR_AF=0.0242;EUR_AF=0.0686;SAS_AF=0;AA=C|||;VT=SNP
6	28345403	rs11754208	T	C	100	PASS	AC=1935;AF=0.386382;AN=5008;NS=2504;DP=15732;EAS_AF=0.2996;AMR_AF=0.3271;AFR_AF=0.5582;EUR_AF=0.2893;SAS_AF=0.3855;AA=C|||;VT=SNP
6	28345622	rs72854542	A	T	100	PASS	AC=110;AF=0.0219649;AN=5008;NS=2504;DP=15484;EAS_AF=0.003;AMR_AF=0.0288;AFR_AF=0.0038;EUR_AF=0.0596;SAS_AF=0.0225;AA=A|||;VT=SNP
6	28346031	rs7749736	G	C	100	PASS	AC=1935;AF=0.386382;AN=5008;NS=2504;DP=14099;EAS_AF=0.2996;AMR_AF=0.3271;AFR_AF=0.5582;EUR_AF=0.2893;SAS_AF=0.3855;AA=G|||;VT=SNP
6	28346318	rs9468361	T	C	100	PASS	AC=1935;AF=0.386382;AN=5008;NS=2504;DP=13308;EAS_AF=0.2996;AMR_AF=0.3271;AFR_AF=0.5582;EUR_AF=0.2893;SAS_AF=0.3855;AA=T|||;VT=SNP
6	28346688	rs78184239	T	G	100	PASS	AC=21;AF=0.00419329;AN=5008;NS=2504;DP=14027;EAS_AF=0;AMR_AF=0.0029;AFR_AF=0.0008;EUR_AF=0.0179;SAS_AF=0;AA=T|||;VT=SNP
6	28346769	rs7774788	T	C	100	PASS	AC=4458;AF=0.890176;AN=5008;NS=2504;DP=13969;EAS_AF=0.8611;AMR_AF=0.9164;AFR_AF=0.9032;EUR_AF=0.9483;SAS_AF=0.8241;AA=T|||;VT=SNP
6	28346910	rs7774981	T	C	100	PASS	AC=1417;AF=0.282947;AN=5008;NS=2504;DP=14932;EAS_AF=0.1607;AMR_AF=0.2478;AFR_AF=0.4811;EUR_AF=0.2406;SAS_AF=0.2096;AA=T|||;VT=SNP
6	28346945	rs7754960	G	C	100	PASS	AC=1417;AF=0.282947;AN=5008;NS=2504;DP=15474;EAS_AF=0.1607;AMR_AF=0.2478;AFR_AF=0.4811;EUR_AF=0.2406;SAS_AF=0.2096;AA=G|||;VT=SNP
6	28347013	rs7775132	T	C	100	PASS	AC=1935;AF=0.386382;AN=5008;NS=2504;DP=16932;EAS_AF=0.2996;AMR_AF=0.3271;AFR_AF=0.5582;EUR_AF=0.2893;SAS_AF=0.3855;AA=T|||;VT=SNP
6	28347713	rs73742555	C	T	100	PASS	AC=518;AF=0.103435;AN=5008;NS=2504;DP=14595;EAS_AF=0.1389;AMR_AF=0.0793;AFR_AF=0.0772;EUR_AF=0.0487;SAS_AF=0.1759;AA=C|||;VT=SNP
6	28348109	rs41270579	C	G	100	PASS	AC=110;AF=0.0219649;AN=5008;NS=2504;DP=18333;EAS_AF=0.003;AMR_AF=0.0288;AFR_AF=0.0038;EUR_AF=0.0596;SAS_AF=0.0225;AA=C|||;VT=SNP
6	28348128	rs116074551	A	G	100	PASS	AC=30;AF=0.00599042;AN=5008;NS=2504;DP=18678;EAS_AF=0;AMR_AF=0.013;AFR_AF=0.0015;EUR_AF=0.0189;SAS_AF=0;AA=A|||;VT=SNP
6	28348158	rs1052215	T	G	100	PASS	AC=1933;AF=0.385982;AN=5008;NS=2504;DP=19575;EAS_AF=0.4097;AMR_AF=0.513;AFR_AF=0.0416;EUR_AF=0.6093;SAS_AF=0.5072;AA=T|||;VT=SNP
6	28348418	rs2072318	A	G	100	PASS	AC=518;AF=0.103435;AN=5008;NS=2504;DP=19031;EAS_AF=0.1389;AMR_AF=0.0793;AFR_AF=0.0772;EUR_AF=0.0487;SAS_AF=0.1759;AA=A|||;VT=SNP
6	28348660	rs2072319	T	C	100	PASS	AC=520;AF=0.103834;AN=5008;NS=2504;DP=19396;EAS_AF=0.1389;AMR_AF=0.0807;AFR_AF=0.0772;EUR_AF=0.0497;SAS_AF=0.1759;AA=T|||;VT=SNP
6	28349180	rs45557034	G	A	100	PASS	AC=21;AF=0.00419329;AN=5008;NS=2504;DP=18882;EAS_AF=0;AMR_AF=0.0029;AFR_AF=0.0008;EUR_AF=0.0179;SAS_AF=0;AA=G|||;VT=SNP
6	28349264	rs2531825	C	T	100	PASS	AC=2718;AF=0.542732;AN=5008;NS=2504;DP=18376;EAS_AF=0.5397;AMR_AF=0.4697;AFR_AF=0.7663;EUR_AF=0.3807;SAS_AF=0.4622;AA=T|||;VT=SNP
6	28349698	rs13213152	A	G	100	PASS	AC=88;AF=0.0175719;AN=5008;NS=2504;DP=19091;EAS_AF=0;AMR_AF=0.0173;AFR_AF=0.0053;EUR_AF=0.0686;SAS_AF=0;AA=A|||;VT=SNP
6	28349725	rs3734563	A	G	100	PASS	AC=1935;AF=0.386382;AN=5008;NS=2504;DP=18999;EAS_AF=0.2996;AMR_AF=0.3271;AFR_AF=0.5582;EUR_AF=0.2893;SAS_AF=0.3855;AA=G|||;VT=SNP
6	28349730	rs3734562	A	G	100	PASS	AC=518;AF=0.103435;AN=5008;NS=2504;DP=18922;EAS_AF=0.1389;AMR_AF=0.0793;AFR_AF=0.0772;EUR_AF=0.0487;SAS_AF=0.1759;AA=A|||;VT=SNP
6	28349926	rs1556957	A	G	100	PASS	AC=518;AF=0.103435;AN=5008;NS=2504;DP=20110;EAS_AF=0.1389;AMR_AF=0.0793;AFR_AF=0.0772;EUR_AF=0.0487;SAS_AF=0.1759;AA=A|||;VT=SNP
6	28350479	rs2232438	A	C	100	PASS	AC=517;AF=0.103235;AN=5008;NS=2504;DP=18499;EAS_AF=0.1389;AMR_AF=0.0793;AFR_AF=0.0772;EUR_AF=0.0487;SAS_AF=0.1748;AA=A|||;VT=SNP
6	28350713	rs376874208	A	G	100	PASS	AC=723;AF=0.144369;AN=5008;NS=2504;DP=13846;EAS_AF=0.0615;AMR_AF=0.1095;AFR_AF=0.2912;EUR_AF=0.0855;SAS_AF=0.1166;AA=A|||;VT=SNP
6	28350772	rs28505234	A	G	100	PASS	AC=1301;AF=0.259784;AN=5008;NS=2504;DP=16450;EAS_AF=0.1607;AMR_AF=0.2262;AFR_AF=0.4569;EUR_AF=0.172;SAS_AF=0.2096;AA=A|||;VT=SNP
6	28350969	rs72854546	A	G	100	PASS	AC=110;AF=0.0219649;AN=5008;NS=2504;DP=17734;EAS_AF=0.003;AMR_AF=0.0288;AFR_AF=0.0038;EUR_AF=0.0596;SAS_AF=0.0225;AA=A|||;VT=SNP
6	28351728	rs1591913	C	T	100	PASS	AC=1935;AF=0.386382;AN=5008;NS=2504;DP=20687;EAS_AF=0.2996;AMR_AF=0.3271;AFR_AF=0.5582;EUR_AF=0.2893;SAS_AF=0.3855;AA=C|||;VT=SNP
6	28352657	rs3799500	C	G	100	PASS	AC=1302;AF=0.259984;AN=5008;NS=2504;DP=15411;EAS_AF=0.1607;AMR_AF=0.2262;AFR_AF=0.4569;EUR_AF=0.173;SAS_AF=0.2096;AA=C|||;VT=SNP
6	28353434	rs7759191	A	C	100	PASS	AC=1936;AF=0.386581;AN=5008;NS=2504;DP=17773;EAS_AF=0.2996;AMR_AF=0.3271;AFR_AF=0.559;EUR_AF=0.2893;SAS_AF=0.3855;AA=C|||;VT=SNP
6	28354250	rs3799499	G	T	100	PASS	AC=1417;AF=0.282947;AN=5008;NS=2504;DP=17825;EAS_AF=0.1607;AMR_AF=0.2478;AFR_AF=0.4811;EUR_AF=0.2406;SAS_AF=0.2096;AA=G|||;VT=SNP
6	28354533	rs7764722	C	T	100	PASS	AC=1933;AF=0.385982;AN=5008;NS=2504;DP=19850;EAS_AF=0.2996;AMR_AF=0.3271;AFR_AF=0.5575;EUR_AF=0.2893;SAS_AF=0.3845;AA=C|||;VT=SNP
6	28354615	rs7764737	A	T	100	PASS	AC=1936;AF=0.386581;AN=5008;NS=2504;DP=15825;EAS_AF=0.2996;AMR_AF=0.3271;AFR_AF=0.5582;EUR_AF=0.2893;SAS_AF=0.3865;AA=T|||;VT=SNP
6	28354835	rs67981811	C	G	100	PASS	AC=116;AF=0.0231629;AN=5008;NS=2504;DP=15975;EAS_AF=0;AMR_AF=0.0216;AFR_AF=0.0242;EUR_AF=0.0686;SAS_AF=0;AA=C|||;VT=SNP
6	28354946	rs17314224	T	C	100	PASS	AC=518;AF=0.103435;AN=5008;NS=2504;DP=18355;EAS_AF=0.1389;AMR_AF=0.0793;AFR_AF=0.0772;EUR_AF=0.0487;SAS_AF=0.1759;AA=T|||;VT=SNP
6	28355671	rs74525464	C	T	100	PASS	AC=520;AF=0.103834;AN=5008;NS=2504;DP=19166;EAS_AF=0.0278;AMR_AF=0.0922;AFR_AF=0.1536;EUR_AF=0.0905;SAS_AF=0.137;AA=C|||;VT=SNP
6	28355711	rs9468364	T	A	100	PASS	AC=472;AF=0.0942492;AN=5008;NS=2504;DP=19624;EAS_AF=0.127;AMR_AF=0.0778;AFR_AF=0.1384;EUR_AF=0.0457;SAS_AF=0.0624;AA=T|||;VT=SNP
6	28355875	rs9461458	C	T	100	PASS	AC=1935;AF=0.386382;AN=5008;NS=2504;DP=18567;EAS_AF=0.2996;AMR_AF=0.3271;AFR_AF=0.5582;EUR_AF=0.2893;SAS_AF=0.3855;AA=T|||;VT=SNP
6	28357807	rs36092177	C	T	100	PASS	AC=116;AF=0.0231629;AN=5008;NS=2504;DP=19060;EAS_AF=0;AMR_AF=0.0216;AFR_AF=0.0242;EUR_AF=0.0686;SAS_AF=0;AA=C|||;VT=SNP
6	28357966	rs9468365	A	T	100	PASS	AC=1935;AF=0.386382;AN=5008;NS=2504;DP=19140;EAS_AF=0.2996;AMR_AF=0.3271;AFR_AF=0.5582;EUR_AF=0.2893;SAS_AF=0.3855;AA=T|||;VT=SNP
6	28358009	rs13213986	T	A	100	PASS	AC=88;AF=0.0175719;AN=5008;NS=2504;DP=19011;EAS_AF=0;AMR_AF=0.0173;AFR_AF=0.0053;EUR_AF=0.0686;SAS_AF=0;AA=T|||;VT=SNP
6	28358195	rs2859379	C	T	100	PASS	AC=551;AF=0.110024;AN=5008;NS=2504;DP=22026;EAS_AF=0.0179;AMR_AF=0.0893;AFR_AF=0.2905;EUR_AF=0.0567;SAS_AF=0.0307;AA=C|||;VT=SNP
6	28358320	rs1361385	A	G	100	PASS	AC=1935;AF=0.386382;AN=5008;NS=2504;DP=21437;EAS_AF=0.2996;AMR_AF=0.3271;AFR_AF=0.5582;EUR_AF=0.2893;SAS_AF=0.3855;AA=A|||;VT=SNP
6	28358335	rs1416918	G	C	100	PASS	AC=1935;AF=0.386382;AN=5008;NS=2504;DP=21477;EAS_AF=0.2996;AMR_AF=0.3271;AFR_AF=0.5582;EUR_AF=0.2893;SAS_AF=0.3855;AA=C|||;VT=SNP
6	28358893	rs2232434	T	C	100	PASS	AC=518;AF=0.103435;AN=5008;NS=2504;DP=17129;EAS_AF=0.1389;AMR_AF=0.0793;AFR_AF=0.0772;EUR_AF=0.0487;SAS_AF=0.1759;AA=T|||;VT=SNP;EX_TARGET
6	28359170	rs2859348	A	G	100	PASS	AC=3208;AF=0.640575;AN=5008;NS=2504;DP=20015;EAS_AF=0.5952;AMR_AF=0.4942;AFR_AF=0.9697;EUR_AF=0.4583;SAS_AF=0.5337;AA=a|||;VT=SNP;EX_TARGET
6	28359186	rs2232430	C	T	100	PASS	AC=541;AF=0.108027;AN=5008;NS=2504;DP=19611;EAS_AF=0.2282;AMR_AF=0.1138;AFR_AF=0.0787;EUR_AF=0.0736;SAS_AF=0.0552;AA=C|||;VT=SNP;EX_TARGET
6	28359632	rs2232429	T	G	100	PASS	AC=116;AF=0.0231629;AN=5008;NS=2504;DP=16364;EAS_AF=0;AMR_AF=0.0216;AFR_AF=0.0242;EUR_AF=0.0686;SAS_AF=0;AA=T|||;VT=SNP
6	28359700	rs2232428	C	T	100	PASS	AC=823;AF=0.164337;AN=5008;NS=2504;DP=15121;EAS_AF=0.0337;AMR_AF=0.1455;AFR_AF=0.3154;EUR_AF=0.1262;SAS_AF=0.1472;AA=C|||;VT=SNP
6	28359709	rs2232427	T	G	100	PASS	AC=1417;AF=0.282947;AN=5008;NS=2504;DP=15079;EAS_AF=0.1607;AMR_AF=0.2478;AFR_AF=0.4811;EUR_AF=0.2406;SAS_AF=0.2096;AA=T|||;VT=SNP
6	28360246	rs9468367	C	A	100	PASS	AC=1935;AF=0.386382;AN=5008;NS=2504;DP=16130;EAS_AF=0.2996;AMR_AF=0.3271;AFR_AF=0.5582;EUR_AF=0.2893;SAS_AF=0.3855;AA=C|||;VT=SNP
6	28360439	rs73742558	T	G	100	PASS	AC=518;AF=0.103435;AN=5008;NS=2504;DP=18089;EAS_AF=0.1389;AMR_AF=0.0793;AFR_AF=0.0772;EUR_AF=0.0487;SAS_AF=0.1759;AA=T|||;VT=SNP
6	28360571	rs17392982	C	T	100	PASS	AC=518;AF=0.103435;AN=5008;NS=2504;DP=18042;EAS_AF=0.1389;AMR_AF=0.0793;AFR_AF=0.0772;EUR_AF=0.0487;SAS_AF=0.1759;AA=C|||;VT=SNP
6	28360659	rs2232426	G	C	100	PASS	AC=116;AF=0.0231629;AN=5008;NS=2504;DP=18970;EAS_AF=0;AMR_AF=0.0216;AFR_AF=0.0242;EUR_AF=0.0686;SAS_AF=0;AA=G|||;VT=SNP
6	28361916	rs9461459	T	C	100	PASS	AC=1935;AF=0.386382;AN=5008;NS=2504;DP=18562;EAS_AF=0.2996;AMR_AF=0.3271;AFR_AF=0.5582;EUR_AF=0.2893;SAS_AF=0.3855;AA=C|||;VT=SNP
6	28362308	rs56295386	C	T	100	PASS	AC=827;AF=0.165136;AN=5008;NS=2504;DP=17255;EAS_AF=0.0337;AMR_AF=0.1484;AFR_AF=0.3169;EUR_AF=0.1262;SAS_AF=0.1472;AA=C|||;VT=SNP
6	28362309	rs34546986	G	A	100	PASS	AC=88;AF=0.0175719;AN=5008;NS=2504;DP=17142;EAS_AF=0;AMR_AF=0.0173;AFR_AF=0.0053;EUR_AF=0.0686;SAS_AF=0;AA=g|||;VT=SNP
6	28362329	rs28360638	C	T	100	PASS	AC=1935;AF=0.386382;AN=5008;NS=2504;DP=17250;EAS_AF=0.2996;AMR_AF=0.3271;AFR_AF=0.5582;EUR_AF=0.2893;SAS_AF=0.3855;AA=T|||;VT=SNP
6	28362471	rs16894060	T	C	100	PASS	AC=1831;AF=0.365615;AN=5008;NS=2504;DP=18050;EAS_AF=0.2996;AMR_AF=0.3199;AFR_AF=0.4834;EUR_AF=0.2893;SAS_AF=0.3855;AA=C|||;VT=SNP
6	28362558	rs57071502	G	A	100	PASS	AC=1299;AF=0.259385;AN=5008;NS=2504;DP=18431;EAS_AF=0.1607;AMR_AF=0.2262;AFR_AF=0.4554;EUR_AF=0.172;SAS_AF=0.2096;AA=G|||;VT=SNP
6	28362987	rs111669150	C	T	100	PASS	AC=216;AF=0.043131;AN=5008;NS=2504;DP=17968;EAS_AF=0.0704;AMR_AF=0.0432;AFR_AF=0.0234;EUR_AF=0.0378;SAS_AF=0.047;AA=C|||;VT=SNP
6	28364232	rs34871267	G	A	100	PASS	AC=88;AF=0.0175719;AN=5008;NS=2504;DP=18811;EAS_AF=0;AMR_AF=0.0173;AFR_AF=0.0053;EUR_AF=0.0686;SAS_AF=0;AA=G|||;VT=SNP
6	28364793	rs17393066	A	G	100	PASS	AC=226;AF=0.0451278;AN=5008;NS=2504;DP=20128;EAS_AF=0.0704;AMR_AF=0.0447;AFR_AF=0.0303;EUR_AF=0.0378;SAS_AF=0.047;AA=A|||;VT=SNP
6	28364949	rs9468368	G	A	100	PASS	AC=1935;AF=0.386382;AN=5008;NS=2504;DP=15969;EAS_AF=0.2996;AMR_AF=0.3271;AFR_AF=0.5582;EUR_AF=0.2893;SAS_AF=0.3855;AA=G|||;VT=SNP
6	28365515	rs2041230	T	C	100	PASS	AC=1934;AF=0.386182;AN=5008;NS=2504;DP=19474;EAS_AF=0.2996;AMR_AF=0.3271;AFR_AF=0.5582;EUR_AF=0.2893;SAS_AF=0.3845;AA=C|||;VT=SNP
6	28366151	rs2232423	A	G	100	PASS	AC=116;AF=0.0231629;AN=5008;NS=2504;DP=18098;EAS_AF=0;AMR_AF=0.0216;AFR_AF=0.0242;EUR_AF=0.0686;SAS_AF=0;AA=A|||;VT=SNP;EX_TARGET
6	28366262	rs2232422	G	A	100	PASS	AC=519;AF=0.103634;AN=5008;NS=2504;DP=16984;EAS_AF=0.0278;AMR_AF=0.0922;AFR_AF=0.1528;EUR_AF=0.0905;SAS_AF=0.137;AA=G|||;VT=SNP
6	28366422	rs2232421	C	T	100	PASS	AC=36;AF=0.0071885;AN=5008;NS=2504;DP=13810;EAS_AF=0;AMR_AF=0.0086;AFR_AF=0;EUR_AF=0.0119;SAS_AF=0.0184;AA=C|||;VT=SNP
6	28367355	rs1005125	G	A	100	PASS	AC=2977;AF=0.594449;AN=5008;NS=2504;DP=15198;EAS_AF=0.5397;AMR_AF=0.487;AFR_AF=0.9501;EUR_AF=0.3837;SAS_AF=0.4632;AA=A|||;VT=SNP
6	28367623	rs1005126	C	G	100	PASS	AC=1417;AF=0.282947;AN=5008;NS=2504;DP=16632;EAS_AF=0.1607;AMR_AF=0.2507;AFR_AF=0.4796;EUR_AF=0.2406;SAS_AF=0.2096;AA=C|||;VT=SNP
6	28367658	rs1005127	G	A	100	PASS	AC=1939;AF=0.387181;AN=5008;NS=2504;DP=16882;EAS_AF=0.2996;AMR_AF=0.33;AFR_AF=0.5582;EUR_AF=0.2893;SAS_AF=0.3875;AA=G|||;VT=SNP
6	28367663	rs4580862	T	C	100	PASS	AC=1939;AF=0.387181;AN=5008;NS=2504;DP=16912;EAS_AF=0.2996;AMR_AF=0.33;AFR_AF=0.5582;EUR_AF=0.2893;SAS_AF=0.3875;AA=C|||;VT=SNP
6	28367683	rs4357130	T	G	100	PASS	AC=1939;AF=0.387181;AN=5008;NS=2504;DP=17051;EAS_AF=0.2996;AMR_AF=0.33;AFR_AF=0.5582;EUR_AF=0.2893;SAS_AF=0.3875;AA=G|||;VT=SNP
6	28367745	rs2232420	G	C	100	PASS	AC=222;AF=0.0443291;AN=5008;NS=2504;DP=17673;EAS_AF=0.1151;AMR_AF=0.049;AFR_AF=0.0061;EUR_AF=0.0129;SAS_AF=0.0521;AA=G|||;VT=SNP
6	28367768	rs2232419	G	A	100	PASS	AC=216;AF=0.043131;AN=5008;NS=2504;DP=17096;EAS_AF=0.0704;AMR_AF=0.0432;AFR_AF=0.0234;EUR_AF=0.0378;SAS_AF=0.047;AA=G|||;VT=SNP
6	28368106	rs78264909	T	C	100	PASS	AC=523;AF=0.104433;AN=5008;NS=2504;DP=19493;EAS_AF=0.0278;AMR_AF=0.0951;AFR_AF=0.1543;EUR_AF=0.0905;SAS_AF=0.137;AA=T|||;VT=SNP
6	28368508	rs35883476	G	C	100	PASS	AC=88;AF=0.0175719;AN=5008;NS=2504;DP=18206;EAS_AF=0;AMR_AF=0.0173;AFR_AF=0.0053;EUR_AF=0.0686;SAS_AF=0;AA=G|||;VT=SNP
6	28368940	rs9468370	C	T	100	PASS	AC=1935;AF=0.386382;AN=5008;NS=2504;DP=17422;EAS_AF=0.2996;AMR_AF=0.33;AFR_AF=0.5582;EUR_AF=0.2893;SAS_AF=0.3834;AA=T|||;VT=SNP
6	28369537	rs11755942	A	G	100	PASS	AC=1936;AF=0.386581;AN=5008;NS=2504;DP=15921;EAS_AF=0.2996;AMR_AF=0.33;AFR_AF=0.5582;EUR_AF=0.2893;SAS_AF=0.3845;AA=A|||;VT=SNP
6	28370078	rs13196606	G	A	100	PASS	AC=1417;AF=0.282947;AN=5008;NS=2504;DP=19582;EAS_AF=0.1607;AMR_AF=0.2507;AFR_AF=0.4811;EUR_AF=0.2406;SAS_AF=0.2076;AA=G|||;VT=SNP
6	28370246	rs6907950	C	T	100	PASS	AC=1941;AF=0.38758;AN=5008;NS=2504;DP=19008;EAS_AF=0.2996;AMR_AF=0.3343;AFR_AF=0.5598;EUR_AF=0.2893;SAS_AF=0.3845;AA=T|||;VT=SNP
6	28370393	rs6908137	A	C	100	PASS	AC=1950;AF=0.389377;AN=5008;NS=2504;DP=18797;EAS_AF=0.2996;AMR_AF=0.3357;AFR_AF=0.5658;EUR_AF=0.2893;SAS_AF=0.3845;AA=C|||;VT=SNP
6	28371125	rs59732975	G	A	100	PASS	AC=532;AF=0.10623;AN=5008;NS=2504;DP=20031;EAS_AF=0.1508;AMR_AF=0.0793;AFR_AF=0.0787;EUR_AF=0.0487;SAS_AF=0.1759;AA=G|||;VT=SNP
6	28371184	rs78749293	T	C	100	PASS	AC=405;AF=0.0808706;AN=5008;NS=2504;DP=19000;EAS_AF=0.1151;AMR_AF=0.0677;AFR_AF=0.1051;EUR_AF=0.0427;SAS_AF=0.0613;AA=T|||;VT=SNP
6	28371346	rs10484541	G	C	100	PASS	AC=216;AF=0.043131;AN=5008;NS=2504;DP=16608;EAS_AF=0.0704;AMR_AF=0.0432;AFR_AF=0.0234;EUR_AF=0.0378;SAS_AF=0.047;AA=G|||;VT=SNP
6	28371402	rs4254981	A	C	100	PASS	AC=1887;AF=0.376797;AN=5008;NS=2504;DP=14555;EAS_AF=0.2996;AMR_AF=0.3242;AFR_AF=0.5265;EUR_AF=0.2863;SAS_AF=0.3845;AA=A|||;VT=SNP
6	28371521	rs9717944	A	T	100	PASS	AC=532;AF=0.10623;AN=5008;NS=2504;DP=13146;EAS_AF=0.1508;AMR_AF=0.0793;AFR_AF=0.0787;EUR_AF=0.0487;SAS_AF=0.1759;AA=-|||;VT=SNP
6	28371794	rs58020991	G	A	100	PASS	AC=1327;AF=0.264976;AN=5008;NS=2504;DP=13902;EAS_AF=0.1488;AMR_AF=0.2406;AFR_AF=0.4289;EUR_AF=0.2376;SAS_AF=0.2086;AA=G|||;VT=SNP
6	28372069	rs71559081	T	A	100	PASS	AC=1327;AF=0.264976;AN=5008;NS=2504;DP=20968;EAS_AF=0.1488;AMR_AF=0.2406;AFR_AF=0.4289;EUR_AF=0.2376;SAS_AF=0.2086;AA=T|||;VT=SNP
6	28372563	rs146325284	C	G	100	PASS	AC=532;AF=0.10623;AN=5008;NS=2504;DP=17657;EAS_AF=0.1508;AMR_AF=0.0793;AFR_AF=0.0787;EUR_AF=0.0487;SAS_AF=0.1759;AA=C|||;VT=SNP
6	28373034	rs34083373	A	G	100	PASS	AC=86;AF=0.0171725;AN=5008;NS=2504;DP=17290;EAS_AF=0;AMR_AF=0.0245;AFR_AF=0.0008;EUR_AF=0.0676;SAS_AF=0;AA=A|||;VT=SNP
6	28373154	rs2531827	T	C	100	PASS	AC=3075;AF=0.614018;AN=5008;NS=2504;DP=15603;EAS_AF=0.5903;AMR_AF=0.4899;AFR_AF=0.9584;EUR_AF=0.3907;SAS_AF=0.4908;AA=C|||;VT=SNP
6	28373155	rs13217326	G	A	100	PASS	AC=1327;AF=0.264976;AN=5008;NS=2504;DP=15554;EAS_AF=0.1488;AMR_AF=0.2406;AFR_AF=0.4289;EUR_AF=0.2376;SAS_AF=0.2086;AA=G|||;VT=SNP
6	28373346	rs113089261	G	A	100	PASS	AC=533;AF=0.10643;AN=5008;NS=2504;DP=15670;EAS_AF=0.1508;AMR_AF=0.0793;AFR_AF=0.0787;EUR_AF=0.0487;SAS_AF=0.1769;AA=g|||;VT=SNP
6	28373510	rs79887558	G	A	100	PASS	AC=100;AF=0.0199681;AN=5008;NS=2504;DP=19197;EAS_AF=0;AMR_AF=0.0288;AFR_AF=0.0023;EUR_AF=0.0547;SAS_AF=0.0225;AA=G|||;VT=SNP
6	28374603	rs73740607	G	C	100	PASS	AC=282;AF=0.0563099;AN=5008;NS=2504;DP=20765;EAS_AF=0.006;AMR_AF=0.0576;AFR_AF=0.1445;EUR_AF=0.0348;SAS_AF=0.0102;AA=G|||;VT=SNP
6	28374902	rs6905380	A	G	100	PASS	AC=1387;AF=0.276957;AN=5008;NS=2504;DP=19582;EAS_AF=0.1498;AMR_AF=0.2522;AFR_AF=0.4667;EUR_AF=0.2386;SAS_AF=0.2086;AA=A|||;VT=SNP
6	28375209	rs6928771	T	G	100	PASS	AC=1909;AF=0.38119;AN=5008;NS=2504;DP=19565;EAS_AF=0.3006;AMR_AF=0.33;AFR_AF=0.5393;EUR_AF=0.2863;SAS_AF=0.3845;AA=G|||;VT=SNP
6	28375210	rs6928773	T	C	100	PASS	AC=1908;AF=0.38099;AN=5008;NS=2504;DP=19633;EAS_AF=0.3006;AMR_AF=0.33;AFR_AF=0.5386;EUR_AF=0.2863;SAS_AF=0.3845;AA=C|||;VT=SNP
6	28375851	rs16901847	G	A	100	PASS	AC=916;AF=0.182907;AN=5008;NS=2504;DP=19638;EAS_AF=0.0337;AMR_AF=0.17;AFR_AF=0.3207;EUR_AF=0.1948;SAS_AF=0.1472;AA=G|||;VT=SNP
6	28376023	rs17393342	G	A	100	PASS	AC=532;AF=0.10623;AN=5008;NS=2504;DP=18702;EAS_AF=0.1508;AMR_AF=0.0793;AFR_AF=0.0787;EUR_AF=0.0487;SAS_AF=0.1759;AA=G|||;VT=SNP
6	28376981	rs17314865	T	C	100	PASS	AC=532;AF=0.10623;AN=5008;NS=2504;DP=20147;EAS_AF=0.1508;AMR_AF=0.0793;AFR_AF=0.0787;EUR_AF=0.0487;SAS_AF=0.1759;AA=T|||;VT=SNP
6	28378131	rs72854550	G	A	100	PASS	AC=589;AF=0.117612;AN=5008;NS=2504;DP=15568;EAS_AF=0.2282;AMR_AF=0.1196;AFR_AF=0.1104;EUR_AF=0.0765;SAS_AF=0.0542;AA=G|||;VT=SNP
6	28378542	rs80340004	G	A	100	PASS	AC=530;AF=0.105831;AN=5008;NS=2504;DP=19510;EAS_AF=0.1508;AMR_AF=0.0793;AFR_AF=0.0772;EUR_AF=0.0487;SAS_AF=0.1759;AA=A|||;VT=SNP
6	28378544	rs75431337	C	T	100	PASS	AC=405;AF=0.0808706;AN=5008;NS=2504;DP=19584;EAS_AF=0.1151;AMR_AF=0.0677;AFR_AF=0.1051;EUR_AF=0.0427;SAS_AF=0.0613;AA=C|||;VT=SNP
6	28378959	rs6929825	A	G	100	PASS	AC=1887;AF=0.376797;AN=5008;NS=2504;DP=16984;EAS_AF=0.2996;AMR_AF=0.3242;AFR_AF=0.5265;EUR_AF=0.2863;SAS_AF=0.3845;AA=G|||;VT=SNP
6	28379360	rs9468371	A	G	100	PASS	AC=2718;AF=0.542732;AN=5008;NS=2504;DP=17839;EAS_AF=0.5337;AMR_AF=0.4712;AFR_AF=0.7731;EUR_AF=0.3807;SAS_AF=0.4581;AA=G|||;VT=SNP
6	28379361	rs9468372	T	A	100	PASS	AC=2718;AF=0.542732;AN=5008;NS=2504;DP=17924;EAS_AF=0.5337;AMR_AF=0.4712;AFR_AF=0.7731;EUR_AF=0.3807;SAS_AF=0.4581;AA=A|||;VT=SNP
6	28379663	rs35599905	C	T	100	PASS	AC=1887;AF=0.376797;AN=5008;NS=2504;DP=18123;EAS_AF=0.2996;AMR_AF=0.3242;AFR_AF=0.5265;EUR_AF=0.2863;SAS_AF=0.3845;AA=T|||;VT=SNP
6	28380248	rs1124131	A	C	100	PASS	AC=1888;AF=0.376997;AN=5008;NS=2504;DP=21375;EAS_AF=0.2996;AMR_AF=0.3242;AFR_AF=0.5265;EUR_AF=0.2863;SAS_AF=0.3855;AA=C|||;VT=SNP
6	28380321	rs1124132	T	G	100	PASS	AC=3075;AF=0.614018;AN=5008;NS=2504;DP=18427;EAS_AF=0.5903;AMR_AF=0.4899;AFR_AF=0.9584;EUR_AF=0.3907;SAS_AF=0.4908;AA=G|||;VT=SNP
6	28380820	rs112079552	A	C	100	PASS	AC=67;AF=0.0133786;AN=5008;NS=2504;DP=13381;EAS_AF=0.0119;AMR_AF=0.0173;AFR_AF=0;EUR_AF=0.0219;SAS_AF=0.0215;AA=A|||;VT=SNP
6	28380832	rs2531830	T	C	100	PASS	AC=4976;AF=0.99361;AN=5008;NS=2504;DP=13677;EAS_AF=0.999;AMR_AF=0.9856;AFR_AF=0.9985;EUR_AF=0.9861;SAS_AF=0.9949;AA=t|||;VT=SNP
6	28380931	rs116511049	C	T	100	PASS	AC=523;AF=0.104433;AN=5008;NS=2504;DP=9526;EAS_AF=0.0278;AMR_AF=0.0951;AFR_AF=0.1543;EUR_AF=0.0905;SAS_AF=0.137;AA=C|||;VT=SNP
6	28381140	rs6899389	C	A	100	PASS	AC=1887;AF=0.376797;AN=5008;NS=2504;DP=14309;EAS_AF=0.2996;AMR_AF=0.3242;AFR_AF=0.5265;EUR_AF=0.2863;SAS_AF=0.3845;AA=A|||;VT=SNP
6	28381272	rs6922374	T	C	100	PASS	AC=1887;AF=0.376797;AN=5008;NS=2504;DP=13787;EAS_AF=0.2996;AMR_AF=0.3242;AFR_AF=0.5265;EUR_AF=0.2863;SAS_AF=0.3845;AA=C|||;VT=SNP
6	28381305	rs6899603	A	G	100	PASS	AC=1887;AF=0.376797;AN=5008;NS=2504;DP=14868;EAS_AF=0.2996;AMR_AF=0.3242;AFR_AF=0.5265;EUR_AF=0.2863;SAS_AF=0.3845;AA=G|||;VT=SNP
6	28381345	rs6922429	T	C	100	PASS	AC=1887;AF=0.376797;AN=5008;NS=2504;DP=16180;EAS_AF=0.2996;AMR_AF=0.3242;AFR_AF=0.5265;EUR_AF=0.2863;SAS_AF=0.3845;AA=C|||;VT=SNP
6	28382262	rs1558205	C	A	100	PASS	AC=2141;AF=0.427516;AN=5008;NS=2504;DP=16022;EAS_AF=0.3115;AMR_AF=0.3545;AFR_AF=0.6657;EUR_AF=0.3032;SAS_AF=0.4049;AA=A|||;VT=SNP
6	28382410	rs13203055	G	A	100	PASS	AC=1357;AF=0.270966;AN=5008;NS=2504;DP=13291;EAS_AF=0.1488;AMR_AF=0.245;AFR_AF=0.4493;EUR_AF=0.2376;SAS_AF=0.2086;AA=G|||;VT=SNP
6	28382494	rs7451726	A	G	100	PASS	AC=1804;AF=0.360224;AN=5008;NS=2504;DP=11609;EAS_AF=0.2996;AMR_AF=0.3069;AFR_AF=0.5242;EUR_AF=0.2187;SAS_AF=0.3845;AA=G|||;VT=SNP
6	28382526	rs2108927	A	G	100	PASS	AC=3076;AF=0.614217;AN=5008;NS=2504;DP=11930;EAS_AF=0.5903;AMR_AF=0.4914;AFR_AF=0.9584;EUR_AF=0.3907;SAS_AF=0.4908;AA=G|||;VT=SNP
6	28382932	rs6922169	G	A	100	PASS	AC=1887;AF=0.376797;AN=5008;NS=2504;DP=18610;EAS_AF=0.2996;AMR_AF=0.3242;AFR_AF=0.5265;EUR_AF=0.2863;SAS_AF=0.3845;AA=G|||;VT=SNP
6	28383038	rs17314991	G	A	100	PASS	AC=530;AF=0.105831;AN=5008;NS=2504;DP=18789;EAS_AF=0.1508;AMR_AF=0.0793;AFR_AF=0.0772;EUR_AF=0.0487;SAS_AF=0.1759;AA=G|||;VT=SNP
6	28383418	rs17393506	A	C	100	PASS	AC=530;AF=0.105831;AN=5008;NS=2504;DP=19535;EAS_AF=0.1508;AMR_AF=0.0793;AFR_AF=0.0772;EUR_AF=0.0487;SAS_AF=0.1759;AA=A|||;VT=SNP
6	28383589	rs4412194	C	T	100	PASS	AC=597;AF=0.119209;AN=5008;NS=2504;DP=19247;EAS_AF=0.2272;AMR_AF=0.121;AFR_AF=0.1165;EUR_AF=0.0765;SAS_AF=0.0542;AA=C|||;VT=SNP
6	28383714	rs4540253	G	T	100	PASS	AC=110;AF=0.0219649;AN=5008;NS=2504;DP=17737;EAS_AF=0.003;AMR_AF=0.0288;AFR_AF=0.0038;EUR_AF=0.0596;SAS_AF=0.0225;AA=G|||;VT=SNP
6	28383842	rs13210866	G	A	100	PASS	AC=1887;AF=0.376797;AN=5008;NS=2504;DP=18437;EAS_AF=0.2996;AMR_AF=0.3242;AFR_AF=0.5265;EUR_AF=0.2863;SAS_AF=0.3845;AA=G|||;VT=SNP
6	28383898	rs34409925	C	T	100	PASS	AC=84;AF=0.0167732;AN=5008;NS=2504;DP=17994;EAS_AF=0;AMR_AF=0.0245;AFR_AF=0.0008;EUR_AF=0.0656;SAS_AF=0;AA=C|||;VT=SNP
6	28384416	rs72854553	A	G	100	PASS	AC=110;AF=0.0219649;AN=5008;NS=2504;DP=16263;EAS_AF=0.003;AMR_AF=0.0288;AFR_AF=0.0038;EUR_AF=0.0596;SAS_AF=0.0225;AA=A|||;VT=SNP
6	28385529	rs36018474	C	G	100	PASS	AC=1888;AF=0.376997;AN=5008;NS=2504;DP=14953;EAS_AF=0.2996;AMR_AF=0.3242;AFR_AF=0.5265;EUR_AF=0.2863;SAS_AF=0.3855;AA=C|||;VT=SNP
6	28385551	rs13201726	T	A	100	PASS	AC=1887;AF=0.376797;AN=5008;NS=2504;DP=14433;EAS_AF=0.2996;AMR_AF=0.3242;AFR_AF=0.5265;EUR_AF=0.2863;SAS_AF=0.3845;AA=T|||;VT=SNP
6	28385882	rs139164135	C	T	100	PASS	AC=96;AF=0.0191693;AN=5008;NS=2504;DP=13955;EAS_AF=0.003;AMR_AF=0.0202;AFR_AF=0.0038;EUR_AF=0.0527;SAS_AF=0.0215;AA=C|||;VT=SNP
6	28385957	rs6940744	G	A	100	PASS	AC=1355;AF=0.270567;AN=5008;NS=2504;DP=15895;EAS_AF=0.1488;AMR_AF=0.245;AFR_AF=0.4478;EUR_AF=0.2376;SAS_AF=0.2086;AA=G|||;VT=SNP
6	28386739	rs11760133	A	T	100	PASS	AC=1884;AF=0.376198;AN=5008;NS=2504;DP=15116;EAS_AF=0.2996;AMR_AF=0.3213;AFR_AF=0.5272;EUR_AF=0.2843;SAS_AF=0.3845;AA=A|||;VT=SNP
6	28387294	rs73740609	G	T	100	PASS	AC=534;AF=0.106629;AN=5008;NS=2504;DP=16486;EAS_AF=0.1508;AMR_AF=0.0821;AFR_AF=0.0787;EUR_AF=0.0487;SAS_AF=0.1759;AA=G|||;VT=SNP
6	28387443	rs10484540	T	C	100	PASS	AC=479;AF=0.095647;AN=5008;NS=2504;DP=18875;EAS_AF=0.1508;AMR_AF=0.0778;AFR_AF=0.0393;EUR_AF=0.0487;SAS_AF=0.1759;AA=T|||;VT=SNP
6	28388120	rs78929294	T	C	100	PASS	AC=56;AF=0.0111821;AN=5008;NS=2504;DP=19672;EAS_AF=0;AMR_AF=0.013;AFR_AF=0.0008;EUR_AF=0.0278;SAS_AF=0.0184;AA=T|||;VT=SNP
6	28388308	rs2027361	A	G	100	PASS	AC=1887;AF=0.376797;AN=5008;NS=2504;DP=18144;EAS_AF=0.2996;AMR_AF=0.3242;AFR_AF=0.5265;EUR_AF=0.2863;SAS_AF=0.3845;AA=G|||;VT=SNP
6	28388765	rs2531831	G	C	100	PASS	AC=2727;AF=0.544529;AN=5008;NS=2504;DP=18404;EAS_AF=0.5387;AMR_AF=0.4726;AFR_AF=0.7753;EUR_AF=0.3797;SAS_AF=0.4591;AA=C|||;VT=SNP
6	28388861	rs72854556	A	G	100	PASS	AC=110;AF=0.0219649;AN=5008;NS=2504;DP=18538;EAS_AF=0.003;AMR_AF=0.0288;AFR_AF=0.0038;EUR_AF=0.0596;SAS_AF=0.0225;AA=A|||;VT=SNP
6	28388870	rs77176537	G	A	100	PASS	AC=468;AF=0.0934505;AN=5008;NS=2504;DP=18714;EAS_AF=0.1508;AMR_AF=0.0764;AFR_AF=0.0318;EUR_AF=0.0487;SAS_AF=0.1759;AA=G|||;VT=SNP
6	28389174	rs56241479	G	T	100	PASS	AC=530;AF=0.105831;AN=5008;NS=2504;DP=17525;EAS_AF=0.1508;AMR_AF=0.0793;AFR_AF=0.0772;EUR_AF=0.0487;SAS_AF=0.1759;AA=G|||;VT=SNP
6	28389222	rs2531832	G	A	100	PASS	AC=3075;AF=0.614018;AN=5008;NS=2504;DP=17468;EAS_AF=0.5903;AMR_AF=0.4899;AFR_AF=0.9584;EUR_AF=0.3907;SAS_AF=0.4908;AA=A|||;VT=SNP
6	28389251	rs4642462	G	C	100	PASS	AC=1887;AF=0.376797;AN=5008;NS=2504;DP=17747;EAS_AF=0.2996;AMR_AF=0.3242;AFR_AF=0.5265;EUR_AF=0.2863;SAS_AF=0.3845;AA=C|||;VT=SNP
6	28390137	rs16894091	T	A	100	PASS	AC=1356;AF=0.270767;AN=5008;NS=2504;DP=16075;EAS_AF=0.1488;AMR_AF=0.245;AFR_AF=0.4493;EUR_AF=0.2376;SAS_AF=0.2076;AA=T|||;VT=SNP
6	28390230	rs16894095	C	T	100	PASS	AC=1758;AF=0.351038;AN=5008;NS=2504;DP=17351;EAS_AF=0.2996;AMR_AF=0.3012;AFR_AF=0.4463;EUR_AF=0.2803;SAS_AF=0.3834;AA=T|||;VT=SNP
6	28390526	rs1015690	G	T	100	PASS	AC=530;AF=0.105831;AN=5008;NS=2504;DP=19068;EAS_AF=0.1508;AMR_AF=0.0793;AFR_AF=0.0772;EUR_AF=0.0487;SAS_AF=0.1759;AA=G|||;VT=SNP
6	28390843	rs3800328	C	T	100	PASS	AC=1880;AF=0.375399;AN=5008;NS=2504;DP=18798;EAS_AF=0.2996;AMR_AF=0.3228;AFR_AF=0.5219;EUR_AF=0.2863;SAS_AF=0.3845;AA=C|||;VT=SNP
6	28391465	rs2859365	A	G	100	PASS	AC=2723;AF=0.54373;AN=5008;NS=2504;DP=21066;EAS_AF=0.5387;AMR_AF=0.4726;AFR_AF=0.7716;EUR_AF=0.3807;SAS_AF=0.4591;AA=G|||;VT=SNP
6	28391987	rs67211468	T	C	100	PASS	AC=1881;AF=0.375599;AN=5008;NS=2504;DP=21182;EAS_AF=0.2996;AMR_AF=0.3228;AFR_AF=0.5219;EUR_AF=0.2873;SAS_AF=0.3845;AA=C|||;VT=SNP
6	28392743	rs13193272	C	A	100	PASS	AC=1329;AF=0.265375;AN=5008;NS=2504;DP=20818;EAS_AF=0.1488;AMR_AF=0.2406;AFR_AF=0.4304;EUR_AF=0.2376;SAS_AF=0.2086;AA=C|||;VT=SNP
6	28393021	rs79618926	C	A	100	PASS	AC=523;AF=0.104433;AN=5008;NS=2504;DP=21091;EAS_AF=0.1508;AMR_AF=0.0778;AFR_AF=0.0726;EUR_AF=0.0487;SAS_AF=0.1759;AA=C|||;VT=SNP
6	28394045	rs35844460	A	G	100	PASS	AC=92;AF=0.0183706;AN=5008;NS=2504;DP=20201;EAS_AF=0;AMR_AF=0.0274;AFR_AF=0.0045;EUR_AF=0.0666;SAS_AF=0;AA=A|||;VT=SNP
6	28394216	rs77968067	G	A	100	PASS	AC=282;AF=0.0563099;AN=5008;NS=2504;DP=16214;EAS_AF=0.006;AMR_AF=0.0576;AFR_AF=0.1445;EUR_AF=0.0348;SAS_AF=0.0102;AA=G|||;VT=SNP
6	28394631	rs10807030	A	T	100	PASS	AC=406;AF=0.0810703;AN=5008;NS=2504;DP=16023;EAS_AF=0.1151;AMR_AF=0.0677;AFR_AF=0.1051;EUR_AF=0.0427;SAS_AF=0.0624;AA=A|||;VT=SNP
6	28394650	rs10807031	C	T	100	PASS	AC=406;AF=0.0810703;AN=5008;NS=2504;DP=15836;EAS_AF=0.1151;AMR_AF=0.0677;AFR_AF=0.1051;EUR_AF=0.0427;SAS_AF=0.0624;AA=C|||;VT=SNP
6	28394680	rs13201681	C	T	100	PASS	AC=84;AF=0.0167732;AN=5008;NS=2504;DP=16982;EAS_AF=0;AMR_AF=0.0173;AFR_AF=0.0023;EUR_AF=0.0686;SAS_AF=0;AA=C|||;VT=SNP
6	28395437	rs35560946	C	T	100	PASS	AC=1880;AF=0.375399;AN=5008;NS=2504;DP=21619;EAS_AF=0.3006;AMR_AF=0.3228;AFR_AF=0.5219;EUR_AF=0.2873;SAS_AF=0.3824;AA=C|||;VT=SNP
6	28395460	rs75555497	A	G	100	PASS	AC=521;AF=0.104034;AN=5008;NS=2504;DP=21935;EAS_AF=0.1508;AMR_AF=0.0778;AFR_AF=0.0726;EUR_AF=0.0487;SAS_AF=0.1738;AA=A|||;VT=SNP
6	28395506	rs1339898	C	T	100	PASS	AC=2134;AF=0.426118;AN=5008;NS=2504;DP=20660;EAS_AF=0.3115;AMR_AF=0.353;AFR_AF=0.6611;EUR_AF=0.3042;SAS_AF=0.4039;AA=T|||;VT=SNP
6	28396190	rs13209596	C	A	100	PASS	AC=1329;AF=0.265375;AN=5008;NS=2504;DP=17876;EAS_AF=0.1488;AMR_AF=0.2406;AFR_AF=0.4304;EUR_AF=0.2376;SAS_AF=0.2086;AA=C|||;VT=SNP
6	28396270	rs17393786	A	G	100	PASS	AC=522;AF=0.104233;AN=5008;NS=2504;DP=18729;EAS_AF=0.1518;AMR_AF=0.0778;AFR_AF=0.0726;EUR_AF=0.0487;SAS_AF=0.1738;AA=A|||;VT=SNP
6	28397103	rs17315340	G	A	100	PASS	AC=521;AF=0.104034;AN=5008;NS=2504;DP=20646;EAS_AF=0.1508;AMR_AF=0.0778;AFR_AF=0.0726;EUR_AF=0.0487;SAS_AF=0.1738;AA=G|||;VT=SNP
6	28397787	rs740621	A	G	100	PASS	AC=1878;AF=0.375;AN=5008;NS=2504;DP=15909;EAS_AF=0.2996;AMR_AF=0.3228;AFR_AF=0.5219;EUR_AF=0.2863;SAS_AF=0.3824;AA=G|||;VT=SNP
6	28397951	rs2247002	G	C	100	PASS	AC=2722;AF=0.54353;AN=5008;NS=2504;DP=17360;EAS_AF=0.5387;AMR_AF=0.4726;AFR_AF=0.7716;EUR_AF=0.3807;SAS_AF=0.4581;AA=C|||;VT=SNP
6	28398291	rs740622	T	C	100	PASS	AC=1878;AF=0.375;AN=5008;NS=2504;DP=19014;EAS_AF=0.2996;AMR_AF=0.3228;AFR_AF=0.5219;EUR_AF=0.2863;SAS_AF=0.3824;AA=C|||;VT=SNP
6	28398748	rs9969098	G	T	100	PASS	AC=1357;AF=0.270966;AN=5008;NS=2504;DP=17648;EAS_AF=0.1488;AMR_AF=0.245;AFR_AF=0.4493;EUR_AF=0.2376;SAS_AF=0.2086;AA=G|||;VT=SNP
6	28398984	rs72854558	T	G	100	PASS	AC=587;AF=0.117212;AN=5008;NS=2504;DP=15677;EAS_AF=0.2272;AMR_AF=0.1196;AFR_AF=0.1097;EUR_AF=0.0765;SAS_AF=0.0542;AA=T|||;VT=SNP
6	28399124	rs728122	G	A	100	PASS	AC=2721;AF=0.543331;AN=5008;NS=2504;DP=17082;EAS_AF=0.5387;AMR_AF=0.4726;AFR_AF=0.7708;EUR_AF=0.3807;SAS_AF=0.4581;AA=A|||;VT=SNP
6	28399246	rs7740429	G	A	100	PASS	AC=1329;AF=0.265375;AN=5008;NS=2504;DP=16782;EAS_AF=0.1488;AMR_AF=0.2406;AFR_AF=0.4304;EUR_AF=0.2376;SAS_AF=0.2086;AA=G|||;VT=SNP
6	28399412	rs7740351	A	C	100	PASS	AC=1902;AF=0.379792;AN=5008;NS=2504;DP=18375;EAS_AF=0.2996;AMR_AF=0.3228;AFR_AF=0.5393;EUR_AF=0.2873;SAS_AF=0.3824;AA=C|||;VT=SNP
6	28399713	rs17393918	C	G	100	PASS	AC=546;AF=0.109026;AN=5008;NS=2504;DP=16324;EAS_AF=0.1508;AMR_AF=0.0793;AFR_AF=0.09;EUR_AF=0.0497;SAS_AF=0.1738;AA=C|||;VT=SNP
6	28399962	rs17393939	T	A	100	PASS	AC=545;AF=0.108826;AN=5008;NS=2504;DP=15879;EAS_AF=0.1508;AMR_AF=0.0778;AFR_AF=0.09;EUR_AF=0.0497;SAS_AF=0.1738;AA=T|||;VT=SNP
6	28400162	rs2023493	T	C	100	PASS	AC=3073;AF=0.613618;AN=5008;NS=2504;DP=15688;EAS_AF=0.5903;AMR_AF=0.4899;AFR_AF=0.9584;EUR_AF=0.3907;SAS_AF=0.4888;AA=C|||;VT=SNP
6	28400295	rs7765989	T	C	100	PASS	AC=918;AF=0.183307;AN=5008;NS=2504;DP=15295;EAS_AF=0.0337;AMR_AF=0.17;AFR_AF=0.3222;EUR_AF=0.1948;SAS_AF=0.1472;AA=T|||;VT=SNP
6	28400339	rs16894106	G	A	100	PASS	AC=1357;AF=0.270966;AN=5008;NS=2504;DP=16340;EAS_AF=0.1488;AMR_AF=0.245;AFR_AF=0.4493;EUR_AF=0.2376;SAS_AF=0.2086;AA=G|||;VT=SNP
6	28400538	rs7766356	T	C	100	PASS	AC=612;AF=0.122204;AN=5008;NS=2504;DP=15384;EAS_AF=0.0288;AMR_AF=0.1124;AFR_AF=0.1596;EUR_AF=0.159;SAS_AF=0.137;AA=T|||;VT=SNP
6	28401790	rs16894108	A	G	100	PASS	AC=1878;AF=0.375;AN=5008;NS=2504;DP=14318;EAS_AF=0.2996;AMR_AF=0.3228;AFR_AF=0.5219;EUR_AF=0.2863;SAS_AF=0.3824;AA=G|||;VT=SNP
6	28402260	rs17315648	T	C	100	PASS	AC=545;AF=0.108826;AN=5008;NS=2504;DP=19179;EAS_AF=0.1508;AMR_AF=0.0778;AFR_AF=0.09;EUR_AF=0.0497;SAS_AF=0.1738;AA=T|||;VT=SNP
6	28403225	rs2071965	C	T	100	PASS	AC=1904;AF=0.380192;AN=5008;NS=2504;DP=19655;EAS_AF=0.2996;AMR_AF=0.3228;AFR_AF=0.5393;EUR_AF=0.2873;SAS_AF=0.3845;AA=T|||;VT=SNP
6	28403440	rs41270589	G	A	100	PASS	AC=96;AF=0.0191693;AN=5008;NS=2504;DP=17905;EAS_AF=0.003;AMR_AF=0.0202;AFR_AF=0.0038;EUR_AF=0.0527;SAS_AF=0.0215;AA=G|||;VT=SNP
6	28403603	rs11752919	T	C	100	PASS	AC=1988;AF=0.396965;AN=5008;NS=2504;DP=19309;EAS_AF=0.2996;AMR_AF=0.3473;AFR_AF=0.5401;EUR_AF=0.3549;SAS_AF=0.3824;AA=C|||;VT=SNP
6	28403629	rs57126418	T	C	100	PASS	AC=546;AF=0.109026;AN=5008;NS=2504;DP=19258;EAS_AF=0.1508;AMR_AF=0.0778;AFR_AF=0.09;EUR_AF=0.0497;SAS_AF=0.1748;AA=T|||;VT=SNP
6	28404463	rs72854560	G	C	100	PASS	AC=24;AF=0.00479233;AN=5008;NS=2504;DP=19122;EAS_AF=0;AMR_AF=0.0101;AFR_AF=0;EUR_AF=0.0129;SAS_AF=0.0041;AA=G|||;VT=SNP
6	28404850	rs73740620	G	T	100	PASS	AC=546;AF=0.109026;AN=5008;NS=2504;DP=18968;EAS_AF=0.1508;AMR_AF=0.0778;AFR_AF=0.09;EUR_AF=0.0497;SAS_AF=0.1748;AA=G|||;VT=SNP
6	28405796	rs17315739	A	G	100	PASS	AC=461;AF=0.0920527;AN=5008;NS=2504;DP=15386;EAS_AF=0.1508;AMR_AF=0.0749;AFR_AF=0.0272;EUR_AF=0.0487;SAS_AF=0.1759;AA=A|||;VT=SNP
6	28405935	rs66542396	A	G	100	PASS	AC=1990;AF=0.397364;AN=5008;NS=2504;DP=15157;EAS_AF=0.2996;AMR_AF=0.3473;AFR_AF=0.5401;EUR_AF=0.3549;SAS_AF=0.3845;AA=G|||;VT=SNP
6	28405959	rs79325481	C	T	100	PASS	AC=489;AF=0.0976438;AN=5008;NS=2504;DP=15494;EAS_AF=0.1151;AMR_AF=0.0908;AFR_AF=0.1051;EUR_AF=0.1103;SAS_AF=0.0613;AA=C|||;VT=SNP
6	28406087	rs57366176	T	G	100	PASS	AC=523;AF=0.104433;AN=5008;NS=2504;DP=15273;EAS_AF=0.1508;AMR_AF=0.0778;AFR_AF=0.0726;EUR_AF=0.0487;SAS_AF=0.1759;AA=T|||;VT=SNP
6	28406136	rs13215476	T	A	100	PASS	AC=1966;AF=0.392572;AN=5008;NS=2504;DP=17605;EAS_AF=0.2996;AMR_AF=0.3473;AFR_AF=0.5227;EUR_AF=0.3539;SAS_AF=0.3845;AA=A|||;VT=SNP
6	28406165	rs56787378	C	T	100	PASS	AC=523;AF=0.104433;AN=5008;NS=2504;DP=17924;EAS_AF=0.1508;AMR_AF=0.0778;AFR_AF=0.0726;EUR_AF=0.0487;SAS_AF=0.1759;AA=C|||;VT=SNP
6	28406449	rs60660967	G	A	100	PASS	AC=522;AF=0.104233;AN=5008;NS=2504;DP=17467;EAS_AF=0.1508;AMR_AF=0.0778;AFR_AF=0.0726;EUR_AF=0.0477;SAS_AF=0.1759;AA=A|||;VT=SNP
6	28406515	rs56001748	G	A	100	PASS	AC=522;AF=0.104233;AN=5008;NS=2504;DP=17428;EAS_AF=0.1508;AMR_AF=0.0778;AFR_AF=0.0726;EUR_AF=0.0477;SAS_AF=0.1759;AA=A|||;VT=SNP
6	28406821	rs6917130	A	G	100	PASS	AC=1989;AF=0.397165;AN=5008;NS=2504;DP=17849;EAS_AF=0.2996;AMR_AF=0.3473;AFR_AF=0.5401;EUR_AF=0.3539;SAS_AF=0.3845;AA=G|||;VT=SNP
6	28408113	rs76708418	G	A	100	PASS	AC=68;AF=0.0135783;AN=5008;NS=2504;DP=18751;EAS_AF=0.0119;AMR_AF=0.0173;AFR_AF=0;EUR_AF=0.0229;SAS_AF=0.0215;AA=G|||;VT=SNP
6	28408258	rs916403	A	G	100	PASS	AC=2805;AF=0.560104;AN=5008;NS=2504;DP=17708;EAS_AF=0.5387;AMR_AF=0.4928;AFR_AF=0.7716;EUR_AF=0.4473;SAS_AF=0.4601;AA=G|||;VT=SNP
6	28408351	rs758396	G	A	100	PASS	AC=522;AF=0.104233;AN=5008;NS=2504;DP=19134;EAS_AF=0.1508;AMR_AF=0.0778;AFR_AF=0.0726;EUR_AF=0.0477;SAS_AF=0.1759;AA=G|||;VT=SNP
6	28410755	rs77987369	T	C	100	PASS	AC=491;AF=0.0980431;AN=5008;NS=2504;DP=17580;EAS_AF=0.1151;AMR_AF=0.0922;AFR_AF=0.1059;EUR_AF=0.1103;SAS_AF=0.0613;AA=T|||;VT=SNP
6	28411219	rs73740621	C	A	100	PASS	AC=523;AF=0.104433;AN=5008;NS=2504;DP=18899;EAS_AF=0.1508;AMR_AF=0.0778;AFR_AF=0.0726;EUR_AF=0.0487;SAS_AF=0.1759;AA=C|||;VT=SNP
6	28411220	rs2531803	T	G	100	PASS	AC=2810;AF=0.561102;AN=5008;NS=2504;DP=18907;EAS_AF=0.5377;AMR_AF=0.4971;AFR_AF=0.7731;EUR_AF=0.4483;SAS_AF=0.4601;AA=G|||;VT=SNP
6	28411244	rs13190937	G	A	100	PASS	AC=1415;AF=0.282548;AN=5008;NS=2504;DP=19216;EAS_AF=0.1488;AMR_AF=0.2651;AFR_AF=0.4312;EUR_AF=0.3052;SAS_AF=0.2086;AA=G|||;VT=SNP
6	28411303	rs2531804	A	G	100	PASS	AC=2225;AF=0.444289;AN=5008;NS=2504;DP=18556;EAS_AF=0.3115;AMR_AF=0.3775;AFR_AF=0.6634;EUR_AF=0.3718;SAS_AF=0.407;AA=G|||;VT=SNP
6	28411468	rs72844204	A	G	100	PASS	AC=73;AF=0.0145767;AN=5008;NS=2504;DP=19018;EAS_AF=0;AMR_AF=0.0202;AFR_AF=0.0038;EUR_AF=0.0477;SAS_AF=0.0061;AA=A|||;VT=SNP
6	28411941	rs67381177	G	C	100	PASS	AC=84;AF=0.0167732;AN=5008;NS=2504;DP=18500;EAS_AF=0;AMR_AF=0.0173;AFR_AF=0.0023;EUR_AF=0.0686;SAS_AF=0;AA=G|||;VT=SNP
6	28412075	rs35908902	C	G	100	PASS	AC=491;AF=0.0980431;AN=5008;NS=2504;DP=23220;EAS_AF=0.1151;AMR_AF=0.0922;AFR_AF=0.1059;EUR_AF=0.1103;SAS_AF=0.0613;AA=C|||;VT=SNP
6	28412171	rs73740622	T	C	100	PASS	AC=549;AF=0.109625;AN=5008;NS=2504;DP=18818;EAS_AF=0.1508;AMR_AF=0.0778;AFR_AF=0.0915;EUR_AF=0.0497;SAS_AF=0.1759;AA=C|||;VT=SNP
6	28412203	rs76159317	G	C	100	PASS	AC=41;AF=0.0081869;AN=5008;NS=2504;DP=19946;EAS_AF=0.0218;AMR_AF=0.0072;AFR_AF=0;EUR_AF=0.0139;SAS_AF=0;AA=G|||;VT=SNP
6	28412253	rs73740623	C	T	100	PASS	AC=525;AF=0.104832;AN=5008;NS=2504;DP=19178;EAS_AF=0.1508;AMR_AF=0.0778;AFR_AF=0.0741;EUR_AF=0.0487;SAS_AF=0.1759;AA=C|||;VT=SNP
6	28412291	rs79471697	T	G	100	PASS	AC=211;AF=0.0421326;AN=5008;NS=2504;DP=19747;EAS_AF=0.1042;AMR_AF=0.049;AFR_AF=0.0061;EUR_AF=0.0129;SAS_AF=0.0521;AA=T|||;VT=SNP
6	28412326	rs2531805	C	T	100	PASS	AC=3290;AF=0.656949;AN=5008;NS=2504;DP=20496;EAS_AF=0.5933;AMR_AF=0.5216;AFR_AF=0.969;EUR_AF=0.5249;SAS_AF=0.5327;AA=T|||;VT=SNP
6	28412428	rs114424474	G	A	100	PASS	AC=28;AF=0.00559105;AN=5008;NS=2504;DP=20556;EAS_AF=0;AMR_AF=0.0115;AFR_AF=0.0008;EUR_AF=0.0159;SAS_AF=0.0031;AA=G|||;VT=SNP
6	28412687	rs2108923	C	G	100	PASS	AC=491;AF=0.0980431;AN=5008;NS=2504;DP=15355;EAS_AF=0.1151;AMR_AF=0.0922;AFR_AF=0.1059;EUR_AF=0.1103;SAS_AF=0.0613;AA=c|||;VT=SNP
6	28412929	rs1361387	T	G	100	PASS	AC=2809;AF=0.560903;AN=5008;NS=2504;DP=10924;EAS_AF=0.5377;AMR_AF=0.4971;AFR_AF=0.7716;EUR_AF=0.4493;SAS_AF=0.4601;AA=G|||;VT=SNP
6	28413587	rs13207208	A	C	100	PASS	AC=1993;AF=0.397963;AN=5008;NS=2504;DP=13288;EAS_AF=0.2996;AMR_AF=0.3473;AFR_AF=0.5416;EUR_AF=0.3549;SAS_AF=0.3855;AA=C|||;VT=SNP
6	28414817	rs79379459	G	A	100	PASS	AC=563;AF=0.11242;AN=5008;NS=2504;DP=12987;EAS_AF=0.2262;AMR_AF=0.1196;AFR_AF=0.093;EUR_AF=0.0755;SAS_AF=0.0542;AA=G|||;VT=SNP
6	28414967	rs16894116	G	T	100	PASS	AC=917;AF=0.183107;AN=5008;NS=2504;DP=15421;EAS_AF=0.0337;AMR_AF=0.17;AFR_AF=0.3215;EUR_AF=0.1948;SAS_AF=0.1472;AA=G|||;VT=SNP
6	28415572	rs13215804	A	G	100	PASS	AC=1456;AF=0.290735;AN=5008;NS=2504;DP=16934;EAS_AF=0.1627;AMR_AF=0.2695;AFR_AF=0.4501;EUR_AF=0.3052;SAS_AF=0.2076;AA=A|||;VT=SNP;EX_TARGET
6	28415601	rs140427260	T	C	100	PASS	AC=158;AF=0.0315495;AN=5008;NS=2504;DP=17713;EAS_AF=0.0089;AMR_AF=0.0259;AFR_AF=0.0204;EUR_AF=0.0298;SAS_AF=0.0757;AA=T|||;VT=SNP;EX_TARGET
6	28415686	rs6915122	T	C	100	PASS	AC=549;AF=0.109625;AN=5008;NS=2504;DP=14865;EAS_AF=0.1508;AMR_AF=0.0778;AFR_AF=0.0915;EUR_AF=0.0497;SAS_AF=0.1759;AA=T|||;VT=SNP
6	28415885	rs6939966	A	G	100	PASS	AC=2006;AF=0.400559;AN=5008;NS=2504;DP=14763;EAS_AF=0.3135;AMR_AF=0.3473;AFR_AF=0.5416;EUR_AF=0.3549;SAS_AF=0.3845;AA=G|||;VT=SNP
6	28416034	rs11755387	C	A	100	PASS	AC=506;AF=0.101038;AN=5008;NS=2504;DP=16076;EAS_AF=0.129;AMR_AF=0.0922;AFR_AF=0.1067;EUR_AF=0.1103;SAS_AF=0.0613;AA=C|||;VT=SNP
6	28416049	rs17316033	G	A	100	PASS	AC=526;AF=0.105032;AN=5008;NS=2504;DP=16239;EAS_AF=0.1508;AMR_AF=0.0778;AFR_AF=0.0741;EUR_AF=0.0487;SAS_AF=0.1769;AA=G|||;VT=SNP
6	28416120	rs149356531	C	G	100	PASS	AC=97;AF=0.019369;AN=5008;NS=2504;DP=16627;EAS_AF=0;AMR_AF=0.0288;AFR_AF=0.0015;EUR_AF=0.0537;SAS_AF=0.0215;AA=C|||;VT=SNP
6	28416776	rs146121940	G	C	100	PASS	AC=41;AF=0.0081869;AN=5008;NS=2504;DP=18706;EAS_AF=0.002;AMR_AF=0.0144;AFR_AF=0.0045;EUR_AF=0.0109;SAS_AF=0.0123;AA=G|||;VT=SNP
6	28417152	rs2531806	C	A	100	PASS	AC=3174;AF=0.633786;AN=5008;NS=2504;DP=16279;EAS_AF=0.6032;AMR_AF=0.5144;AFR_AF=0.9592;EUR_AF=0.4583;SAS_AF=0.4908;AA=A|||;VT=SNP
6	28417222	rs6903535	A	G	100	PASS	AC=1981;AF=0.395567;AN=5008;NS=2504;DP=17019;EAS_AF=0.3135;AMR_AF=0.3473;AFR_AF=0.5242;EUR_AF=0.3539;SAS_AF=0.3834;AA=G|||;VT=SNP
6	28417385	rs9468378	T	A	100	PASS	AC=748;AF=0.149361;AN=5008;NS=2504;DP=15998;EAS_AF=0.2044;AMR_AF=0.085;AFR_AF=0.1679;EUR_AF=0.0586;SAS_AF=0.2065;AA=T|||;VT=SNP
6	28417630	rs151332576	C	T	100	PASS	AC=12;AF=0.00239617;AN=5008;NS=2504;DP=13581;EAS_AF=0.001;AMR_AF=0.0043;AFR_AF=0;EUR_AF=0.005;SAS_AF=0.0031;AA=C|||;VT=SNP
6	28417737	rs6927229	T	A	100	PASS	AC=1982;AF=0.395767;AN=5008;NS=2504;DP=14940;EAS_AF=0.3135;AMR_AF=0.3473;AFR_AF=0.5242;EUR_AF=0.3539;SAS_AF=0.3845;AA=A|||;VT=SNP
6	28417885	rs76099817	T	C	100	PASS	AC=525;AF=0.104832;AN=5008;NS=2504;DP=16283;EAS_AF=0.1508;AMR_AF=0.0778;AFR_AF=0.0741;EUR_AF=0.0487;SAS_AF=0.1759;AA=T|||;VT=SNP
6	28418039	rs2859368	T	C	100	PASS	AC=2823;AF=0.563698;AN=5008;NS=2504;DP=14353;EAS_AF=0.5516;AMR_AF=0.4971;AFR_AF=0.7731;EUR_AF=0.4483;SAS_AF=0.4591;AA=C|||;VT=SNP
6	28418750	rs73740625	C	T	100	PASS	AC=525;AF=0.104832;AN=5008;NS=2504;DP=17973;EAS_AF=0.1508;AMR_AF=0.0793;AFR_AF=0.0741;EUR_AF=0.0477;SAS_AF=0.1759;AA=T|||;VT=SNP
6	28419162	rs61289879	G	A	100	PASS	AC=907;AF=0.18111;AN=5008;NS=2504;DP=22054;EAS_AF=0.0337;AMR_AF=0.17;AFR_AF=0.32;EUR_AF=0.1869;SAS_AF=0.1472;AA=G|||;VT=SNP
6	28419202	rs78934412	T	G	100	PASS	AC=525;AF=0.104832;AN=5008;NS=2504;DP=21665;EAS_AF=0.1508;AMR_AF=0.0778;AFR_AF=0.0741;EUR_AF=0.0487;SAS_AF=0.1759;AA=T|||;VT=SNP
6	28419208	rs72844209	G	C	100	PASS	AC=110;AF=0.0219649;AN=5008;NS=2504;DP=21367;EAS_AF=0.003;AMR_AF=0.0288;AFR_AF=0.0038;EUR_AF=0.0596;SAS_AF=0.0225;AA=G|||;VT=SNP
6	28420013	rs2531807	A	G	100	PASS	AC=359;AF=0.0716853;AN=5008;NS=2504;DP=16685;EAS_AF=0.0784;AMR_AF=0.0562;AFR_AF=0.1059;EUR_AF=0.0517;SAS_AF=0.0501;AA=A|||;VT=SNP
6	28420036	rs141393790	G	A	100	PASS	AC=111;AF=0.0221645;AN=5008;NS=2504;DP=16309;EAS_AF=0.004;AMR_AF=0.0288;AFR_AF=0.0038;EUR_AF=0.0596;SAS_AF=0.0225;AA=G|||;VT=SNP
6	28420249	rs34124863	C	T	100	PASS	AC=86;AF=0.0171725;AN=5008;NS=2504;DP=16937;EAS_AF=0;AMR_AF=0.0245;AFR_AF=0.0008;EUR_AF=0.0676;SAS_AF=0;AA=C|||;VT=SNP
6	28421049	rs114656233	A	G	100	PASS	AC=202;AF=0.0403355;AN=5008;NS=2504;DP=20435;EAS_AF=0.0685;AMR_AF=0.036;AFR_AF=0.028;EUR_AF=0.0249;SAS_AF=0.047;AA=A|||;VT=SNP
6	28421368	rs2531809	G	A	100	PASS	AC=1746;AF=0.348642;AN=5008;NS=2504;DP=13320;EAS_AF=0.4405;AMR_AF=0.2493;AFR_AF=0.5272;EUR_AF=0.1551;SAS_AF=0.2822;AA=A|||;VT=SNP
6	28421567	rs2859369	C	T	100	PASS	AC=1147;AF=0.229034;AN=5008;NS=2504;DP=15047;EAS_AF=0.2867;AMR_AF=0.1556;AFR_AF=0.4281;EUR_AF=0.1004;SAS_AF=0.0849;AA=T|||;VT=SNP
6	28422921	rs78359265	G	A	100	PASS	AC=144;AF=0.028754;AN=5008;NS=2504;DP=23371;EAS_AF=0;AMR_AF=0.0548;AFR_AF=0.0431;EUR_AF=0.0467;SAS_AF=0.002;AA=G|||;VT=SNP
6	28423510	rs2859370	C	T	100	PASS	AC=1092;AF=0.218051;AN=5008;NS=2504;DP=20823;EAS_AF=0.2867;AMR_AF=0.1542;AFR_AF=0.3873;EUR_AF=0.1004;SAS_AF=0.0849;AA=C|||;VT=SNP
6	28423599	rs7766749	T	C	100	PASS	AC=522;AF=0.104233;AN=5008;NS=2504;DP=19808;EAS_AF=0.0278;AMR_AF=0.0951;AFR_AF=0.1536;EUR_AF=0.0905;SAS_AF=0.137;AA=T|||;VT=SNP
6	28423603	rs2531811	A	G	100	PASS	AC=1146;AF=0.228834;AN=5008;NS=2504;DP=19779;EAS_AF=0.2867;AMR_AF=0.1556;AFR_AF=0.4274;EUR_AF=0.1004;SAS_AF=0.0849;AA=a|||;VT=SNP
6	28424055	rs116860142	G	A	100	PASS	AC=202;AF=0.0403355;AN=5008;NS=2504;DP=17557;EAS_AF=0.0685;AMR_AF=0.036;AFR_AF=0.028;EUR_AF=0.0249;SAS_AF=0.047;AA=G|||;VT=SNP
6	28424723	rs2531813	C	G	100	PASS	AC=1743;AF=0.348043;AN=5008;NS=2504;DP=17798;EAS_AF=0.4405;AMR_AF=0.2493;AFR_AF=0.5265;EUR_AF=0.1531;SAS_AF=0.2822;AA=G|||;VT=SNP
6	28424978	rs72844212	C	T	100	PASS	AC=110;AF=0.0219649;AN=5008;NS=2504;DP=20045;EAS_AF=0.003;AMR_AF=0.0288;AFR_AF=0.0038;EUR_AF=0.0596;SAS_AF=0.0225;AA=C|||;VT=SNP
6	28425026	rs116522944	T	C	100	PASS	AC=66;AF=0.0131789;AN=5008;NS=2504;DP=20684;EAS_AF=0.002;AMR_AF=0.0144;AFR_AF=0.0015;EUR_AF=0.0368;SAS_AF=0.0153;AA=T|||;VT=SNP
6	28425755	rs2531814	A	G	100	PASS	AC=1670;AF=0.333466;AN=5008;NS=2504;DP=20283;EAS_AF=0.4365;AMR_AF=0.245;AFR_AF=0.4811;EUR_AF=0.1541;SAS_AF=0.2751;AA=A|||;VT=SNP
6	28426244	rs114708114	C	T	100	PASS	AC=52;AF=0.0103834;AN=5008;NS=2504;DP=1187;EAS_AF=0;AMR_AF=0.0346;AFR_AF=0.0015;EUR_AF=0.0258;SAS_AF=0;AA=C|||;VT=SNP
6	28426296	rs1041926	G	A	100	PASS	AC=4976;AF=0.99361;AN=5008;NS=2504;DP=12074;EAS_AF=0.999;AMR_AF=0.987;AFR_AF=0.9985;EUR_AF=0.9851;SAS_AF=0.9949;AA=A|||;VT=SNP
6	28426378	rs2108924	G	C	100	PASS	AC=589;AF=0.117612;AN=5008;NS=2504;DP=20276;EAS_AF=0.0605;AMR_AF=0.036;AFR_AF=0.3359;EUR_AF=0.0249;SAS_AF=0.0348;AA=C|||;VT=SNP
6	28426642	rs61535158	A	G	100	PASS	AC=228;AF=0.0455272;AN=5008;NS=2504;DP=20152;EAS_AF=0.119;AMR_AF=0.0504;AFR_AF=0.0015;EUR_AF=0.0129;SAS_AF=0.0593;AA=A|||;VT=SNP
6	28426851	rs115041825	C	T	100	PASS	AC=196;AF=0.0391374;AN=5008;NS=2504;DP=19589;EAS_AF=0.0685;AMR_AF=0.036;AFR_AF=0.0234;EUR_AF=0.0249;SAS_AF=0.047;AA=C|||;VT=SNP
6	28426986	rs2021745	T	C	100	PASS	AC=1737;AF=0.346845;AN=5008;NS=2504;DP=18524;EAS_AF=0.4405;AMR_AF=0.2493;AFR_AF=0.5272;EUR_AF=0.1531;SAS_AF=0.2751;AA=C|||;VT=SNP
6	28427130	rs2859372	C	T	100	PASS	AC=1737;AF=0.346845;AN=5008;NS=2504;DP=18547;EAS_AF=0.4405;AMR_AF=0.2493;AFR_AF=0.5272;EUR_AF=0.1531;SAS_AF=0.2751;AA=T|||;VT=SNP
6	28427228	rs2859373	T	C	100	PASS	AC=1737;AF=0.346845;AN=5008;NS=2504;DP=18441;EAS_AF=0.4405;AMR_AF=0.2493;AFR_AF=0.5272;EUR_AF=0.1531;SAS_AF=0.2751;AA=C|||;VT=SNP
6	28428145	rs2859374	C	T	100	PASS	AC=1737;AF=0.346845;AN=5008;NS=2504;DP=17039;EAS_AF=0.4405;AMR_AF=0.2493;AFR_AF=0.5272;EUR_AF=0.1531;SAS_AF=0.2751;AA=T|||;VT=SNP
6	28429885	rs75058702	G	T	100	PASS	AC=110;AF=0.0219649;AN=5008;NS=2504;DP=14839;EAS_AF=0.003;AMR_AF=0.0288;AFR_AF=0.0038;EUR_AF=0.0596;SAS_AF=0.0225;AA=g|||;VT=SNP
6	28431184	rs9468379	C	T	100	PASS	AC=552;AF=0.110224;AN=5008;NS=2504;DP=15310;EAS_AF=0.2272;AMR_AF=0.1196;AFR_AF=0.0923;EUR_AF=0.0755;SAS_AF=0.0429;AA=C|||;VT=SNP
6	28431251	rs2859375	C	T	100	PASS	AC=588;AF=0.117412;AN=5008;NS=2504;DP=15928;EAS_AF=0.0605;AMR_AF=0.036;AFR_AF=0.3359;EUR_AF=0.0249;SAS_AF=0.0337;AA=T|||;VT=SNP
6	28431407	rs75188865	T	C	100	PASS	AC=568;AF=0.113419;AN=5008;NS=2504;DP=16635;EAS_AF=0.1528;AMR_AF=0.0893;AFR_AF=0.0802;EUR_AF=0.0527;SAS_AF=0.1973;AA=T|||;VT=SNP
6	28431484	rs16894121	C	T	100	PASS	AC=594;AF=0.11861;AN=5008;NS=2504;DP=15152;EAS_AF=0.1518;AMR_AF=0.0937;AFR_AF=0.0983;EUR_AF=0.0527;SAS_AF=0.1973;AA=C|||;VT=SNP
6	28431924	rs114289137	C	A	100	PASS	AC=285;AF=0.0569089;AN=5008;NS=2504;DP=21807;EAS_AF=0.0079;AMR_AF=0.0576;AFR_AF=0.1059;EUR_AF=0.0487;SAS_AF=0.0491;AA=C|||;VT=SNP
6	28432405	rs112739781	G	A	100	PASS	AC=572;AF=0.114217;AN=5008;NS=2504;DP=14119;EAS_AF=0.1528;AMR_AF=0.0937;AFR_AF=0.0817;EUR_AF=0.0517;SAS_AF=0.1973;AA=G|||;VT=SNP
6	28432725	rs116098657	G	T	100	PASS	AC=66;AF=0.0131789;AN=5008;NS=2504;DP=13644;EAS_AF=0.006;AMR_AF=0.0058;AFR_AF=0.0015;EUR_AF=0.0467;SAS_AF=0.0072;AA=g|||;VT=SNP
6	28432730	rs1013135	T	G	100	PASS	AC=583;AF=0.116414;AN=5008;NS=2504;DP=13510;EAS_AF=0.0645;AMR_AF=0.0331;AFR_AF=0.3079;EUR_AF=0.0278;SAS_AF=0.0613;AA=G|||;VT=SNP
6	28433382	rs72844216	A	C	100	PASS	AC=576;AF=0.115016;AN=5008;NS=2504;DP=16290;EAS_AF=0.2272;AMR_AF=0.1196;AFR_AF=0.1097;EUR_AF=0.0765;SAS_AF=0.0429;AA=A|||;VT=SNP
6	28434943	rs2191035	A	G	100	PASS	AC=2564;AF=0.511981;AN=5008;NS=2504;DP=16820;EAS_AF=0.5744;AMR_AF=0.4049;AFR_AF=0.7995;EUR_AF=0.2992;SAS_AF=0.3538;AA=G|||;VT=SNP
6	28435684	rs9468380	G	T	100	PASS	AC=552;AF=0.110224;AN=5008;NS=2504;DP=21187;EAS_AF=0.2272;AMR_AF=0.1196;AFR_AF=0.0923;EUR_AF=0.0755;SAS_AF=0.0429;AA=G|||;VT=SNP
6	28435862	rs62401458	G	A	100	PASS	AC=49;AF=0.00978435;AN=5008;NS=2504;DP=17652;EAS_AF=0;AMR_AF=0.0202;AFR_AF=0;EUR_AF=0.0268;SAS_AF=0.0082;AA=G|||;VT=SNP
6	28435998	rs62401459	C	T	100	PASS	AC=53;AF=0.0105831;AN=5008;NS=2504;DP=18600;EAS_AF=0;AMR_AF=0.0101;AFR_AF=0.0008;EUR_AF=0.0199;SAS_AF=0.0256;AA=A|||;VT=SNP
6	28436034	rs77103463	T	G	100	PASS	AC=568;AF=0.113419;AN=5008;NS=2504;DP=19108;EAS_AF=0.1528;AMR_AF=0.0893;AFR_AF=0.0802;EUR_AF=0.0527;SAS_AF=0.1973;AA=T|||;VT=SNP
6	28436060	rs2531815	C	T	100	PASS	AC=2562;AF=0.511581;AN=5008;NS=2504;DP=19788;EAS_AF=0.5744;AMR_AF=0.4035;AFR_AF=0.7995;EUR_AF=0.2992;SAS_AF=0.3528;AA=T|||;VT=SNP
6	28436145	rs55690788	T	C	100	PASS	AC=84;AF=0.0167732;AN=5008;NS=2504;DP=20359;EAS_AF=0;AMR_AF=0.0173;AFR_AF=0.0023;EUR_AF=0.0686;SAS_AF=0;AA=T|||;VT=SNP
6	28436256	rs79611915	G	A	100	PASS	AC=228;AF=0.0455272;AN=5008;NS=2504;DP=19470;EAS_AF=0.1171;AMR_AF=0.0504;AFR_AF=0.0061;EUR_AF=0.0089;SAS_AF=0.0593;AA=G|||;VT=SNP
6	28436464	rs151244417	G	C	100	PASS	AC=34;AF=0.00678914;AN=5008;NS=2504;DP=19115;EAS_AF=0;AMR_AF=0.0115;AFR_AF=0.0008;EUR_AF=0.0209;SAS_AF=0.0041;AA=G|||;VT=SNP
6	28436585	rs113317594	G	A	100	PASS	AC=545;AF=0.108826;AN=5008;NS=2504;DP=20696;EAS_AF=0.1528;AMR_AF=0.0893;AFR_AF=0.0635;EUR_AF=0.0517;SAS_AF=0.1973;AA=G|||;VT=SNP
6	28436668	rs71559084	G	C	100	PASS	AC=86;AF=0.0171725;AN=5008;NS=2504;DP=20139;EAS_AF=0;AMR_AF=0.0245;AFR_AF=0.0008;EUR_AF=0.0676;SAS_AF=0;AA=G|||;VT=SNP
6	28438650	rs113145976	T	C	100	PASS	AC=469;AF=0.0936502;AN=5008;NS=2504;DP=12484;EAS_AF=0.1528;AMR_AF=0.0749;AFR_AF=0.028;EUR_AF=0.0487;SAS_AF=0.181;AA=T|||;VT=SNP
6	28439478	rs55751523	C	T	100	PASS	AC=306;AF=0.0611022;AN=5008;NS=2504;DP=17027;EAS_AF=0.006;AMR_AF=0.0591;AFR_AF=0.1611;EUR_AF=0.0358;SAS_AF=0.0102;AA=C|||;VT=SNP
6	28440077	rs115379090	A	G	100	PASS	AC=116;AF=0.0231629;AN=5008;NS=2504;DP=15013;EAS_AF=0.002;AMR_AF=0.036;AFR_AF=0.0061;EUR_AF=0.0626;SAS_AF=0.0184;AA=A|||;VT=SNP
6	28440362	rs116067122	A	G	100	PASS	AC=73;AF=0.0145767;AN=5008;NS=2504;DP=16650;EAS_AF=0.001;AMR_AF=0.0058;AFR_AF=0.0008;EUR_AF=0.0636;SAS_AF=0.0031;AA=A|||;VT=SNP
6	28440418	rs1016069	T	A	100	PASS	AC=2255;AF=0.45028;AN=5008;NS=2504;DP=16501;EAS_AF=0.5685;AMR_AF=0.3444;AFR_AF=0.6369;EUR_AF=0.2634;SAS_AF=0.3436;AA=A|||;VT=SNP
6	28440510	rs115356325	T	C	100	PASS	AC=33;AF=0.00658946;AN=5008;NS=2504;DP=15892;EAS_AF=0;AMR_AF=0.0115;AFR_AF=0.0023;EUR_AF=0.0219;SAS_AF=0;AA=T|||;VT=SNP
6	28440511	rs1016070	G	A	100	PASS	AC=1737;AF=0.346845;AN=5008;NS=2504;DP=15867;EAS_AF=0.4405;AMR_AF=0.2478;AFR_AF=0.5272;EUR_AF=0.1531;SAS_AF=0.2761;AA=A|||;VT=SNP
6	28441634	rs12663002	C	T	100	PASS	AC=1147;AF=0.229034;AN=5008;NS=2504;DP=16841;EAS_AF=0.379;AMR_AF=0.2133;AFR_AF=0.1914;EUR_AF=0.1282;SAS_AF=0.2403;AA=C|||;VT=SNP
6	28444165	rs16894128	A	G	100	PASS	AC=512;AF=0.102236;AN=5008;NS=2504;DP=15653;EAS_AF=0.128;AMR_AF=0.0922;AFR_AF=0.1067;EUR_AF=0.1103;SAS_AF=0.0685;AA=A|||;VT=SNP
6	28446983	rs72844218	A	G	100	PASS	AC=87;AF=0.0173722;AN=5008;NS=2504;DP=20162;EAS_AF=0;AMR_AF=0.0202;AFR_AF=0.0038;EUR_AF=0.0527;SAS_AF=0.0153;AA=A|||;VT=SNP
6	28447519	rs2394101	T	G	100	PASS	AC=227;AF=0.0453275;AN=5008;NS=2504;DP=14866;EAS_AF=0.005;AMR_AF=0.0432;AFR_AF=0.0817;EUR_AF=0.0616;SAS_AF=0.0225;AA=T|||;VT=SNP
6	28447915	rs1029328	T	C	100	PASS	AC=861;AF=0.171925;AN=5008;NS=2504;DP=18910;EAS_AF=0.1766;AMR_AF=0.1095;AFR_AF=0.2943;EUR_AF=0.1203;SAS_AF=0.0992;AA=T|||;VT=SNP
6	28448086	rs1015811	A	G	100	PASS	AC=1925;AF=0.384385;AN=5008;NS=2504;DP=19665;EAS_AF=0.37;AMR_AF=0.268;AFR_AF=0.6044;EUR_AF=0.2485;SAS_AF=0.3241;AA=G|||;VT=SNP
6	28448894	rs2531817	A	T	100	PASS	AC=1716;AF=0.342652;AN=5008;NS=2504;DP=18949;EAS_AF=0.255;AMR_AF=0.2378;AFR_AF=0.6324;EUR_AF=0.1948;SAS_AF=0.2679;AA=T|||;VT=SNP
6	28449380	rs34979126	G	A	100	PASS	AC=87;AF=0.0173722;AN=5008;NS=2504;DP=19898;EAS_AF=0;AMR_AF=0.0245;AFR_AF=0.0015;EUR_AF=0.0676;SAS_AF=0;AA=G|||;VT=SNP
6	28450288	rs80067717	C	T	100	PASS	AC=198;AF=0.0395367;AN=5008;NS=2504;DP=22180;EAS_AF=0.0685;AMR_AF=0.036;AFR_AF=0.0242;EUR_AF=0.0249;SAS_AF=0.0481;AA=C|||;VT=SNP
6	28450437	rs7770236	G	A	100	PASS	AC=235;AF=0.0469249;AN=5008;NS=2504;DP=23887;EAS_AF=0.005;AMR_AF=0.0447;AFR_AF=0.087;EUR_AF=0.0616;SAS_AF=0.0225;AA=G|||;VT=SNP
6	28451141	rs79157584	G	A	100	PASS	AC=568;AF=0.113419;AN=5008;NS=2504;DP=17963;EAS_AF=0.1786;AMR_AF=0.0908;AFR_AF=0.0582;EUR_AF=0.0517;SAS_AF=0.2004;AA=G|||;VT=SNP
6	28451144	rs72844220	G	T	100	PASS	AC=75;AF=0.014976;AN=5008;NS=2504;DP=18006;EAS_AF=0;AMR_AF=0.0202;AFR_AF=0.0038;EUR_AF=0.0487;SAS_AF=0.0072;AA=G|||;VT=SNP
6	28451640	rs77204498	G	A	100	PASS	AC=284;AF=0.0567093;AN=5008;NS=2504;DP=14238;EAS_AF=0.0079;AMR_AF=0.0576;AFR_AF=0.1074;EUR_AF=0.0477;SAS_AF=0.047;AA=g|||;VT=SNP
6	28451829	rs76696782	C	T	100	PASS	AC=82;AF=0.0163738;AN=5008;NS=2504;DP=15887;EAS_AF=0;AMR_AF=0.0245;AFR_AF=0.0053;EUR_AF=0.0477;SAS_AF=0.0102;AA=C|||;VT=SNP
6	28452736	rs150021957	C	T	100	PASS	AC=203;AF=0.0405351;AN=5008;NS=2504;DP=15810;EAS_AF=0.005;AMR_AF=0.0447;AFR_AF=0.0635;EUR_AF=0.0606;SAS_AF=0.0225;AA=C|||;VT=SNP
6	28453102	rs2531818	G	C	100	PASS	AC=278;AF=0.0555112;AN=5008;NS=2504;DP=20811;EAS_AF=0.0109;AMR_AF=0.0432;AFR_AF=0.1036;EUR_AF=0.0746;SAS_AF=0.0256;AA=G|||;VT=SNP
6	28453618	rs34676049	T	G	100	PASS	AC=83;AF=0.0165735;AN=5008;NS=2504;DP=19218;EAS_AF=0;AMR_AF=0.0159;AFR_AF=0.0023;EUR_AF=0.0686;SAS_AF=0;AA=T|||;VT=SNP
6	28454035	rs72844223	T	G	100	PASS	AC=235;AF=0.0469249;AN=5008;NS=2504;DP=19541;EAS_AF=0.005;AMR_AF=0.0447;AFR_AF=0.087;EUR_AF=0.0616;SAS_AF=0.0225;AA=T|||;VT=SNP
6	28454395	rs79291185	C	A	100	PASS	AC=570;AF=0.113818;AN=5008;NS=2504;DP=20696;EAS_AF=0.1806;AMR_AF=0.0908;AFR_AF=0.0582;EUR_AF=0.0517;SAS_AF=0.2004;AA=C|||;VT=SNP
6	28454795	rs34302671	A	G	100	PASS	AC=281;AF=0.0561102;AN=5008;NS=2504;DP=20168;EAS_AF=0.0109;AMR_AF=0.0418;AFR_AF=0.1014;EUR_AF=0.0974;SAS_AF=0.0092;AA=A|||;VT=SNP
6	28456195	rs2859351	A	G	100	PASS	AC=1700;AF=0.339457;AN=5008;NS=2504;DP=15832;EAS_AF=0.2569;AMR_AF=0.2161;AFR_AF=0.6006;EUR_AF=0.2356;SAS_AF=0.2658;AA=G|||;VT=SNP
6	28456719	rs2531820	T	C	100	PASS	AC=1710;AF=0.341454;AN=5008;NS=2504;DP=17524;EAS_AF=0.2579;AMR_AF=0.219;AFR_AF=0.6044;EUR_AF=0.2356;SAS_AF=0.2679;AA=C|||;VT=SNP
6	28456845	rs74874610	C	T	100	PASS	AC=174;AF=0.0347444;AN=5008;NS=2504;DP=17727;EAS_AF=0.0089;AMR_AF=0.0231;AFR_AF=0.0416;EUR_AF=0.0278;SAS_AF=0.0675;AA=C|||;VT=SNP
6	28456854	rs2859352	A	G	100	PASS	AC=1426;AF=0.284744;AN=5008;NS=2504;DP=18019;EAS_AF=0.247;AMR_AF=0.1772;AFR_AF=0.4992;EUR_AF=0.1392;SAS_AF=0.2597;AA=G|||;VT=SNP
6	28457818	rs2213806	G	A	100	PASS	AC=3297;AF=0.658347;AN=5008;NS=2504;DP=11559;EAS_AF=0.6607;AMR_AF=0.5677;AFR_AF=0.8858;EUR_AF=0.501;SAS_AF=0.5746;AA=G|||;VT=SNP
6	28458102	rs72844224	G	A	100	PASS	AC=191;AF=0.038139;AN=5008;NS=2504;DP=13021;EAS_AF=0.003;AMR_AF=0.0317;AFR_AF=0.0635;EUR_AF=0.0596;SAS_AF=0.0225;AA=G|||;VT=SNP
6	28458169	rs72844225	A	G	100	PASS	AC=193;AF=0.0385383;AN=5008;NS=2504;DP=15291;EAS_AF=0.003;AMR_AF=0.0317;AFR_AF=0.0643;EUR_AF=0.0606;SAS_AF=0.0225;AA=A|||;VT=SNP
6	28461221	rs2859355	C	T	100	PASS	AC=2475;AF=0.494209;AN=5008;NS=2504;DP=15097;EAS_AF=0.5149;AMR_AF=0.4035;AFR_AF=0.7557;EUR_AF=0.329;SAS_AF=0.3538;AA=T|||;VT=SNP
6	28462667	rs62402370	G	C	100	PASS	AC=1049;AF=0.209465;AN=5008;NS=2504;DP=16914;EAS_AF=0.4286;AMR_AF=0.2147;AFR_AF=0.0855;EUR_AF=0.0895;SAS_AF=0.271;AA=G|||;VT=SNP
6	28463576	rs2227228	T	C	100	PASS	AC=2475;AF=0.494209;AN=5008;NS=2504;DP=17497;EAS_AF=0.5149;AMR_AF=0.4035;AFR_AF=0.7557;EUR_AF=0.329;SAS_AF=0.3538;AA=C|||;VT=SNP
6	28465355	rs2859356	C	T	100	PASS	AC=1844;AF=0.368211;AN=5008;NS=2504;DP=20611;EAS_AF=0.4931;AMR_AF=0.2911;AFR_AF=0.4849;EUR_AF=0.174;SAS_AF=0.3364;AA=T|||;VT=SNP
6	28466440	rs72844226	G	A	100	PASS	AC=108;AF=0.0215655;AN=5008;NS=2504;DP=21238;EAS_AF=0.003;AMR_AF=0.0288;AFR_AF=0.0038;EUR_AF=0.0577;SAS_AF=0.0225;AA=G|||;VT=SNP
6	28466442	rs12661782	A	G	100	PASS	AC=939;AF=0.1875;AN=5008;NS=2504;DP=21194;EAS_AF=0.4246;AMR_AF=0.1945;AFR_AF=0.031;EUR_AF=0.0865;SAS_AF=0.2536;AA=A|||;VT=SNP
6	28466988	rs2191037	T	C	100	PASS	AC=1844;AF=0.368211;AN=5008;NS=2504;DP=20695;EAS_AF=0.4931;AMR_AF=0.2911;AFR_AF=0.4849;EUR_AF=0.174;SAS_AF=0.3364;AA=C|||;VT=SNP
6	28467361	rs16894139	T	C	100	PASS	AC=1424;AF=0.284345;AN=5008;NS=2504;DP=18544;EAS_AF=0.4802;AMR_AF=0.2291;AFR_AF=0.2905;EUR_AF=0.1004;SAS_AF=0.3027;AA=T|||;VT=SNP
6	28467606	rs35889911	G	A	100	PASS	AC=87;AF=0.0173722;AN=5008;NS=2504;DP=16584;EAS_AF=0;AMR_AF=0.0245;AFR_AF=0.0015;EUR_AF=0.0676;SAS_AF=0;AA=a|||;VT=SNP
6	28468301	rs2531822	C	T	100	PASS	AC=2474;AF=0.49401;AN=5008;NS=2504;DP=17401;EAS_AF=0.5149;AMR_AF=0.402;AFR_AF=0.7557;EUR_AF=0.329;SAS_AF=0.3538;AA=T|||;VT=SNP
6	28469422	rs7759252	T	C	100	PASS	AC=1684;AF=0.336262;AN=5008;NS=2504;DP=9922;EAS_AF=0.4851;AMR_AF=0.2767;AFR_AF=0.3918;EUR_AF=0.159;SAS_AF=0.3323;AA=N|||;VT=SNP
6	28469479	rs35999889	C	T	100	PASS	AC=88;AF=0.0175719;AN=5008;NS=2504;DP=10956;EAS_AF=0;AMR_AF=0.0245;AFR_AF=0.0023;EUR_AF=0.0676;SAS_AF=0;AA=c|||;VT=SNP
6	28470061	rs182434748	C	T	100	PASS	AC=168;AF=0.0335463;AN=5008;NS=2504;DP=10038;EAS_AF=0.0089;AMR_AF=0.0259;AFR_AF=0.0272;EUR_AF=0.0298;SAS_AF=0.0767;AA=c|||;VT=SNP
6	28470258	rs4711172	T	C	100	PASS	AC=1671;AF=0.333666;AN=5008;NS=2504;DP=8312;EAS_AF=0.4851;AMR_AF=0.2752;AFR_AF=0.3828;EUR_AF=0.159;SAS_AF=0.3323;AA=N|||;VT=SNP
6	28471297	rs35604709	G	A	100	PASS	AC=641;AF=0.127995;AN=5008;NS=2504;DP=18839;EAS_AF=0.3155;AMR_AF=0.1542;AFR_AF=0.0265;EUR_AF=0.0626;SAS_AF=0.1207;AA=G|||;VT=SNP
6	28471560	rs35921765	A	C	100	PASS	AC=1079;AF=0.215455;AN=5008;NS=2504;DP=18796;EAS_AF=0.4286;AMR_AF=0.2147;AFR_AF=0.1082;EUR_AF=0.0905;SAS_AF=0.2699;AA=A|||;VT=SNP
6	28471612	rs9468385	C	T	100	PASS	AC=1431;AF=0.285743;AN=5008;NS=2504;DP=18421;EAS_AF=0.4802;AMR_AF=0.2305;AFR_AF=0.2897;EUR_AF=0.1004;SAS_AF=0.3098;AA=C|||;VT=SNP
6	28472656	rs4713166	C	T	100	PASS	AC=943;AF=0.188299;AN=5008;NS=2504;DP=16284;EAS_AF=0.4236;AMR_AF=0.1988;AFR_AF=0.0333;EUR_AF=0.0865;SAS_AF=0.2526;AA=C|||;VT=SNP
6	28472821	rs2859358	T	A	100	PASS	AC=1846;AF=0.36861;AN=5008;NS=2504;DP=18371;EAS_AF=0.4931;AMR_AF=0.2911;AFR_AF=0.4871;EUR_AF=0.174;SAS_AF=0.3354;AA=A|||;VT=SNP
6	28473325	rs2071966	T	G	100	PASS	AC=1031;AF=0.205871;AN=5008;NS=2504;DP=20973;EAS_AF=0.4276;AMR_AF=0.2075;AFR_AF=0.0764;EUR_AF=0.0905;SAS_AF=0.2699;AA=T|||;VT=SNP
6	28474218	rs974334	C	G	100	PASS	AC=1847;AF=0.36881;AN=5008;NS=2504;DP=18483;EAS_AF=0.4931;AMR_AF=0.2911;AFR_AF=0.4871;EUR_AF=0.174;SAS_AF=0.3364;AA=G|||;VT=SNP;EX_TARGET
6	28474855	rs34151610	A	G	100	PASS	AC=69;AF=0.013778;AN=5008;NS=2504;DP=19393;EAS_AF=0.0109;AMR_AF=0.013;AFR_AF=0.003;EUR_AF=0.0368;SAS_AF=0.0082;AA=A|||;VT=SNP
6	28475368	rs7743046	G	C	100	PASS	AC=2312;AF=0.461661;AN=5008;NS=2504;DP=19500;EAS_AF=0.5069;AMR_AF=0.3876;AFR_AF=0.6604;EUR_AF=0.3141;SAS_AF=0.3507;AA=G|||;VT=SNP
6	28475977	rs12660763	G	A	100	PASS	AC=938;AF=0.1873;AN=5008;NS=2504;DP=15824;EAS_AF=0.4246;AMR_AF=0.1945;AFR_AF=0.031;EUR_AF=0.0865;SAS_AF=0.2526;AA=G|||;VT=SNP
6	28476553	rs35996215	C	T	100	PASS	AC=50;AF=0.00998403;AN=5008;NS=2504;DP=14658;EAS_AF=0;AMR_AF=0.0202;AFR_AF=0;EUR_AF=0.0278;SAS_AF=0.0082;AA=C|||;VT=SNP
6	28477582	rs35403242	G	A	100	PASS	AC=641;AF=0.127995;AN=5008;NS=2504;DP=18438;EAS_AF=0.3155;AMR_AF=0.1542;AFR_AF=0.0265;EUR_AF=0.0626;SAS_AF=0.1207;AA=G|||;VT=SNP
6	28477682	rs10428759	C	T	100	PASS	AC=627;AF=0.1252;AN=5008;NS=2504;DP=18353;EAS_AF=0.0218;AMR_AF=0.111;AFR_AF=0.2685;EUR_AF=0.1551;SAS_AF=0.0174;AA=C|||;VT=SNP
6	28477895	rs4713167	T	C	100	PASS	AC=2330;AF=0.465256;AN=5008;NS=2504;DP=22587;EAS_AF=0.5079;AMR_AF=0.389;AFR_AF=0.6702;EUR_AF=0.3141;SAS_AF=0.3538;AA=C|||;VT=SNP
6	28478555	rs35062161	A	T	100	PASS	AC=161;AF=0.0321486;AN=5008;NS=2504;DP=18495;EAS_AF=0.003;AMR_AF=0.0317;AFR_AF=0.0416;EUR_AF=0.0586;SAS_AF=0.0225;AA=A|||;VT=SNP;EX_TARGET
6	28479767	rs144854876	G	C	100	PASS	AC=28;AF=0.00559105;AN=5008;NS=2504;DP=12891;EAS_AF=0.001;AMR_AF=0.0115;AFR_AF=0.0015;EUR_AF=0.0129;SAS_AF=0.0041;AA=G|||;VT=SNP
6	28479800	rs6933732	C	T	100	PASS	AC=937;AF=0.187101;AN=5008;NS=2504;DP=11903;EAS_AF=0.4226;AMR_AF=0.1945;AFR_AF=0.0303;EUR_AF=0.0855;SAS_AF=0.2556;AA=C|||;VT=SNP
6	28479897	rs140266643	C	G	100	PASS	AC=108;AF=0.0215655;AN=5008;NS=2504;DP=12891;EAS_AF=0.003;AMR_AF=0.0288;AFR_AF=0.0038;EUR_AF=0.0577;SAS_AF=0.0225;AA=C|||;VT=SNP
6	28479934	rs186403935	G	A	100	PASS	AC=160;AF=0.0319489;AN=5008;NS=2504;DP=12647;EAS_AF=0.003;AMR_AF=0.0317;AFR_AF=0.0408;EUR_AF=0.0586;SAS_AF=0.0225;AA=G|||;VT=SNP
6	28479944	rs111595762	G	C	100	PASS	AC=316;AF=0.063099;AN=5008;NS=2504;DP=12540;EAS_AF=0.0109;AMR_AF=0.0634;AFR_AF=0.1483;EUR_AF=0.0567;SAS_AF=0.0082;AA=G|||;VT=SNP
6	28479990	rs57884406	G	A	100	PASS	AC=318;AF=0.0634984;AN=5008;NS=2504;DP=11134;EAS_AF=0.0109;AMR_AF=0.0648;AFR_AF=0.1483;EUR_AF=0.0567;SAS_AF=0.0092;AA=G|||;VT=SNP
6	28480023	rs34668037	G	A	100	PASS	AC=303;AF=0.0605032;AN=5008;NS=2504;DP=13755;EAS_AF=0.0109;AMR_AF=0.0447;AFR_AF=0.1157;EUR_AF=0.0984;SAS_AF=0.0092;AA=G|||;VT=SNP
6	28480467	rs34560199	G	C	100	PASS	AC=303;AF=0.0605032;AN=5008;NS=2504;DP=18951;EAS_AF=0.0109;AMR_AF=0.0447;AFR_AF=0.1157;EUR_AF=0.0984;SAS_AF=0.0092;AA=A|||;VT=SNP
6	28480494	rs115381250	C	T	100	PASS	AC=98;AF=0.0195687;AN=5008;NS=2504;DP=19202;EAS_AF=0.001;AMR_AF=0.0303;AFR_AF=0.0015;EUR_AF=0.0537;SAS_AF=0.0204;AA=C|||;VT=SNP
6	28480635	rs6456822	T	C	100	PASS	AC=2315;AF=0.46226;AN=5008;NS=2504;DP=17745;EAS_AF=0.5069;AMR_AF=0.389;AFR_AF=0.6604;EUR_AF=0.3141;SAS_AF=0.3528;AA=C|||;VT=SNP
6	28480833	rs434112	T	C	100	PASS	AC=2464;AF=0.492013;AN=5008;NS=2504;DP=19295;EAS_AF=0.5149;AMR_AF=0.402;AFR_AF=0.7466;EUR_AF=0.329;SAS_AF=0.3558;AA=C|||;VT=SNP
6	28481009	rs72844228	A	C	100	PASS	AC=70;AF=0.0139776;AN=5008;NS=2504;DP=19954;EAS_AF=0.0109;AMR_AF=0.013;AFR_AF=0.003;EUR_AF=0.0378;SAS_AF=0.0082;AA=A|||;VT=SNP
6	28481096	rs35758328	C	G	100	PASS	AC=160;AF=0.0319489;AN=5008;NS=2504;DP=18797;EAS_AF=0.003;AMR_AF=0.0317;AFR_AF=0.0408;EUR_AF=0.0586;SAS_AF=0.0225;AA=C|||;VT=SNP
6	28481390	rs35327256	G	A	100	PASS	AC=936;AF=0.186901;AN=5008;NS=2504;DP=19804;EAS_AF=0.4236;AMR_AF=0.1945;AFR_AF=0.0303;EUR_AF=0.0855;SAS_AF=0.2536;AA=G|||;VT=SNP
6	28481678	rs77891324	T	G	100	PASS	AC=21;AF=0.00419329;AN=5008;NS=2504;DP=19331;EAS_AF=0;AMR_AF=0.0029;AFR_AF=0.0008;EUR_AF=0.0179;SAS_AF=0;AA=T|||;VT=SNP
6	28481823	rs72844230	T	A	100	PASS	AC=1033;AF=0.20627;AN=5008;NS=2504;DP=24453;EAS_AF=0.4276;AMR_AF=0.2075;AFR_AF=0.0764;EUR_AF=0.0905;SAS_AF=0.272;AA=T|||;VT=SNP
6	28482200	rs114053137	C	T	100	PASS	AC=59;AF=0.0117812;AN=5008;NS=2504;DP=21922;EAS_AF=0;AMR_AF=0.0202;AFR_AF=0.0008;EUR_AF=0.0417;SAS_AF=0.002;AA=C|||;VT=SNP
6	28482644	rs34951544	T	C	100	PASS	AC=108;AF=0.0215655;AN=5008;NS=2504;DP=18216;EAS_AF=0.003;AMR_AF=0.0288;AFR_AF=0.0038;EUR_AF=0.0577;SAS_AF=0.0225;AA=T|||;VT=SNP
6	28482890	rs3886843	C	G	100	PASS	AC=303;AF=0.0605032;AN=5008;NS=2504;DP=18929;EAS_AF=0.0109;AMR_AF=0.0447;AFR_AF=0.1157;EUR_AF=0.0984;SAS_AF=0.0092;AA=C|||;VT=SNP
6	28482917	rs13191038	T	C	100	PASS	AC=83;AF=0.0165735;AN=5008;NS=2504;DP=18386;EAS_AF=0;AMR_AF=0.0173;AFR_AF=0.0023;EUR_AF=0.0676;SAS_AF=0;AA=T|||;VT=SNP
6	28482967	rs2078439	C	T	100	PASS	AC=1433;AF=0.286142;AN=5008;NS=2504;DP=17426;EAS_AF=0.4802;AMR_AF=0.2305;AFR_AF=0.2897;EUR_AF=0.1004;SAS_AF=0.3119;AA=C|||;VT=SNP
6	28483150	rs722788	A	C	100	PASS	AC=627;AF=0.1252;AN=5008;NS=2504;DP=18168;EAS_AF=0.0218;AMR_AF=0.111;AFR_AF=0.2685;EUR_AF=0.1551;SAS_AF=0.0174;AA=A|||;VT=SNP
6	28483292	rs34273434	G	C	100	PASS	AC=32;AF=0.00638978;AN=5008;NS=2504;DP=21222;EAS_AF=0.005;AMR_AF=0.0029;AFR_AF=0.0008;EUR_AF=0.0209;SAS_AF=0.0031;AA=G|||;VT=SNP
6	28483411	rs6920813	C	T	100	PASS	AC=445;AF=0.0888578;AN=5008;NS=2504;DP=19294;EAS_AF=0.248;AMR_AF=0.1167;AFR_AF=0.0015;EUR_AF=0.0378;SAS_AF=0.0757;AA=C|||;VT=SNP
6	28483482	rs406113	A	C	100	PASS	AC=2463;AF=0.491813;AN=5008;NS=2504;DP=18511;EAS_AF=0.5149;AMR_AF=0.402;AFR_AF=0.7466;EUR_AF=0.329;SAS_AF=0.3548;AA=C|||;VT=SNP;EX_TARGET
6	28483590	rs6921021	A	G	100	PASS	AC=1526;AF=0.304712;AN=5008;NS=2504;DP=17639;EAS_AF=0.4821;AMR_AF=0.245;AFR_AF=0.351;EUR_AF=0.1004;SAS_AF=0.3119;AA=G|||;VT=SNP
6	28483691	rs116523144	C	T	100	PASS	AC=140;AF=0.0279553;AN=5008;NS=2504;DP=18076;EAS_AF=0.003;AMR_AF=0.0447;AFR_AF=0.0068;EUR_AF=0.0636;SAS_AF=0.0337;AA=C|||;VT=SNP
6	28484869	rs11757000	T	C	100	PASS	AC=627;AF=0.1252;AN=5008;NS=2504;DP=19790;EAS_AF=0.0218;AMR_AF=0.111;AFR_AF=0.2685;EUR_AF=0.1551;SAS_AF=0.0174;AA=T|||;VT=SNP
6	28485209	rs34757087	C	T	100	PASS	AC=108;AF=0.0215655;AN=5008;NS=2504;DP=16483;EAS_AF=0.003;AMR_AF=0.0288;AFR_AF=0.0038;EUR_AF=0.0577;SAS_AF=0.0225;AA=C|||;VT=SNP
6	28485477	rs114283908	G	A	100	PASS	AC=160;AF=0.0319489;AN=5008;NS=2504;DP=19065;EAS_AF=0.003;AMR_AF=0.0317;AFR_AF=0.0408;EUR_AF=0.0586;SAS_AF=0.0225;AA=G|||;VT=SNP
6	28486098	rs6456823	A	C	100	PASS	AC=2314;AF=0.462061;AN=5008;NS=2504;DP=19866;EAS_AF=0.5069;AMR_AF=0.3876;AFR_AF=0.6611;EUR_AF=0.3141;SAS_AF=0.3517;AA=C|||;VT=SNP
6	28486822	rs1003359	T	C	100	PASS	AC=2313;AF=0.461861;AN=5008;NS=2504;DP=17082;EAS_AF=0.5069;AMR_AF=0.3876;AFR_AF=0.6604;EUR_AF=0.3141;SAS_AF=0.3517;AA=C|||;VT=SNP
6	28488034	rs2078035	C	T	100	PASS	AC=1426;AF=0.284744;AN=5008;NS=2504;DP=20891;EAS_AF=0.4802;AMR_AF=0.2305;AFR_AF=0.2905;EUR_AF=0.1004;SAS_AF=0.3037;AA=C|||;VT=SNP
6	28488800	rs13216508	T	C	100	PASS	AC=627;AF=0.1252;AN=5008;NS=2504;DP=20787;EAS_AF=0.0218;AMR_AF=0.111;AFR_AF=0.2685;EUR_AF=0.1551;SAS_AF=0.0174;AA=T|||;VT=SNP
6	28488874	rs2215220	C	T	100	PASS	AC=36;AF=0.0071885;AN=5008;NS=2504;DP=20014;EAS_AF=0;AMR_AF=0.013;AFR_AF=0.0023;EUR_AF=0.0239;SAS_AF=0;AA=C|||;VT=SNP
6	28489279	rs11757235	C	T	100	PASS	AC=306;AF=0.0611022;AN=5008;NS=2504;DP=18240;EAS_AF=0.0109;AMR_AF=0.0476;AFR_AF=0.1157;EUR_AF=0.0984;SAS_AF=0.0102;AA=C|||;VT=SNP
6	28489894	rs11757839	G	A	100	PASS	AC=628;AF=0.125399;AN=5008;NS=2504;DP=16465;EAS_AF=0.0218;AMR_AF=0.111;AFR_AF=0.2693;EUR_AF=0.1551;SAS_AF=0.0174;AA=G|||;VT=SNP
6	28490440	rs75266522	G	A	100	PASS	AC=265;AF=0.0529153;AN=5008;NS=2504;DP=19718;EAS_AF=0.1071;AMR_AF=0.0403;AFR_AF=0;EUR_AF=0.0219;SAS_AF=0.1094;AA=G|||;VT=SNP
6	28490915	rs149045429	T	C	100	PASS	AC=133;AF=0.0265575;AN=5008;NS=2504;DP=17615;EAS_AF=0.0089;AMR_AF=0.0245;AFR_AF=0.0023;EUR_AF=0.0298;SAS_AF=0.0757;AA=T|||;VT=SNP
6	28491075	rs71559087	C	T	100	PASS	AC=87;AF=0.0173722;AN=5008;NS=2504;DP=16058;EAS_AF=0;AMR_AF=0.0245;AFR_AF=0.0015;EUR_AF=0.0676;SAS_AF=0;AA=C|||;VT=SNP
6	28491950	rs377514	T	C	100	PASS	AC=1426;AF=0.284744;AN=5008;NS=2504;DP=15771;EAS_AF=0.4802;AMR_AF=0.2305;AFR_AF=0.2905;EUR_AF=0.1014;SAS_AF=0.3027;AA=T|||;VT=SNP
6	28492482	rs28382586	C	G	100	PASS	AC=627;AF=0.1252;AN=5008;NS=2504;DP=19833;EAS_AF=0.0218;AMR_AF=0.111;AFR_AF=0.2685;EUR_AF=0.1551;SAS_AF=0.0174;AA=C|||;VT=SNP
6	28492579	rs28382587	G	A	100	PASS	AC=302;AF=0.0603035;AN=5008;NS=2504;DP=18840;EAS_AF=0.0109;AMR_AF=0.0447;AFR_AF=0.115;EUR_AF=0.0984;SAS_AF=0.0092;AA=G|||;VT=SNP
6	28492645	rs28745594	G	A	100	PASS	AC=154;AF=0.0307508;AN=5008;NS=2504;DP=16070;EAS_AF=0.003;AMR_AF=0.0317;AFR_AF=0.0408;EUR_AF=0.0586;SAS_AF=0.0164;AA=G|||;VT=SNP
6	28493585	rs28382590	A	G	100	PASS	AC=256;AF=0.0511182;AN=5008;NS=2504;DP=17687;EAS_AF=0.005;AMR_AF=0.0461;AFR_AF=0.1044;EUR_AF=0.0586;SAS_AF=0.0225;AA=G|||;VT=SNP
6	28494225	rs35901019	G	A	100	PASS	AC=87;AF=0.0173722;AN=5008;NS=2504;DP=17661;EAS_AF=0;AMR_AF=0.0245;AFR_AF=0.0015;EUR_AF=0.0676;SAS_AF=0;AA=G|||;VT=SNP
6	28494327	rs445870	A	G	100	PASS	AC=2198;AF=0.438898;AN=5008;NS=2504;DP=19292;EAS_AF=0.5069;AMR_AF=0.3674;AFR_AF=0.5885;EUR_AF=0.3082;SAS_AF=0.3517;AA=G|||;VT=SNP
6	28494622	rs28382592	C	T	100	PASS	AC=251;AF=0.0501198;AN=5008;NS=2504;DP=19879;EAS_AF=0.0079;AMR_AF=0.0346;AFR_AF=0.1475;EUR_AF=0.0209;SAS_AF=0.0031;AA=C|||;VT=SNP
6	28495240	rs28382595	T	G	100	PASS	AC=255;AF=0.0509185;AN=5008;NS=2504;DP=18699;EAS_AF=0.005;AMR_AF=0.0461;AFR_AF=0.1036;EUR_AF=0.0586;SAS_AF=0.0225;AA=T|||;VT=SNP
6	28495721	rs72844244	G	A	100	PASS	AC=255;AF=0.0509185;AN=5008;NS=2504;DP=20128;EAS_AF=0.005;AMR_AF=0.0461;AFR_AF=0.1036;EUR_AF=0.0586;SAS_AF=0.0225;AA=A|||;VT=SNP
6	28495962	rs2064424	A	G	100	PASS	AC=1037;AF=0.207069;AN=5008;NS=2504;DP=18726;EAS_AF=0.4276;AMR_AF=0.2089;AFR_AF=0.0779;EUR_AF=0.0905;SAS_AF=0.273;AA=A|||;VT=SNP
6	28496990	rs113787419	T	A	100	PASS	AC=173;AF=0.0345447;AN=5008;NS=2504;DP=14936;EAS_AF=0.0109;AMR_AF=0.0418;AFR_AF=0.0567;EUR_AF=0.0497;SAS_AF=0.0082;AA=T|||;VT=SNP
6	28497075	rs16894143	C	T	100	PASS	AC=295;AF=0.0589058;AN=5008;NS=2504;DP=18421;EAS_AF=0.0079;AMR_AF=0.0605;AFR_AF=0.1127;EUR_AF=0.0497;SAS_AF=0.047;AA=C|||;VT=SNP
6	28497870	rs28382597	C	T	100	PASS	AC=53;AF=0.0105831;AN=5008;NS=2504;DP=17406;EAS_AF=0;AMR_AF=0.013;AFR_AF=0.0008;EUR_AF=0.0258;SAS_AF=0.0174;AA=C|||;VT=SNP
6	28497977	rs28382599	G	A	100	PASS	AC=255;AF=0.0509185;AN=5008;NS=2504;DP=16669;EAS_AF=0.005;AMR_AF=0.0461;AFR_AF=0.1036;EUR_AF=0.0586;SAS_AF=0.0225;AA=G|||;VT=SNP
6	28498807	rs28382602	T	G	100	PASS	AC=257;AF=0.0513179;AN=5008;NS=2504;DP=20601;EAS_AF=0.005;AMR_AF=0.049;AFR_AF=0.1036;EUR_AF=0.0586;SAS_AF=0.0225;AA=G|||;VT=SNP
6	28498866	rs28382603	G	A	100	PASS	AC=249;AF=0.0497204;AN=5008;NS=2504;DP=18842;EAS_AF=0.005;AMR_AF=0.0461;AFR_AF=0.0991;EUR_AF=0.0586;SAS_AF=0.0225;AA=A|||;VT=SNP
6	28499079	rs28382604	C	T	100	PASS	AC=1083;AF=0.216254;AN=5008;NS=2504;DP=14353;EAS_AF=0.4236;AMR_AF=0.2161;AFR_AF=0.1157;EUR_AF=0.0905;SAS_AF=0.2679;AA=C|||;VT=SNP
6	28499236	rs440481	A	C	100	PASS	AC=1684;AF=0.336262;AN=5008;NS=2504;DP=16437;EAS_AF=0.4821;AMR_AF=0.2781;AFR_AF=0.3949;EUR_AF=0.159;SAS_AF=0.3303;AA=T|||;VT=SNP
6	28499567	rs58554303	T	C	100	PASS	AC=31;AF=0.0061901;AN=5008;NS=2504;DP=19902;EAS_AF=0.005;AMR_AF=0.0029;AFR_AF=0.0008;EUR_AF=0.0199;SAS_AF=0.0031;AA=t|||;VT=SNP;EX_TARGET
6	28499879	rs2273106	A	G	100	PASS	AC=1083;AF=0.216254;AN=5008;NS=2504;DP=19547;EAS_AF=0.4236;AMR_AF=0.2161;AFR_AF=0.1157;EUR_AF=0.0905;SAS_AF=0.2679;AA=A|||;VT=SNP
6	28500235	rs769189	T	C	100	PASS	AC=1025;AF=0.204673;AN=5008;NS=2504;DP=19938;EAS_AF=0.4226;AMR_AF=0.2061;AFR_AF=0.0779;EUR_AF=0.0905;SAS_AF=0.2679;AA=T|||;VT=SNP
6	28500449	rs380879	T	G	100	PASS	AC=1435;AF=0.286542;AN=5008;NS=2504;DP=20985;EAS_AF=0.4772;AMR_AF=0.232;AFR_AF=0.2958;EUR_AF=0.1004;SAS_AF=0.3078;AA=T|||;VT=SNP
6	28501006	rs448450	A	C	100	PASS	AC=1435;AF=0.286542;AN=5008;NS=2504;DP=19584;EAS_AF=0.4772;AMR_AF=0.232;AFR_AF=0.2958;EUR_AF=0.1004;SAS_AF=0.3078;AA=A|||;VT=SNP
6	28501230	rs58078500	G	A	100	PASS	AC=249;AF=0.0497204;AN=5008;NS=2504;DP=17243;EAS_AF=0.005;AMR_AF=0.0461;AFR_AF=0.0991;EUR_AF=0.0586;SAS_AF=0.0225;AA=G|||;VT=SNP
6	28501714	rs28382609	C	T	100	PASS	AC=249;AF=0.0497204;AN=5008;NS=2504;DP=18002;EAS_AF=0.005;AMR_AF=0.0461;AFR_AF=0.0991;EUR_AF=0.0586;SAS_AF=0.0225;AA=C|||;VT=SNP;EX_TARGET
6	28502514	rs116070091	G	A	100	PASS	AC=29;AF=0.00579073;AN=5008;NS=2504;DP=20394;EAS_AF=0.001;AMR_AF=0.013;AFR_AF=0.0015;EUR_AF=0.0129;SAS_AF=0.0041;AA=G|||;VT=SNP
6	28502550	rs451774	A	G	100	PASS	AC=2384;AF=0.476038;AN=5008;NS=2504;DP=20306;EAS_AF=0.501;AMR_AF=0.3862;AFR_AF=0.7421;EUR_AF=0.2922;SAS_AF=0.3436;AA=G|||;VT=SNP
6	28502757	rs28382614	G	A	100	PASS	AC=249;AF=0.0497204;AN=5008;NS=2504;DP=20021;EAS_AF=0.005;AMR_AF=0.0461;AFR_AF=0.0991;EUR_AF=0.0586;SAS_AF=0.0225;AA=G|||;VT=SNP
6	28502794	rs13215054	C	A	100	PASS	AC=940;AF=0.1877;AN=5008;NS=2504;DP=20156;EAS_AF=0.1538;AMR_AF=0.1758;AFR_AF=0.1778;EUR_AF=0.2207;SAS_AF=0.2106;AA=C|||;VT=SNP
6	28503357	rs413488	A	G	100	PASS	AC=4962;AF=0.990815;AN=5008;NS=2504;DP=18970;EAS_AF=0.999;AMR_AF=0.9942;AFR_AF=1;EUR_AF=0.9622;SAS_AF=0.9969;AA=G|||;VT=SNP
6	28503705	rs72850077	G	A	100	PASS	AC=251;AF=0.0501198;AN=5008;NS=2504;DP=19407;EAS_AF=0.005;AMR_AF=0.0461;AFR_AF=0.0998;EUR_AF=0.0596;SAS_AF=0.0225;AA=A|||;VT=SNP;EX_TARGET
6	28504639	rs392230	A	G	100	PASS	AC=1466;AF=0.292732;AN=5008;NS=2504;DP=15074;EAS_AF=0.5228;AMR_AF=0.2349;AFR_AF=0.239;EUR_AF=0.1481;SAS_AF=0.318;AA=A|||;VT=SNP
6	28506185	rs56043329	A	C	100	PASS	AC=251;AF=0.0501198;AN=5008;NS=2504;DP=18664;EAS_AF=0.005;AMR_AF=0.0461;AFR_AF=0.0998;EUR_AF=0.0596;SAS_AF=0.0225;AA=C|||;VT=SNP
6	28506856	rs2143766	T	A	100	PASS	AC=1466;AF=0.292732;AN=5008;NS=2504;DP=18852;EAS_AF=0.5228;AMR_AF=0.2349;AFR_AF=0.239;EUR_AF=0.1481;SAS_AF=0.318;AA=T|||;VT=SNP
6	28507379	rs389118	A	G	100	PASS	AC=2138;AF=0.426917;AN=5008;NS=2504;DP=22421;EAS_AF=0.5387;AMR_AF=0.3386;AFR_AF=0.5862;EUR_AF=0.2416;SAS_AF=0.3497;AA=G|||;VT=SNP
6	28507446	rs62402376	A	C	100	PASS	AC=1389;AF=0.277356;AN=5008;NS=2504;DP=23833;EAS_AF=0.4722;AMR_AF=0.2637;AFR_AF=0.1793;EUR_AF=0.1978;SAS_AF=0.3006;AA=A|||;VT=SNP
6	28508095	rs116756717	C	T	100	PASS	AC=89;AF=0.0177716;AN=5008;NS=2504;DP=15889;EAS_AF=0;AMR_AF=0.0259;AFR_AF=0.0061;EUR_AF=0.0517;SAS_AF=0.0112;AA=C|||;VT=SNP
6	28508449	rs114796104	G	T	100	PASS	AC=35;AF=0.00698882;AN=5008;NS=2504;DP=15743;EAS_AF=0;AMR_AF=0.013;AFR_AF=0;EUR_AF=0.0258;SAS_AF=0;AA=G|||;VT=SNP
6	28508652	rs73742927	A	T	100	PASS	AC=122;AF=0.024361;AN=5008;NS=2504;DP=17845;EAS_AF=0;AMR_AF=0.0259;AFR_AF=0.0681;EUR_AF=0.0139;SAS_AF=0;AA=A|||;VT=SNP
6	28508803	rs138154434	G	A	100	PASS	AC=34;AF=0.00678914;AN=5008;NS=2504;DP=16398;EAS_AF=0;AMR_AF=0.013;AFR_AF=0.0023;EUR_AF=0.0219;SAS_AF=0;AA=G|||;VT=SNP
6	28510471	rs73402976	T	C	100	PASS	AC=299;AF=0.0597045;AN=5008;NS=2504;DP=18895;EAS_AF=0.0109;AMR_AF=0.0303;AFR_AF=0.18;EUR_AF=0.0199;SAS_AF=0.0092;AA=T|||;VT=SNP
6	28510975	rs115090428	C	T	100	PASS	AC=109;AF=0.0217652;AN=5008;NS=2504;DP=19550;EAS_AF=0.003;AMR_AF=0.0288;AFR_AF=0.0038;EUR_AF=0.0586;SAS_AF=0.0225;AA=C|||;VT=SNP
6	28510978	rs6940168	C	T	100	PASS	AC=293;AF=0.0585064;AN=5008;NS=2504;DP=19507;EAS_AF=0.0079;AMR_AF=0.062;AFR_AF=0.1082;EUR_AF=0.0497;SAS_AF=0.0501;AA=C|||;VT=SNP
6	28511164	rs454182	G	C	100	PASS	AC=2398;AF=0.478834;AN=5008;NS=2504;DP=19771;EAS_AF=0.5476;AMR_AF=0.3761;AFR_AF=0.7383;EUR_AF=0.2634;SAS_AF=0.3517;AA=C|||;VT=SNP
6	28511239	rs7774808	C	T	100	PASS	AC=300;AF=0.0599042;AN=5008;NS=2504;DP=20311;EAS_AF=0.0109;AMR_AF=0.0303;AFR_AF=0.1808;EUR_AF=0.0199;SAS_AF=0.0092;AA=C|||;VT=SNP
6	28511625	rs73742928	G	A	100	PASS	AC=122;AF=0.024361;AN=5008;NS=2504;DP=18787;EAS_AF=0;AMR_AF=0.0259;AFR_AF=0.0681;EUR_AF=0.0139;SAS_AF=0;AA=G|||;VT=SNP
6	28511647	rs115739320	C	T	100	PASS	AC=97;AF=0.019369;AN=5008;NS=2504;DP=18538;EAS_AF=0;AMR_AF=0.0548;AFR_AF=0.0083;EUR_AF=0.0457;SAS_AF=0.002;AA=C|||;VT=SNP
6	28512017	rs2394102	A	G	100	PASS	AC=752;AF=0.15016;AN=5008;NS=2504;DP=13776;EAS_AF=0.13;AMR_AF=0.1484;AFR_AF=0.1619;EUR_AF=0.1044;SAS_AF=0.2035;AA=A|||;VT=SNP
6	28512960	rs73402978	C	T	100	PASS	AC=298;AF=0.0595048;AN=5008;NS=2504;DP=15143;EAS_AF=0.0109;AMR_AF=0.0303;AFR_AF=0.1793;EUR_AF=0.0199;SAS_AF=0.0092;AA=C|||;VT=SNP
6	28513135	rs6456824	T	C	100	PASS	AC=1139;AF=0.227436;AN=5008;NS=2504;DP=11428;EAS_AF=0.4683;AMR_AF=0.2205;AFR_AF=0.0787;EUR_AF=0.1392;SAS_AF=0.2761;AA=T|||;VT=SNP
6	28513455	rs73742929	G	A	100	PASS	AC=122;AF=0.024361;AN=5008;NS=2504;DP=13942;EAS_AF=0;AMR_AF=0.0259;AFR_AF=0.0681;EUR_AF=0.0139;SAS_AF=0;AA=G|||;VT=SNP
6	28514143	rs62402378	T	G	100	PASS	AC=1041;AF=0.207867;AN=5008;NS=2504;DP=18138;EAS_AF=0.4653;AMR_AF=0.2046;AFR_AF=0.0325;EUR_AF=0.1342;SAS_AF=0.2577;AA=T|||;VT=SNP
6	28514583	rs4711173	T	C	100	PASS	AC=1379;AF=0.275359;AN=5008;NS=2504;DP=18442;EAS_AF=0.4732;AMR_AF=0.2651;AFR_AF=0.1725;EUR_AF=0.1988;SAS_AF=0.2965;AA=T|||;VT=SNP
6	28514612	rs9791301	T	C	100	PASS	AC=298;AF=0.0595048;AN=5008;NS=2504;DP=18299;EAS_AF=0.0109;AMR_AF=0.0303;AFR_AF=0.1793;EUR_AF=0.0199;SAS_AF=0.0092;AA=T|||;VT=SNP
6	28515957	rs183052941	C	T	100	PASS	AC=18;AF=0.00359425;AN=5008;NS=2504;DP=19528;EAS_AF=0;AMR_AF=0.0072;AFR_AF=0;EUR_AF=0.0129;SAS_AF=0;AA=C|||;VT=SNP
6	28515997	rs73402982	C	A	100	PASS	AC=298;AF=0.0595048;AN=5008;NS=2504;DP=19594;EAS_AF=0.0109;AMR_AF=0.0303;AFR_AF=0.1793;EUR_AF=0.0199;SAS_AF=0.0092;AA=C|||;VT=SNP
6	28516299	rs74717814	C	A	100	PASS	AC=122;AF=0.024361;AN=5008;NS=2504;DP=18783;EAS_AF=0;AMR_AF=0.0259;AFR_AF=0.0681;EUR_AF=0.0139;SAS_AF=0;AA=A|||;VT=SNP
6	28516725	rs79848291	G	A	100	PASS	AC=288;AF=0.057508;AN=5008;NS=2504;DP=18954;EAS_AF=0.1091;AMR_AF=0.0432;AFR_AF=0;EUR_AF=0.0229;SAS_AF=0.1278;AA=G|||;VT=SNP
6	28516880	rs73402983	C	T	100	PASS	AC=300;AF=0.0599042;AN=5008;NS=2504;DP=19365;EAS_AF=0.0109;AMR_AF=0.0303;AFR_AF=0.1808;EUR_AF=0.0199;SAS_AF=0.0092;AA=C|||;VT=SNP
6	28517354	rs114584960	T	C	100	PASS	AC=109;AF=0.0217652;AN=5008;NS=2504;DP=20371;EAS_AF=0.003;AMR_AF=0.0288;AFR_AF=0.0038;EUR_AF=0.0586;SAS_AF=0.0225;AA=T|||;VT=SNP
6	28518299	rs115709379	G	A	100	PASS	AC=751;AF=0.14996;AN=5008;NS=2504;DP=20789;EAS_AF=0.128;AMR_AF=0.1484;AFR_AF=0.1619;EUR_AF=0.1044;SAS_AF=0.2045;AA=G|||;VT=SNP
6	28518316	rs437691	G	A	100	PASS	AC=2390;AF=0.477236;AN=5008;NS=2504;DP=20903;EAS_AF=0.5446;AMR_AF=0.3703;AFR_AF=0.7383;EUR_AF=0.2634;SAS_AF=0.3507;AA=A|||;VT=SNP
6	28519759	rs73742930	T	C	100	PASS	AC=122;AF=0.024361;AN=5008;NS=2504;DP=15335;EAS_AF=0;AMR_AF=0.0259;AFR_AF=0.0681;EUR_AF=0.0139;SAS_AF=0;AA=C|||;VT=SNP
6	28520205	rs56975420	A	T	100	PASS	AC=243;AF=0.0485224;AN=5008;NS=2504;DP=19234;EAS_AF=0.005;AMR_AF=0.0447;AFR_AF=0.0946;EUR_AF=0.0596;SAS_AF=0.0225;AA=A|||;VT=SNP
6	28521316	rs393414	C	T	100	PASS	AC=1949;AF=0.389177;AN=5008;NS=2504;DP=17901;EAS_AF=0.5327;AMR_AF=0.3098;AFR_AF=0.4818;EUR_AF=0.2366;SAS_AF=0.3292;AA=t|||;VT=SNP
6	28521570	rs6926470	A	C	100	PASS	AC=3261;AF=0.651158;AN=5008;NS=2504;DP=18428;EAS_AF=0.6746;AMR_AF=0.5432;AFR_AF=0.9274;EUR_AF=0.4354;SAS_AF=0.5521;AA=c|||;VT=SNP
6	28521781	rs6942252	C	T	100	PASS	AC=1035;AF=0.206669;AN=5008;NS=2504;DP=17949;EAS_AF=0.4633;AMR_AF=0.2017;AFR_AF=0.0325;EUR_AF=0.1342;SAS_AF=0.2556;AA=C|||;VT=SNP
6	28522647	rs73742931	T	C	100	PASS	AC=122;AF=0.024361;AN=5008;NS=2504;DP=21229;EAS_AF=0;AMR_AF=0.0259;AFR_AF=0.0681;EUR_AF=0.0139;SAS_AF=0;AA=T|||;VT=SNP
6	28522695	rs6456825	A	G	100	PASS	AC=3260;AF=0.650958;AN=5008;NS=2504;DP=19152;EAS_AF=0.6716;AMR_AF=0.5447;AFR_AF=0.9274;EUR_AF=0.4354;SAS_AF=0.5532;AA=G|||;VT=SNP
6	28523308	rs78738523	T	C	100	PASS	AC=286;AF=0.0571086;AN=5008;NS=2504;DP=18361;EAS_AF=0.0089;AMR_AF=0.0403;AFR_AF=0.1702;EUR_AF=0.0209;SAS_AF=0.0031;AA=T|||;VT=SNP
6	28523314	rs11758822	T	C	100	PASS	AC=298;AF=0.0595048;AN=5008;NS=2504;DP=18225;EAS_AF=0.0109;AMR_AF=0.0303;AFR_AF=0.1793;EUR_AF=0.0199;SAS_AF=0.0092;AA=T|||;VT=SNP
6	28523391	rs73742932	T	C	100	PASS	AC=122;AF=0.024361;AN=5008;NS=2504;DP=17293;EAS_AF=0;AMR_AF=0.0259;AFR_AF=0.0681;EUR_AF=0.0139;SAS_AF=0;AA=T|||;VT=SNP
6	28524339	rs62402380	C	T	100	PASS	AC=51;AF=0.0101837;AN=5008;NS=2504;DP=14419;EAS_AF=0;AMR_AF=0.0202;AFR_AF=0;EUR_AF=0.0278;SAS_AF=0.0092;AA=C|||;VT=SNP
6	28524979	rs115119202	C	T	100	PASS	AC=110;AF=0.0219649;AN=5008;NS=2504;DP=17230;EAS_AF=0.003;AMR_AF=0.0288;AFR_AF=0.0045;EUR_AF=0.0586;SAS_AF=0.0225;AA=C|||;VT=SNP
6	28525265	rs9295772	A	G	100	PASS	AC=3389;AF=0.676717;AN=5008;NS=2504;DP=15421;EAS_AF=0.6756;AMR_AF=0.5576;AFR_AF=0.9697;EUR_AF=0.4473;SAS_AF=0.6022;AA=G|||;VT=SNP
6	28525273	rs151191361	C	A	100	PASS	AC=109;AF=0.0217652;AN=5008;NS=2504;DP=15267;EAS_AF=0.003;AMR_AF=0.0288;AFR_AF=0.0038;EUR_AF=0.0586;SAS_AF=0.0225;AA=C|||;VT=SNP
6	28525301	rs9295773	T	C	100	PASS	AC=3267;AF=0.652356;AN=5008;NS=2504;DP=14656;EAS_AF=0.6736;AMR_AF=0.5461;AFR_AF=0.9274;EUR_AF=0.4364;SAS_AF=0.5562;AA=C|||;VT=SNP
6	28525540	rs192321865	C	T	100	PASS	AC=109;AF=0.0217652;AN=5008;NS=2504;DP=13167;EAS_AF=0.003;AMR_AF=0.0288;AFR_AF=0.0038;EUR_AF=0.0586;SAS_AF=0.0225;AA=C|||;VT=SNP
6	28526419	rs414205	G	C	100	PASS	AC=3270;AF=0.652955;AN=5008;NS=2504;DP=19666;EAS_AF=0.6736;AMR_AF=0.549;AFR_AF=0.9274;EUR_AF=0.4374;SAS_AF=0.5562;AA=C|||;VT=SNP
6	28526655	rs414745	A	C	100	PASS	AC=1908;AF=0.38099;AN=5008;NS=2504;DP=21568;EAS_AF=0.2133;AMR_AF=0.3098;AFR_AF=0.6876;EUR_AF=0.2813;SAS_AF=0.2924;AA=C|||;VT=SNP
6	28527094	rs78492683	A	G	100	PASS	AC=248;AF=0.0495208;AN=5008;NS=2504;DP=19517;EAS_AF=0.0923;AMR_AF=0.0432;AFR_AF=0;EUR_AF=0.0219;SAS_AF=0.1053;AA=A|||;VT=SNP
6	28527321	rs56100858	C	T	100	PASS	AC=96;AF=0.0191693;AN=5008;NS=2504;DP=17694;EAS_AF=0;AMR_AF=0.0259;AFR_AF=0.0492;EUR_AF=0.0129;SAS_AF=0;AA=C|||;VT=SNP
6	28528292	rs73740738	A	C	100	PASS	AC=122;AF=0.024361;AN=5008;NS=2504;DP=18789;EAS_AF=0;AMR_AF=0.0259;AFR_AF=0.0681;EUR_AF=0.0139;SAS_AF=0;AA=A|||;VT=SNP
6	28529734	rs58172306	A	C	100	PASS	AC=122;AF=0.024361;AN=5008;NS=2504;DP=18110;EAS_AF=0;AMR_AF=0.0259;AFR_AF=0.0681;EUR_AF=0.0139;SAS_AF=0;AA=A|||;VT=SNP
6	28529994	rs12110753	T	C	100	PASS	AC=298;AF=0.0595048;AN=5008;NS=2504;DP=14208;EAS_AF=0.0109;AMR_AF=0.0303;AFR_AF=0.1793;EUR_AF=0.0199;SAS_AF=0.0092;AA=T|||;VT=SNP
6	28529996	rs115573000	T	C	100	PASS	AC=109;AF=0.0217652;AN=5008;NS=2504;DP=14304;EAS_AF=0.003;AMR_AF=0.0288;AFR_AF=0.0038;EUR_AF=0.0586;SAS_AF=0.0225;AA=T|||;VT=SNP
6	28530037	rs56364512	G	A	100	PASS	AC=122;AF=0.024361;AN=5008;NS=2504;DP=14696;EAS_AF=0;AMR_AF=0.0259;AFR_AF=0.0681;EUR_AF=0.0139;SAS_AF=0;AA=G|||;VT=SNP
6	28531538	rs62402381	G	C	100	PASS	AC=741;AF=0.147963;AN=5008;NS=2504;DP=17067;EAS_AF=0.3552;AMR_AF=0.1614;AFR_AF=0.028;EUR_AF=0.1103;SAS_AF=0.1258;AA=G|||;VT=SNP
6	28532960	rs4711174	G	A	100	PASS	AC=743;AF=0.148363;AN=5008;NS=2504;DP=19188;EAS_AF=0.3552;AMR_AF=0.1614;AFR_AF=0.028;EUR_AF=0.1103;SAS_AF=0.1278;AA=G|||;VT=SNP
6	28533134	rs75563218	C	T	100	PASS	AC=135;AF=0.0269569;AN=5008;NS=2504;DP=15631;EAS_AF=0;AMR_AF=0.0259;AFR_AF=0.0779;EUR_AF=0.0139;SAS_AF=0;AA=C|||;VT=SNP
6	28533265	rs420478	T	C	100	PASS	AC=3264;AF=0.651757;AN=5008;NS=2504;DP=15094;EAS_AF=0.6726;AMR_AF=0.5461;AFR_AF=0.9266;EUR_AF=0.4364;SAS_AF=0.5552;AA=C|||;VT=SNP
6	28533946	rs418092	C	T	100	PASS	AC=1904;AF=0.380192;AN=5008;NS=2504;DP=20099;EAS_AF=0.2123;AMR_AF=0.3098;AFR_AF=0.6876;EUR_AF=0.2803;SAS_AF=0.2904;AA=T|||;VT=SNP
6	28534447	rs116640481	G	A	100	PASS	AC=109;AF=0.0217652;AN=5008;NS=2504;DP=14732;EAS_AF=0.003;AMR_AF=0.0288;AFR_AF=0.0038;EUR_AF=0.0586;SAS_AF=0.0225;AA=G|||;VT=SNP
6	28534791	rs77632471	T	C	100	PASS	AC=121;AF=0.0241613;AN=5008;NS=2504;DP=15687;EAS_AF=0;AMR_AF=0.0259;AFR_AF=0.0673;EUR_AF=0.0139;SAS_AF=0;AA=C|||;VT=SNP
6	28534833	rs139582054	C	G	100	PASS	AC=130;AF=0.0259585;AN=5008;NS=2504;DP=16268;EAS_AF=0.0089;AMR_AF=0.0245;AFR_AF=0.0023;EUR_AF=0.0268;SAS_AF=0.0757;AA=C|||;VT=SNP
6	28534946	rs143451483	C	T	100	PASS	AC=97;AF=0.019369;AN=5008;NS=2504;DP=17904;EAS_AF=0;AMR_AF=0.0259;AFR_AF=0.0499;EUR_AF=0.0129;SAS_AF=0;AA=C|||;VT=SNP
6	28534971	rs425615	C	G	100	PASS	AC=1908;AF=0.38099;AN=5008;NS=2504;DP=17456;EAS_AF=0.2133;AMR_AF=0.3098;AFR_AF=0.6876;EUR_AF=0.2813;SAS_AF=0.2924;AA=G|||;VT=SNP
6	28535685	rs7742957	C	T	100	PASS	AC=1332;AF=0.265974;AN=5008;NS=2504;DP=17893;EAS_AF=0.1538;AMR_AF=0.2334;AFR_AF=0.4463;EUR_AF=0.1988;SAS_AF=0.2301;AA=C|||;VT=SNP
6	28536627	rs73740740	G	A	100	PASS	AC=122;AF=0.024361;AN=5008;NS=2504;DP=17949;EAS_AF=0;AMR_AF=0.0259;AFR_AF=0.0681;EUR_AF=0.0139;SAS_AF=0;AA=G|||;VT=SNP
6	28536907	rs147989877	T	C	100	PASS	AC=18;AF=0.00359425;AN=5008;NS=2504;DP=18110;EAS_AF=0;AMR_AF=0.0072;AFR_AF=0;EUR_AF=0.0129;SAS_AF=0;AA=T|||;VT=SNP
6	28537378	rs73740741	T	C	100	PASS	AC=122;AF=0.024361;AN=5008;NS=2504;DP=18081;EAS_AF=0;AMR_AF=0.0259;AFR_AF=0.0681;EUR_AF=0.0139;SAS_AF=0;AA=T|||;VT=SNP
6	28537908	rs139410431	T	C	100	PASS	AC=132;AF=0.0263578;AN=5008;NS=2504;DP=16294;EAS_AF=0.0089;AMR_AF=0.0245;AFR_AF=0.0023;EUR_AF=0.0288;SAS_AF=0.0757;AA=T|||;VT=SNP
6	28538178	rs80059535	G	A	100	PASS	AC=248;AF=0.0495208;AN=5008;NS=2504;DP=16110;EAS_AF=0.0923;AMR_AF=0.0432;AFR_AF=0;EUR_AF=0.0219;SAS_AF=0.1053;AA=G|||;VT=SNP
6	28538293	rs73740742	A	C	100	PASS	AC=97;AF=0.019369;AN=5008;NS=2504;DP=15979;EAS_AF=0;AMR_AF=0.0259;AFR_AF=0.0499;EUR_AF=0.0129;SAS_AF=0;AA=A|||;VT=SNP
6	28538474	rs394772	C	T	100	PASS	AC=345;AF=0.0688898;AN=5008;NS=2504;DP=18354;EAS_AF=0.0536;AMR_AF=0.0331;AFR_AF=0.1558;EUR_AF=0.0219;SAS_AF=0.0409;AA=T|||;VT=SNP
6	28538712	rs55965649	C	T	100	PASS	AC=230;AF=0.0459265;AN=5008;NS=2504;DP=18796;EAS_AF=0.005;AMR_AF=0.0432;AFR_AF=0.0855;EUR_AF=0.0596;SAS_AF=0.0225;AA=C|||;VT=SNP
6	28539308	rs449074	T	C	100	PASS	AC=346;AF=0.0690895;AN=5008;NS=2504;DP=14899;EAS_AF=0.0536;AMR_AF=0.0331;AFR_AF=0.1566;EUR_AF=0.0219;SAS_AF=0.0409;AA=C|||;VT=SNP
6	28541959	rs116152083	A	G	100	PASS	AC=95;AF=0.0189696;AN=5008;NS=2504;DP=15489;EAS_AF=0.003;AMR_AF=0.0202;AFR_AF=0.0038;EUR_AF=0.0517;SAS_AF=0.0215;AA=A|||;VT=SNP
6	28542104	rs73402995	T	C	100	PASS	AC=285;AF=0.0569089;AN=5008;NS=2504;DP=17100;EAS_AF=0.0089;AMR_AF=0.0403;AFR_AF=0.1694;EUR_AF=0.0209;SAS_AF=0.0031;AA=T|||;VT=SNP
6	28542424	rs450630	G	A	100	PASS	AC=3263;AF=0.651558;AN=5008;NS=2504;DP=19567;EAS_AF=0.6716;AMR_AF=0.5461;AFR_AF=0.9274;EUR_AF=0.4354;SAS_AF=0.5552;AA=A|||;VT=SNP;EX_TARGET
6	28542520	rs370520	C	T	100	PASS	AC=3263;AF=0.651558;AN=5008;NS=2504;DP=19871;EAS_AF=0.6716;AMR_AF=0.5461;AFR_AF=0.9274;EUR_AF=0.4354;SAS_AF=0.5552;AA=T|||;VT=SNP;EX_TARGET
6	28543089	rs41270593	G	T	100	PASS	AC=230;AF=0.0459265;AN=5008;NS=2504;DP=18112;EAS_AF=0.005;AMR_AF=0.0432;AFR_AF=0.0855;EUR_AF=0.0596;SAS_AF=0.0225;AA=G|||;VT=SNP;EX_TARGET
6	28543264	rs17336532	C	T	100	PASS	AC=892;AF=0.178115;AN=5008;NS=2504;DP=19492;EAS_AF=0.1419;AMR_AF=0.1729;AFR_AF=0.1899;EUR_AF=0.173;SAS_AF=0.2086;AA=C|||;VT=SNP;EX_TARGET
6	28543270	rs73740744	A	C	100	PASS	AC=98;AF=0.0195687;AN=5008;NS=2504;DP=19759;EAS_AF=0;AMR_AF=0.0259;AFR_AF=0.0507;EUR_AF=0.0129;SAS_AF=0;AA=A|||;VT=SNP;EX_TARGET
6	28545384	rs56958518	A	G	100	PASS	AC=298;AF=0.0595048;AN=5008;NS=2504;DP=18359;EAS_AF=0.0109;AMR_AF=0.0303;AFR_AF=0.1793;EUR_AF=0.0199;SAS_AF=0.0092;AA=A|||;VT=SNP
6	28546468	rs73740745	G	A	100	PASS	AC=97;AF=0.019369;AN=5008;NS=2504;DP=16962;EAS_AF=0;AMR_AF=0.0259;AFR_AF=0.0499;EUR_AF=0.0129;SAS_AF=0;AA=G|||;VT=SNP
6	28546875	rs116504157	C	A	100	PASS	AC=109;AF=0.0217652;AN=5008;NS=2504;DP=20790;EAS_AF=0.003;AMR_AF=0.0288;AFR_AF=0.0038;EUR_AF=0.0586;SAS_AF=0.0225;AA=C|||;VT=SNP
6	28546952	rs16901848	G	A	100	PASS	AC=1323;AF=0.264177;AN=5008;NS=2504;DP=20615;EAS_AF=0.1538;AMR_AF=0.2305;AFR_AF=0.4418;EUR_AF=0.1988;SAS_AF=0.229;AA=G|||;VT=SNP
6	28546979	rs116248176	A	C	100	PASS	AC=109;AF=0.0217652;AN=5008;NS=2504;DP=19685;EAS_AF=0.003;AMR_AF=0.0288;AFR_AF=0.0038;EUR_AF=0.0586;SAS_AF=0.0225;AA=A|||;VT=SNP;EX_TARGET
6	28547283	rs41270596	T	C	100	PASS	AC=95;AF=0.0189696;AN=5008;NS=2504;DP=20558;EAS_AF=0.003;AMR_AF=0.0202;AFR_AF=0.0038;EUR_AF=0.0517;SAS_AF=0.0215;AA=T|||;VT=SNP
6	28547422	rs73404956	C	T	100	PASS	AC=285;AF=0.0569089;AN=5008;NS=2504;DP=19604;EAS_AF=0.0089;AMR_AF=0.0403;AFR_AF=0.1694;EUR_AF=0.0209;SAS_AF=0.0031;AA=C|||;VT=SNP
6	28548029	rs59653352	G	A	100	PASS	AC=230;AF=0.0459265;AN=5008;NS=2504;DP=17405;EAS_AF=0.005;AMR_AF=0.0432;AFR_AF=0.0855;EUR_AF=0.0596;SAS_AF=0.0225;AA=G|||;VT=SNP
6	28548674	rs146918648	G	A	100	PASS	AC=130;AF=0.0259585;AN=5008;NS=2504;DP=12140;EAS_AF=0.0089;AMR_AF=0.0245;AFR_AF=0.0023;EUR_AF=0.0268;SAS_AF=0.0757;AA=G|||;VT=SNP
6	28549265	rs77360117	A	G	100	PASS	AC=301;AF=0.0601038;AN=5008;NS=2504;DP=18975;EAS_AF=0.0109;AMR_AF=0.0303;AFR_AF=0.1815;EUR_AF=0.0199;SAS_AF=0.0092;AA=A|||;VT=SNP
6	28550109	rs147713457	T	C	100	PASS	AC=35;AF=0.00698882;AN=5008;NS=2504;DP=18786;EAS_AF=0;AMR_AF=0.013;AFR_AF=0.0023;EUR_AF=0.0229;SAS_AF=0;AA=T|||;VT=SNP
6	28550741	rs9468394	A	C	100	PASS	AC=344;AF=0.0686901;AN=5008;NS=2504;DP=13626;EAS_AF=0.0536;AMR_AF=0.0331;AFR_AF=0.1536;EUR_AF=0.0229;SAS_AF=0.0419;AA=C|||;VT=SNP
6	28551110	rs151327821	G	A	100	PASS	AC=23;AF=0.00459265;AN=5008;NS=2504;DP=15314;EAS_AF=0.001;AMR_AF=0.0202;AFR_AF=0;EUR_AF=0.004;SAS_AF=0.0041;AA=G|||;VT=SNP
6	28551925	rs116170212	G	A	100	PASS	AC=293;AF=0.0585064;AN=5008;NS=2504;DP=16888;EAS_AF=0.0079;AMR_AF=0.0605;AFR_AF=0.1104;EUR_AF=0.0487;SAS_AF=0.0491;AA=G|||;VT=SNP
6	28552123	rs59834324	T	C	100	PASS	AC=97;AF=0.019369;AN=5008;NS=2504;DP=15414;EAS_AF=0;AMR_AF=0.0259;AFR_AF=0.0499;EUR_AF=0.0129;SAS_AF=0;AA=T|||;VT=SNP
6	28552234	rs72850094	C	A	100	PASS	AC=226;AF=0.0451278;AN=5008;NS=2504;DP=17514;EAS_AF=0.005;AMR_AF=0.0432;AFR_AF=0.084;EUR_AF=0.0586;SAS_AF=0.0215;AA=C|||;VT=SNP
6	28553499	rs418628	C	T	100	PASS	AC=348;AF=0.0694888;AN=5008;NS=2504;DP=17743;EAS_AF=0.0536;AMR_AF=0.036;AFR_AF=0.1566;EUR_AF=0.0219;SAS_AF=0.0409;AA=T|||;VT=SNP
6	28553779	rs35480587	A	T	100	PASS	AC=1667;AF=0.332867;AN=5008;NS=2504;DP=13843;EAS_AF=0.1488;AMR_AF=0.3314;AFR_AF=0.5416;EUR_AF=0.3032;SAS_AF=0.272;AA=A|||;VT=SNP
6	28554543	rs41270599	G	T	100	PASS	AC=880;AF=0.175719;AN=5008;NS=2504;DP=18666;EAS_AF=0.1419;AMR_AF=0.1816;AFR_AF=0.1785;EUR_AF=0.173;SAS_AF=0.2055;AA=G|||;VT=SNP
6	28555998	rs420436	A	G	100	PASS	AC=348;AF=0.0694888;AN=5008;NS=2504;DP=18788;EAS_AF=0.0536;AMR_AF=0.036;AFR_AF=0.1566;EUR_AF=0.0219;SAS_AF=0.0409;AA=G|||;VT=SNP
6	28556051	rs13217047	C	G	100	PASS	AC=878;AF=0.175319;AN=5008;NS=2504;DP=17278;EAS_AF=0.1419;AMR_AF=0.1816;AFR_AF=0.1785;EUR_AF=0.173;SAS_AF=0.2035;AA=C|||;VT=SNP
6	28556054	rs420463	A	C	100	PASS	AC=339;AF=0.0676917;AN=5008;NS=2504;DP=17267;EAS_AF=0.0536;AMR_AF=0.036;AFR_AF=0.1566;EUR_AF=0.0219;SAS_AF=0.0317;AA=A|||;VT=SNP
6	28557129	rs73740747	A	G	100	PASS	AC=362;AF=0.0722843;AN=5008;NS=2504;DP=19813;EAS_AF=0.1062;AMR_AF=0.0692;AFR_AF=0.0499;EUR_AF=0.0348;SAS_AF=0.1084;AA=G|||;VT=SNP
6	28557133	rs436827	T	A	100	PASS	AC=3262;AF=0.651358;AN=5008;NS=2504;DP=19861;EAS_AF=0.6746;AMR_AF=0.562;AFR_AF=0.9183;EUR_AF=0.4354;SAS_AF=0.5521;AA=A|||;VT=SNP
6	28557140	rs115158741	C	G	100	PASS	AC=51;AF=0.0101837;AN=5008;NS=2504;DP=20375;EAS_AF=0.002;AMR_AF=0.0086;AFR_AF=0.0008;EUR_AF=0.0328;SAS_AF=0.0092;AA=c|||;VT=SNP
6	28557145	rs116739834	C	T	100	PASS	AC=110;AF=0.0219649;AN=5008;NS=2504;DP=20665;EAS_AF=0;AMR_AF=0.0331;AFR_AF=0.0015;EUR_AF=0.0547;SAS_AF=0.0307;AA=C|||;VT=SNP
6	28557312	rs7738979	C	A	100	PASS	AC=300;AF=0.0599042;AN=5008;NS=2504;DP=19969;EAS_AF=0.0089;AMR_AF=0.0303;AFR_AF=0.1823;EUR_AF=0.0199;SAS_AF=0.0092;AA=C|||;VT=SNP
6	28558890	rs35546888	G	A	100	PASS	AC=1326;AF=0.264776;AN=5008;NS=2504;DP=22484;EAS_AF=0.1538;AMR_AF=0.2392;AFR_AF=0.4425;EUR_AF=0.1988;SAS_AF=0.2249;AA=G|||;VT=SNP
6	28559247	rs392471	A	C	100	PASS	AC=460;AF=0.091853;AN=5008;NS=2504;DP=20228;EAS_AF=0.0585;AMR_AF=0.0504;AFR_AF=0.1861;EUR_AF=0.0676;SAS_AF=0.0532;AA=A|||;VT=SNP
6	28559298	rs73743506	G	A	100	PASS	AC=105;AF=0.0209665;AN=5008;NS=2504;DP=19644;EAS_AF=0;AMR_AF=0.0288;AFR_AF=0.0545;EUR_AF=0.0129;SAS_AF=0;AA=G|||;VT=SNP
6	28560071	rs11963067	A	T	100	PASS	AC=1326;AF=0.264776;AN=5008;NS=2504;DP=16960;EAS_AF=0.1538;AMR_AF=0.2392;AFR_AF=0.4425;EUR_AF=0.1988;SAS_AF=0.2249;AA=A|||;VT=SNP
6	28560812	rs58945456	G	T	100	PASS	AC=337;AF=0.0672923;AN=5008;NS=2504;DP=12887;EAS_AF=0.0089;AMR_AF=0.0447;AFR_AF=0.2057;EUR_AF=0.0219;SAS_AF=0.0031;AA=G|||;VT=SNP
6	28561368	rs146640364	C	T	100	PASS	AC=97;AF=0.019369;AN=5008;NS=2504;DP=15503;EAS_AF=0;AMR_AF=0.0259;AFR_AF=0.0499;EUR_AF=0.0129;SAS_AF=0;AA=C|||;VT=SNP
6	28561674	rs56208653	G	A	100	PASS	AC=97;AF=0.019369;AN=5008;NS=2504;DP=13138;EAS_AF=0;AMR_AF=0.0259;AFR_AF=0.0499;EUR_AF=0.0129;SAS_AF=0;AA=G|||;VT=SNP
6	28562589	rs35257859	G	A	100	PASS	AC=878;AF=0.175319;AN=5008;NS=2504;DP=15625;EAS_AF=0.1419;AMR_AF=0.1816;AFR_AF=0.1785;EUR_AF=0.173;SAS_AF=0.2035;AA=G|||;VT=SNP
6	28562767	rs56958472	G	A	100	PASS	AC=105;AF=0.0209665;AN=5008;NS=2504;DP=15604;EAS_AF=0;AMR_AF=0.0288;AFR_AF=0.0545;EUR_AF=0.0129;SAS_AF=0;AA=G|||;VT=SNP
6	28562957	rs418204	G	A	100	PASS	AC=1903;AF=0.379992;AN=5008;NS=2504;DP=8430;EAS_AF=0.2123;AMR_AF=0.3199;AFR_AF=0.6838;EUR_AF=0.2803;SAS_AF=0.2873;AA=A|||;VT=SNP
6	28563054	rs72850099	G	A	100	PASS	AC=1037;AF=0.207069;AN=5008;NS=2504;DP=11034;EAS_AF=0.4514;AMR_AF=0.2075;AFR_AF=0.0333;EUR_AF=0.1421;SAS_AF=0.2566;AA=G|||;VT=SNP
6	28563436	rs143093368	C	T	100	PASS	AC=114;AF=0.0227636;AN=5008;NS=2504;DP=15520;EAS_AF=0;AMR_AF=0.0288;AFR_AF=0.0545;EUR_AF=0.0129;SAS_AF=0.0092;AA=T|||;VT=SNP
6	28563819	rs73743507	T	C	100	PASS	AC=105;AF=0.0209665;AN=5008;NS=2504;DP=15386;EAS_AF=0;AMR_AF=0.0288;AFR_AF=0.0545;EUR_AF=0.0129;SAS_AF=0;AA=T|||;VT=SNP
6	28564370	rs16894166	A	C	100	PASS	AC=1028;AF=0.205272;AN=5008;NS=2504;DP=11293;EAS_AF=0.4514;AMR_AF=0.2061;AFR_AF=0.0333;EUR_AF=0.1352;SAS_AF=0.2556;AA=A|||;VT=SNP
6	28565827	rs6901724	T	C	100	PASS	AC=786;AF=0.156949;AN=5008;NS=2504;DP=17426;EAS_AF=0.0377;AMR_AF=0.1326;AFR_AF=0.3177;EUR_AF=0.1014;SAS_AF=0.137;AA=T|||;VT=SNP
6	28565986	rs73404965	T	C	100	PASS	AC=301;AF=0.0601038;AN=5008;NS=2504;DP=15080;EAS_AF=0.0109;AMR_AF=0.0303;AFR_AF=0.1815;EUR_AF=0.0199;SAS_AF=0.0092;AA=T|||;VT=SNP
6	28566516	rs6923104	C	T	100	PASS	AC=337;AF=0.0672923;AN=5008;NS=2504;DP=10402;EAS_AF=0.0089;AMR_AF=0.0447;AFR_AF=0.2057;EUR_AF=0.0219;SAS_AF=0.0031;AA=C|||;VT=SNP
6	28566522	rs6923110	C	T	100	PASS	AC=1319;AF=0.263379;AN=5008;NS=2504;DP=10551;EAS_AF=0.1538;AMR_AF=0.2392;AFR_AF=0.4433;EUR_AF=0.1978;SAS_AF=0.2178;AA=C|||;VT=SNP
6	28566885	rs116214333	T	C	100	PASS	AC=105;AF=0.0209665;AN=5008;NS=2504;DP=16675;EAS_AF=0.003;AMR_AF=0.0288;AFR_AF=0.0023;EUR_AF=0.0577;SAS_AF=0.0215;AA=T|||;VT=SNP
6	28567688	rs114982640	A	G	100	PASS	AC=106;AF=0.0211661;AN=5008;NS=2504;DP=14549;EAS_AF=0.003;AMR_AF=0.0288;AFR_AF=0.003;EUR_AF=0.0577;SAS_AF=0.0215;AA=A|||;VT=SNP
6	28567951	rs142966389	G	A	100	PASS	AC=38;AF=0.00758786;AN=5008;NS=2504;DP=15932;EAS_AF=0;AMR_AF=0.0086;AFR_AF=0.0008;EUR_AF=0.0109;SAS_AF=0.0204;AA=G|||;VT=SNP
6	28568528	rs418914	A	G	100	PASS	AC=1892;AF=0.377796;AN=5008;NS=2504;DP=13722;EAS_AF=0.2143;AMR_AF=0.3184;AFR_AF=0.6838;EUR_AF=0.2783;SAS_AF=0.2771;AA=G|||;VT=SNP
6	28569297	rs11753292	T	G	100	PASS	AC=196;AF=0.0391374;AN=5008;NS=2504;DP=18793;EAS_AF=0.0109;AMR_AF=0.0202;AFR_AF=0.1074;EUR_AF=0.0199;SAS_AF=0.0092;AA=T|||;VT=SNP
6	28569338	rs6941188	C	T	100	PASS	AC=1328;AF=0.265176;AN=5008;NS=2504;DP=17269;EAS_AF=0.1538;AMR_AF=0.2392;AFR_AF=0.4448;EUR_AF=0.1978;SAS_AF=0.2249;AA=C|||;VT=SNP
6	28569949	rs380914	C	T	100	PASS	AC=3268;AF=0.652556;AN=5008;NS=2504;DP=15600;EAS_AF=0.6746;AMR_AF=0.5605;AFR_AF=0.9259;EUR_AF=0.4354;SAS_AF=0.5491;AA=T|||;VT=SNP
6	28570416	rs4711175	A	G	100	PASS	AC=740;AF=0.147764;AN=5008;NS=2504;DP=16195;EAS_AF=0.3522;AMR_AF=0.1614;AFR_AF=0.028;EUR_AF=0.1103;SAS_AF=0.1278;AA=A|||;VT=SNP
6	28571025	rs150418742	G	A	100	PASS	AC=105;AF=0.0209665;AN=5008;NS=2504;DP=12779;EAS_AF=0;AMR_AF=0.0288;AFR_AF=0.0545;EUR_AF=0.0129;SAS_AF=0;AA=G|||;VT=SNP
6	28571110	rs73743508	T	C	100	PASS	AC=97;AF=0.019369;AN=5008;NS=2504;DP=16825;EAS_AF=0;AMR_AF=0.0259;AFR_AF=0.0499;EUR_AF=0.0129;SAS_AF=0;AA=t|||;VT=SNP
6	28571114	rs11962141	C	G	100	PASS	AC=289;AF=0.0577077;AN=5008;NS=2504;DP=16855;EAS_AF=0.0089;AMR_AF=0.0403;AFR_AF=0.1725;EUR_AF=0.0209;SAS_AF=0.0031;AA=C|||;VT=SNP
6	28571243	rs55920503	A	T	100	PASS	AC=225;AF=0.0449281;AN=5008;NS=2504;DP=13867;EAS_AF=0.005;AMR_AF=0.0432;AFR_AF=0.084;EUR_AF=0.0577;SAS_AF=0.0215;AA=A|||;VT=SNP
6	28571284	rs11754599	T	C	100	PASS	AC=292;AF=0.0583067;AN=5008;NS=2504;DP=13445;EAS_AF=0.0109;AMR_AF=0.0303;AFR_AF=0.1747;EUR_AF=0.0199;SAS_AF=0.0092;AA=T|||;VT=SNP
6	28572059	rs410106	G	T	100	PASS	AC=1899;AF=0.379193;AN=5008;NS=2504;DP=19562;EAS_AF=0.2113;AMR_AF=0.3199;AFR_AF=0.6831;EUR_AF=0.2783;SAS_AF=0.2873;AA=T|||;VT=SNP
6	28572366	rs114453888	G	A	100	PASS	AC=105;AF=0.0209665;AN=5008;NS=2504;DP=10318;EAS_AF=0.003;AMR_AF=0.0288;AFR_AF=0.0023;EUR_AF=0.0577;SAS_AF=0.0215;AA=G|||;VT=SNP
6	28573006	rs442439	G	A	100	PASS	AC=2243;AF=0.447883;AN=5008;NS=2504;DP=16582;EAS_AF=0.2222;AMR_AF=0.3545;AFR_AF=0.8933;EUR_AF=0.3002;SAS_AF=0.2965;AA=A|||;VT=SNP
6	28573555	rs189946938	G	A	100	PASS	AC=97;AF=0.019369;AN=5008;NS=2504;DP=13341;EAS_AF=0;AMR_AF=0.0259;AFR_AF=0.0499;EUR_AF=0.0129;SAS_AF=0;AA=G|||;VT=SNP
6	28573714	rs74719539	A	G	100	PASS	AC=105;AF=0.0209665;AN=5008;NS=2504;DP=3201;EAS_AF=0;AMR_AF=0.0288;AFR_AF=0.0545;EUR_AF=0.0129;SAS_AF=0;AA=A|||;VT=SNP
6	28574415	rs911178	T	C	100	PASS	AC=4449;AF=0.888379;AN=5008;NS=2504;DP=16315;EAS_AF=0.9425;AMR_AF=0.9236;AFR_AF=0.7617;EUR_AF=0.9195;SAS_AF=0.9468;AA=C|||;VT=SNP
6	28574549	rs114365130	C	G	100	PASS	AC=105;AF=0.0209665;AN=5008;NS=2504;DP=15717;EAS_AF=0.003;AMR_AF=0.0288;AFR_AF=0.0023;EUR_AF=0.0577;SAS_AF=0.0215;AA=C|||;VT=SNP
6	28575172	rs1474986	T	A	100	PASS	AC=4529;AF=0.904353;AN=5008;NS=2504;DP=18069;EAS_AF=0.9444;AMR_AF=0.9352;AFR_AF=0.8215;EUR_AF=0.9195;SAS_AF=0.9376;AA=T|||;VT=SNP
6	28575401	rs115740936	C	T	100	PASS	AC=17;AF=0.00339457;AN=5008;NS=2504;DP=15726;EAS_AF=0;AMR_AF=0.0086;AFR_AF=0;EUR_AF=0.0099;SAS_AF=0.001;AA=C|||;VT=SNP
6	28575928	rs7381750	G	C	100	PASS	AC=4530;AF=0.904553;AN=5008;NS=2504;DP=19459;EAS_AF=0.9444;AMR_AF=0.9352;AFR_AF=0.8222;EUR_AF=0.9195;SAS_AF=0.9376;AA=G|||;VT=SNP
6	28576023	rs4947335	G	A	100	PASS	AC=1307;AF=0.260982;AN=5008;NS=2504;DP=19127;EAS_AF=0.4593;AMR_AF=0.2594;AFR_AF=0.1399;EUR_AF=0.1829;SAS_AF=0.3016;AA=G|||;VT=SNP
6	28576125	rs7381746	A	G	100	PASS	AC=4678;AF=0.934105;AN=5008;NS=2504;DP=14353;EAS_AF=0.9474;AMR_AF=0.9669;AFR_AF=0.848;EUR_AF=0.9781;SAS_AF=0.9683;AA=G|||;VT=SNP
6	28576143	rs4947336	T	A	100	PASS	AC=87;AF=0.0173722;AN=5008;NS=2504;DP=14130;EAS_AF=0;AMR_AF=0.0202;AFR_AF=0.003;EUR_AF=0.0686;SAS_AF=0;AA=T|||;VT=SNP
6	28576265	rs73404986	A	G	100	PASS	AC=251;AF=0.0501198;AN=5008;NS=2504;DP=12250;EAS_AF=0.0079;AMR_AF=0.0346;AFR_AF=0.1475;EUR_AF=0.0209;SAS_AF=0.0031;AA=A|||;VT=SNP
6	28577017	rs56122838	A	G	100	PASS	AC=49;AF=0.00978435;AN=5008;NS=2504;DP=16016;EAS_AF=0;AMR_AF=0.0202;AFR_AF=0;EUR_AF=0.0278;SAS_AF=0.0072;AA=A|||;VT=SNP
6	28577730	rs7382159	A	C	100	PASS	AC=4677;AF=0.933906;AN=5008;NS=2504;DP=16124;EAS_AF=0.9464;AMR_AF=0.9669;AFR_AF=0.848;EUR_AF=0.9781;SAS_AF=0.9683;AA=C|||;VT=SNP
6	28577905	rs115067325	G	A	100	PASS	AC=105;AF=0.0209665;AN=5008;NS=2504;DP=17714;EAS_AF=0.003;AMR_AF=0.0288;AFR_AF=0.0023;EUR_AF=0.0577;SAS_AF=0.0215;AA=G|||;VT=SNP
6	28578286	rs34388845	A	G	100	PASS	AC=1150;AF=0.229633;AN=5008;NS=2504;DP=17207;EAS_AF=0.1498;AMR_AF=0.2003;AFR_AF=0.4054;EUR_AF=0.1501;SAS_AF=0.1769;AA=A|||;VT=SNP
6	28578307	rs114243203	G	A	100	PASS	AC=105;AF=0.0209665;AN=5008;NS=2504;DP=18113;EAS_AF=0.003;AMR_AF=0.0288;AFR_AF=0.0023;EUR_AF=0.0577;SAS_AF=0.0215;AA=G|||;VT=SNP
6	28578509	rs143757484	T	C	100	PASS	AC=36;AF=0.0071885;AN=5008;NS=2504;DP=16384;EAS_AF=0;AMR_AF=0.013;AFR_AF=0.0023;EUR_AF=0.0239;SAS_AF=0;AA=T|||;VT=SNP
6	28578834	rs114904171	T	C	100	PASS	AC=129;AF=0.0257588;AN=5008;NS=2504;DP=19598;EAS_AF=0.003;AMR_AF=0.0274;AFR_AF=0.0204;EUR_AF=0.0586;SAS_AF=0.0215;AA=T|||;VT=SNP
6	28578927	rs58341861	T	C	100	PASS	AC=97;AF=0.019369;AN=5008;NS=2504;DP=19339;EAS_AF=0;AMR_AF=0.0259;AFR_AF=0.0499;EUR_AF=0.0129;SAS_AF=0;AA=T|||;VT=SNP
6	28579471	rs9501180	T	C	100	PASS	AC=1738;AF=0.347045;AN=5008;NS=2504;DP=19617;EAS_AF=0.3254;AMR_AF=0.4395;AFR_AF=0.0734;EUR_AF=0.5646;SAS_AF=0.4499;AA=T|||;VT=SNP
6	28579589	rs11753996	G	C	100	PASS	AC=46;AF=0.0091853;AN=5008;NS=2504;DP=20793;EAS_AF=0.001;AMR_AF=0.0245;AFR_AF=0;EUR_AF=0.0258;SAS_AF=0.002;AA=G|||;VT=SNP
6	28579728	rs10434846	A	G	100	PASS	AC=4676;AF=0.933706;AN=5008;NS=2504;DP=19953;EAS_AF=0.9464;AMR_AF=0.9669;AFR_AF=0.8472;EUR_AF=0.9781;SAS_AF=0.9683;AA=G|||;VT=SNP
6	28580121	rs9357070	T	G	100	PASS	AC=3045;AF=0.608027;AN=5008;NS=2504;DP=16865;EAS_AF=0.7847;AMR_AF=0.6988;AFR_AF=0.2133;EUR_AF=0.7475;SAS_AF=0.7515;AA=T|||;VT=SNP
6	28580526	rs115969539	T	A	100	PASS	AC=107;AF=0.0213658;AN=5008;NS=2504;DP=19100;EAS_AF=0.003;AMR_AF=0.0288;AFR_AF=0.0038;EUR_AF=0.0577;SAS_AF=0.0215;AA=T|||;VT=SNP
6	28580593	rs9393920	A	G	100	PASS	AC=1739;AF=0.347244;AN=5008;NS=2504;DP=16698;EAS_AF=0.3254;AMR_AF=0.4395;AFR_AF=0.0741;EUR_AF=0.5646;SAS_AF=0.4499;AA=A|||;VT=SNP
6	28580629	rs11964748	C	T	100	PASS	AC=433;AF=0.0864617;AN=5008;NS=2504;DP=17088;EAS_AF=0.0109;AMR_AF=0.0591;AFR_AF=0.2693;EUR_AF=0.0219;SAS_AF=0.0031;AA=C|||;VT=SNP
6	28581537	rs73743510	C	T	100	PASS	AC=97;AF=0.019369;AN=5008;NS=2504;DP=18618;EAS_AF=0;AMR_AF=0.0259;AFR_AF=0.0499;EUR_AF=0.0129;SAS_AF=0;AA=C|||;VT=SNP
6	28581728	rs55963280	C	T	100	PASS	AC=1309;AF=0.261382;AN=5008;NS=2504;DP=16324;EAS_AF=0.4593;AMR_AF=0.2594;AFR_AF=0.1399;EUR_AF=0.1829;SAS_AF=0.3037;AA=C|||;VT=SNP
6	28582899	rs116616391	G	C	100	PASS	AC=105;AF=0.0209665;AN=5008;NS=2504;DP=16117;EAS_AF=0.003;AMR_AF=0.0288;AFR_AF=0.0023;EUR_AF=0.0577;SAS_AF=0.0215;AA=G|||;VT=SNP
6	28583392	rs116591906	A	G	100	PASS	AC=596;AF=0.11901;AN=5008;NS=2504;DP=17103;EAS_AF=0.1339;AMR_AF=0.1282;AFR_AF=0.0696;EUR_AF=0.1262;SAS_AF=0.1564;AA=A|||;VT=SNP
6	28583715	rs62402390	C	T	100	PASS	AC=1612;AF=0.321885;AN=5008;NS=2504;DP=19836;EAS_AF=0.4673;AMR_AF=0.2939;AFR_AF=0.3222;EUR_AF=0.2038;SAS_AF=0.3129;AA=C|||;VT=SNP
6	28583812	rs115362139	C	T	100	PASS	AC=104;AF=0.0207668;AN=5008;NS=2504;DP=18204;EAS_AF=0.003;AMR_AF=0.0288;AFR_AF=0.0023;EUR_AF=0.0567;SAS_AF=0.0215;AA=C|||;VT=SNP
6	28583981	rs116221160	C	A	100	PASS	AC=104;AF=0.0207668;AN=5008;NS=2504;DP=16453;EAS_AF=0.003;AMR_AF=0.0288;AFR_AF=0.0023;EUR_AF=0.0567;SAS_AF=0.0215;AA=C|||;VT=SNP
6	28584077	rs114672384	G	C	100	PASS	AC=104;AF=0.0207668;AN=5008;NS=2504;DP=13209;EAS_AF=0.003;AMR_AF=0.0288;AFR_AF=0.0023;EUR_AF=0.0567;SAS_AF=0.0215;AA=G|||;VT=SNP
6	28584580	rs4435933	A	T	100	PASS	AC=303;AF=0.0605032;AN=5008;NS=2504;DP=15512;EAS_AF=0.0109;AMR_AF=0.0303;AFR_AF=0.1831;EUR_AF=0.0199;SAS_AF=0.0092;AA=A|||;VT=SNP
6	28584617	rs114388796	T	G	100	PASS	AC=90;AF=0.0179712;AN=5008;NS=2504;DP=15338;EAS_AF=0.003;AMR_AF=0.0202;AFR_AF=0.0023;EUR_AF=0.0497;SAS_AF=0.0204;AA=T|||;VT=SNP
6	28584775	rs34556183	A	G	100	PASS	AC=1252;AF=0.25;AN=5008;NS=2504;DP=14982;EAS_AF=0.1508;AMR_AF=0.2291;AFR_AF=0.4062;EUR_AF=0.2087;SAS_AF=0.1984;AA=A|||;VT=SNP
6	28585581	rs9380079	T	C	100	PASS	AC=1738;AF=0.347045;AN=5008;NS=2504;DP=16990;EAS_AF=0.3264;AMR_AF=0.4395;AFR_AF=0.0734;EUR_AF=0.5646;SAS_AF=0.4489;AA=T|||;VT=SNP
6	28585642	rs113130862	A	G	100	PASS	AC=303;AF=0.0605032;AN=5008;NS=2504;DP=16888;EAS_AF=0.0109;AMR_AF=0.0303;AFR_AF=0.1831;EUR_AF=0.0199;SAS_AF=0.0092;AA=A|||;VT=SNP
6	28586282	rs36103239	T	A	100	PASS	AC=1251;AF=0.2498;AN=5008;NS=2504;DP=15114;EAS_AF=0.1508;AMR_AF=0.2291;AFR_AF=0.4062;EUR_AF=0.2078;SAS_AF=0.1984;AA=T|||;VT=SNP
6	28586320	rs62402392	G	A	100	PASS	AC=1308;AF=0.261182;AN=5008;NS=2504;DP=14407;EAS_AF=0.4593;AMR_AF=0.2594;AFR_AF=0.1399;EUR_AF=0.1829;SAS_AF=0.3027;AA=G|||;VT=SNP
6	28586409	rs72844012	C	T	100	PASS	AC=30;AF=0.00599042;AN=5008;NS=2504;DP=12600;EAS_AF=0.005;AMR_AF=0.0029;AFR_AF=0.0008;EUR_AF=0.0189;SAS_AF=0.0031;AA=C|||;VT=SNP
6	28586493	rs9357071	C	G	100	PASS	AC=450;AF=0.0898562;AN=5008;NS=2504;DP=12488;EAS_AF=0.245;AMR_AF=0.1585;AFR_AF=0.0015;EUR_AF=0.005;SAS_AF=0.0879;AA=C|||;VT=SNP
6	28586694	rs541112244	C	T	100	PASS	AC=1029;AF=0.205471;AN=5008;NS=2504;DP=11600;EAS_AF=0.3611;AMR_AF=0.2176;AFR_AF=0.1392;EUR_AF=0.16;SAS_AF=0.1728;AA=C|||;VT=SNP
6	28587402	rs11965972	C	T	100	PASS	AC=1252;AF=0.25;AN=5008;NS=2504;DP=14700;EAS_AF=0.1508;AMR_AF=0.2291;AFR_AF=0.407;EUR_AF=0.2078;SAS_AF=0.1984;AA=C|||;VT=SNP
6	28587480	rs116134011	G	A	100	PASS	AC=104;AF=0.0207668;AN=5008;NS=2504;DP=11729;EAS_AF=0.003;AMR_AF=0.0288;AFR_AF=0.0023;EUR_AF=0.0567;SAS_AF=0.0215;AA=G|||;VT=SNP
6	28588217	rs62402394	T	C	100	PASS	AC=1308;AF=0.261182;AN=5008;NS=2504;DP=16892;EAS_AF=0.4593;AMR_AF=0.2594;AFR_AF=0.1399;EUR_AF=0.1829;SAS_AF=0.3027;AA=T|||;VT=SNP
6	28588402	rs73743511	A	C	100	PASS	AC=97;AF=0.019369;AN=5008;NS=2504;DP=20382;EAS_AF=0;AMR_AF=0.0259;AFR_AF=0.0499;EUR_AF=0.0129;SAS_AF=0;AA=A|||;VT=SNP
6	28588581	rs6906826	C	T	100	PASS	AC=4678;AF=0.934105;AN=5008;NS=2504;DP=20224;EAS_AF=0.9474;AMR_AF=0.9669;AFR_AF=0.848;EUR_AF=0.9781;SAS_AF=0.9683;AA=T|||;VT=SNP
6	28588630	rs73405002	T	A	100	PASS	AC=287;AF=0.0573083;AN=5008;NS=2504;DP=18758;EAS_AF=0.0099;AMR_AF=0.0389;AFR_AF=0.171;EUR_AF=0.0209;SAS_AF=0.0031;AA=T|||;VT=SNP
6	28591726	rs150488579	C	T	100	PASS	AC=287;AF=0.0573083;AN=5008;NS=2504;DP=21222;EAS_AF=0.0089;AMR_AF=0.0403;AFR_AF=0.171;EUR_AF=0.0209;SAS_AF=0.0031;AA=C|||;VT=SNP
6	28595086	rs145994570	A	G	100	PASS	AC=97;AF=0.019369;AN=5008;NS=2504;DP=13538;EAS_AF=0;AMR_AF=0.0259;AFR_AF=0.0499;EUR_AF=0.0129;SAS_AF=0;AA=A|||;VT=SNP
6	28595646	rs9348810	C	T	100	PASS	AC=1736;AF=0.346645;AN=5008;NS=2504;DP=20558;EAS_AF=0.3254;AMR_AF=0.4395;AFR_AF=0.0734;EUR_AF=0.5646;SAS_AF=0.4479;AA=C|||;VT=SNP
6	28595938	rs11758055	C	T	100	PASS	AC=4669;AF=0.932308;AN=5008;NS=2504;DP=19194;EAS_AF=0.9474;AMR_AF=0.9669;AFR_AF=0.848;EUR_AF=0.9781;SAS_AF=0.9591;AA=T|||;VT=SNP
6	28595980	rs10807032	T	C	100	PASS	AC=4676;AF=0.933706;AN=5008;NS=2504;DP=17559;EAS_AF=0.9464;AMR_AF=0.9669;AFR_AF=0.848;EUR_AF=0.9781;SAS_AF=0.9673;AA=T|||;VT=SNP
6	28596059	rs144258653	C	A	100	PASS	AC=97;AF=0.019369;AN=5008;NS=2504;DP=12504;EAS_AF=0;AMR_AF=0.0259;AFR_AF=0.0499;EUR_AF=0.0129;SAS_AF=0;AA=C|||;VT=SNP
6	28596252	rs11753455	A	C	100	PASS	AC=26;AF=0.00519169;AN=5008;NS=2504;DP=12570;EAS_AF=0;AMR_AF=0.0159;AFR_AF=0;EUR_AF=0.0149;SAS_AF=0;AA=A|||;VT=SNP
6	28596420	rs7741058	T	A	100	PASS	AC=3390;AF=0.676917;AN=5008;NS=2504;DP=7813;EAS_AF=0.7966;AMR_AF=0.7363;AFR_AF=0.4221;EUR_AF=0.7694;SAS_AF=0.7607;AA=T|||;VT=SNP
6	28597364	rs142953436	G	A	100	PASS	AC=100;AF=0.0199681;AN=5008;NS=2504;DP=13955;EAS_AF=0;AMR_AF=0.0331;AFR_AF=0.0015;EUR_AF=0.0527;SAS_AF=0.0225;AA=G|||;VT=SNP
6	28598833	rs114584386	T	C	100	PASS	AC=104;AF=0.0207668;AN=5008;NS=2504;DP=19033;EAS_AF=0.003;AMR_AF=0.0288;AFR_AF=0.0023;EUR_AF=0.0567;SAS_AF=0.0215;AA=T|||;VT=SNP
6	28599028	rs4711176	G	A	100	PASS	AC=4677;AF=0.933906;AN=5008;NS=2504;DP=20784;EAS_AF=0.9474;AMR_AF=0.9669;AFR_AF=0.8472;EUR_AF=0.9781;SAS_AF=0.9683;AA=A|||;VT=SNP
6	28599105	rs35778344	G	A	100	PASS	AC=618;AF=0.123403;AN=5008;NS=2504;DP=22090;EAS_AF=0.1339;AMR_AF=0.1282;AFR_AF=0.0862;EUR_AF=0.1262;SAS_AF=0.1564;AA=G|||;VT=SNP
6	28599676	rs13220637	G	A	100	PASS	AC=1248;AF=0.249201;AN=5008;NS=2504;DP=15332;EAS_AF=0.1528;AMR_AF=0.2291;AFR_AF=0.4024;EUR_AF=0.2078;SAS_AF=0.1984;AA=G|||;VT=SNP
6	28600128	rs13209646	T	A	100	PASS	AC=221;AF=0.0441294;AN=5008;NS=2504;DP=16307;EAS_AF=0.002;AMR_AF=0.0663;AFR_AF=0.0076;EUR_AF=0.1372;SAS_AF=0.0256;AA=T|||;VT=SNP
6	28600492	rs7742658	C	A	100	PASS	AC=287;AF=0.0573083;AN=5008;NS=2504;DP=18807;EAS_AF=0.0089;AMR_AF=0.0403;AFR_AF=0.171;EUR_AF=0.0209;SAS_AF=0.0031;AA=C|||;VT=SNP
6	28600576	rs114782284	A	G	100	PASS	AC=179;AF=0.0357428;AN=5008;NS=2504;DP=18301;EAS_AF=0;AMR_AF=0.0562;AFR_AF=0.0688;EUR_AF=0.0467;SAS_AF=0.002;AA=A|||;VT=SNP
6	28600778	rs7746909	C	G	100	PASS	AC=1624;AF=0.324281;AN=5008;NS=2504;DP=15397;EAS_AF=0.4603;AMR_AF=0.2925;AFR_AF=0.3487;EUR_AF=0.1958;SAS_AF=0.3057;AA=C|||;VT=SNP
6	28600787	rs7767144	T	G	100	PASS	AC=1624;AF=0.324281;AN=5008;NS=2504;DP=15176;EAS_AF=0.4603;AMR_AF=0.2925;AFR_AF=0.3487;EUR_AF=0.1958;SAS_AF=0.3057;AA=T|||;VT=SNP
6	28600911	rs16894169	C	A	100	PASS	AC=1615;AF=0.322484;AN=5008;NS=2504;DP=15354;EAS_AF=0.4603;AMR_AF=0.2925;AFR_AF=0.3427;EUR_AF=0.1958;SAS_AF=0.3047;AA=C|||;VT=SNP
6	28601283	rs36069097	G	A	100	PASS	AC=1249;AF=0.249401;AN=5008;NS=2504;DP=16441;EAS_AF=0.1508;AMR_AF=0.2291;AFR_AF=0.4062;EUR_AF=0.2068;SAS_AF=0.1973;AA=G|||;VT=SNP
6	28601301	rs9368568	G	T	100	PASS	AC=1766;AF=0.352636;AN=5008;NS=2504;DP=15777;EAS_AF=0.3363;AMR_AF=0.4424;AFR_AF=0.0741;EUR_AF=0.5736;SAS_AF=0.455;AA=G|||;VT=SNP
6	28601789	rs62402400	A	G	100	PASS	AC=1019;AF=0.203474;AN=5008;NS=2504;DP=17528;EAS_AF=0.3601;AMR_AF=0.2161;AFR_AF=0.1339;EUR_AF=0.1581;SAS_AF=0.1738;AA=A|||;VT=SNP
6	28601796	rs6926221	G	A	100	PASS	AC=1767;AF=0.352835;AN=5008;NS=2504;DP=17341;EAS_AF=0.3363;AMR_AF=0.4424;AFR_AF=0.0749;EUR_AF=0.5736;SAS_AF=0.455;AA=G|||;VT=SNP
6	28602272	rs16894171	G	A	100	PASS	AC=1315;AF=0.26258;AN=5008;NS=2504;DP=17387;EAS_AF=0.4603;AMR_AF=0.2594;AFR_AF=0.1399;EUR_AF=0.1839;SAS_AF=0.3078;AA=G|||;VT=SNP
6	28602631	rs12211927	G	A	100	PASS	AC=1715;AF=0.342452;AN=5008;NS=2504;DP=17671;EAS_AF=0.3363;AMR_AF=0.3674;AFR_AF=0.0749;EUR_AF=0.5736;SAS_AF=0.455;AA=G|||;VT=SNP
6	28604123	rs115922062	G	T	100	PASS	AC=44;AF=0.00878594;AN=5008;NS=2504;DP=18780;EAS_AF=0;AMR_AF=0.0144;AFR_AF=0.0008;EUR_AF=0.0318;SAS_AF=0.001;AA=G|||;VT=SNP
6	28604865	rs78579247	G	C	100	PASS	AC=254;AF=0.0507188;AN=5008;NS=2504;DP=20814;EAS_AF=0.0992;AMR_AF=0.0418;AFR_AF=0.0008;EUR_AF=0.0219;SAS_AF=0.1043;AA=G|||;VT=SNP
6	28605039	rs73407126	T	C	100	PASS	AC=328;AF=0.0654952;AN=5008;NS=2504;DP=18834;EAS_AF=0.0079;AMR_AF=0.0562;AFR_AF=0.1861;EUR_AF=0.0318;SAS_AF=0.0031;AA=T|||;VT=SNP
6	28606018	rs56227726	G	A	100	PASS	AC=1620;AF=0.323482;AN=5008;NS=2504;DP=15855;EAS_AF=0.4603;AMR_AF=0.2925;AFR_AF=0.3449;EUR_AF=0.1958;SAS_AF=0.3067;AA=G|||;VT=SNP
6	28606173	rs10807034	G	C	100	PASS	AC=2828;AF=0.564696;AN=5008;NS=2504;DP=12954;EAS_AF=0.4792;AMR_AF=0.6441;AFR_AF=0.3676;EUR_AF=0.7634;SAS_AF=0.6585;AA=C|||;VT=SNP
6	28606367	rs10807035	G	A	100	PASS	AC=2827;AF=0.564497;AN=5008;NS=2504;DP=15985;EAS_AF=0.4792;AMR_AF=0.6441;AFR_AF=0.3669;EUR_AF=0.7634;SAS_AF=0.6585;AA=A|||;VT=SNP
6	28606397	rs10807036	G	A	100	PASS	AC=4447;AF=0.887979;AN=5008;NS=2504;DP=16286;EAS_AF=0.9395;AMR_AF=0.9366;AFR_AF=0.7118;EUR_AF=0.9592;SAS_AF=0.9652;AA=A|||;VT=SNP
6	28606603	rs10738069	T	C	100	PASS	AC=3019;AF=0.602835;AN=5008;NS=2504;DP=15066;EAS_AF=0.4871;AMR_AF=0.6715;AFR_AF=0.4826;EUR_AF=0.7813;SAS_AF=0.6524;AA=T|||;VT=SNP
6	28606607	rs77160755	G	A	100	PASS	AC=309;AF=0.0617013;AN=5008;NS=2504;DP=15112;EAS_AF=0.0089;AMR_AF=0.0403;AFR_AF=0.1876;EUR_AF=0.0209;SAS_AF=0.0031;AA=G|||;VT=SNP
6	28606662	rs9378185	G	A	100	PASS	AC=1732;AF=0.345847;AN=5008;NS=2504;DP=16720;EAS_AF=0.3363;AMR_AF=0.4337;AFR_AF=0.0749;EUR_AF=0.5636;SAS_AF=0.4356;AA=G|||;VT=SNP
6	28606752	rs116699970	G	A	100	PASS	AC=181;AF=0.0361422;AN=5008;NS=2504;DP=17369;EAS_AF=0;AMR_AF=0.0562;AFR_AF=0.0696;EUR_AF=0.0467;SAS_AF=0.0031;AA=G|||;VT=SNP
6	28606902	rs111993990	G	A	100	PASS	AC=18;AF=0.00359425;AN=5008;NS=2504;DP=18221;EAS_AF=0;AMR_AF=0.0043;AFR_AF=0.0008;EUR_AF=0.0139;SAS_AF=0;AA=G|||;VT=SNP
6	28606951	rs4713172	T	C	100	PASS	AC=4676;AF=0.933706;AN=5008;NS=2504;DP=17061;EAS_AF=0.9474;AMR_AF=0.9669;AFR_AF=0.8464;EUR_AF=0.9781;SAS_AF=0.9683;AA=C|||;VT=SNP
6	28606988	rs4713173	T	A	100	PASS	AC=1310;AF=0.261581;AN=5008;NS=2504;DP=15926;EAS_AF=0.4593;AMR_AF=0.2594;AFR_AF=0.1422;EUR_AF=0.1829;SAS_AF=0.3016;AA=T|||;VT=SNP
6	28607103	rs7771490	T	C	100	PASS	AC=4677;AF=0.933906;AN=5008;NS=2504;DP=18689;EAS_AF=0.9474;AMR_AF=0.9669;AFR_AF=0.8472;EUR_AF=0.9781;SAS_AF=0.9683;AA=C|||;VT=SNP
6	28607199	rs4441948	A	C	100	PASS	AC=98;AF=0.0195687;AN=5008;NS=2504;DP=19568;EAS_AF=0;AMR_AF=0.0259;AFR_AF=0.0507;EUR_AF=0.0129;SAS_AF=0;AA=A|||;VT=SNP
6	28607253	rs10807037	G	C	100	PASS	AC=3018;AF=0.602636;AN=5008;NS=2504;DP=19444;EAS_AF=0.4881;AMR_AF=0.6715;AFR_AF=0.4811;EUR_AF=0.7813;SAS_AF=0.6524;AA=G|||;VT=SNP
6	28607427	rs7751604	A	G	100	PASS	AC=432;AF=0.086262;AN=5008;NS=2504;DP=19063;EAS_AF=0.0109;AMR_AF=0.0591;AFR_AF=0.2678;EUR_AF=0.0219;SAS_AF=0.0041;AA=A|||;VT=SNP
6	28607995	rs34470113	C	T	100	PASS	AC=735;AF=0.146765;AN=5008;NS=2504;DP=10175;EAS_AF=0.1339;AMR_AF=0.1571;AFR_AF=0.0893;EUR_AF=0.1859;SAS_AF=0.1902;AA=C|||;VT=SNP
6	28608931	rs148390159	C	T	100	PASS	AC=352;AF=0.0702875;AN=5008;NS=2504;DP=15389;EAS_AF=0.1121;AMR_AF=0.0994;AFR_AF=0.0038;EUR_AF=0.0736;SAS_AF=0.093;AA=C|||;VT=SNP
6	28609097	rs1810619	G	T	100	PASS	AC=1727;AF=0.344848;AN=5008;NS=2504;DP=16227;EAS_AF=0.3363;AMR_AF=0.4337;AFR_AF=0.0741;EUR_AF=0.5596;SAS_AF=0.4356;AA=G|||;VT=SNP
6	28609330	rs78890360	C	T	100	PASS	AC=98;AF=0.0195687;AN=5008;NS=2504;DP=15316;EAS_AF=0;AMR_AF=0.0259;AFR_AF=0.0507;EUR_AF=0.0129;SAS_AF=0;AA=C|||;VT=SNP
6	28610296	rs2057296	G	A	100	PASS	AC=1021;AF=0.203874;AN=5008;NS=2504;DP=14994;EAS_AF=0.3581;AMR_AF=0.2161;AFR_AF=0.1354;EUR_AF=0.1571;SAS_AF=0.1769;AA=G|||;VT=SNP
6	28610734	rs963937	T	C	100	PASS	AC=100;AF=0.0199681;AN=5008;NS=2504;DP=19693;EAS_AF=0;AMR_AF=0.0259;AFR_AF=0.0522;EUR_AF=0.0129;SAS_AF=0;AA=T|||;VT=SNP
6	28610746	rs74316384	C	T	100	PASS	AC=255;AF=0.0509185;AN=5008;NS=2504;DP=19586;EAS_AF=0.1002;AMR_AF=0.0418;AFR_AF=0.0008;EUR_AF=0.0219;SAS_AF=0.1043;AA=C|||;VT=SNP
6	28612596	rs10807039	T	C	100	PASS	AC=3017;AF=0.602436;AN=5008;NS=2504;DP=14630;EAS_AF=0.4871;AMR_AF=0.6715;AFR_AF=0.4811;EUR_AF=0.7813;SAS_AF=0.6524;AA=T|||;VT=SNP
6	28613079	rs139614182	T	A	100	PASS	AC=133;AF=0.0265575;AN=5008;NS=2504;DP=13087;EAS_AF=0.0546;AMR_AF=0.0216;AFR_AF=0.0098;EUR_AF=0.0119;SAS_AF=0.0389;AA=T|||;VT=SNP
6	28613097	rs62406542	T	C	100	PASS	AC=1311;AF=0.261781;AN=5008;NS=2504;DP=12845;EAS_AF=0.4603;AMR_AF=0.2594;AFR_AF=0.1415;EUR_AF=0.1829;SAS_AF=0.3027;AA=T|||;VT=SNP
6	28614112	rs149752860	T	C	100	PASS	AC=21;AF=0.00419329;AN=5008;NS=2504;DP=15348;EAS_AF=0;AMR_AF=0.0101;AFR_AF=0.0008;EUR_AF=0.0119;SAS_AF=0.001;AA=T|||;VT=SNP
6	28614188	rs77830670	A	T	100	PASS	AC=276;AF=0.0551118;AN=5008;NS=2504;DP=16445;EAS_AF=0.1012;AMR_AF=0.0418;AFR_AF=0.0008;EUR_AF=0.0229;SAS_AF=0.1237;AA=A|||;VT=SNP
6	28614400	rs7760867	C	G	100	PASS	AC=3058;AF=0.610623;AN=5008;NS=2504;DP=17145;EAS_AF=0.4871;AMR_AF=0.6744;AFR_AF=0.5023;EUR_AF=0.7833;SAS_AF=0.6616;AA=G|||;VT=SNP
6	28614474	rs56302826	T	G	100	PASS	AC=50;AF=0.00998403;AN=5008;NS=2504;DP=16571;EAS_AF=0;AMR_AF=0.0202;AFR_AF=0;EUR_AF=0.0278;SAS_AF=0.0082;AA=T|||;VT=SNP
6	28614610	rs7743296	T	A	100	PASS	AC=1023;AF=0.204273;AN=5008;NS=2504;DP=20147;EAS_AF=0.3581;AMR_AF=0.2161;AFR_AF=0.1346;EUR_AF=0.1581;SAS_AF=0.1789;AA=T|||;VT=SNP
6	28615292	rs7748225	T	G	100	PASS	AC=3034;AF=0.605831;AN=5008;NS=2504;DP=15933;EAS_AF=0.4871;AMR_AF=0.6744;AFR_AF=0.4856;EUR_AF=0.7813;SAS_AF=0.6616;AA=G|||;VT=SNP
6	28616216	rs732396	C	T	100	PASS	AC=470;AF=0.0938498;AN=5008;NS=2504;DP=19968;EAS_AF=0.2778;AMR_AF=0.1167;AFR_AF=0.0015;EUR_AF=0.0378;SAS_AF=0.0706;AA=C|||;VT=SNP
6	28616327	rs732395	A	G	100	PASS	AC=3055;AF=0.610024;AN=5008;NS=2504;DP=18695;EAS_AF=0.4871;AMR_AF=0.6744;AFR_AF=0.5023;EUR_AF=0.7823;SAS_AF=0.6595;AA=G|||;VT=SNP
6	28618611	rs57083092	C	T	100	PASS	AC=432;AF=0.086262;AN=5008;NS=2504;DP=19767;EAS_AF=0.0109;AMR_AF=0.0591;AFR_AF=0.2685;EUR_AF=0.0219;SAS_AF=0.0031;AA=C|||;VT=SNP
6	28618751	rs1884936	A	G	100	PASS	AC=1330;AF=0.265575;AN=5008;NS=2504;DP=16949;EAS_AF=0.1508;AMR_AF=0.2406;AFR_AF=0.4281;EUR_AF=0.2227;SAS_AF=0.226;AA=G|||;VT=SNP
6	28619353	rs34724414	A	G	100	PASS	AC=87;AF=0.0173722;AN=5008;NS=2504;DP=17979;EAS_AF=0;AMR_AF=0.0202;AFR_AF=0.003;EUR_AF=0.0686;SAS_AF=0;AA=A|||;VT=SNP
6	28619532	rs116551936	G	A	100	PASS	AC=27;AF=0.00539137;AN=5008;NS=2504;DP=18997;EAS_AF=0;AMR_AF=0.0086;AFR_AF=0;EUR_AF=0.0209;SAS_AF=0;AA=G|||;VT=SNP
6	28622277	rs7775683	G	T	100	PASS	AC=1283;AF=0.25619;AN=5008;NS=2504;DP=20641;EAS_AF=0.1508;AMR_AF=0.2378;AFR_AF=0.4054;EUR_AF=0.2177;SAS_AF=0.2157;AA=G|||;VT=SNP
6	28622337	rs2893966	G	A	100	PASS	AC=1283;AF=0.25619;AN=5008;NS=2504;DP=19794;EAS_AF=0.1508;AMR_AF=0.2378;AFR_AF=0.4054;EUR_AF=0.2177;SAS_AF=0.2157;AA=G|||;VT=SNP
6	28622484	rs12662929	G	C	100	PASS	AC=1314;AF=0.26238;AN=5008;NS=2504;DP=15852;EAS_AF=0.4603;AMR_AF=0.2594;AFR_AF=0.1422;EUR_AF=0.1829;SAS_AF=0.3047;AA=G|||;VT=SNP
6	28622914	rs13193532	A	G	100	PASS	AC=308;AF=0.0615016;AN=5008;NS=2504;DP=8303;EAS_AF=0.0208;AMR_AF=0.0519;AFR_AF=0.0492;EUR_AF=0.1024;SAS_AF=0.0849;AA=A|||;VT=SNP
6	28623724	rs1884937	A	T	100	PASS	AC=1288;AF=0.257188;AN=5008;NS=2504;DP=16546;EAS_AF=0.1508;AMR_AF=0.2378;AFR_AF=0.4062;EUR_AF=0.2217;SAS_AF=0.2157;AA=A|||;VT=SNP
6	28623755	rs79219202	G	A	100	PASS	AC=254;AF=0.0507188;AN=5008;NS=2504;DP=16413;EAS_AF=0.0079;AMR_AF=0.0375;AFR_AF=0.1483;EUR_AF=0.0209;SAS_AF=0.0031;AA=G|||;VT=SNP
6	28624894	rs11970339	T	A	100	PASS	AC=1283;AF=0.25619;AN=5008;NS=2504;DP=18010;EAS_AF=0.1508;AMR_AF=0.2378;AFR_AF=0.4054;EUR_AF=0.2177;SAS_AF=0.2157;AA=T|||;VT=SNP
6	28625086	rs76007449	T	C	100	PASS	AC=254;AF=0.0507188;AN=5008;NS=2504;DP=19550;EAS_AF=0.0992;AMR_AF=0.0418;AFR_AF=0.0008;EUR_AF=0.0219;SAS_AF=0.1043;AA=T|||;VT=SNP
6	28627469	rs9295775	A	G	100	PASS	AC=1628;AF=0.32508;AN=5008;NS=2504;DP=19129;EAS_AF=0.4593;AMR_AF=0.2954;AFR_AF=0.3449;EUR_AF=0.1968;SAS_AF=0.3129;AA=A|||;VT=SNP
6	28628466	rs16894180	C	G	100	PASS	AC=98;AF=0.0195687;AN=5008;NS=2504;DP=20205;EAS_AF=0;AMR_AF=0.0259;AFR_AF=0.0507;EUR_AF=0.0129;SAS_AF=0;AA=C|||;VT=SNP
6	28628800	rs16894183	C	T	100	PASS	AC=98;AF=0.0195687;AN=5008;NS=2504;DP=19387;EAS_AF=0;AMR_AF=0.0259;AFR_AF=0.0507;EUR_AF=0.0129;SAS_AF=0;AA=C|||;VT=SNP
6	28629510	rs34177106	T	G	100	PASS	AC=1298;AF=0.259185;AN=5008;NS=2504;DP=17224;EAS_AF=0.1508;AMR_AF=0.2378;AFR_AF=0.41;EUR_AF=0.2177;SAS_AF=0.2249;AA=G|||;VT=SNP
6	28629873	rs6925714	T	C	100	PASS	AC=1732;AF=0.345847;AN=5008;NS=2504;DP=13290;EAS_AF=0.3363;AMR_AF=0.4337;AFR_AF=0.0764;EUR_AF=0.5626;SAS_AF=0.4346;AA=t|||;VT=SNP
6	28630691	rs13194504	G	A	100	PASS	AC=87;AF=0.0173722;AN=5008;NS=2504;DP=17073;EAS_AF=0;AMR_AF=0.0202;AFR_AF=0.003;EUR_AF=0.0686;SAS_AF=0;AA=G|||;VT=SNP
6	28630793	rs7767008	T	G	100	PASS	AC=1319;AF=0.263379;AN=5008;NS=2504;DP=18145;EAS_AF=0.1508;AMR_AF=0.2378;AFR_AF=0.4251;EUR_AF=0.2187;SAS_AF=0.2249;AA=G|||;VT=SNP
6	28631731	rs16894184	T	C	100	PASS	AC=395;AF=0.0788738;AN=5008;NS=2504;DP=17036;EAS_AF=0.1131;AMR_AF=0.1052;AFR_AF=0.0166;EUR_AF=0.0845;SAS_AF=0.1033;AA=T|||;VT=SNP
6	28632561	rs10755647	G	C	100	PASS	AC=4677;AF=0.933906;AN=5008;NS=2504;DP=17130;EAS_AF=0.9474;AMR_AF=0.9669;AFR_AF=0.8472;EUR_AF=0.9781;SAS_AF=0.9683;AA=C|||;VT=SNP
6	28633274	rs58490223	C	T	100	PASS	AC=1313;AF=0.262181;AN=5008;NS=2504;DP=14821;EAS_AF=0.4593;AMR_AF=0.2594;AFR_AF=0.1415;EUR_AF=0.1839;SAS_AF=0.3047;AA=-|||;VT=SNP
6	28634891	rs56389860	G	A	100	PASS	AC=1298;AF=0.259185;AN=5008;NS=2504;DP=19028;EAS_AF=0.1508;AMR_AF=0.2378;AFR_AF=0.41;EUR_AF=0.2177;SAS_AF=0.2249;AA=A|||;VT=SNP
6	28635592	rs4713175	C	A	100	PASS	AC=858;AF=0.171326;AN=5008;NS=2504;DP=16287;EAS_AF=0.2976;AMR_AF=0.1888;AFR_AF=0.1248;EUR_AF=0.1332;SAS_AF=0.1309;AA=C|||;VT=SNP
6	28635780	rs35128564	T	C	100	PASS	AC=358;AF=0.0714856;AN=5008;NS=2504;DP=18549;EAS_AF=0.0208;AMR_AF=0.0533;AFR_AF=0.0862;EUR_AF=0.1014;SAS_AF=0.0859;AA=T|||;VT=SNP
6	28635944	rs114042160	C	G	100	PASS	AC=83;AF=0.0165735;AN=5008;NS=2504;DP=18465;EAS_AF=0;AMR_AF=0.0202;AFR_AF=0.0023;EUR_AF=0.0507;SAS_AF=0.0153;AA=C|||;VT=SNP
6	28636643	rs61229539	T	C	100	PASS	AC=1289;AF=0.257388;AN=5008;NS=2504;DP=20713;EAS_AF=0.1508;AMR_AF=0.2378;AFR_AF=0.407;EUR_AF=0.2217;SAS_AF=0.2157;AA=T|||;VT=SNP
6	28636660	rs73409118	C	T	100	PASS	AC=288;AF=0.057508;AN=5008;NS=2504;DP=20007;EAS_AF=0.0089;AMR_AF=0.0403;AFR_AF=0.1717;EUR_AF=0.0209;SAS_AF=0.0031;AA=C|||;VT=SNP
6	28637299	rs34211304	G	C	100	PASS	AC=342;AF=0.0682907;AN=5008;NS=2504;DP=15298;EAS_AF=0.0109;AMR_AF=0.0389;AFR_AF=0.205;EUR_AF=0.0219;SAS_AF=0.0112;AA=A|||;VT=SNP
6	28638847	rs10807040	A	G	100	PASS	AC=4678;AF=0.934105;AN=5008;NS=2504;DP=19058;EAS_AF=0.9474;AMR_AF=0.9669;AFR_AF=0.848;EUR_AF=0.9781;SAS_AF=0.9683;AA=G|||;VT=SNP
6	28639747	rs73744130	G	A	100	PASS	AC=98;AF=0.0195687;AN=5008;NS=2504;DP=19692;EAS_AF=0;AMR_AF=0.0259;AFR_AF=0.0507;EUR_AF=0.0129;SAS_AF=0;AA=G|||;VT=SNP
6	28640521	rs73409121	G	A	100	PASS	AC=309;AF=0.0617013;AN=5008;NS=2504;DP=19063;EAS_AF=0.0109;AMR_AF=0.0331;AFR_AF=0.1846;EUR_AF=0.0199;SAS_AF=0.0112;AA=G|||;VT=SNP
6	28641134	rs16894189	C	T	100	PASS	AC=394;AF=0.0786741;AN=5008;NS=2504;DP=19191;EAS_AF=0.1131;AMR_AF=0.1037;AFR_AF=0.0166;EUR_AF=0.0845;SAS_AF=0.1033;AA=C|||;VT=SNP
6	28641160	rs150364686	A	T	100	PASS	AC=35;AF=0.00698882;AN=5008;NS=2504;DP=18993;EAS_AF=0;AMR_AF=0.013;AFR_AF=0.0023;EUR_AF=0.0229;SAS_AF=0;AA=A|||;VT=SNP
6	28641233	rs78992434	C	T	100	PASS	AC=252;AF=0.0503195;AN=5008;NS=2504;DP=17799;EAS_AF=0.0992;AMR_AF=0.0418;AFR_AF=0.0008;EUR_AF=0.0219;SAS_AF=0.1022;AA=C|||;VT=SNP
6	28641689	rs16894191	A	G	100	PASS	AC=1249;AF=0.249401;AN=5008;NS=2504;DP=17943;EAS_AF=0.4623;AMR_AF=0.255;AFR_AF=0.1415;EUR_AF=0.1839;SAS_AF=0.2393;AA=A|||;VT=SNP
6	28641694	rs76948677	T	G	100	PASS	AC=254;AF=0.0507188;AN=5008;NS=2504;DP=17933;EAS_AF=0.1012;AMR_AF=0.0418;AFR_AF=0.0008;EUR_AF=0.0219;SAS_AF=0.1022;AA=T|||;VT=SNP
6	28641735	rs115444115	G	A	100	PASS	AC=51;AF=0.0101837;AN=5008;NS=2504;DP=18188;EAS_AF=0.002;AMR_AF=0.0086;AFR_AF=0.0008;EUR_AF=0.0338;SAS_AF=0.0082;AA=G|||;VT=SNP
6	28641957	rs3864294	A	G	100	PASS	AC=756;AF=0.150958;AN=5008;NS=2504;DP=20943;EAS_AF=0.0496;AMR_AF=0.1772;AFR_AF=0.0174;EUR_AF=0.3996;SAS_AF=0.1616;AA=A|||;VT=SNP
6	28643249	rs59109668	A	G	100	PASS	AC=98;AF=0.0195687;AN=5008;NS=2504;DP=21342;EAS_AF=0;AMR_AF=0.0259;AFR_AF=0.0507;EUR_AF=0.0129;SAS_AF=0;AA=A|||;VT=SNP
6	28643856	rs73409123	G	A	100	PASS	AC=225;AF=0.0449281;AN=5008;NS=2504;DP=15023;EAS_AF=0.0079;AMR_AF=0.0303;AFR_AF=0.1316;EUR_AF=0.0189;SAS_AF=0.0031;AA=G|||;VT=SNP
6	28643896	rs9380083	G	A	100	PASS	AC=1696;AF=0.338658;AN=5008;NS=2504;DP=17041;EAS_AF=0.3224;AMR_AF=0.4308;AFR_AF=0.0741;EUR_AF=0.5537;SAS_AF=0.4264;AA=G|||;VT=SNP
6	28643988	rs62406553	G	A	100	PASS	AC=1658;AF=0.33107;AN=5008;NS=2504;DP=14891;EAS_AF=0.4722;AMR_AF=0.2997;AFR_AF=0.3464;EUR_AF=0.2058;SAS_AF=0.316;AA=g|||;VT=SNP
6	28645170	rs9393921	T	G	100	PASS	AC=1693;AF=0.338059;AN=5008;NS=2504;DP=15532;EAS_AF=0.3185;AMR_AF=0.4308;AFR_AF=0.0741;EUR_AF=0.5537;SAS_AF=0.4274;AA=T|||;VT=SNP
6	28645995	rs73409125	A	C	100	PASS	AC=342;AF=0.0682907;AN=5008;NS=2504;DP=16902;EAS_AF=0.0109;AMR_AF=0.0389;AFR_AF=0.205;EUR_AF=0.0219;SAS_AF=0.0112;AA=A|||;VT=SNP
6	28646929	rs187334009	T	C	100	PASS	AC=22;AF=0.00439297;AN=5008;NS=2504;DP=21030;EAS_AF=0.003;AMR_AF=0.0086;AFR_AF=0;EUR_AF=0.007;SAS_AF=0.0061;AA=T|||;VT=SNP
6	28647984	rs149912748	G	A	100	PASS	AC=103;AF=0.0205671;AN=5008;NS=2504;DP=14226;EAS_AF=0.0179;AMR_AF=0.0231;AFR_AF=0.0098;EUR_AF=0.0239;SAS_AF=0.0327;AA=G|||;VT=SNP
6	28648083	rs16894194	T	A	100	PASS	AC=1288;AF=0.257188;AN=5008;NS=2504;DP=13922;EAS_AF=0.1508;AMR_AF=0.2378;AFR_AF=0.407;EUR_AF=0.2217;SAS_AF=0.2147;AA=T|||;VT=SNP
6	28648271	rs16894197	C	T	100	PASS	AC=1302;AF=0.259984;AN=5008;NS=2504;DP=15916;EAS_AF=0.1508;AMR_AF=0.2378;AFR_AF=0.4107;EUR_AF=0.2217;SAS_AF=0.2239;AA=T|||;VT=SNP
6	28648320	rs35466817	T	C	100	PASS	AC=1289;AF=0.257388;AN=5008;NS=2504;DP=16058;EAS_AF=0.1508;AMR_AF=0.2378;AFR_AF=0.407;EUR_AF=0.2217;SAS_AF=0.2157;AA=T|||;VT=SNP
6	28648631	rs4121090	T	A	100	PASS	AC=4696;AF=0.9377;AN=5008;NS=2504;DP=18089;EAS_AF=0.9474;AMR_AF=0.9683;AFR_AF=0.8608;EUR_AF=0.9781;SAS_AF=0.9683;AA=A|||;VT=SNP
6	28650353	rs9885928	A	G	100	PASS	AC=1698;AF=0.339058;AN=5008;NS=2504;DP=17360;EAS_AF=0.3204;AMR_AF=0.4395;AFR_AF=0.0741;EUR_AF=0.5507;SAS_AF=0.4274;AA=A|||;VT=SNP
6	28650523	rs4486067	T	C	100	PASS	AC=345;AF=0.0688898;AN=5008;NS=2504;DP=16010;EAS_AF=0.0208;AMR_AF=0.0576;AFR_AF=0.0734;EUR_AF=0.1034;SAS_AF=0.0849;AA=T|||;VT=SNP
6	28651091	rs13202664	T	G	100	PASS	AC=345;AF=0.0688898;AN=5008;NS=2504;DP=16396;EAS_AF=0.0208;AMR_AF=0.0576;AFR_AF=0.0734;EUR_AF=0.1034;SAS_AF=0.0849;AA=T|||;VT=SNP
6	28651237	rs73409140	G	C	100	PASS	AC=308;AF=0.0615016;AN=5008;NS=2504;DP=16107;EAS_AF=0.0109;AMR_AF=0.0331;AFR_AF=0.1838;EUR_AF=0.0199;SAS_AF=0.0112;AA=G|||;VT=SNP
6	28651780	rs6910361	G	A	100	PASS	AC=342;AF=0.0682907;AN=5008;NS=2504;DP=18191;EAS_AF=0.0208;AMR_AF=0.0576;AFR_AF=0.0711;EUR_AF=0.1034;SAS_AF=0.0849;AA=G|||;VT=SNP
6	28651819	rs192548204	G	C	100	PASS	AC=22;AF=0.00439297;AN=5008;NS=2504;DP=17818;EAS_AF=0.003;AMR_AF=0.0086;AFR_AF=0;EUR_AF=0.007;SAS_AF=0.0061;AA=G|||;VT=SNP
6	28652052	rs145161647	C	G	100	PASS	AC=99;AF=0.0197684;AN=5008;NS=2504;DP=15443;EAS_AF=0;AMR_AF=0.0259;AFR_AF=0.0514;EUR_AF=0.0129;SAS_AF=0;AA=C|||;VT=SNP
6	28652995	rs73744134	C	T	100	PASS	AC=99;AF=0.0197684;AN=5008;NS=2504;DP=20600;EAS_AF=0;AMR_AF=0.0259;AFR_AF=0.0514;EUR_AF=0.0129;SAS_AF=0;AA=C|||;VT=SNP
6	28654083	rs73744135	A	C	100	PASS	AC=99;AF=0.0197684;AN=5008;NS=2504;DP=18448;EAS_AF=0;AMR_AF=0.0259;AFR_AF=0.0514;EUR_AF=0.0129;SAS_AF=0;AA=A|||;VT=SNP
6	28654317	rs73744136	C	A	100	PASS	AC=100;AF=0.0199681;AN=5008;NS=2504;DP=17222;EAS_AF=0;AMR_AF=0.0259;AFR_AF=0.0514;EUR_AF=0.0139;SAS_AF=0;AA=C|||;VT=SNP
6	28654613	rs4711178	C	T	100	PASS	AC=1051;AF=0.209864;AN=5008;NS=2504;DP=16810;EAS_AF=0.376;AMR_AF=0.2061;AFR_AF=0.1331;EUR_AF=0.1571;SAS_AF=0.1994;AA=C|||;VT=SNP
6	28654751	rs140456535	G	A	100	PASS	AC=99;AF=0.0197684;AN=5008;NS=2504;DP=17783;EAS_AF=0;AMR_AF=0.0259;AFR_AF=0.0514;EUR_AF=0.0129;SAS_AF=0;AA=G|||;VT=SNP
6	28654789	rs112285225	T	C	100	PASS	AC=252;AF=0.0503195;AN=5008;NS=2504;DP=18001;EAS_AF=0.0992;AMR_AF=0.0418;AFR_AF=0.0008;EUR_AF=0.0219;SAS_AF=0.1022;AA=T|||;VT=SNP
6	28654994	rs11754112	C	T	100	PASS	AC=308;AF=0.0615016;AN=5008;NS=2504;DP=18445;EAS_AF=0.0109;AMR_AF=0.0331;AFR_AF=0.1838;EUR_AF=0.0199;SAS_AF=0.0112;AA=C|||;VT=SNP
6	28655388	rs11966966	T	C	100	PASS	AC=1300;AF=0.259585;AN=5008;NS=2504;DP=21737;EAS_AF=0.1389;AMR_AF=0.2421;AFR_AF=0.4281;EUR_AF=0.2237;SAS_AF=0.2055;AA=T|||;VT=SNP
6	28656109	rs11967609	T	A	100	PASS	AC=1322;AF=0.263978;AN=5008;NS=2504;DP=18123;EAS_AF=0.1389;AMR_AF=0.2421;AFR_AF=0.444;EUR_AF=0.2247;SAS_AF=0.2055;AA=T|||;VT=SNP
6	28656119	rs9348811	C	A	100	PASS	AC=1691;AF=0.33766;AN=5008;NS=2504;DP=17639;EAS_AF=0.3204;AMR_AF=0.4409;AFR_AF=0.0741;EUR_AF=0.5517;SAS_AF=0.4182;AA=C|||;VT=SNP
6	28656452	rs2394120	A	C	100	PASS	AC=1300;AF=0.259585;AN=5008;NS=2504;DP=17370;EAS_AF=0.1389;AMR_AF=0.2421;AFR_AF=0.4281;EUR_AF=0.2237;SAS_AF=0.2055;AA=A|||;VT=SNP
6	28656489	rs2394121	T	G	100	PASS	AC=1321;AF=0.263778;AN=5008;NS=2504;DP=17511;EAS_AF=0.1389;AMR_AF=0.2421;AFR_AF=0.4433;EUR_AF=0.2247;SAS_AF=0.2055;AA=T|||;VT=SNP
6	28657190	rs12180700	G	A	100	PASS	AC=1691;AF=0.33766;AN=5008;NS=2504;DP=19997;EAS_AF=0.3204;AMR_AF=0.4409;AFR_AF=0.0741;EUR_AF=0.5517;SAS_AF=0.4182;AA=G|||;VT=SNP
6	28657280	rs138010458	C	T	100	PASS	AC=398;AF=0.0794728;AN=5008;NS=2504;DP=19010;EAS_AF=0.1131;AMR_AF=0.1037;AFR_AF=0.0174;EUR_AF=0.0885;SAS_AF=0.1022;AA=C|||;VT=SNP
6	28657458	rs34953859	A	G	100	PASS	AC=321;AF=0.0640974;AN=5008;NS=2504;DP=18538;EAS_AF=0.0089;AMR_AF=0.0562;AFR_AF=0.0726;EUR_AF=0.1024;SAS_AF=0.0757;AA=A|||;VT=SNP
6	28658554	rs2394122	A	G	100	PASS	AC=3340;AF=0.666933;AN=5008;NS=2504;DP=20010;EAS_AF=0.8085;AMR_AF=0.7248;AFR_AF=0.3986;EUR_AF=0.7525;SAS_AF=0.7546;AA=A|||;VT=SNP
6	28658737	rs56127972	T	C	100	PASS	AC=99;AF=0.0197684;AN=5008;NS=2504;DP=19976;EAS_AF=0;AMR_AF=0.0259;AFR_AF=0.0514;EUR_AF=0.0129;SAS_AF=0;AA=T|||;VT=SNP
6	28658753	rs2893967	C	T	100	PASS	AC=305;AF=0.0609026;AN=5008;NS=2504;DP=19573;EAS_AF=0.0109;AMR_AF=0.0331;AFR_AF=0.1823;EUR_AF=0.0189;SAS_AF=0.0112;AA=C|||;VT=SNP
6	28659035	rs4289643	A	G	100	PASS	AC=1685;AF=0.336462;AN=5008;NS=2504;DP=19228;EAS_AF=0.3304;AMR_AF=0.4323;AFR_AF=0.0741;EUR_AF=0.5427;SAS_AF=0.4172;AA=A|||;VT=SNP
6	28659407	rs7748643	G	A	100	PASS	AC=2304;AF=0.460064;AN=5008;NS=2504;DP=19388;EAS_AF=0.4861;AMR_AF=0.3948;AFR_AF=0.5749;EUR_AF=0.33;SAS_AF=0.4581;AA=G|||;VT=SNP
6	28659564	rs112053680	G	A	100	PASS	AC=303;AF=0.0605032;AN=5008;NS=2504;DP=20883;EAS_AF=0.0109;AMR_AF=0.0331;AFR_AF=0.1815;EUR_AF=0.0189;SAS_AF=0.0102;AA=g|||;VT=SNP
6	28659633	rs73744140	T	C	100	PASS	AC=100;AF=0.0199681;AN=5008;NS=2504;DP=18378;EAS_AF=0;AMR_AF=0.0259;AFR_AF=0.0514;EUR_AF=0.0139;SAS_AF=0;AA=T|||;VT=SNP
6	28659863	rs7752875	C	T	100	PASS	AC=2638;AF=0.526757;AN=5008;NS=2504;DP=20264;EAS_AF=0.5952;AMR_AF=0.4928;AFR_AF=0.5794;EUR_AF=0.4076;SAS_AF=0.5317;AA=C|||;VT=SNP
6	28660101	rs60583357	C	T	100	PASS	AC=371;AF=0.0740815;AN=5008;NS=2504;DP=19762;EAS_AF=0.1091;AMR_AF=0.1023;AFR_AF=0.0182;EUR_AF=0.0885;SAS_AF=0.0787;AA=C|||;VT=SNP
6	28660290	rs9500977	G	A	100	PASS	AC=2637;AF=0.526558;AN=5008;NS=2504;DP=20664;EAS_AF=0.5952;AMR_AF=0.4928;AFR_AF=0.5794;EUR_AF=0.4076;SAS_AF=0.5307;AA=G|||;VT=SNP
6	28660515	rs55776584	T	C	100	PASS	AC=1059;AF=0.211462;AN=5008;NS=2504;DP=18174;EAS_AF=0.379;AMR_AF=0.2075;AFR_AF=0.1354;EUR_AF=0.1571;SAS_AF=0.2004;AA=T|||;VT=SNP
6	28660719	rs74822057	G	A	100	PASS	AC=99;AF=0.0197684;AN=5008;NS=2504;DP=17916;EAS_AF=0;AMR_AF=0.0259;AFR_AF=0.0514;EUR_AF=0.0129;SAS_AF=0;AA=G|||;VT=SNP
6	28660800	rs116446871	C	T	100	PASS	AC=371;AF=0.0740815;AN=5008;NS=2504;DP=15848;EAS_AF=0.1091;AMR_AF=0.1023;AFR_AF=0.0182;EUR_AF=0.0885;SAS_AF=0.0787;AA=C|||;VT=SNP
6	28662390	rs1319076	G	T	100	PASS	AC=303;AF=0.0605032;AN=5008;NS=2504;DP=18672;EAS_AF=0.0109;AMR_AF=0.0331;AFR_AF=0.1815;EUR_AF=0.0189;SAS_AF=0.0102;AA=G|||;VT=SNP
6	28662521	rs1319075	C	T	100	PASS	AC=1993;AF=0.397963;AN=5008;NS=2504;DP=17533;EAS_AF=0.3353;AMR_AF=0.4726;AFR_AF=0.2557;EUR_AF=0.5696;SAS_AF=0.4254;AA=C|||;VT=SNP
6	28662932	rs73744141	C	T	100	PASS	AC=100;AF=0.0199681;AN=5008;NS=2504;DP=14509;EAS_AF=0;AMR_AF=0.0259;AFR_AF=0.0514;EUR_AF=0.0139;SAS_AF=0;AA=C|||;VT=SNP
6	28663410	rs6902736	A	C	100	PASS	AC=2630;AF=0.52516;AN=5008;NS=2504;DP=12893;EAS_AF=0.5923;AMR_AF=0.4942;AFR_AF=0.5764;EUR_AF=0.4076;SAS_AF=0.5297;AA=A|||;VT=SNP
6	28663530	rs6456831	C	A	100	PASS	AC=2632;AF=0.525559;AN=5008;NS=2504;DP=13809;EAS_AF=0.6121;AMR_AF=0.4942;AFR_AF=0.5605;EUR_AF=0.4066;SAS_AF=0.5337;AA=C|||;VT=SNP
6	28663538	rs6925718	T	C	100	PASS	AC=177;AF=0.0353435;AN=5008;NS=2504;DP=13653;EAS_AF=0;AMR_AF=0.0548;AFR_AF=0.0681;EUR_AF=0.0467;SAS_AF=0.002;AA=C|||;VT=SNP
6	28664213	rs16894216	T	C	100	PASS	AC=274;AF=0.0547125;AN=5008;NS=2504;DP=18368;EAS_AF=0.0962;AMR_AF=0.0432;AFR_AF=0.0008;EUR_AF=0.0229;SAS_AF=0.1258;AA=T|||;VT=SNP
6	28664631	rs4143771	A	G	100	PASS	AC=2666;AF=0.532348;AN=5008;NS=2504;DP=17907;EAS_AF=0.624;AMR_AF=0.4942;AFR_AF=0.5764;EUR_AF=0.4076;SAS_AF=0.5337;AA=A|||;VT=SNP
6	28664781	rs111407958	T	G	100	PASS	AC=10;AF=0.00199681;AN=5008;NS=2504;DP=19690;EAS_AF=0;AMR_AF=0.0014;AFR_AF=0;EUR_AF=0.0089;SAS_AF=0;AA=T|||;VT=SNP
6	28665080	rs73391123	G	T	100	PASS	AC=303;AF=0.0605032;AN=5008;NS=2504;DP=20507;EAS_AF=0.0109;AMR_AF=0.0331;AFR_AF=0.1815;EUR_AF=0.0189;SAS_AF=0.0102;AA=G|||;VT=SNP
6	28665109	rs7382112	A	G	100	PASS	AC=2632;AF=0.525559;AN=5008;NS=2504;DP=20557;EAS_AF=0.6121;AMR_AF=0.4942;AFR_AF=0.5605;EUR_AF=0.4066;SAS_AF=0.5337;AA=A|||;VT=SNP
6	28665362	rs7382146	C	T	100	PASS	AC=2744;AF=0.547923;AN=5008;NS=2504;DP=20598;EAS_AF=0.5923;AMR_AF=0.5202;AFR_AF=0.6324;EUR_AF=0.4205;SAS_AF=0.5389;AA=T|||;VT=SNP
6	28665902	rs115043233	T	C	100	PASS	AC=275;AF=0.0549121;AN=5008;NS=2504;DP=19170;EAS_AF=0.0109;AMR_AF=0.0259;AFR_AF=0.1641;EUR_AF=0.0189;SAS_AF=0.0102;AA=T|||;VT=SNP
6	28665934	rs2394149	G	A	100	PASS	AC=1690;AF=0.33746;AN=5008;NS=2504;DP=18617;EAS_AF=0.3234;AMR_AF=0.4395;AFR_AF=0.0741;EUR_AF=0.5517;SAS_AF=0.4151;AA=G|||;VT=SNP
6	28665936	rs77308353	C	G	100	PASS	AC=70;AF=0.0139776;AN=5008;NS=2504;DP=18665;EAS_AF=0.0109;AMR_AF=0.0058;AFR_AF=0.0008;EUR_AF=0.0467;SAS_AF=0.0072;AA=C|||;VT=SNP
6	28665944	rs1337585	G	A	100	PASS	AC=2633;AF=0.525759;AN=5008;NS=2504;DP=18506;EAS_AF=0.6131;AMR_AF=0.4942;AFR_AF=0.5613;EUR_AF=0.4066;SAS_AF=0.5327;AA=G|||;VT=SNP
6	28666711	rs115401958	G	A	100	PASS	AC=8;AF=0.00159744;AN=5008;NS=2504;DP=18494;EAS_AF=0;AMR_AF=0.0043;AFR_AF=0;EUR_AF=0.005;SAS_AF=0;AA=G|||;VT=SNP
6	28666893	rs140305827	C	A	100	PASS	AC=31;AF=0.0061901;AN=5008;NS=2504;DP=15609;EAS_AF=0;AMR_AF=0.0115;AFR_AF=0.0008;EUR_AF=0.0189;SAS_AF=0.0031;AA=C|||;VT=SNP
6	28667399	rs55906309	C	G	100	PASS	AC=100;AF=0.0199681;AN=5008;NS=2504;DP=18406;EAS_AF=0;AMR_AF=0.0259;AFR_AF=0.0514;EUR_AF=0.0139;SAS_AF=0;AA=C|||;VT=SNP
6	28667444	rs16894218	A	G	100	PASS	AC=100;AF=0.0199681;AN=5008;NS=2504;DP=19203;EAS_AF=0;AMR_AF=0.0259;AFR_AF=0.0514;EUR_AF=0.0139;SAS_AF=0;AA=A|||;VT=SNP
6	28667448	rs12111360	G	A	100	PASS	AC=302;AF=0.0603035;AN=5008;NS=2504;DP=19341;EAS_AF=0.0109;AMR_AF=0.0331;AFR_AF=0.1808;EUR_AF=0.0189;SAS_AF=0.0102;AA=G|||;VT=SNP
6	28667669	rs35044849	A	G	100	PASS	AC=88;AF=0.0175719;AN=5008;NS=2504;DP=19088;EAS_AF=0;AMR_AF=0.0202;AFR_AF=0.0038;EUR_AF=0.0686;SAS_AF=0;AA=A|||;VT=SNP
6	28668480	rs7383248	A	C	100	PASS	AC=2690;AF=0.537141;AN=5008;NS=2504;DP=18777;EAS_AF=0.6131;AMR_AF=0.5014;AFR_AF=0.5998;EUR_AF=0.4066;SAS_AF=0.5337;AA=C|||;VT=SNP
6	28669315	rs6939576	G	A	100	PASS	AC=1787;AF=0.356829;AN=5008;NS=2504;DP=19368;EAS_AF=0.2857;AMR_AF=0.2939;AFR_AF=0.5174;EUR_AF=0.2485;SAS_AF=0.3691;AA=A|||;VT=SNP
6	28669610	rs143144207	A	G	100	PASS	AC=296;AF=0.0591054;AN=5008;NS=2504;DP=16879;EAS_AF=0.0198;AMR_AF=0.0317;AFR_AF=0.1377;EUR_AF=0.0457;SAS_AF=0.0266;AA=A|||;VT=SNP
6	28669698	rs9295777	G	T	100	PASS	AC=1612;AF=0.321885;AN=5008;NS=2504;DP=17458;EAS_AF=0.3065;AMR_AF=0.415;AFR_AF=0.0658;EUR_AF=0.5179;SAS_AF=0.4162;AA=G|||;VT=SNP
6	28670308	rs140831377	C	T	100	PASS	AC=34;AF=0.00678914;AN=5008;NS=2504;DP=16830;EAS_AF=0.001;AMR_AF=0.013;AFR_AF=0.0008;EUR_AF=0.0199;SAS_AF=0.0031;AA=C|||;VT=SNP
6	28671343	rs6908726	G	C	100	PASS	AC=4680;AF=0.934505;AN=5008;NS=2504;DP=19023;EAS_AF=1;AMR_AF=0.9553;AFR_AF=0.8336;EUR_AF=0.9235;SAS_AF=1;AA=C|||;VT=SNP
6	28671422	rs1107160	G	T	100	PASS	AC=371;AF=0.0740815;AN=5008;NS=2504;DP=18742;EAS_AF=0.0784;AMR_AF=0.049;AFR_AF=0.0401;EUR_AF=0.0527;SAS_AF=0.1554;AA=G|||;VT=SNP
6	28671651	rs1107158	A	G	100	PASS	AC=390;AF=0.0778754;AN=5008;NS=2504;DP=19748;EAS_AF=0.0833;AMR_AF=0.0576;AFR_AF=0.0393;EUR_AF=0.0606;SAS_AF=0.1564;AA=G|||;VT=SNP
6	28671723	rs1107159	T	C	100	PASS	AC=391;AF=0.0780751;AN=5008;NS=2504;DP=17397;EAS_AF=0.0843;AMR_AF=0.0576;AFR_AF=0.0393;EUR_AF=0.0606;SAS_AF=0.1564;AA=C|||;VT=SNP
6	28671898	rs2893974	C	T	100	PASS	AC=390;AF=0.0778754;AN=5008;NS=2504;DP=17581;EAS_AF=0.0833;AMR_AF=0.0576;AFR_AF=0.0393;EUR_AF=0.0606;SAS_AF=0.1564;AA=C|||;VT=SNP
6	28672109	rs116111475	C	G	100	PASS	AC=44;AF=0.00878594;AN=5008;NS=2504;DP=16202;EAS_AF=0;AMR_AF=0.0043;AFR_AF=0.0008;EUR_AF=0.0368;SAS_AF=0.0031;AA=C|||;VT=SNP
6	28672265	rs116324817	A	G	100	PASS	AC=48;AF=0.00958466;AN=5008;NS=2504;DP=19191;EAS_AF=0.002;AMR_AF=0.0072;AFR_AF=0.0008;EUR_AF=0.0308;SAS_AF=0.0092;AA=A|||;VT=SNP
6	28672688	rs1107294	T	C	100	PASS	AC=390;AF=0.0778754;AN=5008;NS=2504;DP=20453;EAS_AF=0.0833;AMR_AF=0.0576;AFR_AF=0.0393;EUR_AF=0.0606;SAS_AF=0.1564;AA=T|||;VT=SNP
6	28672826	rs74686052	C	A	100	PASS	AC=390;AF=0.0778754;AN=5008;NS=2504;DP=20049;EAS_AF=0.0833;AMR_AF=0.0576;AFR_AF=0.0393;EUR_AF=0.0606;SAS_AF=0.1564;AA=C|||;VT=SNP
6	28672892	rs75197152	G	A	100	PASS	AC=390;AF=0.0778754;AN=5008;NS=2504;DP=19723;EAS_AF=0.0833;AMR_AF=0.0576;AFR_AF=0.0393;EUR_AF=0.0606;SAS_AF=0.1564;AA=G|||;VT=SNP
6	28672897	rs56092796	C	A	100	PASS	AC=1810;AF=0.361422;AN=5008;NS=2504;DP=19687;EAS_AF=0.5437;AMR_AF=0.4063;AFR_AF=0.2784;EUR_AF=0.2982;SAS_AF=0.319;AA=C|||;VT=SNP
6	28673401	rs115125105	A	C	100	PASS	AC=390;AF=0.0778754;AN=5008;NS=2504;DP=14865;EAS_AF=0.0833;AMR_AF=0.0576;AFR_AF=0.0393;EUR_AF=0.0606;SAS_AF=0.1564;AA=C|||;VT=SNP
6	28673434	rs35243068	G	A	100	PASS	AC=88;AF=0.0175719;AN=5008;NS=2504;DP=16551;EAS_AF=0;AMR_AF=0.0202;AFR_AF=0.003;EUR_AF=0.0696;SAS_AF=0;AA=G|||;VT=SNP
6	28673633	rs62406559	T	G	100	PASS	AC=60;AF=0.0119808;AN=5008;NS=2504;DP=15369;EAS_AF=0;AMR_AF=0.0202;AFR_AF=0;EUR_AF=0.0288;SAS_AF=0.0174;AA=T|||;VT=SNP
6	28673997	rs9969087	C	T	100	PASS	AC=210;AF=0.0419329;AN=5008;NS=2504;DP=15141;EAS_AF=0.003;AMR_AF=0.0159;AFR_AF=0.0976;EUR_AF=0.0189;SAS_AF=0.0491;AA=C|||;VT=SNP
6	28673998	rs4713177	A	G	100	PASS	AC=4786;AF=0.955671;AN=5008;NS=2504;DP=15128;EAS_AF=1;AMR_AF=0.9755;AFR_AF=0.9054;EUR_AF=0.9274;SAS_AF=0.9928;AA=G|||;VT=SNP
6	28674119	rs111593707	T	C	100	PASS	AC=390;AF=0.0778754;AN=5008;NS=2504;DP=14880;EAS_AF=0.0833;AMR_AF=0.0576;AFR_AF=0.0393;EUR_AF=0.0606;SAS_AF=0.1564;AA=C|||;VT=SNP
6	28674322	rs7772289	G	T	100	PASS	AC=2038;AF=0.406949;AN=5008;NS=2504;DP=15880;EAS_AF=0.3601;AMR_AF=0.438;AFR_AF=0.2716;EUR_AF=0.5348;SAS_AF=0.4847;AA=G|||;VT=SNP
6	28674491	rs144770242	C	A	100	PASS	AC=67;AF=0.0133786;AN=5008;NS=2504;DP=14493;EAS_AF=0.001;AMR_AF=0.0159;AFR_AF=0.0265;EUR_AF=0.0119;SAS_AF=0.0082;AA=C|||;VT=SNP
6	28674494	rs7754365	T	G	100	PASS	AC=390;AF=0.0778754;AN=5008;NS=2504;DP=14523;EAS_AF=0.0833;AMR_AF=0.0576;AFR_AF=0.0393;EUR_AF=0.0606;SAS_AF=0.1564;AA=G|||;VT=SNP
6	28674628	rs7772373	A	G	100	PASS	AC=369;AF=0.0736821;AN=5008;NS=2504;DP=13751;EAS_AF=0.0784;AMR_AF=0.049;AFR_AF=0.0393;EUR_AF=0.0517;SAS_AF=0.1554;AA=a|||;VT=SNP
6	28674675	rs7772482	A	G	100	PASS	AC=369;AF=0.0736821;AN=5008;NS=2504;DP=13686;EAS_AF=0.0784;AMR_AF=0.049;AFR_AF=0.0393;EUR_AF=0.0517;SAS_AF=0.1554;AA=A|||;VT=SNP
6	28674798	rs7738101	A	C	100	PASS	AC=390;AF=0.0778754;AN=5008;NS=2504;DP=15954;EAS_AF=0.0833;AMR_AF=0.0576;AFR_AF=0.0393;EUR_AF=0.0606;SAS_AF=0.1564;AA=A|||;VT=SNP
6	28675236	rs34509358	A	T	100	PASS	AC=129;AF=0.0257588;AN=5008;NS=2504;DP=14939;EAS_AF=0.002;AMR_AF=0.0432;AFR_AF=0.0015;EUR_AF=0.0865;SAS_AF=0.0082;AA=A|||;VT=SNP
6	28675286	rs113335053	C	T	100	PASS	AC=390;AF=0.0778754;AN=5008;NS=2504;DP=11476;EAS_AF=0.0833;AMR_AF=0.0576;AFR_AF=0.0393;EUR_AF=0.0606;SAS_AF=0.1564;AA=C|||;VT=SNP
6	28675630	rs6901325	G	A	100	PASS	AC=390;AF=0.0778754;AN=5008;NS=2504;DP=18247;EAS_AF=0.0833;AMR_AF=0.0576;AFR_AF=0.0393;EUR_AF=0.0606;SAS_AF=0.1564;AA=g|||;VT=SNP
6	28675860	rs6906105	G	A	100	PASS	AC=390;AF=0.0778754;AN=5008;NS=2504;DP=16930;EAS_AF=0.0833;AMR_AF=0.0576;AFR_AF=0.0393;EUR_AF=0.0606;SAS_AF=0.1564;AA=A|||;VT=SNP
6	28676013	rs6905871	A	G	100	PASS	AC=390;AF=0.0778754;AN=5008;NS=2504;DP=18021;EAS_AF=0.0833;AMR_AF=0.0576;AFR_AF=0.0393;EUR_AF=0.0606;SAS_AF=0.1564;AA=G|||;VT=SNP
6	28676074	rs6906506	G	C	100	PASS	AC=390;AF=0.0778754;AN=5008;NS=2504;DP=17476;EAS_AF=0.0833;AMR_AF=0.0576;AFR_AF=0.0393;EUR_AF=0.0606;SAS_AF=0.1564;AA=G|||;VT=SNP
6	28676193	rs9368570	G	A	100	PASS	AC=1812;AF=0.361821;AN=5008;NS=2504;DP=18402;EAS_AF=0.5427;AMR_AF=0.4078;AFR_AF=0.2784;EUR_AF=0.2992;SAS_AF=0.32;AA=G|||;VT=SNP
6	28676215	rs76799171	A	T	100	PASS	AC=390;AF=0.0778754;AN=5008;NS=2504;DP=18495;EAS_AF=0.0833;AMR_AF=0.0576;AFR_AF=0.0393;EUR_AF=0.0606;SAS_AF=0.1564;AA=A|||;VT=SNP
6	28676394	rs9366724	A	T	100	PASS	AC=285;AF=0.0569089;AN=5008;NS=2504;DP=18532;EAS_AF=0.1111;AMR_AF=0.0461;AFR_AF=0.0106;EUR_AF=0.0467;SAS_AF=0.0818;AA=A|||;VT=SNP
6	28676458	rs9357072	G	T	100	PASS	AC=283;AF=0.0565096;AN=5008;NS=2504;DP=19055;EAS_AF=0.1091;AMR_AF=0.0461;AFR_AF=0.0106;EUR_AF=0.0467;SAS_AF=0.0818;AA=G|||;VT=SNP
6	28676528	rs115747855	C	G	100	PASS	AC=21;AF=0.00419329;AN=5008;NS=2504;DP=17591;EAS_AF=0;AMR_AF=0.0043;AFR_AF=0.0008;EUR_AF=0.0129;SAS_AF=0.0041;AA=C|||;VT=SNP
6	28677144	rs12193659	C	T	100	PASS	AC=71;AF=0.0141773;AN=5008;NS=2504;DP=18508;EAS_AF=0.001;AMR_AF=0.0058;AFR_AF=0.0015;EUR_AF=0.0606;SAS_AF=0.0031;AA=C|||;VT=SNP
6	28677514	rs61657599	A	G	100	PASS	AC=369;AF=0.0736821;AN=5008;NS=2504;DP=19962;EAS_AF=0.0784;AMR_AF=0.049;AFR_AF=0.0393;EUR_AF=0.0517;SAS_AF=0.1554;AA=A|||;VT=SNP
6	28677616	rs145272855	T	C	100	PASS	AC=36;AF=0.0071885;AN=5008;NS=2504;DP=19926;EAS_AF=0.002;AMR_AF=0.0072;AFR_AF=0.0076;EUR_AF=0.0109;SAS_AF=0.0082;AA=T|||;VT=SNP
6	28677758	rs9368571	C	G	100	PASS	AC=1382;AF=0.275958;AN=5008;NS=2504;DP=18731;EAS_AF=0.4484;AMR_AF=0.3026;AFR_AF=0.2035;EUR_AF=0.2177;SAS_AF=0.2372;AA=C|||;VT=SNP
6	28677931	rs116246293	A	G	100	PASS	AC=109;AF=0.0217652;AN=5008;NS=2504;DP=17477;EAS_AF=0.004;AMR_AF=0.0288;AFR_AF=0.0023;EUR_AF=0.0517;SAS_AF=0.0307;AA=G|||;VT=SNP
6	28677996	rs75780051	C	A	100	PASS	AC=455;AF=0.0908546;AN=5008;NS=2504;DP=20263;EAS_AF=0.0833;AMR_AF=0.062;AFR_AF=0.0855;EUR_AF=0.0606;SAS_AF=0.1575;AA=A|||;VT=SNP
6	28678293	rs79872226	G	T	100	PASS	AC=134;AF=0.0267572;AN=5008;NS=2504;DP=20207;EAS_AF=0.0536;AMR_AF=0.0101;AFR_AF=0.0015;EUR_AF=0.0169;SAS_AF=0.0552;AA=G|||;VT=SNP
6	28678357	rs7775835	T	C	100	PASS	AC=4227;AF=0.84405;AN=5008;NS=2504;DP=18782;EAS_AF=0.9861;AMR_AF=0.8991;AFR_AF=0.5832;EUR_AF=0.8936;SAS_AF=0.9601;AA=c|||;VT=SNP
6	28678387	rs77679360	A	G	100	PASS	AC=134;AF=0.0267572;AN=5008;NS=2504;DP=18391;EAS_AF=0.0536;AMR_AF=0.0101;AFR_AF=0.0015;EUR_AF=0.0169;SAS_AF=0.0552;AA=A|||;VT=SNP
6	28678607	rs140041878	T	C	100	PASS	AC=188;AF=0.0375399;AN=5008;NS=2504;DP=19625;EAS_AF=0.0248;AMR_AF=0.0331;AFR_AF=0.0068;EUR_AF=0.0328;SAS_AF=0.1002;AA=T|||;VT=SNP
6	28678912	rs80053558	T	A	100	PASS	AC=454;AF=0.090655;AN=5008;NS=2504;DP=18403;EAS_AF=0.0833;AMR_AF=0.062;AFR_AF=0.0855;EUR_AF=0.0606;SAS_AF=0.1564;AA=T|||;VT=SNP
6	28679016	rs75844181	T	C	100	PASS	AC=454;AF=0.090655;AN=5008;NS=2504;DP=20193;EAS_AF=0.0833;AMR_AF=0.062;AFR_AF=0.0855;EUR_AF=0.0606;SAS_AF=0.1564;AA=C|||;VT=SNP
6	28679620	rs1891757	G	A	100	PASS	AC=433;AF=0.0864617;AN=5008;NS=2504;DP=15867;EAS_AF=0.0784;AMR_AF=0.0533;AFR_AF=0.0855;EUR_AF=0.0517;SAS_AF=0.1554;AA=G|||;VT=SNP
6	28679868	rs1539586	G	C	100	PASS	AC=1936;AF=0.386581;AN=5008;NS=2504;DP=17167;EAS_AF=0.5308;AMR_AF=0.3732;AFR_AF=0.3464;EUR_AF=0.2853;SAS_AF=0.4059;AA=C|||;VT=SNP
6	28679944	rs1539585	C	T	100	PASS	AC=1915;AF=0.382388;AN=5008;NS=2504;DP=18642;EAS_AF=0.3591;AMR_AF=0.4207;AFR_AF=0.1982;EUR_AF=0.5288;SAS_AF=0.4775;AA=C|||;VT=SNP
6	28679945	rs1539584	A	C	100	PASS	AC=1414;AF=0.282348;AN=5008;NS=2504;DP=18549;EAS_AF=0.4474;AMR_AF=0.3098;AFR_AF=0.2141;EUR_AF=0.2247;SAS_AF=0.2444;AA=A|||;VT=SNP
6	28680103	rs115582688	C	T	100	PASS	AC=346;AF=0.0690895;AN=5008;NS=2504;DP=17406;EAS_AF=0.0952;AMR_AF=0.1009;AFR_AF=0.0197;EUR_AF=0.0785;SAS_AF=0.0767;AA=C|||;VT=SNP
6	28680106	rs73391145	C	T	100	PASS	AC=245;AF=0.0489217;AN=5008;NS=2504;DP=17368;EAS_AF=0.003;AMR_AF=0.0202;AFR_AF=0.1218;EUR_AF=0.0189;SAS_AF=0.0491;AA=C|||;VT=SNP
6	28680173	rs1573970	C	G	100	PASS	AC=454;AF=0.090655;AN=5008;NS=2504;DP=16973;EAS_AF=0.0833;AMR_AF=0.062;AFR_AF=0.0855;EUR_AF=0.0606;SAS_AF=0.1564;AA=G|||;VT=SNP
6	28680285	rs1573969	C	T	100	PASS	AC=454;AF=0.090655;AN=5008;NS=2504;DP=14242;EAS_AF=0.0833;AMR_AF=0.062;AFR_AF=0.0855;EUR_AF=0.0606;SAS_AF=0.1564;AA=T|||;VT=SNP
6	28680467	rs112771452	C	G	100	PASS	AC=455;AF=0.0908546;AN=5008;NS=2504;DP=9511;EAS_AF=0.0833;AMR_AF=0.062;AFR_AF=0.0862;EUR_AF=0.0606;SAS_AF=0.1564;AA=C|||;VT=SNP
6	28680835	rs190340765	T	C	100	PASS	AC=53;AF=0.0105831;AN=5008;NS=2504;DP=3132;EAS_AF=0.001;AMR_AF=0.0216;AFR_AF=0.0008;EUR_AF=0.0258;SAS_AF=0.0102;AA=T|||;VT=SNP
6	28680892	rs72844382	C	T	100	PASS	AC=1485;AF=0.296526;AN=5008;NS=2504;DP=6345;EAS_AF=0.4484;AMR_AF=0.3112;AFR_AF=0.2625;EUR_AF=0.2247;SAS_AF=0.2495;AA=C|||;VT=SNP
6	28680975	rs56384403	C	G	100	PASS	AC=452;AF=0.0902556;AN=5008;NS=2504;DP=8271;EAS_AF=0.0833;AMR_AF=0.062;AFR_AF=0.084;EUR_AF=0.0606;SAS_AF=0.1564;AA=C|||;VT=SNP
6	28681415	rs13217472	G	A	100	PASS	AC=88;AF=0.0175719;AN=5008;NS=2504;DP=13014;EAS_AF=0;AMR_AF=0.0202;AFR_AF=0.003;EUR_AF=0.0696;SAS_AF=0;AA=G|||;VT=SNP
6	28681444	rs10456364	T	C	100	PASS	AC=1671;AF=0.333666;AN=5008;NS=2504;DP=12326;EAS_AF=0.3562;AMR_AF=0.4035;AFR_AF=0.0756;EUR_AF=0.5099;SAS_AF=0.4284;AA=T|||;VT=SNP
6	28681510	rs6937342	C	T	100	PASS	AC=193;AF=0.0385383;AN=5008;NS=2504;DP=11161;EAS_AF=0.003;AMR_AF=0.0144;AFR_AF=0.0855;EUR_AF=0.0189;SAS_AF=0.0491;AA=C|||;VT=SNP
6	28681804	rs10456365	A	G	100	PASS	AC=1673;AF=0.334065;AN=5008;NS=2504;DP=16363;EAS_AF=0.3581;AMR_AF=0.4035;AFR_AF=0.0756;EUR_AF=0.5099;SAS_AF=0.4284;AA=A|||;VT=SNP
6	28682372	rs76024870	A	T	100	PASS	AC=433;AF=0.0864617;AN=5008;NS=2504;DP=20153;EAS_AF=0.0784;AMR_AF=0.0533;AFR_AF=0.0855;EUR_AF=0.0517;SAS_AF=0.1554;AA=A|||;VT=SNP
6	28682406	rs145097508	G	C	100	PASS	AC=146;AF=0.0291534;AN=5008;NS=2504;DP=19994;EAS_AF=0.0089;AMR_AF=0.0259;AFR_AF=0.0023;EUR_AF=0.0308;SAS_AF=0.0869;AA=G|||;VT=SNP
6	28682442	rs9393925	T	C	100	PASS	AC=4435;AF=0.885583;AN=5008;NS=2504;DP=20179;EAS_AF=0.997;AMR_AF=0.9352;AFR_AF=0.7126;EUR_AF=0.9036;SAS_AF=0.9509;AA=C|||;VT=SNP
6	28682725	rs9393926	G	A	100	PASS	AC=4680;AF=0.934505;AN=5008;NS=2504;DP=19537;EAS_AF=1;AMR_AF=0.9553;AFR_AF=0.8343;EUR_AF=0.9225;SAS_AF=1;AA=A|||;VT=SNP
6	28682763	rs9380085	T	C	100	PASS	AC=1140;AF=0.227636;AN=5008;NS=2504;DP=19764;EAS_AF=0.4405;AMR_AF=0.2464;AFR_AF=0.1203;EUR_AF=0.174;SAS_AF=0.1953;AA=T|||;VT=SNP
6	28683649	rs9404960	G	T	100	PASS	AC=1670;AF=0.333466;AN=5008;NS=2504;DP=13702;EAS_AF=0.3562;AMR_AF=0.4035;AFR_AF=0.0756;EUR_AF=0.5089;SAS_AF=0.4284;AA=G|||;VT=SNP
6	28683693	rs142193829	G	A	100	PASS	AC=345;AF=0.0688898;AN=5008;NS=2504;DP=14655;EAS_AF=0.0952;AMR_AF=0.1009;AFR_AF=0.0182;EUR_AF=0.0795;SAS_AF=0.0767;AA=G|||;VT=SNP
6	28683743	rs9391676	C	T	100	PASS	AC=1670;AF=0.333466;AN=5008;NS=2504;DP=12682;EAS_AF=0.3562;AMR_AF=0.4035;AFR_AF=0.0756;EUR_AF=0.5089;SAS_AF=0.4284;AA=C|||;VT=SNP
6	28683843	rs9767343	A	G	100	PASS	AC=454;AF=0.090655;AN=5008;NS=2504;DP=11300;EAS_AF=0.0833;AMR_AF=0.062;AFR_AF=0.0855;EUR_AF=0.0606;SAS_AF=0.1564;AA=G|||;VT=SNP
6	28684132	rs115397636	C	T	100	PASS	AC=292;AF=0.0583067;AN=5008;NS=2504;DP=14802;EAS_AF=0.0089;AMR_AF=0.0648;AFR_AF=0.1051;EUR_AF=0.0517;SAS_AF=0.0481;AA=C|||;VT=SNP
6	28684183	rs9295778	T	G	100	PASS	AC=3950;AF=0.788738;AN=5008;NS=2504;DP=14980;EAS_AF=0.9782;AMR_AF=0.8357;AFR_AF=0.4871;EUR_AF=0.8429;SAS_AF=0.9121;AA=G|||;VT=SNP
6	28684286	rs9767359	A	G	100	PASS	AC=454;AF=0.090655;AN=5008;NS=2504;DP=20032;EAS_AF=0.0833;AMR_AF=0.062;AFR_AF=0.0855;EUR_AF=0.0606;SAS_AF=0.1564;AA=G|||;VT=SNP
6	28684360	rs79179143	T	A	100	PASS	AC=454;AF=0.090655;AN=5008;NS=2504;DP=22166;EAS_AF=0.0833;AMR_AF=0.062;AFR_AF=0.0855;EUR_AF=0.0606;SAS_AF=0.1564;AA=T|||;VT=SNP
6	28684506	rs114051421	G	A	100	PASS	AC=188;AF=0.0375399;AN=5008;NS=2504;DP=19539;EAS_AF=0.0248;AMR_AF=0.0331;AFR_AF=0.0068;EUR_AF=0.0328;SAS_AF=0.1002;AA=G|||;VT=SNP
6	28684619	rs117996855	C	T	100	PASS	AC=39;AF=0.00778754;AN=5008;NS=2504;DP=19825;EAS_AF=0.005;AMR_AF=0.0058;AFR_AF=0.0045;EUR_AF=0.0089;SAS_AF=0.0153;AA=C|||;VT=SNP
6	28684630	rs114383240	C	T	100	PASS	AC=340;AF=0.0678914;AN=5008;NS=2504;DP=19945;EAS_AF=0.0952;AMR_AF=0.1009;AFR_AF=0.0144;EUR_AF=0.0795;SAS_AF=0.0767;AA=C|||;VT=SNP
6	28684714	rs74749613	T	A	100	PASS	AC=433;AF=0.0864617;AN=5008;NS=2504;DP=18944;EAS_AF=0.0784;AMR_AF=0.0533;AFR_AF=0.0855;EUR_AF=0.0517;SAS_AF=0.1554;AA=t|||;VT=SNP
6	28684754	rs76302449	G	A	100	PASS	AC=454;AF=0.090655;AN=5008;NS=2504;DP=17811;EAS_AF=0.0833;AMR_AF=0.062;AFR_AF=0.0855;EUR_AF=0.0606;SAS_AF=0.1564;AA=A|||;VT=SNP
6	28684821	rs12211982	A	G	100	PASS	AC=44;AF=0.00878594;AN=5008;NS=2504;DP=17878;EAS_AF=0.001;AMR_AF=0.0043;AFR_AF=0.0008;EUR_AF=0.0368;SAS_AF=0.002;AA=A|||;VT=SNP
6	28685118	rs61208746	T	C	100	PASS	AC=454;AF=0.090655;AN=5008;NS=2504;DP=16128;EAS_AF=0.0833;AMR_AF=0.062;AFR_AF=0.0855;EUR_AF=0.0606;SAS_AF=0.1564;AA=T|||;VT=SNP
6	28685279	rs58238888	C	T	100	PASS	AC=454;AF=0.090655;AN=5008;NS=2504;DP=18499;EAS_AF=0.0833;AMR_AF=0.062;AFR_AF=0.0855;EUR_AF=0.0606;SAS_AF=0.1564;AA=C|||;VT=SNP
6	28685626	rs114419194	C	T	100	PASS	AC=9;AF=0.00179712;AN=5008;NS=2504;DP=16642;EAS_AF=0;AMR_AF=0.0043;AFR_AF=0;EUR_AF=0.006;SAS_AF=0;AA=C|||;VT=SNP
6	28685902	rs57693980	A	G	100	PASS	AC=433;AF=0.0864617;AN=5008;NS=2504;DP=16774;EAS_AF=0.0784;AMR_AF=0.0533;AFR_AF=0.0855;EUR_AF=0.0517;SAS_AF=0.1554;AA=A|||;VT=SNP
6	28685981	rs9366725	C	T	100	PASS	AC=1669;AF=0.333267;AN=5008;NS=2504;DP=18176;EAS_AF=0.3562;AMR_AF=0.4035;AFR_AF=0.0756;EUR_AF=0.5089;SAS_AF=0.4274;AA=C|||;VT=SNP
6	28686006	rs115499539	C	G	100	PASS	AC=147;AF=0.029353;AN=5008;NS=2504;DP=17795;EAS_AF=0.0089;AMR_AF=0.0259;AFR_AF=0.0023;EUR_AF=0.0308;SAS_AF=0.0879;AA=C|||;VT=SNP
6	28686084	rs115162286	A	G	100	PASS	AC=372;AF=0.0742812;AN=5008;NS=2504;DP=18819;EAS_AF=0.0952;AMR_AF=0.1023;AFR_AF=0.0371;EUR_AF=0.0805;SAS_AF=0.0767;AA=A|||;VT=SNP
6	28686185	rs79050600	A	C	100	PASS	AC=433;AF=0.0864617;AN=5008;NS=2504;DP=16963;EAS_AF=0.0784;AMR_AF=0.0533;AFR_AF=0.0855;EUR_AF=0.0517;SAS_AF=0.1554;AA=A|||;VT=SNP
6	28686284	rs2394152	T	C	100	PASS	AC=1671;AF=0.333666;AN=5008;NS=2504;DP=15141;EAS_AF=0.3562;AMR_AF=0.4035;AFR_AF=0.0756;EUR_AF=0.5089;SAS_AF=0.4294;AA=T|||;VT=SNP
6	28686298	rs113823147	A	G	100	PASS	AC=454;AF=0.090655;AN=5008;NS=2504;DP=14669;EAS_AF=0.0833;AMR_AF=0.062;AFR_AF=0.0855;EUR_AF=0.0606;SAS_AF=0.1564;AA=G|||;VT=SNP
6	28686390	rs150120410	G	A	100	PASS	AC=291;AF=0.058107;AN=5008;NS=2504;DP=12153;EAS_AF=0.0079;AMR_AF=0.0648;AFR_AF=0.1051;EUR_AF=0.0517;SAS_AF=0.0481;AA=G|||;VT=SNP
6	28686592	rs9393928	A	T	100	PASS	AC=1293;AF=0.258187;AN=5008;NS=2504;DP=12669;EAS_AF=0.4425;AMR_AF=0.2608;AFR_AF=0.2231;EUR_AF=0.174;SAS_AF=0.2004;AA=A|||;VT=SNP
6	28686819	rs9380086	T	G	100	PASS	AC=1292;AF=0.257987;AN=5008;NS=2504;DP=12084;EAS_AF=0.4415;AMR_AF=0.2608;AFR_AF=0.2239;EUR_AF=0.174;SAS_AF=0.1994;AA=T|||;VT=SNP
6	28687469	rs56404349	G	A	100	PASS	AC=1139;AF=0.227436;AN=5008;NS=2504;DP=14951;EAS_AF=0.4405;AMR_AF=0.2464;AFR_AF=0.1203;EUR_AF=0.174;SAS_AF=0.1943;AA=a|||;VT=SNP
6	28687481	rs148476028	G	A	100	PASS	AC=38;AF=0.00758786;AN=5008;NS=2504;DP=14479;EAS_AF=0.005;AMR_AF=0.0058;AFR_AF=0.0038;EUR_AF=0.0089;SAS_AF=0.0153;AA=G|||;VT=SNP
6	28687489	rs116575156	A	G	100	PASS	AC=340;AF=0.0678914;AN=5008;NS=2504;DP=14041;EAS_AF=0.0952;AMR_AF=0.0994;AFR_AF=0.0151;EUR_AF=0.0795;SAS_AF=0.0767;AA=A|||;VT=SNP
6	28687499	rs111467285	T	A	100	PASS	AC=357;AF=0.0712859;AN=5008;NS=2504;DP=13784;EAS_AF=0.0079;AMR_AF=0.072;AFR_AF=0.1498;EUR_AF=0.0527;SAS_AF=0.0491;AA=T|||;VT=SNP
6	28687699	rs140029671	T	C	100	PASS	AC=77;AF=0.0153754;AN=5008;NS=2504;DP=13787;EAS_AF=0.0069;AMR_AF=0.0202;AFR_AF=0.0212;EUR_AF=0.0199;SAS_AF=0.0082;AA=T|||;VT=SNP
6	28687765	rs9688414	A	G	100	PASS	AC=454;AF=0.090655;AN=5008;NS=2504;DP=15470;EAS_AF=0.0833;AMR_AF=0.062;AFR_AF=0.0855;EUR_AF=0.0606;SAS_AF=0.1564;AA=A|||;VT=SNP
6	28687865	rs115174302	C	T	100	PASS	AC=314;AF=0.0626997;AN=5008;NS=2504;DP=16342;EAS_AF=0.1121;AMR_AF=0.0548;AFR_AF=0.0113;EUR_AF=0.0636;SAS_AF=0.0859;AA=C|||;VT=SNP
6	28687886	rs140521153	A	G	100	PASS	AC=20;AF=0.00399361;AN=5008;NS=2504;DP=16520;EAS_AF=0;AMR_AF=0.0115;AFR_AF=0;EUR_AF=0.0099;SAS_AF=0.002;AA=A|||;VT=SNP
6	28688315	rs9348812	C	T	100	PASS	AC=1138;AF=0.227236;AN=5008;NS=2504;DP=18974;EAS_AF=0.4395;AMR_AF=0.2464;AFR_AF=0.1203;EUR_AF=0.174;SAS_AF=0.1943;AA=C|||;VT=SNP
6	28688352	rs116031257	A	G	100	PASS	AC=81;AF=0.0161741;AN=5008;NS=2504;DP=17854;EAS_AF=0.002;AMR_AF=0.0187;AFR_AF=0.0348;EUR_AF=0.0119;SAS_AF=0.0082;AA=A|||;VT=SNP
6	28688438	rs112712202	C	T	100	PASS	AC=433;AF=0.0864617;AN=5008;NS=2504;DP=9549;EAS_AF=0.0784;AMR_AF=0.0533;AFR_AF=0.0855;EUR_AF=0.0517;SAS_AF=0.1554;AA=C|||;VT=SNP
6	28688843	rs77050371	G	C	100	PASS	AC=454;AF=0.090655;AN=5008;NS=2504;DP=17559;EAS_AF=0.0833;AMR_AF=0.062;AFR_AF=0.0862;EUR_AF=0.0606;SAS_AF=0.1554;AA=C|||;VT=SNP
6	28688921	rs6909960	G	A	100	PASS	AC=454;AF=0.090655;AN=5008;NS=2504;DP=20118;EAS_AF=0.0833;AMR_AF=0.062;AFR_AF=0.0855;EUR_AF=0.0606;SAS_AF=0.1564;AA=G|||;VT=SNP
6	28689004	rs73391152	G	T	100	PASS	AC=644;AF=0.128594;AN=5008;NS=2504;DP=20644;EAS_AF=0.0198;AMR_AF=0.1066;AFR_AF=0.2905;EUR_AF=0.0795;SAS_AF=0.0879;AA=G|||;VT=SNP
6	28689232	rs56296645	C	T	100	PASS	AC=433;AF=0.0864617;AN=5008;NS=2504;DP=19006;EAS_AF=0.0784;AMR_AF=0.0533;AFR_AF=0.0855;EUR_AF=0.0517;SAS_AF=0.1554;AA=C|||;VT=SNP
6	28689290	rs73391153	T	C	100	PASS	AC=563;AF=0.11242;AN=5008;NS=2504;DP=20130;EAS_AF=0.0179;AMR_AF=0.0879;AFR_AF=0.2557;EUR_AF=0.0676;SAS_AF=0.0798;AA=T|||;VT=SNP
6	28689661	rs80326437	A	C	100	PASS	AC=454;AF=0.090655;AN=5008;NS=2504;DP=19069;EAS_AF=0.0833;AMR_AF=0.062;AFR_AF=0.0855;EUR_AF=0.0606;SAS_AF=0.1564;AA=C|||;VT=SNP
6	28689672	rs9468413	C	A	100	PASS	AC=3950;AF=0.788738;AN=5008;NS=2504;DP=19580;EAS_AF=0.9782;AMR_AF=0.8357;AFR_AF=0.4879;EUR_AF=0.8429;SAS_AF=0.911;AA=A|||;VT=SNP
6	28689712	rs74901699	C	A	100	PASS	AC=454;AF=0.090655;AN=5008;NS=2504;DP=20493;EAS_AF=0.0833;AMR_AF=0.062;AFR_AF=0.0855;EUR_AF=0.0606;SAS_AF=0.1564;AA=C|||;VT=SNP
6	28689758	rs77413278	G	T	100	PASS	AC=454;AF=0.090655;AN=5008;NS=2504;DP=20372;EAS_AF=0.0833;AMR_AF=0.062;AFR_AF=0.0855;EUR_AF=0.0606;SAS_AF=0.1564;AA=T|||;VT=SNP
6	28689800	rs116528102	G	A	100	PASS	AC=24;AF=0.00479233;AN=5008;NS=2504;DP=20172;EAS_AF=0;AMR_AF=0.0086;AFR_AF=0;EUR_AF=0.0179;SAS_AF=0;AA=G|||;VT=SNP
6	28689980	rs77531101	A	T	100	PASS	AC=454;AF=0.090655;AN=5008;NS=2504;DP=17959;EAS_AF=0.0833;AMR_AF=0.062;AFR_AF=0.0855;EUR_AF=0.0606;SAS_AF=0.1564;AA=A|||;VT=SNP
6	28690100	rs4713178	G	A	100	PASS	AC=1672;AF=0.333866;AN=5008;NS=2504;DP=16781;EAS_AF=0.3562;AMR_AF=0.4035;AFR_AF=0.0756;EUR_AF=0.5089;SAS_AF=0.4305;AA=G|||;VT=SNP
6	28690649	rs76968338	T	C	100	PASS	AC=454;AF=0.090655;AN=5008;NS=2504;DP=15083;EAS_AF=0.0833;AMR_AF=0.062;AFR_AF=0.0855;EUR_AF=0.0606;SAS_AF=0.1564;AA=t|||;VT=SNP
6	28692424	rs142877486	C	T	100	PASS	AC=45;AF=0.00898562;AN=5008;NS=2504;DP=16382;EAS_AF=0;AMR_AF=0.0043;AFR_AF=0.0008;EUR_AF=0.0378;SAS_AF=0.0031;AA=C|||;VT=SNP
6	28692468	rs116665653	G	A	100	PASS	AC=340;AF=0.0678914;AN=5008;NS=2504;DP=16602;EAS_AF=0.0952;AMR_AF=0.1009;AFR_AF=0.0144;EUR_AF=0.0795;SAS_AF=0.0767;AA=G|||;VT=SNP
6	28692512	rs114469207	A	G	100	PASS	AC=433;AF=0.0864617;AN=5008;NS=2504;DP=16532;EAS_AF=0.0784;AMR_AF=0.0533;AFR_AF=0.0855;EUR_AF=0.0517;SAS_AF=0.1554;AA=A|||;VT=SNP
6	28692540	rs78615644	T	C	100	PASS	AC=433;AF=0.0864617;AN=5008;NS=2504;DP=16962;EAS_AF=0.0784;AMR_AF=0.0533;AFR_AF=0.0855;EUR_AF=0.0517;SAS_AF=0.1554;AA=T|||;VT=SNP
6	28692738	rs113085175	A	G	100	PASS	AC=454;AF=0.090655;AN=5008;NS=2504;DP=16514;EAS_AF=0.0833;AMR_AF=0.062;AFR_AF=0.0855;EUR_AF=0.0606;SAS_AF=0.1564;AA=G|||;VT=SNP
6	28692823	rs548744552	T	G	100	PASS	AC=245;AF=0.0489217;AN=5008;NS=2504;DP=14935;EAS_AF=0.003;AMR_AF=0.0202;AFR_AF=0.1218;EUR_AF=0.0189;SAS_AF=0.0491;AA=T|||;VT=SNP
6	28693026	rs115592443	C	T	100	PASS	AC=347;AF=0.0692891;AN=5008;NS=2504;DP=15249;EAS_AF=0.0952;AMR_AF=0.1009;AFR_AF=0.0197;EUR_AF=0.0795;SAS_AF=0.0767;AA=C|||;VT=SNP
6	28693765	rs114108993	G	A	100	PASS	AC=101;AF=0.0201677;AN=5008;NS=2504;DP=17817;EAS_AF=0;AMR_AF=0.0576;AFR_AF=0.0083;EUR_AF=0.0477;SAS_AF=0.002;AA=G|||;VT=SNP
6	28693883	rs12660605	A	G	100	PASS	AC=1141;AF=0.227835;AN=5008;NS=2504;DP=15641;EAS_AF=0.4415;AMR_AF=0.2464;AFR_AF=0.1203;EUR_AF=0.174;SAS_AF=0.1953;AA=A|||;VT=SNP
6	28693903	rs79046736	C	G	100	PASS	AC=475;AF=0.0948482;AN=5008;NS=2504;DP=15794;EAS_AF=0.0833;AMR_AF=0.062;AFR_AF=0.1006;EUR_AF=0.0616;SAS_AF=0.1564;AA=C|||;VT=SNP
6	28694392	rs1419094	G	T	100	PASS	AC=373;AF=0.0744808;AN=5008;NS=2504;DP=16141;EAS_AF=0.0952;AMR_AF=0.1023;AFR_AF=0.0371;EUR_AF=0.0815;SAS_AF=0.0767;AA=G|||;VT=SNP
6	28694608	rs9348813	T	C	100	PASS	AC=1670;AF=0.333466;AN=5008;NS=2504;DP=16208;EAS_AF=0.3562;AMR_AF=0.4035;AFR_AF=0.0756;EUR_AF=0.5089;SAS_AF=0.4284;AA=T|||;VT=SNP
6	28694770	rs60311527	G	T	100	PASS	AC=454;AF=0.090655;AN=5008;NS=2504;DP=16870;EAS_AF=0.0833;AMR_AF=0.062;AFR_AF=0.0855;EUR_AF=0.0606;SAS_AF=0.1564;AA=T|||;VT=SNP
6	28694814	rs61703239	G	A	100	PASS	AC=433;AF=0.0864617;AN=5008;NS=2504;DP=16281;EAS_AF=0.0784;AMR_AF=0.0533;AFR_AF=0.0855;EUR_AF=0.0517;SAS_AF=0.1554;AA=G|||;VT=SNP
6	28695149	rs1954407	T	G	100	PASS	AC=340;AF=0.0678914;AN=5008;NS=2504;DP=15539;EAS_AF=0.0952;AMR_AF=0.1009;AFR_AF=0.0144;EUR_AF=0.0795;SAS_AF=0.0767;AA=T|||;VT=SNP
6	28695299	rs7772111	T	C	100	PASS	AC=454;AF=0.090655;AN=5008;NS=2504;DP=16913;EAS_AF=0.0833;AMR_AF=0.062;AFR_AF=0.0855;EUR_AF=0.0606;SAS_AF=0.1564;AA=C|||;VT=SNP
6	28695430	rs7751884	A	C	100	PASS	AC=454;AF=0.090655;AN=5008;NS=2504;DP=17650;EAS_AF=0.0833;AMR_AF=0.062;AFR_AF=0.0855;EUR_AF=0.0606;SAS_AF=0.1564;AA=C|||;VT=SNP
6	28695668	rs7772682	T	A	100	PASS	AC=455;AF=0.0908546;AN=5008;NS=2504;DP=19517;EAS_AF=0.0833;AMR_AF=0.0634;AFR_AF=0.0855;EUR_AF=0.0606;SAS_AF=0.1564;AA=A|||;VT=SNP
6	28696063	rs9393929	A	C	100	PASS	AC=4680;AF=0.934505;AN=5008;NS=2504;DP=16099;EAS_AF=1;AMR_AF=0.9553;AFR_AF=0.8343;EUR_AF=0.9225;SAS_AF=1;AA=C|||;VT=SNP
6	28696524	rs113279711	G	A	100	PASS	AC=454;AF=0.090655;AN=5008;NS=2504;DP=16929;EAS_AF=0.0833;AMR_AF=0.062;AFR_AF=0.0855;EUR_AF=0.0606;SAS_AF=0.1564;AA=A|||;VT=SNP
6	28696772	rs150814685	T	G	100	PASS	AC=188;AF=0.0375399;AN=5008;NS=2504;DP=19956;EAS_AF=0.0248;AMR_AF=0.0331;AFR_AF=0.0068;EUR_AF=0.0328;SAS_AF=0.1002;AA=T|||;VT=SNP
6	28696794	rs114339006	G	T	100	PASS	AC=414;AF=0.0826677;AN=5008;NS=2504;DP=19610;EAS_AF=0.0764;AMR_AF=0.0461;AFR_AF=0.0855;EUR_AF=0.0398;SAS_AF=0.1554;AA=G|||;VT=SNP
6	28696816	rs114807698	C	A	100	PASS	AC=146;AF=0.0291534;AN=5008;NS=2504;DP=19570;EAS_AF=0.0089;AMR_AF=0.0259;AFR_AF=0.0023;EUR_AF=0.0308;SAS_AF=0.0869;AA=C|||;VT=SNP
6	28696844	rs114950784	A	T	100	PASS	AC=435;AF=0.086861;AN=5008;NS=2504;DP=19338;EAS_AF=0.0813;AMR_AF=0.0548;AFR_AF=0.0855;EUR_AF=0.0487;SAS_AF=0.1564;AA=A|||;VT=SNP
6	28696848	rs114257877	T	C	100	PASS	AC=45;AF=0.00898562;AN=5008;NS=2504;DP=19404;EAS_AF=0;AMR_AF=0.0043;AFR_AF=0.0008;EUR_AF=0.0378;SAS_AF=0.0031;AA=T|||;VT=SNP
6	28697086	rs2893973	C	T	100	PASS	AC=3728;AF=0.744409;AN=5008;NS=2504;DP=16058;EAS_AF=0.5556;AMR_AF=0.7392;AFR_AF=0.7965;EUR_AF=0.8111;SAS_AF=0.8037;AA=C|||;VT=SNP
6	28697091	rs116539185	A	G	100	PASS	AC=292;AF=0.0583067;AN=5008;NS=2504;DP=16205;EAS_AF=0.0079;AMR_AF=0.0648;AFR_AF=0.1059;EUR_AF=0.0517;SAS_AF=0.0481;AA=A|||;VT=SNP
6	28697625	rs17280797	A	G	100	PASS	AC=435;AF=0.086861;AN=5008;NS=2504;DP=14771;EAS_AF=0.0813;AMR_AF=0.0548;AFR_AF=0.0855;EUR_AF=0.0487;SAS_AF=0.1564;AA=G|||;VT=SNP
6	28697751	rs17280818	G	T	100	PASS	AC=435;AF=0.086861;AN=5008;NS=2504;DP=14744;EAS_AF=0.0813;AMR_AF=0.0548;AFR_AF=0.0855;EUR_AF=0.0487;SAS_AF=0.1564;AA=T|||;VT=SNP
6	28697832	rs17346574	C	A	100	PASS	AC=435;AF=0.086861;AN=5008;NS=2504;DP=12284;EAS_AF=0.0813;AMR_AF=0.0548;AFR_AF=0.0855;EUR_AF=0.0487;SAS_AF=0.1564;AA=A|||;VT=SNP
6	28697964	rs16894234	G	C	100	PASS	AC=371;AF=0.0740815;AN=5008;NS=2504;DP=19341;EAS_AF=0.0952;AMR_AF=0.1023;AFR_AF=0.0371;EUR_AF=0.0805;SAS_AF=0.0757;AA=G|||;VT=SNP
6	28698080	rs114766711	G	A	100	PASS	AC=415;AF=0.0828674;AN=5008;NS=2504;DP=16016;EAS_AF=0.0764;AMR_AF=0.0476;AFR_AF=0.0855;EUR_AF=0.0398;SAS_AF=0.1554;AA=G|||;VT=SNP
6	28698668	rs2211495	G	A	100	PASS	AC=347;AF=0.0692891;AN=5008;NS=2504;DP=17162;EAS_AF=0.0952;AMR_AF=0.1009;AFR_AF=0.0197;EUR_AF=0.0795;SAS_AF=0.0767;AA=G|||;VT=SNP
6	28698788	rs74966432	T	A	100	PASS	AC=19;AF=0.00379393;AN=5008;NS=2504;DP=20019;EAS_AF=0.002;AMR_AF=0.0072;AFR_AF=0;EUR_AF=0.0119;SAS_AF=0;AA=T|||;VT=SNP
6	28698908	rs16894237	C	T	100	PASS	AC=340;AF=0.0678914;AN=5008;NS=2504;DP=18079;EAS_AF=0.0952;AMR_AF=0.1009;AFR_AF=0.0144;EUR_AF=0.0795;SAS_AF=0.0767;AA=C|||;VT=SNP
6	28699369	rs7755641	T	C	100	PASS	AC=414;AF=0.0826677;AN=5008;NS=2504;DP=18621;EAS_AF=0.0764;AMR_AF=0.0461;AFR_AF=0.0855;EUR_AF=0.0398;SAS_AF=0.1554;AA=t|||;VT=SNP
6	28699440	rs116612059	T	C	100	PASS	AC=93;AF=0.0185703;AN=5008;NS=2504;DP=18612;EAS_AF=0;AMR_AF=0.0317;AFR_AF=0.0439;EUR_AF=0.0129;SAS_AF=0;AA=T|||;VT=SNP
6	28699691	rs10498733	G	A	100	PASS	AC=414;AF=0.0826677;AN=5008;NS=2504;DP=18542;EAS_AF=0.0764;AMR_AF=0.0461;AFR_AF=0.0855;EUR_AF=0.0398;SAS_AF=0.1554;AA=A|||;VT=SNP
6	28699935	rs143609442	A	C	100	PASS	AC=7;AF=0.00139776;AN=5008;NS=2504;DP=20062;EAS_AF=0;AMR_AF=0.0014;AFR_AF=0.0008;EUR_AF=0.005;SAS_AF=0;AA=A|||;VT=SNP
6	28699974	rs148071727	G	A	100	PASS	AC=24;AF=0.00479233;AN=5008;NS=2504;DP=20500;EAS_AF=0;AMR_AF=0.0058;AFR_AF=0.0015;EUR_AF=0.0169;SAS_AF=0.001;AA=G|||;VT=SNP
6	28700089	rs9257110	T	C	100	PASS	AC=1229;AF=0.245407;AN=5008;NS=2504;DP=17756;EAS_AF=0.4444;AMR_AF=0.255;AFR_AF=0.1664;EUR_AF=0.1859;SAS_AF=0.2014;AA=T|||;VT=SNP
6	28700147	rs1936180	G	A	100	PASS	AC=414;AF=0.0826677;AN=5008;NS=2504;DP=17897;EAS_AF=0.0764;AMR_AF=0.0461;AFR_AF=0.0855;EUR_AF=0.0398;SAS_AF=0.1554;AA=G|||;VT=SNP
6	28700197	rs7760656	T	A	100	PASS	AC=435;AF=0.086861;AN=5008;NS=2504;DP=19657;EAS_AF=0.0813;AMR_AF=0.0548;AFR_AF=0.0855;EUR_AF=0.0487;SAS_AF=0.1564;AA=T|||;VT=SNP
6	28700352	rs6456834	T	G	100	PASS	AC=3950;AF=0.788738;AN=5008;NS=2504;DP=21806;EAS_AF=0.9782;AMR_AF=0.8357;AFR_AF=0.4871;EUR_AF=0.8429;SAS_AF=0.9121;AA=G|||;VT=SNP
6	28700457	rs148584123	G	C	100	PASS	AC=146;AF=0.0291534;AN=5008;NS=2504;DP=19995;EAS_AF=0.0089;AMR_AF=0.0259;AFR_AF=0.0023;EUR_AF=0.0308;SAS_AF=0.0869;AA=G|||;VT=SNP
6	28700500	rs9257111	C	T	100	PASS	AC=1228;AF=0.245208;AN=5008;NS=2504;DP=18967;EAS_AF=0.4435;AMR_AF=0.255;AFR_AF=0.1664;EUR_AF=0.1859;SAS_AF=0.2014;AA=C|||;VT=SNP
6	28700574	rs73391160	C	T	100	PASS	AC=246;AF=0.0491214;AN=5008;NS=2504;DP=16725;EAS_AF=0.003;AMR_AF=0.0202;AFR_AF=0.1225;EUR_AF=0.0189;SAS_AF=0.0491;AA=C|||;VT=SNP
6	28701039	rs16894249	C	T	100	PASS	AC=81;AF=0.0161741;AN=5008;NS=2504;DP=17483;EAS_AF=0.002;AMR_AF=0.0187;AFR_AF=0.0348;EUR_AF=0.0119;SAS_AF=0.0082;AA=C|||;VT=SNP
6	28701466	rs113396763	C	A	100	PASS	AC=70;AF=0.0139776;AN=5008;NS=2504;DP=20086;EAS_AF=0.003;AMR_AF=0.0014;AFR_AF=0.0053;EUR_AF=0.0119;SAS_AF=0.0481;AA=C|||;VT=SNP
6	28701492	rs6456835	G	C	100	PASS	AC=4680;AF=0.934505;AN=5008;NS=2504;DP=20257;EAS_AF=1;AMR_AF=0.9553;AFR_AF=0.8343;EUR_AF=0.9225;SAS_AF=1;AA=C|||;VT=SNP
6	28701516	rs17281186	T	A	100	PASS	AC=435;AF=0.086861;AN=5008;NS=2504;DP=20112;EAS_AF=0.0813;AMR_AF=0.0548;AFR_AF=0.0855;EUR_AF=0.0487;SAS_AF=0.1564;AA=T|||;VT=SNP
6	28702113	rs9257112	C	T	100	PASS	AC=1155;AF=0.230631;AN=5008;NS=2504;DP=14564;EAS_AF=0.4435;AMR_AF=0.2522;AFR_AF=0.118;EUR_AF=0.1849;SAS_AF=0.1953;AA=C|||;VT=SNP
6	28702160	rs138076373	C	A	100	PASS	AC=33;AF=0.00658946;AN=5008;NS=2504;DP=14183;EAS_AF=0;AMR_AF=0.0115;AFR_AF=0.0023;EUR_AF=0.0219;SAS_AF=0;AA=C|||;VT=SNP
6	28703149	rs7748319	T	G	100	PASS	AC=455;AF=0.0908546;AN=5008;NS=2504;DP=18390;EAS_AF=0.0833;AMR_AF=0.062;AFR_AF=0.0862;EUR_AF=0.0606;SAS_AF=0.1564;AA=G|||;VT=SNP
6	28703244	rs1233572	T	C	100	PASS	AC=3338;AF=0.666534;AN=5008;NS=2504;DP=17913;EAS_AF=0.6448;AMR_AF=0.5965;AFR_AF=0.9244;EUR_AF=0.4901;SAS_AF=0.5716;AA=C|||;VT=SNP
6	28703281	rs2893970	T	C	100	PASS	AC=1223;AF=0.244209;AN=5008;NS=2504;DP=18458;EAS_AF=0.4435;AMR_AF=0.2536;AFR_AF=0.1641;EUR_AF=0.1849;SAS_AF=0.2014;AA=T|||;VT=SNP
6	28703432	rs7766599	C	T	100	PASS	AC=435;AF=0.086861;AN=5008;NS=2504;DP=18155;EAS_AF=0.0813;AMR_AF=0.0548;AFR_AF=0.0855;EUR_AF=0.0487;SAS_AF=0.1564;AA=C|||;VT=SNP
6	28703488	rs16894252	T	C	100	PASS	AC=69;AF=0.013778;AN=5008;NS=2504;DP=18667;EAS_AF=0.002;AMR_AF=0.0144;AFR_AF=0.0287;EUR_AF=0.0109;SAS_AF=0.0082;AA=T|||;VT=SNP
6	28703631	rs1622915	A	G	100	PASS	AC=1639;AF=0.327276;AN=5008;NS=2504;DP=16339;EAS_AF=0.2302;AMR_AF=0.2723;AFR_AF=0.5832;EUR_AF=0.2406;SAS_AF=0.2096;AA=A|||;VT=SNP
6	28703672	rs116232681	G	C	100	PASS	AC=340;AF=0.0678914;AN=5008;NS=2504;DP=17664;EAS_AF=0.0952;AMR_AF=0.1009;AFR_AF=0.0144;EUR_AF=0.0795;SAS_AF=0.0767;AA=G|||;VT=SNP
6	28704010	rs55891766	T	C	100	PASS	AC=435;AF=0.086861;AN=5008;NS=2504;DP=15513;EAS_AF=0.0813;AMR_AF=0.0548;AFR_AF=0.0855;EUR_AF=0.0487;SAS_AF=0.1564;AA=T|||;VT=SNP
6	28704020	rs186153325	A	T	100	PASS	AC=10;AF=0.00199681;AN=5008;NS=2504;DP=15426;EAS_AF=0;AMR_AF=0.0029;AFR_AF=0;EUR_AF=0.008;SAS_AF=0;AA=A|||;VT=SNP
6	28704775	rs2394130	C	A	100	PASS	AC=1156;AF=0.230831;AN=5008;NS=2504;DP=1297;EAS_AF=0.4435;AMR_AF=0.2522;AFR_AF=0.118;EUR_AF=0.1849;SAS_AF=0.1963;AA=C|||;VT=SNP
6	28705056	rs111639548	A	T	100	PASS	AC=245;AF=0.0489217;AN=5008;NS=2504;DP=12591;EAS_AF=0.003;AMR_AF=0.0202;AFR_AF=0.1218;EUR_AF=0.0189;SAS_AF=0.0491;AA=a|||;VT=SNP
6	28705074	rs1311911	G	T	100	PASS	AC=328;AF=0.0654952;AN=5008;NS=2504;DP=12174;EAS_AF=0;AMR_AF=0.0447;AFR_AF=0.1657;EUR_AF=0.0775;SAS_AF=0;AA=G|||;VT=SNP
6	28705222	rs115975470	A	T	100	PASS	AC=339;AF=0.0676917;AN=5008;NS=2504;DP=14157;EAS_AF=0.0942;AMR_AF=0.1009;AFR_AF=0.0144;EUR_AF=0.0795;SAS_AF=0.0767;AA=A|||;VT=SNP
6	28705635	rs9257114	C	A	100	PASS	AC=1213;AF=0.242212;AN=5008;NS=2504;DP=15437;EAS_AF=0.4444;AMR_AF=0.2536;AFR_AF=0.1604;EUR_AF=0.1849;SAS_AF=0.1953;AA=c|||;VT=SNP
6	28706535	rs3869043	G	A	100	PASS	AC=1213;AF=0.242212;AN=5008;NS=2504;DP=19813;EAS_AF=0.4444;AMR_AF=0.2536;AFR_AF=0.1604;EUR_AF=0.1849;SAS_AF=0.1953;AA=G|||;VT=SNP
6	28706663	rs59959723	T	C	100	PASS	AC=435;AF=0.086861;AN=5008;NS=2504;DP=21126;EAS_AF=0.0813;AMR_AF=0.0548;AFR_AF=0.0855;EUR_AF=0.0487;SAS_AF=0.1564;AA=C|||;VT=SNP
6	28706891	rs116118793	G	A	100	PASS	AC=350;AF=0.0698882;AN=5008;NS=2504;DP=14910;EAS_AF=0.0942;AMR_AF=0.1009;AFR_AF=0.0219;EUR_AF=0.0795;SAS_AF=0.0777;AA=G|||;VT=SNP
6	28706912	rs880638	G	A	100	PASS	AC=2719;AF=0.542931;AN=5008;NS=2504;DP=14229;EAS_AF=0.5476;AMR_AF=0.4741;AFR_AF=0.7625;EUR_AF=0.3917;SAS_AF=0.4458;AA=A|||;VT=SNP
6	28707109	rs149910856	A	G	100	PASS	AC=25;AF=0.00499201;AN=5008;NS=2504;DP=13182;EAS_AF=0;AMR_AF=0.0115;AFR_AF=0;EUR_AF=0.0149;SAS_AF=0.002;AA=A|||;VT=SNP
6	28707453	rs9257115	G	A	100	PASS	AC=1219;AF=0.243411;AN=5008;NS=2504;DP=8446;EAS_AF=0.4444;AMR_AF=0.2536;AFR_AF=0.1604;EUR_AF=0.1849;SAS_AF=0.2014;AA=G|||;VT=SNP
6	28707805	rs116776976	T	C	100	PASS	AC=343;AF=0.0684904;AN=5008;NS=2504;DP=13390;EAS_AF=0.0942;AMR_AF=0.1009;AFR_AF=0.0166;EUR_AF=0.0795;SAS_AF=0.0777;AA=T|||;VT=SNP
6	28708055	rs3873209	A	G	100	PASS	AC=435;AF=0.086861;AN=5008;NS=2504;DP=14151;EAS_AF=0.0813;AMR_AF=0.0548;AFR_AF=0.0855;EUR_AF=0.0487;SAS_AF=0.1564;AA=A|||;VT=SNP
6	28708629	rs148076211	T	G	100	PASS	AC=435;AF=0.086861;AN=5008;NS=2504;DP=12009;EAS_AF=0.0813;AMR_AF=0.0548;AFR_AF=0.0855;EUR_AF=0.0487;SAS_AF=0.1564;AA=G|||;VT=SNP
6	28709313	rs61094745	G	A	100	PASS	AC=435;AF=0.086861;AN=5008;NS=2504;DP=17356;EAS_AF=0.0813;AMR_AF=0.0548;AFR_AF=0.0855;EUR_AF=0.0487;SAS_AF=0.1564;AA=G|||;VT=SNP
6	28709895	rs1233575	T	C	100	PASS	AC=3341;AF=0.667133;AN=5008;NS=2504;DP=13586;EAS_AF=0.6448;AMR_AF=0.5965;AFR_AF=0.9244;EUR_AF=0.4911;SAS_AF=0.5736;AA=C|||;VT=SNP
6	28710227	rs7765829	C	T	100	PASS	AC=435;AF=0.086861;AN=5008;NS=2504;DP=10562;EAS_AF=0.0813;AMR_AF=0.0548;AFR_AF=0.0855;EUR_AF=0.0487;SAS_AF=0.1564;AA=c|||;VT=SNP
6	28710244	rs1233576	C	T	100	PASS	AC=3341;AF=0.667133;AN=5008;NS=2504;DP=10388;EAS_AF=0.6448;AMR_AF=0.5965;AFR_AF=0.9244;EUR_AF=0.4911;SAS_AF=0.5736;AA=T|||;VT=SNP
6	28710303	rs1233577	T	G	100	PASS	AC=3341;AF=0.667133;AN=5008;NS=2504;DP=10201;EAS_AF=0.6448;AMR_AF=0.5965;AFR_AF=0.9244;EUR_AF=0.4911;SAS_AF=0.5736;AA=G|||;VT=SNP
6	28710458	rs148403822	G	T	100	PASS	AC=32;AF=0.00638978;AN=5008;NS=2504;DP=12176;EAS_AF=0;AMR_AF=0.0115;AFR_AF=0.0023;EUR_AF=0.0209;SAS_AF=0;AA=G|||;VT=SNP
6	28710562	rs114955469	A	G	100	PASS	AC=415;AF=0.0828674;AN=5008;NS=2504;DP=11168;EAS_AF=0.0764;AMR_AF=0.0461;AFR_AF=0.0862;EUR_AF=0.0398;SAS_AF=0.1554;AA=A|||;VT=SNP
6	28711074	rs11754985	G	T	100	PASS	AC=336;AF=0.0670927;AN=5008;NS=2504;DP=14209;EAS_AF=0.003;AMR_AF=0.036;AFR_AF=0.1762;EUR_AF=0.0258;SAS_AF=0.0501;AA=G|||;VT=SNP
6	28711120	rs116463875	G	A	100	PASS	AC=69;AF=0.013778;AN=5008;NS=2504;DP=13939;EAS_AF=0.002;AMR_AF=0.0144;AFR_AF=0.0287;EUR_AF=0.0109;SAS_AF=0.0082;AA=G|||;VT=SNP
6	28711334	rs3905240	A	G	100	PASS	AC=435;AF=0.086861;AN=5008;NS=2504;DP=15914;EAS_AF=0.0813;AMR_AF=0.0548;AFR_AF=0.0855;EUR_AF=0.0487;SAS_AF=0.1564;AA=A|||;VT=SNP
6	28711662	rs114359523	G	A	100	PASS	AC=343;AF=0.0684904;AN=5008;NS=2504;DP=17716;EAS_AF=0.0942;AMR_AF=0.1009;AFR_AF=0.0166;EUR_AF=0.0795;SAS_AF=0.0777;AA=G|||;VT=SNP
6	28712008	rs58104924	C	G	100	PASS	AC=414;AF=0.0826677;AN=5008;NS=2504;DP=18658;EAS_AF=0.0764;AMR_AF=0.0461;AFR_AF=0.0855;EUR_AF=0.0398;SAS_AF=0.1554;AA=C|||;VT=SNP
6	28712247	rs1233578	A	G	100	PASS	AC=949;AF=0.189497;AN=5008;NS=2504;DP=15619;EAS_AF=0.0218;AMR_AF=0.1455;AFR_AF=0.4448;EUR_AF=0.1511;SAS_AF=0.0879;AA=A|||;VT=SNP
6	28712663	rs1233579	A	G	100	PASS	AC=211;AF=0.0421326;AN=5008;NS=2504;DP=13190;EAS_AF=0;AMR_AF=0.0245;AFR_AF=0.093;EUR_AF=0.0706;SAS_AF=0;AA=A|||;VT=SNP
6	28713035	rs9257117	T	A	100	PASS	AC=1154;AF=0.230431;AN=5008;NS=2504;DP=16054;EAS_AF=0.4444;AMR_AF=0.2522;AFR_AF=0.1165;EUR_AF=0.1849;SAS_AF=0.1953;AA=T|||;VT=SNP
6	28713725	rs1233580	G	C	100	PASS	AC=211;AF=0.0421326;AN=5008;NS=2504;DP=13640;EAS_AF=0;AMR_AF=0.0245;AFR_AF=0.093;EUR_AF=0.0706;SAS_AF=0;AA=G|||;VT=SNP
6	28713847	rs1233581	C	T	100	PASS	AC=211;AF=0.0421326;AN=5008;NS=2504;DP=11666;EAS_AF=0;AMR_AF=0.0245;AFR_AF=0.093;EUR_AF=0.0706;SAS_AF=0;AA=c|||;VT=SNP
6	28713877	rs116776021	C	T	100	PASS	AC=350;AF=0.0698882;AN=5008;NS=2504;DP=10173;EAS_AF=0.0942;AMR_AF=0.1009;AFR_AF=0.0219;EUR_AF=0.0795;SAS_AF=0.0777;AA=C|||;VT=SNP
6	28714044	rs1233582	C	G	100	PASS	AC=646;AF=0.128994;AN=5008;NS=2504;DP=10905;EAS_AF=0.0813;AMR_AF=0.0793;AFR_AF=0.1785;EUR_AF=0.1193;SAS_AF=0.1564;AA=G|||;VT=SNP
6	28714179	rs138975185	A	G	100	PASS	AC=9;AF=0.00179712;AN=5008;NS=2504;DP=13931;EAS_AF=0;AMR_AF=0.0029;AFR_AF=0;EUR_AF=0.007;SAS_AF=0;AA=A|||;VT=SNP
6	28714204	rs57876318	T	C	100	PASS	AC=477;AF=0.0952476;AN=5008;NS=2504;DP=14693;EAS_AF=0.0179;AMR_AF=0.0821;AFR_AF=0.1967;EUR_AF=0.0656;SAS_AF=0.0777;AA=T|||;VT=SNP
6	28714424	rs115592698	C	T	100	PASS	AC=350;AF=0.0698882;AN=5008;NS=2504;DP=18577;EAS_AF=0.0942;AMR_AF=0.1009;AFR_AF=0.0219;EUR_AF=0.0795;SAS_AF=0.0777;AA=C|||;VT=SNP
6	28714723	rs9257124	C	T	100	PASS	AC=1213;AF=0.242212;AN=5008;NS=2504;DP=15758;EAS_AF=0.4444;AMR_AF=0.2536;AFR_AF=0.1604;EUR_AF=0.1849;SAS_AF=0.1953;AA=C|||;VT=SNP
6	28714761	rs7763390	A	C	100	PASS	AC=785;AF=0.156749;AN=5008;NS=2504;DP=15893;EAS_AF=0.1756;AMR_AF=0.1556;AFR_AF=0.1074;EUR_AF=0.1282;SAS_AF=0.2342;AA=C|||;VT=SNP
6	28715310	rs7764322	C	A	100	PASS	AC=81;AF=0.0161741;AN=5008;NS=2504;DP=19608;EAS_AF=0.002;AMR_AF=0.0187;AFR_AF=0.0348;EUR_AF=0.0119;SAS_AF=0.0082;AA=C|||;VT=SNP
6	28715510	rs7764909	G	T	100	PASS	AC=85;AF=0.0169728;AN=5008;NS=2504;DP=19540;EAS_AF=0.002;AMR_AF=0.0173;AFR_AF=0.034;EUR_AF=0.0119;SAS_AF=0.0143;AA=G|||;VT=SNP
6	28715516	rs116157862	C	G	100	PASS	AC=350;AF=0.0698882;AN=5008;NS=2504;DP=19398;EAS_AF=0.0942;AMR_AF=0.1009;AFR_AF=0.0219;EUR_AF=0.0795;SAS_AF=0.0777;AA=C|||;VT=SNP
6	28715537	rs6909102	T	C	100	PASS	AC=805;AF=0.160743;AN=5008;NS=2504;DP=18900;EAS_AF=0.1776;AMR_AF=0.1628;AFR_AF=0.1074;EUR_AF=0.1412;SAS_AF=0.2342;AA=C|||;VT=SNP
6	28715545	rs7764775	C	T	100	PASS	AC=79;AF=0.0157748;AN=5008;NS=2504;DP=18652;EAS_AF=0.002;AMR_AF=0.0173;AFR_AF=0.034;EUR_AF=0.0119;SAS_AF=0.0082;AA=C|||;VT=SNP
6	28715564	rs6929372	C	G	100	PASS	AC=804;AF=0.160543;AN=5008;NS=2504;DP=18101;EAS_AF=0.1776;AMR_AF=0.1628;AFR_AF=0.1074;EUR_AF=0.1402;SAS_AF=0.2342;AA=G|||;VT=SNP
6	28715566	rs1233583	G	A	100	PASS	AC=213;AF=0.0425319;AN=5008;NS=2504;DP=17960;EAS_AF=0;AMR_AF=0.0245;AFR_AF=0.0938;EUR_AF=0.0716;SAS_AF=0;AA=G|||;VT=SNP
6	28715583	rs114227105	C	T	100	PASS	AC=351;AF=0.0700879;AN=5008;NS=2504;DP=17409;EAS_AF=0.0952;AMR_AF=0.1009;AFR_AF=0.0219;EUR_AF=0.0795;SAS_AF=0.0777;AA=C|||;VT=SNP
6	28715604	rs1233584	G	C	100	PASS	AC=2972;AF=0.59345;AN=5008;NS=2504;DP=16217;EAS_AF=0.6419;AMR_AF=0.5548;AFR_AF=0.7262;EUR_AF=0.4652;SAS_AF=0.5235;AA=C|||;VT=SNP
6	28715639	rs73391168	G	T	100	PASS	AC=362;AF=0.0722843;AN=5008;NS=2504;DP=15920;EAS_AF=0.003;AMR_AF=0.0403;AFR_AF=0.1936;EUR_AF=0.0258;SAS_AF=0.0501;AA=G|||;VT=SNP
6	28715769	rs11964849	G	A	100	PASS	AC=654;AF=0.130591;AN=5008;NS=2504;DP=16661;EAS_AF=0.0198;AMR_AF=0.1023;AFR_AF=0.3147;EUR_AF=0.0686;SAS_AF=0.0798;AA=G|||;VT=SNP
6	28715911	rs11969803	A	G	100	PASS	AC=658;AF=0.13139;AN=5008;NS=2504;DP=17435;EAS_AF=0.0198;AMR_AF=0.1023;AFR_AF=0.3177;EUR_AF=0.0686;SAS_AF=0.0798;AA=A|||;VT=SNP
6	28716114	rs3869044	G	C	100	PASS	AC=81;AF=0.0161741;AN=5008;NS=2504;DP=14579;EAS_AF=0.002;AMR_AF=0.0187;AFR_AF=0.0348;EUR_AF=0.0119;SAS_AF=0.0082;AA=G|||;VT=SNP
6	28716345	rs1233585	A	G	100	PASS	AC=666;AF=0.132987;AN=5008;NS=2504;DP=17245;EAS_AF=0.0833;AMR_AF=0.0865;AFR_AF=0.1793;EUR_AF=0.1312;SAS_AF=0.1564;AA=G|||;VT=SNP
6	28716571	rs144300262	C	G	100	PASS	AC=35;AF=0.00698882;AN=5008;NS=2504;DP=15056;EAS_AF=0.002;AMR_AF=0.0072;AFR_AF=0.0068;EUR_AF=0.0109;SAS_AF=0.0082;AA=C|||;VT=SNP
6	28716675	rs75888590	T	C	100	PASS	AC=433;AF=0.0864617;AN=5008;NS=2504;DP=15539;EAS_AF=0.0784;AMR_AF=0.0533;AFR_AF=0.0855;EUR_AF=0.0517;SAS_AF=0.1554;AA=T|||;VT=SNP
6	28716854	rs1311912	A	T	100	PASS	AC=211;AF=0.0421326;AN=5008;NS=2504;DP=16282;EAS_AF=0;AMR_AF=0.0245;AFR_AF=0.093;EUR_AF=0.0706;SAS_AF=0;AA=A|||;VT=SNP
6	28716875	rs141345485	A	G	100	PASS	AC=81;AF=0.0161741;AN=5008;NS=2504;DP=16062;EAS_AF=0.002;AMR_AF=0.0187;AFR_AF=0.0348;EUR_AF=0.0119;SAS_AF=0.0082;AA=A|||;VT=SNP
6	28716962	rs111836343	G	A	100	PASS	AC=438;AF=0.0874601;AN=5008;NS=2504;DP=13646;EAS_AF=0.0784;AMR_AF=0.0533;AFR_AF=0.0893;EUR_AF=0.0517;SAS_AF=0.1554;AA=G|||;VT=SNP
6	28717178	rs1311913	G	C	100	PASS	AC=211;AF=0.0421326;AN=5008;NS=2504;DP=15154;EAS_AF=0;AMR_AF=0.0245;AFR_AF=0.093;EUR_AF=0.0706;SAS_AF=0;AA=G|||;VT=SNP
6	28717256	rs72847135	A	G	100	PASS	AC=805;AF=0.160743;AN=5008;NS=2504;DP=18053;EAS_AF=0.1776;AMR_AF=0.1628;AFR_AF=0.1082;EUR_AF=0.1402;SAS_AF=0.2342;AA=A|||;VT=SNP
6	28717617	rs116561036	A	C	100	PASS	AC=135;AF=0.0269569;AN=5008;NS=2504;DP=18432;EAS_AF=0.0536;AMR_AF=0.0101;AFR_AF=0.0023;EUR_AF=0.0169;SAS_AF=0.0552;AA=A|||;VT=SNP
6	28717620	rs190385080	C	A	100	PASS	AC=39;AF=0.00778754;AN=5008;NS=2504;DP=18426;EAS_AF=0;AMR_AF=0.0086;AFR_AF=0.0008;EUR_AF=0.0119;SAS_AF=0.0204;AA=C|||;VT=SNP
6	28718215	rs1233586	T	C	100	PASS	AC=3343;AF=0.667532;AN=5008;NS=2504;DP=14453;EAS_AF=0.6448;AMR_AF=0.5965;AFR_AF=0.9244;EUR_AF=0.4911;SAS_AF=0.5757;AA=C|||;VT=SNP
6	28718300	rs9257128	G	A	100	PASS	AC=1137;AF=0.227037;AN=5008;NS=2504;DP=15953;EAS_AF=0.4454;AMR_AF=0.245;AFR_AF=0.1157;EUR_AF=0.173;SAS_AF=0.1953;AA=G|||;VT=SNP
6	28718402	rs7742889	G	A	100	PASS	AC=434;AF=0.0866613;AN=5008;NS=2504;DP=19106;EAS_AF=0.0784;AMR_AF=0.0533;AFR_AF=0.0862;EUR_AF=0.0517;SAS_AF=0.1554;AA=G|||;VT=SNP
6	28718697	rs2394129	A	G	100	PASS	AC=81;AF=0.0161741;AN=5008;NS=2504;DP=18198;EAS_AF=0.002;AMR_AF=0.0187;AFR_AF=0.0348;EUR_AF=0.0119;SAS_AF=0.0082;AA=A|||;VT=SNP
6	28718711	rs2893969	C	G	100	PASS	AC=81;AF=0.0161741;AN=5008;NS=2504;DP=19091;EAS_AF=0.002;AMR_AF=0.0187;AFR_AF=0.0348;EUR_AF=0.0119;SAS_AF=0.0082;AA=C|||;VT=SNP
6	28718864	rs2394128	A	C	100	PASS	AC=81;AF=0.0161741;AN=5008;NS=2504;DP=17664;EAS_AF=0.002;AMR_AF=0.0187;AFR_AF=0.0348;EUR_AF=0.0119;SAS_AF=0.0082;AA=A|||;VT=SNP
6	28719066	rs9257129	A	G	100	PASS	AC=1194;AF=0.238419;AN=5008;NS=2504;DP=16623;EAS_AF=0.4425;AMR_AF=0.2464;AFR_AF=0.1604;EUR_AF=0.173;SAS_AF=0.1953;AA=A|||;VT=SNP
6	28719469	rs55641015	G	T	100	PASS	AC=434;AF=0.0866613;AN=5008;NS=2504;DP=14638;EAS_AF=0.0784;AMR_AF=0.0533;AFR_AF=0.0862;EUR_AF=0.0517;SAS_AF=0.1554;AA=G|||;VT=SNP
6	28719755	rs1233587	A	T	100	PASS	AC=1018;AF=0.203275;AN=5008;NS=2504;DP=10268;EAS_AF=0.1776;AMR_AF=0.1859;AFR_AF=0.202;EUR_AF=0.2107;SAS_AF=0.2362;AA=T|||;VT=SNP
6	28719976	rs1233588	T	C	100	PASS	AC=211;AF=0.0421326;AN=5008;NS=2504;DP=6753;EAS_AF=0;AMR_AF=0.0245;AFR_AF=0.093;EUR_AF=0.0706;SAS_AF=0;AA=T|||;VT=SNP
6	28720609	rs116740683	A	G	100	PASS	AC=147;AF=0.029353;AN=5008;NS=2504;DP=19451;EAS_AF=0.0089;AMR_AF=0.0259;AFR_AF=0.003;EUR_AF=0.0308;SAS_AF=0.0869;AA=A|||;VT=SNP
6	28720712	rs1233590	A	G	100	PASS	AC=3343;AF=0.667532;AN=5008;NS=2504;DP=16115;EAS_AF=0.6448;AMR_AF=0.5965;AFR_AF=0.9244;EUR_AF=0.4911;SAS_AF=0.5757;AA=G|||;VT=SNP
6	28720982	rs1233591	T	C	100	PASS	AC=3343;AF=0.667532;AN=5008;NS=2504;DP=17982;EAS_AF=0.6448;AMR_AF=0.5965;AFR_AF=0.9244;EUR_AF=0.4911;SAS_AF=0.5757;AA=C|||;VT=SNP
6	28721039	rs55795312	A	T	100	PASS	AC=822;AF=0.164137;AN=5008;NS=2504;DP=15702;EAS_AF=0.1776;AMR_AF=0.1671;AFR_AF=0.1157;EUR_AF=0.1421;SAS_AF=0.2362;AA=A|||;VT=SNP
6	28721254	rs60252997	T	C	100	PASS	AC=364;AF=0.0726837;AN=5008;NS=2504;DP=15272;EAS_AF=0.003;AMR_AF=0.0403;AFR_AF=0.1944;EUR_AF=0.0258;SAS_AF=0.0511;AA=T|||;VT=SNP
6	28721314	rs7758691	C	G	100	PASS	AC=655;AF=0.130791;AN=5008;NS=2504;DP=15668;EAS_AF=0.0198;AMR_AF=0.1023;AFR_AF=0.3154;EUR_AF=0.0686;SAS_AF=0.0798;AA=C|||;VT=SNP
6	28721495	rs9257131	A	C	100	PASS	AC=1123;AF=0.224241;AN=5008;NS=2504;DP=14709;EAS_AF=0.4425;AMR_AF=0.2435;AFR_AF=0.1082;EUR_AF=0.172;SAS_AF=0.1963;AA=A|||;VT=SNP
6	28721534	rs1742741	A	T	100	PASS	AC=1020;AF=0.203674;AN=5008;NS=2504;DP=14236;EAS_AF=0.1776;AMR_AF=0.1873;AFR_AF=0.202;EUR_AF=0.2107;SAS_AF=0.2372;AA=T|||;VT=SNP
6	28721730	rs139362757	A	G	100	PASS	AC=42;AF=0.00838658;AN=5008;NS=2504;DP=17915;EAS_AF=0;AMR_AF=0.013;AFR_AF=0.0008;EUR_AF=0.0318;SAS_AF=0;AA=A|||;VT=SNP
6	28721815	rs116573972	A	G	100	PASS	AC=345;AF=0.0688898;AN=5008;NS=2504;DP=16811;EAS_AF=0.0942;AMR_AF=0.1009;AFR_AF=0.0166;EUR_AF=0.0795;SAS_AF=0.0798;AA=A|||;VT=SNP
6	28722076	rs62408379	C	T	100	PASS	AC=716;AF=0.142971;AN=5008;NS=2504;DP=19455;EAS_AF=0.3304;AMR_AF=0.1585;AFR_AF=0.053;EUR_AF=0.0944;SAS_AF=0.1104;AA=C|||;VT=SNP
6	28722114	rs72847141	G	T	100	PASS	AC=787;AF=0.157149;AN=5008;NS=2504;DP=17964;EAS_AF=0.1726;AMR_AF=0.1542;AFR_AF=0.1089;EUR_AF=0.1312;SAS_AF=0.2352;AA=G|||;VT=SNP
6	28722296	rs147743910	C	A	100	PASS	AC=353;AF=0.0704872;AN=5008;NS=2504;DP=14669;EAS_AF=0.0942;AMR_AF=0.1009;AFR_AF=0.0227;EUR_AF=0.0795;SAS_AF=0.0798;AA=C|||;VT=SNP
6	28722799	rs17338569	T	C	100	PASS	AC=787;AF=0.157149;AN=5008;NS=2504;DP=18945;EAS_AF=0.1726;AMR_AF=0.1542;AFR_AF=0.1089;EUR_AF=0.1312;SAS_AF=0.2352;AA=T|||;VT=SNP
6	28722860	rs9257132	T	C	100	PASS	AC=1132;AF=0.226038;AN=5008;NS=2504;DP=17749;EAS_AF=0.4425;AMR_AF=0.2435;AFR_AF=0.1157;EUR_AF=0.172;SAS_AF=0.1953;AA=T|||;VT=SNP
6	28722929	rs75492882	A	G	100	PASS	AC=434;AF=0.0866613;AN=5008;NS=2504;DP=17719;EAS_AF=0.0784;AMR_AF=0.0533;AFR_AF=0.0862;EUR_AF=0.0517;SAS_AF=0.1554;AA=A|||;VT=SNP
6	28722982	rs147568599	T	C	100	PASS	AC=112;AF=0.0223642;AN=5008;NS=2504;DP=17357;EAS_AF=0.002;AMR_AF=0.0202;AFR_AF=0.0522;EUR_AF=0.0129;SAS_AF=0.0143;AA=T|||;VT=SNP
6	28723421	rs9257133	C	T	100	PASS	AC=212;AF=0.0423323;AN=5008;NS=2504;DP=14825;EAS_AF=0;AMR_AF=0.0259;AFR_AF=0.093;EUR_AF=0.0706;SAS_AF=0;AA=T|||;VT=SNP
6	28723426	rs9257134	A	G	100	PASS	AC=3341;AF=0.667133;AN=5008;NS=2504;DP=14713;EAS_AF=0.6448;AMR_AF=0.5951;AFR_AF=0.9244;EUR_AF=0.4891;SAS_AF=0.5767;AA=G|||;VT=SNP
6	28723499	rs138113368	G	C	100	PASS	AC=353;AF=0.0704872;AN=5008;NS=2504;DP=15945;EAS_AF=0.0942;AMR_AF=0.1009;AFR_AF=0.0227;EUR_AF=0.0795;SAS_AF=0.0798;AA=G|||;VT=SNP
6	28723723	rs57780419	G	A	100	PASS	AC=808;AF=0.161342;AN=5008;NS=2504;DP=16432;EAS_AF=0.1776;AMR_AF=0.1628;AFR_AF=0.1089;EUR_AF=0.1402;SAS_AF=0.2362;AA=G|||;VT=SNP
6	28723835	rs9257135	T	C	100	PASS	AC=3341;AF=0.667133;AN=5008;NS=2504;DP=15630;EAS_AF=0.6448;AMR_AF=0.5951;AFR_AF=0.9244;EUR_AF=0.4891;SAS_AF=0.5767;AA=C|||;VT=SNP
6	28723841	rs9257136	A	C	100	PASS	AC=211;AF=0.0421326;AN=5008;NS=2504;DP=15670;EAS_AF=0;AMR_AF=0.0245;AFR_AF=0.093;EUR_AF=0.0706;SAS_AF=0;AA=A|||;VT=SNP
6	28723949	rs9257137	T	C	100	PASS	AC=210;AF=0.0419329;AN=5008;NS=2504;DP=16146;EAS_AF=0;AMR_AF=0.0245;AFR_AF=0.0923;EUR_AF=0.0706;SAS_AF=0;AA=T|||;VT=SNP
6	28723960	rs1238262	C	T	100	PASS	AC=210;AF=0.0419329;AN=5008;NS=2504;DP=16397;EAS_AF=0;AMR_AF=0.0245;AFR_AF=0.0923;EUR_AF=0.0706;SAS_AF=0;AA=C|||;VT=SNP
6	28723978	rs1235176	G	A	100	PASS	AC=3341;AF=0.667133;AN=5008;NS=2504;DP=16025;EAS_AF=0.6448;AMR_AF=0.5951;AFR_AF=0.9244;EUR_AF=0.4891;SAS_AF=0.5767;AA=A|||;VT=SNP
6	28723986	rs57170714	T	C	100	PASS	AC=434;AF=0.0866613;AN=5008;NS=2504;DP=16124;EAS_AF=0.0784;AMR_AF=0.0533;AFR_AF=0.0862;EUR_AF=0.0517;SAS_AF=0.1554;AA=T|||;VT=SNP
6	28724079	rs1742742	T	G	100	PASS	AC=2979;AF=0.594848;AN=5008;NS=2504;DP=14207;EAS_AF=0.6419;AMR_AF=0.5548;AFR_AF=0.7315;EUR_AF=0.4632;SAS_AF=0.5256;AA=G|||;VT=SNP
6	28724082	rs1742743	A	T	100	PASS	AC=212;AF=0.0423323;AN=5008;NS=2504;DP=14361;EAS_AF=0;AMR_AF=0.0259;AFR_AF=0.093;EUR_AF=0.0706;SAS_AF=0;AA=A|||;VT=SNP
6	28724852	rs17398081	G	C	100	PASS	AC=324;AF=0.0646965;AN=5008;NS=2504;DP=17426;EAS_AF=0.0784;AMR_AF=0.0432;AFR_AF=0.0098;EUR_AF=0.0497;SAS_AF=0.1554;AA=G|||;VT=SNP
6	28725240	rs148545514	C	T	100	PASS	AC=189;AF=0.0377396;AN=5008;NS=2504;DP=15102;EAS_AF=0.0248;AMR_AF=0.0331;AFR_AF=0.0076;EUR_AF=0.0328;SAS_AF=0.1002;AA=C|||;VT=SNP
6	28725415	rs59233561	C	T	100	PASS	AC=434;AF=0.0866613;AN=5008;NS=2504;DP=16799;EAS_AF=0.0784;AMR_AF=0.0533;AFR_AF=0.0862;EUR_AF=0.0517;SAS_AF=0.1554;AA=C|||;VT=SNP
6	28725620	rs59475656	C	G	100	PASS	AC=434;AF=0.0866613;AN=5008;NS=2504;DP=14497;EAS_AF=0.0784;AMR_AF=0.0533;AFR_AF=0.0862;EUR_AF=0.0517;SAS_AF=0.1554;AA=C|||;VT=SNP
6	28725704	rs61173069	T	G	100	PASS	AC=800;AF=0.159744;AN=5008;NS=2504;DP=15382;EAS_AF=0.1776;AMR_AF=0.1628;AFR_AF=0.1029;EUR_AF=0.1402;SAS_AF=0.2362;AA=G|||;VT=SNP
6	28725804	rs1233592	G	C	100	PASS	AC=3342;AF=0.667332;AN=5008;NS=2504;DP=14240;EAS_AF=0.6448;AMR_AF=0.5965;AFR_AF=0.9244;EUR_AF=0.4901;SAS_AF=0.5757;AA=C|||;VT=SNP
6	28726173	rs56003969	C	A	100	PASS	AC=434;AF=0.0866613;AN=5008;NS=2504;DP=18115;EAS_AF=0.0784;AMR_AF=0.0533;AFR_AF=0.0862;EUR_AF=0.0517;SAS_AF=0.1554;AA=C|||;VT=SNP
6	28726613	rs73403143	C	T	100	PASS	AC=698;AF=0.139377;AN=5008;NS=2504;DP=20200;EAS_AF=0.0228;AMR_AF=0.1066;AFR_AF=0.3298;EUR_AF=0.0785;SAS_AF=0.0879;AA=C|||;VT=SNP
6	28726780	rs114758438	G	A	100	PASS	AC=48;AF=0.00958466;AN=5008;NS=2504;DP=17287;EAS_AF=0;AMR_AF=0.0216;AFR_AF=0.0008;EUR_AF=0.0239;SAS_AF=0.0082;AA=G|||;VT=SNP
6	28726781	rs148859112	C	A	100	PASS	AC=48;AF=0.00958466;AN=5008;NS=2504;DP=17452;EAS_AF=0;AMR_AF=0.0216;AFR_AF=0.0008;EUR_AF=0.0239;SAS_AF=0.0082;AA=C|||;VT=SNP
6	28726815	rs1233593	C	T	100	PASS	AC=211;AF=0.0421326;AN=5008;NS=2504;DP=18031;EAS_AF=0;AMR_AF=0.0245;AFR_AF=0.093;EUR_AF=0.0706;SAS_AF=0;AA=C|||;VT=SNP
6	28726988	rs12211472	G	C	100	PASS	AC=74;AF=0.0147764;AN=5008;NS=2504;DP=17975;EAS_AF=0.001;AMR_AF=0.0058;AFR_AF=0.0015;EUR_AF=0.0636;SAS_AF=0.0031;AA=g|||;VT=SNP
6	28727121	rs9257140	G	A	100	PASS	AC=88;AF=0.0175719;AN=5008;NS=2504;DP=16292;EAS_AF=0;AMR_AF=0.0202;AFR_AF=0.003;EUR_AF=0.0696;SAS_AF=0;AA=g|||;VT=SNP
6	28727343	rs1233594	A	G	100	PASS	AC=211;AF=0.0421326;AN=5008;NS=2504;DP=13461;EAS_AF=0;AMR_AF=0.0245;AFR_AF=0.093;EUR_AF=0.0706;SAS_AF=0;AA=a|||;VT=SNP
6	28727547	rs57748269	C	T	100	PASS	AC=434;AF=0.0866613;AN=5008;NS=2504;DP=12670;EAS_AF=0.0784;AMR_AF=0.0533;AFR_AF=0.0862;EUR_AF=0.0517;SAS_AF=0.1554;AA=c|||;VT=SNP
6	28727593	rs1233595	T	A	100	PASS	AC=1017;AF=0.203075;AN=5008;NS=2504;DP=10932;EAS_AF=0.1786;AMR_AF=0.1888;AFR_AF=0.1982;EUR_AF=0.2107;SAS_AF=0.2372;AA=t|||;VT=SNP
6	28727596	rs58288624	T	A	100	PASS	AC=361;AF=0.0720847;AN=5008;NS=2504;DP=10733;EAS_AF=0.0784;AMR_AF=0.049;AFR_AF=0.0333;EUR_AF=0.0517;SAS_AF=0.1554;AA=t|||;VT=SNP
6	28727673	rs1233596	T	C	100	PASS	AC=3341;AF=0.667133;AN=5008;NS=2504;DP=15235;EAS_AF=0.6448;AMR_AF=0.5965;AFR_AF=0.9244;EUR_AF=0.4891;SAS_AF=0.5757;AA=N|||;VT=SNP
6	28728329	rs1233597	C	T	100	PASS	AC=1011;AF=0.201877;AN=5008;NS=2504;DP=17309;EAS_AF=0.1776;AMR_AF=0.1873;AFR_AF=0.1959;EUR_AF=0.2107;SAS_AF=0.2362;AA=t|||;VT=SNP
6	28728355	rs140933005	T	G	100	PASS	AC=55;AF=0.0109824;AN=5008;NS=2504;DP=17028;EAS_AF=0.002;AMR_AF=0.0115;AFR_AF=0.0197;EUR_AF=0.0109;SAS_AF=0.0082;AA=t|||;VT=SNP
6	28729330	rs78286488	G	A	100	PASS	AC=358;AF=0.0714856;AN=5008;NS=2504;DP=15944;EAS_AF=0.0079;AMR_AF=0.072;AFR_AF=0.1498;EUR_AF=0.0527;SAS_AF=0.0501;AA=G|||;VT=SNP
6	28729634	rs114202915	C	T	100	PASS	AC=347;AF=0.0692891;AN=5008;NS=2504;DP=20741;EAS_AF=0.0942;AMR_AF=0.1009;AFR_AF=0.0159;EUR_AF=0.0825;SAS_AF=0.0798;AA=C|||;VT=SNP
6	28729812	rs115169585	C	T	100	PASS	AC=291;AF=0.058107;AN=5008;NS=2504;DP=17849;EAS_AF=0.0079;AMR_AF=0.0648;AFR_AF=0.1051;EUR_AF=0.0517;SAS_AF=0.0481;AA=C|||;VT=SNP
6	28729835	rs74637441	T	C	100	PASS	AC=356;AF=0.0710863;AN=5008;NS=2504;DP=17682;EAS_AF=0.0079;AMR_AF=0.072;AFR_AF=0.149;EUR_AF=0.0527;SAS_AF=0.0491;AA=T|||;VT=SNP
6	28729981	rs9257144	T	C	100	PASS	AC=1131;AF=0.225839;AN=5008;NS=2504;DP=16897;EAS_AF=0.4405;AMR_AF=0.2507;AFR_AF=0.1089;EUR_AF=0.1799;SAS_AF=0.1922;AA=T|||;VT=SNP
6	28729994	rs73403149	A	G	100	PASS	AC=694;AF=0.138578;AN=5008;NS=2504;DP=16346;EAS_AF=0.0198;AMR_AF=0.1066;AFR_AF=0.3427;EUR_AF=0.0686;SAS_AF=0.0798;AA=A|||;VT=SNP
6	28730379	rs142053161	T	C	100	PASS	AC=14;AF=0.00279553;AN=5008;NS=2504;DP=13020;EAS_AF=0;AMR_AF=0.0029;AFR_AF=0;EUR_AF=0.007;SAS_AF=0.0051;AA=T|||;VT=SNP
6	28730405	rs151146985	T	C	100	PASS	AC=14;AF=0.00279553;AN=5008;NS=2504;DP=14852;EAS_AF=0;AMR_AF=0.0029;AFR_AF=0;EUR_AF=0.007;SAS_AF=0.0051;AA=T|||;VT=SNP
6	28731086	rs56098960	C	T	100	PASS	AC=454;AF=0.090655;AN=5008;NS=2504;DP=16154;EAS_AF=0.0833;AMR_AF=0.0605;AFR_AF=0.0862;EUR_AF=0.0606;SAS_AF=0.1564;AA=T|||;VT=SNP
6	28731188	rs1233599	T	G	100	PASS	AC=212;AF=0.0423323;AN=5008;NS=2504;DP=17312;EAS_AF=0;AMR_AF=0.0259;AFR_AF=0.093;EUR_AF=0.0706;SAS_AF=0;AA=T|||;VT=SNP
6	28731263	rs79800940	C	T	100	PASS	AC=454;AF=0.090655;AN=5008;NS=2504;DP=18309;EAS_AF=0.0833;AMR_AF=0.0605;AFR_AF=0.0862;EUR_AF=0.0606;SAS_AF=0.1564;AA=C|||;VT=SNP
6	28731385	rs76587225	A	G	100	PASS	AC=454;AF=0.090655;AN=5008;NS=2504;DP=15872;EAS_AF=0.0833;AMR_AF=0.0605;AFR_AF=0.0862;EUR_AF=0.0606;SAS_AF=0.1564;AA=G|||;VT=SNP
6	28731671	rs77084790	C	T	100	PASS	AC=454;AF=0.090655;AN=5008;NS=2504;DP=14157;EAS_AF=0.0833;AMR_AF=0.0605;AFR_AF=0.0862;EUR_AF=0.0606;SAS_AF=0.1564;AA=c|||;VT=SNP
6	28731809	rs9257148	T	C	100	PASS	AC=1039;AF=0.207468;AN=5008;NS=2504;DP=15286;EAS_AF=0.4405;AMR_AF=0.219;AFR_AF=0.0651;EUR_AF=0.168;SAS_AF=0.1922;AA=t|||;VT=SNP
6	28731925	rs9257149	T	C	100	PASS	AC=1437;AF=0.286941;AN=5008;NS=2504;DP=10991;EAS_AF=0.4484;AMR_AF=0.3156;AFR_AF=0.2216;EUR_AF=0.2366;SAS_AF=0.2403;AA=t|||;VT=SNP
6	28731935	rs139190037	G	A	100	PASS	AC=69;AF=0.013778;AN=5008;NS=2504;DP=10857;EAS_AF=0.002;AMR_AF=0.0144;AFR_AF=0.0287;EUR_AF=0.0109;SAS_AF=0.0082;AA=g|||;VT=SNP
6	28731960	rs9257150	G	C	100	PASS	AC=1437;AF=0.286941;AN=5008;NS=2504;DP=11257;EAS_AF=0.4484;AMR_AF=0.3156;AFR_AF=0.2216;EUR_AF=0.2366;SAS_AF=0.2403;AA=g|||;VT=SNP
6	28732127	rs116612399	A	G	100	PASS	AC=439;AF=0.0876597;AN=5008;NS=2504;DP=17534;EAS_AF=0.0833;AMR_AF=0.0519;AFR_AF=0.0862;EUR_AF=0.0527;SAS_AF=0.1554;AA=A|||;VT=SNP
6	28732209	rs116450899	G	A	100	PASS	AC=344;AF=0.0686901;AN=5008;NS=2504;DP=16148;EAS_AF=0.0942;AMR_AF=0.1009;AFR_AF=0.0159;EUR_AF=0.0795;SAS_AF=0.0798;AA=G|||;VT=SNP
6	28732220	rs6924860	G	T	100	PASS	AC=373;AF=0.0744808;AN=5008;NS=2504;DP=15733;EAS_AF=0.0119;AMR_AF=0.0375;AFR_AF=0.2179;EUR_AF=0.0169;SAS_AF=0.0307;AA=G|||;VT=SNP
6	28732294	rs73403150	C	T	100	PASS	AC=364;AF=0.0726837;AN=5008;NS=2504;DP=14946;EAS_AF=0.003;AMR_AF=0.0403;AFR_AF=0.1936;EUR_AF=0.0268;SAS_AF=0.0511;AA=C|||;VT=SNP
6	28732364	rs3852213	C	A	100	PASS	AC=454;AF=0.090655;AN=5008;NS=2504;DP=16279;EAS_AF=0.0833;AMR_AF=0.0605;AFR_AF=0.0862;EUR_AF=0.0606;SAS_AF=0.1564;AA=C|||;VT=SNP
6	28732514	rs1233600	A	G	100	PASS	AC=211;AF=0.0421326;AN=5008;NS=2504;DP=18241;EAS_AF=0;AMR_AF=0.0245;AFR_AF=0.093;EUR_AF=0.0706;SAS_AF=0;AA=A|||;VT=SNP
6	28732678	rs116449099	C	G	100	PASS	AC=112;AF=0.0223642;AN=5008;NS=2504;DP=15427;EAS_AF=0.002;AMR_AF=0.0202;AFR_AF=0.0522;EUR_AF=0.0129;SAS_AF=0.0143;AA=C|||;VT=SNP
6	28732806	rs75525270	G	A	100	PASS	AC=433;AF=0.0864617;AN=5008;NS=2504;DP=19048;EAS_AF=0.0784;AMR_AF=0.0519;AFR_AF=0.0862;EUR_AF=0.0517;SAS_AF=0.1554;AA=G|||;VT=SNP
6	28732869	rs77057108	G	T	100	PASS	AC=454;AF=0.090655;AN=5008;NS=2504;DP=18375;EAS_AF=0.0833;AMR_AF=0.0605;AFR_AF=0.0862;EUR_AF=0.0606;SAS_AF=0.1564;AA=G|||;VT=SNP
6	28733212	rs1233601	G	A	100	PASS	AC=2992;AF=0.597444;AN=5008;NS=2504;DP=19364;EAS_AF=0.6399;AMR_AF=0.5605;AFR_AF=0.7315;EUR_AF=0.4761;SAS_AF=0.5235;AA=A|||;VT=SNP
6	28733259	rs116669339	C	A	100	PASS	AC=34;AF=0.00678914;AN=5008;NS=2504;DP=20133;EAS_AF=0;AMR_AF=0.0115;AFR_AF=0.0023;EUR_AF=0.0229;SAS_AF=0;AA=C|||;VT=SNP
6	28733298	rs73403152	C	T	100	PASS	AC=364;AF=0.0726837;AN=5008;NS=2504;DP=16312;EAS_AF=0.003;AMR_AF=0.0403;AFR_AF=0.1936;EUR_AF=0.0268;SAS_AF=0.0511;AA=C|||;VT=SNP
6	28733403	rs1233602	G	A	100	PASS	AC=3355;AF=0.669928;AN=5008;NS=2504;DP=16367;EAS_AF=0.6419;AMR_AF=0.6009;AFR_AF=0.9244;EUR_AF=0.503;SAS_AF=0.5757;AA=A|||;VT=SNP
6	28733419	rs12374669	C	T	100	PASS	AC=33;AF=0.00658946;AN=5008;NS=2504;DP=16923;EAS_AF=0.001;AMR_AF=0.0173;AFR_AF=0;EUR_AF=0.0179;SAS_AF=0.002;AA=C|||;VT=SNP
6	28733724	rs58258185	C	T	100	PASS	AC=454;AF=0.090655;AN=5008;NS=2504;DP=18360;EAS_AF=0.0833;AMR_AF=0.0605;AFR_AF=0.0862;EUR_AF=0.0606;SAS_AF=0.1564;AA=C|||;VT=SNP
6	28733787	rs57965355	A	G	100	PASS	AC=454;AF=0.090655;AN=5008;NS=2504;DP=18226;EAS_AF=0.0833;AMR_AF=0.0605;AFR_AF=0.0862;EUR_AF=0.0606;SAS_AF=0.1564;AA=G|||;VT=SNP
6	28734676	rs1233604	G	A	100	PASS	AC=211;AF=0.0421326;AN=5008;NS=2504;DP=19937;EAS_AF=0;AMR_AF=0.0245;AFR_AF=0.093;EUR_AF=0.0706;SAS_AF=0;AA=G|||;VT=SNP
6	28734806	rs1233605	A	G	100	PASS	AC=2506;AF=0.500399;AN=5008;NS=2504;DP=19629;EAS_AF=0.626;AMR_AF=0.5029;AFR_AF=0.4614;EUR_AF=0.4463;SAS_AF=0.4775;AA=G|||;VT=SNP
6	28735027	rs116067372	A	G	100	PASS	AC=81;AF=0.0161741;AN=5008;NS=2504;DP=21535;EAS_AF=0.002;AMR_AF=0.0187;AFR_AF=0.0348;EUR_AF=0.0119;SAS_AF=0.0082;AA=A|||;VT=SNP
6	28735098	rs6900037	G	A	100	PASS	AC=112;AF=0.0223642;AN=5008;NS=2504;DP=22538;EAS_AF=0.002;AMR_AF=0.0202;AFR_AF=0.0522;EUR_AF=0.0129;SAS_AF=0.0143;AA=G|||;VT=SNP
6	28735192	rs78195322	C	T	100	PASS	AC=455;AF=0.0908546;AN=5008;NS=2504;DP=22536;EAS_AF=0.0833;AMR_AF=0.0605;AFR_AF=0.0862;EUR_AF=0.0616;SAS_AF=0.1564;AA=C|||;VT=SNP
6	28735200	rs11751023	C	T	100	PASS	AC=364;AF=0.0726837;AN=5008;NS=2504;DP=23045;EAS_AF=0.003;AMR_AF=0.0403;AFR_AF=0.1936;EUR_AF=0.0268;SAS_AF=0.0511;AA=C|||;VT=SNP
6	28735322	rs6900422	G	T	100	PASS	AC=112;AF=0.0223642;AN=5008;NS=2504;DP=23272;EAS_AF=0.002;AMR_AF=0.0202;AFR_AF=0.0522;EUR_AF=0.0129;SAS_AF=0.0143;AA=G|||;VT=SNP
6	28735324	rs149381640	T	C	100	PASS	AC=69;AF=0.013778;AN=5008;NS=2504;DP=23307;EAS_AF=0.002;AMR_AF=0.0144;AFR_AF=0.0287;EUR_AF=0.0109;SAS_AF=0.0082;AA=T|||;VT=SNP
6	28735357	rs74969965	T	C	100	PASS	AC=454;AF=0.090655;AN=5008;NS=2504;DP=22463;EAS_AF=0.0833;AMR_AF=0.0605;AFR_AF=0.0862;EUR_AF=0.0606;SAS_AF=0.1564;AA=t|||;VT=SNP
6	28735385	rs116613709	C	T	100	PASS	AC=52;AF=0.0103834;AN=5008;NS=2504;DP=22369;EAS_AF=0.002;AMR_AF=0.0043;AFR_AF=0.0212;EUR_AF=0.0099;SAS_AF=0.0092;AA=C|||;VT=SNP
6	28735842	rs1233607	C	T	100	PASS	AC=2992;AF=0.597444;AN=5008;NS=2504;DP=22195;EAS_AF=0.6399;AMR_AF=0.5605;AFR_AF=0.7315;EUR_AF=0.4761;SAS_AF=0.5235;AA=T|||;VT=SNP
6	28736070	rs111616018	A	G	100	PASS	AC=454;AF=0.090655;AN=5008;NS=2504;DP=18860;EAS_AF=0.0833;AMR_AF=0.0605;AFR_AF=0.0862;EUR_AF=0.0606;SAS_AF=0.1564;AA=G|||;VT=SNP
6	28736189	rs1233608	A	G	100	PASS	AC=665;AF=0.132788;AN=5008;NS=2504;DP=19044;EAS_AF=0.0833;AMR_AF=0.085;AFR_AF=0.1793;EUR_AF=0.1312;SAS_AF=0.1564;AA=G|||;VT=SNP
6	28736201	rs1233609	G	A	100	PASS	AC=211;AF=0.0421326;AN=5008;NS=2504;DP=19281;EAS_AF=0;AMR_AF=0.0245;AFR_AF=0.093;EUR_AF=0.0706;SAS_AF=0;AA=G|||;VT=SNP
6	28736211	rs116299896	C	G	100	PASS	AC=433;AF=0.0864617;AN=5008;NS=2504;DP=19613;EAS_AF=0.0784;AMR_AF=0.0519;AFR_AF=0.0862;EUR_AF=0.0517;SAS_AF=0.1554;AA=C|||;VT=SNP
6	28736484	rs9257157	C	T	100	PASS	AC=1433;AF=0.286142;AN=5008;NS=2504;DP=18153;EAS_AF=0.4484;AMR_AF=0.3156;AFR_AF=0.2216;EUR_AF=0.2326;SAS_AF=0.2403;AA=C|||;VT=SNP
6	28736485	rs112001540	G	A	100	PASS	AC=454;AF=0.090655;AN=5008;NS=2504;DP=18206;EAS_AF=0.0833;AMR_AF=0.0605;AFR_AF=0.0862;EUR_AF=0.0606;SAS_AF=0.1564;AA=G|||;VT=SNP
6	28736597	rs112033028	C	T	100	PASS	AC=454;AF=0.090655;AN=5008;NS=2504;DP=17993;EAS_AF=0.0833;AMR_AF=0.0605;AFR_AF=0.0862;EUR_AF=0.0606;SAS_AF=0.1564;AA=C|||;VT=SNP
6	28736648	rs75265644	C	T	100	PASS	AC=455;AF=0.0908546;AN=5008;NS=2504;DP=17423;EAS_AF=0.0843;AMR_AF=0.0605;AFR_AF=0.0862;EUR_AF=0.0606;SAS_AF=0.1564;AA=T|||;VT=SNP
6	28736965	rs145949361	A	G	100	PASS	AC=349;AF=0.0696885;AN=5008;NS=2504;DP=19007;EAS_AF=0.0942;AMR_AF=0.1009;AFR_AF=0.0166;EUR_AF=0.0825;SAS_AF=0.0808;AA=A|||;VT=SNP
6	28736973	rs9257158	T	G	100	PASS	AC=1841;AF=0.367612;AN=5008;NS=2504;DP=19162;EAS_AF=0.5427;AMR_AF=0.4179;AFR_AF=0.2829;EUR_AF=0.3151;SAS_AF=0.32;AA=T|||;VT=SNP
6	28736988	rs1233610	A	G	100	PASS	AC=211;AF=0.0421326;AN=5008;NS=2504;DP=19491;EAS_AF=0;AMR_AF=0.0245;AFR_AF=0.093;EUR_AF=0.0706;SAS_AF=0;AA=A|||;VT=SNP
6	28737054	rs1233611	A	G	100	PASS	AC=211;AF=0.0421326;AN=5008;NS=2504;DP=19311;EAS_AF=0;AMR_AF=0.0245;AFR_AF=0.093;EUR_AF=0.0706;SAS_AF=0;AA=A|||;VT=SNP
6	28737906	rs113488442	A	G	100	PASS	AC=134;AF=0.0267572;AN=5008;NS=2504;DP=21453;EAS_AF=0.0536;AMR_AF=0.0101;AFR_AF=0.0015;EUR_AF=0.0169;SAS_AF=0.0552;AA=A|||;VT=SNP
6	28737976	rs78086507	T	C	100	PASS	AC=454;AF=0.090655;AN=5008;NS=2504;DP=19499;EAS_AF=0.0833;AMR_AF=0.0605;AFR_AF=0.0862;EUR_AF=0.0606;SAS_AF=0.1564;AA=C|||;VT=SNP
6	28737988	rs75042255	C	T	100	PASS	AC=433;AF=0.0864617;AN=5008;NS=2504;DP=18148;EAS_AF=0.0784;AMR_AF=0.0519;AFR_AF=0.0862;EUR_AF=0.0517;SAS_AF=0.1554;AA=C|||;VT=SNP
6	28738320	rs60252686	A	G	100	PASS	AC=454;AF=0.090655;AN=5008;NS=2504;DP=18938;EAS_AF=0.0833;AMR_AF=0.0605;AFR_AF=0.0862;EUR_AF=0.0606;SAS_AF=0.1564;AA=G|||;VT=SNP
6	28738429	rs1233612	G	T	100	PASS	AC=211;AF=0.0421326;AN=5008;NS=2504;DP=16267;EAS_AF=0;AMR_AF=0.0245;AFR_AF=0.093;EUR_AF=0.0706;SAS_AF=0;AA=G|||;VT=SNP
6	28738609	rs1233613	C	G	100	PASS	AC=2508;AF=0.500799;AN=5008;NS=2504;DP=18821;EAS_AF=0.626;AMR_AF=0.5043;AFR_AF=0.4622;EUR_AF=0.4463;SAS_AF=0.4775;AA=G|||;VT=SNP
6	28739132	rs6923795	A	G	100	PASS	AC=454;AF=0.090655;AN=5008;NS=2504;DP=20478;EAS_AF=0.0833;AMR_AF=0.0605;AFR_AF=0.0862;EUR_AF=0.0606;SAS_AF=0.1564;AA=G|||;VT=SNP
6	28739322	rs1233614	A	G	100	PASS	AC=662;AF=0.132188;AN=5008;NS=2504;DP=20108;EAS_AF=0.0833;AMR_AF=0.085;AFR_AF=0.177;EUR_AF=0.1312;SAS_AF=0.1564;AA=G|||;VT=SNP
6	28739584	rs1233615	C	A	100	PASS	AC=2993;AF=0.597644;AN=5008;NS=2504;DP=18686;EAS_AF=0.6399;AMR_AF=0.5605;AFR_AF=0.7322;EUR_AF=0.4761;SAS_AF=0.5235;AA=A|||;VT=SNP
6	28739867	rs539906783	C	G	100	PASS	AC=364;AF=0.0726837;AN=5008;NS=2504;DP=16966;EAS_AF=0.003;AMR_AF=0.0403;AFR_AF=0.1936;EUR_AF=0.0268;SAS_AF=0.0511;AA=C|||;VT=SNP
6	28739884	rs1233616	T	C	100	PASS	AC=2992;AF=0.597444;AN=5008;NS=2504;DP=16418;EAS_AF=0.6399;AMR_AF=0.5605;AFR_AF=0.7315;EUR_AF=0.4761;SAS_AF=0.5235;AA=C|||;VT=SNP
6	28739973	rs139108539	G	C	100	PASS	AC=13;AF=0.00259585;AN=5008;NS=2504;DP=15971;EAS_AF=0;AMR_AF=0.0029;AFR_AF=0;EUR_AF=0.007;SAS_AF=0.0041;AA=G|||;VT=SNP
6	28740425	rs56165011	T	C	100	PASS	AC=454;AF=0.090655;AN=5008;NS=2504;DP=15260;EAS_AF=0.0833;AMR_AF=0.0605;AFR_AF=0.0862;EUR_AF=0.0606;SAS_AF=0.1564;AA=T|||;VT=SNP
6	28740464	rs192807491	G	T	100	PASS	AC=9;AF=0.00179712;AN=5008;NS=2504;DP=15354;EAS_AF=0;AMR_AF=0;AFR_AF=0;EUR_AF=0.0089;SAS_AF=0;AA=G|||;VT=SNP
6	28740500	rs55659253	A	G	100	PASS	AC=454;AF=0.090655;AN=5008;NS=2504;DP=15274;EAS_AF=0.0833;AMR_AF=0.0605;AFR_AF=0.0862;EUR_AF=0.0606;SAS_AF=0.1564;AA=A|||;VT=SNP
6	28740622	rs55764335	T	C	100	PASS	AC=454;AF=0.090655;AN=5008;NS=2504;DP=17094;EAS_AF=0.0833;AMR_AF=0.0605;AFR_AF=0.0862;EUR_AF=0.0606;SAS_AF=0.1564;AA=C|||;VT=SNP
6	28741162	rs1233617	T	G	100	PASS	AC=3028;AF=0.604633;AN=5008;NS=2504;DP=17566;EAS_AF=0.6399;AMR_AF=0.5605;AFR_AF=0.7579;EUR_AF=0.4771;SAS_AF=0.5235;AA=G|||;VT=SNP
6	28741734	rs9257167	C	A	100	PASS	AC=97;AF=0.019369;AN=5008;NS=2504;DP=15916;EAS_AF=0;AMR_AF=0.0202;AFR_AF=0.0098;EUR_AF=0.0696;SAS_AF=0;AA=c|||;VT=SNP
6	28741954	rs9257168	G	A	100	PASS	AC=1132;AF=0.226038;AN=5008;NS=2504;DP=13840;EAS_AF=0.4405;AMR_AF=0.2507;AFR_AF=0.1097;EUR_AF=0.1799;SAS_AF=0.1922;AA=g|||;VT=SNP
6	28741992	rs192342053	A	G	100	PASS	AC=111;AF=0.0221645;AN=5008;NS=2504;DP=12113;EAS_AF=0.002;AMR_AF=0.0202;AFR_AF=0.0514;EUR_AF=0.0129;SAS_AF=0.0143;AA=a|||;VT=SNP
6	28742086	rs1311914	G	C	100	PASS	AC=211;AF=0.0421326;AN=5008;NS=2504;DP=17418;EAS_AF=0;AMR_AF=0.0245;AFR_AF=0.093;EUR_AF=0.0706;SAS_AF=0;AA=g|||;VT=SNP
6	28742331	rs79128439	T	C	100	PASS	AC=467;AF=0.0932508;AN=5008;NS=2504;DP=18918;EAS_AF=0.0913;AMR_AF=0.0677;AFR_AF=0.0862;EUR_AF=0.0606;SAS_AF=0.1564;AA=t|||;VT=SNP
6	28742340	rs1311915	G	A	100	PASS	AC=2993;AF=0.597644;AN=5008;NS=2504;DP=19151;EAS_AF=0.6399;AMR_AF=0.562;AFR_AF=0.7315;EUR_AF=0.4761;SAS_AF=0.5235;AA=N|||;VT=SNP
6	28742592	rs78142681	T	A	100	PASS	AC=433;AF=0.0864617;AN=5008;NS=2504;DP=17904;EAS_AF=0.0784;AMR_AF=0.0519;AFR_AF=0.0862;EUR_AF=0.0517;SAS_AF=0.1554;AA=t|||;VT=SNP
6	28742792	rs74358341	C	A	100	PASS	AC=433;AF=0.0864617;AN=5008;NS=2504;DP=19252;EAS_AF=0.0784;AMR_AF=0.0519;AFR_AF=0.0862;EUR_AF=0.0517;SAS_AF=0.1554;AA=c|||;VT=SNP
6	28742850	rs1233618	G	A	100	PASS	AC=211;AF=0.0421326;AN=5008;NS=2504;DP=16828;EAS_AF=0;AMR_AF=0.0245;AFR_AF=0.093;EUR_AF=0.0706;SAS_AF=0;AA=g|||;VT=SNP
6	28742888	rs147998769	A	G	100	PASS	AC=34;AF=0.00678914;AN=5008;NS=2504;DP=15648;EAS_AF=0.002;AMR_AF=0.0072;AFR_AF=0.0061;EUR_AF=0.0109;SAS_AF=0.0082;AA=a|||;VT=SNP
6	28743567	rs11754275	A	G	100	PASS	AC=313;AF=0.0625;AN=5008;NS=2504;DP=16224;EAS_AF=0.003;AMR_AF=0.0346;AFR_AF=0.1581;EUR_AF=0.0268;SAS_AF=0.0511;AA=a|||;VT=SNP
6	28744021	rs9257171	G	A	100	PASS	AC=346;AF=0.0690895;AN=5008;NS=2504;DP=18483;EAS_AF=0.0942;AMR_AF=0.1009;AFR_AF=0.0166;EUR_AF=0.0795;SAS_AF=0.0808;AA=g|||;VT=SNP
6	28744045	rs113931894	A	G	100	PASS	AC=454;AF=0.090655;AN=5008;NS=2504;DP=18071;EAS_AF=0.0833;AMR_AF=0.0605;AFR_AF=0.0862;EUR_AF=0.0606;SAS_AF=0.1564;AA=N|||;VT=SNP
6	28744305	rs9257172	G	A	100	PASS	AC=1434;AF=0.286342;AN=5008;NS=2504;DP=19139;EAS_AF=0.4464;AMR_AF=0.3156;AFR_AF=0.2216;EUR_AF=0.2356;SAS_AF=0.2403;AA=g|||;VT=SNP
6	28744614	rs113224044	T	C	100	PASS	AC=433;AF=0.0864617;AN=5008;NS=2504;DP=17933;EAS_AF=0.0784;AMR_AF=0.0519;AFR_AF=0.0862;EUR_AF=0.0517;SAS_AF=0.1554;AA=t|||;VT=SNP
6	28744668	rs77557831	G	A	100	PASS	AC=454;AF=0.090655;AN=5008;NS=2504;DP=18429;EAS_AF=0.0833;AMR_AF=0.0605;AFR_AF=0.0862;EUR_AF=0.0606;SAS_AF=0.1564;AA=g|||;VT=SNP
6	28744828	rs77371395	G	A	100	PASS	AC=433;AF=0.0864617;AN=5008;NS=2504;DP=18365;EAS_AF=0.0784;AMR_AF=0.0519;AFR_AF=0.0862;EUR_AF=0.0517;SAS_AF=0.1554;AA=g|||;VT=SNP
6	28745452	rs1233619	G	A	100	PASS	AC=211;AF=0.0421326;AN=5008;NS=2504;DP=15644;EAS_AF=0;AMR_AF=0.0245;AFR_AF=0.093;EUR_AF=0.0706;SAS_AF=0;AA=g|||;VT=SNP
6	28745638	rs148092311	C	T	100	PASS	AC=188;AF=0.0375399;AN=5008;NS=2504;DP=11930;EAS_AF=0.0248;AMR_AF=0.0317;AFR_AF=0.0076;EUR_AF=0.0328;SAS_AF=0.1002;AA=c|||;VT=SNP
6	28746171	rs1233620	G	A	100	PASS	AC=211;AF=0.0421326;AN=5008;NS=2504;DP=17516;EAS_AF=0;AMR_AF=0.0245;AFR_AF=0.093;EUR_AF=0.0706;SAS_AF=0;AA=N|||;VT=SNP
6	28746801	rs2154025	G	C	100	PASS	AC=432;AF=0.086262;AN=5008;NS=2504;DP=12764;EAS_AF=0.0784;AMR_AF=0.0504;AFR_AF=0.087;EUR_AF=0.0507;SAS_AF=0.1554;AA=g|||;VT=SNP
6	28746841	rs2154026	C	G	100	PASS	AC=457;AF=0.091254;AN=5008;NS=2504;DP=15486;EAS_AF=0.0833;AMR_AF=0.0605;AFR_AF=0.0862;EUR_AF=0.0606;SAS_AF=0.1595;AA=N|||;VT=SNP
6	28746945	rs9257175	C	G	100	PASS	AC=1431;AF=0.285743;AN=5008;NS=2504;DP=16299;EAS_AF=0.4484;AMR_AF=0.3141;AFR_AF=0.2216;EUR_AF=0.2356;SAS_AF=0.2362;AA=c|||;VT=SNP
6	28747228	rs79363797	A	T	100	PASS	AC=137;AF=0.0273562;AN=5008;NS=2504;DP=18694;EAS_AF=0.0536;AMR_AF=0.0101;AFR_AF=0.0015;EUR_AF=0.0169;SAS_AF=0.0583;AA=a|||;VT=SNP
6	28747235	rs73403168	A	G	100	PASS	AC=405;AF=0.0808706;AN=5008;NS=2504;DP=18529;EAS_AF=0.0139;AMR_AF=0.0418;AFR_AF=0.2239;EUR_AF=0.0268;SAS_AF=0.0399;AA=a|||;VT=SNP
6	28747413	rs114087466	T	C	100	PASS	AC=348;AF=0.0694888;AN=5008;NS=2504;DP=19926;EAS_AF=0.0942;AMR_AF=0.0965;AFR_AF=0.0174;EUR_AF=0.0825;SAS_AF=0.0818;AA=t|||;VT=SNP
6	28747614	rs116414370	A	G	100	PASS	AC=273;AF=0.0545128;AN=5008;NS=2504;DP=18973;EAS_AF=0.0089;AMR_AF=0.0634;AFR_AF=0.0923;EUR_AF=0.0507;SAS_AF=0.0481;AA=a|||;VT=SNP
6	28747858	rs9257176	C	G	100	PASS	AC=1435;AF=0.286542;AN=5008;NS=2504;DP=17593;EAS_AF=0.4504;AMR_AF=0.3156;AFR_AF=0.2216;EUR_AF=0.2356;SAS_AF=0.2372;AA=C|||;VT=SNP
6	28747902	rs1233622	T	C	100	PASS	AC=2996;AF=0.598243;AN=5008;NS=2504;DP=16736;EAS_AF=0.6419;AMR_AF=0.5562;AFR_AF=0.7322;EUR_AF=0.4791;SAS_AF=0.5245;AA=T|||;VT=SNP
6	28747985	rs6916286	C	A	100	PASS	AC=457;AF=0.091254;AN=5008;NS=2504;DP=14742;EAS_AF=0.0833;AMR_AF=0.0605;AFR_AF=0.0862;EUR_AF=0.0606;SAS_AF=0.1595;AA=A|||;VT=SNP
6	28747997	rs57791058	G	T	100	PASS	AC=457;AF=0.091254;AN=5008;NS=2504;DP=14472;EAS_AF=0.0833;AMR_AF=0.0605;AFR_AF=0.0862;EUR_AF=0.0606;SAS_AF=0.1595;AA=G|||;VT=SNP
6	28748281	rs1233623	C	T	100	PASS	AC=211;AF=0.0421326;AN=5008;NS=2504;DP=17573;EAS_AF=0;AMR_AF=0.0245;AFR_AF=0.093;EUR_AF=0.0706;SAS_AF=0;AA=C|||;VT=SNP
6	28748282	rs2394124	G	A	100	PASS	AC=137;AF=0.0273562;AN=5008;NS=2504;DP=17524;EAS_AF=0.0536;AMR_AF=0.0101;AFR_AF=0.0015;EUR_AF=0.0169;SAS_AF=0.0583;AA=G|||;VT=SNP
6	28748715	rs114507697	T	C	100	PASS	AC=348;AF=0.0694888;AN=5008;NS=2504;DP=14606;EAS_AF=0.0942;AMR_AF=0.0965;AFR_AF=0.0174;EUR_AF=0.0825;SAS_AF=0.0818;AA=T|||;VT=SNP
6	28749012	rs7758798	C	T	100	PASS	AC=457;AF=0.091254;AN=5008;NS=2504;DP=15757;EAS_AF=0.0833;AMR_AF=0.0605;AFR_AF=0.0862;EUR_AF=0.0606;SAS_AF=0.1595;AA=T|||;VT=SNP
6	28749148	rs74747738	G	A	100	PASS	AC=405;AF=0.0808706;AN=5008;NS=2504;DP=16185;EAS_AF=0.0139;AMR_AF=0.0418;AFR_AF=0.2239;EUR_AF=0.0268;SAS_AF=0.0399;AA=G|||;VT=SNP
6	28749460	rs79141865	C	A	100	PASS	AC=436;AF=0.0870607;AN=5008;NS=2504;DP=16047;EAS_AF=0.0784;AMR_AF=0.0519;AFR_AF=0.0862;EUR_AF=0.0517;SAS_AF=0.1585;AA=C|||;VT=SNP
6	28749477	rs113122071	A	T	100	PASS	AC=457;AF=0.091254;AN=5008;NS=2504;DP=16045;EAS_AF=0.0833;AMR_AF=0.0605;AFR_AF=0.0862;EUR_AF=0.0606;SAS_AF=0.1595;AA=A|||;VT=SNP
6	28750265	rs1233624	G	C	100	PASS	AC=210;AF=0.0419329;AN=5008;NS=2504;DP=15344;EAS_AF=0;AMR_AF=0.0245;AFR_AF=0.0923;EUR_AF=0.0706;SAS_AF=0;AA=G|||;VT=SNP
6	28750872	rs1311916	T	C	100	PASS	AC=3352;AF=0.669329;AN=5008;NS=2504;DP=12811;EAS_AF=0.6448;AMR_AF=0.598;AFR_AF=0.9236;EUR_AF=0.501;SAS_AF=0.5746;AA=C|||;VT=SNP
6	28751041	rs1311917	G	T	100	PASS	AC=209;AF=0.0417332;AN=5008;NS=2504;DP=12456;EAS_AF=0;AMR_AF=0.0245;AFR_AF=0.0915;EUR_AF=0.0706;SAS_AF=0;AA=g|||;VT=SNP
6	28751727	rs1233627	T	C	100	PASS	AC=3352;AF=0.669329;AN=5008;NS=2504;DP=16469;EAS_AF=0.6448;AMR_AF=0.598;AFR_AF=0.9236;EUR_AF=0.501;SAS_AF=0.5746;AA=C|||;VT=SNP
6	28751979	rs113651343	T	C	100	PASS	AC=457;AF=0.091254;AN=5008;NS=2504;DP=14286;EAS_AF=0.0833;AMR_AF=0.0605;AFR_AF=0.0862;EUR_AF=0.0606;SAS_AF=0.1595;AA=T|||;VT=SNP
6	28751985	rs113904352	G	C	100	PASS	AC=457;AF=0.091254;AN=5008;NS=2504;DP=14309;EAS_AF=0.0833;AMR_AF=0.0605;AFR_AF=0.0862;EUR_AF=0.0606;SAS_AF=0.1595;AA=C|||;VT=SNP
6	28752048	rs75659458	G	C	100	PASS	AC=457;AF=0.091254;AN=5008;NS=2504;DP=15760;EAS_AF=0.0833;AMR_AF=0.0605;AFR_AF=0.0862;EUR_AF=0.0606;SAS_AF=0.1595;AA=C|||;VT=SNP
6	28752701	rs61270555	C	T	100	PASS	AC=290;AF=0.0579073;AN=5008;NS=2504;DP=12653;EAS_AF=0.0079;AMR_AF=0.0648;AFR_AF=0.1044;EUR_AF=0.0517;SAS_AF=0.0481;AA=c|||;VT=SNP
6	28752883	rs7751451	A	G	100	PASS	AC=457;AF=0.091254;AN=5008;NS=2504;DP=11945;EAS_AF=0.0833;AMR_AF=0.0605;AFR_AF=0.0862;EUR_AF=0.0606;SAS_AF=0.1595;AA=a|||;VT=SNP
6	28752989	rs116437220	A	T	100	PASS	AC=348;AF=0.0694888;AN=5008;NS=2504;DP=13462;EAS_AF=0.0942;AMR_AF=0.0965;AFR_AF=0.0174;EUR_AF=0.0825;SAS_AF=0.0818;AA=a|||;VT=SNP
6	28753118	rs191831694	A	G	100	PASS	AC=80;AF=0.0159744;AN=5008;NS=2504;DP=12880;EAS_AF=0.002;AMR_AF=0.0187;AFR_AF=0.034;EUR_AF=0.0119;SAS_AF=0.0082;AA=a|||;VT=SNP
6	28753165	rs73403171	C	T	100	PASS	AC=356;AF=0.0710863;AN=5008;NS=2504;DP=11084;EAS_AF=0.003;AMR_AF=0.0403;AFR_AF=0.1921;EUR_AF=0.0219;SAS_AF=0.0501;AA=c|||;VT=SNP
6	28753646	rs1311918	C	T	100	PASS	AC=210;AF=0.0419329;AN=5008;NS=2504;DP=17226;EAS_AF=0;AMR_AF=0.0245;AFR_AF=0.0923;EUR_AF=0.0706;SAS_AF=0;AA=C|||;VT=SNP
6	28753752	rs114965386	C	T	100	PASS	AC=348;AF=0.0694888;AN=5008;NS=2504;DP=16759;EAS_AF=0.0942;AMR_AF=0.0965;AFR_AF=0.0174;EUR_AF=0.0825;SAS_AF=0.0818;AA=C|||;VT=SNP
6	28753779	rs57558053	C	A	100	PASS	AC=410;AF=0.081869;AN=5008;NS=2504;DP=17633;EAS_AF=0.0942;AMR_AF=0.1009;AFR_AF=0.062;EUR_AF=0.0825;SAS_AF=0.0818;AA=C|||;VT=SNP
6	28753907	rs112886535	T	C	100	PASS	AC=357;AF=0.0712859;AN=5008;NS=2504;DP=17051;EAS_AF=0.003;AMR_AF=0.0403;AFR_AF=0.1921;EUR_AF=0.0219;SAS_AF=0.0511;AA=T|||;VT=SNP
6	28753990	rs80084812	C	A	100	PASS	AC=436;AF=0.0870607;AN=5008;NS=2504;DP=14303;EAS_AF=0.0784;AMR_AF=0.0519;AFR_AF=0.0862;EUR_AF=0.0517;SAS_AF=0.1585;AA=C|||;VT=SNP
6	28754072	rs114607660	G	A	100	PASS	AC=348;AF=0.0694888;AN=5008;NS=2504;DP=19546;EAS_AF=0.0942;AMR_AF=0.0965;AFR_AF=0.0174;EUR_AF=0.0825;SAS_AF=0.0818;AA=G|||;VT=SNP
6	28754237	rs76761992	C	A	100	PASS	AC=457;AF=0.091254;AN=5008;NS=2504;DP=14506;EAS_AF=0.0833;AMR_AF=0.0605;AFR_AF=0.0862;EUR_AF=0.0606;SAS_AF=0.1595;AA=C|||;VT=SNP
6	28754459	rs111621381	A	G	100	PASS	AC=437;AF=0.0872604;AN=5008;NS=2504;DP=21570;EAS_AF=0.0794;AMR_AF=0.0519;AFR_AF=0.0862;EUR_AF=0.0517;SAS_AF=0.1585;AA=A|||;VT=SNP
6	28754520	rs9257181	C	T	100	PASS	AC=1836;AF=0.366613;AN=5008;NS=2504;DP=21293;EAS_AF=0.5407;AMR_AF=0.4164;AFR_AF=0.2837;EUR_AF=0.3151;SAS_AF=0.317;AA=C|||;VT=SNP
6	28754704	rs11963531	C	T	100	PASS	AC=376;AF=0.0750799;AN=5008;NS=2504;DP=18703;EAS_AF=0.0119;AMR_AF=0.0375;AFR_AF=0.2194;EUR_AF=0.0169;SAS_AF=0.0317;AA=C|||;VT=SNP
6	28754817	rs9257182	C	A	100	PASS	AC=666;AF=0.132987;AN=5008;NS=2504;DP=22998;EAS_AF=0.0843;AMR_AF=0.085;AFR_AF=0.1778;EUR_AF=0.1312;SAS_AF=0.1585;AA=A|||;VT=SNP
6	28755423	rs72850355	T	C	100	PASS	AC=30;AF=0.00599042;AN=5008;NS=2504;DP=16089;EAS_AF=0.005;AMR_AF=0.0014;AFR_AF=0.0008;EUR_AF=0.0199;SAS_AF=0.0031;AA=T|||;VT=SNP
6	28755532	rs73403176	C	T	100	PASS	AC=355;AF=0.0708866;AN=5008;NS=2504;DP=17326;EAS_AF=0.003;AMR_AF=0.0403;AFR_AF=0.1914;EUR_AF=0.0219;SAS_AF=0.0501;AA=C|||;VT=SNP
6	28755594	rs115728695	C	T	100	PASS	AC=67;AF=0.0133786;AN=5008;NS=2504;DP=17779;EAS_AF=0;AMR_AF=0.0173;AFR_AF=0.0023;EUR_AF=0.0477;SAS_AF=0.0041;AA=C|||;VT=SNP
6	28755650	rs116358919	C	T	100	PASS	AC=318;AF=0.0634984;AN=5008;NS=2504;DP=16324;EAS_AF=0.0298;AMR_AF=0.0504;AFR_AF=0.0832;EUR_AF=0.0437;SAS_AF=0.1012;AA=C|||;VT=SNP
6	28755896	rs115174438	G	A	100	PASS	AC=318;AF=0.0634984;AN=5008;NS=2504;DP=18869;EAS_AF=0.0298;AMR_AF=0.0504;AFR_AF=0.0832;EUR_AF=0.0437;SAS_AF=0.1012;AA=G|||;VT=SNP
6	28756008	rs9257183	A	T	100	PASS	AC=211;AF=0.0421326;AN=5008;NS=2504;DP=19582;EAS_AF=0;AMR_AF=0.0245;AFR_AF=0.0923;EUR_AF=0.0716;SAS_AF=0;AA=A|||;VT=SNP
6	28756088	rs9257184	C	T	100	PASS	AC=211;AF=0.0421326;AN=5008;NS=2504;DP=17944;EAS_AF=0;AMR_AF=0.0245;AFR_AF=0.0923;EUR_AF=0.0716;SAS_AF=0;AA=C|||;VT=SNP
6	28756136	rs115092703	G	A	100	PASS	AC=318;AF=0.0634984;AN=5008;NS=2504;DP=18273;EAS_AF=0.0298;AMR_AF=0.0504;AFR_AF=0.0832;EUR_AF=0.0437;SAS_AF=0.1012;AA=A|||;VT=SNP
6	28756394	rs74511984	G	A	100	PASS	AC=142;AF=0.0283546;AN=5008;NS=2504;DP=21334;EAS_AF=0.0546;AMR_AF=0.0101;AFR_AF=0.0015;EUR_AF=0.0189;SAS_AF=0.0603;AA=G|||;VT=SNP
6	28756405	rs9257185	A	G	100	PASS	AC=1146;AF=0.228834;AN=5008;NS=2504;DP=21296;EAS_AF=0.4464;AMR_AF=0.2507;AFR_AF=0.1172;EUR_AF=0.1829;SAS_AF=0.1871;AA=A|||;VT=SNP
6	28756483	rs9257186	T	C	100	PASS	AC=1582;AF=0.315895;AN=5008;NS=2504;DP=20111;EAS_AF=0.5089;AMR_AF=0.3256;AFR_AF=0.2262;EUR_AF=0.2535;SAS_AF=0.2955;AA=T|||;VT=SNP
6	28756722	rs116268808	C	T	100	PASS	AC=67;AF=0.0133786;AN=5008;NS=2504;DP=16555;EAS_AF=0;AMR_AF=0.0173;AFR_AF=0.0023;EUR_AF=0.0477;SAS_AF=0.0041;AA=C|||;VT=SNP
6	28756902	rs9257187	C	T	100	PASS	AC=211;AF=0.0421326;AN=5008;NS=2504;DP=16022;EAS_AF=0;AMR_AF=0.0245;AFR_AF=0.0923;EUR_AF=0.0716;SAS_AF=0;AA=C|||;VT=SNP
6	28756995	rs6938988	C	G	100	PASS	AC=318;AF=0.0634984;AN=5008;NS=2504;DP=11388;EAS_AF=0.0298;AMR_AF=0.0504;AFR_AF=0.0832;EUR_AF=0.0437;SAS_AF=0.1012;AA=C|||;VT=SNP
6	28757489	rs9257188	T	C	100	PASS	AC=213;AF=0.0425319;AN=5008;NS=2504;DP=16243;EAS_AF=0;AMR_AF=0.0245;AFR_AF=0.093;EUR_AF=0.0716;SAS_AF=0.001;AA=T|||;VT=SNP
6	28757555	rs9257189	C	G	100	PASS	AC=211;AF=0.0421326;AN=5008;NS=2504;DP=17345;EAS_AF=0;AMR_AF=0.0245;AFR_AF=0.0923;EUR_AF=0.0716;SAS_AF=0;AA=C|||;VT=SNP
6	28757573	rs6939948	A	G	100	PASS	AC=318;AF=0.0634984;AN=5008;NS=2504;DP=17577;EAS_AF=0.0298;AMR_AF=0.0504;AFR_AF=0.0832;EUR_AF=0.0437;SAS_AF=0.1012;AA=G|||;VT=SNP
6	28757581	rs142332238	C	T	100	PASS	AC=146;AF=0.0291534;AN=5008;NS=2504;DP=17807;EAS_AF=0.0089;AMR_AF=0.0259;AFR_AF=0.0023;EUR_AF=0.0308;SAS_AF=0.0869;AA=C|||;VT=SNP
6	28757631	rs80184985	A	C	100	PASS	AC=355;AF=0.0708866;AN=5008;NS=2504;DP=17277;EAS_AF=0.003;AMR_AF=0.0403;AFR_AF=0.1914;EUR_AF=0.0219;SAS_AF=0.0501;AA=.|||;VT=SNP
6	28757656	rs9468420	G	A	100	PASS	AC=378;AF=0.0754792;AN=5008;NS=2504;DP=17083;EAS_AF=0.0119;AMR_AF=0.0375;AFR_AF=0.2216;EUR_AF=0.0159;SAS_AF=0.0317;AA=.|||;VT=SNP
6	28757991	rs9461478	C	A	100	PASS	AC=380;AF=0.0758786;AN=5008;NS=2504;DP=14187;EAS_AF=0.0129;AMR_AF=0.0375;AFR_AF=0.2216;EUR_AF=0.0169;SAS_AF=0.0317;AA=.|||;VT=SNP
6	28758530	rs138673963	T	C	100	PASS	AC=23;AF=0.00459265;AN=5008;NS=2504;DP=15015;EAS_AF=0;AMR_AF=0.0058;AFR_AF=0.0015;EUR_AF=0.0159;SAS_AF=0.001;AA=.|||;VT=SNP
6	28758828	rs9380090	G	C	100	PASS	AC=1924;AF=0.384185;AN=5008;NS=2504;DP=18343;EAS_AF=0.6022;AMR_AF=0.4236;AFR_AF=0.2436;EUR_AF=0.334;SAS_AF=0.3732;AA=.|||;VT=SNP
6	28759594	rs116010379	C	T	100	PASS	AC=343;AF=0.0684904;AN=5008;NS=2504;DP=16442;EAS_AF=0.0933;AMR_AF=0.098;AFR_AF=0.0174;EUR_AF=0.0805;SAS_AF=0.0787;AA=.|||;VT=SNP
6	28759854	rs116361574	A	C	100	PASS	AC=343;AF=0.0684904;AN=5008;NS=2504;DP=18499;EAS_AF=0.0933;AMR_AF=0.098;AFR_AF=0.0174;EUR_AF=0.0805;SAS_AF=0.0787;AA=.|||;VT=SNP
6	28760123	rs111463907	A	G	100	PASS	AC=412;AF=0.0822684;AN=5008;NS=2504;DP=12880;EAS_AF=0.0139;AMR_AF=0.0418;AFR_AF=0.2284;EUR_AF=0.0278;SAS_AF=0.0399;AA=.|||;VT=SNP
6	28760601	rs2754761	T	A	100	PASS	AC=321;AF=0.0640974;AN=5008;NS=2504;DP=12468;EAS_AF=0.0298;AMR_AF=0.0504;AFR_AF=0.0847;EUR_AF=0.0447;SAS_AF=0.1012;AA=.|||;VT=SNP
6	28760615	rs140090646	C	T	100	PASS	AC=92;AF=0.0183706;AN=5008;NS=2504;DP=12634;EAS_AF=0;AMR_AF=0.0303;AFR_AF=0.0446;EUR_AF=0.0119;SAS_AF=0;AA=.|||;VT=SNP
6	28761208	rs2765223	C	T	100	PASS	AC=320;AF=0.0638978;AN=5008;NS=2504;DP=17538;EAS_AF=0.0298;AMR_AF=0.0504;AFR_AF=0.0847;EUR_AF=0.0437;SAS_AF=0.1012;AA=.|||;VT=SNP
6	28761471	rs2754762	T	A	100	PASS	AC=320;AF=0.0638978;AN=5008;NS=2504;DP=16957;EAS_AF=0.0298;AMR_AF=0.0504;AFR_AF=0.0847;EUR_AF=0.0437;SAS_AF=0.1012;AA=.|||;VT=SNP
6	28761683	rs9378107	A	G	100	PASS	AC=1580;AF=0.315495;AN=5008;NS=2504;DP=15912;EAS_AF=0.5089;AMR_AF=0.3256;AFR_AF=0.2247;EUR_AF=0.2535;SAS_AF=0.2955;AA=.|||;VT=SNP
6	28761844	rs150530886	T	C	100	PASS	AC=146;AF=0.0291534;AN=5008;NS=2504;DP=16542;EAS_AF=0.0089;AMR_AF=0.0259;AFR_AF=0.0023;EUR_AF=0.0308;SAS_AF=0.0869;AA=.|||;VT=SNP
6	28762025	rs73403188	C	T	100	PASS	AC=410;AF=0.081869;AN=5008;NS=2504;DP=18323;EAS_AF=0.0139;AMR_AF=0.0418;AFR_AF=0.2277;EUR_AF=0.0268;SAS_AF=0.0399;AA=.|||;VT=SNP
6	28762581	rs56030816	A	G	100	PASS	AC=320;AF=0.0638978;AN=5008;NS=2504;DP=16025;EAS_AF=0.0298;AMR_AF=0.0504;AFR_AF=0.0847;EUR_AF=0.0437;SAS_AF=0.1012;AA=.|||;VT=SNP
6	28762605	rs56374518	G	C	100	PASS	AC=318;AF=0.0634984;AN=5008;NS=2504;DP=17253;EAS_AF=0.0298;AMR_AF=0.0504;AFR_AF=0.0832;EUR_AF=0.0437;SAS_AF=0.1012;AA=.|||;VT=SNP
6	28762999	rs1810750	A	G	100	PASS	AC=297;AF=0.0593051;AN=5008;NS=2504;DP=18678;EAS_AF=0.0248;AMR_AF=0.0418;AFR_AF=0.0832;EUR_AF=0.0348;SAS_AF=0.1002;AA=.|||;VT=SNP
6	28763730	rs149432497	A	G	100	PASS	AC=145;AF=0.0289537;AN=5008;NS=2504;DP=16751;EAS_AF=0.0089;AMR_AF=0.0259;AFR_AF=0.0023;EUR_AF=0.0308;SAS_AF=0.0859;AA=.|||;VT=SNP
6	28763736	rs115174831	C	T	100	PASS	AC=319;AF=0.0636981;AN=5008;NS=2504;DP=17030;EAS_AF=0.0308;AMR_AF=0.0504;AFR_AF=0.0832;EUR_AF=0.0437;SAS_AF=0.1012;AA=.|||;VT=SNP
6	28763796	rs116520285	C	T	100	PASS	AC=297;AF=0.0593051;AN=5008;NS=2504;DP=16914;EAS_AF=0.0248;AMR_AF=0.0418;AFR_AF=0.0832;EUR_AF=0.0348;SAS_AF=0.1002;AA=.|||;VT=SNP
6	28763824	rs62408406	G	A	100	PASS	AC=16;AF=0.00319489;AN=5008;NS=2504;DP=17818;EAS_AF=0;AMR_AF=0.0072;AFR_AF=0.0008;EUR_AF=0.008;SAS_AF=0.002;AA=.|||;VT=SNP
6	28763825	rs116303970	G	A	100	PASS	AC=320;AF=0.0638978;AN=5008;NS=2504;DP=17581;EAS_AF=0.0317;AMR_AF=0.0504;AFR_AF=0.0832;EUR_AF=0.0437;SAS_AF=0.1012;AA=.|||;VT=SNP
6	28764097	rs140619884	G	C	100	PASS	AC=318;AF=0.0634984;AN=5008;NS=2504;DP=14833;EAS_AF=0.0298;AMR_AF=0.0504;AFR_AF=0.0832;EUR_AF=0.0437;SAS_AF=0.1012;AA=.|||;VT=SNP
6	28764103	rs7764642	T	A	100	PASS	AC=210;AF=0.0419329;AN=5008;NS=2504;DP=14874;EAS_AF=0;AMR_AF=0.0245;AFR_AF=0.0915;EUR_AF=0.0716;SAS_AF=0;AA=.|||;VT=SNP
6	28764668	rs114741267	C	G	100	PASS	AC=318;AF=0.0634984;AN=5008;NS=2504;DP=20250;EAS_AF=0.0298;AMR_AF=0.0504;AFR_AF=0.0832;EUR_AF=0.0437;SAS_AF=0.1012;AA=.|||;VT=SNP
6	28764817	rs28381660	G	A	100	PASS	AC=1577;AF=0.314896;AN=5008;NS=2504;DP=17584;EAS_AF=0.5069;AMR_AF=0.3256;AFR_AF=0.2247;EUR_AF=0.2535;SAS_AF=0.2945;AA=.|||;VT=SNP
6	28764904	rs57517815	C	G	100	PASS	AC=174;AF=0.0347444;AN=5008;NS=2504;DP=18102;EAS_AF=0.002;AMR_AF=0.0231;AFR_AF=0.0946;EUR_AF=0.0139;SAS_AF=0.0174;AA=.|||;VT=SNP
6	28764907	rs57103404	G	C	100	PASS	AC=174;AF=0.0347444;AN=5008;NS=2504;DP=18248;EAS_AF=0.002;AMR_AF=0.0231;AFR_AF=0.0946;EUR_AF=0.0139;SAS_AF=0.0174;AA=.|||;VT=SNP
6	28764974	rs9257190	A	G	100	PASS	AC=531;AF=0.10603;AN=5008;NS=2504;DP=18442;EAS_AF=0.0298;AMR_AF=0.0749;AFR_AF=0.1755;EUR_AF=0.1153;SAS_AF=0.1033;AA=.|||;VT=SNP
6	28765033	rs114847130	G	T	100	PASS	AC=319;AF=0.0636981;AN=5008;NS=2504;DP=16258;EAS_AF=0.0298;AMR_AF=0.0504;AFR_AF=0.0832;EUR_AF=0.0437;SAS_AF=0.1022;AA=.|||;VT=SNP
6	28765098	rs9257191	C	G	100	PASS	AC=201;AF=0.0401358;AN=5008;NS=2504;DP=15699;EAS_AF=0;AMR_AF=0.0245;AFR_AF=0.0847;EUR_AF=0.0716;SAS_AF=0;AA=.|||;VT=SNP
6	28765346	rs9257192	G	C	100	PASS	AC=209;AF=0.0417332;AN=5008;NS=2504;DP=17597;EAS_AF=0;AMR_AF=0.0245;AFR_AF=0.0915;EUR_AF=0.0706;SAS_AF=0;AA=.|||;VT=SNP
6	28766159	rs114086818	A	G	100	PASS	AC=53;AF=0.0105831;AN=5008;NS=2504;DP=10594;EAS_AF=0.002;AMR_AF=0.0043;AFR_AF=0.0212;EUR_AF=0.0109;SAS_AF=0.0092;AA=.|||;VT=SNP
6	28766237	rs9380092	G	A	100	PASS	AC=1932;AF=0.385783;AN=5008;NS=2504;DP=9982;EAS_AF=0.6002;AMR_AF=0.4236;AFR_AF=0.2511;EUR_AF=0.334;SAS_AF=0.3732;AA=.|||;VT=SNP
6	28766845	rs146674992	G	A	100	PASS	AC=321;AF=0.0640974;AN=5008;NS=2504;DP=10555;EAS_AF=0.0298;AMR_AF=0.0504;AFR_AF=0.0847;EUR_AF=0.0437;SAS_AF=0.1022;AA=.|||;VT=SNP
6	28767076	rs2765222	C	T	100	PASS	AC=319;AF=0.0636981;AN=5008;NS=2504;DP=15473;EAS_AF=0.0298;AMR_AF=0.0504;AFR_AF=0.0832;EUR_AF=0.0437;SAS_AF=0.1022;AA=.|||;VT=SNP
6	28767135	rs28381661	C	A	100	PASS	AC=1593;AF=0.318091;AN=5008;NS=2504;DP=15794;EAS_AF=0.5089;AMR_AF=0.3256;AFR_AF=0.2352;EUR_AF=0.2535;SAS_AF=0.2945;AA=.|||;VT=SNP
6	28767146	rs141511528	A	G	100	PASS	AC=32;AF=0.00638978;AN=5008;NS=2504;DP=16181;EAS_AF=0.002;AMR_AF=0.0043;AFR_AF=0.0061;EUR_AF=0.0109;SAS_AF=0.0082;AA=.|||;VT=SNP
6	28767254	rs2754763	T	C	100	PASS	AC=231;AF=0.0461262;AN=5008;NS=2504;DP=15180;EAS_AF=0.0248;AMR_AF=0.0375;AFR_AF=0.0325;EUR_AF=0.0378;SAS_AF=0.1012;AA=.|||;VT=SNP
6	28767482	rs7761321	C	A	100	PASS	AC=209;AF=0.0417332;AN=5008;NS=2504;DP=13015;EAS_AF=0;AMR_AF=0.0245;AFR_AF=0.0908;EUR_AF=0.0716;SAS_AF=0;AA=.|||;VT=SNP
6	28767690	rs143995422	C	T	100	PASS	AC=33;AF=0.00658946;AN=5008;NS=2504;DP=16193;EAS_AF=0.005;AMR_AF=0.0159;AFR_AF=0.0015;EUR_AF=0.0139;SAS_AF=0.001;AA=.|||;VT=SNP
6	28768052	rs113478549	G	A	100	PASS	AC=356;AF=0.0710863;AN=5008;NS=2504;DP=16363;EAS_AF=0.003;AMR_AF=0.0403;AFR_AF=0.1921;EUR_AF=0.0219;SAS_AF=0.0501;AA=.|||;VT=SNP
6	28768115	rs28743260	A	C	100	PASS	AC=1585;AF=0.316494;AN=5008;NS=2504;DP=17817;EAS_AF=0.504;AMR_AF=0.3242;AFR_AF=0.2368;EUR_AF=0.2525;SAS_AF=0.2914;AA=.|||;VT=SNP
6	28768267	rs7766699	G	A	100	PASS	AC=209;AF=0.0417332;AN=5008;NS=2504;DP=16355;EAS_AF=0;AMR_AF=0.0245;AFR_AF=0.0908;EUR_AF=0.0716;SAS_AF=0;AA=.|||;VT=SNP
6	28768484	rs529750774	A	G	100	PASS	AC=298;AF=0.0595048;AN=5008;NS=2504;DP=16448;EAS_AF=0.0248;AMR_AF=0.0418;AFR_AF=0.0832;EUR_AF=0.0348;SAS_AF=0.1012;AA=.|||;VT=SNP
6	28768698	rs7767099	C	T	100	PASS	AC=209;AF=0.0417332;AN=5008;NS=2504;DP=16615;EAS_AF=0;AMR_AF=0.0245;AFR_AF=0.0908;EUR_AF=0.0716;SAS_AF=0;AA=.|||;VT=SNP
6	28768932	rs9257217	C	T	100	PASS	AC=210;AF=0.0419329;AN=5008;NS=2504;DP=19545;EAS_AF=0;AMR_AF=0.0245;AFR_AF=0.0915;EUR_AF=0.0716;SAS_AF=0;AA=.|||;VT=SNP
6	28769011	rs2754764	C	A	100	PASS	AC=3359;AF=0.670727;AN=5008;NS=2504;DP=20283;EAS_AF=0.6468;AMR_AF=0.5994;AFR_AF=0.9274;EUR_AF=0.501;SAS_AF=0.5736;AA=.|||;VT=SNP
6	28769275	rs2754765	C	T	100	PASS	AC=298;AF=0.0595048;AN=5008;NS=2504;DP=17262;EAS_AF=0.0248;AMR_AF=0.0418;AFR_AF=0.0832;EUR_AF=0.0348;SAS_AF=0.1012;AA=.|||;VT=SNP
6	28769671	rs2765220	T	C	100	PASS	AC=528;AF=0.105431;AN=5008;NS=2504;DP=17093;EAS_AF=0.0298;AMR_AF=0.0749;AFR_AF=0.174;EUR_AF=0.1153;SAS_AF=0.1022;AA=.|||;VT=SNP
6	28770349	rs2765219	G	A	100	PASS	AC=3360;AF=0.670927;AN=5008;NS=2504;DP=9450;EAS_AF=0.6468;AMR_AF=0.5994;AFR_AF=0.9274;EUR_AF=0.501;SAS_AF=0.5746;AA=.|||;VT=SNP
6	28770683	rs7739915	G	T	100	PASS	AC=499;AF=0.0996406;AN=5008;NS=2504;DP=19307;EAS_AF=0.0248;AMR_AF=0.0663;AFR_AF=0.1687;EUR_AF=0.1064;SAS_AF=0.1002;AA=.|||;VT=SNP
6	28770696	rs2765218	T	C	100	PASS	AC=3359;AF=0.670727;AN=5008;NS=2504;DP=19581;EAS_AF=0.6468;AMR_AF=0.5994;AFR_AF=0.9274;EUR_AF=0.501;SAS_AF=0.5736;AA=.|||;VT=SNP
6	28770731	rs57491524	A	C	100	PASS	AC=311;AF=0.0621006;AN=5008;NS=2504;DP=20075;EAS_AF=0.0298;AMR_AF=0.0504;AFR_AF=0.0779;EUR_AF=0.0437;SAS_AF=0.1012;AA=.|||;VT=SNP
6	28770908	rs7763940	T	C	100	PASS	AC=1577;AF=0.314896;AN=5008;NS=2504;DP=19867;EAS_AF=0.505;AMR_AF=0.3256;AFR_AF=0.2262;EUR_AF=0.2535;SAS_AF=0.2945;AA=.|||;VT=SNP
6	28771198	rs2013652	T	C	100	PASS	AC=2097;AF=0.41873;AN=5008;NS=2504;DP=18156;EAS_AF=0.5347;AMR_AF=0.4006;AFR_AF=0.3949;EUR_AF=0.3688;SAS_AF=0.3957;AA=.|||;VT=SNP
6	28771300	rs142395667	G	A	100	PASS	AC=189;AF=0.0377396;AN=5008;NS=2504;DP=17636;EAS_AF=0.0248;AMR_AF=0.0317;AFR_AF=0.0083;EUR_AF=0.0328;SAS_AF=0.1002;AA=.|||;VT=SNP
6	28771388	rs35045623	G	A	100	PASS	AC=108;AF=0.0215655;AN=5008;NS=2504;DP=16750;EAS_AF=0.0129;AMR_AF=0.0173;AFR_AF=0.0076;EUR_AF=0.0547;SAS_AF=0.0184;AA=.|||;VT=SNP
6	28771414	rs9378149	A	C	100	PASS	AC=1577;AF=0.314896;AN=5008;NS=2504;DP=17506;EAS_AF=0.505;AMR_AF=0.3256;AFR_AF=0.2262;EUR_AF=0.2535;SAS_AF=0.2945;AA=.|||;VT=SNP
6	28771651	rs149710513	G	T	100	PASS	AC=81;AF=0.0161741;AN=5008;NS=2504;DP=18337;EAS_AF=0.002;AMR_AF=0.0187;AFR_AF=0.034;EUR_AF=0.0129;SAS_AF=0.0082;AA=.|||;VT=SNP
6	28772128	rs114060013	G	C	100	PASS	AC=311;AF=0.0621006;AN=5008;NS=2504;DP=18605;EAS_AF=0.0298;AMR_AF=0.0504;AFR_AF=0.0779;EUR_AF=0.0437;SAS_AF=0.1012;AA=.|||;VT=SNP
6	28772350	rs9368576	T	A	100	PASS	AC=1577;AF=0.314896;AN=5008;NS=2504;DP=19566;EAS_AF=0.505;AMR_AF=0.3256;AFR_AF=0.2262;EUR_AF=0.2535;SAS_AF=0.2945;AA=.|||;VT=SNP
6	28772441	rs56110474	T	C	100	PASS	AC=290;AF=0.0579073;AN=5008;NS=2504;DP=18084;EAS_AF=0.0248;AMR_AF=0.0418;AFR_AF=0.0779;EUR_AF=0.0348;SAS_AF=0.1002;AA=.|||;VT=SNP
6	28772691	rs11758303	G	A	100	PASS	AC=356;AF=0.0710863;AN=5008;NS=2504;DP=16123;EAS_AF=0.003;AMR_AF=0.0403;AFR_AF=0.1921;EUR_AF=0.0219;SAS_AF=0.0501;AA=.|||;VT=SNP
6	28773163	rs6929090	C	A	100	PASS	AC=417;AF=0.0832668;AN=5008;NS=2504;DP=12471;EAS_AF=0.0139;AMR_AF=0.0418;AFR_AF=0.233;EUR_AF=0.0268;SAS_AF=0.0399;AA=.|||;VT=SNP
6	28773355	rs3132373	G	T	100	PASS	AC=209;AF=0.0417332;AN=5008;NS=2504;DP=11263;EAS_AF=0;AMR_AF=0.0245;AFR_AF=0.0908;EUR_AF=0.0716;SAS_AF=0;AA=.|||;VT=SNP
6	28773482	rs28381663	A	C	100	PASS	AC=1639;AF=0.327276;AN=5008;NS=2504;DP=9869;EAS_AF=0.506;AMR_AF=0.3314;AFR_AF=0.264;EUR_AF=0.2584;SAS_AF=0.2965;AA=.|||;VT=SNP
6	28773496	rs3132372	T	C	100	PASS	AC=520;AF=0.103834;AN=5008;NS=2504;DP=9832;EAS_AF=0.0298;AMR_AF=0.0749;AFR_AF=0.1687;EUR_AF=0.1153;SAS_AF=0.1012;AA=.|||;VT=SNP
6	28773983	rs3132371	A	C	100	PASS	AC=3003;AF=0.599641;AN=5008;NS=2504;DP=16896;EAS_AF=0.6438;AMR_AF=0.5591;AFR_AF=0.7352;EUR_AF=0.4791;SAS_AF=0.5235;AA=.|||;VT=SNP
6	28774130	rs115967007	A	T	100	PASS	AC=311;AF=0.0621006;AN=5008;NS=2504;DP=19904;EAS_AF=0.0298;AMR_AF=0.0504;AFR_AF=0.0779;EUR_AF=0.0437;SAS_AF=0.1012;AA=.|||;VT=SNP
6	28774210	rs59303422	T	C	100	PASS	AC=356;AF=0.0710863;AN=5008;NS=2504;DP=19218;EAS_AF=0.003;AMR_AF=0.0403;AFR_AF=0.1921;EUR_AF=0.0219;SAS_AF=0.0501;AA=.|||;VT=SNP
6	28774422	rs115385935	C	T	100	PASS	AC=311;AF=0.0621006;AN=5008;NS=2504;DP=19011;EAS_AF=0.0298;AMR_AF=0.0504;AFR_AF=0.0779;EUR_AF=0.0437;SAS_AF=0.1012;AA=.|||;VT=SNP
6	28774579	rs2208536	G	A	100	PASS	AC=3359;AF=0.670727;AN=5008;NS=2504;DP=18192;EAS_AF=0.6468;AMR_AF=0.5994;AFR_AF=0.9274;EUR_AF=0.501;SAS_AF=0.5736;AA=.|||;VT=SNP
6	28774593	rs9404976	C	T	100	PASS	AC=1578;AF=0.315096;AN=5008;NS=2504;DP=18501;EAS_AF=0.505;AMR_AF=0.3256;AFR_AF=0.2262;EUR_AF=0.2545;SAS_AF=0.2945;AA=.|||;VT=SNP
6	28775155	rs115307364	A	G	100	PASS	AC=311;AF=0.0621006;AN=5008;NS=2504;DP=13759;EAS_AF=0.0298;AMR_AF=0.0504;AFR_AF=0.0779;EUR_AF=0.0437;SAS_AF=0.1012;AA=.|||;VT=SNP
6	28775241	rs2754767	A	G	100	PASS	AC=3359;AF=0.670727;AN=5008;NS=2504;DP=13828;EAS_AF=0.6468;AMR_AF=0.5994;AFR_AF=0.9274;EUR_AF=0.501;SAS_AF=0.5736;AA=.|||;VT=SNP
6	28775322	rs3131344	G	A	100	PASS	AC=520;AF=0.103834;AN=5008;NS=2504;DP=12192;EAS_AF=0.0298;AMR_AF=0.0749;AFR_AF=0.1687;EUR_AF=0.1153;SAS_AF=0.1012;AA=.|||;VT=SNP
6	28775564	rs3131343	G	A	100	PASS	AC=210;AF=0.0419329;AN=5008;NS=2504;DP=14857;EAS_AF=0;AMR_AF=0.0245;AFR_AF=0.0915;EUR_AF=0.0716;SAS_AF=0;AA=.|||;VT=SNP
6	28775664	rs7776376	C	T	100	PASS	AC=1577;AF=0.314896;AN=5008;NS=2504;DP=14447;EAS_AF=0.505;AMR_AF=0.3256;AFR_AF=0.2262;EUR_AF=0.2535;SAS_AF=0.2945;AA=.|||;VT=SNP
6	28775667	rs56308612	A	G	100	PASS	AC=311;AF=0.0621006;AN=5008;NS=2504;DP=14402;EAS_AF=0.0298;AMR_AF=0.0504;AFR_AF=0.0779;EUR_AF=0.0437;SAS_AF=0.1012;AA=.|||;VT=SNP
6	28775738	rs143036313	A	G	100	PASS	AC=13;AF=0.00259585;AN=5008;NS=2504;DP=16375;EAS_AF=0;AMR_AF=0.0058;AFR_AF=0.0008;EUR_AF=0.008;SAS_AF=0;AA=.|||;VT=SNP
6	28775982	rs1011094	G	C	100	PASS	AC=3003;AF=0.599641;AN=5008;NS=2504;DP=18218;EAS_AF=0.6438;AMR_AF=0.5591;AFR_AF=0.7352;EUR_AF=0.4791;SAS_AF=0.5235;AA=.|||;VT=SNP
6	28776117	rs4324798	G	A	100	PASS	AC=208;AF=0.0415335;AN=5008;NS=2504;DP=18621;EAS_AF=0;AMR_AF=0.0245;AFR_AF=0.0908;EUR_AF=0.0706;SAS_AF=0;AA=.|||;VT=SNP
6	28776140	rs11756140	A	G	100	PASS	AC=357;AF=0.0712859;AN=5008;NS=2504;DP=19390;EAS_AF=0.003;AMR_AF=0.0403;AFR_AF=0.1921;EUR_AF=0.0219;SAS_AF=0.0511;AA=.|||;VT=SNP
6	28776172	rs116160920	C	T	100	PASS	AC=347;AF=0.0692891;AN=5008;NS=2504;DP=20784;EAS_AF=0.0952;AMR_AF=0.098;AFR_AF=0.0189;EUR_AF=0.0805;SAS_AF=0.0787;AA=.|||;VT=SNP
6	28776234	rs209206	G	C	100	PASS	AC=311;AF=0.0621006;AN=5008;NS=2504;DP=18524;EAS_AF=0.0298;AMR_AF=0.0504;AFR_AF=0.0779;EUR_AF=0.0437;SAS_AF=0.1012;AA=.|||;VT=SNP
6	28776242	rs115894206	C	G	100	PASS	AC=349;AF=0.0696885;AN=5008;NS=2504;DP=18252;EAS_AF=0.0952;AMR_AF=0.098;AFR_AF=0.0197;EUR_AF=0.0805;SAS_AF=0.0798;AA=.|||;VT=SNP
6	28776303	rs453020	C	A	100	PASS	AC=290;AF=0.0579073;AN=5008;NS=2504;DP=16883;EAS_AF=0.0248;AMR_AF=0.0418;AFR_AF=0.0779;EUR_AF=0.0348;SAS_AF=0.1002;AA=.|||;VT=SNP
6	28776317	rs9257223	T	C	100	PASS	AC=208;AF=0.0415335;AN=5008;NS=2504;DP=16232;EAS_AF=0;AMR_AF=0.0245;AFR_AF=0.0908;EUR_AF=0.0706;SAS_AF=0;AA=.|||;VT=SNP
6	28776360	rs28381664	T	G	100	PASS	AC=332;AF=0.0662939;AN=5008;NS=2504;DP=14920;EAS_AF=0.119;AMR_AF=0.0591;AFR_AF=0.0113;EUR_AF=0.0775;SAS_AF=0.0798;AA=.|||;VT=SNP
6	28776391	rs172331	C	G	100	PASS	AC=311;AF=0.0621006;AN=5008;NS=2504;DP=14972;EAS_AF=0.0298;AMR_AF=0.0504;AFR_AF=0.0779;EUR_AF=0.0437;SAS_AF=0.1012;AA=.|||;VT=SNP
6	28777336	rs209204	A	C	100	PASS	AC=311;AF=0.0621006;AN=5008;NS=2504;DP=14174;EAS_AF=0.0298;AMR_AF=0.0504;AFR_AF=0.0779;EUR_AF=0.0437;SAS_AF=0.1012;AA=.|||;VT=SNP
6	28777577	rs209203	C	A	100	PASS	AC=563;AF=0.11242;AN=5008;NS=2504;DP=15030;EAS_AF=0.0397;AMR_AF=0.0735;AFR_AF=0.2156;EUR_AF=0.0577;SAS_AF=0.1319;AA=.|||;VT=SNP
6	28777691	rs209202	C	A	100	PASS	AC=311;AF=0.0621006;AN=5008;NS=2504;DP=16148;EAS_AF=0.0298;AMR_AF=0.0504;AFR_AF=0.0779;EUR_AF=0.0437;SAS_AF=0.1012;AA=.|||;VT=SNP
6	28777991	rs114741805	G	A	100	PASS	AC=189;AF=0.0377396;AN=5008;NS=2504;DP=19682;EAS_AF=0.0248;AMR_AF=0.0317;AFR_AF=0.0083;EUR_AF=0.0328;SAS_AF=0.1002;AA=.|||;VT=SNP
6	28778204	rs76499981	C	T	100	PASS	AC=19;AF=0.00379393;AN=5008;NS=2504;DP=18138;EAS_AF=0.002;AMR_AF=0.0072;AFR_AF=0;EUR_AF=0.0119;SAS_AF=0;AA=.|||;VT=SNP
6	28778364	rs209201	C	T	100	PASS	AC=311;AF=0.0621006;AN=5008;NS=2504;DP=18617;EAS_AF=0.0298;AMR_AF=0.0504;AFR_AF=0.0779;EUR_AF=0.0437;SAS_AF=0.1012;AA=.|||;VT=SNP
6	28778419	rs169683	C	T	100	PASS	AC=3359;AF=0.670727;AN=5008;NS=2504;DP=19533;EAS_AF=0.6468;AMR_AF=0.5994;AFR_AF=0.9274;EUR_AF=0.501;SAS_AF=0.5736;AA=.|||;VT=SNP
6	28778475	rs3131342	A	C	100	PASS	AC=3359;AF=0.670727;AN=5008;NS=2504;DP=21415;EAS_AF=0.6468;AMR_AF=0.5994;AFR_AF=0.9274;EUR_AF=0.501;SAS_AF=0.5736;AA=.|||;VT=SNP
6	28778614	rs169682	T	G	100	PASS	AC=311;AF=0.0621006;AN=5008;NS=2504;DP=18573;EAS_AF=0.0298;AMR_AF=0.0504;AFR_AF=0.0779;EUR_AF=0.0437;SAS_AF=0.1012;AA=.|||;VT=SNP
6	28778723	rs3131341	C	T	100	PASS	AC=88;AF=0.0175719;AN=5008;NS=2504;DP=18103;EAS_AF=0;AMR_AF=0.0202;AFR_AF=0.003;EUR_AF=0.0696;SAS_AF=0;AA=.|||;VT=SNP
6	28778872	rs185984	T	G	100	PASS	AC=311;AF=0.0621006;AN=5008;NS=2504;DP=20633;EAS_AF=0.0298;AMR_AF=0.0504;AFR_AF=0.0779;EUR_AF=0.0437;SAS_AF=0.1012;AA=.|||;VT=SNP
6	28779423	rs417919	A	G	100	PASS	AC=520;AF=0.103834;AN=5008;NS=2504;DP=18353;EAS_AF=0.0298;AMR_AF=0.0749;AFR_AF=0.1694;EUR_AF=0.1143;SAS_AF=0.1012;AA=.|||;VT=SNP
6	28779599	rs2148006	G	T	100	PASS	AC=25;AF=0.00499201;AN=5008;NS=2504;DP=19565;EAS_AF=0;AMR_AF=0.0058;AFR_AF=0.0023;EUR_AF=0.0169;SAS_AF=0.001;AA=.|||;VT=SNP
6	28779637	rs74494889	G	T	100	PASS	AC=19;AF=0.00379393;AN=5008;NS=2504;DP=19637;EAS_AF=0.002;AMR_AF=0.0072;AFR_AF=0;EUR_AF=0.0119;SAS_AF=0;AA=.|||;VT=SNP
6	28779721	rs209200	C	T	100	PASS	AC=311;AF=0.0621006;AN=5008;NS=2504;DP=18744;EAS_AF=0.0298;AMR_AF=0.0504;AFR_AF=0.0779;EUR_AF=0.0437;SAS_AF=0.1012;AA=.|||;VT=SNP
6	28779756	rs9393932	G	A	100	PASS	AC=1578;AF=0.315096;AN=5008;NS=2504;DP=18725;EAS_AF=0.505;AMR_AF=0.3256;AFR_AF=0.2262;EUR_AF=0.2545;SAS_AF=0.2945;AA=.|||;VT=SNP
6	28779878	rs3131340	T	G	100	PASS	AC=210;AF=0.0419329;AN=5008;NS=2504;DP=17114;EAS_AF=0;AMR_AF=0.0245;AFR_AF=0.0915;EUR_AF=0.0716;SAS_AF=0;AA=.|||;VT=SNP
6	28779887	rs1041881	C	G	100	PASS	AC=328;AF=0.0654952;AN=5008;NS=2504;DP=17252;EAS_AF=0.0952;AMR_AF=0.098;AFR_AF=0.0068;EUR_AF=0.0775;SAS_AF=0.0787;AA=.|||;VT=SNP
6	28779928	rs209199	G	A	100	PASS	AC=318;AF=0.0634984;AN=5008;NS=2504;DP=18023;EAS_AF=0.0298;AMR_AF=0.0576;AFR_AF=0.0779;EUR_AF=0.0457;SAS_AF=0.1012;AA=.|||;VT=SNP
6	28779933	rs9393933	G	A	100	PASS	AC=1578;AF=0.315096;AN=5008;NS=2504;DP=18030;EAS_AF=0.505;AMR_AF=0.3256;AFR_AF=0.2262;EUR_AF=0.2545;SAS_AF=0.2945;AA=.|||;VT=SNP
6	28780479	rs9468423	G	T	100	PASS	AC=906;AF=0.180911;AN=5008;NS=2504;DP=17702;EAS_AF=0.1091;AMR_AF=0.1585;AFR_AF=0.3404;EUR_AF=0.1103;SAS_AF=0.1278;AA=.|||;VT=SNP
6	28780514	rs209198	G	A	100	PASS	AC=225;AF=0.0449281;AN=5008;NS=2504;DP=17139;EAS_AF=0.0248;AMR_AF=0.0375;AFR_AF=0.031;EUR_AF=0.0348;SAS_AF=0.1002;AA=.|||;VT=SNP
6	28780608	rs209197	C	A	100	PASS	AC=311;AF=0.0621006;AN=5008;NS=2504;DP=18824;EAS_AF=0.0298;AMR_AF=0.0504;AFR_AF=0.0779;EUR_AF=0.0437;SAS_AF=0.1012;AA=.|||;VT=SNP
6	28780672	rs6909419	T	C	100	PASS	AC=1578;AF=0.315096;AN=5008;NS=2504;DP=17604;EAS_AF=0.505;AMR_AF=0.3256;AFR_AF=0.2262;EUR_AF=0.2545;SAS_AF=0.2945;AA=.|||;VT=SNP
6	28780817	rs209196	T	C	100	PASS	AC=290;AF=0.0579073;AN=5008;NS=2504;DP=15130;EAS_AF=0.0248;AMR_AF=0.0418;AFR_AF=0.0779;EUR_AF=0.0348;SAS_AF=0.1002;AA=.|||;VT=SNP
6	28780822	rs113074871	G	C	100	PASS	AC=356;AF=0.0710863;AN=5008;NS=2504;DP=15006;EAS_AF=0.003;AMR_AF=0.0403;AFR_AF=0.1921;EUR_AF=0.0219;SAS_AF=0.0501;AA=.|||;VT=SNP
6	28781277	rs4713180	G	A	100	PASS	AC=347;AF=0.0692891;AN=5008;NS=2504;DP=12672;EAS_AF=0.0952;AMR_AF=0.098;AFR_AF=0.0189;EUR_AF=0.0805;SAS_AF=0.0787;AA=.|||;VT=SNP
6	28781438	rs209195	T	G	100	PASS	AC=291;AF=0.058107;AN=5008;NS=2504;DP=16292;EAS_AF=0.0248;AMR_AF=0.0418;AFR_AF=0.0779;EUR_AF=0.0348;SAS_AF=0.1012;AA=.|||;VT=SNP
6	28781479	rs209194	C	G	100	PASS	AC=311;AF=0.0621006;AN=5008;NS=2504;DP=16298;EAS_AF=0.0298;AMR_AF=0.0504;AFR_AF=0.0779;EUR_AF=0.0437;SAS_AF=0.1012;AA=.|||;VT=SNP
6	28781873	rs67829526	G	A	100	PASS	AC=902;AF=0.180112;AN=5008;NS=2504;DP=15306;EAS_AF=0.1091;AMR_AF=0.1585;AFR_AF=0.3374;EUR_AF=0.1103;SAS_AF=0.1278;AA=.|||;VT=SNP
6	28782092	rs117311607	G	A	100	PASS	AC=381;AF=0.0760783;AN=5008;NS=2504;DP=14535;EAS_AF=0.1002;AMR_AF=0.0994;AFR_AF=0.0318;EUR_AF=0.0865;SAS_AF=0.0838;AA=.|||;VT=SNP
6	28782148	rs114029915	G	C	100	PASS	AC=370;AF=0.0738818;AN=5008;NS=2504;DP=15867;EAS_AF=0.0982;AMR_AF=0.098;AFR_AF=0.0318;EUR_AF=0.0835;SAS_AF=0.0787;AA=.|||;VT=SNP
6	28782160	rs3132397	G	A	100	PASS	AC=208;AF=0.0415335;AN=5008;NS=2504;DP=16393;EAS_AF=0;AMR_AF=0.0245;AFR_AF=0.0908;EUR_AF=0.0706;SAS_AF=0;AA=.|||;VT=SNP
6	28782217	rs209193	C	T	100	PASS	AC=311;AF=0.0621006;AN=5008;NS=2504;DP=18159;EAS_AF=0.0298;AMR_AF=0.0504;AFR_AF=0.0779;EUR_AF=0.0437;SAS_AF=0.1012;AA=.|||;VT=SNP
6	28782249	rs209192	T	C	100	PASS	AC=311;AF=0.0621006;AN=5008;NS=2504;DP=18522;EAS_AF=0.0298;AMR_AF=0.0504;AFR_AF=0.0779;EUR_AF=0.0437;SAS_AF=0.1012;AA=.|||;VT=SNP
6	28782302	rs55981324	G	T	100	PASS	AC=52;AF=0.0103834;AN=5008;NS=2504;DP=17354;EAS_AF=0;AMR_AF=0.0216;AFR_AF=0;EUR_AF=0.0288;SAS_AF=0.0082;AA=.|||;VT=SNP
6	28782310	rs3132396	T	C	100	PASS	AC=208;AF=0.0415335;AN=5008;NS=2504;DP=17371;EAS_AF=0;AMR_AF=0.0245;AFR_AF=0.0908;EUR_AF=0.0706;SAS_AF=0;AA=.|||;VT=SNP
6	28782334	rs209191	A	C	100	PASS	AC=311;AF=0.0621006;AN=5008;NS=2504;DP=14469;EAS_AF=0.0298;AMR_AF=0.0504;AFR_AF=0.0779;EUR_AF=0.0437;SAS_AF=0.1012;AA=.|||;VT=SNP
6	28782363	rs209190	G	C	100	PASS	AC=311;AF=0.0621006;AN=5008;NS=2504;DP=13589;EAS_AF=0.0298;AMR_AF=0.0504;AFR_AF=0.0779;EUR_AF=0.0437;SAS_AF=0.1012;AA=.|||;VT=SNP
6	28782434	rs9468424	G	C	100	PASS	AC=385;AF=0.076877;AN=5008;NS=2504;DP=16935;EAS_AF=0.0119;AMR_AF=0.0375;AFR_AF=0.2269;EUR_AF=0.0159;SAS_AF=0.0317;AA=.|||;VT=SNP
6	28782511	rs209189	T	A	100	PASS	AC=290;AF=0.0579073;AN=5008;NS=2504;DP=19607;EAS_AF=0.0248;AMR_AF=0.0418;AFR_AF=0.0779;EUR_AF=0.0348;SAS_AF=0.1002;AA=.|||;VT=SNP
6	28782601	rs209188	C	A	100	PASS	AC=311;AF=0.0621006;AN=5008;NS=2504;DP=20623;EAS_AF=0.0298;AMR_AF=0.0504;AFR_AF=0.0779;EUR_AF=0.0437;SAS_AF=0.1012;AA=.|||;VT=SNP
6	28782794	rs28381665	C	T	100	PASS	AC=1530;AF=0.305511;AN=5008;NS=2504;DP=19062;EAS_AF=0.4603;AMR_AF=0.3242;AFR_AF=0.2262;EUR_AF=0.2545;SAS_AF=0.2924;AA=.|||;VT=SNP
6	28782795	rs28381666	C	T	100	PASS	AC=1530;AF=0.305511;AN=5008;NS=2504;DP=19085;EAS_AF=0.4603;AMR_AF=0.3242;AFR_AF=0.2262;EUR_AF=0.2545;SAS_AF=0.2924;AA=.|||;VT=SNP
6	28782978	rs209187	G	A	100	PASS	AC=314;AF=0.0626997;AN=5008;NS=2504;DP=22461;EAS_AF=0.0308;AMR_AF=0.0504;AFR_AF=0.0787;EUR_AF=0.0437;SAS_AF=0.1022;AA=.|||;VT=SNP
6	28782998	rs16897420	C	T	100	PASS	AC=1079;AF=0.215455;AN=5008;NS=2504;DP=21601;EAS_AF=0.3988;AMR_AF=0.2493;AFR_AF=0.1097;EUR_AF=0.1819;SAS_AF=0.18;AA=.|||;VT=SNP
6	28783735	rs28381667	A	G	100	PASS	AC=333;AF=0.0664936;AN=5008;NS=2504;DP=22068;EAS_AF=0.119;AMR_AF=0.0591;AFR_AF=0.0113;EUR_AF=0.0775;SAS_AF=0.0808;AA=.|||;VT=SNP
6	28783772	rs147374376	T	C	100	PASS	AC=147;AF=0.029353;AN=5008;NS=2504;DP=22197;EAS_AF=0.0089;AMR_AF=0.0259;AFR_AF=0.003;EUR_AF=0.0308;SAS_AF=0.0869;AA=.|||;VT=SNP
6	28784031	rs398795	T	C	100	PASS	AC=311;AF=0.0621006;AN=5008;NS=2504;DP=20396;EAS_AF=0.0298;AMR_AF=0.0504;AFR_AF=0.0779;EUR_AF=0.0437;SAS_AF=0.1012;AA=.|||;VT=SNP
6	28784396	rs386628	C	T	100	PASS	AC=3309;AF=0.660743;AN=5008;NS=2504;DP=17801;EAS_AF=0.6022;AMR_AF=0.598;AFR_AF=0.9244;EUR_AF=0.502;SAS_AF=0.5726;AA=.|||;VT=SNP
6	28784741	rs377392	A	C	100	PASS	AC=3308;AF=0.660543;AN=5008;NS=2504;DP=17609;EAS_AF=0.6022;AMR_AF=0.598;AFR_AF=0.9244;EUR_AF=0.502;SAS_AF=0.5716;AA=.|||;VT=SNP
6	28785022	rs114545528	G	A	100	PASS	AC=5;AF=0.000998403;AN=5008;NS=2504;DP=20025;EAS_AF=0;AMR_AF=0.0014;AFR_AF=0;EUR_AF=0.004;SAS_AF=0;AA=.|||;VT=SNP
6	28785085	rs3118362	C	T	100	PASS	AC=4871;AF=0.972644;AN=5008;NS=2504;DP=19243;EAS_AF=0.998;AMR_AF=0.9553;AFR_AF=0.9985;EUR_AF=0.9085;SAS_AF=0.9898;AA=.|||;VT=SNP
6	28785120	rs73744511	T	C	100	PASS	AC=140;AF=0.0279553;AN=5008;NS=2504;DP=19569;EAS_AF=0.002;AMR_AF=0.0216;AFR_AF=0.0772;EUR_AF=0.0129;SAS_AF=0.0082;AA=.|||;VT=SNP
6	28785438	rs7762991	C	T	100	PASS	AC=383;AF=0.0764776;AN=5008;NS=2504;DP=16862;EAS_AF=0.0119;AMR_AF=0.0375;AFR_AF=0.2254;EUR_AF=0.0159;SAS_AF=0.0317;AA=.|||;VT=SNP
6	28785894	rs28400868	C	T	100	PASS	AC=1531;AF=0.305711;AN=5008;NS=2504;DP=15377;EAS_AF=0.4613;AMR_AF=0.3242;AFR_AF=0.2262;EUR_AF=0.2545;SAS_AF=0.2924;AA=.|||;VT=SNP
6	28786003	rs73407222	G	A	100	PASS	AC=352;AF=0.0702875;AN=5008;NS=2504;DP=15533;EAS_AF=0.003;AMR_AF=0.0403;AFR_AF=0.1914;EUR_AF=0.0189;SAS_AF=0.0501;AA=.|||;VT=SNP
6	28786884	rs172330	G	A	100	PASS	AC=311;AF=0.0621006;AN=5008;NS=2504;DP=16748;EAS_AF=0.0298;AMR_AF=0.0504;AFR_AF=0.0779;EUR_AF=0.0437;SAS_AF=0.1012;AA=.|||;VT=SNP
6	28787095	rs6939310	G	A	100	PASS	AC=352;AF=0.0702875;AN=5008;NS=2504;DP=14561;EAS_AF=0.003;AMR_AF=0.0403;AFR_AF=0.1914;EUR_AF=0.0189;SAS_AF=0.0501;AA=.|||;VT=SNP
6	28787152	rs185982	T	A	100	PASS	AC=311;AF=0.0621006;AN=5008;NS=2504;DP=15543;EAS_AF=0.0298;AMR_AF=0.0504;AFR_AF=0.0779;EUR_AF=0.0437;SAS_AF=0.1012;AA=.|||;VT=SNP
6	28787193	rs9257226	A	G	100	PASS	AC=519;AF=0.103634;AN=5008;NS=2504;DP=13342;EAS_AF=0.0298;AMR_AF=0.0749;AFR_AF=0.1687;EUR_AF=0.1143;SAS_AF=0.1012;AA=.|||;VT=SNP
6	28787384	rs9257227	T	C	100	PASS	AC=209;AF=0.0417332;AN=5008;NS=2504;DP=15288;EAS_AF=0;AMR_AF=0.0245;AFR_AF=0.0915;EUR_AF=0.0706;SAS_AF=0;AA=.|||;VT=SNP
6	28787766	rs6924101	T	G	100	PASS	AC=352;AF=0.0702875;AN=5008;NS=2504;DP=14170;EAS_AF=0.003;AMR_AF=0.0403;AFR_AF=0.1914;EUR_AF=0.0189;SAS_AF=0.0501;AA=.|||;VT=SNP
6	28787876	rs145400622	C	T	100	PASS	AC=68;AF=0.0135783;AN=5008;NS=2504;DP=12606;EAS_AF=0.002;AMR_AF=0.0144;AFR_AF=0.0272;EUR_AF=0.0119;SAS_AF=0.0082;AA=.|||;VT=SNP
6	28788769	rs3135294	G	A	100	PASS	AC=210;AF=0.0419329;AN=5008;NS=2504;DP=12603;EAS_AF=0;AMR_AF=0.0245;AFR_AF=0.0923;EUR_AF=0.0706;SAS_AF=0;AA=.|||;VT=SNP
6	28789266	rs172329	T	C	100	PASS	AC=520;AF=0.103834;AN=5008;NS=2504;DP=15475;EAS_AF=0.0298;AMR_AF=0.0749;AFR_AF=0.1694;EUR_AF=0.1143;SAS_AF=0.1012;AA=.|||;VT=SNP
6	28789939	rs9767180	G	A	100	PASS	AC=80;AF=0.0159744;AN=5008;NS=2504;DP=17574;EAS_AF=0.002;AMR_AF=0.0187;AFR_AF=0.0333;EUR_AF=0.0129;SAS_AF=0.0082;AA=.|||;VT=SNP
6	28790528	rs172328	C	T	100	PASS	AC=499;AF=0.0996406;AN=5008;NS=2504;DP=9454;EAS_AF=0.0248;AMR_AF=0.0663;AFR_AF=0.1694;EUR_AF=0.1054;SAS_AF=0.1002;AA=.|||;VT=SNP
6	28790643	rs144722764	C	T	100	PASS	AC=80;AF=0.0159744;AN=5008;NS=2504;DP=13108;EAS_AF=0.002;AMR_AF=0.0187;AFR_AF=0.0333;EUR_AF=0.0129;SAS_AF=0.0082;AA=.|||;VT=SNP
6	28791016	rs9348814	G	C	100	PASS	AC=1533;AF=0.30611;AN=5008;NS=2504;DP=14417;EAS_AF=0.4613;AMR_AF=0.3256;AFR_AF=0.2269;EUR_AF=0.2545;SAS_AF=0.2924;AA=.|||;VT=SNP
6	28791077	rs112534153	A	G	100	PASS	AC=254;AF=0.0507188;AN=5008;NS=2504;DP=14555;EAS_AF=0.004;AMR_AF=0.0202;AFR_AF=0.1074;EUR_AF=0.0119;SAS_AF=0.0838;AA=.|||;VT=SNP
6	28791079	rs148543737	A	G	100	PASS	AC=32;AF=0.00638978;AN=5008;NS=2504;DP=14561;EAS_AF=0.002;AMR_AF=0.0043;AFR_AF=0.0061;EUR_AF=0.0109;SAS_AF=0.0082;AA=.|||;VT=SNP
6	28791134	rs209186	G	A	100	PASS	AC=3344;AF=0.667732;AN=5008;NS=2504;DP=14960;EAS_AF=0.6042;AMR_AF=0.5994;AFR_AF=0.9244;EUR_AF=0.502;SAS_AF=0.6053;AA=.|||;VT=SNP
6	28791142	rs113775947	G	T	100	PASS	AC=256;AF=0.0511182;AN=5008;NS=2504;DP=14969;EAS_AF=0.004;AMR_AF=0.0202;AFR_AF=0.1082;EUR_AF=0.0119;SAS_AF=0.0849;AA=.|||;VT=SNP
6	28791150	rs28400869	A	C	100	PASS	AC=1532;AF=0.305911;AN=5008;NS=2504;DP=15103;EAS_AF=0.4613;AMR_AF=0.3256;AFR_AF=0.2269;EUR_AF=0.2535;SAS_AF=0.2924;AA=.|||;VT=SNP
6	28791202	rs10484543	A	T	100	PASS	AC=1532;AF=0.305911;AN=5008;NS=2504;DP=15149;EAS_AF=0.4613;AMR_AF=0.3256;AFR_AF=0.2269;EUR_AF=0.2535;SAS_AF=0.2924;AA=.|||;VT=SNP
6	28791289	rs209184	T	C	100	PASS	AC=3344;AF=0.667732;AN=5008;NS=2504;DP=17466;EAS_AF=0.6042;AMR_AF=0.5994;AFR_AF=0.9244;EUR_AF=0.502;SAS_AF=0.6053;AA=.|||;VT=SNP
6	28791481	rs148397607	G	A	100	PASS	AC=190;AF=0.0379393;AN=5008;NS=2504;DP=14681;EAS_AF=0.0258;AMR_AF=0.0317;AFR_AF=0.0083;EUR_AF=0.0328;SAS_AF=0.1002;AA=.|||;VT=SNP
6	28791612	rs7757889	G	A	100	PASS	AC=81;AF=0.0161741;AN=5008;NS=2504;DP=11209;EAS_AF=0.002;AMR_AF=0.0187;AFR_AF=0.0333;EUR_AF=0.0139;SAS_AF=0.0082;AA=.|||;VT=SNP
6	28791747	rs9257233	G	A	100	PASS	AC=28;AF=0.00559105;AN=5008;NS=2504;DP=13085;EAS_AF=0;AMR_AF=0.0086;AFR_AF=0;EUR_AF=0.0099;SAS_AF=0.0123;AA=.|||;VT=SNP
6	28792012	rs209183	G	C	100	PASS	AC=290;AF=0.0579073;AN=5008;NS=2504;DP=7502;EAS_AF=0.0248;AMR_AF=0.0418;AFR_AF=0.0779;EUR_AF=0.0348;SAS_AF=0.1002;AA=.|||;VT=SNP
6	28792030	rs3118360	G	A	100	PASS	AC=89;AF=0.0177716;AN=5008;NS=2504;DP=6396;EAS_AF=0;AMR_AF=0.0202;AFR_AF=0.003;EUR_AF=0.0706;SAS_AF=0;AA=.|||;VT=SNP
6	28792338	rs209182	A	C	100	PASS	AC=3469;AF=0.692692;AN=5008;NS=2504;DP=8393;EAS_AF=0.6091;AMR_AF=0.634;AFR_AF=0.9735;EUR_AF=0.5159;SAS_AF=0.6227;AA=.|||;VT=SNP
6	28792477	rs209181	G	A	100	PASS	AC=499;AF=0.0996406;AN=5008;NS=2504;DP=12416;EAS_AF=0.0248;AMR_AF=0.0663;AFR_AF=0.1694;EUR_AF=0.1054;SAS_AF=0.1002;AA=.|||;VT=SNP
6	28792483	rs78027219	A	T	100	PASS	AC=254;AF=0.0507188;AN=5008;NS=2504;DP=12359;EAS_AF=0.004;AMR_AF=0.0202;AFR_AF=0.1074;EUR_AF=0.0119;SAS_AF=0.0838;AA=.|||;VT=SNP
6	28792774	rs79722210	T	C	100	PASS	AC=19;AF=0.00379393;AN=5008;NS=2504;DP=14721;EAS_AF=0.002;AMR_AF=0.0072;AFR_AF=0;EUR_AF=0.0119;SAS_AF=0;AA=.|||;VT=SNP
6	28792841	rs530096417	A	G	100	PASS	AC=81;AF=0.0161741;AN=5008;NS=2504;DP=16974;EAS_AF=0.0486;AMR_AF=0.0086;AFR_AF=0;EUR_AF=0.0099;SAS_AF=0.0164;AA=.|||;VT=SNP
6	28793250	rs56271755	C	T	100	PASS	AC=188;AF=0.0375399;AN=5008;NS=2504;DP=18546;EAS_AF=0.0248;AMR_AF=0.0317;AFR_AF=0.0076;EUR_AF=0.0328;SAS_AF=0.1002;AA=.|||;VT=SNP
6	28793275	rs115825242	A	G	100	PASS	AC=44;AF=0.00878594;AN=5008;NS=2504;DP=18863;EAS_AF=0;AMR_AF=0.0043;AFR_AF=0.0008;EUR_AF=0.0378;SAS_AF=0.002;AA=.|||;VT=SNP
6	28793575	rs116267891	C	T	100	PASS	AC=44;AF=0.00878594;AN=5008;NS=2504;DP=19623;EAS_AF=0;AMR_AF=0.0043;AFR_AF=0.0008;EUR_AF=0.0378;SAS_AF=0.002;AA=.|||;VT=SNP
6	28793605	rs209180	C	T	100	PASS	AC=2108;AF=0.420927;AN=5008;NS=2504;DP=18930;EAS_AF=0.5347;AMR_AF=0.4006;AFR_AF=0.3964;EUR_AF=0.3678;SAS_AF=0.4059;AA=.|||;VT=SNP
6	28793779	rs880157	A	G	100	PASS	AC=512;AF=0.102236;AN=5008;NS=2504;DP=18913;EAS_AF=0.0972;AMR_AF=0.121;AFR_AF=0.1097;EUR_AF=0.0994;SAS_AF=0.0869;AA=.|||;VT=SNP
6	28793853	rs209179	C	G	100	PASS	AC=3137;AF=0.626398;AN=5008;NS=2504;DP=19043;EAS_AF=0.6438;AMR_AF=0.5793;AFR_AF=0.8169;EUR_AF=0.4901;SAS_AF=0.5245;AA=.|||;VT=SNP
6	28793904	rs3118359	G	T	100	PASS	AC=88;AF=0.0175719;AN=5008;NS=2504;DP=20207;EAS_AF=0;AMR_AF=0.0202;AFR_AF=0.003;EUR_AF=0.0696;SAS_AF=0;AA=.|||;VT=SNP
6	28793915	rs3135295	T	C	100	PASS	AC=209;AF=0.0417332;AN=5008;NS=2504;DP=20298;EAS_AF=0;AMR_AF=0.0245;AFR_AF=0.0915;EUR_AF=0.0706;SAS_AF=0;AA=.|||;VT=SNP
6	28794273	rs11966708	G	C	100	PASS	AC=377;AF=0.0752796;AN=5008;NS=2504;DP=18600;EAS_AF=0.0099;AMR_AF=0.0403;AFR_AF=0.2179;EUR_AF=0.0209;SAS_AF=0.0307;AA=.|||;VT=SNP
6	28794872	rs3131338	G	A	100	PASS	AC=3391;AF=0.677117;AN=5008;NS=2504;DP=21288;EAS_AF=0.6478;AMR_AF=0.5994;AFR_AF=0.9244;EUR_AF=0.502;SAS_AF=0.6084;AA=.|||;VT=SNP
6	28795513	rs147530457	T	G	100	PASS	AC=81;AF=0.0161741;AN=5008;NS=2504;DP=20415;EAS_AF=0.002;AMR_AF=0.0187;AFR_AF=0.0333;EUR_AF=0.0139;SAS_AF=0.0082;AA=.|||;VT=SNP
6	28795723	rs6913238	A	G	100	PASS	AC=69;AF=0.013778;AN=5008;NS=2504;DP=20401;EAS_AF=0.002;AMR_AF=0.0144;AFR_AF=0.0272;EUR_AF=0.0129;SAS_AF=0.0082;AA=.|||;VT=SNP
6	28795766	rs6918063	G	T	100	PASS	AC=1028;AF=0.205272;AN=5008;NS=2504;DP=19401;EAS_AF=0.1091;AMR_AF=0.1787;AFR_AF=0.4206;EUR_AF=0.1223;SAS_AF=0.1176;AA=.|||;VT=SNP
6	28795856	rs3135296	A	T	100	PASS	AC=210;AF=0.0419329;AN=5008;NS=2504;DP=19706;EAS_AF=0.001;AMR_AF=0.0245;AFR_AF=0.0915;EUR_AF=0.0706;SAS_AF=0;AA=.|||;VT=SNP
6	28796071	rs3131337	G	C	100	PASS	AC=230;AF=0.0459265;AN=5008;NS=2504;DP=19981;EAS_AF=0.005;AMR_AF=0.0331;AFR_AF=0.0915;EUR_AF=0.0795;SAS_AF=0.001;AA=.|||;VT=SNP
6	28796450	rs78811677	A	G	100	PASS	AC=521;AF=0.104034;AN=5008;NS=2504;DP=12023;EAS_AF=0.0972;AMR_AF=0.121;AFR_AF=0.1097;EUR_AF=0.0994;SAS_AF=0.0961;AA=.|||;VT=SNP
6	28796460	rs3132379	A	T	100	PASS	AC=348;AF=0.0694888;AN=5008;NS=2504;DP=11646;EAS_AF=0.002;AMR_AF=0.062;AFR_AF=0.1157;EUR_AF=0.1252;SAS_AF=0.0245;AA=.|||;VT=SNP
6	28796463	rs60569033	T	A	100	PASS	AC=1008;AF=0.201278;AN=5008;NS=2504;DP=11638;EAS_AF=0.0833;AMR_AF=0.1369;AFR_AF=0.4539;EUR_AF=0.0736;SAS_AF=0.1585;AA=.|||;VT=SNP
6	28796769	rs115979269	A	C	100	PASS	AC=351;AF=0.0700879;AN=5008;NS=2504;DP=12151;EAS_AF=0.0952;AMR_AF=0.098;AFR_AF=0.0189;EUR_AF=0.0845;SAS_AF=0.0787;AA=.|||;VT=SNP
6	28796842	rs75343821	T	C	100	PASS	AC=254;AF=0.0507188;AN=5008;NS=2504;DP=15205;EAS_AF=0.004;AMR_AF=0.0202;AFR_AF=0.1074;EUR_AF=0.0119;SAS_AF=0.0838;AA=.|||;VT=SNP
6	28797097	rs114146785	A	G	100	PASS	AC=150;AF=0.0299521;AN=5008;NS=2504;DP=17650;EAS_AF=0.0089;AMR_AF=0.0259;AFR_AF=0.003;EUR_AF=0.0318;SAS_AF=0.089;AA=.|||;VT=SNP
6	28797460	rs142042036	C	T	100	PASS	AC=69;AF=0.013778;AN=5008;NS=2504;DP=17356;EAS_AF=0.002;AMR_AF=0.0144;AFR_AF=0.0272;EUR_AF=0.0129;SAS_AF=0.0082;AA=.|||;VT=SNP
6	28797535	rs151148662	A	T	100	PASS	AC=81;AF=0.0161741;AN=5008;NS=2504;DP=19273;EAS_AF=0.002;AMR_AF=0.0187;AFR_AF=0.0333;EUR_AF=0.0139;SAS_AF=0.0082;AA=.|||;VT=SNP
6	28797719	rs80177158	C	T	100	PASS	AC=140;AF=0.0279553;AN=5008;NS=2504;DP=19230;EAS_AF=0.002;AMR_AF=0.0216;AFR_AF=0.0764;EUR_AF=0.0139;SAS_AF=0.0082;AA=.|||;VT=SNP
6	28797903	rs149902743	A	G	100	PASS	AC=351;AF=0.0700879;AN=5008;NS=2504;DP=20313;EAS_AF=0.0952;AMR_AF=0.098;AFR_AF=0.0189;EUR_AF=0.0845;SAS_AF=0.0787;AA=.|||;VT=SNP
6	28798002	rs566900938	G	T	100	PASS	AC=310;AF=0.061901;AN=5008;NS=2504;DP=20232;EAS_AF=0.0099;AMR_AF=0.0331;AFR_AF=0.1725;EUR_AF=0.0199;SAS_AF=0.0297;AA=.|||;VT=SNP
6	28798610	rs9357073	T	C	100	PASS	AC=1877;AF=0.3748;AN=5008;NS=2504;DP=17813;EAS_AF=0.5298;AMR_AF=0.3674;AFR_AF=0.3033;EUR_AF=0.2883;SAS_AF=0.4059;AA=.|||;VT=SNP
6	28798650	rs9366727	C	A	100	PASS	AC=1572;AF=0.313898;AN=5008;NS=2504;DP=18485;EAS_AF=0.505;AMR_AF=0.3256;AFR_AF=0.2209;EUR_AF=0.2535;SAS_AF=0.2965;AA=.|||;VT=SNP
6	28798669	rs9689747	C	T	100	PASS	AC=81;AF=0.0161741;AN=5008;NS=2504;DP=18486;EAS_AF=0.002;AMR_AF=0.0187;AFR_AF=0.0333;EUR_AF=0.0139;SAS_AF=0.0082;AA=.|||;VT=SNP
6	28799808	rs147514332	A	C	100	PASS	AC=140;AF=0.0279553;AN=5008;NS=2504;DP=16140;EAS_AF=0.002;AMR_AF=0.0216;AFR_AF=0.0764;EUR_AF=0.0139;SAS_AF=0.0082;AA=.|||;VT=SNP
6	28800281	rs150548387	A	G	100	PASS	AC=295;AF=0.0589058;AN=5008;NS=2504;DP=9672;EAS_AF=0.0079;AMR_AF=0.0648;AFR_AF=0.1074;EUR_AF=0.0527;SAS_AF=0.0481;AA=.|||;VT=SNP
6	28801168	rs3132376	G	A	100	PASS	AC=207;AF=0.0413339;AN=5008;NS=2504;DP=16586;EAS_AF=0;AMR_AF=0.0245;AFR_AF=0.09;EUR_AF=0.0706;SAS_AF=0;AA=.|||;VT=SNP
6	28801383	rs1002925	C	T	100	PASS	AC=3397;AF=0.678315;AN=5008;NS=2504;DP=20635;EAS_AF=0.6478;AMR_AF=0.5994;AFR_AF=0.9244;EUR_AF=0.502;SAS_AF=0.6145;AA=.|||;VT=SNP
6	28801442	rs56678427	G	A	100	PASS	AC=298;AF=0.0595048;AN=5008;NS=2504;DP=20097;EAS_AF=0.0248;AMR_AF=0.0418;AFR_AF=0.084;EUR_AF=0.0348;SAS_AF=0.1002;AA=.|||;VT=SNP
6	28802149	rs3118357	G	A	100	PASS	AC=207;AF=0.0413339;AN=5008;NS=2504;DP=16338;EAS_AF=0;AMR_AF=0.0245;AFR_AF=0.09;EUR_AF=0.0706;SAS_AF=0;AA=.|||;VT=SNP
6	28802436	rs184094	C	G	100	PASS	AC=1885;AF=0.376398;AN=5008;NS=2504;DP=13180;EAS_AF=0.5298;AMR_AF=0.366;AFR_AF=0.3048;EUR_AF=0.2883;SAS_AF=0.4131;AA=.|||;VT=SNP
6	28803103	rs209177	G	A	100	PASS	AC=1885;AF=0.376398;AN=5008;NS=2504;DP=5957;EAS_AF=0.5298;AMR_AF=0.366;AFR_AF=0.3048;EUR_AF=0.2883;SAS_AF=0.4131;AA=.|||;VT=SNP
6	28803291	rs9257248	C	T	100	PASS	AC=207;AF=0.0413339;AN=5008;NS=2504;DP=15228;EAS_AF=0;AMR_AF=0.0245;AFR_AF=0.09;EUR_AF=0.0706;SAS_AF=0;AA=.|||;VT=SNP
6	28803331	rs73407231	C	T	100	PASS	AC=244;AF=0.048722;AN=5008;NS=2504;DP=15687;EAS_AF=0.004;AMR_AF=0.0202;AFR_AF=0.1006;EUR_AF=0.0119;SAS_AF=0.0828;AA=.|||;VT=SNP
6	28803480	rs146727281	C	A	100	PASS	AC=157;AF=0.0313498;AN=5008;NS=2504;DP=12968;EAS_AF=0.0099;AMR_AF=0.0216;AFR_AF=0.0832;EUR_AF=0.0139;SAS_AF=0.0082;AA=.|||;VT=SNP
6	28803504	rs9257249	T	C	100	PASS	AC=207;AF=0.0413339;AN=5008;NS=2504;DP=14900;EAS_AF=0;AMR_AF=0.0245;AFR_AF=0.09;EUR_AF=0.0706;SAS_AF=0;AA=.|||;VT=SNP
6	28803633	rs9257250	A	T	100	PASS	AC=207;AF=0.0413339;AN=5008;NS=2504;DP=15753;EAS_AF=0;AMR_AF=0.0245;AFR_AF=0.09;EUR_AF=0.0706;SAS_AF=0;AA=.|||;VT=SNP
6	28804186	rs209176	A	G	100	PASS	AC=3394;AF=0.677716;AN=5008;NS=2504;DP=18345;EAS_AF=0.6478;AMR_AF=0.5937;AFR_AF=0.9244;EUR_AF=0.502;SAS_AF=0.6155;AA=.|||;VT=SNP
6	28804263	rs143255074	T	C	100	PASS	AC=38;AF=0.00758786;AN=5008;NS=2504;DP=17033;EAS_AF=0.003;AMR_AF=0.0159;AFR_AF=0.0015;EUR_AF=0.0189;SAS_AF=0.0031;AA=.|||;VT=SNP
6	28804688	rs3135297	G	A	100	PASS	AC=207;AF=0.0413339;AN=5008;NS=2504;DP=11212;EAS_AF=0;AMR_AF=0.0245;AFR_AF=0.09;EUR_AF=0.0706;SAS_AF=0;AA=.|||;VT=SNP
6	28805630	rs142630735	C	T	100	PASS	AC=348;AF=0.0694888;AN=5008;NS=2504;DP=14451;EAS_AF=0.0952;AMR_AF=0.0951;AFR_AF=0.0189;EUR_AF=0.0835;SAS_AF=0.0787;AA=.|||;VT=SNP
6	28805638	rs209175	G	T	100	PASS	AC=3394;AF=0.677716;AN=5008;NS=2504;DP=15050;EAS_AF=0.6478;AMR_AF=0.5951;AFR_AF=0.9244;EUR_AF=0.502;SAS_AF=0.6145;AA=.|||;VT=SNP
6	28806218	rs209174	G	A	100	PASS	AC=3151;AF=0.629193;AN=5008;NS=2504;DP=16030;EAS_AF=0.6438;AMR_AF=0.5749;AFR_AF=0.8238;EUR_AF=0.4901;SAS_AF=0.5327;AA=.|||;VT=SNP
6	28806303	rs3135298	G	C	100	PASS	AC=206;AF=0.0411342;AN=5008;NS=2504;DP=16823;EAS_AF=0;AMR_AF=0.0245;AFR_AF=0.09;EUR_AF=0.0696;SAS_AF=0;AA=.|||;VT=SNP
6	28806318	rs6904278	A	G	100	PASS	AC=1037;AF=0.207069;AN=5008;NS=2504;DP=17203;EAS_AF=0.1091;AMR_AF=0.1758;AFR_AF=0.4289;EUR_AF=0.1223;SAS_AF=0.1176;AA=.|||;VT=SNP
6	28806334	rs209173	T	C	100	PASS	AC=3159;AF=0.630791;AN=5008;NS=2504;DP=17617;EAS_AF=0.6438;AMR_AF=0.5749;AFR_AF=0.8298;EUR_AF=0.4901;SAS_AF=0.5327;AA=.|||;VT=SNP
6	28806629	rs73407237	T	C	100	PASS	AC=244;AF=0.048722;AN=5008;NS=2504;DP=16559;EAS_AF=0.004;AMR_AF=0.0202;AFR_AF=0.1006;EUR_AF=0.0119;SAS_AF=0.0828;AA=.|||;VT=SNP
6	28807763	rs9257251	T	C	100	PASS	AC=17;AF=0.00339457;AN=5008;NS=2504;DP=18173;EAS_AF=0;AMR_AF=0.0086;AFR_AF=0;EUR_AF=0.0099;SAS_AF=0.001;AA=.|||;VT=SNP
6	28807964	rs117755385	T	C	100	PASS	AC=42;AF=0.00838658;AN=5008;NS=2504;DP=19430;EAS_AF=0.005;AMR_AF=0.013;AFR_AF=0.0023;EUR_AF=0.0109;SAS_AF=0.0143;AA=.|||;VT=SNP
6	28808832	rs183289	T	G	100	PASS	AC=3395;AF=0.677915;AN=5008;NS=2504;DP=17467;EAS_AF=0.6478;AMR_AF=0.5951;AFR_AF=0.9244;EUR_AF=0.502;SAS_AF=0.6155;AA=.|||;VT=SNP
6	28808843	rs1925764	C	T	100	PASS	AC=519;AF=0.103634;AN=5008;NS=2504;DP=17709;EAS_AF=0.0119;AMR_AF=0.0576;AFR_AF=0.3132;EUR_AF=0.0229;SAS_AF=0.0307;AA=.|||;VT=SNP
6	28808973	rs11753443	G	T	100	PASS	AC=310;AF=0.061901;AN=5008;NS=2504;DP=17904;EAS_AF=0.0099;AMR_AF=0.0331;AFR_AF=0.1725;EUR_AF=0.0199;SAS_AF=0.0297;AA=.|||;VT=SNP
6	28808992	rs3132395	A	G	100	PASS	AC=207;AF=0.0413339;AN=5008;NS=2504;DP=17928;EAS_AF=0;AMR_AF=0.0245;AFR_AF=0.09;EUR_AF=0.0706;SAS_AF=0;AA=.|||;VT=SNP
6	28809038	rs3132394	T	G	100	PASS	AC=207;AF=0.0413339;AN=5008;NS=2504;DP=17120;EAS_AF=0;AMR_AF=0.0245;AFR_AF=0.09;EUR_AF=0.0706;SAS_AF=0;AA=.|||;VT=SNP
6	28809050	rs3135299	G	C	100	PASS	AC=88;AF=0.0175719;AN=5008;NS=2504;DP=16621;EAS_AF=0;AMR_AF=0.0202;AFR_AF=0.003;EUR_AF=0.0696;SAS_AF=0;AA=.|||;VT=SNP
6	28809196	rs116390607	C	T	100	PASS	AC=159;AF=0.0317492;AN=5008;NS=2504;DP=13311;EAS_AF=0.003;AMR_AF=0.0144;AFR_AF=0.0643;EUR_AF=0.0119;SAS_AF=0.0501;AA=.|||;VT=SNP
6	28809598	rs3132393	T	C	100	PASS	AC=207;AF=0.0413339;AN=5008;NS=2504;DP=12422;EAS_AF=0;AMR_AF=0.0245;AFR_AF=0.09;EUR_AF=0.0706;SAS_AF=0;AA=.|||;VT=SNP
6	28810145	rs77707491	G	A	100	PASS	AC=154;AF=0.0307508;AN=5008;NS=2504;DP=16756;EAS_AF=0.0536;AMR_AF=0.0101;AFR_AF=0.0015;EUR_AF=0.0189;SAS_AF=0.0736;AA=.|||;VT=SNP
6	28810665	rs56114174	T	C	100	PASS	AC=51;AF=0.0101837;AN=5008;NS=2504;DP=15633;EAS_AF=0;AMR_AF=0.0202;AFR_AF=0;EUR_AF=0.0288;SAS_AF=0.0082;AA=.|||;VT=SNP
6	28810817	rs422331	C	T	100	PASS	AC=2113;AF=0.421925;AN=5008;NS=2504;DP=18072;EAS_AF=0.5347;AMR_AF=0.3991;AFR_AF=0.3949;EUR_AF=0.3678;SAS_AF=0.4141;AA=.|||;VT=SNP
6	28811280	rs73407240	G	A	100	PASS	AC=244;AF=0.048722;AN=5008;NS=2504;DP=16861;EAS_AF=0.004;AMR_AF=0.0202;AFR_AF=0.1006;EUR_AF=0.0119;SAS_AF=0.0828;AA=.|||;VT=SNP
6	28814098	rs115531818	A	G	100	PASS	AC=197;AF=0.0393371;AN=5008;NS=2504;DP=16386;EAS_AF=0.0248;AMR_AF=0.0317;AFR_AF=0.0144;EUR_AF=0.0328;SAS_AF=0.1002;AA=.|||;VT=SNP
6	28814446	rs3131335	T	C	100	PASS	AC=207;AF=0.0413339;AN=5008;NS=2504;DP=18600;EAS_AF=0;AMR_AF=0.0245;AFR_AF=0.09;EUR_AF=0.0706;SAS_AF=0;AA=.|||;VT=SNP
6	28814649	rs145197517	G	C	100	PASS	AC=39;AF=0.00778754;AN=5008;NS=2504;DP=19714;EAS_AF=0;AMR_AF=0.0086;AFR_AF=0.0008;EUR_AF=0.0119;SAS_AF=0.0204;AA=.|||;VT=SNP
6	28815213	rs526983	T	G	100	PASS	AC=3153;AF=0.629593;AN=5008;NS=2504;DP=19794;EAS_AF=0.6458;AMR_AF=0.5749;AFR_AF=0.8238;EUR_AF=0.4901;SAS_AF=0.5327;AA=.|||;VT=SNP
6	28815523	rs116550725	G	A	100	PASS	AC=349;AF=0.0696885;AN=5008;NS=2504;DP=11696;EAS_AF=0.0952;AMR_AF=0.0951;AFR_AF=0.0182;EUR_AF=0.0845;SAS_AF=0.0798;AA=.|||;VT=SNP
6	28815952	rs209172	G	A	100	PASS	AC=1897;AF=0.378794;AN=5008;NS=2504;DP=14010;EAS_AF=0.5337;AMR_AF=0.3746;AFR_AF=0.3048;EUR_AF=0.2982;SAS_AF=0.4049;AA=.|||;VT=SNP
6	28816061	rs9257260	G	A	100	PASS	AC=1033;AF=0.20627;AN=5008;NS=2504;DP=14825;EAS_AF=0.4425;AMR_AF=0.2176;AFR_AF=0.0658;EUR_AF=0.169;SAS_AF=0.183;AA=.|||;VT=SNP
6	28816681	rs72845312	A	T	100	PASS	AC=65;AF=0.0129792;AN=5008;NS=2504;DP=18645;EAS_AF=0.0129;AMR_AF=0.0014;AFR_AF=0.0008;EUR_AF=0.0179;SAS_AF=0.0327;AA=.|||;VT=SNP
6	28816868	rs112742862	T	A	100	PASS	AC=19;AF=0.00379393;AN=5008;NS=2504;DP=19465;EAS_AF=0.002;AMR_AF=0.0072;AFR_AF=0;EUR_AF=0.0119;SAS_AF=0;AA=.|||;VT=SNP
6	28817300	rs209171	A	G	100	PASS	AC=3150;AF=0.628994;AN=5008;NS=2504;DP=20460;EAS_AF=0.6429;AMR_AF=0.5749;AFR_AF=0.8238;EUR_AF=0.4901;SAS_AF=0.5327;AA=.|||;VT=SNP
6	28817590	rs9257262	C	T	100	PASS	AC=207;AF=0.0413339;AN=5008;NS=2504;DP=20013;EAS_AF=0;AMR_AF=0.0245;AFR_AF=0.09;EUR_AF=0.0706;SAS_AF=0;AA=.|||;VT=SNP
6	28817897	rs7760313	T	C	100	PASS	AC=207;AF=0.0413339;AN=5008;NS=2504;DP=13409;EAS_AF=0;AMR_AF=0.0245;AFR_AF=0.09;EUR_AF=0.0706;SAS_AF=0;AA=.|||;VT=SNP
6	28817942	rs209170	G	A	100	PASS	AC=1906;AF=0.380591;AN=5008;NS=2504;DP=14828;EAS_AF=0.5337;AMR_AF=0.3746;AFR_AF=0.3048;EUR_AF=0.2982;SAS_AF=0.4141;AA=.|||;VT=SNP
6	28818924	rs141384069	C	T	100	PASS	AC=349;AF=0.0696885;AN=5008;NS=2504;DP=21340;EAS_AF=0.0952;AMR_AF=0.0951;AFR_AF=0.0182;EUR_AF=0.0845;SAS_AF=0.0798;AA=.|||;VT=SNP
6	28818951	rs147406886	A	G	100	PASS	AC=196;AF=0.0391374;AN=5008;NS=2504;DP=21213;EAS_AF=0.0248;AMR_AF=0.0317;AFR_AF=0.0136;EUR_AF=0.0328;SAS_AF=0.1002;AA=.|||;VT=SNP
6	28819880	rs9257267	A	G	100	PASS	AC=207;AF=0.0413339;AN=5008;NS=2504;DP=20222;EAS_AF=0;AMR_AF=0.0245;AFR_AF=0.09;EUR_AF=0.0706;SAS_AF=0;AA=.|||;VT=SNP
6	28820182	rs151162671	C	G	100	PASS	AC=1578;AF=0.315096;AN=5008;NS=2504;DP=19613;EAS_AF=0.504;AMR_AF=0.3242;AFR_AF=0.2209;EUR_AF=0.2545;SAS_AF=0.3037;AA=.|||;VT=SNP
6	28820345	rs149523189	C	G	100	PASS	AC=80;AF=0.0159744;AN=5008;NS=2504;DP=20978;EAS_AF=0.002;AMR_AF=0.0187;AFR_AF=0.0333;EUR_AF=0.0129;SAS_AF=0.0082;AA=.|||;VT=SNP
6	28820534	rs9257269	T	C	100	PASS	AC=1588;AF=0.317093;AN=5008;NS=2504;DP=20008;EAS_AF=0.505;AMR_AF=0.3242;AFR_AF=0.2277;EUR_AF=0.2545;SAS_AF=0.3037;AA=.|||;VT=SNP
6	28821095	rs9257270	A	G	100	PASS	AC=1568;AF=0.313099;AN=5008;NS=2504;DP=20167;EAS_AF=0.503;AMR_AF=0.317;AFR_AF=0.2269;EUR_AF=0.2425;SAS_AF=0.3037;AA=.|||;VT=SNP
6	28821169	rs138092393	C	A	100	PASS	AC=290;AF=0.0579073;AN=5008;NS=2504;DP=20428;EAS_AF=0.0248;AMR_AF=0.0418;AFR_AF=0.0779;EUR_AF=0.0348;SAS_AF=0.1002;AA=.|||;VT=SNP
6	28821676	rs556827765	G	A	100	PASS	AC=207;AF=0.0413339;AN=5008;NS=2504;DP=19636;EAS_AF=0;AMR_AF=0.0245;AFR_AF=0.09;EUR_AF=0.0706;SAS_AF=0;AA=.|||;VT=SNP
6	28821680	rs149834306	A	G	100	PASS	AC=54;AF=0.0107827;AN=5008;NS=2504;DP=19631;EAS_AF=0.002;AMR_AF=0.0115;AFR_AF=0.0182;EUR_AF=0.0119;SAS_AF=0.0082;AA=.|||;VT=SNP
6	28822663	rs138044664	C	T	100	PASS	AC=348;AF=0.0694888;AN=5008;NS=2504;DP=20737;EAS_AF=0.0952;AMR_AF=0.0951;AFR_AF=0.0182;EUR_AF=0.0845;SAS_AF=0.0787;AA=.|||;VT=SNP
6	28822847	rs115763085	C	T	100	PASS	AC=349;AF=0.0696885;AN=5008;NS=2504;DP=13500;EAS_AF=0.0952;AMR_AF=0.0951;AFR_AF=0.0182;EUR_AF=0.0845;SAS_AF=0.0798;AA=.|||;VT=SNP
6	28823237	rs138628585	T	C	100	PASS	AC=80;AF=0.0159744;AN=5008;NS=2504;DP=17959;EAS_AF=0.002;AMR_AF=0.0187;AFR_AF=0.0333;EUR_AF=0.0129;SAS_AF=0.0082;AA=.|||;VT=SNP
6	28823655	rs7739709	C	T	100	PASS	AC=517;AF=0.103235;AN=5008;NS=2504;DP=14928;EAS_AF=0.0119;AMR_AF=0.0576;AFR_AF=0.3116;EUR_AF=0.0229;SAS_AF=0.0307;AA=.|||;VT=SNP
6	28823999	rs3132384	C	A	100	PASS	AC=207;AF=0.0413339;AN=5008;NS=2504;DP=15197;EAS_AF=0;AMR_AF=0.0245;AFR_AF=0.09;EUR_AF=0.0706;SAS_AF=0;AA=.|||;VT=SNP
6	28824033	rs139389847	T	A	100	PASS	AC=80;AF=0.0159744;AN=5008;NS=2504;DP=14145;EAS_AF=0.002;AMR_AF=0.0187;AFR_AF=0.0333;EUR_AF=0.0129;SAS_AF=0.0082;AA=.|||;VT=SNP
6	28824397	rs3135300	T	A	100	PASS	AC=207;AF=0.0413339;AN=5008;NS=2504;DP=17488;EAS_AF=0;AMR_AF=0.0245;AFR_AF=0.09;EUR_AF=0.0706;SAS_AF=0;AA=.|||;VT=SNP
6	28824502	rs116688733	C	T	100	PASS	AC=32;AF=0.00638978;AN=5008;NS=2504;DP=15705;EAS_AF=0;AMR_AF=0.0115;AFR_AF=0.0015;EUR_AF=0.0219;SAS_AF=0;AA=.|||;VT=SNP
6	28824621	rs77730005	G	T	100	PASS	AC=244;AF=0.048722;AN=5008;NS=2504;DP=15934;EAS_AF=0.004;AMR_AF=0.0202;AFR_AF=0.1006;EUR_AF=0.0119;SAS_AF=0.0828;AA=.|||;VT=SNP
6	28824629	rs209167	T	C	100	PASS	AC=45;AF=0.00898562;AN=5008;NS=2504;DP=16123;EAS_AF=0.001;AMR_AF=0.0058;AFR_AF=0;EUR_AF=0.0368;SAS_AF=0.0031;AA=.|||;VT=SNP
6	28824958	rs9501112	C	T	100	PASS	AC=517;AF=0.103235;AN=5008;NS=2504;DP=15876;EAS_AF=0.0119;AMR_AF=0.0576;AFR_AF=0.3116;EUR_AF=0.0229;SAS_AF=0.0307;AA=.|||;VT=SNP
6	28824974	rs3132385	C	T	100	PASS	AC=88;AF=0.0175719;AN=5008;NS=2504;DP=16040;EAS_AF=0;AMR_AF=0.0202;AFR_AF=0.003;EUR_AF=0.0696;SAS_AF=0;AA=.|||;VT=SNP
6	28825017	rs3132386	A	G	100	PASS	AC=3393;AF=0.677516;AN=5008;NS=2504;DP=16474;EAS_AF=0.6468;AMR_AF=0.5951;AFR_AF=0.9236;EUR_AF=0.502;SAS_AF=0.6155;AA=.|||;VT=SNP
6	28825462	rs9501420	T	C	100	PASS	AC=517;AF=0.103235;AN=5008;NS=2504;DP=13637;EAS_AF=0.0119;AMR_AF=0.0576;AFR_AF=0.3116;EUR_AF=0.0229;SAS_AF=0.0307;AA=.|||;VT=SNP
6	28825571	rs3131345	G	A	100	PASS	AC=207;AF=0.0413339;AN=5008;NS=2504;DP=11142;EAS_AF=0;AMR_AF=0.0245;AFR_AF=0.09;EUR_AF=0.0706;SAS_AF=0;AA=.|||;VT=SNP
6	28825573	rs3132387	G	A	100	PASS	AC=207;AF=0.0413339;AN=5008;NS=2504;DP=10912;EAS_AF=0;AMR_AF=0.0245;AFR_AF=0.09;EUR_AF=0.0706;SAS_AF=0;AA=.|||;VT=SNP
6	28825930	rs113321751	C	T	100	PASS	AC=148;AF=0.0295527;AN=5008;NS=2504;DP=14828;EAS_AF=0.0536;AMR_AF=0.0101;AFR_AF=0.0015;EUR_AF=0.0189;SAS_AF=0.0675;AA=.|||;VT=SNP
6	28826031	rs111493337	G	A	100	PASS	AC=310;AF=0.061901;AN=5008;NS=2504;DP=13204;EAS_AF=0.0099;AMR_AF=0.0331;AFR_AF=0.1725;EUR_AF=0.0199;SAS_AF=0.0297;AA=.|||;VT=SNP
6	28826069	rs28986280	C	T	100	PASS	AC=78;AF=0.0155751;AN=5008;NS=2504;DP=14428;EAS_AF=0.002;AMR_AF=0.0187;AFR_AF=0.0008;EUR_AF=0.0467;SAS_AF=0.0153;AA=.|||;VT=SNP
6	28826239	rs114512486	A	G	100	PASS	AC=349;AF=0.0696885;AN=5008;NS=2504;DP=14936;EAS_AF=0.0952;AMR_AF=0.0951;AFR_AF=0.0182;EUR_AF=0.0845;SAS_AF=0.0798;AA=.|||;VT=SNP
6	28826262	rs9257274	T	C	100	PASS	AC=1590;AF=0.317492;AN=5008;NS=2504;DP=16256;EAS_AF=0.506;AMR_AF=0.3242;AFR_AF=0.2269;EUR_AF=0.2545;SAS_AF=0.3057;AA=.|||;VT=SNP
6	28826405	rs176461	A	G	100	PASS	AC=291;AF=0.058107;AN=5008;NS=2504;DP=17752;EAS_AF=0.0248;AMR_AF=0.0418;AFR_AF=0.0787;EUR_AF=0.0348;SAS_AF=0.1002;AA=.|||;VT=SNP
6	28826623	rs138151993	A	G	100	PASS	AC=80;AF=0.0159744;AN=5008;NS=2504;DP=18221;EAS_AF=0.002;AMR_AF=0.0187;AFR_AF=0.0333;EUR_AF=0.0129;SAS_AF=0.0082;AA=.|||;VT=SNP
6	28826852	rs115439209	C	T	100	PASS	AC=347;AF=0.0692891;AN=5008;NS=2504;DP=19832;EAS_AF=0.0952;AMR_AF=0.0951;AFR_AF=0.0166;EUR_AF=0.0845;SAS_AF=0.0798;AA=.|||;VT=SNP
6	28826987	rs138758641	T	G	100	PASS	AC=54;AF=0.0107827;AN=5008;NS=2504;DP=19251;EAS_AF=0.002;AMR_AF=0.0115;AFR_AF=0.0182;EUR_AF=0.0119;SAS_AF=0.0082;AA=.|||;VT=SNP
6	28827663	rs73407247	A	G	100	PASS	AC=245;AF=0.0489217;AN=5008;NS=2504;DP=16463;EAS_AF=0.004;AMR_AF=0.0202;AFR_AF=0.1006;EUR_AF=0.0129;SAS_AF=0.0828;AA=.|||;VT=SNP
6	28827879	rs3132388	C	T	100	PASS	AC=228;AF=0.0455272;AN=5008;NS=2504;DP=17188;EAS_AF=0;AMR_AF=0.0259;AFR_AF=0.1044;EUR_AF=0.0716;SAS_AF=0;AA=.|||;VT=SNP
6	28828010	rs116380322	T	C	100	PASS	AC=198;AF=0.0395367;AN=5008;NS=2504;DP=17466;EAS_AF=0.0248;AMR_AF=0.0317;AFR_AF=0.0151;EUR_AF=0.0328;SAS_AF=0.1002;AA=.|||;VT=SNP
6	28828808	rs115623594	A	C	100	PASS	AC=340;AF=0.0678914;AN=5008;NS=2504;DP=17150;EAS_AF=0.0952;AMR_AF=0.0951;AFR_AF=0.0129;EUR_AF=0.0825;SAS_AF=0.0798;AA=.|||;VT=SNP
6	28829309	rs763007	A	C	100	PASS	AC=1035;AF=0.206669;AN=5008;NS=2504;DP=16011;EAS_AF=0.1091;AMR_AF=0.1758;AFR_AF=0.4266;EUR_AF=0.1223;SAS_AF=0.1186;AA=.|||;VT=SNP
6	28829486	rs209165	A	C	100	PASS	AC=1937;AF=0.386781;AN=5008;NS=2504;DP=18190;EAS_AF=0.5367;AMR_AF=0.3804;AFR_AF=0.3079;EUR_AF=0.3151;SAS_AF=0.4172;AA=.|||;VT=SNP
6	28829637	rs3135302	G	C	100	PASS	AC=207;AF=0.0413339;AN=5008;NS=2504;DP=17116;EAS_AF=0;AMR_AF=0.0245;AFR_AF=0.09;EUR_AF=0.0706;SAS_AF=0;AA=.|||;VT=SNP
6	28830022	rs6456858	C	G	100	PASS	AC=162;AF=0.0323482;AN=5008;NS=2504;DP=18361;EAS_AF=0.003;AMR_AF=0.0144;AFR_AF=0.0666;EUR_AF=0.0119;SAS_AF=0.0501;AA=.|||;VT=SNP
6	28830057	rs9468430	C	G	100	PASS	AC=517;AF=0.103235;AN=5008;NS=2504;DP=18948;EAS_AF=0.0119;AMR_AF=0.0576;AFR_AF=0.3116;EUR_AF=0.0229;SAS_AF=0.0307;AA=.|||;VT=SNP
6	28830191	rs2038887	T	C	100	PASS	AC=297;AF=0.0593051;AN=5008;NS=2504;DP=19633;EAS_AF=0.0079;AMR_AF=0.0648;AFR_AF=0.1089;EUR_AF=0.0527;SAS_AF=0.0481;AA=.|||;VT=SNP
6	28830477	rs115009016	T	C	100	PASS	AC=349;AF=0.0696885;AN=5008;NS=2504;DP=19405;EAS_AF=0.0952;AMR_AF=0.0951;AFR_AF=0.0182;EUR_AF=0.0845;SAS_AF=0.0798;AA=.|||;VT=SNP
6	28831021	rs3132389	T	G	100	PASS	AC=88;AF=0.0175719;AN=5008;NS=2504;DP=16267;EAS_AF=0;AMR_AF=0.0202;AFR_AF=0.003;EUR_AF=0.0696;SAS_AF=0;AA=.|||;VT=SNP
6	28831451	rs73407249	A	G	100	PASS	AC=600;AF=0.119808;AN=5008;NS=2504;DP=16011;EAS_AF=0.0139;AMR_AF=0.0764;AFR_AF=0.3464;EUR_AF=0.0358;SAS_AF=0.0399;AA=.|||;VT=SNP
6	28831535	rs58958115	A	G	100	PASS	AC=593;AF=0.118411;AN=5008;NS=2504;DP=16244;EAS_AF=0.0992;AMR_AF=0.1153;AFR_AF=0.1188;EUR_AF=0.0964;SAS_AF=0.1626;AA=A|||;VT=SNP
6	28831542	rs528073371	A	G	100	PASS	AC=244;AF=0.048722;AN=5008;NS=2504;DP=16335;EAS_AF=0.004;AMR_AF=0.0202;AFR_AF=0.1006;EUR_AF=0.0119;SAS_AF=0.0828;AA=A|||;VT=SNP
6	28831598	rs546292360	A	G	100	PASS	AC=309;AF=0.0617013;AN=5008;NS=2504;DP=17372;EAS_AF=0.0099;AMR_AF=0.0331;AFR_AF=0.1717;EUR_AF=0.0199;SAS_AF=0.0297;AA=A|||;VT=SNP
6	28831611	rs3131336	C	T	100	PASS	AC=89;AF=0.0177716;AN=5008;NS=2504;DP=17292;EAS_AF=0;AMR_AF=0.0202;AFR_AF=0.003;EUR_AF=0.0706;SAS_AF=0;AA=C|||;VT=SNP
6	28831874	rs114302265	G	A	100	PASS	AC=81;AF=0.0161741;AN=5008;NS=2504;DP=16392;EAS_AF=0.002;AMR_AF=0.0187;AFR_AF=0.0333;EUR_AF=0.0129;SAS_AF=0.0092;AA=G|||;VT=SNP
6	28832540	rs141118723	C	T	100	PASS	AC=13;AF=0.00259585;AN=5008;NS=2504;DP=20159;EAS_AF=0;AMR_AF=0.0072;AFR_AF=0.0008;EUR_AF=0.007;SAS_AF=0;AA=C|||;VT=SNP
6	28832788	rs574909700	A	G	100	PASS	AC=322;AF=0.0642971;AN=5008;NS=2504;DP=19228;EAS_AF=0;AMR_AF=0.0447;AFR_AF=0.1611;EUR_AF=0.0775;SAS_AF=0;AA=G|||;VT=SNP
6	28832988	rs73407250	A	G	100	PASS	AC=600;AF=0.119808;AN=5008;NS=2504;DP=18661;EAS_AF=0.0139;AMR_AF=0.0764;AFR_AF=0.3464;EUR_AF=0.0358;SAS_AF=0.0399;AA=A|||;VT=SNP
6	28833101	rs539591970	T	G	100	PASS	AC=207;AF=0.0413339;AN=5008;NS=2504;DP=18733;EAS_AF=0;AMR_AF=0.0245;AFR_AF=0.09;EUR_AF=0.0706;SAS_AF=0;AA=T|||;VT=SNP
6	28833172	rs393431	A	G	100	PASS	AC=3399;AF=0.678714;AN=5008;NS=2504;DP=19753;EAS_AF=0.6498;AMR_AF=0.5951;AFR_AF=0.9228;EUR_AF=0.502;SAS_AF=0.6196;AA=G|||;VT=SNP
6	28833194	rs111951114	T	C	100	PASS	AC=56;AF=0.0111821;AN=5008;NS=2504;DP=19259;EAS_AF=0.0129;AMR_AF=0.0159;AFR_AF=0;EUR_AF=0.0189;SAS_AF=0.0133;AA=T|||;VT=SNP
6	28833225	rs4713182	G	A	100	PASS	AC=355;AF=0.0708866;AN=5008;NS=2504;DP=18750;EAS_AF=0.0952;AMR_AF=0.0951;AFR_AF=0.0227;EUR_AF=0.0845;SAS_AF=0.0798;AA=G|||;VT=SNP
6	28833442	rs413158	A	G	100	PASS	AC=3155;AF=0.629992;AN=5008;NS=2504;DP=18424;EAS_AF=0.6458;AMR_AF=0.5749;AFR_AF=0.823;EUR_AF=0.4901;SAS_AF=0.5358;AA=G|||;VT=SNP
6	28833507	rs9257280	C	T	100	PASS	AC=1660;AF=0.33147;AN=5008;NS=2504;DP=18130;EAS_AF=0.5089;AMR_AF=0.3386;AFR_AF=0.2542;EUR_AF=0.2664;SAS_AF=0.3149;AA=C|||;VT=SNP
6	28833508	rs115986935	C	T	100	PASS	AC=347;AF=0.0692891;AN=5008;NS=2504;DP=18185;EAS_AF=0.0952;AMR_AF=0.0951;AFR_AF=0.0166;EUR_AF=0.0845;SAS_AF=0.0798;AA=C|||;VT=SNP
6	28833512	rs73741203	G	A	100	PASS	AC=436;AF=0.0870607;AN=5008;NS=2504;DP=18569;EAS_AF=0.0952;AMR_AF=0.0994;AFR_AF=0.0809;EUR_AF=0.0855;SAS_AF=0.0798;AA=G|||;VT=SNP
6	28833518	rs113537161	A	C	100	PASS	AC=244;AF=0.048722;AN=5008;NS=2504;DP=18969;EAS_AF=0.004;AMR_AF=0.0202;AFR_AF=0.1006;EUR_AF=0.0119;SAS_AF=0.0828;AA=A|||;VT=SNP
6	28833549	rs9257281	A	G	100	PASS	AC=1591;AF=0.317692;AN=5008;NS=2504;DP=20088;EAS_AF=0.5069;AMR_AF=0.3242;AFR_AF=0.2269;EUR_AF=0.2545;SAS_AF=0.3057;AA=A|||;VT=SNP
6	28833626	rs56270424	A	C	100	PASS	AC=192;AF=0.0383387;AN=5008;NS=2504;DP=20124;EAS_AF=0.0248;AMR_AF=0.0317;AFR_AF=0.0106;EUR_AF=0.0328;SAS_AF=0.1002;AA=A|||;VT=SNP
6	28833627	rs369136	T	A	100	PASS	AC=3401;AF=0.679113;AN=5008;NS=2504;DP=19870;EAS_AF=0.6498;AMR_AF=0.5951;AFR_AF=0.9236;EUR_AF=0.503;SAS_AF=0.6196;AA=A|||;VT=SNP
6	28833696	rs115626731	T	A	100	PASS	AC=348;AF=0.0694888;AN=5008;NS=2504;DP=19058;EAS_AF=0.0952;AMR_AF=0.0951;AFR_AF=0.0166;EUR_AF=0.0855;SAS_AF=0.0798;AA=T|||;VT=SNP
6	28834142	rs3135303	G	C	100	PASS	AC=3399;AF=0.678714;AN=5008;NS=2504;DP=18434;EAS_AF=0.6498;AMR_AF=0.5951;AFR_AF=0.9236;EUR_AF=0.502;SAS_AF=0.6186;AA=C|||;VT=SNP
6	28834287	rs11759525	G	A	100	PASS	AC=376;AF=0.0750799;AN=5008;NS=2504;DP=14173;EAS_AF=0.0099;AMR_AF=0.0403;AFR_AF=0.2171;EUR_AF=0.0209;SAS_AF=0.0307;AA=G|||;VT=SNP
6	28834324	rs150898617	G	A	100	PASS	AC=349;AF=0.0696885;AN=5008;NS=2504;DP=12897;EAS_AF=0.0952;AMR_AF=0.0951;AFR_AF=0.0182;EUR_AF=0.0845;SAS_AF=0.0798;AA=G|||;VT=SNP
6	28834384	rs6935576	G	A	100	PASS	AC=598;AF=0.119409;AN=5008;NS=2504;DP=11912;EAS_AF=0.0139;AMR_AF=0.0764;AFR_AF=0.3449;EUR_AF=0.0358;SAS_AF=0.0399;AA=G|||;VT=SNP
6	28834598	rs149236018	C	T	100	PASS	AC=153;AF=0.0305511;AN=5008;NS=2504;DP=13678;EAS_AF=0.0089;AMR_AF=0.0274;AFR_AF=0.0068;EUR_AF=0.0308;SAS_AF=0.0869;AA=C|||;VT=SNP
6	28835252	rs7775657	G	A	100	PASS	AC=245;AF=0.0489217;AN=5008;NS=2504;DP=18986;EAS_AF=0.004;AMR_AF=0.0202;AFR_AF=0.1006;EUR_AF=0.0129;SAS_AF=0.0828;AA=G|||;VT=SNP
6	28836456	rs209164	T	C	100	PASS	AC=3155;AF=0.629992;AN=5008;NS=2504;DP=19611;EAS_AF=0.6458;AMR_AF=0.5749;AFR_AF=0.823;EUR_AF=0.4901;SAS_AF=0.5358;AA=C|||;VT=SNP
6	28836590	rs114847749	A	G	100	PASS	AC=81;AF=0.0161741;AN=5008;NS=2504;DP=22069;EAS_AF=0.002;AMR_AF=0.0187;AFR_AF=0.0333;EUR_AF=0.0129;SAS_AF=0.0092;AA=A|||;VT=SNP
6	28836592	rs73407261	C	T	100	PASS	AC=244;AF=0.048722;AN=5008;NS=2504;DP=22132;EAS_AF=0.004;AMR_AF=0.0202;AFR_AF=0.1006;EUR_AF=0.0119;SAS_AF=0.0828;AA=C|||;VT=SNP
6	28836817	rs209163	T	C	100	PASS	AC=3399;AF=0.678714;AN=5008;NS=2504;DP=19013;EAS_AF=0.6498;AMR_AF=0.5951;AFR_AF=0.9236;EUR_AF=0.502;SAS_AF=0.6186;AA=C|||;VT=SNP
6	28837036	rs116024793	C	A	100	PASS	AC=294;AF=0.0587061;AN=5008;NS=2504;DP=19975;EAS_AF=0.0079;AMR_AF=0.0634;AFR_AF=0.1074;EUR_AF=0.0527;SAS_AF=0.0481;AA=C|||;VT=SNP
6	28837109	rs3118368	T	A	100	PASS	AC=272;AF=0.0543131;AN=5008;NS=2504;DP=17789;EAS_AF=0.005;AMR_AF=0.0303;AFR_AF=0.1104;EUR_AF=0.0755;SAS_AF=0.0245;AA=t|||;VT=SNP
6	28837255	rs209162	C	A	100	PASS	AC=51;AF=0.0101837;AN=5008;NS=2504;DP=15515;EAS_AF=0.001;AMR_AF=0.0058;AFR_AF=0;EUR_AF=0.0427;SAS_AF=0.0031;AA=c|||;VT=SNP
6	28837437	rs3131093	C	T	100	PASS	AC=207;AF=0.0413339;AN=5008;NS=2504;DP=18772;EAS_AF=0;AMR_AF=0.0245;AFR_AF=0.09;EUR_AF=0.0706;SAS_AF=0;AA=t|||;VT=SNP
6	28837658	rs150298088	A	C	100	PASS	AC=190;AF=0.0379393;AN=5008;NS=2504;DP=20299;EAS_AF=0.0248;AMR_AF=0.0317;AFR_AF=0.0091;EUR_AF=0.0328;SAS_AF=0.1002;AA=a|||;VT=SNP
6	28837805	rs3132391	G	A	100	PASS	AC=207;AF=0.0413339;AN=5008;NS=2504;DP=20209;EAS_AF=0;AMR_AF=0.0245;AFR_AF=0.09;EUR_AF=0.0706;SAS_AF=0;AA=g|||;VT=SNP
6	28838031	rs116256791	C	T	100	PASS	AC=32;AF=0.00638978;AN=5008;NS=2504;DP=19671;EAS_AF=0;AMR_AF=0.0115;AFR_AF=0.0015;EUR_AF=0.0219;SAS_AF=0;AA=c|||;VT=SNP
6	28838629	rs3132392	T	C	100	PASS	AC=207;AF=0.0413339;AN=5008;NS=2504;DP=21375;EAS_AF=0;AMR_AF=0.0245;AFR_AF=0.09;EUR_AF=0.0706;SAS_AF=0;AA=T|||;VT=SNP
6	28838820	rs209161	T	C	100	PASS	AC=3398;AF=0.678514;AN=5008;NS=2504;DP=19689;EAS_AF=0.6498;AMR_AF=0.5951;AFR_AF=0.9236;EUR_AF=0.502;SAS_AF=0.6176;AA=C|||;VT=SNP
6	28839073	rs11966136	T	G	100	PASS	AC=243;AF=0.0485224;AN=5008;NS=2504;DP=20059;EAS_AF=0.0079;AMR_AF=0.0303;AFR_AF=0.1452;EUR_AF=0.0189;SAS_AF=0.0031;AA=T|||;VT=SNP
6	28839317	rs365823	T	C	100	PASS	AC=226;AF=0.0451278;AN=5008;NS=2504;DP=19996;EAS_AF=0.0248;AMR_AF=0.0375;AFR_AF=0.0318;EUR_AF=0.0348;SAS_AF=0.1002;AA=T|||;VT=SNP
6	28839403	rs3135304	G	A	100	PASS	AC=207;AF=0.0413339;AN=5008;NS=2504;DP=19061;EAS_AF=0;AMR_AF=0.0245;AFR_AF=0.09;EUR_AF=0.0706;SAS_AF=0;AA=G|||;VT=SNP
6	28839477	rs743847	G	A	100	PASS	AC=1588;AF=0.317093;AN=5008;NS=2504;DP=20532;EAS_AF=0.505;AMR_AF=0.3242;AFR_AF=0.2262;EUR_AF=0.2545;SAS_AF=0.3057;AA=G|||;VT=SNP
6	28839500	rs140693167	C	T	100	PASS	AC=81;AF=0.0161741;AN=5008;NS=2504;DP=21318;EAS_AF=0.002;AMR_AF=0.0187;AFR_AF=0.0333;EUR_AF=0.0129;SAS_AF=0.0092;AA=C|||;VT=SNP
6	28839508	rs116655810	G	A	100	PASS	AC=23;AF=0.00459265;AN=5008;NS=2504;DP=21210;EAS_AF=0;AMR_AF=0.0029;AFR_AF=0.0008;EUR_AF=0.0159;SAS_AF=0.0041;AA=T|||;VT=SNP
6	28839529	rs3118367	T	C	100	PASS	AC=207;AF=0.0413339;AN=5008;NS=2504;DP=20483;EAS_AF=0;AMR_AF=0.0245;AFR_AF=0.09;EUR_AF=0.0706;SAS_AF=0;AA=C|||;VT=SNP
6	28839542	rs172327	C	G	100	PASS	AC=292;AF=0.0583067;AN=5008;NS=2504;DP=20261;EAS_AF=0.0248;AMR_AF=0.0418;AFR_AF=0.0794;EUR_AF=0.0348;SAS_AF=0.1002;AA=C|||;VT=SNP
6	28839570	rs76650502	T	C	100	PASS	AC=160;AF=0.0319489;AN=5008;NS=2504;DP=19754;EAS_AF=0.003;AMR_AF=0.0144;AFR_AF=0.0651;EUR_AF=0.0119;SAS_AF=0.0501;AA=T|||;VT=SNP
6	28839632	rs142735815	G	C	100	PASS	AC=190;AF=0.0379393;AN=5008;NS=2504;DP=18891;EAS_AF=0.0248;AMR_AF=0.0317;AFR_AF=0.0091;EUR_AF=0.0328;SAS_AF=0.1002;AA=G|||;VT=SNP
6	28839709	rs3135305	A	G	100	PASS	AC=214;AF=0.0427316;AN=5008;NS=2504;DP=18087;EAS_AF=0;AMR_AF=0.0259;AFR_AF=0.0946;EUR_AF=0.0706;SAS_AF=0;AA=a|||;VT=SNP
6	28839747	rs743848	G	T	100	PASS	AC=347;AF=0.0692891;AN=5008;NS=2504;DP=17096;EAS_AF=0.0952;AMR_AF=0.0951;AFR_AF=0.0166;EUR_AF=0.0845;SAS_AF=0.0798;AA=G|||;VT=SNP
6	28839773	rs7763504	G	A	100	PASS	AC=601;AF=0.120008;AN=5008;NS=2504;DP=17094;EAS_AF=0.0139;AMR_AF=0.0764;AFR_AF=0.3472;EUR_AF=0.0358;SAS_AF=0.0399;AA=G|||;VT=SNP
6	28839798	rs3135306	G	A	100	PASS	AC=207;AF=0.0413339;AN=5008;NS=2504;DP=17120;EAS_AF=0;AMR_AF=0.0245;AFR_AF=0.09;EUR_AF=0.0706;SAS_AF=0;AA=G|||;VT=SNP
6	28839879	rs209160	A	G	100	PASS	AC=3487;AF=0.696286;AN=5008;NS=2504;DP=18947;EAS_AF=0.6498;AMR_AF=0.6037;AFR_AF=0.972;EUR_AF=0.5109;SAS_AF=0.6278;AA=a|||;VT=SNP
6	28839899	rs3118366	T	C	100	PASS	AC=207;AF=0.0413339;AN=5008;NS=2504;DP=19073;EAS_AF=0;AMR_AF=0.0245;AFR_AF=0.09;EUR_AF=0.0706;SAS_AF=0;AA=T|||;VT=SNP
6	28839908	rs3118365	G	A	100	PASS	AC=237;AF=0.0473243;AN=5008;NS=2504;DP=18973;EAS_AF=0.004;AMR_AF=0.049;AFR_AF=0.0908;EUR_AF=0.0736;SAS_AF=0.0051;AA=G|||;VT=SNP
6	28839921	rs2894065	C	T	100	PASS	AC=437;AF=0.0872604;AN=5008;NS=2504;DP=19050;EAS_AF=0.0952;AMR_AF=0.0994;AFR_AF=0.0825;EUR_AF=0.0855;SAS_AF=0.0787;AA=A|||;VT=SNP
6	28839939	rs4484511	G	A	100	PASS	AC=1590;AF=0.317492;AN=5008;NS=2504;DP=18658;EAS_AF=0.505;AMR_AF=0.3242;AFR_AF=0.2269;EUR_AF=0.2545;SAS_AF=0.3067;AA=G|||;VT=SNP
6	28839947	rs115096560	C	T	100	PASS	AC=294;AF=0.0587061;AN=5008;NS=2504;DP=18621;EAS_AF=0.0079;AMR_AF=0.0634;AFR_AF=0.1074;EUR_AF=0.0527;SAS_AF=0.0481;AA=A|||;VT=SNP
6	28840141	rs569532094	A	C	100	PASS	AC=436;AF=0.0870607;AN=5008;NS=2504;DP=18281;EAS_AF=0.0942;AMR_AF=0.0994;AFR_AF=0.0809;EUR_AF=0.0855;SAS_AF=0.0808;AA=A|||;VT=SNP
6	28840306	rs574647239	C	G	100	PASS	AC=1911;AF=0.381589;AN=5008;NS=2504;DP=15422;EAS_AF=0.5367;AMR_AF=0.3746;AFR_AF=0.3056;EUR_AF=0.2982;SAS_AF=0.4151;AA=C|||;VT=SNP
6	28840351	rs185466530	C	T	100	PASS	AC=334;AF=0.0666933;AN=5008;NS=2504;DP=15606;EAS_AF=0.0952;AMR_AF=0.0951;AFR_AF=0.0091;EUR_AF=0.0815;SAS_AF=0.0798;AA=C|||;VT=SNP
6	28840592	rs112091644	C	T	100	PASS	AC=1032;AF=0.20607;AN=5008;NS=2504;DP=13473;EAS_AF=0.1091;AMR_AF=0.1729;AFR_AF=0.4259;EUR_AF=0.1213;SAS_AF=0.1196;AA=C|||;VT=SNP
6	28840776	rs548589674	G	A	100	PASS	AC=292;AF=0.0583067;AN=5008;NS=2504;DP=14887;EAS_AF=0.0248;AMR_AF=0.0418;AFR_AF=0.0794;EUR_AF=0.0348;SAS_AF=0.1002;AA=G|||;VT=SNP
6	28840831	rs148837024	G	A	100	PASS	AC=309;AF=0.0617013;AN=5008;NS=2504;DP=14313;EAS_AF=0.0099;AMR_AF=0.0331;AFR_AF=0.1717;EUR_AF=0.0199;SAS_AF=0.0297;AA=G|||;VT=SNP
6	28840885	rs551868016	T	C	100	PASS	AC=3398;AF=0.678514;AN=5008;NS=2504;DP=15758;EAS_AF=0.6498;AMR_AF=0.5951;AFR_AF=0.9236;EUR_AF=0.502;SAS_AF=0.6176;AA=N|||;VT=SNP
6	28840901	rs148017129	C	T	100	PASS	AC=295;AF=0.0589058;AN=5008;NS=2504;DP=16366;EAS_AF=0.0079;AMR_AF=0.0648;AFR_AF=0.1074;EUR_AF=0.0527;SAS_AF=0.0481;AA=C|||;VT=SNP
6	28841615	rs115227125	C	G	100	PASS	AC=295;AF=0.0589058;AN=5008;NS=2504;DP=17564;EAS_AF=0.0079;AMR_AF=0.0648;AFR_AF=0.1074;EUR_AF=0.0527;SAS_AF=0.0481;AA=C|||;VT=SNP
6	28841698	rs386492010	T	C	100	PASS	AC=598;AF=0.119409;AN=5008;NS=2504;DP=16500;EAS_AF=0.0139;AMR_AF=0.0735;AFR_AF=0.3464;EUR_AF=0.0358;SAS_AF=0.0399;AA=T|||;VT=SNP
6	28841757	rs537407009	C	T	100	PASS	AC=246;AF=0.0491214;AN=5008;NS=2504;DP=16211;EAS_AF=0.004;AMR_AF=0.0231;AFR_AF=0.1006;EUR_AF=0.0119;SAS_AF=0.0828;AA=C|||;VT=SNP
6	28842888	rs112910591	G	A	100	PASS	AC=598;AF=0.119409;AN=5008;NS=2504;DP=17021;EAS_AF=0.0139;AMR_AF=0.0735;AFR_AF=0.3464;EUR_AF=0.0358;SAS_AF=0.0399;AA=G|||;VT=SNP
6	28843092	rs115019353	G	C	100	PASS	AC=348;AF=0.0694888;AN=5008;NS=2504;DP=16235;EAS_AF=0.0952;AMR_AF=0.0951;AFR_AF=0.0174;EUR_AF=0.0845;SAS_AF=0.0798;AA=G|||;VT=SNP
6	28843295	rs563601224	C	A	100	PASS	AC=292;AF=0.0583067;AN=5008;NS=2504;DP=18421;EAS_AF=0.0248;AMR_AF=0.0418;AFR_AF=0.0794;EUR_AF=0.0358;SAS_AF=0.0992;AA=C|||;VT=SNP
6	28843311	rs386557015	A	G	100	PASS	AC=3398;AF=0.678514;AN=5008;NS=2504;DP=18645;EAS_AF=0.6498;AMR_AF=0.5951;AFR_AF=0.9236;EUR_AF=0.502;SAS_AF=0.6176;AA=G|||;VT=SNP
6	28843432	rs551731144	G	A	100	PASS	AC=1033;AF=0.20627;AN=5008;NS=2504;DP=17336;EAS_AF=0.1091;AMR_AF=0.1729;AFR_AF=0.4266;EUR_AF=0.1213;SAS_AF=0.1196;AA=G|||;VT=SNP
6	28844381	rs116825544	A	G	100	PASS	AC=368;AF=0.0734824;AN=5008;NS=2504;DP=23472;EAS_AF=0.0952;AMR_AF=0.0965;AFR_AF=0.031;EUR_AF=0.0855;SAS_AF=0.0798;AA=A|||;VT=SNP
6	28845157	rs140079894	A	T	100	PASS	AC=368;AF=0.0734824;AN=5008;NS=2504;DP=18016;EAS_AF=0.0952;AMR_AF=0.0965;AFR_AF=0.031;EUR_AF=0.0855;SAS_AF=0.0798;AA=A|||;VT=SNP
6	28845470	rs28986281	G	T	100	PASS	AC=73;AF=0.0145767;AN=5008;NS=2504;DP=15765;EAS_AF=0.002;AMR_AF=0.0187;AFR_AF=0.0008;EUR_AF=0.0457;SAS_AF=0.0112;AA=G|||;VT=SNP
6	28846121	rs73408940	G	C	100	PASS	AC=247;AF=0.0493211;AN=5008;NS=2504;DP=19000;EAS_AF=0.005;AMR_AF=0.0231;AFR_AF=0.1006;EUR_AF=0.0119;SAS_AF=0.0828;AA=G|||;VT=SNP
6	28846249	rs209153	C	T	100	PASS	AC=3396;AF=0.678115;AN=5008;NS=2504;DP=19214;EAS_AF=0.6488;AMR_AF=0.5951;AFR_AF=0.9236;EUR_AF=0.502;SAS_AF=0.6166;AA=T|||;VT=SNP
6	28846462	rs209152	A	G	100	PASS	AC=3150;AF=0.628994;AN=5008;NS=2504;DP=18168;EAS_AF=0.6448;AMR_AF=0.572;AFR_AF=0.823;EUR_AF=0.4901;SAS_AF=0.5337;AA=G|||;VT=SNP
6	28846724	rs209151	G	C	100	PASS	AC=1881;AF=0.375599;AN=5008;NS=2504;DP=18194;EAS_AF=0.5317;AMR_AF=0.3674;AFR_AF=0.3048;EUR_AF=0.2913;SAS_AF=0.4029;AA=G|||;VT=SNP
6	28847310	rs16894407	G	C	100	PASS	AC=295;AF=0.0589058;AN=5008;NS=2504;DP=19496;EAS_AF=0.0079;AMR_AF=0.0648;AFR_AF=0.1074;EUR_AF=0.0527;SAS_AF=0.0481;AA=G|||;VT=SNP
6	28847384	rs3135307	C	T	100	PASS	AC=207;AF=0.0413339;AN=5008;NS=2504;DP=17081;EAS_AF=0;AMR_AF=0.0245;AFR_AF=0.09;EUR_AF=0.0706;SAS_AF=0;AA=C|||;VT=SNP
6	28847476	rs115206826	A	C	100	PASS	AC=349;AF=0.0696885;AN=5008;NS=2504;DP=15403;EAS_AF=0.0952;AMR_AF=0.0951;AFR_AF=0.0182;EUR_AF=0.0845;SAS_AF=0.0798;AA=A|||;VT=SNP
6	28848694	rs9500892	G	T	100	PASS	AC=191;AF=0.038139;AN=5008;NS=2504;DP=21173;EAS_AF=0.0248;AMR_AF=0.0317;AFR_AF=0.0098;EUR_AF=0.0328;SAS_AF=0.1002;AA=G|||;VT=SNP
6	28849157	rs9257316	T	C	100	PASS	AC=1225;AF=0.244609;AN=5008;NS=2504;DP=18522;EAS_AF=0.4583;AMR_AF=0.2666;AFR_AF=0.1377;EUR_AF=0.1958;SAS_AF=0.2035;AA=C|||;VT=SNP
6	28849160	rs9257317	C	T	100	PASS	AC=26;AF=0.00519169;AN=5008;NS=2504;DP=17674;EAS_AF=0;AMR_AF=0.0086;AFR_AF=0;EUR_AF=0.008;SAS_AF=0.0123;AA=C|||;VT=SNP
6	28849415	rs145847919	G	A	100	PASS	AC=80;AF=0.0159744;AN=5008;NS=2504;DP=16337;EAS_AF=0.002;AMR_AF=0.0187;AFR_AF=0.0325;EUR_AF=0.0129;SAS_AF=0.0092;AA=G|||;VT=SNP
6	28849711	rs413972	T	A	100	PASS	AC=2016;AF=0.402556;AN=5008;NS=2504;DP=11713;EAS_AF=0.5308;AMR_AF=0.3804;AFR_AF=0.3926;EUR_AF=0.2962;SAS_AF=0.409;AA=T|||;VT=SNP
6	28849790	rs172326	G	A	100	PASS	AC=2116;AF=0.422524;AN=5008;NS=2504;DP=13407;EAS_AF=0.5308;AMR_AF=0.4049;AFR_AF=0.4024;EUR_AF=0.3658;SAS_AF=0.409;AA=G|||;VT=SNP
6	28850106	rs115441140	C	T	100	PASS	AC=32;AF=0.00638978;AN=5008;NS=2504;DP=18576;EAS_AF=0;AMR_AF=0.0115;AFR_AF=0.0023;EUR_AF=0.0209;SAS_AF=0;AA=C|||;VT=SNP
6	28850382	rs2006758	A	G	100	PASS	AC=1571;AF=0.313698;AN=5008;NS=2504;DP=16542;EAS_AF=0.5069;AMR_AF=0.3184;AFR_AF=0.2194;EUR_AF=0.2545;SAS_AF=0.2996;AA=A|||;VT=SNP
6	28850777	rs138812412	C	T	100	PASS	AC=221;AF=0.0441294;AN=5008;NS=2504;DP=16285;EAS_AF=0.004;AMR_AF=0.0159;AFR_AF=0.0862;EUR_AF=0.0119;SAS_AF=0.0818;AA=C|||;VT=SNP
6	28850796	rs141984307	G	A	100	PASS	AC=221;AF=0.0441294;AN=5008;NS=2504;DP=16208;EAS_AF=0.004;AMR_AF=0.0159;AFR_AF=0.0862;EUR_AF=0.0119;SAS_AF=0.0818;AA=G|||;VT=SNP
6	28850808	rs146328993	G	A	100	PASS	AC=159;AF=0.0317492;AN=5008;NS=2504;DP=16050;EAS_AF=0;AMR_AF=0.0086;AFR_AF=0.0847;EUR_AF=0.0388;SAS_AF=0.002;AA=G|||;VT=SNP
6	28851047	rs1016471	C	T	100	PASS	AC=1124;AF=0.224441;AN=5008;NS=2504;DP=17208;EAS_AF=0.4444;AMR_AF=0.2435;AFR_AF=0.1021;EUR_AF=0.1819;SAS_AF=0.1933;AA=C|||;VT=SNP
6	28851367	rs1016472	T	C	100	PASS	AC=2000;AF=0.399361;AN=5008;NS=2504;DP=20014;EAS_AF=0.5317;AMR_AF=0.3804;AFR_AF=0.385;EUR_AF=0.2972;SAS_AF=0.4008;AA=T|||;VT=SNP
6	28851572	rs3131095	T	C	100	PASS	AC=98;AF=0.0195687;AN=5008;NS=2504;DP=19946;EAS_AF=0;AMR_AF=0.0245;AFR_AF=0.0083;EUR_AF=0.0696;SAS_AF=0;AA=T|||;VT=SNP
6	28851637	rs9257319	T	G	100	PASS	AC=1126;AF=0.22484;AN=5008;NS=2504;DP=20356;EAS_AF=0.4454;AMR_AF=0.2435;AFR_AF=0.1021;EUR_AF=0.1829;SAS_AF=0.1933;AA=T|||;VT=SNP
6	28851688	rs7769221	G	C	100	PASS	AC=2019;AF=0.403155;AN=5008;NS=2504;DP=20438;EAS_AF=0.5317;AMR_AF=0.3804;AFR_AF=0.3933;EUR_AF=0.2962;SAS_AF=0.41;AA=G|||;VT=SNP
6	28851695	rs4713183	T	C	100	PASS	AC=377;AF=0.0752796;AN=5008;NS=2504;DP=20548;EAS_AF=0.1131;AMR_AF=0.0951;AFR_AF=0.0174;EUR_AF=0.0845;SAS_AF=0.091;AA=T|||;VT=SNP
6	28851713	rs150668122	T	C	100	PASS	AC=21;AF=0.00419329;AN=5008;NS=2504;DP=20739;EAS_AF=0;AMR_AF=0.0058;AFR_AF=0.0015;EUR_AF=0.0149;SAS_AF=0;AA=T|||;VT=SNP
6	28851908	rs429369	T	C	100	PASS	AC=2018;AF=0.402955;AN=5008;NS=2504;DP=21238;EAS_AF=0.5317;AMR_AF=0.3804;AFR_AF=0.3926;EUR_AF=0.2962;SAS_AF=0.41;AA=T|||;VT=SNP
6	28852156	rs3135308	C	T	100	PASS	AC=88;AF=0.0175719;AN=5008;NS=2504;DP=19269;EAS_AF=0;AMR_AF=0.0202;AFR_AF=0.003;EUR_AF=0.0696;SAS_AF=0;AA=C|||;VT=SNP
6	28852204	rs147789899	G	A	100	PASS	AC=69;AF=0.013778;AN=5008;NS=2504;DP=20726;EAS_AF=0.002;AMR_AF=0.0144;AFR_AF=0.0265;EUR_AF=0.0119;SAS_AF=0.0102;AA=G|||;VT=SNP
6	28852217	rs76458574	T	C	100	PASS	AC=221;AF=0.0441294;AN=5008;NS=2504;DP=21116;EAS_AF=0.004;AMR_AF=0.0159;AFR_AF=0.0862;EUR_AF=0.0119;SAS_AF=0.0818;AA=T|||;VT=SNP
6	28852261	rs41286267	A	G	100	PASS	AC=77;AF=0.0153754;AN=5008;NS=2504;DP=21002;EAS_AF=0.002;AMR_AF=0.0187;AFR_AF=0.0008;EUR_AF=0.0457;SAS_AF=0.0153;AA=A|||;VT=SNP
6	28852285	rs182330	G	A	100	PASS	AC=1999;AF=0.399161;AN=5008;NS=2504;DP=20869;EAS_AF=0.5317;AMR_AF=0.3804;AFR_AF=0.385;EUR_AF=0.2962;SAS_AF=0.4008;AA=G|||;VT=SNP
6	28852363	rs185980	A	G	100	PASS	AC=1997;AF=0.398762;AN=5008;NS=2504;DP=21634;EAS_AF=0.5317;AMR_AF=0.3804;AFR_AF=0.3835;EUR_AF=0.2962;SAS_AF=0.4008;AA=A|||;VT=SNP
6	28852364	rs6456865	G	A	100	PASS	AC=1287;AF=0.256989;AN=5008;NS=2504;DP=21581;EAS_AF=0.1329;AMR_AF=0.1816;AFR_AF=0.5227;EUR_AF=0.1272;SAS_AF=0.2127;AA=G|||;VT=SNP
6	28852416	rs209150	T	C	100	PASS	AC=2139;AF=0.427117;AN=5008;NS=2504;DP=19962;EAS_AF=0.5377;AMR_AF=0.4135;AFR_AF=0.4017;EUR_AF=0.3748;SAS_AF=0.411;AA=C|||;VT=SNP
6	28852425	rs6930087	T	C	100	PASS	AC=1016;AF=0.202875;AN=5008;NS=2504;DP=19869;EAS_AF=0.127;AMR_AF=0.1542;AFR_AF=0.4175;EUR_AF=0.1024;SAS_AF=0.1288;AA=T|||;VT=SNP
6	28852451	rs3131096	T	C	100	PASS	AC=98;AF=0.0195687;AN=5008;NS=2504;DP=19629;EAS_AF=0;AMR_AF=0.0245;AFR_AF=0.0083;EUR_AF=0.0696;SAS_AF=0;AA=T|||;VT=SNP
6	28852460	rs58377234	G	A	100	PASS	AC=232;AF=0.0463259;AN=5008;NS=2504;DP=19682;EAS_AF=0.0119;AMR_AF=0.0159;AFR_AF=0.0885;EUR_AF=0.0119;SAS_AF=0.0818;AA=g|||;VT=SNP
6	28852492	rs6456866	G	A	100	PASS	AC=1041;AF=0.207867;AN=5008;NS=2504;DP=18386;EAS_AF=0.127;AMR_AF=0.1643;AFR_AF=0.4206;EUR_AF=0.1143;SAS_AF=0.1309;AA=G|||;VT=SNP
6	28852653	rs532034432	G	A	100	PASS	AC=221;AF=0.0441294;AN=5008;NS=2504;DP=17712;EAS_AF=0.004;AMR_AF=0.0159;AFR_AF=0.0862;EUR_AF=0.0119;SAS_AF=0.0818;AA=G|||;VT=SNP
6	28852710	rs7746064	G	C	100	PASS	AC=1041;AF=0.207867;AN=5008;NS=2504;DP=16482;EAS_AF=0.127;AMR_AF=0.1643;AFR_AF=0.4206;EUR_AF=0.1143;SAS_AF=0.1309;AA=G|||;VT=SNP
6	28852787	rs59450563	C	T	100	PASS	AC=140;AF=0.0279553;AN=5008;NS=2504;DP=12480;EAS_AF=0.0546;AMR_AF=0.0101;AFR_AF=0.0015;EUR_AF=0.0189;SAS_AF=0.0583;AA=C|||;VT=SNP
6	28852878	rs3118364	G	A	100	PASS	AC=98;AF=0.0195687;AN=5008;NS=2504;DP=10426;EAS_AF=0;AMR_AF=0.0245;AFR_AF=0.0083;EUR_AF=0.0696;SAS_AF=0;AA=G|||;VT=SNP
6	28853097	rs116786917	C	T	100	PASS	AC=297;AF=0.0593051;AN=5008;NS=2504;DP=12372;EAS_AF=0.0079;AMR_AF=0.0648;AFR_AF=0.1097;EUR_AF=0.0527;SAS_AF=0.047;AA=C|||;VT=SNP
6	28853110	rs112330545	G	A	100	PASS	AC=14;AF=0.00279553;AN=5008;NS=2504;DP=12917;EAS_AF=0.002;AMR_AF=0.0014;AFR_AF=0;EUR_AF=0.0109;SAS_AF=0;AA=G|||;VT=SNP
6	28853157	rs7750338	C	T	100	PASS	AC=2020;AF=0.403355;AN=5008;NS=2504;DP=14382;EAS_AF=0.5317;AMR_AF=0.3804;AFR_AF=0.3941;EUR_AF=0.2962;SAS_AF=0.41;AA=C|||;VT=SNP
6	28853197	rs3131097	A	G	100	PASS	AC=100;AF=0.0199681;AN=5008;NS=2504;DP=15969;EAS_AF=0.001;AMR_AF=0.0245;AFR_AF=0.0091;EUR_AF=0.0696;SAS_AF=0;AA=A|||;VT=SNP
6	28853377	rs112536195	C	T	100	PASS	AC=140;AF=0.0279553;AN=5008;NS=2504;DP=18704;EAS_AF=0.0546;AMR_AF=0.0101;AFR_AF=0.0015;EUR_AF=0.0189;SAS_AF=0.0583;AA=C|||;VT=SNP
6	28853489	rs147527033	G	T	100	PASS	AC=30;AF=0.00599042;AN=5008;NS=2504;DP=21900;EAS_AF=0.001;AMR_AF=0.0043;AFR_AF=0.0008;EUR_AF=0.0119;SAS_AF=0.0133;AA=G|||;VT=SNP
6	28853541	rs113958193	G	C	100	PASS	AC=221;AF=0.0441294;AN=5008;NS=2504;DP=21478;EAS_AF=0.004;AMR_AF=0.0159;AFR_AF=0.0862;EUR_AF=0.0119;SAS_AF=0.0818;AA=G|||;VT=SNP
6	28853805	rs62407885	T	C	100	PASS	AC=52;AF=0.0103834;AN=5008;NS=2504;DP=21949;EAS_AF=0;AMR_AF=0.0216;AFR_AF=0;EUR_AF=0.0288;SAS_AF=0.0082;AA=T|||;VT=SNP
6	28854059	rs7755875	G	A	100	PASS	AC=2613;AF=0.521765;AN=5008;NS=2504;DP=22110;EAS_AF=0.6339;AMR_AF=0.4827;AFR_AF=0.6407;EUR_AF=0.3688;SAS_AF=0.4305;AA=G|||;VT=SNP
6	28854269	rs2032500	A	G	100	PASS	AC=3421;AF=0.683107;AN=5008;NS=2504;DP=20550;EAS_AF=0.6687;AMR_AF=0.5951;AFR_AF=0.9221;EUR_AF=0.502;SAS_AF=0.6237;AA=G|||;VT=SNP
6	28854772	rs544277	T	C	100	PASS	AC=2142;AF=0.427716;AN=5008;NS=2504;DP=10124;EAS_AF=0.5377;AMR_AF=0.4135;AFR_AF=0.4039;EUR_AF=0.3748;SAS_AF=0.411;AA=t|||;VT=SNP
6	28855082	rs209149	A	G	100	PASS	AC=3422;AF=0.683307;AN=5008;NS=2504;DP=14167;EAS_AF=0.6687;AMR_AF=0.5951;AFR_AF=0.9228;EUR_AF=0.502;SAS_AF=0.6237;AA=G|||;VT=SNP
6	28855109	rs6925173	G	A	100	PASS	AC=221;AF=0.0441294;AN=5008;NS=2504;DP=15804;EAS_AF=0.004;AMR_AF=0.0159;AFR_AF=0.0862;EUR_AF=0.0119;SAS_AF=0.0818;AA=G|||;VT=SNP
6	28855805	rs3135309	A	C	100	PASS	AC=99;AF=0.0197684;AN=5008;NS=2504;DP=17040;EAS_AF=0.001;AMR_AF=0.0245;AFR_AF=0.0083;EUR_AF=0.0696;SAS_AF=0;AA=A|||;VT=SNP
6	28855831	rs2148008	T	C	100	PASS	AC=287;AF=0.0573083;AN=5008;NS=2504;DP=17741;EAS_AF=0.0079;AMR_AF=0.0634;AFR_AF=0.1006;EUR_AF=0.0527;SAS_AF=0.0501;AA=T|||;VT=SNP
6	28856275	rs16894425	C	T	100	PASS	AC=90;AF=0.0179712;AN=5008;NS=2504;DP=19800;EAS_AF=0;AMR_AF=0.0303;AFR_AF=0.0431;EUR_AF=0.0119;SAS_AF=0;AA=C|||;VT=SNP
6	28856450	rs2148007	C	G	100	PASS	AC=1642;AF=0.327875;AN=5008;NS=2504;DP=17973;EAS_AF=0.5069;AMR_AF=0.3228;AFR_AF=0.27;EUR_AF=0.2545;SAS_AF=0.3006;AA=C|||;VT=SNP
6	28856572	rs169679	A	T	100	PASS	AC=3422;AF=0.683307;AN=5008;NS=2504;DP=18894;EAS_AF=0.6687;AMR_AF=0.5951;AFR_AF=0.9228;EUR_AF=0.502;SAS_AF=0.6237;AA=t|||;VT=SNP
6	28856689	rs3135310	A	G	100	PASS	AC=98;AF=0.0195687;AN=5008;NS=2504;DP=19271;EAS_AF=0;AMR_AF=0.0245;AFR_AF=0.0083;EUR_AF=0.0696;SAS_AF=0;AA=A|||;VT=SNP
6	28856740	rs3135311	A	C	100	PASS	AC=98;AF=0.0195687;AN=5008;NS=2504;DP=17902;EAS_AF=0;AMR_AF=0.0245;AFR_AF=0.0083;EUR_AF=0.0696;SAS_AF=0;AA=A|||;VT=SNP
6	28856889	rs3135312	T	A	100	PASS	AC=98;AF=0.0195687;AN=5008;NS=2504;DP=18116;EAS_AF=0;AMR_AF=0.0245;AFR_AF=0.0083;EUR_AF=0.0696;SAS_AF=0;AA=T|||;VT=SNP
6	28857269	rs209148	A	G	100	PASS	AC=3422;AF=0.683307;AN=5008;NS=2504;DP=19480;EAS_AF=0.6687;AMR_AF=0.5951;AFR_AF=0.9228;EUR_AF=0.502;SAS_AF=0.6237;AA=G|||;VT=SNP
6	28857630	rs3135313	G	C	100	PASS	AC=98;AF=0.0195687;AN=5008;NS=2504;DP=19199;EAS_AF=0;AMR_AF=0.0245;AFR_AF=0.0083;EUR_AF=0.0696;SAS_AF=0;AA=G|||;VT=SNP
6	28857948	rs138472844	C	T	100	PASS	AC=30;AF=0.00599042;AN=5008;NS=2504;DP=17009;EAS_AF=0.001;AMR_AF=0.0043;AFR_AF=0.0008;EUR_AF=0.0119;SAS_AF=0.0133;AA=C|||;VT=SNP
6	28858004	rs73408958	C	G	100	PASS	AC=1040;AF=0.207668;AN=5008;NS=2504;DP=17637;EAS_AF=0.127;AMR_AF=0.1643;AFR_AF=0.4206;EUR_AF=0.1143;SAS_AF=0.1299;AA=C|||;VT=SNP
6	28858017	rs10428805	C	G	100	PASS	AC=222;AF=0.0443291;AN=5008;NS=2504;DP=18182;EAS_AF=0.004;AMR_AF=0.0159;AFR_AF=0.087;EUR_AF=0.0119;SAS_AF=0.0818;AA=C|||;VT=SNP
6	28858166	rs209147	A	C	100	PASS	AC=2144;AF=0.428115;AN=5008;NS=2504;DP=21380;EAS_AF=0.5377;AMR_AF=0.4078;AFR_AF=0.4085;EUR_AF=0.3748;SAS_AF=0.411;AA=C|||;VT=SNP
6	28858850	rs209146	G	A	100	PASS	AC=1995;AF=0.398363;AN=5008;NS=2504;DP=22380;EAS_AF=0.5317;AMR_AF=0.3746;AFR_AF=0.385;EUR_AF=0.2962;SAS_AF=0.4008;AA=G|||;VT=SNP
6	28859108	rs209145	G	C	100	PASS	AC=2029;AF=0.405152;AN=5008;NS=2504;DP=16859;EAS_AF=0.5317;AMR_AF=0.3746;AFR_AF=0.3933;EUR_AF=0.2962;SAS_AF=0.4243;AA=G|||;VT=SNP
6	28859769	rs209144	C	T	100	PASS	AC=2014;AF=0.402157;AN=5008;NS=2504;DP=14610;EAS_AF=0.5317;AMR_AF=0.3746;AFR_AF=0.3926;EUR_AF=0.2962;SAS_AF=0.41;AA=C|||;VT=SNP
6	28859801	rs209143	A	G	100	PASS	AC=2014;AF=0.402157;AN=5008;NS=2504;DP=14378;EAS_AF=0.5317;AMR_AF=0.3746;AFR_AF=0.3926;EUR_AF=0.2962;SAS_AF=0.41;AA=A|||;VT=SNP
6	28860396	rs114464814	A	G	100	PASS	AC=379;AF=0.0756789;AN=5008;NS=2504;DP=18165;EAS_AF=0.1131;AMR_AF=0.0951;AFR_AF=0.0189;EUR_AF=0.0835;SAS_AF=0.092;AA=A|||;VT=SNP
6	28860823	rs145703498	G	C	100	PASS	AC=68;AF=0.0135783;AN=5008;NS=2504;DP=16950;EAS_AF=0.002;AMR_AF=0.0144;AFR_AF=0.0265;EUR_AF=0.0119;SAS_AF=0.0092;AA=G|||;VT=SNP
6	28861079	rs56410779	C	A	100	PASS	AC=475;AF=0.0948482;AN=5008;NS=2504;DP=14392;EAS_AF=0.2609;AMR_AF=0.1383;AFR_AF=0.003;EUR_AF=0.0726;SAS_AF=0.0399;AA=c|||;VT=SNP
6	28861118	rs9468439	C	G	100	PASS	AC=192;AF=0.0383387;AN=5008;NS=2504;DP=14452;EAS_AF=0.0248;AMR_AF=0.0317;AFR_AF=0.0098;EUR_AF=0.0328;SAS_AF=0.1012;AA=C|||;VT=SNP
6	28861320	rs3135314	A	G	100	PASS	AC=2138;AF=0.426917;AN=5008;NS=2504;DP=10481;EAS_AF=0.5377;AMR_AF=0.4135;AFR_AF=0.4009;EUR_AF=0.3748;SAS_AF=0.411;AA=G|||;VT=SNP
6	28862169	rs381808	T	A	100	PASS	AC=3422;AF=0.683307;AN=5008;NS=2504;DP=16757;EAS_AF=0.6687;AMR_AF=0.5951;AFR_AF=0.9228;EUR_AF=0.502;SAS_AF=0.6237;AA=A|||;VT=SNP
6	28862497	rs9257331	G	A	100	PASS	AC=86;AF=0.0171725;AN=5008;NS=2504;DP=11217;EAS_AF=0;AMR_AF=0.0173;AFR_AF=0.003;EUR_AF=0.0696;SAS_AF=0;AA=G|||;VT=SNP
6	28862509	rs117929666	G	C	100	PASS	AC=141;AF=0.028155;AN=5008;NS=2504;DP=10013;EAS_AF=0.0546;AMR_AF=0.0101;AFR_AF=0.0015;EUR_AF=0.0189;SAS_AF=0.0593;AA=G|||;VT=SNP
6	28862617	rs209142	G	C	100	PASS	AC=2214;AF=0.442093;AN=5008;NS=2504;DP=9525;EAS_AF=0.5397;AMR_AF=0.4265;AFR_AF=0.4334;EUR_AF=0.3877;SAS_AF=0.4202;AA=C|||;VT=SNP
6	28862627	rs6936343	C	T	100	PASS	AC=962;AF=0.192093;AN=5008;NS=2504;DP=9508;EAS_AF=0.125;AMR_AF=0.1455;AFR_AF=0.3888;EUR_AF=0.1014;SAS_AF=0.1217;AA=C|||;VT=SNP
6	28863264	rs3135315	C	G	100	PASS	AC=3422;AF=0.683307;AN=5008;NS=2504;DP=15545;EAS_AF=0.6687;AMR_AF=0.5951;AFR_AF=0.9228;EUR_AF=0.502;SAS_AF=0.6237;AA=G|||;VT=SNP
6	28863369	rs184093	A	G	100	PASS	AC=3406;AF=0.680112;AN=5008;NS=2504;DP=14131;EAS_AF=0.6687;AMR_AF=0.5922;AFR_AF=0.9228;EUR_AF=0.4881;SAS_AF=0.6237;AA=A|||;VT=SNP
6	28863469	rs209140	G	A	100	PASS	AC=2018;AF=0.402955;AN=5008;NS=2504;DP=15400;EAS_AF=0.5317;AMR_AF=0.3804;AFR_AF=0.3926;EUR_AF=0.2962;SAS_AF=0.41;AA=G|||;VT=SNP
6	28863483	rs209139	C	A	100	PASS	AC=357;AF=0.0712859;AN=5008;NS=2504;DP=15698;EAS_AF=0.0248;AMR_AF=0.0576;AFR_AF=0.1142;EUR_AF=0.0417;SAS_AF=0.1012;AA=C|||;VT=SNP
6	28863718	rs189512446	T	A	100	PASS	AC=29;AF=0.00579073;AN=5008;NS=2504;DP=24629;EAS_AF=0.001;AMR_AF=0.0043;AFR_AF=0.0008;EUR_AF=0.0109;SAS_AF=0.0133;AA=T|||;VT=SNP
6	28864100	rs115196926	C	T	100	PASS	AC=377;AF=0.0752796;AN=5008;NS=2504;DP=15960;EAS_AF=0.1131;AMR_AF=0.0951;AFR_AF=0.0159;EUR_AF=0.0845;SAS_AF=0.093;AA=C|||;VT=SNP
6	28864130	rs116815623	T	A	100	PASS	AC=298;AF=0.0595048;AN=5008;NS=2504;DP=16396;EAS_AF=0.0079;AMR_AF=0.0648;AFR_AF=0.1097;EUR_AF=0.0527;SAS_AF=0.0481;AA=T|||;VT=SNP
6	28864165	rs78545130	T	C	100	PASS	AC=18;AF=0.00359425;AN=5008;NS=2504;DP=18687;EAS_AF=0.002;AMR_AF=0.0058;AFR_AF=0;EUR_AF=0.0119;SAS_AF=0;AA=T|||;VT=SNP
6	28864170	rs74672902	T	C	100	PASS	AC=159;AF=0.0317492;AN=5008;NS=2504;DP=18830;EAS_AF=0.003;AMR_AF=0.0144;AFR_AF=0.0651;EUR_AF=0.0119;SAS_AF=0.0491;AA=T|||;VT=SNP
6	28864348	rs372239921	G	A	100	PASS	AC=170;AF=0.0339457;AN=5008;NS=2504;DP=15358;EAS_AF=0.004;AMR_AF=0.013;AFR_AF=0.0658;EUR_AF=0.0119;SAS_AF=0.0593;AA=g|||;VT=SNP
6	28864731	rs56299902	A	G	100	PASS	AC=53;AF=0.0105831;AN=5008;NS=2504;DP=13646;EAS_AF=0;AMR_AF=0.0216;AFR_AF=0.0008;EUR_AF=0.0288;SAS_AF=0.0082;AA=A|||;VT=SNP
6	28864739	rs209138	C	G	100	PASS	AC=3423;AF=0.683506;AN=5008;NS=2504;DP=13786;EAS_AF=0.6687;AMR_AF=0.5951;AFR_AF=0.9228;EUR_AF=0.502;SAS_AF=0.6247;AA=G|||;VT=SNP
6	28864849	rs3135316	A	G	100	PASS	AC=98;AF=0.0195687;AN=5008;NS=2504;DP=16089;EAS_AF=0;AMR_AF=0.0245;AFR_AF=0.0083;EUR_AF=0.0696;SAS_AF=0;AA=A|||;VT=SNP
6	28865713	rs209137	C	T	100	PASS	AC=3423;AF=0.683506;AN=5008;NS=2504;DP=13759;EAS_AF=0.6687;AMR_AF=0.5951;AFR_AF=0.9228;EUR_AF=0.502;SAS_AF=0.6247;AA=T|||;VT=SNP
6	28866528	rs3130838	T	C	100	PASS	AC=98;AF=0.0195687;AN=5008;NS=2504;DP=15345;EAS_AF=0;AMR_AF=0.0245;AFR_AF=0.0083;EUR_AF=0.0696;SAS_AF=0;AA=T|||;VT=SNP
6	28866529	rs9468440	A	T	100	PASS	AC=193;AF=0.0385383;AN=5008;NS=2504;DP=15344;EAS_AF=0.0248;AMR_AF=0.0317;AFR_AF=0.0098;EUR_AF=0.0338;SAS_AF=0.1012;AA=A|||;VT=SNP
6	28867034	rs145245084	G	A	100	PASS	AC=20;AF=0.00399361;AN=5008;NS=2504;DP=17150;EAS_AF=0;AMR_AF=0.0043;AFR_AF=0.0008;EUR_AF=0.0149;SAS_AF=0.001;AA=G|||;VT=SNP
6	28867085	rs209135	T	C	100	PASS	AC=3425;AF=0.683906;AN=5008;NS=2504;DP=14783;EAS_AF=0.6687;AMR_AF=0.5965;AFR_AF=0.9228;EUR_AF=0.503;SAS_AF=0.6247;AA=C|||;VT=SNP
6	28867157	rs116188510	C	T	100	PASS	AC=248;AF=0.0495208;AN=5008;NS=2504;DP=17208;EAS_AF=0.004;AMR_AF=0.0159;AFR_AF=0.1051;EUR_AF=0.0139;SAS_AF=0.0818;AA=C|||;VT=SNP
6	28867172	rs209134	T	G	100	PASS	AC=2078;AF=0.414936;AN=5008;NS=2504;DP=17064;EAS_AF=0.5119;AMR_AF=0.4006;AFR_AF=0.4251;EUR_AF=0.3101;SAS_AF=0.4192;AA=T|||;VT=SNP
6	28867396	rs209133	T	C	100	PASS	AC=3425;AF=0.683906;AN=5008;NS=2504;DP=14134;EAS_AF=0.6687;AMR_AF=0.5965;AFR_AF=0.9228;EUR_AF=0.503;SAS_AF=0.6247;AA=C|||;VT=SNP
6	28867755	rs209131	A	G	100	PASS	AC=2447;AF=0.488618;AN=5008;NS=2504;DP=15314;EAS_AF=0.5208;AMR_AF=0.4251;AFR_AF=0.6785;EUR_AF=0.3241;SAS_AF=0.4131;AA=A|||;VT=SNP
6	28867800	rs209130	C	T	100	PASS	AC=3364;AF=0.671725;AN=5008;NS=2504;DP=14795;EAS_AF=0.6667;AMR_AF=0.5908;AFR_AF=0.9221;EUR_AF=0.498;SAS_AF=0.5746;AA=T|||;VT=SNP
6	28867915	rs1536215	C	G	100	PASS	AC=663;AF=0.132388;AN=5008;NS=2504;DP=16124;EAS_AF=0.1944;AMR_AF=0.1182;AFR_AF=0.1006;EUR_AF=0.1074;SAS_AF=0.1472;AA=C|||;VT=SNP
6	28868157	rs114681144	C	A	100	PASS	AC=244;AF=0.048722;AN=5008;NS=2504;DP=18180;EAS_AF=0.003;AMR_AF=0.0173;AFR_AF=0.1029;EUR_AF=0.0119;SAS_AF=0.0828;AA=C|||;VT=SNP
6	28868217	rs6928948	C	A	100	PASS	AC=620;AF=0.123802;AN=5008;NS=2504;DP=18526;EAS_AF=0.119;AMR_AF=0.1369;AFR_AF=0.1536;EUR_AF=0.1014;SAS_AF=0.1022;AA=C|||;VT=SNP
6	28868494	rs3132374	C	G	100	PASS	AC=93;AF=0.0185703;AN=5008;NS=2504;DP=19071;EAS_AF=0;AMR_AF=0.0245;AFR_AF=0.0045;EUR_AF=0.0696;SAS_AF=0;AA=C|||;VT=SNP
6	28868745	rs74485913	C	T	100	PASS	AC=246;AF=0.0491214;AN=5008;NS=2504;DP=21044;EAS_AF=0.004;AMR_AF=0.0173;AFR_AF=0.1036;EUR_AF=0.0119;SAS_AF=0.0828;AA=C|||;VT=SNP
6	28869010	rs209129	C	T	100	PASS	AC=3421;AF=0.683107;AN=5008;NS=2504;DP=20909;EAS_AF=0.6687;AMR_AF=0.5922;AFR_AF=0.9228;EUR_AF=0.502;SAS_AF=0.6247;AA=c|||;VT=SNP
6	28869173	rs209128	A	C	100	PASS	AC=3421;AF=0.683107;AN=5008;NS=2504;DP=21321;EAS_AF=0.6687;AMR_AF=0.5922;AFR_AF=0.9228;EUR_AF=0.502;SAS_AF=0.6247;AA=C|||;VT=SNP
6	28869384	rs78644734	T	C	100	PASS	AC=246;AF=0.0491214;AN=5008;NS=2504;DP=19092;EAS_AF=0.004;AMR_AF=0.0173;AFR_AF=0.1036;EUR_AF=0.0119;SAS_AF=0.0828;AA=T|||;VT=SNP
6	28870340	rs113174479	G	A	100	PASS	AC=62;AF=0.0123802;AN=5008;NS=2504;DP=16519;EAS_AF=0.0119;AMR_AF=0.0173;AFR_AF=0;EUR_AF=0.0199;SAS_AF=0.0184;AA=G|||;VT=SNP
6	28870391	rs209127	T	C	100	PASS	AC=2494;AF=0.498003;AN=5008;NS=2504;DP=15509;EAS_AF=0.5417;AMR_AF=0.4164;AFR_AF=0.6785;EUR_AF=0.3221;SAS_AF=0.4479;AA=T|||;VT=SNP
6	28870975	rs1056032	C	T	100	PASS	AC=542;AF=0.108227;AN=5008;NS=2504;DP=19822;EAS_AF=0.1171;AMR_AF=0.1182;AFR_AF=0.1225;EUR_AF=0.0885;SAS_AF=0.093;AA=C|||;VT=SNP
6	28872446	rs209126	T	C	100	PASS	AC=3410;AF=0.680911;AN=5008;NS=2504;DP=15016;EAS_AF=0.6677;AMR_AF=0.585;AFR_AF=0.9206;EUR_AF=0.501;SAS_AF=0.6237;AA=C|||;VT=SNP
6	28872624	rs79571250	G	C	100	PASS	AC=246;AF=0.0491214;AN=5008;NS=2504;DP=18461;EAS_AF=0.004;AMR_AF=0.0173;AFR_AF=0.1036;EUR_AF=0.0119;SAS_AF=0.0828;AA=G|||;VT=SNP
6	28872630	rs209125	T	A	100	PASS	AC=3415;AF=0.681909;AN=5008;NS=2504;DP=18354;EAS_AF=0.6677;AMR_AF=0.5865;AFR_AF=0.9228;EUR_AF=0.502;SAS_AF=0.6237;AA=A|||;VT=SNP
6	28872742	rs209124	C	T	100	PASS	AC=2467;AF=0.492612;AN=5008;NS=2504;DP=16143;EAS_AF=0.5407;AMR_AF=0.4164;AFR_AF=0.6664;EUR_AF=0.3221;SAS_AF=0.4376;AA=C|||;VT=SNP
6	28873029	rs77095637	A	T	100	PASS	AC=140;AF=0.0279553;AN=5008;NS=2504;DP=16756;EAS_AF=0.0546;AMR_AF=0.0101;AFR_AF=0.0015;EUR_AF=0.0189;SAS_AF=0.0583;AA=A|||;VT=SNP
6	28873060	rs209123	T	C	100	PASS	AC=3395;AF=0.677915;AN=5008;NS=2504;DP=16371;EAS_AF=0.6677;AMR_AF=0.585;AFR_AF=0.9092;EUR_AF=0.501;SAS_AF=0.6237;AA=C|||;VT=SNP
6	28873161	rs72853516	A	C	100	PASS	AC=542;AF=0.108227;AN=5008;NS=2504;DP=16237;EAS_AF=0.1171;AMR_AF=0.1182;AFR_AF=0.1225;EUR_AF=0.0885;SAS_AF=0.093;AA=A|||;VT=SNP
6	28875502	rs209122	C	T	100	PASS	AC=3397;AF=0.678315;AN=5008;NS=2504;DP=19078;EAS_AF=0.6677;AMR_AF=0.585;AFR_AF=0.9107;EUR_AF=0.501;SAS_AF=0.6237;AA=T|||;VT=SNP
6	28875686	rs115328838	T	C	100	PASS	AC=42;AF=0.00838658;AN=5008;NS=2504;DP=18700;EAS_AF=0;AMR_AF=0.013;AFR_AF=0.0008;EUR_AF=0.0318;SAS_AF=0;AA=T|||;VT=SNP
6	28876509	rs2269553	G	A	100	PASS	AC=1562;AF=0.311901;AN=5008;NS=2504;DP=17620;EAS_AF=0.504;AMR_AF=0.3112;AFR_AF=0.2201;EUR_AF=0.2545;SAS_AF=0.2975;AA=G|||;VT=SNP
6	28876988	rs7746328	G	A	100	PASS	AC=68;AF=0.0135783;AN=5008;NS=2504;DP=15955;EAS_AF=0.002;AMR_AF=0.0144;AFR_AF=0.0265;EUR_AF=0.0119;SAS_AF=0.0092;AA=G|||;VT=SNP
6	28877031	rs146968695	T	C	100	PASS	AC=91;AF=0.0181709;AN=5008;NS=2504;DP=15391;EAS_AF=0;AMR_AF=0.0303;AFR_AF=0.0439;EUR_AF=0.0119;SAS_AF=0;AA=T|||;VT=SNP
6	28877247	rs3135293	T	C	100	PASS	AC=93;AF=0.0185703;AN=5008;NS=2504;DP=17586;EAS_AF=0;AMR_AF=0.0245;AFR_AF=0.0045;EUR_AF=0.0696;SAS_AF=0;AA=T|||;VT=SNP
6	28877770	rs1794587	A	C	100	PASS	AC=3417;AF=0.682308;AN=5008;NS=2504;DP=16839;EAS_AF=0.6687;AMR_AF=0.5865;AFR_AF=0.9228;EUR_AF=0.502;SAS_AF=0.6247;AA=C|||;VT=SNP
6	28877773	rs1794588	A	G	100	PASS	AC=2615;AF=0.522165;AN=5008;NS=2504;DP=16240;EAS_AF=0.5476;AMR_AF=0.4553;AFR_AF=0.6838;EUR_AF=0.4016;SAS_AF=0.4489;AA=g|||;VT=SNP
6	28878183	rs57564128	T	C	100	PASS	AC=299;AF=0.0597045;AN=5008;NS=2504;DP=17541;EAS_AF=0.0079;AMR_AF=0.0648;AFR_AF=0.1104;EUR_AF=0.0527;SAS_AF=0.0481;AA=T|||;VT=SNP
6	28878192	rs111589498	C	T	100	PASS	AC=18;AF=0.00359425;AN=5008;NS=2504;DP=18875;EAS_AF=0.002;AMR_AF=0.0058;AFR_AF=0;EUR_AF=0.0119;SAS_AF=0;AA=C|||;VT=SNP
6	28878214	rs2097424	G	C	100	PASS	AC=2536;AF=0.50639;AN=5008;NS=2504;DP=19236;EAS_AF=0.5456;AMR_AF=0.4366;AFR_AF=0.652;EUR_AF=0.3887;SAS_AF=0.4397;AA=C|||;VT=SNP
6	28880381	rs77074408	T	A	100	PASS	AC=130;AF=0.0259585;AN=5008;NS=2504;DP=15237;EAS_AF=0.003;AMR_AF=0.0115;AFR_AF=0.0446;EUR_AF=0.0119;SAS_AF=0.0491;AA=T|||;VT=SNP
6	28880570	rs116750314	A	T	100	PASS	AC=140;AF=0.0279553;AN=5008;NS=2504;DP=13723;EAS_AF=0.0546;AMR_AF=0.0101;AFR_AF=0.0015;EUR_AF=0.0189;SAS_AF=0.0583;AA=A|||;VT=SNP
6	28880616	rs388017	C	T	100	PASS	AC=74;AF=0.0147764;AN=5008;NS=2504;DP=14656;EAS_AF=0.001;AMR_AF=0.0058;AFR_AF=0.0015;EUR_AF=0.0636;SAS_AF=0.0031;AA=T|||;VT=SNP
6	28880629	rs388035	T	C	100	PASS	AC=3418;AF=0.682508;AN=5008;NS=2504;DP=14800;EAS_AF=0.6687;AMR_AF=0.5879;AFR_AF=0.9228;EUR_AF=0.502;SAS_AF=0.6247;AA=C|||;VT=SNP
6	28880630	rs393309	G	A	100	PASS	AC=2417;AF=0.482628;AN=5008;NS=2504;DP=14785;EAS_AF=0.5397;AMR_AF=0.3991;AFR_AF=0.6475;EUR_AF=0.3091;SAS_AF=0.4387;AA=A|||;VT=SNP
6	28880653	rs76683848	G	C	100	PASS	AC=245;AF=0.0489217;AN=5008;NS=2504;DP=14543;EAS_AF=0.004;AMR_AF=0.0173;AFR_AF=0.1029;EUR_AF=0.0119;SAS_AF=0.0828;AA=G|||;VT=SNP
6	28881155	rs3130841	C	G	100	PASS	AC=3415;AF=0.681909;AN=5008;NS=2504;DP=12408;EAS_AF=0.6677;AMR_AF=0.5865;AFR_AF=0.9228;EUR_AF=0.502;SAS_AF=0.6237;AA=G|||;VT=SNP
6	28881660	rs209121	T	C	100	PASS	AC=2468;AF=0.492812;AN=5008;NS=2504;DP=17400;EAS_AF=0.5407;AMR_AF=0.4164;AFR_AF=0.6672;EUR_AF=0.3221;SAS_AF=0.4376;AA=T|||;VT=SNP
6	28882098	rs6906953	G	A	100	PASS	AC=2468;AF=0.492812;AN=5008;NS=2504;DP=11915;EAS_AF=0.5407;AMR_AF=0.4164;AFR_AF=0.6672;EUR_AF=0.3221;SAS_AF=0.4376;AA=G|||;VT=SNP
6	28882221	rs113243792	A	G	100	PASS	AC=141;AF=0.028155;AN=5008;NS=2504;DP=13375;EAS_AF=0.0556;AMR_AF=0.0101;AFR_AF=0.0015;EUR_AF=0.0189;SAS_AF=0.0583;AA=A|||;VT=SNP
6	28882537	rs9257348	G	C	100	PASS	AC=27;AF=0.00539137;AN=5008;NS=2504;DP=12071;EAS_AF=0;AMR_AF=0.0086;AFR_AF=0;EUR_AF=0.0089;SAS_AF=0.0123;AA=G|||;VT=SNP
6	28883296	rs3132382	G	A	100	PASS	AC=92;AF=0.0183706;AN=5008;NS=2504;DP=15291;EAS_AF=0;AMR_AF=0.0245;AFR_AF=0.0038;EUR_AF=0.0696;SAS_AF=0;AA=G|||;VT=SNP
6	28883369	rs12194037	G	A	100	PASS	AC=380;AF=0.0758786;AN=5008;NS=2504;DP=15029;EAS_AF=0.1151;AMR_AF=0.0937;AFR_AF=0.0189;EUR_AF=0.0825;SAS_AF=0.093;AA=G|||;VT=SNP
6	28883688	rs72853522	T	C	100	PASS	AC=540;AF=0.107827;AN=5008;NS=2504;DP=14740;EAS_AF=0.1171;AMR_AF=0.1182;AFR_AF=0.1225;EUR_AF=0.0865;SAS_AF=0.093;AA=T|||;VT=SNP
6	28883697	rs113491714	A	G	100	PASS	AC=246;AF=0.0491214;AN=5008;NS=2504;DP=14153;EAS_AF=0.004;AMR_AF=0.0173;AFR_AF=0.1029;EUR_AF=0.0119;SAS_AF=0.0838;AA=A|||;VT=SNP
6	28883706	rs72853523	T	G	100	PASS	AC=540;AF=0.107827;AN=5008;NS=2504;DP=13952;EAS_AF=0.1171;AMR_AF=0.1182;AFR_AF=0.1225;EUR_AF=0.0865;SAS_AF=0.093;AA=T|||;VT=SNP
6	28883895	rs9501162	T	G	100	PASS	AC=193;AF=0.0385383;AN=5008;NS=2504;DP=10233;EAS_AF=0.0248;AMR_AF=0.0317;AFR_AF=0.0098;EUR_AF=0.0328;SAS_AF=0.1022;AA=T|||;VT=SNP
6	28883943	rs3131098	T	C	100	PASS	AC=2609;AF=0.520966;AN=5008;NS=2504;DP=12129;EAS_AF=0.5466;AMR_AF=0.4496;AFR_AF=0.6846;EUR_AF=0.4016;SAS_AF=0.4468;AA=C|||;VT=SNP
6	28883982	rs12174077	G	A	100	PASS	AC=380;AF=0.0758786;AN=5008;NS=2504;DP=14633;EAS_AF=0.1151;AMR_AF=0.0937;AFR_AF=0.0189;EUR_AF=0.0825;SAS_AF=0.093;AA=G|||;VT=SNP
6	28883983	rs12174070	C	T	100	PASS	AC=539;AF=0.107628;AN=5008;NS=2504;DP=14676;EAS_AF=0.1171;AMR_AF=0.1182;AFR_AF=0.1218;EUR_AF=0.0865;SAS_AF=0.093;AA=C|||;VT=SNP
6	28884150	rs3131099	G	A	100	PASS	AC=3412;AF=0.68131;AN=5008;NS=2504;DP=11578;EAS_AF=0.6677;AMR_AF=0.5865;AFR_AF=0.9221;EUR_AF=0.5;SAS_AF=0.6237;AA=A|||;VT=SNP
6	28884159	rs150292065	G	A	100	PASS	AC=147;AF=0.029353;AN=5008;NS=2504;DP=11821;EAS_AF=0.0089;AMR_AF=0.0259;AFR_AF=0.0023;EUR_AF=0.0298;SAS_AF=0.089;AA=g|||;VT=SNP
6	28884783	rs113398570	G	A	100	PASS	AC=141;AF=0.028155;AN=5008;NS=2504;DP=17546;EAS_AF=0.0556;AMR_AF=0.0101;AFR_AF=0.0015;EUR_AF=0.0189;SAS_AF=0.0583;AA=G|||;VT=SNP
6	28885202	rs142033196	A	G	100	PASS	AC=380;AF=0.0758786;AN=5008;NS=2504;DP=17270;EAS_AF=0.1151;AMR_AF=0.0937;AFR_AF=0.0189;EUR_AF=0.0825;SAS_AF=0.093;AA=A|||;VT=SNP
6	28885227	rs3132380	C	T	100	PASS	AC=2468;AF=0.492812;AN=5008;NS=2504;DP=16841;EAS_AF=0.5407;AMR_AF=0.4164;AFR_AF=0.6672;EUR_AF=0.3221;SAS_AF=0.4376;AA=C|||;VT=SNP
6	28885752	rs3131100	T	C	100	PASS	AC=3392;AF=0.677316;AN=5008;NS=2504;DP=15402;EAS_AF=0.6677;AMR_AF=0.5836;AFR_AF=0.9092;EUR_AF=0.499;SAS_AF=0.6237;AA=C|||;VT=SNP
6	28885863	rs3131101	A	G	100	PASS	AC=93;AF=0.0185703;AN=5008;NS=2504;DP=17001;EAS_AF=0;AMR_AF=0.0245;AFR_AF=0.0045;EUR_AF=0.0696;SAS_AF=0;AA=A|||;VT=SNP
6	28885865	rs3132378	A	G	100	PASS	AC=93;AF=0.0185703;AN=5008;NS=2504;DP=16908;EAS_AF=0;AMR_AF=0.0245;AFR_AF=0.0045;EUR_AF=0.0696;SAS_AF=0;AA=A|||;VT=SNP
6	28885957	rs12212813	A	G	100	PASS	AC=74;AF=0.0147764;AN=5008;NS=2504;DP=18447;EAS_AF=0.001;AMR_AF=0.0058;AFR_AF=0.0015;EUR_AF=0.0636;SAS_AF=0.0031;AA=A|||;VT=SNP
6	28885974	rs3132377	T	C	100	PASS	AC=2468;AF=0.492812;AN=5008;NS=2504;DP=18797;EAS_AF=0.5397;AMR_AF=0.4164;AFR_AF=0.6679;EUR_AF=0.3221;SAS_AF=0.4376;AA=T|||;VT=SNP
6	28886315	rs9257352	G	T	100	PASS	AC=27;AF=0.00539137;AN=5008;NS=2504;DP=18167;EAS_AF=0;AMR_AF=0.0086;AFR_AF=0;EUR_AF=0.0089;SAS_AF=0.0123;AA=a|||;VT=SNP
6	28886502	rs4713184	A	C	100	PASS	AC=540;AF=0.107827;AN=5008;NS=2504;DP=10667;EAS_AF=0.1171;AMR_AF=0.1182;AFR_AF=0.1225;EUR_AF=0.0865;SAS_AF=0.093;AA=A|||;VT=SNP
6	28886813	rs144925938	C	T	100	PASS	AC=141;AF=0.028155;AN=5008;NS=2504;DP=11656;EAS_AF=0.0556;AMR_AF=0.0101;AFR_AF=0.0015;EUR_AF=0.0189;SAS_AF=0.0583;AA=C|||;VT=SNP
6	28887022	rs115060784	T	C	100	PASS	AC=298;AF=0.0595048;AN=5008;NS=2504;DP=12085;EAS_AF=0.0079;AMR_AF=0.0648;AFR_AF=0.1097;EUR_AF=0.0527;SAS_AF=0.0481;AA=T|||;VT=SNP
6	28890219	rs9295782	G	A	100	PASS	AC=540;AF=0.107827;AN=5008;NS=2504;DP=24600;EAS_AF=0.1171;AMR_AF=0.1182;AFR_AF=0.1225;EUR_AF=0.0865;SAS_AF=0.093;AA=G|||;VT=SNP
6	28890800	rs929042	G	C	100	PASS	AC=1566;AF=0.3127;AN=5008;NS=2504;DP=18255;EAS_AF=0.504;AMR_AF=0.3098;AFR_AF=0.2224;EUR_AF=0.2565;SAS_AF=0.2975;AA=G|||;VT=SNP
6	28891176	rs2230683	T	C	100	PASS	AC=93;AF=0.0185703;AN=5008;NS=2504;DP=13739;EAS_AF=0;AMR_AF=0.0245;AFR_AF=0.0045;EUR_AF=0.0696;SAS_AF=0;AA=T|||;VT=SNP;EX_TARGET
6	28891423	rs11545588	G	A	100	PASS	AC=540;AF=0.107827;AN=5008;NS=2504;DP=14116;EAS_AF=0.1171;AMR_AF=0.1182;AFR_AF=0.1225;EUR_AF=0.0865;SAS_AF=0.093;AA=G|||;VT=SNP;EX_TARGET
6	28891458	rs1061625	T	C	100	PASS	AC=2467;AF=0.492612;AN=5008;NS=2504;DP=12688;EAS_AF=0.5407;AMR_AF=0.415;AFR_AF=0.6672;EUR_AF=0.3221;SAS_AF=0.4376;AA=T|||;VT=SNP
6	28891522	rs11545587	G	A	100	PASS	AC=540;AF=0.107827;AN=5008;NS=2504;DP=12606;EAS_AF=0.1171;AMR_AF=0.1182;AFR_AF=0.1225;EUR_AF=0.0865;SAS_AF=0.093;AA=G|||;VT=SNP
6	28891532	rs139220021	G	A	100	PASS	AC=23;AF=0.00459265;AN=5008;NS=2504;DP=12481;EAS_AF=0;AMR_AF=0.0043;AFR_AF=0.0023;EUR_AF=0.0159;SAS_AF=0.001;AA=G|||;VT=SNP
6	28891839	rs3131102	G	A	100	PASS	AC=3417;AF=0.682308;AN=5008;NS=2504;DP=10578;EAS_AF=0.6746;AMR_AF=0.585;AFR_AF=0.9221;EUR_AF=0.499;SAS_AF=0.6237;AA=A|||;VT=SNP
6	28891856	rs6934771	C	T	100	PASS	AC=245;AF=0.0489217;AN=5008;NS=2504;DP=11208;EAS_AF=0.004;AMR_AF=0.0173;AFR_AF=0.1029;EUR_AF=0.0119;SAS_AF=0.0828;AA=C|||;VT=SNP
6	28892919	rs2765229	A	T	100	PASS	AC=3146;AF=0.628195;AN=5008;NS=2504;DP=17711;EAS_AF=0.6637;AMR_AF=0.5663;AFR_AF=0.8064;EUR_AF=0.4871;SAS_AF=0.5399;AA=T|||;VT=SNP
6	28893002	rs75307122	G	T	100	PASS	AC=245;AF=0.0489217;AN=5008;NS=2504;DP=20505;EAS_AF=0.004;AMR_AF=0.0173;AFR_AF=0.1029;EUR_AF=0.0119;SAS_AF=0.0828;AA=G|||;VT=SNP
6	28893573	rs13206458	T	C	100	PASS	AC=93;AF=0.0185703;AN=5008;NS=2504;DP=18076;EAS_AF=0;AMR_AF=0.0245;AFR_AF=0.0045;EUR_AF=0.0696;SAS_AF=0;AA=T|||;VT=SNP
6	28893927	rs2894066	G	A	100	PASS	AC=2624;AF=0.523962;AN=5008;NS=2504;DP=18024;EAS_AF=0.5407;AMR_AF=0.4452;AFR_AF=0.7095;EUR_AF=0.3926;SAS_AF=0.4468;AA=G|||;VT=SNP
6	28894094	rs3763339	A	G	100	PASS	AC=380;AF=0.0758786;AN=5008;NS=2504;DP=16070;EAS_AF=0.1151;AMR_AF=0.0937;AFR_AF=0.0189;EUR_AF=0.0825;SAS_AF=0.093;AA=A|||;VT=SNP
6	28894311	rs3763338	G	A	100	PASS	AC=540;AF=0.107827;AN=5008;NS=2504;DP=17546;EAS_AF=0.1171;AMR_AF=0.1182;AFR_AF=0.1225;EUR_AF=0.0865;SAS_AF=0.093;AA=G|||;VT=SNP
6	28894344	rs1237485	G	A	100	PASS	AC=3413;AF=0.68151;AN=5008;NS=2504;DP=17239;EAS_AF=0.6687;AMR_AF=0.585;AFR_AF=0.9228;EUR_AF=0.5;SAS_AF=0.6237;AA=A|||;VT=SNP
6	28894614	rs41316618	C	T	100	PASS	AC=311;AF=0.0621006;AN=5008;NS=2504;DP=10609;EAS_AF=0.1161;AMR_AF=0.0548;AFR_AF=0.0061;EUR_AF=0.0646;SAS_AF=0.0849;AA=C|||;VT=SNP
6	28895648	rs114995312	C	T	100	PASS	AC=380;AF=0.0758786;AN=5008;NS=2504;DP=17651;EAS_AF=0.1151;AMR_AF=0.0937;AFR_AF=0.0189;EUR_AF=0.0825;SAS_AF=0.093;AA=C|||;VT=SNP
6	28895695	rs59889558	G	T	100	PASS	AC=298;AF=0.0595048;AN=5008;NS=2504;DP=17949;EAS_AF=0.0079;AMR_AF=0.0648;AFR_AF=0.1097;EUR_AF=0.0527;SAS_AF=0.0481;AA=G|||;VT=SNP
6	28895716	rs72860085	G	T	100	PASS	AC=540;AF=0.107827;AN=5008;NS=2504;DP=18326;EAS_AF=0.1171;AMR_AF=0.1182;AFR_AF=0.1225;EUR_AF=0.0865;SAS_AF=0.093;AA=G|||;VT=SNP
6	28895757	rs149973244	C	G	100	PASS	AC=68;AF=0.0135783;AN=5008;NS=2504;DP=18679;EAS_AF=0.002;AMR_AF=0.0144;AFR_AF=0.0265;EUR_AF=0.0119;SAS_AF=0.0092;AA=C|||;VT=SNP
6	28896528	rs113152663	C	T	100	PASS	AC=540;AF=0.107827;AN=5008;NS=2504;DP=12948;EAS_AF=0.1171;AMR_AF=0.1182;AFR_AF=0.1225;EUR_AF=0.0865;SAS_AF=0.093;AA=C|||;VT=SNP
6	28896775	rs9468445	A	G	100	PASS	AC=193;AF=0.0385383;AN=5008;NS=2504;DP=13101;EAS_AF=0.0248;AMR_AF=0.0317;AFR_AF=0.0098;EUR_AF=0.0328;SAS_AF=0.1022;AA=A|||;VT=SNP
6	28897214	rs876737	G	A	100	PASS	AC=2607;AF=0.520567;AN=5008;NS=2504;DP=18125;EAS_AF=0.5466;AMR_AF=0.4481;AFR_AF=0.6838;EUR_AF=0.4006;SAS_AF=0.4479;AA=A|||;VT=SNP
6	28897334	rs113796339	C	T	100	PASS	AC=540;AF=0.107827;AN=5008;NS=2504;DP=16388;EAS_AF=0.1171;AMR_AF=0.1182;AFR_AF=0.1225;EUR_AF=0.0865;SAS_AF=0.093;AA=C|||;VT=SNP
6	28897527	rs41286271	C	G	100	PASS	AC=68;AF=0.0135783;AN=5008;NS=2504;DP=13907;EAS_AF=0.002;AMR_AF=0.0173;AFR_AF=0.0008;EUR_AF=0.0437;SAS_AF=0.0092;AA=C|||;VT=SNP
6	28897633	rs1233508	G	T	100	PASS	AC=3296;AF=0.658147;AN=5008;NS=2504;DP=15791;EAS_AF=0.6349;AMR_AF=0.5677;AFR_AF=0.9213;EUR_AF=0.4692;SAS_AF=0.5849;AA=T|||;VT=SNP
6	28897726	rs12210625	C	T	100	PASS	AC=34;AF=0.00678914;AN=5008;NS=2504;DP=16376;EAS_AF=0.001;AMR_AF=0.0202;AFR_AF=0;EUR_AF=0.0169;SAS_AF=0.002;AA=C|||;VT=SNP
6	28897727	rs41287834	T	C	100	PASS	AC=30;AF=0.00599042;AN=5008;NS=2504;DP=16408;EAS_AF=0.001;AMR_AF=0.0043;AFR_AF=0.0008;EUR_AF=0.0119;SAS_AF=0.0133;AA=T|||;VT=SNP
6	28897980	rs3135318	T	C	100	PASS	AC=88;AF=0.0175719;AN=5008;NS=2504;DP=18288;EAS_AF=0;AMR_AF=0.0202;AFR_AF=0.003;EUR_AF=0.0696;SAS_AF=0;AA=T|||;VT=SNP
6	28898057	rs111711328	T	A	100	PASS	AC=245;AF=0.0489217;AN=5008;NS=2504;DP=19362;EAS_AF=0.004;AMR_AF=0.0173;AFR_AF=0.1029;EUR_AF=0.0119;SAS_AF=0.0828;AA=T|||;VT=SNP
6	28898287	rs3118361	C	T	100	PASS	AC=84;AF=0.0167732;AN=5008;NS=2504;DP=15794;EAS_AF=0;AMR_AF=0.0202;AFR_AF=0.0023;EUR_AF=0.0666;SAS_AF=0;AA=C|||;VT=SNP
6	28898526	rs114627526	A	G	100	PASS	AC=149;AF=0.0297524;AN=5008;NS=2504;DP=13891;EAS_AF=0.0099;AMR_AF=0.0259;AFR_AF=0.0023;EUR_AF=0.0308;SAS_AF=0.089;AA=A|||;VT=SNP
6	28899416	rs9380098	G	A	100	PASS	AC=539;AF=0.107628;AN=5008;NS=2504;DP=16611;EAS_AF=0.1171;AMR_AF=0.1182;AFR_AF=0.1218;EUR_AF=0.0865;SAS_AF=0.093;AA=G|||;VT=SNP
6	28900454	rs147890233	A	G	100	PASS	AC=90;AF=0.0179712;AN=5008;NS=2504;DP=19462;EAS_AF=0;AMR_AF=0.0303;AFR_AF=0.0431;EUR_AF=0.0119;SAS_AF=0;AA=A|||;VT=SNP
6	28900499	rs1238787	C	T	100	PASS	AC=2389;AF=0.477037;AN=5008;NS=2504;DP=18938;EAS_AF=0.5387;AMR_AF=0.3963;AFR_AF=0.6369;EUR_AF=0.3091;SAS_AF=0.4274;AA=C|||;VT=SNP
6	28900743	rs147718241	G	T	100	PASS	AC=84;AF=0.0167732;AN=5008;NS=2504;DP=18637;EAS_AF=0.002;AMR_AF=0.0231;AFR_AF=0.0333;EUR_AF=0.0129;SAS_AF=0.0092;AA=G|||;VT=SNP
6	28900791	rs111508733	A	G	100	PASS	AC=17;AF=0.00339457;AN=5008;NS=2504;DP=19111;EAS_AF=0.002;AMR_AF=0.0043;AFR_AF=0;EUR_AF=0.0119;SAS_AF=0;AA=A|||;VT=SNP
6	28901034	rs932776	T	C	100	PASS	AC=3412;AF=0.68131;AN=5008;NS=2504;DP=18687;EAS_AF=0.6677;AMR_AF=0.585;AFR_AF=0.9228;EUR_AF=0.5;SAS_AF=0.6237;AA=C|||;VT=SNP
6	28901565	rs2032502	C	T	100	PASS	AC=538;AF=0.107428;AN=5008;NS=2504;DP=17840;EAS_AF=0.1171;AMR_AF=0.1182;AFR_AF=0.121;EUR_AF=0.0865;SAS_AF=0.093;AA=C|||;VT=SNP
6	28901566	rs114271961	G	A	100	PASS	AC=71;AF=0.0141773;AN=5008;NS=2504;DP=17709;EAS_AF=0;AMR_AF=0.0288;AFR_AF=0.0295;EUR_AF=0.0119;SAS_AF=0;AA=G|||;VT=SNP
6	28902133	rs1004062	G	T	100	PASS	AC=3411;AF=0.68111;AN=5008;NS=2504;DP=17819;EAS_AF=0.6677;AMR_AF=0.585;AFR_AF=0.9228;EUR_AF=0.5;SAS_AF=0.6227;AA=T|||;VT=SNP
6	28902974	rs3130889	G	A	100	PASS	AC=3406;AF=0.680112;AN=5008;NS=2504;DP=17301;EAS_AF=0.6617;AMR_AF=0.585;AFR_AF=0.9228;EUR_AF=0.5;SAS_AF=0.6237;AA=A|||;VT=SNP
6	28903493	rs74879744	G	T	100	PASS	AC=245;AF=0.0489217;AN=5008;NS=2504;DP=19895;EAS_AF=0.004;AMR_AF=0.0173;AFR_AF=0.1029;EUR_AF=0.0119;SAS_AF=0.0828;AA=G|||;VT=SNP
6	28903844	rs9366731	G	A	100	PASS	AC=538;AF=0.107428;AN=5008;NS=2504;DP=14163;EAS_AF=0.1171;AMR_AF=0.1182;AFR_AF=0.1203;EUR_AF=0.0875;SAS_AF=0.093;AA=G|||;VT=SNP
6	28904162	rs6912843	T	C	100	PASS	AC=2499;AF=0.499002;AN=5008;NS=2504;DP=19392;EAS_AF=0.5407;AMR_AF=0.4193;AFR_AF=0.6823;EUR_AF=0.3221;SAS_AF=0.4468;AA=T|||;VT=SNP
6	28904609	rs145918572	T	G	100	PASS	AC=53;AF=0.0105831;AN=5008;NS=2504;DP=15094;EAS_AF=0.002;AMR_AF=0.0115;AFR_AF=0.0166;EUR_AF=0.0119;SAS_AF=0.0092;AA=T|||;VT=SNP
6	28904710	rs144965899	G	C	100	PASS	AC=148;AF=0.0295527;AN=5008;NS=2504;DP=12997;EAS_AF=0.0089;AMR_AF=0.0259;AFR_AF=0.0023;EUR_AF=0.0308;SAS_AF=0.089;AA=G|||;VT=SNP
6	28905033	rs3131067	C	G	100	PASS	AC=2609;AF=0.520966;AN=5008;NS=2504;DP=18998;EAS_AF=0.5466;AMR_AF=0.4481;AFR_AF=0.6853;EUR_AF=0.4006;SAS_AF=0.4479;AA=G|||;VT=SNP
6	28905523	rs3130892	G	A	100	PASS	AC=88;AF=0.0175719;AN=5008;NS=2504;DP=15438;EAS_AF=0;AMR_AF=0.0202;AFR_AF=0.003;EUR_AF=0.0696;SAS_AF=0;AA=G|||;VT=SNP
6	28905586	rs145309809	A	T	100	PASS	AC=53;AF=0.0105831;AN=5008;NS=2504;DP=13469;EAS_AF=0.002;AMR_AF=0.0115;AFR_AF=0.0166;EUR_AF=0.0119;SAS_AF=0.0092;AA=A|||;VT=SNP
6	28905612	rs2006173	A	G	100	PASS	AC=3166;AF=0.632188;AN=5008;NS=2504;DP=15455;EAS_AF=0.6637;AMR_AF=0.5677;AFR_AF=0.8192;EUR_AF=0.4881;SAS_AF=0.5409;AA=a|||;VT=SNP
6	28905791	rs3130895	G	A	100	PASS	AC=88;AF=0.0175719;AN=5008;NS=2504;DP=15626;EAS_AF=0;AMR_AF=0.0202;AFR_AF=0.003;EUR_AF=0.0696;SAS_AF=0;AA=G|||;VT=SNP
6	28905932	rs3131068	C	A	100	PASS	AC=88;AF=0.0175719;AN=5008;NS=2504;DP=14857;EAS_AF=0;AMR_AF=0.0202;AFR_AF=0.003;EUR_AF=0.0696;SAS_AF=0;AA=C|||;VT=SNP
6	28906107	rs150564843	C	T	100	PASS	AC=24;AF=0.00479233;AN=5008;NS=2504;DP=13009;EAS_AF=0.004;AMR_AF=0;AFR_AF=0;EUR_AF=0.0179;SAS_AF=0.002;AA=C|||;VT=SNP
6	28906285	rs3131069	C	G	100	PASS	AC=88;AF=0.0175719;AN=5008;NS=2504;DP=13900;EAS_AF=0;AMR_AF=0.0202;AFR_AF=0.003;EUR_AF=0.0696;SAS_AF=0;AA=C|||;VT=SNP
6	28906465	rs147438193	C	T	100	PASS	AC=18;AF=0.00359425;AN=5008;NS=2504;DP=16324;EAS_AF=0.002;AMR_AF=0.0058;AFR_AF=0;EUR_AF=0.0119;SAS_AF=0;AA=C|||;VT=SNP
6	28906531	rs3131070	A	T	100	PASS	AC=3412;AF=0.68131;AN=5008;NS=2504;DP=15609;EAS_AF=0.6677;AMR_AF=0.585;AFR_AF=0.9228;EUR_AF=0.5;SAS_AF=0.6237;AA=T|||;VT=SNP
6	28906706	rs3130842	T	C	100	PASS	AC=3412;AF=0.68131;AN=5008;NS=2504;DP=16065;EAS_AF=0.6677;AMR_AF=0.585;AFR_AF=0.9228;EUR_AF=0.5;SAS_AF=0.6237;AA=C|||;VT=SNP
6	28906922	rs3131071	C	G	100	PASS	AC=83;AF=0.0165735;AN=5008;NS=2504;DP=18540;EAS_AF=0;AMR_AF=0.0202;AFR_AF=0.0023;EUR_AF=0.0656;SAS_AF=0;AA=C|||;VT=SNP
6	28907055	rs3130897	A	G	100	PASS	AC=3412;AF=0.68131;AN=5008;NS=2504;DP=17104;EAS_AF=0.6677;AMR_AF=0.585;AFR_AF=0.9228;EUR_AF=0.5;SAS_AF=0.6237;AA=C|||;VT=SNP
6	28908214	rs3130843	A	T	100	PASS	AC=2772;AF=0.553514;AN=5008;NS=2504;DP=17756;EAS_AF=0.5506;AMR_AF=0.4741;AFR_AF=0.7874;EUR_AF=0.4056;SAS_AF=0.4489;AA=T|||;VT=SNP
6	28908612	rs6914955	A	G	100	PASS	AC=3325;AF=0.663938;AN=5008;NS=2504;DP=16982;EAS_AF=0.6687;AMR_AF=0.5648;AFR_AF=0.9198;EUR_AF=0.4304;SAS_AF=0.6237;AA=G|||;VT=SNP
6	28908904	rs62407911	G	A	100	PASS	AC=17;AF=0.00339457;AN=5008;NS=2504;DP=20414;EAS_AF=0;AMR_AF=0.0072;AFR_AF=0;EUR_AF=0.0099;SAS_AF=0.002;AA=G|||;VT=SNP
6	28909465	rs4713186	T	C	100	PASS	AC=3283;AF=0.655551;AN=5008;NS=2504;DP=17881;EAS_AF=0.6587;AMR_AF=0.5533;AFR_AF=0.9198;EUR_AF=0.4205;SAS_AF=0.6094;AA=C|||;VT=SNP
6	28909779	rs7761745	C	T	100	PASS	AC=800;AF=0.159744;AN=5008;NS=2504;DP=17530;EAS_AF=0.122;AMR_AF=0.1369;AFR_AF=0.2375;EUR_AF=0.0994;SAS_AF=0.1718;AA=C|||;VT=SNP
6	28910235	rs7762289	A	C	100	PASS	AC=802;AF=0.160144;AN=5008;NS=2504;DP=18816;EAS_AF=0.122;AMR_AF=0.1369;AFR_AF=0.2383;EUR_AF=0.0994;SAS_AF=0.1728;AA=C|||;VT=SNP
6	28910539	rs116587122	C	A	100	PASS	AC=33;AF=0.00658946;AN=5008;NS=2504;DP=18503;EAS_AF=0;AMR_AF=0.0115;AFR_AF=0.0023;EUR_AF=0.0219;SAS_AF=0;AA=C|||;VT=SNP
6	28911260	rs9257395	G	A	100	PASS	AC=2495;AF=0.498203;AN=5008;NS=2504;DP=18325;EAS_AF=0.5456;AMR_AF=0.428;AFR_AF=0.6702;EUR_AF=0.331;SAS_AF=0.4387;AA=g|||;VT=SNP
6	28911585	rs72860099	C	G	100	PASS	AC=529;AF=0.105631;AN=5008;NS=2504;DP=19350;EAS_AF=0.1131;AMR_AF=0.1182;AFR_AF=0.1203;EUR_AF=0.0865;SAS_AF=0.089;AA=C|||;VT=SNP
6	28911802	rs2071790	G	A	100	PASS	AC=3394;AF=0.677716;AN=5008;NS=2504;DP=20514;EAS_AF=0.6627;AMR_AF=0.5793;AFR_AF=0.9206;EUR_AF=0.498;SAS_AF=0.6196;AA=A|||;VT=SNP
6	28911834	rs6906225	G	T	100	PASS	AC=84;AF=0.0167732;AN=5008;NS=2504;DP=20139;EAS_AF=0.002;AMR_AF=0.0231;AFR_AF=0.0333;EUR_AF=0.0129;SAS_AF=0.0092;AA=T|||;VT=SNP
6	28912076	rs2071789	C	T	100	PASS	AC=1126;AF=0.22484;AN=5008;NS=2504;DP=19165;EAS_AF=0.4425;AMR_AF=0.2349;AFR_AF=0.1089;EUR_AF=0.1829;SAS_AF=0.1933;AA=C|||;VT=SNP
6	28912307	rs2071788	C	T	100	PASS	AC=372;AF=0.0742812;AN=5008;NS=2504;DP=20887;EAS_AF=0.1111;AMR_AF=0.0937;AFR_AF=0.0189;EUR_AF=0.0825;SAS_AF=0.089;AA=C|||;VT=SNP
6	28912337	rs9257396	G	A	100	PASS	AC=16;AF=0.00319489;AN=5008;NS=2504;DP=20224;EAS_AF=0;AMR_AF=0.0029;AFR_AF=0;EUR_AF=0.0139;SAS_AF=0;AA=G|||;VT=SNP
6	28912345	rs2071787	G	C	100	PASS	AC=551;AF=0.110024;AN=5008;NS=2504;DP=20518;EAS_AF=0.1141;AMR_AF=0.1196;AFR_AF=0.1346;EUR_AF=0.0875;SAS_AF=0.089;AA=G|||;VT=SNP
6	28912399	rs140736187	C	T	100	PASS	AC=63;AF=0.0125799;AN=5008;NS=2504;DP=18622;EAS_AF=0.002;AMR_AF=0.0144;AFR_AF=0.0008;EUR_AF=0.0129;SAS_AF=0.0378;AA=C|||;VT=SNP
6	28912437	rs2071786	T	C	100	PASS	AC=386;AF=0.0770767;AN=5008;NS=2504;DP=18276;EAS_AF=0.1161;AMR_AF=0.0937;AFR_AF=0.025;EUR_AF=0.0825;SAS_AF=0.09;AA=T|||;VT=SNP
6	28912458	rs2071785	T	C	100	PASS	AC=3295;AF=0.657947;AN=5008;NS=2504;DP=18545;EAS_AF=0.6677;AMR_AF=0.5648;AFR_AF=0.9077;EUR_AF=0.4304;SAS_AF=0.6104;AA=C|||;VT=SNP
6	28912982	rs116814510	C	A	100	PASS	AC=91;AF=0.0181709;AN=5008;NS=2504;DP=18946;EAS_AF=0;AMR_AF=0.0303;AFR_AF=0.0439;EUR_AF=0.0119;SAS_AF=0;AA=C|||;VT=SNP
6	28913772	rs3135328	T	C	100	PASS	AC=3410;AF=0.680911;AN=5008;NS=2504;DP=13395;EAS_AF=0.6677;AMR_AF=0.585;AFR_AF=0.9228;EUR_AF=0.502;SAS_AF=0.6196;AA=C|||;VT=SNP
6	28913922	rs3135327	C	T	100	PASS	AC=3410;AF=0.680911;AN=5008;NS=2504;DP=16857;EAS_AF=0.6677;AMR_AF=0.585;AFR_AF=0.9228;EUR_AF=0.502;SAS_AF=0.6196;AA=T|||;VT=SNP
6	28914366	rs78580506	G	T	100	PASS	AC=244;AF=0.048722;AN=5008;NS=2504;DP=19816;EAS_AF=0.004;AMR_AF=0.0202;AFR_AF=0.1014;EUR_AF=0.0119;SAS_AF=0.0818;AA=G|||;VT=SNP
6	28914833	rs2013848	T	C	100	PASS	AC=3287;AF=0.65635;AN=5008;NS=2504;DP=17903;EAS_AF=0.6567;AMR_AF=0.5648;AFR_AF=0.9077;EUR_AF=0.4324;SAS_AF=0.6115;AA=t|||;VT=SNP
6	28915108	rs763009	T	C	100	PASS	AC=3520;AF=0.702875;AN=5008;NS=2504;DP=18890;EAS_AF=0.6597;AMR_AF=0.6153;AFR_AF=0.975;EUR_AF=0.5139;SAS_AF=0.636;AA=C|||;VT=SNP
6	28915420	rs763008	C	T	100	PASS	AC=3400;AF=0.678914;AN=5008;NS=2504;DP=16772;EAS_AF=0.6567;AMR_AF=0.585;AFR_AF=0.9228;EUR_AF=0.502;SAS_AF=0.6207;AA=T|||;VT=SNP
6	28915421	rs140153720	G	A	100	PASS	AC=68;AF=0.0135783;AN=5008;NS=2504;DP=16762;EAS_AF=0.002;AMR_AF=0.0144;AFR_AF=0.0265;EUR_AF=0.0119;SAS_AF=0.0092;AA=G|||;VT=SNP
6	28916248	rs41316621	C	T	100	PASS	AC=69;AF=0.013778;AN=5008;NS=2504;DP=20941;EAS_AF=0.001;AMR_AF=0.0259;AFR_AF=0.0015;EUR_AF=0.0388;SAS_AF=0.0092;AA=C|||;VT=SNP
6	28916252	rs4947339	C	T	100	PASS	AC=3308;AF=0.660543;AN=5008;NS=2504;DP=20819;EAS_AF=0.6558;AMR_AF=0.5634;AFR_AF=0.9198;EUR_AF=0.4304;SAS_AF=0.6207;AA=c|||;VT=SNP
6	28916444	rs9257399	G	A	100	PASS	AC=2462;AF=0.491613;AN=5008;NS=2504;DP=20622;EAS_AF=0.5298;AMR_AF=0.4164;AFR_AF=0.671;EUR_AF=0.3211;SAS_AF=0.4387;AA=G|||;VT=SNP
6	28916594	rs3130844	G	A	100	PASS	AC=88;AF=0.0175719;AN=5008;NS=2504;DP=23467;EAS_AF=0;AMR_AF=0.0202;AFR_AF=0.003;EUR_AF=0.0696;SAS_AF=0;AA=G|||;VT=SNP
6	28916634	rs6931486	A	G	100	PASS	AC=246;AF=0.0491214;AN=5008;NS=2504;DP=21863;EAS_AF=0.004;AMR_AF=0.0202;AFR_AF=0.1029;EUR_AF=0.0119;SAS_AF=0.0818;AA=A|||;VT=SNP
6	28916657	rs115326980	G	A	100	PASS	AC=30;AF=0.00599042;AN=5008;NS=2504;DP=20356;EAS_AF=0;AMR_AF=0.0101;AFR_AF=0.0015;EUR_AF=0.0209;SAS_AF=0;AA=G|||;VT=SNP
6	28916710	rs6931823	C	G	100	PASS	AC=3287;AF=0.65635;AN=5008;NS=2504;DP=18592;EAS_AF=0.6567;AMR_AF=0.5648;AFR_AF=0.9077;EUR_AF=0.4324;SAS_AF=0.6115;AA=G|||;VT=SNP
6	28916802	rs114474440	G	A	100	PASS	AC=36;AF=0.0071885;AN=5008;NS=2504;DP=18747;EAS_AF=0;AMR_AF=0.0115;AFR_AF=0.0008;EUR_AF=0.0268;SAS_AF=0;AA=G|||;VT=SNP
6	28916835	rs114683528	G	T	100	PASS	AC=290;AF=0.0579073;AN=5008;NS=2504;DP=19710;EAS_AF=0.0079;AMR_AF=0.0648;AFR_AF=0.1044;EUR_AF=0.0527;SAS_AF=0.047;AA=G|||;VT=SNP
6	28916872	rs9468447	T	C	100	PASS	AC=193;AF=0.0385383;AN=5008;NS=2504;DP=19601;EAS_AF=0.0248;AMR_AF=0.0317;AFR_AF=0.0098;EUR_AF=0.0328;SAS_AF=0.1022;AA=T|||;VT=SNP
6	28916876	rs55908628	G	A	100	PASS	AC=148;AF=0.0295527;AN=5008;NS=2504;DP=19658;EAS_AF=0.0089;AMR_AF=0.0259;AFR_AF=0.0023;EUR_AF=0.0308;SAS_AF=0.089;AA=G|||;VT=SNP
6	28916889	rs9257401	A	G	100	PASS	AC=3315;AF=0.661941;AN=5008;NS=2504;DP=19403;EAS_AF=0.6567;AMR_AF=0.5648;AFR_AF=0.9206;EUR_AF=0.4334;SAS_AF=0.6217;AA=G|||;VT=SNP
6	28916897	rs112766344	G	A	100	PASS	AC=560;AF=0.111821;AN=5008;NS=2504;DP=19485;EAS_AF=0.119;AMR_AF=0.1196;AFR_AF=0.1346;EUR_AF=0.0905;SAS_AF=0.09;AA=C|||;VT=SNP
6	28916899	rs546622926	G	A	100	PASS	AC=2463;AF=0.491813;AN=5008;NS=2504;DP=19588;EAS_AF=0.5298;AMR_AF=0.4164;AFR_AF=0.6702;EUR_AF=0.3221;SAS_AF=0.4397;AA=G|||;VT=SNP
6	28916972	rs9257403	C	T	100	PASS	AC=2109;AF=0.421126;AN=5008;NS=2504;DP=20434;EAS_AF=0.6121;AMR_AF=0.4265;AFR_AF=0.3563;EUR_AF=0.3439;SAS_AF=0.3875;AA=C|||;VT=SNP
6	28917057	rs116381906	T	C	100	PASS	AC=23;AF=0.00459265;AN=5008;NS=2504;DP=18004;EAS_AF=0;AMR_AF=0.0029;AFR_AF=0.0008;EUR_AF=0.0159;SAS_AF=0.0041;AA=T|||;VT=SNP
6	28917091	rs9257404	T	C	100	PASS	AC=3316;AF=0.662141;AN=5008;NS=2504;DP=16662;EAS_AF=0.6577;AMR_AF=0.5648;AFR_AF=0.9206;EUR_AF=0.4334;SAS_AF=0.6217;AA=C|||;VT=SNP
6	28918380	rs55761047	A	G	100	PASS	AC=688;AF=0.13738;AN=5008;NS=2504;DP=15460;EAS_AF=0.3204;AMR_AF=0.1441;AFR_AF=0.0537;EUR_AF=0.0934;SAS_AF=0.1022;AA=A|||;VT=SNP
6	28918936	rs6456876	T	C	100	PASS	AC=3292;AF=0.657348;AN=5008;NS=2504;DP=18165;EAS_AF=0.6617;AMR_AF=0.5648;AFR_AF=0.9077;EUR_AF=0.4324;SAS_AF=0.6115;AA=C|||;VT=SNP
6	28918998	rs79578426	C	T	100	PASS	AC=246;AF=0.0491214;AN=5008;NS=2504;DP=18104;EAS_AF=0.004;AMR_AF=0.0202;AFR_AF=0.1029;EUR_AF=0.0119;SAS_AF=0.0818;AA=C|||;VT=SNP
6	28919625	rs7745220	G	A	100	PASS	AC=565;AF=0.112819;AN=5008;NS=2504;DP=13537;EAS_AF=0.124;AMR_AF=0.1196;AFR_AF=0.1346;EUR_AF=0.0905;SAS_AF=0.09;AA=G|||;VT=SNP
6	28919790	rs111388952	A	G	100	PASS	AC=34;AF=0.00678914;AN=5008;NS=2504;DP=12143;EAS_AF=0.005;AMR_AF=0.0014;AFR_AF=0.0008;EUR_AF=0.0189;SAS_AF=0.0082;AA=A|||;VT=SNP
6	28919896	rs3131072	G	A	100	PASS	AC=89;AF=0.0177716;AN=5008;NS=2504;DP=14502;EAS_AF=0;AMR_AF=0.0216;AFR_AF=0.003;EUR_AF=0.0696;SAS_AF=0;AA=G|||;VT=SNP
6	28920289	rs115014630	T	G	100	PASS	AC=133;AF=0.0265575;AN=5008;NS=2504;DP=17558;EAS_AF=0.002;AMR_AF=0.0331;AFR_AF=0.003;EUR_AF=0.0686;SAS_AF=0.0358;AA=T|||;VT=SNP
6	28920575	rs72862420	G	A	100	PASS	AC=565;AF=0.112819;AN=5008;NS=2504;DP=17779;EAS_AF=0.124;AMR_AF=0.1196;AFR_AF=0.1346;EUR_AF=0.0905;SAS_AF=0.09;AA=G|||;VT=SNP
6	28920972	rs3131073	G	A	100	PASS	AC=167;AF=0.0333466;AN=5008;NS=2504;DP=15201;EAS_AF=0;AMR_AF=0.0274;AFR_AF=0.059;EUR_AF=0.0696;SAS_AF=0;AA=G|||;VT=SNP
6	28921061	rs142880876	A	T	100	PASS	AC=148;AF=0.0295527;AN=5008;NS=2504;DP=13967;EAS_AF=0.0089;AMR_AF=0.0259;AFR_AF=0.0023;EUR_AF=0.0308;SAS_AF=0.089;AA=A|||;VT=SNP
6	28921124	rs9767253	G	C	100	PASS	AC=246;AF=0.0491214;AN=5008;NS=2504;DP=16537;EAS_AF=0.004;AMR_AF=0.0202;AFR_AF=0.1029;EUR_AF=0.0119;SAS_AF=0.0818;AA=g|||;VT=SNP
6	28921369	rs150523204	A	G	100	PASS	AC=68;AF=0.0135783;AN=5008;NS=2504;DP=14358;EAS_AF=0.002;AMR_AF=0.0144;AFR_AF=0.0265;EUR_AF=0.0119;SAS_AF=0.0092;AA=A|||;VT=SNP
6	28921940	rs4947256	C	A	100	PASS	AC=537;AF=0.107228;AN=5008;NS=2504;DP=18416;EAS_AF=0.119;AMR_AF=0.1182;AFR_AF=0.121;EUR_AF=0.0895;SAS_AF=0.0869;AA=C|||;VT=SNP
6	28922265	rs144141077	G	A	100	PASS	AC=68;AF=0.0135783;AN=5008;NS=2504;DP=16506;EAS_AF=0.002;AMR_AF=0.0144;AFR_AF=0.0265;EUR_AF=0.0119;SAS_AF=0.0092;AA=G|||;VT=SNP
6	28922437	rs9257405	T	A	100	PASS	AC=3268;AF=0.652556;AN=5008;NS=2504;DP=13277;EAS_AF=0.6577;AMR_AF=0.5562;AFR_AF=0.9077;EUR_AF=0.4235;SAS_AF=0.6063;AA=T|||;VT=SNP
6	28922545	rs140493742	C	T	100	PASS	AC=69;AF=0.013778;AN=5008;NS=2504;DP=14948;EAS_AF=0.002;AMR_AF=0.0187;AFR_AF=0.0008;EUR_AF=0.0437;SAS_AF=0.0092;AA=C|||;VT=SNP
6	28922719	rs1476016	G	A	100	PASS	AC=3399;AF=0.678714;AN=5008;NS=2504;DP=18707;EAS_AF=0.6567;AMR_AF=0.585;AFR_AF=0.9228;EUR_AF=0.502;SAS_AF=0.6196;AA=A|||;VT=SNP
6	28923217	rs115867342	T	A	100	PASS	AC=26;AF=0.00519169;AN=5008;NS=2504;DP=20015;EAS_AF=0.004;AMR_AF=0.0086;AFR_AF=0;EUR_AF=0.0149;SAS_AF=0.001;AA=T|||;VT=SNP
6	28923367	rs3130845	A	G	100	PASS	AC=88;AF=0.0175719;AN=5008;NS=2504;DP=23587;EAS_AF=0;AMR_AF=0.0202;AFR_AF=0.003;EUR_AF=0.0696;SAS_AF=0;AA=A|||;VT=SNP
6	28923663	rs144031133	C	G	100	PASS	AC=56;AF=0.0111821;AN=5008;NS=2504;DP=20203;EAS_AF=0;AMR_AF=0.0245;AFR_AF=0.0008;EUR_AF=0.0378;SAS_AF=0;AA=C|||;VT=SNP
6	28923980	rs9380100	C	T	100	PASS	AC=560;AF=0.111821;AN=5008;NS=2504;DP=19499;EAS_AF=0.124;AMR_AF=0.1196;AFR_AF=0.1346;EUR_AF=0.0905;SAS_AF=0.0849;AA=C|||;VT=SNP
6	28924530	rs3131074	T	C	100	PASS	AC=3404;AF=0.679712;AN=5008;NS=2504;DP=16245;EAS_AF=0.6617;AMR_AF=0.585;AFR_AF=0.9228;EUR_AF=0.502;SAS_AF=0.6196;AA=C|||;VT=SNP
6	28924626	rs3131075	T	A	100	PASS	AC=90;AF=0.0179712;AN=5008;NS=2504;DP=15051;EAS_AF=0.001;AMR_AF=0.0202;AFR_AF=0.003;EUR_AF=0.0696;SAS_AF=0.001;AA=T|||;VT=SNP
6	28925858	rs4713187	A	G	100	PASS	AC=3316;AF=0.662141;AN=5008;NS=2504;DP=15040;EAS_AF=0.6617;AMR_AF=0.5648;AFR_AF=0.9198;EUR_AF=0.4324;SAS_AF=0.6196;AA=N|||;VT=SNP
6	28925962	rs141191065	C	T	100	PASS	AC=24;AF=0.00479233;AN=5008;NS=2504;DP=16099;EAS_AF=0;AMR_AF=0.0043;AFR_AF=0.0023;EUR_AF=0.0169;SAS_AF=0.001;AA=c|||;VT=SNP
6	28926026	rs4713188	G	T	100	PASS	AC=3267;AF=0.652356;AN=5008;NS=2504;DP=18412;EAS_AF=0.6577;AMR_AF=0.5562;AFR_AF=0.9077;EUR_AF=0.4235;SAS_AF=0.6053;AA=g|||;VT=SNP
6	28926237	rs3130846	C	T	100	PASS	AC=88;AF=0.0175719;AN=5008;NS=2504;DP=22803;EAS_AF=0;AMR_AF=0.0202;AFR_AF=0.003;EUR_AF=0.0696;SAS_AF=0;AA=c|||;VT=SNP
6	28926452	rs111824651	G	A	100	PASS	AC=2450;AF=0.489217;AN=5008;NS=2504;DP=22503;EAS_AF=0.5298;AMR_AF=0.415;AFR_AF=0.6634;EUR_AF=0.3211;SAS_AF=0.4376;AA=g|||;VT=SNP
6	28926514	rs74196866	C	T	100	PASS	AC=2450;AF=0.489217;AN=5008;NS=2504;DP=22114;EAS_AF=0.5298;AMR_AF=0.415;AFR_AF=0.6634;EUR_AF=0.3211;SAS_AF=0.4376;AA=c|||;VT=SNP
6	28926580	rs9257412	G	C	100	PASS	AC=2450;AF=0.489217;AN=5008;NS=2504;DP=19515;EAS_AF=0.5298;AMR_AF=0.415;AFR_AF=0.6634;EUR_AF=0.3211;SAS_AF=0.4376;AA=g|||;VT=SNP
6	28926625	rs6917227	C	T	100	PASS	AC=245;AF=0.0489217;AN=5008;NS=2504;DP=18620;EAS_AF=0.004;AMR_AF=0.0202;AFR_AF=0.1021;EUR_AF=0.0119;SAS_AF=0.0818;AA=c|||;VT=SNP
6	28926732	rs72862423	C	T	100	PASS	AC=567;AF=0.113219;AN=5008;NS=2504;DP=19438;EAS_AF=0.124;AMR_AF=0.121;AFR_AF=0.1362;EUR_AF=0.0915;SAS_AF=0.0879;AA=c|||;VT=SNP
6	28926745	rs6901599	T	C	100	PASS	AC=3316;AF=0.662141;AN=5008;NS=2504;DP=19741;EAS_AF=0.6617;AMR_AF=0.5648;AFR_AF=0.9198;EUR_AF=0.4324;SAS_AF=0.6196;AA=N|||;VT=SNP
6	28926891	rs138910722	C	T	100	PASS	AC=148;AF=0.0295527;AN=5008;NS=2504;DP=18135;EAS_AF=0.0089;AMR_AF=0.0259;AFR_AF=0.0023;EUR_AF=0.0308;SAS_AF=0.089;AA=c|||;VT=SNP
6	28926900	rs2187808	A	G	100	PASS	AC=3315;AF=0.661941;AN=5008;NS=2504;DP=17663;EAS_AF=0.6617;AMR_AF=0.5648;AFR_AF=0.9198;EUR_AF=0.4324;SAS_AF=0.6186;AA=a|||;VT=SNP
6	28926918	rs2187807	T	C	100	PASS	AC=3315;AF=0.661941;AN=5008;NS=2504;DP=17158;EAS_AF=0.6617;AMR_AF=0.5648;AFR_AF=0.9198;EUR_AF=0.4324;SAS_AF=0.6186;AA=N|||;VT=SNP
6	28927134	rs2157313	T	C	100	PASS	AC=3402;AF=0.679313;AN=5008;NS=2504;DP=18462;EAS_AF=0.6617;AMR_AF=0.585;AFR_AF=0.9221;EUR_AF=0.502;SAS_AF=0.6186;AA=N|||;VT=SNP
6	28927258	rs2157312	T	A	100	PASS	AC=3493;AF=0.697484;AN=5008;NS=2504;DP=16939;EAS_AF=0.6617;AMR_AF=0.5937;AFR_AF=0.972;EUR_AF=0.5109;SAS_AF=0.6288;AA=A|||;VT=SNP
6	28927271	rs3135325	G	A	100	PASS	AC=88;AF=0.0175719;AN=5008;NS=2504;DP=16650;EAS_AF=0;AMR_AF=0.0202;AFR_AF=0.003;EUR_AF=0.0696;SAS_AF=0;AA=G|||;VT=SNP
6	28927542	rs3130847	A	G	100	PASS	AC=88;AF=0.0175719;AN=5008;NS=2504;DP=13098;EAS_AF=0;AMR_AF=0.0202;AFR_AF=0.003;EUR_AF=0.0696;SAS_AF=0;AA=a|||;VT=SNP
6	28927676	rs62407574	T	G	100	PASS	AC=49;AF=0.00978435;AN=5008;NS=2504;DP=13617;EAS_AF=0;AMR_AF=0.0101;AFR_AF=0.003;EUR_AF=0.0258;SAS_AF=0.0123;AA=t|||;VT=SNP
6	28927864	rs7763905	G	C	100	PASS	AC=2446;AF=0.488419;AN=5008;NS=2504;DP=12756;EAS_AF=0.5288;AMR_AF=0.4135;AFR_AF=0.6626;EUR_AF=0.3211;SAS_AF=0.4366;AA=-|||;VT=SNP
6	28928167	rs12386522	T	C	100	PASS	AC=195;AF=0.0389377;AN=5008;NS=2504;DP=17567;EAS_AF=0.0248;AMR_AF=0.036;AFR_AF=0.0091;EUR_AF=0.0328;SAS_AF=0.1022;AA=-|||;VT=SNP
6	28929470	rs3135324	C	T	100	PASS	AC=3396;AF=0.678115;AN=5008;NS=2504;DP=19918;EAS_AF=0.6567;AMR_AF=0.585;AFR_AF=0.9221;EUR_AF=0.502;SAS_AF=0.6176;AA=-|||;VT=SNP
6	28929992	rs144766453	G	A	100	PASS	AC=84;AF=0.0167732;AN=5008;NS=2504;DP=18555;EAS_AF=0.002;AMR_AF=0.0231;AFR_AF=0.0333;EUR_AF=0.0129;SAS_AF=0.0092;AA=-|||;VT=SNP
6	28930144	rs9257416	A	G	100	PASS	AC=2462;AF=0.491613;AN=5008;NS=2504;DP=17972;EAS_AF=0.5298;AMR_AF=0.4164;AFR_AF=0.6725;EUR_AF=0.3201;SAS_AF=0.4376;AA=-|||;VT=SNP
6	28930257	rs3131076	G	A	100	PASS	AC=89;AF=0.0177716;AN=5008;NS=2504;DP=17732;EAS_AF=0.001;AMR_AF=0.0202;AFR_AF=0.003;EUR_AF=0.0696;SAS_AF=0;AA=-|||;VT=SNP
6	28930387	rs62407575	G	A	100	PASS	AC=53;AF=0.0105831;AN=5008;NS=2504;DP=18457;EAS_AF=0;AMR_AF=0.0101;AFR_AF=0.003;EUR_AF=0.0288;SAS_AF=0.0133;AA=-|||;VT=SNP
6	28930735	rs28749519	G	T	100	PASS	AC=28;AF=0.00559105;AN=5008;NS=2504;DP=18008;EAS_AF=0.001;AMR_AF=0.0043;AFR_AF=0.0008;EUR_AF=0.0109;SAS_AF=0.0123;AA=-|||;VT=SNP
6	28930866	rs3131077	T	G	100	PASS	AC=3403;AF=0.679513;AN=5008;NS=2504;DP=16508;EAS_AF=0.6617;AMR_AF=0.585;AFR_AF=0.9228;EUR_AF=0.502;SAS_AF=0.6186;AA=-|||;VT=SNP
6	28931616	rs7743189	G	A	100	PASS	AC=3262;AF=0.651358;AN=5008;NS=2504;DP=19741;EAS_AF=0.6528;AMR_AF=0.5562;AFR_AF=0.9077;EUR_AF=0.4235;SAS_AF=0.6053;AA=-|||;VT=SNP
6	28931677	rs3135323	C	G	100	PASS	AC=3398;AF=0.678514;AN=5008;NS=2504;DP=19106;EAS_AF=0.6567;AMR_AF=0.585;AFR_AF=0.9228;EUR_AF=0.502;SAS_AF=0.6186;AA=-|||;VT=SNP
6	28931866	rs145978360	C	T	100	PASS	AC=84;AF=0.0167732;AN=5008;NS=2504;DP=18014;EAS_AF=0.002;AMR_AF=0.0231;AFR_AF=0.0333;EUR_AF=0.0129;SAS_AF=0.0092;AA=-|||;VT=SNP
6	28933672	rs9257421	G	A	100	PASS	AC=3259;AF=0.650759;AN=5008;NS=2504;DP=19766;EAS_AF=0.6577;AMR_AF=0.5562;AFR_AF=0.9077;EUR_AF=0.4225;SAS_AF=0.5982;AA=-|||;VT=SNP
6	28934352	rs148696809	T	C	100	PASS	AC=93;AF=0.0185703;AN=5008;NS=2504;DP=18912;EAS_AF=0;AMR_AF=0.0245;AFR_AF=0.0045;EUR_AF=0.0696;SAS_AF=0;AA=-|||;VT=SNP
6	28935259	rs9257424	G	A	100	PASS	AC=1607;AF=0.320887;AN=5008;NS=2504;DP=18147;EAS_AF=0.4891;AMR_AF=0.3112;AFR_AF=0.2723;EUR_AF=0.2535;SAS_AF=0.2894;AA=-|||;VT=SNP
6	28935666	rs4427026	T	C	100	PASS	AC=3297;AF=0.658347;AN=5008;NS=2504;DP=16807;EAS_AF=0.6567;AMR_AF=0.5605;AFR_AF=0.9183;EUR_AF=0.4324;SAS_AF=0.6104;AA=-|||;VT=SNP
6	28935902	rs7740125	C	T	100	PASS	AC=2445;AF=0.488219;AN=5008;NS=2504;DP=17638;EAS_AF=0.5258;AMR_AF=0.4121;AFR_AF=0.671;EUR_AF=0.3211;SAS_AF=0.4284;AA=-|||;VT=SNP
6	28936183	rs114161465	C	T	100	PASS	AC=388;AF=0.077476;AN=5008;NS=2504;DP=19259;EAS_AF=0.121;AMR_AF=0.0951;AFR_AF=0.0212;EUR_AF=0.0855;SAS_AF=0.0879;AA=-|||;VT=SNP
6	28936215	rs79785673	G	A	100	PASS	AC=241;AF=0.048123;AN=5008;NS=2504;DP=18804;EAS_AF=0.004;AMR_AF=0.0202;AFR_AF=0.0991;EUR_AF=0.0119;SAS_AF=0.0818;AA=-|||;VT=SNP
6	28936408	rs77602795	T	A	100	PASS	AC=140;AF=0.0279553;AN=5008;NS=2504;DP=21104;EAS_AF=0.0546;AMR_AF=0.0101;AFR_AF=0.0015;EUR_AF=0.0189;SAS_AF=0.0583;AA=-|||;VT=SNP
6	28936424	rs9468450	C	T	100	PASS	AC=192;AF=0.0383387;AN=5008;NS=2504;DP=21260;EAS_AF=0.0248;AMR_AF=0.0317;AFR_AF=0.0091;EUR_AF=0.0328;SAS_AF=0.1022;AA=-|||;VT=SNP
6	28936556	rs9257425	A	G	100	PASS	AC=2372;AF=0.473642;AN=5008;NS=2504;DP=18523;EAS_AF=0.5238;AMR_AF=0.3948;AFR_AF=0.6407;EUR_AF=0.3082;SAS_AF=0.4223;AA=-|||;VT=SNP
6	28936616	rs7761547	T	C	100	PASS	AC=3273;AF=0.653554;AN=5008;NS=2504;DP=18051;EAS_AF=0.6567;AMR_AF=0.5605;AFR_AF=0.9062;EUR_AF=0.4324;SAS_AF=0.6022;AA=-|||;VT=SNP
6	28937793	rs111282997	C	T	100	PASS	AC=242;AF=0.0483227;AN=5008;NS=2504;DP=18965;EAS_AF=0.004;AMR_AF=0.0187;AFR_AF=0.1006;EUR_AF=0.0119;SAS_AF=0.0818;AA=-|||;VT=SNP
6	28938353	rs12110866	T	A	100	PASS	AC=243;AF=0.0485224;AN=5008;NS=2504;DP=19929;EAS_AF=0.004;AMR_AF=0.0187;AFR_AF=0.1014;EUR_AF=0.0119;SAS_AF=0.0818;AA=-|||;VT=SNP
6	28939283	rs3130885	T	C	100	PASS	AC=92;AF=0.0183706;AN=5008;NS=2504;DP=10367;EAS_AF=0;AMR_AF=0.0245;AFR_AF=0.0038;EUR_AF=0.0696;SAS_AF=0;AA=-|||;VT=SNP
6	28939886	rs9257438	G	A	100	PASS	AC=1096;AF=0.21885;AN=5008;NS=2504;DP=14255;EAS_AF=0.4256;AMR_AF=0.232;AFR_AF=0.1036;EUR_AF=0.1809;SAS_AF=0.1912;AA=g|||;VT=SNP
6	28941058	rs562452963	T	G	100	PASS	AC=361;AF=0.0720847;AN=5008;NS=2504;DP=16510;EAS_AF=0.121;AMR_AF=0.0937;AFR_AF=0.0053;EUR_AF=0.0805;SAS_AF=0.0879;AA=T|||;VT=SNP
6	28941134	rs149142151	C	T	100	PASS	AC=155;AF=0.0309505;AN=5008;NS=2504;DP=15337;EAS_AF=0.0089;AMR_AF=0.0259;AFR_AF=0.0023;EUR_AF=0.0288;SAS_AF=0.0982;AA=C|||;VT=SNP
6	28941628	rs116708127	C	T	100	PASS	AC=206;AF=0.0411342;AN=5008;NS=2504;DP=14750;EAS_AF=0.0248;AMR_AF=0.0317;AFR_AF=0.0121;EUR_AF=0.0328;SAS_AF=0.1125;AA=C|||;VT=SNP
6	28941688	rs6933672	G	A	100	PASS	AC=1218;AF=0.243211;AN=5008;NS=2504;DP=16906;EAS_AF=0.0466;AMR_AF=0.1671;AFR_AF=0.531;EUR_AF=0.1173;SAS_AF=0.2403;AA=G|||;VT=SNP
6	28941693	rs115283594	A	T	100	PASS	AC=302;AF=0.0603035;AN=5008;NS=2504;DP=16804;EAS_AF=0.0079;AMR_AF=0.0634;AFR_AF=0.1135;EUR_AF=0.0517;SAS_AF=0.0491;AA=A|||;VT=SNP
6	28941979	rs3130886	T	C	100	PASS	AC=3461;AF=0.691094;AN=5008;NS=2504;DP=16564;EAS_AF=0.6508;AMR_AF=0.5951;AFR_AF=0.9607;EUR_AF=0.5089;SAS_AF=0.6237;AA=t|||;VT=SNP
6	28942833	rs4713190	G	A	100	PASS	AC=3344;AF=0.667732;AN=5008;NS=2504;DP=21537;EAS_AF=0.6498;AMR_AF=0.5706;AFR_AF=0.9546;EUR_AF=0.4374;SAS_AF=0.6043;AA=A|||;VT=SNP
6	28943114	rs116733832	C	T	100	PASS	AC=55;AF=0.0109824;AN=5008;NS=2504;DP=20764;EAS_AF=0.002;AMR_AF=0.0115;AFR_AF=0.0182;EUR_AF=0.0119;SAS_AF=0.0092;AA=C|||;VT=SNP
6	28943551	rs142956816	C	A	100	PASS	AC=69;AF=0.013778;AN=5008;NS=2504;DP=17447;EAS_AF=0.002;AMR_AF=0.0144;AFR_AF=0.0272;EUR_AF=0.0119;SAS_AF=0.0092;AA=C|||;VT=SNP
6	28943578	rs9257440	C	T	100	PASS	AC=294;AF=0.0587061;AN=5008;NS=2504;DP=17316;EAS_AF=0.1111;AMR_AF=0.0533;AFR_AF=0.0061;EUR_AF=0.0736;SAS_AF=0.0644;AA=C|||;VT=SNP
6	28943869	rs4713191	T	C	100	PASS	AC=428;AF=0.0854633;AN=5008;NS=2504;DP=13435;EAS_AF=0.0972;AMR_AF=0.1037;AFR_AF=0.0651;EUR_AF=0.0905;SAS_AF=0.0828;AA=T|||;VT=SNP
6	28943880	rs4713192	T	C	100	PASS	AC=3314;AF=0.661741;AN=5008;NS=2504;DP=13761;EAS_AF=0.6498;AMR_AF=0.5706;AFR_AF=0.941;EUR_AF=0.4374;SAS_AF=0.592;AA=C|||;VT=SNP
6	28943960	rs139278649	T	G	100	PASS	AC=69;AF=0.013778;AN=5008;NS=2504;DP=11881;EAS_AF=0.002;AMR_AF=0.0144;AFR_AF=0.0272;EUR_AF=0.0119;SAS_AF=0.0092;AA=T|||;VT=SNP
6	28944086	rs3130887	G	T	100	PASS	AC=93;AF=0.0185703;AN=5008;NS=2504;DP=11420;EAS_AF=0;AMR_AF=0.0245;AFR_AF=0.0045;EUR_AF=0.0696;SAS_AF=0;AA=G|||;VT=SNP
6	28944459	rs57332439	G	A	100	PASS	AC=1273;AF=0.254193;AN=5008;NS=2504;DP=19369;EAS_AF=0.3948;AMR_AF=0.2536;AFR_AF=0.2383;EUR_AF=0.1769;SAS_AF=0.2106;AA=G|||;VT=SNP
6	28944470	rs111400299	A	G	100	PASS	AC=27;AF=0.00539137;AN=5008;NS=2504;DP=19329;EAS_AF=0.001;AMR_AF=0.0144;AFR_AF=0;EUR_AF=0.0119;SAS_AF=0.0041;AA=A|||;VT=SNP
6	28945166	rs143400696	C	G	100	PASS	AC=161;AF=0.0321486;AN=5008;NS=2504;DP=13457;EAS_AF=0.0089;AMR_AF=0.0259;AFR_AF=0.003;EUR_AF=0.0308;SAS_AF=0.1012;AA=C|||;VT=SNP
6	28945520	rs9257442	G	A	100	PASS	AC=544;AF=0.108626;AN=5008;NS=2504;DP=15298;EAS_AF=0.1151;AMR_AF=0.0749;AFR_AF=0.1104;EUR_AF=0.0875;SAS_AF=0.1452;AA=G|||;VT=SNP
6	28945522	rs16894533	C	T	100	PASS	AC=1272;AF=0.253994;AN=5008;NS=2504;DP=15310;EAS_AF=0.3948;AMR_AF=0.2536;AFR_AF=0.2375;EUR_AF=0.1769;SAS_AF=0.2106;AA=C|||;VT=SNP
6	28945668	rs113439016	T	G	100	PASS	AC=112;AF=0.0223642;AN=5008;NS=2504;DP=16867;EAS_AF=0.002;AMR_AF=0.0187;AFR_AF=0.0567;EUR_AF=0.0129;SAS_AF=0.0092;AA=T|||;VT=SNP
6	28945959	rs9368584	C	T	100	PASS	AC=1284;AF=0.25639;AN=5008;NS=2504;DP=18597;EAS_AF=0.1359;AMR_AF=0.2017;AFR_AF=0.4705;EUR_AF=0.1541;SAS_AF=0.2352;AA=C|||;VT=SNP
6	28946253	rs9368585	G	A	100	PASS	AC=1284;AF=0.25639;AN=5008;NS=2504;DP=20529;EAS_AF=0.1359;AMR_AF=0.2017;AFR_AF=0.4705;EUR_AF=0.1541;SAS_AF=0.2352;AA=G|||;VT=SNP
6	28946920	rs3135322	T	C	100	PASS	AC=3437;AF=0.686302;AN=5008;NS=2504;DP=20318;EAS_AF=0.6498;AMR_AF=0.5951;AFR_AF=0.9592;EUR_AF=0.507;SAS_AF=0.6043;AA=C|||;VT=SNP
6	28947208	rs58912940	G	A	100	PASS	AC=1266;AF=0.252796;AN=5008;NS=2504;DP=18978;EAS_AF=0.3948;AMR_AF=0.2536;AFR_AF=0.2375;EUR_AF=0.1769;SAS_AF=0.2045;AA=G|||;VT=SNP
6	28947259	rs142119093	T	C	100	PASS	AC=40;AF=0.00798722;AN=5008;NS=2504;DP=18499;EAS_AF=0;AMR_AF=0.0086;AFR_AF=0.0008;EUR_AF=0.0119;SAS_AF=0.0215;AA=T|||;VT=SNP
6	28948092	rs3130837	G	T	100	PASS	AC=88;AF=0.0175719;AN=5008;NS=2504;DP=19476;EAS_AF=0;AMR_AF=0.0202;AFR_AF=0.003;EUR_AF=0.0696;SAS_AF=0;AA=G|||;VT=SNP
6	28948579	rs115164805	C	T	100	PASS	AC=430;AF=0.0858626;AN=5008;NS=2504;DP=17632;EAS_AF=0.0972;AMR_AF=0.1023;AFR_AF=0.0666;EUR_AF=0.0905;SAS_AF=0.0838;AA=C|||;VT=SNP
6	28948857	rs9257444	A	G	100	PASS	AC=550;AF=0.109824;AN=5008;NS=2504;DP=20677;EAS_AF=0.1151;AMR_AF=0.0749;AFR_AF=0.1104;EUR_AF=0.0875;SAS_AF=0.1513;AA=A|||;VT=SNP
6	28949206	rs9257445	G	C	100	PASS	AC=1838;AF=0.367013;AN=5008;NS=2504;DP=19191;EAS_AF=0.254;AMR_AF=0.2767;AFR_AF=0.5809;EUR_AF=0.2416;SAS_AF=0.3875;AA=G|||;VT=SNP
6	28949529	rs9257446	A	G	100	PASS	AC=550;AF=0.109824;AN=5008;NS=2504;DP=15649;EAS_AF=0.1151;AMR_AF=0.0749;AFR_AF=0.1104;EUR_AF=0.0875;SAS_AF=0.1513;AA=A|||;VT=SNP
6	28949651	rs968723	A	T	100	PASS	AC=428;AF=0.0854633;AN=5008;NS=2504;DP=18959;EAS_AF=0.0972;AMR_AF=0.1023;AFR_AF=0.0651;EUR_AF=0.0905;SAS_AF=0.0838;AA=A|||;VT=SNP
6	28949904	rs968722	G	A	100	PASS	AC=1284;AF=0.25639;AN=5008;NS=2504;DP=18954;EAS_AF=0.1359;AMR_AF=0.2017;AFR_AF=0.4697;EUR_AF=0.1541;SAS_AF=0.2362;AA=G|||;VT=SNP
6	28950013	rs57071012	C	T	100	PASS	AC=140;AF=0.0279553;AN=5008;NS=2504;DP=18333;EAS_AF=0.0536;AMR_AF=0.0086;AFR_AF=0.003;EUR_AF=0.0209;SAS_AF=0.0562;AA=C|||;VT=SNP
6	28950064	rs143243633	T	C	100	PASS	AC=40;AF=0.00798722;AN=5008;NS=2504;DP=17808;EAS_AF=0;AMR_AF=0.0086;AFR_AF=0.0008;EUR_AF=0.0119;SAS_AF=0.0215;AA=T|||;VT=SNP
6	28950950	rs142977239	A	G	100	PASS	AC=19;AF=0.00379393;AN=5008;NS=2504;DP=17547;EAS_AF=0;AMR_AF=0.0043;AFR_AF=0.0015;EUR_AF=0.0139;SAS_AF=0;AA=A|||;VT=SNP
6	28950957	rs9257447	C	A	100	PASS	AC=3341;AF=0.667133;AN=5008;NS=2504;DP=17646;EAS_AF=0.6488;AMR_AF=0.5706;AFR_AF=0.9546;EUR_AF=0.4364;SAS_AF=0.6033;AA=A|||;VT=SNP
6	28951014	rs9380102	C	A	100	PASS	AC=331;AF=0.0660942;AN=5008;NS=2504;DP=19516;EAS_AF=0.0972;AMR_AF=0.0937;AFR_AF=0.0045;EUR_AF=0.0795;SAS_AF=0.0838;AA=C|||;VT=SNP
6	28952035	rs6904975	G	A	100	PASS	AC=3294;AF=0.657748;AN=5008;NS=2504;DP=16693;EAS_AF=0.6458;AMR_AF=0.5634;AFR_AF=0.941;EUR_AF=0.4274;SAS_AF=0.591;AA=G|||;VT=SNP
6	28952881	rs9257448	A	G	100	PASS	AC=550;AF=0.109824;AN=5008;NS=2504;DP=15733;EAS_AF=0.1151;AMR_AF=0.0749;AFR_AF=0.1104;EUR_AF=0.0875;SAS_AF=0.1513;AA=A|||;VT=SNP
6	28954231	rs41270616	C	T	100	PASS	AC=203;AF=0.0405351;AN=5008;NS=2504;DP=20122;EAS_AF=0.0248;AMR_AF=0.0317;AFR_AF=0.0083;EUR_AF=0.0328;SAS_AF=0.1145;AA=C|||;VT=SNP
6	28954293	rs3129791	G	A	100	PASS	AC=93;AF=0.0185703;AN=5008;NS=2504;DP=19960;EAS_AF=0;AMR_AF=0.0245;AFR_AF=0.0045;EUR_AF=0.0696;SAS_AF=0;AA=G|||;VT=SNP
6	28954712	rs62407578	G	A	100	PASS	AC=1467;AF=0.292931;AN=5008;NS=2504;DP=18789;EAS_AF=0.4018;AMR_AF=0.2853;AFR_AF=0.3608;EUR_AF=0.1869;SAS_AF=0.2035;AA=G|||;VT=SNP
6	28955526	rs3135321	A	G	100	PASS	AC=3437;AF=0.686302;AN=5008;NS=2504;DP=16336;EAS_AF=0.6498;AMR_AF=0.5951;AFR_AF=0.9592;EUR_AF=0.507;SAS_AF=0.6043;AA=G|||;VT=SNP
6	28956017	rs114988346	A	T	100	PASS	AC=41;AF=0.0081869;AN=5008;NS=2504;DP=14900;EAS_AF=0.003;AMR_AF=0.0159;AFR_AF=0.0015;EUR_AF=0.0199;SAS_AF=0.0051;AA=A|||;VT=SNP
6	28956416	rs3129792	A	G	100	PASS	AC=3437;AF=0.686302;AN=5008;NS=2504;DP=13749;EAS_AF=0.6498;AMR_AF=0.5951;AFR_AF=0.9592;EUR_AF=0.507;SAS_AF=0.6043;AA=G|||;VT=SNP
6	28956541	rs552104958	T	C	100	PASS	AC=346;AF=0.0690895;AN=5008;NS=2504;DP=15530;EAS_AF=0.0278;AMR_AF=0.0548;AFR_AF=0.0998;EUR_AF=0.0358;SAS_AF=0.1145;AA=T|||;VT=SNP
6	28956562	rs570609521	G	A	100	PASS	AC=32;AF=0.00638978;AN=5008;NS=2504;DP=14921;EAS_AF=0.0149;AMR_AF=0.0058;AFR_AF=0;EUR_AF=0.0119;SAS_AF=0.001;AA=G|||;VT=SNP
6	28956989	rs112261226	C	T	100	PASS	AC=113;AF=0.0225639;AN=5008;NS=2504;DP=17351;EAS_AF=0.002;AMR_AF=0.0202;AFR_AF=0.0567;EUR_AF=0.0129;SAS_AF=0.0092;AA=C|||;VT=SNP
6	28957139	rs3130890	C	T	100	PASS	AC=88;AF=0.0175719;AN=5008;NS=2504;DP=17835;EAS_AF=0;AMR_AF=0.0202;AFR_AF=0.003;EUR_AF=0.0696;SAS_AF=0;AA=C|||;VT=SNP
6	28957545	rs9257449	G	A	100	PASS	AC=3344;AF=0.667732;AN=5008;NS=2504;DP=17932;EAS_AF=0.6498;AMR_AF=0.5706;AFR_AF=0.9546;EUR_AF=0.4374;SAS_AF=0.6043;AA=A|||;VT=SNP
6	28957583	rs9468458	G	A	100	PASS	AC=916;AF=0.182907;AN=5008;NS=2504;DP=17260;EAS_AF=0.1091;AMR_AF=0.1441;AFR_AF=0.3563;EUR_AF=0.1153;SAS_AF=0.1217;AA=G|||;VT=SNP
6	28957809	rs147366582	T	C	100	PASS	AC=69;AF=0.013778;AN=5008;NS=2504;DP=18622;EAS_AF=0.002;AMR_AF=0.0144;AFR_AF=0.0272;EUR_AF=0.0119;SAS_AF=0.0092;AA=T|||;VT=SNP
6	28958399	rs550706621	T	G	100	PASS	AC=88;AF=0.0175719;AN=5008;NS=2504;DP=15138;EAS_AF=0;AMR_AF=0.0202;AFR_AF=0.003;EUR_AF=0.0696;SAS_AF=0;AA=T|||;VT=SNP
6	28958458	rs569105839	C	A	100	PASS	AC=566;AF=0.113019;AN=5008;NS=2504;DP=14375;EAS_AF=0.1081;AMR_AF=0.0793;AFR_AF=0.1218;EUR_AF=0.0924;SAS_AF=0.1513;AA=C|||;VT=SNP
6	28958633	rs539712454	G	C	100	PASS	AC=1470;AF=0.29353;AN=5008;NS=2504;DP=14767;EAS_AF=0.4018;AMR_AF=0.2867;AFR_AF=0.3616;EUR_AF=0.1879;SAS_AF=0.2035;AA=G|||;VT=SNP
6	28959515	rs574545698	T	A	100	PASS	AC=2877;AF=0.574481;AN=5008;NS=2504;DP=15471;EAS_AF=0.5486;AMR_AF=0.4597;AFR_AF=0.8737;EUR_AF=0.339;SAS_AF=0.5204;AA=-|||;VT=SNP
6	28959519	rs9257451	T	A	100	PASS	AC=124;AF=0.0247604;AN=5008;NS=2504;DP=15494;EAS_AF=0.002;AMR_AF=0.0187;AFR_AF=0.0703;EUR_AF=0.0159;SAS_AF=0;AA=t|||;VT=SNP
6	28961100	rs574875919	A	G	100	PASS	AC=3437;AF=0.686302;AN=5008;NS=2504;DP=15510;EAS_AF=0.6498;AMR_AF=0.5951;AFR_AF=0.9592;EUR_AF=0.507;SAS_AF=0.6043;AA=a|||;VT=SNP
6	28961819	rs16894540	T	C	100	PASS	AC=1473;AF=0.294129;AN=5008;NS=2504;DP=17026;EAS_AF=0.4018;AMR_AF=0.2853;AFR_AF=0.3608;EUR_AF=0.1869;SAS_AF=0.2096;AA=T|||;VT=SNP
6	28962143	rs56158159	C	A	100	PASS	AC=915;AF=0.182708;AN=5008;NS=2504;DP=17236;EAS_AF=0.1091;AMR_AF=0.1441;AFR_AF=0.3555;EUR_AF=0.1153;SAS_AF=0.1217;AA=C|||;VT=SNP
6	28962392	rs550629667	C	T	100	PASS	AC=55;AF=0.0109824;AN=5008;NS=2504;DP=19502;EAS_AF=0.0119;AMR_AF=0.0159;AFR_AF=0;EUR_AF=0.0199;SAS_AF=0.0123;AA=C|||;VT=SNP
6	28962604	rs6456879	A	T	100	PASS	AC=1285;AF=0.256589;AN=5008;NS=2504;DP=20685;EAS_AF=0.1359;AMR_AF=0.2017;AFR_AF=0.4705;EUR_AF=0.1541;SAS_AF=0.2362;AA=A|||;VT=SNP
6	28963248	rs6456880	T	G	100	PASS	AC=3341;AF=0.667133;AN=5008;NS=2504;DP=23712;EAS_AF=0.6508;AMR_AF=0.5692;AFR_AF=0.9539;EUR_AF=0.4354;SAS_AF=0.6043;AA=G|||;VT=SNP;EX_TARGET
6	28964086	rs61751894	G	A	100	PASS	AC=417;AF=0.0832668;AN=5008;NS=2504;DP=20289;EAS_AF=0.0972;AMR_AF=0.1023;AFR_AF=0.0575;EUR_AF=0.0895;SAS_AF=0.0838;AA=G|||;VT=SNP;EX_TARGET
6	28964847	rs2269555	T	C	100	PASS	AC=3363;AF=0.671526;AN=5008;NS=2504;DP=19801;EAS_AF=0.6567;AMR_AF=0.5706;AFR_AF=0.9546;EUR_AF=0.4414;SAS_AF=0.6125;AA=C|||;VT=SNP
6	28964872	rs6908206	A	G	100	PASS	AC=1285;AF=0.256589;AN=5008;NS=2504;DP=20163;EAS_AF=0.1359;AMR_AF=0.2017;AFR_AF=0.4705;EUR_AF=0.1541;SAS_AF=0.2362;AA=A|||;VT=SNP
6	28964997	rs115450106	G	C	100	PASS	AC=428;AF=0.0854633;AN=5008;NS=2504;DP=20085;EAS_AF=0.0972;AMR_AF=0.1023;AFR_AF=0.0651;EUR_AF=0.0905;SAS_AF=0.0838;AA=G|||;VT=SNP
6	28965512	rs114357009	G	A	100	PASS	AC=161;AF=0.0321486;AN=5008;NS=2504;DP=19999;EAS_AF=0.0089;AMR_AF=0.0259;AFR_AF=0.003;EUR_AF=0.0308;SAS_AF=0.1012;AA=G|||;VT=SNP
6	28965639	rs115486666	C	A	100	PASS	AC=55;AF=0.0109824;AN=5008;NS=2504;DP=19962;EAS_AF=0.003;AMR_AF=0.0173;AFR_AF=0.0015;EUR_AF=0.0209;SAS_AF=0.0174;AA=C|||;VT=SNP
6	28965691	rs527607166	G	A	100	PASS	AC=365;AF=0.0728834;AN=5008;NS=2504;DP=18348;EAS_AF=0.0268;AMR_AF=0.0562;AFR_AF=0.1135;EUR_AF=0.0368;SAS_AF=0.1145;AA=G|||;VT=SNP
6	28966016	rs61554786	G	A	100	PASS	AC=1467;AF=0.292931;AN=5008;NS=2504;DP=13706;EAS_AF=0.4018;AMR_AF=0.2853;AFR_AF=0.3608;EUR_AF=0.1869;SAS_AF=0.2035;AA=G|||;VT=SNP
6	28967038	rs6920392	A	G	100	PASS	AC=3342;AF=0.667332;AN=5008;NS=2504;DP=14498;EAS_AF=0.6498;AMR_AF=0.5706;AFR_AF=0.9539;EUR_AF=0.4374;SAS_AF=0.6033;AA=G|||;VT=SNP
6	28967888	rs138506397	G	A	100	PASS	AC=69;AF=0.013778;AN=5008;NS=2504;DP=21383;EAS_AF=0.002;AMR_AF=0.0144;AFR_AF=0.0272;EUR_AF=0.0119;SAS_AF=0.0092;AA=g|||;VT=SNP
6	28968132	rs9257452	G	A	100	PASS	AC=550;AF=0.109824;AN=5008;NS=2504;DP=20171;EAS_AF=0.1151;AMR_AF=0.0749;AFR_AF=0.1104;EUR_AF=0.0875;SAS_AF=0.1513;AA=G|||;VT=SNP
6	28968146	rs6906909	T	C	100	PASS	AC=3347;AF=0.668331;AN=5008;NS=2504;DP=20178;EAS_AF=0.6478;AMR_AF=0.5749;AFR_AF=0.9561;EUR_AF=0.4374;SAS_AF=0.6043;AA=C|||;VT=SNP
6	28968880	rs17399888	A	C	100	PASS	AC=332;AF=0.0662939;AN=5008;NS=2504;DP=18140;EAS_AF=0.0972;AMR_AF=0.0937;AFR_AF=0.0045;EUR_AF=0.0805;SAS_AF=0.0838;AA=A|||;VT=SNP
6	28968930	rs9257453	A	G	100	PASS	AC=454;AF=0.090655;AN=5008;NS=2504;DP=18925;EAS_AF=0.1141;AMR_AF=0.0692;AFR_AF=0.0658;EUR_AF=0.0855;SAS_AF=0.1207;AA=A|||;VT=SNP
6	28969148	rs572701487	A	C	100	PASS	AC=346;AF=0.0690895;AN=5008;NS=2504;DP=17029;EAS_AF=0.0268;AMR_AF=0.0562;AFR_AF=0.0998;EUR_AF=0.0358;SAS_AF=0.1145;AA=A|||;VT=SNP
6	28969440	rs9257454	A	G	100	PASS	AC=551;AF=0.110024;AN=5008;NS=2504;DP=16344;EAS_AF=0.1151;AMR_AF=0.0749;AFR_AF=0.1104;EUR_AF=0.0875;SAS_AF=0.1524;AA=A|||;VT=SNP
6	28969522	rs6933976	G	A	100	PASS	AC=1835;AF=0.366414;AN=5008;NS=2504;DP=17986;EAS_AF=0.252;AMR_AF=0.2738;AFR_AF=0.5794;EUR_AF=0.2406;SAS_AF=0.3916;AA=G|||;VT=SNP
6	28970100	rs6456881	C	T	100	PASS	AC=1299;AF=0.259385;AN=5008;NS=2504;DP=13920;EAS_AF=0.1369;AMR_AF=0.2046;AFR_AF=0.4766;EUR_AF=0.1541;SAS_AF=0.2393;AA=C|||;VT=SNP
6	28970176	rs3129793	G	A	100	PASS	AC=3430;AF=0.684904;AN=5008;NS=2504;DP=14455;EAS_AF=0.6488;AMR_AF=0.5908;AFR_AF=0.9592;EUR_AF=0.503;SAS_AF=0.6053;AA=A|||;VT=SNP
6	28970369	rs6456883	T	C	100	PASS	AC=3337;AF=0.666334;AN=5008;NS=2504;DP=12872;EAS_AF=0.6488;AMR_AF=0.5663;AFR_AF=0.9546;EUR_AF=0.4334;SAS_AF=0.6053;AA=C|||;VT=SNP
6	28970745	rs9257455	C	T	100	PASS	AC=3287;AF=0.65635;AN=5008;NS=2504;DP=17356;EAS_AF=0.6448;AMR_AF=0.5576;AFR_AF=0.941;EUR_AF=0.4245;SAS_AF=0.592;AA=C|||;VT=SNP
6	28971223	rs150593070	C	T	100	PASS	AC=34;AF=0.00678914;AN=5008;NS=2504;DP=16499;EAS_AF=0.002;AMR_AF=0.0043;AFR_AF=0.0068;EUR_AF=0.0109;SAS_AF=0.0092;AA=C|||;VT=SNP
6	28972089	rs9257456	A	G	100	PASS	AC=547;AF=0.109225;AN=5008;NS=2504;DP=20416;EAS_AF=0.1151;AMR_AF=0.072;AFR_AF=0.1097;EUR_AF=0.0865;SAS_AF=0.1524;AA=A|||;VT=SNP
6	28973215	rs6925178	C	A	100	PASS	AC=1840;AF=0.367412;AN=5008;NS=2504;DP=10993;EAS_AF=0.252;AMR_AF=0.2767;AFR_AF=0.5862;EUR_AF=0.2406;SAS_AF=0.3855;AA=C|||;VT=SNP
6	28973498	rs77514138	G	T	100	PASS	AC=132;AF=0.0263578;AN=5008;NS=2504;DP=15483;EAS_AF=0.0526;AMR_AF=0.0086;AFR_AF=0.0015;EUR_AF=0.0189;SAS_AF=0.0532;AA=G|||;VT=SNP
6	28973712	rs7744086	T	C	100	PASS	AC=547;AF=0.109225;AN=5008;NS=2504;DP=15888;EAS_AF=0.1151;AMR_AF=0.072;AFR_AF=0.1097;EUR_AF=0.0865;SAS_AF=0.1524;AA=T|||;VT=SNP
6	28974265	rs3129794	G	T	100	PASS	AC=93;AF=0.0185703;AN=5008;NS=2504;DP=17818;EAS_AF=0;AMR_AF=0.0245;AFR_AF=0.0045;EUR_AF=0.0696;SAS_AF=0;AA=G|||;VT=SNP
6	28974270	rs9257459	G	A	100	PASS	AC=27;AF=0.00539137;AN=5008;NS=2504;DP=17779;EAS_AF=0;AMR_AF=0.0086;AFR_AF=0;EUR_AF=0.0089;SAS_AF=0.0123;AA=G|||;VT=SNP
6	28974790	rs9257460	G	A	100	PASS	AC=290;AF=0.0579073;AN=5008;NS=2504;DP=18779;EAS_AF=0.1101;AMR_AF=0.0504;AFR_AF=0.0061;EUR_AF=0.0726;SAS_AF=0.0644;AA=G|||;VT=SNP
6	28974825	rs4713193	G	T	100	PASS	AC=3298;AF=0.658546;AN=5008;NS=2504;DP=18856;EAS_AF=0.6448;AMR_AF=0.5576;AFR_AF=0.9402;EUR_AF=0.4245;SAS_AF=0.6043;AA=T|||;VT=SNP
6	28974829	rs9468460	G	T	100	PASS	AC=390;AF=0.0778754;AN=5008;NS=2504;DP=18724;EAS_AF=0.0268;AMR_AF=0.0576;AFR_AF=0.1316;EUR_AF=0.0368;SAS_AF=0.1145;AA=G|||;VT=SNP
6	28974932	rs138414256	G	A	100	PASS	AC=68;AF=0.0135783;AN=5008;NS=2504;DP=17742;EAS_AF=0;AMR_AF=0.0288;AFR_AF=0.0272;EUR_AF=0.0119;SAS_AF=0;AA=g|||;VT=SNP
6	28975787	rs4565335	C	T	100	PASS	AC=1841;AF=0.367612;AN=5008;NS=2504;DP=17364;EAS_AF=0.252;AMR_AF=0.2767;AFR_AF=0.587;EUR_AF=0.2406;SAS_AF=0.3855;AA=C|||;VT=SNP
6	28976071	rs6923005	T	C	100	PASS	AC=1843;AF=0.368011;AN=5008;NS=2504;DP=18531;EAS_AF=0.252;AMR_AF=0.2767;AFR_AF=0.5877;EUR_AF=0.2416;SAS_AF=0.3855;AA=T|||;VT=SNP
6	28977217	rs3130891	G	C	100	PASS	AC=88;AF=0.0175719;AN=5008;NS=2504;DP=16470;EAS_AF=0;AMR_AF=0.0202;AFR_AF=0.003;EUR_AF=0.0696;SAS_AF=0;AA=G|||;VT=SNP
6	28977925	rs9257461	C	T	100	PASS	AC=3336;AF=0.666134;AN=5008;NS=2504;DP=15795;EAS_AF=0.6488;AMR_AF=0.5663;AFR_AF=0.9539;EUR_AF=0.4334;SAS_AF=0.6053;AA=T|||;VT=SNP
6	28979453	rs114636374	C	T	100	PASS	AC=434;AF=0.0866613;AN=5008;NS=2504;DP=6287;EAS_AF=0.0982;AMR_AF=0.1037;AFR_AF=0.0643;EUR_AF=0.0924;SAS_AF=0.0869;AA=C|||;VT=SNP
6	28979776	rs77063716	T	A	100	PASS	AC=165;AF=0.0329473;AN=5008;NS=2504;DP=13593;EAS_AF=0.0595;AMR_AF=0.0086;AFR_AF=0.0204;EUR_AF=0.0199;SAS_AF=0.0532;AA=T|||;VT=SNP
6	28979783	rs9257463	G	A	100	PASS	AC=537;AF=0.107228;AN=5008;NS=2504;DP=13720;EAS_AF=0.1081;AMR_AF=0.072;AFR_AF=0.1104;EUR_AF=0.0885;SAS_AF=0.1462;AA=G|||;VT=SNP
6	28980707	rs3130893	A	G	100	PASS	AC=93;AF=0.0185703;AN=5008;NS=2504;DP=20662;EAS_AF=0;AMR_AF=0.0245;AFR_AF=0.0045;EUR_AF=0.0696;SAS_AF=0;AA=A|||;VT=SNP
6	28981244	rs6930903	A	G	100	PASS	AC=1846;AF=0.36861;AN=5008;NS=2504;DP=21642;EAS_AF=0.252;AMR_AF=0.2767;AFR_AF=0.587;EUR_AF=0.2435;SAS_AF=0.3875;AA=A|||;VT=SNP
6	28981291	rs12663717	T	G	100	PASS	AC=1251;AF=0.2498;AN=5008;NS=2504;DP=21022;EAS_AF=0.3929;AMR_AF=0.2507;AFR_AF=0.2315;EUR_AF=0.172;SAS_AF=0.2065;AA=T|||;VT=SNP
6	28981519	rs3130894	G	C	100	PASS	AC=93;AF=0.0185703;AN=5008;NS=2504;DP=19733;EAS_AF=0;AMR_AF=0.0245;AFR_AF=0.0045;EUR_AF=0.0696;SAS_AF=0;AA=G|||;VT=SNP
6	28981557	rs114279459	C	T	100	PASS	AC=57;AF=0.0113818;AN=5008;NS=2504;DP=19688;EAS_AF=0;AMR_AF=0.0274;AFR_AF=0.0008;EUR_AF=0.0368;SAS_AF=0;AA=C|||;VT=SNP
6	28982272	rs3131081	C	T	100	PASS	AC=93;AF=0.0185703;AN=5008;NS=2504;DP=20142;EAS_AF=0;AMR_AF=0.0245;AFR_AF=0.0045;EUR_AF=0.0696;SAS_AF=0;AA=C|||;VT=SNP
6	28982287	rs9357075	G	A	100	PASS	AC=1300;AF=0.259585;AN=5008;NS=2504;DP=20381;EAS_AF=0.1369;AMR_AF=0.2046;AFR_AF=0.4766;EUR_AF=0.1551;SAS_AF=0.2393;AA=G|||;VT=SNP
6	28982341	rs116091669	G	A	100	PASS	AC=88;AF=0.0175719;AN=5008;NS=2504;DP=19786;EAS_AF=0;AMR_AF=0.0303;AFR_AF=0.0416;EUR_AF=0.0119;SAS_AF=0;AA=G|||;VT=SNP
6	28982799	rs114348043	C	G	100	PASS	AC=294;AF=0.0587061;AN=5008;NS=2504;DP=12600;EAS_AF=0.0089;AMR_AF=0.0634;AFR_AF=0.1067;EUR_AF=0.0517;SAS_AF=0.0491;AA=C|||;VT=SNP
6	28982823	rs3135319	T	C	100	PASS	AC=3432;AF=0.685304;AN=5008;NS=2504;DP=12211;EAS_AF=0.6488;AMR_AF=0.5922;AFR_AF=0.9592;EUR_AF=0.504;SAS_AF=0.6053;AA=C|||;VT=SNP
6	28983048	rs9257464	T	C	100	PASS	AC=3338;AF=0.666534;AN=5008;NS=2504;DP=10043;EAS_AF=0.6488;AMR_AF=0.5677;AFR_AF=0.9539;EUR_AF=0.4344;SAS_AF=0.6053;AA=C|||;VT=SNP
6	28983057	rs142519903	C	T	100	PASS	AC=79;AF=0.0157748;AN=5008;NS=2504;DP=10221;EAS_AF=0.002;AMR_AF=0.0173;AFR_AF=0.0333;EUR_AF=0.0119;SAS_AF=0.0092;AA=C|||;VT=SNP
6	28983135	rs11752239	C	T	100	PASS	AC=145;AF=0.0289537;AN=5008;NS=2504;DP=11286;EAS_AF=0.002;AMR_AF=0.0245;AFR_AF=0.0772;EUR_AF=0.0149;SAS_AF=0.0092;AA=C|||;VT=SNP
6	28983572	rs140264516	A	T	100	PASS	AC=161;AF=0.0321486;AN=5008;NS=2504;DP=19403;EAS_AF=0.0089;AMR_AF=0.0259;AFR_AF=0.003;EUR_AF=0.0308;SAS_AF=0.1012;AA=A|||;VT=SNP
6	28983766	rs41316625	G	A	100	PASS	AC=68;AF=0.0135783;AN=5008;NS=2504;DP=20014;EAS_AF=0;AMR_AF=0.0259;AFR_AF=0.0015;EUR_AF=0.0388;SAS_AF=0.0092;AA=G|||;VT=SNP
6	28983846	rs6916161	A	G	100	PASS	AC=3344;AF=0.667732;AN=5008;NS=2504;DP=20306;EAS_AF=0.6488;AMR_AF=0.5677;AFR_AF=0.9539;EUR_AF=0.4364;SAS_AF=0.6094;AA=G|||;VT=SNP
6	28983887	rs3130896	A	G	100	PASS	AC=94;AF=0.01877;AN=5008;NS=2504;DP=19459;EAS_AF=0;AMR_AF=0.0245;AFR_AF=0.0045;EUR_AF=0.0696;SAS_AF=0.001;AA=G|||;VT=SNP
6	28983905	rs139059547	C	T	100	PASS	AC=161;AF=0.0321486;AN=5008;NS=2504;DP=19267;EAS_AF=0.0089;AMR_AF=0.0259;AFR_AF=0.003;EUR_AF=0.0308;SAS_AF=0.1012;AA=C|||;VT=SNP
6	28983916	rs576003583	A	C	100	PASS	AC=1254;AF=0.250399;AN=5008;NS=2504;DP=19453;EAS_AF=0.3938;AMR_AF=0.2507;AFR_AF=0.2315;EUR_AF=0.174;SAS_AF=0.2065;AA=A|||;VT=SNP
6	28984101	rs9257469	C	T	100	PASS	AC=290;AF=0.0579073;AN=5008;NS=2504;DP=19176;EAS_AF=0.1101;AMR_AF=0.0504;AFR_AF=0.0061;EUR_AF=0.0726;SAS_AF=0.0644;AA=C|||;VT=SNP
6	28984148	rs1005123	G	A	100	PASS	AC=3338;AF=0.666534;AN=5008;NS=2504;DP=19830;EAS_AF=0.6478;AMR_AF=0.5677;AFR_AF=0.9539;EUR_AF=0.4344;SAS_AF=0.6063;AA=A|||;VT=SNP
6	28984163	rs6916923	C	T	100	PASS	AC=523;AF=0.104433;AN=5008;NS=2504;DP=19956;EAS_AF=0.1141;AMR_AF=0.0692;AFR_AF=0.0983;EUR_AF=0.0865;SAS_AF=0.1462;AA=C|||;VT=SNP
6	28984381	rs114278226	C	T	100	PASS	AC=27;AF=0.00539137;AN=5008;NS=2504;DP=17826;EAS_AF=0.004;AMR_AF=0.0029;AFR_AF=0.0008;EUR_AF=0.0159;SAS_AF=0.0041;AA=c|||;VT=SNP
6	28984481	rs140955292	G	A	100	PASS	AC=159;AF=0.0317492;AN=5008;NS=2504;DP=16995;EAS_AF=0.0089;AMR_AF=0.0259;AFR_AF=0.003;EUR_AF=0.0308;SAS_AF=0.0992;AA=G|||;VT=SNP
6	28984512	rs9468464	T	C	100	PASS	AC=422;AF=0.0842652;AN=5008;NS=2504;DP=17379;EAS_AF=0.0347;AMR_AF=0.0605;AFR_AF=0.1407;EUR_AF=0.0457;SAS_AF=0.1155;AA=T|||;VT=SNP
6	28984623	rs115180879	C	T	100	PASS	AC=293;AF=0.0585064;AN=5008;NS=2504;DP=16967;EAS_AF=0.0079;AMR_AF=0.0634;AFR_AF=0.1067;EUR_AF=0.0527;SAS_AF=0.0481;AA=C|||;VT=SNP
6	28984755	rs3129795	T	G	100	PASS	AC=4527;AF=0.903954;AN=5008;NS=2504;DP=18237;EAS_AF=0.9563;AMR_AF=0.879;AFR_AF=0.9887;EUR_AF=0.7346;SAS_AF=0.9274;AA=A|||;VT=SNP
6	28985205	rs9380103	A	G	100	PASS	AC=433;AF=0.0864617;AN=5008;NS=2504;DP=17162;EAS_AF=0.0992;AMR_AF=0.1023;AFR_AF=0.0643;EUR_AF=0.0915;SAS_AF=0.0869;AA=A|||;VT=SNP
6	28985543	rs113749571	C	G	100	PASS	AC=427;AF=0.0852636;AN=5008;NS=2504;DP=16018;EAS_AF=0.0347;AMR_AF=0.0605;AFR_AF=0.143;EUR_AF=0.0457;SAS_AF=0.1176;AA=c|||;VT=SNP
6	28985871	rs56131223	T	C	100	PASS	AC=1438;AF=0.287141;AN=5008;NS=2504;DP=18741;EAS_AF=0.3929;AMR_AF=0.2824;AFR_AF=0.3517;EUR_AF=0.1799;SAS_AF=0.2045;AA=t|||;VT=SNP
6	28985888	rs77206154	T	A	100	PASS	AC=145;AF=0.0289537;AN=5008;NS=2504;DP=19299;EAS_AF=0.002;AMR_AF=0.0245;AFR_AF=0.0772;EUR_AF=0.0149;SAS_AF=0.0092;AA=t|||;VT=SNP
6	28986375	rs6909302	T	A	100	PASS	AC=1847;AF=0.36881;AN=5008;NS=2504;DP=16479;EAS_AF=0.253;AMR_AF=0.2738;AFR_AF=0.6021;EUR_AF=0.2276;SAS_AF=0.3855;AA=t|||;VT=SNP
6	28986554	rs41316629	G	A	100	PASS	AC=526;AF=0.105032;AN=5008;NS=2504;DP=16533;EAS_AF=0.1161;AMR_AF=0.0692;AFR_AF=0.1097;EUR_AF=0.0726;SAS_AF=0.1462;AA=g|||;VT=SNP
6	28986627	rs9366733	T	C	100	PASS	AC=432;AF=0.086262;AN=5008;NS=2504;DP=16806;EAS_AF=0.0982;AMR_AF=0.1023;AFR_AF=0.0643;EUR_AF=0.0915;SAS_AF=0.0869;AA=t|||;VT=SNP
6	28986807	rs28895350	T	A	100	PASS	AC=532;AF=0.10623;AN=5008;NS=2504;DP=17585;EAS_AF=0.1161;AMR_AF=0.0692;AFR_AF=0.1097;EUR_AF=0.0726;SAS_AF=0.1524;AA=t|||;VT=SNP
6	28987058	rs9366734	A	G	100	PASS	AC=1303;AF=0.260184;AN=5008;NS=2504;DP=18469;EAS_AF=0.1369;AMR_AF=0.2046;AFR_AF=0.4788;EUR_AF=0.1551;SAS_AF=0.2393;AA=a|||;VT=SNP
6	28987532	rs4562166	G	A	100	PASS	AC=1829;AF=0.365216;AN=5008;NS=2504;DP=18616;EAS_AF=0.253;AMR_AF=0.2738;AFR_AF=0.5885;EUR_AF=0.2276;SAS_AF=0.3855;AA=g|||;VT=SNP
6	28988244	rs9257471	A	T	100	PASS	AC=25;AF=0.00499201;AN=5008;NS=2504;DP=18540;EAS_AF=0;AMR_AF=0.0043;AFR_AF=0;EUR_AF=0.0199;SAS_AF=0.002;AA=a|||;VT=SNP
6	28988583	rs6941946	A	G	100	PASS	AC=3329;AF=0.664736;AN=5008;NS=2504;DP=15827;EAS_AF=0.6488;AMR_AF=0.5648;AFR_AF=0.9546;EUR_AF=0.4225;SAS_AF=0.6094;AA=N|||;VT=SNP
6	28988861	rs3129796	T	G	100	PASS	AC=4875;AF=0.973442;AN=5008;NS=2504;DP=16188;EAS_AF=0.998;AMR_AF=0.9582;AFR_AF=0.9985;EUR_AF=0.9085;SAS_AF=0.9918;AA=G|||;VT=SNP
6	28989067	rs9393939	T	C	100	PASS	AC=3332;AF=0.665335;AN=5008;NS=2504;DP=16499;EAS_AF=0.6508;AMR_AF=0.5648;AFR_AF=0.9546;EUR_AF=0.4225;SAS_AF=0.6104;AA=C|||;VT=SNP
6	28989083	rs9348816	T	C	100	PASS	AC=3332;AF=0.665335;AN=5008;NS=2504;DP=16265;EAS_AF=0.6508;AMR_AF=0.5648;AFR_AF=0.9546;EUR_AF=0.4225;SAS_AF=0.6104;AA=C|||;VT=SNP
6	28989210	rs11961509	A	G	100	PASS	AC=498;AF=0.0994409;AN=5008;NS=2504;DP=18201;EAS_AF=0.0347;AMR_AF=0.0663;AFR_AF=0.1936;EUR_AF=0.0457;SAS_AF=0.1176;AA=A|||;VT=SNP
6	28989297	rs3135317	A	G	100	PASS	AC=93;AF=0.0185703;AN=5008;NS=2504;DP=16510;EAS_AF=0;AMR_AF=0.0245;AFR_AF=0.0045;EUR_AF=0.0696;SAS_AF=0;AA=A|||;VT=SNP
6	28989728	rs9468467	A	T	100	PASS	AC=3297;AF=0.658347;AN=5008;NS=2504;DP=17787;EAS_AF=0.6448;AMR_AF=0.5562;AFR_AF=0.9546;EUR_AF=0.4135;SAS_AF=0.5961;AA=A|||;VT=SNP
6	28990049	rs12663679	C	T	100	PASS	AC=1372;AF=0.273962;AN=5008;NS=2504;DP=19813;EAS_AF=0.3919;AMR_AF=0.2767;AFR_AF=0.3011;EUR_AF=0.1859;SAS_AF=0.2045;AA=C|||;VT=SNP
6	28990195	rs7768299	T	C	100	PASS	AC=3317;AF=0.66234;AN=5008;NS=2504;DP=19698;EAS_AF=0.6488;AMR_AF=0.5648;AFR_AF=0.9546;EUR_AF=0.4225;SAS_AF=0.5971;AA=C|||;VT=SNP
6	28990618	rs1543796	G	A	100	PASS	AC=3416;AF=0.682109;AN=5008;NS=2504;DP=16939;EAS_AF=0.6488;AMR_AF=0.5893;AFR_AF=0.9592;EUR_AF=0.4901;SAS_AF=0.6053;AA=A|||;VT=SNP
6	28992159	rs3129797	C	G	100	PASS	AC=88;AF=0.0175719;AN=5008;NS=2504;DP=17336;EAS_AF=0;AMR_AF=0.0202;AFR_AF=0.003;EUR_AF=0.0696;SAS_AF=0;AA=C|||;VT=SNP
6	28992184	rs2394512	A	G	100	PASS	AC=3330;AF=0.664936;AN=5008;NS=2504;DP=16864;EAS_AF=0.6488;AMR_AF=0.5663;AFR_AF=0.9546;EUR_AF=0.4225;SAS_AF=0.6094;AA=G|||;VT=SNP
6	28992508	rs2394513	G	A	100	PASS	AC=530;AF=0.105831;AN=5008;NS=2504;DP=14880;EAS_AF=0.1161;AMR_AF=0.0692;AFR_AF=0.1082;EUR_AF=0.0726;SAS_AF=0.1524;AA=G|||;VT=SNP
6	28992659	rs4713195	T	A	100	PASS	AC=423;AF=0.0844649;AN=5008;NS=2504;DP=15906;EAS_AF=0.0982;AMR_AF=0.1023;AFR_AF=0.0582;EUR_AF=0.0905;SAS_AF=0.0869;AA=T|||;VT=SNP
6	28992974	rs140176587	A	G	100	PASS	AC=83;AF=0.0165735;AN=5008;NS=2504;DP=14609;EAS_AF=0.0179;AMR_AF=0.0288;AFR_AF=0.0008;EUR_AF=0.0368;SAS_AF=0.0072;AA=A|||;VT=SNP
6	28993056	rs58065505	T	G	100	PASS	AC=1446;AF=0.288738;AN=5008;NS=2504;DP=14818;EAS_AF=0.3929;AMR_AF=0.2824;AFR_AF=0.3533;EUR_AF=0.1839;SAS_AF=0.2065;AA=T|||;VT=SNP
6	28993203	rs4713196	C	T	100	PASS	AC=438;AF=0.0874601;AN=5008;NS=2504;DP=16282;EAS_AF=0.0982;AMR_AF=0.1023;AFR_AF=0.0688;EUR_AF=0.0915;SAS_AF=0.0869;AA=c|||;VT=SNP
6	28993995	rs9380104	T	C	100	PASS	AC=434;AF=0.0866613;AN=5008;NS=2504;DP=19259;EAS_AF=0.0992;AMR_AF=0.1023;AFR_AF=0.0651;EUR_AF=0.0915;SAS_AF=0.0869;AA=T|||;VT=SNP
6	28994570	rs7741520	A	G	100	PASS	AC=1856;AF=0.370607;AN=5008;NS=2504;DP=19340;EAS_AF=0.253;AMR_AF=0.2752;AFR_AF=0.6014;EUR_AF=0.2296;SAS_AF=0.3926;AA=A|||;VT=SNP
6	28994731	rs114241766	T	C	100	PASS	AC=58;AF=0.0115815;AN=5008;NS=2504;DP=22514;EAS_AF=0;AMR_AF=0.0288;AFR_AF=0.0008;EUR_AF=0.0368;SAS_AF=0;AA=T|||;VT=SNP
6	28994894	rs79057801	C	T	100	PASS	AC=163;AF=0.0325479;AN=5008;NS=2504;DP=20617;EAS_AF=0.0536;AMR_AF=0.0086;AFR_AF=0.0204;EUR_AF=0.0219;SAS_AF=0.0552;AA=C|||;VT=SNP
6	28994989	rs2269554	G	A	100	PASS	AC=1441;AF=0.28774;AN=5008;NS=2504;DP=19312;EAS_AF=0.3929;AMR_AF=0.2824;AFR_AF=0.3533;EUR_AF=0.1839;SAS_AF=0.2014;AA=G|||;VT=SNP
6	28995660	rs7767541	T	A	100	PASS	AC=145;AF=0.0289537;AN=5008;NS=2504;DP=19180;EAS_AF=0.002;AMR_AF=0.0245;AFR_AF=0.0772;EUR_AF=0.0149;SAS_AF=0.0092;AA=T|||;VT=SNP
6	28995719	rs10484544	T	C	100	PASS	AC=1447;AF=0.288938;AN=5008;NS=2504;DP=18401;EAS_AF=0.3929;AMR_AF=0.2824;AFR_AF=0.3533;EUR_AF=0.1839;SAS_AF=0.2076;AA=T|||;VT=SNP
6	28996177	rs6914501	A	G	100	PASS	AC=528;AF=0.105431;AN=5008;NS=2504;DP=16884;EAS_AF=0.1151;AMR_AF=0.0706;AFR_AF=0.1082;EUR_AF=0.0746;SAS_AF=0.1483;AA=A|||;VT=SNP
6	28996518	rs184953176	G	T	100	PASS	AC=35;AF=0.00698882;AN=5008;NS=2504;DP=17698;EAS_AF=0.003;AMR_AF=0.0144;AFR_AF=0.0015;EUR_AF=0.0179;SAS_AF=0.002;AA=-|||;VT=SNP
6	28996549	rs3135320	T	A	100	PASS	AC=3420;AF=0.682907;AN=5008;NS=2504;DP=16466;EAS_AF=0.6488;AMR_AF=0.5908;AFR_AF=0.9584;EUR_AF=0.492;SAS_AF=0.6074;AA=A|||;VT=SNP
6	28996590	rs142144435	T	A	100	PASS	AC=81;AF=0.0161741;AN=5008;NS=2504;DP=17163;EAS_AF=0.002;AMR_AF=0.0173;AFR_AF=0.0348;EUR_AF=0.0119;SAS_AF=0.0092;AA=T|||;VT=SNP
6	28996638	rs72854365	G	C	100	PASS	AC=1448;AF=0.289137;AN=5008;NS=2504;DP=16200;EAS_AF=0.3929;AMR_AF=0.2824;AFR_AF=0.3533;EUR_AF=0.1839;SAS_AF=0.2086;AA=G|||;VT=SNP
6	28996651	rs41316633	T	G	100	PASS	AC=55;AF=0.0109824;AN=5008;NS=2504;DP=16212;EAS_AF=0;AMR_AF=0.0245;AFR_AF=0.0015;EUR_AF=0.0338;SAS_AF=0.002;AA=T|||;VT=SNP
6	28996861	rs62407601	C	T	100	PASS	AC=45;AF=0.00898562;AN=5008;NS=2504;DP=18164;EAS_AF=0;AMR_AF=0.0101;AFR_AF=0.0023;EUR_AF=0.0239;SAS_AF=0.0112;AA=c|||;VT=SNP
6	28997146	rs17341179	A	G	100	PASS	AC=527;AF=0.105232;AN=5008;NS=2504;DP=18093;EAS_AF=0.1151;AMR_AF=0.0706;AFR_AF=0.1082;EUR_AF=0.0746;SAS_AF=0.1472;AA=A|||;VT=SNP
6	28997585	rs4713197	A	C	100	PASS	AC=958;AF=0.191294;AN=5008;NS=2504;DP=15516;EAS_AF=0.1101;AMR_AF=0.1499;AFR_AF=0.3782;EUR_AF=0.1203;SAS_AF=0.1247;AA=A|||;VT=SNP
6	28998449	rs3129798	G	T	100	PASS	AC=93;AF=0.0185703;AN=5008;NS=2504;DP=16891;EAS_AF=0;AMR_AF=0.0245;AFR_AF=0.0045;EUR_AF=0.0696;SAS_AF=0;AA=G|||;VT=SNP
6	28998652	rs16894554	T	C	100	PASS	AC=1448;AF=0.289137;AN=5008;NS=2504;DP=18029;EAS_AF=0.3929;AMR_AF=0.2824;AFR_AF=0.3533;EUR_AF=0.1839;SAS_AF=0.2086;AA=T|||;VT=SNP
6	28998677	rs28531681	C	A	100	PASS	AC=432;AF=0.086262;AN=5008;NS=2504;DP=17635;EAS_AF=0.0972;AMR_AF=0.1023;AFR_AF=0.0651;EUR_AF=0.0915;SAS_AF=0.0869;AA=C|||;VT=SNP
6	28999763	rs115967506	C	A	100	PASS	AC=75;AF=0.014976;AN=5008;NS=2504;DP=16857;EAS_AF=0.001;AMR_AF=0.0072;AFR_AF=0.0008;EUR_AF=0.0646;SAS_AF=0.0031;AA=C|||;VT=SNP
6	28999826	rs16894557	G	A	100	PASS	AC=778;AF=0.155351;AN=5008;NS=2504;DP=17369;EAS_AF=0.3313;AMR_AF=0.1787;AFR_AF=0.0946;EUR_AF=0.0984;SAS_AF=0.0982;AA=G|||;VT=SNP
6	29000554	rs57232568	A	G	100	PASS	AC=1447;AF=0.288938;AN=5008;NS=2504;DP=12826;EAS_AF=0.3929;AMR_AF=0.2824;AFR_AF=0.3533;EUR_AF=0.1839;SAS_AF=0.2076;AA=A|||;VT=SNP
6	29000825	rs62407603	T	G	100	PASS	AC=1447;AF=0.288938;AN=5008;NS=2504;DP=10411;EAS_AF=0.3929;AMR_AF=0.2824;AFR_AF=0.3533;EUR_AF=0.1839;SAS_AF=0.2076;AA=T|||;VT=SNP
6	29000873	rs9461498	C	T	100	PASS	AC=1831;AF=0.365615;AN=5008;NS=2504;DP=11751;EAS_AF=0.252;AMR_AF=0.2752;AFR_AF=0.5877;EUR_AF=0.2296;SAS_AF=0.3865;AA=C|||;VT=SNP
6	29001438	rs57754224	T	C	100	PASS	AC=1446;AF=0.288738;AN=5008;NS=2504;DP=17237;EAS_AF=0.3929;AMR_AF=0.2824;AFR_AF=0.3525;EUR_AF=0.1839;SAS_AF=0.2076;AA=T|||;VT=SNP
6	29001489	rs56044745	C	G	100	PASS	AC=783;AF=0.15635;AN=5008;NS=2504;DP=14611;EAS_AF=0.3313;AMR_AF=0.1787;AFR_AF=0.0946;EUR_AF=0.0984;SAS_AF=0.1033;AA=C|||;VT=SNP
6	29001515	rs3129799	G	C	100	PASS	AC=88;AF=0.0175719;AN=5008;NS=2504;DP=14178;EAS_AF=0;AMR_AF=0.0202;AFR_AF=0.003;EUR_AF=0.0696;SAS_AF=0;AA=G|||;VT=SNP
6	29002062	rs7755402	A	G	100	PASS	AC=1447;AF=0.288938;AN=5008;NS=2504;DP=13027;EAS_AF=0.3929;AMR_AF=0.2824;AFR_AF=0.3533;EUR_AF=0.1839;SAS_AF=0.2076;AA=A|||;VT=SNP
6	29002421	rs73395657	T	C	100	PASS	AC=427;AF=0.0852636;AN=5008;NS=2504;DP=17655;EAS_AF=0.0347;AMR_AF=0.0605;AFR_AF=0.143;EUR_AF=0.0457;SAS_AF=0.1176;AA=T|||;VT=SNP
6	29002588	rs9468470	T	G	100	PASS	AC=427;AF=0.0852636;AN=5008;NS=2504;DP=17553;EAS_AF=0.0347;AMR_AF=0.0605;AFR_AF=0.143;EUR_AF=0.0457;SAS_AF=0.1176;AA=T|||;VT=SNP
6	29002616	rs28826390	A	G	100	PASS	AC=527;AF=0.105232;AN=5008;NS=2504;DP=17015;EAS_AF=0.1151;AMR_AF=0.0706;AFR_AF=0.1082;EUR_AF=0.0746;SAS_AF=0.1472;AA=A|||;VT=SNP
6	29003069	rs9368587	T	C	100	PASS	AC=1850;AF=0.369409;AN=5008;NS=2504;DP=15566;EAS_AF=0.252;AMR_AF=0.2752;AFR_AF=0.6014;EUR_AF=0.2306;SAS_AF=0.3865;AA=T|||;VT=SNP
6	29003426	rs62407606	A	C	100	PASS	AC=50;AF=0.00998403;AN=5008;NS=2504;DP=18453;EAS_AF=0;AMR_AF=0.0187;AFR_AF=0;EUR_AF=0.0288;SAS_AF=0.0082;AA=A|||;VT=SNP
6	29003630	rs140385433	C	T	100	PASS	AC=205;AF=0.0409345;AN=5008;NS=2504;DP=18330;EAS_AF=0.0248;AMR_AF=0.0317;AFR_AF=0.0098;EUR_AF=0.0328;SAS_AF=0.1145;AA=C|||;VT=SNP
6	29003639	rs114005445	C	T	100	PASS	AC=294;AF=0.0587061;AN=5008;NS=2504;DP=18408;EAS_AF=0.0079;AMR_AF=0.0634;AFR_AF=0.1067;EUR_AF=0.0527;SAS_AF=0.0491;AA=C|||;VT=SNP
6	29003820	rs148546245	A	C	100	PASS	AC=205;AF=0.0409345;AN=5008;NS=2504;DP=15818;EAS_AF=0.0248;AMR_AF=0.0317;AFR_AF=0.0098;EUR_AF=0.0328;SAS_AF=0.1145;AA=A|||;VT=SNP
6	29003839	rs114639338	C	T	100	PASS	AC=88;AF=0.0175719;AN=5008;NS=2504;DP=15741;EAS_AF=0;AMR_AF=0.0303;AFR_AF=0.0416;EUR_AF=0.0119;SAS_AF=0;AA=C|||;VT=SNP
6	29004091	rs9468471	C	T	100	PASS	AC=1830;AF=0.365415;AN=5008;NS=2504;DP=14191;EAS_AF=0.252;AMR_AF=0.2752;AFR_AF=0.587;EUR_AF=0.2296;SAS_AF=0.3865;AA=C|||;VT=SNP
6	29004313	rs986879	T	C	100	PASS	AC=1447;AF=0.288938;AN=5008;NS=2504;DP=16698;EAS_AF=0.3929;AMR_AF=0.2824;AFR_AF=0.3533;EUR_AF=0.1839;SAS_AF=0.2076;AA=T|||;VT=SNP
6	29005468	rs112047639	G	A	100	PASS	AC=18;AF=0.00359425;AN=5008;NS=2504;DP=21513;EAS_AF=0.002;AMR_AF=0.0058;AFR_AF=0;EUR_AF=0.0119;SAS_AF=0;AA=G|||;VT=SNP
6	29005595	rs9380105	A	G	100	PASS	AC=1831;AF=0.365615;AN=5008;NS=2504;DP=19694;EAS_AF=0.252;AMR_AF=0.2752;AFR_AF=0.5877;EUR_AF=0.2296;SAS_AF=0.3865;AA=A|||;VT=SNP
6	29005660	rs536102724	C	G	100	PASS	AC=1831;AF=0.365615;AN=5008;NS=2504;DP=19924;EAS_AF=0.252;AMR_AF=0.2752;AFR_AF=0.5877;EUR_AF=0.2296;SAS_AF=0.3865;AA=C|||;VT=SNP
6	29005789	rs9468472	T	C	100	PASS	AC=3322;AF=0.663339;AN=5008;NS=2504;DP=19163;EAS_AF=0.6488;AMR_AF=0.5663;AFR_AF=0.9539;EUR_AF=0.4215;SAS_AF=0.6033;AA=t|||;VT=SNP
6	29006250	rs9468473	C	T	100	PASS	AC=1849;AF=0.369209;AN=5008;NS=2504;DP=17483;EAS_AF=0.252;AMR_AF=0.2752;AFR_AF=0.6014;EUR_AF=0.2296;SAS_AF=0.3865;AA=T|||;VT=SNP
6	29006493	rs9461499	T	G	100	PASS	AC=1849;AF=0.369209;AN=5008;NS=2504;DP=20022;EAS_AF=0.252;AMR_AF=0.2752;AFR_AF=0.6014;EUR_AF=0.2296;SAS_AF=0.3865;AA=G|||;VT=SNP
6	29006844	rs7743837	A	G	100	PASS	AC=1870;AF=0.373403;AN=5008;NS=2504;DP=12643;EAS_AF=0.256;AMR_AF=0.2839;AFR_AF=0.6014;EUR_AF=0.2386;SAS_AF=0.3885;AA=G|||;VT=SNP
6	29007088	rs7764481	T	C	100	PASS	AC=1849;AF=0.369209;AN=5008;NS=2504;DP=10419;EAS_AF=0.252;AMR_AF=0.2752;AFR_AF=0.6014;EUR_AF=0.2296;SAS_AF=0.3865;AA=C|||;VT=SNP
6	29007182	rs7744795	G	A	100	PASS	AC=1850;AF=0.369409;AN=5008;NS=2504;DP=10834;EAS_AF=0.252;AMR_AF=0.2752;AFR_AF=0.6014;EUR_AF=0.2306;SAS_AF=0.3865;AA=A|||;VT=SNP
6	29007191	rs150440562	G	A	100	PASS	AC=56;AF=0.0111821;AN=5008;NS=2504;DP=11048;EAS_AF=0.002;AMR_AF=0.0115;AFR_AF=0.0174;EUR_AF=0.0139;SAS_AF=0.0092;AA=G|||;VT=SNP
6	29007219	rs3117146	C	A	100	PASS	AC=93;AF=0.0185703;AN=5008;NS=2504;DP=11806;EAS_AF=0;AMR_AF=0.0245;AFR_AF=0.0045;EUR_AF=0.0696;SAS_AF=0;AA=C|||;VT=SNP
6	29007294	rs7744689	C	T	100	PASS	AC=1830;AF=0.365415;AN=5008;NS=2504;DP=12765;EAS_AF=0.252;AMR_AF=0.2752;AFR_AF=0.5877;EUR_AF=0.2286;SAS_AF=0.3865;AA=C|||;VT=SNP
6	29007847	rs7749435	C	G	100	PASS	AC=1851;AF=0.369609;AN=5008;NS=2504;DP=16466;EAS_AF=0.252;AMR_AF=0.2767;AFR_AF=0.6006;EUR_AF=0.2306;SAS_AF=0.3875;AA=C|||;VT=SNP
6	29008862	rs7754810	C	A	100	PASS	AC=527;AF=0.105232;AN=5008;NS=2504;DP=15632;EAS_AF=0.1151;AMR_AF=0.0706;AFR_AF=0.1082;EUR_AF=0.0746;SAS_AF=0.1472;AA=C|||;VT=SNP
6	29009051	rs56080800	C	T	100	PASS	AC=1441;AF=0.28774;AN=5008;NS=2504;DP=14418;EAS_AF=0.3929;AMR_AF=0.2824;AFR_AF=0.354;EUR_AF=0.1819;SAS_AF=0.2025;AA=C|||;VT=SNP
6	29009234	rs7775633	T	C	100	PASS	AC=1831;AF=0.365615;AN=5008;NS=2504;DP=15699;EAS_AF=0.252;AMR_AF=0.2752;AFR_AF=0.5877;EUR_AF=0.2296;SAS_AF=0.3865;AA=T|||;VT=SNP
6	29009373	rs6918712	A	G	100	PASS	AC=1849;AF=0.369209;AN=5008;NS=2504;DP=14556;EAS_AF=0.252;AMR_AF=0.2752;AFR_AF=0.6014;EUR_AF=0.2296;SAS_AF=0.3865;AA=A|||;VT=SNP
6	29009568	rs6919044	A	G	100	PASS	AC=1846;AF=0.36861;AN=5008;NS=2504;DP=15555;EAS_AF=0.253;AMR_AF=0.2752;AFR_AF=0.5991;EUR_AF=0.2286;SAS_AF=0.3865;AA=G|||;VT=SNP
6	29009643	rs6919687	G	A	100	PASS	AC=1849;AF=0.369209;AN=5008;NS=2504;DP=16717;EAS_AF=0.252;AMR_AF=0.2752;AFR_AF=0.6014;EUR_AF=0.2296;SAS_AF=0.3865;AA=G|||;VT=SNP
6	29009943	rs12333226	A	T	100	PASS	AC=324;AF=0.0646965;AN=5008;NS=2504;DP=18591;EAS_AF=0.0268;AMR_AF=0.0533;AFR_AF=0.087;EUR_AF=0.0338;SAS_AF=0.1135;AA=A|||;VT=SNP
6	29009958	rs9501291	A	G	100	PASS	AC=1849;AF=0.369209;AN=5008;NS=2504;DP=18078;EAS_AF=0.252;AMR_AF=0.2752;AFR_AF=0.6014;EUR_AF=0.2296;SAS_AF=0.3865;AA=A|||;VT=SNP
6	29010003	rs41424052	T	C	100	PASS	AC=281;AF=0.0561102;AN=5008;NS=2504;DP=19475;EAS_AF=0.0079;AMR_AF=0.0634;AFR_AF=0.0976;EUR_AF=0.0517;SAS_AF=0.0491;AA=T|||;VT=SNP
6	29010153	rs6924824	G	T	100	PASS	AC=1849;AF=0.369209;AN=5008;NS=2504;DP=17460;EAS_AF=0.252;AMR_AF=0.2752;AFR_AF=0.6014;EUR_AF=0.2296;SAS_AF=0.3865;AA=T|||;VT=SNP
6	29010219	rs41317371	C	T	100	PASS	AC=279;AF=0.0557109;AN=5008;NS=2504;DP=17703;EAS_AF=0.1111;AMR_AF=0.049;AFR_AF=0.0061;EUR_AF=0.0606;SAS_AF=0.0654;AA=C|||;VT=SNP
6	29010282	rs3117140	G	T	100	PASS	AC=3416;AF=0.682109;AN=5008;NS=2504;DP=17212;EAS_AF=0.6488;AMR_AF=0.5908;AFR_AF=0.9592;EUR_AF=0.4911;SAS_AF=0.6033;AA=-|||;VT=SNP
6	29010587	rs6456886	A	G	100	PASS	AC=1849;AF=0.369209;AN=5008;NS=2504;DP=16437;EAS_AF=0.252;AMR_AF=0.2752;AFR_AF=0.6014;EUR_AF=0.2296;SAS_AF=0.3865;AA=A|||;VT=SNP
6	29010589	rs6456887	G	A	100	PASS	AC=1849;AF=0.369209;AN=5008;NS=2504;DP=16579;EAS_AF=0.252;AMR_AF=0.2752;AFR_AF=0.6014;EUR_AF=0.2296;SAS_AF=0.3865;AA=G|||;VT=SNP
6	29010803	rs6456888	C	A	100	PASS	AC=1869;AF=0.373203;AN=5008;NS=2504;DP=15957;EAS_AF=0.256;AMR_AF=0.2839;AFR_AF=0.6014;EUR_AF=0.2386;SAS_AF=0.3875;AA=A|||;VT=SNP
6	29010824	rs6456889	T	C	100	PASS	AC=1848;AF=0.36901;AN=5008;NS=2504;DP=17001;EAS_AF=0.252;AMR_AF=0.2752;AFR_AF=0.6014;EUR_AF=0.2286;SAS_AF=0.3865;AA=C|||;VT=SNP
6	29011927	rs2050230	A	G	100	PASS	AC=3416;AF=0.682109;AN=5008;NS=2504;DP=16972;EAS_AF=0.6488;AMR_AF=0.5908;AFR_AF=0.9592;EUR_AF=0.4911;SAS_AF=0.6033;AA=G|||;VT=SNP
6	29011960	rs9391651	T	C	100	PASS	AC=1304;AF=0.260383;AN=5008;NS=2504;DP=18167;EAS_AF=0.1369;AMR_AF=0.2046;AFR_AF=0.4796;EUR_AF=0.1551;SAS_AF=0.2393;AA=T|||;VT=SNP;EX_TARGET
6	29012067	rs35771565	C	T	100	PASS	AC=1249;AF=0.249401;AN=5008;NS=2504;DP=18451;EAS_AF=0.3929;AMR_AF=0.2522;AFR_AF=0.236;EUR_AF=0.172;SAS_AF=0.1973;AA=C|||;VT=SNP;EX_TARGET
6	29012116	rs7341218	G	A	100	PASS	AC=1444;AF=0.288339;AN=5008;NS=2504;DP=18806;EAS_AF=0.3929;AMR_AF=0.2839;AFR_AF=0.354;EUR_AF=0.1889;SAS_AF=0.1973;AA=G|||;VT=SNP;EX_TARGET
6	29013104	rs41317375	A	G	100	PASS	AC=545;AF=0.108826;AN=5008;NS=2504;DP=16607;EAS_AF=0.1151;AMR_AF=0.0706;AFR_AF=0.1082;EUR_AF=0.0746;SAS_AF=0.1656;AA=A|||;VT=SNP
6	29013133	rs9468474	T	C	100	PASS	AC=204;AF=0.0407348;AN=5008;NS=2504;DP=16042;EAS_AF=0.0248;AMR_AF=0.0317;AFR_AF=0.0091;EUR_AF=0.0328;SAS_AF=0.1145;AA=T|||;VT=SNP
6	29013243	rs16894598	T	C	100	PASS	AC=1437;AF=0.286941;AN=5008;NS=2504;DP=14942;EAS_AF=0.3929;AMR_AF=0.2824;AFR_AF=0.3533;EUR_AF=0.1829;SAS_AF=0.1984;AA=T|||;VT=SNP
6	29013570	rs3129800	C	T	100	PASS	AC=93;AF=0.0185703;AN=5008;NS=2504;DP=16004;EAS_AF=0;AMR_AF=0.0245;AFR_AF=0.0045;EUR_AF=0.0696;SAS_AF=0;AA=C|||;VT=SNP
6	29013889	rs7753061	A	G	100	PASS	AC=1246;AF=0.248802;AN=5008;NS=2504;DP=17995;EAS_AF=0.3929;AMR_AF=0.2507;AFR_AF=0.23;EUR_AF=0.172;SAS_AF=0.2035;AA=A|||;VT=SNP
6	29014026	rs2143574	C	T	100	PASS	AC=3320;AF=0.662939;AN=5008;NS=2504;DP=18034;EAS_AF=0.6478;AMR_AF=0.5663;AFR_AF=0.9546;EUR_AF=0.4195;SAS_AF=0.6033;AA=T|||;VT=SNP
6	29014450	rs9468475	G	T	100	PASS	AC=204;AF=0.0407348;AN=5008;NS=2504;DP=19063;EAS_AF=0.0248;AMR_AF=0.0317;AFR_AF=0.0091;EUR_AF=0.0328;SAS_AF=0.1145;AA=G|||;VT=SNP
6	29014453	rs61042149	A	G	100	PASS	AC=1442;AF=0.287939;AN=5008;NS=2504;DP=19092;EAS_AF=0.3929;AMR_AF=0.2824;AFR_AF=0.3533;EUR_AF=0.1829;SAS_AF=0.2035;AA=A|||;VT=SNP
6	29014687	rs56743867	A	G	100	PASS	AC=1441;AF=0.28774;AN=5008;NS=2504;DP=16000;EAS_AF=0.3929;AMR_AF=0.2824;AFR_AF=0.3533;EUR_AF=0.1819;SAS_AF=0.2035;AA=A|||;VT=SNP
6	29015126	rs6456890	T	C	100	PASS	AC=145;AF=0.0289537;AN=5008;NS=2504;DP=14444;EAS_AF=0.002;AMR_AF=0.0245;AFR_AF=0.0772;EUR_AF=0.0149;SAS_AF=0.0092;AA=T|||;VT=SNP
6	29015226	rs3130747	A	G	100	PASS	AC=93;AF=0.0185703;AN=5008;NS=2504;DP=13616;EAS_AF=0;AMR_AF=0.0245;AFR_AF=0.0045;EUR_AF=0.0696;SAS_AF=0;AA=A|||;VT=SNP
6	29015981	rs9380106	A	T	100	PASS	AC=433;AF=0.0864617;AN=5008;NS=2504;DP=17252;EAS_AF=0.0982;AMR_AF=0.1023;AFR_AF=0.0651;EUR_AF=0.0915;SAS_AF=0.0869;AA=A|||;VT=SNP
6	29016357	rs77261204	T	C	100	PASS	AC=130;AF=0.0259585;AN=5008;NS=2504;DP=16250;EAS_AF=0.0536;AMR_AF=0.0086;AFR_AF=0.0015;EUR_AF=0.0189;SAS_AF=0.0501;AA=T|||;VT=SNP
6	29016587	rs6456891	A	G	100	PASS	AC=3324;AF=0.663738;AN=5008;NS=2504;DP=16472;EAS_AF=0.6488;AMR_AF=0.5677;AFR_AF=0.9546;EUR_AF=0.4215;SAS_AF=0.6033;AA=G|||;VT=SNP
6	29016844	rs77608686	C	T	100	PASS	AC=146;AF=0.0291534;AN=5008;NS=2504;DP=15974;EAS_AF=0.003;AMR_AF=0.0159;AFR_AF=0.0552;EUR_AF=0.0119;SAS_AF=0.0481;AA=C|||;VT=SNP
6	29017101	rs3130756	G	A	100	PASS	AC=3418;AF=0.682508;AN=5008;NS=2504;DP=15185;EAS_AF=0.6488;AMR_AF=0.5937;AFR_AF=0.9592;EUR_AF=0.4911;SAS_AF=0.6033;AA=A|||;VT=SNP
6	29017167	rs9391653	T	C	100	PASS	AC=1861;AF=0.371605;AN=5008;NS=2504;DP=15153;EAS_AF=0.252;AMR_AF=0.2752;AFR_AF=0.6014;EUR_AF=0.2296;SAS_AF=0.3988;AA=T|||;VT=SNP
6	29017486	rs4711182	C	A	100	PASS	AC=1294;AF=0.258387;AN=5008;NS=2504;DP=13986;EAS_AF=0.1359;AMR_AF=0.2046;AFR_AF=0.4924;EUR_AF=0.1541;SAS_AF=0.2137;AA=C|||;VT=SNP
6	29017555	rs4713199	A	G	100	PASS	AC=932;AF=0.186102;AN=5008;NS=2504;DP=14274;EAS_AF=0.1091;AMR_AF=0.1499;AFR_AF=0.379;EUR_AF=0.1193;SAS_AF=0.0992;AA=A|||;VT=SNP
6	29017881	rs28711195	T	G	100	PASS	AC=325;AF=0.0648962;AN=5008;NS=2504;DP=17461;EAS_AF=0.0268;AMR_AF=0.0533;AFR_AF=0.087;EUR_AF=0.0338;SAS_AF=0.1145;AA=T|||;VT=SNP
6	29017948	rs139942160	G	C	100	PASS	AC=23;AF=0.00459265;AN=5008;NS=2504;DP=17588;EAS_AF=0;AMR_AF=0.0058;AFR_AF=0.0023;EUR_AF=0.0149;SAS_AF=0.001;AA=G|||;VT=SNP
6	29018479	rs41317379	T	C	100	PASS	AC=561;AF=0.112021;AN=5008;NS=2504;DP=18518;EAS_AF=0.1161;AMR_AF=0.0706;AFR_AF=0.1089;EUR_AF=0.0755;SAS_AF=0.1789;AA=T|||;VT=SNP
6	29018688	rs113238348	C	T	100	PASS	AC=31;AF=0.0061901;AN=5008;NS=2504;DP=17174;EAS_AF=0.0149;AMR_AF=0.0058;AFR_AF=0;EUR_AF=0.0119;SAS_AF=0;AA=C|||;VT=SNP
6	29019232	rs9348819	C	T	100	PASS	AC=335;AF=0.066893;AN=5008;NS=2504;DP=17678;EAS_AF=0.0982;AMR_AF=0.0735;AFR_AF=0.0129;EUR_AF=0.0835;SAS_AF=0.0859;AA=C|||;VT=SNP
6	29021017	rs9501294	G	A	100	PASS	AC=1320;AF=0.263578;AN=5008;NS=2504;DP=18386;EAS_AF=0.1369;AMR_AF=0.2046;AFR_AF=0.4924;EUR_AF=0.1541;SAS_AF=0.2393;AA=G|||;VT=SNP
6	29021504	rs9461500	C	A	100	PASS	AC=324;AF=0.0646965;AN=5008;NS=2504;DP=18399;EAS_AF=0.0268;AMR_AF=0.0533;AFR_AF=0.0862;EUR_AF=0.0338;SAS_AF=0.1145;AA=C|||;VT=SNP
6	29021529	rs41317383	C	T	100	PASS	AC=427;AF=0.0852636;AN=5008;NS=2504;DP=18578;EAS_AF=0.1141;AMR_AF=0.0648;AFR_AF=0.0628;EUR_AF=0.0726;SAS_AF=0.1135;AA=c|||;VT=SNP
6	29021612	rs9357076	T	C	100	PASS	AC=3321;AF=0.663139;AN=5008;NS=2504;DP=17938;EAS_AF=0.6488;AMR_AF=0.5663;AFR_AF=0.9546;EUR_AF=0.4195;SAS_AF=0.6033;AA=C|||;VT=SNP
6	29021875	rs55816299	T	G	100	PASS	AC=1441;AF=0.28774;AN=5008;NS=2504;DP=20935;EAS_AF=0.3929;AMR_AF=0.2824;AFR_AF=0.3533;EUR_AF=0.1819;SAS_AF=0.2035;AA=T|||;VT=SNP
6	29021897	rs9366736	A	G	100	PASS	AC=1866;AF=0.372604;AN=5008;NS=2504;DP=20907;EAS_AF=0.252;AMR_AF=0.2752;AFR_AF=0.6014;EUR_AF=0.2286;SAS_AF=0.4049;AA=A|||;VT=SNP
6	29022256	rs41317387	A	G	100	PASS	AC=534;AF=0.106629;AN=5008;NS=2504;DP=20797;EAS_AF=0.1151;AMR_AF=0.0706;AFR_AF=0.1089;EUR_AF=0.0746;SAS_AF=0.1534;AA=A|||;VT=SNP
6	29022371	rs62407613	C	T	100	PASS	AC=1456;AF=0.290735;AN=5008;NS=2504;DP=18462;EAS_AF=0.3968;AMR_AF=0.2911;AFR_AF=0.3533;EUR_AF=0.1918;SAS_AF=0.1984;AA=T|||;VT=SNP
6	29022499	rs3117141	A	T	100	PASS	AC=93;AF=0.0185703;AN=5008;NS=2504;DP=15880;EAS_AF=0;AMR_AF=0.0245;AFR_AF=0.0045;EUR_AF=0.0696;SAS_AF=0;AA=A|||;VT=SNP
6	29022843	rs41317391	C	T	100	PASS	AC=534;AF=0.106629;AN=5008;NS=2504;DP=15995;EAS_AF=0.1151;AMR_AF=0.0706;AFR_AF=0.1089;EUR_AF=0.0746;SAS_AF=0.1534;AA=C|||;VT=SNP
6	29022885	rs6938853	C	G	100	PASS	AC=1865;AF=0.372404;AN=5008;NS=2504;DP=15540;EAS_AF=0.252;AMR_AF=0.2752;AFR_AF=0.6006;EUR_AF=0.2286;SAS_AF=0.4049;AA=C|||;VT=SNP
6	29023214	rs2394514	T	C	100	PASS	AC=957;AF=0.191094;AN=5008;NS=2504;DP=19288;EAS_AF=0.1101;AMR_AF=0.1499;AFR_AF=0.379;EUR_AF=0.1193;SAS_AF=0.1237;AA=T|||;VT=SNP
6	29024690	rs74499268	A	T	100	PASS	AC=130;AF=0.0259585;AN=5008;NS=2504;DP=14294;EAS_AF=0.0536;AMR_AF=0.0086;AFR_AF=0.0015;EUR_AF=0.0189;SAS_AF=0.0501;AA=A|||;VT=SNP
6	29024749	rs41317395	C	A	100	PASS	AC=488;AF=0.0974441;AN=5008;NS=2504;DP=13756;EAS_AF=0.1131;AMR_AF=0.0706;AFR_AF=0.1044;EUR_AF=0.0746;SAS_AF=0.1145;AA=C|||;VT=SNP
6	29025579	rs3130757	A	C	100	PASS	AC=32;AF=0.00638978;AN=5008;NS=2504;DP=18031;EAS_AF=0.001;AMR_AF=0.0144;AFR_AF=0.0015;EUR_AF=0.0169;SAS_AF=0.002;AA=A|||;VT=SNP
6	29025680	rs7747023	A	G	100	PASS	AC=1302;AF=0.259984;AN=5008;NS=2504;DP=18124;EAS_AF=0.1369;AMR_AF=0.2046;AFR_AF=0.4788;EUR_AF=0.1541;SAS_AF=0.2393;AA=A|||;VT=SNP
6	29026403	rs150614347	A	C	100	PASS	AC=40;AF=0.00798722;AN=5008;NS=2504;DP=19949;EAS_AF=0;AMR_AF=0.0086;AFR_AF=0.0008;EUR_AF=0.0119;SAS_AF=0.0215;AA=A|||;VT=SNP
6	29027173	rs147727602	A	G	100	PASS	AC=82;AF=0.0163738;AN=5008;NS=2504;DP=21372;EAS_AF=0.003;AMR_AF=0.0173;AFR_AF=0.0348;EUR_AF=0.0119;SAS_AF=0.0092;AA=A|||;VT=SNP
6	29027255	rs112383057	A	G	100	PASS	AC=3415;AF=0.681909;AN=5008;NS=2504;DP=19600;EAS_AF=0.6488;AMR_AF=0.5908;AFR_AF=0.9592;EUR_AF=0.4901;SAS_AF=0.6033;AA=G|||;VT=SNP
6	29027587	rs62407614	G	A	100	PASS	AC=1436;AF=0.286741;AN=5008;NS=2504;DP=20410;EAS_AF=0.3929;AMR_AF=0.2824;AFR_AF=0.354;EUR_AF=0.1819;SAS_AF=0.1973;AA=G|||;VT=SNP
6	29027660	rs9461501	T	C	100	PASS	AC=202;AF=0.0403355;AN=5008;NS=2504;DP=18992;EAS_AF=0.0248;AMR_AF=0.0317;AFR_AF=0.0091;EUR_AF=0.0328;SAS_AF=0.1125;AA=T|||;VT=SNP
6	29027929	rs114415956	C	T	100	PASS	AC=82;AF=0.0163738;AN=5008;NS=2504;DP=20842;EAS_AF=0;AMR_AF=0.0202;AFR_AF=0.0023;EUR_AF=0.0507;SAS_AF=0.0143;AA=C|||;VT=SNP
6	29028125	rs62407615	T	C	100	PASS	AC=1435;AF=0.286542;AN=5008;NS=2504;DP=19816;EAS_AF=0.3929;AMR_AF=0.2824;AFR_AF=0.3533;EUR_AF=0.1819;SAS_AF=0.1973;AA=T|||;VT=SNP
6	29028441	rs41317399	A	G	100	PASS	AC=561;AF=0.112021;AN=5008;NS=2504;DP=20018;EAS_AF=0.1161;AMR_AF=0.0706;AFR_AF=0.1089;EUR_AF=0.0755;SAS_AF=0.1789;AA=A|||;VT=SNP
6	29028445	rs9468477	G	A	100	PASS	AC=397;AF=0.0792732;AN=5008;NS=2504;DP=20045;EAS_AF=0.0248;AMR_AF=0.0634;AFR_AF=0.1316;EUR_AF=0.0427;SAS_AF=0.1135;AA=G|||;VT=SNP
6	29028473	rs41317403	G	C	100	PASS	AC=285;AF=0.0569089;AN=5008;NS=2504;DP=20157;EAS_AF=0.1111;AMR_AF=0.049;AFR_AF=0.0061;EUR_AF=0.0606;SAS_AF=0.0716;AA=G|||;VT=SNP
6	29028934	rs144152343	G	T	100	PASS	AC=81;AF=0.0161741;AN=5008;NS=2504;DP=18886;EAS_AF=0.002;AMR_AF=0.0173;AFR_AF=0.0348;EUR_AF=0.0119;SAS_AF=0.0092;AA=G|||;VT=SNP
6	29028951	rs148704463	G	A	100	PASS	AC=81;AF=0.0161741;AN=5008;NS=2504;DP=18735;EAS_AF=0.002;AMR_AF=0.0173;AFR_AF=0.0348;EUR_AF=0.0119;SAS_AF=0.0092;AA=G|||;VT=SNP
6	29029361	rs114680448	A	G	100	PASS	AC=297;AF=0.0593051;AN=5008;NS=2504;DP=19714;EAS_AF=0.0079;AMR_AF=0.0634;AFR_AF=0.1089;EUR_AF=0.0527;SAS_AF=0.0491;AA=a|||;VT=SNP
6	29029730	rs79347475	G	T	100	PASS	AC=3414;AF=0.681709;AN=5008;NS=2504;DP=20636;EAS_AF=0.6488;AMR_AF=0.5908;AFR_AF=0.9592;EUR_AF=0.4891;SAS_AF=0.6033;AA=T|||;VT=SNP
6	29029864	rs150665549	A	G	100	PASS	AC=70;AF=0.0139776;AN=5008;NS=2504;DP=19543;EAS_AF=0.0139;AMR_AF=0;AFR_AF=0.0008;EUR_AF=0.0209;SAS_AF=0.0348;AA=A|||;VT=SNP
6	29030035	rs78112437	G	A	100	PASS	AC=1446;AF=0.288738;AN=5008;NS=2504;DP=19456;EAS_AF=0.3929;AMR_AF=0.2839;AFR_AF=0.3608;EUR_AF=0.1819;SAS_AF=0.1973;AA=G|||;VT=SNP
6	29030195	rs3117142	C	T	100	PASS	AC=88;AF=0.0175719;AN=5008;NS=2504;DP=16218;EAS_AF=0;AMR_AF=0.0202;AFR_AF=0.003;EUR_AF=0.0696;SAS_AF=0;AA=C|||;VT=SNP
6	29030346	rs56044131	A	G	100	PASS	AC=1436;AF=0.286741;AN=5008;NS=2504;DP=18124;EAS_AF=0.3929;AMR_AF=0.2824;AFR_AF=0.354;EUR_AF=0.1819;SAS_AF=0.1973;AA=A|||;VT=SNP
6	29031086	rs9468479	G	A	100	PASS	AC=1301;AF=0.259784;AN=5008;NS=2504;DP=16182;EAS_AF=0.1369;AMR_AF=0.2046;AFR_AF=0.4781;EUR_AF=0.1541;SAS_AF=0.2393;AA=G|||;VT=SNP
6	29031142	rs3117143	C	A	100	PASS	AC=88;AF=0.0175719;AN=5008;NS=2504;DP=17286;EAS_AF=0;AMR_AF=0.0202;AFR_AF=0.003;EUR_AF=0.0696;SAS_AF=0;AA=C|||;VT=SNP
6	29031416	rs9257480	A	T	100	PASS	AC=32;AF=0.00638978;AN=5008;NS=2504;DP=20114;EAS_AF=0.003;AMR_AF=0.0086;AFR_AF=0;EUR_AF=0.0099;SAS_AF=0.0133;AA=A|||;VT=SNP
6	29031476	rs77629688	A	G	100	PASS	AC=131;AF=0.0261581;AN=5008;NS=2504;DP=19835;EAS_AF=0.0536;AMR_AF=0.0086;AFR_AF=0.0015;EUR_AF=0.0189;SAS_AF=0.0511;AA=A|||;VT=SNP
6	29031719	rs58162247	G	A	100	PASS	AC=1436;AF=0.286741;AN=5008;NS=2504;DP=19867;EAS_AF=0.3929;AMR_AF=0.2824;AFR_AF=0.354;EUR_AF=0.1819;SAS_AF=0.1973;AA=G|||;VT=SNP
6	29032184	rs12665818	T	A	100	PASS	AC=1437;AF=0.286941;AN=5008;NS=2504;DP=18488;EAS_AF=0.3929;AMR_AF=0.2824;AFR_AF=0.354;EUR_AF=0.1829;SAS_AF=0.1973;AA=T|||;VT=SNP
6	29032262	rs3129803	G	A	100	PASS	AC=4876;AF=0.973642;AN=5008;NS=2504;DP=19114;EAS_AF=0.998;AMR_AF=0.9582;AFR_AF=0.9985;EUR_AF=0.9095;SAS_AF=0.9918;AA=A|||;VT=SNP
6	29032380	rs41317407	C	T	100	PASS	AC=287;AF=0.0573083;AN=5008;NS=2504;DP=20623;EAS_AF=0.1111;AMR_AF=0.049;AFR_AF=0.0061;EUR_AF=0.0596;SAS_AF=0.0746;AA=c|||;VT=SNP
6	29032469	rs12664320	G	A	100	PASS	AC=1437;AF=0.286941;AN=5008;NS=2504;DP=4071;EAS_AF=0.3938;AMR_AF=0.2824;AFR_AF=0.354;EUR_AF=0.1819;SAS_AF=0.1973;AA=G|||;VT=SNP
6	29033053	rs6904527	T	G	100	PASS	AC=535;AF=0.106829;AN=5008;NS=2504;DP=14190;EAS_AF=0.1151;AMR_AF=0.0706;AFR_AF=0.1089;EUR_AF=0.0746;SAS_AF=0.1544;AA=T|||;VT=SNP
6	29033520	rs6925384	C	T	100	PASS	AC=3321;AF=0.663139;AN=5008;NS=2504;DP=9293;EAS_AF=0.6488;AMR_AF=0.5663;AFR_AF=0.9546;EUR_AF=0.4195;SAS_AF=0.6033;AA=T|||;VT=SNP
6	29035539	rs79723002	G	A	100	PASS	AC=1435;AF=0.286542;AN=5008;NS=2504;DP=20191;EAS_AF=0.3929;AMR_AF=0.2824;AFR_AF=0.3533;EUR_AF=0.1819;SAS_AF=0.1973;AA=G|||;VT=SNP
6	29036303	rs2143575	A	C	100	PASS	AC=32;AF=0.00638978;AN=5008;NS=2504;DP=14998;EAS_AF=0.001;AMR_AF=0.0144;AFR_AF=0.0015;EUR_AF=0.0169;SAS_AF=0.002;AA=A|||;VT=SNP
6	29036444	rs3129786	G	T	100	PASS	AC=4340;AF=0.866613;AN=5008;NS=2504;DP=18824;EAS_AF=0.9385;AMR_AF=0.866;AFR_AF=0.9871;EUR_AF=0.6501;SAS_AF=0.8528;AA=T|||;VT=SNP
6	29036528	rs2179648	T	C	100	PASS	AC=3233;AF=0.645567;AN=5008;NS=2504;DP=18571;EAS_AF=0.6488;AMR_AF=0.536;AFR_AF=0.913;EUR_AF=0.4076;SAS_AF=0.6033;AA=C|||;VT=SNP
6	29036678	rs6900967	A	G	100	PASS	AC=3322;AF=0.663339;AN=5008;NS=2504;DP=17855;EAS_AF=0.6488;AMR_AF=0.5663;AFR_AF=0.9546;EUR_AF=0.4195;SAS_AF=0.6043;AA=G|||;VT=SNP
6	29036788	rs58836159	G	A	100	PASS	AC=1435;AF=0.286542;AN=5008;NS=2504;DP=15175;EAS_AF=0.3929;AMR_AF=0.2824;AFR_AF=0.3533;EUR_AF=0.1819;SAS_AF=0.1973;AA=A|||;VT=SNP
6	29037420	rs10946969	A	G	100	PASS	AC=33;AF=0.00658946;AN=5008;NS=2504;DP=14002;EAS_AF=0.001;AMR_AF=0.0202;AFR_AF=0;EUR_AF=0.0159;SAS_AF=0.002;AA=A|||;VT=SNP
6	29037874	rs139062806	T	C	100	PASS	AC=66;AF=0.0131789;AN=5008;NS=2504;DP=11109;EAS_AF=0;AMR_AF=0.0259;AFR_AF=0.0272;EUR_AF=0.0119;SAS_AF=0;AA=T|||;VT=SNP
6	29039230	rs6918175	A	C	100	PASS	AC=1442;AF=0.287939;AN=5008;NS=2504;DP=17674;EAS_AF=0.3929;AMR_AF=0.2824;AFR_AF=0.3533;EUR_AF=0.1829;SAS_AF=0.2035;AA=A|||;VT=SNP
6	29039779	rs62407619	T	G	100	PASS	AC=1435;AF=0.286542;AN=5008;NS=2504;DP=20451;EAS_AF=0.3929;AMR_AF=0.2824;AFR_AF=0.3533;EUR_AF=0.1819;SAS_AF=0.1973;AA=T|||;VT=SNP
6	29039895	rs6456895	G	A	100	PASS	AC=3321;AF=0.663139;AN=5008;NS=2504;DP=22622;EAS_AF=0.6488;AMR_AF=0.5663;AFR_AF=0.9546;EUR_AF=0.4195;SAS_AF=0.6033;AA=A|||;VT=SNP
6	29039977	rs3131083	G	A	100	PASS	AC=3414;AF=0.681709;AN=5008;NS=2504;DP=23287;EAS_AF=0.6478;AMR_AF=0.5893;AFR_AF=0.9592;EUR_AF=0.4901;SAS_AF=0.6043;AA=A|||;VT=SNP
6	29040159	rs114022346	G	A	100	PASS	AC=432;AF=0.086262;AN=5008;NS=2504;DP=21649;EAS_AF=0.0982;AMR_AF=0.1023;AFR_AF=0.0658;EUR_AF=0.0905;SAS_AF=0.0859;AA=G|||;VT=SNP
6	29040786	rs4713200	G	C	100	PASS	AC=1320;AF=0.263578;AN=5008;NS=2504;DP=18801;EAS_AF=0.1369;AMR_AF=0.2046;AFR_AF=0.4924;EUR_AF=0.1541;SAS_AF=0.2393;AA=G|||;VT=SNP
6	29040927	rs41317419	G	A	100	PASS	AC=528;AF=0.105431;AN=5008;NS=2504;DP=19363;EAS_AF=0.1151;AMR_AF=0.0706;AFR_AF=0.1089;EUR_AF=0.0746;SAS_AF=0.1472;AA=g|||;VT=SNP
6	29041342	rs114261896	T	C	100	PASS	AC=132;AF=0.0263578;AN=5008;NS=2504;DP=18134;EAS_AF=0.0546;AMR_AF=0.0086;AFR_AF=0.0015;EUR_AF=0.0189;SAS_AF=0.0511;AA=T|||;VT=SNP
6	29041567	rs1040560	G	C	100	PASS	AC=1248;AF=0.249201;AN=5008;NS=2504;DP=16549;EAS_AF=0.3938;AMR_AF=0.2507;AFR_AF=0.2307;EUR_AF=0.171;SAS_AF=0.2045;AA=G|||;VT=SNP
6	29041803	rs999265	T	C	100	PASS	AC=1441;AF=0.28774;AN=5008;NS=2504;DP=15886;EAS_AF=0.3938;AMR_AF=0.2824;AFR_AF=0.3533;EUR_AF=0.1809;SAS_AF=0.2035;AA=T|||;VT=SNP
6	29041962	rs116260703	T	C	100	PASS	AC=56;AF=0.0111821;AN=5008;NS=2504;DP=14845;EAS_AF=0;AMR_AF=0.0274;AFR_AF=0.0008;EUR_AF=0.0358;SAS_AF=0;AA=T|||;VT=SNP
6	29042389	rs2050231	G	C	100	PASS	AC=3321;AF=0.663139;AN=5008;NS=2504;DP=15605;EAS_AF=0.6498;AMR_AF=0.5663;AFR_AF=0.9546;EUR_AF=0.4185;SAS_AF=0.6033;AA=C|||;VT=SNP
6	29042574	rs79562923	G	A	100	PASS	AC=324;AF=0.0646965;AN=5008;NS=2504;DP=19607;EAS_AF=0.0268;AMR_AF=0.0533;AFR_AF=0.0862;EUR_AF=0.0338;SAS_AF=0.1145;AA=G|||;VT=SNP
6	29042672	rs3131084	G	A	100	PASS	AC=3414;AF=0.681709;AN=5008;NS=2504;DP=18449;EAS_AF=0.6498;AMR_AF=0.5908;AFR_AF=0.9592;EUR_AF=0.4881;SAS_AF=0.6033;AA=A|||;VT=SNP
6	29042937	rs3130758	A	T	100	PASS	AC=3414;AF=0.681709;AN=5008;NS=2504;DP=19102;EAS_AF=0.6498;AMR_AF=0.5908;AFR_AF=0.9592;EUR_AF=0.4881;SAS_AF=0.6033;AA=T|||;VT=SNP
6	29043580	rs1159519	A	C	100	PASS	AC=3311;AF=0.661142;AN=5008;NS=2504;DP=18042;EAS_AF=0.6468;AMR_AF=0.5634;AFR_AF=0.9539;EUR_AF=0.4185;SAS_AF=0.5992;AA=C|||;VT=SNP
6	29043917	rs6456900	C	G	100	PASS	AC=145;AF=0.0289537;AN=5008;NS=2504;DP=18621;EAS_AF=0.002;AMR_AF=0.0245;AFR_AF=0.0772;EUR_AF=0.0149;SAS_AF=0.0092;AA=C|||;VT=SNP
6	29043953	rs112646125	G	A	100	PASS	AC=344;AF=0.0686901;AN=5008;NS=2504;DP=19726;EAS_AF=0.0268;AMR_AF=0.0548;AFR_AF=0.0998;EUR_AF=0.0348;SAS_AF=0.1145;AA=G|||;VT=SNP
6	29044045	rs7765063	G	C	100	PASS	AC=145;AF=0.0289537;AN=5008;NS=2504;DP=18350;EAS_AF=0.002;AMR_AF=0.0245;AFR_AF=0.0772;EUR_AF=0.0149;SAS_AF=0.0092;AA=G|||;VT=SNP
6	29044701	rs3131085	G	A	100	PASS	AC=88;AF=0.0175719;AN=5008;NS=2504;DP=20521;EAS_AF=0;AMR_AF=0.0202;AFR_AF=0.003;EUR_AF=0.0696;SAS_AF=0;AA=G|||;VT=SNP
6	29045366	rs11759590	C	T	100	PASS	AC=145;AF=0.0289537;AN=5008;NS=2504;DP=17810;EAS_AF=0.002;AMR_AF=0.0245;AFR_AF=0.0772;EUR_AF=0.0149;SAS_AF=0.0092;AA=C|||;VT=SNP
6	29045632	rs9393941	G	A	100	PASS	AC=3321;AF=0.663139;AN=5008;NS=2504;DP=15587;EAS_AF=0.6498;AMR_AF=0.5663;AFR_AF=0.9546;EUR_AF=0.4185;SAS_AF=0.6033;AA=A|||;VT=SNP
6	29045744	rs41317423	T	G	100	PASS	AC=534;AF=0.106629;AN=5008;NS=2504;DP=15242;EAS_AF=0.1151;AMR_AF=0.0706;AFR_AF=0.1089;EUR_AF=0.0746;SAS_AF=0.1534;AA=T|||;VT=SNP
6	29046418	rs3117145	A	T	100	PASS	AC=103;AF=0.0205671;AN=5008;NS=2504;DP=12570;EAS_AF=0.002;AMR_AF=0.0288;AFR_AF=0.0045;EUR_AF=0.0696;SAS_AF=0.0051;AA=a|||;VT=SNP
6	29046420	rs2064365	T	A	100	PASS	AC=2933;AF=0.585663;AN=5008;NS=2504;DP=12636;EAS_AF=0.622;AMR_AF=0.5245;AFR_AF=0.7693;EUR_AF=0.3857;SAS_AF=0.5491;AA=t|||;VT=SNP
6	29046721	rs145097349	T	C	100	PASS	AC=24;AF=0.00479233;AN=5008;NS=2504;DP=14081;EAS_AF=0;AMR_AF=0.0043;AFR_AF=0.0008;EUR_AF=0.0159;SAS_AF=0.0041;AA=T|||;VT=SNP
6	29046943	rs9468480	G	A	100	PASS	AC=3321;AF=0.663139;AN=5008;NS=2504;DP=16408;EAS_AF=0.6498;AMR_AF=0.5663;AFR_AF=0.9546;EUR_AF=0.4185;SAS_AF=0.6033;AA=A|||;VT=SNP
6	29047203	rs9348821	A	G	100	PASS	AC=1320;AF=0.263578;AN=5008;NS=2504;DP=16233;EAS_AF=0.1369;AMR_AF=0.2046;AFR_AF=0.4924;EUR_AF=0.1541;SAS_AF=0.2393;AA=A|||;VT=SNP
6	29047387	rs9348822	T	C	100	PASS	AC=1860;AF=0.371406;AN=5008;NS=2504;DP=15239;EAS_AF=0.252;AMR_AF=0.2752;AFR_AF=0.6014;EUR_AF=0.2286;SAS_AF=0.3988;AA=T|||;VT=SNP
6	29047556	rs41317427	A	G	100	PASS	AC=528;AF=0.105431;AN=5008;NS=2504;DP=15804;EAS_AF=0.1151;AMR_AF=0.0706;AFR_AF=0.1089;EUR_AF=0.0746;SAS_AF=0.1472;AA=A|||;VT=SNP
6	29047993	rs147362116	C	A	100	PASS	AC=59;AF=0.0117812;AN=5008;NS=2504;DP=11097;EAS_AF=0.0119;AMR_AF=0.013;AFR_AF=0;EUR_AF=0.0209;SAS_AF=0.0174;AA=C|||;VT=SNP
6	29048419	rs72863525	C	A	100	PASS	AC=782;AF=0.15615;AN=5008;NS=2504;DP=12325;EAS_AF=0.3313;AMR_AF=0.1787;AFR_AF=0.0946;EUR_AF=0.0974;SAS_AF=0.1033;AA=C|||;VT=SNP
6	29048689	rs3129787	A	T	100	PASS	AC=1270;AF=0.253594;AN=5008;NS=2504;DP=16467;EAS_AF=0.1399;AMR_AF=0.2161;AFR_AF=0.3729;EUR_AF=0.2207;SAS_AF=0.2699;AA=T|||;VT=SNP
6	29049070	rs115348723	T	C	100	PASS	AC=44;AF=0.00878594;AN=5008;NS=2504;DP=18953;EAS_AF=0;AMR_AF=0.0043;AFR_AF=0.0008;EUR_AF=0.0378;SAS_AF=0.002;AA=T|||;VT=SNP
6	29049740	rs116831257	T	C	100	PASS	AC=72;AF=0.014377;AN=5008;NS=2504;DP=19030;EAS_AF=0.001;AMR_AF=0.0187;AFR_AF=0.0008;EUR_AF=0.0447;SAS_AF=0.0123;AA=t|||;VT=SNP
6	29050257	rs116611655	G	C	100	PASS	AC=294;AF=0.0587061;AN=5008;NS=2504;DP=17824;EAS_AF=0.0079;AMR_AF=0.0634;AFR_AF=0.1067;EUR_AF=0.0527;SAS_AF=0.0491;AA=G|||;VT=SNP
6	29050680	rs78630450	G	A	100	PASS	AC=323;AF=0.0644968;AN=5008;NS=2504;DP=17948;EAS_AF=0.0268;AMR_AF=0.0533;AFR_AF=0.087;EUR_AF=0.0338;SAS_AF=0.1125;AA=G|||;VT=SNP
6	29050714	rs11758255	A	G	100	PASS	AC=1864;AF=0.372204;AN=5008;NS=2504;DP=18757;EAS_AF=0.254;AMR_AF=0.2767;AFR_AF=0.6021;EUR_AF=0.2286;SAS_AF=0.3988;AA=A|||;VT=SNP
6	29050756	rs9257483	T	C	100	PASS	AC=28;AF=0.00559105;AN=5008;NS=2504;DP=18524;EAS_AF=0;AMR_AF=0.0086;AFR_AF=0;EUR_AF=0.0099;SAS_AF=0.0123;AA=T|||;VT=SNP
6	29050912	rs62407620	A	C	100	PASS	AC=1439;AF=0.28734;AN=5008;NS=2504;DP=16929;EAS_AF=0.3929;AMR_AF=0.2824;AFR_AF=0.3525;EUR_AF=0.1809;SAS_AF=0.2035;AA=A|||;VT=SNP
6	29051053	rs62407621	T	A	100	PASS	AC=1459;AF=0.291334;AN=5008;NS=2504;DP=16748;EAS_AF=0.3968;AMR_AF=0.2911;AFR_AF=0.3525;EUR_AF=0.1899;SAS_AF=0.2045;AA=A|||;VT=SNP
6	29051171	rs77055256	A	G	100	PASS	AC=131;AF=0.0261581;AN=5008;NS=2504;DP=14691;EAS_AF=0.0536;AMR_AF=0.0086;AFR_AF=0.0015;EUR_AF=0.0189;SAS_AF=0.0511;AA=A|||;VT=SNP
6	29051397	rs4947360	C	T	100	PASS	AC=3320;AF=0.662939;AN=5008;NS=2504;DP=15027;EAS_AF=0.6488;AMR_AF=0.5663;AFR_AF=0.9546;EUR_AF=0.4185;SAS_AF=0.6033;AA=T|||;VT=SNP
6	29051718	rs138167827	C	T	100	PASS	AC=294;AF=0.0587061;AN=5008;NS=2504;DP=14403;EAS_AF=0.0079;AMR_AF=0.0634;AFR_AF=0.1067;EUR_AF=0.0527;SAS_AF=0.0491;AA=C|||;VT=SNP
6	29052214	rs528823689	G	A	100	PASS	AC=3320;AF=0.662939;AN=5008;NS=2504;DP=4972;EAS_AF=0.6488;AMR_AF=0.5663;AFR_AF=0.9546;EUR_AF=0.4185;SAS_AF=0.6033;AA=A|||;VT=SNP
6	29052480	rs6903904	G	A	100	PASS	AC=3321;AF=0.663139;AN=5008;NS=2504;DP=12478;EAS_AF=0.6488;AMR_AF=0.5663;AFR_AF=0.9546;EUR_AF=0.4185;SAS_AF=0.6043;AA=A|||;VT=SNP
6	29052572	rs6903771	C	T	100	PASS	AC=1294;AF=0.258387;AN=5008;NS=2504;DP=12589;EAS_AF=0.1359;AMR_AF=0.2046;AFR_AF=0.4932;EUR_AF=0.1531;SAS_AF=0.2137;AA=C|||;VT=SNP
6	29052796	rs144129177	G	A	100	PASS	AC=36;AF=0.0071885;AN=5008;NS=2504;DP=19804;EAS_AF=0;AMR_AF=0.0159;AFR_AF=0.0023;EUR_AF=0.0219;SAS_AF=0;AA=G|||;VT=SNP
6	29052818	rs56364351	G	A	100	PASS	AC=1439;AF=0.28734;AN=5008;NS=2504;DP=19742;EAS_AF=0.3929;AMR_AF=0.2824;AFR_AF=0.3525;EUR_AF=0.1809;SAS_AF=0.2035;AA=g|||;VT=SNP
6	29052935	rs9468482	T	C	100	PASS	AC=3320;AF=0.662939;AN=5008;NS=2504;DP=17818;EAS_AF=0.6488;AMR_AF=0.5663;AFR_AF=0.9546;EUR_AF=0.4185;SAS_AF=0.6033;AA=C|||;VT=SNP
6	29053998	rs7752270	G	A	100	PASS	AC=528;AF=0.105431;AN=5008;NS=2504;DP=20477;EAS_AF=0.1151;AMR_AF=0.0706;AFR_AF=0.1082;EUR_AF=0.0746;SAS_AF=0.1483;AA=G|||;VT=SNP
6	29054914	rs77885578	T	A	100	PASS	AC=17;AF=0.00339457;AN=5008;NS=2504;DP=20362;EAS_AF=0.001;AMR_AF=0.0058;AFR_AF=0;EUR_AF=0.0119;SAS_AF=0;AA=T|||;VT=SNP;EX_TARGET
6	29054923	rs149723131	A	G	100	PASS	AC=10;AF=0.00199681;AN=5008;NS=2504;DP=19983;EAS_AF=0;AMR_AF=0;AFR_AF=0;EUR_AF=0.0099;SAS_AF=0;AA=A|||;VT=SNP;EX_TARGET
6	29055131	rs41258224	C	T	100	PASS	AC=427;AF=0.0852636;AN=5008;NS=2504;DP=17849;EAS_AF=0.1141;AMR_AF=0.0648;AFR_AF=0.0628;EUR_AF=0.0726;SAS_AF=0.1135;AA=C|||;VT=SNP
6	29055442	rs6456901	G	T	100	PASS	AC=3320;AF=0.662939;AN=5008;NS=2504;DP=17785;EAS_AF=0.6488;AMR_AF=0.5663;AFR_AF=0.9546;EUR_AF=0.4185;SAS_AF=0.6033;AA=T|||;VT=SNP
6	29057143	rs141226527	G	T	100	PASS	AC=41;AF=0.0081869;AN=5008;NS=2504;DP=17356;EAS_AF=0.005;AMR_AF=0.013;AFR_AF=0.003;EUR_AF=0.0089;SAS_AF=0.0143;AA=G|||;VT=SNP
6	29057213	rs6456902	G	A	100	PASS	AC=1303;AF=0.260184;AN=5008;NS=2504;DP=17462;EAS_AF=0.1369;AMR_AF=0.2046;AFR_AF=0.4796;EUR_AF=0.1541;SAS_AF=0.2393;AA=G|||;VT=SNP
6	29057639	rs3129788	G	A	100	PASS	AC=87;AF=0.0173722;AN=5008;NS=2504;DP=18794;EAS_AF=0;AMR_AF=0.0202;AFR_AF=0.0023;EUR_AF=0.0696;SAS_AF=0;AA=G|||;VT=SNP
6	29057971	rs9380109	T	C	100	PASS	AC=3320;AF=0.662939;AN=5008;NS=2504;DP=20496;EAS_AF=0.6488;AMR_AF=0.5663;AFR_AF=0.9546;EUR_AF=0.4185;SAS_AF=0.6033;AA=C|||;VT=SNP
6	29058997	rs2013972	A	T	100	PASS	AC=3321;AF=0.663139;AN=5008;NS=2504;DP=13684;EAS_AF=0.6498;AMR_AF=0.5663;AFR_AF=0.9546;EUR_AF=0.4185;SAS_AF=0.6033;AA=T|||;VT=SNP
6	29059018	rs717203	A	G	100	PASS	AC=3320;AF=0.662939;AN=5008;NS=2504;DP=13662;EAS_AF=0.6488;AMR_AF=0.5663;AFR_AF=0.9546;EUR_AF=0.4185;SAS_AF=0.6033;AA=G|||;VT=SNP
6	29059303	rs12190662	A	G	100	PASS	AC=75;AF=0.014976;AN=5008;NS=2504;DP=13200;EAS_AF=0.001;AMR_AF=0.0058;AFR_AF=0.0015;EUR_AF=0.0646;SAS_AF=0.0031;AA=A|||;VT=SNP
6	29059714	rs2394515	G	A	100	PASS	AC=3320;AF=0.662939;AN=5008;NS=2504;DP=18132;EAS_AF=0.6488;AMR_AF=0.5663;AFR_AF=0.9546;EUR_AF=0.4185;SAS_AF=0.6033;AA=A|||;VT=SNP
6	29059962	rs3129789	T	C	100	PASS	AC=4348;AF=0.868211;AN=5008;NS=2504;DP=18696;EAS_AF=0.9385;AMR_AF=0.8689;AFR_AF=0.9864;EUR_AF=0.6481;SAS_AF=0.862;AA=C|||;VT=SNP
6	29060117	rs2142903	A	G	100	PASS	AC=68;AF=0.0135783;AN=5008;NS=2504;DP=16741;EAS_AF=0;AMR_AF=0.0274;AFR_AF=0.0015;EUR_AF=0.0378;SAS_AF=0.0092;AA=A|||;VT=SNP
6	29060268	rs62407636	C	T	100	PASS	AC=1439;AF=0.28734;AN=5008;NS=2504;DP=12991;EAS_AF=0.3929;AMR_AF=0.2824;AFR_AF=0.3525;EUR_AF=0.1809;SAS_AF=0.2035;AA=C|||;VT=SNP
6	29061630	rs9461503	G	A	100	PASS	AC=207;AF=0.0413339;AN=5008;NS=2504;DP=8917;EAS_AF=0.0248;AMR_AF=0.0331;AFR_AF=0.0091;EUR_AF=0.0338;SAS_AF=0.1155;AA=G|||;VT=SNP
6	29062170	rs9393942	C	T	100	PASS	AC=3320;AF=0.662939;AN=5008;NS=2504;DP=15968;EAS_AF=0.6488;AMR_AF=0.5663;AFR_AF=0.9546;EUR_AF=0.4185;SAS_AF=0.6033;AA=T|||;VT=SNP
6	29062194	rs12665108	A	T	100	PASS	AC=1439;AF=0.28734;AN=5008;NS=2504;DP=16487;EAS_AF=0.3929;AMR_AF=0.2824;AFR_AF=0.3525;EUR_AF=0.1809;SAS_AF=0.2035;AA=A|||;VT=SNP
```
