## Supplementary material for "Characterization of shared and ancestry-specific signals driving complex traits using multi-ancestry fine-mapping": s1_data_1kg.pvar (part 3 of 8)

```
6	29062551	rs115166140	A	G	100	PASS	AC=164;AF=0.0327476;AN=5008;NS=2504;DP=18911;EAS_AF=0.0089;AMR_AF=0.0259;AFR_AF=0.0038;EUR_AF=0.0328;SAS_AF=0.1012;AA=A|||;VT=SNP
6	29062844	rs56085730	G	A	100	PASS	AC=693;AF=0.138379;AN=5008;NS=2504;DP=17293;EAS_AF=0.3313;AMR_AF=0.1484;AFR_AF=0.053;EUR_AF=0.0855;SAS_AF=0.1022;AA=G|||;VT=SNP
6	29063058	rs6917293	T	G	100	PASS	AC=1861;AF=0.371605;AN=5008;NS=2504;DP=16314;EAS_AF=0.252;AMR_AF=0.2752;AFR_AF=0.6021;EUR_AF=0.2286;SAS_AF=0.3988;AA=T|||;VT=SNP
6	29064772	rs2142905	T	C	100	PASS	AC=1499;AF=0.299321;AN=5008;NS=2504;DP=16760;EAS_AF=0.3968;AMR_AF=0.2925;AFR_AF=0.3525;EUR_AF=0.1899;SAS_AF=0.2444;AA=T|||;VT=SNP
6	29064987	rs9368591	C	T	100	PASS	AC=421;AF=0.0840655;AN=5008;NS=2504;DP=20980;EAS_AF=0.0982;AMR_AF=0.1023;AFR_AF=0.0567;EUR_AF=0.0905;SAS_AF=0.0869;AA=C|||;VT=SNP
6	29064992	rs4463283	C	A	100	PASS	AC=432;AF=0.086262;AN=5008;NS=2504;DP=21015;EAS_AF=0.1141;AMR_AF=0.0648;AFR_AF=0.0666;EUR_AF=0.0726;SAS_AF=0.1135;AA=C|||;VT=SNP
6	29065285	rs59830645	G	T	100	PASS	AC=1320;AF=0.263578;AN=5008;NS=2504;DP=14481;EAS_AF=0.1369;AMR_AF=0.2046;AFR_AF=0.4924;EUR_AF=0.1541;SAS_AF=0.2393;AA=G|||;VT=SNP
6	29067263	rs4713201	T	C	100	PASS	AC=439;AF=0.0876597;AN=5008;NS=2504;DP=16775;EAS_AF=0.0992;AMR_AF=0.1023;AFR_AF=0.0696;EUR_AF=0.0905;SAS_AF=0.0869;AA=T|||;VT=SNP
6	29067432	rs34690357	A	C	100	PASS	AC=132;AF=0.0263578;AN=5008;NS=2504;DP=17248;EAS_AF=0.001;AMR_AF=0.0375;AFR_AF=0.003;EUR_AF=0.0686;SAS_AF=0.0327;AA=A|||;VT=SNP
6	29067772	rs3129111	C	T	100	PASS	AC=528;AF=0.105431;AN=5008;NS=2504;DP=17669;EAS_AF=0.1151;AMR_AF=0.0706;AFR_AF=0.1089;EUR_AF=0.0746;SAS_AF=0.1472;AA=C|||;VT=SNP
6	29068606	rs17401613	C	T	100	PASS	AC=539;AF=0.107628;AN=5008;NS=2504;DP=15577;EAS_AF=0.1151;AMR_AF=0.0706;AFR_AF=0.1172;EUR_AF=0.0746;SAS_AF=0.1472;AA=C|||;VT=SNP
6	29068622	rs6905729	T	A	100	PASS	AC=1310;AF=0.261581;AN=5008;NS=2504;DP=16065;EAS_AF=0.1369;AMR_AF=0.2046;AFR_AF=0.4849;EUR_AF=0.1541;SAS_AF=0.2393;AA=T|||;VT=SNP
6	29068759	rs3131087	C	A	100	PASS	AC=3568;AF=0.71246;AN=5008;NS=2504;DP=19070;EAS_AF=0.6071;AMR_AF=0.7161;AFR_AF=0.6475;EUR_AF=0.8191;SAS_AF=0.7965;AA=A|||;VT=SNP
6	29069016	rs3131088	G	A	100	PASS	AC=1687;AF=0.336861;AN=5008;NS=2504;DP=20306;EAS_AF=0.3512;AMR_AF=0.4323;AFR_AF=0.0454;EUR_AF=0.5815;SAS_AF=0.3967;AA=G|||;VT=SNP
6	29069264	rs2394516	T	C	100	PASS	AC=1687;AF=0.336861;AN=5008;NS=2504;DP=21791;EAS_AF=0.3512;AMR_AF=0.4323;AFR_AF=0.0454;EUR_AF=0.5815;SAS_AF=0.3967;AA=T|||;VT=SNP
6	29069299	rs2394517	C	T	100	PASS	AC=1688;AF=0.337061;AN=5008;NS=2504;DP=21451;EAS_AF=0.3512;AMR_AF=0.4323;AFR_AF=0.0461;EUR_AF=0.5815;SAS_AF=0.3967;AA=C|||;VT=SNP
6	29069337	rs2394518	A	T	100	PASS	AC=3568;AF=0.71246;AN=5008;NS=2504;DP=20670;EAS_AF=0.6071;AMR_AF=0.7161;AFR_AF=0.6475;EUR_AF=0.8191;SAS_AF=0.7965;AA=T|||;VT=SNP
6	29070428	rs9295790	C	T	100	PASS	AC=1861;AF=0.371605;AN=5008;NS=2504;DP=16976;EAS_AF=0.252;AMR_AF=0.2752;AFR_AF=0.6021;EUR_AF=0.2286;SAS_AF=0.3988;AA=C|||;VT=SNP
6	29071071	rs3131089	C	A	100	PASS	AC=1691;AF=0.33766;AN=5008;NS=2504;DP=18159;EAS_AF=0.3512;AMR_AF=0.4337;AFR_AF=0.0461;EUR_AF=0.5835;SAS_AF=0.3967;AA=c|||;VT=SNP
6	29071153	rs3129127	A	T	100	PASS	AC=3569;AF=0.71266;AN=5008;NS=2504;DP=17857;EAS_AF=0.6071;AMR_AF=0.7176;AFR_AF=0.6475;EUR_AF=0.8191;SAS_AF=0.7965;AA=t|||;VT=SNP
6	29071904	rs142535185	A	C	100	PASS	AC=203;AF=0.0405351;AN=5008;NS=2504;DP=16438;EAS_AF=0.0248;AMR_AF=0.0317;AFR_AF=0.0091;EUR_AF=0.0318;SAS_AF=0.1145;AA=a|||;VT=SNP
6	29071995	rs115892296	T	C	100	PASS	AC=433;AF=0.0864617;AN=5008;NS=2504;DP=14335;EAS_AF=0.0982;AMR_AF=0.1023;AFR_AF=0.0658;EUR_AF=0.0905;SAS_AF=0.0869;AA=t|||;VT=SNP
6	29072288	rs3131090	T	C	100	PASS	AC=1595;AF=0.31849;AN=5008;NS=2504;DP=17367;EAS_AF=0.3512;AMR_AF=0.4092;AFR_AF=0.0408;EUR_AF=0.5119;SAS_AF=0.3967;AA=t|||;VT=SNP
6	29072355	rs41317431	T	C	100	PASS	AC=277;AF=0.0553115;AN=5008;NS=2504;DP=16808;EAS_AF=0.1091;AMR_AF=0.049;AFR_AF=0.0061;EUR_AF=0.0606;SAS_AF=0.0654;AA=t|||;VT=SNP
6	29072840	rs115520912	G	A	100	PASS	AC=433;AF=0.0864617;AN=5008;NS=2504;DP=18021;EAS_AF=0.0982;AMR_AF=0.1023;AFR_AF=0.0658;EUR_AF=0.0905;SAS_AF=0.0869;AA=g|||;VT=SNP
6	29073094	rs3131091	A	G	100	PASS	AC=1597;AF=0.31889;AN=5008;NS=2504;DP=17349;EAS_AF=0.3512;AMR_AF=0.4107;AFR_AF=0.0408;EUR_AF=0.5129;SAS_AF=0.3967;AA=a|||;VT=SNP
6	29073584	rs3130760	C	A	100	PASS	AC=1586;AF=0.316693;AN=5008;NS=2504;DP=14542;EAS_AF=0.3512;AMR_AF=0.4092;AFR_AF=0.0416;EUR_AF=0.5129;SAS_AF=0.3855;AA=C|||;VT=SNP
6	29073688	rs3130761	C	T	100	PASS	AC=48;AF=0.00958466;AN=5008;NS=2504;DP=12672;EAS_AF=0.003;AMR_AF=0.0231;AFR_AF=0.0015;EUR_AF=0.0239;SAS_AF=0.0031;AA=C|||;VT=SNP
6	29074816	rs17342384	G	A	100	PASS	AC=529;AF=0.105631;AN=5008;NS=2504;DP=14498;EAS_AF=0.1151;AMR_AF=0.0706;AFR_AF=0.1097;EUR_AF=0.0746;SAS_AF=0.1472;AA=G|||;VT=SNP
6	29075072	rs6456908	G	A	100	PASS	AC=1862;AF=0.371805;AN=5008;NS=2504;DP=14812;EAS_AF=0.252;AMR_AF=0.2752;AFR_AF=0.6021;EUR_AF=0.2286;SAS_AF=0.3998;AA=G|||;VT=SNP
6	29075088	rs3129178	T	A	100	PASS	AC=88;AF=0.0175719;AN=5008;NS=2504;DP=15215;EAS_AF=0;AMR_AF=0.0202;AFR_AF=0.003;EUR_AF=0.0696;SAS_AF=0;AA=T|||;VT=SNP
6	29075233	rs9461507	G	A	100	PASS	AC=335;AF=0.066893;AN=5008;NS=2504;DP=14285;EAS_AF=0.0268;AMR_AF=0.0533;AFR_AF=0.0938;EUR_AF=0.0348;SAS_AF=0.1145;AA=G|||;VT=SNP
6	29075662	rs11754944	A	C	100	PASS	AC=146;AF=0.0291534;AN=5008;NS=2504;DP=18396;EAS_AF=0.002;AMR_AF=0.0245;AFR_AF=0.0779;EUR_AF=0.0149;SAS_AF=0.0092;AA=A|||;VT=SNP
6	29076372	rs3131092	A	G	100	PASS	AC=1688;AF=0.337061;AN=5008;NS=2504;DP=15777;EAS_AF=0.3512;AMR_AF=0.4337;AFR_AF=0.0454;EUR_AF=0.5815;SAS_AF=0.3967;AA=A|||;VT=SNP
6	29076382	rs114512438	G	A	100	PASS	AC=87;AF=0.0173722;AN=5008;NS=2504;DP=15619;EAS_AF=0;AMR_AF=0.0303;AFR_AF=0.0408;EUR_AF=0.0119;SAS_AF=0;AA=G|||;VT=SNP
6	29076417	rs41317435	C	T	100	PASS	AC=529;AF=0.105631;AN=5008;NS=2504;DP=14317;EAS_AF=0.1151;AMR_AF=0.0706;AFR_AF=0.1097;EUR_AF=0.0746;SAS_AF=0.1472;AA=C|||;VT=SNP
6	29076883	rs41317439	A	G	100	PASS	AC=504;AF=0.100639;AN=5008;NS=2504;DP=15948;EAS_AF=0.1141;AMR_AF=0.0735;AFR_AF=0.1142;EUR_AF=0.0746;SAS_AF=0.1145;AA=A|||;VT=SNP
6	29077353	rs3129097	T	C	100	PASS	AC=1688;AF=0.337061;AN=5008;NS=2504;DP=15221;EAS_AF=0.3512;AMR_AF=0.4337;AFR_AF=0.0454;EUR_AF=0.5815;SAS_AF=0.3967;AA=T|||;VT=SNP
6	29077391	rs56066225	G	C	100	PASS	AC=205;AF=0.0409345;AN=5008;NS=2504;DP=16127;EAS_AF=0.0248;AMR_AF=0.0317;AFR_AF=0.0098;EUR_AF=0.0328;SAS_AF=0.1145;AA=G|||;VT=SNP
6	29077787	rs3130762	G	C	100	PASS	AC=3763;AF=0.751398;AN=5008;NS=2504;DP=16215;EAS_AF=0.6071;AMR_AF=0.7478;AFR_AF=0.7716;EUR_AF=0.829;SAS_AF=0.7955;AA=C|||;VT=SNP
6	29078151	rs3116838	C	T	100	PASS	AC=3567;AF=0.71226;AN=5008;NS=2504;DP=16084;EAS_AF=0.6071;AMR_AF=0.7161;AFR_AF=0.6475;EUR_AF=0.8191;SAS_AF=0.7955;AA=c|||;VT=SNP
6	29078234	rs9393944	G	A	100	PASS	AC=453;AF=0.0904553;AN=5008;NS=2504;DP=15462;EAS_AF=0.0982;AMR_AF=0.1037;AFR_AF=0.0787;EUR_AF=0.0924;SAS_AF=0.0869;AA=G|||;VT=SNP
6	29078734	rs9380110	T	C	100	PASS	AC=1861;AF=0.371605;AN=5008;NS=2504;DP=15160;EAS_AF=0.252;AMR_AF=0.2752;AFR_AF=0.6021;EUR_AF=0.2286;SAS_AF=0.3988;AA=c|||;VT=SNP
6	29078922	rs62407639	T	C	100	PASS	AC=792;AF=0.158147;AN=5008;NS=2504;DP=17688;EAS_AF=0.3313;AMR_AF=0.1787;AFR_AF=0.1014;EUR_AF=0.0984;SAS_AF=0.1033;AA=T|||;VT=SNP
6	29079156	rs3130763	C	T	100	PASS	AC=1579;AF=0.315296;AN=5008;NS=2504;DP=17555;EAS_AF=0.3363;AMR_AF=0.4078;AFR_AF=0.0408;EUR_AF=0.5119;SAS_AF=0.3967;AA=C|||;VT=SNP
6	29079199	rs55935025	A	G	100	PASS	AC=206;AF=0.0411342;AN=5008;NS=2504;DP=17249;EAS_AF=0.0248;AMR_AF=0.0317;AFR_AF=0.0106;EUR_AF=0.0328;SAS_AF=0.1145;AA=A|||;VT=SNP
6	29080004	rs28757581	A	G	100	PASS	AC=961;AF=0.191893;AN=5008;NS=2504;DP=22982;EAS_AF=0.1101;AMR_AF=0.1499;AFR_AF=0.3812;EUR_AF=0.1193;SAS_AF=0.1247;AA=A|||;VT=SNP;EX_TARGET
6	29080344	rs3749977	G	A	100	PASS	AC=1861;AF=0.371605;AN=5008;NS=2504;DP=22524;EAS_AF=0.252;AMR_AF=0.2752;AFR_AF=0.6021;EUR_AF=0.2286;SAS_AF=0.3988;AA=G|||;VT=SNP;EX_TARGET
6	29080349	rs3130764	A	G	100	PASS	AC=3764;AF=0.751597;AN=5008;NS=2504;DP=22569;EAS_AF=0.6071;AMR_AF=0.7478;AFR_AF=0.7716;EUR_AF=0.829;SAS_AF=0.7965;AA=G|||;VT=SNP;EX_TARGET
6	29080450	rs3130765	G	A	100	PASS	AC=3568;AF=0.71246;AN=5008;NS=2504;DP=21265;EAS_AF=0.6071;AMR_AF=0.7161;AFR_AF=0.6475;EUR_AF=0.8191;SAS_AF=0.7965;AA=A|||;VT=SNP;EX_TARGET
6	29081042	rs6908651	T	G	100	PASS	AC=1861;AF=0.371605;AN=5008;NS=2504;DP=18878;EAS_AF=0.252;AMR_AF=0.2752;AFR_AF=0.6021;EUR_AF=0.2286;SAS_AF=0.3988;AA=T|||;VT=SNP
6	29081161	rs3129106	T	G	100	PASS	AC=245;AF=0.0489217;AN=5008;NS=2504;DP=18112;EAS_AF=0.0129;AMR_AF=0.062;AFR_AF=0.0083;EUR_AF=0.1491;SAS_AF=0.0286;AA=T|||;VT=SNP
6	29081510	rs17402039	T	G	100	PASS	AC=433;AF=0.0864617;AN=5008;NS=2504;DP=16173;EAS_AF=0.1141;AMR_AF=0.0648;AFR_AF=0.0666;EUR_AF=0.0726;SAS_AF=0.1145;AA=T|||;VT=SNP
6	29081653	rs3129107	G	A	100	PASS	AC=3560;AF=0.710863;AN=5008;NS=2504;DP=9553;EAS_AF=0.6062;AMR_AF=0.7118;AFR_AF=0.6475;EUR_AF=0.8151;SAS_AF=0.7965;AA=A|||;VT=SNP
6	29081756	rs12197546	T	C	100	PASS	AC=61;AF=0.0121805;AN=5008;NS=2504;DP=15180;EAS_AF=0;AMR_AF=0.0072;AFR_AF=0.0015;EUR_AF=0.0507;SAS_AF=0.0031;AA=T|||;VT=SNP
6	29082551	rs149595556	C	A	100	PASS	AC=54;AF=0.0107827;AN=5008;NS=2504;DP=15540;EAS_AF=0.002;AMR_AF=0.0115;AFR_AF=0.0174;EUR_AF=0.0119;SAS_AF=0.0092;AA=C|||;VT=SNP
6	29083996	rs9257501	G	A	100	PASS	AC=3571;AF=0.713059;AN=5008;NS=2504;DP=16397;EAS_AF=0.6071;AMR_AF=0.719;AFR_AF=0.6475;EUR_AF=0.8211;SAS_AF=0.7955;AA=A|||;VT=SNP
6	29084087	rs3129108	A	C	100	PASS	AC=1692;AF=0.337859;AN=5008;NS=2504;DP=19262;EAS_AF=0.3512;AMR_AF=0.4337;AFR_AF=0.0454;EUR_AF=0.5845;SAS_AF=0.3978;AA=A|||;VT=SNP
6	29084232	rs3129109	T	C	100	PASS	AC=1691;AF=0.33766;AN=5008;NS=2504;DP=16893;EAS_AF=0.3512;AMR_AF=0.4337;AFR_AF=0.0454;EUR_AF=0.5845;SAS_AF=0.3967;AA=T|||;VT=SNP
6	29085228	rs3129110	G	A	100	PASS	AC=1689;AF=0.33726;AN=5008;NS=2504;DP=20306;EAS_AF=0.3502;AMR_AF=0.4337;AFR_AF=0.0454;EUR_AF=0.5835;SAS_AF=0.3967;AA=G|||;VT=SNP
6	29086829	rs3130766	T	C	100	PASS	AC=1599;AF=0.319289;AN=5008;NS=2504;DP=19861;EAS_AF=0.3512;AMR_AF=0.4092;AFR_AF=0.0408;EUR_AF=0.5139;SAS_AF=0.3988;AA=T|||;VT=SNP
6	29087030	rs150220172	G	A	100	PASS	AC=40;AF=0.00798722;AN=5008;NS=2504;DP=21419;EAS_AF=0;AMR_AF=0.0086;AFR_AF=0.0008;EUR_AF=0.0119;SAS_AF=0.0215;AA=G|||;VT=SNP
6	29087073	rs3130767	C	T	100	PASS	AC=1690;AF=0.33746;AN=5008;NS=2504;DP=20619;EAS_AF=0.3512;AMR_AF=0.4337;AFR_AF=0.0454;EUR_AF=0.5835;SAS_AF=0.3967;AA=C|||;VT=SNP
6	29087687	rs72856670	C	G	100	PASS	AC=104;AF=0.0207668;AN=5008;NS=2504;DP=18019;EAS_AF=0.0179;AMR_AF=0.0029;AFR_AF=0.0008;EUR_AF=0.0209;SAS_AF=0.0634;AA=C|||;VT=SNP
6	29087917	rs76801685	A	G	100	PASS	AC=528;AF=0.105431;AN=5008;NS=2504;DP=17883;EAS_AF=0.1151;AMR_AF=0.0706;AFR_AF=0.1097;EUR_AF=0.0746;SAS_AF=0.1462;AA=A|||;VT=SNP
6	29088230	rs3130768	C	T	100	PASS	AC=1596;AF=0.31869;AN=5008;NS=2504;DP=12126;EAS_AF=0.3502;AMR_AF=0.4092;AFR_AF=0.0408;EUR_AF=0.5139;SAS_AF=0.3967;AA=C|||;VT=SNP
6	29088815	rs2064162	C	T	100	PASS	AC=1693;AF=0.338059;AN=5008;NS=2504;DP=20296;EAS_AF=0.3502;AMR_AF=0.4337;AFR_AF=0.0454;EUR_AF=0.5835;SAS_AF=0.4008;AA=C|||;VT=SNP
6	29088868	rs9501644	T	A	100	PASS	AC=205;AF=0.0409345;AN=5008;NS=2504;DP=20456;EAS_AF=0.0248;AMR_AF=0.0317;AFR_AF=0.0098;EUR_AF=0.0328;SAS_AF=0.1145;AA=T|||;VT=SNP
6	29088925	rs1980462	C	A	100	PASS	AC=533;AF=0.10643;AN=5008;NS=2504;DP=20572;EAS_AF=0.1151;AMR_AF=0.0706;AFR_AF=0.1135;EUR_AF=0.0746;SAS_AF=0.1462;AA=C|||;VT=SNP
6	29088951	rs1980463	A	G	100	PASS	AC=527;AF=0.105232;AN=5008;NS=2504;DP=20431;EAS_AF=0.1151;AMR_AF=0.0706;AFR_AF=0.1089;EUR_AF=0.0746;SAS_AF=0.1462;AA=A|||;VT=SNP
6	29089231	rs2394519	A	T	100	PASS	AC=1689;AF=0.33726;AN=5008;NS=2504;DP=21799;EAS_AF=0.3512;AMR_AF=0.4337;AFR_AF=0.0446;EUR_AF=0.5835;SAS_AF=0.3967;AA=A|||;VT=SNP
6	29089782	rs118003375	C	T	100	PASS	AC=41;AF=0.0081869;AN=5008;NS=2504;DP=18700;EAS_AF=0.005;AMR_AF=0.0115;AFR_AF=0.003;EUR_AF=0.0099;SAS_AF=0.0143;AA=C|||;VT=SNP
6	29090011	rs3129112	G	A	100	PASS	AC=92;AF=0.0183706;AN=5008;NS=2504;DP=19379;EAS_AF=0;AMR_AF=0.0245;AFR_AF=0.0038;EUR_AF=0.0696;SAS_AF=0;AA=G|||;VT=SNP
6	29090028	rs115817636	C	T	100	PASS	AC=161;AF=0.0321486;AN=5008;NS=2504;DP=19021;EAS_AF=0.0089;AMR_AF=0.0259;AFR_AF=0.003;EUR_AF=0.0308;SAS_AF=0.1012;AA=C|||;VT=SNP
6	29090251	rs3129113	T	C	100	PASS	AC=3572;AF=0.713259;AN=5008;NS=2504;DP=18590;EAS_AF=0.6071;AMR_AF=0.719;AFR_AF=0.6483;EUR_AF=0.8211;SAS_AF=0.7955;AA=C|||;VT=SNP
6	29092498	rs6932333	G	A	100	PASS	AC=526;AF=0.105032;AN=5008;NS=2504;DP=14168;EAS_AF=0.1151;AMR_AF=0.0706;AFR_AF=0.1082;EUR_AF=0.0746;SAS_AF=0.1462;AA=G|||;VT=SNP
6	29092579	rs3130772	C	G	100	PASS	AC=1680;AF=0.335463;AN=5008;NS=2504;DP=17075;EAS_AF=0.3522;AMR_AF=0.428;AFR_AF=0.0454;EUR_AF=0.5845;SAS_AF=0.3885;AA=C|||;VT=SNP
6	29093474	rs116644625	A	G	100	PASS	AC=281;AF=0.0561102;AN=5008;NS=2504;DP=15769;EAS_AF=0.1111;AMR_AF=0.049;AFR_AF=0.0068;EUR_AF=0.0616;SAS_AF=0.0654;AA=a|||;VT=SNP
6	29093659	rs3116842	C	T	100	PASS	AC=1678;AF=0.335064;AN=5008;NS=2504;DP=13710;EAS_AF=0.3502;AMR_AF=0.428;AFR_AF=0.0454;EUR_AF=0.5845;SAS_AF=0.3885;AA=C|||;VT=SNP
6	29093788	rs3129116	A	G	100	PASS	AC=1679;AF=0.335264;AN=5008;NS=2504;DP=17854;EAS_AF=0.3512;AMR_AF=0.428;AFR_AF=0.0454;EUR_AF=0.5845;SAS_AF=0.3885;AA=A|||;VT=SNP
6	29094435	rs11758251	T	A	100	PASS	AC=28;AF=0.00559105;AN=5008;NS=2504;DP=16899;EAS_AF=0.001;AMR_AF=0.0144;AFR_AF=0;EUR_AF=0.0149;SAS_AF=0.002;AA=T|||;VT=SNP
6	29095121	rs3129117	G	A	100	PASS	AC=3571;AF=0.713059;AN=5008;NS=2504;DP=16464;EAS_AF=0.6062;AMR_AF=0.7161;AFR_AF=0.6467;EUR_AF=0.8221;SAS_AF=0.7986;AA=A|||;VT=SNP
6	29095224	rs78313058	G	A	100	PASS	AC=524;AF=0.104633;AN=5008;NS=2504;DP=17561;EAS_AF=0.1151;AMR_AF=0.0706;AFR_AF=0.1074;EUR_AF=0.0746;SAS_AF=0.1452;AA=G|||;VT=SNP
6	29095234	rs9380111	G	A	100	PASS	AC=1873;AF=0.374002;AN=5008;NS=2504;DP=17381;EAS_AF=0.252;AMR_AF=0.2824;AFR_AF=0.6006;EUR_AF=0.2286;SAS_AF=0.408;AA=G|||;VT=SNP
6	29095908	rs3130773	G	A	100	PASS	AC=88;AF=0.0175719;AN=5008;NS=2504;DP=21173;EAS_AF=0;AMR_AF=0.0202;AFR_AF=0.003;EUR_AF=0.0696;SAS_AF=0;AA=G|||;VT=SNP
6	29095943	rs10223686	G	A	100	PASS	AC=343;AF=0.0684904;AN=5008;NS=2504;DP=21047;EAS_AF=0.0268;AMR_AF=0.0533;AFR_AF=0.093;EUR_AF=0.0348;SAS_AF=0.1237;AA=G|||;VT=SNP
6	29096033	rs9295791	A	G	100	PASS	AC=450;AF=0.0898562;AN=5008;NS=2504;DP=21090;EAS_AF=0.0992;AMR_AF=0.111;AFR_AF=0.0734;EUR_AF=0.0905;SAS_AF=0.0869;AA=A|||;VT=SNP
6	29096414	rs3130774	C	T	100	PASS	AC=1747;AF=0.348842;AN=5008;NS=2504;DP=20817;EAS_AF=0.3512;AMR_AF=0.4308;AFR_AF=0.093;EUR_AF=0.5865;SAS_AF=0.3896;AA=C|||;VT=SNP
6	29096849	rs3129118	T	C	100	PASS	AC=3569;AF=0.71266;AN=5008;NS=2504;DP=18113;EAS_AF=0.6052;AMR_AF=0.7161;AFR_AF=0.646;EUR_AF=0.8221;SAS_AF=0.7986;AA=C|||;VT=SNP
6	29096995	rs4713203	G	A	100	PASS	AC=1806;AF=0.360623;AN=5008;NS=2504;DP=19256;EAS_AF=0.252;AMR_AF=0.2795;AFR_AF=0.553;EUR_AF=0.2266;SAS_AF=0.408;AA=G|||;VT=SNP
6	29097127	rs3116843	G	A	100	PASS	AC=1747;AF=0.348842;AN=5008;NS=2504;DP=15436;EAS_AF=0.3512;AMR_AF=0.4308;AFR_AF=0.093;EUR_AF=0.5865;SAS_AF=0.3896;AA=G|||;VT=SNP
6	29097247	rs9283885	G	A	100	PASS	AC=1807;AF=0.360823;AN=5008;NS=2504;DP=16560;EAS_AF=0.253;AMR_AF=0.2795;AFR_AF=0.553;EUR_AF=0.2266;SAS_AF=0.408;AA=G|||;VT=SNP
6	29097397	rs28986282	C	T	100	PASS	AC=72;AF=0.014377;AN=5008;NS=2504;DP=18014;EAS_AF=0.001;AMR_AF=0.0202;AFR_AF=0.0008;EUR_AF=0.0447;SAS_AF=0.0112;AA=C|||;VT=SNP
6	29097769	rs9295793	C	A	100	PASS	AC=1238;AF=0.247204;AN=5008;NS=2504;DP=15337;EAS_AF=0.1369;AMR_AF=0.2075;AFR_AF=0.4244;EUR_AF=0.1521;SAS_AF=0.2474;AA=C|||;VT=SNP
6	29097936	rs3116844	C	A	100	PASS	AC=1587;AF=0.316893;AN=5008;NS=2504;DP=20616;EAS_AF=0.3512;AMR_AF=0.4035;AFR_AF=0.0408;EUR_AF=0.5149;SAS_AF=0.3896;AA=C|||;VT=SNP
6	29098369	rs3130775	G	A	100	PASS	AC=1747;AF=0.348842;AN=5008;NS=2504;DP=23676;EAS_AF=0.3512;AMR_AF=0.4308;AFR_AF=0.093;EUR_AF=0.5865;SAS_AF=0.3896;AA=G|||;VT=SNP
6	29098500	rs3130776	A	G	100	PASS	AC=4714;AF=0.941294;AN=5008;NS=2504;DP=20859;EAS_AF=0.9931;AMR_AF=0.9366;AFR_AF=0.8926;EUR_AF=0.9473;SAS_AF=0.9509;AA=G|||;VT=SNP
6	29098796	rs3130777	C	G	100	PASS	AC=88;AF=0.0175719;AN=5008;NS=2504;DP=22042;EAS_AF=0;AMR_AF=0.0202;AFR_AF=0.003;EUR_AF=0.0696;SAS_AF=0;AA=C|||;VT=SNP
6	29098881	rs6930288	A	T	100	PASS	AC=896;AF=0.178914;AN=5008;NS=2504;DP=21693;EAS_AF=0.1101;AMR_AF=0.1542;AFR_AF=0.3306;EUR_AF=0.1173;SAS_AF=0.1258;AA=A|||;VT=SNP
6	29098882	rs80090088	A	G	100	PASS	AC=525;AF=0.104832;AN=5008;NS=2504;DP=21730;EAS_AF=0.1151;AMR_AF=0.0706;AFR_AF=0.1082;EUR_AF=0.0746;SAS_AF=0.1452;AA=A|||;VT=SNP
6	29099579	rs3130778	T	C	100	PASS	AC=1747;AF=0.348842;AN=5008;NS=2504;DP=20151;EAS_AF=0.3512;AMR_AF=0.4308;AFR_AF=0.093;EUR_AF=0.5865;SAS_AF=0.3896;AA=T|||;VT=SNP
6	29101121	rs7738990	G	C	100	PASS	AC=477;AF=0.0952476;AN=5008;NS=2504;DP=16667;EAS_AF=0.1161;AMR_AF=0.0677;AFR_AF=0.0726;EUR_AF=0.0746;SAS_AF=0.1452;AA=G|||;VT=SNP
6	29102861	rs3129119	A	G	100	PASS	AC=1398;AF=0.279153;AN=5008;NS=2504;DP=15980;EAS_AF=0.1369;AMR_AF=0.2349;AFR_AF=0.4758;EUR_AF=0.2237;SAS_AF=0.2485;AA=A|||;VT=SNP
6	29104672	rs2223363	C	T	100	PASS	AC=474;AF=0.0946486;AN=5008;NS=2504;DP=18016;EAS_AF=0.1151;AMR_AF=0.0677;AFR_AF=0.0726;EUR_AF=0.0736;SAS_AF=0.1442;AA=C|||;VT=SNP
6	29104935	rs9295794	G	A	100	PASS	AC=429;AF=0.0856629;AN=5008;NS=2504;DP=15020;EAS_AF=0.0982;AMR_AF=0.1066;AFR_AF=0.059;EUR_AF=0.0895;SAS_AF=0.09;AA=G|||;VT=SNP
6	29105249	rs137876897	C	T	100	PASS	AC=170;AF=0.0339457;AN=5008;NS=2504;DP=14503;EAS_AF=0.0089;AMR_AF=0.0259;AFR_AF=0.003;EUR_AF=0.0308;SAS_AF=0.1104;AA=C|||;VT=SNP
6	29105945	rs76331923	G	A	100	PASS	AC=329;AF=0.0656949;AN=5008;NS=2504;DP=22904;EAS_AF=0.0268;AMR_AF=0.049;AFR_AF=0.0855;EUR_AF=0.0338;SAS_AF=0.1237;AA=G|||;VT=SNP
6	29106199	rs114254470	T	C	100	PASS	AC=14;AF=0.00279553;AN=5008;NS=2504;DP=21206;EAS_AF=0;AMR_AF=0.0043;AFR_AF=0;EUR_AF=0.0109;SAS_AF=0;AA=T|||;VT=SNP
6	29106468	rs2267632	G	A	100	PASS	AC=277;AF=0.0553115;AN=5008;NS=2504;DP=20135;EAS_AF=0.1111;AMR_AF=0.049;AFR_AF=0.0061;EUR_AF=0.0606;SAS_AF=0.0634;AA=G|||;VT=SNP
6	29107052	rs9468487	A	G	100	PASS	AC=430;AF=0.0858626;AN=5008;NS=2504;DP=18554;EAS_AF=0.0347;AMR_AF=0.0562;AFR_AF=0.1407;EUR_AF=0.0457;SAS_AF=0.1268;AA=A|||;VT=SNP
6	29107198	rs114685781	A	G	100	PASS	AC=21;AF=0.00419329;AN=5008;NS=2504;DP=18509;EAS_AF=0;AMR_AF=0.0086;AFR_AF=0;EUR_AF=0.0149;SAS_AF=0;AA=A|||;VT=SNP
6	29107336	rs111942623	C	T	100	PASS	AC=16;AF=0.00319489;AN=5008;NS=2504;DP=18892;EAS_AF=0.001;AMR_AF=0.0043;AFR_AF=0;EUR_AF=0.0119;SAS_AF=0;AA=C|||;VT=SNP
6	29107654	rs17343049	A	C	100	PASS	AC=475;AF=0.0948482;AN=5008;NS=2504;DP=18727;EAS_AF=0.1151;AMR_AF=0.0677;AFR_AF=0.0726;EUR_AF=0.0746;SAS_AF=0.1442;AA=A|||;VT=SNP
6	29108291	rs9393945	C	G	100	PASS	AC=427;AF=0.0852636;AN=5008;NS=2504;DP=18287;EAS_AF=0.0982;AMR_AF=0.1052;AFR_AF=0.0582;EUR_AF=0.0905;SAS_AF=0.089;AA=C|||;VT=SNP
6	29108729	rs3130714	A	G	100	PASS	AC=3549;AF=0.708666;AN=5008;NS=2504;DP=17916;EAS_AF=0.6022;AMR_AF=0.7104;AFR_AF=0.6407;EUR_AF=0.8171;SAS_AF=0.7975;AA=A|||;VT=SNP
6	29109042	rs56023790	A	G	100	PASS	AC=51;AF=0.0101837;AN=5008;NS=2504;DP=15871;EAS_AF=0;AMR_AF=0.0202;AFR_AF=0;EUR_AF=0.0288;SAS_AF=0.0082;AA=A|||;VT=SNP
6	29109197	rs3130715	G	A	100	PASS	AC=88;AF=0.0175719;AN=5008;NS=2504;DP=14065;EAS_AF=0;AMR_AF=0.0202;AFR_AF=0.003;EUR_AF=0.0696;SAS_AF=0;AA=G|||;VT=SNP
6	29110584	rs3116845	C	T	100	PASS	AC=3577;AF=0.714257;AN=5008;NS=2504;DP=17973;EAS_AF=0.6062;AMR_AF=0.7219;AFR_AF=0.6452;EUR_AF=0.826;SAS_AF=0.7986;AA=T|||;VT=SNP
6	29110778	rs7745785	T	C	100	PASS	AC=486;AF=0.0970447;AN=5008;NS=2504;DP=17945;EAS_AF=0.1151;AMR_AF=0.0677;AFR_AF=0.0726;EUR_AF=0.0746;SAS_AF=0.1554;AA=T|||;VT=SNP
6	29110838	rs7763908	G	A	100	PASS	AC=488;AF=0.0974441;AN=5008;NS=2504;DP=18193;EAS_AF=0.1151;AMR_AF=0.0692;AFR_AF=0.0726;EUR_AF=0.0755;SAS_AF=0.1554;AA=G|||;VT=SNP
6	29111599	rs117516434	C	T	100	PASS	AC=34;AF=0.00678914;AN=5008;NS=2504;DP=20939;EAS_AF=0.005;AMR_AF=0.0058;AFR_AF=0.003;EUR_AF=0.007;SAS_AF=0.0143;AA=C|||;VT=SNP
6	29111621	rs9468490	G	A	100	PASS	AC=308;AF=0.0615016;AN=5008;NS=2504;DP=20724;EAS_AF=0.0268;AMR_AF=0.0476;AFR_AF=0.0711;EUR_AF=0.0328;SAS_AF=0.1237;AA=G|||;VT=SNP
6	29111742	rs146252326	T	C	100	PASS	AC=170;AF=0.0339457;AN=5008;NS=2504;DP=20556;EAS_AF=0.0089;AMR_AF=0.0259;AFR_AF=0.003;EUR_AF=0.0308;SAS_AF=0.1104;AA=T|||;VT=SNP
6	29111775	rs3129120	T	C	100	PASS	AC=161;AF=0.0321486;AN=5008;NS=2504;DP=20127;EAS_AF=0;AMR_AF=0.0274;AFR_AF=0.053;EUR_AF=0.0716;SAS_AF=0;AA=T|||;VT=SNP
6	29111987	rs41317443	C	T	100	PASS	AC=476;AF=0.0950479;AN=5008;NS=2504;DP=21549;EAS_AF=0.1151;AMR_AF=0.0677;AFR_AF=0.0734;EUR_AF=0.0746;SAS_AF=0.1442;AA=C|||;VT=SNP
6	29112223	rs41317547	A	G	100	PASS	AC=18;AF=0.00359425;AN=5008;NS=2504;DP=18081;EAS_AF=0;AMR_AF=0.0043;AFR_AF=0.0008;EUR_AF=0.0139;SAS_AF=0;AA=A|||;VT=SNP
6	29112909	rs17402566	T	A	100	PASS	AC=46;AF=0.0091853;AN=5008;NS=2504;DP=16810;EAS_AF=0;AMR_AF=0.0043;AFR_AF=0.0008;EUR_AF=0.0398;SAS_AF=0.002;AA=T|||;VT=SNP
6	29113597	rs9368592	G	T	100	PASS	AC=427;AF=0.0852636;AN=5008;NS=2504;DP=18106;EAS_AF=0.0982;AMR_AF=0.1066;AFR_AF=0.0582;EUR_AF=0.0895;SAS_AF=0.089;AA=G|||;VT=SNP
6	29113790	rs28986283	T	G	100	PASS	AC=42;AF=0.00838658;AN=5008;NS=2504;DP=17386;EAS_AF=0.001;AMR_AF=0.0086;AFR_AF=0.0008;EUR_AF=0.0288;SAS_AF=0.0051;AA=T|||;VT=SNP
6	29114616	rs3116846	C	T	100	PASS	AC=1637;AF=0.326877;AN=5008;NS=2504;DP=18314;EAS_AF=0.3522;AMR_AF=0.4063;AFR_AF=0.0772;EUR_AF=0.5159;SAS_AF=0.3875;AA=C|||;VT=SNP
6	29114621	rs3130718	G	A	100	PASS	AC=1586;AF=0.316693;AN=5008;NS=2504;DP=18325;EAS_AF=0.3522;AMR_AF=0.4035;AFR_AF=0.0408;EUR_AF=0.5149;SAS_AF=0.3875;AA=G|||;VT=SNP
6	29114907	rs3130719	A	G	100	PASS	AC=3578;AF=0.714457;AN=5008;NS=2504;DP=17967;EAS_AF=0.6081;AMR_AF=0.7219;AFR_AF=0.6452;EUR_AF=0.826;SAS_AF=0.7975;AA=G|||;VT=SNP
6	29115748	rs3130720	C	G	100	PASS	AC=1994;AF=0.398163;AN=5008;NS=2504;DP=16823;EAS_AF=0.3869;AMR_AF=0.4582;AFR_AF=0.1664;EUR_AF=0.5596;SAS_AF=0.5143;AA=C|||;VT=SNP
6	29115934	rs3129121	A	G	100	PASS	AC=1894;AF=0.378195;AN=5008;NS=2504;DP=16932;EAS_AF=0.379;AMR_AF=0.451;AFR_AF=0.112;EUR_AF=0.5477;SAS_AF=0.5112;AA=a|||;VT=SNP
6	29116198	rs3130721	G	A	100	PASS	AC=1893;AF=0.377995;AN=5008;NS=2504;DP=15940;EAS_AF=0.379;AMR_AF=0.451;AFR_AF=0.1112;EUR_AF=0.5477;SAS_AF=0.5112;AA=G|||;VT=SNP
6	29117423	rs2179273	G	A	100	PASS	AC=1895;AF=0.378395;AN=5008;NS=2504;DP=21749;EAS_AF=0.379;AMR_AF=0.451;AFR_AF=0.1127;EUR_AF=0.5477;SAS_AF=0.5112;AA=g|||;VT=SNP
6	29117481	rs112307369	G	A	100	PASS	AC=307;AF=0.0613019;AN=5008;NS=2504;DP=22612;EAS_AF=0.0268;AMR_AF=0.0476;AFR_AF=0.0703;EUR_AF=0.0328;SAS_AF=0.1237;AA=g|||;VT=SNP
6	29117546	rs80292241	G	A	100	PASS	AC=1893;AF=0.377995;AN=5008;NS=2504;DP=24745;EAS_AF=0.379;AMR_AF=0.451;AFR_AF=0.1112;EUR_AF=0.5477;SAS_AF=0.5112;AA=g|||;VT=SNP
6	29117852	rs3129122	G	A	100	PASS	AC=976;AF=0.194888;AN=5008;NS=2504;DP=19566;EAS_AF=0.1022;AMR_AF=0.1844;AFR_AF=0.3336;EUR_AF=0.1819;SAS_AF=0.1237;AA=g|||;VT=SNP
6	29118119	rs41317551	A	C	100	PASS	AC=474;AF=0.0946486;AN=5008;NS=2504;DP=17743;EAS_AF=0.1141;AMR_AF=0.0677;AFR_AF=0.0726;EUR_AF=0.0746;SAS_AF=0.1442;AA=a|||;VT=SNP
6	29118530	rs3130724	C	A	100	PASS	AC=974;AF=0.194489;AN=5008;NS=2504;DP=16581;EAS_AF=0.1022;AMR_AF=0.183;AFR_AF=0.3328;EUR_AF=0.1819;SAS_AF=0.1237;AA=c|||;VT=SNP
6	29118589	rs76646055	A	G	100	PASS	AC=16;AF=0.00319489;AN=5008;NS=2504;DP=14320;EAS_AF=0.001;AMR_AF=0.0043;AFR_AF=0;EUR_AF=0.0119;SAS_AF=0;AA=a|||;VT=SNP
6	29118596	rs9501669	C	G	100	PASS	AC=214;AF=0.0427316;AN=5008;NS=2504;DP=14347;EAS_AF=0.0248;AMR_AF=0.0317;AFR_AF=0.0098;EUR_AF=0.0328;SAS_AF=0.1237;AA=c|||;VT=SNP
6	29118747	rs3130725	T	G	100	PASS	AC=161;AF=0.0321486;AN=5008;NS=2504;DP=11740;EAS_AF=0;AMR_AF=0.0274;AFR_AF=0.053;EUR_AF=0.0716;SAS_AF=0;AA=t|||;VT=SNP
6	29118813	rs3116847	C	T	100	PASS	AC=3549;AF=0.708666;AN=5008;NS=2504;DP=12678;EAS_AF=0.6062;AMR_AF=0.7205;AFR_AF=0.6256;EUR_AF=0.826;SAS_AF=0.7975;AA=t|||;VT=SNP
6	29119159	rs3129123	T	C	100	PASS	AC=1996;AF=0.398562;AN=5008;NS=2504;DP=14356;EAS_AF=0.3869;AMR_AF=0.4582;AFR_AF=0.1672;EUR_AF=0.5606;SAS_AF=0.5143;AA=N|||;VT=SNP
6	29119905	rs9391759	A	G	100	PASS	AC=444;AF=0.0886581;AN=5008;NS=2504;DP=16735;EAS_AF=0.0972;AMR_AF=0.1095;AFR_AF=0.0696;EUR_AF=0.0905;SAS_AF=0.089;AA=A|||;VT=SNP
6	29120756	rs141917279	G	A	100	PASS	AC=171;AF=0.0341454;AN=5008;NS=2504;DP=17254;EAS_AF=0.0089;AMR_AF=0.0259;AFR_AF=0.003;EUR_AF=0.0308;SAS_AF=0.1115;AA=g|||;VT=SNP
6	29121320	rs3129124	A	G	100	PASS	AC=1586;AF=0.316693;AN=5008;NS=2504;DP=14510;EAS_AF=0.3522;AMR_AF=0.4035;AFR_AF=0.0408;EUR_AF=0.5149;SAS_AF=0.3875;AA=A|||;VT=SNP
6	29121381	rs3129125	A	T	100	PASS	AC=1996;AF=0.398562;AN=5008;NS=2504;DP=14237;EAS_AF=0.3879;AMR_AF=0.4582;AFR_AF=0.1672;EUR_AF=0.5596;SAS_AF=0.5143;AA=A|||;VT=SNP
6	29121631	rs3129126	G	A	100	PASS	AC=1585;AF=0.316494;AN=5008;NS=2504;DP=12557;EAS_AF=0.3522;AMR_AF=0.4035;AFR_AF=0.0408;EUR_AF=0.5149;SAS_AF=0.3865;AA=G|||;VT=SNP
6	29121960	rs3130726	T	A	100	PASS	AC=1995;AF=0.398363;AN=5008;NS=2504;DP=13035;EAS_AF=0.3869;AMR_AF=0.4582;AFR_AF=0.1672;EUR_AF=0.5596;SAS_AF=0.5143;AA=T|||;VT=SNP
6	29123073	rs3129128	G	A	100	PASS	AC=89;AF=0.0177716;AN=5008;NS=2504;DP=18413;EAS_AF=0.003;AMR_AF=0.0231;AFR_AF=0.0015;EUR_AF=0.0417;SAS_AF=0.0266;AA=G|||;VT=SNP
6	29124189	rs3129129	G	A	100	PASS	AC=974;AF=0.194489;AN=5008;NS=2504;DP=15276;EAS_AF=0.1022;AMR_AF=0.1844;AFR_AF=0.3321;EUR_AF=0.1819;SAS_AF=0.1237;AA=G|||;VT=SNP
6	29124514	rs2894075	C	A	100	PASS	AC=474;AF=0.0946486;AN=5008;NS=2504;DP=16202;EAS_AF=0.1141;AMR_AF=0.0677;AFR_AF=0.0726;EUR_AF=0.0746;SAS_AF=0.1442;AA=C|||;VT=SNP
6	29124632	rs3130727	T	C	100	PASS	AC=1996;AF=0.398562;AN=5008;NS=2504;DP=16380;EAS_AF=0.3879;AMR_AF=0.4582;AFR_AF=0.1672;EUR_AF=0.5596;SAS_AF=0.5143;AA=T|||;VT=SNP
6	29124694	rs3129130	G	T	100	PASS	AC=3765;AF=0.751797;AN=5008;NS=2504;DP=16122;EAS_AF=0.6081;AMR_AF=0.7493;AFR_AF=0.7678;EUR_AF=0.832;SAS_AF=0.7975;AA=T|||;VT=SNP
6	29125147	rs41317555	C	T	100	PASS	AC=382;AF=0.076278;AN=5008;NS=2504;DP=17534;EAS_AF=0.1131;AMR_AF=0.062;AFR_AF=0.031;EUR_AF=0.0726;SAS_AF=0.1135;AA=C|||;VT=SNP
6	29125203	rs115946746	C	A	100	PASS	AC=73;AF=0.0145767;AN=5008;NS=2504;DP=18162;EAS_AF=0.002;AMR_AF=0.0144;AFR_AF=0.0303;EUR_AF=0.0119;SAS_AF=0.0092;AA=C|||;VT=SNP
6	29125402	rs3129131	G	A	100	PASS	AC=1896;AF=0.378594;AN=5008;NS=2504;DP=18470;EAS_AF=0.38;AMR_AF=0.451;AFR_AF=0.112;EUR_AF=0.5477;SAS_AF=0.5123;AA=G|||;VT=SNP
6	29125738	rs3130728	T	A	100	PASS	AC=1586;AF=0.316693;AN=5008;NS=2504;DP=16974;EAS_AF=0.3522;AMR_AF=0.402;AFR_AF=0.0408;EUR_AF=0.5149;SAS_AF=0.3885;AA=T|||;VT=SNP
6	29125747	rs3130729	G	T	100	PASS	AC=1586;AF=0.316693;AN=5008;NS=2504;DP=16954;EAS_AF=0.3522;AMR_AF=0.402;AFR_AF=0.0408;EUR_AF=0.5149;SAS_AF=0.3885;AA=G|||;VT=SNP
6	29126149	rs41317559	G	A	100	PASS	AC=546;AF=0.109026;AN=5008;NS=2504;DP=14948;EAS_AF=0.119;AMR_AF=0.0793;AFR_AF=0.1089;EUR_AF=0.0835;SAS_AF=0.1462;AA=G|||;VT=SNP
6	29126469	rs116752445	T	C	100	PASS	AC=73;AF=0.0145767;AN=5008;NS=2504;DP=16995;EAS_AF=0.002;AMR_AF=0.0144;AFR_AF=0.0303;EUR_AF=0.0119;SAS_AF=0.0092;AA=T|||;VT=SNP
6	29126495	rs62405961	T	A	100	PASS	AC=19;AF=0.00379393;AN=5008;NS=2504;DP=16835;EAS_AF=0;AMR_AF=0.0072;AFR_AF=0;EUR_AF=0.0119;SAS_AF=0.002;AA=T|||;VT=SNP
6	29126943	rs3130730	T	C	100	PASS	AC=1587;AF=0.316893;AN=5008;NS=2504;DP=19355;EAS_AF=0.3522;AMR_AF=0.4035;AFR_AF=0.0408;EUR_AF=0.5149;SAS_AF=0.3885;AA=T|||;VT=SNP
6	29127160	rs11970695	T	C	100	PASS	AC=409;AF=0.0816693;AN=5008;NS=2504;DP=18169;EAS_AF=0.0347;AMR_AF=0.0548;AFR_AF=0.1263;EUR_AF=0.0447;SAS_AF=0.1268;AA=T|||;VT=SNP
6	29127469	rs3130732	G	C	100	PASS	AC=2011;AF=0.401558;AN=5008;NS=2504;DP=15447;EAS_AF=0.3869;AMR_AF=0.4683;AFR_AF=0.1687;EUR_AF=0.5656;SAS_AF=0.5153;AA=C|||;VT=SNP
6	29127687	rs6919344	G	A	100	PASS	AC=1894;AF=0.378195;AN=5008;NS=2504;DP=14754;EAS_AF=0.379;AMR_AF=0.451;AFR_AF=0.112;EUR_AF=0.5467;SAS_AF=0.5123;AA=G|||;VT=SNP
6	29127839	rs41317563	G	A	100	PASS	AC=382;AF=0.076278;AN=5008;NS=2504;DP=13163;EAS_AF=0.1141;AMR_AF=0.062;AFR_AF=0.0303;EUR_AF=0.0726;SAS_AF=0.1135;AA=G|||;VT=SNP
6	29128575	rs3130734	T	G	100	PASS	AC=1994;AF=0.398163;AN=5008;NS=2504;DP=21220;EAS_AF=0.3859;AMR_AF=0.4582;AFR_AF=0.1672;EUR_AF=0.5596;SAS_AF=0.5143;AA=T|||;VT=SNP
6	29128708	rs55759158	C	A	100	PASS	AC=781;AF=0.15595;AN=5008;NS=2504;DP=20713;EAS_AF=0.3304;AMR_AF=0.1787;AFR_AF=0.0968;EUR_AF=0.0934;SAS_AF=0.1043;AA=C|||;VT=SNP
6	29128765	rs3130735	G	C	100	PASS	AC=1996;AF=0.398562;AN=5008;NS=2504;DP=20853;EAS_AF=0.3869;AMR_AF=0.4582;AFR_AF=0.1672;EUR_AF=0.5596;SAS_AF=0.5153;AA=G|||;VT=SNP
6	29129234	rs3116848	C	G	100	PASS	AC=1996;AF=0.398562;AN=5008;NS=2504;DP=20590;EAS_AF=0.3869;AMR_AF=0.4582;AFR_AF=0.1672;EUR_AF=0.5596;SAS_AF=0.5153;AA=C|||;VT=SNP
6	29129983	rs2142906	G	A	100	PASS	AC=1895;AF=0.378395;AN=5008;NS=2504;DP=20008;EAS_AF=0.379;AMR_AF=0.451;AFR_AF=0.112;EUR_AF=0.5477;SAS_AF=0.5123;AA=G|||;VT=SNP
6	29130238	rs111757599	G	A	100	PASS	AC=145;AF=0.0289537;AN=5008;NS=2504;DP=17454;EAS_AF=0.002;AMR_AF=0.0303;AFR_AF=0.0688;EUR_AF=0.0179;SAS_AF=0.0133;AA=A|||;VT=SNP
6	29130276	rs3129137	T	C	100	PASS	AC=1624;AF=0.324281;AN=5008;NS=2504;DP=18675;EAS_AF=0.2272;AMR_AF=0.2709;AFR_AF=0.4992;EUR_AF=0.2773;SAS_AF=0.274;AA=T|||;VT=SNP
6	29130282	rs3129138	A	G	100	PASS	AC=1630;AF=0.325479;AN=5008;NS=2504;DP=18891;EAS_AF=0.2272;AMR_AF=0.2709;AFR_AF=0.5038;EUR_AF=0.2773;SAS_AF=0.274;AA=A|||;VT=SNP
6	29130494	rs3129139	G	C	100	PASS	AC=1895;AF=0.378395;AN=5008;NS=2504;DP=18994;EAS_AF=0.379;AMR_AF=0.451;AFR_AF=0.112;EUR_AF=0.5477;SAS_AF=0.5123;AA=C|||;VT=SNP
6	29130502	rs3129140	T	C	100	PASS	AC=3517;AF=0.702276;AN=5008;NS=2504;DP=18859;EAS_AF=0.6062;AMR_AF=0.719;AFR_AF=0.6112;EUR_AF=0.825;SAS_AF=0.7863;AA=C|||;VT=SNP
6	29130684	rs41317567	G	A	100	PASS	AC=381;AF=0.0760783;AN=5008;NS=2504;DP=21823;EAS_AF=0.1131;AMR_AF=0.062;AFR_AF=0.0303;EUR_AF=0.0726;SAS_AF=0.1135;AA=G|||;VT=SNP
6	29131190	rs3129141	A	G	100	PASS	AC=1078;AF=0.215256;AN=5008;NS=2504;DP=13631;EAS_AF=0.1101;AMR_AF=0.1916;AFR_AF=0.3888;EUR_AF=0.1938;SAS_AF=0.1278;AA=A|||;VT=SNP
6	29132271	rs76668218	G	T	100	PASS	AC=142;AF=0.0283546;AN=5008;NS=2504;DP=20127;EAS_AF=0.002;AMR_AF=0.0303;AFR_AF=0.0688;EUR_AF=0.0189;SAS_AF=0.0092;AA=G|||;VT=SNP
6	29132501	rs1073819	T	A	100	PASS	AC=783;AF=0.15635;AN=5008;NS=2504;DP=18768;EAS_AF=0.3313;AMR_AF=0.1801;AFR_AF=0.0968;EUR_AF=0.0934;SAS_AF=0.1043;AA=T|||;VT=SNP
6	29132520	rs1073820	A	G	100	PASS	AC=1996;AF=0.398562;AN=5008;NS=2504;DP=19168;EAS_AF=0.3869;AMR_AF=0.4582;AFR_AF=0.1672;EUR_AF=0.5596;SAS_AF=0.5153;AA=A|||;VT=SNP
6	29132776	rs3129143	A	C	100	PASS	AC=1996;AF=0.398562;AN=5008;NS=2504;DP=19612;EAS_AF=0.3869;AMR_AF=0.4582;AFR_AF=0.1672;EUR_AF=0.5596;SAS_AF=0.5153;AA=A|||;VT=SNP
6	29132828	rs3129144	A	G	100	PASS	AC=1896;AF=0.378594;AN=5008;NS=2504;DP=21017;EAS_AF=0.379;AMR_AF=0.451;AFR_AF=0.112;EUR_AF=0.5487;SAS_AF=0.5123;AA=A|||;VT=SNP
6	29132950	rs3130736	T	C	100	PASS	AC=1896;AF=0.378594;AN=5008;NS=2504;DP=20876;EAS_AF=0.379;AMR_AF=0.4524;AFR_AF=0.112;EUR_AF=0.5477;SAS_AF=0.5123;AA=T|||;VT=SNP
6	29132976	rs114340663	G	C	100	PASS	AC=73;AF=0.0145767;AN=5008;NS=2504;DP=19606;EAS_AF=0.002;AMR_AF=0.0144;AFR_AF=0.0303;EUR_AF=0.0119;SAS_AF=0.0092;AA=G|||;VT=SNP
6	29133301	rs3129145	G	A	100	PASS	AC=1588;AF=0.317093;AN=5008;NS=2504;DP=17040;EAS_AF=0.3522;AMR_AF=0.4049;AFR_AF=0.0408;EUR_AF=0.5149;SAS_AF=0.3885;AA=G|||;VT=SNP
6	29133556	rs7382657	T	C	100	PASS	AC=1893;AF=0.377995;AN=5008;NS=2504;DP=16931;EAS_AF=0.379;AMR_AF=0.451;AFR_AF=0.112;EUR_AF=0.5467;SAS_AF=0.5112;AA=T|||;VT=SNP
6	29133642	rs4947263	C	T	100	PASS	AC=161;AF=0.0321486;AN=5008;NS=2504;DP=14805;EAS_AF=0;AMR_AF=0.0274;AFR_AF=0.053;EUR_AF=0.0716;SAS_AF=0;AA=C|||;VT=SNP
6	29134111	rs41317571	G	A	100	PASS	AC=475;AF=0.0948482;AN=5008;NS=2504;DP=20346;EAS_AF=0.1151;AMR_AF=0.0677;AFR_AF=0.0726;EUR_AF=0.0746;SAS_AF=0.1442;AA=G|||;VT=SNP
6	29134229	rs3129146	G	A	100	PASS	AC=1882;AF=0.375799;AN=5008;NS=2504;DP=19864;EAS_AF=0.377;AMR_AF=0.4496;AFR_AF=0.1104;EUR_AF=0.5427;SAS_AF=0.5092;AA=G|||;VT=SNP
6	29134558	rs3116849	C	T	100	PASS	AC=90;AF=0.0179712;AN=5008;NS=2504;DP=18356;EAS_AF=0.004;AMR_AF=0.0231;AFR_AF=0.0015;EUR_AF=0.0417;SAS_AF=0.0266;AA=C|||;VT=SNP
6	29134901	rs41317575	G	T	100	PASS	AC=475;AF=0.0948482;AN=5008;NS=2504;DP=16886;EAS_AF=0.1151;AMR_AF=0.0677;AFR_AF=0.0726;EUR_AF=0.0746;SAS_AF=0.1442;AA=G|||;VT=SNP
6	29135208	rs3130737	T	C	100	PASS	AC=1995;AF=0.398363;AN=5008;NS=2504;DP=16109;EAS_AF=0.3869;AMR_AF=0.4582;AFR_AF=0.1672;EUR_AF=0.5596;SAS_AF=0.5143;AA=C|||;VT=SNP
6	29135270	rs3116850	C	G	100	PASS	AC=1995;AF=0.398363;AN=5008;NS=2504;DP=16514;EAS_AF=0.3869;AMR_AF=0.4582;AFR_AF=0.1672;EUR_AF=0.5596;SAS_AF=0.5143;AA=C|||;VT=SNP
6	29135276	rs3116851	C	G	100	PASS	AC=1995;AF=0.398363;AN=5008;NS=2504;DP=16586;EAS_AF=0.3869;AMR_AF=0.4582;AFR_AF=0.1672;EUR_AF=0.5596;SAS_AF=0.5143;AA=C|||;VT=SNP
6	29135370	rs28892007	C	T	100	PASS	AC=105;AF=0.0209665;AN=5008;NS=2504;DP=17354;EAS_AF=0.0109;AMR_AF=0.0187;AFR_AF=0.0068;EUR_AF=0.0537;SAS_AF=0.0184;AA=C|||;VT=SNP
6	29135647	rs3116852	A	G	100	PASS	AC=1994;AF=0.398163;AN=5008;NS=2504;DP=18234;EAS_AF=0.3869;AMR_AF=0.4582;AFR_AF=0.1672;EUR_AF=0.5586;SAS_AF=0.5143;AA=A|||;VT=SNP
6	29135838	rs114762484	A	C	100	PASS	AC=815;AF=0.16274;AN=5008;NS=2504;DP=18885;EAS_AF=0.1022;AMR_AF=0.1571;AFR_AF=0.2806;EUR_AF=0.1103;SAS_AF=0.1237;AA=A|||;VT=SNP
6	29136110	rs3130738	T	C	100	PASS	AC=1993;AF=0.397963;AN=5008;NS=2504;DP=18575;EAS_AF=0.3869;AMR_AF=0.4582;AFR_AF=0.1672;EUR_AF=0.5596;SAS_AF=0.5123;AA=T|||;VT=SNP
6	29136244	rs3116853	G	A	100	PASS	AC=1995;AF=0.398363;AN=5008;NS=2504;DP=17946;EAS_AF=0.3869;AMR_AF=0.4582;AFR_AF=0.1672;EUR_AF=0.5596;SAS_AF=0.5143;AA=A|||;VT=SNP
6	29136308	rs41317579	T	A	100	PASS	AC=475;AF=0.0948482;AN=5008;NS=2504;DP=16640;EAS_AF=0.1151;AMR_AF=0.0677;AFR_AF=0.0726;EUR_AF=0.0746;SAS_AF=0.1442;AA=T|||;VT=SNP
6	29136425	rs12196488	T	A	100	PASS	AC=76;AF=0.0151757;AN=5008;NS=2504;DP=17119;EAS_AF=0.001;AMR_AF=0.0072;AFR_AF=0.0015;EUR_AF=0.0656;SAS_AF=0.002;AA=T|||;VT=SNP
6	29136446	rs3116854	G	A	100	PASS	AC=3005;AF=0.60004;AN=5008;NS=2504;DP=16467;EAS_AF=0.4881;AMR_AF=0.6412;AFR_AF=0.5166;EUR_AF=0.7425;SAS_AF=0.6524;AA=A|||;VT=SNP
6	29136510	rs3129147	C	G	100	PASS	AC=1996;AF=0.398562;AN=5008;NS=2504;DP=15341;EAS_AF=0.3869;AMR_AF=0.4582;AFR_AF=0.1672;EUR_AF=0.5596;SAS_AF=0.5153;AA=G|||;VT=SNP
6	29136663	rs559956590	A	T	100	PASS	AC=3550;AF=0.708866;AN=5008;NS=2504;DP=15651;EAS_AF=0.6062;AMR_AF=0.7205;AFR_AF=0.6256;EUR_AF=0.826;SAS_AF=0.7986;AA=T|||;VT=SNP
6	29136980	rs3129148	C	T	100	PASS	AC=1995;AF=0.398363;AN=5008;NS=2504;DP=18475;EAS_AF=0.3869;AMR_AF=0.4582;AFR_AF=0.1672;EUR_AF=0.5596;SAS_AF=0.5143;AA=C|||;VT=SNP
6	29137220	rs2394520	G	A	100	PASS	AC=3005;AF=0.60004;AN=5008;NS=2504;DP=20388;EAS_AF=0.4881;AMR_AF=0.6412;AFR_AF=0.5166;EUR_AF=0.7425;SAS_AF=0.6524;AA=A|||;VT=SNP
6	29137510	rs41317583	A	C	100	PASS	AC=545;AF=0.108826;AN=5008;NS=2504;DP=18980;EAS_AF=0.119;AMR_AF=0.0793;AFR_AF=0.1089;EUR_AF=0.0835;SAS_AF=0.1452;AA=N|||;VT=SNP
6	29138018	rs3129150	C	T	100	PASS	AC=1586;AF=0.316693;AN=5008;NS=2504;DP=15329;EAS_AF=0.3522;AMR_AF=0.4035;AFR_AF=0.0408;EUR_AF=0.5149;SAS_AF=0.3875;AA=C|||;VT=SNP
6	29138225	rs41317587	T	A	100	PASS	AC=533;AF=0.10643;AN=5008;NS=2504;DP=15491;EAS_AF=0.1071;AMR_AF=0.0793;AFR_AF=0.1089;EUR_AF=0.0835;SAS_AF=0.1452;AA=T|||;VT=SNP
6	29138315	rs3129151	C	T	100	PASS	AC=975;AF=0.194688;AN=5008;NS=2504;DP=16797;EAS_AF=0.1022;AMR_AF=0.183;AFR_AF=0.3336;EUR_AF=0.1819;SAS_AF=0.1237;AA=C|||;VT=SNP
6	29138777	rs3129152	A	C	100	PASS	AC=1077;AF=0.215056;AN=5008;NS=2504;DP=18319;EAS_AF=0.1101;AMR_AF=0.1916;AFR_AF=0.3888;EUR_AF=0.1938;SAS_AF=0.1268;AA=A|||;VT=SNP
6	29138949	rs3130740	A	G	100	PASS	AC=1385;AF=0.276558;AN=5008;NS=2504;DP=17459;EAS_AF=0.1369;AMR_AF=0.2392;AFR_AF=0.4599;EUR_AF=0.2266;SAS_AF=0.2505;AA=A|||;VT=SNP
6	29139244	rs115211014	G	A	100	PASS	AC=22;AF=0.00439297;AN=5008;NS=2504;DP=14704;EAS_AF=0;AMR_AF=0.0029;AFR_AF=0.0008;EUR_AF=0.0149;SAS_AF=0.0041;AA=G|||;VT=SNP
6	29139487	rs3129153	C	A	100	PASS	AC=3025;AF=0.604034;AN=5008;NS=2504;DP=17891;EAS_AF=0.4921;AMR_AF=0.6499;AFR_AF=0.5166;EUR_AF=0.7515;SAS_AF=0.6534;AA=A|||;VT=SNP
6	29139786	rs3129154	C	T	100	PASS	AC=1893;AF=0.377995;AN=5008;NS=2504;DP=19338;EAS_AF=0.378;AMR_AF=0.451;AFR_AF=0.112;EUR_AF=0.5477;SAS_AF=0.5112;AA=T|||;VT=SNP
6	29139916	rs3130741	A	G	100	PASS	AC=1893;AF=0.377995;AN=5008;NS=2504;DP=18030;EAS_AF=0.378;AMR_AF=0.451;AFR_AF=0.112;EUR_AF=0.5477;SAS_AF=0.5112;AA=G|||;VT=SNP
6	29140055	rs3129155	A	G	100	PASS	AC=3537;AF=0.70627;AN=5008;NS=2504;DP=17094;EAS_AF=0.5942;AMR_AF=0.7205;AFR_AF=0.6256;EUR_AF=0.826;SAS_AF=0.7975;AA=G|||;VT=SNP
6	29140207	rs3130742	G	A	100	PASS	AC=976;AF=0.194888;AN=5008;NS=2504;DP=17018;EAS_AF=0.1022;AMR_AF=0.1844;AFR_AF=0.3336;EUR_AF=0.1819;SAS_AF=0.1237;AA=G|||;VT=SNP
6	29140217	rs3129156	G	T	100	PASS	AC=3538;AF=0.70647;AN=5008;NS=2504;DP=17315;EAS_AF=0.5942;AMR_AF=0.7205;AFR_AF=0.6256;EUR_AF=0.826;SAS_AF=0.7986;AA=T|||;VT=SNP
6	29140538	rs115340779	C	A	100	PASS	AC=69;AF=0.013778;AN=5008;NS=2504;DP=17595;EAS_AF=0;AMR_AF=0.0187;AFR_AF=0.003;EUR_AF=0.0477;SAS_AF=0.0041;AA=C|||;VT=SNP
6	29140760	rs41317591	T	A	100	PASS	AC=463;AF=0.0924521;AN=5008;NS=2504;DP=17023;EAS_AF=0.1032;AMR_AF=0.0677;AFR_AF=0.0726;EUR_AF=0.0746;SAS_AF=0.1442;AA=T|||;VT=SNP
6	29140859	rs143691032	A	G	100	PASS	AC=80;AF=0.0159744;AN=5008;NS=2504;DP=16710;EAS_AF=0.002;AMR_AF=0.0202;AFR_AF=0.0295;EUR_AF=0.0159;SAS_AF=0.0092;AA=A|||;VT=SNP
6	29141254	rs41317595	T	C	100	PASS	AC=513;AF=0.102436;AN=5008;NS=2504;DP=15344;EAS_AF=0.1032;AMR_AF=0.0706;AFR_AF=0.1089;EUR_AF=0.0746;SAS_AF=0.1442;AA=T|||;VT=SNP
6	29141390	rs9257565	C	T	100	PASS	AC=28;AF=0.00559105;AN=5008;NS=2504;DP=18514;EAS_AF=0;AMR_AF=0.0086;AFR_AF=0;EUR_AF=0.0099;SAS_AF=0.0123;AA=C|||;VT=SNP
6	29141632	rs3116855	T	C	100	PASS	AC=1585;AF=0.316494;AN=5008;NS=2504;DP=18639;EAS_AF=0.3512;AMR_AF=0.4035;AFR_AF=0.0408;EUR_AF=0.5149;SAS_AF=0.3875;AA=T|||;VT=SNP;EX_TARGET
6	29141743	rs3129157	A	G	100	PASS	AC=4715;AF=0.941494;AN=5008;NS=2504;DP=20905;EAS_AF=0.9931;AMR_AF=0.9366;AFR_AF=0.8933;EUR_AF=0.9473;SAS_AF=0.9509;AA=G|||;VT=SNP;EX_TARGET
6	29141772	rs3129158	A	G	100	PASS	AC=3752;AF=0.749201;AN=5008;NS=2504;DP=21712;EAS_AF=0.5942;AMR_AF=0.7493;AFR_AF=0.7685;EUR_AF=0.832;SAS_AF=0.7975;AA=C|||;VT=SNP;EX_TARGET
6	29141849	rs3116856	T	C	100	PASS	AC=1893;AF=0.377995;AN=5008;NS=2504;DP=21396;EAS_AF=0.378;AMR_AF=0.451;AFR_AF=0.112;EUR_AF=0.5477;SAS_AF=0.5112;AA=C|||;VT=SNP;EX_TARGET
6	29142020	rs62405964	T	C	100	PASS	AC=18;AF=0.00359425;AN=5008;NS=2504;DP=20540;EAS_AF=0;AMR_AF=0.0072;AFR_AF=0;EUR_AF=0.0109;SAS_AF=0.002;AA=T|||;VT=SNP;EX_TARGET
6	29142054	rs3129159	C	G	100	PASS	AC=1893;AF=0.377995;AN=5008;NS=2504;DP=20987;EAS_AF=0.378;AMR_AF=0.451;AFR_AF=0.112;EUR_AF=0.5477;SAS_AF=0.5112;AA=C|||;VT=SNP;EX_TARGET
6	29142064	rs3130743	A	G	100	PASS	AC=1585;AF=0.316494;AN=5008;NS=2504;DP=21023;EAS_AF=0.3512;AMR_AF=0.4035;AFR_AF=0.0408;EUR_AF=0.5149;SAS_AF=0.3875;AA=T|||;VT=SNP;EX_TARGET
6	29142347	rs41270632	A	T	100	PASS	AC=142;AF=0.0283546;AN=5008;NS=2504;DP=17738;EAS_AF=0.0675;AMR_AF=0.0072;AFR_AF=0.0015;EUR_AF=0.0189;SAS_AF=0.0491;AA=T|||;VT=SNP;EX_TARGET
6	29142476	rs2206042	C	A	100	PASS	AC=1894;AF=0.378195;AN=5008;NS=2504;DP=18485;EAS_AF=0.378;AMR_AF=0.451;AFR_AF=0.112;EUR_AF=0.5477;SAS_AF=0.5123;AA=C|||;VT=SNP
6	29143451	rs28757219	A	T	100	PASS	AC=247;AF=0.0493211;AN=5008;NS=2504;DP=16931;EAS_AF=0.0129;AMR_AF=0.0605;AFR_AF=0.0083;EUR_AF=0.1521;SAS_AF=0.0286;AA=A|||;VT=SNP
6	29143526	rs115777900	G	A	100	PASS	AC=39;AF=0.00778754;AN=5008;NS=2504;DP=16061;EAS_AF=0.002;AMR_AF=0.0159;AFR_AF=0.0023;EUR_AF=0.0229;SAS_AF=0;AA=G|||;VT=SNP
6	29144127	rs3116857	T	C	100	PASS	AC=1893;AF=0.377995;AN=5008;NS=2504;DP=12077;EAS_AF=0.378;AMR_AF=0.4496;AFR_AF=0.1127;EUR_AF=0.5477;SAS_AF=0.5112;AA=T|||;VT=SNP
6	29144257	rs41317619	C	A	100	PASS	AC=513;AF=0.102436;AN=5008;NS=2504;DP=12927;EAS_AF=0.1032;AMR_AF=0.0706;AFR_AF=0.1089;EUR_AF=0.0746;SAS_AF=0.1442;AA=C|||;VT=SNP
6	29144420	rs3130744	A	T	100	PASS	AC=1893;AF=0.377995;AN=5008;NS=2504;DP=15821;EAS_AF=0.378;AMR_AF=0.451;AFR_AF=0.112;EUR_AF=0.5477;SAS_AF=0.5112;AA=A|||;VT=SNP
6	29144532	rs9257566	C	T	100	PASS	AC=531;AF=0.10603;AN=5008;NS=2504;DP=15949;EAS_AF=0.004;AMR_AF=0.0749;AFR_AF=0.264;EUR_AF=0.0915;SAS_AF=0.0348;AA=C|||;VT=SNP
6	29145535	rs4947361	C	A	100	PASS	AC=443;AF=0.0884585;AN=5008;NS=2504;DP=19326;EAS_AF=0.0972;AMR_AF=0.1095;AFR_AF=0.0688;EUR_AF=0.0905;SAS_AF=0.089;AA=C|||;VT=SNP
6	29145623	rs9295795	T	C	100	PASS	AC=409;AF=0.0816693;AN=5008;NS=2504;DP=19636;EAS_AF=0.0347;AMR_AF=0.0548;AFR_AF=0.1263;EUR_AF=0.0447;SAS_AF=0.1268;AA=T|||;VT=SNP
6	29145646	rs3129162	T	G	100	PASS	AC=977;AF=0.195088;AN=5008;NS=2504;DP=19471;EAS_AF=0.1022;AMR_AF=0.1844;AFR_AF=0.3343;EUR_AF=0.1819;SAS_AF=0.1237;AA=T|||;VT=SNP
6	29146668	rs74513197	C	T	100	PASS	AC=1893;AF=0.377995;AN=5008;NS=2504;DP=20860;EAS_AF=0.378;AMR_AF=0.451;AFR_AF=0.1127;EUR_AF=0.5477;SAS_AF=0.5102;AA=C|||;VT=SNP
6	29147610	rs137875785	C	T	100	PASS	AC=444;AF=0.0886581;AN=5008;NS=2504;DP=21425;EAS_AF=0.0972;AMR_AF=0.1095;AFR_AF=0.0696;EUR_AF=0.0905;SAS_AF=0.089;AA=C|||;VT=SNP
6	29147833	rs143432463	A	G	100	PASS	AC=796;AF=0.158946;AN=5008;NS=2504;DP=20890;EAS_AF=0.3313;AMR_AF=0.1787;AFR_AF=0.1051;EUR_AF=0.0964;SAS_AF=0.1043;AA=A|||;VT=SNP
6	29148051	rs9766832	C	G	100	PASS	AC=409;AF=0.0816693;AN=5008;NS=2504;DP=21001;EAS_AF=0.0347;AMR_AF=0.0548;AFR_AF=0.1263;EUR_AF=0.0447;SAS_AF=0.1268;AA=C|||;VT=SNP
6	29148394	rs3116815	A	G	100	PASS	AC=89;AF=0.0177716;AN=5008;NS=2504;DP=18319;EAS_AF=0;AMR_AF=0.0216;AFR_AF=0.003;EUR_AF=0.0696;SAS_AF=0;AA=A|||;VT=SNP
6	29148405	rs114503016	C	A	100	PASS	AC=15;AF=0.00299521;AN=5008;NS=2504;DP=18447;EAS_AF=0;AMR_AF=0.0014;AFR_AF=0;EUR_AF=0.0139;SAS_AF=0;AA=C|||;VT=SNP
6	29148619	rs3130745	A	C	100	PASS	AC=1994;AF=0.398163;AN=5008;NS=2504;DP=18474;EAS_AF=0.3859;AMR_AF=0.4582;AFR_AF=0.1672;EUR_AF=0.5596;SAS_AF=0.5143;AA=A|||;VT=SNP
6	29148762	rs3129166	T	C	100	PASS	AC=1994;AF=0.398163;AN=5008;NS=2504;DP=18993;EAS_AF=0.3859;AMR_AF=0.4582;AFR_AF=0.1672;EUR_AF=0.5596;SAS_AF=0.5143;AA=T|||;VT=SNP
6	29148763	rs41317627	C	T	100	PASS	AC=463;AF=0.0924521;AN=5008;NS=2504;DP=19000;EAS_AF=0.1032;AMR_AF=0.0677;AFR_AF=0.0726;EUR_AF=0.0746;SAS_AF=0.1442;AA=C|||;VT=SNP
6	29149011	rs3129167	T	C	100	PASS	AC=3754;AF=0.749601;AN=5008;NS=2504;DP=18033;EAS_AF=0.5942;AMR_AF=0.7493;AFR_AF=0.7685;EUR_AF=0.833;SAS_AF=0.7986;AA=C|||;VT=SNP
6	29149442	rs3116816	A	G	100	PASS	AC=3752;AF=0.749201;AN=5008;NS=2504;DP=20168;EAS_AF=0.5942;AMR_AF=0.7493;AFR_AF=0.7685;EUR_AF=0.832;SAS_AF=0.7975;AA=G|||;VT=SNP
6	29149561	rs3116817	G	A	100	PASS	AC=1894;AF=0.378195;AN=5008;NS=2504;DP=21283;EAS_AF=0.378;AMR_AF=0.451;AFR_AF=0.112;EUR_AF=0.5477;SAS_AF=0.5123;AA=A|||;VT=SNP
6	29149605	rs3116818	G	T	100	PASS	AC=1586;AF=0.316693;AN=5008;NS=2504;DP=21398;EAS_AF=0.3512;AMR_AF=0.4035;AFR_AF=0.0408;EUR_AF=0.5149;SAS_AF=0.3885;AA=G|||;VT=SNP
6	29149645	rs3116819	C	T	100	PASS	AC=1894;AF=0.378195;AN=5008;NS=2504;DP=22080;EAS_AF=0.378;AMR_AF=0.451;AFR_AF=0.112;EUR_AF=0.5477;SAS_AF=0.5123;AA=T|||;VT=SNP
6	29151145	rs2006770	T	C	100	PASS	AC=1994;AF=0.398163;AN=5008;NS=2504;DP=13936;EAS_AF=0.3859;AMR_AF=0.4582;AFR_AF=0.1672;EUR_AF=0.5596;SAS_AF=0.5143;AA=C|||;VT=SNP
6	29151312	rs2006752	A	G	100	PASS	AC=1995;AF=0.398363;AN=5008;NS=2504;DP=15675;EAS_AF=0.3859;AMR_AF=0.4582;AFR_AF=0.1672;EUR_AF=0.5596;SAS_AF=0.5153;AA=A|||;VT=SNP
6	29151671	rs3116820	C	T	100	PASS	AC=1993;AF=0.397963;AN=5008;NS=2504;DP=17897;EAS_AF=0.3839;AMR_AF=0.4582;AFR_AF=0.1679;EUR_AF=0.5596;SAS_AF=0.5143;AA=T|||;VT=SNP
6	29152190	rs72841573	T	C	100	PASS	AC=30;AF=0.00599042;AN=5008;NS=2504;DP=14951;EAS_AF=0;AMR_AF=0.013;AFR_AF=0;EUR_AF=0.0159;SAS_AF=0.0051;AA=T|||;VT=SNP
6	29152794	rs9257593	T	C	100	PASS	AC=2050;AF=0.409345;AN=5008;NS=2504;DP=11392;EAS_AF=0.3899;AMR_AF=0.4683;AFR_AF=0.1815;EUR_AF=0.5706;SAS_AF=0.5297;AA=C|||;VT=SNP
6	29152970	rs9257594	T	C	100	PASS	AC=3024;AF=0.603834;AN=5008;NS=2504;DP=16937;EAS_AF=0.4911;AMR_AF=0.6499;AFR_AF=0.5166;EUR_AF=0.7515;SAS_AF=0.6534;AA=C|||;VT=SNP
6	29153155	rs3130746	A	G	100	PASS	AC=89;AF=0.0177716;AN=5008;NS=2504;DP=21511;EAS_AF=0;AMR_AF=0.0216;AFR_AF=0.003;EUR_AF=0.0696;SAS_AF=0;AA=A|||;VT=SNP
6	29154709	rs3116822	C	T	100	PASS	AC=1585;AF=0.316494;AN=5008;NS=2504;DP=19163;EAS_AF=0.3512;AMR_AF=0.4035;AFR_AF=0.0408;EUR_AF=0.5149;SAS_AF=0.3875;AA=C|||;VT=SNP
6	29154928	rs3116823	C	T	100	PASS	AC=1892;AF=0.377796;AN=5008;NS=2504;DP=15185;EAS_AF=0.378;AMR_AF=0.451;AFR_AF=0.112;EUR_AF=0.5467;SAS_AF=0.5112;AA=T|||;VT=SNP
6	29155293	rs3129170	G	A	100	PASS	AC=1078;AF=0.215256;AN=5008;NS=2504;DP=18219;EAS_AF=0.1101;AMR_AF=0.1916;AFR_AF=0.3896;EUR_AF=0.1938;SAS_AF=0.1268;AA=G|||;VT=SNP
6	29155542	rs80309056	G	A	100	PASS	AC=141;AF=0.028155;AN=5008;NS=2504;DP=21636;EAS_AF=0.002;AMR_AF=0.0303;AFR_AF=0.0688;EUR_AF=0.0179;SAS_AF=0.0092;AA=G|||;VT=SNP
6	29155749	rs3129171	G	A	100	PASS	AC=1097;AF=0.21905;AN=5008;NS=2504;DP=19225;EAS_AF=0.1151;AMR_AF=0.2003;AFR_AF=0.3888;EUR_AF=0.2028;SAS_AF=0.1268;AA=G|||;VT=SNP
6	29156334	rs116825011	G	A	100	PASS	AC=13;AF=0.00259585;AN=5008;NS=2504;DP=21551;EAS_AF=0.001;AMR_AF=0.0014;AFR_AF=0;EUR_AF=0.0109;SAS_AF=0;AA=g|||;VT=SNP
6	29156363	rs9461511	C	A	100	PASS	AC=213;AF=0.0425319;AN=5008;NS=2504;DP=22496;EAS_AF=0.0248;AMR_AF=0.0317;AFR_AF=0.0091;EUR_AF=0.0328;SAS_AF=0.1237;AA=C|||;VT=SNP
6	29156722	rs41317631	G	A	100	PASS	AC=515;AF=0.102835;AN=5008;NS=2504;DP=24709;EAS_AF=0.1052;AMR_AF=0.0706;AFR_AF=0.1089;EUR_AF=0.0746;SAS_AF=0.1442;AA=G|||;VT=SNP
6	29157419	rs111828125	C	A	100	PASS	AC=465;AF=0.0928514;AN=5008;NS=2504;DP=19847;EAS_AF=0.1052;AMR_AF=0.0677;AFR_AF=0.0726;EUR_AF=0.0746;SAS_AF=0.1442;AA=C|||;VT=SNP
6	29157540	rs9468495	C	T	100	PASS	AC=213;AF=0.0425319;AN=5008;NS=2504;DP=18766;EAS_AF=0.0248;AMR_AF=0.0317;AFR_AF=0.0091;EUR_AF=0.0328;SAS_AF=0.1237;AA=C|||;VT=SNP
6	29157992	rs112441517	C	T	100	PASS	AC=122;AF=0.024361;AN=5008;NS=2504;DP=17739;EAS_AF=0.002;AMR_AF=0.0259;AFR_AF=0.0575;EUR_AF=0.0169;SAS_AF=0.0092;AA=C|||;VT=SNP
6	29157998	rs145490302	C	T	100	PASS	AC=445;AF=0.0888578;AN=5008;NS=2504;DP=17953;EAS_AF=0.0982;AMR_AF=0.1095;AFR_AF=0.0696;EUR_AF=0.0905;SAS_AF=0.089;AA=C|||;VT=SNP
6	29158080	rs3116824	C	T	100	PASS	AC=1891;AF=0.377596;AN=5008;NS=2504;DP=17393;EAS_AF=0.376;AMR_AF=0.451;AFR_AF=0.112;EUR_AF=0.5477;SAS_AF=0.5112;AA=T|||;VT=SNP
6	29158195	rs3116825	C	T	100	PASS	AC=1583;AF=0.316094;AN=5008;NS=2504;DP=18590;EAS_AF=0.3492;AMR_AF=0.4035;AFR_AF=0.0408;EUR_AF=0.5149;SAS_AF=0.3875;AA=C|||;VT=SNP
6	29158375	rs41317639	C	T	100	PASS	AC=465;AF=0.0928514;AN=5008;NS=2504;DP=18166;EAS_AF=0.1052;AMR_AF=0.0677;AFR_AF=0.0726;EUR_AF=0.0746;SAS_AF=0.1442;AA=C|||;VT=SNP
6	29158800	rs3129172	G	A	100	PASS	AC=1078;AF=0.215256;AN=5008;NS=2504;DP=18367;EAS_AF=0.1111;AMR_AF=0.1916;AFR_AF=0.3888;EUR_AF=0.1938;SAS_AF=0.1268;AA=G|||;VT=SNP
6	29158872	rs3130748	G	A	100	PASS	AC=1891;AF=0.377596;AN=5008;NS=2504;DP=18849;EAS_AF=0.376;AMR_AF=0.451;AFR_AF=0.112;EUR_AF=0.5477;SAS_AF=0.5112;AA=G|||;VT=SNP
6	29159009	rs55874124	C	A	100	PASS	AC=781;AF=0.15595;AN=5008;NS=2504;DP=18275;EAS_AF=0.3323;AMR_AF=0.1758;AFR_AF=0.0968;EUR_AF=0.0934;SAS_AF=0.1043;AA=C|||;VT=SNP
6	29159197	rs148616785	C	T	100	PASS	AC=33;AF=0.00658946;AN=5008;NS=2504;DP=18090;EAS_AF=0.005;AMR_AF=0.0058;AFR_AF=0.0023;EUR_AF=0.007;SAS_AF=0.0143;AA=C|||;VT=SNP
6	29159271	rs3130749	G	A	100	PASS	AC=1890;AF=0.377396;AN=5008;NS=2504;DP=18314;EAS_AF=0.376;AMR_AF=0.451;AFR_AF=0.112;EUR_AF=0.5477;SAS_AF=0.5102;AA=A|||;VT=SNP
6	29159629	rs3129173	A	C	100	PASS	AC=89;AF=0.0177716;AN=5008;NS=2504;DP=18613;EAS_AF=0;AMR_AF=0.0216;AFR_AF=0.003;EUR_AF=0.0696;SAS_AF=0;AA=A|||;VT=SNP
6	29159715	rs41317643	A	C	100	PASS	AC=466;AF=0.0930511;AN=5008;NS=2504;DP=18127;EAS_AF=0.1052;AMR_AF=0.0677;AFR_AF=0.0726;EUR_AF=0.0746;SAS_AF=0.1452;AA=A|||;VT=SNP
6	29159950	rs3129174	A	T	100	PASS	AC=1890;AF=0.377396;AN=5008;NS=2504;DP=20150;EAS_AF=0.376;AMR_AF=0.451;AFR_AF=0.112;EUR_AF=0.5477;SAS_AF=0.5102;AA=A|||;VT=SNP
6	29159961	rs3129175	G	A	100	PASS	AC=1890;AF=0.377396;AN=5008;NS=2504;DP=20078;EAS_AF=0.376;AMR_AF=0.451;AFR_AF=0.112;EUR_AF=0.5477;SAS_AF=0.5102;AA=G|||;VT=SNP
6	29159970	rs3130750	C	T	100	PASS	AC=1077;AF=0.215056;AN=5008;NS=2504;DP=20124;EAS_AF=0.1101;AMR_AF=0.1916;AFR_AF=0.3888;EUR_AF=0.1938;SAS_AF=0.1268;AA=C|||;VT=SNP
6	29160671	rs3129176	G	A	100	PASS	AC=1996;AF=0.398562;AN=5008;NS=2504;DP=18761;EAS_AF=0.3879;AMR_AF=0.4582;AFR_AF=0.1679;EUR_AF=0.5596;SAS_AF=0.5133;AA=A|||;VT=SNP
6	29160744	rs112988227	G	T	100	PASS	AC=142;AF=0.0283546;AN=5008;NS=2504;DP=20424;EAS_AF=0.0675;AMR_AF=0.0072;AFR_AF=0.0015;EUR_AF=0.0189;SAS_AF=0.0491;AA=G|||;VT=SNP
6	29161084	rs3130751	T	C	100	PASS	AC=1991;AF=0.397564;AN=5008;NS=2504;DP=18316;EAS_AF=0.3839;AMR_AF=0.4582;AFR_AF=0.1672;EUR_AF=0.5596;SAS_AF=0.5133;AA=T|||;VT=SNP
6	29161100	rs55735404	G	A	100	PASS	AC=409;AF=0.0816693;AN=5008;NS=2504;DP=18406;EAS_AF=0.0347;AMR_AF=0.0548;AFR_AF=0.1263;EUR_AF=0.0447;SAS_AF=0.1268;AA=G|||;VT=SNP
6	29161409	rs3130752	G	A	100	PASS	AC=1991;AF=0.397564;AN=5008;NS=2504;DP=16213;EAS_AF=0.3839;AMR_AF=0.4582;AFR_AF=0.1672;EUR_AF=0.5596;SAS_AF=0.5133;AA=G|||;VT=SNP
6	29161435	rs3116826	A	G	100	PASS	AC=1989;AF=0.397165;AN=5008;NS=2504;DP=17129;EAS_AF=0.3839;AMR_AF=0.4582;AFR_AF=0.1657;EUR_AF=0.5596;SAS_AF=0.5133;AA=A|||;VT=SNP
6	29161497	rs3116827	T	C	100	PASS	AC=976;AF=0.194888;AN=5008;NS=2504;DP=17381;EAS_AF=0.1022;AMR_AF=0.1844;AFR_AF=0.3336;EUR_AF=0.1819;SAS_AF=0.1237;AA=T|||;VT=SNP
6	29162817	rs41317751	T	C	100	PASS	AC=373;AF=0.0744808;AN=5008;NS=2504;DP=14710;EAS_AF=0.1052;AMR_AF=0.062;AFR_AF=0.0303;EUR_AF=0.0716;SAS_AF=0.1145;AA=T|||;VT=SNP
6	29162833	rs3828924	G	A	100	PASS	AC=3090;AF=0.617013;AN=5008;NS=2504;DP=13051;EAS_AF=0.4821;AMR_AF=0.6628;AFR_AF=0.5658;EUR_AF=0.7525;SAS_AF=0.6534;AA=g|||;VT=SNP
6	29163367	rs41317755	C	T	100	PASS	AC=67;AF=0.0133786;AN=5008;NS=2504;DP=18750;EAS_AF=0;AMR_AF=0.0274;AFR_AF=0.0015;EUR_AF=0.0378;SAS_AF=0.0082;AA=C|||;VT=SNP
6	29163658	rs3130754	G	A	100	PASS	AC=1989;AF=0.397165;AN=5008;NS=2504;DP=15183;EAS_AF=0.38;AMR_AF=0.464;AFR_AF=0.1664;EUR_AF=0.5606;SAS_AF=0.5112;AA=G|||;VT=SNP
6	29163686	rs3130755	T	C	100	PASS	AC=1571;AF=0.313698;AN=5008;NS=2504;DP=16067;EAS_AF=0.3452;AMR_AF=0.4006;AFR_AF=0.0408;EUR_AF=0.5119;SAS_AF=0.3845;AA=T|||;VT=SNP
6	29163700	rs3116829	C	A	100	PASS	AC=161;AF=0.0321486;AN=5008;NS=2504;DP=15920;EAS_AF=0;AMR_AF=0.0274;AFR_AF=0.053;EUR_AF=0.0716;SAS_AF=0;AA=C|||;VT=SNP
6	29163834	rs1977074	C	T	100	PASS	AC=1571;AF=0.313698;AN=5008;NS=2504;DP=19594;EAS_AF=0.3452;AMR_AF=0.4006;AFR_AF=0.0408;EUR_AF=0.5119;SAS_AF=0.3845;AA=C|||;VT=SNP
6	29164579	rs41317759	T	C	100	PASS	AC=469;AF=0.0936502;AN=5008;NS=2504;DP=15700;EAS_AF=0.1071;AMR_AF=0.0677;AFR_AF=0.0734;EUR_AF=0.0736;SAS_AF=0.1462;AA=T|||;VT=SNP
6	29165037	rs114224598	C	A	100	PASS	AC=170;AF=0.0339457;AN=5008;NS=2504;DP=16823;EAS_AF=0.0089;AMR_AF=0.0259;AFR_AF=0.003;EUR_AF=0.0308;SAS_AF=0.1104;AA=C|||;VT=SNP
6	29165306	rs3129179	G	T	100	PASS	AC=2045;AF=0.408347;AN=5008;NS=2504;DP=17523;EAS_AF=0.3839;AMR_AF=0.4741;AFR_AF=0.1815;EUR_AF=0.5706;SAS_AF=0.5266;AA=G|||;VT=SNP
6	29165389	rs3129180	T	A	100	PASS	AC=39;AF=0.00778754;AN=5008;NS=2504;DP=15089;EAS_AF=0.003;AMR_AF=0.0144;AFR_AF=0.0015;EUR_AF=0.0209;SAS_AF=0.0031;AA=T|||;VT=SNP
6	29167575	rs3116830	G	A	100	PASS	AC=88;AF=0.0175719;AN=5008;NS=2504;DP=21743;EAS_AF=0;AMR_AF=0.0202;AFR_AF=0.003;EUR_AF=0.0696;SAS_AF=0;AA=G|||;VT=SNP
6	29169377	rs138949984	G	A	100	PASS	AC=222;AF=0.0443291;AN=5008;NS=2504;DP=18795;EAS_AF=0.0248;AMR_AF=0.0389;AFR_AF=0.0098;EUR_AF=0.0358;SAS_AF=0.1237;AA=G|||;VT=SNP
6	29169515	rs115374813	A	G	100	PASS	AC=221;AF=0.0441294;AN=5008;NS=2504;DP=20123;EAS_AF=0.0248;AMR_AF=0.0389;AFR_AF=0.0091;EUR_AF=0.0358;SAS_AF=0.1237;AA=A|||;VT=SNP
6	29170261	rs3129093	C	T	100	PASS	AC=971;AF=0.19389;AN=5008;NS=2504;DP=19646;EAS_AF=0.1012;AMR_AF=0.183;AFR_AF=0.3321;EUR_AF=0.1819;SAS_AF=0.1227;AA=C|||;VT=SNP
6	29170919	rs6932451	G	A	100	PASS	AC=73;AF=0.0145767;AN=5008;NS=2504;DP=19888;EAS_AF=0.002;AMR_AF=0.0144;AFR_AF=0.0303;EUR_AF=0.0119;SAS_AF=0.0092;AA=G|||;VT=SNP
6	29171039	rs760804	C	T	100	PASS	AC=972;AF=0.194089;AN=5008;NS=2504;DP=19059;EAS_AF=0.1012;AMR_AF=0.183;AFR_AF=0.3328;EUR_AF=0.1819;SAS_AF=0.1227;AA=C|||;VT=SNP
6	29171852	rs6906270	G	A	100	PASS	AC=142;AF=0.0283546;AN=5008;NS=2504;DP=20722;EAS_AF=0.002;AMR_AF=0.0303;AFR_AF=0.0696;EUR_AF=0.0179;SAS_AF=0.0092;AA=G|||;VT=SNP
6	29171892	rs116285196	A	G	100	PASS	AC=30;AF=0.00599042;AN=5008;NS=2504;DP=22487;EAS_AF=0.001;AMR_AF=0.013;AFR_AF=0.0015;EUR_AF=0.0159;SAS_AF=0.002;AA=A|||;VT=SNP
6	29173038	rs6912280	C	T	100	PASS	AC=972;AF=0.194089;AN=5008;NS=2504;DP=18242;EAS_AF=0.1012;AMR_AF=0.183;AFR_AF=0.3328;EUR_AF=0.1819;SAS_AF=0.1227;AA=C|||;VT=SNP
6	29174394	rs79306850	T	G	100	PASS	AC=97;AF=0.019369;AN=5008;NS=2504;DP=16445;EAS_AF=0.003;AMR_AF=0.013;AFR_AF=0.0204;EUR_AF=0.0109;SAS_AF=0.0481;AA=T|||;VT=SNP
6	29175477	rs62405992	G	C	100	PASS	AC=66;AF=0.0131789;AN=5008;NS=2504;DP=14538;EAS_AF=0;AMR_AF=0.0202;AFR_AF=0;EUR_AF=0.0288;SAS_AF=0.0235;AA=G|||;VT=SNP
6	29175498	rs9257611	G	A	100	PASS	AC=160;AF=0.0319489;AN=5008;NS=2504;DP=15208;EAS_AF=0;AMR_AF=0.0274;AFR_AF=0.0522;EUR_AF=0.0716;SAS_AF=0;AA=G|||;VT=SNP
6	29175526	rs9257612	G	A	100	PASS	AC=972;AF=0.194089;AN=5008;NS=2504;DP=14481;EAS_AF=0.1012;AMR_AF=0.183;AFR_AF=0.3328;EUR_AF=0.1819;SAS_AF=0.1227;AA=G|||;VT=SNP
6	29175599	rs2394546	G	A	100	PASS	AC=3751;AF=0.749002;AN=5008;NS=2504;DP=17030;EAS_AF=0.5923;AMR_AF=0.755;AFR_AF=0.7678;EUR_AF=0.832;SAS_AF=0.7955;AA=A|||;VT=SNP
6	29175707	rs41317763	C	T	100	PASS	AC=270;AF=0.0539137;AN=5008;NS=2504;DP=19823;EAS_AF=0.1032;AMR_AF=0.049;AFR_AF=0.0061;EUR_AF=0.0606;SAS_AF=0.0644;AA=C|||;VT=SNP
6	29175769	rs2005985	C	T	100	PASS	AC=1991;AF=0.397564;AN=5008;NS=2504;DP=18628;EAS_AF=0.38;AMR_AF=0.464;AFR_AF=0.1672;EUR_AF=0.5606;SAS_AF=0.5123;AA=c|||;VT=SNP
6	29176172	rs736467	G	A	100	PASS	AC=3751;AF=0.749002;AN=5008;NS=2504;DP=13919;EAS_AF=0.5923;AMR_AF=0.755;AFR_AF=0.7678;EUR_AF=0.832;SAS_AF=0.7955;AA=A|||;VT=SNP
6	29176296	rs736466	C	T	100	PASS	AC=2046;AF=0.408546;AN=5008;NS=2504;DP=14716;EAS_AF=0.3839;AMR_AF=0.4741;AFR_AF=0.1815;EUR_AF=0.5706;SAS_AF=0.5276;AA=C|||;VT=SNP
6	29176579	rs41317767	C	G	100	PASS	AC=468;AF=0.0934505;AN=5008;NS=2504;DP=16119;EAS_AF=0.1071;AMR_AF=0.0677;AFR_AF=0.0734;EUR_AF=0.0736;SAS_AF=0.1452;AA=C|||;VT=SNP
6	29177102	rs1883329	T	C	100	PASS	AC=3018;AF=0.602636;AN=5008;NS=2504;DP=20020;EAS_AF=0.4851;AMR_AF=0.6571;AFR_AF=0.5151;EUR_AF=0.7525;SAS_AF=0.6493;AA=C|||;VT=SNP
6	29177256	rs79309050	C	T	100	PASS	AC=70;AF=0.0139776;AN=5008;NS=2504;DP=19942;EAS_AF=0.0536;AMR_AF=0.0058;AFR_AF=0;EUR_AF=0.0119;SAS_AF=0;AA=C|||;VT=SNP
6	29178138	rs3116831	C	G	100	PASS	AC=3019;AF=0.602835;AN=5008;NS=2504;DP=21157;EAS_AF=0.4851;AMR_AF=0.6571;AFR_AF=0.5159;EUR_AF=0.7525;SAS_AF=0.6493;AA=G|||;VT=SNP
6	29178463	rs56405941	C	T	100	PASS	AC=784;AF=0.15655;AN=5008;NS=2504;DP=21727;EAS_AF=0.3343;AMR_AF=0.1744;AFR_AF=0.0968;EUR_AF=0.0934;SAS_AF=0.1063;AA=C|||;VT=SNP
6	29178514	rs2206040	T	C	100	PASS	AC=1572;AF=0.313898;AN=5008;NS=2504;DP=21121;EAS_AF=0.3452;AMR_AF=0.4006;AFR_AF=0.0408;EUR_AF=0.5119;SAS_AF=0.3855;AA=T|||;VT=SNP
6	29178606	rs2206041	T	C	100	PASS	AC=1572;AF=0.313898;AN=5008;NS=2504;DP=20974;EAS_AF=0.3452;AMR_AF=0.4006;AFR_AF=0.0408;EUR_AF=0.5119;SAS_AF=0.3855;AA=T|||;VT=SNP
6	29179124	rs9257614	C	G	100	PASS	AC=28;AF=0.00559105;AN=5008;NS=2504;DP=18857;EAS_AF=0;AMR_AF=0.0086;AFR_AF=0;EUR_AF=0.0099;SAS_AF=0.0123;AA=C|||;VT=SNP
6	29179145	rs3116832	C	G	100	PASS	AC=3488;AF=0.696486;AN=5008;NS=2504;DP=18962;EAS_AF=0.5923;AMR_AF=0.7248;AFR_AF=0.5893;EUR_AF=0.826;SAS_AF=0.7955;AA=G|||;VT=SNP
6	29179237	rs3130817	T	G	100	PASS	AC=972;AF=0.194089;AN=5008;NS=2504;DP=18721;EAS_AF=0.1012;AMR_AF=0.183;AFR_AF=0.3328;EUR_AF=0.1819;SAS_AF=0.1227;AA=G|||;VT=SNP
6	29179553	rs3116833	A	G	100	PASS	AC=3488;AF=0.696486;AN=5008;NS=2504;DP=15486;EAS_AF=0.5923;AMR_AF=0.7248;AFR_AF=0.5893;EUR_AF=0.826;SAS_AF=0.7955;AA=G|||;VT=SNP
6	29179557	rs3116834	C	G	100	PASS	AC=972;AF=0.194089;AN=5008;NS=2504;DP=15535;EAS_AF=0.1012;AMR_AF=0.183;AFR_AF=0.3328;EUR_AF=0.1819;SAS_AF=0.1227;AA=C|||;VT=SNP
6	29179801	rs9257615	A	C	100	PASS	AC=32;AF=0.00638978;AN=5008;NS=2504;DP=15237;EAS_AF=0.003;AMR_AF=0.0086;AFR_AF=0;EUR_AF=0.0099;SAS_AF=0.0133;AA=A|||;VT=SNP
6	29180285	rs3129095	A	T	100	PASS	AC=4717;AF=0.941893;AN=5008;NS=2504;DP=11309;EAS_AF=0.9931;AMR_AF=0.9366;AFR_AF=0.8941;EUR_AF=0.9473;SAS_AF=0.9519;AA=T|||;VT=SNP
6	29180312	rs3116835	A	C	100	PASS	AC=3952;AF=0.789137;AN=5008;NS=2504;DP=9810;EAS_AF=0.6786;AMR_AF=0.7723;AFR_AF=0.7882;EUR_AF=0.8618;SAS_AF=0.8415;AA=C|||;VT=SNP
6	29180314	rs3116836	A	C	100	PASS	AC=1027;AF=0.205072;AN=5008;NS=2504;DP=9591;EAS_AF=0.1042;AMR_AF=0.1931;AFR_AF=0.3752;EUR_AF=0.1948;SAS_AF=0.0982;AA=a|||;VT=SNP
6	29180721	rs9257616	G	A	100	PASS	AC=1467;AF=0.292931;AN=5008;NS=2504;DP=16747;EAS_AF=0.3423;AMR_AF=0.3775;AFR_AF=0.0257;EUR_AF=0.4702;SAS_AF=0.3609;AA=G|||;VT=SNP
6	29181302	rs41317771	T	C	100	PASS	AC=469;AF=0.0936502;AN=5008;NS=2504;DP=16415;EAS_AF=0.1071;AMR_AF=0.0692;AFR_AF=0.0734;EUR_AF=0.0736;SAS_AF=0.1452;AA=T|||;VT=SNP
6	29181314	rs3130826	G	A	100	PASS	AC=3019;AF=0.602835;AN=5008;NS=2504;DP=16394;EAS_AF=0.4851;AMR_AF=0.6556;AFR_AF=0.5159;EUR_AF=0.7525;SAS_AF=0.6503;AA=A|||;VT=SNP
6	29181600	rs719746	T	G	100	PASS	AC=1571;AF=0.313698;AN=5008;NS=2504;DP=17986;EAS_AF=0.3452;AMR_AF=0.3991;AFR_AF=0.0408;EUR_AF=0.5119;SAS_AF=0.3855;AA=T|||;VT=SNP
6	29181897	rs3130828	C	A	100	PASS	AC=161;AF=0.0321486;AN=5008;NS=2504;DP=19950;EAS_AF=0;AMR_AF=0.0274;AFR_AF=0.053;EUR_AF=0.0716;SAS_AF=0;AA=C|||;VT=SNP
6	29182308	rs2894083	G	A	100	PASS	AC=2045;AF=0.408347;AN=5008;NS=2504;DP=18870;EAS_AF=0.3839;AMR_AF=0.4726;AFR_AF=0.1815;EUR_AF=0.5706;SAS_AF=0.5276;AA=G|||;VT=SNP
6	29182355	rs115094999	A	G	100	PASS	AC=44;AF=0.00878594;AN=5008;NS=2504;DP=18317;EAS_AF=0;AMR_AF=0.0043;AFR_AF=0.0008;EUR_AF=0.0378;SAS_AF=0.002;AA=A|||;VT=SNP
6	29182361	rs2394547	C	A	100	PASS	AC=3751;AF=0.749002;AN=5008;NS=2504;DP=18359;EAS_AF=0.5923;AMR_AF=0.755;AFR_AF=0.7678;EUR_AF=0.832;SAS_AF=0.7955;AA=A|||;VT=SNP
6	29182887	rs3130831	T	A	100	PASS	AC=88;AF=0.0175719;AN=5008;NS=2504;DP=15348;EAS_AF=0;AMR_AF=0.0202;AFR_AF=0.003;EUR_AF=0.0696;SAS_AF=0;AA=T|||;VT=SNP
6	29183346	rs3129096	G	A	100	PASS	AC=2046;AF=0.408546;AN=5008;NS=2504;DP=15737;EAS_AF=0.3839;AMR_AF=0.4726;AFR_AF=0.1815;EUR_AF=0.5706;SAS_AF=0.5286;AA=G|||;VT=SNP
6	29184660	rs3116837	T	C	100	PASS	AC=3019;AF=0.602835;AN=5008;NS=2504;DP=18776;EAS_AF=0.4851;AMR_AF=0.6556;AFR_AF=0.5159;EUR_AF=0.7525;SAS_AF=0.6503;AA=C|||;VT=SNP
6	29185287	rs3129098	C	T	100	PASS	AC=2044;AF=0.408147;AN=5008;NS=2504;DP=18106;EAS_AF=0.3839;AMR_AF=0.4726;AFR_AF=0.1815;EUR_AF=0.5706;SAS_AF=0.5266;AA=C|||;VT=SNP
6	29185844	rs3130836	G	A	100	PASS	AC=972;AF=0.194089;AN=5008;NS=2504;DP=22081;EAS_AF=0.1012;AMR_AF=0.183;AFR_AF=0.3328;EUR_AF=0.1819;SAS_AF=0.1227;AA=G|||;VT=SNP
6	29185878	rs144200377	C	T	100	PASS	AC=39;AF=0.00778754;AN=5008;NS=2504;DP=23672;EAS_AF=0;AMR_AF=0.0086;AFR_AF=0.0008;EUR_AF=0.0119;SAS_AF=0.0204;AA=C|||;VT=SNP
6	29186183	rs41317775	G	A	100	PASS	AC=469;AF=0.0936502;AN=5008;NS=2504;DP=19163;EAS_AF=0.1071;AMR_AF=0.0692;AFR_AF=0.0734;EUR_AF=0.0736;SAS_AF=0.1452;AA=G|||;VT=SNP
6	29187282	rs9393949	A	T	100	PASS	AC=149;AF=0.0297524;AN=5008;NS=2504;DP=15534;EAS_AF=0.0923;AMR_AF=0.0317;AFR_AF=0.0015;EUR_AF=0.0298;SAS_AF=0.002;AA=a|||;VT=SNP
6	29187640	rs2142904	T	C	100	PASS	AC=1992;AF=0.397764;AN=5008;NS=2504;DP=18619;EAS_AF=0.381;AMR_AF=0.4625;AFR_AF=0.1679;EUR_AF=0.5606;SAS_AF=0.5123;AA=T|||;VT=SNP
6	29187868	rs2394548	T	A	100	PASS	AC=1572;AF=0.313898;AN=5008;NS=2504;DP=17844;EAS_AF=0.3452;AMR_AF=0.3991;AFR_AF=0.0416;EUR_AF=0.5119;SAS_AF=0.3855;AA=T|||;VT=SNP
6	29188179	rs3130801	G	A	100	PASS	AC=4715;AF=0.941494;AN=5008;NS=2504;DP=20249;EAS_AF=0.9931;AMR_AF=0.9366;AFR_AF=0.8941;EUR_AF=0.9463;SAS_AF=0.9509;AA=A|||;VT=SNP
6	29189155	rs3130803	A	G	100	PASS	AC=1991;AF=0.397564;AN=5008;NS=2504;DP=19192;EAS_AF=0.38;AMR_AF=0.4625;AFR_AF=0.1679;EUR_AF=0.5606;SAS_AF=0.5123;AA=A|||;VT=SNP
6	29189531	rs3130807	A	G	100	PASS	AC=2589;AF=0.516973;AN=5008;NS=2504;DP=18673;EAS_AF=0.4911;AMR_AF=0.549;AFR_AF=0.3071;EUR_AF=0.6451;SAS_AF=0.6728;AA=G|||;VT=SNP
6	29189897	rs113346676	T	C	100	PASS	AC=374;AF=0.0746805;AN=5008;NS=2504;DP=18346;EAS_AF=0.1062;AMR_AF=0.0634;AFR_AF=0.0303;EUR_AF=0.0716;SAS_AF=0.1135;AA=T|||;VT=SNP
6	29189917	rs3129101	T	C	100	PASS	AC=952;AF=0.190096;AN=5008;NS=2504;DP=18191;EAS_AF=0.1012;AMR_AF=0.1787;AFR_AF=0.3207;EUR_AF=0.1809;SAS_AF=0.1227;AA=T|||;VT=SNP
6	29189970	rs28359949	G	A	100	PASS	AC=29;AF=0.00579073;AN=5008;NS=2504;DP=16934;EAS_AF=0.001;AMR_AF=0.0043;AFR_AF=0.0008;EUR_AF=0.0109;SAS_AF=0.0133;AA=G|||;VT=SNP
6	29189972	rs3130808	G	A	100	PASS	AC=163;AF=0.0325479;AN=5008;NS=2504;DP=16791;EAS_AF=0;AMR_AF=0.0274;AFR_AF=0.0545;EUR_AF=0.0716;SAS_AF=0;AA=g|||;VT=SNP
6	29190060	rs3130809	A	G	100	PASS	AC=2045;AF=0.408347;AN=5008;NS=2504;DP=17530;EAS_AF=0.3839;AMR_AF=0.4726;AFR_AF=0.1815;EUR_AF=0.5706;SAS_AF=0.5276;AA=A|||;VT=SNP
6	29190624	rs59230085	G	A	100	PASS	AC=785;AF=0.156749;AN=5008;NS=2504;DP=18805;EAS_AF=0.3343;AMR_AF=0.1744;AFR_AF=0.0976;EUR_AF=0.0934;SAS_AF=0.1063;AA=G|||;VT=SNP
6	29191389	rs6904165	C	T	100	PASS	AC=469;AF=0.0936502;AN=5008;NS=2504;DP=20272;EAS_AF=0.1071;AMR_AF=0.0677;AFR_AF=0.0734;EUR_AF=0.0736;SAS_AF=0.1462;AA=C|||;VT=SNP
6	29191411	rs714470	C	A	100	PASS	AC=2050;AF=0.409345;AN=5008;NS=2504;DP=21023;EAS_AF=0.3839;AMR_AF=0.4741;AFR_AF=0.1846;EUR_AF=0.5706;SAS_AF=0.5276;AA=A|||;VT=SNP
6	29191548	rs12660419	C	T	100	PASS	AC=787;AF=0.157149;AN=5008;NS=2504;DP=20992;EAS_AF=0.3333;AMR_AF=0.1758;AFR_AF=0.0976;EUR_AF=0.0954;SAS_AF=0.1063;AA=C|||;VT=SNP
6	29192468	rs75747559	G	A	100	PASS	AC=165;AF=0.0329473;AN=5008;NS=2504;DP=17710;EAS_AF=0.002;AMR_AF=0.036;AFR_AF=0.0847;EUR_AF=0.0169;SAS_AF=0.0092;AA=G|||;VT=SNP
6	29193262	rs3130811	G	C	100	PASS	AC=1572;AF=0.313898;AN=5008;NS=2504;DP=15510;EAS_AF=0.3452;AMR_AF=0.4006;AFR_AF=0.0408;EUR_AF=0.5119;SAS_AF=0.3855;AA=G|||;VT=SNP
6	29193527	rs75418220	C	T	100	PASS	AC=467;AF=0.0932508;AN=5008;NS=2504;DP=15655;EAS_AF=0.1071;AMR_AF=0.0663;AFR_AF=0.0734;EUR_AF=0.0736;SAS_AF=0.1452;AA=C|||;VT=SNP
6	29193785	rs3130812	A	G	100	PASS	AC=2048;AF=0.408946;AN=5008;NS=2504;DP=17849;EAS_AF=0.3839;AMR_AF=0.4741;AFR_AF=0.1815;EUR_AF=0.5726;SAS_AF=0.5276;AA=A|||;VT=SNP
6	29195011	rs3130813	C	T	100	PASS	AC=2045;AF=0.408347;AN=5008;NS=2504;DP=19630;EAS_AF=0.3839;AMR_AF=0.4726;AFR_AF=0.1815;EUR_AF=0.5696;SAS_AF=0.5286;AA=C|||;VT=SNP
6	29196181	rs3130814	G	T	100	PASS	AC=2555;AF=0.510184;AN=5008;NS=2504;DP=18607;EAS_AF=0.494;AMR_AF=0.5403;AFR_AF=0.3003;EUR_AF=0.6342;SAS_AF=0.6616;AA=T|||;VT=SNP
6	29196418	rs115383412	G	A	100	PASS	AC=171;AF=0.0341454;AN=5008;NS=2504;DP=17929;EAS_AF=0.0089;AMR_AF=0.0259;AFR_AF=0.0038;EUR_AF=0.0308;SAS_AF=0.1104;AA=G|||;VT=SNP
6	29197463	rs76224295	A	C	100	PASS	AC=50;AF=0.00998403;AN=5008;NS=2504;DP=20959;EAS_AF=0;AMR_AF=0.0245;AFR_AF=0.0015;EUR_AF=0.0288;SAS_AF=0.002;AA=A|||;VT=SNP
6	29199824	rs2207338	G	T	100	PASS	AC=2571;AF=0.513379;AN=5008;NS=2504;DP=18094;EAS_AF=0.4921;AMR_AF=0.5476;AFR_AF=0.3041;EUR_AF=0.6402;SAS_AF=0.6636;AA=T|||;VT=SNP
6	29200245	rs2207337	T	A	100	PASS	AC=2523;AF=0.503794;AN=5008;NS=2504;DP=15804;EAS_AF=0.4921;AMR_AF=0.5447;AFR_AF=0.2678;EUR_AF=0.6421;SAS_AF=0.6636;AA=A|||;VT=SNP
6	29201650	rs3130815	G	A	100	PASS	AC=3513;AF=0.701478;AN=5008;NS=2504;DP=17264;EAS_AF=0.5923;AMR_AF=0.7262;AFR_AF=0.6142;EUR_AF=0.827;SAS_AF=0.7853;AA=A|||;VT=SNP
6	29202465	rs3117345	A	G	100	PASS	AC=1547;AF=0.308906;AN=5008;NS=2504;DP=12780;EAS_AF=0.3313;AMR_AF=0.402;AFR_AF=0.0393;EUR_AF=0.5099;SAS_AF=0.3773;AA=A|||;VT=SNP
6	29203250	rs116741238	T	C	100	PASS	AC=38;AF=0.00758786;AN=5008;NS=2504;DP=17650;EAS_AF=0.001;AMR_AF=0.0086;AFR_AF=0.0008;EUR_AF=0.0249;SAS_AF=0.0051;AA=T|||;VT=SNP
6	29203407	rs3117344	A	G	100	PASS	AC=4726;AF=0.94369;AN=5008;NS=2504;DP=17801;EAS_AF=0.9931;AMR_AF=0.9366;AFR_AF=0.9017;EUR_AF=0.9473;SAS_AF=0.9509;AA=G|||;VT=SNP
6	29203911	rs3130816	G	A	100	PASS	AC=1545;AF=0.308506;AN=5008;NS=2504;DP=18650;EAS_AF=0.3304;AMR_AF=0.4006;AFR_AF=0.0393;EUR_AF=0.5099;SAS_AF=0.3773;AA=G|||;VT=SNP
6	29204772	rs76355441	C	T	100	PASS	AC=472;AF=0.0942492;AN=5008;NS=2504;DP=17207;EAS_AF=0.1052;AMR_AF=0.0677;AFR_AF=0.0809;EUR_AF=0.0706;SAS_AF=0.1442;AA=C|||;VT=SNP
6	29205139	rs75599496	G	A	100	PASS	AC=262;AF=0.0523163;AN=5008;NS=2504;DP=13266;EAS_AF=0.1012;AMR_AF=0.0447;AFR_AF=0.0068;EUR_AF=0.0567;SAS_AF=0.0644;AA=G|||;VT=SNP
6	29205333	rs3117343	C	T	100	PASS	AC=1986;AF=0.396565;AN=5008;NS=2504;DP=19208;EAS_AF=0.3829;AMR_AF=0.4669;AFR_AF=0.1664;EUR_AF=0.5596;SAS_AF=0.5041;AA=C|||;VT=SNP
6	29205336	rs3129102	T	C	100	PASS	AC=3723;AF=0.743411;AN=5008;NS=2504;DP=19354;EAS_AF=0.5923;AMR_AF=0.7536;AFR_AF=0.7549;EUR_AF=0.833;SAS_AF=0.7843;AA=C|||;VT=SNP
6	29205501	rs3130818	G	A	100	PASS	AC=1556;AF=0.310703;AN=5008;NS=2504;DP=19622;EAS_AF=0.3313;AMR_AF=0.402;AFR_AF=0.0454;EUR_AF=0.5109;SAS_AF=0.3773;AA=G|||;VT=SNP
6	29206045	rs2394549	G	T	100	PASS	AC=2040;AF=0.407348;AN=5008;NS=2504;DP=20437;EAS_AF=0.3869;AMR_AF=0.4769;AFR_AF=0.18;EUR_AF=0.5696;SAS_AF=0.5194;AA=G|||;VT=SNP
6	29206251	rs3117342	T	C	100	PASS	AC=149;AF=0.0297524;AN=5008;NS=2504;DP=17921;EAS_AF=0;AMR_AF=0.0274;AFR_AF=0.0439;EUR_AF=0.0716;SAS_AF=0;AA=T|||;VT=SNP
6	29207570	rs3129103	C	T	100	PASS	AC=1548;AF=0.309105;AN=5008;NS=2504;DP=20563;EAS_AF=0.3313;AMR_AF=0.402;AFR_AF=0.0393;EUR_AF=0.5099;SAS_AF=0.3783;AA=C|||;VT=SNP
6	29207889	rs9257639	C	T	100	PASS	AC=2043;AF=0.407947;AN=5008;NS=2504;DP=19110;EAS_AF=0.3869;AMR_AF=0.4769;AFR_AF=0.18;EUR_AF=0.5726;SAS_AF=0.5194;AA=C|||;VT=SNP
6	29208968	rs9468498	G	C	100	PASS	AC=56;AF=0.0111821;AN=5008;NS=2504;DP=19862;EAS_AF=0.0218;AMR_AF=0.0101;AFR_AF=0.0061;EUR_AF=0.0139;SAS_AF=0.0051;AA=G|||;VT=SNP
6	29210053	rs112169880	T	C	100	PASS	AC=1551;AF=0.309704;AN=5008;NS=2504;DP=20653;EAS_AF=0.3313;AMR_AF=0.402;AFR_AF=0.0393;EUR_AF=0.5139;SAS_AF=0.3773;AA=T|||;VT=SNP
6	29210596	rs3117340	T	G	100	PASS	AC=2571;AF=0.513379;AN=5008;NS=2504;DP=20542;EAS_AF=0.4921;AMR_AF=0.5476;AFR_AF=0.3018;EUR_AF=0.6421;SAS_AF=0.6646;AA=G|||;VT=SNP
6	29210900	rs3130821	C	T	100	PASS	AC=2521;AF=0.503395;AN=5008;NS=2504;DP=17612;EAS_AF=0.4921;AMR_AF=0.5461;AFR_AF=0.2655;EUR_AF=0.6421;SAS_AF=0.6636;AA=T|||;VT=SNP
6	29210998	rs9468500	A	T	100	PASS	AC=437;AF=0.0872604;AN=5008;NS=2504;DP=18510;EAS_AF=0.0516;AMR_AF=0.0648;AFR_AF=0.1263;EUR_AF=0.0487;SAS_AF=0.1268;AA=A|||;VT=SNP
6	29211438	rs3129104	A	T	100	PASS	AC=89;AF=0.0177716;AN=5008;NS=2504;DP=20907;EAS_AF=0;AMR_AF=0.0202;AFR_AF=0.0045;EUR_AF=0.0686;SAS_AF=0;AA=A|||;VT=SNP
6	29211442	rs3117339	C	T	100	PASS	AC=89;AF=0.0177716;AN=5008;NS=2504;DP=20905;EAS_AF=0;AMR_AF=0.0202;AFR_AF=0.0045;EUR_AF=0.0686;SAS_AF=0;AA=C|||;VT=SNP
6	29211509	rs3117338	G	A	100	PASS	AC=4711;AF=0.940695;AN=5008;NS=2504;DP=20651;EAS_AF=0.9931;AMR_AF=0.9366;AFR_AF=0.8911;EUR_AF=0.9463;SAS_AF=0.9509;AA=A|||;VT=SNP
6	29211556	rs3117337	T	A	100	PASS	AC=90;AF=0.0179712;AN=5008;NS=2504;DP=21390;EAS_AF=0;AMR_AF=0.0202;AFR_AF=0.0045;EUR_AF=0.0696;SAS_AF=0;AA=T|||;VT=SNP
6	29211695	rs111372568	T	C	100	PASS	AC=3723;AF=0.743411;AN=5008;NS=2504;DP=19470;EAS_AF=0.5923;AMR_AF=0.755;AFR_AF=0.7542;EUR_AF=0.832;SAS_AF=0.7853;AA=C|||;VT=SNP
6	29212202	rs2064503	T	C	100	PASS	AC=2519;AF=0.502995;AN=5008;NS=2504;DP=16685;EAS_AF=0.4921;AMR_AF=0.5447;AFR_AF=0.2655;EUR_AF=0.6412;SAS_AF=0.6636;AA=C|||;VT=SNP
6	29212635	rs113711385	T	C	100	PASS	AC=144;AF=0.028754;AN=5008;NS=2504;DP=15862;EAS_AF=0.0655;AMR_AF=0.0072;AFR_AF=0.0015;EUR_AF=0.0199;SAS_AF=0.0521;AA=T|||;VT=SNP
6	29212922	rs72841591	G	A	100	PASS	AC=30;AF=0.00599042;AN=5008;NS=2504;DP=17273;EAS_AF=0.005;AMR_AF=0;AFR_AF=0.0008;EUR_AF=0.0159;SAS_AF=0.0082;AA=G|||;VT=SNP
6	29213070	rs3129105	A	C	100	PASS	AC=1550;AF=0.309505;AN=5008;NS=2504;DP=18137;EAS_AF=0.3313;AMR_AF=0.402;AFR_AF=0.0393;EUR_AF=0.5129;SAS_AF=0.3773;AA=A|||;VT=SNP
6	29214129	rs2207336	G	A	100	PASS	AC=2518;AF=0.502796;AN=5008;NS=2504;DP=18187;EAS_AF=0.4921;AMR_AF=0.5447;AFR_AF=0.2663;EUR_AF=0.6392;SAS_AF=0.6636;AA=c|||;VT=SNP
6	29214947	rs3117335	G	C	100	PASS	AC=1988;AF=0.396965;AN=5008;NS=2504;DP=18765;EAS_AF=0.3829;AMR_AF=0.4669;AFR_AF=0.1664;EUR_AF=0.5616;SAS_AF=0.5041;AA=g|||;VT=SNP
6	29215282	rs112106274	C	T	100	PASS	AC=472;AF=0.0942492;AN=5008;NS=2504;DP=19075;EAS_AF=0.1052;AMR_AF=0.0677;AFR_AF=0.0825;EUR_AF=0.0686;SAS_AF=0.1442;AA=c|||;VT=SNP
6	29215381	rs7748439	G	C	100	PASS	AC=124;AF=0.0247604;AN=5008;NS=2504;DP=20063;EAS_AF=0.002;AMR_AF=0.0259;AFR_AF=0.059;EUR_AF=0.0169;SAS_AF=0.0092;AA=g|||;VT=SNP
6	29215647	rs55733250	G	A	100	PASS	AC=808;AF=0.161342;AN=5008;NS=2504;DP=20068;EAS_AF=0.3343;AMR_AF=0.1744;AFR_AF=0.1089;EUR_AF=0.0934;SAS_AF=0.1145;AA=g|||;VT=SNP
6	29215653	rs112602363	G	A	100	PASS	AC=472;AF=0.0942492;AN=5008;NS=2504;DP=19709;EAS_AF=0.1052;AMR_AF=0.0677;AFR_AF=0.0825;EUR_AF=0.0686;SAS_AF=0.1442;AA=g|||;VT=SNP
6	29216060	rs6915930	C	T	100	PASS	AC=74;AF=0.0147764;AN=5008;NS=2504;DP=20490;EAS_AF=0.002;AMR_AF=0.0144;AFR_AF=0.031;EUR_AF=0.0119;SAS_AF=0.0092;AA=c|||;VT=SNP
6	29217514	rs3117334	G	T	100	PASS	AC=1549;AF=0.309305;AN=5008;NS=2504;DP=20147;EAS_AF=0.3313;AMR_AF=0.402;AFR_AF=0.0393;EUR_AF=0.5119;SAS_AF=0.3773;AA=g|||;VT=SNP
6	29217787	rs149152926	G	A	100	PASS	AC=74;AF=0.0147764;AN=5008;NS=2504;DP=16636;EAS_AF=0.002;AMR_AF=0.0144;AFR_AF=0.031;EUR_AF=0.0119;SAS_AF=0.0092;AA=g|||;VT=SNP
6	29217895	rs112557273	G	A	100	PASS	AC=472;AF=0.0942492;AN=5008;NS=2504;DP=16922;EAS_AF=0.1052;AMR_AF=0.0677;AFR_AF=0.0825;EUR_AF=0.0686;SAS_AF=0.1442;AA=g|||;VT=SNP
6	29218151	rs112438389	C	T	100	PASS	AC=472;AF=0.0942492;AN=5008;NS=2504;DP=17565;EAS_AF=0.1052;AMR_AF=0.0677;AFR_AF=0.0825;EUR_AF=0.0686;SAS_AF=0.1442;AA=N|||;VT=SNP
6	29218513	rs149754096	C	T	100	PASS	AC=241;AF=0.048123;AN=5008;NS=2504;DP=18180;EAS_AF=0.0417;AMR_AF=0.0403;AFR_AF=0.0098;EUR_AF=0.0368;SAS_AF=0.1237;AA=c|||;VT=SNP
6	29218799	rs113877446	G	A	100	PASS	AC=17;AF=0.00339457;AN=5008;NS=2504;DP=17863;EAS_AF=0;AMR_AF=0.0058;AFR_AF=0.0008;EUR_AF=0.0109;SAS_AF=0.001;AA=g|||;VT=SNP
6	29219059	rs3130823	C	T	100	PASS	AC=1393;AF=0.278155;AN=5008;NS=2504;DP=17333;EAS_AF=0.3244;AMR_AF=0.3516;AFR_AF=0.025;EUR_AF=0.4602;SAS_AF=0.3333;AA=c|||;VT=SNP
6	29219137	rs112574843	A	C	100	PASS	AC=416;AF=0.0830671;AN=5008;NS=2504;DP=18591;EAS_AF=0.1042;AMR_AF=0.0634;AFR_AF=0.0666;EUR_AF=0.0676;SAS_AF=0.1135;AA=a|||;VT=SNP
6	29219425	rs59140010	G	A	100	PASS	AC=793;AF=0.158347;AN=5008;NS=2504;DP=21702;EAS_AF=0.3343;AMR_AF=0.1744;AFR_AF=0.0983;EUR_AF=0.0924;SAS_AF=0.1145;AA=g|||;VT=SNP
6	29219489	rs3117333	G	A	100	PASS	AC=149;AF=0.0297524;AN=5008;NS=2504;DP=21561;EAS_AF=0;AMR_AF=0.0274;AFR_AF=0.0439;EUR_AF=0.0716;SAS_AF=0;AA=g|||;VT=SNP
6	29219510	rs3117332	A	G	100	PASS	AC=1549;AF=0.309305;AN=5008;NS=2504;DP=20647;EAS_AF=0.3313;AMR_AF=0.402;AFR_AF=0.0393;EUR_AF=0.5119;SAS_AF=0.3773;AA=a|||;VT=SNP
6	29219591	rs57499095	G	A	100	PASS	AC=443;AF=0.0884585;AN=5008;NS=2504;DP=20642;EAS_AF=0.0962;AMR_AF=0.1095;AFR_AF=0.0673;EUR_AF=0.0964;SAS_AF=0.0859;AA=g|||;VT=SNP
6	29219655	rs9257651	T	C	100	PASS	AC=3724;AF=0.74361;AN=5008;NS=2504;DP=20320;EAS_AF=0.5923;AMR_AF=0.755;AFR_AF=0.7542;EUR_AF=0.833;SAS_AF=0.7853;AA=c|||;VT=SNP
6	29219871	rs113897714	G	A	100	PASS	AC=514;AF=0.102636;AN=5008;NS=2504;DP=23402;EAS_AF=0.1091;AMR_AF=0.0778;AFR_AF=0.0968;EUR_AF=0.0785;SAS_AF=0.1462;AA=g|||;VT=SNP
6	29220058	rs113674293	T	C	100	PASS	AC=454;AF=0.090655;AN=5008;NS=2504;DP=19772;EAS_AF=0.1052;AMR_AF=0.0634;AFR_AF=0.0711;EUR_AF=0.0676;SAS_AF=0.1452;AA=t|||;VT=SNP
6	29220100	rs3117331	A	G	100	PASS	AC=2520;AF=0.503195;AN=5008;NS=2504;DP=18301;EAS_AF=0.4921;AMR_AF=0.5447;AFR_AF=0.2655;EUR_AF=0.6412;SAS_AF=0.6646;AA=g|||;VT=SNP
6	29220549	rs142756015	G	A	100	PASS	AC=74;AF=0.0147764;AN=5008;NS=2504;DP=20035;EAS_AF=0.002;AMR_AF=0.0144;AFR_AF=0.031;EUR_AF=0.0119;SAS_AF=0.0092;AA=G|||;VT=SNP
6	29220709	rs9257653	G	A	100	PASS	AC=4711;AF=0.940695;AN=5008;NS=2504;DP=20856;EAS_AF=0.9931;AMR_AF=0.9366;AFR_AF=0.8911;EUR_AF=0.9463;SAS_AF=0.9509;AA=A|||;VT=SNP
6	29221256	rs115136885	A	G	100	PASS	AC=74;AF=0.0147764;AN=5008;NS=2504;DP=20937;EAS_AF=0.002;AMR_AF=0.0144;AFR_AF=0.031;EUR_AF=0.0119;SAS_AF=0.0092;AA=A|||;VT=SNP
6	29221853	rs72841594	A	G	100	PASS	AC=30;AF=0.00599042;AN=5008;NS=2504;DP=17984;EAS_AF=0.005;AMR_AF=0;AFR_AF=0.0008;EUR_AF=0.0159;SAS_AF=0.0082;AA=A|||;VT=SNP
6	29222229	rs115896345	A	G	100	PASS	AC=243;AF=0.0485224;AN=5008;NS=2504;DP=15895;EAS_AF=0.0417;AMR_AF=0.0403;AFR_AF=0.0113;EUR_AF=0.0368;SAS_AF=0.1237;AA=A|||;VT=SNP
6	29222711	rs3130824	G	C	100	PASS	AC=1549;AF=0.309305;AN=5008;NS=2504;DP=18069;EAS_AF=0.3313;AMR_AF=0.402;AFR_AF=0.0393;EUR_AF=0.5119;SAS_AF=0.3773;AA=G|||;VT=SNP
6	29223197	rs146596105	C	T	100	PASS	AC=89;AF=0.0177716;AN=5008;NS=2504;DP=17057;EAS_AF=0.004;AMR_AF=0.013;AFR_AF=0.0492;EUR_AF=0.0099;SAS_AF=0.001;AA=C|||;VT=SNP
6	29225025	rs149702363	T	G	100	PASS	AC=243;AF=0.0485224;AN=5008;NS=2504;DP=20605;EAS_AF=0.0417;AMR_AF=0.0403;AFR_AF=0.0113;EUR_AF=0.0368;SAS_AF=0.1237;AA=T|||;VT=SNP
6	29225678	rs10214663	A	C	100	PASS	AC=242;AF=0.0483227;AN=5008;NS=2504;DP=14192;EAS_AF=0.0417;AMR_AF=0.0403;AFR_AF=0.0113;EUR_AF=0.0358;SAS_AF=0.1237;AA=A|||;VT=SNP
6	29225795	rs3117330	T	C	100	PASS	AC=2570;AF=0.513179;AN=5008;NS=2504;DP=15039;EAS_AF=0.4921;AMR_AF=0.5476;AFR_AF=0.3026;EUR_AF=0.6402;SAS_AF=0.6646;AA=t|||;VT=SNP
6	29226953	rs116508100	A	G	100	PASS	AC=244;AF=0.048722;AN=5008;NS=2504;DP=16776;EAS_AF=0.0417;AMR_AF=0.0403;AFR_AF=0.0113;EUR_AF=0.0378;SAS_AF=0.1237;AA=A|||;VT=SNP
6	29227117	rs2024679	G	A	100	PASS	AC=1751;AF=0.349641;AN=5008;NS=2504;DP=20042;EAS_AF=0.3413;AMR_AF=0.428;AFR_AF=0.1604;EUR_AF=0.5229;SAS_AF=0.3804;AA=G|||;VT=SNP
6	29227643	rs3117329	C	T	100	PASS	AC=1806;AF=0.360623;AN=5008;NS=2504;DP=18499;EAS_AF=0.3452;AMR_AF=0.438;AFR_AF=0.1747;EUR_AF=0.5328;SAS_AF=0.3957;AA=C|||;VT=SNP
6	29228246	rs2024680	G	T	100	PASS	AC=455;AF=0.0908546;AN=5008;NS=2504;DP=19716;EAS_AF=0.1052;AMR_AF=0.0634;AFR_AF=0.0711;EUR_AF=0.0696;SAS_AF=0.1442;AA=G|||;VT=SNP
6	29228374	rs74543968	T	G	100	PASS	AC=126;AF=0.0251597;AN=5008;NS=2504;DP=21275;EAS_AF=0.002;AMR_AF=0.0317;AFR_AF=0.0552;EUR_AF=0.0199;SAS_AF=0.0092;AA=T|||;VT=SNP
6	29229146	rs9257656	A	G	100	PASS	AC=3723;AF=0.743411;AN=5008;NS=2504;DP=15736;EAS_AF=0.5923;AMR_AF=0.755;AFR_AF=0.7542;EUR_AF=0.833;SAS_AF=0.7843;AA=G|||;VT=SNP
6	29230520	rs79272343	A	C	100	PASS	AC=475;AF=0.0948482;AN=5008;NS=2504;DP=19367;EAS_AF=0.1052;AMR_AF=0.0677;AFR_AF=0.0832;EUR_AF=0.0706;SAS_AF=0.1442;AA=A|||;VT=SNP;EX_TARGET
6	29230577	rs3117328	C	A	100	PASS	AC=1806;AF=0.360623;AN=5008;NS=2504;DP=17855;EAS_AF=0.3452;AMR_AF=0.438;AFR_AF=0.1747;EUR_AF=0.5328;SAS_AF=0.3957;AA=a|||;VT=SNP;EX_TARGET
6	29230683	rs3130827	T	C	100	PASS	AC=2576;AF=0.514377;AN=5008;NS=2504;DP=19024;EAS_AF=0.4921;AMR_AF=0.549;AFR_AF=0.3071;EUR_AF=0.6402;SAS_AF=0.6636;AA=c|||;VT=SNP;EX_TARGET
6	29231172	rs9257657	G	A	100	PASS	AC=3722;AF=0.743211;AN=5008;NS=2504;DP=18943;EAS_AF=0.5923;AMR_AF=0.7536;AFR_AF=0.7542;EUR_AF=0.833;SAS_AF=0.7843;AA=a|||;VT=SNP
6	29231499	rs75870310	G	A	100	PASS	AC=14;AF=0.00279553;AN=5008;NS=2504;DP=18094;EAS_AF=0.001;AMR_AF=0.0014;AFR_AF=0;EUR_AF=0.0119;SAS_AF=0;AA=g|||;VT=SNP;EX_TARGET
6	29231831	rs77154096	C	T	100	PASS	AC=243;AF=0.0485224;AN=5008;NS=2504;DP=16137;EAS_AF=0.0417;AMR_AF=0.0403;AFR_AF=0.0113;EUR_AF=0.0368;SAS_AF=0.1237;AA=c|||;VT=SNP;EX_TARGET
6	29232072	rs16894681	T	G	100	PASS	AC=144;AF=0.028754;AN=5008;NS=2504;DP=14512;EAS_AF=0.0665;AMR_AF=0.0072;AFR_AF=0.0015;EUR_AF=0.0189;SAS_AF=0.0521;AA=t|||;VT=SNP
6	29232591	rs9357077	C	T	100	PASS	AC=442;AF=0.0882588;AN=5008;NS=2504;DP=16029;EAS_AF=0.0962;AMR_AF=0.1081;AFR_AF=0.0673;EUR_AF=0.0964;SAS_AF=0.0859;AA=c|||;VT=SNP
6	29232980	rs145541771	C	T	100	PASS	AC=43;AF=0.00858626;AN=5008;NS=2504;DP=18200;EAS_AF=0.003;AMR_AF=0.0072;AFR_AF=0.0106;EUR_AF=0.0109;SAS_AF=0.0102;AA=c|||;VT=SNP
6	29234166	rs79251921	A	G	100	PASS	AC=475;AF=0.0948482;AN=5008;NS=2504;DP=15560;EAS_AF=0.1052;AMR_AF=0.0677;AFR_AF=0.0832;EUR_AF=0.0706;SAS_AF=0.1442;AA=a|||;VT=SNP
6	29234510	rs10484545	C	G	100	PASS	AC=473;AF=0.0944489;AN=5008;NS=2504;DP=14307;EAS_AF=0.1052;AMR_AF=0.0677;AFR_AF=0.0832;EUR_AF=0.0686;SAS_AF=0.1442;AA=c|||;VT=SNP
6	29235193	rs6904130	T	C	100	PASS	AC=475;AF=0.0948482;AN=5008;NS=2504;DP=16770;EAS_AF=0.1052;AMR_AF=0.0677;AFR_AF=0.0832;EUR_AF=0.0706;SAS_AF=0.1442;AA=t|||;VT=SNP
6	29235233	rs6924127	A	C	100	PASS	AC=475;AF=0.0948482;AN=5008;NS=2504;DP=16341;EAS_AF=0.1052;AMR_AF=0.0677;AFR_AF=0.0832;EUR_AF=0.0706;SAS_AF=0.1442;AA=a|||;VT=SNP
6	29235900	rs3130829	G	A	100	PASS	AC=1549;AF=0.309305;AN=5008;NS=2504;DP=13239;EAS_AF=0.3313;AMR_AF=0.402;AFR_AF=0.0393;EUR_AF=0.5119;SAS_AF=0.3773;AA=g|||;VT=SNP
6	29236242	rs9501304	A	G	100	PASS	AC=243;AF=0.0485224;AN=5008;NS=2504;DP=13457;EAS_AF=0.0417;AMR_AF=0.0403;AFR_AF=0.0113;EUR_AF=0.0368;SAS_AF=0.1237;AA=a|||;VT=SNP
6	29236588	rs17344111	A	G	100	PASS	AC=476;AF=0.0950479;AN=5008;NS=2504;DP=22598;EAS_AF=0.1052;AMR_AF=0.0677;AFR_AF=0.0832;EUR_AF=0.0706;SAS_AF=0.1452;AA=A|||;VT=SNP
6	29236645	rs7766902	G	T	100	PASS	AC=790;AF=0.157748;AN=5008;NS=2504;DP=22772;EAS_AF=0.1002;AMR_AF=0.1513;AFR_AF=0.2648;EUR_AF=0.1153;SAS_AF=0.1207;AA=G|||;VT=SNP
6	29236722	rs3130830	G	A	100	PASS	AC=1798;AF=0.359026;AN=5008;NS=2504;DP=21726;EAS_AF=0.3452;AMR_AF=0.4366;AFR_AF=0.1694;EUR_AF=0.5328;SAS_AF=0.3957;AA=G|||;VT=SNP
6	29237221	rs17344153	C	T	100	PASS	AC=475;AF=0.0948482;AN=5008;NS=2504;DP=17542;EAS_AF=0.1052;AMR_AF=0.0677;AFR_AF=0.0832;EUR_AF=0.0706;SAS_AF=0.1442;AA=T|||;VT=SNP
6	29237341	rs28757220	C	T	100	PASS	AC=36;AF=0.0071885;AN=5008;NS=2504;DP=16467;EAS_AF=0;AMR_AF=0.0159;AFR_AF=0.0023;EUR_AF=0.0219;SAS_AF=0;AA=C|||;VT=SNP
6	29237774	rs6921498	T	C	100	PASS	AC=475;AF=0.0948482;AN=5008;NS=2504;DP=14404;EAS_AF=0.1052;AMR_AF=0.0677;AFR_AF=0.0832;EUR_AF=0.0706;SAS_AF=0.1442;AA=T|||;VT=SNP
6	29238015	rs6942318	C	T	100	PASS	AC=475;AF=0.0948482;AN=5008;NS=2504;DP=16197;EAS_AF=0.1052;AMR_AF=0.0677;AFR_AF=0.0832;EUR_AF=0.0706;SAS_AF=0.1442;AA=C|||;VT=SNP
6	29238426	rs9257658	G	C	100	PASS	AC=4711;AF=0.940695;AN=5008;NS=2504;DP=18581;EAS_AF=0.9931;AMR_AF=0.9366;AFR_AF=0.8911;EUR_AF=0.9463;SAS_AF=0.9509;AA=C|||;VT=SNP
6	29238477	rs560180523	A	G	100	PASS	AC=475;AF=0.0948482;AN=5008;NS=2504;DP=17442;EAS_AF=0.1052;AMR_AF=0.0677;AFR_AF=0.0832;EUR_AF=0.0706;SAS_AF=0.1442;AA=A|||;VT=SNP
6	29239150	rs3117327	C	T	100	PASS	AC=1798;AF=0.359026;AN=5008;NS=2504;DP=18956;EAS_AF=0.3452;AMR_AF=0.4366;AFR_AF=0.1694;EUR_AF=0.5328;SAS_AF=0.3957;AA=C|||;VT=SNP
6	29240169	rs79337000	T	C	100	PASS	AC=475;AF=0.0948482;AN=5008;NS=2504;DP=18897;EAS_AF=0.1052;AMR_AF=0.0677;AFR_AF=0.0832;EUR_AF=0.0706;SAS_AF=0.1442;AA=T|||;VT=SNP
6	29240279	rs9257660	T	C	100	PASS	AC=3723;AF=0.743411;AN=5008;NS=2504;DP=20401;EAS_AF=0.5923;AMR_AF=0.7536;AFR_AF=0.7542;EUR_AF=0.834;SAS_AF=0.7843;AA=C|||;VT=SNP
6	29240378	rs3117326	C	T	100	PASS	AC=90;AF=0.0179712;AN=5008;NS=2504;DP=19859;EAS_AF=0;AMR_AF=0.0202;AFR_AF=0.0045;EUR_AF=0.0696;SAS_AF=0;AA=C|||;VT=SNP
6	29240595	rs114491907	G	T	100	PASS	AC=29;AF=0.00579073;AN=5008;NS=2504;DP=19293;EAS_AF=0.001;AMR_AF=0.013;AFR_AF=0.0015;EUR_AF=0.0149;SAS_AF=0.002;AA=G|||;VT=SNP
6	29240866	rs72844803	T	G	100	PASS	AC=30;AF=0.00599042;AN=5008;NS=2504;DP=18830;EAS_AF=0.005;AMR_AF=0;AFR_AF=0.0008;EUR_AF=0.0159;SAS_AF=0.0082;AA=t|||;VT=SNP
6	29240890	rs77443400	T	C	100	PASS	AC=475;AF=0.0948482;AN=5008;NS=2504;DP=17940;EAS_AF=0.1052;AMR_AF=0.0677;AFR_AF=0.0832;EUR_AF=0.0706;SAS_AF=0.1442;AA=C|||;VT=SNP
6	29241555	rs9468504	A	C	100	PASS	AC=243;AF=0.0485224;AN=5008;NS=2504;DP=21871;EAS_AF=0.0417;AMR_AF=0.0403;AFR_AF=0.0113;EUR_AF=0.0368;SAS_AF=0.1237;AA=A|||;VT=SNP
6	29241773	rs9368596	C	G	100	PASS	AC=443;AF=0.0884585;AN=5008;NS=2504;DP=20671;EAS_AF=0.0962;AMR_AF=0.1095;AFR_AF=0.0673;EUR_AF=0.0964;SAS_AF=0.0859;AA=C|||;VT=SNP
6	29242732	rs1071777	G	C	100	PASS	AC=475;AF=0.0948482;AN=5008;NS=2504;DP=21575;EAS_AF=0.1052;AMR_AF=0.0677;AFR_AF=0.0832;EUR_AF=0.0706;SAS_AF=0.1442;AA=G|||;VT=SNP
6	29242829	rs143682758	G	A	100	PASS	AC=74;AF=0.0147764;AN=5008;NS=2504;DP=19641;EAS_AF=0.002;AMR_AF=0.0144;AFR_AF=0.031;EUR_AF=0.0119;SAS_AF=0.0092;AA=G|||;VT=SNP
6	29244219	rs144447022	G	T	100	PASS	AC=88;AF=0.0175719;AN=5008;NS=2504;DP=19986;EAS_AF=0;AMR_AF=0.0202;AFR_AF=0.003;EUR_AF=0.0696;SAS_AF=0;AA=G|||;VT=SNP
6	29244756	rs146475818	G	C	100	PASS	AC=29;AF=0.00579073;AN=5008;NS=2504;DP=18218;EAS_AF=0.001;AMR_AF=0.013;AFR_AF=0.0015;EUR_AF=0.0149;SAS_AF=0.002;AA=G|||;VT=SNP
6	29245760	rs142403264	T	C	100	PASS	AC=1549;AF=0.309305;AN=5008;NS=2504;DP=20594;EAS_AF=0.3313;AMR_AF=0.402;AFR_AF=0.0393;EUR_AF=0.5119;SAS_AF=0.3773;AA=-|||;VT=SNP
6	29245944	rs139169254	G	A	100	PASS	AC=22;AF=0.00439297;AN=5008;NS=2504;DP=20499;EAS_AF=0;AMR_AF=0.0058;AFR_AF=0.0023;EUR_AF=0.0139;SAS_AF=0.001;AA=-|||;VT=SNP
6	29246591	rs142009060	C	G	100	PASS	AC=82;AF=0.0163738;AN=5008;NS=2504;DP=20627;EAS_AF=0.005;AMR_AF=0.0159;AFR_AF=0.031;EUR_AF=0.0149;SAS_AF=0.0102;AA=c|||;VT=SNP
6	29247178	rs9257673	G	C	100	PASS	AC=3508;AF=0.700479;AN=5008;NS=2504;DP=16378;EAS_AF=0.5913;AMR_AF=0.7262;AFR_AF=0.612;EUR_AF=0.827;SAS_AF=0.7843;AA=C|||;VT=SNP
6	29247921	rs77033211	G	T	100	PASS	AC=473;AF=0.0944489;AN=5008;NS=2504;DP=17065;EAS_AF=0.1052;AMR_AF=0.0677;AFR_AF=0.0832;EUR_AF=0.0686;SAS_AF=0.1442;AA=T|||;VT=SNP
6	29248149	rs3130834	T	C	100	PASS	AC=89;AF=0.0177716;AN=5008;NS=2504;DP=16284;EAS_AF=0.001;AMR_AF=0.0202;AFR_AF=0.003;EUR_AF=0.0696;SAS_AF=0;AA=T|||;VT=SNP
6	29248194	rs9468506	A	G	100	PASS	AC=242;AF=0.0483227;AN=5008;NS=2504;DP=16235;EAS_AF=0.0417;AMR_AF=0.0403;AFR_AF=0.0113;EUR_AF=0.0368;SAS_AF=0.1227;AA=A|||;VT=SNP
6	29248460	rs9501305	G	A	100	PASS	AC=243;AF=0.0485224;AN=5008;NS=2504;DP=16263;EAS_AF=0.0417;AMR_AF=0.0403;AFR_AF=0.0113;EUR_AF=0.0368;SAS_AF=0.1237;AA=g|||;VT=SNP
6	29248461	rs2394550	T	C	100	PASS	AC=1798;AF=0.359026;AN=5008;NS=2504;DP=16318;EAS_AF=0.3452;AMR_AF=0.4366;AFR_AF=0.1694;EUR_AF=0.5328;SAS_AF=0.3957;AA=T|||;VT=SNP
6	29249534	rs112879218	T	C	100	PASS	AC=473;AF=0.0944489;AN=5008;NS=2504;DP=17212;EAS_AF=0.1052;AMR_AF=0.0677;AFR_AF=0.0832;EUR_AF=0.0686;SAS_AF=0.1442;AA=T|||;VT=SNP
6	29249632	rs7743489	T	G	100	PASS	AC=1800;AF=0.359425;AN=5008;NS=2504;DP=17263;EAS_AF=0.3452;AMR_AF=0.4366;AFR_AF=0.1694;EUR_AF=0.5348;SAS_AF=0.3957;AA=T|||;VT=SNP
6	29250017	rs9257676	C	T	100	PASS	AC=3722;AF=0.743211;AN=5008;NS=2504;DP=18765;EAS_AF=0.5923;AMR_AF=0.7536;AFR_AF=0.7542;EUR_AF=0.833;SAS_AF=0.7843;AA=T|||;VT=SNP
6	29250076	rs3117349	T	C	100	PASS	AC=2275;AF=0.454273;AN=5008;NS=2504;DP=18427;EAS_AF=0.4504;AMR_AF=0.5043;AFR_AF=0.2542;EUR_AF=0.6034;SAS_AF=0.5399;AA=t|||;VT=SNP
6	29250218	rs150764348	A	G	100	PASS	AC=37;AF=0.00738818;AN=5008;NS=2504;DP=19634;EAS_AF=0;AMR_AF=0.0159;AFR_AF=0.0023;EUR_AF=0.0229;SAS_AF=0;AA=A|||;VT=SNP
6	29250491	rs2180000	G	A	100	PASS	AC=1800;AF=0.359425;AN=5008;NS=2504;DP=19894;EAS_AF=0.3452;AMR_AF=0.4366;AFR_AF=0.1694;EUR_AF=0.5348;SAS_AF=0.3957;AA=G|||;VT=SNP
6	29250521	rs2179999	A	G	100	PASS	AC=475;AF=0.0948482;AN=5008;NS=2504;DP=19726;EAS_AF=0.1052;AMR_AF=0.0677;AFR_AF=0.0832;EUR_AF=0.0706;SAS_AF=0.1442;AA=A|||;VT=SNP
6	29251176	rs140650499	A	G	100	PASS	AC=473;AF=0.0944489;AN=5008;NS=2504;DP=18601;EAS_AF=0.1052;AMR_AF=0.0677;AFR_AF=0.0832;EUR_AF=0.0686;SAS_AF=0.1442;AA=G|||;VT=SNP
6	29251400	rs2394551	G	A	100	PASS	AC=1549;AF=0.309305;AN=5008;NS=2504;DP=21904;EAS_AF=0.3313;AMR_AF=0.402;AFR_AF=0.0393;EUR_AF=0.5119;SAS_AF=0.3773;AA=G|||;VT=SNP
6	29251786	rs151071749	C	T	100	PASS	AC=14;AF=0.00279553;AN=5008;NS=2504;DP=23828;EAS_AF=0;AMR_AF=0.0043;AFR_AF=0;EUR_AF=0.0109;SAS_AF=0;AA=C|||;VT=SNP
6	29251906	rs3117347	G	T	100	PASS	AC=2568;AF=0.51278;AN=5008;NS=2504;DP=22463;EAS_AF=0.4921;AMR_AF=0.5476;AFR_AF=0.3018;EUR_AF=0.6402;SAS_AF=0.6636;AA=T|||;VT=SNP
6	29251948	rs111805576	A	G	100	PASS	AC=473;AF=0.0944489;AN=5008;NS=2504;DP=21623;EAS_AF=0.1052;AMR_AF=0.0677;AFR_AF=0.0832;EUR_AF=0.0686;SAS_AF=0.1442;AA=G|||;VT=SNP
6	29252126	rs3117346	T	C	100	PASS	AC=2518;AF=0.502796;AN=5008;NS=2504;DP=22483;EAS_AF=0.4921;AMR_AF=0.5447;AFR_AF=0.2655;EUR_AF=0.6402;SAS_AF=0.6636;AA=C|||;VT=SNP
6	29252241	rs75612156	T	A	100	PASS	AC=475;AF=0.0948482;AN=5008;NS=2504;DP=22676;EAS_AF=0.1052;AMR_AF=0.0677;AFR_AF=0.0832;EUR_AF=0.0706;SAS_AF=0.1442;AA=T|||;VT=SNP
6	29252752	rs114549295	T	A	100	PASS	AC=426;AF=0.0850639;AN=5008;NS=2504;DP=15270;EAS_AF=0.0962;AMR_AF=0.1052;AFR_AF=0.0575;EUR_AF=0.0954;SAS_AF=0.0859;AA=T|||;VT=SNP
6	29252758	rs116466121	A	T	100	PASS	AC=721;AF=0.14397;AN=5008;NS=2504;DP=15196;EAS_AF=0.1468;AMR_AF=0.1095;AFR_AF=0.0953;EUR_AF=0.1083;SAS_AF=0.2679;AA=A|||;VT=SNP
6	29253756	rs9468508	C	T	100	PASS	AC=243;AF=0.0485224;AN=5008;NS=2504;DP=15652;EAS_AF=0.0417;AMR_AF=0.0403;AFR_AF=0.0113;EUR_AF=0.0368;SAS_AF=0.1237;AA=C|||;VT=SNP
6	29254452	rs9295797	A	G	100	PASS	AC=243;AF=0.0485224;AN=5008;NS=2504;DP=12892;EAS_AF=0.0417;AMR_AF=0.0403;AFR_AF=0.0113;EUR_AF=0.0368;SAS_AF=0.1237;AA=A|||;VT=SNP
6	29254969	rs7381760	G	C	100	PASS	AC=2569;AF=0.512979;AN=5008;NS=2504;DP=7312;EAS_AF=0.4921;AMR_AF=0.5476;AFR_AF=0.3018;EUR_AF=0.6402;SAS_AF=0.6646;AA=C|||;VT=SNP
6	29254982	rs9257681	C	G	100	PASS	AC=147;AF=0.029353;AN=5008;NS=2504;DP=6439;EAS_AF=0;AMR_AF=0.0274;AFR_AF=0.0416;EUR_AF=0.0726;SAS_AF=0;AA=C|||;VT=SNP
6	29255004	rs112319007	T	C	100	PASS	AC=473;AF=0.0944489;AN=5008;NS=2504;DP=6320;EAS_AF=0.1052;AMR_AF=0.0677;AFR_AF=0.0832;EUR_AF=0.0686;SAS_AF=0.1442;AA=t|||;VT=SNP
6	29255036	rs113093437	T	G	100	PASS	AC=473;AF=0.0944489;AN=5008;NS=2504;DP=7423;EAS_AF=0.1052;AMR_AF=0.0677;AFR_AF=0.0832;EUR_AF=0.0686;SAS_AF=0.1442;AA=G|||;VT=SNP
6	29255152	rs112230233	C	G	100	PASS	AC=474;AF=0.0946486;AN=5008;NS=2504;DP=9856;EAS_AF=0.1052;AMR_AF=0.0692;AFR_AF=0.0832;EUR_AF=0.0686;SAS_AF=0.1442;AA=G|||;VT=SNP
6	29255157	rs115335890	C	T	100	PASS	AC=40;AF=0.00798722;AN=5008;NS=2504;DP=10032;EAS_AF=0;AMR_AF=0.0058;AFR_AF=0.0068;EUR_AF=0.0249;SAS_AF=0.002;AA=C|||;VT=SNP
6	29255380	rs76388328	T	C	100	PASS	AC=473;AF=0.0944489;AN=5008;NS=2504;DP=14742;EAS_AF=0.1052;AMR_AF=0.0677;AFR_AF=0.0832;EUR_AF=0.0686;SAS_AF=0.1442;AA=T|||;VT=SNP
6	29255630	rs55694543	A	C	100	PASS	AC=170;AF=0.0339457;AN=5008;NS=2504;DP=15323;EAS_AF=0.0089;AMR_AF=0.0259;AFR_AF=0.003;EUR_AF=0.0308;SAS_AF=0.1104;AA=A|||;VT=SNP
6	29255886	rs41346948	T	C	100	PASS	AC=473;AF=0.0944489;AN=5008;NS=2504;DP=13409;EAS_AF=0.1052;AMR_AF=0.0677;AFR_AF=0.0832;EUR_AF=0.0686;SAS_AF=0.1442;AA=C|||;VT=SNP
6	29256420	rs1884123	A	G	100	PASS	AC=2545;AF=0.508187;AN=5008;NS=2504;DP=18201;EAS_AF=0.494;AMR_AF=0.5245;AFR_AF=0.3026;EUR_AF=0.6292;SAS_AF=0.6646;AA=G|||;VT=SNP
6	29256476	rs9461514	G	A	100	PASS	AC=236;AF=0.0471246;AN=5008;NS=2504;DP=19487;EAS_AF=0.0427;AMR_AF=0.0331;AFR_AF=0.0106;EUR_AF=0.0328;SAS_AF=0.1258;AA=G|||;VT=SNP
6	29256846	rs116490552	C	T	100	PASS	AC=20;AF=0.00399361;AN=5008;NS=2504;DP=17889;EAS_AF=0;AMR_AF=0.0043;AFR_AF=0.0008;EUR_AF=0.0149;SAS_AF=0.001;AA=C|||;VT=SNP
6	29256856	rs76381817	T	A	100	PASS	AC=561;AF=0.112021;AN=5008;NS=2504;DP=17521;EAS_AF=0.1161;AMR_AF=0.0865;AFR_AF=0.115;EUR_AF=0.0815;SAS_AF=0.1534;AA=A|||;VT=SNP
6	29256886	rs41315373	C	T	100	PASS	AC=561;AF=0.112021;AN=5008;NS=2504;DP=17166;EAS_AF=0.1161;AMR_AF=0.0865;AFR_AF=0.115;EUR_AF=0.0815;SAS_AF=0.1534;AA=C|||;VT=SNP
6	29257320	rs1011553	C	T	100	PASS	AC=562;AF=0.11222;AN=5008;NS=2504;DP=15536;EAS_AF=0.1161;AMR_AF=0.0865;AFR_AF=0.1157;EUR_AF=0.0815;SAS_AF=0.1534;AA=C|||;VT=SNP
6	29257772	rs1033569	C	T	100	PASS	AC=2278;AF=0.454872;AN=5008;NS=2504;DP=18463;EAS_AF=0.4494;AMR_AF=0.4957;AFR_AF=0.2602;EUR_AF=0.6044;SAS_AF=0.5409;AA=T|||;VT=SNP
6	29257967	rs1033568	G	A	100	PASS	AC=2278;AF=0.454872;AN=5008;NS=2504;DP=18729;EAS_AF=0.4494;AMR_AF=0.4957;AFR_AF=0.2602;EUR_AF=0.6044;SAS_AF=0.5409;AA=A|||;VT=SNP
6	29258245	rs41317779	G	T	100	PASS	AC=559;AF=0.111621;AN=5008;NS=2504;DP=20468;EAS_AF=0.1161;AMR_AF=0.0865;AFR_AF=0.115;EUR_AF=0.0795;SAS_AF=0.1534;AA=T|||;VT=SNP
6	29258405	rs74789787	G	A	100	PASS	AC=143;AF=0.0285543;AN=5008;NS=2504;DP=18707;EAS_AF=0.0655;AMR_AF=0.0072;AFR_AF=0.0015;EUR_AF=0.0189;SAS_AF=0.0521;AA=G|||;VT=SNP
6	29258863	rs1123283	T	A	100	PASS	AC=1661;AF=0.331669;AN=5008;NS=2504;DP=19905;EAS_AF=0.3294;AMR_AF=0.3977;AFR_AF=0.1293;EUR_AF=0.5149;SAS_AF=0.3722;AA=T|||;VT=SNP
6	29259509	rs145108206	G	A	100	PASS	AC=233;AF=0.0465256;AN=5008;NS=2504;DP=21037;EAS_AF=0.0417;AMR_AF=0.0331;AFR_AF=0.0106;EUR_AF=0.0328;SAS_AF=0.1237;AA=G|||;VT=SNP
6	29259623	rs4446587	A	G	100	PASS	AC=1495;AF=0.298522;AN=5008;NS=2504;DP=19379;EAS_AF=0.3155;AMR_AF=0.3746;AFR_AF=0.0378;EUR_AF=0.503;SAS_AF=0.3691;AA=A|||;VT=SNP
6	29260204	rs41317782	C	T	100	PASS	AC=560;AF=0.111821;AN=5008;NS=2504;DP=14971;EAS_AF=0.1161;AMR_AF=0.0865;AFR_AF=0.115;EUR_AF=0.0805;SAS_AF=0.1534;AA=C|||;VT=SNP
6	29260431	rs3117425	C	T	100	PASS	AC=223;AF=0.0445288;AN=5008;NS=2504;DP=18037;EAS_AF=0;AMR_AF=0.0288;AFR_AF=0.0953;EUR_AF=0.0765;SAS_AF=0;AA=C|||;VT=SNP
6	29260475	rs72844808	C	T	100	PASS	AC=857;AF=0.171126;AN=5008;NS=2504;DP=17401;EAS_AF=0.3383;AMR_AF=0.1916;AFR_AF=0.1203;EUR_AF=0.0974;SAS_AF=0.1288;AA=C|||;VT=SNP
6	29260505	rs74523205	T	A	100	PASS	AC=143;AF=0.0285543;AN=5008;NS=2504;DP=16081;EAS_AF=0.0655;AMR_AF=0.0072;AFR_AF=0.0015;EUR_AF=0.0189;SAS_AF=0.0521;AA=T|||;VT=SNP
6	29262076	rs41317785	C	G	100	PASS	AC=559;AF=0.111621;AN=5008;NS=2504;DP=16770;EAS_AF=0.1161;AMR_AF=0.0865;AFR_AF=0.115;EUR_AF=0.0795;SAS_AF=0.1534;AA=G|||;VT=SNP
6	29262341	rs116567625	C	T	100	PASS	AC=233;AF=0.0465256;AN=5008;NS=2504;DP=19367;EAS_AF=0.0417;AMR_AF=0.0331;AFR_AF=0.0106;EUR_AF=0.0328;SAS_AF=0.1237;AA=C|||;VT=SNP
6	29262509	rs41317788	A	G	100	PASS	AC=544;AF=0.108626;AN=5008;NS=2504;DP=18953;EAS_AF=0.1161;AMR_AF=0.0821;AFR_AF=0.1067;EUR_AF=0.0785;SAS_AF=0.1534;AA=A|||;VT=SNP
6	29262851	rs114464272	A	G	100	PASS	AC=49;AF=0.00978435;AN=5008;NS=2504;DP=18563;EAS_AF=0;AMR_AF=0.0259;AFR_AF=0;EUR_AF=0.0308;SAS_AF=0;AA=A|||;VT=SNP
6	29262956	rs1884294	G	A	100	PASS	AC=420;AF=0.0838658;AN=5008;NS=2504;DP=18446;EAS_AF=0.1151;AMR_AF=0.072;AFR_AF=0.0439;EUR_AF=0.0765;SAS_AF=0.1217;AA=G|||;VT=SNP
6	29263150	rs1884295	T	C	100	PASS	AC=562;AF=0.11222;AN=5008;NS=2504;DP=16413;EAS_AF=0.1161;AMR_AF=0.0865;AFR_AF=0.1157;EUR_AF=0.0815;SAS_AF=0.1534;AA=T|||;VT=SNP
6	29263260	rs112421079	A	T	100	PASS	AC=234;AF=0.0467252;AN=5008;NS=2504;DP=17375;EAS_AF=0.0417;AMR_AF=0.0331;AFR_AF=0.0113;EUR_AF=0.0328;SAS_AF=0.1237;AA=A|||;VT=SNP
6	29263357	rs6925072	A	G	100	PASS	AC=2509;AF=0.500998;AN=5008;NS=2504;DP=18248;EAS_AF=0.4911;AMR_AF=0.5288;AFR_AF=0.27;EUR_AF=0.6372;SAS_AF=0.6636;AA=G|||;VT=SNP
6	29263750	rs3117434	A	G	100	PASS	AC=3696;AF=0.738019;AN=5008;NS=2504;DP=18816;EAS_AF=0.5893;AMR_AF=0.7392;AFR_AF=0.7579;EUR_AF=0.829;SAS_AF=0.7699;AA=G|||;VT=SNP
6	29264183	rs4711183	G	A	100	PASS	AC=2511;AF=0.501398;AN=5008;NS=2504;DP=20574;EAS_AF=0.4911;AMR_AF=0.5288;AFR_AF=0.2708;EUR_AF=0.6372;SAS_AF=0.6646;AA=A|||;VT=SNP
6	29264655	rs4713207	A	G	100	PASS	AC=2279;AF=0.455072;AN=5008;NS=2504;DP=18500;EAS_AF=0.4494;AMR_AF=0.4957;AFR_AF=0.2602;EUR_AF=0.6044;SAS_AF=0.5419;AA=G|||;VT=SNP
6	29264704	rs9468510	G	A	100	PASS	AC=233;AF=0.0465256;AN=5008;NS=2504;DP=18162;EAS_AF=0.0417;AMR_AF=0.0331;AFR_AF=0.0106;EUR_AF=0.0328;SAS_AF=0.1237;AA=G|||;VT=SNP
6	29265296	rs7771915	A	G	100	PASS	AC=561;AF=0.112021;AN=5008;NS=2504;DP=13972;EAS_AF=0.1161;AMR_AF=0.0865;AFR_AF=0.115;EUR_AF=0.0815;SAS_AF=0.1534;AA=A|||;VT=SNP
6	29266091	rs6899932	A	T	100	PASS	AC=561;AF=0.112021;AN=5008;NS=2504;DP=14036;EAS_AF=0.1161;AMR_AF=0.0865;AFR_AF=0.115;EUR_AF=0.0815;SAS_AF=0.1534;AA=T|||;VT=SNP
6	29266483	rs3117439	G	A	100	PASS	AC=220;AF=0.0439297;AN=5008;NS=2504;DP=10870;EAS_AF=0;AMR_AF=0.0274;AFR_AF=0.0953;EUR_AF=0.0746;SAS_AF=0;AA=G|||;VT=SNP
6	29266497	rs16867628	G	A	100	PASS	AC=858;AF=0.171326;AN=5008;NS=2504;DP=11330;EAS_AF=0.3393;AMR_AF=0.1916;AFR_AF=0.1203;EUR_AF=0.0974;SAS_AF=0.1288;AA=G|||;VT=SNP
6	29266554	rs74834313	A	G	100	PASS	AC=510;AF=0.101837;AN=5008;NS=2504;DP=10142;EAS_AF=0.0962;AMR_AF=0.1354;AFR_AF=0.0998;EUR_AF=0.1083;SAS_AF=0.0798;AA=A|||;VT=SNP
6	29266673	rs550841401	T	C	100	PASS	AC=2564;AF=0.511981;AN=5008;NS=2504;DP=8389;EAS_AF=0.4911;AMR_AF=0.5317;AFR_AF=0.3094;EUR_AF=0.6372;SAS_AF=0.6646;AA=N|||;VT=SNP
6	29266908	rs9765999	C	G	100	PASS	AC=559;AF=0.111621;AN=5008;NS=2504;DP=14623;EAS_AF=0.1161;AMR_AF=0.0865;AFR_AF=0.115;EUR_AF=0.0795;SAS_AF=0.1534;AA=C|||;VT=SNP
6	29268160	rs9257689	T	C	100	PASS	AC=1729;AF=0.345248;AN=5008;NS=2504;DP=20956;EAS_AF=0.3452;AMR_AF=0.4092;AFR_AF=0.1437;EUR_AF=0.5249;SAS_AF=0.3875;AA=T|||;VT=SNP
6	29268796	rs7754451	A	T	100	PASS	AC=1688;AF=0.337061;AN=5008;NS=2504;DP=15094;EAS_AF=0.3571;AMR_AF=0.3977;AFR_AF=0.1301;EUR_AF=0.5129;SAS_AF=0.3722;AA=T|||;VT=SNP
6	29268929	rs9257691	C	A	100	PASS	AC=1715;AF=0.342452;AN=5008;NS=2504;DP=14152;EAS_AF=0.3333;AMR_AF=0.4092;AFR_AF=0.1437;EUR_AF=0.5229;SAS_AF=0.3875;AA=c|||;VT=SNP
6	29269000	rs9257692	A	C	100	PASS	AC=1660;AF=0.33147;AN=5008;NS=2504;DP=13922;EAS_AF=0.3294;AMR_AF=0.3977;AFR_AF=0.1293;EUR_AF=0.5129;SAS_AF=0.3732;AA=A|||;VT=SNP
6	29269066	rs7754926	A	G	100	PASS	AC=560;AF=0.111821;AN=5008;NS=2504;DP=14990;EAS_AF=0.1161;AMR_AF=0.0865;AFR_AF=0.115;EUR_AF=0.0815;SAS_AF=0.1524;AA=G|||;VT=SNP
6	29269143	rs7755211	C	T	100	PASS	AC=563;AF=0.11242;AN=5008;NS=2504;DP=17129;EAS_AF=0.1161;AMR_AF=0.0879;AFR_AF=0.1157;EUR_AF=0.0815;SAS_AF=0.1534;AA=C|||;VT=SNP
6	29269781	rs35642841	T	A	100	PASS	AC=610;AF=0.121805;AN=5008;NS=2504;DP=13252;EAS_AF=0.1161;AMR_AF=0.0893;AFR_AF=0.1505;EUR_AF=0.0815;SAS_AF=0.1534;AA=T|||;VT=SNP
6	29270038	rs34541592	C	T	100	PASS	AC=610;AF=0.121805;AN=5008;NS=2504;DP=12935;EAS_AF=0.1161;AMR_AF=0.0893;AFR_AF=0.1505;EUR_AF=0.0815;SAS_AF=0.1534;AA=C|||;VT=SNP
6	29270498	rs4594993	A	G	100	PASS	AC=561;AF=0.112021;AN=5008;NS=2504;DP=19937;EAS_AF=0.1161;AMR_AF=0.0865;AFR_AF=0.115;EUR_AF=0.0815;SAS_AF=0.1534;AA=A|||;VT=SNP
6	29270795	rs9348826	G	C	100	PASS	AC=459;AF=0.0916534;AN=5008;NS=2504;DP=17774;EAS_AF=0.0962;AMR_AF=0.1239;AFR_AF=0.0696;EUR_AF=0.1054;SAS_AF=0.0798;AA=G|||;VT=SNP
6	29270827	rs35657850	A	G	100	PASS	AC=610;AF=0.121805;AN=5008;NS=2504;DP=17598;EAS_AF=0.1161;AMR_AF=0.0893;AFR_AF=0.1505;EUR_AF=0.0815;SAS_AF=0.1534;AA=G|||;VT=SNP
6	29271126	rs6930876	G	T	100	PASS	AC=608;AF=0.121406;AN=5008;NS=2504;DP=18200;EAS_AF=0.1161;AMR_AF=0.0893;AFR_AF=0.1505;EUR_AF=0.0795;SAS_AF=0.1534;AA=G|||;VT=SNP
6	29271573	rs16867630	A	C	100	PASS	AC=545;AF=0.108826;AN=5008;NS=2504;DP=19547;EAS_AF=0.1161;AMR_AF=0.0821;AFR_AF=0.1059;EUR_AF=0.0805;SAS_AF=0.1534;AA=A|||;VT=SNP
6	29272012	rs3117426	C	T	100	PASS	AC=876;AF=0.17492;AN=5008;NS=2504;DP=18148;EAS_AF=0.0843;AMR_AF=0.1758;AFR_AF=0.2882;EUR_AF=0.1839;SAS_AF=0.1053;AA=C|||;VT=SNP
6	29272046	rs35569422	C	T	100	PASS	AC=610;AF=0.121805;AN=5008;NS=2504;DP=18190;EAS_AF=0.1161;AMR_AF=0.0893;AFR_AF=0.1505;EUR_AF=0.0815;SAS_AF=0.1534;AA=C|||;VT=SNP
6	29272088	rs35490225	A	T	100	PASS	AC=545;AF=0.108826;AN=5008;NS=2504;DP=17113;EAS_AF=0.1161;AMR_AF=0.0821;AFR_AF=0.1059;EUR_AF=0.0805;SAS_AF=0.1534;AA=A|||;VT=SNP
6	29272301	rs16894709	C	T	100	PASS	AC=610;AF=0.121805;AN=5008;NS=2504;DP=16286;EAS_AF=0.1161;AMR_AF=0.0893;AFR_AF=0.1505;EUR_AF=0.0815;SAS_AF=0.1534;AA=C|||;VT=SNP
6	29272316	rs34778420	A	T	100	PASS	AC=610;AF=0.121805;AN=5008;NS=2504;DP=16399;EAS_AF=0.1161;AMR_AF=0.0893;AFR_AF=0.1505;EUR_AF=0.0815;SAS_AF=0.1534;AA=A|||;VT=SNP
6	29272420	rs36067759	T	A	100	PASS	AC=608;AF=0.121406;AN=5008;NS=2504;DP=14558;EAS_AF=0.1161;AMR_AF=0.0893;AFR_AF=0.1505;EUR_AF=0.0795;SAS_AF=0.1534;AA=T|||;VT=SNP
6	29272761	rs35162984	G	A	100	PASS	AC=608;AF=0.121406;AN=5008;NS=2504;DP=17665;EAS_AF=0.1161;AMR_AF=0.0893;AFR_AF=0.1505;EUR_AF=0.0795;SAS_AF=0.1534;AA=G|||;VT=SNP
6	29273203	rs115889365	G	A	100	PASS	AC=38;AF=0.00758786;AN=5008;NS=2504;DP=17280;EAS_AF=0.004;AMR_AF=0.0101;AFR_AF=0;EUR_AF=0.0199;SAS_AF=0.0072;AA=G|||;VT=SNP
6	29273612	rs6911350	C	G	100	PASS	AC=610;AF=0.121805;AN=5008;NS=2504;DP=13324;EAS_AF=0.1161;AMR_AF=0.0893;AFR_AF=0.1505;EUR_AF=0.0815;SAS_AF=0.1534;AA=G|||;VT=SNP
6	29274136	rs3117427	T	C	100	PASS	AC=224;AF=0.0447284;AN=5008;NS=2504;DP=19185;EAS_AF=0;AMR_AF=0.0288;AFR_AF=0.0991;EUR_AF=0.0726;SAS_AF=0;AA=T|||;VT=SNP
6	29274294	rs41270640	G	T	100	PASS	AC=192;AF=0.0383387;AN=5008;NS=2504;DP=21218;EAS_AF=0.1111;AMR_AF=0.0101;AFR_AF=0.0015;EUR_AF=0.0199;SAS_AF=0.0521;AA=G|||;VT=SNP
6	29274348	rs9257693	G	A	100	PASS	AC=1734;AF=0.346246;AN=5008;NS=2504;DP=22678;EAS_AF=0.3323;AMR_AF=0.4092;AFR_AF=0.1702;EUR_AF=0.5258;SAS_AF=0.3691;AA=G|||;VT=SNP
6	29274356	rs7774255	T	A	100	PASS	AC=1809;AF=0.361222;AN=5008;NS=2504;DP=22872;EAS_AF=0.3323;AMR_AF=0.4135;AFR_AF=0.208;EUR_AF=0.5318;SAS_AF=0.3855;AA=A|||;VT=SNP
6	29274486	rs9257694	T	C	100	PASS	AC=1848;AF=0.36901;AN=5008;NS=2504;DP=20833;EAS_AF=0.3244;AMR_AF=0.4251;AFR_AF=0.2519;EUR_AF=0.5288;SAS_AF=0.3691;AA=T|||;VT=SNP;EX_TARGET
6	29275298	rs17404424	G	A	100	PASS	AC=30;AF=0.00599042;AN=5008;NS=2504;DP=18887;EAS_AF=0;AMR_AF=0.0058;AFR_AF=0.003;EUR_AF=0.0219;SAS_AF=0;AA=G|||;VT=SNP;EX_TARGET
6	29275499	rs9257695	A	T	100	PASS	AC=110;AF=0.0219649;AN=5008;NS=2504;DP=18452;EAS_AF=0.0417;AMR_AF=0.0202;AFR_AF=0.0076;EUR_AF=0.0298;SAS_AF=0.0143;AA=T|||;VT=SNP
6	29275507	rs9257696	T	C	100	PASS	AC=838;AF=0.167332;AN=5008;NS=2504;DP=18149;EAS_AF=0.1538;AMR_AF=0.1974;AFR_AF=0.2103;EUR_AF=0.1581;SAS_AF=0.1115;AA=C|||;VT=SNP
6	29275985	rs9295798	G	A	100	PASS	AC=64;AF=0.0127796;AN=5008;NS=2504;DP=15871;EAS_AF=0.0218;AMR_AF=0.013;AFR_AF=0.0061;EUR_AF=0.0149;SAS_AF=0.0102;AA=A|||;VT=SNP
6	29276180	rs9257697	T	C	100	PASS	AC=113;AF=0.0225639;AN=5008;NS=2504;DP=16481;EAS_AF=0.0427;AMR_AF=0.0216;AFR_AF=0.0076;EUR_AF=0.0308;SAS_AF=0.0143;AA=T|||;VT=SNP
6	29277078	rs6935047	G	A	100	PASS	AC=1284;AF=0.25639;AN=5008;NS=2504;DP=22395;EAS_AF=0.4107;AMR_AF=0.2493;AFR_AF=0.174;EUR_AF=0.1779;SAS_AF=0.2945;AA=G|||;VT=SNP
6	29277188	rs9368598	C	A	100	PASS	AC=273;AF=0.0545128;AN=5008;NS=2504;DP=19522;EAS_AF=0.1885;AMR_AF=0.0115;AFR_AF=0.0015;EUR_AF=0.0189;SAS_AF=0.0552;AA=C|||;VT=SNP
6	29277329	rs78609255	C	T	100	PASS	AC=269;AF=0.0537141;AN=5008;NS=2504;DP=21700;EAS_AF=0.0089;AMR_AF=0.0303;AFR_AF=0.0734;EUR_AF=0.0308;SAS_AF=0.1135;AA=C|||;VT=SNP
6	29277619	rs3117428	A	G	100	PASS	AC=4777;AF=0.953874;AN=5008;NS=2504;DP=17618;EAS_AF=1;AMR_AF=0.9366;AFR_AF=0.9009;EUR_AF=0.9483;SAS_AF=0.9959;AA=G|||;VT=SNP
6	29277672	rs9468511	C	G	100	PASS	AC=64;AF=0.0127796;AN=5008;NS=2504;DP=19085;EAS_AF=0.0218;AMR_AF=0.013;AFR_AF=0.0061;EUR_AF=0.0149;SAS_AF=0.0102;AA=C|||;VT=SNP
6	29277942	rs9257699	T	A	100	PASS	AC=110;AF=0.0219649;AN=5008;NS=2504;DP=19288;EAS_AF=0.0417;AMR_AF=0.0202;AFR_AF=0.0076;EUR_AF=0.0298;SAS_AF=0.0143;AA=T|||;VT=SNP
6	29278004	rs9257700	T	G	100	PASS	AC=110;AF=0.0219649;AN=5008;NS=2504;DP=19659;EAS_AF=0.0417;AMR_AF=0.0202;AFR_AF=0.0076;EUR_AF=0.0298;SAS_AF=0.0143;AA=T|||;VT=SNP
6	29278037	rs9257701	T	C	100	PASS	AC=110;AF=0.0219649;AN=5008;NS=2504;DP=19025;EAS_AF=0.0417;AMR_AF=0.0202;AFR_AF=0.0076;EUR_AF=0.0298;SAS_AF=0.0143;AA=T|||;VT=SNP
6	29278406	rs150254595	G	A	100	PASS	AC=442;AF=0.0882588;AN=5008;NS=2504;DP=20595;EAS_AF=0.0089;AMR_AF=0.0576;AFR_AF=0.1339;EUR_AF=0.1044;SAS_AF=0.1135;AA=G|||;VT=SNP
6	29278505	rs9257703	T	G	100	PASS	AC=3514;AF=0.701677;AN=5008;NS=2504;DP=19520;EAS_AF=0.7937;AMR_AF=0.8084;AFR_AF=0.4592;EUR_AF=0.8042;SAS_AF=0.7536;AA=G|||;VT=SNP
6	29278604	rs6942138	G	A	100	PASS	AC=1319;AF=0.263379;AN=5008;NS=2504;DP=19080;EAS_AF=0.4107;AMR_AF=0.2507;AFR_AF=0.1884;EUR_AF=0.1789;SAS_AF=0.3088;AA=G|||;VT=SNP
6	29278605	rs9257704	C	G	100	PASS	AC=110;AF=0.0219649;AN=5008;NS=2504;DP=19100;EAS_AF=0.0417;AMR_AF=0.0202;AFR_AF=0.0076;EUR_AF=0.0298;SAS_AF=0.0143;AA=C|||;VT=SNP
6	29278917	rs143258807	A	T	100	PASS	AC=59;AF=0.0117812;AN=5008;NS=2504;DP=18973;EAS_AF=0.002;AMR_AF=0.0058;AFR_AF=0.0008;EUR_AF=0.0487;SAS_AF=0.0031;AA=A|||;VT=SNP
6	29279225	rs9257705	C	G	100	PASS	AC=110;AF=0.0219649;AN=5008;NS=2504;DP=19894;EAS_AF=0.0417;AMR_AF=0.0202;AFR_AF=0.0076;EUR_AF=0.0298;SAS_AF=0.0143;AA=C|||;VT=SNP
6	29279321	rs9257706	T	C	100	PASS	AC=110;AF=0.0219649;AN=5008;NS=2504;DP=19315;EAS_AF=0.0417;AMR_AF=0.0202;AFR_AF=0.0076;EUR_AF=0.0298;SAS_AF=0.0143;AA=T|||;VT=SNP
6	29279557	rs9257707	A	G	100	PASS	AC=110;AF=0.0219649;AN=5008;NS=2504;DP=18074;EAS_AF=0.0417;AMR_AF=0.0202;AFR_AF=0.0076;EUR_AF=0.0298;SAS_AF=0.0143;AA=A|||;VT=SNP
6	29279567	rs3117429	A	T	100	PASS	AC=4798;AF=0.958067;AN=5008;NS=2504;DP=18356;EAS_AF=1;AMR_AF=0.938;AFR_AF=0.9153;EUR_AF=0.9483;SAS_AF=0.9969;AA=T|||;VT=SNP
6	29279949	rs35095140	C	T	100	PASS	AC=1284;AF=0.25639;AN=5008;NS=2504;DP=18967;EAS_AF=0.4107;AMR_AF=0.2493;AFR_AF=0.174;EUR_AF=0.1779;SAS_AF=0.2945;AA=C|||;VT=SNP
6	29279979	rs9501309	A	G	100	PASS	AC=64;AF=0.0127796;AN=5008;NS=2504;DP=19392;EAS_AF=0.0218;AMR_AF=0.013;AFR_AF=0.0061;EUR_AF=0.0149;SAS_AF=0.0102;AA=G|||;VT=SNP
6	29279999	rs9501310	C	T	100	PASS	AC=64;AF=0.0127796;AN=5008;NS=2504;DP=19710;EAS_AF=0.0218;AMR_AF=0.013;AFR_AF=0.0061;EUR_AF=0.0149;SAS_AF=0.0102;AA=C|||;VT=SNP
6	29280133	rs9378186	G	A	100	PASS	AC=402;AF=0.0802716;AN=5008;NS=2504;DP=18962;EAS_AF=0.0982;AMR_AF=0.1297;AFR_AF=0.0174;EUR_AF=0.1093;SAS_AF=0.0818;AA=G|||;VT=SNP
6	29280187	rs112122714	C	T	100	PASS	AC=51;AF=0.0101837;AN=5008;NS=2504;DP=18722;EAS_AF=0.0099;AMR_AF=0.0115;AFR_AF=0;EUR_AF=0.0189;SAS_AF=0.0143;AA=C|||;VT=SNP
6	29280311	rs9295801	G	C	100	PASS	AC=64;AF=0.0127796;AN=5008;NS=2504;DP=17307;EAS_AF=0.0218;AMR_AF=0.013;AFR_AF=0.0061;EUR_AF=0.0149;SAS_AF=0.0102;AA=G|||;VT=SNP
6	29280638	rs3117431	A	G	100	PASS	AC=4798;AF=0.958067;AN=5008;NS=2504;DP=18103;EAS_AF=1;AMR_AF=0.938;AFR_AF=0.9153;EUR_AF=0.9483;SAS_AF=0.9969;AA=G|||;VT=SNP
6	29280736	rs10456370	A	C	100	PASS	AC=1368;AF=0.273163;AN=5008;NS=2504;DP=17828;EAS_AF=0.2292;AMR_AF=0.3588;AFR_AF=0.0605;EUR_AF=0.4672;SAS_AF=0.3456;AA=A|||;VT=SNP
6	29281235	rs3117432	G	T	100	PASS	AC=4798;AF=0.958067;AN=5008;NS=2504;DP=16552;EAS_AF=1;AMR_AF=0.938;AFR_AF=0.9153;EUR_AF=0.9483;SAS_AF=0.9969;AA=T|||;VT=SNP
6	29281401	rs9257709	G	A	100	PASS	AC=110;AF=0.0219649;AN=5008;NS=2504;DP=15332;EAS_AF=0.0417;AMR_AF=0.0202;AFR_AF=0.0076;EUR_AF=0.0298;SAS_AF=0.0143;AA=A|||;VT=SNP
6	29281850	rs62406040	A	G	100	PASS	AC=51;AF=0.0101837;AN=5008;NS=2504;DP=15346;EAS_AF=0;AMR_AF=0.0216;AFR_AF=0;EUR_AF=0.0278;SAS_AF=0.0082;AA=A|||;VT=SNP
6	29282351	rs9393954	T	A	100	PASS	AC=717;AF=0.143171;AN=5008;NS=2504;DP=13848;EAS_AF=0.1121;AMR_AF=0.1772;AFR_AF=0.2027;EUR_AF=0.1292;SAS_AF=0.0849;AA=T|||;VT=SNP
6	29282986	rs9257710	A	G	100	PASS	AC=79;AF=0.0157748;AN=5008;NS=2504;DP=15599;EAS_AF=0.0327;AMR_AF=0.0101;AFR_AF=0.0076;EUR_AF=0.0159;SAS_AF=0.0133;AA=A|||;VT=SNP
6	29283443	rs9257711	G	A	100	PASS	AC=111;AF=0.0221645;AN=5008;NS=2504;DP=15643;EAS_AF=0.0417;AMR_AF=0.0202;AFR_AF=0.0083;EUR_AF=0.0298;SAS_AF=0.0143;AA=G|||;VT=SNP
6	29283579	rs4713208	T	C	100	PASS	AC=2688;AF=0.536741;AN=5008;NS=2504;DP=15164;EAS_AF=0.6399;AMR_AF=0.611;AFR_AF=0.2489;EUR_AF=0.6461;SAS_AF=0.6544;AA=T|||;VT=SNP
6	29283672	rs3129682	C	T	100	PASS	AC=91;AF=0.0181709;AN=5008;NS=2504;DP=15446;EAS_AF=0;AMR_AF=0.0216;AFR_AF=0.003;EUR_AF=0.0716;SAS_AF=0;AA=C|||;VT=SNP
6	29283969	rs35087453	A	T	100	PASS	AC=1301;AF=0.259784;AN=5008;NS=2504;DP=16610;EAS_AF=0.4107;AMR_AF=0.2478;AFR_AF=0.1846;EUR_AF=0.1789;SAS_AF=0.2975;AA=a|||;VT=SNP
6	29284518	rs720831	A	G	100	PASS	AC=2686;AF=0.536342;AN=5008;NS=2504;DP=18248;EAS_AF=0.6399;AMR_AF=0.6095;AFR_AF=0.2481;EUR_AF=0.6461;SAS_AF=0.6544;AA=A|||;VT=SNP
6	29285189	rs9257712	G	C	100	PASS	AC=110;AF=0.0219649;AN=5008;NS=2504;DP=18255;EAS_AF=0.0417;AMR_AF=0.0202;AFR_AF=0.0076;EUR_AF=0.0298;SAS_AF=0.0143;AA=G|||;VT=SNP
6	29286670	rs3129683	C	G	100	PASS	AC=442;AF=0.0882588;AN=5008;NS=2504;DP=17445;EAS_AF=0.0089;AMR_AF=0.0576;AFR_AF=0.1339;EUR_AF=0.1044;SAS_AF=0.1135;AA=C|||;VT=SNP
6	29287000	rs34930832	T	C	100	PASS	AC=1319;AF=0.263379;AN=5008;NS=2504;DP=19124;EAS_AF=0.4107;AMR_AF=0.2507;AFR_AF=0.1876;EUR_AF=0.1799;SAS_AF=0.3088;AA=T|||;VT=SNP
6	29287289	rs4713209	A	T	100	PASS	AC=717;AF=0.143171;AN=5008;NS=2504;DP=20126;EAS_AF=0.1111;AMR_AF=0.1772;AFR_AF=0.2042;EUR_AF=0.1282;SAS_AF=0.0849;AA=A|||;VT=SNP
6	29288001	rs148682985	G	A	100	PASS	AC=173;AF=0.0345447;AN=5008;NS=2504;DP=16647;EAS_AF=0.0089;AMR_AF=0.0274;AFR_AF=0.0023;EUR_AF=0.0308;SAS_AF=0.1135;AA=G|||;VT=SNP
6	29288091	rs142229030	A	G	100	PASS	AC=45;AF=0.00898562;AN=5008;NS=2504;DP=16186;EAS_AF=0.001;AMR_AF=0.0086;AFR_AF=0.0015;EUR_AF=0.0149;SAS_AF=0.0215;AA=A|||;VT=SNP
6	29288179	rs9257715	T	A	100	PASS	AC=79;AF=0.0157748;AN=5008;NS=2504;DP=16444;EAS_AF=0.0327;AMR_AF=0.0101;AFR_AF=0.0076;EUR_AF=0.0159;SAS_AF=0.0133;AA=T|||;VT=SNP
6	29288959	rs9257716	G	A	100	PASS	AC=79;AF=0.0157748;AN=5008;NS=2504;DP=13973;EAS_AF=0.0327;AMR_AF=0.0101;AFR_AF=0.0076;EUR_AF=0.0159;SAS_AF=0.0133;AA=G|||;VT=SNP
6	29289324	rs13214370	C	T	100	PASS	AC=1361;AF=0.271765;AN=5008;NS=2504;DP=14963;EAS_AF=0.2292;AMR_AF=0.3588;AFR_AF=0.056;EUR_AF=0.4662;SAS_AF=0.3456;AA=C|||;VT=SNP
6	29290172	rs10946982	C	A	100	PASS	AC=1362;AF=0.271965;AN=5008;NS=2504;DP=16797;EAS_AF=0.2292;AMR_AF=0.3602;AFR_AF=0.056;EUR_AF=0.4662;SAS_AF=0.3456;AA=C|||;VT=SNP
6	29290828	rs111660816	T	C	100	PASS	AC=307;AF=0.0613019;AN=5008;NS=2504;DP=21303;EAS_AF=0.0139;AMR_AF=0.0476;AFR_AF=0.18;EUR_AF=0.0189;SAS_AF=0.0031;AA=T|||;VT=SNP
6	29290889	rs539993076	T	C	100	PASS	AC=433;AF=0.0864617;AN=5008;NS=2504;DP=20869;EAS_AF=0.2024;AMR_AF=0.0288;AFR_AF=0.0582;EUR_AF=0.0288;SAS_AF=0.1053;AA=T|||;VT=SNP
6	29291002	rs12190276	C	G	100	PASS	AC=1361;AF=0.271765;AN=5008;NS=2504;DP=20910;EAS_AF=0.2302;AMR_AF=0.3588;AFR_AF=0.056;EUR_AF=0.4652;SAS_AF=0.3456;AA=C|||;VT=SNP
6	29291108	rs147430457	G	A	100	PASS	AC=76;AF=0.0151757;AN=5008;NS=2504;DP=21204;EAS_AF=0;AMR_AF=0.0216;AFR_AF=0.0038;EUR_AF=0.0517;SAS_AF=0.0041;AA=G|||;VT=SNP
6	29291727	rs9257718	C	T	100	PASS	AC=110;AF=0.0219649;AN=5008;NS=2504;DP=17617;EAS_AF=0.0417;AMR_AF=0.0202;AFR_AF=0.0076;EUR_AF=0.0298;SAS_AF=0.0143;AA=T|||;VT=SNP
6	29292030	rs16894722	A	G	100	PASS	AC=287;AF=0.0573083;AN=5008;NS=2504;DP=14258;EAS_AF=0.1895;AMR_AF=0.013;AFR_AF=0.003;EUR_AF=0.0268;SAS_AF=0.0573;AA=A|||;VT=SNP
6	29292155	rs9257719	A	C	100	PASS	AC=79;AF=0.0157748;AN=5008;NS=2504;DP=13141;EAS_AF=0.0327;AMR_AF=0.0101;AFR_AF=0.0076;EUR_AF=0.0159;SAS_AF=0.0133;AA=A|||;VT=SNP
6	29293476	rs9257720	A	G	100	PASS	AC=79;AF=0.0157748;AN=5008;NS=2504;DP=18149;EAS_AF=0.0327;AMR_AF=0.0101;AFR_AF=0.0076;EUR_AF=0.0159;SAS_AF=0.0133;AA=A|||;VT=SNP
6	29293627	rs9257721	C	T	100	PASS	AC=110;AF=0.0219649;AN=5008;NS=2504;DP=18152;EAS_AF=0.0417;AMR_AF=0.0202;AFR_AF=0.0076;EUR_AF=0.0298;SAS_AF=0.0143;AA=C|||;VT=SNP
6	29294845	rs57194637	G	C	100	PASS	AC=719;AF=0.14357;AN=5008;NS=2504;DP=18690;EAS_AF=0.1151;AMR_AF=0.1772;AFR_AF=0.2027;EUR_AF=0.1282;SAS_AF=0.0849;AA=G|||;VT=SNP
6	29294851	rs77153639	G	A	100	PASS	AC=307;AF=0.0613019;AN=5008;NS=2504;DP=18552;EAS_AF=0.0139;AMR_AF=0.0476;AFR_AF=0.18;EUR_AF=0.0189;SAS_AF=0.0031;AA=G|||;VT=SNP
6	29295215	rs9257722	C	A	100	PASS	AC=110;AF=0.0219649;AN=5008;NS=2504;DP=17465;EAS_AF=0.0417;AMR_AF=0.0202;AFR_AF=0.0076;EUR_AF=0.0298;SAS_AF=0.0143;AA=C|||;VT=SNP
6	29295487	rs6937882	G	T	100	PASS	AC=1261;AF=0.251797;AN=5008;NS=2504;DP=18133;EAS_AF=0.4018;AMR_AF=0.2493;AFR_AF=0.1702;EUR_AF=0.171;SAS_AF=0.2924;AA=G|||;VT=SNP
6	29295601	rs9257723	C	G	100	PASS	AC=110;AF=0.0219649;AN=5008;NS=2504;DP=18632;EAS_AF=0.0417;AMR_AF=0.0202;AFR_AF=0.0076;EUR_AF=0.0298;SAS_AF=0.0143;AA=G|||;VT=SNP
6	29295735	rs9257724	G	T	100	PASS	AC=110;AF=0.0219649;AN=5008;NS=2504;DP=18424;EAS_AF=0.0417;AMR_AF=0.0202;AFR_AF=0.0076;EUR_AF=0.0298;SAS_AF=0.0143;AA=G|||;VT=SNP
6	29295894	rs9257725	C	T	100	PASS	AC=825;AF=0.164736;AN=5008;NS=2504;DP=16727;EAS_AF=0.1528;AMR_AF=0.1974;AFR_AF=0.2103;EUR_AF=0.1581;SAS_AF=0.0992;AA=T|||;VT=SNP
6	29296148	rs12660111	C	T	100	PASS	AC=1263;AF=0.252196;AN=5008;NS=2504;DP=17541;EAS_AF=0.4008;AMR_AF=0.2493;AFR_AF=0.171;EUR_AF=0.172;SAS_AF=0.2935;AA=C|||;VT=SNP
6	29296923	rs9257726	A	T	100	PASS	AC=110;AF=0.0219649;AN=5008;NS=2504;DP=15660;EAS_AF=0.0417;AMR_AF=0.0202;AFR_AF=0.0076;EUR_AF=0.0298;SAS_AF=0.0143;AA=T|||;VT=SNP
6	29297666	rs9357078	C	T	100	PASS	AC=408;AF=0.0814696;AN=5008;NS=2504;DP=21147;EAS_AF=0.0972;AMR_AF=0.1297;AFR_AF=0.0227;EUR_AF=0.1093;SAS_AF=0.0818;AA=C|||;VT=SNP
6	29298305	rs9257727	C	T	100	PASS	AC=110;AF=0.0219649;AN=5008;NS=2504;DP=21151;EAS_AF=0.0417;AMR_AF=0.0202;AFR_AF=0.0076;EUR_AF=0.0298;SAS_AF=0.0143;AA=C|||;VT=SNP
6	29298650	rs115781678	T	C	100	PASS	AC=410;AF=0.081869;AN=5008;NS=2504;DP=20327;EAS_AF=0.1002;AMR_AF=0.1297;AFR_AF=0.0212;EUR_AF=0.1093;SAS_AF=0.0828;AA=T|||;VT=SNP
6	29298815	rs9257728	G	T	100	PASS	AC=110;AF=0.0219649;AN=5008;NS=2504;DP=18604;EAS_AF=0.0417;AMR_AF=0.0202;AFR_AF=0.0076;EUR_AF=0.0298;SAS_AF=0.0143;AA=G|||;VT=SNP
6	29298995	rs9257729	G	A	100	PASS	AC=110;AF=0.0219649;AN=5008;NS=2504;DP=19942;EAS_AF=0.0417;AMR_AF=0.0202;AFR_AF=0.0076;EUR_AF=0.0298;SAS_AF=0.0143;AA=G|||;VT=SNP
6	29299027	rs9257730	A	G	100	PASS	AC=110;AF=0.0219649;AN=5008;NS=2504;DP=18680;EAS_AF=0.0417;AMR_AF=0.0202;AFR_AF=0.0076;EUR_AF=0.0298;SAS_AF=0.0143;AA=G|||;VT=SNP
6	29299371	rs9257731	G	A	100	PASS	AC=77;AF=0.0153754;AN=5008;NS=2504;DP=19698;EAS_AF=0.0327;AMR_AF=0.0101;AFR_AF=0.0061;EUR_AF=0.0159;SAS_AF=0.0133;AA=G|||;VT=SNP
6	29299503	rs3130802	T	C	100	PASS	AC=4798;AF=0.958067;AN=5008;NS=2504;DP=16135;EAS_AF=1;AMR_AF=0.938;AFR_AF=0.9153;EUR_AF=0.9483;SAS_AF=0.9969;AA=t|||;VT=SNP
6	29300636	rs9257732	A	T	100	PASS	AC=825;AF=0.164736;AN=5008;NS=2504;DP=18868;EAS_AF=0.1528;AMR_AF=0.1974;AFR_AF=0.2103;EUR_AF=0.1581;SAS_AF=0.0992;AA=T|||;VT=SNP
6	29301222	rs6930435	A	G	100	PASS	AC=3493;AF=0.697484;AN=5008;NS=2504;DP=17426;EAS_AF=0.7867;AMR_AF=0.8069;AFR_AF=0.4569;EUR_AF=0.7962;SAS_AF=0.7515;AA=G|||;VT=SNP
6	29301682	rs9257734	C	T	100	PASS	AC=110;AF=0.0219649;AN=5008;NS=2504;DP=20293;EAS_AF=0.0417;AMR_AF=0.0202;AFR_AF=0.0076;EUR_AF=0.0298;SAS_AF=0.0143;AA=T|||;VT=SNP
6	29301942	rs55885453	T	C	100	PASS	AC=271;AF=0.0541134;AN=5008;NS=2504;DP=20778;EAS_AF=0.0089;AMR_AF=0.0317;AFR_AF=0.0741;EUR_AF=0.0308;SAS_AF=0.1135;AA=C|||;VT=SNP
6	29302030	rs6903989	A	C	100	PASS	AC=3526;AF=0.704073;AN=5008;NS=2504;DP=19898;EAS_AF=0.7867;AMR_AF=0.8127;AFR_AF=0.4728;EUR_AF=0.8022;SAS_AF=0.7536;AA=C|||;VT=SNP
6	29302186	rs9257736	T	C	100	PASS	AC=110;AF=0.0219649;AN=5008;NS=2504;DP=16641;EAS_AF=0.0417;AMR_AF=0.0202;AFR_AF=0.0076;EUR_AF=0.0298;SAS_AF=0.0143;AA=C|||;VT=SNP
6	29302205	rs9257737	T	C	100	PASS	AC=79;AF=0.0157748;AN=5008;NS=2504;DP=16024;EAS_AF=0.0327;AMR_AF=0.0101;AFR_AF=0.0076;EUR_AF=0.0159;SAS_AF=0.0133;AA=T|||;VT=SNP
6	29302362	rs9257738	G	A	100	PASS	AC=78;AF=0.0155751;AN=5008;NS=2504;DP=14628;EAS_AF=0.0327;AMR_AF=0.0101;AFR_AF=0.0068;EUR_AF=0.0159;SAS_AF=0.0133;AA=G|||;VT=SNP
6	29303200	rs9380119	A	G	100	PASS	AC=735;AF=0.146765;AN=5008;NS=2504;DP=18642;EAS_AF=0.1111;AMR_AF=0.1787;AFR_AF=0.2171;EUR_AF=0.1282;SAS_AF=0.0849;AA=A|||;VT=SNP
6	29303364	rs3117433	T	C	100	PASS	AC=443;AF=0.0884585;AN=5008;NS=2504;DP=18146;EAS_AF=0.0089;AMR_AF=0.0576;AFR_AF=0.1346;EUR_AF=0.1044;SAS_AF=0.1135;AA=T|||;VT=SNP
6	29303735	rs56682922	T	C	100	PASS	AC=728;AF=0.145367;AN=5008;NS=2504;DP=18780;EAS_AF=0.1111;AMR_AF=0.1744;AFR_AF=0.2148;EUR_AF=0.1272;SAS_AF=0.0849;AA=T|||;VT=SNP
6	29303808	rs9257740	C	A	100	PASS	AC=110;AF=0.0219649;AN=5008;NS=2504;DP=19882;EAS_AF=0.0417;AMR_AF=0.0202;AFR_AF=0.0076;EUR_AF=0.0298;SAS_AF=0.0143;AA=C|||;VT=SNP
6	29303901	rs35127065	C	T	100	PASS	AC=1287;AF=0.256989;AN=5008;NS=2504;DP=20354;EAS_AF=0.4038;AMR_AF=0.2507;AFR_AF=0.1868;EUR_AF=0.172;SAS_AF=0.2924;AA=C|||;VT=SNP
6	29304280	rs9257741	T	A	100	PASS	AC=110;AF=0.0219649;AN=5008;NS=2504;DP=21179;EAS_AF=0.0417;AMR_AF=0.0202;AFR_AF=0.0076;EUR_AF=0.0298;SAS_AF=0.0143;AA=A|||;VT=SNP
6	29304525	rs9257742	A	T	100	PASS	AC=79;AF=0.0157748;AN=5008;NS=2504;DP=17172;EAS_AF=0.0327;AMR_AF=0.0101;AFR_AF=0.0076;EUR_AF=0.0159;SAS_AF=0.0133;AA=A|||;VT=SNP
6	29305537	rs35057975	G	A	100	PASS	AC=1266;AF=0.252796;AN=5008;NS=2504;DP=17954;EAS_AF=0.4038;AMR_AF=0.2493;AFR_AF=0.1725;EUR_AF=0.171;SAS_AF=0.2924;AA=G|||;VT=SNP
6	29305698	rs9257743	A	T	100	PASS	AC=79;AF=0.0157748;AN=5008;NS=2504;DP=19008;EAS_AF=0.0327;AMR_AF=0.0101;AFR_AF=0.0076;EUR_AF=0.0159;SAS_AF=0.0133;AA=A|||;VT=SNP
6	29306059	rs9357079	G	C	100	PASS	AC=710;AF=0.141773;AN=5008;NS=2504;DP=16518;EAS_AF=0.1111;AMR_AF=0.1772;AFR_AF=0.1997;EUR_AF=0.1272;SAS_AF=0.0849;AA=G|||;VT=SNP
6	29306451	rs10946983	A	C	100	PASS	AC=1368;AF=0.273163;AN=5008;NS=2504;DP=16648;EAS_AF=0.2302;AMR_AF=0.3588;AFR_AF=0.0598;EUR_AF=0.4662;SAS_AF=0.3466;AA=A|||;VT=SNP
6	29306456	rs3130805	G	A	100	PASS	AC=442;AF=0.0882588;AN=5008;NS=2504;DP=16631;EAS_AF=0.0089;AMR_AF=0.0576;AFR_AF=0.1339;EUR_AF=0.1044;SAS_AF=0.1135;AA=A|||;VT=SNP
6	29306484	rs3130806	G	A	100	PASS	AC=4796;AF=0.957668;AN=5008;NS=2504;DP=16617;EAS_AF=1;AMR_AF=0.9366;AFR_AF=0.9145;EUR_AF=0.9483;SAS_AF=0.9969;AA=A|||;VT=SNP
6	29306656	rs9257745	C	T	100	PASS	AC=817;AF=0.163139;AN=5008;NS=2504;DP=18785;EAS_AF=0.1528;AMR_AF=0.1931;AFR_AF=0.2073;EUR_AF=0.1571;SAS_AF=0.0992;AA=T|||;VT=SNP
6	29306821	rs9257746	A	G	100	PASS	AC=110;AF=0.0219649;AN=5008;NS=2504;DP=19464;EAS_AF=0.0417;AMR_AF=0.0202;AFR_AF=0.0076;EUR_AF=0.0298;SAS_AF=0.0143;AA=A|||;VT=SNP
6	29307641	rs9257747	C	T	100	PASS	AC=79;AF=0.0157748;AN=5008;NS=2504;DP=10558;EAS_AF=0.0327;AMR_AF=0.0101;AFR_AF=0.0076;EUR_AF=0.0159;SAS_AF=0.0133;AA=-|||;VT=SNP
6	29308393	rs9348827	G	T	100	PASS	AC=668;AF=0.133387;AN=5008;NS=2504;DP=18027;EAS_AF=0.1111;AMR_AF=0.1715;AFR_AF=0.1717;EUR_AF=0.1262;SAS_AF=0.0849;AA=G|||;VT=SNP
6	29309328	rs55657126	T	C	100	PASS	AC=766;AF=0.152955;AN=5008;NS=2504;DP=19650;EAS_AF=0.2956;AMR_AF=0.1873;AFR_AF=0.0635;EUR_AF=0.1014;SAS_AF=0.1554;AA=T|||;VT=SNP
6	29309769	rs9257748	T	C	100	PASS	AC=110;AF=0.0219649;AN=5008;NS=2504;DP=13885;EAS_AF=0.0417;AMR_AF=0.0202;AFR_AF=0.0076;EUR_AF=0.0298;SAS_AF=0.0143;AA=T|||;VT=SNP
6	29310641	rs9257749	T	G	100	PASS	AC=79;AF=0.0157748;AN=5008;NS=2504;DP=16786;EAS_AF=0.0327;AMR_AF=0.0101;AFR_AF=0.0076;EUR_AF=0.0159;SAS_AF=0.0133;AA=T|||;VT=SNP
6	29310643	rs74643315	G	T	100	PASS	AC=433;AF=0.0864617;AN=5008;NS=2504;DP=16800;EAS_AF=0.2024;AMR_AF=0.0274;AFR_AF=0.059;EUR_AF=0.0288;SAS_AF=0.1053;AA=G|||;VT=SNP
6	29310681	rs1014258	T	C	100	PASS	AC=3493;AF=0.697484;AN=5008;NS=2504;DP=16395;EAS_AF=0.7867;AMR_AF=0.8069;AFR_AF=0.4569;EUR_AF=0.7962;SAS_AF=0.7515;AA=C|||;VT=SNP
6	29310781	rs9257750	G	A	100	PASS	AC=110;AF=0.0219649;AN=5008;NS=2504;DP=16476;EAS_AF=0.0417;AMR_AF=0.0202;AFR_AF=0.0076;EUR_AF=0.0298;SAS_AF=0.0143;AA=A|||;VT=SNP
6	29311020	rs28757221	C	A	100	PASS	AC=52;AF=0.0103834;AN=5008;NS=2504;DP=7242;EAS_AF=0;AMR_AF=0.0159;AFR_AF=0.0015;EUR_AF=0.0388;SAS_AF=0;AA=C|||;VT=SNP
6	29311439	rs9257751	A	G	100	PASS	AC=79;AF=0.0157748;AN=5008;NS=2504;DP=18239;EAS_AF=0.0327;AMR_AF=0.0101;AFR_AF=0.0076;EUR_AF=0.0159;SAS_AF=0.0133;AA=A|||;VT=SNP
6	29312478	rs34253991	G	C	100	PASS	AC=1268;AF=0.253195;AN=5008;NS=2504;DP=14578;EAS_AF=0.4048;AMR_AF=0.2493;AFR_AF=0.1725;EUR_AF=0.172;SAS_AF=0.2924;AA=G|||;VT=SNP
6	29313883	rs9257752	T	G	100	PASS	AC=110;AF=0.0219649;AN=5008;NS=2504;DP=17182;EAS_AF=0.0417;AMR_AF=0.0202;AFR_AF=0.0076;EUR_AF=0.0298;SAS_AF=0.0143;AA=T|||;VT=SNP
6	29314223	rs57778150	T	C	100	PASS	AC=715;AF=0.142772;AN=5008;NS=2504;DP=17200;EAS_AF=0.1111;AMR_AF=0.1772;AFR_AF=0.2027;EUR_AF=0.1282;SAS_AF=0.0849;AA=T|||;VT=SNP
6	29314332	rs9257753	G	A	100	PASS	AC=79;AF=0.0157748;AN=5008;NS=2504;DP=16977;EAS_AF=0.0327;AMR_AF=0.0101;AFR_AF=0.0076;EUR_AF=0.0159;SAS_AF=0.0133;AA=G|||;VT=SNP
6	29314675	rs114652147	T	A	100	PASS	AC=47;AF=0.00938498;AN=5008;NS=2504;DP=18988;EAS_AF=0;AMR_AF=0.0187;AFR_AF=0.0008;EUR_AF=0.0328;SAS_AF=0;AA=T|||;VT=SNP
6	29314964	rs7745768	C	T	100	PASS	AC=442;AF=0.0882588;AN=5008;NS=2504;DP=18710;EAS_AF=0.0089;AMR_AF=0.0576;AFR_AF=0.1339;EUR_AF=0.1044;SAS_AF=0.1135;AA=C|||;VT=SNP
6	29315295	rs9257754	T	G	100	PASS	AC=110;AF=0.0219649;AN=5008;NS=2504;DP=20624;EAS_AF=0.0417;AMR_AF=0.0202;AFR_AF=0.0076;EUR_AF=0.0298;SAS_AF=0.0143;AA=G|||;VT=SNP
6	29315419	rs3117436	A	G	100	PASS	AC=4797;AF=0.957867;AN=5008;NS=2504;DP=17974;EAS_AF=1;AMR_AF=0.9366;AFR_AF=0.9153;EUR_AF=0.9483;SAS_AF=0.9969;AA=G|||;VT=SNP
6	29315897	rs9257755	C	T	100	PASS	AC=110;AF=0.0219649;AN=5008;NS=2504;DP=17429;EAS_AF=0.0417;AMR_AF=0.0202;AFR_AF=0.0076;EUR_AF=0.0298;SAS_AF=0.0143;AA=C|||;VT=SNP
6	29316200	rs9257756	G	C	100	PASS	AC=110;AF=0.0219649;AN=5008;NS=2504;DP=19604;EAS_AF=0.0417;AMR_AF=0.0202;AFR_AF=0.0076;EUR_AF=0.0298;SAS_AF=0.0143;AA=G|||;VT=SNP
6	29316324	rs9257757	G	T	100	PASS	AC=110;AF=0.0219649;AN=5008;NS=2504;DP=19976;EAS_AF=0.0417;AMR_AF=0.0202;AFR_AF=0.0076;EUR_AF=0.0298;SAS_AF=0.0143;AA=T|||;VT=SNP
6	29316595	rs9257758	G	A	100	PASS	AC=110;AF=0.0219649;AN=5008;NS=2504;DP=17303;EAS_AF=0.0417;AMR_AF=0.0202;AFR_AF=0.0076;EUR_AF=0.0298;SAS_AF=0.0143;AA=G|||;VT=SNP
6	29316692	rs9257759	G	T	100	PASS	AC=110;AF=0.0219649;AN=5008;NS=2504;DP=16298;EAS_AF=0.0417;AMR_AF=0.0202;AFR_AF=0.0076;EUR_AF=0.0298;SAS_AF=0.0143;AA=G|||;VT=SNP
6	29316852	rs10447393	T	C	100	PASS	AC=2660;AF=0.53115;AN=5008;NS=2504;DP=14586;EAS_AF=0.6329;AMR_AF=0.6081;AFR_AF=0.2413;EUR_AF=0.6382;SAS_AF=0.6534;AA=T|||;VT=SNP
6	29317177	rs148466862	C	T	100	PASS	AC=165;AF=0.0329473;AN=5008;NS=2504;DP=16155;EAS_AF=0.0089;AMR_AF=0.0245;AFR_AF=0.0038;EUR_AF=0.0249;SAS_AF=0.1115;AA=C|||;VT=SNP
6	29318166	rs9257760	C	T	100	PASS	AC=110;AF=0.0219649;AN=5008;NS=2504;DP=20153;EAS_AF=0.0417;AMR_AF=0.0202;AFR_AF=0.0076;EUR_AF=0.0298;SAS_AF=0.0143;AA=T|||;VT=SNP
6	29318465	rs3117437	T	C	100	PASS	AC=818;AF=0.163339;AN=5008;NS=2504;DP=19595;EAS_AF=0.0992;AMR_AF=0.1744;AFR_AF=0.2738;EUR_AF=0.1282;SAS_AF=0.1084;AA=T|||;VT=SNP
6	29319349	rs9257761	C	A	100	PASS	AC=443;AF=0.0884585;AN=5008;NS=2504;DP=18200;EAS_AF=0.0089;AMR_AF=0.0576;AFR_AF=0.1346;EUR_AF=0.1044;SAS_AF=0.1135;AA=C|||;VT=SNP
6	29319375	rs138822820	G	A	100	PASS	AC=26;AF=0.00519169;AN=5008;NS=2504;DP=18030;EAS_AF=0.001;AMR_AF=0.013;AFR_AF=0.0015;EUR_AF=0.0119;SAS_AF=0.002;AA=G|||;VT=SNP
6	29319458	rs61568116	C	T	100	PASS	AC=758;AF=0.151358;AN=5008;NS=2504;DP=18143;EAS_AF=0.2946;AMR_AF=0.1787;AFR_AF=0.0651;EUR_AF=0.0984;SAS_AF=0.1554;AA=c|||;VT=SNP
6	29319702	rs9257762	G	T	100	PASS	AC=79;AF=0.0157748;AN=5008;NS=2504;DP=17904;EAS_AF=0.0327;AMR_AF=0.0101;AFR_AF=0.0076;EUR_AF=0.0159;SAS_AF=0.0133;AA=G|||;VT=SNP
6	29320120	rs9257763	A	C	100	PASS	AC=110;AF=0.0219649;AN=5008;NS=2504;DP=20527;EAS_AF=0.0417;AMR_AF=0.0202;AFR_AF=0.0076;EUR_AF=0.0298;SAS_AF=0.0143;AA=A|||;VT=SNP
6	29320224	rs9257764	A	G	100	PASS	AC=110;AF=0.0219649;AN=5008;NS=2504;DP=20794;EAS_AF=0.0417;AMR_AF=0.0202;AFR_AF=0.0076;EUR_AF=0.0298;SAS_AF=0.0143;AA=G|||;VT=SNP
6	29320241	rs9257765	G	A	100	PASS	AC=110;AF=0.0219649;AN=5008;NS=2504;DP=21138;EAS_AF=0.0417;AMR_AF=0.0202;AFR_AF=0.0076;EUR_AF=0.0298;SAS_AF=0.0143;AA=G|||;VT=SNP
6	29320439	rs73407482	G	C	100	PASS	AC=314;AF=0.0626997;AN=5008;NS=2504;DP=22009;EAS_AF=0.0139;AMR_AF=0.049;AFR_AF=0.1846;EUR_AF=0.0189;SAS_AF=0.0031;AA=G|||;VT=SNP
6	29321093	rs9257766	A	G	100	PASS	AC=110;AF=0.0219649;AN=5008;NS=2504;DP=18370;EAS_AF=0.0417;AMR_AF=0.0202;AFR_AF=0.0076;EUR_AF=0.0298;SAS_AF=0.0143;AA=G|||;VT=SNP
6	29321161	rs9257767	G	A	100	PASS	AC=110;AF=0.0219649;AN=5008;NS=2504;DP=19277;EAS_AF=0.0417;AMR_AF=0.0202;AFR_AF=0.0076;EUR_AF=0.0298;SAS_AF=0.0143;AA=G|||;VT=SNP
6	29322086	rs9257768	C	T	100	PASS	AC=79;AF=0.0157748;AN=5008;NS=2504;DP=16456;EAS_AF=0.0327;AMR_AF=0.0101;AFR_AF=0.0076;EUR_AF=0.0159;SAS_AF=0.0133;AA=C|||;VT=SNP
6	29322866	rs9357080	A	G	100	PASS	AC=409;AF=0.0816693;AN=5008;NS=2504;DP=18564;EAS_AF=0.0982;AMR_AF=0.1311;AFR_AF=0.0212;EUR_AF=0.1093;SAS_AF=0.0828;AA=A|||;VT=SNP
6	29322872	rs77923085	A	G	100	PASS	AC=433;AF=0.0864617;AN=5008;NS=2504;DP=18601;EAS_AF=0.2024;AMR_AF=0.0274;AFR_AF=0.059;EUR_AF=0.0288;SAS_AF=0.1053;AA=A|||;VT=SNP
6	29322999	rs11961490	T	C	100	PASS	AC=314;AF=0.0626997;AN=5008;NS=2504;DP=18220;EAS_AF=0.0139;AMR_AF=0.049;AFR_AF=0.1846;EUR_AF=0.0189;SAS_AF=0.0031;AA=T|||;VT=SNP;EX_TARGET
6	29323076	rs9257769	T	C	100	PASS	AC=110;AF=0.0219649;AN=5008;NS=2504;DP=18989;EAS_AF=0.0417;AMR_AF=0.0202;AFR_AF=0.0076;EUR_AF=0.0298;SAS_AF=0.0143;AA=T|||;VT=SNP;EX_TARGET
6	29323259	rs3117438	G	A	100	PASS	AC=4797;AF=0.957867;AN=5008;NS=2504;DP=21977;EAS_AF=1;AMR_AF=0.9366;AFR_AF=0.9153;EUR_AF=0.9483;SAS_AF=0.9969;AA=A|||;VT=SNP;EX_TARGET
6	29323276	rs61742983	C	T	100	PASS	AC=277;AF=0.0553115;AN=5008;NS=2504;DP=21777;EAS_AF=0.0119;AMR_AF=0.0375;AFR_AF=0.1641;EUR_AF=0.0189;SAS_AF=0.0031;AA=C|||;VT=SNP;EX_TARGET
6	29323655	rs7761746	G	A	100	PASS	AC=314;AF=0.0626997;AN=5008;NS=2504;DP=21979;EAS_AF=0.0139;AMR_AF=0.049;AFR_AF=0.1846;EUR_AF=0.0189;SAS_AF=0.0031;AA=G|||;VT=SNP;EX_TARGET
6	29323838	rs9257770	A	C	100	PASS	AC=110;AF=0.0219649;AN=5008;NS=2504;DP=18441;EAS_AF=0.0417;AMR_AF=0.0202;AFR_AF=0.0076;EUR_AF=0.0298;SAS_AF=0.0143;AA=A|||;VT=SNP;EX_TARGET
6	29323905	rs6930033	A	C	100	PASS	AC=1258;AF=0.251198;AN=5008;NS=2504;DP=18385;EAS_AF=0.4038;AMR_AF=0.2478;AFR_AF=0.1672;EUR_AF=0.17;SAS_AF=0.2935;AA=A|||;VT=SNP;EX_TARGET
6	29324599	rs10484546	A	C	100	PASS	AC=1259;AF=0.251398;AN=5008;NS=2504;DP=13884;EAS_AF=0.4038;AMR_AF=0.2478;AFR_AF=0.1672;EUR_AF=0.171;SAS_AF=0.2935;AA=A|||;VT=SNP
6	29325056	rs61073245	G	A	100	PASS	AC=314;AF=0.0626997;AN=5008;NS=2504;DP=17022;EAS_AF=0.0139;AMR_AF=0.049;AFR_AF=0.1846;EUR_AF=0.0189;SAS_AF=0.0031;AA=G|||;VT=SNP
6	29325099	rs7357041	A	G	100	PASS	AC=110;AF=0.0219649;AN=5008;NS=2504;DP=17890;EAS_AF=0.0417;AMR_AF=0.0202;AFR_AF=0.0076;EUR_AF=0.0298;SAS_AF=0.0143;AA=a|||;VT=SNP
6	29325160	rs3129684	G	C	100	PASS	AC=4778;AF=0.954073;AN=5008;NS=2504;DP=17881;EAS_AF=1;AMR_AF=0.9366;AFR_AF=0.9009;EUR_AF=0.9483;SAS_AF=0.9969;AA=C|||;VT=SNP
6	29325191	rs7357044	G	A	100	PASS	AC=110;AF=0.0219649;AN=5008;NS=2504;DP=17406;EAS_AF=0.0417;AMR_AF=0.0202;AFR_AF=0.0076;EUR_AF=0.0298;SAS_AF=0.0143;AA=A|||;VT=SNP
6	29325433	rs4713210	C	T	100	PASS	AC=393;AF=0.0784744;AN=5008;NS=2504;DP=15542;EAS_AF=0.0982;AMR_AF=0.1268;AFR_AF=0.0144;EUR_AF=0.1064;SAS_AF=0.0818;AA=C|||;VT=SNP
6	29325450	rs9257771	T	G	100	PASS	AC=110;AF=0.0219649;AN=5008;NS=2504;DP=15775;EAS_AF=0.0417;AMR_AF=0.0202;AFR_AF=0.0076;EUR_AF=0.0298;SAS_AF=0.0143;AA=G|||;VT=SNP
6	29325602	rs3129685	G	A	100	PASS	AC=4775;AF=0.953474;AN=5008;NS=2504;DP=14706;EAS_AF=1;AMR_AF=0.9352;AFR_AF=0.9009;EUR_AF=0.9463;SAS_AF=0.9969;AA=A|||;VT=SNP
6	29326544	rs9257772	A	G	100	PASS	AC=110;AF=0.0219649;AN=5008;NS=2504;DP=18411;EAS_AF=0.0417;AMR_AF=0.0202;AFR_AF=0.0076;EUR_AF=0.0298;SAS_AF=0.0143;AA=G|||;VT=SNP
6	29327036	rs9257773	T	C	100	PASS	AC=1828;AF=0.365016;AN=5008;NS=2504;DP=20209;EAS_AF=0.2867;AMR_AF=0.4352;AFR_AF=0.267;EUR_AF=0.5149;SAS_AF=0.3742;AA=C|||;VT=SNP
6	29327043	rs9257774	G	A	100	PASS	AC=1828;AF=0.365016;AN=5008;NS=2504;DP=20214;EAS_AF=0.2867;AMR_AF=0.4352;AFR_AF=0.267;EUR_AF=0.5149;SAS_AF=0.3742;AA=A|||;VT=SNP
6	29327079	rs9257775	C	T	100	PASS	AC=1823;AF=0.364018;AN=5008;NS=2504;DP=19970;EAS_AF=0.2847;AMR_AF=0.4308;AFR_AF=0.2663;EUR_AF=0.5159;SAS_AF=0.3742;AA=T|||;VT=SNP
6	29327096	rs9257776	T	G	100	PASS	AC=110;AF=0.0219649;AN=5008;NS=2504;DP=19341;EAS_AF=0.0417;AMR_AF=0.0202;AFR_AF=0.0076;EUR_AF=0.0298;SAS_AF=0.0143;AA=T|||;VT=SNP
6	29327158	rs9257777	T	A	100	PASS	AC=110;AF=0.0219649;AN=5008;NS=2504;DP=21016;EAS_AF=0.0417;AMR_AF=0.0202;AFR_AF=0.0076;EUR_AF=0.0298;SAS_AF=0.0143;AA=A|||;VT=SNP
6	29327458	rs34707346	T	C	100	PASS	AC=1297;AF=0.258986;AN=5008;NS=2504;DP=19676;EAS_AF=0.4038;AMR_AF=0.2579;AFR_AF=0.1899;EUR_AF=0.171;SAS_AF=0.2945;AA=T|||;VT=SNP
6	29328144	rs9257778	G	A	100	PASS	AC=110;AF=0.0219649;AN=5008;NS=2504;DP=19201;EAS_AF=0.0417;AMR_AF=0.0202;AFR_AF=0.0076;EUR_AF=0.0298;SAS_AF=0.0143;AA=G|||;VT=SNP
6	29328516	rs9257779	A	G	100	PASS	AC=444;AF=0.0886581;AN=5008;NS=2504;DP=19293;EAS_AF=0.0089;AMR_AF=0.0576;AFR_AF=0.1346;EUR_AF=0.1044;SAS_AF=0.1145;AA=A|||;VT=SNP
6	29328834	rs7754402	C	T	100	PASS	AC=3083;AF=0.615615;AN=5008;NS=2504;DP=20285;EAS_AF=0.6885;AMR_AF=0.6772;AFR_AF=0.4334;EUR_AF=0.6869;SAS_AF=0.6697;AA=T|||;VT=SNP
6	29328869	rs9257781	T	C	100	PASS	AC=110;AF=0.0219649;AN=5008;NS=2504;DP=20597;EAS_AF=0.0417;AMR_AF=0.0202;AFR_AF=0.0076;EUR_AF=0.0298;SAS_AF=0.0143;AA=C|||;VT=SNP
6	29329393	rs148422179	G	A	100	PASS	AC=314;AF=0.0626997;AN=5008;NS=2504;DP=19155;EAS_AF=0.0139;AMR_AF=0.049;AFR_AF=0.1846;EUR_AF=0.0189;SAS_AF=0.0031;AA=G|||;VT=SNP
6	29329599	rs9257782	C	G	100	PASS	AC=46;AF=0.0091853;AN=5008;NS=2504;DP=18994;EAS_AF=0.0198;AMR_AF=0.0072;AFR_AF=0.0015;EUR_AF=0.0149;SAS_AF=0.0041;AA=C|||;VT=SNP
6	29330524	rs9257784	C	T	100	PASS	AC=79;AF=0.0157748;AN=5008;NS=2504;DP=20353;EAS_AF=0.0327;AMR_AF=0.0101;AFR_AF=0.0076;EUR_AF=0.0159;SAS_AF=0.0133;AA=C|||;VT=SNP
6	29330638	rs12197616	C	T	100	PASS	AC=1362;AF=0.271965;AN=5008;NS=2504;DP=20129;EAS_AF=0.2292;AMR_AF=0.3588;AFR_AF=0.059;EUR_AF=0.4662;SAS_AF=0.3425;AA=C|||;VT=SNP
6	29330745	rs2394553	T	C	100	PASS	AC=1262;AF=0.251997;AN=5008;NS=2504;DP=20190;EAS_AF=0.4038;AMR_AF=0.2493;AFR_AF=0.1687;EUR_AF=0.171;SAS_AF=0.2935;AA=T|||;VT=SNP
6	29330888	rs565207273	G	T	100	PASS	AC=1379;AF=0.275359;AN=5008;NS=2504;DP=19875;EAS_AF=0.2292;AMR_AF=0.3588;AFR_AF=0.0598;EUR_AF=0.4662;SAS_AF=0.3589;AA=G|||;VT=SNP
6	29331055	rs185847741	A	C	100	PASS	AC=15;AF=0.00299521;AN=5008;NS=2504;DP=19372;EAS_AF=0;AMR_AF=0.0058;AFR_AF=0;EUR_AF=0.0099;SAS_AF=0.001;AA=A|||;VT=SNP
6	29331094	rs9257785	A	T	100	PASS	AC=79;AF=0.0157748;AN=5008;NS=2504;DP=18279;EAS_AF=0.0327;AMR_AF=0.0101;AFR_AF=0.0076;EUR_AF=0.0159;SAS_AF=0.0133;AA=A|||;VT=SNP
6	29331819	rs2207699	A	T	100	PASS	AC=1360;AF=0.271565;AN=5008;NS=2504;DP=18980;EAS_AF=0.2292;AMR_AF=0.3588;AFR_AF=0.056;EUR_AF=0.4662;SAS_AF=0.3446;AA=A|||;VT=SNP
6	29332749	rs543597537	C	A	100	PASS	AC=110;AF=0.0219649;AN=5008;NS=2504;DP=17363;EAS_AF=0.0417;AMR_AF=0.0202;AFR_AF=0.0076;EUR_AF=0.0298;SAS_AF=0.0143;AA=C|||;VT=SNP
6	29332861	rs9257788	T	C	100	PASS	AC=110;AF=0.0219649;AN=5008;NS=2504;DP=18217;EAS_AF=0.0417;AMR_AF=0.0202;AFR_AF=0.0076;EUR_AF=0.0298;SAS_AF=0.0143;AA=C|||;VT=SNP
6	29332954	rs540668038	A	G	100	PASS	AC=110;AF=0.0219649;AN=5008;NS=2504;DP=18786;EAS_AF=0.0417;AMR_AF=0.0202;AFR_AF=0.0076;EUR_AF=0.0298;SAS_AF=0.0143;AA=A|||;VT=SNP
6	29333407	rs115321434	A	C	100	PASS	AC=110;AF=0.0219649;AN=5008;NS=2504;DP=20979;EAS_AF=0.0417;AMR_AF=0.0202;AFR_AF=0.0076;EUR_AF=0.0298;SAS_AF=0.0143;AA=C|||;VT=SNP
6	29333696	rs139022284	G	A	100	PASS	AC=79;AF=0.0157748;AN=5008;NS=2504;DP=22743;EAS_AF=0.0327;AMR_AF=0.0101;AFR_AF=0.0076;EUR_AF=0.0159;SAS_AF=0.0133;AA=G|||;VT=SNP
6	29334439	rs9257792	A	G	100	PASS	AC=446;AF=0.0890575;AN=5008;NS=2504;DP=19098;EAS_AF=0.0556;AMR_AF=0.0706;AFR_AF=0.2073;EUR_AF=0.0497;SAS_AF=0.0174;AA=G|||;VT=SNP
6	29335154	rs9257793	T	C	100	PASS	AC=523;AF=0.104433;AN=5008;NS=2504;DP=17183;EAS_AF=0.0139;AMR_AF=0.0836;AFR_AF=0.2693;EUR_AF=0.0915;SAS_AF=0.0031;AA=T|||;VT=SNP
6	29335198	rs9391791	A	C	100	PASS	AC=426;AF=0.0850639;AN=5008;NS=2504;DP=17641;EAS_AF=0.0992;AMR_AF=0.1297;AFR_AF=0.0219;EUR_AF=0.1153;SAS_AF=0.093;AA=A|||;VT=SNP
6	29335360	rs16894771	T	C	100	PASS	AC=1093;AF=0.218251;AN=5008;NS=2504;DP=16038;EAS_AF=0.373;AMR_AF=0.232;AFR_AF=0.1036;EUR_AF=0.1491;SAS_AF=0.2751;AA=T|||;VT=SNP
6	29335482	rs16894773	C	T	100	PASS	AC=566;AF=0.113019;AN=5008;NS=2504;DP=16005;EAS_AF=0.2113;AMR_AF=0.0447;AFR_AF=0.1407;EUR_AF=0.0328;SAS_AF=0.1053;AA=C|||;VT=SNP
6	29335537	rs9380120	T	C	100	PASS	AC=414;AF=0.0826677;AN=5008;NS=2504;DP=16902;EAS_AF=0.0982;AMR_AF=0.1297;AFR_AF=0.0219;EUR_AF=0.1123;SAS_AF=0.0849;AA=T|||;VT=SNP
6	29335618	rs116336555	T	C	100	PASS	AC=47;AF=0.00938498;AN=5008;NS=2504;DP=16692;EAS_AF=0.001;AMR_AF=0.0058;AFR_AF=0;EUR_AF=0.0398;SAS_AF=0.002;AA=T|||;VT=SNP
6	29335661	rs9257794	C	T	100	PASS	AC=1124;AF=0.224441;AN=5008;NS=2504;DP=17157;EAS_AF=0.2718;AMR_AF=0.2522;AFR_AF=0.1664;EUR_AF=0.2097;SAS_AF=0.2495;AA=C|||;VT=SNP
6	29335925	rs10456371	A	G	100	PASS	AC=1437;AF=0.286941;AN=5008;NS=2504;DP=18294;EAS_AF=0.255;AMR_AF=0.3646;AFR_AF=0.0651;EUR_AF=0.494;SAS_AF=0.3517;AA=A|||;VT=SNP
6	29336054	rs4713211	G	A	100	PASS	AC=2649;AF=0.528954;AN=5008;NS=2504;DP=19409;EAS_AF=0.5169;AMR_AF=0.5951;AFR_AF=0.3298;EUR_AF=0.6869;SAS_AF=0.6012;AA=A|||;VT=SNP
6	29336147	rs9295804	G	A	100	PASS	AC=1436;AF=0.286741;AN=5008;NS=2504;DP=17161;EAS_AF=0.252;AMR_AF=0.3646;AFR_AF=0.0651;EUR_AF=0.494;SAS_AF=0.3538;AA=G|||;VT=SNP
6	29337075	rs3930883	G	T	100	PASS	AC=2649;AF=0.528954;AN=5008;NS=2504;DP=17364;EAS_AF=0.5169;AMR_AF=0.5951;AFR_AF=0.3298;EUR_AF=0.6869;SAS_AF=0.6012;AA=T|||;VT=SNP
6	29337101	rs1555244	C	T	100	PASS	AC=2649;AF=0.528954;AN=5008;NS=2504;DP=17654;EAS_AF=0.5169;AMR_AF=0.5951;AFR_AF=0.3298;EUR_AF=0.6869;SAS_AF=0.6012;AA=T|||;VT=SNP
6	29337207	rs9257795	T	G	100	PASS	AC=1122;AF=0.224042;AN=5008;NS=2504;DP=17489;EAS_AF=0.2688;AMR_AF=0.2522;AFR_AF=0.1672;EUR_AF=0.2097;SAS_AF=0.2495;AA=T|||;VT=SNP
6	29337500	rs6934993	A	G	100	PASS	AC=1121;AF=0.223842;AN=5008;NS=2504;DP=12641;EAS_AF=0.2679;AMR_AF=0.2522;AFR_AF=0.1672;EUR_AF=0.2097;SAS_AF=0.2495;AA=A|||;VT=SNP
6	29337817	rs9380121	G	A	100	PASS	AC=414;AF=0.0826677;AN=5008;NS=2504;DP=15591;EAS_AF=0.0982;AMR_AF=0.1297;AFR_AF=0.0219;EUR_AF=0.1123;SAS_AF=0.0849;AA=G|||;VT=SNP
6	29338770	rs9257797	G	A	100	PASS	AC=580;AF=0.115815;AN=5008;NS=2504;DP=19741;EAS_AF=0.1399;AMR_AF=0.1556;AFR_AF=0.0779;EUR_AF=0.1302;SAS_AF=0.0992;AA=G|||;VT=SNP
6	29338928	rs35990377	C	G	100	PASS	AC=390;AF=0.0778754;AN=5008;NS=2504;DP=17040;EAS_AF=0.1081;AMR_AF=0.0476;AFR_AF=0.0416;EUR_AF=0.0497;SAS_AF=0.1462;AA=C|||;VT=SNP
6	29338962	rs4713213	G	A	100	PASS	AC=2069;AF=0.413139;AN=5008;NS=2504;DP=16265;EAS_AF=0.377;AMR_AF=0.4395;AFR_AF=0.2519;EUR_AF=0.5567;SAS_AF=0.502;AA=A|||;VT=SNP
6	29339271	rs9257799	T	C	100	PASS	AC=580;AF=0.115815;AN=5008;NS=2504;DP=17868;EAS_AF=0.1399;AMR_AF=0.1556;AFR_AF=0.0779;EUR_AF=0.1302;SAS_AF=0.0992;AA=T|||;VT=SNP
6	29339635	rs115325324	T	C	100	PASS	AC=188;AF=0.0375399;AN=5008;NS=2504;DP=18997;EAS_AF=0.0099;AMR_AF=0.0259;AFR_AF=0.0091;EUR_AF=0.0318;SAS_AF=0.1186;AA=T|||;VT=SNP
6	29340237	rs74294662	A	G	100	PASS	AC=299;AF=0.0597045;AN=5008;NS=2504;DP=13866;EAS_AF=0.2063;AMR_AF=0.0086;AFR_AF=0.0023;EUR_AF=0.0249;SAS_AF=0.0583;AA=A|||;VT=SNP
6	29340585	rs10807053	G	C	100	PASS	AC=1829;AF=0.365216;AN=5008;NS=2504;DP=12394;EAS_AF=0.3631;AMR_AF=0.4121;AFR_AF=0.1074;EUR_AF=0.5437;SAS_AF=0.499;AA=G|||;VT=SNP
6	29340617	rs114535366	C	G	100	PASS	AC=416;AF=0.0830671;AN=5008;NS=2504;DP=12598;EAS_AF=0.1002;AMR_AF=0.1297;AFR_AF=0.0219;EUR_AF=0.1123;SAS_AF=0.0849;AA=C|||;VT=SNP
6	29340743	rs9257800	C	T	100	PASS	AC=91;AF=0.0181709;AN=5008;NS=2504;DP=14436;EAS_AF=0;AMR_AF=0.0216;AFR_AF=0.0023;EUR_AF=0.0726;SAS_AF=0;AA=C|||;VT=SNP
6	29340919	rs9257801	G	T	100	PASS	AC=166;AF=0.033147;AN=5008;NS=2504;DP=13641;EAS_AF=0.0417;AMR_AF=0.0259;AFR_AF=0.056;EUR_AF=0.0179;SAS_AF=0.0143;AA=G|||;VT=SNP
6	29341007	rs7772982	T	C	100	PASS	AC=1211;AF=0.241813;AN=5008;NS=2504;DP=13064;EAS_AF=0.2619;AMR_AF=0.2305;AFR_AF=0.2648;EUR_AF=0.1928;SAS_AF=0.2485;AA=T|||;VT=SNP
6	29341041	rs141615002	T	C	100	PASS	AC=198;AF=0.0395367;AN=5008;NS=2504;DP=13233;EAS_AF=0.0099;AMR_AF=0.0331;AFR_AF=0.0098;EUR_AF=0.0358;SAS_AF=0.1186;AA=T|||;VT=SNP
6	29341308	rs7753474	G	A	100	PASS	AC=1212;AF=0.242013;AN=5008;NS=2504;DP=14738;EAS_AF=0.2619;AMR_AF=0.2305;AFR_AF=0.2655;EUR_AF=0.1928;SAS_AF=0.2485;AA=A|||;VT=SNP
6	29341319	rs59716966	C	T	100	PASS	AC=558;AF=0.111422;AN=5008;NS=2504;DP=14694;EAS_AF=0.2133;AMR_AF=0.0447;AFR_AF=0.1324;EUR_AF=0.0328;SAS_AF=0.1063;AA=C|||;VT=SNP
6	29341364	rs7773534	T	C	100	PASS	AC=1212;AF=0.242013;AN=5008;NS=2504;DP=14159;EAS_AF=0.2629;AMR_AF=0.2305;AFR_AF=0.2648;EUR_AF=0.1928;SAS_AF=0.2485;AA=t|||;VT=SNP
6	29341449	rs10456372	A	G	100	PASS	AC=1451;AF=0.289736;AN=5008;NS=2504;DP=14731;EAS_AF=0.255;AMR_AF=0.3646;AFR_AF=0.0651;EUR_AF=0.493;SAS_AF=0.3671;AA=A|||;VT=SNP
6	29341623	rs7774029	T	C	100	PASS	AC=388;AF=0.077476;AN=5008;NS=2504;DP=15947;EAS_AF=0.1062;AMR_AF=0.0476;AFR_AF=0.0416;EUR_AF=0.0497;SAS_AF=0.1462;AA=T|||;VT=SNP
6	29341666	rs3117440	T	A	100	PASS	AC=4792;AF=0.956869;AN=5008;NS=2504;DP=16857;EAS_AF=1;AMR_AF=0.9366;AFR_AF=0.913;EUR_AF=0.9473;SAS_AF=0.9959;AA=A|||;VT=SNP
6	29341967	rs143857272	C	T	100	PASS	AC=180;AF=0.0359425;AN=5008;NS=2504;DP=17222;EAS_AF=0.0099;AMR_AF=0.0259;AFR_AF=0.003;EUR_AF=0.0318;SAS_AF=0.1186;AA=C|||;VT=SNP
6	29342236	rs9380122	A	G	100	PASS	AC=563;AF=0.11242;AN=5008;NS=2504;DP=15840;EAS_AF=0.2153;AMR_AF=0.0447;AFR_AF=0.1324;EUR_AF=0.0328;SAS_AF=0.1094;AA=A|||;VT=SNP;EX_TARGET
6	29342630	rs34525583	C	T	100	PASS	AC=363;AF=0.072484;AN=5008;NS=2504;DP=19687;EAS_AF=0.1052;AMR_AF=0.0461;AFR_AF=0.0257;EUR_AF=0.0487;SAS_AF=0.1452;AA=C|||;VT=SNP;EX_TARGET
6	29342775	rs3749971	G	A	100	PASS	AC=155;AF=0.0309505;AN=5008;NS=2504;DP=20049;EAS_AF=0.0327;AMR_AF=0.0288;AFR_AF=0.0106;EUR_AF=0.0746;SAS_AF=0.0133;AA=G|||;VT=SNP;EX_TARGET
6	29342825	rs3749970	G	A	100	PASS	AC=1437;AF=0.286941;AN=5008;NS=2504;DP=19264;EAS_AF=0.255;AMR_AF=0.3646;AFR_AF=0.0651;EUR_AF=0.494;SAS_AF=0.3517;AA=G|||;VT=SNP;EX_TARGET
6	29343333	rs10456373	T	C	100	PASS	AC=1440;AF=0.28754;AN=5008;NS=2504;DP=17502;EAS_AF=0.256;AMR_AF=0.3646;AFR_AF=0.0651;EUR_AF=0.494;SAS_AF=0.3538;AA=t|||;VT=SNP
6	29343355	rs9257802	C	T	100	PASS	AC=930;AF=0.185703;AN=5008;NS=2504;DP=17763;EAS_AF=0.1617;AMR_AF=0.1268;AFR_AF=0.2716;EUR_AF=0.159;SAS_AF=0.1636;AA=T|||;VT=SNP
6	29343989	rs5003264	G	T	100	PASS	AC=1477;AF=0.294928;AN=5008;NS=2504;DP=14023;EAS_AF=0.255;AMR_AF=0.3746;AFR_AF=0.0741;EUR_AF=0.499;SAS_AF=0.3681;AA=G|||;VT=SNP
6	29344036	rs5003265	C	T	100	PASS	AC=1480;AF=0.295527;AN=5008;NS=2504;DP=13777;EAS_AF=0.254;AMR_AF=0.3746;AFR_AF=0.0734;EUR_AF=0.505;SAS_AF=0.3671;AA=C|||;VT=SNP
6	29344083	rs5003266	A	G	100	PASS	AC=1462;AF=0.291933;AN=5008;NS=2504;DP=13663;EAS_AF=0.256;AMR_AF=0.3718;AFR_AF=0.0651;EUR_AF=0.498;SAS_AF=0.3671;AA=A|||;VT=SNP
6	29344102	rs5003267	A	C	100	PASS	AC=1536;AF=0.306709;AN=5008;NS=2504;DP=13944;EAS_AF=0.2629;AMR_AF=0.3862;AFR_AF=0.0923;EUR_AF=0.5179;SAS_AF=0.3681;AA=T|||;VT=SNP
6	29344179	rs28359953	G	T	100	PASS	AC=1446;AF=0.288738;AN=5008;NS=2504;DP=15033;EAS_AF=0.244;AMR_AF=0.3703;AFR_AF=0.0651;EUR_AF=0.498;SAS_AF=0.364;AA=G|||;VT=SNP
6	29344272	rs35878347	A	C	100	PASS	AC=390;AF=0.0778754;AN=5008;NS=2504;DP=15357;EAS_AF=0.1062;AMR_AF=0.0447;AFR_AF=0.0439;EUR_AF=0.0497;SAS_AF=0.1472;AA=A|||;VT=SNP
6	29344395	rs9257803	C	T	100	PASS	AC=547;AF=0.109225;AN=5008;NS=2504;DP=16025;EAS_AF=0.0446;AMR_AF=0.0778;AFR_AF=0.2542;EUR_AF=0.0954;SAS_AF=0.0164;AA=C|||;VT=SNP
6	29344447	rs28359954	G	T	100	PASS	AC=1446;AF=0.288738;AN=5008;NS=2504;DP=15022;EAS_AF=0.2431;AMR_AF=0.3703;AFR_AF=0.0658;EUR_AF=0.498;SAS_AF=0.364;AA=G|||;VT=SNP
6	29344508	rs4576280	A	T	100	PASS	AC=1446;AF=0.288738;AN=5008;NS=2504;DP=14917;EAS_AF=0.2431;AMR_AF=0.3703;AFR_AF=0.0658;EUR_AF=0.498;SAS_AF=0.364;AA=A|||;VT=SNP
6	29344704	rs4598109	C	T	100	PASS	AC=1446;AF=0.288738;AN=5008;NS=2504;DP=16432;EAS_AF=0.2431;AMR_AF=0.3703;AFR_AF=0.0658;EUR_AF=0.498;SAS_AF=0.364;AA=C|||;VT=SNP
6	29344939	rs2144425	A	G	100	PASS	AC=1518;AF=0.303115;AN=5008;NS=2504;DP=15926;EAS_AF=0.251;AMR_AF=0.3847;AFR_AF=0.0908;EUR_AF=0.5179;SAS_AF=0.365;AA=A|||;VT=SNP
6	29345029	rs2144426	A	G	100	PASS	AC=1518;AF=0.303115;AN=5008;NS=2504;DP=14528;EAS_AF=0.251;AMR_AF=0.3847;AFR_AF=0.0908;EUR_AF=0.5179;SAS_AF=0.365;AA=A|||;VT=SNP
6	29345522	rs238886	T	C	100	PASS	AC=1519;AF=0.303315;AN=5008;NS=2504;DP=9701;EAS_AF=0.251;AMR_AF=0.3847;AFR_AF=0.0908;EUR_AF=0.5179;SAS_AF=0.3661;AA=C|||;VT=SNP
6	29345625	rs34075836	A	C	100	PASS	AC=420;AF=0.0838658;AN=5008;NS=2504;DP=17321;EAS_AF=0.1062;AMR_AF=0.0519;AFR_AF=0.0635;EUR_AF=0.0497;SAS_AF=0.1462;AA=A|||;VT=SNP
6	29345631	rs238885	A	C	100	PASS	AC=1446;AF=0.288738;AN=5008;NS=2504;DP=17280;EAS_AF=0.2431;AMR_AF=0.3703;AFR_AF=0.0658;EUR_AF=0.498;SAS_AF=0.364;AA=A|||;VT=SNP
6	29345680	rs76342469	G	A	100	PASS	AC=72;AF=0.014377;AN=5008;NS=2504;DP=14477;EAS_AF=0.0079;AMR_AF=0.0144;AFR_AF=0.025;EUR_AF=0.0199;SAS_AF=0.001;AA=G|||;VT=SNP
6	29345732	rs116174200	G	A	100	PASS	AC=72;AF=0.014377;AN=5008;NS=2504;DP=13848;EAS_AF=0.0079;AMR_AF=0.0144;AFR_AF=0.025;EUR_AF=0.0199;SAS_AF=0.001;AA=G|||;VT=SNP
6	29346226	rs238883	G	A	100	PASS	AC=2483;AF=0.495807;AN=5008;NS=2504;DP=14186;EAS_AF=0.4018;AMR_AF=0.5144;AFR_AF=0.407;EUR_AF=0.663;SAS_AF=0.5276;AA=A|||;VT=SNP
6	29346329	rs9257805	A	G	100	PASS	AC=549;AF=0.109625;AN=5008;NS=2504;DP=15731;EAS_AF=0.0446;AMR_AF=0.0793;AFR_AF=0.2534;EUR_AF=0.0974;SAS_AF=0.0164;AA=A|||;VT=SNP
6	29346363	rs238882	G	A	100	PASS	AC=1518;AF=0.303115;AN=5008;NS=2504;DP=16056;EAS_AF=0.251;AMR_AF=0.3847;AFR_AF=0.0908;EUR_AF=0.5179;SAS_AF=0.365;AA=A|||;VT=SNP
6	29346989	rs238881	A	G	100	PASS	AC=1519;AF=0.303315;AN=5008;NS=2504;DP=15748;EAS_AF=0.251;AMR_AF=0.3847;AFR_AF=0.0915;EUR_AF=0.5179;SAS_AF=0.365;AA=A|||;VT=SNP
6	29347044	rs238880	G	A	100	PASS	AC=1432;AF=0.285942;AN=5008;NS=2504;DP=14826;EAS_AF=0.2431;AMR_AF=0.3703;AFR_AF=0.0658;EUR_AF=0.498;SAS_AF=0.3497;AA=G|||;VT=SNP
6	29347581	rs73744660	T	G	100	PASS	AC=72;AF=0.014377;AN=5008;NS=2504;DP=17614;EAS_AF=0.0079;AMR_AF=0.0144;AFR_AF=0.025;EUR_AF=0.0199;SAS_AF=0.001;AA=T|||;VT=SNP
6	29348074	rs3117441	T	G	100	PASS	AC=1685;AF=0.336462;AN=5008;NS=2504;DP=18009;EAS_AF=0.248;AMR_AF=0.3905;AFR_AF=0.1967;EUR_AF=0.5199;SAS_AF=0.3896;AA=T|||;VT=SNP
6	29348297	rs3129688	C	T	100	PASS	AC=4788;AF=0.95607;AN=5008;NS=2504;DP=18213;EAS_AF=1;AMR_AF=0.9366;AFR_AF=0.91;EUR_AF=0.9473;SAS_AF=0.9959;AA=T|||;VT=SNP
6	29348404	rs35514930	A	C	100	PASS	AC=386;AF=0.0770767;AN=5008;NS=2504;DP=18223;EAS_AF=0.1042;AMR_AF=0.0447;AFR_AF=0.0431;EUR_AF=0.0497;SAS_AF=0.1462;AA=A|||;VT=SNP
6	29348579	rs116806591	C	T	100	PASS	AC=109;AF=0.0217652;AN=5008;NS=2504;DP=17843;EAS_AF=0.005;AMR_AF=0.0519;AFR_AF=0.0121;EUR_AF=0.0398;SAS_AF=0.0123;AA=C|||;VT=SNP
6	29348935	rs9405008	A	G	100	PASS	AC=536;AF=0.107029;AN=5008;NS=2504;DP=16373;EAS_AF=0.2222;AMR_AF=0.036;AFR_AF=0.1407;EUR_AF=0.0398;SAS_AF=0.0624;AA=A|||;VT=SNP
6	29348942	rs3094558	T	C	100	PASS	AC=1684;AF=0.336262;AN=5008;NS=2504;DP=16364;EAS_AF=0.248;AMR_AF=0.3905;AFR_AF=0.1967;EUR_AF=0.5199;SAS_AF=0.3885;AA=C|||;VT=SNP
6	29349091	rs3117442	A	G	100	PASS	AC=1685;AF=0.336462;AN=5008;NS=2504;DP=15967;EAS_AF=0.248;AMR_AF=0.3905;AFR_AF=0.1974;EUR_AF=0.5199;SAS_AF=0.3885;AA=A|||;VT=SNP
6	29349232	rs238878	G	A	100	PASS	AC=1441;AF=0.28774;AN=5008;NS=2504;DP=15817;EAS_AF=0.2391;AMR_AF=0.3703;AFR_AF=0.0666;EUR_AF=0.498;SAS_AF=0.362;AA=A|||;VT=SNP
6	29349245	rs9378187	A	G	100	PASS	AC=538;AF=0.107428;AN=5008;NS=2504;DP=15463;EAS_AF=0.127;AMR_AF=0.1427;AFR_AF=0.0499;EUR_AF=0.1083;SAS_AF=0.1391;AA=A|||;VT=SNP
6	29349327	rs2158280	A	G	100	PASS	AC=1684;AF=0.336262;AN=5008;NS=2504;DP=14908;EAS_AF=0.248;AMR_AF=0.3905;AFR_AF=0.1967;EUR_AF=0.5199;SAS_AF=0.3885;AA=a|||;VT=SNP
6	29349494	rs238877	A	G	100	PASS	AC=1441;AF=0.28774;AN=5008;NS=2504;DP=14659;EAS_AF=0.2391;AMR_AF=0.3703;AFR_AF=0.0658;EUR_AF=0.498;SAS_AF=0.363;AA=G|||;VT=SNP
6	29349592	rs149489714	C	A	100	PASS	AC=24;AF=0.00479233;AN=5008;NS=2504;DP=15281;EAS_AF=0.001;AMR_AF=0.013;AFR_AF=0.0015;EUR_AF=0.0119;SAS_AF=0;AA=C|||;VT=SNP
6	29350221	rs238875	C	G	100	PASS	AC=1441;AF=0.28774;AN=5008;NS=2504;DP=16869;EAS_AF=0.2391;AMR_AF=0.3703;AFR_AF=0.0658;EUR_AF=0.498;SAS_AF=0.363;AA=C|||;VT=SNP
6	29350266	rs34843450	A	G	100	PASS	AC=388;AF=0.077476;AN=5008;NS=2504;DP=17019;EAS_AF=0.1062;AMR_AF=0.0447;AFR_AF=0.0431;EUR_AF=0.0497;SAS_AF=0.1462;AA=A|||;VT=SNP
6	29350854	rs1419640	G	T	100	PASS	AC=2440;AF=0.48722;AN=5008;NS=2504;DP=17120;EAS_AF=0.502;AMR_AF=0.4553;AFR_AF=0.4493;EUR_AF=0.5676;SAS_AF=0.4632;AA=T|||;VT=SNP
6	29351641	rs238873	A	G	100	PASS	AC=244;AF=0.048722;AN=5008;NS=2504;DP=15825;EAS_AF=0.0089;AMR_AF=0.0202;AFR_AF=0.1316;EUR_AF=0.0219;SAS_AF=0.0256;AA=A|||;VT=SNP
6	29351873	rs238872	C	T	100	PASS	AC=2197;AF=0.438698;AN=5008;NS=2504;DP=14232;EAS_AF=0.4931;AMR_AF=0.4352;AFR_AF=0.3192;EUR_AF=0.5447;SAS_AF=0.4376;AA=C|||;VT=SNP
6	29351969	rs114486293	G	A	100	PASS	AC=27;AF=0.00539137;AN=5008;NS=2504;DP=14459;EAS_AF=0.005;AMR_AF=0;AFR_AF=0.0008;EUR_AF=0.0169;SAS_AF=0.0041;AA=G|||;VT=SNP
6	29352297	rs238871	C	A	100	PASS	AC=2185;AF=0.436302;AN=5008;NS=2504;DP=16666;EAS_AF=0.4931;AMR_AF=0.4352;AFR_AF=0.32;EUR_AF=0.5447;SAS_AF=0.4243;AA=C|||;VT=SNP
6	29352324	rs34536719	T	C	100	PASS	AC=421;AF=0.0840655;AN=5008;NS=2504;DP=17421;EAS_AF=0.1071;AMR_AF=0.0519;AFR_AF=0.0635;EUR_AF=0.0497;SAS_AF=0.1462;AA=T|||;VT=SNP
6	29352631	rs3117443	G	A	100	PASS	AC=2818;AF=0.5627;AN=5008;NS=2504;DP=16974;EAS_AF=0.6012;AMR_AF=0.4971;AFR_AF=0.5136;EUR_AF=0.6024;SAS_AF=0.5951;AA=G|||;VT=SNP
6	29352943	rs3117444	A	G	100	PASS	AC=2413;AF=0.481829;AN=5008;NS=2504;DP=17109;EAS_AF=0.494;AMR_AF=0.4452;AFR_AF=0.4508;EUR_AF=0.5537;SAS_AF=0.4632;AA=A|||;VT=SNP
6	29353408	rs3094556	T	C	100	PASS	AC=2412;AF=0.481629;AN=5008;NS=2504;DP=19159;EAS_AF=0.495;AMR_AF=0.4467;AFR_AF=0.4501;EUR_AF=0.5527;SAS_AF=0.4622;AA=C|||;VT=SNP
6	29353656	rs3094555	A	T	100	PASS	AC=2411;AF=0.48143;AN=5008;NS=2504;DP=19754;EAS_AF=0.494;AMR_AF=0.4452;AFR_AF=0.4501;EUR_AF=0.5527;SAS_AF=0.4632;AA=A|||;VT=SNP
6	29354227	rs3129680	T	C	100	PASS	AC=4723;AF=0.943091;AN=5008;NS=2504;DP=15206;EAS_AF=0.999;AMR_AF=0.9352;AFR_AF=0.8865;EUR_AF=0.9473;SAS_AF=0.9632;AA=C|||;VT=SNP
6	29354254	rs3094554	C	T	100	PASS	AC=2411;AF=0.48143;AN=5008;NS=2504;DP=16353;EAS_AF=0.494;AMR_AF=0.4452;AFR_AF=0.4501;EUR_AF=0.5527;SAS_AF=0.4632;AA=C|||;VT=SNP
6	29354383	rs3129681	C	T	100	PASS	AC=2410;AF=0.48123;AN=5008;NS=2504;DP=18511;EAS_AF=0.4931;AMR_AF=0.4452;AFR_AF=0.4501;EUR_AF=0.5527;SAS_AF=0.4632;AA=T|||;VT=SNP
6	29354455	rs116802478	C	A	100	PASS	AC=88;AF=0.0175719;AN=5008;NS=2504;DP=17572;EAS_AF=0;AMR_AF=0.0259;AFR_AF=0.0023;EUR_AF=0.0577;SAS_AF=0.0092;AA=C|||;VT=SNP
6	29354582	rs3094553	C	G	100	PASS	AC=2413;AF=0.481829;AN=5008;NS=2504;DP=18206;EAS_AF=0.494;AMR_AF=0.4452;AFR_AF=0.4501;EUR_AF=0.5537;SAS_AF=0.4642;AA=C|||;VT=SNP
6	29354621	rs3094552	T	C	100	PASS	AC=2413;AF=0.481829;AN=5008;NS=2504;DP=19331;EAS_AF=0.494;AMR_AF=0.4452;AFR_AF=0.4501;EUR_AF=0.5537;SAS_AF=0.4642;AA=C|||;VT=SNP
6	29354799	rs3094551	A	G	100	PASS	AC=2615;AF=0.522165;AN=5008;NS=2504;DP=22793;EAS_AF=0.502;AMR_AF=0.4784;AFR_AF=0.4607;EUR_AF=0.5895;SAS_AF=0.5879;AA=G|||;VT=SNP
6	29354809	rs3094550	C	A	100	PASS	AC=2613;AF=0.521765;AN=5008;NS=2504;DP=22893;EAS_AF=0.502;AMR_AF=0.4784;AFR_AF=0.4599;EUR_AF=0.5895;SAS_AF=0.5869;AA=A|||;VT=SNP
6	29355113	rs238869	C	T	100	PASS	AC=2797;AF=0.558506;AN=5008;NS=2504;DP=22404;EAS_AF=0.6359;AMR_AF=0.5677;AFR_AF=0.379;EUR_AF=0.666;SAS_AF=0.6043;AA=C|||;VT=SNP
6	29355148	rs3094549	C	A	100	PASS	AC=2915;AF=0.582069;AN=5008;NS=2504;DP=21947;EAS_AF=0.5615;AMR_AF=0.5101;AFR_AF=0.4849;EUR_AF=0.663;SAS_AF=0.7025;AA=A|||;VT=SNP
6	29355202	rs3094548	G	C	100	PASS	AC=3126;AF=0.624201;AN=5008;NS=2504;DP=21155;EAS_AF=0.6667;AMR_AF=0.6052;AFR_AF=0.5265;EUR_AF=0.7038;SAS_AF=0.6442;AA=C|||;VT=SNP
6	29355238	rs11966698	C	T	100	PASS	AC=372;AF=0.0742812;AN=5008;NS=2504;DP=21613;EAS_AF=0.0933;AMR_AF=0.0288;AFR_AF=0.149;EUR_AF=0.0139;SAS_AF=0.0481;AA=C|||;VT=SNP
6	29355494	rs1419639	A	C	100	PASS	AC=378;AF=0.0754792;AN=5008;NS=2504;DP=18809;EAS_AF=0.1121;AMR_AF=0.0418;AFR_AF=0.0333;EUR_AF=0.0477;SAS_AF=0.1472;AA=A|||;VT=SNP
6	29355519	rs1419638	C	T	100	PASS	AC=1479;AF=0.295327;AN=5008;NS=2504;DP=18981;EAS_AF=0.2976;AMR_AF=0.3199;AFR_AF=0.239;EUR_AF=0.3509;SAS_AF=0.2945;AA=C|||;VT=SNP
6	29355558	rs1419637	A	T	100	PASS	AC=1656;AF=0.330671;AN=5008;NS=2504;DP=18847;EAS_AF=0.3085;AMR_AF=0.3631;AFR_AF=0.2549;EUR_AF=0.4076;SAS_AF=0.3538;AA=A|||;VT=SNP
6	29355702	rs1419636	G	A	100	PASS	AC=2976;AF=0.594249;AN=5008;NS=2504;DP=18534;EAS_AF=0.6052;AMR_AF=0.5865;AFR_AF=0.4372;EUR_AF=0.6918;SAS_AF=0.7004;AA=A|||;VT=SNP
6	29355918	rs1419635	A	G	100	PASS	AC=884;AF=0.176518;AN=5008;NS=2504;DP=15607;EAS_AF=0.2391;AMR_AF=0.1484;AFR_AF=0.0998;EUR_AF=0.3072;SAS_AF=0.1012;AA=A|||;VT=SNP
6	29356046	rs4711185	G	A	100	PASS	AC=1350;AF=0.269569;AN=5008;NS=2504;DP=16380;EAS_AF=0.3224;AMR_AF=0.3098;AFR_AF=0.1884;EUR_AF=0.4115;SAS_AF=0.1503;AA=G|||;VT=SNP
6	29356118	rs9380123	C	T	100	PASS	AC=873;AF=0.174321;AN=5008;NS=2504;DP=16143;EAS_AF=0.2391;AMR_AF=0.147;AFR_AF=0.1029;EUR_AF=0.3062;SAS_AF=0.0879;AA=C|||;VT=SNP
6	29356176	rs116488359	C	T	100	PASS	AC=20;AF=0.00399361;AN=5008;NS=2504;DP=15800;EAS_AF=0;AMR_AF=0;AFR_AF=0.0008;EUR_AF=0.0169;SAS_AF=0.002;AA=C|||;VT=SNP
6	29356331	rs9257809	A	G	100	PASS	AC=123;AF=0.0245607;AN=5008;NS=2504;DP=17581;EAS_AF=0;AMR_AF=0.0216;AFR_AF=0.0242;EUR_AF=0.0755;SAS_AF=0;AA=A|||;VT=SNP
6	29356587	rs379157	G	A	100	PASS	AC=1823;AF=0.364018;AN=5008;NS=2504;DP=18438;EAS_AF=0.4127;AMR_AF=0.366;AFR_AF=0.1339;EUR_AF=0.5626;SAS_AF=0.4192;AA=G|||;VT=SNP
6	29356634	rs9257810	G	C	100	PASS	AC=1595;AF=0.31849;AN=5008;NS=2504;DP=19278;EAS_AF=0.3641;AMR_AF=0.3458;AFR_AF=0.1921;EUR_AF=0.4523;SAS_AF=0.2853;AA=G|||;VT=SNP
6	29356687	rs442694	G	T	100	PASS	AC=90;AF=0.0179712;AN=5008;NS=2504;DP=19062;EAS_AF=0;AMR_AF=0.0202;AFR_AF=0.0023;EUR_AF=0.0726;SAS_AF=0;AA=G|||;VT=SNP
6	29356734	rs9257811	T	G	100	PASS	AC=1669;AF=0.333267;AN=5008;NS=2504;DP=18701;EAS_AF=0.3641;AMR_AF=0.3617;AFR_AF=0.236;EUR_AF=0.4563;SAS_AF=0.2863;AA=G|||;VT=SNP
6	29357021	rs9257812	C	T	100	PASS	AC=1596;AF=0.31869;AN=5008;NS=2504;DP=15991;EAS_AF=0.3641;AMR_AF=0.3444;AFR_AF=0.1921;EUR_AF=0.4523;SAS_AF=0.2873;AA=C|||;VT=SNP
6	29357362	rs9257813	A	C	100	PASS	AC=1595;AF=0.31849;AN=5008;NS=2504;DP=16451;EAS_AF=0.3641;AMR_AF=0.3444;AFR_AF=0.1921;EUR_AF=0.4523;SAS_AF=0.2863;AA=C|||;VT=SNP
6	29357389	rs9257814	T	C	100	PASS	AC=1596;AF=0.31869;AN=5008;NS=2504;DP=16427;EAS_AF=0.3641;AMR_AF=0.3458;AFR_AF=0.1921;EUR_AF=0.4523;SAS_AF=0.2863;AA=T|||;VT=SNP
6	29357645	rs9393956	A	G	100	PASS	AC=299;AF=0.0597045;AN=5008;NS=2504;DP=16931;EAS_AF=0.0694;AMR_AF=0.0562;AFR_AF=0.0272;EUR_AF=0.0338;SAS_AF=0.1227;AA=A|||;VT=SNP
6	29357996	rs4713214	T	A	100	PASS	AC=1597;AF=0.31889;AN=5008;NS=2504;DP=16496;EAS_AF=0.3641;AMR_AF=0.3458;AFR_AF=0.1929;EUR_AF=0.4523;SAS_AF=0.2863;AA=T|||;VT=SNP
6	29358676	rs1592404	G	C	100	PASS	AC=864;AF=0.172524;AN=5008;NS=2504;DP=19677;EAS_AF=0.2391;AMR_AF=0.1455;AFR_AF=0.0976;EUR_AF=0.3052;SAS_AF=0.0879;AA=G|||;VT=SNP
6	29358933	rs1592403	A	G	100	PASS	AC=1596;AF=0.31869;AN=5008;NS=2504;DP=19225;EAS_AF=0.3641;AMR_AF=0.3458;AFR_AF=0.1921;EUR_AF=0.4523;SAS_AF=0.2863;AA=A|||;VT=SNP
6	29359112	rs9257816	C	A	100	PASS	AC=1599;AF=0.319289;AN=5008;NS=2504;DP=19965;EAS_AF=0.3631;AMR_AF=0.3458;AFR_AF=0.1952;EUR_AF=0.4523;SAS_AF=0.2863;AA=A|||;VT=SNP
6	29359170	rs6931228	G	A	100	PASS	AC=28;AF=0.00559105;AN=5008;NS=2504;DP=20099;EAS_AF=0.001;AMR_AF=0.0144;AFR_AF=0.0015;EUR_AF=0.0139;SAS_AF=0.001;AA=G|||;VT=SNP
6	29359410	rs9257817	C	G	100	PASS	AC=1598;AF=0.319089;AN=5008;NS=2504;DP=17833;EAS_AF=0.3641;AMR_AF=0.3458;AFR_AF=0.1921;EUR_AF=0.4533;SAS_AF=0.2873;AA=C|||;VT=SNP
6	29359842	rs9257818	C	T	100	PASS	AC=1597;AF=0.31889;AN=5008;NS=2504;DP=17960;EAS_AF=0.3641;AMR_AF=0.3458;AFR_AF=0.1921;EUR_AF=0.4523;SAS_AF=0.2873;AA=C|||;VT=SNP
6	29360015	rs140849647	C	T	100	PASS	AC=13;AF=0.00259585;AN=5008;NS=2504;DP=17811;EAS_AF=0.001;AMR_AF=0.0029;AFR_AF=0.0015;EUR_AF=0.006;SAS_AF=0.002;AA=C|||;VT=SNP
6	29360031	rs9348829	C	T	100	PASS	AC=865;AF=0.172724;AN=5008;NS=2504;DP=17644;EAS_AF=0.2391;AMR_AF=0.1455;AFR_AF=0.0976;EUR_AF=0.3052;SAS_AF=0.089;AA=C|||;VT=SNP
6	29360183	rs9257819	A	C	100	PASS	AC=1599;AF=0.319289;AN=5008;NS=2504;DP=11052;EAS_AF=0.3651;AMR_AF=0.3473;AFR_AF=0.1921;EUR_AF=0.4523;SAS_AF=0.2873;AA=A|||;VT=SNP
6	29360269	rs9257820	G	T	100	PASS	AC=1650;AF=0.329473;AN=5008;NS=2504;DP=17113;EAS_AF=0.3641;AMR_AF=0.3588;AFR_AF=0.2254;EUR_AF=0.4533;SAS_AF=0.2863;AA=T|||;VT=SNP
6	29360677	rs1362065	T	C	100	PASS	AC=1597;AF=0.31889;AN=5008;NS=2504;DP=12802;EAS_AF=0.3641;AMR_AF=0.3458;AFR_AF=0.1921;EUR_AF=0.4523;SAS_AF=0.2873;AA=T|||;VT=SNP
6	29360776	rs1362064	A	C	100	PASS	AC=1670;AF=0.333466;AN=5008;NS=2504;DP=10467;EAS_AF=0.3641;AMR_AF=0.3617;AFR_AF=0.236;EUR_AF=0.4563;SAS_AF=0.2873;AA=C|||;VT=SNP
6	29361017	rs3128849	C	T	100	PASS	AC=4744;AF=0.947284;AN=5008;NS=2504;DP=11706;EAS_AF=1;AMR_AF=0.9337;AFR_AF=0.879;EUR_AF=0.9463;SAS_AF=0.9959;AA=T|||;VT=SNP
6	29361033	rs3128850	C	T	100	PASS	AC=4744;AF=0.947284;AN=5008;NS=2504;DP=11787;EAS_AF=1;AMR_AF=0.9337;AFR_AF=0.879;EUR_AF=0.9463;SAS_AF=0.9959;AA=c|||;VT=SNP
6	29361116	rs2022078	C	T	100	PASS	AC=1603;AF=0.320088;AN=5008;NS=2504;DP=11666;EAS_AF=0.3641;AMR_AF=0.3473;AFR_AF=0.1936;EUR_AF=0.4553;SAS_AF=0.2873;AA=C|||;VT=SNP
6	29361124	rs2022077	A	T	100	PASS	AC=1599;AF=0.319289;AN=5008;NS=2504;DP=11870;EAS_AF=0.3641;AMR_AF=0.3458;AFR_AF=0.1929;EUR_AF=0.4533;SAS_AF=0.2873;AA=A|||;VT=SNP
6	29361273	rs9257821	T	C	100	PASS	AC=1651;AF=0.329673;AN=5008;NS=2504;DP=12237;EAS_AF=0.3641;AMR_AF=0.3588;AFR_AF=0.2254;EUR_AF=0.4533;SAS_AF=0.2873;AA=C|||;VT=SNP
6	29361370	rs9257822	G	A	100	PASS	AC=1597;AF=0.31889;AN=5008;NS=2504;DP=12344;EAS_AF=0.3641;AMR_AF=0.3458;AFR_AF=0.1921;EUR_AF=0.4523;SAS_AF=0.2873;AA=G|||;VT=SNP
6	29361707	rs16894836	T	G	100	PASS	AC=679;AF=0.135583;AN=5008;NS=2504;DP=14640;EAS_AF=0.1706;AMR_AF=0.1412;AFR_AF=0.0076;EUR_AF=0.1143;SAS_AF=0.2904;AA=T|||;VT=SNP
6	29361735	rs9257823	C	T	100	PASS	AC=1597;AF=0.31889;AN=5008;NS=2504;DP=14445;EAS_AF=0.3641;AMR_AF=0.3458;AFR_AF=0.1921;EUR_AF=0.4523;SAS_AF=0.2873;AA=C|||;VT=SNP
6	29362293	rs1362063	G	A	100	PASS	AC=1638;AF=0.327077;AN=5008;NS=2504;DP=15006;EAS_AF=0.3651;AMR_AF=0.3545;AFR_AF=0.2133;EUR_AF=0.4583;SAS_AF=0.2873;AA=A|||;VT=SNP
6	29362507	rs9257824	T	G	100	PASS	AC=1616;AF=0.322684;AN=5008;NS=2504;DP=14516;EAS_AF=0.3641;AMR_AF=0.3487;AFR_AF=0.2027;EUR_AF=0.4553;SAS_AF=0.2873;AA=G|||;VT=SNP
6	29362696	rs9257825	A	G	100	PASS	AC=1597;AF=0.31889;AN=5008;NS=2504;DP=16221;EAS_AF=0.3641;AMR_AF=0.3458;AFR_AF=0.1921;EUR_AF=0.4523;SAS_AF=0.2873;AA=A|||;VT=SNP
6	29362756	rs9257826	C	T	100	PASS	AC=703;AF=0.140375;AN=5008;NS=2504;DP=17019;EAS_AF=0.125;AMR_AF=0.2003;AFR_AF=0.0877;EUR_AF=0.1471;SAS_AF=0.1779;AA=C|||;VT=SNP
6	29362903	rs9257827	C	T	100	PASS	AC=1596;AF=0.31869;AN=5008;NS=2504;DP=17318;EAS_AF=0.3641;AMR_AF=0.3458;AFR_AF=0.1921;EUR_AF=0.4523;SAS_AF=0.2863;AA=C|||;VT=SNP
6	29363697	rs9257828	C	T	100	PASS	AC=1796;AF=0.358626;AN=5008;NS=2504;DP=16420;EAS_AF=0.376;AMR_AF=0.3689;AFR_AF=0.3101;EUR_AF=0.4652;SAS_AF=0.2894;AA=T|||;VT=SNP
6	29363808	rs9257829	G	A	100	PASS	AC=1597;AF=0.31889;AN=5008;NS=2504;DP=17330;EAS_AF=0.3641;AMR_AF=0.3458;AFR_AF=0.1921;EUR_AF=0.4523;SAS_AF=0.2873;AA=G|||;VT=SNP
6	29364121	rs4713215	C	T	100	PASS	AC=1597;AF=0.31889;AN=5008;NS=2504;DP=15621;EAS_AF=0.3641;AMR_AF=0.3458;AFR_AF=0.1921;EUR_AF=0.4523;SAS_AF=0.2873;AA=T|||;VT=SNP
6	29364135	rs3128852	T	C	100	PASS	AC=4148;AF=0.828275;AN=5008;NS=2504;DP=16394;EAS_AF=0.7698;AMR_AF=0.7637;AFR_AF=0.8222;EUR_AF=0.8668;SAS_AF=0.9029;AA=C|||;VT=SNP
6	29364147	rs4713216	A	G	100	PASS	AC=1597;AF=0.31889;AN=5008;NS=2504;DP=16958;EAS_AF=0.3641;AMR_AF=0.3458;AFR_AF=0.1921;EUR_AF=0.4523;SAS_AF=0.2873;AA=A|||;VT=SNP
6	29364325	rs4713217	A	G	100	PASS	AC=1597;AF=0.31889;AN=5008;NS=2504;DP=19909;EAS_AF=0.3641;AMR_AF=0.3458;AFR_AF=0.1921;EUR_AF=0.4523;SAS_AF=0.2873;AA=A|||;VT=SNP
6	29364615	rs9257834	G	T	100	PASS	AC=1597;AF=0.31889;AN=5008;NS=2504;DP=20479;EAS_AF=0.3641;AMR_AF=0.3458;AFR_AF=0.1921;EUR_AF=0.4523;SAS_AF=0.2873;AA=G|||;VT=SNP;EX_TARGET
6	29364643	rs4987411	T	C	100	PASS	AC=1597;AF=0.31889;AN=5008;NS=2504;DP=21557;EAS_AF=0.3641;AMR_AF=0.3458;AFR_AF=0.1921;EUR_AF=0.4523;SAS_AF=0.2873;AA=C|||;VT=SNP;EX_TARGET
6	29364787	rs3128853	C	T	100	PASS	AC=4902;AF=0.978834;AN=5008;NS=2504;DP=22713;EAS_AF=1;AMR_AF=0.9409;AFR_AF=0.9924;EUR_AF=0.9483;SAS_AF=0.9969;AA=T|||;VT=SNP;EX_TARGET
6	29364815	rs2073154	C	G	100	PASS	AC=1598;AF=0.319089;AN=5008;NS=2504;DP=21376;EAS_AF=0.3641;AMR_AF=0.3458;AFR_AF=0.1921;EUR_AF=0.4533;SAS_AF=0.2873;AA=G|||;VT=SNP;EX_TARGET
6	29364835	rs2073153	T	G	100	PASS	AC=1597;AF=0.31889;AN=5008;NS=2504;DP=21217;EAS_AF=0.3641;AMR_AF=0.3458;AFR_AF=0.1921;EUR_AF=0.4523;SAS_AF=0.2873;AA=G|||;VT=SNP;EX_TARGET
6	29364838	rs2073152	C	G	100	PASS	AC=873;AF=0.174321;AN=5008;NS=2504;DP=21158;EAS_AF=0.2381;AMR_AF=0.1455;AFR_AF=0.1044;EUR_AF=0.3052;SAS_AF=0.089;AA=C|||;VT=SNP;EX_TARGET
6	29364951	rs2073151	G	A	100	PASS	AC=1598;AF=0.319089;AN=5008;NS=2504;DP=22625;EAS_AF=0.3641;AMR_AF=0.3473;AFR_AF=0.1921;EUR_AF=0.4523;SAS_AF=0.2873;AA=G|||;VT=SNP;EX_TARGET
6	29365241	rs2073150	T	C	100	PASS	AC=1651;AF=0.329673;AN=5008;NS=2504;DP=21296;EAS_AF=0.3641;AMR_AF=0.3588;AFR_AF=0.2254;EUR_AF=0.4533;SAS_AF=0.2873;AA=C|||;VT=SNP;EX_TARGET
6	29365423	rs2073149	A	T	100	PASS	AC=1920;AF=0.383387;AN=5008;NS=2504;DP=19585;EAS_AF=0.4345;AMR_AF=0.3818;AFR_AF=0.32;EUR_AF=0.4811;SAS_AF=0.317;AA=T|||;VT=SNP
6	29365645	rs7770882	G	A	100	PASS	AC=1920;AF=0.383387;AN=5008;NS=2504;DP=18054;EAS_AF=0.4345;AMR_AF=0.3818;AFR_AF=0.32;EUR_AF=0.4811;SAS_AF=0.317;AA=A|||;VT=SNP
6	29365974	rs4713218	G	A	100	PASS	AC=1597;AF=0.31889;AN=5008;NS=2504;DP=17280;EAS_AF=0.3641;AMR_AF=0.3458;AFR_AF=0.1921;EUR_AF=0.4523;SAS_AF=0.2873;AA=G|||;VT=SNP
6	29366033	rs3128855	G	A	100	PASS	AC=3712;AF=0.741214;AN=5008;NS=2504;DP=17650;EAS_AF=0.7609;AMR_AF=0.7147;AFR_AF=0.5953;EUR_AF=0.8579;SAS_AF=0.817;AA=A|||;VT=SNP
6	29366042	rs4713219	T	G	100	PASS	AC=1651;AF=0.329673;AN=5008;NS=2504;DP=17781;EAS_AF=0.3641;AMR_AF=0.3588;AFR_AF=0.2254;EUR_AF=0.4533;SAS_AF=0.2873;AA=G|||;VT=SNP
6	29366265	rs2158279	G	T	100	PASS	AC=1597;AF=0.31889;AN=5008;NS=2504;DP=18891;EAS_AF=0.3641;AMR_AF=0.3458;AFR_AF=0.1921;EUR_AF=0.4523;SAS_AF=0.2873;AA=G|||;VT=SNP
6	29366377	rs1024470	C	T	100	PASS	AC=1597;AF=0.31889;AN=5008;NS=2504;DP=19198;EAS_AF=0.3641;AMR_AF=0.3458;AFR_AF=0.1921;EUR_AF=0.4523;SAS_AF=0.2873;AA=C|||;VT=SNP
6	29366628	rs114681175	T	C	100	PASS	AC=41;AF=0.0081869;AN=5008;NS=2504;DP=19041;EAS_AF=0;AMR_AF=0.0202;AFR_AF=0;EUR_AF=0.0268;SAS_AF=0;AA=T|||;VT=SNP
6	29367197	rs9257835	T	G	100	PASS	AC=611;AF=0.122005;AN=5008;NS=2504;DP=17759;EAS_AF=0.0804;AMR_AF=0.1888;AFR_AF=0.0741;EUR_AF=0.1402;SAS_AF=0.1636;AA=T|||;VT=SNP
6	29367399	rs1028411	T	G	100	PASS	AC=1597;AF=0.31889;AN=5008;NS=2504;DP=18000;EAS_AF=0.3641;AMR_AF=0.3458;AFR_AF=0.1921;EUR_AF=0.4523;SAS_AF=0.2873;AA=T|||;VT=SNP
6	29367498	rs4713220	A	T	100	PASS	AC=1652;AF=0.329872;AN=5008;NS=2504;DP=19831;EAS_AF=0.3641;AMR_AF=0.3588;AFR_AF=0.2254;EUR_AF=0.4533;SAS_AF=0.2883;AA=T|||;VT=SNP
6	29367532	rs4711186	T	G	100	PASS	AC=1652;AF=0.329872;AN=5008;NS=2504;DP=19881;EAS_AF=0.3641;AMR_AF=0.3588;AFR_AF=0.2254;EUR_AF=0.4533;SAS_AF=0.2883;AA=T|||;VT=SNP
6	29367590	rs4711187	C	T	100	PASS	AC=1649;AF=0.329273;AN=5008;NS=2504;DP=20822;EAS_AF=0.3631;AMR_AF=0.3588;AFR_AF=0.2254;EUR_AF=0.4533;SAS_AF=0.2863;AA=T|||;VT=SNP
6	29367742	rs4713221	A	T	100	PASS	AC=1654;AF=0.330272;AN=5008;NS=2504;DP=19046;EAS_AF=0.3641;AMR_AF=0.3602;AFR_AF=0.2254;EUR_AF=0.4543;SAS_AF=0.2883;AA=T|||;VT=SNP
6	29367880	rs9257836	G	C	100	PASS	AC=1598;AF=0.319089;AN=5008;NS=2504;DP=20083;EAS_AF=0.3641;AMR_AF=0.3458;AFR_AF=0.1921;EUR_AF=0.4523;SAS_AF=0.2883;AA=G|||;VT=SNP
6	29368021	rs9257837	C	T	100	PASS	AC=611;AF=0.122005;AN=5008;NS=2504;DP=20477;EAS_AF=0.0804;AMR_AF=0.1902;AFR_AF=0.0741;EUR_AF=0.1402;SAS_AF=0.1626;AA=C|||;VT=SNP
6	29368134	rs9257838	G	A	100	PASS	AC=1652;AF=0.329872;AN=5008;NS=2504;DP=17592;EAS_AF=0.3641;AMR_AF=0.3588;AFR_AF=0.2254;EUR_AF=0.4533;SAS_AF=0.2883;AA=A|||;VT=SNP
6	29368283	rs1819784	T	C	100	PASS	AC=1652;AF=0.329872;AN=5008;NS=2504;DP=19347;EAS_AF=0.3641;AMR_AF=0.3588;AFR_AF=0.2254;EUR_AF=0.4533;SAS_AF=0.2883;AA=C|||;VT=SNP
6	29368570	rs9257842	A	G	100	PASS	AC=1598;AF=0.319089;AN=5008;NS=2504;DP=18692;EAS_AF=0.3641;AMR_AF=0.3458;AFR_AF=0.1921;EUR_AF=0.4523;SAS_AF=0.2883;AA=A|||;VT=SNP
6	29368665	rs9257843	T	C	100	PASS	AC=1921;AF=0.383586;AN=5008;NS=2504;DP=18507;EAS_AF=0.4345;AMR_AF=0.3818;AFR_AF=0.32;EUR_AF=0.4811;SAS_AF=0.318;AA=C|||;VT=SNP
6	29368813	rs9405124	A	G	100	PASS	AC=865;AF=0.172724;AN=5008;NS=2504;DP=17242;EAS_AF=0.2391;AMR_AF=0.1455;AFR_AF=0.0976;EUR_AF=0.3052;SAS_AF=0.089;AA=A|||;VT=SNP
6	29368948	rs28561535	C	T	100	PASS	AC=221;AF=0.0441294;AN=5008;NS=2504;DP=13357;EAS_AF=0.0645;AMR_AF=0.0548;AFR_AF=0.0121;EUR_AF=0.0278;SAS_AF=0.0757;AA=C|||;VT=SNP
6	29368973	rs28757222	C	T	100	PASS	AC=50;AF=0.00998403;AN=5008;NS=2504;DP=15256;EAS_AF=0;AMR_AF=0.0159;AFR_AF=0.0015;EUR_AF=0.0368;SAS_AF=0;AA=C|||;VT=SNP
6	29369015	rs9257845	T	C	100	PASS	AC=1934;AF=0.386182;AN=5008;NS=2504;DP=14717;EAS_AF=0.4345;AMR_AF=0.3818;AFR_AF=0.3283;EUR_AF=0.4821;SAS_AF=0.319;AA=C|||;VT=SNP
6	29369033	rs9257846	G	A	100	PASS	AC=1597;AF=0.31889;AN=5008;NS=2504;DP=14531;EAS_AF=0.3641;AMR_AF=0.3458;AFR_AF=0.1921;EUR_AF=0.4523;SAS_AF=0.2873;AA=G|||;VT=SNP
6	29369052	rs113838413	G	A	100	PASS	AC=23;AF=0.00459265;AN=5008;NS=2504;DP=14793;EAS_AF=0;AMR_AF=0.0014;AFR_AF=0;EUR_AF=0.0169;SAS_AF=0.0051;AA=G|||;VT=SNP
6	29369108	rs9257847	C	T	100	PASS	AC=1651;AF=0.329673;AN=5008;NS=2504;DP=15932;EAS_AF=0.3641;AMR_AF=0.3588;AFR_AF=0.2254;EUR_AF=0.4533;SAS_AF=0.2873;AA=T|||;VT=SNP
6	29369201	rs2894098	T	A	100	PASS	AC=1652;AF=0.329872;AN=5008;NS=2504;DP=16631;EAS_AF=0.3641;AMR_AF=0.3602;AFR_AF=0.2254;EUR_AF=0.4533;SAS_AF=0.2873;AA=A|||;VT=SNP
6	29369206	rs2394603	C	T	100	PASS	AC=1652;AF=0.329872;AN=5008;NS=2504;DP=16641;EAS_AF=0.3641;AMR_AF=0.3602;AFR_AF=0.2254;EUR_AF=0.4533;SAS_AF=0.2873;AA=T|||;VT=SNP
6	29369268	rs2394604	C	A	100	PASS	AC=703;AF=0.140375;AN=5008;NS=2504;DP=19051;EAS_AF=0.125;AMR_AF=0.2003;AFR_AF=0.0877;EUR_AF=0.1471;SAS_AF=0.1779;AA=C|||;VT=SNP
6	29369320	rs2394605	G	C	100	PASS	AC=1597;AF=0.31889;AN=5008;NS=2504;DP=19126;EAS_AF=0.3641;AMR_AF=0.3458;AFR_AF=0.1921;EUR_AF=0.4523;SAS_AF=0.2873;AA=G|||;VT=SNP
6	29369352	rs2394606	C	G	100	PASS	AC=1651;AF=0.329673;AN=5008;NS=2504;DP=18081;EAS_AF=0.3641;AMR_AF=0.3588;AFR_AF=0.2254;EUR_AF=0.4533;SAS_AF=0.2873;AA=G|||;VT=SNP
6	29369519	rs2394607	T	C	100	PASS	AC=1796;AF=0.358626;AN=5008;NS=2504;DP=18089;EAS_AF=0.376;AMR_AF=0.3689;AFR_AF=0.3094;EUR_AF=0.4652;SAS_AF=0.2904;AA=C|||;VT=SNP
6	29369672	rs1419634	G	T	100	PASS	AC=1652;AF=0.329872;AN=5008;NS=2504;DP=19409;EAS_AF=0.3641;AMR_AF=0.3602;AFR_AF=0.2254;EUR_AF=0.4533;SAS_AF=0.2873;AA=T|||;VT=SNP
6	29369948	rs9257848	T	G	100	PASS	AC=1597;AF=0.31889;AN=5008;NS=2504;DP=16997;EAS_AF=0.3641;AMR_AF=0.3458;AFR_AF=0.1921;EUR_AF=0.4523;SAS_AF=0.2873;AA=T|||;VT=SNP
6	29370130	rs9257849	G	A	100	PASS	AC=1651;AF=0.329673;AN=5008;NS=2504;DP=17465;EAS_AF=0.3641;AMR_AF=0.3588;AFR_AF=0.2254;EUR_AF=0.4533;SAS_AF=0.2873;AA=A|||;VT=SNP
6	29370232	rs116145487	C	T	100	PASS	AC=46;AF=0.0091853;AN=5008;NS=2504;DP=17800;EAS_AF=0;AMR_AF=0.0216;AFR_AF=0.0008;EUR_AF=0.0298;SAS_AF=0;AA=C|||;VT=SNP
6	29370768	rs72831433	A	G	100	PASS	AC=25;AF=0.00499201;AN=5008;NS=2504;DP=15915;EAS_AF=0;AMR_AF=0;AFR_AF=0.0008;EUR_AF=0.0169;SAS_AF=0.0072;AA=A|||;VT=SNP
6	29370857	rs2894099	A	T	100	PASS	AC=1651;AF=0.329673;AN=5008;NS=2504;DP=17166;EAS_AF=0.3641;AMR_AF=0.3588;AFR_AF=0.2254;EUR_AF=0.4533;SAS_AF=0.2873;AA=T|||;VT=SNP
6	29370993	rs2894100	G	A	100	PASS	AC=1597;AF=0.31889;AN=5008;NS=2504;DP=16712;EAS_AF=0.3641;AMR_AF=0.3458;AFR_AF=0.1921;EUR_AF=0.4523;SAS_AF=0.2873;AA=G|||;VT=SNP
6	29371003	rs36004744	G	A	100	PASS	AC=296;AF=0.0591054;AN=5008;NS=2504;DP=17042;EAS_AF=0.0685;AMR_AF=0.0562;AFR_AF=0.0272;EUR_AF=0.0338;SAS_AF=0.1207;AA=G|||;VT=SNP
6	29371165	rs1362061	G	C	100	PASS	AC=874;AF=0.174521;AN=5008;NS=2504;DP=19228;EAS_AF=0.2391;AMR_AF=0.1455;AFR_AF=0.1044;EUR_AF=0.3052;SAS_AF=0.089;AA=G|||;VT=SNP
6	29371415	rs1362060	G	A	100	PASS	AC=1650;AF=0.329473;AN=5008;NS=2504;DP=18479;EAS_AF=0.3641;AMR_AF=0.3588;AFR_AF=0.2254;EUR_AF=0.4523;SAS_AF=0.2873;AA=A|||;VT=SNP
6	29371749	rs9257852	G	A	100	PASS	AC=1598;AF=0.319089;AN=5008;NS=2504;DP=20708;EAS_AF=0.3641;AMR_AF=0.3473;AFR_AF=0.1921;EUR_AF=0.4523;SAS_AF=0.2873;AA=G|||;VT=SNP
6	29371884	rs10946988	T	A	100	PASS	AC=865;AF=0.172724;AN=5008;NS=2504;DP=19206;EAS_AF=0.2391;AMR_AF=0.1455;AFR_AF=0.0976;EUR_AF=0.3052;SAS_AF=0.089;AA=T|||;VT=SNP
6	29372356	rs994321	G	A	100	PASS	AC=1120;AF=0.223642;AN=5008;NS=2504;DP=18847;EAS_AF=0.1756;AMR_AF=0.2536;AFR_AF=0.0794;EUR_AF=0.337;SAS_AF=0.3303;AA=G|||;VT=SNP
6	29372429	rs2394608	T	C	100	PASS	AC=904;AF=0.180511;AN=5008;NS=2504;DP=19192;EAS_AF=0.247;AMR_AF=0.1585;AFR_AF=0.1014;EUR_AF=0.3181;SAS_AF=0.093;AA=T|||;VT=SNP
6	29373213	rs1419633	C	T	100	PASS	AC=1919;AF=0.383187;AN=5008;NS=2504;DP=22939;EAS_AF=0.4325;AMR_AF=0.3818;AFR_AF=0.3275;EUR_AF=0.4801;SAS_AF=0.3088;AA=T|||;VT=SNP
6	29373249	rs1419632	A	C	100	PASS	AC=1939;AF=0.387181;AN=5008;NS=2504;DP=22659;EAS_AF=0.4325;AMR_AF=0.3818;AFR_AF=0.3328;EUR_AF=0.4821;SAS_AF=0.32;AA=C|||;VT=SNP
6	29373361	rs41315376	T	C	100	PASS	AC=84;AF=0.0167732;AN=5008;NS=2504;DP=22190;EAS_AF=0.001;AMR_AF=0.0173;AFR_AF=0.0015;EUR_AF=0.0268;SAS_AF=0.0429;AA=T|||;VT=SNP
6	29373829	rs62408569	C	T	100	PASS	AC=388;AF=0.077476;AN=5008;NS=2504;DP=20431;EAS_AF=0.2252;AMR_AF=0.1153;AFR_AF=0.0023;EUR_AF=0.0447;SAS_AF=0.0337;AA=C|||;VT=SNP
6	29374036	rs118117318	C	A	100	PASS	AC=268;AF=0.0535144;AN=5008;NS=2504;DP=23046;EAS_AF=0.1022;AMR_AF=0.0346;AFR_AF=0.0454;EUR_AF=0.0209;SAS_AF=0.0613;AA=A|||;VT=SNP
6	29375802	rs437955	T	C	100	PASS	AC=142;AF=0.0283546;AN=5008;NS=2504;DP=20410;EAS_AF=0;AMR_AF=0.0317;AFR_AF=0.031;EUR_AF=0.0785;SAS_AF=0;AA=T|||;VT=SNP
6	29376385	rs406511	C	G	100	PASS	AC=142;AF=0.0283546;AN=5008;NS=2504;DP=15756;EAS_AF=0;AMR_AF=0.0317;AFR_AF=0.031;EUR_AF=0.0785;SAS_AF=0;AA=C|||;VT=SNP
6	29377003	rs116291089	G	A	100	PASS	AC=268;AF=0.0535144;AN=5008;NS=2504;DP=18735;EAS_AF=0.1022;AMR_AF=0.0346;AFR_AF=0.0454;EUR_AF=0.0209;SAS_AF=0.0613;AA=A|||;VT=SNP
6	29377066	rs1592407	G	C	100	PASS	AC=1935;AF=0.386382;AN=5008;NS=2504;DP=18422;EAS_AF=0.4325;AMR_AF=0.3818;AFR_AF=0.3298;EUR_AF=0.4821;SAS_AF=0.32;AA=C|||;VT=SNP
6	29377296	rs3128848	A	T	100	PASS	AC=3636;AF=0.726038;AN=5008;NS=2504;DP=18859;EAS_AF=0.6984;AMR_AF=0.6916;AFR_AF=0.6694;EUR_AF=0.83;SAS_AF=0.7485;AA=T|||;VT=SNP
6	29377667	rs389931	T	C	100	PASS	AC=168;AF=0.0335463;AN=5008;NS=2504;DP=18296;EAS_AF=0.003;AMR_AF=0.0403;AFR_AF=0.0023;EUR_AF=0.1103;SAS_AF=0.0235;AA=T|||;VT=SNP
6	29378339	rs62408571	G	A	100	PASS	AC=73;AF=0.0145767;AN=5008;NS=2504;DP=19944;EAS_AF=0;AMR_AF=0.0303;AFR_AF=0.0008;EUR_AF=0.0427;SAS_AF=0.0082;AA=G|||;VT=SNP
6	29378439	rs2097771	A	G	100	PASS	AC=1937;AF=0.386781;AN=5008;NS=2504;DP=19385;EAS_AF=0.4325;AMR_AF=0.3847;AFR_AF=0.3298;EUR_AF=0.4821;SAS_AF=0.32;AA=G|||;VT=SNP
6	29378575	rs12202249	G	T	100	PASS	AC=867;AF=0.173123;AN=5008;NS=2504;DP=16976;EAS_AF=0.2391;AMR_AF=0.1484;AFR_AF=0.0976;EUR_AF=0.3052;SAS_AF=0.089;AA=G|||;VT=SNP
6	29378975	rs9393957	C	T	100	PASS	AC=867;AF=0.173123;AN=5008;NS=2504;DP=18786;EAS_AF=0.2391;AMR_AF=0.1484;AFR_AF=0.0976;EUR_AF=0.3052;SAS_AF=0.089;AA=C|||;VT=SNP
6	29379304	rs3117190	C	G	100	PASS	AC=3648;AF=0.728435;AN=5008;NS=2504;DP=18530;EAS_AF=0.6984;AMR_AF=0.6945;AFR_AF=0.6793;EUR_AF=0.827;SAS_AF=0.7485;AA=G|||;VT=SNP
6	29379648	rs12204113	C	T	100	PASS	AC=1373;AF=0.274161;AN=5008;NS=2504;DP=19464;EAS_AF=0.3532;AMR_AF=0.1974;AFR_AF=0.292;EUR_AF=0.3419;SAS_AF=0.1534;AA=T|||;VT=SNP
6	29379891	rs12192194	A	G	100	PASS	AC=1373;AF=0.274161;AN=5008;NS=2504;DP=19864;EAS_AF=0.3532;AMR_AF=0.1974;AFR_AF=0.292;EUR_AF=0.3419;SAS_AF=0.1534;AA=G|||;VT=SNP
6	29381906	rs1544403	A	G	100	PASS	AC=274;AF=0.0547125;AN=5008;NS=2504;DP=19451;EAS_AF=0.0704;AMR_AF=0.0533;AFR_AF=0.0106;EUR_AF=0.0348;SAS_AF=0.1196;AA=A|||;VT=SNP
6	29382135	rs9380124	T	A	100	PASS	AC=1373;AF=0.274161;AN=5008;NS=2504;DP=18369;EAS_AF=0.3532;AMR_AF=0.1974;AFR_AF=0.292;EUR_AF=0.3419;SAS_AF=0.1534;AA=A|||;VT=SNP
6	29382433	rs720497	G	C	100	PASS	AC=1124;AF=0.224441;AN=5008;NS=2504;DP=17736;EAS_AF=0.1776;AMR_AF=0.2507;AFR_AF=0.0862;EUR_AF=0.334;SAS_AF=0.3282;AA=G|||;VT=SNP
6	29382780	rs114101505	C	A	100	PASS	AC=268;AF=0.0535144;AN=5008;NS=2504;DP=20812;EAS_AF=0.1022;AMR_AF=0.0346;AFR_AF=0.0454;EUR_AF=0.0209;SAS_AF=0.0613;AA=A|||;VT=SNP
6	29383320	rs1362073	C	T	100	PASS	AC=1372;AF=0.273962;AN=5008;NS=2504;DP=15858;EAS_AF=0.3522;AMR_AF=0.1974;AFR_AF=0.292;EUR_AF=0.3419;SAS_AF=0.1534;AA=T|||;VT=SNP
6	29384131	rs10807055	T	C	100	PASS	AC=1375;AF=0.274561;AN=5008;NS=2504;DP=17385;EAS_AF=0.3532;AMR_AF=0.1974;AFR_AF=0.2935;EUR_AF=0.3419;SAS_AF=0.1534;AA=C|||;VT=SNP
6	29384444	rs140129588	G	A	100	PASS	AC=20;AF=0.00399361;AN=5008;NS=2504;DP=17471;EAS_AF=0;AMR_AF=0.0058;AFR_AF=0.0015;EUR_AF=0.0139;SAS_AF=0;AA=G|||;VT=SNP
6	29385237	rs3131024	T	C	100	PASS	AC=4184;AF=0.835463;AN=5008;NS=2504;DP=19593;EAS_AF=0.7688;AMR_AF=0.768;AFR_AF=0.8472;EUR_AF=0.8678;SAS_AF=0.9029;AA=C|||;VT=SNP
6	29385772	rs1011985	G	C	100	PASS	AC=3848;AF=0.768371;AN=5008;NS=2504;DP=18935;EAS_AF=0.6994;AMR_AF=0.7104;AFR_AF=0.8147;EUR_AF=0.836;SAS_AF=0.7485;AA=C|||;VT=SNP
6	29386387	rs9393958	A	G	100	PASS	AC=868;AF=0.173323;AN=5008;NS=2504;DP=13599;EAS_AF=0.2391;AMR_AF=0.1484;AFR_AF=0.0976;EUR_AF=0.3062;SAS_AF=0.089;AA=A|||;VT=SNP
6	29386606	rs12207410	G	C	100	PASS	AC=867;AF=0.173123;AN=5008;NS=2504;DP=14025;EAS_AF=0.2391;AMR_AF=0.1484;AFR_AF=0.0976;EUR_AF=0.3052;SAS_AF=0.089;AA=G|||;VT=SNP
6	29386802	rs12193979	A	C	100	PASS	AC=867;AF=0.173123;AN=5008;NS=2504;DP=15643;EAS_AF=0.2391;AMR_AF=0.1484;AFR_AF=0.0976;EUR_AF=0.3052;SAS_AF=0.089;AA=A|||;VT=SNP
6	29388306	rs3094562	G	A	100	PASS	AC=3034;AF=0.605831;AN=5008;NS=2504;DP=16817;EAS_AF=0.619;AMR_AF=0.5014;AFR_AF=0.6067;EUR_AF=0.6869;SAS_AF=0.5818;AA=A|||;VT=SNP
6	29388609	rs147568075	A	G	100	PASS	AC=268;AF=0.0535144;AN=5008;NS=2504;DP=17415;EAS_AF=0.1022;AMR_AF=0.0346;AFR_AF=0.0454;EUR_AF=0.0209;SAS_AF=0.0613;AA=G|||;VT=SNP
6	29388652	rs9393959	G	A	100	PASS	AC=867;AF=0.173123;AN=5008;NS=2504;DP=17499;EAS_AF=0.2391;AMR_AF=0.1484;AFR_AF=0.0976;EUR_AF=0.3052;SAS_AF=0.089;AA=G|||;VT=SNP
6	29389130	rs11758991	C	T	100	PASS	AC=1373;AF=0.274161;AN=5008;NS=2504;DP=17778;EAS_AF=0.3532;AMR_AF=0.1974;AFR_AF=0.292;EUR_AF=0.3419;SAS_AF=0.1534;AA=T|||;VT=SNP
6	29389311	rs10946989	T	C	100	PASS	AC=1373;AF=0.274161;AN=5008;NS=2504;DP=17492;EAS_AF=0.3532;AMR_AF=0.1974;AFR_AF=0.292;EUR_AF=0.3419;SAS_AF=0.1534;AA=C|||;VT=SNP
6	29390359	rs10807056	A	G	100	PASS	AC=867;AF=0.173123;AN=5008;NS=2504;DP=18315;EAS_AF=0.2391;AMR_AF=0.1484;AFR_AF=0.0976;EUR_AF=0.3052;SAS_AF=0.089;AA=A|||;VT=SNP
6	29390440	rs2523421	A	G	100	PASS	AC=168;AF=0.0335463;AN=5008;NS=2504;DP=18669;EAS_AF=0.003;AMR_AF=0.0403;AFR_AF=0.0023;EUR_AF=0.1103;SAS_AF=0.0235;AA=A|||;VT=SNP
6	29390743	rs9368600	C	G	100	PASS	AC=1086;AF=0.216853;AN=5008;NS=2504;DP=15239;EAS_AF=0.251;AMR_AF=0.1599;AFR_AF=0.236;EUR_AF=0.3181;SAS_AF=0.092;AA=C|||;VT=SNP
6	29390833	rs115288926	G	T	100	PASS	AC=248;AF=0.0495208;AN=5008;NS=2504;DP=15057;EAS_AF=0.1022;AMR_AF=0.0346;AFR_AF=0.0454;EUR_AF=0.0209;SAS_AF=0.0409;AA=T|||;VT=SNP
6	29391066	rs140284421	A	G	100	PASS	AC=268;AF=0.0535144;AN=5008;NS=2504;DP=16409;EAS_AF=0.1022;AMR_AF=0.0346;AFR_AF=0.0454;EUR_AF=0.0209;SAS_AF=0.0613;AA=G|||;VT=SNP
6	29391936	rs1419643	T	G	100	PASS	AC=1084;AF=0.216454;AN=5008;NS=2504;DP=19258;EAS_AF=0.1776;AMR_AF=0.2493;AFR_AF=0.0598;EUR_AF=0.333;SAS_AF=0.3252;AA=T|||;VT=SNP
6	29392235	rs1419642	G	A	100	PASS	AC=1132;AF=0.226038;AN=5008;NS=2504;DP=19195;EAS_AF=0.1776;AMR_AF=0.2507;AFR_AF=0.093;EUR_AF=0.334;SAS_AF=0.3272;AA=G|||;VT=SNP
6	29392503	rs7754054	C	G	100	PASS	AC=1373;AF=0.274161;AN=5008;NS=2504;DP=18279;EAS_AF=0.3532;AMR_AF=0.1974;AFR_AF=0.292;EUR_AF=0.3419;SAS_AF=0.1534;AA=G|||;VT=SNP
6	29392519	rs116280093	A	C	100	PASS	AC=268;AF=0.0535144;AN=5008;NS=2504;DP=17858;EAS_AF=0.1022;AMR_AF=0.0346;AFR_AF=0.0454;EUR_AF=0.0209;SAS_AF=0.0613;AA=C|||;VT=SNP
6	29392972	rs2746148	T	C	100	PASS	AC=122;AF=0.024361;AN=5008;NS=2504;DP=14581;EAS_AF=0.003;AMR_AF=0.0187;AFR_AF=0.0015;EUR_AF=0.0805;SAS_AF=0.0235;AA=T|||;VT=SNP
6	29394427	rs2074470	G	A	100	PASS	AC=3092;AF=0.617412;AN=5008;NS=2504;DP=21038;EAS_AF=0.619;AMR_AF=0.5144;AFR_AF=0.6475;EUR_AF=0.6859;SAS_AF=0.5777;AA=g|||;VT=SNP
6	29394926	rs9257857	C	T	100	PASS	AC=590;AF=0.117812;AN=5008;NS=2504;DP=19249;EAS_AF=0.0794;AMR_AF=0.1888;AFR_AF=0.0507;EUR_AF=0.1471;SAS_AF=0.1677;AA=C|||;VT=SNP;EX_TARGET
6	29395499	rs16894900	C	G	100	PASS	AC=268;AF=0.0535144;AN=5008;NS=2504;DP=20177;EAS_AF=0.1022;AMR_AF=0.0346;AFR_AF=0.0454;EUR_AF=0.0209;SAS_AF=0.0613;AA=G|||;VT=SNP
6	29395747	rs7770592	C	A	100	PASS	AC=1382;AF=0.275958;AN=5008;NS=2504;DP=20555;EAS_AF=0.3532;AMR_AF=0.2089;AFR_AF=0.2927;EUR_AF=0.3419;SAS_AF=0.1534;AA=A|||;VT=SNP
6	29396102	rs9393960	G	C	100	PASS	AC=875;AF=0.17472;AN=5008;NS=2504;DP=18566;EAS_AF=0.2391;AMR_AF=0.1599;AFR_AF=0.0976;EUR_AF=0.3052;SAS_AF=0.089;AA=G|||;VT=SNP
6	29396646	rs10946990	T	C	100	PASS	AC=875;AF=0.17472;AN=5008;NS=2504;DP=14555;EAS_AF=0.2391;AMR_AF=0.1599;AFR_AF=0.0976;EUR_AF=0.3052;SAS_AF=0.089;AA=T|||;VT=SNP
6	29396678	rs16894903	G	C	100	PASS	AC=389;AF=0.0776757;AN=5008;NS=2504;DP=13250;EAS_AF=0.2252;AMR_AF=0.1153;AFR_AF=0.0038;EUR_AF=0.0447;SAS_AF=0.0327;AA=G|||;VT=SNP
6	29396725	rs113431375	A	G	100	PASS	AC=485;AF=0.096845;AN=5008;NS=2504;DP=14615;EAS_AF=0.1141;AMR_AF=0.0461;AFR_AF=0.1823;EUR_AF=0.0338;SAS_AF=0.0644;AA=G|||;VT=SNP
6	29396874	rs3128851	T	C	100	PASS	AC=3039;AF=0.606829;AN=5008;NS=2504;DP=16534;EAS_AF=0.619;AMR_AF=0.513;AFR_AF=0.6051;EUR_AF=0.6869;SAS_AF=0.5808;AA=C|||;VT=SNP
6	29397521	rs7349908	T	A	100	PASS	AC=875;AF=0.17472;AN=5008;NS=2504;DP=20162;EAS_AF=0.2391;AMR_AF=0.1599;AFR_AF=0.0976;EUR_AF=0.3052;SAS_AF=0.089;AA=T|||;VT=SNP
6	29397779	rs9295805	C	T	100	PASS	AC=875;AF=0.17472;AN=5008;NS=2504;DP=20586;EAS_AF=0.2391;AMR_AF=0.1599;AFR_AF=0.0976;EUR_AF=0.3052;SAS_AF=0.089;AA=C|||;VT=SNP
6	29398000	rs2394609	G	T	100	PASS	AC=1379;AF=0.275359;AN=5008;NS=2504;DP=19161;EAS_AF=0.3532;AMR_AF=0.2089;AFR_AF=0.2905;EUR_AF=0.3419;SAS_AF=0.1534;AA=T|||;VT=SNP
6	29398815	rs3131025	A	G	100	PASS	AC=3037;AF=0.60643;AN=5008;NS=2504;DP=15550;EAS_AF=0.6161;AMR_AF=0.513;AFR_AF=0.6067;EUR_AF=0.6869;SAS_AF=0.5798;AA=G|||;VT=SNP
6	29398859	rs7349863	C	T	100	PASS	AC=945;AF=0.188698;AN=5008;NS=2504;DP=14854;EAS_AF=0.2401;AMR_AF=0.1643;AFR_AF=0.1452;EUR_AF=0.3082;SAS_AF=0.089;AA=T|||;VT=SNP
6	29398938	rs3117191	T	C	100	PASS	AC=3624;AF=0.723642;AN=5008;NS=2504;DP=14536;EAS_AF=0.6766;AMR_AF=0.6902;AFR_AF=0.7141;EUR_AF=0.8091;SAS_AF=0.7209;AA=C|||;VT=SNP
6	29398941	rs7349876	G	A	100	PASS	AC=942;AF=0.188099;AN=5008;NS=2504;DP=14448;EAS_AF=0.2381;AMR_AF=0.1643;AFR_AF=0.1445;EUR_AF=0.3082;SAS_AF=0.089;AA=G|||;VT=SNP
6	29400083	rs17177605	A	G	100	PASS	AC=292;AF=0.0583067;AN=5008;NS=2504;DP=19486;EAS_AF=0.1032;AMR_AF=0.0461;AFR_AF=0.0688;EUR_AF=0.0239;SAS_AF=0.0419;AA=A|||;VT=SNP
6	29400236	rs9257858	G	C	100	PASS	AC=1029;AF=0.205471;AN=5008;NS=2504;DP=18460;EAS_AF=0.2004;AMR_AF=0.2622;AFR_AF=0.1914;EUR_AF=0.1849;SAS_AF=0.2106;AA=G|||;VT=SNP
6	29400280	rs17177618	C	T	100	PASS	AC=348;AF=0.0694888;AN=5008;NS=2504;DP=18824;EAS_AF=0.0744;AMR_AF=0.0648;AFR_AF=0.0991;EUR_AF=0.0427;SAS_AF=0.0552;AA=T|||;VT=SNP
6	29400669	rs73403382	C	T	100	PASS	AC=442;AF=0.0882588;AN=5008;NS=2504;DP=18129;EAS_AF=0.0774;AMR_AF=0.0677;AFR_AF=0.1906;EUR_AF=0.0288;SAS_AF=0.0368;AA=C|||;VT=SNP
6	29400756	rs73403384	A	T	100	PASS	AC=443;AF=0.0884585;AN=5008;NS=2504;DP=18665;EAS_AF=0.0774;AMR_AF=0.0677;AFR_AF=0.1914;EUR_AF=0.0288;SAS_AF=0.0368;AA=a|||;VT=SNP
6	29400764	rs73403385	A	G	100	PASS	AC=443;AF=0.0884585;AN=5008;NS=2504;DP=18698;EAS_AF=0.0774;AMR_AF=0.0677;AFR_AF=0.1914;EUR_AF=0.0288;SAS_AF=0.0368;AA=A|||;VT=SNP
6	29400901	rs73403386	C	T	100	PASS	AC=318;AF=0.0634984;AN=5008;NS=2504;DP=19161;EAS_AF=0.0456;AMR_AF=0.0562;AFR_AF=0.1536;EUR_AF=0.0159;SAS_AF=0.0143;AA=T|||;VT=SNP
6	29401212	rs73398936	G	T	100	PASS	AC=316;AF=0.063099;AN=5008;NS=2504;DP=16724;EAS_AF=0.0456;AMR_AF=0.0562;AFR_AF=0.152;EUR_AF=0.0159;SAS_AF=0.0143;AA=G|||;VT=SNP
6	29401289	rs78351597	C	T	100	PASS	AC=38;AF=0.00758786;AN=5008;NS=2504;DP=17465;EAS_AF=0.001;AMR_AF=0.0072;AFR_AF=0;EUR_AF=0.0278;SAS_AF=0.0041;AA=C|||;VT=SNP
6	29401416	rs3117192	T	C	100	PASS	AC=4273;AF=0.853235;AN=5008;NS=2504;DP=14806;EAS_AF=0.8105;AMR_AF=0.7839;AFR_AF=0.8593;EUR_AF=0.8837;SAS_AF=0.907;AA=C|||;VT=SNP
6	29401881	rs73398939	C	G	100	PASS	AC=316;AF=0.063099;AN=5008;NS=2504;DP=19633;EAS_AF=0.0456;AMR_AF=0.0562;AFR_AF=0.152;EUR_AF=0.0159;SAS_AF=0.0143;AA=C|||;VT=SNP
6	29402389	rs57436965	A	G	100	PASS	AC=316;AF=0.063099;AN=5008;NS=2504;DP=19058;EAS_AF=0.0456;AMR_AF=0.0562;AFR_AF=0.152;EUR_AF=0.0159;SAS_AF=0.0143;AA=A|||;VT=SNP
6	29402435	rs16894908	C	T	100	PASS	AC=651;AF=0.129992;AN=5008;NS=2504;DP=18594;EAS_AF=0.1042;AMR_AF=0.0807;AFR_AF=0.2935;EUR_AF=0.0408;SAS_AF=0.0624;AA=T|||;VT=SNP
6	29402616	rs61643900	A	C	100	PASS	AC=584;AF=0.116613;AN=5008;NS=2504;DP=18733;EAS_AF=0.1042;AMR_AF=0.0764;AFR_AF=0.2474;EUR_AF=0.0378;SAS_AF=0.0624;AA=C|||;VT=SNP
6	29402687	rs16894909	C	T	100	PASS	AC=651;AF=0.129992;AN=5008;NS=2504;DP=20254;EAS_AF=0.1042;AMR_AF=0.0807;AFR_AF=0.2935;EUR_AF=0.0408;SAS_AF=0.0624;AA=T|||;VT=SNP
6	29403605	rs73398940	A	G	100	PASS	AC=317;AF=0.0632987;AN=5008;NS=2504;DP=19282;EAS_AF=0.0456;AMR_AF=0.0562;AFR_AF=0.1528;EUR_AF=0.0159;SAS_AF=0.0143;AA=A|||;VT=SNP
6	29404157	rs3094561	T	G	100	PASS	AC=3265;AF=0.651957;AN=5008;NS=2504;DP=21683;EAS_AF=0.622;AMR_AF=0.585;AFR_AF=0.7784;EUR_AF=0.5497;SAS_AF=0.6646;AA=G|||;VT=SNP
6	29404257	rs73398942	C	T	100	PASS	AC=316;AF=0.063099;AN=5008;NS=2504;DP=19748;EAS_AF=0.0456;AMR_AF=0.0562;AFR_AF=0.152;EUR_AF=0.0159;SAS_AF=0.0143;AA=C|||;VT=SNP
6	29404335	rs73398943	T	C	100	PASS	AC=316;AF=0.063099;AN=5008;NS=2504;DP=19251;EAS_AF=0.0456;AMR_AF=0.0562;AFR_AF=0.152;EUR_AF=0.0159;SAS_AF=0.0143;AA=T|||;VT=SNP
6	29404550	rs60529529	C	G	100	PASS	AC=390;AF=0.0778754;AN=5008;NS=2504;DP=20245;EAS_AF=0.0774;AMR_AF=0.0663;AFR_AF=0.152;EUR_AF=0.0288;SAS_AF=0.0368;AA=G|||;VT=SNP
6	29404658	rs57149332	C	T	100	PASS	AC=316;AF=0.063099;AN=5008;NS=2504;DP=18985;EAS_AF=0.0456;AMR_AF=0.0562;AFR_AF=0.152;EUR_AF=0.0159;SAS_AF=0.0143;AA=C|||;VT=SNP
6	29405298	rs77203383	C	T	100	PASS	AC=551;AF=0.110024;AN=5008;NS=2504;DP=18307;EAS_AF=0.0625;AMR_AF=0.0663;AFR_AF=0.2859;EUR_AF=0.0258;SAS_AF=0.0389;AA=T|||;VT=SNP
6	29405406	rs75354465	G	T	100	PASS	AC=652;AF=0.130192;AN=5008;NS=2504;DP=19164;EAS_AF=0.1042;AMR_AF=0.0807;AFR_AF=0.2935;EUR_AF=0.0408;SAS_AF=0.0634;AA=T|||;VT=SNP
6	29405888	rs55740552	T	G	100	PASS	AC=218;AF=0.0435304;AN=5008;NS=2504;DP=14687;EAS_AF=0.0109;AMR_AF=0.0274;AFR_AF=0.0113;EUR_AF=0.0388;SAS_AF=0.137;AA=T|||;VT=SNP
6	29406029	rs73398946	T	C	100	PASS	AC=390;AF=0.0778754;AN=5008;NS=2504;DP=14281;EAS_AF=0.0774;AMR_AF=0.0663;AFR_AF=0.152;EUR_AF=0.0288;SAS_AF=0.0368;AA=C|||;VT=SNP
6	29406520	rs73398947	G	C	100	PASS	AC=316;AF=0.063099;AN=5008;NS=2504;DP=17553;EAS_AF=0.0456;AMR_AF=0.0562;AFR_AF=0.152;EUR_AF=0.0159;SAS_AF=0.0143;AA=G|||;VT=SNP
6	29406542	rs55969931	T	G	100	PASS	AC=207;AF=0.0413339;AN=5008;NS=2504;DP=17335;EAS_AF=0.0109;AMR_AF=0.0274;AFR_AF=0.003;EUR_AF=0.0388;SAS_AF=0.137;AA=T|||;VT=SNP
6	29407187	rs56714680	G	A	100	PASS	AC=316;AF=0.063099;AN=5008;NS=2504;DP=19257;EAS_AF=0.0456;AMR_AF=0.0562;AFR_AF=0.152;EUR_AF=0.0159;SAS_AF=0.0143;AA=G|||;VT=SNP
6	29407378	rs9468532	T	C	100	PASS	AC=88;AF=0.0175719;AN=5008;NS=2504;DP=19671;EAS_AF=0.003;AMR_AF=0.0303;AFR_AF=0.0129;EUR_AF=0.0288;SAS_AF=0.0184;AA=T|||;VT=SNP
6	29407602	rs6933601	G	A	100	PASS	AC=316;AF=0.063099;AN=5008;NS=2504;DP=20944;EAS_AF=0.0456;AMR_AF=0.0562;AFR_AF=0.152;EUR_AF=0.0159;SAS_AF=0.0143;AA=G|||;VT=SNP
6	29407970	rs2074469	T	C	100	PASS	AC=895;AF=0.178714;AN=5008;NS=2504;DP=20296;EAS_AF=0.249;AMR_AF=0.245;AFR_AF=0.0756;EUR_AF=0.1839;SAS_AF=0.1933;AA=T|||;VT=SNP;EX_TARGET
6	29408090	rs17177632	A	G	100	PASS	AC=316;AF=0.063099;AN=5008;NS=2504;DP=20074;EAS_AF=0.0456;AMR_AF=0.0562;AFR_AF=0.152;EUR_AF=0.0159;SAS_AF=0.0143;AA=A|||;VT=SNP;EX_TARGET
6	29408270	rs2074468	C	T	100	PASS	AC=483;AF=0.0964457;AN=5008;NS=2504;DP=17755;EAS_AF=0.0605;AMR_AF=0.0447;AFR_AF=0.233;EUR_AF=0.0258;SAS_AF=0.0583;AA=T|||;VT=SNP;EX_TARGET
6	29408275	rs2074467	C	A	100	PASS	AC=316;AF=0.063099;AN=5008;NS=2504;DP=17927;EAS_AF=0.0456;AMR_AF=0.0562;AFR_AF=0.152;EUR_AF=0.0159;SAS_AF=0.0143;AA=C|||;VT=SNP;EX_TARGET
6	29408278	rs17184044	C	T	100	PASS	AC=265;AF=0.0529153;AN=5008;NS=2504;DP=17863;EAS_AF=0.0456;AMR_AF=0.0432;AFR_AF=0.121;EUR_AF=0.0149;SAS_AF=0.0143;AA=C|||;VT=SNP;EX_TARGET
6	29408313	rs2074466	C	A	100	PASS	AC=750;AF=0.14976;AN=5008;NS=2504;DP=18316;EAS_AF=0.246;AMR_AF=0.1988;AFR_AF=0.0386;EUR_AF=0.1421;SAS_AF=0.1738;AA=c|||;VT=SNP;EX_TARGET
6	29408476	rs2074465	A	G	100	PASS	AC=316;AF=0.063099;AN=5008;NS=2504;DP=18057;EAS_AF=0.0456;AMR_AF=0.0562;AFR_AF=0.152;EUR_AF=0.0159;SAS_AF=0.0143;AA=A|||;VT=SNP;EX_TARGET
6	29408554	rs10946991	A	C	100	PASS	AC=656;AF=0.13099;AN=5008;NS=2504;DP=18236;EAS_AF=0.1042;AMR_AF=0.0807;AFR_AF=0.2943;EUR_AF=0.0427;SAS_AF=0.0644;AA=C|||;VT=SNP;EX_TARGET
6	29408555	rs17177674	C	A	100	PASS	AC=316;AF=0.063099;AN=5008;NS=2504;DP=18037;EAS_AF=0.0456;AMR_AF=0.0562;AFR_AF=0.152;EUR_AF=0.0159;SAS_AF=0.0143;AA=A|||;VT=SNP;EX_TARGET
6	29408894	rs73398951	G	C	100	PASS	AC=316;AF=0.063099;AN=5008;NS=2504;DP=18967;EAS_AF=0.0456;AMR_AF=0.0562;AFR_AF=0.152;EUR_AF=0.0159;SAS_AF=0.0143;AA=G|||;VT=SNP
6	29409257	rs73398953	G	A	100	PASS	AC=316;AF=0.063099;AN=5008;NS=2504;DP=18982;EAS_AF=0.0456;AMR_AF=0.0562;AFR_AF=0.152;EUR_AF=0.0159;SAS_AF=0.0143;AA=G|||;VT=SNP
6	29409381	rs11961255	A	C	100	PASS	AC=652;AF=0.130192;AN=5008;NS=2504;DP=18490;EAS_AF=0.1042;AMR_AF=0.0807;AFR_AF=0.2943;EUR_AF=0.0408;SAS_AF=0.0624;AA=C|||;VT=SNP
6	29409759	rs7741413	G	A	100	PASS	AC=317;AF=0.0632987;AN=5008;NS=2504;DP=21164;EAS_AF=0.0456;AMR_AF=0.0562;AFR_AF=0.1528;EUR_AF=0.0159;SAS_AF=0.0143;AA=G|||;VT=SNP
6	29409808	rs7761570	T	C	100	PASS	AC=317;AF=0.0632987;AN=5008;NS=2504;DP=21398;EAS_AF=0.0456;AMR_AF=0.0562;AFR_AF=0.1528;EUR_AF=0.0159;SAS_AF=0.0143;AA=T|||;VT=SNP
6	29410052	rs73398960	A	C	100	PASS	AC=316;AF=0.063099;AN=5008;NS=2504;DP=18803;EAS_AF=0.0456;AMR_AF=0.0562;AFR_AF=0.152;EUR_AF=0.0159;SAS_AF=0.0143;AA=A|||;VT=SNP
6	29410093	rs7765791	T	C	100	PASS	AC=390;AF=0.0778754;AN=5008;NS=2504;DP=20198;EAS_AF=0.0774;AMR_AF=0.0663;AFR_AF=0.152;EUR_AF=0.0288;SAS_AF=0.0368;AA=C|||;VT=SNP
6	29410214	rs73398966	T	G	100	PASS	AC=316;AF=0.063099;AN=5008;NS=2504;DP=21051;EAS_AF=0.0456;AMR_AF=0.0562;AFR_AF=0.152;EUR_AF=0.0159;SAS_AF=0.0143;AA=T|||;VT=SNP
6	29410258	rs73398969	C	A	100	PASS	AC=265;AF=0.0529153;AN=5008;NS=2504;DP=21458;EAS_AF=0.0456;AMR_AF=0.0432;AFR_AF=0.121;EUR_AF=0.0149;SAS_AF=0.0143;AA=C|||;VT=SNP
6	29410448	rs73398972	C	T	100	PASS	AC=316;AF=0.063099;AN=5008;NS=2504;DP=20272;EAS_AF=0.0456;AMR_AF=0.0562;AFR_AF=0.152;EUR_AF=0.0159;SAS_AF=0.0143;AA=C|||;VT=SNP
6	29410701	rs10946992	T	C	100	PASS	AC=652;AF=0.130192;AN=5008;NS=2504;DP=21809;EAS_AF=0.1042;AMR_AF=0.0807;AFR_AF=0.2943;EUR_AF=0.0408;SAS_AF=0.0624;AA=C|||;VT=SNP
6	29410942	rs73398974	G	C	100	PASS	AC=316;AF=0.063099;AN=5008;NS=2504;DP=19539;EAS_AF=0.0456;AMR_AF=0.0562;AFR_AF=0.152;EUR_AF=0.0159;SAS_AF=0.0143;AA=G|||;VT=SNP
6	29411086	rs6913659	C	T	100	PASS	AC=316;AF=0.063099;AN=5008;NS=2504;DP=19338;EAS_AF=0.0456;AMR_AF=0.0562;AFR_AF=0.152;EUR_AF=0.0159;SAS_AF=0.0143;AA=C|||;VT=SNP
6	29411104	rs2523422	G	A	100	PASS	AC=928;AF=0.185304;AN=5008;NS=2504;DP=18386;EAS_AF=0.1706;AMR_AF=0.2133;AFR_AF=0.0242;EUR_AF=0.2575;SAS_AF=0.3241;AA=G|||;VT=SNP
6	29411323	rs3117193	T	C	100	PASS	AC=3587;AF=0.716254;AN=5008;NS=2504;DP=17555;EAS_AF=0.6895;AMR_AF=0.6398;AFR_AF=0.7943;EUR_AF=0.5845;SAS_AF=0.8282;AA=C|||;VT=SNP
6	29411432	rs1535039	T	C	100	PASS	AC=94;AF=0.01877;AN=5008;NS=2504;DP=17590;EAS_AF=0;AMR_AF=0.0202;AFR_AF=0.0053;EUR_AF=0.0726;SAS_AF=0;AA=T|||;VT=SNP
6	29411583	rs58111527	G	A	100	PASS	AC=390;AF=0.0778754;AN=5008;NS=2504;DP=19161;EAS_AF=0.0774;AMR_AF=0.0663;AFR_AF=0.152;EUR_AF=0.0288;SAS_AF=0.0368;AA=A|||;VT=SNP
6	29411678	rs60676897	T	C	100	PASS	AC=265;AF=0.0529153;AN=5008;NS=2504;DP=18104;EAS_AF=0.0456;AMR_AF=0.0432;AFR_AF=0.121;EUR_AF=0.0149;SAS_AF=0.0143;AA=T|||;VT=SNP
6	29412069	rs113185409	T	C	100	PASS	AC=316;AF=0.063099;AN=5008;NS=2504;DP=20646;EAS_AF=0.0456;AMR_AF=0.0562;AFR_AF=0.152;EUR_AF=0.0159;SAS_AF=0.0143;AA=C|||;VT=SNP
6	29412162	rs16894916	C	T	100	PASS	AC=652;AF=0.130192;AN=5008;NS=2504;DP=20647;EAS_AF=0.1042;AMR_AF=0.0807;AFR_AF=0.2943;EUR_AF=0.0408;SAS_AF=0.0624;AA=T|||;VT=SNP
6	29412222	rs16894919	G	T	100	PASS	AC=845;AF=0.16873;AN=5008;NS=2504;DP=20776;EAS_AF=0.1845;AMR_AF=0.0908;AFR_AF=0.3359;EUR_AF=0.0427;SAS_AF=0.1115;AA=T|||;VT=SNP
6	29412271	rs78873549	A	G	100	PASS	AC=316;AF=0.063099;AN=5008;NS=2504;DP=20674;EAS_AF=0.0456;AMR_AF=0.0562;AFR_AF=0.152;EUR_AF=0.0159;SAS_AF=0.0143;AA=A|||;VT=SNP
6	29412369	rs73398987	C	T	100	PASS	AC=316;AF=0.063099;AN=5008;NS=2504;DP=22231;EAS_AF=0.0456;AMR_AF=0.0562;AFR_AF=0.152;EUR_AF=0.0159;SAS_AF=0.0143;AA=C|||;VT=SNP
6	29412462	rs73398988	C	T	100	PASS	AC=316;AF=0.063099;AN=5008;NS=2504;DP=22116;EAS_AF=0.0456;AMR_AF=0.0562;AFR_AF=0.152;EUR_AF=0.0159;SAS_AF=0.0143;AA=C|||;VT=SNP
6	29412852	rs112959186	T	C	100	PASS	AC=316;AF=0.063099;AN=5008;NS=2504;DP=21282;EAS_AF=0.0456;AMR_AF=0.0562;AFR_AF=0.152;EUR_AF=0.0159;SAS_AF=0.0143;AA=C|||;VT=SNP
6	29412907	rs112753612	C	A	100	PASS	AC=316;AF=0.063099;AN=5008;NS=2504;DP=19977;EAS_AF=0.0456;AMR_AF=0.0562;AFR_AF=0.152;EUR_AF=0.0159;SAS_AF=0.0143;AA=C|||;VT=SNP
6	29412968	rs2021078	G	A	100	PASS	AC=1127;AF=0.22504;AN=5008;NS=2504;DP=17579;EAS_AF=0.247;AMR_AF=0.2536;AFR_AF=0.2209;EUR_AF=0.2376;SAS_AF=0.1748;AA=G|||;VT=SNP
6	29413003	rs2023463	C	T	100	PASS	AC=227;AF=0.0453275;AN=5008;NS=2504;DP=17826;EAS_AF=0.0248;AMR_AF=0.0245;AFR_AF=0.0696;EUR_AF=0.0746;SAS_AF=0.0184;AA=c|||;VT=SNP
6	29413117	rs61010313	A	G	100	PASS	AC=265;AF=0.0529153;AN=5008;NS=2504;DP=20046;EAS_AF=0.0456;AMR_AF=0.0432;AFR_AF=0.121;EUR_AF=0.0149;SAS_AF=0.0143;AA=A|||;VT=SNP
6	29413141	rs58355492	G	A	100	PASS	AC=316;AF=0.063099;AN=5008;NS=2504;DP=20987;EAS_AF=0.0456;AMR_AF=0.0562;AFR_AF=0.152;EUR_AF=0.0159;SAS_AF=0.0143;AA=G|||;VT=SNP
6	29413164	rs61016108	G	A	100	PASS	AC=315;AF=0.0628994;AN=5008;NS=2504;DP=21365;EAS_AF=0.0456;AMR_AF=0.0562;AFR_AF=0.1513;EUR_AF=0.0159;SAS_AF=0.0143;AA=G|||;VT=SNP
6	29413373	rs58921752	T	G	100	PASS	AC=316;AF=0.063099;AN=5008;NS=2504;DP=18520;EAS_AF=0.0456;AMR_AF=0.0562;AFR_AF=0.152;EUR_AF=0.0159;SAS_AF=0.0143;AA=T|||;VT=SNP
6	29413406	rs57994627	G	C	100	PASS	AC=652;AF=0.130192;AN=5008;NS=2504;DP=18241;EAS_AF=0.1042;AMR_AF=0.0807;AFR_AF=0.2943;EUR_AF=0.0408;SAS_AF=0.0624;AA=C|||;VT=SNP
6	29413477	rs61224854	C	G	100	PASS	AC=652;AF=0.130192;AN=5008;NS=2504;DP=19679;EAS_AF=0.1042;AMR_AF=0.0807;AFR_AF=0.2943;EUR_AF=0.0408;SAS_AF=0.0624;AA=G|||;VT=SNP
6	29413568	rs60194987	C	T	100	PASS	AC=667;AF=0.133187;AN=5008;NS=2504;DP=19738;EAS_AF=0.1042;AMR_AF=0.0922;AFR_AF=0.298;EUR_AF=0.0427;SAS_AF=0.0624;AA=T|||;VT=SNP
6	29413650	rs76896681	C	T	100	PASS	AC=316;AF=0.063099;AN=5008;NS=2504;DP=20343;EAS_AF=0.0456;AMR_AF=0.0562;AFR_AF=0.152;EUR_AF=0.0159;SAS_AF=0.0143;AA=C|||;VT=SNP
6	29413675	rs16894921	A	G	100	PASS	AC=652;AF=0.130192;AN=5008;NS=2504;DP=19654;EAS_AF=0.1042;AMR_AF=0.0807;AFR_AF=0.2943;EUR_AF=0.0408;SAS_AF=0.0624;AA=G|||;VT=SNP
6	29413972	rs79925536	T	C	100	PASS	AC=293;AF=0.0585064;AN=5008;NS=2504;DP=22592;EAS_AF=0.0466;AMR_AF=0.0432;AFR_AF=0.121;EUR_AF=0.0159;SAS_AF=0.0409;AA=T|||;VT=SNP
6	29413976	rs16894927	G	C	100	PASS	AC=680;AF=0.135783;AN=5008;NS=2504;DP=22265;EAS_AF=0.1052;AMR_AF=0.0807;AFR_AF=0.2943;EUR_AF=0.0417;SAS_AF=0.089;AA=C|||;VT=SNP
6	29414033	rs36050447	C	T	100	PASS	AC=51;AF=0.0101837;AN=5008;NS=2504;DP=19904;EAS_AF=0;AMR_AF=0.0187;AFR_AF=0.0015;EUR_AF=0.0268;SAS_AF=0.0092;AA=C|||;VT=SNP
6	29414286	rs7738722	A	G	100	PASS	AC=678;AF=0.135383;AN=5008;NS=2504;DP=22175;EAS_AF=0.1052;AMR_AF=0.0807;AFR_AF=0.2935;EUR_AF=0.0408;SAS_AF=0.089;AA=G|||;VT=SNP
6	29414318	rs7738736	A	G	100	PASS	AC=680;AF=0.135783;AN=5008;NS=2504;DP=22201;EAS_AF=0.1052;AMR_AF=0.0807;AFR_AF=0.2943;EUR_AF=0.0417;SAS_AF=0.089;AA=G|||;VT=SNP
6	29414346	rs7738742	A	G	100	PASS	AC=344;AF=0.0686901;AN=5008;NS=2504;DP=21991;EAS_AF=0.0466;AMR_AF=0.0562;AFR_AF=0.152;EUR_AF=0.0169;SAS_AF=0.0409;AA=G|||;VT=SNP
6	29414613	rs7739243	A	G	100	PASS	AC=680;AF=0.135783;AN=5008;NS=2504;DP=22234;EAS_AF=0.1052;AMR_AF=0.0807;AFR_AF=0.2943;EUR_AF=0.0417;SAS_AF=0.089;AA=G|||;VT=SNP
6	29414733	rs73399002	A	G	100	PASS	AC=344;AF=0.0686901;AN=5008;NS=2504;DP=22675;EAS_AF=0.0466;AMR_AF=0.0562;AFR_AF=0.152;EUR_AF=0.0169;SAS_AF=0.0409;AA=A|||;VT=SNP
6	29414769	rs16894929	C	T	100	PASS	AC=680;AF=0.135783;AN=5008;NS=2504;DP=22944;EAS_AF=0.1052;AMR_AF=0.0807;AFR_AF=0.2943;EUR_AF=0.0417;SAS_AF=0.089;AA=T|||;VT=SNP
6	29415075	rs16894932	A	G	100	PASS	AC=681;AF=0.135982;AN=5008;NS=2504;DP=18900;EAS_AF=0.1052;AMR_AF=0.0807;AFR_AF=0.295;EUR_AF=0.0417;SAS_AF=0.089;AA=G|||;VT=SNP
6	29415464	rs2523443	C	A	100	PASS	AC=94;AF=0.01877;AN=5008;NS=2504;DP=18173;EAS_AF=0;AMR_AF=0.0202;AFR_AF=0.0053;EUR_AF=0.0726;SAS_AF=0;AA=C|||;VT=SNP
6	29415483	rs73400907	C	A	100	PASS	AC=344;AF=0.0686901;AN=5008;NS=2504;DP=18275;EAS_AF=0.0466;AMR_AF=0.0562;AFR_AF=0.152;EUR_AF=0.0169;SAS_AF=0.0409;AA=C|||;VT=SNP
6	29415636	rs6906897	C	T	100	PASS	AC=681;AF=0.135982;AN=5008;NS=2504;DP=16533;EAS_AF=0.1052;AMR_AF=0.0807;AFR_AF=0.2943;EUR_AF=0.0427;SAS_AF=0.089;AA=T|||;VT=SNP
6	29415652	rs6929603	T	C	100	PASS	AC=323;AF=0.0644968;AN=5008;NS=2504;DP=16108;EAS_AF=0.0585;AMR_AF=0.0159;AFR_AF=0.1437;EUR_AF=0.0169;SAS_AF=0.047;AA=C|||;VT=SNP
6	29416113	rs6934737	T	C	100	PASS	AC=681;AF=0.135982;AN=5008;NS=2504;DP=17212;EAS_AF=0.1052;AMR_AF=0.0821;AFR_AF=0.295;EUR_AF=0.0417;SAS_AF=0.0879;AA=T|||;VT=SNP
6	29416652	rs6935708	T	C	100	PASS	AC=344;AF=0.0686901;AN=5008;NS=2504;DP=21363;EAS_AF=0.0466;AMR_AF=0.0461;AFR_AF=0.1581;EUR_AF=0.0159;SAS_AF=0.0409;AA=T|||;VT=SNP
6	29417101	rs116042790	C	T	100	PASS	AC=174;AF=0.0347444;AN=5008;NS=2504;DP=17584;EAS_AF=0.0317;AMR_AF=0.0245;AFR_AF=0.0673;EUR_AF=0.0139;SAS_AF=0.0225;AA=T|||;VT=SNP
6	29417817	rs2523442	T	C	100	PASS	AC=905;AF=0.180711;AN=5008;NS=2504;DP=20833;EAS_AF=0.1558;AMR_AF=0.2017;AFR_AF=0.025;EUR_AF=0.2575;SAS_AF=0.3231;AA=T|||;VT=SNP
6	29417901	rs114103853	A	T	100	PASS	AC=132;AF=0.0263578;AN=5008;NS=2504;DP=19938;EAS_AF=0.0079;AMR_AF=0.0245;AFR_AF=0.0673;EUR_AF=0.0139;SAS_AF=0.0041;AA=T|||;VT=SNP
6	29417919	rs116366799	G	T	100	PASS	AC=132;AF=0.0263578;AN=5008;NS=2504;DP=19638;EAS_AF=0.0079;AMR_AF=0.0245;AFR_AF=0.0673;EUR_AF=0.0139;SAS_AF=0.0041;AA=T|||;VT=SNP
6	29418586	rs72831442	A	G	100	PASS	AC=444;AF=0.0886581;AN=5008;NS=2504;DP=22712;EAS_AF=0.1875;AMR_AF=0.1513;AFR_AF=0.0197;EUR_AF=0.0626;SAS_AF=0.0624;AA=A|||;VT=SNP
6	29418657	rs2523441	A	T	100	PASS	AC=964;AF=0.192492;AN=5008;NS=2504;DP=22126;EAS_AF=0.1716;AMR_AF=0.2133;AFR_AF=0.0499;EUR_AF=0.2584;SAS_AF=0.3241;AA=A|||;VT=SNP
6	29419239	rs146101593	A	G	100	PASS	AC=132;AF=0.0263578;AN=5008;NS=2504;DP=18409;EAS_AF=0.0079;AMR_AF=0.0245;AFR_AF=0.0673;EUR_AF=0.0139;SAS_AF=0.0041;AA=G|||;VT=SNP
6	29420000	rs2107193	G	T	100	PASS	AC=965;AF=0.192692;AN=5008;NS=2504;DP=17740;EAS_AF=0.1716;AMR_AF=0.2118;AFR_AF=0.053;EUR_AF=0.2584;SAS_AF=0.3221;AA=G|||;VT=SNP
6	29421209	rs7738548	G	A	100	PASS	AC=648;AF=0.129393;AN=5008;NS=2504;DP=15028;EAS_AF=0.1042;AMR_AF=0.0793;AFR_AF=0.2927;EUR_AF=0.0388;SAS_AF=0.0634;AA=A|||;VT=SNP
6	29421771	rs58102503	G	T	100	PASS	AC=241;AF=0.048123;AN=5008;NS=2504;DP=15478;EAS_AF=0.0456;AMR_AF=0.0432;AFR_AF=0.1029;EUR_AF=0.0149;SAS_AF=0.0143;AA=G|||;VT=SNP
6	29421943	rs116598011	C	A	100	PASS	AC=174;AF=0.0347444;AN=5008;NS=2504;DP=17345;EAS_AF=0.0317;AMR_AF=0.0245;AFR_AF=0.0673;EUR_AF=0.0139;SAS_AF=0.0225;AA=A|||;VT=SNP
6	29422092	rs3094574	A	G	100	PASS	AC=3262;AF=0.651358;AN=5008;NS=2504;DP=16221;EAS_AF=0.624;AMR_AF=0.5836;AFR_AF=0.7761;EUR_AF=0.5477;SAS_AF=0.6656;AA=G|||;VT=SNP
6	29422684	rs1419647	T	G	100	PASS	AC=167;AF=0.0333466;AN=5008;NS=2504;DP=15218;EAS_AF=0.003;AMR_AF=0.0389;AFR_AF=0.0023;EUR_AF=0.1103;SAS_AF=0.0235;AA=-|||;VT=SNP
6	29425584	rs9257863	T	G	100	PASS	AC=779;AF=0.155551;AN=5008;NS=2504;DP=19196;EAS_AF=0.246;AMR_AF=0.2075;AFR_AF=0.0499;EUR_AF=0.1491;SAS_AF=0.1748;AA=T|||;VT=SNP
6	29426008	rs3117194	T	C	100	PASS	AC=3302;AF=0.659345;AN=5008;NS=2504;DP=19243;EAS_AF=0.619;AMR_AF=0.5922;AFR_AF=0.8026;EUR_AF=0.5527;SAS_AF=0.6646;AA=C|||;VT=SNP
6	29426203	rs6456951	T	A	100	PASS	AC=649;AF=0.129593;AN=5008;NS=2504;DP=21171;EAS_AF=0.1042;AMR_AF=0.0807;AFR_AF=0.2927;EUR_AF=0.0388;SAS_AF=0.0634;AA=A|||;VT=SNP
6	29428085	rs143514715	C	T	100	PASS	AC=19;AF=0.00379393;AN=5008;NS=2504;DP=12429;EAS_AF=0.001;AMR_AF=0.0058;AFR_AF=0.0015;EUR_AF=0.0119;SAS_AF=0;AA=C|||;VT=SNP
6	29428831	rs7768854	T	G	100	PASS	AC=241;AF=0.048123;AN=5008;NS=2504;DP=16021;EAS_AF=0.0456;AMR_AF=0.0432;AFR_AF=0.1029;EUR_AF=0.0149;SAS_AF=0.0143;AA=T|||;VT=SNP
6	29429392	rs2021729	G	A	100	PASS	AC=966;AF=0.192891;AN=5008;NS=2504;DP=20051;EAS_AF=0.1716;AMR_AF=0.2133;AFR_AF=0.0514;EUR_AF=0.2584;SAS_AF=0.3241;AA=G|||;VT=SNP
6	29429765	rs41271553	A	G	100	PASS	AC=132;AF=0.0263578;AN=5008;NS=2504;DP=20267;EAS_AF=0.0079;AMR_AF=0.0245;AFR_AF=0.0673;EUR_AF=0.0139;SAS_AF=0.0041;AA=G|||;VT=SNP;EX_TARGET
6	29430170	rs2073148	T	C	100	PASS	AC=841;AF=0.167931;AN=5008;NS=2504;DP=22416;EAS_AF=0.1845;AMR_AF=0.0893;AFR_AF=0.3343;EUR_AF=0.0408;SAS_AF=0.1125;AA=C|||;VT=SNP;EX_TARGET
6	29430213	rs17184086	G	A	100	PASS	AC=29;AF=0.00579073;AN=5008;NS=2504;DP=21601;EAS_AF=0;AMR_AF=0.0159;AFR_AF=0;EUR_AF=0.0179;SAS_AF=0;AA=G|||;VT=SNP;EX_TARGET
6	29430891	rs116562329	A	G	100	PASS	AC=132;AF=0.0263578;AN=5008;NS=2504;DP=24013;EAS_AF=0.0079;AMR_AF=0.0245;AFR_AF=0.0673;EUR_AF=0.0139;SAS_AF=0.0041;AA=A|||;VT=SNP
6	29431698	rs3128854	A	G	100	PASS	AC=3312;AF=0.661342;AN=5008;NS=2504;DP=20406;EAS_AF=0.623;AMR_AF=0.5965;AFR_AF=0.8041;EUR_AF=0.5527;SAS_AF=0.6656;AA=A|||;VT=SNP
6	29432173	rs2143668	A	T	100	PASS	AC=90;AF=0.0179712;AN=5008;NS=2504;DP=18743;EAS_AF=0;AMR_AF=0.0202;AFR_AF=0.0023;EUR_AF=0.0726;SAS_AF=0;AA=A|||;VT=SNP
6	29432390	rs1345228	A	G	100	PASS	AC=836;AF=0.166933;AN=5008;NS=2504;DP=19921;EAS_AF=0.246;AMR_AF=0.2248;AFR_AF=0.0741;EUR_AF=0.162;SAS_AF=0.1748;AA=A|||;VT=SNP
6	29432937	rs114548831	A	G	100	PASS	AC=174;AF=0.0347444;AN=5008;NS=2504;DP=17362;EAS_AF=0.0317;AMR_AF=0.0245;AFR_AF=0.0673;EUR_AF=0.0139;SAS_AF=0.0225;AA=G|||;VT=SNP
6	29433675	rs111649188	T	C	100	PASS	AC=842;AF=0.168131;AN=5008;NS=2504;DP=18643;EAS_AF=0.1845;AMR_AF=0.0893;AFR_AF=0.3351;EUR_AF=0.0408;SAS_AF=0.1125;AA=C|||;VT=SNP
6	29433942	rs2107192	G	A	100	PASS	AC=963;AF=0.192292;AN=5008;NS=2504;DP=19948;EAS_AF=0.1716;AMR_AF=0.2133;AFR_AF=0.0499;EUR_AF=0.2584;SAS_AF=0.3231;AA=G|||;VT=SNP
6	29434295	rs2107191	C	T	100	PASS	AC=3286;AF=0.65615;AN=5008;NS=2504;DP=21806;EAS_AF=0.6081;AMR_AF=0.5965;AFR_AF=0.8026;EUR_AF=0.5527;SAS_AF=0.6564;AA=T|||;VT=SNP
6	29434414	rs4713226	G	A	100	PASS	AC=540;AF=0.107827;AN=5008;NS=2504;DP=21025;EAS_AF=0.2411;AMR_AF=0.1729;AFR_AF=0.0272;EUR_AF=0.1034;SAS_AF=0.0378;AA=G|||;VT=SNP
6	29434706	rs148485311	C	T	100	PASS	AC=56;AF=0.0111821;AN=5008;NS=2504;DP=20447;EAS_AF=0;AMR_AF=0.0029;AFR_AF=0.0015;EUR_AF=0.0199;SAS_AF=0.0327;AA=C|||;VT=SNP
6	29435355	rs2746149	T	C	100	PASS	AC=186;AF=0.0371406;AN=5008;NS=2504;DP=20570;EAS_AF=0.001;AMR_AF=0.0245;AFR_AF=0.0703;EUR_AF=0.0746;SAS_AF=0;AA=T|||;VT=SNP
6	29436308	rs28986284	C	T	100	PASS	AC=51;AF=0.0101837;AN=5008;NS=2504;DP=18613;EAS_AF=0;AMR_AF=0.0187;AFR_AF=0.0008;EUR_AF=0.0308;SAS_AF=0.0061;AA=C|||;VT=SNP
6	29437033	rs2206853	C	T	100	PASS	AC=107;AF=0.0213658;AN=5008;NS=2504;DP=16013;EAS_AF=0;AMR_AF=0.0216;AFR_AF=0.0129;EUR_AF=0.0746;SAS_AF=0;AA=c|||;VT=SNP
6	29437362	rs2746833	C	T	100	PASS	AC=1110;AF=0.221645;AN=5008;NS=2504;DP=16694;EAS_AF=0.1716;AMR_AF=0.2248;AFR_AF=0.146;EUR_AF=0.2674;SAS_AF=0.3262;AA=C|||;VT=SNP
6	29437441	rs73400934	A	G	100	PASS	AC=241;AF=0.048123;AN=5008;NS=2504;DP=16140;EAS_AF=0.0456;AMR_AF=0.0432;AFR_AF=0.1029;EUR_AF=0.0149;SAS_AF=0.0143;AA=A|||;VT=SNP
6	29438604	rs1362078	A	G	100	PASS	AC=933;AF=0.186302;AN=5008;NS=2504;DP=18883;EAS_AF=0.1716;AMR_AF=0.2147;AFR_AF=0.0265;EUR_AF=0.2575;SAS_AF=0.3241;AA=A|||;VT=SNP
6	29438733	rs116019135	A	C	100	PASS	AC=174;AF=0.0347444;AN=5008;NS=2504;DP=16413;EAS_AF=0.0317;AMR_AF=0.0245;AFR_AF=0.0673;EUR_AF=0.0139;SAS_AF=0.0225;AA=C|||;VT=SNP
6	29439105	rs11961170	A	T	100	PASS	AC=406;AF=0.0810703;AN=5008;NS=2504;DP=16308;EAS_AF=0.0585;AMR_AF=0.036;AFR_AF=0.1891;EUR_AF=0.0239;SAS_AF=0.0491;AA=T|||;VT=SNP
6	29439543	rs35724348	G	A	100	PASS	AC=269;AF=0.0537141;AN=5008;NS=2504;DP=18478;EAS_AF=0.0645;AMR_AF=0.0548;AFR_AF=0.0076;EUR_AF=0.0328;SAS_AF=0.1258;AA=G|||;VT=SNP
6	29439779	rs3117196	C	T	100	PASS	AC=3315;AF=0.661941;AN=5008;NS=2504;DP=19869;EAS_AF=0.626;AMR_AF=0.5951;AFR_AF=0.8026;EUR_AF=0.5537;SAS_AF=0.6677;AA=T|||;VT=SNP
6	29440257	rs16894948	G	A	100	PASS	AC=842;AF=0.168131;AN=5008;NS=2504;DP=20821;EAS_AF=0.1855;AMR_AF=0.0893;AFR_AF=0.3343;EUR_AF=0.0408;SAS_AF=0.1125;AA=A|||;VT=SNP
6	29440482	rs73400947	C	T	100	PASS	AC=241;AF=0.048123;AN=5008;NS=2504;DP=20986;EAS_AF=0.0456;AMR_AF=0.0432;AFR_AF=0.1029;EUR_AF=0.0149;SAS_AF=0.0143;AA=C|||;VT=SNP
6	29440741	rs12206077	G	A	100	PASS	AC=612;AF=0.122204;AN=5008;NS=2504;DP=20762;EAS_AF=0.12;AMR_AF=0.1311;AFR_AF=0.0189;EUR_AF=0.2962;SAS_AF=0.0787;AA=G|||;VT=SNP
6	29441618	rs7751705	C	T	100	PASS	AC=565;AF=0.112819;AN=5008;NS=2504;DP=21631;EAS_AF=0.0962;AMR_AF=0.0562;AFR_AF=0.261;EUR_AF=0.0258;SAS_AF=0.0593;AA=T|||;VT=SNP
6	29442065	rs6456953	G	A	100	PASS	AC=807;AF=0.161142;AN=5008;NS=2504;DP=3600;EAS_AF=0.1766;AMR_AF=0.0793;AFR_AF=0.3328;EUR_AF=0.0278;SAS_AF=0.1084;AA=g|||;VT=SNP
6	29442070	rs6456954	A	G	100	PASS	AC=809;AF=0.161542;AN=5008;NS=2504;DP=4653;EAS_AF=0.1766;AMR_AF=0.0793;AFR_AF=0.3343;EUR_AF=0.0278;SAS_AF=0.1084;AA=a|||;VT=SNP
6	29442701	rs2746150	C	T	100	PASS	AC=90;AF=0.0179712;AN=5008;NS=2504;DP=16275;EAS_AF=0;AMR_AF=0.0202;AFR_AF=0.0023;EUR_AF=0.0726;SAS_AF=0;AA=C|||;VT=SNP
6	29442831	rs2523444	G	A	100	PASS	AC=122;AF=0.024361;AN=5008;NS=2504;DP=17430;EAS_AF=0.003;AMR_AF=0.0173;AFR_AF=0.0015;EUR_AF=0.0815;SAS_AF=0.0235;AA=G|||;VT=SNP
6	29442931	rs58211986	T	G	100	PASS	AC=807;AF=0.161142;AN=5008;NS=2504;DP=21352;EAS_AF=0.1766;AMR_AF=0.0793;AFR_AF=0.3328;EUR_AF=0.0278;SAS_AF=0.1084;AA=G|||;VT=SNP
6	29442975	rs77454196	C	A	100	PASS	AC=196;AF=0.0391374;AN=5008;NS=2504;DP=21386;EAS_AF=0.0595;AMR_AF=0.0951;AFR_AF=0.0023;EUR_AF=0.0447;SAS_AF=0.0225;AA=C|||;VT=SNP
6	29443926	rs7769924	T	C	100	PASS	AC=807;AF=0.161142;AN=5008;NS=2504;DP=19004;EAS_AF=0.1766;AMR_AF=0.0793;AFR_AF=0.3328;EUR_AF=0.0278;SAS_AF=0.1084;AA=C|||;VT=SNP
6	29444121	rs1233495	G	A	100	PASS	AC=1157;AF=0.23103;AN=5008;NS=2504;DP=24119;EAS_AF=0.248;AMR_AF=0.2565;AFR_AF=0.2398;EUR_AF=0.2386;SAS_AF=0.1759;AA=G|||;VT=SNP
6	29444169	rs75239314	C	A	100	PASS	AC=808;AF=0.161342;AN=5008;NS=2504;DP=22941;EAS_AF=0.1766;AMR_AF=0.0793;AFR_AF=0.3336;EUR_AF=0.0278;SAS_AF=0.1084;AA=A|||;VT=SNP
6	29444603	rs73400959	G	A	100	PASS	AC=757;AF=0.151158;AN=5008;NS=2504;DP=20734;EAS_AF=0.1766;AMR_AF=0.0663;AFR_AF=0.3026;EUR_AF=0.0268;SAS_AF=0.1084;AA=G|||;VT=SNP
6	29445702	rs72500877	C	T	100	PASS	AC=434;AF=0.0866613;AN=5008;NS=2504;DP=21388;EAS_AF=0.126;AMR_AF=0.0533;AFR_AF=0.1445;EUR_AF=0.0169;SAS_AF=0.0634;AA=C|||;VT=SNP
6	29446462	rs28986285	A	G	100	PASS	AC=50;AF=0.00998403;AN=5008;NS=2504;DP=19907;EAS_AF=0;AMR_AF=0.0187;AFR_AF=0.0008;EUR_AF=0.0308;SAS_AF=0.0051;AA=A|||;VT=SNP
6	29446570	rs6925408	A	G	100	PASS	AC=809;AF=0.161542;AN=5008;NS=2504;DP=21477;EAS_AF=0.1766;AMR_AF=0.0793;AFR_AF=0.3343;EUR_AF=0.0278;SAS_AF=0.1084;AA=G|||;VT=SNP
6	29446580	rs6925869	G	A	100	PASS	AC=705;AF=0.140775;AN=5008;NS=2504;DP=21042;EAS_AF=0.1498;AMR_AF=0.0663;AFR_AF=0.3018;EUR_AF=0.0268;SAS_AF=0.0838;AA=G|||;VT=SNP
6	29446632	rs3094573	G	T	100	PASS	AC=3312;AF=0.661342;AN=5008;NS=2504;DP=20404;EAS_AF=0.625;AMR_AF=0.5937;AFR_AF=0.8026;EUR_AF=0.5537;SAS_AF=0.6667;AA=T|||;VT=SNP
6	29446689	rs6925744	C	T	100	PASS	AC=436;AF=0.0870607;AN=5008;NS=2504;DP=19998;EAS_AF=0.126;AMR_AF=0.0562;AFR_AF=0.1445;EUR_AF=0.0169;SAS_AF=0.0634;AA=T|||;VT=SNP
6	29447117	rs141843347	A	C	100	PASS	AC=45;AF=0.00898562;AN=5008;NS=2504;DP=15935;EAS_AF=0.0079;AMR_AF=0.0202;AFR_AF=0;EUR_AF=0.0189;SAS_AF=0.0041;AA=A|||;VT=SNP
6	29447545	rs114570214	C	T	100	PASS	AC=30;AF=0.00599042;AN=5008;NS=2504;DP=18611;EAS_AF=0.002;AMR_AF=0.0115;AFR_AF=0.0015;EUR_AF=0.0159;SAS_AF=0.002;AA=c|||;VT=SNP
6	29448038	rs7771335	A	G	100	PASS	AC=810;AF=0.161741;AN=5008;NS=2504;DP=19432;EAS_AF=0.1766;AMR_AF=0.0793;AFR_AF=0.3343;EUR_AF=0.0278;SAS_AF=0.1094;AA=A|||;VT=SNP
6	29448079	rs72831447	G	T	100	PASS	AC=20;AF=0.00399361;AN=5008;NS=2504;DP=19236;EAS_AF=0;AMR_AF=0;AFR_AF=0.0008;EUR_AF=0.0169;SAS_AF=0.002;AA=G|||;VT=SNP
6	29448128	rs114406136	A	G	100	PASS	AC=217;AF=0.0433307;AN=5008;NS=2504;DP=21070;EAS_AF=0.0109;AMR_AF=0.0274;AFR_AF=0.0113;EUR_AF=0.0388;SAS_AF=0.136;AA=A|||;VT=SNP
6	29448316	rs73400966	A	G	100	PASS	AC=758;AF=0.151358;AN=5008;NS=2504;DP=19648;EAS_AF=0.1766;AMR_AF=0.0663;AFR_AF=0.3026;EUR_AF=0.0268;SAS_AF=0.1094;AA=G|||;VT=SNP
6	29448499	rs73400967	G	T	100	PASS	AC=758;AF=0.151358;AN=5008;NS=2504;DP=14473;EAS_AF=0.1766;AMR_AF=0.0663;AFR_AF=0.3026;EUR_AF=0.0268;SAS_AF=0.1094;AA=G|||;VT=SNP
6	29449411	rs529352218	C	T	100	PASS	AC=756;AF=0.150958;AN=5008;NS=2504;DP=20859;EAS_AF=0.247;AMR_AF=0.2003;AFR_AF=0.0393;EUR_AF=0.1451;SAS_AF=0.1738;AA=C|||;VT=SNP
6	29449453	rs3117197	T	C	100	PASS	AC=3647;AF=0.728235;AN=5008;NS=2504;DP=20007;EAS_AF=0.6905;AMR_AF=0.6527;AFR_AF=0.8306;EUR_AF=0.5865;SAS_AF=0.8282;AA=C|||;VT=SNP
6	29449840	rs2189371	C	T	100	PASS	AC=3312;AF=0.661342;AN=5008;NS=2504;DP=18041;EAS_AF=0.624;AMR_AF=0.5937;AFR_AF=0.8026;EUR_AF=0.5537;SAS_AF=0.6677;AA=T|||;VT=SNP
6	29451168	rs2107189	G	A	100	PASS	AC=809;AF=0.161542;AN=5008;NS=2504;DP=18964;EAS_AF=0.1766;AMR_AF=0.0793;AFR_AF=0.3336;EUR_AF=0.0278;SAS_AF=0.1094;AA=A|||;VT=SNP
6	29452136	rs1234844	T	G	100	PASS	AC=93;AF=0.0185703;AN=5008;NS=2504;DP=19061;EAS_AF=0;AMR_AF=0.0187;AFR_AF=0.0053;EUR_AF=0.0726;SAS_AF=0;AA=T|||;VT=SNP
6	29452411	rs17415601	A	G	100	PASS	AC=217;AF=0.0433307;AN=5008;NS=2504;DP=16806;EAS_AF=0.0109;AMR_AF=0.0274;AFR_AF=0.0113;EUR_AF=0.0388;SAS_AF=0.136;AA=A|||;VT=SNP
6	29452553	rs17415649	G	T	100	PASS	AC=217;AF=0.0433307;AN=5008;NS=2504;DP=18134;EAS_AF=0.0109;AMR_AF=0.0274;AFR_AF=0.0113;EUR_AF=0.0388;SAS_AF=0.136;AA=G|||;VT=SNP
6	29452774	rs10484547	G	C	100	PASS	AC=758;AF=0.151358;AN=5008;NS=2504;DP=17875;EAS_AF=0.1766;AMR_AF=0.0663;AFR_AF=0.3026;EUR_AF=0.0268;SAS_AF=0.1094;AA=G|||;VT=SNP
6	29452958	rs16894964	T	C	100	PASS	AC=614;AF=0.122604;AN=5008;NS=2504;DP=17506;EAS_AF=0.126;AMR_AF=0.0648;AFR_AF=0.2655;EUR_AF=0.0268;SAS_AF=0.0654;AA=T|||;VT=SNP
6	29453136	rs16894967	G	C	100	PASS	AC=810;AF=0.161741;AN=5008;NS=2504;DP=15018;EAS_AF=0.1766;AMR_AF=0.0793;AFR_AF=0.3343;EUR_AF=0.0278;SAS_AF=0.1094;AA=C|||;VT=SNP
6	29453219	rs1233494	T	C	100	PASS	AC=105;AF=0.0209665;AN=5008;NS=2504;DP=13324;EAS_AF=0;AMR_AF=0.0202;AFR_AF=0.0129;EUR_AF=0.0736;SAS_AF=0;AA=T|||;VT=SNP
6	29453626	rs16894969	A	G	100	PASS	AC=809;AF=0.161542;AN=5008;NS=2504;DP=19261;EAS_AF=0.1766;AMR_AF=0.0793;AFR_AF=0.3336;EUR_AF=0.0278;SAS_AF=0.1094;AA=G|||;VT=SNP
6	29454489	rs2066951	T	G	100	PASS	AC=809;AF=0.161542;AN=5008;NS=2504;DP=20140;EAS_AF=0.1766;AMR_AF=0.0793;AFR_AF=0.3336;EUR_AF=0.0278;SAS_AF=0.1094;AA=G|||;VT=SNP;EX_TARGET
6	29455599	rs17184114	A	G	100	PASS	AC=614;AF=0.122604;AN=5008;NS=2504;DP=21863;EAS_AF=0.126;AMR_AF=0.0648;AFR_AF=0.2655;EUR_AF=0.0268;SAS_AF=0.0654;AA=A|||;VT=SNP;EX_TARGET
6	29455811	rs57396831	G	C	100	PASS	AC=809;AF=0.161542;AN=5008;NS=2504;DP=21713;EAS_AF=0.1766;AMR_AF=0.0793;AFR_AF=0.3336;EUR_AF=0.0278;SAS_AF=0.1094;AA=C|||;VT=SNP
6	29456021	rs9348832	G	A	100	PASS	AC=210;AF=0.0419329;AN=5008;NS=2504;DP=17195;EAS_AF=0.0615;AMR_AF=0.0533;AFR_AF=0.0023;EUR_AF=0.0278;SAS_AF=0.0818;AA=G|||;VT=SNP
6	29456172	rs9257869	G	T	100	PASS	AC=754;AF=0.150559;AN=5008;NS=2504;DP=18552;EAS_AF=0.247;AMR_AF=0.2003;AFR_AF=0.0393;EUR_AF=0.1441;SAS_AF=0.1728;AA=G|||;VT=SNP
6	29456654	rs11756938	C	T	100	PASS	AC=19;AF=0.00379393;AN=5008;NS=2504;DP=12766;EAS_AF=0.001;AMR_AF=0.0058;AFR_AF=0;EUR_AF=0.0139;SAS_AF=0;AA=C|||;VT=SNP
6	29456655	rs11752280	A	T	100	PASS	AC=19;AF=0.00379393;AN=5008;NS=2504;DP=12712;EAS_AF=0.001;AMR_AF=0.0058;AFR_AF=0;EUR_AF=0.0139;SAS_AF=0;AA=A|||;VT=SNP
6	29458241	rs1233493	A	G	100	PASS	AC=314;AF=0.0626997;AN=5008;NS=2504;DP=18126;EAS_AF=0.001;AMR_AF=0.0317;AFR_AF=0.1626;EUR_AF=0.0746;SAS_AF=0.001;AA=A|||;VT=SNP
6	29458477	rs1233492	A	G	100	PASS	AC=968;AF=0.193291;AN=5008;NS=2504;DP=9289;EAS_AF=0.1716;AMR_AF=0.2118;AFR_AF=0.0522;EUR_AF=0.2584;SAS_AF=0.3262;AA=A|||;VT=SNP
6	29459260	rs3128844	G	C	100	PASS	AC=3315;AF=0.661941;AN=5008;NS=2504;DP=24036;EAS_AF=0.624;AMR_AF=0.5937;AFR_AF=0.8041;EUR_AF=0.5547;SAS_AF=0.6677;AA=C|||;VT=SNP
6	29459769	rs56783728	C	G	100	PASS	AC=421;AF=0.0840655;AN=5008;NS=2504;DP=20727;EAS_AF=0.0456;AMR_AF=0.0548;AFR_AF=0.2239;EUR_AF=0.0249;SAS_AF=0.0164;AA=C|||;VT=SNP
6	29460984	rs141266054	T	C	100	PASS	AC=19;AF=0.00379393;AN=5008;NS=2504;DP=19582;EAS_AF=0;AMR_AF=0.0043;AFR_AF=0.0015;EUR_AF=0.0139;SAS_AF=0;AA=T|||;VT=SNP
6	29461730	rs1233491	G	C	100	PASS	AC=90;AF=0.0179712;AN=5008;NS=2504;DP=19313;EAS_AF=0;AMR_AF=0.0202;AFR_AF=0.0023;EUR_AF=0.0726;SAS_AF=0;AA=G|||;VT=SNP
6	29461914	rs1233490	A	G	100	PASS	AC=931;AF=0.185903;AN=5008;NS=2504;DP=20614;EAS_AF=0.1716;AMR_AF=0.2118;AFR_AF=0.0265;EUR_AF=0.2575;SAS_AF=0.3241;AA=A|||;VT=SNP
6	29462051	rs73400979	T	C	100	PASS	AC=516;AF=0.103035;AN=5008;NS=2504;DP=19222;EAS_AF=0.0962;AMR_AF=0.0548;AFR_AF=0.2247;EUR_AF=0.0249;SAS_AF=0.0603;AA=T|||;VT=SNP
6	29463043	rs1233489	T	A	100	PASS	AC=90;AF=0.0179712;AN=5008;NS=2504;DP=21855;EAS_AF=0;AMR_AF=0.0202;AFR_AF=0.0023;EUR_AF=0.0726;SAS_AF=0;AA=T|||;VT=SNP
6	29463280	rs11961131	T	A	100	PASS	AC=516;AF=0.103035;AN=5008;NS=2504;DP=19842;EAS_AF=0.0962;AMR_AF=0.0548;AFR_AF=0.2247;EUR_AF=0.0249;SAS_AF=0.0603;AA=T|||;VT=SNP
6	29463892	rs6906307	T	G	100	PASS	AC=516;AF=0.103035;AN=5008;NS=2504;DP=21470;EAS_AF=0.0962;AMR_AF=0.0548;AFR_AF=0.2247;EUR_AF=0.0249;SAS_AF=0.0603;AA=T|||;VT=SNP
6	29463968	rs6926506	C	A	100	PASS	AC=473;AF=0.0944489;AN=5008;NS=2504;DP=22351;EAS_AF=0.0724;AMR_AF=0.0548;AFR_AF=0.2247;EUR_AF=0.0249;SAS_AF=0.0409;AA=C|||;VT=SNP
6	29464365	rs6907220	T	C	100	PASS	AC=473;AF=0.0944489;AN=5008;NS=2504;DP=20294;EAS_AF=0.0724;AMR_AF=0.0548;AFR_AF=0.2247;EUR_AF=0.0249;SAS_AF=0.0409;AA=T|||;VT=SNP
6	29465713	rs73400985	C	G	100	PASS	AC=616;AF=0.123003;AN=5008;NS=2504;DP=17300;EAS_AF=0.0962;AMR_AF=0.0692;AFR_AF=0.292;EUR_AF=0.0258;SAS_AF=0.0603;AA=g|||;VT=SNP
6	29466608	rs2746147	G	A	100	PASS	AC=932;AF=0.186102;AN=5008;NS=2504;DP=17564;EAS_AF=0.1716;AMR_AF=0.2118;AFR_AF=0.0265;EUR_AF=0.2575;SAS_AF=0.3252;AA=g|||;VT=SNP
6	29466956	rs1345227	C	T	100	PASS	AC=3651;AF=0.729034;AN=5008;NS=2504;DP=18258;EAS_AF=0.6885;AMR_AF=0.6527;AFR_AF=0.8336;EUR_AF=0.5875;SAS_AF=0.8292;AA=T|||;VT=SNP
6	29467719	rs1233488	G	A	100	PASS	AC=94;AF=0.01877;AN=5008;NS=2504;DP=14104;EAS_AF=0;AMR_AF=0.0202;AFR_AF=0.0053;EUR_AF=0.0726;SAS_AF=0;AA=G|||;VT=SNP
6	29467852	rs11751445	G	A	100	PASS	AC=20;AF=0.00399361;AN=5008;NS=2504;DP=19053;EAS_AF=0.001;AMR_AF=0.0058;AFR_AF=0;EUR_AF=0.0149;SAS_AF=0;AA=G|||;VT=SNP
6	29468006	rs7766082	T	C	100	PASS	AC=619;AF=0.123602;AN=5008;NS=2504;DP=18395;EAS_AF=0.0962;AMR_AF=0.0706;AFR_AF=0.2935;EUR_AF=0.0258;SAS_AF=0.0603;AA=t|||;VT=SNP
6	29468091	rs35634518	G	A	100	PASS	AC=269;AF=0.0537141;AN=5008;NS=2504;DP=17635;EAS_AF=0.0645;AMR_AF=0.0548;AFR_AF=0.0076;EUR_AF=0.0328;SAS_AF=0.1258;AA=G|||;VT=SNP
6	29468304	rs7746356	C	G	100	PASS	AC=618;AF=0.123403;AN=5008;NS=2504;DP=19343;EAS_AF=0.0962;AMR_AF=0.0706;AFR_AF=0.2927;EUR_AF=0.0258;SAS_AF=0.0603;AA=G|||;VT=SNP
6	29468809	rs1233487	A	G	100	PASS	AC=1153;AF=0.230232;AN=5008;NS=2504;DP=21948;EAS_AF=0.248;AMR_AF=0.2565;AFR_AF=0.2375;EUR_AF=0.2386;SAS_AF=0.1748;AA=A|||;VT=SNP
6	29468968	rs9257873	T	G	100	PASS	AC=785;AF=0.156749;AN=5008;NS=2504;DP=21172;EAS_AF=0.247;AMR_AF=0.2118;AFR_AF=0.0507;EUR_AF=0.1511;SAS_AF=0.1738;AA=T|||;VT=SNP
6	29469652	rs1233486	G	A	100	PASS	AC=969;AF=0.19349;AN=5008;NS=2504;DP=17639;EAS_AF=0.1716;AMR_AF=0.2118;AFR_AF=0.0522;EUR_AF=0.2584;SAS_AF=0.3272;AA=G|||;VT=SNP
6	29469940	rs1234843	T	C	100	PASS	AC=1195;AF=0.238618;AN=5008;NS=2504;DP=15771;EAS_AF=0.1736;AMR_AF=0.2363;AFR_AF=0.1967;EUR_AF=0.2714;SAS_AF=0.3303;AA=T|||;VT=SNP
6	29470208	rs1233485	T	C	100	PASS	AC=1594;AF=0.318291;AN=5008;NS=2504;DP=18844;EAS_AF=0.2738;AMR_AF=0.2824;AFR_AF=0.3449;EUR_AF=0.2843;SAS_AF=0.3885;AA=C|||;VT=SNP
6	29470259	rs114246739	C	T	100	PASS	AC=26;AF=0.00519169;AN=5008;NS=2504;DP=19877;EAS_AF=0.001;AMR_AF=0.0115;AFR_AF=0.0015;EUR_AF=0.0139;SAS_AF=0.001;AA=C|||;VT=SNP
6	29470985	rs3131019	C	A	100	PASS	AC=3419;AF=0.682708;AN=5008;NS=2504;DP=21857;EAS_AF=0.6875;AMR_AF=0.6254;AFR_AF=0.6868;EUR_AF=0.5726;SAS_AF=0.8262;AA=A|||;VT=SNP
6	29472916	rs757256	C	T	100	PASS	AC=2246;AF=0.448482;AN=5008;NS=2504;DP=19303;EAS_AF=0.3462;AMR_AF=0.3804;AFR_AF=0.4902;EUR_AF=0.4135;SAS_AF=0.5818;AA=C|||;VT=SNP
6	29473337	rs78038104	C	T	100	PASS	AC=37;AF=0.00738818;AN=5008;NS=2504;DP=18926;EAS_AF=0.001;AMR_AF=0.0058;AFR_AF=0;EUR_AF=0.0278;SAS_AF=0.0041;AA=C|||;VT=SNP
6	29473501	rs3130858	C	A	100	PASS	AC=4788;AF=0.95607;AN=5008;NS=2504;DP=20171;EAS_AF=1;AMR_AF=0.938;AFR_AF=0.91;EUR_AF=0.9463;SAS_AF=0.9959;AA=A|||;VT=SNP
6	29474238	rs1005597	T	C	100	PASS	AC=2245;AF=0.448283;AN=5008;NS=2504;DP=16239;EAS_AF=0.3442;AMR_AF=0.3818;AFR_AF=0.4932;EUR_AF=0.4135;SAS_AF=0.5777;AA=T|||;VT=SNP
6	29474341	rs9257874	C	T	100	PASS	AC=819;AF=0.163538;AN=5008;NS=2504;DP=18269;EAS_AF=0.247;AMR_AF=0.2017;AFR_AF=0.0756;EUR_AF=0.1441;SAS_AF=0.1892;AA=C|||;VT=SNP
6	29474385	rs3130860	C	A	100	PASS	AC=2247;AF=0.448682;AN=5008;NS=2504;DP=18367;EAS_AF=0.3442;AMR_AF=0.3919;AFR_AF=0.4864;EUR_AF=0.4165;SAS_AF=0.5787;AA=C|||;VT=SNP
6	29474414	rs7451197	C	T	100	PASS	AC=815;AF=0.16274;AN=5008;NS=2504;DP=18459;EAS_AF=0.246;AMR_AF=0.2003;AFR_AF=0.0756;EUR_AF=0.1441;SAS_AF=0.1871;AA=C|||;VT=SNP
6	29474662	rs734959	G	A	100	PASS	AC=3427;AF=0.684305;AN=5008;NS=2504;DP=20521;EAS_AF=0.6875;AMR_AF=0.6311;AFR_AF=0.6906;EUR_AF=0.5736;SAS_AF=0.8241;AA=A|||;VT=SNP
6	29474824	rs734962	T	G	100	PASS	AC=3226;AF=0.644169;AN=5008;NS=2504;DP=2030;EAS_AF=0.6419;AMR_AF=0.598;AFR_AF=0.6104;EUR_AF=0.5616;SAS_AF=0.8098;AA=G|||;VT=SNP
6	29475039	rs734961	G	T	100	PASS	AC=818;AF=0.163339;AN=5008;NS=2504;DP=23842;EAS_AF=0.247;AMR_AF=0.2017;AFR_AF=0.0756;EUR_AF=0.1441;SAS_AF=0.1881;AA=G|||;VT=SNP
6	29475142	rs734960	C	T	100	PASS	AC=818;AF=0.163339;AN=5008;NS=2504;DP=20834;EAS_AF=0.247;AMR_AF=0.2017;AFR_AF=0.0756;EUR_AF=0.1441;SAS_AF=0.1881;AA=C|||;VT=SNP
6	29475467	rs1002187	G	C	100	PASS	AC=3044;AF=0.607827;AN=5008;NS=2504;DP=20610;EAS_AF=0.5893;AMR_AF=0.5836;AFR_AF=0.5567;EUR_AF=0.5577;SAS_AF=0.7648;AA=G|||;VT=SNP
6	29475682	rs1233482	C	A	100	PASS	AC=968;AF=0.193291;AN=5008;NS=2504;DP=23225;EAS_AF=0.1716;AMR_AF=0.2118;AFR_AF=0.0522;EUR_AF=0.2575;SAS_AF=0.3272;AA=C|||;VT=SNP
6	29475902	rs3131020	C	T	100	PASS	AC=2376;AF=0.474441;AN=5008;NS=2504;DP=20658;EAS_AF=0.3681;AMR_AF=0.3919;AFR_AF=0.5545;EUR_AF=0.4145;SAS_AF=0.5961;AA=C|||;VT=SNP
6	29476142	rs3131021	A	G	100	PASS	AC=3160;AF=0.63099;AN=5008;NS=2504;DP=20874;EAS_AF=0.6151;AMR_AF=0.5937;AFR_AF=0.6044;EUR_AF=0.5586;SAS_AF=0.7843;AA=G|||;VT=SNP
6	29476235	rs144631938	C	T	100	PASS	AC=34;AF=0.00678914;AN=5008;NS=2504;DP=17886;EAS_AF=0.003;AMR_AF=0.0144;AFR_AF=0.0015;EUR_AF=0.0169;SAS_AF=0.002;AA=C|||;VT=SNP
6	29476325	rs3128847	T	C	100	PASS	AC=4027;AF=0.804113;AN=5008;NS=2504;DP=17261;EAS_AF=0.8105;AMR_AF=0.7594;AFR_AF=0.6997;EUR_AF=0.8698;SAS_AF=0.9029;AA=C|||;VT=SNP
6	29476508	rs9257877	G	T	100	PASS	AC=639;AF=0.127596;AN=5008;NS=2504;DP=21482;EAS_AF=0.1796;AMR_AF=0.1787;AFR_AF=0.118;EUR_AF=0.1044;SAS_AF=0.0746;AA=G|||;VT=SNP
6	29476684	rs3131022	C	G	100	PASS	AC=2306;AF=0.460463;AN=5008;NS=2504;DP=19484;EAS_AF=0.3462;AMR_AF=0.4035;AFR_AF=0.5227;EUR_AF=0.4195;SAS_AF=0.5767;AA=C|||;VT=SNP
6	29476832	rs35174396	T	C	100	PASS	AC=325;AF=0.0648962;AN=5008;NS=2504;DP=22221;EAS_AF=0.0685;AMR_AF=0.0605;AFR_AF=0.031;EUR_AF=0.0348;SAS_AF=0.1411;AA=T|||;VT=SNP
6	29477133	rs35617617	G	A	100	PASS	AC=322;AF=0.0642971;AN=5008;NS=2504;DP=20786;EAS_AF=0.0665;AMR_AF=0.0605;AFR_AF=0.0303;EUR_AF=0.0348;SAS_AF=0.1411;AA=G|||;VT=SNP
6	29477240	rs1557820	C	T	100	PASS	AC=2313;AF=0.461861;AN=5008;NS=2504;DP=21128;EAS_AF=0.3502;AMR_AF=0.4006;AFR_AF=0.528;EUR_AF=0.4175;SAS_AF=0.5767;AA=C|||;VT=SNP
6	29477273	rs1557819	A	C	100	PASS	AC=2456;AF=0.490415;AN=5008;NS=2504;DP=20756;EAS_AF=0.381;AMR_AF=0.4078;AFR_AF=0.5938;EUR_AF=0.4185;SAS_AF=0.5961;AA=C|||;VT=SNP
6	29477295	rs4959120	G	C	100	PASS	AC=513;AF=0.102436;AN=5008;NS=2504;DP=20311;EAS_AF=0.2321;AMR_AF=0.1643;AFR_AF=0.0053;EUR_AF=0.1044;SAS_AF=0.0542;AA=G|||;VT=SNP
6	29477414	rs1233480	C	T	100	PASS	AC=422;AF=0.0842652;AN=5008;NS=2504;DP=21177;EAS_AF=0;AMR_AF=0.0576;AFR_AF=0.2216;EUR_AF=0.0885;SAS_AF=0;AA=C|||;VT=SNP
6	29477640	rs2107188	G	C	100	PASS	AC=2125;AF=0.424321;AN=5008;NS=2504;DP=21756;EAS_AF=0.2381;AMR_AF=0.3948;AFR_AF=0.5113;EUR_AF=0.4165;SAS_AF=0.5276;AA=G|||;VT=SNP
6	29477783	rs2158281	C	G	100	PASS	AC=2425;AF=0.484225;AN=5008;NS=2504;DP=20048;EAS_AF=0.3502;AMR_AF=0.4078;AFR_AF=0.5938;EUR_AF=0.4185;SAS_AF=0.5961;AA=G|||;VT=SNP
6	29477821	rs1233478	G	T	100	PASS	AC=1173;AF=0.234225;AN=5008;NS=2504;DP=20399;EAS_AF=0.0942;AMR_AF=0.1787;AFR_AF=0.4516;EUR_AF=0.16;SAS_AF=0.2004;AA=G|||;VT=SNP
6	29477857	rs9357082	T	C	100	PASS	AC=322;AF=0.0642971;AN=5008;NS=2504;DP=21128;EAS_AF=0.0665;AMR_AF=0.0605;AFR_AF=0.0303;EUR_AF=0.0348;SAS_AF=0.1411;AA=T|||;VT=SNP
6	29478170	rs2285792	A	G	100	PASS	AC=760;AF=0.151757;AN=5008;NS=2504;DP=15751;EAS_AF=0.245;AMR_AF=0.1988;AFR_AF=0.034;EUR_AF=0.1441;SAS_AF=0.1892;AA=A|||;VT=SNP
6	29478301	rs2285791	C	T	100	PASS	AC=867;AF=0.173123;AN=5008;NS=2504;DP=18004;EAS_AF=0.2718;AMR_AF=0.2003;AFR_AF=0.0726;EUR_AF=0.1481;SAS_AF=0.2137;AA=C|||;VT=SNP
6	29479512	rs1233477	C	T	100	PASS	AC=978;AF=0.195288;AN=5008;NS=2504;DP=18969;EAS_AF=0.1766;AMR_AF=0.2291;AFR_AF=0.0386;EUR_AF=0.2674;SAS_AF=0.3282;AA=C|||;VT=SNP
6	29479533	rs1010408	T	A	100	PASS	AC=2270;AF=0.453275;AN=5008;NS=2504;DP=19160;EAS_AF=0.2946;AMR_AF=0.4078;AFR_AF=0.5567;EUR_AF=0.4165;SAS_AF=0.547;AA=A|||;VT=SNP
6	29480224	rs385816	G	A	100	PASS	AC=469;AF=0.0936502;AN=5008;NS=2504;DP=21332;EAS_AF=0.001;AMR_AF=0.0648;AFR_AF=0.2534;EUR_AF=0.0875;SAS_AF=0;AA=G|||;VT=SNP
6	29480556	rs3130849	A	G	100	PASS	AC=3487;AF=0.696286;AN=5008;NS=2504;DP=17701;EAS_AF=0.6935;AMR_AF=0.6412;AFR_AF=0.7224;EUR_AF=0.5775;SAS_AF=0.8252;AA=G|||;VT=SNP
6	29480993	rs3094572	T	C	100	PASS	AC=3411;AF=0.68111;AN=5008;NS=2504;DP=19059;EAS_AF=0.6935;AMR_AF=0.6254;AFR_AF=0.6778;EUR_AF=0.5726;SAS_AF=0.8241;AA=c|||;VT=SNP
6	29481876	rs2107190	A	G	100	PASS	AC=2267;AF=0.452676;AN=5008;NS=2504;DP=22438;EAS_AF=0.2927;AMR_AF=0.4078;AFR_AF=0.556;EUR_AF=0.4165;SAS_AF=0.547;AA=g|||;VT=SNP
6	29481948	rs1010409	G	A	100	PASS	AC=2254;AF=0.45008;AN=5008;NS=2504;DP=22911;EAS_AF=0.2927;AMR_AF=0.4063;AFR_AF=0.5469;EUR_AF=0.4165;SAS_AF=0.547;AA=a|||;VT=SNP
6	29482128	rs1362075	A	G	100	PASS	AC=3420;AF=0.682907;AN=5008;NS=2504;DP=19715;EAS_AF=0.6915;AMR_AF=0.6268;AFR_AF=0.6853;EUR_AF=0.5726;SAS_AF=0.8241;AA=g|||;VT=SNP
6	29482133	rs17184164	A	T	100	PASS	AC=217;AF=0.0433307;AN=5008;NS=2504;DP=19823;EAS_AF=0.0109;AMR_AF=0.0274;AFR_AF=0.0113;EUR_AF=0.0388;SAS_AF=0.136;AA=a|||;VT=SNP
6	29482432	rs2523433	C	T	100	PASS	AC=977;AF=0.195088;AN=5008;NS=2504;DP=20306;EAS_AF=0.1746;AMR_AF=0.2291;AFR_AF=0.0393;EUR_AF=0.2674;SAS_AF=0.3282;AA=c|||;VT=SNP
6	29482797	rs17177765	G	A	100	PASS	AC=34;AF=0.00678914;AN=5008;NS=2504;DP=22813;EAS_AF=0.003;AMR_AF=0.0144;AFR_AF=0.0015;EUR_AF=0.0169;SAS_AF=0.002;AA=g|||;VT=SNP
6	29483019	rs9257879	C	G	100	PASS	AC=867;AF=0.173123;AN=5008;NS=2504;DP=18101;EAS_AF=0.2718;AMR_AF=0.2003;AFR_AF=0.0726;EUR_AF=0.1481;SAS_AF=0.2137;AA=c|||;VT=SNP
6	29483062	rs114572153	T	C	100	PASS	AC=55;AF=0.0109824;AN=5008;NS=2504;DP=18308;EAS_AF=0.001;AMR_AF=0.0072;AFR_AF=0;EUR_AF=0.0457;SAS_AF=0.0031;AA=t|||;VT=SNP
6	29483193	rs3094571	G	A	100	PASS	AC=2222;AF=0.44369;AN=5008;NS=2504;DP=20123;EAS_AF=0.2708;AMR_AF=0.4078;AFR_AF=0.553;EUR_AF=0.4165;SAS_AF=0.5276;AA=g|||;VT=SNP
6	29483200	rs3094570	G	A	100	PASS	AC=1725;AF=0.344449;AN=5008;NS=2504;DP=20651;EAS_AF=0.2312;AMR_AF=0.3213;AFR_AF=0.3903;EUR_AF=0.3459;SAS_AF=0.4141;AA=g|||;VT=SNP
6	29483598	rs3130852	A	G	100	PASS	AC=3420;AF=0.682907;AN=5008;NS=2504;DP=17379;EAS_AF=0.6935;AMR_AF=0.6268;AFR_AF=0.6838;EUR_AF=0.5726;SAS_AF=0.8241;AA=a|||;VT=SNP
6	29483620	rs3094569	A	T	100	PASS	AC=468;AF=0.0934505;AN=5008;NS=2504;DP=17006;EAS_AF=0.001;AMR_AF=0.0648;AFR_AF=0.2526;EUR_AF=0.0875;SAS_AF=0;AA=a|||;VT=SNP
6	29483839	rs1592412	T	G	100	PASS	AC=3325;AF=0.663938;AN=5008;NS=2504;DP=17880;EAS_AF=0.6935;AMR_AF=0.6196;AFR_AF=0.6165;EUR_AF=0.5716;SAS_AF=0.8241;AA=t|||;VT=SNP
6	29483911	rs1592411	C	T	100	PASS	AC=2132;AF=0.425719;AN=5008;NS=2504;DP=18373;EAS_AF=0.2708;AMR_AF=0.4006;AFR_AF=0.4887;EUR_AF=0.4155;SAS_AF=0.5286;AA=c|||;VT=SNP
6	29483968	rs1592410	C	T	100	PASS	AC=2128;AF=0.42492;AN=5008;NS=2504;DP=19176;EAS_AF=0.2708;AMR_AF=0.4006;AFR_AF=0.4864;EUR_AF=0.4155;SAS_AF=0.5276;AA=c|||;VT=SNP
6	29484110	rs2523432	G	A	100	PASS	AC=447;AF=0.0892572;AN=5008;NS=2504;DP=20090;EAS_AF=0.001;AMR_AF=0.0562;AFR_AF=0.2451;EUR_AF=0.0825;SAS_AF=0;AA=g|||;VT=SNP
6	29484215	rs2523431	G	T	100	PASS	AC=94;AF=0.01877;AN=5008;NS=2504;DP=20119;EAS_AF=0;AMR_AF=0.0202;AFR_AF=0.0053;EUR_AF=0.0726;SAS_AF=0;AA=g|||;VT=SNP
6	29484381	rs3094566	G	A	100	PASS	AC=2180;AF=0.435304;AN=5008;NS=2504;DP=18928;EAS_AF=0.2976;AMR_AF=0.4006;AFR_AF=0.4887;EUR_AF=0.4145;SAS_AF=0.5511;AA=g|||;VT=SNP
6	29484666	rs1015869	G	A	100	PASS	AC=2131;AF=0.425519;AN=5008;NS=2504;DP=20919;EAS_AF=0.2708;AMR_AF=0.4006;AFR_AF=0.4887;EUR_AF=0.4145;SAS_AF=0.5286;AA=g|||;VT=SNP
6	29484721	rs9257886	T	C	100	PASS	AC=864;AF=0.172524;AN=5008;NS=2504;DP=22151;EAS_AF=0.2718;AMR_AF=0.2003;AFR_AF=0.0711;EUR_AF=0.1481;SAS_AF=0.2127;AA=t|||;VT=SNP
6	29485289	rs9257887	G	A	100	PASS	AC=1188;AF=0.23722;AN=5008;NS=2504;DP=18686;EAS_AF=0.4226;AMR_AF=0.2176;AFR_AF=0.1233;EUR_AF=0.1561;SAS_AF=0.2975;AA=g|||;VT=SNP
6	29485373	rs1015868	C	T	100	PASS	AC=2131;AF=0.425519;AN=5008;NS=2504;DP=19999;EAS_AF=0.2708;AMR_AF=0.4006;AFR_AF=0.4887;EUR_AF=0.4145;SAS_AF=0.5286;AA=c|||;VT=SNP
6	29485455	rs146357591	C	T	100	PASS	AC=32;AF=0.00638978;AN=5008;NS=2504;DP=22203;EAS_AF=0.001;AMR_AF=0.0043;AFR_AF=0.0015;EUR_AF=0.0179;SAS_AF=0.0082;AA=c|||;VT=SNP
6	29485879	rs28986287	T	C	100	PASS	AC=55;AF=0.0109824;AN=5008;NS=2504;DP=21814;EAS_AF=0.001;AMR_AF=0.0187;AFR_AF=0.0008;EUR_AF=0.0318;SAS_AF=0.0082;AA=T|||;VT=SNP
6	29486065	rs2189372	A	G	100	PASS	AC=2225;AF=0.444289;AN=5008;NS=2504;DP=21507;EAS_AF=0.2708;AMR_AF=0.4078;AFR_AF=0.5545;EUR_AF=0.4155;SAS_AF=0.5297;AA=G|||;VT=SNP
6	29486070	rs3130854	A	G	100	PASS	AC=3409;AF=0.680711;AN=5008;NS=2504;DP=21295;EAS_AF=0.6935;AMR_AF=0.6254;AFR_AF=0.6762;EUR_AF=0.5716;SAS_AF=0.8252;AA=G|||;VT=SNP
6	29486215	rs2859876	G	C	100	PASS	AC=2134;AF=0.426118;AN=5008;NS=2504;DP=20677;EAS_AF=0.2718;AMR_AF=0.402;AFR_AF=0.4894;EUR_AF=0.4145;SAS_AF=0.5286;AA=G|||;VT=SNP
6	29486299	rs3094565	G	A	100	PASS	AC=2225;AF=0.444289;AN=5008;NS=2504;DP=18905;EAS_AF=0.2708;AMR_AF=0.4078;AFR_AF=0.5545;EUR_AF=0.4155;SAS_AF=0.5297;AA=G|||;VT=SNP
6	29486303	rs9257888	C	T	100	PASS	AC=1142;AF=0.228035;AN=5008;NS=2504;DP=18744;EAS_AF=0.3988;AMR_AF=0.2176;AFR_AF=0.1218;EUR_AF=0.1571;SAS_AF=0.2761;AA=C|||;VT=SNP
6	29486345	rs3094564	C	T	100	PASS	AC=3408;AF=0.680511;AN=5008;NS=2504;DP=17601;EAS_AF=0.6935;AMR_AF=0.6254;AFR_AF=0.6762;EUR_AF=0.5716;SAS_AF=0.8241;AA=T|||;VT=SNP
6	29486568	rs9257889	C	G	100	PASS	AC=759;AF=0.151558;AN=5008;NS=2504;DP=18810;EAS_AF=0.245;AMR_AF=0.1988;AFR_AF=0.034;EUR_AF=0.1441;SAS_AF=0.1881;AA=C|||;VT=SNP
6	29486908	rs9257890	C	T	100	PASS	AC=760;AF=0.151757;AN=5008;NS=2504;DP=20437;EAS_AF=0.245;AMR_AF=0.1988;AFR_AF=0.0348;EUR_AF=0.1441;SAS_AF=0.1881;AA=C|||;VT=SNP
6	29487181	rs72831470	T	C	100	PASS	AC=85;AF=0.0169728;AN=5008;NS=2504;DP=19982;EAS_AF=0.0109;AMR_AF=0.0058;AFR_AF=0.0008;EUR_AF=0.0219;SAS_AF=0.0481;AA=T|||;VT=SNP
6	29487282	rs2523430	G	A	100	PASS	AC=3390;AF=0.676917;AN=5008;NS=2504;DP=18579;EAS_AF=0.6895;AMR_AF=0.6225;AFR_AF=0.7171;EUR_AF=0.504;SAS_AF=0.8262;AA=A|||;VT=SNP
6	29487535	rs9468541	G	A	100	PASS	AC=866;AF=0.172923;AN=5008;NS=2504;DP=20529;EAS_AF=0.0853;AMR_AF=0.1398;AFR_AF=0.3411;EUR_AF=0.0855;SAS_AF=0.1493;AA=G|||;VT=SNP
6	29487968	rs12210150	C	T	100	PASS	AC=277;AF=0.0553115;AN=5008;NS=2504;DP=22450;EAS_AF=0.0129;AMR_AF=0.0749;AFR_AF=0.0098;EUR_AF=0.172;SAS_AF=0.0266;AA=C|||;VT=SNP
6	29488249	rs2745400	A	G	100	PASS	AC=2417;AF=0.482628;AN=5008;NS=2504;DP=15938;EAS_AF=0.494;AMR_AF=0.3991;AFR_AF=0.6256;EUR_AF=0.495;SAS_AF=0.3241;AA=G|||;VT=SNP
6	29488416	rs2523429	G	T	100	PASS	AC=2404;AF=0.480032;AN=5008;NS=2504;DP=17658;EAS_AF=0.494;AMR_AF=0.4006;AFR_AF=0.6271;EUR_AF=0.4801;SAS_AF=0.3231;AA=T|||;VT=SNP
6	29488478	rs2745401	A	G	100	PASS	AC=2062;AF=0.411741;AN=5008;NS=2504;DP=17954;EAS_AF=0.4563;AMR_AF=0.4107;AFR_AF=0.3797;EUR_AF=0.4851;SAS_AF=0.3344;AA=G|||;VT=SNP
6	29488637	rs1419644	A	T	100	PASS	AC=553;AF=0.110423;AN=5008;NS=2504;DP=17365;EAS_AF=0.0942;AMR_AF=0.0447;AFR_AF=0.2655;EUR_AF=0.0249;SAS_AF=0.0521;AA=a|||;VT=SNP
6	29489048	rs724078	G	A	100	PASS	AC=2131;AF=0.425519;AN=5008;NS=2504;DP=20362;EAS_AF=0.2837;AMR_AF=0.3876;AFR_AF=0.6021;EUR_AF=0.3439;SAS_AF=0.4438;AA=a|||;VT=SNP
6	29489344	rs73402729	G	T	100	PASS	AC=418;AF=0.0834665;AN=5008;NS=2504;DP=17665;EAS_AF=0.0575;AMR_AF=0.0634;AFR_AF=0.2088;EUR_AF=0.0229;SAS_AF=0.0174;AA=t|||;VT=SNP
6	29489972	rs73402731	T	C	100	PASS	AC=343;AF=0.0684904;AN=5008;NS=2504;DP=14869;EAS_AF=0.0575;AMR_AF=0.0476;AFR_AF=0.1649;EUR_AF=0.0169;SAS_AF=0.0174;AA=t|||;VT=SNP
6	29491034	rs2745402	C	G	100	PASS	AC=1536;AF=0.306709;AN=5008;NS=2504;DP=16092;EAS_AF=0.38;AMR_AF=0.3228;AFR_AF=0.1929;EUR_AF=0.4612;SAS_AF=0.2147;AA=c|||;VT=SNP
6	29491923	rs1592409	C	G	100	PASS	AC=1876;AF=0.374601;AN=5008;NS=2504;DP=15246;EAS_AF=0.4107;AMR_AF=0.3458;AFR_AF=0.3601;EUR_AF=0.4622;SAS_AF=0.2873;AA=c|||;VT=SNP
6	29492068	rs73402733	C	T	100	PASS	AC=451;AF=0.0900559;AN=5008;NS=2504;DP=16385;EAS_AF=0.0575;AMR_AF=0.0677;AFR_AF=0.2322;EUR_AF=0.0219;SAS_AF=0.0174;AA=t|||;VT=SNP
6	29493008	rs2523427	C	T	100	PASS	AC=2404;AF=0.480032;AN=5008;NS=2504;DP=18230;EAS_AF=0.494;AMR_AF=0.4193;AFR_AF=0.6104;EUR_AF=0.4891;SAS_AF=0.3231;AA=T|||;VT=SNP
6	29493086	rs115286515	C	G	100	PASS	AC=115;AF=0.0229633;AN=5008;NS=2504;DP=20524;EAS_AF=0.0109;AMR_AF=0.0202;AFR_AF=0.0068;EUR_AF=0.0626;SAS_AF=0.0184;AA=C|||;VT=SNP
6	29493144	rs3131023	C	T	100	PASS	AC=4780;AF=0.954473;AN=5008;NS=2504;DP=20645;EAS_AF=1;AMR_AF=0.9366;AFR_AF=0.9039;EUR_AF=0.9473;SAS_AF=0.9959;AA=T|||;VT=SNP
6	29493171	rs2745403	A	G	100	PASS	AC=1332;AF=0.265974;AN=5008;NS=2504;DP=20090;EAS_AF=0.2966;AMR_AF=0.317;AFR_AF=0.143;EUR_AF=0.4622;SAS_AF=0.1626;AA=A|||;VT=SNP
6	29493261	rs58008302	G	A	100	PASS	AC=395;AF=0.0788738;AN=5008;NS=2504;DP=19977;EAS_AF=0.129;AMR_AF=0.0418;AFR_AF=0.1225;EUR_AF=0.0119;SAS_AF=0.0634;AA=G|||;VT=SNP
6	29493331	rs28757225	T	A	100	PASS	AC=85;AF=0.0169728;AN=5008;NS=2504;DP=18684;EAS_AF=0;AMR_AF=0.0187;AFR_AF=0.0023;EUR_AF=0.0666;SAS_AF=0.002;AA=T|||;VT=SNP
6	29493770	rs1073339	A	G	100	PASS	AC=2313;AF=0.461861;AN=5008;NS=2504;DP=18316;EAS_AF=0.4444;AMR_AF=0.4207;AFR_AF=0.6097;EUR_AF=0.4901;SAS_AF=0.2802;AA=G|||;VT=SNP
6	29493984	rs1073340	A	T	100	PASS	AC=2405;AF=0.480232;AN=5008;NS=2504;DP=19525;EAS_AF=0.495;AMR_AF=0.4193;AFR_AF=0.6089;EUR_AF=0.4891;SAS_AF=0.3252;AA=T|||;VT=SNP
6	29494241	rs2523425	C	T	100	PASS	AC=1494;AF=0.298323;AN=5008;NS=2504;DP=19926;EAS_AF=0.3046;AMR_AF=0.3329;AFR_AF=0.2126;EUR_AF=0.4632;SAS_AF=0.2137;AA=C|||;VT=SNP
6	29494897	rs969931	T	G	100	PASS	AC=2404;AF=0.480032;AN=5008;NS=2504;DP=20480;EAS_AF=0.494;AMR_AF=0.4193;AFR_AF=0.6089;EUR_AF=0.4891;SAS_AF=0.3252;AA=G|||;VT=SNP
6	29495280	rs6933331	G	A	100	PASS	AC=396;AF=0.0790735;AN=5008;NS=2504;DP=21421;EAS_AF=0.129;AMR_AF=0.0418;AFR_AF=0.1233;EUR_AF=0.0119;SAS_AF=0.0634;AA=G|||;VT=SNP
6	29495815	rs6913746	T	C	100	PASS	AC=1104;AF=0.220447;AN=5008;NS=2504;DP=18229;EAS_AF=0.1984;AMR_AF=0.1037;AFR_AF=0.4834;EUR_AF=0.0298;SAS_AF=0.1667;AA=C|||;VT=SNP
6	29496083	rs2745406	T	C	100	PASS	AC=2241;AF=0.447484;AN=5008;NS=2504;DP=22195;EAS_AF=0.4861;AMR_AF=0.4035;AFR_AF=0.5386;EUR_AF=0.4881;SAS_AF=0.274;AA=C|||;VT=SNP
6	29496220	rs6939431	G	A	100	PASS	AC=173;AF=0.0345447;AN=5008;NS=2504;DP=22017;EAS_AF=0;AMR_AF=0.0288;AFR_AF=0.0953;EUR_AF=0.0249;SAS_AF=0.002;AA=G|||;VT=SNP
6	29496664	rs1233427	C	T	100	PASS	AC=1511;AF=0.301717;AN=5008;NS=2504;DP=20166;EAS_AF=0.3056;AMR_AF=0.3329;AFR_AF=0.2247;EUR_AF=0.4632;SAS_AF=0.2137;AA=C|||;VT=SNP
6	29496876	rs9257901	C	G	100	PASS	AC=534;AF=0.106629;AN=5008;NS=2504;DP=18232;EAS_AF=0.253;AMR_AF=0.1585;AFR_AF=0.0053;EUR_AF=0.0954;SAS_AF=0.0675;AA=C|||;VT=SNP
6	29497002	rs9501677	G	A	100	PASS	AC=864;AF=0.172524;AN=5008;NS=2504;DP=15925;EAS_AF=0.1647;AMR_AF=0.0865;AFR_AF=0.3956;EUR_AF=0.0258;SAS_AF=0.091;AA=A|||;VT=SNP
6	29497569	rs9468549	G	A	100	PASS	AC=173;AF=0.0345447;AN=5008;NS=2504;DP=17395;EAS_AF=0;AMR_AF=0.0288;AFR_AF=0.0953;EUR_AF=0.0249;SAS_AF=0.002;AA=G|||;VT=SNP
6	29497981	rs144210691	G	C	100	PASS	AC=173;AF=0.0345447;AN=5008;NS=2504;DP=16817;EAS_AF=0;AMR_AF=0.0288;AFR_AF=0.0953;EUR_AF=0.0249;SAS_AF=0.002;AA=G|||;VT=SNP
6	29498102	rs1233426	C	T	100	PASS	AC=1512;AF=0.301917;AN=5008;NS=2504;DP=19273;EAS_AF=0.3056;AMR_AF=0.3329;AFR_AF=0.2247;EUR_AF=0.4642;SAS_AF=0.2137;AA=C|||;VT=SNP
6	29498423	rs6908631	C	A	100	PASS	AC=396;AF=0.0790735;AN=5008;NS=2504;DP=22208;EAS_AF=0.129;AMR_AF=0.0418;AFR_AF=0.1233;EUR_AF=0.0119;SAS_AF=0.0634;AA=C|||;VT=SNP
6	29498497	rs1233425	G	C	100	PASS	AC=2421;AF=0.483427;AN=5008;NS=2504;DP=20885;EAS_AF=0.495;AMR_AF=0.4193;AFR_AF=0.6203;EUR_AF=0.4901;SAS_AF=0.3252;AA=C|||;VT=SNP
6	29499301	rs1233423	C	T	100	PASS	AC=1324;AF=0.264377;AN=5008;NS=2504;DP=18294;EAS_AF=0.2966;AMR_AF=0.317;AFR_AF=0.1384;EUR_AF=0.4602;SAS_AF=0.1626;AA=C|||;VT=SNP
6	29499416	rs362546	T	C	100	PASS	AC=1510;AF=0.301518;AN=5008;NS=2504;DP=21086;EAS_AF=0.3056;AMR_AF=0.3314;AFR_AF=0.2247;EUR_AF=0.4632;SAS_AF=0.2137;AA=C|||;VT=SNP
6	29499505	rs909968	C	T	100	PASS	AC=1333;AF=0.266174;AN=5008;NS=2504;DP=20683;EAS_AF=0.2966;AMR_AF=0.317;AFR_AF=0.143;EUR_AF=0.4632;SAS_AF=0.1626;AA=C|||;VT=SNP
6	29499537	rs909967	T	C	100	PASS	AC=2422;AF=0.483626;AN=5008;NS=2504;DP=20702;EAS_AF=0.495;AMR_AF=0.4193;AFR_AF=0.6203;EUR_AF=0.4911;SAS_AF=0.3252;AA=C|||;VT=SNP
6	29500091	rs73402748	G	C	100	PASS	AC=392;AF=0.0782748;AN=5008;NS=2504;DP=18587;EAS_AF=0.129;AMR_AF=0.0418;AFR_AF=0.1203;EUR_AF=0.0119;SAS_AF=0.0634;AA=G|||;VT=SNP
6	29500225	rs886381	C	T	100	PASS	AC=916;AF=0.182907;AN=5008;NS=2504;DP=20605;EAS_AF=0.1746;AMR_AF=0.2075;AFR_AF=0.0219;EUR_AF=0.2465;SAS_AF=0.3262;AA=C|||;VT=SNP
6	29500287	rs362544	T	C	100	PASS	AC=2376;AF=0.474441;AN=5008;NS=2504;DP=18843;EAS_AF=0.4702;AMR_AF=0.4193;AFR_AF=0.6203;EUR_AF=0.4901;SAS_AF=0.3047;AA=C|||;VT=SNP
6	29500291	rs6920668	G	A	100	PASS	AC=393;AF=0.0784744;AN=5008;NS=2504;DP=18757;EAS_AF=0.129;AMR_AF=0.0418;AFR_AF=0.1203;EUR_AF=0.0119;SAS_AF=0.0644;AA=G|||;VT=SNP
6	29500346	rs9257902	C	T	100	PASS	AC=526;AF=0.105032;AN=5008;NS=2504;DP=19253;EAS_AF=0.254;AMR_AF=0.147;AFR_AF=0.0053;EUR_AF=0.0944;SAS_AF=0.0675;AA=C|||;VT=SNP
6	29500412	rs1233422	T	C	100	PASS	AC=1562;AF=0.311901;AN=5008;NS=2504;DP=19979;EAS_AF=0.3304;AMR_AF=0.3329;AFR_AF=0.2254;EUR_AF=0.4642;SAS_AF=0.2382;AA=C|||;VT=SNP
6	29500643	rs2745407	C	T	100	PASS	AC=916;AF=0.182907;AN=5008;NS=2504;DP=19062;EAS_AF=0.1746;AMR_AF=0.2075;AFR_AF=0.0219;EUR_AF=0.2465;SAS_AF=0.3262;AA=C|||;VT=SNP
6	29500927	rs9468551	C	T	100	PASS	AC=904;AF=0.180511;AN=5008;NS=2504;DP=20795;EAS_AF=0.1895;AMR_AF=0.0865;AFR_AF=0.3918;EUR_AF=0.0258;SAS_AF=0.1115;AA=C|||;VT=SNP
6	29501017	rs115117484	G	A	100	PASS	AC=10;AF=0.00199681;AN=5008;NS=2504;DP=19286;EAS_AF=0;AMR_AF=0.0029;AFR_AF=0.0008;EUR_AF=0.007;SAS_AF=0;AA=g|||;VT=SNP
6	29501037	rs9968	C	G	100	PASS	AC=1526;AF=0.304712;AN=5008;NS=2504;DP=19457;EAS_AF=0.2966;AMR_AF=0.3487;AFR_AF=0.2511;EUR_AF=0.4891;SAS_AF=0.1646;AA=c|||;VT=SNP
6	29501299	rs1052477	A	G	100	PASS	AC=212;AF=0.0423323;AN=5008;NS=2504;DP=20561;EAS_AF=0.0129;AMR_AF=0.0274;AFR_AF=0.0038;EUR_AF=0.0388;SAS_AF=0.1391;AA=A|||;VT=SNP
6	29501514	rs1233421	C	A	100	PASS	AC=1926;AF=0.384585;AN=5008;NS=2504;DP=16614;EAS_AF=0.3075;AMR_AF=0.3905;AFR_AF=0.5113;EUR_AF=0.502;SAS_AF=0.1677;AA=A|||;VT=SNP
6	29501792	rs11964095	C	A	100	PASS	AC=601;AF=0.120008;AN=5008;NS=2504;DP=16849;EAS_AF=0.0198;AMR_AF=0.0605;AFR_AF=0.3563;EUR_AF=0.0149;SAS_AF=0.0542;AA=C|||;VT=SNP
6	29501920	rs2745408	C	G	100	PASS	AC=1601;AF=0.319688;AN=5008;NS=2504;DP=18428;EAS_AF=0.3462;AMR_AF=0.3458;AFR_AF=0.2383;EUR_AF=0.4891;SAS_AF=0.2096;AA=C|||;VT=SNP
6	29501924	rs2745409	G	A	100	PASS	AC=2200;AF=0.439297;AN=5008;NS=2504;DP=18202;EAS_AF=0.3661;AMR_AF=0.4063;AFR_AF=0.5938;EUR_AF=0.503;SAS_AF=0.2638;AA=g|||;VT=SNP
6	29502128	rs6456964	C	T	100	PASS	AC=1000;AF=0.199681;AN=5008;NS=2504;DP=19852;EAS_AF=0.1488;AMR_AF=0.1023;AFR_AF=0.4818;EUR_AF=0.0268;SAS_AF=0.1176;AA=T|||;VT=SNP
6	29502568	rs7739905	G	A	100	PASS	AC=396;AF=0.0790735;AN=5008;NS=2504;DP=16930;EAS_AF=0.129;AMR_AF=0.0418;AFR_AF=0.1233;EUR_AF=0.0119;SAS_AF=0.0634;AA=G|||;VT=SNP
6	29502630	rs7739937	G	C	100	PASS	AC=669;AF=0.133586;AN=5008;NS=2504;DP=19621;EAS_AF=0.1875;AMR_AF=0.0576;AFR_AF=0.205;EUR_AF=0.0129;SAS_AF=0.1595;AA=G|||;VT=SNP
6	29503323	rs1233420	A	G	100	PASS	AC=2586;AF=0.516374;AN=5008;NS=2504;DP=20194;EAS_AF=0.4821;AMR_AF=0.4524;AFR_AF=0.7194;EUR_AF=0.5129;SAS_AF=0.3262;AA=G|||;VT=SNP
6	29504206	rs2223611	G	A	100	PASS	AC=1894;AF=0.378195;AN=5008;NS=2504;DP=18602;EAS_AF=0.4127;AMR_AF=0.3919;AFR_AF=0.3654;EUR_AF=0.498;SAS_AF=0.227;AA=G|||;VT=SNP
6	29504513	rs1233419	C	T	100	PASS	AC=1500;AF=0.299521;AN=5008;NS=2504;DP=20353;EAS_AF=0.2837;AMR_AF=0.3516;AFR_AF=0.2428;EUR_AF=0.4861;SAS_AF=0.1636;AA=C|||;VT=SNP
6	29505144	rs1233418	T	C	100	PASS	AC=2588;AF=0.516773;AN=5008;NS=2504;DP=18298;EAS_AF=0.4821;AMR_AF=0.4539;AFR_AF=0.7194;EUR_AF=0.5139;SAS_AF=0.3262;AA=C|||;VT=SNP
6	29505769	rs419957	G	C	100	PASS	AC=1494;AF=0.298323;AN=5008;NS=2504;DP=19668;EAS_AF=0.2837;AMR_AF=0.3516;AFR_AF=0.2383;EUR_AF=0.4861;SAS_AF=0.1636;AA=G|||;VT=SNP
6	29506127	rs3025671	G	A	100	PASS	AC=85;AF=0.0169728;AN=5008;NS=2504;DP=20354;EAS_AF=0;AMR_AF=0.0187;AFR_AF=0.0023;EUR_AF=0.0666;SAS_AF=0.002;AA=G|||;VT=SNP
6	29506260	rs414282	T	C	100	PASS	AC=1277;AF=0.254992;AN=5008;NS=2504;DP=20109;EAS_AF=0.2837;AMR_AF=0.3199;AFR_AF=0.1188;EUR_AF=0.4523;SAS_AF=0.1605;AA=T|||;VT=SNP
6	29506300	rs422241	C	G	100	PASS	AC=2587;AF=0.516573;AN=5008;NS=2504;DP=20020;EAS_AF=0.4821;AMR_AF=0.4553;AFR_AF=0.7179;EUR_AF=0.5139;SAS_AF=0.3262;AA=g|||;VT=SNP
6	29506431	rs3025669	C	G	100	PASS	AC=397;AF=0.0792732;AN=5008;NS=2504;DP=20737;EAS_AF=0.129;AMR_AF=0.0418;AFR_AF=0.1233;EUR_AF=0.0119;SAS_AF=0.0644;AA=C|||;VT=SNP
6	29506582	rs72831483	A	G	100	PASS	AC=25;AF=0.00499201;AN=5008;NS=2504;DP=20077;EAS_AF=0;AMR_AF=0;AFR_AF=0.0008;EUR_AF=0.0179;SAS_AF=0.0061;AA=A|||;VT=SNP
6	29506596	rs72831484	G	A	100	PASS	AC=25;AF=0.00499201;AN=5008;NS=2504;DP=19993;EAS_AF=0;AMR_AF=0;AFR_AF=0.0008;EUR_AF=0.0179;SAS_AF=0.0061;AA=G|||;VT=SNP
6	29507310	rs362514	C	T	100	PASS	AC=1892;AF=0.377796;AN=5008;NS=2504;DP=19868;EAS_AF=0.4127;AMR_AF=0.3934;AFR_AF=0.3646;EUR_AF=0.496;SAS_AF=0.227;AA=C|||;VT=SNP
6	29507426	rs446198	C	T	100	PASS	AC=1517;AF=0.302915;AN=5008;NS=2504;DP=18202;EAS_AF=0.2857;AMR_AF=0.353;AFR_AF=0.2519;EUR_AF=0.4861;SAS_AF=0.1656;AA=C|||;VT=SNP
6	29507571	rs6931702	G	A	100	PASS	AC=396;AF=0.0790735;AN=5008;NS=2504;DP=19400;EAS_AF=0.129;AMR_AF=0.0418;AFR_AF=0.1233;EUR_AF=0.0119;SAS_AF=0.0634;AA=g|||;VT=SNP
6	29508130	rs73402770	G	A	100	PASS	AC=396;AF=0.0790735;AN=5008;NS=2504;DP=19228;EAS_AF=0.129;AMR_AF=0.0418;AFR_AF=0.1233;EUR_AF=0.0119;SAS_AF=0.0634;AA=G|||;VT=SNP
6	29509596	rs17177816	G	A	100	PASS	AC=213;AF=0.0425319;AN=5008;NS=2504;DP=19179;EAS_AF=0.0129;AMR_AF=0.0288;AFR_AF=0.003;EUR_AF=0.0398;SAS_AF=0.1391;AA=G|||;VT=SNP
6	29509698	rs2534796	C	T	100	PASS	AC=347;AF=0.0692891;AN=5008;NS=2504;DP=19867;EAS_AF=0.0119;AMR_AF=0.0562;AFR_AF=0.084;EUR_AF=0.1113;SAS_AF=0.0746;AA=T|||;VT=SNP
6	29509874	rs414390	G	A	100	PASS	AC=2585;AF=0.516174;AN=5008;NS=2504;DP=16576;EAS_AF=0.4821;AMR_AF=0.4539;AFR_AF=0.7179;EUR_AF=0.5129;SAS_AF=0.3262;AA=A|||;VT=SNP
6	29510325	rs362540	G	A	100	PASS	AC=2521;AF=0.503395;AN=5008;NS=2504;DP=18294;EAS_AF=0.4395;AMR_AF=0.464;AFR_AF=0.7179;EUR_AF=0.5249;SAS_AF=0.2853;AA=A|||;VT=SNP
6	29510630	rs362538	G	C	100	PASS	AC=144;AF=0.028754;AN=5008;NS=2504;DP=18099;EAS_AF=0.002;AMR_AF=0.0533;AFR_AF=0.0023;EUR_AF=0.0954;SAS_AF=0.0061;AA=G|||;VT=SNP
6	29510862	rs422302	G	A	100	PASS	AC=2614;AF=0.521965;AN=5008;NS=2504;DP=16780;EAS_AF=0.4891;AMR_AF=0.464;AFR_AF=0.7179;EUR_AF=0.5249;SAS_AF=0.3292;AA=A|||;VT=SNP
6	29510901	rs394075	C	T	100	PASS	AC=1528;AF=0.305112;AN=5008;NS=2504;DP=17301;EAS_AF=0.2907;AMR_AF=0.3617;AFR_AF=0.2413;EUR_AF=0.498;SAS_AF=0.1677;AA=C|||;VT=SNP
6	29511216	rs3025657	A	C	100	PASS	AC=396;AF=0.0790735;AN=5008;NS=2504;DP=19665;EAS_AF=0.129;AMR_AF=0.0418;AFR_AF=0.1233;EUR_AF=0.0119;SAS_AF=0.0634;AA=A|||;VT=SNP
6	29511341	rs2534795	C	T	100	PASS	AC=921;AF=0.183906;AN=5008;NS=2504;DP=18858;EAS_AF=0.1796;AMR_AF=0.2075;AFR_AF=0.0219;EUR_AF=0.2455;SAS_AF=0.3272;AA=C|||;VT=SNP
6	29511556	rs60219685	A	G	100	PASS	AC=394;AF=0.0786741;AN=5008;NS=2504;DP=19561;EAS_AF=0.129;AMR_AF=0.0418;AFR_AF=0.1218;EUR_AF=0.0119;SAS_AF=0.0634;AA=A|||;VT=SNP
6	29511850	rs1233417	C	T	100	PASS	AC=3143;AF=0.627596;AN=5008;NS=2504;DP=16226;EAS_AF=0.5387;AMR_AF=0.6297;AFR_AF=0.6203;EUR_AF=0.7584;SAS_AF=0.593;AA=T|||;VT=SNP
6	29512328	rs3130856	T	C	100	PASS	AC=3677;AF=0.734225;AN=5008;NS=2504;DP=17053;EAS_AF=0.6687;AMR_AF=0.6859;AFR_AF=0.8343;EUR_AF=0.7753;SAS_AF=0.6585;AA=t|||;VT=SNP
6	29512482	rs426595	G	A	100	PASS	AC=1528;AF=0.305112;AN=5008;NS=2504;DP=17682;EAS_AF=0.2907;AMR_AF=0.3617;AFR_AF=0.2413;EUR_AF=0.498;SAS_AF=0.1677;AA=G|||;VT=SNP
6	29513582	rs1233413	A	G	100	PASS	AC=2619;AF=0.522963;AN=5008;NS=2504;DP=14085;EAS_AF=0.4891;AMR_AF=0.464;AFR_AF=0.7209;EUR_AF=0.5249;SAS_AF=0.3303;AA=A|||;VT=SNP
6	29513807	rs407161	A	G	100	PASS	AC=2438;AF=0.486821;AN=5008;NS=2504;DP=19099;EAS_AF=0.4792;AMR_AF=0.4481;AFR_AF=0.6384;EUR_AF=0.5239;SAS_AF=0.2791;AA=A|||;VT=SNP
6	29514230	rs398616	C	T	100	PASS	AC=1529;AF=0.305312;AN=5008;NS=2504;DP=17221;EAS_AF=0.2897;AMR_AF=0.3617;AFR_AF=0.2436;EUR_AF=0.497;SAS_AF=0.1677;AA=C|||;VT=SNP
6	29514883	rs73402788	T	C	100	PASS	AC=396;AF=0.0790735;AN=5008;NS=2504;DP=20360;EAS_AF=0.129;AMR_AF=0.0418;AFR_AF=0.1233;EUR_AF=0.0119;SAS_AF=0.0634;AA=T|||;VT=SNP
6	29514923	rs41317798	G	A	100	PASS	AC=475;AF=0.0948482;AN=5008;NS=2504;DP=20310;EAS_AF=0.0804;AMR_AF=0.0793;AFR_AF=0.0325;EUR_AF=0.0726;SAS_AF=0.228;AA=G|||;VT=SNP
6	29515494	rs1233410	T	C	100	PASS	AC=1936;AF=0.386581;AN=5008;NS=2504;DP=20251;EAS_AF=0.4286;AMR_AF=0.4049;AFR_AF=0.3669;EUR_AF=0.5089;SAS_AF=0.2311;AA=T|||;VT=SNP
6	29515802	rs3094575	T	C	100	PASS	AC=3282;AF=0.655351;AN=5008;NS=2504;DP=21512;EAS_AF=0.5466;AMR_AF=0.6398;AFR_AF=0.7095;EUR_AF=0.7644;SAS_AF=0.593;AA=C|||;VT=SNP
6	29516175	rs2523445	T	C	100	PASS	AC=909;AF=0.18151;AN=5008;NS=2504;DP=20714;EAS_AF=0.1766;AMR_AF=0.2104;AFR_AF=0.0295;EUR_AF=0.2475;SAS_AF=0.3037;AA=T|||;VT=SNP
6	29516180	rs387659	A	G	100	PASS	AC=1901;AF=0.379593;AN=5008;NS=2504;DP=20753;EAS_AF=0.369;AMR_AF=0.402;AFR_AF=0.3714;EUR_AF=0.5089;SAS_AF=0.2526;AA=A|||;VT=SNP
6	29516242	rs3094576	A	C	100	PASS	AC=4169;AF=0.832468;AN=5008;NS=2504;DP=19596;EAS_AF=0.756;AMR_AF=0.7781;AFR_AF=0.8661;EUR_AF=0.8499;SAS_AF=0.8865;AA=C|||;VT=SNP
6	29516498	rs116152911	G	A	100	PASS	AC=26;AF=0.00519169;AN=5008;NS=2504;DP=20145;EAS_AF=0.001;AMR_AF=0.0115;AFR_AF=0.0015;EUR_AF=0.0139;SAS_AF=0.001;AA=G|||;VT=SNP
6	29516701	rs115019884	G	A	100	PASS	AC=43;AF=0.00858626;AN=5008;NS=2504;DP=20023;EAS_AF=0;AMR_AF=0.0231;AFR_AF=0.0008;EUR_AF=0.0258;SAS_AF=0;AA=G|||;VT=SNP
6	29517093	rs376681	A	G	100	PASS	AC=1461;AF=0.291733;AN=5008;NS=2504;DP=20882;EAS_AF=0.2331;AMR_AF=0.3501;AFR_AF=0.236;EUR_AF=0.4871;SAS_AF=0.1851;AA=A|||;VT=SNP
6	29517958	rs365488	A	G	100	PASS	AC=2456;AF=0.490415;AN=5008;NS=2504;DP=20397;EAS_AF=0.3819;AMR_AF=0.4568;AFR_AF=0.7118;EUR_AF=0.5139;SAS_AF=0.3027;AA=G|||;VT=SNP
6	29517977	rs2534792	G	A	100	PASS	AC=906;AF=0.180911;AN=5008;NS=2504;DP=20382;EAS_AF=0.1756;AMR_AF=0.2089;AFR_AF=0.0295;EUR_AF=0.2465;SAS_AF=0.3037;AA=G|||;VT=SNP
6	29518442	rs2745411	G	A	100	PASS	AC=2230;AF=0.445288;AN=5008;NS=2504;DP=21453;EAS_AF=0.373;AMR_AF=0.4251;AFR_AF=0.621;EUR_AF=0.4911;SAS_AF=0.2495;AA=G|||;VT=SNP
6	29518472	rs417374	C	T	100	PASS	AC=2456;AF=0.490415;AN=5008;NS=2504;DP=20992;EAS_AF=0.3819;AMR_AF=0.4568;AFR_AF=0.7118;EUR_AF=0.5139;SAS_AF=0.3027;AA=T|||;VT=SNP
6	29518665	rs9368606	A	C	100	PASS	AC=1076;AF=0.214856;AN=5008;NS=2504;DP=20722;EAS_AF=0.3234;AMR_AF=0.2435;AFR_AF=0.059;EUR_AF=0.169;SAS_AF=0.3405;AA=A|||;VT=SNP
6	29519173	rs17351888	T	C	100	PASS	AC=95;AF=0.0189696;AN=5008;NS=2504;DP=20354;EAS_AF=0.0109;AMR_AF=0.0159;AFR_AF=0.0053;EUR_AF=0.0477;SAS_AF=0.0184;AA=T|||;VT=SNP
6	29519321	rs399166	C	A	100	PASS	AC=3545;AF=0.707867;AN=5008;NS=2504;DP=20021;EAS_AF=0.7669;AMR_AF=0.647;AFR_AF=0.764;EUR_AF=0.5129;SAS_AF=0.8149;AA=A|||;VT=SNP
6	29519554	rs408623	G	T	100	PASS	AC=90;AF=0.0179712;AN=5008;NS=2504;DP=18445;EAS_AF=0;AMR_AF=0.0187;AFR_AF=0.0023;EUR_AF=0.0736;SAS_AF=0;AA=g|||;VT=SNP
6	29519848	rs453658	G	A	100	PASS	AC=3545;AF=0.707867;AN=5008;NS=2504;DP=17998;EAS_AF=0.7669;AMR_AF=0.647;AFR_AF=0.764;EUR_AF=0.5129;SAS_AF=0.8149;AA=A|||;VT=SNP
6	29520464	rs9461536	G	T	100	PASS	AC=816;AF=0.162939;AN=5008;NS=2504;DP=20363;EAS_AF=0.1409;AMR_AF=0.0879;AFR_AF=0.3949;EUR_AF=0.0258;SAS_AF=0.0665;AA=G|||;VT=SNP
6	29521289	rs17184255	C	G	100	PASS	AC=994;AF=0.198482;AN=5008;NS=2504;DP=14977;EAS_AF=0.1488;AMR_AF=0.1052;AFR_AF=0.4758;EUR_AF=0.0268;SAS_AF=0.1176;AA=C|||;VT=SNP
6	29521319	rs11724	C	G	100	PASS	AC=3545;AF=0.707867;AN=5008;NS=2504;DP=14546;EAS_AF=0.7669;AMR_AF=0.647;AFR_AF=0.764;EUR_AF=0.5129;SAS_AF=0.8149;AA=G|||;VT=SNP
6	29521445	rs389419	C	T	100	PASS	AC=90;AF=0.0179712;AN=5008;NS=2504;DP=13572;EAS_AF=0;AMR_AF=0.0187;AFR_AF=0.0023;EUR_AF=0.0736;SAS_AF=0;AA=C|||;VT=SNP
6	29521516	rs16895067	A	G	100	PASS	AC=994;AF=0.198482;AN=5008;NS=2504;DP=13599;EAS_AF=0.1488;AMR_AF=0.1052;AFR_AF=0.4758;EUR_AF=0.0268;SAS_AF=0.1176;AA=A|||;VT=SNP
6	29521557	rs16895070	T	C	100	PASS	AC=995;AF=0.198682;AN=5008;NS=2504;DP=13326;EAS_AF=0.1488;AMR_AF=0.1052;AFR_AF=0.4766;EUR_AF=0.0268;SAS_AF=0.1176;AA=T|||;VT=SNP
6	29521676	rs2294746	C	T	100	PASS	AC=1153;AF=0.230232;AN=5008;NS=2504;DP=13321;EAS_AF=0.2609;AMR_AF=0.1052;AFR_AF=0.4758;EUR_AF=0.0268;SAS_AF=0.1646;AA=C|||;VT=SNP
6	29522202	rs2294744	C	A	100	PASS	AC=994;AF=0.198482;AN=5008;NS=2504;DP=17660;EAS_AF=0.1488;AMR_AF=0.1052;AFR_AF=0.4758;EUR_AF=0.0268;SAS_AF=0.1176;AA=C|||;VT=SNP
6	29522207	rs378956	T	C	100	PASS	AC=2394;AF=0.478035;AN=5008;NS=2504;DP=17662;EAS_AF=0.506;AMR_AF=0.5418;AFR_AF=0.2882;EUR_AF=0.4861;SAS_AF=0.6524;AA=T|||;VT=SNP
6	29522588	rs6915177	C	T	100	PASS	AC=994;AF=0.198482;AN=5008;NS=2504;DP=18420;EAS_AF=0.1488;AMR_AF=0.1052;AFR_AF=0.4758;EUR_AF=0.0268;SAS_AF=0.1176;AA=C|||;VT=SNP
6	29523342	rs115079185	G	A	100	PASS	AC=68;AF=0.0135783;AN=5008;NS=2504;DP=17676;EAS_AF=0;AMR_AF=0.0187;AFR_AF=0.0023;EUR_AF=0.0507;SAS_AF=0.001;AA=G|||;VT=SNP
6	29523646	rs444013	G	C	100	PASS	AC=3551;AF=0.709065;AN=5008;NS=2504;DP=20406;EAS_AF=0.7669;AMR_AF=0.647;AFR_AF=0.764;EUR_AF=0.5129;SAS_AF=0.8211;AA=C|||;VT=SNP
6	29523670	rs7757931	C	A	100	PASS	AC=1000;AF=0.199681;AN=5008;NS=2504;DP=20877;EAS_AF=0.1488;AMR_AF=0.1052;AFR_AF=0.4758;EUR_AF=0.0268;SAS_AF=0.1237;AA=c|||;VT=SNP;EX_TARGET
6	29523797	rs17184290	C	T	100	PASS	AC=17;AF=0.00339457;AN=5008;NS=2504;DP=20883;EAS_AF=0;AMR_AF=0.0014;AFR_AF=0.0008;EUR_AF=0.0149;SAS_AF=0;AA=C|||;VT=SNP;EX_TARGET
6	29523859	rs2076487	G	C	100	PASS	AC=1000;AF=0.199681;AN=5008;NS=2504;DP=21235;EAS_AF=0.1488;AMR_AF=0.1052;AFR_AF=0.4758;EUR_AF=0.0268;SAS_AF=0.1237;AA=C|||;VT=SNP;EX_TARGET
6	29523872	rs2076486	A	G	100	PASS	AC=1000;AF=0.199681;AN=5008;NS=2504;DP=21517;EAS_AF=0.1488;AMR_AF=0.1052;AFR_AF=0.4758;EUR_AF=0.0268;SAS_AF=0.1237;AA=A|||;VT=SNP;EX_TARGET
6	29523952	rs2076485	A	G	100	PASS	AC=909;AF=0.18151;AN=5008;NS=2504;DP=21002;EAS_AF=0.1756;AMR_AF=0.2089;AFR_AF=0.0295;EUR_AF=0.2495;SAS_AF=0.3037;AA=A|||;VT=SNP;EX_TARGET
6	29523957	rs404240	A	G	100	PASS	AC=90;AF=0.0179712;AN=5008;NS=2504;DP=21228;EAS_AF=0;AMR_AF=0.0187;AFR_AF=0.0023;EUR_AF=0.0736;SAS_AF=0;AA=A|||;VT=SNP;EX_TARGET
6	29524003	rs2076484	A	G	100	PASS	AC=1000;AF=0.199681;AN=5008;NS=2504;DP=8373;EAS_AF=0.1488;AMR_AF=0.1052;AFR_AF=0.4758;EUR_AF=0.0268;SAS_AF=0.1237;AA=a|||;VT=SNP;EX_TARGET
6	29524168	rs2534790	G	T	100	PASS	AC=907;AF=0.18111;AN=5008;NS=2504;DP=18265;EAS_AF=0.1756;AMR_AF=0.2089;AFR_AF=0.0287;EUR_AF=0.2495;SAS_AF=0.3027;AA=G|||;VT=SNP
6	29524401	rs2745412	C	T	100	PASS	AC=127;AF=0.0253594;AN=5008;NS=2504;DP=19292;EAS_AF=0.003;AMR_AF=0.0187;AFR_AF=0.003;EUR_AF=0.0835;SAS_AF=0.0235;AA=C|||;VT=SNP
6	29524593	rs402528	T	G	100	PASS	AC=3555;AF=0.709864;AN=5008;NS=2504;DP=16942;EAS_AF=0.7669;AMR_AF=0.6484;AFR_AF=0.764;EUR_AF=0.5159;SAS_AF=0.8211;AA=G|||;VT=SNP
6	29524594	rs370731	A	C	100	PASS	AC=3554;AF=0.709665;AN=5008;NS=2504;DP=17080;EAS_AF=0.7669;AMR_AF=0.6484;AFR_AF=0.7632;EUR_AF=0.5159;SAS_AF=0.8211;AA=C|||;VT=SNP
6	29526214	rs11970429	G	A	100	PASS	AC=1000;AF=0.199681;AN=5008;NS=2504;DP=18456;EAS_AF=0.1488;AMR_AF=0.1052;AFR_AF=0.4758;EUR_AF=0.0268;SAS_AF=0.1237;AA=g|||;VT=SNP
6	29526254	rs11970406	C	T	100	PASS	AC=822;AF=0.164137;AN=5008;NS=2504;DP=19887;EAS_AF=0.1399;AMR_AF=0.0893;AFR_AF=0.3949;EUR_AF=0.0258;SAS_AF=0.0726;AA=C|||;VT=SNP
6	29526356	rs528898754	C	T	100	PASS	AC=830;AF=0.165735;AN=5008;NS=2504;DP=15570;EAS_AF=0.1409;AMR_AF=0.0893;AFR_AF=0.3979;EUR_AF=0.0258;SAS_AF=0.0757;AA=C|||;VT=SNP
6	29526377	rs11970475	G	A	100	PASS	AC=1000;AF=0.199681;AN=5008;NS=2504;DP=16674;EAS_AF=0.1488;AMR_AF=0.1052;AFR_AF=0.4758;EUR_AF=0.0268;SAS_AF=0.1237;AA=G|||;VT=SNP
6	29526491	rs59731351	G	T	100	PASS	AC=1000;AF=0.199681;AN=5008;NS=2504;DP=19398;EAS_AF=0.1488;AMR_AF=0.1052;AFR_AF=0.4758;EUR_AF=0.0268;SAS_AF=0.1237;AA=T|||;VT=SNP
6	29526519	rs59068970	C	T	100	PASS	AC=822;AF=0.164137;AN=5008;NS=2504;DP=19576;EAS_AF=0.1399;AMR_AF=0.0893;AFR_AF=0.3949;EUR_AF=0.0258;SAS_AF=0.0726;AA=C|||;VT=SNP
6	29526520	rs57241384	A	G	100	PASS	AC=1000;AF=0.199681;AN=5008;NS=2504;DP=19524;EAS_AF=0.1488;AMR_AF=0.1052;AFR_AF=0.4758;EUR_AF=0.0268;SAS_AF=0.1237;AA=G|||;VT=SNP
6	29526562	rs413670	G	A	100	PASS	AC=90;AF=0.0179712;AN=5008;NS=2504;DP=19818;EAS_AF=0;AMR_AF=0.0187;AFR_AF=0.0023;EUR_AF=0.0736;SAS_AF=0;AA=G|||;VT=SNP
6	29526615	rs59802757	A	G	100	PASS	AC=1000;AF=0.199681;AN=5008;NS=2504;DP=19271;EAS_AF=0.1488;AMR_AF=0.1052;AFR_AF=0.4758;EUR_AF=0.0268;SAS_AF=0.1237;AA=G|||;VT=SNP
6	29526940	rs362536	T	C	100	PASS	AC=2554;AF=0.509984;AN=5008;NS=2504;DP=19657;EAS_AF=0.6181;AMR_AF=0.5418;AFR_AF=0.2882;EUR_AF=0.4891;SAS_AF=0.6973;AA=T|||;VT=SNP
6	29527267	rs64036	C	A	100	PASS	AC=822;AF=0.164137;AN=5008;NS=2504;DP=17135;EAS_AF=0.1399;AMR_AF=0.0893;AFR_AF=0.3949;EUR_AF=0.0258;SAS_AF=0.0726;AA=C|||;VT=SNP
6	29527599	rs2272991	T	C	100	PASS	AC=1000;AF=0.199681;AN=5008;NS=2504;DP=20497;EAS_AF=0.1488;AMR_AF=0.1052;AFR_AF=0.4758;EUR_AF=0.0268;SAS_AF=0.1237;AA=C|||;VT=SNP
6	29528318	rs362513	G	A	100	PASS	AC=3727;AF=0.744209;AN=5008;NS=2504;DP=20366;EAS_AF=0.7659;AMR_AF=0.6758;AFR_AF=0.8616;EUR_AF=0.5408;SAS_AF=0.8211;AA=A|||;VT=SNP
6	29528581	rs28986290	A	T	100	PASS	AC=59;AF=0.0117812;AN=5008;NS=2504;DP=19700;EAS_AF=0;AMR_AF=0.0231;AFR_AF=0.0008;EUR_AF=0.0358;SAS_AF=0.0061;AA=A|||;VT=SNP
6	29528897	rs362533	G	C	100	PASS	AC=231;AF=0.0461262;AN=5008;NS=2504;DP=19152;EAS_AF=0;AMR_AF=0.0634;AFR_AF=0.0976;EUR_AF=0.0537;SAS_AF=0.0041;AA=G|||;VT=SNP
6	29529137	rs995185	A	T	100	PASS	AC=1645;AF=0.328474;AN=5008;NS=2504;DP=17617;EAS_AF=0.4425;AMR_AF=0.3329;AFR_AF=0.2579;EUR_AF=0.2396;SAS_AF=0.3947;AA=A|||;VT=SNP
6	29529411	rs17184311	T	A	100	PASS	AC=61;AF=0.0121805;AN=5008;NS=2504;DP=19519;EAS_AF=0;AMR_AF=0.0231;AFR_AF=0.0008;EUR_AF=0.0358;SAS_AF=0.0082;AA=T|||;VT=SNP
6	29529754	rs1233405	A	G	100	PASS	AC=3553;AF=0.709465;AN=5008;NS=2504;DP=20432;EAS_AF=0.7659;AMR_AF=0.647;AFR_AF=0.764;EUR_AF=0.5159;SAS_AF=0.8211;AA=a|||;VT=SNP
6	29530027	rs9461538	A	G	100	PASS	AC=1011;AF=0.201877;AN=5008;NS=2504;DP=19246;EAS_AF=0.1488;AMR_AF=0.1052;AFR_AF=0.4841;EUR_AF=0.0268;SAS_AF=0.1237;AA=G|||;VT=SNP
6	29530413	rs362532	A	G	100	PASS	AC=651;AF=0.129992;AN=5008;NS=2504;DP=18045;EAS_AF=0.1379;AMR_AF=0.0749;AFR_AF=0.2481;EUR_AF=0.0139;SAS_AF=0.1207;AA=G|||;VT=SNP
6	29530455	rs362531	G	A	100	PASS	AC=580;AF=0.115815;AN=5008;NS=2504;DP=16348;EAS_AF=0.1379;AMR_AF=0.0605;AFR_AF=0.2035;EUR_AF=0.0119;SAS_AF=0.1207;AA=G|||;VT=SNP
6	29530628	rs362512	A	G	100	PASS	AC=2390;AF=0.477236;AN=5008;NS=2504;DP=20462;EAS_AF=0.5129;AMR_AF=0.5317;AFR_AF=0.2852;EUR_AF=0.4891;SAS_AF=0.6493;AA=A|||;VT=SNP
6	29530845	rs362530	G	A	100	PASS	AC=1394;AF=0.278355;AN=5008;NS=2504;DP=20676;EAS_AF=0.2917;AMR_AF=0.2867;AFR_AF=0.3585;EUR_AF=0.2237;SAS_AF=0.2065;AA=A|||;VT=SNP
6	29530850	rs362511	A	G	100	PASS	AC=1424;AF=0.284345;AN=5008;NS=2504;DP=20638;EAS_AF=0.2927;AMR_AF=0.2925;AFR_AF=0.3775;EUR_AF=0.2237;SAS_AF=0.2065;AA=G|||;VT=SNP
6	29530868	rs362529	C	T	100	PASS	AC=1311;AF=0.261781;AN=5008;NS=2504;DP=20700;EAS_AF=0.2242;AMR_AF=0.1844;AFR_AF=0.3699;EUR_AF=0.1451;SAS_AF=0.3292;AA=C|||;VT=SNP
6	29530944	rs422878	C	T	100	PASS	AC=1417;AF=0.282947;AN=5008;NS=2504;DP=19770;EAS_AF=0.2718;AMR_AF=0.2954;AFR_AF=0.3888;EUR_AF=0.2256;SAS_AF=0.2014;AA=T|||;VT=SNP
6	29530974	rs115070292	A	G	100	PASS	AC=438;AF=0.0874601;AN=5008;NS=2504;DP=19816;EAS_AF=0.1359;AMR_AF=0.0274;AFR_AF=0.1157;EUR_AF=0.0109;SAS_AF=0.1207;AA=A|||;VT=SNP
6	29531253	rs459970	G	A	100	PASS	AC=418;AF=0.0834665;AN=5008;NS=2504;DP=17537;EAS_AF=0.0893;AMR_AF=0.0519;AFR_AF=0.1067;EUR_AF=0.0924;SAS_AF=0.0593;AA=G|||;VT=SNP
6	29531288	rs148589791	C	T	100	PASS	AC=276;AF=0.0551118;AN=5008;NS=2504;DP=18241;EAS_AF=0.0238;AMR_AF=0.036;AFR_AF=0.0068;EUR_AF=0.0497;SAS_AF=0.1718;AA=T|||;VT=SNP
6	29531818	rs362527	A	G	100	PASS	AC=181;AF=0.0361422;AN=5008;NS=2504;DP=14838;EAS_AF=0.004;AMR_AF=0.0548;AFR_AF=0.0454;EUR_AF=0.0527;SAS_AF=0.0266;AA=A|||;VT=SNP
6	29531860	rs3025654	C	T	100	PASS	AC=37;AF=0.00738818;AN=5008;NS=2504;DP=14305;EAS_AF=0;AMR_AF=0.0144;AFR_AF=0.0015;EUR_AF=0.0229;SAS_AF=0.002;AA=C|||;VT=SNP
6	29532739	rs2523447	G	A	100	PASS	AC=124;AF=0.0247604;AN=5008;NS=2504;DP=18505;EAS_AF=0.002;AMR_AF=0.036;AFR_AF=0.0272;EUR_AF=0.0457;SAS_AF=0.0153;AA=G|||;VT=SNP
6	29533295	rs388234	T	C	100	PASS	AC=2472;AF=0.49361;AN=5008;NS=2504;DP=19641;EAS_AF=0.5714;AMR_AF=0.487;AFR_AF=0.4894;EUR_AF=0.4026;SAS_AF=0.5174;AA=C|||;VT=SNP
6	29533870	rs3094577	A	G	100	PASS	AC=3735;AF=0.745807;AN=5008;NS=2504;DP=15804;EAS_AF=0.878;AMR_AF=0.7334;AFR_AF=0.7088;EUR_AF=0.6233;SAS_AF=0.7945;AA=G|||;VT=SNP
6	29534057	rs3094578	A	G	100	PASS	AC=4060;AF=0.810703;AN=5008;NS=2504;DP=16651;EAS_AF=0.8889;AMR_AF=0.7594;AFR_AF=0.9191;EUR_AF=0.6372;SAS_AF=0.7986;AA=G|||;VT=SNP
6	29534240	rs3117072	T	C	100	PASS	AC=3672;AF=0.733227;AN=5008;NS=2504;DP=16640;EAS_AF=0.877;AMR_AF=0.7305;AFR_AF=0.6664;EUR_AF=0.6213;SAS_AF=0.7924;AA=C|||;VT=SNP
6	29534591	rs2523448	A	T	100	PASS	AC=386;AF=0.0770767;AN=5008;NS=2504;DP=18035;EAS_AF=0.0387;AMR_AF=0.0576;AFR_AF=0.0946;EUR_AF=0.0537;SAS_AF=0.1309;AA=A|||;VT=SNP
6	29534615	rs413082	G	A	100	PASS	AC=883;AF=0.176318;AN=5008;NS=2504;DP=18766;EAS_AF=0.2153;AMR_AF=0.2248;AFR_AF=0.1641;EUR_AF=0.2038;SAS_AF=0.09;AA=G|||;VT=SNP
6	29534695	rs17177937	G	A	100	PASS	AC=1089;AF=0.217452;AN=5008;NS=2504;DP=17739;EAS_AF=0.2212;AMR_AF=0.219;AFR_AF=0.2035;EUR_AF=0.1859;SAS_AF=0.2638;AA=G|||;VT=SNP
6	29535190	rs411666	C	T	100	PASS	AC=882;AF=0.176118;AN=5008;NS=2504;DP=17933;EAS_AF=0.2153;AMR_AF=0.2248;AFR_AF=0.1641;EUR_AF=0.2038;SAS_AF=0.089;AA=C|||;VT=SNP
6	29535217	rs12525160	G	A	100	PASS	AC=1090;AF=0.217652;AN=5008;NS=2504;DP=17840;EAS_AF=0.2212;AMR_AF=0.219;AFR_AF=0.2027;EUR_AF=0.1869;SAS_AF=0.2648;AA=G|||;VT=SNP
6	29535702	rs4449657	T	C	100	PASS	AC=1103;AF=0.220248;AN=5008;NS=2504;DP=16917;EAS_AF=0.2222;AMR_AF=0.219;AFR_AF=0.2126;EUR_AF=0.1859;SAS_AF=0.2648;AA=T|||;VT=SNP
6	29536358	rs28893510	T	C	100	PASS	AC=1103;AF=0.220248;AN=5008;NS=2504;DP=16797;EAS_AF=0.2222;AMR_AF=0.219;AFR_AF=0.2126;EUR_AF=0.1859;SAS_AF=0.2648;AA=T|||;VT=SNP
6	29536380	rs28893511	G	A	100	PASS	AC=1103;AF=0.220248;AN=5008;NS=2504;DP=16405;EAS_AF=0.2222;AMR_AF=0.219;AFR_AF=0.2126;EUR_AF=0.1859;SAS_AF=0.2648;AA=g|||;VT=SNP
6	29536462	rs12174271	C	T	100	PASS	AC=874;AF=0.174521;AN=5008;NS=2504;DP=16096;EAS_AF=0.3016;AMR_AF=0.1888;AFR_AF=0.028;EUR_AF=0.1332;SAS_AF=0.274;AA=c|||;VT=SNP
6	29536465	rs28986291	C	T	100	PASS	AC=385;AF=0.076877;AN=5008;NS=2504;DP=16108;EAS_AF=0.1071;AMR_AF=0.1009;AFR_AF=0.003;EUR_AF=0.0467;SAS_AF=0.1595;AA=c|||;VT=SNP
6	29536498	rs35787014	G	C	100	PASS	AC=38;AF=0.00758786;AN=5008;NS=2504;DP=16016;EAS_AF=0;AMR_AF=0.0159;AFR_AF=0.0015;EUR_AF=0.0229;SAS_AF=0.002;AA=g|||;VT=SNP
6	29536685	rs1119080	A	G	100	PASS	AC=2498;AF=0.498802;AN=5008;NS=2504;DP=20939;EAS_AF=0.5754;AMR_AF=0.4899;AFR_AF=0.5015;EUR_AF=0.4066;SAS_AF=0.5174;AA=G|||;VT=SNP
6	29536717	rs1119079	T	C	100	PASS	AC=2500;AF=0.499201;AN=5008;NS=2504;DP=19804;EAS_AF=0.5754;AMR_AF=0.4899;AFR_AF=0.5023;EUR_AF=0.4076;SAS_AF=0.5174;AA=C|||;VT=SNP
6	29537224	rs1235162	A	G	100	PASS	AC=97;AF=0.019369;AN=5008;NS=2504;DP=15282;EAS_AF=0;AMR_AF=0.0159;AFR_AF=0.0098;EUR_AF=0.0726;SAS_AF=0;AA=A|||;VT=SNP
6	29537426	rs12527959	T	C	100	PASS	AC=1586;AF=0.316693;AN=5008;NS=2504;DP=18818;EAS_AF=0.3591;AMR_AF=0.2637;AFR_AF=0.3192;EUR_AF=0.1998;SAS_AF=0.4274;AA=C|||;VT=SNP
6	29537975	rs1233400	G	A	100	PASS	AC=742;AF=0.148163;AN=5008;NS=2504;DP=20550;EAS_AF=0.2143;AMR_AF=0.1873;AFR_AF=0.1248;EUR_AF=0.1571;SAS_AF=0.0746;AA=G|||;VT=SNP
6	29538403	rs1003582	C	G	100	PASS	AC=3370;AF=0.672923;AN=5008;NS=2504;DP=18814;EAS_AF=0.877;AMR_AF=0.6772;AFR_AF=0.5295;EUR_AF=0.5388;SAS_AF=0.7914;AA=G|||;VT=SNP
6	29539068	rs114366264	G	C	100	PASS	AC=58;AF=0.0115815;AN=5008;NS=2504;DP=20146;EAS_AF=0.001;AMR_AF=0.0231;AFR_AF=0.0015;EUR_AF=0.0388;SAS_AF=0;AA=G|||;VT=SNP
6	29539114	rs114931843	G	A	100	PASS	AC=53;AF=0.0105831;AN=5008;NS=2504;DP=20002;EAS_AF=0.001;AMR_AF=0.0058;AFR_AF=0;EUR_AF=0.0457;SAS_AF=0.002;AA=G|||;VT=SNP
6	29539402	rs3025653	G	A	100	PASS	AC=101;AF=0.0201677;AN=5008;NS=2504;DP=17956;EAS_AF=0.002;AMR_AF=0.0331;AFR_AF=0.0008;EUR_AF=0.0437;SAS_AF=0.0317;AA=G|||;VT=SNP
6	29539482	rs1233399	G	A	100	PASS	AC=884;AF=0.176518;AN=5008;NS=2504;DP=17342;EAS_AF=0.2163;AMR_AF=0.2248;AFR_AF=0.1641;EUR_AF=0.2038;SAS_AF=0.09;AA=G|||;VT=SNP
6	29539765	rs3025652	G	A	100	PASS	AC=1103;AF=0.220248;AN=5008;NS=2504;DP=17167;EAS_AF=0.2212;AMR_AF=0.219;AFR_AF=0.2126;EUR_AF=0.1869;SAS_AF=0.2648;AA=G|||;VT=SNP
6	29539914	rs3025651	T	G	100	PASS	AC=277;AF=0.0553115;AN=5008;NS=2504;DP=15254;EAS_AF=0;AMR_AF=0.085;AFR_AF=0.112;EUR_AF=0.0656;SAS_AF=0.0041;AA=T|||;VT=SNP
6	29540204	rs1003581	G	A	100	PASS	AC=1516;AF=0.302716;AN=5008;NS=2504;DP=19701;EAS_AF=0.3591;AMR_AF=0.2421;AFR_AF=0.2791;EUR_AF=0.1968;SAS_AF=0.4284;AA=G|||;VT=SNP
6	29540522	rs982558	G	A	100	PASS	AC=871;AF=0.173922;AN=5008;NS=2504;DP=19459;EAS_AF=0.3016;AMR_AF=0.1859;AFR_AF=0.0287;EUR_AF=0.1322;SAS_AF=0.273;AA=G|||;VT=SNP
6	29540745	rs362510	C	T	100	PASS	AC=884;AF=0.176518;AN=5008;NS=2504;DP=16036;EAS_AF=0.2163;AMR_AF=0.2248;AFR_AF=0.1641;EUR_AF=0.2038;SAS_AF=0.09;AA=C|||;VT=SNP
6	29540861	rs362509	A	T	100	PASS	AC=2500;AF=0.499201;AN=5008;NS=2504;DP=17034;EAS_AF=0.5754;AMR_AF=0.4899;AFR_AF=0.5023;EUR_AF=0.4066;SAS_AF=0.5184;AA=T|||;VT=SNP
6	29541566	rs72507814	A	G	100	PASS	AC=502;AF=0.10024;AN=5008;NS=2504;DP=19142;EAS_AF=0.0833;AMR_AF=0.0893;AFR_AF=0.1778;EUR_AF=0.0696;SAS_AF=0.0521;AA=A|||;VT=SNP
6	29541574	rs74374220	G	T	100	PASS	AC=52;AF=0.0103834;AN=5008;NS=2504;DP=19091;EAS_AF=0.001;AMR_AF=0.0101;AFR_AF=0;EUR_AF=0.0378;SAS_AF=0.0061;AA=G|||;VT=SNP
6	29542445	rs1233398	C	T	100	PASS	AC=884;AF=0.176518;AN=5008;NS=2504;DP=20658;EAS_AF=0.2163;AMR_AF=0.2248;AFR_AF=0.1641;EUR_AF=0.2038;SAS_AF=0.09;AA=C|||;VT=SNP;EX_TARGET
6	29542806	rs28986295	T	A	100	PASS	AC=218;AF=0.0435304;AN=5008;NS=2504;DP=15968;EAS_AF=0.0139;AMR_AF=0.0259;AFR_AF=0.003;EUR_AF=0.0408;SAS_AF=0.1442;AA=T|||;VT=SNP
6	29542947	rs3025650	T	C	100	PASS	AC=502;AF=0.10024;AN=5008;NS=2504;DP=15332;EAS_AF=0.0833;AMR_AF=0.0893;AFR_AF=0.1785;EUR_AF=0.0696;SAS_AF=0.0511;AA=T|||;VT=SNP
6	29543646	rs362525	T	G	100	PASS	AC=1113;AF=0.222244;AN=5008;NS=2504;DP=20791;EAS_AF=0.2222;AMR_AF=0.219;AFR_AF=0.2216;EUR_AF=0.1879;SAS_AF=0.2607;AA=T|||;VT=SNP
6	29544551	rs12528017	A	C	100	PASS	AC=406;AF=0.0810703;AN=5008;NS=2504;DP=19194;EAS_AF=0.1032;AMR_AF=0.098;AFR_AF=0.0242;EUR_AF=0.0447;SAS_AF=0.1605;AA=T|||;VT=SNP
6	29544825	rs3117073	G	A	100	PASS	AC=4480;AF=0.894569;AN=5008;NS=2504;DP=20021;EAS_AF=0.9335;AMR_AF=0.8746;AFR_AF=0.9818;EUR_AF=0.7167;SAS_AF=0.9335;AA=A|||;VT=SNP
6	29545208	rs362522	C	T	100	PASS	AC=1224;AF=0.244409;AN=5008;NS=2504;DP=19434;EAS_AF=0.3026;AMR_AF=0.2767;AFR_AF=0.1278;EUR_AF=0.2465;SAS_AF=0.317;AA=C|||;VT=SNP
6	29545232	rs3025649	G	A	100	PASS	AC=395;AF=0.0788738;AN=5008;NS=2504;DP=18520;EAS_AF=0.1042;AMR_AF=0.098;AFR_AF=0.0113;EUR_AF=0.0437;SAS_AF=0.1667;AA=G|||;VT=SNP
6	29545284	rs362523	G	A	100	PASS	AC=1054;AF=0.210463;AN=5008;NS=2504;DP=17257;EAS_AF=0.3542;AMR_AF=0.1974;AFR_AF=0.1687;EUR_AF=0.164;SAS_AF=0.1759;AA=G|||;VT=SNP
6	29545494	rs34927823	C	G	100	PASS	AC=586;AF=0.117013;AN=5008;NS=2504;DP=20809;EAS_AF=0.2391;AMR_AF=0.1628;AFR_AF=0.0053;EUR_AF=0.1491;SAS_AF=0.0767;AA=C|||;VT=SNP
6	29545715	rs1233397	A	G	100	PASS	AC=1577;AF=0.314896;AN=5008;NS=2504;DP=17371;EAS_AF=0.4861;AMR_AF=0.317;AFR_AF=0.2239;EUR_AF=0.2147;SAS_AF=0.363;AA=G|||;VT=SNP
6	29546004	rs28986296	A	G	100	PASS	AC=395;AF=0.0788738;AN=5008;NS=2504;DP=19400;EAS_AF=0.1032;AMR_AF=0.098;AFR_AF=0.0121;EUR_AF=0.0437;SAS_AF=0.1667;AA=a|||;VT=SNP
6	29546229	rs6922798	A	G	100	PASS	AC=151;AF=0.0301518;AN=5008;NS=2504;DP=19178;EAS_AF=0.006;AMR_AF=0.0231;AFR_AF=0.0144;EUR_AF=0.0666;SAS_AF=0.044;AA=A|||;VT=SNP
6	29546799	rs1233396	G	A	100	PASS	AC=330;AF=0.0658946;AN=5008;NS=2504;DP=18187;EAS_AF=0;AMR_AF=0.049;AFR_AF=0.1241;EUR_AF=0.0855;SAS_AF=0.047;AA=G|||;VT=SNP
6	29546945	rs1233395	T	C	100	PASS	AC=1567;AF=0.312899;AN=5008;NS=2504;DP=16956;EAS_AF=0.4871;AMR_AF=0.3156;AFR_AF=0.2247;EUR_AF=0.2038;SAS_AF=0.363;AA=C|||;VT=SNP
6	29547465	rs113663086	A	G	100	PASS	AC=107;AF=0.0213658;AN=5008;NS=2504;DP=18355;EAS_AF=0.005;AMR_AF=0.0072;AFR_AF=0.0008;EUR_AF=0.0577;SAS_AF=0.0389;AA=A|||;VT=SNP
6	29547764	rs28986297	T	C	100	PASS	AC=535;AF=0.106829;AN=5008;NS=2504;DP=20919;EAS_AF=0.1349;AMR_AF=0.1196;AFR_AF=0.0492;EUR_AF=0.0537;SAS_AF=0.2014;AA=C|||;VT=SNP
6	29548089	rs926552	G	A	100	PASS	AC=332;AF=0.0662939;AN=5008;NS=2504;DP=19960;EAS_AF=0;AMR_AF=0.0519;AFR_AF=0.1233;EUR_AF=0.0865;SAS_AF=0.047;AA=G|||;VT=SNP
6	29548216	rs114024168	T	C	100	PASS	AC=27;AF=0.00539137;AN=5008;NS=2504;DP=20324;EAS_AF=0;AMR_AF=0.0014;AFR_AF=0;EUR_AF=0.0179;SAS_AF=0.0082;AA=T|||;VT=SNP
6	29548309	rs9257921	T	C	100	PASS	AC=68;AF=0.0135783;AN=5008;NS=2504;DP=20153;EAS_AF=0;AMR_AF=0.0173;AFR_AF=0.0008;EUR_AF=0.0547;SAS_AF=0;AA=T|||;VT=SNP
6	29548644	rs28986298	C	T	100	PASS	AC=535;AF=0.106829;AN=5008;NS=2504;DP=21038;EAS_AF=0.1339;AMR_AF=0.121;AFR_AF=0.0492;EUR_AF=0.0537;SAS_AF=0.2014;AA=C|||;VT=SNP
6	29548662	rs28986299	G	A	100	PASS	AC=220;AF=0.0439297;AN=5008;NS=2504;DP=21001;EAS_AF=0.0139;AMR_AF=0.0259;AFR_AF=0.003;EUR_AF=0.0427;SAS_AF=0.1442;AA=G|||;VT=SNP
6	29548775	rs6936331	C	T	100	PASS	AC=107;AF=0.0213658;AN=5008;NS=2504;DP=20382;EAS_AF=0.005;AMR_AF=0.0072;AFR_AF=0.0008;EUR_AF=0.0577;SAS_AF=0.0389;AA=C|||;VT=SNP
6	29549261	rs1233394	C	A	100	PASS	AC=760;AF=0.151757;AN=5008;NS=2504;DP=20291;EAS_AF=0.2401;AMR_AF=0.1859;AFR_AF=0.1271;EUR_AF=0.1451;SAS_AF=0.0767;AA=C|||;VT=SNP
6	29549443	rs12530421	A	C	100	PASS	AC=534;AF=0.106629;AN=5008;NS=2504;DP=21487;EAS_AF=0.1339;AMR_AF=0.1196;AFR_AF=0.0492;EUR_AF=0.0537;SAS_AF=0.2014;AA=A|||;VT=SNP
6	29549653	rs1233393	C	G	100	PASS	AC=84;AF=0.0167732;AN=5008;NS=2504;DP=18631;EAS_AF=0;AMR_AF=0.013;AFR_AF=0.0023;EUR_AF=0.0716;SAS_AF=0;AA=C|||;VT=SNP
6	29549673	rs115830028	C	T	100	PASS	AC=36;AF=0.0071885;AN=5008;NS=2504;DP=18739;EAS_AF=0;AMR_AF=0.0159;AFR_AF=0.0008;EUR_AF=0.0229;SAS_AF=0.001;AA=C|||;VT=SNP
6	29549898	rs28359960	C	T	100	PASS	AC=138;AF=0.0275559;AN=5008;NS=2504;DP=19762;EAS_AF=0.002;AMR_AF=0.0375;AFR_AF=0.0363;EUR_AF=0.0467;SAS_AF=0.0153;AA=C|||;VT=SNP
6	29550416	rs1233392	G	A	100	PASS	AC=760;AF=0.151757;AN=5008;NS=2504;DP=18421;EAS_AF=0.2401;AMR_AF=0.1859;AFR_AF=0.1271;EUR_AF=0.1451;SAS_AF=0.0767;AA=G|||;VT=SNP
6	29550618	rs1233391	T	C	100	PASS	AC=1564;AF=0.3123;AN=5008;NS=2504;DP=18573;EAS_AF=0.4871;AMR_AF=0.3156;AFR_AF=0.2239;EUR_AF=0.2038;SAS_AF=0.3609;AA=C|||;VT=SNP
6	29550896	rs28986300	A	G	100	PASS	AC=789;AF=0.157548;AN=5008;NS=2504;DP=18886;EAS_AF=0.2391;AMR_AF=0.1282;AFR_AF=0.0961;EUR_AF=0.0547;SAS_AF=0.2832;AA=G|||;VT=SNP
6	29550934	rs28986301	C	T	100	PASS	AC=396;AF=0.0790735;AN=5008;NS=2504;DP=19399;EAS_AF=0.1032;AMR_AF=0.098;AFR_AF=0.0121;EUR_AF=0.0447;SAS_AF=0.1667;AA=C|||;VT=SNP
6	29551210	rs28359961	C	G	100	PASS	AC=154;AF=0.0307508;AN=5008;NS=2504;DP=20535;EAS_AF=0.002;AMR_AF=0.0403;AFR_AF=0.0461;EUR_AF=0.0477;SAS_AF=0.0153;AA=C|||;VT=SNP
6	29551333	rs2023497	T	C	100	PASS	AC=3617;AF=0.722244;AN=5008;NS=2504;DP=18616;EAS_AF=0.879;AMR_AF=0.7118;AFR_AF=0.646;EUR_AF=0.6034;SAS_AF=0.7935;AA=C|||;VT=SNP
6	29551416	rs12524535	A	G	100	PASS	AC=535;AF=0.106829;AN=5008;NS=2504;DP=19746;EAS_AF=0.1339;AMR_AF=0.1196;AFR_AF=0.0492;EUR_AF=0.0547;SAS_AF=0.2014;AA=G|||;VT=SNP
6	29551861	rs1233390	G	A	100	PASS	AC=1028;AF=0.205272;AN=5008;NS=2504;DP=21025;EAS_AF=0.3512;AMR_AF=0.1945;AFR_AF=0.174;EUR_AF=0.1501;SAS_AF=0.1616;AA=G|||;VT=SNP
6	29552483	rs1233389	G	T	100	PASS	AC=1025;AF=0.204673;AN=5008;NS=2504;DP=19782;EAS_AF=0.3492;AMR_AF=0.196;AFR_AF=0.1725;EUR_AF=0.1501;SAS_AF=0.1616;AA=A|||;VT=SNP
6	29552683	rs189308880	A	T	100	PASS	AC=18;AF=0.00359425;AN=5008;NS=2504;DP=20788;EAS_AF=0;AMR_AF=0.0043;AFR_AF=0;EUR_AF=0.0099;SAS_AF=0.0051;AA=A|||;VT=SNP
6	29552891	rs75475328	A	G	100	PASS	AC=244;AF=0.048722;AN=5008;NS=2504;DP=18463;EAS_AF=0.0139;AMR_AF=0.062;AFR_AF=0.0363;EUR_AF=0.0855;SAS_AF=0.0542;AA=A|||;VT=SNP
6	29553274	rs115090910	G	A	100	PASS	AC=106;AF=0.0211661;AN=5008;NS=2504;DP=20922;EAS_AF=0.001;AMR_AF=0.0072;AFR_AF=0.0431;EUR_AF=0.0408;SAS_AF=0.002;AA=G|||;VT=SNP
6	29553727	rs1233388	A	G	100	PASS	AC=1569;AF=0.313299;AN=5008;NS=2504;DP=18615;EAS_AF=0.4821;AMR_AF=0.3156;AFR_AF=0.2284;EUR_AF=0.2058;SAS_AF=0.363;AA=G|||;VT=SNP
6	29554829	rs114383434	T	C	100	PASS	AC=197;AF=0.0393371;AN=5008;NS=2504;DP=21896;EAS_AF=0;AMR_AF=0.0634;AFR_AF=0.0749;EUR_AF=0.0507;SAS_AF=0.0031;AA=T|||;VT=SNP
6	29555573	rs17184360	C	T	100	PASS	AC=112;AF=0.0223642;AN=5008;NS=2504;DP=20495;EAS_AF=0.0119;AMR_AF=0.0187;AFR_AF=0.0076;EUR_AF=0.0616;SAS_AF=0.0153;AA=C|||;VT=SNP
6	29555585	rs17184367	A	G	100	PASS	AC=1361;AF=0.271765;AN=5008;NS=2504;DP=20633;EAS_AF=0.3433;AMR_AF=0.2983;AFR_AF=0.1641;EUR_AF=0.2545;SAS_AF=0.3425;AA=A|||;VT=SNP
6	29555681	rs3095275	A	G	100	PASS	AC=4721;AF=0.942692;AN=5008;NS=2504;DP=19259;EAS_AF=0.9861;AMR_AF=0.9251;AFR_AF=0.9894;EUR_AF=0.8181;SAS_AF=0.9755;AA=G|||;VT=SNP
6	29555778	rs2235698	A	G	100	PASS	AC=1347;AF=0.26897;AN=5008;NS=2504;DP=19973;EAS_AF=0.3393;AMR_AF=0.2997;AFR_AF=0.1573;EUR_AF=0.2555;SAS_AF=0.3395;AA=A|||;VT=SNP;EX_TARGET
6	29555809	rs3129034	C	T	100	PASS	AC=4021;AF=0.802915;AN=5008;NS=2504;DP=20819;EAS_AF=0.8899;AMR_AF=0.745;AFR_AF=0.9077;EUR_AF=0.6203;SAS_AF=0.8006;AA=T|||;VT=SNP;EX_TARGET
6	29555864	rs1233387	C	T	100	PASS	AC=1718;AF=0.343051;AN=5008;NS=2504;DP=21347;EAS_AF=0.4831;AMR_AF=0.3559;AFR_AF=0.2685;EUR_AF=0.2555;SAS_AF=0.3804;AA=T|||;VT=SNP;EX_TARGET
6	29556759	rs362521	C	T	100	PASS	AC=392;AF=0.0782748;AN=5008;NS=2504;DP=5384;EAS_AF=0.1012;AMR_AF=0.098;AFR_AF=0.0098;EUR_AF=0.0447;SAS_AF=0.1677;AA=C|||;VT=SNP
6	29557642	rs115503606	C	A	100	PASS	AC=37;AF=0.00738818;AN=5008;NS=2504;DP=19669;EAS_AF=0;AMR_AF=0.0058;AFR_AF=0.0045;EUR_AF=0.0268;SAS_AF=0;AA=C|||;VT=SNP
6	29558190	rs1233386	C	T	100	PASS	AC=763;AF=0.152356;AN=5008;NS=2504;DP=19187;EAS_AF=0.2411;AMR_AF=0.1873;AFR_AF=0.1263;EUR_AF=0.1481;SAS_AF=0.0757;AA=C|||;VT=SNP
6	29558364	rs362520	A	G	100	PASS	AC=196;AF=0.0391374;AN=5008;NS=2504;DP=17147;EAS_AF=0;AMR_AF=0.0634;AFR_AF=0.0741;EUR_AF=0.0507;SAS_AF=0.0031;AA=A|||;VT=SNP
6	29558919	rs62406580	T	C	100	PASS	AC=233;AF=0.0465256;AN=5008;NS=2504;DP=16630;EAS_AF=0.0992;AMR_AF=0.0331;AFR_AF=0.0008;EUR_AF=0.0457;SAS_AF=0.0644;AA=T|||;VT=SNP
6	29559238	rs1233385	T	C	100	PASS	AC=87;AF=0.0173722;AN=5008;NS=2504;DP=19362;EAS_AF=0;AMR_AF=0.0159;AFR_AF=0.0023;EUR_AF=0.0726;SAS_AF=0;AA=T|||;VT=SNP
6	29559295	rs1233384	C	T	100	PASS	AC=763;AF=0.152356;AN=5008;NS=2504;DP=19732;EAS_AF=0.2411;AMR_AF=0.1873;AFR_AF=0.1263;EUR_AF=0.1481;SAS_AF=0.0757;AA=C|||;VT=SNP
6	29560289	rs28893512	G	C	100	PASS	AC=418;AF=0.0834665;AN=5008;NS=2504;DP=16137;EAS_AF=0.1032;AMR_AF=0.098;AFR_AF=0.0174;EUR_AF=0.0457;SAS_AF=0.181;AA=C|||;VT=SNP
6	29560480	rs3095274	A	G	100	PASS	AC=4466;AF=0.891773;AN=5008;NS=2504;DP=16723;EAS_AF=0.9325;AMR_AF=0.8732;AFR_AF=0.9818;EUR_AF=0.7048;SAS_AF=0.9335;AA=G|||;VT=SNP
6	29561468	rs56142919	C	G	100	PASS	AC=233;AF=0.0465256;AN=5008;NS=2504;DP=18884;EAS_AF=0.0992;AMR_AF=0.0331;AFR_AF=0.0008;EUR_AF=0.0457;SAS_AF=0.0644;AA=C|||;VT=SNP
6	29562588	rs28359962	G	T	100	PASS	AC=132;AF=0.0263578;AN=5008;NS=2504;DP=15936;EAS_AF=0.002;AMR_AF=0.036;AFR_AF=0.0325;EUR_AF=0.0467;SAS_AF=0.0153;AA=G|||;VT=SNP
6	29563067	rs17508548	T	G	100	PASS	AC=920;AF=0.183706;AN=5008;NS=2504;DP=19528;EAS_AF=0.249;AMR_AF=0.1628;AFR_AF=0.1051;EUR_AF=0.1064;SAS_AF=0.317;AA=G|||;VT=SNP
6	29563261	rs28986303	G	A	100	PASS	AC=417;AF=0.0832668;AN=5008;NS=2504;DP=17982;EAS_AF=0.1032;AMR_AF=0.1052;AFR_AF=0.0136;EUR_AF=0.0497;SAS_AF=0.1759;AA=G|||;VT=SNP
6	29563308	rs148686969	C	T	100	PASS	AC=28;AF=0.00559105;AN=5008;NS=2504;DP=15761;EAS_AF=0.002;AMR_AF=0.0072;AFR_AF=0.0008;EUR_AF=0.0179;SAS_AF=0.002;AA=C|||;VT=SNP
6	29563858	rs28893513	A	G	100	PASS	AC=921;AF=0.183906;AN=5008;NS=2504;DP=18536;EAS_AF=0.249;AMR_AF=0.1628;AFR_AF=0.1051;EUR_AF=0.1064;SAS_AF=0.318;AA=G|||;VT=SNP
6	29563964	rs62406582	G	A	100	PASS	AC=382;AF=0.076278;AN=5008;NS=2504;DP=16749;EAS_AF=0.1171;AMR_AF=0.0418;AFR_AF=0.053;EUR_AF=0.0507;SAS_AF=0.1166;AA=G|||;VT=SNP
6	29564486	rs28893514	T	G	100	PASS	AC=534;AF=0.106629;AN=5008;NS=2504;DP=16382;EAS_AF=0.1319;AMR_AF=0.1196;AFR_AF=0.0499;EUR_AF=0.0547;SAS_AF=0.2014;AA=T|||;VT=SNP
6	29564740	rs28893515	A	G	100	PASS	AC=534;AF=0.106629;AN=5008;NS=2504;DP=16729;EAS_AF=0.1319;AMR_AF=0.1196;AFR_AF=0.0499;EUR_AF=0.0547;SAS_AF=0.2014;AA=a|||;VT=SNP
6	29564762	rs56020557	C	T	100	PASS	AC=400;AF=0.0798722;AN=5008;NS=2504;DP=16266;EAS_AF=0.121;AMR_AF=0.0447;AFR_AF=0.0484;EUR_AF=0.0517;SAS_AF=0.1339;AA=c|||;VT=SNP
6	29564911	rs28893516	C	T	100	PASS	AC=534;AF=0.106629;AN=5008;NS=2504;DP=17438;EAS_AF=0.1319;AMR_AF=0.1196;AFR_AF=0.0499;EUR_AF=0.0547;SAS_AF=0.2014;AA=C|||;VT=SNP
6	29565194	rs62406583	G	A	100	PASS	AC=233;AF=0.0465256;AN=5008;NS=2504;DP=20294;EAS_AF=0.0992;AMR_AF=0.0331;AFR_AF=0.0008;EUR_AF=0.0457;SAS_AF=0.0644;AA=G|||;VT=SNP
6	29565287	rs9468559	A	C	100	PASS	AC=329;AF=0.0656949;AN=5008;NS=2504;DP=19168;EAS_AF=0.0119;AMR_AF=0.0259;AFR_AF=0.2088;EUR_AF=0.0159;SAS_AF=0.0072;AA=A|||;VT=SNP
6	29565373	rs28893517	A	G	100	PASS	AC=534;AF=0.106629;AN=5008;NS=2504;DP=20320;EAS_AF=0.1319;AMR_AF=0.1196;AFR_AF=0.0499;EUR_AF=0.0547;SAS_AF=0.2014;AA=A|||;VT=SNP
6	29565825	rs1233383	G	A	100	PASS	AC=764;AF=0.152556;AN=5008;NS=2504;DP=14419;EAS_AF=0.2411;AMR_AF=0.1873;AFR_AF=0.1271;EUR_AF=0.1481;SAS_AF=0.0757;AA=G|||;VT=SNP
6	29565889	rs35532419	G	A	100	PASS	AC=38;AF=0.00758786;AN=5008;NS=2504;DP=16860;EAS_AF=0;AMR_AF=0.0159;AFR_AF=0.0015;EUR_AF=0.0229;SAS_AF=0.002;AA=G|||;VT=SNP
6	29566082	rs28986304	T	C	100	PASS	AC=922;AF=0.184105;AN=5008;NS=2504;DP=20548;EAS_AF=0.25;AMR_AF=0.1628;AFR_AF=0.1051;EUR_AF=0.1064;SAS_AF=0.318;AA=C|||;VT=SNP
6	29566369	rs3095273	A	G	100	PASS	AC=4466;AF=0.891773;AN=5008;NS=2504;DP=20083;EAS_AF=0.9325;AMR_AF=0.8732;AFR_AF=0.9818;EUR_AF=0.7048;SAS_AF=0.9335;AA=a|||;VT=SNP
6	29566842	rs3025646	T	C	100	PASS	AC=429;AF=0.0856629;AN=5008;NS=2504;DP=21203;EAS_AF=0.1042;AMR_AF=0.1052;AFR_AF=0.0212;EUR_AF=0.0507;SAS_AF=0.1759;AA=t|||;VT=SNP
6	29566948	rs28986305	A	G	100	PASS	AC=433;AF=0.0864617;AN=5008;NS=2504;DP=22235;EAS_AF=0.1032;AMR_AF=0.1066;AFR_AF=0.0234;EUR_AF=0.0517;SAS_AF=0.1759;AA=A|||;VT=SNP
6	29567315	rs28986306	C	A	100	PASS	AC=428;AF=0.0854633;AN=5008;NS=2504;DP=21425;EAS_AF=0.1032;AMR_AF=0.1052;AFR_AF=0.0212;EUR_AF=0.0507;SAS_AF=0.1759;AA=C|||;VT=SNP
6	29567621	rs3025645	T	A	100	PASS	AC=433;AF=0.0864617;AN=5008;NS=2504;DP=21150;EAS_AF=0.1032;AMR_AF=0.1066;AFR_AF=0.0234;EUR_AF=0.0517;SAS_AF=0.1759;AA=T|||;VT=SNP
6	29567638	rs362518	T	C	100	PASS	AC=921;AF=0.183906;AN=5008;NS=2504;DP=20892;EAS_AF=0.249;AMR_AF=0.1628;AFR_AF=0.1051;EUR_AF=0.1064;SAS_AF=0.318;AA=C|||;VT=SNP
6	29567665	rs114693417	G	T	100	PASS	AC=35;AF=0.00698882;AN=5008;NS=2504;DP=19808;EAS_AF=0;AMR_AF=0.0159;AFR_AF=0.0008;EUR_AF=0.0219;SAS_AF=0.001;AA=G|||;VT=SNP
6	29567786	rs28986307	A	G	100	PASS	AC=433;AF=0.0864617;AN=5008;NS=2504;DP=20142;EAS_AF=0.1032;AMR_AF=0.1066;AFR_AF=0.0234;EUR_AF=0.0517;SAS_AF=0.1759;AA=A|||;VT=SNP
6	29568068	rs28986308	A	G	100	PASS	AC=349;AF=0.0696885;AN=5008;NS=2504;DP=17653;EAS_AF=0.0833;AMR_AF=0.0922;AFR_AF=0.003;EUR_AF=0.0427;SAS_AF=0.1575;AA=A|||;VT=SNP
6	29568082	rs62406584	G	A	100	PASS	AC=382;AF=0.076278;AN=5008;NS=2504;DP=17851;EAS_AF=0.1171;AMR_AF=0.0418;AFR_AF=0.053;EUR_AF=0.0507;SAS_AF=0.1166;AA=G|||;VT=SNP
6	29569045	rs362517	G	A	100	PASS	AC=383;AF=0.0764776;AN=5008;NS=2504;DP=20271;EAS_AF=0.1181;AMR_AF=0.0418;AFR_AF=0.053;EUR_AF=0.0507;SAS_AF=0.1166;AA=G|||;VT=SNP
6	29569532	rs362515	G	A	100	PASS	AC=382;AF=0.076278;AN=5008;NS=2504;DP=19175;EAS_AF=0.1171;AMR_AF=0.0418;AFR_AF=0.053;EUR_AF=0.0507;SAS_AF=0.1166;AA=G|||;VT=SNP
6	29569955	rs3025643	A	G	100	PASS	AC=4132;AF=0.82508;AN=5008;NS=2504;DP=20864;EAS_AF=0.8829;AMR_AF=0.7839;AFR_AF=0.9168;EUR_AF=0.671;SAS_AF=0.8292;AA=G|||;VT=SNP
6	29570316	rs3025642	G	A	100	PASS	AC=233;AF=0.0465256;AN=5008;NS=2504;DP=23323;EAS_AF=0.0992;AMR_AF=0.0331;AFR_AF=0.0008;EUR_AF=0.0457;SAS_AF=0.0644;AA=G|||;VT=SNP
6	29570665	rs3025640	C	T	100	PASS	AC=246;AF=0.0491214;AN=5008;NS=2504;DP=24230;EAS_AF=0.0308;AMR_AF=0.0576;AFR_AF=0.0643;EUR_AF=0.0547;SAS_AF=0.0358;AA=c|||;VT=SNP
6	29570841	rs2267633	A	G	100	PASS	AC=921;AF=0.183906;AN=5008;NS=2504;DP=22286;EAS_AF=0.249;AMR_AF=0.1628;AFR_AF=0.1051;EUR_AF=0.1064;SAS_AF=0.318;AA=G|||;VT=SNP
6	29571545	rs2076483	A	G	100	PASS	AC=921;AF=0.183906;AN=5008;NS=2504;DP=18200;EAS_AF=0.249;AMR_AF=0.1628;AFR_AF=0.1051;EUR_AF=0.1064;SAS_AF=0.318;AA=G|||;VT=SNP
6	29571577	rs55941866	G	A	100	PASS	AC=272;AF=0.0543131;AN=5008;NS=2504;DP=18469;EAS_AF=0.0496;AMR_AF=0.0865;AFR_AF=0.0234;EUR_AF=0.0318;SAS_AF=0.1012;AA=G|||;VT=SNP
6	29571609	rs10946999	G	T	100	PASS	AC=766;AF=0.152955;AN=5008;NS=2504;DP=18685;EAS_AF=0.2817;AMR_AF=0.1542;AFR_AF=0.0068;EUR_AF=0.1103;SAS_AF=0.2607;AA=G|||;VT=SNP
6	29572064	rs56106029	G	A	100	PASS	AC=383;AF=0.0764776;AN=5008;NS=2504;DP=20849;EAS_AF=0.1171;AMR_AF=0.0432;AFR_AF=0.053;EUR_AF=0.0507;SAS_AF=0.1166;AA=G|||;VT=SNP
6	29572160	rs12525400	T	C	100	PASS	AC=418;AF=0.0834665;AN=5008;NS=2504;DP=20705;EAS_AF=0.1032;AMR_AF=0.098;AFR_AF=0.0174;EUR_AF=0.0457;SAS_AF=0.181;AA=T|||;VT=SNP
6	29574476	rs28359963	T	C	100	PASS	AC=1055;AF=0.210663;AN=5008;NS=2504;DP=20438;EAS_AF=0.252;AMR_AF=0.2017;AFR_AF=0.1467;EUR_AF=0.1521;SAS_AF=0.3211;AA=C|||;VT=SNP
6	29574631	rs740884	C	T	100	PASS	AC=428;AF=0.0854633;AN=5008;NS=2504;DP=20034;EAS_AF=0.0516;AMR_AF=0.0692;AFR_AF=0.1263;EUR_AF=0.0606;SAS_AF=0.1022;AA=C|||;VT=SNP
6	29575003	rs29267	G	A	100	PASS	AC=921;AF=0.183906;AN=5008;NS=2504;DP=16058;EAS_AF=0.25;AMR_AF=0.1628;AFR_AF=0.1051;EUR_AF=0.1054;SAS_AF=0.318;AA=A|||;VT=SNP;EX_TARGET
6	29575279	rs29266	A	G	100	PASS	AC=399;AF=0.0796725;AN=5008;NS=2504;DP=19622;EAS_AF=0.12;AMR_AF=0.0418;AFR_AF=0.053;EUR_AF=0.0507;SAS_AF=0.1309;AA=G|||;VT=SNP
6	29575405	rs740883	A	T	100	PASS	AC=529;AF=0.105631;AN=5008;NS=2504;DP=21177;EAS_AF=0.12;AMR_AF=0.0807;AFR_AF=0.0946;EUR_AF=0.0974;SAS_AF=0.1319;AA=A|||;VT=SNP
6	29575456	rs740882	C	T	100	PASS	AC=529;AF=0.105631;AN=5008;NS=2504;DP=22630;EAS_AF=0.12;AMR_AF=0.0807;AFR_AF=0.0946;EUR_AF=0.0974;SAS_AF=0.1319;AA=C|||;VT=SNP
6	29575567	rs740881	G	A	100	PASS	AC=529;AF=0.105631;AN=5008;NS=2504;DP=22179;EAS_AF=0.12;AMR_AF=0.0807;AFR_AF=0.0946;EUR_AF=0.0974;SAS_AF=0.1319;AA=G|||;VT=SNP
6	29575858	rs29229	A	G	100	PASS	AC=529;AF=0.105631;AN=5008;NS=2504;DP=20675;EAS_AF=0.12;AMR_AF=0.0807;AFR_AF=0.0946;EUR_AF=0.0974;SAS_AF=0.1319;AA=A|||;VT=SNP
6	29575962	rs3025636	A	G	100	PASS	AC=131;AF=0.0261581;AN=5008;NS=2504;DP=19820;EAS_AF=0.002;AMR_AF=0.036;AFR_AF=0.0325;EUR_AF=0.0457;SAS_AF=0.0153;AA=A|||;VT=SNP
6	29576047	rs881284	C	T	100	PASS	AC=529;AF=0.105631;AN=5008;NS=2504;DP=19742;EAS_AF=0.12;AMR_AF=0.0807;AFR_AF=0.0946;EUR_AF=0.0974;SAS_AF=0.1319;AA=C|||;VT=SNP
6	29576096	rs41286283	T	C	100	PASS	AC=402;AF=0.0802716;AN=5008;NS=2504;DP=21251;EAS_AF=0.1012;AMR_AF=0.098;AFR_AF=0.0174;EUR_AF=0.0457;SAS_AF=0.1667;AA=T|||;VT=SNP
6	29576198	rs29261	A	G	100	PASS	AC=529;AF=0.105631;AN=5008;NS=2504;DP=21697;EAS_AF=0.12;AMR_AF=0.0807;AFR_AF=0.0946;EUR_AF=0.0974;SAS_AF=0.1319;AA=G|||;VT=SNP
6	29576393	rs29230	A	G	100	PASS	AC=1068;AF=0.213259;AN=5008;NS=2504;DP=19957;EAS_AF=0.252;AMR_AF=0.2017;AFR_AF=0.1467;EUR_AF=0.1531;SAS_AF=0.3333;AA=G|||;VT=SNP;EX_TARGET
6	29576590	rs29263	G	A	100	PASS	AC=529;AF=0.105631;AN=5008;NS=2504;DP=21116;EAS_AF=0.12;AMR_AF=0.0807;AFR_AF=0.0946;EUR_AF=0.0974;SAS_AF=0.1319;AA=G|||;VT=SNP
6	29576592	rs29262	A	G	100	PASS	AC=529;AF=0.105631;AN=5008;NS=2504;DP=21122;EAS_AF=0.12;AMR_AF=0.0807;AFR_AF=0.0946;EUR_AF=0.0974;SAS_AF=0.1319;AA=A|||;VT=SNP
6	29577617	rs29258	C	T	100	PASS	AC=530;AF=0.105831;AN=5008;NS=2504;DP=16504;EAS_AF=0.121;AMR_AF=0.0807;AFR_AF=0.0946;EUR_AF=0.0974;SAS_AF=0.1319;AA=C|||;VT=SNP
6	29577938	rs29259	A	G	100	PASS	AC=1069;AF=0.213458;AN=5008;NS=2504;DP=13807;EAS_AF=0.252;AMR_AF=0.2017;AFR_AF=0.1475;EUR_AF=0.1531;SAS_AF=0.3333;AA=G|||;VT=SNP
6	29578030	rs29257	A	G	100	PASS	AC=529;AF=0.105631;AN=5008;NS=2504;DP=15038;EAS_AF=0.12;AMR_AF=0.0807;AFR_AF=0.0946;EUR_AF=0.0974;SAS_AF=0.1319;AA=G|||;VT=SNP
6	29578052	rs29256	G	C	100	PASS	AC=383;AF=0.0764776;AN=5008;NS=2504;DP=15064;EAS_AF=0.1181;AMR_AF=0.0418;AFR_AF=0.053;EUR_AF=0.0507;SAS_AF=0.1166;AA=G|||;VT=SNP
6	29578126	rs28359965	G	C	100	PASS	AC=130;AF=0.0259585;AN=5008;NS=2504;DP=16041;EAS_AF=0.002;AMR_AF=0.036;AFR_AF=0.0318;EUR_AF=0.0457;SAS_AF=0.0153;AA=G|||;VT=SNP
6	29578144	rs28359966	C	T	100	PASS	AC=135;AF=0.0269569;AN=5008;NS=2504;DP=16720;EAS_AF=0.0069;AMR_AF=0.036;AFR_AF=0.0318;EUR_AF=0.0457;SAS_AF=0.0153;AA=C|||;VT=SNP
6	29579544	rs29255	A	C	100	PASS	AC=402;AF=0.0802716;AN=5008;NS=2504;DP=18896;EAS_AF=0.1012;AMR_AF=0.098;AFR_AF=0.0174;EUR_AF=0.0457;SAS_AF=0.1667;AA=A|||;VT=SNP
6	29579790	rs2057012	T	A	100	PASS	AC=383;AF=0.0764776;AN=5008;NS=2504;DP=17100;EAS_AF=0.1181;AMR_AF=0.0418;AFR_AF=0.053;EUR_AF=0.0507;SAS_AF=0.1166;AA=T|||;VT=SNP
6	29579986	rs2057010	C	A	100	PASS	AC=233;AF=0.0465256;AN=5008;NS=2504;DP=11737;EAS_AF=0.0992;AMR_AF=0.0331;AFR_AF=0.0008;EUR_AF=0.0457;SAS_AF=0.0644;AA=C|||;VT=SNP
6	29579991	rs41286287	T	A	100	PASS	AC=522;AF=0.104233;AN=5008;NS=2504;DP=11973;EAS_AF=0.13;AMR_AF=0.121;AFR_AF=0.0514;EUR_AF=0.0557;SAS_AF=0.1871;AA=T|||;VT=SNP
6	29579999	rs2057009	T	A	100	PASS	AC=1067;AF=0.213059;AN=5008;NS=2504;DP=12226;EAS_AF=0.252;AMR_AF=0.2017;AFR_AF=0.146;EUR_AF=0.1531;SAS_AF=0.3333;AA=A|||;VT=SNP
6	29580265	rs28359967	G	T	100	PASS	AC=529;AF=0.105631;AN=5008;NS=2504;DP=14481;EAS_AF=0.12;AMR_AF=0.0807;AFR_AF=0.0946;EUR_AF=0.0974;SAS_AF=0.1319;AA=T|||;VT=SNP
6	29580436	rs29253	A	G	100	PASS	AC=546;AF=0.109026;AN=5008;NS=2504;DP=17729;EAS_AF=0.123;AMR_AF=0.0807;AFR_AF=0.0946;EUR_AF=0.0974;SAS_AF=0.1462;AA=G|||;VT=SNP;EX_TARGET
6	29580588	rs29227	G	T	100	PASS	AC=530;AF=0.105831;AN=5008;NS=2504;DP=17594;EAS_AF=0.121;AMR_AF=0.0807;AFR_AF=0.0946;EUR_AF=0.0974;SAS_AF=0.1319;AA=G|||;VT=SNP
6	29581011	rs29226	T	G	100	PASS	AC=545;AF=0.108826;AN=5008;NS=2504;DP=18485;EAS_AF=0.122;AMR_AF=0.0807;AFR_AF=0.0946;EUR_AF=0.0974;SAS_AF=0.1462;AA=G|||;VT=SNP;EX_TARGET
6	29581041	rs29225	A	G	100	PASS	AC=529;AF=0.105631;AN=5008;NS=2504;DP=18230;EAS_AF=0.12;AMR_AF=0.0807;AFR_AF=0.0946;EUR_AF=0.0974;SAS_AF=0.1319;AA=G|||;VT=SNP;EX_TARGET
6	29581110	rs17854217	A	G	100	PASS	AC=529;AF=0.105631;AN=5008;NS=2504;DP=17545;EAS_AF=0.12;AMR_AF=0.0807;AFR_AF=0.0946;EUR_AF=0.0974;SAS_AF=0.1319;AA=G|||;VT=SNP;EX_TARGET
6	29581113	rs17854216	A	G	100	PASS	AC=545;AF=0.108826;AN=5008;NS=2504;DP=17576;EAS_AF=0.122;AMR_AF=0.0807;AFR_AF=0.0946;EUR_AF=0.0974;SAS_AF=0.1462;AA=G|||;VT=SNP;EX_TARGET
6	29581343	rs29224	T	A	100	PASS	AC=545;AF=0.108826;AN=5008;NS=2504;DP=21633;EAS_AF=0.122;AMR_AF=0.0807;AFR_AF=0.0946;EUR_AF=0.0974;SAS_AF=0.1462;AA=A|||;VT=SNP
6	29581757	rs29251	A	G	100	PASS	AC=529;AF=0.105631;AN=5008;NS=2504;DP=22355;EAS_AF=0.12;AMR_AF=0.0807;AFR_AF=0.0946;EUR_AF=0.0974;SAS_AF=0.1319;AA=G|||;VT=SNP
6	29581966	rs116708563	C	G	100	PASS	AC=27;AF=0.00539137;AN=5008;NS=2504;DP=20156;EAS_AF=0.001;AMR_AF=0.013;AFR_AF=0.0015;EUR_AF=0.0139;SAS_AF=0.001;AA=C|||;VT=SNP
6	29582300	rs3025632	C	T	100	PASS	AC=146;AF=0.0291534;AN=5008;NS=2504;DP=21459;EAS_AF=0.002;AMR_AF=0.0389;AFR_AF=0.0416;EUR_AF=0.0467;SAS_AF=0.0153;AA=C|||;VT=SNP
6	29582450	rs115813917	C	G	100	PASS	AC=35;AF=0.00698882;AN=5008;NS=2504;DP=20452;EAS_AF=0;AMR_AF=0.0159;AFR_AF=0.0008;EUR_AF=0.0219;SAS_AF=0.001;AA=C|||;VT=SNP
6	29582607	rs2058326	G	T	100	PASS	AC=526;AF=0.105032;AN=5008;NS=2504;DP=20266;EAS_AF=0.119;AMR_AF=0.0807;AFR_AF=0.0946;EUR_AF=0.0974;SAS_AF=0.1299;AA=G|||;VT=SNP
6	29582629	rs2058325	G	A	100	PASS	AC=380;AF=0.0758786;AN=5008;NS=2504;DP=19983;EAS_AF=0.1171;AMR_AF=0.0418;AFR_AF=0.053;EUR_AF=0.0507;SAS_AF=0.1145;AA=G|||;VT=SNP
6	29582657	rs28359968	T	A	100	PASS	AC=146;AF=0.0291534;AN=5008;NS=2504;DP=20122;EAS_AF=0.002;AMR_AF=0.0389;AFR_AF=0.0416;EUR_AF=0.0467;SAS_AF=0.0153;AA=T|||;VT=SNP
6	29583047	rs28749523	C	T	100	PASS	AC=147;AF=0.029353;AN=5008;NS=2504;DP=12489;EAS_AF=0.002;AMR_AF=0.0389;AFR_AF=0.0424;EUR_AF=0.0467;SAS_AF=0.0153;AA=-|||;VT=SNP
6	29583260	rs28749524	C	G	100	PASS	AC=529;AF=0.105631;AN=5008;NS=2504;DP=14351;EAS_AF=0.12;AMR_AF=0.0807;AFR_AF=0.0946;EUR_AF=0.0974;SAS_AF=0.1319;AA=C|||;VT=SNP
6	29583342	rs28749525	C	T	100	PASS	AC=529;AF=0.105631;AN=5008;NS=2504;DP=12934;EAS_AF=0.12;AMR_AF=0.0807;AFR_AF=0.0946;EUR_AF=0.0974;SAS_AF=0.1319;AA=C|||;VT=SNP
6	29583423	rs55871431	G	T	100	PASS	AC=382;AF=0.076278;AN=5008;NS=2504;DP=12750;EAS_AF=0.1181;AMR_AF=0.0418;AFR_AF=0.053;EUR_AF=0.0507;SAS_AF=0.1155;AA=G|||;VT=SNP
6	29583750	rs28749527	G	A	100	PASS	AC=531;AF=0.10603;AN=5008;NS=2504;DP=16569;EAS_AF=0.12;AMR_AF=0.0821;AFR_AF=0.0946;EUR_AF=0.0974;SAS_AF=0.1329;AA=G|||;VT=SNP
6	29583846	rs28749528	C	T	100	PASS	AC=530;AF=0.105831;AN=5008;NS=2504;DP=16529;EAS_AF=0.121;AMR_AF=0.0807;AFR_AF=0.0946;EUR_AF=0.0974;SAS_AF=0.1319;AA=C|||;VT=SNP
6	29584200	rs28749529	C	T	100	PASS	AC=529;AF=0.105631;AN=5008;NS=2504;DP=15272;EAS_AF=0.12;AMR_AF=0.0807;AFR_AF=0.0946;EUR_AF=0.0974;SAS_AF=0.1319;AA=C|||;VT=SNP
6	29584221	rs28749530	A	G	100	PASS	AC=545;AF=0.108826;AN=5008;NS=2504;DP=16702;EAS_AF=0.122;AMR_AF=0.0807;AFR_AF=0.0946;EUR_AF=0.0974;SAS_AF=0.1462;AA=G|||;VT=SNP
6	29584338	rs1233381	T	C	100	PASS	AC=790;AF=0.157748;AN=5008;NS=2504;DP=16766;EAS_AF=0.2411;AMR_AF=0.1888;AFR_AF=0.143;EUR_AF=0.1511;SAS_AF=0.0767;AA=T|||;VT=SNP
6	29584448	rs114536520	C	T	100	PASS	AC=69;AF=0.013778;AN=5008;NS=2504;DP=14924;EAS_AF=0;AMR_AF=0.0317;AFR_AF=0.0008;EUR_AF=0.0398;SAS_AF=0.0061;AA=C|||;VT=SNP
6	29584546	rs28359969	A	G	100	PASS	AC=530;AF=0.105831;AN=5008;NS=2504;DP=13625;EAS_AF=0.12;AMR_AF=0.0821;AFR_AF=0.0946;EUR_AF=0.0974;SAS_AF=0.1319;AA=G|||;VT=SNP
6	29584580	rs28359970	T	C	100	PASS	AC=1069;AF=0.213458;AN=5008;NS=2504;DP=11029;EAS_AF=0.252;AMR_AF=0.2017;AFR_AF=0.1467;EUR_AF=0.1531;SAS_AF=0.3344;AA=C|||;VT=SNP
6	29584888	rs28359971	A	C	100	PASS	AC=529;AF=0.105631;AN=5008;NS=2504;DP=14972;EAS_AF=0.12;AMR_AF=0.0807;AFR_AF=0.0946;EUR_AF=0.0974;SAS_AF=0.1319;AA=a|||;VT=SNP
6	29585204	rs28359972	A	G	100	PASS	AC=530;AF=0.105831;AN=5008;NS=2504;DP=16149;EAS_AF=0.12;AMR_AF=0.0821;AFR_AF=0.0946;EUR_AF=0.0974;SAS_AF=0.1319;AA=a|||;VT=SNP
6	29585383	rs16867690	C	T	100	PASS	AC=529;AF=0.105631;AN=5008;NS=2504;DP=18840;EAS_AF=0.12;AMR_AF=0.0807;AFR_AF=0.0946;EUR_AF=0.0974;SAS_AF=0.1319;AA=C|||;VT=SNP
6	29585540	rs28359973	A	T	100	PASS	AC=529;AF=0.105631;AN=5008;NS=2504;DP=19000;EAS_AF=0.12;AMR_AF=0.0807;AFR_AF=0.0946;EUR_AF=0.0974;SAS_AF=0.1319;AA=A|||;VT=SNP
6	29585684	rs28359974	T	C	100	PASS	AC=545;AF=0.108826;AN=5008;NS=2504;DP=18917;EAS_AF=0.122;AMR_AF=0.0807;AFR_AF=0.0946;EUR_AF=0.0974;SAS_AF=0.1462;AA=C|||;VT=SNP
6	29585743	rs72831507	G	T	100	PASS	AC=383;AF=0.0764776;AN=5008;NS=2504;DP=19577;EAS_AF=0.1181;AMR_AF=0.0418;AFR_AF=0.053;EUR_AF=0.0507;SAS_AF=0.1166;AA=G|||;VT=SNP
6	29586182	rs28359975	A	G	100	PASS	AC=529;AF=0.105631;AN=5008;NS=2504;DP=20158;EAS_AF=0.12;AMR_AF=0.0807;AFR_AF=0.0946;EUR_AF=0.0974;SAS_AF=0.1319;AA=G|||;VT=SNP
6	29586384	rs17842396	T	C	100	PASS	AC=529;AF=0.105631;AN=5008;NS=2504;DP=17352;EAS_AF=0.12;AMR_AF=0.0807;AFR_AF=0.0946;EUR_AF=0.0974;SAS_AF=0.1319;AA=T|||;VT=SNP
6	29586717	rs28359976	A	G	100	PASS	AC=529;AF=0.105631;AN=5008;NS=2504;DP=18305;EAS_AF=0.12;AMR_AF=0.0807;AFR_AF=0.0946;EUR_AF=0.0974;SAS_AF=0.1319;AA=G|||;VT=SNP
6	29586812	rs28359977	G	A	100	PASS	AC=529;AF=0.105631;AN=5008;NS=2504;DP=17645;EAS_AF=0.12;AMR_AF=0.0807;AFR_AF=0.0946;EUR_AF=0.0974;SAS_AF=0.1319;AA=A|||;VT=SNP
6	29586986	rs41291766	C	T	100	PASS	AC=403;AF=0.0804712;AN=5008;NS=2504;DP=20256;EAS_AF=0.1012;AMR_AF=0.098;AFR_AF=0.0174;EUR_AF=0.0457;SAS_AF=0.1677;AA=c|||;VT=SNP
6	29587874	rs6919973	C	T	100	PASS	AC=544;AF=0.108626;AN=5008;NS=2504;DP=19345;EAS_AF=0.121;AMR_AF=0.0807;AFR_AF=0.0946;EUR_AF=0.0974;SAS_AF=0.1462;AA=t|||;VT=SNP
6	29588146	rs29246	A	G	100	PASS	AC=146;AF=0.0291534;AN=5008;NS=2504;DP=20461;EAS_AF=0.002;AMR_AF=0.0389;AFR_AF=0.0416;EUR_AF=0.0467;SAS_AF=0.0153;AA=a|||;VT=SNP
6	29588240	rs6920935	G	A	100	PASS	AC=932;AF=0.186102;AN=5008;NS=2504;DP=17364;EAS_AF=0.2202;AMR_AF=0.1787;AFR_AF=0.1044;EUR_AF=0.1421;SAS_AF=0.3119;AA=a|||;VT=SNP
6	29588241	rs6900577	T	C	100	PASS	AC=932;AF=0.186102;AN=5008;NS=2504;DP=17373;EAS_AF=0.2202;AMR_AF=0.1787;AFR_AF=0.1044;EUR_AF=0.1421;SAS_AF=0.3119;AA=c|||;VT=SNP
6	29588544	rs29223	A	C	100	PASS	AC=528;AF=0.105431;AN=5008;NS=2504;DP=18614;EAS_AF=0.119;AMR_AF=0.0807;AFR_AF=0.0946;EUR_AF=0.0974;SAS_AF=0.1319;AA=c|||;VT=SNP
6	29589124	rs29221	C	G	100	PASS	AC=1229;AF=0.245407;AN=5008;NS=2504;DP=20409;EAS_AF=0.2956;AMR_AF=0.2853;AFR_AF=0.1271;EUR_AF=0.2475;SAS_AF=0.3231;AA=c|||;VT=SNP
6	29589666	rs29220	C	G	100	PASS	AC=1737;AF=0.346845;AN=5008;NS=2504;DP=18475;EAS_AF=0.3988;AMR_AF=0.3242;AFR_AF=0.3336;EUR_AF=0.2833;SAS_AF=0.3926;AA=C|||;VT=SNP
6	29590000	rs3025629	A	T	100	PASS	AC=131;AF=0.0261581;AN=5008;NS=2504;DP=21046;EAS_AF=0.002;AMR_AF=0.036;AFR_AF=0.0333;EUR_AF=0.0447;SAS_AF=0.0153;AA=A|||;VT=SNP
6	29590349	rs3025628	G	A	100	PASS	AC=234;AF=0.0467252;AN=5008;NS=2504;DP=22445;EAS_AF=0.0992;AMR_AF=0.0331;AFR_AF=0.0008;EUR_AF=0.0457;SAS_AF=0.0654;AA=g|||;VT=SNP
6	29590597	rs29245	C	T	100	PASS	AC=526;AF=0.105032;AN=5008;NS=2504;DP=17554;EAS_AF=0.12;AMR_AF=0.0793;AFR_AF=0.0938;EUR_AF=0.0964;SAS_AF=0.1319;AA=t|||;VT=SNP
6	29590715	rs3828923	C	T	100	PASS	AC=352;AF=0.0702875;AN=5008;NS=2504;DP=17099;EAS_AF=0.0833;AMR_AF=0.0922;AFR_AF=0.003;EUR_AF=0.0427;SAS_AF=0.1605;AA=c|||;VT=SNP
6	29590952	rs29222	A	C	100	PASS	AC=526;AF=0.105032;AN=5008;NS=2504;DP=19932;EAS_AF=0.12;AMR_AF=0.0793;AFR_AF=0.0938;EUR_AF=0.0964;SAS_AF=0.1319;AA=a|||;VT=SNP
6	29591864	rs3025626	G	A	100	PASS	AC=529;AF=0.105631;AN=5008;NS=2504;DP=21406;EAS_AF=0.12;AMR_AF=0.0793;AFR_AF=0.0961;EUR_AF=0.0964;SAS_AF=0.1319;AA=a|||;VT=SNP
6	29592431	rs2267635	T	C	100	PASS	AC=405;AF=0.0808706;AN=5008;NS=2504;DP=17920;EAS_AF=0.1012;AMR_AF=0.098;AFR_AF=0.0174;EUR_AF=0.0457;SAS_AF=0.1697;AA=t|||;VT=SNP
6	29592532	rs112092209	C	A	100	PASS	AC=105;AF=0.0209665;AN=5008;NS=2504;DP=16695;EAS_AF=0.005;AMR_AF=0.0072;AFR_AF=0.0008;EUR_AF=0.0557;SAS_AF=0.0389;AA=c|||;VT=SNP
6	29592645	rs28359982	T	C	100	PASS	AC=528;AF=0.105431;AN=5008;NS=2504;DP=16166;EAS_AF=0.12;AMR_AF=0.0807;AFR_AF=0.0938;EUR_AF=0.0974;SAS_AF=0.1319;AA=t|||;VT=SNP
6	29592679	rs28359983	G	A	100	PASS	AC=529;AF=0.105631;AN=5008;NS=2504;DP=16223;EAS_AF=0.12;AMR_AF=0.0807;AFR_AF=0.0946;EUR_AF=0.0974;SAS_AF=0.1319;AA=G|||;VT=SNP
6	29592690	rs28359984	C	A	100	PASS	AC=529;AF=0.105631;AN=5008;NS=2504;DP=16670;EAS_AF=0.12;AMR_AF=0.0807;AFR_AF=0.0946;EUR_AF=0.0974;SAS_AF=0.1319;AA=c|||;VT=SNP
6	29593039	rs17178007	G	A	100	PASS	AC=130;AF=0.0259585;AN=5008;NS=2504;DP=18218;EAS_AF=0.002;AMR_AF=0.036;AFR_AF=0.0318;EUR_AF=0.0457;SAS_AF=0.0153;AA=G|||;VT=SNP
6	29593093	rs17178014	T	G	100	PASS	AC=529;AF=0.105631;AN=5008;NS=2504;DP=19201;EAS_AF=0.12;AMR_AF=0.0807;AFR_AF=0.0946;EUR_AF=0.0974;SAS_AF=0.1319;AA=T|||;VT=SNP
6	29593206	rs17178028	C	G	100	PASS	AC=405;AF=0.0808706;AN=5008;NS=2504;DP=21416;EAS_AF=0.1012;AMR_AF=0.098;AFR_AF=0.0174;EUR_AF=0.0457;SAS_AF=0.1697;AA=C|||;VT=SNP
6	29593478	rs17184416	A	G	100	PASS	AC=530;AF=0.105831;AN=5008;NS=2504;DP=20193;EAS_AF=0.12;AMR_AF=0.0807;AFR_AF=0.0953;EUR_AF=0.0974;SAS_AF=0.1319;AA=G|||;VT=SNP
6	29593645	rs55888673	T	G	100	PASS	AC=387;AF=0.0772764;AN=5008;NS=2504;DP=20738;EAS_AF=0.1181;AMR_AF=0.0418;AFR_AF=0.056;EUR_AF=0.0507;SAS_AF=0.1166;AA=T|||;VT=SNP
6	29593788	rs715044	G	T	100	PASS	AC=405;AF=0.0808706;AN=5008;NS=2504;DP=21181;EAS_AF=0.1012;AMR_AF=0.098;AFR_AF=0.0174;EUR_AF=0.0457;SAS_AF=0.1697;AA=G|||;VT=SNP
6	29594265	rs41291770	T	C	100	PASS	AC=759;AF=0.151558;AN=5008;NS=2504;DP=19697;EAS_AF=0.2292;AMR_AF=0.1542;AFR_AF=0.053;EUR_AF=0.1014;SAS_AF=0.2546;AA=T|||;VT=SNP
6	29594449	rs28359987	A	C	100	PASS	AC=530;AF=0.105831;AN=5008;NS=2504;DP=19086;EAS_AF=0.12;AMR_AF=0.0807;AFR_AF=0.0946;EUR_AF=0.0974;SAS_AF=0.1329;AA=A|||;VT=SNP
6	29595015	rs56045105	G	A	100	PASS	AC=234;AF=0.0467252;AN=5008;NS=2504;DP=14825;EAS_AF=0.0992;AMR_AF=0.0331;AFR_AF=0.0008;EUR_AF=0.0457;SAS_AF=0.0654;AA=G|||;VT=SNP
6	29597182	rs56393713	G	A	100	PASS	AC=234;AF=0.0467252;AN=5008;NS=2504;DP=16949;EAS_AF=0.1002;AMR_AF=0.0331;AFR_AF=0.0008;EUR_AF=0.0457;SAS_AF=0.0644;AA=g|||;VT=SNP
6	29598092	rs29241	A	C	100	PASS	AC=383;AF=0.0764776;AN=5008;NS=2504;DP=16683;EAS_AF=0.1181;AMR_AF=0.0418;AFR_AF=0.053;EUR_AF=0.0507;SAS_AF=0.1166;AA=A|||;VT=SNP
6	29598119	rs2021749	G	A	100	PASS	AC=545;AF=0.108826;AN=5008;NS=2504;DP=16716;EAS_AF=0.122;AMR_AF=0.0807;AFR_AF=0.0946;EUR_AF=0.0974;SAS_AF=0.1462;AA=g|||;VT=SNP
6	29598869	rs29242	T	C	100	PASS	AC=394;AF=0.0786741;AN=5008;NS=2504;DP=18138;EAS_AF=0.1012;AMR_AF=0.098;AFR_AF=0.0098;EUR_AF=0.0447;SAS_AF=0.1697;AA=T|||;VT=SNP
6	29598877	rs29219	C	G	100	PASS	AC=233;AF=0.0465256;AN=5008;NS=2504;DP=17995;EAS_AF=0.1002;AMR_AF=0.0317;AFR_AF=0.0008;EUR_AF=0.0457;SAS_AF=0.0644;AA=C|||;VT=SNP
6	29599102	rs29243	G	A	100	PASS	AC=309;AF=0.0617013;AN=5008;NS=2504;DP=19743;EAS_AF=0.0833;AMR_AF=0.0259;AFR_AF=0.1067;EUR_AF=0.0189;SAS_AF=0.0481;AA=G|||;VT=SNP
6	29600054	rs28359988	G	C	100	PASS	AC=529;AF=0.105631;AN=5008;NS=2504;DP=16194;EAS_AF=0.12;AMR_AF=0.0807;AFR_AF=0.0946;EUR_AF=0.0974;SAS_AF=0.1319;AA=c|||;VT=SNP;EX_TARGET
6	29600104	rs1805056	G	A	100	PASS	AC=155;AF=0.0309505;AN=5008;NS=2504;DP=14488;EAS_AF=0.002;AMR_AF=0.0403;AFR_AF=0.0477;EUR_AF=0.0467;SAS_AF=0.0153;AA=g|||;VT=SNP;EX_TARGET
6	29600329	rs55701059	G	T	100	PASS	AC=399;AF=0.0796725;AN=5008;NS=2504;DP=7891;EAS_AF=0.1181;AMR_AF=0.0447;AFR_AF=0.0628;EUR_AF=0.0517;SAS_AF=0.1166;AA=g|||;VT=SNP
6	29600552	rs62392941	C	T	100	PASS	AC=380;AF=0.0758786;AN=5008;NS=2504;DP=4991;EAS_AF=0.1181;AMR_AF=0.0418;AFR_AF=0.0507;EUR_AF=0.0507;SAS_AF=0.1166;AA=c|||;VT=SNP
6	29601071	rs147856357	G	T	100	PASS	AC=89;AF=0.0177716;AN=5008;NS=2504;DP=9512;EAS_AF=0.0079;AMR_AF=0.0375;AFR_AF=0.0008;EUR_AF=0.0099;SAS_AF=0.045;AA=g|||;VT=SNP
6	29601560	rs28359990	G	A	100	PASS	AC=247;AF=0.0493211;AN=5008;NS=2504;DP=17799;EAS_AF=0.0308;AMR_AF=0.0576;AFR_AF=0.0643;EUR_AF=0.0557;SAS_AF=0.0358;AA=G|||;VT=SNP
6	29601591	rs72831515	G	A	100	PASS	AC=299;AF=0.0597045;AN=5008;NS=2504;DP=18032;EAS_AF=0.1101;AMR_AF=0.0389;AFR_AF=0.0348;EUR_AF=0.0507;SAS_AF=0.0654;AA=G|||;VT=SNP
6	29601938	rs62392942	T	C	100	PASS	AC=286;AF=0.0571086;AN=5008;NS=2504;DP=17464;EAS_AF=0.1101;AMR_AF=0.036;AFR_AF=0.0257;EUR_AF=0.0497;SAS_AF=0.0675;AA=T|||;VT=SNP
6	29602062	rs62392943	C	T	100	PASS	AC=292;AF=0.0583067;AN=5008;NS=2504;DP=18389;EAS_AF=0.1101;AMR_AF=0.0375;AFR_AF=0.0287;EUR_AF=0.0507;SAS_AF=0.0675;AA=C|||;VT=SNP
6	29602067	rs28359991	C	A	100	PASS	AC=246;AF=0.0491214;AN=5008;NS=2504;DP=17790;EAS_AF=0.0308;AMR_AF=0.0576;AFR_AF=0.0643;EUR_AF=0.0547;SAS_AF=0.0358;AA=C|||;VT=SNP
6	29602442	rs55971964	A	G	100	PASS	AC=286;AF=0.0571086;AN=5008;NS=2504;DP=20167;EAS_AF=0.1101;AMR_AF=0.036;AFR_AF=0.0257;EUR_AF=0.0497;SAS_AF=0.0675;AA=A|||;VT=SNP
6	29602717	rs28749531	A	T	100	PASS	AC=657;AF=0.13119;AN=5008;NS=2504;DP=17461;EAS_AF=0.1319;AMR_AF=0.1571;AFR_AF=0.084;EUR_AF=0.1014;SAS_AF=0.2065;AA=A|||;VT=SNP
6	29602936	rs3130248	C	T	100	PASS	AC=2047;AF=0.408746;AN=5008;NS=2504;DP=14888;EAS_AF=0.3571;AMR_AF=0.4352;AFR_AF=0.4561;EUR_AF=0.5099;SAS_AF=0.2751;AA=C|||;VT=SNP
6	29603044	rs62392944	C	T	100	PASS	AC=196;AF=0.0391374;AN=5008;NS=2504;DP=15308;EAS_AF=0.0754;AMR_AF=0.0331;AFR_AF=0.0008;EUR_AF=0.0457;SAS_AF=0.0511;AA=C|||;VT=SNP
6	29603512	rs111508444	A	G	100	PASS	AC=381;AF=0.0760783;AN=5008;NS=2504;DP=16061;EAS_AF=0.0208;AMR_AF=0.0562;AFR_AF=0.1702;EUR_AF=0.0755;SAS_AF=0.0204;AA=A|||;VT=SNP
6	29603600	rs1233379	G	A	100	PASS	AC=613;AF=0.122404;AN=5008;NS=2504;DP=17612;EAS_AF=0.1498;AMR_AF=0.1499;AFR_AF=0.1112;EUR_AF=0.1004;SAS_AF=0.1125;AA=G|||;VT=SNP
6	29603633	rs9257925	T	A	100	PASS	AC=827;AF=0.165136;AN=5008;NS=2504;DP=17373;EAS_AF=0.1944;AMR_AF=0.1124;AFR_AF=0.2209;EUR_AF=0.1252;SAS_AF=0.138;AA=A|||;VT=SNP
6	29604124	rs1233378	G	A	100	PASS	AC=818;AF=0.163339;AN=5008;NS=2504;DP=16302;EAS_AF=0.2302;AMR_AF=0.1686;AFR_AF=0.1142;EUR_AF=0.2356;SAS_AF=0.0828;AA=G|||;VT=SNP
6	29604264	rs9461540	T	G	100	PASS	AC=853;AF=0.170327;AN=5008;NS=2504;DP=18134;EAS_AF=0.1736;AMR_AF=0.1081;AFR_AF=0.2163;EUR_AF=0.1342;SAS_AF=0.1861;AA=G|||;VT=SNP
6	29604683	rs3129081	C	T	100	PASS	AC=4608;AF=0.920128;AN=5008;NS=2504;DP=19176;EAS_AF=0.9663;AMR_AF=0.9006;AFR_AF=0.9614;EUR_AF=0.8221;SAS_AF=0.9315;AA=t|||;VT=SNP
6	29605306	rs113914990	G	A	100	PASS	AC=266;AF=0.053115;AN=5008;NS=2504;DP=12144;EAS_AF=0.006;AMR_AF=0.0692;AFR_AF=0.1225;EUR_AF=0.0368;SAS_AF=0.0133;AA=g|||;VT=SNP
6	29605387	rs1233377	C	T	100	PASS	AC=909;AF=0.18151;AN=5008;NS=2504;DP=10063;EAS_AF=0.2788;AMR_AF=0.1902;AFR_AF=0.121;EUR_AF=0.2465;SAS_AF=0.09;AA=c|||;VT=SNP
6	29605407	rs142743386	C	A	100	PASS	AC=265;AF=0.0529153;AN=5008;NS=2504;DP=11878;EAS_AF=0.006;AMR_AF=0.0677;AFR_AF=0.1225;EUR_AF=0.0368;SAS_AF=0.0133;AA=c|||;VT=SNP
6	29605489	rs1233376	C	T	100	PASS	AC=1121;AF=0.223842;AN=5008;NS=2504;DP=14851;EAS_AF=0.2867;AMR_AF=0.2305;AFR_AF=0.2035;EUR_AF=0.2624;SAS_AF=0.1421;AA=c|||;VT=SNP
6	29605935	rs444189	T	G	100	PASS	AC=2196;AF=0.438498;AN=5008;NS=2504;DP=7526;EAS_AF=0.5;AMR_AF=0.4078;AFR_AF=0.4123;EUR_AF=0.3211;SAS_AF=0.5532;AA=G|||;VT=SNP
6	29606020	rs140941628	C	T	100	PASS	AC=187;AF=0.0373403;AN=5008;NS=2504;DP=15884;EAS_AF=0;AMR_AF=0.0303;AFR_AF=0.1067;EUR_AF=0.0209;SAS_AF=0.0041;AA=c|||;VT=SNP
6	29606145	rs3095269	G	T	100	PASS	AC=1079;AF=0.215455;AN=5008;NS=2504;DP=15590;EAS_AF=0.3264;AMR_AF=0.2565;AFR_AF=0.0439;EUR_AF=0.1581;SAS_AF=0.363;AA=g|||;VT=SNP
6	29606161	rs146809058	C	T	100	PASS	AC=20;AF=0.00399361;AN=5008;NS=2504;DP=15575;EAS_AF=0;AMR_AF=0.0043;AFR_AF=0;EUR_AF=0.0109;SAS_AF=0.0061;AA=c|||;VT=SNP
6	29606203	rs188687779	C	T	100	PASS	AC=61;AF=0.0121805;AN=5008;NS=2504;DP=16226;EAS_AF=0.0079;AMR_AF=0;AFR_AF=0.0008;EUR_AF=0.0159;SAS_AF=0.0368;AA=c|||;VT=SNP
6	29606267	rs138448452	T	C	100	PASS	AC=60;AF=0.0119808;AN=5008;NS=2504;DP=15732;EAS_AF=0.0079;AMR_AF=0;AFR_AF=0.0008;EUR_AF=0.0159;SAS_AF=0.0358;AA=t|||;VT=SNP
6	29606280	rs114183654	T	G	100	PASS	AC=59;AF=0.0117812;AN=5008;NS=2504;DP=15752;EAS_AF=0.006;AMR_AF=0.0346;AFR_AF=0.0038;EUR_AF=0.0149;SAS_AF=0.0092;AA=t|||;VT=SNP
6	29606301	rs149205637	A	T	100	PASS	AC=60;AF=0.0119808;AN=5008;NS=2504;DP=16289;EAS_AF=0.0079;AMR_AF=0;AFR_AF=0.0008;EUR_AF=0.0159;SAS_AF=0.0358;AA=a|||;VT=SNP
6	29606761	rs3095268	G	A	100	PASS	AC=478;AF=0.0954473;AN=5008;NS=2504;DP=16067;EAS_AF=0.0526;AMR_AF=0.1441;AFR_AF=0.0272;EUR_AF=0.1203;SAS_AF=0.1718;AA=g|||;VT=SNP
6	29606794	rs3131857	T	C	100	PASS	AC=3326;AF=0.664137;AN=5008;NS=2504;DP=15936;EAS_AF=0.7867;AMR_AF=0.6383;AFR_AF=0.615;EUR_AF=0.5845;SAS_AF=0.7045;AA=N|||;VT=SNP
6	29606832	rs147147780	G	A	100	PASS	AC=187;AF=0.0373403;AN=5008;NS=2504;DP=15855;EAS_AF=0;AMR_AF=0.0303;AFR_AF=0.1067;EUR_AF=0.0209;SAS_AF=0.0041;AA=G|||;VT=SNP
6	29607046	rs3095267	G	C	100	PASS	AC=1153;AF=0.230232;AN=5008;NS=2504;DP=18054;EAS_AF=0.3264;AMR_AF=0.268;AFR_AF=0.087;EUR_AF=0.166;SAS_AF=0.364;AA=G|||;VT=SNP
6	29607047	rs3095266	G	A	100	PASS	AC=1082;AF=0.216054;AN=5008;NS=2504;DP=18342;EAS_AF=0.3264;AMR_AF=0.2594;AFR_AF=0.0439;EUR_AF=0.159;SAS_AF=0.363;AA=G|||;VT=SNP
6	29607078	rs6928280	A	G	100	PASS	AC=193;AF=0.0385383;AN=5008;NS=2504;DP=17272;EAS_AF=0.001;AMR_AF=0.0259;AFR_AF=0.0893;EUR_AF=0.0437;SAS_AF=0.0123;AA=A|||;VT=SNP
6	29607101	rs3131856	T	C	100	PASS	AC=88;AF=0.0175719;AN=5008;NS=2504;DP=16963;EAS_AF=0;AMR_AF=0.0159;AFR_AF=0.003;EUR_AF=0.0726;SAS_AF=0;AA=T|||;VT=SNP
6	29607429	rs29218	A	G	100	PASS	AC=1153;AF=0.230232;AN=5008;NS=2504;DP=20348;EAS_AF=0.3264;AMR_AF=0.268;AFR_AF=0.087;EUR_AF=0.166;SAS_AF=0.364;AA=A|||;VT=SNP
6	29607476	rs29240	A	G	100	PASS	AC=265;AF=0.0529153;AN=5008;NS=2504;DP=19080;EAS_AF=0.006;AMR_AF=0.0677;AFR_AF=0.1225;EUR_AF=0.0368;SAS_AF=0.0133;AA=A|||;VT=SNP
6	29607747	rs3025623	G	A	100	PASS	AC=265;AF=0.0529153;AN=5008;NS=2504;DP=21248;EAS_AF=0.006;AMR_AF=0.0677;AFR_AF=0.1225;EUR_AF=0.0368;SAS_AF=0.0133;AA=G|||;VT=SNP
6	29607873	rs139150367	G	A	100	PASS	AC=60;AF=0.0119808;AN=5008;NS=2504;DP=14949;EAS_AF=0.0079;AMR_AF=0;AFR_AF=0.0008;EUR_AF=0.0159;SAS_AF=0.0358;AA=G|||;VT=SNP
6	29607964	rs144160636	G	A	100	PASS	AC=60;AF=0.0119808;AN=5008;NS=2504;DP=14358;EAS_AF=0.0079;AMR_AF=0;AFR_AF=0.0008;EUR_AF=0.0159;SAS_AF=0.0358;AA=G|||;VT=SNP
6	29608250	rs29238	A	C	100	PASS	AC=266;AF=0.053115;AN=5008;NS=2504;DP=17115;EAS_AF=0.006;AMR_AF=0.0677;AFR_AF=0.1233;EUR_AF=0.0368;SAS_AF=0.0133;AA=A|||;VT=SNP
6	29608534	rs76219426	A	T	100	PASS	AC=187;AF=0.0373403;AN=5008;NS=2504;DP=18799;EAS_AF=0;AMR_AF=0.0303;AFR_AF=0.1067;EUR_AF=0.0209;SAS_AF=0.0041;AA=A|||;VT=SNP
6	29608557	rs1233375	C	T	100	PASS	AC=911;AF=0.181909;AN=5008;NS=2504;DP=18896;EAS_AF=0.2788;AMR_AF=0.1902;AFR_AF=0.121;EUR_AF=0.2475;SAS_AF=0.091;AA=C|||;VT=SNP
6	29608619	rs143569069	G	A	100	PASS	AC=60;AF=0.0119808;AN=5008;NS=2504;DP=18290;EAS_AF=0.0079;AMR_AF=0;AFR_AF=0.0008;EUR_AF=0.0159;SAS_AF=0.0358;AA=G|||;VT=SNP
6	29608694	rs1233374	T	C	100	PASS	AC=714;AF=0.142572;AN=5008;NS=2504;DP=19147;EAS_AF=0.1597;AMR_AF=0.0706;AFR_AF=0.1997;EUR_AF=0.1024;SAS_AF=0.1401;AA=T|||;VT=SNP
6	29609063	rs1233373	C	T	100	PASS	AC=911;AF=0.181909;AN=5008;NS=2504;DP=15938;EAS_AF=0.2788;AMR_AF=0.1902;AFR_AF=0.121;EUR_AF=0.2475;SAS_AF=0.091;AA=c|||;VT=SNP
6	29609600	rs62392946	T	C	100	PASS	AC=349;AF=0.0696885;AN=5008;NS=2504;DP=21321;EAS_AF=0.1548;AMR_AF=0.0375;AFR_AF=0.0008;EUR_AF=0.0547;SAS_AF=0.1135;AA=t|||;VT=SNP
6	29609695	rs9257927	C	G	100	PASS	AC=186;AF=0.0371406;AN=5008;NS=2504;DP=18765;EAS_AF=0.0417;AMR_AF=0.0303;AFR_AF=0.0348;EUR_AF=0.0318;SAS_AF=0.046;AA=c|||;VT=SNP
6	29609921	rs3117289	A	G	100	PASS	AC=1083;AF=0.216254;AN=5008;NS=2504;DP=22039;EAS_AF=0.3264;AMR_AF=0.2608;AFR_AF=0.0439;EUR_AF=0.159;SAS_AF=0.363;AA=a|||;VT=SNP
6	29609951	rs1233372	A	G	100	PASS	AC=2853;AF=0.569688;AN=5008;NS=2504;DP=21140;EAS_AF=0.5456;AMR_AF=0.6037;AFR_AF=0.5295;EUR_AF=0.506;SAS_AF=0.6902;AA=A|||;VT=SNP
6	29610281	rs3131855	C	A	100	PASS	AC=1771;AF=0.353634;AN=5008;NS=2504;DP=17150;EAS_AF=0.372;AMR_AF=0.4006;AFR_AF=0.2065;EUR_AF=0.3509;SAS_AF=0.5031;AA=C|||;VT=SNP
6	29610435	rs3129077	C	T	100	PASS	AC=1768;AF=0.353035;AN=5008;NS=2504;DP=19765;EAS_AF=0.372;AMR_AF=0.3991;AFR_AF=0.2065;EUR_AF=0.3509;SAS_AF=0.501;AA=C|||;VT=SNP
6	29610925	rs188933675	T	C	100	PASS	AC=60;AF=0.0119808;AN=5008;NS=2504;DP=19644;EAS_AF=0.0079;AMR_AF=0;AFR_AF=0.0008;EUR_AF=0.0159;SAS_AF=0.0358;AA=T|||;VT=SNP
6	29610989	rs29273	G	C	100	PASS	AC=687;AF=0.137181;AN=5008;NS=2504;DP=19108;EAS_AF=0.0456;AMR_AF=0.2003;AFR_AF=0.1362;EUR_AF=0.1869;SAS_AF=0.137;AA=G|||;VT=SNP
6	29611229	rs29233	C	G	100	PASS	AC=348;AF=0.0694888;AN=5008;NS=2504;DP=22203;EAS_AF=0.1548;AMR_AF=0.0375;AFR_AF=0.0008;EUR_AF=0.0547;SAS_AF=0.1125;AA=C|||;VT=SNP
6	29611431	rs29232	C	T	100	PASS	AC=2374;AF=0.474042;AN=5008;NS=2504;DP=19829;EAS_AF=0.5119;AMR_AF=0.4957;AFR_AF=0.3616;EUR_AF=0.3588;SAS_AF=0.6902;AA=T|||;VT=SNP
6	29611781	rs3117318	A	G	100	PASS	AC=1018;AF=0.203275;AN=5008;NS=2504;DP=17590;EAS_AF=0.3264;AMR_AF=0.1902;AFR_AF=0.0318;EUR_AF=0.159;SAS_AF=0.363;AA=A|||;VT=SNP
6	29611788	rs79208750	T	C	100	PASS	AC=198;AF=0.0395367;AN=5008;NS=2504;DP=17639;EAS_AF=0.001;AMR_AF=0.0317;AFR_AF=0.1104;EUR_AF=0.0249;SAS_AF=0.0041;AA=T|||;VT=SNP
6	29611841	rs114017697	G	A	100	PASS	AC=21;AF=0.00419329;AN=5008;NS=2504;DP=20157;EAS_AF=0;AMR_AF=0.0101;AFR_AF=0;EUR_AF=0.0139;SAS_AF=0;AA=G|||;VT=SNP
6	29611885	rs3131854	T	C	100	PASS	AC=3974;AF=0.79353;AN=5008;NS=2504;DP=21251;EAS_AF=0.8393;AMR_AF=0.8141;AFR_AF=0.7716;EUR_AF=0.7674;SAS_AF=0.7883;AA=C|||;VT=SNP
6	29612325	rs3130249	G	T	100	PASS	AC=1027;AF=0.205072;AN=5008;NS=2504;DP=18753;EAS_AF=0.3264;AMR_AF=0.1902;AFR_AF=0.0386;EUR_AF=0.159;SAS_AF=0.363;AA=g|||;VT=SNP
6	29613218	rs9257928	C	T	100	PASS	AC=713;AF=0.142372;AN=5008;NS=2504;DP=14449;EAS_AF=0.0456;AMR_AF=0.196;AFR_AF=0.1634;EUR_AF=0.1799;SAS_AF=0.137;AA=c|||;VT=SNP
6	29613621	rs140602854	C	T	100	PASS	AC=283;AF=0.0565096;AN=5008;NS=2504;DP=13653;EAS_AF=0.0069;AMR_AF=0.0692;AFR_AF=0.1309;EUR_AF=0.0408;SAS_AF=0.0143;AA=c|||;VT=SNP
6	29613622	rs73404770	G	A	100	PASS	AC=382;AF=0.076278;AN=5008;NS=2504;DP=13525;EAS_AF=0.0159;AMR_AF=0.0389;AFR_AF=0.1982;EUR_AF=0.0586;SAS_AF=0.0184;AA=g|||;VT=SNP
6	29613817	rs1233371	C	T	100	PASS	AC=489;AF=0.0976438;AN=5008;NS=2504;DP=12553;EAS_AF=0.0159;AMR_AF=0.0447;AFR_AF=0.2784;EUR_AF=0.0557;SAS_AF=0.0184;AA=c|||;VT=SNP
6	29614297	rs73404772	A	G	100	PASS	AC=149;AF=0.0297524;AN=5008;NS=2504;DP=13368;EAS_AF=0.0149;AMR_AF=0.013;AFR_AF=0.0802;EUR_AF=0.0119;SAS_AF=0.0072;AA=a|||;VT=SNP
6	29614405	rs146950657	T	C	100	PASS	AC=361;AF=0.0720847;AN=5008;NS=2504;DP=16037;EAS_AF=0.0069;AMR_AF=0.0879;AFR_AF=0.174;EUR_AF=0.0487;SAS_AF=0.0143;AA=N|||;VT=SNP
6	29614419	rs1233370	C	A	100	PASS	AC=871;AF=0.173922;AN=5008;NS=2504;DP=15694;EAS_AF=0.2302;AMR_AF=0.2378;AFR_AF=0.121;EUR_AF=0.2435;SAS_AF=0.0706;AA=c|||;VT=SNP
6	29614627	rs7774576	G	C	100	PASS	AC=1098;AF=0.219249;AN=5008;NS=2504;DP=17936;EAS_AF=0.0526;AMR_AF=0.2939;AFR_AF=0.3404;EUR_AF=0.2406;SAS_AF=0.1524;AA=C|||;VT=SNP
6	29614649	rs75468501	A	T	100	PASS	AC=283;AF=0.0565096;AN=5008;NS=2504;DP=18777;EAS_AF=0.0069;AMR_AF=0.0692;AFR_AF=0.1309;EUR_AF=0.0408;SAS_AF=0.0143;AA=A|||;VT=SNP
6	29614881	rs143128278	T	C	100	PASS	AC=283;AF=0.0565096;AN=5008;NS=2504;DP=17408;EAS_AF=0.0069;AMR_AF=0.0692;AFR_AF=0.1309;EUR_AF=0.0408;SAS_AF=0.0143;AA=T|||;VT=SNP
6	29615822	rs3129073	A	G	100	PASS	AC=1027;AF=0.205072;AN=5008;NS=2504;DP=18266;EAS_AF=0.3264;AMR_AF=0.1931;AFR_AF=0.0371;EUR_AF=0.159;SAS_AF=0.363;AA=A|||;VT=SNP
6	29616035	rs114273413	T	A	100	PASS	AC=361;AF=0.0720847;AN=5008;NS=2504;DP=20951;EAS_AF=0.0069;AMR_AF=0.0879;AFR_AF=0.174;EUR_AF=0.0487;SAS_AF=0.0143;AA=A|||;VT=SNP
6	29616125	rs425997	G	A	100	PASS	AC=548;AF=0.109425;AN=5008;NS=2504;DP=16158;EAS_AF=0.0238;AMR_AF=0.0447;AFR_AF=0.2784;EUR_AF=0.0716;SAS_AF=0.0542;AA=G|||;VT=SNP
6	29616607	rs439812	T	C	100	PASS	AC=975;AF=0.194688;AN=5008;NS=2504;DP=19470;EAS_AF=0.2817;AMR_AF=0.2565;AFR_AF=0.1218;EUR_AF=0.2475;SAS_AF=0.1053;AA=T|||;VT=SNP
6	29617400	rs29270	T	C	100	PASS	AC=341;AF=0.0680911;AN=5008;NS=2504;DP=16990;EAS_AF=0.0159;AMR_AF=0.0389;AFR_AF=0.1694;EUR_AF=0.0557;SAS_AF=0.0184;AA=T|||;VT=SNP
6	29617747	rs29269	C	T	100	PASS	AC=689;AF=0.13758;AN=5008;NS=2504;DP=19410;EAS_AF=0.0456;AMR_AF=0.2003;AFR_AF=0.1369;EUR_AF=0.1879;SAS_AF=0.137;AA=C|||;VT=SNP
6	29618366	rs29272	G	T	100	PASS	AC=361;AF=0.0720847;AN=5008;NS=2504;DP=15424;EAS_AF=0.0069;AMR_AF=0.0879;AFR_AF=0.174;EUR_AF=0.0487;SAS_AF=0.0143;AA=T|||;VT=SNP
6	29618403	rs9257929	T	G	100	PASS	AC=735;AF=0.146765;AN=5008;NS=2504;DP=13678;EAS_AF=0.0456;AMR_AF=0.2061;AFR_AF=0.1634;EUR_AF=0.1938;SAS_AF=0.138;AA=T|||;VT=SNP
6	29618525	rs29231	C	T	100	PASS	AC=734;AF=0.146565;AN=5008;NS=2504;DP=18597;EAS_AF=0.0456;AMR_AF=0.2061;AFR_AF=0.1641;EUR_AF=0.1918;SAS_AF=0.138;AA=C|||;VT=SNP
6	29618694	rs9257930	C	A	100	PASS	AC=235;AF=0.0469249;AN=5008;NS=2504;DP=14781;EAS_AF=0.0188;AMR_AF=0.072;AFR_AF=0.0083;EUR_AF=0.1233;SAS_AF=0.0317;AA=C|||;VT=SNP
6	29620191	rs74351841	C	T	100	PASS	AC=276;AF=0.0551118;AN=5008;NS=2504;DP=14534;EAS_AF=0.006;AMR_AF=0.0677;AFR_AF=0.1301;EUR_AF=0.0368;SAS_AF=0.0143;AA=C|||;VT=SNP
6	29620775	rs114069970	G	A	100	PASS	AC=349;AF=0.0696885;AN=5008;NS=2504;DP=12927;EAS_AF=0.1548;AMR_AF=0.0375;AFR_AF=0.0008;EUR_AF=0.0547;SAS_AF=0.1135;AA=g|||;VT=SNP
6	29621007	rs16895218	A	G	100	PASS	AC=349;AF=0.0696885;AN=5008;NS=2504;DP=16529;EAS_AF=0.1548;AMR_AF=0.0375;AFR_AF=0.0008;EUR_AF=0.0547;SAS_AF=0.1135;AA=A|||;VT=SNP
6	29621536	rs114244933	T	A	100	PASS	AC=290;AF=0.0579073;AN=5008;NS=2504;DP=15430;EAS_AF=0.0069;AMR_AF=0.0692;AFR_AF=0.1346;EUR_AF=0.0427;SAS_AF=0.0143;AA=T|||;VT=SNP
6	29622195	rs9257931	G	A	100	PASS	AC=739;AF=0.147564;AN=5008;NS=2504;DP=19504;EAS_AF=0.0456;AMR_AF=0.2075;AFR_AF=0.1672;EUR_AF=0.1918;SAS_AF=0.138;AA=G|||;VT=SNP
6	29622220	rs1233367	C	G	100	PASS	AC=1924;AF=0.384185;AN=5008;NS=2504;DP=19410;EAS_AF=0.504;AMR_AF=0.2752;AFR_AF=0.3177;EUR_AF=0.2853;SAS_AF=0.5297;AA=C|||;VT=SNP
6	29622653	rs3095271	G	A	100	PASS	AC=1027;AF=0.205072;AN=5008;NS=2504;DP=15873;EAS_AF=0.3264;AMR_AF=0.1931;AFR_AF=0.0371;EUR_AF=0.159;SAS_AF=0.363;AA=G|||;VT=SNP
6	29622760	rs149851804	G	A	100	PASS	AC=350;AF=0.0698882;AN=5008;NS=2504;DP=17663;EAS_AF=0.1558;AMR_AF=0.0375;AFR_AF=0.0008;EUR_AF=0.0547;SAS_AF=0.1135;AA=G|||;VT=SNP
6	29623594	rs29254	T	C	100	PASS	AC=349;AF=0.0696885;AN=5008;NS=2504;DP=18442;EAS_AF=0.1548;AMR_AF=0.0375;AFR_AF=0.0008;EUR_AF=0.0547;SAS_AF=0.1135;AA=T|||;VT=SNP
6	29623739	rs29228	G	A	100	PASS	AC=1023;AF=0.204273;AN=5008;NS=2504;DP=17783;EAS_AF=0.3264;AMR_AF=0.1916;AFR_AF=0.0378;EUR_AF=0.159;SAS_AF=0.3589;AA=G|||;VT=SNP
6	29623911	rs115393253	T	C	100	PASS	AC=46;AF=0.0091853;AN=5008;NS=2504;DP=18159;EAS_AF=0.001;AMR_AF=0.0058;AFR_AF=0;EUR_AF=0.0378;SAS_AF=0.0031;AA=T|||;VT=SNP
6	29624070	rs140307081	G	A	100	PASS	AC=59;AF=0.0117812;AN=5008;NS=2504;DP=20200;EAS_AF=0.0079;AMR_AF=0;AFR_AF=0;EUR_AF=0.0159;SAS_AF=0.0358;AA=G|||;VT=SNP
6	29624078	rs29235	T	C	100	PASS	AC=285;AF=0.0569089;AN=5008;NS=2504;DP=20630;EAS_AF=0.0079;AMR_AF=0.0692;AFR_AF=0.1316;EUR_AF=0.0408;SAS_AF=0.0143;AA=T|||;VT=SNP
6	29624112	rs29234	A	C	100	PASS	AC=363;AF=0.072484;AN=5008;NS=2504;DP=20914;EAS_AF=0.0069;AMR_AF=0.0893;AFR_AF=0.1747;EUR_AF=0.0487;SAS_AF=0.0143;AA=C|||;VT=SNP
6	29624894	rs9468571	T	C	100	PASS	AC=363;AF=0.072484;AN=5008;NS=2504;DP=18093;EAS_AF=0.0069;AMR_AF=0.0893;AFR_AF=0.1747;EUR_AF=0.0487;SAS_AF=0.0143;AA=C|||;VT=SNP
6	29625001	rs3130250	A	G	100	PASS	AC=4642;AF=0.926917;AN=5008;NS=2504;DP=17226;EAS_AF=0.9732;AMR_AF=0.9063;AFR_AF=0.9478;EUR_AF=0.832;SAS_AF=0.9632;AA=G|||;VT=SNP;EX_TARGET
6	29625127	rs78540913	A	G	100	PASS	AC=284;AF=0.0567093;AN=5008;NS=2504;DP=18412;EAS_AF=0.0069;AMR_AF=0.0692;AFR_AF=0.1316;EUR_AF=0.0408;SAS_AF=0.0143;AA=A|||;VT=SNP
6	29625195	rs9461541	A	G	100	PASS	AC=363;AF=0.072484;AN=5008;NS=2504;DP=16769;EAS_AF=0.0069;AMR_AF=0.0893;AFR_AF=0.1747;EUR_AF=0.0487;SAS_AF=0.0143;AA=G|||;VT=SNP
6	29625227	rs77683053	G	A	100	PASS	AC=284;AF=0.0567093;AN=5008;NS=2504;DP=15795;EAS_AF=0.0069;AMR_AF=0.0692;AFR_AF=0.1316;EUR_AF=0.0408;SAS_AF=0.0143;AA=G|||;VT=SNP
6	29625538	rs2262263	A	G	100	PASS	AC=1096;AF=0.21885;AN=5008;NS=2504;DP=15772;EAS_AF=0.0526;AMR_AF=0.2939;AFR_AF=0.3389;EUR_AF=0.2406;SAS_AF=0.1524;AA=G|||;VT=SNP
6	29625561	rs9500947	T	C	100	PASS	AC=382;AF=0.076278;AN=5008;NS=2504;DP=15499;EAS_AF=0.0069;AMR_AF=0.0893;AFR_AF=0.1891;EUR_AF=0.0487;SAS_AF=0.0143;AA=C|||;VT=SNP
6	29626321	rs2252711	T	C	100	PASS	AC=953;AF=0.190296;AN=5008;NS=2504;DP=20445;EAS_AF=0.2798;AMR_AF=0.2579;AFR_AF=0.1203;EUR_AF=0.2425;SAS_AF=0.091;AA=T|||;VT=SNP
6	29626376	rs9257932	T	C	100	PASS	AC=182;AF=0.0363419;AN=5008;NS=2504;DP=18599;EAS_AF=0.0397;AMR_AF=0.0216;AFR_AF=0.0439;EUR_AF=0.0328;SAS_AF=0.0368;AA=T|||;VT=SNP
6	29626405	rs78914362	G	A	100	PASS	AC=284;AF=0.0567093;AN=5008;NS=2504;DP=18225;EAS_AF=0.0069;AMR_AF=0.0692;AFR_AF=0.1316;EUR_AF=0.0408;SAS_AF=0.0143;AA=G|||;VT=SNP
6	29626748	rs537224349	A	G	100	PASS	AC=284;AF=0.0567093;AN=5008;NS=2504;DP=16320;EAS_AF=0.0069;AMR_AF=0.0692;AFR_AF=0.1316;EUR_AF=0.0408;SAS_AF=0.0143;AA=G|||;VT=SNP
6	29626752	rs147285811	G	A	100	PASS	AC=61;AF=0.0121805;AN=5008;NS=2504;DP=16134;EAS_AF=0.0079;AMR_AF=0;AFR_AF=0.0015;EUR_AF=0.0159;SAS_AF=0.0358;AA=G|||;VT=SNP
6	29626917	rs9468572	G	A	100	PASS	AC=363;AF=0.072484;AN=5008;NS=2504;DP=18200;EAS_AF=0.0069;AMR_AF=0.0893;AFR_AF=0.1747;EUR_AF=0.0487;SAS_AF=0.0143;AA=A|||;VT=SNP
6	29626949	rs16895223	C	G	100	PASS	AC=977;AF=0.195088;AN=5008;NS=2504;DP=19110;EAS_AF=0.1786;AMR_AF=0.1037;AFR_AF=0.323;EUR_AF=0.1342;SAS_AF=0.1667;AA=c|||;VT=SNP
6	29627313	rs34758289	A	G	100	PASS	AC=22;AF=0.00439297;AN=5008;NS=2504;DP=20536;EAS_AF=0;AMR_AF=0.0101;AFR_AF=0;EUR_AF=0.0149;SAS_AF=0;AA=A|||;VT=SNP;EX_TARGET
6	29627473	rs45617437	A	T	100	PASS	AC=337;AF=0.0672923;AN=5008;NS=2504;DP=19764;EAS_AF=0.0159;AMR_AF=0.0389;AFR_AF=0.1664;EUR_AF=0.0557;SAS_AF=0.0184;AA=A|||;VT=SNP
6	29628037	rs3095294	G	A	100	PASS	AC=1144;AF=0.228435;AN=5008;NS=2504;DP=15621;EAS_AF=0.3313;AMR_AF=0.232;AFR_AF=0.0825;EUR_AF=0.175;SAS_AF=0.3722;AA=G|||;VT=SNP
6	29628094	rs3129069	C	T	100	PASS	AC=1030;AF=0.205671;AN=5008;NS=2504;DP=13335;EAS_AF=0.3274;AMR_AF=0.1931;AFR_AF=0.0378;EUR_AF=0.16;SAS_AF=0.363;AA=C|||;VT=SNP
6	29628233	rs2535262	G	A	100	PASS	AC=732;AF=0.146166;AN=5008;NS=2504;DP=10651;EAS_AF=0.0446;AMR_AF=0.2046;AFR_AF=0.1641;EUR_AF=0.1918;SAS_AF=0.138;AA=G|||;VT=SNP
6	29628367	rs386442913	C	T	100	PASS	AC=83;AF=0.0165735;AN=5008;NS=2504;DP=12554;EAS_AF=0;AMR_AF=0.049;AFR_AF=0.0121;EUR_AF=0.0328;SAS_AF=0;AA=C|||;VT=SNP
6	29628437	rs3135050	T	C	100	PASS	AC=4627;AF=0.923922;AN=5008;NS=2504;DP=16574;EAS_AF=0.9663;AMR_AF=0.9049;AFR_AF=0.9728;EUR_AF=0.8231;SAS_AF=0.9315;AA=C|||;VT=SNP
6	29628620	rs3095292	A	G	100	PASS	AC=4019;AF=0.802516;AN=5008;NS=2504;DP=12559;EAS_AF=0.8393;AMR_AF=0.83;AFR_AF=0.7965;EUR_AF=0.7684;SAS_AF=0.7883;AA=G|||;VT=SNP
6	29628698	rs2857780	T	C	100	PASS	AC=254;AF=0.0507188;AN=5008;NS=2504;DP=15783;EAS_AF=0.001;AMR_AF=0.0317;AFR_AF=0.1528;EUR_AF=0.0249;SAS_AF=0.0041;AA=C|||;VT=SNP
6	29628732	rs112735397	C	T	100	PASS	AC=340;AF=0.0678914;AN=5008;NS=2504;DP=17280;EAS_AF=0.0159;AMR_AF=0.0403;AFR_AF=0.1679;EUR_AF=0.0557;SAS_AF=0.0184;AA=C|||;VT=SNP
6	29628740	rs2857781	C	A	100	PASS	AC=866;AF=0.172923;AN=5008;NS=2504;DP=17606;EAS_AF=0.2331;AMR_AF=0.2392;AFR_AF=0.1188;EUR_AF=0.2386;SAS_AF=0.0695;AA=C|||;VT=SNP
6	29628782	rs75028453	G	A	100	PASS	AC=340;AF=0.0678914;AN=5008;NS=2504;DP=17712;EAS_AF=0.0159;AMR_AF=0.0403;AFR_AF=0.1679;EUR_AF=0.0557;SAS_AF=0.0184;AA=G|||;VT=SNP
6	29628883	rs2535260	C	G	100	PASS	AC=947;AF=0.189097;AN=5008;NS=2504;DP=19592;EAS_AF=0.0456;AMR_AF=0.2248;AFR_AF=0.3169;EUR_AF=0.2087;SAS_AF=0.1186;AA=g|||;VT=SNP
6	29629344	rs3130251	T	C	100	PASS	AC=1042;AF=0.208067;AN=5008;NS=2504;DP=16550;EAS_AF=0.3264;AMR_AF=0.2017;AFR_AF=0.0378;EUR_AF=0.164;SAS_AF=0.3661;AA=T|||;VT=SNP
6	29629441	rs2747417	C	T	100	PASS	AC=333;AF=0.0664936;AN=5008;NS=2504;DP=15890;EAS_AF=0.001;AMR_AF=0.0519;AFR_AF=0.1959;EUR_AF=0.0328;SAS_AF=0.0041;AA=T|||;VT=SNP
6	29629548	rs2535259	G	A	100	PASS	AC=254;AF=0.0507188;AN=5008;NS=2504;DP=14119;EAS_AF=0.001;AMR_AF=0.0317;AFR_AF=0.1528;EUR_AF=0.0249;SAS_AF=0.0041;AA=G|||;VT=SNP
6	29629774	rs3117286	T	C	100	PASS	AC=345;AF=0.0688898;AN=5008;NS=2504;DP=16526;EAS_AF=0.001;AMR_AF=0.0519;AFR_AF=0.205;EUR_AF=0.0328;SAS_AF=0.0041;AA=C|||;VT=SNP
6	29629961	rs2535257	A	T	100	PASS	AC=254;AF=0.0507188;AN=5008;NS=2504;DP=17106;EAS_AF=0.001;AMR_AF=0.0317;AFR_AF=0.1528;EUR_AF=0.0249;SAS_AF=0.0041;AA=A|||;VT=SNP
6	29630360	rs2982834	C	T	100	PASS	AC=334;AF=0.0666933;AN=5008;NS=2504;DP=19116;EAS_AF=0.001;AMR_AF=0.0519;AFR_AF=0.1967;EUR_AF=0.0328;SAS_AF=0.0041;AA=T|||;VT=SNP
6	29630366	rs2907896	G	A	100	PASS	AC=296;AF=0.0591054;AN=5008;NS=2504;DP=19023;EAS_AF=0.001;AMR_AF=0.0317;AFR_AF=0.1823;EUR_AF=0.0278;SAS_AF=0.0041;AA=G|||;VT=SNP
6	29630884	rs3117287	C	A	100	PASS	AC=334;AF=0.0666933;AN=5008;NS=2504;DP=14161;EAS_AF=0.001;AMR_AF=0.0519;AFR_AF=0.1967;EUR_AF=0.0328;SAS_AF=0.0041;AA=A|||;VT=SNP
6	29631291	rs115998550	T	C	100	PASS	AC=128;AF=0.0255591;AN=5008;NS=2504;DP=16574;EAS_AF=0.004;AMR_AF=0.0548;AFR_AF=0.003;EUR_AF=0.0159;SAS_AF=0.0675;AA=T|||;VT=SNP
6	29631588	rs2857783	T	C	100	PASS	AC=254;AF=0.0507188;AN=5008;NS=2504;DP=20199;EAS_AF=0.001;AMR_AF=0.0317;AFR_AF=0.1528;EUR_AF=0.0249;SAS_AF=0.0041;AA=T|||;VT=SNP
6	29631628	rs2535256	A	C	100	PASS	AC=254;AF=0.0507188;AN=5008;NS=2504;DP=19176;EAS_AF=0.001;AMR_AF=0.0317;AFR_AF=0.1528;EUR_AF=0.0249;SAS_AF=0.0041;AA=A|||;VT=SNP
6	29631690	rs2535255	G	A	100	PASS	AC=254;AF=0.0507188;AN=5008;NS=2504;DP=17835;EAS_AF=0.001;AMR_AF=0.0317;AFR_AF=0.1528;EUR_AF=0.0249;SAS_AF=0.0041;AA=G|||;VT=SNP
6	29631744	rs3130252	C	T	100	PASS	AC=4590;AF=0.916534;AN=5008;NS=2504;DP=17286;EAS_AF=0.9663;AMR_AF=0.9035;AFR_AF=0.9478;EUR_AF=0.8221;SAS_AF=0.9294;AA=T|||;VT=SNP
6	29632198	rs41291774	G	A	100	PASS	AC=246;AF=0.0491214;AN=5008;NS=2504;DP=14624;EAS_AF=0.0159;AMR_AF=0.0303;AFR_AF=0.003;EUR_AF=0.0477;SAS_AF=0.1605;AA=G|||;VT=SNP
6	29632318	rs2256266	C	T	100	PASS	AC=950;AF=0.189696;AN=5008;NS=2504;DP=17282;EAS_AF=0.2788;AMR_AF=0.2579;AFR_AF=0.1203;EUR_AF=0.2416;SAS_AF=0.09;AA=C|||;VT=SNP
6	29632350	rs2857784	G	A	100	PASS	AC=255;AF=0.0509185;AN=5008;NS=2504;DP=17162;EAS_AF=0.001;AMR_AF=0.0317;AFR_AF=0.1528;EUR_AF=0.0249;SAS_AF=0.0051;AA=G|||;VT=SNP
6	29632586	rs2907894	A	G	100	PASS	AC=248;AF=0.0495208;AN=5008;NS=2504;DP=14346;EAS_AF=0;AMR_AF=0.0303;AFR_AF=0.152;EUR_AF=0.0209;SAS_AF=0.0051;AA=A|||;VT=SNP
6	29632920	rs2747418	C	T	100	PASS	AC=254;AF=0.0507188;AN=5008;NS=2504;DP=14322;EAS_AF=0.001;AMR_AF=0.0317;AFR_AF=0.1528;EUR_AF=0.0249;SAS_AF=0.0041;AA=C|||;VT=SNP
6	29633019	rs2535253	C	A	100	PASS	AC=3173;AF=0.633586;AN=5008;NS=2504;DP=14101;EAS_AF=0.5655;AMR_AF=0.5865;AFR_AF=0.7148;EUR_AF=0.5278;SAS_AF=0.7362;AA=A|||;VT=SNP
6	29633041	rs62392949	T	C	100	PASS	AC=376;AF=0.0750799;AN=5008;NS=2504;DP=14147;EAS_AF=0.1567;AMR_AF=0.0375;AFR_AF=0.0008;EUR_AF=0.0577;SAS_AF=0.136;AA=T|||;VT=SNP
6	29633228	rs2907893	G	T	100	PASS	AC=252;AF=0.0503195;AN=5008;NS=2504;DP=16325;EAS_AF=0.001;AMR_AF=0.0317;AFR_AF=0.1513;EUR_AF=0.0249;SAS_AF=0.0041;AA=G|||;VT=SNP
6	29633577	rs62392950	G	A	100	PASS	AC=376;AF=0.0750799;AN=5008;NS=2504;DP=15900;EAS_AF=0.1567;AMR_AF=0.0375;AFR_AF=0.0008;EUR_AF=0.0577;SAS_AF=0.136;AA=-|||;VT=SNP
6	29633655	rs2535252	G	C	100	PASS	AC=254;AF=0.0507188;AN=5008;NS=2504;DP=17665;EAS_AF=0.001;AMR_AF=0.0317;AFR_AF=0.1528;EUR_AF=0.0249;SAS_AF=0.0041;AA=C|||;VT=SNP
6	29633674	rs2535251	G	A	100	PASS	AC=254;AF=0.0507188;AN=5008;NS=2504;DP=18016;EAS_AF=0.001;AMR_AF=0.0317;AFR_AF=0.1528;EUR_AF=0.0249;SAS_AF=0.0041;AA=C|||;VT=SNP
6	29633775	rs6905408	C	T	100	PASS	AC=358;AF=0.0714856;AN=5008;NS=2504;DP=21596;EAS_AF=0.119;AMR_AF=0.0331;AFR_AF=0.0666;EUR_AF=0.0378;SAS_AF=0.091;AA=C|||;VT=SNP
6	29634003	rs2857766	G	C	100	PASS	AC=904;AF=0.180511;AN=5008;NS=2504;DP=19031;EAS_AF=0.2788;AMR_AF=0.1902;AFR_AF=0.1203;EUR_AF=0.2425;SAS_AF=0.09;AA=G|||;VT=SNP;EX_TARGET
6	29634012	rs3130253	A	G	100	PASS	AC=4874;AF=0.973243;AN=5008;NS=2504;DP=18967;EAS_AF=0.998;AMR_AF=0.9524;AFR_AF=0.9977;EUR_AF=0.9115;SAS_AF=0.9928;AA=G|||;VT=SNP;EX_TARGET
6	29634268	rs2857767	C	G	100	PASS	AC=334;AF=0.0666933;AN=5008;NS=2504;DP=21680;EAS_AF=0.001;AMR_AF=0.0519;AFR_AF=0.1967;EUR_AF=0.0328;SAS_AF=0.0041;AA=G|||;VT=SNP
6	29634417	rs2535250	G	A	100	PASS	AC=334;AF=0.0666933;AN=5008;NS=2504;DP=19861;EAS_AF=0.001;AMR_AF=0.0519;AFR_AF=0.1967;EUR_AF=0.0328;SAS_AF=0.0041;AA=A|||;VT=SNP
6	29634511	rs2857768	T	C	100	PASS	AC=254;AF=0.0507188;AN=5008;NS=2504;DP=21270;EAS_AF=0.001;AMR_AF=0.0317;AFR_AF=0.1528;EUR_AF=0.0249;SAS_AF=0.0041;AA=C|||;VT=SNP
6	29634617	rs2535249	A	G	100	PASS	AC=365;AF=0.0728834;AN=5008;NS=2504;DP=20182;EAS_AF=0.001;AMR_AF=0.0663;AFR_AF=0.1989;EUR_AF=0.0427;SAS_AF=0.0123;AA=A|||;VT=SNP
6	29634637	rs115091531	T	C	100	PASS	AC=121;AF=0.0241613;AN=5008;NS=2504;DP=20013;EAS_AF=0.006;AMR_AF=0.0403;AFR_AF=0.0454;EUR_AF=0.0169;SAS_AF=0.0102;AA=T|||;VT=SNP
6	29634716	rs2857770	C	T	100	PASS	AC=334;AF=0.0666933;AN=5008;NS=2504;DP=19854;EAS_AF=0.001;AMR_AF=0.0519;AFR_AF=0.1967;EUR_AF=0.0328;SAS_AF=0.0041;AA=T|||;VT=SNP
6	29634927	rs2535248	A	G	100	PASS	AC=334;AF=0.0666933;AN=5008;NS=2504;DP=21057;EAS_AF=0.001;AMR_AF=0.0519;AFR_AF=0.1967;EUR_AF=0.0328;SAS_AF=0.0041;AA=a|||;VT=SNP
6	29634968	rs2857771	T	C	100	PASS	AC=334;AF=0.0666933;AN=5008;NS=2504;DP=21691;EAS_AF=0.001;AMR_AF=0.0519;AFR_AF=0.1967;EUR_AF=0.0328;SAS_AF=0.0041;AA=C|||;VT=SNP
6	29634970	rs2535247	G	C	100	PASS	AC=334;AF=0.0666933;AN=5008;NS=2504;DP=21593;EAS_AF=0.001;AMR_AF=0.0519;AFR_AF=0.1967;EUR_AF=0.0328;SAS_AF=0.0041;AA=C|||;VT=SNP
6	29635299	rs9500953	G	A	100	PASS	AC=87;AF=0.0173722;AN=5008;NS=2504;DP=18526;EAS_AF=0.001;AMR_AF=0.0216;AFR_AF=0.0446;EUR_AF=0.0119;SAS_AF=0;AA=A|||;VT=SNP
6	29635317	rs2071652	C	T	100	PASS	AC=358;AF=0.0714856;AN=5008;NS=2504;DP=18333;EAS_AF=0.119;AMR_AF=0.0331;AFR_AF=0.0666;EUR_AF=0.0378;SAS_AF=0.091;AA=C|||;VT=SNP
6	29635410	rs17184514	T	G	100	PASS	AC=20;AF=0.00399361;AN=5008;NS=2504;DP=19442;EAS_AF=0;AMR_AF=0.0072;AFR_AF=0;EUR_AF=0.0149;SAS_AF=0;AA=T|||;VT=SNP;EX_TARGET
6	29635508	rs1318631	G	A	100	PASS	AC=907;AF=0.18111;AN=5008;NS=2504;DP=19364;EAS_AF=0.2798;AMR_AF=0.1902;AFR_AF=0.1218;EUR_AF=0.2425;SAS_AF=0.09;AA=G|||;VT=SNP
6	29635517	rs926827	C	T	100	PASS	AC=247;AF=0.0493211;AN=5008;NS=2504;DP=19141;EAS_AF=0;AMR_AF=0.0303;AFR_AF=0.152;EUR_AF=0.0209;SAS_AF=0.0041;AA=C|||;VT=SNP
6	29635531	rs17178119	C	G	100	PASS	AC=140;AF=0.0279553;AN=5008;NS=2504;DP=19293;EAS_AF=0.001;AMR_AF=0.0231;AFR_AF=0.053;EUR_AF=0.0417;SAS_AF=0.0112;AA=C|||;VT=SNP
6	29635797	rs9468581	A	G	100	PASS	AC=87;AF=0.0173722;AN=5008;NS=2504;DP=17931;EAS_AF=0.001;AMR_AF=0.0216;AFR_AF=0.0446;EUR_AF=0.0119;SAS_AF=0;AA=G|||;VT=SNP
6	29635928	rs2071653	T	C	100	PASS	AC=4022;AF=0.803115;AN=5008;NS=2504;DP=20863;EAS_AF=0.8393;AMR_AF=0.83;AFR_AF=0.7988;EUR_AF=0.7684;SAS_AF=0.7883;AA=T|||;VT=SNP
6	29636329	rs57637386	C	A	100	PASS	AC=293;AF=0.0585064;AN=5008;NS=2504;DP=21704;EAS_AF=0.0159;AMR_AF=0.0389;AFR_AF=0.1339;EUR_AF=0.0547;SAS_AF=0.0184;AA=C|||;VT=SNP
6	29636409	rs2535246	T	G	100	PASS	AC=694;AF=0.138578;AN=5008;NS=2504;DP=19198;EAS_AF=0.0456;AMR_AF=0.1931;AFR_AF=0.1641;EUR_AF=0.1839;SAS_AF=0.1145;AA=T|||;VT=SNP
6	29636822	rs2535245	T	C	100	PASS	AC=781;AF=0.15595;AN=5008;NS=2504;DP=14131;EAS_AF=0.0466;AMR_AF=0.2147;AFR_AF=0.2088;EUR_AF=0.1958;SAS_AF=0.1145;AA=C|||;VT=SNP
6	29636983	rs142289880	C	G	100	PASS	AC=59;AF=0.0117812;AN=5008;NS=2504;DP=17324;EAS_AF=0.0079;AMR_AF=0;AFR_AF=0.0008;EUR_AF=0.0159;SAS_AF=0.0348;AA=C|||;VT=SNP
6	29637317	rs138385174	C	T	100	PASS	AC=146;AF=0.0291534;AN=5008;NS=2504;DP=17814;EAS_AF=0.001;AMR_AF=0.0231;AFR_AF=0.0575;EUR_AF=0.0417;SAS_AF=0.0112;AA=C|||;VT=SNP
6	29637365	rs73406513	G	A	100	PASS	AC=441;AF=0.0880591;AN=5008;NS=2504;DP=17786;EAS_AF=0.0248;AMR_AF=0.0533;AFR_AF=0.1921;EUR_AF=0.0567;SAS_AF=0.0695;AA=G|||;VT=SNP
6	29637710	rs3095291	C	G	100	PASS	AC=4141;AF=0.826877;AN=5008;NS=2504;DP=16745;EAS_AF=0.8472;AMR_AF=0.8444;AFR_AF=0.8359;EUR_AF=0.7704;SAS_AF=0.8395;AA=G|||;VT=SNP
6	29637793	rs3763334	G	A	100	PASS	AC=121;AF=0.0241613;AN=5008;NS=2504;DP=19189;EAS_AF=0.006;AMR_AF=0.0403;AFR_AF=0.0461;EUR_AF=0.0159;SAS_AF=0.0102;AA=G|||;VT=SNP
6	29637843	rs117184346	G	A	100	PASS	AC=91;AF=0.0181709;AN=5008;NS=2504;DP=20066;EAS_AF=0.006;AMR_AF=0.0375;AFR_AF=0.025;EUR_AF=0.0159;SAS_AF=0.0102;AA=G|||;VT=SNP
6	29638425	rs926828	G	A	100	PASS	AC=247;AF=0.0493211;AN=5008;NS=2504;DP=19867;EAS_AF=0;AMR_AF=0.0303;AFR_AF=0.152;EUR_AF=0.0209;SAS_AF=0.0041;AA=G|||;VT=SNP
6	29638434	rs1122947	A	G	100	PASS	AC=695;AF=0.138778;AN=5008;NS=2504;DP=20093;EAS_AF=0.0456;AMR_AF=0.1945;AFR_AF=0.1641;EUR_AF=0.1839;SAS_AF=0.1145;AA=A|||;VT=SNP;EX_TARGET
6	29638474	rs76573413	T	C	100	PASS	AC=126;AF=0.0251597;AN=5008;NS=2504;DP=21654;EAS_AF=0.004;AMR_AF=0.0187;AFR_AF=0.0008;EUR_AF=0.0268;SAS_AF=0.0828;AA=T|||;VT=SNP;EX_TARGET
6	29639776	rs9257936	C	T	100	PASS	AC=219;AF=0.04373;AN=5008;NS=2504;DP=15008;EAS_AF=0.0188;AMR_AF=0.0605;AFR_AF=0.0076;EUR_AF=0.1163;SAS_AF=0.0317;AA=C|||;VT=SNP
6	29639862	rs2535243	A	G	100	PASS	AC=785;AF=0.156749;AN=5008;NS=2504;DP=11741;EAS_AF=0.0466;AMR_AF=0.2161;AFR_AF=0.211;EUR_AF=0.1958;SAS_AF=0.1145;AA=G|||;VT=SNP
6	29639986	rs62392951	A	T	100	PASS	AC=376;AF=0.0750799;AN=5008;NS=2504;DP=12543;EAS_AF=0.1567;AMR_AF=0.0375;AFR_AF=0.0008;EUR_AF=0.0577;SAS_AF=0.136;AA=A|||;VT=SNP
6	29640021	rs3135049	T	C	100	PASS	AC=4658;AF=0.930112;AN=5008;NS=2504;DP=11991;EAS_AF=0.9841;AMR_AF=0.9107;AFR_AF=0.9713;EUR_AF=0.825;SAS_AF=0.9407;AA=C|||;VT=SNP
6	29640039	rs1984840	G	A	100	PASS	AC=694;AF=0.138578;AN=5008;NS=2504;DP=11813;EAS_AF=0.0456;AMR_AF=0.1931;AFR_AF=0.1641;EUR_AF=0.1839;SAS_AF=0.1145;AA=G|||;VT=SNP
6	29640785	rs2535241	T	A	100	PASS	AC=246;AF=0.0491214;AN=5008;NS=2504;DP=18301;EAS_AF=0;AMR_AF=0.0303;AFR_AF=0.1513;EUR_AF=0.0209;SAS_AF=0.0041;AA=T|||;VT=SNP;EX_TARGET
6	29640951	rs61730327	T	C	100	PASS	AC=20;AF=0.00399361;AN=5008;NS=2504;DP=16974;EAS_AF=0;AMR_AF=0;AFR_AF=0;EUR_AF=0.0159;SAS_AF=0.0041;AA=T|||;VT=SNP;EX_TARGET
6	29641514	rs114591600	C	T	100	PASS	AC=59;AF=0.0117812;AN=5008;NS=2504;DP=20279;EAS_AF=0.0079;AMR_AF=0;AFR_AF=0.0008;EUR_AF=0.0159;SAS_AF=0.0348;AA=C|||;VT=SNP;EX_TARGET
6	29641613	rs28454267	G	A	100	PASS	AC=441;AF=0.0880591;AN=5008;NS=2504;DP=17515;EAS_AF=0.0238;AMR_AF=0.0533;AFR_AF=0.1929;EUR_AF=0.0567;SAS_AF=0.0695;AA=G|||;VT=SNP
6	29641637	rs3095290	G	A	100	PASS	AC=1088;AF=0.217252;AN=5008;NS=2504;DP=17577;EAS_AF=0.3254;AMR_AF=0.2695;AFR_AF=0.0378;EUR_AF=0.164;SAS_AF=0.3661;AA=G|||;VT=SNP
6	29641687	rs2840215	A	G	100	PASS	AC=376;AF=0.0750799;AN=5008;NS=2504;DP=17589;EAS_AF=0.1567;AMR_AF=0.0375;AFR_AF=0.0008;EUR_AF=0.0577;SAS_AF=0.136;AA=A|||;VT=SNP
6	29641758	rs116430762	C	G	100	PASS	AC=100;AF=0.0199681;AN=5008;NS=2504;DP=17777;EAS_AF=0.0069;AMR_AF=0.0389;AFR_AF=0.0272;EUR_AF=0.0199;SAS_AF=0.0102;AA=C|||;VT=SNP
6	29641771	rs115804475	T	C	100	PASS	AC=93;AF=0.0185703;AN=5008;NS=2504;DP=18253;EAS_AF=0.006;AMR_AF=0.0375;AFR_AF=0.0265;EUR_AF=0.0159;SAS_AF=0.0102;AA=T|||;VT=SNP
6	29642194	rs2747419	G	T	100	PASS	AC=255;AF=0.0509185;AN=5008;NS=2504;DP=20415;EAS_AF=0.001;AMR_AF=0.0317;AFR_AF=0.1536;EUR_AF=0.0249;SAS_AF=0.0041;AA=T|||;VT=SNP
6	29642363	rs115461959	G	A	100	PASS	AC=59;AF=0.0117812;AN=5008;NS=2504;DP=19581;EAS_AF=0.0079;AMR_AF=0;AFR_AF=0.0008;EUR_AF=0.0159;SAS_AF=0.0348;AA=G|||;VT=SNP
6	29642434	rs2747420	A	C	100	PASS	AC=346;AF=0.0690895;AN=5008;NS=2504;DP=19273;EAS_AF=0.0069;AMR_AF=0.0692;AFR_AF=0.1785;EUR_AF=0.0408;SAS_AF=0.0143;AA=A|||;VT=SNP
6	29642509	rs9257940	A	G	100	PASS	AC=358;AF=0.0714856;AN=5008;NS=2504;DP=21013;EAS_AF=0.119;AMR_AF=0.0331;AFR_AF=0.0666;EUR_AF=0.0378;SAS_AF=0.091;AA=A|||;VT=SNP
6	29642823	rs113718198	G	A	100	PASS	AC=15;AF=0.00299521;AN=5008;NS=2504;DP=17961;EAS_AF=0;AMR_AF=0.0029;AFR_AF=0;EUR_AF=0.0129;SAS_AF=0;AA=G|||;VT=SNP
6	29642912	rs4713230	G	C	100	PASS	AC=904;AF=0.180511;AN=5008;NS=2504;DP=12905;EAS_AF=0.2788;AMR_AF=0.1902;AFR_AF=0.1203;EUR_AF=0.2425;SAS_AF=0.09;AA=G|||;VT=SNP
6	29643287	rs378596	A	C	100	PASS	AC=253;AF=0.0505192;AN=5008;NS=2504;DP=20583;EAS_AF=0.001;AMR_AF=0.0317;AFR_AF=0.152;EUR_AF=0.0249;SAS_AF=0.0041;AA=A|||;VT=SNP
6	29643388	rs17178133	C	T	100	PASS	AC=99;AF=0.0197684;AN=5008;NS=2504;DP=22279;EAS_AF=0.006;AMR_AF=0.0403;AFR_AF=0.025;EUR_AF=0.0219;SAS_AF=0.0102;AA=C|||;VT=SNP
6	29643490	rs9501414	A	G	100	PASS	AC=195;AF=0.0389377;AN=5008;NS=2504;DP=22618;EAS_AF=0.0079;AMR_AF=0.0115;AFR_AF=0.0976;EUR_AF=0.0169;SAS_AF=0.0337;AA=A|||;VT=SNP
6	29643877	rs2535240	A	G	100	PASS	AC=1346;AF=0.26877;AN=5008;NS=2504;DP=14487;EAS_AF=0.3254;AMR_AF=0.3012;AFR_AF=0.1914;EUR_AF=0.1928;SAS_AF=0.3701;AA=A|||;VT=SNP;EX_TARGET
6	29644037	rs114880724	G	A	100	PASS	AC=93;AF=0.0185703;AN=5008;NS=2504;DP=15798;EAS_AF=0.006;AMR_AF=0.0375;AFR_AF=0.0257;EUR_AF=0.0159;SAS_AF=0.0112;AA=G|||;VT=SNP
6	29644040	rs374317	C	T	100	PASS	AC=1344;AF=0.268371;AN=5008;NS=2504;DP=15715;EAS_AF=0.3274;AMR_AF=0.3012;AFR_AF=0.1914;EUR_AF=0.1889;SAS_AF=0.3701;AA=C|||;VT=SNP
6	29644275	rs375248	C	T	100	PASS	AC=1343;AF=0.268171;AN=5008;NS=2504;DP=11984;EAS_AF=0.3264;AMR_AF=0.3012;AFR_AF=0.1914;EUR_AF=0.1889;SAS_AF=0.3701;AA=T|||;VT=SNP
6	29644502	rs375984	C	T	100	PASS	AC=1344;AF=0.268371;AN=5008;NS=2504;DP=18808;EAS_AF=0.3264;AMR_AF=0.3026;AFR_AF=0.1914;EUR_AF=0.1889;SAS_AF=0.3701;AA=C|||;VT=SNP
6	29644559	rs114867955	A	G	100	PASS	AC=91;AF=0.0181709;AN=5008;NS=2504;DP=18071;EAS_AF=0.006;AMR_AF=0.0375;AFR_AF=0.025;EUR_AF=0.0159;SAS_AF=0.0102;AA=A|||;VT=SNP
6	29644633	rs376319	C	T	100	PASS	AC=1343;AF=0.268171;AN=5008;NS=2504;DP=17634;EAS_AF=0.3264;AMR_AF=0.3012;AFR_AF=0.1914;EUR_AF=0.1889;SAS_AF=0.3701;AA=C|||;VT=SNP;EX_TARGET
6	29644970	rs55693745	T	C	100	PASS	AC=376;AF=0.0750799;AN=5008;NS=2504;DP=19999;EAS_AF=0.1567;AMR_AF=0.0375;AFR_AF=0.0008;EUR_AF=0.0577;SAS_AF=0.136;AA=T|||;VT=SNP
6	29645038	rs2535238	C	A	100	PASS	AC=1342;AF=0.267971;AN=5008;NS=2504;DP=19631;EAS_AF=0.3264;AMR_AF=0.3012;AFR_AF=0.1914;EUR_AF=0.1889;SAS_AF=0.3691;AA=A|||;VT=SNP
6	29645118	rs2747421	G	C	100	PASS	AC=1344;AF=0.268371;AN=5008;NS=2504;DP=19741;EAS_AF=0.3264;AMR_AF=0.3012;AFR_AF=0.1914;EUR_AF=0.1889;SAS_AF=0.3712;AA=C|||;VT=SNP
6	29645532	rs116211033	A	G	100	PASS	AC=376;AF=0.0750799;AN=5008;NS=2504;DP=15998;EAS_AF=0.1567;AMR_AF=0.0375;AFR_AF=0.0008;EUR_AF=0.0577;SAS_AF=0.136;AA=A|||;VT=SNP
6	29645578	rs387603	C	A	100	PASS	AC=253;AF=0.0505192;AN=5008;NS=2504;DP=17975;EAS_AF=0.001;AMR_AF=0.0317;AFR_AF=0.152;EUR_AF=0.0249;SAS_AF=0.0041;AA=C|||;VT=SNP
6	29645613	rs3129063	C	A	100	PASS	AC=1088;AF=0.217252;AN=5008;NS=2504;DP=19514;EAS_AF=0.3254;AMR_AF=0.2695;AFR_AF=0.0378;EUR_AF=0.164;SAS_AF=0.3661;AA=C|||;VT=SNP
6	29645634	rs387642	C	T	100	PASS	AC=1340;AF=0.267572;AN=5008;NS=2504;DP=19638;EAS_AF=0.3264;AMR_AF=0.3012;AFR_AF=0.1899;EUR_AF=0.1879;SAS_AF=0.3701;AA=C|||;VT=SNP
6	29645726	rs4391284	C	T	100	PASS	AC=660;AF=0.131789;AN=5008;NS=2504;DP=18972;EAS_AF=0.2331;AMR_AF=0.1542;AFR_AF=0.0136;EUR_AF=0.2306;SAS_AF=0.0695;AA=C|||;VT=SNP
6	29645770	rs387640	A	G	100	PASS	AC=1343;AF=0.268171;AN=5008;NS=2504;DP=19163;EAS_AF=0.3264;AMR_AF=0.3012;AFR_AF=0.1914;EUR_AF=0.1889;SAS_AF=0.3701;AA=A|||;VT=SNP
6	29645885	rs4085264	G	A	100	PASS	AC=379;AF=0.0756789;AN=5008;NS=2504;DP=18699;EAS_AF=0.1567;AMR_AF=0.0418;AFR_AF=0.0008;EUR_AF=0.0577;SAS_AF=0.136;AA=G|||;VT=SNP
6	29645937	rs3129062	C	T	100	PASS	AC=1343;AF=0.268171;AN=5008;NS=2504;DP=17804;EAS_AF=0.3264;AMR_AF=0.3012;AFR_AF=0.1914;EUR_AF=0.1889;SAS_AF=0.3701;AA=C|||;VT=SNP
6	29645958	rs3117288	G	A	100	PASS	AC=246;AF=0.0491214;AN=5008;NS=2504;DP=18280;EAS_AF=0;AMR_AF=0.0303;AFR_AF=0.1513;EUR_AF=0.0209;SAS_AF=0.0041;AA=G|||;VT=SNP
6	29645989	rs4085262	A	C	100	PASS	AC=376;AF=0.0750799;AN=5008;NS=2504;DP=19121;EAS_AF=0.1567;AMR_AF=0.0375;AFR_AF=0.0008;EUR_AF=0.0577;SAS_AF=0.136;AA=A|||;VT=SNP
6	29646165	rs396660	C	T	100	PASS	AC=1811;AF=0.361621;AN=5008;NS=2504;DP=17526;EAS_AF=0.4891;AMR_AF=0.3761;AFR_AF=0.2179;EUR_AF=0.2624;SAS_AF=0.5164;AA=T|||;VT=SNP
6	29646201	rs3906306	T	C	100	PASS	AC=376;AF=0.0750799;AN=5008;NS=2504;DP=17721;EAS_AF=0.1567;AMR_AF=0.0375;AFR_AF=0.0008;EUR_AF=0.0577;SAS_AF=0.136;AA=T|||;VT=SNP
6	29646680	rs117280904	C	T	100	PASS	AC=91;AF=0.0181709;AN=5008;NS=2504;DP=17957;EAS_AF=0.006;AMR_AF=0.0375;AFR_AF=0.025;EUR_AF=0.0159;SAS_AF=0.0102;AA=C|||;VT=SNP
6	29646790	rs2747425	C	T	100	PASS	AC=693;AF=0.138379;AN=5008;NS=2504;DP=18966;EAS_AF=0.0446;AMR_AF=0.1931;AFR_AF=0.1657;EUR_AF=0.1819;SAS_AF=0.1145;AA=c|||;VT=SNP
6	29646865	rs9257953	G	A	100	PASS	AC=358;AF=0.0714856;AN=5008;NS=2504;DP=21170;EAS_AF=0.119;AMR_AF=0.0331;AFR_AF=0.0666;EUR_AF=0.0378;SAS_AF=0.091;AA=G|||;VT=SNP
6	29646879	rs445150	T	C	100	PASS	AC=1810;AF=0.361422;AN=5008;NS=2504;DP=21121;EAS_AF=0.4891;AMR_AF=0.3761;AFR_AF=0.2171;EUR_AF=0.2624;SAS_AF=0.5164;AA=C|||;VT=SNP
6	29647149	rs3870968	G	T	100	PASS	AC=376;AF=0.0750799;AN=5008;NS=2504;DP=19986;EAS_AF=0.1567;AMR_AF=0.0375;AFR_AF=0.0008;EUR_AF=0.0577;SAS_AF=0.136;AA=G|||;VT=SNP
6	29647257	rs406424	C	A	100	PASS	AC=253;AF=0.0505192;AN=5008;NS=2504;DP=20863;EAS_AF=0.001;AMR_AF=0.0317;AFR_AF=0.152;EUR_AF=0.0249;SAS_AF=0.0041;AA=C|||;VT=SNP
6	29647545	rs448380	T	C	100	PASS	AC=1343;AF=0.268171;AN=5008;NS=2504;DP=17606;EAS_AF=0.3264;AMR_AF=0.3012;AFR_AF=0.1914;EUR_AF=0.1889;SAS_AF=0.3701;AA=C|||;VT=SNP
6	29647628	rs416568	T	A	100	PASS	AC=1720;AF=0.34345;AN=5008;NS=2504;DP=17203;EAS_AF=0.4831;AMR_AF=0.3386;AFR_AF=0.1929;EUR_AF=0.2465;SAS_AF=0.5061;AA=A|||;VT=SNP
6	29647642	rs448489	T	C	100	PASS	AC=1343;AF=0.268171;AN=5008;NS=2504;DP=17203;EAS_AF=0.3264;AMR_AF=0.3012;AFR_AF=0.1914;EUR_AF=0.1889;SAS_AF=0.3701;AA=C|||;VT=SNP
6	29647715	rs17369215	C	T	100	PASS	AC=903;AF=0.180312;AN=5008;NS=2504;DP=18037;EAS_AF=0.2788;AMR_AF=0.1859;AFR_AF=0.1203;EUR_AF=0.2435;SAS_AF=0.091;AA=C|||;VT=SNP
6	29647727	rs62392954	G	A	100	PASS	AC=374;AF=0.0746805;AN=5008;NS=2504;DP=17836;EAS_AF=0.1567;AMR_AF=0.0375;AFR_AF=0.0008;EUR_AF=0.0567;SAS_AF=0.135;AA=G|||;VT=SNP
6	29647820	rs62392955	A	T	100	PASS	AC=376;AF=0.0750799;AN=5008;NS=2504;DP=15504;EAS_AF=0.1567;AMR_AF=0.0375;AFR_AF=0.0008;EUR_AF=0.0577;SAS_AF=0.136;AA=A|||;VT=SNP
6	29648119	rs2747427	A	G	100	PASS	AC=1338;AF=0.267173;AN=5008;NS=2504;DP=20414;EAS_AF=0.3274;AMR_AF=0.2954;AFR_AF=0.1921;EUR_AF=0.1889;SAS_AF=0.3671;AA=A|||;VT=SNP
6	29648120	rs17184549	G	A	100	PASS	AC=670;AF=0.133786;AN=5008;NS=2504;DP=20449;EAS_AF=0.2331;AMR_AF=0.1527;AFR_AF=0.0212;EUR_AF=0.2316;SAS_AF=0.0695;AA=G|||;VT=SNP
6	29648126	rs2747428	C	G	100	PASS	AC=1338;AF=0.267173;AN=5008;NS=2504;DP=20495;EAS_AF=0.3274;AMR_AF=0.2954;AFR_AF=0.1921;EUR_AF=0.1889;SAS_AF=0.3671;AA=C|||;VT=SNP
6	29648137	rs417764	G	A	100	PASS	AC=1338;AF=0.267173;AN=5008;NS=2504;DP=20126;EAS_AF=0.3274;AMR_AF=0.2954;AFR_AF=0.1921;EUR_AF=0.1889;SAS_AF=0.3671;AA=G|||;VT=SNP
6	29648199	rs3129058	C	T	100	PASS	AC=1091;AF=0.217851;AN=5008;NS=2504;DP=18292;EAS_AF=0.3264;AMR_AF=0.268;AFR_AF=0.0401;EUR_AF=0.164;SAS_AF=0.3661;AA=C|||;VT=SNP
6	29648377	rs2747429	T	C	100	PASS	AC=1344;AF=0.268371;AN=5008;NS=2504;DP=16046;EAS_AF=0.3264;AMR_AF=0.3026;AFR_AF=0.1914;EUR_AF=0.1889;SAS_AF=0.3701;AA=T|||;VT=SNP
6	29648398	rs365052	G	C	100	PASS	AC=1717;AF=0.342851;AN=5008;NS=2504;DP=16237;EAS_AF=0.4831;AMR_AF=0.3386;AFR_AF=0.1921;EUR_AF=0.2465;SAS_AF=0.5041;AA=C|||;VT=SNP
6	29648411	rs17184563	G	A	100	PASS	AC=34;AF=0.00678914;AN=5008;NS=2504;DP=16641;EAS_AF=0.001;AMR_AF=0.0216;AFR_AF=0.0023;EUR_AF=0.0139;SAS_AF=0.001;AA=G|||;VT=SNP
6	29648468	rs3129057	C	T	100	PASS	AC=3029;AF=0.604832;AN=5008;NS=2504;DP=18743;EAS_AF=0.5575;AMR_AF=0.647;AFR_AF=0.6195;EUR_AF=0.5109;SAS_AF=0.7004;AA=T|||;VT=SNP
6	29648506	rs2747430	G	A	100	PASS	AC=1810;AF=0.361422;AN=5008;NS=2504;DP=18776;EAS_AF=0.4891;AMR_AF=0.3761;AFR_AF=0.2171;EUR_AF=0.2624;SAS_AF=0.5164;AA=A|||;VT=SNP
6	29648564	rs2747431	C	T	100	PASS	AC=1719;AF=0.343251;AN=5008;NS=2504;DP=17455;EAS_AF=0.4831;AMR_AF=0.3386;AFR_AF=0.1921;EUR_AF=0.2465;SAS_AF=0.5061;AA=T|||;VT=SNP
6	29648785	rs416560	C	T	100	PASS	AC=253;AF=0.0505192;AN=5008;NS=2504;DP=12791;EAS_AF=0.001;AMR_AF=0.0317;AFR_AF=0.152;EUR_AF=0.0249;SAS_AF=0.0041;AA=C|||;VT=SNP
6	29648895	rs2747432	C	G	100	PASS	AC=1688;AF=0.337061;AN=5008;NS=2504;DP=10500;EAS_AF=0.2312;AMR_AF=0.3473;AFR_AF=0.4289;EUR_AF=0.3221;SAS_AF=0.3303;AA=C|||;VT=SNP
6	29648934	rs62392956	C	T	100	PASS	AC=376;AF=0.0750799;AN=5008;NS=2504;DP=8958;EAS_AF=0.1567;AMR_AF=0.0375;AFR_AF=0.0008;EUR_AF=0.0577;SAS_AF=0.136;AA=C|||;VT=SNP
6	29648941	rs416571	A	G	100	PASS	AC=3048;AF=0.608626;AN=5008;NS=2504;DP=9144;EAS_AF=0.5605;AMR_AF=0.6484;AFR_AF=0.6203;EUR_AF=0.5109;SAS_AF=0.7147;AA=G|||;VT=SNP
6	29649049	rs112470363	A	C	100	PASS	AC=438;AF=0.0874601;AN=5008;NS=2504;DP=12202;EAS_AF=0.0228;AMR_AF=0.0548;AFR_AF=0.1906;EUR_AF=0.0567;SAS_AF=0.0695;AA=A|||;VT=SNP
6	29649056	rs3129054	C	T	100	PASS	AC=1685;AF=0.336462;AN=5008;NS=2504;DP=12336;EAS_AF=0.2312;AMR_AF=0.3458;AFR_AF=0.4274;EUR_AF=0.3221;SAS_AF=0.3303;AA=T|||;VT=SNP
6	29649093	rs3131848	G	A	100	PASS	AC=1219;AF=0.243411;AN=5008;NS=2504;DP=13334;EAS_AF=0.0685;AMR_AF=0.2723;AFR_AF=0.4017;EUR_AF=0.2485;SAS_AF=0.184;AA=G|||;VT=SNP
6	29649105	rs3131847	G	A	100	PASS	AC=1686;AF=0.336661;AN=5008;NS=2504;DP=13359;EAS_AF=0.2312;AMR_AF=0.3473;AFR_AF=0.4274;EUR_AF=0.3221;SAS_AF=0.3303;AA=A|||;VT=SNP
6	29649190	rs3095289	A	G	100	PASS	AC=1686;AF=0.336661;AN=5008;NS=2504;DP=13311;EAS_AF=0.2312;AMR_AF=0.3458;AFR_AF=0.4281;EUR_AF=0.3221;SAS_AF=0.3303;AA=G|||;VT=SNP
6	29649219	rs62392957	G	A	100	PASS	AC=376;AF=0.0750799;AN=5008;NS=2504;DP=13939;EAS_AF=0.1567;AMR_AF=0.0375;AFR_AF=0.0008;EUR_AF=0.0577;SAS_AF=0.136;AA=G|||;VT=SNP
6	29649267	rs28691779	C	A	100	PASS	AC=168;AF=0.0335463;AN=5008;NS=2504;DP=12763;EAS_AF=0.0079;AMR_AF=0.0086;AFR_AF=0.0779;EUR_AF=0.0169;SAS_AF=0.0348;AA=C|||;VT=SNP
6	29649430	rs423369	C	T	100	PASS	AC=253;AF=0.0505192;AN=5008;NS=2504;DP=10164;EAS_AF=0.001;AMR_AF=0.0317;AFR_AF=0.152;EUR_AF=0.0249;SAS_AF=0.0041;AA=C|||;VT=SNP
6	29649547	rs385492	T	C	100	PASS	AC=3028;AF=0.604633;AN=5008;NS=2504;DP=12872;EAS_AF=0.5565;AMR_AF=0.647;AFR_AF=0.6195;EUR_AF=0.5109;SAS_AF=0.7004;AA=C|||;VT=SNP
6	29649609	rs2982836	G	A	100	PASS	AC=1311;AF=0.261781;AN=5008;NS=2504;DP=15238;EAS_AF=0.0744;AMR_AF=0.3084;AFR_AF=0.4274;EUR_AF=0.2644;SAS_AF=0.1953;AA=G|||;VT=SNP
6	29649632	rs2982837	G	T	100	PASS	AC=699;AF=0.139577;AN=5008;NS=2504;DP=14317;EAS_AF=0.0446;AMR_AF=0.1974;AFR_AF=0.1657;EUR_AF=0.1839;SAS_AF=0.1155;AA=G|||;VT=SNP
6	29649740	rs76053916	C	G	100	PASS	AC=168;AF=0.0335463;AN=5008;NS=2504;DP=17470;EAS_AF=0.0079;AMR_AF=0.0086;AFR_AF=0.0779;EUR_AF=0.0169;SAS_AF=0.0348;AA=C|||;VT=SNP
6	29649787	rs2982838	G	A	100	PASS	AC=253;AF=0.0505192;AN=5008;NS=2504;DP=16526;EAS_AF=0.001;AMR_AF=0.0317;AFR_AF=0.152;EUR_AF=0.0249;SAS_AF=0.0041;AA=G|||;VT=SNP
6	29649800	rs2982839	G	A	100	PASS	AC=1686;AF=0.336661;AN=5008;NS=2504;DP=16486;EAS_AF=0.2312;AMR_AF=0.3458;AFR_AF=0.4281;EUR_AF=0.3221;SAS_AF=0.3303;AA=G|||;VT=SNP
6	29649944	rs3117290	T	G	100	PASS	AC=4238;AF=0.846246;AN=5008;NS=2504;DP=16273;EAS_AF=0.8472;AMR_AF=0.8703;AFR_AF=0.8843;EUR_AF=0.7843;SAS_AF=0.8405;AA=G|||;VT=SNP
6	29649947	rs2982840	G	A	100	PASS	AC=253;AF=0.0505192;AN=5008;NS=2504;DP=16119;EAS_AF=0.001;AMR_AF=0.0317;AFR_AF=0.152;EUR_AF=0.0249;SAS_AF=0.0041;AA=G|||;VT=SNP
6	29650004	rs3129053	T	C	100	PASS	AC=1939;AF=0.387181;AN=5008;NS=2504;DP=15685;EAS_AF=0.2321;AMR_AF=0.3775;AFR_AF=0.5802;EUR_AF=0.3469;SAS_AF=0.3344;AA=C|||;VT=SNP
6	29650122	rs3129051	T	A	100	PASS	AC=262;AF=0.0523163;AN=5008;NS=2504;DP=17817;EAS_AF=0.002;AMR_AF=0.0346;AFR_AF=0.1536;EUR_AF=0.0258;SAS_AF=0.0072;AA=T|||;VT=SNP
6	29650131	rs17435027	A	G	100	PASS	AC=901;AF=0.179912;AN=5008;NS=2504;DP=17418;EAS_AF=0.2788;AMR_AF=0.1859;AFR_AF=0.1203;EUR_AF=0.2425;SAS_AF=0.09;AA=A|||;VT=SNP
6	29650196	rs62392958	C	T	100	PASS	AC=376;AF=0.0750799;AN=5008;NS=2504;DP=14036;EAS_AF=0.1567;AMR_AF=0.0375;AFR_AF=0.0008;EUR_AF=0.0577;SAS_AF=0.136;AA=C|||;VT=SNP
6	29650209	rs6902607	C	T	100	PASS	AC=1219;AF=0.243411;AN=5008;NS=2504;DP=14572;EAS_AF=0.0685;AMR_AF=0.2709;AFR_AF=0.4024;EUR_AF=0.2485;SAS_AF=0.184;AA=C|||;VT=SNP
6	29650410	rs28721572	C	T	100	PASS	AC=17;AF=0.00339457;AN=5008;NS=2504;DP=11489;EAS_AF=0;AMR_AF=0.0058;AFR_AF=0;EUR_AF=0.0129;SAS_AF=0;AA=C|||;VT=SNP
6	29650563	rs2474101	C	T	100	PASS	AC=253;AF=0.0505192;AN=5008;NS=2504;DP=13934;EAS_AF=0.001;AMR_AF=0.0317;AFR_AF=0.152;EUR_AF=0.0249;SAS_AF=0.0041;AA=C|||;VT=SNP
6	29650641	rs2474102	G	A	100	PASS	AC=1270;AF=0.253594;AN=5008;NS=2504;DP=13919;EAS_AF=0.0744;AMR_AF=0.281;AFR_AF=0.4032;EUR_AF=0.2575;SAS_AF=0.2127;AA=G|||;VT=SNP
6	29650734	rs528582891	A	G	100	PASS	AC=91;AF=0.0181709;AN=5008;NS=2504;DP=11877;EAS_AF=0.006;AMR_AF=0.0375;AFR_AF=0.025;EUR_AF=0.0159;SAS_AF=0.0102;AA=A|||;VT=SNP
6	29650763	rs3129050	C	T	100	PASS	AC=256;AF=0.0511182;AN=5008;NS=2504;DP=12631;EAS_AF=0.001;AMR_AF=0.0346;AFR_AF=0.1528;EUR_AF=0.0249;SAS_AF=0.0041;AA=C|||;VT=SNP
6	29651153	rs422369	G	A	100	PASS	AC=254;AF=0.0507188;AN=5008;NS=2504;DP=18017;EAS_AF=0.001;AMR_AF=0.0317;AFR_AF=0.1528;EUR_AF=0.0249;SAS_AF=0.0041;AA=G|||;VT=SNP
6	29651185	rs430133	A	G	100	PASS	AC=1940;AF=0.38738;AN=5008;NS=2504;DP=16111;EAS_AF=0.2321;AMR_AF=0.3775;AFR_AF=0.5809;EUR_AF=0.3469;SAS_AF=0.3344;AA=G|||;VT=SNP
6	29651316	rs1018935	T	C	100	PASS	AC=1686;AF=0.336661;AN=5008;NS=2504;DP=18431;EAS_AF=0.2312;AMR_AF=0.3458;AFR_AF=0.4281;EUR_AF=0.3221;SAS_AF=0.3303;AA=T|||;VT=SNP
6	29651324	rs2747434	G	A	100	PASS	AC=1686;AF=0.336661;AN=5008;NS=2504;DP=18488;EAS_AF=0.2312;AMR_AF=0.3458;AFR_AF=0.4281;EUR_AF=0.3221;SAS_AF=0.3303;AA=G|||;VT=SNP
6	29651404	rs116745558	G	A	100	PASS	AC=157;AF=0.0313498;AN=5008;NS=2504;DP=21614;EAS_AF=0;AMR_AF=0.0259;AFR_AF=0.087;EUR_AF=0.0209;SAS_AF=0.0031;AA=G|||;VT=SNP
6	29651492	rs398931	G	C	100	PASS	AC=253;AF=0.0505192;AN=5008;NS=2504;DP=22192;EAS_AF=0.001;AMR_AF=0.0317;AFR_AF=0.152;EUR_AF=0.0249;SAS_AF=0.0041;AA=G|||;VT=SNP
6	29651515	rs385353	C	T	100	PASS	AC=253;AF=0.0505192;AN=5008;NS=2504;DP=21828;EAS_AF=0.001;AMR_AF=0.0317;AFR_AF=0.152;EUR_AF=0.0249;SAS_AF=0.0041;AA=C|||;VT=SNP
6	29651516	rs385354	C	G	100	PASS	AC=1939;AF=0.387181;AN=5008;NS=2504;DP=21600;EAS_AF=0.2321;AMR_AF=0.3775;AFR_AF=0.5802;EUR_AF=0.3469;SAS_AF=0.3344;AA=G|||;VT=SNP
6	29651532	rs423281	G	A	100	PASS	AC=253;AF=0.0505192;AN=5008;NS=2504;DP=21494;EAS_AF=0.001;AMR_AF=0.0317;AFR_AF=0.152;EUR_AF=0.0249;SAS_AF=0.0041;AA=G|||;VT=SNP
6	29651663	rs385743	C	T	100	PASS	AC=254;AF=0.0507188;AN=5008;NS=2504;DP=20435;EAS_AF=0.001;AMR_AF=0.0317;AFR_AF=0.152;EUR_AF=0.0258;SAS_AF=0.0041;AA=C|||;VT=SNP
6	29651685	rs2535236	C	T	100	PASS	AC=1678;AF=0.335064;AN=5008;NS=2504;DP=20783;EAS_AF=0.2312;AMR_AF=0.3429;AFR_AF=0.4281;EUR_AF=0.3211;SAS_AF=0.3252;AA=C|||;VT=SNP
6	29651935	rs2747436	T	C	100	PASS	AC=1682;AF=0.335863;AN=5008;NS=2504;DP=21094;EAS_AF=0.2312;AMR_AF=0.3429;AFR_AF=0.4281;EUR_AF=0.3211;SAS_AF=0.3292;AA=T|||;VT=SNP
6	29652054	rs2535235	C	T	100	PASS	AC=1683;AF=0.336062;AN=5008;NS=2504;DP=19915;EAS_AF=0.2312;AMR_AF=0.3429;AFR_AF=0.4281;EUR_AF=0.3221;SAS_AF=0.3292;AA=C|||;VT=SNP
6	29652156	rs2747437	G	T	100	PASS	AC=253;AF=0.0505192;AN=5008;NS=2504;DP=21987;EAS_AF=0.001;AMR_AF=0.0317;AFR_AF=0.152;EUR_AF=0.0249;SAS_AF=0.0041;AA=G|||;VT=SNP
6	29652163	rs2535234	T	C	100	PASS	AC=253;AF=0.0505192;AN=5008;NS=2504;DP=22156;EAS_AF=0.001;AMR_AF=0.0317;AFR_AF=0.152;EUR_AF=0.0249;SAS_AF=0.0041;AA=T|||;VT=SNP
6	29652199	rs3117292	A	G	100	PASS	AC=1975;AF=0.394369;AN=5008;NS=2504;DP=21968;EAS_AF=0.2321;AMR_AF=0.3833;AFR_AF=0.5825;EUR_AF=0.3748;SAS_AF=0.3354;AA=G|||;VT=SNP
6	29652253	rs9257985	A	G	100	PASS	AC=242;AF=0.0483227;AN=5008;NS=2504;DP=21218;EAS_AF=0.0427;AMR_AF=0.0375;AFR_AF=0.0477;EUR_AF=0.0596;SAS_AF=0.0511;AA=A|||;VT=SNP
6	29652341	rs9257986	C	G	100	PASS	AC=360;AF=0.071885;AN=5008;NS=2504;DP=21169;EAS_AF=0.119;AMR_AF=0.0331;AFR_AF=0.0666;EUR_AF=0.0378;SAS_AF=0.093;AA=C|||;VT=SNP
6	29652405	rs17184605	T	G	100	PASS	AC=95;AF=0.0189696;AN=5008;NS=2504;DP=21557;EAS_AF=0.006;AMR_AF=0.0375;AFR_AF=0.025;EUR_AF=0.0159;SAS_AF=0.0143;AA=T|||;VT=SNP
6	29652445	rs2747439	A	T	100	PASS	AC=253;AF=0.0505192;AN=5008;NS=2504;DP=21599;EAS_AF=0.001;AMR_AF=0.0317;AFR_AF=0.152;EUR_AF=0.0249;SAS_AF=0.0041;AA=A|||;VT=SNP
6	29652468	rs2747440	T	C	100	PASS	AC=1209;AF=0.241414;AN=5008;NS=2504;DP=22566;EAS_AF=0.0665;AMR_AF=0.268;AFR_AF=0.4024;EUR_AF=0.2475;SAS_AF=0.1789;AA=T|||;VT=SNP
6	29652535	rs2747441	C	T	100	PASS	AC=253;AF=0.0505192;AN=5008;NS=2504;DP=24263;EAS_AF=0.001;AMR_AF=0.0317;AFR_AF=0.152;EUR_AF=0.0249;SAS_AF=0.0041;AA=C|||;VT=SNP
6	29652576	rs3129045	C	A	100	PASS	AC=1935;AF=0.386382;AN=5008;NS=2504;DP=22942;EAS_AF=0.2312;AMR_AF=0.3746;AFR_AF=0.5802;EUR_AF=0.3469;SAS_AF=0.3333;AA=A|||;VT=SNP
6	29652882	rs115455850	C	T	100	PASS	AC=95;AF=0.0189696;AN=5008;NS=2504;DP=23544;EAS_AF=0.006;AMR_AF=0.0375;AFR_AF=0.025;EUR_AF=0.0159;SAS_AF=0.0143;AA=C|||;VT=SNP
6	29652895	rs114194795	C	T	100	PASS	AC=95;AF=0.0189696;AN=5008;NS=2504;DP=23524;EAS_AF=0.006;AMR_AF=0.0375;AFR_AF=0.025;EUR_AF=0.0159;SAS_AF=0.0143;AA=C|||;VT=SNP
6	29653128	rs3095288	T	C	100	PASS	AC=1936;AF=0.386581;AN=5008;NS=2504;DP=21755;EAS_AF=0.2312;AMR_AF=0.3746;AFR_AF=0.5809;EUR_AF=0.3469;SAS_AF=0.3333;AA=C|||;VT=SNP
6	29653186	rs2747442	A	G	100	PASS	AC=1683;AF=0.336062;AN=5008;NS=2504;DP=23306;EAS_AF=0.2302;AMR_AF=0.3429;AFR_AF=0.4289;EUR_AF=0.3221;SAS_AF=0.3292;AA=A|||;VT=SNP
6	29653257	rs2747443	A	G	100	PASS	AC=1683;AF=0.336062;AN=5008;NS=2504;DP=21828;EAS_AF=0.2302;AMR_AF=0.3429;AFR_AF=0.4289;EUR_AF=0.3221;SAS_AF=0.3292;AA=A|||;VT=SNP
6	29653274	rs3117293	T	G	100	PASS	AC=1936;AF=0.386581;AN=5008;NS=2504;DP=21532;EAS_AF=0.2312;AMR_AF=0.3746;AFR_AF=0.5809;EUR_AF=0.3469;SAS_AF=0.3333;AA=G|||;VT=SNP
6	29653292	rs2747444	T	G	100	PASS	AC=253;AF=0.0505192;AN=5008;NS=2504;DP=21526;EAS_AF=0.001;AMR_AF=0.0317;AFR_AF=0.152;EUR_AF=0.0249;SAS_AF=0.0041;AA=T|||;VT=SNP
6	29653329	rs3117294	T	G	100	PASS	AC=1936;AF=0.386581;AN=5008;NS=2504;DP=21505;EAS_AF=0.2312;AMR_AF=0.3746;AFR_AF=0.5809;EUR_AF=0.3469;SAS_AF=0.3333;AA=G|||;VT=SNP
6	29653377	rs3117295	T	C	100	PASS	AC=1113;AF=0.222244;AN=5008;NS=2504;DP=20319;EAS_AF=0.3413;AMR_AF=0.2709;AFR_AF=0.0325;EUR_AF=0.1759;SAS_AF=0.3691;AA=T|||;VT=SNP
6	29653397	rs3117296	C	T	100	PASS	AC=1936;AF=0.386581;AN=5008;NS=2504;DP=20133;EAS_AF=0.2312;AMR_AF=0.3746;AFR_AF=0.5809;EUR_AF=0.3469;SAS_AF=0.3333;AA=T|||;VT=SNP
6	29653695	rs2747445	C	A	100	PASS	AC=252;AF=0.0503195;AN=5008;NS=2504;DP=19310;EAS_AF=0.001;AMR_AF=0.0317;AFR_AF=0.1513;EUR_AF=0.0249;SAS_AF=0.0041;AA=C|||;VT=SNP
6	29653713	rs56101454	C	T	100	PASS	AC=378;AF=0.0754792;AN=5008;NS=2504;DP=18833;EAS_AF=0.1577;AMR_AF=0.0375;AFR_AF=0.0008;EUR_AF=0.0586;SAS_AF=0.136;AA=C|||;VT=SNP
6	29653803	rs3095287	C	T	100	PASS	AC=769;AF=0.153554;AN=5008;NS=2504;DP=16847;EAS_AF=0.0427;AMR_AF=0.2147;AFR_AF=0.2103;EUR_AF=0.1909;SAS_AF=0.1094;AA=C|||;VT=SNP
6	29653824	rs3117297	C	G	100	PASS	AC=4598;AF=0.918131;AN=5008;NS=2504;DP=16205;EAS_AF=0.9663;AMR_AF=0.9035;AFR_AF=0.9516;EUR_AF=0.8231;SAS_AF=0.9315;AA=G|||;VT=SNP
6	29653843	rs3117298	G	A	100	PASS	AC=252;AF=0.0503195;AN=5008;NS=2504;DP=16019;EAS_AF=0.001;AMR_AF=0.0317;AFR_AF=0.1513;EUR_AF=0.0249;SAS_AF=0.0041;AA=G|||;VT=SNP
6	29653873	rs56172386	C	T	100	PASS	AC=378;AF=0.0754792;AN=5008;NS=2504;DP=16626;EAS_AF=0.1577;AMR_AF=0.0375;AFR_AF=0.0008;EUR_AF=0.0586;SAS_AF=0.136;AA=C|||;VT=SNP
6	29653957	rs3117299	A	C	100	PASS	AC=1113;AF=0.222244;AN=5008;NS=2504;DP=16107;EAS_AF=0.3413;AMR_AF=0.2709;AFR_AF=0.0325;EUR_AF=0.1759;SAS_AF=0.3691;AA=A|||;VT=SNP
6	29653964	rs3095286	C	T	100	PASS	AC=1682;AF=0.335863;AN=5008;NS=2504;DP=16743;EAS_AF=0.2302;AMR_AF=0.3429;AFR_AF=0.4289;EUR_AF=0.3211;SAS_AF=0.3292;AA=C|||;VT=SNP
6	29654035	rs55933609	A	G	100	PASS	AC=378;AF=0.0754792;AN=5008;NS=2504;DP=18000;EAS_AF=0.1577;AMR_AF=0.0375;AFR_AF=0.0008;EUR_AF=0.0586;SAS_AF=0.136;AA=A|||;VT=SNP
6	29654097	rs145599127	C	T	100	PASS	AC=95;AF=0.0189696;AN=5008;NS=2504;DP=16884;EAS_AF=0.006;AMR_AF=0.0375;AFR_AF=0.025;EUR_AF=0.0159;SAS_AF=0.0143;AA=C|||;VT=SNP
6	29654098	rs138131857	G	A	100	PASS	AC=21;AF=0.00419329;AN=5008;NS=2504;DP=16771;EAS_AF=0;AMR_AF=0.0072;AFR_AF=0.0008;EUR_AF=0.0139;SAS_AF=0.001;AA=G|||;VT=SNP
6	29654173	rs2747446	A	T	100	PASS	AC=253;AF=0.0505192;AN=5008;NS=2504;DP=14371;EAS_AF=0.001;AMR_AF=0.0317;AFR_AF=0.152;EUR_AF=0.0249;SAS_AF=0.0041;AA=A|||;VT=SNP
6	29654272	rs2747447	G	A	100	PASS	AC=254;AF=0.0507188;AN=5008;NS=2504;DP=15311;EAS_AF=0.001;AMR_AF=0.0331;AFR_AF=0.152;EUR_AF=0.0249;SAS_AF=0.0041;AA=G|||;VT=SNP
6	29654409	rs3129044	G	A	100	PASS	AC=1491;AF=0.297724;AN=5008;NS=2504;DP=19841;EAS_AF=0.499;AMR_AF=0.3084;AFR_AF=0.0333;EUR_AF=0.2346;SAS_AF=0.5051;AA=G|||;VT=SNP
6	29654437	rs3095285	T	C	100	PASS	AC=4271;AF=0.852835;AN=5008;NS=2504;DP=20486;EAS_AF=0.8591;AMR_AF=0.8746;AFR_AF=0.8858;EUR_AF=0.7972;SAS_AF=0.8436;AA=C|||;VT=SNP
6	29654447	rs2747450	A	G	100	PASS	AC=253;AF=0.0505192;AN=5008;NS=2504;DP=20311;EAS_AF=0.001;AMR_AF=0.0317;AFR_AF=0.152;EUR_AF=0.0249;SAS_AF=0.0041;AA=A|||;VT=SNP
6	29654570	rs4959123	T	A	100	PASS	AC=901;AF=0.179912;AN=5008;NS=2504;DP=17656;EAS_AF=0.2758;AMR_AF=0.1888;AFR_AF=0.1195;EUR_AF=0.2435;SAS_AF=0.091;AA=T|||;VT=SNP
6	29654624	rs3117300	G	A	100	PASS	AC=253;AF=0.0505192;AN=5008;NS=2504;DP=17395;EAS_AF=0.001;AMR_AF=0.0317;AFR_AF=0.152;EUR_AF=0.0249;SAS_AF=0.0041;AA=G|||;VT=SNP
6	29654700	rs3117301	C	T	100	PASS	AC=1378;AF=0.27516;AN=5008;NS=2504;DP=17607;EAS_AF=0.3423;AMR_AF=0.3055;AFR_AF=0.1921;EUR_AF=0.2008;SAS_AF=0.3732;AA=C|||;VT=SNP
6	29654729	rs115901295	A	G	100	PASS	AC=157;AF=0.0313498;AN=5008;NS=2504;DP=18251;EAS_AF=0;AMR_AF=0.0259;AFR_AF=0.087;EUR_AF=0.0209;SAS_AF=0.0031;AA=A|||;VT=SNP
6	29654750	rs3117302	C	T	100	PASS	AC=253;AF=0.0505192;AN=5008;NS=2504;DP=18275;EAS_AF=0.001;AMR_AF=0.0317;AFR_AF=0.152;EUR_AF=0.0249;SAS_AF=0.0041;AA=C|||;VT=SNP
6	29654812	rs3129043	G	T	100	PASS	AC=4271;AF=0.852835;AN=5008;NS=2504;DP=19204;EAS_AF=0.8591;AMR_AF=0.8746;AFR_AF=0.8858;EUR_AF=0.7972;SAS_AF=0.8436;AA=T|||;VT=SNP
6	29654854	rs143111541	G	A	100	PASS	AC=59;AF=0.0117812;AN=5008;NS=2504;DP=18549;EAS_AF=0.0079;AMR_AF=0;AFR_AF=0.0008;EUR_AF=0.0159;SAS_AF=0.0348;AA=G|||;VT=SNP
6	29654877	rs2747451	A	G	100	PASS	AC=1305;AF=0.260583;AN=5008;NS=2504;DP=18041;EAS_AF=0.0724;AMR_AF=0.3055;AFR_AF=0.4281;EUR_AF=0.2634;SAS_AF=0.1933;AA=A|||;VT=SNP
6	29654891	rs3117303	T	G	100	PASS	AC=4598;AF=0.918131;AN=5008;NS=2504;DP=17833;EAS_AF=0.9663;AMR_AF=0.9035;AFR_AF=0.9516;EUR_AF=0.8231;SAS_AF=0.9315;AA=G|||;VT=SNP
6	29654898	rs2747452	A	G	100	PASS	AC=253;AF=0.0505192;AN=5008;NS=2504;DP=18058;EAS_AF=0.001;AMR_AF=0.0317;AFR_AF=0.152;EUR_AF=0.0249;SAS_AF=0.0041;AA=G|||;VT=SNP
6	29654943	rs2747453	T	C	100	PASS	AC=668;AF=0.133387;AN=5008;NS=2504;DP=17584;EAS_AF=0.0427;AMR_AF=0.1916;AFR_AF=0.1566;EUR_AF=0.1779;SAS_AF=0.1084;AA=T|||;VT=SNP
6	29655113	rs2747454	G	A	100	PASS	AC=1211;AF=0.241813;AN=5008;NS=2504;DP=10789;EAS_AF=0.0675;AMR_AF=0.268;AFR_AF=0.4032;EUR_AF=0.2475;SAS_AF=0.1789;AA=G|||;VT=SNP
6	29655202	rs2747455	G	A	100	PASS	AC=689;AF=0.13758;AN=5008;NS=2504;DP=14515;EAS_AF=0.0427;AMR_AF=0.1945;AFR_AF=0.1657;EUR_AF=0.1829;SAS_AF=0.1104;AA=G|||;VT=SNP
6	29655232	rs3117304	C	A	100	PASS	AC=253;AF=0.0505192;AN=5008;NS=2504;DP=15312;EAS_AF=0.001;AMR_AF=0.0317;AFR_AF=0.152;EUR_AF=0.0249;SAS_AF=0.0041;AA=C|||;VT=SNP
6	29655239	rs3095284	C	G	100	PASS	AC=1125;AF=0.224641;AN=5008;NS=2504;DP=15486;EAS_AF=0.3413;AMR_AF=0.2738;AFR_AF=0.0401;EUR_AF=0.1759;SAS_AF=0.3691;AA=C|||;VT=SNP
6	29655254	rs3117305	G	A	100	PASS	AC=254;AF=0.0507188;AN=5008;NS=2504;DP=15924;EAS_AF=0.001;AMR_AF=0.0317;AFR_AF=0.1528;EUR_AF=0.0249;SAS_AF=0.0041;AA=A|||;VT=SNP
6	29655289	rs3117306	T	C	100	PASS	AC=253;AF=0.0505192;AN=5008;NS=2504;DP=16481;EAS_AF=0.001;AMR_AF=0.0317;AFR_AF=0.152;EUR_AF=0.0249;SAS_AF=0.0041;AA=T|||;VT=SNP
6	29655377	rs3117307	T	C	100	PASS	AC=253;AF=0.0505192;AN=5008;NS=2504;DP=17125;EAS_AF=0.001;AMR_AF=0.0317;AFR_AF=0.152;EUR_AF=0.0249;SAS_AF=0.0041;AA=T|||;VT=SNP
6	29655390	rs3117308	A	C	100	PASS	AC=253;AF=0.0505192;AN=5008;NS=2504;DP=16977;EAS_AF=0.001;AMR_AF=0.0317;AFR_AF=0.152;EUR_AF=0.0249;SAS_AF=0.0041;AA=C|||;VT=SNP
6	29655466	rs3117309	G	A	100	PASS	AC=253;AF=0.0505192;AN=5008;NS=2504;DP=12482;EAS_AF=0.001;AMR_AF=0.0317;AFR_AF=0.152;EUR_AF=0.0249;SAS_AF=0.0041;AA=G|||;VT=SNP
6	29655502	rs3117310	C	T	100	PASS	AC=266;AF=0.053115;AN=5008;NS=2504;DP=12613;EAS_AF=0.001;AMR_AF=0.036;AFR_AF=0.1596;EUR_AF=0.0249;SAS_AF=0.0041;AA=C|||;VT=SNP
6	29655503	rs3129041	G	A	100	PASS	AC=770;AF=0.153754;AN=5008;NS=2504;DP=12689;EAS_AF=0.0427;AMR_AF=0.2147;AFR_AF=0.211;EUR_AF=0.1909;SAS_AF=0.1094;AA=G|||;VT=SNP
6	29655588	rs3131898	C	T	100	PASS	AC=1125;AF=0.224641;AN=5008;NS=2504;DP=14699;EAS_AF=0.3413;AMR_AF=0.2738;AFR_AF=0.0401;EUR_AF=0.1759;SAS_AF=0.3691;AA=C|||;VT=SNP
6	29655686	rs189269872	C	T	100	PASS	AC=253;AF=0.0505192;AN=5008;NS=2504;DP=17981;EAS_AF=0.001;AMR_AF=0.0317;AFR_AF=0.152;EUR_AF=0.0249;SAS_AF=0.0041;AA=C|||;VT=SNP
6	29655691	rs144895878	A	G	100	PASS	AC=253;AF=0.0505192;AN=5008;NS=2504;DP=17979;EAS_AF=0.001;AMR_AF=0.0317;AFR_AF=0.152;EUR_AF=0.0249;SAS_AF=0.0041;AA=a|||;VT=SNP
6	29655730	rs3117311	C	T	100	PASS	AC=1113;AF=0.222244;AN=5008;NS=2504;DP=19574;EAS_AF=0.3413;AMR_AF=0.2709;AFR_AF=0.0325;EUR_AF=0.1759;SAS_AF=0.3691;AA=C|||;VT=SNP
6	29655922	rs9258004	G	A	100	PASS	AC=327;AF=0.0652955;AN=5008;NS=2504;DP=20441;EAS_AF=0.1071;AMR_AF=0.0288;AFR_AF=0.0658;EUR_AF=0.0258;SAS_AF=0.0879;AA=G|||;VT=SNP
6	29655987	rs2535233	C	T	100	PASS	AC=253;AF=0.0505192;AN=5008;NS=2504;DP=18463;EAS_AF=0.001;AMR_AF=0.0317;AFR_AF=0.152;EUR_AF=0.0249;SAS_AF=0.0041;AA=C|||;VT=SNP
6	29656265	rs2535232	T	C	100	PASS	AC=253;AF=0.0505192;AN=5008;NS=2504;DP=21876;EAS_AF=0.001;AMR_AF=0.0317;AFR_AF=0.152;EUR_AF=0.0249;SAS_AF=0.0041;AA=t|||;VT=SNP
6	29656271	rs3117312	T	C	100	PASS	AC=1125;AF=0.224641;AN=5008;NS=2504;DP=21535;EAS_AF=0.3413;AMR_AF=0.2738;AFR_AF=0.0401;EUR_AF=0.1759;SAS_AF=0.3691;AA=t|||;VT=SNP
6	29656416	rs2747456	T	G	100	PASS	AC=1378;AF=0.27516;AN=5008;NS=2504;DP=18460;EAS_AF=0.3423;AMR_AF=0.3055;AFR_AF=0.1921;EUR_AF=0.2008;SAS_AF=0.3732;AA=g|||;VT=SNP
6	29656417	rs2747457	T	G	100	PASS	AC=1378;AF=0.27516;AN=5008;NS=2504;DP=18495;EAS_AF=0.3423;AMR_AF=0.3055;AFR_AF=0.1921;EUR_AF=0.2008;SAS_AF=0.3732;AA=g|||;VT=SNP
6	29656578	rs2747458	A	G	100	PASS	AC=254;AF=0.0507188;AN=5008;NS=2504;DP=18980;EAS_AF=0.001;AMR_AF=0.0317;AFR_AF=0.1528;EUR_AF=0.0249;SAS_AF=0.0041;AA=g|||;VT=SNP
6	29656587	rs2535231	T	C	100	PASS	AC=253;AF=0.0505192;AN=5008;NS=2504;DP=18742;EAS_AF=0.001;AMR_AF=0.0317;AFR_AF=0.152;EUR_AF=0.0249;SAS_AF=0.0041;AA=T|||;VT=SNP
6	29657033	rs3129040	G	A	100	PASS	AC=253;AF=0.0505192;AN=5008;NS=2504;DP=15843;EAS_AF=0.001;AMR_AF=0.0317;AFR_AF=0.152;EUR_AF=0.0249;SAS_AF=0.0041;AA=G|||;VT=SNP
6	29657071	rs2747459	A	G	100	PASS	AC=253;AF=0.0505192;AN=5008;NS=2504;DP=15700;EAS_AF=0.001;AMR_AF=0.0317;AFR_AF=0.152;EUR_AF=0.0249;SAS_AF=0.0041;AA=A|||;VT=SNP
6	29657127	rs2747460	C	T	100	PASS	AC=1378;AF=0.27516;AN=5008;NS=2504;DP=16514;EAS_AF=0.3423;AMR_AF=0.3055;AFR_AF=0.1921;EUR_AF=0.2008;SAS_AF=0.3732;AA=c|||;VT=SNP
6	29657240	rs2747461	C	A	100	PASS	AC=253;AF=0.0505192;AN=5008;NS=2504;DP=17868;EAS_AF=0.001;AMR_AF=0.0317;AFR_AF=0.152;EUR_AF=0.0249;SAS_AF=0.0041;AA=C|||;VT=SNP
6	29657291	rs2747462	A	C	100	PASS	AC=253;AF=0.0505192;AN=5008;NS=2504;DP=17769;EAS_AF=0.001;AMR_AF=0.0317;AFR_AF=0.152;EUR_AF=0.0249;SAS_AF=0.0041;AA=C|||;VT=SNP
6	29657312	rs2747463	C	G	100	PASS	AC=1208;AF=0.241214;AN=5008;NS=2504;DP=17067;EAS_AF=0.0665;AMR_AF=0.268;AFR_AF=0.4032;EUR_AF=0.2475;SAS_AF=0.1769;AA=C|||;VT=SNP
6	29657433	rs114166035	T	C	100	PASS	AC=95;AF=0.0189696;AN=5008;NS=2504;DP=13155;EAS_AF=0.006;AMR_AF=0.0375;AFR_AF=0.025;EUR_AF=0.0159;SAS_AF=0.0143;AA=T|||;VT=SNP
6	29657481	rs114521897	C	T	100	PASS	AC=94;AF=0.01877;AN=5008;NS=2504;DP=14907;EAS_AF=0.006;AMR_AF=0.0375;AFR_AF=0.0242;EUR_AF=0.0159;SAS_AF=0.0143;AA=C|||;VT=SNP
6	29657499	rs2747464	C	A	100	PASS	AC=253;AF=0.0505192;AN=5008;NS=2504;DP=15922;EAS_AF=0.001;AMR_AF=0.0317;AFR_AF=0.152;EUR_AF=0.0249;SAS_AF=0.0041;AA=C|||;VT=SNP
6	29657774	rs3129186	A	C	100	PASS	AC=254;AF=0.0507188;AN=5008;NS=2504;DP=13089;EAS_AF=0.001;AMR_AF=0.0317;AFR_AF=0.1528;EUR_AF=0.0249;SAS_AF=0.0041;AA=A|||;VT=SNP
6	29657808	rs3117313	G	A	100	PASS	AC=631;AF=0.125998;AN=5008;NS=2504;DP=13378;EAS_AF=0.1587;AMR_AF=0.0692;AFR_AF=0.1528;EUR_AF=0.0835;SAS_AF=0.1401;AA=T|||;VT=SNP
6	29657874	rs3117314	C	T	100	PASS	AC=253;AF=0.0505192;AN=5008;NS=2504;DP=16178;EAS_AF=0.001;AMR_AF=0.0317;AFR_AF=0.152;EUR_AF=0.0249;SAS_AF=0.0041;AA=C|||;VT=SNP
6	29657941	rs3095296	C	T	100	PASS	AC=1208;AF=0.241214;AN=5008;NS=2504;DP=15499;EAS_AF=0.0665;AMR_AF=0.268;AFR_AF=0.4032;EUR_AF=0.2475;SAS_AF=0.1769;AA=C|||;VT=SNP
6	29657959	rs3131895	C	T	100	PASS	AC=1125;AF=0.224641;AN=5008;NS=2504;DP=15125;EAS_AF=0.3413;AMR_AF=0.2738;AFR_AF=0.0401;EUR_AF=0.1759;SAS_AF=0.3691;AA=C|||;VT=SNP
6	29658154	rs62391766	G	C	100	PASS	AC=378;AF=0.0754792;AN=5008;NS=2504;DP=15241;EAS_AF=0.1577;AMR_AF=0.0375;AFR_AF=0.0008;EUR_AF=0.0586;SAS_AF=0.136;AA=G|||;VT=SNP
6	29658197	rs3117315	A	G	100	PASS	AC=3960;AF=0.790735;AN=5008;NS=2504;DP=16838;EAS_AF=0.8482;AMR_AF=0.8372;AFR_AF=0.7405;EUR_AF=0.7664;SAS_AF=0.7914;AA=G|||;VT=SNP
6	29658246	rs3117316	G	A	100	PASS	AC=253;AF=0.0505192;AN=5008;NS=2504;DP=16684;EAS_AF=0.001;AMR_AF=0.0317;AFR_AF=0.152;EUR_AF=0.0249;SAS_AF=0.0041;AA=G|||;VT=SNP
6	29658357	rs9258017	C	T	100	PASS	AC=1126;AF=0.22484;AN=5008;NS=2504;DP=17327;EAS_AF=0.3423;AMR_AF=0.2738;AFR_AF=0.0401;EUR_AF=0.1759;SAS_AF=0.3691;AA=C|||;VT=SNP
6	29658368	rs2747465	G	T	100	PASS	AC=253;AF=0.0505192;AN=5008;NS=2504;DP=17181;EAS_AF=0.001;AMR_AF=0.0317;AFR_AF=0.152;EUR_AF=0.0249;SAS_AF=0.0041;AA=G|||;VT=SNP
6	29658399	rs73406600	C	T	100	PASS	AC=439;AF=0.0876597;AN=5008;NS=2504;DP=17182;EAS_AF=0.0238;AMR_AF=0.0533;AFR_AF=0.1914;EUR_AF=0.0567;SAS_AF=0.0695;AA=C|||;VT=SNP
6	29658569	rs2747466	A	G	100	PASS	AC=253;AF=0.0505192;AN=5008;NS=2504;DP=17833;EAS_AF=0.001;AMR_AF=0.0317;AFR_AF=0.152;EUR_AF=0.0249;SAS_AF=0.0041;AA=G|||;VT=SNP
6	29658864	rs3129039	G	A	100	PASS	AC=1115;AF=0.222644;AN=5008;NS=2504;DP=20907;EAS_AF=0.3423;AMR_AF=0.2709;AFR_AF=0.0325;EUR_AF=0.1769;SAS_AF=0.3691;AA=G|||;VT=SNP
6	29658907	rs114543002	A	G	100	PASS	AC=95;AF=0.0189696;AN=5008;NS=2504;DP=19697;EAS_AF=0.006;AMR_AF=0.0375;AFR_AF=0.025;EUR_AF=0.0159;SAS_AF=0.0143;AA=A|||;VT=SNP
6	29659043	rs2535274	T	C	100	PASS	AC=1379;AF=0.275359;AN=5008;NS=2504;DP=17416;EAS_AF=0.3433;AMR_AF=0.3055;AFR_AF=0.1921;EUR_AF=0.2008;SAS_AF=0.3732;AA=C|||;VT=SNP
6	29659124	rs2747467	A	G	100	PASS	AC=1852;AF=0.369808;AN=5008;NS=2504;DP=16387;EAS_AF=0.5069;AMR_AF=0.3804;AFR_AF=0.2179;EUR_AF=0.2753;SAS_AF=0.5235;AA=G|||;VT=SNP
6	29659133	rs3117317	A	G	100	PASS	AC=3060;AF=0.611022;AN=5008;NS=2504;DP=16380;EAS_AF=0.5734;AMR_AF=0.6484;AFR_AF=0.621;EUR_AF=0.5229;SAS_AF=0.7004;AA=G|||;VT=SNP
6	29659355	rs2982841	T	A	100	PASS	AC=1208;AF=0.241214;AN=5008;NS=2504;DP=11319;EAS_AF=0.0665;AMR_AF=0.268;AFR_AF=0.4032;EUR_AF=0.2475;SAS_AF=0.1769;AA=T|||;VT=SNP
6	29659366	rs2907898	C	T	100	PASS	AC=1208;AF=0.241214;AN=5008;NS=2504;DP=11775;EAS_AF=0.0665;AMR_AF=0.268;AFR_AF=0.4032;EUR_AF=0.2475;SAS_AF=0.1769;AA=C|||;VT=SNP
6	29659386	rs2907897	T	C	100	PASS	AC=1379;AF=0.275359;AN=5008;NS=2504;DP=13316;EAS_AF=0.3433;AMR_AF=0.3055;AFR_AF=0.1921;EUR_AF=0.2008;SAS_AF=0.3732;AA=C|||;VT=SNP
6	29659400	rs138358844	C	G	100	PASS	AC=378;AF=0.0754792;AN=5008;NS=2504;DP=14394;EAS_AF=0.1577;AMR_AF=0.0375;AFR_AF=0.0008;EUR_AF=0.0586;SAS_AF=0.136;AA=c|||;VT=SNP
6	29659591	rs114882073	C	T	100	PASS	AC=242;AF=0.0483227;AN=5008;NS=2504;DP=13842;EAS_AF=0.0149;AMR_AF=0.0303;AFR_AF=0.003;EUR_AF=0.0477;SAS_AF=0.1575;AA=C|||;VT=SNP
6	29659999	rs3129035	T	G	100	PASS	AC=1379;AF=0.275359;AN=5008;NS=2504;DP=13334;EAS_AF=0.3433;AMR_AF=0.3055;AFR_AF=0.1921;EUR_AF=0.2008;SAS_AF=0.3732;AA=T|||;VT=SNP
6	29660077	rs427236	T	C	100	PASS	AC=3058;AF=0.610623;AN=5008;NS=2504;DP=15378;EAS_AF=0.5734;AMR_AF=0.6484;AFR_AF=0.6195;EUR_AF=0.5229;SAS_AF=0.7004;AA=C|||;VT=SNP
6	29660394	rs3116814	A	G	100	PASS	AC=1379;AF=0.275359;AN=5008;NS=2504;DP=13505;EAS_AF=0.3433;AMR_AF=0.3055;AFR_AF=0.1921;EUR_AF=0.2008;SAS_AF=0.3732;AA=A|||;VT=SNP
6	29660461	rs138914259	G	A	100	PASS	AC=253;AF=0.0505192;AN=5008;NS=2504;DP=11144;EAS_AF=0.001;AMR_AF=0.0317;AFR_AF=0.152;EUR_AF=0.0249;SAS_AF=0.0041;AA=G|||;VT=SNP
6	29660462	rs3998804	T	C	100	PASS	AC=378;AF=0.0754792;AN=5008;NS=2504;DP=11040;EAS_AF=0.1577;AMR_AF=0.0375;AFR_AF=0.0008;EUR_AF=0.0586;SAS_AF=0.136;AA=T|||;VT=SNP
6	29660660	rs4607427	G	A	100	PASS	AC=378;AF=0.0754792;AN=5008;NS=2504;DP=11134;EAS_AF=0.1577;AMR_AF=0.0375;AFR_AF=0.0008;EUR_AF=0.0586;SAS_AF=0.136;AA=G|||;VT=SNP
6	29660674	rs532531668	G	C	100	PASS	AC=3139;AF=0.626797;AN=5008;NS=2504;DP=11271;EAS_AF=0.5734;AMR_AF=0.6715;AFR_AF=0.6581;EUR_AF=0.5358;SAS_AF=0.7014;AA=C|||;VT=SNP
6	29660816	rs547591961	C	A	100	PASS	AC=88;AF=0.0175719;AN=5008;NS=2504;DP=11315;EAS_AF=0;AMR_AF=0.0159;AFR_AF=0.003;EUR_AF=0.0726;SAS_AF=0;AA=C|||;VT=SNP
6	29660909	rs79733257	A	G	100	PASS	AC=437;AF=0.0872604;AN=5008;NS=2504;DP=9955;EAS_AF=0.0238;AMR_AF=0.0533;AFR_AF=0.1899;EUR_AF=0.0567;SAS_AF=0.0695;AA=A|||;VT=SNP
6	29660940	rs3116812	A	G	100	PASS	AC=2370;AF=0.473243;AN=5008;NS=2504;DP=11652;EAS_AF=0.5308;AMR_AF=0.4539;AFR_AF=0.4531;EUR_AF=0.339;SAS_AF=0.593;AA=G|||;VT=SNP
6	29660946	rs34171517	C	T	100	PASS	AC=95;AF=0.0189696;AN=5008;NS=2504;DP=12333;EAS_AF=0.006;AMR_AF=0.0375;AFR_AF=0.025;EUR_AF=0.0159;SAS_AF=0.0143;AA=C|||;VT=SNP
6	29660981	rs2394657	G	C	100	PASS	AC=1206;AF=0.240815;AN=5008;NS=2504;DP=12038;EAS_AF=0.0665;AMR_AF=0.268;AFR_AF=0.4017;EUR_AF=0.2475;SAS_AF=0.1769;AA=G|||;VT=SNP
6	29660982	rs3129033	G	C	100	PASS	AC=1379;AF=0.275359;AN=5008;NS=2504;DP=11984;EAS_AF=0.3433;AMR_AF=0.3055;AFR_AF=0.1921;EUR_AF=0.2008;SAS_AF=0.3732;AA=C|||;VT=SNP
6	29661057	rs12665494	C	T	100	PASS	AC=95;AF=0.0189696;AN=5008;NS=2504;DP=13744;EAS_AF=0.006;AMR_AF=0.0375;AFR_AF=0.025;EUR_AF=0.0159;SAS_AF=0.0143;AA=C|||;VT=SNP
6	29661175	rs2079898	A	G	100	PASS	AC=769;AF=0.153554;AN=5008;NS=2504;DP=15885;EAS_AF=0.0427;AMR_AF=0.2147;AFR_AF=0.2118;EUR_AF=0.1909;SAS_AF=0.1074;AA=A|||;VT=SNP
6	29661191	rs115630730	A	G	100	PASS	AC=58;AF=0.0115815;AN=5008;NS=2504;DP=16257;EAS_AF=0.0079;AMR_AF=0;AFR_AF=0;EUR_AF=0.0159;SAS_AF=0.0348;AA=A|||;VT=SNP
6	29661192	rs9258033	T	C	100	PASS	AC=179;AF=0.0357428;AN=5008;NS=2504;DP=16338;EAS_AF=0.0298;AMR_AF=0.0288;AFR_AF=0.0469;EUR_AF=0.0249;SAS_AF=0.0429;AA=T|||;VT=SNP
6	29661258	rs116228878	G	T	100	PASS	AC=95;AF=0.0189696;AN=5008;NS=2504;DP=18709;EAS_AF=0.006;AMR_AF=0.0375;AFR_AF=0.025;EUR_AF=0.0159;SAS_AF=0.0143;AA=G|||;VT=SNP
6	29661272	rs2079897	A	G	100	PASS	AC=378;AF=0.0754792;AN=5008;NS=2504;DP=18862;EAS_AF=0.1577;AMR_AF=0.0375;AFR_AF=0.0008;EUR_AF=0.0586;SAS_AF=0.136;AA=A|||;VT=SNP
6	29661302	rs2079896	G	A	100	PASS	AC=378;AF=0.0754792;AN=5008;NS=2504;DP=18181;EAS_AF=0.1577;AMR_AF=0.0375;AFR_AF=0.0008;EUR_AF=0.0586;SAS_AF=0.136;AA=G|||;VT=SNP
6	29661355	rs2394658	G	C	100	PASS	AC=3059;AF=0.610823;AN=5008;NS=2504;DP=16039;EAS_AF=0.5734;AMR_AF=0.6484;AFR_AF=0.6203;EUR_AF=0.5229;SAS_AF=0.7004;AA=C|||;VT=SNP
6	29661418	rs2079895	C	A	100	PASS	AC=1207;AF=0.241014;AN=5008;NS=2504;DP=16240;EAS_AF=0.0665;AMR_AF=0.268;AFR_AF=0.4024;EUR_AF=0.2475;SAS_AF=0.1769;AA=C|||;VT=SNP
6	29661456	rs2894113	A	T	100	PASS	AC=3059;AF=0.610823;AN=5008;NS=2504;DP=16356;EAS_AF=0.5734;AMR_AF=0.6484;AFR_AF=0.6203;EUR_AF=0.5229;SAS_AF=0.7004;AA=T|||;VT=SNP
6	29661495	rs7772652	G	A	100	PASS	AC=95;AF=0.0189696;AN=5008;NS=2504;DP=15838;EAS_AF=0.006;AMR_AF=0.0375;AFR_AF=0.025;EUR_AF=0.0159;SAS_AF=0.0143;AA=G|||;VT=SNP
6	29661635	rs62391767	G	T	100	PASS	AC=379;AF=0.0756789;AN=5008;NS=2504;DP=15681;EAS_AF=0.1577;AMR_AF=0.0375;AFR_AF=0.0008;EUR_AF=0.0586;SAS_AF=0.137;AA=G|||;VT=SNP
6	29661695	rs3129030	G	A	100	PASS	AC=1205;AF=0.240615;AN=5008;NS=2504;DP=11527;EAS_AF=0.0665;AMR_AF=0.268;AFR_AF=0.4009;EUR_AF=0.2475;SAS_AF=0.1769;AA=G|||;VT=SNP
6	29661749	rs3131891	T	C	100	PASS	AC=4261;AF=0.850839;AN=5008;NS=2504;DP=12547;EAS_AF=0.8571;AMR_AF=0.8746;AFR_AF=0.8835;EUR_AF=0.7972;SAS_AF=0.8384;AA=t|||;VT=SNP
6	29661824	rs3116811	C	T	100	PASS	AC=1379;AF=0.275359;AN=5008;NS=2504;DP=12040;EAS_AF=0.3433;AMR_AF=0.3055;AFR_AF=0.1921;EUR_AF=0.2008;SAS_AF=0.3732;AA=C|||;VT=SNP
6	29661894	rs3116810	A	G	100	PASS	AC=3059;AF=0.610823;AN=5008;NS=2504;DP=12788;EAS_AF=0.5734;AMR_AF=0.6484;AFR_AF=0.6203;EUR_AF=0.5229;SAS_AF=0.7004;AA=a|||;VT=SNP
6	29661943	rs3116809	A	G	100	PASS	AC=3059;AF=0.610823;AN=5008;NS=2504;DP=13725;EAS_AF=0.5734;AMR_AF=0.6484;AFR_AF=0.6203;EUR_AF=0.5229;SAS_AF=0.7004;AA=G|||;VT=SNP
6	29662374	rs3094736	T	A	100	PASS	AC=3058;AF=0.610623;AN=5008;NS=2504;DP=18272;EAS_AF=0.5734;AMR_AF=0.6484;AFR_AF=0.6195;EUR_AF=0.5229;SAS_AF=0.7004;AA=A|||;VT=SNP
6	29662443	rs3129029	G	T	100	PASS	AC=4266;AF=0.851837;AN=5008;NS=2504;DP=18834;EAS_AF=0.8591;AMR_AF=0.8746;AFR_AF=0.8835;EUR_AF=0.7972;SAS_AF=0.8415;AA=T|||;VT=SNP
6	29662660	rs114916085	C	T	100	PASS	AC=18;AF=0.00359425;AN=5008;NS=2504;DP=23236;EAS_AF=0;AMR_AF=0;AFR_AF=0;EUR_AF=0.0159;SAS_AF=0.002;AA=C|||;VT=SNP
6	29662747	rs115597451	A	T	100	PASS	AC=158;AF=0.0315495;AN=5008;NS=2504;DP=23215;EAS_AF=0;AMR_AF=0.0259;AFR_AF=0.087;EUR_AF=0.0219;SAS_AF=0.0031;AA=A|||;VT=SNP
6	29662769	rs62391768	C	T	100	PASS	AC=378;AF=0.0754792;AN=5008;NS=2504;DP=23222;EAS_AF=0.1577;AMR_AF=0.0375;AFR_AF=0.0008;EUR_AF=0.0586;SAS_AF=0.136;AA=C|||;VT=SNP
6	29662913	rs3116808	A	G	100	PASS	AC=3058;AF=0.610623;AN=5008;NS=2504;DP=18995;EAS_AF=0.5734;AMR_AF=0.6484;AFR_AF=0.6195;EUR_AF=0.5229;SAS_AF=0.7004;AA=G|||;VT=SNP
6	29663040	rs3129092	G	A	100	PASS	AC=1114;AF=0.222444;AN=5008;NS=2504;DP=20610;EAS_AF=0.3423;AMR_AF=0.2709;AFR_AF=0.0325;EUR_AF=0.1759;SAS_AF=0.3691;AA=G|||;VT=SNP
6	29663309	rs3131889	C	T	100	PASS	AC=1126;AF=0.22484;AN=5008;NS=2504;DP=19454;EAS_AF=0.3423;AMR_AF=0.2738;AFR_AF=0.0401;EUR_AF=0.1759;SAS_AF=0.3691;AA=C|||;VT=SNP
6	29663407	rs3129091	C	T	100	PASS	AC=2805;AF=0.560104;AN=5008;NS=2504;DP=19804;EAS_AF=0.5724;AMR_AF=0.6167;AFR_AF=0.4675;EUR_AF=0.498;SAS_AF=0.6963;AA=C|||;VT=SNP
6	29663439	rs191533556	C	T	100	PASS	AC=58;AF=0.0115815;AN=5008;NS=2504;DP=20024;EAS_AF=0.0079;AMR_AF=0;AFR_AF=0;EUR_AF=0.0159;SAS_AF=0.0348;AA=C|||;VT=SNP
6	29663467	rs56155978	C	T	100	PASS	AC=378;AF=0.0754792;AN=5008;NS=2504;DP=20005;EAS_AF=0.1577;AMR_AF=0.0375;AFR_AF=0.0008;EUR_AF=0.0586;SAS_AF=0.136;AA=C|||;VT=SNP
6	29663602	rs79612264	A	G	100	PASS	AC=266;AF=0.053115;AN=5008;NS=2504;DP=20702;EAS_AF=0;AMR_AF=0.0317;AFR_AF=0.1657;EUR_AF=0.0209;SAS_AF=0.0041;AA=A|||;VT=SNP
6	29663889	rs3131888	T	C	100	PASS	AC=2141;AF=0.427516;AN=5008;NS=2504;DP=22352;EAS_AF=0.3849;AMR_AF=0.5187;AFR_AF=0.4032;EUR_AF=0.3877;SAS_AF=0.4806;AA=T|||;VT=SNP
6	29663935	rs9468585	C	T	100	PASS	AC=169;AF=0.033746;AN=5008;NS=2504;DP=21400;EAS_AF=0.0079;AMR_AF=0.0086;AFR_AF=0.0787;EUR_AF=0.0169;SAS_AF=0.0348;AA=C|||;VT=SNP
6	29664131	rs3129090	C	T	100	PASS	AC=668;AF=0.133387;AN=5008;NS=2504;DP=19234;EAS_AF=0.0427;AMR_AF=0.1916;AFR_AF=0.1581;EUR_AF=0.1779;SAS_AF=0.1063;AA=C|||;VT=SNP
6	29664146	rs115683866	G	A	100	PASS	AC=95;AF=0.0189696;AN=5008;NS=2504;DP=19325;EAS_AF=0.006;AMR_AF=0.0375;AFR_AF=0.025;EUR_AF=0.0159;SAS_AF=0.0143;AA=G|||;VT=SNP
6	29664177	rs3116807	A	G	100	PASS	AC=2963;AF=0.591653;AN=5008;NS=2504;DP=18957;EAS_AF=0.5675;AMR_AF=0.611;AFR_AF=0.5946;EUR_AF=0.507;SAS_AF=0.6861;AA=A|||;VT=SNP
6	29664269	rs386579911	G	A	100	PASS	AC=1485;AF=0.296526;AN=5008;NS=2504;DP=19606;EAS_AF=0.2073;AMR_AF=0.3156;AFR_AF=0.388;EUR_AF=0.2873;SAS_AF=0.2607;AA=G|||;VT=SNP
6	29664271	rs565640807	A	G	100	PASS	AC=1494;AF=0.298323;AN=5008;NS=2504;DP=19546;EAS_AF=0.2073;AMR_AF=0.3199;AFR_AF=0.3896;EUR_AF=0.2903;SAS_AF=0.2618;AA=A|||;VT=SNP
6	29664312	rs3129087	C	T	100	PASS	AC=673;AF=0.134385;AN=5008;NS=2504;DP=20585;EAS_AF=0.0437;AMR_AF=0.1945;AFR_AF=0.1399;EUR_AF=0.1918;SAS_AF=0.1186;AA=C|||;VT=SNP
6	29664343	rs3131887	T	G	100	PASS	AC=1302;AF=0.259984;AN=5008;NS=2504;DP=20563;EAS_AF=0.0724;AMR_AF=0.3055;AFR_AF=0.4266;EUR_AF=0.2644;SAS_AF=0.1912;AA=T|||;VT=SNP
6	29664400	rs111772441	T	G	100	PASS	AC=246;AF=0.0491214;AN=5008;NS=2504;DP=20308;EAS_AF=0;AMR_AF=0.0303;AFR_AF=0.1513;EUR_AF=0.0209;SAS_AF=0.0041;AA=T|||;VT=SNP
6	29664452	rs3131886	T	C	100	PASS	AC=2243;AF=0.447883;AN=5008;NS=2504;DP=19506;EAS_AF=0.3919;AMR_AF=0.5576;AFR_AF=0.4289;EUR_AF=0.4076;SAS_AF=0.4949;AA=C|||;VT=SNP
6	29664497	rs141416626	A	C	100	PASS	AC=58;AF=0.0115815;AN=5008;NS=2504;DP=18738;EAS_AF=0.0079;AMR_AF=0;AFR_AF=0;EUR_AF=0.0159;SAS_AF=0.0348;AA=A|||;VT=SNP
6	29664590	rs3129086	C	T	100	PASS	AC=1475;AF=0.294529;AN=5008;NS=2504;DP=17061;EAS_AF=0.3502;AMR_AF=0.3429;AFR_AF=0.2171;EUR_AF=0.2167;SAS_AF=0.3875;AA=C|||;VT=SNP
6	29664637	rs3129085	C	G	100	PASS	AC=2242;AF=0.447684;AN=5008;NS=2504;DP=18116;EAS_AF=0.3929;AMR_AF=0.5576;AFR_AF=0.4289;EUR_AF=0.4076;SAS_AF=0.4928;AA=G|||;VT=SNP
6	29664648	rs3131885	T	A	100	PASS	AC=3056;AF=0.610224;AN=5008;NS=2504;DP=18349;EAS_AF=0.5734;AMR_AF=0.6484;AFR_AF=0.6195;EUR_AF=0.5229;SAS_AF=0.6984;AA=A|||;VT=SNP
6	29664664	rs3129084	C	T	100	PASS	AC=1128;AF=0.22524;AN=5008;NS=2504;DP=18333;EAS_AF=0.3433;AMR_AF=0.2738;AFR_AF=0.0408;EUR_AF=0.1759;SAS_AF=0.3691;AA=C|||;VT=SNP
6	29664749	rs3129083	T	C	100	PASS	AC=2244;AF=0.448083;AN=5008;NS=2504;DP=16536;EAS_AF=0.3929;AMR_AF=0.5576;AFR_AF=0.4289;EUR_AF=0.4076;SAS_AF=0.4949;AA=C|||;VT=SNP
6	29664762	rs9258048	G	A	100	PASS	AC=1475;AF=0.294529;AN=5008;NS=2504;DP=16222;EAS_AF=0.3502;AMR_AF=0.3429;AFR_AF=0.2171;EUR_AF=0.2167;SAS_AF=0.3875;AA=G|||;VT=SNP
6	29664816	rs112005603	T	A	100	PASS	AC=253;AF=0.0505192;AN=5008;NS=2504;DP=16628;EAS_AF=0.001;AMR_AF=0.0317;AFR_AF=0.152;EUR_AF=0.0249;SAS_AF=0.0041;AA=T|||;VT=SNP
6	29664843	rs57245255	C	G	100	PASS	AC=309;AF=0.0617013;AN=5008;NS=2504;DP=16565;EAS_AF=0.0159;AMR_AF=0.0375;AFR_AF=0.1467;EUR_AF=0.0547;SAS_AF=0.0184;AA=C|||;VT=SNP
6	29664983	rs62391770	C	T	100	PASS	AC=377;AF=0.0752796;AN=5008;NS=2504;DP=17399;EAS_AF=0.1567;AMR_AF=0.0375;AFR_AF=0.0008;EUR_AF=0.0586;SAS_AF=0.136;AA=C|||;VT=SNP
6	29665061	rs9258050	A	T	100	PASS	AC=2241;AF=0.447484;AN=5008;NS=2504;DP=13974;EAS_AF=0.3919;AMR_AF=0.5576;AFR_AF=0.4274;EUR_AF=0.4076;SAS_AF=0.4949;AA=T|||;VT=SNP
6	29665088	rs3131884	A	T	100	PASS	AC=1472;AF=0.29393;AN=5008;NS=2504;DP=13717;EAS_AF=0.3492;AMR_AF=0.3429;AFR_AF=0.2156;EUR_AF=0.2167;SAS_AF=0.3875;AA=a|||;VT=SNP
6	29665148	rs141613482	G	A	100	PASS	AC=95;AF=0.0189696;AN=5008;NS=2504;DP=13414;EAS_AF=0.006;AMR_AF=0.0375;AFR_AF=0.025;EUR_AF=0.0159;SAS_AF=0.0143;AA=G|||;VT=SNP
6	29665226	rs3131883	G	A	100	PASS	AC=767;AF=0.153155;AN=5008;NS=2504;DP=12255;EAS_AF=0.0427;AMR_AF=0.2147;AFR_AF=0.2118;EUR_AF=0.1909;SAS_AF=0.1053;AA=G|||;VT=SNP
6	29665228	rs9258051	A	G	100	PASS	AC=2616;AF=0.522364;AN=5008;NS=2504;DP=12321;EAS_AF=0.5496;AMR_AF=0.5951;AFR_AF=0.4281;EUR_AF=0.4662;SAS_AF=0.6278;AA=G|||;VT=SNP
6	29665270	rs9258052	T	G	100	PASS	AC=2229;AF=0.445088;AN=5008;NS=2504;DP=12835;EAS_AF=0.3919;AMR_AF=0.5576;AFR_AF=0.4289;EUR_AF=0.4066;SAS_AF=0.4816;AA=G|||;VT=SNP
6	29665314	rs3131882	T	C	100	PASS	AC=774;AF=0.154553;AN=5008;NS=2504;DP=13656;EAS_AF=0.0427;AMR_AF=0.2161;AFR_AF=0.2156;EUR_AF=0.1918;SAS_AF=0.1053;AA=T|||;VT=SNP
6	29665319	rs34912326	C	T	100	PASS	AC=901;AF=0.179912;AN=5008;NS=2504;DP=14249;EAS_AF=0.2748;AMR_AF=0.1902;AFR_AF=0.1195;EUR_AF=0.2435;SAS_AF=0.091;AA=C|||;VT=SNP
6	29665361	rs7764829	A	G	100	PASS	AC=2449;AF=0.489018;AN=5008;NS=2504;DP=14021;EAS_AF=0.5923;AMR_AF=0.3631;AFR_AF=0.556;EUR_AF=0.4254;SAS_AF=0.4468;AA=A|||;VT=SNP
6	29665380	rs9258053	T	C	100	PASS	AC=2240;AF=0.447284;AN=5008;NS=2504;DP=13994;EAS_AF=0.3919;AMR_AF=0.5605;AFR_AF=0.4274;EUR_AF=0.4076;SAS_AF=0.4918;AA=A|||;VT=SNP
6	29665388	rs3131881	A	T	100	PASS	AC=766;AF=0.152955;AN=5008;NS=2504;DP=14045;EAS_AF=0.0427;AMR_AF=0.2147;AFR_AF=0.2118;EUR_AF=0.1909;SAS_AF=0.1043;AA=a|||;VT=SNP
6	29665438	rs3131880	C	T	100	PASS	AC=2238;AF=0.446885;AN=5008;NS=2504;DP=15467;EAS_AF=0.3919;AMR_AF=0.5576;AFR_AF=0.4274;EUR_AF=0.4076;SAS_AF=0.4918;AA=T|||;VT=SNP
6	29665458	rs3131879	A	C	100	PASS	AC=766;AF=0.152955;AN=5008;NS=2504;DP=15818;EAS_AF=0.0427;AMR_AF=0.2147;AFR_AF=0.2118;EUR_AF=0.1909;SAS_AF=0.1043;AA=A|||;VT=SNP
6	29665855	rs3131876	C	T	100	PASS	AC=772;AF=0.154153;AN=5008;NS=2504;DP=13648;EAS_AF=0.0427;AMR_AF=0.2147;AFR_AF=0.2141;EUR_AF=0.1909;SAS_AF=0.1074;AA=C|||;VT=SNP
6	29666005	rs3116806	A	C	100	PASS	AC=2240;AF=0.447284;AN=5008;NS=2504;DP=12263;EAS_AF=0.3919;AMR_AF=0.5576;AFR_AF=0.4274;EUR_AF=0.4076;SAS_AF=0.4939;AA=C|||;VT=SNP
6	29666040	rs116687116	C	G	100	PASS	AC=102;AF=0.0203674;AN=5008;NS=2504;DP=11979;EAS_AF=0.0069;AMR_AF=0.0389;AFR_AF=0.0257;EUR_AF=0.0199;SAS_AF=0.0143;AA=C|||;VT=SNP
6	29666111	rs3131875	T	C	100	PASS	AC=2372;AF=0.473642;AN=5008;NS=2504;DP=11292;EAS_AF=0.624;AMR_AF=0.5317;AFR_AF=0.3351;EUR_AF=0.4602;SAS_AF=0.4785;AA=T|||;VT=SNP
6	29666220	rs3129080	G	A	100	PASS	AC=2241;AF=0.447484;AN=5008;NS=2504;DP=9099;EAS_AF=0.3919;AMR_AF=0.5576;AFR_AF=0.4274;EUR_AF=0.4076;SAS_AF=0.4949;AA=A|||;VT=SNP
6	29666402	rs3129078	T	C	100	PASS	AC=2240;AF=0.447284;AN=5008;NS=2504;DP=9441;EAS_AF=0.3919;AMR_AF=0.5562;AFR_AF=0.4274;EUR_AF=0.4066;SAS_AF=0.4959;AA=C|||;VT=SNP
6	29666623	rs3129074	C	A	100	PASS	AC=770;AF=0.153754;AN=5008;NS=2504;DP=13011;EAS_AF=0.0427;AMR_AF=0.2161;AFR_AF=0.2118;EUR_AF=0.1909;SAS_AF=0.1074;AA=C|||;VT=SNP
6	29666808	rs149008795	G	T	100	PASS	AC=253;AF=0.0505192;AN=5008;NS=2504;DP=16782;EAS_AF=0.001;AMR_AF=0.0317;AFR_AF=0.152;EUR_AF=0.0249;SAS_AF=0.0041;AA=G|||;VT=SNP
6	29666874	rs3116805	A	G	100	PASS	AC=2239;AF=0.447085;AN=5008;NS=2504;DP=16642;EAS_AF=0.3909;AMR_AF=0.5576;AFR_AF=0.4266;EUR_AF=0.4076;SAS_AF=0.4949;AA=G|||;VT=SNP
6	29666903	rs3116804	A	T	100	PASS	AC=1471;AF=0.29373;AN=5008;NS=2504;DP=17917;EAS_AF=0.3482;AMR_AF=0.3429;AFR_AF=0.2156;EUR_AF=0.2167;SAS_AF=0.3875;AA=A|||;VT=SNP
6	29667012	rs6941117	A	T	100	PASS	AC=769;AF=0.153554;AN=5008;NS=2504;DP=19893;EAS_AF=0.0427;AMR_AF=0.2147;AFR_AF=0.2118;EUR_AF=0.1909;SAS_AF=0.1074;AA=A|||;VT=SNP
6	29667014	rs3129072	C	G	100	PASS	AC=1472;AF=0.29393;AN=5008;NS=2504;DP=19535;EAS_AF=0.3492;AMR_AF=0.3429;AFR_AF=0.2156;EUR_AF=0.2167;SAS_AF=0.3875;AA=C|||;VT=SNP
6	29667205	rs9258074	T	C	100	PASS	AC=1471;AF=0.29373;AN=5008;NS=2504;DP=19225;EAS_AF=0.3492;AMR_AF=0.3429;AFR_AF=0.2156;EUR_AF=0.2167;SAS_AF=0.3865;AA=C|||;VT=SNP
6	29667208	rs76022585	T	C	100	PASS	AC=253;AF=0.0505192;AN=5008;NS=2504;DP=19112;EAS_AF=0.001;AMR_AF=0.0317;AFR_AF=0.152;EUR_AF=0.0249;SAS_AF=0.0041;AA=T|||;VT=SNP
6	29667273	rs7776082	G	A	100	PASS	AC=2240;AF=0.447284;AN=5008;NS=2504;DP=20506;EAS_AF=0.3919;AMR_AF=0.5576;AFR_AF=0.4274;EUR_AF=0.4076;SAS_AF=0.4939;AA=A|||;VT=SNP
6	29667458	rs9258076	T	C	100	PASS	AC=1468;AF=0.293131;AN=5008;NS=2504;DP=19036;EAS_AF=0.3492;AMR_AF=0.3429;AFR_AF=0.2148;EUR_AF=0.2167;SAS_AF=0.3845;AA=T|||;VT=SNP
6	29667459	rs9258077	G	A	100	PASS	AC=1215;AF=0.242612;AN=5008;NS=2504;DP=19166;EAS_AF=0.3482;AMR_AF=0.3112;AFR_AF=0.0628;EUR_AF=0.1918;SAS_AF=0.3804;AA=G|||;VT=SNP
6	29667479	rs4713233	C	T	100	PASS	AC=1031;AF=0.205871;AN=5008;NS=2504;DP=19206;EAS_AF=0.2778;AMR_AF=0.1974;AFR_AF=0.1997;EUR_AF=0.2455;SAS_AF=0.1053;AA=C|||;VT=SNP
6	29667528	rs7738159	G	T	100	PASS	AC=769;AF=0.153554;AN=5008;NS=2504;DP=19555;EAS_AF=0.0427;AMR_AF=0.2147;AFR_AF=0.2118;EUR_AF=0.1909;SAS_AF=0.1074;AA=G|||;VT=SNP
6	29667542	rs7776296	C	T	100	PASS	AC=769;AF=0.153554;AN=5008;NS=2504;DP=18941;EAS_AF=0.0427;AMR_AF=0.2147;AFR_AF=0.2118;EUR_AF=0.1909;SAS_AF=0.1074;AA=C|||;VT=SNP
6	29667592	rs576155682	T	A	100	PASS	AC=2239;AF=0.447085;AN=5008;NS=2504;DP=18788;EAS_AF=0.3919;AMR_AF=0.5576;AFR_AF=0.4274;EUR_AF=0.4076;SAS_AF=0.4928;AA=A|||;VT=SNP
6	29667661	rs9258086	A	C	100	PASS	AC=1468;AF=0.293131;AN=5008;NS=2504;DP=20204;EAS_AF=0.3492;AMR_AF=0.3415;AFR_AF=0.2156;EUR_AF=0.2157;SAS_AF=0.3855;AA=A|||;VT=SNP
6	29667669	rs9258087	A	G	100	PASS	AC=1468;AF=0.293131;AN=5008;NS=2504;DP=20501;EAS_AF=0.3492;AMR_AF=0.3415;AFR_AF=0.2156;EUR_AF=0.2157;SAS_AF=0.3855;AA=a|||;VT=SNP
6	29667684	rs9258088	A	C	100	PASS	AC=1468;AF=0.293131;AN=5008;NS=2504;DP=20495;EAS_AF=0.3492;AMR_AF=0.3415;AFR_AF=0.2156;EUR_AF=0.2157;SAS_AF=0.3855;AA=C|||;VT=SNP
6	29667701	rs138035243	A	C	100	PASS	AC=58;AF=0.0115815;AN=5008;NS=2504;DP=20478;EAS_AF=0.0079;AMR_AF=0;AFR_AF=0;EUR_AF=0.0159;SAS_AF=0.0348;AA=A|||;VT=SNP
6	29667706	rs9258089	G	A	100	PASS	AC=2240;AF=0.447284;AN=5008;NS=2504;DP=20464;EAS_AF=0.3919;AMR_AF=0.5576;AFR_AF=0.4274;EUR_AF=0.4076;SAS_AF=0.4939;AA=g|||;VT=SNP
6	29667777	rs76597150	T	C	100	PASS	AC=33;AF=0.00658946;AN=5008;NS=2504;DP=21502;EAS_AF=0.001;AMR_AF=0.0058;AFR_AF=0.0015;EUR_AF=0.0139;SAS_AF=0.0123;AA=T|||;VT=SNP
6	29667779	rs111553451	G	A	100	PASS	AC=253;AF=0.0505192;AN=5008;NS=2504;DP=21452;EAS_AF=0.001;AMR_AF=0.0317;AFR_AF=0.152;EUR_AF=0.0249;SAS_AF=0.0041;AA=G|||;VT=SNP
6	29667890	rs3116802	A	G	100	PASS	AC=1476;AF=0.294728;AN=5008;NS=2504;DP=17808;EAS_AF=0.3492;AMR_AF=0.3429;AFR_AF=0.2186;EUR_AF=0.2167;SAS_AF=0.3875;AA=A|||;VT=SNP
6	29667971	rs9258093	A	G	100	PASS	AC=769;AF=0.153554;AN=5008;NS=2504;DP=16854;EAS_AF=0.0427;AMR_AF=0.2147;AFR_AF=0.2118;EUR_AF=0.1909;SAS_AF=0.1074;AA=A|||;VT=SNP
6	29667998	rs9258094	C	G	100	PASS	AC=769;AF=0.153554;AN=5008;NS=2504;DP=16591;EAS_AF=0.0427;AMR_AF=0.2147;AFR_AF=0.2118;EUR_AF=0.1909;SAS_AF=0.1074;AA=C|||;VT=SNP
6	29668013	rs191715232	T	G	100	PASS	AC=5;AF=0.000998403;AN=5008;NS=2504;DP=16713;EAS_AF=0;AMR_AF=0;AFR_AF=0.0008;EUR_AF=0.003;SAS_AF=0.001;AA=T|||;VT=SNP
6	29668040	rs111514564	T	C	100	PASS	AC=254;AF=0.0507188;AN=5008;NS=2504;DP=16526;EAS_AF=0.001;AMR_AF=0.0317;AFR_AF=0.152;EUR_AF=0.0249;SAS_AF=0.0051;AA=T|||;VT=SNP
6	29668076	rs3129070	C	T	100	PASS	AC=1473;AF=0.294129;AN=5008;NS=2504;DP=17190;EAS_AF=0.3492;AMR_AF=0.3429;AFR_AF=0.2156;EUR_AF=0.2177;SAS_AF=0.3875;AA=C|||;VT=SNP
6	29668221	rs3129068	C	T	100	PASS	AC=3647;AF=0.728235;AN=5008;NS=2504;DP=12423;EAS_AF=0.8274;AMR_AF=0.7925;AFR_AF=0.6263;EUR_AF=0.7107;SAS_AF=0.7362;AA=T|||;VT=SNP
6	29668362	rs3131874	A	C	100	PASS	AC=1472;AF=0.29393;AN=5008;NS=2504;DP=14800;EAS_AF=0.3492;AMR_AF=0.3429;AFR_AF=0.2156;EUR_AF=0.2167;SAS_AF=0.3875;AA=a|||;VT=SNP
6	29668413	rs3129067	C	T	100	PASS	AC=1472;AF=0.29393;AN=5008;NS=2504;DP=17220;EAS_AF=0.3492;AMR_AF=0.3429;AFR_AF=0.2156;EUR_AF=0.2167;SAS_AF=0.3875;AA=C|||;VT=SNP
6	29668537	rs3129066	A	G	100	PASS	AC=1472;AF=0.29393;AN=5008;NS=2504;DP=19101;EAS_AF=0.3492;AMR_AF=0.3429;AFR_AF=0.2156;EUR_AF=0.2167;SAS_AF=0.3875;AA=A|||;VT=SNP
6	29668660	rs3129065	G	A	100	PASS	AC=1471;AF=0.29373;AN=5008;NS=2504;DP=18885;EAS_AF=0.3492;AMR_AF=0.3429;AFR_AF=0.2148;EUR_AF=0.2167;SAS_AF=0.3875;AA=G|||;VT=SNP
6	29668841	rs3131873	T	A	100	PASS	AC=1472;AF=0.29393;AN=5008;NS=2504;DP=17843;EAS_AF=0.3492;AMR_AF=0.3429;AFR_AF=0.2156;EUR_AF=0.2167;SAS_AF=0.3875;AA=A|||;VT=SNP
6	29668913	rs9258102	T	C	100	PASS	AC=773;AF=0.154353;AN=5008;NS=2504;DP=17781;EAS_AF=0.0437;AMR_AF=0.2161;AFR_AF=0.2133;EUR_AF=0.1909;SAS_AF=0.1074;AA=T|||;VT=SNP
6	29668994	rs3116800	C	T	100	PASS	AC=1442;AF=0.287939;AN=5008;NS=2504;DP=16489;EAS_AF=0.3423;AMR_AF=0.3329;AFR_AF=0.2133;EUR_AF=0.2127;SAS_AF=0.3783;AA=c|||;VT=SNP
6	29669007	rs3116799	T	G	100	PASS	AC=1190;AF=0.23762;AN=5008;NS=2504;DP=16063;EAS_AF=0.3413;AMR_AF=0.3012;AFR_AF=0.062;EUR_AF=0.1879;SAS_AF=0.3742;AA=T|||;VT=SNP
6	29669046	rs146568391	C	T	100	PASS	AC=253;AF=0.0505192;AN=5008;NS=2504;DP=15924;EAS_AF=0.001;AMR_AF=0.0317;AFR_AF=0.152;EUR_AF=0.0249;SAS_AF=0.0041;AA=C|||;VT=SNP
6	29669059	rs112976538	G	A	100	PASS	AC=440;AF=0.0878594;AN=5008;NS=2504;DP=15472;EAS_AF=0.0248;AMR_AF=0.0533;AFR_AF=0.1914;EUR_AF=0.0567;SAS_AF=0.0695;AA=G|||;VT=SNP
6	29669137	rs9258104	G	A	100	PASS	AC=1473;AF=0.294129;AN=5008;NS=2504;DP=15514;EAS_AF=0.3492;AMR_AF=0.3429;AFR_AF=0.2156;EUR_AF=0.2167;SAS_AF=0.3885;AA=A|||;VT=SNP
6	29669188	rs9258105	T	C	100	PASS	AC=2238;AF=0.446885;AN=5008;NS=2504;DP=13914;EAS_AF=0.3919;AMR_AF=0.5548;AFR_AF=0.4274;EUR_AF=0.4076;SAS_AF=0.4939;AA=C|||;VT=SNP
6	29669214	rs9258106	G	A	100	PASS	AC=769;AF=0.153554;AN=5008;NS=2504;DP=14715;EAS_AF=0.0427;AMR_AF=0.2147;AFR_AF=0.2118;EUR_AF=0.1909;SAS_AF=0.1074;AA=G|||;VT=SNP
6	29669268	rs137970568	G	A	100	PASS	AC=251;AF=0.0501198;AN=5008;NS=2504;DP=15069;EAS_AF=0.001;AMR_AF=0.0317;AFR_AF=0.1505;EUR_AF=0.0249;SAS_AF=0.0041;AA=g|||;VT=SNP
6	29669287	rs28749532	T	A	100	PASS	AC=84;AF=0.0167732;AN=5008;NS=2504;DP=14707;EAS_AF=0;AMR_AF=0.049;AFR_AF=0.0121;EUR_AF=0.0338;SAS_AF=0;AA=T|||;VT=SNP
6	29669307	rs9258110	C	T	100	PASS	AC=767;AF=0.153155;AN=5008;NS=2504;DP=14252;EAS_AF=0.0427;AMR_AF=0.2133;AFR_AF=0.2118;EUR_AF=0.1899;SAS_AF=0.1074;AA=C|||;VT=SNP
6	29669425	rs3131872	A	G	100	PASS	AC=1472;AF=0.29393;AN=5008;NS=2504;DP=18049;EAS_AF=0.3492;AMR_AF=0.3429;AFR_AF=0.2156;EUR_AF=0.2167;SAS_AF=0.3875;AA=A|||;VT=SNP
6	29669443	rs3129190	C	T	100	PASS	AC=4208;AF=0.840256;AN=5008;NS=2504;DP=17312;EAS_AF=0.8512;AMR_AF=0.8746;AFR_AF=0.8835;EUR_AF=0.7813;SAS_AF=0.8067;AA=T|||;VT=SNP
6	29669482	rs3129064	C	T	100	PASS	AC=2241;AF=0.447484;AN=5008;NS=2504;DP=15695;EAS_AF=0.3919;AMR_AF=0.5576;AFR_AF=0.4274;EUR_AF=0.4076;SAS_AF=0.4949;AA=T|||;VT=SNP
6	29669577	rs2158290	C	T	100	PASS	AC=1472;AF=0.29393;AN=5008;NS=2504;DP=15779;EAS_AF=0.3492;AMR_AF=0.3429;AFR_AF=0.2156;EUR_AF=0.2167;SAS_AF=0.3875;AA=T|||;VT=SNP
6	29669640	rs9258114	C	A	100	PASS	AC=769;AF=0.153554;AN=5008;NS=2504;DP=16389;EAS_AF=0.0427;AMR_AF=0.2147;AFR_AF=0.2118;EUR_AF=0.1909;SAS_AF=0.1074;AA=C|||;VT=SNP
6	29669751	rs6911622	C	T	100	PASS	AC=440;AF=0.0878594;AN=5008;NS=2504;DP=17129;EAS_AF=0.0238;AMR_AF=0.0533;AFR_AF=0.1921;EUR_AF=0.0567;SAS_AF=0.0695;AA=C|||;VT=SNP
6	29669830	rs2107203	G	A	100	PASS	AC=1473;AF=0.294129;AN=5008;NS=2504;DP=14828;EAS_AF=0.3492;AMR_AF=0.3429;AFR_AF=0.2156;EUR_AF=0.2167;SAS_AF=0.3885;AA=A|||;VT=SNP
6	29669964	rs112217418	G	A	100	PASS	AC=253;AF=0.0505192;AN=5008;NS=2504;DP=14215;EAS_AF=0.001;AMR_AF=0.0317;AFR_AF=0.152;EUR_AF=0.0249;SAS_AF=0.0041;AA=G|||;VT=SNP
6	29669998	rs56269224	C	G	100	PASS	AC=378;AF=0.0754792;AN=5008;NS=2504;DP=15529;EAS_AF=0.1577;AMR_AF=0.0375;AFR_AF=0.0008;EUR_AF=0.0586;SAS_AF=0.136;AA=C|||;VT=SNP
6	29670000	rs3129061	C	T	100	PASS	AC=1471;AF=0.29373;AN=5008;NS=2504;DP=15611;EAS_AF=0.3492;AMR_AF=0.3429;AFR_AF=0.2163;EUR_AF=0.2157;SAS_AF=0.3865;AA=C|||;VT=SNP
6	29670020	rs3094732	A	G	100	PASS	AC=1471;AF=0.29373;AN=5008;NS=2504;DP=15786;EAS_AF=0.3492;AMR_AF=0.3429;AFR_AF=0.2163;EUR_AF=0.2157;SAS_AF=0.3865;AA=A|||;VT=SNP
6	29670030	rs3131871	T	C	100	PASS	AC=1471;AF=0.29373;AN=5008;NS=2504;DP=15968;EAS_AF=0.3492;AMR_AF=0.3429;AFR_AF=0.2163;EUR_AF=0.2157;SAS_AF=0.3865;AA=t|||;VT=SNP
6	29670067	rs3129060	C	G	100	PASS	AC=2241;AF=0.447484;AN=5008;NS=2504;DP=15928;EAS_AF=0.3919;AMR_AF=0.5576;AFR_AF=0.4274;EUR_AF=0.4076;SAS_AF=0.4949;AA=G|||;VT=SNP
6	29670158	rs114384386	C	T	100	PASS	AC=253;AF=0.0505192;AN=5008;NS=2504;DP=16017;EAS_AF=0.001;AMR_AF=0.0317;AFR_AF=0.152;EUR_AF=0.0249;SAS_AF=0.0041;AA=C|||;VT=SNP
6	29670159	rs115401348	A	G	100	PASS	AC=253;AF=0.0505192;AN=5008;NS=2504;DP=16020;EAS_AF=0.001;AMR_AF=0.0317;AFR_AF=0.152;EUR_AF=0.0249;SAS_AF=0.0041;AA=A|||;VT=SNP
6	29670192	rs3131870	G	T	100	PASS	AC=1473;AF=0.294129;AN=5008;NS=2504;DP=16543;EAS_AF=0.3492;AMR_AF=0.3429;AFR_AF=0.2163;EUR_AF=0.2167;SAS_AF=0.3875;AA=G|||;VT=SNP
6	29670200	rs6456990	T	C	100	PASS	AC=768;AF=0.153355;AN=5008;NS=2504;DP=16785;EAS_AF=0.0427;AMR_AF=0.2147;AFR_AF=0.211;EUR_AF=0.1909;SAS_AF=0.1074;AA=T|||;VT=SNP
6	29670250	rs3129056	A	G	100	PASS	AC=1473;AF=0.294129;AN=5008;NS=2504;DP=17607;EAS_AF=0.3492;AMR_AF=0.3429;AFR_AF=0.2163;EUR_AF=0.2167;SAS_AF=0.3875;AA=A|||;VT=SNP
6	29670261	rs3129055	A	G	100	PASS	AC=1473;AF=0.294129;AN=5008;NS=2504;DP=18150;EAS_AF=0.3492;AMR_AF=0.3444;AFR_AF=0.2156;EUR_AF=0.2167;SAS_AF=0.3875;AA=G|||;VT=SNP
6	29670366	rs12661228	C	T	100	PASS	AC=1052;AF=0.210064;AN=5008;NS=2504;DP=19190;EAS_AF=0.2897;AMR_AF=0.1974;AFR_AF=0.1989;EUR_AF=0.2455;SAS_AF=0.1155;AA=C|||;VT=SNP
6	29670398	rs3129052	A	G	100	PASS	AC=3270;AF=0.652955;AN=5008;NS=2504;DP=18836;EAS_AF=0.6696;AMR_AF=0.755;AFR_AF=0.6256;EUR_AF=0.6521;SAS_AF=0.6012;AA=G|||;VT=SNP
6	29670443	rs12661266	G	A	100	PASS	AC=900;AF=0.179712;AN=5008;NS=2504;DP=17267;EAS_AF=0.2748;AMR_AF=0.1888;AFR_AF=0.1195;EUR_AF=0.2435;SAS_AF=0.091;AA=G|||;VT=SNP
6	29670478	rs4713235	C	T	100	PASS	AC=2503;AF=0.4998;AN=5008;NS=2504;DP=16160;EAS_AF=0.627;AMR_AF=0.5403;AFR_AF=0.4145;EUR_AF=0.4622;SAS_AF=0.4939;AA=C|||;VT=SNP
6	29670494	rs114804920	G	A	100	PASS	AC=253;AF=0.0505192;AN=5008;NS=2504;DP=16199;EAS_AF=0.001;AMR_AF=0.0317;AFR_AF=0.152;EUR_AF=0.0249;SAS_AF=0.0041;AA=G|||;VT=SNP
6	29670512	rs4711196	G	T	100	PASS	AC=3270;AF=0.652955;AN=5008;NS=2504;DP=16321;EAS_AF=0.6696;AMR_AF=0.755;AFR_AF=0.6256;EUR_AF=0.6521;SAS_AF=0.6012;AA=g|||;VT=SNP
6	29670514	rs112244959	G	A	100	PASS	AC=33;AF=0.00658946;AN=5008;NS=2504;DP=16435;EAS_AF=0.001;AMR_AF=0.0072;AFR_AF=0.0008;EUR_AF=0.0229;SAS_AF=0.0031;AA=G|||;VT=SNP
6	29670536	rs6456993	G	A	100	PASS	AC=771;AF=0.153954;AN=5008;NS=2504;DP=16606;EAS_AF=0.0437;AMR_AF=0.2147;AFR_AF=0.2118;EUR_AF=0.1918;SAS_AF=0.1074;AA=G|||;VT=SNP
6	29670556	rs3129048	G	A	100	PASS	AC=1478;AF=0.295128;AN=5008;NS=2504;DP=16737;EAS_AF=0.3492;AMR_AF=0.3429;AFR_AF=0.2186;EUR_AF=0.2177;SAS_AF=0.3885;AA=G|||;VT=SNP
6	29670561	rs3131869	A	T	100	PASS	AC=3274;AF=0.653754;AN=5008;NS=2504;DP=16907;EAS_AF=0.6696;AMR_AF=0.755;AFR_AF=0.6278;EUR_AF=0.6531;SAS_AF=0.6012;AA=T|||;VT=SNP
6	29670573	rs3129047	C	T	100	PASS	AC=1474;AF=0.294329;AN=5008;NS=2504;DP=17662;EAS_AF=0.3492;AMR_AF=0.3429;AFR_AF=0.2163;EUR_AF=0.2177;SAS_AF=0.3875;AA=c|||;VT=SNP
6	29670652	rs3129046	G	A	100	PASS	AC=1220;AF=0.24361;AN=5008;NS=2504;DP=18783;EAS_AF=0.3482;AMR_AF=0.3112;AFR_AF=0.0643;EUR_AF=0.1918;SAS_AF=0.3834;AA=G|||;VT=SNP
6	29670913	rs3129042	C	G	100	PASS	AC=1473;AF=0.294129;AN=5008;NS=2504;DP=19354;EAS_AF=0.3492;AMR_AF=0.3429;AFR_AF=0.2163;EUR_AF=0.2167;SAS_AF=0.3875;AA=C|||;VT=SNP
6	29671027	rs9258115	A	G	100	PASS	AC=1812;AF=0.361821;AN=5008;NS=2504;DP=16908;EAS_AF=0.2232;AMR_AF=0.3444;AFR_AF=0.5431;EUR_AF=0.3211;SAS_AF=0.3139;AA=G|||;VT=SNP
6	29671030	rs9258116	T	C	100	PASS	AC=1812;AF=0.361821;AN=5008;NS=2504;DP=16856;EAS_AF=0.2232;AMR_AF=0.3444;AFR_AF=0.5431;EUR_AF=0.3211;SAS_AF=0.3139;AA=C|||;VT=SNP
6	29671043	rs9468589	G	T	100	PASS	AC=1042;AF=0.208067;AN=5008;NS=2504;DP=16330;EAS_AF=0.1815;AMR_AF=0.1282;AFR_AF=0.3306;EUR_AF=0.1302;SAS_AF=0.2065;AA=G|||;VT=SNP
6	29671067	rs113510833	C	T	100	PASS	AC=144;AF=0.028754;AN=5008;NS=2504;DP=17507;EAS_AF=0.001;AMR_AF=0.0288;AFR_AF=0.0091;EUR_AF=0.1054;SAS_AF=0.0051;AA=C|||;VT=SNP
6	29671093	rs34387568	G	A	100	PASS	AC=907;AF=0.18111;AN=5008;NS=2504;DP=18228;EAS_AF=0.2768;AMR_AF=0.1888;AFR_AF=0.121;EUR_AF=0.2435;SAS_AF=0.0941;AA=G|||;VT=SNP
6	29671095	rs9258117	C	T	100	PASS	AC=760;AF=0.151757;AN=5008;NS=2504;DP=18380;EAS_AF=0.0437;AMR_AF=0.2032;AFR_AF=0.2095;EUR_AF=0.1809;SAS_AF=0.1186;AA=C|||;VT=SNP
6	29671116	rs9258118	G	C	100	PASS	AC=1841;AF=0.367612;AN=5008;NS=2504;DP=18778;EAS_AF=0.2331;AMR_AF=0.3444;AFR_AF=0.5136;EUR_AF=0.334;SAS_AF=0.3599;AA=C|||;VT=SNP
6	29671135	rs3094731	T	G	100	PASS	AC=1217;AF=0.243011;AN=5008;NS=2504;DP=19426;EAS_AF=0.3482;AMR_AF=0.3098;AFR_AF=0.0635;EUR_AF=0.1918;SAS_AF=0.3824;AA=T|||;VT=SNP
6	29671152	rs3094730	A	G	100	PASS	AC=1217;AF=0.243011;AN=5008;NS=2504;DP=19460;EAS_AF=0.3482;AMR_AF=0.3098;AFR_AF=0.0635;EUR_AF=0.1918;SAS_AF=0.3824;AA=A|||;VT=SNP
6	29671266	rs3131868	A	G	100	PASS	AC=1470;AF=0.29353;AN=5008;NS=2504;DP=19780;EAS_AF=0.3492;AMR_AF=0.3429;AFR_AF=0.2148;EUR_AF=0.2167;SAS_AF=0.3865;AA=G|||;VT=SNP
6	29671300	rs9258119	G	T	100	PASS	AC=1713;AF=0.342053;AN=5008;NS=2504;DP=18575;EAS_AF=0.3204;AMR_AF=0.3919;AFR_AF=0.3623;EUR_AF=0.4274;SAS_AF=0.2137;AA=G|||;VT=SNP
6	29671328	rs3129037	C	A	100	PASS	AC=1470;AF=0.29353;AN=5008;NS=2504;DP=17599;EAS_AF=0.3492;AMR_AF=0.3429;AFR_AF=0.2148;EUR_AF=0.2167;SAS_AF=0.3865;AA=A|||;VT=SNP
6	29671346	rs3094729	T	A	100	PASS	AC=1473;AF=0.294129;AN=5008;NS=2504;DP=17358;EAS_AF=0.3492;AMR_AF=0.3444;AFR_AF=0.2156;EUR_AF=0.2177;SAS_AF=0.3865;AA=t|||;VT=SNP
6	29671353	rs3129036	G	A	100	PASS	AC=1114;AF=0.222444;AN=5008;NS=2504;DP=17355;EAS_AF=0.3423;AMR_AF=0.2723;AFR_AF=0.0318;EUR_AF=0.1769;SAS_AF=0.3681;AA=G|||;VT=SNP
6	29671448	rs3131867	A	T	100	PASS	AC=1218;AF=0.243211;AN=5008;NS=2504;DP=3782;EAS_AF=0.3482;AMR_AF=0.3112;AFR_AF=0.0635;EUR_AF=0.1918;SAS_AF=0.3824;AA=A|||;VT=SNP
6	29671740	rs3131866	G	A	100	PASS	AC=1472;AF=0.29393;AN=5008;NS=2504;DP=19697;EAS_AF=0.3492;AMR_AF=0.3429;AFR_AF=0.2156;EUR_AF=0.2167;SAS_AF=0.3875;AA=G|||;VT=SNP
6	29671770	rs35471702	C	A	100	PASS	AC=896;AF=0.178914;AN=5008;NS=2504;DP=20047;EAS_AF=0.2748;AMR_AF=0.1888;AFR_AF=0.1203;EUR_AF=0.2435;SAS_AF=0.0859;AA=C|||;VT=SNP
6	29671819	rs112162773	C	T	100	PASS	AC=253;AF=0.0505192;AN=5008;NS=2504;DP=18632;EAS_AF=0.001;AMR_AF=0.0317;AFR_AF=0.152;EUR_AF=0.0249;SAS_AF=0.0041;AA=C|||;VT=SNP
6	29671991	rs3116798	C	T	100	PASS	AC=4208;AF=0.840256;AN=5008;NS=2504;DP=18255;EAS_AF=0.8512;AMR_AF=0.8746;AFR_AF=0.8835;EUR_AF=0.7813;SAS_AF=0.8067;AA=c|||;VT=SNP
6	29672165	rs3131865	G	C	100	PASS	AC=1618;AF=0.323083;AN=5008;NS=2504;DP=21386;EAS_AF=0.3492;AMR_AF=0.3847;AFR_AF=0.2874;EUR_AF=0.2366;SAS_AF=0.3896;AA=C|||;VT=SNP
6	29672244	rs17178224	C	G	100	PASS	AC=253;AF=0.0505192;AN=5008;NS=2504;DP=19932;EAS_AF=0.001;AMR_AF=0.0317;AFR_AF=0.152;EUR_AF=0.0249;SAS_AF=0.0041;AA=C|||;VT=SNP
6	29672360	rs3116797	C	G	100	PASS	AC=3660;AF=0.730831;AN=5008;NS=2504;DP=17669;EAS_AF=0.6935;AMR_AF=0.8213;AFR_AF=0.7648;EUR_AF=0.7197;SAS_AF=0.6708;AA=c|||;VT=SNP
6	29672415	rs17184633	C	T	100	PASS	AC=252;AF=0.0503195;AN=5008;NS=2504;DP=18027;EAS_AF=0.001;AMR_AF=0.0317;AFR_AF=0.1513;EUR_AF=0.0249;SAS_AF=0.0041;AA=C|||;VT=SNP
6	29672529	rs3094727	T	C	100	PASS	AC=3607;AF=0.720248;AN=5008;NS=2504;DP=21751;EAS_AF=0.6915;AMR_AF=0.7795;AFR_AF=0.7648;EUR_AF=0.7157;SAS_AF=0.6524;AA=T|||;VT=SNP
6	29672643	rs2394659	T	G	100	PASS	AC=3467;AF=0.692292;AN=5008;NS=2504;DP=18055;EAS_AF=0.6915;AMR_AF=0.7392;AFR_AF=0.6952;EUR_AF=0.6958;SAS_AF=0.6524;AA=G|||;VT=SNP
6	29672686	rs2394660	A	G	100	PASS	AC=3456;AF=0.690096;AN=5008;NS=2504;DP=17202;EAS_AF=0.6915;AMR_AF=0.7349;AFR_AF=0.6891;EUR_AF=0.6958;SAS_AF=0.6524;AA=G|||;VT=SNP
6	29672743	rs3116796	C	T	100	PASS	AC=3458;AF=0.690495;AN=5008;NS=2504;DP=16232;EAS_AF=0.6915;AMR_AF=0.7363;AFR_AF=0.6891;EUR_AF=0.6958;SAS_AF=0.6534;AA=T|||;VT=SNP
6	29672776	rs3116795	T	C	100	PASS	AC=3458;AF=0.690495;AN=5008;NS=2504;DP=15921;EAS_AF=0.6915;AMR_AF=0.7363;AFR_AF=0.6891;EUR_AF=0.6958;SAS_AF=0.6534;AA=C|||;VT=SNP
6	29672819	rs17184661	C	T	100	PASS	AC=378;AF=0.0754792;AN=5008;NS=2504;DP=17801;EAS_AF=0.1577;AMR_AF=0.0389;AFR_AF=0.0008;EUR_AF=0.0586;SAS_AF=0.135;AA=C|||;VT=SNP
6	29672821	rs2894114	G	A	100	PASS	AC=3458;AF=0.690495;AN=5008;NS=2504;DP=17780;EAS_AF=0.6915;AMR_AF=0.7363;AFR_AF=0.6891;EUR_AF=0.6958;SAS_AF=0.6534;AA=G|||;VT=SNP
6	29672926	rs3116794	C	T	100	PASS	AC=3458;AF=0.690495;AN=5008;NS=2504;DP=21402;EAS_AF=0.6915;AMR_AF=0.7349;AFR_AF=0.6899;EUR_AF=0.6958;SAS_AF=0.6534;AA=C|||;VT=SNP
6	29672941	rs2394661	T	C	100	PASS	AC=2339;AF=0.467053;AN=5008;NS=2504;DP=21614;EAS_AF=0.3492;AMR_AF=0.464;AFR_AF=0.6551;EUR_AF=0.5199;SAS_AF=0.2822;AA=C|||;VT=SNP
6	29673049	rs17178266	C	T	100	PASS	AC=143;AF=0.0285543;AN=5008;NS=2504;DP=17134;EAS_AF=0;AMR_AF=0.0418;AFR_AF=0.0703;EUR_AF=0.0199;SAS_AF=0.001;AA=C|||;VT=SNP
6	29673186	rs3116793	C	T	100	PASS	AC=3457;AF=0.690296;AN=5008;NS=2504;DP=21297;EAS_AF=0.6935;AMR_AF=0.7349;AFR_AF=0.6884;EUR_AF=0.6958;SAS_AF=0.6524;AA=C|||;VT=SNP
6	29673206	rs3131864	G	A	100	PASS	AC=1213;AF=0.242212;AN=5008;NS=2504;DP=21242;EAS_AF=0.3502;AMR_AF=0.3084;AFR_AF=0.059;EUR_AF=0.1918;SAS_AF=0.3834;AA=G|||;VT=SNP
6	29673221	rs3094726	T	C	100	PASS	AC=3456;AF=0.690096;AN=5008;NS=2504;DP=20764;EAS_AF=0.6935;AMR_AF=0.7349;AFR_AF=0.6884;EUR_AF=0.6958;SAS_AF=0.6513;AA=C|||;VT=SNP
6	29673241	rs3116792	C	T	100	PASS	AC=3456;AF=0.690096;AN=5008;NS=2504;DP=19863;EAS_AF=0.6935;AMR_AF=0.7349;AFR_AF=0.6884;EUR_AF=0.6958;SAS_AF=0.6513;AA=T|||;VT=SNP
6	29673245	rs3116791	C	T	100	PASS	AC=3456;AF=0.690096;AN=5008;NS=2504;DP=19659;EAS_AF=0.6935;AMR_AF=0.7349;AFR_AF=0.6884;EUR_AF=0.6958;SAS_AF=0.6513;AA=C|||;VT=SNP
6	29673309	rs112698059	C	T	100	PASS	AC=253;AF=0.0505192;AN=5008;NS=2504;DP=19410;EAS_AF=0.001;AMR_AF=0.0317;AFR_AF=0.152;EUR_AF=0.0249;SAS_AF=0.0041;AA=C|||;VT=SNP
6	29673483	rs3131863	G	A	100	PASS	AC=3454;AF=0.689696;AN=5008;NS=2504;DP=19656;EAS_AF=0.6915;AMR_AF=0.7349;AFR_AF=0.6884;EUR_AF=0.6958;SAS_AF=0.6513;AA=G|||;VT=SNP
6	29673548	rs3116790	C	G	100	PASS	AC=3454;AF=0.689696;AN=5008;NS=2504;DP=21255;EAS_AF=0.6915;AMR_AF=0.7349;AFR_AF=0.6884;EUR_AF=0.6958;SAS_AF=0.6513;AA=G|||;VT=SNP
6	29673552	rs77301265	G	C	100	PASS	AC=253;AF=0.0505192;AN=5008;NS=2504;DP=21325;EAS_AF=0.001;AMR_AF=0.0317;AFR_AF=0.152;EUR_AF=0.0249;SAS_AF=0.0041;AA=G|||;VT=SNP
6	29673606	rs62391785	C	T	100	PASS	AC=378;AF=0.0754792;AN=5008;NS=2504;DP=22568;EAS_AF=0.1577;AMR_AF=0.0375;AFR_AF=0.0008;EUR_AF=0.0586;SAS_AF=0.136;AA=C|||;VT=SNP
6	29673658	rs114488386	C	A	100	PASS	AC=111;AF=0.0221645;AN=5008;NS=2504;DP=21568;EAS_AF=0.0099;AMR_AF=0.0418;AFR_AF=0;EUR_AF=0.0199;SAS_AF=0.0532;AA=C|||;VT=SNP
6	29673818	rs4248137	T	C	100	PASS	AC=1990;AF=0.397364;AN=5008;NS=2504;DP=17872;EAS_AF=0.3423;AMR_AF=0.3948;AFR_AF=0.4773;EUR_AF=0.4791;SAS_AF=0.2638;AA=C|||;VT=SNP
6	29673882	rs3094725	T	C	100	PASS	AC=1117;AF=0.223043;AN=5008;NS=2504;DP=19168;EAS_AF=0.3423;AMR_AF=0.2709;AFR_AF=0.0348;EUR_AF=0.1759;SAS_AF=0.3691;AA=T|||;VT=SNP
6	29673929	rs4248138	G	A	100	PASS	AC=1990;AF=0.397364;AN=5008;NS=2504;DP=19426;EAS_AF=0.3423;AMR_AF=0.3948;AFR_AF=0.4773;EUR_AF=0.4791;SAS_AF=0.2638;AA=G|||;VT=SNP
6	29674000	rs11962017	G	A	100	PASS	AC=440;AF=0.0878594;AN=5008;NS=2504;DP=19966;EAS_AF=0.0238;AMR_AF=0.0533;AFR_AF=0.1899;EUR_AF=0.0547;SAS_AF=0.0746;AA=G|||;VT=SNP
6	29674175	rs3116789	C	T	100	PASS	AC=3455;AF=0.689896;AN=5008;NS=2504;DP=16721;EAS_AF=0.6925;AMR_AF=0.7349;AFR_AF=0.6884;EUR_AF=0.6958;SAS_AF=0.6513;AA=C|||;VT=SNP
6	29674197	rs3116788	C	T	100	PASS	AC=3455;AF=0.689896;AN=5008;NS=2504;DP=16773;EAS_AF=0.6925;AMR_AF=0.7349;AFR_AF=0.6884;EUR_AF=0.6958;SAS_AF=0.6513;AA=T|||;VT=SNP
6	29674288	rs62391786	C	T	100	PASS	AC=377;AF=0.0752796;AN=5008;NS=2504;DP=18557;EAS_AF=0.1567;AMR_AF=0.0375;AFR_AF=0.0008;EUR_AF=0.0586;SAS_AF=0.136;AA=C|||;VT=SNP
6	29674295	rs3094724	A	G	100	PASS	AC=1116;AF=0.222843;AN=5008;NS=2504;DP=18418;EAS_AF=0.3433;AMR_AF=0.2709;AFR_AF=0.0333;EUR_AF=0.1759;SAS_AF=0.3691;AA=A|||;VT=SNP
6	29674429	rs12663603	A	G	100	PASS	AC=105;AF=0.0209665;AN=5008;NS=2504;DP=18536;EAS_AF=0.006;AMR_AF=0.0375;AFR_AF=0.0325;EUR_AF=0.0159;SAS_AF=0.0143;AA=A|||;VT=SNP
6	29674648	rs1476573	A	G	100	PASS	AC=3453;AF=0.689497;AN=5008;NS=2504;DP=19670;EAS_AF=0.6905;AMR_AF=0.7349;AFR_AF=0.6891;EUR_AF=0.6948;SAS_AF=0.6513;AA=G|||;VT=SNP
6	29674700	rs56918232	G	A	100	PASS	AC=440;AF=0.0878594;AN=5008;NS=2504;DP=20094;EAS_AF=0.0238;AMR_AF=0.0533;AFR_AF=0.1891;EUR_AF=0.0557;SAS_AF=0.0746;AA=G|||;VT=SNP
6	29674741	rs1476572	G	T	100	PASS	AC=3454;AF=0.689696;AN=5008;NS=2504;DP=19436;EAS_AF=0.6915;AMR_AF=0.7349;AFR_AF=0.6884;EUR_AF=0.6958;SAS_AF=0.6513;AA=T|||;VT=SNP
6	29674932	rs115467627	C	A	100	PASS	AC=32;AF=0.00638978;AN=5008;NS=2504;DP=20841;EAS_AF=0.001;AMR_AF=0.0202;AFR_AF=0.0015;EUR_AF=0.0139;SAS_AF=0.001;AA=C|||;VT=SNP
6	29674943	rs58349531	A	G	100	PASS	AC=143;AF=0.0285543;AN=5008;NS=2504;DP=20684;EAS_AF=0.0159;AMR_AF=0.013;AFR_AF=0.0749;EUR_AF=0.0119;SAS_AF=0.0072;AA=A|||;VT=SNP
6	29675227	rs3131862	T	A	100	PASS	AC=4595;AF=0.917532;AN=5008;NS=2504;DP=15455;EAS_AF=0.9663;AMR_AF=0.9049;AFR_AF=0.9501;EUR_AF=0.8241;SAS_AF=0.9284;AA=A|||;VT=SNP
6	29675572	rs115580226	A	G	100	PASS	AC=95;AF=0.0189696;AN=5008;NS=2504;DP=19253;EAS_AF=0.006;AMR_AF=0.0375;AFR_AF=0.025;EUR_AF=0.0159;SAS_AF=0.0143;AA=A|||;VT=SNP
6	29675615	rs1610584	A	G	100	PASS	AC=3454;AF=0.689696;AN=5008;NS=2504;DP=19192;EAS_AF=0.6915;AMR_AF=0.7349;AFR_AF=0.6884;EUR_AF=0.6958;SAS_AF=0.6513;AA=A|||;VT=SNP
6	29675676	rs1610585	C	G	100	PASS	AC=3454;AF=0.689696;AN=5008;NS=2504;DP=19611;EAS_AF=0.6915;AMR_AF=0.7349;AFR_AF=0.6884;EUR_AF=0.6958;SAS_AF=0.6513;AA=C|||;VT=SNP
6	29675791	rs9258126	T	C	100	PASS	AC=589;AF=0.117612;AN=5008;NS=2504;DP=18459;EAS_AF=0.0407;AMR_AF=0.147;AFR_AF=0.1392;EUR_AF=0.175;SAS_AF=0.0879;AA=T|||;VT=SNP
6	29675912	rs76376183	G	A	100	PASS	AC=253;AF=0.0505192;AN=5008;NS=2504;DP=18778;EAS_AF=0.001;AMR_AF=0.0317;AFR_AF=0.152;EUR_AF=0.0249;SAS_AF=0.0041;AA=G|||;VT=SNP
6	29675968	rs79458891	G	A	100	PASS	AC=253;AF=0.0505192;AN=5008;NS=2504;DP=18266;EAS_AF=0.001;AMR_AF=0.0317;AFR_AF=0.152;EUR_AF=0.0249;SAS_AF=0.0041;AA=G|||;VT=SNP
6	29676242	rs116777716	C	T	100	PASS	AC=145;AF=0.0289537;AN=5008;NS=2504;DP=22724;EAS_AF=0;AMR_AF=0.0432;AFR_AF=0.0703;EUR_AF=0.0209;SAS_AF=0.001;AA=C|||;VT=SNP
6	29676316	rs1610586	T	C	100	PASS	AC=3453;AF=0.689497;AN=5008;NS=2504;DP=21334;EAS_AF=0.6915;AMR_AF=0.7349;AFR_AF=0.6884;EUR_AF=0.6958;SAS_AF=0.6503;AA=C|||;VT=SNP
6	29676343	rs116558217	C	T	100	PASS	AC=145;AF=0.0289537;AN=5008;NS=2504;DP=20929;EAS_AF=0;AMR_AF=0.0432;AFR_AF=0.0703;EUR_AF=0.0209;SAS_AF=0.001;AA=C|||;VT=SNP
6	29676537	rs6457009	G	A	100	PASS	AC=1990;AF=0.397364;AN=5008;NS=2504;DP=23251;EAS_AF=0.3423;AMR_AF=0.3948;AFR_AF=0.4773;EUR_AF=0.4791;SAS_AF=0.2638;AA=G|||;VT=SNP
6	29676551	rs1610587	A	C	100	PASS	AC=3453;AF=0.689497;AN=5008;NS=2504;DP=23351;EAS_AF=0.6915;AMR_AF=0.7349;AFR_AF=0.6884;EUR_AF=0.6958;SAS_AF=0.6503;AA=C|||;VT=SNP
6	29676631	rs77791449	G	A	100	PASS	AC=253;AF=0.0505192;AN=5008;NS=2504;DP=23702;EAS_AF=0.001;AMR_AF=0.0317;AFR_AF=0.152;EUR_AF=0.0249;SAS_AF=0.0041;AA=G|||;VT=SNP
6	29676716	rs1610588	C	T	100	PASS	AC=1210;AF=0.241613;AN=5008;NS=2504;DP=23080;EAS_AF=0.3482;AMR_AF=0.3084;AFR_AF=0.059;EUR_AF=0.1918;SAS_AF=0.3824;AA=C|||;VT=SNP
6	29676717	rs111317690	G	A	100	PASS	AC=254;AF=0.0507188;AN=5008;NS=2504;DP=22955;EAS_AF=0.002;AMR_AF=0.0317;AFR_AF=0.152;EUR_AF=0.0249;SAS_AF=0.0041;AA=g|||;VT=SNP
6	29676764	rs9258127	T	C	100	PASS	AC=589;AF=0.117612;AN=5008;NS=2504;DP=23393;EAS_AF=0.0407;AMR_AF=0.147;AFR_AF=0.1392;EUR_AF=0.175;SAS_AF=0.0879;AA=T|||;VT=SNP
6	29676823	rs7762253	C	T	100	PASS	AC=2242;AF=0.447684;AN=5008;NS=2504;DP=23539;EAS_AF=0.3433;AMR_AF=0.4265;AFR_AF=0.6286;EUR_AF=0.504;SAS_AF=0.2679;AA=C|||;VT=SNP
6	29676908	rs116159208	C	T	100	PASS	AC=145;AF=0.0289537;AN=5008;NS=2504;DP=22454;EAS_AF=0;AMR_AF=0.0432;AFR_AF=0.0703;EUR_AF=0.0209;SAS_AF=0.001;AA=C|||;VT=SNP
6	29677249	rs3871467	G	A	100	PASS	AC=1961;AF=0.391573;AN=5008;NS=2504;DP=19476;EAS_AF=0.3423;AMR_AF=0.3948;AFR_AF=0.4554;EUR_AF=0.4791;SAS_AF=0.2638;AA=G|||;VT=SNP
6	29677387	rs1610589	G	A	100	PASS	AC=1210;AF=0.241613;AN=5008;NS=2504;DP=19676;EAS_AF=0.3482;AMR_AF=0.3084;AFR_AF=0.059;EUR_AF=0.1918;SAS_AF=0.3824;AA=G|||;VT=SNP
6	29677634	rs1610590	T	C	100	PASS	AC=3452;AF=0.689297;AN=5008;NS=2504;DP=17207;EAS_AF=0.6915;AMR_AF=0.7349;AFR_AF=0.6876;EUR_AF=0.6958;SAS_AF=0.6503;AA=T|||;VT=SNP
6	29677641	rs3871468	T	C	100	PASS	AC=897;AF=0.179113;AN=5008;NS=2504;DP=16747;EAS_AF=0.2748;AMR_AF=0.1888;AFR_AF=0.121;EUR_AF=0.2435;SAS_AF=0.0859;AA=T|||;VT=SNP
6	29677683	rs113243282	G	C	100	PASS	AC=253;AF=0.0505192;AN=5008;NS=2504;DP=15073;EAS_AF=0.001;AMR_AF=0.0317;AFR_AF=0.152;EUR_AF=0.0249;SAS_AF=0.0041;AA=G|||;VT=SNP
6	29677746	rs116285516	T	C	100	PASS	AC=379;AF=0.0756789;AN=5008;NS=2504;DP=13971;EAS_AF=0.1577;AMR_AF=0.0375;AFR_AF=0.0008;EUR_AF=0.0586;SAS_AF=0.137;AA=T|||;VT=SNP
6	29677759	rs112057809	G	A	100	PASS	AC=253;AF=0.0505192;AN=5008;NS=2504;DP=13736;EAS_AF=0.001;AMR_AF=0.0317;AFR_AF=0.152;EUR_AF=0.0249;SAS_AF=0.0041;AA=g|||;VT=SNP
6	29677787	rs7767671	C	T	100	PASS	AC=2083;AF=0.415935;AN=5008;NS=2504;DP=14442;EAS_AF=0.3482;AMR_AF=0.4323;AFR_AF=0.5015;EUR_AF=0.495;SAS_AF=0.2771;AA=c|||;VT=SNP
6	29677788	rs9258130	G	A	100	PASS	AC=306;AF=0.0611022;AN=5008;NS=2504;DP=14406;EAS_AF=0.1052;AMR_AF=0.0187;AFR_AF=0.0658;EUR_AF=0.0219;SAS_AF=0.0798;AA=G|||;VT=SNP
6	29677835	rs1610591	A	G	100	PASS	AC=4072;AF=0.813099;AN=5008;NS=2504;DP=16222;EAS_AF=0.8512;AMR_AF=0.8357;AFR_AF=0.8079;EUR_AF=0.7813;SAS_AF=0.7975;AA=G|||;VT=SNP
6	29677877	rs1736931	A	T	100	PASS	AC=3320;AF=0.662939;AN=5008;NS=2504;DP=16765;EAS_AF=0.6498;AMR_AF=0.696;AFR_AF=0.6657;EUR_AF=0.6849;SAS_AF=0.6268;AA=a|||;VT=SNP
6	29677952	rs1610742	T	C	100	PASS	AC=1210;AF=0.241613;AN=5008;NS=2504;DP=19306;EAS_AF=0.3482;AMR_AF=0.3084;AFR_AF=0.059;EUR_AF=0.1918;SAS_AF=0.3824;AA=T|||;VT=SNP
6	29678043	rs1610743	A	G	100	PASS	AC=3451;AF=0.689097;AN=5008;NS=2504;DP=16740;EAS_AF=0.6915;AMR_AF=0.7349;AFR_AF=0.6868;EUR_AF=0.6958;SAS_AF=0.6503;AA=A|||;VT=SNP
6	29678045	rs1610744	T	C	100	PASS	AC=1210;AF=0.241613;AN=5008;NS=2504;DP=16776;EAS_AF=0.3482;AMR_AF=0.3084;AFR_AF=0.059;EUR_AF=0.1918;SAS_AF=0.3824;AA=T|||;VT=SNP
6	29678109	rs115651465	T	C	100	PASS	AC=379;AF=0.0756789;AN=5008;NS=2504;DP=18384;EAS_AF=0.1577;AMR_AF=0.0375;AFR_AF=0.0008;EUR_AF=0.0586;SAS_AF=0.137;AA=T|||;VT=SNP
6	29678150	rs4098873	C	T	100	PASS	AC=253;AF=0.0505192;AN=5008;NS=2504;DP=19784;EAS_AF=0.001;AMR_AF=0.0317;AFR_AF=0.152;EUR_AF=0.0249;SAS_AF=0.0041;AA=C|||;VT=SNP
6	29678324	rs116378336	C	T	100	PASS	AC=93;AF=0.0185703;AN=5008;NS=2504;DP=21788;EAS_AF=0.006;AMR_AF=0.0375;AFR_AF=0.0242;EUR_AF=0.0159;SAS_AF=0.0133;AA=C|||;VT=SNP
6	29678390	rs9258131	G	A	100	PASS	AC=589;AF=0.117612;AN=5008;NS=2504;DP=19788;EAS_AF=0.0407;AMR_AF=0.147;AFR_AF=0.1392;EUR_AF=0.175;SAS_AF=0.0879;AA=G|||;VT=SNP
6	29678404	rs111514045	C	T	100	PASS	AC=255;AF=0.0509185;AN=5008;NS=2504;DP=19651;EAS_AF=0.002;AMR_AF=0.0317;AFR_AF=0.1528;EUR_AF=0.0249;SAS_AF=0.0041;AA=C|||;VT=SNP
6	29678470	rs1610592	T	C	100	PASS	AC=3453;AF=0.689497;AN=5008;NS=2504;DP=20147;EAS_AF=0.6915;AMR_AF=0.7349;AFR_AF=0.6876;EUR_AF=0.6958;SAS_AF=0.6513;AA=C|||;VT=SNP
6	29678520	rs1610593	A	G	100	PASS	AC=3452;AF=0.689297;AN=5008;NS=2504;DP=21814;EAS_AF=0.6915;AMR_AF=0.7349;AFR_AF=0.6876;EUR_AF=0.6958;SAS_AF=0.6503;AA=G|||;VT=SNP
6	29678718	rs1736930	A	T	100	PASS	AC=3451;AF=0.689097;AN=5008;NS=2504;DP=17865;EAS_AF=0.6915;AMR_AF=0.7349;AFR_AF=0.6876;EUR_AF=0.6958;SAS_AF=0.6493;AA=A|||;VT=SNP
6	29678795	rs9258132	G	T	100	PASS	AC=305;AF=0.0609026;AN=5008;NS=2504;DP=20024;EAS_AF=0.1052;AMR_AF=0.0187;AFR_AF=0.0658;EUR_AF=0.0219;SAS_AF=0.0787;AA=G|||;VT=SNP
6	29679016	rs1611356	C	G	100	PASS	AC=3452;AF=0.689297;AN=5008;NS=2504;DP=20519;EAS_AF=0.6915;AMR_AF=0.7349;AFR_AF=0.6876;EUR_AF=0.6958;SAS_AF=0.6503;AA=c|||;VT=SNP
6	29679047	rs1610594	C	T	100	PASS	AC=3452;AF=0.689297;AN=5008;NS=2504;DP=20892;EAS_AF=0.6915;AMR_AF=0.7349;AFR_AF=0.6876;EUR_AF=0.6958;SAS_AF=0.6503;AA=T|||;VT=SNP
6	29679101	rs61524015	T	A	100	PASS	AC=246;AF=0.0491214;AN=5008;NS=2504;DP=20242;EAS_AF=0;AMR_AF=0.0303;AFR_AF=0.1513;EUR_AF=0.0209;SAS_AF=0.0041;AA=T|||;VT=SNP
6	29679143	rs1611357	A	C	100	PASS	AC=3452;AF=0.689297;AN=5008;NS=2504;DP=19839;EAS_AF=0.6915;AMR_AF=0.7349;AFR_AF=0.6876;EUR_AF=0.6958;SAS_AF=0.6503;AA=C|||;VT=SNP
6	29679170	rs1610595	C	T	100	PASS	AC=3452;AF=0.689297;AN=5008;NS=2504;DP=20378;EAS_AF=0.6915;AMR_AF=0.7349;AFR_AF=0.6876;EUR_AF=0.6958;SAS_AF=0.6503;AA=C|||;VT=SNP
6	29679189	rs1610745	G	T	100	PASS	AC=3452;AF=0.689297;AN=5008;NS=2504;DP=20662;EAS_AF=0.6915;AMR_AF=0.7349;AFR_AF=0.6876;EUR_AF=0.6958;SAS_AF=0.6503;AA=T|||;VT=SNP
6	29679235	rs111266045	G	T	100	PASS	AC=253;AF=0.0505192;AN=5008;NS=2504;DP=21234;EAS_AF=0.001;AMR_AF=0.0317;AFR_AF=0.152;EUR_AF=0.0249;SAS_AF=0.0041;AA=G|||;VT=SNP
6	29679406	rs112230249	A	G	100	PASS	AC=254;AF=0.0507188;AN=5008;NS=2504;DP=20618;EAS_AF=0.001;AMR_AF=0.0317;AFR_AF=0.1528;EUR_AF=0.0249;SAS_AF=0.0041;AA=A|||;VT=SNP
6	29679434	rs1611360	G	A	100	PASS	AC=3450;AF=0.688898;AN=5008;NS=2504;DP=20491;EAS_AF=0.6905;AMR_AF=0.7349;AFR_AF=0.6876;EUR_AF=0.6948;SAS_AF=0.6503;AA=A|||;VT=SNP
6	29679466	rs1611361	G	A	100	PASS	AC=3450;AF=0.688898;AN=5008;NS=2504;DP=21407;EAS_AF=0.6905;AMR_AF=0.7349;AFR_AF=0.6876;EUR_AF=0.6948;SAS_AF=0.6503;AA=A|||;VT=SNP
6	29679491	rs112417306	G	T	100	PASS	AC=246;AF=0.0491214;AN=5008;NS=2504;DP=21338;EAS_AF=0;AMR_AF=0.0303;AFR_AF=0.1513;EUR_AF=0.0209;SAS_AF=0.0041;AA=G|||;VT=SNP
6	29679551	rs1611363	C	T	100	PASS	AC=3452;AF=0.689297;AN=5008;NS=2504;DP=22303;EAS_AF=0.6915;AMR_AF=0.7349;AFR_AF=0.6876;EUR_AF=0.6958;SAS_AF=0.6503;AA=C|||;VT=SNP
6	29679602	rs1611364	T	C	100	PASS	AC=4071;AF=0.812899;AN=5008;NS=2504;DP=22512;EAS_AF=0.8512;AMR_AF=0.8357;AFR_AF=0.8071;EUR_AF=0.7823;SAS_AF=0.7965;AA=C|||;VT=SNP
6	29679621	rs1611365	A	G	100	PASS	AC=3452;AF=0.689297;AN=5008;NS=2504;DP=22326;EAS_AF=0.6915;AMR_AF=0.7349;AFR_AF=0.6876;EUR_AF=0.6958;SAS_AF=0.6503;AA=G|||;VT=SNP
6	29679629	rs144064418	T	C	100	PASS	AC=48;AF=0.00958466;AN=5008;NS=2504;DP=22394;EAS_AF=0.0079;AMR_AF=0;AFR_AF=0;EUR_AF=0.0159;SAS_AF=0.0245;AA=T|||;VT=SNP
6	29679760	rs1611366	G	A	100	PASS	AC=3452;AF=0.689297;AN=5008;NS=2504;DP=20611;EAS_AF=0.6915;AMR_AF=0.7349;AFR_AF=0.6876;EUR_AF=0.6958;SAS_AF=0.6503;AA=G|||;VT=SNP
6	29679799	rs1611367	T	C	100	PASS	AC=3452;AF=0.689297;AN=5008;NS=2504;DP=19902;EAS_AF=0.6915;AMR_AF=0.7349;AFR_AF=0.6876;EUR_AF=0.6958;SAS_AF=0.6503;AA=C|||;VT=SNP
6	29679801	rs1611368	C	G	100	PASS	AC=3452;AF=0.689297;AN=5008;NS=2504;DP=19803;EAS_AF=0.6915;AMR_AF=0.7349;AFR_AF=0.6876;EUR_AF=0.6958;SAS_AF=0.6503;AA=C|||;VT=SNP
6	29679802	rs115165011	C	T	100	PASS	AC=253;AF=0.0505192;AN=5008;NS=2504;DP=19884;EAS_AF=0.001;AMR_AF=0.0317;AFR_AF=0.152;EUR_AF=0.0249;SAS_AF=0.0041;AA=C|||;VT=SNP
6	29679851	rs1611369	G	A	100	PASS	AC=3452;AF=0.689297;AN=5008;NS=2504;DP=19283;EAS_AF=0.6915;AMR_AF=0.7349;AFR_AF=0.6876;EUR_AF=0.6958;SAS_AF=0.6503;AA=G|||;VT=SNP
6	29679908	rs73410967	T	C	100	PASS	AC=438;AF=0.0874601;AN=5008;NS=2504;DP=19725;EAS_AF=0.0238;AMR_AF=0.0533;AFR_AF=0.1884;EUR_AF=0.0547;SAS_AF=0.0746;AA=T|||;VT=SNP
6	29679981	rs1611370	G	T	100	PASS	AC=3452;AF=0.689297;AN=5008;NS=2504;DP=20754;EAS_AF=0.6915;AMR_AF=0.7349;AFR_AF=0.6876;EUR_AF=0.6958;SAS_AF=0.6503;AA=G|||;VT=SNP
6	29680021	rs1611371	C	T	100	PASS	AC=3831;AF=0.764976;AN=5008;NS=2504;DP=20564;EAS_AF=0.8492;AMR_AF=0.7723;AFR_AF=0.6884;EUR_AF=0.7545;SAS_AF=0.7873;AA=C|||;VT=SNP
6	29680072	rs1611372	A	G	100	PASS	AC=3453;AF=0.689497;AN=5008;NS=2504;DP=19686;EAS_AF=0.6925;AMR_AF=0.7349;AFR_AF=0.6876;EUR_AF=0.6958;SAS_AF=0.6503;AA=A|||;VT=SNP
6	29680084	rs1611373	T	G	100	PASS	AC=3453;AF=0.689497;AN=5008;NS=2504;DP=19450;EAS_AF=0.6925;AMR_AF=0.7349;AFR_AF=0.6876;EUR_AF=0.6958;SAS_AF=0.6503;AA=G|||;VT=SNP
6	29680142	rs1611376	G	A	100	PASS	AC=3454;AF=0.689696;AN=5008;NS=2504;DP=20415;EAS_AF=0.6915;AMR_AF=0.7363;AFR_AF=0.6884;EUR_AF=0.6958;SAS_AF=0.6503;AA=A|||;VT=SNP
6	29680205	rs1611378	G	A	100	PASS	AC=3452;AF=0.689297;AN=5008;NS=2504;DP=20044;EAS_AF=0.6915;AMR_AF=0.7349;AFR_AF=0.6876;EUR_AF=0.6958;SAS_AF=0.6503;AA=G|||;VT=SNP
6	29680270	rs1611379	T	G	100	PASS	AC=3451;AF=0.689097;AN=5008;NS=2504;DP=21072;EAS_AF=0.6905;AMR_AF=0.7349;AFR_AF=0.6876;EUR_AF=0.6968;SAS_AF=0.6493;AA=T|||;VT=SNP
6	29680302	rs1611380	A	G	100	PASS	AC=3831;AF=0.764976;AN=5008;NS=2504;DP=21014;EAS_AF=0.8492;AMR_AF=0.7723;AFR_AF=0.6884;EUR_AF=0.7545;SAS_AF=0.7873;AA=G|||;VT=SNP
6	29680492	rs528375841	T	C	100	PASS	AC=3452;AF=0.689297;AN=5008;NS=2504;DP=21337;EAS_AF=0.6915;AMR_AF=0.7349;AFR_AF=0.6876;EUR_AF=0.6958;SAS_AF=0.6503;AA=t|||;VT=SNP
6	29680543	rs540166030	A	G	100	PASS	AC=3452;AF=0.689297;AN=5008;NS=2504;DP=21806;EAS_AF=0.6915;AMR_AF=0.7349;AFR_AF=0.6876;EUR_AF=0.6958;SAS_AF=0.6503;AA=G|||;VT=SNP
6	29680547	rs561532787	G	A	100	PASS	AC=3452;AF=0.689297;AN=5008;NS=2504;DP=21815;EAS_AF=0.6915;AMR_AF=0.7349;AFR_AF=0.6876;EUR_AF=0.6958;SAS_AF=0.6503;AA=g|||;VT=SNP
6	29680587	rs529070588	C	A	100	PASS	AC=3452;AF=0.689297;AN=5008;NS=2504;DP=21722;EAS_AF=0.6915;AMR_AF=0.7349;AFR_AF=0.6876;EUR_AF=0.6958;SAS_AF=0.6503;AA=A|||;VT=SNP
6	29680605	rs548251266	C	T	100	PASS	AC=3452;AF=0.689297;AN=5008;NS=2504;DP=21258;EAS_AF=0.6915;AMR_AF=0.7349;AFR_AF=0.6876;EUR_AF=0.6958;SAS_AF=0.6503;AA=c|||;VT=SNP
6	29680657	rs570138622	G	C	100	PASS	AC=305;AF=0.0609026;AN=5008;NS=2504;DP=21663;EAS_AF=0.1052;AMR_AF=0.0187;AFR_AF=0.0658;EUR_AF=0.0219;SAS_AF=0.0787;AA=G|||;VT=SNP
6	29680714	rs114468601	C	T	100	PASS	AC=379;AF=0.0756789;AN=5008;NS=2504;DP=23002;EAS_AF=0.1577;AMR_AF=0.0375;AFR_AF=0.0008;EUR_AF=0.0586;SAS_AF=0.137;AA=C|||;VT=SNP
6	29680758	rs552534487	A	G	100	PASS	AC=3455;AF=0.689896;AN=5008;NS=2504;DP=23594;EAS_AF=0.6915;AMR_AF=0.7349;AFR_AF=0.6884;EUR_AF=0.6978;SAS_AF=0.6503;AA=G|||;VT=SNP
6	29680768	rs570804833	C	T	100	PASS	AC=3455;AF=0.689896;AN=5008;NS=2504;DP=23467;EAS_AF=0.6915;AMR_AF=0.7349;AFR_AF=0.6884;EUR_AF=0.6978;SAS_AF=0.6503;AA=c|||;VT=SNP
6	29680789	rs535304218	C	T	100	PASS	AC=3455;AF=0.689896;AN=5008;NS=2504;DP=23059;EAS_AF=0.6915;AMR_AF=0.7349;AFR_AF=0.6884;EUR_AF=0.6978;SAS_AF=0.6503;AA=C|||;VT=SNP
6	29680915	rs568634144	G	C	100	PASS	AC=3452;AF=0.689297;AN=5008;NS=2504;DP=20533;EAS_AF=0.6915;AMR_AF=0.7334;AFR_AF=0.6876;EUR_AF=0.6968;SAS_AF=0.6503;AA=G|||;VT=SNP
6	29680967	rs536076443	C	T	100	PASS	AC=3452;AF=0.689297;AN=5008;NS=2504;DP=20918;EAS_AF=0.6915;AMR_AF=0.7349;AFR_AF=0.6876;EUR_AF=0.6958;SAS_AF=0.6503;AA=c|||;VT=SNP
6	29680971	rs557046679	G	C	100	PASS	AC=3452;AF=0.689297;AN=5008;NS=2504;DP=20933;EAS_AF=0.6915;AMR_AF=0.7349;AFR_AF=0.6876;EUR_AF=0.6958;SAS_AF=0.6503;AA=G|||;VT=SNP
6	29681005	rs575304938	A	G	100	PASS	AC=253;AF=0.0505192;AN=5008;NS=2504;DP=21925;EAS_AF=0.001;AMR_AF=0.0317;AFR_AF=0.152;EUR_AF=0.0249;SAS_AF=0.0041;AA=A|||;VT=SNP
6	29681087	rs386609422	T	G	100	PASS	AC=3452;AF=0.689297;AN=5008;NS=2504;DP=24140;EAS_AF=0.6915;AMR_AF=0.7349;AFR_AF=0.6876;EUR_AF=0.6958;SAS_AF=0.6503;AA=t|||;VT=SNP
6	29681161	rs557729411	C	A	100	PASS	AC=438;AF=0.0874601;AN=5008;NS=2504;DP=22827;EAS_AF=0.0238;AMR_AF=0.0533;AFR_AF=0.1884;EUR_AF=0.0547;SAS_AF=0.0746;AA=C|||;VT=SNP
6	29681251	rs537301935	T	G	100	PASS	AC=145;AF=0.0289537;AN=5008;NS=2504;DP=22354;EAS_AF=0;AMR_AF=0.0432;AFR_AF=0.0703;EUR_AF=0.0209;SAS_AF=0.001;AA=T|||;VT=SNP
6	29681293	rs556415781	C	T	100	PASS	AC=1213;AF=0.242212;AN=5008;NS=2504;DP=22053;EAS_AF=0.3482;AMR_AF=0.3112;AFR_AF=0.059;EUR_AF=0.1918;SAS_AF=0.3834;AA=C|||;VT=SNP
6	29681299	rs115999928	A	T	100	PASS	AC=145;AF=0.0289537;AN=5008;NS=2504;DP=21768;EAS_AF=0;AMR_AF=0.0432;AFR_AF=0.0703;EUR_AF=0.0209;SAS_AF=0.001;AA=A|||;VT=SNP
6	29681302	rs529010561	G	A	100	PASS	AC=254;AF=0.0507188;AN=5008;NS=2504;DP=21559;EAS_AF=0.001;AMR_AF=0.0317;AFR_AF=0.1528;EUR_AF=0.0249;SAS_AF=0.0041;AA=g|||;VT=SNP
6	29681317	rs544011945	G	A	100	PASS	AC=3455;AF=0.689896;AN=5008;NS=2504;DP=21189;EAS_AF=0.6915;AMR_AF=0.7378;AFR_AF=0.6876;EUR_AF=0.6958;SAS_AF=0.6513;AA=G|||;VT=SNP
6	29681326	rs562581982	A	G	100	PASS	AC=3455;AF=0.689896;AN=5008;NS=2504;DP=20873;EAS_AF=0.6915;AMR_AF=0.7378;AFR_AF=0.6876;EUR_AF=0.6958;SAS_AF=0.6513;AA=G|||;VT=SNP
6	29681357	rs531031876	A	G	100	PASS	AC=3462;AF=0.691294;AN=5008;NS=2504;DP=19948;EAS_AF=0.6954;AMR_AF=0.7406;AFR_AF=0.6876;EUR_AF=0.6958;SAS_AF=0.6524;AA=G|||;VT=SNP
6	29681463	rs552418381	G	A	100	PASS	AC=3452;AF=0.689297;AN=5008;NS=2504;DP=24691;EAS_AF=0.6915;AMR_AF=0.7349;AFR_AF=0.6876;EUR_AF=0.6958;SAS_AF=0.6503;AA=G|||;VT=SNP
6	29681608	rs564489717	C	A	100	PASS	AC=253;AF=0.0505192;AN=5008;NS=2504;DP=24000;EAS_AF=0.001;AMR_AF=0.0317;AFR_AF=0.152;EUR_AF=0.0249;SAS_AF=0.0041;AA=C|||;VT=SNP
6	29681700	rs386539762	T	C	100	PASS	AC=4289;AF=0.85643;AN=5008;NS=2504;DP=22895;EAS_AF=0.8591;AMR_AF=0.8862;AFR_AF=0.8843;EUR_AF=0.8022;SAS_AF=0.8507;AA=C|||;VT=SNP
6	29681742	rs547285677	C	T	100	PASS	AC=64;AF=0.0127796;AN=5008;NS=2504;DP=20399;EAS_AF=0.006;AMR_AF=0.0346;AFR_AF=0.0045;EUR_AF=0.0149;SAS_AF=0.0133;AA=C|||;VT=SNP
6	29681862	rs568770664	G	A	100	PASS	AC=3452;AF=0.689297;AN=5008;NS=2504;DP=22098;EAS_AF=0.6915;AMR_AF=0.7349;AFR_AF=0.6876;EUR_AF=0.6958;SAS_AF=0.6503;AA=G|||;VT=SNP
6	29681879	rs551185410	G	A	100	PASS	AC=3453;AF=0.689497;AN=5008;NS=2504;DP=22372;EAS_AF=0.6915;AMR_AF=0.7349;AFR_AF=0.6884;EUR_AF=0.6958;SAS_AF=0.6503;AA=A|||;VT=SNP
6	29682059	rs539506143	G	A	100	PASS	AC=379;AF=0.0756789;AN=5008;NS=2504;DP=21892;EAS_AF=0.1577;AMR_AF=0.0375;AFR_AF=0.0008;EUR_AF=0.0586;SAS_AF=0.137;AA=G|||;VT=SNP
6	29682103	rs557586082	A	G	100	PASS	AC=379;AF=0.0756789;AN=5008;NS=2504;DP=21430;EAS_AF=0.1577;AMR_AF=0.0375;AFR_AF=0.0008;EUR_AF=0.0586;SAS_AF=0.137;AA=A|||;VT=SNP
6	29682214	rs572772253	T	G	100	PASS	AC=140;AF=0.0279553;AN=5008;NS=2504;DP=19366;EAS_AF=0.0149;AMR_AF=0.013;AFR_AF=0.0741;EUR_AF=0.0109;SAS_AF=0.0072;AA=T|||;VT=SNP
6	29682239	rs533550179	C	T	100	PASS	AC=1210;AF=0.241613;AN=5008;NS=2504;DP=19311;EAS_AF=0.3482;AMR_AF=0.3084;AFR_AF=0.059;EUR_AF=0.1918;SAS_AF=0.3824;AA=C|||;VT=SNP
6	29682400	rs386568926	G	A	100	PASS	AC=3452;AF=0.689297;AN=5008;NS=2504;DP=21588;EAS_AF=0.6915;AMR_AF=0.7349;AFR_AF=0.6876;EUR_AF=0.6958;SAS_AF=0.6503;AA=G|||;VT=SNP
6	29682476	rs544148169	A	G	100	PASS	AC=590;AF=0.117812;AN=5008;NS=2504;DP=21311;EAS_AF=0.0407;AMR_AF=0.147;AFR_AF=0.1392;EUR_AF=0.1759;SAS_AF=0.0879;AA=A|||;VT=SNP
6	29682487	rs562682026	C	T	100	PASS	AC=3452;AF=0.689297;AN=5008;NS=2504;DP=21379;EAS_AF=0.6915;AMR_AF=0.7349;AFR_AF=0.6876;EUR_AF=0.6958;SAS_AF=0.6503;AA=C|||;VT=SNP
6	29682542	rs577795245	T	C	100	PASS	AC=3441;AF=0.687101;AN=5008;NS=2504;DP=20061;EAS_AF=0.6915;AMR_AF=0.7334;AFR_AF=0.68;EUR_AF=0.6958;SAS_AF=0.6503;AA=T|||;VT=SNP
6	29682570	rs546242733	G	A	100	PASS	AC=3453;AF=0.689497;AN=5008;NS=2504;DP=19435;EAS_AF=0.6915;AMR_AF=0.7349;AFR_AF=0.6884;EUR_AF=0.6958;SAS_AF=0.6503;AA=G|||;VT=SNP
6	29682605	rs528448318	C	G	100	PASS	AC=1210;AF=0.241613;AN=5008;NS=2504;DP=19605;EAS_AF=0.3482;AMR_AF=0.3084;AFR_AF=0.059;EUR_AF=0.1918;SAS_AF=0.3824;AA=C|||;VT=SNP
6	29682617	rs386568925	G	A	100	PASS	AC=3452;AF=0.689297;AN=5008;NS=2504;DP=19705;EAS_AF=0.6915;AMR_AF=0.7349;AFR_AF=0.6876;EUR_AF=0.6958;SAS_AF=0.6503;AA=g|||;VT=SNP
6	29682667	rs2735063	G	A	100	PASS	AC=618;AF=0.123403;AN=5008;NS=2504;DP=20455;EAS_AF=0.0407;AMR_AF=0.1499;AFR_AF=0.1589;EUR_AF=0.1759;SAS_AF=0.0879;AA=G|||;VT=SNP
6	29682672	rs529607934	G	T	100	PASS	AC=253;AF=0.0505192;AN=5008;NS=2504;DP=20626;EAS_AF=0.001;AMR_AF=0.0317;AFR_AF=0.152;EUR_AF=0.0249;SAS_AF=0.0041;AA=G|||;VT=SNP
6	29682701	rs386540038	G	A	100	PASS	AC=3453;AF=0.689497;AN=5008;NS=2504;DP=20300;EAS_AF=0.6915;AMR_AF=0.7349;AFR_AF=0.6884;EUR_AF=0.6958;SAS_AF=0.6503;AA=G|||;VT=SNP
6	29682866	rs554918340	A	T	100	PASS	AC=3451;AF=0.689097;AN=5008;NS=2504;DP=19347;EAS_AF=0.6915;AMR_AF=0.7334;AFR_AF=0.6876;EUR_AF=0.6958;SAS_AF=0.6503;AA=T|||;VT=SNP
6	29682889	rs2735062	T	C	100	PASS	AC=1989;AF=0.397165;AN=5008;NS=2504;DP=19046;EAS_AF=0.3423;AMR_AF=0.3948;AFR_AF=0.4766;EUR_AF=0.4791;SAS_AF=0.2638;AA=T|||;VT=SNP
6	29682901	rs1627465	G	A	100	PASS	AC=3449;AF=0.688698;AN=5008;NS=2504;DP=19007;EAS_AF=0.6915;AMR_AF=0.7349;AFR_AF=0.6876;EUR_AF=0.6958;SAS_AF=0.6472;AA=G|||;VT=SNP
6	29683012	rs566241166	C	T	100	PASS	AC=450;AF=0.0898562;AN=5008;NS=2504;DP=17850;EAS_AF=0.0248;AMR_AF=0.0533;AFR_AF=0.1884;EUR_AF=0.0547;SAS_AF=0.0859;AA=C|||;VT=SNP
6	29683528	rs386540126	C	T	100	PASS	AC=3452;AF=0.689297;AN=5008;NS=2504;DP=19052;EAS_AF=0.6915;AMR_AF=0.7349;AFR_AF=0.6876;EUR_AF=0.6958;SAS_AF=0.6503;AA=C|||;VT=SNP
6	29683542	rs2517913	C	T	100	PASS	AC=638;AF=0.127396;AN=5008;NS=2504;DP=19213;EAS_AF=0.0407;AMR_AF=0.1527;AFR_AF=0.1664;EUR_AF=0.1809;SAS_AF=0.091;AA=C|||;VT=SNP
6	29683544	rs114785474	G	A	100	PASS	AC=111;AF=0.0221645;AN=5008;NS=2504;DP=19437;EAS_AF=0.0099;AMR_AF=0.0418;AFR_AF=0;EUR_AF=0.0199;SAS_AF=0.0532;AA=G|||;VT=SNP
6	29683808	rs577078190	G	A	100	PASS	AC=1210;AF=0.241613;AN=5008;NS=2504;DP=19234;EAS_AF=0.3472;AMR_AF=0.3098;AFR_AF=0.059;EUR_AF=0.1918;SAS_AF=0.3824;AA=A|||;VT=SNP
6	29683944	rs559554484	C	T	100	PASS	AC=1961;AF=0.391573;AN=5008;NS=2504;DP=19394;EAS_AF=0.3433;AMR_AF=0.3919;AFR_AF=0.4561;EUR_AF=0.4791;SAS_AF=0.2638;AA=C|||;VT=SNP
6	29683974	rs544864228	T	C	100	PASS	AC=1209;AF=0.241414;AN=5008;NS=2504;DP=19332;EAS_AF=0.3472;AMR_AF=0.3084;AFR_AF=0.059;EUR_AF=0.1918;SAS_AF=0.3824;AA=T|||;VT=SNP
6	29684037	rs563046682	T	C	100	PASS	AC=84;AF=0.0167732;AN=5008;NS=2504;DP=20023;EAS_AF=0;AMR_AF=0.049;AFR_AF=0.0121;EUR_AF=0.0338;SAS_AF=0;AA=T|||;VT=SNP
6	29684204	rs386540125	C	T	100	PASS	AC=4406;AF=0.879792;AN=5008;NS=2504;DP=16934;EAS_AF=0.9831;AMR_AF=0.8804;AFR_AF=0.8192;EUR_AF=0.8022;SAS_AF=0.9346;AA=T|||;VT=SNP
6	29684301	rs16895461	T	C	100	PASS	AC=149;AF=0.0297524;AN=5008;NS=2504;DP=17271;EAS_AF=0;AMR_AF=0.0447;AFR_AF=0.0726;EUR_AF=0.0209;SAS_AF=0.001;AA=T|||;VT=SNP
6	29684542	rs113682850	C	T	100	PASS	AC=268;AF=0.0535144;AN=5008;NS=2504;DP=18250;EAS_AF=0.001;AMR_AF=0.0403;AFR_AF=0.1558;EUR_AF=0.0288;SAS_AF=0.0041;AA=C|||;VT=SNP
6	29684634	rs2517911	T	C	100	PASS	AC=1265;AF=0.252596;AN=5008;NS=2504;DP=18591;EAS_AF=0.254;AMR_AF=0.3242;AFR_AF=0.1498;EUR_AF=0.2018;SAS_AF=0.3916;AA=T|||;VT=SNP
6	29684939	rs115257420	G	A	100	PASS	AC=12;AF=0.00239617;AN=5008;NS=2504;DP=22367;EAS_AF=0;AMR_AF=0;AFR_AF=0;EUR_AF=0.0119;SAS_AF=0;AA=G|||;VT=SNP
6	29684967	rs1632960	G	A	100	PASS	AC=1265;AF=0.252596;AN=5008;NS=2504;DP=22764;EAS_AF=0.254;AMR_AF=0.3242;AFR_AF=0.149;EUR_AF=0.2018;SAS_AF=0.3926;AA=g|||;VT=SNP
6	29684994	rs7759272	T	C	100	PASS	AC=1157;AF=0.23103;AN=5008;NS=2504;DP=21418;EAS_AF=0.2927;AMR_AF=0.1599;AFR_AF=0.264;EUR_AF=0.1193;SAS_AF=0.2883;AA=t|||;VT=SNP
6	29685025	rs7738919	C	T	100	PASS	AC=1154;AF=0.230431;AN=5008;NS=2504;DP=20037;EAS_AF=0.2917;AMR_AF=0.1599;AFR_AF=0.264;EUR_AF=0.1193;SAS_AF=0.2863;AA=C|||;VT=SNP
6	29685026	rs7738786	A	G	100	PASS	AC=1154;AF=0.230431;AN=5008;NS=2504;DP=19960;EAS_AF=0.2917;AMR_AF=0.1599;AFR_AF=0.264;EUR_AF=0.1193;SAS_AF=0.2863;AA=A|||;VT=SNP
6	29685105	rs7739360	G	T	100	PASS	AC=1158;AF=0.23123;AN=5008;NS=2504;DP=16419;EAS_AF=0.2927;AMR_AF=0.1628;AFR_AF=0.2632;EUR_AF=0.1193;SAS_AF=0.2883;AA=G|||;VT=SNP
6	29685155	rs7739388	G	C	100	PASS	AC=1157;AF=0.23103;AN=5008;NS=2504;DP=16722;EAS_AF=0.2917;AMR_AF=0.1628;AFR_AF=0.2632;EUR_AF=0.1193;SAS_AF=0.2883;AA=G|||;VT=SNP
6	29685277	rs1611352	T	C	100	PASS	AC=4404;AF=0.879393;AN=5008;NS=2504;DP=18010;EAS_AF=0.9831;AMR_AF=0.8804;AFR_AF=0.8177;EUR_AF=0.8022;SAS_AF=0.9346;AA=C|||;VT=SNP
6	29685450	rs9258156	C	A	100	PASS	AC=1157;AF=0.23103;AN=5008;NS=2504;DP=11481;EAS_AF=0.2917;AMR_AF=0.1628;AFR_AF=0.2632;EUR_AF=0.1193;SAS_AF=0.2883;AA=A|||;VT=SNP
6	29688099	rs78905539	T	A	100	PASS	AC=1157;AF=0.23103;AN=5008;NS=2504;DP=12313;EAS_AF=0.2917;AMR_AF=0.1628;AFR_AF=0.2632;EUR_AF=0.1193;SAS_AF=0.2883;AA=-|||;VT=SNP
6	29688180	rs9258158	A	G	100	PASS	AC=1158;AF=0.23123;AN=5008;NS=2504;DP=17486;EAS_AF=0.2917;AMR_AF=0.1628;AFR_AF=0.2632;EUR_AF=0.1193;SAS_AF=0.2894;AA=G|||;VT=SNP
6	29688285	rs9258159	C	G	100	PASS	AC=628;AF=0.125399;AN=5008;NS=2504;DP=18060;EAS_AF=0.1329;AMR_AF=0.0879;AFR_AF=0.1861;EUR_AF=0.0487;SAS_AF=0.1411;AA=c|||;VT=SNP
6	29688485	rs9258160	T	G	100	PASS	AC=1157;AF=0.23103;AN=5008;NS=2504;DP=18046;EAS_AF=0.2917;AMR_AF=0.1628;AFR_AF=0.2632;EUR_AF=0.1193;SAS_AF=0.2883;AA=T|||;VT=SNP
6	29688501	rs2517910	A	C	100	PASS	AC=3138;AF=0.626597;AN=5008;NS=2504;DP=17955;EAS_AF=0.7292;AMR_AF=0.5591;AFR_AF=0.6672;EUR_AF=0.6004;SAS_AF=0.5409;AA=C|||;VT=SNP
6	29688641	rs1632959	C	G	100	PASS	AC=4404;AF=0.879393;AN=5008;NS=2504;DP=17169;EAS_AF=0.9831;AMR_AF=0.8804;AFR_AF=0.8177;EUR_AF=0.8022;SAS_AF=0.9346;AA=G|||;VT=SNP
6	29688643	rs1632958	A	G	100	PASS	AC=4654;AF=0.929313;AN=5008;NS=2504;DP=17281;EAS_AF=0.9831;AMR_AF=0.9107;AFR_AF=0.972;EUR_AF=0.8231;SAS_AF=0.9387;AA=G|||;VT=SNP
6	29688667	rs1632957	A	G	100	PASS	AC=1266;AF=0.252796;AN=5008;NS=2504;DP=18395;EAS_AF=0.254;AMR_AF=0.3213;AFR_AF=0.1505;EUR_AF=0.2018;SAS_AF=0.3937;AA=A|||;VT=SNP
6	29688814	rs9258163	G	C	100	PASS	AC=1157;AF=0.23103;AN=5008;NS=2504;DP=14211;EAS_AF=0.2917;AMR_AF=0.1628;AFR_AF=0.2632;EUR_AF=0.1193;SAS_AF=0.2883;AA=C|||;VT=SNP
6	29688869	rs9258164	G	A	100	PASS	AC=1167;AF=0.233027;AN=5008;NS=2504;DP=15902;EAS_AF=0.2917;AMR_AF=0.1628;AFR_AF=0.2632;EUR_AF=0.1193;SAS_AF=0.2986;AA=G|||;VT=SNP
6	29688886	rs1632447	C	A	100	PASS	AC=4404;AF=0.879393;AN=5008;NS=2504;DP=14808;EAS_AF=0.9831;AMR_AF=0.8804;AFR_AF=0.8177;EUR_AF=0.8022;SAS_AF=0.9346;AA=A|||;VT=SNP
6	29688900	rs9258166	G	C	100	PASS	AC=1155;AF=0.230631;AN=5008;NS=2504;DP=14845;EAS_AF=0.2907;AMR_AF=0.1628;AFR_AF=0.2632;EUR_AF=0.1193;SAS_AF=0.2873;AA=g|||;VT=SNP
6	29688973	rs9258167	G	A	100	PASS	AC=1157;AF=0.23103;AN=5008;NS=2504;DP=16476;EAS_AF=0.2917;AMR_AF=0.1628;AFR_AF=0.2632;EUR_AF=0.1193;SAS_AF=0.2883;AA=G|||;VT=SNP
6	29689003	rs9258168	C	T	100	PASS	AC=1157;AF=0.23103;AN=5008;NS=2504;DP=17837;EAS_AF=0.2917;AMR_AF=0.1628;AFR_AF=0.2632;EUR_AF=0.1193;SAS_AF=0.2883;AA=T|||;VT=SNP
6	29689127	rs3757324	G	T	100	PASS	AC=1182;AF=0.236022;AN=5008;NS=2504;DP=18721;EAS_AF=0.2917;AMR_AF=0.1657;AFR_AF=0.2806;EUR_AF=0.1193;SAS_AF=0.2883;AA=G|||;VT=SNP
6	29689164	rs1632956	A	T	100	PASS	AC=4404;AF=0.879393;AN=5008;NS=2504;DP=19396;EAS_AF=0.9831;AMR_AF=0.8804;AFR_AF=0.8177;EUR_AF=0.8022;SAS_AF=0.9346;AA=T|||;VT=SNP
6	29689202	rs3757325	A	T	100	PASS	AC=1157;AF=0.23103;AN=5008;NS=2504;DP=19259;EAS_AF=0.2917;AMR_AF=0.1628;AFR_AF=0.2632;EUR_AF=0.1193;SAS_AF=0.2883;AA=A|||;VT=SNP
6	29689249	rs3757326	C	G	100	PASS	AC=1157;AF=0.23103;AN=5008;NS=2504;DP=18018;EAS_AF=0.2917;AMR_AF=0.1628;AFR_AF=0.2632;EUR_AF=0.1193;SAS_AF=0.2883;AA=C|||;VT=SNP
6	29689254	rs6925143	G	C	100	PASS	AC=391;AF=0.0780751;AN=5008;NS=2504;DP=17961;EAS_AF=0.0089;AMR_AF=0.0504;AFR_AF=0.1815;EUR_AF=0.0417;SAS_AF=0.0665;AA=G|||;VT=SNP
6	29689532	rs9258169	T	G	100	PASS	AC=1157;AF=0.23103;AN=5008;NS=2504;DP=21277;EAS_AF=0.2917;AMR_AF=0.1628;AFR_AF=0.2632;EUR_AF=0.1193;SAS_AF=0.2883;AA=T|||;VT=SNP
6	29689590	rs9258170	T	G	100	PASS	AC=1157;AF=0.23103;AN=5008;NS=2504;DP=22426;EAS_AF=0.2917;AMR_AF=0.1628;AFR_AF=0.2632;EUR_AF=0.1193;SAS_AF=0.2883;AA=G|||;VT=SNP
6	29689631	rs17875375	T	C	100	PASS	AC=250;AF=0.0499201;AN=5008;NS=2504;DP=20232;EAS_AF=0;AMR_AF=0.0303;AFR_AF=0.1543;EUR_AF=0.0209;SAS_AF=0.0041;AA=.|||;VT=SNP
6	29689717	rs9258171	G	T	100	PASS	AC=1157;AF=0.23103;AN=5008;NS=2504;DP=19369;EAS_AF=0.2917;AMR_AF=0.1628;AFR_AF=0.2632;EUR_AF=0.1193;SAS_AF=0.2883;AA=.|||;VT=SNP
6	29689973	rs9258172	C	T	100	PASS	AC=1157;AF=0.23103;AN=5008;NS=2504;DP=19531;EAS_AF=0.2917;AMR_AF=0.1628;AFR_AF=0.2632;EUR_AF=0.1193;SAS_AF=0.2883;AA=.|||;VT=SNP
6	29690002	rs9258173	G	T	100	PASS	AC=1157;AF=0.23103;AN=5008;NS=2504;DP=18056;EAS_AF=0.2917;AMR_AF=0.1628;AFR_AF=0.2632;EUR_AF=0.1193;SAS_AF=0.2883;AA=.|||;VT=SNP
6	29690026	rs9258174	T	C	100	PASS	AC=1157;AF=0.23103;AN=5008;NS=2504;DP=17053;EAS_AF=0.2917;AMR_AF=0.1628;AFR_AF=0.2632;EUR_AF=0.1193;SAS_AF=0.2883;AA=.|||;VT=SNP
6	29690056	rs17875376	C	T	100	PASS	AC=1100;AF=0.219649;AN=5008;NS=2504;DP=16223;EAS_AF=0.3819;AMR_AF=0.2176;AFR_AF=0.1679;EUR_AF=0.2584;SAS_AF=0.0838;AA=.|||;VT=SNP
6	29690125	rs9258175	G	A	100	PASS	AC=1157;AF=0.23103;AN=5008;NS=2504;DP=12948;EAS_AF=0.2917;AMR_AF=0.1628;AFR_AF=0.2632;EUR_AF=0.1193;SAS_AF=0.2883;AA=.|||;VT=SNP
6	29690228	rs9258176	C	G	100	PASS	AC=1157;AF=0.23103;AN=5008;NS=2504;DP=10920;EAS_AF=0.2917;AMR_AF=0.1628;AFR_AF=0.2632;EUR_AF=0.1193;SAS_AF=0.2883;AA=.|||;VT=SNP
6	29690694	rs3998799	C	G	100	PASS	AC=1578;AF=0.315096;AN=5008;NS=2504;DP=14752;EAS_AF=0.4276;AMR_AF=0.3458;AFR_AF=0.2224;EUR_AF=0.4394;SAS_AF=0.1748;AA=.|||;VT=SNP
6	29690741	rs17875377	G	A	100	PASS	AC=150;AF=0.0299521;AN=5008;NS=2504;DP=15802;EAS_AF=0.002;AMR_AF=0.0375;AFR_AF=0.0764;EUR_AF=0.0119;SAS_AF=0.0092;AA=.|||;VT=SNP
6	29691003	rs56044823	C	T	100	PASS	AC=378;AF=0.0754792;AN=5008;NS=2504;DP=12977;EAS_AF=0.1558;AMR_AF=0.0375;AFR_AF=0.0008;EUR_AF=0.0586;SAS_AF=0.138;AA=.|||;VT=SNP
6	29691019	rs1362126	G	A	100	PASS	AC=1577;AF=0.314896;AN=5008;NS=2504;DP=13348;EAS_AF=0.4276;AMR_AF=0.3458;AFR_AF=0.2224;EUR_AF=0.4394;SAS_AF=0.1738;AA=.|||;VT=SNP
6	29691090	rs1362125	T	A	100	PASS	AC=1980;AF=0.395367;AN=5008;NS=2504;DP=15328;EAS_AF=0.4375;AMR_AF=0.3963;AFR_AF=0.4039;EUR_AF=0.4811;SAS_AF=0.2515;AA=.|||;VT=SNP
6	29691097	rs2075682	A	T	100	PASS	AC=1157;AF=0.23103;AN=5008;NS=2504;DP=15166;EAS_AF=0.2917;AMR_AF=0.1628;AFR_AF=0.2632;EUR_AF=0.1193;SAS_AF=0.2883;AA=.|||;VT=SNP
6	29691140	rs2072896	C	G	100	PASS	AC=1157;AF=0.23103;AN=5008;NS=2504;DP=15224;EAS_AF=0.2917;AMR_AF=0.1628;AFR_AF=0.2632;EUR_AF=0.1193;SAS_AF=0.2883;AA=.|||;VT=SNP
6	29691303	rs2076183	G	A	100	PASS	AC=1157;AF=0.23103;AN=5008;NS=2504;DP=12121;EAS_AF=0.2917;AMR_AF=0.1628;AFR_AF=0.2632;EUR_AF=0.1193;SAS_AF=0.2883;AA=.|||;VT=SNP;EX_TARGET
6	29691390	rs563604282	C	G	100	PASS	AC=4405;AF=0.879593;AN=5008;NS=2504;DP=11554;EAS_AF=0.9831;AMR_AF=0.8804;AFR_AF=0.8177;EUR_AF=0.8022;SAS_AF=0.9356;AA=.|||;VT=SNP;EX_TARGET
6	29691391	rs530577894	T	C	100	PASS	AC=4405;AF=0.879593;AN=5008;NS=2504;DP=11776;EAS_AF=0.9831;AMR_AF=0.8804;AFR_AF=0.8177;EUR_AF=0.8022;SAS_AF=0.9356;AA=.|||;VT=SNP;EX_TARGET
6	29691582	rs17875380	C	A	100	PASS	AC=19;AF=0.00379393;AN=5008;NS=2504;DP=12691;EAS_AF=0;AMR_AF=0;AFR_AF=0;EUR_AF=0.0159;SAS_AF=0.0031;AA=.|||;VT=SNP;EX_TARGET
6	29691713	rs2076182	A	C	100	PASS	AC=1158;AF=0.23123;AN=5008;NS=2504;DP=9944;EAS_AF=0.2917;AMR_AF=0.1643;AFR_AF=0.264;EUR_AF=0.1183;SAS_AF=0.2883;AA=.|||;VT=SNP;EX_TARGET
6	29691744	rs2076181	C	G	100	PASS	AC=1157;AF=0.23103;AN=5008;NS=2504;DP=9720;EAS_AF=0.2917;AMR_AF=0.1628;AFR_AF=0.264;EUR_AF=0.1183;SAS_AF=0.2883;AA=.|||;VT=SNP;EX_TARGET
6	29691772	rs2076179	T	C	100	PASS	AC=1979;AF=0.395168;AN=5008;NS=2504;DP=10100;EAS_AF=0.4355;AMR_AF=0.3963;AFR_AF=0.4039;EUR_AF=0.4811;SAS_AF=0.2526;AA=.|||;VT=SNP
6	29691774	rs2076178	A	C	100	PASS	AC=1098;AF=0.219249;AN=5008;NS=2504;DP=10160;EAS_AF=0.38;AMR_AF=0.2176;AFR_AF=0.1679;EUR_AF=0.2584;SAS_AF=0.0838;AA=.|||;VT=SNP
6	29691800	rs17875381	C	G	100	PASS	AC=274;AF=0.0547125;AN=5008;NS=2504;DP=10612;EAS_AF=0.001;AMR_AF=0.0461;AFR_AF=0.1407;EUR_AF=0.0398;SAS_AF=0.0153;AA=.|||;VT=SNP
6	29691857	rs2072895	C	G	100	PASS	AC=1981;AF=0.395567;AN=5008;NS=2504;DP=9775;EAS_AF=0.4375;AMR_AF=0.3963;AFR_AF=0.4039;EUR_AF=0.4811;SAS_AF=0.2526;AA=.|||;VT=SNP
6	29692305	rs1632953	A	G	100	PASS	AC=4403;AF=0.879193;AN=5008;NS=2504;DP=15986;EAS_AF=0.9831;AMR_AF=0.8804;AFR_AF=0.8177;EUR_AF=0.8022;SAS_AF=0.9335;AA=.|||;VT=SNP
6	29692334	rs9258186	A	G	100	PASS	AC=1156;AF=0.230831;AN=5008;NS=2504;DP=17512;EAS_AF=0.2917;AMR_AF=0.1628;AFR_AF=0.2632;EUR_AF=0.1183;SAS_AF=0.2883;AA=.|||;VT=SNP
6	29692470	rs563176182	C	A	100	PASS	AC=852;AF=0.170128;AN=5008;NS=2504;DP=17053;EAS_AF=0.1984;AMR_AF=0.1441;AFR_AF=0.1785;EUR_AF=0.0934;SAS_AF=0.227;AA=.|||;VT=SNP
6	29692562	rs1736926	A	G	100	PASS	AC=4404;AF=0.879393;AN=5008;NS=2504;DP=17922;EAS_AF=0.9831;AMR_AF=0.8804;AFR_AF=0.8177;EUR_AF=0.8022;SAS_AF=0.9346;AA=.|||;VT=SNP
6	29692623	rs17178385	C	G	100	PASS	AC=250;AF=0.0499201;AN=5008;NS=2504;DP=17789;EAS_AF=0;AMR_AF=0.0303;AFR_AF=0.1543;EUR_AF=0.0209;SAS_AF=0.0041;AA=.|||;VT=SNP
6	29692634	rs1736925	T	G	100	PASS	AC=4404;AF=0.879393;AN=5008;NS=2504;DP=17427;EAS_AF=0.9831;AMR_AF=0.8804;AFR_AF=0.8177;EUR_AF=0.8022;SAS_AF=0.9346;AA=.|||;VT=SNP
6	29692729	rs2072898	T	G	100	PASS	AC=1159;AF=0.23143;AN=5008;NS=2504;DP=19848;EAS_AF=0.2917;AMR_AF=0.1628;AFR_AF=0.2663;EUR_AF=0.1183;SAS_AF=0.2873;AA=.|||;VT=SNP
6	29693011	rs1736924	C	T	100	PASS	AC=4404;AF=0.879393;AN=5008;NS=2504;DP=18234;EAS_AF=0.9831;AMR_AF=0.8804;AFR_AF=0.8177;EUR_AF=0.8022;SAS_AF=0.9346;AA=.|||;VT=SNP;EX_TARGET
6	29693113	rs2076177	C	T	100	PASS	AC=1156;AF=0.230831;AN=5008;NS=2504;DP=20246;EAS_AF=0.2917;AMR_AF=0.1628;AFR_AF=0.2632;EUR_AF=0.1183;SAS_AF=0.2883;AA=T|||;VT=SNP;EX_TARGET
6	29693183	rs17184813	G	A	100	PASS	AC=63;AF=0.0125799;AN=5008;NS=2504;DP=19804;EAS_AF=0.006;AMR_AF=0.0331;AFR_AF=0.0045;EUR_AF=0.0149;SAS_AF=0.0133;AA=G|||;VT=SNP;EX_TARGET
6	29693448	rs17875383	C	T	100	PASS	AC=150;AF=0.0299521;AN=5008;NS=2504;DP=20874;EAS_AF=0.002;AMR_AF=0.0375;AFR_AF=0.0764;EUR_AF=0.0119;SAS_AF=0.0092;AA=N|||;VT=SNP
6	29693499	rs2235383	A	G	100	PASS	AC=1156;AF=0.230831;AN=5008;NS=2504;DP=20823;EAS_AF=0.2917;AMR_AF=0.1628;AFR_AF=0.2632;EUR_AF=0.1183;SAS_AF=0.2883;AA=A|||;VT=SNP
6	29693726	rs114325231	G	T	100	PASS	AC=379;AF=0.0756789;AN=5008;NS=2504;DP=19830;EAS_AF=0.1567;AMR_AF=0.0375;AFR_AF=0.0008;EUR_AF=0.0586;SAS_AF=0.138;AA=G|||;VT=SNP;EX_TARGET
6	29693938	rs2735061	G	A	100	PASS	AC=473;AF=0.0944489;AN=5008;NS=2504;DP=17205;EAS_AF=0.0437;AMR_AF=0.1282;AFR_AF=0.0545;EUR_AF=0.1809;SAS_AF=0.0879;AA=G|||;VT=SNP;EX_TARGET
6	29693969	rs1736922	C	T	100	PASS	AC=1271;AF=0.253794;AN=5008;NS=2504;DP=16348;EAS_AF=0.256;AMR_AF=0.3213;AFR_AF=0.1505;EUR_AF=0.2018;SAS_AF=0.3967;AA=C|||;VT=SNP;EX_TARGET
6	29694427	rs1059174	C	T	100	PASS	AC=4403;AF=0.879193;AN=5008;NS=2504;DP=16293;EAS_AF=0.9831;AMR_AF=0.8804;AFR_AF=0.8177;EUR_AF=0.8022;SAS_AF=0.9335;AA=T|||;VT=SNP
6	29694443	rs62391801	A	G	100	PASS	AC=379;AF=0.0756789;AN=5008;NS=2504;DP=16979;EAS_AF=0.1567;AMR_AF=0.0375;AFR_AF=0.0008;EUR_AF=0.0586;SAS_AF=0.138;AA=a|||;VT=SNP
6	29694570	rs3734813	A	G	100	PASS	AC=1156;AF=0.230831;AN=5008;NS=2504;DP=18459;EAS_AF=0.2917;AMR_AF=0.1628;AFR_AF=0.2632;EUR_AF=0.1183;SAS_AF=0.2883;AA=G|||;VT=SNP
6	29694680	rs3734814	A	C	100	PASS	AC=1156;AF=0.230831;AN=5008;NS=2504;DP=19543;EAS_AF=0.2917;AMR_AF=0.1628;AFR_AF=0.2632;EUR_AF=0.1183;SAS_AF=0.2883;AA=A|||;VT=SNP;EX_TARGET
6	29694681	rs3734815	A	T	100	PASS	AC=1156;AF=0.230831;AN=5008;NS=2504;DP=19611;EAS_AF=0.2917;AMR_AF=0.1628;AFR_AF=0.2632;EUR_AF=0.1183;SAS_AF=0.2883;AA=A|||;VT=SNP;EX_TARGET
6	29694777	rs17875384	G	A	100	PASS	AC=250;AF=0.0499201;AN=5008;NS=2504;DP=18158;EAS_AF=0;AMR_AF=0.0303;AFR_AF=0.1543;EUR_AF=0.0209;SAS_AF=0.0041;AA=G|||;VT=SNP;EX_TARGET
6	29695180	rs1419696	G	A	100	PASS	AC=1273;AF=0.254193;AN=5008;NS=2504;DP=17662;EAS_AF=0.256;AMR_AF=0.3213;AFR_AF=0.1513;EUR_AF=0.2028;SAS_AF=0.3967;AA=G|||;VT=SNP
6	29695305	rs2523405	T	G	100	PASS	AC=1976;AF=0.394569;AN=5008;NS=2504;DP=18329;EAS_AF=0.4355;AMR_AF=0.3963;AFR_AF=0.4039;EUR_AF=0.4811;SAS_AF=0.2495;AA=T|||;VT=SNP
6	29695466	rs2735060	T	A	100	PASS	AC=1976;AF=0.394569;AN=5008;NS=2504;DP=20107;EAS_AF=0.4355;AMR_AF=0.3963;AFR_AF=0.4039;EUR_AF=0.4811;SAS_AF=0.2495;AA=T|||;VT=SNP
6	29695502	rs1628578	A	C	100	PASS	AC=1272;AF=0.253994;AN=5008;NS=2504;DP=20933;EAS_AF=0.256;AMR_AF=0.3213;AFR_AF=0.1505;EUR_AF=0.2028;SAS_AF=0.3967;AA=A|||;VT=SNP
6	29695600	rs9258187	T	G	100	PASS	AC=1156;AF=0.230831;AN=5008;NS=2504;DP=18939;EAS_AF=0.2917;AMR_AF=0.1628;AFR_AF=0.2632;EUR_AF=0.1183;SAS_AF=0.2883;AA=T|||;VT=SNP
6	29695610	rs17875387	C	A	100	PASS	AC=250;AF=0.0499201;AN=5008;NS=2504;DP=19013;EAS_AF=0;AMR_AF=0.0303;AFR_AF=0.1543;EUR_AF=0.0209;SAS_AF=0.0041;AA=C|||;VT=SNP
6	29695713	rs2523404	C	T	100	PASS	AC=1976;AF=0.394569;AN=5008;NS=2504;DP=19620;EAS_AF=0.4355;AMR_AF=0.3963;AFR_AF=0.4039;EUR_AF=0.4811;SAS_AF=0.2495;AA=C|||;VT=SNP;EX_TARGET
6	29695808	rs55672647	A	G	100	PASS	AC=379;AF=0.0756789;AN=5008;NS=2504;DP=22331;EAS_AF=0.1567;AMR_AF=0.0375;AFR_AF=0.0008;EUR_AF=0.0586;SAS_AF=0.138;AA=A|||;VT=SNP;EX_TARGET
6	29695854	rs2735059	G	A	100	PASS	AC=1976;AF=0.394569;AN=5008;NS=2504;DP=22016;EAS_AF=0.4355;AMR_AF=0.3963;AFR_AF=0.4039;EUR_AF=0.4811;SAS_AF=0.2495;AA=G|||;VT=SNP;EX_TARGET
6	29695859	rs6934884	G	C	100	PASS	AC=139;AF=0.0277556;AN=5008;NS=2504;DP=21831;EAS_AF=0.0149;AMR_AF=0.013;AFR_AF=0.0734;EUR_AF=0.0109;SAS_AF=0.0072;AA=G|||;VT=SNP;EX_TARGET
6	29695921	rs62391802	C	A	100	PASS	AC=40;AF=0.00798722;AN=5008;NS=2504;DP=19689;EAS_AF=0;AMR_AF=0.0086;AFR_AF=0.0023;EUR_AF=0.0288;SAS_AF=0.002;AA=C|||;VT=SNP;EX_TARGET
6	29696117	rs3817827	T	C	100	PASS	AC=1156;AF=0.230831;AN=5008;NS=2504;DP=20755;EAS_AF=0.2917;AMR_AF=0.1628;AFR_AF=0.2632;EUR_AF=0.1183;SAS_AF=0.2883;AA=C|||;VT=SNP
6	29696209	rs1736921	G	A	100	PASS	AC=4403;AF=0.879193;AN=5008;NS=2504;DP=20047;EAS_AF=0.9831;AMR_AF=0.8804;AFR_AF=0.8177;EUR_AF=0.8022;SAS_AF=0.9335;AA=A|||;VT=SNP
6	29696245	rs2272874	T	C	100	PASS	AC=1157;AF=0.23103;AN=5008;NS=2504;DP=19772;EAS_AF=0.2917;AMR_AF=0.1628;AFR_AF=0.2632;EUR_AF=0.1183;SAS_AF=0.2894;AA=C|||;VT=SNP
6	29696654	rs3736697	T	C	100	PASS	AC=1157;AF=0.23103;AN=5008;NS=2504;DP=18238;EAS_AF=0.2917;AMR_AF=0.1643;AFR_AF=0.2632;EUR_AF=0.1183;SAS_AF=0.2883;AA=T|||;VT=SNP
6	29696656	rs885947	G	A	100	PASS	AC=1271;AF=0.253794;AN=5008;NS=2504;DP=18183;EAS_AF=0.255;AMR_AF=0.3199;AFR_AF=0.1505;EUR_AF=0.2028;SAS_AF=0.3978;AA=G|||;VT=SNP
6	29696657	rs885946	T	C	100	PASS	AC=1171;AF=0.233826;AN=5008;NS=2504;DP=18243;EAS_AF=0.247;AMR_AF=0.2839;AFR_AF=0.1241;EUR_AF=0.1869;SAS_AF=0.3814;AA=T|||;VT=SNP
6	29696849	rs3736694	A	C	100	PASS	AC=1157;AF=0.23103;AN=5008;NS=2504;DP=15628;EAS_AF=0.2917;AMR_AF=0.1628;AFR_AF=0.2625;EUR_AF=0.1193;SAS_AF=0.2894;AA=C|||;VT=SNP
6	29696852	rs885945	C	T	100	PASS	AC=1171;AF=0.233826;AN=5008;NS=2504;DP=15710;EAS_AF=0.248;AMR_AF=0.2853;AFR_AF=0.1241;EUR_AF=0.1869;SAS_AF=0.3793;AA=C|||;VT=SNP
6	29697420	rs62391819	A	G	100	PASS	AC=381;AF=0.0760783;AN=5008;NS=2504;DP=17295;EAS_AF=0.1567;AMR_AF=0.0375;AFR_AF=0.0015;EUR_AF=0.0586;SAS_AF=0.1391;AA=A|||;VT=SNP
6	29697473	rs1633107	G	C	100	PASS	AC=1241;AF=0.247804;AN=5008;NS=2504;DP=18604;EAS_AF=0.256;AMR_AF=0.3184;AFR_AF=0.1301;EUR_AF=0.2018;SAS_AF=0.3957;AA=G|||;VT=SNP
6	29697517	rs1736919	A	G	100	PASS	AC=3218;AF=0.642572;AN=5008;NS=2504;DP=18498;EAS_AF=0.6915;AMR_AF=0.7147;AFR_AF=0.534;EUR_AF=0.6829;SAS_AF=0.6462;AA=A|||;VT=SNP
6	29697681	rs4713237	T	G	100	PASS	AC=1101;AF=0.219848;AN=5008;NS=2504;DP=20699;EAS_AF=0.3819;AMR_AF=0.2176;AFR_AF=0.1679;EUR_AF=0.2584;SAS_AF=0.0849;AA=T|||;VT=SNP
6	29697693	rs2735058	G	A	100	PASS	AC=211;AF=0.0421326;AN=5008;NS=2504;DP=20742;EAS_AF=0.0179;AMR_AF=0.0548;AFR_AF=0.0083;EUR_AF=0.1163;SAS_AF=0.0276;AA=G|||;VT=SNP
6	29697757	rs1633106	C	T	100	PASS	AC=1249;AF=0.249401;AN=5008;NS=2504;DP=20430;EAS_AF=0.2569;AMR_AF=0.317;AFR_AF=0.1286;EUR_AF=0.1998;SAS_AF=0.408;AA=C|||;VT=SNP
6	29697898	rs7742523	G	A	100	PASS	AC=1430;AF=0.285543;AN=5008;NS=2504;DP=21179;EAS_AF=0.2917;AMR_AF=0.196;AFR_AF=0.4334;EUR_AF=0.1402;SAS_AF=0.2924;AA=A|||;VT=SNP
6	29698031	rs2735057	G	C	100	PASS	AC=1710;AF=0.341454;AN=5008;NS=2504;DP=21669;EAS_AF=0.4375;AMR_AF=0.3516;AFR_AF=0.264;EUR_AF=0.4423;SAS_AF=0.2362;AA=G|||;VT=SNP
6	29698036	rs9258191	A	C	100	PASS	AC=657;AF=0.13119;AN=5008;NS=2504;DP=21650;EAS_AF=0.1329;AMR_AF=0.0908;AFR_AF=0.2065;EUR_AF=0.0487;SAS_AF=0.1411;AA=A|||;VT=SNP
6	29698050	rs2743925	A	G	100	PASS	AC=502;AF=0.10024;AN=5008;NS=2504;DP=21696;EAS_AF=0.0516;AMR_AF=0.1383;AFR_AF=0.0545;EUR_AF=0.1948;SAS_AF=0.0879;AA=A|||;VT=SNP
6	29698404	rs9258192	C	G	100	PASS	AC=1126;AF=0.22484;AN=5008;NS=2504;DP=19987;EAS_AF=0.2937;AMR_AF=0.147;AFR_AF=0.2496;EUR_AF=0.1103;SAS_AF=0.2935;AA=C|||;VT=SNP
6	29698426	rs909717	C	T	100	PASS	AC=4402;AF=0.878994;AN=5008;NS=2504;DP=20067;EAS_AF=0.9831;AMR_AF=0.8804;AFR_AF=0.8162;EUR_AF=0.8022;SAS_AF=0.9346;AA=T|||;VT=SNP
6	29698661	rs1611349	G	A	100	PASS	AC=3754;AF=0.749601;AN=5008;NS=2504;DP=18068;EAS_AF=0.9246;AMR_AF=0.7867;AFR_AF=0.6346;EUR_AF=0.7157;SAS_AF=0.7331;AA=G|||;VT=SNP
6	29698781	rs1610600	A	G	100	PASS	AC=4436;AF=0.885783;AN=5008;NS=2504;DP=18654;EAS_AF=0.9831;AMR_AF=0.879;AFR_AF=0.8419;EUR_AF=0.8022;SAS_AF=0.9356;AA=A|||;VT=SNP
6	29698821	rs1611350	T	C	100	PASS	AC=1594;AF=0.318291;AN=5008;NS=2504;DP=15832;EAS_AF=0.2351;AMR_AF=0.3473;AFR_AF=0.3548;EUR_AF=0.2505;SAS_AF=0.4039;AA=T|||;VT=SNP
6	29699055	rs2523403	T	G	100	PASS	AC=2755;AF=0.55012;AN=5008;NS=2504;DP=17277;EAS_AF=0.6567;AMR_AF=0.5245;AFR_AF=0.4894;EUR_AF=0.5646;SAS_AF=0.5256;AA=t|||;VT=SNP
6	29699156	rs2523402	T	C	100	PASS	AC=1793;AF=0.358027;AN=5008;NS=2504;DP=18054;EAS_AF=0.4385;AMR_AF=0.3674;AFR_AF=0.3162;EUR_AF=0.4453;SAS_AF=0.2352;AA=T|||;VT=SNP
6	29699253	rs3909134	A	G	100	PASS	AC=64;AF=0.0127796;AN=5008;NS=2504;DP=19918;EAS_AF=0.006;AMR_AF=0.0331;AFR_AF=0.0053;EUR_AF=0.0139;SAS_AF=0.0143;AA=A|||;VT=SNP
6	29699385	rs6910733	A	G	100	PASS	AC=1104;AF=0.220447;AN=5008;NS=2504;DP=17459;EAS_AF=0.2907;AMR_AF=0.147;AFR_AF=0.2352;EUR_AF=0.1153;SAS_AF=0.2883;AA=A|||;VT=SNP
6	29699394	rs59144130	G	A	100	PASS	AC=251;AF=0.0501198;AN=5008;NS=2504;DP=17201;EAS_AF=0;AMR_AF=0.0303;AFR_AF=0.1551;EUR_AF=0.0209;SAS_AF=0.0041;AA=G|||;VT=SNP
6	29699448	rs2735055	G	A	100	PASS	AC=2938;AF=0.586661;AN=5008;NS=2504;DP=17884;EAS_AF=0.7321;AMR_AF=0.5447;AFR_AF=0.5454;EUR_AF=0.5746;SAS_AF=0.5348;AA=a|||;VT=SNP
6	29699498	rs2523401	C	T	100	PASS	AC=523;AF=0.104433;AN=5008;NS=2504;DP=18807;EAS_AF=0.0407;AMR_AF=0.1455;AFR_AF=0.0862;EUR_AF=0.1849;SAS_AF=0.0828;AA=C|||;VT=SNP
6	29699540	rs73413053	T	C	100	PASS	AC=235;AF=0.0469249;AN=5008;NS=2504;DP=18597;EAS_AF=0.001;AMR_AF=0.0432;AFR_AF=0.1135;EUR_AF=0.0388;SAS_AF=0.0153;AA=T|||;VT=SNP
6	29699713	rs2743922	G	T	100	PASS	AC=1787;AF=0.356829;AN=5008;NS=2504;DP=19261;EAS_AF=0.4355;AMR_AF=0.366;AFR_AF=0.3169;EUR_AF=0.4453;SAS_AF=0.2321;AA=G|||;VT=SNP
6	29699784	rs2523400	C	T	100	PASS	AC=2938;AF=0.586661;AN=5008;NS=2504;DP=17499;EAS_AF=0.7321;AMR_AF=0.5447;AFR_AF=0.5454;EUR_AF=0.5746;SAS_AF=0.5348;AA=C|||;VT=SNP
6	29699863	rs28359995	A	G	100	PASS	AC=83;AF=0.0165735;AN=5008;NS=2504;DP=16333;EAS_AF=0;AMR_AF=0.049;AFR_AF=0.0113;EUR_AF=0.0338;SAS_AF=0;AA=A|||;VT=SNP
6	29700079	rs2523399	C	T	100	PASS	AC=2938;AF=0.586661;AN=5008;NS=2504;DP=16723;EAS_AF=0.7321;AMR_AF=0.5447;AFR_AF=0.5454;EUR_AF=0.5746;SAS_AF=0.5348;AA=N|||;VT=SNP
6	29700183	rs1610601	C	A	100	PASS	AC=1180;AF=0.235623;AN=5008;NS=2504;DP=18354;EAS_AF=0.248;AMR_AF=0.2911;AFR_AF=0.1241;EUR_AF=0.1889;SAS_AF=0.3824;AA=N|||;VT=SNP
6	29700500	rs2523398	T	C	100	PASS	AC=2938;AF=0.586661;AN=5008;NS=2504;DP=15275;EAS_AF=0.7321;AMR_AF=0.5447;AFR_AF=0.5454;EUR_AF=0.5746;SAS_AF=0.5348;AA=t|||;VT=SNP
6	29700504	rs62391821	C	T	100	PASS	AC=396;AF=0.0790735;AN=5008;NS=2504;DP=15421;EAS_AF=0.1567;AMR_AF=0.0403;AFR_AF=0.0113;EUR_AF=0.0586;SAS_AF=0.1391;AA=C|||;VT=SNP
6	29700519	rs7754067	C	T	100	PASS	AC=1007;AF=0.201078;AN=5008;NS=2504;DP=16123;EAS_AF=0.3859;AMR_AF=0.1859;AFR_AF=0.1195;EUR_AF=0.2425;SAS_AF=0.089;AA=C|||;VT=SNP
6	29700524	rs7753946	A	G	100	PASS	AC=1087;AF=0.217053;AN=5008;NS=2504;DP=16485;EAS_AF=0.2907;AMR_AF=0.1455;AFR_AF=0.2239;EUR_AF=0.1153;SAS_AF=0.2873;AA=A|||;VT=SNP
6	29700576	rs2248693	A	T	100	PASS	AC=4356;AF=0.869808;AN=5008;NS=2504;DP=19188;EAS_AF=0.9831;AMR_AF=0.8761;AFR_AF=0.7829;EUR_AF=0.8022;SAS_AF=0.9356;AA=T|||;VT=SNP
6	29700581	rs144556391	A	G	100	PASS	AC=4;AF=0.000798722;AN=5008;NS=2504;DP=19161;EAS_AF=0;AMR_AF=0;AFR_AF=0.0008;EUR_AF=0.003;SAS_AF=0;AA=A|||;VT=SNP
6	29700615	rs2735054	G	A	100	PASS	AC=2938;AF=0.586661;AN=5008;NS=2504;DP=18908;EAS_AF=0.7321;AMR_AF=0.5447;AFR_AF=0.5454;EUR_AF=0.5746;SAS_AF=0.5348;AA=A|||;VT=SNP
6	29700763	rs7754692	G	C	100	PASS	AC=1087;AF=0.217053;AN=5008;NS=2504;DP=12843;EAS_AF=0.2907;AMR_AF=0.1455;AFR_AF=0.2231;EUR_AF=0.1153;SAS_AF=0.2883;AA=g|||;VT=SNP
6	29700820	rs4084764	G	T	100	PASS	AC=926;AF=0.184904;AN=5008;NS=2504;DP=15213;EAS_AF=0.3433;AMR_AF=0.1657;AFR_AF=0.1195;EUR_AF=0.2386;SAS_AF=0.0685;AA=G|||;VT=SNP
6	29700840	rs2523397	C	T	100	PASS	AC=1851;AF=0.369609;AN=5008;NS=2504;DP=15731;EAS_AF=0.4415;AMR_AF=0.3991;AFR_AF=0.3222;EUR_AF=0.4592;SAS_AF=0.2464;AA=C|||;VT=SNP
6	29700898	rs149166297	G	A	100	PASS	AC=64;AF=0.0127796;AN=5008;NS=2504;DP=16982;EAS_AF=0.006;AMR_AF=0.0331;AFR_AF=0.0053;EUR_AF=0.0139;SAS_AF=0.0143;AA=G|||;VT=SNP
6	29700905	rs75440742	G	A	100	PASS	AC=251;AF=0.0501198;AN=5008;NS=2504;DP=16656;EAS_AF=0;AMR_AF=0.0303;AFR_AF=0.1551;EUR_AF=0.0209;SAS_AF=0.0041;AA=G|||;VT=SNP
6	29701023	rs9258201	C	T	100	PASS	AC=607;AF=0.121206;AN=5008;NS=2504;DP=18471;EAS_AF=0.1319;AMR_AF=0.0879;AFR_AF=0.1702;EUR_AF=0.0507;SAS_AF=0.1401;AA=C|||;VT=SNP
6	29701308	rs2523396	T	C	100	PASS	AC=1852;AF=0.369808;AN=5008;NS=2504;DP=16126;EAS_AF=0.4415;AMR_AF=0.3991;AFR_AF=0.3222;EUR_AF=0.4602;SAS_AF=0.2464;AA=T|||;VT=SNP
6	29701476	rs12663200	T	C	100	PASS	AC=64;AF=0.0127796;AN=5008;NS=2504;DP=13948;EAS_AF=0.006;AMR_AF=0.0331;AFR_AF=0.0053;EUR_AF=0.0139;SAS_AF=0.0143;AA=T|||;VT=SNP
6	29701564	rs2735052	G	A	100	PASS	AC=1853;AF=0.370008;AN=5008;NS=2504;DP=15958;EAS_AF=0.4415;AMR_AF=0.3991;AFR_AF=0.3222;EUR_AF=0.4612;SAS_AF=0.2464;AA=G|||;VT=SNP
6	29701661	rs7741597	T	C	100	PASS	AC=1088;AF=0.217252;AN=5008;NS=2504;DP=13154;EAS_AF=0.2907;AMR_AF=0.1455;AFR_AF=0.2231;EUR_AF=0.1163;SAS_AF=0.2883;AA=T|||;VT=SNP
6	29701744	rs114250926	A	T	100	PASS	AC=64;AF=0.0127796;AN=5008;NS=2504;DP=16336;EAS_AF=0.006;AMR_AF=0.0331;AFR_AF=0.0053;EUR_AF=0.0139;SAS_AF=0.0143;AA=A|||;VT=SNP
6	29701800	rs7773358	C	T	100	PASS	AC=1087;AF=0.217053;AN=5008;NS=2504;DP=14263;EAS_AF=0.2907;AMR_AF=0.1455;AFR_AF=0.2231;EUR_AF=0.1153;SAS_AF=0.2883;AA=C|||;VT=SNP
6	29701862	rs56170912	A	T	100	PASS	AC=161;AF=0.0321486;AN=5008;NS=2504;DP=14267;EAS_AF=0;AMR_AF=0.0259;AFR_AF=0.09;EUR_AF=0.0209;SAS_AF=0.0031;AA=A|||;VT=SNP
6	29701943	rs7755571	T	C	100	PASS	AC=1087;AF=0.217053;AN=5008;NS=2504;DP=16315;EAS_AF=0.2907;AMR_AF=0.1455;AFR_AF=0.2231;EUR_AF=0.1153;SAS_AF=0.2883;AA=T|||;VT=SNP
6	29702061	rs1610602	C	A	100	PASS	AC=1416;AF=0.282748;AN=5008;NS=2504;DP=19742;EAS_AF=0.251;AMR_AF=0.3314;AFR_AF=0.2375;EUR_AF=0.2256;SAS_AF=0.4008;AA=C|||;VT=SNP
6	29702206	rs2844833	C	G	100	PASS	AC=473;AF=0.0944489;AN=5008;NS=2504;DP=18885;EAS_AF=0.0407;AMR_AF=0.1282;AFR_AF=0.0628;EUR_AF=0.1789;SAS_AF=0.0818;AA=C|||;VT=SNP
6	29702510	rs2523395	G	A	100	PASS	AC=1851;AF=0.369609;AN=5008;NS=2504;DP=20343;EAS_AF=0.4415;AMR_AF=0.3991;AFR_AF=0.3222;EUR_AF=0.4592;SAS_AF=0.2464;AA=G|||;VT=SNP
6	29702574	rs62391822	T	C	100	PASS	AC=380;AF=0.0758786;AN=5008;NS=2504;DP=18216;EAS_AF=0.1567;AMR_AF=0.0375;AFR_AF=0.0008;EUR_AF=0.0586;SAS_AF=0.1391;AA=T|||;VT=SNP
6	29702618	rs150299534	C	G	100	PASS	AC=64;AF=0.0127796;AN=5008;NS=2504;DP=18197;EAS_AF=0.006;AMR_AF=0.0331;AFR_AF=0.0053;EUR_AF=0.0139;SAS_AF=0.0143;AA=C|||;VT=SNP
6	29702679	rs2394159	A	G	100	PASS	AC=1788;AF=0.357029;AN=5008;NS=2504;DP=17931;EAS_AF=0.4355;AMR_AF=0.366;AFR_AF=0.3169;EUR_AF=0.4463;SAS_AF=0.2321;AA=A|||;VT=SNP
6	29702709	rs2248927	A	G	100	PASS	AC=2939;AF=0.586861;AN=5008;NS=2504;DP=17653;EAS_AF=0.7321;AMR_AF=0.5447;AFR_AF=0.5454;EUR_AF=0.5755;SAS_AF=0.5348;AA=G|||;VT=SNP
6	29703018	rs9258203	C	T	100	PASS	AC=1087;AF=0.217053;AN=5008;NS=2504;DP=8762;EAS_AF=0.2907;AMR_AF=0.1455;AFR_AF=0.2231;EUR_AF=0.1153;SAS_AF=0.2883;AA=C|||;VT=SNP
6	29703178	rs114986767	A	G	100	PASS	AC=64;AF=0.0127796;AN=5008;NS=2504;DP=7794;EAS_AF=0.006;AMR_AF=0.0331;AFR_AF=0.0053;EUR_AF=0.0139;SAS_AF=0.0143;AA=A|||;VT=SNP
6	29703262	rs2394160	A	G	100	PASS	AC=1851;AF=0.369609;AN=5008;NS=2504;DP=10987;EAS_AF=0.4415;AMR_AF=0.3991;AFR_AF=0.3222;EUR_AF=0.4602;SAS_AF=0.2454;AA=A|||;VT=SNP
6	29703433	rs2517945	T	A	100	PASS	AC=2939;AF=0.586861;AN=5008;NS=2504;DP=12657;EAS_AF=0.7321;AMR_AF=0.5447;AFR_AF=0.5454;EUR_AF=0.5755;SAS_AF=0.5348;AA=t|||;VT=SNP
6	29703823	rs9258205	T	C	100	PASS	AC=1086;AF=0.216853;AN=5008;NS=2504;DP=18967;EAS_AF=0.2907;AMR_AF=0.1455;AFR_AF=0.2231;EUR_AF=0.1153;SAS_AF=0.2873;AA=T|||;VT=SNP
6	29704083	rs1736916	C	T	100	PASS	AC=4355;AF=0.869609;AN=5008;NS=2504;DP=18879;EAS_AF=0.9831;AMR_AF=0.8761;AFR_AF=0.7829;EUR_AF=0.8022;SAS_AF=0.9346;AA=T|||;VT=SNP
6	29704237	rs9258206	G	A	100	PASS	AC=485;AF=0.096845;AN=5008;NS=2504;DP=9590;EAS_AF=0.123;AMR_AF=0.0403;AFR_AF=0.1649;EUR_AF=0.0288;SAS_AF=0.0879;AA=G|||;VT=SNP
6	29704259	rs2743919	A	T	100	PASS	AC=1852;AF=0.369808;AN=5008;NS=2504;DP=14196;EAS_AF=0.4415;AMR_AF=0.3991;AFR_AF=0.3222;EUR_AF=0.4602;SAS_AF=0.2464;AA=A|||;VT=SNP
6	29704316	rs1736915	G	A	100	PASS	AC=1417;AF=0.282947;AN=5008;NS=2504;DP=18639;EAS_AF=0.251;AMR_AF=0.3314;AFR_AF=0.2375;EUR_AF=0.2266;SAS_AF=0.4008;AA=G|||;VT=SNP
6	29704379	rs1736914	T	G	100	PASS	AC=4356;AF=0.869808;AN=5008;NS=2504;DP=18413;EAS_AF=0.9831;AMR_AF=0.8761;AFR_AF=0.7829;EUR_AF=0.8022;SAS_AF=0.9356;AA=G|||;VT=SNP
6	29704400	rs1736913	T	C	100	PASS	AC=3029;AF=0.604832;AN=5008;NS=2504;DP=18567;EAS_AF=0.6895;AMR_AF=0.6873;AFR_AF=0.447;EUR_AF=0.6481;SAS_AF=0.6278;AA=T|||;VT=SNP
6	29704443	rs9258207	C	T	100	PASS	AC=1087;AF=0.217053;AN=5008;NS=2504;DP=17949;EAS_AF=0.2907;AMR_AF=0.1455;AFR_AF=0.2231;EUR_AF=0.1153;SAS_AF=0.2883;AA=C|||;VT=SNP
6	29704545	rs9258208	C	T	100	PASS	AC=1097;AF=0.21905;AN=5008;NS=2504;DP=19131;EAS_AF=0.2907;AMR_AF=0.1455;AFR_AF=0.2231;EUR_AF=0.1153;SAS_AF=0.2986;AA=C|||;VT=SNP
6	29704556	rs116878102	G	A	100	PASS	AC=64;AF=0.0127796;AN=5008;NS=2504;DP=19278;EAS_AF=0.006;AMR_AF=0.0331;AFR_AF=0.0053;EUR_AF=0.0139;SAS_AF=0.0143;AA=G|||;VT=SNP
6	29704633	rs1633099	C	G	100	PASS	AC=1417;AF=0.282947;AN=5008;NS=2504;DP=19793;EAS_AF=0.251;AMR_AF=0.3314;AFR_AF=0.2375;EUR_AF=0.2266;SAS_AF=0.4008;AA=C|||;VT=SNP
6	29704638	rs9368609	C	T	100	PASS	AC=1267;AF=0.252995;AN=5008;NS=2504;DP=19565;EAS_AF=0.3948;AMR_AF=0.2219;AFR_AF=0.2307;EUR_AF=0.2614;SAS_AF=0.1503;AA=C|||;VT=SNP
6	29704673	rs2523394	G	C	100	PASS	AC=2939;AF=0.586861;AN=5008;NS=2504;DP=18158;EAS_AF=0.7321;AMR_AF=0.5447;AFR_AF=0.5454;EUR_AF=0.5755;SAS_AF=0.5348;AA=C|||;VT=SNP
6	29704833	rs2517943	T	C	100	PASS	AC=521;AF=0.104034;AN=5008;NS=2504;DP=16262;EAS_AF=0.0407;AMR_AF=0.1441;AFR_AF=0.0862;EUR_AF=0.1849;SAS_AF=0.0818;AA=T|||;VT=SNP
6	29704897	rs115042142	T	A	100	PASS	AC=64;AF=0.0127796;AN=5008;NS=2504;DP=16275;EAS_AF=0.006;AMR_AF=0.0331;AFR_AF=0.0053;EUR_AF=0.0139;SAS_AF=0.0143;AA=T|||;VT=SNP
6	29704921	rs2743918	A	G	100	PASS	AC=1788;AF=0.357029;AN=5008;NS=2504;DP=14963;EAS_AF=0.4355;AMR_AF=0.366;AFR_AF=0.3169;EUR_AF=0.4463;SAS_AF=0.2321;AA=A|||;VT=SNP
6	29704988	rs114549249	C	T	100	PASS	AC=64;AF=0.0127796;AN=5008;NS=2504;DP=10589;EAS_AF=0.006;AMR_AF=0.0331;AFR_AF=0.0053;EUR_AF=0.0139;SAS_AF=0.0143;AA=C|||;VT=SNP
6	29705028	rs1633098	G	T	100	PASS	AC=1419;AF=0.283347;AN=5008;NS=2504;DP=12781;EAS_AF=0.251;AMR_AF=0.3329;AFR_AF=0.2383;EUR_AF=0.2266;SAS_AF=0.4008;AA=G|||;VT=SNP
6	29705084	rs7751815	C	T	100	PASS	AC=1087;AF=0.217053;AN=5008;NS=2504;DP=16278;EAS_AF=0.2907;AMR_AF=0.1455;AFR_AF=0.2231;EUR_AF=0.1153;SAS_AF=0.2883;AA=C|||;VT=SNP
6	29705219	rs2844832	C	T	100	PASS	AC=1852;AF=0.369808;AN=5008;NS=2504;DP=16729;EAS_AF=0.4415;AMR_AF=0.3991;AFR_AF=0.3222;EUR_AF=0.4602;SAS_AF=0.2464;AA=T|||;VT=SNP
6	29705402	rs9258209	C	T	100	PASS	AC=485;AF=0.096845;AN=5008;NS=2504;DP=17804;EAS_AF=0.123;AMR_AF=0.0403;AFR_AF=0.1649;EUR_AF=0.0288;SAS_AF=0.0879;AA=C|||;VT=SNP
6	29705405	rs2743917	C	T	100	PASS	AC=1852;AF=0.369808;AN=5008;NS=2504;DP=17998;EAS_AF=0.4415;AMR_AF=0.3991;AFR_AF=0.3222;EUR_AF=0.4602;SAS_AF=0.2464;AA=C|||;VT=SNP
6	29705479	rs9258210	G	A	100	PASS	AC=606;AF=0.121006;AN=5008;NS=2504;DP=19157;EAS_AF=0.1319;AMR_AF=0.0879;AFR_AF=0.1702;EUR_AF=0.0497;SAS_AF=0.1401;AA=G|||;VT=SNP
6	29705507	rs2517942	T	C	100	PASS	AC=2939;AF=0.586861;AN=5008;NS=2504;DP=19476;EAS_AF=0.7321;AMR_AF=0.5447;AFR_AF=0.5454;EUR_AF=0.5755;SAS_AF=0.5348;AA=C|||;VT=SNP
6	29705659	rs2523393	A	G	100	PASS	AC=1852;AF=0.369808;AN=5008;NS=2504;DP=18766;EAS_AF=0.4415;AMR_AF=0.3991;AFR_AF=0.3222;EUR_AF=0.4602;SAS_AF=0.2464;AA=G|||;VT=SNP
6	29705688	rs2735051	G	A	100	PASS	AC=1788;AF=0.357029;AN=5008;NS=2504;DP=18394;EAS_AF=0.4355;AMR_AF=0.366;AFR_AF=0.3169;EUR_AF=0.4463;SAS_AF=0.2321;AA=G|||;VT=SNP
6	29705772	rs1736911	T	C	100	PASS	AC=4614;AF=0.921326;AN=5008;NS=2504;DP=18983;EAS_AF=0.9841;AMR_AF=0.9078;AFR_AF=0.9387;EUR_AF=0.827;SAS_AF=0.9397;AA=C|||;VT=SNP
6	29705810	rs2523392	A	G	100	PASS	AC=2939;AF=0.586861;AN=5008;NS=2504;DP=21183;EAS_AF=0.7321;AMR_AF=0.5447;AFR_AF=0.5454;EUR_AF=0.5755;SAS_AF=0.5348;AA=a|||;VT=SNP
6	29705824	rs1736910	T	G	100	PASS	AC=4356;AF=0.869808;AN=5008;NS=2504;DP=21600;EAS_AF=0.9831;AMR_AF=0.8761;AFR_AF=0.7829;EUR_AF=0.8022;SAS_AF=0.9356;AA=G|||;VT=SNP
6	29706049	rs2523391	G	C	100	PASS	AC=1852;AF=0.369808;AN=5008;NS=2504;DP=18277;EAS_AF=0.4415;AMR_AF=0.3991;AFR_AF=0.3222;EUR_AF=0.4602;SAS_AF=0.2464;AA=G|||;VT=SNP
6	29706050	rs2523390	G	A	100	PASS	AC=474;AF=0.0946486;AN=5008;NS=2504;DP=18288;EAS_AF=0.0417;AMR_AF=0.1282;AFR_AF=0.0628;EUR_AF=0.1789;SAS_AF=0.0818;AA=G|||;VT=SNP
6	29706128	rs2523389	G	C	100	PASS	AC=1853;AF=0.370008;AN=5008;NS=2504;DP=17860;EAS_AF=0.4425;AMR_AF=0.3991;AFR_AF=0.3222;EUR_AF=0.4602;SAS_AF=0.2464;AA=G|||;VT=SNP
6	29706180	rs9258211	G	A	100	PASS	AC=1089;AF=0.217452;AN=5008;NS=2504;DP=19424;EAS_AF=0.2917;AMR_AF=0.147;AFR_AF=0.2231;EUR_AF=0.1153;SAS_AF=0.2883;AA=G|||;VT=SNP
6	29706226	rs9258212	T	C	100	PASS	AC=1087;AF=0.217053;AN=5008;NS=2504;DP=21589;EAS_AF=0.2907;AMR_AF=0.1455;AFR_AF=0.2231;EUR_AF=0.1153;SAS_AF=0.2883;AA=C|||;VT=SNP
6	29706228	rs116285139	A	G	100	PASS	AC=84;AF=0.0167732;AN=5008;NS=2504;DP=21693;EAS_AF=0.006;AMR_AF=0.0346;AFR_AF=0.0083;EUR_AF=0.0179;SAS_AF=0.0256;AA=A|||;VT=SNP
6	29706277	rs2844831	T	C	100	PASS	AC=1852;AF=0.369808;AN=5008;NS=2504;DP=20696;EAS_AF=0.4415;AMR_AF=0.3991;AFR_AF=0.3222;EUR_AF=0.4602;SAS_AF=0.2464;AA=T|||;VT=SNP
6	29706372	rs142867641	C	T	100	PASS	AC=64;AF=0.0127796;AN=5008;NS=2504;DP=20006;EAS_AF=0.006;AMR_AF=0.0331;AFR_AF=0.0053;EUR_AF=0.0139;SAS_AF=0.0143;AA=C|||;VT=SNP
6	29706691	rs9258213	T	C	100	PASS	AC=606;AF=0.121006;AN=5008;NS=2504;DP=20494;EAS_AF=0.1319;AMR_AF=0.0879;AFR_AF=0.1702;EUR_AF=0.0497;SAS_AF=0.1401;AA=T|||;VT=SNP
6	29706793	rs929160	A	T	100	PASS	AC=1418;AF=0.283147;AN=5008;NS=2504;DP=21300;EAS_AF=0.252;AMR_AF=0.3314;AFR_AF=0.2375;EUR_AF=0.2266;SAS_AF=0.4008;AA=A|||;VT=SNP
6	29706889	rs929159	T	C	100	PASS	AC=1417;AF=0.282947;AN=5008;NS=2504;DP=20969;EAS_AF=0.251;AMR_AF=0.3314;AFR_AF=0.2375;EUR_AF=0.2266;SAS_AF=0.4008;AA=T|||;VT=SNP
6	29706900	rs929158	G	A	100	PASS	AC=1417;AF=0.282947;AN=5008;NS=2504;DP=20553;EAS_AF=0.251;AMR_AF=0.3314;AFR_AF=0.2375;EUR_AF=0.2266;SAS_AF=0.4008;AA=G|||;VT=SNP
6	29706933	rs932338	A	G	100	PASS	AC=4356;AF=0.869808;AN=5008;NS=2504;DP=19842;EAS_AF=0.9831;AMR_AF=0.8761;AFR_AF=0.7829;EUR_AF=0.8022;SAS_AF=0.9356;AA=G|||;VT=SNP
6	29707043	rs9258214	G	A	100	PASS	AC=1087;AF=0.217053;AN=5008;NS=2504;DP=18200;EAS_AF=0.2907;AMR_AF=0.1455;AFR_AF=0.2231;EUR_AF=0.1153;SAS_AF=0.2883;AA=G|||;VT=SNP
6	29707050	rs4713239	G	A	100	PASS	AC=1137;AF=0.227037;AN=5008;NS=2504;DP=17996;EAS_AF=0.3859;AMR_AF=0.2161;AFR_AF=0.1884;EUR_AF=0.2594;SAS_AF=0.09;AA=G|||;VT=SNP
6	29707267	rs1633096	G	T	100	PASS	AC=1399;AF=0.279353;AN=5008;NS=2504;DP=20130;EAS_AF=0.251;AMR_AF=0.3314;AFR_AF=0.2375;EUR_AF=0.2117;SAS_AF=0.3978;AA=G|||;VT=SNP
6	29707307	rs9258215	A	G	100	PASS	AC=1087;AF=0.217053;AN=5008;NS=2504;DP=18835;EAS_AF=0.2907;AMR_AF=0.1455;AFR_AF=0.2231;EUR_AF=0.1153;SAS_AF=0.2883;AA=A|||;VT=SNP
6	29707523	rs62391833	T	C	100	PASS	AC=380;AF=0.0758786;AN=5008;NS=2504;DP=16005;EAS_AF=0.1567;AMR_AF=0.0375;AFR_AF=0.0008;EUR_AF=0.0586;SAS_AF=0.1391;AA=T|||;VT=SNP
6	29707530	rs9258216	C	T	100	PASS	AC=1087;AF=0.217053;AN=5008;NS=2504;DP=16507;EAS_AF=0.2907;AMR_AF=0.1455;AFR_AF=0.2231;EUR_AF=0.1153;SAS_AF=0.2883;AA=C|||;VT=SNP
6	29707546	rs2844830	G	A	100	PASS	AC=1852;AF=0.369808;AN=5008;NS=2504;DP=17195;EAS_AF=0.4415;AMR_AF=0.3991;AFR_AF=0.3222;EUR_AF=0.4602;SAS_AF=0.2464;AA=G|||;VT=SNP
6	29707660	rs9258217	C	T	100	PASS	AC=1088;AF=0.217252;AN=5008;NS=2504;DP=20872;EAS_AF=0.2907;AMR_AF=0.1455;AFR_AF=0.2231;EUR_AF=0.1163;SAS_AF=0.2883;AA=C|||;VT=SNP
6	29707661	rs1736905	A	G	100	PASS	AC=2505;AF=0.5002;AN=5008;NS=2504;DP=20857;EAS_AF=0.5417;AMR_AF=0.4769;AFR_AF=0.4607;EUR_AF=0.3429;SAS_AF=0.6892;AA=A|||;VT=SNP
6	29707704	rs2523388	G	A	100	PASS	AC=1852;AF=0.369808;AN=5008;NS=2504;DP=20526;EAS_AF=0.4415;AMR_AF=0.3991;AFR_AF=0.3222;EUR_AF=0.4602;SAS_AF=0.2464;AA=G|||;VT=SNP
6	29707890	rs146840734	T	C	100	PASS	AC=110;AF=0.0219649;AN=5008;NS=2504;DP=17898;EAS_AF=0.0089;AMR_AF=0.0432;AFR_AF=0;EUR_AF=0.0199;SAS_AF=0.0521;AA=T|||;VT=SNP
6	29708028	rs9258218	G	A	100	PASS	AC=1087;AF=0.217053;AN=5008;NS=2504;DP=18050;EAS_AF=0.2907;AMR_AF=0.1455;AFR_AF=0.2231;EUR_AF=0.1153;SAS_AF=0.2883;AA=G|||;VT=SNP
6	29708090	rs2523387	G	A	100	PASS	AC=1852;AF=0.369808;AN=5008;NS=2504;DP=18369;EAS_AF=0.4415;AMR_AF=0.3991;AFR_AF=0.3222;EUR_AF=0.4602;SAS_AF=0.2464;AA=G|||;VT=SNP
6	29708222	rs1610603	T	C	100	PASS	AC=4355;AF=0.869609;AN=5008;NS=2504;DP=21944;EAS_AF=0.9831;AMR_AF=0.8761;AFR_AF=0.7829;EUR_AF=0.8022;SAS_AF=0.9346;AA=C|||;VT=SNP
6	29708417	rs2517941	C	G	100	PASS	AC=521;AF=0.104034;AN=5008;NS=2504;DP=17950;EAS_AF=0.0407;AMR_AF=0.1441;AFR_AF=0.0862;EUR_AF=0.1849;SAS_AF=0.0818;AA=C|||;VT=SNP
6	29708466	rs17178441	C	T	100	PASS	AC=361;AF=0.0720847;AN=5008;NS=2504;DP=18794;EAS_AF=0.0089;AMR_AF=0.0735;AFR_AF=0.1551;EUR_AF=0.0408;SAS_AF=0.0562;AA=C|||;VT=SNP
6	29708484	rs1610604	A	C	100	PASS	AC=4356;AF=0.869808;AN=5008;NS=2504;DP=18754;EAS_AF=0.9831;AMR_AF=0.8761;AFR_AF=0.7829;EUR_AF=0.8022;SAS_AF=0.9356;AA=C|||;VT=SNP
6	29708522	rs4143366	C	T	100	PASS	AC=381;AF=0.0760783;AN=5008;NS=2504;DP=20492;EAS_AF=0.1567;AMR_AF=0.0375;AFR_AF=0.0015;EUR_AF=0.0586;SAS_AF=0.1391;AA=C|||;VT=SNP
6	29708523	rs1610605	C	T	100	PASS	AC=4357;AF=0.870008;AN=5008;NS=2504;DP=20484;EAS_AF=0.9831;AMR_AF=0.8761;AFR_AF=0.7837;EUR_AF=0.8022;SAS_AF=0.9356;AA=T|||;VT=SNP
6	29708728	rs1610607	G	T	100	PASS	AC=4356;AF=0.869808;AN=5008;NS=2504;DP=22088;EAS_AF=0.9831;AMR_AF=0.8761;AFR_AF=0.7829;EUR_AF=0.8022;SAS_AF=0.9356;AA=T|||;VT=SNP
6	29708978	rs2844847	T	C	100	PASS	AC=2939;AF=0.586861;AN=5008;NS=2504;DP=17289;EAS_AF=0.7321;AMR_AF=0.5447;AFR_AF=0.5454;EUR_AF=0.5755;SAS_AF=0.5348;AA=T|||;VT=SNP
6	29709019	rs932341	G	C	100	PASS	AC=4357;AF=0.870008;AN=5008;NS=2504;DP=17726;EAS_AF=0.9831;AMR_AF=0.8761;AFR_AF=0.7829;EUR_AF=0.8032;SAS_AF=0.9356;AA=C|||;VT=SNP
6	29709234	rs2743951	C	T	100	PASS	AC=1903;AF=0.379992;AN=5008;NS=2504;DP=16692;EAS_AF=0.4425;AMR_AF=0.4409;AFR_AF=0.3222;EUR_AF=0.4632;SAS_AF=0.2648;AA=C|||;VT=SNP
6	29709286	rs2743950	C	T	100	PASS	AC=521;AF=0.104034;AN=5008;NS=2504;DP=16047;EAS_AF=0.0407;AMR_AF=0.1441;AFR_AF=0.0862;EUR_AF=0.1849;SAS_AF=0.0818;AA=C|||;VT=SNP
6	29709407	rs1610608	T	C	100	PASS	AC=1417;AF=0.282947;AN=5008;NS=2504;DP=17802;EAS_AF=0.251;AMR_AF=0.3314;AFR_AF=0.2375;EUR_AF=0.2266;SAS_AF=0.4008;AA=T|||;VT=SNP
6	29709636	rs909735	C	G	100	PASS	AC=4356;AF=0.869808;AN=5008;NS=2504;DP=17290;EAS_AF=0.9831;AMR_AF=0.8761;AFR_AF=0.7829;EUR_AF=0.8022;SAS_AF=0.9356;AA=G|||;VT=SNP
6	29709714	rs28721574	A	G	100	PASS	AC=75;AF=0.014976;AN=5008;NS=2504;DP=20378;EAS_AF=0;AMR_AF=0.0231;AFR_AF=0;EUR_AF=0.0557;SAS_AF=0.0031;AA=A|||;VT=SNP
6	29709734	rs2517939	C	T	100	PASS	AC=1789;AF=0.357228;AN=5008;NS=2504;DP=20007;EAS_AF=0.4355;AMR_AF=0.366;AFR_AF=0.3169;EUR_AF=0.4463;SAS_AF=0.2331;AA=C|||;VT=SNP
6	29709794	rs885944	C	T	100	PASS	AC=1418;AF=0.283147;AN=5008;NS=2504;DP=18874;EAS_AF=0.251;AMR_AF=0.3314;AFR_AF=0.2375;EUR_AF=0.2266;SAS_AF=0.4018;AA=C|||;VT=SNP
6	29709812	rs885943	C	T	100	PASS	AC=1417;AF=0.282947;AN=5008;NS=2504;DP=19741;EAS_AF=0.251;AMR_AF=0.3314;AFR_AF=0.2375;EUR_AF=0.2266;SAS_AF=0.4008;AA=C|||;VT=SNP
6	29709840	rs2517938	T	C	100	PASS	AC=602;AF=0.120208;AN=5008;NS=2504;DP=19305;EAS_AF=0.0407;AMR_AF=0.1585;AFR_AF=0.1316;EUR_AF=0.1948;SAS_AF=0.0828;AA=T|||;VT=SNP
6	29709867	rs909732	A	G	100	PASS	AC=4357;AF=0.870008;AN=5008;NS=2504;DP=18413;EAS_AF=0.9831;AMR_AF=0.8761;AFR_AF=0.7837;EUR_AF=0.8022;SAS_AF=0.9356;AA=G|||;VT=SNP
6	29709949	rs885942	C	T	100	PASS	AC=1418;AF=0.283147;AN=5008;NS=2504;DP=18631;EAS_AF=0.251;AMR_AF=0.3314;AFR_AF=0.2383;EUR_AF=0.2266;SAS_AF=0.4008;AA=C|||;VT=SNP
6	29710026	rs147991173	G	A	100	PASS	AC=5;AF=0.000998403;AN=5008;NS=2504;DP=19423;EAS_AF=0;AMR_AF=0;AFR_AF=0.0008;EUR_AF=0.003;SAS_AF=0.001;AA=G|||;VT=SNP
6	29710102	rs116097941	T	C	100	PASS	AC=64;AF=0.0127796;AN=5008;NS=2504;DP=19687;EAS_AF=0.006;AMR_AF=0.0331;AFR_AF=0.0053;EUR_AF=0.0139;SAS_AF=0.0143;AA=T|||;VT=SNP
6	29710380	rs885941	C	T	100	PASS	AC=1797;AF=0.358826;AN=5008;NS=2504;DP=19911;EAS_AF=0.4077;AMR_AF=0.3689;AFR_AF=0.2383;EUR_AF=0.2853;SAS_AF=0.5399;AA=C|||;VT=SNP
6	29710567	rs115635977	C	G	100	PASS	AC=65;AF=0.0129792;AN=5008;NS=2504;DP=20578;EAS_AF=0.006;AMR_AF=0.0331;AFR_AF=0.0053;EUR_AF=0.0149;SAS_AF=0.0143;AA=C|||;VT=SNP
6	29710628	rs730858	G	A	100	PASS	AC=521;AF=0.104034;AN=5008;NS=2504;DP=22100;EAS_AF=0.0407;AMR_AF=0.1441;AFR_AF=0.0862;EUR_AF=0.1849;SAS_AF=0.0818;AA=G|||;VT=SNP
6	29710726	rs4713240	A	G	100	PASS	AC=1266;AF=0.252796;AN=5008;NS=2504;DP=22416;EAS_AF=0.3948;AMR_AF=0.2219;AFR_AF=0.23;EUR_AF=0.2614;SAS_AF=0.1503;AA=A|||;VT=SNP
6	29710831	rs1610612	G	A	100	PASS	AC=1418;AF=0.283147;AN=5008;NS=2504;DP=18988;EAS_AF=0.251;AMR_AF=0.3314;AFR_AF=0.2383;EUR_AF=0.2266;SAS_AF=0.4008;AA=G|||;VT=SNP
6	29710833	rs2076176	G	C	100	PASS	AC=1787;AF=0.356829;AN=5008;NS=2504;DP=18877;EAS_AF=0.4355;AMR_AF=0.366;AFR_AF=0.3162;EUR_AF=0.4463;SAS_AF=0.2321;AA=G|||;VT=SNP
6	29710963	rs1610613	T	C	100	PASS	AC=4355;AF=0.869609;AN=5008;NS=2504;DP=20035;EAS_AF=0.9831;AMR_AF=0.8761;AFR_AF=0.7829;EUR_AF=0.8022;SAS_AF=0.9346;AA=C|||;VT=SNP
6	29711005	rs147406187	C	A	100	PASS	AC=64;AF=0.0127796;AN=5008;NS=2504;DP=21068;EAS_AF=0.006;AMR_AF=0.0331;AFR_AF=0.0053;EUR_AF=0.0139;SAS_AF=0.0143;AA=C|||;VT=SNP
6	29711010	rs139199531	T	C	100	PASS	AC=64;AF=0.0127796;AN=5008;NS=2504;DP=21077;EAS_AF=0.006;AMR_AF=0.0331;AFR_AF=0.0053;EUR_AF=0.0139;SAS_AF=0.0143;AA=T|||;VT=SNP
6	29711041	rs9258220	C	T	100	PASS	AC=605;AF=0.120807;AN=5008;NS=2504;DP=20878;EAS_AF=0.1319;AMR_AF=0.0879;AFR_AF=0.1702;EUR_AF=0.0497;SAS_AF=0.1391;AA=C|||;VT=SNP
6	29711124	rs2743949	C	T	100	PASS	AC=1787;AF=0.356829;AN=5008;NS=2504;DP=19344;EAS_AF=0.4355;AMR_AF=0.366;AFR_AF=0.3162;EUR_AF=0.4463;SAS_AF=0.2321;AA=C|||;VT=SNP
6	29711173	rs947819	T	C	100	PASS	AC=1797;AF=0.358826;AN=5008;NS=2504;DP=17961;EAS_AF=0.4077;AMR_AF=0.3689;AFR_AF=0.2383;EUR_AF=0.2853;SAS_AF=0.5399;AA=C|||;VT=SNP
6	29711191	rs2743948	T	C	100	PASS	AC=1787;AF=0.356829;AN=5008;NS=2504;DP=17905;EAS_AF=0.4355;AMR_AF=0.366;AFR_AF=0.3162;EUR_AF=0.4463;SAS_AF=0.2321;AA=T|||;VT=SNP
6	29711234	rs114284711	T	C	100	PASS	AC=64;AF=0.0127796;AN=5008;NS=2504;DP=16740;EAS_AF=0.006;AMR_AF=0.0331;AFR_AF=0.0053;EUR_AF=0.0139;SAS_AF=0.0143;AA=T|||;VT=SNP
6	29711334	rs1610615	C	T	100	PASS	AC=1801;AF=0.359625;AN=5008;NS=2504;DP=16088;EAS_AF=0.4077;AMR_AF=0.3703;AFR_AF=0.2405;EUR_AF=0.2853;SAS_AF=0.5399;AA=C|||;VT=SNP
6	29711340	rs1610740	A	G	100	PASS	AC=4389;AF=0.876398;AN=5008;NS=2504;DP=16156;EAS_AF=0.9841;AMR_AF=0.8876;AFR_AF=0.795;EUR_AF=0.8101;SAS_AF=0.9356;AA=a|||;VT=SNP
6	29711362	rs760145	C	T	100	PASS	AC=2821;AF=0.563299;AN=5008;NS=2504;DP=16268;EAS_AF=0.5923;AMR_AF=0.6081;AFR_AF=0.3828;EUR_AF=0.5249;SAS_AF=0.7853;AA=C|||;VT=SNP
6	29711380	rs55792521	C	T	100	PASS	AC=380;AF=0.0758786;AN=5008;NS=2504;DP=17258;EAS_AF=0.1567;AMR_AF=0.0375;AFR_AF=0.0008;EUR_AF=0.0586;SAS_AF=0.1391;AA=C|||;VT=SNP
6	29711524	rs1610741	A	G	100	PASS	AC=2564;AF=0.511981;AN=5008;NS=2504;DP=17250;EAS_AF=0.5476;AMR_AF=0.5072;AFR_AF=0.4644;EUR_AF=0.3559;SAS_AF=0.7035;AA=a|||;VT=SNP
6	29711562	rs9258222	G	A	100	PASS	AC=648;AF=0.129393;AN=5008;NS=2504;DP=16152;EAS_AF=0.131;AMR_AF=0.0951;AFR_AF=0.2194;EUR_AF=0.0507;SAS_AF=0.1115;AA=G|||;VT=SNP
6	29711571	rs1610617	G	A	100	PASS	AC=1529;AF=0.305312;AN=5008;NS=2504;DP=15726;EAS_AF=0.2599;AMR_AF=0.3746;AFR_AF=0.239;EUR_AF=0.2465;SAS_AF=0.453;AA=G|||;VT=SNP
6	29711747	rs2523386	G	A	100	PASS	AC=440;AF=0.0878594;AN=5008;NS=2504;DP=17692;EAS_AF=0.0407;AMR_AF=0.1254;AFR_AF=0.0439;EUR_AF=0.174;SAS_AF=0.0808;AA=G|||;VT=SNP
6	29711844	rs146322550	T	G	100	PASS	AC=64;AF=0.0127796;AN=5008;NS=2504;DP=20153;EAS_AF=0.006;AMR_AF=0.0331;AFR_AF=0.0053;EUR_AF=0.0139;SAS_AF=0.0143;AA=T|||;VT=SNP
6	29712036	rs2844846	A	T	100	PASS	AC=1786;AF=0.356629;AN=5008;NS=2504;DP=19234;EAS_AF=0.4345;AMR_AF=0.3674;AFR_AF=0.3154;EUR_AF=0.4463;SAS_AF=0.2321;AA=A|||;VT=SNP
6	29712175	rs9258223	C	G	100	PASS	AC=1039;AF=0.207468;AN=5008;NS=2504;DP=20889;EAS_AF=0.2877;AMR_AF=0.134;AFR_AF=0.2284;EUR_AF=0.1083;SAS_AF=0.2505;AA=C|||;VT=SNP
6	29712256	rs9258224	G	A	100	PASS	AC=876;AF=0.17492;AN=5008;NS=2504;DP=22842;EAS_AF=0.2808;AMR_AF=0.0807;AFR_AF=0.171;EUR_AF=0.0885;SAS_AF=0.227;AA=G|||;VT=SNP
6	29712633	rs1613191	G	A	100	PASS	AC=38;AF=0.00758786;AN=5008;NS=2504;DP=17512;EAS_AF=0.001;AMR_AF=0.0029;AFR_AF=0;EUR_AF=0.0338;SAS_AF=0.001;AA=G|||;VT=SNP
6	29712704	rs9258225	A	G	100	PASS	AC=978;AF=0.195288;AN=5008;NS=2504;DP=19534;EAS_AF=0.2827;AMR_AF=0.1009;AFR_AF=0.2239;EUR_AF=0.0954;SAS_AF=0.2362;AA=A|||;VT=SNP
6	29712712	rs114652514	C	T	100	PASS	AC=64;AF=0.0127796;AN=5008;NS=2504;DP=19869;EAS_AF=0.006;AMR_AF=0.0331;AFR_AF=0.0053;EUR_AF=0.0139;SAS_AF=0.0143;AA=C|||;VT=SNP
6	29712759	rs2844845	T	A	100	PASS	AC=473;AF=0.0944489;AN=5008;NS=2504;DP=21195;EAS_AF=0.0407;AMR_AF=0.1282;AFR_AF=0.0628;EUR_AF=0.1789;SAS_AF=0.0818;AA=T|||;VT=SNP
6	29712866	rs1633091	T	C	100	PASS	AC=4344;AF=0.867412;AN=5008;NS=2504;DP=19386;EAS_AF=0.9831;AMR_AF=0.8718;AFR_AF=0.7769;EUR_AF=0.8012;SAS_AF=0.9356;AA=C|||;VT=SNP
6	29712878	rs116444931	G	A	100	PASS	AC=64;AF=0.0127796;AN=5008;NS=2504;DP=18927;EAS_AF=0.006;AMR_AF=0.0331;AFR_AF=0.0053;EUR_AF=0.0139;SAS_AF=0.0143;AA=G|||;VT=SNP
6	29712987	rs9258226	C	G	100	PASS	AC=1042;AF=0.208067;AN=5008;NS=2504;DP=17979;EAS_AF=0.2887;AMR_AF=0.134;AFR_AF=0.2292;EUR_AF=0.1093;SAS_AF=0.2505;AA=C|||;VT=SNP
6	29713036	rs2072894	C	T	100	PASS	AC=978;AF=0.195288;AN=5008;NS=2504;DP=18481;EAS_AF=0.2827;AMR_AF=0.1009;AFR_AF=0.2239;EUR_AF=0.0954;SAS_AF=0.2362;AA=C|||;VT=SNP
6	29713080	rs28359996	C	T	100	PASS	AC=83;AF=0.0165735;AN=5008;NS=2504;DP=18421;EAS_AF=0;AMR_AF=0.049;AFR_AF=0.0113;EUR_AF=0.0338;SAS_AF=0;AA=C|||;VT=SNP
6	29713122	rs111453592	C	T	100	PASS	AC=15;AF=0.00299521;AN=5008;NS=2504;DP=19129;EAS_AF=0;AMR_AF=0.0029;AFR_AF=0;EUR_AF=0.0129;SAS_AF=0;AA=C|||;VT=SNP
6	29713155	rs9258227	G	C	100	PASS	AC=1042;AF=0.208067;AN=5008;NS=2504;DP=20319;EAS_AF=0.2887;AMR_AF=0.134;AFR_AF=0.2292;EUR_AF=0.1093;SAS_AF=0.2505;AA=G|||;VT=SNP
6	29713273	rs1633090	G	T	100	PASS	AC=2048;AF=0.408946;AN=5008;NS=2504;DP=20519;EAS_AF=0.3006;AMR_AF=0.5187;AFR_AF=0.3238;EUR_AF=0.4314;SAS_AF=0.5348;AA=G|||;VT=SNP
6	29713370	rs2076175	G	A	100	PASS	AC=1136;AF=0.226837;AN=5008;NS=2504;DP=19266;EAS_AF=0.3859;AMR_AF=0.2176;AFR_AF=0.1868;EUR_AF=0.2594;SAS_AF=0.09;AA=G|||;VT=SNP
6	29713414	rs58121457	T	A	100	PASS	AC=251;AF=0.0501198;AN=5008;NS=2504;DP=19891;EAS_AF=0;AMR_AF=0.0303;AFR_AF=0.1551;EUR_AF=0.0209;SAS_AF=0.0041;AA=T|||;VT=SNP
6	29713429	rs2076174	C	T	100	PASS	AC=978;AF=0.195288;AN=5008;NS=2504;DP=20323;EAS_AF=0.2827;AMR_AF=0.1009;AFR_AF=0.2239;EUR_AF=0.0954;SAS_AF=0.2362;AA=C|||;VT=SNP
6	29713465	rs1633089	T	C	100	PASS	AC=3090;AF=0.617013;AN=5008;NS=2504;DP=21363;EAS_AF=0.5893;AMR_AF=0.6527;AFR_AF=0.553;EUR_AF=0.5408;SAS_AF=0.7853;AA=C|||;VT=SNP
6	29713580	rs1633088	T	C	100	PASS	AC=1283;AF=0.25619;AN=5008;NS=2504;DP=24302;EAS_AF=0.256;AMR_AF=0.3314;AFR_AF=0.1233;EUR_AF=0.2078;SAS_AF=0.4325;AA=T|||;VT=SNP
6	29713613	rs9258228	C	A	100	PASS	AC=1038;AF=0.207268;AN=5008;NS=2504;DP=24986;EAS_AF=0.2887;AMR_AF=0.134;AFR_AF=0.2262;EUR_AF=0.1093;SAS_AF=0.2505;AA=C|||;VT=SNP
6	29713616	rs9258229	G	A	100	PASS	AC=1039;AF=0.207468;AN=5008;NS=2504;DP=24843;EAS_AF=0.2887;AMR_AF=0.134;AFR_AF=0.2269;EUR_AF=0.1093;SAS_AF=0.2505;AA=G|||;VT=SNP
6	29713683	rs12662307	G	A	100	PASS	AC=64;AF=0.0127796;AN=5008;NS=2504;DP=21132;EAS_AF=0.006;AMR_AF=0.0331;AFR_AF=0.0053;EUR_AF=0.0139;SAS_AF=0.0143;AA=G|||;VT=SNP
6	29713762	rs12662282	C	T	100	PASS	AC=64;AF=0.0127796;AN=5008;NS=2504;DP=20189;EAS_AF=0.006;AMR_AF=0.0331;AFR_AF=0.0053;EUR_AF=0.0139;SAS_AF=0.0143;AA=C|||;VT=SNP
6	29713768	rs1737087	A	G	100	PASS	AC=4355;AF=0.869609;AN=5008;NS=2504;DP=20293;EAS_AF=0.9831;AMR_AF=0.8761;AFR_AF=0.7821;EUR_AF=0.8022;SAS_AF=0.9356;AA=G|||;VT=SNP
6	29713824	rs12665462	A	T	100	PASS	AC=64;AF=0.0127796;AN=5008;NS=2504;DP=21051;EAS_AF=0.006;AMR_AF=0.0331;AFR_AF=0.0053;EUR_AF=0.0139;SAS_AF=0.0143;AA=A|||;VT=SNP
6	29713926	rs2523385	G	A	100	PASS	AC=522;AF=0.104233;AN=5008;NS=2504;DP=21433;EAS_AF=0.0407;AMR_AF=0.1441;AFR_AF=0.087;EUR_AF=0.1849;SAS_AF=0.0818;AA=G|||;VT=SNP
6	29714060	rs1633087	G	A	100	PASS	AC=2048;AF=0.408946;AN=5008;NS=2504;DP=18863;EAS_AF=0.3006;AMR_AF=0.5187;AFR_AF=0.3238;EUR_AF=0.4314;SAS_AF=0.5348;AA=G|||;VT=SNP
6	29714413	rs1737086	C	A	100	PASS	AC=2048;AF=0.408946;AN=5008;NS=2504;DP=17539;EAS_AF=0.3006;AMR_AF=0.5187;AFR_AF=0.3238;EUR_AF=0.4314;SAS_AF=0.5348;AA=C|||;VT=SNP
6	29714557	rs9258236	T	C	100	PASS	AC=978;AF=0.195288;AN=5008;NS=2504;DP=16964;EAS_AF=0.2827;AMR_AF=0.1009;AFR_AF=0.2239;EUR_AF=0.0954;SAS_AF=0.2362;AA=T|||;VT=SNP
6	29714573	rs115015618	A	G	100	PASS	AC=64;AF=0.0127796;AN=5008;NS=2504;DP=17069;EAS_AF=0.006;AMR_AF=0.0331;AFR_AF=0.0053;EUR_AF=0.0139;SAS_AF=0.0143;AA=A|||;VT=SNP
6	29714639	rs56211519	A	C	100	PASS	AC=251;AF=0.0501198;AN=5008;NS=2504;DP=18387;EAS_AF=0;AMR_AF=0.0303;AFR_AF=0.1551;EUR_AF=0.0209;SAS_AF=0.0041;AA=A|||;VT=SNP
6	29714678	rs1625607	C	T	100	PASS	AC=4355;AF=0.869609;AN=5008;NS=2504;DP=18406;EAS_AF=0.9831;AMR_AF=0.8761;AFR_AF=0.7821;EUR_AF=0.8022;SAS_AF=0.9356;AA=T|||;VT=SNP
6	29714965	rs1623122	C	T	100	PASS	AC=3026;AF=0.604233;AN=5008;NS=2504;DP=17231;EAS_AF=0.5893;AMR_AF=0.6527;AFR_AF=0.553;EUR_AF=0.5398;SAS_AF=0.7209;AA=T|||;VT=SNP
6	29715062	rs1622228	C	T	100	PASS	AC=3026;AF=0.604233;AN=5008;NS=2504;DP=14298;EAS_AF=0.5893;AMR_AF=0.6527;AFR_AF=0.553;EUR_AF=0.5398;SAS_AF=0.7209;AA=C|||;VT=SNP
6	29715063	rs1622223	G	A	100	PASS	AC=1464;AF=0.292332;AN=5008;NS=2504;DP=14262;EAS_AF=0.2599;AMR_AF=0.3746;AFR_AF=0.2375;EUR_AF=0.2455;SAS_AF=0.3896;AA=G|||;VT=SNP
6	29715154	rs2015689	C	T	100	PASS	AC=521;AF=0.104034;AN=5008;NS=2504;DP=12741;EAS_AF=0.0407;AMR_AF=0.1441;AFR_AF=0.0862;EUR_AF=0.1839;SAS_AF=0.0828;AA=C|||;VT=SNP
6	29715332	rs34260811	C	A	100	PASS	AC=1201;AF=0.239816;AN=5008;NS=2504;DP=14541;EAS_AF=0.3859;AMR_AF=0.2176;AFR_AF=0.1868;EUR_AF=0.2604;SAS_AF=0.1554;AA=C|||;VT=SNP
6	29715721	rs6901686	G	A	100	PASS	AC=981;AF=0.195887;AN=5008;NS=2504;DP=17197;EAS_AF=0.2827;AMR_AF=0.1023;AFR_AF=0.2254;EUR_AF=0.0954;SAS_AF=0.2362;AA=g|||;VT=SNP
6	29715762	rs1633086	G	A	100	PASS	AC=1983;AF=0.395966;AN=5008;NS=2504;DP=16920;EAS_AF=0.3006;AMR_AF=0.5187;AFR_AF=0.3238;EUR_AF=0.4304;SAS_AF=0.4693;AA=g|||;VT=SNP
6	29715857	rs9258241	G	A	100	PASS	AC=982;AF=0.196086;AN=5008;NS=2504;DP=17903;EAS_AF=0.2827;AMR_AF=0.1023;AFR_AF=0.2247;EUR_AF=0.0974;SAS_AF=0.2362;AA=g|||;VT=SNP
6	29715997	rs1633085	T	C	100	PASS	AC=3029;AF=0.604832;AN=5008;NS=2504;DP=18777;EAS_AF=0.5893;AMR_AF=0.6542;AFR_AF=0.5545;EUR_AF=0.5408;SAS_AF=0.7198;AA=t|||;VT=SNP
6	29716146	rs9258242	G	A	100	PASS	AC=980;AF=0.195687;AN=5008;NS=2504;DP=15411;EAS_AF=0.2827;AMR_AF=0.1023;AFR_AF=0.2247;EUR_AF=0.0954;SAS_AF=0.2362;AA=g|||;VT=SNP
6	29716169	rs116662437	G	T	100	PASS	AC=63;AF=0.0125799;AN=5008;NS=2504;DP=15642;EAS_AF=0.006;AMR_AF=0.0317;AFR_AF=0.0053;EUR_AF=0.0139;SAS_AF=0.0143;AA=g|||;VT=SNP
6	29716207	rs6906587	C	G	100	PASS	AC=235;AF=0.0469249;AN=5008;NS=2504;DP=14811;EAS_AF=0.001;AMR_AF=0.0418;AFR_AF=0.1142;EUR_AF=0.0388;SAS_AF=0.0153;AA=c|||;VT=SNP
6	29716300	rs1633084	G	A	100	PASS	AC=3029;AF=0.604832;AN=5008;NS=2504;DP=14637;EAS_AF=0.5893;AMR_AF=0.6556;AFR_AF=0.5545;EUR_AF=0.5398;SAS_AF=0.7198;AA=g|||;VT=SNP
6	29716390	rs1737085	T	G	100	PASS	AC=3025;AF=0.604034;AN=5008;NS=2504;DP=16414;EAS_AF=0.5893;AMR_AF=0.6542;AFR_AF=0.5545;EUR_AF=0.5378;SAS_AF=0.7188;AA=N|||;VT=SNP
6	29716589	rs1633083	C	T	100	PASS	AC=1983;AF=0.395966;AN=5008;NS=2504;DP=7462;EAS_AF=0.3006;AMR_AF=0.5187;AFR_AF=0.3253;EUR_AF=0.4284;SAS_AF=0.4693;AA=c|||;VT=SNP
6	29716750	rs115897579	C	A	100	PASS	AC=64;AF=0.0127796;AN=5008;NS=2504;DP=14213;EAS_AF=0.006;AMR_AF=0.0331;AFR_AF=0.0053;EUR_AF=0.0139;SAS_AF=0.0143;AA=c|||;VT=SNP
6	29716805	rs114419664	G	C	100	PASS	AC=351;AF=0.0700879;AN=5008;NS=2504;DP=13864;EAS_AF=0.0119;AMR_AF=0.085;AFR_AF=0.1142;EUR_AF=0.0586;SAS_AF=0.0716;AA=g|||;VT=SNP
6	29716847	rs1633082	C	T	100	PASS	AC=1984;AF=0.396166;AN=5008;NS=2504;DP=12800;EAS_AF=0.3006;AMR_AF=0.5187;AFR_AF=0.326;EUR_AF=0.4284;SAS_AF=0.4693;AA=c|||;VT=SNP
6	29716872	rs117543560	C	T	100	PASS	AC=64;AF=0.0127796;AN=5008;NS=2504;DP=13132;EAS_AF=0.006;AMR_AF=0.0331;AFR_AF=0.0053;EUR_AF=0.0139;SAS_AF=0.0143;AA=c|||;VT=SNP
6	29716901	rs1633081	G	T	100	PASS	AC=1984;AF=0.396166;AN=5008;NS=2504;DP=13424;EAS_AF=0.3006;AMR_AF=0.5187;AFR_AF=0.3253;EUR_AF=0.4284;SAS_AF=0.4703;AA=g|||;VT=SNP
6	29717339	rs1737084	T	A	100	PASS	AC=4357;AF=0.870008;AN=5008;NS=2504;DP=18485;EAS_AF=0.9831;AMR_AF=0.8761;AFR_AF=0.7821;EUR_AF=0.8032;SAS_AF=0.9366;AA=N|||;VT=SNP
6	29717380	rs12665401	T	C	100	PASS	AC=1712;AF=0.341853;AN=5008;NS=2504;DP=19047;EAS_AF=0.5526;AMR_AF=0.2608;AFR_AF=0.2284;EUR_AF=0.3231;SAS_AF=0.3548;AA=t|||;VT=SNP
6	29717478	rs62391835	G	T	100	PASS	AC=381;AF=0.0760783;AN=5008;NS=2504;DP=18954;EAS_AF=0.1577;AMR_AF=0.0375;AFR_AF=0.0008;EUR_AF=0.0586;SAS_AF=0.1391;AA=g|||;VT=SNP
6	29717651	rs111602604	C	A	100	PASS	AC=234;AF=0.0467252;AN=5008;NS=2504;DP=22881;EAS_AF=0;AMR_AF=0.0259;AFR_AF=0.1467;EUR_AF=0.0189;SAS_AF=0.0031;AA=c|||;VT=SNP
6	29717811	rs1737083	A	G	100	PASS	AC=3027;AF=0.604433;AN=5008;NS=2504;DP=22793;EAS_AF=0.5893;AMR_AF=0.6527;AFR_AF=0.5545;EUR_AF=0.5388;SAS_AF=0.7209;AA=N|||;VT=SNP
6	29717826	rs1633080	C	T	100	PASS	AC=3027;AF=0.604433;AN=5008;NS=2504;DP=22356;EAS_AF=0.5893;AMR_AF=0.6527;AFR_AF=0.5545;EUR_AF=0.5388;SAS_AF=0.7209;AA=t|||;VT=SNP
6	29717902	rs1737082	C	G	100	PASS	AC=1975;AF=0.394369;AN=5008;NS=2504;DP=18016;EAS_AF=0.2937;AMR_AF=0.5173;AFR_AF=0.3245;EUR_AF=0.4294;SAS_AF=0.4693;AA=c|||;VT=SNP
6	29717911	rs28359997	G	A	100	PASS	AC=301;AF=0.0601038;AN=5008;NS=2504;DP=17411;EAS_AF=0.0268;AMR_AF=0.0807;AFR_AF=0.0802;EUR_AF=0.0586;SAS_AF=0.0542;AA=g|||;VT=SNP
6	29717980	rs733841	T	C	100	PASS	AC=4357;AF=0.870008;AN=5008;NS=2504;DP=19823;EAS_AF=0.9831;AMR_AF=0.8761;AFR_AF=0.7821;EUR_AF=0.8032;SAS_AF=0.9366;AA=N|||;VT=SNP
6	29718052	rs3873230	G	A	100	PASS	AC=248;AF=0.0495208;AN=5008;NS=2504;DP=20130;EAS_AF=0;AMR_AF=0.0303;AFR_AF=0.1543;EUR_AF=0.0199;SAS_AF=0.0031;AA=g|||;VT=SNP
6	29718094	rs733839	G	A	100	PASS	AC=1982;AF=0.395767;AN=5008;NS=2504;DP=20921;EAS_AF=0.2996;AMR_AF=0.5173;AFR_AF=0.3245;EUR_AF=0.4294;SAS_AF=0.4703;AA=g|||;VT=SNP
6	29718165	rs2517934	T	C	100	PASS	AC=519;AF=0.103634;AN=5008;NS=2504;DP=21706;EAS_AF=0.0407;AMR_AF=0.1427;AFR_AF=0.0885;EUR_AF=0.1819;SAS_AF=0.0808;AA=t|||;VT=SNP
6	29718220	rs4713242	G	A	100	PASS	AC=1394;AF=0.278355;AN=5008;NS=2504;DP=21140;EAS_AF=0.3998;AMR_AF=0.2565;AFR_AF=0.233;EUR_AF=0.2783;SAS_AF=0.2301;AA=g|||;VT=SNP
6	29718224	rs2517933	C	G	100	PASS	AC=519;AF=0.103634;AN=5008;NS=2504;DP=21339;EAS_AF=0.0407;AMR_AF=0.1427;AFR_AF=0.0885;EUR_AF=0.1819;SAS_AF=0.0808;AA=c|||;VT=SNP
6	29718282	rs733840	A	G	100	PASS	AC=4357;AF=0.870008;AN=5008;NS=2504;DP=21911;EAS_AF=0.9831;AMR_AF=0.8761;AFR_AF=0.7821;EUR_AF=0.8032;SAS_AF=0.9366;AA=N|||;VT=SNP
6	29718383	rs1610733	G	A	100	PASS	AC=3032;AF=0.605431;AN=5008;NS=2504;DP=19507;EAS_AF=0.5913;AMR_AF=0.6542;AFR_AF=0.5545;EUR_AF=0.5398;SAS_AF=0.7219;AA=a|||;VT=SNP
6	29718401	rs1610734	C	G	100	PASS	AC=3030;AF=0.605032;AN=5008;NS=2504;DP=19733;EAS_AF=0.5913;AMR_AF=0.6527;AFR_AF=0.5545;EUR_AF=0.5398;SAS_AF=0.7209;AA=g|||;VT=SNP
6	29718519	rs1610735	T	G	100	PASS	AC=1620;AF=0.323482;AN=5008;NS=2504;DP=20638;EAS_AF=0.2778;AMR_AF=0.389;AFR_AF=0.323;EUR_AF=0.2515;SAS_AF=0.3988;AA=t|||;VT=SNP
6	29718544	rs1610736	C	T	100	PASS	AC=3038;AF=0.606629;AN=5008;NS=2504;DP=20866;EAS_AF=0.5903;AMR_AF=0.6527;AFR_AF=0.5545;EUR_AF=0.5388;SAS_AF=0.7311;AA=t|||;VT=SNP
6	29718578	rs3823318	C	G	100	PASS	AC=820;AF=0.163738;AN=5008;NS=2504;DP=21352;EAS_AF=0.2659;AMR_AF=0.0793;AFR_AF=0.1384;EUR_AF=0.0915;SAS_AF=0.227;AA=c|||;VT=SNP
6	29718790	rs1610621	G	A	100	PASS	AC=1268;AF=0.253195;AN=5008;NS=2504;DP=17509;EAS_AF=0.2659;AMR_AF=0.304;AFR_AF=0.2088;EUR_AF=0.1928;SAS_AF=0.3262;AA=g|||;VT=SNP
6	29718955	rs55884048	G	A	100	PASS	AC=382;AF=0.076278;AN=5008;NS=2504;DP=18793;EAS_AF=0.1587;AMR_AF=0.0375;AFR_AF=0.0008;EUR_AF=0.0586;SAS_AF=0.1391;AA=N|||;VT=SNP
6	29719505	rs9258249	G	A	100	PASS	AC=321;AF=0.0640974;AN=5008;NS=2504;DP=15218;EAS_AF=0.1052;AMR_AF=0.0159;AFR_AF=0.0772;EUR_AF=0.0249;SAS_AF=0.0787;AA=g|||;VT=SNP
6	29719510	rs116507394	G	A	100	PASS	AC=70;AF=0.0139776;AN=5008;NS=2504;DP=15368;EAS_AF=0.006;AMR_AF=0.0418;AFR_AF=0.0053;EUR_AF=0.0139;SAS_AF=0.0143;AA=g|||;VT=SNP
6	29719521	rs1610622	C	T	100	PASS	AC=3028;AF=0.604633;AN=5008;NS=2504;DP=15378;EAS_AF=0.5903;AMR_AF=0.6527;AFR_AF=0.5545;EUR_AF=0.5388;SAS_AF=0.7209;AA=c|||;VT=SNP
6	29719561	rs909728	T	C	100	PASS	AC=3028;AF=0.604633;AN=5008;NS=2504;DP=17918;EAS_AF=0.5903;AMR_AF=0.6527;AFR_AF=0.5545;EUR_AF=0.5388;SAS_AF=0.7209;AA=N|||;VT=SNP
6	29719577	rs116068878	A	C	100	PASS	AC=460;AF=0.091853;AN=5008;NS=2504;DP=18679;EAS_AF=0.1845;AMR_AF=0.1138;AFR_AF=0.0045;EUR_AF=0.0527;SAS_AF=0.1391;AA=a|||;VT=SNP
6	29719868	rs114725386	G	A	100	PASS	AC=28;AF=0.00559105;AN=5008;NS=2504;DP=15905;EAS_AF=0;AMR_AF=0.0072;AFR_AF=0.0015;EUR_AF=0.0209;SAS_AF=0;AA=g|||;VT=SNP
6	29719899	rs909727	C	G	100	PASS	AC=4358;AF=0.870208;AN=5008;NS=2504;DP=15612;EAS_AF=0.9831;AMR_AF=0.8761;AFR_AF=0.7829;EUR_AF=0.8032;SAS_AF=0.9366;AA=c|||;VT=SNP
6	29719991	rs909726	T	C	100	PASS	AC=4358;AF=0.870208;AN=5008;NS=2504;DP=18217;EAS_AF=0.9831;AMR_AF=0.8761;AFR_AF=0.7829;EUR_AF=0.8032;SAS_AF=0.9366;AA=N|||;VT=SNP
6	29720162	rs1610737	C	A	100	PASS	AC=4360;AF=0.870607;AN=5008;NS=2504;DP=13137;EAS_AF=0.9831;AMR_AF=0.8761;AFR_AF=0.7829;EUR_AF=0.8052;SAS_AF=0.9366;AA=a|||;VT=SNP
6	29720175	rs17184883	C	T	100	PASS	AC=70;AF=0.0139776;AN=5008;NS=2504;DP=13227;EAS_AF=0.006;AMR_AF=0.0418;AFR_AF=0.0053;EUR_AF=0.0139;SAS_AF=0.0143;AA=c|||;VT=SNP
6	29720176	rs1610738	A	G	100	PASS	AC=4360;AF=0.870607;AN=5008;NS=2504;DP=13009;EAS_AF=0.9831;AMR_AF=0.8761;AFR_AF=0.7829;EUR_AF=0.8052;SAS_AF=0.9366;AA=a|||;VT=SNP
6	29720321	rs909725	T	C	100	PASS	AC=4356;AF=0.869808;AN=5008;NS=2504;DP=14918;EAS_AF=0.9831;AMR_AF=0.8761;AFR_AF=0.7814;EUR_AF=0.8032;SAS_AF=0.9366;AA=N|||;VT=SNP
6	29720328	rs909724	A	G	100	PASS	AC=4357;AF=0.870008;AN=5008;NS=2504;DP=14816;EAS_AF=0.9831;AMR_AF=0.8761;AFR_AF=0.7821;EUR_AF=0.8032;SAS_AF=0.9366;AA=N|||;VT=SNP
6	29720406	rs3888780	G	C	100	PASS	AC=438;AF=0.0874601;AN=5008;NS=2504;DP=13912;EAS_AF=0.1071;AMR_AF=0.0418;AFR_AF=0.1377;EUR_AF=0.0328;SAS_AF=0.0879;AA=g|||;VT=SNP
6	29720480	rs909723	T	C	100	PASS	AC=4357;AF=0.870008;AN=5008;NS=2504;DP=14695;EAS_AF=0.9831;AMR_AF=0.8761;AFR_AF=0.7821;EUR_AF=0.8032;SAS_AF=0.9366;AA=N|||;VT=SNP
6	29720604	rs1610623	A	G	100	PASS	AC=4357;AF=0.870008;AN=5008;NS=2504;DP=5729;EAS_AF=0.9831;AMR_AF=0.8761;AFR_AF=0.7821;EUR_AF=0.8032;SAS_AF=0.9366;AA=N|||;VT=SNP
6	29720726	rs17178518	A	G	100	PASS	AC=70;AF=0.0139776;AN=5008;NS=2504;DP=14980;EAS_AF=0.006;AMR_AF=0.0418;AFR_AF=0.0053;EUR_AF=0.0139;SAS_AF=0.0143;AA=a|||;VT=SNP
6	29720792	rs17178525	A	T	100	PASS	AC=103;AF=0.0205671;AN=5008;NS=2504;DP=13693;EAS_AF=0.0079;AMR_AF=0.0476;AFR_AF=0.0242;EUR_AF=0.0149;SAS_AF=0.0153;AA=a|||;VT=SNP
6	29720853	rs2743947	A	C	100	PASS	AC=512;AF=0.102236;AN=5008;NS=2504;DP=13986;EAS_AF=0.0407;AMR_AF=0.1412;AFR_AF=0.0885;EUR_AF=0.1819;SAS_AF=0.0746;AA=a|||;VT=SNP
6	29720961	rs4713243	C	G	100	PASS	AC=2219;AF=0.443091;AN=5008;NS=2504;DP=13006;EAS_AF=0.6647;AMR_AF=0.3444;AFR_AF=0.3714;EUR_AF=0.3698;SAS_AF=0.4571;AA=c|||;VT=SNP
6	29720997	rs1610624	G	A	100	PASS	AC=2137;AF=0.426717;AN=5008;NS=2504;DP=11850;EAS_AF=0.3185;AMR_AF=0.5317;AFR_AF=0.41;EUR_AF=0.4334;SAS_AF=0.4796;AA=g|||;VT=SNP
6	29721146	rs4713244	G	A	100	PASS	AC=1204;AF=0.240415;AN=5008;NS=2504;DP=10385;EAS_AF=0.3849;AMR_AF=0.219;AFR_AF=0.1876;EUR_AF=0.2624;SAS_AF=0.1554;AA=g|||;VT=SNP
6	29721305	rs2523407	C	G	100	PASS	AC=519;AF=0.103634;AN=5008;NS=2504;DP=14870;EAS_AF=0.0407;AMR_AF=0.1427;AFR_AF=0.0885;EUR_AF=0.1819;SAS_AF=0.0808;AA=c|||;VT=SNP
6	29721397	rs2394164	G	C	100	PASS	AC=1399;AF=0.279353;AN=5008;NS=2504;DP=14988;EAS_AF=0.3988;AMR_AF=0.2651;AFR_AF=0.233;EUR_AF=0.2783;SAS_AF=0.2301;AA=g|||;VT=SNP
6	29721415	rs1610625	A	G	100	PASS	AC=1619;AF=0.323283;AN=5008;NS=2504;DP=14817;EAS_AF=0.2778;AMR_AF=0.389;AFR_AF=0.3222;EUR_AF=0.2515;SAS_AF=0.3988;AA=a|||;VT=SNP
6	29721477	rs115956149	A	G	100	PASS	AC=110;AF=0.0219649;AN=5008;NS=2504;DP=15162;EAS_AF=0.0089;AMR_AF=0.0432;AFR_AF=0;EUR_AF=0.0199;SAS_AF=0.0521;AA=a|||;VT=SNP
6	29721518	rs1610626	A	C	100	PASS	AC=4357;AF=0.870008;AN=5008;NS=2504;DP=15303;EAS_AF=0.9831;AMR_AF=0.8761;AFR_AF=0.7821;EUR_AF=0.8032;SAS_AF=0.9366;AA=N|||;VT=SNP
6	29721532	rs9258253	A	C	100	PASS	AC=102;AF=0.0203674;AN=5008;NS=2504;DP=15302;EAS_AF=0.0278;AMR_AF=0.0115;AFR_AF=0.0091;EUR_AF=0.0209;SAS_AF=0.0337;AA=a|||;VT=SNP
6	29721627	rs1611292	G	T	100	PASS	AC=4609;AF=0.920327;AN=5008;NS=2504;DP=15965;EAS_AF=0.9831;AMR_AF=0.9092;AFR_AF=0.938;EUR_AF=0.8231;SAS_AF=0.9397;AA=t|||;VT=SNP
6	29721628	rs1611293	A	C	100	PASS	AC=4608;AF=0.920128;AN=5008;NS=2504;DP=16238;EAS_AF=0.9831;AMR_AF=0.9092;AFR_AF=0.9372;EUR_AF=0.8231;SAS_AF=0.9397;AA=N|||;VT=SNP
6	29721638	rs1611294	G	A	100	PASS	AC=4360;AF=0.870607;AN=5008;NS=2504;DP=16337;EAS_AF=0.9831;AMR_AF=0.879;AFR_AF=0.7829;EUR_AF=0.8032;SAS_AF=0.9366;AA=a|||;VT=SNP
6	29721738	rs1611296	T	A	100	PASS	AC=2138;AF=0.426917;AN=5008;NS=2504;DP=17290;EAS_AF=0.3194;AMR_AF=0.5317;AFR_AF=0.41;EUR_AF=0.4334;SAS_AF=0.4796;AA=t|||;VT=SNP
6	29721755	rs1611297	C	T	100	PASS	AC=4357;AF=0.870008;AN=5008;NS=2504;DP=16702;EAS_AF=0.9831;AMR_AF=0.8761;AFR_AF=0.7821;EUR_AF=0.8032;SAS_AF=0.9366;AA=t|||;VT=SNP
6	29722084	rs9258255	A	T	100	PASS	AC=471;AF=0.0940495;AN=5008;NS=2504;DP=12916;EAS_AF=0.0407;AMR_AF=0.1268;AFR_AF=0.0651;EUR_AF=0.1759;SAS_AF=0.0808;AA=a|||;VT=SNP
6	29722340	rs6933762	T	C	100	PASS	AC=4357;AF=0.870008;AN=5008;NS=2504;DP=14392;EAS_AF=0.9831;AMR_AF=0.8761;AFR_AF=0.7821;EUR_AF=0.8032;SAS_AF=0.9366;AA=N|||;VT=SNP
6	29722515	rs9391630	A	G	100	PASS	AC=845;AF=0.16873;AN=5008;NS=2504;DP=17235;EAS_AF=0.3403;AMR_AF=0.1513;AFR_AF=0.0219;EUR_AF=0.2356;SAS_AF=0.1339;AA=a|||;VT=SNP
6	29722597	rs2735050	T	C	100	PASS	AC=4357;AF=0.870008;AN=5008;NS=2504;DP=15942;EAS_AF=0.9831;AMR_AF=0.8761;AFR_AF=0.7821;EUR_AF=0.8032;SAS_AF=0.9366;AA=N|||;VT=SNP
6	29722751	rs9258258	A	T	100	PASS	AC=821;AF=0.163938;AN=5008;NS=2504;DP=17728;EAS_AF=0.2659;AMR_AF=0.0793;AFR_AF=0.1392;EUR_AF=0.0915;SAS_AF=0.227;AA=a|||;VT=SNP
6	29722994	rs115021230	G	C	100	PASS	AC=70;AF=0.0139776;AN=5008;NS=2504;DP=17680;EAS_AF=0.006;AMR_AF=0.0418;AFR_AF=0.0053;EUR_AF=0.0139;SAS_AF=0.0143;AA=g|||;VT=SNP
6	29723021	rs9258259	A	T	100	PASS	AC=821;AF=0.163938;AN=5008;NS=2504;DP=17929;EAS_AF=0.2659;AMR_AF=0.0793;AFR_AF=0.1392;EUR_AF=0.0915;SAS_AF=0.227;AA=a|||;VT=SNP
6	29723144	rs17438538	T	C	100	PASS	AC=71;AF=0.0141773;AN=5008;NS=2504;DP=19258;EAS_AF=0;AMR_AF=0.0476;AFR_AF=0.003;EUR_AF=0.0338;SAS_AF=0;AA=t|||;VT=SNP
6	29723161	rs9258260	C	T	100	PASS	AC=811;AF=0.161941;AN=5008;NS=2504;DP=19553;EAS_AF=0.2659;AMR_AF=0.0793;AFR_AF=0.1316;EUR_AF=0.0915;SAS_AF=0.227;AA=c|||;VT=SNP
6	29723298	rs1633076	C	T	100	PASS	AC=4357;AF=0.870008;AN=5008;NS=2504;DP=18943;EAS_AF=0.9831;AMR_AF=0.8761;AFR_AF=0.7821;EUR_AF=0.8032;SAS_AF=0.9366;AA=t|||;VT=SNP
6	29723360	rs62391842	T	C	100	PASS	AC=382;AF=0.076278;AN=5008;NS=2504;DP=19142;EAS_AF=0.1587;AMR_AF=0.0375;AFR_AF=0.0008;EUR_AF=0.0586;SAS_AF=0.1391;AA=t|||;VT=SNP
6	29723674	rs4947236	T	C	100	PASS	AC=2220;AF=0.443291;AN=5008;NS=2504;DP=17343;EAS_AF=0.6647;AMR_AF=0.3444;AFR_AF=0.3722;EUR_AF=0.3698;SAS_AF=0.4571;AA=t|||;VT=SNP
6	29723689	rs1737081	G	A	100	PASS	AC=4357;AF=0.870008;AN=5008;NS=2504;DP=16960;EAS_AF=0.9831;AMR_AF=0.8761;AFR_AF=0.7821;EUR_AF=0.8032;SAS_AF=0.9366;AA=a|||;VT=SNP
6	29723763	rs1633074	T	C	100	PASS	AC=4356;AF=0.869808;AN=5008;NS=2504;DP=14373;EAS_AF=0.9831;AMR_AF=0.8761;AFR_AF=0.7814;EUR_AF=0.8032;SAS_AF=0.9366;AA=N|||;VT=SNP
6	29723785	rs1474610	T	C	100	PASS	AC=4356;AF=0.869808;AN=5008;NS=2504;DP=13165;EAS_AF=0.9831;AMR_AF=0.8761;AFR_AF=0.7814;EUR_AF=0.8032;SAS_AF=0.9366;AA=N|||;VT=SNP
6	29723979	rs1737080	G	A	100	PASS	AC=2136;AF=0.426518;AN=5008;NS=2504;DP=11410;EAS_AF=0.3185;AMR_AF=0.5317;AFR_AF=0.4092;EUR_AF=0.4334;SAS_AF=0.4796;AA=g|||;VT=SNP
6	29724035	rs75524239	T	C	100	PASS	AC=819;AF=0.163538;AN=5008;NS=2504;DP=11678;EAS_AF=0.2569;AMR_AF=0.0807;AFR_AF=0.1399;EUR_AF=0.0944;SAS_AF=0.229;AA=-|||;VT=SNP
6	29724064	rs9258262	G	A	100	PASS	AC=823;AF=0.164337;AN=5008;NS=2504;DP=15042;EAS_AF=0.2659;AMR_AF=0.0793;AFR_AF=0.1399;EUR_AF=0.0915;SAS_AF=0.228;AA=g|||;VT=SNP
6	29724117	rs1633071	T	C	100	PASS	AC=4366;AF=0.871805;AN=5008;NS=2504;DP=17578;EAS_AF=0.9831;AMR_AF=0.8761;AFR_AF=0.7821;EUR_AF=0.8121;SAS_AF=0.9366;AA=N|||;VT=SNP
6	29724147	rs1633070	T	C	100	PASS	AC=4285;AF=0.855631;AN=5008;NS=2504;DP=16885;EAS_AF=0.9752;AMR_AF=0.8718;AFR_AF=0.7678;EUR_AF=0.8111;SAS_AF=0.8855;AA=N|||;VT=SNP
6	29724201	rs1633069	C	G	100	PASS	AC=4357;AF=0.870008;AN=5008;NS=2504;DP=15175;EAS_AF=0.9831;AMR_AF=0.8761;AFR_AF=0.7821;EUR_AF=0.8032;SAS_AF=0.9366;AA=c|||;VT=SNP
6	29724245	rs116583473	G	T	100	PASS	AC=70;AF=0.0139776;AN=5008;NS=2504;DP=14500;EAS_AF=0.006;AMR_AF=0.0418;AFR_AF=0.0053;EUR_AF=0.0139;SAS_AF=0.0143;AA=g|||;VT=SNP
6	29724310	rs1633068	T	C	100	PASS	AC=4356;AF=0.869808;AN=5008;NS=2504;DP=13240;EAS_AF=0.9831;AMR_AF=0.8761;AFR_AF=0.7814;EUR_AF=0.8032;SAS_AF=0.9366;AA=t|||;VT=SNP
6	29724367	rs1633066	C	G	100	PASS	AC=3535;AF=0.705871;AN=5008;NS=2504;DP=17630;EAS_AF=0.7173;AMR_AF=0.7968;AFR_AF=0.6422;EUR_AF=0.7117;SAS_AF=0.7096;AA=c|||;VT=SNP
6	29724514	rs62391843	A	T	100	PASS	AC=382;AF=0.076278;AN=5008;NS=2504;DP=19897;EAS_AF=0.1587;AMR_AF=0.0375;AFR_AF=0.0008;EUR_AF=0.0586;SAS_AF=0.1391;AA=a|||;VT=SNP
6	29724745	rs1737079	G	A	100	PASS	AC=4357;AF=0.870008;AN=5008;NS=2504;DP=20741;EAS_AF=0.9831;AMR_AF=0.8761;AFR_AF=0.7821;EUR_AF=0.8032;SAS_AF=0.9366;AA=g|||;VT=SNP
6	29724939	rs1737078	G	T	100	PASS	AC=2136;AF=0.426518;AN=5008;NS=2504;DP=20897;EAS_AF=0.3185;AMR_AF=0.5317;AFR_AF=0.4092;EUR_AF=0.4334;SAS_AF=0.4796;AA=t|||;VT=SNP
6	29725009	rs56314023	G	A	100	PASS	AC=194;AF=0.038738;AN=5008;NS=2504;DP=20500;EAS_AF=0.0149;AMR_AF=0.0259;AFR_AF=0.1067;EUR_AF=0.0129;SAS_AF=0.0072;AA=g|||;VT=SNP
6	29725013	rs115938232	A	G	100	PASS	AC=254;AF=0.0507188;AN=5008;NS=2504;DP=20575;EAS_AF=0.0169;AMR_AF=0.0317;AFR_AF=0.0038;EUR_AF=0.0507;SAS_AF=0.1626;AA=a|||;VT=SNP
6	29725064	rs9258265	T	A	100	PASS	AC=822;AF=0.164137;AN=5008;NS=2504;DP=21488;EAS_AF=0.2659;AMR_AF=0.0793;AFR_AF=0.1399;EUR_AF=0.0915;SAS_AF=0.227;AA=t|||;VT=SNP
6	29725294	rs73747624	C	T	100	PASS	AC=320;AF=0.0638978;AN=5008;NS=2504;DP=20537;EAS_AF=0.006;AMR_AF=0.072;AFR_AF=0.1604;EUR_AF=0.0338;SAS_AF=0.0184;AA=t|||;VT=SNP
6	29725295	rs1737077	G	T	100	PASS	AC=1137;AF=0.227037;AN=5008;NS=2504;DP=20476;EAS_AF=0.248;AMR_AF=0.2911;AFR_AF=0.1392;EUR_AF=0.1899;SAS_AF=0.317;AA=g|||;VT=SNP
6	29725321	rs1737076	A	G	100	PASS	AC=2135;AF=0.426318;AN=5008;NS=2504;DP=20903;EAS_AF=0.3185;AMR_AF=0.5317;AFR_AF=0.4092;EUR_AF=0.4334;SAS_AF=0.4785;AA=a|||;VT=SNP
6	29725452	rs9258266	C	T	100	PASS	AC=440;AF=0.0878594;AN=5008;NS=2504;DP=22996;EAS_AF=0.1071;AMR_AF=0.0418;AFR_AF=0.1392;EUR_AF=0.0328;SAS_AF=0.0879;AA=c|||;VT=SNP
6	29725598	rs1626636	G	A	100	PASS	AC=4357;AF=0.870008;AN=5008;NS=2504;DP=22706;EAS_AF=0.9831;AMR_AF=0.8761;AFR_AF=0.7821;EUR_AF=0.8032;SAS_AF=0.9366;AA=a|||;VT=SNP
6	29725721	rs1633065	C	T	100	PASS	AC=1618;AF=0.323083;AN=5008;NS=2504;DP=19668;EAS_AF=0.2778;AMR_AF=0.389;AFR_AF=0.3215;EUR_AF=0.2515;SAS_AF=0.3988;AA=c|||;VT=SNP
6	29725724	rs1625695	T	A	100	PASS	AC=2136;AF=0.426518;AN=5008;NS=2504;DP=19743;EAS_AF=0.3185;AMR_AF=0.5317;AFR_AF=0.4092;EUR_AF=0.4334;SAS_AF=0.4796;AA=t|||;VT=SNP
6	29725898	rs3131858	T	C	100	PASS	AC=4357;AF=0.870008;AN=5008;NS=2504;DP=15476;EAS_AF=0.9831;AMR_AF=0.8761;AFR_AF=0.7821;EUR_AF=0.8032;SAS_AF=0.9366;AA=N|||;VT=SNP
6	29726015	rs1633064	A	G	100	PASS	AC=4357;AF=0.870008;AN=5008;NS=2504;DP=20518;EAS_AF=0.9831;AMR_AF=0.8761;AFR_AF=0.7821;EUR_AF=0.8032;SAS_AF=0.9366;AA=N|||;VT=SNP
6	29726046	rs1633063	C	T	100	PASS	AC=1138;AF=0.227236;AN=5008;NS=2504;DP=20308;EAS_AF=0.248;AMR_AF=0.2911;AFR_AF=0.1392;EUR_AF=0.1899;SAS_AF=0.318;AA=c|||;VT=SNP
6	29726169	rs6935107	C	T	100	PASS	AC=351;AF=0.0700879;AN=5008;NS=2504;DP=15795;EAS_AF=0.0119;AMR_AF=0.085;AFR_AF=0.1135;EUR_AF=0.0586;SAS_AF=0.0726;AA=c|||;VT=SNP
6	29726185	rs114671844	G	A	100	PASS	AC=42;AF=0.00838658;AN=5008;NS=2504;DP=15308;EAS_AF=0;AMR_AF=0.0216;AFR_AF=0.0061;EUR_AF=0.0159;SAS_AF=0.0031;AA=g|||;VT=SNP
6	29726196	rs1633062	T	C	100	PASS	AC=4357;AF=0.870008;AN=5008;NS=2504;DP=15118;EAS_AF=0.9831;AMR_AF=0.8761;AFR_AF=0.7821;EUR_AF=0.8032;SAS_AF=0.9366;AA=N|||;VT=SNP
6	29726423	rs1633061	C	T	100	PASS	AC=4357;AF=0.870008;AN=5008;NS=2504;DP=18641;EAS_AF=0.9831;AMR_AF=0.8761;AFR_AF=0.7821;EUR_AF=0.8032;SAS_AF=0.9366;AA=t|||;VT=SNP
6	29726475	rs1633060	A	G	100	PASS	AC=4357;AF=0.870008;AN=5008;NS=2504;DP=17835;EAS_AF=0.9831;AMR_AF=0.8761;AFR_AF=0.7821;EUR_AF=0.8032;SAS_AF=0.9366;AA=N|||;VT=SNP
6	29726550	rs1633059	C	T	100	PASS	AC=2518;AF=0.502796;AN=5008;NS=2504;DP=17656;EAS_AF=0.4772;AMR_AF=0.5692;AFR_AF=0.41;EUR_AF=0.492;SAS_AF=0.6186;AA=c|||;VT=SNP
6	29726712	rs1737075	C	A	100	PASS	AC=4357;AF=0.870008;AN=5008;NS=2504;DP=18433;EAS_AF=0.9831;AMR_AF=0.8761;AFR_AF=0.7821;EUR_AF=0.8032;SAS_AF=0.9366;AA=c|||;VT=SNP
6	29726761	rs1633058	T	C	100	PASS	AC=4357;AF=0.870008;AN=5008;NS=2504;DP=20230;EAS_AF=0.9831;AMR_AF=0.8761;AFR_AF=0.7821;EUR_AF=0.8032;SAS_AF=0.9366;AA=N|||;VT=SNP
6	29726777	rs115344325	C	G	100	PASS	AC=70;AF=0.0139776;AN=5008;NS=2504;DP=20650;EAS_AF=0.006;AMR_AF=0.0418;AFR_AF=0.0053;EUR_AF=0.0139;SAS_AF=0.0143;AA=c|||;VT=SNP
6	29727023	rs1633057	A	G	100	PASS	AC=4350;AF=0.86861;AN=5008;NS=2504;DP=18199;EAS_AF=0.9831;AMR_AF=0.8761;AFR_AF=0.7821;EUR_AF=0.8032;SAS_AF=0.9294;AA=a|||;VT=SNP
6	29727092	rs1633056	T	C	100	PASS	AC=4357;AF=0.870008;AN=5008;NS=2504;DP=19992;EAS_AF=0.9831;AMR_AF=0.8761;AFR_AF=0.7821;EUR_AF=0.8032;SAS_AF=0.9366;AA=N|||;VT=SNP
6	29727100	rs1737074	G	C	100	PASS	AC=4359;AF=0.870407;AN=5008;NS=2504;DP=20198;EAS_AF=0.9831;AMR_AF=0.8761;AFR_AF=0.7837;EUR_AF=0.8032;SAS_AF=0.9366;AA=N|||;VT=SNP
6	29727760	rs17178532	G	C	100	PASS	AC=70;AF=0.0139776;AN=5008;NS=2504;DP=20153;EAS_AF=0.006;AMR_AF=0.0418;AFR_AF=0.0053;EUR_AF=0.0139;SAS_AF=0.0143;AA=N|||;VT=SNP
6	29727815	rs9258271	T	C	100	PASS	AC=323;AF=0.0644968;AN=5008;NS=2504;DP=19831;EAS_AF=0.1052;AMR_AF=0.0159;AFR_AF=0.0787;EUR_AF=0.0249;SAS_AF=0.0787;AA=N|||;VT=SNP
6	29727954	rs16867712	T	C	100	PASS	AC=1205;AF=0.240615;AN=5008;NS=2504;DP=21410;EAS_AF=0.3859;AMR_AF=0.2176;AFR_AF=0.1868;EUR_AF=0.2634;SAS_AF=0.1564;AA=N|||;VT=SNP
6	29728057	rs1610627	G	T	100	PASS	AC=4357;AF=0.870008;AN=5008;NS=2504;DP=20486;EAS_AF=0.9831;AMR_AF=0.8761;AFR_AF=0.7821;EUR_AF=0.8032;SAS_AF=0.9366;AA=g|||;VT=SNP
6	29728209	rs113795410	C	A	100	PASS	AC=4357;AF=0.870008;AN=5008;NS=2504;DP=20187;EAS_AF=0.9831;AMR_AF=0.8761;AFR_AF=0.7821;EUR_AF=0.8032;SAS_AF=0.9366;AA=c|||;VT=SNP
6	29728243	rs1737073	G	C	100	PASS	AC=4357;AF=0.870008;AN=5008;NS=2504;DP=20779;EAS_AF=0.9831;AMR_AF=0.8761;AFR_AF=0.7821;EUR_AF=0.8032;SAS_AF=0.9366;AA=g|||;VT=SNP
6	29728259	rs1610727	G	A	100	PASS	AC=4356;AF=0.869808;AN=5008;NS=2504;DP=19997;EAS_AF=0.9831;AMR_AF=0.8761;AFR_AF=0.7814;EUR_AF=0.8032;SAS_AF=0.9366;AA=a|||;VT=SNP
6	29728308	rs1633055	A	T	100	PASS	AC=4357;AF=0.870008;AN=5008;NS=2504;DP=18957;EAS_AF=0.9831;AMR_AF=0.8761;AFR_AF=0.7821;EUR_AF=0.8032;SAS_AF=0.9366;AA=a|||;VT=SNP
6	29728570	rs1610629	G	T	100	PASS	AC=1108;AF=0.221246;AN=5008;NS=2504;DP=23085;EAS_AF=0.248;AMR_AF=0.281;AFR_AF=0.1218;EUR_AF=0.1899;SAS_AF=0.318;AA=g|||;VT=SNP
6	29728621	rs62391844	T	C	100	PASS	AC=380;AF=0.0758786;AN=5008;NS=2504;DP=20740;EAS_AF=0.1567;AMR_AF=0.0375;AFR_AF=0.0008;EUR_AF=0.0586;SAS_AF=0.1391;AA=t|||;VT=SNP
6	29728681	rs9258272	A	G	100	PASS	AC=822;AF=0.164137;AN=5008;NS=2504;DP=16732;EAS_AF=0.2659;AMR_AF=0.0807;AFR_AF=0.1392;EUR_AF=0.0915;SAS_AF=0.227;AA=a|||;VT=SNP
6	29728763	rs1611278	T	C	100	PASS	AC=4358;AF=0.870208;AN=5008;NS=2504;DP=16148;EAS_AF=0.9831;AMR_AF=0.8761;AFR_AF=0.7821;EUR_AF=0.8042;SAS_AF=0.9366;AA=N|||;VT=SNP
6	29728818	rs1611279	G	T	100	PASS	AC=4358;AF=0.870208;AN=5008;NS=2504;DP=17656;EAS_AF=0.9831;AMR_AF=0.8761;AFR_AF=0.7821;EUR_AF=0.8042;SAS_AF=0.9366;AA=g|||;VT=SNP
6	29729003	rs1610728	A	C	100	PASS	AC=4358;AF=0.870208;AN=5008;NS=2504;DP=20870;EAS_AF=0.9831;AMR_AF=0.8761;AFR_AF=0.7821;EUR_AF=0.8042;SAS_AF=0.9366;AA=-|||;VT=SNP
6	29729102	rs73398036	A	G	100	PASS	AC=512;AF=0.102236;AN=5008;NS=2504;DP=17459;EAS_AF=0.0298;AMR_AF=0.1081;AFR_AF=0.1997;EUR_AF=0.0626;SAS_AF=0.0818;AA=a|||;VT=SNP
6	29729286	rs1610630	C	T	100	PASS	AC=4355;AF=0.869609;AN=5008;NS=2504;DP=20212;EAS_AF=0.9831;AMR_AF=0.8761;AFR_AF=0.7806;EUR_AF=0.8042;SAS_AF=0.9356;AA=c|||;VT=SNP
6	29729350	rs9258273	A	G	100	PASS	AC=440;AF=0.0878594;AN=5008;NS=2504;DP=20767;EAS_AF=0.1071;AMR_AF=0.0432;AFR_AF=0.1384;EUR_AF=0.0328;SAS_AF=0.0879;AA=a|||;VT=SNP
6	29729606	rs1610631	C	G	100	PASS	AC=4373;AF=0.873203;AN=5008;NS=2504;DP=20257;EAS_AF=0.9831;AMR_AF=0.8876;AFR_AF=0.7837;EUR_AF=0.8072;SAS_AF=0.9387;AA=g|||;VT=SNP
6	29729612	rs1610632	T	C	100	PASS	AC=4373;AF=0.873203;AN=5008;NS=2504;DP=20502;EAS_AF=0.9831;AMR_AF=0.8876;AFR_AF=0.7837;EUR_AF=0.8072;SAS_AF=0.9387;AA=N|||;VT=SNP
6	29729817	rs9258274	G	A	100	PASS	AC=994;AF=0.198482;AN=5008;NS=2504;DP=17462;EAS_AF=0.2808;AMR_AF=0.1023;AFR_AF=0.2231;EUR_AF=0.0954;SAS_AF=0.2546;AA=g|||;VT=SNP
6	29729849	rs1633052	G	C	100	PASS	AC=4355;AF=0.869609;AN=5008;NS=2504;DP=18707;EAS_AF=0.9831;AMR_AF=0.8775;AFR_AF=0.7784;EUR_AF=0.8042;SAS_AF=0.9376;AA=g|||;VT=SNP
6	29729924	rs1610729	C	G	100	PASS	AC=1109;AF=0.221446;AN=5008;NS=2504;DP=21673;EAS_AF=0.25;AMR_AF=0.2781;AFR_AF=0.1233;EUR_AF=0.1899;SAS_AF=0.317;AA=c|||;VT=SNP
6	29730002	rs1611282	G	T	100	PASS	AC=3165;AF=0.631989;AN=5008;NS=2504;DP=21559;EAS_AF=0.7351;AMR_AF=0.5922;AFR_AF=0.5961;EUR_AF=0.6153;SAS_AF=0.6196;AA=g|||;VT=SNP
6	29730093	rs9500975	G	A	100	PASS	AC=511;AF=0.102037;AN=5008;NS=2504;DP=19544;EAS_AF=0.0298;AMR_AF=0.1081;AFR_AF=0.1989;EUR_AF=0.0626;SAS_AF=0.0818;AA=g|||;VT=SNP
6	29730095	rs9391660	A	G	100	PASS	AC=1319;AF=0.263379;AN=5008;NS=2504;DP=19463;EAS_AF=0.3909;AMR_AF=0.2233;AFR_AF=0.2247;EUR_AF=0.2644;SAS_AF=0.2117;AA=a|||;VT=SNP
6	29730128	rs1611283	G	A	100	PASS	AC=1015;AF=0.202676;AN=5008;NS=2504;DP=20419;EAS_AF=0.0704;AMR_AF=0.2507;AFR_AF=0.2867;EUR_AF=0.2435;SAS_AF=0.1493;AA=g|||;VT=SNP
6	29730160	rs1633051	G	A	100	PASS	AC=4355;AF=0.869609;AN=5008;NS=2504;DP=20889;EAS_AF=0.9831;AMR_AF=0.8761;AFR_AF=0.7784;EUR_AF=0.8052;SAS_AF=0.9376;AA=a|||;VT=SNP
6	29730185	rs1610633	G	A	100	PASS	AC=1107;AF=0.221046;AN=5008;NS=2504;DP=19625;EAS_AF=0.248;AMR_AF=0.2781;AFR_AF=0.1233;EUR_AF=0.1899;SAS_AF=0.317;AA=g|||;VT=SNP
6	29730194	rs116790382	A	C	100	PASS	AC=13;AF=0.00259585;AN=5008;NS=2504;DP=19736;EAS_AF=0;AMR_AF=0;AFR_AF=0;EUR_AF=0.0129;SAS_AF=0;AA=a|||;VT=SNP
6	29730353	rs1633050	T	G	100	PASS	AC=4356;AF=0.869808;AN=5008;NS=2504;DP=23828;EAS_AF=0.9831;AMR_AF=0.8761;AFR_AF=0.7784;EUR_AF=0.8052;SAS_AF=0.9387;AA=N|||;VT=SNP
6	29730358	rs1737071	T	C	100	PASS	AC=4610;AF=0.920527;AN=5008;NS=2504;DP=23678;EAS_AF=0.9831;AMR_AF=0.9063;AFR_AF=0.9372;EUR_AF=0.825;SAS_AF=0.9417;AA=N|||;VT=SNP
6	29730390	rs9500976	A	G	100	PASS	AC=117;AF=0.0233626;AN=5008;NS=2504;DP=23863;EAS_AF=0.003;AMR_AF=0.0331;AFR_AF=0.0197;EUR_AF=0.0408;SAS_AF=0.0245;AA=a|||;VT=SNP
6	29730504	rs9258275	A	G	100	PASS	AC=2234;AF=0.446086;AN=5008;NS=2504;DP=21528;EAS_AF=0.6647;AMR_AF=0.3487;AFR_AF=0.3691;EUR_AF=0.3718;SAS_AF=0.4703;AA=N|||;VT=SNP
6	29730530	rs1633049	G	A	100	PASS	AC=4356;AF=0.869808;AN=5008;NS=2504;DP=20635;EAS_AF=0.9831;AMR_AF=0.8761;AFR_AF=0.7791;EUR_AF=0.8052;SAS_AF=0.9376;AA=a|||;VT=SNP
6	29730536	rs6916971	C	T	100	PASS	AC=139;AF=0.0277556;AN=5008;NS=2504;DP=20376;EAS_AF=0.0149;AMR_AF=0.013;AFR_AF=0.0726;EUR_AF=0.0119;SAS_AF=0.0072;AA=c|||;VT=SNP
6	29730546	rs1737070	C	A	100	PASS	AC=4355;AF=0.869609;AN=5008;NS=2504;DP=20063;EAS_AF=0.9831;AMR_AF=0.8761;AFR_AF=0.7784;EUR_AF=0.8052;SAS_AF=0.9376;AA=a|||;VT=SNP
6	29730571	rs115140228	T	C	100	PASS	AC=71;AF=0.0141773;AN=5008;NS=2504;DP=19624;EAS_AF=0.006;AMR_AF=0.0432;AFR_AF=0.0053;EUR_AF=0.0139;SAS_AF=0.0143;AA=t|||;VT=SNP
6	29730642	rs1633048	A	G	100	PASS	AC=4355;AF=0.869609;AN=5008;NS=2504;DP=18985;EAS_AF=0.9831;AMR_AF=0.8761;AFR_AF=0.7784;EUR_AF=0.8052;SAS_AF=0.9376;AA=N|||;VT=SNP
6	29730730	rs1737069	T	C	100	PASS	AC=3515;AF=0.701877;AN=5008;NS=2504;DP=21045;EAS_AF=0.7183;AMR_AF=0.7954;AFR_AF=0.6399;EUR_AF=0.7127;SAS_AF=0.6912;AA=t|||;VT=SNP
6	29730769	rs112572186	C	T	100	PASS	AC=209;AF=0.0417332;AN=5008;NS=2504;DP=20274;EAS_AF=0.0099;AMR_AF=0.062;AFR_AF=0.0265;EUR_AF=0.0537;SAS_AF=0.0685;AA=c|||;VT=SNP
6	29730848	rs1611284	G	A	100	PASS	AC=3246;AF=0.648163;AN=5008;NS=2504;DP=18207;EAS_AF=0.7351;AMR_AF=0.5937;AFR_AF=0.6558;EUR_AF=0.6153;SAS_AF=0.6207;AA=g|||;VT=SNP
6	29730923	rs1737068	C	A	100	PASS	AC=4354;AF=0.869409;AN=5008;NS=2504;DP=16887;EAS_AF=0.9831;AMR_AF=0.8761;AFR_AF=0.7784;EUR_AF=0.8052;SAS_AF=0.9366;AA=g|||;VT=SNP
6	29731012	rs12661621	C	T	100	PASS	AC=71;AF=0.0141773;AN=5008;NS=2504;DP=16696;EAS_AF=0.006;AMR_AF=0.0432;AFR_AF=0.0053;EUR_AF=0.0139;SAS_AF=0.0143;AA=c|||;VT=SNP
6	29731028	rs1737067	C	T	100	PASS	AC=4353;AF=0.869209;AN=5008;NS=2504;DP=16968;EAS_AF=0.9831;AMR_AF=0.8761;AFR_AF=0.7769;EUR_AF=0.8052;SAS_AF=0.9376;AA=c|||;VT=SNP
6	29731204	rs12661638	C	G	100	PASS	AC=71;AF=0.0141773;AN=5008;NS=2504;DP=19626;EAS_AF=0.006;AMR_AF=0.0432;AFR_AF=0.0053;EUR_AF=0.0139;SAS_AF=0.0143;AA=c|||;VT=SNP
6	29731228	rs1737066	T	A	100	PASS	AC=4355;AF=0.869609;AN=5008;NS=2504;DP=19388;EAS_AF=0.9831;AMR_AF=0.8761;AFR_AF=0.7784;EUR_AF=0.8052;SAS_AF=0.9376;AA=N|||;VT=SNP
6	29731241	rs1737065	C	T	100	PASS	AC=4355;AF=0.869609;AN=5008;NS=2504;DP=19152;EAS_AF=0.9831;AMR_AF=0.8761;AFR_AF=0.7784;EUR_AF=0.8052;SAS_AF=0.9376;AA=c|||;VT=SNP
6	29731263	rs1737064	C	A	100	PASS	AC=4355;AF=0.869609;AN=5008;NS=2504;DP=18181;EAS_AF=0.9831;AMR_AF=0.8761;AFR_AF=0.7784;EUR_AF=0.8052;SAS_AF=0.9376;AA=a|||;VT=SNP
6	29731272	rs1633046	A	G	100	PASS	AC=4355;AF=0.869609;AN=5008;NS=2504;DP=16950;EAS_AF=0.9831;AMR_AF=0.8761;AFR_AF=0.7784;EUR_AF=0.8052;SAS_AF=0.9376;AA=N|||;VT=SNP
6	29731453	rs114492352	A	T	100	PASS	AC=71;AF=0.0141773;AN=5008;NS=2504;DP=18674;EAS_AF=0.006;AMR_AF=0.0432;AFR_AF=0.0053;EUR_AF=0.0139;SAS_AF=0.0143;AA=a|||;VT=SNP
6	29731635	rs7759474	C	T	100	PASS	AC=1324;AF=0.264377;AN=5008;NS=2504;DP=21989;EAS_AF=0.3938;AMR_AF=0.2233;AFR_AF=0.2247;EUR_AF=0.2654;SAS_AF=0.2127;AA=c|||;VT=SNP
6	29731687	rs7759482	A	G	100	PASS	AC=1324;AF=0.264377;AN=5008;NS=2504;DP=20303;EAS_AF=0.3938;AMR_AF=0.2233;AFR_AF=0.2254;EUR_AF=0.2654;SAS_AF=0.2117;AA=a|||;VT=SNP
6	29731722	rs73398055	G	T	100	PASS	AC=139;AF=0.0277556;AN=5008;NS=2504;DP=19661;EAS_AF=0.0149;AMR_AF=0.013;AFR_AF=0.0726;EUR_AF=0.0119;SAS_AF=0.0072;AA=g|||;VT=SNP
6	29731787	rs1611285	T	C	100	PASS	AC=501;AF=0.10004;AN=5008;NS=2504;DP=18570;EAS_AF=0.0407;AMR_AF=0.1383;AFR_AF=0.0877;EUR_AF=0.1809;SAS_AF=0.0675;AA=t|||;VT=SNP
6	29731791	rs9258276	C	T	100	PASS	AC=324;AF=0.0646965;AN=5008;NS=2504;DP=18705;EAS_AF=0.1042;AMR_AF=0.0159;AFR_AF=0.0772;EUR_AF=0.0249;SAS_AF=0.0828;AA=c|||;VT=SNP
6	29731811	rs1633045	G	A	100	PASS	AC=4355;AF=0.869609;AN=5008;NS=2504;DP=18994;EAS_AF=0.9831;AMR_AF=0.8761;AFR_AF=0.7784;EUR_AF=0.8052;SAS_AF=0.9376;AA=a|||;VT=SNP
6	29731856	rs1633044	G	C	100	PASS	AC=2121;AF=0.423522;AN=5008;NS=2504;DP=19907;EAS_AF=0.3175;AMR_AF=0.5288;AFR_AF=0.4092;EUR_AF=0.4344;SAS_AF=0.4663;AA=g|||;VT=SNP
6	29731966	rs56287651	T	C	100	PASS	AC=397;AF=0.0792732;AN=5008;NS=2504;DP=20990;EAS_AF=0.1587;AMR_AF=0.0375;AFR_AF=0.0008;EUR_AF=0.0596;SAS_AF=0.1534;AA=t|||;VT=SNP
6	29732243	rs7755928	T	C	100	PASS	AC=1301;AF=0.259784;AN=5008;NS=2504;DP=18802;EAS_AF=0.4008;AMR_AF=0.2233;AFR_AF=0.2035;EUR_AF=0.2644;SAS_AF=0.2117;AA=t|||;VT=SNP
6	29732244	rs1626392	T	C	100	PASS	AC=4049;AF=0.808506;AN=5008;NS=2504;DP=18834;EAS_AF=0.871;AMR_AF=0.8156;AFR_AF=0.761;EUR_AF=0.7783;SAS_AF=0.8344;AA=N|||;VT=SNP
6	29732302	rs1625636	T	C	100	PASS	AC=4341;AF=0.866813;AN=5008;NS=2504;DP=19372;EAS_AF=0.9831;AMR_AF=0.8761;AFR_AF=0.7678;EUR_AF=0.8052;SAS_AF=0.9376;AA=N|||;VT=SNP
6	29732394	rs1633043	A	G	100	PASS	AC=4520;AF=0.902556;AN=5008;NS=2504;DP=20385;EAS_AF=0.9831;AMR_AF=0.902;AFR_AF=0.8722;EUR_AF=0.825;SAS_AF=0.9407;AA=N|||;VT=SNP
6	29732407	rs4544940	G	C	100	PASS	AC=1287;AF=0.256989;AN=5008;NS=2504;DP=20678;EAS_AF=0.3909;AMR_AF=0.2219;AFR_AF=0.2012;EUR_AF=0.2654;SAS_AF=0.2106;AA=g|||;VT=SNP
6	29732430	rs422343	G	A	100	PASS	AC=441;AF=0.0880591;AN=5008;NS=2504;DP=21159;EAS_AF=0.0417;AMR_AF=0.1196;AFR_AF=0.0635;EUR_AF=0.165;SAS_AF=0.0675;AA=g|||;VT=SNP
6	29732590	rs1737063	T	C	100	PASS	AC=2631;AF=0.525359;AN=5008;NS=2504;DP=20418;EAS_AF=0.4077;AMR_AF=0.5303;AFR_AF=0.5764;EUR_AF=0.497;SAS_AF=0.6033;AA=t|||;VT=SNP
6	29732595	rs1737062	C	T	100	PASS	AC=2634;AF=0.525958;AN=5008;NS=2504;DP=20477;EAS_AF=0.4087;AMR_AF=0.5274;AFR_AF=0.5825;EUR_AF=0.493;SAS_AF=0.6033;AA=c|||;VT=SNP
6	29732744	rs370631	T	C	100	PASS	AC=1343;AF=0.268171;AN=5008;NS=2504;DP=19170;EAS_AF=0.3026;AMR_AF=0.3617;AFR_AF=0.1422;EUR_AF=0.2296;SAS_AF=0.3763;AA=t|||;VT=SNP
6	29732775	rs2246856	C	G	100	PASS	AC=484;AF=0.0966454;AN=5008;NS=2504;DP=19120;EAS_AF=0.0079;AMR_AF=0.0865;AFR_AF=0.23;EUR_AF=0.0577;SAS_AF=0.0552;AA=c|||;VT=SNP
6	29732813	rs2523420	G	T	100	PASS	AC=1345;AF=0.26857;AN=5008;NS=2504;DP=18986;EAS_AF=0.3938;AMR_AF=0.2723;AFR_AF=0.2209;EUR_AF=0.3012;SAS_AF=0.1677;AA=g|||;VT=SNP
6	29732969	rs1737060	G	C	100	PASS	AC=4127;AF=0.824081;AN=5008;NS=2504;DP=18885;EAS_AF=0.9058;AMR_AF=0.8732;AFR_AF=0.702;EUR_AF=0.8042;SAS_AF=0.8906;AA=N|||;VT=SNP
6	29733123	rs9258278	T	A	100	PASS	AC=184;AF=0.0367412;AN=5008;NS=2504;DP=19945;EAS_AF=0.0407;AMR_AF=0.0216;AFR_AF=0.0272;EUR_AF=0.0437;SAS_AF=0.0491;AA=t|||;VT=SNP
6	29733179	rs11753758	T	C	100	PASS	AC=480;AF=0.0958466;AN=5008;NS=2504;DP=19934;EAS_AF=0.0774;AMR_AF=0.0346;AFR_AF=0.2307;EUR_AF=0.0249;SAS_AF=0.0491;AA=t|||;VT=SNP
6	29733223	rs1633041	G	A	100	PASS	AC=1161;AF=0.231829;AN=5008;NS=2504;DP=19244;EAS_AF=0.1091;AMR_AF=0.245;AFR_AF=0.2511;EUR_AF=0.2555;SAS_AF=0.2986;AA=g|||;VT=SNP
6	29733288	rs1737059	A	C	100	PASS	AC=1134;AF=0.226438;AN=5008;NS=2504;DP=19945;EAS_AF=0.1081;AMR_AF=0.2406;AFR_AF=0.2368;EUR_AF=0.2525;SAS_AF=0.2975;AA=a|||;VT=SNP
6	29733374	rs3132731	T	C	100	PASS	AC=4877;AF=0.973842;AN=5008;NS=2504;DP=18285;EAS_AF=0.998;AMR_AF=0.9524;AFR_AF=0.9977;EUR_AF=0.9145;SAS_AF=0.9928;AA=N|||;VT=SNP
6	29733375	rs1737058	G	C	100	PASS	AC=4612;AF=0.920927;AN=5008;NS=2504;DP=18627;EAS_AF=0.9831;AMR_AF=0.9063;AFR_AF=0.9395;EUR_AF=0.825;SAS_AF=0.9407;AA=N|||;VT=SNP
6	29733390	rs2735049	C	T	100	PASS	AC=1571;AF=0.313698;AN=5008;NS=2504;DP=19268;EAS_AF=0.3641;AMR_AF=0.3646;AFR_AF=0.2965;EUR_AF=0.3926;SAS_AF=0.1677;AA=c|||;VT=SNP
6	29733420	rs1737057	T	C	100	PASS	AC=1136;AF=0.226837;AN=5008;NS=2504;DP=21332;EAS_AF=0.1081;AMR_AF=0.2406;AFR_AF=0.239;EUR_AF=0.2525;SAS_AF=0.2965;AA=t|||;VT=SNP
6	29733436	rs11751397	G	A	100	PASS	AC=476;AF=0.0950479;AN=5008;NS=2504;DP=22305;EAS_AF=0.0764;AMR_AF=0.0346;AFR_AF=0.23;EUR_AF=0.0249;SAS_AF=0.047;AA=g|||;VT=SNP
6	29733462	rs11753812	T	C	100	PASS	AC=470;AF=0.0938498;AN=5008;NS=2504;DP=22762;EAS_AF=0.0764;AMR_AF=0.0346;AFR_AF=0.2254;EUR_AF=0.0249;SAS_AF=0.047;AA=t|||;VT=SNP
6	29733502	rs11751381	C	G	100	PASS	AC=471;AF=0.0940495;AN=5008;NS=2504;DP=21866;EAS_AF=0.0764;AMR_AF=0.0346;AFR_AF=0.2262;EUR_AF=0.0249;SAS_AF=0.047;AA=c|||;VT=SNP
6	29733537	rs1737056	G	C	100	PASS	AC=1156;AF=0.230831;AN=5008;NS=2504;DP=20435;EAS_AF=0.1091;AMR_AF=0.245;AFR_AF=0.2481;EUR_AF=0.2545;SAS_AF=0.2986;AA=g|||;VT=SNP
6	29733678	rs11756053	A	G	100	PASS	AC=523;AF=0.104433;AN=5008;NS=2504;DP=21891;EAS_AF=0.0804;AMR_AF=0.0519;AFR_AF=0.2481;EUR_AF=0.0278;SAS_AF=0.0511;AA=a|||;VT=SNP
6	29733700	rs3906250	C	T	100	PASS	AC=80;AF=0.0159744;AN=5008;NS=2504;DP=21520;EAS_AF=0.003;AMR_AF=0.0115;AFR_AF=0.0083;EUR_AF=0.0209;SAS_AF=0.0378;AA=c|||;VT=SNP
6	29733701	rs2735048	G	A	100	PASS	AC=1522;AF=0.303914;AN=5008;NS=2504;DP=21502;EAS_AF=0.3651;AMR_AF=0.3458;AFR_AF=0.2716;EUR_AF=0.3867;SAS_AF=0.1697;AA=g|||;VT=SNP
6	29733742	rs1737055	A	G	100	PASS	AC=3519;AF=0.702676;AN=5008;NS=2504;DP=20410;EAS_AF=0.5675;AMR_AF=0.7205;AFR_AF=0.8873;EUR_AF=0.6948;SAS_AF=0.5879;AA=N|||;VT=SNP
6	29733756	rs58921447	A	G	100	PASS	AC=142;AF=0.0283546;AN=5008;NS=2504;DP=20605;EAS_AF=0.0149;AMR_AF=0.013;AFR_AF=0.0741;EUR_AF=0.0119;SAS_AF=0.0082;AA=a|||;VT=SNP
6	29733807	rs1737054	C	A	100	PASS	AC=1157;AF=0.23103;AN=5008;NS=2504;DP=19916;EAS_AF=0.1091;AMR_AF=0.245;AFR_AF=0.2489;EUR_AF=0.2555;SAS_AF=0.2975;AA=c|||;VT=SNP
6	29733818	rs11751915	C	T	100	PASS	AC=486;AF=0.0970447;AN=5008;NS=2504;DP=19912;EAS_AF=0.0774;AMR_AF=0.0346;AFR_AF=0.2352;EUR_AF=0.0249;SAS_AF=0.0491;AA=c|||;VT=SNP
6	29733838	rs2517931	T	A	100	PASS	AC=1573;AF=0.314097;AN=5008;NS=2504;DP=19559;EAS_AF=0.3651;AMR_AF=0.3646;AFR_AF=0.2973;EUR_AF=0.3926;SAS_AF=0.1677;AA=t|||;VT=SNP
6	29733850	rs1737053	G	C	100	PASS	AC=3521;AF=0.703075;AN=5008;NS=2504;DP=19330;EAS_AF=0.5675;AMR_AF=0.7205;AFR_AF=0.888;EUR_AF=0.6948;SAS_AF=0.589;AA=N|||;VT=SNP
6	29734006	rs9258285	A	C	100	PASS	AC=550;AF=0.109824;AN=5008;NS=2504;DP=23463;EAS_AF=0.0506;AMR_AF=0.1138;AFR_AF=0.1475;EUR_AF=0.1083;SAS_AF=0.1186;AA=a|||;VT=SNP
6	29734014	rs9258286	A	G	100	PASS	AC=86;AF=0.0171725;AN=5008;NS=2504;DP=23962;EAS_AF=0.003;AMR_AF=0.0115;AFR_AF=0.0129;EUR_AF=0.0209;SAS_AF=0.0378;AA=a|||;VT=SNP
6	29734098	rs2735046	G	A	100	PASS	AC=1872;AF=0.373802;AN=5008;NS=2504;DP=22446;EAS_AF=0.38;AMR_AF=0.4395;AFR_AF=0.4009;EUR_AF=0.4145;SAS_AF=0.2423;AA=g|||;VT=SNP
6	29734118	rs1737052	C	A	100	PASS	AC=3521;AF=0.703075;AN=5008;NS=2504;DP=22069;EAS_AF=0.5675;AMR_AF=0.7205;AFR_AF=0.8873;EUR_AF=0.6948;SAS_AF=0.59;AA=a|||;VT=SNP
6	29734184	rs1737051	A	G	100	PASS	AC=1300;AF=0.259585;AN=5008;NS=2504;DP=22190;EAS_AF=0.1518;AMR_AF=0.2608;AFR_AF=0.2731;EUR_AF=0.2634;SAS_AF=0.3476;AA=a|||;VT=SNP
6	29734244	rs112966394	T	A	100	PASS	AC=523;AF=0.104433;AN=5008;NS=2504;DP=20738;EAS_AF=0.0843;AMR_AF=0.0476;AFR_AF=0.2451;EUR_AF=0.0278;SAS_AF=0.0542;AA=N|||;VT=SNP
6	29734477	rs2523754	A	G	100	PASS	AC=1875;AF=0.374401;AN=5008;NS=2504;DP=23026;EAS_AF=0.381;AMR_AF=0.4409;AFR_AF=0.4017;EUR_AF=0.4145;SAS_AF=0.2423;AA=a|||;VT=SNP
6	29734481	rs73745404	C	T	100	PASS	AC=486;AF=0.0970447;AN=5008;NS=2504;DP=23074;EAS_AF=0.0774;AMR_AF=0.0346;AFR_AF=0.2352;EUR_AF=0.0249;SAS_AF=0.0491;AA=c|||;VT=SNP
6	29734505	rs73745405	T	C	100	PASS	AC=486;AF=0.0970447;AN=5008;NS=2504;DP=23364;EAS_AF=0.0774;AMR_AF=0.0346;AFR_AF=0.2352;EUR_AF=0.0249;SAS_AF=0.0491;AA=t|||;VT=SNP
6	29734634	rs12660712	C	A	100	PASS	AC=302;AF=0.0603035;AN=5008;NS=2504;DP=20662;EAS_AF=0.0159;AMR_AF=0.0764;AFR_AF=0.1044;EUR_AF=0.0219;SAS_AF=0.0746;AA=c|||;VT=SNP
6	29734636	rs34792092	G	A	100	PASS	AC=486;AF=0.0970447;AN=5008;NS=2504;DP=20745;EAS_AF=0.0774;AMR_AF=0.0346;AFR_AF=0.2352;EUR_AF=0.0249;SAS_AF=0.0491;AA=g|||;VT=SNP
6	29734692	rs35197595	T	C	100	PASS	AC=486;AF=0.0970447;AN=5008;NS=2504;DP=21074;EAS_AF=0.0774;AMR_AF=0.0346;AFR_AF=0.2352;EUR_AF=0.0249;SAS_AF=0.0491;AA=t|||;VT=SNP
6	29734696	rs1737050	A	G	100	PASS	AC=1151;AF=0.229832;AN=5008;NS=2504;DP=20830;EAS_AF=0.1091;AMR_AF=0.2435;AFR_AF=0.2451;EUR_AF=0.2555;SAS_AF=0.2975;AA=a|||;VT=SNP
6	29734727	rs2523753	A	G	100	PASS	AC=1867;AF=0.372804;AN=5008;NS=2504;DP=21056;EAS_AF=0.378;AMR_AF=0.438;AFR_AF=0.4002;EUR_AF=0.4145;SAS_AF=0.2413;AA=a|||;VT=SNP
6	29734749	rs34735344	T	C	100	PASS	AC=487;AF=0.0972444;AN=5008;NS=2504;DP=21318;EAS_AF=0.0774;AMR_AF=0.0346;AFR_AF=0.236;EUR_AF=0.0249;SAS_AF=0.0491;AA=t|||;VT=SNP
6	29734787	rs36106954	A	C	100	PASS	AC=486;AF=0.0970447;AN=5008;NS=2504;DP=22568;EAS_AF=0.0774;AMR_AF=0.0346;AFR_AF=0.2352;EUR_AF=0.0249;SAS_AF=0.0491;AA=N|||;VT=SNP
6	29734930	rs35794939	A	G	100	PASS	AC=485;AF=0.096845;AN=5008;NS=2504;DP=22922;EAS_AF=0.0774;AMR_AF=0.0346;AFR_AF=0.2345;EUR_AF=0.0249;SAS_AF=0.0491;AA=a|||;VT=SNP
6	29734958	rs36073133	G	A	100	PASS	AC=486;AF=0.0970447;AN=5008;NS=2504;DP=22517;EAS_AF=0.0774;AMR_AF=0.0346;AFR_AF=0.2352;EUR_AF=0.0249;SAS_AF=0.0491;AA=g|||;VT=SNP
6	29735022	rs73745406	T	C	100	PASS	AC=484;AF=0.0966454;AN=5008;NS=2504;DP=20532;EAS_AF=0.0774;AMR_AF=0.0346;AFR_AF=0.2337;EUR_AF=0.0249;SAS_AF=0.0491;AA=t|||;VT=SNP
6	29735104	rs1737049	A	G	100	PASS	AC=1656;AF=0.330671;AN=5008;NS=2504;DP=21208;EAS_AF=0.1895;AMR_AF=0.2824;AFR_AF=0.4856;EUR_AF=0.2813;SAS_AF=0.3517;AA=N|||;VT=SNP
6	29735134	rs1612392	G	A	100	PASS	AC=1156;AF=0.230831;AN=5008;NS=2504;DP=20008;EAS_AF=0.1091;AMR_AF=0.245;AFR_AF=0.2466;EUR_AF=0.2565;SAS_AF=0.2986;AA=g|||;VT=SNP
6	29735225	rs1737048	T	C	100	PASS	AC=1219;AF=0.243411;AN=5008;NS=2504;DP=21845;EAS_AF=0.125;AMR_AF=0.255;AFR_AF=0.261;EUR_AF=0.2594;SAS_AF=0.317;AA=t|||;VT=SNP
6	29735280	rs3873238	C	T	100	PASS	AC=523;AF=0.104433;AN=5008;NS=2504;DP=22695;EAS_AF=0.2143;AMR_AF=0.1354;AFR_AF=0.0083;EUR_AF=0.0497;SAS_AF=0.1554;AA=c|||;VT=SNP
6	29735289	rs1737047	T	C	100	PASS	AC=1697;AF=0.338858;AN=5008;NS=2504;DP=22976;EAS_AF=0.1944;AMR_AF=0.2954;AFR_AF=0.4932;EUR_AF=0.2853;SAS_AF=0.365;AA=N|||;VT=SNP
6	29735391	rs2735044	T	C	100	PASS	AC=1149;AF=0.229433;AN=5008;NS=2504;DP=22779;EAS_AF=0.1071;AMR_AF=0.2406;AFR_AF=0.2474;EUR_AF=0.2545;SAS_AF=0.2975;AA=t|||;VT=SNP
6	29735455	rs9258288	C	A	100	PASS	AC=1129;AF=0.225439;AN=5008;NS=2504;DP=23429;EAS_AF=0.1081;AMR_AF=0.2378;AFR_AF=0.236;EUR_AF=0.2515;SAS_AF=0.2965;AA=c|||;VT=SNP
6	29735469	rs9258289	G	A	100	PASS	AC=1129;AF=0.225439;AN=5008;NS=2504;DP=24206;EAS_AF=0.1081;AMR_AF=0.2378;AFR_AF=0.236;EUR_AF=0.2515;SAS_AF=0.2965;AA=g|||;VT=SNP
6	29735492	rs9258290	T	C	100	PASS	AC=1555;AF=0.310503;AN=5008;NS=2504;DP=24440;EAS_AF=0.1786;AMR_AF=0.268;AFR_AF=0.4372;EUR_AF=0.2763;SAS_AF=0.3405;AA=N|||;VT=SNP
6	29735493	rs9258291	G	A	100	PASS	AC=1555;AF=0.310503;AN=5008;NS=2504;DP=24438;EAS_AF=0.1786;AMR_AF=0.268;AFR_AF=0.4372;EUR_AF=0.2763;SAS_AF=0.3405;AA=g|||;VT=SNP
6	29735533	rs2844844	T	C	100	PASS	AC=1517;AF=0.302915;AN=5008;NS=2504;DP=23971;EAS_AF=0.3631;AMR_AF=0.3458;AFR_AF=0.2723;EUR_AF=0.3857;SAS_AF=0.1667;AA=t|||;VT=SNP
6	29735634	rs9258293	A	G	100	PASS	AC=647;AF=0.129193;AN=5008;NS=2504;DP=22827;EAS_AF=0.2173;AMR_AF=0.1484;AFR_AF=0.0514;EUR_AF=0.0706;SAS_AF=0.1902;AA=a|||;VT=SNP
6	29735659	rs9258294	G	A	100	PASS	AC=216;AF=0.043131;AN=5008;NS=2504;DP=21793;EAS_AF=0.0407;AMR_AF=0.0245;AFR_AF=0.0454;EUR_AF=0.0487;SAS_AF=0.0501;AA=g|||;VT=SNP
6	29735693	rs1737046	A	G	100	PASS	AC=3507;AF=0.70028;AN=5008;NS=2504;DP=22095;EAS_AF=0.5665;AMR_AF=0.7205;AFR_AF=0.8835;EUR_AF=0.6948;SAS_AF=0.5818;AA=N|||;VT=SNP
6	29735779	rs1737045	T	C	100	PASS	AC=1169;AF=0.233427;AN=5008;NS=2504;DP=20581;EAS_AF=0.1111;AMR_AF=0.245;AFR_AF=0.2526;EUR_AF=0.2555;SAS_AF=0.3027;AA=t|||;VT=SNP
6	29735797	rs28986310	C	T	100	PASS	AC=248;AF=0.0495208;AN=5008;NS=2504;DP=20183;EAS_AF=0.0139;AMR_AF=0.0303;AFR_AF=0.0038;EUR_AF=0.0507;SAS_AF=0.1605;AA=c|||;VT=SNP
6	29735813	rs11755659	T	C	100	PASS	AC=490;AF=0.0978435;AN=5008;NS=2504;DP=20309;EAS_AF=0.0774;AMR_AF=0.036;AFR_AF=0.2368;EUR_AF=0.0249;SAS_AF=0.0501;AA=N|||;VT=SNP
6	29735829	rs9258295	C	T	100	PASS	AC=647;AF=0.129193;AN=5008;NS=2504;DP=20807;EAS_AF=0.2173;AMR_AF=0.1484;AFR_AF=0.0514;EUR_AF=0.0706;SAS_AF=0.1902;AA=c|||;VT=SNP
6	29736011	rs1737044	G	C	100	PASS	AC=1160;AF=0.231629;AN=5008;NS=2504;DP=22956;EAS_AF=0.1091;AMR_AF=0.245;AFR_AF=0.2504;EUR_AF=0.2555;SAS_AF=0.2986;AA=g|||;VT=SNP
6	29736047	rs1737043	T	C	100	PASS	AC=3521;AF=0.703075;AN=5008;NS=2504;DP=22572;EAS_AF=0.5675;AMR_AF=0.7205;AFR_AF=0.8873;EUR_AF=0.6948;SAS_AF=0.59;AA=N|||;VT=SNP
6	29736152	rs1737042	A	G	100	PASS	AC=1644;AF=0.328275;AN=5008;NS=2504;DP=20683;EAS_AF=0.1865;AMR_AF=0.2795;AFR_AF=0.4841;EUR_AF=0.2803;SAS_AF=0.3476;AA=N|||;VT=SNP
6	29736163	rs3094560	A	G	100	PASS	AC=1805;AF=0.360423;AN=5008;NS=2504;DP=20387;EAS_AF=0.375;AMR_AF=0.3977;AFR_AF=0.3979;EUR_AF=0.4006;SAS_AF=0.227;AA=a|||;VT=SNP
6	29736229	rs1737041	C	A	100	PASS	AC=1160;AF=0.231629;AN=5008;NS=2504;DP=20477;EAS_AF=0.1091;AMR_AF=0.245;AFR_AF=0.2504;EUR_AF=0.2555;SAS_AF=0.2986;AA=c|||;VT=SNP
6	29736601	rs1737040	T	C	100	PASS	AC=1160;AF=0.231629;AN=5008;NS=2504;DP=18129;EAS_AF=0.1091;AMR_AF=0.245;AFR_AF=0.2504;EUR_AF=0.2555;SAS_AF=0.2986;AA=t|||;VT=SNP
6	29736608	rs1737039	A	C	100	PASS	AC=4618;AF=0.922125;AN=5008;NS=2504;DP=18118;EAS_AF=0.9841;AMR_AF=0.9078;AFR_AF=0.9402;EUR_AF=0.828;SAS_AF=0.9407;AA=N|||;VT=SNP
6	29736691	rs1737038	T	C	100	PASS	AC=1646;AF=0.328674;AN=5008;NS=2504;DP=18564;EAS_AF=0.1865;AMR_AF=0.2795;AFR_AF=0.4856;EUR_AF=0.2803;SAS_AF=0.3476;AA=N|||;VT=SNP
6	29736759	rs17178602	C	G	100	PASS	AC=265;AF=0.0529153;AN=5008;NS=2504;DP=20095;EAS_AF=0;AMR_AF=0.0303;AFR_AF=0.1649;EUR_AF=0.0209;SAS_AF=0.0051;AA=c|||;VT=SNP
6	29736792	rs1737037	C	T	100	PASS	AC=1160;AF=0.231629;AN=5008;NS=2504;DP=19879;EAS_AF=0.1091;AMR_AF=0.245;AFR_AF=0.2504;EUR_AF=0.2555;SAS_AF=0.2986;AA=c|||;VT=SNP
6	29736883	rs11753867	C	G	100	PASS	AC=486;AF=0.0970447;AN=5008;NS=2504;DP=20849;EAS_AF=0.0774;AMR_AF=0.0346;AFR_AF=0.2352;EUR_AF=0.0249;SAS_AF=0.0491;AA=c|||;VT=SNP
6	29736925	rs17185015	G	A	100	PASS	AC=142;AF=0.0283546;AN=5008;NS=2504;DP=20647;EAS_AF=0.0149;AMR_AF=0.013;AFR_AF=0.0741;EUR_AF=0.0119;SAS_AF=0.0082;AA=g|||;VT=SNP
6	29736942	rs11753872	C	A	100	PASS	AC=486;AF=0.0970447;AN=5008;NS=2504;DP=20315;EAS_AF=0.0774;AMR_AF=0.0346;AFR_AF=0.2352;EUR_AF=0.0249;SAS_AF=0.0491;AA=c|||;VT=SNP
6	29736995	rs1737036	T	C	100	PASS	AC=1645;AF=0.328474;AN=5008;NS=2504;DP=7596;EAS_AF=0.1865;AMR_AF=0.2795;AFR_AF=0.4856;EUR_AF=0.2803;SAS_AF=0.3466;AA=t|||;VT=SNP
6	29737022	rs1737035	C	T	100	PASS	AC=1156;AF=0.230831;AN=5008;NS=2504;DP=13248;EAS_AF=0.1091;AMR_AF=0.245;AFR_AF=0.2474;EUR_AF=0.2555;SAS_AF=0.2986;AA=t|||;VT=SNP
6	29737074	rs2735043	C	T	100	PASS	AC=1523;AF=0.304113;AN=5008;NS=2504;DP=19978;EAS_AF=0.3651;AMR_AF=0.3473;AFR_AF=0.2723;EUR_AF=0.3867;SAS_AF=0.1687;AA=c|||;VT=SNP
6	29737162	rs2247422	G	A	100	PASS	AC=1489;AF=0.297324;AN=5008;NS=2504;DP=20324;EAS_AF=0.3571;AMR_AF=0.3415;AFR_AF=0.2655;EUR_AF=0.3777;SAS_AF=0.1646;AA=g|||;VT=SNP
6	29737222	rs1737032	A	C	100	PASS	AC=1160;AF=0.231629;AN=5008;NS=2504;DP=21435;EAS_AF=0.1091;AMR_AF=0.245;AFR_AF=0.2504;EUR_AF=0.2555;SAS_AF=0.2986;AA=a|||;VT=SNP
6	29737481	rs1737031	C	T	100	PASS	AC=1648;AF=0.329073;AN=5008;NS=2504;DP=22037;EAS_AF=0.1865;AMR_AF=0.2795;AFR_AF=0.4856;EUR_AF=0.2803;SAS_AF=0.3497;AA=c|||;VT=SNP
6	29737563	rs1737030	A	G	100	PASS	AC=3168;AF=0.632588;AN=5008;NS=2504;DP=20927;EAS_AF=0.5516;AMR_AF=0.6268;AFR_AF=0.7579;EUR_AF=0.667;SAS_AF=0.5153;AA=N|||;VT=SNP
6	29737594	rs72661134	C	T	100	PASS	AC=486;AF=0.0970447;AN=5008;NS=2504;DP=20781;EAS_AF=0.0774;AMR_AF=0.0346;AFR_AF=0.2352;EUR_AF=0.0249;SAS_AF=0.0491;AA=t|||;VT=SNP
6	29737595	rs1737029	A	G	100	PASS	AC=1649;AF=0.329273;AN=5008;NS=2504;DP=20714;EAS_AF=0.1865;AMR_AF=0.2795;AFR_AF=0.4856;EUR_AF=0.2803;SAS_AF=0.3507;AA=N|||;VT=SNP
6	29737677	rs2844843	T	C	100	PASS	AC=1520;AF=0.303514;AN=5008;NS=2504;DP=21739;EAS_AF=0.3651;AMR_AF=0.3473;AFR_AF=0.2723;EUR_AF=0.3867;SAS_AF=0.1656;AA=t|||;VT=SNP
6	29737846	rs6932033	A	G	100	PASS	AC=480;AF=0.0958466;AN=5008;NS=2504;DP=21008;EAS_AF=0.0774;AMR_AF=0.036;AFR_AF=0.2284;EUR_AF=0.0249;SAS_AF=0.0511;AA=a|||;VT=SNP
6	29737871	rs114140812	G	T	100	PASS	AC=219;AF=0.04373;AN=5008;NS=2504;DP=20625;EAS_AF=0.0079;AMR_AF=0.072;AFR_AF=0.0877;EUR_AF=0.0209;SAS_AF=0.0245;AA=g|||;VT=SNP
6	29737993	rs1737028	C	G	100	PASS	AC=1926;AF=0.384585;AN=5008;NS=2504;DP=20882;EAS_AF=0.1954;AMR_AF=0.3703;AFR_AF=0.5991;EUR_AF=0.3111;SAS_AF=0.3753;AA=g|||;VT=SNP
6	29737994	rs2844842	G	A	100	PASS	AC=218;AF=0.0435304;AN=5008;NS=2504;DP=20855;EAS_AF=0.0179;AMR_AF=0.0634;AFR_AF=0.0817;EUR_AF=0.0388;SAS_AF=0.0092;AA=g|||;VT=SNP
6	29738013	rs12662310	C	T	100	PASS	AC=277;AF=0.0553115;AN=5008;NS=2504;DP=20638;EAS_AF=0.0089;AMR_AF=0.0908;AFR_AF=0.1135;EUR_AF=0.0308;SAS_AF=0.0245;AA=c|||;VT=SNP
6	29738022	rs12663821	T	A	100	PASS	AC=277;AF=0.0553115;AN=5008;NS=2504;DP=20530;EAS_AF=0.0089;AMR_AF=0.0908;AFR_AF=0.1135;EUR_AF=0.0308;SAS_AF=0.0245;AA=t|||;VT=SNP
6	29738042	rs3998770	T	C	100	PASS	AC=445;AF=0.0888578;AN=5008;NS=2504;DP=20835;EAS_AF=0.1984;AMR_AF=0.0375;AFR_AF=0.0008;EUR_AF=0.0596;SAS_AF=0.1616;AA=t|||;VT=SNP
6	29738044	rs6932384	A	C	100	PASS	AC=480;AF=0.0958466;AN=5008;NS=2504;DP=20871;EAS_AF=0.0774;AMR_AF=0.0346;AFR_AF=0.2307;EUR_AF=0.0249;SAS_AF=0.0491;AA=a|||;VT=SNP
6	29738287	rs1611270	A	G	100	PASS	AC=1163;AF=0.232228;AN=5008;NS=2504;DP=21668;EAS_AF=0.1091;AMR_AF=0.245;AFR_AF=0.2504;EUR_AF=0.2555;SAS_AF=0.3016;AA=a|||;VT=SNP
6	29738298	rs1611271	G	T	100	PASS	AC=1163;AF=0.232228;AN=5008;NS=2504;DP=21615;EAS_AF=0.1091;AMR_AF=0.245;AFR_AF=0.2504;EUR_AF=0.2555;SAS_AF=0.3016;AA=g|||;VT=SNP
6	29738400	rs12665210	A	G	100	PASS	AC=277;AF=0.0553115;AN=5008;NS=2504;DP=21928;EAS_AF=0.0089;AMR_AF=0.0908;AFR_AF=0.1135;EUR_AF=0.0308;SAS_AF=0.0245;AA=a|||;VT=SNP
6	29738442	rs3892549	G	T	100	PASS	AC=486;AF=0.0970447;AN=5008;NS=2504;DP=22371;EAS_AF=0.0774;AMR_AF=0.0346;AFR_AF=0.2352;EUR_AF=0.0249;SAS_AF=0.0491;AA=g|||;VT=SNP
6	29738454	rs1610634	T	C	100	PASS	AC=1927;AF=0.384784;AN=5008;NS=2504;DP=22538;EAS_AF=0.1954;AMR_AF=0.3703;AFR_AF=0.5998;EUR_AF=0.3111;SAS_AF=0.3753;AA=N|||;VT=SNP
6	29738569	rs12662393	G	T	100	PASS	AC=220;AF=0.0439297;AN=5008;NS=2504;DP=22502;EAS_AF=0.0079;AMR_AF=0.072;AFR_AF=0.0877;EUR_AF=0.0219;SAS_AF=0.0245;AA=g|||;VT=SNP
6	29738665	rs1610726	C	G	100	PASS	AC=1651;AF=0.329673;AN=5008;NS=2504;DP=22758;EAS_AF=0.1865;AMR_AF=0.2795;AFR_AF=0.4871;EUR_AF=0.2803;SAS_AF=0.3507;AA=c|||;VT=SNP
6	29739000	rs3888722	C	G	100	PASS	AC=438;AF=0.0874601;AN=5008;NS=2504;DP=22530;EAS_AF=0.1944;AMR_AF=0.0375;AFR_AF=0.0015;EUR_AF=0.0596;SAS_AF=0.1575;AA=c|||;VT=SNP
6	29739057	rs885940	C	T	100	PASS	AC=1162;AF=0.232029;AN=5008;NS=2504;DP=24624;EAS_AF=0.1091;AMR_AF=0.245;AFR_AF=0.2504;EUR_AF=0.2555;SAS_AF=0.3006;AA=c|||;VT=SNP
6	29739272	rs885939	T	C	100	PASS	AC=1163;AF=0.232228;AN=5008;NS=2504;DP=22288;EAS_AF=0.1091;AMR_AF=0.245;AFR_AF=0.2504;EUR_AF=0.2555;SAS_AF=0.3016;AA=N|||;VT=SNP
6	29739322	rs885938	A	C	100	PASS	AC=1163;AF=0.232228;AN=5008;NS=2504;DP=20196;EAS_AF=0.1091;AMR_AF=0.245;AFR_AF=0.2504;EUR_AF=0.2555;SAS_AF=0.3016;AA=a|||;VT=SNP
6	29739434	rs1610635	A	C	100	PASS	AC=1163;AF=0.232228;AN=5008;NS=2504;DP=21722;EAS_AF=0.1091;AMR_AF=0.245;AFR_AF=0.2504;EUR_AF=0.2555;SAS_AF=0.3016;AA=a|||;VT=SNP
6	29739639	rs1610636	T	C	100	PASS	AC=1163;AF=0.232228;AN=5008;NS=2504;DP=20894;EAS_AF=0.1091;AMR_AF=0.245;AFR_AF=0.2504;EUR_AF=0.2555;SAS_AF=0.3016;AA=N|||;VT=SNP
6	29739906	rs1610637	T	G	100	PASS	AC=1164;AF=0.232428;AN=5008;NS=2504;DP=22202;EAS_AF=0.1091;AMR_AF=0.245;AFR_AF=0.2504;EUR_AF=0.2555;SAS_AF=0.3027;AA=t|||;VT=SNP
6	29740024	rs62391850	G	A	100	PASS	AC=445;AF=0.0888578;AN=5008;NS=2504;DP=20417;EAS_AF=0.1984;AMR_AF=0.0375;AFR_AF=0.0008;EUR_AF=0.0596;SAS_AF=0.1616;AA=g|||;VT=SNP
6	29740034	rs7740113	A	G	100	PASS	AC=219;AF=0.04373;AN=5008;NS=2504;DP=20384;EAS_AF=0.0079;AMR_AF=0.072;AFR_AF=0.0877;EUR_AF=0.0209;SAS_AF=0.0245;AA=a|||;VT=SNP
6	29740037	rs1633038	A	G	100	PASS	AC=4622;AF=0.922923;AN=5008;NS=2504;DP=20345;EAS_AF=0.9841;AMR_AF=0.9078;AFR_AF=0.9402;EUR_AF=0.829;SAS_AF=0.9438;AA=N|||;VT=SNP
6	29740102	rs115484345	T	A	100	PASS	AC=219;AF=0.04373;AN=5008;NS=2504;DP=20087;EAS_AF=0.0079;AMR_AF=0.072;AFR_AF=0.0877;EUR_AF=0.0209;SAS_AF=0.0245;AA=t|||;VT=SNP
6	29740166	rs2844841	A	C	100	PASS	AC=1303;AF=0.260184;AN=5008;NS=2504;DP=20468;EAS_AF=0.3472;AMR_AF=0.2839;AFR_AF=0.1906;EUR_AF=0.3479;SAS_AF=0.1575;AA=a|||;VT=SNP
6	29740477	rs1610638	C	T	100	PASS	AC=460;AF=0.091853;AN=5008;NS=2504;DP=20524;EAS_AF=0.0437;AMR_AF=0.1182;AFR_AF=0.0227;EUR_AF=0.1352;SAS_AF=0.1718;AA=c|||;VT=SNP
6	29740546	rs115669448	T	C	100	PASS	AC=219;AF=0.04373;AN=5008;NS=2504;DP=20729;EAS_AF=0.0079;AMR_AF=0.072;AFR_AF=0.0877;EUR_AF=0.0209;SAS_AF=0.0245;AA=t|||;VT=SNP
6	29740548	rs62391851	G	A	100	PASS	AC=445;AF=0.0888578;AN=5008;NS=2504;DP=20677;EAS_AF=0.1984;AMR_AF=0.0375;AFR_AF=0.0008;EUR_AF=0.0596;SAS_AF=0.1616;AA=g|||;VT=SNP
6	29741111	rs9500978	A	G	100	PASS	AC=219;AF=0.04373;AN=5008;NS=2504;DP=15301;EAS_AF=0.0079;AMR_AF=0.072;AFR_AF=0.0877;EUR_AF=0.0209;SAS_AF=0.0245;AA=a|||;VT=SNP
6	29741175	rs9500979	T	C	100	PASS	AC=219;AF=0.04373;AN=5008;NS=2504;DP=15846;EAS_AF=0.0079;AMR_AF=0.072;AFR_AF=0.0877;EUR_AF=0.0209;SAS_AF=0.0245;AA=t|||;VT=SNP
6	29741199	rs9295811	C	T	100	PASS	AC=224;AF=0.0447284;AN=5008;NS=2504;DP=15946;EAS_AF=0.0119;AMR_AF=0.072;AFR_AF=0.0877;EUR_AF=0.0209;SAS_AF=0.0256;AA=t|||;VT=SNP
6	29741207	rs75127849	C	A	100	PASS	AC=142;AF=0.0283546;AN=5008;NS=2504;DP=16345;EAS_AF=0.0149;AMR_AF=0.013;AFR_AF=0.0741;EUR_AF=0.0119;SAS_AF=0.0082;AA=c|||;VT=SNP
6	29741338	rs9258302	T	C	100	PASS	AC=730;AF=0.145767;AN=5008;NS=2504;DP=18297;EAS_AF=0.2252;AMR_AF=0.1527;AFR_AF=0.0681;EUR_AF=0.0716;SAS_AF=0.2403;AA=t|||;VT=SNP
6	29741449	rs9461548	A	G	100	PASS	AC=277;AF=0.0553115;AN=5008;NS=2504;DP=15835;EAS_AF=0.0089;AMR_AF=0.0908;AFR_AF=0.1135;EUR_AF=0.0308;SAS_AF=0.0245;AA=N|||;VT=SNP
6	29741471	rs9468604	G	A	100	PASS	AC=282;AF=0.0563099;AN=5008;NS=2504;DP=15022;EAS_AF=0.0089;AMR_AF=0.0908;AFR_AF=0.1172;EUR_AF=0.0308;SAS_AF=0.0245;AA=a|||;VT=SNP
6	29741475	rs9461549	A	C	100	PASS	AC=218;AF=0.0435304;AN=5008;NS=2504;DP=14788;EAS_AF=0.0079;AMR_AF=0.072;AFR_AF=0.087;EUR_AF=0.0209;SAS_AF=0.0245;AA=a|||;VT=SNP
6	29741535	rs56392172	T	C	100	PASS	AC=445;AF=0.0888578;AN=5008;NS=2504;DP=14530;EAS_AF=0.1984;AMR_AF=0.0375;AFR_AF=0.0008;EUR_AF=0.0596;SAS_AF=0.1616;AA=t|||;VT=SNP
6	29741555	rs9461551	A	G	100	PASS	AC=277;AF=0.0553115;AN=5008;NS=2504;DP=14080;EAS_AF=0.0089;AMR_AF=0.0908;AFR_AF=0.1135;EUR_AF=0.0308;SAS_AF=0.0245;AA=N|||;VT=SNP
6	29741592	rs1737024	G	C	100	PASS	AC=944;AF=0.188498;AN=5008;NS=2504;DP=14605;EAS_AF=0.0685;AMR_AF=0.2205;AFR_AF=0.205;EUR_AF=0.2068;SAS_AF=0.2485;AA=g|||;VT=SNP
6	29741971	rs9500980	C	T	100	PASS	AC=219;AF=0.04373;AN=5008;NS=2504;DP=18611;EAS_AF=0.0079;AMR_AF=0.072;AFR_AF=0.0877;EUR_AF=0.0209;SAS_AF=0.0245;AA=c|||;VT=SNP
6	29742003	rs1610639	G	A	100	PASS	AC=468;AF=0.0934505;AN=5008;NS=2504;DP=19393;EAS_AF=0.0437;AMR_AF=0.1182;AFR_AF=0.0287;EUR_AF=0.1352;SAS_AF=0.1718;AA=g|||;VT=SNP
6	29742062	rs1611277	C	A	100	PASS	AC=218;AF=0.0435304;AN=5008;NS=2504;DP=19713;EAS_AF=0.0179;AMR_AF=0.0634;AFR_AF=0.0817;EUR_AF=0.0388;SAS_AF=0.0092;AA=c|||;VT=SNP
6	29742108	rs1362068	T	C	100	PASS	AC=1927;AF=0.384784;AN=5008;NS=2504;DP=19168;EAS_AF=0.1954;AMR_AF=0.3703;AFR_AF=0.5991;EUR_AF=0.3111;SAS_AF=0.3763;AA=N|||;VT=SNP
6	29742220	rs9500982	C	T	100	PASS	AC=219;AF=0.04373;AN=5008;NS=2504;DP=16557;EAS_AF=0.0079;AMR_AF=0.072;AFR_AF=0.0877;EUR_AF=0.0209;SAS_AF=0.0245;AA=c|||;VT=SNP
6	29742257	rs2743945	T	G	100	PASS	AC=1301;AF=0.259784;AN=5008;NS=2504;DP=17170;EAS_AF=0.3472;AMR_AF=0.2839;AFR_AF=0.1899;EUR_AF=0.3469;SAS_AF=0.1575;AA=t|||;VT=SNP
6	29742284	rs12111521	G	A	100	PASS	AC=505;AF=0.100839;AN=5008;NS=2504;DP=17371;EAS_AF=0.0774;AMR_AF=0.0375;AFR_AF=0.239;EUR_AF=0.0258;SAS_AF=0.0603;AA=g|||;VT=SNP
6	29742299	rs1362070	T	C	100	PASS	AC=1934;AF=0.386182;AN=5008;NS=2504;DP=17294;EAS_AF=0.1954;AMR_AF=0.3703;AFR_AF=0.5991;EUR_AF=0.3111;SAS_AF=0.3834;AA=N|||;VT=SNP
6	29742342	rs9500983	T	C	100	PASS	AC=219;AF=0.04373;AN=5008;NS=2504;DP=16981;EAS_AF=0.0079;AMR_AF=0.072;AFR_AF=0.0877;EUR_AF=0.0209;SAS_AF=0.0245;AA=t|||;VT=SNP
6	29742452	rs1362069	G	A	100	PASS	AC=1926;AF=0.384585;AN=5008;NS=2504;DP=18157;EAS_AF=0.1954;AMR_AF=0.3703;AFR_AF=0.5991;EUR_AF=0.3111;SAS_AF=0.3753;AA=a|||;VT=SNP
6	29742532	rs78111854	T	C	100	PASS	AC=518;AF=0.103435;AN=5008;NS=2504;DP=17661;EAS_AF=0.2143;AMR_AF=0.134;AFR_AF=0.0076;EUR_AF=0.0497;SAS_AF=0.1524;AA=t|||;VT=SNP
6	29742609	rs1633037	T	C	100	PASS	AC=1926;AF=0.384585;AN=5008;NS=2504;DP=19965;EAS_AF=0.1954;AMR_AF=0.3703;AFR_AF=0.5991;EUR_AF=0.3111;SAS_AF=0.3753;AA=N|||;VT=SNP
6	29742675	rs9500844	A	C	100	PASS	AC=219;AF=0.04373;AN=5008;NS=2504;DP=20355;EAS_AF=0.0079;AMR_AF=0.072;AFR_AF=0.0877;EUR_AF=0.0209;SAS_AF=0.0245;AA=a|||;VT=SNP
6	29742809	rs1633036	C	T	100	PASS	AC=4622;AF=0.922923;AN=5008;NS=2504;DP=20436;EAS_AF=0.9841;AMR_AF=0.9078;AFR_AF=0.9402;EUR_AF=0.829;SAS_AF=0.9438;AA=t|||;VT=SNP
6	29742842	rs62394668	T	C	100	PASS	AC=437;AF=0.0872604;AN=5008;NS=2504;DP=19634;EAS_AF=0.1944;AMR_AF=0.0375;AFR_AF=0.0008;EUR_AF=0.0596;SAS_AF=0.1575;AA=t|||;VT=SNP
6	29742846	rs1419641	G	A	100	PASS	AC=1164;AF=0.232428;AN=5008;NS=2504;DP=19446;EAS_AF=0.1101;AMR_AF=0.245;AFR_AF=0.2504;EUR_AF=0.2555;SAS_AF=0.3016;AA=a|||;VT=SNP
6	29742895	rs12110334	C	G	100	PASS	AC=480;AF=0.0958466;AN=5008;NS=2504;DP=18393;EAS_AF=0.0774;AMR_AF=0.0346;AFR_AF=0.2307;EUR_AF=0.0249;SAS_AF=0.0491;AA=c|||;VT=SNP
6	29742915	rs12110682	T	A	100	PASS	AC=480;AF=0.0958466;AN=5008;NS=2504;DP=18618;EAS_AF=0.0774;AMR_AF=0.0346;AFR_AF=0.2307;EUR_AF=0.0249;SAS_AF=0.0491;AA=t|||;VT=SNP
6	29742930	rs9258303	C	T	100	PASS	AC=730;AF=0.145767;AN=5008;NS=2504;DP=18994;EAS_AF=0.2252;AMR_AF=0.1527;AFR_AF=0.0681;EUR_AF=0.0716;SAS_AF=0.2403;AA=c|||;VT=SNP
6	29743117	rs9500845	A	G	100	PASS	AC=219;AF=0.04373;AN=5008;NS=2504;DP=18443;EAS_AF=0.0079;AMR_AF=0.072;AFR_AF=0.0877;EUR_AF=0.0209;SAS_AF=0.0245;AA=a|||;VT=SNP
6	29743236	rs73745429	A	G	100	PASS	AC=480;AF=0.0958466;AN=5008;NS=2504;DP=17741;EAS_AF=0.0774;AMR_AF=0.0346;AFR_AF=0.2307;EUR_AF=0.0249;SAS_AF=0.0491;AA=a|||;VT=SNP
6	29743261	rs73745430	C	T	100	PASS	AC=480;AF=0.0958466;AN=5008;NS=2504;DP=17805;EAS_AF=0.0774;AMR_AF=0.0346;AFR_AF=0.2307;EUR_AF=0.0249;SAS_AF=0.0491;AA=c|||;VT=SNP
6	29743271	rs73745431	G	T	100	PASS	AC=486;AF=0.0970447;AN=5008;NS=2504;DP=17676;EAS_AF=0.0774;AMR_AF=0.0346;AFR_AF=0.2352;EUR_AF=0.0249;SAS_AF=0.0491;AA=g|||;VT=SNP
6	29743400	rs1633035	A	T	100	PASS	AC=1708;AF=0.341054;AN=5008;NS=2504;DP=17362;EAS_AF=0.1875;AMR_AF=0.2983;AFR_AF=0.5121;EUR_AF=0.2903;SAS_AF=0.3507;AA=t|||;VT=SNP
6	29743407	rs1737022	G	C	100	PASS	AC=4622;AF=0.922923;AN=5008;NS=2504;DP=17597;EAS_AF=0.9841;AMR_AF=0.9078;AFR_AF=0.9402;EUR_AF=0.829;SAS_AF=0.9438;AA=N|||;VT=SNP
6	29743435	rs9258304	T	C	100	PASS	AC=83;AF=0.0165735;AN=5008;NS=2504;DP=17308;EAS_AF=0.003;AMR_AF=0.0115;AFR_AF=0.0106;EUR_AF=0.0209;SAS_AF=0.0378;AA=t|||;VT=SNP
6	29743517	rs9258305	A	G	100	PASS	AC=219;AF=0.04373;AN=5008;NS=2504;DP=16592;EAS_AF=0.0407;AMR_AF=0.0245;AFR_AF=0.0454;EUR_AF=0.0487;SAS_AF=0.0532;AA=a|||;VT=SNP
6	29743525	rs2394168	C	T	100	PASS	AC=219;AF=0.04373;AN=5008;NS=2504;DP=16666;EAS_AF=0.0079;AMR_AF=0.072;AFR_AF=0.0877;EUR_AF=0.0209;SAS_AF=0.0245;AA=c|||;VT=SNP
6	29743563	rs1633034	A	G	100	PASS	AC=1708;AF=0.341054;AN=5008;NS=2504;DP=16696;EAS_AF=0.1875;AMR_AF=0.2983;AFR_AF=0.5121;EUR_AF=0.2903;SAS_AF=0.3507;AA=N|||;VT=SNP
6	29743671	rs2394169	A	C	100	PASS	AC=219;AF=0.04373;AN=5008;NS=2504;DP=16567;EAS_AF=0.0079;AMR_AF=0.072;AFR_AF=0.0877;EUR_AF=0.0209;SAS_AF=0.0245;AA=a|||;VT=SNP
6	29743788	rs1633033	T	C	100	PASS	AC=1649;AF=0.329273;AN=5008;NS=2504;DP=17469;EAS_AF=0.1865;AMR_AF=0.2795;AFR_AF=0.4856;EUR_AF=0.2803;SAS_AF=0.3507;AA=t|||;VT=SNP
6	29743792	rs138925279	C	A	100	PASS	AC=518;AF=0.103435;AN=5008;NS=2504;DP=17346;EAS_AF=0.2143;AMR_AF=0.134;AFR_AF=0.0076;EUR_AF=0.0497;SAS_AF=0.1524;AA=c|||;VT=SNP
6	29743812	rs12660530	C	G	100	PASS	AC=219;AF=0.04373;AN=5008;NS=2504;DP=17469;EAS_AF=0.0079;AMR_AF=0.072;AFR_AF=0.0877;EUR_AF=0.0209;SAS_AF=0.0245;AA=c|||;VT=SNP
6	29744135	rs62394669	A	C	100	PASS	AC=445;AF=0.0888578;AN=5008;NS=2504;DP=20622;EAS_AF=0.1984;AMR_AF=0.0375;AFR_AF=0.0008;EUR_AF=0.0596;SAS_AF=0.1616;AA=a|||;VT=SNP
6	29744513	rs28840978	A	G	100	PASS	AC=480;AF=0.0958466;AN=5008;NS=2504;DP=21830;EAS_AF=0.0774;AMR_AF=0.0346;AFR_AF=0.2307;EUR_AF=0.0249;SAS_AF=0.0491;AA=a|||;VT=SNP
6	29744517	rs28802633	A	C	100	PASS	AC=480;AF=0.0958466;AN=5008;NS=2504;DP=22157;EAS_AF=0.0774;AMR_AF=0.0346;AFR_AF=0.2307;EUR_AF=0.0249;SAS_AF=0.0491;AA=a|||;VT=SNP
6	29744577	rs2844839	G	C	100	PASS	AC=1926;AF=0.384585;AN=5008;NS=2504;DP=23139;EAS_AF=0.1954;AMR_AF=0.3703;AFR_AF=0.5991;EUR_AF=0.3111;SAS_AF=0.3753;AA=N|||;VT=SNP
6	29744597	rs28578751	A	G	100	PASS	AC=486;AF=0.0970447;AN=5008;NS=2504;DP=22321;EAS_AF=0.0774;AMR_AF=0.0346;AFR_AF=0.2352;EUR_AF=0.0249;SAS_AF=0.0491;AA=a|||;VT=SNP
6	29744609	rs558367026	T	C	100	PASS	AC=1649;AF=0.329273;AN=5008;NS=2504;DP=21636;EAS_AF=0.1865;AMR_AF=0.2795;AFR_AF=0.4856;EUR_AF=0.2803;SAS_AF=0.3507;AA=t|||;VT=SNP
6	29744610	rs2844837	G	C	100	PASS	AC=1163;AF=0.232228;AN=5008;NS=2504;DP=21604;EAS_AF=0.1091;AMR_AF=0.245;AFR_AF=0.2504;EUR_AF=0.2555;SAS_AF=0.3016;AA=g|||;VT=SNP
6	29744623	rs2975038	T	A	100	PASS	AC=1304;AF=0.260383;AN=5008;NS=2504;DP=21305;EAS_AF=0.3472;AMR_AF=0.2839;AFR_AF=0.1906;EUR_AF=0.3479;SAS_AF=0.1585;AA=t|||;VT=SNP
6	29744833	rs1633032	C	T	100	PASS	AC=1649;AF=0.329273;AN=5008;NS=2504;DP=15966;EAS_AF=0.1865;AMR_AF=0.2795;AFR_AF=0.4856;EUR_AF=0.2803;SAS_AF=0.3507;AA=c|||;VT=SNP
6	29744915	rs12660933	C	T	100	PASS	AC=219;AF=0.04373;AN=5008;NS=2504;DP=20479;EAS_AF=0.0079;AMR_AF=0.072;AFR_AF=0.0877;EUR_AF=0.0209;SAS_AF=0.0245;AA=c|||;VT=SNP
6	29744934	rs1633031	T	C	100	PASS	AC=1926;AF=0.384585;AN=5008;NS=2504;DP=20518;EAS_AF=0.1954;AMR_AF=0.3703;AFR_AF=0.5991;EUR_AF=0.3111;SAS_AF=0.3753;AA=N|||;VT=SNP
6	29745075	rs2517930	G	T	100	PASS	AC=1304;AF=0.260383;AN=5008;NS=2504;DP=20833;EAS_AF=0.3472;AMR_AF=0.2839;AFR_AF=0.1906;EUR_AF=0.3489;SAS_AF=0.1575;AA=g|||;VT=SNP
6	29745078	rs116371924	T	G	100	PASS	AC=219;AF=0.04373;AN=5008;NS=2504;DP=20751;EAS_AF=0.0079;AMR_AF=0.072;AFR_AF=0.0877;EUR_AF=0.0209;SAS_AF=0.0245;AA=t|||;VT=SNP
6	29745153	rs115765316	G	T	100	PASS	AC=219;AF=0.04373;AN=5008;NS=2504;DP=18565;EAS_AF=0.0079;AMR_AF=0.072;AFR_AF=0.0877;EUR_AF=0.0209;SAS_AF=0.0245;AA=g|||;VT=SNP
6	29745175	rs2517929	A	G	100	PASS	AC=1303;AF=0.260184;AN=5008;NS=2504;DP=17214;EAS_AF=0.3472;AMR_AF=0.2839;AFR_AF=0.1906;EUR_AF=0.3479;SAS_AF=0.1575;AA=a|||;VT=SNP
6	29745211	rs62394670	A	G	100	PASS	AC=446;AF=0.0890575;AN=5008;NS=2504;DP=17333;EAS_AF=0.1984;AMR_AF=0.0375;AFR_AF=0.0008;EUR_AF=0.0596;SAS_AF=0.1626;AA=a|||;VT=SNP
6	29745321	rs1737021	G	A	100	PASS	AC=1929;AF=0.385184;AN=5008;NS=2504;DP=16488;EAS_AF=0.1954;AMR_AF=0.3703;AFR_AF=0.5998;EUR_AF=0.3121;SAS_AF=0.3763;AA=a|||;VT=SNP
6	29745350	rs2517928	C	T	100	PASS	AC=1300;AF=0.259585;AN=5008;NS=2504;DP=17059;EAS_AF=0.3472;AMR_AF=0.2839;AFR_AF=0.1899;EUR_AF=0.3469;SAS_AF=0.1564;AA=c|||;VT=SNP
6	29745351	rs1618670	G	C	100	PASS	AC=1710;AF=0.341454;AN=5008;NS=2504;DP=16967;EAS_AF=0.1875;AMR_AF=0.2983;AFR_AF=0.5121;EUR_AF=0.2913;SAS_AF=0.3517;AA=N|||;VT=SNP
6	29745438	rs114168695	C	T	100	PASS	AC=219;AF=0.04373;AN=5008;NS=2504;DP=20419;EAS_AF=0.0079;AMR_AF=0.072;AFR_AF=0.0877;EUR_AF=0.0209;SAS_AF=0.0245;AA=c|||;VT=SNP
6	29745439	rs2394685	A	G	100	PASS	AC=2974;AF=0.59385;AN=5008;NS=2504;DP=20409;EAS_AF=0.7976;AMR_AF=0.6282;AFR_AF=0.4546;EUR_AF=0.5487;SAS_AF=0.5941;AA=N|||;VT=SNP
6	29745576	rs116425966	G	A	100	PASS	AC=109;AF=0.0217652;AN=5008;NS=2504;DP=20589;EAS_AF=0.0089;AMR_AF=0.0432;AFR_AF=0;EUR_AF=0.0199;SAS_AF=0.0511;AA=g|||;VT=SNP
6	29745593	rs4122198	T	C	100	PASS	AC=736;AF=0.146965;AN=5008;NS=2504;DP=19930;EAS_AF=0.2252;AMR_AF=0.1556;AFR_AF=0.0696;EUR_AF=0.0716;SAS_AF=0.2423;AA=t|||;VT=SNP
6	29745632	rs9461552	C	T	100	PASS	AC=219;AF=0.04373;AN=5008;NS=2504;DP=18997;EAS_AF=0.0079;AMR_AF=0.072;AFR_AF=0.0877;EUR_AF=0.0209;SAS_AF=0.0245;AA=c|||;VT=SNP
6	29745726	rs1615962	G	A	100	PASS	AC=1169;AF=0.233427;AN=5008;NS=2504;DP=17583;EAS_AF=0.1131;AMR_AF=0.245;AFR_AF=0.2511;EUR_AF=0.2555;SAS_AF=0.3027;AA=g|||;VT=SNP
6	29745761	rs1615251	T	A	100	PASS	AC=1923;AF=0.383986;AN=5008;NS=2504;DP=18092;EAS_AF=0.1954;AMR_AF=0.3703;AFR_AF=0.5983;EUR_AF=0.3101;SAS_AF=0.3742;AA=N|||;VT=SNP
6	29745794	rs1633030	T	C	100	PASS	AC=1643;AF=0.328075;AN=5008;NS=2504;DP=18503;EAS_AF=0.1865;AMR_AF=0.2795;AFR_AF=0.4826;EUR_AF=0.2803;SAS_AF=0.3487;AA=N|||;VT=SNP
6	29745884	rs1614309	G	A	100	PASS	AC=1648;AF=0.329073;AN=5008;NS=2504;DP=22044;EAS_AF=0.1865;AMR_AF=0.2795;AFR_AF=0.4856;EUR_AF=0.2803;SAS_AF=0.3497;AA=g|||;VT=SNP
6	29746023	rs2844836	T	C	100	PASS	AC=217;AF=0.0433307;AN=5008;NS=2504;DP=23736;EAS_AF=0.0179;AMR_AF=0.0634;AFR_AF=0.0817;EUR_AF=0.0378;SAS_AF=0.0092;AA=t|||;VT=SNP
6	29746305	rs1633029	T	G	100	PASS	AC=1163;AF=0.232228;AN=5008;NS=2504;DP=20506;EAS_AF=0.1091;AMR_AF=0.245;AFR_AF=0.2504;EUR_AF=0.2555;SAS_AF=0.3016;AA=t|||;VT=SNP
6	29746367	rs1633028	T	G	100	PASS	AC=1649;AF=0.329273;AN=5008;NS=2504;DP=22621;EAS_AF=0.1865;AMR_AF=0.2795;AFR_AF=0.4856;EUR_AF=0.2803;SAS_AF=0.3507;AA=t|||;VT=SNP
6	29746462	rs1633027	A	T	100	PASS	AC=1927;AF=0.384784;AN=5008;NS=2504;DP=21956;EAS_AF=0.1954;AMR_AF=0.3703;AFR_AF=0.5991;EUR_AF=0.3111;SAS_AF=0.3763;AA=t|||;VT=SNP
6	29746515	rs1633026	T	C	100	PASS	AC=4626;AF=0.923722;AN=5008;NS=2504;DP=20093;EAS_AF=0.9841;AMR_AF=0.9092;AFR_AF=0.941;EUR_AF=0.831;SAS_AF=0.9438;AA=N|||;VT=SNP
6	29746527	rs1633025	C	G	100	PASS	AC=4626;AF=0.923722;AN=5008;NS=2504;DP=19771;EAS_AF=0.9841;AMR_AF=0.9092;AFR_AF=0.941;EUR_AF=0.831;SAS_AF=0.9438;AA=g|||;VT=SNP
6	29746552	rs56091723	A	G	100	PASS	AC=480;AF=0.0958466;AN=5008;NS=2504;DP=19250;EAS_AF=0.0774;AMR_AF=0.0346;AFR_AF=0.2307;EUR_AF=0.0249;SAS_AF=0.0491;AA=N|||;VT=SNP
6	29746566	rs76779442	T	A	100	PASS	AC=518;AF=0.103435;AN=5008;NS=2504;DP=19369;EAS_AF=0.2143;AMR_AF=0.134;AFR_AF=0.0076;EUR_AF=0.0497;SAS_AF=0.1524;AA=t|||;VT=SNP
6	29746657	rs1633024	C	G	100	PASS	AC=1926;AF=0.384585;AN=5008;NS=2504;DP=19796;EAS_AF=0.1954;AMR_AF=0.3703;AFR_AF=0.5991;EUR_AF=0.3111;SAS_AF=0.3753;AA=g|||;VT=SNP
6	29746794	rs1633023	T	C	100	PASS	AC=1163;AF=0.232228;AN=5008;NS=2504;DP=20431;EAS_AF=0.1091;AMR_AF=0.245;AFR_AF=0.2504;EUR_AF=0.2555;SAS_AF=0.3016;AA=t|||;VT=SNP
6	29746803	rs1633022	A	T	100	PASS	AC=1163;AF=0.232228;AN=5008;NS=2504;DP=20511;EAS_AF=0.1091;AMR_AF=0.245;AFR_AF=0.2504;EUR_AF=0.2555;SAS_AF=0.3016;AA=a|||;VT=SNP
6	29746869	rs1633021	T	C	100	PASS	AC=949;AF=0.189497;AN=5008;NS=2504;DP=20867;EAS_AF=0.0685;AMR_AF=0.2248;AFR_AF=0.2065;EUR_AF=0.2068;SAS_AF=0.2485;AA=t|||;VT=SNP
6	29746963	rs17178658	C	A	100	PASS	AC=166;AF=0.033147;AN=5008;NS=2504;DP=20917;EAS_AF=0;AMR_AF=0.0259;AFR_AF=0.0938;EUR_AF=0.0209;SAS_AF=0.0031;AA=c|||;VT=SNP
6	29747011	rs17178665	T	C	100	PASS	AC=268;AF=0.0535144;AN=5008;NS=2504;DP=20175;EAS_AF=0;AMR_AF=0.0303;AFR_AF=0.1672;EUR_AF=0.0209;SAS_AF=0.0051;AA=t|||;VT=SNP
6	29747134	rs1633020	C	T	100	PASS	AC=1649;AF=0.329273;AN=5008;NS=2504;DP=17789;EAS_AF=0.1865;AMR_AF=0.2795;AFR_AF=0.4856;EUR_AF=0.2803;SAS_AF=0.3507;AA=c|||;VT=SNP
6	29747373	rs2735042	A	G	100	PASS	AC=1650;AF=0.329473;AN=5008;NS=2504;DP=18509;EAS_AF=0.1865;AMR_AF=0.2795;AFR_AF=0.4856;EUR_AF=0.2813;SAS_AF=0.3507;AA=a|||;VT=SNP
6	29747389	rs17185076	C	T	100	PASS	AC=782;AF=0.15615;AN=5008;NS=2504;DP=18749;EAS_AF=0.0933;AMR_AF=0.111;AFR_AF=0.3351;EUR_AF=0.0467;SAS_AF=0.1237;AA=c|||;VT=SNP
6	29747561	rs1633019	T	C	100	PASS	AC=1708;AF=0.341054;AN=5008;NS=2504;DP=18863;EAS_AF=0.1885;AMR_AF=0.2983;AFR_AF=0.5113;EUR_AF=0.2903;SAS_AF=0.3507;AA=t|||;VT=SNP
6	29747587	rs1633018	C	T	100	PASS	AC=1649;AF=0.329273;AN=5008;NS=2504;DP=18578;EAS_AF=0.1865;AMR_AF=0.2795;AFR_AF=0.4856;EUR_AF=0.2803;SAS_AF=0.3507;AA=c|||;VT=SNP
6	29747606	rs1630062	T	C	100	PASS	AC=1813;AF=0.362021;AN=5008;NS=2504;DP=18129;EAS_AF=0.1935;AMR_AF=0.3444;AFR_AF=0.5401;EUR_AF=0.3052;SAS_AF=0.3661;AA=t|||;VT=SNP
6	29747685	rs1737020	G	T	100	PASS	AC=1650;AF=0.329473;AN=5008;NS=2504;DP=17833;EAS_AF=0.1865;AMR_AF=0.2795;AFR_AF=0.4856;EUR_AF=0.2813;SAS_AF=0.3507;AA=g|||;VT=SNP
6	29747690	rs1737019	G	T	100	PASS	AC=1650;AF=0.329473;AN=5008;NS=2504;DP=18016;EAS_AF=0.1865;AMR_AF=0.2795;AFR_AF=0.4856;EUR_AF=0.2813;SAS_AF=0.3507;AA=g|||;VT=SNP
6	29747780	rs141976859	C	A	100	PASS	AC=480;AF=0.0958466;AN=5008;NS=2504;DP=19846;EAS_AF=0.0774;AMR_AF=0.0346;AFR_AF=0.2307;EUR_AF=0.0249;SAS_AF=0.0491;AA=c|||;VT=SNP
6	29747871	rs562697767	C	T	100	PASS	AC=73;AF=0.0145767;AN=5008;NS=2504;DP=20471;EAS_AF=0.0069;AMR_AF=0.0432;AFR_AF=0.0053;EUR_AF=0.0139;SAS_AF=0.0153;AA=c|||;VT=SNP
6	29747872	rs2508055	G	A	100	PASS	AC=1926;AF=0.384585;AN=5008;NS=2504;DP=20449;EAS_AF=0.1964;AMR_AF=0.3703;AFR_AF=0.5983;EUR_AF=0.3111;SAS_AF=0.3753;AA=a|||;VT=SNP
6	29747972	rs2735041	A	G	100	PASS	AC=218;AF=0.0435304;AN=5008;NS=2504;DP=18614;EAS_AF=0.0179;AMR_AF=0.0634;AFR_AF=0.0817;EUR_AF=0.0388;SAS_AF=0.0092;AA=a|||;VT=SNP
6	29748024	rs147556343	C	T	100	PASS	AC=142;AF=0.0283546;AN=5008;NS=2504;DP=17222;EAS_AF=0.0149;AMR_AF=0.013;AFR_AF=0.0741;EUR_AF=0.0119;SAS_AF=0.0082;AA=c|||;VT=SNP
6	29748040	rs1611227	G	A	100	PASS	AC=1926;AF=0.384585;AN=5008;NS=2504;DP=16505;EAS_AF=0.1954;AMR_AF=0.3703;AFR_AF=0.5991;EUR_AF=0.3111;SAS_AF=0.3753;AA=a|||;VT=SNP
6	29748139	rs1611228	G	A	100	PASS	AC=1649;AF=0.329273;AN=5008;NS=2504;DP=21107;EAS_AF=0.1865;AMR_AF=0.2795;AFR_AF=0.4856;EUR_AF=0.2803;SAS_AF=0.3507;AA=g|||;VT=SNP
6	29748153	rs140083966	C	T	100	PASS	AC=219;AF=0.04373;AN=5008;NS=2504;DP=20976;EAS_AF=0.0079;AMR_AF=0.072;AFR_AF=0.0877;EUR_AF=0.0209;SAS_AF=0.0245;AA=c|||;VT=SNP
6	29748190	rs116059712	C	T	100	PASS	AC=334;AF=0.0666933;AN=5008;NS=2504;DP=21379;EAS_AF=0.0099;AMR_AF=0.0893;AFR_AF=0.1021;EUR_AF=0.0596;SAS_AF=0.0685;AA=c|||;VT=SNP
6	29748206	rs1611229	T	C	100	PASS	AC=1163;AF=0.232228;AN=5008;NS=2504;DP=21271;EAS_AF=0.1091;AMR_AF=0.245;AFR_AF=0.2504;EUR_AF=0.2555;SAS_AF=0.3016;AA=t|||;VT=SNP
6	29748308	rs1611230	G	A	100	PASS	AC=1705;AF=0.340455;AN=5008;NS=2504;DP=20968;EAS_AF=0.1875;AMR_AF=0.2983;AFR_AF=0.5098;EUR_AF=0.2903;SAS_AF=0.3507;AA=g|||;VT=SNP
6	29748313	rs138766651	C	G	100	PASS	AC=72;AF=0.014377;AN=5008;NS=2504;DP=20957;EAS_AF=0.006;AMR_AF=0.0432;AFR_AF=0.0053;EUR_AF=0.0139;SAS_AF=0.0153;AA=c|||;VT=SNP
6	29748329	rs80334281	T	C	100	PASS	AC=1924;AF=0.384185;AN=5008;NS=2504;DP=21161;EAS_AF=0.1954;AMR_AF=0.3703;AFR_AF=0.5976;EUR_AF=0.3111;SAS_AF=0.3753;AA=N|||;VT=SNP
6	29748394	rs112442053	G	A	100	PASS	AC=2467;AF=0.492612;AN=5008;NS=2504;DP=21939;EAS_AF=0.4563;AMR_AF=0.5288;AFR_AF=0.441;EUR_AF=0.6034;SAS_AF=0.4601;AA=g|||;VT=SNP
6	29748410	rs148112094	C	T	100	PASS	AC=82;AF=0.0163738;AN=5008;NS=2504;DP=21905;EAS_AF=0.003;AMR_AF=0.0115;AFR_AF=0.0098;EUR_AF=0.0209;SAS_AF=0.0378;AA=c|||;VT=SNP
6	29748495	rs150663034	A	T	100	PASS	AC=486;AF=0.0970447;AN=5008;NS=2504;DP=21908;EAS_AF=0.0774;AMR_AF=0.0346;AFR_AF=0.2352;EUR_AF=0.0249;SAS_AF=0.0491;AA=a|||;VT=SNP
6	29748509	rs139910383	C	T	100	PASS	AC=437;AF=0.0872604;AN=5008;NS=2504;DP=22361;EAS_AF=0.1944;AMR_AF=0.0375;AFR_AF=0.0008;EUR_AF=0.0596;SAS_AF=0.1575;AA=c|||;VT=SNP
6	29748523	rs1611233	C	T	100	PASS	AC=1163;AF=0.232228;AN=5008;NS=2504;DP=23215;EAS_AF=0.1091;AMR_AF=0.245;AFR_AF=0.2504;EUR_AF=0.2555;SAS_AF=0.3016;AA=c|||;VT=SNP
6	29748641	rs1611234	C	T	100	PASS	AC=1651;AF=0.329673;AN=5008;NS=2504;DP=22082;EAS_AF=0.1865;AMR_AF=0.2795;AFR_AF=0.4856;EUR_AF=0.2823;SAS_AF=0.3507;AA=c|||;VT=SNP
6	29748646	rs146526194	A	C	100	PASS	AC=1929;AF=0.385184;AN=5008;NS=2504;DP=22056;EAS_AF=0.1954;AMR_AF=0.3703;AFR_AF=0.5991;EUR_AF=0.3141;SAS_AF=0.3753;AA=N|||;VT=SNP
6	29748690	rs1611236	G	A	100	PASS	AC=1652;AF=0.329872;AN=5008;NS=2504;DP=22297;EAS_AF=0.1865;AMR_AF=0.2795;AFR_AF=0.4864;EUR_AF=0.2823;SAS_AF=0.3507;AA=g|||;VT=SNP
6	29748837	rs111296608	C	A	100	PASS	AC=1163;AF=0.232228;AN=5008;NS=2504;DP=22939;EAS_AF=0.1091;AMR_AF=0.245;AFR_AF=0.2504;EUR_AF=0.2555;SAS_AF=0.3016;AA=c|||;VT=SNP
6	29748856	rs9468610	C	T	100	PASS	AC=219;AF=0.04373;AN=5008;NS=2504;DP=22735;EAS_AF=0.0079;AMR_AF=0.072;AFR_AF=0.0877;EUR_AF=0.0209;SAS_AF=0.0245;AA=c|||;VT=SNP
6	29749042	rs140810194	T	C	100	PASS	AC=480;AF=0.0958466;AN=5008;NS=2504;DP=21629;EAS_AF=0.0774;AMR_AF=0.0346;AFR_AF=0.2307;EUR_AF=0.0249;SAS_AF=0.0491;AA=t|||;VT=SNP
6	29749193	rs140452595	C	T	100	PASS	AC=82;AF=0.0163738;AN=5008;NS=2504;DP=20814;EAS_AF=0.003;AMR_AF=0.0115;AFR_AF=0.0098;EUR_AF=0.0209;SAS_AF=0.0378;AA=c|||;VT=SNP
6	29749266	rs76210869	A	G	100	PASS	AC=1913;AF=0.381989;AN=5008;NS=2504;DP=19411;EAS_AF=0.1954;AMR_AF=0.3631;AFR_AF=0.5946;EUR_AF=0.3091;SAS_AF=0.3753;AA=N|||;VT=SNP
6	29749284	rs9468612	C	T	100	PASS	AC=219;AF=0.04373;AN=5008;NS=2504;DP=19358;EAS_AF=0.0079;AMR_AF=0.072;AFR_AF=0.0877;EUR_AF=0.0209;SAS_AF=0.0245;AA=c|||;VT=SNP
6	29749292	rs138168337	C	G	100	PASS	AC=94;AF=0.01877;AN=5008;NS=2504;DP=19470;EAS_AF=0;AMR_AF=0.0504;AFR_AF=0.0174;EUR_AF=0.0358;SAS_AF=0;AA=c|||;VT=SNP
6	29749331	rs76335018	G	A	100	PASS	AC=1165;AF=0.232628;AN=5008;NS=2504;DP=19089;EAS_AF=0.1091;AMR_AF=0.245;AFR_AF=0.2519;EUR_AF=0.2555;SAS_AF=0.3016;AA=g|||;VT=SNP
6	29749334	rs9468613	A	G	100	PASS	AC=220;AF=0.0439297;AN=5008;NS=2504;DP=19109;EAS_AF=0.0079;AMR_AF=0.072;AFR_AF=0.0885;EUR_AF=0.0209;SAS_AF=0.0245;AA=a|||;VT=SNP
6	29750107	rs149883163	C	T	100	PASS	AC=86;AF=0.0171725;AN=5008;NS=2504;DP=20900;EAS_AF=0.003;AMR_AF=0.0115;AFR_AF=0.0129;EUR_AF=0.0209;SAS_AF=0.0378;AA=c|||;VT=SNP
6	29750776	rs143304036	C	T	100	PASS	AC=664;AF=0.132588;AN=5008;NS=2504;DP=18362;EAS_AF=0.2063;AMR_AF=0.1095;AFR_AF=0.0885;EUR_AF=0.0805;SAS_AF=0.1861;AA=c|||;VT=SNP
6	29750816	rs9461553	C	G	100	PASS	AC=219;AF=0.04373;AN=5008;NS=2504;DP=19050;EAS_AF=0.0079;AMR_AF=0.072;AFR_AF=0.0877;EUR_AF=0.0209;SAS_AF=0.0245;AA=c|||;VT=SNP
6	29751442	rs142268751	C	T	100	PASS	AC=518;AF=0.103435;AN=5008;NS=2504;DP=20952;EAS_AF=0.2143;AMR_AF=0.134;AFR_AF=0.0076;EUR_AF=0.0497;SAS_AF=0.1524;AA=c|||;VT=SNP
6	29751928	rs1611262	A	G	100	PASS	AC=218;AF=0.0435304;AN=5008;NS=2504;DP=21406;EAS_AF=0.0179;AMR_AF=0.0634;AFR_AF=0.0817;EUR_AF=0.0388;SAS_AF=0.0092;AA=a|||;VT=SNP
6	29751998	rs143525179	C	T	100	PASS	AC=944;AF=0.188498;AN=5008;NS=2504;DP=21328;EAS_AF=0.0685;AMR_AF=0.2205;AFR_AF=0.205;EUR_AF=0.2068;SAS_AF=0.2485;AA=c|||;VT=SNP
6	29752221	rs1611267	A	G	100	PASS	AC=1647;AF=0.328874;AN=5008;NS=2504;DP=22532;EAS_AF=0.1865;AMR_AF=0.2795;AFR_AF=0.4834;EUR_AF=0.2813;SAS_AF=0.3507;AA=a|||;VT=SNP
6	29752247	rs141733647	C	T	100	PASS	AC=268;AF=0.0535144;AN=5008;NS=2504;DP=22270;EAS_AF=0;AMR_AF=0.0303;AFR_AF=0.1672;EUR_AF=0.0209;SAS_AF=0.0051;AA=c|||;VT=SNP
6	29752278	rs2394171	C	T	100	PASS	AC=1649;AF=0.329273;AN=5008;NS=2504;DP=21282;EAS_AF=0.1865;AMR_AF=0.2795;AFR_AF=0.4856;EUR_AF=0.2803;SAS_AF=0.3507;AA=c|||;VT=SNP
6	29752503	rs3129184	C	T	100	PASS	AC=4622;AF=0.922923;AN=5008;NS=2504;DP=20726;EAS_AF=0.9841;AMR_AF=0.9078;AFR_AF=0.9402;EUR_AF=0.829;SAS_AF=0.9438;AA=t|||;VT=SNP
6	29752671	rs2893981	T	G	100	PASS	AC=1650;AF=0.329473;AN=5008;NS=2504;DP=20469;EAS_AF=0.1865;AMR_AF=0.2795;AFR_AF=0.4856;EUR_AF=0.2813;SAS_AF=0.3507;AA=t|||;VT=SNP
6	29752703	rs9258373	G	T	100	PASS	AC=219;AF=0.04373;AN=5008;NS=2504;DP=21138;EAS_AF=0.0407;AMR_AF=0.0245;AFR_AF=0.0454;EUR_AF=0.0487;SAS_AF=0.0532;AA=g|||;VT=SNP
6	29752808	rs9258375	A	G	100	PASS	AC=83;AF=0.0165735;AN=5008;NS=2504;DP=19677;EAS_AF=0.002;AMR_AF=0.0101;AFR_AF=0.0038;EUR_AF=0.0686;SAS_AF=0;AA=a|||;VT=SNP
6	29753348	rs9258381	G	A	100	PASS	AC=610;AF=0.121805;AN=5008;NS=2504;DP=1346;EAS_AF=0.0585;AMR_AF=0.1311;AFR_AF=0.1029;EUR_AF=0.1471;SAS_AF=0.18;AA=g|||;VT=SNP
6	29753370	rs528250461	C	T	100	PASS	AC=1663;AF=0.332069;AN=5008;NS=2504;DP=6711;EAS_AF=0.1875;AMR_AF=0.2911;AFR_AF=0.4879;EUR_AF=0.2823;SAS_AF=0.3507;AA=c|||;VT=SNP
6	29753454	rs1737018	A	G	100	PASS	AC=1927;AF=0.384784;AN=5008;NS=2504;DP=20544;EAS_AF=0.1954;AMR_AF=0.3703;AFR_AF=0.5991;EUR_AF=0.3111;SAS_AF=0.3763;AA=N|||;VT=SNP
6	29753463	rs12662143	G	A	100	PASS	AC=219;AF=0.04373;AN=5008;NS=2504;DP=20303;EAS_AF=0.0079;AMR_AF=0.072;AFR_AF=0.0877;EUR_AF=0.0209;SAS_AF=0.0245;AA=g|||;VT=SNP
6	29753466	rs12662144	G	A	100	PASS	AC=219;AF=0.04373;AN=5008;NS=2504;DP=20270;EAS_AF=0.0079;AMR_AF=0.072;AFR_AF=0.0877;EUR_AF=0.0209;SAS_AF=0.0245;AA=g|||;VT=SNP
6	29753472	rs1737017	A	G	100	PASS	AC=1927;AF=0.384784;AN=5008;NS=2504;DP=20070;EAS_AF=0.1954;AMR_AF=0.3703;AFR_AF=0.5991;EUR_AF=0.3111;SAS_AF=0.3763;AA=N|||;VT=SNP
6	29753583	rs56290866	A	G	100	PASS	AC=445;AF=0.0888578;AN=5008;NS=2504;DP=22854;EAS_AF=0.1984;AMR_AF=0.0375;AFR_AF=0.0008;EUR_AF=0.0596;SAS_AF=0.1616;AA=a|||;VT=SNP
6	29753729	rs1002044	T	A	100	PASS	AC=1164;AF=0.232428;AN=5008;NS=2504;DP=19396;EAS_AF=0.1091;AMR_AF=0.245;AFR_AF=0.2511;EUR_AF=0.2555;SAS_AF=0.3016;AA=t|||;VT=SNP
6	29753804	rs12665345	A	G	100	PASS	AC=218;AF=0.0435304;AN=5008;NS=2504;DP=20694;EAS_AF=0.0079;AMR_AF=0.0706;AFR_AF=0.0877;EUR_AF=0.0209;SAS_AF=0.0245;AA=a|||;VT=SNP
6	29753831	rs67382831	C	A	100	PASS	AC=437;AF=0.0872604;AN=5008;NS=2504;DP=21601;EAS_AF=0.1944;AMR_AF=0.0375;AFR_AF=0.0008;EUR_AF=0.0596;SAS_AF=0.1575;AA=c|||;VT=SNP
6	29753868	rs9258384	C	A	100	PASS	AC=182;AF=0.0363419;AN=5008;NS=2504;DP=21187;EAS_AF=0.0397;AMR_AF=0.0216;AFR_AF=0.0257;EUR_AF=0.0427;SAS_AF=0.0511;AA=c|||;VT=SNP
6	29754000	rs1737016	A	C	100	PASS	AC=3447;AF=0.688299;AN=5008;NS=2504;DP=20197;EAS_AF=0.5605;AMR_AF=0.7176;AFR_AF=0.8714;EUR_AF=0.6978;SAS_AF=0.5419;AA=N|||;VT=SNP
6	29754015	rs1002045	G	A	100	PASS	AC=1440;AF=0.28754;AN=5008;NS=2504;DP=20216;EAS_AF=0.1181;AMR_AF=0.3357;AFR_AF=0.3638;EUR_AF=0.2863;SAS_AF=0.3262;AA=a|||;VT=SNP
6	29754016	rs1002046	C	T	100	PASS	AC=1164;AF=0.232428;AN=5008;NS=2504;DP=20020;EAS_AF=0.1091;AMR_AF=0.245;AFR_AF=0.2511;EUR_AF=0.2555;SAS_AF=0.3016;AA=c|||;VT=SNP
6	29754357	rs1737015	C	T	100	PASS	AC=1221;AF=0.24381;AN=5008;NS=2504;DP=18259;EAS_AF=0.1101;AMR_AF=0.2637;AFR_AF=0.2761;EUR_AF=0.2654;SAS_AF=0.3016;AA=c|||;VT=SNP
6	29754368	rs116487225	T	G	100	PASS	AC=453;AF=0.0904553;AN=5008;NS=2504;DP=18395;EAS_AF=0.1935;AMR_AF=0.0447;AFR_AF=0.0053;EUR_AF=0.0656;SAS_AF=0.1575;AA=t|||;VT=SNP
6	29754879	rs140732003	T	C	100	PASS	AC=219;AF=0.04373;AN=5008;NS=2504;DP=16496;EAS_AF=0.0079;AMR_AF=0.072;AFR_AF=0.0877;EUR_AF=0.0209;SAS_AF=0.0245;AA=t|||;VT=SNP
6	29754936	rs116572434	G	A	100	PASS	AC=219;AF=0.04373;AN=5008;NS=2504;DP=16630;EAS_AF=0.0079;AMR_AF=0.072;AFR_AF=0.0877;EUR_AF=0.0209;SAS_AF=0.0245;AA=g|||;VT=SNP
6	29755059	rs9258385	C	T	100	PASS	AC=82;AF=0.0163738;AN=5008;NS=2504;DP=18210;EAS_AF=0.003;AMR_AF=0.0115;AFR_AF=0.0098;EUR_AF=0.0209;SAS_AF=0.0378;AA=c|||;VT=SNP
6	29755061	rs2743942	C	T	100	PASS	AC=944;AF=0.188498;AN=5008;NS=2504;DP=18144;EAS_AF=0.0685;AMR_AF=0.2205;AFR_AF=0.205;EUR_AF=0.2068;SAS_AF=0.2485;AA=c|||;VT=SNP
6	29755073	rs12662918	C	A	100	PASS	AC=518;AF=0.103435;AN=5008;NS=2504;DP=18070;EAS_AF=0.2143;AMR_AF=0.134;AFR_AF=0.0076;EUR_AF=0.0497;SAS_AF=0.1524;AA=c|||;VT=SNP
6	29755165	rs7775919	C	A	100	PASS	AC=480;AF=0.0958466;AN=5008;NS=2504;DP=18269;EAS_AF=0.0774;AMR_AF=0.0346;AFR_AF=0.2307;EUR_AF=0.0249;SAS_AF=0.0491;AA=c|||;VT=SNP
6	29755208	rs431305	G	A	100	PASS	AC=3893;AF=0.777356;AN=5008;NS=2504;DP=17837;EAS_AF=0.7599;AMR_AF=0.755;AFR_AF=0.8722;EUR_AF=0.7575;SAS_AF=0.7035;AA=a|||;VT=SNP
6	29755238	rs7758067	T	A	100	PASS	AC=544;AF=0.108626;AN=5008;NS=2504;DP=17683;EAS_AF=0.0784;AMR_AF=0.0533;AFR_AF=0.261;EUR_AF=0.0348;SAS_AF=0.0491;AA=N|||;VT=SNP
6	29755268	rs114608433	G	T	100	PASS	AC=219;AF=0.04373;AN=5008;NS=2504;DP=17741;EAS_AF=0.0079;AMR_AF=0.072;AFR_AF=0.0877;EUR_AF=0.0209;SAS_AF=0.0245;AA=g|||;VT=SNP
6	29755451	rs2743941	T	C	100	PASS	AC=3696;AF=0.738019;AN=5008;NS=2504;DP=21134;EAS_AF=0.7083;AMR_AF=0.8357;AFR_AF=0.7088;EUR_AF=0.7445;SAS_AF=0.7321;AA=N|||;VT=SNP
6	29755656	rs7758742	T	C	100	PASS	AC=486;AF=0.0970447;AN=5008;NS=2504;DP=20767;EAS_AF=0.0774;AMR_AF=0.0346;AFR_AF=0.2352;EUR_AF=0.0249;SAS_AF=0.0491;AA=t|||;VT=SNP
6	29755760	rs2743940	T	C	100	PASS	AC=1302;AF=0.259984;AN=5008;NS=2504;DP=22172;EAS_AF=0.3472;AMR_AF=0.2839;AFR_AF=0.1906;EUR_AF=0.3479;SAS_AF=0.1564;AA=t|||;VT=SNP
6	29755796	rs114673558	A	C	100	PASS	AC=34;AF=0.00678914;AN=5008;NS=2504;DP=24524;EAS_AF=0.001;AMR_AF=0.0259;AFR_AF=0.0015;EUR_AF=0.0109;SAS_AF=0.002;AA=a|||;VT=SNP
6	29755922	rs1737014	T	C	100	PASS	AC=1926;AF=0.384585;AN=5008;NS=2504;DP=22577;EAS_AF=0.1954;AMR_AF=0.3703;AFR_AF=0.5991;EUR_AF=0.3111;SAS_AF=0.3753;AA=N|||;VT=SNP
6	29755990	rs2844835	A	G	100	PASS	AC=1170;AF=0.233626;AN=5008;NS=2504;DP=19529;EAS_AF=0.3472;AMR_AF=0.2522;AFR_AF=0.1203;EUR_AF=0.331;SAS_AF=0.1564;AA=a|||;VT=SNP
6	29756018	rs7742749	A	C	100	PASS	AC=544;AF=0.108626;AN=5008;NS=2504;DP=19478;EAS_AF=0.0784;AMR_AF=0.0533;AFR_AF=0.261;EUR_AF=0.0348;SAS_AF=0.0491;AA=N|||;VT=SNP
6	29756270	rs12663334	C	T	100	PASS	AC=131;AF=0.0261581;AN=5008;NS=2504;DP=17915;EAS_AF=0.0069;AMR_AF=0.062;AFR_AF=0.0318;EUR_AF=0.0239;SAS_AF=0.0153;AA=t|||;VT=SNP
6	29756301	rs1737013	T	C	100	PASS	AC=1163;AF=0.232228;AN=5008;NS=2504;DP=17810;EAS_AF=0.1091;AMR_AF=0.245;AFR_AF=0.2504;EUR_AF=0.2555;SAS_AF=0.3016;AA=t|||;VT=SNP
6	29756310	rs9258390	C	G	100	PASS	AC=82;AF=0.0163738;AN=5008;NS=2504;DP=17885;EAS_AF=0.003;AMR_AF=0.0115;AFR_AF=0.0098;EUR_AF=0.0209;SAS_AF=0.0378;AA=c|||;VT=SNP
6	29756368	rs9258391	C	T	100	PASS	AC=82;AF=0.0163738;AN=5008;NS=2504;DP=18585;EAS_AF=0.003;AMR_AF=0.0115;AFR_AF=0.0098;EUR_AF=0.0209;SAS_AF=0.0378;AA=c|||;VT=SNP
6	29756410	rs1737012	G	T	100	PASS	AC=1926;AF=0.384585;AN=5008;NS=2504;DP=18533;EAS_AF=0.1954;AMR_AF=0.3703;AFR_AF=0.5991;EUR_AF=0.3111;SAS_AF=0.3753;AA=t|||;VT=SNP
6	29756529	rs2743939	T	G	100	PASS	AC=218;AF=0.0435304;AN=5008;NS=2504;DP=17292;EAS_AF=0.0179;AMR_AF=0.0634;AFR_AF=0.0817;EUR_AF=0.0388;SAS_AF=0.0092;AA=t|||;VT=SNP
6	29756546	rs80096721	T	C	100	PASS	AC=486;AF=0.0970447;AN=5008;NS=2504;DP=17203;EAS_AF=0.0774;AMR_AF=0.0346;AFR_AF=0.2352;EUR_AF=0.0249;SAS_AF=0.0491;AA=t|||;VT=SNP
6	29756660	rs2735037	G	C	100	PASS	AC=107;AF=0.0213658;AN=5008;NS=2504;DP=20012;EAS_AF=0;AMR_AF=0.0389;AFR_AF=0.0008;EUR_AF=0.0736;SAS_AF=0.0051;AA=g|||;VT=SNP
6	29756672	rs1633015	C	T	100	PASS	AC=1168;AF=0.233227;AN=5008;NS=2504;DP=20295;EAS_AF=0.1141;AMR_AF=0.245;AFR_AF=0.2504;EUR_AF=0.2555;SAS_AF=0.3016;AA=c|||;VT=SNP
6	29756709	rs79105139	C	G	100	PASS	AC=175;AF=0.0349441;AN=5008;NS=2504;DP=21000;EAS_AF=0;AMR_AF=0.0259;AFR_AF=0.0991;EUR_AF=0.0209;SAS_AF=0.0051;AA=c|||;VT=SNP
6	29756800	rs2394172	C	T	100	PASS	AC=495;AF=0.0988419;AN=5008;NS=2504;DP=21644;EAS_AF=0.1954;AMR_AF=0.0562;AFR_AF=0.0265;EUR_AF=0.0696;SAS_AF=0.1575;AA=c|||;VT=SNP
6	29756816	rs79153802	C	T	100	PASS	AC=335;AF=0.066893;AN=5008;NS=2504;DP=21408;EAS_AF=0.0099;AMR_AF=0.0908;AFR_AF=0.1021;EUR_AF=0.0596;SAS_AF=0.0685;AA=c|||;VT=SNP
6	29756820	rs111854840	C	A	100	PASS	AC=335;AF=0.066893;AN=5008;NS=2504;DP=21419;EAS_AF=0.0099;AMR_AF=0.0908;AFR_AF=0.1021;EUR_AF=0.0596;SAS_AF=0.0685;AA=c|||;VT=SNP
6	29756838	rs1737011	G	C	100	PASS	AC=1926;AF=0.384585;AN=5008;NS=2504;DP=20981;EAS_AF=0.1954;AMR_AF=0.3703;AFR_AF=0.5991;EUR_AF=0.3111;SAS_AF=0.3753;AA=N|||;VT=SNP
6	29756871	rs2735036	C	T	100	PASS	AC=218;AF=0.0435304;AN=5008;NS=2504;DP=19890;EAS_AF=0.0179;AMR_AF=0.0634;AFR_AF=0.0817;EUR_AF=0.0388;SAS_AF=0.0092;AA=c|||;VT=SNP
6	29756970	rs115782959	G	T	100	PASS	AC=29;AF=0.00579073;AN=5008;NS=2504;DP=18085;EAS_AF=0;AMR_AF=0.0115;AFR_AF=0.0015;EUR_AF=0.0179;SAS_AF=0.001;AA=g|||;VT=SNP
6	29757000	rs1737010	A	C	100	PASS	AC=1926;AF=0.384585;AN=5008;NS=2504;DP=17859;EAS_AF=0.1954;AMR_AF=0.3703;AFR_AF=0.5991;EUR_AF=0.3111;SAS_AF=0.3753;AA=N|||;VT=SNP
6	29757006	rs2523751	G	A	100	PASS	AC=94;AF=0.01877;AN=5008;NS=2504;DP=17872;EAS_AF=0;AMR_AF=0.0504;AFR_AF=0.0174;EUR_AF=0.0358;SAS_AF=0;AA=g|||;VT=SNP
6	29757185	rs73745450	C	T	100	PASS	AC=544;AF=0.108626;AN=5008;NS=2504;DP=19881;EAS_AF=0.0784;AMR_AF=0.0533;AFR_AF=0.261;EUR_AF=0.0348;SAS_AF=0.0491;AA=c|||;VT=SNP
6	29757364	rs113295172	C	T	100	PASS	AC=480;AF=0.0958466;AN=5008;NS=2504;DP=18151;EAS_AF=0.0774;AMR_AF=0.0346;AFR_AF=0.2307;EUR_AF=0.0249;SAS_AF=0.0491;AA=c|||;VT=SNP
6	29757411	rs9258393	G	T	100	PASS	AC=219;AF=0.04373;AN=5008;NS=2504;DP=18058;EAS_AF=0.0407;AMR_AF=0.0245;AFR_AF=0.0454;EUR_AF=0.0487;SAS_AF=0.0532;AA=g|||;VT=SNP
6	29757608	rs1633014	T	C	100	PASS	AC=1707;AF=0.340855;AN=5008;NS=2504;DP=19012;EAS_AF=0.1875;AMR_AF=0.2983;AFR_AF=0.5113;EUR_AF=0.2903;SAS_AF=0.3507;AA=N|||;VT=SNP
6	29757639	rs72507835	A	G	100	PASS	AC=480;AF=0.0958466;AN=5008;NS=2504;DP=20110;EAS_AF=0.0774;AMR_AF=0.0346;AFR_AF=0.2307;EUR_AF=0.0249;SAS_AF=0.0491;AA=a|||;VT=SNP
6	29757715	rs2735035	C	T	100	PASS	AC=1302;AF=0.259984;AN=5008;NS=2504;DP=21490;EAS_AF=0.3472;AMR_AF=0.2839;AFR_AF=0.1906;EUR_AF=0.3479;SAS_AF=0.1564;AA=c|||;VT=SNP
6	29757965	rs1737009	A	T	100	PASS	AC=1926;AF=0.384585;AN=5008;NS=2504;DP=20862;EAS_AF=0.1954;AMR_AF=0.3703;AFR_AF=0.5991;EUR_AF=0.3111;SAS_AF=0.3753;AA=t|||;VT=SNP
6	29757995	rs1611196	T	C	100	PASS	AC=1221;AF=0.24381;AN=5008;NS=2504;DP=20687;EAS_AF=0.1101;AMR_AF=0.2637;AFR_AF=0.2761;EUR_AF=0.2654;SAS_AF=0.3016;AA=N|||;VT=SNP
6	29758117	rs1737008	A	G	100	PASS	AC=4624;AF=0.923323;AN=5008;NS=2504;DP=17655;EAS_AF=0.9841;AMR_AF=0.9078;AFR_AF=0.941;EUR_AF=0.83;SAS_AF=0.9438;AA=N|||;VT=SNP
6	29758186	rs73745455	G	T	100	PASS	AC=486;AF=0.0970447;AN=5008;NS=2504;DP=18055;EAS_AF=0.0774;AMR_AF=0.0346;AFR_AF=0.2352;EUR_AF=0.0249;SAS_AF=0.0491;AA=t|||;VT=SNP
6	29758222	rs9500846	T	G	100	PASS	AC=219;AF=0.04373;AN=5008;NS=2504;DP=19880;EAS_AF=0.0079;AMR_AF=0.072;AFR_AF=0.0877;EUR_AF=0.0209;SAS_AF=0.0245;AA=t|||;VT=SNP
6	29758307	rs113307209	A	G	100	PASS	AC=335;AF=0.066893;AN=5008;NS=2504;DP=21428;EAS_AF=0.0099;AMR_AF=0.0893;AFR_AF=0.1021;EUR_AF=0.0596;SAS_AF=0.0695;AA=a|||;VT=SNP
6	29758393	rs28698309	A	C	100	PASS	AC=1932;AF=0.385783;AN=5008;NS=2504;DP=19202;EAS_AF=0.1964;AMR_AF=0.3732;AFR_AF=0.5998;EUR_AF=0.3111;SAS_AF=0.3773;AA=N|||;VT=SNP
6	29758525	rs1610640	T	C	100	PASS	AC=1927;AF=0.384784;AN=5008;NS=2504;DP=19602;EAS_AF=0.1954;AMR_AF=0.3703;AFR_AF=0.5998;EUR_AF=0.3111;SAS_AF=0.3753;AA=N|||;VT=SNP
6	29758571	rs114986211	G	C	100	PASS	AC=550;AF=0.109824;AN=5008;NS=2504;DP=18897;EAS_AF=0.0804;AMR_AF=0.0548;AFR_AF=0.2617;EUR_AF=0.0358;SAS_AF=0.0501;AA=N|||;VT=SNP
6	29758704	rs3778614	A	G	100	PASS	AC=519;AF=0.103634;AN=5008;NS=2504;DP=17328;EAS_AF=0.2143;AMR_AF=0.134;AFR_AF=0.0076;EUR_AF=0.0517;SAS_AF=0.1513;AA=a|||;VT=SNP
6	29758726	rs1633012	C	G	100	PASS	AC=4623;AF=0.923123;AN=5008;NS=2504;DP=18188;EAS_AF=0.9841;AMR_AF=0.9078;AFR_AF=0.9402;EUR_AF=0.83;SAS_AF=0.9438;AA=g|||;VT=SNP
6	29758896	rs17185097	T	C	100	PASS	AC=544;AF=0.108626;AN=5008;NS=2504;DP=21390;EAS_AF=0.0784;AMR_AF=0.0533;AFR_AF=0.261;EUR_AF=0.0348;SAS_AF=0.0491;AA=t|||;VT=SNP
6	29758898	rs73745456	T	C	100	PASS	AC=480;AF=0.0958466;AN=5008;NS=2504;DP=21346;EAS_AF=0.0774;AMR_AF=0.0346;AFR_AF=0.2307;EUR_AF=0.0249;SAS_AF=0.0491;AA=t|||;VT=SNP
6	29759066	rs1610641	A	G	100	PASS	AC=1868;AF=0.373003;AN=5008;NS=2504;DP=17416;EAS_AF=0.1944;AMR_AF=0.3516;AFR_AF=0.5734;EUR_AF=0.3012;SAS_AF=0.3753;AA=N|||;VT=SNP
6	29759078	rs1610642	C	T	100	PASS	AC=1868;AF=0.373003;AN=5008;NS=2504;DP=17327;EAS_AF=0.1944;AMR_AF=0.3516;AFR_AF=0.5734;EUR_AF=0.3012;SAS_AF=0.3753;AA=t|||;VT=SNP
6	29759222	rs3734818	G	A	100	PASS	AC=72;AF=0.014377;AN=5008;NS=2504;DP=19921;EAS_AF=0.006;AMR_AF=0.0432;AFR_AF=0.0053;EUR_AF=0.0139;SAS_AF=0.0153;AA=g|||;VT=SNP
6	29759310	rs1610643	G	A	100	PASS	AC=1163;AF=0.232228;AN=5008;NS=2504;DP=19674;EAS_AF=0.1091;AMR_AF=0.245;AFR_AF=0.2504;EUR_AF=0.2555;SAS_AF=0.3016;AA=g|||;VT=SNP
6	29759328	rs3734820	T	C	100	PASS	AC=480;AF=0.0958466;AN=5008;NS=2504;DP=20168;EAS_AF=0.0774;AMR_AF=0.0346;AFR_AF=0.2307;EUR_AF=0.0249;SAS_AF=0.0491;AA=t|||;VT=SNP
6	29759445	rs1610644	C	T	100	PASS	AC=1163;AF=0.232228;AN=5008;NS=2504;DP=18739;EAS_AF=0.1091;AMR_AF=0.245;AFR_AF=0.2504;EUR_AF=0.2555;SAS_AF=0.3016;AA=c|||;VT=SNP
6	29759451	rs3734822	C	A	100	PASS	AC=481;AF=0.0960463;AN=5008;NS=2504;DP=18658;EAS_AF=0.0774;AMR_AF=0.0346;AFR_AF=0.2315;EUR_AF=0.0249;SAS_AF=0.0491;AA=c|||;VT=SNP
6	29759511	rs17185132	C	T	100	PASS	AC=219;AF=0.04373;AN=5008;NS=2504;DP=17977;EAS_AF=0.0079;AMR_AF=0.072;AFR_AF=0.0877;EUR_AF=0.0209;SAS_AF=0.0245;AA=c|||;VT=SNP
6	29759517	rs1610717	G	A	100	PASS	AC=1868;AF=0.373003;AN=5008;NS=2504;DP=17807;EAS_AF=0.1944;AMR_AF=0.3516;AFR_AF=0.5734;EUR_AF=0.3012;SAS_AF=0.3753;AA=g|||;VT=SNP
6	29759607	rs58147175	G	A	100	PASS	AC=486;AF=0.0970447;AN=5008;NS=2504;DP=16266;EAS_AF=0.0774;AMR_AF=0.0346;AFR_AF=0.2352;EUR_AF=0.0249;SAS_AF=0.0491;AA=g|||;VT=SNP
6	29759620	rs1611199	G	A	100	PASS	AC=1868;AF=0.373003;AN=5008;NS=2504;DP=16331;EAS_AF=0.1944;AMR_AF=0.3516;AFR_AF=0.5734;EUR_AF=0.3012;SAS_AF=0.3753;AA=g|||;VT=SNP
6	29759633	rs1611200	C	T	100	PASS	AC=1868;AF=0.373003;AN=5008;NS=2504;DP=16617;EAS_AF=0.1944;AMR_AF=0.3516;AFR_AF=0.5734;EUR_AF=0.3012;SAS_AF=0.3753;AA=c|||;VT=SNP
6	29759688	rs1611202	A	G	100	PASS	AC=1868;AF=0.373003;AN=5008;NS=2504;DP=16769;EAS_AF=0.1944;AMR_AF=0.3516;AFR_AF=0.5734;EUR_AF=0.3012;SAS_AF=0.3753;AA=a|||;VT=SNP
6	29759729	rs115286819	C	T	100	PASS	AC=218;AF=0.0435304;AN=5008;NS=2504;DP=16147;EAS_AF=0.0079;AMR_AF=0.072;AFR_AF=0.0877;EUR_AF=0.0209;SAS_AF=0.0235;AA=c|||;VT=SNP
6	29759770	rs73745473	C	G	100	PASS	AC=486;AF=0.0970447;AN=5008;NS=2504;DP=15620;EAS_AF=0.0774;AMR_AF=0.0346;AFR_AF=0.2352;EUR_AF=0.0249;SAS_AF=0.0491;AA=c|||;VT=SNP
6	29759811	rs1611204	C	G	100	PASS	AC=1868;AF=0.373003;AN=5008;NS=2504;DP=15321;EAS_AF=0.1944;AMR_AF=0.3516;AFR_AF=0.5734;EUR_AF=0.3012;SAS_AF=0.3753;AA=g|||;VT=SNP
6	29759823	rs1611205	T	C	100	PASS	AC=1869;AF=0.373203;AN=5008;NS=2504;DP=15389;EAS_AF=0.1954;AMR_AF=0.3516;AFR_AF=0.5734;EUR_AF=0.3012;SAS_AF=0.3753;AA=N|||;VT=SNP
6	29759824	rs1611206	T	C	100	PASS	AC=1926;AF=0.384585;AN=5008;NS=2504;DP=15384;EAS_AF=0.1954;AMR_AF=0.3703;AFR_AF=0.5991;EUR_AF=0.3111;SAS_AF=0.3753;AA=N|||;VT=SNP
6	29759876	rs1611207	G	A	100	PASS	AC=1926;AF=0.384585;AN=5008;NS=2504;DP=15482;EAS_AF=0.1954;AMR_AF=0.3703;AFR_AF=0.5991;EUR_AF=0.3111;SAS_AF=0.3753;AA=a|||;VT=SNP
6	29759885	rs1611208	G	A	100	PASS	AC=1163;AF=0.232228;AN=5008;NS=2504;DP=15507;EAS_AF=0.1091;AMR_AF=0.245;AFR_AF=0.2504;EUR_AF=0.2555;SAS_AF=0.3016;AA=g|||;VT=SNP
6	29759923	rs1611209	T	C	100	PASS	AC=1163;AF=0.232228;AN=5008;NS=2504;DP=14641;EAS_AF=0.1091;AMR_AF=0.245;AFR_AF=0.2504;EUR_AF=0.2555;SAS_AF=0.3016;AA=t|||;VT=SNP
6	29759996	rs1610645	T	C	100	PASS	AC=1990;AF=0.397364;AN=5008;NS=2504;DP=15016;EAS_AF=0.1954;AMR_AF=0.3703;AFR_AF=0.5991;EUR_AF=0.3111;SAS_AF=0.4407;AA=N|||;VT=SNP
6	29760029	rs45479291	G	C	100	PASS	AC=439;AF=0.0876597;AN=5008;NS=2504;DP=14935;EAS_AF=0.1954;AMR_AF=0.0375;AFR_AF=0.0008;EUR_AF=0.0596;SAS_AF=0.1585;AA=g|||;VT=SNP
6	29760111	rs1737006	G	C	100	PASS	AC=1927;AF=0.384784;AN=5008;NS=2504;DP=13294;EAS_AF=0.1964;AMR_AF=0.3703;AFR_AF=0.5991;EUR_AF=0.3111;SAS_AF=0.3753;AA=N|||;VT=SNP
6	29760132	rs114179071	G	T	100	PASS	AC=218;AF=0.0435304;AN=5008;NS=2504;DP=13122;EAS_AF=0.0079;AMR_AF=0.072;AFR_AF=0.0877;EUR_AF=0.0209;SAS_AF=0.0235;AA=g|||;VT=SNP
6	29760149	rs7764777	G	T	100	PASS	AC=1041;AF=0.207867;AN=5008;NS=2504;DP=12997;EAS_AF=0.128;AMR_AF=0.1484;AFR_AF=0.3828;EUR_AF=0.1332;SAS_AF=0.1728;AA=g|||;VT=SNP
6	29760188	rs1610718	G	A	100	PASS	AC=1916;AF=0.382588;AN=5008;NS=2504;DP=13334;EAS_AF=0.1954;AMR_AF=0.3703;AFR_AF=0.5923;EUR_AF=0.3111;SAS_AF=0.3742;AA=g|||;VT=SNP
6	29760317	rs61737605	G	C	100	PASS	AC=219;AF=0.04373;AN=5008;NS=2504;DP=11588;EAS_AF=0.0079;AMR_AF=0.072;AFR_AF=0.0877;EUR_AF=0.0209;SAS_AF=0.0245;AA=g|||;VT=SNP
6	29760373	rs2905755	A	C	100	PASS	AC=1897;AF=0.378794;AN=5008;NS=2504;DP=11594;EAS_AF=0.1925;AMR_AF=0.3646;AFR_AF=0.5946;EUR_AF=0.3012;SAS_AF=0.3691;AA=a|||;VT=SNP
6	29760462	rs61729757	T	C	100	PASS	AC=218;AF=0.0435304;AN=5008;NS=2504;DP=11857;EAS_AF=0.0079;AMR_AF=0.072;AFR_AF=0.0877;EUR_AF=0.0209;SAS_AF=0.0235;AA=t|||;VT=SNP
6	29760510	rs1611211	G	A	100	PASS	AC=1926;AF=0.384585;AN=5008;NS=2504;DP=9976;EAS_AF=0.1954;AMR_AF=0.3703;AFR_AF=0.5991;EUR_AF=0.3111;SAS_AF=0.3753;AA=a|||;VT=SNP
6	29760523	rs1611212	C	T	100	PASS	AC=1164;AF=0.232428;AN=5008;NS=2504;DP=10030;EAS_AF=0.1091;AMR_AF=0.245;AFR_AF=0.2504;EUR_AF=0.2555;SAS_AF=0.3027;AA=c|||;VT=SNP
6	29760536	rs45458093	G	A	100	PASS	AC=437;AF=0.0872604;AN=5008;NS=2504;DP=9891;EAS_AF=0.1944;AMR_AF=0.0375;AFR_AF=0.0008;EUR_AF=0.0596;SAS_AF=0.1575;AA=g|||;VT=SNP
6	29760590	rs1611213	G	A	100	PASS	AC=1869;AF=0.373203;AN=5008;NS=2504;DP=10666;EAS_AF=0.1944;AMR_AF=0.353;AFR_AF=0.5734;EUR_AF=0.3012;SAS_AF=0.3753;AA=g|||;VT=SNP
6	29760605	rs1611214	G	T	100	PASS	AC=1382;AF=0.275958;AN=5008;NS=2504;DP=10463;EAS_AF=0.1171;AMR_AF=0.3184;AFR_AF=0.3381;EUR_AF=0.2763;SAS_AF=0.3252;AA=g|||;VT=SNP
6	29760677	rs1610719	A	G	100	PASS	AC=1868;AF=0.373003;AN=5008;NS=2504;DP=8970;EAS_AF=0.1944;AMR_AF=0.3516;AFR_AF=0.5734;EUR_AF=0.3012;SAS_AF=0.3753;AA=N|||;VT=SNP
6	29760765	rs115583841	C	A	100	PASS	AC=190;AF=0.0379393;AN=5008;NS=2504;DP=11495;EAS_AF=0.0079;AMR_AF=0.072;AFR_AF=0.0658;EUR_AF=0.0209;SAS_AF=0.0245;AA=c|||;VT=SNP
6	29760799	rs77141969	T	C	100	PASS	AC=676;AF=0.134984;AN=5008;NS=2504;DP=13733;EAS_AF=0.0853;AMR_AF=0.1066;AFR_AF=0.3011;EUR_AF=0.0457;SAS_AF=0.0736;AA=N|||;VT=SNP
6	29760819	rs1610646	A	C	100	PASS	AC=1250;AF=0.249601;AN=5008;NS=2504;DP=14251;EAS_AF=0.1101;AMR_AF=0.2637;AFR_AF=0.298;EUR_AF=0.2654;SAS_AF=0.3016;AA=a|||;VT=SNP
6	29760856	rs116510017	C	T	100	PASS	AC=190;AF=0.0379393;AN=5008;NS=2504;DP=14872;EAS_AF=0.0079;AMR_AF=0.072;AFR_AF=0.0658;EUR_AF=0.0209;SAS_AF=0.0245;AA=c|||;VT=SNP
6	29761062	rs1610720	A	G	100	PASS	AC=1927;AF=0.384784;AN=5008;NS=2504;DP=16801;EAS_AF=0.1954;AMR_AF=0.3703;AFR_AF=0.5991;EUR_AF=0.3111;SAS_AF=0.3763;AA=N|||;VT=SNP
6	29761106	rs112182869	T	C	100	PASS	AC=480;AF=0.0958466;AN=5008;NS=2504;DP=16624;EAS_AF=0.0774;AMR_AF=0.0346;AFR_AF=0.2307;EUR_AF=0.0249;SAS_AF=0.0491;AA=t|||;VT=SNP
6	29761118	rs115868643	C	A	100	PASS	AC=190;AF=0.0379393;AN=5008;NS=2504;DP=17136;EAS_AF=0.0079;AMR_AF=0.072;AFR_AF=0.0658;EUR_AF=0.0209;SAS_AF=0.0245;AA=c|||;VT=SNP
6	29761156	rs115031102	A	C	100	PASS	AC=190;AF=0.0379393;AN=5008;NS=2504;DP=19662;EAS_AF=0.0079;AMR_AF=0.072;AFR_AF=0.0658;EUR_AF=0.0209;SAS_AF=0.0245;AA=a|||;VT=SNP
6	29761211	rs1737004	G	C	100	PASS	AC=1889;AF=0.377196;AN=5008;NS=2504;DP=21920;EAS_AF=0.1984;AMR_AF=0.3545;AFR_AF=0.5772;EUR_AF=0.3032;SAS_AF=0.3834;AA=N|||;VT=SNP
6	29761237	rs73745480	G	A	100	PASS	AC=268;AF=0.0535144;AN=5008;NS=2504;DP=22423;EAS_AF=0;AMR_AF=0.0303;AFR_AF=0.1672;EUR_AF=0.0209;SAS_AF=0.0051;AA=g|||;VT=SNP
6	29761253	rs77720030	G	A	100	PASS	AC=488;AF=0.0974441;AN=5008;NS=2504;DP=22602;EAS_AF=0.2143;AMR_AF=0.1196;AFR_AF=0.0053;EUR_AF=0.0417;SAS_AF=0.1431;AA=g|||;VT=SNP
6	29761382	rs73745481	A	G	100	PASS	AC=486;AF=0.0970447;AN=5008;NS=2504;DP=20883;EAS_AF=0.0774;AMR_AF=0.0346;AFR_AF=0.2352;EUR_AF=0.0249;SAS_AF=0.0491;AA=a|||;VT=SNP
6	29761470	rs3115632	T	C	100	PASS	AC=4878;AF=0.974042;AN=5008;NS=2504;DP=19125;EAS_AF=0.998;AMR_AF=0.9524;AFR_AF=0.9977;EUR_AF=0.9155;SAS_AF=0.9928;AA=N|||;VT=SNP
6	29761473	rs1610723	A	C	100	PASS	AC=1868;AF=0.373003;AN=5008;NS=2504;DP=18924;EAS_AF=0.1944;AMR_AF=0.3516;AFR_AF=0.5734;EUR_AF=0.3012;SAS_AF=0.3753;AA=a|||;VT=SNP
6	29761516	rs1610724	T	C	100	PASS	AC=1866;AF=0.372604;AN=5008;NS=2504;DP=20551;EAS_AF=0.1944;AMR_AF=0.3516;AFR_AF=0.5726;EUR_AF=0.3012;SAS_AF=0.3742;AA=N|||;VT=SNP
6	29761522	rs1610725	C	A	100	PASS	AC=1382;AF=0.275958;AN=5008;NS=2504;DP=20309;EAS_AF=0.1171;AMR_AF=0.317;AFR_AF=0.3381;EUR_AF=0.2763;SAS_AF=0.3262;AA=c|||;VT=SNP
6	29761600	rs73745483	T	C	100	PASS	AC=479;AF=0.095647;AN=5008;NS=2504;DP=21194;EAS_AF=0.0774;AMR_AF=0.0346;AFR_AF=0.23;EUR_AF=0.0249;SAS_AF=0.0491;AA=t|||;VT=SNP
6	29761652	rs35728173	C	T	100	PASS	AC=485;AF=0.096845;AN=5008;NS=2504;DP=22836;EAS_AF=0.0774;AMR_AF=0.0346;AFR_AF=0.2345;EUR_AF=0.0249;SAS_AF=0.0491;AA=c|||;VT=SNP
6	29761674	rs9500987	T	C	100	PASS	AC=219;AF=0.04373;AN=5008;NS=2504;DP=23111;EAS_AF=0.0079;AMR_AF=0.072;AFR_AF=0.0877;EUR_AF=0.0209;SAS_AF=0.0245;AA=t|||;VT=SNP
6	29761717	rs1611218	T	C	100	PASS	AC=1868;AF=0.373003;AN=5008;NS=2504;DP=22964;EAS_AF=0.1944;AMR_AF=0.3516;AFR_AF=0.5734;EUR_AF=0.3012;SAS_AF=0.3753;AA=t|||;VT=SNP
6	29761726	rs1611219	C	T	100	PASS	AC=1927;AF=0.384784;AN=5008;NS=2504;DP=22896;EAS_AF=0.1954;AMR_AF=0.3703;AFR_AF=0.5991;EUR_AF=0.3111;SAS_AF=0.3763;AA=t|||;VT=SNP
6	29761835	rs1611220	A	G	100	PASS	AC=1926;AF=0.384585;AN=5008;NS=2504;DP=20548;EAS_AF=0.1954;AMR_AF=0.3703;AFR_AF=0.5991;EUR_AF=0.3111;SAS_AF=0.3753;AA=N|||;VT=SNP
6	29761880	rs1611221	T	C	100	PASS	AC=1926;AF=0.384585;AN=5008;NS=2504;DP=21581;EAS_AF=0.1954;AMR_AF=0.3703;AFR_AF=0.5991;EUR_AF=0.3111;SAS_AF=0.3753;AA=N|||;VT=SNP
6	29761896	rs1611222	A	G	100	PASS	AC=1868;AF=0.373003;AN=5008;NS=2504;DP=21417;EAS_AF=0.1944;AMR_AF=0.3516;AFR_AF=0.5734;EUR_AF=0.3012;SAS_AF=0.3753;AA=a|||;VT=SNP
6	29761906	rs9500988	G	A	100	PASS	AC=277;AF=0.0553115;AN=5008;NS=2504;DP=21792;EAS_AF=0.0089;AMR_AF=0.0908;AFR_AF=0.1135;EUR_AF=0.0308;SAS_AF=0.0245;AA=g|||;VT=SNP
6	29761949	rs34416032	G	A	100	PASS	AC=486;AF=0.0970447;AN=5008;NS=2504;DP=21857;EAS_AF=0.0774;AMR_AF=0.0346;AFR_AF=0.2352;EUR_AF=0.0249;SAS_AF=0.0491;AA=g|||;VT=SNP
6	29761952	rs1611223	A	G	100	PASS	AC=1926;AF=0.384585;AN=5008;NS=2504;DP=21941;EAS_AF=0.1954;AMR_AF=0.3703;AFR_AF=0.5991;EUR_AF=0.3111;SAS_AF=0.3753;AA=N|||;VT=SNP
6	29762054	rs9258405	C	T	100	PASS	AC=789;AF=0.157548;AN=5008;NS=2504;DP=22043;EAS_AF=0.2262;AMR_AF=0.1715;AFR_AF=0.0946;EUR_AF=0.0835;SAS_AF=0.2382;AA=c|||;VT=SNP
6	29762068	rs1610647	T	C	100	PASS	AC=1927;AF=0.384784;AN=5008;NS=2504;DP=21901;EAS_AF=0.1954;AMR_AF=0.3703;AFR_AF=0.5991;EUR_AF=0.3111;SAS_AF=0.3763;AA=N|||;VT=SNP
6	29762178	rs16895757	C	T	100	PASS	AC=438;AF=0.0874601;AN=5008;NS=2504;DP=20225;EAS_AF=0.1944;AMR_AF=0.0375;AFR_AF=0.0015;EUR_AF=0.0596;SAS_AF=0.1575;AA=c|||;VT=SNP
6	29762207	rs73745489	C	T	100	PASS	AC=488;AF=0.0974441;AN=5008;NS=2504;DP=19931;EAS_AF=0.0774;AMR_AF=0.036;AFR_AF=0.2352;EUR_AF=0.0249;SAS_AF=0.0501;AA=c|||;VT=SNP
6	29762230	rs73745491	G	T	100	PASS	AC=486;AF=0.0970447;AN=5008;NS=2504;DP=19474;EAS_AF=0.0774;AMR_AF=0.0346;AFR_AF=0.2352;EUR_AF=0.0249;SAS_AF=0.0491;AA=t|||;VT=SNP
6	29762276	rs73745492	T	G	100	PASS	AC=487;AF=0.0972444;AN=5008;NS=2504;DP=18552;EAS_AF=0.0774;AMR_AF=0.036;AFR_AF=0.2352;EUR_AF=0.0249;SAS_AF=0.0491;AA=t|||;VT=SNP
6	29762303	rs9357085	C	T	100	PASS	AC=1303;AF=0.260184;AN=5008;NS=2504;DP=18565;EAS_AF=0.3472;AMR_AF=0.2839;AFR_AF=0.1906;EUR_AF=0.3469;SAS_AF=0.1585;AA=c|||;VT=SNP
6	29762307	rs1737003	T	A	100	PASS	AC=1869;AF=0.373203;AN=5008;NS=2504;DP=18590;EAS_AF=0.1944;AMR_AF=0.3516;AFR_AF=0.5741;EUR_AF=0.3012;SAS_AF=0.3753;AA=N|||;VT=SNP
6	29762415	rs74432503	T	C	100	PASS	AC=485;AF=0.096845;AN=5008;NS=2504;DP=17069;EAS_AF=0.0774;AMR_AF=0.0346;AFR_AF=0.2345;EUR_AF=0.0249;SAS_AF=0.0491;AA=N|||;VT=SNP
6	29762465	rs73745494	C	G	100	PASS	AC=485;AF=0.096845;AN=5008;NS=2504;DP=16822;EAS_AF=0.0774;AMR_AF=0.0346;AFR_AF=0.2345;EUR_AF=0.0249;SAS_AF=0.0491;AA=c|||;VT=SNP
6	29762639	rs55791644	A	T	100	PASS	AC=445;AF=0.0888578;AN=5008;NS=2504;DP=18312;EAS_AF=0.1984;AMR_AF=0.0375;AFR_AF=0.0008;EUR_AF=0.0596;SAS_AF=0.1616;AA=a|||;VT=SNP
6	29762693	rs1633011	C	T	100	PASS	AC=1163;AF=0.232228;AN=5008;NS=2504;DP=18766;EAS_AF=0.1091;AMR_AF=0.245;AFR_AF=0.2504;EUR_AF=0.2555;SAS_AF=0.3016;AA=c|||;VT=SNP
6	29762729	rs58548121	C	T	100	PASS	AC=485;AF=0.096845;AN=5008;NS=2504;DP=18635;EAS_AF=0.0774;AMR_AF=0.0346;AFR_AF=0.2345;EUR_AF=0.0249;SAS_AF=0.0491;AA=t|||;VT=SNP
6	29762730	rs58477674	A	G	100	PASS	AC=485;AF=0.096845;AN=5008;NS=2504;DP=18630;EAS_AF=0.0774;AMR_AF=0.0346;AFR_AF=0.2345;EUR_AF=0.0249;SAS_AF=0.0491;AA=N|||;VT=SNP
6	29762839	rs59396305	C	A	100	PASS	AC=485;AF=0.096845;AN=5008;NS=2504;DP=17944;EAS_AF=0.0774;AMR_AF=0.0346;AFR_AF=0.2345;EUR_AF=0.0249;SAS_AF=0.0491;AA=a|||;VT=SNP
6	29762903	rs1737002	G	A	100	PASS	AC=1164;AF=0.232428;AN=5008;NS=2504;DP=18624;EAS_AF=0.1101;AMR_AF=0.245;AFR_AF=0.2504;EUR_AF=0.2555;SAS_AF=0.3016;AA=g|||;VT=SNP
6	29762928	rs59408697	G	T	100	PASS	AC=485;AF=0.096845;AN=5008;NS=2504;DP=17787;EAS_AF=0.0774;AMR_AF=0.0346;AFR_AF=0.2345;EUR_AF=0.0249;SAS_AF=0.0491;AA=g|||;VT=SNP
6	29762942	rs1633010	A	T	100	PASS	AC=1707;AF=0.340855;AN=5008;NS=2504;DP=17713;EAS_AF=0.1875;AMR_AF=0.2983;AFR_AF=0.5106;EUR_AF=0.2903;SAS_AF=0.3517;AA=t|||;VT=SNP
6	29762955	rs56182102	T	C	100	PASS	AC=486;AF=0.0970447;AN=5008;NS=2504;DP=17723;EAS_AF=0.0774;AMR_AF=0.0346;AFR_AF=0.2345;EUR_AF=0.0249;SAS_AF=0.0501;AA=t|||;VT=SNP
6	29762970	rs56183732	C	T	100	PASS	AC=544;AF=0.108626;AN=5008;NS=2504;DP=17854;EAS_AF=0.0784;AMR_AF=0.0533;AFR_AF=0.2602;EUR_AF=0.0348;SAS_AF=0.0501;AA=t|||;VT=SNP
6	29762999	rs56241766	C	T	100	PASS	AC=480;AF=0.0958466;AN=5008;NS=2504;DP=18184;EAS_AF=0.0774;AMR_AF=0.0346;AFR_AF=0.23;EUR_AF=0.0249;SAS_AF=0.0501;AA=c|||;VT=SNP
6	29763066	rs59508891	A	C	100	PASS	AC=220;AF=0.0439297;AN=5008;NS=2504;DP=16326;EAS_AF=0.0089;AMR_AF=0.072;AFR_AF=0.0877;EUR_AF=0.0209;SAS_AF=0.0245;AA=a|||;VT=SNP
6	29763072	rs56315562	C	G	100	PASS	AC=482;AF=0.096246;AN=5008;NS=2504;DP=15902;EAS_AF=0.0744;AMR_AF=0.0346;AFR_AF=0.2345;EUR_AF=0.0249;SAS_AF=0.0491;AA=c|||;VT=SNP
6	29763087	rs1633009	A	T	100	PASS	AC=1163;AF=0.232228;AN=5008;NS=2504;DP=15001;EAS_AF=0.1091;AMR_AF=0.245;AFR_AF=0.2504;EUR_AF=0.2555;SAS_AF=0.3016;AA=a|||;VT=SNP
6	29763303	rs78960639	C	A	100	PASS	AC=1880;AF=0.375399;AN=5008;NS=2504;DP=8079;EAS_AF=0.1944;AMR_AF=0.3646;AFR_AF=0.5772;EUR_AF=0.3072;SAS_AF=0.3671;AA=a|||;VT=SNP
6	29763708	rs11757480	G	A	100	PASS	AC=486;AF=0.0970447;AN=5008;NS=2504;DP=16068;EAS_AF=0.0774;AMR_AF=0.0346;AFR_AF=0.2345;EUR_AF=0.0249;SAS_AF=0.0501;AA=g|||;VT=SNP
6	29763726	rs11757929	C	T	100	PASS	AC=486;AF=0.0970447;AN=5008;NS=2504;DP=15953;EAS_AF=0.0774;AMR_AF=0.0346;AFR_AF=0.2352;EUR_AF=0.0249;SAS_AF=0.0491;AA=c|||;VT=SNP
6	29763732	rs143350195	T	C	100	PASS	AC=73;AF=0.0145767;AN=5008;NS=2504;DP=16056;EAS_AF=0.006;AMR_AF=0.0432;AFR_AF=0.0061;EUR_AF=0.0139;SAS_AF=0.0153;AA=t|||;VT=SNP
6	29763762	rs3129185	G	A	100	PASS	AC=1672;AF=0.333866;AN=5008;NS=2504;DP=16773;EAS_AF=0.1895;AMR_AF=0.2867;AFR_AF=0.4879;EUR_AF=0.2893;SAS_AF=0.3538;AA=a|||;VT=SNP
6	29763814	rs11757937	C	T	100	PASS	AC=487;AF=0.0972444;AN=5008;NS=2504;DP=17938;EAS_AF=0.0774;AMR_AF=0.0346;AFR_AF=0.2352;EUR_AF=0.0249;SAS_AF=0.0501;AA=t|||;VT=SNP
6	29763860	rs2523416	T	C	100	PASS	AC=217;AF=0.0433307;AN=5008;NS=2504;DP=19782;EAS_AF=0.0179;AMR_AF=0.0634;AFR_AF=0.0809;EUR_AF=0.0388;SAS_AF=0.0092;AA=t|||;VT=SNP
6	29763999	rs2523415	G	A	100	PASS	AC=335;AF=0.066893;AN=5008;NS=2504;DP=19012;EAS_AF=0.0099;AMR_AF=0.0893;AFR_AF=0.1021;EUR_AF=0.0596;SAS_AF=0.0695;AA=g|||;VT=SNP
6	29764041	rs11757990	C	T	100	PASS	AC=494;AF=0.0986422;AN=5008;NS=2504;DP=18575;EAS_AF=0.0784;AMR_AF=0.0389;AFR_AF=0.2368;EUR_AF=0.0258;SAS_AF=0.0501;AA=t|||;VT=SNP
6	29764082	rs11758019	G	A	100	PASS	AC=562;AF=0.11222;AN=5008;NS=2504;DP=19709;EAS_AF=0.0833;AMR_AF=0.0576;AFR_AF=0.2564;EUR_AF=0.0398;SAS_AF=0.0603;AA=a|||;VT=SNP
6	29764133	rs1737001	T	G	100	PASS	AC=44;AF=0.00878594;AN=5008;NS=2504;DP=20748;EAS_AF=0.001;AMR_AF=0.0043;AFR_AF=0;EUR_AF=0.0368;SAS_AF=0.0031;AA=t|||;VT=SNP
6	29764363	rs1633007	C	T	100	PASS	AC=1163;AF=0.232228;AN=5008;NS=2504;DP=19900;EAS_AF=0.1091;AMR_AF=0.2464;AFR_AF=0.2496;EUR_AF=0.2555;SAS_AF=0.3016;AA=c|||;VT=SNP
6	29764374	rs1633006	A	T	100	PASS	AC=1167;AF=0.233027;AN=5008;NS=2504;DP=19685;EAS_AF=0.1091;AMR_AF=0.2464;AFR_AF=0.2511;EUR_AF=0.2555;SAS_AF=0.3037;AA=a|||;VT=SNP
6	29764443	rs11758087	G	A	100	PASS	AC=487;AF=0.0972444;AN=5008;NS=2504;DP=18744;EAS_AF=0.0774;AMR_AF=0.0346;AFR_AF=0.2352;EUR_AF=0.0258;SAS_AF=0.0491;AA=g|||;VT=SNP
6	29764472	rs1633005	C	T	100	PASS	AC=609;AF=0.121605;AN=5008;NS=2504;DP=19236;EAS_AF=0.0585;AMR_AF=0.1311;AFR_AF=0.1029;EUR_AF=0.1471;SAS_AF=0.1789;AA=c|||;VT=SNP
6	29764486	rs11758056	C	G	100	PASS	AC=486;AF=0.0970447;AN=5008;NS=2504;DP=19664;EAS_AF=0.0774;AMR_AF=0.0346;AFR_AF=0.2352;EUR_AF=0.0249;SAS_AF=0.0491;AA=c|||;VT=SNP
6	29764548	rs1737000	A	G	100	PASS	AC=1151;AF=0.229832;AN=5008;NS=2504;DP=20425;EAS_AF=0.1091;AMR_AF=0.2435;AFR_AF=0.2436;EUR_AF=0.2545;SAS_AF=0.3006;AA=a|||;VT=SNP
6	29764647	rs11758136	G	A	100	PASS	AC=624;AF=0.124601;AN=5008;NS=2504;DP=19188;EAS_AF=0.0933;AMR_AF=0.072;AFR_AF=0.2897;EUR_AF=0.0408;SAS_AF=0.0573;AA=a|||;VT=SNP
6	29764656	rs1736999	G	A	100	PASS	AC=1644;AF=0.328275;AN=5008;NS=2504;DP=19089;EAS_AF=0.1865;AMR_AF=0.2795;AFR_AF=0.4826;EUR_AF=0.2793;SAS_AF=0.3507;AA=a|||;VT=SNP
6	29764663	rs1633004	T	C	100	PASS	AC=1157;AF=0.23103;AN=5008;NS=2504;DP=18999;EAS_AF=0.1091;AMR_AF=0.2435;AFR_AF=0.2474;EUR_AF=0.2545;SAS_AF=0.3016;AA=t|||;VT=SNP
6	29764707	rs11751282	T	G	100	PASS	AC=486;AF=0.0970447;AN=5008;NS=2504;DP=17805;EAS_AF=0.0774;AMR_AF=0.0346;AFR_AF=0.2345;EUR_AF=0.0258;SAS_AF=0.0491;AA=t|||;VT=SNP
6	29764759	rs1633003	T	C	100	PASS	AC=1924;AF=0.384185;AN=5008;NS=2504;DP=16603;EAS_AF=0.1954;AMR_AF=0.3689;AFR_AF=0.5983;EUR_AF=0.3111;SAS_AF=0.3753;AA=N|||;VT=SNP
6	29764998	rs73747518	T	C	100	PASS	AC=479;AF=0.095647;AN=5008;NS=2504;DP=20108;EAS_AF=0.0774;AMR_AF=0.0346;AFR_AF=0.2307;EUR_AF=0.0249;SAS_AF=0.0481;AA=t|||;VT=SNP
6	29765001	rs1630969	G	A	100	PASS	AC=1130;AF=0.225639;AN=5008;NS=2504;DP=20097;EAS_AF=0.1062;AMR_AF=0.2378;AFR_AF=0.236;EUR_AF=0.2505;SAS_AF=0.3006;AA=g|||;VT=SNP
6	29765003	rs9468622	C	T	100	PASS	AC=217;AF=0.0433307;AN=5008;NS=2504;DP=20092;EAS_AF=0.0079;AMR_AF=0.0706;AFR_AF=0.087;EUR_AF=0.0209;SAS_AF=0.0245;AA=c|||;VT=SNP
6	29765020	rs9468623	A	G	100	PASS	AC=218;AF=0.0435304;AN=5008;NS=2504;DP=20060;EAS_AF=0.0089;AMR_AF=0.0706;AFR_AF=0.0855;EUR_AF=0.0229;SAS_AF=0.0245;AA=a|||;VT=SNP
6	29765047	rs1633002	A	T	100	PASS	AC=1146;AF=0.228834;AN=5008;NS=2504;DP=19195;EAS_AF=0.1071;AMR_AF=0.2406;AFR_AF=0.2428;EUR_AF=0.2555;SAS_AF=0.2996;AA=a|||;VT=SNP
6	29765087	rs2523414	T	C	100	PASS	AC=362;AF=0.0722843;AN=5008;NS=2504;DP=18234;EAS_AF=0.0109;AMR_AF=0.1009;AFR_AF=0.1089;EUR_AF=0.0686;SAS_AF=0.0695;AA=t|||;VT=SNP
6	29765145	rs72507839	C	T	100	PASS	AC=486;AF=0.0970447;AN=5008;NS=2504;DP=18812;EAS_AF=0.0774;AMR_AF=0.0346;AFR_AF=0.2352;EUR_AF=0.0249;SAS_AF=0.0491;AA=c|||;VT=SNP
6	29765240	rs73747522	T	C	100	PASS	AC=482;AF=0.096246;AN=5008;NS=2504;DP=17771;EAS_AF=0.0774;AMR_AF=0.0346;AFR_AF=0.2322;EUR_AF=0.0249;SAS_AF=0.0491;AA=N|||;VT=SNP
6	29765270	rs1633001	C	T	100	PASS	AC=1634;AF=0.326278;AN=5008;NS=2504;DP=16914;EAS_AF=0.1875;AMR_AF=0.2795;AFR_AF=0.475;EUR_AF=0.2803;SAS_AF=0.3487;AA=t|||;VT=SNP
6	29765271	rs9366749	G	A	100	PASS	AC=1226;AF=0.244808;AN=5008;NS=2504;DP=16836;EAS_AF=0.3522;AMR_AF=0.2594;AFR_AF=0.1445;EUR_AF=0.336;SAS_AF=0.1656;AA=g|||;VT=SNP
6	29765285	rs73747524	C	G	100	PASS	AC=481;AF=0.0960463;AN=5008;NS=2504;DP=16727;EAS_AF=0.0774;AMR_AF=0.0346;AFR_AF=0.2322;EUR_AF=0.0249;SAS_AF=0.0481;AA=c|||;VT=SNP
6	29765291	rs1629068	A	G	100	PASS	AC=1155;AF=0.230631;AN=5008;NS=2504;DP=16846;EAS_AF=0.1091;AMR_AF=0.245;AFR_AF=0.2451;EUR_AF=0.2555;SAS_AF=0.3006;AA=a|||;VT=SNP
6	29765452	rs9461556	G	T	100	PASS	AC=711;AF=0.141973;AN=5008;NS=2504;DP=17987;EAS_AF=0.0873;AMR_AF=0.1066;AFR_AF=0.32;EUR_AF=0.0507;SAS_AF=0.0767;AA=g|||;VT=SNP
6	29765490	rs73747525	A	G	100	PASS	AC=486;AF=0.0970447;AN=5008;NS=2504;DP=18020;EAS_AF=0.0774;AMR_AF=0.0346;AFR_AF=0.2352;EUR_AF=0.0249;SAS_AF=0.0491;AA=a|||;VT=SNP
6	29765574	rs9468624	T	A	100	PASS	AC=217;AF=0.0433307;AN=5008;NS=2504;DP=17424;EAS_AF=0.0079;AMR_AF=0.0692;AFR_AF=0.0877;EUR_AF=0.0209;SAS_AF=0.0245;AA=t|||;VT=SNP
6	29765652	rs72507842	T	C	100	PASS	AC=708;AF=0.141374;AN=5008;NS=2504;DP=18109;EAS_AF=0.128;AMR_AF=0.1009;AFR_AF=0.2776;EUR_AF=0.0666;SAS_AF=0.0767;AA=N|||;VT=SNP
6	29765716	rs1736998	T	A	100	PASS	AC=2044;AF=0.408147;AN=5008;NS=2504;DP=17748;EAS_AF=0.2569;AMR_AF=0.3919;AFR_AF=0.6044;EUR_AF=0.331;SAS_AF=0.3896;AA=N|||;VT=SNP
6	29765835	rs11759271	C	T	100	PASS	AC=462;AF=0.0922524;AN=5008;NS=2504;DP=21093;EAS_AF=0.0744;AMR_AF=0.0346;AFR_AF=0.2224;EUR_AF=0.0249;SAS_AF=0.045;AA=c|||;VT=SNP
6	29765860	rs11754577	A	C	100	PASS	AC=462;AF=0.0922524;AN=5008;NS=2504;DP=22607;EAS_AF=0.0744;AMR_AF=0.0346;AFR_AF=0.2224;EUR_AF=0.0249;SAS_AF=0.045;AA=a|||;VT=SNP
6	29765865	rs1633000	C	T	100	PASS	AC=1109;AF=0.221446;AN=5008;NS=2504;DP=22717;EAS_AF=0.1062;AMR_AF=0.232;AFR_AF=0.2368;EUR_AF=0.2445;SAS_AF=0.2883;AA=c|||;VT=SNP
6	29765872	rs2523413	C	T	100	PASS	AC=217;AF=0.0433307;AN=5008;NS=2504;DP=22862;EAS_AF=0.0179;AMR_AF=0.0634;AFR_AF=0.0809;EUR_AF=0.0388;SAS_AF=0.0092;AA=c|||;VT=SNP
6	29765925	rs9461557	C	T	100	PASS	AC=216;AF=0.043131;AN=5008;NS=2504;DP=23871;EAS_AF=0.0079;AMR_AF=0.0692;AFR_AF=0.087;EUR_AF=0.0209;SAS_AF=0.0245;AA=c|||;VT=SNP
6	29765929	rs9258434	A	G	100	PASS	AC=216;AF=0.043131;AN=5008;NS=2504;DP=24114;EAS_AF=0.0407;AMR_AF=0.0231;AFR_AF=0.0454;EUR_AF=0.0477;SAS_AF=0.0521;AA=a|||;VT=SNP
6	29766082	rs2523755	A	G	100	PASS	AC=217;AF=0.0433307;AN=5008;NS=2504;DP=32295;EAS_AF=0.0179;AMR_AF=0.0634;AFR_AF=0.0809;EUR_AF=0.0388;SAS_AF=0.0092;AA=a|||;VT=SNP
6	29766085	rs1632999	T	C	100	PASS	AC=1047;AF=0.209065;AN=5008;NS=2504;DP=32244;EAS_AF=0.1012;AMR_AF=0.2205;AFR_AF=0.2292;EUR_AF=0.2316;SAS_AF=0.2618;AA=t|||;VT=SNP
6	29766125	rs1736997	G	A	100	PASS	AC=1050;AF=0.209665;AN=5008;NS=2504;DP=29719;EAS_AF=0.1002;AMR_AF=0.2219;AFR_AF=0.2307;EUR_AF=0.2326;SAS_AF=0.2618;AA=g|||;VT=SNP
6	29766158	rs1736996	A	G	100	PASS	AC=1065;AF=0.21266;AN=5008;NS=2504;DP=27636;EAS_AF=0.1012;AMR_AF=0.2233;AFR_AF=0.2307;EUR_AF=0.2336;SAS_AF=0.274;AA=a|||;VT=SNP
6	29766247	rs11759378	G	A	100	PASS	AC=543;AF=0.108427;AN=5008;NS=2504;DP=19740;EAS_AF=0.0774;AMR_AF=0.0533;AFR_AF=0.261;EUR_AF=0.0348;SAS_AF=0.0491;AA=a|||;VT=SNP
6	29766260	rs11752530	T	C	100	PASS	AC=485;AF=0.096845;AN=5008;NS=2504;DP=20036;EAS_AF=0.0764;AMR_AF=0.0346;AFR_AF=0.2352;EUR_AF=0.0249;SAS_AF=0.0491;AA=t|||;VT=SNP
6	29766301	rs62394676	G	A	100	PASS	AC=438;AF=0.0874601;AN=5008;NS=2504;DP=20373;EAS_AF=0.1954;AMR_AF=0.0375;AFR_AF=0.0008;EUR_AF=0.0596;SAS_AF=0.1575;AA=g|||;VT=SNP
6	29766484	rs73747534	G	A	100	PASS	AC=472;AF=0.0942492;AN=5008;NS=2504;DP=22667;EAS_AF=0.0774;AMR_AF=0.0331;AFR_AF=0.2262;EUR_AF=0.0249;SAS_AF=0.0481;AA=g|||;VT=SNP
6	29766505	rs1736995	G	A	100	PASS	AC=4623;AF=0.923123;AN=5008;NS=2504;DP=22209;EAS_AF=0.9841;AMR_AF=0.9078;AFR_AF=0.9402;EUR_AF=0.83;SAS_AF=0.9438;AA=a|||;VT=SNP
6	29766596	rs1736994	C	A	100	PASS	AC=1162;AF=0.232029;AN=5008;NS=2504;DP=18523;EAS_AF=0.1091;AMR_AF=0.245;AFR_AF=0.2504;EUR_AF=0.2555;SAS_AF=0.3006;AA=c|||;VT=SNP
6	29766742	rs1736992	G	A	100	PASS	AC=1388;AF=0.277157;AN=5008;NS=2504;DP=20210;EAS_AF=0.1161;AMR_AF=0.3156;AFR_AF=0.348;EUR_AF=0.2763;SAS_AF=0.3211;AA=a|||;VT=SNP
6	29766807	rs72492253	A	G	100	PASS	AC=477;AF=0.0952476;AN=5008;NS=2504;DP=19821;EAS_AF=0.0764;AMR_AF=0.0346;AFR_AF=0.2292;EUR_AF=0.0249;SAS_AF=0.0491;AA=N|||;VT=SNP
6	29766861	rs7773572	C	T	100	PASS	AC=717;AF=0.143171;AN=5008;NS=2504;DP=19559;EAS_AF=0.0883;AMR_AF=0.111;AFR_AF=0.3238;EUR_AF=0.0467;SAS_AF=0.0777;AA=c|||;VT=SNP
6	29766926	rs1736991	G	C	100	PASS	AC=1706;AF=0.340655;AN=5008;NS=2504;DP=17946;EAS_AF=0.1875;AMR_AF=0.2983;AFR_AF=0.5106;EUR_AF=0.2903;SAS_AF=0.3507;AA=N|||;VT=SNP
6	29766946	rs74295214	A	G	100	PASS	AC=479;AF=0.095647;AN=5008;NS=2504;DP=16023;EAS_AF=0.0764;AMR_AF=0.0346;AFR_AF=0.2307;EUR_AF=0.0249;SAS_AF=0.0491;AA=a|||;VT=SNP
6	29766957	rs74295215	A	C	100	PASS	AC=485;AF=0.096845;AN=5008;NS=2504;DP=15178;EAS_AF=0.0764;AMR_AF=0.0346;AFR_AF=0.2352;EUR_AF=0.0249;SAS_AF=0.0491;AA=a|||;VT=SNP
6	29766969	rs28514417	G	A	100	PASS	AC=1221;AF=0.24381;AN=5008;NS=2504;DP=13888;EAS_AF=0.1101;AMR_AF=0.2637;AFR_AF=0.2761;EUR_AF=0.2654;SAS_AF=0.3016;AA=a|||;VT=SNP
6	29767016	rs28372986	G	A	100	PASS	AC=219;AF=0.04373;AN=5008;NS=2504;DP=13992;EAS_AF=0.0079;AMR_AF=0.072;AFR_AF=0.0877;EUR_AF=0.0209;SAS_AF=0.0245;AA=g|||;VT=SNP
6	29767074	rs28397055	C	G	100	PASS	AC=219;AF=0.04373;AN=5008;NS=2504;DP=12015;EAS_AF=0.0079;AMR_AF=0.072;AFR_AF=0.0877;EUR_AF=0.0209;SAS_AF=0.0245;AA=c|||;VT=SNP
6	29767077	rs114118533	A	C	100	PASS	AC=485;AF=0.096845;AN=5008;NS=2504;DP=11918;EAS_AF=0.0764;AMR_AF=0.036;AFR_AF=0.2352;EUR_AF=0.0249;SAS_AF=0.0481;AA=N|||;VT=SNP
6	29767102	rs149964805	G	A	100	PASS	AC=481;AF=0.0960463;AN=5008;NS=2504;DP=11564;EAS_AF=0.0764;AMR_AF=0.0346;AFR_AF=0.2337;EUR_AF=0.0239;SAS_AF=0.0481;AA=a|||;VT=SNP
6	29767106	rs145108203	G	A	100	PASS	AC=480;AF=0.0958466;AN=5008;NS=2504;DP=11458;EAS_AF=0.0764;AMR_AF=0.0331;AFR_AF=0.2337;EUR_AF=0.0239;SAS_AF=0.0481;AA=g|||;VT=SNP
6	29767127	rs9380139	C	T	100	PASS	AC=1176;AF=0.234824;AN=5008;NS=2504;DP=11197;EAS_AF=0.3472;AMR_AF=0.2522;AFR_AF=0.1225;EUR_AF=0.331;SAS_AF=0.1595;AA=c|||;VT=SNP
6	29767158	rs144620764	C	T	100	PASS	AC=479;AF=0.095647;AN=5008;NS=2504;DP=12290;EAS_AF=0.0764;AMR_AF=0.0346;AFR_AF=0.2322;EUR_AF=0.0239;SAS_AF=0.0481;AA=t|||;VT=SNP
6	29767318	rs79921857	T	C	100	PASS	AC=480;AF=0.0958466;AN=5008;NS=2504;DP=15967;EAS_AF=0.0774;AMR_AF=0.0346;AFR_AF=0.2307;EUR_AF=0.0249;SAS_AF=0.0491;AA=t|||;VT=SNP
6	29767345	rs7774397	C	T	100	PASS	AC=219;AF=0.04373;AN=5008;NS=2504;DP=15724;EAS_AF=0.0079;AMR_AF=0.072;AFR_AF=0.0877;EUR_AF=0.0209;SAS_AF=0.0245;AA=c|||;VT=SNP
6	29767346	rs9258436	G	A	100	PASS	AC=731;AF=0.145966;AN=5008;NS=2504;DP=15666;EAS_AF=0.2262;AMR_AF=0.1527;AFR_AF=0.0681;EUR_AF=0.0736;SAS_AF=0.2382;AA=g|||;VT=SNP
6	29767349	rs75595225	C	T	100	PASS	AC=161;AF=0.0321486;AN=5008;NS=2504;DP=15517;EAS_AF=0;AMR_AF=0.0245;AFR_AF=0.0893;EUR_AF=0.0209;SAS_AF=0.0051;AA=c|||;VT=SNP
6	29767376	rs142913815	C	A	100	PASS	AC=480;AF=0.0958466;AN=5008;NS=2504;DP=14735;EAS_AF=0.0774;AMR_AF=0.0346;AFR_AF=0.2307;EUR_AF=0.0249;SAS_AF=0.0491;AA=c|||;VT=SNP
6	29767388	rs1632997	C	T	100	PASS	AC=1221;AF=0.24381;AN=5008;NS=2504;DP=14596;EAS_AF=0.1101;AMR_AF=0.2637;AFR_AF=0.2761;EUR_AF=0.2654;SAS_AF=0.3016;AA=c|||;VT=SNP
6	29767439	rs77518729	T	C	100	PASS	AC=486;AF=0.0970447;AN=5008;NS=2504;DP=12673;EAS_AF=0.0774;AMR_AF=0.0346;AFR_AF=0.2352;EUR_AF=0.0249;SAS_AF=0.0491;AA=N|||;VT=SNP
6	29767530	rs78332737	T	C	100	PASS	AC=486;AF=0.0970447;AN=5008;NS=2504;DP=13795;EAS_AF=0.0774;AMR_AF=0.0346;AFR_AF=0.2352;EUR_AF=0.0249;SAS_AF=0.0491;AA=t|||;VT=SNP
6	29767566	rs1736987	C	A	100	PASS	AC=948;AF=0.189297;AN=5008;NS=2504;DP=15378;EAS_AF=0.0685;AMR_AF=0.2205;AFR_AF=0.205;EUR_AF=0.2068;SAS_AF=0.2526;AA=c|||;VT=SNP
6	29767585	rs75971602	G	A	100	PASS	AC=480;AF=0.0958466;AN=5008;NS=2504;DP=14930;EAS_AF=0.0774;AMR_AF=0.0346;AFR_AF=0.2307;EUR_AF=0.0249;SAS_AF=0.0491;AA=g|||;VT=SNP
6	29767603	rs79166206	T	C	100	PASS	AC=487;AF=0.0972444;AN=5008;NS=2504;DP=14948;EAS_AF=0.0774;AMR_AF=0.0346;AFR_AF=0.236;EUR_AF=0.0249;SAS_AF=0.0491;AA=N|||;VT=SNP
6	29767611	rs9258437	G	A	100	PASS	AC=28;AF=0.00559105;AN=5008;NS=2504;DP=14917;EAS_AF=0.001;AMR_AF=0.0101;AFR_AF=0;EUR_AF=0.0199;SAS_AF=0;AA=g|||;VT=SNP
6	29767625	rs3873243	C	A	100	PASS	AC=624;AF=0.124601;AN=5008;NS=2504;DP=15031;EAS_AF=0.2173;AMR_AF=0.147;AFR_AF=0.0204;EUR_AF=0.0885;SAS_AF=0.1912;AA=c|||;VT=SNP
6	29767687	rs9461558	C	T	100	PASS	AC=221;AF=0.0441294;AN=5008;NS=2504;DP=16960;EAS_AF=0.0079;AMR_AF=0.0735;AFR_AF=0.0885;EUR_AF=0.0209;SAS_AF=0.0245;AA=c|||;VT=SNP
6	29767743	rs28634576	A	G	100	PASS	AC=220;AF=0.0439297;AN=5008;NS=2504;DP=16365;EAS_AF=0.0079;AMR_AF=0.072;AFR_AF=0.0877;EUR_AF=0.0219;SAS_AF=0.0245;AA=a|||;VT=SNP
6	29767880	rs1736986	G	A	100	PASS	AC=1221;AF=0.24381;AN=5008;NS=2504;DP=16965;EAS_AF=0.1101;AMR_AF=0.2637;AFR_AF=0.2761;EUR_AF=0.2654;SAS_AF=0.3016;AA=g|||;VT=SNP
6	29767895	rs17178735	C	A	100	PASS	AC=491;AF=0.0980431;AN=5008;NS=2504;DP=17054;EAS_AF=0.0784;AMR_AF=0.036;AFR_AF=0.2375;EUR_AF=0.0249;SAS_AF=0.0491;AA=a|||;VT=SNP
6	29767941	rs1736985	A	G	100	PASS	AC=1163;AF=0.232228;AN=5008;NS=2504;DP=16471;EAS_AF=0.1091;AMR_AF=0.245;AFR_AF=0.2504;EUR_AF=0.2555;SAS_AF=0.3016;AA=a|||;VT=SNP
6	29767957	rs17178749	T	C	100	PASS	AC=486;AF=0.0970447;AN=5008;NS=2504;DP=16090;EAS_AF=0.0774;AMR_AF=0.0346;AFR_AF=0.2352;EUR_AF=0.0249;SAS_AF=0.0491;AA=N|||;VT=SNP
6	29767982	rs17178756	C	T	100	PASS	AC=73;AF=0.0145767;AN=5008;NS=2504;DP=16091;EAS_AF=0.006;AMR_AF=0.0432;AFR_AF=0.0061;EUR_AF=0.0139;SAS_AF=0.0153;AA=c|||;VT=SNP
6	29768027	rs17185146	G	A	100	PASS	AC=500;AF=0.0998403;AN=5008;NS=2504;DP=15457;EAS_AF=0.0774;AMR_AF=0.0346;AFR_AF=0.2458;EUR_AF=0.0249;SAS_AF=0.0491;AA=g|||;VT=SNP
6	29768037	rs1736984	G	C	100	PASS	AC=1926;AF=0.384585;AN=5008;NS=2504;DP=16171;EAS_AF=0.1954;AMR_AF=0.3703;AFR_AF=0.5991;EUR_AF=0.3111;SAS_AF=0.3753;AA=N|||;VT=SNP
6	29768049	rs1736983	G	A	100	PASS	AC=1164;AF=0.232428;AN=5008;NS=2504;DP=16191;EAS_AF=0.1091;AMR_AF=0.245;AFR_AF=0.2504;EUR_AF=0.2555;SAS_AF=0.3027;AA=g|||;VT=SNP
6	29768123	rs7741100	C	A	100	PASS	AC=212;AF=0.0423323;AN=5008;NS=2504;DP=15120;EAS_AF=0.0407;AMR_AF=0.0231;AFR_AF=0.0446;EUR_AF=0.0477;SAS_AF=0.0491;AA=c|||;VT=SNP
6	29768137	rs11751333	C	T	100	PASS	AC=488;AF=0.0974441;AN=5008;NS=2504;DP=14965;EAS_AF=0.0774;AMR_AF=0.0346;AFR_AF=0.2352;EUR_AF=0.0268;SAS_AF=0.0491;AA=c|||;VT=SNP
6	29768301	rs75031495	A	C	100	PASS	AC=340;AF=0.0678914;AN=5008;NS=2504;DP=18318;EAS_AF=0.0099;AMR_AF=0.0893;AFR_AF=0.1029;EUR_AF=0.0596;SAS_AF=0.0736;AA=a|||;VT=SNP
6	29768326	rs909722	A	C	100	PASS	AC=1707;AF=0.340855;AN=5008;NS=2504;DP=18292;EAS_AF=0.1875;AMR_AF=0.2983;AFR_AF=0.5113;EUR_AF=0.2903;SAS_AF=0.3507;AA=N|||;VT=SNP
6	29768344	rs1611185	T	C	100	PASS	AC=1967;AF=0.392772;AN=5008;NS=2504;DP=17860;EAS_AF=0.5635;AMR_AF=0.3847;AFR_AF=0.2731;EUR_AF=0.4453;SAS_AF=0.3303;AA=t|||;VT=SNP
6	29768385	rs1615839	G	C	100	PASS	AC=1926;AF=0.384585;AN=5008;NS=2504;DP=17205;EAS_AF=0.1954;AMR_AF=0.3703;AFR_AF=0.5991;EUR_AF=0.3111;SAS_AF=0.3753;AA=N|||;VT=SNP
6	29768414	rs17185181	G	T	100	PASS	AC=219;AF=0.04373;AN=5008;NS=2504;DP=16734;EAS_AF=0.0079;AMR_AF=0.072;AFR_AF=0.0877;EUR_AF=0.0209;SAS_AF=0.0245;AA=g|||;VT=SNP
6	29768436	rs1610708	G	T	100	PASS	AC=1162;AF=0.232029;AN=5008;NS=2504;DP=16450;EAS_AF=0.1091;AMR_AF=0.245;AFR_AF=0.2496;EUR_AF=0.2555;SAS_AF=0.3016;AA=g|||;VT=SNP
6	29768467	rs909720	T	G	100	PASS	AC=1926;AF=0.384585;AN=5008;NS=2504;DP=15911;EAS_AF=0.1954;AMR_AF=0.3703;AFR_AF=0.5991;EUR_AF=0.3111;SAS_AF=0.3753;AA=N|||;VT=SNP
6	29768471	rs1610709	C	T	100	PASS	AC=1218;AF=0.243211;AN=5008;NS=2504;DP=16137;EAS_AF=0.1101;AMR_AF=0.2608;AFR_AF=0.2761;EUR_AF=0.2654;SAS_AF=0.3006;AA=c|||;VT=SNP
6	29768503	rs2017525	C	T	100	PASS	AC=540;AF=0.107827;AN=5008;NS=2504;DP=17008;EAS_AF=0.2143;AMR_AF=0.1354;AFR_AF=0.0091;EUR_AF=0.0676;SAS_AF=0.1534;AA=c|||;VT=SNP
6	29768661	rs116501414	C	A	100	PASS	AC=382;AF=0.076278;AN=5008;NS=2504;DP=18080;EAS_AF=0.0506;AMR_AF=0.1037;AFR_AF=0.1437;EUR_AF=0.0268;SAS_AF=0.0429;AA=c|||;VT=SNP
6	29768705	rs909718	A	C	100	PASS	AC=3891;AF=0.776957;AN=5008;NS=2504;DP=17308;EAS_AF=0.7589;AMR_AF=0.755;AFR_AF=0.8722;EUR_AF=0.7565;SAS_AF=0.7035;AA=N|||;VT=SNP
6	29768748	rs117959012	C	T	100	PASS	AC=219;AF=0.04373;AN=5008;NS=2504;DP=17549;EAS_AF=0.0079;AMR_AF=0.072;AFR_AF=0.0877;EUR_AF=0.0209;SAS_AF=0.0245;AA=c|||;VT=SNP
6	29768780	rs1610648	T	C	100	PASS	AC=1706;AF=0.340655;AN=5008;NS=2504;DP=17917;EAS_AF=0.1865;AMR_AF=0.2983;AFR_AF=0.5113;EUR_AF=0.2903;SAS_AF=0.3507;AA=t|||;VT=SNP
6	29768801	rs2894117	C	G	100	PASS	AC=487;AF=0.0972444;AN=5008;NS=2504;DP=18176;EAS_AF=0.0764;AMR_AF=0.0346;AFR_AF=0.236;EUR_AF=0.0249;SAS_AF=0.0501;AA=c|||;VT=SNP
6	29768908	rs115764998	T	C	100	PASS	AC=219;AF=0.04373;AN=5008;NS=2504;DP=20073;EAS_AF=0.0079;AMR_AF=0.072;AFR_AF=0.0877;EUR_AF=0.0209;SAS_AF=0.0245;AA=t|||;VT=SNP
6	29768917	rs1610649	T	C	100	PASS	AC=2153;AF=0.429912;AN=5008;NS=2504;DP=20222;EAS_AF=0.3859;AMR_AF=0.3357;AFR_AF=0.5121;EUR_AF=0.3499;SAS_AF=0.5133;AA=N|||;VT=SNP
6	29768951	rs1610650	A	G	100	PASS	AC=1707;AF=0.340855;AN=5008;NS=2504;DP=20517;EAS_AF=0.1875;AMR_AF=0.2983;AFR_AF=0.5113;EUR_AF=0.2903;SAS_AF=0.3507;AA=N|||;VT=SNP
6	29768957	rs116036559	C	T	100	PASS	AC=72;AF=0.014377;AN=5008;NS=2504;DP=20787;EAS_AF=0.006;AMR_AF=0.0432;AFR_AF=0.0053;EUR_AF=0.0139;SAS_AF=0.0153;AA=c|||;VT=SNP
6	29768958	rs1610651	A	G	100	PASS	AC=1926;AF=0.384585;AN=5008;NS=2504;DP=20738;EAS_AF=0.1954;AMR_AF=0.3703;AFR_AF=0.5991;EUR_AF=0.3111;SAS_AF=0.3753;AA=N|||;VT=SNP
6	29769032	rs114560706	C	A	100	PASS	AC=220;AF=0.0439297;AN=5008;NS=2504;DP=19590;EAS_AF=0.0079;AMR_AF=0.072;AFR_AF=0.0885;EUR_AF=0.0209;SAS_AF=0.0245;AA=c|||;VT=SNP
6	29769063	rs885937	T	A	100	PASS	AC=1926;AF=0.384585;AN=5008;NS=2504;DP=19456;EAS_AF=0.1954;AMR_AF=0.3703;AFR_AF=0.5991;EUR_AF=0.3111;SAS_AF=0.3753;AA=N|||;VT=SNP
6	29769128	rs3891162	A	G	100	PASS	AC=486;AF=0.0970447;AN=5008;NS=2504;DP=19165;EAS_AF=0.0774;AMR_AF=0.0346;AFR_AF=0.2352;EUR_AF=0.0249;SAS_AF=0.0491;AA=a|||;VT=SNP
6	29769143	rs3891161	G	A	100	PASS	AC=544;AF=0.108626;AN=5008;NS=2504;DP=19143;EAS_AF=0.0784;AMR_AF=0.0533;AFR_AF=0.261;EUR_AF=0.0348;SAS_AF=0.0491;AA=g|||;VT=SNP
6	29769147	rs3891160	G	C	100	PASS	AC=544;AF=0.108626;AN=5008;NS=2504;DP=19188;EAS_AF=0.0784;AMR_AF=0.0533;AFR_AF=0.261;EUR_AF=0.0348;SAS_AF=0.0491;AA=g|||;VT=SNP
6	29769246	rs9468626	G	A	100	PASS	AC=218;AF=0.0435304;AN=5008;NS=2504;DP=21354;EAS_AF=0.0079;AMR_AF=0.072;AFR_AF=0.0877;EUR_AF=0.0199;SAS_AF=0.0245;AA=g|||;VT=SNP
6	29769280	rs1610653	C	T	100	PASS	AC=1712;AF=0.341853;AN=5008;NS=2504;DP=22345;EAS_AF=0.1875;AMR_AF=0.2983;AFR_AF=0.5113;EUR_AF=0.2913;SAS_AF=0.3548;AA=c|||;VT=SNP
6	29769332	rs1610710	G	A	100	PASS	AC=1163;AF=0.232228;AN=5008;NS=2504;DP=22179;EAS_AF=0.1091;AMR_AF=0.245;AFR_AF=0.2504;EUR_AF=0.2555;SAS_AF=0.3016;AA=g|||;VT=SNP
6	29769389	rs2294415	A	G	100	PASS	AC=538;AF=0.107428;AN=5008;NS=2504;DP=21204;EAS_AF=0.0784;AMR_AF=0.0533;AFR_AF=0.2564;EUR_AF=0.0348;SAS_AF=0.0491;AA=a|||;VT=SNP
6	29769497	rs1610711	A	C	100	PASS	AC=1163;AF=0.232228;AN=5008;NS=2504;DP=20405;EAS_AF=0.1091;AMR_AF=0.245;AFR_AF=0.2504;EUR_AF=0.2555;SAS_AF=0.3016;AA=a|||;VT=SNP
6	29769507	rs1632996	A	T	100	PASS	AC=1926;AF=0.384585;AN=5008;NS=2504;DP=20383;EAS_AF=0.1954;AMR_AF=0.3703;AFR_AF=0.5991;EUR_AF=0.3111;SAS_AF=0.3753;AA=t|||;VT=SNP
6	29769521	rs1736982	A	G	100	PASS	AC=3447;AF=0.688299;AN=5008;NS=2504;DP=20640;EAS_AF=0.5595;AMR_AF=0.7176;AFR_AF=0.8714;EUR_AF=0.6968;SAS_AF=0.544;AA=N|||;VT=SNP
6	29769557	rs4281004	T	C	100	PASS	AC=269;AF=0.0537141;AN=5008;NS=2504;DP=21190;EAS_AF=0;AMR_AF=0.0303;AFR_AF=0.1679;EUR_AF=0.0209;SAS_AF=0.0051;AA=t|||;VT=SNP
6	29769621	rs1632995	A	T	100	PASS	AC=1929;AF=0.385184;AN=5008;NS=2504;DP=22857;EAS_AF=0.1954;AMR_AF=0.3703;AFR_AF=0.5991;EUR_AF=0.3111;SAS_AF=0.3783;AA=t|||;VT=SNP
6	29769701	rs9258441	C	A	100	PASS	AC=182;AF=0.0363419;AN=5008;NS=2504;DP=23462;EAS_AF=0.0407;AMR_AF=0.0216;AFR_AF=0.0265;EUR_AF=0.0437;SAS_AF=0.0481;AA=c|||;VT=SNP
6	29769717	rs1610713	T	C	100	PASS	AC=1728;AF=0.345048;AN=5008;NS=2504;DP=23328;EAS_AF=0.1925;AMR_AF=0.3055;AFR_AF=0.5136;EUR_AF=0.2903;SAS_AF=0.3589;AA=N|||;VT=SNP
6	29769719	rs9468627	G	A	100	PASS	AC=219;AF=0.04373;AN=5008;NS=2504;DP=23407;EAS_AF=0.0079;AMR_AF=0.072;AFR_AF=0.0877;EUR_AF=0.0209;SAS_AF=0.0245;AA=g|||;VT=SNP
6	29769779	rs4409220	G	A	100	PASS	AC=483;AF=0.0964457;AN=5008;NS=2504;DP=23037;EAS_AF=0.0764;AMR_AF=0.0346;AFR_AF=0.2337;EUR_AF=0.0249;SAS_AF=0.0491;AA=g|||;VT=SNP
6	29769782	rs111477579	A	G	100	PASS	AC=483;AF=0.0964457;AN=5008;NS=2504;DP=23026;EAS_AF=0.0764;AMR_AF=0.0346;AFR_AF=0.2337;EUR_AF=0.0249;SAS_AF=0.0491;AA=a|||;VT=SNP
6	29769829	rs1610714	T	C	100	PASS	AC=1151;AF=0.229832;AN=5008;NS=2504;DP=20796;EAS_AF=0.1081;AMR_AF=0.2392;AFR_AF=0.2466;EUR_AF=0.2555;SAS_AF=0.2996;AA=t|||;VT=SNP
6	29769839	rs9468628	C	T	100	PASS	AC=861;AF=0.171925;AN=5008;NS=2504;DP=20777;EAS_AF=0.1062;AMR_AF=0.147;AFR_AF=0.3797;EUR_AF=0.0596;SAS_AF=0.092;AA=t|||;VT=SNP
6	29769859	rs2272873	T	C	100	PASS	AC=852;AF=0.170128;AN=5008;NS=2504;DP=20467;EAS_AF=0.1052;AMR_AF=0.147;AFR_AF=0.3775;EUR_AF=0.0596;SAS_AF=0.0869;AA=N|||;VT=SNP
6	29769907	rs1610654	C	T	100	PASS	AC=1139;AF=0.227436;AN=5008;NS=2504;DP=22225;EAS_AF=0.1081;AMR_AF=0.2378;AFR_AF=0.2398;EUR_AF=0.2545;SAS_AF=0.2986;AA=c|||;VT=SNP
6	29770000	rs57020131	T	C	100	PASS	AC=218;AF=0.0435304;AN=5008;NS=2504;DP=22619;EAS_AF=0.0079;AMR_AF=0.0706;AFR_AF=0.0877;EUR_AF=0.0209;SAS_AF=0.0245;AA=t|||;VT=SNP
6	29770014	rs2272871	G	T	100	PASS	AC=472;AF=0.0942492;AN=5008;NS=2504;DP=22095;EAS_AF=0.0764;AMR_AF=0.0346;AFR_AF=0.2262;EUR_AF=0.0249;SAS_AF=0.0481;AA=g|||;VT=SNP
6	29770113	rs72492257	G	A	100	PASS	AC=535;AF=0.106829;AN=5008;NS=2504;DP=20590;EAS_AF=0.0774;AMR_AF=0.0533;AFR_AF=0.2557;EUR_AF=0.0348;SAS_AF=0.0481;AA=g|||;VT=SNP
6	29770158	rs9500989	C	G	100	PASS	AC=218;AF=0.0435304;AN=5008;NS=2504;DP=21256;EAS_AF=0.0079;AMR_AF=0.0706;AFR_AF=0.0877;EUR_AF=0.0209;SAS_AF=0.0245;AA=c|||;VT=SNP
6	29770187	rs1610655	A	C	100	PASS	AC=1142;AF=0.228035;AN=5008;NS=2504;DP=21090;EAS_AF=0.1071;AMR_AF=0.2421;AFR_AF=0.2398;EUR_AF=0.2545;SAS_AF=0.2996;AA=a|||;VT=SNP
6	29770255	rs3817824	A	G	100	PASS	AC=776;AF=0.154952;AN=5008;NS=2504;DP=19775;EAS_AF=0.0893;AMR_AF=0.1268;AFR_AF=0.3533;EUR_AF=0.0567;SAS_AF=0.0757;AA=N|||;VT=SNP
6	29770322	rs1736981	A	G	100	PASS	AC=3447;AF=0.688299;AN=5008;NS=2504;DP=20863;EAS_AF=0.5595;AMR_AF=0.7176;AFR_AF=0.8714;EUR_AF=0.6968;SAS_AF=0.544;AA=N|||;VT=SNP
6	29770423	rs1610656	A	G	100	PASS	AC=1926;AF=0.384585;AN=5008;NS=2504;DP=20887;EAS_AF=0.1954;AMR_AF=0.3703;AFR_AF=0.5991;EUR_AF=0.3111;SAS_AF=0.3753;AA=N|||;VT=SNP
6	29770450	rs28627687	G	C	100	PASS	AC=1926;AF=0.384585;AN=5008;NS=2504;DP=20587;EAS_AF=0.1954;AMR_AF=0.3703;AFR_AF=0.5991;EUR_AF=0.3111;SAS_AF=0.3753;AA=N|||;VT=SNP
6	29770451	rs1610715	G	A	100	PASS	AC=1165;AF=0.232628;AN=5008;NS=2504;DP=20561;EAS_AF=0.1091;AMR_AF=0.245;AFR_AF=0.2511;EUR_AF=0.2555;SAS_AF=0.3027;AA=g|||;VT=SNP
6	29770525	rs6915497	C	T	100	PASS	AC=544;AF=0.108626;AN=5008;NS=2504;DP=20438;EAS_AF=0.0784;AMR_AF=0.0533;AFR_AF=0.261;EUR_AF=0.0348;SAS_AF=0.0491;AA=c|||;VT=SNP
6	29770553	rs1611189	C	A	100	PASS	AC=948;AF=0.189297;AN=5008;NS=2504;DP=19933;EAS_AF=0.0685;AMR_AF=0.2205;AFR_AF=0.205;EUR_AF=0.2068;SAS_AF=0.2526;AA=c|||;VT=SNP
6	29770758	rs12661487	G	A	100	PASS	AC=219;AF=0.04373;AN=5008;NS=2504;DP=17224;EAS_AF=0.0079;AMR_AF=0.072;AFR_AF=0.0877;EUR_AF=0.0209;SAS_AF=0.0245;AA=a|||;VT=SNP
6	29770980	rs3906248	T	C	100	PASS	AC=486;AF=0.0970447;AN=5008;NS=2504;DP=20149;EAS_AF=0.0774;AMR_AF=0.0346;AFR_AF=0.2352;EUR_AF=0.0249;SAS_AF=0.0491;AA=t|||;VT=SNP
6	29771066	rs1610657	T	C	100	PASS	AC=1926;AF=0.384585;AN=5008;NS=2504;DP=17978;EAS_AF=0.1954;AMR_AF=0.3703;AFR_AF=0.5991;EUR_AF=0.3111;SAS_AF=0.3753;AA=N|||;VT=SNP
6	29771070	rs56035102	G	A	100	PASS	AC=486;AF=0.0970447;AN=5008;NS=2504;DP=17896;EAS_AF=0.0774;AMR_AF=0.0346;AFR_AF=0.2352;EUR_AF=0.0249;SAS_AF=0.0491;AA=g|||;VT=SNP
6	29771079	rs58449426	C	T	100	PASS	AC=486;AF=0.0970447;AN=5008;NS=2504;DP=17831;EAS_AF=0.0774;AMR_AF=0.0346;AFR_AF=0.2352;EUR_AF=0.0249;SAS_AF=0.0491;AA=c|||;VT=SNP
6	29771080	rs1610658	G	A	100	PASS	AC=1164;AF=0.232428;AN=5008;NS=2504;DP=17866;EAS_AF=0.1091;AMR_AF=0.245;AFR_AF=0.2504;EUR_AF=0.2555;SAS_AF=0.3027;AA=g|||;VT=SNP
6	29771111	rs1610716	C	T	100	PASS	AC=1926;AF=0.384585;AN=5008;NS=2504;DP=18131;EAS_AF=0.1954;AMR_AF=0.3703;AFR_AF=0.5991;EUR_AF=0.3111;SAS_AF=0.3753;AA=t|||;VT=SNP
6	29771209	rs59978815	C	G	100	PASS	AC=486;AF=0.0970447;AN=5008;NS=2504;DP=20271;EAS_AF=0.0774;AMR_AF=0.0346;AFR_AF=0.2352;EUR_AF=0.0249;SAS_AF=0.0491;AA=c|||;VT=SNP
6	29771238	rs9500990	C	T	100	PASS	AC=219;AF=0.04373;AN=5008;NS=2504;DP=20674;EAS_AF=0.0079;AMR_AF=0.072;AFR_AF=0.0877;EUR_AF=0.0209;SAS_AF=0.0245;AA=c|||;VT=SNP
6	29771298	rs1611190	A	T	100	PASS	AC=1522;AF=0.303914;AN=5008;NS=2504;DP=21889;EAS_AF=0.3641;AMR_AF=0.3473;AFR_AF=0.2723;EUR_AF=0.3857;SAS_AF=0.1697;AA=a|||;VT=SNP
6	29771331	rs61315420	C	A	100	PASS	AC=486;AF=0.0970447;AN=5008;NS=2504;DP=22797;EAS_AF=0.0774;AMR_AF=0.0346;AFR_AF=0.2352;EUR_AF=0.0249;SAS_AF=0.0491;AA=c|||;VT=SNP
6	29771339	rs1632992	C	T	100	PASS	AC=3447;AF=0.688299;AN=5008;NS=2504;DP=22601;EAS_AF=0.5595;AMR_AF=0.7176;AFR_AF=0.8714;EUR_AF=0.6968;SAS_AF=0.544;AA=t|||;VT=SNP
6	29771421	rs1610659	G	A	100	PASS	AC=1163;AF=0.232228;AN=5008;NS=2504;DP=19862;EAS_AF=0.1091;AMR_AF=0.245;AFR_AF=0.2504;EUR_AF=0.2555;SAS_AF=0.3016;AA=g|||;VT=SNP
6	29771595	rs9468629	G	C	100	PASS	AC=219;AF=0.04373;AN=5008;NS=2504;DP=19701;EAS_AF=0.0079;AMR_AF=0.072;AFR_AF=0.0877;EUR_AF=0.0209;SAS_AF=0.0245;AA=g|||;VT=SNP
6	29771621	rs1610660	C	G	100	PASS	AC=458;AF=0.0914537;AN=5008;NS=2504;DP=19288;EAS_AF=0.0437;AMR_AF=0.1182;AFR_AF=0.0219;EUR_AF=0.1352;SAS_AF=0.1708;AA=c|||;VT=SNP
6	29771654	rs1610661	A	G	100	PASS	AC=1163;AF=0.232228;AN=5008;NS=2504;DP=18723;EAS_AF=0.1091;AMR_AF=0.245;AFR_AF=0.2504;EUR_AF=0.2555;SAS_AF=0.3016;AA=a|||;VT=SNP
6	29771714	rs73747573	C	T	100	PASS	AC=486;AF=0.0970447;AN=5008;NS=2504;DP=19334;EAS_AF=0.0774;AMR_AF=0.0346;AFR_AF=0.2352;EUR_AF=0.0249;SAS_AF=0.0491;AA=c|||;VT=SNP
6	29771720	rs73747575	C	G	100	PASS	AC=544;AF=0.108626;AN=5008;NS=2504;DP=19457;EAS_AF=0.0784;AMR_AF=0.0533;AFR_AF=0.261;EUR_AF=0.0348;SAS_AF=0.0491;AA=c|||;VT=SNP
6	29771783	rs73747576	G	A	100	PASS	AC=486;AF=0.0970447;AN=5008;NS=2504;DP=18358;EAS_AF=0.0774;AMR_AF=0.0346;AFR_AF=0.2352;EUR_AF=0.0249;SAS_AF=0.0491;AA=g|||;VT=SNP
6	29771806	rs1611191	C	G	100	PASS	AC=1163;AF=0.232228;AN=5008;NS=2504;DP=18392;EAS_AF=0.1091;AMR_AF=0.245;AFR_AF=0.2504;EUR_AF=0.2555;SAS_AF=0.3016;AA=c|||;VT=SNP
6	29771879	rs1611192	A	G	100	PASS	AC=953;AF=0.190296;AN=5008;NS=2504;DP=19719;EAS_AF=0.0685;AMR_AF=0.2248;AFR_AF=0.2065;EUR_AF=0.2068;SAS_AF=0.2526;AA=a|||;VT=SNP
6	29771905	rs1611193	C	G	100	PASS	AC=1927;AF=0.384784;AN=5008;NS=2504;DP=18790;EAS_AF=0.1954;AMR_AF=0.3718;AFR_AF=0.5991;EUR_AF=0.3111;SAS_AF=0.3753;AA=g|||;VT=SNP
6	29771922	rs1611194	A	G	100	PASS	AC=1937;AF=0.386781;AN=5008;NS=2504;DP=19017;EAS_AF=0.2004;AMR_AF=0.3718;AFR_AF=0.5991;EUR_AF=0.3111;SAS_AF=0.3804;AA=N|||;VT=SNP
6	29772059	rs1611195	A	G	100	PASS	AC=1143;AF=0.228235;AN=5008;NS=2504;DP=20683;EAS_AF=0.1071;AMR_AF=0.245;AFR_AF=0.2398;EUR_AF=0.2535;SAS_AF=0.2996;AA=a|||;VT=SNP
6	29772098	rs2394688	C	T	100	PASS	AC=1303;AF=0.260184;AN=5008;NS=2504;DP=20623;EAS_AF=0.3462;AMR_AF=0.2839;AFR_AF=0.1906;EUR_AF=0.3469;SAS_AF=0.1595;AA=c|||;VT=SNP
6	29772145	rs1632989	T	G	100	PASS	AC=3893;AF=0.777356;AN=5008;NS=2504;DP=20198;EAS_AF=0.7589;AMR_AF=0.755;AFR_AF=0.8722;EUR_AF=0.7565;SAS_AF=0.7055;AA=N|||;VT=SNP
6	29772244	rs2394689	T	A	100	PASS	AC=215;AF=0.0429313;AN=5008;NS=2504;DP=21040;EAS_AF=0.0169;AMR_AF=0.0634;AFR_AF=0.0802;EUR_AF=0.0388;SAS_AF=0.0092;AA=t|||;VT=SNP
6	29772395	rs1632988	G	A	100	PASS	AC=1129;AF=0.225439;AN=5008;NS=2504;DP=20145;EAS_AF=0.1062;AMR_AF=0.2378;AFR_AF=0.236;EUR_AF=0.2505;SAS_AF=0.2996;AA=g|||;VT=SNP
6	29772456	rs115907420	T	A	100	PASS	AC=219;AF=0.04373;AN=5008;NS=2504;DP=18575;EAS_AF=0.0079;AMR_AF=0.072;AFR_AF=0.0877;EUR_AF=0.0209;SAS_AF=0.0245;AA=t|||;VT=SNP
6	29772484	rs72843818	T	C	100	PASS	AC=540;AF=0.107827;AN=5008;NS=2504;DP=18683;EAS_AF=0.2143;AMR_AF=0.1354;AFR_AF=0.0091;EUR_AF=0.0676;SAS_AF=0.1534;AA=t|||;VT=SNP
6	29772486	rs115006024	G	T	100	PASS	AC=219;AF=0.04373;AN=5008;NS=2504;DP=18713;EAS_AF=0.0079;AMR_AF=0.072;AFR_AF=0.0877;EUR_AF=0.0209;SAS_AF=0.0245;AA=g|||;VT=SNP
6	29772549	rs1632987	C	G	100	PASS	AC=1163;AF=0.232228;AN=5008;NS=2504;DP=18921;EAS_AF=0.1091;AMR_AF=0.245;AFR_AF=0.2504;EUR_AF=0.2555;SAS_AF=0.3016;AA=c|||;VT=SNP
6	29772670	rs1632986	T	C	100	PASS	AC=1927;AF=0.384784;AN=5008;NS=2504;DP=20722;EAS_AF=0.1964;AMR_AF=0.3703;AFR_AF=0.5991;EUR_AF=0.3111;SAS_AF=0.3753;AA=N|||;VT=SNP
6	29772674	rs1632985	C	T	100	PASS	AC=3447;AF=0.688299;AN=5008;NS=2504;DP=20718;EAS_AF=0.5595;AMR_AF=0.7176;AFR_AF=0.8714;EUR_AF=0.6968;SAS_AF=0.544;AA=t|||;VT=SNP
6	29772946	rs9500850	A	G	100	PASS	AC=762;AF=0.152157;AN=5008;NS=2504;DP=16992;EAS_AF=0.0863;AMR_AF=0.1254;AFR_AF=0.348;EUR_AF=0.0557;SAS_AF=0.0736;AA=N|||;VT=SNP
6	29773158	rs2394173	C	T	100	PASS	AC=1312;AF=0.261981;AN=5008;NS=2504;DP=19315;EAS_AF=0.3462;AMR_AF=0.2839;AFR_AF=0.1974;EUR_AF=0.3469;SAS_AF=0.1595;AA=c|||;VT=SNP
6	29773190	rs9295815	A	G	100	PASS	AC=218;AF=0.0435304;AN=5008;NS=2504;DP=20609;EAS_AF=0.0079;AMR_AF=0.072;AFR_AF=0.087;EUR_AF=0.0209;SAS_AF=0.0245;AA=a|||;VT=SNP
6	29773317	rs11751178	C	T	100	PASS	AC=490;AF=0.0978435;AN=5008;NS=2504;DP=18902;EAS_AF=0.0804;AMR_AF=0.0375;AFR_AF=0.2322;EUR_AF=0.0268;SAS_AF=0.0501;AA=c|||;VT=SNP
6	29773392	rs1632984	T	A	100	PASS	AC=4644;AF=0.927316;AN=5008;NS=2504;DP=18247;EAS_AF=0.9841;AMR_AF=0.9092;AFR_AF=0.9418;EUR_AF=0.8459;SAS_AF=0.9458;AA=N|||;VT=SNP
6	29773459	rs2523412	T	A	100	PASS	AC=217;AF=0.0433307;AN=5008;NS=2504;DP=19941;EAS_AF=0.0179;AMR_AF=0.0634;AFR_AF=0.0809;EUR_AF=0.0388;SAS_AF=0.0092;AA=t|||;VT=SNP
6	29773470	rs11751201	C	G	100	PASS	AC=538;AF=0.107428;AN=5008;NS=2504;DP=20373;EAS_AF=0.0784;AMR_AF=0.0533;AFR_AF=0.2564;EUR_AF=0.0348;SAS_AF=0.0491;AA=c|||;VT=SNP
6	29773479	rs1736977	A	G	100	PASS	AC=1923;AF=0.383986;AN=5008;NS=2504;DP=20684;EAS_AF=0.1954;AMR_AF=0.3703;AFR_AF=0.5968;EUR_AF=0.3111;SAS_AF=0.3753;AA=N|||;VT=SNP
6	29773509	rs1632983	C	T	100	PASS	AC=1706;AF=0.340655;AN=5008;NS=2504;DP=21398;EAS_AF=0.1875;AMR_AF=0.2983;AFR_AF=0.5106;EUR_AF=0.2903;SAS_AF=0.3507;AA=c|||;VT=SNP
6	29773537	rs17178826	A	G	100	PASS	AC=483;AF=0.0964457;AN=5008;NS=2504;DP=21916;EAS_AF=0.0774;AMR_AF=0.0346;AFR_AF=0.2322;EUR_AF=0.0258;SAS_AF=0.0491;AA=a|||;VT=SNP
6	29773541	rs9468630	G	A	100	PASS	AC=220;AF=0.0439297;AN=5008;NS=2504;DP=22087;EAS_AF=0.0089;AMR_AF=0.072;AFR_AF=0.0877;EUR_AF=0.0209;SAS_AF=0.0245;AA=g|||;VT=SNP
6	29773640	rs75187705	C	T	100	PASS	AC=540;AF=0.107827;AN=5008;NS=2504;DP=21521;EAS_AF=0.2143;AMR_AF=0.1354;AFR_AF=0.0091;EUR_AF=0.0676;SAS_AF=0.1534;AA=c|||;VT=SNP
6	29773676	rs1632982	T	C	100	PASS	AC=1813;AF=0.362021;AN=5008;NS=2504;DP=20911;EAS_AF=0.1935;AMR_AF=0.3444;AFR_AF=0.5408;EUR_AF=0.3042;SAS_AF=0.3661;AA=t|||;VT=SNP
6	29773720	rs1632980	T	C	100	PASS	AC=1643;AF=0.328075;AN=5008;NS=2504;DP=21841;EAS_AF=0.1865;AMR_AF=0.2795;AFR_AF=0.4811;EUR_AF=0.2803;SAS_AF=0.3507;AA=t|||;VT=SNP
6	29773852	rs9258447	C	T	100	PASS	AC=751;AF=0.14996;AN=5008;NS=2504;DP=22141;EAS_AF=0.2252;AMR_AF=0.1542;AFR_AF=0.0696;EUR_AF=0.0895;SAS_AF=0.2403;AA=c|||;VT=SNP
6	29773950	rs17185244	G	A	100	PASS	AC=480;AF=0.0958466;AN=5008;NS=2504;DP=21241;EAS_AF=0.0774;AMR_AF=0.0346;AFR_AF=0.2307;EUR_AF=0.0249;SAS_AF=0.0491;AA=g|||;VT=SNP
6	29773954	rs1624302	T	C	100	PASS	AC=1163;AF=0.232228;AN=5008;NS=2504;DP=21278;EAS_AF=0.1091;AMR_AF=0.245;AFR_AF=0.2504;EUR_AF=0.2555;SAS_AF=0.3016;AA=t|||;VT=SNP
6	29773999	rs1736976	A	G	100	PASS	AC=1813;AF=0.362021;AN=5008;NS=2504;DP=20677;EAS_AF=0.1935;AMR_AF=0.3444;AFR_AF=0.5408;EUR_AF=0.3042;SAS_AF=0.3661;AA=N|||;VT=SNP
6	29774103	rs11751791	C	T	100	PASS	AC=538;AF=0.107428;AN=5008;NS=2504;DP=21804;EAS_AF=0.0784;AMR_AF=0.0533;AFR_AF=0.2564;EUR_AF=0.0348;SAS_AF=0.0491;AA=c|||;VT=SNP
6	29774139	rs11751848	G	C	100	PASS	AC=480;AF=0.0958466;AN=5008;NS=2504;DP=20385;EAS_AF=0.0774;AMR_AF=0.0346;AFR_AF=0.2307;EUR_AF=0.0249;SAS_AF=0.0491;AA=g|||;VT=SNP
6	29774164	rs11754253	T	C	100	PASS	AC=538;AF=0.107428;AN=5008;NS=2504;DP=20384;EAS_AF=0.0784;AMR_AF=0.0533;AFR_AF=0.2564;EUR_AF=0.0348;SAS_AF=0.0491;AA=t|||;VT=SNP
6	29774187	rs11751820	C	T	100	PASS	AC=539;AF=0.107628;AN=5008;NS=2504;DP=20726;EAS_AF=0.0784;AMR_AF=0.0533;AFR_AF=0.2564;EUR_AF=0.0358;SAS_AF=0.0491;AA=c|||;VT=SNP
6	29774560	rs72843824	T	C	100	PASS	AC=541;AF=0.108027;AN=5008;NS=2504;DP=16599;EAS_AF=0.2143;AMR_AF=0.1354;AFR_AF=0.0091;EUR_AF=0.0686;SAS_AF=0.1534;AA=t|||;VT=SNP
6	29774620	rs2248870	G	A	100	PASS	AC=1163;AF=0.232228;AN=5008;NS=2504;DP=17126;EAS_AF=0.1091;AMR_AF=0.245;AFR_AF=0.2504;EUR_AF=0.2555;SAS_AF=0.3016;AA=g|||;VT=SNP
6	29774627	rs2248871	G	A	100	PASS	AC=1164;AF=0.232428;AN=5008;NS=2504;DP=16665;EAS_AF=0.1091;AMR_AF=0.245;AFR_AF=0.2511;EUR_AF=0.2555;SAS_AF=0.3016;AA=g|||;VT=SNP
6	29774647	rs150908530	G	A	100	PASS	AC=106;AF=0.0211661;AN=5008;NS=2504;DP=16026;EAS_AF=0.006;AMR_AF=0.0461;AFR_AF=0.0295;EUR_AF=0.0139;SAS_AF=0.0153;AA=g|||;VT=SNP
6	29774691	rs2523411	G	A	100	PASS	AC=329;AF=0.0656949;AN=5008;NS=2504;DP=15110;EAS_AF=0.0198;AMR_AF=0.0893;AFR_AF=0.1384;EUR_AF=0.0457;SAS_AF=0.0184;AA=g|||;VT=SNP
6	29774709	rs9258448	C	T	100	PASS	AC=1163;AF=0.232228;AN=5008;NS=2504;DP=14326;EAS_AF=0.1091;AMR_AF=0.245;AFR_AF=0.2504;EUR_AF=0.2555;SAS_AF=0.3016;AA=c|||;VT=SNP
6	29774761	rs2523410	A	C	100	PASS	AC=1168;AF=0.233227;AN=5008;NS=2504;DP=18295;EAS_AF=0.1091;AMR_AF=0.2435;AFR_AF=0.2549;EUR_AF=0.2555;SAS_AF=0.3016;AA=N|||;VT=SNP
6	29774792	rs116033990	G	A	100	PASS	AC=540;AF=0.107827;AN=5008;NS=2504;DP=18767;EAS_AF=0.2143;AMR_AF=0.1354;AFR_AF=0.0091;EUR_AF=0.0676;SAS_AF=0.1534;AA=g|||;VT=SNP
6	29774793	rs3016027	T	C	100	PASS	AC=3893;AF=0.777356;AN=5008;NS=2504;DP=18775;EAS_AF=0.7589;AMR_AF=0.755;AFR_AF=0.8722;EUR_AF=0.7565;SAS_AF=0.7055;AA=N|||;VT=SNP
6	29774856	rs2517921	C	T	100	PASS	AC=1929;AF=0.385184;AN=5008;NS=2504;DP=21906;EAS_AF=0.1954;AMR_AF=0.3703;AFR_AF=0.6006;EUR_AF=0.3111;SAS_AF=0.3763;AA=t|||;VT=SNP
6	29774953	rs72492262	A	G	100	PASS	AC=538;AF=0.107428;AN=5008;NS=2504;DP=19756;EAS_AF=0.0784;AMR_AF=0.0533;AFR_AF=0.2564;EUR_AF=0.0348;SAS_AF=0.0491;AA=a|||;VT=SNP
6	29774959	rs1632979	T	C	100	PASS	AC=1169;AF=0.233427;AN=5008;NS=2504;DP=19491;EAS_AF=0.1091;AMR_AF=0.245;AFR_AF=0.2549;EUR_AF=0.2555;SAS_AF=0.3016;AA=N|||;VT=SNP
6	29774989	rs1736975	T	A	100	PASS	AC=1169;AF=0.233427;AN=5008;NS=2504;DP=18557;EAS_AF=0.1091;AMR_AF=0.245;AFR_AF=0.2549;EUR_AF=0.2555;SAS_AF=0.3016;AA=N|||;VT=SNP
6	29775077	rs116410048	T	C	100	PASS	AC=219;AF=0.04373;AN=5008;NS=2504;DP=15741;EAS_AF=0.0079;AMR_AF=0.072;AFR_AF=0.0877;EUR_AF=0.0209;SAS_AF=0.0245;AA=t|||;VT=SNP
6	29775163	rs1632978	T	C	100	PASS	AC=1381;AF=0.275759;AN=5008;NS=2504;DP=19568;EAS_AF=0.1171;AMR_AF=0.317;AFR_AF=0.3374;EUR_AF=0.2763;SAS_AF=0.3262;AA=N|||;VT=SNP
6	29775237	rs1736974	A	T	100	PASS	AC=1163;AF=0.232228;AN=5008;NS=2504;DP=20044;EAS_AF=0.1091;AMR_AF=0.245;AFR_AF=0.2504;EUR_AF=0.2555;SAS_AF=0.3016;AA=a|||;VT=SNP
6	29775242	rs11757126	A	G	100	PASS	AC=480;AF=0.0958466;AN=5008;NS=2504;DP=19873;EAS_AF=0.0774;AMR_AF=0.0346;AFR_AF=0.2307;EUR_AF=0.0249;SAS_AF=0.0491;AA=a|||;VT=SNP
6	29775346	rs1736973	A	G	100	PASS	AC=1163;AF=0.232228;AN=5008;NS=2504;DP=19427;EAS_AF=0.1091;AMR_AF=0.245;AFR_AF=0.2504;EUR_AF=0.2555;SAS_AF=0.3016;AA=a|||;VT=SNP
6	29775525	rs11757182	A	C	100	PASS	AC=480;AF=0.0958466;AN=5008;NS=2504;DP=19128;EAS_AF=0.0774;AMR_AF=0.0346;AFR_AF=0.2307;EUR_AF=0.0249;SAS_AF=0.0491;AA=a|||;VT=SNP
6	29775662	rs2523409	A	G	100	PASS	AC=1687;AF=0.336861;AN=5008;NS=2504;DP=21656;EAS_AF=0.3681;AMR_AF=0.3761;AFR_AF=0.3676;EUR_AF=0.3926;SAS_AF=0.1779;AA=a|||;VT=SNP
6	29775848	rs9468631	C	T	100	PASS	AC=276;AF=0.0551118;AN=5008;NS=2504;DP=19491;EAS_AF=0.0337;AMR_AF=0.0793;AFR_AF=0.1051;EUR_AF=0.0219;SAS_AF=0.0266;AA=c|||;VT=SNP
6	29775856	rs72492263	A	C	100	PASS	AC=480;AF=0.0958466;AN=5008;NS=2504;DP=19233;EAS_AF=0.0774;AMR_AF=0.0346;AFR_AF=0.2307;EUR_AF=0.0249;SAS_AF=0.0491;AA=a|||;VT=SNP
6	29775904	rs3998759	G	T	100	PASS	AC=217;AF=0.0433307;AN=5008;NS=2504;DP=18312;EAS_AF=0.0179;AMR_AF=0.0634;AFR_AF=0.0802;EUR_AF=0.0388;SAS_AF=0.0102;AA=g|||;VT=SNP
6	29775939	rs9468632	C	T	100	PASS	AC=221;AF=0.0441294;AN=5008;NS=2504;DP=19103;EAS_AF=0.0079;AMR_AF=0.072;AFR_AF=0.0885;EUR_AF=0.0219;SAS_AF=0.0245;AA=c|||;VT=SNP
6	29775950	rs2735030	A	C	100	PASS	AC=1522;AF=0.303914;AN=5008;NS=2504;DP=19184;EAS_AF=0.3651;AMR_AF=0.3473;AFR_AF=0.2723;EUR_AF=0.3857;SAS_AF=0.1687;AA=a|||;VT=SNP
6	29775965	rs1632977	C	T	100	PASS	AC=1382;AF=0.275958;AN=5008;NS=2504;DP=19362;EAS_AF=0.1171;AMR_AF=0.317;AFR_AF=0.3381;EUR_AF=0.2763;SAS_AF=0.3262;AA=t|||;VT=SNP
6	29776087	rs9258451	T	C	100	PASS	AC=219;AF=0.04373;AN=5008;NS=2504;DP=18565;EAS_AF=0.0407;AMR_AF=0.0245;AFR_AF=0.0454;EUR_AF=0.0487;SAS_AF=0.0532;AA=t|||;VT=SNP
6	29776108	rs9461559	G	A	100	PASS	AC=219;AF=0.04373;AN=5008;NS=2504;DP=18084;EAS_AF=0.0079;AMR_AF=0.072;AFR_AF=0.0877;EUR_AF=0.0209;SAS_AF=0.0245;AA=g|||;VT=SNP
6	29776152	rs1736972	A	C	100	PASS	AC=1163;AF=0.232228;AN=5008;NS=2504;DP=16450;EAS_AF=0.1091;AMR_AF=0.245;AFR_AF=0.2504;EUR_AF=0.2555;SAS_AF=0.3016;AA=a|||;VT=SNP
6	29776239	rs1632976	T	C	100	PASS	AC=1163;AF=0.232228;AN=5008;NS=2504;DP=17729;EAS_AF=0.1091;AMR_AF=0.245;AFR_AF=0.2504;EUR_AF=0.2555;SAS_AF=0.3016;AA=t|||;VT=SNP
6	29776322	rs1736971	G	T	100	PASS	AC=1163;AF=0.232228;AN=5008;NS=2504;DP=15985;EAS_AF=0.1091;AMR_AF=0.245;AFR_AF=0.2504;EUR_AF=0.2555;SAS_AF=0.3016;AA=g|||;VT=SNP
6	29776360	rs1736970	A	G	100	PASS	AC=1384;AF=0.276358;AN=5008;NS=2504;DP=15966;EAS_AF=0.1171;AMR_AF=0.317;AFR_AF=0.3396;EUR_AF=0.2763;SAS_AF=0.3262;AA=N|||;VT=SNP
6	29776390	rs1736969	A	T	100	PASS	AC=1163;AF=0.232228;AN=5008;NS=2504;DP=16174;EAS_AF=0.1091;AMR_AF=0.245;AFR_AF=0.2504;EUR_AF=0.2555;SAS_AF=0.3016;AA=a|||;VT=SNP
6	29776715	rs1736968	A	G	100	PASS	AC=1164;AF=0.232428;AN=5008;NS=2504;DP=15699;EAS_AF=0.1091;AMR_AF=0.2464;AFR_AF=0.2504;EUR_AF=0.2555;SAS_AF=0.3016;AA=a|||;VT=SNP
6	29776876	rs3998745	G	A	100	PASS	AC=480;AF=0.0958466;AN=5008;NS=2504;DP=15537;EAS_AF=0.0774;AMR_AF=0.0346;AFR_AF=0.2307;EUR_AF=0.0249;SAS_AF=0.0491;AA=g|||;VT=SNP
6	29776878	rs1736967	G	A	100	PASS	AC=1163;AF=0.232228;AN=5008;NS=2504;DP=15495;EAS_AF=0.1091;AMR_AF=0.245;AFR_AF=0.2504;EUR_AF=0.2555;SAS_AF=0.3016;AA=g|||;VT=SNP
6	29777079	rs9295816	A	C	100	PASS	AC=219;AF=0.04373;AN=5008;NS=2504;DP=17296;EAS_AF=0.0079;AMR_AF=0.072;AFR_AF=0.0877;EUR_AF=0.0209;SAS_AF=0.0245;AA=a|||;VT=SNP
6	29777107	rs1632974	T	C	100	PASS	AC=3893;AF=0.777356;AN=5008;NS=2504;DP=16804;EAS_AF=0.7589;AMR_AF=0.755;AFR_AF=0.8722;EUR_AF=0.7565;SAS_AF=0.7055;AA=N|||;VT=SNP
6	29777171	rs1632973	C	T	100	PASS	AC=1161;AF=0.231829;AN=5008;NS=2504;DP=18156;EAS_AF=0.1091;AMR_AF=0.245;AFR_AF=0.2496;EUR_AF=0.2545;SAS_AF=0.3016;AA=c|||;VT=SNP
6	29777199	rs4098859	A	G	100	PASS	AC=480;AF=0.0958466;AN=5008;NS=2504;DP=15952;EAS_AF=0.0774;AMR_AF=0.0346;AFR_AF=0.2307;EUR_AF=0.0249;SAS_AF=0.0491;AA=a|||;VT=SNP
6	29777303	rs140244115	G	A	100	PASS	AC=480;AF=0.0958466;AN=5008;NS=2504;DP=16350;EAS_AF=0.0774;AMR_AF=0.0346;AFR_AF=0.2307;EUR_AF=0.0249;SAS_AF=0.0491;AA=g|||;VT=SNP
6	29777346	rs1632972	T	G	100	PASS	AC=4644;AF=0.927316;AN=5008;NS=2504;DP=14269;EAS_AF=0.9841;AMR_AF=0.9092;AFR_AF=0.9418;EUR_AF=0.8459;SAS_AF=0.9458;AA=N|||;VT=SNP
6	29777394	rs1736966	A	G	100	PASS	AC=1163;AF=0.232228;AN=5008;NS=2504;DP=14091;EAS_AF=0.1091;AMR_AF=0.245;AFR_AF=0.2504;EUR_AF=0.2555;SAS_AF=0.3016;AA=a|||;VT=SNP
6	29777443	rs1736965	A	G	100	PASS	AC=4644;AF=0.927316;AN=5008;NS=2504;DP=15988;EAS_AF=0.9841;AMR_AF=0.9092;AFR_AF=0.9418;EUR_AF=0.8459;SAS_AF=0.9458;AA=N|||;VT=SNP
6	29777453	rs72492266	C	T	100	PASS	AC=544;AF=0.108626;AN=5008;NS=2504;DP=16121;EAS_AF=0.0784;AMR_AF=0.0533;AFR_AF=0.261;EUR_AF=0.0348;SAS_AF=0.0491;AA=c|||;VT=SNP
6	29777585	rs2735029	C	A	100	PASS	AC=1163;AF=0.232228;AN=5008;NS=2504;DP=16043;EAS_AF=0.1091;AMR_AF=0.245;AFR_AF=0.2504;EUR_AF=0.2555;SAS_AF=0.3016;AA=c|||;VT=SNP
6	29777608	rs116794060	T	C	100	PASS	AC=72;AF=0.014377;AN=5008;NS=2504;DP=15987;EAS_AF=0.006;AMR_AF=0.0432;AFR_AF=0.0053;EUR_AF=0.0139;SAS_AF=0.0153;AA=t|||;VT=SNP
6	29777611	rs9295817	G	A	100	PASS	AC=220;AF=0.0439297;AN=5008;NS=2504;DP=16056;EAS_AF=0.0079;AMR_AF=0.0735;AFR_AF=0.0877;EUR_AF=0.0209;SAS_AF=0.0245;AA=g|||;VT=SNP
6	29777676	rs9380141	T	C	100	PASS	AC=1171;AF=0.233826;AN=5008;NS=2504;DP=18335;EAS_AF=0.3472;AMR_AF=0.2507;AFR_AF=0.121;EUR_AF=0.33;SAS_AF=0.1585;AA=t|||;VT=SNP
6	29777760	rs9295818	T	C	100	PASS	AC=220;AF=0.0439297;AN=5008;NS=2504;DP=19549;EAS_AF=0.0079;AMR_AF=0.0735;AFR_AF=0.0877;EUR_AF=0.0209;SAS_AF=0.0245;AA=t|||;VT=SNP
6	29777831	rs9295819	C	T	100	PASS	AC=221;AF=0.0441294;AN=5008;NS=2504;DP=20860;EAS_AF=0.0079;AMR_AF=0.072;AFR_AF=0.0893;EUR_AF=0.0209;SAS_AF=0.0245;AA=c|||;VT=SNP
6	29777892	rs1736964	G	A	100	PASS	AC=1163;AF=0.232228;AN=5008;NS=2504;DP=19856;EAS_AF=0.1081;AMR_AF=0.2464;AFR_AF=0.2504;EUR_AF=0.2555;SAS_AF=0.3016;AA=g|||;VT=SNP
6	29777911	rs1632971	T	C	100	PASS	AC=4643;AF=0.927117;AN=5008;NS=2504;DP=20056;EAS_AF=0.9841;AMR_AF=0.9092;AFR_AF=0.9418;EUR_AF=0.8459;SAS_AF=0.9448;AA=N|||;VT=SNP
6	29777983	rs1736963	G	A	100	PASS	AC=1164;AF=0.232428;AN=5008;NS=2504;DP=20769;EAS_AF=0.1091;AMR_AF=0.245;AFR_AF=0.2504;EUR_AF=0.2565;SAS_AF=0.3016;AA=g|||;VT=SNP
6	29778029	rs9357086	G	C	100	PASS	AC=982;AF=0.196086;AN=5008;NS=2504;DP=20816;EAS_AF=0.3026;AMR_AF=0.1974;AFR_AF=0.1203;EUR_AF=0.2555;SAS_AF=0.1268;AA=g|||;VT=SNP
6	29778171	rs2517920	T	G	100	PASS	AC=1166;AF=0.232827;AN=5008;NS=2504;DP=21794;EAS_AF=0.1091;AMR_AF=0.245;AFR_AF=0.2504;EUR_AF=0.2575;SAS_AF=0.3027;AA=t|||;VT=SNP
6	29778174	rs2517919	T	C	100	PASS	AC=1166;AF=0.232827;AN=5008;NS=2504;DP=21682;EAS_AF=0.1091;AMR_AF=0.245;AFR_AF=0.2504;EUR_AF=0.2575;SAS_AF=0.3027;AA=t|||;VT=SNP
6	29778213	rs1611172	C	G	100	PASS	AC=1163;AF=0.232228;AN=5008;NS=2504;DP=21351;EAS_AF=0.1091;AMR_AF=0.245;AFR_AF=0.2504;EUR_AF=0.2565;SAS_AF=0.3006;AA=g|||;VT=SNP
6	29778240	rs1611173	T	C	100	PASS	AC=1520;AF=0.303514;AN=5008;NS=2504;DP=20601;EAS_AF=0.3651;AMR_AF=0.3473;AFR_AF=0.2723;EUR_AF=0.3847;SAS_AF=0.1677;AA=t|||;VT=SNP
6	29778242	rs9468634	C	A	100	PASS	AC=761;AF=0.151957;AN=5008;NS=2504;DP=20630;EAS_AF=0.0863;AMR_AF=0.1225;AFR_AF=0.3487;EUR_AF=0.0557;SAS_AF=0.0736;AA=c|||;VT=SNP
6	29778271	rs9461562	A	G	100	PASS	AC=213;AF=0.0425319;AN=5008;NS=2504;DP=20298;EAS_AF=0.0069;AMR_AF=0.0648;AFR_AF=0.0877;EUR_AF=0.0209;SAS_AF=0.0245;AA=a|||;VT=SNP
6	29778274	rs9468635	C	T	100	PASS	AC=756;AF=0.150958;AN=5008;NS=2504;DP=20189;EAS_AF=0.0853;AMR_AF=0.1182;AFR_AF=0.348;EUR_AF=0.0557;SAS_AF=0.0736;AA=c|||;VT=SNP
6	29778285	rs9468636	G	A	100	PASS	AC=756;AF=0.150958;AN=5008;NS=2504;DP=19738;EAS_AF=0.0853;AMR_AF=0.1182;AFR_AF=0.348;EUR_AF=0.0557;SAS_AF=0.0736;AA=a|||;VT=SNP
6	29778318	rs1611175	A	G	100	PASS	AC=1169;AF=0.233427;AN=5008;NS=2504;DP=19324;EAS_AF=0.1101;AMR_AF=0.2507;AFR_AF=0.2511;EUR_AF=0.2555;SAS_AF=0.3016;AA=a|||;VT=SNP
6	29778337	rs60299305	C	T	100	PASS	AC=479;AF=0.095647;AN=5008;NS=2504;DP=19232;EAS_AF=0.0774;AMR_AF=0.0346;AFR_AF=0.23;EUR_AF=0.0249;SAS_AF=0.0491;AA=c|||;VT=SNP
6	29778419	rs1610697	T	C	100	PASS	AC=1163;AF=0.232228;AN=5008;NS=2504;DP=19946;EAS_AF=0.1091;AMR_AF=0.245;AFR_AF=0.2504;EUR_AF=0.2555;SAS_AF=0.3016;AA=t|||;VT=SNP
6	29778607	rs1610662	T	C	100	PASS	AC=1163;AF=0.232228;AN=5008;NS=2504;DP=19524;EAS_AF=0.1091;AMR_AF=0.245;AFR_AF=0.2504;EUR_AF=0.2555;SAS_AF=0.3016;AA=t|||;VT=SNP
6	29778613	rs1736962	G	A	100	PASS	AC=4644;AF=0.927316;AN=5008;NS=2504;DP=19363;EAS_AF=0.9841;AMR_AF=0.9092;AFR_AF=0.9418;EUR_AF=0.8459;SAS_AF=0.9458;AA=a|||;VT=SNP
6	29778617	rs9500995	A	G	100	PASS	AC=219;AF=0.04373;AN=5008;NS=2504;DP=19465;EAS_AF=0.0079;AMR_AF=0.072;AFR_AF=0.0877;EUR_AF=0.0209;SAS_AF=0.0245;AA=a|||;VT=SNP
6	29778626	rs1610663	C	T	100	PASS	AC=1382;AF=0.275958;AN=5008;NS=2504;DP=19487;EAS_AF=0.1171;AMR_AF=0.317;AFR_AF=0.3381;EUR_AF=0.2763;SAS_AF=0.3262;AA=t|||;VT=SNP
6	29778640	rs59416725	T	C	100	PASS	AC=479;AF=0.095647;AN=5008;NS=2504;DP=20069;EAS_AF=0.0774;AMR_AF=0.0346;AFR_AF=0.23;EUR_AF=0.0249;SAS_AF=0.0491;AA=t|||;VT=SNP
6	29778754	rs1611178	A	G	100	PASS	AC=1926;AF=0.384585;AN=5008;NS=2504;DP=17189;EAS_AF=0.1954;AMR_AF=0.3703;AFR_AF=0.5991;EUR_AF=0.3111;SAS_AF=0.3753;AA=N|||;VT=SNP
6	29778824	rs17185258	T	C	100	PASS	AC=269;AF=0.0537141;AN=5008;NS=2504;DP=19293;EAS_AF=0;AMR_AF=0.0303;AFR_AF=0.1679;EUR_AF=0.0209;SAS_AF=0.0051;AA=t|||;VT=SNP
6	29778865	rs1610664	C	T	100	PASS	AC=1386;AF=0.276757;AN=5008;NS=2504;DP=18214;EAS_AF=0.1171;AMR_AF=0.3184;AFR_AF=0.3404;EUR_AF=0.2763;SAS_AF=0.3262;AA=t|||;VT=SNP
6	29778898	rs1610698	T	C	100	PASS	AC=1165;AF=0.232628;AN=5008;NS=2504;DP=18376;EAS_AF=0.1091;AMR_AF=0.245;AFR_AF=0.2519;EUR_AF=0.2555;SAS_AF=0.3016;AA=N|||;VT=SNP
6	29778973	rs1611180	A	G	100	PASS	AC=1162;AF=0.232029;AN=5008;NS=2504;DP=19346;EAS_AF=0.1091;AMR_AF=0.2435;AFR_AF=0.2504;EUR_AF=0.2555;SAS_AF=0.3016;AA=N|||;VT=SNP
6	29778987	rs1610699	T	G	100	PASS	AC=1390;AF=0.277556;AN=5008;NS=2504;DP=18861;EAS_AF=0.1171;AMR_AF=0.3213;AFR_AF=0.3419;EUR_AF=0.2763;SAS_AF=0.3262;AA=N|||;VT=SNP
6	29779163	rs17178896	T	A	100	PASS	AC=188;AF=0.0375399;AN=5008;NS=2504;DP=20171;EAS_AF=0.0446;AMR_AF=0.0548;AFR_AF=0.0008;EUR_AF=0.0736;SAS_AF=0.0307;AA=t|||;VT=SNP
6	29779203	rs1610665	G	A	100	PASS	AC=1162;AF=0.232029;AN=5008;NS=2504;DP=19857;EAS_AF=0.1091;AMR_AF=0.2435;AFR_AF=0.2504;EUR_AF=0.2555;SAS_AF=0.3016;AA=g|||;VT=SNP
6	29779208	rs17185286	T	G	100	PASS	AC=234;AF=0.0467252;AN=5008;NS=2504;DP=19561;EAS_AF=0.0099;AMR_AF=0.0749;AFR_AF=0.0923;EUR_AF=0.0209;SAS_AF=0.0297;AA=N|||;VT=SNP
6	29779252	rs17185293	T	A	100	PASS	AC=219;AF=0.04373;AN=5008;NS=2504;DP=18621;EAS_AF=0.0079;AMR_AF=0.072;AFR_AF=0.0877;EUR_AF=0.0209;SAS_AF=0.0245;AA=t|||;VT=SNP
6	29779470	rs1736961	G	A	100	PASS	AC=3890;AF=0.776757;AN=5008;NS=2504;DP=22283;EAS_AF=0.7579;AMR_AF=0.755;AFR_AF=0.8714;EUR_AF=0.7565;SAS_AF=0.7045;AA=a|||;VT=SNP
6	29779629	rs58552394	C	T	100	PASS	AC=220;AF=0.0439297;AN=5008;NS=2504;DP=20283;EAS_AF=0.0089;AMR_AF=0.072;AFR_AF=0.0877;EUR_AF=0.0209;SAS_AF=0.0245;AA=c|||;VT=SNP
6	29779635	rs1632969	T	G	100	PASS	AC=3683;AF=0.735423;AN=5008;NS=2504;DP=20030;EAS_AF=0.6825;AMR_AF=0.7507;AFR_AF=0.8094;EUR_AF=0.7525;SAS_AF=0.6616;AA=N|||;VT=SNP
6	29779759	rs61276793	C	T	100	PASS	AC=219;AF=0.04373;AN=5008;NS=2504;DP=18546;EAS_AF=0.0079;AMR_AF=0.072;AFR_AF=0.0877;EUR_AF=0.0209;SAS_AF=0.0245;AA=c|||;VT=SNP
6	29779806	rs1610666	C	T	100	PASS	AC=1159;AF=0.23143;AN=5008;NS=2504;DP=17823;EAS_AF=0.1081;AMR_AF=0.2478;AFR_AF=0.2474;EUR_AF=0.2545;SAS_AF=0.3016;AA=c|||;VT=SNP
6	29779829	rs1610667	A	G	100	PASS	AC=1194;AF=0.238419;AN=5008;NS=2504;DP=16591;EAS_AF=0.1181;AMR_AF=0.2507;AFR_AF=0.2579;EUR_AF=0.2594;SAS_AF=0.3057;AA=N|||;VT=SNP
6	29779832	rs1610668	G	A	100	PASS	AC=1392;AF=0.277955;AN=5008;NS=2504;DP=16481;EAS_AF=0.1171;AMR_AF=0.3228;AFR_AF=0.3404;EUR_AF=0.2793;SAS_AF=0.3262;AA=a|||;VT=SNP
6	29779921	rs73745304	C	T	100	PASS	AC=591;AF=0.118011;AN=5008;NS=2504;DP=18251;EAS_AF=0.0883;AMR_AF=0.072;AFR_AF=0.2678;EUR_AF=0.0388;SAS_AF=0.0603;AA=c|||;VT=SNP
6	29779977	rs56813912	C	T	100	PASS	AC=219;AF=0.04373;AN=5008;NS=2504;DP=15183;EAS_AF=0.0079;AMR_AF=0.072;AFR_AF=0.0877;EUR_AF=0.0209;SAS_AF=0.0245;AA=c|||;VT=SNP
6	29780093	rs1610669	T	A	100	PASS	AC=1927;AF=0.384784;AN=5008;NS=2504;DP=16353;EAS_AF=0.1964;AMR_AF=0.3703;AFR_AF=0.5991;EUR_AF=0.3111;SAS_AF=0.3753;AA=N|||;VT=SNP
6	29780111	rs57541649	C	A	100	PASS	AC=219;AF=0.04373;AN=5008;NS=2504;DP=16513;EAS_AF=0.0079;AMR_AF=0.072;AFR_AF=0.0877;EUR_AF=0.0209;SAS_AF=0.0245;AA=c|||;VT=SNP
6	29780325	rs1610670	T	C	100	PASS	AC=1926;AF=0.384585;AN=5008;NS=2504;DP=15754;EAS_AF=0.1954;AMR_AF=0.3703;AFR_AF=0.5991;EUR_AF=0.3111;SAS_AF=0.3753;AA=N|||;VT=SNP
6	29780328	rs9258467	C	T	100	PASS	AC=218;AF=0.0435304;AN=5008;NS=2504;DP=15722;EAS_AF=0.0407;AMR_AF=0.0245;AFR_AF=0.0446;EUR_AF=0.0487;SAS_AF=0.0532;AA=c|||;VT=SNP
6	29780332	rs3926748	G	A	100	PASS	AC=752;AF=0.15016;AN=5008;NS=2504;DP=15653;EAS_AF=0.2252;AMR_AF=0.1542;AFR_AF=0.0696;EUR_AF=0.0895;SAS_AF=0.2413;AA=g|||;VT=SNP
6	29780529	rs753544	C	T	100	PASS	AC=1164;AF=0.232428;AN=5008;NS=2504;DP=20980;EAS_AF=0.1091;AMR_AF=0.245;AFR_AF=0.2504;EUR_AF=0.2555;SAS_AF=0.3027;AA=c|||;VT=SNP
6	29780559	rs72492271	C	A	100	PASS	AC=480;AF=0.0958466;AN=5008;NS=2504;DP=21758;EAS_AF=0.0774;AMR_AF=0.0346;AFR_AF=0.2307;EUR_AF=0.0249;SAS_AF=0.0491;AA=c|||;VT=SNP
6	29780621	rs739780	C	G	100	PASS	AC=1961;AF=0.391573;AN=5008;NS=2504;DP=18255;EAS_AF=0.2133;AMR_AF=0.3761;AFR_AF=0.5998;EUR_AF=0.3141;SAS_AF=0.3845;AA=g|||;VT=SNP
6	29780672	rs55868242	C	T	100	PASS	AC=480;AF=0.0958466;AN=5008;NS=2504;DP=19943;EAS_AF=0.0774;AMR_AF=0.0346;AFR_AF=0.2307;EUR_AF=0.0249;SAS_AF=0.0491;AA=c|||;VT=SNP
6	29780698	rs3888577	G	T	100	PASS	AC=217;AF=0.0433307;AN=5008;NS=2504;DP=19777;EAS_AF=0.0079;AMR_AF=0.0706;AFR_AF=0.087;EUR_AF=0.0209;SAS_AF=0.0245;AA=g|||;VT=SNP
6	29780740	rs885936	G	A	100	PASS	AC=2334;AF=0.466054;AN=5008;NS=2504;DP=19146;EAS_AF=0.4563;AMR_AF=0.4971;AFR_AF=0.3714;EUR_AF=0.5845;SAS_AF=0.4601;AA=g|||;VT=SNP
6	29780940	rs753545	G	A	100	PASS	AC=3449;AF=0.688698;AN=5008;NS=2504;DP=20444;EAS_AF=0.5605;AMR_AF=0.7176;AFR_AF=0.8714;EUR_AF=0.6978;SAS_AF=0.544;AA=a|||;VT=SNP
6	29780976	rs73407586	C	T	100	PASS	AC=141;AF=0.028155;AN=5008;NS=2504;DP=21051;EAS_AF=0.0149;AMR_AF=0.013;AFR_AF=0.0734;EUR_AF=0.0119;SAS_AF=0.0082;AA=c|||;VT=SNP
6	29781011	rs2743936	T	A	100	PASS	AC=1523;AF=0.304113;AN=5008;NS=2504;DP=21163;EAS_AF=0.3651;AMR_AF=0.3473;AFR_AF=0.2716;EUR_AF=0.3867;SAS_AF=0.1697;AA=t|||;VT=SNP
6	29781020	rs2517917	T	C	100	PASS	AC=1318;AF=0.263179;AN=5008;NS=2504;DP=21006;EAS_AF=0.1369;AMR_AF=0.2392;AFR_AF=0.4977;EUR_AF=0.164;SAS_AF=0.1953;AA=N|||;VT=SNP
6	29781049	rs1611182	T	G	100	PASS	AC=3073;AF=0.613618;AN=5008;NS=2504;DP=20978;EAS_AF=0.6597;AMR_AF=0.6009;AFR_AF=0.7231;EUR_AF=0.5606;SAS_AF=0.4816;AA=N|||;VT=SNP
6	29781328	rs9258468	G	A	100	PASS	AC=84;AF=0.0167732;AN=5008;NS=2504;DP=18883;EAS_AF=0.003;AMR_AF=0.0115;AFR_AF=0.0113;EUR_AF=0.0209;SAS_AF=0.0378;AA=g|||;VT=SNP
6	29781474	rs1610700	A	G	100	PASS	AC=1163;AF=0.232228;AN=5008;NS=2504;DP=24086;EAS_AF=0.1091;AMR_AF=0.245;AFR_AF=0.2504;EUR_AF=0.2555;SAS_AF=0.3016;AA=a|||;VT=SNP
6	29781479	rs1610701	G	A	100	PASS	AC=1926;AF=0.384585;AN=5008;NS=2504;DP=24350;EAS_AF=0.1954;AMR_AF=0.3703;AFR_AF=0.5991;EUR_AF=0.3111;SAS_AF=0.3753;AA=a|||;VT=SNP
6	29781521	rs1610702	G	T	100	PASS	AC=824;AF=0.164537;AN=5008;NS=2504;DP=25181;EAS_AF=0.0992;AMR_AF=0.1556;AFR_AF=0.1483;EUR_AF=0.1958;SAS_AF=0.228;AA=g|||;VT=SNP
6	29781559	rs56353080	A	G	100	PASS	AC=445;AF=0.0888578;AN=5008;NS=2504;DP=24112;EAS_AF=0.1984;AMR_AF=0.0375;AFR_AF=0.0008;EUR_AF=0.0596;SAS_AF=0.1616;AA=a|||;VT=SNP
6	29781613	rs1610703	T	A	100	PASS	AC=1925;AF=0.384385;AN=5008;NS=2504;DP=22248;EAS_AF=0.1954;AMR_AF=0.3689;AFR_AF=0.5991;EUR_AF=0.3111;SAS_AF=0.3753;AA=N|||;VT=SNP
6	29781624	rs58795395	C	G	100	PASS	AC=480;AF=0.0958466;AN=5008;NS=2504;DP=22173;EAS_AF=0.0774;AMR_AF=0.0346;AFR_AF=0.2307;EUR_AF=0.0249;SAS_AF=0.0491;AA=c|||;VT=SNP
6	29781684	rs17185307	C	T	100	PASS	AC=72;AF=0.014377;AN=5008;NS=2504;DP=19061;EAS_AF=0.006;AMR_AF=0.0432;AFR_AF=0.0053;EUR_AF=0.0139;SAS_AF=0.0153;AA=c|||;VT=SNP
6	29781703	rs1610673	T	C	100	PASS	AC=1163;AF=0.232228;AN=5008;NS=2504;DP=18737;EAS_AF=0.1091;AMR_AF=0.245;AFR_AF=0.2504;EUR_AF=0.2555;SAS_AF=0.3016;AA=t|||;VT=SNP
6	29781805	rs17178917	C	T	100	PASS	AC=269;AF=0.0537141;AN=5008;NS=2504;DP=19936;EAS_AF=0.0079;AMR_AF=0.0893;AFR_AF=0.112;EUR_AF=0.0268;SAS_AF=0.0245;AA=c|||;VT=SNP
6	29781886	rs1610674	C	T	100	PASS	AC=1136;AF=0.226837;AN=5008;NS=2504;DP=22161;EAS_AF=0.1071;AMR_AF=0.2392;AFR_AF=0.239;EUR_AF=0.2515;SAS_AF=0.2996;AA=c|||;VT=SNP
6	29781935	rs17178931	A	T	100	PASS	AC=734;AF=0.146565;AN=5008;NS=2504;DP=23027;EAS_AF=0.0833;AMR_AF=0.121;AFR_AF=0.3359;EUR_AF=0.0517;SAS_AF=0.0716;AA=a|||;VT=SNP
6	29781953	rs17178938	T	C	100	PASS	AC=280;AF=0.0559105;AN=5008;NS=2504;DP=22993;EAS_AF=0;AMR_AF=0.0303;AFR_AF=0.1762;EUR_AF=0.0209;SAS_AF=0.0051;AA=t|||;VT=SNP
6	29781962	rs17185314	C	T	100	PASS	AC=267;AF=0.0533147;AN=5008;NS=2504;DP=22972;EAS_AF=0.0079;AMR_AF=0.0865;AFR_AF=0.112;EUR_AF=0.0268;SAS_AF=0.0245;AA=c|||;VT=SNP
6	29781987	rs1610704	A	C	100	PASS	AC=1163;AF=0.232228;AN=5008;NS=2504;DP=22287;EAS_AF=0.1091;AMR_AF=0.245;AFR_AF=0.2504;EUR_AF=0.2555;SAS_AF=0.3016;AA=a|||;VT=SNP
6	29782010	rs1610705	G	T	100	PASS	AC=2443;AF=0.487819;AN=5008;NS=2504;DP=21781;EAS_AF=0.4077;AMR_AF=0.5;AFR_AF=0.5983;EUR_AF=0.3748;SAS_AF=0.5286;AA=t|||;VT=SNP
6	29782027	rs1610706	C	T	100	PASS	AC=2472;AF=0.49361;AN=5008;NS=2504;DP=21343;EAS_AF=0.4137;AMR_AF=0.5043;AFR_AF=0.6089;EUR_AF=0.3797;SAS_AF=0.5297;AA=t|||;VT=SNP
6	29782048	rs1610707	C	A	100	PASS	AC=1727;AF=0.344848;AN=5008;NS=2504;DP=20743;EAS_AF=0.3294;AMR_AF=0.3833;AFR_AF=0.2663;EUR_AF=0.329;SAS_AF=0.456;AA=a|||;VT=SNP
6	29782050	rs72846610	T	C	100	PASS	AC=598;AF=0.119409;AN=5008;NS=2504;DP=20555;EAS_AF=0.2232;AMR_AF=0.1484;AFR_AF=0.0325;EUR_AF=0.0746;SAS_AF=0.1554;AA=t|||;VT=SNP
6	29782114	rs79517832	G	C	100	PASS	AC=547;AF=0.109225;AN=5008;NS=2504;DP=18930;EAS_AF=0.2153;AMR_AF=0.1369;AFR_AF=0.0098;EUR_AF=0.0716;SAS_AF=0.1534;AA=g|||;VT=SNP
6	29782126	rs17178952	C	T	100	PASS	AC=477;AF=0.0952476;AN=5008;NS=2504;DP=18873;EAS_AF=0.0764;AMR_AF=0.0346;AFR_AF=0.23;EUR_AF=0.0249;SAS_AF=0.0481;AA=c|||;VT=SNP
6	29782331	rs11753629	G	A	100	PASS	AC=1294;AF=0.258387;AN=5008;NS=2504;DP=19552;EAS_AF=0.2996;AMR_AF=0.2608;AFR_AF=0.3525;EUR_AF=0.1203;SAS_AF=0.229;AA=a|||;VT=SNP
6	29782470	rs1736959	C	T	100	PASS	AC=1163;AF=0.232228;AN=5008;NS=2504;DP=19114;EAS_AF=0.1091;AMR_AF=0.245;AFR_AF=0.2504;EUR_AF=0.2555;SAS_AF=0.3016;AA=c|||;VT=SNP
6	29782514	rs17185342	C	T	100	PASS	AC=271;AF=0.0541134;AN=5008;NS=2504;DP=19397;EAS_AF=0.0079;AMR_AF=0.0893;AFR_AF=0.1135;EUR_AF=0.0268;SAS_AF=0.0245;AA=c|||;VT=SNP
6	29782533	rs1736958	G	A	100	PASS	AC=1162;AF=0.232029;AN=5008;NS=2504;DP=19865;EAS_AF=0.1091;AMR_AF=0.245;AFR_AF=0.2496;EUR_AF=0.2555;SAS_AF=0.3016;AA=g|||;VT=SNP
6	29782621	rs11753654	C	T	100	PASS	AC=1020;AF=0.203674;AN=5008;NS=2504;DP=20625;EAS_AF=0.2917;AMR_AF=0.17;AFR_AF=0.2398;EUR_AF=0.0924;SAS_AF=0.2025;AA=c|||;VT=SNP
6	29782627	rs17185363	A	G	100	PASS	AC=270;AF=0.0539137;AN=5008;NS=2504;DP=20766;EAS_AF=0.0079;AMR_AF=0.0893;AFR_AF=0.1127;EUR_AF=0.0268;SAS_AF=0.0245;AA=a|||;VT=SNP
6	29782633	rs1736957	T	C	100	PASS	AC=1463;AF=0.292133;AN=5008;NS=2504;DP=20528;EAS_AF=0.1349;AMR_AF=0.3127;AFR_AF=0.3487;EUR_AF=0.2952;SAS_AF=0.3599;AA=t|||;VT=SNP
6	29782690	rs1736956	G	A	100	PASS	AC=2453;AF=0.489816;AN=5008;NS=2504;DP=19872;EAS_AF=0.4087;AMR_AF=0.5043;AFR_AF=0.6029;EUR_AF=0.3748;SAS_AF=0.5286;AA=a|||;VT=SNP
6	29782742	rs56339890	C	T	100	PASS	AC=177;AF=0.0353435;AN=5008;NS=2504;DP=18451;EAS_AF=0;AMR_AF=0.0259;AFR_AF=0.1006;EUR_AF=0.0209;SAS_AF=0.0051;AA=c|||;VT=SNP
6	29782786	rs1736955	C	T	100	PASS	AC=1163;AF=0.232228;AN=5008;NS=2504;DP=19487;EAS_AF=0.1091;AMR_AF=0.245;AFR_AF=0.2504;EUR_AF=0.2555;SAS_AF=0.3016;AA=c|||;VT=SNP
6	29782813	rs3888720	C	T	100	PASS	AC=1020;AF=0.203674;AN=5008;NS=2504;DP=20072;EAS_AF=0.2917;AMR_AF=0.17;AFR_AF=0.2398;EUR_AF=0.0924;SAS_AF=0.2025;AA=c|||;VT=SNP
6	29782868	rs1077432	T	C	100	PASS	AC=1164;AF=0.232428;AN=5008;NS=2504;DP=21308;EAS_AF=0.1101;AMR_AF=0.245;AFR_AF=0.2504;EUR_AF=0.2555;SAS_AF=0.3016;AA=t|||;VT=SNP
6	29783064	rs1077433	G	A	100	PASS	AC=1163;AF=0.232228;AN=5008;NS=2504;DP=19201;EAS_AF=0.1091;AMR_AF=0.245;AFR_AF=0.2504;EUR_AF=0.2555;SAS_AF=0.3016;AA=g|||;VT=SNP
6	29783219	rs1318083	T	A	100	PASS	AC=1163;AF=0.232228;AN=5008;NS=2504;DP=17896;EAS_AF=0.1091;AMR_AF=0.245;AFR_AF=0.2504;EUR_AF=0.2555;SAS_AF=0.3016;AA=t|||;VT=SNP
6	29783305	rs1633108	C	A	100	PASS	AC=1602;AF=0.319888;AN=5008;NS=2504;DP=18922;EAS_AF=0.3056;AMR_AF=0.2824;AFR_AF=0.2511;EUR_AF=0.3151;SAS_AF=0.4591;AA=a|||;VT=SNP
6	29783382	rs1633105	A	G	100	PASS	AC=2452;AF=0.489617;AN=5008;NS=2504;DP=18659;EAS_AF=0.4087;AMR_AF=0.5043;AFR_AF=0.6029;EUR_AF=0.3748;SAS_AF=0.5276;AA=a|||;VT=SNP
6	29783419	rs62394678	C	T	100	PASS	AC=440;AF=0.0878594;AN=5008;NS=2504;DP=19059;EAS_AF=0.1964;AMR_AF=0.0375;AFR_AF=0.0008;EUR_AF=0.0596;SAS_AF=0.1585;AA=c|||;VT=SNP
6	29783444	rs72846618	G	T	100	PASS	AC=1020;AF=0.203674;AN=5008;NS=2504;DP=18844;EAS_AF=0.2917;AMR_AF=0.17;AFR_AF=0.2398;EUR_AF=0.0924;SAS_AF=0.2025;AA=g|||;VT=SNP
6	29783491	rs3890904	T	C	100	PASS	AC=453;AF=0.0904553;AN=5008;NS=2504;DP=20046;EAS_AF=0.1974;AMR_AF=0.0389;AFR_AF=0.0061;EUR_AF=0.0636;SAS_AF=0.1585;AA=t|||;VT=SNP
6	29783529	rs1111673	G	A	100	PASS	AC=1162;AF=0.232029;AN=5008;NS=2504;DP=20308;EAS_AF=0.1091;AMR_AF=0.245;AFR_AF=0.2504;EUR_AF=0.2555;SAS_AF=0.3006;AA=g|||;VT=SNP
6	29783660	rs1079599	C	T	100	PASS	AC=1162;AF=0.232029;AN=5008;NS=2504;DP=17360;EAS_AF=0.1091;AMR_AF=0.245;AFR_AF=0.2504;EUR_AF=0.2555;SAS_AF=0.3006;AA=c|||;VT=SNP
6	29783822	rs1077997	T	G	100	PASS	AC=2456;AF=0.490415;AN=5008;NS=2504;DP=19829;EAS_AF=0.4097;AMR_AF=0.5043;AFR_AF=0.6029;EUR_AF=0.3748;SAS_AF=0.5307;AA=N|||;VT=SNP
6	29783949	rs72492273	A	G	100	PASS	AC=1159;AF=0.23143;AN=5008;NS=2504;DP=21477;EAS_AF=0.3056;AMR_AF=0.2061;AFR_AF=0.292;EUR_AF=0.1113;SAS_AF=0.2147;AA=N|||;VT=SNP
6	29784074	rs67281546	G	A	100	PASS	AC=1204;AF=0.240415;AN=5008;NS=2504;DP=22273;EAS_AF=0.3046;AMR_AF=0.2046;AFR_AF=0.3207;EUR_AF=0.1123;SAS_AF=0.2229;AA=g|||;VT=SNP
6	29784192	rs1633097	C	G	100	PASS	AC=2570;AF=0.513179;AN=5008;NS=2504;DP=22700;EAS_AF=0.4246;AMR_AF=0.5202;AFR_AF=0.6165;EUR_AF=0.3966;SAS_AF=0.5798;AA=g|||;VT=SNP
6	29784218	rs72492275	G	A	100	PASS	AC=1021;AF=0.203874;AN=5008;NS=2504;DP=22396;EAS_AF=0.2917;AMR_AF=0.17;AFR_AF=0.2398;EUR_AF=0.0924;SAS_AF=0.2035;AA=g|||;VT=SNP
6	29784248	rs72492276	C	G	100	PASS	AC=1003;AF=0.20028;AN=5008;NS=2504;DP=23335;EAS_AF=0.2847;AMR_AF=0.17;AFR_AF=0.236;EUR_AF=0.0924;SAS_AF=0.1973;AA=c|||;VT=SNP
6	29784285	rs72846685	G	A	100	PASS	AC=991;AF=0.197883;AN=5008;NS=2504;DP=24657;EAS_AF=0.2788;AMR_AF=0.17;AFR_AF=0.233;EUR_AF=0.0924;SAS_AF=0.1953;AA=g|||;VT=SNP
6	29784309	rs139331180	G	A	100	PASS	AC=540;AF=0.107827;AN=5008;NS=2504;DP=26335;EAS_AF=0.2143;AMR_AF=0.1354;AFR_AF=0.0091;EUR_AF=0.0676;SAS_AF=0.1534;AA=g|||;VT=SNP
6	29784310	rs58075773	G	A	100	PASS	AC=453;AF=0.0904553;AN=5008;NS=2504;DP=26374;EAS_AF=0.1974;AMR_AF=0.0389;AFR_AF=0.0061;EUR_AF=0.0636;SAS_AF=0.1585;AA=g|||;VT=SNP
6	29784317	rs1627119	C	T	100	PASS	AC=1422;AF=0.283946;AN=5008;NS=2504;DP=26438;EAS_AF=0.1141;AMR_AF=0.3156;AFR_AF=0.3374;EUR_AF=0.2913;SAS_AF=0.3569;AA=c|||;VT=SNP
6	29784369	rs77911920	C	T	100	PASS	AC=996;AF=0.198882;AN=5008;NS=2504;DP=26611;EAS_AF=0.2817;AMR_AF=0.17;AFR_AF=0.2337;EUR_AF=0.0924;SAS_AF=0.1963;AA=c|||;VT=SNP
6	29784460	rs72492277	C	T	100	PASS	AC=988;AF=0.197284;AN=5008;NS=2504;DP=24391;EAS_AF=0.2778;AMR_AF=0.1686;AFR_AF=0.2315;EUR_AF=0.0924;SAS_AF=0.1963;AA=c|||;VT=SNP
6	29784473	rs72492278	G	A	100	PASS	AC=988;AF=0.197284;AN=5008;NS=2504;DP=23768;EAS_AF=0.2778;AMR_AF=0.1686;AFR_AF=0.2315;EUR_AF=0.0924;SAS_AF=0.1963;AA=g|||;VT=SNP
6	29784503	rs6457057	A	G	100	PASS	AC=1303;AF=0.260184;AN=5008;NS=2504;DP=22762;EAS_AF=0.3472;AMR_AF=0.2824;AFR_AF=0.1906;EUR_AF=0.3479;SAS_AF=0.1585;AA=a|||;VT=SNP
6	29784514	rs1625361	T	C	100	PASS	AC=3012;AF=0.601438;AN=5008;NS=2504;DP=22164;EAS_AF=0.6161;AMR_AF=0.5591;AFR_AF=0.6225;EUR_AF=0.4592;SAS_AF=0.7342;AA=N|||;VT=SNP
6	29784517	rs2743934	C	T	100	PASS	AC=93;AF=0.0185703;AN=5008;NS=2504;DP=22037;EAS_AF=0;AMR_AF=0.0504;AFR_AF=0.0166;EUR_AF=0.0358;SAS_AF=0;AA=c|||;VT=SNP
6	29784543	rs61609080	A	C	100	PASS	AC=453;AF=0.0904553;AN=5008;NS=2504;DP=21623;EAS_AF=0.1974;AMR_AF=0.0389;AFR_AF=0.0061;EUR_AF=0.0636;SAS_AF=0.1585;AA=a|||;VT=SNP
6	29784640	rs1633095	A	G	100	PASS	AC=2506;AF=0.500399;AN=5008;NS=2504;DP=23771;EAS_AF=0.4117;AMR_AF=0.5101;AFR_AF=0.6021;EUR_AF=0.3907;SAS_AF=0.5603;AA=N|||;VT=SNP
6	29784692	rs9500851	C	T	100	PASS	AC=270;AF=0.0539137;AN=5008;NS=2504;DP=24820;EAS_AF=0.0079;AMR_AF=0.0893;AFR_AF=0.1127;EUR_AF=0.0268;SAS_AF=0.0245;AA=c|||;VT=SNP
6	29784693	rs6457058	C	T	100	PASS	AC=1301;AF=0.259784;AN=5008;NS=2504;DP=24786;EAS_AF=0.3472;AMR_AF=0.2824;AFR_AF=0.1906;EUR_AF=0.3449;SAS_AF=0.1595;AA=c|||;VT=SNP
6	29784721	rs9500997	C	T	100	PASS	AC=270;AF=0.0539137;AN=5008;NS=2504;DP=25107;EAS_AF=0.0079;AMR_AF=0.0893;AFR_AF=0.1127;EUR_AF=0.0268;SAS_AF=0.0245;AA=c|||;VT=SNP
6	29784753	rs1623557	G	A	100	PASS	AC=1517;AF=0.302915;AN=5008;NS=2504;DP=25817;EAS_AF=0.12;AMR_AF=0.3458;AFR_AF=0.3752;EUR_AF=0.3032;SAS_AF=0.363;AA=g|||;VT=SNP
6	29784769	rs115920041	T	C	100	PASS	AC=455;AF=0.0908546;AN=5008;NS=2504;DP=25851;EAS_AF=0.1984;AMR_AF=0.0389;AFR_AF=0.0061;EUR_AF=0.0636;SAS_AF=0.1595;AA=t|||;VT=SNP
6	29784822	rs72492279	C	A	100	PASS	AC=1020;AF=0.203674;AN=5008;NS=2504;DP=23618;EAS_AF=0.2917;AMR_AF=0.17;AFR_AF=0.2398;EUR_AF=0.0924;SAS_AF=0.2025;AA=c|||;VT=SNP
6	29784876	rs4993665	C	T	100	PASS	AC=2995;AF=0.598043;AN=5008;NS=2504;DP=22799;EAS_AF=0.6101;AMR_AF=0.5548;AFR_AF=0.6225;EUR_AF=0.4602;SAS_AF=0.7249;AA=t|||;VT=SNP
6	29784983	rs114181339	G	A	100	PASS	AC=454;AF=0.090655;AN=5008;NS=2504;DP=22453;EAS_AF=0.1964;AMR_AF=0.0403;AFR_AF=0.0061;EUR_AF=0.0636;SAS_AF=0.1595;AA=g|||;VT=SNP
6	29785030	rs2517937	A	G	100	PASS	AC=2990;AF=0.597045;AN=5008;NS=2504;DP=19248;EAS_AF=0.6091;AMR_AF=0.5548;AFR_AF=0.621;EUR_AF=0.4592;SAS_AF=0.7239;AA=N|||;VT=SNP
6	29785042	rs2517936	C	G	100	PASS	AC=335;AF=0.066893;AN=5008;NS=2504;DP=19269;EAS_AF=0.0099;AMR_AF=0.0893;AFR_AF=0.1021;EUR_AF=0.0596;SAS_AF=0.0695;AA=c|||;VT=SNP
6	29785070	rs62394681	T	C	100	PASS	AC=438;AF=0.0874601;AN=5008;NS=2504;DP=20874;EAS_AF=0.1944;AMR_AF=0.0375;AFR_AF=0.0008;EUR_AF=0.0596;SAS_AF=0.1585;AA=t|||;VT=SNP
6	29785101	rs7776026	G	A	100	PASS	AC=1305;AF=0.260583;AN=5008;NS=2504;DP=22510;EAS_AF=0.3472;AMR_AF=0.2839;AFR_AF=0.1914;EUR_AF=0.3469;SAS_AF=0.1595;AA=g|||;VT=SNP
6	29785138	rs1620202	G	A	100	PASS	AC=2990;AF=0.597045;AN=5008;NS=2504;DP=21510;EAS_AF=0.6091;AMR_AF=0.5548;AFR_AF=0.621;EUR_AF=0.4592;SAS_AF=0.7239;AA=a|||;VT=SNP
6	29785149	rs1620173	A	C	100	PASS	AC=1162;AF=0.232029;AN=5008;NS=2504;DP=22095;EAS_AF=0.1091;AMR_AF=0.245;AFR_AF=0.2504;EUR_AF=0.2555;SAS_AF=0.3006;AA=a|||;VT=SNP
6	29785235	rs1619379	C	T	100	PASS	AC=1970;AF=0.393371;AN=5008;NS=2504;DP=23175;EAS_AF=0.3175;AMR_AF=0.3847;AFR_AF=0.382;EUR_AF=0.3668;SAS_AF=0.5204;AA=t|||;VT=SNP
6	29785289	rs66472615	T	G	100	PASS	AC=1020;AF=0.203674;AN=5008;NS=2504;DP=23014;EAS_AF=0.2917;AMR_AF=0.17;AFR_AF=0.2398;EUR_AF=0.0924;SAS_AF=0.2025;AA=t|||;VT=SNP
6	29785384	rs1633078	A	T	100	PASS	AC=1970;AF=0.393371;AN=5008;NS=2504;DP=19709;EAS_AF=0.3175;AMR_AF=0.3847;AFR_AF=0.3812;EUR_AF=0.3668;SAS_AF=0.5215;AA=t|||;VT=SNP
6	29785469	rs17178989	T	C	100	PASS	AC=280;AF=0.0559105;AN=5008;NS=2504;DP=21913;EAS_AF=0;AMR_AF=0.0303;AFR_AF=0.1762;EUR_AF=0.0209;SAS_AF=0.0051;AA=t|||;VT=SNP
6	29785513	rs1633077	A	G	100	PASS	AC=2990;AF=0.597045;AN=5008;NS=2504;DP=21472;EAS_AF=0.6091;AMR_AF=0.5548;AFR_AF=0.621;EUR_AF=0.4592;SAS_AF=0.7239;AA=N|||;VT=SNP
6	29785538	rs2735028	C	T	100	PASS	AC=1517;AF=0.302915;AN=5008;NS=2504;DP=21778;EAS_AF=0.12;AMR_AF=0.3458;AFR_AF=0.3752;EUR_AF=0.3032;SAS_AF=0.363;AA=c|||;VT=SNP
6	29785561	rs17185377	C	T	100	PASS	AC=1020;AF=0.203674;AN=5008;NS=2504;DP=22342;EAS_AF=0.2917;AMR_AF=0.17;AFR_AF=0.2398;EUR_AF=0.0924;SAS_AF=0.2025;AA=c|||;VT=SNP
6	29785563	rs17185384	A	G	100	PASS	AC=72;AF=0.014377;AN=5008;NS=2504;DP=22474;EAS_AF=0.006;AMR_AF=0.0432;AFR_AF=0.0053;EUR_AF=0.0139;SAS_AF=0.0153;AA=a|||;VT=SNP
6	29785594	rs2735027	A	G	100	PASS	AC=2991;AF=0.597244;AN=5008;NS=2504;DP=23021;EAS_AF=0.6091;AMR_AF=0.5548;AFR_AF=0.621;EUR_AF=0.4602;SAS_AF=0.7239;AA=N|||;VT=SNP
6	29785640	rs17185398	T	C	100	PASS	AC=270;AF=0.0539137;AN=5008;NS=2504;DP=21789;EAS_AF=0.0079;AMR_AF=0.0893;AFR_AF=0.1127;EUR_AF=0.0268;SAS_AF=0.0245;AA=t|||;VT=SNP
6	29785653	rs1736952	T	C	100	PASS	AC=4645;AF=0.927516;AN=5008;NS=2504;DP=21188;EAS_AF=0.9841;AMR_AF=0.9092;AFR_AF=0.9418;EUR_AF=0.8469;SAS_AF=0.9458;AA=N|||;VT=SNP
6	29785662	rs17179010	G	T	100	PASS	AC=440;AF=0.0878594;AN=5008;NS=2504;DP=21590;EAS_AF=0.1964;AMR_AF=0.0375;AFR_AF=0.0008;EUR_AF=0.0596;SAS_AF=0.1585;AA=g|||;VT=SNP
6	29785671	rs17179017	C	T	100	PASS	AC=453;AF=0.0904553;AN=5008;NS=2504;DP=21487;EAS_AF=0.1974;AMR_AF=0.0389;AFR_AF=0.0061;EUR_AF=0.0636;SAS_AF=0.1585;AA=c|||;VT=SNP
6	29785680	rs2517932	C	G	100	PASS	AC=335;AF=0.066893;AN=5008;NS=2504;DP=21517;EAS_AF=0.0099;AMR_AF=0.0893;AFR_AF=0.1021;EUR_AF=0.0596;SAS_AF=0.0695;AA=c|||;VT=SNP
6	29785700	rs115806990	G	A	100	PASS	AC=11;AF=0.00219649;AN=5008;NS=2504;DP=21663;EAS_AF=0.001;AMR_AF=0;AFR_AF=0;EUR_AF=0.0099;SAS_AF=0;AA=g|||;VT=SNP
6	29785776	rs1736951	C	T	100	PASS	AC=1514;AF=0.302316;AN=5008;NS=2504;DP=20793;EAS_AF=0.12;AMR_AF=0.3458;AFR_AF=0.3737;EUR_AF=0.3032;SAS_AF=0.362;AA=c|||;VT=SNP
6	29785784	rs17185412	A	G	100	PASS	AC=1020;AF=0.203674;AN=5008;NS=2504;DP=20631;EAS_AF=0.2917;AMR_AF=0.17;AFR_AF=0.2398;EUR_AF=0.0924;SAS_AF=0.2025;AA=a|||;VT=SNP
6	29785828	rs17185426	G	A	100	PASS	AC=440;AF=0.0878594;AN=5008;NS=2504;DP=20575;EAS_AF=0.1964;AMR_AF=0.0375;AFR_AF=0.0008;EUR_AF=0.0596;SAS_AF=0.1585;AA=g|||;VT=SNP
6	29785893	rs1633075	G	A	100	PASS	AC=2549;AF=0.508986;AN=5008;NS=2504;DP=19801;EAS_AF=0.4127;AMR_AF=0.5173;AFR_AF=0.6195;EUR_AF=0.3996;SAS_AF=0.5654;AA=a|||;VT=SNP
6	29785958	rs17179038	C	G	100	PASS	AC=448;AF=0.0894569;AN=5008;NS=2504;DP=21520;EAS_AF=0.1974;AMR_AF=0.0389;AFR_AF=0.0015;EUR_AF=0.0636;SAS_AF=0.1595;AA=c|||;VT=SNP
6	29785996	rs1633067	C	A	100	PASS	AC=1517;AF=0.302915;AN=5008;NS=2504;DP=21809;EAS_AF=0.12;AMR_AF=0.3458;AFR_AF=0.3752;EUR_AF=0.3032;SAS_AF=0.363;AA=c|||;VT=SNP
6	29786005	rs1736950	C	T	100	PASS	AC=1247;AF=0.249002;AN=5008;NS=2504;DP=21918;EAS_AF=0.1121;AMR_AF=0.2565;AFR_AF=0.2625;EUR_AF=0.2763;SAS_AF=0.3384;AA=c|||;VT=SNP
6	29786028	rs7742733	A	G	100	PASS	AC=1467;AF=0.292931;AN=5008;NS=2504;DP=22186;EAS_AF=0.4891;AMR_AF=0.2089;AFR_AF=0.2413;EUR_AF=0.1561;SAS_AF=0.3609;AA=N|||;VT=SNP
6	29786057	rs17185440	G	T	100	PASS	AC=447;AF=0.0892572;AN=5008;NS=2504;DP=22321;EAS_AF=0.1974;AMR_AF=0.0389;AFR_AF=0.0015;EUR_AF=0.0636;SAS_AF=0.1585;AA=g|||;VT=SNP
6	29786214	rs17185447	C	T	100	PASS	AC=453;AF=0.0904553;AN=5008;NS=2504;DP=20583;EAS_AF=0.1974;AMR_AF=0.0389;AFR_AF=0.0061;EUR_AF=0.0636;SAS_AF=0.1585;AA=c|||;VT=SNP
6	29786220	rs2743933	T	C	100	PASS	AC=220;AF=0.0439297;AN=5008;NS=2504;DP=20690;EAS_AF=0.0179;AMR_AF=0.0634;AFR_AF=0.0832;EUR_AF=0.0388;SAS_AF=0.0092;AA=t|||;VT=SNP
6	29786243	rs2743932	C	T	100	PASS	AC=218;AF=0.0435304;AN=5008;NS=2504;DP=20079;EAS_AF=0.0179;AMR_AF=0.0634;AFR_AF=0.0809;EUR_AF=0.0398;SAS_AF=0.0092;AA=c|||;VT=SNP
6	29786265	rs17179066	T	A	100	PASS	AC=454;AF=0.090655;AN=5008;NS=2504;DP=20272;EAS_AF=0.1984;AMR_AF=0.0389;AFR_AF=0.0061;EUR_AF=0.0636;SAS_AF=0.1585;AA=N|||;VT=SNP
6	29786335	rs114532713	C	T	100	PASS	AC=440;AF=0.0878594;AN=5008;NS=2504;DP=22399;EAS_AF=0.1964;AMR_AF=0.0375;AFR_AF=0.0008;EUR_AF=0.0596;SAS_AF=0.1585;AA=c|||;VT=SNP
6	29786346	rs113998437	C	T	100	PASS	AC=453;AF=0.0904553;AN=5008;NS=2504;DP=22584;EAS_AF=0.1974;AMR_AF=0.0389;AFR_AF=0.0061;EUR_AF=0.0636;SAS_AF=0.1585;AA=t|||;VT=SNP
6	29786352	rs115128443	G	A	100	PASS	AC=453;AF=0.0904553;AN=5008;NS=2504;DP=22469;EAS_AF=0.1974;AMR_AF=0.0389;AFR_AF=0.0061;EUR_AF=0.0636;SAS_AF=0.1585;AA=g|||;VT=SNP
6	29786409	rs62394682	C	G	100	PASS	AC=453;AF=0.0904553;AN=5008;NS=2504;DP=21879;EAS_AF=0.1974;AMR_AF=0.0389;AFR_AF=0.0061;EUR_AF=0.0636;SAS_AF=0.1585;AA=g|||;VT=SNP
6	29786420	rs1736948	C	T	100	PASS	AC=1247;AF=0.249002;AN=5008;NS=2504;DP=21724;EAS_AF=0.1121;AMR_AF=0.2565;AFR_AF=0.2625;EUR_AF=0.2763;SAS_AF=0.3384;AA=c|||;VT=SNP
6	29786432	rs1736947	C	T	100	PASS	AC=2990;AF=0.597045;AN=5008;NS=2504;DP=21890;EAS_AF=0.6091;AMR_AF=0.5548;AFR_AF=0.621;EUR_AF=0.4592;SAS_AF=0.7239;AA=t|||;VT=SNP
6	29786466	rs7743372	A	G	100	PASS	AC=1020;AF=0.203674;AN=5008;NS=2504;DP=21581;EAS_AF=0.2917;AMR_AF=0.17;AFR_AF=0.2398;EUR_AF=0.0924;SAS_AF=0.2025;AA=N|||;VT=SNP
6	29786487	rs1633053	A	G	100	PASS	AC=2990;AF=0.597045;AN=5008;NS=2504;DP=21151;EAS_AF=0.6091;AMR_AF=0.5548;AFR_AF=0.621;EUR_AF=0.4592;SAS_AF=0.7239;AA=N|||;VT=SNP
6	29786506	rs7763677	T	C	100	PASS	AC=280;AF=0.0559105;AN=5008;NS=2504;DP=20733;EAS_AF=0;AMR_AF=0.0303;AFR_AF=0.1762;EUR_AF=0.0209;SAS_AF=0.0051;AA=t|||;VT=SNP
6	29786552	rs7743930	G	A	100	PASS	AC=1020;AF=0.203674;AN=5008;NS=2504;DP=19865;EAS_AF=0.2917;AMR_AF=0.17;AFR_AF=0.2398;EUR_AF=0.0924;SAS_AF=0.2025;AA=g|||;VT=SNP
6	29786644	rs1633047	A	G	100	PASS	AC=1247;AF=0.249002;AN=5008;NS=2504;DP=19555;EAS_AF=0.1121;AMR_AF=0.2565;AFR_AF=0.2625;EUR_AF=0.2763;SAS_AF=0.3384;AA=a|||;VT=SNP
6	29786732	rs1736946	T	C	100	PASS	AC=1517;AF=0.302915;AN=5008;NS=2504;DP=20139;EAS_AF=0.12;AMR_AF=0.3458;AFR_AF=0.3752;EUR_AF=0.3032;SAS_AF=0.363;AA=t|||;VT=SNP
6	29786734	rs1736945	T	C	100	PASS	AC=1517;AF=0.302915;AN=5008;NS=2504;DP=20114;EAS_AF=0.12;AMR_AF=0.3458;AFR_AF=0.3752;EUR_AF=0.3032;SAS_AF=0.363;AA=t|||;VT=SNP
6	29786754	rs66776450	T	C	100	PASS	AC=1020;AF=0.203674;AN=5008;NS=2504;DP=19498;EAS_AF=0.2917;AMR_AF=0.17;AFR_AF=0.2398;EUR_AF=0.0924;SAS_AF=0.2025;AA=t|||;VT=SNP
6	29786766	rs56067910	G	A	100	PASS	AC=459;AF=0.0916534;AN=5008;NS=2504;DP=18976;EAS_AF=0.2034;AMR_AF=0.0389;AFR_AF=0.0061;EUR_AF=0.0636;SAS_AF=0.1585;AA=g|||;VT=SNP
6	29786768	rs56221809	G	C	100	PASS	AC=1474;AF=0.294329;AN=5008;NS=2504;DP=18937;EAS_AF=0.4891;AMR_AF=0.2089;AFR_AF=0.2466;EUR_AF=0.1561;SAS_AF=0.3609;AA=N|||;VT=SNP
6	29786873	rs56128518	C	T	100	PASS	AC=440;AF=0.0878594;AN=5008;NS=2504;DP=16616;EAS_AF=0.1964;AMR_AF=0.0375;AFR_AF=0.0008;EUR_AF=0.0596;SAS_AF=0.1585;AA=c|||;VT=SNP
6	29786970	rs114707044	C	T	100	PASS	AC=270;AF=0.0539137;AN=5008;NS=2504;DP=17998;EAS_AF=0.0079;AMR_AF=0.0893;AFR_AF=0.1127;EUR_AF=0.0268;SAS_AF=0.0245;AA=c|||;VT=SNP
6	29787072	rs2743931	C	T	100	PASS	AC=4645;AF=0.927516;AN=5008;NS=2504;DP=20639;EAS_AF=0.9841;AMR_AF=0.9092;AFR_AF=0.9418;EUR_AF=0.8469;SAS_AF=0.9458;AA=t|||;VT=SNP
6	29787174	rs1736944	C	T	100	PASS	AC=2990;AF=0.597045;AN=5008;NS=2504;DP=20130;EAS_AF=0.6091;AMR_AF=0.5548;AFR_AF=0.621;EUR_AF=0.4592;SAS_AF=0.7239;AA=t|||;VT=SNP
6	29787202	rs6911139	G	A	100	PASS	AC=1306;AF=0.260783;AN=5008;NS=2504;DP=19704;EAS_AF=0.3472;AMR_AF=0.2839;AFR_AF=0.1914;EUR_AF=0.3479;SAS_AF=0.1595;AA=g|||;VT=SNP
6	29787228	rs116153101	C	T	100	PASS	AC=270;AF=0.0539137;AN=5008;NS=2504;DP=18856;EAS_AF=0.0079;AMR_AF=0.0893;AFR_AF=0.1127;EUR_AF=0.0268;SAS_AF=0.0245;AA=c|||;VT=SNP
6	29787237	rs2246283	C	T	100	PASS	AC=217;AF=0.0433307;AN=5008;NS=2504;DP=18390;EAS_AF=0.0179;AMR_AF=0.0634;AFR_AF=0.0809;EUR_AF=0.0388;SAS_AF=0.0092;AA=c|||;VT=SNP
6	29787238	rs2394176	G	A	100	PASS	AC=1021;AF=0.203874;AN=5008;NS=2504;DP=18291;EAS_AF=0.2917;AMR_AF=0.17;AFR_AF=0.2398;EUR_AF=0.0924;SAS_AF=0.2035;AA=a|||;VT=SNP
6	29787258	rs1633040	A	G	100	PASS	AC=2990;AF=0.597045;AN=5008;NS=2504;DP=17576;EAS_AF=0.6091;AMR_AF=0.5548;AFR_AF=0.621;EUR_AF=0.4592;SAS_AF=0.7239;AA=N|||;VT=SNP
6	29787300	rs1633039	G	T	100	PASS	AC=1247;AF=0.249002;AN=5008;NS=2504;DP=18029;EAS_AF=0.1121;AMR_AF=0.2565;AFR_AF=0.2625;EUR_AF=0.2763;SAS_AF=0.3384;AA=g|||;VT=SNP
6	29787369	rs2394177	A	G	100	PASS	AC=1020;AF=0.203674;AN=5008;NS=2504;DP=19209;EAS_AF=0.2917;AMR_AF=0.17;AFR_AF=0.2398;EUR_AF=0.0924;SAS_AF=0.2025;AA=a|||;VT=SNP
6	29787467	rs9258474	C	T	100	PASS	AC=85;AF=0.0169728;AN=5008;NS=2504;DP=17421;EAS_AF=0.003;AMR_AF=0.0115;AFR_AF=0.0121;EUR_AF=0.0209;SAS_AF=0.0378;AA=c|||;VT=SNP
6	29787532	rs55729140	T	G	100	PASS	AC=453;AF=0.0904553;AN=5008;NS=2504;DP=16130;EAS_AF=0.1974;AMR_AF=0.0389;AFR_AF=0.0061;EUR_AF=0.0636;SAS_AF=0.1585;AA=t|||;VT=SNP
6	29787649	rs55970611	G	A	100	PASS	AC=453;AF=0.0904553;AN=5008;NS=2504;DP=13211;EAS_AF=0.1974;AMR_AF=0.0389;AFR_AF=0.0061;EUR_AF=0.0636;SAS_AF=0.1585;AA=g|||;VT=SNP
6	29787750	rs72848310	C	T	100	PASS	AC=1020;AF=0.203674;AN=5008;NS=2504;DP=13661;EAS_AF=0.2917;AMR_AF=0.17;AFR_AF=0.2398;EUR_AF=0.0924;SAS_AF=0.2025;AA=c|||;VT=SNP
6	29787903	rs1736943	T	C	100	PASS	AC=2991;AF=0.597244;AN=5008;NS=2504;DP=15522;EAS_AF=0.6091;AMR_AF=0.5562;AFR_AF=0.621;EUR_AF=0.4592;SAS_AF=0.7239;AA=N|||;VT=SNP
6	29787905	rs60774155	A	G	100	PASS	AC=1021;AF=0.203874;AN=5008;NS=2504;DP=15551;EAS_AF=0.2917;AMR_AF=0.1715;AFR_AF=0.2398;EUR_AF=0.0924;SAS_AF=0.2025;AA=a|||;VT=SNP
6	29787945	rs59457386	C	T	100	PASS	AC=1022;AF=0.204073;AN=5008;NS=2504;DP=14301;EAS_AF=0.2927;AMR_AF=0.1715;AFR_AF=0.2398;EUR_AF=0.0924;SAS_AF=0.2025;AA=t|||;VT=SNP
6	29787976	rs2743930	T	G	100	PASS	AC=1522;AF=0.303914;AN=5008;NS=2504;DP=14255;EAS_AF=0.3651;AMR_AF=0.3473;AFR_AF=0.2723;EUR_AF=0.3857;SAS_AF=0.1687;AA=t|||;VT=SNP
6	29788263	rs9468638	C	A	100	PASS	AC=270;AF=0.0539137;AN=5008;NS=2504;DP=17769;EAS_AF=0.0079;AMR_AF=0.0893;AFR_AF=0.1127;EUR_AF=0.0268;SAS_AF=0.0245;AA=c|||;VT=SNP
6	29788392	rs1155143	A	G	100	PASS	AC=1247;AF=0.249002;AN=5008;NS=2504;DP=16122;EAS_AF=0.1121;AMR_AF=0.2565;AFR_AF=0.2625;EUR_AF=0.2763;SAS_AF=0.3384;AA=a|||;VT=SNP
6	29788423	rs34468824	C	A	100	PASS	AC=1019;AF=0.203474;AN=5008;NS=2504;DP=17098;EAS_AF=0.2917;AMR_AF=0.17;AFR_AF=0.239;EUR_AF=0.0924;SAS_AF=0.2025;AA=c|||;VT=SNP
6	29788537	rs3873245	C	T	100	PASS	AC=453;AF=0.0904553;AN=5008;NS=2504;DP=19383;EAS_AF=0.1974;AMR_AF=0.0389;AFR_AF=0.0061;EUR_AF=0.0636;SAS_AF=0.1585;AA=c|||;VT=SNP
6	29788569	rs35320382	A	T	100	PASS	AC=1473;AF=0.294129;AN=5008;NS=2504;DP=20636;EAS_AF=0.4891;AMR_AF=0.2089;AFR_AF=0.2458;EUR_AF=0.1561;SAS_AF=0.3609;AA=a|||;VT=SNP
6	29788606	rs1610675	C	T	100	PASS	AC=1247;AF=0.249002;AN=5008;NS=2504;DP=20826;EAS_AF=0.1121;AMR_AF=0.255;AFR_AF=0.2632;EUR_AF=0.2763;SAS_AF=0.3384;AA=c|||;VT=SNP
6	29788689	rs1611145	A	G	100	PASS	AC=217;AF=0.0433307;AN=5008;NS=2504;DP=20476;EAS_AF=0.0179;AMR_AF=0.0634;AFR_AF=0.0809;EUR_AF=0.0388;SAS_AF=0.0092;AA=a|||;VT=SNP
6	29788691	rs2523419	A	G	100	PASS	AC=340;AF=0.0678914;AN=5008;NS=2504;DP=20519;EAS_AF=0.0099;AMR_AF=0.0893;AFR_AF=0.1059;EUR_AF=0.0596;SAS_AF=0.0695;AA=a|||;VT=SNP
6	29788757	rs35726606	G	C	100	PASS	AC=1020;AF=0.203674;AN=5008;NS=2504;DP=18943;EAS_AF=0.2917;AMR_AF=0.17;AFR_AF=0.2398;EUR_AF=0.0924;SAS_AF=0.2025;AA=g|||;VT=SNP
6	29788759	rs34543080	G	T	100	PASS	AC=1467;AF=0.292931;AN=5008;NS=2504;DP=19011;EAS_AF=0.4881;AMR_AF=0.2075;AFR_AF=0.2451;EUR_AF=0.1531;SAS_AF=0.3609;AA=g|||;VT=SNP
6	29788770	rs1633017	C	T	100	PASS	AC=4644;AF=0.927316;AN=5008;NS=2504;DP=18971;EAS_AF=0.9841;AMR_AF=0.9092;AFR_AF=0.9418;EUR_AF=0.8459;SAS_AF=0.9458;AA=t|||;VT=SNP
6	29788794	rs56324548	T	G	100	PASS	AC=453;AF=0.0904553;AN=5008;NS=2504;DP=18638;EAS_AF=0.1974;AMR_AF=0.0389;AFR_AF=0.0061;EUR_AF=0.0636;SAS_AF=0.1585;AA=t|||;VT=SNP
6	29788922	rs116677058	T	C	100	PASS	AC=270;AF=0.0539137;AN=5008;NS=2504;DP=22866;EAS_AF=0.0079;AMR_AF=0.0893;AFR_AF=0.1127;EUR_AF=0.0268;SAS_AF=0.0245;AA=t|||;VT=SNP
6	29788946	rs35494442	A	T	100	PASS	AC=1008;AF=0.201278;AN=5008;NS=2504;DP=22989;EAS_AF=0.2887;AMR_AF=0.17;AFR_AF=0.236;EUR_AF=0.0924;SAS_AF=0.1984;AA=a|||;VT=SNP
6	29788997	rs1610676	C	T	100	PASS	AC=2991;AF=0.597244;AN=5008;NS=2504;DP=21587;EAS_AF=0.6101;AMR_AF=0.5548;AFR_AF=0.621;EUR_AF=0.4592;SAS_AF=0.7239;AA=t|||;VT=SNP
6	29788998	rs34833819	G	A	100	PASS	AC=1020;AF=0.203674;AN=5008;NS=2504;DP=21545;EAS_AF=0.2917;AMR_AF=0.17;AFR_AF=0.2398;EUR_AF=0.0924;SAS_AF=0.2025;AA=g|||;VT=SNP
6	29789021	rs9258475	C	T	100	PASS	AC=84;AF=0.0167732;AN=5008;NS=2504;DP=21230;EAS_AF=0.003;AMR_AF=0.0115;AFR_AF=0.0113;EUR_AF=0.0209;SAS_AF=0.0378;AA=c|||;VT=SNP
6	29789083	rs72838204	C	T	100	PASS	AC=540;AF=0.107827;AN=5008;NS=2504;DP=21399;EAS_AF=0.2143;AMR_AF=0.1354;AFR_AF=0.0091;EUR_AF=0.0676;SAS_AF=0.1534;AA=c|||;VT=SNP
6	29789136	rs61331935	T	A	100	PASS	AC=1020;AF=0.203674;AN=5008;NS=2504;DP=21037;EAS_AF=0.2917;AMR_AF=0.17;AFR_AF=0.2398;EUR_AF=0.0924;SAS_AF=0.2025;AA=N|||;VT=SNP
6	29789171	rs1610677	T	C	100	PASS	AC=2720;AF=0.543131;AN=5008;NS=2504;DP=20246;EAS_AF=0.6012;AMR_AF=0.4654;AFR_AF=0.5083;EUR_AF=0.4324;SAS_AF=0.6994;AA=N|||;VT=SNP
6	29789190	rs1610678	T	C	100	PASS	AC=2990;AF=0.597045;AN=5008;NS=2504;DP=20294;EAS_AF=0.6091;AMR_AF=0.5548;AFR_AF=0.621;EUR_AF=0.4592;SAS_AF=0.7239;AA=N|||;VT=SNP
6	29789523	rs1611146	T	C	100	PASS	AC=216;AF=0.043131;AN=5008;NS=2504;DP=18387;EAS_AF=0.0179;AMR_AF=0.0634;AFR_AF=0.0802;EUR_AF=0.0388;SAS_AF=0.0092;AA=t|||;VT=SNP
6	29789871	rs114102010	T	A	100	PASS	AC=270;AF=0.0539137;AN=5008;NS=2504;DP=17803;EAS_AF=0.0079;AMR_AF=0.0893;AFR_AF=0.1127;EUR_AF=0.0268;SAS_AF=0.0245;AA=t|||;VT=SNP
6	29789929	rs1611147	A	G	100	PASS	AC=93;AF=0.0185703;AN=5008;NS=2504;DP=17466;EAS_AF=0;AMR_AF=0.0504;AFR_AF=0.0166;EUR_AF=0.0358;SAS_AF=0;AA=a|||;VT=SNP
6	29789934	rs143701987	T	A	100	PASS	AC=281;AF=0.0561102;AN=5008;NS=2504;DP=17664;EAS_AF=0;AMR_AF=0.0303;AFR_AF=0.177;EUR_AF=0.0209;SAS_AF=0.0051;AA=t|||;VT=SNP
6	29789939	rs1611148	C	T	100	PASS	AC=217;AF=0.0433307;AN=5008;NS=2504;DP=17362;EAS_AF=0.0179;AMR_AF=0.0634;AFR_AF=0.0809;EUR_AF=0.0388;SAS_AF=0.0092;AA=c|||;VT=SNP
6	29789999	rs1611149	C	T	100	PASS	AC=2990;AF=0.597045;AN=5008;NS=2504;DP=17375;EAS_AF=0.6091;AMR_AF=0.5548;AFR_AF=0.621;EUR_AF=0.4592;SAS_AF=0.7239;AA=t|||;VT=SNP
6	29790563	rs56236016	A	G	100	PASS	AC=440;AF=0.0878594;AN=5008;NS=2504;DP=20814;EAS_AF=0.1964;AMR_AF=0.0375;AFR_AF=0.0008;EUR_AF=0.0596;SAS_AF=0.1585;AA=a|||;VT=SNP
6	29790730	rs7769357	C	T	100	PASS	AC=1020;AF=0.203674;AN=5008;NS=2504;DP=20105;EAS_AF=0.2917;AMR_AF=0.17;AFR_AF=0.2398;EUR_AF=0.0924;SAS_AF=0.2025;AA=c|||;VT=SNP
6	29790763	rs7769235	A	C	100	PASS	AC=1020;AF=0.203674;AN=5008;NS=2504;DP=19462;EAS_AF=0.2917;AMR_AF=0.17;AFR_AF=0.2398;EUR_AF=0.0924;SAS_AF=0.2025;AA=N|||;VT=SNP
6	29790878	rs1611154	A	C	100	PASS	AC=2992;AF=0.597444;AN=5008;NS=2504;DP=22278;EAS_AF=0.6091;AMR_AF=0.5548;AFR_AF=0.621;EUR_AF=0.4602;SAS_AF=0.7249;AA=N|||;VT=SNP
6	29790880	rs557851020	A	G	100	PASS	AC=1257;AF=0.250998;AN=5008;NS=2504;DP=22246;EAS_AF=0.1131;AMR_AF=0.2579;AFR_AF=0.2632;EUR_AF=0.2813;SAS_AF=0.3405;AA=a|||;VT=SNP
6	29790905	rs1611156	G	A	100	PASS	AC=1520;AF=0.303514;AN=5008;NS=2504;DP=20619;EAS_AF=0.3651;AMR_AF=0.3473;AFR_AF=0.2723;EUR_AF=0.3847;SAS_AF=0.1677;AA=g|||;VT=SNP
6	29791033	rs6934957	C	T	100	PASS	AC=1306;AF=0.260783;AN=5008;NS=2504;DP=17137;EAS_AF=0.3472;AMR_AF=0.2839;AFR_AF=0.1914;EUR_AF=0.3479;SAS_AF=0.1595;AA=c|||;VT=SNP
6	29791116	rs114693858	C	T	100	PASS	AC=279;AF=0.0557109;AN=5008;NS=2504;DP=14964;EAS_AF=0.0099;AMR_AF=0.0893;AFR_AF=0.1127;EUR_AF=0.0268;SAS_AF=0.0317;AA=c|||;VT=SNP
6	29791117	rs28721581	G	A	100	PASS	AC=187;AF=0.0373403;AN=5008;NS=2504;DP=14856;EAS_AF=0.0446;AMR_AF=0.0548;AFR_AF=0.0008;EUR_AF=0.0736;SAS_AF=0.0297;AA=g|||;VT=SNP
6	29791220	rs1611157	C	T	100	PASS	AC=2719;AF=0.542931;AN=5008;NS=2504;DP=16669;EAS_AF=0.6012;AMR_AF=0.4654;AFR_AF=0.5083;EUR_AF=0.4324;SAS_AF=0.6984;AA=t|||;VT=SNP
6	29791256	rs1610679	C	T	100	PASS	AC=2747;AF=0.548522;AN=5008;NS=2504;DP=15802;EAS_AF=0.6012;AMR_AF=0.4683;AFR_AF=0.5272;EUR_AF=0.4324;SAS_AF=0.6994;AA=t|||;VT=SNP
6	29791452	rs72838212	A	G	100	PASS	AC=1020;AF=0.203674;AN=5008;NS=2504;DP=18327;EAS_AF=0.2917;AMR_AF=0.17;AFR_AF=0.2398;EUR_AF=0.0924;SAS_AF=0.2025;AA=N|||;VT=SNP
6	29791457	rs73414081	T	C	100	PASS	AC=142;AF=0.0283546;AN=5008;NS=2504;DP=18165;EAS_AF=0.0149;AMR_AF=0.013;AFR_AF=0.0741;EUR_AF=0.0119;SAS_AF=0.0082;AA=t|||;VT=SNP
6	29791493	rs1610680	G	A	100	PASS	AC=2721;AF=0.543331;AN=5008;NS=2504;DP=15910;EAS_AF=0.6012;AMR_AF=0.4669;AFR_AF=0.5083;EUR_AF=0.4324;SAS_AF=0.6994;AA=a|||;VT=SNP
6	29791542	rs1611158	A	G	100	PASS	AC=1264;AF=0.252396;AN=5008;NS=2504;DP=16976;EAS_AF=0.1131;AMR_AF=0.2594;AFR_AF=0.2678;EUR_AF=0.2813;SAS_AF=0.3405;AA=a|||;VT=SNP
6	29791561	rs1611159	A	C	100	PASS	AC=1250;AF=0.249601;AN=5008;NS=2504;DP=17675;EAS_AF=0.1121;AMR_AF=0.2579;AFR_AF=0.2625;EUR_AF=0.2773;SAS_AF=0.3395;AA=a|||;VT=SNP
6	29791736	rs1611160	C	T	100	PASS	AC=2720;AF=0.543131;AN=5008;NS=2504;DP=22567;EAS_AF=0.6012;AMR_AF=0.4654;AFR_AF=0.5083;EUR_AF=0.4324;SAS_AF=0.6994;AA=t|||;VT=SNP
6	29791809	rs140232731	C	A	100	PASS	AC=540;AF=0.107827;AN=5008;NS=2504;DP=23107;EAS_AF=0.2143;AMR_AF=0.1354;AFR_AF=0.0091;EUR_AF=0.0676;SAS_AF=0.1534;AA=c|||;VT=SNP
6	29791945	rs1611162	T	C	100	PASS	AC=1260;AF=0.251597;AN=5008;NS=2504;DP=21163;EAS_AF=0.1131;AMR_AF=0.2579;AFR_AF=0.2678;EUR_AF=0.2803;SAS_AF=0.3384;AA=t|||;VT=SNP
6	29791979	rs72838213	C	T	100	PASS	AC=1021;AF=0.203874;AN=5008;NS=2504;DP=20957;EAS_AF=0.2917;AMR_AF=0.1715;AFR_AF=0.2398;EUR_AF=0.0924;SAS_AF=0.2025;AA=c|||;VT=SNP
6	29791992	rs114588158	C	T	100	PASS	AC=442;AF=0.0882588;AN=5008;NS=2504;DP=20891;EAS_AF=0.1964;AMR_AF=0.0375;AFR_AF=0.0008;EUR_AF=0.0606;SAS_AF=0.1595;AA=c|||;VT=SNP
6	29792008	rs1611163	C	T	100	PASS	AC=1703;AF=0.340056;AN=5008;NS=2504;DP=21224;EAS_AF=0.3095;AMR_AF=0.2968;AFR_AF=0.2685;EUR_AF=0.341;SAS_AF=0.498;AA=c|||;VT=SNP
6	29792011	rs1611164	T	C	100	PASS	AC=2991;AF=0.597244;AN=5008;NS=2504;DP=21205;EAS_AF=0.6091;AMR_AF=0.5533;AFR_AF=0.621;EUR_AF=0.4602;SAS_AF=0.7249;AA=N|||;VT=SNP
6	29792012	rs9501416	G	A	100	PASS	AC=269;AF=0.0537141;AN=5008;NS=2504;DP=21215;EAS_AF=0.0079;AMR_AF=0.0879;AFR_AF=0.1127;EUR_AF=0.0268;SAS_AF=0.0245;AA=g|||;VT=SNP
6	29792065	rs9501417	A	C	100	PASS	AC=269;AF=0.0537141;AN=5008;NS=2504;DP=23293;EAS_AF=0.0079;AMR_AF=0.0879;AFR_AF=0.1127;EUR_AF=0.0268;SAS_AF=0.0245;AA=a|||;VT=SNP
6	29792082	rs57146053	G	A	100	PASS	AC=269;AF=0.0537141;AN=5008;NS=2504;DP=23673;EAS_AF=0.0079;AMR_AF=0.0879;AFR_AF=0.1127;EUR_AF=0.0268;SAS_AF=0.0245;AA=g|||;VT=SNP
6	29792114	rs1611165	T	C	100	PASS	AC=2994;AF=0.597843;AN=5008;NS=2504;DP=23573;EAS_AF=0.6111;AMR_AF=0.5562;AFR_AF=0.6218;EUR_AF=0.4592;SAS_AF=0.7239;AA=N|||;VT=SNP
6	29792269	rs1611166	C	T	100	PASS	AC=1700;AF=0.339457;AN=5008;NS=2504;DP=18994;EAS_AF=0.3095;AMR_AF=0.2954;AFR_AF=0.2685;EUR_AF=0.34;SAS_AF=0.4969;AA=c|||;VT=SNP
6	29792442	rs62391962	C	T	100	PASS	AC=440;AF=0.0878594;AN=5008;NS=2504;DP=21066;EAS_AF=0.1964;AMR_AF=0.0375;AFR_AF=0.0008;EUR_AF=0.0596;SAS_AF=0.1585;AA=c|||;VT=SNP
6	29792444	rs9258489	T	C	100	PASS	AC=85;AF=0.0169728;AN=5008;NS=2504;DP=21199;EAS_AF=0.003;AMR_AF=0.0115;AFR_AF=0.0121;EUR_AF=0.0209;SAS_AF=0.0378;AA=t|||;VT=SNP
6	29792470	rs62391963	G	C	100	PASS	AC=440;AF=0.0878594;AN=5008;NS=2504;DP=22406;EAS_AF=0.1964;AMR_AF=0.0375;AFR_AF=0.0008;EUR_AF=0.0596;SAS_AF=0.1585;AA=g|||;VT=SNP
6	29792488	rs2735024	T	C	100	PASS	AC=1699;AF=0.339257;AN=5008;NS=2504;DP=23259;EAS_AF=0.3095;AMR_AF=0.2954;AFR_AF=0.2678;EUR_AF=0.34;SAS_AF=0.4969;AA=t|||;VT=SNP
6	29792575	rs2249571	A	G	100	PASS	AC=2628;AF=0.52476;AN=5008;NS=2504;DP=23613;EAS_AF=0.6002;AMR_AF=0.4467;AFR_AF=0.4887;EUR_AF=0.3986;SAS_AF=0.681;AA=N|||;VT=SNP
6	29792635	rs3882582	T	C	100	PASS	AC=1021;AF=0.203874;AN=5008;NS=2504;DP=20259;EAS_AF=0.2917;AMR_AF=0.17;AFR_AF=0.2398;EUR_AF=0.0924;SAS_AF=0.2035;AA=t|||;VT=SNP
6	29792636	rs3882583	G	A	100	PASS	AC=1021;AF=0.203874;AN=5008;NS=2504;DP=20143;EAS_AF=0.2917;AMR_AF=0.17;AFR_AF=0.2398;EUR_AF=0.0924;SAS_AF=0.2035;AA=g|||;VT=SNP
6	29792692	rs2394696	C	T	100	PASS	AC=1020;AF=0.203674;AN=5008;NS=2504;DP=20028;EAS_AF=0.2917;AMR_AF=0.17;AFR_AF=0.2398;EUR_AF=0.0924;SAS_AF=0.2025;AA=c|||;VT=SNP
6	29792896	rs1233336	A	C	100	PASS	AC=217;AF=0.0433307;AN=5008;NS=2504;DP=20632;EAS_AF=0.0179;AMR_AF=0.0634;AFR_AF=0.0809;EUR_AF=0.0388;SAS_AF=0.0092;AA=a|||;VT=SNP
6	29792958	rs1632951	T	G	100	PASS	AC=2720;AF=0.543131;AN=5008;NS=2504;DP=21504;EAS_AF=0.6012;AMR_AF=0.4654;AFR_AF=0.5083;EUR_AF=0.4324;SAS_AF=0.6994;AA=N|||;VT=SNP
6	29792996	rs1632950	C	T	100	PASS	AC=1700;AF=0.339457;AN=5008;NS=2504;DP=21589;EAS_AF=0.3095;AMR_AF=0.2954;AFR_AF=0.2685;EUR_AF=0.34;SAS_AF=0.4969;AA=c|||;VT=SNP
6	29793021	rs1736942	A	G	100	PASS	AC=1247;AF=0.249002;AN=5008;NS=2504;DP=20710;EAS_AF=0.1121;AMR_AF=0.2565;AFR_AF=0.2625;EUR_AF=0.2763;SAS_AF=0.3384;AA=a|||;VT=SNP
6	29793162	rs150426937	A	G	100	PASS	AC=270;AF=0.0539137;AN=5008;NS=2504;DP=20316;EAS_AF=0.0079;AMR_AF=0.0879;AFR_AF=0.1127;EUR_AF=0.0268;SAS_AF=0.0256;AA=a|||;VT=SNP
6	29793224	rs114251653	C	T	100	PASS	AC=269;AF=0.0537141;AN=5008;NS=2504;DP=21052;EAS_AF=0.0079;AMR_AF=0.0879;AFR_AF=0.1127;EUR_AF=0.0268;SAS_AF=0.0245;AA=c|||;VT=SNP
6	29793362	rs1736940	G	A	100	PASS	AC=2990;AF=0.597045;AN=5008;NS=2504;DP=18778;EAS_AF=0.6091;AMR_AF=0.5548;AFR_AF=0.621;EUR_AF=0.4592;SAS_AF=0.7239;AA=a|||;VT=SNP
6	29793365	rs72838218	G	A	100	PASS	AC=1020;AF=0.203674;AN=5008;NS=2504;DP=18666;EAS_AF=0.2917;AMR_AF=0.17;AFR_AF=0.2398;EUR_AF=0.0924;SAS_AF=0.2025;AA=g|||;VT=SNP
6	29793385	rs1736939	G	A	100	PASS	AC=1700;AF=0.339457;AN=5008;NS=2504;DP=18852;EAS_AF=0.3095;AMR_AF=0.2954;AFR_AF=0.2685;EUR_AF=0.34;SAS_AF=0.4969;AA=g|||;VT=SNP
6	29793460	rs9461563	T	C	100	PASS	AC=270;AF=0.0539137;AN=5008;NS=2504;DP=20163;EAS_AF=0.0079;AMR_AF=0.0893;AFR_AF=0.1127;EUR_AF=0.0268;SAS_AF=0.0245;AA=t|||;VT=SNP
6	29793581	rs1233335	C	G	100	PASS	AC=217;AF=0.0433307;AN=5008;NS=2504;DP=22201;EAS_AF=0.0179;AMR_AF=0.0634;AFR_AF=0.0809;EUR_AF=0.0388;SAS_AF=0.0092;AA=c|||;VT=SNP
6	29793590	rs1736938	A	G	100	PASS	AC=2713;AF=0.541733;AN=5008;NS=2504;DP=22235;EAS_AF=0.6002;AMR_AF=0.464;AFR_AF=0.5076;EUR_AF=0.4284;SAS_AF=0.6994;AA=N|||;VT=SNP
6	29793610	rs72492280	G	A	100	PASS	AC=1020;AF=0.203674;AN=5008;NS=2504;DP=22380;EAS_AF=0.2917;AMR_AF=0.17;AFR_AF=0.2398;EUR_AF=0.0924;SAS_AF=0.2025;AA=g|||;VT=SNP
6	29793630	rs9258492	T	G	100	PASS	AC=85;AF=0.0169728;AN=5008;NS=2504;DP=22525;EAS_AF=0.003;AMR_AF=0.0115;AFR_AF=0.0121;EUR_AF=0.0209;SAS_AF=0.0378;AA=t|||;VT=SNP
6	29793724	rs1632949	T	C	100	PASS	AC=1700;AF=0.339457;AN=5008;NS=2504;DP=18731;EAS_AF=0.3095;AMR_AF=0.2954;AFR_AF=0.2685;EUR_AF=0.34;SAS_AF=0.4969;AA=t|||;VT=SNP
6	29793876	rs1736937	C	A	100	PASS	AC=1700;AF=0.339457;AN=5008;NS=2504;DP=17797;EAS_AF=0.3095;AMR_AF=0.2954;AFR_AF=0.2685;EUR_AF=0.34;SAS_AF=0.4969;AA=c|||;VT=SNP
6	29794049	rs1632948	T	C	100	PASS	AC=2990;AF=0.597045;AN=5008;NS=2504;DP=19078;EAS_AF=0.6091;AMR_AF=0.5548;AFR_AF=0.621;EUR_AF=0.4592;SAS_AF=0.7239;AA=N|||;VT=SNP
6	29794317	rs1736936	G	A	100	PASS	AC=2713;AF=0.541733;AN=5008;NS=2504;DP=16305;EAS_AF=0.6002;AMR_AF=0.464;AFR_AF=0.5076;EUR_AF=0.4284;SAS_AF=0.6994;AA=a|||;VT=SNP
6	29794443	rs1736935	A	G	100	PASS	AC=2989;AF=0.596845;AN=5008;NS=2504;DP=18015;EAS_AF=0.6091;AMR_AF=0.5548;AFR_AF=0.621;EUR_AF=0.4592;SAS_AF=0.7229;AA=N|||;VT=SNP
6	29794467	rs3823321	G	A	100	PASS	AC=1020;AF=0.203674;AN=5008;NS=2504;DP=18808;EAS_AF=0.2917;AMR_AF=0.17;AFR_AF=0.2398;EUR_AF=0.0924;SAS_AF=0.2025;AA=g|||;VT=SNP
6	29794482	rs1736934	A	T	100	PASS	AC=1701;AF=0.339657;AN=5008;NS=2504;DP=19295;EAS_AF=0.3095;AMR_AF=0.2968;AFR_AF=0.2685;EUR_AF=0.34;SAS_AF=0.4969;AA=a|||;VT=SNP
6	29794484	rs17875389	A	G	100	PASS	AC=270;AF=0.0539137;AN=5008;NS=2504;DP=19458;EAS_AF=0.0079;AMR_AF=0.0893;AFR_AF=0.1127;EUR_AF=0.0268;SAS_AF=0.0245;AA=a|||;VT=SNP
6	29794501	rs3115630	T	C	100	PASS	AC=4876;AF=0.973642;AN=5008;NS=2504;DP=20077;EAS_AF=0.998;AMR_AF=0.9524;AFR_AF=0.9977;EUR_AF=0.9135;SAS_AF=0.9928;AA=N|||;VT=SNP
6	29794658	rs1632947	G	A	100	PASS	AC=2720;AF=0.543131;AN=5008;NS=2504;DP=19350;EAS_AF=0.6012;AMR_AF=0.4654;AFR_AF=0.5083;EUR_AF=0.4324;SAS_AF=0.6994;AA=a|||;VT=SNP
6	29794860	rs1632946	C	T	100	PASS	AC=2720;AF=0.543131;AN=5008;NS=2504;DP=19282;EAS_AF=0.6012;AMR_AF=0.4654;AFR_AF=0.5083;EUR_AF=0.4324;SAS_AF=0.6994;AA=t|||;VT=SNP;EX_TARGET
6	29794906	rs2249863	T	G	100	PASS	AC=2726;AF=0.544329;AN=5008;NS=2504;DP=19464;EAS_AF=0.6032;AMR_AF=0.4654;AFR_AF=0.5083;EUR_AF=0.4324;SAS_AF=0.7035;AA=t|||;VT=SNP
6	29794933	rs2735022	A	G	100	PASS	AC=2726;AF=0.544329;AN=5008;NS=2504;DP=19528;EAS_AF=0.6032;AMR_AF=0.4654;AFR_AF=0.5083;EUR_AF=0.4324;SAS_AF=0.7035;AA=N|||;VT=SNP
6	29794956	rs35674592	G	T	100	PASS	AC=2726;AF=0.544329;AN=5008;NS=2504;DP=19217;EAS_AF=0.6032;AMR_AF=0.4654;AFR_AF=0.5083;EUR_AF=0.4324;SAS_AF=0.7035;AA=g|||;VT=SNP
6	29794989	rs1632944	G	A	100	PASS	AC=2726;AF=0.544329;AN=5008;NS=2504;DP=19589;EAS_AF=0.6032;AMR_AF=0.4654;AFR_AF=0.5083;EUR_AF=0.4324;SAS_AF=0.7035;AA=a|||;VT=SNP
6	29795113	rs17875393	C	G	100	PASS	AC=218;AF=0.0435304;AN=5008;NS=2504;DP=17947;EAS_AF=0.0079;AMR_AF=0.072;AFR_AF=0.087;EUR_AF=0.0209;SAS_AF=0.0245;AA=c|||;VT=SNP
6	29795136	rs1736933	A	C	100	PASS	AC=2728;AF=0.544728;AN=5008;NS=2504;DP=17368;EAS_AF=0.6032;AMR_AF=0.4654;AFR_AF=0.5083;EUR_AF=0.4344;SAS_AF=0.7035;AA=N|||;VT=SNP
6	29795145	rs1736932	C	G	100	PASS	AC=2998;AF=0.598642;AN=5008;NS=2504;DP=17274;EAS_AF=0.6111;AMR_AF=0.5548;AFR_AF=0.621;EUR_AF=0.4612;SAS_AF=0.728;AA=g|||;VT=SNP
6	29795222	rs17875395	G	A	100	PASS	AC=243;AF=0.0485224;AN=5008;NS=2504;DP=16077;EAS_AF=0.0079;AMR_AF=0.0879;AFR_AF=0.093;EUR_AF=0.0268;SAS_AF=0.0245;AA=g|||;VT=SNP
6	29795231	rs17875396	G	A	100	PASS	AC=243;AF=0.0485224;AN=5008;NS=2504;DP=16033;EAS_AF=0.0079;AMR_AF=0.0879;AFR_AF=0.093;EUR_AF=0.0268;SAS_AF=0.0245;AA=g|||;VT=SNP
6	29795253	rs1632943	C	A	100	PASS	AC=2998;AF=0.598642;AN=5008;NS=2504;DP=15937;EAS_AF=0.6111;AMR_AF=0.5548;AFR_AF=0.621;EUR_AF=0.4612;SAS_AF=0.728;AA=c|||;VT=SNP
6	29795421	rs1233333	G	A	100	PASS	AC=2726;AF=0.544329;AN=5008;NS=2504;DP=14599;EAS_AF=0.6032;AMR_AF=0.4654;AFR_AF=0.5083;EUR_AF=0.4324;SAS_AF=0.7035;AA=a|||;VT=SNP
6	29795566	rs17875397	C	T	100	PASS	AC=270;AF=0.0539137;AN=5008;NS=2504;DP=15109;EAS_AF=0.0079;AMR_AF=0.0893;AFR_AF=0.1127;EUR_AF=0.0268;SAS_AF=0.0245;AA=c|||;VT=SNP
6	29795636	rs1630223	G	A	100	PASS	AC=2726;AF=0.544329;AN=5008;NS=2504;DP=14134;EAS_AF=0.6032;AMR_AF=0.4654;AFR_AF=0.5083;EUR_AF=0.4324;SAS_AF=0.7035;AA=g|||;VT=SNP;EX_TARGET
6	29795657	rs1630185	G	A	100	PASS	AC=2726;AF=0.544329;AN=5008;NS=2504;DP=13560;EAS_AF=0.6032;AMR_AF=0.4654;AFR_AF=0.5083;EUR_AF=0.4324;SAS_AF=0.7035;AA=g|||;VT=SNP;EX_TARGET
6	29795720	rs56388903	A	G	100	PASS	AC=4518;AF=0.902157;AN=5008;NS=2504;DP=10692;EAS_AF=0.9762;AMR_AF=0.902;AFR_AF=0.8933;EUR_AF=0.8449;SAS_AF=0.8967;AA=N|||;VT=SNP
6	29795747	rs6932888	G	C	100	PASS	AC=1275;AF=0.254593;AN=5008;NS=2504;DP=9965;EAS_AF=0.3472;AMR_AF=0.2795;AFR_AF=0.171;EUR_AF=0.3469;SAS_AF=0.1595;AA=g|||;VT=SNP
6	29795751	rs6932596	C	T	100	PASS	AC=1275;AF=0.254593;AN=5008;NS=2504;DP=9936;EAS_AF=0.3472;AMR_AF=0.2795;AFR_AF=0.171;EUR_AF=0.3469;SAS_AF=0.1595;AA=c|||;VT=SNP
6	29795768	rs1629329	T	C	100	PASS	AC=2996;AF=0.598243;AN=5008;NS=2504;DP=9307;EAS_AF=0.6111;AMR_AF=0.5548;AFR_AF=0.621;EUR_AF=0.4592;SAS_AF=0.728;AA=N|||;VT=SNP
6	29795809	rs1628628	C	T	100	PASS	AC=2285;AF=0.45627;AN=5008;NS=2504;DP=10326;EAS_AF=0.4067;AMR_AF=0.428;AFR_AF=0.5068;EUR_AF=0.3728;SAS_AF=0.545;AA=c|||;VT=SNP;EX_TARGET
6	29795913	rs41551813	A	T	100	PASS	AC=270;AF=0.0539137;AN=5008;NS=2504;DP=12369;EAS_AF=0.0079;AMR_AF=0.0893;AFR_AF=0.1127;EUR_AF=0.0268;SAS_AF=0.0245;AA=a|||;VT=SNP;EX_TARGET
6	29795993	rs1130355	G	A	100	PASS	AC=2726;AF=0.544329;AN=5008;NS=2504;DP=13086;EAS_AF=0.6032;AMR_AF=0.4654;AFR_AF=0.5083;EUR_AF=0.4324;SAS_AF=0.7035;AA=g|||;VT=SNP;EX_TARGET
6	29796103	rs1626038	T	C	100	PASS	AC=3122;AF=0.623403;AN=5008;NS=2504;DP=12325;EAS_AF=0.619;AMR_AF=0.562;AFR_AF=0.6694;EUR_AF=0.4602;SAS_AF=0.7771;AA=N|||;VT=SNP;EX_TARGET
6	29796106	rs17875399	G	T	100	PASS	AC=276;AF=0.0551118;AN=5008;NS=2504;DP=12205;EAS_AF=0.0079;AMR_AF=0.0893;AFR_AF=0.1172;EUR_AF=0.0268;SAS_AF=0.0245;AA=g|||;VT=SNP;EX_TARGET
6	29796115	rs1736927	A	C	100	PASS	AC=3122;AF=0.623403;AN=5008;NS=2504;DP=11831;EAS_AF=0.619;AMR_AF=0.562;AFR_AF=0.6694;EUR_AF=0.4602;SAS_AF=0.7771;AA=N|||;VT=SNP;EX_TARGET
6	29796152	rs1625907	G	C	100	PASS	AC=2845;AF=0.568091;AN=5008;NS=2504;DP=10993;EAS_AF=0.6111;AMR_AF=0.4726;AFR_AF=0.5514;EUR_AF=0.4334;SAS_AF=0.7526;AA=g|||;VT=SNP
6	29796257	rs1625035	C	T	100	PASS	AC=2996;AF=0.598243;AN=5008;NS=2504;DP=10968;EAS_AF=0.6101;AMR_AF=0.5548;AFR_AF=0.621;EUR_AF=0.4602;SAS_AF=0.728;AA=t|||;VT=SNP
6	29796265	rs17875401	G	T	100	PASS	AC=270;AF=0.0539137;AN=5008;NS=2504;DP=10936;EAS_AF=0.0079;AMR_AF=0.0893;AFR_AF=0.1127;EUR_AF=0.0268;SAS_AF=0.0245;AA=g|||;VT=SNP
6	29796306	rs1624337	G	A	100	PASS	AC=2720;AF=0.543131;AN=5008;NS=2504;DP=11979;EAS_AF=0.6032;AMR_AF=0.4654;AFR_AF=0.5038;EUR_AF=0.4324;SAS_AF=0.7035;AA=g|||;VT=SNP;EX_TARGET
6	29796327	rs1130356	C	T	100	PASS	AC=1253;AF=0.2502;AN=5008;NS=2504;DP=13097;EAS_AF=0.1141;AMR_AF=0.2565;AFR_AF=0.2625;EUR_AF=0.2763;SAS_AF=0.3425;AA=c|||;VT=SNP;EX_TARGET
6	29796369	rs3873252	A	T	100	PASS	AC=439;AF=0.0876597;AN=5008;NS=2504;DP=14207;EAS_AF=0.1954;AMR_AF=0.0375;AFR_AF=0.0008;EUR_AF=0.0596;SAS_AF=0.1585;AA=a|||;VT=SNP;EX_TARGET
6	29796376	rs12722477	C	A	100	PASS	AC=1015;AF=0.202676;AN=5008;NS=2504;DP=14748;EAS_AF=0.2857;AMR_AF=0.17;AFR_AF=0.2398;EUR_AF=0.0924;SAS_AF=0.2035;AA=c|||;VT=SNP;EX_TARGET
6	29796640	rs1632942	T	C	100	PASS	AC=2995;AF=0.598043;AN=5008;NS=2504;DP=16436;EAS_AF=0.6101;AMR_AF=0.5548;AFR_AF=0.621;EUR_AF=0.4592;SAS_AF=0.728;AA=N|||;VT=SNP
6	29796675	rs17875404	G	T	100	PASS	AC=270;AF=0.0539137;AN=5008;NS=2504;DP=17968;EAS_AF=0.0079;AMR_AF=0.0893;AFR_AF=0.1127;EUR_AF=0.0268;SAS_AF=0.0245;AA=g|||;VT=SNP
6	29796685	rs1632941	T	C	100	PASS	AC=2725;AF=0.544129;AN=5008;NS=2504;DP=18991;EAS_AF=0.6022;AMR_AF=0.4654;AFR_AF=0.5083;EUR_AF=0.4324;SAS_AF=0.7035;AA=t|||;VT=SNP
6	29796749	rs62391965	C	A	100	PASS	AC=437;AF=0.0872604;AN=5008;NS=2504;DP=20474;EAS_AF=0.1935;AMR_AF=0.0375;AFR_AF=0.0008;EUR_AF=0.0596;SAS_AF=0.1585;AA=c|||;VT=SNP
6	29796768	rs1632940	T	C	100	PASS	AC=4028;AF=0.804313;AN=5008;NS=2504;DP=19483;EAS_AF=0.9484;AMR_AF=0.7493;AFR_AF=0.6997;EUR_AF=0.7783;SAS_AF=0.863;AA=N|||;VT=SNP
6	29796838	rs1736923	A	G	100	PASS	AC=2727;AF=0.544529;AN=5008;NS=2504;DP=18546;EAS_AF=0.6022;AMR_AF=0.4654;AFR_AF=0.5098;EUR_AF=0.4324;SAS_AF=0.7035;AA=a|||;VT=SNP
6	29796934	rs114041958	G	A	100	PASS	AC=271;AF=0.0541134;AN=5008;NS=2504;DP=17459;EAS_AF=0.0079;AMR_AF=0.0893;AFR_AF=0.1135;EUR_AF=0.0268;SAS_AF=0.0245;AA=g|||;VT=SNP
6	29796935	rs1632939	G	A	100	PASS	AC=2725;AF=0.544129;AN=5008;NS=2504;DP=17425;EAS_AF=0.6022;AMR_AF=0.4654;AFR_AF=0.5083;EUR_AF=0.4324;SAS_AF=0.7035;AA=g|||;VT=SNP
6	29796986	rs1632938	G	A	100	PASS	AC=2725;AF=0.544129;AN=5008;NS=2504;DP=17602;EAS_AF=0.6022;AMR_AF=0.4654;AFR_AF=0.5083;EUR_AF=0.4324;SAS_AF=0.7035;AA=g|||;VT=SNP
6	29797155	rs17875405	G	C	100	PASS	AC=270;AF=0.0539137;AN=5008;NS=2504;DP=19375;EAS_AF=0.0079;AMR_AF=0.0893;AFR_AF=0.1127;EUR_AF=0.0268;SAS_AF=0.0245;AA=g|||;VT=SNP;EX_TARGET
6	29797173	rs1736920	A	G	100	PASS	AC=2995;AF=0.598043;AN=5008;NS=2504;DP=19106;EAS_AF=0.6101;AMR_AF=0.5548;AFR_AF=0.621;EUR_AF=0.4592;SAS_AF=0.728;AA=N|||;VT=SNP;EX_TARGET
6	29797211	rs41562616	C	T	100	PASS	AC=270;AF=0.0539137;AN=5008;NS=2504;DP=19002;EAS_AF=0.0079;AMR_AF=0.0893;AFR_AF=0.1127;EUR_AF=0.0268;SAS_AF=0.0245;AA=c|||;VT=SNP;EX_TARGET
6	29797420	rs12722482	C	T	100	PASS	AC=254;AF=0.0507188;AN=5008;NS=2504;DP=19463;EAS_AF=0.0139;AMR_AF=0.0303;AFR_AF=0.0083;EUR_AF=0.0507;SAS_AF=0.1605;AA=N|||;VT=SNP;EX_TARGET
6	29797448	rs17875406	G	A	100	PASS	AC=280;AF=0.0559105;AN=5008;NS=2504;DP=19142;EAS_AF=0;AMR_AF=0.0303;AFR_AF=0.1762;EUR_AF=0.0209;SAS_AF=0.0051;AA=N|||;VT=SNP;EX_TARGET
6	29797553	rs1632937	G	C	100	PASS	AC=2725;AF=0.544129;AN=5008;NS=2504;DP=19624;EAS_AF=0.6022;AMR_AF=0.4654;AFR_AF=0.5083;EUR_AF=0.4324;SAS_AF=0.7035;AA=N|||;VT=SNP;EX_TARGET
6	29797639	rs1049033	C	T	100	PASS	AC=1161;AF=0.231829;AN=5008;NS=2504;DP=20908;EAS_AF=0.1091;AMR_AF=0.245;AFR_AF=0.2504;EUR_AF=0.2555;SAS_AF=0.2996;AA=N|||;VT=SNP;EX_TARGET
6	29797696	rs1130363	A	G	100	PASS	AC=2995;AF=0.598043;AN=5008;NS=2504;DP=20312;EAS_AF=0.6101;AMR_AF=0.5548;AFR_AF=0.621;EUR_AF=0.4592;SAS_AF=0.728;AA=N|||;VT=SNP;EX_TARGET
6	29797782	rs1611627	T	C	100	PASS	AC=2286;AF=0.45647;AN=5008;NS=2504;DP=19456;EAS_AF=0.4067;AMR_AF=0.428;AFR_AF=0.5076;EUR_AF=0.3728;SAS_AF=0.545;AA=N|||;VT=SNP
6	29797899	rs1632934	T	C	100	PASS	AC=2725;AF=0.544129;AN=5008;NS=2504;DP=20928;EAS_AF=0.6022;AMR_AF=0.4654;AFR_AF=0.5083;EUR_AF=0.4324;SAS_AF=0.7035;AA=t|||;VT=SNP
6	29797933	rs1632933	C	T	100	PASS	AC=2725;AF=0.544129;AN=5008;NS=2504;DP=21503;EAS_AF=0.6022;AMR_AF=0.4654;AFR_AF=0.5083;EUR_AF=0.4324;SAS_AF=0.7035;AA=c|||;VT=SNP
6	29797951	rs1736912	A	G	100	PASS	AC=2725;AF=0.544129;AN=5008;NS=2504;DP=21396;EAS_AF=0.6022;AMR_AF=0.4654;AFR_AF=0.5083;EUR_AF=0.4324;SAS_AF=0.7035;AA=N|||;VT=SNP
6	29798039	rs1632932	G	A	100	PASS	AC=2725;AF=0.544129;AN=5008;NS=2504;DP=20238;EAS_AF=0.6022;AMR_AF=0.4654;AFR_AF=0.5083;EUR_AF=0.4324;SAS_AF=0.7035;AA=g|||;VT=SNP
6	29798083	rs114038308	C	T	100	PASS	AC=439;AF=0.0876597;AN=5008;NS=2504;DP=21381;EAS_AF=0.1954;AMR_AF=0.0375;AFR_AF=0.0008;EUR_AF=0.0596;SAS_AF=0.1585;AA=c|||;VT=SNP;EX_TARGET
6	29798140	rs915667	A	G	100	PASS	AC=2641;AF=0.527356;AN=5008;NS=2504;DP=20614;EAS_AF=0.5972;AMR_AF=0.4539;AFR_AF=0.4985;EUR_AF=0.4115;SAS_AF=0.6656;AA=N|||;VT=SNP;EX_TARGET
6	29798419	rs915670	G	A	100	PASS	AC=1162;AF=0.232029;AN=5008;NS=2504;DP=18748;EAS_AF=0.1091;AMR_AF=0.245;AFR_AF=0.2504;EUR_AF=0.2555;SAS_AF=0.3006;AA=g|||;VT=SNP
6	29798425	rs915669	G	T	100	PASS	AC=2995;AF=0.598043;AN=5008;NS=2504;DP=19019;EAS_AF=0.6101;AMR_AF=0.5548;AFR_AF=0.621;EUR_AF=0.4592;SAS_AF=0.728;AA=t|||;VT=SNP
6	29798459	rs915668	C	G	100	PASS	AC=2995;AF=0.598043;AN=5008;NS=2504;DP=20723;EAS_AF=0.6101;AMR_AF=0.5548;AFR_AF=0.621;EUR_AF=0.4592;SAS_AF=0.728;AA=g|||;VT=SNP
6	29798610	rs1707	C	T	100	PASS	AC=4540;AF=0.90655;AN=5008;NS=2504;DP=16000;EAS_AF=0.9762;AMR_AF=0.9006;AFR_AF=0.91;EUR_AF=0.8459;SAS_AF=0.8967;AA=t|||;VT=SNP
6	29798617	rs1710	G	C	100	PASS	AC=2994;AF=0.597843;AN=5008;NS=2504;DP=15756;EAS_AF=0.6101;AMR_AF=0.5533;AFR_AF=0.621;EUR_AF=0.4592;SAS_AF=0.728;AA=N|||;VT=SNP
6	29798634	rs17179101	C	A	100	PASS	AC=439;AF=0.0876597;AN=5008;NS=2504;DP=15737;EAS_AF=0.1954;AMR_AF=0.0375;AFR_AF=0.0008;EUR_AF=0.0596;SAS_AF=0.1585;AA=c|||;VT=SNP
6	29798642	rs17179108	C	T	100	PASS	AC=727;AF=0.145168;AN=5008;NS=2504;DP=15536;EAS_AF=0.2044;AMR_AF=0.1326;AFR_AF=0.1188;EUR_AF=0.0924;SAS_AF=0.183;AA=t|||;VT=SNP
6	29798749	rs1063320	C	G	100	PASS	AC=2995;AF=0.598043;AN=5008;NS=2504;DP=19363;EAS_AF=0.6101;AMR_AF=0.5548;AFR_AF=0.621;EUR_AF=0.4592;SAS_AF=0.728;AA=g|||;VT=SNP
6	29798794	rs9380142	A	G	100	PASS	AC=1293;AF=0.258187;AN=5008;NS=2504;DP=20237;EAS_AF=0.3492;AMR_AF=0.281;AFR_AF=0.1914;EUR_AF=0.3439;SAS_AF=0.1503;AA=a|||;VT=SNP
6	29798803	rs1610696	C	G	100	PASS	AC=1253;AF=0.2502;AN=5008;NS=2504;DP=20356;EAS_AF=0.1141;AMR_AF=0.2565;AFR_AF=0.2625;EUR_AF=0.2763;SAS_AF=0.3425;AA=c|||;VT=SNP
6	29798834	rs1233331	G	A	100	PASS	AC=93;AF=0.0185703;AN=5008;NS=2504;DP=20830;EAS_AF=0;AMR_AF=0.0504;AFR_AF=0.0166;EUR_AF=0.0358;SAS_AF=0;AA=g|||;VT=SNP
6	29799029	rs17875408	C	T	100	PASS	AC=1307;AF=0.260982;AN=5008;NS=2504;DP=14710;EAS_AF=0.2986;AMR_AF=0.2608;AFR_AF=0.3563;EUR_AF=0.1223;SAS_AF=0.2362;AA=c|||;VT=SNP
6	29799103	rs1233330	A	G	100	PASS	AC=4518;AF=0.902157;AN=5008;NS=2504;DP=15981;EAS_AF=0.9762;AMR_AF=0.902;AFR_AF=0.8933;EUR_AF=0.8449;SAS_AF=0.8967;AA=N|||;VT=SNP
6	29799116	rs1611139	G	T	100	PASS	AC=1251;AF=0.2498;AN=5008;NS=2504;DP=17232;EAS_AF=0.1141;AMR_AF=0.2565;AFR_AF=0.2625;EUR_AF=0.2763;SAS_AF=0.3405;AA=g|||;VT=SNP
6	29799269	rs1611141	A	G	100	PASS	AC=3005;AF=0.60004;AN=5008;NS=2504;DP=12728;EAS_AF=0.6091;AMR_AF=0.5576;AFR_AF=0.6195;EUR_AF=0.4632;SAS_AF=0.7352;AA=N|||;VT=SNP
6	29799316	rs1611143	C	T	100	PASS	AC=1153;AF=0.230232;AN=5008;NS=2504;DP=16199;EAS_AF=0.1091;AMR_AF=0.2406;AFR_AF=0.2481;EUR_AF=0.2555;SAS_AF=0.2975;AA=c|||;VT=SNP
6	29799354	rs1611144	A	G	100	PASS	AC=2735;AF=0.546126;AN=5008;NS=2504;DP=13886;EAS_AF=0.6012;AMR_AF=0.4697;AFR_AF=0.5068;EUR_AF=0.4354;SAS_AF=0.7106;AA=a|||;VT=SNP
6	29799383	rs3888781	T	C	100	PASS	AC=440;AF=0.0878594;AN=5008;NS=2504;DP=14476;EAS_AF=0.1964;AMR_AF=0.0375;AFR_AF=0.0008;EUR_AF=0.0596;SAS_AF=0.1585;AA=t|||;VT=SNP
6	29799440	rs17875410	C	T	100	PASS	AC=542;AF=0.108227;AN=5008;NS=2504;DP=14849;EAS_AF=0.2063;AMR_AF=0.134;AFR_AF=0.0083;EUR_AF=0.0706;SAS_AF=0.1626;AA=c|||;VT=SNP
6	29799481	rs452850	G	A	100	PASS	AC=4105;AF=0.819688;AN=5008;NS=2504;DP=15955;EAS_AF=0.7808;AMR_AF=0.7767;AFR_AF=0.9334;EUR_AF=0.7773;SAS_AF=0.7802;AA=a|||;VT=SNP
6	29799746	rs2517898	C	G	100	PASS	AC=2035;AF=0.40635;AN=5008;NS=2504;DP=18529;EAS_AF=0.5109;AMR_AF=0.3689;AFR_AF=0.379;EUR_AF=0.2763;SAS_AF=0.4959;AA=g|||;VT=SNP
6	29799992	rs9258506	C	T	100	PASS	AC=126;AF=0.0251597;AN=5008;NS=2504;DP=19409;EAS_AF=0.006;AMR_AF=0.0202;AFR_AF=0.0144;EUR_AF=0.0457;SAS_AF=0.0419;AA=c|||;VT=SNP
6	29800062	rs12661041	C	G	100	PASS	AC=1298;AF=0.259185;AN=5008;NS=2504;DP=17994;EAS_AF=0.2907;AMR_AF=0.2608;AFR_AF=0.354;EUR_AF=0.1262;SAS_AF=0.2342;AA=g|||;VT=SNP
6	29800067	rs3869053	A	G	100	PASS	AC=449;AF=0.0896565;AN=5008;NS=2504;DP=17992;EAS_AF=0.2034;AMR_AF=0.0403;AFR_AF=0.0008;EUR_AF=0.0596;SAS_AF=0.1585;AA=a|||;VT=SNP
6	29800101	rs2517897	C	A	100	PASS	AC=989;AF=0.197484;AN=5008;NS=2504;DP=19156;EAS_AF=0.2153;AMR_AF=0.1571;AFR_AF=0.177;EUR_AF=0.165;SAS_AF=0.2689;AA=c|||;VT=SNP
6	29800106	rs12661061	G	A	100	PASS	AC=1220;AF=0.24361;AN=5008;NS=2504;DP=19417;EAS_AF=0.2907;AMR_AF=0.2608;AFR_AF=0.2943;EUR_AF=0.1262;SAS_AF=0.2352;AA=g|||;VT=SNP
6	29800142	rs2517896	C	T	100	PASS	AC=540;AF=0.107827;AN=5008;NS=2504;DP=19818;EAS_AF=0.0119;AMR_AF=0.1167;AFR_AF=0.1762;EUR_AF=0.1054;SAS_AF=0.1104;AA=c|||;VT=SNP
6	29800211	rs12662618	T	C	100	PASS	AC=1022;AF=0.204073;AN=5008;NS=2504;DP=19504;EAS_AF=0.2887;AMR_AF=0.2161;AFR_AF=0.1861;EUR_AF=0.1133;SAS_AF=0.226;AA=t|||;VT=SNP
6	29800307	rs12661066	C	T	100	PASS	AC=1300;AF=0.259585;AN=5008;NS=2504;DP=20856;EAS_AF=0.2907;AMR_AF=0.2608;AFR_AF=0.3548;EUR_AF=0.1262;SAS_AF=0.2352;AA=c|||;VT=SNP
6	29800677	rs1233329	G	A	100	PASS	AC=104;AF=0.0207668;AN=5008;NS=2504;DP=22283;EAS_AF=0;AMR_AF=0.0519;AFR_AF=0.0234;EUR_AF=0.0368;SAS_AF=0;AA=g|||;VT=SNP
6	29800829	rs2517894	A	G	100	PASS	AC=2390;AF=0.477236;AN=5008;NS=2504;DP=21378;EAS_AF=0.5179;AMR_AF=0.4294;AFR_AF=0.5605;EUR_AF=0.325;SAS_AF=0.5133;AA=N|||;VT=SNP
6	29800921	rs72838286	G	A	100	PASS	AC=1299;AF=0.259385;AN=5008;NS=2504;DP=22578;EAS_AF=0.2887;AMR_AF=0.2608;AFR_AF=0.3548;EUR_AF=0.1262;SAS_AF=0.2362;AA=g|||;VT=SNP
6	29801035	rs1234836	A	G	100	PASS	AC=4644;AF=0.927316;AN=5008;NS=2504;DP=19971;EAS_AF=0.9841;AMR_AF=0.9078;AFR_AF=0.9402;EUR_AF=0.8479;SAS_AF=0.9468;AA=N|||;VT=SNP
6	29801110	rs11753296	G	A	100	PASS	AC=1299;AF=0.259385;AN=5008;NS=2504;DP=18289;EAS_AF=0.2887;AMR_AF=0.2608;AFR_AF=0.3548;EUR_AF=0.1262;SAS_AF=0.2362;AA=g|||;VT=SNP
6	29801113	rs62391966	G	C	100	PASS	AC=451;AF=0.0900559;AN=5008;NS=2504;DP=18324;EAS_AF=0.2054;AMR_AF=0.0403;AFR_AF=0.0008;EUR_AF=0.0596;SAS_AF=0.1585;AA=g|||;VT=SNP
6	29801180	rs114322499	C	T	100	PASS	AC=87;AF=0.0173722;AN=5008;NS=2504;DP=19276;EAS_AF=0.001;AMR_AF=0.0231;AFR_AF=0.0015;EUR_AF=0.0676;SAS_AF=0;AA=c|||;VT=SNP
6	29801324	rs1610682	T	C	100	PASS	AC=831;AF=0.165935;AN=5008;NS=2504;DP=19524;EAS_AF=0.1032;AMR_AF=0.1527;AFR_AF=0.146;EUR_AF=0.1948;SAS_AF=0.2372;AA=t|||;VT=SNP
6	29801376	rs1235159	T	G	100	PASS	AC=139;AF=0.0277556;AN=5008;NS=2504;DP=19315;EAS_AF=0.0179;AMR_AF=0.0576;AFR_AF=0.025;EUR_AF=0.0388;SAS_AF=0.0092;AA=t|||;VT=SNP
6	29801474	rs2517892	T	C	100	PASS	AC=2308;AF=0.460863;AN=5008;NS=2504;DP=18511;EAS_AF=0.506;AMR_AF=0.4179;AFR_AF=0.5446;EUR_AF=0.2913;SAS_AF=0.5061;AA=N|||;VT=SNP
6	29801652	rs56297686	A	G	100	PASS	AC=451;AF=0.0900559;AN=5008;NS=2504;DP=19589;EAS_AF=0.2054;AMR_AF=0.0403;AFR_AF=0.0008;EUR_AF=0.0596;SAS_AF=0.1585;AA=a|||;VT=SNP
6	29801654	rs72838292	A	G	100	PASS	AC=827;AF=0.165136;AN=5008;NS=2504;DP=19582;EAS_AF=0.2034;AMR_AF=0.1657;AFR_AF=0.1899;EUR_AF=0.0944;SAS_AF=0.1646;AA=a|||;VT=SNP
6	29801791	rs72838293	T	C	100	PASS	AC=1299;AF=0.259385;AN=5008;NS=2504;DP=18485;EAS_AF=0.2887;AMR_AF=0.2608;AFR_AF=0.3548;EUR_AF=0.1262;SAS_AF=0.2362;AA=t|||;VT=SNP
6	29801958	rs2743944	T	C	100	PASS	AC=2308;AF=0.460863;AN=5008;NS=2504;DP=20942;EAS_AF=0.506;AMR_AF=0.4179;AFR_AF=0.5446;EUR_AF=0.2913;SAS_AF=0.5061;AA=N|||;VT=SNP
6	29802021	rs61580820	C	G	100	PASS	AC=478;AF=0.0954473;AN=5008;NS=2504;DP=19779;EAS_AF=0.0853;AMR_AF=0.0951;AFR_AF=0.1694;EUR_AF=0.0318;SAS_AF=0.0716;AA=c|||;VT=SNP
6	29802045	rs9380143	C	T	100	PASS	AC=1128;AF=0.22524;AN=5008;NS=2504;DP=21306;EAS_AF=0.3492;AMR_AF=0.2406;AFR_AF=0.121;EUR_AF=0.3062;SAS_AF=0.1442;AA=c|||;VT=SNP
6	29802221	rs9393976	G	A	100	PASS	AC=696;AF=0.138978;AN=5008;NS=2504;DP=18971;EAS_AF=0.2798;AMR_AF=0.1412;AFR_AF=0.0083;EUR_AF=0.2028;SAS_AF=0.1033;AA=g|||;VT=SNP
6	29802233	rs9393977	T	C	100	PASS	AC=697;AF=0.139177;AN=5008;NS=2504;DP=18859;EAS_AF=0.2798;AMR_AF=0.1412;AFR_AF=0.0083;EUR_AF=0.2038;SAS_AF=0.1033;AA=t|||;VT=SNP
6	29802314	rs7754512	T	A	100	PASS	AC=1304;AF=0.260383;AN=5008;NS=2504;DP=18894;EAS_AF=0.2927;AMR_AF=0.2622;AFR_AF=0.3548;EUR_AF=0.1262;SAS_AF=0.2362;AA=t|||;VT=SNP
6	29802321	rs7772553	C	A	100	PASS	AC=1304;AF=0.260383;AN=5008;NS=2504;DP=18869;EAS_AF=0.2927;AMR_AF=0.2622;AFR_AF=0.3548;EUR_AF=0.1262;SAS_AF=0.2362;AA=c|||;VT=SNP
6	29802532	rs41315714	C	G	100	PASS	AC=776;AF=0.154952;AN=5008;NS=2504;DP=6412;EAS_AF=0.3036;AMR_AF=0.1686;AFR_AF=0.0182;EUR_AF=0.2177;SAS_AF=0.1125;AA=c|||;VT=SNP
6	29802550	rs2523793	C	T	100	PASS	AC=1845;AF=0.368411;AN=5008;NS=2504;DP=9428;EAS_AF=0.2996;AMR_AF=0.3761;AFR_AF=0.5401;EUR_AF=0.2276;SAS_AF=0.3466;AA=c|||;VT=SNP
6	29802551	rs2523792	T	C	100	PASS	AC=2302;AF=0.459665;AN=5008;NS=2504;DP=9637;EAS_AF=0.505;AMR_AF=0.4164;AFR_AF=0.5424;EUR_AF=0.2913;SAS_AF=0.5051;AA=N|||;VT=SNP
6	29802676	rs62391982	A	C	100	PASS	AC=451;AF=0.0900559;AN=5008;NS=2504;DP=17207;EAS_AF=0.2054;AMR_AF=0.0403;AFR_AF=0.0008;EUR_AF=0.0596;SAS_AF=0.1585;AA=a|||;VT=SNP
6	29802690	rs9380145	G	C	100	PASS	AC=1127;AF=0.22504;AN=5008;NS=2504;DP=16389;EAS_AF=0.3492;AMR_AF=0.2406;AFR_AF=0.1203;EUR_AF=0.3062;SAS_AF=0.1442;AA=g|||;VT=SNP
6	29802814	rs1233328	G	A	100	PASS	AC=139;AF=0.0277556;AN=5008;NS=2504;DP=15906;EAS_AF=0.0179;AMR_AF=0.0576;AFR_AF=0.025;EUR_AF=0.0388;SAS_AF=0.0092;AA=g|||;VT=SNP
6	29802893	rs62391984	A	G	100	PASS	AC=451;AF=0.0900559;AN=5008;NS=2504;DP=17814;EAS_AF=0.2054;AMR_AF=0.0403;AFR_AF=0.0008;EUR_AF=0.0596;SAS_AF=0.1585;AA=a|||;VT=SNP
6	29802928	rs17179115	A	T	100	PASS	AC=1299;AF=0.259385;AN=5008;NS=2504;DP=18402;EAS_AF=0.2887;AMR_AF=0.2608;AFR_AF=0.3548;EUR_AF=0.1262;SAS_AF=0.2362;AA=a|||;VT=SNP
6	29802967	rs17179122	A	T	100	PASS	AC=1301;AF=0.259784;AN=5008;NS=2504;DP=18414;EAS_AF=0.2897;AMR_AF=0.2608;AFR_AF=0.3548;EUR_AF=0.1262;SAS_AF=0.2372;AA=t|||;VT=SNP
6	29802971	rs17179129	T	C	100	PASS	AC=449;AF=0.0896565;AN=5008;NS=2504;DP=18506;EAS_AF=0.2044;AMR_AF=0.0403;AFR_AF=0.0008;EUR_AF=0.0596;SAS_AF=0.1575;AA=t|||;VT=SNP
6	29802978	rs17179136	A	C	100	PASS	AC=450;AF=0.0898562;AN=5008;NS=2504;DP=18486;EAS_AF=0.2044;AMR_AF=0.0403;AFR_AF=0.0008;EUR_AF=0.0606;SAS_AF=0.1575;AA=a|||;VT=SNP
6	29802985	rs2735020	C	A	100	PASS	AC=550;AF=0.109824;AN=5008;NS=2504;DP=18574;EAS_AF=0.0109;AMR_AF=0.1153;AFR_AF=0.1876;EUR_AF=0.1014;SAS_AF=0.1115;AA=c|||;VT=SNP
6	29803109	rs2517890	A	C	100	PASS	AC=1856;AF=0.370607;AN=5008;NS=2504;DP=17982;EAS_AF=0.3006;AMR_AF=0.3775;AFR_AF=0.5431;EUR_AF=0.2316;SAS_AF=0.3476;AA=N|||;VT=SNP
6	29803114	rs17185538	G	C	100	PASS	AC=451;AF=0.0900559;AN=5008;NS=2504;DP=18112;EAS_AF=0.2054;AMR_AF=0.0403;AFR_AF=0.0008;EUR_AF=0.0596;SAS_AF=0.1585;AA=g|||;VT=SNP
6	29803133	rs17185545	G	A	100	PASS	AC=1299;AF=0.259385;AN=5008;NS=2504;DP=18623;EAS_AF=0.2887;AMR_AF=0.2608;AFR_AF=0.3548;EUR_AF=0.1262;SAS_AF=0.2362;AA=g|||;VT=SNP
6	29803341	rs17179157	C	G	100	PASS	AC=451;AF=0.0900559;AN=5008;NS=2504;DP=18942;EAS_AF=0.2054;AMR_AF=0.0403;AFR_AF=0.0008;EUR_AF=0.0596;SAS_AF=0.1585;AA=c|||;VT=SNP
6	29803377	rs9258508	C	T	100	PASS	AC=185;AF=0.0369409;AN=5008;NS=2504;DP=19466;EAS_AF=0.0397;AMR_AF=0.0202;AFR_AF=0.0272;EUR_AF=0.0427;SAS_AF=0.0532;AA=c|||;VT=SNP
6	29803382	rs17179171	T	C	100	PASS	AC=451;AF=0.0900559;AN=5008;NS=2504;DP=19633;EAS_AF=0.2054;AMR_AF=0.0403;AFR_AF=0.0008;EUR_AF=0.0596;SAS_AF=0.1585;AA=t|||;VT=SNP
6	29803388	rs2517889	A	G	100	PASS	AC=2307;AF=0.460663;AN=5008;NS=2504;DP=19517;EAS_AF=0.506;AMR_AF=0.4179;AFR_AF=0.5439;EUR_AF=0.2913;SAS_AF=0.5061;AA=N|||;VT=SNP
6	29803505	rs2523791	C	T	100	PASS	AC=2307;AF=0.460663;AN=5008;NS=2504;DP=19249;EAS_AF=0.506;AMR_AF=0.4179;AFR_AF=0.5439;EUR_AF=0.2913;SAS_AF=0.5061;AA=t|||;VT=SNP
6	29803523	rs17185566	C	G	100	PASS	AC=451;AF=0.0900559;AN=5008;NS=2504;DP=19119;EAS_AF=0.2054;AMR_AF=0.0403;AFR_AF=0.0008;EUR_AF=0.0596;SAS_AF=0.1585;AA=c|||;VT=SNP
6	29803526	rs4713250	G	T	100	PASS	AC=1127;AF=0.22504;AN=5008;NS=2504;DP=19065;EAS_AF=0.3492;AMR_AF=0.2406;AFR_AF=0.1203;EUR_AF=0.3062;SAS_AF=0.1442;AA=g|||;VT=SNP
6	29803650	rs2523790	T	G	100	PASS	AC=2307;AF=0.460663;AN=5008;NS=2504;DP=19241;EAS_AF=0.506;AMR_AF=0.4179;AFR_AF=0.5439;EUR_AF=0.2913;SAS_AF=0.5061;AA=N|||;VT=SNP
6	29803730	rs16896049	C	G	100	PASS	AC=451;AF=0.0900559;AN=5008;NS=2504;DP=19250;EAS_AF=0.2054;AMR_AF=0.0403;AFR_AF=0.0008;EUR_AF=0.0596;SAS_AF=0.1585;AA=c|||;VT=SNP
6	29803818	rs16896051	T	G	100	PASS	AC=823;AF=0.164337;AN=5008;NS=2504;DP=18556;EAS_AF=0.2034;AMR_AF=0.1657;AFR_AF=0.1861;EUR_AF=0.0944;SAS_AF=0.1656;AA=t|||;VT=SNP
6	29803880	rs9295821	A	G	100	PASS	AC=1259;AF=0.251398;AN=5008;NS=2504;DP=18684;EAS_AF=0.3492;AMR_AF=0.2723;AFR_AF=0.1906;EUR_AF=0.3221;SAS_AF=0.1452;AA=a|||;VT=SNP
6	29803886	rs2735019	C	A	100	PASS	AC=1856;AF=0.370607;AN=5008;NS=2504;DP=18708;EAS_AF=0.3006;AMR_AF=0.3775;AFR_AF=0.5431;EUR_AF=0.2316;SAS_AF=0.3476;AA=c|||;VT=SNP
6	29803927	rs59098250	C	T	100	PASS	AC=739;AF=0.147564;AN=5008;NS=2504;DP=18250;EAS_AF=0.2034;AMR_AF=0.1657;AFR_AF=0.1233;EUR_AF=0.0944;SAS_AF=0.1646;AA=c|||;VT=SNP
6	29804060	rs1233327	G	A	100	PASS	AC=93;AF=0.0185703;AN=5008;NS=2504;DP=18224;EAS_AF=0;AMR_AF=0.0504;AFR_AF=0.0166;EUR_AF=0.0358;SAS_AF=0;AA=g|||;VT=SNP
6	29804071	rs1233326	G	A	100	PASS	AC=4644;AF=0.927316;AN=5008;NS=2504;DP=18274;EAS_AF=0.9841;AMR_AF=0.9078;AFR_AF=0.9402;EUR_AF=0.8479;SAS_AF=0.9468;AA=a|||;VT=SNP
6	29804077	rs72838299	A	T	100	PASS	AC=1299;AF=0.259385;AN=5008;NS=2504;DP=18534;EAS_AF=0.2887;AMR_AF=0.2608;AFR_AF=0.3548;EUR_AF=0.1262;SAS_AF=0.2362;AA=a|||;VT=SNP
6	29804165	rs9404952	G	A	100	PASS	AC=2564;AF=0.511981;AN=5008;NS=2504;DP=17799;EAS_AF=0.6379;AMR_AF=0.5346;AFR_AF=0.5454;EUR_AF=0.4533;SAS_AF=0.3814;AA=g|||;VT=SNP
6	29804176	rs16896052	A	G	100	PASS	AC=451;AF=0.0900559;AN=5008;NS=2504;DP=17545;EAS_AF=0.2054;AMR_AF=0.0403;AFR_AF=0.0008;EUR_AF=0.0596;SAS_AF=0.1585;AA=a|||;VT=SNP
6	29804232	rs72838302	G	A	100	PASS	AC=1299;AF=0.259385;AN=5008;NS=2504;DP=17553;EAS_AF=0.2887;AMR_AF=0.2608;AFR_AF=0.3548;EUR_AF=0.1262;SAS_AF=0.2362;AA=g|||;VT=SNP
6	29804319	rs60690694	G	C	100	PASS	AC=451;AF=0.0900559;AN=5008;NS=2504;DP=16792;EAS_AF=0.2054;AMR_AF=0.0403;AFR_AF=0.0008;EUR_AF=0.0596;SAS_AF=0.1585;AA=g|||;VT=SNP
6	29804409	rs2735018	G	C	100	PASS	AC=557;AF=0.111222;AN=5008;NS=2504;DP=20179;EAS_AF=0.0119;AMR_AF=0.1167;AFR_AF=0.1884;EUR_AF=0.1054;SAS_AF=0.1115;AA=g|||;VT=SNP
6	29804454	rs62391986	G	A	100	PASS	AC=452;AF=0.0902556;AN=5008;NS=2504;DP=20056;EAS_AF=0.2054;AMR_AF=0.0403;AFR_AF=0.0008;EUR_AF=0.0606;SAS_AF=0.1585;AA=g|||;VT=SNP
6	29804478	rs72842103	T	C	100	PASS	AC=739;AF=0.147564;AN=5008;NS=2504;DP=19468;EAS_AF=0.2034;AMR_AF=0.1657;AFR_AF=0.1233;EUR_AF=0.0944;SAS_AF=0.1646;AA=t|||;VT=SNP
6	29804705	rs7765903	T	A	100	PASS	AC=1299;AF=0.259385;AN=5008;NS=2504;DP=14488;EAS_AF=0.2887;AMR_AF=0.2608;AFR_AF=0.3548;EUR_AF=0.1262;SAS_AF=0.2362;AA=t|||;VT=SNP
6	29804778	rs2523789	T	C	100	PASS	AC=2314;AF=0.462061;AN=5008;NS=2504;DP=12914;EAS_AF=0.506;AMR_AF=0.4193;AFR_AF=0.5477;EUR_AF=0.2913;SAS_AF=0.5072;AA=N|||;VT=SNP
6	29804845	rs2394178	G	A	100	PASS	AC=1865;AF=0.372404;AN=5008;NS=2504;DP=15766;EAS_AF=0.3016;AMR_AF=0.3818;AFR_AF=0.5439;EUR_AF=0.2326;SAS_AF=0.3507;AA=g|||;VT=SNP
6	29805121	rs57066489	C	A	100	PASS	AC=451;AF=0.0900559;AN=5008;NS=2504;DP=19511;EAS_AF=0.2054;AMR_AF=0.0403;AFR_AF=0.0008;EUR_AF=0.0596;SAS_AF=0.1585;AA=c|||;VT=SNP
6	29805149	rs2523786	T	C	100	PASS	AC=2307;AF=0.460663;AN=5008;NS=2504;DP=19410;EAS_AF=0.506;AMR_AF=0.4179;AFR_AF=0.5439;EUR_AF=0.2913;SAS_AF=0.5061;AA=N|||;VT=SNP
6	29805166	rs2394179	C	T	100	PASS	AC=2307;AF=0.460663;AN=5008;NS=2504;DP=19420;EAS_AF=0.506;AMR_AF=0.4179;AFR_AF=0.5439;EUR_AF=0.2913;SAS_AF=0.5061;AA=t|||;VT=SNP
6	29805199	rs2394180	T	C	100	PASS	AC=1299;AF=0.259385;AN=5008;NS=2504;DP=20460;EAS_AF=0.2887;AMR_AF=0.2608;AFR_AF=0.3548;EUR_AF=0.1262;SAS_AF=0.2362;AA=t|||;VT=SNP
6	29805276	rs57753710	T	A	100	PASS	AC=451;AF=0.0900559;AN=5008;NS=2504;DP=23376;EAS_AF=0.2054;AMR_AF=0.0403;AFR_AF=0.0008;EUR_AF=0.0596;SAS_AF=0.1585;AA=t|||;VT=SNP
6	29805346	rs114474877	T	C	100	PASS	AC=76;AF=0.0151757;AN=5008;NS=2504;DP=22762;EAS_AF=0.006;AMR_AF=0.0447;AFR_AF=0.0045;EUR_AF=0.0149;SAS_AF=0.0184;AA=t|||;VT=SNP
6	29805456	rs2394181	A	G	100	PASS	AC=2307;AF=0.460663;AN=5008;NS=2504;DP=21024;EAS_AF=0.506;AMR_AF=0.4179;AFR_AF=0.5439;EUR_AF=0.2913;SAS_AF=0.5061;AA=N|||;VT=SNP
6	29805464	rs2253955	G	A	100	PASS	AC=2308;AF=0.460863;AN=5008;NS=2504;DP=20854;EAS_AF=0.506;AMR_AF=0.4179;AFR_AF=0.5446;EUR_AF=0.2913;SAS_AF=0.5061;AA=a|||;VT=SNP
6	29805471	rs55936040	T	C	100	PASS	AC=451;AF=0.0900559;AN=5008;NS=2504;DP=20603;EAS_AF=0.2054;AMR_AF=0.0403;AFR_AF=0.0008;EUR_AF=0.0596;SAS_AF=0.1585;AA=t|||;VT=SNP
6	29805480	rs2523783	A	T	100	PASS	AC=550;AF=0.109824;AN=5008;NS=2504;DP=20265;EAS_AF=0.0109;AMR_AF=0.1153;AFR_AF=0.1876;EUR_AF=0.1014;SAS_AF=0.1115;AA=a|||;VT=SNP
6	29805551	rs2394182	A	G	100	PASS	AC=2308;AF=0.460863;AN=5008;NS=2504;DP=20119;EAS_AF=0.506;AMR_AF=0.4179;AFR_AF=0.5439;EUR_AF=0.2922;SAS_AF=0.5061;AA=N|||;VT=SNP
6	29805698	rs2517888	G	T	100	PASS	AC=550;AF=0.109824;AN=5008;NS=2504;DP=21453;EAS_AF=0.0109;AMR_AF=0.1153;AFR_AF=0.1876;EUR_AF=0.1014;SAS_AF=0.1115;AA=g|||;VT=SNP
6	29805741	rs2735015	T	A	100	PASS	AC=2311;AF=0.461462;AN=5008;NS=2504;DP=20223;EAS_AF=0.506;AMR_AF=0.4179;AFR_AF=0.5439;EUR_AF=0.2913;SAS_AF=0.5102;AA=N|||;VT=SNP
6	29805809	rs2735014	C	A	100	PASS	AC=1856;AF=0.370607;AN=5008;NS=2504;DP=19542;EAS_AF=0.3006;AMR_AF=0.3775;AFR_AF=0.5431;EUR_AF=0.2316;SAS_AF=0.3476;AA=c|||;VT=SNP
6	29805858	rs7755063	A	T	100	PASS	AC=1299;AF=0.259385;AN=5008;NS=2504;DP=19541;EAS_AF=0.2887;AMR_AF=0.2608;AFR_AF=0.3548;EUR_AF=0.1262;SAS_AF=0.2362;AA=a|||;VT=SNP
6	29805922	rs2253981	G	A	100	PASS	AC=2307;AF=0.460663;AN=5008;NS=2504;DP=20450;EAS_AF=0.506;AMR_AF=0.4179;AFR_AF=0.5439;EUR_AF=0.2913;SAS_AF=0.5061;AA=a|||;VT=SNP
6	29806033	rs7755504	C	G	100	PASS	AC=477;AF=0.0952476;AN=5008;NS=2504;DP=20656;EAS_AF=0.0853;AMR_AF=0.0951;AFR_AF=0.1687;EUR_AF=0.0318;SAS_AF=0.0716;AA=c|||;VT=SNP
6	29806062	rs2254071	T	C	100	PASS	AC=2308;AF=0.460863;AN=5008;NS=2504;DP=20255;EAS_AF=0.506;AMR_AF=0.4179;AFR_AF=0.5446;EUR_AF=0.2913;SAS_AF=0.5061;AA=N|||;VT=SNP
6	29806107	rs1233324	T	C	100	PASS	AC=4644;AF=0.927316;AN=5008;NS=2504;DP=20056;EAS_AF=0.9841;AMR_AF=0.9078;AFR_AF=0.9402;EUR_AF=0.8479;SAS_AF=0.9468;AA=N|||;VT=SNP
6	29806122	rs34918044	C	T	100	PASS	AC=539;AF=0.107628;AN=5008;NS=2504;DP=20498;EAS_AF=0.2034;AMR_AF=0.1354;AFR_AF=0.0083;EUR_AF=0.0726;SAS_AF=0.1595;AA=c|||;VT=SNP
6	29806194	rs2254077	T	C	100	PASS	AC=2307;AF=0.460663;AN=5008;NS=2504;DP=19653;EAS_AF=0.506;AMR_AF=0.4179;AFR_AF=0.5439;EUR_AF=0.2913;SAS_AF=0.5061;AA=N|||;VT=SNP
6	29806274	rs2523781	C	T	100	PASS	AC=550;AF=0.109824;AN=5008;NS=2504;DP=20479;EAS_AF=0.0109;AMR_AF=0.1153;AFR_AF=0.1876;EUR_AF=0.1014;SAS_AF=0.1115;AA=c|||;VT=SNP
6	29806331	rs2523780	A	G	100	PASS	AC=2307;AF=0.460663;AN=5008;NS=2504;DP=21414;EAS_AF=0.506;AMR_AF=0.4179;AFR_AF=0.5439;EUR_AF=0.2913;SAS_AF=0.5061;AA=a|||;VT=SNP
6	29806341	rs9258525	T	C	100	PASS	AC=218;AF=0.0435304;AN=5008;NS=2504;DP=21347;EAS_AF=0.0397;AMR_AF=0.0231;AFR_AF=0.0461;EUR_AF=0.0477;SAS_AF=0.0542;AA=t|||;VT=SNP
6	29806383	rs2735013	A	C	100	PASS	AC=430;AF=0.0858626;AN=5008;NS=2504;DP=20987;EAS_AF=0.006;AMR_AF=0.0965;AFR_AF=0.1732;EUR_AF=0.0596;SAS_AF=0.0695;AA=a|||;VT=SNP
6	29806557	rs78302703	A	G	100	PASS	AC=477;AF=0.0952476;AN=5008;NS=2504;DP=18177;EAS_AF=0.0853;AMR_AF=0.0951;AFR_AF=0.1687;EUR_AF=0.0318;SAS_AF=0.0716;AA=a|||;VT=SNP
6	29806622	rs2523779	C	T	100	PASS	AC=557;AF=0.111222;AN=5008;NS=2504;DP=17961;EAS_AF=0.0119;AMR_AF=0.1167;AFR_AF=0.1884;EUR_AF=0.1054;SAS_AF=0.1115;AA=c|||;VT=SNP
6	29806741	rs73404487	A	G	100	PASS	AC=142;AF=0.0283546;AN=5008;NS=2504;DP=18483;EAS_AF=0.0149;AMR_AF=0.013;AFR_AF=0.0741;EUR_AF=0.0119;SAS_AF=0.0082;AA=a|||;VT=SNP
6	29806901	rs407238	C	G	100	PASS	AC=3704;AF=0.739617;AN=5008;NS=2504;DP=18856;EAS_AF=0.873;AMR_AF=0.7478;AFR_AF=0.7595;EUR_AF=0.6521;SAS_AF=0.6595;AA=g|||;VT=SNP
6	29806981	rs76723605	T	A	100	PASS	AC=740;AF=0.147764;AN=5008;NS=2504;DP=18288;EAS_AF=0.2034;AMR_AF=0.1657;AFR_AF=0.1241;EUR_AF=0.0944;SAS_AF=0.1646;AA=t|||;VT=SNP
6	29807006	rs2735011	T	C	100	PASS	AC=1890;AF=0.377396;AN=5008;NS=2504;DP=18461;EAS_AF=0.3006;AMR_AF=0.3818;AFR_AF=0.5658;EUR_AF=0.2326;SAS_AF=0.3476;AA=t|||;VT=SNP
6	29807077	rs58571887	C	A	100	PASS	AC=452;AF=0.0902556;AN=5008;NS=2504;DP=17931;EAS_AF=0.2054;AMR_AF=0.0403;AFR_AF=0.0015;EUR_AF=0.0596;SAS_AF=0.1585;AA=c|||;VT=SNP
6	29807132	rs2735010	G	A	100	PASS	AC=640;AF=0.127796;AN=5008;NS=2504;DP=16207;EAS_AF=0.0119;AMR_AF=0.1167;AFR_AF=0.2511;EUR_AF=0.1054;SAS_AF=0.1115;AA=a|||;VT=SNP
6	29807154	rs1233322	G	C	100	PASS	AC=139;AF=0.0277556;AN=5008;NS=2504;DP=16196;EAS_AF=0.0179;AMR_AF=0.0576;AFR_AF=0.025;EUR_AF=0.0388;SAS_AF=0.0092;AA=g|||;VT=SNP
6	29807269	rs1233321	A	G	100	PASS	AC=139;AF=0.0277556;AN=5008;NS=2504;DP=17790;EAS_AF=0.0179;AMR_AF=0.0576;AFR_AF=0.025;EUR_AF=0.0388;SAS_AF=0.0092;AA=a|||;VT=SNP
6	29807393	rs2517887	G	C	100	PASS	AC=1856;AF=0.370607;AN=5008;NS=2504;DP=20040;EAS_AF=0.3006;AMR_AF=0.3775;AFR_AF=0.5431;EUR_AF=0.2316;SAS_AF=0.3476;AA=g|||;VT=SNP
6	29807588	rs72842172	G	A	100	PASS	AC=739;AF=0.147564;AN=5008;NS=2504;DP=15535;EAS_AF=0.2034;AMR_AF=0.1657;AFR_AF=0.1233;EUR_AF=0.0944;SAS_AF=0.1646;AA=g|||;VT=SNP
6	29807591	rs55918403	A	G	100	PASS	AC=451;AF=0.0900559;AN=5008;NS=2504;DP=15473;EAS_AF=0.2054;AMR_AF=0.0403;AFR_AF=0.0008;EUR_AF=0.0596;SAS_AF=0.1585;AA=a|||;VT=SNP
6	29807626	rs56061797	C	A	100	PASS	AC=451;AF=0.0900559;AN=5008;NS=2504;DP=14509;EAS_AF=0.2054;AMR_AF=0.0403;AFR_AF=0.0008;EUR_AF=0.0596;SAS_AF=0.1585;AA=c|||;VT=SNP
6	29807685	rs2517886	G	T	100	PASS	AC=1857;AF=0.370807;AN=5008;NS=2504;DP=15016;EAS_AF=0.3006;AMR_AF=0.3775;AFR_AF=0.5431;EUR_AF=0.2316;SAS_AF=0.3487;AA=g|||;VT=SNP
6	29807690	rs80123563	C	T	100	PASS	AC=1299;AF=0.259385;AN=5008;NS=2504;DP=15186;EAS_AF=0.2887;AMR_AF=0.2608;AFR_AF=0.3548;EUR_AF=0.1262;SAS_AF=0.2362;AA=c|||;VT=SNP
6	29807775	rs55665721	A	C	100	PASS	AC=451;AF=0.0900559;AN=5008;NS=2504;DP=16652;EAS_AF=0.2054;AMR_AF=0.0403;AFR_AF=0.0008;EUR_AF=0.0596;SAS_AF=0.1585;AA=N|||;VT=SNP
6	29807853	rs2735009	G	A	100	PASS	AC=1857;AF=0.370807;AN=5008;NS=2504;DP=16369;EAS_AF=0.3006;AMR_AF=0.3775;AFR_AF=0.5431;EUR_AF=0.2316;SAS_AF=0.3487;AA=g|||;VT=SNP
6	29807860	rs2523778	T	C	100	PASS	AC=2310;AF=0.461262;AN=5008;NS=2504;DP=16371;EAS_AF=0.5069;AMR_AF=0.4179;AFR_AF=0.5446;EUR_AF=0.2913;SAS_AF=0.5072;AA=N|||;VT=SNP
6	29807923	rs2743937	T	C	100	PASS	AC=1856;AF=0.370607;AN=5008;NS=2504;DP=15112;EAS_AF=0.3006;AMR_AF=0.3775;AFR_AF=0.5431;EUR_AF=0.2316;SAS_AF=0.3476;AA=t|||;VT=SNP
6	29808004	rs2517884	G	C	100	PASS	AC=558;AF=0.111422;AN=5008;NS=2504;DP=15018;EAS_AF=0.0119;AMR_AF=0.1167;AFR_AF=0.1884;EUR_AF=0.1064;SAS_AF=0.1115;AA=g|||;VT=SNP
6	29808013	rs2735008	G	A	100	PASS	AC=1855;AF=0.370407;AN=5008;NS=2504;DP=15391;EAS_AF=0.2996;AMR_AF=0.3775;AFR_AF=0.5431;EUR_AF=0.2316;SAS_AF=0.3476;AA=g|||;VT=SNP
6	29808032	rs1233320	C	G	100	PASS	AC=139;AF=0.0277556;AN=5008;NS=2504;DP=16147;EAS_AF=0.0179;AMR_AF=0.0576;AFR_AF=0.025;EUR_AF=0.0388;SAS_AF=0.0092;AA=c|||;VT=SNP
6	29808199	rs2735007	G	A	100	PASS	AC=1857;AF=0.370807;AN=5008;NS=2504;DP=12376;EAS_AF=0.3006;AMR_AF=0.3775;AFR_AF=0.5431;EUR_AF=0.2326;SAS_AF=0.3476;AA=g|||;VT=SNP
6	29808244	rs12662231	G	C	100	PASS	AC=1299;AF=0.259385;AN=5008;NS=2504;DP=11966;EAS_AF=0.2887;AMR_AF=0.2608;AFR_AF=0.3548;EUR_AF=0.1262;SAS_AF=0.2362;AA=g|||;VT=SNP
6	29808253	rs2735006	A	T	100	PASS	AC=1857;AF=0.370807;AN=5008;NS=2504;DP=11768;EAS_AF=0.3006;AMR_AF=0.3775;AFR_AF=0.5431;EUR_AF=0.2326;SAS_AF=0.3476;AA=a|||;VT=SNP
6	29808464	rs2735005	G	A	100	PASS	AC=2307;AF=0.460663;AN=5008;NS=2504;DP=12082;EAS_AF=0.506;AMR_AF=0.4179;AFR_AF=0.5439;EUR_AF=0.2913;SAS_AF=0.5061;AA=a|||;VT=SNP
6	29808634	rs2735003	T	G	100	PASS	AC=1859;AF=0.371206;AN=5008;NS=2504;DP=13993;EAS_AF=0.3016;AMR_AF=0.3775;AFR_AF=0.5439;EUR_AF=0.2316;SAS_AF=0.3487;AA=N|||;VT=SNP
6	29808718	rs2735002	A	G	100	PASS	AC=2311;AF=0.461462;AN=5008;NS=2504;DP=13152;EAS_AF=0.506;AMR_AF=0.4179;AFR_AF=0.5454;EUR_AF=0.2922;SAS_AF=0.5072;AA=N|||;VT=SNP
6	29808729	rs2735001	A	G	100	PASS	AC=561;AF=0.112021;AN=5008;NS=2504;DP=13078;EAS_AF=0.0119;AMR_AF=0.1167;AFR_AF=0.1899;EUR_AF=0.1064;SAS_AF=0.1125;AA=a|||;VT=SNP
6	29808769	rs1611132	C	T	100	PASS	AC=90;AF=0.0179712;AN=5008;NS=2504;DP=13304;EAS_AF=0;AMR_AF=0.0504;AFR_AF=0.0144;EUR_AF=0.0358;SAS_AF=0;AA=c|||;VT=SNP
6	29808775	rs2735000	T	C	100	PASS	AC=1857;AF=0.370807;AN=5008;NS=2504;DP=13408;EAS_AF=0.3006;AMR_AF=0.3775;AFR_AF=0.5431;EUR_AF=0.2326;SAS_AF=0.3476;AA=t|||;VT=SNP
6	29808814	rs79287057	C	T	100	PASS	AC=539;AF=0.107628;AN=5008;NS=2504;DP=14507;EAS_AF=0.2034;AMR_AF=0.1354;AFR_AF=0.0083;EUR_AF=0.0726;SAS_AF=0.1595;AA=c|||;VT=SNP
6	29808861	rs9258537	G	A	100	PASS	AC=1856;AF=0.370607;AN=5008;NS=2504;DP=15714;EAS_AF=0.3006;AMR_AF=0.3775;AFR_AF=0.5431;EUR_AF=0.2316;SAS_AF=0.3476;AA=g|||;VT=SNP
6	29808877	rs9258538	C	T	100	PASS	AC=1853;AF=0.370008;AN=5008;NS=2504;DP=15996;EAS_AF=0.3006;AMR_AF=0.3761;AFR_AF=0.5431;EUR_AF=0.2306;SAS_AF=0.3466;AA=c|||;VT=SNP
6	29808904	rs9258539	A	G	100	PASS	AC=557;AF=0.111222;AN=5008;NS=2504;DP=17226;EAS_AF=0.0119;AMR_AF=0.1167;AFR_AF=0.1884;EUR_AF=0.1054;SAS_AF=0.1115;AA=a|||;VT=SNP
6	29808917	rs2734999	C	T	100	PASS	AC=557;AF=0.111222;AN=5008;NS=2504;DP=18232;EAS_AF=0.0119;AMR_AF=0.1167;AFR_AF=0.1884;EUR_AF=0.1054;SAS_AF=0.1115;AA=c|||;VT=SNP
6	29808951	rs2734998	C	G	100	PASS	AC=1856;AF=0.370607;AN=5008;NS=2504;DP=20331;EAS_AF=0.3006;AMR_AF=0.3775;AFR_AF=0.5431;EUR_AF=0.2316;SAS_AF=0.3476;AA=c|||;VT=SNP
6	29808988	rs59641053	A	G	100	PASS	AC=1299;AF=0.259385;AN=5008;NS=2504;DP=20416;EAS_AF=0.2887;AMR_AF=0.2608;AFR_AF=0.3548;EUR_AF=0.1262;SAS_AF=0.2362;AA=a|||;VT=SNP
6	29809009	rs61569152	A	C	100	PASS	AC=1300;AF=0.259585;AN=5008;NS=2504;DP=19938;EAS_AF=0.2897;AMR_AF=0.2608;AFR_AF=0.3548;EUR_AF=0.1262;SAS_AF=0.2362;AA=a|||;VT=SNP
6	29809087	rs2523777	C	T	100	PASS	AC=1857;AF=0.370807;AN=5008;NS=2504;DP=19659;EAS_AF=0.3006;AMR_AF=0.3775;AFR_AF=0.5439;EUR_AF=0.2316;SAS_AF=0.3476;AA=c|||;VT=SNP
6	29809194	rs2523776	T	G	100	PASS	AC=557;AF=0.111222;AN=5008;NS=2504;DP=18962;EAS_AF=0.0119;AMR_AF=0.1167;AFR_AF=0.1884;EUR_AF=0.1054;SAS_AF=0.1115;AA=t|||;VT=SNP
6	29809382	rs1611133	C	T	100	PASS	AC=832;AF=0.166134;AN=5008;NS=2504;DP=21828;EAS_AF=0.1032;AMR_AF=0.1527;AFR_AF=0.1467;EUR_AF=0.1958;SAS_AF=0.2362;AA=c|||;VT=SNP
6	29809383	rs56166031	G	A	100	PASS	AC=741;AF=0.147963;AN=5008;NS=2504;DP=21715;EAS_AF=0.2034;AMR_AF=0.1657;AFR_AF=0.1248;EUR_AF=0.0944;SAS_AF=0.1646;AA=a|||;VT=SNP
6	29809477	rs55966126	C	T	100	PASS	AC=142;AF=0.0283546;AN=5008;NS=2504;DP=18865;EAS_AF=0.0149;AMR_AF=0.013;AFR_AF=0.0741;EUR_AF=0.0119;SAS_AF=0.0082;AA=c|||;VT=SNP
6	29809508	rs4314521	C	T	100	PASS	AC=451;AF=0.0900559;AN=5008;NS=2504;DP=18752;EAS_AF=0.2054;AMR_AF=0.0403;AFR_AF=0.0008;EUR_AF=0.0596;SAS_AF=0.1585;AA=c|||;VT=SNP
6	29809578	rs2523774	C	T	100	PASS	AC=1856;AF=0.370607;AN=5008;NS=2504;DP=20178;EAS_AF=0.3006;AMR_AF=0.3775;AFR_AF=0.5431;EUR_AF=0.2316;SAS_AF=0.3476;AA=c|||;VT=SNP
6	29809579	rs3900927	G	T	100	PASS	AC=451;AF=0.0900559;AN=5008;NS=2504;DP=20207;EAS_AF=0.2054;AMR_AF=0.0403;AFR_AF=0.0008;EUR_AF=0.0596;SAS_AF=0.1585;AA=g|||;VT=SNP
6	29809645	rs2734997	G	A	100	PASS	AC=2307;AF=0.460663;AN=5008;NS=2504;DP=19990;EAS_AF=0.506;AMR_AF=0.4179;AFR_AF=0.5439;EUR_AF=0.2913;SAS_AF=0.5061;AA=a|||;VT=SNP
6	29809647	rs6457066	C	A	100	PASS	AC=1299;AF=0.259385;AN=5008;NS=2504;DP=20002;EAS_AF=0.2887;AMR_AF=0.2608;AFR_AF=0.3548;EUR_AF=0.1262;SAS_AF=0.2362;AA=c|||;VT=SNP
6	29809860	rs1476570	G	A	100	PASS	AC=1996;AF=0.398562;AN=5008;NS=2504;DP=17784;EAS_AF=0.3185;AMR_AF=0.4352;AFR_AF=0.5688;EUR_AF=0.2704;SAS_AF=0.3569;AA=g|||;VT=SNP
6	29809956	rs3900925	C	T	100	PASS	AC=455;AF=0.0908546;AN=5008;NS=2504;DP=17736;EAS_AF=0.2054;AMR_AF=0.0418;AFR_AF=0.0008;EUR_AF=0.0616;SAS_AF=0.1595;AA=t|||;VT=SNP
6	29810113	rs2523773	C	T	100	PASS	AC=1856;AF=0.370607;AN=5008;NS=2504;DP=17919;EAS_AF=0.3006;AMR_AF=0.3775;AFR_AF=0.5431;EUR_AF=0.2316;SAS_AF=0.3476;AA=c|||;VT=SNP
6	29810288	rs2734996	T	A	100	PASS	AC=1849;AF=0.369209;AN=5008;NS=2504;DP=14964;EAS_AF=0.2996;AMR_AF=0.3761;AFR_AF=0.5424;EUR_AF=0.2276;SAS_AF=0.3476;AA=t|||;VT=SNP
6	29810290	rs115412298	A	G	100	PASS	AC=107;AF=0.0213658;AN=5008;NS=2504;DP=14891;EAS_AF=0.005;AMR_AF=0.0447;AFR_AF=0;EUR_AF=0.0199;SAS_AF=0.0521;AA=a|||;VT=SNP
6	29810325	rs2523772	T	C	100	PASS	AC=550;AF=0.109824;AN=5008;NS=2504;DP=15229;EAS_AF=0.0109;AMR_AF=0.1153;AFR_AF=0.1876;EUR_AF=0.1014;SAS_AF=0.1115;AA=t|||;VT=SNP
6	29810447	rs56733837	A	G	100	PASS	AC=449;AF=0.0896565;AN=5008;NS=2504;DP=14100;EAS_AF=0.2034;AMR_AF=0.0403;AFR_AF=0.0008;EUR_AF=0.0596;SAS_AF=0.1585;AA=a|||;VT=SNP
6	29810467	rs58414786	C	G	100	PASS	AC=451;AF=0.0900559;AN=5008;NS=2504;DP=14340;EAS_AF=0.2044;AMR_AF=0.0418;AFR_AF=0.0008;EUR_AF=0.0596;SAS_AF=0.1585;AA=c|||;VT=SNP
6	29810496	rs58452318	C	T	100	PASS	AC=449;AF=0.0896565;AN=5008;NS=2504;DP=15632;EAS_AF=0.2034;AMR_AF=0.0403;AFR_AF=0.0008;EUR_AF=0.0596;SAS_AF=0.1585;AA=c|||;VT=SNP
6	29810520	rs1611134	T	C	100	PASS	AC=86;AF=0.0171725;AN=5008;NS=2504;DP=15794;EAS_AF=0;AMR_AF=0.0504;AFR_AF=0.0121;EUR_AF=0.0348;SAS_AF=0;AA=t|||;VT=SNP
6	29810543	rs4607472	A	G	100	PASS	AC=739;AF=0.147564;AN=5008;NS=2504;DP=16081;EAS_AF=0.2034;AMR_AF=0.1657;AFR_AF=0.1233;EUR_AF=0.0944;SAS_AF=0.1646;AA=a|||;VT=SNP
6	29810712	rs2523771	C	G	100	PASS	AC=550;AF=0.109824;AN=5008;NS=2504;DP=16894;EAS_AF=0.0109;AMR_AF=0.1153;AFR_AF=0.1876;EUR_AF=0.1014;SAS_AF=0.1115;AA=c|||;VT=SNP
6	29810740	rs1611135	T	C	100	PASS	AC=90;AF=0.0179712;AN=5008;NS=2504;DP=17387;EAS_AF=0;AMR_AF=0.0504;AFR_AF=0.0144;EUR_AF=0.0358;SAS_AF=0;AA=t|||;VT=SNP
6	29810851	rs60167059	C	T	100	PASS	AC=451;AF=0.0900559;AN=5008;NS=2504;DP=18654;EAS_AF=0.2054;AMR_AF=0.0403;AFR_AF=0.0008;EUR_AF=0.0596;SAS_AF=0.1585;AA=c|||;VT=SNP
6	29810877	rs62392488	C	T	100	PASS	AC=452;AF=0.0902556;AN=5008;NS=2504;DP=19754;EAS_AF=0.2054;AMR_AF=0.0403;AFR_AF=0.0008;EUR_AF=0.0596;SAS_AF=0.1595;AA=c|||;VT=SNP
6	29810945	rs2734995	G	A	100	PASS	AC=998;AF=0.199281;AN=5008;NS=2504;DP=19372;EAS_AF=0.0962;AMR_AF=0.2061;AFR_AF=0.3374;EUR_AF=0.1332;SAS_AF=0.182;AA=g|||;VT=SNP
6	29811022	rs2523769	A	C	100	PASS	AC=2307;AF=0.460663;AN=5008;NS=2504;DP=19474;EAS_AF=0.506;AMR_AF=0.4179;AFR_AF=0.5439;EUR_AF=0.2913;SAS_AF=0.5061;AA=N|||;VT=SNP
6	29811074	rs56164731	G	T	100	PASS	AC=1273;AF=0.254193;AN=5008;NS=2504;DP=17483;EAS_AF=0.4087;AMR_AF=0.2061;AFR_AF=0.1868;EUR_AF=0.1541;SAS_AF=0.3231;AA=t|||;VT=SNP
6	29811125	rs58530170	G	A	100	PASS	AC=1273;AF=0.254193;AN=5008;NS=2504;DP=17932;EAS_AF=0.4087;AMR_AF=0.2061;AFR_AF=0.1868;EUR_AF=0.1541;SAS_AF=0.3231;AA=a|||;VT=SNP
6	29811131	rs1611136	G	A	100	PASS	AC=911;AF=0.181909;AN=5008;NS=2504;DP=17995;EAS_AF=0.1111;AMR_AF=0.1571;AFR_AF=0.1611;EUR_AF=0.1958;SAS_AF=0.2863;AA=g|||;VT=SNP
6	29811215	rs55944615	T	A	100	PASS	AC=822;AF=0.164137;AN=5008;NS=2504;DP=17035;EAS_AF=0.2034;AMR_AF=0.1657;AFR_AF=0.1861;EUR_AF=0.0944;SAS_AF=0.1646;AA=t|||;VT=SNP
6	29811237	rs2844827	T	C	100	PASS	AC=1830;AF=0.365415;AN=5008;NS=2504;DP=16809;EAS_AF=0.4206;AMR_AF=0.3228;AFR_AF=0.3752;EUR_AF=0.2594;SAS_AF=0.4346;AA=N|||;VT=SNP
6	29811383	rs57149040	T	C	100	PASS	AC=822;AF=0.164137;AN=5008;NS=2504;DP=19967;EAS_AF=0.2034;AMR_AF=0.1657;AFR_AF=0.1861;EUR_AF=0.0944;SAS_AF=0.1646;AA=t|||;VT=SNP
6	29811520	rs60071380	C	T	100	PASS	AC=822;AF=0.164137;AN=5008;NS=2504;DP=18418;EAS_AF=0.2034;AMR_AF=0.1657;AFR_AF=0.1861;EUR_AF=0.0944;SAS_AF=0.1646;AA=c|||;VT=SNP
6	29811624	rs114971318	C	T	100	PASS	AC=29;AF=0.00579073;AN=5008;NS=2504;DP=22348;EAS_AF=0;AMR_AF=0.0072;AFR_AF=0;EUR_AF=0.0189;SAS_AF=0.0051;AA=c|||;VT=SNP
6	29811709	rs16896081	C	T	100	PASS	AC=450;AF=0.0898562;AN=5008;NS=2504;DP=20561;EAS_AF=0.2034;AMR_AF=0.0403;AFR_AF=0.0008;EUR_AF=0.0606;SAS_AF=0.1585;AA=c|||;VT=SNP
6	29811750	rs4084097	T	C	100	PASS	AC=451;AF=0.0900559;AN=5008;NS=2504;DP=21033;EAS_AF=0.2054;AMR_AF=0.0403;AFR_AF=0.0008;EUR_AF=0.0596;SAS_AF=0.1585;AA=t|||;VT=SNP
6	29811767	rs79579812	C	T	100	PASS	AC=477;AF=0.0952476;AN=5008;NS=2504;DP=21198;EAS_AF=0.0853;AMR_AF=0.0951;AFR_AF=0.1687;EUR_AF=0.0318;SAS_AF=0.0716;AA=c|||;VT=SNP
6	29811819	rs116773407	A	G	100	PASS	AC=451;AF=0.0900559;AN=5008;NS=2504;DP=20029;EAS_AF=0.2054;AMR_AF=0.0403;AFR_AF=0.0008;EUR_AF=0.0596;SAS_AF=0.1585;AA=a|||;VT=SNP
6	29811868	rs4084096	G	T	100	PASS	AC=1273;AF=0.254193;AN=5008;NS=2504;DP=18811;EAS_AF=0.4087;AMR_AF=0.2061;AFR_AF=0.1868;EUR_AF=0.1541;SAS_AF=0.3231;AA=t|||;VT=SNP
6	29811876	rs9258550	A	G	100	PASS	AC=571;AF=0.114018;AN=5008;NS=2504;DP=18814;EAS_AF=0.2103;AMR_AF=0.0591;AFR_AF=0.0151;EUR_AF=0.1014;SAS_AF=0.2004;AA=a|||;VT=SNP
6	29812030	rs2734994	C	T	100	PASS	AC=554;AF=0.110623;AN=5008;NS=2504;DP=16227;EAS_AF=0.0139;AMR_AF=0.1153;AFR_AF=0.1884;EUR_AF=0.1014;SAS_AF=0.1115;AA=c|||;VT=SNP
6	29812119	rs2734993	C	A	100	PASS	AC=551;AF=0.110024;AN=5008;NS=2504;DP=14853;EAS_AF=0.0109;AMR_AF=0.1167;AFR_AF=0.1876;EUR_AF=0.1014;SAS_AF=0.1115;AA=c|||;VT=SNP
6	29812130	rs35161773	G	A	100	PASS	AC=1274;AF=0.254393;AN=5008;NS=2504;DP=15302;EAS_AF=0.4107;AMR_AF=0.2046;AFR_AF=0.1861;EUR_AF=0.1551;SAS_AF=0.3231;AA=a|||;VT=SNP
6	29812156	rs2734992	C	T	100	PASS	AC=550;AF=0.109824;AN=5008;NS=2504;DP=15170;EAS_AF=0.0109;AMR_AF=0.1153;AFR_AF=0.1876;EUR_AF=0.1014;SAS_AF=0.1115;AA=c|||;VT=SNP
6	29812171	rs74364713	G	A	100	PASS	AC=822;AF=0.164137;AN=5008;NS=2504;DP=14595;EAS_AF=0.2044;AMR_AF=0.1657;AFR_AF=0.1853;EUR_AF=0.0944;SAS_AF=0.1646;AA=g|||;VT=SNP
6	29812197	rs35826581	A	G	100	PASS	AC=1275;AF=0.254593;AN=5008;NS=2504;DP=15521;EAS_AF=0.4097;AMR_AF=0.2061;AFR_AF=0.1876;EUR_AF=0.1541;SAS_AF=0.3231;AA=N|||;VT=SNP
6	29812241	rs34532525	A	G	100	PASS	AC=1274;AF=0.254393;AN=5008;NS=2504;DP=16182;EAS_AF=0.4097;AMR_AF=0.2061;AFR_AF=0.1868;EUR_AF=0.1541;SAS_AF=0.3231;AA=N|||;VT=SNP
6	29812255	rs36027729	G	A	100	PASS	AC=451;AF=0.0900559;AN=5008;NS=2504;DP=16723;EAS_AF=0.2054;AMR_AF=0.0403;AFR_AF=0.0008;EUR_AF=0.0596;SAS_AF=0.1585;AA=g|||;VT=SNP
6	29812278	rs35787407	C	A	100	PASS	AC=1274;AF=0.254393;AN=5008;NS=2504;DP=17290;EAS_AF=0.4097;AMR_AF=0.2061;AFR_AF=0.1868;EUR_AF=0.1541;SAS_AF=0.3231;AA=a|||;VT=SNP
6	29812404	rs5013310	C	T	100	PASS	AC=1273;AF=0.254193;AN=5008;NS=2504;DP=18282;EAS_AF=0.4087;AMR_AF=0.2061;AFR_AF=0.1868;EUR_AF=0.1541;SAS_AF=0.3231;AA=t|||;VT=SNP
6	29812442	rs5013309	C	T	100	PASS	AC=1272;AF=0.253994;AN=5008;NS=2504;DP=18910;EAS_AF=0.4077;AMR_AF=0.2061;AFR_AF=0.1868;EUR_AF=0.1541;SAS_AF=0.3231;AA=c|||;VT=SNP
6	29812445	rs5013308	T	C	100	PASS	AC=449;AF=0.0896565;AN=5008;NS=2504;DP=18952;EAS_AF=0.2034;AMR_AF=0.0403;AFR_AF=0.0008;EUR_AF=0.0596;SAS_AF=0.1585;AA=t|||;VT=SNP
6	29812454	rs2734991	C	T	100	PASS	AC=550;AF=0.109824;AN=5008;NS=2504;DP=18795;EAS_AF=0.0109;AMR_AF=0.1153;AFR_AF=0.1876;EUR_AF=0.1014;SAS_AF=0.1115;AA=c|||;VT=SNP
6	29812505	rs2734990	A	T	100	PASS	AC=1830;AF=0.365415;AN=5008;NS=2504;DP=17547;EAS_AF=0.4206;AMR_AF=0.3228;AFR_AF=0.3752;EUR_AF=0.2594;SAS_AF=0.4346;AA=t|||;VT=SNP
6	29812559	rs9258554	T	C	100	PASS	AC=26;AF=0.00519169;AN=5008;NS=2504;DP=17184;EAS_AF=0;AMR_AF=0.0101;AFR_AF=0;EUR_AF=0.0189;SAS_AF=0;AA=t|||;VT=SNP
6	29812564	rs72843666	C	T	100	PASS	AC=1274;AF=0.254393;AN=5008;NS=2504;DP=17134;EAS_AF=0.4087;AMR_AF=0.2061;AFR_AF=0.1876;EUR_AF=0.1541;SAS_AF=0.3231;AA=t|||;VT=SNP
6	29812578	rs3094644	C	A	100	PASS	AC=4644;AF=0.927316;AN=5008;NS=2504;DP=17165;EAS_AF=0.9841;AMR_AF=0.9078;AFR_AF=0.9402;EUR_AF=0.8479;SAS_AF=0.9468;AA=a|||;VT=SNP
6	29812643	rs2734989	G	A	100	PASS	AC=1008;AF=0.201278;AN=5008;NS=2504;DP=17810;EAS_AF=0.2173;AMR_AF=0.1571;AFR_AF=0.1891;EUR_AF=0.165;SAS_AF=0.2699;AA=a|||;VT=SNP
6	29812727	rs72843667	C	T	100	PASS	AC=1272;AF=0.253994;AN=5008;NS=2504;DP=18428;EAS_AF=0.4077;AMR_AF=0.2061;AFR_AF=0.1868;EUR_AF=0.1541;SAS_AF=0.3231;AA=t|||;VT=SNP
6	29812750	rs2523768	A	C	100	PASS	AC=1831;AF=0.365615;AN=5008;NS=2504;DP=18584;EAS_AF=0.4206;AMR_AF=0.3228;AFR_AF=0.3759;EUR_AF=0.2594;SAS_AF=0.4346;AA=N|||;VT=SNP
6	29812769	rs72843668	T	C	100	PASS	AC=1273;AF=0.254193;AN=5008;NS=2504;DP=19141;EAS_AF=0.4087;AMR_AF=0.2061;AFR_AF=0.1868;EUR_AF=0.1541;SAS_AF=0.3231;AA=N|||;VT=SNP
6	29812807	rs2523767	A	G	100	PASS	AC=1832;AF=0.365815;AN=5008;NS=2504;DP=18738;EAS_AF=0.4206;AMR_AF=0.3228;AFR_AF=0.3744;EUR_AF=0.2594;SAS_AF=0.4376;AA=N|||;VT=SNP
6	29812834	rs2523766	A	G	100	PASS	AC=549;AF=0.109625;AN=5008;NS=2504;DP=18313;EAS_AF=0.0109;AMR_AF=0.1153;AFR_AF=0.1876;EUR_AF=0.1014;SAS_AF=0.1104;AA=a|||;VT=SNP
6	29812880	rs72843669	G	A	100	PASS	AC=822;AF=0.164137;AN=5008;NS=2504;DP=17063;EAS_AF=0.2034;AMR_AF=0.1657;AFR_AF=0.1861;EUR_AF=0.0944;SAS_AF=0.1646;AA=g|||;VT=SNP
6	29812895	rs72843670	T	C	100	PASS	AC=1282;AF=0.25599;AN=5008;NS=2504;DP=16989;EAS_AF=0.4107;AMR_AF=0.2089;AFR_AF=0.1876;EUR_AF=0.1581;SAS_AF=0.3231;AA=N|||;VT=SNP
6	29812896	rs114853934	G	A	100	PASS	AC=453;AF=0.0904553;AN=5008;NS=2504;DP=16961;EAS_AF=0.2063;AMR_AF=0.0418;AFR_AF=0.0008;EUR_AF=0.0596;SAS_AF=0.1585;AA=a|||;VT=SNP
6	29812956	rs57644190	C	G	100	PASS	AC=477;AF=0.0952476;AN=5008;NS=2504;DP=16915;EAS_AF=0.0853;AMR_AF=0.0951;AFR_AF=0.1687;EUR_AF=0.0318;SAS_AF=0.0716;AA=c|||;VT=SNP
6	29812958	rs62392493	G	A	100	PASS	AC=451;AF=0.0900559;AN=5008;NS=2504;DP=16877;EAS_AF=0.2054;AMR_AF=0.0403;AFR_AF=0.0008;EUR_AF=0.0596;SAS_AF=0.1585;AA=g|||;VT=SNP
6	29812974	rs2517879	G	A	100	PASS	AC=1828;AF=0.365016;AN=5008;NS=2504;DP=16181;EAS_AF=0.4196;AMR_AF=0.3228;AFR_AF=0.3752;EUR_AF=0.2594;SAS_AF=0.4335;AA=a|||;VT=SNP
6	29813004	rs72843672	C	T	100	PASS	AC=822;AF=0.164137;AN=5008;NS=2504;DP=16596;EAS_AF=0.2034;AMR_AF=0.1657;AFR_AF=0.1861;EUR_AF=0.0944;SAS_AF=0.1646;AA=c|||;VT=SNP
6	29813016	rs9258555	G	C	100	PASS	AC=550;AF=0.109824;AN=5008;NS=2504;DP=16743;EAS_AF=0.0109;AMR_AF=0.1153;AFR_AF=0.1868;EUR_AF=0.1014;SAS_AF=0.1125;AA=g|||;VT=SNP
6	29813055	rs73747715	T	C	100	PASS	AC=822;AF=0.164137;AN=5008;NS=2504;DP=18758;EAS_AF=0.2034;AMR_AF=0.1657;AFR_AF=0.1861;EUR_AF=0.0944;SAS_AF=0.1646;AA=t|||;VT=SNP
6	29813240	rs62392494	T	C	100	PASS	AC=1273;AF=0.254193;AN=5008;NS=2504;DP=21855;EAS_AF=0.4087;AMR_AF=0.2061;AFR_AF=0.1868;EUR_AF=0.1541;SAS_AF=0.3231;AA=N|||;VT=SNP
6	29813363	rs3132727	T	C	100	PASS	AC=4644;AF=0.927316;AN=5008;NS=2504;DP=17916;EAS_AF=0.9841;AMR_AF=0.9078;AFR_AF=0.9402;EUR_AF=0.8479;SAS_AF=0.9468;AA=N|||;VT=SNP
6	29813380	rs2517878	C	T	100	PASS	AC=939;AF=0.1875;AN=5008;NS=2504;DP=18656;EAS_AF=0.1111;AMR_AF=0.1599;AFR_AF=0.1808;EUR_AF=0.1958;SAS_AF=0.2863;AA=c|||;VT=SNP
6	29813409	rs3873257	A	T	100	PASS	AC=1830;AF=0.365415;AN=5008;NS=2504;DP=18958;EAS_AF=0.4206;AMR_AF=0.3228;AFR_AF=0.3752;EUR_AF=0.2594;SAS_AF=0.4346;AA=t|||;VT=SNP
6	29813430	rs114583127	C	T	100	PASS	AC=451;AF=0.0900559;AN=5008;NS=2504;DP=19207;EAS_AF=0.2054;AMR_AF=0.0403;AFR_AF=0.0008;EUR_AF=0.0596;SAS_AF=0.1585;AA=t|||;VT=SNP
6	29813481	rs60108193	C	T	100	PASS	AC=739;AF=0.147564;AN=5008;NS=2504;DP=18314;EAS_AF=0.2034;AMR_AF=0.1657;AFR_AF=0.1233;EUR_AF=0.0944;SAS_AF=0.1646;AA=c|||;VT=SNP
6	29813489	rs115811566	C	T	100	PASS	AC=451;AF=0.0900559;AN=5008;NS=2504;DP=18295;EAS_AF=0.2054;AMR_AF=0.0403;AFR_AF=0.0008;EUR_AF=0.0596;SAS_AF=0.1585;AA=c|||;VT=SNP
6	29813497	rs61538976	A	G	100	PASS	AC=739;AF=0.147564;AN=5008;NS=2504;DP=18614;EAS_AF=0.2034;AMR_AF=0.1657;AFR_AF=0.1233;EUR_AF=0.0944;SAS_AF=0.1646;AA=a|||;VT=SNP
6	29813528	rs3873258	G	A	100	PASS	AC=558;AF=0.111422;AN=5008;NS=2504;DP=18585;EAS_AF=0.0188;AMR_AF=0.1153;AFR_AF=0.1876;EUR_AF=0.1014;SAS_AF=0.1115;AA=a|||;VT=SNP
6	29813565	rs57595769	C	T	100	PASS	AC=451;AF=0.0900559;AN=5008;NS=2504;DP=20145;EAS_AF=0.2054;AMR_AF=0.0403;AFR_AF=0.0008;EUR_AF=0.0596;SAS_AF=0.1585;AA=c|||;VT=SNP
6	29813573	rs3873259	T	C	100	PASS	AC=1830;AF=0.365415;AN=5008;NS=2504;DP=19836;EAS_AF=0.4206;AMR_AF=0.3228;AFR_AF=0.3752;EUR_AF=0.2594;SAS_AF=0.4346;AA=t|||;VT=SNP
6	29813682	rs3873260	A	G	100	PASS	AC=1830;AF=0.365415;AN=5008;NS=2504;DP=19582;EAS_AF=0.4206;AMR_AF=0.3228;AFR_AF=0.3752;EUR_AF=0.2594;SAS_AF=0.4346;AA=N|||;VT=SNP
6	29813836	rs57581141	C	A	100	PASS	AC=452;AF=0.0902556;AN=5008;NS=2504;DP=16969;EAS_AF=0.2054;AMR_AF=0.0403;AFR_AF=0.0015;EUR_AF=0.0596;SAS_AF=0.1585;AA=c|||;VT=SNP
6	29813855	rs58918579	A	G	100	PASS	AC=451;AF=0.0900559;AN=5008;NS=2504;DP=17449;EAS_AF=0.2054;AMR_AF=0.0403;AFR_AF=0.0008;EUR_AF=0.0596;SAS_AF=0.1585;AA=a|||;VT=SNP
6	29813870	rs57803507	A	G	100	PASS	AC=451;AF=0.0900559;AN=5008;NS=2504;DP=17876;EAS_AF=0.2054;AMR_AF=0.0403;AFR_AF=0.0008;EUR_AF=0.0596;SAS_AF=0.1585;AA=a|||;VT=SNP
6	29813942	rs9258557	C	T	100	PASS	AC=550;AF=0.109824;AN=5008;NS=2504;DP=16503;EAS_AF=0.0109;AMR_AF=0.1153;AFR_AF=0.1876;EUR_AF=0.1014;SAS_AF=0.1115;AA=c|||;VT=SNP
6	29814057	rs9258558	C	G	100	PASS	AC=550;AF=0.109824;AN=5008;NS=2504;DP=17513;EAS_AF=0.0109;AMR_AF=0.1153;AFR_AF=0.1876;EUR_AF=0.1014;SAS_AF=0.1115;AA=c|||;VT=SNP
6	29814250	rs9258559	C	T	100	PASS	AC=550;AF=0.109824;AN=5008;NS=2504;DP=16256;EAS_AF=0.0109;AMR_AF=0.1153;AFR_AF=0.1876;EUR_AF=0.1014;SAS_AF=0.1115;AA=c|||;VT=SNP
6	29814340	rs6935644	A	G	100	PASS	AC=822;AF=0.164137;AN=5008;NS=2504;DP=16313;EAS_AF=0.2034;AMR_AF=0.1657;AFR_AF=0.1861;EUR_AF=0.0944;SAS_AF=0.1646;AA=a|||;VT=SNP
6	29814364	rs4081563	A	G	100	PASS	AC=451;AF=0.0900559;AN=5008;NS=2504;DP=16194;EAS_AF=0.2054;AMR_AF=0.0403;AFR_AF=0.0008;EUR_AF=0.0596;SAS_AF=0.1585;AA=a|||;VT=SNP
6	29814465	rs72843681	T	A	100	PASS	AC=822;AF=0.164137;AN=5008;NS=2504;DP=15694;EAS_AF=0.2034;AMR_AF=0.1657;AFR_AF=0.1861;EUR_AF=0.0944;SAS_AF=0.1646;AA=N|||;VT=SNP
6	29814513	rs13216671	G	C	100	PASS	AC=34;AF=0.00678914;AN=5008;NS=2504;DP=16233;EAS_AF=0;AMR_AF=0.0058;AFR_AF=0.0023;EUR_AF=0.0268;SAS_AF=0;AA=g|||;VT=SNP
6	29814553	rs3998738	A	G	100	PASS	AC=451;AF=0.0900559;AN=5008;NS=2504;DP=15896;EAS_AF=0.2054;AMR_AF=0.0403;AFR_AF=0.0008;EUR_AF=0.0596;SAS_AF=0.1585;AA=a|||;VT=SNP
6	29814589	rs72843683	T	C	100	PASS	AC=822;AF=0.164137;AN=5008;NS=2504;DP=15808;EAS_AF=0.2034;AMR_AF=0.1657;AFR_AF=0.1861;EUR_AF=0.0944;SAS_AF=0.1646;AA=N|||;VT=SNP
6	29814673	rs72843684	A	G	100	PASS	AC=822;AF=0.164137;AN=5008;NS=2504;DP=15712;EAS_AF=0.2034;AMR_AF=0.1657;AFR_AF=0.1861;EUR_AF=0.0944;SAS_AF=0.1646;AA=N|||;VT=SNP
6	29814778	rs1611750	T	G	100	PASS	AC=941;AF=0.187899;AN=5008;NS=2504;DP=16052;EAS_AF=0.1111;AMR_AF=0.1599;AFR_AF=0.1823;EUR_AF=0.1958;SAS_AF=0.2863;AA=t|||;VT=SNP
6	29814840	rs74636342	G	T	100	PASS	AC=778;AF=0.155351;AN=5008;NS=2504;DP=15660;EAS_AF=0.1925;AMR_AF=0.1599;AFR_AF=0.1762;EUR_AF=0.0885;SAS_AF=0.1544;AA=g|||;VT=SNP
6	29814986	rs115460701	C	T	100	PASS	AC=451;AF=0.0900559;AN=5008;NS=2504;DP=16264;EAS_AF=0.2054;AMR_AF=0.0403;AFR_AF=0.0008;EUR_AF=0.0596;SAS_AF=0.1585;AA=c|||;VT=SNP
6	29815571	rs3094179	A	G	100	PASS	AC=824;AF=0.164537;AN=5008;NS=2504;DP=16087;EAS_AF=0.2034;AMR_AF=0.1671;AFR_AF=0.1861;EUR_AF=0.0944;SAS_AF=0.1656;AA=N|||;VT=SNP
6	29815609	rs73747723	C	T	100	PASS	AC=199;AF=0.0397364;AN=5008;NS=2504;DP=18818;EAS_AF=0;AMR_AF=0.0288;AFR_AF=0.115;EUR_AF=0.0219;SAS_AF=0.0051;AA=c|||;VT=SNP
6	29815636	rs80097577	T	C	100	PASS	AC=822;AF=0.164137;AN=5008;NS=2504;DP=19672;EAS_AF=0.2034;AMR_AF=0.1657;AFR_AF=0.1861;EUR_AF=0.0944;SAS_AF=0.1646;AA=N|||;VT=SNP
6	29815637	rs3128912	T	C	100	PASS	AC=4644;AF=0.927316;AN=5008;NS=2504;DP=19639;EAS_AF=0.9841;AMR_AF=0.9078;AFR_AF=0.9402;EUR_AF=0.8479;SAS_AF=0.9468;AA=N|||;VT=SNP
6	29815694	rs28721753	C	T	100	PASS	AC=451;AF=0.0900559;AN=5008;NS=2504;DP=18800;EAS_AF=0.2054;AMR_AF=0.0403;AFR_AF=0.0008;EUR_AF=0.0596;SAS_AF=0.1585;AA=c|||;VT=SNP
6	29815713	rs3115629	C	T	100	PASS	AC=4644;AF=0.927316;AN=5008;NS=2504;DP=17794;EAS_AF=0.9841;AMR_AF=0.9078;AFR_AF=0.9402;EUR_AF=0.8479;SAS_AF=0.9468;AA=t|||;VT=SNP
6	29815732	rs6902658	T	C	100	PASS	AC=822;AF=0.164137;AN=5008;NS=2504;DP=17296;EAS_AF=0.2034;AMR_AF=0.1657;AFR_AF=0.1861;EUR_AF=0.0944;SAS_AF=0.1646;AA=N|||;VT=SNP
6	29815744	rs6922605	A	C	100	PASS	AC=822;AF=0.164137;AN=5008;NS=2504;DP=17651;EAS_AF=0.2034;AMR_AF=0.1657;AFR_AF=0.1861;EUR_AF=0.0944;SAS_AF=0.1646;AA=N|||;VT=SNP
6	29815754	rs9258566	A	G	100	PASS	AC=1830;AF=0.365415;AN=5008;NS=2504;DP=18067;EAS_AF=0.4206;AMR_AF=0.3228;AFR_AF=0.3752;EUR_AF=0.2594;SAS_AF=0.4346;AA=N|||;VT=SNP
6	29815787	rs6922901	C	T	100	PASS	AC=1830;AF=0.365415;AN=5008;NS=2504;DP=19750;EAS_AF=0.4206;AMR_AF=0.3228;AFR_AF=0.3752;EUR_AF=0.2594;SAS_AF=0.4346;AA=t|||;VT=SNP
6	29815963	rs115047626	G	A	100	PASS	AC=43;AF=0.00858626;AN=5008;NS=2504;DP=18969;EAS_AF=0.003;AMR_AF=0.0014;AFR_AF=0;EUR_AF=0.0129;SAS_AF=0.0266;AA=g|||;VT=SNP
6	29815984	rs2894118	G	T	100	PASS	AC=739;AF=0.147564;AN=5008;NS=2504;DP=18458;EAS_AF=0.2034;AMR_AF=0.1657;AFR_AF=0.1233;EUR_AF=0.0944;SAS_AF=0.1646;AA=g|||;VT=SNP
6	29816010	rs2394183	C	A	100	PASS	AC=739;AF=0.147564;AN=5008;NS=2504;DP=18379;EAS_AF=0.2034;AMR_AF=0.1657;AFR_AF=0.1233;EUR_AF=0.0944;SAS_AF=0.1646;AA=c|||;VT=SNP
6	29816041	rs28743486	G	A	100	PASS	AC=451;AF=0.0900559;AN=5008;NS=2504;DP=18326;EAS_AF=0.2054;AMR_AF=0.0403;AFR_AF=0.0008;EUR_AF=0.0596;SAS_AF=0.1585;AA=g|||;VT=SNP
6	29816282	rs2394184	T	C	100	PASS	AC=822;AF=0.164137;AN=5008;NS=2504;DP=20979;EAS_AF=0.2034;AMR_AF=0.1657;AFR_AF=0.1861;EUR_AF=0.0944;SAS_AF=0.1646;AA=-|||;VT=SNP
6	29816289	rs62392521	T	C	100	PASS	AC=451;AF=0.0900559;AN=5008;NS=2504;DP=21193;EAS_AF=0.2054;AMR_AF=0.0403;AFR_AF=0.0008;EUR_AF=0.0596;SAS_AF=0.1585;AA=t|||;VT=SNP
6	29816371	rs2394185	T	G	100	PASS	AC=539;AF=0.107628;AN=5008;NS=2504;DP=20166;EAS_AF=0.2034;AMR_AF=0.1354;AFR_AF=0.0083;EUR_AF=0.0726;SAS_AF=0.1595;AA=-|||;VT=SNP
6	29816421	rs2394186	A	G	100	PASS	AC=840;AF=0.167732;AN=5008;NS=2504;DP=16337;EAS_AF=0.2044;AMR_AF=0.1859;AFR_AF=0.1286;EUR_AF=0.17;SAS_AF=0.1677;AA=-|||;VT=SNP
6	29816495	rs28743648	G	A	100	PASS	AC=822;AF=0.164137;AN=5008;NS=2504;DP=17679;EAS_AF=0.2034;AMR_AF=0.1657;AFR_AF=0.1861;EUR_AF=0.0944;SAS_AF=0.1646;AA=-|||;VT=SNP
6	29816542	rs28724990	T	A	100	PASS	AC=1336;AF=0.266773;AN=5008;NS=2504;DP=18710;EAS_AF=0.4097;AMR_AF=0.2233;AFR_AF=0.208;EUR_AF=0.1759;SAS_AF=0.3231;AA=-|||;VT=SNP
6	29816633	rs28743711	A	G	100	PASS	AC=1272;AF=0.253994;AN=5008;NS=2504;DP=22708;EAS_AF=0.4087;AMR_AF=0.2046;AFR_AF=0.1868;EUR_AF=0.1541;SAS_AF=0.3231;AA=-|||;VT=SNP
6	29816641	rs55799039	A	G	100	PASS	AC=821;AF=0.163938;AN=5008;NS=2504;DP=22571;EAS_AF=0.2034;AMR_AF=0.1643;AFR_AF=0.1861;EUR_AF=0.0944;SAS_AF=0.1646;AA=-|||;VT=SNP
6	29816809	rs11758834	C	T	100	PASS	AC=477;AF=0.0952476;AN=5008;NS=2504;DP=21527;EAS_AF=0.0853;AMR_AF=0.0951;AFR_AF=0.1687;EUR_AF=0.0318;SAS_AF=0.0716;AA=-|||;VT=SNP
6	29817011	rs28764567	A	C	100	PASS	AC=735;AF=0.146765;AN=5008;NS=2504;DP=19847;EAS_AF=0.2014;AMR_AF=0.1643;AFR_AF=0.1233;EUR_AF=0.0934;SAS_AF=0.1646;AA=-|||;VT=SNP
6	29817086	rs56271566	T	G	100	PASS	AC=451;AF=0.0900559;AN=5008;NS=2504;DP=16110;EAS_AF=0.2054;AMR_AF=0.0403;AFR_AF=0.0008;EUR_AF=0.0596;SAS_AF=0.1585;AA=-|||;VT=SNP
6	29817106	rs2523765	T	A	100	PASS	AC=3226;AF=0.644169;AN=5008;NS=2504;DP=16261;EAS_AF=0.7877;AMR_AF=0.6527;AFR_AF=0.5908;EUR_AF=0.6203;SAS_AF=0.5869;AA=-|||;VT=SNP
6	29817115	rs113846945	T	A	100	PASS	AC=66;AF=0.0131789;AN=5008;NS=2504;DP=16515;EAS_AF=0.001;AMR_AF=0.0173;AFR_AF=0.0023;EUR_AF=0.0338;SAS_AF=0.0164;AA=-|||;VT=SNP
6	29817123	rs28764613	G	A	100	PASS	AC=739;AF=0.147564;AN=5008;NS=2504;DP=16822;EAS_AF=0.2034;AMR_AF=0.1657;AFR_AF=0.1233;EUR_AF=0.0944;SAS_AF=0.1646;AA=-|||;VT=SNP
6	29817153	rs28764628	T	C	100	PASS	AC=739;AF=0.147564;AN=5008;NS=2504;DP=17588;EAS_AF=0.2034;AMR_AF=0.1657;AFR_AF=0.1233;EUR_AF=0.0944;SAS_AF=0.1646;AA=-|||;VT=SNP
6	29817244	rs9380146	G	A	100	PASS	AC=769;AF=0.153554;AN=5008;NS=2504;DP=18969;EAS_AF=0.3046;AMR_AF=0.1671;AFR_AF=0.0098;EUR_AF=0.2207;SAS_AF=0.1135;AA=-|||;VT=SNP
6	29817253	rs62392523	C	G	100	PASS	AC=449;AF=0.0896565;AN=5008;NS=2504;DP=18841;EAS_AF=0.2034;AMR_AF=0.0403;AFR_AF=0.0008;EUR_AF=0.0596;SAS_AF=0.1585;AA=-|||;VT=SNP
6	29817279	rs72843700	A	T	100	PASS	AC=741;AF=0.147963;AN=5008;NS=2504;DP=19240;EAS_AF=0.2034;AMR_AF=0.1657;AFR_AF=0.1241;EUR_AF=0.0944;SAS_AF=0.1656;AA=-|||;VT=SNP
6	29817288	rs62392524	T	C	100	PASS	AC=451;AF=0.0900559;AN=5008;NS=2504;DP=19378;EAS_AF=0.2054;AMR_AF=0.0403;AFR_AF=0.0008;EUR_AF=0.0596;SAS_AF=0.1585;AA=-|||;VT=SNP
6	29817322	rs72845903	T	A	100	PASS	AC=739;AF=0.147564;AN=5008;NS=2504;DP=19219;EAS_AF=0.2034;AMR_AF=0.1657;AFR_AF=0.1233;EUR_AF=0.0944;SAS_AF=0.1646;AA=-|||;VT=SNP
6	29817379	rs3886811	T	C	100	PASS	AC=449;AF=0.0896565;AN=5008;NS=2504;DP=18399;EAS_AF=0.2034;AMR_AF=0.0403;AFR_AF=0.0008;EUR_AF=0.0596;SAS_AF=0.1585;AA=-|||;VT=SNP
6	29817523	rs28764750	C	G	100	PASS	AC=740;AF=0.147764;AN=5008;NS=2504;DP=14720;EAS_AF=0.2034;AMR_AF=0.1657;AFR_AF=0.1233;EUR_AF=0.0944;SAS_AF=0.1656;AA=-|||;VT=SNP
6	29817532	rs72845906	T	A	100	PASS	AC=739;AF=0.147564;AN=5008;NS=2504;DP=15172;EAS_AF=0.2034;AMR_AF=0.1657;AFR_AF=0.1233;EUR_AF=0.0944;SAS_AF=0.1646;AA=-|||;VT=SNP
6	29817617	rs2523764	A	G	100	PASS	AC=1654;AF=0.330272;AN=5008;NS=2504;DP=17794;EAS_AF=0.4573;AMR_AF=0.3228;AFR_AF=0.1452;EUR_AF=0.2893;SAS_AF=0.4969;AA=-|||;VT=SNP
6	29817878	rs73747778	A	G	100	PASS	AC=739;AF=0.147564;AN=5008;NS=2504;DP=16491;EAS_AF=0.2034;AMR_AF=0.1657;AFR_AF=0.1233;EUR_AF=0.0944;SAS_AF=0.1646;AA=N|||;VT=SNP
6	29817896	rs73747779	C	T	100	PASS	AC=739;AF=0.147564;AN=5008;NS=2504;DP=16535;EAS_AF=0.2034;AMR_AF=0.1657;AFR_AF=0.1233;EUR_AF=0.0944;SAS_AF=0.1646;AA=N|||;VT=SNP
6	29817898	rs28728869	G	T	100	PASS	AC=739;AF=0.147564;AN=5008;NS=2504;DP=16543;EAS_AF=0.2034;AMR_AF=0.1657;AFR_AF=0.1233;EUR_AF=0.0944;SAS_AF=0.1646;AA=N|||;VT=SNP
6	29817923	rs11759549	G	C	100	PASS	AC=477;AF=0.0952476;AN=5008;NS=2504;DP=16967;EAS_AF=0.0853;AMR_AF=0.0951;AFR_AF=0.1687;EUR_AF=0.0318;SAS_AF=0.0716;AA=N|||;VT=SNP
6	29817938	rs72845909	G	A	100	PASS	AC=1190;AF=0.23762;AN=5008;NS=2504;DP=16844;EAS_AF=0.4087;AMR_AF=0.2061;AFR_AF=0.1241;EUR_AF=0.1541;SAS_AF=0.3231;AA=N|||;VT=SNP
6	29817995	rs2734988	G	A	100	PASS	AC=915;AF=0.182708;AN=5008;NS=2504;DP=15564;EAS_AF=0.254;AMR_AF=0.1571;AFR_AF=0.0219;EUR_AF=0.1948;SAS_AF=0.3323;AA=N|||;VT=SNP
6	29818000	rs3094178	G	C	100	PASS	AC=3141;AF=0.627196;AN=5008;NS=2504;DP=15452;EAS_AF=0.8254;AMR_AF=0.6513;AFR_AF=0.4236;EUR_AF=0.6541;SAS_AF=0.6534;AA=N|||;VT=SNP
6	29818004	rs9258567	C	T	100	PASS	AC=457;AF=0.091254;AN=5008;NS=2504;DP=15507;EAS_AF=0.0099;AMR_AF=0.0951;AFR_AF=0.1687;EUR_AF=0.0666;SAS_AF=0.093;AA=N|||;VT=SNP
6	29818021	rs3115628	C	T	100	PASS	AC=3050;AF=0.609026;AN=5008;NS=2504;DP=15274;EAS_AF=0.8244;AMR_AF=0.6499;AFR_AF=0.3608;EUR_AF=0.6501;SAS_AF=0.6513;AA=N|||;VT=SNP
6	29818030	rs3128911	T	C	100	PASS	AC=4638;AF=0.926118;AN=5008;NS=2504;DP=15176;EAS_AF=0.9841;AMR_AF=0.9078;AFR_AF=0.9357;EUR_AF=0.8479;SAS_AF=0.9468;AA=N|||;VT=SNP
6	29818123	rs2523763	G	A	100	PASS	AC=1480;AF=0.295527;AN=5008;NS=2504;DP=14783;EAS_AF=0.3671;AMR_AF=0.3271;AFR_AF=0.2776;EUR_AF=0.3618;SAS_AF=0.1554;AA=N|||;VT=SNP
6	29818127	rs28669293	G	A	100	PASS	AC=739;AF=0.147564;AN=5008;NS=2504;DP=14817;EAS_AF=0.2034;AMR_AF=0.1657;AFR_AF=0.1233;EUR_AF=0.0944;SAS_AF=0.1646;AA=N|||;VT=SNP
6	29818132	rs28552659	G	A	100	PASS	AC=739;AF=0.147564;AN=5008;NS=2504;DP=14721;EAS_AF=0.2034;AMR_AF=0.1657;AFR_AF=0.1233;EUR_AF=0.0944;SAS_AF=0.1646;AA=N|||;VT=SNP
6	29818159	rs4711200	C	T	100	PASS	AC=1257;AF=0.250998;AN=5008;NS=2504;DP=13600;EAS_AF=0.3492;AMR_AF=0.2695;AFR_AF=0.1899;EUR_AF=0.3231;SAS_AF=0.1452;AA=N|||;VT=SNP
6	29818165	rs28728979	C	A	100	PASS	AC=179;AF=0.0357428;AN=5008;NS=2504;DP=13314;EAS_AF=0.0079;AMR_AF=0.0259;AFR_AF=0;EUR_AF=0.0417;SAS_AF=0.1135;AA=N|||;VT=SNP
6	29818229	rs2734987	C	G	100	PASS	AC=1391;AF=0.277756;AN=5008;NS=2504;DP=11457;EAS_AF=0.3661;AMR_AF=0.3256;AFR_AF=0.2133;EUR_AF=0.3618;SAS_AF=0.1534;AA=N|||;VT=SNP
6	29818231	rs9258568	G	A	100	PASS	AC=1302;AF=0.259984;AN=5008;NS=2504;DP=11654;EAS_AF=0.2163;AMR_AF=0.2867;AFR_AF=0.3132;EUR_AF=0.1988;SAS_AF=0.2771;AA=N|||;VT=SNP
6	29818236	rs9258569	C	T	100	PASS	AC=555;AF=0.110823;AN=5008;NS=2504;DP=11883;EAS_AF=0.0109;AMR_AF=0.1182;AFR_AF=0.1891;EUR_AF=0.1014;SAS_AF=0.1125;AA=N|||;VT=SNP
6	29818267	rs28457697	G	A	100	PASS	AC=741;AF=0.147963;AN=5008;NS=2504;DP=11773;EAS_AF=0.2044;AMR_AF=0.1671;AFR_AF=0.1233;EUR_AF=0.0944;SAS_AF=0.1646;AA=N|||;VT=SNP
6	29818330	rs9258570	G	C	100	PASS	AC=1298;AF=0.259185;AN=5008;NS=2504;DP=11515;EAS_AF=0.2163;AMR_AF=0.2867;AFR_AF=0.3116;EUR_AF=0.1988;SAS_AF=0.2751;AA=N|||;VT=SNP
6	29818365	rs9258571	G	A	100	PASS	AC=548;AF=0.109425;AN=5008;NS=2504;DP=12999;EAS_AF=0.0109;AMR_AF=0.1153;AFR_AF=0.1876;EUR_AF=0.1004;SAS_AF=0.1104;AA=N|||;VT=SNP
6	29818366	rs9258572	C	A	100	PASS	AC=547;AF=0.109225;AN=5008;NS=2504;DP=13072;EAS_AF=0.0109;AMR_AF=0.1153;AFR_AF=0.1868;EUR_AF=0.1004;SAS_AF=0.1104;AA=N|||;VT=SNP
6	29818568	rs2734986	T	C	100	PASS	AC=368;AF=0.0734824;AN=5008;NS=2504;DP=15035;EAS_AF=0.0188;AMR_AF=0.0476;AFR_AF=0.0204;EUR_AF=0.1262;SAS_AF=0.1656;AA=N|||;VT=SNP
6	29818662	rs2734985	T	C	100	PASS	AC=937;AF=0.187101;AN=5008;NS=2504;DP=13384;EAS_AF=0.2262;AMR_AF=0.1167;AFR_AF=0.0817;EUR_AF=0.1928;SAS_AF=0.3333;AA=N|||;VT=SNP
6	29818705	rs76635935	A	G	100	PASS	AC=368;AF=0.0734824;AN=5008;NS=2504;DP=13988;EAS_AF=0.0188;AMR_AF=0.0476;AFR_AF=0.0204;EUR_AF=0.1262;SAS_AF=0.1656;AA=N|||;VT=SNP
6	29818716	rs2523762	A	G	100	PASS	AC=935;AF=0.186701;AN=5008;NS=2504;DP=14088;EAS_AF=0.2262;AMR_AF=0.1167;AFR_AF=0.0802;EUR_AF=0.1928;SAS_AF=0.3333;AA=N|||;VT=SNP
6	29818726	rs2523761	A	G	100	PASS	AC=484;AF=0.0966454;AN=5008;NS=2504;DP=14395;EAS_AF=0.0208;AMR_AF=0.0764;AFR_AF=0.0794;EUR_AF=0.1332;SAS_AF=0.1748;AA=N|||;VT=SNP
6	29818744	rs2517870	C	A	100	PASS	AC=937;AF=0.187101;AN=5008;NS=2504;DP=15596;EAS_AF=0.2262;AMR_AF=0.1167;AFR_AF=0.0817;EUR_AF=0.1928;SAS_AF=0.3333;AA=N|||;VT=SNP
6	29818841	rs2523760	G	A	100	PASS	AC=938;AF=0.1873;AN=5008;NS=2504;DP=19243;EAS_AF=0.2262;AMR_AF=0.1167;AFR_AF=0.0817;EUR_AF=0.1928;SAS_AF=0.3344;AA=N|||;VT=SNP
6	29818868	rs3893527	A	G	100	PASS	AC=550;AF=0.109824;AN=5008;NS=2504;DP=20657;EAS_AF=0.0109;AMR_AF=0.1153;AFR_AF=0.1876;EUR_AF=0.1014;SAS_AF=0.1115;AA=N|||;VT=SNP
6	29819040	rs72845913	G	A	100	PASS	AC=742;AF=0.148163;AN=5008;NS=2504;DP=16951;EAS_AF=0.2063;AMR_AF=0.1657;AFR_AF=0.1233;EUR_AF=0.0944;SAS_AF=0.1646;AA=N|||;VT=SNP
6	29819077	rs2247504	G	A	100	PASS	AC=2234;AF=0.446086;AN=5008;NS=2504;DP=16296;EAS_AF=0.4425;AMR_AF=0.3991;AFR_AF=0.3926;EUR_AF=0.3926;SAS_AF=0.6104;AA=N|||;VT=SNP
6	29819093	rs2523759	A	G	100	PASS	AC=944;AF=0.188498;AN=5008;NS=2504;DP=16743;EAS_AF=0.2262;AMR_AF=0.1182;AFR_AF=0.0825;EUR_AF=0.1968;SAS_AF=0.3344;AA=N|||;VT=SNP
6	29819198	rs2523758	A	G	100	PASS	AC=942;AF=0.188099;AN=5008;NS=2504;DP=18582;EAS_AF=0.2262;AMR_AF=0.1182;AFR_AF=0.0832;EUR_AF=0.1938;SAS_AF=0.3344;AA=N|||;VT=SNP
6	29819202	rs2975035	C	G	100	PASS	AC=1125;AF=0.224641;AN=5008;NS=2504;DP=18847;EAS_AF=0.3472;AMR_AF=0.2392;AFR_AF=0.1195;EUR_AF=0.3062;SAS_AF=0.1462;AA=N|||;VT=SNP
6	29819280	rs9258585	C	T	100	PASS	AC=694;AF=0.138578;AN=5008;NS=2504;DP=22502;EAS_AF=0.0268;AMR_AF=0.1182;AFR_AF=0.2806;EUR_AF=0.0954;SAS_AF=0.1207;AA=N|||;VT=SNP
6	29819281	rs12528253	G	A	100	PASS	AC=456;AF=0.0910543;AN=5008;NS=2504;DP=22404;EAS_AF=0.1131;AMR_AF=0.134;AFR_AF=0.1104;EUR_AF=0.0348;SAS_AF=0.0695;AA=N|||;VT=SNP
6	29819325	rs2517869	C	T	100	PASS	AC=839;AF=0.167532;AN=5008;NS=2504;DP=21356;EAS_AF=0.2252;AMR_AF=0.0922;AFR_AF=0.0234;EUR_AF=0.1928;SAS_AF=0.3303;AA=N|||;VT=SNP
6	29819338	rs2517868	C	A	100	PASS	AC=831;AF=0.165935;AN=5008;NS=2504;DP=21120;EAS_AF=0.2242;AMR_AF=0.0893;AFR_AF=0.0227;EUR_AF=0.1889;SAS_AF=0.3303;AA=N|||;VT=SNP
6	29819375	rs72845918	C	T	100	PASS	AC=789;AF=0.157548;AN=5008;NS=2504;DP=19904;EAS_AF=0.2063;AMR_AF=0.1844;AFR_AF=0.1346;EUR_AF=0.1133;SAS_AF=0.1646;AA=N|||;VT=SNP
6	29819475	rs2107199	G	A	100	PASS	AC=1485;AF=0.296526;AN=5008;NS=2504;DP=17909;EAS_AF=0.2331;AMR_AF=0.3012;AFR_AF=0.416;EUR_AF=0.2097;SAS_AF=0.2863;AA=N|||;VT=SNP
6	29819489	rs3998725	T	C	100	PASS	AC=1485;AF=0.296526;AN=5008;NS=2504;DP=17828;EAS_AF=0.2331;AMR_AF=0.3012;AFR_AF=0.416;EUR_AF=0.2097;SAS_AF=0.2863;AA=N|||;VT=SNP
6	29819541	rs7451408	C	A	100	PASS	AC=841;AF=0.167931;AN=5008;NS=2504;DP=17577;EAS_AF=0.2272;AMR_AF=0.0908;AFR_AF=0.0234;EUR_AF=0.1938;SAS_AF=0.3303;AA=N|||;VT=SNP
6	29819554	rs1317834	T	C	100	PASS	AC=840;AF=0.167732;AN=5008;NS=2504;DP=17237;EAS_AF=0.2262;AMR_AF=0.0908;AFR_AF=0.0234;EUR_AF=0.1938;SAS_AF=0.3303;AA=N|||;VT=SNP
6	29819599	rs9258593	T	C	100	PASS	AC=832;AF=0.166134;AN=5008;NS=2504;DP=17094;EAS_AF=0.2242;AMR_AF=0.0893;AFR_AF=0.0227;EUR_AF=0.1899;SAS_AF=0.3303;AA=N|||;VT=SNP
6	29819648	rs3880454	C	T	100	PASS	AC=2322;AF=0.463658;AN=5008;NS=2504;DP=17328;EAS_AF=0.4583;AMR_AF=0.3919;AFR_AF=0.4395;EUR_AF=0.4026;SAS_AF=0.6155;AA=N|||;VT=SNP
6	29819662	rs2107198	G	A	100	PASS	AC=789;AF=0.157548;AN=5008;NS=2504;DP=17852;EAS_AF=0.2063;AMR_AF=0.183;AFR_AF=0.1346;EUR_AF=0.1143;SAS_AF=0.1646;AA=N|||;VT=SNP
6	29819695	rs7451468	G	C	100	PASS	AC=839;AF=0.167532;AN=5008;NS=2504;DP=18713;EAS_AF=0.2252;AMR_AF=0.0908;AFR_AF=0.0234;EUR_AF=0.1938;SAS_AF=0.3303;AA=N|||;VT=SNP
6	29819741	rs3892860	A	G	100	PASS	AC=839;AF=0.167532;AN=5008;NS=2504;DP=16690;EAS_AF=0.2252;AMR_AF=0.0908;AFR_AF=0.0234;EUR_AF=0.1938;SAS_AF=0.3303;AA=N|||;VT=SNP
6	29819782	rs73747788	A	G	100	PASS	AC=220;AF=0.0439297;AN=5008;NS=2504;DP=15064;EAS_AF=0;AMR_AF=0.0375;AFR_AF=0.1248;EUR_AF=0.0239;SAS_AF=0.0051;AA=N|||;VT=SNP
6	29819813	rs2428509	G	A	100	PASS	AC=839;AF=0.167532;AN=5008;NS=2504;DP=15093;EAS_AF=0.2252;AMR_AF=0.0908;AFR_AF=0.0234;EUR_AF=0.1938;SAS_AF=0.3303;AA=N|||;VT=SNP
6	29819909	rs2508053	C	T	100	PASS	AC=2381;AF=0.475439;AN=5008;NS=2504;DP=16398;EAS_AF=0.4593;AMR_AF=0.4092;AFR_AF=0.4728;EUR_AF=0.4036;SAS_AF=0.6166;AA=N|||;VT=SNP
6	29820002	rs2508052	C	A	100	PASS	AC=369;AF=0.0736821;AN=5008;NS=2504;DP=19507;EAS_AF=0.0188;AMR_AF=0.0476;AFR_AF=0.0204;EUR_AF=0.1272;SAS_AF=0.1656;AA=N|||;VT=SNP
6	29820034	rs2508051	T	C	100	PASS	AC=946;AF=0.188898;AN=5008;NS=2504;DP=19008;EAS_AF=0.2282;AMR_AF=0.1182;AFR_AF=0.0825;EUR_AF=0.1978;SAS_AF=0.3333;AA=N|||;VT=SNP
6	29820047	rs2508050	T	C	100	PASS	AC=348;AF=0.0694888;AN=5008;NS=2504;DP=18630;EAS_AF=0.0565;AMR_AF=0.0807;AFR_AF=0.0651;EUR_AF=0.0865;SAS_AF=0.0634;AA=N|||;VT=SNP
6	29820110	rs9258605	G	A	100	PASS	AC=178;AF=0.0355431;AN=5008;NS=2504;DP=16117;EAS_AF=0.0387;AMR_AF=0.0202;AFR_AF=0.0219;EUR_AF=0.0427;SAS_AF=0.0542;AA=N|||;VT=SNP
6	29820170	rs9258606	G	C	100	PASS	AC=947;AF=0.189097;AN=5008;NS=2504;DP=15206;EAS_AF=0.2282;AMR_AF=0.1182;AFR_AF=0.0825;EUR_AF=0.1978;SAS_AF=0.3344;AA=N|||;VT=SNP
6	29820253	rs9258610	G	A	100	PASS	AC=946;AF=0.188898;AN=5008;NS=2504;DP=16606;EAS_AF=0.2272;AMR_AF=0.1182;AFR_AF=0.0825;EUR_AF=0.1978;SAS_AF=0.3344;AA=N|||;VT=SNP
6	29820278	rs3115627	A	G	100	PASS	AC=1505;AF=0.300519;AN=5008;NS=2504;DP=17503;EAS_AF=0.3651;AMR_AF=0.3329;AFR_AF=0.2965;EUR_AF=0.3608;SAS_AF=0.1544;AA=N|||;VT=SNP
6	29820329	rs5013087	C	G	100	PASS	AC=945;AF=0.188698;AN=5008;NS=2504;DP=20535;EAS_AF=0.2272;AMR_AF=0.1182;AFR_AF=0.0825;EUR_AF=0.1978;SAS_AF=0.3333;AA=N|||;VT=SNP
6	29820389	rs5013088	T	C	100	PASS	AC=945;AF=0.188698;AN=5008;NS=2504;DP=19435;EAS_AF=0.2272;AMR_AF=0.1182;AFR_AF=0.0825;EUR_AF=0.1978;SAS_AF=0.3333;AA=N|||;VT=SNP
6	29820448	rs5013089	G	A	100	PASS	AC=382;AF=0.076278;AN=5008;NS=2504;DP=18576;EAS_AF=0.0198;AMR_AF=0.049;AFR_AF=0.0257;EUR_AF=0.1312;SAS_AF=0.1656;AA=N|||;VT=SNP
6	29820466	rs3862293	G	A	100	PASS	AC=1440;AF=0.28754;AN=5008;NS=2504;DP=18539;EAS_AF=0.2321;AMR_AF=0.2925;AFR_AF=0.3903;EUR_AF=0.2078;SAS_AF=0.2843;AA=N|||;VT=SNP
6	29820487	rs5013091	G	C	100	PASS	AC=944;AF=0.188498;AN=5008;NS=2504;DP=17886;EAS_AF=0.2272;AMR_AF=0.1182;AFR_AF=0.0825;EUR_AF=0.1978;SAS_AF=0.3323;AA=N|||;VT=SNP
6	29820488	rs9258616	C	T	100	PASS	AC=671;AF=0.133986;AN=5008;NS=2504;DP=17893;EAS_AF=0.0258;AMR_AF=0.1167;AFR_AF=0.2655;EUR_AF=0.0954;SAS_AF=0.1196;AA=N|||;VT=SNP
6	29820494	rs5013092	T	A	100	PASS	AC=944;AF=0.188498;AN=5008;NS=2504;DP=17666;EAS_AF=0.2272;AMR_AF=0.1182;AFR_AF=0.0825;EUR_AF=0.1978;SAS_AF=0.3323;AA=N|||;VT=SNP
6	29820496	rs2523757	C	A	100	PASS	AC=85;AF=0.0169728;AN=5008;NS=2504;DP=17878;EAS_AF=0;AMR_AF=0.0504;AFR_AF=0.0113;EUR_AF=0.0348;SAS_AF=0;AA=N|||;VT=SNP
6	29820503	rs9258618	G	A	100	PASS	AC=209;AF=0.0417332;AN=5008;NS=2504;DP=17671;EAS_AF=0.0387;AMR_AF=0.0231;AFR_AF=0.0401;EUR_AF=0.0477;SAS_AF=0.0542;AA=N|||;VT=SNP
6	29820586	rs5013093	C	T	100	PASS	AC=945;AF=0.188698;AN=5008;NS=2504;DP=18696;EAS_AF=0.2272;AMR_AF=0.1182;AFR_AF=0.0825;EUR_AF=0.1978;SAS_AF=0.3333;AA=N|||;VT=SNP
6	29820587	rs5013094	A	G	100	PASS	AC=946;AF=0.188898;AN=5008;NS=2504;DP=18707;EAS_AF=0.2282;AMR_AF=0.1167;AFR_AF=0.0825;EUR_AF=0.1988;SAS_AF=0.3333;AA=N|||;VT=SNP
6	29820638	rs9258621	A	C	100	PASS	AC=945;AF=0.188698;AN=5008;NS=2504;DP=18704;EAS_AF=0.2272;AMR_AF=0.1182;AFR_AF=0.0825;EUR_AF=0.1978;SAS_AF=0.3333;AA=N|||;VT=SNP
6	29820655	rs3928943	G	T	100	PASS	AC=765;AF=0.152756;AN=5008;NS=2504;DP=18997;EAS_AF=0.2034;AMR_AF=0.1758;AFR_AF=0.1248;EUR_AF=0.1113;SAS_AF=0.1646;AA=N|||;VT=SNP
6	29820670	rs3128910	T	C	100	PASS	AC=945;AF=0.188698;AN=5008;NS=2504;DP=19414;EAS_AF=0.2272;AMR_AF=0.1182;AFR_AF=0.0825;EUR_AF=0.1978;SAS_AF=0.3333;AA=N|||;VT=SNP
6	29820717	rs2523756	A	G	100	PASS	AC=2385;AF=0.476238;AN=5008;NS=2504;DP=20353;EAS_AF=0.4593;AMR_AF=0.4107;AFR_AF=0.4728;EUR_AF=0.4056;SAS_AF=0.6176;AA=N|||;VT=SNP
6	29820831	rs2734984	T	C	100	PASS	AC=945;AF=0.188698;AN=5008;NS=2504;DP=21374;EAS_AF=0.2272;AMR_AF=0.1182;AFR_AF=0.0825;EUR_AF=0.1978;SAS_AF=0.3333;AA=N|||;VT=SNP
6	29820951	rs2734983	T	A	100	PASS	AC=376;AF=0.0750799;AN=5008;NS=2504;DP=21170;EAS_AF=0.0198;AMR_AF=0.049;AFR_AF=0.0212;EUR_AF=0.1312;SAS_AF=0.1656;AA=N|||;VT=SNP
6	29820977	rs17179199	C	T	100	PASS	AC=569;AF=0.113618;AN=5008;NS=2504;DP=20672;EAS_AF=0.2073;AMR_AF=0.0692;AFR_AF=0.0613;EUR_AF=0.0666;SAS_AF=0.1677;AA=N|||;VT=SNP
6	29821018	rs17185580	G	T	100	PASS	AC=569;AF=0.113618;AN=5008;NS=2504;DP=19478;EAS_AF=0.2073;AMR_AF=0.0692;AFR_AF=0.0613;EUR_AF=0.0666;SAS_AF=0.1677;AA=N|||;VT=SNP
6	29821032	rs2517866	C	T	100	PASS	AC=376;AF=0.0750799;AN=5008;NS=2504;DP=19240;EAS_AF=0.0198;AMR_AF=0.049;AFR_AF=0.0212;EUR_AF=0.1312;SAS_AF=0.1656;AA=N|||;VT=SNP
6	29821050	rs16896119	G	T	100	PASS	AC=772;AF=0.154153;AN=5008;NS=2504;DP=19139;EAS_AF=0.2063;AMR_AF=0.1772;AFR_AF=0.1248;EUR_AF=0.1113;SAS_AF=0.1677;AA=N|||;VT=SNP
6	29821204	rs2517864	T	C	100	PASS	AC=2385;AF=0.476238;AN=5008;NS=2504;DP=20631;EAS_AF=0.4593;AMR_AF=0.4107;AFR_AF=0.4728;EUR_AF=0.4046;SAS_AF=0.6186;AA=N|||;VT=SNP
6	29821205	rs9258628	G	A	100	PASS	AC=1439;AF=0.28734;AN=5008;NS=2504;DP=20676;EAS_AF=0.2321;AMR_AF=0.2925;AFR_AF=0.3903;EUR_AF=0.2068;SAS_AF=0.2843;AA=N|||;VT=SNP
6	29821221	rs17179213	G	A	100	PASS	AC=570;AF=0.113818;AN=5008;NS=2504;DP=20976;EAS_AF=0.2073;AMR_AF=0.0692;AFR_AF=0.062;EUR_AF=0.0666;SAS_AF=0.1677;AA=N|||;VT=SNP
6	29821235	rs17179220	G	A	100	PASS	AC=172;AF=0.034345;AN=5008;NS=2504;DP=21168;EAS_AF=0.0357;AMR_AF=0.1153;AFR_AF=0.0045;EUR_AF=0.0239;SAS_AF=0.0266;AA=N|||;VT=SNP
6	29821268	rs3094643	G	A	100	PASS	AC=1393;AF=0.278155;AN=5008;NS=2504;DP=22367;EAS_AF=0.3651;AMR_AF=0.3285;AFR_AF=0.2141;EUR_AF=0.3608;SAS_AF=0.1544;AA=N|||;VT=SNP
6	29821269	rs3094177	G	C	100	PASS	AC=2384;AF=0.476038;AN=5008;NS=2504;DP=22421;EAS_AF=0.4593;AMR_AF=0.4107;AFR_AF=0.4728;EUR_AF=0.4046;SAS_AF=0.6176;AA=N|||;VT=SNP
6	29821270	rs3094176	G	A	100	PASS	AC=376;AF=0.0750799;AN=5008;NS=2504;DP=22491;EAS_AF=0.0198;AMR_AF=0.049;AFR_AF=0.0212;EUR_AF=0.1312;SAS_AF=0.1656;AA=N|||;VT=SNP
6	29821293	rs9258631	A	C	100	PASS	AC=669;AF=0.133586;AN=5008;NS=2504;DP=23611;EAS_AF=0.0258;AMR_AF=0.1167;AFR_AF=0.2663;EUR_AF=0.0954;SAS_AF=0.1166;AA=N|||;VT=SNP
6	29821321	rs9258632	G	A	100	PASS	AC=1439;AF=0.28734;AN=5008;NS=2504;DP=24041;EAS_AF=0.2321;AMR_AF=0.2925;AFR_AF=0.3903;EUR_AF=0.2068;SAS_AF=0.2843;AA=N|||;VT=SNP
6	29821340	rs17179234	C	A	100	PASS	AC=568;AF=0.113419;AN=5008;NS=2504;DP=23797;EAS_AF=0.2063;AMR_AF=0.1455;AFR_AF=0.0098;EUR_AF=0.0895;SAS_AF=0.1595;AA=N|||;VT=SNP
6	29821370	rs17179241	A	G	100	PASS	AC=768;AF=0.153355;AN=5008;NS=2504;DP=22321;EAS_AF=0.2063;AMR_AF=0.1758;AFR_AF=0.1248;EUR_AF=0.1113;SAS_AF=0.1646;AA=N|||;VT=SNP
6	29821384	rs2247719	A	T	100	PASS	AC=945;AF=0.188698;AN=5008;NS=2504;DP=21569;EAS_AF=0.2272;AMR_AF=0.1182;AFR_AF=0.0825;EUR_AF=0.1978;SAS_AF=0.3333;AA=N|||;VT=SNP
6	29821402	rs2247720	G	A	100	PASS	AC=2384;AF=0.476038;AN=5008;NS=2504;DP=21349;EAS_AF=0.4593;AMR_AF=0.4107;AFR_AF=0.4728;EUR_AF=0.4046;SAS_AF=0.6176;AA=N|||;VT=SNP
6	29821434	rs2247726	G	A	100	PASS	AC=139;AF=0.0277556;AN=5008;NS=2504;DP=20691;EAS_AF=0.0188;AMR_AF=0.0576;AFR_AF=0.0242;EUR_AF=0.0388;SAS_AF=0.0092;AA=N|||;VT=SNP
6	29821439	rs17185636	C	T	100	PASS	AC=569;AF=0.113618;AN=5008;NS=2504;DP=20752;EAS_AF=0.2073;AMR_AF=0.0692;AFR_AF=0.0613;EUR_AF=0.0666;SAS_AF=0.1677;AA=N|||;VT=SNP
6	29821567	rs2734982	G	T	100	PASS	AC=1255;AF=0.250599;AN=5008;NS=2504;DP=19010;EAS_AF=0.3472;AMR_AF=0.2709;AFR_AF=0.1899;EUR_AF=0.3221;SAS_AF=0.1452;AA=N|||;VT=SNP
6	29821587	rs17185650	G	A	100	PASS	AC=459;AF=0.0916534;AN=5008;NS=2504;DP=19651;EAS_AF=0.1131;AMR_AF=0.1383;AFR_AF=0.1104;EUR_AF=0.0338;SAS_AF=0.0706;AA=N|||;VT=SNP
6	29821606	rs17185657	A	T	100	PASS	AC=568;AF=0.113419;AN=5008;NS=2504;DP=19894;EAS_AF=0.2063;AMR_AF=0.1455;AFR_AF=0.0098;EUR_AF=0.0895;SAS_AF=0.1595;AA=N|||;VT=SNP
6	29821642	rs17179270	C	G	100	PASS	AC=459;AF=0.0916534;AN=5008;NS=2504;DP=20509;EAS_AF=0.1131;AMR_AF=0.1383;AFR_AF=0.1104;EUR_AF=0.0338;SAS_AF=0.0706;AA=N|||;VT=SNP
6	29821683	rs17179277	G	A	100	PASS	AC=568;AF=0.113419;AN=5008;NS=2504;DP=20935;EAS_AF=0.2063;AMR_AF=0.0692;AFR_AF=0.0613;EUR_AF=0.0666;SAS_AF=0.1677;AA=N|||;VT=SNP
6	29821684	rs17179284	G	T	100	PASS	AC=384;AF=0.0766773;AN=5008;NS=2504;DP=21066;EAS_AF=0.006;AMR_AF=0.0836;AFR_AF=0.1589;EUR_AF=0.0417;SAS_AF=0.0695;AA=N|||;VT=SNP
6	29821685	rs17179291	G	C	100	PASS	AC=384;AF=0.0766773;AN=5008;NS=2504;DP=20960;EAS_AF=0.006;AMR_AF=0.0836;AFR_AF=0.1589;EUR_AF=0.0417;SAS_AF=0.0695;AA=N|||;VT=SNP
6	29821692	rs2734981	G	A	100	PASS	AC=946;AF=0.188898;AN=5008;NS=2504;DP=20815;EAS_AF=0.2272;AMR_AF=0.1182;AFR_AF=0.0825;EUR_AF=0.1988;SAS_AF=0.3333;AA=N|||;VT=SNP
6	29821896	rs2734980	G	A	100	PASS	AC=948;AF=0.189297;AN=5008;NS=2504;DP=19921;EAS_AF=0.2272;AMR_AF=0.121;AFR_AF=0.0825;EUR_AF=0.1978;SAS_AF=0.3344;AA=N|||;VT=SNP
6	29821937	rs2517862	C	T	100	PASS	AC=376;AF=0.0750799;AN=5008;NS=2504;DP=21461;EAS_AF=0.0198;AMR_AF=0.049;AFR_AF=0.0212;EUR_AF=0.1312;SAS_AF=0.1656;AA=N|||;VT=SNP
6	29821982	rs2517861	C	T	100	PASS	AC=1030;AF=0.205671;AN=5008;NS=2504;DP=20844;EAS_AF=0.2272;AMR_AF=0.1182;AFR_AF=0.1467;EUR_AF=0.1978;SAS_AF=0.3333;AA=N|||;VT=SNP
6	29822061	rs3115626	C	T	100	PASS	AC=4347;AF=0.868011;AN=5008;NS=2504;DP=20241;EAS_AF=0.9375;AMR_AF=0.8804;AFR_AF=0.8797;EUR_AF=0.7992;SAS_AF=0.8425;AA=N|||;VT=SNP
6	29822071	rs9258643	A	G	100	PASS	AC=948;AF=0.189297;AN=5008;NS=2504;DP=20114;EAS_AF=0.2282;AMR_AF=0.1196;AFR_AF=0.0825;EUR_AF=0.1978;SAS_AF=0.3344;AA=N|||;VT=SNP
6	29822082	rs9258644	A	T	100	PASS	AC=948;AF=0.189297;AN=5008;NS=2504;DP=20168;EAS_AF=0.2282;AMR_AF=0.1196;AFR_AF=0.0825;EUR_AF=0.1978;SAS_AF=0.3344;AA=N|||;VT=SNP
6	29822131	rs9258645	A	G	100	PASS	AC=948;AF=0.189297;AN=5008;NS=2504;DP=19593;EAS_AF=0.2282;AMR_AF=0.1196;AFR_AF=0.0825;EUR_AF=0.1978;SAS_AF=0.3344;AA=N|||;VT=SNP
6	29822139	rs2975034	G	A	100	PASS	AC=1252;AF=0.25;AN=5008;NS=2504;DP=19532;EAS_AF=0.3462;AMR_AF=0.2709;AFR_AF=0.1899;EUR_AF=0.3221;SAS_AF=0.1431;AA=N|||;VT=SNP
6	29822174	rs73416985	A	C	100	PASS	AC=550;AF=0.109824;AN=5008;NS=2504;DP=19361;EAS_AF=0.0208;AMR_AF=0.0965;AFR_AF=0.2511;EUR_AF=0.0537;SAS_AF=0.0777;AA=N|||;VT=SNP
6	29822189	rs9258646	A	T	100	PASS	AC=2388;AF=0.476837;AN=5008;NS=2504;DP=19287;EAS_AF=0.4603;AMR_AF=0.4121;AFR_AF=0.4728;EUR_AF=0.4046;SAS_AF=0.6196;AA=N|||;VT=SNP
6	29822200	rs77003338	G	T	100	PASS	AC=571;AF=0.114018;AN=5008;NS=2504;DP=18882;EAS_AF=0.2083;AMR_AF=0.0706;AFR_AF=0.0613;EUR_AF=0.0666;SAS_AF=0.1677;AA=N|||;VT=SNP
6	29822241	rs9258648	C	T	100	PASS	AC=2392;AF=0.477636;AN=5008;NS=2504;DP=18786;EAS_AF=0.4613;AMR_AF=0.4121;AFR_AF=0.4735;EUR_AF=0.4056;SAS_AF=0.6207;AA=N|||;VT=SNP
6	29822242	rs9258649	A	G	100	PASS	AC=2392;AF=0.477636;AN=5008;NS=2504;DP=18776;EAS_AF=0.4613;AMR_AF=0.4121;AFR_AF=0.4735;EUR_AF=0.4056;SAS_AF=0.6207;AA=N|||;VT=SNP
6	29822261	rs2975033	G	A	100	PASS	AC=1251;AF=0.2498;AN=5008;NS=2504;DP=19184;EAS_AF=0.3452;AMR_AF=0.2709;AFR_AF=0.1899;EUR_AF=0.3221;SAS_AF=0.1431;AA=N|||;VT=SNP
6	29822301	rs9258650	A	G	100	PASS	AC=2388;AF=0.476837;AN=5008;NS=2504;DP=19811;EAS_AF=0.4603;AMR_AF=0.4121;AFR_AF=0.4728;EUR_AF=0.4046;SAS_AF=0.6196;AA=N|||;VT=SNP
6	29822355	rs9258651	C	T	100	PASS	AC=2385;AF=0.476238;AN=5008;NS=2504;DP=21009;EAS_AF=0.4593;AMR_AF=0.4107;AFR_AF=0.4728;EUR_AF=0.4046;SAS_AF=0.6186;AA=N|||;VT=SNP
6	29822413	rs2905756	A	C	100	PASS	AC=1255;AF=0.250599;AN=5008;NS=2504;DP=23186;EAS_AF=0.3472;AMR_AF=0.2723;AFR_AF=0.1899;EUR_AF=0.3221;SAS_AF=0.1442;AA=N|||;VT=SNP
6	29822415	rs9258652	C	G	100	PASS	AC=376;AF=0.0750799;AN=5008;NS=2504;DP=23251;EAS_AF=0.0198;AMR_AF=0.049;AFR_AF=0.0212;EUR_AF=0.1312;SAS_AF=0.1656;AA=N|||;VT=SNP
6	29822432	rs58005484	C	T	100	PASS	AC=1321;AF=0.263778;AN=5008;NS=2504;DP=22765;EAS_AF=0.2272;AMR_AF=0.2752;AFR_AF=0.3759;EUR_AF=0.165;SAS_AF=0.2434;AA=N|||;VT=SNP
6	29822518	rs79082336	C	A	100	PASS	AC=551;AF=0.110024;AN=5008;NS=2504;DP=19852;EAS_AF=0.0208;AMR_AF=0.098;AFR_AF=0.2511;EUR_AF=0.0537;SAS_AF=0.0777;AA=N|||;VT=SNP
6	29822521	rs2517860	A	G	100	PASS	AC=949;AF=0.189497;AN=5008;NS=2504;DP=19924;EAS_AF=0.2272;AMR_AF=0.1182;AFR_AF=0.0825;EUR_AF=0.1978;SAS_AF=0.3374;AA=N|||;VT=SNP
6	29822532	rs9258654	A	C	100	PASS	AC=1440;AF=0.28754;AN=5008;NS=2504;DP=20055;EAS_AF=0.2321;AMR_AF=0.2925;AFR_AF=0.3903;EUR_AF=0.2068;SAS_AF=0.2853;AA=N|||;VT=SNP
6	29822557	rs75346690	T	G	100	PASS	AC=551;AF=0.110024;AN=5008;NS=2504;DP=19838;EAS_AF=0.0208;AMR_AF=0.098;AFR_AF=0.2511;EUR_AF=0.0537;SAS_AF=0.0777;AA=N|||;VT=SNP
6	29822571	rs2517859	G	A	100	PASS	AC=945;AF=0.188698;AN=5008;NS=2504;DP=19228;EAS_AF=0.2272;AMR_AF=0.1182;AFR_AF=0.0825;EUR_AF=0.1978;SAS_AF=0.3333;AA=N|||;VT=SNP
6	29822621	rs2517858	A	T	100	PASS	AC=138;AF=0.0275559;AN=5008;NS=2504;DP=17493;EAS_AF=0.0179;AMR_AF=0.0576;AFR_AF=0.0242;EUR_AF=0.0388;SAS_AF=0.0092;AA=N|||;VT=SNP
6	29822649	rs2517857	C	T	100	PASS	AC=377;AF=0.0752796;AN=5008;NS=2504;DP=17529;EAS_AF=0.0208;AMR_AF=0.049;AFR_AF=0.0212;EUR_AF=0.1312;SAS_AF=0.1656;AA=N|||;VT=SNP
6	29822659	rs2517856	G	A	100	PASS	AC=377;AF=0.0752796;AN=5008;NS=2504;DP=18068;EAS_AF=0.0208;AMR_AF=0.049;AFR_AF=0.0212;EUR_AF=0.1312;SAS_AF=0.1656;AA=N|||;VT=SNP
6	29822726	rs61162280	G	A	100	PASS	AC=569;AF=0.113618;AN=5008;NS=2504;DP=19326;EAS_AF=0.2073;AMR_AF=0.0692;AFR_AF=0.0613;EUR_AF=0.0666;SAS_AF=0.1677;AA=N|||;VT=SNP
6	29822923	rs3094175	A	T	100	PASS	AC=2384;AF=0.476038;AN=5008;NS=2504;DP=19540;EAS_AF=0.4593;AMR_AF=0.4107;AFR_AF=0.4728;EUR_AF=0.4046;SAS_AF=0.6176;AA=N|||;VT=SNP
6	29822954	rs3094174	C	T	100	PASS	AC=2384;AF=0.476038;AN=5008;NS=2504;DP=18398;EAS_AF=0.4593;AMR_AF=0.4107;AFR_AF=0.4728;EUR_AF=0.4046;SAS_AF=0.6176;AA=N|||;VT=SNP
6	29822955	rs3094173	G	A	100	PASS	AC=945;AF=0.188698;AN=5008;NS=2504;DP=18363;EAS_AF=0.2272;AMR_AF=0.1182;AFR_AF=0.0825;EUR_AF=0.1978;SAS_AF=0.3333;AA=N|||;VT=SNP
6	29822982	rs9258665	A	G	100	PASS	AC=1439;AF=0.28734;AN=5008;NS=2504;DP=18555;EAS_AF=0.2321;AMR_AF=0.2925;AFR_AF=0.3903;EUR_AF=0.2068;SAS_AF=0.2843;AA=N|||;VT=SNP
6	29823027	rs2428510	G	A	100	PASS	AC=2386;AF=0.476438;AN=5008;NS=2504;DP=19085;EAS_AF=0.4593;AMR_AF=0.4107;AFR_AF=0.4728;EUR_AF=0.4066;SAS_AF=0.6176;AA=N|||;VT=SNP
6	29823062	rs59865635	T	C	100	PASS	AC=551;AF=0.110024;AN=5008;NS=2504;DP=19316;EAS_AF=0.0208;AMR_AF=0.098;AFR_AF=0.2511;EUR_AF=0.0537;SAS_AF=0.0777;AA=N|||;VT=SNP
6	29823161	rs2734979	A	G	100	PASS	AC=2384;AF=0.476038;AN=5008;NS=2504;DP=20810;EAS_AF=0.4593;AMR_AF=0.4107;AFR_AF=0.4728;EUR_AF=0.4046;SAS_AF=0.6176;AA=N|||;VT=SNP
6	29823164	rs2517855	G	A	100	PASS	AC=377;AF=0.0752796;AN=5008;NS=2504;DP=20913;EAS_AF=0.0198;AMR_AF=0.0504;AFR_AF=0.0212;EUR_AF=0.1312;SAS_AF=0.1656;AA=N|||;VT=SNP
6	29823191	rs16896139	C	A	100	PASS	AC=449;AF=0.0896565;AN=5008;NS=2504;DP=20870;EAS_AF=0.2034;AMR_AF=0.0403;AFR_AF=0.0008;EUR_AF=0.0596;SAS_AF=0.1585;AA=N|||;VT=SNP
6	29823296	rs2517854	G	C	100	PASS	AC=2384;AF=0.476038;AN=5008;NS=2504;DP=19027;EAS_AF=0.4593;AMR_AF=0.4107;AFR_AF=0.4728;EUR_AF=0.4046;SAS_AF=0.6176;AA=N|||;VT=SNP
6	29823319	rs2844826	A	G	100	PASS	AC=2389;AF=0.477037;AN=5008;NS=2504;DP=18771;EAS_AF=0.4613;AMR_AF=0.4107;AFR_AF=0.475;EUR_AF=0.4046;SAS_AF=0.6176;AA=N|||;VT=SNP
6	29823479	rs73419103	A	G	100	PASS	AC=551;AF=0.110024;AN=5008;NS=2504;DP=20090;EAS_AF=0.0208;AMR_AF=0.098;AFR_AF=0.2511;EUR_AF=0.0537;SAS_AF=0.0777;AA=N|||;VT=SNP
6	29823571	rs3128909	A	T	100	PASS	AC=4347;AF=0.868011;AN=5008;NS=2504;DP=18466;EAS_AF=0.9375;AMR_AF=0.8804;AFR_AF=0.8797;EUR_AF=0.7992;SAS_AF=0.8425;AA=N|||;VT=SNP
6	29823606	rs3132726	A	G	100	PASS	AC=3889;AF=0.776558;AN=5008;NS=2504;DP=17939;EAS_AF=0.8244;AMR_AF=0.7435;AFR_AF=0.7693;EUR_AF=0.7654;SAS_AF=0.772;AA=N|||;VT=SNP
6	29823614	rs116105157	A	G	100	PASS	AC=41;AF=0.0081869;AN=5008;NS=2504;DP=17821;EAS_AF=0.001;AMR_AF=0.0086;AFR_AF=0.0045;EUR_AF=0.0278;SAS_AF=0;AA=N|||;VT=SNP
6	29823616	rs116282089	A	G	100	PASS	AC=41;AF=0.0081869;AN=5008;NS=2504;DP=17780;EAS_AF=0.001;AMR_AF=0.0086;AFR_AF=0.0045;EUR_AF=0.0278;SAS_AF=0;AA=N|||;VT=SNP
6	29823703	rs73419109	T	C	100	PASS	AC=551;AF=0.110024;AN=5008;NS=2504;DP=17666;EAS_AF=0.0208;AMR_AF=0.098;AFR_AF=0.2511;EUR_AF=0.0537;SAS_AF=0.0777;AA=N|||;VT=SNP
6	29823729	rs2517852	G	A	100	PASS	AC=2384;AF=0.476038;AN=5008;NS=2504;DP=16822;EAS_AF=0.4593;AMR_AF=0.4107;AFR_AF=0.4728;EUR_AF=0.4046;SAS_AF=0.6176;AA=N|||;VT=SNP
6	29823782	rs2517851	C	T	100	PASS	AC=2383;AF=0.475839;AN=5008;NS=2504;DP=16735;EAS_AF=0.4593;AMR_AF=0.4107;AFR_AF=0.4728;EUR_AF=0.4046;SAS_AF=0.6166;AA=N|||;VT=SNP
6	29823800	rs2517850	G	T	100	PASS	AC=944;AF=0.188498;AN=5008;NS=2504;DP=17610;EAS_AF=0.2272;AMR_AF=0.1182;AFR_AF=0.0825;EUR_AF=0.1978;SAS_AF=0.3323;AA=N|||;VT=SNP
6	29823819	rs2517849	G	A	100	PASS	AC=2385;AF=0.476238;AN=5008;NS=2504;DP=18000;EAS_AF=0.4593;AMR_AF=0.4121;AFR_AF=0.4728;EUR_AF=0.4046;SAS_AF=0.6176;AA=N|||;VT=SNP
6	29823883	rs2508049	A	G	100	PASS	AC=376;AF=0.0750799;AN=5008;NS=2504;DP=17082;EAS_AF=0.0198;AMR_AF=0.049;AFR_AF=0.0212;EUR_AF=0.1312;SAS_AF=0.1656;AA=N|||;VT=SNP
6	29823994	rs6919513	C	T	100	PASS	AC=2385;AF=0.476238;AN=5008;NS=2504;DP=15807;EAS_AF=0.4593;AMR_AF=0.4121;AFR_AF=0.4728;EUR_AF=0.4046;SAS_AF=0.6176;AA=N|||;VT=SNP
6	29823998	rs72845950	C	A	100	PASS	AC=769;AF=0.153554;AN=5008;NS=2504;DP=15938;EAS_AF=0.2063;AMR_AF=0.1772;AFR_AF=0.1248;EUR_AF=0.1113;SAS_AF=0.1646;AA=N|||;VT=SNP
6	29824059	rs9258679	A	G	100	PASS	AC=2386;AF=0.476438;AN=5008;NS=2504;DP=16322;EAS_AF=0.4593;AMR_AF=0.4121;AFR_AF=0.4735;EUR_AF=0.4046;SAS_AF=0.6176;AA=-|||;VT=SNP
6	29824092	rs9258680	T	C	100	PASS	AC=2382;AF=0.475639;AN=5008;NS=2504;DP=16497;EAS_AF=0.4583;AMR_AF=0.4092;AFR_AF=0.4735;EUR_AF=0.4046;SAS_AF=0.6166;AA=-|||;VT=SNP
6	29824096	rs9258681	G	T	100	PASS	AC=2381;AF=0.475439;AN=5008;NS=2504;DP=16483;EAS_AF=0.4573;AMR_AF=0.4092;AFR_AF=0.4735;EUR_AF=0.4046;SAS_AF=0.6166;AA=-|||;VT=SNP
6	29824108	rs73745607	T	C	100	PASS	AC=764;AF=0.152556;AN=5008;NS=2504;DP=16575;EAS_AF=0.2044;AMR_AF=0.1744;AFR_AF=0.1248;EUR_AF=0.1113;SAS_AF=0.1636;AA=-|||;VT=SNP
6	29824160	rs9258682	C	T	100	PASS	AC=2374;AF=0.474042;AN=5008;NS=2504;DP=15303;EAS_AF=0.4563;AMR_AF=0.4049;AFR_AF=0.472;EUR_AF=0.4046;SAS_AF=0.6155;AA=-|||;VT=SNP
6	29824172	rs9258684	A	G	100	PASS	AC=112;AF=0.0223642;AN=5008;NS=2504;DP=15079;EAS_AF=0.002;AMR_AF=0.0173;AFR_AF=0.0144;EUR_AF=0.0417;SAS_AF=0.0378;AA=-|||;VT=SNP
6	29824235	rs9258687	C	G	100	PASS	AC=1436;AF=0.286741;AN=5008;NS=2504;DP=15125;EAS_AF=0.2312;AMR_AF=0.2911;AFR_AF=0.3896;EUR_AF=0.2068;SAS_AF=0.2843;AA=-|||;VT=SNP
6	29824267	rs3128908	A	G	100	PASS	AC=4557;AF=0.909944;AN=5008;NS=2504;DP=15020;EAS_AF=0.9762;AMR_AF=0.9035;AFR_AF=0.9206;EUR_AF=0.8469;SAS_AF=0.8967;AA=-|||;VT=SNP
6	29824287	rs9258689	C	G	100	PASS	AC=2383;AF=0.475839;AN=5008;NS=2504;DP=14652;EAS_AF=0.4593;AMR_AF=0.4107;AFR_AF=0.472;EUR_AF=0.4046;SAS_AF=0.6176;AA=-|||;VT=SNP
6	29824340	rs9258690	G	C	100	PASS	AC=946;AF=0.188898;AN=5008;NS=2504;DP=13917;EAS_AF=0.2272;AMR_AF=0.1182;AFR_AF=0.0825;EUR_AF=0.1978;SAS_AF=0.3344;AA=-|||;VT=SNP
6	29824427	rs9258691	A	G	100	PASS	AC=1439;AF=0.28734;AN=5008;NS=2504;DP=16209;EAS_AF=0.2321;AMR_AF=0.2925;AFR_AF=0.3903;EUR_AF=0.2068;SAS_AF=0.2843;AA=-|||;VT=SNP
6	29824497	rs9258692	C	T	100	PASS	AC=2385;AF=0.476238;AN=5008;NS=2504;DP=15117;EAS_AF=0.4593;AMR_AF=0.4107;AFR_AF=0.4728;EUR_AF=0.4046;SAS_AF=0.6186;AA=-|||;VT=SNP
6	29824731	rs9258701	G	A	100	PASS	AC=96;AF=0.0191693;AN=5008;NS=2504;DP=12462;EAS_AF=0.0109;AMR_AF=0.0202;AFR_AF=0.0076;EUR_AF=0.0398;SAS_AF=0.0215;AA=-|||;VT=SNP
6	29824742	rs9258702	A	G	100	PASS	AC=2388;AF=0.476837;AN=5008;NS=2504;DP=13055;EAS_AF=0.4603;AMR_AF=0.4107;AFR_AF=0.472;EUR_AF=0.4046;SAS_AF=0.6217;AA=-|||;VT=SNP
6	29824904	rs1611667	G	A	100	PASS	AC=2384;AF=0.476038;AN=5008;NS=2504;DP=18711;EAS_AF=0.4593;AMR_AF=0.4121;AFR_AF=0.472;EUR_AF=0.4046;SAS_AF=0.6176;AA=-|||;VT=SNP
6	29824994	rs3128907	T	C	100	PASS	AC=4637;AF=0.925919;AN=5008;NS=2504;DP=16106;EAS_AF=0.9841;AMR_AF=0.9078;AFR_AF=0.9349;EUR_AF=0.8479;SAS_AF=0.9468;AA=N|||;VT=SNP
6	29825109	rs1611668	G	A	100	PASS	AC=2385;AF=0.476238;AN=5008;NS=2504;DP=14698;EAS_AF=0.4593;AMR_AF=0.4121;AFR_AF=0.4728;EUR_AF=0.4046;SAS_AF=0.6176;AA=N|||;VT=SNP
6	29825239	rs1611670	C	T	100	PASS	AC=2386;AF=0.476438;AN=5008;NS=2504;DP=17367;EAS_AF=0.4593;AMR_AF=0.4135;AFR_AF=0.4728;EUR_AF=0.4046;SAS_AF=0.6176;AA=N|||;VT=SNP
6	29825275	rs2517847	A	T	100	PASS	AC=2383;AF=0.475839;AN=5008;NS=2504;DP=17406;EAS_AF=0.4583;AMR_AF=0.4107;AFR_AF=0.472;EUR_AF=0.4046;SAS_AF=0.6186;AA=N|||;VT=SNP
6	29825284	rs1611671	A	G	100	PASS	AC=2389;AF=0.477037;AN=5008;NS=2504;DP=17776;EAS_AF=0.4593;AMR_AF=0.4135;AFR_AF=0.4728;EUR_AF=0.4046;SAS_AF=0.6207;AA=N|||;VT=SNP
6	29825349	rs9258711	A	G	100	PASS	AC=1439;AF=0.28734;AN=5008;NS=2504;DP=18907;EAS_AF=0.2321;AMR_AF=0.2925;AFR_AF=0.3903;EUR_AF=0.2068;SAS_AF=0.2843;AA=N|||;VT=SNP
6	29825414	rs1611672	T	C	100	PASS	AC=2389;AF=0.477037;AN=5008;NS=2504;DP=17251;EAS_AF=0.4603;AMR_AF=0.4107;AFR_AF=0.4735;EUR_AF=0.4046;SAS_AF=0.6207;AA=N|||;VT=SNP
6	29825415	rs1611673	A	G	100	PASS	AC=376;AF=0.0750799;AN=5008;NS=2504;DP=17288;EAS_AF=0.0198;AMR_AF=0.049;AFR_AF=0.0212;EUR_AF=0.1312;SAS_AF=0.1656;AA=N|||;VT=SNP
6	29825434	rs1611674	A	G	100	PASS	AC=1938;AF=0.386981;AN=5008;NS=2504;DP=17456;EAS_AF=0.255;AMR_AF=0.3703;AFR_AF=0.4728;EUR_AF=0.3449;SAS_AF=0.4622;AA=N|||;VT=SNP
6	29825489	rs1611676	T	C	100	PASS	AC=2393;AF=0.477835;AN=5008;NS=2504;DP=17630;EAS_AF=0.4623;AMR_AF=0.4135;AFR_AF=0.475;EUR_AF=0.4046;SAS_AF=0.6186;AA=N|||;VT=SNP
6	29825510	rs1611678	A	G	100	PASS	AC=376;AF=0.0750799;AN=5008;NS=2504;DP=17440;EAS_AF=0.0198;AMR_AF=0.049;AFR_AF=0.0212;EUR_AF=0.1312;SAS_AF=0.1656;AA=N|||;VT=SNP
6	29825551	rs1611679	G	A	100	PASS	AC=2386;AF=0.476438;AN=5008;NS=2504;DP=17599;EAS_AF=0.4603;AMR_AF=0.4107;AFR_AF=0.4735;EUR_AF=0.4046;SAS_AF=0.6176;AA=N|||;VT=SNP
6	29825566	rs1611680	A	G	100	PASS	AC=1503;AF=0.30012;AN=5008;NS=2504;DP=17738;EAS_AF=0.3641;AMR_AF=0.3329;AFR_AF=0.2958;EUR_AF=0.3608;SAS_AF=0.1544;AA=N|||;VT=SNP
6	29825737	rs1611683	C	T	100	PASS	AC=1618;AF=0.323083;AN=5008;NS=2504;DP=19467;EAS_AF=0.254;AMR_AF=0.2349;AFR_AF=0.3464;EUR_AF=0.2932;SAS_AF=0.456;AA=N|||;VT=SNP
6	29825846	rs1611684	G	A	100	PASS	AC=2385;AF=0.476238;AN=5008;NS=2504;DP=19631;EAS_AF=0.4593;AMR_AF=0.4107;AFR_AF=0.4728;EUR_AF=0.4046;SAS_AF=0.6186;AA=N|||;VT=SNP
6	29825858	rs138296810	T	C	100	PASS	AC=19;AF=0.00379393;AN=5008;NS=2504;DP=19414;EAS_AF=0;AMR_AF=0.0072;AFR_AF=0;EUR_AF=0.0089;SAS_AF=0.0051;AA=N|||;VT=SNP
6	29825883	rs12660689	G	A	100	PASS	AC=768;AF=0.153355;AN=5008;NS=2504;DP=18835;EAS_AF=0.2063;AMR_AF=0.1758;AFR_AF=0.1248;EUR_AF=0.1113;SAS_AF=0.1646;AA=N|||;VT=SNP
6	29825999	rs73407765	T	C	100	PASS	AC=384;AF=0.0766773;AN=5008;NS=2504;DP=19014;EAS_AF=0.006;AMR_AF=0.0836;AFR_AF=0.1589;EUR_AF=0.0417;SAS_AF=0.0695;AA=N|||;VT=SNP
6	29826011	rs1611685	G	A	100	PASS	AC=2384;AF=0.476038;AN=5008;NS=2504;DP=18755;EAS_AF=0.4593;AMR_AF=0.4092;AFR_AF=0.4728;EUR_AF=0.4056;SAS_AF=0.6176;AA=N|||;VT=SNP
6	29826023	rs73407772	C	T	100	PASS	AC=550;AF=0.109824;AN=5008;NS=2504;DP=18390;EAS_AF=0.0208;AMR_AF=0.0965;AFR_AF=0.2511;EUR_AF=0.0537;SAS_AF=0.0777;AA=N|||;VT=SNP
6	29826066	rs1611686	C	T	100	PASS	AC=2383;AF=0.475839;AN=5008;NS=2504;DP=18212;EAS_AF=0.4593;AMR_AF=0.4092;AFR_AF=0.4728;EUR_AF=0.4046;SAS_AF=0.6176;AA=N|||;VT=SNP
6	29826092	rs2517840	C	T	100	PASS	AC=1257;AF=0.250998;AN=5008;NS=2504;DP=18559;EAS_AF=0.3472;AMR_AF=0.2738;AFR_AF=0.1899;EUR_AF=0.3221;SAS_AF=0.1452;AA=N|||;VT=SNP
6	29826149	rs56068459	C	T	100	PASS	AC=451;AF=0.0900559;AN=5008;NS=2504;DP=18797;EAS_AF=0.2054;AMR_AF=0.0403;AFR_AF=0.0008;EUR_AF=0.0596;SAS_AF=0.1585;AA=N|||;VT=SNP
6	29826150	rs76175937	G	A	100	PASS	AC=550;AF=0.109824;AN=5008;NS=2504;DP=18750;EAS_AF=0.0208;AMR_AF=0.0965;AFR_AF=0.2511;EUR_AF=0.0537;SAS_AF=0.0777;AA=N|||;VT=SNP
6	29826188	rs9258724	A	T	100	PASS	AC=120;AF=0.0239617;AN=5008;NS=2504;DP=17931;EAS_AF=0.005;AMR_AF=0.0187;AFR_AF=0.0144;EUR_AF=0.0417;SAS_AF=0.0419;AA=N|||;VT=SNP
6	29826214	rs9258725	T	C	100	PASS	AC=2007;AF=0.400759;AN=5008;NS=2504;DP=17797;EAS_AF=0.4395;AMR_AF=0.3602;AFR_AF=0.4516;EUR_AF=0.2734;SAS_AF=0.4519;AA=N|||;VT=SNP
6	29826218	rs77496362	C	A	100	PASS	AC=550;AF=0.109824;AN=5008;NS=2504;DP=17790;EAS_AF=0.0208;AMR_AF=0.0965;AFR_AF=0.2511;EUR_AF=0.0537;SAS_AF=0.0777;AA=N|||;VT=SNP
6	29826336	rs9258726	A	G	100	PASS	AC=2010;AF=0.401358;AN=5008;NS=2504;DP=18105;EAS_AF=0.4395;AMR_AF=0.3631;AFR_AF=0.4516;EUR_AF=0.2734;SAS_AF=0.453;AA=N|||;VT=SNP
6	29826480	rs9258727	G	A	100	PASS	AC=2010;AF=0.401358;AN=5008;NS=2504;DP=18668;EAS_AF=0.4405;AMR_AF=0.3617;AFR_AF=0.4516;EUR_AF=0.2734;SAS_AF=0.453;AA=N|||;VT=SNP
6	29826488	rs1611687	G	T	100	PASS	AC=2386;AF=0.476438;AN=5008;NS=2504;DP=18609;EAS_AF=0.4603;AMR_AF=0.4107;AFR_AF=0.4728;EUR_AF=0.4046;SAS_AF=0.6186;AA=N|||;VT=SNP
6	29826549	rs55662140	T	C	100	PASS	AC=451;AF=0.0900559;AN=5008;NS=2504;DP=17458;EAS_AF=0.2054;AMR_AF=0.0403;AFR_AF=0.0008;EUR_AF=0.0596;SAS_AF=0.1585;AA=N|||;VT=SNP
6	29826726	rs1611689	T	A	100	PASS	AC=376;AF=0.0750799;AN=5008;NS=2504;DP=17954;EAS_AF=0.0198;AMR_AF=0.049;AFR_AF=0.0212;EUR_AF=0.1312;SAS_AF=0.1656;AA=N|||;VT=SNP
6	29826739	rs9258730	A	G	100	PASS	AC=1439;AF=0.28734;AN=5008;NS=2504;DP=17946;EAS_AF=0.2321;AMR_AF=0.2925;AFR_AF=0.3903;EUR_AF=0.2068;SAS_AF=0.2843;AA=N|||;VT=SNP
6	29826810	rs1611690	G	A	100	PASS	AC=2384;AF=0.476038;AN=5008;NS=2504;DP=18669;EAS_AF=0.4593;AMR_AF=0.4107;AFR_AF=0.4728;EUR_AF=0.4046;SAS_AF=0.6176;AA=N|||;VT=SNP
6	29826907	rs1611691	G	A	100	PASS	AC=376;AF=0.0750799;AN=5008;NS=2504;DP=16459;EAS_AF=0.0198;AMR_AF=0.049;AFR_AF=0.0212;EUR_AF=0.1312;SAS_AF=0.1656;AA=N|||;VT=SNP
6	29826962	rs1611692	T	C	100	PASS	AC=2384;AF=0.476038;AN=5008;NS=2504;DP=14506;EAS_AF=0.4593;AMR_AF=0.4107;AFR_AF=0.4728;EUR_AF=0.4046;SAS_AF=0.6176;AA=N|||;VT=SNP
6	29827079	rs141143417	T	A	100	PASS	AC=768;AF=0.153355;AN=5008;NS=2504;DP=12753;EAS_AF=0.2063;AMR_AF=0.1758;AFR_AF=0.1248;EUR_AF=0.1113;SAS_AF=0.1646;AA=N|||;VT=SNP
6	29827149	rs1611694	C	T	100	PASS	AC=376;AF=0.0750799;AN=5008;NS=2504;DP=14395;EAS_AF=0.0198;AMR_AF=0.049;AFR_AF=0.0212;EUR_AF=0.1312;SAS_AF=0.1656;AA=N|||;VT=SNP
6	29827178	rs9258736	G	T	100	PASS	AC=1439;AF=0.28734;AN=5008;NS=2504;DP=15187;EAS_AF=0.2321;AMR_AF=0.2925;AFR_AF=0.3903;EUR_AF=0.2068;SAS_AF=0.2843;AA=N|||;VT=SNP
6	29827304	rs10428803	T	C	100	PASS	AC=557;AF=0.111222;AN=5008;NS=2504;DP=18192;EAS_AF=0.0218;AMR_AF=0.0994;AFR_AF=0.2519;EUR_AF=0.0567;SAS_AF=0.0777;AA=N|||;VT=SNP
6	29827330	rs9258737	C	T	100	PASS	AC=120;AF=0.0239617;AN=5008;NS=2504;DP=17208;EAS_AF=0.005;AMR_AF=0.0187;AFR_AF=0.0144;EUR_AF=0.0417;SAS_AF=0.0419;AA=N|||;VT=SNP
6	29827332	rs1611695	C	T	100	PASS	AC=376;AF=0.0750799;AN=5008;NS=2504;DP=17184;EAS_AF=0.0198;AMR_AF=0.049;AFR_AF=0.0212;EUR_AF=0.1312;SAS_AF=0.1656;AA=N|||;VT=SNP
6	29827357	rs1611696	C	T	100	PASS	AC=92;AF=0.0183706;AN=5008;NS=2504;DP=16720;EAS_AF=0;AMR_AF=0.0504;AFR_AF=0.0159;EUR_AF=0.0358;SAS_AF=0;AA=N|||;VT=SNP
6	29827385	rs1611697	A	C	100	PASS	AC=92;AF=0.0183706;AN=5008;NS=2504;DP=16953;EAS_AF=0;AMR_AF=0.0504;AFR_AF=0.0159;EUR_AF=0.0358;SAS_AF=0;AA=N|||;VT=SNP
6	29827390	rs9258738	A	C	100	PASS	AC=2008;AF=0.400958;AN=5008;NS=2504;DP=17042;EAS_AF=0.4395;AMR_AF=0.3617;AFR_AF=0.4516;EUR_AF=0.2734;SAS_AF=0.4519;AA=N|||;VT=SNP
6	29827597	rs1611698	G	T	100	PASS	AC=376;AF=0.0750799;AN=5008;NS=2504;DP=16694;EAS_AF=0.0198;AMR_AF=0.049;AFR_AF=0.0212;EUR_AF=0.1312;SAS_AF=0.1656;AA=N|||;VT=SNP
6	29827663	rs9258739	G	A	100	PASS	AC=2009;AF=0.401158;AN=5008;NS=2504;DP=17499;EAS_AF=0.4395;AMR_AF=0.3617;AFR_AF=0.4516;EUR_AF=0.2744;SAS_AF=0.4519;AA=N|||;VT=SNP
6	29827753	rs1611699	T	A	100	PASS	AC=2386;AF=0.476438;AN=5008;NS=2504;DP=19245;EAS_AF=0.4593;AMR_AF=0.4121;AFR_AF=0.4728;EUR_AF=0.4056;SAS_AF=0.6176;AA=N|||;VT=SNP
6	29827788	rs1611700	C	T	100	PASS	AC=2386;AF=0.476438;AN=5008;NS=2504;DP=18666;EAS_AF=0.4593;AMR_AF=0.4121;AFR_AF=0.4728;EUR_AF=0.4056;SAS_AF=0.6176;AA=N|||;VT=SNP
6	29827899	rs9258740	C	T	100	PASS	AC=1439;AF=0.28734;AN=5008;NS=2504;DP=17259;EAS_AF=0.2321;AMR_AF=0.2939;AFR_AF=0.3896;EUR_AF=0.2068;SAS_AF=0.2843;AA=N|||;VT=SNP
6	29827956	rs1611701	C	T	100	PASS	AC=372;AF=0.0742812;AN=5008;NS=2504;DP=17514;EAS_AF=0.0188;AMR_AF=0.0476;AFR_AF=0.0212;EUR_AF=0.1272;SAS_AF=0.1677;AA=N|||;VT=SNP
6	29828019	rs3094172	G	T	100	PASS	AC=4637;AF=0.925919;AN=5008;NS=2504;DP=18544;EAS_AF=0.9841;AMR_AF=0.9078;AFR_AF=0.9349;EUR_AF=0.8479;SAS_AF=0.9468;AA=N|||;VT=SNP
6	29828051	rs1611702	A	G	100	PASS	AC=1394;AF=0.278355;AN=5008;NS=2504;DP=18181;EAS_AF=0.3651;AMR_AF=0.33;AFR_AF=0.2141;EUR_AF=0.3608;SAS_AF=0.1544;AA=N|||;VT=SNP
6	29828270	rs9258741	T	C	100	PASS	AC=290;AF=0.0579073;AN=5008;NS=2504;DP=18614;EAS_AF=0.0466;AMR_AF=0.0274;AFR_AF=0.0552;EUR_AF=0.0487;SAS_AF=0.1043;AA=N|||;VT=SNP
6	29828276	rs9258742	C	T	100	PASS	AC=177;AF=0.0353435;AN=5008;NS=2504;DP=18493;EAS_AF=0.0387;AMR_AF=0.0202;AFR_AF=0.0219;EUR_AF=0.0427;SAS_AF=0.0532;AA=N|||;VT=SNP
6	29828310	rs3094657	C	G	100	PASS	AC=3889;AF=0.776558;AN=5008;NS=2504;DP=18834;EAS_AF=0.8244;AMR_AF=0.7435;AFR_AF=0.7685;EUR_AF=0.7664;SAS_AF=0.772;AA=N|||;VT=SNP
6	29828316	rs17185692	G	A	100	PASS	AC=569;AF=0.113618;AN=5008;NS=2504;DP=19204;EAS_AF=0.2073;AMR_AF=0.0692;AFR_AF=0.0613;EUR_AF=0.0666;SAS_AF=0.1677;AA=N|||;VT=SNP
6	29828435	rs1611703	A	G	100	PASS	AC=369;AF=0.0736821;AN=5008;NS=2504;DP=20228;EAS_AF=0.0188;AMR_AF=0.0476;AFR_AF=0.0204;EUR_AF=0.1272;SAS_AF=0.1656;AA=N|||;VT=SNP
6	29828467	rs1611704	C	T	100	PASS	AC=1396;AF=0.278754;AN=5008;NS=2504;DP=20399;EAS_AF=0.3651;AMR_AF=0.33;AFR_AF=0.2141;EUR_AF=0.3618;SAS_AF=0.1554;AA=N|||;VT=SNP
6	29828493	rs1611705	T	G	100	PASS	AC=2384;AF=0.476038;AN=5008;NS=2504;DP=20387;EAS_AF=0.4593;AMR_AF=0.4107;AFR_AF=0.4728;EUR_AF=0.4046;SAS_AF=0.6176;AA=N|||;VT=SNP
6	29828584	rs6937645	G	A	100	PASS	AC=551;AF=0.110024;AN=5008;NS=2504;DP=19406;EAS_AF=0.0208;AMR_AF=0.098;AFR_AF=0.2511;EUR_AF=0.0537;SAS_AF=0.0777;AA=g|||;VT=SNP
6	29828622	rs1611706	A	G	100	PASS	AC=376;AF=0.0750799;AN=5008;NS=2504;DP=18281;EAS_AF=0.0198;AMR_AF=0.049;AFR_AF=0.0212;EUR_AF=0.1312;SAS_AF=0.1656;AA=a|||;VT=SNP
6	29828660	rs2523822	A	G	100	PASS	AC=1256;AF=0.250799;AN=5008;NS=2504;DP=17999;EAS_AF=0.3472;AMR_AF=0.2723;AFR_AF=0.1899;EUR_AF=0.3221;SAS_AF=0.1452;AA=a|||;VT=SNP
6	29828669	rs1611707	G	A	100	PASS	AC=2384;AF=0.476038;AN=5008;NS=2504;DP=17995;EAS_AF=0.4593;AMR_AF=0.4107;AFR_AF=0.4728;EUR_AF=0.4046;SAS_AF=0.6176;AA=g|||;VT=SNP
6	29828744	rs1611708	A	G	100	PASS	AC=2384;AF=0.476038;AN=5008;NS=2504;DP=17829;EAS_AF=0.4593;AMR_AF=0.4107;AFR_AF=0.4728;EUR_AF=0.4046;SAS_AF=0.6176;AA=N|||;VT=SNP
6	29828790	rs3094171	C	G	100	PASS	AC=3935;AF=0.785743;AN=5008;NS=2504;DP=17662;EAS_AF=0.8244;AMR_AF=0.8098;AFR_AF=0.7693;EUR_AF=0.7654;SAS_AF=0.772;AA=g|||;VT=SNP
6	29828880	rs9295822	C	T	100	PASS	AC=551;AF=0.110024;AN=5008;NS=2504;DP=19400;EAS_AF=0.0208;AMR_AF=0.098;AFR_AF=0.2511;EUR_AF=0.0537;SAS_AF=0.0777;AA=c|||;VT=SNP
6	29828886	rs1611709	T	C	100	PASS	AC=2385;AF=0.476238;AN=5008;NS=2504;DP=19598;EAS_AF=0.4593;AMR_AF=0.4107;AFR_AF=0.4735;EUR_AF=0.4046;SAS_AF=0.6176;AA=N|||;VT=SNP
6	29828916	rs1611710	C	T	100	PASS	AC=2384;AF=0.476038;AN=5008;NS=2504;DP=19931;EAS_AF=0.4593;AMR_AF=0.4107;AFR_AF=0.4735;EUR_AF=0.4046;SAS_AF=0.6166;AA=c|||;VT=SNP
6	29828972	rs9258750	A	G	100	PASS	AC=1438;AF=0.287141;AN=5008;NS=2504;DP=18657;EAS_AF=0.2321;AMR_AF=0.2925;AFR_AF=0.3903;EUR_AF=0.2068;SAS_AF=0.2832;AA=a|||;VT=SNP
6	29829108	rs1611711	G	A	100	PASS	AC=2384;AF=0.476038;AN=5008;NS=2504;DP=17625;EAS_AF=0.4593;AMR_AF=0.4107;AFR_AF=0.4728;EUR_AF=0.4046;SAS_AF=0.6176;AA=a|||;VT=SNP
6	29829251	rs1611713	A	C	100	PASS	AC=1144;AF=0.228435;AN=5008;NS=2504;DP=15116;EAS_AF=0.2262;AMR_AF=0.2248;AFR_AF=0.146;EUR_AF=0.2425;SAS_AF=0.3303;AA=a|||;VT=SNP
6	29829253	rs73745901	T	C	100	PASS	AC=768;AF=0.153355;AN=5008;NS=2504;DP=15279;EAS_AF=0.2063;AMR_AF=0.1758;AFR_AF=0.1248;EUR_AF=0.1113;SAS_AF=0.1646;AA=t|||;VT=SNP
6	29829265	rs3094170	T	C	100	PASS	AC=4637;AF=0.925919;AN=5008;NS=2504;DP=15874;EAS_AF=0.9841;AMR_AF=0.9078;AFR_AF=0.9349;EUR_AF=0.8479;SAS_AF=0.9468;AA=N|||;VT=SNP
6	29829407	rs1611714	G	A	100	PASS	AC=376;AF=0.0750799;AN=5008;NS=2504;DP=20064;EAS_AF=0.0198;AMR_AF=0.049;AFR_AF=0.0212;EUR_AF=0.1312;SAS_AF=0.1656;AA=g|||;VT=SNP
6	29829450	rs16896166	C	G	100	PASS	AC=451;AF=0.0900559;AN=5008;NS=2504;DP=21083;EAS_AF=0.2054;AMR_AF=0.0403;AFR_AF=0.0008;EUR_AF=0.0596;SAS_AF=0.1585;AA=c|||;VT=SNP
6	29829464	rs9258755	C	T	100	PASS	AC=183;AF=0.0365415;AN=5008;NS=2504;DP=21259;EAS_AF=0.0387;AMR_AF=0.0202;AFR_AF=0.0265;EUR_AF=0.0427;SAS_AF=0.0532;AA=c|||;VT=SNP
6	29829482	rs1611715	A	C	100	PASS	AC=1466;AF=0.292732;AN=5008;NS=2504;DP=20709;EAS_AF=0.3651;AMR_AF=0.3991;AFR_AF=0.2322;EUR_AF=0.3608;SAS_AF=0.1544;AA=a|||;VT=SNP
6	29829484	rs9258756	G	T	100	PASS	AC=672;AF=0.134185;AN=5008;NS=2504;DP=20528;EAS_AF=0.0258;AMR_AF=0.1167;AFR_AF=0.2663;EUR_AF=0.0954;SAS_AF=0.1196;AA=g|||;VT=SNP
6	29829494	rs62391661	G	A	100	PASS	AC=451;AF=0.0900559;AN=5008;NS=2504;DP=20486;EAS_AF=0.2054;AMR_AF=0.0403;AFR_AF=0.0008;EUR_AF=0.0596;SAS_AF=0.1585;AA=g|||;VT=SNP
6	29829507	rs73725438	T	A	100	PASS	AC=200;AF=0.0399361;AN=5008;NS=2504;DP=19775;EAS_AF=0;AMR_AF=0.0303;AFR_AF=0.115;EUR_AF=0.0219;SAS_AF=0.0051;AA=t|||;VT=SNP
6	29829514	rs1611716	G	A	100	PASS	AC=376;AF=0.0750799;AN=5008;NS=2504;DP=19847;EAS_AF=0.0198;AMR_AF=0.049;AFR_AF=0.0212;EUR_AF=0.1312;SAS_AF=0.1656;AA=g|||;VT=SNP
6	29829566	rs2517830	T	G	100	PASS	AC=198;AF=0.0395367;AN=5008;NS=2504;DP=20426;EAS_AF=0.0446;AMR_AF=0.0548;AFR_AF=0.0023;EUR_AF=0.0825;SAS_AF=0.0297;AA=t|||;VT=SNP
6	29829577	rs1611717	T	C	100	PASS	AC=2384;AF=0.476038;AN=5008;NS=2504;DP=20250;EAS_AF=0.4593;AMR_AF=0.4107;AFR_AF=0.4728;EUR_AF=0.4046;SAS_AF=0.6176;AA=N|||;VT=SNP
6	29829592	rs1611718	C	A	100	PASS	AC=376;AF=0.0750799;AN=5008;NS=2504;DP=20412;EAS_AF=0.0198;AMR_AF=0.049;AFR_AF=0.0212;EUR_AF=0.1312;SAS_AF=0.1656;AA=c|||;VT=SNP
6	29829596	rs3128906	A	G	100	PASS	AC=3932;AF=0.785144;AN=5008;NS=2504;DP=20334;EAS_AF=0.8244;AMR_AF=0.8098;AFR_AF=0.7693;EUR_AF=0.7624;SAS_AF=0.772;AA=N|||;VT=SNP
6	29829655	rs9258762	G	A	100	PASS	AC=120;AF=0.0239617;AN=5008;NS=2504;DP=19207;EAS_AF=0.005;AMR_AF=0.0187;AFR_AF=0.0144;EUR_AF=0.0417;SAS_AF=0.0419;AA=g|||;VT=SNP
6	29829813	rs57276595	C	T	100	PASS	AC=200;AF=0.0399361;AN=5008;NS=2504;DP=18757;EAS_AF=0;AMR_AF=0.0303;AFR_AF=0.115;EUR_AF=0.0219;SAS_AF=0.0051;AA=c|||;VT=SNP
6	29829871	rs9468643	C	T	100	PASS	AC=550;AF=0.109824;AN=5008;NS=2504;DP=18417;EAS_AF=0.0208;AMR_AF=0.098;AFR_AF=0.2511;EUR_AF=0.0537;SAS_AF=0.0767;AA=c|||;VT=SNP
6	29829986	rs3094169	T	C	100	PASS	AC=4346;AF=0.867812;AN=5008;NS=2504;DP=18322;EAS_AF=0.9375;AMR_AF=0.8804;AFR_AF=0.879;EUR_AF=0.7992;SAS_AF=0.8425;AA=N|||;VT=SNP
6	29829994	rs1611720	C	G	100	PASS	AC=2383;AF=0.475839;AN=5008;NS=2504;DP=18325;EAS_AF=0.4593;AMR_AF=0.4107;AFR_AF=0.472;EUR_AF=0.4046;SAS_AF=0.6176;AA=g|||;VT=SNP
6	29830045	rs72845990	A	C	100	PASS	AC=766;AF=0.152955;AN=5008;NS=2504;DP=18301;EAS_AF=0.2044;AMR_AF=0.1758;AFR_AF=0.1248;EUR_AF=0.1113;SAS_AF=0.1646;AA=a|||;VT=SNP
6	29830074	rs7760172	T	C	100	PASS	AC=412;AF=0.0822684;AN=5008;NS=2504;DP=17670;EAS_AF=0.1131;AMR_AF=0.0706;AFR_AF=0.1104;EUR_AF=0.0338;SAS_AF=0.0706;AA=t|||;VT=SNP
6	29830130	rs55815013	T	C	100	PASS	AC=200;AF=0.0399361;AN=5008;NS=2504;DP=16675;EAS_AF=0;AMR_AF=0.0303;AFR_AF=0.115;EUR_AF=0.0219;SAS_AF=0.0051;AA=t|||;VT=SNP
6	29830179	rs9258764	T	A	100	PASS	AC=120;AF=0.0239617;AN=5008;NS=2504;DP=15661;EAS_AF=0.005;AMR_AF=0.0187;AFR_AF=0.0144;EUR_AF=0.0417;SAS_AF=0.0419;AA=t|||;VT=SNP
6	29830209	rs1611721	A	G	100	PASS	AC=376;AF=0.0750799;AN=5008;NS=2504;DP=17202;EAS_AF=0.0198;AMR_AF=0.049;AFR_AF=0.0212;EUR_AF=0.1312;SAS_AF=0.1656;AA=a|||;VT=SNP
6	29830213	rs58993253	C	T	100	PASS	AC=766;AF=0.152955;AN=5008;NS=2504;DP=17359;EAS_AF=0.2044;AMR_AF=0.1758;AFR_AF=0.1248;EUR_AF=0.1113;SAS_AF=0.1646;AA=c|||;VT=SNP
6	29830411	rs9258766	G	A	100	PASS	AC=2007;AF=0.400759;AN=5008;NS=2504;DP=17630;EAS_AF=0.4395;AMR_AF=0.3617;AFR_AF=0.4508;EUR_AF=0.2734;SAS_AF=0.4519;AA=g|||;VT=SNP
6	29830505	rs1611723	A	G	100	PASS	AC=2263;AF=0.451877;AN=5008;NS=2504;DP=16418;EAS_AF=0.4554;AMR_AF=0.3919;AFR_AF=0.4576;EUR_AF=0.3628;SAS_AF=0.5746;AA=N|||;VT=SNP
6	29830529	rs2517829	C	G	100	PASS	AC=348;AF=0.0694888;AN=5008;NS=2504;DP=16726;EAS_AF=0.0565;AMR_AF=0.0807;AFR_AF=0.0651;EUR_AF=0.0865;SAS_AF=0.0634;AA=c|||;VT=SNP
6	29830531	rs9258769	C	T	100	PASS	AC=120;AF=0.0239617;AN=5008;NS=2504;DP=16867;EAS_AF=0.005;AMR_AF=0.0187;AFR_AF=0.0144;EUR_AF=0.0417;SAS_AF=0.0419;AA=c|||;VT=SNP
6	29830551	rs72845994	A	G	100	PASS	AC=766;AF=0.152955;AN=5008;NS=2504;DP=17502;EAS_AF=0.2044;AMR_AF=0.1758;AFR_AF=0.1248;EUR_AF=0.1113;SAS_AF=0.1646;AA=a|||;VT=SNP
6	29830570	rs1611724	G	A	100	PASS	AC=2383;AF=0.475839;AN=5008;NS=2504;DP=18307;EAS_AF=0.4593;AMR_AF=0.4107;AFR_AF=0.472;EUR_AF=0.4046;SAS_AF=0.6176;AA=a|||;VT=SNP
6	29830591	rs111434580	T	C	100	PASS	AC=386;AF=0.0770767;AN=5008;NS=2504;DP=18663;EAS_AF=0.006;AMR_AF=0.085;AFR_AF=0.1596;EUR_AF=0.0417;SAS_AF=0.0695;AA=t|||;VT=SNP
6	29830652	rs9258771	A	G	100	PASS	AC=2018;AF=0.402955;AN=5008;NS=2504;DP=17367;EAS_AF=0.4405;AMR_AF=0.366;AFR_AF=0.4531;EUR_AF=0.2773;SAS_AF=0.4519;AA=a|||;VT=SNP
6	29830660	rs9258772	G	C	100	PASS	AC=2384;AF=0.476038;AN=5008;NS=2504;DP=16967;EAS_AF=0.4603;AMR_AF=0.4107;AFR_AF=0.472;EUR_AF=0.4046;SAS_AF=0.6176;AA=N|||;VT=SNP
6	29830670	rs1611725	G	A	100	PASS	AC=376;AF=0.0750799;AN=5008;NS=2504;DP=15256;EAS_AF=0.0198;AMR_AF=0.049;AFR_AF=0.0212;EUR_AF=0.1312;SAS_AF=0.1656;AA=g|||;VT=SNP
6	29830706	rs1611726	A	G	100	PASS	AC=1677;AF=0.334864;AN=5008;NS=2504;DP=16126;EAS_AF=0.4048;AMR_AF=0.4222;AFR_AF=0.2731;EUR_AF=0.4085;SAS_AF=0.2086;AA=a|||;VT=SNP
6	29830725	rs1611727	G	A	100	PASS	AC=376;AF=0.0750799;AN=5008;NS=2504;DP=16356;EAS_AF=0.0198;AMR_AF=0.049;AFR_AF=0.0212;EUR_AF=0.1312;SAS_AF=0.1656;AA=g|||;VT=SNP
6	29830732	rs13195617	A	T	100	PASS	AC=812;AF=0.162141;AN=5008;NS=2504;DP=16206;EAS_AF=0.3016;AMR_AF=0.2363;AFR_AF=0.0106;EUR_AF=0.2167;SAS_AF=0.1145;AA=a|||;VT=SNP
6	29830751	rs3094656	T	C	100	PASS	AC=4557;AF=0.909944;AN=5008;NS=2504;DP=15992;EAS_AF=0.9762;AMR_AF=0.9035;AFR_AF=0.9206;EUR_AF=0.8469;SAS_AF=0.8967;AA=t|||;VT=SNP
6	29830768	rs9258777	G	C	100	PASS	AC=2385;AF=0.476238;AN=5008;NS=2504;DP=15567;EAS_AF=0.4613;AMR_AF=0.4107;AFR_AF=0.472;EUR_AF=0.4046;SAS_AF=0.6176;AA=g|||;VT=SNP
6	29830777	rs151188422	A	G	100	PASS	AC=454;AF=0.090655;AN=5008;NS=2504;DP=15485;EAS_AF=0.2083;AMR_AF=0.0403;AFR_AF=0.0008;EUR_AF=0.0596;SAS_AF=0.1585;AA=a|||;VT=SNP
6	29830800	rs1611728	T	C	100	PASS	AC=2387;AF=0.476637;AN=5008;NS=2504;DP=15075;EAS_AF=0.4613;AMR_AF=0.4107;AFR_AF=0.4735;EUR_AF=0.4046;SAS_AF=0.6176;AA=N|||;VT=SNP
6	29830823	rs1611729	C	T	100	PASS	AC=2386;AF=0.476438;AN=5008;NS=2504;DP=14893;EAS_AF=0.4603;AMR_AF=0.4107;AFR_AF=0.4735;EUR_AF=0.4046;SAS_AF=0.6176;AA=c|||;VT=SNP
6	29830918	rs1611730	C	T	100	PASS	AC=91;AF=0.0181709;AN=5008;NS=2504;DP=12422;EAS_AF=0;AMR_AF=0.0504;AFR_AF=0.0151;EUR_AF=0.0358;SAS_AF=0;AA=c|||;VT=SNP
6	29831008	rs1611732	C	T	100	PASS	AC=2385;AF=0.476238;AN=5008;NS=2504;DP=18721;EAS_AF=0.4593;AMR_AF=0.4107;AFR_AF=0.4735;EUR_AF=0.4046;SAS_AF=0.6176;AA=t|||;VT=SNP
6	29831052	rs3891492	G	T	100	PASS	AC=2009;AF=0.401158;AN=5008;NS=2504;DP=20689;EAS_AF=0.4395;AMR_AF=0.3617;AFR_AF=0.4523;EUR_AF=0.2734;SAS_AF=0.4519;AA=g|||;VT=SNP
6	29831058	rs765649	T	A	100	PASS	AC=2388;AF=0.476837;AN=5008;NS=2504;DP=20440;EAS_AF=0.4623;AMR_AF=0.4107;AFR_AF=0.4735;EUR_AF=0.4046;SAS_AF=0.6176;AA=t|||;VT=SNP
6	29831351	rs1362091	A	G	100	PASS	AC=2383;AF=0.475839;AN=5008;NS=2504;DP=19681;EAS_AF=0.4593;AMR_AF=0.4107;AFR_AF=0.472;EUR_AF=0.4046;SAS_AF=0.6176;AA=N|||;VT=SNP
6	29831372	rs3891491	G	A	100	PASS	AC=2007;AF=0.400759;AN=5008;NS=2504;DP=19370;EAS_AF=0.4395;AMR_AF=0.3617;AFR_AF=0.4508;EUR_AF=0.2734;SAS_AF=0.4519;AA=g|||;VT=SNP
6	29831418	rs1611736	C	G	100	PASS	AC=376;AF=0.0750799;AN=5008;NS=2504;DP=19324;EAS_AF=0.0198;AMR_AF=0.049;AFR_AF=0.0212;EUR_AF=0.1312;SAS_AF=0.1656;AA=c|||;VT=SNP
6	29831466	rs3128904	A	G	100	PASS	AC=4556;AF=0.909744;AN=5008;NS=2504;DP=17578;EAS_AF=0.9762;AMR_AF=0.9035;AFR_AF=0.9198;EUR_AF=0.8469;SAS_AF=0.8967;AA=N|||;VT=SNP
6	29831532	rs9258788	G	T	100	PASS	AC=121;AF=0.0241613;AN=5008;NS=2504;DP=16881;EAS_AF=0.005;AMR_AF=0.0187;AFR_AF=0.0151;EUR_AF=0.0417;SAS_AF=0.0419;AA=g|||;VT=SNP
6	29831571	rs1611737	C	G	100	PASS	AC=2383;AF=0.475839;AN=5008;NS=2504;DP=16674;EAS_AF=0.4593;AMR_AF=0.4107;AFR_AF=0.472;EUR_AF=0.4046;SAS_AF=0.6176;AA=c|||;VT=SNP
6	29831577	rs3094168	C	G	100	PASS	AC=4636;AF=0.925719;AN=5008;NS=2504;DP=16291;EAS_AF=0.9841;AMR_AF=0.9078;AFR_AF=0.9342;EUR_AF=0.8479;SAS_AF=0.9468;AA=g|||;VT=SNP
6	29831657	rs62391663	G	T	100	PASS	AC=569;AF=0.113618;AN=5008;NS=2504;DP=14828;EAS_AF=0.2093;AMR_AF=0.0692;AFR_AF=0.0598;EUR_AF=0.0666;SAS_AF=0.1677;AA=g|||;VT=SNP
6	29831706	rs1611738	C	A	100	PASS	AC=376;AF=0.0750799;AN=5008;NS=2504;DP=15149;EAS_AF=0.0198;AMR_AF=0.049;AFR_AF=0.0212;EUR_AF=0.1312;SAS_AF=0.1656;AA=c|||;VT=SNP
6	29831798	rs1611739	T	G	100	PASS	AC=2384;AF=0.476038;AN=5008;NS=2504;DP=14223;EAS_AF=0.4593;AMR_AF=0.4107;AFR_AF=0.472;EUR_AF=0.4056;SAS_AF=0.6176;AA=N|||;VT=SNP
6	29831814	rs1611740	G	A	100	PASS	AC=376;AF=0.0750799;AN=5008;NS=2504;DP=14300;EAS_AF=0.0198;AMR_AF=0.049;AFR_AF=0.0212;EUR_AF=0.1312;SAS_AF=0.1656;AA=g|||;VT=SNP
6	29831931	rs77899164	T	C	100	PASS	AC=413;AF=0.0824681;AN=5008;NS=2504;DP=14285;EAS_AF=0.1131;AMR_AF=0.0706;AFR_AF=0.1112;EUR_AF=0.0338;SAS_AF=0.0706;AA=t|||;VT=SNP
6	29831983	rs1611741	C	A	100	PASS	AC=1625;AF=0.324481;AN=5008;NS=2504;DP=13149;EAS_AF=0.4018;AMR_AF=0.3905;AFR_AF=0.267;EUR_AF=0.3907;SAS_AF=0.2076;AA=c|||;VT=SNP
6	29831987	rs9258794	G	A	100	PASS	AC=2144;AF=0.428115;AN=5008;NS=2504;DP=13322;EAS_AF=0.4415;AMR_AF=0.3948;AFR_AF=0.5212;EUR_AF=0.2913;SAS_AF=0.453;AA=g|||;VT=SNP
6	29832016	rs9258795	G	A	100	PASS	AC=2011;AF=0.401558;AN=5008;NS=2504;DP=12897;EAS_AF=0.4415;AMR_AF=0.3617;AFR_AF=0.4508;EUR_AF=0.2753;SAS_AF=0.4519;AA=g|||;VT=SNP
6	29832019	rs115196869	A	T	100	PASS	AC=63;AF=0.0125799;AN=5008;NS=2504;DP=13029;EAS_AF=0.005;AMR_AF=0.0115;AFR_AF=0.0008;EUR_AF=0.0388;SAS_AF=0.0102;AA=a|||;VT=SNP
6	29832043	rs1611742	A	C	100	PASS	AC=2386;AF=0.476438;AN=5008;NS=2504;DP=13108;EAS_AF=0.4613;AMR_AF=0.4107;AFR_AF=0.4713;EUR_AF=0.4066;SAS_AF=0.6176;AA=N|||;VT=SNP
6	29832046	rs1611743	C	T	100	PASS	AC=2386;AF=0.476438;AN=5008;NS=2504;DP=13140;EAS_AF=0.4613;AMR_AF=0.4107;AFR_AF=0.4713;EUR_AF=0.4066;SAS_AF=0.6176;AA=c|||;VT=SNP
6	29832085	rs9258796	C	T	100	PASS	AC=121;AF=0.0241613;AN=5008;NS=2504;DP=13818;EAS_AF=0.005;AMR_AF=0.0187;AFR_AF=0.0151;EUR_AF=0.0417;SAS_AF=0.0419;AA=c|||;VT=SNP
6	29832119	rs73725442	T	C	100	PASS	AC=766;AF=0.152955;AN=5008;NS=2504;DP=13197;EAS_AF=0.2044;AMR_AF=0.1758;AFR_AF=0.1248;EUR_AF=0.1113;SAS_AF=0.1646;AA=t|||;VT=SNP
6	29832170	rs9258797	A	G	100	PASS	AC=2016;AF=0.402556;AN=5008;NS=2504;DP=13805;EAS_AF=0.4454;AMR_AF=0.3617;AFR_AF=0.4516;EUR_AF=0.2734;SAS_AF=0.454;AA=a|||;VT=SNP
6	29832282	rs72848609	G	A	100	PASS	AC=766;AF=0.152955;AN=5008;NS=2504;DP=18865;EAS_AF=0.2044;AMR_AF=0.1758;AFR_AF=0.1248;EUR_AF=0.1113;SAS_AF=0.1646;AA=g|||;VT=SNP
6	29832332	rs2524035	A	G	100	PASS	AC=4143;AF=0.827276;AN=5008;NS=2504;DP=21379;EAS_AF=0.8631;AMR_AF=0.8314;AFR_AF=0.8094;EUR_AF=0.8131;SAS_AF=0.8262;AA=N|||;VT=SNP
6	29832375	rs9258804	T	C	100	PASS	AC=2092;AF=0.417732;AN=5008;NS=2504;DP=20766;EAS_AF=0.4395;AMR_AF=0.3617;AFR_AF=0.5151;EUR_AF=0.2734;SAS_AF=0.4519;AA=t|||;VT=SNP
6	29832381	rs9258805	C	T	100	PASS	AC=114;AF=0.0227636;AN=5008;NS=2504;DP=20587;EAS_AF=0.003;AMR_AF=0.0187;AFR_AF=0.0144;EUR_AF=0.0417;SAS_AF=0.0378;AA=c|||;VT=SNP
6	29832407	rs73725445	A	T	100	PASS	AC=766;AF=0.152955;AN=5008;NS=2504;DP=19634;EAS_AF=0.2044;AMR_AF=0.1758;AFR_AF=0.1248;EUR_AF=0.1113;SAS_AF=0.1646;AA=a|||;VT=SNP
6	29832479	rs1611744	T	C	100	PASS	AC=376;AF=0.0750799;AN=5008;NS=2504;DP=18001;EAS_AF=0.0198;AMR_AF=0.049;AFR_AF=0.0212;EUR_AF=0.1312;SAS_AF=0.1656;AA=t|||;VT=SNP
6	29832497	rs116742675	G	A	100	PASS	AC=452;AF=0.0902556;AN=5008;NS=2504;DP=17155;EAS_AF=0.2073;AMR_AF=0.0403;AFR_AF=0.0008;EUR_AF=0.0596;SAS_AF=0.1575;AA=g|||;VT=SNP
6	29832516	rs1611745	C	T	100	PASS	AC=376;AF=0.0750799;AN=5008;NS=2504;DP=17089;EAS_AF=0.0198;AMR_AF=0.049;AFR_AF=0.0212;EUR_AF=0.1312;SAS_AF=0.1656;AA=c|||;VT=SNP
6	29832526	rs9258811	T	C	100	PASS	AC=1977;AF=0.394768;AN=5008;NS=2504;DP=17031;EAS_AF=0.4375;AMR_AF=0.3329;AFR_AF=0.4561;EUR_AF=0.2664;SAS_AF=0.4438;AA=N|||;VT=SNP
6	29832600	rs9258812	T	C	100	PASS	AC=1976;AF=0.394569;AN=5008;NS=2504;DP=18401;EAS_AF=0.4375;AMR_AF=0.3329;AFR_AF=0.4561;EUR_AF=0.2664;SAS_AF=0.4427;AA=t|||;VT=SNP
6	29832652	rs147147213	A	G	100	PASS	AC=427;AF=0.0852636;AN=5008;NS=2504;DP=17853;EAS_AF=0.1954;AMR_AF=0.0389;AFR_AF=0.0008;EUR_AF=0.0567;SAS_AF=0.1483;AA=a|||;VT=SNP
6	29832692	rs1611746	C	T	100	PASS	AC=376;AF=0.0750799;AN=5008;NS=2504;DP=19504;EAS_AF=0.0198;AMR_AF=0.049;AFR_AF=0.0212;EUR_AF=0.1312;SAS_AF=0.1656;AA=c|||;VT=SNP
6	29832695	rs1611747	T	C	100	PASS	AC=2233;AF=0.445887;AN=5008;NS=2504;DP=19457;EAS_AF=0.4544;AMR_AF=0.3631;AFR_AF=0.4622;EUR_AF=0.3559;SAS_AF=0.5665;AA=N|||;VT=SNP
6	29832764	rs9258816	C	T	100	PASS	AC=121;AF=0.0241613;AN=5008;NS=2504;DP=20093;EAS_AF=0.005;AMR_AF=0.0187;AFR_AF=0.0151;EUR_AF=0.0417;SAS_AF=0.0419;AA=t|||;VT=SNP
6	29832840	rs2734977	C	T	100	PASS	AC=377;AF=0.0752796;AN=5008;NS=2504;DP=21824;EAS_AF=0.0198;AMR_AF=0.049;AFR_AF=0.0212;EUR_AF=0.1322;SAS_AF=0.1656;AA=c|||;VT=SNP
6	29832846	rs2517827	C	A	100	PASS	AC=1495;AF=0.298522;AN=5008;NS=2504;DP=21868;EAS_AF=0.248;AMR_AF=0.2161;AFR_AF=0.3321;EUR_AF=0.2525;SAS_AF=0.411;AA=a|||;VT=SNP
6	29832867	rs9468645	A	C	100	PASS	AC=551;AF=0.110024;AN=5008;NS=2504;DP=21529;EAS_AF=0.0208;AMR_AF=0.098;AFR_AF=0.2511;EUR_AF=0.0537;SAS_AF=0.0777;AA=a|||;VT=SNP
6	29832907	rs3128901	A	G	100	PASS	AC=4636;AF=0.925719;AN=5008;NS=2504;DP=20842;EAS_AF=0.9841;AMR_AF=0.9078;AFR_AF=0.9342;EUR_AF=0.8479;SAS_AF=0.9468;AA=N|||;VT=SNP
6	29832908	rs2975032	A	G	100	PASS	AC=346;AF=0.0690895;AN=5008;NS=2504;DP=20910;EAS_AF=0.0565;AMR_AF=0.0793;AFR_AF=0.0651;EUR_AF=0.0855;SAS_AF=0.0634;AA=a|||;VT=SNP
6	29832919	rs2975031	A	G	100	PASS	AC=3675;AF=0.733826;AN=5008;NS=2504;DP=20681;EAS_AF=0.7996;AMR_AF=0.7349;AFR_AF=0.7292;EUR_AF=0.6859;SAS_AF=0.7209;AA=N|||;VT=SNP
6	29832926	rs34939740	T	C	100	PASS	AC=36;AF=0.0071885;AN=5008;NS=2504;DP=20583;EAS_AF=0;AMR_AF=0.0072;AFR_AF=0.0023;EUR_AF=0.0268;SAS_AF=0.001;AA=t|||;VT=SNP
6	29832966	rs2975030	G	A	100	PASS	AC=3064;AF=0.611821;AN=5008;NS=2504;DP=21025;EAS_AF=0.7262;AMR_AF=0.6988;AFR_AF=0.6324;EUR_AF=0.5656;SAS_AF=0.4519;AA=a|||;VT=SNP
6	29833033	rs2508046	C	T	100	PASS	AC=901;AF=0.179912;AN=5008;NS=2504;DP=20943;EAS_AF=0.0794;AMR_AF=0.1787;AFR_AF=0.3162;EUR_AF=0.1402;SAS_AF=0.1411;AA=c|||;VT=SNP
6	29833057	rs3128900	G	T	100	PASS	AC=4414;AF=0.88139;AN=5008;NS=2504;DP=20797;EAS_AF=0.9742;AMR_AF=0.8718;AFR_AF=0.8427;EUR_AF=0.84;SAS_AF=0.8875;AA=t|||;VT=SNP
6	29833102	rs3094166	G	A	100	PASS	AC=4636;AF=0.925719;AN=5008;NS=2504;DP=20271;EAS_AF=0.9841;AMR_AF=0.9078;AFR_AF=0.9342;EUR_AF=0.8479;SAS_AF=0.9468;AA=a|||;VT=SNP
6	29833109	rs62391664	T	C	100	PASS	AC=454;AF=0.090655;AN=5008;NS=2504;DP=20365;EAS_AF=0.2073;AMR_AF=0.0403;AFR_AF=0.0008;EUR_AF=0.0606;SAS_AF=0.1585;AA=t|||;VT=SNP
6	29833117	rs112944494	G	A	100	PASS	AC=765;AF=0.152756;AN=5008;NS=2504;DP=20382;EAS_AF=0.2044;AMR_AF=0.1758;AFR_AF=0.1241;EUR_AF=0.1113;SAS_AF=0.1646;AA=g|||;VT=SNP
6	29833128	rs2251892	T	C	100	PASS	AC=4023;AF=0.803315;AN=5008;NS=2504;DP=20446;EAS_AF=0.9573;AMR_AF=0.8112;AFR_AF=0.8389;EUR_AF=0.668;SAS_AF=0.7301;AA=N|||;VT=SNP
6	29833195	rs72848622	C	T	100	PASS	AC=21;AF=0.00419329;AN=5008;NS=2504;DP=21041;EAS_AF=0;AMR_AF=0.0014;AFR_AF=0.0015;EUR_AF=0.0159;SAS_AF=0.002;AA=c|||;VT=SNP
6	29833198	rs2844825	T	G	100	PASS	AC=1652;AF=0.329872;AN=5008;NS=2504;DP=20881;EAS_AF=0.4058;AMR_AF=0.4193;AFR_AF=0.2549;EUR_AF=0.4085;SAS_AF=0.2086;AA=t|||;VT=SNP
6	29833253	rs2734975	C	A	100	PASS	AC=2322;AF=0.463658;AN=5008;NS=2504;DP=21120;EAS_AF=0.4296;AMR_AF=0.536;AFR_AF=0.5212;EUR_AF=0.504;SAS_AF=0.3282;AA=c|||;VT=SNP
6	29833541	rs3094165	A	G	100	PASS	AC=3318;AF=0.66254;AN=5008;NS=2504;DP=18753;EAS_AF=0.7579;AMR_AF=0.634;AFR_AF=0.559;EUR_AF=0.6829;SAS_AF=0.7035;AA=N|||;VT=SNP
6	29833642	rs73725447	G	A	100	PASS	AC=199;AF=0.0397364;AN=5008;NS=2504;DP=17729;EAS_AF=0;AMR_AF=0.0303;AFR_AF=0.1142;EUR_AF=0.0219;SAS_AF=0.0051;AA=g|||;VT=SNP
6	29833664	rs2844824	A	T	100	PASS	AC=2451;AF=0.489417;AN=5008;NS=2504;DP=17540;EAS_AF=0.3978;AMR_AF=0.5216;AFR_AF=0.5537;EUR_AF=0.5149;SAS_AF=0.4479;AA=a|||;VT=SNP
6	29833779	rs2734974	A	G	100	PASS	AC=953;AF=0.190296;AN=5008;NS=2504;DP=18583;EAS_AF=0.0407;AMR_AF=0.1499;AFR_AF=0.2905;EUR_AF=0.1849;SAS_AF=0.2434;AA=a|||;VT=SNP
6	29833840	rs2523818	T	G	100	PASS	AC=1498;AF=0.299121;AN=5008;NS=2504;DP=19613;EAS_AF=0.3571;AMR_AF=0.3718;AFR_AF=0.2632;EUR_AF=0.33;SAS_AF=0.2045;AA=t|||;VT=SNP
6	29833847	rs3094164	G	A	100	PASS	AC=2922;AF=0.583466;AN=5008;NS=2504;DP=19805;EAS_AF=0.4613;AMR_AF=0.621;AFR_AF=0.6339;EUR_AF=0.6431;SAS_AF=0.5532;AA=g|||;VT=SNP
6	29833877	rs3128899	G	C	100	PASS	AC=2922;AF=0.583466;AN=5008;NS=2504;DP=20425;EAS_AF=0.4613;AMR_AF=0.621;AFR_AF=0.6339;EUR_AF=0.6431;SAS_AF=0.5532;AA=N|||;VT=SNP
6	29833948	rs2734973	C	T	100	PASS	AC=468;AF=0.0934505;AN=5008;NS=2504;DP=19431;EAS_AF=0.0615;AMR_AF=0.0994;AFR_AF=0.0794;EUR_AF=0.1282;SAS_AF=0.1053;AA=c|||;VT=SNP
6	29834041	rs2517826	G	A	100	PASS	AC=953;AF=0.190296;AN=5008;NS=2504;DP=17762;EAS_AF=0.0407;AMR_AF=0.1499;AFR_AF=0.2905;EUR_AF=0.1849;SAS_AF=0.2434;AA=g|||;VT=SNP
6	29834061	rs3132725	C	T	100	PASS	AC=2886;AF=0.576278;AN=5008;NS=2504;DP=17336;EAS_AF=0.4613;AMR_AF=0.6167;AFR_AF=0.6097;EUR_AF=0.6421;SAS_AF=0.5532;AA=c|||;VT=SNP
6	29834192	rs112434239	C	G	100	PASS	AC=15;AF=0.00299521;AN=5008;NS=2504;DP=19830;EAS_AF=0;AMR_AF=0.0029;AFR_AF=0;EUR_AF=0.0129;SAS_AF=0;AA=c|||;VT=SNP
6	29834199	rs2734972	T	C	100	PASS	AC=1303;AF=0.260184;AN=5008;NS=2504;DP=20056;EAS_AF=0.3472;AMR_AF=0.3386;AFR_AF=0.1906;EUR_AF=0.3221;SAS_AF=0.1452;AA=t|||;VT=SNP
6	29834201	rs3115623	T	C	100	PASS	AC=2923;AF=0.583666;AN=5008;NS=2504;DP=20152;EAS_AF=0.4613;AMR_AF=0.621;AFR_AF=0.6346;EUR_AF=0.6431;SAS_AF=0.5532;AA=t|||;VT=SNP
6	29834299	rs17185784	T	G	100	PASS	AC=413;AF=0.0824681;AN=5008;NS=2504;DP=19915;EAS_AF=0.1131;AMR_AF=0.0706;AFR_AF=0.1112;EUR_AF=0.0338;SAS_AF=0.0706;AA=t|||;VT=SNP
6	29834388	rs17185791	G	C	100	PASS	AC=498;AF=0.0994409;AN=5008;NS=2504;DP=20612;EAS_AF=0.1131;AMR_AF=0.0706;AFR_AF=0.1755;EUR_AF=0.0338;SAS_AF=0.0706;AA=g|||;VT=SNP
6	29834422	rs2517825	G	T	100	PASS	AC=259;AF=0.0517173;AN=5008;NS=2504;DP=21174;EAS_AF=0.0228;AMR_AF=0.0764;AFR_AF=0.0393;EUR_AF=0.0805;SAS_AF=0.0511;AA=g|||;VT=SNP
6	29834449	rs2734971	A	G	100	PASS	AC=2968;AF=0.592652;AN=5008;NS=2504;DP=21337;EAS_AF=0.5238;AMR_AF=0.5303;AFR_AF=0.6392;EUR_AF=0.508;SAS_AF=0.7321;AA=N|||;VT=SNP
6	29834472	rs2734970	C	T	100	PASS	AC=405;AF=0.0808706;AN=5008;NS=2504;DP=20968;EAS_AF=0.0198;AMR_AF=0.0533;AFR_AF=0.0401;EUR_AF=0.1312;SAS_AF=0.1667;AA=c|||;VT=SNP
6	29834773	rs72848632	C	T	100	PASS	AC=767;AF=0.153155;AN=5008;NS=2504;DP=22085;EAS_AF=0.2063;AMR_AF=0.1758;AFR_AF=0.1241;EUR_AF=0.1113;SAS_AF=0.1646;AA=c|||;VT=SNP
6	29834782	rs3094163	C	G	100	PASS	AC=2925;AF=0.584065;AN=5008;NS=2504;DP=21956;EAS_AF=0.4633;AMR_AF=0.621;AFR_AF=0.6339;EUR_AF=0.6441;SAS_AF=0.5532;AA=g|||;VT=SNP
6	29834805	rs1611630	A	G	100	PASS	AC=369;AF=0.0736821;AN=5008;NS=2504;DP=23192;EAS_AF=0.0188;AMR_AF=0.0476;AFR_AF=0.0204;EUR_AF=0.1272;SAS_AF=0.1656;AA=a|||;VT=SNP
6	29834852	rs3094162	A	G	100	PASS	AC=2923;AF=0.583666;AN=5008;NS=2504;DP=22580;EAS_AF=0.4613;AMR_AF=0.621;AFR_AF=0.6339;EUR_AF=0.6431;SAS_AF=0.5542;AA=N|||;VT=SNP
6	29834865	rs3132724	C	T	100	PASS	AC=2923;AF=0.583666;AN=5008;NS=2504;DP=22234;EAS_AF=0.4613;AMR_AF=0.621;AFR_AF=0.6339;EUR_AF=0.6431;SAS_AF=0.5542;AA=c|||;VT=SNP
6	29834918	rs3132723	A	C	100	PASS	AC=3688;AF=0.736422;AN=5008;NS=2504;DP=20177;EAS_AF=0.6657;AMR_AF=0.7968;AFR_AF=0.7579;EUR_AF=0.7545;SAS_AF=0.7188;AA=N|||;VT=SNP
6	29834951	rs3132722	T	C	100	PASS	AC=3687;AF=0.736222;AN=5008;NS=2504;DP=19964;EAS_AF=0.6657;AMR_AF=0.7968;AFR_AF=0.7579;EUR_AF=0.7545;SAS_AF=0.7178;AA=N|||;VT=SNP
6	29835026	rs2734968	G	A	100	PASS	AC=1418;AF=0.283147;AN=5008;NS=2504;DP=19115;EAS_AF=0.3492;AMR_AF=0.3674;AFR_AF=0.2489;EUR_AF=0.329;SAS_AF=0.1544;AA=g|||;VT=SNP
6	29835073	rs3094161	A	G	100	PASS	AC=2922;AF=0.583466;AN=5008;NS=2504;DP=20725;EAS_AF=0.4613;AMR_AF=0.621;AFR_AF=0.6339;EUR_AF=0.6431;SAS_AF=0.5532;AA=a|||;VT=SNP
6	29835111	rs3094160	A	G	100	PASS	AC=2922;AF=0.583466;AN=5008;NS=2504;DP=21674;EAS_AF=0.4613;AMR_AF=0.621;AFR_AF=0.6339;EUR_AF=0.6431;SAS_AF=0.5532;AA=N|||;VT=SNP
6	29835310	rs3869056	G	T	100	PASS	AC=765;AF=0.152756;AN=5008;NS=2504;DP=11099;EAS_AF=0.2044;AMR_AF=0.1758;AFR_AF=0.1241;EUR_AF=0.1113;SAS_AF=0.1646;AA=g|||;VT=SNP
6	29835346	rs55773721	A	C	100	PASS	AC=451;AF=0.0900559;AN=5008;NS=2504;DP=18584;EAS_AF=0.2054;AMR_AF=0.0403;AFR_AF=0.0008;EUR_AF=0.0596;SAS_AF=0.1585;AA=a|||;VT=SNP
6	29835392	rs72492285	C	T	100	PASS	AC=498;AF=0.0994409;AN=5008;NS=2504;DP=20813;EAS_AF=0.1131;AMR_AF=0.0706;AFR_AF=0.1755;EUR_AF=0.0338;SAS_AF=0.0706;AA=c|||;VT=SNP
6	29835597	rs9258846	T	C	100	PASS	AC=115;AF=0.0229633;AN=5008;NS=2504;DP=25424;EAS_AF=0.003;AMR_AF=0.0187;AFR_AF=0.0151;EUR_AF=0.0417;SAS_AF=0.0378;AA=t|||;VT=SNP
6	29835632	rs11967812	T	C	100	PASS	AC=551;AF=0.110024;AN=5008;NS=2504;DP=24520;EAS_AF=0.0208;AMR_AF=0.098;AFR_AF=0.2511;EUR_AF=0.0537;SAS_AF=0.0777;AA=t|||;VT=SNP
6	29835633	rs3132721	C	T	100	PASS	AC=2923;AF=0.583666;AN=5008;NS=2504;DP=24571;EAS_AF=0.4623;AMR_AF=0.621;AFR_AF=0.6339;EUR_AF=0.6431;SAS_AF=0.5532;AA=t|||;VT=SNP
6	29835654	rs1611631	C	T	100	PASS	AC=259;AF=0.0517173;AN=5008;NS=2504;DP=24362;EAS_AF=0.0228;AMR_AF=0.0764;AFR_AF=0.0393;EUR_AF=0.0805;SAS_AF=0.0511;AA=c|||;VT=SNP
6	29835834	rs3094159	G	A	100	PASS	AC=2919;AF=0.582867;AN=5008;NS=2504;DP=20266;EAS_AF=0.4613;AMR_AF=0.621;AFR_AF=0.6331;EUR_AF=0.6421;SAS_AF=0.5521;AA=g|||;VT=SNP
6	29835882	rs3128898	G	T	100	PASS	AC=2925;AF=0.584065;AN=5008;NS=2504;DP=22129;EAS_AF=0.4613;AMR_AF=0.621;AFR_AF=0.6346;EUR_AF=0.6441;SAS_AF=0.5542;AA=t|||;VT=SNP
6	29835927	rs3132720	A	C	100	PASS	AC=2925;AF=0.584065;AN=5008;NS=2504;DP=21009;EAS_AF=0.4623;AMR_AF=0.621;AFR_AF=0.6339;EUR_AF=0.6441;SAS_AF=0.5542;AA=N|||;VT=SNP
6	29835935	rs568017315	A	G	100	PASS	AC=24;AF=0.00479233;AN=5008;NS=2504;DP=20812;EAS_AF=0;AMR_AF=0.0101;AFR_AF=0;EUR_AF=0.0169;SAS_AF=0;AA=a|||;VT=SNP
6	29835940	rs72848640	G	A	100	PASS	AC=768;AF=0.153355;AN=5008;NS=2504;DP=20632;EAS_AF=0.2044;AMR_AF=0.1772;AFR_AF=0.1248;EUR_AF=0.1113;SAS_AF=0.1656;AA=g|||;VT=SNP
6	29835979	rs9258854	G	A	100	PASS	AC=2924;AF=0.583866;AN=5008;NS=2504;DP=21394;EAS_AF=0.4613;AMR_AF=0.621;AFR_AF=0.6339;EUR_AF=0.6441;SAS_AF=0.5542;AA=g|||;VT=SNP
6	29835987	rs9258855	T	C	100	PASS	AC=2926;AF=0.584265;AN=5008;NS=2504;DP=21449;EAS_AF=0.4623;AMR_AF=0.621;AFR_AF=0.6339;EUR_AF=0.6441;SAS_AF=0.5552;AA=N|||;VT=SNP
6	29835999	rs11970209	A	G	100	PASS	AC=551;AF=0.110024;AN=5008;NS=2504;DP=21927;EAS_AF=0.0208;AMR_AF=0.098;AFR_AF=0.2511;EUR_AF=0.0537;SAS_AF=0.0777;AA=a|||;VT=SNP
6	29836018	rs62391710	C	T	100	PASS	AC=451;AF=0.0900559;AN=5008;NS=2504;DP=22603;EAS_AF=0.2054;AMR_AF=0.0403;AFR_AF=0.0008;EUR_AF=0.0596;SAS_AF=0.1585;AA=c|||;VT=SNP
6	29836065	rs1611632	C	T	100	PASS	AC=953;AF=0.190296;AN=5008;NS=2504;DP=21973;EAS_AF=0.0407;AMR_AF=0.1499;AFR_AF=0.2905;EUR_AF=0.1849;SAS_AF=0.2434;AA=c|||;VT=SNP
6	29836090	rs9258859	T	C	100	PASS	AC=4608;AF=0.920128;AN=5008;NS=2504;DP=21905;EAS_AF=0.9821;AMR_AF=0.9078;AFR_AF=0.9244;EUR_AF=0.8469;SAS_AF=0.9346;AA=N|||;VT=SNP
6	29836120	rs1611633	G	A	100	PASS	AC=137;AF=0.0273562;AN=5008;NS=2504;DP=22512;EAS_AF=0.0169;AMR_AF=0.0576;AFR_AF=0.0242;EUR_AF=0.0388;SAS_AF=0.0092;AA=g|||;VT=SNP
6	29836173	rs61235149	C	T	100	PASS	AC=541;AF=0.108027;AN=5008;NS=2504;DP=22176;EAS_AF=0.0198;AMR_AF=0.0994;AFR_AF=0.2436;EUR_AF=0.0537;SAS_AF=0.0777;AA=c|||;VT=SNP
6	29836206	rs3094158	A	G	100	PASS	AC=2923;AF=0.583666;AN=5008;NS=2504;DP=20527;EAS_AF=0.4613;AMR_AF=0.621;AFR_AF=0.6339;EUR_AF=0.6441;SAS_AF=0.5532;AA=N|||;VT=SNP
6	29836239	rs3094157	C	G	100	PASS	AC=4635;AF=0.925519;AN=5008;NS=2504;DP=20370;EAS_AF=0.9841;AMR_AF=0.9078;AFR_AF=0.9342;EUR_AF=0.8479;SAS_AF=0.9458;AA=g|||;VT=SNP
6	29836259	rs3132719	A	C	100	PASS	AC=2922;AF=0.583466;AN=5008;NS=2504;DP=20919;EAS_AF=0.4613;AMR_AF=0.621;AFR_AF=0.6339;EUR_AF=0.6431;SAS_AF=0.5532;AA=a|||;VT=SNP
6	29836270	rs56012230	A	C	100	PASS	AC=451;AF=0.0900559;AN=5008;NS=2504;DP=21551;EAS_AF=0.2054;AMR_AF=0.0403;AFR_AF=0.0008;EUR_AF=0.0596;SAS_AF=0.1585;AA=a|||;VT=SNP
6	29836308	rs3129011	C	T	100	PASS	AC=2922;AF=0.583466;AN=5008;NS=2504;DP=21569;EAS_AF=0.4613;AMR_AF=0.621;AFR_AF=0.6339;EUR_AF=0.6431;SAS_AF=0.5532;AA=t|||;VT=SNP
6	29836352	rs72848649	A	T	100	PASS	AC=766;AF=0.152955;AN=5008;NS=2504;DP=21751;EAS_AF=0.2044;AMR_AF=0.1758;AFR_AF=0.1248;EUR_AF=0.1113;SAS_AF=0.1646;AA=t|||;VT=SNP
6	29836366	rs1611634	C	T	100	PASS	AC=259;AF=0.0517173;AN=5008;NS=2504;DP=21774;EAS_AF=0.0228;AMR_AF=0.0764;AFR_AF=0.0393;EUR_AF=0.0805;SAS_AF=0.0511;AA=c|||;VT=SNP
6	29836367	rs72848650	G	A	100	PASS	AC=766;AF=0.152955;AN=5008;NS=2504;DP=21727;EAS_AF=0.2044;AMR_AF=0.1758;AFR_AF=0.1248;EUR_AF=0.1113;SAS_AF=0.1646;AA=a|||;VT=SNP
6	29836463	rs1611635	C	T	100	PASS	AC=369;AF=0.0736821;AN=5008;NS=2504;DP=20711;EAS_AF=0.0188;AMR_AF=0.0476;AFR_AF=0.0204;EUR_AF=0.1272;SAS_AF=0.1656;AA=c|||;VT=SNP
6	29836471	rs72848652	T	C	100	PASS	AC=765;AF=0.152756;AN=5008;NS=2504;DP=20515;EAS_AF=0.2044;AMR_AF=0.1758;AFR_AF=0.1241;EUR_AF=0.1113;SAS_AF=0.1646;AA=t|||;VT=SNP
6	29836524	rs9258866	C	A	100	PASS	AC=290;AF=0.0579073;AN=5008;NS=2504;DP=20166;EAS_AF=0.0466;AMR_AF=0.0274;AFR_AF=0.0552;EUR_AF=0.0487;SAS_AF=0.1043;AA=c|||;VT=SNP
6	29836577	rs3132718	T	C	100	PASS	AC=2921;AF=0.583267;AN=5008;NS=2504;DP=20116;EAS_AF=0.4613;AMR_AF=0.621;AFR_AF=0.6339;EUR_AF=0.6431;SAS_AF=0.5521;AA=t|||;VT=SNP
6	29836602	rs72848653	C	T	100	PASS	AC=566;AF=0.113019;AN=5008;NS=2504;DP=19787;EAS_AF=0.2044;AMR_AF=0.1455;AFR_AF=0.0098;EUR_AF=0.0895;SAS_AF=0.1595;AA=c|||;VT=SNP
6	29836632	rs72848654	C	T	100	PASS	AC=766;AF=0.152955;AN=5008;NS=2504;DP=20314;EAS_AF=0.2044;AMR_AF=0.1758;AFR_AF=0.1248;EUR_AF=0.1113;SAS_AF=0.1646;AA=c|||;VT=SNP
6	29836647	rs2844822	G	C	100	PASS	AC=369;AF=0.0736821;AN=5008;NS=2504;DP=20552;EAS_AF=0.0188;AMR_AF=0.0476;AFR_AF=0.0204;EUR_AF=0.1272;SAS_AF=0.1656;AA=g|||;VT=SNP
6	29836703	rs1611636	A	C	100	PASS	AC=138;AF=0.0275559;AN=5008;NS=2504;DP=21939;EAS_AF=0.0179;AMR_AF=0.0576;AFR_AF=0.0242;EUR_AF=0.0388;SAS_AF=0.0092;AA=a|||;VT=SNP
6	29836732	rs9258869	G	A	100	PASS	AC=290;AF=0.0579073;AN=5008;NS=2504;DP=22058;EAS_AF=0.0466;AMR_AF=0.0274;AFR_AF=0.0552;EUR_AF=0.0487;SAS_AF=0.1043;AA=g|||;VT=SNP
6	29836741	rs1611637	A	G	100	PASS	AC=2661;AF=0.53135;AN=5008;NS=2504;DP=21955;EAS_AF=0.4385;AMR_AF=0.5447;AFR_AF=0.5946;EUR_AF=0.5626;SAS_AF=0.5;AA=a|||;VT=SNP
6	29836817	rs56358953	C	T	100	PASS	AC=451;AF=0.0900559;AN=5008;NS=2504;DP=24601;EAS_AF=0.2054;AMR_AF=0.0403;AFR_AF=0.0008;EUR_AF=0.0596;SAS_AF=0.1585;AA=c|||;VT=SNP
6	29836825	rs56129366	C	T	100	PASS	AC=451;AF=0.0900559;AN=5008;NS=2504;DP=24185;EAS_AF=0.2054;AMR_AF=0.0403;AFR_AF=0.0008;EUR_AF=0.0596;SAS_AF=0.1585;AA=c|||;VT=SNP
6	29836853	rs1611638	G	C	100	PASS	AC=259;AF=0.0517173;AN=5008;NS=2504;DP=22952;EAS_AF=0.0228;AMR_AF=0.0764;AFR_AF=0.0393;EUR_AF=0.0805;SAS_AF=0.0511;AA=g|||;VT=SNP
6	29836868	rs72848658	G	A	100	PASS	AC=765;AF=0.152756;AN=5008;NS=2504;DP=22476;EAS_AF=0.2044;AMR_AF=0.1758;AFR_AF=0.1241;EUR_AF=0.1113;SAS_AF=0.1646;AA=t|||;VT=SNP
6	29836870	rs72848659	A	T	100	PASS	AC=765;AF=0.152756;AN=5008;NS=2504;DP=22498;EAS_AF=0.2044;AMR_AF=0.1758;AFR_AF=0.1241;EUR_AF=0.1113;SAS_AF=0.1646;AA=a|||;VT=SNP
6	29836913	rs1611639	A	T	100	PASS	AC=259;AF=0.0517173;AN=5008;NS=2504;DP=21248;EAS_AF=0.0228;AMR_AF=0.0764;AFR_AF=0.0393;EUR_AF=0.0805;SAS_AF=0.0511;AA=a|||;VT=SNP
6	29836951	rs55764151	T	C	100	PASS	AC=451;AF=0.0900559;AN=5008;NS=2504;DP=21646;EAS_AF=0.2054;AMR_AF=0.0403;AFR_AF=0.0008;EUR_AF=0.0596;SAS_AF=0.1585;AA=t|||;VT=SNP
6	29836968	rs9258874	A	G	100	PASS	AC=290;AF=0.0579073;AN=5008;NS=2504;DP=21786;EAS_AF=0.0466;AMR_AF=0.0274;AFR_AF=0.0552;EUR_AF=0.0487;SAS_AF=0.1043;AA=a|||;VT=SNP
6	29837036	rs3128897	G	C	100	PASS	AC=2922;AF=0.583466;AN=5008;NS=2504;DP=21701;EAS_AF=0.4613;AMR_AF=0.621;AFR_AF=0.6339;EUR_AF=0.6431;SAS_AF=0.5532;AA=g|||;VT=SNP
6	29837072	rs9258876	G	A	100	PASS	AC=290;AF=0.0579073;AN=5008;NS=2504;DP=22276;EAS_AF=0.0466;AMR_AF=0.0274;AFR_AF=0.0552;EUR_AF=0.0487;SAS_AF=0.1043;AA=g|||;VT=SNP
6	29837108	rs3094156	G	A	100	PASS	AC=2916;AF=0.582268;AN=5008;NS=2504;DP=22055;EAS_AF=0.4613;AMR_AF=0.6196;AFR_AF=0.6331;EUR_AF=0.6402;SAS_AF=0.5521;AA=g|||;VT=SNP
6	29837119	rs3094155	G	A	100	PASS	AC=2916;AF=0.582268;AN=5008;NS=2504;DP=21686;EAS_AF=0.4613;AMR_AF=0.6196;AFR_AF=0.6331;EUR_AF=0.6402;SAS_AF=0.5521;AA=g|||;VT=SNP
6	29837127	rs115771946	C	T	100	PASS	AC=40;AF=0.00798722;AN=5008;NS=2504;DP=22155;EAS_AF=0.001;AMR_AF=0.0086;AFR_AF=0.0053;EUR_AF=0.0258;SAS_AF=0;AA=c|||;VT=SNP
6	29837142	rs577545656	G	A	100	PASS	AC=2918;AF=0.582668;AN=5008;NS=2504;DP=22494;EAS_AF=0.4613;AMR_AF=0.621;AFR_AF=0.6331;EUR_AF=0.6421;SAS_AF=0.5511;AA=g|||;VT=SNP
6	29837158	rs885933	C	T	100	PASS	AC=400;AF=0.0798722;AN=5008;NS=2504;DP=23169;EAS_AF=0.0198;AMR_AF=0.0519;AFR_AF=0.0386;EUR_AF=0.1312;SAS_AF=0.1646;AA=c|||;VT=SNP
6	29837188	rs9258883	C	T	100	PASS	AC=3686;AF=0.736022;AN=5008;NS=2504;DP=22781;EAS_AF=0.6657;AMR_AF=0.7968;AFR_AF=0.7579;EUR_AF=0.7545;SAS_AF=0.7168;AA=t|||;VT=SNP
6	29837214	rs9258884	G	A	100	PASS	AC=2923;AF=0.583666;AN=5008;NS=2504;DP=21946;EAS_AF=0.4633;AMR_AF=0.621;AFR_AF=0.6339;EUR_AF=0.6421;SAS_AF=0.5532;AA=a|||;VT=SNP
6	29837223	rs138004456	T	C	100	PASS	AC=59;AF=0.0117812;AN=5008;NS=2504;DP=21837;EAS_AF=0;AMR_AF=0.0389;AFR_AF=0.0023;EUR_AF=0.0288;SAS_AF=0;AA=t|||;VT=SNP
6	29837259	rs9258886	G	T	100	PASS	AC=2910;AF=0.58107;AN=5008;NS=2504;DP=20390;EAS_AF=0.4573;AMR_AF=0.6153;AFR_AF=0.6331;EUR_AF=0.6451;SAS_AF=0.5481;AA=g|||;VT=SNP
6	29837345	rs28544296	T	C	100	PASS	AC=413;AF=0.0824681;AN=5008;NS=2504;DP=20225;EAS_AF=0.1121;AMR_AF=0.0706;AFR_AF=0.1112;EUR_AF=0.0348;SAS_AF=0.0706;AA=t|||;VT=SNP
6	29837395	rs9258892	G	C	100	PASS	AC=2920;AF=0.583067;AN=5008;NS=2504;DP=19232;EAS_AF=0.4613;AMR_AF=0.6196;AFR_AF=0.6339;EUR_AF=0.6431;SAS_AF=0.5521;AA=g|||;VT=SNP
6	29837396	rs1611641	G	A	100	PASS	AC=259;AF=0.0517173;AN=5008;NS=2504;DP=19159;EAS_AF=0.0228;AMR_AF=0.0764;AFR_AF=0.0393;EUR_AF=0.0805;SAS_AF=0.0511;AA=g|||;VT=SNP
6	29837464	rs9258894	A	C	100	PASS	AC=2918;AF=0.582668;AN=5008;NS=2504;DP=19317;EAS_AF=0.4613;AMR_AF=0.621;AFR_AF=0.6331;EUR_AF=0.6421;SAS_AF=0.5511;AA=a|||;VT=SNP
6	29837504	rs9258896	A	G	100	PASS	AC=2920;AF=0.583067;AN=5008;NS=2504;DP=18332;EAS_AF=0.4613;AMR_AF=0.621;AFR_AF=0.6331;EUR_AF=0.6431;SAS_AF=0.5521;AA=N|||;VT=SNP
6	29837507	rs885932	G	A	100	PASS	AC=399;AF=0.0796725;AN=5008;NS=2504;DP=18282;EAS_AF=0.0198;AMR_AF=0.0519;AFR_AF=0.0386;EUR_AF=0.1312;SAS_AF=0.1636;AA=g|||;VT=SNP
6	29837620	rs9258902	T	G	100	PASS	AC=2924;AF=0.583866;AN=5008;NS=2504;DP=20420;EAS_AF=0.4623;AMR_AF=0.6225;AFR_AF=0.6339;EUR_AF=0.6421;SAS_AF=0.5542;AA=N|||;VT=SNP
6	29837703	rs2394224	A	G	100	PASS	AC=2920;AF=0.583067;AN=5008;NS=2504;DP=20359;EAS_AF=0.4603;AMR_AF=0.621;AFR_AF=0.6339;EUR_AF=0.6431;SAS_AF=0.5521;AA=N|||;VT=SNP
6	29837720	rs2893988	A	G	100	PASS	AC=2921;AF=0.583267;AN=5008;NS=2504;DP=20440;EAS_AF=0.4613;AMR_AF=0.621;AFR_AF=0.6339;EUR_AF=0.6431;SAS_AF=0.5521;AA=N|||;VT=SNP
6	29837763	rs61244561	A	T	100	PASS	AC=767;AF=0.153155;AN=5008;NS=2504;DP=20935;EAS_AF=0.2054;AMR_AF=0.1758;AFR_AF=0.1241;EUR_AF=0.1113;SAS_AF=0.1656;AA=a|||;VT=SNP
6	29837801	rs2893989	A	G	100	PASS	AC=2922;AF=0.583466;AN=5008;NS=2504;DP=20226;EAS_AF=0.4613;AMR_AF=0.621;AFR_AF=0.6339;EUR_AF=0.6431;SAS_AF=0.5532;AA=N|||;VT=SNP
6	29837858	rs3873264	C	T	100	PASS	AC=2922;AF=0.583466;AN=5008;NS=2504;DP=19461;EAS_AF=0.4613;AMR_AF=0.621;AFR_AF=0.6339;EUR_AF=0.6431;SAS_AF=0.5532;AA=c|||;VT=SNP
6	29837882	rs3893468	C	A	100	PASS	AC=451;AF=0.0900559;AN=5008;NS=2504;DP=19885;EAS_AF=0.2054;AMR_AF=0.0403;AFR_AF=0.0008;EUR_AF=0.0596;SAS_AF=0.1585;AA=c|||;VT=SNP
6	29837894	rs59387409	C	T	100	PASS	AC=765;AF=0.152756;AN=5008;NS=2504;DP=20260;EAS_AF=0.2044;AMR_AF=0.1758;AFR_AF=0.1241;EUR_AF=0.1113;SAS_AF=0.1646;AA=c|||;VT=SNP
6	29837922	rs114007508	T	C	100	PASS	AC=104;AF=0.0207668;AN=5008;NS=2504;DP=20660;EAS_AF=0.005;AMR_AF=0.0418;AFR_AF=0;EUR_AF=0.0199;SAS_AF=0.0511;AA=t|||;VT=SNP
6	29837940	rs55944958	C	T	100	PASS	AC=451;AF=0.0900559;AN=5008;NS=2504;DP=20236;EAS_AF=0.2054;AMR_AF=0.0403;AFR_AF=0.0008;EUR_AF=0.0596;SAS_AF=0.1585;AA=c|||;VT=SNP
6	29838009	rs3873265	T	C	100	PASS	AC=3689;AF=0.736621;AN=5008;NS=2504;DP=21074;EAS_AF=0.6657;AMR_AF=0.7968;AFR_AF=0.7587;EUR_AF=0.7555;SAS_AF=0.7178;AA=N|||;VT=SNP
6	29838144	rs2394226	G	T	100	PASS	AC=2922;AF=0.583466;AN=5008;NS=2504;DP=21634;EAS_AF=0.4613;AMR_AF=0.621;AFR_AF=0.6339;EUR_AF=0.6431;SAS_AF=0.5532;AA=g|||;VT=SNP
6	29838179	rs72838605	C	A	100	PASS	AC=765;AF=0.152756;AN=5008;NS=2504;DP=22044;EAS_AF=0.2044;AMR_AF=0.1758;AFR_AF=0.1241;EUR_AF=0.1113;SAS_AF=0.1646;AA=c|||;VT=SNP
6	29838185	rs9258912	A	G	100	PASS	AC=2921;AF=0.583267;AN=5008;NS=2504;DP=21775;EAS_AF=0.4603;AMR_AF=0.621;AFR_AF=0.6339;EUR_AF=0.6431;SAS_AF=0.5532;AA=N|||;VT=SNP
6	29838243	rs9258913	C	T	100	PASS	AC=2922;AF=0.583466;AN=5008;NS=2504;DP=22505;EAS_AF=0.4603;AMR_AF=0.621;AFR_AF=0.6339;EUR_AF=0.6431;SAS_AF=0.5542;AA=c|||;VT=SNP
6	29838320	rs9258914	G	A	100	PASS	AC=2921;AF=0.583267;AN=5008;NS=2504;DP=23030;EAS_AF=0.4603;AMR_AF=0.6225;AFR_AF=0.6331;EUR_AF=0.6431;SAS_AF=0.5532;AA=g|||;VT=SNP
6	29838335	rs72838606	A	G	100	PASS	AC=763;AF=0.152356;AN=5008;NS=2504;DP=22661;EAS_AF=0.2044;AMR_AF=0.1744;AFR_AF=0.1241;EUR_AF=0.1113;SAS_AF=0.1636;AA=a|||;VT=SNP
6	29838346	rs9258915	C	T	100	PASS	AC=2921;AF=0.583267;AN=5008;NS=2504;DP=22228;EAS_AF=0.4603;AMR_AF=0.621;AFR_AF=0.6339;EUR_AF=0.6431;SAS_AF=0.5532;AA=c|||;VT=SNP
6	29838365	rs1611643	A	G	100	PASS	AC=138;AF=0.0275559;AN=5008;NS=2504;DP=22392;EAS_AF=0.0179;AMR_AF=0.0576;AFR_AF=0.0242;EUR_AF=0.0388;SAS_AF=0.0092;AA=a|||;VT=SNP
6	29838395	rs73725462	G	A	100	PASS	AC=551;AF=0.110024;AN=5008;NS=2504;DP=22077;EAS_AF=0.0208;AMR_AF=0.098;AFR_AF=0.2504;EUR_AF=0.0547;SAS_AF=0.0777;AA=g|||;VT=SNP
6	29838403	rs9258917	A	C	100	PASS	AC=2924;AF=0.583866;AN=5008;NS=2504;DP=22328;EAS_AF=0.4603;AMR_AF=0.6225;AFR_AF=0.6346;EUR_AF=0.6441;SAS_AF=0.5532;AA=a|||;VT=SNP
6	29838429	rs72838607	G	C	100	PASS	AC=762;AF=0.152157;AN=5008;NS=2504;DP=22196;EAS_AF=0.2044;AMR_AF=0.1744;AFR_AF=0.1233;EUR_AF=0.1113;SAS_AF=0.1636;AA=g|||;VT=SNP
6	29838461	rs547155984	G	A	100	PASS	AC=760;AF=0.151757;AN=5008;NS=2504;DP=21636;EAS_AF=0.2024;AMR_AF=0.1744;AFR_AF=0.1233;EUR_AF=0.1113;SAS_AF=0.1636;AA=g|||;VT=SNP
6	29838575	rs55694505	A	G	100	PASS	AC=111;AF=0.0221645;AN=5008;NS=2504;DP=21774;EAS_AF=0.005;AMR_AF=0.0375;AFR_AF=0.0008;EUR_AF=0.0567;SAS_AF=0.0225;AA=a|||;VT=SNP
6	29838642	rs2844821	T	C	100	PASS	AC=1170;AF=0.233626;AN=5008;NS=2504;DP=21841;EAS_AF=0.3472;AMR_AF=0.3055;AFR_AF=0.1195;EUR_AF=0.3062;SAS_AF=0.1452;AA=t|||;VT=SNP
6	29838650	rs28590416	A	G	100	PASS	AC=765;AF=0.152756;AN=5008;NS=2504;DP=21814;EAS_AF=0.2044;AMR_AF=0.1772;AFR_AF=0.1241;EUR_AF=0.1113;SAS_AF=0.1636;AA=a|||;VT=SNP
6	29838652	rs72492286	T	A	100	PASS	AC=495;AF=0.0988419;AN=5008;NS=2504;DP=21842;EAS_AF=0.1121;AMR_AF=0.0706;AFR_AF=0.1747;EUR_AF=0.0338;SAS_AF=0.0695;AA=t|||;VT=SNP
6	29838804	rs3129010	G	T	100	PASS	AC=2895;AF=0.578075;AN=5008;NS=2504;DP=21598;EAS_AF=0.4593;AMR_AF=0.6138;AFR_AF=0.6218;EUR_AF=0.6441;SAS_AF=0.5481;AA=g|||;VT=SNP
6	29838809	rs3129009	C	T	100	PASS	AC=2895;AF=0.578075;AN=5008;NS=2504;DP=21470;EAS_AF=0.4593;AMR_AF=0.6138;AFR_AF=0.6218;EUR_AF=0.6441;SAS_AF=0.5481;AA=c|||;VT=SNP
6	29838828	rs3094154	G	A	100	PASS	AC=2923;AF=0.583666;AN=5008;NS=2504;DP=20946;EAS_AF=0.4613;AMR_AF=0.6196;AFR_AF=0.6339;EUR_AF=0.6441;SAS_AF=0.5542;AA=g|||;VT=SNP
6	29838880	rs3094153	G	A	100	PASS	AC=2927;AF=0.584465;AN=5008;NS=2504;DP=21029;EAS_AF=0.4633;AMR_AF=0.6225;AFR_AF=0.6339;EUR_AF=0.6441;SAS_AF=0.5542;AA=a|||;VT=SNP
6	29838890	rs28896571	C	T	100	PASS	AC=422;AF=0.0842652;AN=5008;NS=2504;DP=21136;EAS_AF=0.1161;AMR_AF=0.072;AFR_AF=0.1135;EUR_AF=0.0348;SAS_AF=0.0716;AA=c|||;VT=SNP
6	29838903	rs3132717	T	C	100	PASS	AC=2922;AF=0.583466;AN=5008;NS=2504;DP=21008;EAS_AF=0.4613;AMR_AF=0.621;AFR_AF=0.6346;EUR_AF=0.6431;SAS_AF=0.5521;AA=N|||;VT=SNP
6	29839097	rs62391716	A	T	100	PASS	AC=451;AF=0.0900559;AN=5008;NS=2504;DP=21721;EAS_AF=0.2054;AMR_AF=0.0403;AFR_AF=0.0008;EUR_AF=0.0596;SAS_AF=0.1585;AA=a|||;VT=SNP
6	29839207	rs3094152	G	A	100	PASS	AC=2920;AF=0.583067;AN=5008;NS=2504;DP=22312;EAS_AF=0.4613;AMR_AF=0.621;AFR_AF=0.6331;EUR_AF=0.6431;SAS_AF=0.5521;AA=g|||;VT=SNP
6	29839268	rs886398	C	T	100	PASS	AC=347;AF=0.0692891;AN=5008;NS=2504;DP=22772;EAS_AF=0.0565;AMR_AF=0.0807;AFR_AF=0.0651;EUR_AF=0.0865;SAS_AF=0.0624;AA=c|||;VT=SNP
6	29839273	rs3128895	G	C	100	PASS	AC=2920;AF=0.583067;AN=5008;NS=2504;DP=22809;EAS_AF=0.4613;AMR_AF=0.621;AFR_AF=0.6331;EUR_AF=0.6431;SAS_AF=0.5521;AA=g|||;VT=SNP
6	29839307	rs3094151	C	G	100	PASS	AC=2920;AF=0.583067;AN=5008;NS=2504;DP=21292;EAS_AF=0.4613;AMR_AF=0.621;AFR_AF=0.6331;EUR_AF=0.6431;SAS_AF=0.5521;AA=c|||;VT=SNP
6	29839320	rs3132716	A	C	100	PASS	AC=2921;AF=0.583267;AN=5008;NS=2504;DP=20899;EAS_AF=0.4613;AMR_AF=0.6225;AFR_AF=0.6331;EUR_AF=0.6431;SAS_AF=0.5521;AA=N|||;VT=SNP
6	29839337	rs3893529	G	A	100	PASS	AC=189;AF=0.0377396;AN=5008;NS=2504;DP=20037;EAS_AF=0.006;AMR_AF=0.0562;AFR_AF=0.0295;EUR_AF=0.0368;SAS_AF=0.0695;AA=g|||;VT=SNP
6	29839360	rs3128894	A	C	100	PASS	AC=2921;AF=0.583267;AN=5008;NS=2504;DP=19125;EAS_AF=0.4613;AMR_AF=0.6225;AFR_AF=0.6331;EUR_AF=0.6421;SAS_AF=0.5532;AA=a|||;VT=SNP
6	29839381	rs9258940	C	T	100	PASS	AC=2921;AF=0.583267;AN=5008;NS=2504;DP=19032;EAS_AF=0.4613;AMR_AF=0.6225;AFR_AF=0.6331;EUR_AF=0.6421;SAS_AF=0.5532;AA=c|||;VT=SNP
6	29839667	rs3094655	A	G	100	PASS	AC=2920;AF=0.583067;AN=5008;NS=2504;DP=22964;EAS_AF=0.4613;AMR_AF=0.621;AFR_AF=0.6339;EUR_AF=0.6421;SAS_AF=0.5521;AA=a|||;VT=SNP
6	29839672	rs1611645	T	C	100	PASS	AC=368;AF=0.0734824;AN=5008;NS=2504;DP=23124;EAS_AF=0.0188;AMR_AF=0.0476;AFR_AF=0.0204;EUR_AF=0.1262;SAS_AF=0.1656;AA=t|||;VT=SNP
6	29839816	rs3094654	T	C	100	PASS	AC=2922;AF=0.583466;AN=5008;NS=2504;DP=22317;EAS_AF=0.4613;AMR_AF=0.621;AFR_AF=0.6339;EUR_AF=0.6431;SAS_AF=0.5532;AA=t|||;VT=SNP
6	29839902	rs3128893	G	A	100	PASS	AC=2921;AF=0.583267;AN=5008;NS=2504;DP=20514;EAS_AF=0.4613;AMR_AF=0.6196;AFR_AF=0.6339;EUR_AF=0.6431;SAS_AF=0.5532;AA=g|||;VT=SNP
6	29839949	rs3094150	A	G	100	PASS	AC=2922;AF=0.583466;AN=5008;NS=2504;DP=20175;EAS_AF=0.4613;AMR_AF=0.621;AFR_AF=0.6339;EUR_AF=0.6431;SAS_AF=0.5532;AA=a|||;VT=SNP
6	29839997	rs3128892	G	A	100	PASS	AC=2922;AF=0.583466;AN=5008;NS=2504;DP=21196;EAS_AF=0.4613;AMR_AF=0.621;AFR_AF=0.6339;EUR_AF=0.6431;SAS_AF=0.5532;AA=g|||;VT=SNP
6	29840146	rs1611646	T	C	100	PASS	AC=469;AF=0.0936502;AN=5008;NS=2504;DP=23710;EAS_AF=0.0615;AMR_AF=0.0994;AFR_AF=0.0802;EUR_AF=0.1282;SAS_AF=0.1053;AA=t|||;VT=SNP
6	29840153	rs3115622	T	C	100	PASS	AC=2922;AF=0.583466;AN=5008;NS=2504;DP=23317;EAS_AF=0.4613;AMR_AF=0.621;AFR_AF=0.6339;EUR_AF=0.6431;SAS_AF=0.5532;AA=N|||;VT=SNP
6	29840162	rs886395	G	A	100	PASS	AC=259;AF=0.0517173;AN=5008;NS=2504;DP=22964;EAS_AF=0.0228;AMR_AF=0.0764;AFR_AF=0.0393;EUR_AF=0.0805;SAS_AF=0.0511;AA=g|||;VT=SNP
6	29840220	rs3128891	G	A	100	PASS	AC=2922;AF=0.583466;AN=5008;NS=2504;DP=22508;EAS_AF=0.4613;AMR_AF=0.621;AFR_AF=0.6339;EUR_AF=0.6431;SAS_AF=0.5532;AA=g|||;VT=SNP
6	29840235	rs3873268	C	T	100	PASS	AC=550;AF=0.109824;AN=5008;NS=2504;DP=22397;EAS_AF=0.0208;AMR_AF=0.098;AFR_AF=0.2504;EUR_AF=0.0537;SAS_AF=0.0777;AA=c|||;VT=SNP
6	29840243	rs2523815	A	G	100	PASS	AC=1709;AF=0.341254;AN=5008;NS=2504;DP=22298;EAS_AF=0.3958;AMR_AF=0.3948;AFR_AF=0.3048;EUR_AF=0.3777;SAS_AF=0.2587;AA=a|||;VT=SNP
6	29840296	rs3094149	C	G	100	PASS	AC=2922;AF=0.583466;AN=5008;NS=2504;DP=22026;EAS_AF=0.4613;AMR_AF=0.621;AFR_AF=0.6339;EUR_AF=0.6431;SAS_AF=0.5532;AA=c|||;VT=SNP
6	29840298	rs62391717	G	A	100	PASS	AC=451;AF=0.0900559;AN=5008;NS=2504;DP=22091;EAS_AF=0.2054;AMR_AF=0.0403;AFR_AF=0.0008;EUR_AF=0.0596;SAS_AF=0.1585;AA=g|||;VT=SNP
6	29840382	rs9258966	C	T	100	PASS	AC=2922;AF=0.583466;AN=5008;NS=2504;DP=21697;EAS_AF=0.4613;AMR_AF=0.621;AFR_AF=0.6339;EUR_AF=0.6431;SAS_AF=0.5532;AA=c|||;VT=SNP
6	29840408	rs28678129	C	A	100	PASS	AC=498;AF=0.0994409;AN=5008;NS=2504;DP=20828;EAS_AF=0.1131;AMR_AF=0.0706;AFR_AF=0.1755;EUR_AF=0.0338;SAS_AF=0.0706;AA=c|||;VT=SNP
6	29840435	rs3094148	A	G	100	PASS	AC=2922;AF=0.583466;AN=5008;NS=2504;DP=18867;EAS_AF=0.4613;AMR_AF=0.621;AFR_AF=0.6339;EUR_AF=0.6431;SAS_AF=0.5532;AA=N|||;VT=SNP
6	29840484	rs3132715	T	C	100	PASS	AC=2923;AF=0.583666;AN=5008;NS=2504;DP=20438;EAS_AF=0.4613;AMR_AF=0.621;AFR_AF=0.6339;EUR_AF=0.6441;SAS_AF=0.5532;AA=N|||;VT=SNP
6	29840485	rs76730244	C	T	100	PASS	AC=565;AF=0.112819;AN=5008;NS=2504;DP=20540;EAS_AF=0.2044;AMR_AF=0.1455;AFR_AF=0.0098;EUR_AF=0.0885;SAS_AF=0.1595;AA=c|||;VT=SNP
6	29840510	rs3129008	C	T	100	PASS	AC=2922;AF=0.583466;AN=5008;NS=2504;DP=21233;EAS_AF=0.4613;AMR_AF=0.621;AFR_AF=0.6339;EUR_AF=0.6431;SAS_AF=0.5532;AA=c|||;VT=SNP
6	29840648	rs3132714	T	C	100	PASS	AC=2922;AF=0.583466;AN=5008;NS=2504;DP=23252;EAS_AF=0.4613;AMR_AF=0.621;AFR_AF=0.6339;EUR_AF=0.6431;SAS_AF=0.5532;AA=N|||;VT=SNP
6	29840699	rs542655361	A	T	100	PASS	AC=29;AF=0.00579073;AN=5008;NS=2504;DP=21781;EAS_AF=0.001;AMR_AF=0.0086;AFR_AF=0.0121;EUR_AF=0.006;SAS_AF=0;AA=a|||;VT=SNP
6	29840740	rs3132713	A	C	100	PASS	AC=4138;AF=0.826278;AN=5008;NS=2504;DP=21794;EAS_AF=0.871;AMR_AF=0.8372;AFR_AF=0.7587;EUR_AF=0.8141;SAS_AF=0.8763;AA=N|||;VT=SNP
6	29840810	rs72838623	T	C	100	PASS	AC=763;AF=0.152356;AN=5008;NS=2504;DP=19131;EAS_AF=0.2044;AMR_AF=0.1744;AFR_AF=0.1241;EUR_AF=0.1103;SAS_AF=0.1646;AA=t|||;VT=SNP
6	29840838	rs3128890	G	C	100	PASS	AC=2924;AF=0.583866;AN=5008;NS=2504;DP=18585;EAS_AF=0.4613;AMR_AF=0.6225;AFR_AF=0.6339;EUR_AF=0.6441;SAS_AF=0.5532;AA=N|||;VT=SNP
6	29840937	rs2394227	G	A	100	PASS	AC=2922;AF=0.583466;AN=5008;NS=2504;DP=21034;EAS_AF=0.4613;AMR_AF=0.621;AFR_AF=0.6339;EUR_AF=0.6431;SAS_AF=0.5532;AA=a|||;VT=SNP
6	29840943	rs2893991	C	T	100	PASS	AC=2922;AF=0.583466;AN=5008;NS=2504;DP=21238;EAS_AF=0.4613;AMR_AF=0.621;AFR_AF=0.6339;EUR_AF=0.6431;SAS_AF=0.5532;AA=c|||;VT=SNP
6	29840951	rs2394228	C	G	100	PASS	AC=2920;AF=0.583067;AN=5008;NS=2504;DP=20962;EAS_AF=0.4603;AMR_AF=0.6225;AFR_AF=0.6331;EUR_AF=0.6421;SAS_AF=0.5532;AA=g|||;VT=SNP
6	29840952	rs60859898	G	A	100	PASS	AC=451;AF=0.0900559;AN=5008;NS=2504;DP=21227;EAS_AF=0.2054;AMR_AF=0.0403;AFR_AF=0.0008;EUR_AF=0.0596;SAS_AF=0.1585;AA=g|||;VT=SNP
6	29841021	rs3132712	A	G	100	PASS	AC=2921;AF=0.583267;AN=5008;NS=2504;DP=22683;EAS_AF=0.4613;AMR_AF=0.621;AFR_AF=0.6339;EUR_AF=0.6431;SAS_AF=0.5521;AA=a|||;VT=SNP
6	29841051	rs72492287	C	A	100	PASS	AC=413;AF=0.0824681;AN=5008;NS=2504;DP=22631;EAS_AF=0.1131;AMR_AF=0.0706;AFR_AF=0.1112;EUR_AF=0.0338;SAS_AF=0.0706;AA=c|||;VT=SNP
6	29841072	rs1611650	C	T	100	PASS	AC=469;AF=0.0936502;AN=5008;NS=2504;DP=22299;EAS_AF=0.0615;AMR_AF=0.0994;AFR_AF=0.0802;EUR_AF=0.1282;SAS_AF=0.1053;AA=c|||;VT=SNP
6	29841097	rs60788372	T	A	100	PASS	AC=766;AF=0.152955;AN=5008;NS=2504;DP=21766;EAS_AF=0.2044;AMR_AF=0.1772;AFR_AF=0.1241;EUR_AF=0.1113;SAS_AF=0.1646;AA=t|||;VT=SNP
6	29841103	rs60562637	A	G	100	PASS	AC=766;AF=0.152955;AN=5008;NS=2504;DP=21729;EAS_AF=0.2044;AMR_AF=0.1772;AFR_AF=0.1241;EUR_AF=0.1113;SAS_AF=0.1646;AA=a|||;VT=SNP
6	29841121	rs72838626	G	A	100	PASS	AC=566;AF=0.113019;AN=5008;NS=2504;DP=21409;EAS_AF=0.2044;AMR_AF=0.1455;AFR_AF=0.0098;EUR_AF=0.0895;SAS_AF=0.1595;AA=g|||;VT=SNP
6	29841162	rs3132711	T	G	100	PASS	AC=3688;AF=0.736422;AN=5008;NS=2504;DP=20550;EAS_AF=0.6657;AMR_AF=0.7968;AFR_AF=0.7579;EUR_AF=0.7545;SAS_AF=0.7188;AA=N|||;VT=SNP
6	29841273	rs73725467	C	G	100	PASS	AC=550;AF=0.109824;AN=5008;NS=2504;DP=20304;EAS_AF=0.0208;AMR_AF=0.0965;AFR_AF=0.2511;EUR_AF=0.0537;SAS_AF=0.0777;AA=c|||;VT=SNP
6	29841280	rs2844820	T	C	100	PASS	AC=1498;AF=0.299121;AN=5008;NS=2504;DP=20080;EAS_AF=0.3571;AMR_AF=0.3718;AFR_AF=0.2632;EUR_AF=0.33;SAS_AF=0.2045;AA=t|||;VT=SNP
6	29841330	rs114262395	G	A	100	PASS	AC=567;AF=0.113219;AN=5008;NS=2504;DP=19613;EAS_AF=0.2044;AMR_AF=0.147;AFR_AF=0.0098;EUR_AF=0.0895;SAS_AF=0.1595;AA=a|||;VT=SNP
6	29841352	rs115691105	G	T	100	PASS	AC=413;AF=0.0824681;AN=5008;NS=2504;DP=19666;EAS_AF=0.1131;AMR_AF=0.0706;AFR_AF=0.1112;EUR_AF=0.0338;SAS_AF=0.0706;AA=g|||;VT=SNP
6	29841356	rs3128888	G	C	100	PASS	AC=4636;AF=0.925719;AN=5008;NS=2504;DP=19742;EAS_AF=0.9841;AMR_AF=0.9078;AFR_AF=0.9342;EUR_AF=0.8479;SAS_AF=0.9468;AA=N|||;VT=SNP
6	29841400	rs3132710	A	G	100	PASS	AC=2922;AF=0.583466;AN=5008;NS=2504;DP=21855;EAS_AF=0.4613;AMR_AF=0.621;AFR_AF=0.6339;EUR_AF=0.6431;SAS_AF=0.5532;AA=N|||;VT=SNP
6	29841456	rs3132709	A	G	100	PASS	AC=2922;AF=0.583466;AN=5008;NS=2504;DP=23136;EAS_AF=0.4593;AMR_AF=0.621;AFR_AF=0.6346;EUR_AF=0.6431;SAS_AF=0.5542;AA=a|||;VT=SNP
6	29841483	rs1611652	G	C	100	PASS	AC=469;AF=0.0936502;AN=5008;NS=2504;DP=22535;EAS_AF=0.0615;AMR_AF=0.0994;AFR_AF=0.0802;EUR_AF=0.1282;SAS_AF=0.1053;AA=g|||;VT=SNP
6	29841505	rs80311704	T	A	100	PASS	AC=469;AF=0.0936502;AN=5008;NS=2504;DP=22567;EAS_AF=0.0615;AMR_AF=0.0994;AFR_AF=0.0802;EUR_AF=0.1282;SAS_AF=0.1053;AA=t|||;VT=SNP
6	29841510	rs55745323	T	C	100	PASS	AC=451;AF=0.0900559;AN=5008;NS=2504;DP=22421;EAS_AF=0.2054;AMR_AF=0.0403;AFR_AF=0.0008;EUR_AF=0.0596;SAS_AF=0.1585;AA=t|||;VT=SNP
6	29841544	rs3129007	C	T	100	PASS	AC=2921;AF=0.583267;AN=5008;NS=2504;DP=22195;EAS_AF=0.4613;AMR_AF=0.621;AFR_AF=0.6331;EUR_AF=0.6431;SAS_AF=0.5532;AA=c|||;VT=SNP
6	29841569	rs62391719	A	G	100	PASS	AC=452;AF=0.0902556;AN=5008;NS=2504;DP=21871;EAS_AF=0.2054;AMR_AF=0.0403;AFR_AF=0.0015;EUR_AF=0.0596;SAS_AF=0.1585;AA=a|||;VT=SNP
6	29841590	rs62391720	T	A	100	PASS	AC=451;AF=0.0900559;AN=5008;NS=2504;DP=21624;EAS_AF=0.2054;AMR_AF=0.0403;AFR_AF=0.0008;EUR_AF=0.0596;SAS_AF=0.1585;AA=t|||;VT=SNP
6	29841611	rs62391721	C	T	100	PASS	AC=453;AF=0.0904553;AN=5008;NS=2504;DP=21487;EAS_AF=0.2073;AMR_AF=0.0403;AFR_AF=0.0008;EUR_AF=0.0596;SAS_AF=0.1585;AA=c|||;VT=SNP
6	29841636	rs3132708	A	G	100	PASS	AC=2922;AF=0.583466;AN=5008;NS=2504;DP=21289;EAS_AF=0.4613;AMR_AF=0.621;AFR_AF=0.6339;EUR_AF=0.6431;SAS_AF=0.5532;AA=a|||;VT=SNP
6	29841719	rs9258993	T	C	100	PASS	AC=2923;AF=0.583666;AN=5008;NS=2504;DP=21007;EAS_AF=0.4613;AMR_AF=0.621;AFR_AF=0.6339;EUR_AF=0.6441;SAS_AF=0.5532;AA=t|||;VT=SNP
6	29841722	rs9258994	C	G	100	PASS	AC=2923;AF=0.583666;AN=5008;NS=2504;DP=20964;EAS_AF=0.4613;AMR_AF=0.621;AFR_AF=0.6339;EUR_AF=0.6441;SAS_AF=0.5532;AA=c|||;VT=SNP
6	29841801	rs9258995	G	A	100	PASS	AC=2922;AF=0.583466;AN=5008;NS=2504;DP=22047;EAS_AF=0.4613;AMR_AF=0.621;AFR_AF=0.6339;EUR_AF=0.6431;SAS_AF=0.5532;AA=g|||;VT=SNP
6	29841841	rs1611654	A	G	100	PASS	AC=92;AF=0.0183706;AN=5008;NS=2504;DP=21675;EAS_AF=0;AMR_AF=0.0504;AFR_AF=0.0159;EUR_AF=0.0358;SAS_AF=0;AA=a|||;VT=SNP
6	29841880	rs72492288	T	C	100	PASS	AC=498;AF=0.0994409;AN=5008;NS=2504;DP=21002;EAS_AF=0.1131;AMR_AF=0.0706;AFR_AF=0.1755;EUR_AF=0.0338;SAS_AF=0.0706;AA=t|||;VT=SNP
6	29841909	rs9258996	C	T	100	PASS	AC=2923;AF=0.583666;AN=5008;NS=2504;DP=20212;EAS_AF=0.4613;AMR_AF=0.6225;AFR_AF=0.6339;EUR_AF=0.6431;SAS_AF=0.5532;AA=t|||;VT=SNP
6	29841915	rs9258997	G	A	100	PASS	AC=2922;AF=0.583466;AN=5008;NS=2504;DP=20226;EAS_AF=0.4613;AMR_AF=0.621;AFR_AF=0.6339;EUR_AF=0.6431;SAS_AF=0.5532;AA=a|||;VT=SNP
6	29841926	rs1611655	T	G	100	PASS	AC=348;AF=0.0694888;AN=5008;NS=2504;DP=19597;EAS_AF=0.0565;AMR_AF=0.0807;AFR_AF=0.0651;EUR_AF=0.0865;SAS_AF=0.0634;AA=t|||;VT=SNP
6	29841990	rs2734966	T	G	100	PASS	AC=1420;AF=0.283546;AN=5008;NS=2504;DP=18132;EAS_AF=0.3502;AMR_AF=0.3674;AFR_AF=0.2489;EUR_AF=0.329;SAS_AF=0.1554;AA=t|||;VT=SNP
6	29842016	rs9258999	G	A	100	PASS	AC=2923;AF=0.583666;AN=5008;NS=2504;DP=17957;EAS_AF=0.4623;AMR_AF=0.621;AFR_AF=0.6339;EUR_AF=0.6431;SAS_AF=0.5532;AA=g|||;VT=SNP
6	29842117	rs9259002	G	C	100	PASS	AC=2761;AF=0.551318;AN=5008;NS=2504;DP=18419;EAS_AF=0.4405;AMR_AF=0.5749;AFR_AF=0.6142;EUR_AF=0.5895;SAS_AF=0.5245;AA=g|||;VT=SNP
6	29842157	rs9259003	T	G	100	PASS	AC=3729;AF=0.744609;AN=5008;NS=2504;DP=18154;EAS_AF=0.6776;AMR_AF=0.8055;AFR_AF=0.7693;EUR_AF=0.7555;SAS_AF=0.726;AA=N|||;VT=SNP
6	29842172	rs9259004	T	C	100	PASS	AC=3728;AF=0.744409;AN=5008;NS=2504;DP=16807;EAS_AF=0.6776;AMR_AF=0.8055;AFR_AF=0.7693;EUR_AF=0.7545;SAS_AF=0.726;AA=N|||;VT=SNP
6	29842342	rs9259010	C	T	100	PASS	AC=2935;AF=0.586062;AN=5008;NS=2504;DP=16189;EAS_AF=0.4663;AMR_AF=0.6239;AFR_AF=0.6369;EUR_AF=0.6421;SAS_AF=0.5562;AA=c|||;VT=SNP
6	29842409	rs2523812	T	C	100	PASS	AC=1419;AF=0.283347;AN=5008;NS=2504;DP=15455;EAS_AF=0.3492;AMR_AF=0.3674;AFR_AF=0.2496;EUR_AF=0.329;SAS_AF=0.1544;AA=t|||;VT=SNP
6	29842444	rs1611657	G	A	100	PASS	AC=2452;AF=0.489617;AN=5008;NS=2504;DP=15136;EAS_AF=0.3978;AMR_AF=0.5216;AFR_AF=0.5545;EUR_AF=0.5149;SAS_AF=0.4479;AA=g|||;VT=SNP
6	29842451	rs1611658	A	G	100	PASS	AC=410;AF=0.081869;AN=5008;NS=2504;DP=15125;EAS_AF=0.0198;AMR_AF=0.0533;AFR_AF=0.0408;EUR_AF=0.1362;SAS_AF=0.1656;AA=a|||;VT=SNP
6	29842467	rs9259013	T	A	100	PASS	AC=4635;AF=0.925519;AN=5008;NS=2504;DP=15230;EAS_AF=0.9841;AMR_AF=0.9078;AFR_AF=0.9342;EUR_AF=0.8479;SAS_AF=0.9458;AA=N|||;VT=SNP
6	29842573	rs72838635	T	C	100	PASS	AC=765;AF=0.152756;AN=5008;NS=2504;DP=15567;EAS_AF=0.2044;AMR_AF=0.1758;AFR_AF=0.1241;EUR_AF=0.1113;SAS_AF=0.1646;AA=t|||;VT=SNP
6	29842577	rs55909010	C	G	100	PASS	AC=451;AF=0.0900559;AN=5008;NS=2504;DP=15674;EAS_AF=0.2054;AMR_AF=0.0403;AFR_AF=0.0008;EUR_AF=0.0596;SAS_AF=0.1585;AA=c|||;VT=SNP
6	29842615	rs3115621	T	G	100	PASS	AC=4636;AF=0.925719;AN=5008;NS=2504;DP=16488;EAS_AF=0.9841;AMR_AF=0.9078;AFR_AF=0.9342;EUR_AF=0.8479;SAS_AF=0.9468;AA=N|||;VT=SNP
6	29842697	rs60562052	A	C	100	PASS	AC=765;AF=0.152756;AN=5008;NS=2504;DP=16098;EAS_AF=0.2044;AMR_AF=0.1758;AFR_AF=0.1241;EUR_AF=0.1113;SAS_AF=0.1646;AA=a|||;VT=SNP
6	29842729	rs3115620	C	A	100	PASS	AC=2917;AF=0.582468;AN=5008;NS=2504;DP=16145;EAS_AF=0.4613;AMR_AF=0.6196;AFR_AF=0.6309;EUR_AF=0.6421;SAS_AF=0.5542;AA=t|||;VT=SNP
6	29842783	rs3128886	C	A	100	PASS	AC=2925;AF=0.584065;AN=5008;NS=2504;DP=17883;EAS_AF=0.4623;AMR_AF=0.621;AFR_AF=0.6346;EUR_AF=0.6431;SAS_AF=0.5542;AA=a|||;VT=SNP
6	29842879	rs3115619	A	G	100	PASS	AC=2923;AF=0.583666;AN=5008;NS=2504;DP=18281;EAS_AF=0.4613;AMR_AF=0.621;AFR_AF=0.6346;EUR_AF=0.6421;SAS_AF=0.5542;AA=a|||;VT=SNP
6	29842964	rs146688278	A	G	100	PASS	AC=513;AF=0.102436;AN=5008;NS=2504;DP=18559;EAS_AF=0.0188;AMR_AF=0.0937;AFR_AF=0.2269;EUR_AF=0.0527;SAS_AF=0.0777;AA=a|||;VT=SNP
6	29842977	rs3115618	C	T	100	PASS	AC=2745;AF=0.548123;AN=5008;NS=2504;DP=18701;EAS_AF=0.4405;AMR_AF=0.5937;AFR_AF=0.5582;EUR_AF=0.6312;SAS_AF=0.5276;AA=c|||;VT=SNP
6	29843023	rs56212122	A	G	100	PASS	AC=451;AF=0.0900559;AN=5008;NS=2504;DP=16833;EAS_AF=0.2054;AMR_AF=0.0403;AFR_AF=0.0008;EUR_AF=0.0596;SAS_AF=0.1585;AA=a|||;VT=SNP
6	29843068	rs3087959	A	G	100	PASS	AC=4137;AF=0.826078;AN=5008;NS=2504;DP=15166;EAS_AF=0.871;AMR_AF=0.8357;AFR_AF=0.7587;EUR_AF=0.8141;SAS_AF=0.8763;AA=N|||;VT=SNP
6	29843092	rs56148555	T	A	100	PASS	AC=451;AF=0.0900559;AN=5008;NS=2504;DP=14950;EAS_AF=0.2054;AMR_AF=0.0403;AFR_AF=0.0008;EUR_AF=0.0596;SAS_AF=0.1585;AA=t|||;VT=SNP
6	29843430	rs9259034	T	C	100	PASS	AC=2812;AF=0.561502;AN=5008;NS=2504;DP=12663;EAS_AF=0.4444;AMR_AF=0.5879;AFR_AF=0.6241;EUR_AF=0.6103;SAS_AF=0.5286;AA=N|||;VT=SNP
6	29845953	rs191378338	G	C	100	PASS	AC=2;AF=0.000399361;AN=5008;NS=2504;DP=8618;EAS_AF=0;AMR_AF=0;AFR_AF=0;EUR_AF=0.002;SAS_AF=0;AA=g|||;VT=SNP
6	29846390	rs28883698	G	A	100	PASS	AC=1240;AF=0.247604;AN=5008;NS=2504;DP=7814;EAS_AF=0.2887;AMR_AF=0.3055;AFR_AF=0.2224;EUR_AF=0.1948;SAS_AF=0.2526;AA=g|||;VT=SNP
6	29847142	rs28782316	T	G	100	PASS	AC=4305;AF=0.859625;AN=5008;NS=2504;DP=7330;EAS_AF=0.9722;AMR_AF=0.8213;AFR_AF=0.8669;EUR_AF=0.7217;SAS_AF=0.9029;AA=N|||;VT=SNP
6	29848057	rs28849176	A	T	100	PASS	AC=4307;AF=0.860024;AN=5008;NS=2504;DP=8289;EAS_AF=0.9732;AMR_AF=0.8213;AFR_AF=0.8684;EUR_AF=0.7217;SAS_AF=0.9018;AA=t|||;VT=SNP
6	29848964	rs180773031	G	A	100	PASS	AC=9;AF=0.00179712;AN=5008;NS=2504;DP=8193;EAS_AF=0;AMR_AF=0.0014;AFR_AF=0;EUR_AF=0.005;SAS_AF=0.0031;AA=g|||;VT=SNP
6	29849219	rs139585846	G	T	100	PASS	AC=116;AF=0.0231629;AN=5008;NS=2504;DP=13105;EAS_AF=0.006;AMR_AF=0.0173;AFR_AF=0.0144;EUR_AF=0.0408;SAS_AF=0.0389;AA=g|||;VT=SNP
6	29849532	rs540117519	G	A	100	PASS	AC=462;AF=0.0922524;AN=5008;NS=2504;DP=15057;EAS_AF=0.2123;AMR_AF=0.0418;AFR_AF=0.0008;EUR_AF=0.0596;SAS_AF=0.1616;AA=a|||;VT=SNP
6	29849576	rs75574103	A	G	100	PASS	AC=765;AF=0.152756;AN=5008;NS=2504;DP=15101;EAS_AF=0.2034;AMR_AF=0.1758;AFR_AF=0.1256;EUR_AF=0.1103;SAS_AF=0.1646;AA=a|||;VT=SNP
6	29849619	rs2523809	G	T	100	PASS	AC=470;AF=0.0938498;AN=5008;NS=2504;DP=16377;EAS_AF=0.0615;AMR_AF=0.1009;AFR_AF=0.0802;EUR_AF=0.1282;SAS_AF=0.1053;AA=g|||;VT=SNP
6	29849657	rs2523808	T	C	100	PASS	AC=952;AF=0.190096;AN=5008;NS=2504;DP=17971;EAS_AF=0.0407;AMR_AF=0.1484;AFR_AF=0.2905;EUR_AF=0.1849;SAS_AF=0.2434;AA=t|||;VT=SNP
6	29849674	rs2734960	T	C	100	PASS	AC=1301;AF=0.259784;AN=5008;NS=2504;DP=18377;EAS_AF=0.3462;AMR_AF=0.3386;AFR_AF=0.1891;EUR_AF=0.3221;SAS_AF=0.1462;AA=t|||;VT=SNP
6	29849687	rs2734959	G	C	100	PASS	AC=2450;AF=0.489217;AN=5008;NS=2504;DP=19009;EAS_AF=0.3988;AMR_AF=0.5216;AFR_AF=0.553;EUR_AF=0.5149;SAS_AF=0.4468;AA=g|||;VT=SNP
6	29849838	rs74345156	T	G	100	PASS	AC=361;AF=0.0720847;AN=5008;NS=2504;DP=19286;EAS_AF=0.1131;AMR_AF=0.0533;AFR_AF=0.0855;EUR_AF=0.0278;SAS_AF=0.0706;AA=t|||;VT=SNP
6	29849883	rs3132705	C	A	100	PASS	AC=2921;AF=0.583267;AN=5008;NS=2504;DP=17619;EAS_AF=0.4613;AMR_AF=0.621;AFR_AF=0.6339;EUR_AF=0.6431;SAS_AF=0.5521;AA=c|||;VT=SNP
6	29849982	rs3115615	G	C	100	PASS	AC=2905;AF=0.580072;AN=5008;NS=2504;DP=20122;EAS_AF=0.4534;AMR_AF=0.6167;AFR_AF=0.6331;EUR_AF=0.6382;SAS_AF=0.5532;AA=g|||;VT=SNP
6	29850002	rs61580452	T	C	100	PASS	AC=765;AF=0.152756;AN=5008;NS=2504;DP=20336;EAS_AF=0.2044;AMR_AF=0.1758;AFR_AF=0.1241;EUR_AF=0.1113;SAS_AF=0.1646;AA=t|||;VT=SNP
6	29850088	rs3132704	A	G	100	PASS	AC=2921;AF=0.583267;AN=5008;NS=2504;DP=20126;EAS_AF=0.4613;AMR_AF=0.621;AFR_AF=0.6339;EUR_AF=0.6421;SAS_AF=0.5532;AA=a|||;VT=SNP
6	29850102	rs62389327	G	A	100	PASS	AC=451;AF=0.0900559;AN=5008;NS=2504;DP=20050;EAS_AF=0.2054;AMR_AF=0.0403;AFR_AF=0.0008;EUR_AF=0.0596;SAS_AF=0.1585;AA=g|||;VT=SNP
6	29850111	rs62389328	G	C	100	PASS	AC=451;AF=0.0900559;AN=5008;NS=2504;DP=20056;EAS_AF=0.2054;AMR_AF=0.0403;AFR_AF=0.0008;EUR_AF=0.0596;SAS_AF=0.1585;AA=g|||;VT=SNP
6	29850131	rs72838653	G	C	100	PASS	AC=765;AF=0.152756;AN=5008;NS=2504;DP=19823;EAS_AF=0.2044;AMR_AF=0.1758;AFR_AF=0.1241;EUR_AF=0.1113;SAS_AF=0.1646;AA=g|||;VT=SNP
6	29850183	rs2734958	G	A	100	PASS	AC=469;AF=0.0936502;AN=5008;NS=2504;DP=20598;EAS_AF=0.0615;AMR_AF=0.0994;AFR_AF=0.0802;EUR_AF=0.1282;SAS_AF=0.1053;AA=g|||;VT=SNP
6	29850274	rs2523807	A	G	100	PASS	AC=341;AF=0.0680911;AN=5008;NS=2504;DP=18431;EAS_AF=0.0565;AMR_AF=0.0778;AFR_AF=0.0651;EUR_AF=0.0865;SAS_AF=0.0583;AA=a|||;VT=SNP
6	29850539	rs3094649	A	T	100	PASS	AC=2925;AF=0.584065;AN=5008;NS=2504;DP=19135;EAS_AF=0.4623;AMR_AF=0.6225;AFR_AF=0.6346;EUR_AF=0.6431;SAS_AF=0.5532;AA=a|||;VT=SNP
6	29850550	rs146235176	C	G	100	PASS	AC=451;AF=0.0900559;AN=5008;NS=2504;DP=19167;EAS_AF=0.2054;AMR_AF=0.0403;AFR_AF=0.0008;EUR_AF=0.0596;SAS_AF=0.1585;AA=c|||;VT=SNP
6	29850617	rs74206461	C	T	100	PASS	AC=497;AF=0.0992412;AN=5008;NS=2504;DP=20828;EAS_AF=0.1131;AMR_AF=0.0706;AFR_AF=0.1747;EUR_AF=0.0338;SAS_AF=0.0706;AA=c|||;VT=SNP
6	29850634	rs78334780	T	C	100	PASS	AC=762;AF=0.152157;AN=5008;NS=2504;DP=21441;EAS_AF=0.2044;AMR_AF=0.1744;AFR_AF=0.1233;EUR_AF=0.1113;SAS_AF=0.1636;AA=t|||;VT=SNP
6	29850684	rs2734957	A	G	100	PASS	AC=1703;AF=0.340056;AN=5008;NS=2504;DP=22653;EAS_AF=0.3948;AMR_AF=0.3948;AFR_AF=0.3041;EUR_AF=0.3767;SAS_AF=0.2556;AA=a|||;VT=SNP
6	29850704	rs74196807	C	G	100	PASS	AC=409;AF=0.0816693;AN=5008;NS=2504;DP=22522;EAS_AF=0.1091;AMR_AF=0.072;AFR_AF=0.1089;EUR_AF=0.0348;SAS_AF=0.0716;AA=c|||;VT=SNP
6	29850727	rs9259113	C	T	100	PASS	AC=2784;AF=0.555911;AN=5008;NS=2504;DP=23016;EAS_AF=0.4474;AMR_AF=0.6023;AFR_AF=0.5681;EUR_AF=0.6352;SAS_AF=0.5368;AA=c|||;VT=SNP
6	29850784	rs113360274	A	G	100	PASS	AC=1681;AF=0.335663;AN=5008;NS=2504;DP=20826;EAS_AF=0.5079;AMR_AF=0.2853;AFR_AF=0.2935;EUR_AF=0.2087;SAS_AF=0.3814;AA=a|||;VT=SNP
6	29850849	rs62389329	A	C	100	PASS	AC=451;AF=0.0900559;AN=5008;NS=2504;DP=20768;EAS_AF=0.2054;AMR_AF=0.0403;AFR_AF=0.0008;EUR_AF=0.0596;SAS_AF=0.1585;AA=a|||;VT=SNP
6	29850854	rs113071675	C	A	100	PASS	AC=765;AF=0.152756;AN=5008;NS=2504;DP=20810;EAS_AF=0.2044;AMR_AF=0.1758;AFR_AF=0.1241;EUR_AF=0.1113;SAS_AF=0.1646;AA=c|||;VT=SNP
6	29850856	rs77297191	A	G	100	PASS	AC=2923;AF=0.583666;AN=5008;NS=2504;DP=20755;EAS_AF=0.4613;AMR_AF=0.6225;AFR_AF=0.6339;EUR_AF=0.6431;SAS_AF=0.5532;AA=N|||;VT=SNP
6	29850909	rs76569729	T	C	100	PASS	AC=4636;AF=0.925719;AN=5008;NS=2504;DP=20635;EAS_AF=0.9841;AMR_AF=0.9078;AFR_AF=0.9342;EUR_AF=0.8479;SAS_AF=0.9468;AA=N|||;VT=SNP
6	29850915	rs149028986	A	G	100	PASS	AC=495;AF=0.0988419;AN=5008;NS=2504;DP=21028;EAS_AF=0.1121;AMR_AF=0.0692;AFR_AF=0.1747;EUR_AF=0.0338;SAS_AF=0.0706;AA=a|||;VT=SNP
6	29851443	rs3115612	A	G	100	PASS	AC=4599;AF=0.918331;AN=5008;NS=2504;DP=16636;EAS_AF=0.9841;AMR_AF=0.9049;AFR_AF=0.9259;EUR_AF=0.836;SAS_AF=0.9346;AA=N|||;VT=SNP
6	29851605	rs72492295	C	T	100	PASS	AC=487;AF=0.0972444;AN=5008;NS=2504;DP=17349;EAS_AF=0.1488;AMR_AF=0.0821;AFR_AF=0.1248;EUR_AF=0.0348;SAS_AF=0.0818;AA=c|||;VT=SNP
6	29851895	rs1611586	C	T	100	PASS	AC=1047;AF=0.209065;AN=5008;NS=2504;DP=18302;EAS_AF=0.0446;AMR_AF=0.17;AFR_AF=0.3041;EUR_AF=0.2028;SAS_AF=0.2843;AA=c|||;VT=SNP
6	29852036	rs9259137	C	T	100	PASS	AC=3501;AF=0.699081;AN=5008;NS=2504;DP=18496;EAS_AF=0.6022;AMR_AF=0.7752;AFR_AF=0.7277;EUR_AF=0.7336;SAS_AF=0.6708;AA=t|||;VT=SNP
6	29852197	rs9259140	C	T	100	PASS	AC=3552;AF=0.709265;AN=5008;NS=2504;DP=15389;EAS_AF=0.621;AMR_AF=0.7824;AFR_AF=0.7413;EUR_AF=0.7326;SAS_AF=0.681;AA=t|||;VT=SNP
6	29852249	rs9259144	A	G	100	PASS	AC=4059;AF=0.810503;AN=5008;NS=2504;DP=16115;EAS_AF=0.8581;AMR_AF=0.8271;AFR_AF=0.7398;EUR_AF=0.7962;SAS_AF=0.8599;AA=N|||;VT=SNP
6	29852402	rs9259148	C	T	100	PASS	AC=4065;AF=0.811701;AN=5008;NS=2504;DP=19035;EAS_AF=0.8571;AMR_AF=0.8314;AFR_AF=0.7405;EUR_AF=0.7982;SAS_AF=0.8609;AA=c|||;VT=SNP
6	29852456	rs11965812	C	T	100	PASS	AC=564;AF=0.11262;AN=5008;NS=2504;DP=21928;EAS_AF=0.0208;AMR_AF=0.1095;AFR_AF=0.2489;EUR_AF=0.0557;SAS_AF=0.0838;AA=c|||;VT=SNP
6	29853591	rs2394230	T	A	100	PASS	AC=3474;AF=0.69369;AN=5008;NS=2504;DP=12404;EAS_AF=0.5913;AMR_AF=0.768;AFR_AF=0.7231;EUR_AF=0.7316;SAS_AF=0.6677;AA=N|||;VT=SNP
6	29853641	rs2394231	A	G	100	PASS	AC=3474;AF=0.69369;AN=5008;NS=2504;DP=14069;EAS_AF=0.5913;AMR_AF=0.7666;AFR_AF=0.7239;EUR_AF=0.7316;SAS_AF=0.6677;AA=N|||;VT=SNP
6	29853865	rs2394233	G	A	100	PASS	AC=3469;AF=0.692692;AN=5008;NS=2504;DP=15733;EAS_AF=0.5893;AMR_AF=0.7651;AFR_AF=0.7209;EUR_AF=0.7326;SAS_AF=0.6687;AA=a|||;VT=SNP
6	29853955	rs1611599	A	G	100	PASS	AC=160;AF=0.0319489;AN=5008;NS=2504;DP=17412;EAS_AF=0.0188;AMR_AF=0.0677;AFR_AF=0.0295;EUR_AF=0.0457;SAS_AF=0.0092;AA=a|||;VT=SNP
6	29854082	rs9259182	A	T	100	PASS	AC=3996;AF=0.797923;AN=5008;NS=2504;DP=16547;EAS_AF=0.8323;AMR_AF=0.8141;AFR_AF=0.7254;EUR_AF=0.7962;SAS_AF=0.8507;AA=t|||;VT=SNP
6	29854132	rs9259183	T	C	100	PASS	AC=3997;AF=0.798123;AN=5008;NS=2504;DP=14845;EAS_AF=0.8323;AMR_AF=0.8141;AFR_AF=0.7262;EUR_AF=0.7962;SAS_AF=0.8507;AA=N|||;VT=SNP
6	29854262	rs2394238	G	A	100	PASS	AC=3471;AF=0.693091;AN=5008;NS=2504;DP=14420;EAS_AF=0.5903;AMR_AF=0.7637;AFR_AF=0.7224;EUR_AF=0.7346;SAS_AF=0.6667;AA=g|||;VT=SNP
6	29854392	rs9259192	C	T	100	PASS	AC=4580;AF=0.914537;AN=5008;NS=2504;DP=16909;EAS_AF=0.9802;AMR_AF=0.8977;AFR_AF=0.9251;EUR_AF=0.83;SAS_AF=0.9315;AA=t|||;VT=SNP
6	29854506	rs2394241	C	T	100	PASS	AC=520;AF=0.103834;AN=5008;NS=2504;DP=16892;EAS_AF=0.2401;AMR_AF=0.0476;AFR_AF=0.0023;EUR_AF=0.0636;SAS_AF=0.182;AA=c|||;VT=SNP
6	29854585	rs114222883	T	C	100	PASS	AC=520;AF=0.103834;AN=5008;NS=2504;DP=16383;EAS_AF=0.2401;AMR_AF=0.0476;AFR_AF=0.0023;EUR_AF=0.0636;SAS_AF=0.182;AA=t|||;VT=SNP
6	29854628	rs9259202	T	C	100	PASS	AC=3995;AF=0.797724;AN=5008;NS=2504;DP=15521;EAS_AF=0.8313;AMR_AF=0.8156;AFR_AF=0.7262;EUR_AF=0.7952;SAS_AF=0.8497;AA=N|||;VT=SNP
6	29854703	rs1054176	A	G	100	PASS	AC=4580;AF=0.914537;AN=5008;NS=2504;DP=15769;EAS_AF=0.9802;AMR_AF=0.8977;AFR_AF=0.9251;EUR_AF=0.83;SAS_AF=0.9315;AA=N|||;VT=SNP
6	29854795	rs1054175	G	C	100	PASS	AC=1624;AF=0.324281;AN=5008;NS=2504;DP=15567;EAS_AF=0.4544;AMR_AF=0.4294;AFR_AF=0.2224;EUR_AF=0.3748;SAS_AF=0.2014;AA=g|||;VT=SNP
6	29854849	rs1611604	G	T	100	PASS	AC=947;AF=0.189097;AN=5008;NS=2504;DP=15977;EAS_AF=0.2966;AMR_AF=0.1527;AFR_AF=0.1014;EUR_AF=0.1571;SAS_AF=0.2556;AA=g|||;VT=SNP
6	29855062	rs1611607	A	G	100	PASS	AC=444;AF=0.0886581;AN=5008;NS=2504;DP=15494;EAS_AF=0.0238;AMR_AF=0.0562;AFR_AF=0.028;EUR_AF=0.1481;SAS_AF=0.1994;AA=a|||;VT=SNP
6	29855320	rs3128882	T	G	100	PASS	AC=3492;AF=0.697284;AN=5008;NS=2504;DP=13465;EAS_AF=0.6002;AMR_AF=0.7695;AFR_AF=0.7262;EUR_AF=0.7316;SAS_AF=0.6718;AA=t|||;VT=SNP
6	29855706	rs3128878	C	G	100	PASS	AC=4009;AF=0.800519;AN=5008;NS=2504;DP=10534;EAS_AF=0.8353;AMR_AF=0.8199;AFR_AF=0.7284;EUR_AF=0.7972;SAS_AF=0.8517;AA=g|||;VT=SNP
6	29855902	rs62389357	G	A	100	PASS	AC=511;AF=0.102037;AN=5008;NS=2504;DP=10799;EAS_AF=0.2371;AMR_AF=0.0476;AFR_AF=0.0015;EUR_AF=0.0636;SAS_AF=0.1769;AA=g|||;VT=SNP
6	29855945	rs2734945	A	G	100	PASS	AC=1328;AF=0.265176;AN=5008;NS=2504;DP=11040;EAS_AF=0.0704;AMR_AF=0.2579;AFR_AF=0.3563;EUR_AF=0.2922;SAS_AF=0.32;AA=a|||;VT=SNP
6	29855978	rs7768484	G	T	100	PASS	AC=308;AF=0.0615016;AN=5008;NS=2504;DP=10950;EAS_AF=0.0516;AMR_AF=0.0317;AFR_AF=0.059;EUR_AF=0.0497;SAS_AF=0.1084;AA=g|||;VT=SNP
6	29856248	rs1611612	T	C	100	PASS	AC=160;AF=0.0319489;AN=5008;NS=2504;DP=9792;EAS_AF=0.0188;AMR_AF=0.0677;AFR_AF=0.0295;EUR_AF=0.0457;SAS_AF=0.0092;AA=t|||;VT=SNP
6	29856279	rs4554349	G	T	100	PASS	AC=597;AF=0.119209;AN=5008;NS=2504;DP=10633;EAS_AF=0.0218;AMR_AF=0.1182;AFR_AF=0.2678;EUR_AF=0.0547;SAS_AF=0.0859;AA=g|||;VT=SNP
6	29856330	rs2428512	G	A	100	PASS	AC=1626;AF=0.324681;AN=5008;NS=2504;DP=12032;EAS_AF=0.4177;AMR_AF=0.4323;AFR_AF=0.267;EUR_AF=0.3698;SAS_AF=0.184;AA=g|||;VT=SNP
6	29856633	rs7769342	T	C	100	PASS	AC=3401;AF=0.679113;AN=5008;NS=2504;DP=16076;EAS_AF=0.5625;AMR_AF=0.7507;AFR_AF=0.7194;EUR_AF=0.7247;SAS_AF=0.6472;AA=N|||;VT=SNP
6	29857013	rs7774113	A	G	100	PASS	AC=3486;AF=0.696086;AN=5008;NS=2504;DP=18012;EAS_AF=0.619;AMR_AF=0.7767;AFR_AF=0.7239;EUR_AF=0.7316;SAS_AF=0.6442;AA=N|||;VT=SNP
6	29857502	rs3115605	A	C	100	PASS	AC=4018;AF=0.802316;AN=5008;NS=2504;DP=15844;EAS_AF=0.8343;AMR_AF=0.8271;AFR_AF=0.7284;EUR_AF=0.7982;SAS_AF=0.8558;AA=N|||;VT=SNP
6	29857570	rs1611626	G	A	100	PASS	AC=293;AF=0.0585064;AN=5008;NS=2504;DP=16979;EAS_AF=0.0278;AMR_AF=0.0865;AFR_AF=0.0454;EUR_AF=0.0895;SAS_AF=0.0562;AA=g|||;VT=SNP
6	29857753	rs72492302	T	C	100	PASS	AC=483;AF=0.0964457;AN=5008;NS=2504;DP=17677;EAS_AF=0.1488;AMR_AF=0.0778;AFR_AF=0.1241;EUR_AF=0.0348;SAS_AF=0.0818;AA=t|||;VT=SNP
6	29857772	rs1611628	T	C	100	PASS	AC=293;AF=0.0585064;AN=5008;NS=2504;DP=17560;EAS_AF=0.0278;AMR_AF=0.0865;AFR_AF=0.0454;EUR_AF=0.0895;SAS_AF=0.0562;AA=t|||;VT=SNP
6	29857965	rs9259269	G	A	100	PASS	AC=3479;AF=0.694688;AN=5008;NS=2504;DP=16715;EAS_AF=0.5923;AMR_AF=0.7723;AFR_AF=0.7239;EUR_AF=0.7316;SAS_AF=0.6677;AA=a|||;VT=SNP
6	29858213	rs3115603	G	C	100	PASS	AC=4579;AF=0.914337;AN=5008;NS=2504;DP=12549;EAS_AF=0.9792;AMR_AF=0.8977;AFR_AF=0.9251;EUR_AF=0.83;SAS_AF=0.9315;AA=N|||;VT=SNP
6	29858256	rs3128874	T	G	100	PASS	AC=3278;AF=0.654553;AN=5008;NS=2504;DP=10202;EAS_AF=0.5308;AMR_AF=0.7349;AFR_AF=0.6747;EUR_AF=0.7217;SAS_AF=0.6288;AA=t|||;VT=SNP
6	29858660	rs3129005	A	C	100	PASS	AC=3474;AF=0.69369;AN=5008;NS=2504;DP=15426;EAS_AF=0.5833;AMR_AF=0.7651;AFR_AF=0.7254;EUR_AF=0.7336;SAS_AF=0.6728;AA=N|||;VT=SNP
6	29858770	rs73725490	T	C	100	PASS	AC=155;AF=0.0309505;AN=5008;NS=2504;DP=19546;EAS_AF=0.0179;AMR_AF=0.0159;AFR_AF=0.0794;EUR_AF=0.0129;SAS_AF=0.0082;AA=t|||;VT=SNP
6	29858903	rs62390860	A	G	100	PASS	AC=521;AF=0.104034;AN=5008;NS=2504;DP=16231;EAS_AF=0.2411;AMR_AF=0.0461;AFR_AF=0.0023;EUR_AF=0.0636;SAS_AF=0.183;AA=a|||;VT=SNP
6	29859015	rs3128873	T	C	100	PASS	AC=3471;AF=0.693091;AN=5008;NS=2504;DP=15576;EAS_AF=0.5903;AMR_AF=0.7709;AFR_AF=0.7224;EUR_AF=0.7326;SAS_AF=0.6636;AA=N|||;VT=SNP
6	29859135	rs2734942	G	A	100	PASS	AC=290;AF=0.0579073;AN=5008;NS=2504;DP=17303;EAS_AF=0.0248;AMR_AF=0.0865;AFR_AF=0.0454;EUR_AF=0.0895;SAS_AF=0.0562;AA=g|||;VT=SNP
6	29859153	rs9259287	T	G	100	PASS	AC=3472;AF=0.693291;AN=5008;NS=2504;DP=16942;EAS_AF=0.5903;AMR_AF=0.7709;AFR_AF=0.7224;EUR_AF=0.7336;SAS_AF=0.6636;AA=t|||;VT=SNP
6	29859245	rs9259290	T	C	100	PASS	AC=4000;AF=0.798722;AN=5008;NS=2504;DP=15850;EAS_AF=0.8363;AMR_AF=0.8184;AFR_AF=0.7247;EUR_AF=0.7962;SAS_AF=0.8487;AA=N|||;VT=SNP
6	29859284	rs9259292	T	G	100	PASS	AC=3461;AF=0.691094;AN=5008;NS=2504;DP=15939;EAS_AF=0.5843;AMR_AF=0.7695;AFR_AF=0.7224;EUR_AF=0.7306;SAS_AF=0.6626;AA=N|||;VT=SNP
6	29859348	rs115368824	C	T	100	PASS	AC=89;AF=0.0177716;AN=5008;NS=2504;DP=16165;EAS_AF=0;AMR_AF=0.0259;AFR_AF=0.0015;EUR_AF=0.0686;SAS_AF=0;AA=c|||;VT=SNP
6	29859517	rs2517817	C	T	100	PASS	AC=290;AF=0.0579073;AN=5008;NS=2504;DP=13557;EAS_AF=0.0248;AMR_AF=0.0865;AFR_AF=0.0454;EUR_AF=0.0895;SAS_AF=0.0562;AA=c|||;VT=SNP
6	29859708	rs9259302	T	C	100	PASS	AC=3464;AF=0.691693;AN=5008;NS=2504;DP=18234;EAS_AF=0.5883;AMR_AF=0.7709;AFR_AF=0.7231;EUR_AF=0.7286;SAS_AF=0.6616;AA=N|||;VT=SNP
6	29860100	rs2734939	T	C	100	PASS	AC=284;AF=0.0567093;AN=5008;NS=2504;DP=19181;EAS_AF=0.0218;AMR_AF=0.085;AFR_AF=0.0439;EUR_AF=0.0895;SAS_AF=0.0562;AA=t|||;VT=SNP
6	29860309	rs553069507	A	G	100	PASS	AC=3568;AF=0.71246;AN=5008;NS=2504;DP=18379;EAS_AF=0.6359;AMR_AF=0.7867;AFR_AF=0.7421;EUR_AF=0.7336;SAS_AF=0.6769;AA=a|||;VT=SNP
6	29860340	rs41264744	G	A	100	PASS	AC=32;AF=0.00638978;AN=5008;NS=2504;DP=18935;EAS_AF=0;AMR_AF=0.0072;AFR_AF=0.0015;EUR_AF=0.0229;SAS_AF=0.002;AA=g|||;VT=SNP
6	29860427	rs1611545	C	T	100	PASS	AC=409;AF=0.0816693;AN=5008;NS=2504;DP=18234;EAS_AF=0.0208;AMR_AF=0.0533;AFR_AF=0.0408;EUR_AF=0.1322;SAS_AF=0.1677;AA=t|||;VT=SNP
6	29860505	rs9259319	G	A	100	PASS	AC=333;AF=0.0664936;AN=5008;NS=2504;DP=18889;EAS_AF=0.0585;AMR_AF=0.036;AFR_AF=0.062;EUR_AF=0.0547;SAS_AF=0.1145;AA=g|||;VT=SNP
6	29860879	rs1611546	A	G	100	PASS	AC=1028;AF=0.205272;AN=5008;NS=2504;DP=21162;EAS_AF=0.0456;AMR_AF=0.1643;AFR_AF=0.295;EUR_AF=0.2018;SAS_AF=0.2812;AA=a|||;VT=SNP
6	29861047	rs72495912	G	A	100	PASS	AC=411;AF=0.0820687;AN=5008;NS=2504;DP=20041;EAS_AF=0.1101;AMR_AF=0.0692;AFR_AF=0.112;EUR_AF=0.0328;SAS_AF=0.0726;AA=g|||;VT=SNP
6	29861056	rs3128866	T	C	100	PASS	AC=4085;AF=0.815695;AN=5008;NS=2504;DP=19811;EAS_AF=0.8681;AMR_AF=0.8357;AFR_AF=0.7489;EUR_AF=0.7972;SAS_AF=0.8569;AA=N|||;VT=SNP
6	29861134	rs9259329	T	G	100	PASS	AC=4593;AF=0.917133;AN=5008;NS=2504;DP=18646;EAS_AF=0.9752;AMR_AF=0.9078;AFR_AF=0.9334;EUR_AF=0.831;SAS_AF=0.9305;AA=N|||;VT=SNP
6	29861471	rs3128864	T	C	100	PASS	AC=3459;AF=0.690695;AN=5008;NS=2504;DP=13319;EAS_AF=0.5853;AMR_AF=0.7695;AFR_AF=0.7216;EUR_AF=0.7286;SAS_AF=0.6626;AA=t|||;VT=SNP
6	29861567	rs9259337	T	C	100	PASS	AC=341;AF=0.0680911;AN=5008;NS=2504;DP=10453;EAS_AF=0.0605;AMR_AF=0.036;AFR_AF=0.0635;EUR_AF=0.0547;SAS_AF=0.1186;AA=t|||;VT=SNP
6	29861668	rs115031684	T	C	100	PASS	AC=134;AF=0.0267572;AN=5008;NS=2504;DP=13293;EAS_AF=0.002;AMR_AF=0.036;AFR_AF=0.0673;EUR_AF=0.0089;SAS_AF=0.0092;AA=t|||;VT=SNP
6	29861890	rs112792850	C	T	100	PASS	AC=169;AF=0.033746;AN=5008;NS=2504;DP=11746;EAS_AF=0.0198;AMR_AF=0.0202;AFR_AF=0.087;EUR_AF=0.0119;SAS_AF=0.0082;AA=c|||;VT=SNP
6	29862114	rs1611549	T	C	100	PASS	AC=141;AF=0.028155;AN=5008;NS=2504;DP=17106;EAS_AF=0.0188;AMR_AF=0.0605;AFR_AF=0.0242;EUR_AF=0.0388;SAS_AF=0.0092;AA=t|||;VT=SNP
6	29862154	rs3115594	A	G	100	PASS	AC=3456;AF=0.690096;AN=5008;NS=2504;DP=16313;EAS_AF=0.5853;AMR_AF=0.7666;AFR_AF=0.7209;EUR_AF=0.7286;SAS_AF=0.6626;AA=a|||;VT=SNP
6	29862584	rs75466436	G	A	100	PASS	AC=3948;AF=0.788339;AN=5008;NS=2504;DP=16862;EAS_AF=0.7331;AMR_AF=0.8516;AFR_AF=0.848;EUR_AF=0.7634;SAS_AF=0.7454;AA=g|||;VT=SNP
6	29862626	rs75240272	C	T	100	PASS	AC=3452;AF=0.689297;AN=5008;NS=2504;DP=17355;EAS_AF=0.5843;AMR_AF=0.768;AFR_AF=0.7186;EUR_AF=0.7276;SAS_AF=0.6626;AA=c|||;VT=SNP
6	29862797	rs1611553	G	A	100	PASS	AC=151;AF=0.0301518;AN=5008;NS=2504;DP=19551;EAS_AF=0.0159;AMR_AF=0.0663;AFR_AF=0.0265;EUR_AF=0.0447;SAS_AF=0.0092;AA=g|||;VT=SNP
6	29862903	rs1611554	A	G	100	PASS	AC=291;AF=0.058107;AN=5008;NS=2504;DP=16198;EAS_AF=0.0258;AMR_AF=0.0865;AFR_AF=0.0454;EUR_AF=0.0895;SAS_AF=0.0562;AA=a|||;VT=SNP
6	29864203	rs9259437	T	G	100	PASS	AC=3434;AF=0.685703;AN=5008;NS=2504;DP=11932;EAS_AF=0.5794;AMR_AF=0.7651;AFR_AF=0.7186;EUR_AF=0.7247;SAS_AF=0.6544;AA=N|||;VT=SNP
6	29864315	rs9259440	T	G	100	PASS	AC=3453;AF=0.689497;AN=5008;NS=2504;DP=16322;EAS_AF=0.5813;AMR_AF=0.7666;AFR_AF=0.7239;EUR_AF=0.7326;SAS_AF=0.6554;AA=-|||;VT=SNP
6	29864404	rs9259441	G	C	100	PASS	AC=3378;AF=0.674521;AN=5008;NS=2504;DP=16959;EAS_AF=0.5784;AMR_AF=0.7464;AFR_AF=0.6914;EUR_AF=0.7276;SAS_AF=0.6452;AA=-|||;VT=SNP
6	29864465	rs1611563	G	A	100	PASS	AC=161;AF=0.0321486;AN=5008;NS=2504;DP=16900;EAS_AF=0.0188;AMR_AF=0.0677;AFR_AF=0.0295;EUR_AF=0.0457;SAS_AF=0.0102;AA=a|||;VT=SNP
6	29864497	rs9348834	C	T	100	PASS	AC=1256;AF=0.250799;AN=5008;NS=2504;DP=16892;EAS_AF=0.3889;AMR_AF=0.3429;AFR_AF=0.1536;EUR_AF=0.2654;SAS_AF=0.1595;AA=c|||;VT=SNP
6	29864562	rs9259446	A	G	100	PASS	AC=3450;AF=0.688898;AN=5008;NS=2504;DP=16703;EAS_AF=0.5813;AMR_AF=0.7666;AFR_AF=0.7231;EUR_AF=0.7316;SAS_AF=0.6544;AA=N|||;VT=SNP
6	29864745	rs1611565	G	A	100	PASS	AC=288;AF=0.057508;AN=5008;NS=2504;DP=17613;EAS_AF=0.0258;AMR_AF=0.085;AFR_AF=0.0439;EUR_AF=0.0895;SAS_AF=0.0562;AA=g|||;VT=SNP
6	29864857	rs9259453	G	A	100	PASS	AC=3402;AF=0.679313;AN=5008;NS=2504;DP=18521;EAS_AF=0.5764;AMR_AF=0.7478;AFR_AF=0.7035;EUR_AF=0.7306;SAS_AF=0.6513;AA=g|||;VT=SNP
6	29865012	rs115770647	A	G	100	PASS	AC=9;AF=0.00179712;AN=5008;NS=2504;DP=20400;EAS_AF=0;AMR_AF=0;AFR_AF=0;EUR_AF=0.0089;SAS_AF=0;AA=a|||;VT=SNP
6	29865058	rs3094660	A	C	100	PASS	AC=3477;AF=0.694289;AN=5008;NS=2504;DP=20009;EAS_AF=0.5942;AMR_AF=0.7738;AFR_AF=0.7277;EUR_AF=0.7316;SAS_AF=0.6575;AA=N|||;VT=SNP
6	29865236	rs3094147	C	T	100	PASS	AC=3276;AF=0.654153;AN=5008;NS=2504;DP=19268;EAS_AF=0.5645;AMR_AF=0.7291;AFR_AF=0.6505;EUR_AF=0.7197;SAS_AF=0.6309;AA=c|||;VT=SNP
6	29865311	rs114298287	C	A	100	PASS	AC=523;AF=0.104433;AN=5008;NS=2504;DP=18998;EAS_AF=0.2431;AMR_AF=0.0461;AFR_AF=0.0008;EUR_AF=0.0636;SAS_AF=0.1851;AA=c|||;VT=SNP
6	29865395	rs3128913	A	G	100	PASS	AC=3544;AF=0.707668;AN=5008;NS=2504;DP=18212;EAS_AF=0.6151;AMR_AF=0.7882;AFR_AF=0.7421;EUR_AF=0.7356;SAS_AF=0.6708;AA=N|||;VT=SNP
6	29865718	rs2517811	C	A	100	PASS	AC=1596;AF=0.31869;AN=5008;NS=2504;DP=21694;EAS_AF=0.4435;AMR_AF=0.4265;AFR_AF=0.2209;EUR_AF=0.3748;SAS_AF=0.1881;AA=c|||;VT=SNP
6	29866549	rs9259483	G	A	100	PASS	AC=3456;AF=0.690096;AN=5008;NS=2504;DP=15774;EAS_AF=0.5813;AMR_AF=0.768;AFR_AF=0.7239;EUR_AF=0.7316;SAS_AF=0.6585;AA=g|||;VT=SNP
6	29866632	rs9259484	G	T	100	PASS	AC=3449;AF=0.688698;AN=5008;NS=2504;DP=14786;EAS_AF=0.5804;AMR_AF=0.7637;AFR_AF=0.7216;EUR_AF=0.7316;SAS_AF=0.6585;AA=g|||;VT=SNP
6	29866702	rs9259487	T	C	100	PASS	AC=3559;AF=0.710663;AN=5008;NS=2504;DP=15665;EAS_AF=0.623;AMR_AF=0.7853;AFR_AF=0.7421;EUR_AF=0.7376;SAS_AF=0.6779;AA=N|||;VT=SNP
6	29866770	rs34570015	T	C	100	PASS	AC=172;AF=0.034345;AN=5008;NS=2504;DP=16446;EAS_AF=0.0169;AMR_AF=0.013;AFR_AF=0.0946;EUR_AF=0.0129;SAS_AF=0.0082;AA=t|||;VT=SNP
6	29866882	rs9259491	G	A	100	PASS	AC=3437;AF=0.686302;AN=5008;NS=2504;DP=15340;EAS_AF=0.5794;AMR_AF=0.7622;AFR_AF=0.7194;EUR_AF=0.7296;SAS_AF=0.6534;AA=g|||;VT=SNP
6	29867181	rs55725536	C	T	100	PASS	AC=527;AF=0.105232;AN=5008;NS=2504;DP=17612;EAS_AF=0.244;AMR_AF=0.0461;AFR_AF=0.0015;EUR_AF=0.0636;SAS_AF=0.1871;AA=-|||;VT=SNP
6	29867395	rs539685789	T	A	100	PASS	AC=4575;AF=0.913538;AN=5008;NS=2504;DP=17675;EAS_AF=0.9802;AMR_AF=0.8963;AFR_AF=0.9251;EUR_AF=0.83;SAS_AF=0.9274;AA=-|||;VT=SNP
6	29867455	rs1611573	G	A	100	PASS	AC=292;AF=0.0583067;AN=5008;NS=2504;DP=18602;EAS_AF=0.0258;AMR_AF=0.0865;AFR_AF=0.0454;EUR_AF=0.0895;SAS_AF=0.0573;AA=-|||;VT=SNP
6	29867659	rs11758504	C	T	100	PASS	AC=451;AF=0.0900559;AN=5008;NS=2504;DP=19853;EAS_AF=0.1339;AMR_AF=0.0735;AFR_AF=0.1203;EUR_AF=0.0328;SAS_AF=0.0746;AA=-|||;VT=SNP
6	29867874	rs111355194	A	G	100	PASS	AC=199;AF=0.0397364;AN=5008;NS=2504;DP=16180;EAS_AF=0.006;AMR_AF=0.062;AFR_AF=0.0303;EUR_AF=0.0368;SAS_AF=0.0746;AA=N|||;VT=SNP
6	29868064	rs3128994	G	C	100	PASS	AC=3491;AF=0.697085;AN=5008;NS=2504;DP=7292;EAS_AF=0.5913;AMR_AF=0.768;AFR_AF=0.7262;EUR_AF=0.7376;SAS_AF=0.6748;AA=N|||;VT=SNP
6	29868174	rs11759097	G	A	100	PASS	AC=490;AF=0.0978435;AN=5008;NS=2504;DP=16993;EAS_AF=0.1518;AMR_AF=0.0821;AFR_AF=0.1241;EUR_AF=0.0348;SAS_AF=0.0828;AA=N|||;VT=SNP
6	29868451	rs3094181	A	G	100	PASS	AC=4574;AF=0.913339;AN=5008;NS=2504;DP=19404;EAS_AF=0.9802;AMR_AF=0.8963;AFR_AF=0.9244;EUR_AF=0.83;SAS_AF=0.9274;AA=N|||;VT=SNP
6	29868643	rs17179452	C	T	100	PASS	AC=613;AF=0.122404;AN=5008;NS=2504;DP=14610;EAS_AF=0.0248;AMR_AF=0.121;AFR_AF=0.2761;EUR_AF=0.0557;SAS_AF=0.0849;AA=c|||;VT=SNP
6	29868833	rs2517905	T	C	100	PASS	AC=292;AF=0.0583067;AN=5008;NS=2504;DP=16483;EAS_AF=0.0258;AMR_AF=0.0865;AFR_AF=0.0454;EUR_AF=0.0895;SAS_AF=0.0573;AA=t|||;VT=SNP
6	29868984	rs2517904	A	G	100	PASS	AC=292;AF=0.0583067;AN=5008;NS=2504;DP=15618;EAS_AF=0.0258;AMR_AF=0.0865;AFR_AF=0.0454;EUR_AF=0.0895;SAS_AF=0.0573;AA=a|||;VT=SNP
6	29869110	rs4123016	T	C	100	PASS	AC=115;AF=0.0229633;AN=5008;NS=2504;DP=16161;EAS_AF=0.0139;AMR_AF=0.0274;AFR_AF=0.0106;EUR_AF=0.0427;SAS_AF=0.0256;AA=t|||;VT=SNP
6	29869302	rs2437059	G	A	100	PASS	AC=3459;AF=0.690695;AN=5008;NS=2504;DP=17442;EAS_AF=0.5853;AMR_AF=0.7695;AFR_AF=0.7247;EUR_AF=0.7306;SAS_AF=0.6564;AA=a|||;VT=SNP
6	29869360	rs2437060	G	A	100	PASS	AC=3463;AF=0.691494;AN=5008;NS=2504;DP=17247;EAS_AF=0.5863;AMR_AF=0.7695;AFR_AF=0.7254;EUR_AF=0.7306;SAS_AF=0.6585;AA=a|||;VT=SNP
6	29870491	rs9259545	C	T	100	PASS	AC=3247;AF=0.648363;AN=5008;NS=2504;DP=13144;EAS_AF=0.5764;AMR_AF=0.6974;AFR_AF=0.6929;EUR_AF=0.6928;SAS_AF=0.5818;AA=-|||;VT=SNP
6	29870547	rs9259547	G	A	100	PASS	AC=3460;AF=0.690895;AN=5008;NS=2504;DP=12976;EAS_AF=0.5833;AMR_AF=0.7709;AFR_AF=0.7247;EUR_AF=0.7306;SAS_AF=0.6585;AA=-|||;VT=SNP
6	29870679	rs9259549	T	C	100	PASS	AC=3456;AF=0.690096;AN=5008;NS=2504;DP=12999;EAS_AF=0.5823;AMR_AF=0.7695;AFR_AF=0.7247;EUR_AF=0.7306;SAS_AF=0.6564;AA=-|||;VT=SNP
6	29870897	rs2571414	A	G	100	PASS	AC=3458;AF=0.690495;AN=5008;NS=2504;DP=15338;EAS_AF=0.5823;AMR_AF=0.7695;AFR_AF=0.7247;EUR_AF=0.7306;SAS_AF=0.6585;AA=-|||;VT=SNP
6	29871036	rs9259556	G	A	100	PASS	AC=341;AF=0.0680911;AN=5008;NS=2504;DP=13758;EAS_AF=0.0595;AMR_AF=0.036;AFR_AF=0.0628;EUR_AF=0.0547;SAS_AF=0.1207;AA=N|||;VT=SNP
6	29871484	rs9259563	G	A	100	PASS	AC=338;AF=0.067492;AN=5008;NS=2504;DP=15579;EAS_AF=0.0595;AMR_AF=0.036;AFR_AF=0.0628;EUR_AF=0.0547;SAS_AF=0.1176;AA=N|||;VT=SNP
6	29871636	rs9468653	C	A	100	PASS	AC=569;AF=0.113618;AN=5008;NS=2504;DP=16832;EAS_AF=0.0208;AMR_AF=0.1066;AFR_AF=0.2564;EUR_AF=0.0537;SAS_AF=0.0828;AA=N|||;VT=SNP
6	29872297	rs1611519	C	T	100	PASS	AC=333;AF=0.0664936;AN=5008;NS=2504;DP=16775;EAS_AF=0.0357;AMR_AF=0.0994;AFR_AF=0.0582;EUR_AF=0.0944;SAS_AF=0.0573;AA=t|||;VT=SNP
6	29872423	rs1611521	T	C	100	PASS	AC=3194;AF=0.63778;AN=5008;NS=2504;DP=15677;EAS_AF=0.5675;AMR_AF=0.6902;AFR_AF=0.6853;EUR_AF=0.6431;SAS_AF=0.6033;AA=t|||;VT=SNP
6	29872451	rs1611522	G	A	100	PASS	AC=3164;AF=0.631789;AN=5008;NS=2504;DP=15293;EAS_AF=0.5556;AMR_AF=0.6816;AFR_AF=0.6793;EUR_AF=0.6412;SAS_AF=0.6012;AA=g|||;VT=SNP
6	29872480	rs76996047	A	G	100	PASS	AC=31;AF=0.0061901;AN=5008;NS=2504;DP=15120;EAS_AF=0.001;AMR_AF=0.0043;AFR_AF=0.0015;EUR_AF=0.0129;SAS_AF=0.0123;AA=a|||;VT=SNP
6	29872542	rs1611523	T	C	100	PASS	AC=291;AF=0.058107;AN=5008;NS=2504;DP=15942;EAS_AF=0.0258;AMR_AF=0.0865;AFR_AF=0.0446;EUR_AF=0.0895;SAS_AF=0.0573;AA=t|||;VT=SNP
6	29872774	rs2517828	A	G	100	PASS	AC=1737;AF=0.346845;AN=5008;NS=2504;DP=14848;EAS_AF=0.4454;AMR_AF=0.4654;AFR_AF=0.2935;EUR_AF=0.3817;SAS_AF=0.1973;AA=a|||;VT=SNP
6	29872776	rs1611525	C	T	100	PASS	AC=291;AF=0.058107;AN=5008;NS=2504;DP=14869;EAS_AF=0.0258;AMR_AF=0.0865;AFR_AF=0.0446;EUR_AF=0.0895;SAS_AF=0.0573;AA=t|||;VT=SNP
6	29872821	rs1611526	A	G	100	PASS	AC=3179;AF=0.634784;AN=5008;NS=2504;DP=14601;EAS_AF=0.5655;AMR_AF=0.6816;AFR_AF=0.6823;EUR_AF=0.6402;SAS_AF=0.6033;AA=a|||;VT=SNP
6	29872957	rs1611527	C	A	100	PASS	AC=3227;AF=0.644369;AN=5008;NS=2504;DP=16634;EAS_AF=0.5873;AMR_AF=0.6859;AFR_AF=0.6876;EUR_AF=0.6441;SAS_AF=0.6155;AA=-|||;VT=SNP
6	29873050	rs1611528	T	C	100	PASS	AC=3118;AF=0.622604;AN=5008;NS=2504;DP=17968;EAS_AF=0.5526;AMR_AF=0.6744;AFR_AF=0.6634;EUR_AF=0.6392;SAS_AF=0.5859;AA=t|||;VT=SNP
6	29873356	rs1611536	G	A	100	PASS	AC=3288;AF=0.65655;AN=5008;NS=2504;DP=17545;EAS_AF=0.6071;AMR_AF=0.7061;AFR_AF=0.7042;EUR_AF=0.6441;SAS_AF=0.6207;AA=-|||;VT=SNP
6	29873809	rs433518	G	C	100	PASS	AC=292;AF=0.0583067;AN=5008;NS=2504;DP=15921;EAS_AF=0.0258;AMR_AF=0.0865;AFR_AF=0.0454;EUR_AF=0.0895;SAS_AF=0.0573;AA=-|||;VT=SNP
6	29873909	rs9259591	C	T	100	PASS	AC=3166;AF=0.632188;AN=5008;NS=2504;DP=18543;EAS_AF=0.5565;AMR_AF=0.6816;AFR_AF=0.6793;EUR_AF=0.6402;SAS_AF=0.6033;AA=-|||;VT=SNP
6	29874385	rs2428530	C	T	100	PASS	AC=3163;AF=0.631589;AN=5008;NS=2504;DP=21300;EAS_AF=0.5556;AMR_AF=0.6801;AFR_AF=0.6793;EUR_AF=0.6402;SAS_AF=0.6022;AA=t|||;VT=SNP
6	29874615	rs9259606	A	G	100	PASS	AC=3165;AF=0.631989;AN=5008;NS=2504;DP=18715;EAS_AF=0.5556;AMR_AF=0.6816;AFR_AF=0.6793;EUR_AF=0.6402;SAS_AF=0.6033;AA=N|||;VT=SNP
6	29874792	rs9259610	G	C	100	PASS	AC=3167;AF=0.632388;AN=5008;NS=2504;DP=18735;EAS_AF=0.5575;AMR_AF=0.6801;AFR_AF=0.6793;EUR_AF=0.6421;SAS_AF=0.6022;AA=N|||;VT=SNP
6	29874974	rs2517813	G	T	100	PASS	AC=1570;AF=0.313498;AN=5008;NS=2504;DP=15084;EAS_AF=0.4435;AMR_AF=0.4265;AFR_AF=0.2073;EUR_AF=0.3598;SAS_AF=0.1953;AA=N|||;VT=SNP
6	29875052	rs9259621	A	G	100	PASS	AC=211;AF=0.0421326;AN=5008;NS=2504;DP=12897;EAS_AF=0.0506;AMR_AF=0.0274;AFR_AF=0.0257;EUR_AF=0.0467;SAS_AF=0.0613;AA=N|||;VT=SNP
6	29875139	rs397489	T	C	100	PASS	AC=292;AF=0.0583067;AN=5008;NS=2504;DP=10393;EAS_AF=0.0258;AMR_AF=0.0865;AFR_AF=0.0454;EUR_AF=0.0895;SAS_AF=0.0573;AA=-|||;VT=SNP
6	29875305	rs2428528	C	T	100	PASS	AC=3161;AF=0.63119;AN=5008;NS=2504;DP=12751;EAS_AF=0.5556;AMR_AF=0.6801;AFR_AF=0.6785;EUR_AF=0.6402;SAS_AF=0.6012;AA=-|||;VT=SNP
6	29875408	rs396936	C	T	100	PASS	AC=292;AF=0.0583067;AN=5008;NS=2504;DP=12326;EAS_AF=0.0258;AMR_AF=0.0865;AFR_AF=0.0454;EUR_AF=0.0895;SAS_AF=0.0573;AA=-|||;VT=SNP
6	29875458	rs9259628	T	C	100	PASS	AC=3166;AF=0.632188;AN=5008;NS=2504;DP=12267;EAS_AF=0.5565;AMR_AF=0.6816;AFR_AF=0.6785;EUR_AF=0.6412;SAS_AF=0.6033;AA=-|||;VT=SNP
6	29875525	rs2428527	C	G	100	PASS	AC=3161;AF=0.63119;AN=5008;NS=2504;DP=13565;EAS_AF=0.5556;AMR_AF=0.6801;AFR_AF=0.6785;EUR_AF=0.6402;SAS_AF=0.6012;AA=-|||;VT=SNP
6	29875608	rs56066909	G	C	100	PASS	AC=529;AF=0.105631;AN=5008;NS=2504;DP=13334;EAS_AF=0.246;AMR_AF=0.0461;AFR_AF=0.0015;EUR_AF=0.0646;SAS_AF=0.1861;AA=-|||;VT=SNP
6	29875612	rs9259630	C	T	100	PASS	AC=3169;AF=0.632788;AN=5008;NS=2504;DP=13407;EAS_AF=0.5565;AMR_AF=0.6844;AFR_AF=0.6793;EUR_AF=0.6412;SAS_AF=0.6033;AA=-|||;VT=SNP
6	29875736	rs435722	G	A	100	PASS	AC=292;AF=0.0583067;AN=5008;NS=2504;DP=14141;EAS_AF=0.0258;AMR_AF=0.0865;AFR_AF=0.0454;EUR_AF=0.0895;SAS_AF=0.0573;AA=-|||;VT=SNP
6	29875821	rs3863206	G	C	100	PASS	AC=3161;AF=0.63119;AN=5008;NS=2504;DP=15908;EAS_AF=0.5556;AMR_AF=0.6801;AFR_AF=0.6785;EUR_AF=0.6402;SAS_AF=0.6012;AA=N|||;VT=SNP
6	29875891	rs9259640	C	T	100	PASS	AC=4576;AF=0.913738;AN=5008;NS=2504;DP=15939;EAS_AF=0.9792;AMR_AF=0.8963;AFR_AF=0.9244;EUR_AF=0.83;SAS_AF=0.9305;AA=N|||;VT=SNP
6	29876176	rs2975026	G	A	100	PASS	AC=3158;AF=0.630591;AN=5008;NS=2504;DP=14763;EAS_AF=0.5536;AMR_AF=0.6801;AFR_AF=0.6778;EUR_AF=0.6402;SAS_AF=0.6012;AA=N|||;VT=SNP
6	29876440	rs9259650	A	G	100	PASS	AC=3986;AF=0.795927;AN=5008;NS=2504;DP=12244;EAS_AF=0.8284;AMR_AF=0.8127;AFR_AF=0.7254;EUR_AF=0.7952;SAS_AF=0.8466;AA=N|||;VT=SNP
6	29876530	rs2524036	T	C	100	PASS	AC=3044;AF=0.607827;AN=5008;NS=2504;DP=16160;EAS_AF=0.5119;AMR_AF=0.6282;AFR_AF=0.6914;EUR_AF=0.6193;SAS_AF=0.5675;AA=t|||;VT=SNP
6	29876639	rs2524034	C	G	100	PASS	AC=549;AF=0.109625;AN=5008;NS=2504;DP=18931;EAS_AF=0.2113;AMR_AF=0.0418;AFR_AF=0.0658;EUR_AF=0.0606;SAS_AF=0.1626;AA=c|||;VT=SNP
6	29876775	rs2253518	G	A	100	PASS	AC=4578;AF=0.914137;AN=5008;NS=2504;DP=14961;EAS_AF=0.9802;AMR_AF=0.8963;AFR_AF=0.9251;EUR_AF=0.829;SAS_AF=0.9315;AA=a|||;VT=SNP
6	29876869	rs3128993	A	G	100	PASS	AC=601;AF=0.120008;AN=5008;NS=2504;DP=16382;EAS_AF=0.0456;AMR_AF=0.072;AFR_AF=0.1059;EUR_AF=0.1561;SAS_AF=0.2127;AA=N|||;VT=SNP
6	29876959	rs2253523	C	T	100	PASS	AC=391;AF=0.0780751;AN=5008;NS=2504;DP=16264;EAS_AF=0.0813;AMR_AF=0.0922;AFR_AF=0.0454;EUR_AF=0.1004;SAS_AF=0.0859;AA=c|||;VT=SNP
6	29877280	rs2517806	T	C	100	PASS	AC=3655;AF=0.729832;AN=5008;NS=2504;DP=17173;EAS_AF=0.7093;AMR_AF=0.7651;AFR_AF=0.8018;EUR_AF=0.675;SAS_AF=0.6851;AA=N|||;VT=SNP
6	29877404	rs2517804	C	T	100	PASS	AC=3653;AF=0.729433;AN=5008;NS=2504;DP=15672;EAS_AF=0.7093;AMR_AF=0.7637;AFR_AF=0.8011;EUR_AF=0.675;SAS_AF=0.6851;AA=t|||;VT=SNP
6	29877574	rs6911762	G	A	100	PASS	AC=3160;AF=0.63099;AN=5008;NS=2504;DP=16419;EAS_AF=0.5556;AMR_AF=0.6801;AFR_AF=0.6778;EUR_AF=0.6402;SAS_AF=0.6012;AA=t|||;VT=SNP
6	29877864	rs28592582	T	A	100	PASS	AC=3753;AF=0.749401;AN=5008;NS=2504;DP=15377;EAS_AF=0.7093;AMR_AF=0.7637;AFR_AF=0.8767;EUR_AF=0.675;SAS_AF=0.6851;AA=t|||;VT=SNP
6	29878190	rs376316	T	C	100	PASS	AC=843;AF=0.168331;AN=5008;NS=2504;DP=16317;EAS_AF=0.0417;AMR_AF=0.1081;AFR_AF=0.2587;EUR_AF=0.1799;SAS_AF=0.2076;AA=t|||;VT=SNP
6	29878262	rs2734930	G	A	100	PASS	AC=4577;AF=0.913938;AN=5008;NS=2504;DP=15980;EAS_AF=0.9802;AMR_AF=0.8963;AFR_AF=0.9244;EUR_AF=0.83;SAS_AF=0.9305;AA=a|||;VT=SNP
6	29878738	rs440908	G	A	100	PASS	AC=3846;AF=0.767971;AN=5008;NS=2504;DP=17588;EAS_AF=0.8244;AMR_AF=0.7435;AFR_AF=0.7595;EUR_AF=0.7107;SAS_AF=0.7975;AA=g|||;VT=SNP
6	29878892	rs441627	T	A	100	PASS	AC=4312;AF=0.861022;AN=5008;NS=2504;DP=17241;EAS_AF=0.9544;AMR_AF=0.8098;AFR_AF=0.8986;EUR_AF=0.7416;SAS_AF=0.8732;AA=t|||;VT=SNP
6	29879084	rs381379	A	G	100	PASS	AC=4286;AF=0.855831;AN=5008;NS=2504;DP=18230;EAS_AF=0.9544;AMR_AF=0.8098;AFR_AF=0.8797;EUR_AF=0.7406;SAS_AF=0.8732;AA=N|||;VT=SNP
6	29879105	rs2524027	T	C	100	PASS	AC=4578;AF=0.914137;AN=5008;NS=2504;DP=18695;EAS_AF=0.9802;AMR_AF=0.8963;AFR_AF=0.9251;EUR_AF=0.83;SAS_AF=0.9305;AA=N|||;VT=SNP
6	29879173	rs391705	T	C	100	PASS	AC=4286;AF=0.855831;AN=5008;NS=2504;DP=20025;EAS_AF=0.9544;AMR_AF=0.8098;AFR_AF=0.8797;EUR_AF=0.7406;SAS_AF=0.8732;AA=N|||;VT=SNP
6	29879252	rs406344	A	T	100	PASS	AC=4286;AF=0.855831;AN=5008;NS=2504;DP=18023;EAS_AF=0.9544;AMR_AF=0.8098;AFR_AF=0.8797;EUR_AF=0.7406;SAS_AF=0.8732;AA=a|||;VT=SNP
6	29879379	rs2524026	C	A	100	PASS	AC=161;AF=0.0321486;AN=5008;NS=2504;DP=17737;EAS_AF=0.0188;AMR_AF=0.0677;AFR_AF=0.0295;EUR_AF=0.0457;SAS_AF=0.0102;AA=a|||;VT=SNP
6	29879529	rs2524024	C	T	100	PASS	AC=4639;AF=0.926318;AN=5008;NS=2504;DP=19244;EAS_AF=0.9841;AMR_AF=0.9063;AFR_AF=0.9304;EUR_AF=0.8678;SAS_AF=0.9356;AA=t|||;VT=SNP
6	29879563	rs9259700	C	T	100	PASS	AC=4284;AF=0.855431;AN=5008;NS=2504;DP=19727;EAS_AF=0.9544;AMR_AF=0.8098;AFR_AF=0.8782;EUR_AF=0.7406;SAS_AF=0.8732;AA=t|||;VT=SNP
6	29879584	rs9259701	C	T	100	PASS	AC=4285;AF=0.855631;AN=5008;NS=2504;DP=19917;EAS_AF=0.9544;AMR_AF=0.8098;AFR_AF=0.879;EUR_AF=0.7406;SAS_AF=0.8732;AA=t|||;VT=SNP
6	29879655	rs2734929	T	C	100	PASS	AC=4271;AF=0.852835;AN=5008;NS=2504;DP=19959;EAS_AF=0.9524;AMR_AF=0.8055;AFR_AF=0.8782;EUR_AF=0.7396;SAS_AF=0.8661;AA=t|||;VT=SNP
6	29879804	rs2734928	G	A	100	PASS	AC=4577;AF=0.913938;AN=5008;NS=2504;DP=17274;EAS_AF=0.9802;AMR_AF=0.8963;AFR_AF=0.9244;EUR_AF=0.83;SAS_AF=0.9305;AA=a|||;VT=SNP
6	29879911	rs2524023	C	T	100	PASS	AC=4446;AF=0.88778;AN=5008;NS=2504;DP=21059;EAS_AF=0.9732;AMR_AF=0.8775;AFR_AF=0.9085;EUR_AF=0.7863;SAS_AF=0.8834;AA=t|||;VT=SNP
6	29879969	rs9259702	C	A	100	PASS	AC=131;AF=0.0261581;AN=5008;NS=2504;DP=21461;EAS_AF=0.0069;AMR_AF=0.0187;AFR_AF=0.0159;EUR_AF=0.0437;SAS_AF=0.047;AA=c|||;VT=SNP
6	29880050	rs412982	T	C	100	PASS	AC=4285;AF=0.855631;AN=5008;NS=2504;DP=19370;EAS_AF=0.9544;AMR_AF=0.8098;AFR_AF=0.879;EUR_AF=0.7406;SAS_AF=0.8732;AA=t|||;VT=SNP
6	29880429	rs1611440	A	G	100	PASS	AC=4578;AF=0.914137;AN=5008;NS=2504;DP=18287;EAS_AF=0.9802;AMR_AF=0.8963;AFR_AF=0.9251;EUR_AF=0.83;SAS_AF=0.9305;AA=N|||;VT=SNP
6	29880488	rs1611441	T	C	100	PASS	AC=162;AF=0.0323482;AN=5008;NS=2504;DP=18631;EAS_AF=0.0188;AMR_AF=0.0692;AFR_AF=0.0295;EUR_AF=0.0457;SAS_AF=0.0102;AA=t|||;VT=SNP
6	29880640	rs4599690	C	A	100	PASS	AC=603;AF=0.120407;AN=5008;NS=2504;DP=16706;EAS_AF=0.3165;AMR_AF=0.049;AFR_AF=0.0023;EUR_AF=0.0636;SAS_AF=0.1871;AA=c|||;VT=SNP
6	29880825	rs1611442	T	C	100	PASS	AC=4449;AF=0.888379;AN=5008;NS=2504;DP=17840;EAS_AF=0.9732;AMR_AF=0.8775;AFR_AF=0.9092;EUR_AF=0.7863;SAS_AF=0.8855;AA=N|||;VT=SNP
6	29880904	rs1611443	C	T	100	PASS	AC=4579;AF=0.914337;AN=5008;NS=2504;DP=19318;EAS_AF=0.9802;AMR_AF=0.8963;AFR_AF=0.9251;EUR_AF=0.83;SAS_AF=0.9315;AA=t|||;VT=SNP
6	29881038	rs9259705	G	C	100	PASS	AC=238;AF=0.047524;AN=5008;NS=2504;DP=18021;EAS_AF=0.0387;AMR_AF=0.0259;AFR_AF=0.0545;EUR_AF=0.0477;SAS_AF=0.0624;AA=g|||;VT=SNP
6	29881102	rs1611445	T	C	100	PASS	AC=3881;AF=0.77496;AN=5008;NS=2504;DP=17487;EAS_AF=0.8115;AMR_AF=0.7954;AFR_AF=0.7776;EUR_AF=0.7515;SAS_AF=0.7434;AA=t|||;VT=SNP
6	29881244	rs2734926	G	A	100	PASS	AC=4290;AF=0.856629;AN=5008;NS=2504;DP=17562;EAS_AF=0.9544;AMR_AF=0.8098;AFR_AF=0.8805;EUR_AF=0.7416;SAS_AF=0.8753;AA=a|||;VT=SNP
6	29881347	rs2734925	G	C	100	PASS	AC=3720;AF=0.742812;AN=5008;NS=2504;DP=19780;EAS_AF=0.7927;AMR_AF=0.7277;AFR_AF=0.7481;EUR_AF=0.7058;SAS_AF=0.7331;AA=g|||;VT=SNP
6	29881464	rs2571410	C	G	100	PASS	AC=859;AF=0.171526;AN=5008;NS=2504;DP=16750;EAS_AF=0.1875;AMR_AF=0.1686;AFR_AF=0.177;EUR_AF=0.1243;SAS_AF=0.1984;AA=g|||;VT=SNP
6	29881851	rs1611449	C	T	100	PASS	AC=726;AF=0.144968;AN=5008;NS=2504;DP=15352;EAS_AF=0.1786;AMR_AF=0.1484;AFR_AF=0.1611;EUR_AF=0.0805;SAS_AF=0.1524;AA=t|||;VT=SNP
6	29881941	rs114021885	T	C	100	PASS	AC=32;AF=0.00638978;AN=5008;NS=2504;DP=16558;EAS_AF=0;AMR_AF=0.0086;AFR_AF=0;EUR_AF=0.0189;SAS_AF=0.0072;AA=t|||;VT=SNP
6	29882297	rs1611458	T	G	100	PASS	AC=4578;AF=0.914137;AN=5008;NS=2504;DP=18527;EAS_AF=0.9802;AMR_AF=0.8963;AFR_AF=0.9244;EUR_AF=0.83;SAS_AF=0.9315;AA=N|||;VT=SNP
6	29882321	rs72495986	C	T	100	PASS	AC=566;AF=0.113019;AN=5008;NS=2504;DP=18435;EAS_AF=0.1597;AMR_AF=0.0821;AFR_AF=0.1316;EUR_AF=0.0348;SAS_AF=0.1421;AA=c|||;VT=SNP
6	29882375	rs9259711	G	A	100	PASS	AC=267;AF=0.0533147;AN=5008;NS=2504;DP=17673;EAS_AF=0.0506;AMR_AF=0.0346;AFR_AF=0.0567;EUR_AF=0.0547;SAS_AF=0.0634;AA=g|||;VT=SNP
6	29882530	rs3132689	T	G	100	PASS	AC=534;AF=0.106629;AN=5008;NS=2504;DP=18874;EAS_AF=0.0228;AMR_AF=0.0548;AFR_AF=0.0998;EUR_AF=0.1431;SAS_AF=0.2014;AA=t|||;VT=SNP
6	29882861	rs1611463	C	A	100	PASS	AC=161;AF=0.0321486;AN=5008;NS=2504;DP=14716;EAS_AF=0.0188;AMR_AF=0.0677;AFR_AF=0.0295;EUR_AF=0.0457;SAS_AF=0.0102;AA=c|||;VT=SNP
6	29882985	rs1610755	A	G	100	PASS	AC=4445;AF=0.88758;AN=5008;NS=2504;DP=15102;EAS_AF=0.9702;AMR_AF=0.8775;AFR_AF=0.9085;EUR_AF=0.7863;SAS_AF=0.8855;AA=N|||;VT=SNP
6	29883036	rs9259713	C	T	100	PASS	AC=130;AF=0.0259585;AN=5008;NS=2504;DP=15652;EAS_AF=0.0069;AMR_AF=0.0187;AFR_AF=0.0159;EUR_AF=0.0437;SAS_AF=0.046;AA=c|||;VT=SNP
6	29883189	rs2394244	C	T	100	PASS	AC=267;AF=0.0533147;AN=5008;NS=2504;DP=17101;EAS_AF=0.0506;AMR_AF=0.0346;AFR_AF=0.0567;EUR_AF=0.0547;SAS_AF=0.0634;AA=t|||;VT=SNP
6	29883728	rs1610756	T	C	100	PASS	AC=4577;AF=0.913938;AN=5008;NS=2504;DP=18224;EAS_AF=0.9792;AMR_AF=0.8963;AFR_AF=0.9244;EUR_AF=0.831;SAS_AF=0.9305;AA=-|||;VT=SNP
6	29883953	rs114776910	C	G	100	PASS	AC=151;AF=0.0301518;AN=5008;NS=2504;DP=18307;EAS_AF=0.0496;AMR_AF=0.0533;AFR_AF=0.0068;EUR_AF=0.0249;SAS_AF=0.0307;AA=-|||;VT=SNP
6	29884066	rs1991955	A	C	100	PASS	AC=602;AF=0.120208;AN=5008;NS=2504;DP=20566;EAS_AF=0.3165;AMR_AF=0.0476;AFR_AF=0.003;EUR_AF=0.0636;SAS_AF=0.1861;AA=-|||;VT=SNP
6	29884521	rs2905779	T	C	100	PASS	AC=3453;AF=0.689497;AN=5008;NS=2504;DP=17465;EAS_AF=0.744;AMR_AF=0.6945;AFR_AF=0.6906;EUR_AF=0.6511;SAS_AF=0.6677;AA=-|||;VT=SNP
6	29884646	rs1632919	C	G	100	PASS	AC=3453;AF=0.689497;AN=5008;NS=2504;DP=16609;EAS_AF=0.744;AMR_AF=0.6945;AFR_AF=0.6906;EUR_AF=0.6511;SAS_AF=0.6677;AA=-|||;VT=SNP
6	29884796	rs1632918	A	G	100	PASS	AC=3450;AF=0.688898;AN=5008;NS=2504;DP=20274;EAS_AF=0.7421;AMR_AF=0.6945;AFR_AF=0.6906;EUR_AF=0.6511;SAS_AF=0.6667;AA=-|||;VT=SNP
6	29884901	rs3901687	C	T	100	PASS	AC=565;AF=0.112819;AN=5008;NS=2504;DP=19825;EAS_AF=0.1587;AMR_AF=0.0807;AFR_AF=0.1316;EUR_AF=0.0348;SAS_AF=0.1431;AA=-|||;VT=SNP
6	29885026	rs2517793	A	G	100	PASS	AC=3453;AF=0.689497;AN=5008;NS=2504;DP=18133;EAS_AF=0.744;AMR_AF=0.6945;AFR_AF=0.6906;EUR_AF=0.6511;SAS_AF=0.6677;AA=-|||;VT=SNP
6	29885042	rs431613	A	G	100	PASS	AC=3453;AF=0.689497;AN=5008;NS=2504;DP=18044;EAS_AF=0.744;AMR_AF=0.6945;AFR_AF=0.6906;EUR_AF=0.6511;SAS_AF=0.6677;AA=-|||;VT=SNP
6	29885234	rs1611483	C	T	100	PASS	AC=795;AF=0.158746;AN=5008;NS=2504;DP=18134;EAS_AF=0.1796;AMR_AF=0.1484;AFR_AF=0.1611;EUR_AF=0.0815;SAS_AF=0.2209;AA=N|||;VT=SNP
6	29885384	rs11758670	A	C	100	PASS	AC=565;AF=0.112819;AN=5008;NS=2504;DP=16265;EAS_AF=0.1587;AMR_AF=0.0807;AFR_AF=0.1316;EUR_AF=0.0348;SAS_AF=0.1431;AA=N|||;VT=SNP
6	29885409	rs1611486	G	A	100	PASS	AC=727;AF=0.145168;AN=5008;NS=2504;DP=16352;EAS_AF=0.1786;AMR_AF=0.1484;AFR_AF=0.1611;EUR_AF=0.0805;SAS_AF=0.1534;AA=N|||;VT=SNP
6	29885546	rs422055	C	T	100	PASS	AC=731;AF=0.145966;AN=5008;NS=2504;DP=18014;EAS_AF=0.1806;AMR_AF=0.1484;AFR_AF=0.1626;EUR_AF=0.0805;SAS_AF=0.1534;AA=N|||;VT=SNP
6	29885907	rs397144	A	G	100	PASS	AC=1125;AF=0.224641;AN=5008;NS=2504;DP=19451;EAS_AF=0.2371;AMR_AF=0.2017;AFR_AF=0.2337;EUR_AF=0.1789;SAS_AF=0.2628;AA=N|||;VT=SNP
6	29886073	rs9259738	T	C	100	PASS	AC=267;AF=0.0533147;AN=5008;NS=2504;DP=17369;EAS_AF=0.0506;AMR_AF=0.0346;AFR_AF=0.0567;EUR_AF=0.0547;SAS_AF=0.0634;AA=t|||;VT=SNP
6	29886164	rs1611493	G	T	100	PASS	AC=1123;AF=0.224241;AN=5008;NS=2504;DP=16944;EAS_AF=0.2351;AMR_AF=0.2017;AFR_AF=0.2337;EUR_AF=0.1789;SAS_AF=0.2628;AA=t|||;VT=SNP
6	29887303	rs2394701	G	A	100	PASS	AC=722;AF=0.144169;AN=5008;NS=2504;DP=11858;EAS_AF=0.1776;AMR_AF=0.1484;AFR_AF=0.1604;EUR_AF=0.0795;SAS_AF=0.1513;AA=a|||;VT=SNP
6	29887388	rs58464878	G	A	100	PASS	AC=463;AF=0.0924521;AN=5008;NS=2504;DP=14039;EAS_AF=0.0079;AMR_AF=0.1081;AFR_AF=0.1982;EUR_AF=0.0427;SAS_AF=0.0767;AA=g|||;VT=SNP
6	29887497	rs1632912	T	G	100	PASS	AC=4446;AF=0.88778;AN=5008;NS=2504;DP=13976;EAS_AF=0.9722;AMR_AF=0.8775;AFR_AF=0.9085;EUR_AF=0.7863;SAS_AF=0.8845;AA=N|||;VT=SNP
6	29887547	rs3998675	A	G	100	PASS	AC=722;AF=0.144169;AN=5008;NS=2504;DP=15040;EAS_AF=0.1796;AMR_AF=0.147;AFR_AF=0.1604;EUR_AF=0.0795;SAS_AF=0.1503;AA=N|||;VT=SNP
6	29887564	rs3998676	C	T	100	PASS	AC=724;AF=0.144569;AN=5008;NS=2504;DP=15709;EAS_AF=0.1776;AMR_AF=0.147;AFR_AF=0.1611;EUR_AF=0.0805;SAS_AF=0.1524;AA=c|||;VT=SNP
6	29887639	rs1655949	A	T	100	PASS	AC=4573;AF=0.913139;AN=5008;NS=2504;DP=16223;EAS_AF=0.9772;AMR_AF=0.8963;AFR_AF=0.9244;EUR_AF=0.83;SAS_AF=0.9294;AA=t|||;VT=SNP
6	29888006	rs2571429	G	A	100	PASS	AC=161;AF=0.0321486;AN=5008;NS=2504;DP=17094;EAS_AF=0.0188;AMR_AF=0.0677;AFR_AF=0.0295;EUR_AF=0.0457;SAS_AF=0.0102;AA=g|||;VT=SNP
6	29888157	rs9259754	T	A	100	PASS	AC=267;AF=0.0533147;AN=5008;NS=2504;DP=15785;EAS_AF=0.0506;AMR_AF=0.0346;AFR_AF=0.0567;EUR_AF=0.0547;SAS_AF=0.0634;AA=t|||;VT=SNP
6	29888499	rs28360007	A	G	100	PASS	AC=717;AF=0.143171;AN=5008;NS=2504;DP=14820;EAS_AF=0.1746;AMR_AF=0.147;AFR_AF=0.1596;EUR_AF=0.0805;SAS_AF=0.1503;AA=a|||;VT=SNP
6	29888957	rs76933318	T	C	100	PASS	AC=143;AF=0.0285543;AN=5008;NS=2504;DP=16869;EAS_AF=0.0149;AMR_AF=0.013;AFR_AF=0.0741;EUR_AF=0.0129;SAS_AF=0.0082;AA=t|||;VT=SNP
6	29889894	rs9259775	C	T	100	PASS	AC=133;AF=0.0265575;AN=5008;NS=2504;DP=13895;EAS_AF=0.0089;AMR_AF=0.0187;AFR_AF=0.0159;EUR_AF=0.0437;SAS_AF=0.047;AA=c|||;VT=SNP
6	29890249	rs11970226	T	C	100	PASS	AC=312;AF=0.0623003;AN=5008;NS=2504;DP=13963;EAS_AF=0.0179;AMR_AF=0.0533;AFR_AF=0.1581;EUR_AF=0.0368;SAS_AF=0.0112;AA=N|||;VT=SNP
6	29890271	rs451325	G	A	100	PASS	AC=3368;AF=0.672524;AN=5008;NS=2504;DP=14823;EAS_AF=0.7837;AMR_AF=0.7406;AFR_AF=0.7027;EUR_AF=0.6044;SAS_AF=0.5389;AA=N|||;VT=SNP
6	29890701	rs9259784	C	G	100	PASS	AC=4307;AF=0.860024;AN=5008;NS=2504;DP=15940;EAS_AF=0.9266;AMR_AF=0.8617;AFR_AF=0.8676;EUR_AF=0.7744;SAS_AF=0.8681;AA=N|||;VT=SNP
6	29890722	rs9259785	C	T	100	PASS	AC=133;AF=0.0265575;AN=5008;NS=2504;DP=15657;EAS_AF=0.0089;AMR_AF=0.0187;AFR_AF=0.0159;EUR_AF=0.0437;SAS_AF=0.047;AA=N|||;VT=SNP
6	29890877	rs72498352	G	C	100	PASS	AC=529;AF=0.105631;AN=5008;NS=2504;DP=16992;EAS_AF=0.1567;AMR_AF=0.0807;AFR_AF=0.1059;EUR_AF=0.0348;SAS_AF=0.1431;AA=N|||;VT=SNP
6	29890950	rs1611401	A	G	100	PASS	AC=4573;AF=0.913139;AN=5008;NS=2504;DP=19490;EAS_AF=0.9772;AMR_AF=0.8963;AFR_AF=0.9244;EUR_AF=0.829;SAS_AF=0.9305;AA=N|||;VT=SNP
6	29891050	rs9259790	C	T	100	PASS	AC=266;AF=0.053115;AN=5008;NS=2504;DP=20795;EAS_AF=0.0506;AMR_AF=0.0346;AFR_AF=0.0567;EUR_AF=0.0547;SAS_AF=0.0624;AA=N|||;VT=SNP
6	29891423	rs1611408	T	C	100	PASS	AC=4575;AF=0.913538;AN=5008;NS=2504;DP=16879;EAS_AF=0.9772;AMR_AF=0.8977;AFR_AF=0.9244;EUR_AF=0.83;SAS_AF=0.9305;AA=N|||;VT=SNP
6	29891535	rs73406371	G	C	100	PASS	AC=156;AF=0.0311502;AN=5008;NS=2504;DP=15534;EAS_AF=0.0188;AMR_AF=0.0159;AFR_AF=0.0794;EUR_AF=0.0129;SAS_AF=0.0082;AA=N|||;VT=SNP
6	29891625	rs1611413	T	G	100	PASS	AC=4572;AF=0.912939;AN=5008;NS=2504;DP=15386;EAS_AF=0.9762;AMR_AF=0.8977;AFR_AF=0.9244;EUR_AF=0.828;SAS_AF=0.9305;AA=N|||;VT=SNP
6	29891633	rs9259796	G	A	100	PASS	AC=133;AF=0.0265575;AN=5008;NS=2504;DP=15600;EAS_AF=0.0089;AMR_AF=0.0187;AFR_AF=0.0159;EUR_AF=0.0437;SAS_AF=0.047;AA=g|||;VT=SNP
6	29892029	rs9259801	A	C	100	PASS	AC=133;AF=0.0265575;AN=5008;NS=2504;DP=17853;EAS_AF=0.0089;AMR_AF=0.0187;AFR_AF=0.0159;EUR_AF=0.0437;SAS_AF=0.047;AA=a|||;VT=SNP
6	29892436	rs9259806	C	G	100	PASS	AC=265;AF=0.0529153;AN=5008;NS=2504;DP=17875;EAS_AF=0.0496;AMR_AF=0.0346;AFR_AF=0.0567;EUR_AF=0.0547;SAS_AF=0.0624;AA=N|||;VT=SNP
6	29892854	rs9259810	T	G	100	PASS	AC=869;AF=0.173522;AN=5008;NS=2504;DP=14364;EAS_AF=0.37;AMR_AF=0.0821;AFR_AF=0.0598;EUR_AF=0.1183;SAS_AF=0.2464;AA=-|||;VT=SNP
6	29893040	rs1610751	C	T	100	PASS	AC=4568;AF=0.912141;AN=5008;NS=2504;DP=14773;EAS_AF=0.9752;AMR_AF=0.8948;AFR_AF=0.9236;EUR_AF=0.828;SAS_AF=0.9305;AA=-|||;VT=SNP
6	29893195	rs1056241	A	G	100	PASS	AC=2756;AF=0.550319;AN=5008;NS=2504;DP=15965;EAS_AF=0.7024;AMR_AF=0.6009;AFR_AF=0.4735;EUR_AF=0.5109;SAS_AF=0.502;AA=-|||;VT=SNP
6	29893461	rs1611430	G	A	100	PASS	AC=4568;AF=0.912141;AN=5008;NS=2504;DP=15813;EAS_AF=0.9752;AMR_AF=0.8948;AFR_AF=0.9236;EUR_AF=0.828;SAS_AF=0.9305;AA=-|||;VT=SNP
6	29893848	rs2517777	C	A	100	PASS	AC=2758;AF=0.550719;AN=5008;NS=2504;DP=13551;EAS_AF=0.7014;AMR_AF=0.6009;AFR_AF=0.475;EUR_AF=0.5119;SAS_AF=0.502;AA=N|||;VT=SNP
6	29893886	rs9259822	C	T	100	PASS	AC=265;AF=0.0529153;AN=5008;NS=2504;DP=14011;EAS_AF=0.0506;AMR_AF=0.0346;AFR_AF=0.0567;EUR_AF=0.0547;SAS_AF=0.0613;AA=N|||;VT=SNP
6	29893960	rs2517775	T	C	100	PASS	AC=1232;AF=0.246006;AN=5008;NS=2504;DP=13507;EAS_AF=0.2034;AMR_AF=0.2046;AFR_AF=0.2345;EUR_AF=0.2256;SAS_AF=0.3558;AA=N|||;VT=SNP
6	29893982	rs2517774	C	T	100	PASS	AC=1232;AF=0.246006;AN=5008;NS=2504;DP=13322;EAS_AF=0.2034;AMR_AF=0.2046;AFR_AF=0.2345;EUR_AF=0.2256;SAS_AF=0.3558;AA=N|||;VT=SNP
6	29894226	rs2074487	G	T	100	PASS	AC=2021;AF=0.403554;AN=5008;NS=2504;DP=13444;EAS_AF=0.374;AMR_AF=0.5331;AFR_AF=0.4561;EUR_AF=0.4036;SAS_AF=0.271;AA=N|||;VT=SNP
6	29894243	rs2074486	C	T	100	PASS	AC=1488;AF=0.297125;AN=5008;NS=2504;DP=13243;EAS_AF=0.3631;AMR_AF=0.4251;AFR_AF=0.2095;EUR_AF=0.3608;SAS_AF=0.1912;AA=N|||;VT=SNP
6	29894523	rs62390374	G	A	100	PASS	AC=604;AF=0.120607;AN=5008;NS=2504;DP=11637;EAS_AF=0.3204;AMR_AF=0.0476;AFR_AF=0.003;EUR_AF=0.0636;SAS_AF=0.184;AA=N|||;VT=SNP
6	29894600	rs413985	G	T	100	PASS	AC=536;AF=0.107029;AN=5008;NS=2504;DP=10603;EAS_AF=0.0238;AMR_AF=0.0562;AFR_AF=0.0991;EUR_AF=0.1451;SAS_AF=0.2004;AA=N|||;VT=SNP
6	29895111	rs9259830	C	T	100	PASS	AC=262;AF=0.0523163;AN=5008;NS=2504;DP=9565;EAS_AF=0.0486;AMR_AF=0.0346;AFR_AF=0.056;EUR_AF=0.0537;SAS_AF=0.0624;AA=N|||;VT=SNP
6	29895211	rs116320595	G	T	100	PASS	AC=135;AF=0.0269569;AN=5008;NS=2504;DP=9755;EAS_AF=0.002;AMR_AF=0.036;AFR_AF=0.0681;EUR_AF=0.0089;SAS_AF=0.0092;AA=N|||;VT=SNP
6	29895228	rs9259831	G	T	100	PASS	AC=265;AF=0.0529153;AN=5008;NS=2504;DP=10284;EAS_AF=0.0506;AMR_AF=0.0346;AFR_AF=0.0567;EUR_AF=0.0547;SAS_AF=0.0613;AA=N|||;VT=SNP
6	29895529	rs2517761	C	T	100	PASS	AC=3985;AF=0.795727;AN=5008;NS=2504;DP=14597;EAS_AF=0.9028;AMR_AF=0.804;AFR_AF=0.7095;EUR_AF=0.7366;SAS_AF=0.8569;AA=t|||;VT=SNP
6	29895973	rs9259842	C	G	100	PASS	AC=4563;AF=0.911142;AN=5008;NS=2504;DP=14328;EAS_AF=0.9722;AMR_AF=0.8934;AFR_AF=0.9236;EUR_AF=0.828;SAS_AF=0.9294;AA=g|||;VT=SNP
6	29896421	rs9259852	T	C	100	PASS	AC=121;AF=0.0241613;AN=5008;NS=2504;DP=17124;EAS_AF=0.005;AMR_AF=0.0187;AFR_AF=0.0151;EUR_AF=0.0417;SAS_AF=0.0419;AA=t|||;VT=SNP
6	29896484	rs2571424	G	C	100	PASS	AC=1255;AF=0.250599;AN=5008;NS=2504;DP=19271;EAS_AF=0.3194;AMR_AF=0.3573;AFR_AF=0.1331;EUR_AF=0.337;SAS_AF=0.1738;AA=g|||;VT=SNP
6	29896659	rs2517755	C	T	100	PASS	AC=1993;AF=0.397963;AN=5008;NS=2504;DP=17629;EAS_AF=0.372;AMR_AF=0.5303;AFR_AF=0.438;EUR_AF=0.4036;SAS_AF=0.271;AA=c|||;VT=SNP
6	29896680	rs2517754	A	G	100	PASS	AC=2626;AF=0.524361;AN=5008;NS=2504;DP=17387;EAS_AF=0.6905;AMR_AF=0.5821;AFR_AF=0.4599;EUR_AF=0.4672;SAS_AF=0.4581;AA=N|||;VT=SNP
6	29896999	rs389600	C	T	100	PASS	AC=538;AF=0.107428;AN=5008;NS=2504;DP=14119;EAS_AF=0.0258;AMR_AF=0.0562;AFR_AF=0.0991;EUR_AF=0.1441;SAS_AF=0.2014;AA=c|||;VT=SNP
6	29897196	rs369745	G	C	100	PASS	AC=160;AF=0.0319489;AN=5008;NS=2504;DP=17161;EAS_AF=0.0188;AMR_AF=0.0677;AFR_AF=0.0295;EUR_AF=0.0457;SAS_AF=0.0092;AA=g|||;VT=SNP
6	29897463	rs73425658	G	T	100	PASS	AC=313;AF=0.0625;AN=5008;NS=2504;DP=17723;EAS_AF=0.0188;AMR_AF=0.0548;AFR_AF=0.1581;EUR_AF=0.0368;SAS_AF=0.0102;AA=g|||;VT=SNP
6	29898381	rs9259888	T	C	100	PASS	AC=3643;AF=0.727436;AN=5008;NS=2504;DP=11324;EAS_AF=0.6349;AMR_AF=0.7882;AFR_AF=0.761;EUR_AF=0.7276;SAS_AF=0.7342;AA=N|||;VT=SNP
6	29898720	rs12665140	C	A	100	PASS	AC=151;AF=0.0301518;AN=5008;NS=2504;DP=13792;EAS_AF=0.0496;AMR_AF=0.0519;AFR_AF=0.0076;EUR_AF=0.0249;SAS_AF=0.0307;AA=c|||;VT=SNP
6	29898806	rs2517741	G	T	100	PASS	AC=4257;AF=0.85004;AN=5008;NS=2504;DP=13233;EAS_AF=0.9544;AMR_AF=0.8401;AFR_AF=0.7663;EUR_AF=0.7922;SAS_AF=0.9223;AA=t|||;VT=SNP
6	29898897	rs4087726	T	C	100	PASS	AC=580;AF=0.115815;AN=5008;NS=2504;DP=14239;EAS_AF=0.3185;AMR_AF=0.0476;AFR_AF=0.003;EUR_AF=0.0636;SAS_AF=0.1616;AA=t|||;VT=SNP
6	29899040	rs9259902	G	A	100	PASS	AC=130;AF=0.0259585;AN=5008;NS=2504;DP=14493;EAS_AF=0.0069;AMR_AF=0.0187;AFR_AF=0.0159;EUR_AF=0.0437;SAS_AF=0.046;AA=g|||;VT=SNP
6	29899140	rs2524006	T	G	100	PASS	AC=3659;AF=0.730631;AN=5008;NS=2504;DP=10187;EAS_AF=0.6359;AMR_AF=0.7925;AFR_AF=0.764;EUR_AF=0.7286;SAS_AF=0.7413;AA=N|||;VT=SNP
6	29899147	rs2394704	G	A	100	PASS	AC=2165;AF=0.432308;AN=5008;NS=2504;DP=10003;EAS_AF=0.3829;AMR_AF=0.5519;AFR_AF=0.4743;EUR_AF=0.4483;SAS_AF=0.3252;AA=g|||;VT=SNP
6	29899367	rs9259909	T	G	100	PASS	AC=130;AF=0.0259585;AN=5008;NS=2504;DP=15977;EAS_AF=0.0069;AMR_AF=0.0187;AFR_AF=0.0159;EUR_AF=0.0437;SAS_AF=0.046;AA=t|||;VT=SNP
6	29899389	rs9259910	C	T	100	PASS	AC=266;AF=0.053115;AN=5008;NS=2504;DP=15730;EAS_AF=0.0506;AMR_AF=0.0346;AFR_AF=0.0567;EUR_AF=0.0557;SAS_AF=0.0613;AA=c|||;VT=SNP
6	29899493	rs1655927	T	C	100	PASS	AC=499;AF=0.0996406;AN=5008;NS=2504;DP=14032;EAS_AF=0.0248;AMR_AF=0.0519;AFR_AF=0.0923;EUR_AF=0.1412;SAS_AF=0.1779;AA=t|||;VT=SNP
6	29899627	rs2471863	C	T	100	PASS	AC=2122;AF=0.423722;AN=5008;NS=2504;DP=15771;EAS_AF=0.3998;AMR_AF=0.5548;AFR_AF=0.4675;EUR_AF=0.4195;SAS_AF=0.3006;AA=c|||;VT=SNP
6	29899677	rs2524005	G	A	100	PASS	AC=968;AF=0.193291;AN=5008;NS=2504;DP=18252;EAS_AF=0.1677;AMR_AF=0.1268;AFR_AF=0.1853;EUR_AF=0.172;SAS_AF=0.2996;AA=g|||;VT=SNP
6	29899756	rs7772638	A	G	100	PASS	AC=520;AF=0.103834;AN=5008;NS=2504;DP=12230;EAS_AF=0.1538;AMR_AF=0.0778;AFR_AF=0.1036;EUR_AF=0.0348;SAS_AF=0.1421;AA=a|||;VT=SNP
6	29901568	rs9259916	G	A	100	PASS	AC=265;AF=0.0529153;AN=5008;NS=2504;DP=13265;EAS_AF=0.0506;AMR_AF=0.0346;AFR_AF=0.056;EUR_AF=0.0557;SAS_AF=0.0613;AA=g|||;VT=SNP
6	29901643	rs9259917	C	A	100	PASS	AC=223;AF=0.0445288;AN=5008;NS=2504;DP=15807;EAS_AF=0.0069;AMR_AF=0.0245;AFR_AF=0.0832;EUR_AF=0.0437;SAS_AF=0.046;AA=c|||;VT=SNP
6	29902197	rs9259925	C	G	100	PASS	AC=4569;AF=0.91234;AN=5008;NS=2504;DP=14251;EAS_AF=0.9722;AMR_AF=0.8934;AFR_AF=0.9244;EUR_AF=0.83;SAS_AF=0.9325;AA=g|||;VT=SNP
6	29902449	rs72498354	C	T	100	PASS	AC=500;AF=0.0998403;AN=5008;NS=2504;DP=12699;EAS_AF=0.1488;AMR_AF=0.0764;AFR_AF=0.1014;EUR_AF=0.0338;SAS_AF=0.1319;AA=c|||;VT=SNP
6	29902902	rs79354193	T	A	100	PASS	AC=309;AF=0.0617013;AN=5008;NS=2504;DP=13542;EAS_AF=0.0188;AMR_AF=0.0533;AFR_AF=0.1566;EUR_AF=0.0368;SAS_AF=0.0092;AA=t|||;VT=SNP
6	29903111	rs1610618	T	C	100	PASS	AC=4571;AF=0.91274;AN=5008;NS=2504;DP=14812;EAS_AF=0.9722;AMR_AF=0.8934;AFR_AF=0.9251;EUR_AF=0.83;SAS_AF=0.9335;AA=N|||;VT=SNP
6	29903218	rs9259937	G	A	100	PASS	AC=267;AF=0.0533147;AN=5008;NS=2504;DP=15160;EAS_AF=0.0506;AMR_AF=0.0346;AFR_AF=0.0575;EUR_AF=0.0557;SAS_AF=0.0613;AA=g|||;VT=SNP
6	29903991	rs9259970	G	A	100	PASS	AC=1161;AF=0.231829;AN=5008;NS=2504;DP=9181;EAS_AF=0.3571;AMR_AF=0.1124;AFR_AF=0.1014;EUR_AF=0.2087;SAS_AF=0.3875;AA=g|||;VT=SNP
6	29904599	rs11965058	A	C	100	PASS	AC=155;AF=0.0309505;AN=5008;NS=2504;DP=15980;EAS_AF=0.0169;AMR_AF=0.0159;AFR_AF=0.0802;EUR_AF=0.0129;SAS_AF=0.0082;AA=a|||;VT=SNP
6	29904684	rs72498357	T	G	100	PASS	AC=522;AF=0.104233;AN=5008;NS=2504;DP=15379;EAS_AF=0.1558;AMR_AF=0.0807;AFR_AF=0.1044;EUR_AF=0.0348;SAS_AF=0.1391;AA=t|||;VT=SNP
6	29904808	rs1632896	A	G	100	PASS	AC=4575;AF=0.913538;AN=5008;NS=2504;DP=14641;EAS_AF=0.9772;AMR_AF=0.8934;AFR_AF=0.9244;EUR_AF=0.83;SAS_AF=0.9335;AA=N|||;VT=SNP
6	29904865	rs2523998	T	G	100	PASS	AC=1095;AF=0.21865;AN=5008;NS=2504;DP=16263;EAS_AF=0.2192;AMR_AF=0.2017;AFR_AF=0.2474;EUR_AF=0.1799;SAS_AF=0.2311;AA=t|||;VT=SNP
6	29904929	rs2734905	A	C	100	PASS	AC=1942;AF=0.38778;AN=5008;NS=2504;DP=17288;EAS_AF=0.379;AMR_AF=0.5202;AFR_AF=0.3888;EUR_AF=0.4056;SAS_AF=0.2832;AA=a|||;VT=SNP
6	29905121	rs9259992	G	A	100	PASS	AC=3122;AF=0.623403;AN=5008;NS=2504;DP=15120;EAS_AF=0.6121;AMR_AF=0.7349;AFR_AF=0.6649;EUR_AF=0.5855;SAS_AF=0.5389;AA=a|||;VT=SNP
6	29905193	rs1632893	G	A	100	PASS	AC=4575;AF=0.913538;AN=5008;NS=2504;DP=16349;EAS_AF=0.9772;AMR_AF=0.8963;AFR_AF=0.9244;EUR_AF=0.83;SAS_AF=0.9315;AA=a|||;VT=SNP
6	29905957	rs62388798	C	T	100	PASS	AC=529;AF=0.105631;AN=5008;NS=2504;DP=19051;EAS_AF=0.2688;AMR_AF=0.0432;AFR_AF=0.0008;EUR_AF=0.0626;SAS_AF=0.1677;AA=c|||;VT=SNP
6	29906010	rs12663276	A	G	100	PASS	AC=441;AF=0.0880591;AN=5008;NS=2504;DP=19687;EAS_AF=0.1181;AMR_AF=0.0706;AFR_AF=0.093;EUR_AF=0.0348;SAS_AF=0.1176;AA=a|||;VT=SNP
6	29906026	rs62388799	A	G	100	PASS	AC=511;AF=0.102037;AN=5008;NS=2504;DP=19124;EAS_AF=0.2639;AMR_AF=0.0403;AFR_AF=0.0008;EUR_AF=0.0596;SAS_AF=0.1595;AA=a|||;VT=SNP
6	29906049	rs2517731	C	T	100	PASS	AC=3386;AF=0.676118;AN=5008;NS=2504;DP=18846;EAS_AF=0.6865;AMR_AF=0.7709;AFR_AF=0.7035;EUR_AF=0.6302;SAS_AF=0.6084;AA=t|||;VT=SNP
6	29906072	rs59341263	C	G	100	PASS	AC=142;AF=0.0283546;AN=5008;NS=2504;DP=18953;EAS_AF=0.0149;AMR_AF=0.013;AFR_AF=0.0741;EUR_AF=0.0119;SAS_AF=0.0082;AA=c|||;VT=SNP
6	29906092	rs9260014	C	A	100	PASS	AC=1798;AF=0.359026;AN=5008;NS=2504;DP=18529;EAS_AF=0.3879;AMR_AF=0.3545;AFR_AF=0.3797;EUR_AF=0.2793;SAS_AF=0.3865;AA=c|||;VT=SNP
6	29906099	rs59839999	C	T	100	PASS	AC=279;AF=0.0557109;AN=5008;NS=2504;DP=18530;EAS_AF=0.0159;AMR_AF=0.0461;AFR_AF=0.1437;EUR_AF=0.0318;SAS_AF=0.0092;AA=c|||;VT=SNP
6	29906109	rs2517730	T	A	100	PASS	AC=1610;AF=0.321486;AN=5008;NS=2504;DP=18614;EAS_AF=0.2996;AMR_AF=0.4164;AFR_AF=0.3359;EUR_AF=0.3559;SAS_AF=0.2219;AA=t|||;VT=SNP
6	29906130	rs75344721	G	A	100	PASS	AC=279;AF=0.0557109;AN=5008;NS=2504;DP=18062;EAS_AF=0.0159;AMR_AF=0.0461;AFR_AF=0.1437;EUR_AF=0.0318;SAS_AF=0.0092;AA=g|||;VT=SNP
6	29906189	rs150506826	G	T	100	PASS	AC=136;AF=0.0271565;AN=5008;NS=2504;DP=18977;EAS_AF=0.0159;AMR_AF=0.0576;AFR_AF=0.0242;EUR_AF=0.0388;SAS_AF=0.0092;AA=g|||;VT=SNP
6	29906313	rs453325	A	C	100	PASS	AC=1664;AF=0.332268;AN=5008;NS=2504;DP=21778;EAS_AF=0.3522;AMR_AF=0.3357;AFR_AF=0.3464;EUR_AF=0.2734;SAS_AF=0.3507;AA=a|||;VT=SNP
6	29906332	rs3928945	C	T	100	PASS	AC=134;AF=0.0267572;AN=5008;NS=2504;DP=22411;EAS_AF=0.0139;AMR_AF=0.0576;AFR_AF=0.0242;EUR_AF=0.0388;SAS_AF=0.0092;AA=c|||;VT=SNP
6	29906380	rs2517729	A	G	100	PASS	AC=1583;AF=0.316094;AN=5008;NS=2504;DP=22707;EAS_AF=0.2986;AMR_AF=0.4049;AFR_AF=0.323;EUR_AF=0.3549;SAS_AF=0.2219;AA=N|||;VT=SNP
6	29906413	rs73413516	A	G	100	PASS	AC=268;AF=0.0535144;AN=5008;NS=2504;DP=22903;EAS_AF=0.0159;AMR_AF=0.0461;AFR_AF=0.1354;EUR_AF=0.0318;SAS_AF=0.0092;AA=a|||;VT=SNP
6	29906489	rs3873275	T	C	100	PASS	AC=764;AF=0.152556;AN=5008;NS=2504;DP=18270;EAS_AF=0.2044;AMR_AF=0.1758;AFR_AF=0.1241;EUR_AF=0.1103;SAS_AF=0.1646;AA=t|||;VT=SNP
6	29906502	rs57038392	C	G	100	PASS	AC=280;AF=0.0559105;AN=5008;NS=2504;DP=17656;EAS_AF=0.0159;AMR_AF=0.0461;AFR_AF=0.1445;EUR_AF=0.0318;SAS_AF=0.0092;AA=c|||;VT=SNP
6	29906512	rs428081	G	A	100	PASS	AC=3395;AF=0.677915;AN=5008;NS=2504;DP=17307;EAS_AF=0.6865;AMR_AF=0.7738;AFR_AF=0.7065;EUR_AF=0.6302;SAS_AF=0.6115;AA=a|||;VT=SNP
6	29906533	rs56147022	C	T	100	PASS	AC=510;AF=0.101837;AN=5008;NS=2504;DP=17678;EAS_AF=0.2629;AMR_AF=0.0403;AFR_AF=0.0008;EUR_AF=0.0596;SAS_AF=0.1595;AA=c|||;VT=SNP
6	29906557	rs62388801	A	C	100	PASS	AC=507;AF=0.101238;AN=5008;NS=2504;DP=18877;EAS_AF=0.2619;AMR_AF=0.0403;AFR_AF=0.0008;EUR_AF=0.0586;SAS_AF=0.1585;AA=a|||;VT=SNP
6	29906564	rs367077	T	G	100	PASS	AC=3422;AF=0.683307;AN=5008;NS=2504;DP=18878;EAS_AF=0.6885;AMR_AF=0.7752;AFR_AF=0.7194;EUR_AF=0.6342;SAS_AF=0.6145;AA=N|||;VT=SNP
6	29906574	rs403002	C	A	100	PASS	AC=743;AF=0.148363;AN=5008;NS=2504;DP=19118;EAS_AF=0.1329;AMR_AF=0.1484;AFR_AF=0.1831;EUR_AF=0.1133;SAS_AF=0.1534;AA=c|||;VT=SNP
6	29906581	rs370377	A	G	100	PASS	AC=742;AF=0.148163;AN=5008;NS=2504;DP=18997;EAS_AF=0.1329;AMR_AF=0.147;AFR_AF=0.1831;EUR_AF=0.1133;SAS_AF=0.1534;AA=a|||;VT=SNP
6	29906597	rs9260017	G	A	100	PASS	AC=225;AF=0.0449281;AN=5008;NS=2504;DP=19432;EAS_AF=0.0387;AMR_AF=0.0259;AFR_AF=0.0499;EUR_AF=0.0487;SAS_AF=0.0542;AA=g|||;VT=SNP
6	29906619	rs55690134	T	A	100	PASS	AC=272;AF=0.0543131;AN=5008;NS=2504;DP=19355;EAS_AF=0.0159;AMR_AF=0.0461;AFR_AF=0.1384;EUR_AF=0.0318;SAS_AF=0.0092;AA=t|||;VT=SNP
6	29906666	rs114058671	G	A	100	PASS	AC=448;AF=0.0894569;AN=5008;NS=2504;DP=18977;EAS_AF=0.121;AMR_AF=0.0706;AFR_AF=0.0946;EUR_AF=0.0338;SAS_AF=0.1207;AA=g|||;VT=SNP
6	29906681	rs9260018	C	T	100	PASS	AC=225;AF=0.0449281;AN=5008;NS=2504;DP=19732;EAS_AF=0.0387;AMR_AF=0.0259;AFR_AF=0.0499;EUR_AF=0.0487;SAS_AF=0.0542;AA=c|||;VT=SNP
6	29906724	rs2904760	A	G	100	PASS	AC=1615;AF=0.322484;AN=5008;NS=2504;DP=20306;EAS_AF=0.2996;AMR_AF=0.4193;AFR_AF=0.3381;EUR_AF=0.3559;SAS_AF=0.2219;AA=a|||;VT=SNP
6	29906750	rs396502	T	G	100	PASS	AC=138;AF=0.0275559;AN=5008;NS=2504;DP=20233;EAS_AF=0.0179;AMR_AF=0.0576;AFR_AF=0.0242;EUR_AF=0.0388;SAS_AF=0.0092;AA=t|||;VT=SNP
6	29906772	rs414215	G	A	100	PASS	AC=3395;AF=0.677915;AN=5008;NS=2504;DP=20164;EAS_AF=0.6865;AMR_AF=0.7738;AFR_AF=0.7065;EUR_AF=0.6302;SAS_AF=0.6115;AA=a|||;VT=SNP
6	29906776	rs3916500	A	T	100	PASS	AC=510;AF=0.101837;AN=5008;NS=2504;DP=20150;EAS_AF=0.2629;AMR_AF=0.0403;AFR_AF=0.0008;EUR_AF=0.0596;SAS_AF=0.1595;AA=a|||;VT=SNP
6	29906783	rs9368614	C	T	100	PASS	AC=1615;AF=0.322484;AN=5008;NS=2504;DP=20318;EAS_AF=0.2996;AMR_AF=0.4193;AFR_AF=0.3374;EUR_AF=0.3569;SAS_AF=0.2219;AA=t|||;VT=SNP
6	29906813	rs9368615	G	T	100	PASS	AC=1614;AF=0.322284;AN=5008;NS=2504;DP=20573;EAS_AF=0.2996;AMR_AF=0.4193;AFR_AF=0.3374;EUR_AF=0.3559;SAS_AF=0.2219;AA=t|||;VT=SNP
6	29906815	rs401241	T	C	100	PASS	AC=453;AF=0.0904553;AN=5008;NS=2504;DP=20613;EAS_AF=0.0188;AMR_AF=0.0476;AFR_AF=0.084;EUR_AF=0.1262;SAS_AF=0.1667;AA=t|||;VT=SNP
6	29906826	rs440674	A	G	100	PASS	AC=1773;AF=0.354034;AN=5008;NS=2504;DP=20924;EAS_AF=0.3869;AMR_AF=0.353;AFR_AF=0.3646;EUR_AF=0.2734;SAS_AF=0.3896;AA=a|||;VT=SNP
6	29906831	rs9260022	T	C	100	PASS	AC=202;AF=0.0403355;AN=5008;NS=2504;DP=21002;EAS_AF=0.005;AMR_AF=0.0245;AFR_AF=0.0741;EUR_AF=0.0417;SAS_AF=0.0409;AA=t|||;VT=SNP
6	29906964	rs55942227	G	T	100	PASS	AC=142;AF=0.0283546;AN=5008;NS=2504;DP=17274;EAS_AF=0.0149;AMR_AF=0.013;AFR_AF=0.0741;EUR_AF=0.0119;SAS_AF=0.0082;AA=a|||;VT=SNP
6	29906978	rs451318	G	A	100	PASS	AC=1776;AF=0.354633;AN=5008;NS=2504;DP=17718;EAS_AF=0.3849;AMR_AF=0.3545;AFR_AF=0.3654;EUR_AF=0.2763;SAS_AF=0.3896;AA=g|||;VT=SNP
6	29906981	rs13198419	G	C	100	PASS	AC=1615;AF=0.322484;AN=5008;NS=2504;DP=17881;EAS_AF=0.2996;AMR_AF=0.4193;AFR_AF=0.3389;EUR_AF=0.3549;SAS_AF=0.2219;AA=g|||;VT=SNP
6	29907012	rs74211750	A	G	100	PASS	AC=447;AF=0.0892572;AN=5008;NS=2504;DP=17834;EAS_AF=0.121;AMR_AF=0.0706;AFR_AF=0.093;EUR_AF=0.0348;SAS_AF=0.1207;AA=a|||;VT=SNP
6	29907030	rs9260024	C	T	100	PASS	AC=206;AF=0.0411342;AN=5008;NS=2504;DP=17686;EAS_AF=0.0387;AMR_AF=0.0231;AFR_AF=0.0378;EUR_AF=0.0477;SAS_AF=0.0542;AA=c|||;VT=SNP
6	29907243	rs9260029	C	T	100	PASS	AC=3392;AF=0.677316;AN=5008;NS=2504;DP=21623;EAS_AF=0.6865;AMR_AF=0.7723;AFR_AF=0.7042;EUR_AF=0.6312;SAS_AF=0.6115;AA=t|||;VT=SNP
6	29907313	rs28749120	G	A	100	PASS	AC=1615;AF=0.322484;AN=5008;NS=2504;DP=23043;EAS_AF=0.2986;AMR_AF=0.4179;AFR_AF=0.3389;EUR_AF=0.3569;SAS_AF=0.2219;AA=a|||;VT=SNP
6	29907331	rs3132690	C	T	100	PASS	AC=964;AF=0.192492;AN=5008;NS=2504;DP=22718;EAS_AF=0.2827;AMR_AF=0.0893;AFR_AF=0.0847;EUR_AF=0.1849;SAS_AF=0.3262;AA=c|||;VT=SNP
6	29907486	rs116395083	A	G	100	PASS	AC=512;AF=0.102236;AN=5008;NS=2504;DP=17249;EAS_AF=0.2639;AMR_AF=0.0418;AFR_AF=0.0008;EUR_AF=0.0596;SAS_AF=0.1595;AA=a|||;VT=SNP
6	29907510	rs9260037	C	G	100	PASS	AC=225;AF=0.0449281;AN=5008;NS=2504;DP=17152;EAS_AF=0.0387;AMR_AF=0.0259;AFR_AF=0.0499;EUR_AF=0.0487;SAS_AF=0.0542;AA=c|||;VT=SNP
6	29907562	rs115221336	A	G	100	PASS	AC=565;AF=0.112819;AN=5008;NS=2504;DP=17334;EAS_AF=0.2044;AMR_AF=0.1455;AFR_AF=0.0098;EUR_AF=0.0895;SAS_AF=0.1585;AA=a|||;VT=SNP
6	29907740	rs9260043	A	G	100	PASS	AC=1837;AF=0.366813;AN=5008;NS=2504;DP=21340;EAS_AF=0.3383;AMR_AF=0.4452;AFR_AF=0.385;EUR_AF=0.4056;SAS_AF=0.2761;AA=N|||;VT=SNP
6	29907755	rs366907	G	T	100	PASS	AC=3391;AF=0.677117;AN=5008;NS=2504;DP=21057;EAS_AF=0.6865;AMR_AF=0.7723;AFR_AF=0.7042;EUR_AF=0.6302;SAS_AF=0.6115;AA=t|||;VT=SNP
6	29907773	rs76507355	T	C	100	PASS	AC=566;AF=0.113019;AN=5008;NS=2504;DP=20100;EAS_AF=0.2044;AMR_AF=0.1455;AFR_AF=0.0098;EUR_AF=0.0895;SAS_AF=0.1595;AA=t|||;VT=SNP
6	29907824	rs62388802	T	C	100	PASS	AC=510;AF=0.101837;AN=5008;NS=2504;DP=18365;EAS_AF=0.2629;AMR_AF=0.0403;AFR_AF=0.0008;EUR_AF=0.0596;SAS_AF=0.1595;AA=t|||;VT=SNP
6	29907833	rs113964515	G	T	100	PASS	AC=316;AF=0.063099;AN=5008;NS=2504;DP=18332;EAS_AF=0.006;AMR_AF=0.0749;AFR_AF=0.112;EUR_AF=0.0417;SAS_AF=0.0695;AA=g|||;VT=SNP
6	29907861	rs402850	T	G	100	PASS	AC=1553;AF=0.310104;AN=5008;NS=2504;DP=18090;EAS_AF=0.3482;AMR_AF=0.3314;AFR_AF=0.3162;EUR_AF=0.2247;SAS_AF=0.3354;AA=t|||;VT=SNP
6	29907895	rs28749131	G	A	100	PASS	AC=1615;AF=0.322484;AN=5008;NS=2504;DP=18387;EAS_AF=0.2996;AMR_AF=0.4164;AFR_AF=0.3389;EUR_AF=0.3569;SAS_AF=0.2219;AA=a|||;VT=SNP
6	29907907	rs9260044	G	A	100	PASS	AC=1634;AF=0.326278;AN=5008;NS=2504;DP=18565;EAS_AF=0.3681;AMR_AF=0.2954;AFR_AF=0.3404;EUR_AF=0.2346;SAS_AF=0.3804;AA=g|||;VT=SNP
6	29907961	rs439935	G	C	100	PASS	AC=452;AF=0.0902556;AN=5008;NS=2504;DP=19175;EAS_AF=0.0188;AMR_AF=0.0476;AFR_AF=0.0832;EUR_AF=0.1262;SAS_AF=0.1667;AA=g|||;VT=SNP
6	29907978	rs147023494	C	T	100	PASS	AC=134;AF=0.0267572;AN=5008;NS=2504;DP=19098;EAS_AF=0.0357;AMR_AF=0.0476;AFR_AF=0.0106;EUR_AF=0.0249;SAS_AF=0.0266;AA=c|||;VT=SNP
6	29907996	rs1614003	T	C	100	PASS	AC=4636;AF=0.925719;AN=5008;NS=2504;DP=19008;EAS_AF=0.9841;AMR_AF=0.9078;AFR_AF=0.9342;EUR_AF=0.8479;SAS_AF=0.9468;AA=N|||;VT=SNP
6	29908006	rs9260045	G	A	100	PASS	AC=225;AF=0.0449281;AN=5008;NS=2504;DP=19046;EAS_AF=0.0387;AMR_AF=0.0259;AFR_AF=0.0499;EUR_AF=0.0487;SAS_AF=0.0542;AA=g|||;VT=SNP
6	29908026	rs440412	T	C	100	PASS	AC=340;AF=0.0678914;AN=5008;NS=2504;DP=18482;EAS_AF=0.0228;AMR_AF=0.0821;AFR_AF=0.0983;EUR_AF=0.0805;SAS_AF=0.0501;AA=t|||;VT=SNP
6	29908044	rs9260046	A	G	100	PASS	AC=3393;AF=0.677516;AN=5008;NS=2504;DP=17445;EAS_AF=0.6865;AMR_AF=0.7738;AFR_AF=0.7042;EUR_AF=0.6312;SAS_AF=0.6115;AA=N|||;VT=SNP
6	29908076	rs9260048	T	G	100	PASS	AC=1779;AF=0.355232;AN=5008;NS=2504;DP=16688;EAS_AF=0.3879;AMR_AF=0.3545;AFR_AF=0.3654;EUR_AF=0.2763;SAS_AF=0.3896;AA=t|||;VT=SNP
6	29908093	rs28749133	G	A	100	PASS	AC=1614;AF=0.322284;AN=5008;NS=2504;DP=16261;EAS_AF=0.2986;AMR_AF=0.4193;AFR_AF=0.3389;EUR_AF=0.3549;SAS_AF=0.2219;AA=g|||;VT=SNP
6	29908106	rs142424553	G	A	100	PASS	AC=203;AF=0.0405351;AN=5008;NS=2504;DP=15705;EAS_AF=0.005;AMR_AF=0.0245;AFR_AF=0.0749;EUR_AF=0.0417;SAS_AF=0.0409;AA=g|||;VT=SNP
6	29908107	rs9260050	G	T	100	PASS	AC=227;AF=0.0453275;AN=5008;NS=2504;DP=15615;EAS_AF=0.0387;AMR_AF=0.0259;AFR_AF=0.0499;EUR_AF=0.0507;SAS_AF=0.0542;AA=g|||;VT=SNP
6	29908108	rs9260051	G	T	100	PASS	AC=227;AF=0.0453275;AN=5008;NS=2504;DP=15491;EAS_AF=0.0387;AMR_AF=0.0259;AFR_AF=0.0499;EUR_AF=0.0507;SAS_AF=0.0542;AA=g|||;VT=SNP
6	29908110	rs73725527	G	A	100	PASS	AC=765;AF=0.152756;AN=5008;NS=2504;DP=15454;EAS_AF=0.2054;AMR_AF=0.1758;AFR_AF=0.1233;EUR_AF=0.1113;SAS_AF=0.1646;AA=g|||;VT=SNP
6	29908111	rs9260052	C	T	100	PASS	AC=787;AF=0.157149;AN=5008;NS=2504;DP=15506;EAS_AF=0.1438;AMR_AF=0.1527;AFR_AF=0.1921;EUR_AF=0.1143;SAS_AF=0.1708;AA=c|||;VT=SNP
6	29908156	rs9260053	G	A	100	PASS	AC=225;AF=0.0449281;AN=5008;NS=2504;DP=14879;EAS_AF=0.0387;AMR_AF=0.0259;AFR_AF=0.0499;EUR_AF=0.0487;SAS_AF=0.0542;AA=a|||;VT=SNP
6	29908305	rs111442460	A	T	100	PASS	AC=390;AF=0.0778754;AN=5008;NS=2504;DP=13398;EAS_AF=0.0079;AMR_AF=0.0821;AFR_AF=0.1626;EUR_AF=0.0417;SAS_AF=0.0695;AA=a|||;VT=SNP
6	29908309	rs111696429	G	A	100	PASS	AC=289;AF=0.0577077;AN=5008;NS=2504;DP=13296;EAS_AF=0.0337;AMR_AF=0.0749;AFR_AF=0.0983;EUR_AF=0.0517;SAS_AF=0.0215;AA=g|||;VT=SNP
6	29908316	rs145319246	G	C	100	PASS	AC=139;AF=0.0277556;AN=5008;NS=2504;DP=13119;EAS_AF=0.0179;AMR_AF=0.0591;AFR_AF=0.0242;EUR_AF=0.0388;SAS_AF=0.0092;AA=g|||;VT=SNP
6	29908320	rs113376742	T	C	100	PASS	AC=332;AF=0.0662939;AN=5008;NS=2504;DP=12915;EAS_AF=0.0079;AMR_AF=0.0793;AFR_AF=0.1203;EUR_AF=0.0417;SAS_AF=0.0695;AA=t|||;VT=SNP
6	29908415	rs116706170	G	A	100	PASS	AC=565;AF=0.112819;AN=5008;NS=2504;DP=12652;EAS_AF=0.2044;AMR_AF=0.1441;AFR_AF=0.0098;EUR_AF=0.0895;SAS_AF=0.1595;AA=g|||;VT=SNP
6	29908469	rs12202296	T	C	100	PASS	AC=1608;AF=0.321086;AN=5008;NS=2504;DP=15386;EAS_AF=0.3006;AMR_AF=0.415;AFR_AF=0.3374;EUR_AF=0.3539;SAS_AF=0.2198;AA=N|||;VT=SNP
6	29908491	rs9260061	G	A	100	PASS	AC=1531;AF=0.305711;AN=5008;NS=2504;DP=15484;EAS_AF=0.3433;AMR_AF=0.3271;AFR_AF=0.3132;EUR_AF=0.2237;SAS_AF=0.3262;AA=g|||;VT=SNP
6	29908521	rs9260062	A	G	100	PASS	AC=343;AF=0.0684904;AN=5008;NS=2504;DP=13085;EAS_AF=0.0218;AMR_AF=0.085;AFR_AF=0.0998;EUR_AF=0.0805;SAS_AF=0.0501;AA=a|||;VT=SNP
6	29908590	rs9260065	G	A	100	PASS	AC=3397;AF=0.678315;AN=5008;NS=2504;DP=12598;EAS_AF=0.6845;AMR_AF=0.7752;AFR_AF=0.7118;EUR_AF=0.6292;SAS_AF=0.6084;AA=a|||;VT=SNP
6	29908649	rs9260067	T	G	100	PASS	AC=3427;AF=0.684305;AN=5008;NS=2504;DP=15868;EAS_AF=0.6875;AMR_AF=0.7752;AFR_AF=0.7224;EUR_AF=0.6342;SAS_AF=0.6166;AA=N|||;VT=SNP
6	29908726	rs9260070	C	G	100	PASS	AC=225;AF=0.0449281;AN=5008;NS=2504;DP=21536;EAS_AF=0.0387;AMR_AF=0.0259;AFR_AF=0.0499;EUR_AF=0.0487;SAS_AF=0.0542;AA=c|||;VT=SNP
6	29908742	rs9260071	A	C	100	PASS	AC=342;AF=0.0682907;AN=5008;NS=2504;DP=22035;EAS_AF=0.0208;AMR_AF=0.0821;AFR_AF=0.0991;EUR_AF=0.0835;SAS_AF=0.0501;AA=a|||;VT=SNP
6	29908789	rs112519287	T	C	100	PASS	AC=386;AF=0.0770767;AN=5008;NS=2504;DP=22251;EAS_AF=0.0079;AMR_AF=0.0807;AFR_AF=0.1604;EUR_AF=0.0417;SAS_AF=0.0695;AA=t|||;VT=SNP
6	29908804	rs13203830	G	A	100	PASS	AC=1610;AF=0.321486;AN=5008;NS=2504;DP=21586;EAS_AF=0.2996;AMR_AF=0.4164;AFR_AF=0.3359;EUR_AF=0.3559;SAS_AF=0.2219;AA=g|||;VT=SNP
6	29908838	rs9260072	G	C	100	PASS	AC=3394;AF=0.677716;AN=5008;NS=2504;DP=21090;EAS_AF=0.6875;AMR_AF=0.7738;AFR_AF=0.7042;EUR_AF=0.6312;SAS_AF=0.6115;AA=g|||;VT=SNP
6	29908869	rs143741490	C	A	100	PASS	AC=136;AF=0.0271565;AN=5008;NS=2504;DP=20211;EAS_AF=0.0159;AMR_AF=0.0576;AFR_AF=0.0242;EUR_AF=0.0388;SAS_AF=0.0092;AA=c|||;VT=SNP
6	29908892	rs79761237	G	A	100	PASS	AC=823;AF=0.164337;AN=5008;NS=2504;DP=19689;EAS_AF=0.2044;AMR_AF=0.1787;AFR_AF=0.1664;EUR_AF=0.1113;SAS_AF=0.1646;AA=g|||;VT=SNP
6	29908954	rs9260077	G	A	100	PASS	AC=3412;AF=0.68131;AN=5008;NS=2504;DP=18449;EAS_AF=0.6895;AMR_AF=0.7752;AFR_AF=0.711;EUR_AF=0.6332;SAS_AF=0.6155;AA=a|||;VT=SNP
6	29908967	rs13207054	G	A	100	PASS	AC=1610;AF=0.321486;AN=5008;NS=2504;DP=18877;EAS_AF=0.3016;AMR_AF=0.4193;AFR_AF=0.3328;EUR_AF=0.3559;SAS_AF=0.2219;AA=a|||;VT=SNP
6	29908976	rs74218766	C	T	100	PASS	AC=433;AF=0.0864617;AN=5008;NS=2504;DP=19068;EAS_AF=0.1171;AMR_AF=0.0692;AFR_AF=0.0915;EUR_AF=0.0328;SAS_AF=0.1155;AA=c|||;VT=SNP
6	29909021	rs2571420	C	G	100	PASS	AC=453;AF=0.0904553;AN=5008;NS=2504;DP=19745;EAS_AF=0.0188;AMR_AF=0.0476;AFR_AF=0.084;EUR_AF=0.1262;SAS_AF=0.1667;AA=c|||;VT=SNP
6	29909033	rs9260078	A	G	100	PASS	AC=3534;AF=0.705671;AN=5008;NS=2504;DP=19787;EAS_AF=0.7014;AMR_AF=0.7867;AFR_AF=0.7784;EUR_AF=0.6421;SAS_AF=0.6196;AA=N|||;VT=SNP
6	29909044	rs28749141	G	C	100	PASS	AC=1524;AF=0.304313;AN=5008;NS=2504;DP=20210;EAS_AF=0.2976;AMR_AF=0.4121;AFR_AF=0.2731;EUR_AF=0.3569;SAS_AF=0.2229;AA=g|||;VT=SNP
6	29909071	rs9260080	G	A	100	PASS	AC=962;AF=0.192093;AN=5008;NS=2504;DP=21372;EAS_AF=0.2817;AMR_AF=0.0879;AFR_AF=0.0847;EUR_AF=0.1859;SAS_AF=0.3252;AA=g|||;VT=SNP
6	29909153	rs9260081	G	T	100	PASS	AC=3432;AF=0.685304;AN=5008;NS=2504;DP=21733;EAS_AF=0.6875;AMR_AF=0.7752;AFR_AF=0.7262;EUR_AF=0.6332;SAS_AF=0.6176;AA=t|||;VT=SNP
6	29909181	rs1632889	A	C	100	PASS	AC=4377;AF=0.874002;AN=5008;NS=2504;DP=22631;EAS_AF=0.9692;AMR_AF=0.8617;AFR_AF=0.8033;EUR_AF=0.8171;SAS_AF=0.9387;AA=N|||;VT=SNP
6	29909197	rs1655919	G	C	100	PASS	AC=4636;AF=0.925719;AN=5008;NS=2504;DP=23366;EAS_AF=0.9841;AMR_AF=0.9078;AFR_AF=0.9342;EUR_AF=0.8479;SAS_AF=0.9468;AA=N|||;VT=SNP
6	29909238	rs9260082	T	C	100	PASS	AC=202;AF=0.0403355;AN=5008;NS=2504;DP=22314;EAS_AF=0.005;AMR_AF=0.0245;AFR_AF=0.0741;EUR_AF=0.0417;SAS_AF=0.0409;AA=t|||;VT=SNP
6	29909353	rs140625882	C	G	100	PASS	AC=136;AF=0.0271565;AN=5008;NS=2504;DP=23274;EAS_AF=0.0149;AMR_AF=0.0576;AFR_AF=0.0242;EUR_AF=0.0398;SAS_AF=0.0092;AA=c|||;VT=SNP
6	29909360	rs9260085	G	A	100	PASS	AC=738;AF=0.147364;AN=5008;NS=2504;DP=22990;EAS_AF=0.1359;AMR_AF=0.1398;AFR_AF=0.1823;EUR_AF=0.1123;SAS_AF=0.1534;AA=g|||;VT=SNP
6	29909372	rs9260086	C	G	100	PASS	AC=2517;AF=0.502596;AN=5008;NS=2504;DP=22273;EAS_AF=0.5387;AMR_AF=0.5908;AFR_AF=0.4675;EUR_AF=0.5119;SAS_AF=0.4407;AA=c|||;VT=SNP
6	29909376	rs9260087	C	A	100	PASS	AC=3439;AF=0.686701;AN=5008;NS=2504;DP=22185;EAS_AF=0.6895;AMR_AF=0.7752;AFR_AF=0.7292;EUR_AF=0.6342;SAS_AF=0.6176;AA=a|||;VT=SNP
6	29909440	rs9260091	A	G	100	PASS	AC=576;AF=0.115016;AN=5008;NS=2504;DP=20613;EAS_AF=0.0456;AMR_AF=0.1023;AFR_AF=0.1884;EUR_AF=0.0885;SAS_AF=0.1237;AA=a|||;VT=SNP
6	29909454	rs9260093	T	C	100	PASS	AC=576;AF=0.115016;AN=5008;NS=2504;DP=19752;EAS_AF=0.0456;AMR_AF=0.1023;AFR_AF=0.1884;EUR_AF=0.0885;SAS_AF=0.1237;AA=t|||;VT=SNP
6	29909520	rs9260097	G	A	100	PASS	AC=3424;AF=0.683706;AN=5008;NS=2504;DP=18664;EAS_AF=0.6865;AMR_AF=0.7723;AFR_AF=0.7231;EUR_AF=0.6332;SAS_AF=0.6166;AA=a|||;VT=SNP
6	29909559	rs9260101	G	A	100	PASS	AC=2517;AF=0.502596;AN=5008;NS=2504;DP=21370;EAS_AF=0.5387;AMR_AF=0.5908;AFR_AF=0.4675;EUR_AF=0.5119;SAS_AF=0.4407;AA=g|||;VT=SNP
6	29909616	rs9260104	T	C	100	PASS	AC=3439;AF=0.686701;AN=5008;NS=2504;DP=22229;EAS_AF=0.6885;AMR_AF=0.7767;AFR_AF=0.73;EUR_AF=0.6342;SAS_AF=0.6166;AA=N|||;VT=SNP
6	29909675	rs9260105	G	T	100	PASS	AC=202;AF=0.0403355;AN=5008;NS=2504;DP=21554;EAS_AF=0.005;AMR_AF=0.0245;AFR_AF=0.0741;EUR_AF=0.0417;SAS_AF=0.0409;AA=g|||;VT=SNP
6	29909797	rs3129022	C	T	100	PASS	AC=963;AF=0.192292;AN=5008;NS=2504;DP=19878;EAS_AF=0.2817;AMR_AF=0.0879;AFR_AF=0.0847;EUR_AF=0.1859;SAS_AF=0.3262;AA=c|||;VT=SNP
6	29909807	rs3094141	T	G	100	PASS	AC=4636;AF=0.925719;AN=5008;NS=2504;DP=19880;EAS_AF=0.9841;AMR_AF=0.9078;AFR_AF=0.9342;EUR_AF=0.8479;SAS_AF=0.9468;AA=N|||;VT=SNP
6	29909811	rs35333729	G	T	100	PASS	AC=519;AF=0.103634;AN=5008;NS=2504;DP=20012;EAS_AF=0.12;AMR_AF=0.0764;AFR_AF=0.1536;EUR_AF=0.0328;SAS_AF=0.1115;AA=g|||;VT=SNP
6	29909840	rs2734904	G	A	100	PASS	AC=2584;AF=0.515974;AN=5008;NS=2504;DP=19722;EAS_AF=0.5407;AMR_AF=0.6153;AFR_AF=0.5015;EUR_AF=0.5149;SAS_AF=0.4407;AA=a|||;VT=SNP
6	29909916	rs9260111	A	T	100	PASS	AC=3406;AF=0.680112;AN=5008;NS=2504;DP=16094;EAS_AF=0.6885;AMR_AF=0.7738;AFR_AF=0.711;EUR_AF=0.6302;SAS_AF=0.6145;AA=t|||;VT=SNP
6	29909957	rs79231337	G	C	100	PASS	AC=446;AF=0.0890575;AN=5008;NS=2504;DP=16278;EAS_AF=0.121;AMR_AF=0.0706;AFR_AF=0.0938;EUR_AF=0.0338;SAS_AF=0.1196;AA=g|||;VT=SNP
6	29909970	rs116395178	T	A	100	PASS	AC=331;AF=0.0660942;AN=5008;NS=2504;DP=16320;EAS_AF=0.0079;AMR_AF=0.0793;AFR_AF=0.1195;EUR_AF=0.0417;SAS_AF=0.0695;AA=t|||;VT=SNP
6	29909988	rs9260114	C	T	100	PASS	AC=3654;AF=0.729633;AN=5008;NS=2504;DP=16163;EAS_AF=0.7024;AMR_AF=0.817;AFR_AF=0.8374;EUR_AF=0.661;SAS_AF=0.6207;AA=t|||;VT=SNP
6	29909999	rs35158227	C	T	100	PASS	AC=766;AF=0.152955;AN=5008;NS=2504;DP=16235;EAS_AF=0.2044;AMR_AF=0.1758;AFR_AF=0.1248;EUR_AF=0.1113;SAS_AF=0.1646;AA=c|||;VT=SNP
6	29910022	rs2735115	C	A	100	PASS	AC=138;AF=0.0275559;AN=5008;NS=2504;DP=15968;EAS_AF=0.0179;AMR_AF=0.0576;AFR_AF=0.0242;EUR_AF=0.0388;SAS_AF=0.0092;AA=c|||;VT=SNP
6	29910027	rs9260115	C	G	100	PASS	AC=3375;AF=0.673922;AN=5008;NS=2504;DP=15822;EAS_AF=0.6865;AMR_AF=0.7709;AFR_AF=0.6929;EUR_AF=0.6292;SAS_AF=0.6125;AA=g|||;VT=SNP
6	29910033	rs41541221	G	A	100	PASS	AC=511;AF=0.102037;AN=5008;NS=2504;DP=15913;EAS_AF=0.2629;AMR_AF=0.0403;AFR_AF=0.0015;EUR_AF=0.0596;SAS_AF=0.1595;AA=g|||;VT=SNP
6	29910034	rs2735114	G	A	100	PASS	AC=1991;AF=0.397564;AN=5008;NS=2504;DP=15713;EAS_AF=0.496;AMR_AF=0.513;AFR_AF=0.3011;EUR_AF=0.4254;SAS_AF=0.316;AA=a|||;VT=SNP
6	29910057	rs41272547	C	A	100	PASS	AC=445;AF=0.0888578;AN=5008;NS=2504;DP=15361;EAS_AF=0.12;AMR_AF=0.0706;AFR_AF=0.0938;EUR_AF=0.0338;SAS_AF=0.1196;AA=c|||;VT=SNP
6	29910083	rs3132688	A	G	100	PASS	AC=4635;AF=0.925519;AN=5008;NS=2504;DP=15156;EAS_AF=0.9831;AMR_AF=0.9078;AFR_AF=0.9342;EUR_AF=0.8479;SAS_AF=0.9468;AA=N|||;VT=SNP
6	29910105	rs9260116	G	A	100	PASS	AC=206;AF=0.0411342;AN=5008;NS=2504;DP=15616;EAS_AF=0.0387;AMR_AF=0.0231;AFR_AF=0.0378;EUR_AF=0.0477;SAS_AF=0.0542;AA=g|||;VT=SNP
6	29910122	rs11964254	C	A	100	PASS	AC=277;AF=0.0553115;AN=5008;NS=2504;DP=16139;EAS_AF=0.0159;AMR_AF=0.0461;AFR_AF=0.1422;EUR_AF=0.0318;SAS_AF=0.0092;AA=c|||;VT=SNP
6	29910167	rs2735113	C	G	100	PASS	AC=338;AF=0.067492;AN=5008;NS=2504;DP=17057;EAS_AF=0.0208;AMR_AF=0.0821;AFR_AF=0.0983;EUR_AF=0.0805;SAS_AF=0.0501;AA=a|||;VT=SNP
6	29910176	rs9260118	C	T	100	PASS	AC=3335;AF=0.665935;AN=5008;NS=2504;DP=17178;EAS_AF=0.6726;AMR_AF=0.7666;AFR_AF=0.6831;EUR_AF=0.6302;SAS_AF=0.6012;AA=t|||;VT=SNP
6	29910189	rs9260119	A	T	100	PASS	AC=3420;AF=0.682907;AN=5008;NS=2504;DP=17395;EAS_AF=0.6875;AMR_AF=0.7738;AFR_AF=0.7216;EUR_AF=0.6312;SAS_AF=0.6145;AA=t|||;VT=SNP
6	29910265	rs41545520	G	T	100	PASS	AC=510;AF=0.101837;AN=5008;NS=2504;DP=16223;EAS_AF=0.2629;AMR_AF=0.0403;AFR_AF=0.0008;EUR_AF=0.0596;SAS_AF=0.1595;AA=g|||;VT=SNP
6	29910276	rs41560714	T	G	100	PASS	AC=2671;AF=0.533347;AN=5008;NS=2504;DP=15999;EAS_AF=0.4851;AMR_AF=0.6052;AFR_AF=0.6021;EUR_AF=0.5209;SAS_AF=0.4519;AA=N|||;VT=SNP
6	29910286	rs2916801	C	T	100	PASS	AC=4372;AF=0.873003;AN=5008;NS=2504;DP=15666;EAS_AF=0.9692;AMR_AF=0.8617;AFR_AF=0.8003;EUR_AF=0.8171;SAS_AF=0.9376;AA=t|||;VT=SNP;EX_TARGET
6	29910324	rs114945359	G	C	100	PASS	AC=510;AF=0.101837;AN=5008;NS=2504;DP=15685;EAS_AF=0.2629;AMR_AF=0.0403;AFR_AF=0.0008;EUR_AF=0.0596;SAS_AF=0.1595;AA=g|||;VT=SNP;EX_TARGET
6	29910358	rs1143146	C	G	100	PASS	AC=2531;AF=0.505391;AN=5008;NS=2504;DP=15681;EAS_AF=0.5397;AMR_AF=0.5965;AFR_AF=0.4743;EUR_AF=0.5119;SAS_AF=0.4407;AA=g|||;VT=SNP;EX_TARGET
6	29910378	rs41546314	C	T	100	PASS	AC=1224;AF=0.244409;AN=5008;NS=2504;DP=14832;EAS_AF=0.2917;AMR_AF=0.3357;AFR_AF=0.1755;EUR_AF=0.3141;SAS_AF=0.1524;AA=c|||;VT=SNP;EX_TARGET
6	29910402	rs1136656	G	A	100	PASS	AC=782;AF=0.15615;AN=5008;NS=2504;DP=13109;EAS_AF=0.2034;AMR_AF=0.1772;AFR_AF=0.1362;EUR_AF=0.1123;SAS_AF=0.1646;AA=g|||;VT=SNP;EX_TARGET
6	29910419	rs9260122	G	T	100	PASS	AC=738;AF=0.147364;AN=5008;NS=2504;DP=11971;EAS_AF=0.1349;AMR_AF=0.1412;AFR_AF=0.1831;EUR_AF=0.1123;SAS_AF=0.1524;AA=g|||;VT=SNP;EX_TARGET
6	29910468	rs41557221	G	A	100	PASS	AC=135;AF=0.0269569;AN=5008;NS=2504;DP=9599;EAS_AF=0.0149;AMR_AF=0.0576;AFR_AF=0.0242;EUR_AF=0.0388;SAS_AF=0.0092;AA=g|||;VT=SNP
6	29910492	rs9260128	G	T	100	PASS	AC=586;AF=0.117013;AN=5008;NS=2504;DP=10721;EAS_AF=0.0456;AMR_AF=0.1023;AFR_AF=0.1952;EUR_AF=0.0895;SAS_AF=0.1237;AA=g|||;VT=SNP;EX_TARGET
6	29910640	rs3173429	C	T	100	PASS	AC=336;AF=0.0670927;AN=5008;NS=2504;DP=14036;EAS_AF=0.0198;AMR_AF=0.0821;AFR_AF=0.0976;EUR_AF=0.0805;SAS_AF=0.0501;AA=c|||;VT=SNP;EX_TARGET
6	29910663	rs707910	G	A	100	PASS	AC=454;AF=0.090655;AN=5008;NS=2504;DP=14754;EAS_AF=0.0188;AMR_AF=0.0476;AFR_AF=0.0847;EUR_AF=0.1262;SAS_AF=0.1667;AA=g|||;VT=SNP;EX_TARGET
6	29910679	rs199474404	G	A	100	PASS	AC=136;AF=0.0271565;AN=5008;NS=2504;DP=13346;EAS_AF=0.0149;AMR_AF=0.0576;AFR_AF=0.0242;EUR_AF=0.0398;SAS_AF=0.0092;AA=a|||;VT=SNP;EX_TARGET
6	29910750	rs199474457	C	T	100	PASS	AC=622;AF=0.124201;AN=5008;NS=2504;DP=10757;EAS_AF=0.1379;AMR_AF=0.1369;AFR_AF=0.1225;EUR_AF=0.0398;SAS_AF=0.1902;AA=t|||;VT=SNP;EX_TARGET
6	29910801	rs1136692	C	A	100	PASS	AC=1484;AF=0.296326;AN=5008;NS=2504;DP=10398;EAS_AF=0.3929;AMR_AF=0.1744;AFR_AF=0.2413;EUR_AF=0.2475;SAS_AF=0.408;AA=a|||;VT=SNP;EX_TARGET
6	29910910	rs9260146	C	T	100	PASS	AC=455;AF=0.0908546;AN=5008;NS=2504;DP=13706;EAS_AF=0.0188;AMR_AF=0.0476;AFR_AF=0.084;EUR_AF=0.1282;SAS_AF=0.1667;AA=c|||;VT=SNP
6	29910947	rs41545815	T	A	100	PASS	AC=758;AF=0.151358;AN=5008;NS=2504;DP=13210;EAS_AF=0.1994;AMR_AF=0.1744;AFR_AF=0.1241;EUR_AF=0.1103;SAS_AF=0.1646;AA=N|||;VT=SNP
6	29911149	rs1059506	C	T	100	PASS	AC=783;AF=0.15635;AN=5008;NS=2504;DP=13123;EAS_AF=0.1438;AMR_AF=0.1527;AFR_AF=0.1891;EUR_AF=0.1143;SAS_AF=0.1708;AA=c|||;VT=SNP;EX_TARGET
6	29911203	rs1059517	A	C	100	PASS	AC=1698;AF=0.339058;AN=5008;NS=2504;DP=12449;EAS_AF=0.2143;AMR_AF=0.2853;AFR_AF=0.5673;EUR_AF=0.2356;SAS_AF=0.3037;AA=N|||;VT=SNP;EX_TARGET
6	29911256	rs1059542	T	G	100	PASS	AC=4636;AF=0.925719;AN=5008;NS=2504;DP=12869;EAS_AF=0.9841;AMR_AF=0.9078;AFR_AF=0.9342;EUR_AF=0.8479;SAS_AF=0.9468;AA=N|||;VT=SNP;EX_TARGET
6	29911505	rs41543412	C	G	100	PASS	AC=447;AF=0.0892572;AN=5008;NS=2504;DP=20503;EAS_AF=0.121;AMR_AF=0.0706;AFR_AF=0.0938;EUR_AF=0.0338;SAS_AF=0.1207;AA=c|||;VT=SNP
6	29911538	rs79222956	G	A	100	PASS	AC=3421;AF=0.683107;AN=5008;NS=2504;DP=18416;EAS_AF=0.6875;AMR_AF=0.7767;AFR_AF=0.7095;EUR_AF=0.6352;SAS_AF=0.6258;AA=a|||;VT=SNP
6	29911545	rs76475517	G	A	100	PASS	AC=763;AF=0.152356;AN=5008;NS=2504;DP=18204;EAS_AF=0.2044;AMR_AF=0.1772;AFR_AF=0.1248;EUR_AF=0.1113;SAS_AF=0.1605;AA=g|||;VT=SNP
6	29911571	rs29028728	G	C	100	PASS	AC=765;AF=0.152756;AN=5008;NS=2504;DP=16982;EAS_AF=0.2044;AMR_AF=0.1772;AFR_AF=0.1248;EUR_AF=0.1113;SAS_AF=0.1626;AA=g|||;VT=SNP
6	29911604	rs77467746	C	A	100	PASS	AC=764;AF=0.152556;AN=5008;NS=2504;DP=16182;EAS_AF=0.2044;AMR_AF=0.1758;AFR_AF=0.1248;EUR_AF=0.1113;SAS_AF=0.1626;AA=c|||;VT=SNP
6	29911736	rs545036074	A	C	100	PASS	AC=403;AF=0.0804712;AN=5008;NS=2504;DP=11041;EAS_AF=0.0625;AMR_AF=0.0937;AFR_AF=0.112;EUR_AF=0.0895;SAS_AF=0.0378;AA=a|||;VT=SNP
6	29912281	rs1136917	G	A	100	PASS	AC=780;AF=0.155751;AN=5008;NS=2504;DP=18959;EAS_AF=0.2004;AMR_AF=0.1772;AFR_AF=0.1377;EUR_AF=0.1133;SAS_AF=0.1626;AA=g|||;VT=SNP;EX_TARGET
6	29912297	rs1136949	A	G	100	PASS	AC=759;AF=0.151558;AN=5008;NS=2504;DP=19702;EAS_AF=0.2034;AMR_AF=0.1744;AFR_AF=0.1241;EUR_AF=0.1113;SAS_AF=0.1605;AA=a|||;VT=SNP;EX_TARGET
6	29912301	rs41558618	C	A	100	PASS	AC=173;AF=0.0345447;AN=5008;NS=2504;DP=19800;EAS_AF=0;AMR_AF=0.0259;AFR_AF=0.0968;EUR_AF=0.0219;SAS_AF=0.0051;AA=c|||;VT=SNP;EX_TARGET
6	29912386	rs1137160	G	C	100	PASS	AC=772;AF=0.154153;AN=5008;NS=2504;DP=18081;EAS_AF=0.2034;AMR_AF=0.1758;AFR_AF=0.1286;EUR_AF=0.1153;SAS_AF=0.1626;AA=g|||;VT=SNP;EX_TARGET
6	29912410	rs41551619	G	A	100	PASS	AC=514;AF=0.102636;AN=5008;NS=2504;DP=16633;EAS_AF=0.2629;AMR_AF=0.0418;AFR_AF=0.0008;EUR_AF=0.0606;SAS_AF=0.1616;AA=g|||;VT=SNP;EX_TARGET
6	29912506	rs9260199	G	A	100	PASS	AC=288;AF=0.057508;AN=5008;NS=2504;DP=18098;EAS_AF=0.0397;AMR_AF=0.0259;AFR_AF=0.0976;EUR_AF=0.0477;SAS_AF=0.0542;AA=g|||;VT=SNP
6	29912517	rs1655895	T	C	100	PASS	AC=4636;AF=0.925719;AN=5008;NS=2504;DP=18650;EAS_AF=0.9841;AMR_AF=0.9078;AFR_AF=0.9342;EUR_AF=0.8479;SAS_AF=0.9468;AA=N|||;VT=SNP
6	29912614	rs41545117	C	A	100	PASS	AC=510;AF=0.101837;AN=5008;NS=2504;DP=17354;EAS_AF=0.2629;AMR_AF=0.0403;AFR_AF=0.0008;EUR_AF=0.0596;SAS_AF=0.1595;AA=c|||;VT=SNP
6	29912713	rs17879496	C	T	100	PASS	AC=805;AF=0.160743;AN=5008;NS=2504;DP=19250;EAS_AF=0.2054;AMR_AF=0.1772;AFR_AF=0.1551;EUR_AF=0.1123;SAS_AF=0.1605;AA=t|||;VT=SNP
6	29912938	rs147947139	C	A	100	PASS	AC=759;AF=0.151558;AN=5008;NS=2504;DP=16982;EAS_AF=0.2034;AMR_AF=0.1744;AFR_AF=0.1241;EUR_AF=0.1113;SAS_AF=0.1605;AA=c|||;VT=SNP
6	29912944	rs2916803	T	C	100	PASS	AC=4636;AF=0.925719;AN=5008;NS=2504;DP=17073;EAS_AF=0.9841;AMR_AF=0.9078;AFR_AF=0.9342;EUR_AF=0.8479;SAS_AF=0.9468;AA=N|||;VT=SNP
6	29912968	rs3823339	C	G	100	PASS	AC=206;AF=0.0411342;AN=5008;NS=2504;DP=19481;EAS_AF=0.0387;AMR_AF=0.0231;AFR_AF=0.0378;EUR_AF=0.0477;SAS_AF=0.0542;AA=c|||;VT=SNP;EX_TARGET
6	29913067	rs3823342	T	C	100	PASS	AC=2655;AF=0.530152;AN=5008;NS=2504;DP=19381;EAS_AF=0.4821;AMR_AF=0.5994;AFR_AF=0.5946;EUR_AF=0.5189;SAS_AF=0.455;AA=t|||;VT=SNP;EX_TARGET
6	29913099	rs41553916	G	A	100	PASS	AC=147;AF=0.029353;AN=5008;NS=2504;DP=20716;EAS_AF=0.005;AMR_AF=0.0274;AFR_AF=0.0484;EUR_AF=0.0318;SAS_AF=0.0276;AA=g|||;VT=SNP
6	29913137	rs3132686	A	G	100	PASS	AC=453;AF=0.0904553;AN=5008;NS=2504;DP=22970;EAS_AF=0.0188;AMR_AF=0.0476;AFR_AF=0.084;EUR_AF=0.1262;SAS_AF=0.1667;AA=a|||;VT=SNP
6	29913266	rs1061156	G	T	100	PASS	AC=1018;AF=0.203275;AN=5008;NS=2504;DP=21633;EAS_AF=0.1756;AMR_AF=0.1671;AFR_AF=0.2731;EUR_AF=0.16;SAS_AF=0.2076;AA=g|||;VT=SNP;EX_TARGET
6	29913298	rs1061235	A	T	100	PASS	AC=426;AF=0.0850639;AN=5008;NS=2504;DP=20814;EAS_AF=0.1171;AMR_AF=0.0663;AFR_AF=0.0908;EUR_AF=0.0328;SAS_AF=0.1115;AA=a|||;VT=SNP
6	29913374	rs1061815	C	G	100	PASS	AC=454;AF=0.090655;AN=5008;NS=2504;DP=17940;EAS_AF=0.0188;AMR_AF=0.0476;AFR_AF=0.0847;EUR_AF=0.1262;SAS_AF=0.1667;AA=c|||;VT=SNP
6	29913386	rs41545022	C	G	100	PASS	AC=510;AF=0.101837;AN=5008;NS=2504;DP=18410;EAS_AF=0.2629;AMR_AF=0.0403;AFR_AF=0.0008;EUR_AF=0.0596;SAS_AF=0.1595;AA=c|||;VT=SNP
6	29913430	rs112863520	C	T	100	PASS	AC=961;AF=0.191893;AN=5008;NS=2504;DP=19765;EAS_AF=0.2817;AMR_AF=0.0879;AFR_AF=0.0847;EUR_AF=0.1859;SAS_AF=0.3241;AA=c|||;VT=SNP
6	29913449	rs66585529	C	G	100	PASS	AC=761;AF=0.151957;AN=5008;NS=2504;DP=20714;EAS_AF=0.2044;AMR_AF=0.1758;AFR_AF=0.1241;EUR_AF=0.1113;SAS_AF=0.1605;AA=c|||;VT=SNP
6	29913483	rs79244404	T	C	100	PASS	AC=1002;AF=0.20008;AN=5008;NS=2504;DP=22052;EAS_AF=0.1726;AMR_AF=0.1628;AFR_AF=0.27;EUR_AF=0.159;SAS_AF=0.2025;AA=t|||;VT=SNP
6	29913515	rs112525507	C	T	100	PASS	AC=307;AF=0.0613019;AN=5008;NS=2504;DP=23050;EAS_AF=0.0397;AMR_AF=0.0288;AFR_AF=0.1097;EUR_AF=0.0487;SAS_AF=0.0542;AA=c|||;VT=SNP
6	29913542	rs2499	T	G	100	PASS	AC=4636;AF=0.925719;AN=5008;NS=2504;DP=23745;EAS_AF=0.9841;AMR_AF=0.9078;AFR_AF=0.9342;EUR_AF=0.8479;SAS_AF=0.9468;AA=N|||;VT=SNP
6	29913698	rs78841522	G	C	100	PASS	AC=761;AF=0.151957;AN=5008;NS=2504;DP=18602;EAS_AF=0.2044;AMR_AF=0.1758;AFR_AF=0.1241;EUR_AF=0.1113;SAS_AF=0.1605;AA=N|||;VT=SNP
6	29913708	rs62390510	C	T	100	PASS	AC=510;AF=0.101837;AN=5008;NS=2504;DP=18143;EAS_AF=0.2629;AMR_AF=0.0403;AFR_AF=0.0008;EUR_AF=0.0596;SAS_AF=0.1595;AA=c|||;VT=SNP
6	29913727	rs2571382	T	C	100	PASS	AC=4358;AF=0.870208;AN=5008;NS=2504;DP=17514;EAS_AF=0.9673;AMR_AF=0.8617;AFR_AF=0.7927;EUR_AF=0.8151;SAS_AF=0.9376;AA=N|||;VT=SNP
6	29913806	rs2905763	C	A	100	PASS	AC=1031;AF=0.205871;AN=5008;NS=2504;DP=19039;EAS_AF=0.1706;AMR_AF=0.1744;AFR_AF=0.2874;EUR_AF=0.159;SAS_AF=0.2025;AA=c|||;VT=SNP
6	29913817	rs2975050	C	T	100	PASS	AC=1482;AF=0.295927;AN=5008;NS=2504;DP=19511;EAS_AF=0.2976;AMR_AF=0.3963;AFR_AF=0.2496;EUR_AF=0.3549;SAS_AF=0.2249;AA=c|||;VT=SNP
6	29913824	rs75405407	T	C	100	PASS	AC=758;AF=0.151358;AN=5008;NS=2504;DP=19861;EAS_AF=0.2034;AMR_AF=0.1744;AFR_AF=0.1241;EUR_AF=0.1113;SAS_AF=0.1595;AA=t|||;VT=SNP
6	29913830	rs35493521	C	T	100	PASS	AC=758;AF=0.151358;AN=5008;NS=2504;DP=19831;EAS_AF=0.2034;AMR_AF=0.1744;AFR_AF=0.1241;EUR_AF=0.1113;SAS_AF=0.1595;AA=c|||;VT=SNP
6	29913853	rs77161679	G	C	100	PASS	AC=1020;AF=0.203674;AN=5008;NS=2504;DP=20603;EAS_AF=0.1667;AMR_AF=0.1686;AFR_AF=0.2852;EUR_AF=0.159;SAS_AF=0.2025;AA=g|||;VT=SNP
6	29913881	rs9404954	T	C	100	PASS	AC=1511;AF=0.301717;AN=5008;NS=2504;DP=20740;EAS_AF=0.2976;AMR_AF=0.4078;AFR_AF=0.2655;EUR_AF=0.3549;SAS_AF=0.2249;AA=t|||;VT=SNP
6	29913886	rs34941730	T	G	100	PASS	AC=791;AF=0.157947;AN=5008;NS=2504;DP=20721;EAS_AF=0.2192;AMR_AF=0.1801;AFR_AF=0.1256;EUR_AF=0.1133;SAS_AF=0.1687;AA=t|||;VT=SNP
6	29913912	rs9404955	C	T	100	PASS	AC=1525;AF=0.304513;AN=5008;NS=2504;DP=20892;EAS_AF=0.2976;AMR_AF=0.4135;AFR_AF=0.2731;EUR_AF=0.3549;SAS_AF=0.2249;AA=c|||;VT=SNP
6	29913969	rs3916365	A	G	100	PASS	AC=915;AF=0.182708;AN=5008;NS=2504;DP=20108;EAS_AF=0.1597;AMR_AF=0.1167;AFR_AF=0.2617;EUR_AF=0.1233;SAS_AF=0.2076;AA=a|||;VT=SNP
6	29914011	rs2975048	G	T	100	PASS	AC=1530;AF=0.305511;AN=5008;NS=2504;DP=20033;EAS_AF=0.2976;AMR_AF=0.4135;AFR_AF=0.2753;EUR_AF=0.3559;SAS_AF=0.226;AA=g|||;VT=SNP
6	29914034	rs2523954	G	A	100	PASS	AC=3348;AF=0.66853;AN=5008;NS=2504;DP=20387;EAS_AF=0.6835;AMR_AF=0.7651;AFR_AF=0.6861;EUR_AF=0.6282;SAS_AF=0.6022;AA=a|||;VT=SNP
6	29914064	rs36048260	C	T	100	PASS	AC=761;AF=0.151957;AN=5008;NS=2504;DP=20297;EAS_AF=0.2044;AMR_AF=0.1758;AFR_AF=0.1241;EUR_AF=0.1113;SAS_AF=0.1605;AA=c|||;VT=SNP
6	29914089	rs12153924	G	A	100	PASS	AC=1118;AF=0.223243;AN=5008;NS=2504;DP=19786;EAS_AF=0.2897;AMR_AF=0.3069;AFR_AF=0.1172;EUR_AF=0.3121;SAS_AF=0.1472;AA=g|||;VT=SNP
6	29914104	rs2523953	G	A	100	PASS	AC=1064;AF=0.21246;AN=5008;NS=2504;DP=19831;EAS_AF=0.1815;AMR_AF=0.1772;AFR_AF=0.2867;EUR_AF=0.161;SAS_AF=0.2219;AA=g|||;VT=SNP
6	29914220	rs6921314	G	A	100	PASS	AC=279;AF=0.0557109;AN=5008;NS=2504;DP=20379;EAS_AF=0.0159;AMR_AF=0.0461;AFR_AF=0.1437;EUR_AF=0.0318;SAS_AF=0.0092;AA=g|||;VT=SNP
6	29914270	rs1616549	T	C	100	PASS	AC=4636;AF=0.925719;AN=5008;NS=2504;DP=18035;EAS_AF=0.9841;AMR_AF=0.9078;AFR_AF=0.9342;EUR_AF=0.8479;SAS_AF=0.9468;AA=N|||;VT=SNP
6	29914300	rs9260226	C	T	100	PASS	AC=202;AF=0.0403355;AN=5008;NS=2504;DP=17370;EAS_AF=0.005;AMR_AF=0.0245;AFR_AF=0.0741;EUR_AF=0.0417;SAS_AF=0.0409;AA=c|||;VT=SNP
6	29914304	rs2916804	A	G	100	PASS	AC=1532;AF=0.305911;AN=5008;NS=2504;DP=16920;EAS_AF=0.2976;AMR_AF=0.4135;AFR_AF=0.2761;EUR_AF=0.3569;SAS_AF=0.226;AA=a|||;VT=SNP
6	29914315	rs2571383	C	T	100	PASS	AC=3383;AF=0.675519;AN=5008;NS=2504;DP=16538;EAS_AF=0.6845;AMR_AF=0.7695;AFR_AF=0.7012;EUR_AF=0.6312;SAS_AF=0.6104;AA=t|||;VT=SNP
6	29914377	rs376646	A	G	100	PASS	AC=3364;AF=0.671725;AN=5008;NS=2504;DP=19788;EAS_AF=0.6845;AMR_AF=0.7666;AFR_AF=0.6891;EUR_AF=0.6302;SAS_AF=0.6104;AA=N|||;VT=SNP
6	29914399	rs2975047	G	A	100	PASS	AC=1525;AF=0.304513;AN=5008;NS=2504;DP=21127;EAS_AF=0.2976;AMR_AF=0.4107;AFR_AF=0.2723;EUR_AF=0.3569;SAS_AF=0.226;AA=g|||;VT=SNP
6	29914412	rs3016022	A	G	100	PASS	AC=1525;AF=0.304513;AN=5008;NS=2504;DP=21543;EAS_AF=0.2976;AMR_AF=0.4107;AFR_AF=0.2723;EUR_AF=0.3569;SAS_AF=0.226;AA=a|||;VT=SNP
6	29914500	rs396379	G	T	100	PASS	AC=3393;AF=0.677516;AN=5008;NS=2504;DP=21024;EAS_AF=0.6865;AMR_AF=0.7738;AFR_AF=0.7042;EUR_AF=0.6312;SAS_AF=0.6115;AA=t|||;VT=SNP
6	29914507	rs398288	G	A	100	PASS	AC=339;AF=0.0676917;AN=5008;NS=2504;DP=21182;EAS_AF=0.0218;AMR_AF=0.0821;AFR_AF=0.0983;EUR_AF=0.0805;SAS_AF=0.0501;AA=g|||;VT=SNP
6	29914533	rs376253	G	A	100	PASS	AC=1117;AF=0.223043;AN=5008;NS=2504;DP=21044;EAS_AF=0.2907;AMR_AF=0.1239;AFR_AF=0.1679;EUR_AF=0.1938;SAS_AF=0.3282;AA=g|||;VT=SNP
6	29914544	rs17185910	C	T	100	PASS	AC=761;AF=0.151957;AN=5008;NS=2504;DP=19468;EAS_AF=0.2044;AMR_AF=0.1758;AFR_AF=0.1241;EUR_AF=0.1113;SAS_AF=0.1605;AA=c|||;VT=SNP
6	29914548	rs2248151	C	T	100	PASS	AC=1100;AF=0.219649;AN=5008;NS=2504;DP=18702;EAS_AF=0.1855;AMR_AF=0.1859;AFR_AF=0.3018;EUR_AF=0.164;SAS_AF=0.2249;AA=c|||;VT=SNP
6	29914553	rs17179529	C	T	100	PASS	AC=761;AF=0.151957;AN=5008;NS=2504;DP=17482;EAS_AF=0.2044;AMR_AF=0.1758;AFR_AF=0.1241;EUR_AF=0.1113;SAS_AF=0.1605;AA=c|||;VT=SNP
6	29914615	rs2248153	A	C	100	PASS	AC=1082;AF=0.216054;AN=5008;NS=2504;DP=18269;EAS_AF=0.1845;AMR_AF=0.1801;AFR_AF=0.2935;EUR_AF=0.162;SAS_AF=0.2249;AA=a|||;VT=SNP
6	29914672	rs529861370	A	G	100	PASS	AC=301;AF=0.0601038;AN=5008;NS=2504;DP=20006;EAS_AF=0.006;AMR_AF=0.0807;AFR_AF=0.1006;EUR_AF=0.0378;SAS_AF=0.0695;AA=a|||;VT=SNP
6	29914686	rs6901707	T	C	100	PASS	AC=280;AF=0.0559105;AN=5008;NS=2504;DP=19725;EAS_AF=0.0159;AMR_AF=0.0461;AFR_AF=0.1445;EUR_AF=0.0318;SAS_AF=0.0092;AA=t|||;VT=SNP
6	29914696	rs2571384	G	A	100	PASS	AC=453;AF=0.0904553;AN=5008;NS=2504;DP=19491;EAS_AF=0.0188;AMR_AF=0.0476;AFR_AF=0.0847;EUR_AF=0.1252;SAS_AF=0.1667;AA=g|||;VT=SNP
6	29914706	rs1961135	G	A	100	PASS	AC=3372;AF=0.673323;AN=5008;NS=2504;DP=19491;EAS_AF=0.6865;AMR_AF=0.7695;AFR_AF=0.6914;EUR_AF=0.6302;SAS_AF=0.6115;AA=a|||;VT=SNP
6	29914767	rs2571385	T	C	100	PASS	AC=963;AF=0.192292;AN=5008;NS=2504;DP=19484;EAS_AF=0.2817;AMR_AF=0.0879;AFR_AF=0.0855;EUR_AF=0.1849;SAS_AF=0.3262;AA=t|||;VT=SNP
6	29914776	rs6922301	G	A	100	PASS	AC=280;AF=0.0559105;AN=5008;NS=2504;DP=19452;EAS_AF=0.0159;AMR_AF=0.0461;AFR_AF=0.1445;EUR_AF=0.0318;SAS_AF=0.0092;AA=g|||;VT=SNP
6	29914779	rs6901895	T	A	100	PASS	AC=280;AF=0.0559105;AN=5008;NS=2504;DP=19540;EAS_AF=0.0159;AMR_AF=0.0461;AFR_AF=0.1445;EUR_AF=0.0318;SAS_AF=0.0092;AA=t|||;VT=SNP
6	29914828	rs2735099	G	T	100	PASS	AC=1465;AF=0.292532;AN=5008;NS=2504;DP=21762;EAS_AF=0.2808;AMR_AF=0.3876;AFR_AF=0.2723;EUR_AF=0.337;SAS_AF=0.2188;AA=g|||;VT=SNP
6	29914833	rs2248158	G	T	100	PASS	AC=1054;AF=0.210463;AN=5008;NS=2504;DP=21961;EAS_AF=0.1815;AMR_AF=0.1729;AFR_AF=0.2829;EUR_AF=0.16;SAS_AF=0.2209;AA=t|||;VT=SNP
6	29914866	rs9260231	G	T	100	PASS	AC=725;AF=0.144768;AN=5008;NS=2504;DP=22682;EAS_AF=0.1587;AMR_AF=0.0951;AFR_AF=0.1876;EUR_AF=0.0805;SAS_AF=0.1738;AA=g|||;VT=SNP
6	29914909	rs9260232	A	G	100	PASS	AC=738;AF=0.147364;AN=5008;NS=2504;DP=21875;EAS_AF=0.1617;AMR_AF=0.0965;AFR_AF=0.1929;EUR_AF=0.0815;SAS_AF=0.1748;AA=a|||;VT=SNP
6	29914950	rs2524037	T	C	100	PASS	AC=3391;AF=0.677117;AN=5008;NS=2504;DP=21911;EAS_AF=0.6865;AMR_AF=0.7738;AFR_AF=0.7035;EUR_AF=0.6302;SAS_AF=0.6115;AA=N|||;VT=SNP
6	29915028	rs9260233	T	C	100	PASS	AC=737;AF=0.147165;AN=5008;NS=2504;DP=20984;EAS_AF=0.1617;AMR_AF=0.0965;AFR_AF=0.1929;EUR_AF=0.0805;SAS_AF=0.1748;AA=t|||;VT=SNP
6	29915052	rs111984787	C	T	100	PASS	AC=284;AF=0.0567093;AN=5008;NS=2504;DP=20677;EAS_AF=0.0159;AMR_AF=0.0461;AFR_AF=0.1467;EUR_AF=0.0328;SAS_AF=0.0092;AA=c|||;VT=SNP
6	29915061	rs2248162	T	C	100	PASS	AC=3895;AF=0.777756;AN=5008;NS=2504;DP=20784;EAS_AF=0.9494;AMR_AF=0.8127;AFR_AF=0.7012;EUR_AF=0.6889;SAS_AF=0.771;AA=N|||;VT=SNP
6	29915102	rs2517724	G	A	100	PASS	AC=963;AF=0.192292;AN=5008;NS=2504;DP=20301;EAS_AF=0.2817;AMR_AF=0.0879;AFR_AF=0.0847;EUR_AF=0.1859;SAS_AF=0.3262;AA=g|||;VT=SNP
6	29915117	rs56171155	C	G	100	PASS	AC=510;AF=0.101837;AN=5008;NS=2504;DP=20074;EAS_AF=0.2629;AMR_AF=0.0403;AFR_AF=0.0008;EUR_AF=0.0596;SAS_AF=0.1595;AA=c|||;VT=SNP
6	29915122	rs2571386	T	C	100	PASS	AC=4633;AF=0.92512;AN=5008;NS=2504;DP=19985;EAS_AF=0.9841;AMR_AF=0.9063;AFR_AF=0.9327;EUR_AF=0.8479;SAS_AF=0.9468;AA=N|||;VT=SNP
6	29915149	rs2975046	A	G	100	PASS	AC=1110;AF=0.221645;AN=5008;NS=2504;DP=20192;EAS_AF=0.2272;AMR_AF=0.2594;AFR_AF=0.2284;EUR_AF=0.1918;SAS_AF=0.2106;AA=N|||;VT=SNP
6	29915170	rs7763052	G	A	100	PASS	AC=1500;AF=0.299521;AN=5008;NS=2504;DP=20691;EAS_AF=0.3641;AMR_AF=0.2723;AFR_AF=0.3192;EUR_AF=0.1928;SAS_AF=0.3354;AA=a|||;VT=SNP
6	29915188	rs7763173	G	T	100	PASS	AC=1504;AF=0.300319;AN=5008;NS=2504;DP=21060;EAS_AF=0.3661;AMR_AF=0.2738;AFR_AF=0.3215;EUR_AF=0.1938;SAS_AF=0.3323;AA=t|||;VT=SNP
6	29915192	rs9260237	G	A	100	PASS	AC=341;AF=0.0680911;AN=5008;NS=2504;DP=21368;EAS_AF=0.0218;AMR_AF=0.0821;AFR_AF=0.0998;EUR_AF=0.0805;SAS_AF=0.0501;AA=g|||;VT=SNP
6	29915261	rs9260238	G	C	100	PASS	AC=340;AF=0.0678914;AN=5008;NS=2504;DP=21901;EAS_AF=0.0208;AMR_AF=0.0821;AFR_AF=0.0998;EUR_AF=0.0805;SAS_AF=0.0501;AA=g|||;VT=SNP
6	29915268	rs2517723	C	T	100	PASS	AC=3391;AF=0.677117;AN=5008;NS=2504;DP=21874;EAS_AF=0.6865;AMR_AF=0.7723;AFR_AF=0.7042;EUR_AF=0.6292;SAS_AF=0.6125;AA=t|||;VT=SNP
6	29915301	rs2735097	C	A	100	PASS	AC=1540;AF=0.307508;AN=5008;NS=2504;DP=22032;EAS_AF=0.2976;AMR_AF=0.4164;AFR_AF=0.2806;EUR_AF=0.3569;SAS_AF=0.226;AA=c|||;VT=SNP
6	29915307	rs9260239	C	T	100	PASS	AC=341;AF=0.0680911;AN=5008;NS=2504;DP=22167;EAS_AF=0.0218;AMR_AF=0.0807;AFR_AF=0.1006;EUR_AF=0.0805;SAS_AF=0.0501;AA=c|||;VT=SNP
6	29915308	rs9260240	A	G	100	PASS	AC=341;AF=0.0680911;AN=5008;NS=2504;DP=22234;EAS_AF=0.0218;AMR_AF=0.0807;AFR_AF=0.1006;EUR_AF=0.0805;SAS_AF=0.0501;AA=a|||;VT=SNP
6	29915330	rs2517722	T	C	100	PASS	AC=3400;AF=0.678914;AN=5008;NS=2504;DP=22136;EAS_AF=0.6865;AMR_AF=0.7723;AFR_AF=0.7103;EUR_AF=0.6302;SAS_AF=0.6125;AA=N|||;VT=SNP
6	29915351	rs72845119	G	T	100	PASS	AC=765;AF=0.152756;AN=5008;NS=2504;DP=21691;EAS_AF=0.2044;AMR_AF=0.1772;AFR_AF=0.1263;EUR_AF=0.1113;SAS_AF=0.1605;AA=g|||;VT=SNP
6	29915401	rs2571387	T	C	100	PASS	AC=4633;AF=0.92512;AN=5008;NS=2504;DP=22080;EAS_AF=0.9841;AMR_AF=0.9063;AFR_AF=0.9327;EUR_AF=0.8479;SAS_AF=0.9468;AA=N|||;VT=SNP
6	29915408	rs2517721	G	T	100	PASS	AC=1539;AF=0.307308;AN=5008;NS=2504;DP=21843;EAS_AF=0.2976;AMR_AF=0.4164;AFR_AF=0.2806;EUR_AF=0.3559;SAS_AF=0.226;AA=g|||;VT=SNP
6	29915423	rs9260246	G	C	100	PASS	AC=342;AF=0.0682907;AN=5008;NS=2504;DP=22127;EAS_AF=0.0228;AMR_AF=0.0821;AFR_AF=0.0998;EUR_AF=0.0805;SAS_AF=0.0501;AA=g|||;VT=SNP
6	29915438	rs72845121	C	T	100	PASS	AC=804;AF=0.160543;AN=5008;NS=2504;DP=22173;EAS_AF=0.2103;AMR_AF=0.1859;AFR_AF=0.1392;EUR_AF=0.1143;SAS_AF=0.1677;AA=c|||;VT=SNP
6	29915469	rs7745413	T	C	100	PASS	AC=1503;AF=0.30012;AN=5008;NS=2504;DP=21855;EAS_AF=0.3661;AMR_AF=0.2738;AFR_AF=0.3185;EUR_AF=0.1928;SAS_AF=0.3364;AA=t|||;VT=SNP
6	29915493	rs9260248	T	A	100	PASS	AC=340;AF=0.0678914;AN=5008;NS=2504;DP=20993;EAS_AF=0.0228;AMR_AF=0.0821;AFR_AF=0.0983;EUR_AF=0.0805;SAS_AF=0.0501;AA=t|||;VT=SNP
6	29915538	rs9260249	G	A	100	PASS	AC=337;AF=0.0672923;AN=5008;NS=2504;DP=21850;EAS_AF=0.0198;AMR_AF=0.0821;AFR_AF=0.0991;EUR_AF=0.0805;SAS_AF=0.0491;AA=g|||;VT=SNP
6	29915587	rs9260252	A	T	100	PASS	AC=337;AF=0.0672923;AN=5008;NS=2504;DP=23413;EAS_AF=0.0198;AMR_AF=0.0821;AFR_AF=0.0991;EUR_AF=0.0805;SAS_AF=0.0491;AA=t|||;VT=SNP
6	29915631	rs9260253	G	A	100	PASS	AC=337;AF=0.0672923;AN=5008;NS=2504;DP=22373;EAS_AF=0.0198;AMR_AF=0.0821;AFR_AF=0.0991;EUR_AF=0.0805;SAS_AF=0.0491;AA=g|||;VT=SNP
6	29915674	rs9260254	T	C	100	PASS	AC=337;AF=0.0672923;AN=5008;NS=2504;DP=21274;EAS_AF=0.0198;AMR_AF=0.0821;AFR_AF=0.0991;EUR_AF=0.0805;SAS_AF=0.0491;AA=t|||;VT=SNP
6	29915694	rs34591574	A	C	100	PASS	AC=1055;AF=0.210663;AN=5008;NS=2504;DP=20718;EAS_AF=0.2619;AMR_AF=0.2392;AFR_AF=0.2224;EUR_AF=0.1312;SAS_AF=0.2035;AA=a|||;VT=SNP
6	29915751	rs2735096	G	A	100	PASS	AC=2597;AF=0.51857;AN=5008;NS=2504;DP=20484;EAS_AF=0.5327;AMR_AF=0.6556;AFR_AF=0.4766;EUR_AF=0.5447;SAS_AF=0.4366;AA=g|||;VT=SNP
6	29915766	rs386572937	C	A	100	PASS	AC=1408;AF=0.28115;AN=5008;NS=2504;DP=20086;EAS_AF=0.2937;AMR_AF=0.3761;AFR_AF=0.2194;EUR_AF=0.3479;SAS_AF=0.2157;AA=c|||;VT=SNP
6	29915791	rs34095738	T	C	100	PASS	AC=766;AF=0.152955;AN=5008;NS=2504;DP=20389;EAS_AF=0.2044;AMR_AF=0.1772;AFR_AF=0.1271;EUR_AF=0.1113;SAS_AF=0.1605;AA=t|||;VT=SNP
6	29915795	rs9260259	C	G	100	PASS	AC=335;AF=0.066893;AN=5008;NS=2504;DP=20337;EAS_AF=0.0198;AMR_AF=0.0821;AFR_AF=0.0991;EUR_AF=0.0785;SAS_AF=0.0491;AA=c|||;VT=SNP
6	29915805	rs62390517	T	C	100	PASS	AC=219;AF=0.04373;AN=5008;NS=2504;DP=20440;EAS_AF=0.0079;AMR_AF=0.0403;AFR_AF=0.0008;EUR_AF=0.0586;SAS_AF=0.1258;AA=t|||;VT=SNP
6	29915839	rs34016903	C	T	100	PASS	AC=772;AF=0.154153;AN=5008;NS=2504;DP=20252;EAS_AF=0.2044;AMR_AF=0.1787;AFR_AF=0.1301;EUR_AF=0.1113;SAS_AF=0.1616;AA=c|||;VT=SNP
6	29915870	rs9260262	C	G	100	PASS	AC=338;AF=0.067492;AN=5008;NS=2504;DP=20185;EAS_AF=0.0198;AMR_AF=0.0821;AFR_AF=0.0998;EUR_AF=0.0805;SAS_AF=0.0491;AA=c|||;VT=SNP
6	29915887	rs2517720	A	C	100	PASS	AC=3197;AF=0.638379;AN=5008;NS=2504;DP=18813;EAS_AF=0.6845;AMR_AF=0.7003;AFR_AF=0.6384;EUR_AF=0.6123;SAS_AF=0.5736;AA=N|||;VT=SNP
6	29915993	rs1632883	C	A	100	PASS	AC=4187;AF=0.836062;AN=5008;NS=2504;DP=15098;EAS_AF=0.869;AMR_AF=0.8343;AFR_AF=0.8041;EUR_AF=0.825;SAS_AF=0.8579;AA=a|||;VT=SNP
6	29916174	rs9260289	G	A	100	PASS	AC=341;AF=0.0680911;AN=5008;NS=2504;DP=19495;EAS_AF=0.0218;AMR_AF=0.0821;AFR_AF=0.0998;EUR_AF=0.0805;SAS_AF=0.0501;AA=g|||;VT=SNP
6	29916203	rs1655899	G	C	100	PASS	AC=454;AF=0.090655;AN=5008;NS=2504;DP=19118;EAS_AF=0.0188;AMR_AF=0.0476;AFR_AF=0.0847;EUR_AF=0.1262;SAS_AF=0.1667;AA=g|||;VT=SNP
6	29916231	rs9260291	G	C	100	PASS	AC=750;AF=0.14976;AN=5008;NS=2504;DP=18766;EAS_AF=0.1617;AMR_AF=0.1052;AFR_AF=0.1974;EUR_AF=0.0815;SAS_AF=0.1748;AA=g|||;VT=SNP
6	29916253	rs2517719	G	C	100	PASS	AC=1520;AF=0.303514;AN=5008;NS=2504;DP=19229;EAS_AF=0.2986;AMR_AF=0.4035;AFR_AF=0.2723;EUR_AF=0.3559;SAS_AF=0.226;AA=g|||;VT=SNP
6	29916287	rs72845126	G	T	100	PASS	AC=797;AF=0.159145;AN=5008;NS=2504;DP=20232;EAS_AF=0.2054;AMR_AF=0.1844;AFR_AF=0.1271;EUR_AF=0.1233;SAS_AF=0.1738;AA=g|||;VT=SNP
6	29916351	rs62390518	C	T	100	PASS	AC=657;AF=0.13119;AN=5008;NS=2504;DP=21398;EAS_AF=0.2788;AMR_AF=0.0692;AFR_AF=0.056;EUR_AF=0.0706;SAS_AF=0.1871;AA=c|||;VT=SNP
6	29916368	rs1632882	G	T	100	PASS	AC=966;AF=0.192891;AN=5008;NS=2504;DP=21962;EAS_AF=0.2817;AMR_AF=0.0879;AFR_AF=0.087;EUR_AF=0.1859;SAS_AF=0.3262;AA=g|||;VT=SNP
6	29916391	rs2517718	A	C	100	PASS	AC=2279;AF=0.455072;AN=5008;NS=2504;DP=22575;EAS_AF=0.503;AMR_AF=0.5749;AFR_AF=0.3964;EUR_AF=0.4672;SAS_AF=0.3875;AA=a|||;VT=SNP
6	29916480	rs73725550	A	C	100	PASS	AC=852;AF=0.170128;AN=5008;NS=2504;DP=19506;EAS_AF=0.244;AMR_AF=0.196;AFR_AF=0.1415;EUR_AF=0.1143;SAS_AF=0.1718;AA=a|||;VT=SNP
6	29916490	rs62390553	A	G	100	PASS	AC=510;AF=0.101837;AN=5008;NS=2504;DP=20206;EAS_AF=0.2629;AMR_AF=0.0403;AFR_AF=0.0008;EUR_AF=0.0596;SAS_AF=0.1595;AA=a|||;VT=SNP
6	29916505	rs417162	C	T	100	PASS	AC=3384;AF=0.675719;AN=5008;NS=2504;DP=20964;EAS_AF=0.6865;AMR_AF=0.7738;AFR_AF=0.6997;EUR_AF=0.6292;SAS_AF=0.6104;AA=t|||;VT=SNP
6	29916618	rs1655900	G	A	100	PASS	AC=456;AF=0.0910543;AN=5008;NS=2504;DP=20463;EAS_AF=0.0188;AMR_AF=0.0476;AFR_AF=0.0847;EUR_AF=0.1282;SAS_AF=0.1667;AA=g|||;VT=SNP
6	29916639	rs72845132	C	A	100	PASS	AC=767;AF=0.153155;AN=5008;NS=2504;DP=20407;EAS_AF=0.2044;AMR_AF=0.1787;AFR_AF=0.1271;EUR_AF=0.1113;SAS_AF=0.1605;AA=c|||;VT=SNP
6	29916643	rs56760833	T	C	100	PASS	AC=143;AF=0.0285543;AN=5008;NS=2504;DP=20477;EAS_AF=0.0149;AMR_AF=0.013;AFR_AF=0.0749;EUR_AF=0.0119;SAS_AF=0.0082;AA=t|||;VT=SNP
6	29916654	rs72845133	C	T	100	PASS	AC=768;AF=0.153355;AN=5008;NS=2504;DP=20217;EAS_AF=0.2044;AMR_AF=0.1801;AFR_AF=0.1271;EUR_AF=0.1113;SAS_AF=0.1605;AA=c|||;VT=SNP
6	29916679	rs13215316	G	A	100	PASS	AC=1522;AF=0.303914;AN=5008;NS=2504;DP=19557;EAS_AF=0.2986;AMR_AF=0.4078;AFR_AF=0.2723;EUR_AF=0.3559;SAS_AF=0.2249;AA=g|||;VT=SNP
6	29916686	rs13214982	A	G	100	PASS	AC=1524;AF=0.304313;AN=5008;NS=2504;DP=18967;EAS_AF=0.2986;AMR_AF=0.4078;AFR_AF=0.2731;EUR_AF=0.3559;SAS_AF=0.226;AA=a|||;VT=SNP
6	29916804	rs1655901	T	C	100	PASS	AC=2096;AF=0.41853;AN=5008;NS=2504;DP=21243;EAS_AF=0.5734;AMR_AF=0.3963;AFR_AF=0.205;EUR_AF=0.503;SAS_AF=0.4765;AA=t|||;VT=SNP
6	29916855	rs1655902	G	A	100	PASS	AC=4340;AF=0.866613;AN=5008;NS=2504;DP=21572;EAS_AF=0.9653;AMR_AF=0.8602;AFR_AF=0.7829;EUR_AF=0.8141;SAS_AF=0.9366;AA=a|||;VT=SNP
6	29916885	rs9260313	T	C	100	PASS	AC=2234;AF=0.446086;AN=5008;NS=2504;DP=21718;EAS_AF=0.3958;AMR_AF=0.4582;AFR_AF=0.5741;EUR_AF=0.3101;SAS_AF=0.456;AA=N|||;VT=SNP
6	29916904	rs114304833	T	C	100	PASS	AC=473;AF=0.0944489;AN=5008;NS=2504;DP=21292;EAS_AF=0.121;AMR_AF=0.0778;AFR_AF=0.1067;EUR_AF=0.0368;SAS_AF=0.1217;AA=t|||;VT=SNP
6	29916922	rs72845135	G	T	100	PASS	AC=777;AF=0.155152;AN=5008;NS=2504;DP=21303;EAS_AF=0.2044;AMR_AF=0.183;AFR_AF=0.1286;EUR_AF=0.1153;SAS_AF=0.1616;AA=g|||;VT=SNP
6	29916971	rs72845136	C	T	100	PASS	AC=777;AF=0.155152;AN=5008;NS=2504;DP=20138;EAS_AF=0.2044;AMR_AF=0.1816;AFR_AF=0.1286;EUR_AF=0.1163;SAS_AF=0.1616;AA=c|||;VT=SNP
6	29917005	rs1655903	C	T	100	PASS	AC=4634;AF=0.925319;AN=5008;NS=2504;DP=18709;EAS_AF=0.9841;AMR_AF=0.9063;AFR_AF=0.9334;EUR_AF=0.8479;SAS_AF=0.9468;AA=t|||;VT=SNP
6	29917146	rs1655904	T	C	100	PASS	AC=4628;AF=0.924121;AN=5008;NS=2504;DP=17564;EAS_AF=0.9831;AMR_AF=0.9063;AFR_AF=0.9319;EUR_AF=0.8459;SAS_AF=0.9458;AA=N|||;VT=SNP
6	29917160	rs73725558	G	C	100	PASS	AC=146;AF=0.0291534;AN=5008;NS=2504;DP=17868;EAS_AF=0.0149;AMR_AF=0.013;AFR_AF=0.0772;EUR_AF=0.0119;SAS_AF=0.0082;AA=g|||;VT=SNP
6	29917168	rs2517717	C	T	100	PASS	AC=1905;AF=0.380391;AN=5008;NS=2504;DP=17890;EAS_AF=0.3413;AMR_AF=0.4654;AFR_AF=0.4024;EUR_AF=0.4195;SAS_AF=0.2904;AA=c|||;VT=SNP
6	29917258	rs9260340	C	T	100	PASS	AC=350;AF=0.0698882;AN=5008;NS=2504;DP=16058;EAS_AF=0.0317;AMR_AF=0.062;AFR_AF=0.1324;EUR_AF=0.0666;SAS_AF=0.0337;AA=c|||;VT=SNP
6	29917260	rs2517716	C	T	100	PASS	AC=3339;AF=0.666733;AN=5008;NS=2504;DP=16173;EAS_AF=0.6845;AMR_AF=0.7637;AFR_AF=0.6876;EUR_AF=0.6173;SAS_AF=0.6022;AA=t|||;VT=SNP
6	29917439	rs2517715	T	C	100	PASS	AC=1529;AF=0.305312;AN=5008;NS=2504;DP=17212;EAS_AF=0.2986;AMR_AF=0.4078;AFR_AF=0.2738;EUR_AF=0.3559;SAS_AF=0.2301;AA=t|||;VT=SNP
6	29917446	rs2523952	T	G	100	PASS	AC=328;AF=0.0654952;AN=5008;NS=2504;DP=17463;EAS_AF=0.0218;AMR_AF=0.0807;AFR_AF=0.0968;EUR_AF=0.0785;SAS_AF=0.044;AA=t|||;VT=SNP
6	29917455	rs9260362	C	A	100	PASS	AC=1502;AF=0.29992;AN=5008;NS=2504;DP=17552;EAS_AF=0.3651;AMR_AF=0.2824;AFR_AF=0.3124;EUR_AF=0.1948;SAS_AF=0.3364;AA=c|||;VT=SNP
6	29917470	rs2523951	T	G	100	PASS	AC=331;AF=0.0660942;AN=5008;NS=2504;DP=17883;EAS_AF=0.0218;AMR_AF=0.0807;AFR_AF=0.0976;EUR_AF=0.0785;SAS_AF=0.046;AA=t|||;VT=SNP
6	29917496	rs2975045	G	A	100	PASS	AC=1530;AF=0.305511;AN=5008;NS=2504;DP=17482;EAS_AF=0.2996;AMR_AF=0.4063;AFR_AF=0.2753;EUR_AF=0.3559;SAS_AF=0.229;AA=g|||;VT=SNP
6	29917503	rs2916805	G	C	100	PASS	AC=1529;AF=0.305312;AN=5008;NS=2504;DP=17390;EAS_AF=0.2996;AMR_AF=0.4063;AFR_AF=0.2753;EUR_AF=0.3559;SAS_AF=0.228;AA=g|||;VT=SNP
6	29917505	rs56232426	C	A	100	PASS	AC=510;AF=0.101837;AN=5008;NS=2504;DP=17269;EAS_AF=0.2629;AMR_AF=0.0403;AFR_AF=0.0008;EUR_AF=0.0596;SAS_AF=0.1595;AA=c|||;VT=SNP
6	29917535	rs114832186	C	A	100	PASS	AC=342;AF=0.0682907;AN=5008;NS=2504;DP=17038;EAS_AF=0.0228;AMR_AF=0.0821;AFR_AF=0.0998;EUR_AF=0.0805;SAS_AF=0.0501;AA=c|||;VT=SNP
6	29917591	rs2523949	T	G	100	PASS	AC=340;AF=0.0678914;AN=5008;NS=2504;DP=18105;EAS_AF=0.0228;AMR_AF=0.0821;AFR_AF=0.0991;EUR_AF=0.0795;SAS_AF=0.0501;AA=t|||;VT=SNP
6	29917610	rs1632880	C	G	100	PASS	AC=4351;AF=0.86881;AN=5008;NS=2504;DP=18338;EAS_AF=0.9683;AMR_AF=0.8617;AFR_AF=0.7859;EUR_AF=0.8161;SAS_AF=0.9376;AA=g|||;VT=SNP
6	29917673	rs2975044	G	A	100	PASS	AC=2090;AF=0.417332;AN=5008;NS=2504;DP=18321;EAS_AF=0.3601;AMR_AF=0.5216;AFR_AF=0.4191;EUR_AF=0.4841;SAS_AF=0.3313;AA=g|||;VT=SNP
6	29917701	rs9260366	G	A	100	PASS	AC=284;AF=0.0567093;AN=5008;NS=2504;DP=19644;EAS_AF=0.0397;AMR_AF=0.0346;AFR_AF=0.09;EUR_AF=0.0477;SAS_AF=0.0542;AA=g|||;VT=SNP
6	29917703	rs1632879	G	A	100	PASS	AC=4353;AF=0.869209;AN=5008;NS=2504;DP=19811;EAS_AF=0.9683;AMR_AF=0.8617;AFR_AF=0.7882;EUR_AF=0.8161;SAS_AF=0.9366;AA=a|||;VT=SNP
6	29917783	rs9260367	T	A	100	PASS	AC=341;AF=0.0680911;AN=5008;NS=2504;DP=22732;EAS_AF=0.0228;AMR_AF=0.0807;AFR_AF=0.0998;EUR_AF=0.0805;SAS_AF=0.0501;AA=t|||;VT=SNP
6	29917800	rs2735093	C	A	100	PASS	AC=1527;AF=0.304912;AN=5008;NS=2504;DP=22877;EAS_AF=0.2986;AMR_AF=0.4092;AFR_AF=0.2746;EUR_AF=0.3559;SAS_AF=0.226;AA=c|||;VT=SNP
6	29917810	rs9260369	T	C	100	PASS	AC=341;AF=0.0680911;AN=5008;NS=2504;DP=23050;EAS_AF=0.0228;AMR_AF=0.0807;AFR_AF=0.0998;EUR_AF=0.0805;SAS_AF=0.0501;AA=t|||;VT=SNP
6	29917881	rs2517714	C	T	100	PASS	AC=1865;AF=0.372404;AN=5008;NS=2504;DP=21324;EAS_AF=0.3214;AMR_AF=0.4899;AFR_AF=0.3722;EUR_AF=0.4364;SAS_AF=0.2761;AA=t|||;VT=SNP
6	29917899	rs9260370	T	C	100	PASS	AC=734;AF=0.146565;AN=5008;NS=2504;DP=20604;EAS_AF=0.1607;AMR_AF=0.1052;AFR_AF=0.1861;EUR_AF=0.0815;SAS_AF=0.1748;AA=t|||;VT=SNP
6	29917913	rs9260371	A	T	100	PASS	AC=338;AF=0.067492;AN=5008;NS=2504;DP=20155;EAS_AF=0.0218;AMR_AF=0.0793;AFR_AF=0.0991;EUR_AF=0.0805;SAS_AF=0.0501;AA=a|||;VT=SNP
6	29917940	rs577382908	G	A	100	PASS	AC=144;AF=0.028754;AN=5008;NS=2504;DP=19850;EAS_AF=0.0149;AMR_AF=0.013;AFR_AF=0.0756;EUR_AF=0.0119;SAS_AF=0.0082;AA=g|||;VT=SNP
6	29917974	rs9260374	C	G	100	PASS	AC=342;AF=0.0682907;AN=5008;NS=2504;DP=20021;EAS_AF=0.0228;AMR_AF=0.0821;AFR_AF=0.0998;EUR_AF=0.0805;SAS_AF=0.0501;AA=c|||;VT=SNP
6	29917991	rs9260375	C	T	100	PASS	AC=361;AF=0.0720847;AN=5008;NS=2504;DP=20606;EAS_AF=0.0228;AMR_AF=0.085;AFR_AF=0.112;EUR_AF=0.0815;SAS_AF=0.0501;AA=c|||;VT=SNP
6	29918019	rs9260376	G	A	100	PASS	AC=361;AF=0.0720847;AN=5008;NS=2504;DP=21085;EAS_AF=0.0228;AMR_AF=0.085;AFR_AF=0.112;EUR_AF=0.0815;SAS_AF=0.0501;AA=g|||;VT=SNP
6	29918022	rs1655905	C	T	100	PASS	AC=457;AF=0.091254;AN=5008;NS=2504;DP=21219;EAS_AF=0.0188;AMR_AF=0.0476;AFR_AF=0.087;EUR_AF=0.1262;SAS_AF=0.1667;AA=c|||;VT=SNP
6	29918059	rs1632878	C	T	100	PASS	AC=455;AF=0.0908546;AN=5008;NS=2504;DP=21218;EAS_AF=0.0188;AMR_AF=0.0476;AFR_AF=0.0855;EUR_AF=0.1262;SAS_AF=0.1667;AA=c|||;VT=SNP
6	29918073	rs9260377	G	A	100	PASS	AC=1498;AF=0.299121;AN=5008;NS=2504;DP=20824;EAS_AF=0.3651;AMR_AF=0.2824;AFR_AF=0.3116;EUR_AF=0.1928;SAS_AF=0.3354;AA=g|||;VT=SNP
6	29918097	rs116157950	G	T	100	PASS	AC=303;AF=0.0605032;AN=5008;NS=2504;DP=20104;EAS_AF=0.006;AMR_AF=0.0821;AFR_AF=0.1029;EUR_AF=0.0378;SAS_AF=0.0675;AA=g|||;VT=SNP
6	29918099	rs2517713	G	T	100	PASS	AC=3384;AF=0.675719;AN=5008;NS=2504;DP=20018;EAS_AF=0.6865;AMR_AF=0.7738;AFR_AF=0.6982;EUR_AF=0.6302;SAS_AF=0.6115;AA=t|||;VT=SNP
6	29918102	rs9260378	T	C	100	PASS	AC=341;AF=0.0680911;AN=5008;NS=2504;DP=20100;EAS_AF=0.0228;AMR_AF=0.0807;AFR_AF=0.0998;EUR_AF=0.0805;SAS_AF=0.0501;AA=t|||;VT=SNP
6	29918124	rs9260379	C	T	100	PASS	AC=341;AF=0.0680911;AN=5008;NS=2504;DP=19813;EAS_AF=0.0228;AMR_AF=0.0807;AFR_AF=0.0998;EUR_AF=0.0805;SAS_AF=0.0501;AA=c|||;VT=SNP
6	29918140	rs114313275	G	A	100	PASS	AC=97;AF=0.019369;AN=5008;NS=2504;DP=20160;EAS_AF=0;AMR_AF=0.0504;AFR_AF=0.0197;EUR_AF=0.0358;SAS_AF=0;AA=g|||;VT=SNP
6	29918141	rs9260380	T	C	100	PASS	AC=341;AF=0.0680911;AN=5008;NS=2504;DP=20188;EAS_AF=0.0228;AMR_AF=0.0807;AFR_AF=0.0998;EUR_AF=0.0805;SAS_AF=0.0501;AA=t|||;VT=SNP
6	29918173	rs2517712	T	C	100	PASS	AC=1527;AF=0.304912;AN=5008;NS=2504;DP=20353;EAS_AF=0.2986;AMR_AF=0.4092;AFR_AF=0.2746;EUR_AF=0.3559;SAS_AF=0.226;AA=t|||;VT=SNP
6	29918186	rs9260381	C	A	100	PASS	AC=1498;AF=0.299121;AN=5008;NS=2504;DP=20175;EAS_AF=0.3651;AMR_AF=0.2824;AFR_AF=0.3116;EUR_AF=0.1928;SAS_AF=0.3354;AA=c|||;VT=SNP
6	29918198	rs9260382	G	T	100	PASS	AC=341;AF=0.0680911;AN=5008;NS=2504;DP=20466;EAS_AF=0.0228;AMR_AF=0.0807;AFR_AF=0.0998;EUR_AF=0.0805;SAS_AF=0.0501;AA=g|||;VT=SNP
6	29918219	rs9260383	C	T	100	PASS	AC=341;AF=0.0680911;AN=5008;NS=2504;DP=20340;EAS_AF=0.0228;AMR_AF=0.0807;AFR_AF=0.0998;EUR_AF=0.0805;SAS_AF=0.0501;AA=c|||;VT=SNP
6	29918236	rs9260384	G	A	100	PASS	AC=341;AF=0.0680911;AN=5008;NS=2504;DP=20241;EAS_AF=0.0228;AMR_AF=0.0807;AFR_AF=0.0998;EUR_AF=0.0805;SAS_AF=0.0501;AA=g|||;VT=SNP
6	29918254	rs1655906	A	T	100	PASS	AC=4496;AF=0.897764;AN=5008;NS=2504;DP=19718;EAS_AF=0.9831;AMR_AF=0.8746;AFR_AF=0.8616;EUR_AF=0.828;SAS_AF=0.9468;AA=t|||;VT=SNP
6	29918296	rs2517710	C	T	100	PASS	AC=3356;AF=0.670128;AN=5008;NS=2504;DP=19210;EAS_AF=0.6865;AMR_AF=0.7695;AFR_AF=0.6838;EUR_AF=0.6262;SAS_AF=0.6094;AA=t|||;VT=SNP
6	29918357	rs9260392	T	C	100	PASS	AC=1494;AF=0.298323;AN=5008;NS=2504;DP=19276;EAS_AF=0.3641;AMR_AF=0.2795;AFR_AF=0.3109;EUR_AF=0.1928;SAS_AF=0.3354;AA=t|||;VT=SNP
6	29918401	rs9260393	T	G	100	PASS	AC=1497;AF=0.298922;AN=5008;NS=2504;DP=18732;EAS_AF=0.3651;AMR_AF=0.281;AFR_AF=0.3116;EUR_AF=0.1928;SAS_AF=0.3354;AA=t|||;VT=SNP
6	29918402	rs3115638	G	A	100	PASS	AC=344;AF=0.0686901;AN=5008;NS=2504;DP=18684;EAS_AF=0.0228;AMR_AF=0.0836;AFR_AF=0.0998;EUR_AF=0.0805;SAS_AF=0.0511;AA=g|||;VT=SNP
6	29918436	rs2508037	T	C	100	PASS	AC=3363;AF=0.671526;AN=5008;NS=2504;DP=18636;EAS_AF=0.6865;AMR_AF=0.7651;AFR_AF=0.6884;EUR_AF=0.6292;SAS_AF=0.6104;AA=N|||;VT=SNP
6	29918453	rs3115637	A	G	100	PASS	AC=342;AF=0.0682907;AN=5008;NS=2504;DP=18554;EAS_AF=0.0228;AMR_AF=0.0821;AFR_AF=0.0998;EUR_AF=0.0805;SAS_AF=0.0501;AA=a|||;VT=SNP
6	29918454	rs112973287	T	C	100	PASS	AC=405;AF=0.0808706;AN=5008;NS=2504;DP=18504;EAS_AF=0.0079;AMR_AF=0.1023;AFR_AF=0.1558;EUR_AF=0.0447;SAS_AF=0.0767;AA=t|||;VT=SNP
6	29918538	rs3094674	C	G	100	PASS	AC=341;AF=0.0680911;AN=5008;NS=2504;DP=18784;EAS_AF=0.0228;AMR_AF=0.0821;AFR_AF=0.0991;EUR_AF=0.0805;SAS_AF=0.0501;AA=c|||;VT=SNP
6	29918573	rs552553843	C	T	100	PASS	AC=199;AF=0.0397364;AN=5008;NS=2504;DP=19551;EAS_AF=0.005;AMR_AF=0.0245;AFR_AF=0.0741;EUR_AF=0.0398;SAS_AF=0.0399;AA=c|||;VT=SNP
6	29918579	rs3094673	C	T	100	PASS	AC=340;AF=0.0678914;AN=5008;NS=2504;DP=19600;EAS_AF=0.0228;AMR_AF=0.0821;AFR_AF=0.0998;EUR_AF=0.0795;SAS_AF=0.0491;AA=c|||;VT=SNP
6	29918587	rs1655907	T	C	100	PASS	AC=4495;AF=0.897564;AN=5008;NS=2504;DP=19724;EAS_AF=0.9831;AMR_AF=0.8746;AFR_AF=0.8616;EUR_AF=0.828;SAS_AF=0.9458;AA=N|||;VT=SNP
6	29918616	rs1655908	T	G	100	PASS	AC=4637;AF=0.925919;AN=5008;NS=2504;DP=19498;EAS_AF=0.9841;AMR_AF=0.9078;AFR_AF=0.9342;EUR_AF=0.8479;SAS_AF=0.9479;AA=N|||;VT=SNP
6	29918619	rs1632876	C	T	100	PASS	AC=4637;AF=0.925919;AN=5008;NS=2504;DP=19402;EAS_AF=0.9841;AMR_AF=0.9078;AFR_AF=0.9342;EUR_AF=0.8479;SAS_AF=0.9479;AA=t|||;VT=SNP
6	29918684	rs2916806	G	T	100	PASS	AC=3368;AF=0.672524;AN=5008;NS=2504;DP=19895;EAS_AF=0.6865;AMR_AF=0.7709;AFR_AF=0.6876;EUR_AF=0.6302;SAS_AF=0.6115;AA=t|||;VT=SNP
6	29918694	rs116819668	A	C	100	PASS	AC=21;AF=0.00419329;AN=5008;NS=2504;DP=20032;EAS_AF=0;AMR_AF=0.0014;AFR_AF=0.0015;EUR_AF=0.0159;SAS_AF=0.002;AA=a|||;VT=SNP
6	29918734	rs2975043	A	G	100	PASS	AC=3366;AF=0.672125;AN=5008;NS=2504;DP=19960;EAS_AF=0.6865;AMR_AF=0.7709;AFR_AF=0.6868;EUR_AF=0.6292;SAS_AF=0.6115;AA=N|||;VT=SNP
6	29918770	rs2916807	A	G	100	PASS	AC=3367;AF=0.672324;AN=5008;NS=2504;DP=20042;EAS_AF=0.6865;AMR_AF=0.7709;AFR_AF=0.6868;EUR_AF=0.6302;SAS_AF=0.6115;AA=N|||;VT=SNP
6	29918841	rs17179683	G	A	100	PASS	AC=562;AF=0.11222;AN=5008;NS=2504;DP=17954;EAS_AF=0.2044;AMR_AF=0.1455;AFR_AF=0.0098;EUR_AF=0.0895;SAS_AF=0.1554;AA=g|||;VT=SNP
6	29918850	rs9260402	T	A	100	PASS	AC=335;AF=0.066893;AN=5008;NS=2504;DP=17862;EAS_AF=0.0228;AMR_AF=0.0793;AFR_AF=0.0991;EUR_AF=0.0775;SAS_AF=0.0491;AA=t|||;VT=SNP
6	29918861	rs9260403	T	G	100	PASS	AC=3365;AF=0.671925;AN=5008;NS=2504;DP=17879;EAS_AF=0.6865;AMR_AF=0.7709;AFR_AF=0.6868;EUR_AF=0.6292;SAS_AF=0.6104;AA=t|||;VT=SNP
6	29918884	rs529073885	C	T	100	PASS	AC=329;AF=0.0656949;AN=5008;NS=2504;DP=18097;EAS_AF=0.0218;AMR_AF=0.0793;AFR_AF=0.0953;EUR_AF=0.0775;SAS_AF=0.0491;AA=c|||;VT=SNP
6	29918887	rs9260405	T	C	100	PASS	AC=3037;AF=0.60643;AN=5008;NS=2504;DP=18345;EAS_AF=0.6657;AMR_AF=0.6916;AFR_AF=0.5908;EUR_AF=0.5517;SAS_AF=0.5624;AA=N|||;VT=SNP
6	29918917	rs9260408	C	T	100	PASS	AC=3364;AF=0.671725;AN=5008;NS=2504;DP=19264;EAS_AF=0.6875;AMR_AF=0.7709;AFR_AF=0.6853;EUR_AF=0.6292;SAS_AF=0.6104;AA=t|||;VT=SNP
6	29918933	rs552569690	C	T	100	PASS	AC=329;AF=0.0656949;AN=5008;NS=2504;DP=19783;EAS_AF=0.0218;AMR_AF=0.0793;AFR_AF=0.0953;EUR_AF=0.0775;SAS_AF=0.0491;AA=c|||;VT=SNP
6	29918934	rs9260410	A	G	100	PASS	AC=337;AF=0.0672923;AN=5008;NS=2504;DP=19638;EAS_AF=0.0228;AMR_AF=0.0807;AFR_AF=0.0983;EUR_AF=0.0785;SAS_AF=0.0501;AA=a|||;VT=SNP
6	29918976	rs9260411	A	G	100	PASS	AC=316;AF=0.063099;AN=5008;NS=2504;DP=19148;EAS_AF=0.0218;AMR_AF=0.0749;AFR_AF=0.0915;EUR_AF=0.0765;SAS_AF=0.045;AA=a|||;VT=SNP
6	29919065	rs9260422	T	A	100	PASS	AC=309;AF=0.0617013;AN=5008;NS=2504;DP=17113;EAS_AF=0.0228;AMR_AF=0.072;AFR_AF=0.0885;EUR_AF=0.0736;SAS_AF=0.046;AA=t|||;VT=SNP
6	29919097	rs9260423	C	G	100	PASS	AC=325;AF=0.0648962;AN=5008;NS=2504;DP=17246;EAS_AF=0.0228;AMR_AF=0.0764;AFR_AF=0.0953;EUR_AF=0.0765;SAS_AF=0.047;AA=c|||;VT=SNP
6	29919109	rs9260426	A	G	100	PASS	AC=3031;AF=0.605232;AN=5008;NS=2504;DP=17017;EAS_AF=0.6627;AMR_AF=0.6916;AFR_AF=0.5877;EUR_AF=0.5517;SAS_AF=0.5634;AA=a|||;VT=SNP
6	29919204	rs9260430	A	T	100	PASS	AC=325;AF=0.0648962;AN=5008;NS=2504;DP=14090;EAS_AF=0.0228;AMR_AF=0.0764;AFR_AF=0.0938;EUR_AF=0.0785;SAS_AF=0.047;AA=a|||;VT=SNP
6	29919209	rs9260431	G	A	100	PASS	AC=325;AF=0.0648962;AN=5008;NS=2504;DP=14054;EAS_AF=0.0228;AMR_AF=0.0764;AFR_AF=0.0938;EUR_AF=0.0785;SAS_AF=0.047;AA=g|||;VT=SNP
6	29919220	rs62390555	T	G	100	PASS	AC=511;AF=0.102037;AN=5008;NS=2504;DP=14059;EAS_AF=0.2629;AMR_AF=0.0403;AFR_AF=0.0008;EUR_AF=0.0596;SAS_AF=0.1605;AA=t|||;VT=SNP
6	29919257	rs9260433	T	G	100	PASS	AC=323;AF=0.0644968;AN=5008;NS=2504;DP=15369;EAS_AF=0.0228;AMR_AF=0.0778;AFR_AF=0.093;EUR_AF=0.0785;SAS_AF=0.045;AA=t|||;VT=SNP
6	29919323	rs9260435	T	C	100	PASS	AC=319;AF=0.0636981;AN=5008;NS=2504;DP=15310;EAS_AF=0.0228;AMR_AF=0.0778;AFR_AF=0.093;EUR_AF=0.0755;SAS_AF=0.044;AA=t|||;VT=SNP
6	29919433	rs2517708	C	T	100	PASS	AC=1574;AF=0.314297;AN=5008;NS=2504;DP=15563;EAS_AF=0.3016;AMR_AF=0.4179;AFR_AF=0.2874;EUR_AF=0.3718;SAS_AF=0.2311;AA=c|||;VT=SNP
6	29919468	rs79439918	G	A	100	PASS	AC=144;AF=0.028754;AN=5008;NS=2504;DP=15154;EAS_AF=0.0149;AMR_AF=0.013;AFR_AF=0.0756;EUR_AF=0.0119;SAS_AF=0.0082;AA=g|||;VT=SNP
6	29919479	rs9260446	C	T	100	PASS	AC=304;AF=0.0607029;AN=5008;NS=2504;DP=14618;EAS_AF=0.0208;AMR_AF=0.0764;AFR_AF=0.087;EUR_AF=0.0726;SAS_AF=0.0429;AA=c|||;VT=SNP
6	29919548	rs9260447	C	A	100	PASS	AC=307;AF=0.0613019;AN=5008;NS=2504;DP=15357;EAS_AF=0.0228;AMR_AF=0.0749;AFR_AF=0.0885;EUR_AF=0.0716;SAS_AF=0.044;AA=c|||;VT=SNP
6	29919659	rs2517706	T	C	100	PASS	AC=3348;AF=0.66853;AN=5008;NS=2504;DP=15903;EAS_AF=0.6845;AMR_AF=0.7695;AFR_AF=0.6831;EUR_AF=0.6243;SAS_AF=0.6063;AA=N|||;VT=SNP
6	29919779	rs7747253	C	A	100	PASS	AC=3045;AF=0.608027;AN=5008;NS=2504;DP=19273;EAS_AF=0.6647;AMR_AF=0.6916;AFR_AF=0.5938;EUR_AF=0.5567;SAS_AF=0.5624;AA=c|||;VT=SNP
6	29919809	rs73725573	T	C	100	PASS	AC=144;AF=0.028754;AN=5008;NS=2504;DP=19189;EAS_AF=0.0149;AMR_AF=0.013;AFR_AF=0.0756;EUR_AF=0.0119;SAS_AF=0.0082;AA=t|||;VT=SNP
6	29919810	rs73725574	T	C	100	PASS	AC=144;AF=0.028754;AN=5008;NS=2504;DP=19166;EAS_AF=0.0149;AMR_AF=0.013;AFR_AF=0.0756;EUR_AF=0.0119;SAS_AF=0.0082;AA=t|||;VT=SNP
6	29919819	rs72845150	C	G	100	PASS	AC=769;AF=0.153554;AN=5008;NS=2504;DP=18906;EAS_AF=0.2054;AMR_AF=0.1772;AFR_AF=0.1271;EUR_AF=0.1133;SAS_AF=0.1605;AA=c|||;VT=SNP
6	29919900	rs9260466	A	T	100	PASS	AC=318;AF=0.0634984;AN=5008;NS=2504;DP=17722;EAS_AF=0.0198;AMR_AF=0.0749;AFR_AF=0.0953;EUR_AF=0.0746;SAS_AF=0.046;AA=a|||;VT=SNP
6	29919934	rs73725580	T	C	100	PASS	AC=203;AF=0.0405351;AN=5008;NS=2504;DP=18656;EAS_AF=0;AMR_AF=0.0331;AFR_AF=0.1157;EUR_AF=0.0219;SAS_AF=0.0051;AA=t|||;VT=SNP
6	29919963	rs16896724	G	T	100	PASS	AC=1536;AF=0.306709;AN=5008;NS=2504;DP=18993;EAS_AF=0.2996;AMR_AF=0.4107;AFR_AF=0.2769;EUR_AF=0.3598;SAS_AF=0.226;AA=g|||;VT=SNP
6	29919967	rs73725581	T	A	100	PASS	AC=144;AF=0.028754;AN=5008;NS=2504;DP=18866;EAS_AF=0.0139;AMR_AF=0.013;AFR_AF=0.0756;EUR_AF=0.0129;SAS_AF=0.0082;AA=t|||;VT=SNP
6	29920042	rs9260472	C	T	100	PASS	AC=296;AF=0.0591054;AN=5008;NS=2504;DP=18962;EAS_AF=0.0218;AMR_AF=0.0706;AFR_AF=0.0885;EUR_AF=0.0656;SAS_AF=0.0429;AA=c|||;VT=SNP
6	29920191	rs13201160	A	C	100	PASS	AC=1555;AF=0.310503;AN=5008;NS=2504;DP=19831;EAS_AF=0.2986;AMR_AF=0.4193;AFR_AF=0.2799;EUR_AF=0.3698;SAS_AF=0.226;AA=a|||;VT=SNP
6	29920201	rs9260481	C	A	100	PASS	AC=277;AF=0.0553115;AN=5008;NS=2504;DP=19740;EAS_AF=0.0228;AMR_AF=0.0562;AFR_AF=0.0855;EUR_AF=0.0557;SAS_AF=0.047;AA=c|||;VT=SNP
6	29920207	rs73725585	C	A	100	PASS	AC=145;AF=0.0289537;AN=5008;NS=2504;DP=19687;EAS_AF=0.0149;AMR_AF=0.013;AFR_AF=0.0764;EUR_AF=0.0119;SAS_AF=0.0082;AA=c|||;VT=SNP
6	29920238	rs9260483	T	C	100	PASS	AC=3363;AF=0.671526;AN=5008;NS=2504;DP=19348;EAS_AF=0.6865;AMR_AF=0.7709;AFR_AF=0.6861;EUR_AF=0.6292;SAS_AF=0.6094;AA=N|||;VT=SNP
6	29920310	rs9260487	G	A	100	PASS	AC=365;AF=0.0728834;AN=5008;NS=2504;DP=18861;EAS_AF=0.0228;AMR_AF=0.0807;AFR_AF=0.1241;EUR_AF=0.0755;SAS_AF=0.047;AA=g|||;VT=SNP
6	29920383	rs9260490	C	T	100	PASS	AC=381;AF=0.0760783;AN=5008;NS=2504;DP=18835;EAS_AF=0.0218;AMR_AF=0.0836;AFR_AF=0.1324;EUR_AF=0.0765;SAS_AF=0.0501;AA=c|||;VT=SNP
6	29920389	rs9260491	C	T	100	PASS	AC=381;AF=0.0760783;AN=5008;NS=2504;DP=18727;EAS_AF=0.0218;AMR_AF=0.0836;AFR_AF=0.1324;EUR_AF=0.0765;SAS_AF=0.0501;AA=c|||;VT=SNP
6	29920422	rs9260492	T	C	100	PASS	AC=3004;AF=0.59984;AN=5008;NS=2504;DP=18534;EAS_AF=0.6647;AMR_AF=0.6873;AFR_AF=0.5703;EUR_AF=0.5517;SAS_AF=0.5603;AA=t|||;VT=SNP
6	29920445	rs9260493	A	G	100	PASS	AC=383;AF=0.0764776;AN=5008;NS=2504;DP=18088;EAS_AF=0.0218;AMR_AF=0.0836;AFR_AF=0.1331;EUR_AF=0.0775;SAS_AF=0.0501;AA=a|||;VT=SNP
6	29920465	rs554052992	A	C	100	PASS	AC=4353;AF=0.869209;AN=5008;NS=2504;DP=17472;EAS_AF=0.9683;AMR_AF=0.8617;AFR_AF=0.7867;EUR_AF=0.8171;SAS_AF=0.9376;AA=N|||;VT=SNP
6	29920476	rs9260495	G	A	100	PASS	AC=397;AF=0.0792732;AN=5008;NS=2504;DP=17224;EAS_AF=0.0228;AMR_AF=0.0865;AFR_AF=0.1399;EUR_AF=0.0795;SAS_AF=0.0501;AA=g|||;VT=SNP
6	29920536	rs2975042	G	T	100	PASS	AC=3392;AF=0.677316;AN=5008;NS=2504;DP=17099;EAS_AF=0.6865;AMR_AF=0.7752;AFR_AF=0.7042;EUR_AF=0.6292;SAS_AF=0.6115;AA=t|||;VT=SNP
6	29920549	rs2916809	G	A	100	PASS	AC=3392;AF=0.677316;AN=5008;NS=2504;DP=17044;EAS_AF=0.6865;AMR_AF=0.7752;AFR_AF=0.7042;EUR_AF=0.6292;SAS_AF=0.6115;AA=a|||;VT=SNP
6	29920566	rs9260497	T	C	100	PASS	AC=221;AF=0.0441294;AN=5008;NS=2504;DP=17522;EAS_AF=0.0397;AMR_AF=0.0317;AFR_AF=0.0439;EUR_AF=0.0477;SAS_AF=0.0542;AA=t|||;VT=SNP
6	29920580	rs9260498	C	T	100	PASS	AC=373;AF=0.0744808;AN=5008;NS=2504;DP=17927;EAS_AF=0.0228;AMR_AF=0.0836;AFR_AF=0.1233;EUR_AF=0.0805;SAS_AF=0.0491;AA=c|||;VT=SNP
6	29920675	rs2975041	T	C	100	PASS	AC=1525;AF=0.304513;AN=5008;NS=2504;DP=18081;EAS_AF=0.2986;AMR_AF=0.4078;AFR_AF=0.2746;EUR_AF=0.3559;SAS_AF=0.2249;AA=t|||;VT=SNP
6	29920713	rs9260500	T	C	100	PASS	AC=3024;AF=0.603834;AN=5008;NS=2504;DP=17186;EAS_AF=0.6637;AMR_AF=0.6902;AFR_AF=0.587;EUR_AF=0.5477;SAS_AF=0.5613;AA=t|||;VT=SNP
6	29920716	rs9260501	T	C	100	PASS	AC=340;AF=0.0678914;AN=5008;NS=2504;DP=17075;EAS_AF=0.0228;AMR_AF=0.0821;AFR_AF=0.0998;EUR_AF=0.0805;SAS_AF=0.0481;AA=t|||;VT=SNP
6	29920755	rs9260502	A	T	100	PASS	AC=341;AF=0.0680911;AN=5008;NS=2504;DP=16262;EAS_AF=0.0238;AMR_AF=0.0821;AFR_AF=0.1014;EUR_AF=0.0795;SAS_AF=0.047;AA=a|||;VT=SNP
6	29920769	rs9260503	T	C	100	PASS	AC=342;AF=0.0682907;AN=5008;NS=2504;DP=15929;EAS_AF=0.0238;AMR_AF=0.0821;AFR_AF=0.1014;EUR_AF=0.0795;SAS_AF=0.0481;AA=t|||;VT=SNP
6	29920775	rs9260504	C	T	100	PASS	AC=340;AF=0.0678914;AN=5008;NS=2504;DP=15709;EAS_AF=0.0238;AMR_AF=0.0807;AFR_AF=0.1014;EUR_AF=0.0785;SAS_AF=0.0481;AA=c|||;VT=SNP
6	29920939	rs9260514	G	A	100	PASS	AC=343;AF=0.0684904;AN=5008;NS=2504;DP=12983;EAS_AF=0.0208;AMR_AF=0.0865;AFR_AF=0.1014;EUR_AF=0.0795;SAS_AF=0.0491;AA=g|||;VT=SNP
6	29920954	rs1612063	G	A	100	PASS	AC=488;AF=0.0974441;AN=5008;NS=2504;DP=14079;EAS_AF=0.0208;AMR_AF=0.0562;AFR_AF=0.0938;EUR_AF=0.1312;SAS_AF=0.1759;AA=g|||;VT=SNP
6	29920994	rs9260516	G	A	100	PASS	AC=366;AF=0.0730831;AN=5008;NS=2504;DP=15711;EAS_AF=0.0228;AMR_AF=0.0908;AFR_AF=0.1067;EUR_AF=0.0835;SAS_AF=0.0562;AA=g|||;VT=SNP
6	29921001	rs11968268	G	C	100	PASS	AC=159;AF=0.0317492;AN=5008;NS=2504;DP=15832;EAS_AF=0.0169;AMR_AF=0.0144;AFR_AF=0.0832;EUR_AF=0.0129;SAS_AF=0.0092;AA=g|||;VT=SNP
6	29921012	rs9260517	T	A	100	PASS	AC=366;AF=0.0730831;AN=5008;NS=2504;DP=15998;EAS_AF=0.0228;AMR_AF=0.0908;AFR_AF=0.1067;EUR_AF=0.0835;SAS_AF=0.0562;AA=t|||;VT=SNP
6	29921034	rs28749167	T	C	100	PASS	AC=1708;AF=0.341054;AN=5008;NS=2504;DP=15766;EAS_AF=0.3462;AMR_AF=0.4352;AFR_AF=0.3169;EUR_AF=0.3698;SAS_AF=0.272;AA=t|||;VT=SNP
6	29921220	rs9260530	A	G	100	PASS	AC=3206;AF=0.640176;AN=5008;NS=2504;DP=10550;EAS_AF=0.6577;AMR_AF=0.745;AFR_AF=0.6505;EUR_AF=0.6083;SAS_AF=0.5665;AA=N|||;VT=SNP
6	29921300	rs9260538	G	C	100	PASS	AC=334;AF=0.0666933;AN=5008;NS=2504;DP=11821;EAS_AF=0.0218;AMR_AF=0.0836;AFR_AF=0.0968;EUR_AF=0.0736;SAS_AF=0.0532;AA=g|||;VT=SNP
6	29921460	rs137886986	G	A	100	PASS	AC=843;AF=0.168331;AN=5008;NS=2504;DP=13561;EAS_AF=0.2401;AMR_AF=0.1859;AFR_AF=0.1369;EUR_AF=0.1123;SAS_AF=0.182;AA=g|||;VT=SNP
6	29921597	rs9260553	C	T	100	PASS	AC=364;AF=0.0726837;AN=5008;NS=2504;DP=14229;EAS_AF=0.0218;AMR_AF=0.0908;AFR_AF=0.1082;EUR_AF=0.0825;SAS_AF=0.0542;AA=c|||;VT=SNP
6	29921700	rs2517703	C	T	100	PASS	AC=1710;AF=0.341454;AN=5008;NS=2504;DP=14641;EAS_AF=0.3482;AMR_AF=0.4337;AFR_AF=0.3154;EUR_AF=0.3718;SAS_AF=0.273;AA=c|||;VT=SNP
6	29921773	rs9260555	T	C	100	PASS	AC=3250;AF=0.648962;AN=5008;NS=2504;DP=13918;EAS_AF=0.6587;AMR_AF=0.7493;AFR_AF=0.6717;EUR_AF=0.6163;SAS_AF=0.5706;AA=N|||;VT=SNP
6	29921779	rs9260557	C	T	100	PASS	AC=1189;AF=0.23742;AN=5008;NS=2504;DP=13817;EAS_AF=0.2619;AMR_AF=0.2738;AFR_AF=0.2368;EUR_AF=0.1918;SAS_AF=0.2342;AA=c|||;VT=SNP
6	29921822	rs9260559	A	C	100	PASS	AC=3230;AF=0.644968;AN=5008;NS=2504;DP=13896;EAS_AF=0.6558;AMR_AF=0.7464;AFR_AF=0.6604;EUR_AF=0.6173;SAS_AF=0.5695;AA=N|||;VT=SNP
6	29921877	rs9260564	T	C	100	PASS	AC=365;AF=0.0728834;AN=5008;NS=2504;DP=15507;EAS_AF=0.0228;AMR_AF=0.0908;AFR_AF=0.1059;EUR_AF=0.0845;SAS_AF=0.0552;AA=t|||;VT=SNP
6	29921919	rs142758242	A	C	100	PASS	AC=149;AF=0.0297524;AN=5008;NS=2504;DP=16550;EAS_AF=0.0179;AMR_AF=0.062;AFR_AF=0.0265;EUR_AF=0.0417;SAS_AF=0.0112;AA=a|||;VT=SNP
6	29921927	rs1655914	C	T	100	PASS	AC=4617;AF=0.921925;AN=5008;NS=2504;DP=16490;EAS_AF=0.9831;AMR_AF=0.902;AFR_AF=0.9297;EUR_AF=0.8429;SAS_AF=0.9438;AA=t|||;VT=SNP
6	29921999	rs77735985	G	A	100	PASS	AC=842;AF=0.168131;AN=5008;NS=2504;DP=15350;EAS_AF=0.2401;AMR_AF=0.1859;AFR_AF=0.1362;EUR_AF=0.1123;SAS_AF=0.182;AA=g|||;VT=SNP
6	29922090	rs9260569	A	C	100	PASS	AC=245;AF=0.0489217;AN=5008;NS=2504;DP=15188;EAS_AF=0.0466;AMR_AF=0.0346;AFR_AF=0.0492;EUR_AF=0.0497;SAS_AF=0.0603;AA=a|||;VT=SNP
6	29922123	rs1632874	G	T	100	PASS	AC=4615;AF=0.921526;AN=5008;NS=2504;DP=15301;EAS_AF=0.9831;AMR_AF=0.902;AFR_AF=0.9281;EUR_AF=0.8429;SAS_AF=0.9438;AA=t|||;VT=SNP
6	29922215	rs5027914	G	A	100	PASS	AC=2853;AF=0.569688;AN=5008;NS=2504;DP=15467;EAS_AF=0.6329;AMR_AF=0.6542;AFR_AF=0.5492;EUR_AF=0.5298;SAS_AF=0.5133;AA=g|||;VT=SNP
6	29922299	rs9260575	T	G	100	PASS	AC=353;AF=0.0704872;AN=5008;NS=2504;DP=15958;EAS_AF=0.0228;AMR_AF=0.0865;AFR_AF=0.1021;EUR_AF=0.0815;SAS_AF=0.0542;AA=t|||;VT=SNP
6	29922391	rs9260579	T	C	100	PASS	AC=3266;AF=0.652157;AN=5008;NS=2504;DP=14518;EAS_AF=0.6736;AMR_AF=0.7522;AFR_AF=0.6626;EUR_AF=0.6213;SAS_AF=0.5767;AA=N|||;VT=SNP
6	29922421	rs9260581	T	G	100	PASS	AC=3233;AF=0.645567;AN=5008;NS=2504;DP=14498;EAS_AF=0.6716;AMR_AF=0.7435;AFR_AF=0.6566;EUR_AF=0.6133;SAS_AF=0.5675;AA=N|||;VT=SNP
6	29922429	rs9260583	C	T	100	PASS	AC=345;AF=0.0688898;AN=5008;NS=2504;DP=14544;EAS_AF=0.0228;AMR_AF=0.0836;AFR_AF=0.1029;EUR_AF=0.0805;SAS_AF=0.0481;AA=c|||;VT=SNP
6	29922492	rs9260587	A	G	100	PASS	AC=375;AF=0.0748802;AN=5008;NS=2504;DP=11683;EAS_AF=0.0238;AMR_AF=0.0879;AFR_AF=0.1142;EUR_AF=0.0845;SAS_AF=0.0552;AA=a|||;VT=SNP
6	29922653	rs9260599	A	C	100	PASS	AC=3353;AF=0.669529;AN=5008;NS=2504;DP=15833;EAS_AF=0.6845;AMR_AF=0.7608;AFR_AF=0.6868;EUR_AF=0.6312;SAS_AF=0.6053;AA=a|||;VT=SNP
6	29922667	rs28780071	C	T	100	PASS	AC=1515;AF=0.302516;AN=5008;NS=2504;DP=17113;EAS_AF=0.2966;AMR_AF=0.3991;AFR_AF=0.2738;EUR_AF=0.3559;SAS_AF=0.2239;AA=c|||;VT=SNP
6	29922683	rs9260600	A	C	100	PASS	AC=339;AF=0.0676917;AN=5008;NS=2504;DP=18527;EAS_AF=0.0208;AMR_AF=0.0821;AFR_AF=0.0991;EUR_AF=0.0805;SAS_AF=0.0501;AA=a|||;VT=SNP
6	29922690	rs9260601	G	C	100	PASS	AC=202;AF=0.0403355;AN=5008;NS=2504;DP=18918;EAS_AF=0.005;AMR_AF=0.0245;AFR_AF=0.0741;EUR_AF=0.0417;SAS_AF=0.0409;AA=g|||;VT=SNP
6	29922697	rs9260602	G	T	100	PASS	AC=340;AF=0.0678914;AN=5008;NS=2504;DP=19338;EAS_AF=0.0218;AMR_AF=0.0821;AFR_AF=0.0991;EUR_AF=0.0805;SAS_AF=0.0501;AA=g|||;VT=SNP
6	29922740	rs16896742	A	G	100	PASS	AC=1892;AF=0.377796;AN=5008;NS=2504;DP=20831;EAS_AF=0.4008;AMR_AF=0.4625;AFR_AF=0.3487;EUR_AF=0.3857;SAS_AF=0.3252;AA=a|||;VT=SNP
6	29922754	rs9260603	C	T	100	PASS	AC=2333;AF=0.465855;AN=5008;NS=2504;DP=20663;EAS_AF=0.4425;AMR_AF=0.562;AFR_AF=0.4826;EUR_AF=0.4712;SAS_AF=0.3937;AA=t|||;VT=SNP
6	29922760	rs9260604	A	C	100	PASS	AC=541;AF=0.108027;AN=5008;NS=2504;DP=20647;EAS_AF=0.0595;AMR_AF=0.1167;AFR_AF=0.1687;EUR_AF=0.0944;SAS_AF=0.0838;AA=a|||;VT=SNP
6	29922797	rs9260605	C	A	100	PASS	AC=338;AF=0.067492;AN=5008;NS=2504;DP=21299;EAS_AF=0.0198;AMR_AF=0.0821;AFR_AF=0.0998;EUR_AF=0.0795;SAS_AF=0.0501;AA=c|||;VT=SNP
6	29922810	rs114839838	G	A	100	PASS	AC=425;AF=0.0848642;AN=5008;NS=2504;DP=21330;EAS_AF=0.1161;AMR_AF=0.0677;AFR_AF=0.0908;EUR_AF=0.0328;SAS_AF=0.1104;AA=g|||;VT=SNP
6	29922817	rs9260606	A	C	100	PASS	AC=338;AF=0.067492;AN=5008;NS=2504;DP=21120;EAS_AF=0.0198;AMR_AF=0.0821;AFR_AF=0.0998;EUR_AF=0.0795;SAS_AF=0.0501;AA=a|||;VT=SNP
6	29922856	rs9260607	T	C	100	PASS	AC=338;AF=0.067492;AN=5008;NS=2504;DP=19103;EAS_AF=0.0198;AMR_AF=0.0821;AFR_AF=0.0998;EUR_AF=0.0795;SAS_AF=0.0501;AA=t|||;VT=SNP
6	29922885	rs72848146	C	T	100	PASS	AC=761;AF=0.151957;AN=5008;NS=2504;DP=17101;EAS_AF=0.2034;AMR_AF=0.1758;AFR_AF=0.1256;EUR_AF=0.1113;SAS_AF=0.1595;AA=c|||;VT=SNP
6	29922887	rs7763507	C	T	100	PASS	AC=3372;AF=0.673323;AN=5008;NS=2504;DP=17034;EAS_AF=0.6786;AMR_AF=0.7709;AFR_AF=0.7005;EUR_AF=0.6292;SAS_AF=0.6074;AA=t|||;VT=SNP
6	29923020	rs9260615	G	C	100	PASS	AC=110;AF=0.0219649;AN=5008;NS=2504;DP=20963;EAS_AF=0.003;AMR_AF=0.0187;AFR_AF=0.0113;EUR_AF=0.0417;SAS_AF=0.0378;AA=g|||;VT=SNP
6	29923023	rs7767668	C	T	100	PASS	AC=2725;AF=0.544129;AN=5008;NS=2504;DP=20927;EAS_AF=0.5784;AMR_AF=0.6354;AFR_AF=0.5038;EUR_AF=0.5388;SAS_AF=0.5041;AA=t|||;VT=SNP
6	29923060	rs9260617	G	A	100	PASS	AC=339;AF=0.0676917;AN=5008;NS=2504;DP=21864;EAS_AF=0.0198;AMR_AF=0.0821;AFR_AF=0.0998;EUR_AF=0.0795;SAS_AF=0.0511;AA=g|||;VT=SNP
6	29923128	rs9260622	G	C	100	PASS	AC=798;AF=0.159345;AN=5008;NS=2504;DP=19234;EAS_AF=0.12;AMR_AF=0.1585;AFR_AF=0.2526;EUR_AF=0.1064;SAS_AF=0.1288;AA=g|||;VT=SNP
6	29923137	rs7768084	G	A	100	PASS	AC=3728;AF=0.744409;AN=5008;NS=2504;DP=18846;EAS_AF=0.7679;AMR_AF=0.7205;AFR_AF=0.7277;EUR_AF=0.7256;SAS_AF=0.7791;AA=a|||;VT=SNP
6	29923184	rs115644852	C	T	100	PASS	AC=761;AF=0.151957;AN=5008;NS=2504;DP=18355;EAS_AF=0.2054;AMR_AF=0.1744;AFR_AF=0.1256;EUR_AF=0.1103;SAS_AF=0.1595;AA=c|||;VT=SNP
6	29923227	rs9260628	G	A	100	PASS	AC=459;AF=0.0916534;AN=5008;NS=2504;DP=19557;EAS_AF=0.0188;AMR_AF=0.0476;AFR_AF=0.087;EUR_AF=0.1272;SAS_AF=0.1677;AA=g|||;VT=SNP
6	29923239	rs9260629	G	T	100	PASS	AC=459;AF=0.0916534;AN=5008;NS=2504;DP=19623;EAS_AF=0.0188;AMR_AF=0.0476;AFR_AF=0.087;EUR_AF=0.1272;SAS_AF=0.1677;AA=g|||;VT=SNP
6	29923340	rs79857957	C	T	100	PASS	AC=440;AF=0.0878594;AN=5008;NS=2504;DP=20835;EAS_AF=0.12;AMR_AF=0.0692;AFR_AF=0.0938;EUR_AF=0.0328;SAS_AF=0.1166;AA=t|||;VT=SNP
6	29923351	rs2904758	G	A	100	PASS	AC=3530;AF=0.704872;AN=5008;NS=2504;DP=20874;EAS_AF=0.8234;AMR_AF=0.7017;AFR_AF=0.5726;EUR_AF=0.7018;SAS_AF=0.7669;AA=g|||;VT=SNP
6	29923370	rs78993465	G	A	100	PASS	AC=441;AF=0.0880591;AN=5008;NS=2504;DP=20945;EAS_AF=0.12;AMR_AF=0.0706;AFR_AF=0.0938;EUR_AF=0.0328;SAS_AF=0.1166;AA=g|||;VT=SNP
6	29923413	rs9260638	G	A	100	PASS	AC=221;AF=0.0441294;AN=5008;NS=2504;DP=20369;EAS_AF=0.0387;AMR_AF=0.0317;AFR_AF=0.0446;EUR_AF=0.0477;SAS_AF=0.0542;AA=g|||;VT=SNP
6	29923421	rs3115636	T	G	100	PASS	AC=1521;AF=0.303714;AN=5008;NS=2504;DP=19872;EAS_AF=0.2986;AMR_AF=0.4049;AFR_AF=0.2716;EUR_AF=0.3569;SAS_AF=0.226;AA=t|||;VT=SNP
6	29923426	rs3016019	G	A	100	PASS	AC=4636;AF=0.925719;AN=5008;NS=2504;DP=19649;EAS_AF=0.9841;AMR_AF=0.9078;AFR_AF=0.9342;EUR_AF=0.8479;SAS_AF=0.9468;AA=a|||;VT=SNP
6	29923433	rs9260640	C	T	100	PASS	AC=340;AF=0.0678914;AN=5008;NS=2504;DP=19654;EAS_AF=0.0218;AMR_AF=0.0821;AFR_AF=0.0998;EUR_AF=0.0795;SAS_AF=0.0501;AA=c|||;VT=SNP
6	29923470	rs9260641	C	A	100	PASS	AC=476;AF=0.0950479;AN=5008;NS=2504;DP=18604;EAS_AF=0.0764;AMR_AF=0.0965;AFR_AF=0.1316;EUR_AF=0.0875;SAS_AF=0.0716;AA=c|||;VT=SNP
6	29923489	rs62392214	T	A	100	PASS	AC=510;AF=0.101837;AN=5008;NS=2504;DP=17072;EAS_AF=0.2629;AMR_AF=0.0403;AFR_AF=0.0008;EUR_AF=0.0596;SAS_AF=0.1595;AA=t|||;VT=SNP
6	29923497	rs1632873	T	C	100	PASS	AC=4636;AF=0.925719;AN=5008;NS=2504;DP=16952;EAS_AF=0.9841;AMR_AF=0.9078;AFR_AF=0.9342;EUR_AF=0.8479;SAS_AF=0.9468;AA=N|||;VT=SNP
6	29923503	rs2571389	T	C	100	PASS	AC=3002;AF=0.599441;AN=5008;NS=2504;DP=16699;EAS_AF=0.6528;AMR_AF=0.6844;AFR_AF=0.5825;EUR_AF=0.5487;SAS_AF=0.5593;AA=t|||;VT=SNP
6	29923522	rs6933352	C	T	100	PASS	AC=1496;AF=0.298722;AN=5008;NS=2504;DP=16964;EAS_AF=0.3641;AMR_AF=0.281;AFR_AF=0.3116;EUR_AF=0.1928;SAS_AF=0.3354;AA=c|||;VT=SNP
6	29923554	rs2571390	T	C	100	PASS	AC=3504;AF=0.699681;AN=5008;NS=2504;DP=16033;EAS_AF=0.6875;AMR_AF=0.804;AFR_AF=0.7595;EUR_AF=0.6481;SAS_AF=0.6104;AA=N|||;VT=SNP
6	29923580	rs2844810	G	C	100	PASS	AC=3364;AF=0.671725;AN=5008;NS=2504;DP=15570;EAS_AF=0.6865;AMR_AF=0.7709;AFR_AF=0.6876;EUR_AF=0.6282;SAS_AF=0.6094;AA=N|||;VT=SNP
6	29923581	rs9260642	A	G	100	PASS	AC=221;AF=0.0441294;AN=5008;NS=2504;DP=15543;EAS_AF=0.0387;AMR_AF=0.0317;AFR_AF=0.0446;EUR_AF=0.0477;SAS_AF=0.0542;AA=a|||;VT=SNP
6	29923617	rs76828548	T	G	100	PASS	AC=465;AF=0.0928514;AN=5008;NS=2504;DP=14874;EAS_AF=0.0347;AMR_AF=0.0937;AFR_AF=0.1679;EUR_AF=0.0885;SAS_AF=0.0552;AA=t|||;VT=SNP
6	29923691	rs75880927	T	G	100	PASS	AC=144;AF=0.028754;AN=5008;NS=2504;DP=16594;EAS_AF=0.0149;AMR_AF=0.013;AFR_AF=0.0756;EUR_AF=0.0119;SAS_AF=0.0082;AA=t|||;VT=SNP
6	29923838	rs2571391	A	C	100	PASS	AC=1516;AF=0.302716;AN=5008;NS=2504;DP=16718;EAS_AF=0.2986;AMR_AF=0.4006;AFR_AF=0.27;EUR_AF=0.3569;SAS_AF=0.226;AA=a|||;VT=SNP
6	29923923	rs397099	T	A	100	PASS	AC=330;AF=0.0658946;AN=5008;NS=2504;DP=15499;EAS_AF=0.0198;AMR_AF=0.0821;AFR_AF=0.0983;EUR_AF=0.0746;SAS_AF=0.0491;AA=t|||;VT=SNP
6	29923941	rs436003	T	A	100	PASS	AC=932;AF=0.186102;AN=5008;NS=2504;DP=15359;EAS_AF=0.255;AMR_AF=0.0879;AFR_AF=0.0877;EUR_AF=0.1859;SAS_AF=0.318;AA=t|||;VT=SNP
6	29924123	rs115694430	T	G	100	PASS	AC=451;AF=0.0900559;AN=5008;NS=2504;DP=16161;EAS_AF=0.122;AMR_AF=0.0706;AFR_AF=0.0961;EUR_AF=0.0338;SAS_AF=0.1207;AA=t|||;VT=SNP
6	29924127	rs148584120	T	C	100	PASS	AC=135;AF=0.0269569;AN=5008;NS=2504;DP=16004;EAS_AF=0.0179;AMR_AF=0.0562;AFR_AF=0.025;EUR_AF=0.0358;SAS_AF=0.0092;AA=t|||;VT=SNP
6	29924130	rs9260657	C	T	100	PASS	AC=406;AF=0.0810703;AN=5008;NS=2504;DP=16008;EAS_AF=0.0317;AMR_AF=0.0965;AFR_AF=0.1263;EUR_AF=0.0805;SAS_AF=0.0603;AA=t|||;VT=SNP
6	29924158	rs9260659	G	C	100	PASS	AC=397;AF=0.0792732;AN=5008;NS=2504;DP=16269;EAS_AF=0.0308;AMR_AF=0.0937;AFR_AF=0.1241;EUR_AF=0.0805;SAS_AF=0.0573;AA=N|||;VT=SNP
6	29924159	rs41265804	C	G	100	PASS	AC=1133;AF=0.226238;AN=5008;NS=2504;DP=16277;EAS_AF=0.2688;AMR_AF=0.2118;AFR_AF=0.2194;EUR_AF=0.1978;SAS_AF=0.2311;AA=c|||;VT=SNP
6	29924166	rs73725597	A	T	100	PASS	AC=144;AF=0.028754;AN=5008;NS=2504;DP=16299;EAS_AF=0.0149;AMR_AF=0.013;AFR_AF=0.0756;EUR_AF=0.0119;SAS_AF=0.0082;AA=a|||;VT=SNP
6	29924170	rs9260660	C	T	100	PASS	AC=339;AF=0.0676917;AN=5008;NS=2504;DP=16061;EAS_AF=0.0228;AMR_AF=0.0807;AFR_AF=0.0998;EUR_AF=0.0785;SAS_AF=0.0501;AA=c|||;VT=SNP
6	29924172	rs9260661	C	A	100	PASS	AC=339;AF=0.0676917;AN=5008;NS=2504;DP=16138;EAS_AF=0.0228;AMR_AF=0.0807;AFR_AF=0.0998;EUR_AF=0.0785;SAS_AF=0.0501;AA=c|||;VT=SNP
6	29924220	rs2571392	G	A	100	PASS	AC=1419;AF=0.283347;AN=5008;NS=2504;DP=15953;EAS_AF=0.3026;AMR_AF=0.3948;AFR_AF=0.2073;EUR_AF=0.3429;SAS_AF=0.226;AA=g|||;VT=SNP
6	29924231	rs9260662	C	A	100	PASS	AC=341;AF=0.0680911;AN=5008;NS=2504;DP=15916;EAS_AF=0.0228;AMR_AF=0.0821;AFR_AF=0.0998;EUR_AF=0.0795;SAS_AF=0.0501;AA=c|||;VT=SNP
6	29924247	rs9260663	C	T	100	PASS	AC=265;AF=0.0529153;AN=5008;NS=2504;DP=15728;EAS_AF=0.0228;AMR_AF=0.0764;AFR_AF=0.0446;EUR_AF=0.0805;SAS_AF=0.0501;AA=c|||;VT=SNP
6	29924359	rs2735089	A	G	100	PASS	AC=1946;AF=0.388578;AN=5008;NS=2504;DP=14561;EAS_AF=0.3492;AMR_AF=0.5029;AFR_AF=0.3941;EUR_AF=0.4423;SAS_AF=0.2853;AA=N|||;VT=SNP
6	29924386	rs2571393	T	C	100	PASS	AC=1926;AF=0.384585;AN=5008;NS=2504;DP=16415;EAS_AF=0.3512;AMR_AF=0.5;AFR_AF=0.382;EUR_AF=0.4414;SAS_AF=0.2822;AA=N|||;VT=SNP
6	29924389	rs2571394	A	G	100	PASS	AC=1580;AF=0.315495;AN=5008;NS=2504;DP=16543;EAS_AF=0.3274;AMR_AF=0.4179;AFR_AF=0.2784;EUR_AF=0.3608;SAS_AF=0.2342;AA=a|||;VT=SNP
6	29924408	rs9260665	G	C	100	PASS	AC=350;AF=0.0698882;AN=5008;NS=2504;DP=17007;EAS_AF=0.0238;AMR_AF=0.085;AFR_AF=0.1021;EUR_AF=0.0805;SAS_AF=0.0521;AA=G|||;VT=SNP
6	29924425	rs3893538	T	C	100	PASS	AC=1583;AF=0.316094;AN=5008;NS=2504;DP=17484;EAS_AF=0.3353;AMR_AF=0.2637;AFR_AF=0.3457;EUR_AF=0.2266;SAS_AF=0.3855;AA=C|||;VT=SNP
6	29924440	rs17179851	T	C	100	PASS	AC=837;AF=0.167133;AN=5008;NS=2504;DP=17849;EAS_AF=0.2103;AMR_AF=0.1354;AFR_AF=0.177;EUR_AF=0.1302;SAS_AF=0.1697;AA=T|||;VT=SNP
6	29924454	rs9260667	C	G	100	PASS	AC=370;AF=0.0738818;AN=5008;NS=2504;DP=18136;EAS_AF=0.0258;AMR_AF=0.0879;AFR_AF=0.1127;EUR_AF=0.0835;SAS_AF=0.0511;AA=G|||;VT=SNP
6	29924482	rs6907082	A	G	100	PASS	AC=414;AF=0.0826677;AN=5008;NS=2504;DP=18446;EAS_AF=0.0089;AMR_AF=0.0951;AFR_AF=0.1641;EUR_AF=0.0447;SAS_AF=0.0787;AA=A|||;VT=SNP
6	29924490	rs6907230	C	A	100	PASS	AC=396;AF=0.0790735;AN=5008;NS=2504;DP=18632;EAS_AF=0.0089;AMR_AF=0.0951;AFR_AF=0.1528;EUR_AF=0.0447;SAS_AF=0.0757;AA=C|||;VT=SNP
6	29924495	rs2019775	T	C	100	PASS	AC=344;AF=0.0686901;AN=5008;NS=2504;DP=18819;EAS_AF=0.0228;AMR_AF=0.0836;AFR_AF=0.0998;EUR_AF=0.0815;SAS_AF=0.0501;AA=T|||;VT=SNP
6	29924496	rs17186258	T	C	100	PASS	AC=270;AF=0.0539137;AN=5008;NS=2504;DP=18838;EAS_AF=0.0169;AMR_AF=0.0432;AFR_AF=0.1354;EUR_AF=0.0298;SAS_AF=0.0143;AA=t|||;VT=SNP
6	29924542	rs1808199	G	T	100	PASS	AC=356;AF=0.0710863;AN=5008;NS=2504;DP=18099;EAS_AF=0.0218;AMR_AF=0.085;AFR_AF=0.1006;EUR_AF=0.0924;SAS_AF=0.0501;AA=G|||;VT=SNP
6	29924555	rs1808198	A	G	100	PASS	AC=357;AF=0.0712859;AN=5008;NS=2504;DP=18084;EAS_AF=0.0228;AMR_AF=0.0879;AFR_AF=0.0998;EUR_AF=0.0915;SAS_AF=0.0501;AA=A|||;VT=SNP
6	29924619	rs17179879	G	C	100	PASS	AC=633;AF=0.126398;AN=5008;NS=2504;DP=17848;EAS_AF=0.1091;AMR_AF=0.1326;AFR_AF=0.2247;EUR_AF=0.0706;SAS_AF=0.0644;AA=G|||;VT=SNP
6	29924626	rs3129013	G	C	100	PASS	AC=251;AF=0.0501198;AN=5008;NS=2504;DP=17301;EAS_AF=0.0149;AMR_AF=0.072;AFR_AF=0.0976;EUR_AF=0.0437;SAS_AF=0.0133;AA=G|||;VT=SNP
6	29924713	rs73415987	G	A	100	PASS	AC=185;AF=0.0369409;AN=5008;NS=2504;DP=18467;EAS_AF=0.0248;AMR_AF=0.0231;AFR_AF=0.0877;EUR_AF=0.0129;SAS_AF=0.0153;AA=G|||;VT=SNP
6	29924728	rs892666	T	C	100	PASS	AC=3108;AF=0.620607;AN=5008;NS=2504;DP=18969;EAS_AF=0.5486;AMR_AF=0.6412;AFR_AF=0.6558;EUR_AF=0.673;SAS_AF=0.5787;AA=C|||;VT=SNP
6	29924779	rs12665039	T	C	100	PASS	AC=410;AF=0.081869;AN=5008;NS=2504;DP=19143;EAS_AF=0.121;AMR_AF=0.0562;AFR_AF=0.0711;EUR_AF=0.0298;SAS_AF=0.1278;AA=T|||;VT=SNP
6	29924822	rs428905	G	A	100	PASS	AC=634;AF=0.126597;AN=5008;NS=2504;DP=18048;EAS_AF=0.1409;AMR_AF=0.1182;AFR_AF=0.1581;EUR_AF=0.0656;SAS_AF=0.138;AA=A|||;VT=SNP
6	29924831	rs429511	T	C	100	PASS	AC=458;AF=0.0914537;AN=5008;NS=2504;DP=17754;EAS_AF=0.0188;AMR_AF=0.0533;AFR_AF=0.0817;EUR_AF=0.1322;SAS_AF=0.1646;AA=T|||;VT=SNP
6	29924833	rs9260671	T	A	100	PASS	AC=4403;AF=0.879193;AN=5008;NS=2504;DP=17736;EAS_AF=0.9504;AMR_AF=0.8804;AFR_AF=0.8427;EUR_AF=0.839;SAS_AF=0.8957;AA=A|||;VT=SNP
6	29924839	rs451610	C	T	100	PASS	AC=233;AF=0.0465256;AN=5008;NS=2504;DP=17605;EAS_AF=0.0198;AMR_AF=0.0634;AFR_AF=0.0885;EUR_AF=0.0388;SAS_AF=0.0133;AA=C|||;VT=SNP
6	29924880	rs382875	C	T	100	PASS	AC=232;AF=0.0463259;AN=5008;NS=2504;DP=17452;EAS_AF=0.0198;AMR_AF=0.062;AFR_AF=0.0885;EUR_AF=0.0388;SAS_AF=0.0133;AA=C|||;VT=SNP
6	29924889	rs2517702	C	A	100	PASS	AC=1534;AF=0.30631;AN=5008;NS=2504;DP=17802;EAS_AF=0.3036;AMR_AF=0.415;AFR_AF=0.2731;EUR_AF=0.3499;SAS_AF=0.2321;AA=C|||;VT=SNP
6	29924996	rs9260672	C	T	100	PASS	AC=224;AF=0.0447284;AN=5008;NS=2504;DP=18179;EAS_AF=0.0407;AMR_AF=0.0331;AFR_AF=0.0439;EUR_AF=0.0487;SAS_AF=0.0542;AA=C|||;VT=SNP
6	29925086	rs2523942	T	G	100	PASS	AC=340;AF=0.0678914;AN=5008;NS=2504;DP=19067;EAS_AF=0.0228;AMR_AF=0.0821;AFR_AF=0.0991;EUR_AF=0.0795;SAS_AF=0.0501;AA=T|||;VT=SNP
6	29925134	rs10947038	G	A	100	PASS	AC=447;AF=0.0892572;AN=5008;NS=2504;DP=19978;EAS_AF=0.119;AMR_AF=0.072;AFR_AF=0.0961;EUR_AF=0.0318;SAS_AF=0.1207;AA=G|||;VT=SNP
6	29925268	rs17186335	C	A	100	PASS	AC=266;AF=0.053115;AN=5008;NS=2504;DP=19629;EAS_AF=0.0188;AMR_AF=0.0331;AFR_AF=0.0038;EUR_AF=0.0567;SAS_AF=0.1656;AA=C|||;VT=SNP
6	29925281	rs117485380	C	G	100	PASS	AC=471;AF=0.0940495;AN=5008;NS=2504;DP=19587;EAS_AF=0.2321;AMR_AF=0.0403;AFR_AF=0.0008;EUR_AF=0.0596;SAS_AF=0.1513;AA=C|||;VT=SNP
6	29925438	rs11757135	C	T	100	PASS	AC=446;AF=0.0890575;AN=5008;NS=2504;DP=21171;EAS_AF=0.119;AMR_AF=0.072;AFR_AF=0.0953;EUR_AF=0.0318;SAS_AF=0.1207;AA=C|||;VT=SNP
6	29925473	rs2571396	C	T	100	PASS	AC=342;AF=0.0682907;AN=5008;NS=2504;DP=20892;EAS_AF=0.0228;AMR_AF=0.085;AFR_AF=0.0991;EUR_AF=0.0805;SAS_AF=0.0491;AA=C|||;VT=SNP
6	29925500	rs2735088	G	A	100	PASS	AC=480;AF=0.0958466;AN=5008;NS=2504;DP=20873;EAS_AF=0.0238;AMR_AF=0.1182;AFR_AF=0.1702;EUR_AF=0.0994;SAS_AF=0.0501;AA=G|||;VT=SNP
6	29925584	rs9260673	C	G	100	PASS	AC=109;AF=0.0217652;AN=5008;NS=2504;DP=19509;EAS_AF=0.003;AMR_AF=0.0187;AFR_AF=0.0113;EUR_AF=0.0417;SAS_AF=0.0368;AA=C|||;VT=SNP
6	29925636	rs9260674	G	T	100	PASS	AC=4688;AF=0.936102;AN=5008;NS=2504;DP=20425;EAS_AF=0.9861;AMR_AF=0.915;AFR_AF=0.9349;EUR_AF=0.8887;SAS_AF=0.9499;AA=T|||;VT=SNP
6	29925817	rs2523940	A	G	100	PASS	AC=347;AF=0.0692891;AN=5008;NS=2504;DP=22014;EAS_AF=0.0228;AMR_AF=0.0879;AFR_AF=0.1006;EUR_AF=0.0805;SAS_AF=0.0501;AA=a|||;VT=SNP
6	29925877	rs62392216	G	A	100	PASS	AC=472;AF=0.0942492;AN=5008;NS=2504;DP=21837;EAS_AF=0.2321;AMR_AF=0.0403;AFR_AF=0.0008;EUR_AF=0.0596;SAS_AF=0.1524;AA=G|||;VT=SNP
6	29925908	rs2735087	G	A	100	PASS	AC=344;AF=0.0686901;AN=5008;NS=2504;DP=22269;EAS_AF=0.0228;AMR_AF=0.085;AFR_AF=0.0998;EUR_AF=0.0805;SAS_AF=0.0501;AA=G|||;VT=SNP
6	29925972	rs2517701	A	T	100	PASS	AC=1537;AF=0.306909;AN=5008;NS=2504;DP=20227;EAS_AF=0.3046;AMR_AF=0.4164;AFR_AF=0.2731;EUR_AF=0.3569;SAS_AF=0.226;AA=A|||;VT=SNP
6	29926082	rs2517700	C	T	100	PASS	AC=362;AF=0.0722843;AN=5008;NS=2504;DP=21440;EAS_AF=0.0228;AMR_AF=0.0879;AFR_AF=0.1112;EUR_AF=0.0815;SAS_AF=0.0501;AA=C|||;VT=SNP
6	29926128	rs2571397	G	T	100	PASS	AC=363;AF=0.072484;AN=5008;NS=2504;DP=20265;EAS_AF=0.0228;AMR_AF=0.0879;AFR_AF=0.112;EUR_AF=0.0815;SAS_AF=0.0501;AA=G|||;VT=SNP
6	29926139	rs9260676	A	C	100	PASS	AC=4621;AF=0.922724;AN=5008;NS=2504;DP=20196;EAS_AF=0.9851;AMR_AF=0.9121;AFR_AF=0.8873;EUR_AF=0.8877;SAS_AF=0.9499;AA=C|||;VT=SNP
6	29926192	rs2735086	G	T	100	PASS	AC=1291;AF=0.257788;AN=5008;NS=2504;DP=20038;EAS_AF=0.249;AMR_AF=0.2176;AFR_AF=0.211;EUR_AF=0.2783;SAS_AF=0.3374;AA=G|||;VT=SNP
6	29926377	rs9260679	A	G	100	PASS	AC=202;AF=0.0403355;AN=5008;NS=2504;DP=18455;EAS_AF=0.005;AMR_AF=0.0245;AFR_AF=0.0741;EUR_AF=0.0417;SAS_AF=0.0409;AA=A|||;VT=SNP
6	29926379	rs2975039	T	C	100	PASS	AC=761;AF=0.151957;AN=5008;NS=2504;DP=18539;EAS_AF=0.0308;AMR_AF=0.1844;AFR_AF=0.2663;EUR_AF=0.1262;SAS_AF=0.1258;AA=T|||;VT=SNP
6	29926389	rs115200927	G	A	100	PASS	AC=471;AF=0.0940495;AN=5008;NS=2504;DP=18932;EAS_AF=0.2321;AMR_AF=0.0403;AFR_AF=0.0008;EUR_AF=0.0596;SAS_AF=0.1513;AA=G|||;VT=SNP
6	29926415	rs115280716	C	A	100	PASS	AC=471;AF=0.0940495;AN=5008;NS=2504;DP=19768;EAS_AF=0.2321;AMR_AF=0.0403;AFR_AF=0.0008;EUR_AF=0.0596;SAS_AF=0.1513;AA=C|||;VT=SNP
6	29926461	rs2905760	A	C	100	PASS	AC=760;AF=0.151757;AN=5008;NS=2504;DP=20512;EAS_AF=0.0308;AMR_AF=0.1844;AFR_AF=0.2655;EUR_AF=0.1262;SAS_AF=0.1258;AA=C|||;VT=SNP
6	29926476	rs9260682	A	T	100	PASS	AC=760;AF=0.151757;AN=5008;NS=2504;DP=20740;EAS_AF=0.0308;AMR_AF=0.1844;AFR_AF=0.2655;EUR_AF=0.1262;SAS_AF=0.1258;AA=A|||;VT=SNP
6	29926487	rs9260683	T	C	100	PASS	AC=760;AF=0.151757;AN=5008;NS=2504;DP=21042;EAS_AF=0.0308;AMR_AF=0.1844;AFR_AF=0.2655;EUR_AF=0.1262;SAS_AF=0.1258;AA=T|||;VT=SNP
6	29926549	rs114600011	C	T	100	PASS	AC=141;AF=0.028155;AN=5008;NS=2504;DP=21387;EAS_AF=0.0179;AMR_AF=0.0605;AFR_AF=0.025;EUR_AF=0.0388;SAS_AF=0.0092;AA=C|||;VT=SNP
6	29926597	rs1632994	T	C	100	PASS	AC=2633;AF=0.525759;AN=5008;NS=2504;DP=20780;EAS_AF=0.5754;AMR_AF=0.5879;AFR_AF=0.5197;EUR_AF=0.5278;SAS_AF=0.4366;AA=T|||;VT=SNP
6	29926654	rs9260684	C	T	100	PASS	AC=760;AF=0.151757;AN=5008;NS=2504;DP=20104;EAS_AF=0.0308;AMR_AF=0.1844;AFR_AF=0.2655;EUR_AF=0.1262;SAS_AF=0.1258;AA=C|||;VT=SNP
6	29926668	rs9260685	C	G	100	PASS	AC=4621;AF=0.922724;AN=5008;NS=2504;DP=20000;EAS_AF=0.9851;AMR_AF=0.9121;AFR_AF=0.8873;EUR_AF=0.8877;SAS_AF=0.9499;AA=G|||;VT=SNP
6	29926696	rs9260686	T	C	100	PASS	AC=760;AF=0.151757;AN=5008;NS=2504;DP=20314;EAS_AF=0.0308;AMR_AF=0.1844;AFR_AF=0.2655;EUR_AF=0.1262;SAS_AF=0.1258;AA=T|||;VT=SNP
6	29926832	rs2517698	A	C	100	PASS	AC=363;AF=0.072484;AN=5008;NS=2504;DP=20603;EAS_AF=0.0228;AMR_AF=0.0879;AFR_AF=0.112;EUR_AF=0.0815;SAS_AF=0.0501;AA=A|||;VT=SNP
6	29926940	rs2523939	A	G	100	PASS	AC=770;AF=0.153754;AN=5008;NS=2504;DP=21099;EAS_AF=0.0317;AMR_AF=0.1859;AFR_AF=0.2678;EUR_AF=0.1272;SAS_AF=0.1299;AA=A|||;VT=SNP
6	29926951	rs2517697	T	C	100	PASS	AC=770;AF=0.153754;AN=5008;NS=2504;DP=21128;EAS_AF=0.0317;AMR_AF=0.1859;AFR_AF=0.2678;EUR_AF=0.1272;SAS_AF=0.1299;AA=T|||;VT=SNP
6	29926976	rs2523938	A	G	100	PASS	AC=899;AF=0.179513;AN=5008;NS=2504;DP=21061;EAS_AF=0.0317;AMR_AF=0.2176;AFR_AF=0.3366;EUR_AF=0.1461;SAS_AF=0.1268;AA=G|||;VT=SNP
6	29927014	rs114905642	A	C	100	PASS	AC=471;AF=0.0940495;AN=5008;NS=2504;DP=21218;EAS_AF=0.2321;AMR_AF=0.0403;AFR_AF=0.0008;EUR_AF=0.0596;SAS_AF=0.1513;AA=A|||;VT=SNP
6	29927057	rs112549520	T	A	100	PASS	AC=397;AF=0.0792732;AN=5008;NS=2504;DP=21242;EAS_AF=0.0079;AMR_AF=0.0965;AFR_AF=0.1536;EUR_AF=0.0447;SAS_AF=0.0757;AA=T|||;VT=SNP
6	29927095	rs2735085	G	A	100	PASS	AC=1226;AF=0.244808;AN=5008;NS=2504;DP=21242;EAS_AF=0.2629;AMR_AF=0.2219;AFR_AF=0.264;EUR_AF=0.1859;SAS_AF=0.2771;AA=G|||;VT=SNP
6	29927168	rs2394246	G	T	100	PASS	AC=1233;AF=0.246206;AN=5008;NS=2504;DP=21030;EAS_AF=0.2629;AMR_AF=0.2233;AFR_AF=0.267;EUR_AF=0.1869;SAS_AF=0.2781;AA=G|||;VT=SNP
6	29927221	rs2523937	C	G	100	PASS	AC=1231;AF=0.245807;AN=5008;NS=2504;DP=19976;EAS_AF=0.2639;AMR_AF=0.2233;AFR_AF=0.2663;EUR_AF=0.1859;SAS_AF=0.2771;AA=G|||;VT=SNP
6	29927303	rs2571398	C	T	100	PASS	AC=757;AF=0.151158;AN=5008;NS=2504;DP=20602;EAS_AF=0.0308;AMR_AF=0.183;AFR_AF=0.264;EUR_AF=0.1262;SAS_AF=0.1258;AA=C|||;VT=SNP
6	29927420	rs112992829	A	G	100	PASS	AC=394;AF=0.0786741;AN=5008;NS=2504;DP=21888;EAS_AF=0.0079;AMR_AF=0.0951;AFR_AF=0.152;EUR_AF=0.0447;SAS_AF=0.0757;AA=A|||;VT=SNP
6	29927463	rs2735083	G	T	100	PASS	AC=1227;AF=0.245008;AN=5008;NS=2504;DP=21945;EAS_AF=0.2629;AMR_AF=0.2219;AFR_AF=0.2648;EUR_AF=0.1859;SAS_AF=0.2771;AA=G|||;VT=SNP
6	29927534	rs9260693	A	C	100	PASS	AC=224;AF=0.0447284;AN=5008;NS=2504;DP=21291;EAS_AF=0.0417;AMR_AF=0.0317;AFR_AF=0.0431;EUR_AF=0.0487;SAS_AF=0.0552;AA=A|||;VT=SNP
6	29927610	rs2523936	A	G	100	PASS	AC=1253;AF=0.2502;AN=5008;NS=2504;DP=18701;EAS_AF=0.2639;AMR_AF=0.2277;AFR_AF=0.2776;EUR_AF=0.1869;SAS_AF=0.2802;AA=G|||;VT=SNP
6	29927611	rs2517696	T	C	100	PASS	AC=2665;AF=0.532149;AN=5008;NS=2504;DP=18789;EAS_AF=0.5764;AMR_AF=0.5922;AFR_AF=0.5378;EUR_AF=0.5298;SAS_AF=0.4387;AA=C|||;VT=SNP
6	29927629	rs2517695	G	A	100	PASS	AC=1255;AF=0.250599;AN=5008;NS=2504;DP=18798;EAS_AF=0.2639;AMR_AF=0.2277;AFR_AF=0.2791;EUR_AF=0.1869;SAS_AF=0.2802;AA=A|||;VT=SNP
6	29927722	rs2571400	C	G	100	PASS	AC=2527;AF=0.504593;AN=5008;NS=2504;DP=18525;EAS_AF=0.5119;AMR_AF=0.4409;AFR_AF=0.4811;EUR_AF=0.4642;SAS_AF=0.6155;AA=G|||;VT=SNP
6	29927936	rs2735082	C	G	100	PASS	AC=1719;AF=0.343251;AN=5008;NS=2504;DP=18328;EAS_AF=0.3433;AMR_AF=0.4452;AFR_AF=0.3298;EUR_AF=0.4085;SAS_AF=0.2219;AA=C|||;VT=SNP
6	29928019	rs73414567	G	A	100	PASS	AC=397;AF=0.0792732;AN=5008;NS=2504;DP=17947;EAS_AF=0.0079;AMR_AF=0.0965;AFR_AF=0.1536;EUR_AF=0.0447;SAS_AF=0.0757;AA=G|||;VT=SNP
6	29928137	rs441808	T	C	100	PASS	AC=2649;AF=0.528954;AN=5008;NS=2504;DP=16832;EAS_AF=0.5754;AMR_AF=0.5879;AFR_AF=0.5318;EUR_AF=0.5278;SAS_AF=0.4366;AA=C|||;VT=SNP
6	29928188	rs55897388	G	A	100	PASS	AC=473;AF=0.0944489;AN=5008;NS=2504;DP=17599;EAS_AF=0.2321;AMR_AF=0.0432;AFR_AF=0.0008;EUR_AF=0.0596;SAS_AF=0.1513;AA=g|||;VT=SNP
6	29928196	rs446787	C	T	100	PASS	AC=2516;AF=0.502396;AN=5008;NS=2504;DP=16897;EAS_AF=0.5744;AMR_AF=0.5562;AFR_AF=0.4629;EUR_AF=0.5099;SAS_AF=0.4356;AA=C|||;VT=SNP
6	29928230	rs9260701	G	A	100	PASS	AC=200;AF=0.0399361;AN=5008;NS=2504;DP=17148;EAS_AF=0.005;AMR_AF=0.0216;AFR_AF=0.0741;EUR_AF=0.0417;SAS_AF=0.0409;AA=G|||;VT=SNP
6	29928270	rs437464	C	G	100	PASS	AC=3102;AF=0.619409;AN=5008;NS=2504;DP=17441;EAS_AF=0.6944;AMR_AF=0.6628;AFR_AF=0.6301;EUR_AF=0.5606;SAS_AF=0.5573;AA=G|||;VT=SNP
6	29928309	rs9260702	A	C	100	PASS	AC=4621;AF=0.922724;AN=5008;NS=2504;DP=18082;EAS_AF=0.9851;AMR_AF=0.9121;AFR_AF=0.8873;EUR_AF=0.8877;SAS_AF=0.9499;AA=C|||;VT=SNP
6	29928362	rs112520984	C	T	100	PASS	AC=397;AF=0.0792732;AN=5008;NS=2504;DP=18915;EAS_AF=0.0079;AMR_AF=0.0965;AFR_AF=0.1536;EUR_AF=0.0447;SAS_AF=0.0757;AA=C|||;VT=SNP
6	29928369	rs366030	T	A	100	PASS	AC=141;AF=0.028155;AN=5008;NS=2504;DP=18796;EAS_AF=0.0179;AMR_AF=0.0605;AFR_AF=0.025;EUR_AF=0.0388;SAS_AF=0.0092;AA=T|||;VT=SNP
6	29928407	rs437289	A	G	100	PASS	AC=2516;AF=0.502396;AN=5008;NS=2504;DP=18097;EAS_AF=0.5744;AMR_AF=0.5562;AFR_AF=0.4629;EUR_AF=0.5099;SAS_AF=0.4356;AA=A|||;VT=SNP
6	29928431	rs411109	C	T	100	PASS	AC=350;AF=0.0698882;AN=5008;NS=2504;DP=17922;EAS_AF=0.0228;AMR_AF=0.0865;AFR_AF=0.1036;EUR_AF=0.0805;SAS_AF=0.0501;AA=C|||;VT=SNP
6	29928485	rs1655916	T	C	100	PASS	AC=625;AF=0.1248;AN=5008;NS=2504;DP=18043;EAS_AF=0.2302;AMR_AF=0.1354;AFR_AF=0.0098;EUR_AF=0.1243;SAS_AF=0.1646;AA=T|||;VT=SNP
6	29928487	rs2508035	T	C	100	PASS	AC=1140;AF=0.227636;AN=5008;NS=2504;DP=17934;EAS_AF=0.2966;AMR_AF=0.3199;AFR_AF=0.1195;EUR_AF=0.3121;SAS_AF=0.1503;AA=T|||;VT=SNP
6	29928544	rs72500497	C	T	100	PASS	AC=449;AF=0.0896565;AN=5008;NS=2504;DP=18365;EAS_AF=0.119;AMR_AF=0.0735;AFR_AF=0.0961;EUR_AF=0.0318;SAS_AF=0.1217;AA=C|||;VT=SNP
6	29928557	rs116174003	G	A	100	PASS	AC=471;AF=0.0940495;AN=5008;NS=2504;DP=18493;EAS_AF=0.2321;AMR_AF=0.0403;AFR_AF=0.0008;EUR_AF=0.0596;SAS_AF=0.1513;AA=G|||;VT=SNP
6	29928574	rs6931952	T	G	100	PASS	AC=4687;AF=0.935903;AN=5008;NS=2504;DP=18345;EAS_AF=0.9851;AMR_AF=0.915;AFR_AF=0.9349;EUR_AF=0.8887;SAS_AF=0.9499;AA=G|||;VT=SNP
6	29928575	rs378337	T	C	100	PASS	AC=3102;AF=0.619409;AN=5008;NS=2504;DP=18431;EAS_AF=0.6944;AMR_AF=0.6628;AFR_AF=0.6301;EUR_AF=0.5606;SAS_AF=0.5573;AA=C|||;VT=SNP
6	29928628	rs2904757	C	T	100	PASS	AC=2509;AF=0.500998;AN=5008;NS=2504;DP=18750;EAS_AF=0.5724;AMR_AF=0.5562;AFR_AF=0.4607;EUR_AF=0.508;SAS_AF=0.4356;AA=T|||;VT=SNP
6	29928649	rs2428521	T	G	100	PASS	AC=2512;AF=0.501597;AN=5008;NS=2504;DP=18930;EAS_AF=0.5744;AMR_AF=0.5548;AFR_AF=0.4607;EUR_AF=0.5099;SAS_AF=0.4356;AA=T|||;VT=SNP
6	29928698	rs2735081	T	C	100	PASS	AC=142;AF=0.0283546;AN=5008;NS=2504;DP=20450;EAS_AF=0.0179;AMR_AF=0.062;AFR_AF=0.025;EUR_AF=0.0388;SAS_AF=0.0092;AA=T|||;VT=SNP
6	29928706	rs2022671	A	T	100	PASS	AC=343;AF=0.0684904;AN=5008;NS=2504;DP=20480;EAS_AF=0.0228;AMR_AF=0.0836;AFR_AF=0.0998;EUR_AF=0.0805;SAS_AF=0.0501;AA=A|||;VT=SNP
6	29928815	rs17179957	T	A	100	PASS	AC=447;AF=0.0892572;AN=5008;NS=2504;DP=19207;EAS_AF=0.119;AMR_AF=0.072;AFR_AF=0.0961;EUR_AF=0.0318;SAS_AF=0.1207;AA=T|||;VT=SNP
6	29928826	rs2517692	C	T	100	PASS	AC=2517;AF=0.502596;AN=5008;NS=2504;DP=19196;EAS_AF=0.5744;AMR_AF=0.5576;AFR_AF=0.4629;EUR_AF=0.5099;SAS_AF=0.4356;AA=T|||;VT=SNP
6	29928838	rs2523935	G	A	100	PASS	AC=1305;AF=0.260583;AN=5008;NS=2504;DP=19390;EAS_AF=0.3115;AMR_AF=0.3357;AFR_AF=0.2088;EUR_AF=0.325;SAS_AF=0.1585;AA=G|||;VT=SNP
6	29929055	rs2517691	G	T	100	PASS	AC=2532;AF=0.505591;AN=5008;NS=2504;DP=21002;EAS_AF=0.5754;AMR_AF=0.5605;AFR_AF=0.4682;EUR_AF=0.5099;SAS_AF=0.4407;AA=T|||;VT=SNP
6	29929073	rs2517690	T	C	100	PASS	AC=3102;AF=0.619409;AN=5008;NS=2504;DP=20867;EAS_AF=0.6944;AMR_AF=0.6628;AFR_AF=0.6301;EUR_AF=0.5606;SAS_AF=0.5573;AA=C|||;VT=SNP
6	29929191	rs9260705	G	A	100	PASS	AC=203;AF=0.0405351;AN=5008;NS=2504;DP=19343;EAS_AF=0.006;AMR_AF=0.0216;AFR_AF=0.0756;EUR_AF=0.0417;SAS_AF=0.0409;AA=G|||;VT=SNP
6	29929253	rs2517689	C	T	100	PASS	AC=2510;AF=0.501198;AN=5008;NS=2504;DP=19605;EAS_AF=0.5734;AMR_AF=0.5548;AFR_AF=0.4599;EUR_AF=0.5099;SAS_AF=0.4356;AA=C|||;VT=SNP
6	29929324	rs17179992	T	C	100	PASS	AC=471;AF=0.0940495;AN=5008;NS=2504;DP=20623;EAS_AF=0.2321;AMR_AF=0.0403;AFR_AF=0.0008;EUR_AF=0.0596;SAS_AF=0.1513;AA=T|||;VT=SNP
6	29929336	rs9260706	A	G	100	PASS	AC=4687;AF=0.935903;AN=5008;NS=2504;DP=20348;EAS_AF=0.9851;AMR_AF=0.915;AFR_AF=0.9349;EUR_AF=0.8887;SAS_AF=0.9499;AA=G|||;VT=SNP
6	29929536	rs9260707	A	G	100	PASS	AC=4922;AF=0.982827;AN=5008;NS=2504;DP=18988;EAS_AF=1;AMR_AF=0.9683;AFR_AF=0.9992;EUR_AF=0.9384;SAS_AF=0.999;AA=G|||;VT=SNP
6	29929598	rs6457106	C	T	100	PASS	AC=293;AF=0.0585064;AN=5008;NS=2504;DP=19738;EAS_AF=0.006;AMR_AF=0.0764;AFR_AF=0.0991;EUR_AF=0.0378;SAS_AF=0.0665;AA=C|||;VT=SNP
6	29929795	rs58015560	G	A	100	PASS	AC=146;AF=0.0291534;AN=5008;NS=2504;DP=22744;EAS_AF=0.0149;AMR_AF=0.013;AFR_AF=0.0772;EUR_AF=0.0119;SAS_AF=0.0082;AA=g|||;VT=SNP
6	29930016	rs116264926	G	A	100	PASS	AC=93;AF=0.0185703;AN=5008;NS=2504;DP=19200;EAS_AF=0;AMR_AF=0.0245;AFR_AF=0.0015;EUR_AF=0.0736;SAS_AF=0;AA=G|||;VT=SNP
6	29930168	rs56673893	C	T	100	PASS	AC=397;AF=0.0792732;AN=5008;NS=2504;DP=19288;EAS_AF=0.0079;AMR_AF=0.0965;AFR_AF=0.1536;EUR_AF=0.0447;SAS_AF=0.0757;AA=C|||;VT=SNP
6	29930323	rs2517688	C	T	100	PASS	AC=343;AF=0.0684904;AN=5008;NS=2504;DP=19585;EAS_AF=0.0228;AMR_AF=0.0836;AFR_AF=0.0998;EUR_AF=0.0805;SAS_AF=0.0501;AA=C|||;VT=SNP
6	29930402	rs62388660	T	C	100	PASS	AC=471;AF=0.0940495;AN=5008;NS=2504;DP=18742;EAS_AF=0.2321;AMR_AF=0.0403;AFR_AF=0.0008;EUR_AF=0.0596;SAS_AF=0.1513;AA=T|||;VT=SNP
6	29930451	rs2844807	T	C	100	PASS	AC=2515;AF=0.502196;AN=5008;NS=2504;DP=18559;EAS_AF=0.5734;AMR_AF=0.5562;AFR_AF=0.4629;EUR_AF=0.5099;SAS_AF=0.4356;AA=T|||;VT=SNP
6	29930466	rs2523934	A	G	100	PASS	AC=2653;AF=0.529752;AN=5008;NS=2504;DP=18208;EAS_AF=0.5744;AMR_AF=0.5893;AFR_AF=0.534;EUR_AF=0.5288;SAS_AF=0.4366;AA=G|||;VT=SNP
6	29930473	rs75367802	G	A	100	PASS	AC=450;AF=0.0898562;AN=5008;NS=2504;DP=18132;EAS_AF=0.12;AMR_AF=0.0735;AFR_AF=0.0961;EUR_AF=0.0318;SAS_AF=0.1217;AA=G|||;VT=SNP
6	29930496	rs4713269	A	T	100	PASS	AC=1285;AF=0.256589;AN=5008;NS=2504;DP=17982;EAS_AF=0.3105;AMR_AF=0.3329;AFR_AF=0.1967;EUR_AF=0.3241;SAS_AF=0.1585;AA=A|||;VT=SNP
6	29930619	rs7739434	G	A	100	PASS	AC=3920;AF=0.782748;AN=5008;NS=2504;DP=18633;EAS_AF=0.8641;AMR_AF=0.7824;AFR_AF=0.6498;EUR_AF=0.832;SAS_AF=0.8282;AA=G|||;VT=SNP
6	29930698	rs148590958	T	C	100	PASS	AC=126;AF=0.0251597;AN=5008;NS=2504;DP=20533;EAS_AF=0.0357;AMR_AF=0.0504;AFR_AF=0.0053;EUR_AF=0.0219;SAS_AF=0.0266;AA=T|||;VT=SNP
6	29930706	rs2394247	A	C	100	PASS	AC=1304;AF=0.260383;AN=5008;NS=2504;DP=20439;EAS_AF=0.3105;AMR_AF=0.3357;AFR_AF=0.2088;EUR_AF=0.325;SAS_AF=0.1585;AA=A|||;VT=SNP
6	29930784	rs2252840	G	C	100	PASS	AC=142;AF=0.0283546;AN=5008;NS=2504;DP=19825;EAS_AF=0.0179;AMR_AF=0.062;AFR_AF=0.025;EUR_AF=0.0388;SAS_AF=0.0092;AA=G|||;VT=SNP
6	29930927	rs76539736	A	C	100	PASS	AC=4483;AF=0.895168;AN=5008;NS=2504;DP=20075;EAS_AF=0.9841;AMR_AF=0.879;AFR_AF=0.8162;EUR_AF=0.8688;SAS_AF=0.9489;AA=C|||;VT=SNP
6	29930939	rs56262516	G	A	100	PASS	AC=609;AF=0.121605;AN=5008;NS=2504;DP=19820;EAS_AF=0.2331;AMR_AF=0.0735;AFR_AF=0.0719;EUR_AF=0.0785;SAS_AF=0.1524;AA=A|||;VT=SNP
6	29930961	rs7743786	A	T	100	PASS	AC=397;AF=0.0792732;AN=5008;NS=2504;DP=19625;EAS_AF=0.0079;AMR_AF=0.0965;AFR_AF=0.1536;EUR_AF=0.0447;SAS_AF=0.0757;AA=A|||;VT=SNP
6	29931013	rs2517686	C	A	100	PASS	AC=1798;AF=0.359026;AN=5008;NS=2504;DP=18293;EAS_AF=0.3839;AMR_AF=0.3271;AFR_AF=0.4213;EUR_AF=0.2356;SAS_AF=0.3988;AA=A|||;VT=SNP
6	29931035	rs2517685	G	T	100	PASS	AC=1647;AF=0.328874;AN=5008;NS=2504;DP=18997;EAS_AF=0.3333;AMR_AF=0.4193;AFR_AF=0.3086;EUR_AF=0.4056;SAS_AF=0.2086;AA=G|||;VT=SNP
6	29931207	rs9260716	G	A	100	PASS	AC=343;AF=0.0684904;AN=5008;NS=2504;DP=22380;EAS_AF=0.0228;AMR_AF=0.0836;AFR_AF=0.0998;EUR_AF=0.0805;SAS_AF=0.0501;AA=G|||;VT=SNP
6	29931309	rs11756376	A	G	100	PASS	AC=449;AF=0.0896565;AN=5008;NS=2504;DP=20742;EAS_AF=0.12;AMR_AF=0.0735;AFR_AF=0.0961;EUR_AF=0.0318;SAS_AF=0.1207;AA=A|||;VT=SNP
6	29931376	rs9260717	C	T	100	PASS	AC=235;AF=0.0469249;AN=5008;NS=2504;DP=19026;EAS_AF=0.0417;AMR_AF=0.0331;AFR_AF=0.0431;EUR_AF=0.0497;SAS_AF=0.0644;AA=c|||;VT=SNP
6	29931390	rs9260718	T	G	100	PASS	AC=224;AF=0.0447284;AN=5008;NS=2504;DP=18614;EAS_AF=0.0417;AMR_AF=0.0317;AFR_AF=0.0431;EUR_AF=0.0487;SAS_AF=0.0552;AA=T|||;VT=SNP
6	29931419	rs9260720	G	A	100	PASS	AC=230;AF=0.0459265;AN=5008;NS=2504;DP=18742;EAS_AF=0.0437;AMR_AF=0.0317;AFR_AF=0.0431;EUR_AF=0.0487;SAS_AF=0.0593;AA=G|||;VT=SNP
6	29931564	rs2263288	G	A	100	PASS	AC=628;AF=0.125399;AN=5008;NS=2504;DP=22961;EAS_AF=0.2302;AMR_AF=0.1369;AFR_AF=0.0113;EUR_AF=0.1243;SAS_AF=0.1646;AA=G|||;VT=SNP
6	29931798	rs9260722	C	T	100	PASS	AC=343;AF=0.0684904;AN=5008;NS=2504;DP=18435;EAS_AF=0.0228;AMR_AF=0.0836;AFR_AF=0.0998;EUR_AF=0.0805;SAS_AF=0.0501;AA=C|||;VT=SNP
6	29931799	rs4628142	A	G	100	PASS	AC=3102;AF=0.619409;AN=5008;NS=2504;DP=18289;EAS_AF=0.6944;AMR_AF=0.6628;AFR_AF=0.6301;EUR_AF=0.5606;SAS_AF=0.5573;AA=a|||;VT=SNP
6	29931801	rs116451203	T	C	100	PASS	AC=449;AF=0.0896565;AN=5008;NS=2504;DP=18430;EAS_AF=0.12;AMR_AF=0.0735;AFR_AF=0.0961;EUR_AF=0.0318;SAS_AF=0.1207;AA=T|||;VT=SNP
6	29931841	rs143328784	C	T	100	PASS	AC=449;AF=0.0896565;AN=5008;NS=2504;DP=18678;EAS_AF=0.12;AMR_AF=0.0735;AFR_AF=0.0961;EUR_AF=0.0318;SAS_AF=0.1207;AA=C|||;VT=SNP
6	29931905	rs2517683	G	C	100	PASS	AC=2118;AF=0.422923;AN=5008;NS=2504;DP=17325;EAS_AF=0.5655;AMR_AF=0.4597;AFR_AF=0.3094;EUR_AF=0.4652;SAS_AF=0.3599;AA=g|||;VT=SNP
6	29931940	rs2252960	A	G	100	PASS	AC=2705;AF=0.540136;AN=5008;NS=2504;DP=18588;EAS_AF=0.6865;AMR_AF=0.5663;AFR_AF=0.4766;EUR_AF=0.5159;SAS_AF=0.4816;AA=G|||;VT=SNP
6	29931995	rs149964608	C	A	100	PASS	AC=448;AF=0.0894569;AN=5008;NS=2504;DP=19326;EAS_AF=0.12;AMR_AF=0.0735;AFR_AF=0.0953;EUR_AF=0.0318;SAS_AF=0.1207;AA=C|||;VT=SNP
6	29932007	rs2252963	G	A	100	PASS	AC=2963;AF=0.591653;AN=5008;NS=2504;DP=18627;EAS_AF=0.6935;AMR_AF=0.6297;AFR_AF=0.559;EUR_AF=0.5417;SAS_AF=0.5552;AA=G|||;VT=SNP
6	29932037	rs2252965	A	T	100	PASS	AC=1296;AF=0.258786;AN=5008;NS=2504;DP=17209;EAS_AF=0.249;AMR_AF=0.2176;AFR_AF=0.2141;EUR_AF=0.2783;SAS_AF=0.3384;AA=A|||;VT=SNP
6	29932109	rs2517682	G	T	100	PASS	AC=591;AF=0.118011;AN=5008;NS=2504;DP=18177;EAS_AF=0.1379;AMR_AF=0.1354;AFR_AF=0.121;EUR_AF=0.0706;SAS_AF=0.1299;AA=G|||;VT=SNP
6	29932121	rs111695920	G	A	100	PASS	AC=397;AF=0.0792732;AN=5008;NS=2504;DP=18224;EAS_AF=0.0079;AMR_AF=0.0965;AFR_AF=0.1536;EUR_AF=0.0447;SAS_AF=0.0757;AA=G|||;VT=SNP
6	29932169	rs4472395	A	T	100	PASS	AC=4621;AF=0.922724;AN=5008;NS=2504;DP=16762;EAS_AF=0.9851;AMR_AF=0.9121;AFR_AF=0.8873;EUR_AF=0.8877;SAS_AF=0.9499;AA=t|||;VT=SNP
6	29932230	rs9260729	C	T	100	PASS	AC=589;AF=0.117612;AN=5008;NS=2504;DP=16004;EAS_AF=0.0496;AMR_AF=0.1254;AFR_AF=0.1785;EUR_AF=0.0885;SAS_AF=0.1299;AA=C|||;VT=SNP
6	29932257	rs73416612	T	C	100	PASS	AC=397;AF=0.0792732;AN=5008;NS=2504;DP=16806;EAS_AF=0.0079;AMR_AF=0.0965;AFR_AF=0.1536;EUR_AF=0.0447;SAS_AF=0.0757;AA=T|||;VT=SNP
6	29932292	rs2523933	G	T	100	PASS	AC=1295;AF=0.258586;AN=5008;NS=2504;DP=16212;EAS_AF=0.249;AMR_AF=0.2176;AFR_AF=0.2141;EUR_AF=0.2783;SAS_AF=0.3374;AA=G|||;VT=SNP
6	29932330	rs2517681	T	C	100	PASS	AC=2961;AF=0.591254;AN=5008;NS=2504;DP=16133;EAS_AF=0.6935;AMR_AF=0.6297;AFR_AF=0.5567;EUR_AF=0.5417;SAS_AF=0.5562;AA=T|||;VT=SNP
6	29932380	rs2571402	A	T	100	PASS	AC=3102;AF=0.619409;AN=5008;NS=2504;DP=16320;EAS_AF=0.6944;AMR_AF=0.6628;AFR_AF=0.6301;EUR_AF=0.5606;SAS_AF=0.5573;AA=T|||;VT=SNP
6	29932433	rs9260733	G	A	100	PASS	AC=224;AF=0.0447284;AN=5008;NS=2504;DP=17317;EAS_AF=0.0417;AMR_AF=0.0317;AFR_AF=0.0431;EUR_AF=0.0487;SAS_AF=0.0552;AA=G|||;VT=SNP
6	29932666	rs9260734	G	A	100	PASS	AC=1232;AF=0.246006;AN=5008;NS=2504;DP=19157;EAS_AF=0.2609;AMR_AF=0.1744;AFR_AF=0.3162;EUR_AF=0.159;SAS_AF=0.2761;AA=G|||;VT=SNP
6	29932685	rs9260735	T	A	100	PASS	AC=1260;AF=0.251597;AN=5008;NS=2504;DP=18552;EAS_AF=0.2649;AMR_AF=0.1844;AFR_AF=0.3245;EUR_AF=0.162;SAS_AF=0.2791;AA=t|||;VT=SNP
6	29932725	rs111244739	G	A	100	PASS	AC=398;AF=0.0794728;AN=5008;NS=2504;DP=18149;EAS_AF=0.0089;AMR_AF=0.0965;AFR_AF=0.1536;EUR_AF=0.0447;SAS_AF=0.0757;AA=G|||;VT=SNP
6	29932738	rs9393984	G	C	100	PASS	AC=1157;AF=0.23103;AN=5008;NS=2504;DP=17804;EAS_AF=0.2946;AMR_AF=0.3228;AFR_AF=0.1316;EUR_AF=0.3131;SAS_AF=0.1503;AA=G|||;VT=SNP
6	29932809	rs9260736	C	T	100	PASS	AC=228;AF=0.0455272;AN=5008;NS=2504;DP=17534;EAS_AF=0.0456;AMR_AF=0.0317;AFR_AF=0.0431;EUR_AF=0.0487;SAS_AF=0.0552;AA=C|||;VT=SNP
6	29932859	rs3873282	C	T	100	PASS	AC=397;AF=0.0792732;AN=5008;NS=2504;DP=19087;EAS_AF=0.0079;AMR_AF=0.0965;AFR_AF=0.1536;EUR_AF=0.0447;SAS_AF=0.0757;AA=C|||;VT=SNP
6	29932860	rs2571403	G	A	100	PASS	AC=591;AF=0.118011;AN=5008;NS=2504;DP=19090;EAS_AF=0.1379;AMR_AF=0.1354;AFR_AF=0.121;EUR_AF=0.0706;SAS_AF=0.1299;AA=G|||;VT=SNP
6	29932862	rs2571404	C	T	100	PASS	AC=591;AF=0.118011;AN=5008;NS=2504;DP=19119;EAS_AF=0.1379;AMR_AF=0.1354;AFR_AF=0.121;EUR_AF=0.0706;SAS_AF=0.1299;AA=C|||;VT=SNP
6	29932865	rs9357088	G	T	100	PASS	AC=1139;AF=0.227436;AN=5008;NS=2504;DP=18940;EAS_AF=0.2946;AMR_AF=0.3213;AFR_AF=0.1195;EUR_AF=0.3121;SAS_AF=0.1503;AA=G|||;VT=SNP
6	29932897	rs3903160	G	A	100	PASS	AC=1277;AF=0.254992;AN=5008;NS=2504;DP=18603;EAS_AF=0.2956;AMR_AF=0.3545;AFR_AF=0.1906;EUR_AF=0.331;SAS_AF=0.1513;AA=G|||;VT=SNP
6	29932923	rs9260737	G	A	100	PASS	AC=4621;AF=0.922724;AN=5008;NS=2504;DP=19324;EAS_AF=0.9851;AMR_AF=0.9121;AFR_AF=0.8873;EUR_AF=0.8877;SAS_AF=0.9499;AA=A|||;VT=SNP
6	29933000	rs3873283	A	G	100	PASS	AC=1237;AF=0.247005;AN=5008;NS=2504;DP=21832;EAS_AF=0.2609;AMR_AF=0.1772;AFR_AF=0.3185;EUR_AF=0.159;SAS_AF=0.2761;AA=A|||;VT=SNP
6	29933159	rs2523932	A	G	100	PASS	AC=736;AF=0.146965;AN=5008;NS=2504;DP=18109;EAS_AF=0.1538;AMR_AF=0.1455;AFR_AF=0.1982;EUR_AF=0.0825;SAS_AF=0.138;AA=a|||;VT=SNP
6	29933169	rs2517679	T	A	100	PASS	AC=589;AF=0.117612;AN=5008;NS=2504;DP=18490;EAS_AF=0.1379;AMR_AF=0.1326;AFR_AF=0.121;EUR_AF=0.0706;SAS_AF=0.1299;AA=T|||;VT=SNP
6	29933225	rs2517678	C	T	100	PASS	AC=1707;AF=0.340855;AN=5008;NS=2504;DP=19773;EAS_AF=0.2956;AMR_AF=0.2723;AFR_AF=0.3306;EUR_AF=0.3608;SAS_AF=0.4294;AA=T|||;VT=SNP
6	29933236	rs9260740	T	C	100	PASS	AC=4398;AF=0.878195;AN=5008;NS=2504;DP=20204;EAS_AF=0.9435;AMR_AF=0.8804;AFR_AF=0.8449;EUR_AF=0.839;SAS_AF=0.8947;AA=C|||;VT=SNP
6	29933261	rs6457109	T	C	100	PASS	AC=630;AF=0.125799;AN=5008;NS=2504;DP=20957;EAS_AF=0.0635;AMR_AF=0.1196;AFR_AF=0.2474;EUR_AF=0.1193;SAS_AF=0.0368;AA=T|||;VT=SNP
6	29933320	rs114716190	A	G	100	PASS	AC=125;AF=0.0249601;AN=5008;NS=2504;DP=19376;EAS_AF=0.0357;AMR_AF=0.049;AFR_AF=0.0053;EUR_AF=0.0219;SAS_AF=0.0266;AA=A|||;VT=SNP
6	29933388	rs55829038	T	C	100	PASS	AC=147;AF=0.029353;AN=5008;NS=2504;DP=17787;EAS_AF=0.0159;AMR_AF=0.013;AFR_AF=0.0772;EUR_AF=0.0119;SAS_AF=0.0082;AA=T|||;VT=SNP
6	29933439	rs2844806	C	T	100	PASS	AC=2892;AF=0.577476;AN=5008;NS=2504;DP=15199;EAS_AF=0.5526;AMR_AF=0.4597;AFR_AF=0.6452;EUR_AF=0.505;SAS_AF=0.6697;AA=T|||;VT=SNP
6	29933549	rs9260742	T	G	100	PASS	AC=4622;AF=0.922923;AN=5008;NS=2504;DP=15977;EAS_AF=0.9851;AMR_AF=0.9121;AFR_AF=0.888;EUR_AF=0.8877;SAS_AF=0.9499;AA=G|||;VT=SNP
6	29933550	rs9260743	T	C	100	PASS	AC=4622;AF=0.922923;AN=5008;NS=2504;DP=16059;EAS_AF=0.9851;AMR_AF=0.9121;AFR_AF=0.888;EUR_AF=0.8877;SAS_AF=0.9499;AA=C|||;VT=SNP
6	29933621	rs7776152	T	A	100	PASS	AC=415;AF=0.0828674;AN=5008;NS=2504;DP=10696;EAS_AF=0.0079;AMR_AF=0.0994;AFR_AF=0.1657;EUR_AF=0.0457;SAS_AF=0.0746;AA=A|||;VT=SNP
6	29933648	rs7755763	A	T	100	PASS	AC=415;AF=0.0828674;AN=5008;NS=2504;DP=15746;EAS_AF=0.0079;AMR_AF=0.0994;AFR_AF=0.1657;EUR_AF=0.0457;SAS_AF=0.0746;AA=T|||;VT=SNP
6	29933881	rs6457110	T	A	100	PASS	AC=1926;AF=0.384585;AN=5008;NS=2504;DP=14266;EAS_AF=0.3601;AMR_AF=0.464;AFR_AF=0.4062;EUR_AF=0.4185;SAS_AF=0.2894;AA=A|||;VT=SNP
6	29933964	rs7769998	G	C	100	PASS	AC=640;AF=0.127796;AN=5008;NS=2504;DP=16534;EAS_AF=0.0496;AMR_AF=0.1311;AFR_AF=0.2088;EUR_AF=0.0944;SAS_AF=0.1309;AA=G|||;VT=SNP
6	29934022	rs6914699	T	C	100	PASS	AC=1959;AF=0.391174;AN=5008;NS=2504;DP=17798;EAS_AF=0.3591;AMR_AF=0.4769;AFR_AF=0.4221;EUR_AF=0.4304;SAS_AF=0.2812;AA=C|||;VT=SNP
6	29934080	rs6935024	C	T	100	PASS	AC=1286;AF=0.256789;AN=5008;NS=2504;DP=16246;EAS_AF=0.3105;AMR_AF=0.3329;AFR_AF=0.1974;EUR_AF=0.3241;SAS_AF=0.1585;AA=C|||;VT=SNP
6	29934109	rs2571405	A	G	100	PASS	AC=3221;AF=0.643171;AN=5008;NS=2504;DP=15439;EAS_AF=0.6091;AMR_AF=0.6816;AFR_AF=0.6203;EUR_AF=0.6968;SAS_AF=0.6268;AA=G|||;VT=SNP
6	29934152	rs17180058	C	G	100	PASS	AC=211;AF=0.0421326;AN=5008;NS=2504;DP=15513;EAS_AF=0;AMR_AF=0.0303;AFR_AF=0.1233;EUR_AF=0.0219;SAS_AF=0.0051;AA=C|||;VT=SNP
6	29934163	rs6935053	A	C	100	PASS	AC=1279;AF=0.255391;AN=5008;NS=2504;DP=15739;EAS_AF=0.3095;AMR_AF=0.3343;AFR_AF=0.1974;EUR_AF=0.3181;SAS_AF=0.1575;AA=a|||;VT=SNP
6	29934170	rs6914900	T	G	100	PASS	AC=1279;AF=0.255391;AN=5008;NS=2504;DP=16023;EAS_AF=0.3095;AMR_AF=0.3343;AFR_AF=0.1974;EUR_AF=0.3181;SAS_AF=0.1575;AA=T|||;VT=SNP
6	29934348	rs17186475	A	C	100	PASS	AC=147;AF=0.029353;AN=5008;NS=2504;DP=19469;EAS_AF=0.0159;AMR_AF=0.013;AFR_AF=0.0772;EUR_AF=0.0119;SAS_AF=0.0082;AA=A|||;VT=SNP
6	29934454	rs3893259	A	G	100	PASS	AC=4621;AF=0.922724;AN=5008;NS=2504;DP=18989;EAS_AF=0.9851;AMR_AF=0.9121;AFR_AF=0.8873;EUR_AF=0.8877;SAS_AF=0.9499;AA=G|||;VT=SNP
6	29934543	rs2517677	G	A	100	PASS	AC=589;AF=0.117612;AN=5008;NS=2504;DP=17708;EAS_AF=0.1379;AMR_AF=0.1326;AFR_AF=0.121;EUR_AF=0.0706;SAS_AF=0.1299;AA=G|||;VT=SNP
6	29934697	rs4713270	G	A	100	PASS	AC=1284;AF=0.25639;AN=5008;NS=2504;DP=17004;EAS_AF=0.3105;AMR_AF=0.3329;AFR_AF=0.1967;EUR_AF=0.3231;SAS_AF=0.1585;AA=G|||;VT=SNP
6	29934891	rs3869062	A	G	100	PASS	AC=471;AF=0.0940495;AN=5008;NS=2504;DP=16610;EAS_AF=0.2321;AMR_AF=0.0403;AFR_AF=0.0008;EUR_AF=0.0596;SAS_AF=0.1513;AA=A|||;VT=SNP
6	29934947	rs2517676	C	T	100	PASS	AC=791;AF=0.157947;AN=5008;NS=2504;DP=16148;EAS_AF=0.1429;AMR_AF=0.1571;AFR_AF=0.1952;EUR_AF=0.1123;SAS_AF=0.1708;AA=C|||;VT=SNP
6	29935049	rs3893465	T	G	100	PASS	AC=4621;AF=0.922724;AN=5008;NS=2504;DP=13530;EAS_AF=0.9851;AMR_AF=0.9121;AFR_AF=0.8873;EUR_AF=0.8877;SAS_AF=0.9499;AA=t|||;VT=SNP
6	29935093	rs6941600	G	T	100	PASS	AC=1285;AF=0.256589;AN=5008;NS=2504;DP=14900;EAS_AF=0.3105;AMR_AF=0.3329;AFR_AF=0.1967;EUR_AF=0.3241;SAS_AF=0.1585;AA=G|||;VT=SNP
6	29935107	rs9260756	C	T	100	PASS	AC=621;AF=0.124002;AN=5008;NS=2504;DP=15403;EAS_AF=0.0496;AMR_AF=0.1282;AFR_AF=0.1967;EUR_AF=0.0934;SAS_AF=0.1309;AA=C|||;VT=SNP
6	29935108	rs9260757	A	G	100	PASS	AC=2063;AF=0.411941;AN=5008;NS=2504;DP=15419;EAS_AF=0.3611;AMR_AF=0.4971;AFR_AF=0.4766;EUR_AF=0.4374;SAS_AF=0.2904;AA=A|||;VT=SNP
6	29935166	rs9378188	G	A	100	PASS	AC=791;AF=0.157947;AN=5008;NS=2504;DP=16915;EAS_AF=0.249;AMR_AF=0.2464;AFR_AF=0.0182;EUR_AF=0.2237;SAS_AF=0.1227;AA=G|||;VT=SNP
6	29935228	rs112998638	C	A	100	PASS	AC=397;AF=0.0792732;AN=5008;NS=2504;DP=19782;EAS_AF=0.0079;AMR_AF=0.0965;AFR_AF=0.1536;EUR_AF=0.0447;SAS_AF=0.0757;AA=C|||;VT=SNP
6	29935230	rs6921094	T	C	100	PASS	AC=147;AF=0.029353;AN=5008;NS=2504;DP=19794;EAS_AF=0.0159;AMR_AF=0.013;AFR_AF=0.0772;EUR_AF=0.0119;SAS_AF=0.0082;AA=T|||;VT=SNP
6	29935250	rs3893464	G	A	100	PASS	AC=2559;AF=0.510982;AN=5008;NS=2504;DP=20401;EAS_AF=0.624;AMR_AF=0.415;AFR_AF=0.4115;EUR_AF=0.4503;SAS_AF=0.6595;AA=G|||;VT=SNP
6	29935372	rs9260759	C	T	100	PASS	AC=619;AF=0.123602;AN=5008;NS=2504;DP=17115;EAS_AF=0.0496;AMR_AF=0.1282;AFR_AF=0.1952;EUR_AF=0.0934;SAS_AF=0.1309;AA=C|||;VT=SNP
6	29935405	rs3893463	C	T	100	PASS	AC=2087;AF=0.416733;AN=5008;NS=2504;DP=16434;EAS_AF=0.3919;AMR_AF=0.3746;AFR_AF=0.41;EUR_AF=0.3907;SAS_AF=0.5082;AA=C|||;VT=SNP
6	29935469	rs9260761	T	C	100	PASS	AC=4620;AF=0.922524;AN=5008;NS=2504;DP=16135;EAS_AF=0.9851;AMR_AF=0.9121;AFR_AF=0.8865;EUR_AF=0.8877;SAS_AF=0.9499;AA=t|||;VT=SNP
6	29935496	rs150735239	G	C	100	PASS	AC=30;AF=0.00599042;AN=5008;NS=2504;DP=15812;EAS_AF=0;AMR_AF=0.0115;AFR_AF=0.0015;EUR_AF=0.0189;SAS_AF=0.001;AA=G|||;VT=SNP
6	29935576	rs4538750	G	A	100	PASS	AC=1442;AF=0.287939;AN=5008;NS=2504;DP=17675;EAS_AF=0.3115;AMR_AF=0.3689;AFR_AF=0.2799;EUR_AF=0.3439;SAS_AF=0.1595;AA=G|||;VT=SNP
6	29935590	rs4391295	C	T	100	PASS	AC=1443;AF=0.288139;AN=5008;NS=2504;DP=18512;EAS_AF=0.3115;AMR_AF=0.3689;AFR_AF=0.2806;EUR_AF=0.3439;SAS_AF=0.1595;AA=C|||;VT=SNP
6	29935721	rs56402621	C	T	100	PASS	AC=180;AF=0.0359425;AN=5008;NS=2504;DP=16930;EAS_AF=0;AMR_AF=0.0259;AFR_AF=0.1021;EUR_AF=0.0219;SAS_AF=0.0051;AA=C|||;VT=SNP
6	29935798	rs4248140	T	C	100	PASS	AC=1529;AF=0.305312;AN=5008;NS=2504;DP=16383;EAS_AF=0.3522;AMR_AF=0.3674;AFR_AF=0.2519;EUR_AF=0.3738;SAS_AF=0.2147;AA=t|||;VT=SNP
6	29935806	rs2517674	G	T	100	PASS	AC=1658;AF=0.33107;AN=5008;NS=2504;DP=16016;EAS_AF=0.3829;AMR_AF=0.2911;AFR_AF=0.3495;EUR_AF=0.2167;SAS_AF=0.3988;AA=G|||;VT=SNP
6	29935843	rs4248141	G	A	100	PASS	AC=1301;AF=0.259784;AN=5008;NS=2504;DP=16543;EAS_AF=0.3095;AMR_AF=0.3343;AFR_AF=0.208;EUR_AF=0.325;SAS_AF=0.1585;AA=G|||;VT=SNP
6	29935849	rs4248142	C	T	100	PASS	AC=1301;AF=0.259784;AN=5008;NS=2504;DP=16589;EAS_AF=0.3095;AMR_AF=0.3343;AFR_AF=0.208;EUR_AF=0.325;SAS_AF=0.1585;AA=C|||;VT=SNP
6	29935850	rs6415118	G	A	100	PASS	AC=2958;AF=0.590655;AN=5008;NS=2504;DP=16593;EAS_AF=0.6329;AMR_AF=0.513;AFR_AF=0.5651;EUR_AF=0.495;SAS_AF=0.7352;AA=A|||;VT=SNP
6	29935891	rs4248143	C	T	100	PASS	AC=1286;AF=0.256789;AN=5008;NS=2504;DP=16996;EAS_AF=0.3105;AMR_AF=0.3329;AFR_AF=0.1967;EUR_AF=0.3241;SAS_AF=0.1595;AA=C|||;VT=SNP
6	29935997	rs17180093	A	C	100	PASS	AC=471;AF=0.0940495;AN=5008;NS=2504;DP=18552;EAS_AF=0.2321;AMR_AF=0.0403;AFR_AF=0.0008;EUR_AF=0.0596;SAS_AF=0.1513;AA=A|||;VT=SNP
6	29936065	rs17180100	C	T	100	PASS	AC=397;AF=0.0792732;AN=5008;NS=2504;DP=19229;EAS_AF=0.0079;AMR_AF=0.0965;AFR_AF=0.1536;EUR_AF=0.0447;SAS_AF=0.0757;AA=C|||;VT=SNP
6	29936106	rs17180107	A	C	100	PASS	AC=471;AF=0.0940495;AN=5008;NS=2504;DP=19361;EAS_AF=0.2321;AMR_AF=0.0403;AFR_AF=0.0008;EUR_AF=0.0596;SAS_AF=0.1513;AA=A|||;VT=SNP
6	29936135	rs4959036	G	T	100	PASS	AC=4621;AF=0.922724;AN=5008;NS=2504;DP=19414;EAS_AF=0.9851;AMR_AF=0.9121;AFR_AF=0.8873;EUR_AF=0.8877;SAS_AF=0.9499;AA=T|||;VT=SNP
6	29936269	rs73416648	C	G	100	PASS	AC=147;AF=0.029353;AN=5008;NS=2504;DP=20022;EAS_AF=0.0159;AMR_AF=0.013;AFR_AF=0.0772;EUR_AF=0.0119;SAS_AF=0.0082;AA=C|||;VT=SNP
6	29936307	rs4959037	A	T	100	PASS	AC=1447;AF=0.288938;AN=5008;NS=2504;DP=18953;EAS_AF=0.3115;AMR_AF=0.3689;AFR_AF=0.2844;EUR_AF=0.3439;SAS_AF=0.1585;AA=T|||;VT=SNP
6	29936351	rs4959038	G	A	100	PASS	AC=1285;AF=0.256589;AN=5008;NS=2504;DP=18621;EAS_AF=0.3105;AMR_AF=0.3329;AFR_AF=0.1967;EUR_AF=0.3241;SAS_AF=0.1585;AA=G|||;VT=SNP
6	29936404	rs6927487	T	C	100	PASS	AC=1441;AF=0.28774;AN=5008;NS=2504;DP=18254;EAS_AF=0.3115;AMR_AF=0.3689;AFR_AF=0.2791;EUR_AF=0.3439;SAS_AF=0.1595;AA=t|||;VT=SNP
6	29936408	rs12175093	A	G	100	PASS	AC=1304;AF=0.260383;AN=5008;NS=2504;DP=18115;EAS_AF=0.3105;AMR_AF=0.3357;AFR_AF=0.2088;EUR_AF=0.325;SAS_AF=0.1585;AA=a|||;VT=SNP
6	29936914	rs12193100	G	A	100	PASS	AC=1285;AF=0.256589;AN=5008;NS=2504;DP=18223;EAS_AF=0.3105;AMR_AF=0.3329;AFR_AF=0.1967;EUR_AF=0.3241;SAS_AF=0.1585;AA=G|||;VT=SNP
6	29937104	rs12193110	C	T	100	PASS	AC=1437;AF=0.286941;AN=5008;NS=2504;DP=20000;EAS_AF=0.3115;AMR_AF=0.3689;AFR_AF=0.2776;EUR_AF=0.3429;SAS_AF=0.1585;AA=T|||;VT=SNP
6	29937127	rs12206499	A	G	100	PASS	AC=1304;AF=0.260383;AN=5008;NS=2504;DP=20485;EAS_AF=0.3105;AMR_AF=0.3357;AFR_AF=0.2088;EUR_AF=0.325;SAS_AF=0.1585;AA=a|||;VT=SNP
6	29937148	rs565596575	T	C	100	PASS	AC=1438;AF=0.287141;AN=5008;NS=2504;DP=20140;EAS_AF=0.3105;AMR_AF=0.3674;AFR_AF=0.2799;EUR_AF=0.3439;SAS_AF=0.1575;AA=C|||;VT=SNP
6	29937242	rs2517673	G	A	100	PASS	AC=790;AF=0.157748;AN=5008;NS=2504;DP=19455;EAS_AF=0.1429;AMR_AF=0.1571;AFR_AF=0.1952;EUR_AF=0.1123;SAS_AF=0.1697;AA=G|||;VT=SNP
6	29937262	rs2517672	A	G	100	PASS	AC=1296;AF=0.258786;AN=5008;NS=2504;DP=19385;EAS_AF=0.249;AMR_AF=0.2176;AFR_AF=0.2156;EUR_AF=0.2783;SAS_AF=0.3364;AA=A|||;VT=SNP
6	29937304	rs9260768	A	G	100	PASS	AC=224;AF=0.0447284;AN=5008;NS=2504;DP=17728;EAS_AF=0.0417;AMR_AF=0.0317;AFR_AF=0.0431;EUR_AF=0.0487;SAS_AF=0.0552;AA=A|||;VT=SNP
6	29937493	rs4713274	G	C	100	PASS	AC=1139;AF=0.227436;AN=5008;NS=2504;DP=19171;EAS_AF=0.2946;AMR_AF=0.3199;AFR_AF=0.1188;EUR_AF=0.3121;SAS_AF=0.1524;AA=C|||;VT=SNP
6	29937541	rs11752303	G	A	100	PASS	AC=1134;AF=0.226438;AN=5008;NS=2504;DP=19250;EAS_AF=0.2937;AMR_AF=0.3184;AFR_AF=0.1188;EUR_AF=0.3111;SAS_AF=0.1503;AA=G|||;VT=SNP
6	29937555	rs1061539	T	C	100	PASS	AC=4223;AF=0.843251;AN=5008;NS=2504;DP=19410;EAS_AF=0.9772;AMR_AF=0.8141;AFR_AF=0.7337;EUR_AF=0.8429;SAS_AF=0.8742;AA=C|||;VT=SNP
6	29937579	rs73727624	C	T	100	PASS	AC=166;AF=0.033147;AN=5008;NS=2504;DP=19394;EAS_AF=0.0159;AMR_AF=0.0159;AFR_AF=0.0893;EUR_AF=0.0129;SAS_AF=0.0082;AA=C|||;VT=SNP
6	29937580	rs4713275	A	C	100	PASS	AC=1138;AF=0.227236;AN=5008;NS=2504;DP=19273;EAS_AF=0.2956;AMR_AF=0.3184;AFR_AF=0.1195;EUR_AF=0.3121;SAS_AF=0.1503;AA=A|||;VT=SNP
6	29937692	rs113213828	A	G	100	PASS	AC=295;AF=0.0589058;AN=5008;NS=2504;DP=17394;EAS_AF=0.006;AMR_AF=0.0749;AFR_AF=0.0998;EUR_AF=0.0378;SAS_AF=0.0685;AA=A|||;VT=SNP
6	29937721	rs9260770	G	C	100	PASS	AC=202;AF=0.0403355;AN=5008;NS=2504;DP=15550;EAS_AF=0.005;AMR_AF=0.0245;AFR_AF=0.0741;EUR_AF=0.0417;SAS_AF=0.0409;AA=G|||;VT=SNP
6	29937740	rs2256539	C	T	100	PASS	AC=2720;AF=0.543131;AN=5008;NS=2504;DP=15205;EAS_AF=0.5625;AMR_AF=0.5865;AFR_AF=0.4826;EUR_AF=0.6213;SAS_AF=0.4939;AA=C|||;VT=SNP
6	29937826	rs1061536	T	C	100	PASS	AC=4622;AF=0.922923;AN=5008;NS=2504;DP=19836;EAS_AF=0.9851;AMR_AF=0.9121;AFR_AF=0.8873;EUR_AF=0.8887;SAS_AF=0.9499;AA=C|||;VT=SNP
6	29937833	rs2256543	T	C	100	PASS	AC=3193;AF=0.63758;AN=5008;NS=2504;DP=20112;EAS_AF=0.7351;AMR_AF=0.6599;AFR_AF=0.6036;EUR_AF=0.5924;SAS_AF=0.6135;AA=C|||;VT=SNP
6	29937896	rs3202637	C	T	100	PASS	AC=3831;AF=0.764976;AN=5008;NS=2504;DP=21461;EAS_AF=0.7103;AMR_AF=0.8213;AFR_AF=0.7943;EUR_AF=0.7724;SAS_AF=0.7342;AA=T|||;VT=SNP
6	29937924	rs1061535	T	C	100	PASS	AC=4301;AF=0.858826;AN=5008;NS=2504;DP=22324;EAS_AF=0.9415;AMR_AF=0.8602;AFR_AF=0.795;EUR_AF=0.833;SAS_AF=0.8855;AA=C|||;VT=SNP
6	29937971	rs6939037	T	C	100	PASS	AC=823;AF=0.164337;AN=5008;NS=2504;DP=21889;EAS_AF=0.2381;AMR_AF=0.0994;AFR_AF=0.1551;EUR_AF=0.1213;SAS_AF=0.1912;AA=T|||;VT=SNP
6	29937977	rs2517671	A	G	100	PASS	AC=2134;AF=0.426118;AN=5008;NS=2504;DP=21704;EAS_AF=0.4891;AMR_AF=0.317;AFR_AF=0.3812;EUR_AF=0.3996;SAS_AF=0.5266;AA=G|||;VT=SNP
6	29938025	rs6457116	G	A	100	PASS	AC=232;AF=0.0463259;AN=5008;NS=2504;DP=20516;EAS_AF=0.005;AMR_AF=0.0634;AFR_AF=0.0802;EUR_AF=0.0249;SAS_AF=0.0532;AA=g|||;VT=SNP
6	29938110	rs6916422	C	T	100	PASS	AC=1281;AF=0.255791;AN=5008;NS=2504;DP=19248;EAS_AF=0.3095;AMR_AF=0.3314;AFR_AF=0.1944;EUR_AF=0.3241;SAS_AF=0.1595;AA=C|||;VT=SNP
6	29938174	rs6916451	C	T	100	PASS	AC=1281;AF=0.255791;AN=5008;NS=2504;DP=18172;EAS_AF=0.3095;AMR_AF=0.3314;AFR_AF=0.1944;EUR_AF=0.3241;SAS_AF=0.1595;AA=C|||;VT=SNP
6	29938258	rs2523971	C	A	100	PASS	AC=1081;AF=0.215855;AN=5008;NS=2504;DP=18997;EAS_AF=0.249;AMR_AF=0.1902;AFR_AF=0.0885;EUR_AF=0.2565;SAS_AF=0.3303;AA=C|||;VT=SNP
6	29938293	rs17186566	A	T	100	PASS	AC=464;AF=0.0926518;AN=5008;NS=2504;DP=20651;EAS_AF=0.2321;AMR_AF=0.0317;AFR_AF=0.0008;EUR_AF=0.0586;SAS_AF=0.1513;AA=A|||;VT=SNP
6	29938368	rs9378141	A	C	100	PASS	AC=1150;AF=0.229633;AN=5008;NS=2504;DP=20526;EAS_AF=0.2788;AMR_AF=0.2853;AFR_AF=0.18;EUR_AF=0.2863;SAS_AF=0.1483;AA=A|||;VT=SNP
6	29938377	rs9404959	C	A	100	PASS	AC=1150;AF=0.229633;AN=5008;NS=2504;DP=20700;EAS_AF=0.2788;AMR_AF=0.2853;AFR_AF=0.18;EUR_AF=0.2863;SAS_AF=0.1483;AA=C|||;VT=SNP
6	29938455	rs12195260	G	A	100	PASS	AC=1299;AF=0.259385;AN=5008;NS=2504;DP=19960;EAS_AF=0.3095;AMR_AF=0.3343;AFR_AF=0.2073;EUR_AF=0.325;SAS_AF=0.1575;AA=G|||;VT=SNP
6	29938472	rs2523970	G	T	100	PASS	AC=1309;AF=0.261382;AN=5008;NS=2504;DP=19435;EAS_AF=0.251;AMR_AF=0.2205;AFR_AF=0.2231;EUR_AF=0.2783;SAS_AF=0.3354;AA=G|||;VT=SNP
6	29938487	rs12202241	T	G	100	PASS	AC=1280;AF=0.255591;AN=5008;NS=2504;DP=18233;EAS_AF=0.3095;AMR_AF=0.3314;AFR_AF=0.1952;EUR_AF=0.3241;SAS_AF=0.1575;AA=T|||;VT=SNP
6	29938507	rs12195207	C	T	100	PASS	AC=1315;AF=0.26258;AN=5008;NS=2504;DP=18383;EAS_AF=0.3274;AMR_AF=0.3372;AFR_AF=0.1967;EUR_AF=0.326;SAS_AF=0.1667;AA=C|||;VT=SNP
6	29938571	rs2571377	G	T	100	PASS	AC=1309;AF=0.261382;AN=5008;NS=2504;DP=19216;EAS_AF=0.251;AMR_AF=0.2205;AFR_AF=0.2231;EUR_AF=0.2783;SAS_AF=0.3354;AA=G|||;VT=SNP
6	29938674	rs2517670	G	C	100	PASS	AC=2589;AF=0.516973;AN=5008;NS=2504;DP=20235;EAS_AF=0.5605;AMR_AF=0.5519;AFR_AF=0.4175;EUR_AF=0.6024;SAS_AF=0.4939;AA=C|||;VT=SNP
6	29938716	rs2517669	T	C	100	PASS	AC=1308;AF=0.261182;AN=5008;NS=2504;DP=20563;EAS_AF=0.251;AMR_AF=0.2205;AFR_AF=0.2224;EUR_AF=0.2783;SAS_AF=0.3354;AA=t|||;VT=SNP
6	29938736	rs17180227	C	T	100	PASS	AC=464;AF=0.0926518;AN=5008;NS=2504;DP=20582;EAS_AF=0.2321;AMR_AF=0.0317;AFR_AF=0.0008;EUR_AF=0.0586;SAS_AF=0.1513;AA=C|||;VT=SNP
6	29938777	rs2523969	A	T	100	PASS	AC=1086;AF=0.216853;AN=5008;NS=2504;DP=21397;EAS_AF=0.1488;AMR_AF=0.2334;AFR_AF=0.295;EUR_AF=0.1501;SAS_AF=0.2382;AA=A|||;VT=SNP
6	29938853	rs2735080	T	G	100	PASS	AC=2591;AF=0.517372;AN=5008;NS=2504;DP=21312;EAS_AF=0.5625;AMR_AF=0.5519;AFR_AF=0.4198;EUR_AF=0.6024;SAS_AF=0.4908;AA=T|||;VT=SNP
6	29938932	rs2735079	T	C	100	PASS	AC=2600;AF=0.519169;AN=5008;NS=2504;DP=20200;EAS_AF=0.5655;AMR_AF=0.5519;AFR_AF=0.4228;EUR_AF=0.6024;SAS_AF=0.4928;AA=t|||;VT=SNP
6	29939112	rs9260786	C	G	100	PASS	AC=4616;AF=0.921725;AN=5008;NS=2504;DP=19360;EAS_AF=0.9851;AMR_AF=0.9049;AFR_AF=0.8896;EUR_AF=0.8867;SAS_AF=0.9479;AA=G|||;VT=SNP
6	29939148	rs2523968	A	T	100	PASS	AC=2590;AF=0.517173;AN=5008;NS=2504;DP=18681;EAS_AF=0.5625;AMR_AF=0.5519;AFR_AF=0.4175;EUR_AF=0.6024;SAS_AF=0.4928;AA=T|||;VT=SNP
6	29939182	rs113906032	C	G	100	PASS	AC=76;AF=0.0151757;AN=5008;NS=2504;DP=16997;EAS_AF=0.0099;AMR_AF=0.0173;AFR_AF=0.0008;EUR_AF=0.0139;SAS_AF=0.0399;AA=C|||;VT=SNP
6	29939195	rs2523967	G	C	100	PASS	AC=1083;AF=0.216254;AN=5008;NS=2504;DP=16827;EAS_AF=0.1478;AMR_AF=0.232;AFR_AF=0.2943;EUR_AF=0.1501;SAS_AF=0.2382;AA=G|||;VT=SNP
6	29939216	rs17180241	C	A	100	PASS	AC=881;AF=0.175919;AN=5008;NS=2504;DP=17013;EAS_AF=0.1429;AMR_AF=0.2075;AFR_AF=0.2201;EUR_AF=0.1083;SAS_AF=0.1973;AA=C|||;VT=SNP
6	29939240	rs2523966	G	A	100	PASS	AC=3305;AF=0.659944;AN=5008;NS=2504;DP=17893;EAS_AF=0.7321;AMR_AF=0.683;AFR_AF=0.6672;EUR_AF=0.6083;SAS_AF=0.6125;AA=G|||;VT=SNP
6	29939248	rs2523965	A	C	100	PASS	AC=1311;AF=0.261781;AN=5008;NS=2504;DP=18427;EAS_AF=0.253;AMR_AF=0.2205;AFR_AF=0.2231;EUR_AF=0.2783;SAS_AF=0.3354;AA=A|||;VT=SNP
6	29939294	rs2523964	C	T	100	PASS	AC=1284;AF=0.25639;AN=5008;NS=2504;DP=19911;EAS_AF=0.251;AMR_AF=0.2205;AFR_AF=0.2042;EUR_AF=0.2783;SAS_AF=0.3354;AA=C|||;VT=SNP
6	29939483	rs2523963	A	T	100	PASS	AC=1311;AF=0.261781;AN=5008;NS=2504;DP=17592;EAS_AF=0.253;AMR_AF=0.2205;AFR_AF=0.2231;EUR_AF=0.2783;SAS_AF=0.3354;AA=A|||;VT=SNP
6	29939544	rs2523962	G	A	100	PASS	AC=1312;AF=0.261981;AN=5008;NS=2504;DP=18617;EAS_AF=0.253;AMR_AF=0.2205;AFR_AF=0.2231;EUR_AF=0.2793;SAS_AF=0.3354;AA=G|||;VT=SNP
6	29939580	rs2523961	G	A	100	PASS	AC=880;AF=0.175719;AN=5008;NS=2504;DP=18559;EAS_AF=0.1429;AMR_AF=0.2075;AFR_AF=0.2194;EUR_AF=0.1083;SAS_AF=0.1973;AA=G|||;VT=SNP
6	29939677	rs9260794	A	T	100	PASS	AC=4061;AF=0.810903;AN=5008;NS=2504;DP=17805;EAS_AF=0.752;AMR_AF=0.853;AFR_AF=0.8434;EUR_AF=0.8211;SAS_AF=0.7873;AA=a|||;VT=SNP
6	29939852	rs435766	A	G	100	PASS	AC=2589;AF=0.516973;AN=5008;NS=2504;DP=16621;EAS_AF=0.5625;AMR_AF=0.5504;AFR_AF=0.4175;EUR_AF=0.6024;SAS_AF=0.4928;AA=G|||;VT=SNP
6	29939854	rs369073	C	T	100	PASS	AC=474;AF=0.0946486;AN=5008;NS=2504;DP=16847;EAS_AF=0.0198;AMR_AF=0.0562;AFR_AF=0.0893;EUR_AF=0.1332;SAS_AF=0.1667;AA=C|||;VT=SNP
6	29939885	rs380924	G	A	100	PASS	AC=2589;AF=0.516973;AN=5008;NS=2504;DP=17846;EAS_AF=0.5625;AMR_AF=0.5504;AFR_AF=0.4175;EUR_AF=0.6024;SAS_AF=0.4928;AA=A|||;VT=SNP
6	29939900	rs1264813	C	T	100	PASS	AC=628;AF=0.125399;AN=5008;NS=2504;DP=18332;EAS_AF=0.2321;AMR_AF=0.1383;AFR_AF=0.0098;EUR_AF=0.1243;SAS_AF=0.1636;AA=C|||;VT=SNP
6	29939952	rs2523960	T	C	100	PASS	AC=1311;AF=0.261781;AN=5008;NS=2504;DP=19334;EAS_AF=0.253;AMR_AF=0.2205;AFR_AF=0.2231;EUR_AF=0.2783;SAS_AF=0.3354;AA=t|||;VT=SNP
6	29939978	rs2523959	C	A	100	PASS	AC=1317;AF=0.262979;AN=5008;NS=2504;DP=19471;EAS_AF=0.255;AMR_AF=0.2205;AFR_AF=0.2231;EUR_AF=0.2783;SAS_AF=0.3395;AA=A|||;VT=SNP
6	29940002	rs17180311	G	A	100	PASS	AC=201;AF=0.0401358;AN=5008;NS=2504;DP=19589;EAS_AF=0;AMR_AF=0.0303;AFR_AF=0.1157;EUR_AF=0.0219;SAS_AF=0.0051;AA=G|||;VT=SNP
6	29940106	rs2256820	G	A	100	PASS	AC=1080;AF=0.215655;AN=5008;NS=2504;DP=18191;EAS_AF=0.1478;AMR_AF=0.232;AFR_AF=0.2927;EUR_AF=0.1491;SAS_AF=0.2382;AA=G|||;VT=SNP
6	29940202	rs2523958	G	A	100	PASS	AC=1292;AF=0.257987;AN=5008;NS=2504;DP=20020;EAS_AF=0.251;AMR_AF=0.2248;AFR_AF=0.205;EUR_AF=0.2833;SAS_AF=0.3344;AA=G|||;VT=SNP
6	29940260	rs2523957	G	A	100	PASS	AC=2584;AF=0.515974;AN=5008;NS=2504;DP=21666;EAS_AF=0.5585;AMR_AF=0.5519;AFR_AF=0.4191;EUR_AF=0.6004;SAS_AF=0.4908;AA=A|||;VT=SNP
6	29940372	rs2256902	G	A	100	PASS	AC=848;AF=0.169329;AN=5008;NS=2504;DP=24438;EAS_AF=0.125;AMR_AF=0.1988;AFR_AF=0.2194;EUR_AF=0.1064;SAS_AF=0.1912;AA=G|||;VT=SNP
6	29940488	rs5009448	T	C	100	PASS	AC=3669;AF=0.732628;AN=5008;NS=2504;DP=18938;EAS_AF=0.6716;AMR_AF=0.7954;AFR_AF=0.7859;EUR_AF=0.7276;SAS_AF=0.684;AA=C|||;VT=SNP
6	29940504	rs6929675	G	T	100	PASS	AC=144;AF=0.028754;AN=5008;NS=2504;DP=19122;EAS_AF=0.0139;AMR_AF=0.013;AFR_AF=0.0764;EUR_AF=0.0119;SAS_AF=0.0082;AA=G|||;VT=SNP
6	29940679	rs2844805	G	A	100	PASS	AC=1494;AF=0.298323;AN=5008;NS=2504;DP=20239;EAS_AF=0.254;AMR_AF=0.2363;AFR_AF=0.3555;EUR_AF=0.2813;SAS_AF=0.3282;AA=G|||;VT=SNP
6	29940697	rs55702275	G	C	100	PASS	AC=145;AF=0.0289537;AN=5008;NS=2504;DP=20931;EAS_AF=0.0149;AMR_AF=0.013;AFR_AF=0.0764;EUR_AF=0.0119;SAS_AF=0.0082;AA=G|||;VT=SNP
6	29940750	rs2256919	C	A	100	PASS	AC=2664;AF=0.531949;AN=5008;NS=2504;DP=22086;EAS_AF=0.5635;AMR_AF=0.5504;AFR_AF=0.4652;EUR_AF=0.6024;SAS_AF=0.5041;AA=A|||;VT=SNP
6	29940786	rs2394249	A	T	100	PASS	AC=462;AF=0.0922524;AN=5008;NS=2504;DP=21951;EAS_AF=0.2312;AMR_AF=0.0317;AFR_AF=0.0008;EUR_AF=0.0567;SAS_AF=0.1524;AA=A|||;VT=SNP
6	29940814	rs2256922	C	T	100	PASS	AC=1383;AF=0.276158;AN=5008;NS=2504;DP=20799;EAS_AF=0.2569;AMR_AF=0.2248;AFR_AF=0.2708;EUR_AF=0.2773;SAS_AF=0.3384;AA=C|||;VT=SNP
6	29940943	rs4959010	T	C	100	PASS	AC=1276;AF=0.254792;AN=5008;NS=2504;DP=17391;EAS_AF=0.3075;AMR_AF=0.3285;AFR_AF=0.1944;EUR_AF=0.3231;SAS_AF=0.1595;AA=T|||;VT=SNP
6	29941011	rs56289102	C	T	100	PASS	AC=465;AF=0.0928514;AN=5008;NS=2504;DP=17613;EAS_AF=0.2321;AMR_AF=0.0317;AFR_AF=0.0008;EUR_AF=0.0586;SAS_AF=0.1524;AA=C|||;VT=SNP
6	29941184	rs2571376	C	T	100	PASS	AC=1385;AF=0.276558;AN=5008;NS=2504;DP=19371;EAS_AF=0.2569;AMR_AF=0.2233;AFR_AF=0.2708;EUR_AF=0.2793;SAS_AF=0.3395;AA=c|||;VT=SNP
6	29941400	rs2735078	A	G	100	PASS	AC=1385;AF=0.276558;AN=5008;NS=2504;DP=18215;EAS_AF=0.2569;AMR_AF=0.2233;AFR_AF=0.2708;EUR_AF=0.2793;SAS_AF=0.3395;AA=G|||;VT=SNP
6	29941431	rs9295825	G	A	100	PASS	AC=1138;AF=0.227236;AN=5008;NS=2504;DP=18464;EAS_AF=0.2917;AMR_AF=0.3141;AFR_AF=0.118;EUR_AF=0.3121;SAS_AF=0.1595;AA=G|||;VT=SNP
6	29941539	rs7770569	G	A	100	PASS	AC=235;AF=0.0469249;AN=5008;NS=2504;DP=19104;EAS_AF=0;AMR_AF=0.0303;AFR_AF=0.1407;EUR_AF=0.0229;SAS_AF=0.0051;AA=G|||;VT=SNP
6	29941597	rs9260808	A	G	100	PASS	AC=4673;AF=0.933107;AN=5008;NS=2504;DP=17850;EAS_AF=0.9851;AMR_AF=0.9049;AFR_AF=0.9312;EUR_AF=0.8877;SAS_AF=0.9489;AA=G|||;VT=SNP
6	29941607	rs145952856	T	C	100	PASS	AC=171;AF=0.0341454;AN=5008;NS=2504;DP=17811;EAS_AF=0.0069;AMR_AF=0.0331;AFR_AF=0.028;EUR_AF=0.0398;SAS_AF=0.0654;AA=T|||;VT=SNP
6	29941617	rs9260809	A	G	100	PASS	AC=2355;AF=0.470248;AN=5008;NS=2504;DP=17742;EAS_AF=0.4018;AMR_AF=0.4625;AFR_AF=0.5348;EUR_AF=0.4026;SAS_AF=0.5286;AA=A|||;VT=SNP
6	29941638	rs9260810	G	C	100	PASS	AC=3955;AF=0.789736;AN=5008;NS=2504;DP=17666;EAS_AF=0.7361;AMR_AF=0.8401;AFR_AF=0.795;EUR_AF=0.8121;SAS_AF=0.7791;AA=G|||;VT=SNP
6	29941754	rs9260811	T	C	100	PASS	AC=198;AF=0.0395367;AN=5008;NS=2504;DP=18402;EAS_AF=0.003;AMR_AF=0.0259;AFR_AF=0.0764;EUR_AF=0.0408;SAS_AF=0.0358;AA=T|||;VT=SNP
6	29941769	rs437941	G	A	100	PASS	AC=2449;AF=0.489018;AN=5008;NS=2504;DP=18063;EAS_AF=0.4554;AMR_AF=0.5908;AFR_AF=0.5348;EUR_AF=0.4881;SAS_AF=0.3906;AA=G|||;VT=SNP
6	29941829	rs9366750	A	T	100	PASS	AC=1138;AF=0.227236;AN=5008;NS=2504;DP=16634;EAS_AF=0.2927;AMR_AF=0.3141;AFR_AF=0.118;EUR_AF=0.3121;SAS_AF=0.1585;AA=A|||;VT=SNP
6	29941851	rs116955874	G	T	100	PASS	AC=125;AF=0.0249601;AN=5008;NS=2504;DP=15964;EAS_AF=0.0357;AMR_AF=0.072;AFR_AF=0.0045;EUR_AF=0.0149;SAS_AF=0.0184;AA=G|||;VT=SNP
6	29941857	rs2523948	G	T	100	PASS	AC=2668;AF=0.532748;AN=5008;NS=2504;DP=15687;EAS_AF=0.5645;AMR_AF=0.5504;AFR_AF=0.4652;EUR_AF=0.6034;SAS_AF=0.5061;AA=g|||;VT=SNP
6	29941873	rs2523947	C	A	100	PASS	AC=1168;AF=0.233227;AN=5008;NS=2504;DP=15464;EAS_AF=0.1478;AMR_AF=0.2637;AFR_AF=0.3404;EUR_AF=0.164;SAS_AF=0.226;AA=C|||;VT=SNP
6	29941943	rs2523946	C	T	100	PASS	AC=2478;AF=0.494808;AN=5008;NS=2504;DP=14209;EAS_AF=0.4563;AMR_AF=0.5908;AFR_AF=0.5545;EUR_AF=0.4881;SAS_AF=0.3926;AA=T|||;VT=SNP
6	29942045	rs3823353	G	T	100	PASS	AC=1276;AF=0.254792;AN=5008;NS=2504;DP=13192;EAS_AF=0.3075;AMR_AF=0.3242;AFR_AF=0.1921;EUR_AF=0.3221;SAS_AF=0.1667;AA=G|||;VT=SNP
6	29942051	rs3823354	T	A	100	PASS	AC=1276;AF=0.254792;AN=5008;NS=2504;DP=12965;EAS_AF=0.3075;AMR_AF=0.3242;AFR_AF=0.1921;EUR_AF=0.3221;SAS_AF=0.1667;AA=T|||;VT=SNP
6	29942083	rs3823355	C	T	100	PASS	AC=1285;AF=0.256589;AN=5008;NS=2504;DP=12868;EAS_AF=0.3085;AMR_AF=0.3271;AFR_AF=0.1952;EUR_AF=0.3241;SAS_AF=0.1667;AA=C|||;VT=SNP
6	29942126	rs2844804	T	G	100	PASS	AC=2451;AF=0.489417;AN=5008;NS=2504;DP=13512;EAS_AF=0.4554;AMR_AF=0.5908;AFR_AF=0.5348;EUR_AF=0.4881;SAS_AF=0.3926;AA=G|||;VT=SNP
6	29942191	rs2232236	T	G	100	PASS	AC=4051;AF=0.808906;AN=5008;NS=2504;DP=11353;EAS_AF=0.7173;AMR_AF=0.853;AFR_AF=0.8684;EUR_AF=0.8231;SAS_AF=0.7771;AA=G|||;VT=SNP
6	29942205	rs3823358	G	A	100	PASS	AC=1283;AF=0.25619;AN=5008;NS=2504;DP=10432;EAS_AF=0.3075;AMR_AF=0.3271;AFR_AF=0.1944;EUR_AF=0.3241;SAS_AF=0.1667;AA=G|||;VT=SNP
6	29942293	rs3823359	G	C	100	PASS	AC=3834;AF=0.765575;AN=5008;NS=2504;DP=10983;EAS_AF=0.7123;AMR_AF=0.8112;AFR_AF=0.8056;EUR_AF=0.7674;SAS_AF=0.7321;AA=C|||;VT=SNP
6	29942324	rs2523945	T	C	100	PASS	AC=2479;AF=0.495008;AN=5008;NS=2504;DP=12745;EAS_AF=0.4573;AMR_AF=0.5908;AFR_AF=0.5545;EUR_AF=0.4881;SAS_AF=0.3926;AA=C|||;VT=SNP
6	29942384	rs36019691	T	C	100	PASS	AC=1283;AF=0.25619;AN=5008;NS=2504;DP=13767;EAS_AF=0.3075;AMR_AF=0.3285;AFR_AF=0.1944;EUR_AF=0.3241;SAS_AF=0.1656;AA=T|||;VT=SNP
6	29942386	rs35835721	T	G	100	PASS	AC=1283;AF=0.25619;AN=5008;NS=2504;DP=13732;EAS_AF=0.3075;AMR_AF=0.3285;AFR_AF=0.1944;EUR_AF=0.3241;SAS_AF=0.1656;AA=T|||;VT=SNP
6	29942401	rs9260823	C	G	100	PASS	AC=260;AF=0.0519169;AN=5008;NS=2504;DP=13994;EAS_AF=0.0387;AMR_AF=0.0389;AFR_AF=0.0628;EUR_AF=0.0567;SAS_AF=0.0552;AA=C|||;VT=SNP
6	29942439	rs9260824	G	A	100	PASS	AC=234;AF=0.0467252;AN=5008;NS=2504;DP=13833;EAS_AF=0.0377;AMR_AF=0.0346;AFR_AF=0.0499;EUR_AF=0.0517;SAS_AF=0.0552;AA=G|||;VT=SNP
6	29942448	rs41265816	G	C	100	PASS	AC=1281;AF=0.255791;AN=5008;NS=2504;DP=13804;EAS_AF=0.3075;AMR_AF=0.3271;AFR_AF=0.1944;EUR_AF=0.3241;SAS_AF=0.1646;AA=G|||;VT=SNP
6	29942487	rs453375	G	A	100	PASS	AC=1171;AF=0.233826;AN=5008;NS=2504;DP=14027;EAS_AF=0.1498;AMR_AF=0.2637;AFR_AF=0.3404;EUR_AF=0.164;SAS_AF=0.227;AA=A|||;VT=SNP
6	29942489	rs62388723	C	T	100	PASS	AC=465;AF=0.0928514;AN=5008;NS=2504;DP=14161;EAS_AF=0.2321;AMR_AF=0.0317;AFR_AF=0.0008;EUR_AF=0.0586;SAS_AF=0.1524;AA=C|||;VT=SNP
6	29942491	rs9260826	T	A	100	PASS	AC=260;AF=0.0519169;AN=5008;NS=2504;DP=14183;EAS_AF=0.0387;AMR_AF=0.0389;AFR_AF=0.0628;EUR_AF=0.0567;SAS_AF=0.0552;AA=T|||;VT=SNP
6	29942497	rs393282	C	T	100	PASS	AC=2452;AF=0.489617;AN=5008;NS=2504;DP=14512;EAS_AF=0.4573;AMR_AF=0.5908;AFR_AF=0.534;EUR_AF=0.4881;SAS_AF=0.3926;AA=T|||;VT=SNP
6	29942527	rs143723197	T	C	100	PASS	AC=113;AF=0.0225639;AN=5008;NS=2504;DP=15825;EAS_AF=0;AMR_AF=0.036;AFR_AF=0.0023;EUR_AF=0.0795;SAS_AF=0.0051;AA=T|||;VT=SNP
6	29942590	rs426483	C	T	100	PASS	AC=1358;AF=0.271166;AN=5008;NS=2504;DP=17016;EAS_AF=0.255;AMR_AF=0.2248;AFR_AF=0.2511;EUR_AF=0.2793;SAS_AF=0.3395;AA=C|||;VT=SNP
6	29942639	rs35066870	A	G	100	PASS	AC=1283;AF=0.25619;AN=5008;NS=2504;DP=17473;EAS_AF=0.3075;AMR_AF=0.3271;AFR_AF=0.1944;EUR_AF=0.3241;SAS_AF=0.1667;AA=A|||;VT=SNP
6	29942674	rs1960063	G	A	100	PASS	AC=1123;AF=0.224241;AN=5008;NS=2504;DP=18155;EAS_AF=0.255;AMR_AF=0.1931;AFR_AF=0.1112;EUR_AF=0.2565;SAS_AF=0.3344;AA=G|||;VT=SNP
6	29942678	rs9260828	G	A	100	PASS	AC=235;AF=0.0469249;AN=5008;NS=2504;DP=18259;EAS_AF=0.0387;AMR_AF=0.0346;AFR_AF=0.0499;EUR_AF=0.0517;SAS_AF=0.0552;AA=G|||;VT=SNP
6	29942842	rs6942179	C	A	100	PASS	AC=1278;AF=0.255192;AN=5008;NS=2504;DP=19690;EAS_AF=0.3075;AMR_AF=0.3242;AFR_AF=0.1944;EUR_AF=0.3231;SAS_AF=0.1646;AA=C|||;VT=SNP
6	29942857	rs2232238	T	C	100	PASS	AC=1171;AF=0.233826;AN=5008;NS=2504;DP=19695;EAS_AF=0.1498;AMR_AF=0.2637;AFR_AF=0.3404;EUR_AF=0.164;SAS_AF=0.227;AA=T|||;VT=SNP
6	29942866	rs2232239	T	C	100	PASS	AC=260;AF=0.0519169;AN=5008;NS=2504;DP=19473;EAS_AF=0.0377;AMR_AF=0.0346;AFR_AF=0.0696;EUR_AF=0.0517;SAS_AF=0.0552;AA=T|||;VT=SNP
6	29942927	rs2523943	T	G	100	PASS	AC=1000;AF=0.199681;AN=5008;NS=2504;DP=18158;EAS_AF=0.1429;AMR_AF=0.2305;AFR_AF=0.3124;EUR_AF=0.1243;SAS_AF=0.1616;AA=G|||;VT=SNP;EX_TARGET
6	29942979	rs9260830	G	C	100	PASS	AC=260;AF=0.0519169;AN=5008;NS=2504;DP=16838;EAS_AF=0.0377;AMR_AF=0.0346;AFR_AF=0.0696;EUR_AF=0.0517;SAS_AF=0.0552;AA=G|||;VT=SNP;EX_TARGET
6	29942983	rs378971	G	A	100	PASS	AC=2712;AF=0.541534;AN=5008;NS=2504;DP=16633;EAS_AF=0.495;AMR_AF=0.6254;AFR_AF=0.6044;EUR_AF=0.5388;SAS_AF=0.4479;AA=A|||;VT=SNP;EX_TARGET
6	29943005	rs422640	G	C	100	PASS	AC=1168;AF=0.233227;AN=5008;NS=2504;DP=16133;EAS_AF=0.1478;AMR_AF=0.2637;AFR_AF=0.3404;EUR_AF=0.164;SAS_AF=0.226;AA=G|||;VT=SNP;EX_TARGET
6	29943035	rs400488	G	A	100	PASS	AC=1170;AF=0.233626;AN=5008;NS=2504;DP=15802;EAS_AF=0.1498;AMR_AF=0.2637;AFR_AF=0.3404;EUR_AF=0.164;SAS_AF=0.226;AA=A|||;VT=SNP;EX_TARGET
6	29943039	rs139658941	G	T	100	PASS	AC=104;AF=0.0207668;AN=5008;NS=2504;DP=15702;EAS_AF=0.006;AMR_AF=0.0216;AFR_AF=0;EUR_AF=0.0338;SAS_AF=0.0501;AA=G|||;VT=SNP;EX_TARGET
6	29943056	rs58031868	C	T	100	PASS	AC=235;AF=0.0469249;AN=5008;NS=2504;DP=15670;EAS_AF=0;AMR_AF=0.0303;AFR_AF=0.1407;EUR_AF=0.0229;SAS_AF=0.0051;AA=C|||;VT=SNP;EX_TARGET
6	29943067	rs6904029	G	A	100	PASS	AC=1282;AF=0.25599;AN=5008;NS=2504;DP=15842;EAS_AF=0.3075;AMR_AF=0.3271;AFR_AF=0.1944;EUR_AF=0.3231;SAS_AF=0.1667;AA=G|||;VT=SNP;EX_TARGET
6	29943178	rs6903753	A	G	100	PASS	AC=1284;AF=0.25639;AN=5008;NS=2504;DP=16177;EAS_AF=0.3095;AMR_AF=0.3271;AFR_AF=0.1944;EUR_AF=0.3231;SAS_AF=0.1667;AA=a|||;VT=SNP
6	29943269	rs1128306	G	A	100	PASS	AC=1168;AF=0.233227;AN=5008;NS=2504;DP=17318;EAS_AF=0.1478;AMR_AF=0.2637;AFR_AF=0.3404;EUR_AF=0.164;SAS_AF=0.226;AA=G|||;VT=SNP
6	29943281	rs2071568	G	A	100	PASS	AC=1282;AF=0.25599;AN=5008;NS=2504;DP=17566;EAS_AF=0.3075;AMR_AF=0.3271;AFR_AF=0.1944;EUR_AF=0.3231;SAS_AF=0.1667;AA=G|||;VT=SNP
6	29943355	rs17180353	C	T	100	PASS	AC=316;AF=0.063099;AN=5008;NS=2504;DP=16920;EAS_AF=0.0218;AMR_AF=0.0461;AFR_AF=0.1044;EUR_AF=0.0517;SAS_AF=0.0736;AA=C|||;VT=SNP
6	29943469	rs9260833	C	A	100	PASS	AC=216;AF=0.043131;AN=5008;NS=2504;DP=12295;EAS_AF=0.0198;AMR_AF=0.0346;AFR_AF=0.0499;EUR_AF=0.0517;SAS_AF=0.0552;AA=C|||;VT=SNP
6	29943475	rs9260834	C	A	100	PASS	AC=216;AF=0.043131;AN=5008;NS=2504;DP=12370;EAS_AF=0.0198;AMR_AF=0.0346;AFR_AF=0.0499;EUR_AF=0.0517;SAS_AF=0.0552;AA=C|||;VT=SNP
6	29943490	rs2735076	A	G	100	PASS	AC=3591;AF=0.717053;AN=5008;NS=2504;DP=12869;EAS_AF=0.8294;AMR_AF=0.6614;AFR_AF=0.5439;EUR_AF=0.7823;SAS_AF=0.8078;AA=G|||;VT=SNP
6	29943528	rs9260836	G	A	100	PASS	AC=234;AF=0.0467252;AN=5008;NS=2504;DP=15796;EAS_AF=0.0377;AMR_AF=0.0346;AFR_AF=0.0499;EUR_AF=0.0517;SAS_AF=0.0552;AA=G|||;VT=SNP
6	29943581	rs9260837	C	A	100	PASS	AC=234;AF=0.0467252;AN=5008;NS=2504;DP=17563;EAS_AF=0.0377;AMR_AF=0.0346;AFR_AF=0.0499;EUR_AF=0.0517;SAS_AF=0.0552;AA=C|||;VT=SNP
6	29943656	rs2394250	G	T	100	PASS	AC=2166;AF=0.432508;AN=5008;NS=2504;DP=20821;EAS_AF=0.5506;AMR_AF=0.4193;AFR_AF=0.3321;EUR_AF=0.4672;SAS_AF=0.4202;AA=G|||;VT=SNP
6	29943688	rs2394251	G	C	100	PASS	AC=3701;AF=0.739018;AN=5008;NS=2504;DP=21520;EAS_AF=0.7391;AMR_AF=0.7911;AFR_AF=0.7519;EUR_AF=0.7386;SAS_AF=0.6851;AA=C|||;VT=SNP
6	29943715	rs3823363	C	T	100	PASS	AC=2632;AF=0.525559;AN=5008;NS=2504;DP=21809;EAS_AF=0.4375;AMR_AF=0.4942;AFR_AF=0.6354;EUR_AF=0.4612;SAS_AF=0.5562;AA=T|||;VT=SNP
6	29943802	rs3823364	T	A	100	PASS	AC=234;AF=0.0467252;AN=5008;NS=2504;DP=22822;EAS_AF=0.0377;AMR_AF=0.0346;AFR_AF=0.0499;EUR_AF=0.0517;SAS_AF=0.0552;AA=T|||;VT=SNP
6	29943832	rs2893999	T	C	100	PASS	AC=465;AF=0.0928514;AN=5008;NS=2504;DP=23241;EAS_AF=0.2321;AMR_AF=0.0317;AFR_AF=0.0008;EUR_AF=0.0586;SAS_AF=0.1524;AA=T|||;VT=SNP
6	29943866	rs2245950	G	A	100	PASS	AC=1591;AF=0.317692;AN=5008;NS=2504;DP=22747;EAS_AF=0.2917;AMR_AF=0.2579;AFR_AF=0.3011;EUR_AF=0.332;SAS_AF=0.3947;AA=A|||;VT=SNP
6	29943895	rs2245952	G	C	100	PASS	AC=932;AF=0.186102;AN=5008;NS=2504;DP=21943;EAS_AF=0.1498;AMR_AF=0.2176;AFR_AF=0.3048;EUR_AF=0.0994;SAS_AF=0.1299;AA=G|||;VT=SNP
6	29943906	rs3823368	T	C	100	PASS	AC=465;AF=0.0928514;AN=5008;NS=2504;DP=21586;EAS_AF=0.2321;AMR_AF=0.0317;AFR_AF=0.0008;EUR_AF=0.0586;SAS_AF=0.1524;AA=T|||;VT=SNP
6	29943916	rs3823369	A	T	100	PASS	AC=1308;AF=0.261182;AN=5008;NS=2504;DP=21579;EAS_AF=0.3056;AMR_AF=0.3271;AFR_AF=0.2133;EUR_AF=0.326;SAS_AF=0.1667;AA=A|||;VT=SNP
6	29943947	rs2245958	G	A	100	PASS	AC=1591;AF=0.317692;AN=5008;NS=2504;DP=20243;EAS_AF=0.2927;AMR_AF=0.2579;AFR_AF=0.3003;EUR_AF=0.332;SAS_AF=0.3947;AA=g|||;VT=SNP
6	29943970	rs2245959	G	A	100	PASS	AC=1591;AF=0.317692;AN=5008;NS=2504;DP=19565;EAS_AF=0.2927;AMR_AF=0.2579;AFR_AF=0.3003;EUR_AF=0.332;SAS_AF=0.3947;AA=A|||;VT=SNP
6	29943981	rs3823372	G	A	100	PASS	AC=234;AF=0.0467252;AN=5008;NS=2504;DP=19879;EAS_AF=0.0377;AMR_AF=0.0346;AFR_AF=0.0499;EUR_AF=0.0517;SAS_AF=0.0552;AA=G|||;VT=SNP
6	29944004	rs2245961	C	A	100	PASS	AC=2754;AF=0.54992;AN=5008;NS=2504;DP=20990;EAS_AF=0.5873;AMR_AF=0.5749;AFR_AF=0.4312;EUR_AF=0.6481;SAS_AF=0.5532;AA=c|||;VT=SNP
6	29944030	rs4479980	C	T	100	PASS	AC=4026;AF=0.803914;AN=5008;NS=2504;DP=20204;EAS_AF=0.8641;AMR_AF=0.7824;AFR_AF=0.702;EUR_AF=0.8539;SAS_AF=0.8436;AA=T|||;VT=SNP
6	29944032	rs4360169	G	C	100	PASS	AC=4026;AF=0.803914;AN=5008;NS=2504;DP=20675;EAS_AF=0.8641;AMR_AF=0.7824;AFR_AF=0.702;EUR_AF=0.8539;SAS_AF=0.8436;AA=C|||;VT=SNP
6	29944049	rs61390694	T	A	100	PASS	AC=142;AF=0.0283546;AN=5008;NS=2504;DP=21330;EAS_AF=0.0149;AMR_AF=0.013;AFR_AF=0.0741;EUR_AF=0.0119;SAS_AF=0.0082;AA=T|||;VT=SNP
6	29944148	rs3823374	C	A	100	PASS	AC=1505;AF=0.300519;AN=5008;NS=2504;DP=19787;EAS_AF=0.3115;AMR_AF=0.3559;AFR_AF=0.2829;EUR_AF=0.3688;SAS_AF=0.2035;AA=C|||;VT=SNP
6	29944158	rs3823375	T	C	100	PASS	AC=1499;AF=0.299321;AN=5008;NS=2504;DP=20204;EAS_AF=0.3105;AMR_AF=0.3559;AFR_AF=0.2791;EUR_AF=0.3688;SAS_AF=0.2035;AA=T|||;VT=SNP
6	29944184	rs3823376	C	T	100	PASS	AC=2823;AF=0.563698;AN=5008;NS=2504;DP=18963;EAS_AF=0.6349;AMR_AF=0.4986;AFR_AF=0.5303;EUR_AF=0.4672;SAS_AF=0.681;AA=T|||;VT=SNP
6	29944253	rs3823377	C	A	100	PASS	AC=1489;AF=0.297324;AN=5008;NS=2504;DP=16514;EAS_AF=0.3095;AMR_AF=0.353;AFR_AF=0.2753;EUR_AF=0.3668;SAS_AF=0.2035;AA=C|||;VT=SNP
6	29944314	rs2844803	T	C	100	PASS	AC=2713;AF=0.541733;AN=5008;NS=2504;DP=17633;EAS_AF=0.496;AMR_AF=0.6297;AFR_AF=0.5983;EUR_AF=0.5437;SAS_AF=0.4479;AA=C|||;VT=SNP
6	29944458	rs3823379	T	C	100	PASS	AC=2939;AF=0.586861;AN=5008;NS=2504;DP=14967;EAS_AF=0.6488;AMR_AF=0.5072;AFR_AF=0.5915;EUR_AF=0.4742;SAS_AF=0.6892;AA=C|||;VT=SNP
6	29944500	rs149053842	G	T	100	PASS	AC=171;AF=0.0341454;AN=5008;NS=2504;DP=15284;EAS_AF=0.0069;AMR_AF=0.0331;AFR_AF=0.028;EUR_AF=0.0398;SAS_AF=0.0654;AA=G|||;VT=SNP
6	29944543	rs2735075	T	G	100	PASS	AC=2002;AF=0.39976;AN=5008;NS=2504;DP=15863;EAS_AF=0.497;AMR_AF=0.2925;AFR_AF=0.2814;EUR_AF=0.3787;SAS_AF=0.5573;AA=T|||;VT=SNP
6	29944558	rs3823381	C	T	100	PASS	AC=2473;AF=0.49381;AN=5008;NS=2504;DP=15695;EAS_AF=0.4177;AMR_AF=0.4755;AFR_AF=0.59;EUR_AF=0.4155;SAS_AF=0.5358;AA=c|||;VT=SNP
6	29944577	rs145900505	A	G	100	PASS	AC=171;AF=0.0341454;AN=5008;NS=2504;DP=15517;EAS_AF=0.0069;AMR_AF=0.0331;AFR_AF=0.028;EUR_AF=0.0398;SAS_AF=0.0654;AA=A|||;VT=SNP
6	29944706	rs9260857	A	G	100	PASS	AC=4648;AF=0.928115;AN=5008;NS=2504;DP=14833;EAS_AF=0.9851;AMR_AF=0.9006;AFR_AF=0.9145;EUR_AF=0.8877;SAS_AF=0.9489;AA=G|||;VT=SNP
6	29944721	rs2894001	C	G	100	PASS	AC=236;AF=0.0471246;AN=5008;NS=2504;DP=14812;EAS_AF=0.0377;AMR_AF=0.0346;AFR_AF=0.0514;EUR_AF=0.0517;SAS_AF=0.0552;AA=C|||;VT=SNP
6	29944776	rs111782274	T	C	100	PASS	AC=172;AF=0.034345;AN=5008;NS=2504;DP=15095;EAS_AF=0.0069;AMR_AF=0.0331;AFR_AF=0.028;EUR_AF=0.0408;SAS_AF=0.0654;AA=T|||;VT=SNP
6	29944878	rs9260858	A	T	100	PASS	AC=316;AF=0.063099;AN=5008;NS=2504;DP=15481;EAS_AF=0.0565;AMR_AF=0.0432;AFR_AF=0.084;EUR_AF=0.0517;SAS_AF=0.0675;AA=T|||;VT=SNP
6	29944892	rs419862	G	C	100	PASS	AC=1357;AF=0.270966;AN=5008;NS=2504;DP=15778;EAS_AF=0.1627;AMR_AF=0.2824;AFR_AF=0.4856;EUR_AF=0.16;SAS_AF=0.1984;AA=G|||;VT=SNP
6	29944896	rs4713279	T	A	100	PASS	AC=1145;AF=0.228634;AN=5008;NS=2504;DP=16011;EAS_AF=0.2937;AMR_AF=0.3127;AFR_AF=0.118;EUR_AF=0.3111;SAS_AF=0.1667;AA=T|||;VT=SNP
6	29944942	rs113414280	T	C	100	PASS	AC=169;AF=0.033746;AN=5008;NS=2504;DP=16752;EAS_AF=0.0069;AMR_AF=0.0331;AFR_AF=0.028;EUR_AF=0.0388;SAS_AF=0.0644;AA=T|||;VT=SNP
6	29944979	rs2735071	G	C	100	PASS	AC=1184;AF=0.236422;AN=5008;NS=2504;DP=16526;EAS_AF=0.1925;AMR_AF=0.2522;AFR_AF=0.3661;EUR_AF=0.1461;SAS_AF=0.1881;AA=C|||;VT=SNP
6	29945210	rs3823382	A	T	100	PASS	AC=234;AF=0.0467252;AN=5008;NS=2504;DP=17392;EAS_AF=0.0377;AMR_AF=0.0346;AFR_AF=0.0507;EUR_AF=0.0507;SAS_AF=0.0552;AA=A|||;VT=SNP
6	29945270	rs2571375	A	G	100	PASS	AC=399;AF=0.0796725;AN=5008;NS=2504;DP=18428;EAS_AF=0.0427;AMR_AF=0.1614;AFR_AF=0.0499;EUR_AF=0.0915;SAS_AF=0.0879;AA=A|||;VT=SNP
6	29945368	rs3823384	A	G	100	PASS	AC=260;AF=0.0519169;AN=5008;NS=2504;DP=17497;EAS_AF=0.0377;AMR_AF=0.0346;AFR_AF=0.0696;EUR_AF=0.0517;SAS_AF=0.0552;AA=A|||;VT=SNP
6	29945384	rs75461878	C	G	100	PASS	AC=171;AF=0.0341454;AN=5008;NS=2504;DP=16704;EAS_AF=0.0069;AMR_AF=0.0331;AFR_AF=0.028;EUR_AF=0.0398;SAS_AF=0.0654;AA=C|||;VT=SNP
6	29945508	rs9260860	C	T	100	PASS	AC=234;AF=0.0467252;AN=5008;NS=2504;DP=16962;EAS_AF=0.0377;AMR_AF=0.0346;AFR_AF=0.0499;EUR_AF=0.0517;SAS_AF=0.0552;AA=C|||;VT=SNP
6	29945594	rs9260861	C	T	100	PASS	AC=236;AF=0.0471246;AN=5008;NS=2504;DP=17082;EAS_AF=0.0397;AMR_AF=0.0346;AFR_AF=0.0499;EUR_AF=0.0517;SAS_AF=0.0552;AA=c|||;VT=SNP
6	29945602	rs2246198	G	A	100	PASS	AC=1075;AF=0.214657;AN=5008;NS=2504;DP=17186;EAS_AF=0.1925;AMR_AF=0.2277;AFR_AF=0.3094;EUR_AF=0.1312;SAS_AF=0.1861;AA=G|||;VT=SNP
6	29945620	rs2246199	C	T	100	PASS	AC=844;AF=0.16853;AN=5008;NS=2504;DP=17156;EAS_AF=0.1548;AMR_AF=0.1931;AFR_AF=0.2617;EUR_AF=0.0795;SAS_AF=0.1309;AA=T|||;VT=SNP
6	29945741	rs9260862	C	T	100	PASS	AC=240;AF=0.0479233;AN=5008;NS=2504;DP=17410;EAS_AF=0.0397;AMR_AF=0.036;AFR_AF=0.0514;EUR_AF=0.0517;SAS_AF=0.0562;AA=T|||;VT=SNP
6	29945771	rs9260863	G	T	100	PASS	AC=236;AF=0.0471246;AN=5008;NS=2504;DP=17408;EAS_AF=0.0397;AMR_AF=0.0346;AFR_AF=0.0499;EUR_AF=0.0517;SAS_AF=0.0552;AA=T|||;VT=SNP
6	29945802	rs56052612	G	C	100	PASS	AC=756;AF=0.150958;AN=5008;NS=2504;DP=16705;EAS_AF=0.1528;AMR_AF=0.1412;AFR_AF=0.2504;EUR_AF=0.0447;SAS_AF=0.1309;AA=G|||;VT=SNP
6	29945841	rs9260864	G	A	100	PASS	AC=234;AF=0.0467252;AN=5008;NS=2504;DP=15382;EAS_AF=0.0377;AMR_AF=0.0346;AFR_AF=0.0499;EUR_AF=0.0517;SAS_AF=0.0552;AA=G|||;VT=SNP
6	29945898	rs9260865	T	C	100	PASS	AC=236;AF=0.0471246;AN=5008;NS=2504;DP=14700;EAS_AF=0.0397;AMR_AF=0.0346;AFR_AF=0.0499;EUR_AF=0.0517;SAS_AF=0.0552;AA=T|||;VT=SNP
6	29945949	rs3132685	G	A	100	PASS	AC=102;AF=0.0203674;AN=5008;NS=2504;DP=14565;EAS_AF=0;AMR_AF=0.0202;AFR_AF=0.0038;EUR_AF=0.0755;SAS_AF=0.0072;AA=G|||;VT=SNP
6	29946019	rs9260866	G	A	100	PASS	AC=287;AF=0.0573083;AN=5008;NS=2504;DP=11793;EAS_AF=0.0377;AMR_AF=0.0418;AFR_AF=0.084;EUR_AF=0.0537;SAS_AF=0.0562;AA=G|||;VT=SNP
6	29946021	rs9260867	G	A	100	PASS	AC=290;AF=0.0579073;AN=5008;NS=2504;DP=11703;EAS_AF=0.0387;AMR_AF=0.0418;AFR_AF=0.0825;EUR_AF=0.0577;SAS_AF=0.0562;AA=G|||;VT=SNP
6	29946157	rs9260868	A	G	100	PASS	AC=234;AF=0.0467252;AN=5008;NS=2504;DP=12717;EAS_AF=0.0377;AMR_AF=0.0346;AFR_AF=0.0499;EUR_AF=0.0517;SAS_AF=0.0552;AA=A|||;VT=SNP
6	29946453	rs9260869	C	T	100	PASS	AC=235;AF=0.0469249;AN=5008;NS=2504;DP=15578;EAS_AF=0.0377;AMR_AF=0.036;AFR_AF=0.0499;EUR_AF=0.0517;SAS_AF=0.0552;AA=C|||;VT=SNP
6	29946503	rs9260870	C	T	100	PASS	AC=235;AF=0.0469249;AN=5008;NS=2504;DP=17124;EAS_AF=0.0377;AMR_AF=0.036;AFR_AF=0.0499;EUR_AF=0.0517;SAS_AF=0.0552;AA=C|||;VT=SNP
6	29946635	rs55809494	T	C	100	PASS	AC=279;AF=0.0557109;AN=5008;NS=2504;DP=17978;EAS_AF=0.0149;AMR_AF=0.036;AFR_AF=0.1611;EUR_AF=0.0179;SAS_AF=0.0082;AA=T|||;VT=SNP
6	29946656	rs9260873	T	C	100	PASS	AC=233;AF=0.0465256;AN=5008;NS=2504;DP=18540;EAS_AF=0.0377;AMR_AF=0.0346;AFR_AF=0.0499;EUR_AF=0.0507;SAS_AF=0.0552;AA=T|||;VT=SNP
6	29946715	rs1974574	T	C	100	PASS	AC=1012;AF=0.202077;AN=5008;NS=2504;DP=20294;EAS_AF=0.1597;AMR_AF=0.2248;AFR_AF=0.2897;EUR_AF=0.1193;SAS_AF=0.1963;AA=T|||;VT=SNP
6	29947158	rs58815089	A	G	100	PASS	AC=329;AF=0.0656949;AN=5008;NS=2504;DP=20250;EAS_AF=0;AMR_AF=0.0562;AFR_AF=0.1884;EUR_AF=0.0368;SAS_AF=0.0041;AA=A|||;VT=SNP
6	29948365	rs2108691	G	T	100	PASS	AC=1012;AF=0.202077;AN=5008;NS=2504;DP=10220;EAS_AF=0.1597;AMR_AF=0.2248;AFR_AF=0.2897;EUR_AF=0.1193;SAS_AF=0.1963;AA=G|||;VT=SNP
6	29948401	rs9260914	G	A	100	PASS	AC=235;AF=0.0469249;AN=5008;NS=2504;DP=12882;EAS_AF=0.0377;AMR_AF=0.0346;AFR_AF=0.0507;EUR_AF=0.0517;SAS_AF=0.0552;AA=G|||;VT=SNP
6	29948482	rs2735069	G	T	100	PASS	AC=961;AF=0.191893;AN=5008;NS=2504;DP=11581;EAS_AF=0.1597;AMR_AF=0.2061;AFR_AF=0.2655;EUR_AF=0.1143;SAS_AF=0.1953;AA=G|||;VT=SNP
6	29948557	rs9260915	C	T	100	PASS	AC=234;AF=0.0467252;AN=5008;NS=2504;DP=13335;EAS_AF=0.0377;AMR_AF=0.0346;AFR_AF=0.0499;EUR_AF=0.0517;SAS_AF=0.0552;AA=C|||;VT=SNP
6	29948708	rs9260916	C	T	100	PASS	AC=232;AF=0.0463259;AN=5008;NS=2504;DP=14738;EAS_AF=0.0377;AMR_AF=0.0346;AFR_AF=0.0499;EUR_AF=0.0517;SAS_AF=0.0532;AA=C|||;VT=SNP
6	29948716	rs9260917	A	T	100	PASS	AC=230;AF=0.0459265;AN=5008;NS=2504;DP=15201;EAS_AF=0.0367;AMR_AF=0.0346;AFR_AF=0.0499;EUR_AF=0.0507;SAS_AF=0.0532;AA=A|||;VT=SNP
6	29948751	rs9260918	C	T	100	PASS	AC=655;AF=0.130791;AN=5008;NS=2504;DP=17216;EAS_AF=0.0407;AMR_AF=0.1081;AFR_AF=0.2837;EUR_AF=0.0944;SAS_AF=0.0706;AA=C|||;VT=SNP
6	29948812	rs2844802	A	T	100	PASS	AC=1166;AF=0.232827;AN=5008;NS=2504;DP=20200;EAS_AF=0.2937;AMR_AF=0.1988;AFR_AF=0.1097;EUR_AF=0.2594;SAS_AF=0.3333;AA=A|||;VT=SNP
6	29948884	rs9260919	C	T	100	PASS	AC=234;AF=0.0467252;AN=5008;NS=2504;DP=19198;EAS_AF=0.0377;AMR_AF=0.0346;AFR_AF=0.0499;EUR_AF=0.0517;SAS_AF=0.0552;AA=C|||;VT=SNP
6	29948941	rs3873291	G	A	100	PASS	AC=425;AF=0.0848642;AN=5008;NS=2504;DP=19086;EAS_AF=0.1925;AMR_AF=0.0317;AFR_AF=0.0008;EUR_AF=0.0586;SAS_AF=0.1524;AA=G|||;VT=SNP
6	29949030	rs2517810	C	G	100	PASS	AC=1011;AF=0.201877;AN=5008;NS=2504;DP=18197;EAS_AF=0.1597;AMR_AF=0.2248;AFR_AF=0.289;EUR_AF=0.1193;SAS_AF=0.1963;AA=C|||;VT=SNP
6	29949047	rs9260920	C	T	100	PASS	AC=234;AF=0.0467252;AN=5008;NS=2504;DP=18672;EAS_AF=0.0377;AMR_AF=0.0346;AFR_AF=0.0499;EUR_AF=0.0517;SAS_AF=0.0552;AA=C|||;VT=SNP
6	29949060	rs2571431	A	G	100	PASS	AC=1246;AF=0.248802;AN=5008;NS=2504;DP=18751;EAS_AF=0.1994;AMR_AF=0.2579;AFR_AF=0.3389;EUR_AF=0.171;SAS_AF=0.2515;AA=A|||;VT=SNP
6	29949064	rs2246555	A	T	100	PASS	AC=1159;AF=0.23143;AN=5008;NS=2504;DP=18701;EAS_AF=0.2927;AMR_AF=0.1974;AFR_AF=0.1089;EUR_AF=0.2555;SAS_AF=0.3333;AA=A|||;VT=SNP
6	29949091	rs9260921	A	G	100	PASS	AC=234;AF=0.0467252;AN=5008;NS=2504;DP=19904;EAS_AF=0.0377;AMR_AF=0.0346;AFR_AF=0.0499;EUR_AF=0.0517;SAS_AF=0.0552;AA=A|||;VT=SNP
6	29949123	rs423808	G	T	100	PASS	AC=1011;AF=0.201877;AN=5008;NS=2504;DP=19103;EAS_AF=0.1597;AMR_AF=0.2248;AFR_AF=0.2897;EUR_AF=0.1193;SAS_AF=0.1953;AA=T|||;VT=SNP
6	29949168	rs410909	G	T	100	PASS	AC=1007;AF=0.201078;AN=5008;NS=2504;DP=20092;EAS_AF=0.1587;AMR_AF=0.2248;AFR_AF=0.2882;EUR_AF=0.1183;SAS_AF=0.1953;AA=G|||;VT=SNP
6	29949293	rs2517809	G	A	100	PASS	AC=1004;AF=0.200479;AN=5008;NS=2504;DP=22934;EAS_AF=0.1567;AMR_AF=0.2248;AFR_AF=0.2867;EUR_AF=0.1193;SAS_AF=0.1953;AA=G|||;VT=SNP
6	29949330	rs17180521	T	C	100	PASS	AC=258;AF=0.0515176;AN=5008;NS=2504;DP=22479;EAS_AF=0.0079;AMR_AF=0.085;AFR_AF=0.0393;EUR_AF=0.0746;SAS_AF=0.0654;AA=C|||;VT=SNP
6	29949448	rs2571430	A	G	100	PASS	AC=988;AF=0.197284;AN=5008;NS=2504;DP=19717;EAS_AF=0.1597;AMR_AF=0.2219;AFR_AF=0.2799;EUR_AF=0.1183;SAS_AF=0.1881;AA=A|||;VT=SNP
6	29949456	rs17180542	C	T	100	PASS	AC=704;AF=0.140575;AN=5008;NS=2504;DP=19278;EAS_AF=0.1458;AMR_AF=0.1326;AFR_AF=0.2284;EUR_AF=0.0437;SAS_AF=0.1217;AA=C|||;VT=SNP
6	29949497	rs2246638	G	A	100	PASS	AC=1246;AF=0.248802;AN=5008;NS=2504;DP=19622;EAS_AF=0.1984;AMR_AF=0.2594;AFR_AF=0.3389;EUR_AF=0.171;SAS_AF=0.2515;AA=A|||;VT=SNP
6	29949518	rs2246642	G	A	100	PASS	AC=1012;AF=0.202077;AN=5008;NS=2504;DP=18539;EAS_AF=0.1597;AMR_AF=0.2248;AFR_AF=0.2897;EUR_AF=0.1193;SAS_AF=0.1963;AA=G|||;VT=SNP
6	29949789	rs114695814	G	A	100	PASS	AC=123;AF=0.0245607;AN=5008;NS=2504;DP=19204;EAS_AF=0.0357;AMR_AF=0.0706;AFR_AF=0.0038;EUR_AF=0.0149;SAS_AF=0.0184;AA=G|||;VT=SNP
6	29949821	rs2394255	A	G	100	PASS	AC=2567;AF=0.51258;AN=5008;NS=2504;DP=18339;EAS_AF=0.495;AMR_AF=0.4827;AFR_AF=0.4924;EUR_AF=0.4712;SAS_AF=0.6217;AA=G|||;VT=SNP
6	29949841	rs73727658	C	T	100	PASS	AC=420;AF=0.0838658;AN=5008;NS=2504;DP=17852;EAS_AF=0.002;AMR_AF=0.0735;AFR_AF=0.2337;EUR_AF=0.0427;SAS_AF=0.0153;AA=C|||;VT=SNP
6	29949843	rs56149225	C	G	100	PASS	AC=426;AF=0.0850639;AN=5008;NS=2504;DP=17922;EAS_AF=0.1935;AMR_AF=0.0317;AFR_AF=0.0008;EUR_AF=0.0586;SAS_AF=0.1524;AA=C|||;VT=SNP
6	29949889	rs9260923	C	T	100	PASS	AC=234;AF=0.0467252;AN=5008;NS=2504;DP=18380;EAS_AF=0.0377;AMR_AF=0.0346;AFR_AF=0.0499;EUR_AF=0.0517;SAS_AF=0.0552;AA=C|||;VT=SNP
6	29950140	rs379221	A	G	100	PASS	AC=1120;AF=0.223642;AN=5008;NS=2504;DP=18170;EAS_AF=0.1627;AMR_AF=0.245;AFR_AF=0.3011;EUR_AF=0.159;SAS_AF=0.2331;AA=A|||;VT=SNP
6	29950210	rs401618	A	G	100	PASS	AC=1168;AF=0.233227;AN=5008;NS=2504;DP=17886;EAS_AF=0.2937;AMR_AF=0.2017;AFR_AF=0.1097;EUR_AF=0.2594;SAS_AF=0.3333;AA=A|||;VT=SNP
6	29950289	rs9260924	A	G	100	PASS	AC=156;AF=0.0311502;AN=5008;NS=2504;DP=15827;EAS_AF=0.006;AMR_AF=0.0231;AFR_AF=0.0431;EUR_AF=0.0408;SAS_AF=0.0368;AA=a|||;VT=SNP
6	29950321	rs3734830	G	A	100	PASS	AC=757;AF=0.151158;AN=5008;NS=2504;DP=15019;EAS_AF=0.1548;AMR_AF=0.1398;AFR_AF=0.2504;EUR_AF=0.0447;SAS_AF=0.1309;AA=A|||;VT=SNP
6	29950417	rs3734831	T	C	100	PASS	AC=756;AF=0.150958;AN=5008;NS=2504;DP=15326;EAS_AF=0.1538;AMR_AF=0.1398;AFR_AF=0.2504;EUR_AF=0.0447;SAS_AF=0.1309;AA=t|||;VT=SNP
6	29950492	rs3734832	G	A	100	PASS	AC=234;AF=0.0467252;AN=5008;NS=2504;DP=16479;EAS_AF=0.0377;AMR_AF=0.0346;AFR_AF=0.0499;EUR_AF=0.0517;SAS_AF=0.0552;AA=G|||;VT=SNP
6	29950502	rs9260927	C	T	100	PASS	AC=108;AF=0.0215655;AN=5008;NS=2504;DP=17364;EAS_AF=0.003;AMR_AF=0.0202;AFR_AF=0.0113;EUR_AF=0.0398;SAS_AF=0.0368;AA=C|||;VT=SNP
6	29950577	rs3734833	A	G	100	PASS	AC=755;AF=0.150759;AN=5008;NS=2504;DP=18929;EAS_AF=0.1528;AMR_AF=0.1398;AFR_AF=0.2504;EUR_AF=0.0447;SAS_AF=0.1309;AA=A|||;VT=SNP
6	29950581	rs3734834	A	G	100	PASS	AC=668;AF=0.133387;AN=5008;NS=2504;DP=19022;EAS_AF=0.1349;AMR_AF=0.1153;AFR_AF=0.2231;EUR_AF=0.0378;SAS_AF=0.1217;AA=A|||;VT=SNP
6	29950583	rs2735068	A	G	100	PASS	AC=257;AF=0.0513179;AN=5008;NS=2504;DP=19151;EAS_AF=0.0069;AMR_AF=0.085;AFR_AF=0.0393;EUR_AF=0.0746;SAS_AF=0.0654;AA=A|||;VT=SNP
6	29950668	rs9260928	C	T	100	PASS	AC=108;AF=0.0215655;AN=5008;NS=2504;DP=20122;EAS_AF=0.003;AMR_AF=0.0202;AFR_AF=0.0113;EUR_AF=0.0398;SAS_AF=0.0368;AA=C|||;VT=SNP
6	29950833	rs3891158	G	C	100	PASS	AC=2570;AF=0.513179;AN=5008;NS=2504;DP=17870;EAS_AF=0.494;AMR_AF=0.4827;AFR_AF=0.4924;EUR_AF=0.4712;SAS_AF=0.6258;AA=C|||;VT=SNP
6	29950839	rs73725904	G	C	100	PASS	AC=755;AF=0.150759;AN=5008;NS=2504;DP=17948;EAS_AF=0.1528;AMR_AF=0.1398;AFR_AF=0.2504;EUR_AF=0.0447;SAS_AF=0.1309;AA=G|||;VT=SNP
6	29950979	rs73428121	A	C	100	PASS	AC=757;AF=0.151158;AN=5008;NS=2504;DP=18849;EAS_AF=0.1548;AMR_AF=0.1398;AFR_AF=0.2504;EUR_AF=0.0447;SAS_AF=0.1309;AA=C|||;VT=SNP
6	29951011	rs2517808	C	T	100	PASS	AC=86;AF=0.0171725;AN=5008;NS=2504;DP=18789;EAS_AF=0;AMR_AF=0.0519;AFR_AF=0.0113;EUR_AF=0.0348;SAS_AF=0;AA=C|||;VT=SNP
6	29951072	rs6912877	T	C	100	PASS	AC=985;AF=0.196685;AN=5008;NS=2504;DP=19642;EAS_AF=0.1925;AMR_AF=0.1729;AFR_AF=0.298;EUR_AF=0.0954;SAS_AF=0.1851;AA=N|||;VT=SNP
6	29951106	rs2735067	A	G	100	PASS	AC=1169;AF=0.233427;AN=5008;NS=2504;DP=19683;EAS_AF=0.2937;AMR_AF=0.2003;AFR_AF=0.1097;EUR_AF=0.2594;SAS_AF=0.3354;AA=a|||;VT=SNP
6	29951204	rs57035982	G	A	100	PASS	AC=757;AF=0.151158;AN=5008;NS=2504;DP=20061;EAS_AF=0.1548;AMR_AF=0.1398;AFR_AF=0.2504;EUR_AF=0.0447;SAS_AF=0.1309;AA=N|||;VT=SNP
6	29951273	rs56015532	A	G	100	PASS	AC=757;AF=0.151158;AN=5008;NS=2504;DP=19016;EAS_AF=0.1548;AMR_AF=0.1398;AFR_AF=0.2504;EUR_AF=0.0447;SAS_AF=0.1309;AA=N|||;VT=SNP
6	29951283	rs57080532	A	C	100	PASS	AC=757;AF=0.151158;AN=5008;NS=2504;DP=19028;EAS_AF=0.1548;AMR_AF=0.1398;AFR_AF=0.2504;EUR_AF=0.0447;SAS_AF=0.1309;AA=N|||;VT=SNP
6	29951294	rs57680173	G	T	100	PASS	AC=755;AF=0.150759;AN=5008;NS=2504;DP=18907;EAS_AF=0.1528;AMR_AF=0.1398;AFR_AF=0.2504;EUR_AF=0.0447;SAS_AF=0.1309;AA=g|||;VT=SNP
6	29951611	rs55760574	A	T	100	PASS	AC=755;AF=0.150759;AN=5008;NS=2504;DP=16247;EAS_AF=0.1528;AMR_AF=0.1398;AFR_AF=0.2504;EUR_AF=0.0447;SAS_AF=0.1309;AA=a|||;VT=SNP
6	29951619	rs60587228	G	A	100	PASS	AC=755;AF=0.150759;AN=5008;NS=2504;DP=16339;EAS_AF=0.1528;AMR_AF=0.1398;AFR_AF=0.2504;EUR_AF=0.0447;SAS_AF=0.1309;AA=G|||;VT=SNP
6	29951679	rs56385845	G	A	100	PASS	AC=755;AF=0.150759;AN=5008;NS=2504;DP=17376;EAS_AF=0.1528;AMR_AF=0.1398;AFR_AF=0.2504;EUR_AF=0.0447;SAS_AF=0.1309;AA=A|||;VT=SNP
6	29951729	rs2735066	A	G	100	PASS	AC=1161;AF=0.231829;AN=5008;NS=2504;DP=18136;EAS_AF=0.2927;AMR_AF=0.1974;AFR_AF=0.1089;EUR_AF=0.2555;SAS_AF=0.3354;AA=A|||;VT=SNP
6	29951782	rs9260929	T	C	100	PASS	AC=234;AF=0.0467252;AN=5008;NS=2504;DP=18297;EAS_AF=0.0377;AMR_AF=0.0346;AFR_AF=0.0499;EUR_AF=0.0517;SAS_AF=0.0552;AA=T|||;VT=SNP
6	29951804	rs3888631	A	T	100	PASS	AC=420;AF=0.0838658;AN=5008;NS=2504;DP=18551;EAS_AF=0.002;AMR_AF=0.0735;AFR_AF=0.2337;EUR_AF=0.0427;SAS_AF=0.0153;AA=A|||;VT=SNP
6	29951891	rs58161185	A	G	100	PASS	AC=757;AF=0.151158;AN=5008;NS=2504;DP=17739;EAS_AF=0.1548;AMR_AF=0.1398;AFR_AF=0.2504;EUR_AF=0.0447;SAS_AF=0.1309;AA=A|||;VT=SNP
6	29951928	rs3873293	A	G	100	PASS	AC=2570;AF=0.513179;AN=5008;NS=2504;DP=16806;EAS_AF=0.496;AMR_AF=0.4827;AFR_AF=0.4924;EUR_AF=0.4712;SAS_AF=0.6237;AA=G|||;VT=SNP
6	29952069	rs35361490	G	A	100	PASS	AC=749;AF=0.149561;AN=5008;NS=2504;DP=15293;EAS_AF=0.1508;AMR_AF=0.1412;AFR_AF=0.2474;EUR_AF=0.0447;SAS_AF=0.1299;AA=G|||;VT=SNP
6	29952102	rs34513540	G	T	100	PASS	AC=744;AF=0.148562;AN=5008;NS=2504;DP=16332;EAS_AF=0.1518;AMR_AF=0.1398;AFR_AF=0.2436;EUR_AF=0.0447;SAS_AF=0.1299;AA=A|||;VT=SNP
6	29952106	rs114426132	C	T	100	PASS	AC=742;AF=0.148163;AN=5008;NS=2504;DP=16395;EAS_AF=0.1498;AMR_AF=0.1398;AFR_AF=0.2436;EUR_AF=0.0447;SAS_AF=0.1299;AA=C|||;VT=SNP
6	29952107	rs115313680	C	G	100	PASS	AC=742;AF=0.148163;AN=5008;NS=2504;DP=16489;EAS_AF=0.1498;AMR_AF=0.1398;AFR_AF=0.2436;EUR_AF=0.0447;SAS_AF=0.1299;AA=C|||;VT=SNP
6	29952147	rs11759891	A	T	100	PASS	AC=756;AF=0.150958;AN=5008;NS=2504;DP=18406;EAS_AF=0.1558;AMR_AF=0.1398;AFR_AF=0.2496;EUR_AF=0.0447;SAS_AF=0.1299;AA=A|||;VT=SNP
6	29952162	rs11757750	T	C	100	PASS	AC=754;AF=0.150559;AN=5008;NS=2504;DP=19001;EAS_AF=0.1528;AMR_AF=0.1398;AFR_AF=0.2496;EUR_AF=0.0457;SAS_AF=0.1299;AA=T|||;VT=SNP
6	29952315	rs11755337	C	G	100	PASS	AC=757;AF=0.151158;AN=5008;NS=2504;DP=18827;EAS_AF=0.1548;AMR_AF=0.1398;AFR_AF=0.2504;EUR_AF=0.0447;SAS_AF=0.1309;AA=C|||;VT=SNP
6	29952325	rs11757792	T	C	100	PASS	AC=758;AF=0.151358;AN=5008;NS=2504;DP=18713;EAS_AF=0.1548;AMR_AF=0.1398;AFR_AF=0.2504;EUR_AF=0.0447;SAS_AF=0.1319;AA=T|||;VT=SNP
6	29952359	rs11755374	G	A	100	PASS	AC=755;AF=0.150759;AN=5008;NS=2504;DP=17516;EAS_AF=0.1528;AMR_AF=0.1398;AFR_AF=0.2504;EUR_AF=0.0447;SAS_AF=0.1309;AA=G|||;VT=SNP
6	29952419	rs61704409	C	T	100	PASS	AC=755;AF=0.150759;AN=5008;NS=2504;DP=16737;EAS_AF=0.1528;AMR_AF=0.1398;AFR_AF=0.2504;EUR_AF=0.0447;SAS_AF=0.1309;AA=C|||;VT=SNP
6	29952448	rs3915798	A	T	100	PASS	AC=4551;AF=0.908746;AN=5008;NS=2504;DP=16335;EAS_AF=0.9752;AMR_AF=0.8862;AFR_AF=0.8812;EUR_AF=0.8817;SAS_AF=0.9213;AA=A|||;VT=SNP
6	29952482	rs35144883	C	T	100	PASS	AC=755;AF=0.150759;AN=5008;NS=2504;DP=18182;EAS_AF=0.1528;AMR_AF=0.1398;AFR_AF=0.2504;EUR_AF=0.0447;SAS_AF=0.1309;AA=C|||;VT=SNP
6	29952553	rs58867136	A	G	100	PASS	AC=756;AF=0.150958;AN=5008;NS=2504;DP=19437;EAS_AF=0.1538;AMR_AF=0.1398;AFR_AF=0.2504;EUR_AF=0.0447;SAS_AF=0.1309;AA=G|||;VT=SNP
6	29952704	rs17186930	C	T	100	PASS	AC=755;AF=0.150759;AN=5008;NS=2504;DP=22067;EAS_AF=0.1528;AMR_AF=0.1398;AFR_AF=0.2504;EUR_AF=0.0447;SAS_AF=0.1309;AA=C|||;VT=SNP
6	29952814	rs17186937	T	C	100	PASS	AC=755;AF=0.150759;AN=5008;NS=2504;DP=21304;EAS_AF=0.1528;AMR_AF=0.1398;AFR_AF=0.2504;EUR_AF=0.0447;SAS_AF=0.1309;AA=T|||;VT=SNP
6	29952920	rs17186944	C	T	100	PASS	AC=757;AF=0.151158;AN=5008;NS=2504;DP=17823;EAS_AF=0.1548;AMR_AF=0.1398;AFR_AF=0.2504;EUR_AF=0.0447;SAS_AF=0.1309;AA=C|||;VT=SNP
6	29952931	rs11755966	G	A	100	PASS	AC=757;AF=0.151158;AN=5008;NS=2504;DP=17078;EAS_AF=0.1548;AMR_AF=0.1398;AFR_AF=0.2504;EUR_AF=0.0447;SAS_AF=0.1309;AA=G|||;VT=SNP
6	29953035	rs11755984	G	A	100	PASS	AC=755;AF=0.150759;AN=5008;NS=2504;DP=16943;EAS_AF=0.1528;AMR_AF=0.1398;AFR_AF=0.2504;EUR_AF=0.0447;SAS_AF=0.1309;AA=G|||;VT=SNP
6	29953099	rs11755961	C	T	100	PASS	AC=757;AF=0.151158;AN=5008;NS=2504;DP=18875;EAS_AF=0.1548;AMR_AF=0.1398;AFR_AF=0.2504;EUR_AF=0.0447;SAS_AF=0.1309;AA=C|||;VT=SNP
6	29953270	rs11755992	C	G	100	PASS	AC=754;AF=0.150559;AN=5008;NS=2504;DP=20630;EAS_AF=0.1528;AMR_AF=0.1398;AFR_AF=0.2496;EUR_AF=0.0447;SAS_AF=0.1309;AA=C|||;VT=SNP
6	29953311	rs11751331	A	T	100	PASS	AC=756;AF=0.150958;AN=5008;NS=2504;DP=19545;EAS_AF=0.1548;AMR_AF=0.1398;AFR_AF=0.2496;EUR_AF=0.0447;SAS_AF=0.1309;AA=A|||;VT=SNP
6	29953428	rs11758493	T	G	100	PASS	AC=757;AF=0.151158;AN=5008;NS=2504;DP=17738;EAS_AF=0.1548;AMR_AF=0.1398;AFR_AF=0.2511;EUR_AF=0.0447;SAS_AF=0.1299;AA=G|||;VT=SNP
6	29953442	rs11756025	C	T	100	PASS	AC=757;AF=0.151158;AN=5008;NS=2504;DP=17763;EAS_AF=0.1548;AMR_AF=0.1398;AFR_AF=0.2511;EUR_AF=0.0447;SAS_AF=0.1299;AA=C|||;VT=SNP
6	29953589	rs2735065	C	A	100	PASS	AC=212;AF=0.0423323;AN=5008;NS=2504;DP=20320;EAS_AF=0.004;AMR_AF=0.085;AFR_AF=0.0393;EUR_AF=0.0577;SAS_AF=0.0399;AA=C|||;VT=SNP
6	29953598	rs73725908	G	C	100	PASS	AC=754;AF=0.150559;AN=5008;NS=2504;DP=20348;EAS_AF=0.1528;AMR_AF=0.1398;AFR_AF=0.2504;EUR_AF=0.0447;SAS_AF=0.1299;AA=G|||;VT=SNP
6	29953626	rs73725909	C	T	100	PASS	AC=756;AF=0.150958;AN=5008;NS=2504;DP=20440;EAS_AF=0.1548;AMR_AF=0.1398;AFR_AF=0.2504;EUR_AF=0.0447;SAS_AF=0.1299;AA=C|||;VT=SNP
6	29953628	rs73725910	G	A	100	PASS	AC=754;AF=0.150559;AN=5008;NS=2504;DP=20427;EAS_AF=0.1528;AMR_AF=0.1398;AFR_AF=0.2504;EUR_AF=0.0447;SAS_AF=0.1299;AA=G|||;VT=SNP
6	29953716	rs73725911	T	C	100	PASS	AC=751;AF=0.14996;AN=5008;NS=2504;DP=17909;EAS_AF=0.1518;AMR_AF=0.1398;AFR_AF=0.2504;EUR_AF=0.0437;SAS_AF=0.1288;AA=T|||;VT=SNP
6	29953718	rs73725912	G	A	100	PASS	AC=753;AF=0.150359;AN=5008;NS=2504;DP=17749;EAS_AF=0.1538;AMR_AF=0.1398;AFR_AF=0.2504;EUR_AF=0.0437;SAS_AF=0.1288;AA=A|||;VT=SNP
6	29953734	rs73428151	A	G	100	PASS	AC=751;AF=0.14996;AN=5008;NS=2504;DP=17387;EAS_AF=0.1518;AMR_AF=0.1398;AFR_AF=0.2504;EUR_AF=0.0437;SAS_AF=0.1288;AA=A|||;VT=SNP
6	29953803	rs73428152	C	A	100	PASS	AC=755;AF=0.150759;AN=5008;NS=2504;DP=16167;EAS_AF=0.1528;AMR_AF=0.1398;AFR_AF=0.2504;EUR_AF=0.0447;SAS_AF=0.1309;AA=c|||;VT=SNP
6	29954018	rs427290	C	A	100	PASS	AC=1053;AF=0.210264;AN=5008;NS=2504;DP=13999;EAS_AF=0.1696;AMR_AF=0.2305;AFR_AF=0.292;EUR_AF=0.1412;SAS_AF=0.1984;AA=C|||;VT=SNP
6	29954111	rs12662947	T	C	100	PASS	AC=758;AF=0.151358;AN=5008;NS=2504;DP=17175;EAS_AF=0.1548;AMR_AF=0.1398;AFR_AF=0.2504;EUR_AF=0.0457;SAS_AF=0.1309;AA=T|||;VT=SNP
6	29954115	rs12661394	C	G	100	PASS	AC=688;AF=0.13738;AN=5008;NS=2504;DP=17393;EAS_AF=0.1448;AMR_AF=0.1282;AFR_AF=0.2239;EUR_AF=0.0427;SAS_AF=0.1166;AA=C|||;VT=SNP
6	29954280	rs12662967	T	C	100	PASS	AC=758;AF=0.151358;AN=5008;NS=2504;DP=15387;EAS_AF=0.1548;AMR_AF=0.1398;AFR_AF=0.2511;EUR_AF=0.0447;SAS_AF=0.1309;AA=C|||;VT=SNP
6	29954364	rs4947244	C	G	100	PASS	AC=1133;AF=0.226238;AN=5008;NS=2504;DP=16742;EAS_AF=0.2927;AMR_AF=0.3069;AFR_AF=0.118;EUR_AF=0.3131;SAS_AF=0.1575;AA=C|||;VT=SNP
6	29954456	rs73410503	G	A	100	PASS	AC=706;AF=0.140974;AN=5008;NS=2504;DP=18195;EAS_AF=0.1488;AMR_AF=0.1326;AFR_AF=0.2277;EUR_AF=0.0437;SAS_AF=0.1217;AA=G|||;VT=SNP
6	29954617	rs34894339	A	G	100	PASS	AC=757;AF=0.151158;AN=5008;NS=2504;DP=17768;EAS_AF=0.1548;AMR_AF=0.1398;AFR_AF=0.2504;EUR_AF=0.0447;SAS_AF=0.1309;AA=G|||;VT=SNP
6	29954624	rs73725917	A	T	100	PASS	AC=757;AF=0.151158;AN=5008;NS=2504;DP=17726;EAS_AF=0.1548;AMR_AF=0.1398;AFR_AF=0.2504;EUR_AF=0.0447;SAS_AF=0.1309;AA=A|||;VT=SNP
6	29954642	rs35356382	C	T	100	PASS	AC=736;AF=0.146965;AN=5008;NS=2504;DP=17446;EAS_AF=0.1528;AMR_AF=0.1326;AFR_AF=0.2436;EUR_AF=0.0447;SAS_AF=0.1258;AA=C|||;VT=SNP
6	29954719	rs35480831	C	T	100	PASS	AC=683;AF=0.136382;AN=5008;NS=2504;DP=17415;EAS_AF=0.1458;AMR_AF=0.1268;AFR_AF=0.2209;EUR_AF=0.0427;SAS_AF=0.1155;AA=C|||;VT=SNP
6	29954780	rs35574636	G	A	100	PASS	AC=683;AF=0.136382;AN=5008;NS=2504;DP=16886;EAS_AF=0.1458;AMR_AF=0.1268;AFR_AF=0.2209;EUR_AF=0.0427;SAS_AF=0.1155;AA=G|||;VT=SNP
6	29954819	rs35796574	A	G	100	PASS	AC=685;AF=0.136781;AN=5008;NS=2504;DP=15998;EAS_AF=0.1458;AMR_AF=0.1268;AFR_AF=0.2209;EUR_AF=0.0427;SAS_AF=0.1176;AA=A|||;VT=SNP
6	29954851	rs17186979	A	G	100	PASS	AC=757;AF=0.151158;AN=5008;NS=2504;DP=16320;EAS_AF=0.1548;AMR_AF=0.1398;AFR_AF=0.2504;EUR_AF=0.0447;SAS_AF=0.1309;AA=G|||;VT=SNP
6	29955025	rs3901554	T	C	100	PASS	AC=234;AF=0.0467252;AN=5008;NS=2504;DP=19187;EAS_AF=0.0377;AMR_AF=0.0346;AFR_AF=0.0499;EUR_AF=0.0517;SAS_AF=0.0552;AA=T|||;VT=SNP
6	29955057	rs17187021	T	C	100	PASS	AC=757;AF=0.151158;AN=5008;NS=2504;DP=18398;EAS_AF=0.1548;AMR_AF=0.1398;AFR_AF=0.2504;EUR_AF=0.0447;SAS_AF=0.1309;AA=T|||;VT=SNP
6	29955087	rs17187035	T	C	100	PASS	AC=757;AF=0.151158;AN=5008;NS=2504;DP=17885;EAS_AF=0.1548;AMR_AF=0.1398;AFR_AF=0.2504;EUR_AF=0.0447;SAS_AF=0.1309;AA=C|||;VT=SNP
6	29955088	rs73725919	G	T	100	PASS	AC=740;AF=0.147764;AN=5008;NS=2504;DP=17824;EAS_AF=0.1508;AMR_AF=0.1383;AFR_AF=0.2421;EUR_AF=0.0447;SAS_AF=0.1299;AA=G|||;VT=SNP
6	29955199	rs5025708	G	T	100	PASS	AC=4767;AF=0.951877;AN=5008;NS=2504;DP=17876;EAS_AF=0.9841;AMR_AF=0.9164;AFR_AF=0.9924;EUR_AF=0.8936;SAS_AF=0.9489;AA=T|||;VT=SNP
6	29955222	rs17187077	A	C	100	PASS	AC=757;AF=0.151158;AN=5008;NS=2504;DP=18102;EAS_AF=0.1548;AMR_AF=0.1398;AFR_AF=0.2504;EUR_AF=0.0447;SAS_AF=0.1309;AA=A|||;VT=SNP
6	29955388	rs17187141	T	C	100	PASS	AC=757;AF=0.151158;AN=5008;NS=2504;DP=16947;EAS_AF=0.1548;AMR_AF=0.1398;AFR_AF=0.2504;EUR_AF=0.0447;SAS_AF=0.1309;AA=T|||;VT=SNP
6	29955426	rs17180759	A	T	100	PASS	AC=755;AF=0.150759;AN=5008;NS=2504;DP=16393;EAS_AF=0.1528;AMR_AF=0.1398;AFR_AF=0.2504;EUR_AF=0.0447;SAS_AF=0.1309;AA=A|||;VT=SNP
6	29955431	rs73725921	G	A	100	PASS	AC=756;AF=0.150958;AN=5008;NS=2504;DP=16396;EAS_AF=0.1548;AMR_AF=0.1383;AFR_AF=0.2504;EUR_AF=0.0447;SAS_AF=0.1309;AA=G|||;VT=SNP
6	29955503	rs75194734	G	C	100	PASS	AC=723;AF=0.144369;AN=5008;NS=2504;DP=16166;EAS_AF=0.1528;AMR_AF=0.1326;AFR_AF=0.236;EUR_AF=0.0437;SAS_AF=0.1237;AA=G|||;VT=SNP
6	29955535	rs3901553	C	T	100	PASS	AC=347;AF=0.0692891;AN=5008;NS=2504;DP=15935;EAS_AF=0.0565;AMR_AF=0.049;AFR_AF=0.093;EUR_AF=0.0577;SAS_AF=0.0767;AA=C|||;VT=SNP
6	29955539	rs17180794	T	C	100	PASS	AC=757;AF=0.151158;AN=5008;NS=2504;DP=15837;EAS_AF=0.1548;AMR_AF=0.1398;AFR_AF=0.2504;EUR_AF=0.0447;SAS_AF=0.1309;AA=T|||;VT=SNP
6	29955610	rs73410515	G	A	100	PASS	AC=732;AF=0.146166;AN=5008;NS=2504;DP=16396;EAS_AF=0.1528;AMR_AF=0.1326;AFR_AF=0.239;EUR_AF=0.0437;SAS_AF=0.1288;AA=G|||;VT=SNP
6	29955774	rs73410518	T	C	100	PASS	AC=757;AF=0.151158;AN=5008;NS=2504;DP=17316;EAS_AF=0.1548;AMR_AF=0.1398;AFR_AF=0.2504;EUR_AF=0.0447;SAS_AF=0.1309;AA=t|||;VT=SNP
6	29955820	rs73725925	C	T	100	PASS	AC=421;AF=0.0840655;AN=5008;NS=2504;DP=18327;EAS_AF=0.004;AMR_AF=0.0735;AFR_AF=0.233;EUR_AF=0.0427;SAS_AF=0.0153;AA=C|||;VT=SNP
6	29956049	rs73410524	G	A	100	PASS	AC=755;AF=0.150759;AN=5008;NS=2504;DP=18787;EAS_AF=0.1538;AMR_AF=0.1398;AFR_AF=0.2496;EUR_AF=0.0447;SAS_AF=0.1309;AA=A|||;VT=SNP
6	29956178	rs73410525	C	A	100	PASS	AC=757;AF=0.151158;AN=5008;NS=2504;DP=21079;EAS_AF=0.1548;AMR_AF=0.1398;AFR_AF=0.2504;EUR_AF=0.0447;SAS_AF=0.1309;AA=A|||;VT=SNP
6	29956293	rs112793716	C	T	100	PASS	AC=753;AF=0.150359;AN=5008;NS=2504;DP=19023;EAS_AF=0.1528;AMR_AF=0.1398;AFR_AF=0.2496;EUR_AF=0.0447;SAS_AF=0.1299;AA=C|||;VT=SNP
6	29956329	rs73410528	G	A	100	PASS	AC=758;AF=0.151358;AN=5008;NS=2504;DP=17875;EAS_AF=0.1548;AMR_AF=0.1398;AFR_AF=0.2504;EUR_AF=0.0447;SAS_AF=0.1319;AA=G|||;VT=SNP
6	29956387	rs79784673	G	A	100	PASS	AC=686;AF=0.136981;AN=5008;NS=2504;DP=17689;EAS_AF=0.1448;AMR_AF=0.1268;AFR_AF=0.2231;EUR_AF=0.0427;SAS_AF=0.1166;AA=G|||;VT=SNP
6	29956405	rs2735064	G	A	100	PASS	AC=1168;AF=0.233227;AN=5008;NS=2504;DP=17900;EAS_AF=0.2937;AMR_AF=0.2003;AFR_AF=0.1097;EUR_AF=0.2594;SAS_AF=0.3344;AA=G|||;VT=SNP
6	29956520	rs73410530	A	G	100	PASS	AC=685;AF=0.136781;AN=5008;NS=2504;DP=19525;EAS_AF=0.1458;AMR_AF=0.1268;AFR_AF=0.2216;EUR_AF=0.0427;SAS_AF=0.1166;AA=A|||;VT=SNP
6	29956720	rs12662336	G	A	100	PASS	AC=757;AF=0.151158;AN=5008;NS=2504;DP=19715;EAS_AF=0.1548;AMR_AF=0.1398;AFR_AF=0.2504;EUR_AF=0.0447;SAS_AF=0.1309;AA=G|||;VT=SNP
6	29956731	rs35697864	A	G	100	PASS	AC=35;AF=0.00698882;AN=5008;NS=2504;DP=20284;EAS_AF=0;AMR_AF=0.0072;AFR_AF=0.0015;EUR_AF=0.0258;SAS_AF=0.002;AA=A|||;VT=SNP
6	29956842	rs12665186	A	G	100	PASS	AC=743;AF=0.148363;AN=5008;NS=2504;DP=19288;EAS_AF=0.1528;AMR_AF=0.1398;AFR_AF=0.2458;EUR_AF=0.0447;SAS_AF=0.1247;AA=A|||;VT=SNP
6	29956953	rs9260930	T	C	100	PASS	AC=234;AF=0.0467252;AN=5008;NS=2504;DP=18521;EAS_AF=0.0377;AMR_AF=0.0346;AFR_AF=0.0499;EUR_AF=0.0517;SAS_AF=0.0552;AA=T|||;VT=SNP
6	29957069	rs4959039	A	G	100	PASS	AC=1372;AF=0.273962;AN=5008;NS=2504;DP=19836;EAS_AF=0.3442;AMR_AF=0.3401;AFR_AF=0.1967;EUR_AF=0.3241;SAS_AF=0.2076;AA=A|||;VT=SNP
6	29957077	rs12662611	C	T	100	PASS	AC=758;AF=0.151358;AN=5008;NS=2504;DP=19849;EAS_AF=0.1548;AMR_AF=0.1398;AFR_AF=0.2511;EUR_AF=0.0447;SAS_AF=0.1309;AA=C|||;VT=SNP
6	29957078	rs6457120	A	G	100	PASS	AC=2571;AF=0.513379;AN=5008;NS=2504;DP=19863;EAS_AF=0.496;AMR_AF=0.4827;AFR_AF=0.4932;EUR_AF=0.4712;SAS_AF=0.6237;AA=G|||;VT=SNP
6	29957285	rs12664166	T	G	100	PASS	AC=756;AF=0.150958;AN=5008;NS=2504;DP=16979;EAS_AF=0.1528;AMR_AF=0.1398;AFR_AF=0.2511;EUR_AF=0.0447;SAS_AF=0.1309;AA=T|||;VT=SNP
6	29957508	rs9260931	A	C	100	PASS	AC=235;AF=0.0469249;AN=5008;NS=2504;DP=18553;EAS_AF=0.0387;AMR_AF=0.0346;AFR_AF=0.0499;EUR_AF=0.0517;SAS_AF=0.0552;AA=C|||;VT=SNP
6	29957632	rs116380157	C	T	100	PASS	AC=16;AF=0.00319489;AN=5008;NS=2504;DP=17996;EAS_AF=0;AMR_AF=0.0014;AFR_AF=0.0015;EUR_AF=0.0119;SAS_AF=0.001;AA=C|||;VT=SNP
6	29957802	rs9260932	T	C	100	PASS	AC=235;AF=0.0469249;AN=5008;NS=2504;DP=17910;EAS_AF=0.0387;AMR_AF=0.0346;AFR_AF=0.0499;EUR_AF=0.0517;SAS_AF=0.0552;AA=C|||;VT=SNP
6	29957866	rs9260933	A	G	100	PASS	AC=234;AF=0.0467252;AN=5008;NS=2504;DP=18175;EAS_AF=0.0377;AMR_AF=0.0346;AFR_AF=0.0499;EUR_AF=0.0517;SAS_AF=0.0552;AA=A|||;VT=SNP
6	29957982	rs9260934	G	A	100	PASS	AC=349;AF=0.0696885;AN=5008;NS=2504;DP=19837;EAS_AF=0.0575;AMR_AF=0.0533;AFR_AF=0.0923;EUR_AF=0.0527;SAS_AF=0.0808;AA=G|||;VT=SNP
6	29958161	rs57927905	A	C	100	PASS	AC=681;AF=0.135982;AN=5008;NS=2504;DP=20071;EAS_AF=0.1438;AMR_AF=0.1268;AFR_AF=0.2209;EUR_AF=0.0427;SAS_AF=0.1155;AA=A|||;VT=SNP
6	29958488	rs9260935	T	C	100	PASS	AC=204;AF=0.0407348;AN=5008;NS=2504;DP=19432;EAS_AF=0.0357;AMR_AF=0.0346;AFR_AF=0.0507;EUR_AF=0.0507;SAS_AF=0.0266;AA=T|||;VT=SNP
6	29958502	rs9260936	G	A	100	PASS	AC=204;AF=0.0407348;AN=5008;NS=2504;DP=19003;EAS_AF=0.0357;AMR_AF=0.0346;AFR_AF=0.0507;EUR_AF=0.0507;SAS_AF=0.0266;AA=G|||;VT=SNP
6	29958526	rs9260937	A	T	100	PASS	AC=522;AF=0.104233;AN=5008;NS=2504;DP=18260;EAS_AF=0.1141;AMR_AF=0.1037;AFR_AF=0.146;EUR_AF=0.0696;SAS_AF=0.0736;AA=T|||;VT=SNP
6	29958648	rs9260938	A	G	100	PASS	AC=204;AF=0.0407348;AN=5008;NS=2504;DP=18671;EAS_AF=0.0357;AMR_AF=0.0346;AFR_AF=0.0507;EUR_AF=0.0507;SAS_AF=0.0266;AA=A|||;VT=SNP
6	29958674	rs9260939	C	T	100	PASS	AC=204;AF=0.0407348;AN=5008;NS=2504;DP=18347;EAS_AF=0.0357;AMR_AF=0.0346;AFR_AF=0.0507;EUR_AF=0.0507;SAS_AF=0.0266;AA=T|||;VT=SNP
6	29958807	rs1264807	A	C	100	PASS	AC=483;AF=0.0964457;AN=5008;NS=2504;DP=19170;EAS_AF=0.0188;AMR_AF=0.0562;AFR_AF=0.0976;EUR_AF=0.1322;SAS_AF=0.1667;AA=A|||;VT=SNP
6	29958865	rs9260941	T	A	100	PASS	AC=203;AF=0.0405351;AN=5008;NS=2504;DP=19846;EAS_AF=0.0357;AMR_AF=0.0346;AFR_AF=0.0499;EUR_AF=0.0507;SAS_AF=0.0266;AA=t|||;VT=SNP
6	29958933	rs9260943	A	C	100	PASS	AC=203;AF=0.0405351;AN=5008;NS=2504;DP=19778;EAS_AF=0.0357;AMR_AF=0.0346;AFR_AF=0.0499;EUR_AF=0.0507;SAS_AF=0.0266;AA=A|||;VT=SNP
6	29959236	rs9260945	C	T	100	PASS	AC=204;AF=0.0407348;AN=5008;NS=2504;DP=21156;EAS_AF=0.0367;AMR_AF=0.0346;AFR_AF=0.0499;EUR_AF=0.0507;SAS_AF=0.0266;AA=T|||;VT=SNP
6	29959254	rs9260946	G	A	100	PASS	AC=203;AF=0.0405351;AN=5008;NS=2504;DP=21521;EAS_AF=0.0357;AMR_AF=0.0346;AFR_AF=0.0499;EUR_AF=0.0507;SAS_AF=0.0266;AA=g|||;VT=SNP
6	29959326	rs9260948	T	C	100	PASS	AC=203;AF=0.0405351;AN=5008;NS=2504;DP=20255;EAS_AF=0.0357;AMR_AF=0.0346;AFR_AF=0.0499;EUR_AF=0.0507;SAS_AF=0.0266;AA=T|||;VT=SNP
6	29959458	rs9260950	G	A	100	PASS	AC=204;AF=0.0407348;AN=5008;NS=2504;DP=18305;EAS_AF=0.0367;AMR_AF=0.0346;AFR_AF=0.0499;EUR_AF=0.0507;SAS_AF=0.0266;AA=G|||;VT=SNP
6	29959538	rs9260951	T	C	100	PASS	AC=960;AF=0.191693;AN=5008;NS=2504;DP=18737;EAS_AF=0.1905;AMR_AF=0.1744;AFR_AF=0.3003;EUR_AF=0.0954;SAS_AF=0.1575;AA=C|||;VT=SNP
6	29959640	rs16896851	A	T	100	PASS	AC=425;AF=0.0848642;AN=5008;NS=2504;DP=17445;EAS_AF=0.1925;AMR_AF=0.0317;AFR_AF=0.0008;EUR_AF=0.0586;SAS_AF=0.1524;AA=A|||;VT=SNP
6	29959935	rs9260954	C	G	100	PASS	AC=204;AF=0.0407348;AN=5008;NS=2504;DP=19097;EAS_AF=0.0357;AMR_AF=0.0346;AFR_AF=0.0499;EUR_AF=0.0507;SAS_AF=0.0276;AA=C|||;VT=SNP
6	29960083	rs9260957	G	A	100	PASS	AC=203;AF=0.0405351;AN=5008;NS=2504;DP=19807;EAS_AF=0.0357;AMR_AF=0.0346;AFR_AF=0.0499;EUR_AF=0.0507;SAS_AF=0.0266;AA=G|||;VT=SNP
6	29960193	rs9260958	C	T	100	PASS	AC=203;AF=0.0405351;AN=5008;NS=2504;DP=20994;EAS_AF=0.0357;AMR_AF=0.0346;AFR_AF=0.0499;EUR_AF=0.0507;SAS_AF=0.0266;AA=C|||;VT=SNP
6	29960331	rs16896853	C	A	100	PASS	AC=341;AF=0.0680911;AN=5008;NS=2504;DP=21075;EAS_AF=0;AMR_AF=0.0576;AFR_AF=0.1936;EUR_AF=0.0388;SAS_AF=0.0061;AA=C|||;VT=SNP
6	29960359	rs7770811	T	C	100	PASS	AC=912;AF=0.182109;AN=5008;NS=2504;DP=21056;EAS_AF=0.1796;AMR_AF=0.1628;AFR_AF=0.2829;EUR_AF=0.0924;SAS_AF=0.1544;AA=T|||;VT=SNP
6	29960384	rs7750582	C	A	100	PASS	AC=684;AF=0.136581;AN=5008;NS=2504;DP=21022;EAS_AF=0.1448;AMR_AF=0.1268;AFR_AF=0.2216;EUR_AF=0.0427;SAS_AF=0.1166;AA=C|||;VT=SNP
6	29960420	rs115118594	T	A	100	PASS	AC=116;AF=0.0231629;AN=5008;NS=2504;DP=21011;EAS_AF=0;AMR_AF=0.036;AFR_AF=0.0023;EUR_AF=0.0825;SAS_AF=0.0051;AA=T|||;VT=SNP
6	29960870	rs9260959	A	T	100	PASS	AC=955;AF=0.190695;AN=5008;NS=2504;DP=20816;EAS_AF=0.1885;AMR_AF=0.1715;AFR_AF=0.2995;EUR_AF=0.0954;SAS_AF=0.1575;AA=A|||;VT=SNP
6	29960958	rs9260960	C	G	100	PASS	AC=960;AF=0.191693;AN=5008;NS=2504;DP=22903;EAS_AF=0.1905;AMR_AF=0.1744;AFR_AF=0.3003;EUR_AF=0.0954;SAS_AF=0.1575;AA=G|||;VT=SNP
6	29960999	rs9260961	G	T	100	PASS	AC=958;AF=0.191294;AN=5008;NS=2504;DP=22784;EAS_AF=0.1885;AMR_AF=0.1744;AFR_AF=0.3003;EUR_AF=0.0954;SAS_AF=0.1575;AA=G|||;VT=SNP
6	29961071	rs9260963	G	A	100	PASS	AC=960;AF=0.191693;AN=5008;NS=2504;DP=23309;EAS_AF=0.1905;AMR_AF=0.1744;AFR_AF=0.3003;EUR_AF=0.0954;SAS_AF=0.1575;AA=A|||;VT=SNP
6	29961119	rs9260964	T	C	100	PASS	AC=959;AF=0.191494;AN=5008;NS=2504;DP=22386;EAS_AF=0.1905;AMR_AF=0.1744;AFR_AF=0.3003;EUR_AF=0.0954;SAS_AF=0.1564;AA=C|||;VT=SNP
6	29961122	rs9260965	A	G	100	PASS	AC=959;AF=0.191494;AN=5008;NS=2504;DP=22340;EAS_AF=0.1905;AMR_AF=0.1744;AFR_AF=0.3003;EUR_AF=0.0954;SAS_AF=0.1564;AA=G|||;VT=SNP
6	29961274	rs1632926	A	G	100	PASS	AC=484;AF=0.0966454;AN=5008;NS=2504;DP=22133;EAS_AF=0.0188;AMR_AF=0.0562;AFR_AF=0.0976;EUR_AF=0.1322;SAS_AF=0.1677;AA=A|||;VT=SNP
6	29961281	rs9260966	G	A	100	PASS	AC=958;AF=0.191294;AN=5008;NS=2504;DP=21752;EAS_AF=0.1885;AMR_AF=0.1744;AFR_AF=0.3003;EUR_AF=0.0954;SAS_AF=0.1575;AA=G|||;VT=SNP
6	29961367	rs9260967	G	A	100	PASS	AC=963;AF=0.192292;AN=5008;NS=2504;DP=23526;EAS_AF=0.1905;AMR_AF=0.1744;AFR_AF=0.3011;EUR_AF=0.0954;SAS_AF=0.1595;AA=A|||;VT=SNP
6	29961439	rs9260968	C	A	100	PASS	AC=959;AF=0.191494;AN=5008;NS=2504;DP=25627;EAS_AF=0.1885;AMR_AF=0.1744;AFR_AF=0.3003;EUR_AF=0.0954;SAS_AF=0.1585;AA=C|||;VT=SNP
6	29961485	rs17187210	C	G	100	PASS	AC=961;AF=0.191893;AN=5008;NS=2504;DP=25845;EAS_AF=0.1905;AMR_AF=0.1744;AFR_AF=0.3003;EUR_AF=0.0954;SAS_AF=0.1585;AA=G|||;VT=SNP
6	29961513	rs9260971	G	T	100	PASS	AC=959;AF=0.191494;AN=5008;NS=2504;DP=24613;EAS_AF=0.1885;AMR_AF=0.1744;AFR_AF=0.3003;EUR_AF=0.0954;SAS_AF=0.1585;AA=g|||;VT=SNP
6	29961536	rs2530389	A	C	100	PASS	AC=288;AF=0.057508;AN=5008;NS=2504;DP=23942;EAS_AF=0.0089;AMR_AF=0.085;AFR_AF=0.0393;EUR_AF=0.0755;SAS_AF=0.0941;AA=A|||;VT=SNP
6	29961547	rs9260972	G	C	100	PASS	AC=961;AF=0.191893;AN=5008;NS=2504;DP=23647;EAS_AF=0.1905;AMR_AF=0.1744;AFR_AF=0.3003;EUR_AF=0.0954;SAS_AF=0.1585;AA=C|||;VT=SNP
6	29961566	rs17180836	A	G	100	PASS	AC=426;AF=0.0850639;AN=5008;NS=2504;DP=23470;EAS_AF=0.1935;AMR_AF=0.0317;AFR_AF=0.0008;EUR_AF=0.0586;SAS_AF=0.1524;AA=A|||;VT=SNP
6	29961579	rs17187224	C	T	100	PASS	AC=755;AF=0.150759;AN=5008;NS=2504;DP=23512;EAS_AF=0.1518;AMR_AF=0.1369;AFR_AF=0.2519;EUR_AF=0.0447;SAS_AF=0.1319;AA=C|||;VT=SNP
```
