## Supplementary material for "Characterization of shared and ancestry-specific signals driving complex traits using multi-ancestry fine-mapping": s1_data_1kg.pvar (part 5 of 8)

```
6	31051941	rs2535316	G	A	100	PASS	AC=80;AF=0.0159744;AN=5008;NS=2504;DP=17583;EAS_AF=0;AMR_AF=0.049;AFR_AF=0.0257;EUR_AF=0.0119;SAS_AF=0;AA=G|||;VT=SNP
6	31052050	rs9263476	G	A	100	PASS	AC=173;AF=0.0345447;AN=5008;NS=2504;DP=17363;EAS_AF=0.001;AMR_AF=0.0331;AFR_AF=0.0514;EUR_AF=0.0736;SAS_AF=0.0072;AA=G|||;VT=SNP
6	31052098	rs2517471	C	G	100	PASS	AC=2528;AF=0.504792;AN=5008;NS=2504;DP=18885;EAS_AF=0.4881;AMR_AF=0.5346;AFR_AF=0.5219;EUR_AF=0.4254;SAS_AF=0.5593;AA=G|||;VT=SNP
6	31052127	rs2535315	C	T	100	PASS	AC=2449;AF=0.489018;AN=5008;NS=2504;DP=20450;EAS_AF=0.4881;AMR_AF=0.5245;AFR_AF=0.4728;EUR_AF=0.4215;SAS_AF=0.5562;AA=C|||;VT=SNP
6	31052361	rs34507986	G	A	100	PASS	AC=82;AF=0.0163738;AN=5008;NS=2504;DP=16108;EAS_AF=0;AMR_AF=0.0115;AFR_AF=0.0053;EUR_AF=0.0626;SAS_AF=0.0041;AA=G|||;VT=SNP
6	31052400	rs2535314	C	T	100	PASS	AC=2449;AF=0.489018;AN=5008;NS=2504;DP=16033;EAS_AF=0.4881;AMR_AF=0.5245;AFR_AF=0.472;EUR_AF=0.4215;SAS_AF=0.5573;AA=c|||;VT=SNP
6	31052424	rs111759248	G	A	100	PASS	AC=145;AF=0.0289537;AN=5008;NS=2504;DP=15821;EAS_AF=0.001;AMR_AF=0.0389;AFR_AF=0.0507;EUR_AF=0.0398;SAS_AF=0.0102;AA=G|||;VT=SNP
6	31052447	rs2535313	G	A	100	PASS	AC=2449;AF=0.489018;AN=5008;NS=2504;DP=16361;EAS_AF=0.4881;AMR_AF=0.5245;AFR_AF=0.4728;EUR_AF=0.4205;SAS_AF=0.5573;AA=G|||;VT=SNP
6	31052483	rs2535312	C	T	100	PASS	AC=2449;AF=0.489018;AN=5008;NS=2504;DP=16873;EAS_AF=0.4881;AMR_AF=0.5245;AFR_AF=0.472;EUR_AF=0.4215;SAS_AF=0.5573;AA=C|||;VT=SNP
6	31052632	rs28732092	G	T	100	PASS	AC=336;AF=0.0670927;AN=5008;NS=2504;DP=22092;EAS_AF=0.0337;AMR_AF=0.0331;AFR_AF=0.0499;EUR_AF=0.0865;SAS_AF=0.1288;AA=G|||;VT=SNP
6	31052684	rs2535311	A	G	100	PASS	AC=2449;AF=0.489018;AN=5008;NS=2504;DP=21299;EAS_AF=0.4881;AMR_AF=0.5245;AFR_AF=0.472;EUR_AF=0.4215;SAS_AF=0.5573;AA=A|||;VT=SNP
6	31053257	rs2535310	A	C	100	PASS	AC=2570;AF=0.513179;AN=5008;NS=2504;DP=18281;EAS_AF=0.4881;AMR_AF=0.5562;AFR_AF=0.4826;EUR_AF=0.507;SAS_AF=0.5562;AA=A|||;VT=SNP
6	31053516	rs2535309	G	C	100	PASS	AC=2527;AF=0.504593;AN=5008;NS=2504;DP=18378;EAS_AF=0.4881;AMR_AF=0.5346;AFR_AF=0.5212;EUR_AF=0.4254;SAS_AF=0.5593;AA=C|||;VT=SNP
6	31053521	rs2535308	A	G	100	PASS	AC=2527;AF=0.504593;AN=5008;NS=2504;DP=18568;EAS_AF=0.4881;AMR_AF=0.5346;AFR_AF=0.5212;EUR_AF=0.4254;SAS_AF=0.5593;AA=G|||;VT=SNP
6	31053741	rs2535307	C	T	100	PASS	AC=2527;AF=0.504593;AN=5008;NS=2504;DP=17518;EAS_AF=0.4881;AMR_AF=0.5346;AFR_AF=0.5212;EUR_AF=0.4254;SAS_AF=0.5593;AA=T|||;VT=SNP
6	31053843	rs12202207	C	T	100	PASS	AC=60;AF=0.0119808;AN=5008;NS=2504;DP=17639;EAS_AF=0.0149;AMR_AF=0.0043;AFR_AF=0.0015;EUR_AF=0.0288;SAS_AF=0.0112;AA=C|||;VT=SNP
6	31053867	rs2535306	A	G	100	PASS	AC=2448;AF=0.488818;AN=5008;NS=2504;DP=17862;EAS_AF=0.4881;AMR_AF=0.5245;AFR_AF=0.472;EUR_AF=0.4215;SAS_AF=0.5562;AA=A|||;VT=SNP
6	31054381	rs2535305	A	G	100	PASS	AC=2726;AF=0.544329;AN=5008;NS=2504;DP=17689;EAS_AF=0.4891;AMR_AF=0.5821;AFR_AF=0.6097;EUR_AF=0.4722;SAS_AF=0.5603;AA=G|||;VT=SNP
6	31054511	rs3130955	C	A	100	PASS	AC=1671;AF=0.333666;AN=5008;NS=2504;DP=21750;EAS_AF=0.3125;AMR_AF=0.2651;AFR_AF=0.3563;EUR_AF=0.3459;SAS_AF=0.3609;AA=C|||;VT=SNP
6	31054687	rs2535304	T	C	100	PASS	AC=2560;AF=0.511182;AN=5008;NS=2504;DP=21151;EAS_AF=0.4901;AMR_AF=0.5331;AFR_AF=0.5439;EUR_AF=0.4254;SAS_AF=0.5613;AA=C|||;VT=SNP
6	31055018	rs12527394	G	A	100	PASS	AC=548;AF=0.109425;AN=5008;NS=2504;DP=19427;EAS_AF=0.2371;AMR_AF=0.1254;AFR_AF=0.0151;EUR_AF=0.0755;SAS_AF=0.1288;AA=G|||;VT=SNP
6	31055423	rs2535303	G	A	100	PASS	AC=2679;AF=0.534944;AN=5008;NS=2504;DP=15955;EAS_AF=0.4881;AMR_AF=0.5663;AFR_AF=0.5454;EUR_AF=0.5149;SAS_AF=0.5675;AA=A|||;VT=SNP
6	31055624	rs3130956	G	A	100	PASS	AC=2680;AF=0.535144;AN=5008;NS=2504;DP=12735;EAS_AF=0.4881;AMR_AF=0.5663;AFR_AF=0.5446;EUR_AF=0.5159;SAS_AF=0.5685;AA=g|||;VT=SNP
6	31055632	rs3130957	A	G	100	PASS	AC=2680;AF=0.535144;AN=5008;NS=2504;DP=12298;EAS_AF=0.4881;AMR_AF=0.5663;AFR_AF=0.5446;EUR_AF=0.5159;SAS_AF=0.5685;AA=a|||;VT=SNP
6	31056358	rs3130959	A	G	100	PASS	AC=2679;AF=0.534944;AN=5008;NS=2504;DP=14105;EAS_AF=0.4891;AMR_AF=0.5634;AFR_AF=0.5461;EUR_AF=0.5149;SAS_AF=0.5675;AA=G|||;VT=SNP
6	31056632	rs3130960	T	A	100	PASS	AC=2675;AF=0.534145;AN=5008;NS=2504;DP=19763;EAS_AF=0.4881;AMR_AF=0.5634;AFR_AF=0.5439;EUR_AF=0.5149;SAS_AF=0.5675;AA=T|||;VT=SNP
6	31056743	rs148298273	C	T	100	PASS	AC=52;AF=0.0103834;AN=5008;NS=2504;DP=16140;EAS_AF=0.001;AMR_AF=0.0115;AFR_AF=0;EUR_AF=0.0388;SAS_AF=0.0041;AA=C|||;VT=SNP
6	31056855	rs9263487	G	C	100	PASS	AC=174;AF=0.0347444;AN=5008;NS=2504;DP=13909;EAS_AF=0.001;AMR_AF=0.0346;AFR_AF=0.0507;EUR_AF=0.0746;SAS_AF=0.0072;AA=G|||;VT=SNP
6	31056951	rs2535302	G	A	100	PASS	AC=2676;AF=0.534345;AN=5008;NS=2504;DP=16787;EAS_AF=0.4881;AMR_AF=0.5634;AFR_AF=0.5439;EUR_AF=0.5149;SAS_AF=0.5685;AA=G|||;VT=SNP
6	31056960	rs2517470	T	C	100	PASS	AC=2679;AF=0.534944;AN=5008;NS=2504;DP=17019;EAS_AF=0.4881;AMR_AF=0.5634;AFR_AF=0.5461;EUR_AF=0.5149;SAS_AF=0.5685;AA=C|||;VT=SNP
6	31057386	rs76409988	A	G	100	PASS	AC=390;AF=0.0778754;AN=5008;NS=2504;DP=13971;EAS_AF=0.1538;AMR_AF=0.0677;AFR_AF=0.028;EUR_AF=0.0229;SAS_AF=0.1309;AA=A|||;VT=SNP
6	31057589	rs115898869	A	G	100	PASS	AC=116;AF=0.0231629;AN=5008;NS=2504;DP=10215;EAS_AF=0.001;AMR_AF=0.0375;AFR_AF=0.0303;EUR_AF=0.0388;SAS_AF=0.0102;AA=A|||;VT=SNP
6	31057614	rs2508014	A	C	100	PASS	AC=3425;AF=0.683906;AN=5008;NS=2504;DP=11460;EAS_AF=0.6419;AMR_AF=0.6311;AFR_AF=0.7489;EUR_AF=0.6282;SAS_AF=0.7342;AA=C|||;VT=SNP
6	31057746	rs2508013	A	T	100	PASS	AC=2558;AF=0.510783;AN=5008;NS=2504;DP=11043;EAS_AF=0.4881;AMR_AF=0.5303;AFR_AF=0.5378;EUR_AF=0.4294;SAS_AF=0.5675;AA=A|||;VT=SNP
6	31057831	rs2429723	G	A	100	PASS	AC=2675;AF=0.534145;AN=5008;NS=2504;DP=11973;EAS_AF=0.4881;AMR_AF=0.5634;AFR_AF=0.5439;EUR_AF=0.5149;SAS_AF=0.5675;AA=G|||;VT=SNP
6	31057972	rs2517469	T	C	100	PASS	AC=2672;AF=0.533546;AN=5008;NS=2504;DP=11952;EAS_AF=0.4881;AMR_AF=0.5605;AFR_AF=0.5461;EUR_AF=0.5109;SAS_AF=0.5675;AA=C|||;VT=SNP
6	31058178	rs4947296	T	C	100	PASS	AC=512;AF=0.102236;AN=5008;NS=2504;DP=17878;EAS_AF=0.2202;AMR_AF=0.098;AFR_AF=0.0151;EUR_AF=0.0755;SAS_AF=0.1288;AA=T|||;VT=SNP
6	31058329	rs79483379	G	T	100	PASS	AC=390;AF=0.0778754;AN=5008;NS=2504;DP=17986;EAS_AF=0.1538;AMR_AF=0.0677;AFR_AF=0.028;EUR_AF=0.0229;SAS_AF=0.1309;AA=G|||;VT=SNP
6	31058340	rs3130544	C	A	100	PASS	AC=114;AF=0.0227636;AN=5008;NS=2504;DP=18319;EAS_AF=0;AMR_AF=0.0288;AFR_AF=0.0091;EUR_AF=0.0815;SAS_AF=0;AA=C|||;VT=SNP
6	31058398	rs116464870	T	C	100	PASS	AC=141;AF=0.028155;AN=5008;NS=2504;DP=18915;EAS_AF=0.0079;AMR_AF=0.036;AFR_AF=0.0174;EUR_AF=0.0447;SAS_AF=0.0409;AA=T|||;VT=SNP
6	31058627	rs2535301	A	G	100	PASS	AC=2680;AF=0.535144;AN=5008;NS=2504;DP=17662;EAS_AF=0.4881;AMR_AF=0.5663;AFR_AF=0.5461;EUR_AF=0.5149;SAS_AF=0.5675;AA=G|||;VT=SNP
6	31058827	rs9263492	C	T	100	PASS	AC=156;AF=0.0311502;AN=5008;NS=2504;DP=19300;EAS_AF=0.001;AMR_AF=0.0317;AFR_AF=0.0386;EUR_AF=0.0746;SAS_AF=0.0072;AA=C|||;VT=SNP
6	31058975	rs12529288	G	A	100	PASS	AC=531;AF=0.10603;AN=5008;NS=2504;DP=15846;EAS_AF=0.2371;AMR_AF=0.098;AFR_AF=0.0166;EUR_AF=0.0755;SAS_AF=0.1288;AA=G|||;VT=SNP
6	31059145	rs2535300	A	G	100	PASS	AC=2415;AF=0.482228;AN=5008;NS=2504;DP=20315;EAS_AF=0.4415;AMR_AF=0.5216;AFR_AF=0.5265;EUR_AF=0.4662;SAS_AF=0.453;AA=a|||;VT=SNP
6	31059171	rs2517465	C	T	100	PASS	AC=2677;AF=0.534545;AN=5008;NS=2504;DP=21581;EAS_AF=0.4881;AMR_AF=0.5663;AFR_AF=0.5439;EUR_AF=0.5149;SAS_AF=0.5675;AA=C|||;VT=SNP
6	31059245	rs2535299	A	G	100	PASS	AC=2684;AF=0.535942;AN=5008;NS=2504;DP=19386;EAS_AF=0.4891;AMR_AF=0.5663;AFR_AF=0.5484;EUR_AF=0.5149;SAS_AF=0.5675;AA=G|||;VT=SNP
6	31059254	rs2517464	A	T	100	PASS	AC=2687;AF=0.536542;AN=5008;NS=2504;DP=19463;EAS_AF=0.4891;AMR_AF=0.5663;AFR_AF=0.5492;EUR_AF=0.5149;SAS_AF=0.5695;AA=T|||;VT=SNP
6	31059325	rs9263493	C	A	100	PASS	AC=2679;AF=0.534944;AN=5008;NS=2504;DP=20909;EAS_AF=0.4881;AMR_AF=0.5663;AFR_AF=0.5454;EUR_AF=0.5149;SAS_AF=0.5675;AA=C|||;VT=SNP
6	31059329	rs9263494	G	A	100	PASS	AC=2683;AF=0.535743;AN=5008;NS=2504;DP=20866;EAS_AF=0.4881;AMR_AF=0.5663;AFR_AF=0.5477;EUR_AF=0.5149;SAS_AF=0.5685;AA=A|||;VT=SNP
6	31059386	rs3130961	G	A	100	PASS	AC=2681;AF=0.535343;AN=5008;NS=2504;DP=20619;EAS_AF=0.4881;AMR_AF=0.5663;AFR_AF=0.5461;EUR_AF=0.5149;SAS_AF=0.5685;AA=A|||;VT=SNP
6	31059462	rs2535298	G	A	100	PASS	AC=4467;AF=0.891973;AN=5008;NS=2504;DP=21012;EAS_AF=0.8562;AMR_AF=0.902;AFR_AF=0.9637;EUR_AF=0.8479;SAS_AF=0.8701;AA=A|||;VT=SNP
6	31059483	rs2517460	T	C	100	PASS	AC=2680;AF=0.535144;AN=5008;NS=2504;DP=20435;EAS_AF=0.4881;AMR_AF=0.5663;AFR_AF=0.5461;EUR_AF=0.5149;SAS_AF=0.5675;AA=C|||;VT=SNP
6	31059515	rs2517458	C	T	100	PASS	AC=2680;AF=0.535144;AN=5008;NS=2504;DP=20410;EAS_AF=0.4881;AMR_AF=0.5663;AFR_AF=0.5461;EUR_AF=0.5149;SAS_AF=0.5675;AA=T|||;VT=SNP
6	31059715	rs2535297	A	G	100	PASS	AC=2680;AF=0.535144;AN=5008;NS=2504;DP=19147;EAS_AF=0.4881;AMR_AF=0.5663;AFR_AF=0.5461;EUR_AF=0.5149;SAS_AF=0.5675;AA=G|||;VT=SNP
6	31059825	rs2517456	A	T	100	PASS	AC=142;AF=0.0283546;AN=5008;NS=2504;DP=21237;EAS_AF=0.001;AMR_AF=0.0576;AFR_AF=0.0522;EUR_AF=0.0179;SAS_AF=0.0143;AA=A|||;VT=SNP
6	31059900	rs2517455	T	C	100	PASS	AC=2680;AF=0.535144;AN=5008;NS=2504;DP=18478;EAS_AF=0.4881;AMR_AF=0.5663;AFR_AF=0.5461;EUR_AF=0.5149;SAS_AF=0.5675;AA=C|||;VT=SNP
6	31060022	rs2517454	G	C	100	PASS	AC=142;AF=0.0283546;AN=5008;NS=2504;DP=19046;EAS_AF=0.001;AMR_AF=0.0576;AFR_AF=0.0522;EUR_AF=0.0179;SAS_AF=0.0143;AA=G|||;VT=SNP
6	31060115	rs2517453	C	T	100	PASS	AC=2680;AF=0.535144;AN=5008;NS=2504;DP=20982;EAS_AF=0.4881;AMR_AF=0.5663;AFR_AF=0.5461;EUR_AF=0.5149;SAS_AF=0.5675;AA=T|||;VT=SNP
6	31060162	rs2517452	T	C	100	PASS	AC=2680;AF=0.535144;AN=5008;NS=2504;DP=21899;EAS_AF=0.4881;AMR_AF=0.5663;AFR_AF=0.5461;EUR_AF=0.5149;SAS_AF=0.5675;AA=C|||;VT=SNP
6	31060219	rs2535296	A	G	100	PASS	AC=492;AF=0.0982428;AN=5008;NS=2504;DP=22605;EAS_AF=0.002;AMR_AF=0.1009;AFR_AF=0.2035;EUR_AF=0.1213;SAS_AF=0.0297;AA=A|||;VT=SNP
6	31060343	rs3130962	T	G	100	PASS	AC=2680;AF=0.535144;AN=5008;NS=2504;DP=18241;EAS_AF=0.4881;AMR_AF=0.5663;AFR_AF=0.5461;EUR_AF=0.5149;SAS_AF=0.5675;AA=G|||;VT=SNP
6	31060362	rs12214039	G	T	100	PASS	AC=739;AF=0.147564;AN=5008;NS=2504;DP=17718;EAS_AF=0.1538;AMR_AF=0.0677;AFR_AF=0.1967;EUR_AF=0.1133;SAS_AF=0.1667;AA=G|||;VT=SNP
6	31060442	rs3130963	T	C	100	PASS	AC=2680;AF=0.535144;AN=5008;NS=2504;DP=16481;EAS_AF=0.4881;AMR_AF=0.5663;AFR_AF=0.5461;EUR_AF=0.5149;SAS_AF=0.5675;AA=C|||;VT=SNP
6	31060461	rs3130964	T	C	100	PASS	AC=2681;AF=0.535343;AN=5008;NS=2504;DP=17236;EAS_AF=0.4881;AMR_AF=0.5663;AFR_AF=0.5461;EUR_AF=0.5149;SAS_AF=0.5685;AA=C|||;VT=SNP
6	31060598	rs3130965	G	T	100	PASS	AC=2680;AF=0.535144;AN=5008;NS=2504;DP=15001;EAS_AF=0.4881;AMR_AF=0.5663;AFR_AF=0.5461;EUR_AF=0.5149;SAS_AF=0.5675;AA=T|||;VT=SNP
6	31060600	rs3130966	A	G	100	PASS	AC=2680;AF=0.535144;AN=5008;NS=2504;DP=15237;EAS_AF=0.4881;AMR_AF=0.5663;AFR_AF=0.5461;EUR_AF=0.5149;SAS_AF=0.5675;AA=G|||;VT=SNP
6	31060953	rs114927745	G	A	100	PASS	AC=267;AF=0.0533147;AN=5008;NS=2504;DP=17091;EAS_AF=0.0466;AMR_AF=0.0447;AFR_AF=0.0204;EUR_AF=0.0497;SAS_AF=0.1145;AA=A|||;VT=SNP
6	31061013	rs67565791	C	T	100	PASS	AC=619;AF=0.123602;AN=5008;NS=2504;DP=16127;EAS_AF=0.0476;AMR_AF=0.1859;AFR_AF=0.0991;EUR_AF=0.1581;SAS_AF=0.1554;AA=C|||;VT=SNP
6	31061439	rs2517450	C	T	100	PASS	AC=2680;AF=0.535144;AN=5008;NS=2504;DP=12180;EAS_AF=0.4881;AMR_AF=0.5663;AFR_AF=0.5461;EUR_AF=0.5149;SAS_AF=0.5675;AA=T|||;VT=SNP
6	31061561	rs3094087	T	C	100	PASS	AC=350;AF=0.0698882;AN=5008;NS=2504;DP=13164;EAS_AF=0.001;AMR_AF=0.0432;AFR_AF=0.1513;EUR_AF=0.1034;SAS_AF=0.0153;AA=T|||;VT=SNP
6	31061581	rs6901708	A	G	100	PASS	AC=1027;AF=0.205072;AN=5008;NS=2504;DP=12894;EAS_AF=0.2143;AMR_AF=0.2666;AFR_AF=0.205;EUR_AF=0.2197;SAS_AF=0.137;AA=A|||;VT=SNP
6	31061755	rs28732093	C	T	100	PASS	AC=217;AF=0.0433307;AN=5008;NS=2504;DP=10507;EAS_AF=0.0139;AMR_AF=0.0187;AFR_AF=0.0378;EUR_AF=0.0447;SAS_AF=0.0971;AA=C|||;VT=SNP
6	31061848	rs2535295	A	G	100	PASS	AC=2681;AF=0.535343;AN=5008;NS=2504;DP=11914;EAS_AF=0.4891;AMR_AF=0.5663;AFR_AF=0.5461;EUR_AF=0.5149;SAS_AF=0.5675;AA=G|||;VT=SNP
6	31061861	rs17190435	G	T	100	PASS	AC=14;AF=0.00279553;AN=5008;NS=2504;DP=11687;EAS_AF=0;AMR_AF=0.0029;AFR_AF=0.0008;EUR_AF=0.006;SAS_AF=0.0051;AA=G|||;VT=SNP
6	31062133	rs2535294	A	G	100	PASS	AC=2449;AF=0.489018;AN=5008;NS=2504;DP=19079;EAS_AF=0.3988;AMR_AF=0.5072;AFR_AF=0.5454;EUR_AF=0.5109;SAS_AF=0.4703;AA=a|||;VT=SNP
6	31062363	rs2535293	A	G	100	PASS	AC=2679;AF=0.534944;AN=5008;NS=2504;DP=18418;EAS_AF=0.4881;AMR_AF=0.5663;AFR_AF=0.5461;EUR_AF=0.5149;SAS_AF=0.5665;AA=G|||;VT=SNP
6	31062414	rs2535292	G	A	100	PASS	AC=2680;AF=0.535144;AN=5008;NS=2504;DP=21068;EAS_AF=0.4881;AMR_AF=0.5663;AFR_AF=0.5461;EUR_AF=0.5149;SAS_AF=0.5675;AA=A|||;VT=SNP
6	31062667	rs2517448	T	C	100	PASS	AC=3425;AF=0.683906;AN=5008;NS=2504;DP=18378;EAS_AF=0.6419;AMR_AF=0.634;AFR_AF=0.7489;EUR_AF=0.6292;SAS_AF=0.7311;AA=C|||;VT=SNP
6	31062815	rs73388867	C	A	100	PASS	AC=116;AF=0.0231629;AN=5008;NS=2504;DP=20059;EAS_AF=0.001;AMR_AF=0.0375;AFR_AF=0.0303;EUR_AF=0.0388;SAS_AF=0.0102;AA=C|||;VT=SNP
6	31062899	rs2535291	G	A	100	PASS	AC=2680;AF=0.535144;AN=5008;NS=2504;DP=22305;EAS_AF=0.4871;AMR_AF=0.5663;AFR_AF=0.5461;EUR_AF=0.5149;SAS_AF=0.5685;AA=A|||;VT=SNP
6	31063132	rs2535290	A	G	100	PASS	AC=2678;AF=0.534744;AN=5008;NS=2504;DP=19426;EAS_AF=0.4871;AMR_AF=0.5663;AFR_AF=0.5461;EUR_AF=0.5139;SAS_AF=0.5675;AA=G|||;VT=SNP
6	31063233	rs2535289	G	A	100	PASS	AC=2678;AF=0.534744;AN=5008;NS=2504;DP=21724;EAS_AF=0.4871;AMR_AF=0.5663;AFR_AF=0.5461;EUR_AF=0.5139;SAS_AF=0.5675;AA=A|||;VT=SNP
6	31063236	rs11756674	A	G	100	PASS	AC=380;AF=0.0758786;AN=5008;NS=2504;DP=21759;EAS_AF=0.1498;AMR_AF=0.0648;AFR_AF=0.028;EUR_AF=0.0189;SAS_AF=0.1309;AA=A|||;VT=SNP
6	31063328	rs3130545	C	T	100	PASS	AC=1600;AF=0.319489;AN=5008;NS=2504;DP=20112;EAS_AF=0.1002;AMR_AF=0.3674;AFR_AF=0.4584;EUR_AF=0.3419;SAS_AF=0.3006;AA=C|||;VT=SNP
6	31063413	rs3130967	T	C	100	PASS	AC=4919;AF=0.982228;AN=5008;NS=2504;DP=14202;EAS_AF=1;AMR_AF=0.9597;AFR_AF=0.9955;EUR_AF=0.9453;SAS_AF=1;AA=C|||;VT=SNP
6	31063540	rs3130546	C	T	100	PASS	AC=2675;AF=0.534145;AN=5008;NS=2504;DP=18513;EAS_AF=0.4871;AMR_AF=0.5663;AFR_AF=0.5439;EUR_AF=0.5139;SAS_AF=0.5675;AA=C|||;VT=SNP
6	31063903	rs11758495	G	A	100	PASS	AC=152;AF=0.0303514;AN=5008;NS=2504;DP=20663;EAS_AF=0.0625;AMR_AF=0.0058;AFR_AF=0.0272;EUR_AF=0.0159;SAS_AF=0.0337;AA=G|||;VT=SNP
6	31064007	rs2535288	C	A	100	PASS	AC=2667;AF=0.532548;AN=5008;NS=2504;DP=20377;EAS_AF=0.4881;AMR_AF=0.5634;AFR_AF=0.5439;EUR_AF=0.508;SAS_AF=0.5665;AA=C|||;VT=SNP
6	31064022	rs2517443	T	C	100	PASS	AC=2678;AF=0.534744;AN=5008;NS=2504;DP=21164;EAS_AF=0.4881;AMR_AF=0.5663;AFR_AF=0.5454;EUR_AF=0.5139;SAS_AF=0.5675;AA=C|||;VT=SNP
6	31064083	rs2517440	T	C	100	PASS	AC=2676;AF=0.534345;AN=5008;NS=2504;DP=3823;EAS_AF=0.4871;AMR_AF=0.5663;AFR_AF=0.5439;EUR_AF=0.5139;SAS_AF=0.5685;AA=T|||;VT=SNP
6	31064100	rs2517438	T	C	100	PASS	AC=4919;AF=0.982228;AN=5008;NS=2504;DP=6750;EAS_AF=1;AMR_AF=0.9597;AFR_AF=0.9955;EUR_AF=0.9453;SAS_AF=1;AA=C|||;VT=SNP
6	31064305	rs565615223	A	G	100	PASS	AC=4877;AF=0.973842;AN=5008;NS=2504;DP=17003;EAS_AF=0.995;AMR_AF=0.9539;AFR_AF=0.9955;EUR_AF=0.9254;SAS_AF=0.9867;AA=G|||;VT=SNP
6	31064710	rs9263499	T	C	100	PASS	AC=689;AF=0.13758;AN=5008;NS=2504;DP=16946;EAS_AF=0.2371;AMR_AF=0.1311;AFR_AF=0.0575;EUR_AF=0.1491;SAS_AF=0.136;AA=T|||;VT=SNP
6	31064739	rs2517427	A	C	100	PASS	AC=2678;AF=0.534744;AN=5008;NS=2504;DP=17859;EAS_AF=0.4871;AMR_AF=0.5663;AFR_AF=0.5461;EUR_AF=0.5139;SAS_AF=0.5675;AA=C|||;VT=SNP
6	31064827	rs2517423	C	T	100	PASS	AC=2675;AF=0.534145;AN=5008;NS=2504;DP=20247;EAS_AF=0.4871;AMR_AF=0.5663;AFR_AF=0.5439;EUR_AF=0.5139;SAS_AF=0.5675;AA=C|||;VT=SNP
6	31064950	rs2535287	C	A	100	PASS	AC=2676;AF=0.534345;AN=5008;NS=2504;DP=21429;EAS_AF=0.4881;AMR_AF=0.5663;AFR_AF=0.5431;EUR_AF=0.5149;SAS_AF=0.5675;AA=A|||;VT=SNP
6	31065037	rs146508039	C	T	100	PASS	AC=44;AF=0.00878594;AN=5008;NS=2504;DP=19377;EAS_AF=0;AMR_AF=0.0159;AFR_AF=0;EUR_AF=0.0199;SAS_AF=0.0133;AA=C|||;VT=SNP
6	31065071	rs3130968	C	T	100	PASS	AC=348;AF=0.0694888;AN=5008;NS=2504;DP=19195;EAS_AF=0.001;AMR_AF=0.0432;AFR_AF=0.1505;EUR_AF=0.1024;SAS_AF=0.0153;AA=C|||;VT=SNP
6	31065096	rs3130969	C	T	100	PASS	AC=1986;AF=0.396565;AN=5008;NS=2504;DP=19711;EAS_AF=0.25;AMR_AF=0.4352;AFR_AF=0.4864;EUR_AF=0.3648;SAS_AF=0.4315;AA=C|||;VT=SNP
6	31065117	rs149396823	G	A	100	PASS	AC=50;AF=0.00998403;AN=5008;NS=2504;DP=19779;EAS_AF=0;AMR_AF=0.0115;AFR_AF=0.0182;EUR_AF=0.0179;SAS_AF=0;AA=G|||;VT=SNP
6	31065308	rs3095305	A	G	100	PASS	AC=2675;AF=0.534145;AN=5008;NS=2504;DP=15016;EAS_AF=0.4871;AMR_AF=0.5663;AFR_AF=0.5439;EUR_AF=0.5139;SAS_AF=0.5675;AA=A|||;VT=SNP
6	31065407	rs3130970	T	C	100	PASS	AC=2664;AF=0.531949;AN=5008;NS=2504;DP=20040;EAS_AF=0.4881;AMR_AF=0.5677;AFR_AF=0.5461;EUR_AF=0.5129;SAS_AF=0.5521;AA=C|||;VT=SNP
6	31065423	rs113580416	T	C	100	PASS	AC=400;AF=0.0798722;AN=5008;NS=2504;DP=20795;EAS_AF=0.0387;AMR_AF=0.1455;AFR_AF=0.0461;EUR_AF=0.1163;SAS_AF=0.0838;AA=T|||;VT=SNP
6	31065562	rs2429721	A	G	100	PASS	AC=2663;AF=0.531749;AN=5008;NS=2504;DP=17304;EAS_AF=0.4871;AMR_AF=0.5663;AFR_AF=0.5461;EUR_AF=0.5139;SAS_AF=0.5521;AA=A|||;VT=SNP
6	31065620	rs2256962	A	G	100	PASS	AC=4908;AF=0.980032;AN=5008;NS=2504;DP=17825;EAS_AF=1;AMR_AF=0.9582;AFR_AF=0.9955;EUR_AF=0.9354;SAS_AF=1;AA=G|||;VT=SNP
6	31065627	rs2517414	T	C	100	PASS	AC=2664;AF=0.531949;AN=5008;NS=2504;DP=17947;EAS_AF=0.4871;AMR_AF=0.5663;AFR_AF=0.5461;EUR_AF=0.5139;SAS_AF=0.5532;AA=C|||;VT=SNP
6	31065808	rs9263507	T	C	100	PASS	AC=156;AF=0.0311502;AN=5008;NS=2504;DP=19103;EAS_AF=0.001;AMR_AF=0.0317;AFR_AF=0.0386;EUR_AF=0.0746;SAS_AF=0.0072;AA=T|||;VT=SNP
6	31066131	rs142005837	G	A	100	PASS	AC=255;AF=0.0509185;AN=5008;NS=2504;DP=16821;EAS_AF=0.0466;AMR_AF=0.0447;AFR_AF=0.0227;EUR_AF=0.0497;SAS_AF=0.0992;AA=G|||;VT=SNP
6	31066134	rs146196615	C	T	100	PASS	AC=257;AF=0.0513179;AN=5008;NS=2504;DP=17150;EAS_AF=0.0466;AMR_AF=0.0447;AFR_AF=0.0227;EUR_AF=0.0497;SAS_AF=0.1012;AA=C|||;VT=SNP
6	31066183	rs2517410	G	A	100	PASS	AC=2661;AF=0.53135;AN=5008;NS=2504;DP=18735;EAS_AF=0.4871;AMR_AF=0.5663;AFR_AF=0.5446;EUR_AF=0.5139;SAS_AF=0.5521;AA=A|||;VT=SNP
6	31066319	rs9263508	G	A	100	PASS	AC=1079;AF=0.215455;AN=5008;NS=2504;DP=21496;EAS_AF=0.3909;AMR_AF=0.1988;AFR_AF=0.0855;EUR_AF=0.172;SAS_AF=0.2669;AA=A|||;VT=SNP
6	31066419	rs9263509	C	T	100	PASS	AC=844;AF=0.16853;AN=5008;NS=2504;DP=20379;EAS_AF=0.2976;AMR_AF=0.1398;AFR_AF=0.0847;EUR_AF=0.168;SAS_AF=0.1697;AA=C|||;VT=SNP
6	31066468	rs2394877	T	C	100	PASS	AC=1584;AF=0.316294;AN=5008;NS=2504;DP=19835;EAS_AF=0.0962;AMR_AF=0.3674;AFR_AF=0.4607;EUR_AF=0.3419;SAS_AF=0.2853;AA=T|||;VT=SNP
6	31066585	rs2394878	A	C	100	PASS	AC=1582;AF=0.315895;AN=5008;NS=2504;DP=19968;EAS_AF=0.0962;AMR_AF=0.3674;AFR_AF=0.4592;EUR_AF=0.3419;SAS_AF=0.2853;AA=A|||;VT=SNP
6	31066671	rs2894179	C	A	100	PASS	AC=690;AF=0.13778;AN=5008;NS=2504;DP=21854;EAS_AF=0.2371;AMR_AF=0.1326;AFR_AF=0.0575;EUR_AF=0.1491;SAS_AF=0.136;AA=A|||;VT=SNP
6	31066677	rs9263512	G	T	100	PASS	AC=687;AF=0.137181;AN=5008;NS=2504;DP=21418;EAS_AF=0.2361;AMR_AF=0.1311;AFR_AF=0.0575;EUR_AF=0.1481;SAS_AF=0.136;AA=T|||;VT=SNP
6	31066716	rs9263513	G	A	100	PASS	AC=174;AF=0.0347444;AN=5008;NS=2504;DP=19833;EAS_AF=0.001;AMR_AF=0.0346;AFR_AF=0.0507;EUR_AF=0.0746;SAS_AF=0.0072;AA=A|||;VT=SNP
6	31066827	rs76115118	C	T	100	PASS	AC=549;AF=0.109625;AN=5008;NS=2504;DP=15125;EAS_AF=0.1548;AMR_AF=0.0994;AFR_AF=0.0688;EUR_AF=0.0974;SAS_AF=0.138;AA=C|||;VT=SNP
6	31066828	rs77136980	A	C	100	PASS	AC=2663;AF=0.531749;AN=5008;NS=2504;DP=15069;EAS_AF=0.4871;AMR_AF=0.5663;AFR_AF=0.5461;EUR_AF=0.5139;SAS_AF=0.5521;AA=C|||;VT=SNP
6	31066886	rs2263309	A	G	100	PASS	AC=1581;AF=0.315695;AN=5008;NS=2504;DP=11932;EAS_AF=0.0962;AMR_AF=0.3674;AFR_AF=0.4584;EUR_AF=0.3419;SAS_AF=0.2853;AA=A|||;VT=SNP
6	31067009	rs2517403	T	C	100	PASS	AC=1584;AF=0.316294;AN=5008;NS=2504;DP=12938;EAS_AF=0.0962;AMR_AF=0.3674;AFR_AF=0.4607;EUR_AF=0.3419;SAS_AF=0.2853;AA=t|||;VT=SNP
6	31067146	rs2394419	G	A	100	PASS	AC=843;AF=0.168331;AN=5008;NS=2504;DP=11164;EAS_AF=0.2976;AMR_AF=0.1398;AFR_AF=0.0847;EUR_AF=0.167;SAS_AF=0.1697;AA=G|||;VT=SNP
6	31067147	rs187890799	C	T	100	PASS	AC=48;AF=0.00958466;AN=5008;NS=2504;DP=11199;EAS_AF=0;AMR_AF=0.0159;AFR_AF=0.0061;EUR_AF=0.0199;SAS_AF=0.0092;AA=C|||;VT=SNP
6	31067232	rs9263521	C	T	100	PASS	AC=1586;AF=0.316693;AN=5008;NS=2504;DP=9040;EAS_AF=0.0962;AMR_AF=0.3674;AFR_AF=0.4607;EUR_AF=0.3439;SAS_AF=0.2853;AA=c|||;VT=SNP
6	31067268	rs2394416	C	A	100	PASS	AC=1078;AF=0.215256;AN=5008;NS=2504;DP=8919;EAS_AF=0.3909;AMR_AF=0.1988;AFR_AF=0.0855;EUR_AF=0.171;SAS_AF=0.2669;AA=C|||;VT=SNP
6	31067359	rs9263524	A	G	100	PASS	AC=1587;AF=0.316893;AN=5008;NS=2504;DP=10434;EAS_AF=0.0962;AMR_AF=0.3674;AFR_AF=0.4614;EUR_AF=0.3429;SAS_AF=0.2863;AA=G|||;VT=SNP
6	31067402	rs9263525	C	T	100	PASS	AC=1586;AF=0.316693;AN=5008;NS=2504;DP=10828;EAS_AF=0.0962;AMR_AF=0.3674;AFR_AF=0.4614;EUR_AF=0.3419;SAS_AF=0.2863;AA=C|||;VT=SNP
6	31067445	rs9263526	T	A	100	PASS	AC=1588;AF=0.317093;AN=5008;NS=2504;DP=14065;EAS_AF=0.0962;AMR_AF=0.3674;AFR_AF=0.4622;EUR_AF=0.3429;SAS_AF=0.2863;AA=A|||;VT=SNP
6	31067461	rs9263527	A	G	100	PASS	AC=1587;AF=0.316893;AN=5008;NS=2504;DP=15259;EAS_AF=0.0962;AMR_AF=0.3674;AFR_AF=0.4614;EUR_AF=0.3429;SAS_AF=0.2863;AA=A|||;VT=SNP
6	31067495	rs4318923	A	T	100	PASS	AC=390;AF=0.0778754;AN=5008;NS=2504;DP=17455;EAS_AF=0.1538;AMR_AF=0.0677;AFR_AF=0.028;EUR_AF=0.0229;SAS_AF=0.1309;AA=A|||;VT=SNP
6	31067550	rs4371876	G	A	100	PASS	AC=1982;AF=0.395767;AN=5008;NS=2504;DP=16840;EAS_AF=0.25;AMR_AF=0.4366;AFR_AF=0.4909;EUR_AF=0.3668;SAS_AF=0.4182;AA=G|||;VT=SNP
6	31067624	rs9263532	T	C	100	PASS	AC=1588;AF=0.317093;AN=5008;NS=2504;DP=15377;EAS_AF=0.0962;AMR_AF=0.3674;AFR_AF=0.4622;EUR_AF=0.3439;SAS_AF=0.2853;AA=T|||;VT=SNP
6	31067758	rs9263535	A	G	100	PASS	AC=1590;AF=0.317492;AN=5008;NS=2504;DP=14467;EAS_AF=0.0972;AMR_AF=0.3674;AFR_AF=0.4629;EUR_AF=0.3439;SAS_AF=0.2853;AA=A|||;VT=SNP
6	31067769	rs11751789	G	A	100	PASS	AC=390;AF=0.0778754;AN=5008;NS=2504;DP=14904;EAS_AF=0.1538;AMR_AF=0.0677;AFR_AF=0.028;EUR_AF=0.0229;SAS_AF=0.1309;AA=G|||;VT=SNP
6	31067779	rs9263536	A	G	100	PASS	AC=1590;AF=0.317492;AN=5008;NS=2504;DP=15076;EAS_AF=0.0972;AMR_AF=0.3674;AFR_AF=0.4629;EUR_AF=0.3439;SAS_AF=0.2853;AA=G|||;VT=SNP
6	31067824	rs9263537	C	T	100	PASS	AC=1589;AF=0.317292;AN=5008;NS=2504;DP=17578;EAS_AF=0.0972;AMR_AF=0.3674;AFR_AF=0.4622;EUR_AF=0.3439;SAS_AF=0.2853;AA=T|||;VT=SNP
6	31067837	rs3130547	G	A	100	PASS	AC=1589;AF=0.317292;AN=5008;NS=2504;DP=18041;EAS_AF=0.0972;AMR_AF=0.3674;AFR_AF=0.4614;EUR_AF=0.3449;SAS_AF=0.2853;AA=G|||;VT=SNP
6	31067852	rs3130548	A	G	100	PASS	AC=2277;AF=0.454673;AN=5008;NS=2504;DP=17478;EAS_AF=0.3333;AMR_AF=0.4986;AFR_AF=0.5189;EUR_AF=0.494;SAS_AF=0.4213;AA=G|||;VT=SNP
6	31067906	rs3130549	C	T	100	PASS	AC=1586;AF=0.316693;AN=5008;NS=2504;DP=18952;EAS_AF=0.0962;AMR_AF=0.3674;AFR_AF=0.4614;EUR_AF=0.3429;SAS_AF=0.2853;AA=C|||;VT=SNP
6	31068026	rs74992754	C	A	100	PASS	AC=1079;AF=0.215455;AN=5008;NS=2504;DP=20886;EAS_AF=0.3909;AMR_AF=0.1988;AFR_AF=0.0855;EUR_AF=0.172;SAS_AF=0.2669;AA=C|||;VT=SNP
6	31068101	rs3130971	T	A	100	PASS	AC=1584;AF=0.316294;AN=5008;NS=2504;DP=19314;EAS_AF=0.0962;AMR_AF=0.3674;AFR_AF=0.4607;EUR_AF=0.3419;SAS_AF=0.2853;AA=T|||;VT=SNP
6	31068213	rs2535286	T	C	100	PASS	AC=1584;AF=0.316294;AN=5008;NS=2504;DP=20741;EAS_AF=0.0962;AMR_AF=0.3674;AFR_AF=0.4607;EUR_AF=0.3419;SAS_AF=0.2853;AA=t|||;VT=SNP
6	31068319	rs2535285	A	G	100	PASS	AC=1584;AF=0.316294;AN=5008;NS=2504;DP=21317;EAS_AF=0.0962;AMR_AF=0.3674;AFR_AF=0.4607;EUR_AF=0.3419;SAS_AF=0.2853;AA=G|||;VT=SNP
6	31068336	rs9263545	A	G	100	PASS	AC=174;AF=0.0347444;AN=5008;NS=2504;DP=20978;EAS_AF=0.001;AMR_AF=0.0346;AFR_AF=0.0507;EUR_AF=0.0746;SAS_AF=0.0072;AA=A|||;VT=SNP
6	31068364	rs2535284	C	G	100	PASS	AC=1533;AF=0.30611;AN=5008;NS=2504;DP=19895;EAS_AF=0.0962;AMR_AF=0.366;AFR_AF=0.4236;EUR_AF=0.341;SAS_AF=0.2853;AA=C|||;VT=SNP
6	31068420	rs2535283	A	G	100	PASS	AC=2663;AF=0.531749;AN=5008;NS=2504;DP=19597;EAS_AF=0.4871;AMR_AF=0.5663;AFR_AF=0.5461;EUR_AF=0.5139;SAS_AF=0.5521;AA=G|||;VT=SNP
6	31068445	rs13196399	A	G	100	PASS	AC=204;AF=0.0407348;AN=5008;NS=2504;DP=19222;EAS_AF=0.0188;AMR_AF=0.0187;AFR_AF=0.0023;EUR_AF=0.0527;SAS_AF=0.1186;AA=A|||;VT=SNP
6	31068525	rs2517559	A	C	100	PASS	AC=4791;AF=0.956669;AN=5008;NS=2504;DP=19160;EAS_AF=0.9702;AMR_AF=0.9467;AFR_AF=0.9932;EUR_AF=0.8946;SAS_AF=0.9642;AA=C|||;VT=SNP
6	31068549	rs2517558	G	T	100	PASS	AC=1584;AF=0.316294;AN=5008;NS=2504;DP=19380;EAS_AF=0.0962;AMR_AF=0.3674;AFR_AF=0.4607;EUR_AF=0.3419;SAS_AF=0.2853;AA=G|||;VT=SNP
6	31068710	rs2517557	G	C	100	PASS	AC=1583;AF=0.316094;AN=5008;NS=2504;DP=17642;EAS_AF=0.0962;AMR_AF=0.3674;AFR_AF=0.4607;EUR_AF=0.3419;SAS_AF=0.2843;AA=G|||;VT=SNP
6	31068821	rs2535282	T	G	100	PASS	AC=2665;AF=0.532149;AN=5008;NS=2504;DP=16650;EAS_AF=0.4881;AMR_AF=0.5677;AFR_AF=0.5461;EUR_AF=0.5139;SAS_AF=0.5521;AA=G|||;VT=SNP
6	31068895	rs2517556	G	C	100	PASS	AC=2666;AF=0.532348;AN=5008;NS=2504;DP=16387;EAS_AF=0.4881;AMR_AF=0.5692;AFR_AF=0.5461;EUR_AF=0.5139;SAS_AF=0.5521;AA=C|||;VT=SNP
6	31068964	rs2517555	C	T	100	PASS	AC=1588;AF=0.317093;AN=5008;NS=2504;DP=15178;EAS_AF=0.0962;AMR_AF=0.3674;AFR_AF=0.4629;EUR_AF=0.3429;SAS_AF=0.2853;AA=T|||;VT=SNP
6	31069031	rs3130550	G	A	100	PASS	AC=1585;AF=0.316494;AN=5008;NS=2504;DP=15855;EAS_AF=0.0962;AMR_AF=0.3674;AFR_AF=0.4614;EUR_AF=0.3419;SAS_AF=0.2853;AA=G|||;VT=SNP
6	31069044	rs3130551	C	T	100	PASS	AC=1586;AF=0.316693;AN=5008;NS=2504;DP=15877;EAS_AF=0.0972;AMR_AF=0.3674;AFR_AF=0.4614;EUR_AF=0.3419;SAS_AF=0.2853;AA=C|||;VT=SNP
6	31069083	rs72853119	G	T	100	PASS	AC=31;AF=0.0061901;AN=5008;NS=2504;DP=14699;EAS_AF=0;AMR_AF=0.0159;AFR_AF=0;EUR_AF=0.0179;SAS_AF=0.002;AA=G|||;VT=SNP
6	31069226	rs9263556	A	C	100	PASS	AC=1586;AF=0.316693;AN=5008;NS=2504;DP=12655;EAS_AF=0.0962;AMR_AF=0.3689;AFR_AF=0.4614;EUR_AF=0.3429;SAS_AF=0.2843;AA=A|||;VT=SNP
6	31069229	rs9263557	A	G	100	PASS	AC=1586;AF=0.316693;AN=5008;NS=2504;DP=12470;EAS_AF=0.0962;AMR_AF=0.3689;AFR_AF=0.4614;EUR_AF=0.3429;SAS_AF=0.2843;AA=G|||;VT=SNP
6	31069302	rs9263558	C	T	100	PASS	AC=1582;AF=0.315895;AN=5008;NS=2504;DP=11433;EAS_AF=0.0962;AMR_AF=0.3689;AFR_AF=0.4592;EUR_AF=0.3419;SAS_AF=0.2843;AA=C|||;VT=SNP
6	31069328	rs9263559	C	T	100	PASS	AC=1585;AF=0.316494;AN=5008;NS=2504;DP=11202;EAS_AF=0.0962;AMR_AF=0.3689;AFR_AF=0.4614;EUR_AF=0.3419;SAS_AF=0.2843;AA=T|||;VT=SNP
6	31069342	rs9263560	G	A	100	PASS	AC=1154;AF=0.230431;AN=5008;NS=2504;DP=11083;EAS_AF=0.3988;AMR_AF=0.1988;AFR_AF=0.0908;EUR_AF=0.173;SAS_AF=0.3272;AA=G|||;VT=SNP
6	31069402	rs9263561	T	C	100	PASS	AC=146;AF=0.0291534;AN=5008;NS=2504;DP=11742;EAS_AF=0.001;AMR_AF=0.0331;AFR_AF=0.0303;EUR_AF=0.0746;SAS_AF=0.0072;AA=T|||;VT=SNP
6	31069476	rs12201248	T	A	100	PASS	AC=759;AF=0.151558;AN=5008;NS=2504;DP=12958;EAS_AF=0.1548;AMR_AF=0.0677;AFR_AF=0.1989;EUR_AF=0.1133;SAS_AF=0.183;AA=T|||;VT=SNP
6	31069488	rs78252875	C	T	100	PASS	AC=384;AF=0.0766773;AN=5008;NS=2504;DP=13678;EAS_AF=0.1538;AMR_AF=0.0648;AFR_AF=0.028;EUR_AF=0.0189;SAS_AF=0.1309;AA=C|||;VT=SNP
6	31069489	rs9263565	G	T	100	PASS	AC=1585;AF=0.316494;AN=5008;NS=2504;DP=13740;EAS_AF=0.0962;AMR_AF=0.3674;AFR_AF=0.4614;EUR_AF=0.3419;SAS_AF=0.2853;AA=G|||;VT=SNP
6	31069527	rs9263567	T	A	100	PASS	AC=1576;AF=0.314696;AN=5008;NS=2504;DP=15497;EAS_AF=0.0962;AMR_AF=0.3689;AFR_AF=0.4576;EUR_AF=0.3419;SAS_AF=0.2802;AA=A|||;VT=SNP
6	31069714	rs62400569	C	T	100	PASS	AC=390;AF=0.0778754;AN=5008;NS=2504;DP=13320;EAS_AF=0.1538;AMR_AF=0.0677;AFR_AF=0.028;EUR_AF=0.0229;SAS_AF=0.1309;AA=c|||;VT=SNP
6	31069749	rs9263572	C	A	100	PASS	AC=689;AF=0.13758;AN=5008;NS=2504;DP=13041;EAS_AF=0.2371;AMR_AF=0.1311;AFR_AF=0.0575;EUR_AF=0.1491;SAS_AF=0.136;AA=C|||;VT=SNP
6	31069899	rs6919169	G	A	100	PASS	AC=1581;AF=0.315695;AN=5008;NS=2504;DP=16649;EAS_AF=0.0962;AMR_AF=0.3674;AFR_AF=0.4607;EUR_AF=0.341;SAS_AF=0.2832;AA=G|||;VT=SNP
6	31069937	rs9263578	A	G	100	PASS	AC=690;AF=0.13778;AN=5008;NS=2504;DP=17685;EAS_AF=0.2371;AMR_AF=0.1326;AFR_AF=0.0575;EUR_AF=0.1491;SAS_AF=0.136;AA=A|||;VT=SNP
6	31070078	rs3095303	G	A	100	PASS	AC=1439;AF=0.28734;AN=5008;NS=2504;DP=18237;EAS_AF=0.0952;AMR_AF=0.3098;AFR_AF=0.407;EUR_AF=0.3241;SAS_AF=0.2699;AA=G|||;VT=SNP
6	31070096	rs9263580	C	T	100	PASS	AC=564;AF=0.11262;AN=5008;NS=2504;DP=17982;EAS_AF=0.1548;AMR_AF=0.1023;AFR_AF=0.0787;EUR_AF=0.0974;SAS_AF=0.138;AA=T|||;VT=SNP
6	31070316	rs7756290	A	T	100	PASS	AC=881;AF=0.175919;AN=5008;NS=2504;DP=18441;EAS_AF=0.1548;AMR_AF=0.0793;AFR_AF=0.2859;EUR_AF=0.1133;SAS_AF=0.182;AA=A|||;VT=SNP
6	31070414	rs2844638	A	T	100	PASS	AC=1584;AF=0.316294;AN=5008;NS=2504;DP=18935;EAS_AF=0.0962;AMR_AF=0.3674;AFR_AF=0.4607;EUR_AF=0.3419;SAS_AF=0.2853;AA=A|||;VT=SNP
6	31070522	rs9394037	G	A	100	PASS	AC=515;AF=0.102835;AN=5008;NS=2504;DP=19258;EAS_AF=0.2361;AMR_AF=0.0965;AFR_AF=0.0068;EUR_AF=0.0746;SAS_AF=0.1288;AA=G|||;VT=SNP
6	31070524	rs9348854	C	T	100	PASS	AC=515;AF=0.102835;AN=5008;NS=2504;DP=19319;EAS_AF=0.2361;AMR_AF=0.0965;AFR_AF=0.0068;EUR_AF=0.0746;SAS_AF=0.1288;AA=C|||;VT=SNP
6	31070596	rs2394879	G	A	100	PASS	AC=84;AF=0.0167732;AN=5008;NS=2504;DP=17879;EAS_AF=0;AMR_AF=0.049;AFR_AF=0.0287;EUR_AF=0.0119;SAS_AF=0;AA=G|||;VT=SNP
6	31070664	rs9263582	G	A	100	PASS	AC=156;AF=0.0311502;AN=5008;NS=2504;DP=17618;EAS_AF=0.001;AMR_AF=0.0317;AFR_AF=0.0386;EUR_AF=0.0746;SAS_AF=0.0072;AA=G|||;VT=SNP
6	31070681	rs182290499	C	T	100	PASS	AC=31;AF=0.0061901;AN=5008;NS=2504;DP=17466;EAS_AF=0.001;AMR_AF=0.0014;AFR_AF=0;EUR_AF=0.0139;SAS_AF=0.0153;AA=C|||;VT=SNP
6	31070686	rs2394415	G	A	100	PASS	AC=1283;AF=0.25619;AN=5008;NS=2504;DP=17702;EAS_AF=0.0496;AMR_AF=0.2983;AFR_AF=0.4266;EUR_AF=0.2783;SAS_AF=0.1861;AA=G|||;VT=SNP
6	31070729	rs12197477	C	T	100	PASS	AC=133;AF=0.0265575;AN=5008;NS=2504;DP=18185;EAS_AF=0.0149;AMR_AF=0.0144;AFR_AF=0.0477;EUR_AF=0.0348;SAS_AF=0.0102;AA=C|||;VT=SNP
6	31070779	rs2535281	C	G	100	PASS	AC=1584;AF=0.316294;AN=5008;NS=2504;DP=17404;EAS_AF=0.0962;AMR_AF=0.3674;AFR_AF=0.4607;EUR_AF=0.3419;SAS_AF=0.2853;AA=C|||;VT=SNP
6	31070884	rs2517542	G	T	100	PASS	AC=1238;AF=0.247204;AN=5008;NS=2504;DP=18814;EAS_AF=0.0962;AMR_AF=0.3242;AFR_AF=0.3109;EUR_AF=0.2396;SAS_AF=0.2699;AA=G|||;VT=SNP
6	31070907	rs2517541	A	C	100	PASS	AC=2663;AF=0.531749;AN=5008;NS=2504;DP=18679;EAS_AF=0.4871;AMR_AF=0.5663;AFR_AF=0.5461;EUR_AF=0.5139;SAS_AF=0.5521;AA=C|||;VT=SNP
6	31070960	rs9357108	A	T	100	PASS	AC=522;AF=0.104233;AN=5008;NS=2504;DP=18200;EAS_AF=0.2361;AMR_AF=0.0994;AFR_AF=0.0076;EUR_AF=0.0785;SAS_AF=0.1288;AA=T|||;VT=SNP
6	31071058	rs2508011	A	C	100	PASS	AC=1584;AF=0.316294;AN=5008;NS=2504;DP=14501;EAS_AF=0.0962;AMR_AF=0.3674;AFR_AF=0.4607;EUR_AF=0.3419;SAS_AF=0.2853;AA=C|||;VT=SNP
6	31071100	rs2508010	T	C	100	PASS	AC=1585;AF=0.316494;AN=5008;NS=2504;DP=14832;EAS_AF=0.0972;AMR_AF=0.3674;AFR_AF=0.4607;EUR_AF=0.3419;SAS_AF=0.2853;AA=C|||;VT=SNP
6	31071144	rs9263588	T	C	100	PASS	AC=1583;AF=0.316094;AN=5008;NS=2504;DP=17372;EAS_AF=0.0962;AMR_AF=0.3674;AFR_AF=0.4599;EUR_AF=0.3419;SAS_AF=0.2853;AA=t|||;VT=SNP
6	31071231	rs12197796	C	T	100	PASS	AC=755;AF=0.150759;AN=5008;NS=2504;DP=19915;EAS_AF=0.1548;AMR_AF=0.0677;AFR_AF=0.1967;EUR_AF=0.1133;SAS_AF=0.182;AA=C|||;VT=SNP
6	31071254	rs6905484	T	C	100	PASS	AC=3417;AF=0.682308;AN=5008;NS=2504;DP=20602;EAS_AF=0.6419;AMR_AF=0.634;AFR_AF=0.7421;EUR_AF=0.6272;SAS_AF=0.7342;AA=C|||;VT=SNP
6	31071271	rs9263590	T	C	100	PASS	AC=1583;AF=0.316094;AN=5008;NS=2504;DP=20519;EAS_AF=0.0962;AMR_AF=0.3674;AFR_AF=0.4599;EUR_AF=0.3419;SAS_AF=0.2853;AA=t|||;VT=SNP
6	31071329	rs9263592	G	T	100	PASS	AC=1583;AF=0.316094;AN=5008;NS=2504;DP=20845;EAS_AF=0.0962;AMR_AF=0.3674;AFR_AF=0.4599;EUR_AF=0.3419;SAS_AF=0.2853;AA=T|||;VT=SNP
6	31071339	rs9263593	G	A	100	PASS	AC=2663;AF=0.531749;AN=5008;NS=2504;DP=20545;EAS_AF=0.4871;AMR_AF=0.5663;AFR_AF=0.5461;EUR_AF=0.5149;SAS_AF=0.5511;AA=A|||;VT=SNP
6	31071381	rs9263594	G	C	100	PASS	AC=1583;AF=0.316094;AN=5008;NS=2504;DP=20545;EAS_AF=0.0962;AMR_AF=0.3674;AFR_AF=0.4599;EUR_AF=0.3419;SAS_AF=0.2853;AA=G|||;VT=SNP
6	31071472	rs9263596	T	C	100	PASS	AC=1583;AF=0.316094;AN=5008;NS=2504;DP=19070;EAS_AF=0.0962;AMR_AF=0.3674;AFR_AF=0.4599;EUR_AF=0.3419;SAS_AF=0.2853;AA=T|||;VT=SNP
6	31071547	rs9263597	A	G	100	PASS	AC=2656;AF=0.530351;AN=5008;NS=2504;DP=20719;EAS_AF=0.4871;AMR_AF=0.5663;AFR_AF=0.5408;EUR_AF=0.5139;SAS_AF=0.5521;AA=G|||;VT=SNP
6	31071565	rs9263598	G	C	100	PASS	AC=1583;AF=0.316094;AN=5008;NS=2504;DP=21155;EAS_AF=0.0962;AMR_AF=0.3674;AFR_AF=0.4599;EUR_AF=0.3419;SAS_AF=0.2853;AA=G|||;VT=SNP
6	31071581	rs9263599	G	A	100	PASS	AC=1583;AF=0.316094;AN=5008;NS=2504;DP=21184;EAS_AF=0.0962;AMR_AF=0.3674;AFR_AF=0.4599;EUR_AF=0.3419;SAS_AF=0.2853;AA=G|||;VT=SNP
6	31071645	rs9263600	C	T	100	PASS	AC=558;AF=0.111422;AN=5008;NS=2504;DP=20990;EAS_AF=0.1548;AMR_AF=0.0994;AFR_AF=0.0787;EUR_AF=0.0934;SAS_AF=0.138;AA=c|||;VT=SNP
6	31071784	rs9263603	C	T	100	PASS	AC=1584;AF=0.316294;AN=5008;NS=2504;DP=19402;EAS_AF=0.0962;AMR_AF=0.3674;AFR_AF=0.4614;EUR_AF=0.3429;SAS_AF=0.2832;AA=C|||;VT=SNP
6	31071881	rs2535280	T	C	100	PASS	AC=1580;AF=0.315495;AN=5008;NS=2504;DP=18430;EAS_AF=0.0962;AMR_AF=0.3674;AFR_AF=0.4576;EUR_AF=0.3419;SAS_AF=0.2853;AA=T|||;VT=SNP
6	31071979	rs2517526	C	G	100	PASS	AC=1584;AF=0.316294;AN=5008;NS=2504;DP=17542;EAS_AF=0.0962;AMR_AF=0.3674;AFR_AF=0.4607;EUR_AF=0.3419;SAS_AF=0.2853;AA=C|||;VT=SNP
6	31072157	rs9263607	G	A	100	PASS	AC=558;AF=0.111422;AN=5008;NS=2504;DP=17973;EAS_AF=0.1548;AMR_AF=0.0994;AFR_AF=0.0787;EUR_AF=0.0934;SAS_AF=0.138;AA=G|||;VT=SNP
6	31072300	rs2844637	T	C	100	PASS	AC=1108;AF=0.221246;AN=5008;NS=2504;DP=17283;EAS_AF=0.0496;AMR_AF=0.2853;AFR_AF=0.3026;EUR_AF=0.2773;SAS_AF=0.1851;AA=T|||;VT=SNP
6	31072578	rs2508009	C	A	100	PASS	AC=1580;AF=0.315495;AN=5008;NS=2504;DP=15270;EAS_AF=0.0962;AMR_AF=0.366;AFR_AF=0.4584;EUR_AF=0.3419;SAS_AF=0.2853;AA=C|||;VT=SNP
6	31072653	rs9263608	G	T	100	PASS	AC=1579;AF=0.315296;AN=5008;NS=2504;DP=13098;EAS_AF=0.0962;AMR_AF=0.3646;AFR_AF=0.4592;EUR_AF=0.339;SAS_AF=0.2873;AA=G|||;VT=SNP
6	31072659	rs9263609	C	T	100	PASS	AC=1582;AF=0.315895;AN=5008;NS=2504;DP=13089;EAS_AF=0.0962;AMR_AF=0.3646;AFR_AF=0.4614;EUR_AF=0.339;SAS_AF=0.2873;AA=C|||;VT=SNP
6	31072685	rs571626988	C	T	100	PASS	AC=521;AF=0.104034;AN=5008;NS=2504;DP=13599;EAS_AF=0.2361;AMR_AF=0.0994;AFR_AF=0.0068;EUR_AF=0.0785;SAS_AF=0.1288;AA=C|||;VT=SNP
6	31072723	rs572626946	T	A	100	PASS	AC=2106;AF=0.420527;AN=5008;NS=2504;DP=12246;EAS_AF=0.3323;AMR_AF=0.4654;AFR_AF=0.4667;EUR_AF=0.4205;SAS_AF=0.4172;AA=A|||;VT=SNP
6	31072949	rs9257054	C	T	100	PASS	AC=2094;AF=0.418131;AN=5008;NS=2504;DP=13256;EAS_AF=0.3323;AMR_AF=0.4597;AFR_AF=0.4644;EUR_AF=0.4195;SAS_AF=0.4131;AA=t|||;VT=SNP
6	31072979	rs9263619	T	A	100	PASS	AC=1581;AF=0.315695;AN=5008;NS=2504;DP=13203;EAS_AF=0.0962;AMR_AF=0.3674;AFR_AF=0.4576;EUR_AF=0.3429;SAS_AF=0.2853;AA=t|||;VT=SNP
6	31073093	rs9263622	T	C	100	PASS	AC=2094;AF=0.418131;AN=5008;NS=2504;DP=9702;EAS_AF=0.3284;AMR_AF=0.464;AFR_AF=0.4667;EUR_AF=0.4185;SAS_AF=0.4121;AA=T|||;VT=SNP
6	31073337	rs34209658	T	G	100	PASS	AC=521;AF=0.104034;AN=5008;NS=2504;DP=12130;EAS_AF=0.2361;AMR_AF=0.0994;AFR_AF=0.0068;EUR_AF=0.0785;SAS_AF=0.1288;AA=T|||;VT=SNP
6	31073369	rs35802713	G	T	100	PASS	AC=521;AF=0.104034;AN=5008;NS=2504;DP=10714;EAS_AF=0.2361;AMR_AF=0.0994;AFR_AF=0.0068;EUR_AF=0.0785;SAS_AF=0.1288;AA=G|||;VT=SNP
6	31073371	rs9263623	C	T	100	PASS	AC=558;AF=0.111422;AN=5008;NS=2504;DP=10633;EAS_AF=0.1548;AMR_AF=0.0994;AFR_AF=0.0787;EUR_AF=0.0934;SAS_AF=0.138;AA=C|||;VT=SNP
6	31073532	rs2517496	G	C	100	PASS	AC=1584;AF=0.316294;AN=5008;NS=2504;DP=8670;EAS_AF=0.0962;AMR_AF=0.3674;AFR_AF=0.4607;EUR_AF=0.3419;SAS_AF=0.2853;AA=G|||;VT=SNP
6	31073537	rs4947297	T	A	100	PASS	AC=521;AF=0.104034;AN=5008;NS=2504;DP=8801;EAS_AF=0.2361;AMR_AF=0.0994;AFR_AF=0.0068;EUR_AF=0.0785;SAS_AF=0.1288;AA=T|||;VT=SNP
6	31073639	rs9263624	C	T	100	PASS	AC=175;AF=0.0349441;AN=5008;NS=2504;DP=9780;EAS_AF=0.001;AMR_AF=0.036;AFR_AF=0.0507;EUR_AF=0.0746;SAS_AF=0.0072;AA=C|||;VT=SNP
6	31073853	rs7383281	T	C	100	PASS	AC=2107;AF=0.420727;AN=5008;NS=2504;DP=13657;EAS_AF=0.3333;AMR_AF=0.4683;AFR_AF=0.4675;EUR_AF=0.4205;SAS_AF=0.4141;AA=C|||;VT=SNP
6	31073857	rs4947300	A	C	100	PASS	AC=1586;AF=0.316693;AN=5008;NS=2504;DP=13880;EAS_AF=0.0972;AMR_AF=0.3689;AFR_AF=0.4607;EUR_AF=0.3419;SAS_AF=0.2853;AA=C|||;VT=SNP
6	31073903	rs7381897	A	G	100	PASS	AC=2663;AF=0.531749;AN=5008;NS=2504;DP=13387;EAS_AF=0.4871;AMR_AF=0.5663;AFR_AF=0.5461;EUR_AF=0.5139;SAS_AF=0.5521;AA=G|||;VT=SNP
6	31074030	rs6457327	A	C	100	PASS	AC=3418;AF=0.682508;AN=5008;NS=2504;DP=16731;EAS_AF=0.6419;AMR_AF=0.634;AFR_AF=0.7428;EUR_AF=0.6272;SAS_AF=0.7342;AA=C|||;VT=SNP
6	31074101	rs2517485	C	T	100	PASS	AC=1812;AF=0.361821;AN=5008;NS=2504;DP=18082;EAS_AF=0.1855;AMR_AF=0.4265;AFR_AF=0.4592;EUR_AF=0.3459;SAS_AF=0.3824;AA=C|||;VT=SNP
6	31074128	rs4947302	C	T	100	PASS	AC=522;AF=0.104233;AN=5008;NS=2504;DP=17842;EAS_AF=0.2361;AMR_AF=0.0994;AFR_AF=0.0068;EUR_AF=0.0795;SAS_AF=0.1288;AA=C|||;VT=SNP
6	31074129	rs2517484	G	A	100	PASS	AC=1584;AF=0.316294;AN=5008;NS=2504;DP=17838;EAS_AF=0.0962;AMR_AF=0.3674;AFR_AF=0.4607;EUR_AF=0.3419;SAS_AF=0.2853;AA=A|||;VT=SNP
6	31074148	rs4947246	G	T	100	PASS	AC=521;AF=0.104034;AN=5008;NS=2504;DP=17704;EAS_AF=0.2361;AMR_AF=0.0994;AFR_AF=0.0068;EUR_AF=0.0785;SAS_AF=0.1288;AA=G|||;VT=SNP
6	31074258	rs2535278	T	C	100	PASS	AC=2105;AF=0.420327;AN=5008;NS=2504;DP=12542;EAS_AF=0.3323;AMR_AF=0.4669;AFR_AF=0.4675;EUR_AF=0.4205;SAS_AF=0.4141;AA=T|||;VT=SNP
6	31074393	rs116513928	C	G	100	PASS	AC=252;AF=0.0503195;AN=5008;NS=2504;DP=16106;EAS_AF=0.0466;AMR_AF=0.0447;AFR_AF=0.0204;EUR_AF=0.0497;SAS_AF=0.0992;AA=C|||;VT=SNP
6	31074750	rs2844636	C	A	100	PASS	AC=1581;AF=0.315695;AN=5008;NS=2504;DP=18955;EAS_AF=0.0962;AMR_AF=0.3674;AFR_AF=0.4584;EUR_AF=0.3419;SAS_AF=0.2853;AA=C|||;VT=SNP
6	31074829	rs35944195	C	T	100	PASS	AC=356;AF=0.0710863;AN=5008;NS=2504;DP=24254;EAS_AF=0.1508;AMR_AF=0.1037;AFR_AF=0.0083;EUR_AF=0.0974;SAS_AF=0.0235;AA=C|||;VT=SNP
6	31075115	rs1064190	G	T	100	PASS	AC=2663;AF=0.531749;AN=5008;NS=2504;DP=20785;EAS_AF=0.4871;AMR_AF=0.5663;AFR_AF=0.5461;EUR_AF=0.5139;SAS_AF=0.5521;AA=T|||;VT=SNP
6	31075139	rs72853130	A	G	100	PASS	AC=385;AF=0.076877;AN=5008;NS=2504;DP=21858;EAS_AF=0.0387;AMR_AF=0.1441;AFR_AF=0.0363;EUR_AF=0.1153;SAS_AF=0.0838;AA=A|||;VT=SNP
6	31075161	rs9263625	G	A	100	PASS	AC=1079;AF=0.215455;AN=5008;NS=2504;DP=22336;EAS_AF=0.3909;AMR_AF=0.1988;AFR_AF=0.0855;EUR_AF=0.172;SAS_AF=0.2669;AA=G|||;VT=SNP
6	31075375	rs1064191	T	C	100	PASS	AC=2663;AF=0.531749;AN=5008;NS=2504;DP=20301;EAS_AF=0.4871;AMR_AF=0.5663;AFR_AF=0.5461;EUR_AF=0.5139;SAS_AF=0.5521;AA=C|||;VT=SNP
6	31075481	rs2844635	A	G	100	PASS	AC=1581;AF=0.315695;AN=5008;NS=2504;DP=22369;EAS_AF=0.0962;AMR_AF=0.3674;AFR_AF=0.4584;EUR_AF=0.3419;SAS_AF=0.2853;AA=A|||;VT=SNP
6	31075622	rs9263626	T	C	100	PASS	AC=2139;AF=0.427117;AN=5008;NS=2504;DP=19507;EAS_AF=0.251;AMR_AF=0.4654;AFR_AF=0.5371;EUR_AF=0.4364;SAS_AF=0.4233;AA=T|||;VT=SNP
6	31075718	rs9404978	T	C	100	PASS	AC=522;AF=0.104233;AN=5008;NS=2504;DP=17146;EAS_AF=0.2361;AMR_AF=0.1009;AFR_AF=0.0068;EUR_AF=0.0785;SAS_AF=0.1288;AA=T|||;VT=SNP
6	31075727	rs3130972	A	G	100	PASS	AC=143;AF=0.0285543;AN=5008;NS=2504;DP=16756;EAS_AF=0.001;AMR_AF=0.0576;AFR_AF=0.053;EUR_AF=0.0179;SAS_AF=0.0143;AA=A|||;VT=SNP
6	31075798	rs9263629	A	G	100	PASS	AC=2663;AF=0.531749;AN=5008;NS=2504;DP=15723;EAS_AF=0.4871;AMR_AF=0.5663;AFR_AF=0.5461;EUR_AF=0.5139;SAS_AF=0.5521;AA=G|||;VT=SNP
6	31075959	rs9263631	A	G	100	PASS	AC=2668;AF=0.532748;AN=5008;NS=2504;DP=16634;EAS_AF=0.4871;AMR_AF=0.5706;AFR_AF=0.5461;EUR_AF=0.5159;SAS_AF=0.5521;AA=G|||;VT=SNP
6	31075983	rs9263632	A	G	100	PASS	AC=3421;AF=0.683107;AN=5008;NS=2504;DP=17813;EAS_AF=0.6419;AMR_AF=0.6383;AFR_AF=0.7428;EUR_AF=0.6282;SAS_AF=0.7331;AA=A|||;VT=SNP
6	31076084	rs10947134	A	T	100	PASS	AC=516;AF=0.103035;AN=5008;NS=2504;DP=16711;EAS_AF=0.2361;AMR_AF=0.098;AFR_AF=0.0068;EUR_AF=0.0746;SAS_AF=0.1288;AA=A|||;VT=SNP
6	31076199	rs10947135	A	T	100	PASS	AC=522;AF=0.104233;AN=5008;NS=2504;DP=16407;EAS_AF=0.2361;AMR_AF=0.1009;AFR_AF=0.0068;EUR_AF=0.0785;SAS_AF=0.1288;AA=A|||;VT=SNP
6	31076326	rs2517417	A	G	100	PASS	AC=2663;AF=0.531749;AN=5008;NS=2504;DP=17037;EAS_AF=0.4871;AMR_AF=0.5663;AFR_AF=0.5461;EUR_AF=0.5139;SAS_AF=0.5521;AA=G|||;VT=SNP
6	31076397	rs12204500	T	A	100	PASS	AC=755;AF=0.150759;AN=5008;NS=2504;DP=17948;EAS_AF=0.1548;AMR_AF=0.0677;AFR_AF=0.1967;EUR_AF=0.1133;SAS_AF=0.182;AA=T|||;VT=SNP
6	31076494	rs117403002	C	T	100	PASS	AC=252;AF=0.0503195;AN=5008;NS=2504;DP=20346;EAS_AF=0.0466;AMR_AF=0.0447;AFR_AF=0.0204;EUR_AF=0.0497;SAS_AF=0.0992;AA=C|||;VT=SNP
6	31076704	rs115228153	G	C	100	PASS	AC=228;AF=0.0455272;AN=5008;NS=2504;DP=16183;EAS_AF=0.001;AMR_AF=0.0115;AFR_AF=0.1415;EUR_AF=0.0169;SAS_AF=0.0153;AA=G|||;VT=SNP
6	31076750	rs79039597	C	A	100	PASS	AC=557;AF=0.111222;AN=5008;NS=2504;DP=16313;EAS_AF=0.1548;AMR_AF=0.098;AFR_AF=0.0787;EUR_AF=0.0934;SAS_AF=0.138;AA=C|||;VT=SNP
6	31076751	rs79797985	T	G	100	PASS	AC=557;AF=0.111222;AN=5008;NS=2504;DP=16453;EAS_AF=0.1548;AMR_AF=0.098;AFR_AF=0.0787;EUR_AF=0.0934;SAS_AF=0.138;AA=T|||;VT=SNP
6	31076764	rs2535277	A	G	100	PASS	AC=2663;AF=0.531749;AN=5008;NS=2504;DP=16919;EAS_AF=0.4871;AMR_AF=0.5663;AFR_AF=0.5461;EUR_AF=0.5139;SAS_AF=0.5521;AA=G|||;VT=SNP
6	31076839	rs28732096	G	A	100	PASS	AC=204;AF=0.0407348;AN=5008;NS=2504;DP=19576;EAS_AF=0.0188;AMR_AF=0.0187;AFR_AF=0.0023;EUR_AF=0.0527;SAS_AF=0.1186;AA=G|||;VT=SNP
6	31076978	rs2517529	C	G	100	PASS	AC=2141;AF=0.427516;AN=5008;NS=2504;DP=19135;EAS_AF=0.251;AMR_AF=0.4654;AFR_AF=0.5393;EUR_AF=0.4354;SAS_AF=0.4233;AA=G|||;VT=SNP
6	31077022	rs569412376	C	T	100	PASS	AC=2080;AF=0.415335;AN=5008;NS=2504;DP=17101;EAS_AF=0.252;AMR_AF=0.4625;AFR_AF=0.4985;EUR_AF=0.4354;SAS_AF=0.4172;AA=C|||;VT=SNP
6	31077041	rs2517522	G	A	100	PASS	AC=1581;AF=0.315695;AN=5008;NS=2504;DP=14005;EAS_AF=0.0962;AMR_AF=0.3674;AFR_AF=0.4584;EUR_AF=0.3419;SAS_AF=0.2853;AA=G|||;VT=SNP
6	31077046	rs12662091	C	T	100	PASS	AC=523;AF=0.104433;AN=5008;NS=2504;DP=13775;EAS_AF=0.2361;AMR_AF=0.1009;AFR_AF=0.0068;EUR_AF=0.0785;SAS_AF=0.1299;AA=C|||;VT=SNP
6	31077239	rs2517473	C	T	100	PASS	AC=602;AF=0.120208;AN=5008;NS=2504;DP=17256;EAS_AF=0.2361;AMR_AF=0.1499;AFR_AF=0.0325;EUR_AF=0.0905;SAS_AF=0.1288;AA=C|||;VT=SNP
6	31077405	rs9391709	G	C	100	PASS	AC=521;AF=0.104034;AN=5008;NS=2504;DP=21074;EAS_AF=0.2361;AMR_AF=0.0994;AFR_AF=0.0068;EUR_AF=0.0785;SAS_AF=0.1288;AA=G|||;VT=SNP
6	31077468	rs11756797	T	G	100	PASS	AC=162;AF=0.0323482;AN=5008;NS=2504;DP=18821;EAS_AF=0.0605;AMR_AF=0.0086;AFR_AF=0.0356;EUR_AF=0.0149;SAS_AF=0.0337;AA=T|||;VT=SNP
6	31077600	rs1265066	G	T	100	PASS	AC=1581;AF=0.315695;AN=5008;NS=2504;DP=19699;EAS_AF=0.0962;AMR_AF=0.3674;AFR_AF=0.4584;EUR_AF=0.3419;SAS_AF=0.2853;AA=G|||;VT=SNP
6	31077614	rs11754821	G	C	100	PASS	AC=557;AF=0.111222;AN=5008;NS=2504;DP=20051;EAS_AF=0.1548;AMR_AF=0.098;AFR_AF=0.0787;EUR_AF=0.0934;SAS_AF=0.138;AA=G|||;VT=SNP
6	31077646	rs9295951	C	T	100	PASS	AC=1071;AF=0.213858;AN=5008;NS=2504;DP=21285;EAS_AF=0.3909;AMR_AF=0.196;AFR_AF=0.084;EUR_AF=0.168;SAS_AF=0.2669;AA=C|||;VT=SNP
6	31077724	rs1265065	T	C	100	PASS	AC=143;AF=0.0285543;AN=5008;NS=2504;DP=21772;EAS_AF=0.001;AMR_AF=0.0576;AFR_AF=0.053;EUR_AF=0.0179;SAS_AF=0.0143;AA=T|||;VT=SNP
6	31077732	rs1265064	C	G	100	PASS	AC=2663;AF=0.531749;AN=5008;NS=2504;DP=21903;EAS_AF=0.4871;AMR_AF=0.5663;AFR_AF=0.5461;EUR_AF=0.5139;SAS_AF=0.5521;AA=G|||;VT=SNP
6	31077938	rs1265063	A	G	100	PASS	AC=2664;AF=0.531949;AN=5008;NS=2504;DP=21426;EAS_AF=0.4881;AMR_AF=0.5663;AFR_AF=0.5461;EUR_AF=0.5139;SAS_AF=0.5521;AA=G|||;VT=SNP
6	31078005	rs1265062	C	T	100	PASS	AC=1583;AF=0.316094;AN=5008;NS=2504;DP=20166;EAS_AF=0.0962;AMR_AF=0.3674;AFR_AF=0.4599;EUR_AF=0.3419;SAS_AF=0.2853;AA=C|||;VT=SNP
6	31078160	rs78032704	A	G	100	PASS	AC=522;AF=0.104233;AN=5008;NS=2504;DP=21377;EAS_AF=0.2361;AMR_AF=0.1009;AFR_AF=0.0068;EUR_AF=0.0785;SAS_AF=0.1288;AA=A|||;VT=SNP
6	31078167	rs72853194	T	G	100	PASS	AC=250;AF=0.0499201;AN=5008;NS=2504;DP=21680;EAS_AF=0.0466;AMR_AF=0.0447;AFR_AF=0.0197;EUR_AF=0.0487;SAS_AF=0.0992;AA=T|||;VT=SNP
6	31078257	rs1265061	C	A	100	PASS	AC=1581;AF=0.315695;AN=5008;NS=2504;DP=20665;EAS_AF=0.0962;AMR_AF=0.3674;AFR_AF=0.4584;EUR_AF=0.3419;SAS_AF=0.2853;AA=C|||;VT=SNP
6	31078274	rs1265060	G	C	100	PASS	AC=2102;AF=0.419728;AN=5008;NS=2504;DP=20471;EAS_AF=0.3323;AMR_AF=0.4669;AFR_AF=0.4652;EUR_AF=0.4205;SAS_AF=0.4141;AA=C|||;VT=SNP
6	31078495	rs1265059	C	G	100	PASS	AC=2661;AF=0.53135;AN=5008;NS=2504;DP=21794;EAS_AF=0.4871;AMR_AF=0.5663;AFR_AF=0.5439;EUR_AF=0.5139;SAS_AF=0.5532;AA=G|||;VT=SNP
6	31078557	rs1265058	G	A	100	PASS	AC=2661;AF=0.53135;AN=5008;NS=2504;DP=22090;EAS_AF=0.4871;AMR_AF=0.5663;AFR_AF=0.5439;EUR_AF=0.5139;SAS_AF=0.5532;AA=A|||;VT=SNP
6	31078615	rs1265057	T	C	100	PASS	AC=2106;AF=0.420527;AN=5008;NS=2504;DP=20913;EAS_AF=0.3323;AMR_AF=0.4669;AFR_AF=0.4675;EUR_AF=0.4205;SAS_AF=0.4151;AA=T|||;VT=SNP
6	31078650	rs1265056	G	A	100	PASS	AC=2663;AF=0.531749;AN=5008;NS=2504;DP=19962;EAS_AF=0.4871;AMR_AF=0.5663;AFR_AF=0.5461;EUR_AF=0.5139;SAS_AF=0.5521;AA=A|||;VT=SNP
6	31078664	rs116399318	T	C	100	PASS	AC=134;AF=0.0267572;AN=5008;NS=2504;DP=19720;EAS_AF=0.0149;AMR_AF=0.0144;AFR_AF=0.0477;EUR_AF=0.0358;SAS_AF=0.0102;AA=T|||;VT=SNP
6	31078804	rs3734852	G	A	100	PASS	AC=756;AF=0.150958;AN=5008;NS=2504;DP=18118;EAS_AF=0.1558;AMR_AF=0.0677;AFR_AF=0.1967;EUR_AF=0.1133;SAS_AF=0.182;AA=G|||;VT=SNP
6	31078809	rs3132556	A	T	100	PASS	AC=592;AF=0.118211;AN=5008;NS=2504;DP=18252;EAS_AF=0.0466;AMR_AF=0.1138;AFR_AF=0.1641;EUR_AF=0.1501;SAS_AF=0.1002;AA=A|||;VT=SNP
6	31078836	rs3734854	G	A	100	PASS	AC=524;AF=0.104633;AN=5008;NS=2504;DP=18099;EAS_AF=0.2361;AMR_AF=0.1009;AFR_AF=0.0083;EUR_AF=0.0785;SAS_AF=0.1288;AA=G|||;VT=SNP
6	31078899	rs1268928	G	T	100	PASS	AC=1581;AF=0.315695;AN=5008;NS=2504;DP=19157;EAS_AF=0.0962;AMR_AF=0.3674;AFR_AF=0.4584;EUR_AF=0.3419;SAS_AF=0.2853;AA=G|||;VT=SNP
6	31079074	rs2233987	C	T	100	PASS	AC=1583;AF=0.316094;AN=5008;NS=2504;DP=17627;EAS_AF=0.0962;AMR_AF=0.3674;AFR_AF=0.4599;EUR_AF=0.3419;SAS_AF=0.2853;AA=C|||;VT=SNP
6	31079076	rs2233986	G	A	100	PASS	AC=1584;AF=0.316294;AN=5008;NS=2504;DP=17593;EAS_AF=0.0962;AMR_AF=0.3689;AFR_AF=0.4599;EUR_AF=0.3419;SAS_AF=0.2853;AA=G|||;VT=SNP
6	31079236	rs1265055	G	A	100	PASS	AC=2663;AF=0.531749;AN=5008;NS=2504;DP=16514;EAS_AF=0.4871;AMR_AF=0.5663;AFR_AF=0.5461;EUR_AF=0.5139;SAS_AF=0.5521;AA=A|||;VT=SNP;EX_TARGET
6	31079242	rs2233985	A	G	100	PASS	AC=524;AF=0.104633;AN=5008;NS=2504;DP=16642;EAS_AF=0.2361;AMR_AF=0.0994;AFR_AF=0.0091;EUR_AF=0.0785;SAS_AF=0.1288;AA=G|||;VT=SNP;EX_TARGET
6	31079264	rs2233984	C	T	100	PASS	AC=521;AF=0.104034;AN=5008;NS=2504;DP=15975;EAS_AF=0.2361;AMR_AF=0.0994;AFR_AF=0.0068;EUR_AF=0.0785;SAS_AF=0.1288;AA=C|||;VT=SNP;EX_TARGET
6	31079371	rs2233983	C	G	100	PASS	AC=521;AF=0.104034;AN=5008;NS=2504;DP=16226;EAS_AF=0.2361;AMR_AF=0.0994;AFR_AF=0.0068;EUR_AF=0.0785;SAS_AF=0.1288;AA=C|||;VT=SNP;EX_TARGET
6	31079440	rs2233982	C	T	100	PASS	AC=255;AF=0.0509185;AN=5008;NS=2504;DP=15627;EAS_AF=0.0466;AMR_AF=0.0447;AFR_AF=0.0227;EUR_AF=0.0497;SAS_AF=0.0992;AA=C|||;VT=SNP;EX_TARGET
6	31079578	rs2233981	G	A	100	PASS	AC=174;AF=0.0347444;AN=5008;NS=2504;DP=15285;EAS_AF=0.001;AMR_AF=0.0346;AFR_AF=0.0507;EUR_AF=0.0746;SAS_AF=0.0072;AA=G|||;VT=SNP;EX_TARGET
6	31079643	rs1265054	T	C	100	PASS	AC=2664;AF=0.531949;AN=5008;NS=2504;DP=16512;EAS_AF=0.4871;AMR_AF=0.5663;AFR_AF=0.5461;EUR_AF=0.5149;SAS_AF=0.5521;AA=C|||;VT=SNP;EX_TARGET
6	31079644	rs2233980	G	A	100	PASS	AC=119;AF=0.023762;AN=5008;NS=2504;DP=16520;EAS_AF=0;AMR_AF=0.0317;AFR_AF=0.0083;EUR_AF=0.0855;SAS_AF=0;AA=G|||;VT=SNP;EX_TARGET
6	31079703	rs2233978	C	G	100	PASS	AC=926;AF=0.184904;AN=5008;NS=2504;DP=16912;EAS_AF=0.3899;AMR_AF=0.1671;AFR_AF=0.0492;EUR_AF=0.0974;SAS_AF=0.2597;AA=C|||;VT=SNP;EX_TARGET
6	31079889	rs1265053	C	G	100	PASS	AC=2653;AF=0.529752;AN=5008;NS=2504;DP=16906;EAS_AF=0.4861;AMR_AF=0.562;AFR_AF=0.5469;EUR_AF=0.5119;SAS_AF=0.547;AA=G|||;VT=SNP;EX_TARGET
6	31079894	rs2233977	A	G	100	PASS	AC=1071;AF=0.213858;AN=5008;NS=2504;DP=16805;EAS_AF=0.3899;AMR_AF=0.1974;AFR_AF=0.087;EUR_AF=0.169;SAS_AF=0.2618;AA=G|||;VT=SNP;EX_TARGET
6	31079994	rs2233976	C	T	100	PASS	AC=400;AF=0.0798722;AN=5008;NS=2504;DP=18984;EAS_AF=0.0387;AMR_AF=0.1455;AFR_AF=0.0461;EUR_AF=0.1163;SAS_AF=0.0838;AA=C|||;VT=SNP;EX_TARGET
6	31080016	rs2233974	C	G	100	PASS	AC=527;AF=0.105232;AN=5008;NS=2504;DP=19205;EAS_AF=0.0466;AMR_AF=0.1066;AFR_AF=0.1218;EUR_AF=0.1461;SAS_AF=0.1002;AA=C|||;VT=SNP;EX_TARGET
6	31080099	rs2233973	G	C	100	PASS	AC=683;AF=0.136382;AN=5008;NS=2504;DP=19214;EAS_AF=0.2371;AMR_AF=0.1282;AFR_AF=0.0514;EUR_AF=0.1531;SAS_AF=0.136;AA=G|||;VT=SNP
6	31080103	rs2233972	T	C	100	PASS	AC=402;AF=0.0802716;AN=5008;NS=2504;DP=19391;EAS_AF=0.1597;AMR_AF=0.0893;AFR_AF=0.0038;EUR_AF=0.0596;SAS_AF=0.1166;AA=T|||;VT=SNP
6	31080367	rs2233970	C	G	100	PASS	AC=512;AF=0.102236;AN=5008;NS=2504;DP=18236;EAS_AF=0.2361;AMR_AF=0.0951;AFR_AF=0.0068;EUR_AF=0.0736;SAS_AF=0.1278;AA=C|||;VT=SNP
6	31080432	rs2233969	A	G	100	PASS	AC=1074;AF=0.214457;AN=5008;NS=2504;DP=18575;EAS_AF=0.3879;AMR_AF=0.1988;AFR_AF=0.0847;EUR_AF=0.169;SAS_AF=0.2689;AA=G|||;VT=SNP
6	31080471	rs1265052	T	C	100	PASS	AC=2747;AF=0.548522;AN=5008;NS=2504;DP=19757;EAS_AF=0.4871;AMR_AF=0.5677;AFR_AF=0.5477;EUR_AF=0.5249;SAS_AF=0.6237;AA=C|||;VT=SNP
6	31080586	rs2270190	A	G	100	PASS	AC=657;AF=0.13119;AN=5008;NS=2504;DP=18197;EAS_AF=0.1081;AMR_AF=0.062;AFR_AF=0.1074;EUR_AF=0.1024;SAS_AF=0.2658;AA=A|||;VT=SNP
6	31080704	rs1265051	T	G	100	PASS	AC=1242;AF=0.248003;AN=5008;NS=2504;DP=18923;EAS_AF=0.3353;AMR_AF=0.2507;AFR_AF=0.2247;EUR_AF=0.1859;SAS_AF=0.2515;AA=T|||;VT=SNP
6	31080718	rs4495304	T	C	100	PASS	AC=516;AF=0.103035;AN=5008;NS=2504;DP=18776;EAS_AF=0.2371;AMR_AF=0.0965;AFR_AF=0.0053;EUR_AF=0.0755;SAS_AF=0.1299;AA=T|||;VT=SNP
6	31080733	rs4486065	C	G	100	PASS	AC=929;AF=0.185503;AN=5008;NS=2504;DP=18824;EAS_AF=0.3363;AMR_AF=0.1931;AFR_AF=0.0514;EUR_AF=0.1571;SAS_AF=0.2352;AA=C|||;VT=SNP
6	31080741	rs1265050	A	G	100	PASS	AC=2425;AF=0.484225;AN=5008;NS=2504;DP=18702;EAS_AF=0.3929;AMR_AF=0.5072;AFR_AF=0.5461;EUR_AF=0.507;SAS_AF=0.455;AA=G|||;VT=SNP
6	31080828	rs2233967	C	G	100	PASS	AC=902;AF=0.180112;AN=5008;NS=2504;DP=19079;EAS_AF=0.3175;AMR_AF=0.1873;AFR_AF=0.0492;EUR_AF=0.1571;SAS_AF=0.2342;AA=G|||;VT=SNP
6	31080859	rs2233966	A	G	100	PASS	AC=2588;AF=0.516773;AN=5008;NS=2504;DP=19898;EAS_AF=0.4871;AMR_AF=0.5159;AFR_AF=0.5227;EUR_AF=0.505;SAS_AF=0.5521;AA=G|||;VT=SNP
6	31080899	rs2233965	T	G	100	PASS	AC=915;AF=0.182708;AN=5008;NS=2504;DP=21432;EAS_AF=0.3165;AMR_AF=0.1916;AFR_AF=0.0575;EUR_AF=0.1571;SAS_AF=0.2342;AA=t|||;VT=SNP
6	31080919	rs2233964	A	G	100	PASS	AC=1031;AF=0.205871;AN=5008;NS=2504;DP=21552;EAS_AF=0.3343;AMR_AF=0.2003;AFR_AF=0.1112;EUR_AF=0.164;SAS_AF=0.2485;AA=G|||;VT=SNP
6	31080926	rs2233963	G	A	100	PASS	AC=504;AF=0.100639;AN=5008;NS=2504;DP=21452;EAS_AF=0.2192;AMR_AF=0.0865;AFR_AF=0.028;EUR_AF=0.0586;SAS_AF=0.1299;AA=G|||;VT=SNP
6	31080981	rs2233962	T	C	100	PASS	AC=1218;AF=0.243211;AN=5008;NS=2504;DP=20395;EAS_AF=0.3363;AMR_AF=0.2089;AFR_AF=0.2231;EUR_AF=0.1799;SAS_AF=0.2638;AA=C|||;VT=SNP
6	31081052	rs2233960	A	G	100	PASS	AC=1901;AF=0.379593;AN=5008;NS=2504;DP=18412;EAS_AF=0.4385;AMR_AF=0.3631;AFR_AF=0.3525;EUR_AF=0.3141;SAS_AF=0.4346;AA=G|||;VT=SNP
6	31081065	rs2233959	T	C	100	PASS	AC=2504;AF=0.5;AN=5008;NS=2504;DP=18636;EAS_AF=0.5585;AMR_AF=0.3487;AFR_AF=0.4667;EUR_AF=0.4205;SAS_AF=0.6738;AA=C|||;VT=SNP
6	31081080	rs1265049	T	C	100	PASS	AC=330;AF=0.0658946;AN=5008;NS=2504;DP=19144;EAS_AF=0.124;AMR_AF=0.1037;AFR_AF=0.0545;EUR_AF=0.0268;SAS_AF=0.0348;AA=T|||;VT=SNP
6	31081205	rs2233956	T	C	100	PASS	AC=371;AF=0.0740815;AN=5008;NS=2504;DP=21665;EAS_AF=0.0188;AMR_AF=0.0749;AFR_AF=0.0234;EUR_AF=0.1521;SAS_AF=0.1186;AA=T|||;VT=SNP
6	31081251	rs2233955	G	A	100	PASS	AC=945;AF=0.188698;AN=5008;NS=2504;DP=21450;EAS_AF=0.1488;AMR_AF=0.2075;AFR_AF=0.1528;EUR_AF=0.2187;SAS_AF=0.2342;AA=A|||;VT=SNP
6	31081409	rs1265048	T	C	100	PASS	AC=1971;AF=0.39357;AN=5008;NS=2504;DP=19138;EAS_AF=0.5248;AMR_AF=0.4798;AFR_AF=0.295;EUR_AF=0.3966;SAS_AF=0.3272;AA=T|||;VT=SNP
6	31081434	rs3094222	A	G	100	PASS	AC=227;AF=0.0453275;AN=5008;NS=2504;DP=18605;EAS_AF=0;AMR_AF=0.0432;AFR_AF=0.0832;EUR_AF=0.0865;SAS_AF=0;AA=A|||;VT=SNP
6	31081464	rs1265047	A	G	100	PASS	AC=2031;AF=0.405551;AN=5008;NS=2504;DP=19732;EAS_AF=0.369;AMR_AF=0.379;AFR_AF=0.553;EUR_AF=0.3827;SAS_AF=0.2863;AA=G|||;VT=SNP
6	31081503	rs28732097	C	G	100	PASS	AC=209;AF=0.0417332;AN=5008;NS=2504;DP=22326;EAS_AF=0.0188;AMR_AF=0.0259;AFR_AF=0.0023;EUR_AF=0.0527;SAS_AF=0.1186;AA=C|||;VT=SNP
6	31081635	rs17190491	G	A	100	PASS	AC=569;AF=0.113618;AN=5008;NS=2504;DP=18579;EAS_AF=0.0883;AMR_AF=0.1513;AFR_AF=0.1059;EUR_AF=0.1302;SAS_AF=0.1063;AA=G|||;VT=SNP
6	31081700	rs1265046	A	G	100	PASS	AC=2378;AF=0.47484;AN=5008;NS=2504;DP=16183;EAS_AF=0.3085;AMR_AF=0.5418;AFR_AF=0.5363;EUR_AF=0.505;SAS_AF=0.4847;AA=C|||;VT=SNP
6	31081743	rs3823402	T	A	100	PASS	AC=921;AF=0.183906;AN=5008;NS=2504;DP=17139;EAS_AF=0.0962;AMR_AF=0.1902;AFR_AF=0.2398;EUR_AF=0.1869;SAS_AF=0.1912;AA=T|||;VT=SNP
6	31081746	rs3823403	C	T	100	PASS	AC=920;AF=0.183706;AN=5008;NS=2504;DP=17268;EAS_AF=0.0962;AMR_AF=0.1888;AFR_AF=0.239;EUR_AF=0.1879;SAS_AF=0.1912;AA=C|||;VT=SNP
6	31081838	rs3130975	C	T	100	PASS	AC=986;AF=0.196885;AN=5008;NS=2504;DP=18068;EAS_AF=0.0903;AMR_AF=0.2363;AFR_AF=0.2322;EUR_AF=0.2982;SAS_AF=0.1268;AA=C|||;VT=SNP
6	31081940	rs3130976	T	C	100	PASS	AC=981;AF=0.195887;AN=5008;NS=2504;DP=19799;EAS_AF=0.1607;AMR_AF=0.1772;AFR_AF=0.2179;EUR_AF=0.2008;SAS_AF=0.2106;AA=T|||;VT=SNP
6	31081989	rs3130977	T	C	100	PASS	AC=1377;AF=0.27496;AN=5008;NS=2504;DP=20735;EAS_AF=0.2014;AMR_AF=0.3228;AFR_AF=0.2655;EUR_AF=0.3181;SAS_AF=0.2853;AA=C|||;VT=SNP
6	31082081	rs17190526	G	A	100	PASS	AC=356;AF=0.0710863;AN=5008;NS=2504;DP=16547;EAS_AF=0.0625;AMR_AF=0.0461;AFR_AF=0.084;EUR_AF=0.0954;SAS_AF=0.0552;AA=G|||;VT=SNP
6	31082127	rs3130552	G	A	100	PASS	AC=1363;AF=0.272165;AN=5008;NS=2504;DP=12994;EAS_AF=0.2004;AMR_AF=0.3213;AFR_AF=0.2579;EUR_AF=0.3161;SAS_AF=0.2853;AA=G|||;VT=SNP
6	31082188	rs3130978	G	A	100	PASS	AC=1353;AF=0.270168;AN=5008;NS=2504;DP=14749;EAS_AF=0.2014;AMR_AF=0.2983;AFR_AF=0.2716;EUR_AF=0.3032;SAS_AF=0.2853;AA=G|||;VT=SNP
6	31082197	rs3130979	G	C	100	PASS	AC=1367;AF=0.272963;AN=5008;NS=2504;DP=15962;EAS_AF=0.2232;AMR_AF=0.2968;AFR_AF=0.2572;EUR_AF=0.3022;SAS_AF=0.2986;AA=G|||;VT=SNP
6	31082285	rs3130553	A	G	100	PASS	AC=2339;AF=0.467053;AN=5008;NS=2504;DP=18852;EAS_AF=0.4077;AMR_AF=0.5058;AFR_AF=0.348;EUR_AF=0.4861;SAS_AF=0.6421;AA=G|||;VT=SNP
6	31082304	rs3130554	T	G	100	PASS	AC=2257;AF=0.450679;AN=5008;NS=2504;DP=18623;EAS_AF=0.3859;AMR_AF=0.5043;AFR_AF=0.3434;EUR_AF=0.4851;SAS_AF=0.589;AA=T|||;VT=SNP
6	31082361	rs6917517	C	T	100	PASS	AC=948;AF=0.189297;AN=5008;NS=2504;DP=17926;EAS_AF=0.2024;AMR_AF=0.2089;AFR_AF=0.0893;EUR_AF=0.1829;SAS_AF=0.3037;AA=C|||;VT=SNP
6	31082404	rs3130980	C	T	100	PASS	AC=2311;AF=0.461462;AN=5008;NS=2504;DP=17113;EAS_AF=0.5268;AMR_AF=0.4063;AFR_AF=0.6172;EUR_AF=0.3658;SAS_AF=0.3211;AA=C|||;VT=SNP
6	31082476	rs3095300	C	T	100	PASS	AC=504;AF=0.100639;AN=5008;NS=2504;DP=16311;EAS_AF=0.0625;AMR_AF=0.0778;AFR_AF=0.1127;EUR_AF=0.1819;SAS_AF=0.0562;AA=C|||;VT=SNP
6	31082734	rs3094221	G	A	100	PASS	AC=3236;AF=0.646166;AN=5008;NS=2504;DP=12446;EAS_AF=0.7113;AMR_AF=0.6138;AFR_AF=0.7065;EUR_AF=0.5487;SAS_AF=0.6207;AA=G|||;VT=SNP
6	31082843	rs9263637	T	C	100	PASS	AC=945;AF=0.188698;AN=5008;NS=2504;DP=16206;EAS_AF=0.2014;AMR_AF=0.2089;AFR_AF=0.0877;EUR_AF=0.1829;SAS_AF=0.3037;AA=T|||;VT=SNP
6	31082910	rs3132555	C	G	100	PASS	AC=4175;AF=0.833666;AN=5008;NS=2504;DP=17138;EAS_AF=0.872;AMR_AF=0.7666;AFR_AF=0.913;EUR_AF=0.7356;SAS_AF=0.8354;AA=G|||;VT=SNP
6	31082932	rs3095298	C	T	100	PASS	AC=935;AF=0.186701;AN=5008;NS=2504;DP=17583;EAS_AF=0.1607;AMR_AF=0.1527;AFR_AF=0.2065;EUR_AF=0.1869;SAS_AF=0.2106;AA=T|||;VT=SNP
6	31082960	rs1042149	A	G	100	PASS	AC=3239;AF=0.646765;AN=5008;NS=2504;DP=17765;EAS_AF=0.7113;AMR_AF=0.6138;AFR_AF=0.7065;EUR_AF=0.5487;SAS_AF=0.6237;AA=G|||;VT=SNP
6	31082987	rs3094220	A	G	100	PASS	AC=935;AF=0.186701;AN=5008;NS=2504;DP=17219;EAS_AF=0.1607;AMR_AF=0.1527;AFR_AF=0.2065;EUR_AF=0.1869;SAS_AF=0.2106;AA=G|||;VT=SNP
6	31083022	rs9263641	C	T	100	PASS	AC=946;AF=0.188898;AN=5008;NS=2504;DP=16919;EAS_AF=0.2014;AMR_AF=0.2089;AFR_AF=0.0885;EUR_AF=0.1829;SAS_AF=0.3037;AA=C|||;VT=SNP
6	31083107	rs1042148	T	C	100	PASS	AC=4175;AF=0.833666;AN=5008;NS=2504;DP=17682;EAS_AF=0.872;AMR_AF=0.7666;AFR_AF=0.913;EUR_AF=0.7356;SAS_AF=0.8354;AA=C|||;VT=SNP
6	31083156	rs1042147	A	G	100	PASS	AC=3240;AF=0.646965;AN=5008;NS=2504;DP=17522;EAS_AF=0.7113;AMR_AF=0.6138;AFR_AF=0.7065;EUR_AF=0.5487;SAS_AF=0.6247;AA=A|||;VT=SNP
6	31083169	rs1042146	G	A	100	PASS	AC=3240;AF=0.646965;AN=5008;NS=2504;DP=17626;EAS_AF=0.7113;AMR_AF=0.6138;AFR_AF=0.7065;EUR_AF=0.5487;SAS_AF=0.6247;AA=G|||;VT=SNP
6	31083286	rs3094219	G	A	100	PASS	AC=3239;AF=0.646765;AN=5008;NS=2504;DP=18906;EAS_AF=0.7113;AMR_AF=0.6138;AFR_AF=0.7057;EUR_AF=0.5487;SAS_AF=0.6247;AA=G|||;VT=SNP
6	31083328	rs1042145	A	G	100	PASS	AC=3241;AF=0.647165;AN=5008;NS=2504;DP=20314;EAS_AF=0.7113;AMR_AF=0.6138;AFR_AF=0.7073;EUR_AF=0.5487;SAS_AF=0.6247;AA=G|||;VT=SNP
6	31083420	rs9501053	G	A	100	PASS	AC=289;AF=0.0577077;AN=5008;NS=2504;DP=20162;EAS_AF=0.001;AMR_AF=0.0533;AFR_AF=0.1203;EUR_AF=0.0815;SAS_AF=0.0102;AA=G|||;VT=SNP
6	31083466	rs1042141	C	G	100	PASS	AC=3239;AF=0.646765;AN=5008;NS=2504;DP=19442;EAS_AF=0.7113;AMR_AF=0.6138;AFR_AF=0.7065;EUR_AF=0.5487;SAS_AF=0.6237;AA=C|||;VT=SNP
6	31083497	rs3094218	C	A	100	PASS	AC=3240;AF=0.646965;AN=5008;NS=2504;DP=18870;EAS_AF=0.7113;AMR_AF=0.6138;AFR_AF=0.7065;EUR_AF=0.5487;SAS_AF=0.6247;AA=c|||;VT=SNP
6	31083656	rs3094217	G	A	100	PASS	AC=3240;AF=0.646965;AN=5008;NS=2504;DP=20431;EAS_AF=0.7113;AMR_AF=0.6138;AFR_AF=0.7065;EUR_AF=0.5487;SAS_AF=0.6247;AA=G|||;VT=SNP
6	31083664	rs1042134	G	A	100	PASS	AC=3240;AF=0.646965;AN=5008;NS=2504;DP=20460;EAS_AF=0.7113;AMR_AF=0.6138;AFR_AF=0.7065;EUR_AF=0.5487;SAS_AF=0.6247;AA=G|||;VT=SNP
6	31083729	rs3095297	A	C	100	PASS	AC=2259;AF=0.451078;AN=5008;NS=2504;DP=21476;EAS_AF=0.506;AMR_AF=0.4035;AFR_AF=0.6172;EUR_AF=0.3519;SAS_AF=0.3057;AA=A|||;VT=SNP
6	31083813	rs3130981	T	C	100	PASS	AC=4175;AF=0.833666;AN=5008;NS=2504;DP=19955;EAS_AF=0.872;AMR_AF=0.7666;AFR_AF=0.913;EUR_AF=0.7356;SAS_AF=0.8354;AA=C|||;VT=SNP;EX_TARGET
6	31084048	rs3094216	A	G	100	PASS	AC=940;AF=0.1877;AN=5008;NS=2504;DP=18491;EAS_AF=0.1637;AMR_AF=0.1527;AFR_AF=0.2065;EUR_AF=0.1879;SAS_AF=0.2117;AA=A|||;VT=SNP;EX_TARGET
6	31084163	rs3132554	A	G	100	PASS	AC=3240;AF=0.646965;AN=5008;NS=2504;DP=16682;EAS_AF=0.7113;AMR_AF=0.6138;AFR_AF=0.7065;EUR_AF=0.5487;SAS_AF=0.6247;AA=A|||;VT=SNP;EX_TARGET
6	31084170	rs1042127	A	C	100	PASS	AC=981;AF=0.195887;AN=5008;NS=2504;DP=16545;EAS_AF=0.2054;AMR_AF=0.2104;AFR_AF=0.0893;EUR_AF=0.1968;SAS_AF=0.319;AA=A|||;VT=SNP;EX_TARGET
6	31084191	rs33941312	T	C	100	PASS	AC=60;AF=0.0119808;AN=5008;NS=2504;DP=15616;EAS_AF=0.0149;AMR_AF=0.0058;AFR_AF=0.0008;EUR_AF=0.0288;SAS_AF=0.0112;AA=T|||;VT=SNP;EX_TARGET
6	31084288	rs1042126	T	C	100	PASS	AC=3240;AF=0.646965;AN=5008;NS=2504;DP=15204;EAS_AF=0.7113;AMR_AF=0.6138;AFR_AF=0.7065;EUR_AF=0.5487;SAS_AF=0.6247;AA=C|||;VT=SNP;EX_TARGET
6	31084435	rs1062470	G	A	100	PASS	AC=2259;AF=0.451078;AN=5008;NS=2504;DP=18839;EAS_AF=0.506;AMR_AF=0.4035;AFR_AF=0.6172;EUR_AF=0.3519;SAS_AF=0.3057;AA=G|||;VT=SNP;EX_TARGET
6	31084639	rs4713436	C	T	100	PASS	AC=981;AF=0.195887;AN=5008;NS=2504;DP=16280;EAS_AF=0.2054;AMR_AF=0.2104;AFR_AF=0.0893;EUR_AF=0.1968;SAS_AF=0.319;AA=C|||;VT=SNP;EX_TARGET
6	31084684	rs3094215	G	A	100	PASS	AC=3240;AF=0.646965;AN=5008;NS=2504;DP=16474;EAS_AF=0.7113;AMR_AF=0.6138;AFR_AF=0.7065;EUR_AF=0.5487;SAS_AF=0.6247;AA=G|||;VT=SNP;EX_TARGET
6	31084787	rs707913	A	G	100	PASS	AC=1407;AF=0.28095;AN=5008;NS=2504;DP=19609;EAS_AF=0.3403;AMR_AF=0.3314;AFR_AF=0.4009;EUR_AF=0.2336;SAS_AF=0.0706;AA=A|||;VT=SNP;EX_TARGET
6	31084792	rs3130983	C	T	100	PASS	AC=3240;AF=0.646965;AN=5008;NS=2504;DP=19613;EAS_AF=0.7113;AMR_AF=0.6138;AFR_AF=0.7065;EUR_AF=0.5487;SAS_AF=0.6247;AA=C|||;VT=SNP;EX_TARGET
6	31084964	rs575513907	T	C	100	PASS	AC=4179;AF=0.834465;AN=5008;NS=2504;DP=16927;EAS_AF=0.875;AMR_AF=0.7666;AFR_AF=0.913;EUR_AF=0.7356;SAS_AF=0.8364;AA=t|||;VT=SNP;EX_TARGET
6	31085200	rs386580037	A	G	100	PASS	AC=4179;AF=0.834465;AN=5008;NS=2504;DP=17508;EAS_AF=0.875;AMR_AF=0.7666;AFR_AF=0.913;EUR_AF=0.7356;SAS_AF=0.8364;AA=G|||;VT=SNP;EX_TARGET
6	31085269	rs386580036	A	G	100	PASS	AC=4179;AF=0.834465;AN=5008;NS=2504;DP=18470;EAS_AF=0.875;AMR_AF=0.7666;AFR_AF=0.913;EUR_AF=0.7356;SAS_AF=0.8364;AA=G|||;VT=SNP;EX_TARGET
6	31085340	rs386525427	G	A	100	PASS	AC=1030;AF=0.205671;AN=5008;NS=2504;DP=18504;EAS_AF=0.3393;AMR_AF=0.2565;AFR_AF=0.1717;EUR_AF=0.2137;SAS_AF=0.0695;AA=G|||;VT=SNP
6	31085356	rs3130985	C	T	100	PASS	AC=133;AF=0.0265575;AN=5008;NS=2504;DP=17907;EAS_AF=0;AMR_AF=0.0317;AFR_AF=0.0182;EUR_AF=0.0865;SAS_AF=0;AA=C|||;VT=SNP
6	31085382	rs540385376	C	A	100	PASS	AC=3239;AF=0.646765;AN=5008;NS=2504;DP=17843;EAS_AF=0.7113;AMR_AF=0.6138;AFR_AF=0.7065;EUR_AF=0.5487;SAS_AF=0.6237;AA=C|||;VT=SNP
6	31085505	rs115510688	T	C	100	PASS	AC=44;AF=0.00878594;AN=5008;NS=2504;DP=17611;EAS_AF=0;AMR_AF=0.0058;AFR_AF=0.0015;EUR_AF=0.0239;SAS_AF=0.0143;AA=T|||;VT=SNP
6	31085547	rs541421140	G	C	100	PASS	AC=3240;AF=0.646965;AN=5008;NS=2504;DP=16419;EAS_AF=0.7113;AMR_AF=0.6138;AFR_AF=0.7065;EUR_AF=0.5487;SAS_AF=0.6247;AA=G|||;VT=SNP
6	31085563	rs559450095	G	A	100	PASS	AC=3241;AF=0.647165;AN=5008;NS=2504;DP=15319;EAS_AF=0.7113;AMR_AF=0.6138;AFR_AF=0.7065;EUR_AF=0.5497;SAS_AF=0.6247;AA=G|||;VT=SNP
6	31085641	rs530441172	C	T	100	PASS	AC=3240;AF=0.646965;AN=5008;NS=2504;DP=15539;EAS_AF=0.7113;AMR_AF=0.6138;AFR_AF=0.7065;EUR_AF=0.5487;SAS_AF=0.6247;AA=C|||;VT=SNP
6	31085661	rs548445491	C	T	100	PASS	AC=410;AF=0.081869;AN=5008;NS=2504;DP=15187;EAS_AF=0.1925;AMR_AF=0.0807;AFR_AF=0.0484;EUR_AF=0.0497;SAS_AF=0.047;AA=c|||;VT=SNP
6	31085700	rs563568552	C	T	100	PASS	AC=727;AF=0.145168;AN=5008;NS=2504;DP=14974;EAS_AF=0.1012;AMR_AF=0.0922;AFR_AF=0.1278;EUR_AF=0.1859;SAS_AF=0.2096;AA=C|||;VT=SNP
6	31085701	rs530994319	G	A	100	PASS	AC=2259;AF=0.451078;AN=5008;NS=2504;DP=14884;EAS_AF=0.506;AMR_AF=0.4035;AFR_AF=0.6172;EUR_AF=0.3519;SAS_AF=0.3057;AA=G|||;VT=SNP
6	31085770	rs551894425	G	A	100	PASS	AC=3240;AF=0.646965;AN=5008;NS=2504;DP=15367;EAS_AF=0.7113;AMR_AF=0.6153;AFR_AF=0.7065;EUR_AF=0.5487;SAS_AF=0.6237;AA=G|||;VT=SNP
6	31085824	rs528126971	C	A	100	PASS	AC=981;AF=0.195887;AN=5008;NS=2504;DP=15536;EAS_AF=0.2054;AMR_AF=0.2104;AFR_AF=0.0893;EUR_AF=0.1968;SAS_AF=0.319;AA=C|||;VT=SNP
6	31085882	rs546583999	A	G	100	PASS	AC=3966;AF=0.791933;AN=5008;NS=2504;DP=15690;EAS_AF=0.8125;AMR_AF=0.7061;AFR_AF=0.8336;EUR_AF=0.7346;SAS_AF=0.8344;AA=A|||;VT=SNP
6	31086048	rs386580035	G	A	100	PASS	AC=726;AF=0.144968;AN=5008;NS=2504;DP=18044;EAS_AF=0.1012;AMR_AF=0.0922;AFR_AF=0.1271;EUR_AF=0.1859;SAS_AF=0.2096;AA=G|||;VT=SNP
6	31086377	rs532213042	C	G	100	PASS	AC=1708;AF=0.341054;AN=5008;NS=2504;DP=18188;EAS_AF=0.3065;AMR_AF=0.3026;AFR_AF=0.2163;EUR_AF=0.3827;SAS_AF=0.5297;AA=C|||;VT=SNP
6	31086402	rs555542204	G	A	100	PASS	AC=3967;AF=0.792133;AN=5008;NS=2504;DP=17989;EAS_AF=0.8125;AMR_AF=0.7061;AFR_AF=0.8336;EUR_AF=0.7346;SAS_AF=0.8354;AA=A|||;VT=SNP
6	31086424	rs78479381	A	T	100	PASS	AC=144;AF=0.028754;AN=5008;NS=2504;DP=17900;EAS_AF=0.001;AMR_AF=0.0317;AFR_AF=0.0295;EUR_AF=0.0746;SAS_AF=0.0072;AA=A|||;VT=SNP
6	31086617	rs535649109	C	T	100	PASS	AC=4024;AF=0.803514;AN=5008;NS=2504;DP=15705;EAS_AF=0.8194;AMR_AF=0.7176;AFR_AF=0.8495;EUR_AF=0.7505;SAS_AF=0.8405;AA=c|||;VT=SNP
6	31086682	rs541134362	C	T	100	PASS	AC=761;AF=0.151957;AN=5008;NS=2504;DP=12549;EAS_AF=0.1577;AMR_AF=0.0692;AFR_AF=0.202;EUR_AF=0.1143;SAS_AF=0.1759;AA=C|||;VT=SNP
6	31086811	rs542151276	G	A	100	PASS	AC=212;AF=0.0423323;AN=5008;NS=2504;DP=14107;EAS_AF=0.0615;AMR_AF=0.0159;AFR_AF=0.0537;EUR_AF=0.0209;SAS_AF=0.0481;AA=G|||;VT=SNP
6	31086884	rs531055620	A	G	100	PASS	AC=4180;AF=0.834665;AN=5008;NS=2504;DP=16921;EAS_AF=0.875;AMR_AF=0.7666;AFR_AF=0.913;EUR_AF=0.7356;SAS_AF=0.8374;AA=G|||;VT=SNP
6	31086986	rs9263665	C	G	100	PASS	AC=284;AF=0.0567093;AN=5008;NS=2504;DP=19724;EAS_AF=0.0427;AMR_AF=0.0634;AFR_AF=0.0182;EUR_AF=0.0616;SAS_AF=0.1135;AA=C|||;VT=SNP
6	31086997	rs546348135	C	T	100	PASS	AC=1707;AF=0.340855;AN=5008;NS=2504;DP=19911;EAS_AF=0.3065;AMR_AF=0.3026;AFR_AF=0.2163;EUR_AF=0.3827;SAS_AF=0.5286;AA=C|||;VT=SNP
6	31087060	rs13201757	C	T	100	PASS	AC=760;AF=0.151757;AN=5008;NS=2504;DP=18733;EAS_AF=0.1577;AMR_AF=0.0692;AFR_AF=0.202;EUR_AF=0.1143;SAS_AF=0.1748;AA=C|||;VT=SNP
6	31087133	rs386579334	C	T	100	PASS	AC=1707;AF=0.340855;AN=5008;NS=2504;DP=18087;EAS_AF=0.3065;AMR_AF=0.3026;AFR_AF=0.2163;EUR_AF=0.3827;SAS_AF=0.5286;AA=C|||;VT=SNP
6	31087240	rs386579333	C	T	100	PASS	AC=3968;AF=0.792332;AN=5008;NS=2504;DP=18367;EAS_AF=0.8135;AMR_AF=0.7061;AFR_AF=0.8336;EUR_AF=0.7346;SAS_AF=0.8354;AA=T|||;VT=SNP
6	31087276	rs9263669	A	C	100	PASS	AC=284;AF=0.0567093;AN=5008;NS=2504;DP=19275;EAS_AF=0.0427;AMR_AF=0.0634;AFR_AF=0.0182;EUR_AF=0.0616;SAS_AF=0.1135;AA=A|||;VT=SNP
6	31087286	rs566522801	C	T	100	PASS	AC=2262;AF=0.451677;AN=5008;NS=2504;DP=19231;EAS_AF=0.5069;AMR_AF=0.4035;AFR_AF=0.618;EUR_AF=0.3519;SAS_AF=0.3067;AA=C|||;VT=SNP
6	31087295	rs556943103	C	G	100	PASS	AC=4182;AF=0.835064;AN=5008;NS=2504;DP=19366;EAS_AF=0.876;AMR_AF=0.7666;AFR_AF=0.9138;EUR_AF=0.7356;SAS_AF=0.8374;AA=G|||;VT=SNP
6	31087305	rs548567583	T	C	100	PASS	AC=4750;AF=0.948482;AN=5008;NS=2504;DP=19301;EAS_AF=0.9692;AMR_AF=0.9424;AFR_AF=0.9652;EUR_AF=0.8946;SAS_AF=0.9642;AA=C|||;VT=SNP
6	31087354	rs541820233	C	T	100	PASS	AC=2260;AF=0.451278;AN=5008;NS=2504;DP=20069;EAS_AF=0.506;AMR_AF=0.4035;AFR_AF=0.6172;EUR_AF=0.3519;SAS_AF=0.3067;AA=C|||;VT=SNP
6	31087441	rs556888711	T	C	100	PASS	AC=3967;AF=0.792133;AN=5008;NS=2504;DP=19022;EAS_AF=0.8125;AMR_AF=0.7061;AFR_AF=0.8336;EUR_AF=0.7346;SAS_AF=0.8354;AA=C|||;VT=SNP
6	31087496	rs575541684	G	A	100	PASS	AC=3967;AF=0.792133;AN=5008;NS=2504;DP=16906;EAS_AF=0.8125;AMR_AF=0.7061;AFR_AF=0.8336;EUR_AF=0.7346;SAS_AF=0.8354;AA=G|||;VT=SNP
6	31087562	rs3091255	A	T	100	PASS	AC=2261;AF=0.451478;AN=5008;NS=2504;DP=15271;EAS_AF=0.506;AMR_AF=0.4035;AFR_AF=0.618;EUR_AF=0.3519;SAS_AF=0.3067;AA=A|||;VT=SNP
6	31087598	rs3094210	G	A	100	PASS	AC=1708;AF=0.341054;AN=5008;NS=2504;DP=15903;EAS_AF=0.3075;AMR_AF=0.3026;AFR_AF=0.2163;EUR_AF=0.3827;SAS_AF=0.5286;AA=G|||;VT=SNP
6	31087809	rs539498676	C	G	100	PASS	AC=1708;AF=0.341054;AN=5008;NS=2504;DP=16391;EAS_AF=0.3065;AMR_AF=0.3026;AFR_AF=0.2171;EUR_AF=0.3827;SAS_AF=0.5286;AA=C|||;VT=SNP
6	31087908	rs386580034	T	G	100	PASS	AC=3970;AF=0.792732;AN=5008;NS=2504;DP=15427;EAS_AF=0.8125;AMR_AF=0.7075;AFR_AF=0.8343;EUR_AF=0.7356;SAS_AF=0.8354;AA=G|||;VT=SNP
6	31087934	rs562436976	G	A	100	PASS	AC=3970;AF=0.792732;AN=5008;NS=2504;DP=15235;EAS_AF=0.8125;AMR_AF=0.7075;AFR_AF=0.8343;EUR_AF=0.7356;SAS_AF=0.8354;AA=G|||;VT=SNP
6	31088037	rs533281725	T	C	100	PASS	AC=3967;AF=0.792133;AN=5008;NS=2504;DP=13251;EAS_AF=0.8125;AMR_AF=0.7061;AFR_AF=0.8336;EUR_AF=0.7346;SAS_AF=0.8354;AA=C|||;VT=SNP
6	31088145	rs546626089	T	A	100	PASS	AC=510;AF=0.101837;AN=5008;NS=2504;DP=15043;EAS_AF=0.0625;AMR_AF=0.0778;AFR_AF=0.1172;EUR_AF=0.1819;SAS_AF=0.0562;AA=T|||;VT=SNP;EX_TARGET
6	31088202	rs568115239	A	G	100	PASS	AC=2260;AF=0.451278;AN=5008;NS=2504;DP=16106;EAS_AF=0.506;AMR_AF=0.4035;AFR_AF=0.6172;EUR_AF=0.3519;SAS_AF=0.3067;AA=A|||;VT=SNP;EX_TARGET
6	31088232	rs535514769	A	G	100	PASS	AC=3967;AF=0.792133;AN=5008;NS=2504;DP=15538;EAS_AF=0.8125;AMR_AF=0.7061;AFR_AF=0.8336;EUR_AF=0.7346;SAS_AF=0.8354;AA=G|||;VT=SNP
6	31088241	rs386564366	C	T	100	PASS	AC=3967;AF=0.792133;AN=5008;NS=2504;DP=15425;EAS_AF=0.8125;AMR_AF=0.7061;AFR_AF=0.8336;EUR_AF=0.7346;SAS_AF=0.8354;AA=C|||;VT=SNP
6	31088325	rs386564365	A	G	100	PASS	AC=3967;AF=0.792133;AN=5008;NS=2504;DP=13953;EAS_AF=0.8125;AMR_AF=0.7061;AFR_AF=0.8336;EUR_AF=0.7346;SAS_AF=0.8354;AA=G|||;VT=SNP
6	31088579	rs540151006	A	G	100	PASS	AC=4180;AF=0.834665;AN=5008;NS=2504;DP=10524;EAS_AF=0.875;AMR_AF=0.7666;AFR_AF=0.913;EUR_AF=0.7356;SAS_AF=0.8374;AA=G|||;VT=SNP
6	31088671	rs558149109	A	G	100	PASS	AC=1707;AF=0.340855;AN=5008;NS=2504;DP=6342;EAS_AF=0.3065;AMR_AF=0.3026;AFR_AF=0.2163;EUR_AF=0.3827;SAS_AF=0.5286;AA=G|||;VT=SNP
6	31088856	rs573422310	T	C	100	PASS	AC=3967;AF=0.792133;AN=5008;NS=2504;DP=6714;EAS_AF=0.8125;AMR_AF=0.7061;AFR_AF=0.8336;EUR_AF=0.7346;SAS_AF=0.8354;AA=C|||;VT=SNP
6	31088922	rs2239520	G	A	100	PASS	AC=1707;AF=0.340855;AN=5008;NS=2504;DP=5894;EAS_AF=0.3065;AMR_AF=0.3026;AFR_AF=0.2163;EUR_AF=0.3827;SAS_AF=0.5286;AA=G|||;VT=SNP
6	31088981	rs6927322	G	T	100	PASS	AC=223;AF=0.0445288;AN=5008;NS=2504;DP=7389;EAS_AF=0;AMR_AF=0.0533;AFR_AF=0.1036;EUR_AF=0.0487;SAS_AF=0;AA=G|||;VT=SNP
6	31089037	rs573798277	G	C	100	PASS	AC=2262;AF=0.451677;AN=5008;NS=2504;DP=10728;EAS_AF=0.506;AMR_AF=0.4035;AFR_AF=0.6172;EUR_AF=0.3529;SAS_AF=0.3078;AA=g|||;VT=SNP
6	31089125	rs553317370	A	G	100	PASS	AC=3967;AF=0.792133;AN=5008;NS=2504;DP=12968;EAS_AF=0.8125;AMR_AF=0.7061;AFR_AF=0.8336;EUR_AF=0.7346;SAS_AF=0.8354;AA=G|||;VT=SNP
6	31089204	rs386496332	C	T	100	PASS	AC=510;AF=0.101837;AN=5008;NS=2504;DP=13081;EAS_AF=0.0625;AMR_AF=0.0778;AFR_AF=0.1172;EUR_AF=0.1819;SAS_AF=0.0562;AA=C|||;VT=SNP
6	31089317	rs72858945	C	T	100	PASS	AC=31;AF=0.0061901;AN=5008;NS=2504;DP=13893;EAS_AF=0;AMR_AF=0.0159;AFR_AF=0;EUR_AF=0.0179;SAS_AF=0.002;AA=C|||;VT=SNP
6	31089388	rs551694633	G	C	100	PASS	AC=2264;AF=0.452077;AN=5008;NS=2504;DP=16146;EAS_AF=0.506;AMR_AF=0.4049;AFR_AF=0.6195;EUR_AF=0.3519;SAS_AF=0.3067;AA=G|||;VT=SNP
6	31089389	rs2239522	G	A	100	PASS	AC=2264;AF=0.452077;AN=5008;NS=2504;DP=16239;EAS_AF=0.506;AMR_AF=0.4049;AFR_AF=0.6195;EUR_AF=0.3519;SAS_AF=0.3067;AA=G|||;VT=SNP
6	31089507	rs548774566	C	G	100	PASS	AC=4180;AF=0.834665;AN=5008;NS=2504;DP=17966;EAS_AF=0.875;AMR_AF=0.7666;AFR_AF=0.913;EUR_AF=0.7356;SAS_AF=0.8374;AA=G|||;VT=SNP
6	31089595	rs567087569	G	C	100	PASS	AC=962;AF=0.192093;AN=5008;NS=2504;DP=18915;EAS_AF=0.1885;AMR_AF=0.2089;AFR_AF=0.0885;EUR_AF=0.1968;SAS_AF=0.319;AA=G|||;VT=SNP
6	31089631	rs111199278	C	T	100	PASS	AC=1707;AF=0.340855;AN=5008;NS=2504;DP=19487;EAS_AF=0.3065;AMR_AF=0.3026;AFR_AF=0.2163;EUR_AF=0.3827;SAS_AF=0.5286;AA=C|||;VT=SNP
6	31089982	rs386579266	A	G	100	PASS	AC=4178;AF=0.834265;AN=5008;NS=2504;DP=19405;EAS_AF=0.875;AMR_AF=0.7666;AFR_AF=0.9123;EUR_AF=0.7346;SAS_AF=0.8374;AA=G|||;VT=SNP
6	31090078	rs539439438	T	G	100	PASS	AC=769;AF=0.153554;AN=5008;NS=2504;DP=17012;EAS_AF=0.1577;AMR_AF=0.072;AFR_AF=0.2035;EUR_AF=0.1183;SAS_AF=0.1759;AA=T|||;VT=SNP
6	31090288	rs558474186	C	T	100	PASS	AC=1707;AF=0.340855;AN=5008;NS=2504;DP=17560;EAS_AF=0.3065;AMR_AF=0.3026;AFR_AF=0.2163;EUR_AF=0.3827;SAS_AF=0.5286;AA=C|||;VT=SNP
6	31090290	rs573469644	C	T	100	PASS	AC=1914;AF=0.382188;AN=5008;NS=2504;DP=17632;EAS_AF=0.3065;AMR_AF=0.3127;AFR_AF=0.3654;EUR_AF=0.3857;SAS_AF=0.5286;AA=c|||;VT=SNP
6	31090318	rs1265044	C	T	100	PASS	AC=288;AF=0.057508;AN=5008;NS=2504;DP=18027;EAS_AF=0;AMR_AF=0.0591;AFR_AF=0.1755;EUR_AF=0.0149;SAS_AF=0;AA=C|||;VT=SNP
6	31090552	rs574266188	G	A	100	PASS	AC=2258;AF=0.450879;AN=5008;NS=2504;DP=17342;EAS_AF=0.506;AMR_AF=0.4035;AFR_AF=0.6172;EUR_AF=0.3499;SAS_AF=0.3067;AA=g|||;VT=SNP
6	31090599	rs544357589	C	T	100	PASS	AC=2260;AF=0.451278;AN=5008;NS=2504;DP=17782;EAS_AF=0.506;AMR_AF=0.4035;AFR_AF=0.618;EUR_AF=0.3509;SAS_AF=0.3067;AA=C|||;VT=SNP
6	31090672	rs556285588	A	G	100	PASS	AC=2487;AF=0.496605;AN=5008;NS=2504;DP=16738;EAS_AF=0.5813;AMR_AF=0.464;AFR_AF=0.6967;EUR_AF=0.3519;SAS_AF=0.3108;AA=G|||;VT=SNP
6	31090837	rs560052000	G	C	100	PASS	AC=2601;AF=0.519369;AN=5008;NS=2504;DP=18985;EAS_AF=0.5694;AMR_AF=0.5058;AFR_AF=0.7315;EUR_AF=0.3946;SAS_AF=0.319;AA=C|||;VT=SNP
6	31090843	rs541321853	T	G	100	PASS	AC=2259;AF=0.451078;AN=5008;NS=2504;DP=19043;EAS_AF=0.506;AMR_AF=0.4035;AFR_AF=0.6172;EUR_AF=0.3509;SAS_AF=0.3067;AA=T|||;VT=SNP
6	31090858	rs542485576	G	A	100	PASS	AC=2601;AF=0.519369;AN=5008;NS=2504;DP=19105;EAS_AF=0.5694;AMR_AF=0.5058;AFR_AF=0.7315;EUR_AF=0.3946;SAS_AF=0.319;AA=G|||;VT=SNP
6	31090945	rs560776913	C	T	100	PASS	AC=2617;AF=0.522564;AN=5008;NS=2504;DP=16569;EAS_AF=0.5823;AMR_AF=0.5058;AFR_AF=0.7322;EUR_AF=0.3946;SAS_AF=0.3211;AA=T|||;VT=SNP
6	31091054	rs531383859	C	T	100	PASS	AC=204;AF=0.0407348;AN=5008;NS=2504;DP=20260;EAS_AF=0.0198;AMR_AF=0.0187;AFR_AF=0.0023;EUR_AF=0.0517;SAS_AF=0.1186;AA=C|||;VT=SNP
6	31091070	rs550699064	C	T	100	PASS	AC=2261;AF=0.451478;AN=5008;NS=2504;DP=20699;EAS_AF=0.5069;AMR_AF=0.4035;AFR_AF=0.6172;EUR_AF=0.3509;SAS_AF=0.3078;AA=C|||;VT=SNP
6	31091074	rs569246897	G	A	100	PASS	AC=2602;AF=0.519569;AN=5008;NS=2504;DP=20763;EAS_AF=0.5704;AMR_AF=0.5058;AFR_AF=0.7315;EUR_AF=0.3946;SAS_AF=0.319;AA=G|||;VT=SNP
6	31091163	rs386580033	G	A	100	PASS	AC=2616;AF=0.522364;AN=5008;NS=2504;DP=22669;EAS_AF=0.5823;AMR_AF=0.5058;AFR_AF=0.7315;EUR_AF=0.3946;SAS_AF=0.3211;AA=A|||;VT=SNP
6	31091197	rs529060937	A	G	100	PASS	AC=2601;AF=0.519369;AN=5008;NS=2504;DP=21627;EAS_AF=0.5694;AMR_AF=0.5058;AFR_AF=0.7315;EUR_AF=0.3946;SAS_AF=0.319;AA=a|||;VT=SNP
6	31091273	rs534526282	G	C	100	PASS	AC=2601;AF=0.519369;AN=5008;NS=2504;DP=20278;EAS_AF=0.5694;AMR_AF=0.5058;AFR_AF=0.7315;EUR_AF=0.3946;SAS_AF=0.319;AA=G|||;VT=SNP
6	31091328	rs538440646	G	A	100	PASS	AC=343;AF=0.0684904;AN=5008;NS=2504;DP=19561;EAS_AF=0.0635;AMR_AF=0.1037;AFR_AF=0.1142;EUR_AF=0.0437;SAS_AF=0.0123;AA=G|||;VT=SNP
6	31091409	rs556750647	C	G	100	PASS	AC=2259;AF=0.451078;AN=5008;NS=2504;DP=20181;EAS_AF=0.506;AMR_AF=0.4035;AFR_AF=0.6172;EUR_AF=0.3509;SAS_AF=0.3067;AA=C|||;VT=SNP
6	31091447	rs386579332	C	T	100	PASS	AC=2616;AF=0.522364;AN=5008;NS=2504;DP=20358;EAS_AF=0.5823;AMR_AF=0.5058;AFR_AF=0.7315;EUR_AF=0.3946;SAS_AF=0.3211;AA=T|||;VT=SNP
6	31091475	rs545052373	T	C	100	PASS	AC=3359;AF=0.670727;AN=5008;NS=2504;DP=20782;EAS_AF=0.7004;AMR_AF=0.5965;AFR_AF=0.8593;EUR_AF=0.5805;SAS_AF=0.5307;AA=C|||;VT=SNP
6	31091531	rs553508316	G	T	100	PASS	AC=2245;AF=0.448283;AN=5008;NS=2504;DP=21966;EAS_AF=0.506;AMR_AF=0.3963;AFR_AF=0.6142;EUR_AF=0.3459;SAS_AF=0.3067;AA=G|||;VT=SNP
6	31091642	rs571982683	C	G	100	PASS	AC=2666;AF=0.532348;AN=5008;NS=2504;DP=19620;EAS_AF=0.5764;AMR_AF=0.5029;AFR_AF=0.733;EUR_AF=0.3897;SAS_AF=0.3834;AA=G|||;VT=SNP
6	31091834	rs542544856	G	A	100	PASS	AC=281;AF=0.0561102;AN=5008;NS=2504;DP=21015;EAS_AF=0.0427;AMR_AF=0.0634;AFR_AF=0.0182;EUR_AF=0.0616;SAS_AF=0.1104;AA=G|||;VT=SNP
6	31091862	rs560839399	A	G	100	PASS	AC=2269;AF=0.453075;AN=5008;NS=2504;DP=20871;EAS_AF=0.5149;AMR_AF=0.4035;AFR_AF=0.6172;EUR_AF=0.3509;SAS_AF=0.3078;AA=A|||;VT=SNP
6	31091967	rs537435650	A	G	100	PASS	AC=282;AF=0.0563099;AN=5008;NS=2504;DP=20386;EAS_AF=0.0427;AMR_AF=0.0634;AFR_AF=0.0189;EUR_AF=0.0616;SAS_AF=0.1104;AA=A|||;VT=SNP
6	31091992	rs545914110	A	G	100	PASS	AC=3346;AF=0.668131;AN=5008;NS=2504;DP=19551;EAS_AF=0.6944;AMR_AF=0.6196;AFR_AF=0.8472;EUR_AF=0.5517;SAS_AF=0.5532;AA=G|||;VT=SNP
6	31092008	rs185293137	A	G	100	PASS	AC=34;AF=0.00678914;AN=5008;NS=2504;DP=18987;EAS_AF=0.004;AMR_AF=0.0014;AFR_AF=0;EUR_AF=0.0139;SAS_AF=0.0153;AA=A|||;VT=SNP
6	31092049	rs566788194	G	C	100	PASS	AC=3039;AF=0.606829;AN=5008;NS=2504;DP=17687;EAS_AF=0.6131;AMR_AF=0.5965;AFR_AF=0.795;EUR_AF=0.5258;SAS_AF=0.4366;AA=C|||;VT=SNP
6	31092124	rs527680481	G	A	100	PASS	AC=791;AF=0.157947;AN=5008;NS=2504;DP=18356;EAS_AF=0.125;AMR_AF=0.1556;AFR_AF=0.1392;EUR_AF=0.1998;SAS_AF=0.1759;AA=G|||;VT=SNP
6	31092451	rs79813650	C	T	100	PASS	AC=99;AF=0.0197684;AN=5008;NS=2504;DP=16855;EAS_AF=0.001;AMR_AF=0.0245;AFR_AF=0.0068;EUR_AF=0.0656;SAS_AF=0.0061;AA=C|||;VT=SNP
6	31092541	rs538501512	A	G	100	PASS	AC=2869;AF=0.572883;AN=5008;NS=2504;DP=17184;EAS_AF=0.6111;AMR_AF=0.5634;AFR_AF=0.7474;EUR_AF=0.4513;SAS_AF=0.4294;AA=G|||;VT=SNP
6	31092547	rs556494266	A	G	100	PASS	AC=2883;AF=0.575679;AN=5008;NS=2504;DP=17100;EAS_AF=0.623;AMR_AF=0.5634;AFR_AF=0.7474;EUR_AF=0.4513;SAS_AF=0.4315;AA=G|||;VT=SNP
6	31092669	rs553812965	G	A	100	PASS	AC=2234;AF=0.446086;AN=5008;NS=2504;DP=16286;EAS_AF=0.495;AMR_AF=0.3963;AFR_AF=0.6142;EUR_AF=0.3459;SAS_AF=0.3067;AA=g|||;VT=SNP
6	31092767	rs3095304	T	C	100	PASS	AC=4572;AF=0.912939;AN=5008;NS=2504;DP=15756;EAS_AF=0.9147;AMR_AF=0.9092;AFR_AF=0.9637;EUR_AF=0.8489;SAS_AF=0.911;AA=C|||;VT=SNP
6	31093066	rs3095302	G	A	100	PASS	AC=2864;AF=0.571885;AN=5008;NS=2504;DP=16840;EAS_AF=0.6091;AMR_AF=0.562;AFR_AF=0.7466;EUR_AF=0.4503;SAS_AF=0.4294;AA=G|||;VT=SNP
6	31093093	rs9263692	A	G	100	PASS	AC=621;AF=0.124002;AN=5008;NS=2504;DP=16215;EAS_AF=0.1042;AMR_AF=0.1657;AFR_AF=0.1324;EUR_AF=0.1054;SAS_AF=0.1227;AA=A|||;VT=SNP
6	31093132	rs3094200	A	G	100	PASS	AC=2865;AF=0.572085;AN=5008;NS=2504;DP=18293;EAS_AF=0.6091;AMR_AF=0.562;AFR_AF=0.7466;EUR_AF=0.4513;SAS_AF=0.4294;AA=A|||;VT=SNP
6	31093190	rs6909321	G	A	100	PASS	AC=747;AF=0.149161;AN=5008;NS=2504;DP=18530;EAS_AF=0.1488;AMR_AF=0.0648;AFR_AF=0.2012;EUR_AF=0.1123;SAS_AF=0.1769;AA=G|||;VT=SNP
6	31093326	rs3094199	A	G	100	PASS	AC=4103;AF=0.819289;AN=5008;NS=2504;DP=19915;EAS_AF=0.8671;AMR_AF=0.7579;AFR_AF=0.8828;EUR_AF=0.7286;SAS_AF=0.8211;AA=G|||;VT=SNP
6	31093327	rs3094198	A	G	100	PASS	AC=2748;AF=0.548722;AN=5008;NS=2504;DP=20092;EAS_AF=0.6091;AMR_AF=0.5504;AFR_AF=0.6649;EUR_AF=0.4503;SAS_AF=0.4294;AA=G|||;VT=SNP
6	31093356	rs3095301	T	C	100	PASS	AC=2769;AF=0.552915;AN=5008;NS=2504;DP=20426;EAS_AF=0.622;AMR_AF=0.5504;AFR_AF=0.6694;EUR_AF=0.4503;SAS_AF=0.4315;AA=C|||;VT=SNP
6	31093482	rs3131003	G	A	100	PASS	AC=2919;AF=0.582867;AN=5008;NS=2504;DP=18783;EAS_AF=0.6319;AMR_AF=0.5663;AFR_AF=0.7648;EUR_AF=0.4523;SAS_AF=0.4325;AA=A|||;VT=SNP
6	31093485	rs3094197	A	G	100	PASS	AC=4089;AF=0.816494;AN=5008;NS=2504;DP=18740;EAS_AF=0.8502;AMR_AF=0.7565;AFR_AF=0.8858;EUR_AF=0.7286;SAS_AF=0.8211;AA=G|||;VT=SNP
6	31093505	rs111512144	G	A	100	PASS	AC=253;AF=0.0505192;AN=5008;NS=2504;DP=18645;EAS_AF=0.0129;AMR_AF=0.0908;AFR_AF=0.0053;EUR_AF=0.0586;SAS_AF=0.1135;AA=g|||;VT=SNP
6	31093581	rs9263697	C	T	100	PASS	AC=281;AF=0.0561102;AN=5008;NS=2504;DP=19515;EAS_AF=0.0417;AMR_AF=0.0634;AFR_AF=0.0189;EUR_AF=0.0616;SAS_AF=0.1104;AA=c|||;VT=SNP
6	31093587	rs3815087	G	A	100	PASS	AC=1470;AF=0.29353;AN=5008;NS=2504;DP=19698;EAS_AF=0.2609;AMR_AF=0.2305;AFR_AF=0.3593;EUR_AF=0.2187;SAS_AF=0.3599;AA=A|||;VT=SNP
6	31093699	rs9263699	G	A	100	PASS	AC=1442;AF=0.287939;AN=5008;NS=2504;DP=19714;EAS_AF=0.2609;AMR_AF=0.2305;AFR_AF=0.3381;EUR_AF=0.2187;SAS_AF=0.3599;AA=G|||;VT=SNP
6	31093776	rs3778639	A	G	100	PASS	AC=836;AF=0.166933;AN=5008;NS=2504;DP=17664;EAS_AF=0.1696;AMR_AF=0.0648;AFR_AF=0.2057;EUR_AF=0.1133;SAS_AF=0.2393;AA=G|||;VT=SNP
6	31093901	rs150257303	C	G	100	PASS	AC=41;AF=0.0081869;AN=5008;NS=2504;DP=18548;EAS_AF=0.0218;AMR_AF=0;AFR_AF=0.0008;EUR_AF=0.0129;SAS_AF=0.0051;AA=C|||;VT=SNP
6	31093914	rs55803249	G	A	100	PASS	AC=129;AF=0.0257588;AN=5008;NS=2504;DP=18605;EAS_AF=0.001;AMR_AF=0.0418;AFR_AF=0.0348;EUR_AF=0.0427;SAS_AF=0.0102;AA=G|||;VT=SNP
6	31093947	rs3094196	A	G	100	PASS	AC=1613;AF=0.322085;AN=5008;NS=2504;DP=19503;EAS_AF=0.379;AMR_AF=0.3458;AFR_AF=0.4054;EUR_AF=0.2356;SAS_AF=0.2229;AA=A|||;VT=SNP
6	31093948	rs9263700	C	T	100	PASS	AC=411;AF=0.0820687;AN=5008;NS=2504;DP=19477;EAS_AF=0.0427;AMR_AF=0.1052;AFR_AF=0.0545;EUR_AF=0.1044;SAS_AF=0.1207;AA=C|||;VT=SNP
6	31094101	rs55640410	C	G	100	PASS	AC=55;AF=0.0109824;AN=5008;NS=2504;DP=19735;EAS_AF=0;AMR_AF=0.0187;AFR_AF=0.0068;EUR_AF=0.0239;SAS_AF=0.0092;AA=C|||;VT=SNP
6	31094120	rs3778640	G	C	100	PASS	AC=819;AF=0.163538;AN=5008;NS=2504;DP=18191;EAS_AF=0.1567;AMR_AF=0.0648;AFR_AF=0.2042;EUR_AF=0.1133;SAS_AF=0.2372;AA=G|||;VT=SNP
6	31094129	rs12191595	T	C	100	PASS	AC=60;AF=0.0119808;AN=5008;NS=2504;DP=17600;EAS_AF=0.0149;AMR_AF=0.0058;AFR_AF=0.0015;EUR_AF=0.0278;SAS_AF=0.0112;AA=T|||;VT=SNP
6	31094154	rs9263701	G	T	100	PASS	AC=1440;AF=0.28754;AN=5008;NS=2504;DP=16515;EAS_AF=0.2609;AMR_AF=0.2305;AFR_AF=0.3366;EUR_AF=0.2187;SAS_AF=0.3599;AA=G|||;VT=SNP
6	31094195	rs9263702	C	T	100	PASS	AC=280;AF=0.0559105;AN=5008;NS=2504;DP=17167;EAS_AF=0.0417;AMR_AF=0.0634;AFR_AF=0.0182;EUR_AF=0.0616;SAS_AF=0.1104;AA=C|||;VT=SNP
6	31094261	rs17190589	G	C	100	PASS	AC=355;AF=0.0708866;AN=5008;NS=2504;DP=17181;EAS_AF=0.0625;AMR_AF=0.0461;AFR_AF=0.0832;EUR_AF=0.0954;SAS_AF=0.0552;AA=G|||;VT=SNP
6	31094482	rs9263703	T	G	100	PASS	AC=1455;AF=0.290535;AN=5008;NS=2504;DP=17930;EAS_AF=0.2738;AMR_AF=0.2305;AFR_AF=0.3366;EUR_AF=0.2187;SAS_AF=0.362;AA=G|||;VT=SNP
6	31094636	rs3130556	C	T	100	PASS	AC=988;AF=0.197284;AN=5008;NS=2504;DP=17423;EAS_AF=0.1895;AMR_AF=0.1729;AFR_AF=0.1324;EUR_AF=0.2694;SAS_AF=0.2362;AA=C|||;VT=SNP
6	31094703	rs3130557	C	T	100	PASS	AC=141;AF=0.028155;AN=5008;NS=2504;DP=18314;EAS_AF=0;AMR_AF=0.0303;AFR_AF=0.025;EUR_AF=0.0855;SAS_AF=0.001;AA=C|||;VT=SNP
6	31094728	rs12199460	A	G	100	PASS	AC=819;AF=0.163538;AN=5008;NS=2504;DP=19075;EAS_AF=0.1567;AMR_AF=0.0648;AFR_AF=0.2042;EUR_AF=0.1133;SAS_AF=0.2372;AA=A|||;VT=SNP
6	31094803	rs17196961	G	T	100	PASS	AC=745;AF=0.148762;AN=5008;NS=2504;DP=20550;EAS_AF=0.1488;AMR_AF=0.0648;AFR_AF=0.1997;EUR_AF=0.1123;SAS_AF=0.1769;AA=G|||;VT=SNP
6	31094971	rs10947137	A	C	100	PASS	AC=477;AF=0.0952476;AN=5008;NS=2504;DP=16467;EAS_AF=0.127;AMR_AF=0.0951;AFR_AF=0.0136;EUR_AF=0.0875;SAS_AF=0.181;AA=A|||;VT=SNP
6	31095003	rs6931921	G	C	100	PASS	AC=707;AF=0.141174;AN=5008;NS=2504;DP=15080;EAS_AF=0.1478;AMR_AF=0.062;AFR_AF=0.1755;EUR_AF=0.1083;SAS_AF=0.1779;AA=G|||;VT=SNP
6	31095007	rs6931464	A	G	100	PASS	AC=1458;AF=0.291134;AN=5008;NS=2504;DP=15147;EAS_AF=0.2748;AMR_AF=0.2305;AFR_AF=0.3366;EUR_AF=0.2197;SAS_AF=0.363;AA=G|||;VT=SNP
6	31095051	rs6931633	C	T	100	PASS	AC=1442;AF=0.287939;AN=5008;NS=2504;DP=14147;EAS_AF=0.2619;AMR_AF=0.2305;AFR_AF=0.3366;EUR_AF=0.2187;SAS_AF=0.3609;AA=C|||;VT=SNP
6	31095066	rs6911408	T	C	100	PASS	AC=1457;AF=0.290935;AN=5008;NS=2504;DP=13925;EAS_AF=0.2748;AMR_AF=0.2305;AFR_AF=0.3366;EUR_AF=0.2187;SAS_AF=0.363;AA=T|||;VT=SNP
6	31095088	rs6932086	G	A	100	PASS	AC=820;AF=0.163738;AN=5008;NS=2504;DP=13937;EAS_AF=0.1567;AMR_AF=0.0648;AFR_AF=0.2042;EUR_AF=0.1133;SAS_AF=0.2382;AA=G|||;VT=SNP
6	31095210	rs9263706	C	T	100	PASS	AC=410;AF=0.081869;AN=5008;NS=2504;DP=12312;EAS_AF=0.0427;AMR_AF=0.1052;AFR_AF=0.0537;EUR_AF=0.1044;SAS_AF=0.1207;AA=C|||;VT=SNP
6	31095246	rs9263707	C	T	100	PASS	AC=283;AF=0.0565096;AN=5008;NS=2504;DP=13077;EAS_AF=0.0417;AMR_AF=0.0634;AFR_AF=0.0182;EUR_AF=0.0646;SAS_AF=0.1104;AA=C|||;VT=SNP
6	31095270	rs9263708	T	C	100	PASS	AC=496;AF=0.0990415;AN=5008;NS=2504;DP=14170;EAS_AF=0.0625;AMR_AF=0.0764;AFR_AF=0.1082;EUR_AF=0.1809;SAS_AF=0.0562;AA=T|||;VT=SNP
6	31095285	rs6932435	G	C	100	PASS	AC=1457;AF=0.290935;AN=5008;NS=2504;DP=13496;EAS_AF=0.2738;AMR_AF=0.232;AFR_AF=0.3366;EUR_AF=0.2197;SAS_AF=0.362;AA=C|||;VT=SNP
6	31095294	rs3131004	A	G	100	PASS	AC=2626;AF=0.524361;AN=5008;NS=2504;DP=13251;EAS_AF=0.5764;AMR_AF=0.5259;AFR_AF=0.5439;EUR_AF=0.5099;SAS_AF=0.4581;AA=A|||;VT=SNP
6	31095420	rs553285862	A	G	100	PASS	AC=1454;AF=0.290335;AN=5008;NS=2504;DP=12630;EAS_AF=0.2738;AMR_AF=0.2305;AFR_AF=0.3366;EUR_AF=0.2187;SAS_AF=0.3609;AA=a|||;VT=SNP
6	31095461	rs568300279	A	C	100	PASS	AC=1440;AF=0.28754;AN=5008;NS=2504;DP=12933;EAS_AF=0.2609;AMR_AF=0.2305;AFR_AF=0.3366;EUR_AF=0.2187;SAS_AF=0.3599;AA=A|||;VT=SNP
6	31095466	rs535639670	T	A	100	PASS	AC=1454;AF=0.290335;AN=5008;NS=2504;DP=12587;EAS_AF=0.2738;AMR_AF=0.2305;AFR_AF=0.3366;EUR_AF=0.2187;SAS_AF=0.3609;AA=A|||;VT=SNP
6	31095605	rs9263714	T	C	100	PASS	AC=1455;AF=0.290535;AN=5008;NS=2504;DP=16895;EAS_AF=0.2738;AMR_AF=0.2305;AFR_AF=0.3366;EUR_AF=0.2187;SAS_AF=0.362;AA=C|||;VT=SNP
6	31095801	rs9263715	G	A	100	PASS	AC=1455;AF=0.290535;AN=5008;NS=2504;DP=19944;EAS_AF=0.2738;AMR_AF=0.2305;AFR_AF=0.3366;EUR_AF=0.2187;SAS_AF=0.362;AA=A|||;VT=SNP
6	31095816	rs9263716	A	T	100	PASS	AC=1440;AF=0.28754;AN=5008;NS=2504;DP=20089;EAS_AF=0.2609;AMR_AF=0.2305;AFR_AF=0.3366;EUR_AF=0.2187;SAS_AF=0.3599;AA=A|||;VT=SNP
6	31095864	rs3131005	G	A	100	PASS	AC=4109;AF=0.820487;AN=5008;NS=2504;DP=19146;EAS_AF=0.8671;AMR_AF=0.7579;AFR_AF=0.8812;EUR_AF=0.7286;SAS_AF=0.8292;AA=A|||;VT=SNP
6	31095892	rs28732099	G	A	100	PASS	AC=204;AF=0.0407348;AN=5008;NS=2504;DP=19292;EAS_AF=0.0188;AMR_AF=0.0187;AFR_AF=0.0023;EUR_AF=0.0527;SAS_AF=0.1186;AA=G|||;VT=SNP
6	31095942	rs113108526	G	A	100	PASS	AC=370;AF=0.0738818;AN=5008;NS=2504;DP=20602;EAS_AF=0.0278;AMR_AF=0.1369;AFR_AF=0.0492;EUR_AF=0.1113;SAS_AF=0.0716;AA=G|||;VT=SNP
6	31096128	rs3909111	G	C	100	PASS	AC=681;AF=0.135982;AN=5008;NS=2504;DP=16728;EAS_AF=0.1429;AMR_AF=0.049;AFR_AF=0.1513;EUR_AF=0.0795;SAS_AF=0.228;AA=G|||;VT=SNP
6	31096182	rs3909110	T	C	100	PASS	AC=1455;AF=0.290535;AN=5008;NS=2504;DP=16661;EAS_AF=0.2738;AMR_AF=0.2305;AFR_AF=0.3366;EUR_AF=0.2187;SAS_AF=0.362;AA=C|||;VT=SNP
6	31096184	rs2844634	G	C	100	PASS	AC=1208;AF=0.241214;AN=5008;NS=2504;DP=16632;EAS_AF=0.3562;AMR_AF=0.2752;AFR_AF=0.2322;EUR_AF=0.2167;SAS_AF=0.136;AA=G|||;VT=SNP
6	31096189	rs2844633	C	T	100	PASS	AC=1208;AF=0.241214;AN=5008;NS=2504;DP=16645;EAS_AF=0.3562;AMR_AF=0.2752;AFR_AF=0.2322;EUR_AF=0.2167;SAS_AF=0.136;AA=C|||;VT=SNP
6	31096367	rs3909109	A	G	100	PASS	AC=1373;AF=0.274161;AN=5008;NS=2504;DP=14351;EAS_AF=0.2599;AMR_AF=0.2305;AFR_AF=0.3321;EUR_AF=0.2177;SAS_AF=0.2996;AA=A|||;VT=SNP
6	31096526	rs9263717	A	G	100	PASS	AC=1751;AF=0.349641;AN=5008;NS=2504;DP=17674;EAS_AF=0.3512;AMR_AF=0.2493;AFR_AF=0.3911;EUR_AF=0.2396;SAS_AF=0.4765;AA=G|||;VT=SNP
6	31096561	rs9263718	G	A	100	PASS	AC=626;AF=0.125;AN=5008;NS=2504;DP=17945;EAS_AF=0.1042;AMR_AF=0.1225;AFR_AF=0.1082;EUR_AF=0.1252;SAS_AF=0.1708;AA=G|||;VT=SNP
6	31096575	rs9263719	C	T	100	PASS	AC=831;AF=0.165935;AN=5008;NS=2504;DP=17949;EAS_AF=0.1647;AMR_AF=0.1844;AFR_AF=0.1831;EUR_AF=0.1262;SAS_AF=0.1718;AA=C|||;VT=SNP
6	31096862	rs116772142	G	A	100	PASS	AC=55;AF=0.0109824;AN=5008;NS=2504;DP=7217;EAS_AF=0;AMR_AF=0.0115;AFR_AF=0.0204;EUR_AF=0.0199;SAS_AF=0;AA=G|||;VT=SNP
6	31097052	rs9501055	G	A	100	PASS	AC=1286;AF=0.256789;AN=5008;NS=2504;DP=22285;EAS_AF=0.1825;AMR_AF=0.1916;AFR_AF=0.3873;EUR_AF=0.1909;SAS_AF=0.271;AA=A|||;VT=SNP
6	31097183	rs3130558	C	G	100	PASS	AC=4123;AF=0.823283;AN=5008;NS=2504;DP=20404;EAS_AF=0.8859;AMR_AF=0.7608;AFR_AF=0.8775;EUR_AF=0.7286;SAS_AF=0.8272;AA=G|||;VT=SNP
6	31097301	rs3130559	C	T	100	PASS	AC=1595;AF=0.31849;AN=5008;NS=2504;DP=19405;EAS_AF=0.3879;AMR_AF=0.3458;AFR_AF=0.3926;EUR_AF=0.2197;SAS_AF=0.229;AA=C|||;VT=SNP
6	31097453	rs3130560	T	G	100	PASS	AC=4112;AF=0.821086;AN=5008;NS=2504;DP=22268;EAS_AF=0.8849;AMR_AF=0.7565;AFR_AF=0.8767;EUR_AF=0.7227;SAS_AF=0.8272;AA=g|||;VT=SNP;EX_TARGET
6	31097484	rs3734860	T	A	100	PASS	AC=603;AF=0.120407;AN=5008;NS=2504;DP=22107;EAS_AF=0.125;AMR_AF=0.1282;AFR_AF=0.1838;EUR_AF=0.0845;SAS_AF=0.0613;AA=T|||;VT=SNP
6	31097814	rs6906565	C	T	100	PASS	AC=556;AF=0.111022;AN=5008;NS=2504;DP=16871;EAS_AF=0.0367;AMR_AF=0.062;AFR_AF=0.174;EUR_AF=0.1014;SAS_AF=0.1472;AA=C|||;VT=SNP
6	31097820	rs6906566	C	T	100	PASS	AC=1288;AF=0.257188;AN=5008;NS=2504;DP=16890;EAS_AF=0.1835;AMR_AF=0.1931;AFR_AF=0.3873;EUR_AF=0.1909;SAS_AF=0.271;AA=T|||;VT=SNP
6	31097860	rs6906449	A	C	100	PASS	AC=1288;AF=0.257188;AN=5008;NS=2504;DP=16364;EAS_AF=0.1835;AMR_AF=0.1931;AFR_AF=0.3873;EUR_AF=0.1909;SAS_AF=0.271;AA=C|||;VT=SNP
6	31097918	rs6929464	T	C	100	PASS	AC=1244;AF=0.248403;AN=5008;NS=2504;DP=15458;EAS_AF=0.1815;AMR_AF=0.183;AFR_AF=0.3684;EUR_AF=0.1899;SAS_AF=0.2618;AA=C|||;VT=SNP
6	31098134	rs3131006	A	T	100	PASS	AC=286;AF=0.0571086;AN=5008;NS=2504;DP=14456;EAS_AF=0.001;AMR_AF=0.062;AFR_AF=0.0545;EUR_AF=0.16;SAS_AF=0.0092;AA=A|||;VT=SNP
6	31098344	rs3131007	A	T	100	PASS	AC=2822;AF=0.563498;AN=5008;NS=2504;DP=13450;EAS_AF=0.6974;AMR_AF=0.5634;AFR_AF=0.4894;EUR_AF=0.5318;SAS_AF=0.5583;AA=A|||;VT=SNP
6	31098410	rs9766032	C	T	100	PASS	AC=1267;AF=0.252995;AN=5008;NS=2504;DP=13813;EAS_AF=0.1696;AMR_AF=0.1916;AFR_AF=0.3865;EUR_AF=0.1879;SAS_AF=0.2689;AA=C|||;VT=SNP
6	31098734	rs3132541	A	C	100	PASS	AC=141;AF=0.028155;AN=5008;NS=2504;DP=15013;EAS_AF=0;AMR_AF=0.0303;AFR_AF=0.025;EUR_AF=0.0855;SAS_AF=0.001;AA=A|||;VT=SNP
6	31098832	rs528878831	G	A	100	PASS	AC=4095;AF=0.817692;AN=5008;NS=2504;DP=15738;EAS_AF=0.8681;AMR_AF=0.7565;AFR_AF=0.8767;EUR_AF=0.7227;SAS_AF=0.8272;AA=A|||;VT=SNP
6	31098957	rs13200022	C	T	100	PASS	AC=1276;AF=0.254792;AN=5008;NS=2504;DP=18368;EAS_AF=0.1716;AMR_AF=0.1931;AFR_AF=0.3873;EUR_AF=0.1909;SAS_AF=0.271;AA=c|||;VT=SNP
6	31099113	rs533214112	G	A	100	PASS	AC=263;AF=0.052516;AN=5008;NS=2504;DP=17052;EAS_AF=0.0615;AMR_AF=0.0259;AFR_AF=0.0719;EUR_AF=0.0408;SAS_AF=0.0481;AA=G|||;VT=SNP
6	31099577	rs4959053	G	A	100	PASS	AC=464;AF=0.0926518;AN=5008;NS=2504;DP=19516;EAS_AF=0.128;AMR_AF=0.0908;AFR_AF=0.0121;EUR_AF=0.0815;SAS_AF=0.1779;AA=G|||;VT=SNP
6	31099761	rs568154722	G	A	100	PASS	AC=464;AF=0.0926518;AN=5008;NS=2504;DP=19208;EAS_AF=0.128;AMR_AF=0.0908;AFR_AF=0.0121;EUR_AF=0.0815;SAS_AF=0.1779;AA=G|||;VT=SNP
6	31099935	rs569456512	G	A	100	PASS	AC=1595;AF=0.31849;AN=5008;NS=2504;DP=18503;EAS_AF=0.3869;AMR_AF=0.3458;AFR_AF=0.3926;EUR_AF=0.2207;SAS_AF=0.229;AA=G|||;VT=SNP
6	31100160	rs10947139	A	G	100	PASS	AC=1288;AF=0.257188;AN=5008;NS=2504;DP=15767;EAS_AF=0.1835;AMR_AF=0.1931;AFR_AF=0.3873;EUR_AF=0.1909;SAS_AF=0.271;AA=A|||;VT=SNP
6	31100247	rs11755601	T	C	100	PASS	AC=1289;AF=0.257388;AN=5008;NS=2504;DP=16112;EAS_AF=0.1835;AMR_AF=0.1931;AFR_AF=0.388;EUR_AF=0.1909;SAS_AF=0.271;AA=C|||;VT=SNP
6	31100275	rs13204986	G	C	100	PASS	AC=595;AF=0.11881;AN=5008;NS=2504;DP=15595;EAS_AF=0.0377;AMR_AF=0.0648;AFR_AF=0.1982;EUR_AF=0.1054;SAS_AF=0.1472;AA=G|||;VT=SNP
6	31100402	rs543874490	A	G	100	PASS	AC=1289;AF=0.257388;AN=5008;NS=2504;DP=16744;EAS_AF=0.1835;AMR_AF=0.1931;AFR_AF=0.388;EUR_AF=0.1909;SAS_AF=0.271;AA=G|||;VT=SNP
6	31100768	rs562470954	T	C	100	PASS	AC=4108;AF=0.820288;AN=5008;NS=2504;DP=10775;EAS_AF=0.8681;AMR_AF=0.7536;AFR_AF=0.9039;EUR_AF=0.7058;SAS_AF=0.8231;AA=C|||;VT=SNP
6	31100776	rs533100620	C	T	100	PASS	AC=719;AF=0.14357;AN=5008;NS=2504;DP=10804;EAS_AF=0.1329;AMR_AF=0.1297;AFR_AF=0.2186;EUR_AF=0.0865;SAS_AF=0.1217;AA=C|||;VT=SNP
6	31100869	rs559951725	G	A	100	PASS	AC=1487;AF=0.296925;AN=5008;NS=2504;DP=13130;EAS_AF=0.1825;AMR_AF=0.2752;AFR_AF=0.3918;EUR_AF=0.2416;SAS_AF=0.3589;AA=G|||;VT=SNP
6	31100942	rs527476195	G	A	100	PASS	AC=1316;AF=0.26278;AN=5008;NS=2504;DP=13592;EAS_AF=0.1736;AMR_AF=0.1945;AFR_AF=0.4168;EUR_AF=0.1909;SAS_AF=0.2689;AA=G|||;VT=SNP
6	31100974	rs3130562	T	C	100	PASS	AC=141;AF=0.028155;AN=5008;NS=2504;DP=15026;EAS_AF=0;AMR_AF=0.0303;AFR_AF=0.025;EUR_AF=0.0855;SAS_AF=0.001;AA=T|||;VT=SNP
6	31100978	rs568216988	C	T	100	PASS	AC=59;AF=0.0117812;AN=5008;NS=2504;DP=15145;EAS_AF=0;AMR_AF=0.0043;AFR_AF=0.0038;EUR_AF=0.0477;SAS_AF=0.0031;AA=C|||;VT=SNP
6	31101001	rs529345691	G	A	100	PASS	AC=1327;AF=0.264976;AN=5008;NS=2504;DP=15086;EAS_AF=0.1835;AMR_AF=0.1945;AFR_AF=0.4168;EUR_AF=0.1899;SAS_AF=0.271;AA=G|||;VT=SNP
6	31101053	rs550711969	G	A	100	PASS	AC=643;AF=0.128395;AN=5008;NS=2504;DP=14255;EAS_AF=0.125;AMR_AF=0.1297;AFR_AF=0.2133;EUR_AF=0.0845;SAS_AF=0.0613;AA=G|||;VT=SNP
6	31101202	rs567109455	T	C	100	PASS	AC=1381;AF=0.275759;AN=5008;NS=2504;DP=15352;EAS_AF=0.1845;AMR_AF=0.1974;AFR_AF=0.4531;EUR_AF=0.1928;SAS_AF=0.271;AA=C|||;VT=SNP
6	31101250	rs534396635	T	C	100	PASS	AC=4789;AF=0.95627;AN=5008;NS=2504;DP=15205;EAS_AF=0.9692;AMR_AF=0.9452;AFR_AF=0.9939;EUR_AF=0.8946;SAS_AF=0.9632;AA=C|||;VT=SNP
6	31101401	rs555916934	C	T	100	PASS	AC=1349;AF=0.269369;AN=5008;NS=2504;DP=16862;EAS_AF=0.1687;AMR_AF=0.1974;AFR_AF=0.4516;EUR_AF=0.1928;SAS_AF=0.2566;AA=C|||;VT=SNP
6	31101426	rs545017198	G	A	100	PASS	AC=1518;AF=0.303115;AN=5008;NS=2504;DP=16861;EAS_AF=0.3869;AMR_AF=0.3401;AFR_AF=0.3555;EUR_AF=0.1998;SAS_AF=0.226;AA=G|||;VT=SNP
6	31101583	rs542420252	G	A	100	PASS	AC=385;AF=0.076877;AN=5008;NS=2504;DP=14218;EAS_AF=0.0288;AMR_AF=0.1398;AFR_AF=0.0537;EUR_AF=0.1183;SAS_AF=0.0706;AA=G|||;VT=SNP
6	31101674	rs3130564	C	T	100	PASS	AC=288;AF=0.057508;AN=5008;NS=2504;DP=15349;EAS_AF=0.001;AMR_AF=0.062;AFR_AF=0.056;EUR_AF=0.16;SAS_AF=0.0092;AA=C|||;VT=SNP
6	31101778	rs562775931	T	C	100	PASS	AC=4145;AF=0.827676;AN=5008;NS=2504;DP=15666;EAS_AF=0.8869;AMR_AF=0.7637;AFR_AF=0.9047;EUR_AF=0.7048;SAS_AF=0.8344;AA=C|||;VT=SNP
6	31101791	rs533351557	T	A	100	PASS	AC=755;AF=0.150759;AN=5008;NS=2504;DP=15581;EAS_AF=0.1687;AMR_AF=0.1556;AFR_AF=0.0333;EUR_AF=0.1441;SAS_AF=0.2945;AA=T|||;VT=SNP
6	31101849	rs9468872	A	G	100	PASS	AC=1366;AF=0.272764;AN=5008;NS=2504;DP=15562;EAS_AF=0.1716;AMR_AF=0.1988;AFR_AF=0.4531;EUR_AF=0.1928;SAS_AF=0.2679;AA=A|||;VT=SNP
6	31101880	rs9468873	T	C	100	PASS	AC=1551;AF=0.309704;AN=5008;NS=2504;DP=14992;EAS_AF=0.3125;AMR_AF=0.1988;AFR_AF=0.4607;EUR_AF=0.1998;SAS_AF=0.2945;AA=t|||;VT=SNP
6	31101904	rs13212902	C	T	100	PASS	AC=586;AF=0.117013;AN=5008;NS=2504;DP=14852;EAS_AF=0.0377;AMR_AF=0.062;AFR_AF=0.1967;EUR_AF=0.1014;SAS_AF=0.1462;AA=C|||;VT=SNP
6	31101917	rs3132568	A	G	100	PASS	AC=287;AF=0.0573083;AN=5008;NS=2504;DP=15232;EAS_AF=0.002;AMR_AF=0.062;AFR_AF=0.0537;EUR_AF=0.16;SAS_AF=0.0102;AA=A|||;VT=SNP
6	31102143	rs10947140	G	A	100	PASS	AC=2013;AF=0.401957;AN=5008;NS=2504;DP=17834;EAS_AF=0.4881;AMR_AF=0.4265;AFR_AF=0.5318;EUR_AF=0.2525;SAS_AF=0.274;AA=G|||;VT=SNP
6	31102241	rs9468874	G	A	100	PASS	AC=1998;AF=0.398962;AN=5008;NS=2504;DP=15143;EAS_AF=0.4931;AMR_AF=0.4121;AFR_AF=0.4977;EUR_AF=0.2783;SAS_AF=0.2832;AA=G|||;VT=SNP
6	31102305	rs61444472	A	G	100	PASS	AC=294;AF=0.0587061;AN=5008;NS=2504;DP=15752;EAS_AF=0.1736;AMR_AF=0.0115;AFR_AF=0.0136;EUR_AF=0.0119;SAS_AF=0.0828;AA=A|||;VT=SNP
6	31102373	rs111243857	C	T	100	PASS	AC=383;AF=0.0764776;AN=5008;NS=2504;DP=17075;EAS_AF=0.0288;AMR_AF=0.1383;AFR_AF=0.0514;EUR_AF=0.1193;SAS_AF=0.0716;AA=C|||;VT=SNP
6	31102377	rs10456391	T	C	100	PASS	AC=3098;AF=0.61861;AN=5008;NS=2504;DP=17366;EAS_AF=0.7192;AMR_AF=0.5274;AFR_AF=0.8283;EUR_AF=0.3857;SAS_AF=0.5358;AA=C|||;VT=SNP
6	31102423	rs115928361	C	T	100	PASS	AC=152;AF=0.0303514;AN=5008;NS=2504;DP=18509;EAS_AF=0.0079;AMR_AF=0.0389;AFR_AF=0.0227;EUR_AF=0.0487;SAS_AF=0.0389;AA=C|||;VT=SNP
6	31102618	rs3130566	C	G	100	PASS	AC=344;AF=0.0686901;AN=5008;NS=2504;DP=18532;EAS_AF=0.1577;AMR_AF=0.0317;AFR_AF=0.0325;EUR_AF=0.0924;SAS_AF=0.0276;AA=G|||;VT=SNP
6	31102672	rs3130567	T	C	100	PASS	AC=2879;AF=0.57488;AN=5008;NS=2504;DP=17457;EAS_AF=0.5526;AMR_AF=0.5317;AFR_AF=0.8222;EUR_AF=0.3837;SAS_AF=0.4908;AA=T|||;VT=SNP
6	31102781	rs1265102	A	G	100	PASS	AC=1308;AF=0.261182;AN=5008;NS=2504;DP=14698;EAS_AF=0.3958;AMR_AF=0.2795;AFR_AF=0.2337;EUR_AF=0.2296;SAS_AF=0.1789;AA=A|||;VT=SNP
6	31102790	rs3132566	G	T	100	PASS	AC=343;AF=0.0684904;AN=5008;NS=2504;DP=14572;EAS_AF=0.1567;AMR_AF=0.0317;AFR_AF=0.0325;EUR_AF=0.0924;SAS_AF=0.0276;AA=G|||;VT=SNP
6	31102884	rs3130568	T	C	100	PASS	AC=3162;AF=0.63139;AN=5008;NS=2504;DP=16768;EAS_AF=0.7103;AMR_AF=0.5648;AFR_AF=0.8079;EUR_AF=0.4761;SAS_AF=0.5184;AA=C|||;VT=SNP
6	31102955	rs3130569	T	G	100	PASS	AC=2815;AF=0.562101;AN=5008;NS=2504;DP=18878;EAS_AF=0.5536;AMR_AF=0.5288;AFR_AF=0.7746;EUR_AF=0.3837;SAS_AF=0.4908;AA=T|||;VT=SNP
6	31102964	rs3132565	A	G	100	PASS	AC=3158;AF=0.630591;AN=5008;NS=2504;DP=18777;EAS_AF=0.7103;AMR_AF=0.5605;AFR_AF=0.8071;EUR_AF=0.4761;SAS_AF=0.5184;AA=G|||;VT=SNP
6	31103050	rs113482879	G	A	100	PASS	AC=134;AF=0.0267572;AN=5008;NS=2504;DP=16622;EAS_AF=0.001;AMR_AF=0.0245;AFR_AF=0.0719;EUR_AF=0.0199;SAS_AF=0.001;AA=G|||;VT=SNP
6	31103120	rs3130570	T	C	100	PASS	AC=2815;AF=0.562101;AN=5008;NS=2504;DP=15892;EAS_AF=0.5536;AMR_AF=0.5288;AFR_AF=0.7746;EUR_AF=0.3837;SAS_AF=0.4908;AA=T|||;VT=SNP
6	31103195	rs3094669	C	G	100	PASS	AC=343;AF=0.0684904;AN=5008;NS=2504;DP=14712;EAS_AF=0.1567;AMR_AF=0.0317;AFR_AF=0.0325;EUR_AF=0.0924;SAS_AF=0.0276;AA=C|||;VT=SNP
6	31103272	rs3094668	G	T	100	PASS	AC=2816;AF=0.5623;AN=5008;NS=2504;DP=15660;EAS_AF=0.5536;AMR_AF=0.5303;AFR_AF=0.7746;EUR_AF=0.3837;SAS_AF=0.4908;AA=G|||;VT=SNP
6	31103589	rs13198298	C	T	100	PASS	AC=518;AF=0.103435;AN=5008;NS=2504;DP=17453;EAS_AF=0.0367;AMR_AF=0.062;AFR_AF=0.143;EUR_AF=0.1054;SAS_AF=0.1462;AA=C|||;VT=SNP
6	31103604	rs3094667	C	T	100	PASS	AC=2816;AF=0.5623;AN=5008;NS=2504;DP=17626;EAS_AF=0.5536;AMR_AF=0.5288;AFR_AF=0.7753;EUR_AF=0.3837;SAS_AF=0.4908;AA=A|||;VT=SNP
6	31103655	rs3132563	A	G	100	PASS	AC=2816;AF=0.5623;AN=5008;NS=2504;DP=16833;EAS_AF=0.5536;AMR_AF=0.5288;AFR_AF=0.7753;EUR_AF=0.3837;SAS_AF=0.4908;AA=A|||;VT=SNP
6	31103931	rs3132561	G	A	100	PASS	AC=2817;AF=0.5625;AN=5008;NS=2504;DP=20009;EAS_AF=0.5536;AMR_AF=0.5288;AFR_AF=0.7753;EUR_AF=0.3847;SAS_AF=0.4908;AA=G|||;VT=SNP
6	31104053	rs145162876	A	T	100	PASS	AC=40;AF=0.00798722;AN=5008;NS=2504;DP=17758;EAS_AF=0.0218;AMR_AF=0;AFR_AF=0.0008;EUR_AF=0.0119;SAS_AF=0.0051;AA=A|||;VT=SNP
6	31104061	rs1265101	G	A	100	PASS	AC=647;AF=0.129193;AN=5008;NS=2504;DP=18891;EAS_AF=0.0575;AMR_AF=0.1037;AFR_AF=0.2489;EUR_AF=0.0288;SAS_AF=0.1626;AA=G|||;VT=SNP
6	31104100	rs3094666	G	C	100	PASS	AC=2299;AF=0.459065;AN=5008;NS=2504;DP=18023;EAS_AF=0.5169;AMR_AF=0.4669;AFR_AF=0.6324;EUR_AF=0.2793;SAS_AF=0.3446;AA=G|||;VT=SNP
6	31104593	rs28732100	C	T	100	PASS	AC=202;AF=0.0403355;AN=5008;NS=2504;DP=19991;EAS_AF=0.0188;AMR_AF=0.0187;AFR_AF=0.003;EUR_AF=0.0507;SAS_AF=0.1176;AA=C|||;VT=SNP
6	31104855	rs3094665	G	C	100	PASS	AC=2300;AF=0.459265;AN=5008;NS=2504;DP=15611;EAS_AF=0.5179;AMR_AF=0.4669;AFR_AF=0.6324;EUR_AF=0.2793;SAS_AF=0.3446;AA=G|||;VT=SNP
6	31104919	rs3094664	G	A	100	PASS	AC=2817;AF=0.5625;AN=5008;NS=2504;DP=14603;EAS_AF=0.5546;AMR_AF=0.5288;AFR_AF=0.7753;EUR_AF=0.3837;SAS_AF=0.4908;AA=G|||;VT=SNP
6	31104952	rs3132560	G	A	100	PASS	AC=2817;AF=0.5625;AN=5008;NS=2504;DP=14861;EAS_AF=0.5546;AMR_AF=0.5288;AFR_AF=0.7753;EUR_AF=0.3837;SAS_AF=0.4908;AA=G|||;VT=SNP
6	31104956	rs9263724	G	A	100	PASS	AC=1310;AF=0.261581;AN=5008;NS=2504;DP=14842;EAS_AF=0.1637;AMR_AF=0.3098;AFR_AF=0.1823;EUR_AF=0.3956;SAS_AF=0.2975;AA=G|||;VT=SNP
6	31105005	rs12195316	G	A	100	PASS	AC=517;AF=0.103235;AN=5008;NS=2504;DP=13584;EAS_AF=0.0367;AMR_AF=0.0634;AFR_AF=0.1422;EUR_AF=0.1044;SAS_AF=0.1462;AA=g|||;VT=SNP
6	31105011	rs74762922	A	G	100	PASS	AC=268;AF=0.0535144;AN=5008;NS=2504;DP=13082;EAS_AF=0.0615;AMR_AF=0.0375;AFR_AF=0.0598;EUR_AF=0.0577;SAS_AF=0.044;AA=A|||;VT=SNP
6	31105147	rs3131010	C	T	100	PASS	AC=335;AF=0.066893;AN=5008;NS=2504;DP=12980;EAS_AF=0.1379;AMR_AF=0.0375;AFR_AF=0.0393;EUR_AF=0.0924;SAS_AF=0.0256;AA=C|||;VT=SNP
6	31105265	rs3132559	A	G	100	PASS	AC=3178;AF=0.634585;AN=5008;NS=2504;DP=17822;EAS_AF=0.6538;AMR_AF=0.6772;AFR_AF=0.7564;EUR_AF=0.5258;SAS_AF=0.5317;AA=A|||;VT=SNP
6	31105310	rs1265100	A	G	100	PASS	AC=994;AF=0.198482;AN=5008;NS=2504;DP=19081;EAS_AF=0.3343;AMR_AF=0.2349;AFR_AF=0.1581;EUR_AF=0.166;SAS_AF=0.1207;AA=A|||;VT=SNP
6	31105413	rs1265099	A	G	100	PASS	AC=2024;AF=0.404153;AN=5008;NS=2504;DP=14727;EAS_AF=0.4812;AMR_AF=0.4942;AFR_AF=0.4281;EUR_AF=0.4155;SAS_AF=0.2168;AA=A|||;VT=SNP
6	31105466	rs3132558	C	G	100	PASS	AC=3902;AF=0.779153;AN=5008;NS=2504;DP=13243;EAS_AF=0.8254;AMR_AF=0.8069;AFR_AF=0.8374;EUR_AF=0.7425;SAS_AF=0.6708;AA=G|||;VT=SNP
6	31105633	rs2074478	C	T	100	PASS	AC=4190;AF=0.836661;AN=5008;NS=2504;DP=18487;EAS_AF=0.7679;AMR_AF=0.8458;AFR_AF=0.9039;EUR_AF=0.826;SAS_AF=0.8211;AA=c|||;VT=SNP
6	31105672	rs2233954	G	A	100	PASS	AC=397;AF=0.0792732;AN=5008;NS=2504;DP=18205;EAS_AF=0.1925;AMR_AF=0.0202;AFR_AF=0.0696;EUR_AF=0.0417;SAS_AF=0.0562;AA=G|||;VT=SNP
6	31105891	rs2233952	A	G	100	PASS	AC=4724;AF=0.943291;AN=5008;NS=2504;DP=13198;EAS_AF=0.9712;AMR_AF=0.8833;AFR_AF=0.9909;EUR_AF=0.8976;SAS_AF=0.9397;AA=G|||;VT=SNP;EX_TARGET
6	31106065	rs2233950	C	T	100	PASS	AC=252;AF=0.0503195;AN=5008;NS=2504;DP=11976;EAS_AF=0.0734;AMR_AF=0.049;AFR_AF=0.0363;EUR_AF=0.0567;SAS_AF=0.0399;AA=T|||;VT=SNP;EX_TARGET
6	31106177	rs1265098	T	C	100	PASS	AC=941;AF=0.187899;AN=5008;NS=2504;DP=13329;EAS_AF=0.1399;AMR_AF=0.2176;AFR_AF=0.1725;EUR_AF=0.2694;SAS_AF=0.1534;AA=T|||;VT=SNP;EX_TARGET
6	31106268	rs3130573	A	G	100	PASS	AC=1716;AF=0.342652;AN=5008;NS=2504;DP=17125;EAS_AF=0.1835;AMR_AF=0.317;AFR_AF=0.4879;EUR_AF=0.3469;SAS_AF=0.3241;AA=A|||;VT=SNP;EX_TARGET
6	31106302	rs28732101	C	T	100	PASS	AC=199;AF=0.0397364;AN=5008;NS=2504;DP=17443;EAS_AF=0.0188;AMR_AF=0.0187;AFR_AF=0.0023;EUR_AF=0.0497;SAS_AF=0.1166;AA=C|||;VT=SNP
6	31106409	rs3132557	A	G	100	PASS	AC=2038;AF=0.406949;AN=5008;NS=2504;DP=15950;EAS_AF=0.496;AMR_AF=0.4971;AFR_AF=0.2867;EUR_AF=0.4384;SAS_AF=0.3814;AA=A|||;VT=SNP;EX_TARGET
6	31106459	rs1265097	C	A	100	PASS	AC=561;AF=0.112021;AN=5008;NS=2504;DP=15727;EAS_AF=0.0357;AMR_AF=0.1974;AFR_AF=0.1293;EUR_AF=0.1312;SAS_AF=0.0869;AA=C|||;VT=SNP;EX_TARGET
6	31106489	rs1265096	G	A	100	PASS	AC=85;AF=0.0169728;AN=5008;NS=2504;DP=16762;EAS_AF=0;AMR_AF=0.0115;AFR_AF=0.0053;EUR_AF=0.0656;SAS_AF=0.0041;AA=G|||;VT=SNP;EX_TARGET
6	31106499	rs9263726	G	A	100	PASS	AC=561;AF=0.112021;AN=5008;NS=2504;DP=17027;EAS_AF=0.0625;AMR_AF=0.1196;AFR_AF=0.1626;EUR_AF=0.1501;SAS_AF=0.0501;AA=G|||;VT=SNP;EX_TARGET
6	31106516	rs9501057	C	T	100	PASS	AC=475;AF=0.0948482;AN=5008;NS=2504;DP=17992;EAS_AF=0.1736;AMR_AF=0.0245;AFR_AF=0.1483;EUR_AF=0.0388;SAS_AF=0.0491;AA=C|||;VT=SNP;EX_TARGET
6	31106606	rs16898823	A	T	100	PASS	AC=646;AF=0.128994;AN=5008;NS=2504;DP=21139;EAS_AF=0.1399;AMR_AF=0.121;AFR_AF=0.0348;EUR_AF=0.1332;SAS_AF=0.2464;AA=A|||;VT=SNP;EX_TARGET
6	31106643	rs1265095	G	A	100	PASS	AC=3030;AF=0.605032;AN=5008;NS=2504;DP=20908;EAS_AF=0.4494;AMR_AF=0.5663;AFR_AF=0.7103;EUR_AF=0.5408;SAS_AF=0.7168;AA=A|||;VT=SNP
6	31106893	rs1265094	A	G	100	PASS	AC=2392;AF=0.477636;AN=5008;NS=2504;DP=18324;EAS_AF=0.3502;AMR_AF=0.4438;AFR_AF=0.562;EUR_AF=0.5318;SAS_AF=0.4632;AA=G|||;VT=SNP
6	31107031	rs2072108	T	C	100	PASS	AC=489;AF=0.0976438;AN=5008;NS=2504;DP=18370;EAS_AF=0.1825;AMR_AF=0.0245;AFR_AF=0.1513;EUR_AF=0.0388;SAS_AF=0.0501;AA=T|||;VT=SNP
6	31107087	rs3094663	T	C	100	PASS	AC=3653;AF=0.729433;AN=5008;NS=2504;DP=19625;EAS_AF=0.6964;AMR_AF=0.7752;AFR_AF=0.7421;EUR_AF=0.7396;SAS_AF=0.7035;AA=C|||;VT=SNP
6	31107187	rs1265093	G	A	100	PASS	AC=1362;AF=0.271965;AN=5008;NS=2504;DP=20819;EAS_AF=0.3472;AMR_AF=0.3545;AFR_AF=0.1861;EUR_AF=0.2763;SAS_AF=0.2474;AA=G|||;VT=SNP
6	31107204	rs2285804	G	C	100	PASS	AC=488;AF=0.0974441;AN=5008;NS=2504;DP=20511;EAS_AF=0.1825;AMR_AF=0.0245;AFR_AF=0.1513;EUR_AF=0.0388;SAS_AF=0.0491;AA=G|||;VT=SNP
6	31107245	rs3130464	A	G	100	PASS	AC=3650;AF=0.728834;AN=5008;NS=2504;DP=18561;EAS_AF=0.6964;AMR_AF=0.7752;AFR_AF=0.739;EUR_AF=0.7396;SAS_AF=0.7045;AA=G|||;VT=SNP
6	31107258	rs2285803	T	C	100	PASS	AC=3650;AF=0.728834;AN=5008;NS=2504;DP=18152;EAS_AF=0.6964;AMR_AF=0.7752;AFR_AF=0.739;EUR_AF=0.7396;SAS_AF=0.7045;AA=C|||;VT=SNP
6	31107317	rs1265092	C	T	100	PASS	AC=1249;AF=0.249401;AN=5008;NS=2504;DP=17489;EAS_AF=0.1052;AMR_AF=0.2867;AFR_AF=0.2322;EUR_AF=0.3181;SAS_AF=0.3241;AA=C|||;VT=SNP
6	31107338	rs2233946	C	G	100	PASS	AC=577;AF=0.115216;AN=5008;NS=2504;DP=18424;EAS_AF=0.0625;AMR_AF=0.1254;AFR_AF=0.1558;EUR_AF=0.168;SAS_AF=0.0532;AA=C|||;VT=SNP
6	31107361	rs2233945	C	A	100	PASS	AC=577;AF=0.115216;AN=5008;NS=2504;DP=18741;EAS_AF=0.0625;AMR_AF=0.1254;AFR_AF=0.1558;EUR_AF=0.168;SAS_AF=0.0532;AA=C|||;VT=SNP;EX_TARGET
6	31107648	rs1063646	C	T	100	PASS	AC=708;AF=0.141374;AN=5008;NS=2504;DP=17740;EAS_AF=0.0952;AMR_AF=0.1354;AFR_AF=0.1566;EUR_AF=0.172;SAS_AF=0.1411;AA=C|||;VT=SNP;EX_TARGET
6	31107733	rs1966	C	T	100	PASS	AC=1264;AF=0.252396;AN=5008;NS=2504;DP=19271;EAS_AF=0.3462;AMR_AF=0.3329;AFR_AF=0.1793;EUR_AF=0.2097;SAS_AF=0.2413;AA=C|||;VT=SNP;EX_TARGET
6	31107916	rs2233941	G	C	100	PASS	AC=307;AF=0.0613019;AN=5008;NS=2504;DP=15728;EAS_AF=0.005;AMR_AF=0.0274;AFR_AF=0.1785;EUR_AF=0.0378;SAS_AF=0.0092;AA=G|||;VT=SNP
6	31107922	rs2233940	C	T	100	PASS	AC=60;AF=0.0119808;AN=5008;NS=2504;DP=15728;EAS_AF=0.0149;AMR_AF=0.0043;AFR_AF=0.0023;EUR_AF=0.0278;SAS_AF=0.0112;AA=C|||;VT=SNP
6	31108129	rs1265091	C	T	100	PASS	AC=807;AF=0.161142;AN=5008;NS=2504;DP=15328;EAS_AF=0.1141;AMR_AF=0.1844;AFR_AF=0.1808;EUR_AF=0.1839;SAS_AF=0.1431;AA=C|||;VT=SNP
6	31108169	rs1265090	G	A	100	PASS	AC=834;AF=0.166534;AN=5008;NS=2504;DP=15094;EAS_AF=0.2976;AMR_AF=0.2262;AFR_AF=0.149;EUR_AF=0.1302;SAS_AF=0.0501;AA=g|||;VT=SNP
6	31108306	rs7771067	G	A	100	PASS	AC=708;AF=0.141374;AN=5008;NS=2504;DP=14888;EAS_AF=0.0952;AMR_AF=0.1354;AFR_AF=0.1566;EUR_AF=0.172;SAS_AF=0.1411;AA=G|||;VT=SNP
6	31108485	rs3130454	G	A	100	PASS	AC=3609;AF=0.720647;AN=5008;NS=2504;DP=15291;EAS_AF=0.6964;AMR_AF=0.7738;AFR_AF=0.7186;EUR_AF=0.7386;SAS_AF=0.6922;AA=A|||;VT=SNP
6	31108562	rs7757012	T	C	100	PASS	AC=708;AF=0.141374;AN=5008;NS=2504;DP=14399;EAS_AF=0.0952;AMR_AF=0.1354;AFR_AF=0.1566;EUR_AF=0.172;SAS_AF=0.1411;AA=T|||;VT=SNP
6	31108607	rs1265089	G	A	100	PASS	AC=1263;AF=0.252196;AN=5008;NS=2504;DP=14371;EAS_AF=0.3462;AMR_AF=0.3314;AFR_AF=0.1793;EUR_AF=0.2097;SAS_AF=0.2413;AA=G|||;VT=SNP
6	31108628	rs114240643	A	G	100	PASS	AC=351;AF=0.0700879;AN=5008;NS=2504;DP=14948;EAS_AF=0.0417;AMR_AF=0.1009;AFR_AF=0.028;EUR_AF=0.0805;SAS_AF=0.1237;AA=A|||;VT=SNP
6	31108648	rs9500876	C	G	100	PASS	AC=488;AF=0.0974441;AN=5008;NS=2504;DP=15211;EAS_AF=0.1825;AMR_AF=0.0245;AFR_AF=0.1513;EUR_AF=0.0388;SAS_AF=0.0491;AA=C|||;VT=SNP
6	31108829	rs9263733	C	T	100	PASS	AC=235;AF=0.0469249;AN=5008;NS=2504;DP=18559;EAS_AF=0.0605;AMR_AF=0.0389;AFR_AF=0.0552;EUR_AF=0.0398;SAS_AF=0.0348;AA=C|||;VT=SNP
6	31109070	rs62398818	G	A	100	PASS	AC=488;AF=0.0974441;AN=5008;NS=2504;DP=12768;EAS_AF=0.1825;AMR_AF=0.0245;AFR_AF=0.1513;EUR_AF=0.0388;SAS_AF=0.0491;AA=G|||;VT=SNP
6	31109545	rs9263737	G	C	100	PASS	AC=1228;AF=0.245208;AN=5008;NS=2504;DP=16165;EAS_AF=0.2778;AMR_AF=0.1657;AFR_AF=0.3071;EUR_AF=0.2147;SAS_AF=0.2157;AA=C|||;VT=SNP
6	31109566	rs114913688	T	A	100	PASS	AC=120;AF=0.0239617;AN=5008;NS=2504;DP=16826;EAS_AF=0.001;AMR_AF=0.0288;AFR_AF=0.0129;EUR_AF=0.0746;SAS_AF=0.0072;AA=T|||;VT=SNP
6	31109567	rs116653040	C	G	100	PASS	AC=120;AF=0.0239617;AN=5008;NS=2504;DP=16868;EAS_AF=0.001;AMR_AF=0.0288;AFR_AF=0.0129;EUR_AF=0.0746;SAS_AF=0.0072;AA=C|||;VT=SNP
6	31109693	rs16898844	C	T	100	PASS	AC=488;AF=0.0974441;AN=5008;NS=2504;DP=18884;EAS_AF=0.1825;AMR_AF=0.0245;AFR_AF=0.1513;EUR_AF=0.0388;SAS_AF=0.0491;AA=C|||;VT=SNP
6	31109767	rs9263738	T	C	100	PASS	AC=708;AF=0.141374;AN=5008;NS=2504;DP=18455;EAS_AF=0.0952;AMR_AF=0.1354;AFR_AF=0.1566;EUR_AF=0.172;SAS_AF=0.1411;AA=T|||;VT=SNP
6	31109810	rs1265087	G	A	100	PASS	AC=1117;AF=0.223043;AN=5008;NS=2504;DP=18163;EAS_AF=0.0724;AMR_AF=0.2767;AFR_AF=0.2315;EUR_AF=0.3141;SAS_AF=0.2352;AA=G|||;VT=SNP
6	31109882	rs386525443	G	T	100	PASS	AC=2317;AF=0.46266;AN=5008;NS=2504;DP=18500;EAS_AF=0.3492;AMR_AF=0.438;AFR_AF=0.5363;EUR_AF=0.507;SAS_AF=0.4519;AA=g|||;VT=SNP
6	31109943	rs3132540	A	G	100	PASS	AC=4365;AF=0.871605;AN=5008;NS=2504;DP=19083;EAS_AF=0.8343;AMR_AF=0.8977;AFR_AF=0.9508;EUR_AF=0.8241;SAS_AF=0.8333;AA=G|||;VT=SNP
6	31109947	rs2523833	C	T	100	PASS	AC=1117;AF=0.223043;AN=5008;NS=2504;DP=19086;EAS_AF=0.0724;AMR_AF=0.2767;AFR_AF=0.2315;EUR_AF=0.3141;SAS_AF=0.2352;AA=C|||;VT=SNP
6	31110391	rs1576	G	C	100	PASS	AC=1117;AF=0.223043;AN=5008;NS=2504;DP=20640;EAS_AF=0.0724;AMR_AF=0.2767;AFR_AF=0.2315;EUR_AF=0.3141;SAS_AF=0.2352;AA=G|||;VT=SNP;EX_TARGET
6	31110671	rs1265085	G	C	100	PASS	AC=1262;AF=0.251997;AN=5008;NS=2504;DP=21487;EAS_AF=0.3462;AMR_AF=0.3314;AFR_AF=0.1793;EUR_AF=0.2097;SAS_AF=0.2403;AA=G|||;VT=SNP
6	31110786	rs12364	T	A	100	PASS	AC=714;AF=0.142572;AN=5008;NS=2504;DP=20599;EAS_AF=0.0952;AMR_AF=0.1369;AFR_AF=0.1596;EUR_AF=0.173;SAS_AF=0.1411;AA=T|||;VT=SNP;EX_TARGET
6	31110789	rs1265084	T	C	100	PASS	AC=92;AF=0.0183706;AN=5008;NS=2504;DP=20596;EAS_AF=0;AMR_AF=0.049;AFR_AF=0.0348;EUR_AF=0.0119;SAS_AF=0;AA=T|||;VT=SNP;EX_TARGET
6	31110969	rs2073718	C	T	100	PASS	AC=488;AF=0.0974441;AN=5008;NS=2504;DP=18561;EAS_AF=0.1825;AMR_AF=0.0245;AFR_AF=0.1513;EUR_AF=0.0388;SAS_AF=0.0491;AA=C|||;VT=SNP
6	31111174	rs130074	C	A	100	PASS	AC=488;AF=0.0974441;AN=5008;NS=2504;DP=19243;EAS_AF=0.1825;AMR_AF=0.0245;AFR_AF=0.1513;EUR_AF=0.0388;SAS_AF=0.0491;AA=C|||;VT=SNP;EX_TARGET
6	31111180	rs130073	T	C	100	PASS	AC=3609;AF=0.720647;AN=5008;NS=2504;DP=18970;EAS_AF=0.6964;AMR_AF=0.7738;AFR_AF=0.7186;EUR_AF=0.7386;SAS_AF=0.6922;AA=C|||;VT=SNP;EX_TARGET
6	31111347	rs1265083	G	T	100	PASS	AC=78;AF=0.0155751;AN=5008;NS=2504;DP=17188;EAS_AF=0;AMR_AF=0.049;AFR_AF=0.0242;EUR_AF=0.0119;SAS_AF=0;AA=G|||;VT=SNP
6	31111356	rs9263739	C	T	100	PASS	AC=708;AF=0.141374;AN=5008;NS=2504;DP=17530;EAS_AF=0.0952;AMR_AF=0.1354;AFR_AF=0.1566;EUR_AF=0.172;SAS_AF=0.1411;AA=C|||;VT=SNP
6	31111400	rs9263740	T	C	100	PASS	AC=1229;AF=0.245407;AN=5008;NS=2504;DP=19905;EAS_AF=0.2778;AMR_AF=0.1657;AFR_AF=0.3079;EUR_AF=0.2147;SAS_AF=0.2157;AA=T|||;VT=SNP
6	31111606	rs1265082	G	A	100	PASS	AC=913;AF=0.182308;AN=5008;NS=2504;DP=19762;EAS_AF=0.3046;AMR_AF=0.2305;AFR_AF=0.1513;EUR_AF=0.1302;SAS_AF=0.1176;AA=G|||;VT=SNP
6	31111625	rs3131011	T	C	100	PASS	AC=4326;AF=0.863818;AN=5008;NS=2504;DP=17596;EAS_AF=0.8175;AMR_AF=0.8905;AFR_AF=0.9372;EUR_AF=0.8241;SAS_AF=0.8344;AA=C|||;VT=SNP
6	31111675	rs1265081	C	A	100	PASS	AC=2347;AF=0.46865;AN=5008;NS=2504;DP=16866;EAS_AF=0.3502;AMR_AF=0.4424;AFR_AF=0.5393;EUR_AF=0.5288;SAS_AF=0.4519;AA=A|||;VT=SNP
6	31111710	rs9501058	C	G	100	PASS	AC=488;AF=0.0974441;AN=5008;NS=2504;DP=16003;EAS_AF=0.1825;AMR_AF=0.0245;AFR_AF=0.1513;EUR_AF=0.0388;SAS_AF=0.0491;AA=C|||;VT=SNP
6	31112075	rs1265080	G	A	100	PASS	AC=2332;AF=0.465655;AN=5008;NS=2504;DP=17628;EAS_AF=0.3502;AMR_AF=0.4409;AFR_AF=0.5295;EUR_AF=0.5288;SAS_AF=0.4509;AA=A|||;VT=SNP
6	31112108	rs1265079	G	T	100	PASS	AC=1103;AF=0.220248;AN=5008;NS=2504;DP=16451;EAS_AF=0.0724;AMR_AF=0.2752;AFR_AF=0.2216;EUR_AF=0.3141;SAS_AF=0.2352;AA=G|||;VT=SNP
6	31112135	rs149792111	C	A	100	PASS	AC=16;AF=0.00319489;AN=5008;NS=2504;DP=16822;EAS_AF=0;AMR_AF=0.0058;AFR_AF=0;EUR_AF=0.0119;SAS_AF=0;AA=C|||;VT=SNP
6	31112213	rs9263741	A	C	100	PASS	AC=708;AF=0.141374;AN=5008;NS=2504;DP=18950;EAS_AF=0.0952;AMR_AF=0.1354;AFR_AF=0.1566;EUR_AF=0.172;SAS_AF=0.1411;AA=A|||;VT=SNP
6	31112354	rs11967883	C	T	100	PASS	AC=488;AF=0.0974441;AN=5008;NS=2504;DP=22653;EAS_AF=0.1825;AMR_AF=0.0245;AFR_AF=0.1513;EUR_AF=0.0388;SAS_AF=0.0491;AA=C|||;VT=SNP
6	31112484	rs130072	C	T	100	PASS	AC=393;AF=0.0784744;AN=5008;NS=2504;DP=19161;EAS_AF=0.0347;AMR_AF=0.1369;AFR_AF=0.0567;EUR_AF=0.1123;SAS_AF=0.0767;AA=C|||;VT=SNP;EX_TARGET
6	31112602	rs1265078	G	C	100	PASS	AC=1103;AF=0.220248;AN=5008;NS=2504;DP=20214;EAS_AF=0.0724;AMR_AF=0.2752;AFR_AF=0.2216;EUR_AF=0.3141;SAS_AF=0.2352;AA=G|||;VT=SNP
6	31112737	rs130079	C	A	100	PASS	AC=710;AF=0.141773;AN=5008;NS=2504;DP=17573;EAS_AF=0.0377;AMR_AF=0.1383;AFR_AF=0.1649;EUR_AF=0.2018;SAS_AF=0.1585;AA=C|||;VT=SNP;EX_TARGET
6	31112899	rs3094226	C	T	100	PASS	AC=3790;AF=0.756789;AN=5008;NS=2504;DP=19063;EAS_AF=0.7083;AMR_AF=0.8141;AFR_AF=0.7322;EUR_AF=0.7853;SAS_AF=0.7699;AA=T|||;VT=SNP;EX_TARGET
6	31112925	rs2073719	C	T	100	PASS	AC=3790;AF=0.756789;AN=5008;NS=2504;DP=19872;EAS_AF=0.7083;AMR_AF=0.8141;AFR_AF=0.7322;EUR_AF=0.7853;SAS_AF=0.7699;AA=C|||;VT=SNP;EX_TARGET
6	31113030	rs3132539	A	G	100	PASS	AC=4325;AF=0.863618;AN=5008;NS=2504;DP=19133;EAS_AF=0.8175;AMR_AF=0.8905;AFR_AF=0.9372;EUR_AF=0.8241;SAS_AF=0.8333;AA=G|||;VT=SNP;EX_TARGET
6	31113052	rs3094225	G	A	100	PASS	AC=3301;AF=0.659145;AN=5008;NS=2504;DP=19152;EAS_AF=0.5258;AMR_AF=0.7896;AFR_AF=0.5802;EUR_AF=0.7465;SAS_AF=0.7209;AA=G|||;VT=SNP;EX_TARGET
6	31113083	rs1265076	G	A	100	PASS	AC=1103;AF=0.220248;AN=5008;NS=2504;DP=18486;EAS_AF=0.0724;AMR_AF=0.2752;AFR_AF=0.2216;EUR_AF=0.3141;SAS_AF=0.2352;AA=G|||;VT=SNP;EX_TARGET
6	31113106	rs3130575	A	G	100	PASS	AC=3790;AF=0.756789;AN=5008;NS=2504;DP=17637;EAS_AF=0.7083;AMR_AF=0.8141;AFR_AF=0.7322;EUR_AF=0.7853;SAS_AF=0.7699;AA=G|||;VT=SNP;EX_TARGET
6	31113113	rs1265075	C	A	100	PASS	AC=290;AF=0.0579073;AN=5008;NS=2504;DP=17256;EAS_AF=0.1171;AMR_AF=0.1037;AFR_AF=0.0061;EUR_AF=0.0746;SAS_AF=0.0174;AA=C|||;VT=SNP;EX_TARGET
6	31113149	rs112320574	T	A	100	PASS	AC=450;AF=0.0898562;AN=5008;NS=2504;DP=17085;EAS_AF=0.0645;AMR_AF=0.0764;AFR_AF=0.205;EUR_AF=0.0388;SAS_AF=0.0225;AA=T|||;VT=SNP
6	31113214	rs1265074	C	A	100	PASS	AC=1276;AF=0.254792;AN=5008;NS=2504;DP=18895;EAS_AF=0.3452;AMR_AF=0.3329;AFR_AF=0.1891;EUR_AF=0.2097;SAS_AF=0.2413;AA=C|||;VT=SNP;EX_TARGET
6	31113276	rs568982700	G	A	100	PASS	AC=2884;AF=0.575879;AN=5008;NS=2504;DP=13621;EAS_AF=0.3968;AMR_AF=0.5706;AFR_AF=0.6861;EUR_AF=0.6461;SAS_AF=0.5429;AA=A|||;VT=SNP;EX_TARGET
6	31113326	rs9263745	G	A	100	PASS	AC=577;AF=0.115216;AN=5008;NS=2504;DP=22044;EAS_AF=0.0625;AMR_AF=0.1254;AFR_AF=0.1558;EUR_AF=0.168;SAS_AF=0.0532;AA=G|||;VT=SNP
6	31113703	rs17196989	A	G	100	PASS	AC=36;AF=0.0071885;AN=5008;NS=2504;DP=22784;EAS_AF=0.001;AMR_AF=0.0072;AFR_AF=0;EUR_AF=0.0159;SAS_AF=0.0143;AA=A|||;VT=SNP
6	31113842	rs3132538	A	G	100	PASS	AC=4365;AF=0.871605;AN=5008;NS=2504;DP=19307;EAS_AF=0.8343;AMR_AF=0.8977;AFR_AF=0.9508;EUR_AF=0.8241;SAS_AF=0.8333;AA=G|||;VT=SNP
6	31113879	rs17190638	T	C	100	PASS	AC=181;AF=0.0361422;AN=5008;NS=2504;DP=18265;EAS_AF=0.0119;AMR_AF=0.0403;AFR_AF=0.0136;EUR_AF=0.0467;SAS_AF=0.0777;AA=T|||;VT=SNP
6	31113940	rs746646	T	C	100	PASS	AC=1104;AF=0.220447;AN=5008;NS=2504;DP=15533;EAS_AF=0.0724;AMR_AF=0.2752;AFR_AF=0.2216;EUR_AF=0.3151;SAS_AF=0.2352;AA=T|||;VT=SNP
6	31114019	rs3132537	A	G	100	PASS	AC=3608;AF=0.720447;AN=5008;NS=2504;DP=18042;EAS_AF=0.6954;AMR_AF=0.7738;AFR_AF=0.7186;EUR_AF=0.7386;SAS_AF=0.6922;AA=G|||;VT=SNP
6	31114182	rs746647	A	G	100	PASS	AC=1104;AF=0.220447;AN=5008;NS=2504;DP=21033;EAS_AF=0.0724;AMR_AF=0.2752;AFR_AF=0.2216;EUR_AF=0.3151;SAS_AF=0.2352;AA=A|||;VT=SNP
6	31114335	rs2240066	A	G	100	PASS	AC=222;AF=0.0443291;AN=5008;NS=2504;DP=17663;EAS_AF=0.0179;AMR_AF=0.0778;AFR_AF=0.0038;EUR_AF=0.0497;SAS_AF=0.0971;AA=A|||;VT=SNP
6	31114448	rs9263748	C	T	100	PASS	AC=708;AF=0.141374;AN=5008;NS=2504;DP=20025;EAS_AF=0.0952;AMR_AF=0.1354;AFR_AF=0.1566;EUR_AF=0.172;SAS_AF=0.1411;AA=C|||;VT=SNP
6	31114449	rs2240065	C	T	100	PASS	AC=4096;AF=0.817891;AN=5008;NS=2504;DP=20026;EAS_AF=0.7133;AMR_AF=0.8415;AFR_AF=0.91;EUR_AF=0.8231;SAS_AF=0.7791;AA=T|||;VT=SNP
6	31114515	rs9263749	G	A	100	PASS	AC=708;AF=0.141374;AN=5008;NS=2504;DP=19008;EAS_AF=0.0952;AMR_AF=0.1354;AFR_AF=0.1566;EUR_AF=0.172;SAS_AF=0.1411;AA=G|||;VT=SNP
6	31114573	rs2240064	G	A	100	PASS	AC=2901;AF=0.579273;AN=5008;NS=2504;DP=18065;EAS_AF=0.6012;AMR_AF=0.6383;AFR_AF=0.562;EUR_AF=0.5666;SAS_AF=0.5511;AA=G|||;VT=SNP
6	31114597	rs28360048	T	A	100	PASS	AC=226;AF=0.0451278;AN=5008;NS=2504;DP=18079;EAS_AF=0;AMR_AF=0.0576;AFR_AF=0.1044;EUR_AF=0.0477;SAS_AF=0;AA=T|||;VT=SNP
6	31114655	rs9263750	T	C	100	PASS	AC=741;AF=0.147963;AN=5008;NS=2504;DP=17290;EAS_AF=0.0952;AMR_AF=0.1412;AFR_AF=0.1566;EUR_AF=0.1759;SAS_AF=0.1667;AA=T|||;VT=SNP
6	31114724	rs9263751	A	C	100	PASS	AC=741;AF=0.147963;AN=5008;NS=2504;DP=17993;EAS_AF=0.0952;AMR_AF=0.1412;AFR_AF=0.1566;EUR_AF=0.1759;SAS_AF=0.1667;AA=A|||;VT=SNP
6	31114745	rs2240063	T	C	100	PASS	AC=2868;AF=0.572684;AN=5008;NS=2504;DP=18476;EAS_AF=0.6012;AMR_AF=0.6326;AFR_AF=0.562;EUR_AF=0.5626;SAS_AF=0.5256;AA=T|||;VT=SNP
6	31114762	rs2240062	A	G	100	PASS	AC=4325;AF=0.863618;AN=5008;NS=2504;DP=18618;EAS_AF=0.8175;AMR_AF=0.8905;AFR_AF=0.9372;EUR_AF=0.8241;SAS_AF=0.8333;AA=g|||;VT=SNP
6	31114846	rs117335980	G	A	100	PASS	AC=182;AF=0.0363419;AN=5008;NS=2504;DP=15962;EAS_AF=0.0119;AMR_AF=0.0403;AFR_AF=0.0136;EUR_AF=0.0467;SAS_AF=0.0787;AA=G|||;VT=SNP
6	31114848	rs2240061	T	C	100	PASS	AC=488;AF=0.0974441;AN=5008;NS=2504;DP=16013;EAS_AF=0.1825;AMR_AF=0.0245;AFR_AF=0.1513;EUR_AF=0.0388;SAS_AF=0.0491;AA=T|||;VT=SNP
6	31114855	rs1265071	A	C	100	PASS	AC=710;AF=0.141773;AN=5008;NS=2504;DP=15979;EAS_AF=0.0377;AMR_AF=0.1383;AFR_AF=0.1649;EUR_AF=0.2018;SAS_AF=0.1585;AA=A|||;VT=SNP
6	31114900	rs2240060	A	G	100	PASS	AC=3609;AF=0.720647;AN=5008;NS=2504;DP=14947;EAS_AF=0.6964;AMR_AF=0.7738;AFR_AF=0.7186;EUR_AF=0.7386;SAS_AF=0.6922;AA=A|||;VT=SNP
6	31115032	rs138598988	C	T	100	PASS	AC=393;AF=0.0784744;AN=5008;NS=2504;DP=15138;EAS_AF=0.0347;AMR_AF=0.1369;AFR_AF=0.0567;EUR_AF=0.1123;SAS_AF=0.0767;AA=C|||;VT=SNP
6	31115164	rs148870053	G	A	100	PASS	AC=301;AF=0.0601038;AN=5008;NS=2504;DP=11838;EAS_AF=0.005;AMR_AF=0.0274;AFR_AF=0.174;EUR_AF=0.0378;SAS_AF=0.0092;AA=G|||;VT=SNP
6	31115307	rs6903261	A	G	100	PASS	AC=708;AF=0.141374;AN=5008;NS=2504;DP=17602;EAS_AF=0.0952;AMR_AF=0.1354;AFR_AF=0.1566;EUR_AF=0.172;SAS_AF=0.1411;AA=A|||;VT=SNP
6	31115441	rs3131012	T	C	100	PASS	AC=2867;AF=0.572484;AN=5008;NS=2504;DP=18201;EAS_AF=0.6012;AMR_AF=0.6311;AFR_AF=0.5628;EUR_AF=0.5616;SAS_AF=0.5256;AA=T|||;VT=SNP
6	31115604	rs3131013	T	C	100	PASS	AC=3611;AF=0.721046;AN=5008;NS=2504;DP=16260;EAS_AF=0.6964;AMR_AF=0.7738;AFR_AF=0.7194;EUR_AF=0.7386;SAS_AF=0.6933;AA=c|||;VT=SNP
6	31115655	rs9263756	C	T	100	PASS	AC=741;AF=0.147963;AN=5008;NS=2504;DP=16886;EAS_AF=0.0952;AMR_AF=0.1412;AFR_AF=0.1566;EUR_AF=0.1759;SAS_AF=0.1667;AA=C|||;VT=SNP
6	31115700	rs1265069	A	G	100	PASS	AC=1103;AF=0.220248;AN=5008;NS=2504;DP=16784;EAS_AF=0.0724;AMR_AF=0.2752;AFR_AF=0.2216;EUR_AF=0.3141;SAS_AF=0.2352;AA=A|||;VT=SNP
6	31115711	rs1265068	C	T	100	PASS	AC=1280;AF=0.255591;AN=5008;NS=2504;DP=17067;EAS_AF=0.3462;AMR_AF=0.3329;AFR_AF=0.1914;EUR_AF=0.2097;SAS_AF=0.2413;AA=C|||;VT=SNP
6	31115874	rs9263758	A	G	100	PASS	AC=3610;AF=0.720847;AN=5008;NS=2504;DP=17490;EAS_AF=0.6964;AMR_AF=0.7738;AFR_AF=0.7194;EUR_AF=0.7386;SAS_AF=0.6922;AA=g|||;VT=SNP
6	31115965	rs17197024	C	T	100	PASS	AC=301;AF=0.0601038;AN=5008;NS=2504;DP=18689;EAS_AF=0.005;AMR_AF=0.0274;AFR_AF=0.174;EUR_AF=0.0378;SAS_AF=0.0092;AA=C|||;VT=SNP
6	31116133	rs17197031	A	C	100	PASS	AC=388;AF=0.077476;AN=5008;NS=2504;DP=18924;EAS_AF=0.0347;AMR_AF=0.1369;AFR_AF=0.0567;EUR_AF=0.1123;SAS_AF=0.0716;AA=A|||;VT=SNP
6	31116142	rs1265067	G	A	100	PASS	AC=1102;AF=0.220048;AN=5008;NS=2504;DP=18560;EAS_AF=0.0724;AMR_AF=0.2752;AFR_AF=0.2224;EUR_AF=0.3141;SAS_AF=0.2331;AA=G|||;VT=SNP
6	31116210	rs130071	G	A	100	PASS	AC=979;AF=0.195487;AN=5008;NS=2504;DP=17553;EAS_AF=0.0575;AMR_AF=0.2608;AFR_AF=0.1815;EUR_AF=0.2793;SAS_AF=0.2239;AA=G|||;VT=SNP;EX_TARGET
6	31116220	rs130070	G	A	100	PASS	AC=572;AF=0.114217;AN=5008;NS=2504;DP=17316;EAS_AF=0.0625;AMR_AF=0.1254;AFR_AF=0.1528;EUR_AF=0.167;SAS_AF=0.0532;AA=G|||;VT=SNP;EX_TARGET
6	31116245	rs130069	C	T	100	PASS	AC=181;AF=0.0361422;AN=5008;NS=2504;DP=17158;EAS_AF=0.0119;AMR_AF=0.0403;AFR_AF=0.0136;EUR_AF=0.0467;SAS_AF=0.0777;AA=C|||;VT=SNP;EX_TARGET
6	31116246	rs130068	G	A	100	PASS	AC=2053;AF=0.409944;AN=5008;NS=2504;DP=17108;EAS_AF=0.2966;AMR_AF=0.4308;AFR_AF=0.4175;EUR_AF=0.4662;SAS_AF=0.4438;AA=G|||;VT=SNP;EX_TARGET
6	31116502	rs2027937	C	T	100	PASS	AC=364;AF=0.0726837;AN=5008;NS=2504;DP=12329;EAS_AF=0.0417;AMR_AF=0.1023;AFR_AF=0.0378;EUR_AF=0.0795;SAS_AF=0.1237;AA=C|||;VT=SNP;EX_TARGET
6	31116526	rs3132535	A	G	100	PASS	AC=3485;AF=0.695887;AN=5008;NS=2504;DP=11850;EAS_AF=0.6637;AMR_AF=0.7637;AFR_AF=0.7224;EUR_AF=0.7356;SAS_AF=0.6043;AA=G|||;VT=SNP
6	31116627	rs3131014	G	A	100	PASS	AC=1683;AF=0.336062;AN=5008;NS=2504;DP=4755;EAS_AF=0.5119;AMR_AF=0.3804;AFR_AF=0.2935;EUR_AF=0.2425;SAS_AF=0.2771;AA=g|||;VT=SNP
6	31116739	rs9263761	A	G	100	PASS	AC=4324;AF=0.863419;AN=5008;NS=2504;DP=11191;EAS_AF=0.8175;AMR_AF=0.889;AFR_AF=0.9372;EUR_AF=0.8241;SAS_AF=0.8333;AA=a|||;VT=SNP
6	31116845	rs184780941	C	T	100	PASS	AC=64;AF=0.0127796;AN=5008;NS=2504;DP=13095;EAS_AF=0;AMR_AF=0.0231;AFR_AF=0.0068;EUR_AF=0.0288;SAS_AF=0.0102;AA=c|||;VT=SNP
6	31117015	rs9263766	G	A	100	PASS	AC=573;AF=0.114417;AN=5008;NS=2504;DP=16845;EAS_AF=0.0625;AMR_AF=0.1254;AFR_AF=0.1528;EUR_AF=0.168;SAS_AF=0.0532;AA=G|||;VT=SNP
6	31117053	rs2022084	A	G	100	PASS	AC=3660;AF=0.730831;AN=5008;NS=2504;DP=16157;EAS_AF=0.6756;AMR_AF=0.804;AFR_AF=0.7322;EUR_AF=0.7813;SAS_AF=0.682;AA=G|||;VT=SNP
6	31117075	rs1265115	C	A	100	PASS	AC=2180;AF=0.435304;AN=5008;NS=2504;DP=14217;EAS_AF=0.5595;AMR_AF=0.4207;AFR_AF=0.357;EUR_AF=0.3499;SAS_AF=0.5112;AA=C|||;VT=SNP
6	31117188	rs1265114	C	T	100	PASS	AC=1103;AF=0.220248;AN=5008;NS=2504;DP=19367;EAS_AF=0.0724;AMR_AF=0.2752;AFR_AF=0.2216;EUR_AF=0.3141;SAS_AF=0.2352;AA=C|||;VT=SNP
6	31117378	rs3094227	A	C	100	PASS	AC=4096;AF=0.817891;AN=5008;NS=2504;DP=18711;EAS_AF=0.7133;AMR_AF=0.8415;AFR_AF=0.91;EUR_AF=0.8231;SAS_AF=0.7791;AA=C|||;VT=SNP
6	31117381	rs115600475	G	A	100	PASS	AC=77;AF=0.0153754;AN=5008;NS=2504;DP=18755;EAS_AF=0.005;AMR_AF=0.0173;AFR_AF=0.0121;EUR_AF=0.0348;SAS_AF=0.0092;AA=G|||;VT=SNP
6	31117577	rs1265113	C	G	100	PASS	AC=914;AF=0.182508;AN=5008;NS=2504;DP=18339;EAS_AF=0.3046;AMR_AF=0.2305;AFR_AF=0.152;EUR_AF=0.1302;SAS_AF=0.1176;AA=C|||;VT=SNP
6	31117578	rs3132533	A	G	100	PASS	AC=3083;AF=0.615615;AN=5008;NS=2504;DP=18469;EAS_AF=0.6131;AMR_AF=0.6787;AFR_AF=0.5764;EUR_AF=0.6133;SAS_AF=0.6288;AA=G|||;VT=SNP
6	31117619	rs3130498	T	C	100	PASS	AC=3656;AF=0.730032;AN=5008;NS=2504;DP=21574;EAS_AF=0.6756;AMR_AF=0.804;AFR_AF=0.7292;EUR_AF=0.7813;SAS_AF=0.682;AA=C|||;VT=SNP
6	31117673	rs112640945	C	T	100	PASS	AC=393;AF=0.0784744;AN=5008;NS=2504;DP=24091;EAS_AF=0.0347;AMR_AF=0.1369;AFR_AF=0.0567;EUR_AF=0.1123;SAS_AF=0.0767;AA=C|||;VT=SNP
6	31117695	rs113932411	G	A	100	PASS	AC=395;AF=0.0788738;AN=5008;NS=2504;DP=23768;EAS_AF=0.0357;AMR_AF=0.1369;AFR_AF=0.0567;EUR_AF=0.1133;SAS_AF=0.0767;AA=G|||;VT=SNP
6	31118019	rs1265112	T	C	100	PASS	AC=1103;AF=0.220248;AN=5008;NS=2504;DP=21475;EAS_AF=0.0724;AMR_AF=0.2752;AFR_AF=0.2216;EUR_AF=0.3141;SAS_AF=0.2352;AA=T|||;VT=SNP;EX_TARGET
6	31118511	rs130067	T	G	100	PASS	AC=1277;AF=0.254992;AN=5008;NS=2504;DP=21952;EAS_AF=0.3462;AMR_AF=0.3329;AFR_AF=0.1899;EUR_AF=0.2087;SAS_AF=0.2413;AA=T|||;VT=SNP;EX_TARGET
6	31118565	rs130078	C	G	100	PASS	AC=3656;AF=0.730032;AN=5008;NS=2504;DP=20383;EAS_AF=0.6756;AMR_AF=0.804;AFR_AF=0.7292;EUR_AF=0.7813;SAS_AF=0.682;AA=G|||;VT=SNP;EX_TARGET
6	31118898	rs11540822	A	T	100	PASS	AC=321;AF=0.0640974;AN=5008;NS=2504;DP=19146;EAS_AF=0.0347;AMR_AF=0.134;AFR_AF=0.0076;EUR_AF=0.1123;SAS_AF=0.0716;AA=A|||;VT=SNP;EX_TARGET
6	31118942	rs2517985	T	C	100	PASS	AC=1103;AF=0.220248;AN=5008;NS=2504;DP=17570;EAS_AF=0.0724;AMR_AF=0.2752;AFR_AF=0.2216;EUR_AF=0.3141;SAS_AF=0.2352;AA=T|||;VT=SNP
6	31119049	rs9263768	C	T	100	PASS	AC=575;AF=0.114816;AN=5008;NS=2504;DP=19139;EAS_AF=0.0635;AMR_AF=0.1254;AFR_AF=0.1528;EUR_AF=0.169;SAS_AF=0.0532;AA=C|||;VT=SNP
6	31119207	rs114922326	C	T	100	PASS	AC=181;AF=0.0361422;AN=5008;NS=2504;DP=18309;EAS_AF=0.0119;AMR_AF=0.0403;AFR_AF=0.0136;EUR_AF=0.0467;SAS_AF=0.0777;AA=C|||;VT=SNP
6	31119310	rs59044818	C	T	100	PASS	AC=521;AF=0.104034;AN=5008;NS=2504;DP=17301;EAS_AF=0.1825;AMR_AF=0.0303;AFR_AF=0.1513;EUR_AF=0.0427;SAS_AF=0.0746;AA=C|||;VT=SNP
6	31119351	rs60483630	G	A	100	PASS	AC=488;AF=0.0974441;AN=5008;NS=2504;DP=16570;EAS_AF=0.1825;AMR_AF=0.0245;AFR_AF=0.1513;EUR_AF=0.0388;SAS_AF=0.0491;AA=G|||;VT=SNP
6	31119380	rs1265111	G	A	100	PASS	AC=1103;AF=0.220248;AN=5008;NS=2504;DP=16669;EAS_AF=0.0724;AMR_AF=0.2752;AFR_AF=0.2216;EUR_AF=0.3141;SAS_AF=0.2352;AA=A|||;VT=SNP
6	31119422	rs1265110	C	T	100	PASS	AC=914;AF=0.182508;AN=5008;NS=2504;DP=17580;EAS_AF=0.3046;AMR_AF=0.2305;AFR_AF=0.152;EUR_AF=0.1302;SAS_AF=0.1176;AA=C|||;VT=SNP
6	31119445	rs72863043	C	T	100	PASS	AC=393;AF=0.0784744;AN=5008;NS=2504;DP=18704;EAS_AF=0.0347;AMR_AF=0.1369;AFR_AF=0.0567;EUR_AF=0.1123;SAS_AF=0.0767;AA=C|||;VT=SNP
6	31119497	rs115391134	T	C	100	PASS	AC=69;AF=0.013778;AN=5008;NS=2504;DP=19769;EAS_AF=0;AMR_AF=0.0274;AFR_AF=0.0083;EUR_AF=0.0288;SAS_AF=0.0102;AA=T|||;VT=SNP
6	31119589	rs1265109	G	T	100	PASS	AC=1947;AF=0.388778;AN=5008;NS=2504;DP=16803;EAS_AF=0.5407;AMR_AF=0.3977;AFR_AF=0.3548;EUR_AF=0.2952;SAS_AF=0.3681;AA=G|||;VT=SNP
6	31119716	rs9263769	G	T	100	PASS	AC=573;AF=0.114417;AN=5008;NS=2504;DP=18095;EAS_AF=0.0625;AMR_AF=0.1254;AFR_AF=0.1528;EUR_AF=0.168;SAS_AF=0.0532;AA=G|||;VT=SNP
6	31119767	rs73399045	T	C	100	PASS	AC=96;AF=0.0191693;AN=5008;NS=2504;DP=17166;EAS_AF=0.001;AMR_AF=0.0231;AFR_AF=0.0439;EUR_AF=0.0199;SAS_AF=0.001;AA=T|||;VT=SNP
6	31119869	rs1265108	C	T	100	PASS	AC=2375;AF=0.474241;AN=5008;NS=2504;DP=14562;EAS_AF=0.5754;AMR_AF=0.5403;AFR_AF=0.4115;EUR_AF=0.4115;SAS_AF=0.4724;AA=C|||;VT=SNP
6	31119889	rs3130499	T	C	100	PASS	AC=3658;AF=0.730431;AN=5008;NS=2504;DP=13440;EAS_AF=0.6756;AMR_AF=0.804;AFR_AF=0.7292;EUR_AF=0.7813;SAS_AF=0.684;AA=c|||;VT=SNP
6	31119976	rs3130500	T	A	100	PASS	AC=3623;AF=0.723442;AN=5008;NS=2504;DP=11543;EAS_AF=0.6756;AMR_AF=0.7983;AFR_AF=0.7292;EUR_AF=0.7773;SAS_AF=0.6564;AA=G|||;VT=SNP
6	31120240	rs9263773	T	C	100	PASS	AC=3750;AF=0.748802;AN=5008;NS=2504;DP=12609;EAS_AF=0.753;AMR_AF=0.7651;AFR_AF=0.7844;EUR_AF=0.6561;SAS_AF=0.7802;AA=t|||;VT=SNP
6	31120614	rs2240059	C	T	100	PASS	AC=3623;AF=0.723442;AN=5008;NS=2504;DP=17451;EAS_AF=0.6756;AMR_AF=0.7983;AFR_AF=0.7292;EUR_AF=0.7773;SAS_AF=0.6564;AA=T|||;VT=SNP
6	31120711	rs55898325	C	A	100	PASS	AC=363;AF=0.072484;AN=5008;NS=2504;DP=18299;EAS_AF=0.0417;AMR_AF=0.1009;AFR_AF=0.0378;EUR_AF=0.0795;SAS_AF=0.1237;AA=C|||;VT=SNP
6	31120729	rs72856706	C	T	100	PASS	AC=393;AF=0.0784744;AN=5008;NS=2504;DP=19135;EAS_AF=0.0347;AMR_AF=0.1369;AFR_AF=0.0567;EUR_AF=0.1123;SAS_AF=0.0767;AA=C|||;VT=SNP
6	31120768	rs56205037	C	T	100	PASS	AC=368;AF=0.0734824;AN=5008;NS=2504;DP=19563;EAS_AF=0.0466;AMR_AF=0.1009;AFR_AF=0.0378;EUR_AF=0.0795;SAS_AF=0.1237;AA=C|||;VT=SNP
6	31120794	rs116623790	G	A	100	PASS	AC=181;AF=0.0361422;AN=5008;NS=2504;DP=18369;EAS_AF=0.0119;AMR_AF=0.0403;AFR_AF=0.0136;EUR_AF=0.0467;SAS_AF=0.0777;AA=G|||;VT=SNP
6	31120841	rs9263774	G	C	100	PASS	AC=573;AF=0.114417;AN=5008;NS=2504;DP=18731;EAS_AF=0.0625;AMR_AF=0.1254;AFR_AF=0.1528;EUR_AF=0.168;SAS_AF=0.0532;AA=G|||;VT=SNP
6	31120901	rs9263775	C	T	100	PASS	AC=573;AF=0.114417;AN=5008;NS=2504;DP=17521;EAS_AF=0.0625;AMR_AF=0.1254;AFR_AF=0.1528;EUR_AF=0.168;SAS_AF=0.0532;AA=C|||;VT=SNP
6	31121026	rs9263776	C	T	100	PASS	AC=573;AF=0.114417;AN=5008;NS=2504;DP=16425;EAS_AF=0.0625;AMR_AF=0.1254;AFR_AF=0.1528;EUR_AF=0.168;SAS_AF=0.0532;AA=C|||;VT=SNP
6	31121232	rs111837807	T	C	100	PASS	AC=393;AF=0.0784744;AN=5008;NS=2504;DP=17334;EAS_AF=0.0347;AMR_AF=0.1369;AFR_AF=0.0567;EUR_AF=0.1123;SAS_AF=0.0767;AA=T|||;VT=SNP
6	31121381	rs112785163	G	C	100	PASS	AC=393;AF=0.0784744;AN=5008;NS=2504;DP=17194;EAS_AF=0.0347;AMR_AF=0.1369;AFR_AF=0.0567;EUR_AF=0.1123;SAS_AF=0.0767;AA=G|||;VT=SNP
6	31121426	rs143334143	G	A	100	PASS	AC=393;AF=0.0784744;AN=5008;NS=2504;DP=16863;EAS_AF=0.0347;AMR_AF=0.1369;AFR_AF=0.0567;EUR_AF=0.1123;SAS_AF=0.0767;AA=G|||;VT=SNP
6	31121489	rs9263777	T	C	100	PASS	AC=573;AF=0.114417;AN=5008;NS=2504;DP=16894;EAS_AF=0.0625;AMR_AF=0.1254;AFR_AF=0.1528;EUR_AF=0.168;SAS_AF=0.0532;AA=T|||;VT=SNP
6	31121513	rs3130450	C	T	100	PASS	AC=3657;AF=0.730232;AN=5008;NS=2504;DP=17166;EAS_AF=0.6756;AMR_AF=0.804;AFR_AF=0.7292;EUR_AF=0.7813;SAS_AF=0.683;AA=C|||;VT=SNP
6	31121517	rs149656636	T	C	100	PASS	AC=183;AF=0.0365415;AN=5008;NS=2504;DP=17428;EAS_AF=0.0139;AMR_AF=0.0403;AFR_AF=0.0136;EUR_AF=0.0467;SAS_AF=0.0777;AA=T|||;VT=SNP
6	31121529	rs1265107	G	T	100	PASS	AC=914;AF=0.182508;AN=5008;NS=2504;DP=17561;EAS_AF=0.3046;AMR_AF=0.2305;AFR_AF=0.152;EUR_AF=0.1292;SAS_AF=0.1186;AA=G|||;VT=SNP
6	31121600	rs6901657	C	T	100	PASS	AC=521;AF=0.104034;AN=5008;NS=2504;DP=19034;EAS_AF=0.1825;AMR_AF=0.0303;AFR_AF=0.1513;EUR_AF=0.0427;SAS_AF=0.0746;AA=C|||;VT=SNP
6	31121945	rs3094662	A	C	100	PASS	AC=618;AF=0.123403;AN=5008;NS=2504;DP=18744;EAS_AF=0.0377;AMR_AF=0.0893;AFR_AF=0.1293;EUR_AF=0.1909;SAS_AF=0.1585;AA=A|||;VT=SNP
6	31121958	rs72856713	C	G	100	PASS	AC=393;AF=0.0784744;AN=5008;NS=2504;DP=18700;EAS_AF=0.0347;AMR_AF=0.1369;AFR_AF=0.0567;EUR_AF=0.1123;SAS_AF=0.0767;AA=C|||;VT=SNP
6	31122126	rs2073717	G	C	100	PASS	AC=3083;AF=0.615615;AN=5008;NS=2504;DP=20144;EAS_AF=0.6131;AMR_AF=0.6787;AFR_AF=0.5764;EUR_AF=0.6133;SAS_AF=0.6288;AA=G|||;VT=SNP
6	31122315	rs130066	G	C	100	PASS	AC=1974;AF=0.394169;AN=5008;NS=2504;DP=17834;EAS_AF=0.3839;AMR_AF=0.4697;AFR_AF=0.3449;EUR_AF=0.4115;SAS_AF=0.3998;AA=G|||;VT=SNP;EX_TARGET
6	31122330	rs130077	G	A	100	PASS	AC=573;AF=0.114417;AN=5008;NS=2504;DP=17351;EAS_AF=0.0625;AMR_AF=0.1254;AFR_AF=0.1528;EUR_AF=0.168;SAS_AF=0.0532;AA=G|||;VT=SNP;EX_TARGET
6	31122482	rs130076	G	A	100	PASS	AC=618;AF=0.123403;AN=5008;NS=2504;DP=17008;EAS_AF=0.0387;AMR_AF=0.0893;AFR_AF=0.1293;EUR_AF=0.1899;SAS_AF=0.1585;AA=G|||;VT=SNP;EX_TARGET
6	31122500	rs130065	G	A	100	PASS	AC=598;AF=0.119409;AN=5008;NS=2504;DP=18354;EAS_AF=0.0387;AMR_AF=0.0793;AFR_AF=0.1241;EUR_AF=0.1918;SAS_AF=0.1503;AA=G|||;VT=SNP;EX_TARGET
6	31122502	rs130075	C	T	100	PASS	AC=437;AF=0.0872604;AN=5008;NS=2504;DP=18649;EAS_AF=0.0377;AMR_AF=0.0375;AFR_AF=0.1778;EUR_AF=0.0417;SAS_AF=0.0982;AA=C|||;VT=SNP;EX_TARGET
6	31122564	rs144885162	C	G	100	PASS	AC=41;AF=0.0081869;AN=5008;NS=2504;DP=19557;EAS_AF=0;AMR_AF=0.0159;AFR_AF=0;EUR_AF=0.0199;SAS_AF=0.0102;AA=C|||;VT=SNP;EX_TARGET
6	31122997	rs2073716	C	G	100	PASS	AC=524;AF=0.104633;AN=5008;NS=2504;DP=18512;EAS_AF=0.1825;AMR_AF=0.0303;AFR_AF=0.1513;EUR_AF=0.0427;SAS_AF=0.0777;AA=C|||;VT=SNP
6	31123147	rs112279190	C	T	100	PASS	AC=407;AF=0.08127;AN=5008;NS=2504;DP=15911;EAS_AF=0.0347;AMR_AF=0.1383;AFR_AF=0.0666;EUR_AF=0.1123;SAS_AF=0.0767;AA=C|||;VT=SNP
6	31123242	rs3130451	A	G	100	PASS	AC=3656;AF=0.730032;AN=5008;NS=2504;DP=15114;EAS_AF=0.6756;AMR_AF=0.804;AFR_AF=0.7292;EUR_AF=0.7813;SAS_AF=0.682;AA=g|||;VT=SNP
6	31123359	rs113129896	C	G	100	PASS	AC=406;AF=0.0810703;AN=5008;NS=2504;DP=13185;EAS_AF=0.0347;AMR_AF=0.1354;AFR_AF=0.0673;EUR_AF=0.1133;SAS_AF=0.0757;AA=C|||;VT=SNP
6	31123416	rs9263781	T	C	100	PASS	AC=573;AF=0.114417;AN=5008;NS=2504;DP=16624;EAS_AF=0.0625;AMR_AF=0.1254;AFR_AF=0.1528;EUR_AF=0.168;SAS_AF=0.0532;AA=T|||;VT=SNP
6	31123434	rs147539478	A	C	100	PASS	AC=68;AF=0.0135783;AN=5008;NS=2504;DP=17757;EAS_AF=0.005;AMR_AF=0.013;AFR_AF=0.0008;EUR_AF=0.0139;SAS_AF=0.0399;AA=A|||;VT=SNP
6	31123554	rs9263782	G	A	100	PASS	AC=573;AF=0.114417;AN=5008;NS=2504;DP=18615;EAS_AF=0.0625;AMR_AF=0.1254;AFR_AF=0.1528;EUR_AF=0.168;SAS_AF=0.0532;AA=G|||;VT=SNP
6	31123882	rs17197073	G	A	100	PASS	AC=160;AF=0.0319489;AN=5008;NS=2504;DP=21093;EAS_AF=0.001;AMR_AF=0.0303;AFR_AF=0.0333;EUR_AF=0.0755;SAS_AF=0.0184;AA=G|||;VT=SNP
6	31124211	rs17197080	C	T	100	PASS	AC=181;AF=0.0361422;AN=5008;NS=2504;DP=20778;EAS_AF=0.0119;AMR_AF=0.0403;AFR_AF=0.0136;EUR_AF=0.0467;SAS_AF=0.0777;AA=C|||;VT=SNP
6	31124491	rs16898861	C	T	100	PASS	AC=183;AF=0.0365415;AN=5008;NS=2504;DP=18434;EAS_AF=0.0119;AMR_AF=0.0418;AFR_AF=0.0144;EUR_AF=0.0467;SAS_AF=0.0777;AA=C|||;VT=SNP;EX_TARGET
6	31124849	rs3130453	C	T	100	PASS	AC=2350;AF=0.469249;AN=5008;NS=2504;DP=18983;EAS_AF=0.3968;AMR_AF=0.5202;AFR_AF=0.4977;EUR_AF=0.4612;SAS_AF=0.4775;AA=C|||;VT=SNP;EX_TARGET
6	31125158	rs743401	C	T	100	PASS	AC=3280;AF=0.654952;AN=5008;NS=2504;DP=18432;EAS_AF=0.6141;AMR_AF=0.6888;AFR_AF=0.7171;EUR_AF=0.6163;SAS_AF=0.6288;AA=T|||;VT=SNP;EX_TARGET
6	31125257	rs72856718	C	A	100	PASS	AC=407;AF=0.08127;AN=5008;NS=2504;DP=15690;EAS_AF=0.0347;AMR_AF=0.1383;AFR_AF=0.0666;EUR_AF=0.1123;SAS_AF=0.0767;AA=C|||;VT=SNP;EX_TARGET
6	31125402	rs72856720	C	G	100	PASS	AC=407;AF=0.08127;AN=5008;NS=2504;DP=14798;EAS_AF=0.0347;AMR_AF=0.1383;AFR_AF=0.0666;EUR_AF=0.1123;SAS_AF=0.0767;AA=C|||;VT=SNP
6	31125407	rs12529697	G	A	100	PASS	AC=350;AF=0.0698882;AN=5008;NS=2504;DP=14696;EAS_AF=0.0417;AMR_AF=0.1009;AFR_AF=0.028;EUR_AF=0.0795;SAS_AF=0.1237;AA=G|||;VT=SNP
6	31125569	rs2239524	T	G	100	PASS	AC=3280;AF=0.654952;AN=5008;NS=2504;DP=8423;EAS_AF=0.6141;AMR_AF=0.6888;AFR_AF=0.7171;EUR_AF=0.6163;SAS_AF=0.6288;AA=T|||;VT=SNP
6	31125705	rs720466	C	G	100	PASS	AC=903;AF=0.180312;AN=5008;NS=2504;DP=9295;EAS_AF=0.0377;AMR_AF=0.1484;AFR_AF=0.3026;EUR_AF=0.2058;SAS_AF=0.1585;AA=C|||;VT=SNP
6	31125777	rs720465	C	A	100	PASS	AC=1246;AF=0.248802;AN=5008;NS=2504;DP=9641;EAS_AF=0.0794;AMR_AF=0.2464;AFR_AF=0.3298;EUR_AF=0.2813;SAS_AF=0.2822;AA=C|||;VT=SNP
6	31125823	rs9263785	T	G	100	PASS	AC=573;AF=0.114417;AN=5008;NS=2504;DP=9449;EAS_AF=0.0625;AMR_AF=0.1254;AFR_AF=0.1528;EUR_AF=0.168;SAS_AF=0.0532;AA=T|||;VT=SNP
6	31125961	rs16898870	T	C	100	PASS	AC=180;AF=0.0359425;AN=5008;NS=2504;DP=8896;EAS_AF=0.0119;AMR_AF=0.0403;AFR_AF=0.0136;EUR_AF=0.0467;SAS_AF=0.0767;AA=T|||;VT=SNP
6	31125978	rs3130455	A	T	100	PASS	AC=619;AF=0.123602;AN=5008;NS=2504;DP=9455;EAS_AF=0.0377;AMR_AF=0.0893;AFR_AF=0.1301;EUR_AF=0.1909;SAS_AF=0.1585;AA=A|||;VT=SNP
6	31125993	rs720468	C	G	100	PASS	AC=408;AF=0.0814696;AN=5008;NS=2504;DP=9715;EAS_AF=0.0347;AMR_AF=0.1383;AFR_AF=0.0673;EUR_AF=0.1123;SAS_AF=0.0767;AA=C|||;VT=SNP
6	31126230	rs9263786	T	C	100	PASS	AC=573;AF=0.114417;AN=5008;NS=2504;DP=13392;EAS_AF=0.0625;AMR_AF=0.1254;AFR_AF=0.1528;EUR_AF=0.168;SAS_AF=0.0532;AA=T|||;VT=SNP
6	31126232	rs17197087	C	T	100	PASS	AC=440;AF=0.0878594;AN=5008;NS=2504;DP=13540;EAS_AF=0.0347;AMR_AF=0.1441;AFR_AF=0.0666;EUR_AF=0.1163;SAS_AF=0.1022;AA=C|||;VT=SNP
6	31126252	rs3130456	C	A	100	PASS	AC=3085;AF=0.616014;AN=5008;NS=2504;DP=13363;EAS_AF=0.6141;AMR_AF=0.6787;AFR_AF=0.5772;EUR_AF=0.6133;SAS_AF=0.6288;AA=A|||;VT=SNP
6	31126409	rs17197101	G	T	100	PASS	AC=440;AF=0.0878594;AN=5008;NS=2504;DP=12405;EAS_AF=0.0347;AMR_AF=0.1441;AFR_AF=0.0666;EUR_AF=0.1163;SAS_AF=0.1022;AA=G|||;VT=SNP
6	31126697	rs17197108	C	A	100	PASS	AC=407;AF=0.08127;AN=5008;NS=2504;DP=18240;EAS_AF=0.0347;AMR_AF=0.1383;AFR_AF=0.0666;EUR_AF=0.1123;SAS_AF=0.0767;AA=C|||;VT=SNP
6	31126790	rs3095239	A	G	100	PASS	AC=2873;AF=0.573682;AN=5008;NS=2504;DP=17646;EAS_AF=0.5794;AMR_AF=0.5504;AFR_AF=0.6505;EUR_AF=0.504;SAS_AF=0.5521;AA=G|||;VT=SNP
6	31126944	rs3094187	C	T	100	PASS	AC=2841;AF=0.567292;AN=5008;NS=2504;DP=18223;EAS_AF=0.5794;AMR_AF=0.5447;AFR_AF=0.6505;EUR_AF=0.5;SAS_AF=0.5276;AA=C|||;VT=SNP
6	31126992	rs17190762	G	A	100	PASS	AC=49;AF=0.00978435;AN=5008;NS=2504;DP=19896;EAS_AF=0;AMR_AF=0.0115;AFR_AF=0.0189;EUR_AF=0.0159;SAS_AF=0;AA=G|||;VT=SNP
6	31127037	rs17190769	C	T	100	PASS	AC=246;AF=0.0491214;AN=5008;NS=2504;DP=20835;EAS_AF=0.0377;AMR_AF=0.0274;AFR_AF=0.0416;EUR_AF=0.0388;SAS_AF=0.0971;AA=C|||;VT=SNP
6	31127562	rs1150765	C	T	100	PASS	AC=905;AF=0.180711;AN=5008;NS=2504;DP=20912;EAS_AF=0.0377;AMR_AF=0.1484;AFR_AF=0.3041;EUR_AF=0.2058;SAS_AF=0.1585;AA=c|||;VT=SNP
6	31127602	rs6905862	G	A	100	PASS	AC=2168;AF=0.432907;AN=5008;NS=2504;DP=21271;EAS_AF=0.3849;AMR_AF=0.4798;AFR_AF=0.4841;EUR_AF=0.4135;SAS_AF=0.3998;AA=G|||;VT=SNP
6	31127694	rs74633760	A	G	100	PASS	AC=402;AF=0.0802716;AN=5008;NS=2504;DP=20838;EAS_AF=0.0347;AMR_AF=0.1383;AFR_AF=0.0666;EUR_AF=0.1123;SAS_AF=0.0716;AA=A|||;VT=SNP
6	31127745	rs114475062	C	A	100	PASS	AC=107;AF=0.0213658;AN=5008;NS=2504;DP=21609;EAS_AF=0.005;AMR_AF=0.0173;AFR_AF=0.0348;EUR_AF=0.0348;SAS_AF=0.0092;AA=C|||;VT=SNP
6	31127800	rs72856721	G	T	100	PASS	AC=407;AF=0.08127;AN=5008;NS=2504;DP=22096;EAS_AF=0.0347;AMR_AF=0.1383;AFR_AF=0.0666;EUR_AF=0.1123;SAS_AF=0.0767;AA=G|||;VT=SNP
6	31127947	rs6929434	T	A	100	PASS	AC=181;AF=0.0361422;AN=5008;NS=2504;DP=20437;EAS_AF=0.0119;AMR_AF=0.0403;AFR_AF=0.0136;EUR_AF=0.0467;SAS_AF=0.0777;AA=T|||;VT=SNP
6	31128244	rs9263787	T	A	100	PASS	AC=3280;AF=0.654952;AN=5008;NS=2504;DP=16628;EAS_AF=0.6141;AMR_AF=0.6888;AFR_AF=0.7171;EUR_AF=0.6163;SAS_AF=0.6288;AA=T|||;VT=SNP
6	31128259	rs9263788	A	G	100	PASS	AC=4327;AF=0.864018;AN=5008;NS=2504;DP=16682;EAS_AF=0.8185;AMR_AF=0.889;AFR_AF=0.9387;EUR_AF=0.8241;SAS_AF=0.8333;AA=G|||;VT=SNP
6	31128329	rs9263789	G	A	100	PASS	AC=632;AF=0.126198;AN=5008;NS=2504;DP=17619;EAS_AF=0.0357;AMR_AF=0.1787;AFR_AF=0.1528;EUR_AF=0.1869;SAS_AF=0.0838;AA=G|||;VT=SNP
6	31128411	rs9263790	C	T	100	PASS	AC=573;AF=0.114417;AN=5008;NS=2504;DP=16769;EAS_AF=0.0625;AMR_AF=0.1254;AFR_AF=0.1528;EUR_AF=0.168;SAS_AF=0.0532;AA=C|||;VT=SNP
6	31128552	rs3130934	A	C	100	PASS	AC=3446;AF=0.688099;AN=5008;NS=2504;DP=18259;EAS_AF=0.6419;AMR_AF=0.6758;AFR_AF=0.8033;EUR_AF=0.672;SAS_AF=0.6053;AA=A|||;VT=SNP
6	31128605	rs114881571	C	T	100	PASS	AC=407;AF=0.08127;AN=5008;NS=2504;DP=18639;EAS_AF=0.0347;AMR_AF=0.1383;AFR_AF=0.0666;EUR_AF=0.1123;SAS_AF=0.0767;AA=C|||;VT=SNP
6	31128673	rs9263792	G	A	100	PASS	AC=573;AF=0.114417;AN=5008;NS=2504;DP=17003;EAS_AF=0.0625;AMR_AF=0.1254;AFR_AF=0.1528;EUR_AF=0.168;SAS_AF=0.0532;AA=G|||;VT=SNP
6	31129310	rs7750641	C	T	100	PASS	AC=119;AF=0.023762;AN=5008;NS=2504;DP=16616;EAS_AF=0;AMR_AF=0.0303;AFR_AF=0.0091;EUR_AF=0.0855;SAS_AF=0;AA=C|||;VT=SNP;EX_TARGET
6	31129616	rs2073721	A	G	100	PASS	AC=3852;AF=0.769169;AN=5008;NS=2504;DP=3406;EAS_AF=0.6756;AMR_AF=0.8141;AFR_AF=0.8699;EUR_AF=0.7843;SAS_AF=0.682;AA=G|||;VT=SNP;EX_TARGET
6	31129707	rs2073724	C	T	100	PASS	AC=406;AF=0.0810703;AN=5008;NS=2504;DP=16851;EAS_AF=0.0347;AMR_AF=0.1383;AFR_AF=0.0666;EUR_AF=0.1123;SAS_AF=0.0757;AA=C|||;VT=SNP;EX_TARGET
6	31130019	rs9263794	A	G	100	PASS	AC=653;AF=0.130391;AN=5008;NS=2504;DP=21291;EAS_AF=0.0694;AMR_AF=0.1297;AFR_AF=0.1551;EUR_AF=0.169;SAS_AF=0.1207;AA=A|||;VT=SNP
6	31130078	rs2073723	T	C	100	PASS	AC=3853;AF=0.769369;AN=5008;NS=2504;DP=20868;EAS_AF=0.6766;AMR_AF=0.8141;AFR_AF=0.8691;EUR_AF=0.7843;SAS_AF=0.683;AA=C|||;VT=SNP
6	31130502	rs1065461	T	C	100	PASS	AC=3852;AF=0.769169;AN=5008;NS=2504;DP=20211;EAS_AF=0.6766;AMR_AF=0.8141;AFR_AF=0.8691;EUR_AF=0.7843;SAS_AF=0.682;AA=C|||;VT=SNP;EX_TARGET
6	31130593	rs1419881	G	A	100	PASS	AC=2660;AF=0.53115;AN=5008;NS=2504;DP=20712;EAS_AF=0.5675;AMR_AF=0.5043;AFR_AF=0.6369;EUR_AF=0.4533;SAS_AF=0.4499;AA=G|||;VT=SNP
6	31130760	rs1841	A	G	100	PASS	AC=350;AF=0.0698882;AN=5008;NS=2504;DP=21858;EAS_AF=0.0417;AMR_AF=0.1009;AFR_AF=0.028;EUR_AF=0.0795;SAS_AF=0.1237;AA=A|||;VT=SNP
6	31130821	rs1044870	C	T	100	PASS	AC=573;AF=0.114417;AN=5008;NS=2504;DP=21077;EAS_AF=0.0625;AMR_AF=0.1254;AFR_AF=0.1528;EUR_AF=0.168;SAS_AF=0.0532;AA=C|||;VT=SNP
6	31130865	rs17190776	G	A	100	PASS	AC=407;AF=0.08127;AN=5008;NS=2504;DP=20312;EAS_AF=0.0347;AMR_AF=0.1383;AFR_AF=0.0666;EUR_AF=0.1123;SAS_AF=0.0767;AA=G|||;VT=SNP
6	31131209	rs17190783	A	G	100	PASS	AC=408;AF=0.0814696;AN=5008;NS=2504;DP=21692;EAS_AF=0.0347;AMR_AF=0.1383;AFR_AF=0.0666;EUR_AF=0.1123;SAS_AF=0.0777;AA=A|||;VT=SNP
6	31131276	rs17190798	A	T	100	PASS	AC=407;AF=0.08127;AN=5008;NS=2504;DP=20662;EAS_AF=0.0347;AMR_AF=0.1383;AFR_AF=0.0666;EUR_AF=0.1123;SAS_AF=0.0767;AA=A|||;VT=SNP
6	31131569	rs3132528	C	T	100	PASS	AC=3854;AF=0.769569;AN=5008;NS=2504;DP=18925;EAS_AF=0.6766;AMR_AF=0.8141;AFR_AF=0.8699;EUR_AF=0.7843;SAS_AF=0.683;AA=T|||;VT=SNP
6	31131611	rs528219211	A	C	100	PASS	AC=3856;AF=0.769968;AN=5008;NS=2504;DP=18688;EAS_AF=0.6766;AMR_AF=0.8141;AFR_AF=0.8699;EUR_AF=0.7863;SAS_AF=0.683;AA=C|||;VT=SNP
6	31131707	rs9501062	T	C	100	PASS	AC=490;AF=0.0978435;AN=5008;NS=2504;DP=18573;EAS_AF=0.1825;AMR_AF=0.0245;AFR_AF=0.1528;EUR_AF=0.0388;SAS_AF=0.0491;AA=T|||;VT=SNP
6	31131837	rs17190811	A	T	100	PASS	AC=407;AF=0.08127;AN=5008;NS=2504;DP=18925;EAS_AF=0.0347;AMR_AF=0.1383;AFR_AF=0.0666;EUR_AF=0.1123;SAS_AF=0.0767;AA=A|||;VT=SNP
6	31132085	rs3130933	T	C	100	PASS	AC=4789;AF=0.95627;AN=5008;NS=2504;DP=18204;EAS_AF=0.9692;AMR_AF=0.9481;AFR_AF=0.9939;EUR_AF=0.8926;SAS_AF=0.9632;AA=C|||;VT=SNP
6	31132140	rs13409	G	A	100	PASS	AC=2171;AF=0.433506;AN=5008;NS=2504;DP=18570;EAS_AF=0.3849;AMR_AF=0.4798;AFR_AF=0.4841;EUR_AF=0.4145;SAS_AF=0.4018;AA=G|||;VT=SNP
6	31132649	rs2394882	A	C	100	PASS	AC=3413;AF=0.68151;AN=5008;NS=2504;DP=21936;EAS_AF=0.6419;AMR_AF=0.67;AFR_AF=0.8033;EUR_AF=0.668;SAS_AF=0.5798;AA=A|||;VT=SNP;EX_TARGET
6	31132656	rs9263795	T	C	100	PASS	AC=120;AF=0.0239617;AN=5008;NS=2504;DP=21981;EAS_AF=0.001;AMR_AF=0.0288;AFR_AF=0.0129;EUR_AF=0.0746;SAS_AF=0.0072;AA=T|||;VT=SNP;EX_TARGET
6	31132883	rs9263796	C	T	100	PASS	AC=573;AF=0.114417;AN=5008;NS=2504;DP=19935;EAS_AF=0.0625;AMR_AF=0.1254;AFR_AF=0.1528;EUR_AF=0.168;SAS_AF=0.0532;AA=C|||;VT=SNP;EX_TARGET
6	31132956	rs17851818	G	C	100	PASS	AC=400;AF=0.0798722;AN=5008;NS=2504;DP=20369;EAS_AF=0.0347;AMR_AF=0.1369;AFR_AF=0.0666;EUR_AF=0.1103;SAS_AF=0.0726;AA=G|||;VT=SNP;EX_TARGET
6	31133509	rs2106074	G	A	100	PASS	AC=3413;AF=0.68151;AN=5008;NS=2504;DP=19074;EAS_AF=0.6419;AMR_AF=0.67;AFR_AF=0.8033;EUR_AF=0.668;SAS_AF=0.5798;AA=G|||;VT=SNP;EX_TARGET
6	31133663	rs45438402	T	C	100	PASS	AC=407;AF=0.08127;AN=5008;NS=2504;DP=17865;EAS_AF=0.0347;AMR_AF=0.1383;AFR_AF=0.0666;EUR_AF=0.1123;SAS_AF=0.0767;AA=T|||;VT=SNP;EX_TARGET
6	31133677	rs45506394	G	A	100	PASS	AC=42;AF=0.00838658;AN=5008;NS=2504;DP=17577;EAS_AF=0.001;AMR_AF=0.0086;AFR_AF=0;EUR_AF=0.0209;SAS_AF=0.0143;AA=G|||;VT=SNP;EX_TARGET
6	31133870	rs72856736	G	A	100	PASS	AC=407;AF=0.08127;AN=5008;NS=2504;DP=20258;EAS_AF=0.0347;AMR_AF=0.1383;AFR_AF=0.0666;EUR_AF=0.1123;SAS_AF=0.0767;AA=G|||;VT=SNP;EX_TARGET
6	31133894	rs9501063	G	C	100	PASS	AC=548;AF=0.109425;AN=5008;NS=2504;DP=20032;EAS_AF=0.1825;AMR_AF=0.0317;AFR_AF=0.1891;EUR_AF=0.0427;SAS_AF=0.0501;AA=G|||;VT=SNP
6	31133943	rs3130932	C	A	100	PASS	AC=3412;AF=0.68131;AN=5008;NS=2504;DP=19187;EAS_AF=0.6419;AMR_AF=0.6686;AFR_AF=0.8033;EUR_AF=0.668;SAS_AF=0.5798;AA=C|||;VT=SNP
6	31134033	rs115513668	A	T	100	PASS	AC=49;AF=0.00978435;AN=5008;NS=2504;DP=20195;EAS_AF=0.005;AMR_AF=0.0086;AFR_AF=0;EUR_AF=0.0209;SAS_AF=0.0174;AA=A|||;VT=SNP
6	31134087	rs1265163	C	G	100	PASS	AC=914;AF=0.182508;AN=5008;NS=2504;DP=20570;EAS_AF=0.3056;AMR_AF=0.2305;AFR_AF=0.1513;EUR_AF=0.1302;SAS_AF=0.1176;AA=C|||;VT=SNP
6	31134175	rs3132526	C	T	100	PASS	AC=2840;AF=0.567093;AN=5008;NS=2504;DP=18390;EAS_AF=0.5794;AMR_AF=0.5447;AFR_AF=0.6505;EUR_AF=0.5;SAS_AF=0.5266;AA=C|||;VT=SNP
6	31134323	rs151095308	C	T	100	PASS	AC=407;AF=0.08127;AN=5008;NS=2504;DP=17583;EAS_AF=0.0347;AMR_AF=0.1383;AFR_AF=0.0666;EUR_AF=0.1123;SAS_AF=0.0767;AA=C|||;VT=SNP
6	31134482	rs73401031	C	A	100	PASS	AC=96;AF=0.0191693;AN=5008;NS=2504;DP=18459;EAS_AF=0.001;AMR_AF=0.0231;AFR_AF=0.0439;EUR_AF=0.0199;SAS_AF=0.001;AA=C|||;VT=SNP
6	31134591	rs11965454	T	C	100	PASS	AC=547;AF=0.109225;AN=5008;NS=2504;DP=18324;EAS_AF=0.1825;AMR_AF=0.0317;AFR_AF=0.1891;EUR_AF=0.0427;SAS_AF=0.0491;AA=t|||;VT=SNP
6	31134599	rs9263800	G	A	100	PASS	AC=574;AF=0.114617;AN=5008;NS=2504;DP=18263;EAS_AF=0.0625;AMR_AF=0.1254;AFR_AF=0.1536;EUR_AF=0.168;SAS_AF=0.0532;AA=g|||;VT=SNP
6	31134625	rs72856737	A	G	100	PASS	AC=407;AF=0.08127;AN=5008;NS=2504;DP=18322;EAS_AF=0.0347;AMR_AF=0.1383;AFR_AF=0.0666;EUR_AF=0.1123;SAS_AF=0.0767;AA=a|||;VT=SNP
6	31134888	rs3130931	T	C	100	PASS	AC=3624;AF=0.723642;AN=5008;NS=2504;DP=16431;EAS_AF=0.6577;AMR_AF=0.7925;AFR_AF=0.8646;EUR_AF=0.7326;SAS_AF=0.5429;AA=T|||;VT=SNP
6	31135136	rs9263802	C	T	100	PASS	AC=573;AF=0.114417;AN=5008;NS=2504;DP=12598;EAS_AF=0.0625;AMR_AF=0.1254;AFR_AF=0.1528;EUR_AF=0.168;SAS_AF=0.0532;AA=C|||;VT=SNP
6	31135172	rs3130930	T	A	100	PASS	AC=3438;AF=0.686502;AN=5008;NS=2504;DP=12117;EAS_AF=0.6468;AMR_AF=0.6758;AFR_AF=0.8056;EUR_AF=0.675;SAS_AF=0.5859;AA=A|||;VT=SNP
6	31135197	rs1419880	T	C	100	PASS	AC=2842;AF=0.567492;AN=5008;NS=2504;DP=13314;EAS_AF=0.5804;AMR_AF=0.5447;AFR_AF=0.6505;EUR_AF=0.501;SAS_AF=0.5266;AA=T|||;VT=SNP
6	31135207	rs3130929	T	C	100	PASS	AC=3824;AF=0.763578;AN=5008;NS=2504;DP=13893;EAS_AF=0.6776;AMR_AF=0.8084;AFR_AF=0.8699;EUR_AF=0.7823;SAS_AF=0.6575;AA=C|||;VT=SNP
6	31135387	rs2021375	A	G	100	PASS	AC=2840;AF=0.567093;AN=5008;NS=2504;DP=15263;EAS_AF=0.5794;AMR_AF=0.5447;AFR_AF=0.6505;EUR_AF=0.5;SAS_AF=0.5266;AA=A|||;VT=SNP
6	31135706	rs9263804	C	T	100	PASS	AC=3821;AF=0.762979;AN=5008;NS=2504;DP=17314;EAS_AF=0.6766;AMR_AF=0.8084;AFR_AF=0.8699;EUR_AF=0.7813;SAS_AF=0.6564;AA=-|||;VT=SNP
6	31135735	rs9263805	A	C	100	PASS	AC=3821;AF=0.762979;AN=5008;NS=2504;DP=17143;EAS_AF=0.6766;AMR_AF=0.8084;AFR_AF=0.8699;EUR_AF=0.7813;SAS_AF=0.6564;AA=-|||;VT=SNP
6	31135777	rs113542024	T	G	100	PASS	AC=384;AF=0.0766773;AN=5008;NS=2504;DP=16555;EAS_AF=0.0347;AMR_AF=0.1369;AFR_AF=0.0537;EUR_AF=0.1123;SAS_AF=0.0716;AA=-|||;VT=SNP
6	31135878	rs142242725	G	A	100	PASS	AC=407;AF=0.08127;AN=5008;NS=2504;DP=16693;EAS_AF=0.0347;AMR_AF=0.1383;AFR_AF=0.0666;EUR_AF=0.1123;SAS_AF=0.0767;AA=G|||;VT=SNP
6	31135966	rs3094195	C	T	100	PASS	AC=2840;AF=0.567093;AN=5008;NS=2504;DP=17180;EAS_AF=0.5794;AMR_AF=0.5447;AFR_AF=0.6505;EUR_AF=0.5;SAS_AF=0.5266;AA=C|||;VT=SNP
6	31136097	rs3130928	C	A	100	PASS	AC=3820;AF=0.76278;AN=5008;NS=2504;DP=17128;EAS_AF=0.6766;AMR_AF=0.8084;AFR_AF=0.8699;EUR_AF=0.7803;SAS_AF=0.6564;AA=C|||;VT=SNP
6	31136208	rs141715528	C	T	100	PASS	AC=408;AF=0.0814696;AN=5008;NS=2504;DP=18032;EAS_AF=0.0347;AMR_AF=0.1383;AFR_AF=0.0673;EUR_AF=0.1123;SAS_AF=0.0767;AA=C|||;VT=SNP
6	31136240	rs3094194	G	A	100	PASS	AC=3470;AF=0.692891;AN=5008;NS=2504;DP=18109;EAS_AF=0.6349;AMR_AF=0.7075;AFR_AF=0.8419;EUR_AF=0.7008;SAS_AF=0.5327;AA=G|||;VT=SNP
6	31136453	rs3130501	A	G	100	PASS	AC=3852;AF=0.769169;AN=5008;NS=2504;DP=21378;EAS_AF=0.6766;AMR_AF=0.8141;AFR_AF=0.8699;EUR_AF=0.7833;SAS_AF=0.682;AA=G|||;VT=SNP
6	31136575	rs114263479	T	C	100	PASS	AC=271;AF=0.0541134;AN=5008;NS=2504;DP=19424;EAS_AF=0.0228;AMR_AF=0.0865;AFR_AF=0.0038;EUR_AF=0.0716;SAS_AF=0.1135;AA=T|||;VT=SNP
6	31136577	rs9263809	A	G	100	PASS	AC=573;AF=0.114417;AN=5008;NS=2504;DP=19382;EAS_AF=0.0625;AMR_AF=0.1254;AFR_AF=0.1528;EUR_AF=0.168;SAS_AF=0.0532;AA=A|||;VT=SNP
6	31136666	rs3130502	A	G	100	PASS	AC=3820;AF=0.76278;AN=5008;NS=2504;DP=19220;EAS_AF=0.6766;AMR_AF=0.8084;AFR_AF=0.8699;EUR_AF=0.7803;SAS_AF=0.6564;AA=g|||;VT=SNP
6	31136714	rs3132524	T	C	100	PASS	AC=3820;AF=0.76278;AN=5008;NS=2504;DP=19610;EAS_AF=0.6766;AMR_AF=0.8084;AFR_AF=0.8699;EUR_AF=0.7803;SAS_AF=0.6564;AA=C|||;VT=SNP
6	31136752	rs17840029	A	G	100	PASS	AC=181;AF=0.0361422;AN=5008;NS=2504;DP=20936;EAS_AF=0.0119;AMR_AF=0.0403;AFR_AF=0.0136;EUR_AF=0.0467;SAS_AF=0.0777;AA=A|||;VT=SNP
6	31136832	rs3132523	T	C	100	PASS	AC=3820;AF=0.76278;AN=5008;NS=2504;DP=21584;EAS_AF=0.6766;AMR_AF=0.8084;AFR_AF=0.8699;EUR_AF=0.7803;SAS_AF=0.6564;AA=T|||;VT=SNP
6	31136994	rs71563311	C	A	100	PASS	AC=60;AF=0.0119808;AN=5008;NS=2504;DP=18394;EAS_AF=0.0149;AMR_AF=0.0043;AFR_AF=0.0023;EUR_AF=0.0278;SAS_AF=0.0112;AA=C|||;VT=SNP
6	31137165	rs3130503	A	G	100	PASS	AC=4100;AF=0.81869;AN=5008;NS=2504;DP=20933;EAS_AF=0.7143;AMR_AF=0.8415;AFR_AF=0.9123;EUR_AF=0.8231;SAS_AF=0.7791;AA=G|||;VT=SNP
6	31137632	rs9263810	G	C	100	PASS	AC=573;AF=0.114417;AN=5008;NS=2504;DP=20082;EAS_AF=0.0625;AMR_AF=0.1254;AFR_AF=0.1528;EUR_AF=0.168;SAS_AF=0.0532;AA=G|||;VT=SNP
6	31137660	rs1265161	G	A	100	PASS	AC=284;AF=0.0567093;AN=5008;NS=2504;DP=19167;EAS_AF=0;AMR_AF=0.0591;AFR_AF=0.1725;EUR_AF=0.0149;SAS_AF=0;AA=G|||;VT=SNP
6	31137712	rs61465271	G	A	100	PASS	AC=729;AF=0.145567;AN=5008;NS=2504;DP=17627;EAS_AF=0.1954;AMR_AF=0.072;AFR_AF=0.2027;EUR_AF=0.0895;SAS_AF=0.1268;AA=G|||;VT=SNP
6	31137735	rs57229995	G	C	100	PASS	AC=729;AF=0.145567;AN=5008;NS=2504;DP=17422;EAS_AF=0.1954;AMR_AF=0.072;AFR_AF=0.2027;EUR_AF=0.0895;SAS_AF=0.1268;AA=G|||;VT=SNP
6	31137745	rs9263811	C	T	100	PASS	AC=574;AF=0.114617;AN=5008;NS=2504;DP=17392;EAS_AF=0.0625;AMR_AF=0.1254;AFR_AF=0.1528;EUR_AF=0.168;SAS_AF=0.0542;AA=C|||;VT=SNP
6	31137759	rs3132522	T	C	100	PASS	AC=3854;AF=0.769569;AN=5008;NS=2504;DP=17317;EAS_AF=0.6776;AMR_AF=0.8141;AFR_AF=0.8699;EUR_AF=0.7843;SAS_AF=0.682;AA=t|||;VT=SNP
6	31137774	rs3094193	G	T	100	PASS	AC=3247;AF=0.648363;AN=5008;NS=2504;DP=17383;EAS_AF=0.6141;AMR_AF=0.683;AFR_AF=0.7171;EUR_AF=0.6123;SAS_AF=0.6033;AA=T|||;VT=SNP
6	31137798	rs56071357	C	T	100	PASS	AC=1137;AF=0.227037;AN=5008;NS=2504;DP=17116;EAS_AF=0.2302;AMR_AF=0.2104;AFR_AF=0.27;EUR_AF=0.2018;SAS_AF=0.2035;AA=C|||;VT=SNP
6	31137804	rs3094192	C	G	100	PASS	AC=3853;AF=0.769369;AN=5008;NS=2504;DP=16759;EAS_AF=0.6766;AMR_AF=0.8141;AFR_AF=0.8699;EUR_AF=0.7843;SAS_AF=0.682;AA=G|||;VT=SNP
6	31137837	rs3130504	A	T	100	PASS	AC=3854;AF=0.769569;AN=5008;NS=2504;DP=17517;EAS_AF=0.6776;AMR_AF=0.8141;AFR_AF=0.8699;EUR_AF=0.7843;SAS_AF=0.682;AA=T|||;VT=SNP
6	31138107	rs1062630	G	A	100	PASS	AC=847;AF=0.169129;AN=5008;NS=2504;DP=15076;EAS_AF=0.0377;AMR_AF=0.1412;AFR_AF=0.2678;EUR_AF=0.2008;SAS_AF=0.1585;AA=G|||;VT=SNP;EX_TARGET
6	31138310	rs41257954	C	T	100	PASS	AC=59;AF=0.0117812;AN=5008;NS=2504;DP=13351;EAS_AF=0.0149;AMR_AF=0.0043;AFR_AF=0.0015;EUR_AF=0.0278;SAS_AF=0.0112;AA=C|||;VT=SNP;EX_TARGET
6	31138371	rs1265160	G	A	100	PASS	AC=937;AF=0.187101;AN=5008;NS=2504;DP=12955;EAS_AF=0.3145;AMR_AF=0.2305;AFR_AF=0.1528;EUR_AF=0.1302;SAS_AF=0.1299;AA=G|||;VT=SNP;EX_TARGET
6	31138377	rs2077010	C	T	100	PASS	AC=2113;AF=0.421925;AN=5008;NS=2504;DP=12960;EAS_AF=0.3859;AMR_AF=0.4726;AFR_AF=0.4478;EUR_AF=0.4105;SAS_AF=0.3998;AA=C|||;VT=SNP;EX_TARGET
6	31138472	rs17197199	C	T	100	PASS	AC=548;AF=0.109425;AN=5008;NS=2504;DP=13172;EAS_AF=0.1835;AMR_AF=0.0317;AFR_AF=0.1891;EUR_AF=0.0427;SAS_AF=0.0491;AA=c|||;VT=SNP
6	31138619	rs12215963	A	G	100	PASS	AC=70;AF=0.0139776;AN=5008;NS=2504;DP=14253;EAS_AF=0.0149;AMR_AF=0.0072;AFR_AF=0.0061;EUR_AF=0.0308;SAS_AF=0.0112;AA=a|||;VT=SNP
6	31138707	rs17190839	G	A	100	PASS	AC=525;AF=0.104832;AN=5008;NS=2504;DP=16124;EAS_AF=0.1637;AMR_AF=0.0317;AFR_AF=0.1884;EUR_AF=0.0427;SAS_AF=0.047;AA=g|||;VT=SNP
6	31138797	rs9263816	G	T	100	PASS	AC=606;AF=0.121006;AN=5008;NS=2504;DP=15709;EAS_AF=0.0625;AMR_AF=0.1311;AFR_AF=0.1528;EUR_AF=0.172;SAS_AF=0.0787;AA=g|||;VT=SNP
6	31138917	rs9263817	G	A	100	PASS	AC=595;AF=0.11881;AN=5008;NS=2504;DP=15434;EAS_AF=0.0625;AMR_AF=0.1311;AFR_AF=0.1664;EUR_AF=0.168;SAS_AF=0.0532;AA=g|||;VT=SNP
6	31139040	rs9263818	C	A	100	PASS	AC=573;AF=0.114417;AN=5008;NS=2504;DP=13998;EAS_AF=0.0625;AMR_AF=0.1254;AFR_AF=0.1528;EUR_AF=0.168;SAS_AF=0.0532;AA=C|||;VT=SNP
6	31139131	rs17197220	T	C	100	PASS	AC=181;AF=0.0361422;AN=5008;NS=2504;DP=13928;EAS_AF=0.0119;AMR_AF=0.0403;AFR_AF=0.0136;EUR_AF=0.0467;SAS_AF=0.0777;AA=T|||;VT=SNP
6	31139452	rs879882	T	C	100	PASS	AC=2781;AF=0.555312;AN=5008;NS=2504;DP=8363;EAS_AF=0.4464;AMR_AF=0.6715;AFR_AF=0.5227;EUR_AF=0.6382;SAS_AF=0.544;AA=C|||;VT=SNP
6	31139490	rs885952	C	T	100	PASS	AC=2061;AF=0.411542;AN=5008;NS=2504;DP=9770;EAS_AF=0.3829;AMR_AF=0.4625;AFR_AF=0.4312;EUR_AF=0.4006;SAS_AF=0.3896;AA=C|||;VT=SNP
6	31139504	rs1108746	C	A	100	PASS	AC=693;AF=0.138379;AN=5008;NS=2504;DP=9649;EAS_AF=0.0685;AMR_AF=0.1758;AFR_AF=0.1278;EUR_AF=0.1551;SAS_AF=0.181;AA=C|||;VT=SNP
6	31140008	rs3132520	C	T	100	PASS	AC=2309;AF=0.461062;AN=5008;NS=2504;DP=15172;EAS_AF=0.4206;AMR_AF=0.5634;AFR_AF=0.4342;EUR_AF=0.4821;SAS_AF=0.4448;AA=C|||;VT=SNP
6	31140047	rs1265159	G	A	100	PASS	AC=786;AF=0.156949;AN=5008;NS=2504;DP=15022;EAS_AF=0.0367;AMR_AF=0.1311;AFR_AF=0.2451;EUR_AF=0.1918;SAS_AF=0.1442;AA=G|||;VT=SNP
6	31140068	rs116371977	C	T	100	PASS	AC=33;AF=0.00658946;AN=5008;NS=2504;DP=15083;EAS_AF=0;AMR_AF=0.0058;AFR_AF=0.0015;EUR_AF=0.0239;SAS_AF=0.0031;AA=C|||;VT=SNP
6	31140073	rs3094190	G	A	100	PASS	AC=3245;AF=0.647963;AN=5008;NS=2504;DP=14909;EAS_AF=0.5694;AMR_AF=0.7305;AFR_AF=0.6778;EUR_AF=0.6004;SAS_AF=0.6789;AA=A|||;VT=SNP
6	31140088	rs3132519	T	C	100	PASS	AC=3245;AF=0.647963;AN=5008;NS=2504;DP=15212;EAS_AF=0.5694;AMR_AF=0.7305;AFR_AF=0.6778;EUR_AF=0.6004;SAS_AF=0.6789;AA=C|||;VT=SNP
6	31140091	rs885951	C	A	100	PASS	AC=2068;AF=0.412939;AN=5008;NS=2504;DP=15130;EAS_AF=0.3859;AMR_AF=0.4625;AFR_AF=0.4327;EUR_AF=0.4076;SAS_AF=0.3845;AA=C|||;VT=SNP
6	31140152	rs885950	A	C	100	PASS	AC=2089;AF=0.417133;AN=5008;NS=2504;DP=15640;EAS_AF=0.3849;AMR_AF=0.4697;AFR_AF=0.4244;EUR_AF=0.4105;SAS_AF=0.41;AA=A|||;VT=SNP
6	31140169	rs3132518	C	G	100	PASS	AC=3115;AF=0.622005;AN=5008;NS=2504;DP=16262;EAS_AF=0.5694;AMR_AF=0.7176;AFR_AF=0.5923;EUR_AF=0.5924;SAS_AF=0.6789;AA=G|||;VT=SNP
6	31140220	rs885949	T	C	100	PASS	AC=1003;AF=0.20028;AN=5008;NS=2504;DP=18302;EAS_AF=0.1845;AMR_AF=0.2219;AFR_AF=0.1679;EUR_AF=0.1839;SAS_AF=0.2618;AA=T|||;VT=SNP
6	31140411	rs17197227	C	T	100	PASS	AC=59;AF=0.0117812;AN=5008;NS=2504;DP=16767;EAS_AF=0.0149;AMR_AF=0.0043;AFR_AF=0.0015;EUR_AF=0.0278;SAS_AF=0.0112;AA=C|||;VT=SNP
6	31140445	rs9501064	C	T	100	PASS	AC=845;AF=0.16873;AN=5008;NS=2504;DP=16867;EAS_AF=0.2163;AMR_AF=0.0836;AFR_AF=0.2156;EUR_AF=0.0934;SAS_AF=0.1943;AA=C|||;VT=SNP
6	31140518	rs6909939	G	A	100	PASS	AC=628;AF=0.125399;AN=5008;NS=2504;DP=17824;EAS_AF=0.1528;AMR_AF=0.1009;AFR_AF=0.1452;EUR_AF=0.1471;SAS_AF=0.0654;AA=G|||;VT=SNP
6	31140532	rs885948	A	G	100	PASS	AC=2785;AF=0.55611;AN=5008;NS=2504;DP=17774;EAS_AF=0.506;AMR_AF=0.572;AFR_AF=0.6808;EUR_AF=0.4911;SAS_AF=0.4949;AA=G|||;VT=SNP
6	31140615	rs9501065	C	T	100	PASS	AC=864;AF=0.172524;AN=5008;NS=2504;DP=19081;EAS_AF=0.2173;AMR_AF=0.0821;AFR_AF=0.2262;EUR_AF=0.0934;SAS_AF=0.1994;AA=C|||;VT=SNP
6	31140741	rs1265158	C	G	100	PASS	AC=1927;AF=0.384784;AN=5008;NS=2504;DP=19556;EAS_AF=0.2788;AMR_AF=0.3141;AFR_AF=0.4841;EUR_AF=0.337;SAS_AF=0.4591;AA=G|||;VT=SNP
6	31140808	rs6910473	G	A	100	PASS	AC=510;AF=0.101837;AN=5008;NS=2504;DP=17262;EAS_AF=0.0635;AMR_AF=0.1023;AFR_AF=0.146;EUR_AF=0.1392;SAS_AF=0.0429;AA=G|||;VT=SNP
6	31140879	rs17197241	G	A	100	PASS	AC=253;AF=0.0505192;AN=5008;NS=2504;DP=18270;EAS_AF=0.0079;AMR_AF=0.0202;AFR_AF=0.1112;EUR_AF=0.0179;SAS_AF=0.0675;AA=G|||;VT=SNP
6	31141127	rs2269713	A	G	100	PASS	AC=642;AF=0.128195;AN=5008;NS=2504;DP=20202;EAS_AF=0.1954;AMR_AF=0.0418;AFR_AF=0.1936;EUR_AF=0.0457;SAS_AF=0.1166;AA=A|||;VT=SNP
6	31141209	rs2269712	A	G	100	PASS	AC=3937;AF=0.786142;AN=5008;NS=2504;DP=18654;EAS_AF=0.7113;AMR_AF=0.8357;AFR_AF=0.8865;EUR_AF=0.7763;SAS_AF=0.7025;AA=G|||;VT=SNP
6	31141389	rs115568381	C	G	100	PASS	AC=51;AF=0.0101837;AN=5008;NS=2504;DP=18814;EAS_AF=0.005;AMR_AF=0.0086;AFR_AF=0.0015;EUR_AF=0.0209;SAS_AF=0.0174;AA=C|||;VT=SNP
6	31141523	rs887468	C	T	100	PASS	AC=1001;AF=0.19988;AN=5008;NS=2504;DP=21197;EAS_AF=0.0496;AMR_AF=0.1729;AFR_AF=0.2769;EUR_AF=0.2425;SAS_AF=0.226;AA=C|||;VT=SNP
6	31141612	rs2269711	A	T	100	PASS	AC=3498;AF=0.698482;AN=5008;NS=2504;DP=18528;EAS_AF=0.6815;AMR_AF=0.6643;AFR_AF=0.8759;EUR_AF=0.6372;SAS_AF=0.5634;AA=T|||;VT=SNP
6	31141664	rs887467	C	G	100	PASS	AC=2389;AF=0.477037;AN=5008;NS=2504;DP=16202;EAS_AF=0.2956;AMR_AF=0.4697;AFR_AF=0.5393;EUR_AF=0.4861;SAS_AF=0.5757;AA=G|||;VT=SNP
6	31141671	rs72856757	C	T	100	PASS	AC=400;AF=0.0798722;AN=5008;NS=2504;DP=16939;EAS_AF=0.0347;AMR_AF=0.1383;AFR_AF=0.0643;EUR_AF=0.1123;SAS_AF=0.0726;AA=C|||;VT=SNP
6	31141827	rs73728280	G	A	100	PASS	AC=212;AF=0.0423323;AN=5008;NS=2504;DP=21474;EAS_AF=0.001;AMR_AF=0.0331;AFR_AF=0.1225;EUR_AF=0.0249;SAS_AF=0.001;AA=G|||;VT=SNP
6	31141836	rs3132517	C	T	100	PASS	AC=4299;AF=0.858427;AN=5008;NS=2504;DP=21363;EAS_AF=0.8155;AMR_AF=0.8948;AFR_AF=0.9266;EUR_AF=0.8241;SAS_AF=0.82;AA=T|||;VT=SNP
6	31141954	rs72856758	T	C	100	PASS	AC=408;AF=0.0814696;AN=5008;NS=2504;DP=20303;EAS_AF=0.0337;AMR_AF=0.1398;AFR_AF=0.0696;EUR_AF=0.1123;SAS_AF=0.0736;AA=T|||;VT=SNP
6	31141970	rs3094189	C	A	100	PASS	AC=4690;AF=0.936502;AN=5008;NS=2504;DP=20296;EAS_AF=0.9653;AMR_AF=0.9452;AFR_AF=0.9584;EUR_AF=0.8926;SAS_AF=0.9162;AA=A|||;VT=SNP
6	31142097	rs114907333	T	C	100	PASS	AC=182;AF=0.0363419;AN=5008;NS=2504;DP=18079;EAS_AF=0.0119;AMR_AF=0.0403;AFR_AF=0.0136;EUR_AF=0.0477;SAS_AF=0.0777;AA=T|||;VT=SNP
6	31142245	rs3094188	C	A	100	PASS	AC=3529;AF=0.704673;AN=5008;NS=2504;DP=19874;EAS_AF=0.7381;AMR_AF=0.7219;AFR_AF=0.7663;EUR_AF=0.673;SAS_AF=0.6074;AA=C|||;VT=SNP
6	31142261	rs28360051	G	A	100	PASS	AC=77;AF=0.0153754;AN=5008;NS=2504;DP=19658;EAS_AF=0;AMR_AF=0.0432;AFR_AF=0.003;EUR_AF=0.0427;SAS_AF=0;AA=G|||;VT=SNP
6	31142265	rs1265157	C	G	100	PASS	AC=1979;AF=0.395168;AN=5008;NS=2504;DP=19894;EAS_AF=0.381;AMR_AF=0.3285;AFR_AF=0.4342;EUR_AF=0.3569;SAS_AF=0.4438;AA=C|||;VT=SNP
6	31142293	rs114216136	C	T	100	PASS	AC=181;AF=0.0361422;AN=5008;NS=2504;DP=19784;EAS_AF=0.0119;AMR_AF=0.0403;AFR_AF=0.0136;EUR_AF=0.0477;SAS_AF=0.0767;AA=C|||;VT=SNP
6	31142297	rs1265156	C	A	100	PASS	AC=1849;AF=0.369209;AN=5008;NS=2504;DP=19746;EAS_AF=0.3938;AMR_AF=0.4625;AFR_AF=0.3253;EUR_AF=0.329;SAS_AF=0.3783;AA=A|||;VT=SNP
6	31142719	rs9461648	T	C	100	PASS	AC=804;AF=0.160543;AN=5008;NS=2504;DP=19680;EAS_AF=0.0794;AMR_AF=0.1729;AFR_AF=0.1604;EUR_AF=0.1511;SAS_AF=0.2454;AA=C|||;VT=SNP
6	31142758	rs3132514	T	C	100	PASS	AC=435;AF=0.086861;AN=5008;NS=2504;DP=18534;EAS_AF=0.0218;AMR_AF=0.0648;AFR_AF=0.0681;EUR_AF=0.1481;SAS_AF=0.1319;AA=T|||;VT=SNP
6	31142903	rs9468877	G	A	100	PASS	AC=805;AF=0.160743;AN=5008;NS=2504;DP=20609;EAS_AF=0.0794;AMR_AF=0.1729;AFR_AF=0.1604;EUR_AF=0.1521;SAS_AF=0.2454;AA=A|||;VT=SNP
6	31142956	rs115919686	C	T	100	PASS	AC=181;AF=0.0361422;AN=5008;NS=2504;DP=21616;EAS_AF=0.0119;AMR_AF=0.0403;AFR_AF=0.0136;EUR_AF=0.0477;SAS_AF=0.0767;AA=C|||;VT=SNP
6	31143158	rs9461649	C	T	100	PASS	AC=805;AF=0.160743;AN=5008;NS=2504;DP=21751;EAS_AF=0.0794;AMR_AF=0.1729;AFR_AF=0.1604;EUR_AF=0.1521;SAS_AF=0.2454;AA=C|||;VT=SNP
6	31143241	rs9461650	G	A	100	PASS	AC=965;AF=0.192692;AN=5008;NS=2504;DP=21428;EAS_AF=0.1825;AMR_AF=0.1931;AFR_AF=0.1604;EUR_AF=0.1521;SAS_AF=0.2883;AA=G|||;VT=SNP
6	31143249	rs9468879	C	A	100	PASS	AC=806;AF=0.160942;AN=5008;NS=2504;DP=21434;EAS_AF=0.0794;AMR_AF=0.1744;AFR_AF=0.1604;EUR_AF=0.1521;SAS_AF=0.2454;AA=C|||;VT=SNP
6	31143451	rs114047342	T	A	100	PASS	AC=181;AF=0.0361422;AN=5008;NS=2504;DP=20262;EAS_AF=0.0119;AMR_AF=0.0403;AFR_AF=0.0136;EUR_AF=0.0477;SAS_AF=0.0767;AA=T|||;VT=SNP
6	31143511	rs887466	G	A	100	PASS	AC=2145;AF=0.428315;AN=5008;NS=2504;DP=20103;EAS_AF=0.4841;AMR_AF=0.5115;AFR_AF=0.3714;EUR_AF=0.4076;SAS_AF=0.41;AA=A|||;VT=SNP
6	31143582	rs3131018	A	C	100	PASS	AC=3435;AF=0.685903;AN=5008;NS=2504;DP=20704;EAS_AF=0.7192;AMR_AF=0.6787;AFR_AF=0.6672;EUR_AF=0.6243;SAS_AF=0.7454;AA=C|||;VT=SNP
6	31143639	rs3734869	G	A	100	PASS	AC=969;AF=0.19349;AN=5008;NS=2504;DP=19550;EAS_AF=0.0923;AMR_AF=0.2046;AFR_AF=0.1702;EUR_AF=0.1869;SAS_AF=0.3282;AA=A|||;VT=SNP
6	31143652	rs887465	C	G	100	PASS	AC=788;AF=0.157348;AN=5008;NS=2504;DP=19374;EAS_AF=0.0367;AMR_AF=0.1311;AFR_AF=0.2451;EUR_AF=0.1938;SAS_AF=0.1442;AA=C|||;VT=SNP
6	31143694	rs1265155	G	A	100	PASS	AC=2050;AF=0.409345;AN=5008;NS=2504;DP=19712;EAS_AF=0.4831;AMR_AF=0.4899;AFR_AF=0.3283;EUR_AF=0.3877;SAS_AF=0.408;AA=A|||;VT=SNP
6	31143799	rs885702	G	A	100	PASS	AC=122;AF=0.024361;AN=5008;NS=2504;DP=20765;EAS_AF=0.001;AMR_AF=0.0288;AFR_AF=0.0144;EUR_AF=0.0746;SAS_AF=0.0072;AA=G|||;VT=SNP
6	31143804	rs3734872	T	G	100	PASS	AC=779;AF=0.155551;AN=5008;NS=2504;DP=20938;EAS_AF=0.0794;AMR_AF=0.1643;AFR_AF=0.1551;EUR_AF=0.1392;SAS_AF=0.2454;AA=T|||;VT=SNP
6	31143835	rs915660	C	G	100	PASS	AC=1086;AF=0.216853;AN=5008;NS=2504;DP=21304;EAS_AF=0.3909;AMR_AF=0.2867;AFR_AF=0.1604;EUR_AF=0.2008;SAS_AF=0.0808;AA=C|||;VT=SNP
6	31143900	rs885701	A	G	100	PASS	AC=75;AF=0.014976;AN=5008;NS=2504;DP=20898;EAS_AF=0;AMR_AF=0.049;AFR_AF=0.0219;EUR_AF=0.0119;SAS_AF=0;AA=A|||;VT=SNP
6	31144291	rs364786	G	T	100	PASS	AC=75;AF=0.014976;AN=5008;NS=2504;DP=19196;EAS_AF=0;AMR_AF=0.049;AFR_AF=0.0219;EUR_AF=0.0119;SAS_AF=0;AA=G|||;VT=SNP
6	31144429	rs4947305	A	G	100	PASS	AC=2050;AF=0.409345;AN=5008;NS=2504;DP=15432;EAS_AF=0.4841;AMR_AF=0.4914;AFR_AF=0.3306;EUR_AF=0.3877;SAS_AF=0.4029;AA=G|||;VT=SNP
6	31144454	rs151035561	T	A	100	PASS	AC=182;AF=0.0363419;AN=5008;NS=2504;DP=14989;EAS_AF=0.0129;AMR_AF=0.0403;AFR_AF=0.0136;EUR_AF=0.0477;SAS_AF=0.0767;AA=T|||;VT=SNP
6	31144462	rs139804853	G	A	100	PASS	AC=404;AF=0.0806709;AN=5008;NS=2504;DP=15207;EAS_AF=0.0347;AMR_AF=0.1398;AFR_AF=0.0666;EUR_AF=0.1123;SAS_AF=0.0726;AA=G|||;VT=SNP
6	31144637	rs9404937	G	A	100	PASS	AC=1865;AF=0.372404;AN=5008;NS=2504;DP=12462;EAS_AF=0.4702;AMR_AF=0.451;AFR_AF=0.3162;EUR_AF=0.34;SAS_AF=0.3252;AA=G|||;VT=SNP
6	31144695	rs3134789	T	C	100	PASS	AC=4412;AF=0.88099;AN=5008;NS=2504;DP=12703;EAS_AF=0.8165;AMR_AF=0.9222;AFR_AF=0.9289;EUR_AF=0.8757;SAS_AF=0.8589;AA=t|||;VT=SNP
6	31144717	rs3130505	A	T	100	PASS	AC=1377;AF=0.27496;AN=5008;NS=2504;DP=14651;EAS_AF=0.2361;AMR_AF=0.1859;AFR_AF=0.3351;EUR_AF=0.2366;SAS_AF=0.3364;AA=A|||;VT=SNP
6	31144771	rs9357109	C	A	100	PASS	AC=1086;AF=0.216853;AN=5008;NS=2504;DP=16414;EAS_AF=0.3909;AMR_AF=0.2867;AFR_AF=0.1604;EUR_AF=0.2008;SAS_AF=0.0808;AA=C|||;VT=SNP
6	31144981	rs57098720	G	A	100	PASS	AC=194;AF=0.038738;AN=5008;NS=2504;DP=12883;EAS_AF=0.0079;AMR_AF=0.0187;AFR_AF=0.0681;EUR_AF=0.0179;SAS_AF=0.0665;AA=G|||;VT=SNP
6	31145000	rs192460891	T	G	100	PASS	AC=784;AF=0.15655;AN=5008;NS=2504;DP=13595;EAS_AF=0.0794;AMR_AF=0.1657;AFR_AF=0.1551;EUR_AF=0.1392;SAS_AF=0.2495;AA=T|||;VT=SNP
6	31145073	rs9391813	T	C	100	PASS	AC=2049;AF=0.409145;AN=5008;NS=2504;DP=16289;EAS_AF=0.4802;AMR_AF=0.4914;AFR_AF=0.3306;EUR_AF=0.3877;SAS_AF=0.4059;AA=C|||;VT=SNP
6	31145123	rs9391816	A	G	100	PASS	AC=2048;AF=0.408946;AN=5008;NS=2504;DP=17078;EAS_AF=0.4802;AMR_AF=0.4899;AFR_AF=0.3306;EUR_AF=0.3877;SAS_AF=0.4059;AA=G|||;VT=SNP
6	31145129	rs142788130	A	G	100	PASS	AC=190;AF=0.0379393;AN=5008;NS=2504;DP=17431;EAS_AF=0.0139;AMR_AF=0.0403;AFR_AF=0.0151;EUR_AF=0.0477;SAS_AF=0.0818;AA=A|||;VT=SNP
6	31145271	rs9501066	A	G	100	PASS	AC=2055;AF=0.410343;AN=5008;NS=2504;DP=19678;EAS_AF=0.4841;AMR_AF=0.4914;AFR_AF=0.3306;EUR_AF=0.3877;SAS_AF=0.408;AA=G|||;VT=SNP
6	31145402	rs117588763	C	T	100	PASS	AC=307;AF=0.0613019;AN=5008;NS=2504;DP=21424;EAS_AF=0.1796;AMR_AF=0.0994;AFR_AF=0.0053;EUR_AF=0.0179;SAS_AF=0.0327;AA=C|||;VT=SNP
6	31145413	rs11967629	C	T	100	PASS	AC=1086;AF=0.216853;AN=5008;NS=2504;DP=20883;EAS_AF=0.3909;AMR_AF=0.2867;AFR_AF=0.1604;EUR_AF=0.2008;SAS_AF=0.0808;AA=C|||;VT=SNP
6	31145416	rs28360052	C	G	100	PASS	AC=229;AF=0.0457268;AN=5008;NS=2504;DP=20862;EAS_AF=0;AMR_AF=0.0576;AFR_AF=0.1067;EUR_AF=0.0477;SAS_AF=0;AA=C|||;VT=SNP
6	31145431	rs3871246	T	C	100	PASS	AC=2055;AF=0.410343;AN=5008;NS=2504;DP=20395;EAS_AF=0.4841;AMR_AF=0.4914;AFR_AF=0.3306;EUR_AF=0.3877;SAS_AF=0.408;AA=T|||;VT=SNP
6	31145451	rs3130506	G	A	100	PASS	AC=3440;AF=0.686901;AN=5008;NS=2504;DP=20006;EAS_AF=0.7202;AMR_AF=0.683;AFR_AF=0.6694;EUR_AF=0.6243;SAS_AF=0.7434;AA=A|||;VT=SNP
6	31145702	rs3871247	G	A	100	PASS	AC=2061;AF=0.411542;AN=5008;NS=2504;DP=21628;EAS_AF=0.4841;AMR_AF=0.4957;AFR_AF=0.3328;EUR_AF=0.3877;SAS_AF=0.408;AA=G|||;VT=SNP
6	31145733	rs11507946	A	T	100	PASS	AC=24;AF=0.00479233;AN=5008;NS=2504;DP=22507;EAS_AF=0.001;AMR_AF=0.0029;AFR_AF=0;EUR_AF=0.0179;SAS_AF=0.0031;AA=A|||;VT=SNP
6	31145755	rs11507945	G	A	100	PASS	AC=1087;AF=0.217053;AN=5008;NS=2504;DP=23000;EAS_AF=0.3909;AMR_AF=0.2867;AFR_AF=0.1611;EUR_AF=0.2008;SAS_AF=0.0808;AA=G|||;VT=SNP
6	31145839	rs3868542	T	C	100	PASS	AC=2061;AF=0.411542;AN=5008;NS=2504;DP=21294;EAS_AF=0.4841;AMR_AF=0.4957;AFR_AF=0.3328;EUR_AF=0.3877;SAS_AF=0.408;AA=T|||;VT=SNP
6	31145920	rs887464	C	T	100	PASS	AC=1864;AF=0.372204;AN=5008;NS=2504;DP=22213;EAS_AF=0.4454;AMR_AF=0.4755;AFR_AF=0.2927;EUR_AF=0.4155;SAS_AF=0.2863;AA=C|||;VT=SNP
6	31145991	rs3871248	C	T	100	PASS	AC=2061;AF=0.411542;AN=5008;NS=2504;DP=1782;EAS_AF=0.4841;AMR_AF=0.4957;AFR_AF=0.3328;EUR_AF=0.3877;SAS_AF=0.408;AA=C|||;VT=SNP
6	31146340	rs17197276	C	T	100	PASS	AC=403;AF=0.0804712;AN=5008;NS=2504;DP=20262;EAS_AF=0.0347;AMR_AF=0.1398;AFR_AF=0.0666;EUR_AF=0.1123;SAS_AF=0.0716;AA=C|||;VT=SNP
6	31146403	rs1052989	C	T	100	PASS	AC=1089;AF=0.217452;AN=5008;NS=2504;DP=21507;EAS_AF=0.3919;AMR_AF=0.2867;AFR_AF=0.1619;EUR_AF=0.2008;SAS_AF=0.0808;AA=C|||;VT=SNP
6	31146439	rs1052986	G	C	100	PASS	AC=779;AF=0.155551;AN=5008;NS=2504;DP=22766;EAS_AF=0.0794;AMR_AF=0.1643;AFR_AF=0.1551;EUR_AF=0.1392;SAS_AF=0.2454;AA=G|||;VT=SNP
6	31146477	rs9368657	T	C	100	PASS	AC=2062;AF=0.411741;AN=5008;NS=2504;DP=22861;EAS_AF=0.4841;AMR_AF=0.4957;AFR_AF=0.3328;EUR_AF=0.3877;SAS_AF=0.409;AA=T|||;VT=SNP
6	31146513	rs9368658	A	G	100	PASS	AC=2062;AF=0.411741;AN=5008;NS=2504;DP=22395;EAS_AF=0.4841;AMR_AF=0.4957;AFR_AF=0.3336;EUR_AF=0.3877;SAS_AF=0.408;AA=A|||;VT=SNP
6	31146584	rs9380220	G	T	100	PASS	AC=1087;AF=0.217053;AN=5008;NS=2504;DP=21610;EAS_AF=0.3909;AMR_AF=0.2867;AFR_AF=0.1611;EUR_AF=0.2008;SAS_AF=0.0808;AA=G|||;VT=SNP
6	31146722	rs62401299	T	C	100	PASS	AC=399;AF=0.0796725;AN=5008;NS=2504;DP=20127;EAS_AF=0.0962;AMR_AF=0.0317;AFR_AF=0.0915;EUR_AF=0.0388;SAS_AF=0.1227;AA=T|||;VT=SNP
6	31146846	rs4713438	G	A	100	PASS	AC=1231;AF=0.245807;AN=5008;NS=2504;DP=21623;EAS_AF=0.1399;AMR_AF=0.2392;AFR_AF=0.3359;EUR_AF=0.2038;SAS_AF=0.2812;AA=G|||;VT=SNP
6	31147026	rs4713439	A	G	100	PASS	AC=308;AF=0.0615016;AN=5008;NS=2504;DP=18954;EAS_AF=0.1796;AMR_AF=0.0994;AFR_AF=0.0061;EUR_AF=0.0179;SAS_AF=0.0327;AA=A|||;VT=SNP
6	31147081	rs3131017	C	T	100	PASS	AC=4412;AF=0.88099;AN=5008;NS=2504;DP=19000;EAS_AF=0.8165;AMR_AF=0.9222;AFR_AF=0.9289;EUR_AF=0.8757;SAS_AF=0.8589;AA=T|||;VT=SNP
6	31147194	rs3130457	T	C	100	PASS	AC=787;AF=0.157149;AN=5008;NS=2504;DP=18665;EAS_AF=0.0367;AMR_AF=0.1311;AFR_AF=0.2451;EUR_AF=0.1938;SAS_AF=0.1431;AA=T|||;VT=SNP
6	31147476	rs3130507	G	A	100	PASS	AC=1346;AF=0.26877;AN=5008;NS=2504;DP=11022;EAS_AF=0.2361;AMR_AF=0.1816;AFR_AF=0.3366;EUR_AF=0.2326;SAS_AF=0.3098;AA=G|||;VT=SNP
6	31147515	rs9263825	G	A	100	PASS	AC=568;AF=0.113419;AN=5008;NS=2504;DP=11743;EAS_AF=0.0615;AMR_AF=0.0994;AFR_AF=0.1929;EUR_AF=0.1392;SAS_AF=0.0429;AA=G|||;VT=SNP
6	31147619	rs11752301	T	C	100	PASS	AC=779;AF=0.155551;AN=5008;NS=2504;DP=14624;EAS_AF=0.0794;AMR_AF=0.1643;AFR_AF=0.1551;EUR_AF=0.1392;SAS_AF=0.2454;AA=T|||;VT=SNP
6	31147725	rs9357110	A	G	100	PASS	AC=2062;AF=0.411741;AN=5008;NS=2504;DP=15160;EAS_AF=0.4841;AMR_AF=0.4957;AFR_AF=0.3328;EUR_AF=0.3877;SAS_AF=0.409;AA=G|||;VT=SNP
6	31147856	rs116656026	G	A	100	PASS	AC=182;AF=0.0363419;AN=5008;NS=2504;DP=13940;EAS_AF=0.0129;AMR_AF=0.0403;AFR_AF=0.0129;EUR_AF=0.0477;SAS_AF=0.0777;AA=G|||;VT=SNP
6	31147892	rs9394040	T	C	100	PASS	AC=2058;AF=0.410942;AN=5008;NS=2504;DP=15583;EAS_AF=0.4841;AMR_AF=0.4957;AFR_AF=0.3328;EUR_AF=0.3857;SAS_AF=0.407;AA=C|||;VT=SNP
6	31147916	rs9357111	C	T	100	PASS	AC=2058;AF=0.410942;AN=5008;NS=2504;DP=16490;EAS_AF=0.4841;AMR_AF=0.4957;AFR_AF=0.3328;EUR_AF=0.3857;SAS_AF=0.407;AA=T|||;VT=SNP
6	31148296	rs115103823	G	A	100	PASS	AC=182;AF=0.0363419;AN=5008;NS=2504;DP=15017;EAS_AF=0.0129;AMR_AF=0.0403;AFR_AF=0.0129;EUR_AF=0.0477;SAS_AF=0.0777;AA=G|||;VT=SNP
6	31148349	rs114773933	A	G	100	PASS	AC=156;AF=0.0311502;AN=5008;NS=2504;DP=14260;EAS_AF=0.005;AMR_AF=0.0908;AFR_AF=0.0023;EUR_AF=0.0616;SAS_AF=0.0235;AA=A|||;VT=SNP
6	31148859	rs9357112	A	G	100	PASS	AC=308;AF=0.0615016;AN=5008;NS=2504;DP=14192;EAS_AF=0.1796;AMR_AF=0.0994;AFR_AF=0.0061;EUR_AF=0.0179;SAS_AF=0.0327;AA=A|||;VT=SNP
6	31148873	rs148031710	T	C	100	PASS	AC=194;AF=0.038738;AN=5008;NS=2504;DP=14641;EAS_AF=0.0079;AMR_AF=0.0187;AFR_AF=0.0681;EUR_AF=0.0179;SAS_AF=0.0665;AA=t|||;VT=SNP
6	31149045	rs9263827	C	T	100	PASS	AC=447;AF=0.0892572;AN=5008;NS=2504;DP=13000;EAS_AF=0.0615;AMR_AF=0.0706;AFR_AF=0.1785;EUR_AF=0.0646;SAS_AF=0.0358;AA=C|||;VT=SNP
6	31149091	rs9357113	G	T	100	PASS	AC=1083;AF=0.216254;AN=5008;NS=2504;DP=13139;EAS_AF=0.3909;AMR_AF=0.2882;AFR_AF=0.1611;EUR_AF=0.1988;SAS_AF=0.0777;AA=G|||;VT=SNP
6	31149228	rs111748703	G	A	100	PASS	AC=400;AF=0.0798722;AN=5008;NS=2504;DP=9460;EAS_AF=0.0347;AMR_AF=0.1398;AFR_AF=0.0643;EUR_AF=0.1123;SAS_AF=0.0716;AA=G|||;VT=SNP
6	31149298	rs9357114	T	G	100	PASS	AC=308;AF=0.0615016;AN=5008;NS=2504;DP=11908;EAS_AF=0.1796;AMR_AF=0.0994;AFR_AF=0.0061;EUR_AF=0.0179;SAS_AF=0.0327;AA=T|||;VT=SNP
6	31149310	rs73401062	A	G	100	PASS	AC=92;AF=0.0183706;AN=5008;NS=2504;DP=12503;EAS_AF=0.001;AMR_AF=0.0216;AFR_AF=0.0416;EUR_AF=0.0199;SAS_AF=0.001;AA=a|||;VT=SNP
6	31149743	rs114401652	A	G	100	PASS	AC=187;AF=0.0373403;AN=5008;NS=2504;DP=12103;EAS_AF=0.0129;AMR_AF=0.0403;AFR_AF=0.0129;EUR_AF=0.0477;SAS_AF=0.0828;AA=a|||;VT=SNP
6	31149746	rs115331068	A	G	100	PASS	AC=182;AF=0.0363419;AN=5008;NS=2504;DP=12235;EAS_AF=0.0129;AMR_AF=0.0403;AFR_AF=0.0129;EUR_AF=0.0477;SAS_AF=0.0777;AA=a|||;VT=SNP
6	31150039	rs56178408	C	T	100	PASS	AC=630;AF=0.125799;AN=5008;NS=2504;DP=15364;EAS_AF=0.0546;AMR_AF=0.1527;AFR_AF=0.1044;EUR_AF=0.1282;SAS_AF=0.2065;AA=t|||;VT=SNP
6	31150225	rs7760698	T	A	100	PASS	AC=190;AF=0.0379393;AN=5008;NS=2504;DP=18453;EAS_AF=0.0139;AMR_AF=0.0403;AFR_AF=0.0144;EUR_AF=0.0477;SAS_AF=0.0828;AA=t|||;VT=SNP
6	31150323	rs4713440	C	A	100	PASS	AC=637;AF=0.127196;AN=5008;NS=2504;DP=17710;EAS_AF=0.0546;AMR_AF=0.1571;AFR_AF=0.1067;EUR_AF=0.1282;SAS_AF=0.2076;AA=a|||;VT=SNP
6	31150350	rs28749547	G	A	100	PASS	AC=230;AF=0.0459265;AN=5008;NS=2504;DP=16629;EAS_AF=0.001;AMR_AF=0.0576;AFR_AF=0.1067;EUR_AF=0.0477;SAS_AF=0;AA=g|||;VT=SNP
6	31150383	rs4711258	G	A	100	PASS	AC=446;AF=0.0890575;AN=5008;NS=2504;DP=16084;EAS_AF=0.0407;AMR_AF=0.1167;AFR_AF=0.0923;EUR_AF=0.0805;SAS_AF=0.1237;AA=N|||;VT=SNP
6	31150435	rs1128175	A	G	100	PASS	AC=4005;AF=0.79972;AN=5008;NS=2504;DP=15173;EAS_AF=0.7808;AMR_AF=0.7824;AFR_AF=0.8608;EUR_AF=0.7624;SAS_AF=0.7873;AA=-|||;VT=SNP
6	31150475	rs7744751	C	G	100	PASS	AC=182;AF=0.0363419;AN=5008;NS=2504;DP=15633;EAS_AF=0.0129;AMR_AF=0.0403;AFR_AF=0.0129;EUR_AF=0.0477;SAS_AF=0.0777;AA=-|||;VT=SNP
6	31150479	rs7744752	C	A	100	PASS	AC=187;AF=0.0373403;AN=5008;NS=2504;DP=15644;EAS_AF=0.0129;AMR_AF=0.0403;AFR_AF=0.0129;EUR_AF=0.0477;SAS_AF=0.0828;AA=-|||;VT=SNP
6	31150618	rs3130509	G	A	100	PASS	AC=4482;AF=0.894968;AN=5008;NS=2504;DP=18126;EAS_AF=0.8363;AMR_AF=0.9236;AFR_AF=0.9561;EUR_AF=0.8767;SAS_AF=0.8712;AA=-|||;VT=SNP
6	31150858	rs9468880	G	A	100	PASS	AC=448;AF=0.0894569;AN=5008;NS=2504;DP=18129;EAS_AF=0.0407;AMR_AF=0.1196;AFR_AF=0.0923;EUR_AF=0.0805;SAS_AF=0.1237;AA=-|||;VT=SNP
6	31150870	rs9468881	C	T	100	PASS	AC=450;AF=0.0898562;AN=5008;NS=2504;DP=18060;EAS_AF=0.0417;AMR_AF=0.1196;AFR_AF=0.093;EUR_AF=0.0805;SAS_AF=0.1237;AA=-|||;VT=SNP
6	31150873	rs9380221	T	C	100	PASS	AC=1081;AF=0.215855;AN=5008;NS=2504;DP=18099;EAS_AF=0.3909;AMR_AF=0.2853;AFR_AF=0.1611;EUR_AF=0.1988;SAS_AF=0.0777;AA=t|||;VT=SNP
6	31150914	rs28749548	T	A	100	PASS	AC=774;AF=0.154553;AN=5008;NS=2504;DP=18880;EAS_AF=0.2113;AMR_AF=0.1873;AFR_AF=0.1551;EUR_AF=0.1809;SAS_AF=0.045;AA=t|||;VT=SNP
6	31151021	rs114068507	T	C	100	PASS	AC=194;AF=0.038738;AN=5008;NS=2504;DP=21558;EAS_AF=0.0079;AMR_AF=0.0187;AFR_AF=0.0681;EUR_AF=0.0179;SAS_AF=0.0665;AA=T|||;VT=SNP
6	31151039	rs9468882	T	A	100	PASS	AC=1717;AF=0.342851;AN=5008;NS=2504;DP=21795;EAS_AF=0.4454;AMR_AF=0.4438;AFR_AF=0.267;EUR_AF=0.327;SAS_AF=0.2843;AA=t|||;VT=SNP
6	31151118	rs144232425	T	C	100	PASS	AC=187;AF=0.0373403;AN=5008;NS=2504;DP=21408;EAS_AF=0.0129;AMR_AF=0.0403;AFR_AF=0.0129;EUR_AF=0.0477;SAS_AF=0.0828;AA=T|||;VT=SNP
6	31151248	rs11961945	G	A	100	PASS	AC=779;AF=0.155551;AN=5008;NS=2504;DP=16736;EAS_AF=0.2113;AMR_AF=0.1916;AFR_AF=0.1566;EUR_AF=0.1809;SAS_AF=0.045;AA=G|||;VT=SNP
6	31151319	rs9468884	T	C	100	PASS	AC=633;AF=0.126398;AN=5008;NS=2504;DP=16961;EAS_AF=0.0546;AMR_AF=0.1571;AFR_AF=0.1059;EUR_AF=0.1272;SAS_AF=0.2055;AA=C|||;VT=SNP
6	31151362	rs149078038	C	T	100	PASS	AC=185;AF=0.0369409;AN=5008;NS=2504;DP=17490;EAS_AF=0.0129;AMR_AF=0.0403;AFR_AF=0.0129;EUR_AF=0.0467;SAS_AF=0.0818;AA=C|||;VT=SNP
6	31151413	rs9468885	A	C	100	PASS	AC=972;AF=0.194089;AN=5008;NS=2504;DP=18350;EAS_AF=0.0933;AMR_AF=0.2089;AFR_AF=0.171;EUR_AF=0.1859;SAS_AF=0.3272;AA=C|||;VT=SNP
6	31151424	rs141825207	C	G	100	PASS	AC=185;AF=0.0369409;AN=5008;NS=2504;DP=18610;EAS_AF=0.0129;AMR_AF=0.0403;AFR_AF=0.0129;EUR_AF=0.0467;SAS_AF=0.0818;AA=C|||;VT=SNP
6	31151573	rs9468886	G	A	100	PASS	AC=636;AF=0.126997;AN=5008;NS=2504;DP=17974;EAS_AF=0.0546;AMR_AF=0.1571;AFR_AF=0.1067;EUR_AF=0.1282;SAS_AF=0.2065;AA=A|||;VT=SNP
6	31151690	rs9468887	C	G	100	PASS	AC=445;AF=0.0888578;AN=5008;NS=2504;DP=19020;EAS_AF=0.0407;AMR_AF=0.1167;AFR_AF=0.0915;EUR_AF=0.0805;SAS_AF=0.1237;AA=C|||;VT=SNP
6	31151740	rs6913070	C	T	100	PASS	AC=493;AF=0.0984425;AN=5008;NS=2504;DP=18762;EAS_AF=0.1925;AMR_AF=0.1398;AFR_AF=0.0189;EUR_AF=0.0646;SAS_AF=0.1145;AA=C|||;VT=SNP
6	31151751	rs6913074	C	T	100	PASS	AC=571;AF=0.114018;AN=5008;NS=2504;DP=18703;EAS_AF=0.0615;AMR_AF=0.0994;AFR_AF=0.1929;EUR_AF=0.1402;SAS_AF=0.045;AA=C|||;VT=SNP
6	31151761	rs117960312	C	T	100	PASS	AC=340;AF=0.0678914;AN=5008;NS=2504;DP=19174;EAS_AF=0.0387;AMR_AF=0.0519;AFR_AF=0.0651;EUR_AF=0.0586;SAS_AF=0.1227;AA=C|||;VT=SNP
6	31151762	rs1265184	G	A	100	PASS	AC=285;AF=0.0569089;AN=5008;NS=2504;DP=19082;EAS_AF=0;AMR_AF=0.0591;AFR_AF=0.1732;EUR_AF=0.0149;SAS_AF=0;AA=G|||;VT=SNP
6	31151808	rs9348855	A	C	100	PASS	AC=308;AF=0.0615016;AN=5008;NS=2504;DP=18652;EAS_AF=0.1796;AMR_AF=0.0994;AFR_AF=0.0061;EUR_AF=0.0179;SAS_AF=0.0327;AA=A|||;VT=SNP
6	31151810	rs117672584	G	A	100	PASS	AC=339;AF=0.0676917;AN=5008;NS=2504;DP=18482;EAS_AF=0.0387;AMR_AF=0.0519;AFR_AF=0.0651;EUR_AF=0.0586;SAS_AF=0.1217;AA=G|||;VT=SNP
6	31151926	rs6913301	A	G	100	PASS	AC=1409;AF=0.28135;AN=5008;NS=2504;DP=19140;EAS_AF=0.2659;AMR_AF=0.3444;AFR_AF=0.261;EUR_AF=0.3091;SAS_AF=0.2515;AA=G|||;VT=SNP
6	31151997	rs6913894	G	A	100	PASS	AC=632;AF=0.126198;AN=5008;NS=2504;DP=18353;EAS_AF=0.0536;AMR_AF=0.1571;AFR_AF=0.1044;EUR_AF=0.1282;SAS_AF=0.2065;AA=G|||;VT=SNP
6	31152459	rs145652859	A	G	100	PASS	AC=187;AF=0.0373403;AN=5008;NS=2504;DP=13913;EAS_AF=0.0129;AMR_AF=0.0403;AFR_AF=0.0129;EUR_AF=0.0477;SAS_AF=0.0828;AA=A|||;VT=SNP
6	31152477	rs147774076	G	A	100	PASS	AC=187;AF=0.0373403;AN=5008;NS=2504;DP=13959;EAS_AF=0.0129;AMR_AF=0.0403;AFR_AF=0.0129;EUR_AF=0.0477;SAS_AF=0.0828;AA=G|||;VT=SNP
6	31152541	rs9263832	T	C	100	PASS	AC=235;AF=0.0469249;AN=5008;NS=2504;DP=14208;EAS_AF=0.0595;AMR_AF=0.0389;AFR_AF=0.056;EUR_AF=0.0398;SAS_AF=0.0348;AA=T|||;VT=SNP
6	31152562	rs9263833	T	C	100	PASS	AC=569;AF=0.113618;AN=5008;NS=2504;DP=14192;EAS_AF=0.0615;AMR_AF=0.0994;AFR_AF=0.1929;EUR_AF=0.1392;SAS_AF=0.044;AA=T|||;VT=SNP
6	31152579	rs150948294	G	T	100	PASS	AC=187;AF=0.0373403;AN=5008;NS=2504;DP=13863;EAS_AF=0.0129;AMR_AF=0.0403;AFR_AF=0.0129;EUR_AF=0.0477;SAS_AF=0.0828;AA=G|||;VT=SNP
6	31152818	rs3131016	C	A	100	PASS	AC=1350;AF=0.269569;AN=5008;NS=2504;DP=13486;EAS_AF=0.2361;AMR_AF=0.1816;AFR_AF=0.3366;EUR_AF=0.2346;SAS_AF=0.3119;AA=C|||;VT=SNP
6	31152839	rs9501350	C	T	100	PASS	AC=445;AF=0.0888578;AN=5008;NS=2504;DP=13580;EAS_AF=0.0407;AMR_AF=0.1167;AFR_AF=0.0915;EUR_AF=0.0805;SAS_AF=0.1237;AA=C|||;VT=SNP
6	31153020	rs3134788	T	C	100	PASS	AC=1383;AF=0.276158;AN=5008;NS=2504;DP=13722;EAS_AF=0.2361;AMR_AF=0.1873;AFR_AF=0.3366;EUR_AF=0.2386;SAS_AF=0.3374;AA=T|||;VT=SNP
6	31153022	rs140446199	T	C	100	PASS	AC=187;AF=0.0373403;AN=5008;NS=2504;DP=13722;EAS_AF=0.0129;AMR_AF=0.0403;AFR_AF=0.0129;EUR_AF=0.0477;SAS_AF=0.0828;AA=T|||;VT=SNP
6	31153126	rs9501351	C	T	100	PASS	AC=635;AF=0.126797;AN=5008;NS=2504;DP=16920;EAS_AF=0.0546;AMR_AF=0.1571;AFR_AF=0.1059;EUR_AF=0.1282;SAS_AF=0.2065;AA=C|||;VT=SNP
6	31153147	rs1265183	T	C	100	PASS	AC=75;AF=0.014976;AN=5008;NS=2504;DP=17263;EAS_AF=0;AMR_AF=0.049;AFR_AF=0.0219;EUR_AF=0.0119;SAS_AF=0;AA=T|||;VT=SNP
6	31153235	rs148332761	A	G	100	PASS	AC=187;AF=0.0373403;AN=5008;NS=2504;DP=17337;EAS_AF=0.0129;AMR_AF=0.0403;AFR_AF=0.0129;EUR_AF=0.0477;SAS_AF=0.0828;AA=A|||;VT=SNP
6	31153548	rs113379855	C	T	100	PASS	AC=404;AF=0.0806709;AN=5008;NS=2504;DP=19635;EAS_AF=0.0347;AMR_AF=0.1398;AFR_AF=0.0673;EUR_AF=0.1123;SAS_AF=0.0716;AA=C|||;VT=SNP
6	31153573	rs9501506	T	C	100	PASS	AC=635;AF=0.126797;AN=5008;NS=2504;DP=19257;EAS_AF=0.0546;AMR_AF=0.1571;AFR_AF=0.1059;EUR_AF=0.1282;SAS_AF=0.2065;AA=C|||;VT=SNP
6	31153716	rs9501507	T	C	100	PASS	AC=636;AF=0.126997;AN=5008;NS=2504;DP=20381;EAS_AF=0.0546;AMR_AF=0.1571;AFR_AF=0.1067;EUR_AF=0.1282;SAS_AF=0.2065;AA=C|||;VT=SNP
6	31153872	rs9263838	C	T	100	PASS	AC=570;AF=0.113818;AN=5008;NS=2504;DP=19378;EAS_AF=0.0615;AMR_AF=0.0994;AFR_AF=0.1929;EUR_AF=0.1392;SAS_AF=0.045;AA=C|||;VT=SNP
6	31153886	rs7771486	G	C	100	PASS	AC=308;AF=0.0615016;AN=5008;NS=2504;DP=19154;EAS_AF=0.1796;AMR_AF=0.0994;AFR_AF=0.0061;EUR_AF=0.0179;SAS_AF=0.0327;AA=G|||;VT=SNP
6	31153904	rs1265182	G	T	100	PASS	AC=75;AF=0.014976;AN=5008;NS=2504;DP=18640;EAS_AF=0;AMR_AF=0.049;AFR_AF=0.0219;EUR_AF=0.0119;SAS_AF=0;AA=G|||;VT=SNP
6	31153913	rs17191019	G	A	100	PASS	AC=185;AF=0.0369409;AN=5008;NS=2504;DP=18778;EAS_AF=0.0129;AMR_AF=0.0403;AFR_AF=0.0129;EUR_AF=0.0477;SAS_AF=0.0808;AA=G|||;VT=SNP
6	31153916	rs11970124	G	A	100	PASS	AC=447;AF=0.0892572;AN=5008;NS=2504;DP=18708;EAS_AF=0.0407;AMR_AF=0.1167;AFR_AF=0.0923;EUR_AF=0.0805;SAS_AF=0.1247;AA=G|||;VT=SNP
6	31154009	rs17191033	C	T	100	PASS	AC=188;AF=0.0375399;AN=5008;NS=2504;DP=18645;EAS_AF=0.0139;AMR_AF=0.0403;AFR_AF=0.0144;EUR_AF=0.0477;SAS_AF=0.0808;AA=T|||;VT=SNP
6	31154040	rs17197375	C	T	100	PASS	AC=445;AF=0.0888578;AN=5008;NS=2504;DP=18995;EAS_AF=0.0407;AMR_AF=0.1167;AFR_AF=0.0915;EUR_AF=0.0805;SAS_AF=0.1237;AA=C|||;VT=SNP
6	31154081	rs17197381	G	T	100	PASS	AC=183;AF=0.0365415;AN=5008;NS=2504;DP=20544;EAS_AF=0.0129;AMR_AF=0.0403;AFR_AF=0.0129;EUR_AF=0.0477;SAS_AF=0.0787;AA=G|||;VT=SNP
6	31154138	rs115737821	C	G	100	PASS	AC=634;AF=0.126597;AN=5008;NS=2504;DP=21886;EAS_AF=0.0546;AMR_AF=0.1571;AFR_AF=0.1059;EUR_AF=0.1282;SAS_AF=0.2055;AA=G|||;VT=SNP
6	31154206	rs17191040	T	G	100	PASS	AC=633;AF=0.126398;AN=5008;NS=2504;DP=21275;EAS_AF=0.0546;AMR_AF=0.1571;AFR_AF=0.1059;EUR_AF=0.1282;SAS_AF=0.2045;AA=G|||;VT=SNP
6	31154261	rs7772153	G	A	100	PASS	AC=308;AF=0.0615016;AN=5008;NS=2504;DP=20817;EAS_AF=0.1796;AMR_AF=0.0994;AFR_AF=0.0061;EUR_AF=0.0179;SAS_AF=0.0327;AA=G|||;VT=SNP
6	31154262	rs7753892	T	C	100	PASS	AC=1701;AF=0.339657;AN=5008;NS=2504;DP=20822;EAS_AF=0.4464;AMR_AF=0.4409;AFR_AF=0.267;EUR_AF=0.3141;SAS_AF=0.2822;AA=C|||;VT=SNP
6	31154354	rs3095240	T	A	100	PASS	AC=1381;AF=0.275759;AN=5008;NS=2504;DP=18855;EAS_AF=0.2351;AMR_AF=0.1873;AFR_AF=0.3366;EUR_AF=0.2386;SAS_AF=0.3364;AA=T|||;VT=SNP
6	31154358	rs7772290	G	T	100	PASS	AC=1702;AF=0.339856;AN=5008;NS=2504;DP=18826;EAS_AF=0.4464;AMR_AF=0.4409;AFR_AF=0.267;EUR_AF=0.3141;SAS_AF=0.2832;AA=T|||;VT=SNP
6	31154362	rs13203101	T	A	100	PASS	AC=199;AF=0.0397364;AN=5008;NS=2504;DP=18986;EAS_AF=0.0188;AMR_AF=0.0173;AFR_AF=0.0023;EUR_AF=0.0507;SAS_AF=0.1166;AA=T|||;VT=SNP
6	31154384	rs17197402	G	A	100	PASS	AC=633;AF=0.126398;AN=5008;NS=2504;DP=18982;EAS_AF=0.0546;AMR_AF=0.1571;AFR_AF=0.1059;EUR_AF=0.1282;SAS_AF=0.2045;AA=A|||;VT=SNP
6	31154421	rs3208498	C	T	100	PASS	AC=449;AF=0.0896565;AN=5008;NS=2504;DP=18618;EAS_AF=0.0407;AMR_AF=0.1167;AFR_AF=0.0915;EUR_AF=0.0805;SAS_AF=0.1278;AA=C|||;VT=SNP
6	31154434	rs3130458	C	T	100	PASS	AC=1383;AF=0.276158;AN=5008;NS=2504;DP=18619;EAS_AF=0.2351;AMR_AF=0.1873;AFR_AF=0.3374;EUR_AF=0.2386;SAS_AF=0.3374;AA=C|||;VT=SNP
6	31154493	rs3130510	G	A	100	PASS	AC=788;AF=0.157348;AN=5008;NS=2504;DP=19324;EAS_AF=0.0367;AMR_AF=0.1311;AFR_AF=0.2451;EUR_AF=0.1938;SAS_AF=0.1442;AA=G|||;VT=SNP
6	31154507	rs17191082	G	A	100	PASS	AC=184;AF=0.0367412;AN=5008;NS=2504;DP=19854;EAS_AF=0.0139;AMR_AF=0.0403;AFR_AF=0.0144;EUR_AF=0.0477;SAS_AF=0.0767;AA=A|||;VT=SNP
6	31154593	rs17191090	A	G	100	PASS	AC=176;AF=0.0351438;AN=5008;NS=2504;DP=20582;EAS_AF=0.0129;AMR_AF=0.0403;AFR_AF=0.0129;EUR_AF=0.0477;SAS_AF=0.0716;AA=A|||;VT=SNP
6	31154620	rs6921663	T	C	100	PASS	AC=1251;AF=0.2498;AN=5008;NS=2504;DP=19090;EAS_AF=0.4058;AMR_AF=0.3242;AFR_AF=0.1747;EUR_AF=0.2336;SAS_AF=0.1544;AA=C|||;VT=SNP
6	31154633	rs3130459	T	C	100	PASS	AC=788;AF=0.157348;AN=5008;NS=2504;DP=18684;EAS_AF=0.0367;AMR_AF=0.1311;AFR_AF=0.2451;EUR_AF=0.1938;SAS_AF=0.1442;AA=T|||;VT=SNP
6	31154814	rs112434986	A	C	100	PASS	AC=404;AF=0.0806709;AN=5008;NS=2504;DP=15232;EAS_AF=0.0347;AMR_AF=0.1398;AFR_AF=0.0673;EUR_AF=0.1123;SAS_AF=0.0716;AA=A|||;VT=SNP
6	31154820	rs6922051	T	C	100	PASS	AC=1938;AF=0.386981;AN=5008;NS=2504;DP=15057;EAS_AF=0.506;AMR_AF=0.4798;AFR_AF=0.3245;EUR_AF=0.3539;SAS_AF=0.317;AA=t|||;VT=SNP
6	31154830	rs9263843	G	T	100	PASS	AC=240;AF=0.0479233;AN=5008;NS=2504;DP=14499;EAS_AF=0.0595;AMR_AF=0.0389;AFR_AF=0.056;EUR_AF=0.0398;SAS_AF=0.0399;AA=G|||;VT=SNP
6	31154878	rs76061950	G	A	100	PASS	AC=560;AF=0.111821;AN=5008;NS=2504;DP=15800;EAS_AF=0.1984;AMR_AF=0.0504;AFR_AF=0.0908;EUR_AF=0.0408;SAS_AF=0.1677;AA=g|||;VT=SNP
6	31154893	rs138492827	G	A	100	PASS	AC=176;AF=0.0351438;AN=5008;NS=2504;DP=14370;EAS_AF=0.0129;AMR_AF=0.0403;AFR_AF=0.0129;EUR_AF=0.0477;SAS_AF=0.0716;AA=g|||;VT=SNP
6	31154897	rs6899875	G	A	100	PASS	AC=1069;AF=0.213458;AN=5008;NS=2504;DP=14020;EAS_AF=0.3919;AMR_AF=0.2839;AFR_AF=0.1619;EUR_AF=0.1859;SAS_AF=0.0777;AA=g|||;VT=SNP
6	31154981	rs575356567	A	G	100	PASS	AC=445;AF=0.0888578;AN=5008;NS=2504;DP=16508;EAS_AF=0.0397;AMR_AF=0.1167;AFR_AF=0.093;EUR_AF=0.0785;SAS_AF=0.1247;AA=a|||;VT=SNP
6	31155186	rs9263844	C	T	100	PASS	AC=818;AF=0.163339;AN=5008;NS=2504;DP=15660;EAS_AF=0.1071;AMR_AF=0.219;AFR_AF=0.1339;EUR_AF=0.2008;SAS_AF=0.183;AA=C|||;VT=SNP
6	31155187	rs9461652	G	A	100	PASS	AC=444;AF=0.0886581;AN=5008;NS=2504;DP=15727;EAS_AF=0.0407;AMR_AF=0.1124;AFR_AF=0.09;EUR_AF=0.0805;SAS_AF=0.1278;AA=G|||;VT=SNP
6	31155284	rs4713441	A	T	100	PASS	AC=1067;AF=0.213059;AN=5008;NS=2504;DP=16829;EAS_AF=0.3919;AMR_AF=0.2839;AFR_AF=0.1604;EUR_AF=0.1859;SAS_AF=0.0777;AA=A|||;VT=SNP
6	31155304	rs28360055	C	G	100	PASS	AC=1067;AF=0.213059;AN=5008;NS=2504;DP=17077;EAS_AF=0.3919;AMR_AF=0.2839;AFR_AF=0.1604;EUR_AF=0.1859;SAS_AF=0.0777;AA=C|||;VT=SNP
6	31155385	rs9468889	T	G	100	PASS	AC=451;AF=0.0900559;AN=5008;NS=2504;DP=17783;EAS_AF=0.0407;AMR_AF=0.1167;AFR_AF=0.093;EUR_AF=0.0805;SAS_AF=0.1278;AA=T|||;VT=SNP
6	31155405	rs4713442	T	C	100	PASS	AC=1066;AF=0.212859;AN=5008;NS=2504;DP=17932;EAS_AF=0.3909;AMR_AF=0.2839;AFR_AF=0.1604;EUR_AF=0.1859;SAS_AF=0.0777;AA=C|||;VT=SNP
6	31155434	rs28360056	G	A	100	PASS	AC=1067;AF=0.213059;AN=5008;NS=2504;DP=17707;EAS_AF=0.3909;AMR_AF=0.2839;AFR_AF=0.1611;EUR_AF=0.1859;SAS_AF=0.0777;AA=G|||;VT=SNP
6	31155532	rs28360057	A	C	100	PASS	AC=758;AF=0.151358;AN=5008;NS=2504;DP=17957;EAS_AF=0.2113;AMR_AF=0.1844;AFR_AF=0.1543;EUR_AF=0.168;SAS_AF=0.045;AA=A|||;VT=SNP
6	31155539	rs4713443	T	G	100	PASS	AC=2338;AF=0.466853;AN=5008;NS=2504;DP=18000;EAS_AF=0.5407;AMR_AF=0.6196;AFR_AF=0.3888;EUR_AF=0.4662;SAS_AF=0.3885;AA=G|||;VT=SNP
6	31155548	rs4713444	A	G	100	PASS	AC=2338;AF=0.466853;AN=5008;NS=2504;DP=18146;EAS_AF=0.5407;AMR_AF=0.6196;AFR_AF=0.3888;EUR_AF=0.4662;SAS_AF=0.3885;AA=G|||;VT=SNP
6	31155615	rs28360058	A	G	100	PASS	AC=758;AF=0.151358;AN=5008;NS=2504;DP=18030;EAS_AF=0.2113;AMR_AF=0.1844;AFR_AF=0.1543;EUR_AF=0.168;SAS_AF=0.045;AA=A|||;VT=SNP
6	31155659	rs9263845	G	A	100	PASS	AC=819;AF=0.163538;AN=5008;NS=2504;DP=18784;EAS_AF=0.1081;AMR_AF=0.219;AFR_AF=0.1346;EUR_AF=0.1998;SAS_AF=0.183;AA=G|||;VT=SNP
6	31155670	rs9263846	G	A	100	PASS	AC=818;AF=0.163339;AN=5008;NS=2504;DP=18630;EAS_AF=0.1071;AMR_AF=0.219;AFR_AF=0.1339;EUR_AF=0.1998;SAS_AF=0.184;AA=G|||;VT=SNP
6	31155785	rs1265181	G	C	100	PASS	AC=506;AF=0.101038;AN=5008;NS=2504;DP=19485;EAS_AF=0.0367;AMR_AF=0.072;AFR_AF=0.0719;EUR_AF=0.1789;SAS_AF=0.1472;AA=G|||;VT=SNP
6	31155790	rs116116256	C	T	100	PASS	AC=176;AF=0.0351438;AN=5008;NS=2504;DP=19240;EAS_AF=0.0129;AMR_AF=0.0403;AFR_AF=0.0129;EUR_AF=0.0477;SAS_AF=0.0716;AA=C|||;VT=SNP
6	31155803	rs9405015	C	T	100	PASS	AC=309;AF=0.0617013;AN=5008;NS=2504;DP=18640;EAS_AF=0.1796;AMR_AF=0.0994;AFR_AF=0.0068;EUR_AF=0.0179;SAS_AF=0.0327;AA=C|||;VT=SNP
6	31155920	rs28360059	G	A	100	PASS	AC=758;AF=0.151358;AN=5008;NS=2504;DP=15103;EAS_AF=0.2113;AMR_AF=0.1844;AFR_AF=0.1543;EUR_AF=0.168;SAS_AF=0.045;AA=G|||;VT=SNP
6	31155944	rs9368660	G	A	100	PASS	AC=308;AF=0.0615016;AN=5008;NS=2504;DP=16634;EAS_AF=0.1796;AMR_AF=0.0994;AFR_AF=0.0061;EUR_AF=0.0179;SAS_AF=0.0327;AA=G|||;VT=SNP
6	31155991	rs9357115	T	C	100	PASS	AC=1066;AF=0.212859;AN=5008;NS=2504;DP=16813;EAS_AF=0.3909;AMR_AF=0.2839;AFR_AF=0.1604;EUR_AF=0.1859;SAS_AF=0.0777;AA=T|||;VT=SNP
6	31156130	rs550041865	C	T	100	PASS	AC=642;AF=0.128195;AN=5008;NS=2504;DP=16891;EAS_AF=0.0942;AMR_AF=0.1787;AFR_AF=0.121;EUR_AF=0.1531;SAS_AF=0.1115;AA=C|||;VT=SNP
6	31156155	rs9368663	C	T	100	PASS	AC=1243;AF=0.248203;AN=5008;NS=2504;DP=15872;EAS_AF=0.4048;AMR_AF=0.3242;AFR_AF=0.1732;EUR_AF=0.2336;SAS_AF=0.1493;AA=C|||;VT=SNP
6	31156195	rs9263851	C	T	100	PASS	AC=641;AF=0.127995;AN=5008;NS=2504;DP=15331;EAS_AF=0.0942;AMR_AF=0.1787;AFR_AF=0.121;EUR_AF=0.1521;SAS_AF=0.1115;AA=C|||;VT=SNP
6	31156290	rs139231871	G	A	100	PASS	AC=176;AF=0.0351438;AN=5008;NS=2504;DP=17534;EAS_AF=0.0129;AMR_AF=0.0403;AFR_AF=0.0129;EUR_AF=0.0477;SAS_AF=0.0716;AA=A|||;VT=SNP
6	31156350	rs149432671	A	C	100	PASS	AC=627;AF=0.1252;AN=5008;NS=2504;DP=16700;EAS_AF=0.0536;AMR_AF=0.1571;AFR_AF=0.1059;EUR_AF=0.1282;SAS_AF=0.1994;AA=A|||;VT=SNP
6	31156465	rs9378115	C	T	100	PASS	AC=1066;AF=0.212859;AN=5008;NS=2504;DP=16762;EAS_AF=0.3909;AMR_AF=0.2839;AFR_AF=0.1604;EUR_AF=0.1859;SAS_AF=0.0777;AA=C|||;VT=SNP
6	31156573	rs9263853	C	A	100	PASS	AC=124;AF=0.0247604;AN=5008;NS=2504;DP=17765;EAS_AF=0.001;AMR_AF=0.0288;AFR_AF=0.0144;EUR_AF=0.0746;SAS_AF=0.0092;AA=C|||;VT=SNP
6	31156606	rs4343960	A	C	100	PASS	AC=4410;AF=0.880591;AN=5008;NS=2504;DP=15902;EAS_AF=0.8175;AMR_AF=0.9222;AFR_AF=0.9266;EUR_AF=0.8757;SAS_AF=0.8589;AA=C|||;VT=SNP
6	31156698	rs60107636	C	T	100	PASS	AC=445;AF=0.0888578;AN=5008;NS=2504;DP=13032;EAS_AF=0.0407;AMR_AF=0.1124;AFR_AF=0.09;EUR_AF=0.0805;SAS_AF=0.1288;AA=C|||;VT=SNP
6	31156723	rs146176932	G	T	100	PASS	AC=176;AF=0.0351438;AN=5008;NS=2504;DP=12473;EAS_AF=0.0129;AMR_AF=0.0403;AFR_AF=0.0129;EUR_AF=0.0477;SAS_AF=0.0716;AA=G|||;VT=SNP
6	31156772	rs114713021	C	T	100	PASS	AC=176;AF=0.0351438;AN=5008;NS=2504;DP=10768;EAS_AF=0.0129;AMR_AF=0.0403;AFR_AF=0.0129;EUR_AF=0.0477;SAS_AF=0.0716;AA=C|||;VT=SNP
6	31156861	rs55654249	T	A	100	PASS	AC=229;AF=0.0457268;AN=5008;NS=2504;DP=11095;EAS_AF=0.0179;AMR_AF=0.0807;AFR_AF=0.0038;EUR_AF=0.0507;SAS_AF=0.1012;AA=T|||;VT=SNP
6	31156863	rs142447162	C	T	100	PASS	AC=182;AF=0.0363419;AN=5008;NS=2504;DP=11174;EAS_AF=0.0893;AMR_AF=0.0245;AFR_AF=0.003;EUR_AF=0.0447;SAS_AF=0.0266;AA=C|||;VT=SNP
6	31156985	rs114119211	T	G	100	PASS	AC=561;AF=0.112021;AN=5008;NS=2504;DP=11038;EAS_AF=0.2004;AMR_AF=0.0504;AFR_AF=0.0915;EUR_AF=0.0408;SAS_AF=0.1656;AA=T|||;VT=SNP
6	31156994	rs9263855	T	G	100	PASS	AC=235;AF=0.0469249;AN=5008;NS=2504;DP=12052;EAS_AF=0.0595;AMR_AF=0.0389;AFR_AF=0.056;EUR_AF=0.0398;SAS_AF=0.0348;AA=T|||;VT=SNP
6	31157593	rs9295957	G	A	100	PASS	AC=1069;AF=0.213458;AN=5008;NS=2504;DP=13012;EAS_AF=0.3909;AMR_AF=0.2839;AFR_AF=0.1619;EUR_AF=0.1859;SAS_AF=0.0787;AA=G|||;VT=SNP
6	31157709	rs9405052	C	T	100	PASS	AC=1066;AF=0.212859;AN=5008;NS=2504;DP=10677;EAS_AF=0.3909;AMR_AF=0.2839;AFR_AF=0.1604;EUR_AF=0.1859;SAS_AF=0.0777;AA=C|||;VT=SNP
6	31157738	rs9391818	A	G	100	PASS	AC=1066;AF=0.212859;AN=5008;NS=2504;DP=11582;EAS_AF=0.3909;AMR_AF=0.2839;AFR_AF=0.1604;EUR_AF=0.1859;SAS_AF=0.0777;AA=G|||;VT=SNP
6	31157824	rs147666351	G	A	100	PASS	AC=176;AF=0.0351438;AN=5008;NS=2504;DP=13223;EAS_AF=0.0129;AMR_AF=0.0403;AFR_AF=0.0129;EUR_AF=0.0477;SAS_AF=0.0716;AA=G|||;VT=SNP
6	31157830	rs28749549	C	T	100	PASS	AC=758;AF=0.151358;AN=5008;NS=2504;DP=13560;EAS_AF=0.2113;AMR_AF=0.1844;AFR_AF=0.1543;EUR_AF=0.168;SAS_AF=0.045;AA=C|||;VT=SNP
6	31158050	rs9378226	A	G	100	PASS	AC=308;AF=0.0615016;AN=5008;NS=2504;DP=17923;EAS_AF=0.1796;AMR_AF=0.0994;AFR_AF=0.0061;EUR_AF=0.0179;SAS_AF=0.0327;AA=A|||;VT=SNP
6	31158086	rs9263857	C	A	100	PASS	AC=641;AF=0.127995;AN=5008;NS=2504;DP=16854;EAS_AF=0.0942;AMR_AF=0.1787;AFR_AF=0.121;EUR_AF=0.1521;SAS_AF=0.1115;AA=C|||;VT=SNP
6	31158124	rs9263859	T	A	100	PASS	AC=362;AF=0.0722843;AN=5008;NS=2504;DP=15893;EAS_AF=0.002;AMR_AF=0.0648;AFR_AF=0.1362;EUR_AF=0.0994;SAS_AF=0.0358;AA=T|||;VT=SNP
6	31158125	rs193080223	A	T	100	PASS	AC=176;AF=0.0351438;AN=5008;NS=2504;DP=16014;EAS_AF=0.0129;AMR_AF=0.0403;AFR_AF=0.0129;EUR_AF=0.0477;SAS_AF=0.0716;AA=a|||;VT=SNP
6	31158136	rs9263860	C	G	100	PASS	AC=644;AF=0.128594;AN=5008;NS=2504;DP=16485;EAS_AF=0.0952;AMR_AF=0.1787;AFR_AF=0.1225;EUR_AF=0.1521;SAS_AF=0.1115;AA=C|||;VT=SNP
6	31158184	rs9295958	T	A	100	PASS	AC=1067;AF=0.213059;AN=5008;NS=2504;DP=16271;EAS_AF=0.3909;AMR_AF=0.2839;AFR_AF=0.1611;EUR_AF=0.1859;SAS_AF=0.0777;AA=T|||;VT=SNP
6	31158190	rs146468817	C	T	100	PASS	AC=176;AF=0.0351438;AN=5008;NS=2504;DP=16432;EAS_AF=0.0129;AMR_AF=0.0403;AFR_AF=0.0129;EUR_AF=0.0477;SAS_AF=0.0716;AA=C|||;VT=SNP
6	31158373	rs7755702	G	A	100	PASS	AC=1066;AF=0.212859;AN=5008;NS=2504;DP=14915;EAS_AF=0.3909;AMR_AF=0.2839;AFR_AF=0.1604;EUR_AF=0.1859;SAS_AF=0.0777;AA=G|||;VT=SNP
6	31158385	rs7755428	C	T	100	PASS	AC=2337;AF=0.466653;AN=5008;NS=2504;DP=15008;EAS_AF=0.5397;AMR_AF=0.6196;AFR_AF=0.3888;EUR_AF=0.4662;SAS_AF=0.3885;AA=T|||;VT=SNP
6	31158401	rs150452508	G	A	100	PASS	AC=176;AF=0.0351438;AN=5008;NS=2504;DP=15954;EAS_AF=0.0129;AMR_AF=0.0403;AFR_AF=0.0129;EUR_AF=0.0477;SAS_AF=0.0716;AA=g|||;VT=SNP
6	31158468	rs7759224	A	G	100	PASS	AC=644;AF=0.128594;AN=5008;NS=2504;DP=18266;EAS_AF=0.0952;AMR_AF=0.1787;AFR_AF=0.1225;EUR_AF=0.1521;SAS_AF=0.1115;AA=A|||;VT=SNP
6	31158505	rs12527342	T	C	100	PASS	AC=451;AF=0.0900559;AN=5008;NS=2504;DP=18255;EAS_AF=0.0407;AMR_AF=0.1167;AFR_AF=0.093;EUR_AF=0.0805;SAS_AF=0.1278;AA=T|||;VT=SNP
6	31158633	rs9263861	A	G	100	PASS	AC=335;AF=0.066893;AN=5008;NS=2504;DP=20749;EAS_AF=0.002;AMR_AF=0.0605;AFR_AF=0.1369;EUR_AF=0.0994;SAS_AF=0.0102;AA=A|||;VT=SNP
6	31158689	rs7759909	G	T	100	PASS	AC=641;AF=0.127995;AN=5008;NS=2504;DP=17418;EAS_AF=0.0942;AMR_AF=0.1787;AFR_AF=0.121;EUR_AF=0.1521;SAS_AF=0.1115;AA=G|||;VT=SNP
6	31158786	rs7741806	T	C	100	PASS	AC=2339;AF=0.467053;AN=5008;NS=2504;DP=13877;EAS_AF=0.5397;AMR_AF=0.621;AFR_AF=0.3888;EUR_AF=0.4672;SAS_AF=0.3885;AA=C|||;VT=SNP
6	31158832	rs7741829	T	C	100	PASS	AC=1693;AF=0.338059;AN=5008;NS=2504;DP=13491;EAS_AF=0.4444;AMR_AF=0.4409;AFR_AF=0.2663;EUR_AF=0.3141;SAS_AF=0.2771;AA=C|||;VT=SNP
6	31158992	rs569501799	T	C	100	PASS	AC=124;AF=0.0247604;AN=5008;NS=2504;DP=15789;EAS_AF=0.001;AMR_AF=0.0288;AFR_AF=0.0144;EUR_AF=0.0746;SAS_AF=0.0092;AA=T|||;VT=SNP
6	31159020	rs7742179	T	A	100	PASS	AC=2066;AF=0.41254;AN=5008;NS=2504;DP=14628;EAS_AF=0.4008;AMR_AF=0.5591;AFR_AF=0.3911;EUR_AF=0.4175;SAS_AF=0.3446;AA=A|||;VT=SNP
6	31159041	rs558504354	G	A	100	PASS	AC=451;AF=0.0900559;AN=5008;NS=2504;DP=14568;EAS_AF=0.0407;AMR_AF=0.1225;AFR_AF=0.09;EUR_AF=0.0805;SAS_AF=0.1278;AA=G|||;VT=SNP
6	31159139	rs137861710	C	T	100	PASS	AC=147;AF=0.029353;AN=5008;NS=2504;DP=11972;EAS_AF=0.0625;AMR_AF=0.0029;AFR_AF=0.0015;EUR_AF=0.0229;SAS_AF=0.0583;AA=C|||;VT=SNP
6	31159236	rs9500877	T	C	100	PASS	AC=1094;AF=0.21845;AN=5008;NS=2504;DP=11250;EAS_AF=0.1359;AMR_AF=0.2954;AFR_AF=0.2148;EUR_AF=0.2326;SAS_AF=0.2393;AA=T|||;VT=SNP
6	31159291	rs9500878	T	C	100	PASS	AC=1094;AF=0.21845;AN=5008;NS=2504;DP=12052;EAS_AF=0.1359;AMR_AF=0.2954;AFR_AF=0.2148;EUR_AF=0.2326;SAS_AF=0.2393;AA=T|||;VT=SNP
6	31159309	rs116093923	C	T	100	PASS	AC=176;AF=0.0351438;AN=5008;NS=2504;DP=11998;EAS_AF=0.0129;AMR_AF=0.0403;AFR_AF=0.0129;EUR_AF=0.0477;SAS_AF=0.0716;AA=C|||;VT=SNP
6	31159345	rs1265180	C	A	100	PASS	AC=284;AF=0.0567093;AN=5008;NS=2504;DP=14283;EAS_AF=0;AMR_AF=0.0576;AFR_AF=0.1732;EUR_AF=0.0149;SAS_AF=0;AA=C|||;VT=SNP
6	31159414	rs28362323	T	C	100	PASS	AC=644;AF=0.128594;AN=5008;NS=2504;DP=17443;EAS_AF=0.0952;AMR_AF=0.1787;AFR_AF=0.1225;EUR_AF=0.1521;SAS_AF=0.1115;AA=T|||;VT=SNP
6	31159455	rs75285297	C	T	100	PASS	AC=147;AF=0.029353;AN=5008;NS=2504;DP=15771;EAS_AF=0.0625;AMR_AF=0.0029;AFR_AF=0.0015;EUR_AF=0.0229;SAS_AF=0.0583;AA=C|||;VT=SNP
6	31159511	rs185924983	C	T	100	PASS	AC=88;AF=0.0175719;AN=5008;NS=2504;DP=12303;EAS_AF=0.005;AMR_AF=0.0187;AFR_AF=0.0129;EUR_AF=0.0437;SAS_AF=0.0092;AA=c|||;VT=SNP
6	31159522	rs28617578	C	T	100	PASS	AC=445;AF=0.0888578;AN=5008;NS=2504;DP=12160;EAS_AF=0.0407;AMR_AF=0.1124;AFR_AF=0.0908;EUR_AF=0.0805;SAS_AF=0.1278;AA=C|||;VT=SNP
6	31159533	rs28360060	C	T	100	PASS	AC=1067;AF=0.213059;AN=5008;NS=2504;DP=12427;EAS_AF=0.3909;AMR_AF=0.2839;AFR_AF=0.1611;EUR_AF=0.1859;SAS_AF=0.0777;AA=A|||;VT=SNP
6	31159546	rs62400929	A	G	100	PASS	AC=193;AF=0.0385383;AN=5008;NS=2504;DP=12185;EAS_AF=0.0079;AMR_AF=0.0187;AFR_AF=0.0673;EUR_AF=0.0179;SAS_AF=0.0665;AA=A|||;VT=SNP
6	31159581	rs150765547	G	A	100	PASS	AC=403;AF=0.0804712;AN=5008;NS=2504;DP=11668;EAS_AF=0.0357;AMR_AF=0.1398;AFR_AF=0.0658;EUR_AF=0.1123;SAS_AF=0.0716;AA=G|||;VT=SNP
6	31159687	rs182128076	G	A	100	PASS	AC=193;AF=0.0385383;AN=5008;NS=2504;DP=11104;EAS_AF=0.0079;AMR_AF=0.0187;AFR_AF=0.0673;EUR_AF=0.0179;SAS_AF=0.0665;AA=T|||;VT=SNP
6	31159911	rs28749550	A	G	100	PASS	AC=758;AF=0.151358;AN=5008;NS=2504;DP=13485;EAS_AF=0.2113;AMR_AF=0.1844;AFR_AF=0.1543;EUR_AF=0.168;SAS_AF=0.045;AA=A|||;VT=SNP
6	31160116	rs12526142	C	T	100	PASS	AC=229;AF=0.0457268;AN=5008;NS=2504;DP=14881;EAS_AF=0.0179;AMR_AF=0.0807;AFR_AF=0.0038;EUR_AF=0.0507;SAS_AF=0.1012;AA=C|||;VT=SNP
6	31160117	rs3915965	C	T	100	PASS	AC=641;AF=0.127995;AN=5008;NS=2504;DP=15000;EAS_AF=0.0942;AMR_AF=0.1787;AFR_AF=0.121;EUR_AF=0.1521;SAS_AF=0.1115;AA=c|||;VT=SNP
6	31160188	rs3130460	A	G	100	PASS	AC=4483;AF=0.895168;AN=5008;NS=2504;DP=15296;EAS_AF=0.8373;AMR_AF=0.9236;AFR_AF=0.9561;EUR_AF=0.8767;SAS_AF=0.8712;AA=G|||;VT=SNP
6	31160211	rs12529498	A	G	100	PASS	AC=444;AF=0.0886581;AN=5008;NS=2504;DP=16894;EAS_AF=0.0407;AMR_AF=0.1124;AFR_AF=0.09;EUR_AF=0.0805;SAS_AF=0.1278;AA=A|||;VT=SNP
6	31160218	rs28360062	C	T	100	PASS	AC=1066;AF=0.212859;AN=5008;NS=2504;DP=17437;EAS_AF=0.3909;AMR_AF=0.2839;AFR_AF=0.1604;EUR_AF=0.1859;SAS_AF=0.0777;AA=C|||;VT=SNP
6	31160231	rs145138290	T	C	100	PASS	AC=176;AF=0.0351438;AN=5008;NS=2504;DP=18140;EAS_AF=0.0129;AMR_AF=0.0403;AFR_AF=0.0129;EUR_AF=0.0477;SAS_AF=0.0716;AA=T|||;VT=SNP
6	31160298	rs28360063	G	A	100	PASS	AC=1066;AF=0.212859;AN=5008;NS=2504;DP=15956;EAS_AF=0.3909;AMR_AF=0.2839;AFR_AF=0.1604;EUR_AF=0.1859;SAS_AF=0.0777;AA=G|||;VT=SNP
6	31160380	rs137895370	C	T	100	PASS	AC=176;AF=0.0351438;AN=5008;NS=2504;DP=15806;EAS_AF=0.0129;AMR_AF=0.0403;AFR_AF=0.0129;EUR_AF=0.0477;SAS_AF=0.0716;AA=C|||;VT=SNP
6	31160553	rs9461653	A	G	100	PASS	AC=451;AF=0.0900559;AN=5008;NS=2504;DP=16446;EAS_AF=0.0407;AMR_AF=0.1167;AFR_AF=0.093;EUR_AF=0.0805;SAS_AF=0.1278;AA=A|||;VT=SNP
6	31160678	rs28362328	G	A	100	PASS	AC=641;AF=0.127995;AN=5008;NS=2504;DP=13289;EAS_AF=0.0942;AMR_AF=0.1787;AFR_AF=0.121;EUR_AF=0.1521;SAS_AF=0.1115;AA=G|||;VT=SNP
6	31160689	rs6935662	C	A	100	PASS	AC=176;AF=0.0351438;AN=5008;NS=2504;DP=14266;EAS_AF=0.0129;AMR_AF=0.0403;AFR_AF=0.0129;EUR_AF=0.0477;SAS_AF=0.0716;AA=C|||;VT=SNP
6	31160773	rs57645524	T	G	100	PASS	AC=181;AF=0.0361422;AN=5008;NS=2504;DP=14498;EAS_AF=0.0893;AMR_AF=0.0245;AFR_AF=0.003;EUR_AF=0.0437;SAS_AF=0.0266;AA=T|||;VT=SNP
6	31160999	rs9263864	C	T	100	PASS	AC=124;AF=0.0247604;AN=5008;NS=2504;DP=17355;EAS_AF=0.001;AMR_AF=0.0288;AFR_AF=0.0144;EUR_AF=0.0746;SAS_AF=0.0092;AA=C|||;VT=SNP
6	31161000	rs115923462	G	A	100	PASS	AC=451;AF=0.0900559;AN=5008;NS=2504;DP=17250;EAS_AF=0.0407;AMR_AF=0.1124;AFR_AF=0.09;EUR_AF=0.0805;SAS_AF=0.135;AA=G|||;VT=SNP
6	31161152	rs6936474	C	T	100	PASS	AC=1062;AF=0.212061;AN=5008;NS=2504;DP=17804;EAS_AF=0.3899;AMR_AF=0.2839;AFR_AF=0.1596;EUR_AF=0.1839;SAS_AF=0.0777;AA=C|||;VT=SNP
6	31161161	rs6936597	C	T	100	PASS	AC=1067;AF=0.213059;AN=5008;NS=2504;DP=17100;EAS_AF=0.3899;AMR_AF=0.2839;AFR_AF=0.1596;EUR_AF=0.1839;SAS_AF=0.0828;AA=C|||;VT=SNP
6	31161168	rs9461655	G	C	100	PASS	AC=1098;AF=0.219249;AN=5008;NS=2504;DP=17065;EAS_AF=0.1359;AMR_AF=0.2954;AFR_AF=0.2163;EUR_AF=0.2346;SAS_AF=0.2393;AA=G|||;VT=SNP
6	31161176	rs4711259	A	C	100	PASS	AC=2335;AF=0.466254;AN=5008;NS=2504;DP=17011;EAS_AF=0.5387;AMR_AF=0.6196;AFR_AF=0.388;EUR_AF=0.4662;SAS_AF=0.3885;AA=C|||;VT=SNP
6	31161210	rs3095238	T	G	100	PASS	AC=4410;AF=0.880591;AN=5008;NS=2504;DP=16423;EAS_AF=0.8175;AMR_AF=0.9222;AFR_AF=0.9266;EUR_AF=0.8757;SAS_AF=0.8589;AA=G|||;VT=SNP
6	31161229	rs1265178	G	A	100	PASS	AC=502;AF=0.10024;AN=5008;NS=2504;DP=16552;EAS_AF=0.0367;AMR_AF=0.072;AFR_AF=0.0719;EUR_AF=0.1789;SAS_AF=0.1431;AA=G|||;VT=SNP
6	31161247	rs114787895	T	C	100	PASS	AC=177;AF=0.0353435;AN=5008;NS=2504;DP=16414;EAS_AF=0.0129;AMR_AF=0.0418;AFR_AF=0.0129;EUR_AF=0.0477;SAS_AF=0.0716;AA=C|||;VT=SNP
6	31161255	rs9461656	G	T	100	PASS	AC=1098;AF=0.219249;AN=5008;NS=2504;DP=16357;EAS_AF=0.1359;AMR_AF=0.2954;AFR_AF=0.2156;EUR_AF=0.2356;SAS_AF=0.2393;AA=G|||;VT=SNP
6	31161347	rs3095237	A	G	100	PASS	AC=4483;AF=0.895168;AN=5008;NS=2504;DP=17197;EAS_AF=0.8373;AMR_AF=0.9236;AFR_AF=0.9561;EUR_AF=0.8767;SAS_AF=0.8712;AA=G|||;VT=SNP
6	31161387	rs78587959	C	T	100	PASS	AC=155;AF=0.0309505;AN=5008;NS=2504;DP=18363;EAS_AF=0.0714;AMR_AF=0.0029;AFR_AF=0.0015;EUR_AF=0.0229;SAS_AF=0.0573;AA=C|||;VT=SNP
6	31161404	rs60851386	C	T	100	PASS	AC=451;AF=0.0900559;AN=5008;NS=2504;DP=18482;EAS_AF=0.0407;AMR_AF=0.1167;AFR_AF=0.093;EUR_AF=0.0805;SAS_AF=0.1278;AA=C|||;VT=SNP
6	31161472	rs115036790	G	A	100	PASS	AC=176;AF=0.0351438;AN=5008;NS=2504;DP=18698;EAS_AF=0.0129;AMR_AF=0.0403;AFR_AF=0.0129;EUR_AF=0.0477;SAS_AF=0.0716;AA=G|||;VT=SNP
6	31161571	rs6941912	G	C	100	PASS	AC=1066;AF=0.212859;AN=5008;NS=2504;DP=17405;EAS_AF=0.3909;AMR_AF=0.2839;AFR_AF=0.1604;EUR_AF=0.1859;SAS_AF=0.0777;AA=G|||;VT=SNP
6	31161577	rs1265177	A	G	100	PASS	AC=502;AF=0.10024;AN=5008;NS=2504;DP=17011;EAS_AF=0.0367;AMR_AF=0.072;AFR_AF=0.0719;EUR_AF=0.1789;SAS_AF=0.1431;AA=A|||;VT=SNP
6	31161856	rs55938644	T	C	100	PASS	AC=445;AF=0.0888578;AN=5008;NS=2504;DP=14830;EAS_AF=0.0407;AMR_AF=0.1138;AFR_AF=0.09;EUR_AF=0.0805;SAS_AF=0.1278;AA=T|||;VT=SNP
6	31161893	rs9468890	T	A	100	PASS	AC=453;AF=0.0904553;AN=5008;NS=2504;DP=14957;EAS_AF=0.0407;AMR_AF=0.1182;AFR_AF=0.093;EUR_AF=0.0815;SAS_AF=0.1278;AA=T|||;VT=SNP
6	31162154	rs28362332	G	A	100	PASS	AC=641;AF=0.127995;AN=5008;NS=2504;DP=17768;EAS_AF=0.0942;AMR_AF=0.1787;AFR_AF=0.121;EUR_AF=0.1521;SAS_AF=0.1115;AA=G|||;VT=SNP
6	31162328	rs6899874	C	A	100	PASS	AC=1241;AF=0.247804;AN=5008;NS=2504;DP=20423;EAS_AF=0.4038;AMR_AF=0.3242;AFR_AF=0.1732;EUR_AF=0.2336;SAS_AF=0.1483;AA=C|||;VT=SNP
6	31162384	rs28360064	G	A	100	PASS	AC=1242;AF=0.248003;AN=5008;NS=2504;DP=3959;EAS_AF=0.4038;AMR_AF=0.3242;AFR_AF=0.1732;EUR_AF=0.2336;SAS_AF=0.1493;AA=G|||;VT=SNP
6	31162520	rs7762933	T	C	100	PASS	AC=2337;AF=0.466653;AN=5008;NS=2504;DP=20494;EAS_AF=0.5397;AMR_AF=0.6196;AFR_AF=0.3888;EUR_AF=0.4672;SAS_AF=0.3875;AA=C|||;VT=SNP
6	31162648	rs9461657	C	A	100	PASS	AC=448;AF=0.0894569;AN=5008;NS=2504;DP=19568;EAS_AF=0.0407;AMR_AF=0.111;AFR_AF=0.093;EUR_AF=0.0815;SAS_AF=0.1278;AA=C|||;VT=SNP
6	31162839	rs4713446	C	T	100	PASS	AC=2338;AF=0.466853;AN=5008;NS=2504;DP=17057;EAS_AF=0.5397;AMR_AF=0.6196;AFR_AF=0.3888;EUR_AF=0.4672;SAS_AF=0.3885;AA=T|||;VT=SNP
6	31162963	rs4713447	A	G	100	PASS	AC=2335;AF=0.466254;AN=5008;NS=2504;DP=17871;EAS_AF=0.5397;AMR_AF=0.6167;AFR_AF=0.3888;EUR_AF=0.4672;SAS_AF=0.3875;AA=G|||;VT=SNP
6	31163106	rs7743722	C	G	100	PASS	AC=2338;AF=0.466853;AN=5008;NS=2504;DP=13938;EAS_AF=0.5397;AMR_AF=0.6196;AFR_AF=0.3888;EUR_AF=0.4672;SAS_AF=0.3885;AA=G|||;VT=SNP
6	31163133	rs17191118	T	C	100	PASS	AC=641;AF=0.127995;AN=5008;NS=2504;DP=12928;EAS_AF=0.0942;AMR_AF=0.1787;AFR_AF=0.121;EUR_AF=0.1521;SAS_AF=0.1115;AA=T|||;VT=SNP
6	31163159	rs113246008	C	T	100	PASS	AC=123;AF=0.0245607;AN=5008;NS=2504;DP=11926;EAS_AF=0.001;AMR_AF=0.0216;AFR_AF=0.0651;EUR_AF=0.0199;SAS_AF=0.001;AA=C|||;VT=SNP
6	31163161	rs3134786	A	T	100	PASS	AC=1385;AF=0.276558;AN=5008;NS=2504;DP=11904;EAS_AF=0.2371;AMR_AF=0.1873;AFR_AF=0.3381;EUR_AF=0.2386;SAS_AF=0.3364;AA=A|||;VT=SNP
6	31163566	rs9295960	A	G	100	PASS	AC=1241;AF=0.247804;AN=5008;NS=2504;DP=14274;EAS_AF=0.4028;AMR_AF=0.3271;AFR_AF=0.1725;EUR_AF=0.2336;SAS_AF=0.1483;AA=A|||;VT=SNP
6	31163569	rs9391819	A	G	100	PASS	AC=1241;AF=0.247804;AN=5008;NS=2504;DP=14604;EAS_AF=0.4028;AMR_AF=0.3271;AFR_AF=0.1725;EUR_AF=0.2336;SAS_AF=0.1483;AA=A|||;VT=SNP
6	31163582	rs9378227	C	G	100	PASS	AC=1241;AF=0.247804;AN=5008;NS=2504;DP=14692;EAS_AF=0.4028;AMR_AF=0.3271;AFR_AF=0.1725;EUR_AF=0.2336;SAS_AF=0.1483;AA=C|||;VT=SNP
6	31163632	rs79409307	G	A	100	PASS	AC=1090;AF=0.217652;AN=5008;NS=2504;DP=16038;EAS_AF=0.1349;AMR_AF=0.2896;AFR_AF=0.2148;EUR_AF=0.2336;SAS_AF=0.2393;AA=G|||;VT=SNP
6	31163638	rs3094612	G	C	100	PASS	AC=1350;AF=0.269569;AN=5008;NS=2504;DP=16273;EAS_AF=0.2371;AMR_AF=0.1816;AFR_AF=0.3359;EUR_AF=0.2346;SAS_AF=0.3119;AA=G|||;VT=SNP
6	31163791	rs6922077	G	C	100	PASS	AC=1248;AF=0.249201;AN=5008;NS=2504;DP=20390;EAS_AF=0.4038;AMR_AF=0.3314;AFR_AF=0.1732;EUR_AF=0.2336;SAS_AF=0.1503;AA=G|||;VT=SNP
6	31163796	rs6901685	T	C	100	PASS	AC=1247;AF=0.249002;AN=5008;NS=2504;DP=20455;EAS_AF=0.4038;AMR_AF=0.3314;AFR_AF=0.1732;EUR_AF=0.2336;SAS_AF=0.1493;AA=T|||;VT=SNP
6	31164009	rs28742573	G	T	100	PASS	AC=641;AF=0.127995;AN=5008;NS=2504;DP=20009;EAS_AF=0.0942;AMR_AF=0.1787;AFR_AF=0.121;EUR_AF=0.1521;SAS_AF=0.1115;AA=G|||;VT=SNP
6	31164224	rs9501070	C	G	100	PASS	AC=448;AF=0.0894569;AN=5008;NS=2504;DP=17672;EAS_AF=0.0407;AMR_AF=0.111;AFR_AF=0.093;EUR_AF=0.0815;SAS_AF=0.1278;AA=C|||;VT=SNP
6	31164271	rs6922994	G	A	100	PASS	AC=1244;AF=0.248403;AN=5008;NS=2504;DP=18550;EAS_AF=0.4038;AMR_AF=0.33;AFR_AF=0.1717;EUR_AF=0.2336;SAS_AF=0.1493;AA=G|||;VT=SNP
6	31164409	rs28742577	C	T	100	PASS	AC=236;AF=0.0471246;AN=5008;NS=2504;DP=18084;EAS_AF=0.0595;AMR_AF=0.0389;AFR_AF=0.0567;EUR_AF=0.0398;SAS_AF=0.0348;AA=T|||;VT=SNP
6	31164410	rs6922756	A	G	100	PASS	AC=1248;AF=0.249201;AN=5008;NS=2504;DP=18189;EAS_AF=0.4048;AMR_AF=0.3271;AFR_AF=0.1755;EUR_AF=0.2336;SAS_AF=0.1493;AA=G|||;VT=SNP
6	31164471	rs9501071	C	G	100	PASS	AC=448;AF=0.0894569;AN=5008;NS=2504;DP=18585;EAS_AF=0.0407;AMR_AF=0.111;AFR_AF=0.093;EUR_AF=0.0815;SAS_AF=0.1278;AA=C|||;VT=SNP
6	31164472	rs6927253	C	A	100	PASS	AC=1244;AF=0.248403;AN=5008;NS=2504;DP=18611;EAS_AF=0.4038;AMR_AF=0.3271;AFR_AF=0.1732;EUR_AF=0.2336;SAS_AF=0.1493;AA=C|||;VT=SNP
6	31164495	rs9501072	G	A	100	PASS	AC=458;AF=0.0914537;AN=5008;NS=2504;DP=17700;EAS_AF=0.0417;AMR_AF=0.111;AFR_AF=0.093;EUR_AF=0.0815;SAS_AF=0.137;AA=G|||;VT=SNP
6	31164595	rs28397269	G	A	100	PASS	AC=756;AF=0.150958;AN=5008;NS=2504;DP=20940;EAS_AF=0.2123;AMR_AF=0.183;AFR_AF=0.1528;EUR_AF=0.169;SAS_AF=0.044;AA=G|||;VT=SNP
6	31164635	rs28397270	T	C	100	PASS	AC=1246;AF=0.248802;AN=5008;NS=2504;DP=20446;EAS_AF=0.4038;AMR_AF=0.3285;AFR_AF=0.1732;EUR_AF=0.2346;SAS_AF=0.1493;AA=T|||;VT=SNP
6	31164664	rs76630444	A	C	100	PASS	AC=156;AF=0.0311502;AN=5008;NS=2504;DP=21172;EAS_AF=0.0714;AMR_AF=0.0029;AFR_AF=0.0015;EUR_AF=0.0229;SAS_AF=0.0583;AA=A|||;VT=SNP
6	31164689	rs142031128	C	T	100	PASS	AC=387;AF=0.0772764;AN=5008;NS=2504;DP=20870;EAS_AF=0.0347;AMR_AF=0.1383;AFR_AF=0.0552;EUR_AF=0.1123;SAS_AF=0.0716;AA=T|||;VT=SNP
6	31164700	rs3130461	G	A	100	PASS	AC=4484;AF=0.895367;AN=5008;NS=2504;DP=20487;EAS_AF=0.8373;AMR_AF=0.9236;AFR_AF=0.9561;EUR_AF=0.8777;SAS_AF=0.8712;AA=A|||;VT=SNP
6	31164723	rs1793900	C	G	100	PASS	AC=75;AF=0.014976;AN=5008;NS=2504;DP=19484;EAS_AF=0;AMR_AF=0.049;AFR_AF=0.0219;EUR_AF=0.0119;SAS_AF=0;AA=C|||;VT=SNP
6	31164727	rs115374779	C	T	100	PASS	AC=357;AF=0.0712859;AN=5008;NS=2504;DP=19488;EAS_AF=0.0387;AMR_AF=0.0548;AFR_AF=0.0666;EUR_AF=0.0716;SAS_AF=0.1227;AA=C|||;VT=SNP
6	31164763	rs28397274	A	G	100	PASS	AC=177;AF=0.0353435;AN=5008;NS=2504;DP=17876;EAS_AF=0.0129;AMR_AF=0.0403;AFR_AF=0.0129;EUR_AF=0.0477;SAS_AF=0.0726;AA=G|||;VT=SNP
6	31164828	rs28362334	C	A	100	PASS	AC=641;AF=0.127995;AN=5008;NS=2504;DP=18831;EAS_AF=0.0942;AMR_AF=0.1787;AFR_AF=0.121;EUR_AF=0.1521;SAS_AF=0.1115;AA=C|||;VT=SNP
6	31164849	rs28362335	G	A	100	PASS	AC=2338;AF=0.466853;AN=5008;NS=2504;DP=18326;EAS_AF=0.5397;AMR_AF=0.6196;AFR_AF=0.3888;EUR_AF=0.4672;SAS_AF=0.3885;AA=A|||;VT=SNP
6	31164901	rs28362336	T	G	100	PASS	AC=2338;AF=0.466853;AN=5008;NS=2504;DP=18620;EAS_AF=0.5397;AMR_AF=0.6196;AFR_AF=0.3888;EUR_AF=0.4672;SAS_AF=0.3885;AA=G|||;VT=SNP
6	31164906	rs78517503	G	A	100	PASS	AC=441;AF=0.0880591;AN=5008;NS=2504;DP=18708;EAS_AF=0.0407;AMR_AF=0.1066;AFR_AF=0.09;EUR_AF=0.0815;SAS_AF=0.1278;AA=G|||;VT=SNP
6	31164943	rs28397277	G	A	100	PASS	AC=757;AF=0.151158;AN=5008;NS=2504;DP=18616;EAS_AF=0.2113;AMR_AF=0.1844;AFR_AF=0.1543;EUR_AF=0.168;SAS_AF=0.044;AA=G|||;VT=SNP
6	31165089	rs28362338	T	C	100	PASS	AC=645;AF=0.128794;AN=5008;NS=2504;DP=15864;EAS_AF=0.0942;AMR_AF=0.1787;AFR_AF=0.1233;EUR_AF=0.1521;SAS_AF=0.1125;AA=T|||;VT=SNP
6	31165100	rs9500883	A	C	100	PASS	AC=2338;AF=0.466853;AN=5008;NS=2504;DP=16241;EAS_AF=0.5397;AMR_AF=0.6196;AFR_AF=0.3888;EUR_AF=0.4672;SAS_AF=0.3885;AA=C|||;VT=SNP
6	31165150	rs3094610	G	C	100	PASS	AC=4484;AF=0.895367;AN=5008;NS=2504;DP=15000;EAS_AF=0.8373;AMR_AF=0.9236;AFR_AF=0.9561;EUR_AF=0.8777;SAS_AF=0.8712;AA=C|||;VT=SNP
6	31165177	rs9501075	C	T	100	PASS	AC=2339;AF=0.467053;AN=5008;NS=2504;DP=14164;EAS_AF=0.5397;AMR_AF=0.6196;AFR_AF=0.3888;EUR_AF=0.4672;SAS_AF=0.3896;AA=T|||;VT=SNP
6	31165215	rs183767088	T	C	100	PASS	AC=178;AF=0.0355431;AN=5008;NS=2504;DP=11933;EAS_AF=0.0129;AMR_AF=0.0403;AFR_AF=0.0136;EUR_AF=0.0477;SAS_AF=0.0726;AA=T|||;VT=SNP
6	31165218	rs9501076	C	T	100	PASS	AC=1089;AF=0.217452;AN=5008;NS=2504;DP=11784;EAS_AF=0.1349;AMR_AF=0.2896;AFR_AF=0.2141;EUR_AF=0.2336;SAS_AF=0.2393;AA=C|||;VT=SNP
6	31165269	rs28362339	G	A	100	PASS	AC=641;AF=0.127995;AN=5008;NS=2504;DP=14882;EAS_AF=0.0942;AMR_AF=0.1787;AFR_AF=0.121;EUR_AF=0.1521;SAS_AF=0.1115;AA=G|||;VT=SNP
6	31165277	rs3130462	A	G	100	PASS	AC=4414;AF=0.88139;AN=5008;NS=2504;DP=14692;EAS_AF=0.8175;AMR_AF=0.9222;AFR_AF=0.9289;EUR_AF=0.8767;SAS_AF=0.8589;AA=G|||;VT=SNP
6	31165359	rs28362340	G	C	100	PASS	AC=639;AF=0.127596;AN=5008;NS=2504;DP=15258;EAS_AF=0.0952;AMR_AF=0.1772;AFR_AF=0.1195;EUR_AF=0.1521;SAS_AF=0.1115;AA=G|||;VT=SNP
6	31165361	rs28362341	C	G	100	PASS	AC=642;AF=0.128195;AN=5008;NS=2504;DP=15293;EAS_AF=0.0952;AMR_AF=0.1787;AFR_AF=0.121;EUR_AF=0.1521;SAS_AF=0.1115;AA=C|||;VT=SNP
6	31165438	rs28362342	T	G	100	PASS	AC=1890;AF=0.377396;AN=5008;NS=2504;DP=14622;EAS_AF=0.499;AMR_AF=0.5086;AFR_AF=0.2958;EUR_AF=0.3857;SAS_AF=0.2607;AA=G|||;VT=SNP
6	31165527	rs28362343	G	A	100	PASS	AC=641;AF=0.127995;AN=5008;NS=2504;DP=13083;EAS_AF=0.0942;AMR_AF=0.1787;AFR_AF=0.121;EUR_AF=0.1521;SAS_AF=0.1115;AA=G|||;VT=SNP
6	31165566	rs3094609	T	C	100	PASS	AC=4484;AF=0.895367;AN=5008;NS=2504;DP=13953;EAS_AF=0.8373;AMR_AF=0.9236;AFR_AF=0.9561;EUR_AF=0.8777;SAS_AF=0.8712;AA=C|||;VT=SNP
6	31165733	rs9500884	C	T	100	PASS	AC=459;AF=0.0916534;AN=5008;NS=2504;DP=15168;EAS_AF=0.0407;AMR_AF=0.111;AFR_AF=0.093;EUR_AF=0.0815;SAS_AF=0.1391;AA=C|||;VT=SNP
6	31165836	rs28362345	T	C	100	PASS	AC=1886;AF=0.376597;AN=5008;NS=2504;DP=14922;EAS_AF=0.498;AMR_AF=0.5086;AFR_AF=0.2935;EUR_AF=0.3857;SAS_AF=0.2607;AA=T|||;VT=SNP
6	31165843	rs114141192	C	T	100	PASS	AC=355;AF=0.0708866;AN=5008;NS=2504;DP=14359;EAS_AF=0.0387;AMR_AF=0.0548;AFR_AF=0.0651;EUR_AF=0.0716;SAS_AF=0.1227;AA=C|||;VT=SNP
6	31165846	rs28397282	C	T	100	PASS	AC=1245;AF=0.248602;AN=5008;NS=2504;DP=14277;EAS_AF=0.4038;AMR_AF=0.33;AFR_AF=0.1725;EUR_AF=0.2336;SAS_AF=0.1493;AA=C|||;VT=SNP
6	31165962	rs3130463	G	A	100	PASS	AC=4414;AF=0.88139;AN=5008;NS=2504;DP=13003;EAS_AF=0.8175;AMR_AF=0.9222;AFR_AF=0.9289;EUR_AF=0.8767;SAS_AF=0.8589;AA=A|||;VT=SNP
6	31166072	rs117333063	C	A	100	PASS	AC=312;AF=0.0623003;AN=5008;NS=2504;DP=11450;EAS_AF=0.1796;AMR_AF=0.1052;AFR_AF=0.0061;EUR_AF=0.0179;SAS_AF=0.0327;AA=C|||;VT=SNP
6	31166235	rs138790389	C	G	100	PASS	AC=49;AF=0.00978435;AN=5008;NS=2504;DP=13756;EAS_AF=0.005;AMR_AF=0.0086;AFR_AF=0;EUR_AF=0.0209;SAS_AF=0.0174;AA=C|||;VT=SNP
6	31166239	rs78429324	C	T	100	PASS	AC=440;AF=0.0878594;AN=5008;NS=2504;DP=13688;EAS_AF=0.0407;AMR_AF=0.1066;AFR_AF=0.09;EUR_AF=0.0805;SAS_AF=0.1278;AA=C|||;VT=SNP
6	31166301	rs79278836	C	T	100	PASS	AC=448;AF=0.0894569;AN=5008;NS=2504;DP=12375;EAS_AF=0.0407;AMR_AF=0.111;AFR_AF=0.093;EUR_AF=0.0815;SAS_AF=0.1278;AA=C|||;VT=SNP
6	31166352	rs3130465	A	G	100	PASS	AC=1350;AF=0.269569;AN=5008;NS=2504;DP=11183;EAS_AF=0.2371;AMR_AF=0.1816;AFR_AF=0.3359;EUR_AF=0.2346;SAS_AF=0.3119;AA=A|||;VT=SNP
6	31166378	rs9404981	G	A	100	PASS	AC=2338;AF=0.466853;AN=5008;NS=2504;DP=11574;EAS_AF=0.5397;AMR_AF=0.6196;AFR_AF=0.3888;EUR_AF=0.4672;SAS_AF=0.3885;AA=A|||;VT=SNP
6	31166539	rs9404982	G	A	100	PASS	AC=2339;AF=0.467053;AN=5008;NS=2504;DP=12473;EAS_AF=0.5397;AMR_AF=0.621;AFR_AF=0.3888;EUR_AF=0.4672;SAS_AF=0.3885;AA=g|||;VT=SNP
6	31166598	rs28362349	G	A	100	PASS	AC=642;AF=0.128195;AN=5008;NS=2504;DP=14749;EAS_AF=0.0942;AMR_AF=0.1801;AFR_AF=0.121;EUR_AF=0.1521;SAS_AF=0.1115;AA=G|||;VT=SNP
6	31166625	rs28362350	G	C	100	PASS	AC=642;AF=0.128195;AN=5008;NS=2504;DP=14641;EAS_AF=0.0942;AMR_AF=0.1801;AFR_AF=0.121;EUR_AF=0.1521;SAS_AF=0.1115;AA=G|||;VT=SNP
6	31166683	rs3094608	G	A	100	PASS	AC=4415;AF=0.881589;AN=5008;NS=2504;DP=14509;EAS_AF=0.8175;AMR_AF=0.9222;AFR_AF=0.9289;EUR_AF=0.8767;SAS_AF=0.8599;AA=A|||;VT=SNP
6	31166719	rs9391712	C	T	100	PASS	AC=1069;AF=0.213458;AN=5008;NS=2504;DP=14292;EAS_AF=0.3909;AMR_AF=0.2896;AFR_AF=0.1604;EUR_AF=0.1859;SAS_AF=0.0767;AA=C|||;VT=SNP
6	31166762	rs115549093	G	C	100	PASS	AC=107;AF=0.0213658;AN=5008;NS=2504;DP=14419;EAS_AF=0.001;AMR_AF=0.0245;AFR_AF=0.031;EUR_AF=0.0229;SAS_AF=0.0256;AA=G|||;VT=SNP
6	31166828	rs9404983	C	T	100	PASS	AC=1248;AF=0.249201;AN=5008;NS=2504;DP=13707;EAS_AF=0.4067;AMR_AF=0.3285;AFR_AF=0.1732;EUR_AF=0.2336;SAS_AF=0.1493;AA=C|||;VT=SNP
6	31166887	rs886389	G	T	100	PASS	AC=447;AF=0.0892572;AN=5008;NS=2504;DP=14712;EAS_AF=0.0407;AMR_AF=0.111;AFR_AF=0.093;EUR_AF=0.0805;SAS_AF=0.1278;AA=G|||;VT=SNP
6	31166936	rs28397284	T	C	100	PASS	AC=757;AF=0.151158;AN=5008;NS=2504;DP=16661;EAS_AF=0.2113;AMR_AF=0.1844;AFR_AF=0.1543;EUR_AF=0.168;SAS_AF=0.044;AA=T|||;VT=SNP
6	31167011	rs9394042	G	A	100	PASS	AC=1247;AF=0.249002;AN=5008;NS=2504;DP=16670;EAS_AF=0.4038;AMR_AF=0.33;AFR_AF=0.1732;EUR_AF=0.2346;SAS_AF=0.1493;AA=G|||;VT=SNP
6	31167113	rs9263867	G	A	100	PASS	AC=124;AF=0.0247604;AN=5008;NS=2504;DP=15826;EAS_AF=0.001;AMR_AF=0.0288;AFR_AF=0.0144;EUR_AF=0.0746;SAS_AF=0.0092;AA=G|||;VT=SNP
6	31167170	rs9468891	A	G	100	PASS	AC=2338;AF=0.466853;AN=5008;NS=2504;DP=15363;EAS_AF=0.5407;AMR_AF=0.6196;AFR_AF=0.3888;EUR_AF=0.4662;SAS_AF=0.3885;AA=a|||;VT=SNP
6	31167213	rs9380222	C	T	100	PASS	AC=1246;AF=0.248802;AN=5008;NS=2504;DP=14547;EAS_AF=0.4038;AMR_AF=0.33;AFR_AF=0.1732;EUR_AF=0.2336;SAS_AF=0.1493;AA=C|||;VT=SNP
6	31167347	rs28397285	G	A	100	PASS	AC=1246;AF=0.248802;AN=5008;NS=2504;DP=19759;EAS_AF=0.4038;AMR_AF=0.33;AFR_AF=0.1732;EUR_AF=0.2336;SAS_AF=0.1493;AA=G|||;VT=SNP
6	31167470	rs28483421	C	T	100	PASS	AC=312;AF=0.0623003;AN=5008;NS=2504;DP=19925;EAS_AF=0.1796;AMR_AF=0.1052;AFR_AF=0.0061;EUR_AF=0.0179;SAS_AF=0.0327;AA=C|||;VT=SNP
6	31167498	rs9295961	T	C	100	PASS	AC=449;AF=0.0896565;AN=5008;NS=2504;DP=20090;EAS_AF=0.0407;AMR_AF=0.111;AFR_AF=0.0946;EUR_AF=0.0805;SAS_AF=0.1278;AA=T|||;VT=SNP
6	31167512	rs9501077	A	G	100	PASS	AC=2337;AF=0.466653;AN=5008;NS=2504;DP=20317;EAS_AF=0.5397;AMR_AF=0.6196;AFR_AF=0.3888;EUR_AF=0.4662;SAS_AF=0.3885;AA=G|||;VT=SNP
6	31167573	rs28397286	G	A	100	PASS	AC=1069;AF=0.213458;AN=5008;NS=2504;DP=18185;EAS_AF=0.3909;AMR_AF=0.2896;AFR_AF=0.1604;EUR_AF=0.1859;SAS_AF=0.0767;AA=G|||;VT=SNP
6	31167696	rs11381232	G	C	100	PASS	AC=1247;AF=0.249002;AN=5008;NS=2504;DP=19027;EAS_AF=0.4038;AMR_AF=0.33;AFR_AF=0.1732;EUR_AF=0.2346;SAS_AF=0.1493;AA=G|||;VT=SNP
6	31167760	rs28362351	C	T	100	PASS	AC=641;AF=0.127995;AN=5008;NS=2504;DP=20215;EAS_AF=0.0942;AMR_AF=0.1787;AFR_AF=0.121;EUR_AF=0.1521;SAS_AF=0.1115;AA=C|||;VT=SNP
6	31167815	rs3868075	A	G	100	PASS	AC=2337;AF=0.466653;AN=5008;NS=2504;DP=16122;EAS_AF=0.5397;AMR_AF=0.6196;AFR_AF=0.3888;EUR_AF=0.4662;SAS_AF=0.3885;AA=G|||;VT=SNP
6	31167852	rs4122190	A	G	100	PASS	AC=312;AF=0.0623003;AN=5008;NS=2504;DP=19844;EAS_AF=0.1796;AMR_AF=0.1052;AFR_AF=0.0061;EUR_AF=0.0179;SAS_AF=0.0327;AA=A|||;VT=SNP
6	31167927	rs4122189	C	T	100	PASS	AC=1247;AF=0.249002;AN=5008;NS=2504;DP=19346;EAS_AF=0.4048;AMR_AF=0.33;AFR_AF=0.1732;EUR_AF=0.2336;SAS_AF=0.1493;AA=C|||;VT=SNP
6	31168029	rs6903896	G	A	100	PASS	AC=399;AF=0.0796725;AN=5008;NS=2504;DP=17868;EAS_AF=0.0962;AMR_AF=0.0274;AFR_AF=0.0908;EUR_AF=0.0408;SAS_AF=0.1247;AA=G|||;VT=SNP
6	31168200	rs6904246	G	A	100	PASS	AC=177;AF=0.0353435;AN=5008;NS=2504;DP=18578;EAS_AF=0.0129;AMR_AF=0.0403;AFR_AF=0.0129;EUR_AF=0.0477;SAS_AF=0.0726;AA=G|||;VT=SNP
6	31168387	rs28362352	G	A	100	PASS	AC=641;AF=0.127995;AN=5008;NS=2504;DP=18563;EAS_AF=0.0942;AMR_AF=0.1787;AFR_AF=0.121;EUR_AF=0.1521;SAS_AF=0.1115;AA=G|||;VT=SNP
6	31168397	rs9263868	G	A	100	PASS	AC=690;AF=0.13778;AN=5008;NS=2504;DP=18846;EAS_AF=0.0407;AMR_AF=0.1153;AFR_AF=0.202;EUR_AF=0.171;SAS_AF=0.1329;AA=G|||;VT=SNP
6	31168483	rs11961983	A	G	100	PASS	AC=757;AF=0.151158;AN=5008;NS=2504;DP=18455;EAS_AF=0.2113;AMR_AF=0.1844;AFR_AF=0.1543;EUR_AF=0.168;SAS_AF=0.044;AA=A|||;VT=SNP
6	31168494	rs9366768	G	A	100	PASS	AC=2336;AF=0.466454;AN=5008;NS=2504;DP=17913;EAS_AF=0.5397;AMR_AF=0.6196;AFR_AF=0.388;EUR_AF=0.4662;SAS_AF=0.3885;AA=A|||;VT=SNP
6	31168571	rs28362353	C	T	100	PASS	AC=641;AF=0.127995;AN=5008;NS=2504;DP=14557;EAS_AF=0.0942;AMR_AF=0.1787;AFR_AF=0.121;EUR_AF=0.1521;SAS_AF=0.1115;AA=C|||;VT=SNP
6	31168588	rs9380223	G	A	100	PASS	AC=1246;AF=0.248802;AN=5008;NS=2504;DP=13966;EAS_AF=0.4038;AMR_AF=0.33;AFR_AF=0.1732;EUR_AF=0.2336;SAS_AF=0.1493;AA=g|||;VT=SNP
6	31168624	rs28362354	C	T	100	PASS	AC=642;AF=0.128195;AN=5008;NS=2504;DP=13670;EAS_AF=0.0942;AMR_AF=0.1787;AFR_AF=0.1218;EUR_AF=0.1521;SAS_AF=0.1115;AA=C|||;VT=SNP
6	31168702	rs138864366	G	C	100	PASS	AC=40;AF=0.00798722;AN=5008;NS=2504;DP=11564;EAS_AF=0;AMR_AF=0.0144;AFR_AF=0;EUR_AF=0.0199;SAS_AF=0.0102;AA=G|||;VT=SNP
6	31168842	rs140174668	C	T	100	PASS	AC=450;AF=0.0898562;AN=5008;NS=2504;DP=10551;EAS_AF=0.0417;AMR_AF=0.111;AFR_AF=0.0946;EUR_AF=0.0805;SAS_AF=0.1278;AA=C|||;VT=SNP
6	31169289	rs9366769	T	C	100	PASS	AC=1269;AF=0.253395;AN=5008;NS=2504;DP=21391;EAS_AF=0.4048;AMR_AF=0.3357;AFR_AF=0.1861;EUR_AF=0.2336;SAS_AF=0.1503;AA=T|||;VT=SNP
6	31169438	rs9295962	C	T	100	PASS	AC=2352;AF=0.469649;AN=5008;NS=2504;DP=18114;EAS_AF=0.5397;AMR_AF=0.621;AFR_AF=0.3994;EUR_AF=0.4662;SAS_AF=0.3885;AA=T|||;VT=SNP
6	31169477	rs150984561	G	A	100	PASS	AC=357;AF=0.0712859;AN=5008;NS=2504;DP=16906;EAS_AF=0.0387;AMR_AF=0.0548;AFR_AF=0.0658;EUR_AF=0.0716;SAS_AF=0.1237;AA=G|||;VT=SNP
6	31169494	rs9295963	T	C	100	PASS	AC=2360;AF=0.471246;AN=5008;NS=2504;DP=16753;EAS_AF=0.5446;AMR_AF=0.6254;AFR_AF=0.3994;EUR_AF=0.4662;SAS_AF=0.3885;AA=C|||;VT=SNP
6	31169538	rs9295964	C	G	100	PASS	AC=2360;AF=0.471246;AN=5008;NS=2504;DP=15628;EAS_AF=0.5446;AMR_AF=0.6254;AFR_AF=0.3994;EUR_AF=0.4662;SAS_AF=0.3885;AA=G|||;VT=SNP
6	31169539	rs3094607	A	G	100	PASS	AC=4420;AF=0.882588;AN=5008;NS=2504;DP=15655;EAS_AF=0.8185;AMR_AF=0.9222;AFR_AF=0.9319;EUR_AF=0.8767;SAS_AF=0.8599;AA=G|||;VT=SNP
6	31169549	rs76814896	G	A	100	PASS	AC=105;AF=0.0209665;AN=5008;NS=2504;DP=15407;EAS_AF=0.0357;AMR_AF=0.0029;AFR_AF=0.0008;EUR_AF=0.0229;SAS_AF=0.044;AA=g|||;VT=SNP
6	31169571	rs28362359	C	A	100	PASS	AC=675;AF=0.134784;AN=5008;NS=2504;DP=16026;EAS_AF=0.0942;AMR_AF=0.1859;AFR_AF=0.1225;EUR_AF=0.1759;SAS_AF=0.1145;AA=C|||;VT=SNP
6	31169575	rs34467061	G	A	100	PASS	AC=1245;AF=0.248602;AN=5008;NS=2504;DP=16415;EAS_AF=0.4077;AMR_AF=0.3314;AFR_AF=0.1838;EUR_AF=0.2107;SAS_AF=0.1524;AA=G|||;VT=SNP
6	31169764	rs10807081	G	T	100	PASS	AC=678;AF=0.135383;AN=5008;NS=2504;DP=20784;EAS_AF=0.3065;AMR_AF=0.2089;AFR_AF=0.0567;EUR_AF=0.0974;SAS_AF=0.0521;AA=g|||;VT=SNP
6	31169933	rs28362361	A	G	100	PASS	AC=644;AF=0.128594;AN=5008;NS=2504;DP=19467;EAS_AF=0.0942;AMR_AF=0.1772;AFR_AF=0.121;EUR_AF=0.1551;SAS_AF=0.1125;AA=A|||;VT=SNP
6	31170014	rs9263869	T	C	100	PASS	AC=1554;AF=0.310304;AN=5008;NS=2504;DP=18887;EAS_AF=0.4325;AMR_AF=0.3761;AFR_AF=0.2216;EUR_AF=0.33;SAS_AF=0.2372;AA=C|||;VT=SNP
6	31170017	rs148355605	G	A	100	PASS	AC=184;AF=0.0367412;AN=5008;NS=2504;DP=18856;EAS_AF=0.0169;AMR_AF=0.0418;AFR_AF=0.0144;EUR_AF=0.0477;SAS_AF=0.0726;AA=G|||;VT=SNP
6	31170020	rs3132511	G	C	100	PASS	AC=4404;AF=0.879393;AN=5008;NS=2504;DP=18927;EAS_AF=0.8244;AMR_AF=0.915;AFR_AF=0.9266;EUR_AF=0.8738;SAS_AF=0.8528;AA=C|||;VT=SNP
6	31170066	rs73728292	A	G	100	PASS	AC=524;AF=0.104633;AN=5008;NS=2504;DP=18656;EAS_AF=0.0665;AMR_AF=0.1182;AFR_AF=0.1188;EUR_AF=0.0905;SAS_AF=0.1299;AA=A|||;VT=SNP
6	31170131	rs1793899	G	A	100	PASS	AC=285;AF=0.0569089;AN=5008;NS=2504;DP=20518;EAS_AF=0;AMR_AF=0.0605;AFR_AF=0.1725;EUR_AF=0.0149;SAS_AF=0;AA=G|||;VT=SNP
6	31170227	rs73728294	A	G	100	PASS	AC=469;AF=0.0936502;AN=5008;NS=2504;DP=18605;EAS_AF=0.0417;AMR_AF=0.1009;AFR_AF=0.1036;EUR_AF=0.0934;SAS_AF=0.1288;AA=A|||;VT=SNP
6	31170228	rs9366770	G	C	100	PASS	AC=2361;AF=0.471446;AN=5008;NS=2504;DP=18605;EAS_AF=0.5704;AMR_AF=0.585;AFR_AF=0.3896;EUR_AF=0.4811;SAS_AF=0.3896;AA=C|||;VT=SNP
6	31170514	rs9263870	A	G	100	PASS	AC=627;AF=0.1252;AN=5008;NS=2504;DP=18140;EAS_AF=0.0942;AMR_AF=0.1772;AFR_AF=0.1112;EUR_AF=0.1531;SAS_AF=0.1104;AA=A|||;VT=SNP;EX_TARGET
6	31170528	rs9263871	A	G	100	PASS	AC=1908;AF=0.38099;AN=5008;NS=2504;DP=17834;EAS_AF=0.503;AMR_AF=0.5216;AFR_AF=0.295;EUR_AF=0.3917;SAS_AF=0.2607;AA=G|||;VT=SNP;EX_TARGET
6	31170608	rs9263872	C	T	100	PASS	AC=2352;AF=0.469649;AN=5008;NS=2504;DP=17005;EAS_AF=0.5456;AMR_AF=0.6066;AFR_AF=0.4024;EUR_AF=0.4672;SAS_AF=0.3875;AA=T|||;VT=SNP;EX_TARGET
6	31170713	rs9263873	T	C	100	PASS	AC=2341;AF=0.467452;AN=5008;NS=2504;DP=15809;EAS_AF=0.5446;AMR_AF=0.6066;AFR_AF=0.3949;EUR_AF=0.4672;SAS_AF=0.3875;AA=C|||;VT=SNP
6	31170821	rs17191139	A	T	100	PASS	AC=440;AF=0.0878594;AN=5008;NS=2504;DP=15812;EAS_AF=0.0496;AMR_AF=0.0836;AFR_AF=0.0998;EUR_AF=0.0755;SAS_AF=0.1268;AA=A|||;VT=SNP
6	31170914	rs9263875	A	G	100	PASS	AC=1842;AF=0.367812;AN=5008;NS=2504;DP=17264;EAS_AF=0.4524;AMR_AF=0.4582;AFR_AF=0.3003;EUR_AF=0.3867;SAS_AF=0.2883;AA=G|||;VT=SNP
6	31170947	rs17191153	T	C	100	PASS	AC=211;AF=0.0421326;AN=5008;NS=2504;DP=17271;EAS_AF=0.001;AMR_AF=0.0317;AFR_AF=0.1218;EUR_AF=0.0249;SAS_AF=0.002;AA=T|||;VT=SNP
6	31171167	rs9263876	C	G	100	PASS	AC=626;AF=0.125;AN=5008;NS=2504;DP=18962;EAS_AF=0.0942;AMR_AF=0.1787;AFR_AF=0.1112;EUR_AF=0.1531;SAS_AF=0.1084;AA=C|||;VT=SNP
6	31171224	rs16898922	G	T	100	PASS	AC=182;AF=0.0363419;AN=5008;NS=2504;DP=19832;EAS_AF=0.0169;AMR_AF=0.0403;AFR_AF=0.0129;EUR_AF=0.0477;SAS_AF=0.0736;AA=G|||;VT=SNP
6	31171257	rs6921948	A	C	100	PASS	AC=2213;AF=0.441893;AN=5008;NS=2504;DP=20588;EAS_AF=0.3869;AMR_AF=0.5317;AFR_AF=0.4236;EUR_AF=0.5229;SAS_AF=0.3763;AA=C|||;VT=SNP
6	31171275	rs58985126	G	A	100	PASS	AC=191;AF=0.038139;AN=5008;NS=2504;DP=20996;EAS_AF=0.0079;AMR_AF=0.0144;AFR_AF=0.0681;EUR_AF=0.0179;SAS_AF=0.0665;AA=G|||;VT=SNP
6	31171486	rs9263878	T	C	100	PASS	AC=626;AF=0.125;AN=5008;NS=2504;DP=19689;EAS_AF=0.0942;AMR_AF=0.1787;AFR_AF=0.1112;EUR_AF=0.1531;SAS_AF=0.1084;AA=T|||;VT=SNP
6	31171581	rs9263879	G	A	100	PASS	AC=626;AF=0.125;AN=5008;NS=2504;DP=18380;EAS_AF=0.0942;AMR_AF=0.1787;AFR_AF=0.1112;EUR_AF=0.1531;SAS_AF=0.1084;AA=G|||;VT=SNP
6	31171598	rs1135811	T	C	100	PASS	AC=968;AF=0.193291;AN=5008;NS=2504;DP=18869;EAS_AF=0.2312;AMR_AF=0.2349;AFR_AF=0.1762;EUR_AF=0.2207;SAS_AF=0.1196;AA=T|||;VT=SNP
6	31171830	rs9263880	C	T	100	PASS	AC=626;AF=0.125;AN=5008;NS=2504;DP=19889;EAS_AF=0.0942;AMR_AF=0.1787;AFR_AF=0.1112;EUR_AF=0.1531;SAS_AF=0.1084;AA=C|||;VT=SNP
6	31171876	rs17191181	C	T	100	PASS	AC=787;AF=0.157149;AN=5008;NS=2504;DP=17933;EAS_AF=0.2153;AMR_AF=0.1945;AFR_AF=0.1634;EUR_AF=0.173;SAS_AF=0.046;AA=C|||;VT=SNP
6	31171915	rs17197519	T	C	100	PASS	AC=968;AF=0.193291;AN=5008;NS=2504;DP=16122;EAS_AF=0.2312;AMR_AF=0.2349;AFR_AF=0.1762;EUR_AF=0.2207;SAS_AF=0.1196;AA=T|||;VT=SNP
6	31171924	rs9263881	A	G	100	PASS	AC=560;AF=0.111821;AN=5008;NS=2504;DP=16081;EAS_AF=0.0427;AMR_AF=0.1182;AFR_AF=0.1157;EUR_AF=0.1481;SAS_AF=0.136;AA=A|||;VT=SNP
6	31172044	rs17197540	T	C	100	PASS	AC=968;AF=0.193291;AN=5008;NS=2504;DP=18178;EAS_AF=0.2312;AMR_AF=0.2349;AFR_AF=0.1762;EUR_AF=0.2207;SAS_AF=0.1196;AA=T|||;VT=SNP
6	31172151	rs3132510	T	C	100	PASS	AC=92;AF=0.0183706;AN=5008;NS=2504;DP=17133;EAS_AF=0;AMR_AF=0.0173;AFR_AF=0.0015;EUR_AF=0.0775;SAS_AF=0;AA=T|||;VT=SNP
6	31172225	rs7453202	G	A	100	PASS	AC=968;AF=0.193291;AN=5008;NS=2504;DP=13020;EAS_AF=0.2312;AMR_AF=0.2349;AFR_AF=0.1762;EUR_AF=0.2207;SAS_AF=0.1196;AA=G|||;VT=SNP
6	31172272	rs143407040	A	G	100	PASS	AC=36;AF=0.0071885;AN=5008;NS=2504;DP=16826;EAS_AF=0.005;AMR_AF=0.0029;AFR_AF=0;EUR_AF=0.0149;SAS_AF=0.0143;AA=A|||;VT=SNP
6	31172317	rs3887383	G	A	100	PASS	AC=413;AF=0.0824681;AN=5008;NS=2504;DP=15521;EAS_AF=0.0417;AMR_AF=0.0836;AFR_AF=0.0862;EUR_AF=0.0746;SAS_AF=0.1268;AA=G|||;VT=SNP
6	31172332	rs3887382	C	A	100	PASS	AC=602;AF=0.120208;AN=5008;NS=2504;DP=15870;EAS_AF=0.0615;AMR_AF=0.1182;AFR_AF=0.1241;EUR_AF=0.1481;SAS_AF=0.1483;AA=c|||;VT=SNP
6	31172351	rs3887381	C	T	100	PASS	AC=2087;AF=0.416733;AN=5008;NS=2504;DP=16377;EAS_AF=0.3274;AMR_AF=0.5317;AFR_AF=0.3994;EUR_AF=0.5199;SAS_AF=0.3446;AA=T|||;VT=SNP
6	31172655	rs2894180	G	A	100	PASS	AC=625;AF=0.1248;AN=5008;NS=2504;DP=22224;EAS_AF=0.0942;AMR_AF=0.1787;AFR_AF=0.1112;EUR_AF=0.1531;SAS_AF=0.1074;AA=G|||;VT=SNP
6	31172795	rs62400943	G	A	100	PASS	AC=191;AF=0.038139;AN=5008;NS=2504;DP=20929;EAS_AF=0.0079;AMR_AF=0.0144;AFR_AF=0.0681;EUR_AF=0.0179;SAS_AF=0.0665;AA=G|||;VT=SNP
6	31172874	rs77626073	C	T	100	PASS	AC=152;AF=0.0303514;AN=5008;NS=2504;DP=19990;EAS_AF=0.0694;AMR_AF=0.0029;AFR_AF=0.0015;EUR_AF=0.0229;SAS_AF=0.0562;AA=C|||;VT=SNP
6	31172879	rs9263886	A	T	100	PASS	AC=559;AF=0.111621;AN=5008;NS=2504;DP=19936;EAS_AF=0.0427;AMR_AF=0.1167;AFR_AF=0.1157;EUR_AF=0.1481;SAS_AF=0.136;AA=A|||;VT=SNP
6	31172937	rs3130954	G	A	100	PASS	AC=4742;AF=0.946885;AN=5008;NS=2504;DP=20354;EAS_AF=0.9722;AMR_AF=0.9452;AFR_AF=0.9592;EUR_AF=0.8926;SAS_AF=0.9611;AA=A|||;VT=SNP
6	31173096	rs4446605	A	G	100	PASS	AC=626;AF=0.125;AN=5008;NS=2504;DP=18033;EAS_AF=0.0942;AMR_AF=0.1787;AFR_AF=0.1112;EUR_AF=0.1531;SAS_AF=0.1084;AA=A|||;VT=SNP
6	31173279	rs55961910	C	A	100	PASS	AC=250;AF=0.0499201;AN=5008;NS=2504;DP=12715;EAS_AF=0.0238;AMR_AF=0.0591;AFR_AF=0.003;EUR_AF=0.0666;SAS_AF=0.1166;AA=C|||;VT=SNP
6	31173332	rs147099024	G	A	100	PASS	AC=183;AF=0.0365415;AN=5008;NS=2504;DP=13923;EAS_AF=0.0169;AMR_AF=0.0403;AFR_AF=0.0136;EUR_AF=0.0477;SAS_AF=0.0736;AA=G|||;VT=SNP
6	31173422	rs6934570	A	G	100	PASS	AC=168;AF=0.0335463;AN=5008;NS=2504;DP=15646;EAS_AF=0.001;AMR_AF=0.0375;AFR_AF=0.0446;EUR_AF=0.0726;SAS_AF=0.0092;AA=A|||;VT=SNP
6	31173433	rs3998077	G	A	100	PASS	AC=2213;AF=0.441893;AN=5008;NS=2504;DP=16497;EAS_AF=0.3869;AMR_AF=0.5317;AFR_AF=0.4236;EUR_AF=0.5229;SAS_AF=0.3763;AA=A|||;VT=SNP
6	31173436	rs116446063	A	G	100	PASS	AC=182;AF=0.0363419;AN=5008;NS=2504;DP=16659;EAS_AF=0.0169;AMR_AF=0.0403;AFR_AF=0.0129;EUR_AF=0.0477;SAS_AF=0.0736;AA=A|||;VT=SNP
6	31173660	rs6929945	T	C	100	PASS	AC=180;AF=0.0359425;AN=5008;NS=2504;DP=16068;EAS_AF=0.0159;AMR_AF=0.0403;AFR_AF=0.0129;EUR_AF=0.0477;SAS_AF=0.0726;AA=T|||;VT=SNP
6	31173669	rs6930065	T	C	100	PASS	AC=1595;AF=0.31849;AN=5008;NS=2504;DP=15976;EAS_AF=0.3254;AMR_AF=0.415;AFR_AF=0.2874;EUR_AF=0.3738;SAS_AF=0.228;AA=C|||;VT=SNP
6	31173678	rs3094606	A	G	100	PASS	AC=4454;AF=0.889377;AN=5008;NS=2504;DP=15810;EAS_AF=0.8373;AMR_AF=0.9063;AFR_AF=0.9433;EUR_AF=0.8777;SAS_AF=0.8701;AA=G|||;VT=SNP
6	31173702	rs28894981	C	T	100	PASS	AC=203;AF=0.0405351;AN=5008;NS=2504;DP=15987;EAS_AF=0.0188;AMR_AF=0.0173;AFR_AF=0.0023;EUR_AF=0.0517;SAS_AF=0.1196;AA=C|||;VT=SNP
6	31173768	rs12660585	A	G	100	PASS	AC=560;AF=0.111821;AN=5008;NS=2504;DP=17639;EAS_AF=0.0427;AMR_AF=0.1167;AFR_AF=0.1157;EUR_AF=0.1481;SAS_AF=0.137;AA=A|||;VT=SNP
6	31173806	rs28744238	T	C	100	PASS	AC=619;AF=0.123602;AN=5008;NS=2504;DP=19184;EAS_AF=0.0615;AMR_AF=0.1182;AFR_AF=0.1362;EUR_AF=0.1491;SAS_AF=0.1483;AA=T|||;VT=SNP
6	31173810	rs116678435	C	T	100	PASS	AC=198;AF=0.0395367;AN=5008;NS=2504;DP=19354;EAS_AF=0.0913;AMR_AF=0.0303;AFR_AF=0.0061;EUR_AF=0.0487;SAS_AF=0.0286;AA=C|||;VT=SNP
6	31173860	rs6907451	A	G	100	PASS	AC=968;AF=0.193291;AN=5008;NS=2504;DP=19415;EAS_AF=0.2312;AMR_AF=0.2349;AFR_AF=0.1762;EUR_AF=0.2207;SAS_AF=0.1196;AA=A|||;VT=SNP
6	31173906	rs9263893	G	A	100	PASS	AC=627;AF=0.1252;AN=5008;NS=2504;DP=18324;EAS_AF=0.0942;AMR_AF=0.1787;AFR_AF=0.1112;EUR_AF=0.1531;SAS_AF=0.1094;AA=G|||;VT=SNP
6	31173933	rs6930462	T	G	100	PASS	AC=2213;AF=0.441893;AN=5008;NS=2504;DP=18515;EAS_AF=0.3869;AMR_AF=0.5317;AFR_AF=0.4236;EUR_AF=0.5229;SAS_AF=0.3763;AA=g|||;VT=SNP
6	31173939	rs9263895	T	C	100	PASS	AC=626;AF=0.125;AN=5008;NS=2504;DP=18277;EAS_AF=0.0942;AMR_AF=0.1787;AFR_AF=0.1112;EUR_AF=0.1531;SAS_AF=0.1084;AA=T|||;VT=SNP
6	31174111	rs11489180	C	T	100	PASS	AC=620;AF=0.123802;AN=5008;NS=2504;DP=15838;EAS_AF=0.0615;AMR_AF=0.1182;AFR_AF=0.1369;EUR_AF=0.1491;SAS_AF=0.1483;AA=C|||;VT=SNP
6	31174385	rs9263897	A	G	100	PASS	AC=625;AF=0.1248;AN=5008;NS=2504;DP=18027;EAS_AF=0.0942;AMR_AF=0.1787;AFR_AF=0.1112;EUR_AF=0.1531;SAS_AF=0.1074;AA=A|||;VT=SNP
6	31174521	rs3132509	T	C	100	PASS	AC=4464;AF=0.891374;AN=5008;NS=2504;DP=18176;EAS_AF=0.8373;AMR_AF=0.9063;AFR_AF=0.9501;EUR_AF=0.8777;SAS_AF=0.8712;AA=C|||;VT=SNP
6	31174527	rs2894181	A	G	100	PASS	AC=2215;AF=0.442292;AN=5008;NS=2504;DP=18009;EAS_AF=0.3879;AMR_AF=0.5331;AFR_AF=0.4236;EUR_AF=0.5229;SAS_AF=0.3763;AA=G|||;VT=SNP
6	31174590	rs2394885	G	C	100	PASS	AC=559;AF=0.111621;AN=5008;NS=2504;DP=15987;EAS_AF=0.0427;AMR_AF=0.1167;AFR_AF=0.1157;EUR_AF=0.1481;SAS_AF=0.136;AA=G|||;VT=SNP
6	31174655	rs6913015	A	G	100	PASS	AC=773;AF=0.154353;AN=5008;NS=2504;DP=14048;EAS_AF=0.2133;AMR_AF=0.1931;AFR_AF=0.1543;EUR_AF=0.173;SAS_AF=0.047;AA=a|||;VT=SNP
6	31174662	rs6913470	G	A	100	PASS	AC=924;AF=0.184505;AN=5008;NS=2504;DP=13806;EAS_AF=0.2292;AMR_AF=0.2277;AFR_AF=0.1551;EUR_AF=0.2167;SAS_AF=0.1145;AA=G|||;VT=SNP
6	31174758	rs28744239	G	C	100	PASS	AC=559;AF=0.111621;AN=5008;NS=2504;DP=12957;EAS_AF=0.0427;AMR_AF=0.1167;AFR_AF=0.1157;EUR_AF=0.1481;SAS_AF=0.136;AA=G|||;VT=SNP
6	31174796	rs3132508	G	T	100	PASS	AC=4456;AF=0.889776;AN=5008;NS=2504;DP=14680;EAS_AF=0.8373;AMR_AF=0.9063;AFR_AF=0.9493;EUR_AF=0.8767;SAS_AF=0.865;AA=T|||;VT=SNP
6	31174810	rs28857280	A	G	100	PASS	AC=429;AF=0.0856629;AN=5008;NS=2504;DP=13921;EAS_AF=0.0417;AMR_AF=0.0836;AFR_AF=0.0976;EUR_AF=0.0755;SAS_AF=0.1268;AA=A|||;VT=SNP
6	31175015	rs6913863	C	A	100	PASS	AC=966;AF=0.192891;AN=5008;NS=2504;DP=14688;EAS_AF=0.2312;AMR_AF=0.2334;AFR_AF=0.1755;EUR_AF=0.2207;SAS_AF=0.1196;AA=A|||;VT=SNP
6	31175044	rs6936825	T	C	100	PASS	AC=2212;AF=0.441693;AN=5008;NS=2504;DP=14516;EAS_AF=0.3869;AMR_AF=0.5317;AFR_AF=0.4228;EUR_AF=0.5229;SAS_AF=0.3763;AA=C|||;VT=SNP
6	31175081	rs9263903	A	G	100	PASS	AC=239;AF=0.0477236;AN=5008;NS=2504;DP=15180;EAS_AF=0.0595;AMR_AF=0.0403;AFR_AF=0.0575;EUR_AF=0.0408;SAS_AF=0.0348;AA=A|||;VT=SNP
6	31175096	rs6914030	C	T	100	PASS	AC=785;AF=0.156749;AN=5008;NS=2504;DP=15322;EAS_AF=0.2153;AMR_AF=0.1931;AFR_AF=0.1634;EUR_AF=0.17;SAS_AF=0.0481;AA=C|||;VT=SNP
6	31175097	rs9501079	G	A	100	PASS	AC=740;AF=0.147764;AN=5008;NS=2504;DP=15323;EAS_AF=0.0585;AMR_AF=0.1571;AFR_AF=0.1271;EUR_AF=0.1988;SAS_AF=0.2086;AA=G|||;VT=SNP
6	31175226	rs28744241	G	A	100	PASS	AC=311;AF=0.0621006;AN=5008;NS=2504;DP=16806;EAS_AF=0.0169;AMR_AF=0.0735;AFR_AF=0.0295;EUR_AF=0.1233;SAS_AF=0.0818;AA=G|||;VT=SNP
6	31175251	rs9501082	C	T	100	PASS	AC=740;AF=0.147764;AN=5008;NS=2504;DP=17854;EAS_AF=0.0585;AMR_AF=0.1571;AFR_AF=0.1271;EUR_AF=0.1988;SAS_AF=0.2086;AA=C|||;VT=SNP
6	31175252	rs10447394	G	A	100	PASS	AC=61;AF=0.0121805;AN=5008;NS=2504;DP=17893;EAS_AF=0.0149;AMR_AF=0.0043;AFR_AF=0.0023;EUR_AF=0.0288;SAS_AF=0.0112;AA=G|||;VT=SNP
6	31175262	rs150561730	G	A	100	PASS	AC=250;AF=0.0499201;AN=5008;NS=2504;DP=17749;EAS_AF=0.0238;AMR_AF=0.0591;AFR_AF=0.003;EUR_AF=0.0666;SAS_AF=0.1166;AA=G|||;VT=SNP
6	31175275	rs6914706	G	A	100	PASS	AC=781;AF=0.15595;AN=5008;NS=2504;DP=17769;EAS_AF=0.2153;AMR_AF=0.1931;AFR_AF=0.1611;EUR_AF=0.17;SAS_AF=0.047;AA=G|||;VT=SNP
6	31175276	rs6914393	C	T	100	PASS	AC=781;AF=0.15595;AN=5008;NS=2504;DP=17838;EAS_AF=0.2153;AMR_AF=0.1931;AFR_AF=0.1611;EUR_AF=0.17;SAS_AF=0.047;AA=C|||;VT=SNP
6	31175283	rs9263907	C	T	100	PASS	AC=628;AF=0.125399;AN=5008;NS=2504;DP=18146;EAS_AF=0.0942;AMR_AF=0.1801;AFR_AF=0.112;EUR_AF=0.1531;SAS_AF=0.1084;AA=C|||;VT=SNP
6	31175284	rs6914710	G	A	100	PASS	AC=781;AF=0.15595;AN=5008;NS=2504;DP=18075;EAS_AF=0.2153;AMR_AF=0.1931;AFR_AF=0.1611;EUR_AF=0.17;SAS_AF=0.047;AA=G|||;VT=SNP
6	31175374	rs28744242	A	G	100	PASS	AC=122;AF=0.024361;AN=5008;NS=2504;DP=16702;EAS_AF=0.001;AMR_AF=0.0288;AFR_AF=0.0144;EUR_AF=0.0726;SAS_AF=0.0092;AA=A|||;VT=SNP
6	31175392	rs9461659	G	A	100	PASS	AC=429;AF=0.0856629;AN=5008;NS=2504;DP=16454;EAS_AF=0.0417;AMR_AF=0.0836;AFR_AF=0.0976;EUR_AF=0.0755;SAS_AF=0.1268;AA=G|||;VT=SNP
6	31175520	rs112580951	C	T	100	PASS	AC=152;AF=0.0303514;AN=5008;NS=2504;DP=13873;EAS_AF=0.0694;AMR_AF=0.0029;AFR_AF=0.0015;EUR_AF=0.0229;SAS_AF=0.0562;AA=C|||;VT=SNP
6	31175608	rs4249311	T	C	100	PASS	AC=2212;AF=0.441693;AN=5008;NS=2504;DP=13157;EAS_AF=0.3869;AMR_AF=0.5317;AFR_AF=0.4228;EUR_AF=0.5229;SAS_AF=0.3763;AA=C|||;VT=SNP
6	31175613	rs3132507	A	C	100	PASS	AC=4480;AF=0.894569;AN=5008;NS=2504;DP=12925;EAS_AF=0.8433;AMR_AF=0.9063;AFR_AF=0.9493;EUR_AF=0.8777;SAS_AF=0.8824;AA=C|||;VT=SNP
6	31175627	rs6919493	G	A	100	PASS	AC=784;AF=0.15655;AN=5008;NS=2504;DP=12679;EAS_AF=0.2153;AMR_AF=0.1931;AFR_AF=0.1634;EUR_AF=0.17;SAS_AF=0.047;AA=G|||;VT=SNP
6	31175667	rs545040429	A	G	100	PASS	AC=1969;AF=0.393171;AN=5008;NS=2504;DP=21032;EAS_AF=0.3552;AMR_AF=0.4784;AFR_AF=0.3865;EUR_AF=0.4483;SAS_AF=0.3241;AA=a|||;VT=SNP
6	31175912	rs6919603	A	G	100	PASS	AC=1416;AF=0.282748;AN=5008;NS=2504;DP=19044;EAS_AF=0.3095;AMR_AF=0.3746;AFR_AF=0.2753;EUR_AF=0.326;SAS_AF=0.1554;AA=-|||;VT=SNP
6	31175946	rs1619179	A	C	100	PASS	AC=120;AF=0.0239617;AN=5008;NS=2504;DP=20217;EAS_AF=0;AMR_AF=0.0303;AFR_AF=0.0091;EUR_AF=0.0865;SAS_AF=0;AA=A|||;VT=SNP
6	31176000	rs17191216	C	G	100	PASS	AC=307;AF=0.0613019;AN=5008;NS=2504;DP=21195;EAS_AF=0.0169;AMR_AF=0.072;AFR_AF=0.0295;EUR_AF=0.1203;SAS_AF=0.0818;AA=C|||;VT=SNP
6	31176160	rs17191237	T	A	100	PASS	AC=788;AF=0.157348;AN=5008;NS=2504;DP=20082;EAS_AF=0.2153;AMR_AF=0.1945;AFR_AF=0.1634;EUR_AF=0.173;SAS_AF=0.047;AA=T|||;VT=SNP
6	31176226	rs3132506	T	C	100	PASS	AC=1119;AF=0.223442;AN=5008;NS=2504;DP=19545;EAS_AF=0.2163;AMR_AF=0.2435;AFR_AF=0.2572;EUR_AF=0.2167;SAS_AF=0.1779;AA=T|||;VT=SNP
6	31176246	rs4410769	C	T	100	PASS	AC=2320;AF=0.463259;AN=5008;NS=2504;DP=19609;EAS_AF=0.3879;AMR_AF=0.5562;AFR_AF=0.4539;EUR_AF=0.5457;SAS_AF=0.4029;AA=T|||;VT=SNP
6	31176335	rs3887152	C	T	100	PASS	AC=1584;AF=0.316294;AN=5008;NS=2504;DP=20464;EAS_AF=0.2927;AMR_AF=0.3516;AFR_AF=0.3109;EUR_AF=0.3698;SAS_AF=0.2679;AA=C|||;VT=SNP
6	31176461	rs3887153	C	T	100	PASS	AC=788;AF=0.157348;AN=5008;NS=2504;DP=20593;EAS_AF=0.2153;AMR_AF=0.1945;AFR_AF=0.1634;EUR_AF=0.173;SAS_AF=0.047;AA=C|||;VT=SNP
6	31176602	rs4516988	A	G	100	PASS	AC=735;AF=0.146765;AN=5008;NS=2504;DP=18947;EAS_AF=0.0585;AMR_AF=0.1556;AFR_AF=0.1271;EUR_AF=0.1958;SAS_AF=0.2076;AA=A|||;VT=SNP
6	31176678	rs9501513	A	G	100	PASS	AC=736;AF=0.146965;AN=5008;NS=2504;DP=17673;EAS_AF=0.0585;AMR_AF=0.1556;AFR_AF=0.1271;EUR_AF=0.1958;SAS_AF=0.2086;AA=A|||;VT=SNP
6	31176860	rs36091469	A	G	100	PASS	AC=1348;AF=0.269169;AN=5008;NS=2504;DP=18002;EAS_AF=0.254;AMR_AF=0.2752;AFR_AF=0.3525;EUR_AF=0.2664;SAS_AF=0.1708;AA=G|||;VT=SNP
6	31176921	rs4351302	G	A	100	PASS	AC=736;AF=0.146965;AN=5008;NS=2504;DP=17454;EAS_AF=0.0585;AMR_AF=0.1556;AFR_AF=0.1271;EUR_AF=0.1958;SAS_AF=0.2086;AA=G|||;VT=SNP
6	31176928	rs9263916	T	C	100	PASS	AC=629;AF=0.125599;AN=5008;NS=2504;DP=17582;EAS_AF=0.0942;AMR_AF=0.1816;AFR_AF=0.112;EUR_AF=0.1531;SAS_AF=0.1084;AA=T|||;VT=SNP
6	31176948	rs3130511	C	T	100	PASS	AC=1655;AF=0.330471;AN=5008;NS=2504;DP=17474;EAS_AF=0.4117;AMR_AF=0.2882;AFR_AF=0.3359;EUR_AF=0.2575;SAS_AF=0.3446;AA=C|||;VT=SNP
6	31176980	rs35739787	C	A	100	PASS	AC=1348;AF=0.269169;AN=5008;NS=2504;DP=17311;EAS_AF=0.254;AMR_AF=0.2752;AFR_AF=0.3525;EUR_AF=0.2664;SAS_AF=0.1708;AA=C|||;VT=SNP
6	31177034	rs35016370	G	A	100	PASS	AC=1348;AF=0.269169;AN=5008;NS=2504;DP=17744;EAS_AF=0.254;AMR_AF=0.2752;AFR_AF=0.3525;EUR_AF=0.2664;SAS_AF=0.1708;AA=g|||;VT=SNP
6	31177094	rs3130953	G	A	100	PASS	AC=1656;AF=0.330671;AN=5008;NS=2504;DP=17437;EAS_AF=0.4117;AMR_AF=0.2882;AFR_AF=0.3359;EUR_AF=0.2584;SAS_AF=0.3446;AA=G|||;VT=SNP
6	31177298	rs35299283	A	G	100	PASS	AC=1347;AF=0.26897;AN=5008;NS=2504;DP=18490;EAS_AF=0.254;AMR_AF=0.2752;AFR_AF=0.3517;EUR_AF=0.2664;SAS_AF=0.1708;AA=a|||;VT=SNP
6	31177342	rs34008279	C	T	100	PASS	AC=1347;AF=0.26897;AN=5008;NS=2504;DP=18861;EAS_AF=0.254;AMR_AF=0.2752;AFR_AF=0.3517;EUR_AF=0.2664;SAS_AF=0.1708;AA=c|||;VT=SNP
6	31177372	rs4457201	T	C	100	PASS	AC=2770;AF=0.553115;AN=5008;NS=2504;DP=19569;EAS_AF=0.4256;AMR_AF=0.6124;AFR_AF=0.6112;EUR_AF=0.6163;SAS_AF=0.499;AA=C|||;VT=SNP
6	31177380	rs4520044	A	G	100	PASS	AC=736;AF=0.146965;AN=5008;NS=2504;DP=19761;EAS_AF=0.0585;AMR_AF=0.1556;AFR_AF=0.1271;EUR_AF=0.1958;SAS_AF=0.2086;AA=A|||;VT=SNP
6	31177419	rs9501517	A	G	100	PASS	AC=736;AF=0.146965;AN=5008;NS=2504;DP=20467;EAS_AF=0.0585;AMR_AF=0.1556;AFR_AF=0.1271;EUR_AF=0.1958;SAS_AF=0.2086;AA=A|||;VT=SNP
6	31177458	rs9501518	C	A	100	PASS	AC=736;AF=0.146965;AN=5008;NS=2504;DP=20248;EAS_AF=0.0585;AMR_AF=0.1556;AFR_AF=0.1271;EUR_AF=0.1958;SAS_AF=0.2086;AA=C|||;VT=SNP
6	31177503	rs3132505	G	T	100	PASS	AC=1118;AF=0.223243;AN=5008;NS=2504;DP=18521;EAS_AF=0.2163;AMR_AF=0.2421;AFR_AF=0.2579;EUR_AF=0.2167;SAS_AF=0.1769;AA=G|||;VT=SNP
6	31177658	rs9501520	T	C	100	PASS	AC=2085;AF=0.416334;AN=5008;NS=2504;DP=16919;EAS_AF=0.3125;AMR_AF=0.4323;AFR_AF=0.4796;EUR_AF=0.4622;SAS_AF=0.3793;AA=t|||;VT=SNP
6	31177814	rs560072762	G	T	100	PASS	AC=736;AF=0.146965;AN=5008;NS=2504;DP=18887;EAS_AF=0.0585;AMR_AF=0.1556;AFR_AF=0.1271;EUR_AF=0.1958;SAS_AF=0.2086;AA=g|||;VT=SNP
6	31177845	rs35718543	G	A	100	PASS	AC=560;AF=0.111821;AN=5008;NS=2504;DP=19239;EAS_AF=0.0387;AMR_AF=0.0807;AFR_AF=0.1891;EUR_AF=0.0934;SAS_AF=0.1237;AA=G|||;VT=SNP
6	31177874	rs28744251	C	T	100	PASS	AC=2144;AF=0.428115;AN=5008;NS=2504;DP=21194;EAS_AF=0.3313;AMR_AF=0.4323;AFR_AF=0.5;EUR_AF=0.4632;SAS_AF=0.3916;AA=C|||;VT=SNP
6	31177915	rs3130952	G	A	100	PASS	AC=4459;AF=0.890375;AN=5008;NS=2504;DP=20733;EAS_AF=0.8373;AMR_AF=0.9063;AFR_AF=0.947;EUR_AF=0.8777;SAS_AF=0.8701;AA=A|||;VT=SNP
6	31178000	rs3130512	A	G	100	PASS	AC=4458;AF=0.890176;AN=5008;NS=2504;DP=16549;EAS_AF=0.8363;AMR_AF=0.9035;AFR_AF=0.9478;EUR_AF=0.8777;SAS_AF=0.8712;AA=G|||;VT=SNP
6	31178017	rs17191244	G	T	100	PASS	AC=735;AF=0.146765;AN=5008;NS=2504;DP=16341;EAS_AF=0.0585;AMR_AF=0.1556;AFR_AF=0.1263;EUR_AF=0.1938;SAS_AF=0.2106;AA=g|||;VT=SNP
6	31178068	rs17191251	C	T	100	PASS	AC=737;AF=0.147165;AN=5008;NS=2504;DP=16876;EAS_AF=0.0585;AMR_AF=0.1556;AFR_AF=0.1271;EUR_AF=0.1958;SAS_AF=0.2096;AA=C|||;VT=SNP
6	31178084	rs3130513	C	G	100	PASS	AC=2529;AF=0.504992;AN=5008;NS=2504;DP=16875;EAS_AF=0.4901;AMR_AF=0.5202;AFR_AF=0.6301;EUR_AF=0.4841;SAS_AF=0.362;AA=C|||;VT=SNP
6	31178201	rs17191279	C	T	100	PASS	AC=225;AF=0.0449281;AN=5008;NS=2504;DP=19519;EAS_AF=0;AMR_AF=0.0562;AFR_AF=0.1051;EUR_AF=0.0467;SAS_AF=0;AA=C|||;VT=SNP
6	31178203	rs61283711	T	C	100	PASS	AC=542;AF=0.108227;AN=5008;NS=2504;DP=19677;EAS_AF=0.2014;AMR_AF=0.0447;AFR_AF=0.0787;EUR_AF=0.0408;SAS_AF=0.1667;AA=T|||;VT=SNP
6	31178233	rs9263927	C	T	100	PASS	AC=2772;AF=0.553514;AN=5008;NS=2504;DP=20020;EAS_AF=0.4286;AMR_AF=0.6095;AFR_AF=0.612;EUR_AF=0.6173;SAS_AF=0.498;AA=T|||;VT=SNP
6	31178279	rs17197637	T	C	100	PASS	AC=2148;AF=0.428914;AN=5008;NS=2504;DP=19673;EAS_AF=0.3343;AMR_AF=0.4308;AFR_AF=0.5008;EUR_AF=0.4642;SAS_AF=0.3916;AA=t|||;VT=SNP
6	31178289	rs1634706	A	G	100	PASS	AC=75;AF=0.014976;AN=5008;NS=2504;DP=19763;EAS_AF=0;AMR_AF=0.049;AFR_AF=0.0219;EUR_AF=0.0119;SAS_AF=0;AA=A|||;VT=SNP
6	31178324	rs9263928	T	G	100	PASS	AC=2770;AF=0.553115;AN=5008;NS=2504;DP=18781;EAS_AF=0.4246;AMR_AF=0.611;AFR_AF=0.612;EUR_AF=0.6163;SAS_AF=0.5;AA=G|||;VT=SNP
6	31178334	rs17197658	A	G	100	PASS	AC=1406;AF=0.280751;AN=5008;NS=2504;DP=18972;EAS_AF=0.2718;AMR_AF=0.2752;AFR_AF=0.3729;EUR_AF=0.2674;SAS_AF=0.183;AA=A|||;VT=SNP
6	31178371	rs17191307	T	G	100	PASS	AC=1346;AF=0.26877;AN=5008;NS=2504;DP=17739;EAS_AF=0.253;AMR_AF=0.2738;AFR_AF=0.3525;EUR_AF=0.2664;SAS_AF=0.1708;AA=T|||;VT=SNP
6	31178376	rs9263930	A	G	100	PASS	AC=629;AF=0.125599;AN=5008;NS=2504;DP=17350;EAS_AF=0.0942;AMR_AF=0.1816;AFR_AF=0.112;EUR_AF=0.1531;SAS_AF=0.1084;AA=A|||;VT=SNP
6	31178448	rs17191321	G	A	100	PASS	AC=2143;AF=0.427915;AN=5008;NS=2504;DP=17252;EAS_AF=0.3313;AMR_AF=0.4308;AFR_AF=0.5008;EUR_AF=0.4642;SAS_AF=0.3896;AA=G|||;VT=SNP
6	31178465	rs17197665	A	C	100	PASS	AC=2144;AF=0.428115;AN=5008;NS=2504;DP=17330;EAS_AF=0.3313;AMR_AF=0.4308;AFR_AF=0.5008;EUR_AF=0.4642;SAS_AF=0.3906;AA=a|||;VT=SNP
6	31178513	rs17197672	G	A	100	PASS	AC=734;AF=0.146565;AN=5008;NS=2504;DP=16210;EAS_AF=0.0585;AMR_AF=0.1542;AFR_AF=0.1271;EUR_AF=0.1968;SAS_AF=0.2065;AA=G|||;VT=SNP
6	31178515	rs17197679	C	T	100	PASS	AC=2143;AF=0.427915;AN=5008;NS=2504;DP=16148;EAS_AF=0.3313;AMR_AF=0.4308;AFR_AF=0.5008;EUR_AF=0.4642;SAS_AF=0.3896;AA=c|||;VT=SNP
6	31178540	rs17197686	T	G	100	PASS	AC=385;AF=0.076877;AN=5008;NS=2504;DP=16814;EAS_AF=0.0347;AMR_AF=0.1398;AFR_AF=0.0552;EUR_AF=0.1123;SAS_AF=0.0685;AA=T|||;VT=SNP
6	31178547	rs9263931	A	G	100	PASS	AC=2774;AF=0.553914;AN=5008;NS=2504;DP=17527;EAS_AF=0.4256;AMR_AF=0.6124;AFR_AF=0.6127;EUR_AF=0.6173;SAS_AF=0.5;AA=G|||;VT=SNP
6	31178605	rs17191342	C	T	100	PASS	AC=1408;AF=0.28115;AN=5008;NS=2504;DP=16315;EAS_AF=0.2728;AMR_AF=0.2767;AFR_AF=0.3729;EUR_AF=0.2674;SAS_AF=0.183;AA=c|||;VT=SNP
6	31178613	rs9263932	C	A	100	PASS	AC=628;AF=0.125399;AN=5008;NS=2504;DP=16079;EAS_AF=0.0942;AMR_AF=0.1801;AFR_AF=0.112;EUR_AF=0.1531;SAS_AF=0.1084;AA=C|||;VT=SNP
6	31178626	rs9263933	A	G	100	PASS	AC=2772;AF=0.553514;AN=5008;NS=2504;DP=16065;EAS_AF=0.4256;AMR_AF=0.611;AFR_AF=0.612;EUR_AF=0.6173;SAS_AF=0.5;AA=G|||;VT=SNP
6	31178676	rs17197693	T	C	100	PASS	AC=1408;AF=0.28115;AN=5008;NS=2504;DP=20426;EAS_AF=0.2728;AMR_AF=0.2767;AFR_AF=0.3729;EUR_AF=0.2674;SAS_AF=0.183;AA=t|||;VT=SNP
6	31178743	rs3132504	T	G	100	PASS	AC=4461;AF=0.890775;AN=5008;NS=2504;DP=22483;EAS_AF=0.8383;AMR_AF=0.9063;AFR_AF=0.9478;EUR_AF=0.8777;SAS_AF=0.8701;AA=G|||;VT=SNP
6	31178780	rs17197707	A	T	100	PASS	AC=1408;AF=0.28115;AN=5008;NS=2504;DP=6223;EAS_AF=0.2728;AMR_AF=0.2767;AFR_AF=0.3729;EUR_AF=0.2674;SAS_AF=0.183;AA=A|||;VT=SNP
6	31178901	rs34328664	G	A	100	PASS	AC=1408;AF=0.28115;AN=5008;NS=2504;DP=20885;EAS_AF=0.2728;AMR_AF=0.2767;AFR_AF=0.3729;EUR_AF=0.2674;SAS_AF=0.183;AA=G|||;VT=SNP
6	31178943	rs36045025	C	T	100	PASS	AC=1408;AF=0.28115;AN=5008;NS=2504;DP=20965;EAS_AF=0.2728;AMR_AF=0.2767;AFR_AF=0.3729;EUR_AF=0.2674;SAS_AF=0.183;AA=C|||;VT=SNP
6	31178949	rs34480332	A	T	100	PASS	AC=1408;AF=0.28115;AN=5008;NS=2504;DP=20750;EAS_AF=0.2728;AMR_AF=0.2767;AFR_AF=0.3729;EUR_AF=0.2674;SAS_AF=0.183;AA=A|||;VT=SNP
6	31179006	rs3132503	A	T	100	PASS	AC=4461;AF=0.890775;AN=5008;NS=2504;DP=22774;EAS_AF=0.8373;AMR_AF=0.9063;AFR_AF=0.9478;EUR_AF=0.8777;SAS_AF=0.8712;AA=T|||;VT=SNP
6	31179014	rs34221098	A	G	100	PASS	AC=1411;AF=0.281749;AN=5008;NS=2504;DP=23145;EAS_AF=0.2738;AMR_AF=0.2767;AFR_AF=0.3737;EUR_AF=0.2674;SAS_AF=0.184;AA=A|||;VT=SNP
6	31179033	rs9295965	T	C	100	PASS	AC=738;AF=0.147364;AN=5008;NS=2504;DP=24030;EAS_AF=0.0585;AMR_AF=0.1556;AFR_AF=0.1271;EUR_AF=0.1968;SAS_AF=0.2096;AA=T|||;VT=SNP
6	31179117	rs35379787	G	A	100	PASS	AC=1411;AF=0.281749;AN=5008;NS=2504;DP=23750;EAS_AF=0.2728;AMR_AF=0.2767;AFR_AF=0.3737;EUR_AF=0.2694;SAS_AF=0.183;AA=G|||;VT=SNP
6	31179121	rs72863810	A	G	100	PASS	AC=382;AF=0.076278;AN=5008;NS=2504;DP=23677;EAS_AF=0.0347;AMR_AF=0.1398;AFR_AF=0.0545;EUR_AF=0.1103;SAS_AF=0.0685;AA=A|||;VT=SNP
6	31179137	rs116821537	A	G	100	PASS	AC=185;AF=0.0369409;AN=5008;NS=2504;DP=23186;EAS_AF=0.0159;AMR_AF=0.0432;AFR_AF=0.0151;EUR_AF=0.0477;SAS_AF=0.0726;AA=A|||;VT=SNP
6	31179140	rs34527556	A	G	100	PASS	AC=1411;AF=0.281749;AN=5008;NS=2504;DP=23177;EAS_AF=0.2728;AMR_AF=0.2767;AFR_AF=0.3737;EUR_AF=0.2694;SAS_AF=0.183;AA=A|||;VT=SNP
6	31179159	rs9263936	A	C	100	PASS	AC=2772;AF=0.553514;AN=5008;NS=2504;DP=22124;EAS_AF=0.4256;AMR_AF=0.6124;AFR_AF=0.612;EUR_AF=0.6163;SAS_AF=0.5;AA=C|||;VT=SNP
6	31179193	rs3134785	G	A	100	PASS	AC=1119;AF=0.223442;AN=5008;NS=2504;DP=21227;EAS_AF=0.2163;AMR_AF=0.2435;AFR_AF=0.2572;EUR_AF=0.2167;SAS_AF=0.1779;AA=G|||;VT=SNP
6	31179211	rs114820959	T	A	100	PASS	AC=250;AF=0.0499201;AN=5008;NS=2504;DP=21078;EAS_AF=0.0238;AMR_AF=0.0591;AFR_AF=0.003;EUR_AF=0.0666;SAS_AF=0.1166;AA=T|||;VT=SNP
6	31179226	rs34448769	C	A	100	PASS	AC=1348;AF=0.269169;AN=5008;NS=2504;DP=20731;EAS_AF=0.254;AMR_AF=0.2752;AFR_AF=0.3525;EUR_AF=0.2664;SAS_AF=0.1708;AA=C|||;VT=SNP
6	31179240	rs565167234	G	A	100	PASS	AC=390;AF=0.0778754;AN=5008;NS=2504;DP=20437;EAS_AF=0.0347;AMR_AF=0.1398;AFR_AF=0.0552;EUR_AF=0.1123;SAS_AF=0.0736;AA=G|||;VT=SNP
6	31179286	rs34748609	C	T	100	PASS	AC=1408;AF=0.28115;AN=5008;NS=2504;DP=19779;EAS_AF=0.2728;AMR_AF=0.2767;AFR_AF=0.3729;EUR_AF=0.2674;SAS_AF=0.183;AA=C|||;VT=SNP
6	31179378	rs9263938	C	T	100	PASS	AC=2772;AF=0.553514;AN=5008;NS=2504;DP=21795;EAS_AF=0.4256;AMR_AF=0.6124;AFR_AF=0.612;EUR_AF=0.6163;SAS_AF=0.5;AA=T|||;VT=SNP
6	31179492	rs9263940	C	T	100	PASS	AC=2772;AF=0.553514;AN=5008;NS=2504;DP=21707;EAS_AF=0.4256;AMR_AF=0.6124;AFR_AF=0.612;EUR_AF=0.6163;SAS_AF=0.5;AA=T|||;VT=SNP
6	31179672	rs11751160	G	C	100	PASS	AC=1408;AF=0.28115;AN=5008;NS=2504;DP=19090;EAS_AF=0.2728;AMR_AF=0.2767;AFR_AF=0.3729;EUR_AF=0.2674;SAS_AF=0.183;AA=G|||;VT=SNP
6	31179747	rs10947149	C	T	100	PASS	AC=1408;AF=0.28115;AN=5008;NS=2504;DP=18675;EAS_AF=0.2728;AMR_AF=0.2767;AFR_AF=0.3729;EUR_AF=0.2674;SAS_AF=0.183;AA=C|||;VT=SNP
6	31179852	rs12663055	A	C	100	PASS	AC=737;AF=0.147165;AN=5008;NS=2504;DP=17380;EAS_AF=0.0585;AMR_AF=0.1556;AFR_AF=0.1278;EUR_AF=0.1958;SAS_AF=0.2086;AA=A|||;VT=SNP
6	31179932	rs3130466	G	C	100	PASS	AC=4462;AF=0.890974;AN=5008;NS=2504;DP=17671;EAS_AF=0.8373;AMR_AF=0.9063;AFR_AF=0.9493;EUR_AF=0.8777;SAS_AF=0.8701;AA=C|||;VT=SNP
6	31180003	rs10947150	A	G	100	PASS	AC=1347;AF=0.26897;AN=5008;NS=2504;DP=18663;EAS_AF=0.254;AMR_AF=0.2738;AFR_AF=0.3525;EUR_AF=0.2664;SAS_AF=0.1708;AA=A|||;VT=SNP
6	31180055	rs9263941	G	A	100	PASS	AC=628;AF=0.125399;AN=5008;NS=2504;DP=17236;EAS_AF=0.0942;AMR_AF=0.1816;AFR_AF=0.1112;EUR_AF=0.1531;SAS_AF=0.1084;AA=G|||;VT=SNP
6	31180098	rs12660218	C	T	100	PASS	AC=736;AF=0.146965;AN=5008;NS=2504;DP=16443;EAS_AF=0.0585;AMR_AF=0.1556;AFR_AF=0.1271;EUR_AF=0.1958;SAS_AF=0.2086;AA=C|||;VT=SNP
6	31180129	rs28744254	T	G	100	PASS	AC=308;AF=0.0615016;AN=5008;NS=2504;DP=16333;EAS_AF=0.0169;AMR_AF=0.072;AFR_AF=0.0303;EUR_AF=0.1203;SAS_AF=0.0818;AA=T|||;VT=SNP
6	31180138	rs10947151	G	C	100	PASS	AC=1347;AF=0.26897;AN=5008;NS=2504;DP=15961;EAS_AF=0.254;AMR_AF=0.2738;AFR_AF=0.3525;EUR_AF=0.2664;SAS_AF=0.1708;AA=G|||;VT=SNP
6	31180215	rs9263942	T	C	100	PASS	AC=628;AF=0.125399;AN=5008;NS=2504;DP=16030;EAS_AF=0.0942;AMR_AF=0.1816;AFR_AF=0.1112;EUR_AF=0.1531;SAS_AF=0.1084;AA=t|||;VT=SNP
6	31180339	rs9263943	G	A	100	PASS	AC=629;AF=0.125599;AN=5008;NS=2504;DP=16719;EAS_AF=0.0942;AMR_AF=0.1816;AFR_AF=0.1112;EUR_AF=0.1531;SAS_AF=0.1094;AA=g|||;VT=SNP
6	31180423	rs9263944	A	G	100	PASS	AC=2771;AF=0.553315;AN=5008;NS=2504;DP=19916;EAS_AF=0.4256;AMR_AF=0.6124;AFR_AF=0.6112;EUR_AF=0.6163;SAS_AF=0.5;AA=N|||;VT=SNP
6	31180470	rs80086978	T	C	100	PASS	AC=429;AF=0.0856629;AN=5008;NS=2504;DP=19799;EAS_AF=0.0417;AMR_AF=0.0836;AFR_AF=0.0976;EUR_AF=0.0755;SAS_AF=0.1268;AA=t|||;VT=SNP
6	31180531	rs34282959	G	C	100	PASS	AC=1407;AF=0.28095;AN=5008;NS=2504;DP=18580;EAS_AF=0.2728;AMR_AF=0.2752;AFR_AF=0.3729;EUR_AF=0.2674;SAS_AF=0.183;AA=g|||;VT=SNP
6	31180642	rs9263946	T	C	100	PASS	AC=628;AF=0.125399;AN=5008;NS=2504;DP=21021;EAS_AF=0.0942;AMR_AF=0.1816;AFR_AF=0.1112;EUR_AF=0.1531;SAS_AF=0.1084;AA=t|||;VT=SNP
6	31180680	rs9263947	T	G	100	PASS	AC=2771;AF=0.553315;AN=5008;NS=2504;DP=20389;EAS_AF=0.4256;AMR_AF=0.6124;AFR_AF=0.6112;EUR_AF=0.6163;SAS_AF=0.5;AA=g|||;VT=SNP
6	31180774	rs114399250	G	A	100	PASS	AC=360;AF=0.071885;AN=5008;NS=2504;DP=18945;EAS_AF=0.0377;AMR_AF=0.0562;AFR_AF=0.0681;EUR_AF=0.0736;SAS_AF=0.1217;AA=g|||;VT=SNP
6	31180819	rs115413710	T	C	100	PASS	AC=214;AF=0.0427316;AN=5008;NS=2504;DP=20077;EAS_AF=0.0188;AMR_AF=0.0562;AFR_AF=0.003;EUR_AF=0.0517;SAS_AF=0.1022;AA=t|||;VT=SNP
6	31181025	rs9263948	C	T	100	PASS	AC=629;AF=0.125599;AN=5008;NS=2504;DP=20120;EAS_AF=0.0952;AMR_AF=0.1816;AFR_AF=0.1112;EUR_AF=0.1531;SAS_AF=0.1084;AA=c|||;VT=SNP
6	31181073	rs140186488	A	G	100	PASS	AC=178;AF=0.0355431;AN=5008;NS=2504;DP=16705;EAS_AF=0.0159;AMR_AF=0.0389;AFR_AF=0.0121;EUR_AF=0.0477;SAS_AF=0.0726;AA=a|||;VT=SNP
6	31181130	rs73403026	G	A	100	PASS	AC=560;AF=0.111821;AN=5008;NS=2504;DP=13090;EAS_AF=0.0387;AMR_AF=0.0807;AFR_AF=0.1891;EUR_AF=0.0934;SAS_AF=0.1237;AA=g|||;VT=SNP
6	31181196	rs9263950	G	C	100	PASS	AC=628;AF=0.125399;AN=5008;NS=2504;DP=15186;EAS_AF=0.0942;AMR_AF=0.1816;AFR_AF=0.1112;EUR_AF=0.1531;SAS_AF=0.1084;AA=g|||;VT=SNP
6	31181270	rs9263951	C	T	100	PASS	AC=628;AF=0.125399;AN=5008;NS=2504;DP=14066;EAS_AF=0.0942;AMR_AF=0.1816;AFR_AF=0.1112;EUR_AF=0.1531;SAS_AF=0.1084;AA=c|||;VT=SNP
6	31181346	rs9263952	G	A	100	PASS	AC=2771;AF=0.553315;AN=5008;NS=2504;DP=13791;EAS_AF=0.4256;AMR_AF=0.6124;AFR_AF=0.6112;EUR_AF=0.6163;SAS_AF=0.5;AA=a|||;VT=SNP
6	31181708	rs9263953	T	C	100	PASS	AC=2771;AF=0.553315;AN=5008;NS=2504;DP=16300;EAS_AF=0.4256;AMR_AF=0.6124;AFR_AF=0.6112;EUR_AF=0.6163;SAS_AF=0.5;AA=C|||;VT=SNP
6	31181715	rs59049261	C	T	100	PASS	AC=536;AF=0.107029;AN=5008;NS=2504;DP=16410;EAS_AF=0.1954;AMR_AF=0.0447;AFR_AF=0.0787;EUR_AF=0.0408;SAS_AF=0.1667;AA=C|||;VT=SNP
6	31181716	rs9468896	G	A	100	PASS	AC=736;AF=0.146965;AN=5008;NS=2504;DP=16300;EAS_AF=0.0585;AMR_AF=0.1556;AFR_AF=0.1271;EUR_AF=0.1958;SAS_AF=0.2086;AA=g|||;VT=SNP
6	31182021	rs9263954	T	A	100	PASS	AC=628;AF=0.125399;AN=5008;NS=2504;DP=17656;EAS_AF=0.0942;AMR_AF=0.1816;AFR_AF=0.1112;EUR_AF=0.1531;SAS_AF=0.1084;AA=T|||;VT=SNP
6	31182059	rs9263955	G	A	100	PASS	AC=629;AF=0.125599;AN=5008;NS=2504;DP=18052;EAS_AF=0.0952;AMR_AF=0.1816;AFR_AF=0.1112;EUR_AF=0.1531;SAS_AF=0.1084;AA=G|||;VT=SNP
6	31182147	rs9468897	G	A	100	PASS	AC=737;AF=0.147165;AN=5008;NS=2504;DP=19446;EAS_AF=0.0585;AMR_AF=0.1556;AFR_AF=0.1271;EUR_AF=0.1968;SAS_AF=0.2086;AA=G|||;VT=SNP
6	31182151	rs143732464	G	C	100	PASS	AC=15;AF=0.00299521;AN=5008;NS=2504;DP=19534;EAS_AF=0;AMR_AF=0.0072;AFR_AF=0;EUR_AF=0.006;SAS_AF=0.0041;AA=G|||;VT=SNP
6	31182383	rs9468898	A	G	100	PASS	AC=378;AF=0.0754792;AN=5008;NS=2504;DP=18235;EAS_AF=0.0942;AMR_AF=0.0259;AFR_AF=0.0787;EUR_AF=0.0408;SAS_AF=0.1227;AA=A|||;VT=SNP
6	31182479	rs28360990	T	A	100	PASS	AC=307;AF=0.0613019;AN=5008;NS=2504;DP=19493;EAS_AF=0.0169;AMR_AF=0.072;AFR_AF=0.0295;EUR_AF=0.1203;SAS_AF=0.0818;AA=T|||;VT=SNP
6	31182486	rs28360991	G	A	100	PASS	AC=308;AF=0.0615016;AN=5008;NS=2504;DP=19513;EAS_AF=0.0169;AMR_AF=0.072;AFR_AF=0.0303;EUR_AF=0.1203;SAS_AF=0.0818;AA=G|||;VT=SNP
6	31182536	rs11757688	A	G	100	PASS	AC=1407;AF=0.28095;AN=5008;NS=2504;DP=20415;EAS_AF=0.2728;AMR_AF=0.2752;AFR_AF=0.3729;EUR_AF=0.2674;SAS_AF=0.183;AA=A|||;VT=SNP
6	31182608	rs9468899	C	T	100	PASS	AC=736;AF=0.146965;AN=5008;NS=2504;DP=20506;EAS_AF=0.0585;AMR_AF=0.1556;AFR_AF=0.1271;EUR_AF=0.1958;SAS_AF=0.2086;AA=C|||;VT=SNP
6	31182682	rs72863820	C	A	100	PASS	AC=385;AF=0.076877;AN=5008;NS=2504;DP=17520;EAS_AF=0.0347;AMR_AF=0.1412;AFR_AF=0.0545;EUR_AF=0.1123;SAS_AF=0.0685;AA=C|||;VT=SNP
6	31182833	rs114542476	T	G	100	PASS	AC=123;AF=0.0245607;AN=5008;NS=2504;DP=20434;EAS_AF=0;AMR_AF=0.0447;AFR_AF=0.0371;EUR_AF=0.0427;SAS_AF=0;AA=T|||;VT=SNP
6	31182934	rs6919136	A	G	100	PASS	AC=536;AF=0.107029;AN=5008;NS=2504;DP=20724;EAS_AF=0.1954;AMR_AF=0.0447;AFR_AF=0.0787;EUR_AF=0.0408;SAS_AF=0.1667;AA=A|||;VT=SNP
6	31182971	rs9263956	C	T	100	PASS	AC=2772;AF=0.553514;AN=5008;NS=2504;DP=21539;EAS_AF=0.4256;AMR_AF=0.6124;AFR_AF=0.6112;EUR_AF=0.6173;SAS_AF=0.5;AA=T|||;VT=SNP
6	31183135	rs28360992	C	T	100	PASS	AC=122;AF=0.024361;AN=5008;NS=2504;DP=20581;EAS_AF=0.001;AMR_AF=0.0288;AFR_AF=0.0144;EUR_AF=0.0726;SAS_AF=0.0092;AA=C|||;VT=SNP
6	31183431	rs28360993	G	A	100	PASS	AC=122;AF=0.024361;AN=5008;NS=2504;DP=18082;EAS_AF=0.001;AMR_AF=0.0288;AFR_AF=0.0144;EUR_AF=0.0726;SAS_AF=0.0092;AA=G|||;VT=SNP
6	31183509	rs3132502	G	A	100	PASS	AC=1688;AF=0.337061;AN=5008;NS=2504;DP=14019;EAS_AF=0.4107;AMR_AF=0.2939;AFR_AF=0.3366;EUR_AF=0.2614;SAS_AF=0.3701;AA=G|||;VT=SNP
6	31183907	rs115550566	A	G	100	PASS	AC=36;AF=0.0071885;AN=5008;NS=2504;DP=19752;EAS_AF=0;AMR_AF=0.013;AFR_AF=0.0015;EUR_AF=0.0229;SAS_AF=0.002;AA=A|||;VT=SNP
6	31184020	rs9295967	A	G	100	PASS	AC=736;AF=0.146965;AN=5008;NS=2504;DP=19627;EAS_AF=0.0585;AMR_AF=0.1556;AFR_AF=0.1271;EUR_AF=0.1958;SAS_AF=0.2086;AA=A|||;VT=SNP
6	31184175	rs9263957	G	A	100	PASS	AC=626;AF=0.125;AN=5008;NS=2504;DP=20671;EAS_AF=0.0942;AMR_AF=0.1801;AFR_AF=0.1112;EUR_AF=0.1531;SAS_AF=0.1074;AA=G|||;VT=SNP
6	31184196	rs3869109	A	G	100	PASS	AC=2771;AF=0.553315;AN=5008;NS=2504;DP=21845;EAS_AF=0.4256;AMR_AF=0.6124;AFR_AF=0.6112;EUR_AF=0.6163;SAS_AF=0.5;AA=G|||;VT=SNP
6	31184418	rs79040988	C	T	100	PASS	AC=143;AF=0.0285543;AN=5008;NS=2504;DP=18774;EAS_AF=0.0605;AMR_AF=0.0029;AFR_AF=0.0015;EUR_AF=0.0229;SAS_AF=0.0562;AA=C|||;VT=SNP
6	31184425	rs9501522	G	A	100	PASS	AC=429;AF=0.0856629;AN=5008;NS=2504;DP=18893;EAS_AF=0.0417;AMR_AF=0.0836;AFR_AF=0.0976;EUR_AF=0.0755;SAS_AF=0.1268;AA=G|||;VT=SNP
6	31184462	rs34788020	C	T	100	PASS	AC=1409;AF=0.28135;AN=5008;NS=2504;DP=20198;EAS_AF=0.2728;AMR_AF=0.2767;AFR_AF=0.3729;EUR_AF=0.2684;SAS_AF=0.183;AA=C|||;VT=SNP
6	31184463	rs35887284	A	G	100	PASS	AC=1409;AF=0.28135;AN=5008;NS=2504;DP=20274;EAS_AF=0.2728;AMR_AF=0.2767;AFR_AF=0.3729;EUR_AF=0.2684;SAS_AF=0.183;AA=a|||;VT=SNP
6	31184506	rs35695557	C	T	100	PASS	AC=1407;AF=0.28095;AN=5008;NS=2504;DP=21792;EAS_AF=0.2728;AMR_AF=0.2752;AFR_AF=0.3729;EUR_AF=0.2674;SAS_AF=0.183;AA=T|||;VT=SNP
6	31184522	rs35955348	A	G	100	PASS	AC=1407;AF=0.28095;AN=5008;NS=2504;DP=21739;EAS_AF=0.2728;AMR_AF=0.2752;AFR_AF=0.3729;EUR_AF=0.2674;SAS_AF=0.183;AA=A|||;VT=SNP
6	31184524	rs3130514	C	G	100	PASS	AC=1121;AF=0.223842;AN=5008;NS=2504;DP=21947;EAS_AF=0.2163;AMR_AF=0.2435;AFR_AF=0.2587;EUR_AF=0.2167;SAS_AF=0.1779;AA=C|||;VT=SNP
6	31184525	rs115852153	C	A	100	PASS	AC=250;AF=0.0499201;AN=5008;NS=2504;DP=21985;EAS_AF=0.0238;AMR_AF=0.0591;AFR_AF=0.003;EUR_AF=0.0666;SAS_AF=0.1166;AA=C|||;VT=SNP
6	31184681	rs146124178	T	C	100	PASS	AC=179;AF=0.0357428;AN=5008;NS=2504;DP=18010;EAS_AF=0.0159;AMR_AF=0.0389;AFR_AF=0.0129;EUR_AF=0.0477;SAS_AF=0.0726;AA=T|||;VT=SNP
6	31184756	rs9501524	G	A	100	PASS	AC=735;AF=0.146765;AN=5008;NS=2504;DP=16159;EAS_AF=0.0585;AMR_AF=0.1556;AFR_AF=0.1271;EUR_AF=0.1948;SAS_AF=0.2086;AA=G|||;VT=SNP
6	31184766	rs28744255	G	A	100	PASS	AC=306;AF=0.0611022;AN=5008;NS=2504;DP=16361;EAS_AF=0.0169;AMR_AF=0.072;AFR_AF=0.0295;EUR_AF=0.1193;SAS_AF=0.0818;AA=G|||;VT=SNP
6	31184877	rs9263960	T	C	100	PASS	AC=2779;AF=0.554912;AN=5008;NS=2504;DP=14832;EAS_AF=0.4256;AMR_AF=0.6124;AFR_AF=0.6112;EUR_AF=0.6183;SAS_AF=0.5061;AA=G|||;VT=SNP
6	31184949	rs35990442	G	A	100	PASS	AC=334;AF=0.0666933;AN=5008;NS=2504;DP=11336;EAS_AF=0.122;AMR_AF=0.0994;AFR_AF=0.0371;EUR_AF=0.0755;SAS_AF=0.0174;AA=G|||;VT=SNP
6	31185051	rs9501087	T	C	100	PASS	AC=736;AF=0.146965;AN=5008;NS=2504;DP=15414;EAS_AF=0.0585;AMR_AF=0.1556;AFR_AF=0.1271;EUR_AF=0.1958;SAS_AF=0.2086;AA=T|||;VT=SNP
6	31185059	rs9501088	T	G	100	PASS	AC=429;AF=0.0856629;AN=5008;NS=2504;DP=15418;EAS_AF=0.0417;AMR_AF=0.0836;AFR_AF=0.0976;EUR_AF=0.0755;SAS_AF=0.1268;AA=T|||;VT=SNP
6	31185262	rs1634703	G	A	100	PASS	AC=287;AF=0.0573083;AN=5008;NS=2504;DP=19114;EAS_AF=0;AMR_AF=0.0605;AFR_AF=0.1732;EUR_AF=0.0149;SAS_AF=0.001;AA=G|||;VT=SNP
6	31185265	rs34518279	G	A	100	PASS	AC=1346;AF=0.26877;AN=5008;NS=2504;DP=19162;EAS_AF=0.254;AMR_AF=0.2738;AFR_AF=0.3525;EUR_AF=0.2664;SAS_AF=0.1697;AA=G|||;VT=SNP
6	31185770	rs74504771	G	A	100	PASS	AC=152;AF=0.0303514;AN=5008;NS=2504;DP=18582;EAS_AF=0.0694;AMR_AF=0.0029;AFR_AF=0.0015;EUR_AF=0.0229;SAS_AF=0.0562;AA=G|||;VT=SNP
6	31185803	rs9263962	G	A	100	PASS	AC=689;AF=0.13758;AN=5008;NS=2504;DP=18494;EAS_AF=0.1131;AMR_AF=0.183;AFR_AF=0.1316;EUR_AF=0.1541;SAS_AF=0.1217;AA=A|||;VT=SNP
6	31185810	rs9501089	T	G	100	PASS	AC=2143;AF=0.427915;AN=5008;NS=2504;DP=18410;EAS_AF=0.3313;AMR_AF=0.4308;AFR_AF=0.5008;EUR_AF=0.4632;SAS_AF=0.3906;AA=t|||;VT=SNP
6	31185977	rs3132501	T	G	100	PASS	AC=4463;AF=0.891174;AN=5008;NS=2504;DP=19050;EAS_AF=0.8373;AMR_AF=0.9063;AFR_AF=0.9501;EUR_AF=0.8777;SAS_AF=0.8701;AA=G|||;VT=SNP
6	31186026	rs9263963	A	T	100	PASS	AC=628;AF=0.125399;AN=5008;NS=2504;DP=18515;EAS_AF=0.0942;AMR_AF=0.1816;AFR_AF=0.1112;EUR_AF=0.1531;SAS_AF=0.1084;AA=A|||;VT=SNP
6	31186039	rs9263964	C	T	100	PASS	AC=2711;AF=0.541334;AN=5008;NS=2504;DP=18384;EAS_AF=0.4067;AMR_AF=0.611;AFR_AF=0.5908;EUR_AF=0.6153;SAS_AF=0.4877;AA=C|||;VT=SNP
6	31186083	rs9263965	G	C	100	PASS	AC=628;AF=0.125399;AN=5008;NS=2504;DP=18139;EAS_AF=0.0942;AMR_AF=0.1816;AFR_AF=0.1112;EUR_AF=0.1531;SAS_AF=0.1084;AA=G|||;VT=SNP
6	31186159	rs138174168	T	C	100	PASS	AC=36;AF=0.0071885;AN=5008;NS=2504;DP=18656;EAS_AF=0.005;AMR_AF=0.0029;AFR_AF=0;EUR_AF=0.0149;SAS_AF=0.0143;AA=T|||;VT=SNP
6	31186208	rs28360994	A	G	100	PASS	AC=307;AF=0.0613019;AN=5008;NS=2504;DP=18269;EAS_AF=0.0169;AMR_AF=0.072;AFR_AF=0.0295;EUR_AF=0.1203;SAS_AF=0.0818;AA=A|||;VT=SNP
6	31186245	rs9263967	A	G	100	PASS	AC=2771;AF=0.553315;AN=5008;NS=2504;DP=17937;EAS_AF=0.4256;AMR_AF=0.6124;AFR_AF=0.612;EUR_AF=0.6163;SAS_AF=0.499;AA=G|||;VT=SNP
6	31186368	rs9263968	G	A	100	PASS	AC=2771;AF=0.553315;AN=5008;NS=2504;DP=15946;EAS_AF=0.4256;AMR_AF=0.6124;AFR_AF=0.612;EUR_AF=0.6163;SAS_AF=0.499;AA=A|||;VT=SNP
6	31186378	rs36001438	G	A	100	PASS	AC=61;AF=0.0121805;AN=5008;NS=2504;DP=16118;EAS_AF=0.0149;AMR_AF=0.0043;AFR_AF=0.0023;EUR_AF=0.0288;SAS_AF=0.0112;AA=G|||;VT=SNP
6	31186534	rs9263969	C	T	100	PASS	AC=936;AF=0.186901;AN=5008;NS=2504;DP=17763;EAS_AF=0.1111;AMR_AF=0.2536;AFR_AF=0.1415;EUR_AF=0.2734;SAS_AF=0.1902;AA=T|||;VT=SNP
6	31186601	rs9263970	A	C	100	PASS	AC=937;AF=0.187101;AN=5008;NS=2504;DP=16342;EAS_AF=0.1111;AMR_AF=0.2536;AFR_AF=0.1415;EUR_AF=0.2734;SAS_AF=0.1912;AA=A|||;VT=SNP
6	31186647	rs9263971	C	T	100	PASS	AC=628;AF=0.125399;AN=5008;NS=2504;DP=13617;EAS_AF=0.0942;AMR_AF=0.1816;AFR_AF=0.1112;EUR_AF=0.1531;SAS_AF=0.1084;AA=C|||;VT=SNP
6	31186837	rs9263972	G	A	100	PASS	AC=688;AF=0.13738;AN=5008;NS=2504;DP=17852;EAS_AF=0.1131;AMR_AF=0.183;AFR_AF=0.1316;EUR_AF=0.1541;SAS_AF=0.1207;AA=G|||;VT=SNP
6	31186839	rs76606056	A	C	100	PASS	AC=193;AF=0.0385383;AN=5008;NS=2504;DP=17967;EAS_AF=0.001;AMR_AF=0.0245;AFR_AF=0.1157;EUR_AF=0.0199;SAS_AF=0.002;AA=A|||;VT=SNP
6	31186868	rs3130951	T	C	100	PASS	AC=4459;AF=0.890375;AN=5008;NS=2504;DP=19196;EAS_AF=0.8373;AMR_AF=0.9063;AFR_AF=0.947;EUR_AF=0.8777;SAS_AF=0.8701;AA=t|||;VT=SNP
6	31186869	rs9263974	G	A	100	PASS	AC=688;AF=0.13738;AN=5008;NS=2504;DP=19060;EAS_AF=0.1131;AMR_AF=0.183;AFR_AF=0.1316;EUR_AF=0.1541;SAS_AF=0.1207;AA=g|||;VT=SNP
6	31186883	rs28744256	C	T	100	PASS	AC=308;AF=0.0615016;AN=5008;NS=2504;DP=18939;EAS_AF=0.0169;AMR_AF=0.072;AFR_AF=0.0295;EUR_AF=0.1203;SAS_AF=0.0828;AA=T|||;VT=SNP
6	31186904	rs28744257	A	G	100	PASS	AC=307;AF=0.0613019;AN=5008;NS=2504;DP=18460;EAS_AF=0.0169;AMR_AF=0.072;AFR_AF=0.0295;EUR_AF=0.1203;SAS_AF=0.0818;AA=A|||;VT=SNP
6	31187075	rs3130467	C	T	100	PASS	AC=1689;AF=0.33726;AN=5008;NS=2504;DP=17680;EAS_AF=0.4117;AMR_AF=0.2939;AFR_AF=0.3366;EUR_AF=0.2614;SAS_AF=0.3701;AA=c|||;VT=SNP
6	31187103	rs9461662	C	G	100	PASS	AC=430;AF=0.0858626;AN=5008;NS=2504;DP=16687;EAS_AF=0.0417;AMR_AF=0.0836;AFR_AF=0.0983;EUR_AF=0.0755;SAS_AF=0.1268;AA=c|||;VT=SNP
6	31187334	rs28744259	C	A	100	PASS	AC=308;AF=0.0615016;AN=5008;NS=2504;DP=18913;EAS_AF=0.0169;AMR_AF=0.072;AFR_AF=0.0295;EUR_AF=0.1203;SAS_AF=0.0828;AA=a|||;VT=SNP
6	31187338	rs72863826	G	C	100	PASS	AC=386;AF=0.0770767;AN=5008;NS=2504;DP=18827;EAS_AF=0.0347;AMR_AF=0.1412;AFR_AF=0.0552;EUR_AF=0.1123;SAS_AF=0.0685;AA=g|||;VT=SNP
6	31187414	rs9263976	G	A	100	PASS	AC=688;AF=0.13738;AN=5008;NS=2504;DP=18906;EAS_AF=0.1131;AMR_AF=0.183;AFR_AF=0.1316;EUR_AF=0.1541;SAS_AF=0.1207;AA=G|||;VT=SNP
6	31187523	rs112194255	G	T	100	PASS	AC=113;AF=0.0225639;AN=5008;NS=2504;DP=15145;EAS_AF=0.0456;AMR_AF=0.0029;AFR_AF=0.0008;EUR_AF=0.0229;SAS_AF=0.0419;AA=g|||;VT=SNP
6	31187529	rs9263977	T	C	100	PASS	AC=688;AF=0.13738;AN=5008;NS=2504;DP=14811;EAS_AF=0.1131;AMR_AF=0.183;AFR_AF=0.1316;EUR_AF=0.1541;SAS_AF=0.1207;AA=t|||;VT=SNP
6	31187568	rs9263978	A	G	100	PASS	AC=2773;AF=0.553714;AN=5008;NS=2504;DP=15500;EAS_AF=0.4256;AMR_AF=0.6124;AFR_AF=0.6127;EUR_AF=0.6163;SAS_AF=0.5;AA=a|||;VT=SNP
6	31187577	rs28744261	C	T	100	PASS	AC=306;AF=0.0611022;AN=5008;NS=2504;DP=16070;EAS_AF=0.0169;AMR_AF=0.072;AFR_AF=0.0295;EUR_AF=0.1193;SAS_AF=0.0818;AA=c|||;VT=SNP
6	31187582	rs28744262	A	G	100	PASS	AC=306;AF=0.0611022;AN=5008;NS=2504;DP=16094;EAS_AF=0.0169;AMR_AF=0.072;AFR_AF=0.0295;EUR_AF=0.1193;SAS_AF=0.0818;AA=N|||;VT=SNP
6	31188053	rs28744263	A	G	100	PASS	AC=299;AF=0.0597045;AN=5008;NS=2504;DP=12836;EAS_AF=0.0169;AMR_AF=0.0692;AFR_AF=0.0257;EUR_AF=0.1193;SAS_AF=0.0818;AA=a|||;VT=SNP
6	31188070	rs28744264	C	A	100	PASS	AC=307;AF=0.0613019;AN=5008;NS=2504;DP=13802;EAS_AF=0.0169;AMR_AF=0.072;AFR_AF=0.0295;EUR_AF=0.1203;SAS_AF=0.0818;AA=c|||;VT=SNP
6	31188102	rs149645945	C	T	100	PASS	AC=200;AF=0.0399361;AN=5008;NS=2504;DP=13880;EAS_AF=0.0923;AMR_AF=0.0303;AFR_AF=0.0061;EUR_AF=0.0497;SAS_AF=0.0286;AA=C|||;VT=SNP
6	31188267	rs9263979	C	T	100	PASS	AC=1215;AF=0.242612;AN=5008;NS=2504;DP=14902;EAS_AF=0.1577;AMR_AF=0.2867;AFR_AF=0.2511;EUR_AF=0.2753;SAS_AF=0.2536;AA=C|||;VT=SNP
6	31188312	rs1623026	T	C	100	PASS	AC=75;AF=0.014976;AN=5008;NS=2504;DP=13575;EAS_AF=0;AMR_AF=0.049;AFR_AF=0.0219;EUR_AF=0.0119;SAS_AF=0;AA=T|||;VT=SNP
6	31188315	rs28744265	A	C	100	PASS	AC=307;AF=0.0613019;AN=5008;NS=2504;DP=13636;EAS_AF=0.0169;AMR_AF=0.072;AFR_AF=0.0295;EUR_AF=0.1203;SAS_AF=0.0818;AA=A|||;VT=SNP
6	31188397	rs9263980	A	G	100	PASS	AC=2776;AF=0.554313;AN=5008;NS=2504;DP=13955;EAS_AF=0.4296;AMR_AF=0.6124;AFR_AF=0.612;EUR_AF=0.6163;SAS_AF=0.5;AA=G|||;VT=SNP
6	31188436	rs34837204	C	T	100	PASS	AC=566;AF=0.113019;AN=5008;NS=2504;DP=13808;EAS_AF=0.122;AMR_AF=0.1571;AFR_AF=0.146;EUR_AF=0.1233;SAS_AF=0.0174;AA=C|||;VT=SNP
6	31188450	rs28744266	C	T	100	PASS	AC=307;AF=0.0613019;AN=5008;NS=2504;DP=14031;EAS_AF=0.0169;AMR_AF=0.072;AFR_AF=0.0295;EUR_AF=0.1203;SAS_AF=0.0818;AA=c|||;VT=SNP
6	31188474	rs28894982	C	T	100	PASS	AC=203;AF=0.0405351;AN=5008;NS=2504;DP=14220;EAS_AF=0.0188;AMR_AF=0.0173;AFR_AF=0.0023;EUR_AF=0.0517;SAS_AF=0.1196;AA=C|||;VT=SNP
6	31188522	rs116392715	G	A	100	PASS	AC=185;AF=0.0369409;AN=5008;NS=2504;DP=14050;EAS_AF=0.0159;AMR_AF=0.0432;AFR_AF=0.0151;EUR_AF=0.0477;SAS_AF=0.0726;AA=G|||;VT=SNP
6	31188607	rs1620471	G	A	100	PASS	AC=75;AF=0.014976;AN=5008;NS=2504;DP=17330;EAS_AF=0;AMR_AF=0.049;AFR_AF=0.0219;EUR_AF=0.0119;SAS_AF=0;AA=G|||;VT=SNP
6	31188611	rs3132500	T	G	100	PASS	AC=4466;AF=0.891773;AN=5008;NS=2504;DP=17590;EAS_AF=0.8413;AMR_AF=0.9063;AFR_AF=0.9493;EUR_AF=0.8777;SAS_AF=0.8701;AA=G|||;VT=SNP
6	31188621	rs28360996	C	T	100	PASS	AC=308;AF=0.0615016;AN=5008;NS=2504;DP=18343;EAS_AF=0.0169;AMR_AF=0.072;AFR_AF=0.0295;EUR_AF=0.1203;SAS_AF=0.0828;AA=C|||;VT=SNP
6	31188654	rs28360997	G	A	100	PASS	AC=565;AF=0.112819;AN=5008;NS=2504;DP=17441;EAS_AF=0.0516;AMR_AF=0.1081;AFR_AF=0.0711;EUR_AF=0.1481;SAS_AF=0.1994;AA=G|||;VT=SNP
6	31188708	rs115320563	C	T	100	PASS	AC=331;AF=0.0660942;AN=5008;NS=2504;DP=18619;EAS_AF=0.0417;AMR_AF=0.0692;AFR_AF=0.034;EUR_AF=0.0716;SAS_AF=0.1268;AA=C|||;VT=SNP
6	31188745	rs28744267	A	T	100	PASS	AC=307;AF=0.0613019;AN=5008;NS=2504;DP=19687;EAS_AF=0.0169;AMR_AF=0.072;AFR_AF=0.0295;EUR_AF=0.1203;SAS_AF=0.0818;AA=A|||;VT=SNP
6	31188778	rs28744268	G	C	100	PASS	AC=307;AF=0.0613019;AN=5008;NS=2504;DP=18738;EAS_AF=0.0169;AMR_AF=0.072;AFR_AF=0.0295;EUR_AF=0.1203;SAS_AF=0.0818;AA=C|||;VT=SNP
6	31188995	rs115057643	G	C	100	PASS	AC=149;AF=0.0297524;AN=5008;NS=2504;DP=16459;EAS_AF=0.0228;AMR_AF=0.0231;AFR_AF=0.034;EUR_AF=0.0467;SAS_AF=0.0184;AA=g|||;VT=SNP
6	31189006	rs28744269	A	G	100	PASS	AC=307;AF=0.0613019;AN=5008;NS=2504;DP=16204;EAS_AF=0.0169;AMR_AF=0.072;AFR_AF=0.0295;EUR_AF=0.1203;SAS_AF=0.0818;AA=A|||;VT=SNP
6	31189094	rs28360998	C	T	100	PASS	AC=308;AF=0.0615016;AN=5008;NS=2504;DP=16857;EAS_AF=0.0169;AMR_AF=0.0735;AFR_AF=0.0295;EUR_AF=0.1203;SAS_AF=0.0818;AA=c|||;VT=SNP
6	31189219	rs28360999	G	A	100	PASS	AC=307;AF=0.0613019;AN=5008;NS=2504;DP=13429;EAS_AF=0.0169;AMR_AF=0.072;AFR_AF=0.0295;EUR_AF=0.1203;SAS_AF=0.0818;AA=G|||;VT=SNP
6	31189382	rs9263981	T	C	100	PASS	AC=244;AF=0.048722;AN=5008;NS=2504;DP=11941;EAS_AF=0.0595;AMR_AF=0.0403;AFR_AF=0.0575;EUR_AF=0.0408;SAS_AF=0.0399;AA=T|||;VT=SNP
6	31189541	rs72863830	G	A	100	PASS	AC=387;AF=0.0772764;AN=5008;NS=2504;DP=13254;EAS_AF=0.0347;AMR_AF=0.1427;AFR_AF=0.0552;EUR_AF=0.1123;SAS_AF=0.0685;AA=G|||;VT=SNP
6	31189543	rs28361002	A	G	100	PASS	AC=308;AF=0.0615016;AN=5008;NS=2504;DP=13310;EAS_AF=0.0169;AMR_AF=0.072;AFR_AF=0.0295;EUR_AF=0.1203;SAS_AF=0.0828;AA=G|||;VT=SNP
6	31189798	rs28361003	C	T	100	PASS	AC=307;AF=0.0613019;AN=5008;NS=2504;DP=17569;EAS_AF=0.0169;AMR_AF=0.072;AFR_AF=0.0295;EUR_AF=0.1203;SAS_AF=0.0818;AA=C|||;VT=SNP
6	31189952	rs3130950	C	G	100	PASS	AC=4465;AF=0.891573;AN=5008;NS=2504;DP=16122;EAS_AF=0.8403;AMR_AF=0.9063;AFR_AF=0.9501;EUR_AF=0.8777;SAS_AF=0.8691;AA=G|||;VT=SNP
6	31189968	rs28361004	G	A	100	PASS	AC=307;AF=0.0613019;AN=5008;NS=2504;DP=16953;EAS_AF=0.0169;AMR_AF=0.072;AFR_AF=0.0295;EUR_AF=0.1203;SAS_AF=0.0818;AA=G|||;VT=SNP
6	31189985	rs9263982	G	A	100	PASS	AC=1109;AF=0.221446;AN=5008;NS=2504;DP=16732;EAS_AF=0.1577;AMR_AF=0.2752;AFR_AF=0.18;EUR_AF=0.2714;SAS_AF=0.2536;AA=G|||;VT=SNP
6	31190085	rs28361005	T	A	100	PASS	AC=307;AF=0.0613019;AN=5008;NS=2504;DP=14703;EAS_AF=0.0169;AMR_AF=0.072;AFR_AF=0.0295;EUR_AF=0.1203;SAS_AF=0.0818;AA=T|||;VT=SNP
6	31190108	rs59847960	T	C	100	PASS	AC=195;AF=0.0389377;AN=5008;NS=2504;DP=15009;EAS_AF=0.001;AMR_AF=0.0245;AFR_AF=0.1157;EUR_AF=0.0219;SAS_AF=0.002;AA=T|||;VT=SNP
6	31190175	rs113565451	C	T	100	PASS	AC=718;AF=0.143371;AN=5008;NS=2504;DP=16279;EAS_AF=0.0754;AMR_AF=0.2118;AFR_AF=0.09;EUR_AF=0.1839;SAS_AF=0.1953;AA=c|||;VT=SNP
6	31190303	rs3130517	T	C	100	PASS	AC=1656;AF=0.330671;AN=5008;NS=2504;DP=17088;EAS_AF=0.4117;AMR_AF=0.2882;AFR_AF=0.3366;EUR_AF=0.2575;SAS_AF=0.3446;AA=T|||;VT=SNP
6	31190538	rs9263985	G	A	100	PASS	AC=1416;AF=0.282748;AN=5008;NS=2504;DP=15271;EAS_AF=0.1746;AMR_AF=0.3473;AFR_AF=0.2095;EUR_AF=0.3917;SAS_AF=0.3354;AA=A|||;VT=SNP
6	31190627	rs1345274	C	G	100	PASS	AC=75;AF=0.014976;AN=5008;NS=2504;DP=17730;EAS_AF=0;AMR_AF=0.049;AFR_AF=0.0219;EUR_AF=0.0119;SAS_AF=0;AA=C|||;VT=SNP
6	31190658	rs3869111	C	T	100	PASS	AC=567;AF=0.113219;AN=5008;NS=2504;DP=17375;EAS_AF=0.0347;AMR_AF=0.072;AFR_AF=0.2383;EUR_AF=0.0517;SAS_AF=0.1176;AA=C|||;VT=SNP
6	31190736	rs35391481	C	A	100	PASS	AC=719;AF=0.14357;AN=5008;NS=2504;DP=16228;EAS_AF=0.0754;AMR_AF=0.2118;AFR_AF=0.0908;EUR_AF=0.1839;SAS_AF=0.1953;AA=C|||;VT=SNP
6	31190737	rs78060161	C	G	100	PASS	AC=152;AF=0.0303514;AN=5008;NS=2504;DP=16296;EAS_AF=0.0694;AMR_AF=0.0029;AFR_AF=0.0015;EUR_AF=0.0229;SAS_AF=0.0562;AA=C|||;VT=SNP
6	31190795	rs3130468	C	G	100	PASS	AC=4463;AF=0.891174;AN=5008;NS=2504;DP=15859;EAS_AF=0.8403;AMR_AF=0.9063;AFR_AF=0.9486;EUR_AF=0.8777;SAS_AF=0.8691;AA=G|||;VT=SNP
6	31190850	rs12662501	C	T	100	PASS	AC=718;AF=0.143371;AN=5008;NS=2504;DP=17148;EAS_AF=0.0754;AMR_AF=0.2118;AFR_AF=0.09;EUR_AF=0.1839;SAS_AF=0.1953;AA=C|||;VT=SNP
6	31190897	rs12662527	G	A	100	PASS	AC=719;AF=0.14357;AN=5008;NS=2504;DP=17951;EAS_AF=0.0754;AMR_AF=0.2118;AFR_AF=0.09;EUR_AF=0.1839;SAS_AF=0.1963;AA=G|||;VT=SNP
6	31190898	rs28361006	T	C	100	PASS	AC=465;AF=0.0928514;AN=5008;NS=2504;DP=17886;EAS_AF=0.119;AMR_AF=0.0908;AFR_AF=0.0295;EUR_AF=0.1203;SAS_AF=0.1247;AA=C|||;VT=SNP
6	31190931	rs28361007	A	G	100	PASS	AC=466;AF=0.0930511;AN=5008;NS=2504;DP=18189;EAS_AF=0.119;AMR_AF=0.0908;AFR_AF=0.0295;EUR_AF=0.1203;SAS_AF=0.1258;AA=A|||;VT=SNP
6	31190977	rs28361008	C	A	100	PASS	AC=307;AF=0.0613019;AN=5008;NS=2504;DP=19561;EAS_AF=0.0169;AMR_AF=0.072;AFR_AF=0.0295;EUR_AF=0.1203;SAS_AF=0.0818;AA=C|||;VT=SNP
6	31191065	rs28361009	G	A	100	PASS	AC=466;AF=0.0930511;AN=5008;NS=2504;DP=19007;EAS_AF=0.119;AMR_AF=0.0908;AFR_AF=0.0295;EUR_AF=0.1203;SAS_AF=0.1258;AA=G|||;VT=SNP
6	31191070	rs9263986	A	G	100	PASS	AC=2933;AF=0.585663;AN=5008;NS=2504;DP=18785;EAS_AF=0.5308;AMR_AF=0.6311;AFR_AF=0.612;EUR_AF=0.6163;SAS_AF=0.5429;AA=G|||;VT=SNP
6	31191099	rs35891864	G	A	100	PASS	AC=718;AF=0.143371;AN=5008;NS=2504;DP=18398;EAS_AF=0.0754;AMR_AF=0.2118;AFR_AF=0.09;EUR_AF=0.1839;SAS_AF=0.1953;AA=G|||;VT=SNP
6	31191276	rs9263987	C	G	100	PASS	AC=1108;AF=0.221246;AN=5008;NS=2504;DP=17722;EAS_AF=0.1567;AMR_AF=0.2738;AFR_AF=0.18;EUR_AF=0.2714;SAS_AF=0.2546;AA=C|||;VT=SNP
6	31191279	rs146793554	C	T	100	PASS	AC=108;AF=0.0215655;AN=5008;NS=2504;DP=17878;EAS_AF=0.001;AMR_AF=0.0245;AFR_AF=0.031;EUR_AF=0.0229;SAS_AF=0.0266;AA=C|||;VT=SNP
6	31191287	rs9263988	C	T	100	PASS	AC=391;AF=0.0780751;AN=5008;NS=2504;DP=18053;EAS_AF=0.0823;AMR_AF=0.0634;AFR_AF=0.09;EUR_AF=0.0875;SAS_AF=0.0583;AA=C|||;VT=SNP
6	31191294	rs113831989	C	T	100	PASS	AC=717;AF=0.143171;AN=5008;NS=2504;DP=18219;EAS_AF=0.0744;AMR_AF=0.2104;AFR_AF=0.09;EUR_AF=0.1839;SAS_AF=0.1963;AA=C|||;VT=SNP
6	31191380	rs9263989	G	A	100	PASS	AC=237;AF=0.0473243;AN=5008;NS=2504;DP=17543;EAS_AF=0.0595;AMR_AF=0.0403;AFR_AF=0.056;EUR_AF=0.0408;SAS_AF=0.0348;AA=g|||;VT=SNP
6	31191509	rs57833738	C	T	100	PASS	AC=251;AF=0.0501198;AN=5008;NS=2504;DP=16348;EAS_AF=0.0337;AMR_AF=0.0346;AFR_AF=0.0408;EUR_AF=0.0268;SAS_AF=0.1145;AA=C|||;VT=SNP
6	31191510	rs28361010	C	T	100	PASS	AC=307;AF=0.0613019;AN=5008;NS=2504;DP=16383;EAS_AF=0.0169;AMR_AF=0.072;AFR_AF=0.0295;EUR_AF=0.1203;SAS_AF=0.0818;AA=C|||;VT=SNP
6	31191636	rs1639110	G	A	100	PASS	AC=526;AF=0.105032;AN=5008;NS=2504;DP=16504;EAS_AF=0.0367;AMR_AF=0.0793;AFR_AF=0.0794;EUR_AF=0.1859;SAS_AF=0.1452;AA=G|||;VT=SNP
6	31191709	rs3130518	T	C	100	PASS	AC=4443;AF=0.887181;AN=5008;NS=2504;DP=14464;EAS_AF=0.8462;AMR_AF=0.902;AFR_AF=0.9221;EUR_AF=0.8777;SAS_AF=0.8814;AA=C|||;VT=SNP
6	31191744	rs149162659	G	A	100	PASS	AC=150;AF=0.0299521;AN=5008;NS=2504;DP=16752;EAS_AF=0.0228;AMR_AF=0.0245;AFR_AF=0.034;EUR_AF=0.0467;SAS_AF=0.0184;AA=G|||;VT=SNP
6	31191802	rs28361012	G	A	100	PASS	AC=307;AF=0.0613019;AN=5008;NS=2504;DP=15911;EAS_AF=0.0169;AMR_AF=0.072;AFR_AF=0.0295;EUR_AF=0.1203;SAS_AF=0.0818;AA=G|||;VT=SNP
6	31191826	rs28361013	C	T	100	PASS	AC=307;AF=0.0613019;AN=5008;NS=2504;DP=15423;EAS_AF=0.0169;AMR_AF=0.072;AFR_AF=0.0295;EUR_AF=0.1203;SAS_AF=0.0818;AA=c|||;VT=SNP
6	31191867	rs3130949	C	T	100	PASS	AC=931;AF=0.185903;AN=5008;NS=2504;DP=14848;EAS_AF=0.2153;AMR_AF=0.2334;AFR_AF=0.1233;EUR_AF=0.2137;SAS_AF=0.1779;AA=C|||;VT=SNP
6	31192093	rs28361014	A	G	100	PASS	AC=307;AF=0.0613019;AN=5008;NS=2504;DP=18638;EAS_AF=0.0169;AMR_AF=0.072;AFR_AF=0.0295;EUR_AF=0.1203;SAS_AF=0.0818;AA=A|||;VT=SNP
6	31192110	rs115878234	G	A	100	PASS	AC=149;AF=0.0297524;AN=5008;NS=2504;DP=19413;EAS_AF=0.0228;AMR_AF=0.0231;AFR_AF=0.034;EUR_AF=0.0467;SAS_AF=0.0184;AA=G|||;VT=SNP
6	31192192	rs1793895	G	T	100	PASS	AC=526;AF=0.105032;AN=5008;NS=2504;DP=21863;EAS_AF=0.0367;AMR_AF=0.0793;AFR_AF=0.0794;EUR_AF=0.1859;SAS_AF=0.1452;AA=G|||;VT=SNP
6	31192215	rs9263990	C	T	100	PASS	AC=243;AF=0.0485224;AN=5008;NS=2504;DP=21965;EAS_AF=0.0595;AMR_AF=0.0403;AFR_AF=0.0552;EUR_AF=0.0427;SAS_AF=0.0399;AA=c|||;VT=SNP
6	31192383	rs114573401	A	G	100	PASS	AC=212;AF=0.0423323;AN=5008;NS=2504;DP=23827;EAS_AF=0.0179;AMR_AF=0.0548;AFR_AF=0.003;EUR_AF=0.0517;SAS_AF=0.1022;AA=A|||;VT=SNP
6	31192509	rs9263991	C	T	100	PASS	AC=1297;AF=0.258986;AN=5008;NS=2504;DP=23449;EAS_AF=0.1577;AMR_AF=0.2853;AFR_AF=0.3154;EUR_AF=0.2734;SAS_AF=0.2536;AA=C|||;VT=SNP
6	31192587	rs9263992	A	C	100	PASS	AC=391;AF=0.0780751;AN=5008;NS=2504;DP=22569;EAS_AF=0.0823;AMR_AF=0.0634;AFR_AF=0.09;EUR_AF=0.0875;SAS_AF=0.0583;AA=A|||;VT=SNP
6	31192675	rs112056872	A	T	100	PASS	AC=908;AF=0.18131;AN=5008;NS=2504;DP=22485;EAS_AF=0.0764;AMR_AF=0.2219;AFR_AF=0.2254;EUR_AF=0.1869;SAS_AF=0.1953;AA=A|||;VT=SNP
6	31192766	rs9263993	C	T	100	PASS	AC=826;AF=0.164936;AN=5008;NS=2504;DP=24386;EAS_AF=0.2004;AMR_AF=0.1513;AFR_AF=0.1203;EUR_AF=0.2078;SAS_AF=0.1544;AA=c|||;VT=SNP
6	31192796	rs6904669	A	G	100	PASS	AC=2109;AF=0.421126;AN=5008;NS=2504;DP=24117;EAS_AF=0.3284;AMR_AF=0.4092;AFR_AF=0.5832;EUR_AF=0.4463;SAS_AF=0.2802;AA=A|||;VT=SNP
6	31192797	rs6904670	A	G	100	PASS	AC=2109;AF=0.421126;AN=5008;NS=2504;DP=24152;EAS_AF=0.3284;AMR_AF=0.4092;AFR_AF=0.5832;EUR_AF=0.4463;SAS_AF=0.2802;AA=A|||;VT=SNP
6	31192842	rs73728416	C	T	100	PASS	AC=194;AF=0.038738;AN=5008;NS=2504;DP=23414;EAS_AF=0.001;AMR_AF=0.0245;AFR_AF=0.1157;EUR_AF=0.0209;SAS_AF=0.002;AA=C|||;VT=SNP
6	31192847	rs6927444	T	C	100	PASS	AC=1409;AF=0.28135;AN=5008;NS=2504;DP=23454;EAS_AF=0.2282;AMR_AF=0.2738;AFR_AF=0.4622;EUR_AF=0.2386;SAS_AF=0.1411;AA=T|||;VT=SNP
6	31192952	rs9263994	T	C	100	PASS	AC=242;AF=0.0483227;AN=5008;NS=2504;DP=20052;EAS_AF=0.0595;AMR_AF=0.0403;AFR_AF=0.056;EUR_AF=0.0408;SAS_AF=0.0399;AA=t|||;VT=SNP
6	31192963	rs4590261	T	C	100	PASS	AC=1773;AF=0.354034;AN=5008;NS=2504;DP=19820;EAS_AF=0.2768;AMR_AF=0.3761;AFR_AF=0.3517;EUR_AF=0.3946;SAS_AF=0.3793;AA=C|||;VT=SNP
6	31192977	rs41315391	T	C	100	PASS	AC=229;AF=0.0457268;AN=5008;NS=2504;DP=19714;EAS_AF=0;AMR_AF=0.0576;AFR_AF=0.1067;EUR_AF=0.0477;SAS_AF=0;AA=T|||;VT=SNP
6	31192998	rs9468900	G	A	100	PASS	AC=1412;AF=0.281949;AN=5008;NS=2504;DP=19266;EAS_AF=0.2292;AMR_AF=0.2738;AFR_AF=0.4637;EUR_AF=0.2386;SAS_AF=0.1411;AA=G|||;VT=SNP
6	31193155	rs4373355	T	C	100	PASS	AC=1608;AF=0.321086;AN=5008;NS=2504;DP=20500;EAS_AF=0.1746;AMR_AF=0.3573;AFR_AF=0.3457;EUR_AF=0.3946;SAS_AF=0.3374;AA=T|||;VT=SNP
6	31193164	rs4455663	T	C	100	PASS	AC=1772;AF=0.353834;AN=5008;NS=2504;DP=20514;EAS_AF=0.2768;AMR_AF=0.3761;AFR_AF=0.3472;EUR_AF=0.3956;SAS_AF=0.3834;AA=C|||;VT=SNP
6	31193211	rs4997405	C	T	100	PASS	AC=3181;AF=0.635184;AN=5008;NS=2504;DP=19402;EAS_AF=0.506;AMR_AF=0.6499;AFR_AF=0.8101;EUR_AF=0.6332;SAS_AF=0.5235;AA=T|||;VT=SNP
6	31193764	rs7757983	C	T	100	PASS	AC=2484;AF=0.496006;AN=5008;NS=2504;DP=13264;EAS_AF=0.3214;AMR_AF=0.5;AFR_AF=0.73;EUR_AF=0.506;SAS_AF=0.3466;AA=T|||;VT=SNP
6	31193916	rs3899686	G	A	100	PASS	AC=2484;AF=0.496006;AN=5008;NS=2504;DP=14926;EAS_AF=0.3214;AMR_AF=0.5;AFR_AF=0.73;EUR_AF=0.506;SAS_AF=0.3466;AA=A|||;VT=SNP
6	31193966	rs7758178	A	T	100	PASS	AC=256;AF=0.0511182;AN=5008;NS=2504;DP=14077;EAS_AF=0;AMR_AF=0.0576;AFR_AF=0.1256;EUR_AF=0.0487;SAS_AF=0.001;AA=A|||;VT=SNP
6	31194677	rs2394886	G	A	100	PASS	AC=890;AF=0.177716;AN=5008;NS=2504;DP=15542;EAS_AF=0.2123;AMR_AF=0.2219;AFR_AF=0.1172;EUR_AF=0.2058;SAS_AF=0.1636;AA=-|||;VT=SNP
6	31194690	rs533802744	C	T	100	PASS	AC=306;AF=0.0611022;AN=5008;NS=2504;DP=15988;EAS_AF=0.0169;AMR_AF=0.072;AFR_AF=0.0287;EUR_AF=0.1203;SAS_AF=0.0818;AA=C|||;VT=SNP
6	31194711	rs2394887	G	T	100	PASS	AC=905;AF=0.180711;AN=5008;NS=2504;DP=16763;EAS_AF=0.0754;AMR_AF=0.2205;AFR_AF=0.2254;EUR_AF=0.1869;SAS_AF=0.1943;AA=G|||;VT=SNP
6	31194747	rs3095252	G	A	100	PASS	AC=4465;AF=0.891573;AN=5008;NS=2504;DP=18199;EAS_AF=0.8403;AMR_AF=0.9063;AFR_AF=0.9501;EUR_AF=0.8777;SAS_AF=0.8691;AA=A|||;VT=SNP
6	31194753	rs116011117	T	C	100	PASS	AC=150;AF=0.0299521;AN=5008;NS=2504;DP=18504;EAS_AF=0.0228;AMR_AF=0.0245;AFR_AF=0.034;EUR_AF=0.0467;SAS_AF=0.0184;AA=T|||;VT=SNP
6	31194764	rs6927324	A	C	100	PASS	AC=1230;AF=0.245607;AN=5008;NS=2504;DP=18966;EAS_AF=0.2212;AMR_AF=0.2536;AFR_AF=0.4054;EUR_AF=0.2207;SAS_AF=0.0746;AA=A|||;VT=SNP
6	31195009	rs114198627	G	A	100	PASS	AC=68;AF=0.0135783;AN=5008;NS=2504;DP=21949;EAS_AF=0.004;AMR_AF=0.0418;AFR_AF=0.003;EUR_AF=0.0278;SAS_AF=0.0031;AA=g|||;VT=SNP
6	31195031	rs28744274	G	A	100	PASS	AC=298;AF=0.0595048;AN=5008;NS=2504;DP=21435;EAS_AF=0.0169;AMR_AF=0.0692;AFR_AF=0.0303;EUR_AF=0.1133;SAS_AF=0.0808;AA=G|||;VT=SNP
6	31195095	rs3095251	T	A	100	PASS	AC=1153;AF=0.230232;AN=5008;NS=2504;DP=19200;EAS_AF=0.3016;AMR_AF=0.2464;AFR_AF=0.1384;EUR_AF=0.2406;SAS_AF=0.2587;AA=T|||;VT=SNP
6	31195097	rs3130519	T	C	100	PASS	AC=4025;AF=0.803714;AN=5008;NS=2504;DP=19423;EAS_AF=0.7907;AMR_AF=0.8242;AFR_AF=0.9191;EUR_AF=0.7535;SAS_AF=0.6984;AA=C|||;VT=SNP
6	31195120	rs3130520	T	C	100	PASS	AC=4334;AF=0.865415;AN=5008;NS=2504;DP=19153;EAS_AF=0.8085;AMR_AF=0.8963;AFR_AF=0.9493;EUR_AF=0.8738;SAS_AF=0.7802;AA=C|||;VT=SNP
6	31195218	rs6928399	C	T	100	PASS	AC=2024;AF=0.404153;AN=5008;NS=2504;DP=17028;EAS_AF=0.2956;AMR_AF=0.451;AFR_AF=0.5968;EUR_AF=0.3847;SAS_AF=0.2423;AA=C|||;VT=SNP
6	31195269	rs59810420	G	A	100	PASS	AC=186;AF=0.0371406;AN=5008;NS=2504;DP=21117;EAS_AF=0.001;AMR_AF=0.0231;AFR_AF=0.1104;EUR_AF=0.0209;SAS_AF=0.002;AA=G|||;VT=SNP
6	31195365	rs3130947	G	T	100	PASS	AC=4035;AF=0.805711;AN=5008;NS=2504;DP=20111;EAS_AF=0.7907;AMR_AF=0.8271;AFR_AF=0.9191;EUR_AF=0.7604;SAS_AF=0.6994;AA=G|||;VT=SNP
6	31195459	rs112833418	G	A	100	PASS	AC=619;AF=0.123602;AN=5008;NS=2504;DP=18901;EAS_AF=0.0347;AMR_AF=0.1542;AFR_AF=0.202;EUR_AF=0.1302;SAS_AF=0.0808;AA=G|||;VT=SNP
6	31195476	rs9264020	C	G	100	PASS	AC=625;AF=0.1248;AN=5008;NS=2504;DP=18011;EAS_AF=0.0724;AMR_AF=0.1081;AFR_AF=0.1611;EUR_AF=0.1272;SAS_AF=0.1391;AA=C|||;VT=SNP
6	31195485	rs9264021	C	T	100	PASS	AC=625;AF=0.1248;AN=5008;NS=2504;DP=17680;EAS_AF=0.0724;AMR_AF=0.1081;AFR_AF=0.1611;EUR_AF=0.1272;SAS_AF=0.1391;AA=C|||;VT=SNP
6	31195616	rs10947158	G	A	100	PASS	AC=294;AF=0.0587061;AN=5008;NS=2504;DP=17756;EAS_AF=0.1786;AMR_AF=0.0836;AFR_AF=0.0061;EUR_AF=0.0159;SAS_AF=0.0327;AA=G|||;VT=SNP
6	31195793	rs6933647	G	A	100	PASS	AC=1106;AF=0.220847;AN=5008;NS=2504;DP=16175;EAS_AF=0.3016;AMR_AF=0.2205;AFR_AF=0.1377;EUR_AF=0.2366;SAS_AF=0.2342;AA=G|||;VT=SNP
6	31195828	rs9264024	A	G	100	PASS	AC=4333;AF=0.865216;AN=5008;NS=2504;DP=14917;EAS_AF=0.8085;AMR_AF=0.8963;AFR_AF=0.9478;EUR_AF=0.8748;SAS_AF=0.7802;AA=G|||;VT=SNP
6	31195941	rs10807083	G	A	100	PASS	AC=2100;AF=0.419329;AN=5008;NS=2504;DP=12853;EAS_AF=0.3145;AMR_AF=0.4568;AFR_AF=0.621;EUR_AF=0.3926;SAS_AF=0.2556;AA=G|||;VT=SNP
6	31195979	rs7768955	G	A	100	PASS	AC=1138;AF=0.227236;AN=5008;NS=2504;DP=12407;EAS_AF=0.3016;AMR_AF=0.2262;AFR_AF=0.1369;EUR_AF=0.2406;SAS_AF=0.2597;AA=G|||;VT=SNP
6	31195996	rs7769059	G	A	100	PASS	AC=1326;AF=0.264776;AN=5008;NS=2504;DP=12509;EAS_AF=0.3016;AMR_AF=0.2363;AFR_AF=0.2716;EUR_AF=0.2435;SAS_AF=0.2597;AA=G|||;VT=SNP
6	31196018	rs7769211	T	C	100	PASS	AC=1311;AF=0.261781;AN=5008;NS=2504;DP=12764;EAS_AF=0.4038;AMR_AF=0.2637;AFR_AF=0.1369;EUR_AF=0.2406;SAS_AF=0.3047;AA=C|||;VT=SNP
6	31196295	rs3130945	A	G	100	PASS	AC=1139;AF=0.227436;AN=5008;NS=2504;DP=15724;EAS_AF=0.3016;AMR_AF=0.2262;AFR_AF=0.1377;EUR_AF=0.2406;SAS_AF=0.2597;AA=A|||;VT=SNP
6	31196336	rs3130469	T	A	100	PASS	AC=4035;AF=0.805711;AN=5008;NS=2504;DP=15175;EAS_AF=0.7907;AMR_AF=0.8271;AFR_AF=0.9191;EUR_AF=0.7604;SAS_AF=0.6994;AA=A|||;VT=SNP
6	31196350	rs7769586	A	T	100	PASS	AC=534;AF=0.106629;AN=5008;NS=2504;DP=14886;EAS_AF=0.0685;AMR_AF=0.085;AFR_AF=0.1475;EUR_AF=0.0815;SAS_AF=0.1319;AA=A|||;VT=SNP
6	31196376	rs3130521	T	C	100	PASS	AC=3411;AF=0.68111;AN=5008;NS=2504;DP=14694;EAS_AF=0.7183;AMR_AF=0.7205;AFR_AF=0.7579;EUR_AF=0.6332;SAS_AF=0.5603;AA=C|||;VT=SNP
6	31196390	rs112815193	G	A	100	PASS	AC=909;AF=0.18151;AN=5008;NS=2504;DP=14512;EAS_AF=0.0754;AMR_AF=0.2233;AFR_AF=0.2262;EUR_AF=0.1879;SAS_AF=0.1943;AA=G|||;VT=SNP
6	31196478	rs7774136	G	C	100	PASS	AC=624;AF=0.124601;AN=5008;NS=2504;DP=15834;EAS_AF=0.0724;AMR_AF=0.1066;AFR_AF=0.1611;EUR_AF=0.1272;SAS_AF=0.1391;AA=G|||;VT=SNP
6	31196554	rs1639108	T	C	100	PASS	AC=146;AF=0.0291534;AN=5008;NS=2504;DP=17640;EAS_AF=0;AMR_AF=0.0317;AFR_AF=0.0272;EUR_AF=0.0875;SAS_AF=0;AA=T|||;VT=SNP
6	31196591	rs9264039	G	A	100	PASS	AC=347;AF=0.0692891;AN=5008;NS=2504;DP=18871;EAS_AF=0.0605;AMR_AF=0.0663;AFR_AF=0.0877;EUR_AF=0.0636;SAS_AF=0.0613;AA=G|||;VT=SNP
6	31196640	rs56210254	A	G	100	PASS	AC=908;AF=0.18131;AN=5008;NS=2504;DP=20083;EAS_AF=0.0754;AMR_AF=0.2233;AFR_AF=0.2262;EUR_AF=0.1869;SAS_AF=0.1943;AA=A|||;VT=SNP
6	31196671	rs3130944	C	G	100	PASS	AC=1105;AF=0.220647;AN=5008;NS=2504;DP=20014;EAS_AF=0.3016;AMR_AF=0.2205;AFR_AF=0.1377;EUR_AF=0.2366;SAS_AF=0.2331;AA=C|||;VT=SNP
6	31196758	rs9264041	A	G	100	PASS	AC=536;AF=0.107029;AN=5008;NS=2504;DP=19933;EAS_AF=0.0685;AMR_AF=0.085;AFR_AF=0.1475;EUR_AF=0.0815;SAS_AF=0.1339;AA=A|||;VT=SNP
6	31196801	rs9264042	G	A	100	PASS	AC=624;AF=0.124601;AN=5008;NS=2504;DP=18947;EAS_AF=0.0724;AMR_AF=0.1066;AFR_AF=0.1611;EUR_AF=0.1272;SAS_AF=0.1391;AA=G|||;VT=SNP
6	31196840	rs3130522	T	C	100	PASS	AC=1311;AF=0.261781;AN=5008;NS=2504;DP=19243;EAS_AF=0.4038;AMR_AF=0.2637;AFR_AF=0.1377;EUR_AF=0.2406;SAS_AF=0.3037;AA=C|||;VT=SNP
6	31196847	rs3130943	A	G	100	PASS	AC=1312;AF=0.261981;AN=5008;NS=2504;DP=18860;EAS_AF=0.4038;AMR_AF=0.2637;AFR_AF=0.1377;EUR_AF=0.2406;SAS_AF=0.3047;AA=G|||;VT=SNP
6	31196850	rs114707980	G	A	100	PASS	AC=178;AF=0.0355431;AN=5008;NS=2504;DP=18664;EAS_AF=0.0159;AMR_AF=0.0389;AFR_AF=0.0121;EUR_AF=0.0477;SAS_AF=0.0726;AA=G|||;VT=SNP
6	31196862	rs1793894	G	A	100	PASS	AC=253;AF=0.0505192;AN=5008;NS=2504;DP=18463;EAS_AF=0.003;AMR_AF=0.0548;AFR_AF=0.0719;EUR_AF=0.1024;SAS_AF=0.0143;AA=G|||;VT=SNP
6	31196935	rs3134784	G	A	100	PASS	AC=1142;AF=0.228035;AN=5008;NS=2504;DP=17272;EAS_AF=0.3016;AMR_AF=0.2305;AFR_AF=0.1377;EUR_AF=0.2406;SAS_AF=0.2597;AA=g|||;VT=SNP
6	31197077	rs563138421	A	G	100	PASS	AC=112;AF=0.0223642;AN=5008;NS=2504;DP=17654;EAS_AF=0.001;AMR_AF=0.0259;AFR_AF=0.0136;EUR_AF=0.0666;SAS_AF=0.0082;AA=A|||;VT=SNP
6	31197143	rs28397288	A	C	100	PASS	AC=2099;AF=0.419129;AN=5008;NS=2504;DP=21634;EAS_AF=0.3145;AMR_AF=0.4568;AFR_AF=0.6203;EUR_AF=0.3926;SAS_AF=0.2556;AA=A|||;VT=SNP
6	31197293	rs3130942	C	T	100	PASS	AC=1312;AF=0.261981;AN=5008;NS=2504;DP=19635;EAS_AF=0.4038;AMR_AF=0.2637;AFR_AF=0.1377;EUR_AF=0.2406;SAS_AF=0.3047;AA=c|||;VT=SNP
6	31197407	rs28397289	C	T	100	PASS	AC=1191;AF=0.237819;AN=5008;NS=2504;DP=19435;EAS_AF=0.2391;AMR_AF=0.2334;AFR_AF=0.3941;EUR_AF=0.2058;SAS_AF=0.0613;AA=C|||;VT=SNP
6	31197514	rs3130941	C	G	100	PASS	AC=4333;AF=0.865216;AN=5008;NS=2504;DP=19322;EAS_AF=0.8075;AMR_AF=0.8963;AFR_AF=0.9493;EUR_AF=0.8738;SAS_AF=0.7802;AA=G|||;VT=SNP
6	31197528	rs3130470	A	G	100	PASS	AC=1312;AF=0.261981;AN=5008;NS=2504;DP=18545;EAS_AF=0.4038;AMR_AF=0.2637;AFR_AF=0.1377;EUR_AF=0.2406;SAS_AF=0.3047;AA=N|||;VT=SNP
6	31197633	rs3134782	G	A	100	PASS	AC=4331;AF=0.864816;AN=5008;NS=2504;DP=18795;EAS_AF=0.8075;AMR_AF=0.8963;AFR_AF=0.9478;EUR_AF=0.8738;SAS_AF=0.7802;AA=A|||;VT=SNP
6	31197696	rs3130471	G	T	100	PASS	AC=1313;AF=0.262181;AN=5008;NS=2504;DP=16947;EAS_AF=0.4038;AMR_AF=0.2637;AFR_AF=0.1384;EUR_AF=0.2406;SAS_AF=0.3047;AA=g|||;VT=SNP
6	31197707	rs28397290	T	G	100	PASS	AC=230;AF=0.0459265;AN=5008;NS=2504;DP=16536;EAS_AF=0;AMR_AF=0.0576;AFR_AF=0.1074;EUR_AF=0.0477;SAS_AF=0;AA=T|||;VT=SNP
6	31197721	rs28361018	T	C	100	PASS	AC=296;AF=0.0591054;AN=5008;NS=2504;DP=17774;EAS_AF=0.0169;AMR_AF=0.0692;AFR_AF=0.0287;EUR_AF=0.1133;SAS_AF=0.0808;AA=T|||;VT=SNP
6	31197729	rs3130524	T	C	100	PASS	AC=1312;AF=0.261981;AN=5008;NS=2504;DP=18121;EAS_AF=0.4038;AMR_AF=0.2637;AFR_AF=0.1377;EUR_AF=0.2406;SAS_AF=0.3047;AA=t|||;VT=SNP
6	31197815	rs3869112	C	G	100	PASS	AC=623;AF=0.124401;AN=5008;NS=2504;DP=17299;EAS_AF=0.0724;AMR_AF=0.1066;AFR_AF=0.1611;EUR_AF=0.1262;SAS_AF=0.1391;AA=C|||;VT=SNP
6	31198043	rs3130526	T	C	100	PASS	AC=1936;AF=0.386581;AN=5008;NS=2504;DP=17727;EAS_AF=0.4762;AMR_AF=0.3703;AFR_AF=0.2988;EUR_AF=0.3678;SAS_AF=0.4438;AA=C|||;VT=SNP
6	31198067	rs3134781	G	A	100	PASS	AC=1139;AF=0.227436;AN=5008;NS=2504;DP=18464;EAS_AF=0.3016;AMR_AF=0.2262;AFR_AF=0.1377;EUR_AF=0.2406;SAS_AF=0.2597;AA=G|||;VT=SNP
6	31198205	rs3130472	G	A	100	PASS	AC=4035;AF=0.805711;AN=5008;NS=2504;DP=22435;EAS_AF=0.7907;AMR_AF=0.8271;AFR_AF=0.9191;EUR_AF=0.7604;SAS_AF=0.6994;AA=A|||;VT=SNP
6	31198213	rs3130940	T	G	100	PASS	AC=1311;AF=0.261781;AN=5008;NS=2504;DP=22343;EAS_AF=0.4038;AMR_AF=0.2637;AFR_AF=0.1377;EUR_AF=0.2406;SAS_AF=0.3037;AA=T|||;VT=SNP
6	31198366	rs3134780	G	A	100	PASS	AC=1936;AF=0.386581;AN=5008;NS=2504;DP=16778;EAS_AF=0.4762;AMR_AF=0.3703;AFR_AF=0.2988;EUR_AF=0.3678;SAS_AF=0.4438;AA=A|||;VT=SNP
6	31198493	rs116069039	A	G	100	PASS	AC=89;AF=0.0177716;AN=5008;NS=2504;DP=19326;EAS_AF=0.004;AMR_AF=0.0216;AFR_AF=0.0136;EUR_AF=0.0457;SAS_AF=0.0061;AA=A|||;VT=SNP
6	31198507	rs3130939	A	G	100	PASS	AC=4035;AF=0.805711;AN=5008;NS=2504;DP=19884;EAS_AF=0.7907;AMR_AF=0.8271;AFR_AF=0.9191;EUR_AF=0.7604;SAS_AF=0.6994;AA=G|||;VT=SNP
6	31198515	rs116669563	G	A	100	PASS	AC=185;AF=0.0369409;AN=5008;NS=2504;DP=19973;EAS_AF=0.0159;AMR_AF=0.0432;AFR_AF=0.0151;EUR_AF=0.0477;SAS_AF=0.0726;AA=G|||;VT=SNP
6	31198632	rs3130938	T	G	100	PASS	AC=1312;AF=0.261981;AN=5008;NS=2504;DP=20061;EAS_AF=0.4038;AMR_AF=0.2637;AFR_AF=0.1377;EUR_AF=0.2406;SAS_AF=0.3047;AA=T|||;VT=SNP
6	31198660	rs3130937	A	G	100	PASS	AC=1139;AF=0.227436;AN=5008;NS=2504;DP=19056;EAS_AF=0.3016;AMR_AF=0.2262;AFR_AF=0.1377;EUR_AF=0.2406;SAS_AF=0.2597;AA=A|||;VT=SNP
6	31198709	rs6908994	C	T	100	PASS	AC=781;AF=0.15595;AN=5008;NS=2504;DP=18670;EAS_AF=0.2183;AMR_AF=0.1859;AFR_AF=0.1619;EUR_AF=0.172;SAS_AF=0.046;AA=C|||;VT=SNP
6	31198778	rs3130936	C	T	100	PASS	AC=1139;AF=0.227436;AN=5008;NS=2504;DP=17720;EAS_AF=0.3016;AMR_AF=0.2262;AFR_AF=0.1377;EUR_AF=0.2406;SAS_AF=0.2597;AA=C|||;VT=SNP
6	31198786	rs3130935	A	G	100	PASS	AC=1936;AF=0.386581;AN=5008;NS=2504;DP=17496;EAS_AF=0.4762;AMR_AF=0.3703;AFR_AF=0.2988;EUR_AF=0.3678;SAS_AF=0.4438;AA=a|||;VT=SNP
6	31198801	rs28361019	T	C	100	PASS	AC=296;AF=0.0591054;AN=5008;NS=2504;DP=17463;EAS_AF=0.0169;AMR_AF=0.0692;AFR_AF=0.0287;EUR_AF=0.1133;SAS_AF=0.0808;AA=T|||;VT=SNP
6	31198896	rs6932070	T	C	100	PASS	AC=781;AF=0.15595;AN=5008;NS=2504;DP=19393;EAS_AF=0.2183;AMR_AF=0.1859;AFR_AF=0.1619;EUR_AF=0.172;SAS_AF=0.046;AA=T|||;VT=SNP
6	31198897	rs3134779	G	A	100	PASS	AC=1312;AF=0.261981;AN=5008;NS=2504;DP=19369;EAS_AF=0.4038;AMR_AF=0.2637;AFR_AF=0.1377;EUR_AF=0.2406;SAS_AF=0.3047;AA=A|||;VT=SNP
6	31198987	rs3130527	T	C	100	PASS	AC=3861;AF=0.770966;AN=5008;NS=2504;DP=20170;EAS_AF=0.6885;AMR_AF=0.7896;AFR_AF=0.9191;EUR_AF=0.7594;SAS_AF=0.6544;AA=T|||;VT=SNP
6	31199164	rs3868078	C	T	100	PASS	AC=624;AF=0.124601;AN=5008;NS=2504;DP=17490;EAS_AF=0.0724;AMR_AF=0.1066;AFR_AF=0.1611;EUR_AF=0.1272;SAS_AF=0.1391;AA=C|||;VT=SNP
6	31199165	rs75120303	G	A	100	PASS	AC=182;AF=0.0363419;AN=5008;NS=2504;DP=17429;EAS_AF=0.0863;AMR_AF=0.0072;AFR_AF=0.0098;EUR_AF=0.0219;SAS_AF=0.0562;AA=G|||;VT=SNP
6	31199208	rs3130473	C	T	100	PASS	AC=1139;AF=0.227436;AN=5008;NS=2504;DP=17767;EAS_AF=0.3016;AMR_AF=0.2262;AFR_AF=0.1377;EUR_AF=0.2406;SAS_AF=0.2597;AA=G|||;VT=SNP
6	31199256	rs3130474	C	T	100	PASS	AC=1933;AF=0.385982;AN=5008;NS=2504;DP=18279;EAS_AF=0.4762;AMR_AF=0.3703;AFR_AF=0.2988;EUR_AF=0.3668;SAS_AF=0.4417;AA=T|||;VT=SNP
6	31199296	rs3869113	G	A	100	PASS	AC=624;AF=0.124601;AN=5008;NS=2504;DP=18485;EAS_AF=0.0724;AMR_AF=0.1066;AFR_AF=0.1634;EUR_AF=0.1262;SAS_AF=0.137;AA=G|||;VT=SNP
6	31199460	rs3130528	T	C	100	PASS	AC=4465;AF=0.891573;AN=5008;NS=2504;DP=17556;EAS_AF=0.8403;AMR_AF=0.9063;AFR_AF=0.9501;EUR_AF=0.8777;SAS_AF=0.8691;AA=t|||;VT=SNP
6	31199466	rs3869114	G	A	100	PASS	AC=624;AF=0.124601;AN=5008;NS=2504;DP=17620;EAS_AF=0.0724;AMR_AF=0.1066;AFR_AF=0.1634;EUR_AF=0.1262;SAS_AF=0.137;AA=G|||;VT=SNP
6	31199573	rs11967600	C	T	100	PASS	AC=570;AF=0.113818;AN=5008;NS=2504;DP=16362;EAS_AF=0.121;AMR_AF=0.1599;AFR_AF=0.1483;EUR_AF=0.1233;SAS_AF=0.0174;AA=C|||;VT=SNP
6	31199645	rs114963023	G	T	100	PASS	AC=212;AF=0.0423323;AN=5008;NS=2504;DP=17744;EAS_AF=0.0179;AMR_AF=0.0548;AFR_AF=0.003;EUR_AF=0.0517;SAS_AF=0.1022;AA=G|||;VT=SNP
6	31199765	rs116780006	C	T	100	PASS	AC=89;AF=0.0177716;AN=5008;NS=2504;DP=19781;EAS_AF=0.004;AMR_AF=0.0216;AFR_AF=0.0136;EUR_AF=0.0457;SAS_AF=0.0061;AA=C|||;VT=SNP
6	31199766	rs11967684	G	A	100	PASS	AC=2134;AF=0.426118;AN=5008;NS=2504;DP=19810;EAS_AF=0.3165;AMR_AF=0.4669;AFR_AF=0.6225;EUR_AF=0.4125;SAS_AF=0.2587;AA=G|||;VT=SNP
6	31199781	rs3134778	G	A	100	PASS	AC=1133;AF=0.226238;AN=5008;NS=2504;DP=19831;EAS_AF=0.2996;AMR_AF=0.2233;AFR_AF=0.1369;EUR_AF=0.2406;SAS_AF=0.2587;AA=G|||;VT=SNP
6	31199839	rs28361020	C	T	100	PASS	AC=275;AF=0.0549121;AN=5008;NS=2504;DP=17873;EAS_AF=0.0169;AMR_AF=0.0576;AFR_AF=0.0197;EUR_AF=0.1123;SAS_AF=0.0808;AA=C|||;VT=SNP
6	31199900	rs3134777	G	A	100	PASS	AC=1133;AF=0.226238;AN=5008;NS=2504;DP=17805;EAS_AF=0.2996;AMR_AF=0.2233;AFR_AF=0.1369;EUR_AF=0.2406;SAS_AF=0.2587;AA=G|||;VT=SNP
6	31199981	rs9264069	C	T	100	PASS	AC=663;AF=0.132388;AN=5008;NS=2504;DP=17674;EAS_AF=0.0685;AMR_AF=0.1052;AFR_AF=0.2269;EUR_AF=0.0915;SAS_AF=0.1319;AA=T|||;VT=SNP
6	31200254	rs7753180	G	C	100	PASS	AC=1201;AF=0.239816;AN=5008;NS=2504;DP=19992;EAS_AF=0.2321;AMR_AF=0.2349;AFR_AF=0.407;EUR_AF=0.2058;SAS_AF=0.0603;AA=G|||;VT=SNP
6	31200321	rs7773389	T	A	100	PASS	AC=186;AF=0.0371406;AN=5008;NS=2504;DP=18659;EAS_AF=0.0079;AMR_AF=0.0187;AFR_AF=0.062;EUR_AF=0.0179;SAS_AF=0.0665;AA=T|||;VT=SNP
6	31200334	rs7752963	A	G	100	PASS	AC=234;AF=0.0467252;AN=5008;NS=2504;DP=18717;EAS_AF=0;AMR_AF=0.0576;AFR_AF=0.1104;EUR_AF=0.0477;SAS_AF=0;AA=A|||;VT=SNP
6	31200433	rs3130529	T	C	100	PASS	AC=1295;AF=0.258586;AN=5008;NS=2504;DP=19532;EAS_AF=0.3998;AMR_AF=0.2579;AFR_AF=0.1309;EUR_AF=0.2406;SAS_AF=0.3047;AA=T|||;VT=SNP
6	31200437	rs3132536	A	G	100	PASS	AC=2837;AF=0.566494;AN=5008;NS=2504;DP=19377;EAS_AF=0.5546;AMR_AF=0.5908;AFR_AF=0.5166;EUR_AF=0.5557;SAS_AF=0.6401;AA=a|||;VT=SNP
6	31200557	rs28744275	G	A	100	PASS	AC=111;AF=0.0221645;AN=5008;NS=2504;DP=19900;EAS_AF=0.001;AMR_AF=0.0259;AFR_AF=0.0136;EUR_AF=0.0656;SAS_AF=0.0082;AA=G|||;VT=SNP
6	31200641	rs7739334	T	C	100	PASS	AC=538;AF=0.107428;AN=5008;NS=2504;DP=20215;EAS_AF=0.0685;AMR_AF=0.0893;AFR_AF=0.1498;EUR_AF=0.0805;SAS_AF=0.1309;AA=T|||;VT=SNP
6	31200672	rs12664433	G	A	100	PASS	AC=915;AF=0.182708;AN=5008;NS=2504;DP=20213;EAS_AF=0.0833;AMR_AF=0.2219;AFR_AF=0.2224;EUR_AF=0.1889;SAS_AF=0.1973;AA=G|||;VT=SNP
6	31200764	rs7757622	C	T	100	PASS	AC=3014;AF=0.601837;AN=5008;NS=2504;DP=19692;EAS_AF=0.4038;AMR_AF=0.6354;AFR_AF=0.8064;EUR_AF=0.6322;SAS_AF=0.4744;AA=T|||;VT=SNP
6	31200814	rs3134776	G	A	100	PASS	AC=1386;AF=0.276757;AN=5008;NS=2504;DP=19697;EAS_AF=0.4038;AMR_AF=0.2795;AFR_AF=0.1445;EUR_AF=0.2873;SAS_AF=0.3119;AA=A|||;VT=SNP
6	31200816	rs3130699	T	C	100	PASS	AC=1213;AF=0.242212;AN=5008;NS=2504;DP=19687;EAS_AF=0.3016;AMR_AF=0.2421;AFR_AF=0.1445;EUR_AF=0.2873;SAS_AF=0.2669;AA=T|||;VT=SNP
6	31200838	rs9264077	G	A	100	PASS	AC=1449;AF=0.289337;AN=5008;NS=2504;DP=19365;EAS_AF=0.1508;AMR_AF=0.3112;AFR_AF=0.3722;EUR_AF=0.2674;SAS_AF=0.3272;AA=G|||;VT=SNP
6	31201202	rs3132532	A	G	100	PASS	AC=4149;AF=0.828474;AN=5008;NS=2504;DP=18553;EAS_AF=0.8185;AMR_AF=0.8386;AFR_AF=0.9092;EUR_AF=0.7644;SAS_AF=0.7883;AA=a|||;VT=SNP
6	31201206	rs28744276	G	A	100	PASS	AC=115;AF=0.0229633;AN=5008;NS=2504;DP=18539;EAS_AF=0.003;AMR_AF=0.0259;AFR_AF=0.0151;EUR_AF=0.0656;SAS_AF=0.0082;AA=A|||;VT=SNP
6	31201207	rs9501530	G	A	100	PASS	AC=1314;AF=0.26238;AN=5008;NS=2504;DP=18563;EAS_AF=0.2649;AMR_AF=0.2478;AFR_AF=0.3926;EUR_AF=0.2087;SAS_AF=0.1493;AA=G|||;VT=SNP
6	31201248	rs3130700	C	A	100	PASS	AC=2663;AF=0.531749;AN=5008;NS=2504;DP=18762;EAS_AF=0.4524;AMR_AF=0.5533;AFR_AF=0.5166;EUR_AF=0.5557;SAS_AF=0.5941;AA=C|||;VT=SNP
6	31201357	rs3134775	A	C	100	PASS	AC=1384;AF=0.276358;AN=5008;NS=2504;DP=19050;EAS_AF=0.4038;AMR_AF=0.2795;AFR_AF=0.1445;EUR_AF=0.2863;SAS_AF=0.3108;AA=A|||;VT=SNP
6	31201376	rs150314604	C	T	100	PASS	AC=89;AF=0.0177716;AN=5008;NS=2504;DP=19011;EAS_AF=0.004;AMR_AF=0.0216;AFR_AF=0.0136;EUR_AF=0.0457;SAS_AF=0.0061;AA=C|||;VT=SNP
6	31201472	rs3132531	C	T	100	PASS	AC=1121;AF=0.223842;AN=5008;NS=2504;DP=18942;EAS_AF=0.2976;AMR_AF=0.2205;AFR_AF=0.1301;EUR_AF=0.2406;SAS_AF=0.2597;AA=C|||;VT=SNP
6	31201514	rs9264082	T	C	100	PASS	AC=1453;AF=0.290136;AN=5008;NS=2504;DP=19149;EAS_AF=0.1508;AMR_AF=0.3112;AFR_AF=0.3729;EUR_AF=0.2694;SAS_AF=0.3282;AA=T|||;VT=SNP
6	31201524	rs3134774	T	C	100	PASS	AC=1383;AF=0.276158;AN=5008;NS=2504;DP=18947;EAS_AF=0.4038;AMR_AF=0.2795;AFR_AF=0.1437;EUR_AF=0.2863;SAS_AF=0.3108;AA=T|||;VT=SNP
6	31201534	rs112758902	C	T	100	PASS	AC=916;AF=0.182907;AN=5008;NS=2504;DP=19164;EAS_AF=0.0823;AMR_AF=0.2219;AFR_AF=0.2239;EUR_AF=0.1889;SAS_AF=0.1973;AA=C|||;VT=SNP
6	31201665	rs9501532	C	A	100	PASS	AC=1313;AF=0.262181;AN=5008;NS=2504;DP=18889;EAS_AF=0.2649;AMR_AF=0.2478;AFR_AF=0.3926;EUR_AF=0.2087;SAS_AF=0.1483;AA=C|||;VT=SNP
6	31201684	rs9264086	G	A	100	PASS	AC=2855;AF=0.570088;AN=5008;NS=2504;DP=18828;EAS_AF=0.4196;AMR_AF=0.5807;AFR_AF=0.7791;EUR_AF=0.5239;SAS_AF=0.4826;AA=A|||;VT=SNP
6	31201736	rs9264087	T	G	100	PASS	AC=1453;AF=0.290136;AN=5008;NS=2504;DP=18183;EAS_AF=0.1508;AMR_AF=0.3112;AFR_AF=0.3729;EUR_AF=0.2694;SAS_AF=0.3282;AA=T|||;VT=SNP
6	31201772	rs6927080	C	G	100	PASS	AC=3028;AF=0.604633;AN=5008;NS=2504;DP=17261;EAS_AF=0.5218;AMR_AF=0.6182;AFR_AF=0.7791;EUR_AF=0.5239;SAS_AF=0.5276;AA=g|||;VT=SNP
6	31201803	rs6927461	G	C	100	PASS	AC=2114;AF=0.422125;AN=5008;NS=2504;DP=16195;EAS_AF=0.4395;AMR_AF=0.3977;AFR_AF=0.556;EUR_AF=0.335;SAS_AF=0.3303;AA=g|||;VT=SNP
6	31202189	rs149837246	C	T	100	PASS	AC=148;AF=0.0295527;AN=5008;NS=2504;DP=18653;EAS_AF=0.0655;AMR_AF=0.0029;AFR_AF=0.0015;EUR_AF=0.0229;SAS_AF=0.0562;AA=C|||;VT=SNP
6	31202246	rs2394888	A	G	100	PASS	AC=4149;AF=0.828474;AN=5008;NS=2504;DP=19140;EAS_AF=0.8194;AMR_AF=0.8372;AFR_AF=0.9092;EUR_AF=0.7644;SAS_AF=0.7883;AA=a|||;VT=SNP
6	31202486	rs7767978	C	T	100	PASS	AC=1403;AF=0.280152;AN=5008;NS=2504;DP=19102;EAS_AF=0.2688;AMR_AF=0.2695;AFR_AF=0.4062;EUR_AF=0.2545;SAS_AF=0.1554;AA=T|||;VT=SNP
6	31202575	rs7768019	C	G	100	PASS	AC=1577;AF=0.314896;AN=5008;NS=2504;DP=17946;EAS_AF=0.372;AMR_AF=0.3069;AFR_AF=0.4062;EUR_AF=0.2545;SAS_AF=0.2004;AA=G|||;VT=SNP
6	31202577	rs2894184	G	A	100	PASS	AC=182;AF=0.0363419;AN=5008;NS=2504;DP=17766;EAS_AF=0.0159;AMR_AF=0.036;AFR_AF=0.0151;EUR_AF=0.0477;SAS_AF=0.0746;AA=G|||;VT=SNP
6	31202581	rs144478677	G	C	100	PASS	AC=89;AF=0.0177716;AN=5008;NS=2504;DP=17882;EAS_AF=0.004;AMR_AF=0.0216;AFR_AF=0.0136;EUR_AF=0.0457;SAS_AF=0.0061;AA=G|||;VT=SNP
6	31202665	rs7768431	G	A	100	PASS	AC=764;AF=0.152556;AN=5008;NS=2504;DP=19105;EAS_AF=0.2113;AMR_AF=0.1873;AFR_AF=0.1551;EUR_AF=0.171;SAS_AF=0.045;AA=A|||;VT=SNP
6	31202680	rs3132521	C	T	100	PASS	AC=1121;AF=0.223842;AN=5008;NS=2504;DP=19592;EAS_AF=0.2986;AMR_AF=0.2205;AFR_AF=0.1301;EUR_AF=0.2406;SAS_AF=0.2587;AA=A|||;VT=SNP
6	31202686	rs3130701	C	T	100	PASS	AC=4151;AF=0.828874;AN=5008;NS=2504;DP=19818;EAS_AF=0.8214;AMR_AF=0.8386;AFR_AF=0.9092;EUR_AF=0.7644;SAS_AF=0.7873;AA=T|||;VT=SNP
6	31202764	rs55783607	T	C	100	PASS	AC=915;AF=0.182708;AN=5008;NS=2504;DP=20954;EAS_AF=0.0823;AMR_AF=0.2219;AFR_AF=0.2231;EUR_AF=0.1889;SAS_AF=0.1973;AA=T|||;VT=SNP
6	31203153	rs56194989	A	C	100	PASS	AC=230;AF=0.0459265;AN=5008;NS=2504;DP=21765;EAS_AF=0.0198;AMR_AF=0.0259;AFR_AF=0.118;EUR_AF=0.0219;SAS_AF=0.0143;AA=A|||;VT=SNP
6	31203217	rs3134772	G	C	100	PASS	AC=3523;AF=0.703474;AN=5008;NS=2504;DP=21074;EAS_AF=0.747;AMR_AF=0.7277;AFR_AF=0.7458;EUR_AF=0.6382;SAS_AF=0.6513;AA=g|||;VT=SNP
6	31203352	rs533132222	G	A	100	PASS	AC=915;AF=0.182708;AN=5008;NS=2504;DP=18729;EAS_AF=0.0823;AMR_AF=0.2219;AFR_AF=0.2231;EUR_AF=0.1889;SAS_AF=0.1973;AA=G|||;VT=SNP
6	31203570	rs3132513	A	G	100	PASS	AC=2738;AF=0.546725;AN=5008;NS=2504;DP=20646;EAS_AF=0.5377;AMR_AF=0.5375;AFR_AF=0.5749;EUR_AF=0.4672;SAS_AF=0.6063;AA=A|||;VT=SNP
6	31203639	rs138078412	A	G	100	PASS	AC=32;AF=0.00638978;AN=5008;NS=2504;DP=20062;EAS_AF=0.002;AMR_AF=0.0029;AFR_AF=0;EUR_AF=0.0159;SAS_AF=0.0123;AA=A|||;VT=SNP
6	31203689	rs113752692	A	G	100	PASS	AC=166;AF=0.033147;AN=5008;NS=2504;DP=18170;EAS_AF=0.0823;AMR_AF=0.0043;AFR_AF=0.0015;EUR_AF=0.0229;SAS_AF=0.0562;AA=A|||;VT=SNP
6	31203744	rs3134771	T	C	100	PASS	AC=3525;AF=0.703874;AN=5008;NS=2504;DP=18698;EAS_AF=0.749;AMR_AF=0.7277;AFR_AF=0.7458;EUR_AF=0.6382;SAS_AF=0.6513;AA=t|||;VT=SNP
6	31203759	rs7745050	A	C	100	PASS	AC=787;AF=0.157149;AN=5008;NS=2504;DP=18343;EAS_AF=0.2113;AMR_AF=0.1902;AFR_AF=0.171;EUR_AF=0.171;SAS_AF=0.045;AA=a|||;VT=SNP
6	31203779	rs141444295	G	A	100	PASS	AC=69;AF=0.013778;AN=5008;NS=2504;DP=18295;EAS_AF=0;AMR_AF=0.0317;AFR_AF=0;EUR_AF=0.0328;SAS_AF=0.0143;AA=G|||;VT=SNP
6	31203780	rs146371327	C	A	100	PASS	AC=69;AF=0.013778;AN=5008;NS=2504;DP=18290;EAS_AF=0;AMR_AF=0.0317;AFR_AF=0;EUR_AF=0.0328;SAS_AF=0.0143;AA=C|||;VT=SNP
6	31203886	rs6457349	A	T	100	PASS	AC=787;AF=0.157149;AN=5008;NS=2504;DP=17460;EAS_AF=0.2113;AMR_AF=0.1902;AFR_AF=0.171;EUR_AF=0.171;SAS_AF=0.045;AA=A|||;VT=SNP
6	31203923	rs116615123	A	G	100	PASS	AC=89;AF=0.0177716;AN=5008;NS=2504;DP=17305;EAS_AF=0.004;AMR_AF=0.0216;AFR_AF=0.0136;EUR_AF=0.0457;SAS_AF=0.0061;AA=A|||;VT=SNP
6	31204008	rs7745906	G	A	100	PASS	AC=777;AF=0.155152;AN=5008;NS=2504;DP=15829;EAS_AF=0.2113;AMR_AF=0.1873;AFR_AF=0.1649;EUR_AF=0.171;SAS_AF=0.045;AA=G|||;VT=SNP
6	31204109	rs6457350	T	C	100	PASS	AC=787;AF=0.157149;AN=5008;NS=2504;DP=16558;EAS_AF=0.2113;AMR_AF=0.1902;AFR_AF=0.171;EUR_AF=0.171;SAS_AF=0.045;AA=T|||;VT=SNP
6	31204315	rs9264098	T	C	100	PASS	AC=3524;AF=0.703674;AN=5008;NS=2504;DP=14762;EAS_AF=0.748;AMR_AF=0.7277;AFR_AF=0.7458;EUR_AF=0.6382;SAS_AF=0.6513;AA=A|||;VT=SNP
6	31204334	rs7746123	C	T	100	PASS	AC=231;AF=0.0461262;AN=5008;NS=2504;DP=14477;EAS_AF=0.0208;AMR_AF=0.0259;AFR_AF=0.118;EUR_AF=0.0219;SAS_AF=0.0143;AA=C|||;VT=SNP
6	31204402	rs113288104	G	T	100	PASS	AC=915;AF=0.182708;AN=5008;NS=2504;DP=12646;EAS_AF=0.0823;AMR_AF=0.2219;AFR_AF=0.2231;EUR_AF=0.1889;SAS_AF=0.1973;AA=G|||;VT=SNP
6	31204432	rs6908511	C	T	100	PASS	AC=790;AF=0.157748;AN=5008;NS=2504;DP=12715;EAS_AF=0.2123;AMR_AF=0.1902;AFR_AF=0.1717;EUR_AF=0.171;SAS_AF=0.046;AA=T|||;VT=SNP
6	31204447	rs2894185	T	G	100	PASS	AC=2734;AF=0.545927;AN=5008;NS=2504;DP=12714;EAS_AF=0.5367;AMR_AF=0.5375;AFR_AF=0.5726;EUR_AF=0.4672;SAS_AF=0.6063;AA=T|||;VT=SNP
6	31204491	rs28361021	C	T	100	PASS	AC=293;AF=0.0585064;AN=5008;NS=2504;DP=12829;EAS_AF=0.0169;AMR_AF=0.0648;AFR_AF=0.0287;EUR_AF=0.1133;SAS_AF=0.0808;AA=C|||;VT=SNP
6	31204694	rs3869115	C	G	100	PASS	AC=701;AF=0.139976;AN=5008;NS=2504;DP=18485;EAS_AF=0.1567;AMR_AF=0.0951;AFR_AF=0.2216;EUR_AF=0.0378;SAS_AF=0.1493;AA=c|||;VT=SNP
6	31204986	rs3134770	T	C	100	PASS	AC=4151;AF=0.828874;AN=5008;NS=2504;DP=11460;EAS_AF=0.8204;AMR_AF=0.8386;AFR_AF=0.9092;EUR_AF=0.7644;SAS_AF=0.7883;AA=t|||;VT=SNP
6	31205043	rs28397294	A	T	100	PASS	AC=787;AF=0.157149;AN=5008;NS=2504;DP=16461;EAS_AF=0.2113;AMR_AF=0.1902;AFR_AF=0.171;EUR_AF=0.171;SAS_AF=0.045;AA=A|||;VT=SNP
6	31205096	rs28397295	T	A	100	PASS	AC=797;AF=0.159145;AN=5008;NS=2504;DP=16665;EAS_AF=0.2173;AMR_AF=0.1902;AFR_AF=0.1717;EUR_AF=0.173;SAS_AF=0.046;AA=T|||;VT=SNP
6	31205229	rs2394890	G	A	100	PASS	AC=2743;AF=0.547724;AN=5008;NS=2504;DP=13572;EAS_AF=0.5367;AMR_AF=0.5375;AFR_AF=0.5749;EUR_AF=0.4692;SAS_AF=0.6104;AA=G|||;VT=SNP
6	31205233	rs2394891	G	A	100	PASS	AC=2743;AF=0.547724;AN=5008;NS=2504;DP=13715;EAS_AF=0.5367;AMR_AF=0.5375;AFR_AF=0.5749;EUR_AF=0.4692;SAS_AF=0.6104;AA=G|||;VT=SNP
6	31205382	rs2394892	G	A	100	PASS	AC=788;AF=0.157348;AN=5008;NS=2504;DP=16966;EAS_AF=0.2113;AMR_AF=0.1902;AFR_AF=0.1717;EUR_AF=0.171;SAS_AF=0.045;AA=G|||;VT=SNP
6	31205392	rs3130530	A	G	100	PASS	AC=921;AF=0.183906;AN=5008;NS=2504;DP=17151;EAS_AF=0.2153;AMR_AF=0.2104;AFR_AF=0.1286;EUR_AF=0.2137;SAS_AF=0.1769;AA=A|||;VT=SNP
6	31205617	rs3130713	G	T	100	PASS	AC=1120;AF=0.223642;AN=5008;NS=2504;DP=15725;EAS_AF=0.2966;AMR_AF=0.2205;AFR_AF=0.1309;EUR_AF=0.2406;SAS_AF=0.2587;AA=G|||;VT=SNP
6	31205754	rs3134769	T	C	100	PASS	AC=3524;AF=0.703674;AN=5008;NS=2504;DP=17404;EAS_AF=0.748;AMR_AF=0.7277;AFR_AF=0.7458;EUR_AF=0.6382;SAS_AF=0.6513;AA=t|||;VT=SNP
6	31205812	rs28361022	T	C	100	PASS	AC=111;AF=0.0221645;AN=5008;NS=2504;DP=16824;EAS_AF=0.001;AMR_AF=0.0259;AFR_AF=0.0136;EUR_AF=0.0656;SAS_AF=0.0082;AA=T|||;VT=SNP
6	31206081	rs114872306	A	T	100	PASS	AC=194;AF=0.038738;AN=5008;NS=2504;DP=19635;EAS_AF=0.0903;AMR_AF=0.0274;AFR_AF=0.0061;EUR_AF=0.0487;SAS_AF=0.0276;AA=A|||;VT=SNP
6	31206136	rs3869118	G	C	100	PASS	AC=915;AF=0.182708;AN=5008;NS=2504;DP=18709;EAS_AF=0.0823;AMR_AF=0.2219;AFR_AF=0.2231;EUR_AF=0.1889;SAS_AF=0.1973;AA=G|||;VT=SNP
6	31206138	rs3868081	G	C	100	PASS	AC=787;AF=0.157149;AN=5008;NS=2504;DP=18554;EAS_AF=0.2113;AMR_AF=0.1902;AFR_AF=0.171;EUR_AF=0.171;SAS_AF=0.045;AA=G|||;VT=SNP
6	31206206	rs3130685	C	T	100	PASS	AC=2703;AF=0.539736;AN=5008;NS=2504;DP=17734;EAS_AF=0.5367;AMR_AF=0.5317;AFR_AF=0.5749;EUR_AF=0.4632;SAS_AF=0.5798;AA=C|||;VT=SNP
6	31206408	rs7756999	C	T	100	PASS	AC=186;AF=0.0371406;AN=5008;NS=2504;DP=19744;EAS_AF=0.0079;AMR_AF=0.0187;AFR_AF=0.062;EUR_AF=0.0179;SAS_AF=0.0665;AA=C|||;VT=SNP
6	31206616	rs3130531	A	G	100	PASS	AC=3329;AF=0.664736;AN=5008;NS=2504;DP=19554;EAS_AF=0.7113;AMR_AF=0.6859;AFR_AF=0.7133;EUR_AF=0.6243;SAS_AF=0.5777;AA=a|||;VT=SNP
6	31206695	rs114070457	C	T	100	PASS	AC=89;AF=0.0177716;AN=5008;NS=2504;DP=19903;EAS_AF=0.004;AMR_AF=0.0216;AFR_AF=0.0136;EUR_AF=0.0457;SAS_AF=0.0061;AA=C|||;VT=SNP
6	31206719	rs2394893	G	A	100	PASS	AC=3103;AF=0.619609;AN=5008;NS=2504;DP=19575;EAS_AF=0.625;AMR_AF=0.6585;AFR_AF=0.6407;EUR_AF=0.6123;SAS_AF=0.5654;AA=A|||;VT=SNP
6	31206747	rs28397296	C	T	100	PASS	AC=788;AF=0.157348;AN=5008;NS=2504;DP=18976;EAS_AF=0.2113;AMR_AF=0.1902;AFR_AF=0.1717;EUR_AF=0.171;SAS_AF=0.045;AA=C|||;VT=SNP
6	31206768	rs73728438	C	T	100	PASS	AC=174;AF=0.0347444;AN=5008;NS=2504;DP=19777;EAS_AF=0.001;AMR_AF=0.0245;AFR_AF=0.1006;EUR_AF=0.0209;SAS_AF=0.002;AA=C|||;VT=SNP
6	31206844	rs3134768	G	C	100	PASS	AC=1087;AF=0.217053;AN=5008;NS=2504;DP=20934;EAS_AF=0.2976;AMR_AF=0.2147;AFR_AF=0.1301;EUR_AF=0.2366;SAS_AF=0.2331;AA=G|||;VT=SNP
6	31206868	rs2894186	G	C	100	PASS	AC=2018;AF=0.402955;AN=5008;NS=2504;DP=21524;EAS_AF=0.38;AMR_AF=0.438;AFR_AF=0.3654;EUR_AF=0.4254;SAS_AF=0.4294;AA=G|||;VT=SNP
6	31206920	rs2394894	T	C	100	PASS	AC=921;AF=0.183906;AN=5008;NS=2504;DP=22220;EAS_AF=0.2153;AMR_AF=0.2104;AFR_AF=0.1286;EUR_AF=0.2137;SAS_AF=0.1769;AA=T|||;VT=SNP
6	31206948	rs28397297	C	T	100	PASS	AC=778;AF=0.155351;AN=5008;NS=2504;DP=22888;EAS_AF=0.2113;AMR_AF=0.1873;AFR_AF=0.1657;EUR_AF=0.171;SAS_AF=0.045;AA=C|||;VT=SNP
6	31206979	rs2394895	T	C	100	PASS	AC=925;AF=0.184704;AN=5008;NS=2504;DP=23276;EAS_AF=0.2153;AMR_AF=0.2104;AFR_AF=0.1316;EUR_AF=0.2137;SAS_AF=0.1769;AA=T|||;VT=SNP
6	31207351	rs113390008	G	A	100	PASS	AC=918;AF=0.183307;AN=5008;NS=2504;DP=20742;EAS_AF=0.0823;AMR_AF=0.2219;AFR_AF=0.2254;EUR_AF=0.1889;SAS_AF=0.1973;AA=G|||;VT=SNP
6	31207409	rs7762578	G	A	100	PASS	AC=167;AF=0.0333466;AN=5008;NS=2504;DP=20897;EAS_AF=0.001;AMR_AF=0.0245;AFR_AF=0.0953;EUR_AF=0.0209;SAS_AF=0.002;AA=G|||;VT=SNP
6	31207589	rs111411820	C	A	100	PASS	AC=1004;AF=0.200479;AN=5008;NS=2504;DP=18436;EAS_AF=0.0863;AMR_AF=0.2435;AFR_AF=0.2368;EUR_AF=0.2346;SAS_AF=0.2035;AA=C|||;VT=SNP
6	31207686	rs28397298	A	G	100	PASS	AC=1792;AF=0.357827;AN=5008;NS=2504;DP=20602;EAS_AF=0.2976;AMR_AF=0.4337;AFR_AF=0.4085;EUR_AF=0.4056;SAS_AF=0.2485;AA=a|||;VT=SNP
6	31207692	rs3868082	A	G	100	PASS	AC=2796;AF=0.558307;AN=5008;NS=2504;DP=20708;EAS_AF=0.4861;AMR_AF=0.6254;AFR_AF=0.5862;EUR_AF=0.5994;SAS_AF=0.5051;AA=a|||;VT=SNP
6	31207704	rs28397299	G	A	100	PASS	AC=788;AF=0.157348;AN=5008;NS=2504;DP=21216;EAS_AF=0.2113;AMR_AF=0.1902;AFR_AF=0.1717;EUR_AF=0.171;SAS_AF=0.045;AA=a|||;VT=SNP
6	31207763	rs9461666	T	G	100	PASS	AC=328;AF=0.0654952;AN=5008;NS=2504;DP=19898;EAS_AF=0.0079;AMR_AF=0.0346;AFR_AF=0.152;EUR_AF=0.0288;SAS_AF=0.0675;AA=t|||;VT=SNP
6	31207822	rs116135181	G	A	100	PASS	AC=89;AF=0.0177716;AN=5008;NS=2504;DP=18097;EAS_AF=0.004;AMR_AF=0.0216;AFR_AF=0.0136;EUR_AF=0.0457;SAS_AF=0.0061;AA=g|||;VT=SNP
6	31207884	rs3869120	A	G	100	PASS	AC=910;AF=0.181709;AN=5008;NS=2504;DP=21594;EAS_AF=0.0883;AMR_AF=0.1311;AFR_AF=0.3578;EUR_AF=0.1133;SAS_AF=0.1462;AA=a|||;VT=SNP
6	31207920	rs3132499	C	T	100	PASS	AC=4460;AF=0.890575;AN=5008;NS=2504;DP=20850;EAS_AF=0.8373;AMR_AF=0.9035;AFR_AF=0.9501;EUR_AF=0.8777;SAS_AF=0.8691;AA=t|||;VT=SNP
6	31208027	rs3132498	C	T	100	PASS	AC=1744;AF=0.348243;AN=5008;NS=2504;DP=16946;EAS_AF=0.4266;AMR_AF=0.4063;AFR_AF=0.3011;EUR_AF=0.3887;SAS_AF=0.2485;AA=c|||;VT=SNP
6	31208242	rs12665166	C	T	100	PASS	AC=1005;AF=0.200679;AN=5008;NS=2504;DP=16891;EAS_AF=0.0863;AMR_AF=0.2435;AFR_AF=0.2368;EUR_AF=0.2356;SAS_AF=0.2035;AA=c|||;VT=SNP
6	31208274	rs78716475	C	T	100	PASS	AC=167;AF=0.0333466;AN=5008;NS=2504;DP=17589;EAS_AF=0.0823;AMR_AF=0.0043;AFR_AF=0.0023;EUR_AF=0.0229;SAS_AF=0.0562;AA=c|||;VT=SNP
6	31208340	rs3095250	C	T	100	PASS	AC=2743;AF=0.547724;AN=5008;NS=2504;DP=18663;EAS_AF=0.5794;AMR_AF=0.5317;AFR_AF=0.5635;EUR_AF=0.5626;SAS_AF=0.4898;AA=t|||;VT=SNP
6	31208360	rs6932396	A	C	100	PASS	AC=555;AF=0.110823;AN=5008;NS=2504;DP=18673;EAS_AF=0.0367;AMR_AF=0.0908;AFR_AF=0.171;EUR_AF=0.1352;SAS_AF=0.0951;AA=a|||;VT=SNP
6	31208453	rs3130532	A	G	100	PASS	AC=4460;AF=0.890575;AN=5008;NS=2504;DP=18254;EAS_AF=0.8373;AMR_AF=0.9035;AFR_AF=0.9501;EUR_AF=0.8777;SAS_AF=0.8691;AA=N|||;VT=SNP
6	31208591	rs3132497	G	T	100	PASS	AC=3923;AF=0.783347;AN=5008;NS=2504;DP=18532;EAS_AF=0.7688;AMR_AF=0.8141;AFR_AF=0.8011;EUR_AF=0.7972;SAS_AF=0.7382;AA=t|||;VT=SNP
6	31208610	rs3132496	G	T	100	PASS	AC=2627;AF=0.524561;AN=5008;NS=2504;DP=18459;EAS_AF=0.6002;AMR_AF=0.5504;AFR_AF=0.4849;EUR_AF=0.5288;SAS_AF=0.4775;AA=g|||;VT=SNP
6	31208733	rs28361024	G	A	100	PASS	AC=110;AF=0.0219649;AN=5008;NS=2504;DP=20160;EAS_AF=0.001;AMR_AF=0.0259;AFR_AF=0.0129;EUR_AF=0.0656;SAS_AF=0.0082;AA=G|||;VT=SNP
6	31208788	rs3130533	A	T	100	PASS	AC=1710;AF=0.341454;AN=5008;NS=2504;DP=19078;EAS_AF=0.4266;AMR_AF=0.402;AFR_AF=0.3011;EUR_AF=0.3847;SAS_AF=0.2209;AA=A|||;VT=SNP
6	31208841	rs77338145	G	A	100	PASS	AC=166;AF=0.033147;AN=5008;NS=2504;DP=17581;EAS_AF=0.0823;AMR_AF=0.0043;AFR_AF=0.0015;EUR_AF=0.0229;SAS_AF=0.0562;AA=G|||;VT=SNP
6	31208875	rs149117798	T	C	100	PASS	AC=56;AF=0.0111821;AN=5008;NS=2504;DP=17960;EAS_AF=0.005;AMR_AF=0.0029;AFR_AF=0.0121;EUR_AF=0.0169;SAS_AF=0.0164;AA=T|||;VT=SNP
6	31208881	rs3132495	T	A	100	PASS	AC=922;AF=0.184105;AN=5008;NS=2504;DP=17948;EAS_AF=0.2153;AMR_AF=0.2104;AFR_AF=0.1293;EUR_AF=0.2137;SAS_AF=0.1769;AA=T|||;VT=SNP
6	31208969	rs111423325	T	A	100	PASS	AC=166;AF=0.033147;AN=5008;NS=2504;DP=17661;EAS_AF=0.0823;AMR_AF=0.0043;AFR_AF=0.0015;EUR_AF=0.0229;SAS_AF=0.0562;AA=T|||;VT=SNP
6	31209035	rs79578955	A	C	100	PASS	AC=166;AF=0.033147;AN=5008;NS=2504;DP=17335;EAS_AF=0.0823;AMR_AF=0.0043;AFR_AF=0.0015;EUR_AF=0.0229;SAS_AF=0.0562;AA=A|||;VT=SNP
6	31209045	rs3130534	G	A	100	PASS	AC=2453;AF=0.489816;AN=5008;NS=2504;DP=17048;EAS_AF=0.497;AMR_AF=0.513;AFR_AF=0.4849;EUR_AF=0.5288;SAS_AF=0.4325;AA=G|||;VT=SNP
6	31209068	rs74394074	T	A	100	PASS	AC=166;AF=0.033147;AN=5008;NS=2504;DP=16585;EAS_AF=0.0823;AMR_AF=0.0043;AFR_AF=0.0015;EUR_AF=0.0229;SAS_AF=0.0562;AA=T|||;VT=SNP
6	31209193	rs79575717	G	A	100	PASS	AC=166;AF=0.033147;AN=5008;NS=2504;DP=16412;EAS_AF=0.0823;AMR_AF=0.0043;AFR_AF=0.0015;EUR_AF=0.0229;SAS_AF=0.0562;AA=G|||;VT=SNP
6	31209245	rs3095249	C	T	100	PASS	AC=3923;AF=0.783347;AN=5008;NS=2504;DP=15486;EAS_AF=0.7688;AMR_AF=0.8141;AFR_AF=0.8011;EUR_AF=0.7972;SAS_AF=0.7382;AA=T|||;VT=SNP
6	31209288	rs3095248	T	C	100	PASS	AC=2765;AF=0.552117;AN=5008;NS=2504;DP=14418;EAS_AF=0.6488;AMR_AF=0.5548;AFR_AF=0.5514;EUR_AF=0.5577;SAS_AF=0.4458;AA=t|||;VT=SNP
6	31209301	rs28397300	T	C	100	PASS	AC=788;AF=0.157348;AN=5008;NS=2504;DP=14352;EAS_AF=0.2113;AMR_AF=0.1902;AFR_AF=0.1717;EUR_AF=0.171;SAS_AF=0.045;AA=T|||;VT=SNP
6	31209380	rs112030670	G	A	100	PASS	AC=915;AF=0.182708;AN=5008;NS=2504;DP=15372;EAS_AF=0.0823;AMR_AF=0.2219;AFR_AF=0.2231;EUR_AF=0.1889;SAS_AF=0.1973;AA=G|||;VT=SNP
6	31209389	rs3095247	G	A	100	PASS	AC=1833;AF=0.366014;AN=5008;NS=2504;DP=15310;EAS_AF=0.4306;AMR_AF=0.428;AFR_AF=0.3147;EUR_AF=0.4344;SAS_AF=0.2546;AA=G|||;VT=SNP
6	31209451	rs28397301	C	A	100	PASS	AC=127;AF=0.0253594;AN=5008;NS=2504;DP=15627;EAS_AF=0;AMR_AF=0.0461;AFR_AF=0.0401;EUR_AF=0.0417;SAS_AF=0;AA=C|||;VT=SNP
6	31209458	rs78426493	C	T	100	PASS	AC=166;AF=0.033147;AN=5008;NS=2504;DP=16081;EAS_AF=0.0823;AMR_AF=0.0043;AFR_AF=0.0015;EUR_AF=0.0229;SAS_AF=0.0562;AA=C|||;VT=SNP
6	31209473	rs28361025	T	C	100	PASS	AC=292;AF=0.0583067;AN=5008;NS=2504;DP=16446;EAS_AF=0.0169;AMR_AF=0.0648;AFR_AF=0.028;EUR_AF=0.1133;SAS_AF=0.0808;AA=T|||;VT=SNP
6	31209510	rs3130712	C	T	100	PASS	AC=2765;AF=0.552117;AN=5008;NS=2504;DP=16876;EAS_AF=0.6488;AMR_AF=0.5548;AFR_AF=0.5514;EUR_AF=0.5577;SAS_AF=0.4458;AA=T|||;VT=SNP
6	31209640	rs79285736	C	T	100	PASS	AC=166;AF=0.033147;AN=5008;NS=2504;DP=15690;EAS_AF=0.0823;AMR_AF=0.0043;AFR_AF=0.0015;EUR_AF=0.0229;SAS_AF=0.0562;AA=C|||;VT=SNP
6	31209820	rs77058242	T	A	100	PASS	AC=167;AF=0.0333466;AN=5008;NS=2504;DP=19715;EAS_AF=0.0823;AMR_AF=0.0043;AFR_AF=0.0023;EUR_AF=0.0229;SAS_AF=0.0562;AA=T|||;VT=SNP
6	31209839	rs3130406	G	A	100	PASS	AC=2941;AF=0.58726;AN=5008;NS=2504;DP=19816;EAS_AF=0.6825;AMR_AF=0.572;AFR_AF=0.5741;EUR_AF=0.5646;SAS_AF=0.5409;AA=A|||;VT=SNP
6	31209854	rs28572463	G	C	100	PASS	AC=186;AF=0.0371406;AN=5008;NS=2504;DP=19898;EAS_AF=0.0079;AMR_AF=0.0187;AFR_AF=0.062;EUR_AF=0.0179;SAS_AF=0.0665;AA=G|||;VT=SNP
6	31209860	rs3134767	T	C	100	PASS	AC=1742;AF=0.347843;AN=5008;NS=2504;DP=19920;EAS_AF=0.4266;AMR_AF=0.4035;AFR_AF=0.3011;EUR_AF=0.3887;SAS_AF=0.2485;AA=T|||;VT=SNP
6	31209914	rs9501541	A	G	100	PASS	AC=186;AF=0.0371406;AN=5008;NS=2504;DP=19420;EAS_AF=0.0079;AMR_AF=0.0187;AFR_AF=0.062;EUR_AF=0.0179;SAS_AF=0.0665;AA=A|||;VT=SNP
6	31209947	rs3130535	A	T	100	PASS	AC=2922;AF=0.583466;AN=5008;NS=2504;DP=18164;EAS_AF=0.6825;AMR_AF=0.5706;AFR_AF=0.5651;EUR_AF=0.5636;SAS_AF=0.5358;AA=t|||;VT=SNP
6	31210006	rs114343342	G	A	100	PASS	AC=90;AF=0.0179712;AN=5008;NS=2504;DP=16787;EAS_AF=0.004;AMR_AF=0.0216;AFR_AF=0.0144;EUR_AF=0.0457;SAS_AF=0.0061;AA=G|||;VT=SNP
6	31210018	rs114751866	G	A	100	PASS	AC=216;AF=0.043131;AN=5008;NS=2504;DP=16856;EAS_AF=0.0238;AMR_AF=0.0504;AFR_AF=0.003;EUR_AF=0.0517;SAS_AF=0.1033;AA=G|||;VT=SNP
6	31210216	rs3130688	C	T	100	PASS	AC=2920;AF=0.583067;AN=5008;NS=2504;DP=17466;EAS_AF=0.6825;AMR_AF=0.5706;AFR_AF=0.5643;EUR_AF=0.5636;SAS_AF=0.5348;AA=T|||;VT=SNP
6	31210265	rs6901869	G	A	100	PASS	AC=292;AF=0.0583067;AN=5008;NS=2504;DP=22242;EAS_AF=0.0169;AMR_AF=0.0648;AFR_AF=0.028;EUR_AF=0.1133;SAS_AF=0.0808;AA=G|||;VT=SNP
6	31210279	rs139587602	C	T	100	PASS	AC=89;AF=0.0177716;AN=5008;NS=2504;DP=22677;EAS_AF=0.004;AMR_AF=0.0216;AFR_AF=0.0136;EUR_AF=0.0457;SAS_AF=0.0061;AA=C|||;VT=SNP
6	31210462	rs3134766	T	C	100	PASS	AC=2928;AF=0.584665;AN=5008;NS=2504;DP=20851;EAS_AF=0.6835;AMR_AF=0.572;AFR_AF=0.5666;EUR_AF=0.5646;SAS_AF=0.5368;AA=t|||;VT=SNP
6	31210463	rs115686299	G	A	100	PASS	AC=166;AF=0.033147;AN=5008;NS=2504;DP=20782;EAS_AF=0.0823;AMR_AF=0.0043;AFR_AF=0.0015;EUR_AF=0.0229;SAS_AF=0.0562;AA=G|||;VT=SNP
6	31210532	rs28480108	A	G	100	PASS	AC=2919;AF=0.582867;AN=5008;NS=2504;DP=20890;EAS_AF=0.6825;AMR_AF=0.5706;AFR_AF=0.5643;EUR_AF=0.5626;SAS_AF=0.5348;AA=a|||;VT=SNP
6	31210577	rs3134765	T	C	100	PASS	AC=2475;AF=0.494209;AN=5008;NS=2504;DP=22159;EAS_AF=0.5665;AMR_AF=0.5346;AFR_AF=0.4735;EUR_AF=0.5239;SAS_AF=0.3885;AA=t|||;VT=SNP
6	31210599	rs79860141	C	A	100	PASS	AC=166;AF=0.033147;AN=5008;NS=2504;DP=21685;EAS_AF=0.0823;AMR_AF=0.0043;AFR_AF=0.0015;EUR_AF=0.0229;SAS_AF=0.0562;AA=C|||;VT=SNP
6	31210601	rs3130689	C	T	100	PASS	AC=1755;AF=0.350439;AN=5008;NS=2504;DP=21673;EAS_AF=0.4276;AMR_AF=0.4063;AFR_AF=0.3018;EUR_AF=0.3887;SAS_AF=0.2577;AA=C|||;VT=SNP
6	31210638	rs114210995	G	A	100	PASS	AC=89;AF=0.0177716;AN=5008;NS=2504;DP=20520;EAS_AF=0.004;AMR_AF=0.0216;AFR_AF=0.0136;EUR_AF=0.0457;SAS_AF=0.0061;AA=G|||;VT=SNP
6	31210691	rs3132494	A	G	100	PASS	AC=2482;AF=0.495607;AN=5008;NS=2504;DP=18958;EAS_AF=0.5675;AMR_AF=0.5346;AFR_AF=0.4758;EUR_AF=0.5239;SAS_AF=0.3916;AA=A|||;VT=SNP
6	31210731	rs3134764	G	C	100	PASS	AC=2919;AF=0.582867;AN=5008;NS=2504;DP=20720;EAS_AF=0.6825;AMR_AF=0.5706;AFR_AF=0.5643;EUR_AF=0.5626;SAS_AF=0.5348;AA=g|||;VT=SNP
6	31210774	rs3134763	A	C	100	PASS	AC=2766;AF=0.552316;AN=5008;NS=2504;DP=20692;EAS_AF=0.6488;AMR_AF=0.5548;AFR_AF=0.5514;EUR_AF=0.5586;SAS_AF=0.4458;AA=a|||;VT=SNP
6	31210796	rs3130537	A	G	100	PASS	AC=2475;AF=0.494209;AN=5008;NS=2504;DP=20088;EAS_AF=0.5665;AMR_AF=0.5346;AFR_AF=0.472;EUR_AF=0.5258;SAS_AF=0.3885;AA=a|||;VT=SNP
6	31210866	rs3134762	T	C	100	PASS	AC=922;AF=0.184105;AN=5008;NS=2504;DP=21442;EAS_AF=0.2153;AMR_AF=0.2104;AFR_AF=0.1293;EUR_AF=0.2137;SAS_AF=0.1769;AA=T|||;VT=SNP
6	31210876	rs77582287	T	C	100	PASS	AC=166;AF=0.033147;AN=5008;NS=2504;DP=21462;EAS_AF=0.0823;AMR_AF=0.0043;AFR_AF=0.0015;EUR_AF=0.0229;SAS_AF=0.0562;AA=T|||;VT=SNP
6	31210946	rs113196314	T	A	100	PASS	AC=166;AF=0.033147;AN=5008;NS=2504;DP=19691;EAS_AF=0.0823;AMR_AF=0.0043;AFR_AF=0.0015;EUR_AF=0.0229;SAS_AF=0.0562;AA=T|||;VT=SNP
6	31211050	rs3130695	A	G	100	PASS	AC=3923;AF=0.783347;AN=5008;NS=2504;DP=19502;EAS_AF=0.7688;AMR_AF=0.8141;AFR_AF=0.8011;EUR_AF=0.7972;SAS_AF=0.7382;AA=a|||;VT=SNP
6	31211064	rs76977405	T	G	100	PASS	AC=166;AF=0.033147;AN=5008;NS=2504;DP=19789;EAS_AF=0.0823;AMR_AF=0.0043;AFR_AF=0.0015;EUR_AF=0.0229;SAS_AF=0.0562;AA=T|||;VT=SNP
6	31211106	rs80227257	T	C	100	PASS	AC=166;AF=0.033147;AN=5008;NS=2504;DP=18737;EAS_AF=0.0823;AMR_AF=0.0043;AFR_AF=0.0015;EUR_AF=0.0229;SAS_AF=0.0562;AA=T|||;VT=SNP
6	31211200	rs79433188	A	G	100	PASS	AC=166;AF=0.033147;AN=5008;NS=2504;DP=19618;EAS_AF=0.0823;AMR_AF=0.0043;AFR_AF=0.0015;EUR_AF=0.0229;SAS_AF=0.0562;AA=A|||;VT=SNP
6	31211201	rs114475699	T	C	100	PASS	AC=915;AF=0.182708;AN=5008;NS=2504;DP=19629;EAS_AF=0.0823;AMR_AF=0.2219;AFR_AF=0.2231;EUR_AF=0.1889;SAS_AF=0.1973;AA=T|||;VT=SNP
6	31211340	rs77626638	T	C	100	PASS	AC=166;AF=0.033147;AN=5008;NS=2504;DP=17552;EAS_AF=0.0823;AMR_AF=0.0043;AFR_AF=0.0015;EUR_AF=0.0229;SAS_AF=0.0562;AA=T|||;VT=SNP
6	31211403	rs55893378	G	A	100	PASS	AC=230;AF=0.0459265;AN=5008;NS=2504;DP=16655;EAS_AF=0.0198;AMR_AF=0.0259;AFR_AF=0.118;EUR_AF=0.0219;SAS_AF=0.0143;AA=G|||;VT=SNP
6	31211436	rs3130697	T	C	100	PASS	AC=2473;AF=0.49381;AN=5008;NS=2504;DP=16850;EAS_AF=0.5665;AMR_AF=0.5346;AFR_AF=0.472;EUR_AF=0.5239;SAS_AF=0.3885;AA=T|||;VT=SNP
6	31211473	rs114006078	G	A	100	PASS	AC=199;AF=0.0397364;AN=5008;NS=2504;DP=17539;EAS_AF=0.0903;AMR_AF=0.0274;AFR_AF=0.0061;EUR_AF=0.0487;SAS_AF=0.0327;AA=G|||;VT=SNP
6	31211592	rs9264127	C	G	100	PASS	AC=351;AF=0.0700879;AN=5008;NS=2504;DP=13271;EAS_AF=0.0605;AMR_AF=0.0706;AFR_AF=0.087;EUR_AF=0.0626;SAS_AF=0.0644;AA=C|||;VT=SNP
6	31213143	rs78830524	G	T	100	PASS	AC=166;AF=0.033147;AN=5008;NS=2504;DP=13032;EAS_AF=0.0823;AMR_AF=0.0043;AFR_AF=0.0015;EUR_AF=0.0229;SAS_AF=0.0562;AA=G|||;VT=SNP
6	31213317	rs1639106	C	T	100	PASS	AC=400;AF=0.0798722;AN=5008;NS=2504;DP=18474;EAS_AF=0.1796;AMR_AF=0.1311;AFR_AF=0.0499;EUR_AF=0.0288;SAS_AF=0.0337;AA=T|||;VT=SNP
6	31213413	rs4332019	T	G	100	PASS	AC=1004;AF=0.200479;AN=5008;NS=2504;DP=18163;EAS_AF=0.0863;AMR_AF=0.2435;AFR_AF=0.2368;EUR_AF=0.2346;SAS_AF=0.2035;AA=T|||;VT=SNP
6	31213453	rs75899922	G	A	100	PASS	AC=4460;AF=0.890575;AN=5008;NS=2504;DP=18147;EAS_AF=0.8373;AMR_AF=0.9035;AFR_AF=0.9501;EUR_AF=0.8777;SAS_AF=0.8691;AA=A|||;VT=SNP
6	31213502	rs2394897	G	A	100	PASS	AC=1004;AF=0.200479;AN=5008;NS=2504;DP=19608;EAS_AF=0.0863;AMR_AF=0.2435;AFR_AF=0.2368;EUR_AF=0.2346;SAS_AF=0.2035;AA=G|||;VT=SNP
6	31213744	rs28361027	T	A	100	PASS	AC=728;AF=0.145367;AN=5008;NS=2504;DP=19136;EAS_AF=0.1399;AMR_AF=0.1268;AFR_AF=0.171;EUR_AF=0.1352;SAS_AF=0.1401;AA=T|||;VT=SNP
6	31213791	rs3130408	G	A	100	PASS	AC=3923;AF=0.783347;AN=5008;NS=2504;DP=18451;EAS_AF=0.7688;AMR_AF=0.8141;AFR_AF=0.8011;EUR_AF=0.7972;SAS_AF=0.7382;AA=A|||;VT=SNP
6	31213811	rs3130409	G	A	100	PASS	AC=1744;AF=0.348243;AN=5008;NS=2504;DP=18381;EAS_AF=0.4266;AMR_AF=0.4063;AFR_AF=0.3011;EUR_AF=0.3887;SAS_AF=0.2485;AA=A|||;VT=SNP
6	31213840	rs139416387	C	T	100	PASS	AC=25;AF=0.00499201;AN=5008;NS=2504;DP=19385;EAS_AF=0.001;AMR_AF=0.0029;AFR_AF=0;EUR_AF=0.0189;SAS_AF=0.0031;AA=C|||;VT=SNP
6	31213879	rs3095246	T	C	100	PASS	AC=4460;AF=0.890575;AN=5008;NS=2504;DP=18872;EAS_AF=0.8373;AMR_AF=0.9035;AFR_AF=0.9501;EUR_AF=0.8777;SAS_AF=0.8691;AA=t|||;VT=SNP
6	31213902	rs3095245	T	C	100	PASS	AC=1744;AF=0.348243;AN=5008;NS=2504;DP=18915;EAS_AF=0.4266;AMR_AF=0.4063;AFR_AF=0.3011;EUR_AF=0.3887;SAS_AF=0.2485;AA=-|||;VT=SNP
6	31214008	rs78564856	G	A	100	PASS	AC=166;AF=0.033147;AN=5008;NS=2504;DP=21584;EAS_AF=0.0823;AMR_AF=0.0043;AFR_AF=0.0015;EUR_AF=0.0229;SAS_AF=0.0562;AA=G|||;VT=SNP
6	31214171	rs73405036	G	A	100	PASS	AC=247;AF=0.0493211;AN=5008;NS=2504;DP=20496;EAS_AF=0.0198;AMR_AF=0.0259;AFR_AF=0.1309;EUR_AF=0.0219;SAS_AF=0.0143;AA=G|||;VT=SNP
6	31214353	rs544376120	T	G	100	PASS	AC=2918;AF=0.582668;AN=5008;NS=2504;DP=17911;EAS_AF=0.6825;AMR_AF=0.5706;AFR_AF=0.5643;EUR_AF=0.5626;SAS_AF=0.5337;AA=t|||;VT=SNP
6	31214354	rs527864796	G	A	100	PASS	AC=529;AF=0.105631;AN=5008;NS=2504;DP=17943;EAS_AF=0.0367;AMR_AF=0.0793;AFR_AF=0.0825;EUR_AF=0.1859;SAS_AF=0.1442;AA=G|||;VT=SNP
6	31214367	rs116212401	A	C	100	PASS	AC=70;AF=0.0139776;AN=5008;NS=2504;DP=18024;EAS_AF=0;AMR_AF=0.0346;AFR_AF=0;EUR_AF=0.0318;SAS_AF=0.0143;AA=A|||;VT=SNP
6	31214471	rs115067599	G	C	100	PASS	AC=175;AF=0.0349441;AN=5008;NS=2504;DP=19224;EAS_AF=0.0159;AMR_AF=0.0346;AFR_AF=0.0121;EUR_AF=0.0477;SAS_AF=0.0726;AA=G|||;VT=SNP
6	31214498	rs115838062	C	G	100	PASS	AC=56;AF=0.0111821;AN=5008;NS=2504;DP=20274;EAS_AF=0.005;AMR_AF=0.0029;AFR_AF=0.0121;EUR_AF=0.0169;SAS_AF=0.0164;AA=C|||;VT=SNP
6	31214557	rs2394902	C	T	100	PASS	AC=1745;AF=0.348442;AN=5008;NS=2504;DP=20316;EAS_AF=0.4276;AMR_AF=0.4063;AFR_AF=0.3011;EUR_AF=0.3887;SAS_AF=0.2485;AA=C|||;VT=SNP
6	31214576	rs3095244	T	C	100	PASS	AC=2918;AF=0.582668;AN=5008;NS=2504;DP=19779;EAS_AF=0.6825;AMR_AF=0.5706;AFR_AF=0.5643;EUR_AF=0.5626;SAS_AF=0.5337;AA=t|||;VT=SNP
6	31214583	rs3134757	A	G	100	PASS	AC=2919;AF=0.582867;AN=5008;NS=2504;DP=19552;EAS_AF=0.6825;AMR_AF=0.5706;AFR_AF=0.5643;EUR_AF=0.5636;SAS_AF=0.5337;AA=a|||;VT=SNP
6	31214652	rs3130538	A	G	100	PASS	AC=2472;AF=0.49361;AN=5008;NS=2504;DP=20550;EAS_AF=0.5665;AMR_AF=0.5346;AFR_AF=0.472;EUR_AF=0.5239;SAS_AF=0.3875;AA=a|||;VT=SNP
6	31214807	rs144118870	A	G	100	PASS	AC=38;AF=0.00758786;AN=5008;NS=2504;DP=19244;EAS_AF=0;AMR_AF=0.0144;AFR_AF=0.0015;EUR_AF=0.0239;SAS_AF=0.002;AA=A|||;VT=SNP
6	31214867	rs28744278	A	C	100	PASS	AC=557;AF=0.111222;AN=5008;NS=2504;DP=19826;EAS_AF=0.0367;AMR_AF=0.0908;AFR_AF=0.171;EUR_AF=0.1352;SAS_AF=0.0971;AA=A|||;VT=SNP
6	31214873	rs3134756	C	T	100	PASS	AC=3923;AF=0.783347;AN=5008;NS=2504;DP=20082;EAS_AF=0.7688;AMR_AF=0.8141;AFR_AF=0.8011;EUR_AF=0.7972;SAS_AF=0.7382;AA=T|||;VT=SNP
6	31215005	rs2394903	T	C	100	PASS	AC=2474;AF=0.49401;AN=5008;NS=2504;DP=21076;EAS_AF=0.5675;AMR_AF=0.5346;AFR_AF=0.472;EUR_AF=0.5239;SAS_AF=0.3885;AA=t|||;VT=SNP
6	31215006	rs3130410	G	A	100	PASS	AC=2474;AF=0.49401;AN=5008;NS=2504;DP=21068;EAS_AF=0.5675;AMR_AF=0.5346;AFR_AF=0.472;EUR_AF=0.5239;SAS_AF=0.3885;AA=G|||;VT=SNP
6	31215021	rs76259659	G	A	100	PASS	AC=166;AF=0.033147;AN=5008;NS=2504;DP=21379;EAS_AF=0.0823;AMR_AF=0.0043;AFR_AF=0.0015;EUR_AF=0.0229;SAS_AF=0.0562;AA=G|||;VT=SNP
6	31215037	rs3899471	T	C	100	PASS	AC=1004;AF=0.200479;AN=5008;NS=2504;DP=21661;EAS_AF=0.0863;AMR_AF=0.2435;AFR_AF=0.2368;EUR_AF=0.2346;SAS_AF=0.2035;AA=T|||;VT=SNP
6	31215293	rs113647885	C	T	100	PASS	AC=166;AF=0.033147;AN=5008;NS=2504;DP=19925;EAS_AF=0.0823;AMR_AF=0.0043;AFR_AF=0.0015;EUR_AF=0.0229;SAS_AF=0.0562;AA=C|||;VT=SNP
6	31215331	rs2894188	T	C	100	PASS	AC=2919;AF=0.582867;AN=5008;NS=2504;DP=19508;EAS_AF=0.6825;AMR_AF=0.5706;AFR_AF=0.5643;EUR_AF=0.5626;SAS_AF=0.5348;AA=t|||;VT=SNP
6	31215334	rs80264822	G	A	100	PASS	AC=166;AF=0.033147;AN=5008;NS=2504;DP=19621;EAS_AF=0.0823;AMR_AF=0.0043;AFR_AF=0.0015;EUR_AF=0.0229;SAS_AF=0.0562;AA=G|||;VT=SNP
6	31215355	rs28744279	A	G	100	PASS	AC=555;AF=0.110823;AN=5008;NS=2504;DP=19892;EAS_AF=0.0367;AMR_AF=0.0908;AFR_AF=0.171;EUR_AF=0.1352;SAS_AF=0.0951;AA=A|||;VT=SNP
6	31215556	rs3095242	T	C	100	PASS	AC=2919;AF=0.582867;AN=5008;NS=2504;DP=22840;EAS_AF=0.6825;AMR_AF=0.5706;AFR_AF=0.5643;EUR_AF=0.5626;SAS_AF=0.5348;AA=t|||;VT=SNP
6	31215635	rs3095241	A	C	100	PASS	AC=2919;AF=0.582867;AN=5008;NS=2504;DP=21134;EAS_AF=0.6825;AMR_AF=0.5706;AFR_AF=0.5643;EUR_AF=0.5626;SAS_AF=0.5348;AA=a|||;VT=SNP
6	31215732	rs12662550	A	G	100	PASS	AC=1004;AF=0.200479;AN=5008;NS=2504;DP=21338;EAS_AF=0.0863;AMR_AF=0.2435;AFR_AF=0.2368;EUR_AF=0.2346;SAS_AF=0.2035;AA=A|||;VT=SNP
6	31215916	rs12665531	G	A	100	PASS	AC=1005;AF=0.200679;AN=5008;NS=2504;DP=22090;EAS_AF=0.0873;AMR_AF=0.2435;AFR_AF=0.2368;EUR_AF=0.2346;SAS_AF=0.2035;AA=G|||;VT=SNP
6	31215975	rs115731335	A	T	100	PASS	AC=166;AF=0.033147;AN=5008;NS=2504;DP=21109;EAS_AF=0.0823;AMR_AF=0.0043;AFR_AF=0.0015;EUR_AF=0.0229;SAS_AF=0.0562;AA=A|||;VT=SNP
6	31216052	rs3130411	G	A	100	PASS	AC=2919;AF=0.582867;AN=5008;NS=2504;DP=20006;EAS_AF=0.6825;AMR_AF=0.5706;AFR_AF=0.5643;EUR_AF=0.5626;SAS_AF=0.5348;AA=A|||;VT=SNP
6	31216055	rs77595907	T	C	100	PASS	AC=166;AF=0.033147;AN=5008;NS=2504;DP=19886;EAS_AF=0.0823;AMR_AF=0.0043;AFR_AF=0.0015;EUR_AF=0.0229;SAS_AF=0.0562;AA=T|||;VT=SNP
6	31216105	rs2394904	G	A	100	PASS	AC=1004;AF=0.200479;AN=5008;NS=2504;DP=18555;EAS_AF=0.0863;AMR_AF=0.2435;AFR_AF=0.2368;EUR_AF=0.2346;SAS_AF=0.2035;AA=G|||;VT=SNP
6	31216139	rs77181030	G	A	100	PASS	AC=166;AF=0.033147;AN=5008;NS=2504;DP=17958;EAS_AF=0.0823;AMR_AF=0.0043;AFR_AF=0.0015;EUR_AF=0.0229;SAS_AF=0.0562;AA=G|||;VT=SNP
6	31216162	rs4582416	C	T	100	PASS	AC=89;AF=0.0177716;AN=5008;NS=2504;DP=17566;EAS_AF=0.004;AMR_AF=0.0216;AFR_AF=0.0136;EUR_AF=0.0457;SAS_AF=0.0061;AA=C|||;VT=SNP
6	31216170	rs28744280	G	A	100	PASS	AC=539;AF=0.107628;AN=5008;NS=2504;DP=17482;EAS_AF=0.0367;AMR_AF=0.0908;AFR_AF=0.1589;EUR_AF=0.1352;SAS_AF=0.0951;AA=G|||;VT=SNP
6	31216223	rs56352748	C	A	100	PASS	AC=216;AF=0.043131;AN=5008;NS=2504;DP=17809;EAS_AF=0.0238;AMR_AF=0.0504;AFR_AF=0.003;EUR_AF=0.0517;SAS_AF=0.1033;AA=C|||;VT=SNP
6	31216262	rs3130412	G	A	100	PASS	AC=2472;AF=0.49361;AN=5008;NS=2504;DP=17950;EAS_AF=0.5665;AMR_AF=0.5331;AFR_AF=0.4713;EUR_AF=0.5239;SAS_AF=0.3896;AA=A|||;VT=SNP
6	31216300	rs3134755	C	T	100	PASS	AC=1710;AF=0.341454;AN=5008;NS=2504;DP=18532;EAS_AF=0.4266;AMR_AF=0.4006;AFR_AF=0.3011;EUR_AF=0.3847;SAS_AF=0.2219;AA=C|||;VT=SNP
6	31216314	rs28749560	T	C	100	PASS	AC=777;AF=0.155152;AN=5008;NS=2504;DP=18344;EAS_AF=0.2113;AMR_AF=0.1873;AFR_AF=0.1649;EUR_AF=0.171;SAS_AF=0.045;AA=T|||;VT=SNP
6	31216329	rs3134754	A	G	100	PASS	AC=1744;AF=0.348243;AN=5008;NS=2504;DP=18559;EAS_AF=0.4266;AMR_AF=0.4063;AFR_AF=0.3011;EUR_AF=0.3887;SAS_AF=0.2485;AA=A|||;VT=SNP
6	31216341	rs28744281	A	G	100	PASS	AC=555;AF=0.110823;AN=5008;NS=2504;DP=18810;EAS_AF=0.0367;AMR_AF=0.0908;AFR_AF=0.171;EUR_AF=0.1352;SAS_AF=0.0951;AA=A|||;VT=SNP
6	31216507	rs2394905	A	C	100	PASS	AC=2473;AF=0.49381;AN=5008;NS=2504;DP=16723;EAS_AF=0.5665;AMR_AF=0.5346;AFR_AF=0.472;EUR_AF=0.5239;SAS_AF=0.3885;AA=A|||;VT=SNP
6	31216558	rs2394906	A	T	100	PASS	AC=2919;AF=0.582867;AN=5008;NS=2504;DP=16590;EAS_AF=0.6825;AMR_AF=0.5706;AFR_AF=0.5643;EUR_AF=0.5626;SAS_AF=0.5348;AA=t|||;VT=SNP
6	31216672	rs3130415	T	A	100	PASS	AC=4460;AF=0.890575;AN=5008;NS=2504;DP=16410;EAS_AF=0.8373;AMR_AF=0.9035;AFR_AF=0.9501;EUR_AF=0.8777;SAS_AF=0.8691;AA=N|||;VT=SNP
6	31216746	rs9380226	A	G	100	PASS	AC=291;AF=0.058107;AN=5008;NS=2504;DP=16718;EAS_AF=0.1786;AMR_AF=0.0807;AFR_AF=0.0061;EUR_AF=0.0159;SAS_AF=0.0317;AA=A|||;VT=SNP
6	31216818	rs28744282	T	A	100	PASS	AC=98;AF=0.0195687;AN=5008;NS=2504;DP=16283;EAS_AF=0.001;AMR_AF=0.0231;AFR_AF=0.0061;EUR_AF=0.0646;SAS_AF=0.0082;AA=T|||;VT=SNP
6	31216918	rs3130416	T	A	100	PASS	AC=2919;AF=0.582867;AN=5008;NS=2504;DP=17565;EAS_AF=0.6825;AMR_AF=0.5706;AFR_AF=0.5643;EUR_AF=0.5626;SAS_AF=0.5348;AA=N|||;VT=SNP
6	31216940	rs3130417	C	A	100	PASS	AC=1743;AF=0.348043;AN=5008;NS=2504;DP=17006;EAS_AF=0.4266;AMR_AF=0.4063;AFR_AF=0.3003;EUR_AF=0.3887;SAS_AF=0.2485;AA=C|||;VT=SNP
6	31216956	rs9501543	T	C	100	PASS	AC=187;AF=0.0373403;AN=5008;NS=2504;DP=16959;EAS_AF=0.0089;AMR_AF=0.0187;AFR_AF=0.062;EUR_AF=0.0179;SAS_AF=0.0665;AA=T|||;VT=SNP
6	31217026	rs536745110	G	A	100	PASS	AC=335;AF=0.066893;AN=5008;NS=2504;DP=17089;EAS_AF=0.0407;AMR_AF=0.0288;AFR_AF=0.0756;EUR_AF=0.0219;SAS_AF=0.1554;AA=G|||;VT=SNP
6	31217076	rs6927214	T	C	100	PASS	AC=555;AF=0.110823;AN=5008;NS=2504;DP=14596;EAS_AF=0.0367;AMR_AF=0.0908;AFR_AF=0.171;EUR_AF=0.1352;SAS_AF=0.0951;AA=T|||;VT=SNP
6	31217335	rs112405988	A	G	100	PASS	AC=166;AF=0.033147;AN=5008;NS=2504;DP=19306;EAS_AF=0.0823;AMR_AF=0.0043;AFR_AF=0.0015;EUR_AF=0.0229;SAS_AF=0.0562;AA=a|||;VT=SNP
6	31217376	rs115620472	C	T	100	PASS	AC=79;AF=0.0157748;AN=5008;NS=2504;DP=20590;EAS_AF=0.0387;AMR_AF=0.0029;AFR_AF=0.0008;EUR_AF=0.0229;SAS_AF=0.0143;AA=c|||;VT=SNP
6	31217403	rs3130418	T	C	100	PASS	AC=2919;AF=0.582867;AN=5008;NS=2504;DP=20977;EAS_AF=0.6825;AMR_AF=0.5706;AFR_AF=0.5643;EUR_AF=0.5626;SAS_AF=0.5348;AA=N|||;VT=SNP
6	31217424	rs113343816	C	T	100	PASS	AC=166;AF=0.033147;AN=5008;NS=2504;DP=21178;EAS_AF=0.0823;AMR_AF=0.0043;AFR_AF=0.0015;EUR_AF=0.0229;SAS_AF=0.0562;AA=g|||;VT=SNP
6	31217479	rs3134753	A	G	100	PASS	AC=4460;AF=0.890575;AN=5008;NS=2504;DP=21157;EAS_AF=0.8373;AMR_AF=0.9035;AFR_AF=0.9501;EUR_AF=0.8777;SAS_AF=0.8691;AA=a|||;VT=SNP
6	31217504	rs9357117	A	G	100	PASS	AC=291;AF=0.058107;AN=5008;NS=2504;DP=21104;EAS_AF=0.1786;AMR_AF=0.0807;AFR_AF=0.0061;EUR_AF=0.0159;SAS_AF=0.0317;AA=A|||;VT=SNP
6	31217539	rs3134752	C	G	100	PASS	AC=2640;AF=0.527157;AN=5008;NS=2504;DP=19784;EAS_AF=0.6488;AMR_AF=0.5403;AFR_AF=0.4735;EUR_AF=0.5467;SAS_AF=0.4448;AA=G|||;VT=SNP
6	31217591	rs77171432	T	C	100	PASS	AC=166;AF=0.033147;AN=5008;NS=2504;DP=18849;EAS_AF=0.0823;AMR_AF=0.0043;AFR_AF=0.0015;EUR_AF=0.0229;SAS_AF=0.0562;AA=T|||;VT=SNP
6	31217622	rs28744283	G	A	100	PASS	AC=106;AF=0.0211661;AN=5008;NS=2504;DP=18560;EAS_AF=0.001;AMR_AF=0.0259;AFR_AF=0.0098;EUR_AF=0.0656;SAS_AF=0.0082;AA=G|||;VT=SNP
6	31217711	rs28749561	T	C	100	PASS	AC=789;AF=0.157548;AN=5008;NS=2504;DP=17549;EAS_AF=0.2113;AMR_AF=0.1902;AFR_AF=0.1717;EUR_AF=0.171;SAS_AF=0.046;AA=T|||;VT=SNP
6	31217741	rs3130419	T	C	100	PASS	AC=2473;AF=0.49381;AN=5008;NS=2504;DP=15370;EAS_AF=0.5665;AMR_AF=0.5346;AFR_AF=0.472;EUR_AF=0.5239;SAS_AF=0.3885;AA=T|||;VT=SNP
6	31217815	rs2894189	A	C	100	PASS	AC=2470;AF=0.493211;AN=5008;NS=2504;DP=15340;EAS_AF=0.5655;AMR_AF=0.5331;AFR_AF=0.472;EUR_AF=0.5239;SAS_AF=0.3875;AA=A|||;VT=SNP
6	31217943	rs2394907	C	T	100	PASS	AC=2299;AF=0.459065;AN=5008;NS=2504;DP=19235;EAS_AF=0.4633;AMR_AF=0.4971;AFR_AF=0.472;EUR_AF=0.5239;SAS_AF=0.3436;AA=C|||;VT=SNP
6	31217973	rs2394908	C	T	100	PASS	AC=2473;AF=0.49381;AN=5008;NS=2504;DP=19724;EAS_AF=0.5665;AMR_AF=0.5346;AFR_AF=0.472;EUR_AF=0.5239;SAS_AF=0.3885;AA=C|||;VT=SNP
6	31218034	rs3130422	G	A	100	PASS	AC=4460;AF=0.890575;AN=5008;NS=2504;DP=20909;EAS_AF=0.8373;AMR_AF=0.9035;AFR_AF=0.9501;EUR_AF=0.8777;SAS_AF=0.8691;AA=A|||;VT=SNP
6	31218038	rs28361028	T	C	100	PASS	AC=555;AF=0.110823;AN=5008;NS=2504;DP=20880;EAS_AF=0.0367;AMR_AF=0.0908;AFR_AF=0.171;EUR_AF=0.1352;SAS_AF=0.0951;AA=T|||;VT=SNP
6	31218087	rs3134750	A	G	100	PASS	AC=2918;AF=0.582668;AN=5008;NS=2504;DP=20371;EAS_AF=0.6825;AMR_AF=0.5706;AFR_AF=0.5635;EUR_AF=0.5626;SAS_AF=0.5348;AA=a|||;VT=SNP
6	31218131	rs55651925	G	C	100	PASS	AC=915;AF=0.182708;AN=5008;NS=2504;DP=20761;EAS_AF=0.0823;AMR_AF=0.2219;AFR_AF=0.2231;EUR_AF=0.1889;SAS_AF=0.1973;AA=G|||;VT=SNP
6	31218160	rs77321052	G	C	100	PASS	AC=167;AF=0.0333466;AN=5008;NS=2504;DP=19273;EAS_AF=0.0823;AMR_AF=0.0043;AFR_AF=0.0023;EUR_AF=0.0229;SAS_AF=0.0562;AA=G|||;VT=SNP
6	31218208	rs3130423	A	G	100	PASS	AC=2474;AF=0.49401;AN=5008;NS=2504;DP=18164;EAS_AF=0.5665;AMR_AF=0.5346;AFR_AF=0.4728;EUR_AF=0.5239;SAS_AF=0.3885;AA=A|||;VT=SNP
6	31218239	rs3130424	A	C	100	PASS	AC=922;AF=0.184105;AN=5008;NS=2504;DP=18049;EAS_AF=0.2153;AMR_AF=0.2104;AFR_AF=0.1293;EUR_AF=0.2137;SAS_AF=0.1769;AA=A|||;VT=SNP
6	31218268	rs117292830	G	A	100	PASS	AC=190;AF=0.0379393;AN=5008;NS=2504;DP=17810;EAS_AF=0.0337;AMR_AF=0.0303;AFR_AF=0.0144;EUR_AF=0.0268;SAS_AF=0.091;AA=G|||;VT=SNP
6	31218327	rs3130425	T	C	100	PASS	AC=2475;AF=0.494209;AN=5008;NS=2504;DP=18368;EAS_AF=0.5665;AMR_AF=0.5346;AFR_AF=0.4728;EUR_AF=0.5249;SAS_AF=0.3885;AA=T|||;VT=SNP
6	31218535	rs3130426	A	C	100	PASS	AC=4460;AF=0.890575;AN=5008;NS=2504;DP=17551;EAS_AF=0.8373;AMR_AF=0.9035;AFR_AF=0.9501;EUR_AF=0.8777;SAS_AF=0.8691;AA=a|||;VT=SNP
6	31218586	rs76911046	T	C	100	PASS	AC=167;AF=0.0333466;AN=5008;NS=2504;DP=15655;EAS_AF=0.0833;AMR_AF=0.0043;AFR_AF=0.0015;EUR_AF=0.0229;SAS_AF=0.0562;AA=T|||;VT=SNP
6	31218835	rs4084090	A	G	100	PASS	AC=539;AF=0.107628;AN=5008;NS=2504;DP=17561;EAS_AF=0.0685;AMR_AF=0.0908;AFR_AF=0.149;EUR_AF=0.0805;SAS_AF=0.1319;AA=A|||;VT=SNP
6	31218889	rs4084262	C	T	100	PASS	AC=923;AF=0.184305;AN=5008;NS=2504;DP=17678;EAS_AF=0.0853;AMR_AF=0.2248;AFR_AF=0.2239;EUR_AF=0.1889;SAS_AF=0.1994;AA=C|||;VT=SNP
6	31218984	rs3130427	A	G	100	PASS	AC=2474;AF=0.49401;AN=5008;NS=2504;DP=20592;EAS_AF=0.5665;AMR_AF=0.5346;AFR_AF=0.4728;EUR_AF=0.5239;SAS_AF=0.3885;AA=G|||;VT=SNP
6	31219090	rs3130428	G	A	100	PASS	AC=4460;AF=0.890575;AN=5008;NS=2504;DP=19442;EAS_AF=0.8373;AMR_AF=0.9035;AFR_AF=0.9501;EUR_AF=0.8777;SAS_AF=0.8691;AA=A|||;VT=SNP
6	31219133	rs3130429	A	G	100	PASS	AC=1744;AF=0.348243;AN=5008;NS=2504;DP=19535;EAS_AF=0.4266;AMR_AF=0.4063;AFR_AF=0.3011;EUR_AF=0.3887;SAS_AF=0.2485;AA=A|||;VT=SNP
6	31219142	rs55891410	A	T	100	PASS	AC=216;AF=0.043131;AN=5008;NS=2504;DP=19288;EAS_AF=0.0238;AMR_AF=0.0504;AFR_AF=0.003;EUR_AF=0.0517;SAS_AF=0.1033;AA=A|||;VT=SNP
6	31219180	rs3130430	A	C	100	PASS	AC=2639;AF=0.526957;AN=5008;NS=2504;DP=19085;EAS_AF=0.6488;AMR_AF=0.5389;AFR_AF=0.4735;EUR_AF=0.5467;SAS_AF=0.4448;AA=C|||;VT=SNP
6	31219206	rs112056944	C	T	100	PASS	AC=53;AF=0.0105831;AN=5008;NS=2504;DP=19637;EAS_AF=0.003;AMR_AF=0.0086;AFR_AF=0.0008;EUR_AF=0.0169;SAS_AF=0.0266;AA=C|||;VT=SNP
6	31219224	rs1639114	C	A	100	PASS	AC=102;AF=0.0203674;AN=5008;NS=2504;DP=19860;EAS_AF=0;AMR_AF=0.0504;AFR_AF=0.0416;EUR_AF=0.0119;SAS_AF=0;AA=C|||;VT=SNP
6	31219289	rs11962994	G	A	100	PASS	AC=767;AF=0.153155;AN=5008;NS=2504;DP=20671;EAS_AF=0.2123;AMR_AF=0.1873;AFR_AF=0.1566;EUR_AF=0.171;SAS_AF=0.045;AA=G|||;VT=SNP
6	31219342	rs3130431	A	G	100	PASS	AC=2921;AF=0.583267;AN=5008;NS=2504;DP=21506;EAS_AF=0.6825;AMR_AF=0.5706;AFR_AF=0.5651;EUR_AF=0.5626;SAS_AF=0.5358;AA=G|||;VT=SNP
6	31219357	rs3130432	G	A	100	PASS	AC=1744;AF=0.348243;AN=5008;NS=2504;DP=21604;EAS_AF=0.4266;AMR_AF=0.4063;AFR_AF=0.3011;EUR_AF=0.3887;SAS_AF=0.2485;AA=G|||;VT=SNP
6	31219469	rs3134749	C	T	100	PASS	AC=1744;AF=0.348243;AN=5008;NS=2504;DP=21876;EAS_AF=0.4266;AMR_AF=0.4063;AFR_AF=0.3011;EUR_AF=0.3887;SAS_AF=0.2485;AA=C|||;VT=SNP
6	31219613	rs73728460	C	T	100	PASS	AC=290;AF=0.0579073;AN=5008;NS=2504;DP=19372;EAS_AF=0.0387;AMR_AF=0.0317;AFR_AF=0.0915;EUR_AF=0.0159;SAS_AF=0.0941;AA=C|||;VT=SNP
6	31219638	rs3130433	A	G	100	PASS	AC=3876;AF=0.773962;AN=5008;NS=2504;DP=18680;EAS_AF=0.749;AMR_AF=0.8141;AFR_AF=0.8011;EUR_AF=0.7922;SAS_AF=0.7157;AA=G|||;VT=SNP
6	31219650	rs116227766	C	T	100	PASS	AC=290;AF=0.0579073;AN=5008;NS=2504;DP=19099;EAS_AF=0.0387;AMR_AF=0.0317;AFR_AF=0.0915;EUR_AF=0.0159;SAS_AF=0.0941;AA=T|||;VT=SNP
6	31219763	rs28397303	T	G	100	PASS	AC=814;AF=0.16254;AN=5008;NS=2504;DP=21464;EAS_AF=0.2321;AMR_AF=0.1902;AFR_AF=0.1717;EUR_AF=0.173;SAS_AF=0.0481;AA=T|||;VT=SNP
6	31219777	rs34481210	A	C	100	PASS	AC=290;AF=0.0579073;AN=5008;NS=2504;DP=21484;EAS_AF=0.0387;AMR_AF=0.0317;AFR_AF=0.0915;EUR_AF=0.0159;SAS_AF=0.0941;AA=A|||;VT=SNP
6	31219803	rs3130434	G	C	100	PASS	AC=2374;AF=0.474042;AN=5008;NS=2504;DP=21954;EAS_AF=0.5089;AMR_AF=0.4971;AFR_AF=0.4728;EUR_AF=0.5368;SAS_AF=0.3589;AA=G|||;VT=SNP
6	31219805	rs3130435	G	A	100	PASS	AC=2359;AF=0.471046;AN=5008;NS=2504;DP=21531;EAS_AF=0.505;AMR_AF=0.4942;AFR_AF=0.4682;EUR_AF=0.5328;SAS_AF=0.3599;AA=G|||;VT=SNP
6	31219862	rs3130540	T	C	100	PASS	AC=2373;AF=0.473842;AN=5008;NS=2504;DP=18729;EAS_AF=0.5069;AMR_AF=0.4971;AFR_AF=0.4728;EUR_AF=0.5358;SAS_AF=0.3609;AA=T|||;VT=SNP
6	31219869	rs9264179	T	C	100	PASS	AC=2378;AF=0.47484;AN=5008;NS=2504;DP=18367;EAS_AF=0.5099;AMR_AF=0.4971;AFR_AF=0.4735;EUR_AF=0.5368;SAS_AF=0.3609;AA=T|||;VT=SNP
6	31219885	rs73728463	A	T	100	PASS	AC=175;AF=0.0349441;AN=5008;NS=2504;DP=18238;EAS_AF=0.001;AMR_AF=0.0245;AFR_AF=0.0998;EUR_AF=0.0229;SAS_AF=0.002;AA=A|||;VT=SNP
6	31219902	rs9264180	C	A	100	PASS	AC=2664;AF=0.531949;AN=5008;NS=2504;DP=18138;EAS_AF=0.5456;AMR_AF=0.5303;AFR_AF=0.5643;EUR_AF=0.5517;SAS_AF=0.455;AA=A|||;VT=SNP
6	31219982	rs9264185	G	A	100	PASS	AC=1239;AF=0.247404;AN=5008;NS=2504;DP=19721;EAS_AF=0.2321;AMR_AF=0.2738;AFR_AF=0.2511;EUR_AF=0.2714;SAS_AF=0.2147;AA=g|||;VT=SNP
6	31220017	rs9264186	G	A	100	PASS	AC=2501;AF=0.499401;AN=5008;NS=2504;DP=18667;EAS_AF=0.5069;AMR_AF=0.513;AFR_AF=0.5522;EUR_AF=0.5467;SAS_AF=0.362;AA=g|||;VT=SNP
6	31220109	rs9264188	C	T	100	PASS	AC=2375;AF=0.474241;AN=5008;NS=2504;DP=19859;EAS_AF=0.5069;AMR_AF=0.4971;AFR_AF=0.4743;EUR_AF=0.5358;SAS_AF=0.3609;AA=c|||;VT=SNP
6	31220163	rs9264189	A	C	100	PASS	AC=3400;AF=0.678914;AN=5008;NS=2504;DP=18894;EAS_AF=0.5982;AMR_AF=0.7435;AFR_AF=0.7103;EUR_AF=0.7763;SAS_AF=0.5736;AA=a|||;VT=SNP
6	31220202	rs9264190	T	C	100	PASS	AC=3471;AF=0.693091;AN=5008;NS=2504;DP=17977;EAS_AF=0.5992;AMR_AF=0.7493;AFR_AF=0.7837;EUR_AF=0.7435;SAS_AF=0.5757;AA=t|||;VT=SNP
6	31220274	rs28361030	G	A	100	PASS	AC=569;AF=0.113618;AN=5008;NS=2504;DP=18066;EAS_AF=0.0437;AMR_AF=0.0908;AFR_AF=0.1717;EUR_AF=0.1382;SAS_AF=0.0982;AA=g|||;VT=SNP
6	31220318	rs3095257	G	T	100	PASS	AC=2465;AF=0.492212;AN=5008;NS=2504;DP=18848;EAS_AF=0.5099;AMR_AF=0.5187;AFR_AF=0.4871;EUR_AF=0.5835;SAS_AF=0.3681;AA=g|||;VT=SNP
6	31220369	rs4473905	T	C	100	PASS	AC=3878;AF=0.774361;AN=5008;NS=2504;DP=20410;EAS_AF=0.749;AMR_AF=0.8141;AFR_AF=0.8018;EUR_AF=0.7932;SAS_AF=0.7157;AA=t|||;VT=SNP
6	31220388	rs2394943	T	C	100	PASS	AC=3397;AF=0.678315;AN=5008;NS=2504;DP=20704;EAS_AF=0.5972;AMR_AF=0.7435;AFR_AF=0.7088;EUR_AF=0.7763;SAS_AF=0.5736;AA=t|||;VT=SNP
6	31220421	rs3134748	C	T	100	PASS	AC=4431;AF=0.884784;AN=5008;NS=2504;DP=21007;EAS_AF=0.8234;AMR_AF=0.9035;AFR_AF=0.9501;EUR_AF=0.8748;SAS_AF=0.8569;AA=c|||;VT=SNP
6	31220426	rs114506115	G	A	100	PASS	AC=92;AF=0.0183706;AN=5008;NS=2504;DP=21083;EAS_AF=0.004;AMR_AF=0.0216;AFR_AF=0.0136;EUR_AF=0.0477;SAS_AF=0.0072;AA=g|||;VT=SNP
6	31220440	rs116506047	A	G	100	PASS	AC=92;AF=0.0183706;AN=5008;NS=2504;DP=21896;EAS_AF=0.004;AMR_AF=0.0216;AFR_AF=0.0136;EUR_AF=0.0477;SAS_AF=0.0072;AA=a|||;VT=SNP
6	31220450	rs2394944	C	T	100	PASS	AC=988;AF=0.197284;AN=5008;NS=2504;DP=22398;EAS_AF=0.2302;AMR_AF=0.2161;AFR_AF=0.1293;EUR_AF=0.2237;SAS_AF=0.2147;AA=c|||;VT=SNP
6	31220567	rs3134747	C	T	100	PASS	AC=3750;AF=0.748802;AN=5008;NS=2504;DP=19657;EAS_AF=0.749;AMR_AF=0.7983;AFR_AF=0.7231;EUR_AF=0.7813;SAS_AF=0.7147;AA=c|||;VT=SNP
6	31220648	rs114418536	C	G	100	PASS	AC=92;AF=0.0183706;AN=5008;NS=2504;DP=18429;EAS_AF=0.004;AMR_AF=0.0216;AFR_AF=0.0136;EUR_AF=0.0477;SAS_AF=0.0072;AA=C|||;VT=SNP
6	31220752	rs3134746	C	T	100	PASS	AC=3589;AF=0.716653;AN=5008;NS=2504;DP=18204;EAS_AF=0.7113;AMR_AF=0.7824;AFR_AF=0.711;EUR_AF=0.7763;SAS_AF=0.6217;AA=C|||;VT=SNP
6	31220783	rs3130436	G	A	100	PASS	AC=3587;AF=0.716254;AN=5008;NS=2504;DP=19336;EAS_AF=0.7113;AMR_AF=0.7824;AFR_AF=0.7095;EUR_AF=0.7763;SAS_AF=0.6217;AA=G|||;VT=SNP
6	31221014	rs17191405	C	A	100	PASS	AC=98;AF=0.0195687;AN=5008;NS=2504;DP=19457;EAS_AF=0.004;AMR_AF=0.0259;AFR_AF=0.0159;EUR_AF=0.0477;SAS_AF=0.0072;AA=C|||;VT=SNP
6	31221022	rs3130438	T	C	100	PASS	AC=3879;AF=0.774561;AN=5008;NS=2504;DP=19230;EAS_AF=0.752;AMR_AF=0.8141;AFR_AF=0.8011;EUR_AF=0.7922;SAS_AF=0.7157;AA=t|||;VT=SNP
6	31221023	rs3130439	G	A	100	PASS	AC=2896;AF=0.578275;AN=5008;NS=2504;DP=19193;EAS_AF=0.4762;AMR_AF=0.611;AFR_AF=0.618;EUR_AF=0.6113;SAS_AF=0.5726;AA=G|||;VT=SNP
6	31221039	rs4416711	C	T	100	PASS	AC=558;AF=0.111422;AN=5008;NS=2504;DP=19136;EAS_AF=0.0754;AMR_AF=0.0893;AFR_AF=0.149;EUR_AF=0.0845;SAS_AF=0.1411;AA=C|||;VT=SNP
6	31221073	rs17191433	T	C	100	PASS	AC=290;AF=0.0579073;AN=5008;NS=2504;DP=19542;EAS_AF=0.0387;AMR_AF=0.0317;AFR_AF=0.0915;EUR_AF=0.0159;SAS_AF=0.0941;AA=T|||;VT=SNP
6	31221103	rs17197784	G	A	100	PASS	AC=293;AF=0.0585064;AN=5008;NS=2504;DP=19778;EAS_AF=0.0387;AMR_AF=0.0317;AFR_AF=0.0938;EUR_AF=0.0159;SAS_AF=0.0941;AA=G|||;VT=SNP
6	31221117	rs534690210	T	C	100	PASS	AC=1898;AF=0.378994;AN=5008;NS=2504;DP=19928;EAS_AF=0.4147;AMR_AF=0.4035;AFR_AF=0.2005;EUR_AF=0.4583;SAS_AF=0.4847;AA=T|||;VT=SNP
6	31221125	rs17191475	A	C	100	PASS	AC=290;AF=0.0579073;AN=5008;NS=2504;DP=19796;EAS_AF=0.0387;AMR_AF=0.0317;AFR_AF=0.0915;EUR_AF=0.0159;SAS_AF=0.0941;AA=A|||;VT=SNP
6	31221153	rs2394946	G	A	100	PASS	AC=2763;AF=0.551717;AN=5008;NS=2504;DP=20066;EAS_AF=0.4742;AMR_AF=0.5893;AFR_AF=0.5378;EUR_AF=0.6034;SAS_AF=0.5706;AA=g|||;VT=SNP
6	31221246	rs115338401	C	T	100	PASS	AC=57;AF=0.0113818;AN=5008;NS=2504;DP=21670;EAS_AF=0.006;AMR_AF=0.0029;AFR_AF=0.0121;EUR_AF=0.0169;SAS_AF=0.0164;AA=C|||;VT=SNP
6	31221284	rs17191510	G	A	100	PASS	AC=798;AF=0.159345;AN=5008;NS=2504;DP=20491;EAS_AF=0.0407;AMR_AF=0.1873;AFR_AF=0.3139;EUR_AF=0.1412;SAS_AF=0.0716;AA=g|||;VT=SNP
6	31221299	rs17197839	G	A	100	PASS	AC=580;AF=0.115815;AN=5008;NS=2504;DP=20023;EAS_AF=0.123;AMR_AF=0.1585;AFR_AF=0.1536;EUR_AF=0.1243;SAS_AF=0.0184;AA=G|||;VT=SNP
6	31221351	rs1793892	T	C	100	PASS	AC=234;AF=0.0467252;AN=5008;NS=2504;DP=21740;EAS_AF=0.002;AMR_AF=0.0807;AFR_AF=0.0628;EUR_AF=0.0835;SAS_AF=0.0092;AA=T|||;VT=SNP
6	31221369	rs17191538	A	G	100	PASS	AC=304;AF=0.0607029;AN=5008;NS=2504;DP=22238;EAS_AF=0.1746;AMR_AF=0.0807;AFR_AF=0.0182;EUR_AF=0.0159;SAS_AF=0.0327;AA=A|||;VT=SNP
6	31221396	rs2394947	A	G	100	PASS	AC=3739;AF=0.746605;AN=5008;NS=2504;DP=22677;EAS_AF=0.7401;AMR_AF=0.7983;AFR_AF=0.7224;EUR_AF=0.7813;SAS_AF=0.7137;AA=G|||;VT=SNP
6	31221447	rs3869125	A	G	100	PASS	AC=866;AF=0.172923;AN=5008;NS=2504;DP=22521;EAS_AF=0.3224;AMR_AF=0.1931;AFR_AF=0.1021;EUR_AF=0.0845;SAS_AF=0.1912;AA=A|||;VT=SNP
6	31221485	rs17191559	A	C	100	PASS	AC=650;AF=0.129792;AN=5008;NS=2504;DP=22420;EAS_AF=0.2292;AMR_AF=0.1542;AFR_AF=0.0408;EUR_AF=0.0934;SAS_AF=0.1677;AA=A|||;VT=SNP
6	31221503	rs1639113	G	A	100	PASS	AC=423;AF=0.0844649;AN=5008;NS=2504;DP=22534;EAS_AF=0.0427;AMR_AF=0.1138;AFR_AF=0.0703;EUR_AF=0.1014;SAS_AF=0.1084;AA=G|||;VT=SNP
6	31221515	rs11967010	T	C	100	PASS	AC=949;AF=0.189497;AN=5008;NS=2504;DP=22375;EAS_AF=0.2986;AMR_AF=0.1873;AFR_AF=0.1974;EUR_AF=0.1759;SAS_AF=0.0818;AA=T|||;VT=SNP
6	31221525	rs2394948	C	G	100	PASS	AC=2623;AF=0.523762;AN=5008;NS=2504;DP=22569;EAS_AF=0.5873;AMR_AF=0.5576;AFR_AF=0.4024;EUR_AF=0.6034;SAS_AF=0.5164;AA=C|||;VT=SNP
6	31221540	rs11967011	T	C	100	PASS	AC=951;AF=0.189896;AN=5008;NS=2504;DP=22464;EAS_AF=0.2986;AMR_AF=0.1916;AFR_AF=0.1967;EUR_AF=0.1759;SAS_AF=0.0818;AA=T|||;VT=SNP
6	31221573	rs3095256	A	G	100	PASS	AC=4044;AF=0.807508;AN=5008;NS=2504;DP=21449;EAS_AF=0.8036;AMR_AF=0.8386;AFR_AF=0.8336;EUR_AF=0.8111;SAS_AF=0.7505;AA=G|||;VT=SNP
6	31221668	rs3095254	C	G	100	PASS	AC=2620;AF=0.523163;AN=5008;NS=2504;DP=20889;EAS_AF=0.5883;AMR_AF=0.5605;AFR_AF=0.3964;EUR_AF=0.6054;SAS_AF=0.5164;AA=C|||;VT=SNP
6	31221698	rs1793891	C	T	100	PASS	AC=713;AF=0.142372;AN=5008;NS=2504;DP=20552;EAS_AF=0.0556;AMR_AF=0.1138;AFR_AF=0.0938;EUR_AF=0.2346;SAS_AF=0.2229;AA=C|||;VT=SNP
6	31221914	rs9264219	C	T	100	PASS	AC=3112;AF=0.621406;AN=5008;NS=2504;DP=16918;EAS_AF=0.7391;AMR_AF=0.6412;AFR_AF=0.4758;EUR_AF=0.6521;SAS_AF=0.6513;AA=C|||;VT=SNP
6	31222056	rs1793890	G	A	100	PASS	AC=1306;AF=0.260783;AN=5008;NS=2504;DP=16142;EAS_AF=0.2808;AMR_AF=0.2637;AFR_AF=0.1241;EUR_AF=0.3082;SAS_AF=0.3742;AA=g|||;VT=SNP
6	31222095	rs142273970	C	T	100	PASS	AC=590;AF=0.117812;AN=5008;NS=2504;DP=15759;EAS_AF=0.2232;AMR_AF=0.1499;AFR_AF=0.0287;EUR_AF=0.0746;SAS_AF=0.1513;AA=c|||;VT=SNP
6	31222116	rs1639111	G	A	100	PASS	AC=447;AF=0.0892572;AN=5008;NS=2504;DP=15795;EAS_AF=0.0437;AMR_AF=0.1225;AFR_AF=0.0734;EUR_AF=0.1153;SAS_AF=0.1074;AA=g|||;VT=SNP
6	31222119	rs9264227	G	A	100	PASS	AC=3888;AF=0.776358;AN=5008;NS=2504;DP=15778;EAS_AF=0.7996;AMR_AF=0.8271;AFR_AF=0.7489;EUR_AF=0.7952;SAS_AF=0.7342;AA=g|||;VT=SNP
6	31222479	rs143871426	G	A	100	PASS	AC=89;AF=0.0177716;AN=5008;NS=2504;DP=15037;EAS_AF=0.004;AMR_AF=0.0202;AFR_AF=0.0136;EUR_AF=0.0457;SAS_AF=0.0072;AA=g|||;VT=SNP
6	31222661	rs41268860	A	C	100	PASS	AC=712;AF=0.142173;AN=5008;NS=2504;DP=20583;EAS_AF=0.2986;AMR_AF=0.1268;AFR_AF=0.084;EUR_AF=0.1302;SAS_AF=0.0828;AA=A|||;VT=SNP
6	31222735	rs7771253	G	A	100	PASS	AC=592;AF=0.118211;AN=5008;NS=2504;DP=21607;EAS_AF=0.2232;AMR_AF=0.1499;AFR_AF=0.0287;EUR_AF=0.0746;SAS_AF=0.1534;AA=G|||;VT=SNP
6	31223686	rs183893204	G	A	100	PASS	AC=349;AF=0.0696885;AN=5008;NS=2504;DP=9734;EAS_AF=0.1081;AMR_AF=0.0605;AFR_AF=0.0779;EUR_AF=0.0447;SAS_AF=0.0511;AA=G|||;VT=SNP
6	31223714	rs200226984	T	C	100	PASS	AC=349;AF=0.0696885;AN=5008;NS=2504;DP=8454;EAS_AF=0.1081;AMR_AF=0.0605;AFR_AF=0.0779;EUR_AF=0.0447;SAS_AF=0.0511;AA=T|||;VT=SNP
6	31224780	rs148908245	T	C	100	PASS	AC=184;AF=0.0367412;AN=5008;NS=2504;DP=14168;EAS_AF=0.004;AMR_AF=0.0274;AFR_AF=0.0809;EUR_AF=0.0467;SAS_AF=0.0072;AA=T|||;VT=SNP
6	31225771	rs144989861	G	A	100	PASS	AC=444;AF=0.0886581;AN=5008;NS=2504;DP=19228;EAS_AF=0.0446;AMR_AF=0.121;AFR_AF=0.0734;EUR_AF=0.1153;SAS_AF=0.1043;AA=G|||;VT=SNP
6	31226069	rs150242083	T	C	100	PASS	AC=268;AF=0.0535144;AN=5008;NS=2504;DP=17736;EAS_AF=0;AMR_AF=0.0634;AFR_AF=0.112;EUR_AF=0.0527;SAS_AF=0.0235;AA=T|||;VT=SNP
6	31226075	rs138950925	T	C	100	PASS	AC=268;AF=0.0535144;AN=5008;NS=2504;DP=18049;EAS_AF=0;AMR_AF=0.0634;AFR_AF=0.112;EUR_AF=0.0527;SAS_AF=0.0235;AA=T|||;VT=SNP
6	31226268	rs12529265	A	C	100	PASS	AC=594;AF=0.11861;AN=5008;NS=2504;DP=19682;EAS_AF=0.2232;AMR_AF=0.1499;AFR_AF=0.0287;EUR_AF=0.0746;SAS_AF=0.1554;AA=A|||;VT=SNP
6	31226402	rs6907645	T	C	100	PASS	AC=274;AF=0.0547125;AN=5008;NS=2504;DP=18319;EAS_AF=0;AMR_AF=0.0634;AFR_AF=0.1127;EUR_AF=0.0527;SAS_AF=0.0286;AA=T|||;VT=SNP
6	31226665	rs143345302	C	T	100	PASS	AC=445;AF=0.0888578;AN=5008;NS=2504;DP=18019;EAS_AF=0.0446;AMR_AF=0.121;AFR_AF=0.0734;EUR_AF=0.1153;SAS_AF=0.1053;AA=C|||;VT=SNP
6	31226769	rs9264315	T	C	100	PASS	AC=3685;AF=0.735823;AN=5008;NS=2504;DP=15410;EAS_AF=0.7937;AMR_AF=0.7997;AFR_AF=0.6611;EUR_AF=0.7445;SAS_AF=0.7229;AA=t|||;VT=SNP
6	31227046	rs9689773	A	C	100	PASS	AC=274;AF=0.0547125;AN=5008;NS=2504;DP=21071;EAS_AF=0;AMR_AF=0.0634;AFR_AF=0.1127;EUR_AF=0.0527;SAS_AF=0.0286;AA=A|||;VT=SNP
6	31227055	rs151024848	C	T	100	PASS	AC=56;AF=0.0111821;AN=5008;NS=2504;DP=20543;EAS_AF=0.006;AMR_AF=0.0029;AFR_AF=0.0121;EUR_AF=0.0159;SAS_AF=0.0164;AA=C|||;VT=SNP
6	31227095	rs7750309	T	C	100	PASS	AC=597;AF=0.119209;AN=5008;NS=2504;DP=19594;EAS_AF=0.2252;AMR_AF=0.1499;AFR_AF=0.0287;EUR_AF=0.0736;SAS_AF=0.1575;AA=T|||;VT=SNP
6	31227236	rs150543164	C	G	100	PASS	AC=185;AF=0.0369409;AN=5008;NS=2504;DP=17802;EAS_AF=0.004;AMR_AF=0.0274;AFR_AF=0.0817;EUR_AF=0.0467;SAS_AF=0.0072;AA=C|||;VT=SNP
6	31227298	rs2524128	A	C	100	PASS	AC=445;AF=0.0888578;AN=5008;NS=2504;DP=19721;EAS_AF=0.0446;AMR_AF=0.121;AFR_AF=0.0734;EUR_AF=0.1153;SAS_AF=0.1053;AA=A|||;VT=SNP
6	31227321	rs112985663	T	C	100	PASS	AC=445;AF=0.0888578;AN=5008;NS=2504;DP=19564;EAS_AF=0.0446;AMR_AF=0.121;AFR_AF=0.0734;EUR_AF=0.1153;SAS_AF=0.1053;AA=T|||;VT=SNP
6	31227344	rs139410771	G	C	100	PASS	AC=56;AF=0.0111821;AN=5008;NS=2504;DP=19690;EAS_AF=0.006;AMR_AF=0.0029;AFR_AF=0.0121;EUR_AF=0.0159;SAS_AF=0.0164;AA=G|||;VT=SNP
6	31227402	rs41268872	T	C	100	PASS	AC=707;AF=0.141174;AN=5008;NS=2504;DP=21503;EAS_AF=0.2966;AMR_AF=0.1268;AFR_AF=0.0832;EUR_AF=0.1302;SAS_AF=0.0808;AA=T|||;VT=SNP
6	31227639	rs28749575	C	G	100	PASS	AC=275;AF=0.0549121;AN=5008;NS=2504;DP=19352;EAS_AF=0;AMR_AF=0.0634;AFR_AF=0.1135;EUR_AF=0.0527;SAS_AF=0.0286;AA=C|||;VT=SNP
6	31227667	rs2524125	G	A	100	PASS	AC=628;AF=0.125399;AN=5008;NS=2504;DP=19243;EAS_AF=0.1548;AMR_AF=0.1585;AFR_AF=0.0741;EUR_AF=0.1153;SAS_AF=0.1513;AA=G|||;VT=SNP
6	31227713	rs9264341	G	T	100	PASS	AC=4007;AF=0.80012;AN=5008;NS=2504;DP=18560;EAS_AF=0.8006;AMR_AF=0.8386;AFR_AF=0.8245;EUR_AF=0.8052;SAS_AF=0.7342;AA=T|||;VT=SNP
6	31227759	rs4339503	C	T	100	PASS	AC=358;AF=0.0714856;AN=5008;NS=2504;DP=19565;EAS_AF=0.0079;AMR_AF=0.0591;AFR_AF=0.1135;EUR_AF=0.0537;SAS_AF=0.1074;AA=C|||;VT=SNP
6	31227847	rs28749576	G	T	100	PASS	AC=276;AF=0.0551118;AN=5008;NS=2504;DP=20583;EAS_AF=0;AMR_AF=0.0634;AFR_AF=0.1142;EUR_AF=0.0527;SAS_AF=0.0286;AA=G|||;VT=SNP
6	31227901	rs2844632	G	A	100	PASS	AC=3440;AF=0.686901;AN=5008;NS=2504;DP=18950;EAS_AF=0.756;AMR_AF=0.7046;AFR_AF=0.674;EUR_AF=0.6799;SAS_AF=0.6278;AA=G|||;VT=SNP
6	31227925	rs28749577	G	C	100	PASS	AC=276;AF=0.0551118;AN=5008;NS=2504;DP=3306;EAS_AF=0;AMR_AF=0.0634;AFR_AF=0.1142;EUR_AF=0.0527;SAS_AF=0.0286;AA=G|||;VT=SNP
6	31228040	rs9264346	T	C	100	PASS	AC=4011;AF=0.800919;AN=5008;NS=2504;DP=19979;EAS_AF=0.8016;AMR_AF=0.8415;AFR_AF=0.8245;EUR_AF=0.8062;SAS_AF=0.7342;AA=t|||;VT=SNP
6	31228048	rs2524124	G	A	100	PASS	AC=446;AF=0.0890575;AN=5008;NS=2504;DP=19890;EAS_AF=0.0446;AMR_AF=0.121;AFR_AF=0.0741;EUR_AF=0.1153;SAS_AF=0.1053;AA=G|||;VT=SNP
6	31228064	rs17191650	G	A	100	PASS	AC=188;AF=0.0375399;AN=5008;NS=2504;DP=20047;EAS_AF=0.004;AMR_AF=0.0274;AFR_AF=0.084;EUR_AF=0.0467;SAS_AF=0.0072;AA=G|||;VT=SNP
6	31228084	rs2844630	G	T	100	PASS	AC=716;AF=0.142971;AN=5008;NS=2504;DP=19827;EAS_AF=0.0565;AMR_AF=0.1138;AFR_AF=0.0953;EUR_AF=0.2346;SAS_AF=0.2229;AA=T|||;VT=SNP
6	31228267	rs9264358	C	T	100	PASS	AC=3883;AF=0.775359;AN=5008;NS=2504;DP=19031;EAS_AF=0.7986;AMR_AF=0.8256;AFR_AF=0.7466;EUR_AF=0.7962;SAS_AF=0.7331;AA=T|||;VT=SNP
6	31228327	rs9264362	A	G	100	PASS	AC=4007;AF=0.80012;AN=5008;NS=2504;DP=18595;EAS_AF=0.7986;AMR_AF=0.8415;AFR_AF=0.8238;EUR_AF=0.8062;SAS_AF=0.7342;AA=a|||;VT=SNP
6	31228346	rs2017772	G	A	100	PASS	AC=570;AF=0.113818;AN=5008;NS=2504;DP=18524;EAS_AF=0.0446;AMR_AF=0.1369;AFR_AF=0.1513;EUR_AF=0.1252;SAS_AF=0.1063;AA=G|||;VT=SNP
6	31228364	rs144473273	G	C	100	PASS	AC=185;AF=0.0369409;AN=5008;NS=2504;DP=18669;EAS_AF=0.004;AMR_AF=0.0274;AFR_AF=0.0817;EUR_AF=0.0467;SAS_AF=0.0072;AA=G|||;VT=SNP
6	31228410	rs1986997	T	C	100	PASS	AC=3763;AF=0.751398;AN=5008;NS=2504;DP=18735;EAS_AF=0.7748;AMR_AF=0.8098;AFR_AF=0.7912;EUR_AF=0.6799;SAS_AF=0.7055;AA=t|||;VT=SNP
6	31228460	rs9264368	A	G	100	PASS	AC=4012;AF=0.801118;AN=5008;NS=2504;DP=19077;EAS_AF=0.8016;AMR_AF=0.8444;AFR_AF=0.823;EUR_AF=0.8062;SAS_AF=0.7352;AA=G|||;VT=SNP
6	31228540	rs17191797	T	G	100	PASS	AC=774;AF=0.154553;AN=5008;NS=2504;DP=18628;EAS_AF=0.0605;AMR_AF=0.1888;AFR_AF=0.27;EUR_AF=0.1421;SAS_AF=0.0838;AA=T|||;VT=SNP
6	31228552	rs9501548	G	A	100	PASS	AC=358;AF=0.0714856;AN=5008;NS=2504;DP=18240;EAS_AF=0.0079;AMR_AF=0.0591;AFR_AF=0.1142;EUR_AF=0.0527;SAS_AF=0.1074;AA=g|||;VT=SNP
6	31228565	rs3130441	G	A	100	PASS	AC=445;AF=0.0888578;AN=5008;NS=2504;DP=17697;EAS_AF=0.0446;AMR_AF=0.121;AFR_AF=0.0734;EUR_AF=0.1153;SAS_AF=0.1053;AA=G|||;VT=SNP
6	31228634	rs3130444	T	C	100	PASS	AC=714;AF=0.142572;AN=5008;NS=2504;DP=16189;EAS_AF=0.0565;AMR_AF=0.1138;AFR_AF=0.0946;EUR_AF=0.2336;SAS_AF=0.2229;AA=T|||;VT=SNP
6	31228638	rs17198168	T	A	100	PASS	AC=185;AF=0.0369409;AN=5008;NS=2504;DP=16186;EAS_AF=0.005;AMR_AF=0.0274;AFR_AF=0.0809;EUR_AF=0.0467;SAS_AF=0.0072;AA=T|||;VT=SNP
6	31228666	rs9264374	C	T	100	PASS	AC=3882;AF=0.77516;AN=5008;NS=2504;DP=16134;EAS_AF=0.7996;AMR_AF=0.8256;AFR_AF=0.7451;EUR_AF=0.7962;SAS_AF=0.7331;AA=c|||;VT=SNP
6	31228701	rs17191832	G	A	100	PASS	AC=711;AF=0.141973;AN=5008;NS=2504;DP=17697;EAS_AF=0.3006;AMR_AF=0.1254;AFR_AF=0.0832;EUR_AF=0.1302;SAS_AF=0.0818;AA=G|||;VT=SNP
6	31228707	rs9264375	A	C	100	PASS	AC=4006;AF=0.79992;AN=5008;NS=2504;DP=17640;EAS_AF=0.7996;AMR_AF=0.8415;AFR_AF=0.8222;EUR_AF=0.8062;SAS_AF=0.7342;AA=C|||;VT=SNP
6	31228716	rs2844629	C	T	100	PASS	AC=445;AF=0.0888578;AN=5008;NS=2504;DP=17969;EAS_AF=0.0446;AMR_AF=0.121;AFR_AF=0.0734;EUR_AF=0.1153;SAS_AF=0.1053;AA=C|||;VT=SNP
6	31228812	rs9357118	A	G	100	PASS	AC=595;AF=0.11881;AN=5008;NS=2504;DP=16929;EAS_AF=0.2232;AMR_AF=0.1499;AFR_AF=0.0287;EUR_AF=0.0746;SAS_AF=0.1564;AA=A|||;VT=SNP
6	31228860	rs2524122	C	A	100	PASS	AC=715;AF=0.142772;AN=5008;NS=2504;DP=18625;EAS_AF=0.0565;AMR_AF=0.1138;AFR_AF=0.0953;EUR_AF=0.2336;SAS_AF=0.2229;AA=C|||;VT=SNP
6	31228868	rs3132493	T	C	100	PASS	AC=3881;AF=0.77496;AN=5008;NS=2504;DP=18929;EAS_AF=0.7996;AMR_AF=0.8256;AFR_AF=0.7451;EUR_AF=0.7952;SAS_AF=0.7331;AA=T|||;VT=SNP
6	31228972	rs2524121	G	A	100	PASS	AC=445;AF=0.0888578;AN=5008;NS=2504;DP=17137;EAS_AF=0.0446;AMR_AF=0.121;AFR_AF=0.0734;EUR_AF=0.1153;SAS_AF=0.1053;AA=G|||;VT=SNP
6	31229041	rs3130541	C	A	100	PASS	AC=3886;AF=0.775958;AN=5008;NS=2504;DP=15007;EAS_AF=0.8006;AMR_AF=0.8271;AFR_AF=0.7458;EUR_AF=0.7972;SAS_AF=0.7331;AA=c|||;VT=SNP
6	31229060	rs2844628	C	A	100	PASS	AC=450;AF=0.0898562;AN=5008;NS=2504;DP=15050;EAS_AF=0.0456;AMR_AF=0.1239;AFR_AF=0.0734;EUR_AF=0.1173;SAS_AF=0.1053;AA=C|||;VT=SNP
6	31229173	rs9264387	C	T	100	PASS	AC=4003;AF=0.799321;AN=5008;NS=2504;DP=17202;EAS_AF=0.7976;AMR_AF=0.8415;AFR_AF=0.823;EUR_AF=0.8062;SAS_AF=0.7321;AA=T|||;VT=SNP
6	31229202	rs116138749	C	T	100	PASS	AC=183;AF=0.0365415;AN=5008;NS=2504;DP=16972;EAS_AF=0.004;AMR_AF=0.0274;AFR_AF=0.0809;EUR_AF=0.0457;SAS_AF=0.0072;AA=c|||;VT=SNP
6	31229203	rs9264391	G	A	100	PASS	AC=445;AF=0.0888578;AN=5008;NS=2504;DP=16911;EAS_AF=0.0437;AMR_AF=0.121;AFR_AF=0.0741;EUR_AF=0.1153;SAS_AF=0.1053;AA=G|||;VT=SNP
6	31229248	rs9368665	A	G	100	PASS	AC=594;AF=0.11861;AN=5008;NS=2504;DP=17049;EAS_AF=0.2232;AMR_AF=0.1499;AFR_AF=0.0287;EUR_AF=0.0746;SAS_AF=0.1554;AA=A|||;VT=SNP
6	31229339	rs11968820	T	C	100	PASS	AC=710;AF=0.141773;AN=5008;NS=2504;DP=16842;EAS_AF=0.3006;AMR_AF=0.1254;AFR_AF=0.0825;EUR_AF=0.1302;SAS_AF=0.0818;AA=T|||;VT=SNP
6	31229404	rs2524119	T	C	100	PASS	AC=3329;AF=0.664736;AN=5008;NS=2504;DP=16559;EAS_AF=0.7232;AMR_AF=0.7522;AFR_AF=0.7405;EUR_AF=0.6173;SAS_AF=0.4888;AA=T|||;VT=SNP
6	31229410	rs9348856	C	T	100	PASS	AC=597;AF=0.119209;AN=5008;NS=2504;DP=16233;EAS_AF=0.2252;AMR_AF=0.1499;AFR_AF=0.0287;EUR_AF=0.0746;SAS_AF=0.1564;AA=C|||;VT=SNP
6	31229429	rs141451792	C	A	100	PASS	AC=40;AF=0.00798722;AN=5008;NS=2504;DP=16271;EAS_AF=0.006;AMR_AF=0.0029;AFR_AF=0;EUR_AF=0.0159;SAS_AF=0.0164;AA=C|||;VT=SNP
6	31229462	rs2844627	C	T	100	PASS	AC=714;AF=0.142572;AN=5008;NS=2504;DP=17142;EAS_AF=0.0565;AMR_AF=0.1138;AFR_AF=0.0953;EUR_AF=0.2336;SAS_AF=0.2219;AA=C|||;VT=SNP
6	31229497	rs113700423	C	T	100	PASS	AC=774;AF=0.154553;AN=5008;NS=2504;DP=18106;EAS_AF=0.0605;AMR_AF=0.1873;AFR_AF=0.2708;EUR_AF=0.1421;SAS_AF=0.0838;AA=C|||;VT=SNP
6	31229552	rs2844626	A	T	100	PASS	AC=1489;AF=0.297324;AN=5008;NS=2504;DP=19398;EAS_AF=0.1161;AMR_AF=0.2997;AFR_AF=0.3661;EUR_AF=0.3777;SAS_AF=0.3067;AA=A|||;VT=SNP
6	31229579	rs73728482	C	T	100	PASS	AC=184;AF=0.0367412;AN=5008;NS=2504;DP=19808;EAS_AF=0.004;AMR_AF=0.0274;AFR_AF=0.0809;EUR_AF=0.0467;SAS_AF=0.0072;AA=C|||;VT=SNP
6	31229593	rs9264405	A	C	100	PASS	AC=4011;AF=0.800919;AN=5008;NS=2504;DP=19642;EAS_AF=0.8006;AMR_AF=0.8415;AFR_AF=0.8245;EUR_AF=0.8062;SAS_AF=0.7352;AA=C|||;VT=SNP
6	31229610	rs9264406	A	G	100	PASS	AC=4011;AF=0.800919;AN=5008;NS=2504;DP=19437;EAS_AF=0.8006;AMR_AF=0.8415;AFR_AF=0.8245;EUR_AF=0.8062;SAS_AF=0.7352;AA=G|||;VT=SNP
6	31229644	rs9368666	A	G	100	PASS	AC=589;AF=0.117612;AN=5008;NS=2504;DP=18470;EAS_AF=0.2222;AMR_AF=0.1499;AFR_AF=0.0287;EUR_AF=0.0746;SAS_AF=0.1513;AA=A|||;VT=SNP
6	31229678	rs11966319	C	T	100	PASS	AC=568;AF=0.113419;AN=5008;NS=2504;DP=17677;EAS_AF=0.2371;AMR_AF=0.1225;AFR_AF=0.0461;EUR_AF=0.1272;SAS_AF=0.0562;AA=C|||;VT=SNP
6	31229701	rs11966332	C	T	100	PASS	AC=715;AF=0.142772;AN=5008;NS=2504;DP=16364;EAS_AF=0.3036;AMR_AF=0.1254;AFR_AF=0.0832;EUR_AF=0.1312;SAS_AF=0.0818;AA=C|||;VT=SNP
6	31229705	rs9366773	C	G	100	PASS	AC=588;AF=0.117412;AN=5008;NS=2504;DP=16105;EAS_AF=0.2202;AMR_AF=0.1484;AFR_AF=0.028;EUR_AF=0.0736;SAS_AF=0.1554;AA=C|||;VT=SNP
6	31229796	rs114434032	C	T	100	PASS	AC=54;AF=0.0107827;AN=5008;NS=2504;DP=17641;EAS_AF=0.005;AMR_AF=0.0029;AFR_AF=0.0121;EUR_AF=0.0159;SAS_AF=0.0153;AA=C|||;VT=SNP
6	31229845	rs9264411	C	T	100	PASS	AC=4052;AF=0.809105;AN=5008;NS=2504;DP=19672;EAS_AF=0.8175;AMR_AF=0.8415;AFR_AF=0.8245;EUR_AF=0.8111;SAS_AF=0.7546;AA=c|||;VT=SNP
6	31229856	rs17192099	G	C	100	PASS	AC=680;AF=0.135783;AN=5008;NS=2504;DP=19742;EAS_AF=0.2758;AMR_AF=0.1254;AFR_AF=0.0832;EUR_AF=0.1282;SAS_AF=0.0777;AA=G|||;VT=SNP
6	31229864	rs17192106	G	T	100	PASS	AC=681;AF=0.135982;AN=5008;NS=2504;DP=19828;EAS_AF=0.2758;AMR_AF=0.1254;AFR_AF=0.084;EUR_AF=0.1282;SAS_AF=0.0777;AA=G|||;VT=SNP
6	31229882	rs75571369	A	G	100	PASS	AC=181;AF=0.0361422;AN=5008;NS=2504;DP=19546;EAS_AF=0.004;AMR_AF=0.0274;AFR_AF=0.0809;EUR_AF=0.0447;SAS_AF=0.0061;AA=A|||;VT=SNP
6	31229896	rs17198455	G	T	100	PASS	AC=272;AF=0.0543131;AN=5008;NS=2504;DP=19381;EAS_AF=0;AMR_AF=0.0634;AFR_AF=0.1127;EUR_AF=0.0517;SAS_AF=0.0276;AA=G|||;VT=SNP
6	31229993	rs17192134	G	T	100	PASS	AC=722;AF=0.144169;AN=5008;NS=2504;DP=19616;EAS_AF=0.0556;AMR_AF=0.1816;AFR_AF=0.2436;EUR_AF=0.1372;SAS_AF=0.0818;AA=G|||;VT=SNP
6	31230042	rs9264416	G	A	100	PASS	AC=4453;AF=0.889177;AN=5008;NS=2504;DP=19904;EAS_AF=0.8294;AMR_AF=0.9035;AFR_AF=0.9508;EUR_AF=0.8777;SAS_AF=0.8691;AA=A|||;VT=SNP
6	31230064	rs17198497	T	C	100	PASS	AC=272;AF=0.0543131;AN=5008;NS=2504;DP=19935;EAS_AF=0;AMR_AF=0.0634;AFR_AF=0.1127;EUR_AF=0.0517;SAS_AF=0.0276;AA=T|||;VT=SNP
6	31230078	rs9264417	A	G	100	PASS	AC=4054;AF=0.809505;AN=5008;NS=2504;DP=19873;EAS_AF=0.8165;AMR_AF=0.8415;AFR_AF=0.8268;EUR_AF=0.8111;SAS_AF=0.7546;AA=a|||;VT=SNP
6	31230111	rs2894196	T	A	100	PASS	AC=572;AF=0.114217;AN=5008;NS=2504;DP=19664;EAS_AF=0.2113;AMR_AF=0.1499;AFR_AF=0.0287;EUR_AF=0.0716;SAS_AF=0.1483;AA=T|||;VT=SNP
6	31230136	rs2394949	T	C	100	PASS	AC=3746;AF=0.748003;AN=5008;NS=2504;DP=18789;EAS_AF=0.8135;AMR_AF=0.7983;AFR_AF=0.6664;EUR_AF=0.7555;SAS_AF=0.7474;AA=t|||;VT=SNP
6	31230137	rs9264419	G	A	100	PASS	AC=157;AF=0.0313498;AN=5008;NS=2504;DP=18654;EAS_AF=0.004;AMR_AF=0.049;AFR_AF=0.0182;EUR_AF=0.0825;SAS_AF=0.0123;AA=G|||;VT=SNP
6	31230221	rs2245738	A	C	100	PASS	AC=1619;AF=0.323283;AN=5008;NS=2504;DP=18922;EAS_AF=0.1875;AMR_AF=0.3026;AFR_AF=0.3669;EUR_AF=0.3917;SAS_AF=0.3487;AA=A|||;VT=SNP
6	31230347	rs114420977	C	T	100	PASS	AC=54;AF=0.0107827;AN=5008;NS=2504;DP=20052;EAS_AF=0.005;AMR_AF=0.0029;AFR_AF=0.0121;EUR_AF=0.0159;SAS_AF=0.0153;AA=C|||;VT=SNP
6	31230356	rs9264427	G	A	100	PASS	AC=4053;AF=0.809305;AN=5008;NS=2504;DP=20011;EAS_AF=0.8165;AMR_AF=0.8429;AFR_AF=0.8245;EUR_AF=0.8111;SAS_AF=0.7556;AA=A|||;VT=SNP
6	31230438	rs17192225	T	C	100	PASS	AC=679;AF=0.135583;AN=5008;NS=2504;DP=20248;EAS_AF=0.2738;AMR_AF=0.1254;AFR_AF=0.0832;EUR_AF=0.1292;SAS_AF=0.0777;AA=T|||;VT=SNP
6	31230452	rs9264428	C	A	100	PASS	AC=4052;AF=0.809105;AN=5008;NS=2504;DP=20252;EAS_AF=0.8175;AMR_AF=0.8415;AFR_AF=0.8245;EUR_AF=0.8111;SAS_AF=0.7546;AA=A|||;VT=SNP
6	31230515	rs2853963	C	G	100	PASS	AC=432;AF=0.086262;AN=5008;NS=2504;DP=20107;EAS_AF=0.0377;AMR_AF=0.121;AFR_AF=0.0734;EUR_AF=0.1133;SAS_AF=0.1012;AA=C|||;VT=SNP
6	31230535	rs17198595	A	T	100	PASS	AC=272;AF=0.0543131;AN=5008;NS=2504;DP=20296;EAS_AF=0;AMR_AF=0.0634;AFR_AF=0.1127;EUR_AF=0.0517;SAS_AF=0.0276;AA=A|||;VT=SNP
6	31230605	rs4995903	C	T	100	PASS	AC=3926;AF=0.783946;AN=5008;NS=2504;DP=20724;EAS_AF=0.8175;AMR_AF=0.8256;AFR_AF=0.7466;EUR_AF=0.8002;SAS_AF=0.7536;AA=c|||;VT=SNP
6	31230667	rs2524118	T	A	100	PASS	AC=300;AF=0.0599042;AN=5008;NS=2504;DP=19847;EAS_AF=0.005;AMR_AF=0.111;AFR_AF=0.0726;EUR_AF=0.1093;SAS_AF=0.0123;AA=T|||;VT=SNP
6	31230701	rs2394950	G	A	100	PASS	AC=343;AF=0.0684904;AN=5008;NS=2504;DP=18861;EAS_AF=0.0089;AMR_AF=0.0576;AFR_AF=0.1112;EUR_AF=0.0507;SAS_AF=0.0982;AA=G|||;VT=SNP
6	31230717	rs9357120	T	A	100	PASS	AC=1874;AF=0.374201;AN=5008;NS=2504;DP=18637;EAS_AF=0.5913;AMR_AF=0.402;AFR_AF=0.3056;EUR_AF=0.2962;SAS_AF=0.3037;AA=T|||;VT=SNP
6	31230759	rs2394951	A	G	100	PASS	AC=4051;AF=0.808906;AN=5008;NS=2504;DP=18583;EAS_AF=0.8165;AMR_AF=0.8415;AFR_AF=0.8245;EUR_AF=0.8101;SAS_AF=0.7556;AA=G|||;VT=SNP
6	31230774	rs113766203	G	T	100	PASS	AC=181;AF=0.0361422;AN=5008;NS=2504;DP=18653;EAS_AF=0.004;AMR_AF=0.0274;AFR_AF=0.0809;EUR_AF=0.0447;SAS_AF=0.0061;AA=G|||;VT=SNP
6	31230800	rs2245822	G	A	100	PASS	AC=692;AF=0.138179;AN=5008;NS=2504;DP=18562;EAS_AF=0.0496;AMR_AF=0.1138;AFR_AF=0.0953;EUR_AF=0.2296;SAS_AF=0.2106;AA=G|||;VT=SNP
6	31230833	rs113288069	T	G	100	PASS	AC=707;AF=0.141174;AN=5008;NS=2504;DP=18618;EAS_AF=0.0367;AMR_AF=0.183;AFR_AF=0.2534;EUR_AF=0.1392;SAS_AF=0.0695;AA=T|||;VT=SNP
6	31230869	rs2524117	T	C	100	PASS	AC=1619;AF=0.323283;AN=5008;NS=2504;DP=18560;EAS_AF=0.1875;AMR_AF=0.3026;AFR_AF=0.3676;EUR_AF=0.3907;SAS_AF=0.3487;AA=T|||;VT=SNP
6	31230882	rs2394952	G	A	100	PASS	AC=4050;AF=0.808706;AN=5008;NS=2504;DP=18578;EAS_AF=0.8165;AMR_AF=0.8415;AFR_AF=0.8245;EUR_AF=0.8101;SAS_AF=0.7546;AA=g|||;VT=SNP
6	31230924	rs7747738	C	T	100	PASS	AC=272;AF=0.0543131;AN=5008;NS=2504;DP=19006;EAS_AF=0;AMR_AF=0.0634;AFR_AF=0.1127;EUR_AF=0.0517;SAS_AF=0.0276;AA=C|||;VT=SNP
6	31230990	rs2894198	G	A	100	PASS	AC=3925;AF=0.783746;AN=5008;NS=2504;DP=18084;EAS_AF=0.8165;AMR_AF=0.8256;AFR_AF=0.7466;EUR_AF=0.8002;SAS_AF=0.7536;AA=a|||;VT=SNP
6	31231036	rs80244499	A	C	100	PASS	AC=181;AF=0.0361422;AN=5008;NS=2504;DP=16615;EAS_AF=0.004;AMR_AF=0.0274;AFR_AF=0.0809;EUR_AF=0.0447;SAS_AF=0.0061;AA=a|||;VT=SNP
6	31231085	rs186640535	A	C	100	PASS	AC=181;AF=0.0361422;AN=5008;NS=2504;DP=14418;EAS_AF=0.004;AMR_AF=0.0274;AFR_AF=0.0809;EUR_AF=0.0447;SAS_AF=0.0061;AA=a|||;VT=SNP
6	31231182	rs112761503	G	A	100	PASS	AC=181;AF=0.0361422;AN=5008;NS=2504;DP=16062;EAS_AF=0.004;AMR_AF=0.0274;AFR_AF=0.0809;EUR_AF=0.0447;SAS_AF=0.0061;AA=g|||;VT=SNP
6	31231268	rs9501556	A	G	100	PASS	AC=526;AF=0.105032;AN=5008;NS=2504;DP=19743;EAS_AF=0.0129;AMR_AF=0.0778;AFR_AF=0.2027;EUR_AF=0.0775;SAS_AF=0.1155;AA=A|||;VT=SNP
6	31231306	rs9501557	T	C	100	PASS	AC=403;AF=0.0804712;AN=5008;NS=2504;DP=19716;EAS_AF=0.0129;AMR_AF=0.0634;AFR_AF=0.1256;EUR_AF=0.0666;SAS_AF=0.1155;AA=T|||;VT=SNP
6	31231526	rs7752328	A	G	100	PASS	AC=274;AF=0.0547125;AN=5008;NS=2504;DP=12253;EAS_AF=0;AMR_AF=0.0634;AFR_AF=0.1142;EUR_AF=0.0517;SAS_AF=0.0276;AA=A|||;VT=SNP
6	31231780	rs2524112	A	G	100	PASS	AC=1589;AF=0.317292;AN=5008;NS=2504;DP=19140;EAS_AF=0.1726;AMR_AF=0.3026;AFR_AF=0.3669;EUR_AF=0.3907;SAS_AF=0.3344;AA=A|||;VT=SNP
6	31231784	rs2524111	A	T	100	PASS	AC=692;AF=0.138179;AN=5008;NS=2504;DP=19182;EAS_AF=0.0496;AMR_AF=0.1138;AFR_AF=0.0953;EUR_AF=0.2296;SAS_AF=0.2106;AA=A|||;VT=SNP
6	31231809	rs3130445	T	C	100	PASS	AC=4051;AF=0.808906;AN=5008;NS=2504;DP=18452;EAS_AF=0.8165;AMR_AF=0.8415;AFR_AF=0.8245;EUR_AF=0.8111;SAS_AF=0.7546;AA=t|||;VT=SNP
6	31231911	rs148583005	T	A	100	PASS	AC=272;AF=0.0543131;AN=5008;NS=2504;DP=15415;EAS_AF=0;AMR_AF=0.0634;AFR_AF=0.1127;EUR_AF=0.0517;SAS_AF=0.0276;AA=T|||;VT=SNP
6	31231989	rs2853961	G	A	100	PASS	AC=1755;AF=0.350439;AN=5008;NS=2504;DP=16681;EAS_AF=0.1806;AMR_AF=0.3156;AFR_AF=0.4259;EUR_AF=0.3966;SAS_AF=0.4008;AA=G|||;VT=SNP
6	31232030	rs77211522	C	T	100	PASS	AC=307;AF=0.0613019;AN=5008;NS=2504;DP=16101;EAS_AF=0.004;AMR_AF=0.0432;AFR_AF=0.1589;EUR_AF=0.0557;SAS_AF=0.0072;AA=C|||;VT=SNP
6	31232111	rs3130542	A	G	100	PASS	AC=4051;AF=0.808906;AN=5008;NS=2504;DP=17116;EAS_AF=0.8165;AMR_AF=0.8415;AFR_AF=0.8245;EUR_AF=0.8111;SAS_AF=0.7546;AA=G|||;VT=SNP
6	31232125	rs73728489	C	T	100	PASS	AC=182;AF=0.0363419;AN=5008;NS=2504;DP=17039;EAS_AF=0.004;AMR_AF=0.0274;AFR_AF=0.0817;EUR_AF=0.0447;SAS_AF=0.0061;AA=C|||;VT=SNP
6	31232147	rs3130543	C	T	100	PASS	AC=3925;AF=0.783746;AN=5008;NS=2504;DP=16832;EAS_AF=0.8165;AMR_AF=0.8256;AFR_AF=0.7466;EUR_AF=0.8002;SAS_AF=0.7536;AA=c|||;VT=SNP
6	31232247	rs2844624	T	C	100	PASS	AC=1589;AF=0.317292;AN=5008;NS=2504;DP=15795;EAS_AF=0.1726;AMR_AF=0.3026;AFR_AF=0.3669;EUR_AF=0.3907;SAS_AF=0.3344;AA=T|||;VT=SNP
6	31232275	rs66509442	A	T	100	PASS	AC=761;AF=0.151957;AN=5008;NS=2504;DP=15477;EAS_AF=0.0556;AMR_AF=0.1844;AFR_AF=0.2708;EUR_AF=0.1382;SAS_AF=0.0818;AA=A|||;VT=SNP
6	31232367	rs72860304	A	G	100	PASS	AC=572;AF=0.114217;AN=5008;NS=2504;DP=14318;EAS_AF=0.2113;AMR_AF=0.1499;AFR_AF=0.0287;EUR_AF=0.0716;SAS_AF=0.1483;AA=A|||;VT=SNP
6	31232401	rs72860306	C	T	100	PASS	AC=285;AF=0.0569089;AN=5008;NS=2504;DP=15735;EAS_AF=0.1687;AMR_AF=0.0865;AFR_AF=0.0061;EUR_AF=0.0149;SAS_AF=0.0327;AA=C|||;VT=SNP
6	31232412	rs9264482	T	G	100	PASS	AC=4052;AF=0.809105;AN=5008;NS=2504;DP=16174;EAS_AF=0.8175;AMR_AF=0.8415;AFR_AF=0.8245;EUR_AF=0.8111;SAS_AF=0.7546;AA=G|||;VT=SNP
6	31232446	rs9264483	T	C	100	PASS	AC=3927;AF=0.784145;AN=5008;NS=2504;DP=17865;EAS_AF=0.8185;AMR_AF=0.8256;AFR_AF=0.7466;EUR_AF=0.8002;SAS_AF=0.7536;AA=t|||;VT=SNP
6	31232447	rs2524109	G	A	100	PASS	AC=463;AF=0.0924521;AN=5008;NS=2504;DP=17863;EAS_AF=0.0526;AMR_AF=0.121;AFR_AF=0.0741;EUR_AF=0.1133;SAS_AF=0.1166;AA=G|||;VT=SNP
6	31232451	rs2524108	C	G	100	PASS	AC=827;AF=0.165136;AN=5008;NS=2504;DP=17841;EAS_AF=0.1171;AMR_AF=0.1182;AFR_AF=0.0961;EUR_AF=0.2525;SAS_AF=0.2515;AA=C|||;VT=SNP
6	31232496	rs72657649	G	T	100	PASS	AC=678;AF=0.135383;AN=5008;NS=2504;DP=16822;EAS_AF=0.2738;AMR_AF=0.1254;AFR_AF=0.0832;EUR_AF=0.1282;SAS_AF=0.0777;AA=G|||;VT=SNP
6	31232543	rs2844623	C	T	100	PASS	AC=813;AF=0.16234;AN=5008;NS=2504;DP=17131;EAS_AF=0.1587;AMR_AF=0.1844;AFR_AF=0.1543;EUR_AF=0.1581;SAS_AF=0.1656;AA=C|||;VT=SNP
6	31232563	rs9264489	C	G	100	PASS	AC=4054;AF=0.809505;AN=5008;NS=2504;DP=17486;EAS_AF=0.8165;AMR_AF=0.8415;AFR_AF=0.8253;EUR_AF=0.8111;SAS_AF=0.7566;AA=G|||;VT=SNP
6	31232566	rs555716171	C	A	100	PASS	AC=181;AF=0.0361422;AN=5008;NS=2504;DP=17573;EAS_AF=0.004;AMR_AF=0.0274;AFR_AF=0.0809;EUR_AF=0.0447;SAS_AF=0.0061;AA=C|||;VT=SNP
6	31232578	rs9264490	A	G	100	PASS	AC=692;AF=0.138179;AN=5008;NS=2504;DP=17469;EAS_AF=0.0496;AMR_AF=0.1138;AFR_AF=0.0953;EUR_AF=0.2296;SAS_AF=0.2106;AA=A|||;VT=SNP
6	31232590	rs2524107	C	T	100	PASS	AC=1591;AF=0.317692;AN=5008;NS=2504;DP=17421;EAS_AF=0.1726;AMR_AF=0.3026;AFR_AF=0.3669;EUR_AF=0.3907;SAS_AF=0.3364;AA=C|||;VT=SNP
6	31232729	rs114351289	G	T	100	PASS	AC=272;AF=0.0543131;AN=5008;NS=2504;DP=14880;EAS_AF=0;AMR_AF=0.0634;AFR_AF=0.1127;EUR_AF=0.0517;SAS_AF=0.0276;AA=G|||;VT=SNP
6	31232789	rs9264498	A	T	100	PASS	AC=4054;AF=0.809505;AN=5008;NS=2504;DP=16654;EAS_AF=0.8155;AMR_AF=0.8429;AFR_AF=0.826;EUR_AF=0.8111;SAS_AF=0.7556;AA=T|||;VT=SNP
6	31232824	rs2524106	G	A	100	PASS	AC=1159;AF=0.23143;AN=5008;NS=2504;DP=18597;EAS_AF=0.2639;AMR_AF=0.2867;AFR_AF=0.18;EUR_AF=0.1958;SAS_AF=0.2648;AA=G|||;VT=SNP
6	31232825	rs9264500	G	A	100	PASS	AC=3927;AF=0.784145;AN=5008;NS=2504;DP=18605;EAS_AF=0.8155;AMR_AF=0.8271;AFR_AF=0.7481;EUR_AF=0.8002;SAS_AF=0.7536;AA=A|||;VT=SNP
6	31232910	rs2524105	G	C	100	PASS	AC=2337;AF=0.466653;AN=5008;NS=2504;DP=18228;EAS_AF=0.6438;AMR_AF=0.5231;AFR_AF=0.3805;EUR_AF=0.4095;SAS_AF=0.4192;AA=G|||;VT=SNP
6	31232913	rs9264502	C	T	100	PASS	AC=4050;AF=0.808706;AN=5008;NS=2504;DP=18408;EAS_AF=0.8155;AMR_AF=0.8415;AFR_AF=0.8245;EUR_AF=0.8111;SAS_AF=0.7546;AA=T|||;VT=SNP
6	31232998	rs544763853	A	T	100	PASS	AC=347;AF=0.0692891;AN=5008;NS=2504;DP=18130;EAS_AF=0.0079;AMR_AF=0.0591;AFR_AF=0.1135;EUR_AF=0.0507;SAS_AF=0.0992;AA=A|||;VT=SNP
6	31233066	rs573070861	C	T	100	PASS	AC=462;AF=0.0922524;AN=5008;NS=2504;DP=18738;EAS_AF=0.0526;AMR_AF=0.121;AFR_AF=0.0741;EUR_AF=0.1133;SAS_AF=0.1155;AA=C|||;VT=SNP
6	31233074	rs386575382	G	T	100	PASS	AC=692;AF=0.138179;AN=5008;NS=2504;DP=18726;EAS_AF=0.0496;AMR_AF=0.1138;AFR_AF=0.0953;EUR_AF=0.2296;SAS_AF=0.2106;AA=G|||;VT=SNP
6	31233117	rs115589683	T	C	100	PASS	AC=25;AF=0.00499201;AN=5008;NS=2504;DP=18669;EAS_AF=0;AMR_AF=0.0043;AFR_AF=0.0023;EUR_AF=0.0179;SAS_AF=0.001;AA=T|||;VT=SNP
6	31233121	rs9264505	T	C	100	PASS	AC=4051;AF=0.808906;AN=5008;NS=2504;DP=18611;EAS_AF=0.8155;AMR_AF=0.8415;AFR_AF=0.8245;EUR_AF=0.8111;SAS_AF=0.7556;AA=C|||;VT=SNP
6	31233143	rs9264506	C	T	100	PASS	AC=3926;AF=0.783946;AN=5008;NS=2504;DP=19326;EAS_AF=0.8155;AMR_AF=0.8256;AFR_AF=0.7474;EUR_AF=0.8002;SAS_AF=0.7546;AA=C|||;VT=SNP
6	31233152	rs9264507	A	G	100	PASS	AC=4051;AF=0.808906;AN=5008;NS=2504;DP=19386;EAS_AF=0.8155;AMR_AF=0.8415;AFR_AF=0.8245;EUR_AF=0.8111;SAS_AF=0.7556;AA=G|||;VT=SNP
6	31233214	rs9264508	T	C	100	PASS	AC=4052;AF=0.809105;AN=5008;NS=2504;DP=19958;EAS_AF=0.8165;AMR_AF=0.8415;AFR_AF=0.8245;EUR_AF=0.8111;SAS_AF=0.7556;AA=t|||;VT=SNP
6	31233231	rs79958831	A	T	100	PASS	AC=1589;AF=0.317292;AN=5008;NS=2504;DP=19851;EAS_AF=0.1726;AMR_AF=0.3026;AFR_AF=0.3669;EUR_AF=0.3907;SAS_AF=0.3344;AA=A|||;VT=SNP
6	31233270	rs2894202	T	G	100	PASS	AC=4052;AF=0.809105;AN=5008;NS=2504;DP=21013;EAS_AF=0.8175;AMR_AF=0.8415;AFR_AF=0.8245;EUR_AF=0.8111;SAS_AF=0.7546;AA=N|||;VT=SNP
6	31233353	rs2394953	G	A	100	PASS	AC=3929;AF=0.784545;AN=5008;NS=2504;DP=20761;EAS_AF=0.8175;AMR_AF=0.8256;AFR_AF=0.7481;EUR_AF=0.8002;SAS_AF=0.7546;AA=g|||;VT=SNP
6	31233395	rs2394954	T	C	100	PASS	AC=3928;AF=0.784345;AN=5008;NS=2504;DP=20393;EAS_AF=0.8185;AMR_AF=0.8256;AFR_AF=0.7466;EUR_AF=0.8002;SAS_AF=0.7546;AA=N|||;VT=SNP
6	31233396	rs2394955	G	A	100	PASS	AC=3945;AF=0.78774;AN=5008;NS=2504;DP=20428;EAS_AF=0.8224;AMR_AF=0.8256;AFR_AF=0.7466;EUR_AF=0.8002;SAS_AF=0.7679;AA=g|||;VT=SNP
6	31233456	rs2394956	C	T	100	PASS	AC=4055;AF=0.809704;AN=5008;NS=2504;DP=20181;EAS_AF=0.8185;AMR_AF=0.8415;AFR_AF=0.8245;EUR_AF=0.8121;SAS_AF=0.7556;AA=t|||;VT=SNP
6	31233460	rs116472963	C	A	100	PASS	AC=54;AF=0.0107827;AN=5008;NS=2504;DP=20222;EAS_AF=0.005;AMR_AF=0.0029;AFR_AF=0.0121;EUR_AF=0.0159;SAS_AF=0.0153;AA=c|||;VT=SNP
6	31233510	rs112229878	T	C	100	PASS	AC=695;AF=0.138778;AN=5008;NS=2504;DP=19157;EAS_AF=0.0496;AMR_AF=0.1138;AFR_AF=0.0976;EUR_AF=0.2296;SAS_AF=0.2106;AA=t|||;VT=SNP
6	31233570	rs531552654	C	T	100	PASS	AC=1586;AF=0.316693;AN=5008;NS=2504;DP=20174;EAS_AF=0.1726;AMR_AF=0.2997;AFR_AF=0.3661;EUR_AF=0.3897;SAS_AF=0.3354;AA=c|||;VT=SNP
6	31233643	rs571519400	T	C	100	PASS	AC=3924;AF=0.783546;AN=5008;NS=2504;DP=19666;EAS_AF=0.8165;AMR_AF=0.8256;AFR_AF=0.7458;EUR_AF=0.8002;SAS_AF=0.7536;AA=N|||;VT=SNP
6	31233651	rs538204228	G	A	100	PASS	AC=272;AF=0.0543131;AN=5008;NS=2504;DP=19412;EAS_AF=0;AMR_AF=0.0634;AFR_AF=0.1127;EUR_AF=0.0517;SAS_AF=0.0276;AA=g|||;VT=SNP
6	31233675	rs554683128	A	G	100	PASS	AC=572;AF=0.114217;AN=5008;NS=2504;DP=20080;EAS_AF=0.2113;AMR_AF=0.1499;AFR_AF=0.0287;EUR_AF=0.0716;SAS_AF=0.1483;AA=a|||;VT=SNP
6	31233758	rs9264523	T	A	100	PASS	AC=4050;AF=0.808706;AN=5008;NS=2504;DP=21086;EAS_AF=0.8165;AMR_AF=0.8415;AFR_AF=0.8245;EUR_AF=0.8111;SAS_AF=0.7536;AA=a|||;VT=SNP
6	31233845	rs9264524	T	G	100	PASS	AC=3929;AF=0.784545;AN=5008;NS=2504;DP=18030;EAS_AF=0.8165;AMR_AF=0.8271;AFR_AF=0.7496;EUR_AF=0.8002;SAS_AF=0.7526;AA=T|||;VT=SNP
6	31233906	rs527723648	G	A	100	PASS	AC=462;AF=0.0922524;AN=5008;NS=2504;DP=16944;EAS_AF=0.0526;AMR_AF=0.121;AFR_AF=0.0741;EUR_AF=0.1133;SAS_AF=0.1155;AA=G|||;VT=SNP
6	31233937	rs34314881	G	A	100	PASS	AC=684;AF=0.136581;AN=5008;NS=2504;DP=15989;EAS_AF=0.2808;AMR_AF=0.1254;AFR_AF=0.084;EUR_AF=0.1262;SAS_AF=0.0777;AA=G|||;VT=SNP
6	31233988	rs9264526	G	T	100	PASS	AC=3924;AF=0.783546;AN=5008;NS=2504;DP=15689;EAS_AF=0.8165;AMR_AF=0.8256;AFR_AF=0.7466;EUR_AF=0.8002;SAS_AF=0.7526;AA=g|||;VT=SNP
6	31233992	rs9264527	C	T	100	PASS	AC=3924;AF=0.783546;AN=5008;NS=2504;DP=15673;EAS_AF=0.8165;AMR_AF=0.8256;AFR_AF=0.7466;EUR_AF=0.8002;SAS_AF=0.7526;AA=c|||;VT=SNP
6	31234114	rs2248902	G	A	100	PASS	AC=692;AF=0.138179;AN=5008;NS=2504;DP=14189;EAS_AF=0.0496;AMR_AF=0.1153;AFR_AF=0.0961;EUR_AF=0.2296;SAS_AF=0.2086;AA=G|||;VT=SNP
6	31234131	rs35556213	T	A	100	PASS	AC=685;AF=0.136781;AN=5008;NS=2504;DP=13870;EAS_AF=0.2808;AMR_AF=0.1254;AFR_AF=0.0832;EUR_AF=0.1282;SAS_AF=0.0777;AA=T|||;VT=SNP
6	31234135	rs536788090	T	C	100	PASS	AC=272;AF=0.0543131;AN=5008;NS=2504;DP=13774;EAS_AF=0;AMR_AF=0.0634;AFR_AF=0.1127;EUR_AF=0.0517;SAS_AF=0.0276;AA=T|||;VT=SNP
6	31234150	rs73730325	G	A	100	PASS	AC=181;AF=0.0361422;AN=5008;NS=2504;DP=13343;EAS_AF=0.004;AMR_AF=0.0274;AFR_AF=0.0809;EUR_AF=0.0447;SAS_AF=0.0061;AA=G|||;VT=SNP
6	31234208	rs72502555	C	G	100	PASS	AC=665;AF=0.132788;AN=5008;NS=2504;DP=13877;EAS_AF=0.0734;AMR_AF=0.0807;AFR_AF=0.233;EUR_AF=0.0805;SAS_AF=0.1493;AA=C|||;VT=SNP
6	31234222	rs35303934	G	A	100	PASS	AC=549;AF=0.109625;AN=5008;NS=2504;DP=14083;EAS_AF=0.2202;AMR_AF=0.1225;AFR_AF=0.0537;EUR_AF=0.1252;SAS_AF=0.046;AA=G|||;VT=SNP
6	31234238	rs75406413	A	G	100	PASS	AC=139;AF=0.0277556;AN=5008;NS=2504;DP=13537;EAS_AF=0.0675;AMR_AF=0.0072;AFR_AF=0.0008;EUR_AF=0.0239;SAS_AF=0.0419;AA=A|||;VT=SNP
6	31234239	rs9264531	A	T	100	PASS	AC=3883;AF=0.775359;AN=5008;NS=2504;DP=13514;EAS_AF=0.7371;AMR_AF=0.8386;AFR_AF=0.795;EUR_AF=0.8082;SAS_AF=0.7096;AA=A|||;VT=SNP
6	31234282	rs67524139	T	C	100	PASS	AC=761;AF=0.151957;AN=5008;NS=2504;DP=10040;EAS_AF=0.0556;AMR_AF=0.1844;AFR_AF=0.2708;EUR_AF=0.1382;SAS_AF=0.0818;AA=T|||;VT=SNP
6	31234381	rs9264532	C	T	100	PASS	AC=3167;AF=0.632388;AN=5008;NS=2504;DP=8883;EAS_AF=0.6012;AMR_AF=0.6484;AFR_AF=0.6354;EUR_AF=0.6839;SAS_AF=0.5961;AA=C|||;VT=SNP
6	31234438	rs28397309	A	C	100	PASS	AC=269;AF=0.0537141;AN=5008;NS=2504;DP=13267;EAS_AF=0;AMR_AF=0.0634;AFR_AF=0.1112;EUR_AF=0.0517;SAS_AF=0.0266;AA=A|||;VT=SNP
6	31234462	rs9348858	A	C	100	PASS	AC=565;AF=0.112819;AN=5008;NS=2504;DP=13020;EAS_AF=0.2083;AMR_AF=0.1484;AFR_AF=0.0287;EUR_AF=0.0716;SAS_AF=0.1452;AA=A|||;VT=SNP
6	31234494	rs9264533	T	C	100	PASS	AC=4083;AF=0.815296;AN=5008;NS=2504;DP=12976;EAS_AF=0.8175;AMR_AF=0.8401;AFR_AF=0.8328;EUR_AF=0.826;SAS_AF=0.7607;AA=t|||;VT=SNP
6	31234541	rs77994113	G	A	100	PASS	AC=3886;AF=0.775958;AN=5008;NS=2504;DP=11522;EAS_AF=0.8115;AMR_AF=0.8199;AFR_AF=0.739;EUR_AF=0.7922;SAS_AF=0.7413;AA=A|||;VT=SNP
6	31234569	rs115799091	C	T	100	PASS	AC=2327;AF=0.464657;AN=5008;NS=2504;DP=11428;EAS_AF=0.6438;AMR_AF=0.5231;AFR_AF=0.3782;EUR_AF=0.4095;SAS_AF=0.4121;AA=C|||;VT=SNP
6	31234602	rs79360277	T	C	100	PASS	AC=1374;AF=0.274361;AN=5008;NS=2504;DP=12115;EAS_AF=0.3621;AMR_AF=0.3329;AFR_AF=0.1838;EUR_AF=0.2296;SAS_AF=0.3108;AA=T|||;VT=SNP
6	31234728	rs74562425	G	C	100	PASS	AC=54;AF=0.0107827;AN=5008;NS=2504;DP=15754;EAS_AF=0.005;AMR_AF=0.0029;AFR_AF=0.0121;EUR_AF=0.0159;SAS_AF=0.0153;AA=G|||;VT=SNP
6	31234742	rs9264547	C	G	100	PASS	AC=4048;AF=0.808307;AN=5008;NS=2504;DP=16668;EAS_AF=0.8175;AMR_AF=0.8401;AFR_AF=0.8238;EUR_AF=0.8082;SAS_AF=0.7556;AA=G|||;VT=SNP
6	31234771	rs9264548	A	G	100	PASS	AC=4045;AF=0.807708;AN=5008;NS=2504;DP=17255;EAS_AF=0.8175;AMR_AF=0.8401;AFR_AF=0.8238;EUR_AF=0.8072;SAS_AF=0.7536;AA=a|||;VT=SNP
6	31234792	rs11964817	A	G	100	PASS	AC=686;AF=0.136981;AN=5008;NS=2504;DP=17913;EAS_AF=0.2817;AMR_AF=0.1254;AFR_AF=0.0832;EUR_AF=0.1282;SAS_AF=0.0777;AA=A|||;VT=SNP
6	31234813	rs114934230	C	T	100	PASS	AC=54;AF=0.0107827;AN=5008;NS=2504;DP=18896;EAS_AF=0.005;AMR_AF=0.0029;AFR_AF=0.0121;EUR_AF=0.0159;SAS_AF=0.0153;AA=C|||;VT=SNP
6	31234835	rs74657444	C	T	100	PASS	AC=298;AF=0.0595048;AN=5008;NS=2504;DP=17952;EAS_AF=0.005;AMR_AF=0.1095;AFR_AF=0.0719;EUR_AF=0.1093;SAS_AF=0.0123;AA=C|||;VT=SNP
6	31234855	rs9264554	T	C	100	PASS	AC=4046;AF=0.807907;AN=5008;NS=2504;DP=18043;EAS_AF=0.8175;AMR_AF=0.8401;AFR_AF=0.8238;EUR_AF=0.8101;SAS_AF=0.7515;AA=C|||;VT=SNP
6	31234894	rs115841821	G	C	100	PASS	AC=263;AF=0.052516;AN=5008;NS=2504;DP=18831;EAS_AF=0.0675;AMR_AF=0.0202;AFR_AF=0.0787;EUR_AF=0.0338;SAS_AF=0.044;AA=C|||;VT=SNP
6	31234948	rs9264556	C	A	100	PASS	AC=4052;AF=0.809105;AN=5008;NS=2504;DP=14826;EAS_AF=0.8175;AMR_AF=0.8415;AFR_AF=0.8245;EUR_AF=0.8111;SAS_AF=0.7546;AA=A|||;VT=SNP
6	31235127	rs9264559	T	C	100	PASS	AC=4051;AF=0.808906;AN=5008;NS=2504;DP=17201;EAS_AF=0.8175;AMR_AF=0.8415;AFR_AF=0.8238;EUR_AF=0.8111;SAS_AF=0.7546;AA=C|||;VT=SNP
6	31235152	rs111417879	C	T	100	PASS	AC=348;AF=0.0694888;AN=5008;NS=2504;DP=18376;EAS_AF=0.0079;AMR_AF=0.0591;AFR_AF=0.1142;EUR_AF=0.0507;SAS_AF=0.0992;AA=C|||;VT=SNP
6	31235265	rs11966716	C	T	100	PASS	AC=686;AF=0.136981;AN=5008;NS=2504;DP=17808;EAS_AF=0.2817;AMR_AF=0.1254;AFR_AF=0.0832;EUR_AF=0.1282;SAS_AF=0.0777;AA=C|||;VT=SNP
6	31235338	rs78425319	A	C	100	PASS	AC=459;AF=0.0916534;AN=5008;NS=2504;DP=19365;EAS_AF=0.0516;AMR_AF=0.1182;AFR_AF=0.0741;EUR_AF=0.1133;SAS_AF=0.1155;AA=A|||;VT=SNP
6	31235408	rs28367568	C	A	100	PASS	AC=268;AF=0.0535144;AN=5008;NS=2504;DP=19094;EAS_AF=0;AMR_AF=0.0634;AFR_AF=0.1104;EUR_AF=0.0507;SAS_AF=0.0276;AA=C|||;VT=SNP
6	31235421	rs9264570	C	T	100	PASS	AC=4020;AF=0.802716;AN=5008;NS=2504;DP=18530;EAS_AF=0.8135;AMR_AF=0.8401;AFR_AF=0.8124;EUR_AF=0.8032;SAS_AF=0.7515;AA=c|||;VT=SNP
6	31235480	rs9368668	A	C	100	PASS	AC=570;AF=0.113818;AN=5008;NS=2504;DP=19536;EAS_AF=0.2103;AMR_AF=0.1499;AFR_AF=0.0272;EUR_AF=0.0726;SAS_AF=0.1483;AA=A|||;VT=SNP
6	31235505	rs2853953	G	A	100	PASS	AC=692;AF=0.138179;AN=5008;NS=2504;DP=19839;EAS_AF=0.0496;AMR_AF=0.1138;AFR_AF=0.0953;EUR_AF=0.2296;SAS_AF=0.2106;AA=G|||;VT=SNP
6	31235576	rs9264575	G	C	100	PASS	AC=4053;AF=0.809305;AN=5008;NS=2504;DP=19497;EAS_AF=0.8165;AMR_AF=0.8415;AFR_AF=0.8253;EUR_AF=0.8111;SAS_AF=0.7556;AA=C|||;VT=SNP
6	31235598	rs2524101	G	C	100	PASS	AC=1380;AF=0.275559;AN=5008;NS=2504;DP=20121;EAS_AF=0.3631;AMR_AF=0.3343;AFR_AF=0.1838;EUR_AF=0.2296;SAS_AF=0.3149;AA=G|||;VT=SNP
6	31235610	rs6907622	C	A	100	PASS	AC=3929;AF=0.784545;AN=5008;NS=2504;DP=20330;EAS_AF=0.8185;AMR_AF=0.8256;AFR_AF=0.7481;EUR_AF=0.7992;SAS_AF=0.7546;AA=A|||;VT=SNP
6	31235632	rs9380231	T	C	100	PASS	AC=575;AF=0.114816;AN=5008;NS=2504;DP=21339;EAS_AF=0.2143;AMR_AF=0.1499;AFR_AF=0.0287;EUR_AF=0.0716;SAS_AF=0.1483;AA=T|||;VT=SNP
6	31235655	rs3864297	C	T	100	PASS	AC=273;AF=0.0545128;AN=5008;NS=2504;DP=21500;EAS_AF=0;AMR_AF=0.0634;AFR_AF=0.1135;EUR_AF=0.0517;SAS_AF=0.0276;AA=C|||;VT=SNP
6	31235662	rs76235944	C	T	100	PASS	AC=112;AF=0.0223642;AN=5008;NS=2504;DP=21521;EAS_AF=0.0506;AMR_AF=0.0029;AFR_AF=0.0008;EUR_AF=0.0229;SAS_AF=0.0358;AA=C|||;VT=SNP
6	31235708	rs9264578	C	G	100	PASS	AC=3922;AF=0.783147;AN=5008;NS=2504;DP=20898;EAS_AF=0.8135;AMR_AF=0.8256;AFR_AF=0.7466;EUR_AF=0.8002;SAS_AF=0.7536;AA=c|||;VT=SNP
6	31235746	rs9264579	G	A	100	PASS	AC=2336;AF=0.466454;AN=5008;NS=2504;DP=20429;EAS_AF=0.4097;AMR_AF=0.5144;AFR_AF=0.4092;EUR_AF=0.5129;SAS_AF=0.5204;AA=G|||;VT=SNP
6	31235751	rs10807087	T	C	100	PASS	AC=601;AF=0.120008;AN=5008;NS=2504;DP=20543;EAS_AF=0.2103;AMR_AF=0.1527;AFR_AF=0.0454;EUR_AF=0.0726;SAS_AF=0.1534;AA=T|||;VT=SNP
6	31235769	rs2524100	T	C	100	PASS	AC=466;AF=0.0930511;AN=5008;NS=2504;DP=20516;EAS_AF=0.1022;AMR_AF=0.147;AFR_AF=0.0726;EUR_AF=0.1093;SAS_AF=0.0562;AA=T|||;VT=SNP
6	31235775	rs113792081	T	C	100	PASS	AC=922;AF=0.184105;AN=5008;NS=2504;DP=20772;EAS_AF=0.1032;AMR_AF=0.2032;AFR_AF=0.2897;EUR_AF=0.169;SAS_AF=0.1268;AA=T|||;VT=SNP
6	31235782	rs112707938	A	G	100	PASS	AC=112;AF=0.0223642;AN=5008;NS=2504;DP=20815;EAS_AF=0.001;AMR_AF=0.0231;AFR_AF=0.0545;EUR_AF=0.0209;SAS_AF=0.002;AA=A|||;VT=SNP
6	31235786	rs9264581	C	T	100	PASS	AC=3923;AF=0.783347;AN=5008;NS=2504;DP=20634;EAS_AF=0.8135;AMR_AF=0.8256;AFR_AF=0.7474;EUR_AF=0.8002;SAS_AF=0.7536;AA=T|||;VT=SNP
6	31235798	rs3873372	G	T	100	PASS	AC=273;AF=0.0545128;AN=5008;NS=2504;DP=20621;EAS_AF=0;AMR_AF=0.0634;AFR_AF=0.1135;EUR_AF=0.0517;SAS_AF=0.0276;AA=G|||;VT=SNP
6	31235816	rs9264582	A	G	100	PASS	AC=4047;AF=0.808107;AN=5008;NS=2504;DP=20205;EAS_AF=0.8135;AMR_AF=0.8415;AFR_AF=0.8238;EUR_AF=0.8111;SAS_AF=0.7546;AA=a|||;VT=SNP
6	31235869	rs2853952	T	C	100	PASS	AC=700;AF=0.139776;AN=5008;NS=2504;DP=18577;EAS_AF=0.0526;AMR_AF=0.1196;AFR_AF=0.0961;EUR_AF=0.2296;SAS_AF=0.2106;AA=T|||;VT=SNP
6	31236039	rs116432905	A	G	100	PASS	AC=234;AF=0.0467252;AN=5008;NS=2504;DP=18832;EAS_AF=0.0754;AMR_AF=0.0389;AFR_AF=0.0083;EUR_AF=0.0875;SAS_AF=0.0327;AA=A|||;VT=SNP
6	31236051	rs2524099	G	A	100	PASS	AC=3006;AF=0.60024;AN=5008;NS=2504;DP=19087;EAS_AF=0.5625;AMR_AF=0.6167;AFR_AF=0.6959;EUR_AF=0.5179;SAS_AF=0.5828;AA=A|||;VT=SNP
6	31236102	rs28367569	T	C	100	PASS	AC=273;AF=0.0545128;AN=5008;NS=2504;DP=19258;EAS_AF=0;AMR_AF=0.0634;AFR_AF=0.1135;EUR_AF=0.0517;SAS_AF=0.0276;AA=T|||;VT=SNP
6	31236115	rs2853951	C	T	100	PASS	AC=3718;AF=0.742412;AN=5008;NS=2504;DP=19360;EAS_AF=0.7202;AMR_AF=0.7853;AFR_AF=0.8094;EUR_AF=0.6759;SAS_AF=0.7127;AA=T|||;VT=SNP
6	31236168	rs111590662	C	T	100	PASS	AC=218;AF=0.0435304;AN=5008;NS=2504;DP=20574;EAS_AF=0.0863;AMR_AF=0.013;AFR_AF=0.0378;EUR_AF=0.0239;SAS_AF=0.0491;AA=C|||;VT=SNP
6	31236175	rs2853950	C	T	100	PASS	AC=2291;AF=0.457468;AN=5008;NS=2504;DP=20434;EAS_AF=0.4812;AMR_AF=0.4352;AFR_AF=0.4773;EUR_AF=0.4583;SAS_AF=0.4213;AA=C|||;VT=SNP
6	31236201	rs12207404	G	A	100	PASS	AC=575;AF=0.114816;AN=5008;NS=2504;DP=19895;EAS_AF=0.0526;AMR_AF=0.085;AFR_AF=0.0855;EUR_AF=0.1451;SAS_AF=0.2086;AA=G|||;VT=SNP
6	31236231	rs35482069	G	T	100	PASS	AC=682;AF=0.136182;AN=5008;NS=2504;DP=18154;EAS_AF=0.2817;AMR_AF=0.121;AFR_AF=0.0825;EUR_AF=0.1282;SAS_AF=0.0777;AA=G|||;VT=SNP
6	31236250	rs9394047	A	C	100	PASS	AC=770;AF=0.153754;AN=5008;NS=2504;DP=17503;EAS_AF=0.2183;AMR_AF=0.1671;AFR_AF=0.0893;EUR_AF=0.0865;SAS_AF=0.2342;AA=A|||;VT=SNP
6	31236289	rs114472942	C	A	100	PASS	AC=272;AF=0.0543131;AN=5008;NS=2504;DP=16482;EAS_AF=0;AMR_AF=0.0634;AFR_AF=0.1127;EUR_AF=0.0517;SAS_AF=0.0276;AA=C|||;VT=SNP
6	31236298	rs28367570	G	C	100	PASS	AC=272;AF=0.0543131;AN=5008;NS=2504;DP=16193;EAS_AF=0;AMR_AF=0.0634;AFR_AF=0.1127;EUR_AF=0.0517;SAS_AF=0.0276;AA=G|||;VT=SNP
6	31236316	rs2524098	G	T	100	PASS	AC=3912;AF=0.78115;AN=5008;NS=2504;DP=15418;EAS_AF=0.8135;AMR_AF=0.8112;AFR_AF=0.8018;EUR_AF=0.7266;SAS_AF=0.7546;AA=T|||;VT=SNP
6	31236400	rs34634498	G	A	100	PASS	AC=659;AF=0.131589;AN=5008;NS=2504;DP=16187;EAS_AF=0.254;AMR_AF=0.1282;AFR_AF=0.0825;EUR_AF=0.1282;SAS_AF=0.0777;AA=G|||;VT=SNP
6	31236410	rs34131062	C	T	100	PASS	AC=659;AF=0.131589;AN=5008;NS=2504;DP=16323;EAS_AF=0.254;AMR_AF=0.1282;AFR_AF=0.0825;EUR_AF=0.1282;SAS_AF=0.0777;AA=C|||;VT=SNP
6	31236416	rs78494903	A	G	100	PASS	AC=148;AF=0.0295527;AN=5008;NS=2504;DP=16573;EAS_AF=0.0675;AMR_AF=0.0115;AFR_AF=0.0106;EUR_AF=0.0229;SAS_AF=0.0358;AA=A|||;VT=SNP
6	31236467	rs2524096	G	T	100	PASS	AC=2367;AF=0.472644;AN=5008;NS=2504;DP=16806;EAS_AF=0.503;AMR_AF=0.4856;AFR_AF=0.3812;EUR_AF=0.4513;SAS_AF=0.5777;AA=G|||;VT=SNP
6	31236534	rs35075694	G	A	100	PASS	AC=659;AF=0.131589;AN=5008;NS=2504;DP=17334;EAS_AF=0.254;AMR_AF=0.1282;AFR_AF=0.0825;EUR_AF=0.1282;SAS_AF=0.0777;AA=G|||;VT=SNP
6	31236567	rs1049281	T	C	100	PASS	AC=3800;AF=0.758786;AN=5008;NS=2504;DP=16570;EAS_AF=0.8135;AMR_AF=0.7997;AFR_AF=0.7337;EUR_AF=0.7167;SAS_AF=0.7505;AA=T|||;VT=SNP
6	31236571	rs114027487	A	G	100	PASS	AC=266;AF=0.053115;AN=5008;NS=2504;DP=16385;EAS_AF=0;AMR_AF=0.062;AFR_AF=0.1104;EUR_AF=0.0517;SAS_AF=0.0256;AA=A|||;VT=SNP
6	31236680	rs1130586	G	A	100	PASS	AC=1640;AF=0.327476;AN=5008;NS=2504;DP=13126;EAS_AF=0.2242;AMR_AF=0.3285;AFR_AF=0.3139;EUR_AF=0.3579;SAS_AF=0.4202;AA=G|||;VT=SNP
6	31236690	rs1130592	T	G	100	PASS	AC=3914;AF=0.78155;AN=5008;NS=2504;DP=13778;EAS_AF=0.8105;AMR_AF=0.8156;AFR_AF=0.8116;EUR_AF=0.7227;SAS_AF=0.7474;AA=G|||;VT=SNP
6	31236808	rs1049650	C	G	100	PASS	AC=570;AF=0.113818;AN=5008;NS=2504;DP=16804;EAS_AF=0.254;AMR_AF=0.1124;AFR_AF=0.0772;EUR_AF=0.0626;SAS_AF=0.0726;AA=C|||;VT=SNP
6	31236845	rs3176007	A	G	100	PASS	AC=271;AF=0.0541134;AN=5008;NS=2504;DP=17262;EAS_AF=0;AMR_AF=0.0634;AFR_AF=0.112;EUR_AF=0.0517;SAS_AF=0.0276;AA=A|||;VT=SNP
6	31236853	rs1065711	G	A	100	PASS	AC=4450;AF=0.888578;AN=5008;NS=2504;DP=17189;EAS_AF=0.8274;AMR_AF=0.902;AFR_AF=0.9501;EUR_AF=0.8787;SAS_AF=0.8691;AA=A|||;VT=SNP
6	31236854	rs1049709	T	C	100	PASS	AC=295;AF=0.0589058;AN=5008;NS=2504;DP=17225;EAS_AF=0.001;AMR_AF=0.0692;AFR_AF=0.0635;EUR_AF=0.1292;SAS_AF=0.0327;AA=T|||;VT=SNP
6	31236862	rs1049724	C	T	100	PASS	AC=178;AF=0.0355431;AN=5008;NS=2504;DP=17294;EAS_AF=0.001;AMR_AF=0.0274;AFR_AF=0.0809;EUR_AF=0.0447;SAS_AF=0.0061;AA=C|||;VT=SNP
6	31236900	rs1049853	G	A	100	PASS	AC=452;AF=0.0902556;AN=5008;NS=2504;DP=17894;EAS_AF=0.1022;AMR_AF=0.1441;AFR_AF=0.0628;EUR_AF=0.1133;SAS_AF=0.0532;AA=G|||;VT=SNP;EX_TARGET
6	31236998	rs2001181	C	T	100	PASS	AC=4453;AF=0.889177;AN=5008;NS=2504;DP=15944;EAS_AF=0.8294;AMR_AF=0.9035;AFR_AF=0.9501;EUR_AF=0.8787;SAS_AF=0.8691;AA=T|||;VT=SNP;EX_TARGET
6	31237027	rs2394961	C	T	100	PASS	AC=3809;AF=0.760583;AN=5008;NS=2504;DP=15428;EAS_AF=0.8135;AMR_AF=0.8026;AFR_AF=0.7368;EUR_AF=0.7167;SAS_AF=0.7536;AA=C|||;VT=SNP
6	31237061	rs2894204	C	T	100	PASS	AC=3661;AF=0.73103;AN=5008;NS=2504;DP=15466;EAS_AF=0.746;AMR_AF=0.7911;AFR_AF=0.7262;EUR_AF=0.6938;SAS_AF=0.7178;AA=C|||;VT=SNP;EX_TARGET
6	31237087	rs17885557	C	A	100	PASS	AC=725;AF=0.144768;AN=5008;NS=2504;DP=16296;EAS_AF=0.1002;AMR_AF=0.0937;AFR_AF=0.0862;EUR_AF=0.1491;SAS_AF=0.3016;AA=C|||;VT=SNP;EX_TARGET
6	31237124	rs1130838	T	C	100	PASS	AC=3933;AF=0.785343;AN=5008;NS=2504;DP=17056;EAS_AF=0.8135;AMR_AF=0.8184;AFR_AF=0.8139;EUR_AF=0.7266;SAS_AF=0.7546;AA=C|||;VT=SNP;EX_TARGET
6	31237162	rs35708511	C	G	100	PASS	AC=3934;AF=0.785543;AN=5008;NS=2504;DP=16610;EAS_AF=0.8135;AMR_AF=0.8184;AFR_AF=0.8139;EUR_AF=0.7276;SAS_AF=0.7546;AA=G|||;VT=SNP;EX_TARGET
6	31237230	rs9264596	A	G	100	PASS	AC=3934;AF=0.785543;AN=5008;NS=2504;DP=16706;EAS_AF=0.8135;AMR_AF=0.8184;AFR_AF=0.8139;EUR_AF=0.7276;SAS_AF=0.7546;AA=G|||;VT=SNP;EX_TARGET
6	31237237	rs17881458	G	A	100	PASS	AC=244;AF=0.048722;AN=5008;NS=2504;DP=16593;EAS_AF=0.0427;AMR_AF=0.0447;AFR_AF=0.0212;EUR_AF=0.0308;SAS_AF=0.1135;AA=G|||;VT=SNP;EX_TARGET
6	31237254	rs41562921	C	T	100	PASS	AC=178;AF=0.0355431;AN=5008;NS=2504;DP=17719;EAS_AF=0.001;AMR_AF=0.0274;AFR_AF=0.0809;EUR_AF=0.0447;SAS_AF=0.0061;AA=C|||;VT=SNP;EX_TARGET
6	31237255	rs2523609	G	A	100	PASS	AC=3760;AF=0.750799;AN=5008;NS=2504;DP=17688;EAS_AF=0.8125;AMR_AF=0.7911;AFR_AF=0.733;EUR_AF=0.6829;SAS_AF=0.7526;AA=A|||;VT=SNP;EX_TARGET
6	31237257	rs17879162	C	T	100	PASS	AC=273;AF=0.0545128;AN=5008;NS=2504;DP=18120;EAS_AF=0;AMR_AF=0.0634;AFR_AF=0.1135;EUR_AF=0.0517;SAS_AF=0.0276;AA=C|||;VT=SNP;EX_TARGET
6	31237323	rs68094471	A	G	100	PASS	AC=3934;AF=0.785543;AN=5008;NS=2504;DP=17768;EAS_AF=0.8135;AMR_AF=0.8184;AFR_AF=0.8139;EUR_AF=0.7276;SAS_AF=0.7546;AA=G|||;VT=SNP;EX_TARGET
6	31237342	rs72558163	G	T	100	PASS	AC=658;AF=0.13139;AN=5008;NS=2504;DP=17783;EAS_AF=0.254;AMR_AF=0.1282;AFR_AF=0.0825;EUR_AF=0.1282;SAS_AF=0.0767;AA=G|||;VT=SNP;EX_TARGET
6	31237354	rs9264601	G	A	100	PASS	AC=176;AF=0.0351438;AN=5008;NS=2504;DP=17881;EAS_AF=0.001;AMR_AF=0.0259;AFR_AF=0.0809;EUR_AF=0.0437;SAS_AF=0.0061;AA=G|||;VT=SNP
6	31237405	rs56010430	C	T	100	PASS	AC=3934;AF=0.785543;AN=5008;NS=2504;DP=17870;EAS_AF=0.8135;AMR_AF=0.8184;AFR_AF=0.8139;EUR_AF=0.7276;SAS_AF=0.7546;AA=T|||;VT=SNP
6	31237438	rs9264603	G	A	100	PASS	AC=273;AF=0.0545128;AN=5008;NS=2504;DP=18089;EAS_AF=0;AMR_AF=0.0634;AFR_AF=0.1135;EUR_AF=0.0517;SAS_AF=0.0276;AA=G|||;VT=SNP
6	31237563	rs3819287	C	T	100	PASS	AC=3933;AF=0.785343;AN=5008;NS=2504;DP=17770;EAS_AF=0.8125;AMR_AF=0.8184;AFR_AF=0.8139;EUR_AF=0.7276;SAS_AF=0.7546;AA=c|||;VT=SNP
6	31237605	rs9264607	G	A	100	PASS	AC=1176;AF=0.234824;AN=5008;NS=2504;DP=18021;EAS_AF=0.2014;AMR_AF=0.2378;AFR_AF=0.149;EUR_AF=0.2624;SAS_AF=0.3548;AA=G|||;VT=SNP
6	31237660	rs9264608	A	G	100	PASS	AC=3934;AF=0.785543;AN=5008;NS=2504;DP=18875;EAS_AF=0.8135;AMR_AF=0.8184;AFR_AF=0.8139;EUR_AF=0.7276;SAS_AF=0.7546;AA=G|||;VT=SNP
6	31237664	rs9264609	C	T	100	PASS	AC=3934;AF=0.785543;AN=5008;NS=2504;DP=18678;EAS_AF=0.8135;AMR_AF=0.8184;AFR_AF=0.8139;EUR_AF=0.7276;SAS_AF=0.7546;AA=c|||;VT=SNP
6	31237703	rs17886880	G	A	100	PASS	AC=1934;AF=0.386182;AN=5008;NS=2504;DP=15826;EAS_AF=0.5675;AMR_AF=0.4265;AFR_AF=0.3714;EUR_AF=0.327;SAS_AF=0.2515;AA=G|||;VT=SNP;EX_TARGET
6	31237767	rs1130935	T	C	100	PASS	AC=3893;AF=0.777356;AN=5008;NS=2504;DP=9229;EAS_AF=0.8075;AMR_AF=0.8112;AFR_AF=0.8026;EUR_AF=0.7137;SAS_AF=0.7536;AA=C|||;VT=SNP;EX_TARGET
6	31237773	rs1130947	T	C	100	PASS	AC=3893;AF=0.777356;AN=5008;NS=2504;DP=8821;EAS_AF=0.8075;AMR_AF=0.8112;AFR_AF=0.8026;EUR_AF=0.7137;SAS_AF=0.7536;AA=C|||;VT=SNP;EX_TARGET
6	31237779	rs146911342	C	T	100	PASS	AC=709;AF=0.141573;AN=5008;NS=2504;DP=11193;EAS_AF=0.0367;AMR_AF=0.1873;AFR_AF=0.2428;EUR_AF=0.1372;SAS_AF=0.0849;AA=C|||;VT=SNP;EX_TARGET
6	31237862	rs9264621	T	C	100	PASS	AC=452;AF=0.0902556;AN=5008;NS=2504;DP=15914;EAS_AF=0.1022;AMR_AF=0.1441;AFR_AF=0.0628;EUR_AF=0.1133;SAS_AF=0.0532;AA=t|||;VT=SNP;EX_TARGET
6	31237965	rs17886232	G	C	100	PASS	AC=1820;AF=0.363419;AN=5008;NS=2504;DP=11896;EAS_AF=0.5556;AMR_AF=0.4092;AFR_AF=0.323;EUR_AF=0.3211;SAS_AF=0.2311;AA=G|||;VT=SNP;EX_TARGET
6	31238027	rs41540117	C	A	100	PASS	AC=739;AF=0.147564;AN=5008;NS=2504;DP=14765;EAS_AF=0.0556;AMR_AF=0.1873;AFR_AF=0.2398;EUR_AF=0.1382;SAS_AF=0.0992;AA=C|||;VT=SNP;EX_TARGET
6	31238068	rs1050276	C	T	100	PASS	AC=347;AF=0.0692891;AN=5008;NS=2504;DP=16190;EAS_AF=0.1905;AMR_AF=0.0994;AFR_AF=0.0076;EUR_AF=0.0368;SAS_AF=0.0399;AA=C|||;VT=SNP;EX_TARGET
6	31238267	rs41561715	C	T	100	PASS	AC=785;AF=0.156749;AN=5008;NS=2504;DP=17927;EAS_AF=0.0556;AMR_AF=0.1888;AFR_AF=0.2731;EUR_AF=0.1392;SAS_AF=0.0992;AA=c|||;VT=SNP;EX_TARGET
6	31238318	rs9264638	G	A	100	PASS	AC=3809;AF=0.760583;AN=5008;NS=2504;DP=17735;EAS_AF=0.8135;AMR_AF=0.8026;AFR_AF=0.7368;EUR_AF=0.7167;SAS_AF=0.7536;AA=-|||;VT=SNP
6	31238334	rs41540318	C	T	100	PASS	AC=178;AF=0.0355431;AN=5008;NS=2504;DP=19148;EAS_AF=0.001;AMR_AF=0.0274;AFR_AF=0.0809;EUR_AF=0.0447;SAS_AF=0.0061;AA=c|||;VT=SNP
6	31238377	rs9264641	G	C	100	PASS	AC=4791;AF=0.956669;AN=5008;NS=2504;DP=18336;EAS_AF=0.9722;AMR_AF=0.9481;AFR_AF=0.9939;EUR_AF=0.8936;SAS_AF=0.9611;AA=N|||;VT=SNP
6	31238490	rs9264642	T	C	100	PASS	AC=3661;AF=0.73103;AN=5008;NS=2504;DP=17920;EAS_AF=0.8135;AMR_AF=0.755;AFR_AF=0.7005;EUR_AF=0.6759;SAS_AF=0.727;AA=N|||;VT=SNP
6	31238495	rs17884390	G	A	100	PASS	AC=273;AF=0.0545128;AN=5008;NS=2504;DP=17776;EAS_AF=0;AMR_AF=0.0634;AFR_AF=0.1135;EUR_AF=0.0517;SAS_AF=0.0276;AA=g|||;VT=SNP
6	31238507	rs41544520	C	T	100	PASS	AC=75;AF=0.014976;AN=5008;NS=2504;DP=17807;EAS_AF=0.001;AMR_AF=0.049;AFR_AF=0.0189;EUR_AF=0.0149;SAS_AF=0;AA=c|||;VT=SNP
6	31238522	rs9264644	C	T	100	PASS	AC=1177;AF=0.235024;AN=5008;NS=2504;DP=17213;EAS_AF=0.2024;AMR_AF=0.2378;AFR_AF=0.149;EUR_AF=0.2624;SAS_AF=0.3548;AA=c|||;VT=SNP
6	31238524	rs9264645	G	A	100	PASS	AC=3809;AF=0.760583;AN=5008;NS=2504;DP=17229;EAS_AF=0.8135;AMR_AF=0.8026;AFR_AF=0.7368;EUR_AF=0.7167;SAS_AF=0.7536;AA=a|||;VT=SNP
6	31238538	rs41562714	G	C	100	PASS	AC=712;AF=0.142173;AN=5008;NS=2504;DP=17335;EAS_AF=0.0367;AMR_AF=0.1873;AFR_AF=0.2443;EUR_AF=0.1382;SAS_AF=0.0849;AA=g|||;VT=SNP
6	31238613	rs9264647	A	G	100	PASS	AC=3938;AF=0.786342;AN=5008;NS=2504;DP=19078;EAS_AF=0.8135;AMR_AF=0.8199;AFR_AF=0.8162;EUR_AF=0.7276;SAS_AF=0.7546;AA=N|||;VT=SNP
6	31238793	rs41561913	G	A	100	PASS	AC=245;AF=0.0489217;AN=5008;NS=2504;DP=15219;EAS_AF=0.0427;AMR_AF=0.0461;AFR_AF=0.0212;EUR_AF=0.0308;SAS_AF=0.1135;AA=g|||;VT=SNP
6	31238801	rs41544614	C	G	100	PASS	AC=347;AF=0.0692891;AN=5008;NS=2504;DP=15139;EAS_AF=0.1905;AMR_AF=0.0994;AFR_AF=0.0076;EUR_AF=0.0368;SAS_AF=0.0399;AA=c|||;VT=SNP
6	31238822	rs41561812	G	A	100	PASS	AC=241;AF=0.048123;AN=5008;NS=2504;DP=15199;EAS_AF=0.0427;AMR_AF=0.0461;AFR_AF=0.0212;EUR_AF=0.0298;SAS_AF=0.1104;AA=g|||;VT=SNP;EX_TARGET
6	31239205	rs9264663	C	T	100	PASS	AC=3934;AF=0.785543;AN=5008;NS=2504;DP=7717;EAS_AF=0.8135;AMR_AF=0.8184;AFR_AF=0.8139;EUR_AF=0.7276;SAS_AF=0.7546;AA=t|||;VT=SNP
6	31239227	rs9264664	C	T	100	PASS	AC=3809;AF=0.760583;AN=5008;NS=2504;DP=7739;EAS_AF=0.8125;AMR_AF=0.8026;AFR_AF=0.7368;EUR_AF=0.7177;SAS_AF=0.7536;AA=t|||;VT=SNP
6	31239407	rs17408553	G	T	100	PASS	AC=1938;AF=0.386981;AN=5008;NS=2504;DP=10850;EAS_AF=0.1399;AMR_AF=0.3862;AFR_AF=0.5408;EUR_AF=0.4115;SAS_AF=0.409;AA=g|||;VT=SNP;EX_TARGET
6	31239417	rs2308557	C	T	100	PASS	AC=1940;AF=0.38738;AN=5008;NS=2504;DP=11155;EAS_AF=0.1399;AMR_AF=0.3862;AFR_AF=0.5408;EUR_AF=0.4125;SAS_AF=0.41;AA=c|||;VT=SNP;EX_TARGET
6	31239430	rs41543814	C	T	100	PASS	AC=2314;AF=0.462061;AN=5008;NS=2504;DP=11727;EAS_AF=0.6567;AMR_AF=0.5202;AFR_AF=0.3797;EUR_AF=0.4404;SAS_AF=0.3538;AA=c|||;VT=SNP;EX_TARGET
6	31239449	rs28626310	C	G	100	PASS	AC=710;AF=0.141773;AN=5008;NS=2504;DP=12148;EAS_AF=0.0516;AMR_AF=0.1282;AFR_AF=0.1452;EUR_AF=0.168;SAS_AF=0.2127;AA=c|||;VT=SNP;EX_TARGET
6	31239501	rs1050409	G	T	100	PASS	AC=711;AF=0.141973;AN=5008;NS=2504;DP=12237;EAS_AF=0.0367;AMR_AF=0.1873;AFR_AF=0.2436;EUR_AF=0.1382;SAS_AF=0.0849;AA=g|||;VT=SNP;EX_TARGET
6	31239506	rs1050414	C	G	100	PASS	AC=583;AF=0.116414;AN=5008;NS=2504;DP=12243;EAS_AF=0.126;AMR_AF=0.0548;AFR_AF=0.112;EUR_AF=0.1143;SAS_AF=0.1585;AA=c|||;VT=SNP;EX_TARGET
6	31239518	rs1050420	C	T	100	PASS	AC=2230;AF=0.445288;AN=5008;NS=2504;DP=12078;EAS_AF=0.2808;AMR_AF=0.513;AFR_AF=0.5363;EUR_AF=0.4314;SAS_AF=0.4581;AA=t|||;VT=SNP;EX_TARGET
6	31239543	rs1050428	C	T	100	PASS	AC=452;AF=0.0902556;AN=5008;NS=2504;DP=12142;EAS_AF=0.1022;AMR_AF=0.1441;AFR_AF=0.0628;EUR_AF=0.1133;SAS_AF=0.0532;AA=c|||;VT=SNP;EX_TARGET
6	31239585	rs1050437	C	T	100	PASS	AC=1128;AF=0.22524;AN=5008;NS=2504;DP=12192;EAS_AF=0.3333;AMR_AF=0.2032;AFR_AF=0.1808;EUR_AF=0.2048;SAS_AF=0.2106;AA=t|||;VT=SNP;EX_TARGET
6	31239727	rs29029490	C	A	100	PASS	AC=346;AF=0.0690895;AN=5008;NS=2504;DP=10150;EAS_AF=0.1895;AMR_AF=0.0994;AFR_AF=0.0076;EUR_AF=0.0368;SAS_AF=0.0399;AA=c|||;VT=SNP
6	31239766	rs9264672	C	T	100	PASS	AC=453;AF=0.0904553;AN=5008;NS=2504;DP=11513;EAS_AF=0.1032;AMR_AF=0.1441;AFR_AF=0.0628;EUR_AF=0.1133;SAS_AF=0.0532;AA=c|||;VT=SNP;EX_TARGET
6	31239776	rs2074493	A	C	100	PASS	AC=1529;AF=0.305312;AN=5008;NS=2504;DP=11801;EAS_AF=0.3095;AMR_AF=0.3314;AFR_AF=0.4047;EUR_AF=0.2773;SAS_AF=0.1769;AA=N|||;VT=SNP;EX_TARGET
6	31239855	rs7767581	C	G	100	PASS	AC=3899;AF=0.778554;AN=5008;NS=2504;DP=13993;EAS_AF=0.8145;AMR_AF=0.8184;AFR_AF=0.7867;EUR_AF=0.7266;SAS_AF=0.7556;AA=g|||;VT=SNP;EX_TARGET
6	31239896	rs2074491	T	C	100	PASS	AC=783;AF=0.15635;AN=5008;NS=2504;DP=14903;EAS_AF=0.254;AMR_AF=0.1441;AFR_AF=0.1596;EUR_AF=0.1392;SAS_AF=0.0777;AA=t|||;VT=SNP
6	31239937	rs2074490	C	T	100	PASS	AC=659;AF=0.131589;AN=5008;NS=2504;DP=15586;EAS_AF=0.254;AMR_AF=0.1282;AFR_AF=0.0832;EUR_AF=0.1282;SAS_AF=0.0767;AA=c|||;VT=SNP
6	31239999	rs6457358	A	T	100	PASS	AC=423;AF=0.0844649;AN=5008;NS=2504;DP=13993;EAS_AF=0.0437;AMR_AF=0.0735;AFR_AF=0.1021;EUR_AF=0.0755;SAS_AF=0.1196;AA=a|||;VT=SNP
6	31240041	rs2524094	C	T	100	PASS	AC=3056;AF=0.610224;AN=5008;NS=2504;DP=13182;EAS_AF=0.7569;AMR_AF=0.6138;AFR_AF=0.4713;EUR_AF=0.5924;SAS_AF=0.6626;AA=c|||;VT=SNP
6	31240060	rs2844622	A	G	100	PASS	AC=3774;AF=0.753594;AN=5008;NS=2504;DP=13608;EAS_AF=0.8105;AMR_AF=0.7968;AFR_AF=0.711;EUR_AF=0.7227;SAS_AF=0.7536;AA=N|||;VT=SNP
6	31240096	rs9366775	G	A	100	PASS	AC=344;AF=0.0686901;AN=5008;NS=2504;DP=14626;EAS_AF=0.1895;AMR_AF=0.098;AFR_AF=0.0083;EUR_AF=0.0348;SAS_AF=0.0399;AA=g|||;VT=SNP
6	31240128	rs2074489	C	T	100	PASS	AC=1367;AF=0.272963;AN=5008;NS=2504;DP=15346;EAS_AF=0.2907;AMR_AF=0.3156;AFR_AF=0.326;EUR_AF=0.2644;SAS_AF=0.1616;AA=c|||;VT=SNP
6	31240146	rs115573554	A	T	100	PASS	AC=245;AF=0.0489217;AN=5008;NS=2504;DP=15289;EAS_AF=0.0427;AMR_AF=0.0461;AFR_AF=0.0212;EUR_AF=0.0308;SAS_AF=0.1135;AA=a|||;VT=SNP
6	31240180	rs2524093	A	C	100	PASS	AC=3883;AF=0.775359;AN=5008;NS=2504;DP=15541;EAS_AF=0.8135;AMR_AF=0.8156;AFR_AF=0.7821;EUR_AF=0.7256;SAS_AF=0.7495;AA=N|||;VT=SNP
6	31240216	rs2524092	A	C	100	PASS	AC=3897;AF=0.778155;AN=5008;NS=2504;DP=15692;EAS_AF=0.8135;AMR_AF=0.817;AFR_AF=0.7874;EUR_AF=0.7266;SAS_AF=0.7546;AA=N|||;VT=SNP
6	31240293	rs2524091	C	T	100	PASS	AC=3896;AF=0.777955;AN=5008;NS=2504;DP=15753;EAS_AF=0.8135;AMR_AF=0.817;AFR_AF=0.7867;EUR_AF=0.7266;SAS_AF=0.7546;AA=t|||;VT=SNP
6	31240353	rs28498059	A	C	100	PASS	AC=4453;AF=0.889177;AN=5008;NS=2504;DP=17615;EAS_AF=0.8294;AMR_AF=0.9035;AFR_AF=0.9501;EUR_AF=0.8787;SAS_AF=0.8691;AA=N|||;VT=SNP
6	31240431	rs2074488	G	T	100	PASS	AC=658;AF=0.13139;AN=5008;NS=2504;DP=18652;EAS_AF=0.254;AMR_AF=0.1282;AFR_AF=0.0825;EUR_AF=0.1282;SAS_AF=0.0767;AA=g|||;VT=SNP
6	31240479	rs9357121	T	G	100	PASS	AC=347;AF=0.0692891;AN=5008;NS=2504;DP=18560;EAS_AF=0.1905;AMR_AF=0.0994;AFR_AF=0.0076;EUR_AF=0.0368;SAS_AF=0.0399;AA=t|||;VT=SNP
6	31240614	rs115710087	C	T	100	PASS	AC=57;AF=0.0113818;AN=5008;NS=2504;DP=19346;EAS_AF=0.0079;AMR_AF=0.0029;AFR_AF=0.0121;EUR_AF=0.0159;SAS_AF=0.0153;AA=c|||;VT=SNP
6	31240635	rs4361609	G	C	100	PASS	AC=1092;AF=0.218051;AN=5008;NS=2504;DP=18792;EAS_AF=0.246;AMR_AF=0.2867;AFR_AF=0.2519;EUR_AF=0.175;SAS_AF=0.1391;AA=g|||;VT=SNP
6	31240636	rs5009853	C	T	100	PASS	AC=245;AF=0.0489217;AN=5008;NS=2504;DP=18797;EAS_AF=0.0427;AMR_AF=0.0461;AFR_AF=0.0212;EUR_AF=0.0308;SAS_AF=0.1135;AA=c|||;VT=SNP
6	31240663	rs9264679	T	A	100	PASS	AC=4455;AF=0.889577;AN=5008;NS=2504;DP=18510;EAS_AF=0.8294;AMR_AF=0.9035;AFR_AF=0.9508;EUR_AF=0.8787;SAS_AF=0.8701;AA=N|||;VT=SNP
6	31240692	rs2395471	G	A	100	PASS	AC=2666;AF=0.532348;AN=5008;NS=2504;DP=18470;EAS_AF=0.4593;AMR_AF=0.5288;AFR_AF=0.5658;EUR_AF=0.4742;SAS_AF=0.6247;AA=a|||;VT=SNP
6	31240712	rs2249741	A	C	100	PASS	AC=3152;AF=0.629393;AN=5008;NS=2504;DP=18180;EAS_AF=0.5595;AMR_AF=0.6744;AFR_AF=0.6543;EUR_AF=0.5885;SAS_AF=0.6779;AA=N|||;VT=SNP
6	31240721	rs2249742	C	T	100	PASS	AC=2634;AF=0.525958;AN=5008;NS=2504;DP=17804;EAS_AF=0.5169;AMR_AF=0.5648;AFR_AF=0.5197;EUR_AF=0.506;SAS_AF=0.5368;AA=t|||;VT=SNP
6	31240771	rs13203722	T	C	100	PASS	AC=722;AF=0.144169;AN=5008;NS=2504;DP=18455;EAS_AF=0.1002;AMR_AF=0.0937;AFR_AF=0.0855;EUR_AF=0.1491;SAS_AF=0.2996;AA=N|||;VT=SNP
6	31240776	rs7454487	A	G	100	PASS	AC=267;AF=0.0533147;AN=5008;NS=2504;DP=18526;EAS_AF=0.0665;AMR_AF=0.0461;AFR_AF=0.0197;EUR_AF=0.0308;SAS_AF=0.1135;AA=a|||;VT=SNP
6	31240814	rs34622008	C	T	100	PASS	AC=648;AF=0.129393;AN=5008;NS=2504;DP=19531;EAS_AF=0.249;AMR_AF=0.1282;AFR_AF=0.0809;EUR_AF=0.1252;SAS_AF=0.0767;AA=c|||;VT=SNP
6	31240818	rs4298345	G	A	100	PASS	AC=343;AF=0.0684904;AN=5008;NS=2504;DP=19639;EAS_AF=0.1865;AMR_AF=0.0994;AFR_AF=0.0076;EUR_AF=0.0368;SAS_AF=0.0399;AA=t|||;VT=SNP
6	31240823	rs2524090	C	A	100	PASS	AC=544;AF=0.108626;AN=5008;NS=2504;DP=19945;EAS_AF=0.1071;AMR_AF=0.1484;AFR_AF=0.1021;EUR_AF=0.1302;SAS_AF=0.0685;AA=c|||;VT=SNP
6	31240826	rs7454567	G	A	100	PASS	AC=245;AF=0.0489217;AN=5008;NS=2504;DP=20047;EAS_AF=0.0427;AMR_AF=0.0461;AFR_AF=0.0212;EUR_AF=0.0308;SAS_AF=0.1135;AA=g|||;VT=SNP
6	31240836	rs115345338	T	C	100	PASS	AC=57;AF=0.0113818;AN=5008;NS=2504;DP=20299;EAS_AF=0.0079;AMR_AF=0.0029;AFR_AF=0.0121;EUR_AF=0.0159;SAS_AF=0.0153;AA=t|||;VT=SNP
6	31240884	rs7454526	A	G	100	PASS	AC=246;AF=0.0491214;AN=5008;NS=2504;DP=18727;EAS_AF=0.0427;AMR_AF=0.0461;AFR_AF=0.0212;EUR_AF=0.0308;SAS_AF=0.1145;AA=a|||;VT=SNP
6	31240932	rs13218306	C	A	100	PASS	AC=728;AF=0.145367;AN=5008;NS=2504;DP=18993;EAS_AF=0.1012;AMR_AF=0.0951;AFR_AF=0.0855;EUR_AF=0.1491;SAS_AF=0.3037;AA=c|||;VT=SNP
6	31240959	rs7773175	C	G	100	PASS	AC=1272;AF=0.253994;AN=5008;NS=2504;DP=18748;EAS_AF=0.2103;AMR_AF=0.2421;AFR_AF=0.1884;EUR_AF=0.2793;SAS_AF=0.3701;AA=g|||;VT=SNP
6	31240988	rs7759127	T	G	100	PASS	AC=490;AF=0.0978435;AN=5008;NS=2504;DP=18644;EAS_AF=0.1022;AMR_AF=0.1455;AFR_AF=0.09;EUR_AF=0.1143;SAS_AF=0.0532;AA=t|||;VT=SNP
6	31241032	rs5010528	A	G	100	PASS	AC=743;AF=0.148363;AN=5008;NS=2504;DP=17709;EAS_AF=0.0556;AMR_AF=0.1873;AFR_AF=0.2428;EUR_AF=0.1382;SAS_AF=0.0992;AA=a|||;VT=SNP
6	31241077	rs35976302	T	C	100	PASS	AC=661;AF=0.131989;AN=5008;NS=2504;DP=16673;EAS_AF=0.256;AMR_AF=0.1282;AFR_AF=0.0825;EUR_AF=0.1292;SAS_AF=0.0767;AA=t|||;VT=SNP
6	31241092	rs2523599	C	G	100	PASS	AC=3347;AF=0.668331;AN=5008;NS=2504;DP=16608;EAS_AF=0.5625;AMR_AF=0.6888;AFR_AF=0.7307;EUR_AF=0.666;SAS_AF=0.681;AA=g|||;VT=SNP
6	31241109	rs13191343	C	T	100	PASS	AC=699;AF=0.139577;AN=5008;NS=2504;DP=16320;EAS_AF=0.0972;AMR_AF=0.0879;AFR_AF=0.0862;EUR_AF=0.1421;SAS_AF=0.2894;AA=c|||;VT=SNP
6	31241116	rs28367582	C	T	100	PASS	AC=273;AF=0.0545128;AN=5008;NS=2504;DP=16335;EAS_AF=0;AMR_AF=0.0634;AFR_AF=0.1135;EUR_AF=0.0517;SAS_AF=0.0276;AA=c|||;VT=SNP
6	31241127	rs13207315	T	C	100	PASS	AC=701;AF=0.139976;AN=5008;NS=2504;DP=16407;EAS_AF=0.0982;AMR_AF=0.0879;AFR_AF=0.087;EUR_AF=0.1421;SAS_AF=0.2894;AA=t|||;VT=SNP
6	31241148	rs150036304	A	C	100	PASS	AC=57;AF=0.0113818;AN=5008;NS=2504;DP=17146;EAS_AF=0.0079;AMR_AF=0.0029;AFR_AF=0.0121;EUR_AF=0.0159;SAS_AF=0.0153;AA=a|||;VT=SNP
6	31241182	rs6900444	C	T	100	PASS	AC=3318;AF=0.66254;AN=5008;NS=2504;DP=17928;EAS_AF=0.8085;AMR_AF=0.6571;AFR_AF=0.5749;EUR_AF=0.5686;SAS_AF=0.7311;AA=t|||;VT=SNP
6	31241207	rs6900458	C	T	100	PASS	AC=1072;AF=0.214058;AN=5008;NS=2504;DP=18728;EAS_AF=0.2966;AMR_AF=0.196;AFR_AF=0.1846;EUR_AF=0.2028;SAS_AF=0.1933;AA=c|||;VT=SNP
6	31241215	rs58019823	A	G	100	PASS	AC=741;AF=0.147963;AN=5008;NS=2504;DP=18881;EAS_AF=0.0556;AMR_AF=0.1873;AFR_AF=0.2421;EUR_AF=0.1382;SAS_AF=0.0982;AA=a|||;VT=SNP
6	31241241	rs114183633	C	T	100	PASS	AC=219;AF=0.04373;AN=5008;NS=2504;DP=18914;EAS_AF=0.0427;AMR_AF=0.0461;AFR_AF=0.0212;EUR_AF=0.0308;SAS_AF=0.0869;AA=c|||;VT=SNP
6	31241270	rs6900323	G	A	100	PASS	AC=4133;AF=0.82528;AN=5008;NS=2504;DP=19086;EAS_AF=0.8264;AMR_AF=0.8559;AFR_AF=0.7897;EUR_AF=0.8161;SAS_AF=0.8599;AA=a|||;VT=SNP
6	31241311	rs2524086	A	G	100	PASS	AC=462;AF=0.0922524;AN=5008;NS=2504;DP=20077;EAS_AF=0.0079;AMR_AF=0.0821;AFR_AF=0.1241;EUR_AF=0.1352;SAS_AF=0.0992;AA=a|||;VT=SNP
6	31241353	rs34090104	G	T	100	PASS	AC=658;AF=0.13139;AN=5008;NS=2504;DP=19734;EAS_AF=0.254;AMR_AF=0.1282;AFR_AF=0.0825;EUR_AF=0.1282;SAS_AF=0.0767;AA=g|||;VT=SNP
6	31241370	rs6923313	C	T	100	PASS	AC=3364;AF=0.671725;AN=5008;NS=2504;DP=19152;EAS_AF=0.7202;AMR_AF=0.7622;AFR_AF=0.6914;EUR_AF=0.6581;SAS_AF=0.545;AA=t|||;VT=SNP
6	31241481	rs28367583	G	A	100	PASS	AC=273;AF=0.0545128;AN=5008;NS=2504;DP=18509;EAS_AF=0;AMR_AF=0.0634;AFR_AF=0.1135;EUR_AF=0.0517;SAS_AF=0.0276;AA=g|||;VT=SNP
6	31241495	rs116713535	G	A	100	PASS	AC=245;AF=0.0489217;AN=5008;NS=2504;DP=18635;EAS_AF=0.0427;AMR_AF=0.0461;AFR_AF=0.0212;EUR_AF=0.0308;SAS_AF=0.1135;AA=g|||;VT=SNP
6	31241537	rs2844621	C	T	100	PASS	AC=3838;AF=0.766374;AN=5008;NS=2504;DP=17539;EAS_AF=0.7272;AMR_AF=0.7421;AFR_AF=0.7829;EUR_AF=0.7535;SAS_AF=0.8149;AA=t|||;VT=SNP
6	31241578	rs28367584	C	T	100	PASS	AC=179;AF=0.0357428;AN=5008;NS=2504;DP=17504;EAS_AF=0;AMR_AF=0.0519;AFR_AF=0.0741;EUR_AF=0.0447;SAS_AF=0;AA=c|||;VT=SNP
6	31241600	rs34255701	G	A	100	PASS	AC=658;AF=0.13139;AN=5008;NS=2504;DP=17677;EAS_AF=0.254;AMR_AF=0.1282;AFR_AF=0.0825;EUR_AF=0.1282;SAS_AF=0.0767;AA=g|||;VT=SNP
6	31241639	rs2524084	A	G	100	PASS	AC=1615;AF=0.322484;AN=5008;NS=2504;DP=17898;EAS_AF=0.5198;AMR_AF=0.3213;AFR_AF=0.2247;EUR_AF=0.3231;SAS_AF=0.2515;AA=a|||;VT=SNP
6	31241664	rs2853949	G	A	100	PASS	AC=462;AF=0.0922524;AN=5008;NS=2504;DP=17458;EAS_AF=0.0079;AMR_AF=0.0821;AFR_AF=0.1241;EUR_AF=0.1352;SAS_AF=0.0992;AA=g|||;VT=SNP
6	31241700	rs12525626	T	C	100	PASS	AC=495;AF=0.0988419;AN=5008;NS=2504;DP=17167;EAS_AF=0.2579;AMR_AF=0.111;AFR_AF=0.0182;EUR_AF=0.0596;SAS_AF=0.0757;AA=t|||;VT=SNP
6	31241721	rs35028179	A	G	100	PASS	AC=658;AF=0.13139;AN=5008;NS=2504;DP=16808;EAS_AF=0.254;AMR_AF=0.1282;AFR_AF=0.0825;EUR_AF=0.1282;SAS_AF=0.0767;AA=a|||;VT=SNP
6	31241737	rs2524083	C	T	100	PASS	AC=494;AF=0.0986422;AN=5008;NS=2504;DP=16692;EAS_AF=0.1032;AMR_AF=0.1455;AFR_AF=0.0923;EUR_AF=0.1143;SAS_AF=0.0532;AA=c|||;VT=SNP
6	31241761	rs2524082	A	T	100	PASS	AC=2598;AF=0.51877;AN=5008;NS=2504;DP=16867;EAS_AF=0.4137;AMR_AF=0.4438;AFR_AF=0.5204;EUR_AF=0.5557;SAS_AF=0.6401;AA=a|||;VT=SNP
6	31241793	rs67058142	G	A	100	PASS	AC=551;AF=0.110024;AN=5008;NS=2504;DP=16032;EAS_AF=0.0556;AMR_AF=0.1772;AFR_AF=0.1074;EUR_AF=0.1322;SAS_AF=0.0992;AA=g|||;VT=SNP
6	31241812	rs74556631	T	G	100	PASS	AC=148;AF=0.0295527;AN=5008;NS=2504;DP=15102;EAS_AF=0.0675;AMR_AF=0.0115;AFR_AF=0.0106;EUR_AF=0.0229;SAS_AF=0.0358;AA=t|||;VT=SNP
6	31241837	rs566445737	C	T	100	PASS	AC=3836;AF=0.765974;AN=5008;NS=2504;DP=13006;EAS_AF=0.7272;AMR_AF=0.7435;AFR_AF=0.7806;EUR_AF=0.7545;SAS_AF=0.8139;AA=t|||;VT=SNP
6	31241916	rs34401425	T	C	100	PASS	AC=659;AF=0.131589;AN=5008;NS=2504;DP=10272;EAS_AF=0.254;AMR_AF=0.1282;AFR_AF=0.0832;EUR_AF=0.1282;SAS_AF=0.0767;AA=t|||;VT=SNP
6	31242082	rs7764413	T	C	100	PASS	AC=3167;AF=0.632388;AN=5008;NS=2504;DP=14175;EAS_AF=0.6181;AMR_AF=0.6326;AFR_AF=0.7035;EUR_AF=0.5954;SAS_AF=0.589;AA=t|||;VT=SNP
6	31242083	rs2524081	G	C	100	PASS	AC=307;AF=0.0613019;AN=5008;NS=2504;DP=14073;EAS_AF=0.005;AMR_AF=0.1037;AFR_AF=0.0893;EUR_AF=0.1014;SAS_AF=0.0102;AA=g|||;VT=SNP
6	31242089	rs2524080	A	T	100	PASS	AC=4057;AF=0.810104;AN=5008;NS=2504;DP=14107;EAS_AF=0.8214;AMR_AF=0.8357;AFR_AF=0.8472;EUR_AF=0.7664;SAS_AF=0.7751;AA=a|||;VT=SNP
6	31242151	rs2844620	C	T	100	PASS	AC=3025;AF=0.604034;AN=5008;NS=2504;DP=15698;EAS_AF=0.7431;AMR_AF=0.5951;AFR_AF=0.5371;EUR_AF=0.5845;SAS_AF=0.5777;AA=t|||;VT=SNP
6	31242174	rs2524079	G	A	100	PASS	AC=2107;AF=0.420727;AN=5008;NS=2504;DP=16041;EAS_AF=0.2669;AMR_AF=0.4496;AFR_AF=0.4478;EUR_AF=0.4612;SAS_AF=0.4806;AA=a|||;VT=SNP
6	31242191	rs12111032	A	G	100	PASS	AC=1285;AF=0.256589;AN=5008;NS=2504;DP=16024;EAS_AF=0.3462;AMR_AF=0.1916;AFR_AF=0.1687;EUR_AF=0.2455;SAS_AF=0.3405;AA=a|||;VT=SNP
6	31242223	rs2844619	C	G	100	PASS	AC=3633;AF=0.725439;AN=5008;NS=2504;DP=17118;EAS_AF=0.8125;AMR_AF=0.7752;AFR_AF=0.6573;EUR_AF=0.672;SAS_AF=0.7474;AA=g|||;VT=SNP
6	31242272	rs3132491	C	T	100	PASS	AC=4453;AF=0.889177;AN=5008;NS=2504;DP=19524;EAS_AF=0.8294;AMR_AF=0.9035;AFR_AF=0.9501;EUR_AF=0.8787;SAS_AF=0.8691;AA=t|||;VT=SNP
6	31242329	rs114164395	A	G	100	PASS	AC=68;AF=0.0135783;AN=5008;NS=2504;DP=20828;EAS_AF=0.003;AMR_AF=0.013;AFR_AF=0.0023;EUR_AF=0.0179;SAS_AF=0.0358;AA=a|||;VT=SNP
6	31242369	rs116468348	C	T	100	PASS	AC=57;AF=0.0113818;AN=5008;NS=2504;DP=21015;EAS_AF=0.0079;AMR_AF=0.0029;AFR_AF=0.0121;EUR_AF=0.0159;SAS_AF=0.0153;AA=c|||;VT=SNP
6	31242439	rs2844618	C	T	100	PASS	AC=493;AF=0.0984425;AN=5008;NS=2504;DP=20047;EAS_AF=0.1022;AMR_AF=0.1455;AFR_AF=0.0923;EUR_AF=0.1143;SAS_AF=0.0532;AA=c|||;VT=SNP
6	31242445	rs12662096	T	C	100	PASS	AC=302;AF=0.0603035;AN=5008;NS=2504;DP=19899;EAS_AF=0.0506;AMR_AF=0.049;AFR_AF=0.0333;EUR_AF=0.0467;SAS_AF=0.1288;AA=t|||;VT=SNP
6	31242509	rs35989257	C	T	100	PASS	AC=1564;AF=0.3123;AN=5008;NS=2504;DP=18373;EAS_AF=0.4117;AMR_AF=0.3689;AFR_AF=0.2572;EUR_AF=0.2724;SAS_AF=0.2853;AA=c|||;VT=SNP
6	31242560	rs3132490	G	A	100	PASS	AC=4455;AF=0.889577;AN=5008;NS=2504;DP=18572;EAS_AF=0.8304;AMR_AF=0.9035;AFR_AF=0.9501;EUR_AF=0.8797;SAS_AF=0.8691;AA=a|||;VT=SNP
6	31242649	rs2524078	A	G	100	PASS	AC=461;AF=0.0920527;AN=5008;NS=2504;DP=18566;EAS_AF=0.0079;AMR_AF=0.0821;AFR_AF=0.1233;EUR_AF=0.1352;SAS_AF=0.0992;AA=a|||;VT=SNP
6	31242667	rs73730350	C	T	100	PASS	AC=178;AF=0.0355431;AN=5008;NS=2504;DP=18611;EAS_AF=0.001;AMR_AF=0.0274;AFR_AF=0.0809;EUR_AF=0.0447;SAS_AF=0.0061;AA=c|||;VT=SNP
6	31242695	rs3132488	G	T	100	PASS	AC=4331;AF=0.864816;AN=5008;NS=2504;DP=17948;EAS_AF=0.8304;AMR_AF=0.8876;AFR_AF=0.8737;EUR_AF=0.8688;SAS_AF=0.8681;AA=t|||;VT=SNP
6	31242731	rs12199223	T	A	100	PASS	AC=406;AF=0.0810703;AN=5008;NS=2504;DP=19105;EAS_AF=0.0367;AMR_AF=0.0504;AFR_AF=0.0726;EUR_AF=0.0974;SAS_AF=0.1431;AA=t|||;VT=SNP
6	31242741	rs9380232	T	C	100	PASS	AC=496;AF=0.0990415;AN=5008;NS=2504;DP=19172;EAS_AF=0.2589;AMR_AF=0.111;AFR_AF=0.0182;EUR_AF=0.0596;SAS_AF=0.0757;AA=t|||;VT=SNP
6	31242762	rs3134745	C	T	100	PASS	AC=958;AF=0.191294;AN=5008;NS=2504;DP=19517;EAS_AF=0.1101;AMR_AF=0.2277;AFR_AF=0.2156;EUR_AF=0.2525;SAS_AF=0.1534;AA=c|||;VT=SNP
6	31242817	rs6930376	A	T	100	PASS	AC=1914;AF=0.382188;AN=5008;NS=2504;DP=19653;EAS_AF=0.4147;AMR_AF=0.4049;AFR_AF=0.3313;EUR_AF=0.4235;SAS_AF=0.3589;AA=a|||;VT=SNP
6	31242845	rs12192286	C	T	100	PASS	AC=724;AF=0.144569;AN=5008;NS=2504;DP=18850;EAS_AF=0.1002;AMR_AF=0.0937;AFR_AF=0.0862;EUR_AF=0.1491;SAS_AF=0.3006;AA=c|||;VT=SNP
6	31242859	rs3130693	T	C	100	PASS	AC=1913;AF=0.381989;AN=5008;NS=2504;DP=18327;EAS_AF=0.4147;AMR_AF=0.4049;AFR_AF=0.3313;EUR_AF=0.4235;SAS_AF=0.3579;AA=t|||;VT=SNP
6	31242880	rs3134744	C	T	100	PASS	AC=4454;AF=0.889377;AN=5008;NS=2504;DP=17801;EAS_AF=0.8304;AMR_AF=0.9035;AFR_AF=0.9501;EUR_AF=0.8787;SAS_AF=0.8691;AA=t|||;VT=SNP
6	31242900	rs28481932	A	G	100	PASS	AC=1408;AF=0.28115;AN=5008;NS=2504;DP=18518;EAS_AF=0.3165;AMR_AF=0.3256;AFR_AF=0.3275;EUR_AF=0.1988;SAS_AF=0.2352;AA=a|||;VT=SNP
6	31242959	rs2844615	C	T	100	PASS	AC=493;AF=0.0984425;AN=5008;NS=2504;DP=19900;EAS_AF=0.1022;AMR_AF=0.1455;AFR_AF=0.0923;EUR_AF=0.1143;SAS_AF=0.0532;AA=c|||;VT=SNP
6	31242999	rs56714080	C	A	100	PASS	AC=179;AF=0.0357428;AN=5008;NS=2504;DP=17943;EAS_AF=0.001;AMR_AF=0.0274;AFR_AF=0.0817;EUR_AF=0.0447;SAS_AF=0.0061;AA=c|||;VT=SNP
6	31243027	rs28722181	A	T	100	PASS	AC=960;AF=0.191693;AN=5008;NS=2504;DP=17072;EAS_AF=0.3046;AMR_AF=0.1787;AFR_AF=0.1157;EUR_AF=0.175;SAS_AF=0.2045;AA=a|||;VT=SNP
6	31243063	rs114722554	G	T	100	PASS	AC=57;AF=0.0113818;AN=5008;NS=2504;DP=17509;EAS_AF=0.0079;AMR_AF=0.0029;AFR_AF=0.0121;EUR_AF=0.0159;SAS_AF=0.0153;AA=g|||;VT=SNP
6	31243092	rs9295968	T	C	100	PASS	AC=496;AF=0.0990415;AN=5008;NS=2504;DP=17907;EAS_AF=0.2589;AMR_AF=0.111;AFR_AF=0.0182;EUR_AF=0.0596;SAS_AF=0.0757;AA=t|||;VT=SNP
6	31243170	rs3132486	G	A	100	PASS	AC=2535;AF=0.50619;AN=5008;NS=2504;DP=17088;EAS_AF=0.6736;AMR_AF=0.5317;AFR_AF=0.4259;EUR_AF=0.494;SAS_AF=0.4366;AA=a|||;VT=SNP
6	31243197	rs3130694	A	G	100	PASS	AC=4455;AF=0.889577;AN=5008;NS=2504;DP=17466;EAS_AF=0.8304;AMR_AF=0.9035;AFR_AF=0.9501;EUR_AF=0.8787;SAS_AF=0.8701;AA=N|||;VT=SNP
6	31243313	rs112149677	G	A	100	PASS	AC=709;AF=0.141573;AN=5008;NS=2504;DP=20806;EAS_AF=0.0367;AMR_AF=0.1873;AFR_AF=0.2421;EUR_AF=0.1382;SAS_AF=0.0849;AA=g|||;VT=SNP
6	31243347	rs9461680	C	T	100	PASS	AC=1083;AF=0.216254;AN=5008;NS=2504;DP=20595;EAS_AF=0.3046;AMR_AF=0.1931;AFR_AF=0.1929;EUR_AF=0.1849;SAS_AF=0.2055;AA=c|||;VT=SNP
6	31243359	rs9468911	G	A	100	PASS	AC=1082;AF=0.216054;AN=5008;NS=2504;DP=20201;EAS_AF=0.3046;AMR_AF=0.1931;AFR_AF=0.1929;EUR_AF=0.1839;SAS_AF=0.2055;AA=a|||;VT=SNP
6	31243410	rs3132484	G	T	100	PASS	AC=2064;AF=0.412141;AN=5008;NS=2504;DP=21331;EAS_AF=0.4315;AMR_AF=0.4207;AFR_AF=0.4085;EUR_AF=0.4304;SAS_AF=0.3722;AA=g|||;VT=SNP
6	31243414	rs3132483	G	A	100	PASS	AC=2064;AF=0.412141;AN=5008;NS=2504;DP=20125;EAS_AF=0.4315;AMR_AF=0.4207;AFR_AF=0.4085;EUR_AF=0.4304;SAS_AF=0.3722;AA=g|||;VT=SNP
6	31243420	rs3132482	G	A	100	PASS	AC=2957;AF=0.590455;AN=5008;NS=2504;DP=20211;EAS_AF=0.4702;AMR_AF=0.6354;AFR_AF=0.7322;EUR_AF=0.6173;SAS_AF=0.4632;AA=a|||;VT=SNP
6	31243495	rs6913377	G	A	100	PASS	AC=275;AF=0.0549121;AN=5008;NS=2504;DP=19261;EAS_AF=0;AMR_AF=0.0634;AFR_AF=0.1135;EUR_AF=0.0527;SAS_AF=0.0286;AA=g|||;VT=SNP
6	31243522	rs28373246	A	G	100	PASS	AC=179;AF=0.0357428;AN=5008;NS=2504;DP=19461;EAS_AF=0.001;AMR_AF=0.0274;AFR_AF=0.0817;EUR_AF=0.0447;SAS_AF=0.0061;AA=a|||;VT=SNP
6	31243540	rs2844614	G	A	100	PASS	AC=461;AF=0.0920527;AN=5008;NS=2504;DP=19827;EAS_AF=0.0079;AMR_AF=0.0821;AFR_AF=0.1233;EUR_AF=0.1352;SAS_AF=0.0992;AA=g|||;VT=SNP
6	31243578	rs73390981	G	A	100	PASS	AC=499;AF=0.0996406;AN=5008;NS=2504;DP=19779;EAS_AF=0.0367;AMR_AF=0.1744;AFR_AF=0.0946;EUR_AF=0.1322;SAS_AF=0.0849;AA=g|||;VT=SNP
6	31243603	rs2524077	C	T	100	PASS	AC=550;AF=0.109824;AN=5008;NS=2504;DP=19808;EAS_AF=0.119;AMR_AF=0.1542;AFR_AF=0.1067;EUR_AF=0.1203;SAS_AF=0.0624;AA=c|||;VT=SNP
6	31243604	rs12234123	G	A	100	PASS	AC=499;AF=0.0996406;AN=5008;NS=2504;DP=19737;EAS_AF=0.2569;AMR_AF=0.1124;AFR_AF=0.0204;EUR_AF=0.0596;SAS_AF=0.0767;AA=g|||;VT=SNP
6	31243605	rs115185769	T	C	100	PASS	AC=104;AF=0.0207668;AN=5008;NS=2504;DP=19835;EAS_AF=0.0417;AMR_AF=0.0029;AFR_AF=0.0008;EUR_AF=0.0229;SAS_AF=0.0368;AA=t|||;VT=SNP
6	31243615	rs13200569	G	A	100	PASS	AC=1633;AF=0.326078;AN=5008;NS=2504;DP=20171;EAS_AF=0.3542;AMR_AF=0.2666;AFR_AF=0.3147;EUR_AF=0.3141;SAS_AF=0.3671;AA=g|||;VT=SNP
6	31243660	rs28732106	G	T	100	PASS	AC=38;AF=0.00758786;AN=5008;NS=2504;DP=22030;EAS_AF=0;AMR_AF=0.0086;AFR_AF=0.0008;EUR_AF=0.0268;SAS_AF=0.0041;AA=g|||;VT=SNP
6	31243767	rs3931670	G	C	100	PASS	AC=1614;AF=0.322284;AN=5008;NS=2504;DP=22790;EAS_AF=0.1389;AMR_AF=0.3084;AFR_AF=0.4115;EUR_AF=0.33;SAS_AF=0.3926;AA=g|||;VT=SNP
6	31243785	rs2040748	G	T	100	PASS	AC=1440;AF=0.28754;AN=5008;NS=2504;DP=22104;EAS_AF=0.1379;AMR_AF=0.281;AFR_AF=0.3336;EUR_AF=0.2853;SAS_AF=0.3865;AA=g|||;VT=SNP
6	31243830	rs2524076	G	A	100	PASS	AC=3218;AF=0.642572;AN=5008;NS=2504;DP=21729;EAS_AF=0.5635;AMR_AF=0.647;AFR_AF=0.6936;EUR_AF=0.6282;SAS_AF=0.6667;AA=g|||;VT=SNP
6	31243846	rs2844613	G	T	100	PASS	AC=462;AF=0.0922524;AN=5008;NS=2504;DP=21630;EAS_AF=0.0079;AMR_AF=0.0821;AFR_AF=0.1241;EUR_AF=0.1352;SAS_AF=0.0992;AA=t|||;VT=SNP
6	31243859	rs2524075	C	T	100	PASS	AC=1234;AF=0.246406;AN=5008;NS=2504;DP=21381;EAS_AF=0.2669;AMR_AF=0.2565;AFR_AF=0.2557;EUR_AF=0.2485;SAS_AF=0.2035;AA=t|||;VT=SNP
6	31243862	rs9394048	G	T	100	PASS	AC=501;AF=0.10004;AN=5008;NS=2504;DP=21258;EAS_AF=0.2589;AMR_AF=0.1124;AFR_AF=0.0204;EUR_AF=0.0606;SAS_AF=0.0757;AA=g|||;VT=SNP
6	31243884	rs3130696	G	A	100	PASS	AC=1228;AF=0.245208;AN=5008;NS=2504;DP=20942;EAS_AF=0.2669;AMR_AF=0.2565;AFR_AF=0.2549;EUR_AF=0.2485;SAS_AF=0.1984;AA=a|||;VT=SNP
6	31243895	rs3094680	C	T	100	PASS	AC=3224;AF=0.64377;AN=5008;NS=2504;DP=20832;EAS_AF=0.5635;AMR_AF=0.647;AFR_AF=0.6944;EUR_AF=0.6282;SAS_AF=0.6718;AA=t|||;VT=SNP
6	31243971	rs2844612	A	G	100	PASS	AC=3995;AF=0.797724;AN=5008;NS=2504;DP=20945;EAS_AF=0.8224;AMR_AF=0.8213;AFR_AF=0.8253;EUR_AF=0.7416;SAS_AF=0.7761;AA=N|||;VT=SNP
6	31243979	rs2844611	T	A	100	PASS	AC=3995;AF=0.797724;AN=5008;NS=2504;DP=20936;EAS_AF=0.8224;AMR_AF=0.8213;AFR_AF=0.8253;EUR_AF=0.7416;SAS_AF=0.7761;AA=t|||;VT=SNP
6	31244021	rs2524074	G	A	100	PASS	AC=3995;AF=0.797724;AN=5008;NS=2504;DP=21483;EAS_AF=0.8224;AMR_AF=0.8213;AFR_AF=0.8253;EUR_AF=0.7416;SAS_AF=0.7761;AA=g|||;VT=SNP
6	31244028	rs9394049	C	A	100	PASS	AC=773;AF=0.154353;AN=5008;NS=2504;DP=21310;EAS_AF=0.2589;AMR_AF=0.1744;AFR_AF=0.1324;EUR_AF=0.1133;SAS_AF=0.1043;AA=c|||;VT=SNP
6	31244068	rs9264731	G	A	100	PASS	AC=4450;AF=0.888578;AN=5008;NS=2504;DP=20377;EAS_AF=0.8304;AMR_AF=0.902;AFR_AF=0.9493;EUR_AF=0.8757;SAS_AF=0.8701;AA=a|||;VT=SNP
6	31244082	rs13203895	C	T	100	PASS	AC=592;AF=0.118211;AN=5008;NS=2504;DP=20741;EAS_AF=0.0714;AMR_AF=0.0836;AFR_AF=0.0847;EUR_AF=0.1431;SAS_AF=0.2106;AA=c|||;VT=SNP
6	31244151	rs111373731	T	C	100	PASS	AC=843;AF=0.168331;AN=5008;NS=2504;DP=20486;EAS_AF=0.0694;AMR_AF=0.1974;AFR_AF=0.2428;EUR_AF=0.1421;SAS_AF=0.1759;AA=t|||;VT=SNP
6	31244154	rs6918237	A	C	100	PASS	AC=178;AF=0.0355431;AN=5008;NS=2504;DP=20570;EAS_AF=0.001;AMR_AF=0.0274;AFR_AF=0.0809;EUR_AF=0.0447;SAS_AF=0.0061;AA=a|||;VT=SNP
6	31244181	rs9264732	C	T	100	PASS	AC=4452;AF=0.888978;AN=5008;NS=2504;DP=20140;EAS_AF=0.8304;AMR_AF=0.9035;AFR_AF=0.9493;EUR_AF=0.8767;SAS_AF=0.8701;AA=c|||;VT=SNP
6	31244214	rs9264733	C	G	100	PASS	AC=3609;AF=0.720647;AN=5008;NS=2504;DP=19744;EAS_AF=0.7609;AMR_AF=0.7061;AFR_AF=0.7065;EUR_AF=0.7346;SAS_AF=0.6943;AA=c|||;VT=SNP
6	31244230	rs9264734	A	C	100	PASS	AC=4452;AF=0.888978;AN=5008;NS=2504;DP=19799;EAS_AF=0.8304;AMR_AF=0.9035;AFR_AF=0.9493;EUR_AF=0.8767;SAS_AF=0.8701;AA=N|||;VT=SNP
6	31244235	rs2524073	G	A	100	PASS	AC=498;AF=0.0994409;AN=5008;NS=2504;DP=19900;EAS_AF=0.1022;AMR_AF=0.1455;AFR_AF=0.0923;EUR_AF=0.1143;SAS_AF=0.0583;AA=g|||;VT=SNP
6	31244247	rs9264736	A	G	100	PASS	AC=4452;AF=0.888978;AN=5008;NS=2504;DP=18729;EAS_AF=0.8304;AMR_AF=0.9035;AFR_AF=0.9493;EUR_AF=0.8767;SAS_AF=0.8701;AA=a|||;VT=SNP
6	31244249	rs9264737	T	C	100	PASS	AC=4452;AF=0.888978;AN=5008;NS=2504;DP=19216;EAS_AF=0.8304;AMR_AF=0.9035;AFR_AF=0.9493;EUR_AF=0.8767;SAS_AF=0.8701;AA=t|||;VT=SNP
6	31244261	rs9264738	C	A	100	PASS	AC=4452;AF=0.888978;AN=5008;NS=2504;DP=18961;EAS_AF=0.8304;AMR_AF=0.9035;AFR_AF=0.9493;EUR_AF=0.8767;SAS_AF=0.8701;AA=c|||;VT=SNP
6	31244298	rs111762561	A	G	100	PASS	AC=843;AF=0.168331;AN=5008;NS=2504;DP=2312;EAS_AF=0.0694;AMR_AF=0.1974;AFR_AF=0.2428;EUR_AF=0.1421;SAS_AF=0.1759;AA=a|||;VT=SNP
6	31244300	rs9264739	G	A	100	PASS	AC=4452;AF=0.888978;AN=5008;NS=2504;DP=2815;EAS_AF=0.8304;AMR_AF=0.9035;AFR_AF=0.9493;EUR_AF=0.8767;SAS_AF=0.8701;AA=g|||;VT=SNP
6	31244331	rs9264740	C	T	100	PASS	AC=3609;AF=0.720647;AN=5008;NS=2504;DP=9257;EAS_AF=0.7609;AMR_AF=0.7061;AFR_AF=0.7065;EUR_AF=0.7346;SAS_AF=0.6943;AA=c|||;VT=SNP
6	31244332	rs9468913	C	T	100	PASS	AC=422;AF=0.0842652;AN=5008;NS=2504;DP=9558;EAS_AF=0.0506;AMR_AF=0.0648;AFR_AF=0.1082;EUR_AF=0.0567;SAS_AF=0.1288;AA=c|||;VT=SNP
6	31244436	rs112613205	C	G	100	PASS	AC=843;AF=0.168331;AN=5008;NS=2504;DP=19494;EAS_AF=0.0694;AMR_AF=0.1974;AFR_AF=0.2428;EUR_AF=0.1421;SAS_AF=0.1759;AA=c|||;VT=SNP
6	31244475	rs66736379	G	A	100	PASS	AC=843;AF=0.168331;AN=5008;NS=2504;DP=19032;EAS_AF=0.0694;AMR_AF=0.1974;AFR_AF=0.2428;EUR_AF=0.1421;SAS_AF=0.1759;AA=g|||;VT=SNP
6	31244520	rs2524070	G	A	100	PASS	AC=709;AF=0.141573;AN=5008;NS=2504;DP=19473;EAS_AF=0.122;AMR_AF=0.1729;AFR_AF=0.1732;EUR_AF=0.159;SAS_AF=0.0787;AA=g|||;VT=SNP
6	31244532	rs6919409	G	A	100	PASS	AC=178;AF=0.0355431;AN=5008;NS=2504;DP=20154;EAS_AF=0.001;AMR_AF=0.0274;AFR_AF=0.0809;EUR_AF=0.0447;SAS_AF=0.0061;AA=g|||;VT=SNP
6	31244571	rs67654505	G	C	100	PASS	AC=842;AF=0.168131;AN=5008;NS=2504;DP=19823;EAS_AF=0.0694;AMR_AF=0.1974;AFR_AF=0.2421;EUR_AF=0.1421;SAS_AF=0.1759;AA=g|||;VT=SNP
6	31244616	rs9264742	T	C	100	PASS	AC=4452;AF=0.888978;AN=5008;NS=2504;DP=20377;EAS_AF=0.8304;AMR_AF=0.9035;AFR_AF=0.9493;EUR_AF=0.8767;SAS_AF=0.8701;AA=N|||;VT=SNP
6	31244654	rs3930575	A	G	100	PASS	AC=4452;AF=0.888978;AN=5008;NS=2504;DP=21103;EAS_AF=0.8304;AMR_AF=0.9035;AFR_AF=0.9493;EUR_AF=0.8767;SAS_AF=0.8701;AA=N|||;VT=SNP
6	31244711	rs12209312	A	C	100	PASS	AC=592;AF=0.118211;AN=5008;NS=2504;DP=20735;EAS_AF=0.0714;AMR_AF=0.0836;AFR_AF=0.0847;EUR_AF=0.1431;SAS_AF=0.2106;AA=a|||;VT=SNP
6	31244716	rs6919310	A	T	100	PASS	AC=773;AF=0.154353;AN=5008;NS=2504;DP=20740;EAS_AF=0.2589;AMR_AF=0.1744;AFR_AF=0.1324;EUR_AF=0.1133;SAS_AF=0.1043;AA=a|||;VT=SNP
6	31244789	rs2524069	A	T	100	PASS	AC=324;AF=0.0646965;AN=5008;NS=2504;DP=21189;EAS_AF=0.0169;AMR_AF=0.0692;AFR_AF=0.0666;EUR_AF=0.1292;SAS_AF=0.0419;AA=a|||;VT=SNP
6	31244865	rs73392806	C	T	100	PASS	AC=844;AF=0.16853;AN=5008;NS=2504;DP=19927;EAS_AF=0.0694;AMR_AF=0.1974;AFR_AF=0.2428;EUR_AF=0.1431;SAS_AF=0.1759;AA=c|||;VT=SNP
6	31244960	rs6919908	T	C	100	PASS	AC=4274;AF=0.853435;AN=5008;NS=2504;DP=19393;EAS_AF=0.8294;AMR_AF=0.8761;AFR_AF=0.8684;EUR_AF=0.832;SAS_AF=0.864;AA=N|||;VT=SNP
6	31244961	rs116553115	G	A	100	PASS	AC=843;AF=0.168331;AN=5008;NS=2504;DP=19348;EAS_AF=0.0694;AMR_AF=0.1974;AFR_AF=0.2428;EUR_AF=0.1421;SAS_AF=0.1759;AA=g|||;VT=SNP
6	31245061	rs2524068	G	T	100	PASS	AC=710;AF=0.141773;AN=5008;NS=2504;DP=20406;EAS_AF=0.122;AMR_AF=0.1729;AFR_AF=0.174;EUR_AF=0.159;SAS_AF=0.0787;AA=g|||;VT=SNP
6	31245080	rs9391714	G	A	100	PASS	AC=349;AF=0.0696885;AN=5008;NS=2504;DP=21126;EAS_AF=0.1915;AMR_AF=0.0994;AFR_AF=0.0076;EUR_AF=0.0378;SAS_AF=0.0399;AA=g|||;VT=SNP
6	31245177	rs112466811	G	C	100	PASS	AC=843;AF=0.168331;AN=5008;NS=2504;DP=20869;EAS_AF=0.0694;AMR_AF=0.1974;AFR_AF=0.2428;EUR_AF=0.1421;SAS_AF=0.1759;AA=g|||;VT=SNP
6	31245180	rs115031819	T	C	100	PASS	AC=843;AF=0.168331;AN=5008;NS=2504;DP=20593;EAS_AF=0.0694;AMR_AF=0.1974;AFR_AF=0.2428;EUR_AF=0.1421;SAS_AF=0.1759;AA=t|||;VT=SNP
6	31245182	rs114173373	A	G	100	PASS	AC=843;AF=0.168331;AN=5008;NS=2504;DP=20528;EAS_AF=0.0694;AMR_AF=0.1974;AFR_AF=0.2428;EUR_AF=0.1421;SAS_AF=0.1759;AA=a|||;VT=SNP
6	31245213	rs113744451	A	G	100	PASS	AC=843;AF=0.168331;AN=5008;NS=2504;DP=19216;EAS_AF=0.0694;AMR_AF=0.1974;AFR_AF=0.2428;EUR_AF=0.1421;SAS_AF=0.1759;AA=a|||;VT=SNP
6	31245214	rs9391715	T	C	100	PASS	AC=772;AF=0.154153;AN=5008;NS=2504;DP=19185;EAS_AF=0.2589;AMR_AF=0.1744;AFR_AF=0.1316;EUR_AF=0.1133;SAS_AF=0.1043;AA=t|||;VT=SNP
6	31245223	rs28367585	T	G	100	PASS	AC=271;AF=0.0541134;AN=5008;NS=2504;DP=19492;EAS_AF=0;AMR_AF=0.062;AFR_AF=0.1112;EUR_AF=0.0527;SAS_AF=0.0286;AA=t|||;VT=SNP
6	31245309	rs59751510	C	A	100	PASS	AC=843;AF=0.168331;AN=5008;NS=2504;DP=18683;EAS_AF=0.0694;AMR_AF=0.1974;AFR_AF=0.2428;EUR_AF=0.1421;SAS_AF=0.1759;AA=c|||;VT=SNP
6	31245476	rs61172648	C	A	100	PASS	AC=843;AF=0.168331;AN=5008;NS=2504;DP=20074;EAS_AF=0.0694;AMR_AF=0.1974;AFR_AF=0.2428;EUR_AF=0.1421;SAS_AF=0.1759;AA=c|||;VT=SNP
6	31245478	rs9264745	G	A	100	PASS	AC=4452;AF=0.888978;AN=5008;NS=2504;DP=20283;EAS_AF=0.8304;AMR_AF=0.9035;AFR_AF=0.9493;EUR_AF=0.8767;SAS_AF=0.8701;AA=g|||;VT=SNP
6	31245534	rs10456057	A	G	100	PASS	AC=559;AF=0.111621;AN=5008;NS=2504;DP=20127;EAS_AF=0.0526;AMR_AF=0.0836;AFR_AF=0.0847;EUR_AF=0.1431;SAS_AF=0.1963;AA=a|||;VT=SNP
6	31245573	rs2853948	G	C	100	PASS	AC=499;AF=0.0996406;AN=5008;NS=2504;DP=20732;EAS_AF=0.1022;AMR_AF=0.1455;AFR_AF=0.093;EUR_AF=0.1143;SAS_AF=0.0583;AA=g|||;VT=SNP
6	31245620	rs9264749	C	T	100	PASS	AC=4452;AF=0.888978;AN=5008;NS=2504;DP=21298;EAS_AF=0.8304;AMR_AF=0.9035;AFR_AF=0.9493;EUR_AF=0.8767;SAS_AF=0.8701;AA=t|||;VT=SNP
6	31245736	rs6906846	A	G	100	PASS	AC=3399;AF=0.678714;AN=5008;NS=2504;DP=18618;EAS_AF=0.7411;AMR_AF=0.6787;AFR_AF=0.6256;EUR_AF=0.6899;SAS_AF=0.6748;AA=a|||;VT=SNP
6	31245796	rs2853947	C	T	100	PASS	AC=488;AF=0.0974441;AN=5008;NS=2504;DP=19425;EAS_AF=0.0238;AMR_AF=0.0821;AFR_AF=0.1248;EUR_AF=0.1352;SAS_AF=0.1084;AA=c|||;VT=SNP
6	31245821	rs2524067	A	G	100	PASS	AC=488;AF=0.0974441;AN=5008;NS=2504;DP=19011;EAS_AF=0.0238;AMR_AF=0.0821;AFR_AF=0.1248;EUR_AF=0.1352;SAS_AF=0.1084;AA=a|||;VT=SNP
6	31245911	rs6907206	G	A	100	PASS	AC=178;AF=0.0355431;AN=5008;NS=2504;DP=19513;EAS_AF=0.001;AMR_AF=0.0274;AFR_AF=0.0809;EUR_AF=0.0447;SAS_AF=0.0061;AA=g|||;VT=SNP
6	31245931	rs77985136	T	A	100	PASS	AC=843;AF=0.168331;AN=5008;NS=2504;DP=19345;EAS_AF=0.0694;AMR_AF=0.1974;AFR_AF=0.2428;EUR_AF=0.1421;SAS_AF=0.1759;AA=t|||;VT=SNP
6	31246015	rs72855945	C	T	100	PASS	AC=843;AF=0.168331;AN=5008;NS=2504;DP=18338;EAS_AF=0.0694;AMR_AF=0.1974;AFR_AF=0.2428;EUR_AF=0.1421;SAS_AF=0.1759;AA=c|||;VT=SNP
6	31246095	rs66689394	T	C	100	PASS	AC=843;AF=0.168331;AN=5008;NS=2504;DP=18126;EAS_AF=0.0694;AMR_AF=0.1974;AFR_AF=0.2428;EUR_AF=0.1421;SAS_AF=0.1759;AA=t|||;VT=SNP
6	31246100	rs72855946	A	G	100	PASS	AC=843;AF=0.168331;AN=5008;NS=2504;DP=18106;EAS_AF=0.0694;AMR_AF=0.1974;AFR_AF=0.2428;EUR_AF=0.1421;SAS_AF=0.1759;AA=a|||;VT=SNP
6	31246119	rs73392819	T	C	100	PASS	AC=843;AF=0.168331;AN=5008;NS=2504;DP=18397;EAS_AF=0.0694;AMR_AF=0.1974;AFR_AF=0.2428;EUR_AF=0.1421;SAS_AF=0.1759;AA=t|||;VT=SNP
6	31246139	rs72855948	T	A	100	PASS	AC=843;AF=0.168331;AN=5008;NS=2504;DP=18584;EAS_AF=0.0694;AMR_AF=0.1974;AFR_AF=0.2428;EUR_AF=0.1421;SAS_AF=0.1759;AA=t|||;VT=SNP
6	31246177	rs67853874	G	A	100	PASS	AC=843;AF=0.168331;AN=5008;NS=2504;DP=18116;EAS_AF=0.0694;AMR_AF=0.1974;AFR_AF=0.2428;EUR_AF=0.1421;SAS_AF=0.1759;AA=g|||;VT=SNP
6	31246225	rs115330968	T	C	100	PASS	AC=152;AF=0.0303514;AN=5008;NS=2504;DP=18348;EAS_AF=0.0159;AMR_AF=0.0331;AFR_AF=0.0121;EUR_AF=0.0447;SAS_AF=0.0532;AA=t|||;VT=SNP
6	31246253	rs113056286	T	C	100	PASS	AC=843;AF=0.168331;AN=5008;NS=2504;DP=18742;EAS_AF=0.0694;AMR_AF=0.1974;AFR_AF=0.2428;EUR_AF=0.1421;SAS_AF=0.1759;AA=t|||;VT=SNP
6	31246266	rs11967243	C	T	100	PASS	AC=658;AF=0.13139;AN=5008;NS=2504;DP=18725;EAS_AF=0.253;AMR_AF=0.1282;AFR_AF=0.0832;EUR_AF=0.1272;SAS_AF=0.0777;AA=c|||;VT=SNP
6	31246323	rs6911623	A	G	100	PASS	AC=178;AF=0.0355431;AN=5008;NS=2504;DP=18772;EAS_AF=0.001;AMR_AF=0.0274;AFR_AF=0.0809;EUR_AF=0.0447;SAS_AF=0.0061;AA=a|||;VT=SNP
6	31246324	rs2524065	A	C	100	PASS	AC=488;AF=0.0974441;AN=5008;NS=2504;DP=18739;EAS_AF=0.0238;AMR_AF=0.0821;AFR_AF=0.1248;EUR_AF=0.1352;SAS_AF=0.1084;AA=a|||;VT=SNP
6	31246410	rs67772234	G	A	100	PASS	AC=843;AF=0.168331;AN=5008;NS=2504;DP=19368;EAS_AF=0.0694;AMR_AF=0.1974;AFR_AF=0.2428;EUR_AF=0.1421;SAS_AF=0.1759;AA=g|||;VT=SNP
6	31246450	rs111689981	T	C	100	PASS	AC=843;AF=0.168331;AN=5008;NS=2504;DP=18165;EAS_AF=0.0694;AMR_AF=0.1974;AFR_AF=0.2428;EUR_AF=0.1421;SAS_AF=0.1759;AA=t|||;VT=SNP
6	31246542	rs113475966	G	T	100	PASS	AC=843;AF=0.168331;AN=5008;NS=2504;DP=19628;EAS_AF=0.0694;AMR_AF=0.1974;AFR_AF=0.2428;EUR_AF=0.1421;SAS_AF=0.1759;AA=g|||;VT=SNP
6	31246598	rs28563838	C	G	100	PASS	AC=501;AF=0.10004;AN=5008;NS=2504;DP=19240;EAS_AF=0.2589;AMR_AF=0.1124;AFR_AF=0.0204;EUR_AF=0.0606;SAS_AF=0.0757;AA=c|||;VT=SNP
6	31246605	rs2844610	A	G	100	PASS	AC=122;AF=0.024361;AN=5008;NS=2504;DP=19216;EAS_AF=0.001;AMR_AF=0.0562;AFR_AF=0.0424;EUR_AF=0.0258;SAS_AF=0;AA=a|||;VT=SNP
6	31246632	rs112161056	G	A	100	PASS	AC=843;AF=0.168331;AN=5008;NS=2504;DP=19196;EAS_AF=0.0694;AMR_AF=0.1974;AFR_AF=0.2428;EUR_AF=0.1421;SAS_AF=0.1759;AA=g|||;VT=SNP
6	31246668	rs112220608	A	G	100	PASS	AC=843;AF=0.168331;AN=5008;NS=2504;DP=18864;EAS_AF=0.0694;AMR_AF=0.1974;AFR_AF=0.2428;EUR_AF=0.1421;SAS_AF=0.1759;AA=a|||;VT=SNP
6	31246676	rs67394384	C	T	100	PASS	AC=844;AF=0.16853;AN=5008;NS=2504;DP=18999;EAS_AF=0.0694;AMR_AF=0.1974;AFR_AF=0.2428;EUR_AF=0.1431;SAS_AF=0.1759;AA=c|||;VT=SNP
6	31246703	rs7381988	G	A	100	PASS	AC=4397;AF=0.877995;AN=5008;NS=2504;DP=19255;EAS_AF=0.8224;AMR_AF=0.9006;AFR_AF=0.9387;EUR_AF=0.8608;SAS_AF=0.8548;AA=a|||;VT=SNP
6	31246732	rs146149514	G	A	100	PASS	AC=176;AF=0.0351438;AN=5008;NS=2504;DP=19618;EAS_AF=0.0238;AMR_AF=0.036;AFR_AF=0.0015;EUR_AF=0.0249;SAS_AF=0.1022;AA=g|||;VT=SNP
6	31246868	rs73730363	T	C	100	PASS	AC=178;AF=0.0355431;AN=5008;NS=2504;DP=18983;EAS_AF=0.001;AMR_AF=0.0274;AFR_AF=0.0809;EUR_AF=0.0447;SAS_AF=0.0061;AA=T|||;VT=SNP
6	31246969	rs72855954	A	G	100	PASS	AC=1217;AF=0.243011;AN=5008;NS=2504;DP=18134;EAS_AF=0.1181;AMR_AF=0.2594;AFR_AF=0.3404;EUR_AF=0.1829;SAS_AF=0.2904;AA=G|||;VT=SNP
6	31246995	rs6912893	C	T	100	PASS	AC=772;AF=0.154153;AN=5008;NS=2504;DP=17634;EAS_AF=0.2589;AMR_AF=0.1744;AFR_AF=0.1316;EUR_AF=0.1133;SAS_AF=0.1043;AA=C|||;VT=SNP
6	31247067	rs7382297	T	G	100	PASS	AC=4452;AF=0.888978;AN=5008;NS=2504;DP=16923;EAS_AF=0.8304;AMR_AF=0.9035;AFR_AF=0.9493;EUR_AF=0.8767;SAS_AF=0.8701;AA=G|||;VT=SNP
6	31247097	rs75214491	T	C	100	PASS	AC=367;AF=0.0732827;AN=5008;NS=2504;DP=16928;EAS_AF=0.0427;AMR_AF=0.062;AFR_AF=0.0968;EUR_AF=0.0408;SAS_AF=0.1145;AA=T|||;VT=SNP
6	31247108	rs4351259	G	A	100	PASS	AC=844;AF=0.16853;AN=5008;NS=2504;DP=16705;EAS_AF=0.0694;AMR_AF=0.1974;AFR_AF=0.2428;EUR_AF=0.1431;SAS_AF=0.1759;AA=G|||;VT=SNP
6	31247121	rs6457372	A	G	100	PASS	AC=2543;AF=0.507788;AN=5008;NS=2504;DP=16643;EAS_AF=0.4563;AMR_AF=0.5562;AFR_AF=0.5545;EUR_AF=0.5358;SAS_AF=0.4346;AA=G|||;VT=SNP
6	31247135	rs4386816	T	C	100	PASS	AC=900;AF=0.179712;AN=5008;NS=2504;DP=16701;EAS_AF=0.0774;AMR_AF=0.2003;AFR_AF=0.2542;EUR_AF=0.159;SAS_AF=0.1912;AA=C|||;VT=SNP
6	31247149	rs7382307	A	G	100	PASS	AC=4454;AF=0.889377;AN=5008;NS=2504;DP=16613;EAS_AF=0.8304;AMR_AF=0.9035;AFR_AF=0.9501;EUR_AF=0.8777;SAS_AF=0.8701;AA=G|||;VT=SNP
6	31247169	rs6917363	G	A	100	PASS	AC=2546;AF=0.508387;AN=5008;NS=2504;DP=16651;EAS_AF=0.4563;AMR_AF=0.5562;AFR_AF=0.556;EUR_AF=0.5358;SAS_AF=0.4356;AA=A|||;VT=SNP
6	31247203	rs2853946	A	T	100	PASS	AC=1981;AF=0.395567;AN=5008;NS=2504;DP=17375;EAS_AF=0.2143;AMR_AF=0.4669;AFR_AF=0.5446;EUR_AF=0.3509;SAS_AF=0.3763;AA=T|||;VT=SNP
6	31247267	rs56356836	C	T	100	PASS	AC=350;AF=0.0698882;AN=5008;NS=2504;DP=18845;EAS_AF=0.1925;AMR_AF=0.0994;AFR_AF=0.0076;EUR_AF=0.0378;SAS_AF=0.0399;AA=C|||;VT=SNP
6	31247281	rs7454812	T	G	100	PASS	AC=843;AF=0.168331;AN=5008;NS=2504;DP=19176;EAS_AF=0.0694;AMR_AF=0.1974;AFR_AF=0.2428;EUR_AF=0.1421;SAS_AF=0.1759;AA=T|||;VT=SNP
6	31247319	rs12216025	T	C	100	PASS	AC=592;AF=0.118211;AN=5008;NS=2504;DP=18972;EAS_AF=0.0714;AMR_AF=0.0836;AFR_AF=0.0847;EUR_AF=0.1431;SAS_AF=0.2106;AA=T|||;VT=SNP
6	31247356	rs7451915	G	T	100	PASS	AC=843;AF=0.168331;AN=5008;NS=2504;DP=19288;EAS_AF=0.0694;AMR_AF=0.1974;AFR_AF=0.2428;EUR_AF=0.1421;SAS_AF=0.1759;AA=G|||;VT=SNP
6	31247390	rs2844609	G	A	100	PASS	AC=488;AF=0.0974441;AN=5008;NS=2504;DP=19516;EAS_AF=0.0238;AMR_AF=0.0821;AFR_AF=0.1248;EUR_AF=0.1352;SAS_AF=0.1084;AA=G|||;VT=SNP
6	31247406	rs112262437	C	G	100	PASS	AC=108;AF=0.0215655;AN=5008;NS=2504;DP=19471;EAS_AF=0.001;AMR_AF=0.0231;AFR_AF=0.0514;EUR_AF=0.0209;SAS_AF=0.002;AA=C|||;VT=SNP
6	31247414	rs2844608	C	T	100	PASS	AC=1998;AF=0.398962;AN=5008;NS=2504;DP=19236;EAS_AF=0.4246;AMR_AF=0.4712;AFR_AF=0.4191;EUR_AF=0.3837;SAS_AF=0.3098;AA=T|||;VT=SNP
6	31247416	rs34950876	T	G	100	PASS	AC=656;AF=0.13099;AN=5008;NS=2504;DP=19341;EAS_AF=0.253;AMR_AF=0.1282;AFR_AF=0.0832;EUR_AF=0.1272;SAS_AF=0.0757;AA=T|||;VT=SNP
6	31247430	rs12208888	C	T	100	PASS	AC=592;AF=0.118211;AN=5008;NS=2504;DP=19741;EAS_AF=0.0714;AMR_AF=0.0836;AFR_AF=0.0847;EUR_AF=0.1431;SAS_AF=0.2106;AA=C|||;VT=SNP
6	31247439	rs35438642	C	G	100	PASS	AC=656;AF=0.13099;AN=5008;NS=2504;DP=19806;EAS_AF=0.253;AMR_AF=0.1282;AFR_AF=0.0832;EUR_AF=0.1272;SAS_AF=0.0757;AA=C|||;VT=SNP
6	31247441	rs2844607	C	T	100	PASS	AC=1155;AF=0.230631;AN=5008;NS=2504;DP=19915;EAS_AF=0.3552;AMR_AF=0.2738;AFR_AF=0.1762;EUR_AF=0.2416;SAS_AF=0.1339;AA=T|||;VT=SNP
6	31247464	rs111496744	A	G	100	PASS	AC=843;AF=0.168331;AN=5008;NS=2504;DP=20723;EAS_AF=0.0694;AMR_AF=0.1974;AFR_AF=0.2428;EUR_AF=0.1421;SAS_AF=0.1759;AA=A|||;VT=SNP
6	31247494	rs111910807	C	T	100	PASS	AC=843;AF=0.168331;AN=5008;NS=2504;DP=22220;EAS_AF=0.0694;AMR_AF=0.1974;AFR_AF=0.2428;EUR_AF=0.1421;SAS_AF=0.1759;AA=C|||;VT=SNP
6	31247525	rs57742010	A	T	100	PASS	AC=178;AF=0.0355431;AN=5008;NS=2504;DP=23553;EAS_AF=0.001;AMR_AF=0.0274;AFR_AF=0.0809;EUR_AF=0.0447;SAS_AF=0.0061;AA=A|||;VT=SNP
6	31247736	rs2853945	T	C	100	PASS	AC=488;AF=0.0974441;AN=5008;NS=2504;DP=20673;EAS_AF=0.0238;AMR_AF=0.0821;AFR_AF=0.1248;EUR_AF=0.1352;SAS_AF=0.1084;AA=T|||;VT=SNP
6	31247758	rs2853944	T	C	100	PASS	AC=3964;AF=0.791534;AN=5008;NS=2504;DP=20011;EAS_AF=0.8065;AMR_AF=0.8213;AFR_AF=0.8245;EUR_AF=0.7416;SAS_AF=0.7618;AA=C|||;VT=SNP
6	31247796	rs7755686	G	C	100	PASS	AC=152;AF=0.0303514;AN=5008;NS=2504;DP=19097;EAS_AF=0.0675;AMR_AF=0.013;AFR_AF=0.0129;EUR_AF=0.0229;SAS_AF=0.0358;AA=G|||;VT=SNP
6	31247815	rs72855758	C	T	100	PASS	AC=853;AF=0.170327;AN=5008;NS=2504;DP=19431;EAS_AF=0.0694;AMR_AF=0.2003;AFR_AF=0.2428;EUR_AF=0.1491;SAS_AF=0.1769;AA=C|||;VT=SNP
6	31247817	rs2524064	G	A	100	PASS	AC=328;AF=0.0654952;AN=5008;NS=2504;DP=19520;EAS_AF=0.005;AMR_AF=0.1095;AFR_AF=0.0923;EUR_AF=0.1143;SAS_AF=0.0102;AA=G|||;VT=SNP
6	31247871	rs2853943	T	C	100	PASS	AC=1272;AF=0.253994;AN=5008;NS=2504;DP=21753;EAS_AF=0.3611;AMR_AF=0.3199;AFR_AF=0.2247;EUR_AF=0.2276;SAS_AF=0.1636;AA=T|||;VT=SNP
6	31247890	rs56229786	T	A	100	PASS	AC=179;AF=0.0357428;AN=5008;NS=2504;DP=22444;EAS_AF=0.002;AMR_AF=0.0274;AFR_AF=0.0809;EUR_AF=0.0447;SAS_AF=0.0061;AA=T|||;VT=SNP
6	31247964	rs17198616	T	C	100	PASS	AC=523;AF=0.104433;AN=5008;NS=2504;DP=24691;EAS_AF=0.1944;AMR_AF=0.1254;AFR_AF=0.053;EUR_AF=0.1252;SAS_AF=0.045;AA=T|||;VT=SNP
6	31247998	rs9405016	T	C	100	PASS	AC=349;AF=0.0696885;AN=5008;NS=2504;DP=25714;EAS_AF=0.1915;AMR_AF=0.0994;AFR_AF=0.0076;EUR_AF=0.0378;SAS_AF=0.0399;AA=T|||;VT=SNP
6	31248033	rs17192274	A	G	100	PASS	AC=658;AF=0.13139;AN=5008;NS=2504;DP=24486;EAS_AF=0.253;AMR_AF=0.1282;AFR_AF=0.0832;EUR_AF=0.1272;SAS_AF=0.0777;AA=a|||;VT=SNP
6	31248075	rs17192281	G	A	100	PASS	AC=600;AF=0.119808;AN=5008;NS=2504;DP=21764;EAS_AF=0.0516;AMR_AF=0.0922;AFR_AF=0.1891;EUR_AF=0.1014;SAS_AF=0.135;AA=G|||;VT=SNP
6	31248091	rs17192288	G	A	100	PASS	AC=422;AF=0.0842652;AN=5008;NS=2504;DP=20617;EAS_AF=0.0506;AMR_AF=0.0648;AFR_AF=0.1082;EUR_AF=0.0567;SAS_AF=0.1288;AA=G|||;VT=SNP
6	31248114	rs17192295	C	T	100	PASS	AC=422;AF=0.0842652;AN=5008;NS=2504;DP=20265;EAS_AF=0.0506;AMR_AF=0.0648;AFR_AF=0.1082;EUR_AF=0.0567;SAS_AF=0.1288;AA=C|||;VT=SNP
6	31248155	rs2524063	G	A	100	PASS	AC=500;AF=0.0998403;AN=5008;NS=2504;DP=17422;EAS_AF=0.1032;AMR_AF=0.1455;AFR_AF=0.093;EUR_AF=0.1143;SAS_AF=0.0583;AA=G|||;VT=SNP
6	31248169	rs2853942	C	T	100	PASS	AC=488;AF=0.0974441;AN=5008;NS=2504;DP=17060;EAS_AF=0.0238;AMR_AF=0.0821;AFR_AF=0.1248;EUR_AF=0.1352;SAS_AF=0.1084;AA=C|||;VT=SNP
6	31248170	rs9264757	G	A	100	PASS	AC=162;AF=0.0323482;AN=5008;NS=2504;DP=17275;EAS_AF=0.004;AMR_AF=0.0519;AFR_AF=0.0189;EUR_AF=0.0855;SAS_AF=0.0112;AA=G|||;VT=SNP
6	31248204	rs2524062	G	A	100	PASS	AC=1157;AF=0.23103;AN=5008;NS=2504;DP=16400;EAS_AF=0.3552;AMR_AF=0.2738;AFR_AF=0.1762;EUR_AF=0.2416;SAS_AF=0.136;AA=G|||;VT=SNP
6	31248256	rs17192302	C	T	100	PASS	AC=422;AF=0.0842652;AN=5008;NS=2504;DP=19417;EAS_AF=0.0506;AMR_AF=0.0648;AFR_AF=0.1082;EUR_AF=0.0567;SAS_AF=0.1288;AA=C|||;VT=SNP
6	31248259	rs11548029	A	G	100	PASS	AC=178;AF=0.0355431;AN=5008;NS=2504;DP=19490;EAS_AF=0.001;AMR_AF=0.0274;AFR_AF=0.0809;EUR_AF=0.0447;SAS_AF=0.0061;AA=A|||;VT=SNP
6	31248262	rs12529015	G	A	100	PASS	AC=349;AF=0.0696885;AN=5008;NS=2504;DP=19517;EAS_AF=0.1915;AMR_AF=0.0994;AFR_AF=0.0076;EUR_AF=0.0378;SAS_AF=0.0399;AA=G|||;VT=SNP
6	31248324	rs17192323	C	T	100	PASS	AC=422;AF=0.0842652;AN=5008;NS=2504;DP=20884;EAS_AF=0.0506;AMR_AF=0.0648;AFR_AF=0.1082;EUR_AF=0.0567;SAS_AF=0.1288;AA=C|||;VT=SNP
6	31248360	rs17198657	C	T	100	PASS	AC=178;AF=0.0355431;AN=5008;NS=2504;DP=22193;EAS_AF=0.001;AMR_AF=0.0274;AFR_AF=0.0809;EUR_AF=0.0447;SAS_AF=0.0061;AA=C|||;VT=SNP
6	31248382	rs17198664	C	T	100	PASS	AC=600;AF=0.119808;AN=5008;NS=2504;DP=22665;EAS_AF=0.0516;AMR_AF=0.0922;AFR_AF=0.1891;EUR_AF=0.1014;SAS_AF=0.135;AA=C|||;VT=SNP
6	31248432	rs2844606	A	G	100	PASS	AC=2422;AF=0.483626;AN=5008;NS=2504;DP=22862;EAS_AF=0.4752;AMR_AF=0.536;AFR_AF=0.5272;EUR_AF=0.4404;SAS_AF=0.4407;AA=G|||;VT=SNP
6	31248434	rs9264758	A	G	100	PASS	AC=4030;AF=0.804712;AN=5008;NS=2504;DP=22964;EAS_AF=0.7798;AMR_AF=0.8386;AFR_AF=0.8411;EUR_AF=0.8201;SAS_AF=0.7413;AA=G|||;VT=SNP
6	31248493	rs9368669	T	C	100	PASS	AC=349;AF=0.0696885;AN=5008;NS=2504;DP=24906;EAS_AF=0.1915;AMR_AF=0.0994;AFR_AF=0.0076;EUR_AF=0.0378;SAS_AF=0.0399;AA=T|||;VT=SNP
6	31248568	rs9380234	G	A	100	PASS	AC=349;AF=0.0696885;AN=5008;NS=2504;DP=21697;EAS_AF=0.1915;AMR_AF=0.0994;AFR_AF=0.0076;EUR_AF=0.0378;SAS_AF=0.0399;AA=G|||;VT=SNP
6	31248591	rs2844605	A	C	100	PASS	AC=2422;AF=0.483626;AN=5008;NS=2504;DP=21430;EAS_AF=0.4752;AMR_AF=0.536;AFR_AF=0.5272;EUR_AF=0.4404;SAS_AF=0.4407;AA=C|||;VT=SNP
6	31248643	rs9394050	G	A	100	PASS	AC=950;AF=0.189696;AN=5008;NS=2504;DP=21130;EAS_AF=0.2599;AMR_AF=0.2017;AFR_AF=0.2126;EUR_AF=0.1581;SAS_AF=0.1104;AA=G|||;VT=SNP
6	31248648	rs17198685	C	T	100	PASS	AC=844;AF=0.16853;AN=5008;NS=2504;DP=21022;EAS_AF=0.0694;AMR_AF=0.1974;AFR_AF=0.2428;EUR_AF=0.1431;SAS_AF=0.1759;AA=C|||;VT=SNP
6	31248655	rs17198692	G	T	100	PASS	AC=844;AF=0.16853;AN=5008;NS=2504;DP=20936;EAS_AF=0.0694;AMR_AF=0.1974;AFR_AF=0.2428;EUR_AF=0.1431;SAS_AF=0.1759;AA=G|||;VT=SNP
6	31248678	rs9264759	T	C	100	PASS	AC=3878;AF=0.774361;AN=5008;NS=2504;DP=20480;EAS_AF=0.7123;AMR_AF=0.8256;AFR_AF=0.8283;EUR_AF=0.7972;SAS_AF=0.7055;AA=C|||;VT=SNP
6	31248693	rs17198706	C	G	100	PASS	AC=422;AF=0.0842652;AN=5008;NS=2504;DP=20785;EAS_AF=0.0506;AMR_AF=0.0648;AFR_AF=0.1082;EUR_AF=0.0567;SAS_AF=0.1288;AA=G|||;VT=SNP
6	31248736	rs79999451	G	A	100	PASS	AC=134;AF=0.0267572;AN=5008;NS=2504;DP=21271;EAS_AF=0.0506;AMR_AF=0.0115;AFR_AF=0.0129;EUR_AF=0.0229;SAS_AF=0.0358;AA=G|||;VT=SNP
6	31248739	rs17198713	G	A	100	PASS	AC=178;AF=0.0355431;AN=5008;NS=2504;DP=21267;EAS_AF=0.001;AMR_AF=0.0274;AFR_AF=0.0809;EUR_AF=0.0447;SAS_AF=0.0061;AA=G|||;VT=SNP
6	31248742	rs17192358	A	G	100	PASS	AC=271;AF=0.0541134;AN=5008;NS=2504;DP=21351;EAS_AF=0;AMR_AF=0.062;AFR_AF=0.1112;EUR_AF=0.0527;SAS_AF=0.0286;AA=A|||;VT=SNP
6	31248785	rs2524061	G	A	100	PASS	AC=499;AF=0.0996406;AN=5008;NS=2504;DP=21524;EAS_AF=0.1022;AMR_AF=0.1455;AFR_AF=0.093;EUR_AF=0.1143;SAS_AF=0.0583;AA=g|||;VT=SNP
6	31248819	rs13208617	C	T	100	PASS	AC=592;AF=0.118211;AN=5008;NS=2504;DP=22182;EAS_AF=0.0714;AMR_AF=0.0836;AFR_AF=0.0847;EUR_AF=0.1431;SAS_AF=0.2106;AA=C|||;VT=SNP
6	31248825	rs58114162	C	T	100	PASS	AC=422;AF=0.0842652;AN=5008;NS=2504;DP=22321;EAS_AF=0.0506;AMR_AF=0.0648;AFR_AF=0.1082;EUR_AF=0.0567;SAS_AF=0.1288;AA=C|||;VT=SNP
6	31248886	rs9380235	C	T	100	PASS	AC=772;AF=0.154153;AN=5008;NS=2504;DP=22997;EAS_AF=0.2589;AMR_AF=0.1744;AFR_AF=0.1316;EUR_AF=0.1133;SAS_AF=0.1043;AA=C|||;VT=SNP
6	31248887	rs73728770	G	C	100	PASS	AC=422;AF=0.0842652;AN=5008;NS=2504;DP=22996;EAS_AF=0.0506;AMR_AF=0.0648;AFR_AF=0.1082;EUR_AF=0.0567;SAS_AF=0.1288;AA=G|||;VT=SNP
6	31249127	rs2253487	G	A	100	PASS	AC=1759;AF=0.351238;AN=5008;NS=2504;DP=19766;EAS_AF=0.4306;AMR_AF=0.3573;AFR_AF=0.2625;EUR_AF=0.3847;SAS_AF=0.3507;AA=G|||;VT=SNP
6	31249132	rs9264761	A	T	100	PASS	AC=4456;AF=0.889776;AN=5008;NS=2504;DP=19771;EAS_AF=0.8343;AMR_AF=0.9035;AFR_AF=0.9493;EUR_AF=0.8767;SAS_AF=0.8701;AA=T|||;VT=SNP
6	31249156	rs28367586	C	T	100	PASS	AC=764;AF=0.152556;AN=5008;NS=2504;DP=18959;EAS_AF=0.2589;AMR_AF=0.1744;AFR_AF=0.1316;EUR_AF=0.1133;SAS_AF=0.0961;AA=C|||;VT=SNP
6	31249157	rs55685705	G	A	100	PASS	AC=177;AF=0.0353435;AN=5008;NS=2504;DP=18825;EAS_AF=0.001;AMR_AF=0.0274;AFR_AF=0.0802;EUR_AF=0.0447;SAS_AF=0.0061;AA=G|||;VT=SNP
6	31249196	rs9264763	A	C	100	PASS	AC=4456;AF=0.889776;AN=5008;NS=2504;DP=18699;EAS_AF=0.8343;AMR_AF=0.9035;AFR_AF=0.9493;EUR_AF=0.8767;SAS_AF=0.8701;AA=C|||;VT=SNP
6	31249217	rs2253491	G	A	100	PASS	AC=637;AF=0.127196;AN=5008;NS=2504;DP=19131;EAS_AF=0.0417;AMR_AF=0.1124;AFR_AF=0.1346;EUR_AF=0.1799;SAS_AF=0.1616;AA=G|||;VT=SNP
6	31249229	rs2853941	T	C	100	PASS	AC=1760;AF=0.351438;AN=5008;NS=2504;DP=19717;EAS_AF=0.4306;AMR_AF=0.3588;AFR_AF=0.2617;EUR_AF=0.3857;SAS_AF=0.3507;AA=T|||;VT=SNP
6	31249267	rs35840219	G	C	100	PASS	AC=332;AF=0.0662939;AN=5008;NS=2504;DP=21335;EAS_AF=0.121;AMR_AF=0.0994;AFR_AF=0.0378;EUR_AF=0.0746;SAS_AF=0.0164;AA=G|||;VT=SNP
6	31249326	rs73392854	A	G	100	PASS	AC=468;AF=0.0934505;AN=5008;NS=2504;DP=21241;EAS_AF=0.0506;AMR_AF=0.0692;AFR_AF=0.1399;EUR_AF=0.0577;SAS_AF=0.1288;AA=G|||;VT=SNP
6	31249398	rs9264764	T	C	100	PASS	AC=1712;AF=0.341853;AN=5008;NS=2504;DP=20758;EAS_AF=0.4276;AMR_AF=0.3559;AFR_AF=0.2307;EUR_AF=0.3837;SAS_AF=0.3507;AA=T|||;VT=SNP
6	31249417	rs79738939	A	C	100	PASS	AC=152;AF=0.0303514;AN=5008;NS=2504;DP=22193;EAS_AF=0.0675;AMR_AF=0.013;AFR_AF=0.0129;EUR_AF=0.0229;SAS_AF=0.0358;AA=A|||;VT=SNP
6	31249442	rs58941025	A	G	100	PASS	AC=177;AF=0.0353435;AN=5008;NS=2504;DP=21850;EAS_AF=0.001;AMR_AF=0.0274;AFR_AF=0.0802;EUR_AF=0.0447;SAS_AF=0.0061;AA=A|||;VT=SNP
6	31249478	rs9264765	A	G	100	PASS	AC=1714;AF=0.342252;AN=5008;NS=2504;DP=19297;EAS_AF=0.4286;AMR_AF=0.3559;AFR_AF=0.2315;EUR_AF=0.3837;SAS_AF=0.3507;AA=A|||;VT=SNP
6	31249554	rs62400295	G	A	100	PASS	AC=99;AF=0.0197684;AN=5008;NS=2504;DP=17431;EAS_AF=0.001;AMR_AF=0.0548;AFR_AF=0.0242;EUR_AF=0.0278;SAS_AF=0;AA=G|||;VT=SNP
6	31249576	rs28732107	G	A	100	PASS	AC=715;AF=0.142772;AN=5008;NS=2504;DP=17646;EAS_AF=0.0536;AMR_AF=0.1095;AFR_AF=0.1498;EUR_AF=0.1879;SAS_AF=0.2025;AA=G|||;VT=SNP
6	31249611	rs35193884	G	A	100	PASS	AC=308;AF=0.0615016;AN=5008;NS=2504;DP=17368;EAS_AF=0.0972;AMR_AF=0.0994;AFR_AF=0.0378;EUR_AF=0.0746;SAS_AF=0.0164;AA=G|||;VT=SNP
6	31249637	rs111556359	T	A	100	PASS	AC=140;AF=0.0279553;AN=5008;NS=2504;DP=17239;EAS_AF=0.0516;AMR_AF=0.013;AFR_AF=0.0159;EUR_AF=0.0229;SAS_AF=0.0358;AA=T|||;VT=SNP
6	31249644	rs112734150	G	A	100	PASS	AC=136;AF=0.0271565;AN=5008;NS=2504;DP=17449;EAS_AF=0.0516;AMR_AF=0.0115;AFR_AF=0.0129;EUR_AF=0.0239;SAS_AF=0.0358;AA=G|||;VT=SNP
6	31249732	rs2853940	T	C	100	PASS	AC=2396;AF=0.478435;AN=5008;NS=2504;DP=18560;EAS_AF=0.4216;AMR_AF=0.5807;AFR_AF=0.5567;EUR_AF=0.4056;SAS_AF=0.4335;AA=C|||;VT=SNP
6	31249790	rs7766156	C	G	100	PASS	AC=1922;AF=0.383786;AN=5008;NS=2504;DP=17563;EAS_AF=0.1438;AMR_AF=0.379;AFR_AF=0.5847;EUR_AF=0.3062;SAS_AF=0.4427;AA=G|||;VT=SNP
6	31249792	rs7766452	G	A	100	PASS	AC=365;AF=0.0728834;AN=5008;NS=2504;DP=17498;EAS_AF=0.0238;AMR_AF=0.0519;AFR_AF=0.1089;EUR_AF=0.0547;SAS_AF=0.1084;AA=G|||;VT=SNP
6	31249852	rs28752768	C	G	100	PASS	AC=273;AF=0.0545128;AN=5008;NS=2504;DP=16800;EAS_AF=0;AMR_AF=0.062;AFR_AF=0.1127;EUR_AF=0.0527;SAS_AF=0.0286;AA=C|||;VT=SNP
6	31249873	rs28752769	T	G	100	PASS	AC=273;AF=0.0545128;AN=5008;NS=2504;DP=16292;EAS_AF=0;AMR_AF=0.062;AFR_AF=0.1127;EUR_AF=0.0527;SAS_AF=0.0286;AA=T|||;VT=SNP
6	31249977	rs9348859	C	T	100	PASS	AC=2231;AF=0.445487;AN=5008;NS=2504;DP=16345;EAS_AF=0.5843;AMR_AF=0.4669;AFR_AF=0.466;EUR_AF=0.3757;SAS_AF=0.3313;AA=C|||;VT=SNP
6	31249978	rs28752770	G	A	100	PASS	AC=327;AF=0.0652955;AN=5008;NS=2504;DP=16278;EAS_AF=0.0079;AMR_AF=0.0648;AFR_AF=0.1233;EUR_AF=0.0676;SAS_AF=0.044;AA=G|||;VT=SNP
6	31250070	rs56193391	C	T	100	PASS	AC=209;AF=0.0417332;AN=5008;NS=2504;DP=16876;EAS_AF=0.0427;AMR_AF=0.0461;AFR_AF=0.0227;EUR_AF=0.0298;SAS_AF=0.0757;AA=C|||;VT=SNP
6	31250071	rs12662484	A	G	100	PASS	AC=208;AF=0.0415335;AN=5008;NS=2504;DP=16854;EAS_AF=0.0427;AMR_AF=0.0461;AFR_AF=0.0219;EUR_AF=0.0298;SAS_AF=0.0757;AA=A|||;VT=SNP
6	31250180	rs114720397	T	G	100	PASS	AC=56;AF=0.0111821;AN=5008;NS=2504;DP=17173;EAS_AF=0.0079;AMR_AF=0.0029;AFR_AF=0.0113;EUR_AF=0.0159;SAS_AF=0.0153;AA=T|||;VT=SNP
6	31250195	rs9264767	G	A	100	PASS	AC=460;AF=0.091853;AN=5008;NS=2504;DP=17177;EAS_AF=0.1022;AMR_AF=0.1455;AFR_AF=0.0605;EUR_AF=0.1133;SAS_AF=0.0634;AA=G|||;VT=SNP
6	31250507	rs386575142	A	G	100	PASS	AC=3575;AF=0.713858;AN=5008;NS=2504;DP=16873;EAS_AF=0.7113;AMR_AF=0.7752;AFR_AF=0.7784;EUR_AF=0.6412;SAS_AF=0.6605;AA=G|||;VT=SNP
6	31250606	rs9468914	A	C	100	PASS	AC=2238;AF=0.446885;AN=5008;NS=2504;DP=18951;EAS_AF=0.3889;AMR_AF=0.4553;AFR_AF=0.528;EUR_AF=0.3917;SAS_AF=0.4479;AA=C|||;VT=SNP
6	31250642	rs2853939	T	C	100	PASS	AC=3575;AF=0.713858;AN=5008;NS=2504;DP=19731;EAS_AF=0.7113;AMR_AF=0.7752;AFR_AF=0.7784;EUR_AF=0.6412;SAS_AF=0.6605;AA=C|||;VT=SNP
6	31250649	rs544918837	T	C	100	PASS	AC=175;AF=0.0349441;AN=5008;NS=2504;DP=19669;EAS_AF=0.001;AMR_AF=0.0274;AFR_AF=0.0787;EUR_AF=0.0447;SAS_AF=0.0061;AA=T|||;VT=SNP
6	31250696	rs143354480	C	A	100	PASS	AC=55;AF=0.0109824;AN=5008;NS=2504;DP=19037;EAS_AF=0.0079;AMR_AF=0.0029;AFR_AF=0.0106;EUR_AF=0.0159;SAS_AF=0.0153;AA=C|||;VT=SNP
6	31250796	rs35446580	T	C	100	PASS	AC=523;AF=0.104433;AN=5008;NS=2504;DP=18817;EAS_AF=0.1796;AMR_AF=0.049;AFR_AF=0.0809;EUR_AF=0.1243;SAS_AF=0.0777;AA=T|||;VT=SNP
6	31250823	rs2524059	C	G	100	PASS	AC=3575;AF=0.713858;AN=5008;NS=2504;DP=19201;EAS_AF=0.7113;AMR_AF=0.7752;AFR_AF=0.7784;EUR_AF=0.6412;SAS_AF=0.6605;AA=G|||;VT=SNP
6	31250854	rs2844603	A	G	100	PASS	AC=3575;AF=0.713858;AN=5008;NS=2504;DP=19813;EAS_AF=0.7113;AMR_AF=0.7752;AFR_AF=0.7784;EUR_AF=0.6412;SAS_AF=0.6605;AA=G|||;VT=SNP
6	31250876	rs114612857	C	G	100	PASS	AC=383;AF=0.0764776;AN=5008;NS=2504;DP=19970;EAS_AF=0.0724;AMR_AF=0.1326;AFR_AF=0.0333;EUR_AF=0.0487;SAS_AF=0.1278;AA=C|||;VT=SNP
6	31250918	rs9468917	C	T	100	PASS	AC=1853;AF=0.370008;AN=5008;NS=2504;DP=20680;EAS_AF=0.3145;AMR_AF=0.3228;AFR_AF=0.4955;EUR_AF=0.3429;SAS_AF=0.319;AA=C|||;VT=SNP
6	31250978	rs28367587	G	A	100	PASS	AC=1856;AF=0.370607;AN=5008;NS=2504;DP=20461;EAS_AF=0.3155;AMR_AF=0.3242;AFR_AF=0.4962;EUR_AF=0.3439;SAS_AF=0.318;AA=G|||;VT=SNP
6	31250988	rs534176227	T	C	100	PASS	AC=115;AF=0.0229633;AN=5008;NS=2504;DP=20127;EAS_AF=0.004;AMR_AF=0.0274;AFR_AF=0.0083;EUR_AF=0.0706;SAS_AF=0.0102;AA=T|||;VT=SNP
6	31251003	rs28367588	G	A	100	PASS	AC=1854;AF=0.370208;AN=5008;NS=2504;DP=19206;EAS_AF=0.3155;AMR_AF=0.3242;AFR_AF=0.4947;EUR_AF=0.3439;SAS_AF=0.318;AA=g|||;VT=SNP
6	31251040	rs9461681	G	A	100	PASS	AC=1854;AF=0.370208;AN=5008;NS=2504;DP=17823;EAS_AF=0.3155;AMR_AF=0.3242;AFR_AF=0.4947;EUR_AF=0.3439;SAS_AF=0.318;AA=A|||;VT=SNP
6	31251057	rs544861793	G	T	100	PASS	AC=273;AF=0.0545128;AN=5008;NS=2504;DP=17187;EAS_AF=0;AMR_AF=0.062;AFR_AF=0.1127;EUR_AF=0.0527;SAS_AF=0.0286;AA=G|||;VT=SNP
6	31251079	rs34928629	G	T	100	PASS	AC=328;AF=0.0654952;AN=5008;NS=2504;DP=17256;EAS_AF=0.0645;AMR_AF=0.1297;AFR_AF=0.0227;EUR_AF=0.0328;SAS_AF=0.1125;AA=G|||;VT=SNP
6	31251161	rs34626842	C	T	100	PASS	AC=328;AF=0.0654952;AN=5008;NS=2504;DP=19145;EAS_AF=0.0645;AMR_AF=0.1297;AFR_AF=0.0227;EUR_AF=0.0328;SAS_AF=0.1125;AA=C|||;VT=SNP
6	31251206	rs114507149	T	A	100	PASS	AC=103;AF=0.0205671;AN=5008;NS=2504;DP=19896;EAS_AF=0.001;AMR_AF=0.0245;AFR_AF=0.0272;EUR_AF=0.0249;SAS_AF=0.0245;AA=T|||;VT=SNP
6	31251311	rs3873374	T	C	100	PASS	AC=1853;AF=0.370008;AN=5008;NS=2504;DP=20056;EAS_AF=0.3155;AMR_AF=0.3228;AFR_AF=0.4955;EUR_AF=0.3429;SAS_AF=0.318;AA=T|||;VT=SNP
6	31251312	rs6921855	T	C	100	PASS	AC=665;AF=0.132788;AN=5008;NS=2504;DP=20113;EAS_AF=0.1974;AMR_AF=0.1383;AFR_AF=0.1097;EUR_AF=0.0845;SAS_AF=0.1431;AA=T|||;VT=SNP
6	31251360	rs3873375	C	T	100	PASS	AC=1857;AF=0.370807;AN=5008;NS=2504;DP=19264;EAS_AF=0.3155;AMR_AF=0.3228;AFR_AF=0.4955;EUR_AF=0.3429;SAS_AF=0.3221;AA=C|||;VT=SNP
6	31251362	rs115498811	T	C	100	PASS	AC=55;AF=0.0109824;AN=5008;NS=2504;DP=19177;EAS_AF=0.0079;AMR_AF=0.0029;AFR_AF=0.0106;EUR_AF=0.0159;SAS_AF=0.0153;AA=T|||;VT=SNP
6	31251418	rs2253842	G	A	100	PASS	AC=453;AF=0.0904553;AN=5008;NS=2504;DP=18024;EAS_AF=0.1022;AMR_AF=0.1441;AFR_AF=0.0567;EUR_AF=0.1133;SAS_AF=0.0624;AA=G|||;VT=SNP
6	31251462	rs2394963	C	T	100	PASS	AC=1852;AF=0.369808;AN=5008;NS=2504;DP=17092;EAS_AF=0.3145;AMR_AF=0.3228;AFR_AF=0.4955;EUR_AF=0.3429;SAS_AF=0.318;AA=C|||;VT=SNP
6	31251477	rs2853938	T	C	100	PASS	AC=3576;AF=0.714058;AN=5008;NS=2504;DP=17047;EAS_AF=0.7113;AMR_AF=0.7752;AFR_AF=0.7791;EUR_AF=0.6412;SAS_AF=0.6605;AA=C|||;VT=SNP
6	31251523	rs12660083	C	T	100	PASS	AC=462;AF=0.0922524;AN=5008;NS=2504;DP=17685;EAS_AF=0.0972;AMR_AF=0.1398;AFR_AF=0.0234;EUR_AF=0.0368;SAS_AF=0.2035;AA=C|||;VT=SNP
6	31251542	rs2394964	C	T	100	PASS	AC=1854;AF=0.370208;AN=5008;NS=2504;DP=17387;EAS_AF=0.3145;AMR_AF=0.3228;AFR_AF=0.4955;EUR_AF=0.3429;SAS_AF=0.32;AA=C|||;VT=SNP
6	31251576	rs2844602	C	T	100	PASS	AC=453;AF=0.0904553;AN=5008;NS=2504;DP=17194;EAS_AF=0.1022;AMR_AF=0.1441;AFR_AF=0.0567;EUR_AF=0.1133;SAS_AF=0.0624;AA=C|||;VT=SNP
6	31251634	rs143944172	A	G	100	PASS	AC=175;AF=0.0349441;AN=5008;NS=2504;DP=16602;EAS_AF=0.001;AMR_AF=0.0274;AFR_AF=0.0787;EUR_AF=0.0447;SAS_AF=0.0061;AA=A|||;VT=SNP
6	31251643	rs6899660	A	G	100	PASS	AC=711;AF=0.141973;AN=5008;NS=2504;DP=16634;EAS_AF=0.2212;AMR_AF=0.1484;AFR_AF=0.115;EUR_AF=0.0915;SAS_AF=0.1442;AA=A|||;VT=SNP
6	31251700	rs139371734	G	A	100	PASS	AC=55;AF=0.0109824;AN=5008;NS=2504;DP=18359;EAS_AF=0.0079;AMR_AF=0.0029;AFR_AF=0.0106;EUR_AF=0.0159;SAS_AF=0.0153;AA=G|||;VT=SNP
6	31251760	rs76737289	C	T	100	PASS	AC=153;AF=0.0305511;AN=5008;NS=2504;DP=19168;EAS_AF=0.0675;AMR_AF=0.013;AFR_AF=0.0129;EUR_AF=0.0229;SAS_AF=0.0368;AA=C|||;VT=SNP
6	31251782	rs560704815	C	T	100	PASS	AC=175;AF=0.0349441;AN=5008;NS=2504;DP=19196;EAS_AF=0.001;AMR_AF=0.0274;AFR_AF=0.0787;EUR_AF=0.0447;SAS_AF=0.0061;AA=C|||;VT=SNP
6	31251895	rs2524057	A	G	100	PASS	AC=835;AF=0.166733;AN=5008;NS=2504;DP=16217;EAS_AF=0.1746;AMR_AF=0.2752;AFR_AF=0.09;EUR_AF=0.162;SAS_AF=0.1902;AA=G|||;VT=SNP
6	31251924	rs12189871	C	T	100	PASS	AC=406;AF=0.0810703;AN=5008;NS=2504;DP=15891;EAS_AF=0.0367;AMR_AF=0.0504;AFR_AF=0.0719;EUR_AF=0.0984;SAS_AF=0.1431;AA=C|||;VT=SNP
6	31251937	rs114529772	C	T	100	PASS	AC=328;AF=0.0654952;AN=5008;NS=2504;DP=16019;EAS_AF=0.0645;AMR_AF=0.1297;AFR_AF=0.0227;EUR_AF=0.0328;SAS_AF=0.1125;AA=C|||;VT=SNP
6	31251954	rs115182712	A	G	100	PASS	AC=383;AF=0.0764776;AN=5008;NS=2504;DP=16449;EAS_AF=0.0724;AMR_AF=0.1326;AFR_AF=0.0333;EUR_AF=0.0487;SAS_AF=0.1278;AA=G|||;VT=SNP
6	31251962	rs114020623	C	T	100	PASS	AC=383;AF=0.0764776;AN=5008;NS=2504;DP=16620;EAS_AF=0.0724;AMR_AF=0.1326;AFR_AF=0.0333;EUR_AF=0.0487;SAS_AF=0.1278;AA=C|||;VT=SNP
6	31252019	rs565559794	G	C	100	PASS	AC=85;AF=0.0169728;AN=5008;NS=2504;DP=17216;EAS_AF=0.001;AMR_AF=0.0202;AFR_AF=0.0144;EUR_AF=0.0447;SAS_AF=0.0061;AA=G|||;VT=SNP
6	31252026	rs114652772	A	C	100	PASS	AC=83;AF=0.0165735;AN=5008;NS=2504;DP=17198;EAS_AF=0.001;AMR_AF=0.0202;AFR_AF=0.0129;EUR_AF=0.0447;SAS_AF=0.0061;AA=A|||;VT=SNP
6	31252031	rs115699806	A	G	100	PASS	AC=383;AF=0.0764776;AN=5008;NS=2504;DP=16986;EAS_AF=0.0734;AMR_AF=0.1326;AFR_AF=0.0333;EUR_AF=0.0477;SAS_AF=0.1278;AA=G|||;VT=SNP
6	31252033	rs114108198	C	T	100	PASS	AC=54;AF=0.0107827;AN=5008;NS=2504;DP=17031;EAS_AF=0.0079;AMR_AF=0.0029;AFR_AF=0.0106;EUR_AF=0.0149;SAS_AF=0.0153;AA=C|||;VT=SNP
6	31252075	rs543402650	C	A	100	PASS	AC=176;AF=0.0351438;AN=5008;NS=2504;DP=16702;EAS_AF=0.001;AMR_AF=0.0274;AFR_AF=0.0787;EUR_AF=0.0457;SAS_AF=0.0061;AA=C|||;VT=SNP
6	31252216	rs2524056	A	C	100	PASS	AC=453;AF=0.0904553;AN=5008;NS=2504;DP=16438;EAS_AF=0.1022;AMR_AF=0.1441;AFR_AF=0.0567;EUR_AF=0.1133;SAS_AF=0.0624;AA=A|||;VT=SNP
6	31252237	rs2524055	A	C	100	PASS	AC=453;AF=0.0904553;AN=5008;NS=2504;DP=16387;EAS_AF=0.1022;AMR_AF=0.1441;AFR_AF=0.0567;EUR_AF=0.1133;SAS_AF=0.0624;AA=A|||;VT=SNP
6	31252388	rs114115450	G	A	100	PASS	AC=328;AF=0.0654952;AN=5008;NS=2504;DP=16160;EAS_AF=0.0645;AMR_AF=0.1297;AFR_AF=0.0227;EUR_AF=0.0328;SAS_AF=0.1125;AA=G|||;VT=SNP
6	31252396	rs2524054	A	C	100	PASS	AC=4358;AF=0.870208;AN=5008;NS=2504;DP=16367;EAS_AF=0.8363;AMR_AF=0.8775;AFR_AF=0.9402;EUR_AF=0.7952;SAS_AF=0.8824;AA=C|||;VT=SNP
6	31252406	rs115931507	T	C	100	PASS	AC=383;AF=0.0764776;AN=5008;NS=2504;DP=16471;EAS_AF=0.0724;AMR_AF=0.1326;AFR_AF=0.0333;EUR_AF=0.0487;SAS_AF=0.1278;AA=C|||;VT=SNP
6	31252469	rs386568878	T	G	100	PASS	AC=3573;AF=0.713458;AN=5008;NS=2504;DP=17345;EAS_AF=0.7113;AMR_AF=0.7752;AFR_AF=0.7784;EUR_AF=0.6412;SAS_AF=0.6585;AA=G|||;VT=SNP
6	31252521	rs115862431	C	T	100	PASS	AC=328;AF=0.0654952;AN=5008;NS=2504;DP=18041;EAS_AF=0.0645;AMR_AF=0.1297;AFR_AF=0.0227;EUR_AF=0.0328;SAS_AF=0.1125;AA=C|||;VT=SNP
6	31252527	rs116281893	T	C	100	PASS	AC=383;AF=0.0764776;AN=5008;NS=2504;DP=17895;EAS_AF=0.0724;AMR_AF=0.1326;AFR_AF=0.0333;EUR_AF=0.0487;SAS_AF=0.1278;AA=C|||;VT=SNP
6	31252569	rs2853937	T	C	100	PASS	AC=454;AF=0.090655;AN=5008;NS=2504;DP=17945;EAS_AF=0.1022;AMR_AF=0.1441;AFR_AF=0.0567;EUR_AF=0.1133;SAS_AF=0.0634;AA=T|||;VT=SNP
6	31252641	rs116838750	C	T	100	PASS	AC=60;AF=0.0119808;AN=5008;NS=2504;DP=19485;EAS_AF=0.0089;AMR_AF=0.0029;AFR_AF=0.0136;EUR_AF=0.0159;SAS_AF=0.0153;AA=C|||;VT=SNP
6	31252676	rs140086525	G	A	100	PASS	AC=55;AF=0.0109824;AN=5008;NS=2504;DP=18594;EAS_AF=0.0079;AMR_AF=0.0029;AFR_AF=0.0106;EUR_AF=0.0159;SAS_AF=0.0153;AA=G|||;VT=SNP
6	31252722	rs555968073	A	G	100	PASS	AC=711;AF=0.141973;AN=5008;NS=2504;DP=18386;EAS_AF=0.2212;AMR_AF=0.1484;AFR_AF=0.115;EUR_AF=0.0915;SAS_AF=0.1442;AA=A|||;VT=SNP
6	31252747	rs386622031	T	C	100	PASS	AC=711;AF=0.141973;AN=5008;NS=2504;DP=19035;EAS_AF=0.2212;AMR_AF=0.1484;AFR_AF=0.115;EUR_AF=0.0915;SAS_AF=0.1442;AA=T|||;VT=SNP
6	31252882	rs576938885	C	T	100	PASS	AC=711;AF=0.141973;AN=5008;NS=2504;DP=19736;EAS_AF=0.2212;AMR_AF=0.1484;AFR_AF=0.115;EUR_AF=0.0915;SAS_AF=0.1442;AA=C|||;VT=SNP
6	31252893	rs534659501	G	C	100	PASS	AC=453;AF=0.0904553;AN=5008;NS=2504;DP=20070;EAS_AF=0.1022;AMR_AF=0.1441;AFR_AF=0.0567;EUR_AF=0.1133;SAS_AF=0.0624;AA=G|||;VT=SNP
6	31252925	rs12191877	C	T	100	PASS	AC=558;AF=0.111422;AN=5008;NS=2504;DP=21128;EAS_AF=0.0526;AMR_AF=0.0836;AFR_AF=0.084;EUR_AF=0.1431;SAS_AF=0.1963;AA=C|||;VT=SNP
6	31252951	rs116350468	G	T	100	PASS	AC=383;AF=0.0764776;AN=5008;NS=2504;DP=20832;EAS_AF=0.0724;AMR_AF=0.1326;AFR_AF=0.0333;EUR_AF=0.0487;SAS_AF=0.1278;AA=G|||;VT=SNP
6	31253034	rs115727572	T	G	100	PASS	AC=383;AF=0.0764776;AN=5008;NS=2504;DP=20490;EAS_AF=0.0724;AMR_AF=0.1326;AFR_AF=0.0333;EUR_AF=0.0487;SAS_AF=0.1278;AA=G|||;VT=SNP
6	31253097	rs28367591	G	A	100	PASS	AC=1698;AF=0.339058;AN=5008;NS=2504;DP=18678;EAS_AF=0.247;AMR_AF=0.3098;AFR_AF=0.4818;EUR_AF=0.3201;SAS_AF=0.2812;AA=G|||;VT=SNP
6	31253109	rs564888318	C	T	100	PASS	AC=1851;AF=0.369609;AN=5008;NS=2504;DP=18619;EAS_AF=0.3145;AMR_AF=0.3228;AFR_AF=0.4947;EUR_AF=0.3429;SAS_AF=0.318;AA=C|||;VT=SNP
6	31253121	rs35857242	T	C	100	PASS	AC=390;AF=0.0778754;AN=5008;NS=2504;DP=18160;EAS_AF=0.122;AMR_AF=0.0461;AFR_AF=0.0514;EUR_AF=0.1213;SAS_AF=0.046;AA=T|||;VT=SNP
6	31253142	rs143740418	G	A	100	PASS	AC=55;AF=0.0109824;AN=5008;NS=2504;DP=17651;EAS_AF=0.0079;AMR_AF=0.0029;AFR_AF=0.0106;EUR_AF=0.0159;SAS_AF=0.0153;AA=G|||;VT=SNP
6	31253246	rs559794967	G	C	100	PASS	AC=180;AF=0.0359425;AN=5008;NS=2504;DP=16420;EAS_AF=0.001;AMR_AF=0.0389;AFR_AF=0.0582;EUR_AF=0.0477;SAS_AF=0.0276;AA=G|||;VT=SNP
6	31253315	rs539036944	A	G	100	PASS	AC=177;AF=0.0353435;AN=5008;NS=2504;DP=17409;EAS_AF=0.001;AMR_AF=0.0274;AFR_AF=0.0802;EUR_AF=0.0447;SAS_AF=0.0061;AA=A|||;VT=SNP
6	31253444	rs9461684	C	T	100	PASS	AC=725;AF=0.144768;AN=5008;NS=2504;DP=19668;EAS_AF=0.0347;AMR_AF=0.1873;AFR_AF=0.2564;EUR_AF=0.1382;SAS_AF=0.0838;AA=C|||;VT=SNP
6	31253445	rs73728776	A	G	100	PASS	AC=174;AF=0.0347444;AN=5008;NS=2504;DP=19712;EAS_AF=0.001;AMR_AF=0.0274;AFR_AF=0.0779;EUR_AF=0.0447;SAS_AF=0.0061;AA=A|||;VT=SNP
6	31253458	rs73728777	C	T	100	PASS	AC=174;AF=0.0347444;AN=5008;NS=2504;DP=19245;EAS_AF=0.001;AMR_AF=0.0274;AFR_AF=0.0779;EUR_AF=0.0447;SAS_AF=0.0061;AA=C|||;VT=SNP
6	31253468	rs114206206	G	T	100	PASS	AC=383;AF=0.0764776;AN=5008;NS=2504;DP=18838;EAS_AF=0.0724;AMR_AF=0.1326;AFR_AF=0.0333;EUR_AF=0.0487;SAS_AF=0.1278;AA=G|||;VT=SNP
6	31253514	rs114798972	C	T	100	PASS	AC=383;AF=0.0764776;AN=5008;NS=2504;DP=17559;EAS_AF=0.0724;AMR_AF=0.1326;AFR_AF=0.0333;EUR_AF=0.0487;SAS_AF=0.1278;AA=C|||;VT=SNP
6	31253564	rs73728778	C	T	100	PASS	AC=175;AF=0.0349441;AN=5008;NS=2504;DP=17767;EAS_AF=0.001;AMR_AF=0.0274;AFR_AF=0.0787;EUR_AF=0.0447;SAS_AF=0.0061;AA=C|||;VT=SNP
6	31253605	rs73728779	T	C	100	PASS	AC=559;AF=0.111621;AN=5008;NS=2504;DP=18511;EAS_AF=0.0744;AMR_AF=0.1599;AFR_AF=0.112;EUR_AF=0.0934;SAS_AF=0.1339;AA=C|||;VT=SNP
6	31253618	rs114499435	G	A	100	PASS	AC=175;AF=0.0349441;AN=5008;NS=2504;DP=18423;EAS_AF=0.001;AMR_AF=0.0274;AFR_AF=0.0787;EUR_AF=0.0447;SAS_AF=0.0061;AA=G|||;VT=SNP
6	31253619	rs73728781	C	T	100	PASS	AC=559;AF=0.111621;AN=5008;NS=2504;DP=18502;EAS_AF=0.0744;AMR_AF=0.1599;AFR_AF=0.112;EUR_AF=0.0934;SAS_AF=0.1339;AA=T|||;VT=SNP
6	31253659	rs115370806	T	C	100	PASS	AC=328;AF=0.0654952;AN=5008;NS=2504;DP=18224;EAS_AF=0.0645;AMR_AF=0.1297;AFR_AF=0.0227;EUR_AF=0.0328;SAS_AF=0.1125;AA=T|||;VT=SNP
6	31253667	rs114198295	A	G	100	PASS	AC=328;AF=0.0654952;AN=5008;NS=2504;DP=18440;EAS_AF=0.0645;AMR_AF=0.1297;AFR_AF=0.0227;EUR_AF=0.0328;SAS_AF=0.1125;AA=A|||;VT=SNP
6	31253716	rs28367592	C	G	100	PASS	AC=273;AF=0.0545128;AN=5008;NS=2504;DP=21231;EAS_AF=0;AMR_AF=0.062;AFR_AF=0.1127;EUR_AF=0.0527;SAS_AF=0.0286;AA=C|||;VT=SNP
6	31253771	rs2844600	G	T	100	PASS	AC=453;AF=0.0904553;AN=5008;NS=2504;DP=22737;EAS_AF=0.1022;AMR_AF=0.1441;AFR_AF=0.0567;EUR_AF=0.1133;SAS_AF=0.0624;AA=G|||;VT=SNP
6	31253866	rs9468919	G	A	100	PASS	AC=724;AF=0.144569;AN=5008;NS=2504;DP=21389;EAS_AF=0.0347;AMR_AF=0.1873;AFR_AF=0.2557;EUR_AF=0.1382;SAS_AF=0.0838;AA=G|||;VT=SNP
6	31253878	rs2853935	C	T	100	PASS	AC=3573;AF=0.713458;AN=5008;NS=2504;DP=21268;EAS_AF=0.7113;AMR_AF=0.7752;AFR_AF=0.7784;EUR_AF=0.6412;SAS_AF=0.6585;AA=T|||;VT=SNP
6	31253914	rs73728783	C	T	100	PASS	AC=175;AF=0.0349441;AN=5008;NS=2504;DP=21165;EAS_AF=0.001;AMR_AF=0.0274;AFR_AF=0.0787;EUR_AF=0.0447;SAS_AF=0.0061;AA=C|||;VT=SNP
6	31253928	rs2853934	A	T	100	PASS	AC=453;AF=0.0904553;AN=5008;NS=2504;DP=21006;EAS_AF=0.1022;AMR_AF=0.1441;AFR_AF=0.0567;EUR_AF=0.1133;SAS_AF=0.0624;AA=A|||;VT=SNP
6	31253996	rs2524052	A	G	100	PASS	AC=3573;AF=0.713458;AN=5008;NS=2504;DP=20433;EAS_AF=0.7113;AMR_AF=0.7752;AFR_AF=0.7784;EUR_AF=0.6412;SAS_AF=0.6585;AA=G|||;VT=SNP
6	31254015	rs114214374	G	A	100	PASS	AC=328;AF=0.0654952;AN=5008;NS=2504;DP=20434;EAS_AF=0.0645;AMR_AF=0.1297;AFR_AF=0.0227;EUR_AF=0.0328;SAS_AF=0.1125;AA=G|||;VT=SNP
6	31254088	rs2853933	T	C	100	PASS	AC=3573;AF=0.713458;AN=5008;NS=2504;DP=21135;EAS_AF=0.7113;AMR_AF=0.7752;AFR_AF=0.7784;EUR_AF=0.6412;SAS_AF=0.6585;AA=C|||;VT=SNP
6	31254263	rs7754443	G	A	100	PASS	AC=1864;AF=0.372204;AN=5008;NS=2504;DP=22980;EAS_AF=0.3145;AMR_AF=0.3228;AFR_AF=0.5038;EUR_AF=0.3439;SAS_AF=0.318;AA=G|||;VT=SNP
6	31254280	rs59217589	T	A	100	PASS	AC=383;AF=0.0764776;AN=5008;NS=2504;DP=22793;EAS_AF=0.0724;AMR_AF=0.1326;AFR_AF=0.0333;EUR_AF=0.0487;SAS_AF=0.1278;AA=A|||;VT=SNP
6	31254299	rs58410461	A	C	100	PASS	AC=383;AF=0.0764776;AN=5008;NS=2504;DP=22154;EAS_AF=0.0724;AMR_AF=0.1326;AFR_AF=0.0333;EUR_AF=0.0487;SAS_AF=0.1278;AA=A|||;VT=SNP
6	31254334	rs58022700	C	T	100	PASS	AC=383;AF=0.0764776;AN=5008;NS=2504;DP=20034;EAS_AF=0.0724;AMR_AF=0.1326;AFR_AF=0.0333;EUR_AF=0.0487;SAS_AF=0.1278;AA=C|||;VT=SNP
6	31254353	rs59224028	G	A	100	PASS	AC=328;AF=0.0654952;AN=5008;NS=2504;DP=18937;EAS_AF=0.0645;AMR_AF=0.1297;AFR_AF=0.0227;EUR_AF=0.0328;SAS_AF=0.1125;AA=G|||;VT=SNP
6	31254372	rs73728785	C	T	100	PASS	AC=175;AF=0.0349441;AN=5008;NS=2504;DP=18597;EAS_AF=0.001;AMR_AF=0.0274;AFR_AF=0.0787;EUR_AF=0.0447;SAS_AF=0.0061;AA=C|||;VT=SNP
6	31254485	rs58860177	T	C	100	PASS	AC=383;AF=0.0764776;AN=5008;NS=2504;DP=19060;EAS_AF=0.0724;AMR_AF=0.1326;AFR_AF=0.0333;EUR_AF=0.0487;SAS_AF=0.1278;AA=T|||;VT=SNP
6	31254496	rs7754903	G	T	100	PASS	AC=1699;AF=0.339257;AN=5008;NS=2504;DP=19571;EAS_AF=0.247;AMR_AF=0.3098;AFR_AF=0.4818;EUR_AF=0.3201;SAS_AF=0.2822;AA=G|||;VT=SNP
6	31254497	rs2853932	C	A	100	PASS	AC=453;AF=0.0904553;AN=5008;NS=2504;DP=19647;EAS_AF=0.1022;AMR_AF=0.1441;AFR_AF=0.0567;EUR_AF=0.1133;SAS_AF=0.0624;AA=C|||;VT=SNP
6	31254594	rs56328367	T	C	100	PASS	AC=383;AF=0.0764776;AN=5008;NS=2504;DP=22108;EAS_AF=0.0724;AMR_AF=0.1326;AFR_AF=0.0333;EUR_AF=0.0487;SAS_AF=0.1278;AA=T|||;VT=SNP
6	31254604	rs55691061	C	T	100	PASS	AC=328;AF=0.0654952;AN=5008;NS=2504;DP=22299;EAS_AF=0.0645;AMR_AF=0.1297;AFR_AF=0.0227;EUR_AF=0.0328;SAS_AF=0.1125;AA=C|||;VT=SNP
6	31254664	rs9380236	A	G	100	PASS	AC=711;AF=0.141973;AN=5008;NS=2504;DP=22098;EAS_AF=0.2212;AMR_AF=0.1484;AFR_AF=0.115;EUR_AF=0.0915;SAS_AF=0.1442;AA=A|||;VT=SNP
6	31254683	rs73728786	A	C	100	PASS	AC=175;AF=0.0349441;AN=5008;NS=2504;DP=21589;EAS_AF=0.001;AMR_AF=0.0274;AFR_AF=0.0787;EUR_AF=0.0447;SAS_AF=0.0061;AA=a|||;VT=SNP
6	31254686	rs73728788	T	C	100	PASS	AC=175;AF=0.0349441;AN=5008;NS=2504;DP=21479;EAS_AF=0.001;AMR_AF=0.0274;AFR_AF=0.0787;EUR_AF=0.0447;SAS_AF=0.0061;AA=T|||;VT=SNP
6	31254691	rs55822325	A	G	100	PASS	AC=383;AF=0.0764776;AN=5008;NS=2504;DP=21430;EAS_AF=0.0724;AMR_AF=0.1326;AFR_AF=0.0333;EUR_AF=0.0487;SAS_AF=0.1278;AA=G|||;VT=SNP
6	31254704	rs9368671	C	T	100	PASS	AC=711;AF=0.141973;AN=5008;NS=2504;DP=21095;EAS_AF=0.2212;AMR_AF=0.1484;AFR_AF=0.115;EUR_AF=0.0915;SAS_AF=0.1442;AA=C|||;VT=SNP
6	31254848	rs114227530	A	C	100	PASS	AC=69;AF=0.013778;AN=5008;NS=2504;DP=19542;EAS_AF=0;AMR_AF=0.0259;AFR_AF=0.0023;EUR_AF=0.0417;SAS_AF=0.0061;AA=A|||;VT=SNP
6	31254919	rs116455298	A	G	100	PASS	AC=55;AF=0.0109824;AN=5008;NS=2504;DP=19767;EAS_AF=0.0079;AMR_AF=0.0029;AFR_AF=0.0106;EUR_AF=0.0159;SAS_AF=0.0153;AA=A|||;VT=SNP
6	31254936	rs9468920	G	A	100	PASS	AC=1850;AF=0.369409;AN=5008;NS=2504;DP=19320;EAS_AF=0.3145;AMR_AF=0.3228;AFR_AF=0.4939;EUR_AF=0.3429;SAS_AF=0.318;AA=G|||;VT=SNP
6	31254998	rs115309598	A	G	100	PASS	AC=55;AF=0.0109824;AN=5008;NS=2504;DP=21329;EAS_AF=0.0079;AMR_AF=0.0029;AFR_AF=0.0106;EUR_AF=0.0159;SAS_AF=0.0153;AA=A|||;VT=SNP
6	31255007	rs2853931	C	T	100	PASS	AC=3574;AF=0.713658;AN=5008;NS=2504;DP=21574;EAS_AF=0.7113;AMR_AF=0.7752;AFR_AF=0.7784;EUR_AF=0.6421;SAS_AF=0.6585;AA=T|||;VT=SNP
6	31255008	rs13214872	C	G	100	PASS	AC=557;AF=0.111222;AN=5008;NS=2504;DP=21624;EAS_AF=0.0526;AMR_AF=0.0836;AFR_AF=0.084;EUR_AF=0.1421;SAS_AF=0.1963;AA=C|||;VT=SNP
6	31255052	rs73728791	T	C	100	PASS	AC=175;AF=0.0349441;AN=5008;NS=2504;DP=22696;EAS_AF=0.001;AMR_AF=0.0274;AFR_AF=0.0787;EUR_AF=0.0447;SAS_AF=0.0061;AA=T|||;VT=SNP
6	31255063	rs72861464	A	G	100	PASS	AC=711;AF=0.141973;AN=5008;NS=2504;DP=22657;EAS_AF=0.2212;AMR_AF=0.1484;AFR_AF=0.115;EUR_AF=0.0915;SAS_AF=0.1442;AA=A|||;VT=SNP
6	31255081	rs9468921	A	G	100	PASS	AC=1851;AF=0.369609;AN=5008;NS=2504;DP=22471;EAS_AF=0.3145;AMR_AF=0.3228;AFR_AF=0.4947;EUR_AF=0.3429;SAS_AF=0.318;AA=A|||;VT=SNP
6	31255183	rs57599285	C	T	100	PASS	AC=383;AF=0.0764776;AN=5008;NS=2504;DP=20184;EAS_AF=0.0724;AMR_AF=0.1326;AFR_AF=0.0333;EUR_AF=0.0487;SAS_AF=0.1278;AA=C|||;VT=SNP
6	31255201	rs16899147	A	G	100	PASS	AC=711;AF=0.141973;AN=5008;NS=2504;DP=20293;EAS_AF=0.2212;AMR_AF=0.1484;AFR_AF=0.115;EUR_AF=0.0915;SAS_AF=0.1442;AA=A|||;VT=SNP
6	31255210	rs57742463	C	A	100	PASS	AC=383;AF=0.0764776;AN=5008;NS=2504;DP=20233;EAS_AF=0.0724;AMR_AF=0.1326;AFR_AF=0.0333;EUR_AF=0.0487;SAS_AF=0.1278;AA=C|||;VT=SNP
6	31255286	rs9468922	G	A	100	PASS	AC=2027;AF=0.404752;AN=5008;NS=2504;DP=19515;EAS_AF=0.3165;AMR_AF=0.3501;AFR_AF=0.5734;EUR_AF=0.3877;SAS_AF=0.3241;AA=G|||;VT=SNP
6	31255338	rs114875410	T	G	100	PASS	AC=55;AF=0.0109824;AN=5008;NS=2504;DP=20166;EAS_AF=0.0079;AMR_AF=0.0029;AFR_AF=0.0106;EUR_AF=0.0159;SAS_AF=0.0153;AA=T|||;VT=SNP
6	31255344	rs72861465	G	A	100	PASS	AC=711;AF=0.141973;AN=5008;NS=2504;DP=20424;EAS_AF=0.2212;AMR_AF=0.1484;AFR_AF=0.115;EUR_AF=0.0915;SAS_AF=0.1442;AA=G|||;VT=SNP
6	31255424	rs2853930	A	C	100	PASS	AC=454;AF=0.090655;AN=5008;NS=2504;DP=21209;EAS_AF=0.1022;AMR_AF=0.1455;AFR_AF=0.0567;EUR_AF=0.1133;SAS_AF=0.0624;AA=A|||;VT=SNP
6	31255434	rs2853929	C	T	100	PASS	AC=454;AF=0.090655;AN=5008;NS=2504;DP=21469;EAS_AF=0.1022;AMR_AF=0.1455;AFR_AF=0.0567;EUR_AF=0.1133;SAS_AF=0.0624;AA=C|||;VT=SNP
6	31255442	rs114598080	G	A	100	PASS	AC=383;AF=0.0764776;AN=5008;NS=2504;DP=21577;EAS_AF=0.0724;AMR_AF=0.1326;AFR_AF=0.0333;EUR_AF=0.0487;SAS_AF=0.1278;AA=A|||;VT=SNP
6	31255465	rs55825863	C	A	100	PASS	AC=383;AF=0.0764776;AN=5008;NS=2504;DP=21427;EAS_AF=0.0724;AMR_AF=0.1326;AFR_AF=0.0333;EUR_AF=0.0487;SAS_AF=0.1278;AA=A|||;VT=SNP
6	31255500	rs2524051	A	G	100	PASS	AC=454;AF=0.090655;AN=5008;NS=2504;DP=20285;EAS_AF=0.1022;AMR_AF=0.1455;AFR_AF=0.0567;EUR_AF=0.1133;SAS_AF=0.0624;AA=A|||;VT=SNP
6	31255522	rs9468923	T	C	100	PASS	AC=1852;AF=0.369808;AN=5008;NS=2504;DP=19762;EAS_AF=0.3145;AMR_AF=0.3228;AFR_AF=0.4947;EUR_AF=0.3429;SAS_AF=0.319;AA=T|||;VT=SNP
6	31255523	rs56184612	A	G	100	PASS	AC=383;AF=0.0764776;AN=5008;NS=2504;DP=19613;EAS_AF=0.0724;AMR_AF=0.1326;AFR_AF=0.0333;EUR_AF=0.0487;SAS_AF=0.1278;AA=G|||;VT=SNP
6	31255541	rs2524050	T	C	100	PASS	AC=452;AF=0.0902556;AN=5008;NS=2504;DP=19012;EAS_AF=0.1012;AMR_AF=0.1441;AFR_AF=0.0567;EUR_AF=0.1133;SAS_AF=0.0624;AA=T|||;VT=SNP
6	31255579	rs75584970	G	A	100	PASS	AC=153;AF=0.0305511;AN=5008;NS=2504;DP=18489;EAS_AF=0.0675;AMR_AF=0.013;AFR_AF=0.0129;EUR_AF=0.0229;SAS_AF=0.0368;AA=G|||;VT=SNP
6	31255651	rs28616643	G	T	100	PASS	AC=859;AF=0.171526;AN=5008;NS=2504;DP=17465;EAS_AF=0.0685;AMR_AF=0.1974;AFR_AF=0.2564;EUR_AF=0.1421;SAS_AF=0.1748;AA=G|||;VT=SNP
6	31255762	rs28577989	A	C	100	PASS	AC=422;AF=0.0842652;AN=5008;NS=2504;DP=21029;EAS_AF=0.0337;AMR_AF=0.1542;AFR_AF=0.0651;EUR_AF=0.1143;SAS_AF=0.0818;AA=A|||;VT=SNP
6	31255809	rs28506073	A	G	100	PASS	AC=724;AF=0.144569;AN=5008;NS=2504;DP=21265;EAS_AF=0.0347;AMR_AF=0.1873;AFR_AF=0.2557;EUR_AF=0.1382;SAS_AF=0.0838;AA=A|||;VT=SNP
6	31255811	rs55918251	A	G	100	PASS	AC=383;AF=0.0764776;AN=5008;NS=2504;DP=21256;EAS_AF=0.0724;AMR_AF=0.1326;AFR_AF=0.0333;EUR_AF=0.0487;SAS_AF=0.1278;AA=G|||;VT=SNP
6	31255827	rs118067083	A	G	100	PASS	AC=55;AF=0.0109824;AN=5008;NS=2504;DP=20664;EAS_AF=0.0079;AMR_AF=0.0029;AFR_AF=0.0106;EUR_AF=0.0159;SAS_AF=0.0153;AA=G|||;VT=SNP
6	31255860	rs115829742	C	T	100	PASS	AC=55;AF=0.0109824;AN=5008;NS=2504;DP=19208;EAS_AF=0.0079;AMR_AF=0.0029;AFR_AF=0.0106;EUR_AF=0.0159;SAS_AF=0.0153;AA=c|||;VT=SNP
6	31255861	rs28367593	G	T	100	PASS	AC=273;AF=0.0545128;AN=5008;NS=2504;DP=19079;EAS_AF=0;AMR_AF=0.062;AFR_AF=0.1127;EUR_AF=0.0527;SAS_AF=0.0286;AA=G|||;VT=SNP
6	31255953	rs2524049	C	G	100	PASS	AC=836;AF=0.166933;AN=5008;NS=2504;DP=20892;EAS_AF=0.1746;AMR_AF=0.2767;AFR_AF=0.09;EUR_AF=0.162;SAS_AF=0.1902;AA=G|||;VT=SNP
6	31256005	rs2844599	G	C	100	PASS	AC=453;AF=0.0904553;AN=5008;NS=2504;DP=20659;EAS_AF=0.1022;AMR_AF=0.1441;AFR_AF=0.0567;EUR_AF=0.1133;SAS_AF=0.0624;AA=g|||;VT=SNP
6	31256013	rs17198727	C	T	100	PASS	AC=711;AF=0.141973;AN=5008;NS=2504;DP=21005;EAS_AF=0.2212;AMR_AF=0.1484;AFR_AF=0.115;EUR_AF=0.0915;SAS_AF=0.1442;AA=C|||;VT=SNP
6	31256026	rs17198734	C	G	100	PASS	AC=58;AF=0.0115815;AN=5008;NS=2504;DP=21781;EAS_AF=0;AMR_AF=0.0216;AFR_AF=0.0068;EUR_AF=0.0318;SAS_AF=0.002;AA=C|||;VT=SNP
6	31256035	rs17198741	G	A	100	PASS	AC=175;AF=0.0349441;AN=5008;NS=2504;DP=21843;EAS_AF=0.001;AMR_AF=0.0274;AFR_AF=0.0787;EUR_AF=0.0447;SAS_AF=0.0061;AA=G|||;VT=SNP
6	31256050	rs55994500	G	A	100	PASS	AC=328;AF=0.0654952;AN=5008;NS=2504;DP=22196;EAS_AF=0.0645;AMR_AF=0.1297;AFR_AF=0.0227;EUR_AF=0.0328;SAS_AF=0.1125;AA=G|||;VT=SNP
6	31256058	rs17192386	G	T	100	PASS	AC=101;AF=0.0201677;AN=5008;NS=2504;DP=22512;EAS_AF=0;AMR_AF=0.0231;AFR_AF=0.0378;EUR_AF=0.0328;SAS_AF=0.002;AA=G|||;VT=SNP
6	31256059	rs115181481	T	A	100	PASS	AC=55;AF=0.0109824;AN=5008;NS=2504;DP=22460;EAS_AF=0.0079;AMR_AF=0.0029;AFR_AF=0.0106;EUR_AF=0.0159;SAS_AF=0.0153;AA=T|||;VT=SNP
6	31256065	rs17192393	C	G	100	PASS	AC=383;AF=0.0764776;AN=5008;NS=2504;DP=22642;EAS_AF=0.0724;AMR_AF=0.1326;AFR_AF=0.0333;EUR_AF=0.0487;SAS_AF=0.1278;AA=G|||;VT=SNP
6	31256083	rs75009018	A	C	100	PASS	AC=153;AF=0.0305511;AN=5008;NS=2504;DP=22560;EAS_AF=0.0675;AMR_AF=0.013;AFR_AF=0.0129;EUR_AF=0.0229;SAS_AF=0.0368;AA=A|||;VT=SNP
6	31256320	rs17192400	A	T	100	PASS	AC=175;AF=0.0349441;AN=5008;NS=2504;DP=22858;EAS_AF=0.001;AMR_AF=0.0274;AFR_AF=0.0787;EUR_AF=0.0447;SAS_AF=0.0061;AA=A|||;VT=SNP
6	31256519	rs17192407	A	G	100	PASS	AC=328;AF=0.0654952;AN=5008;NS=2504;DP=22065;EAS_AF=0.0645;AMR_AF=0.1297;AFR_AF=0.0227;EUR_AF=0.0328;SAS_AF=0.1125;AA=A|||;VT=SNP
6	31256521	rs17198748	G	A	100	PASS	AC=175;AF=0.0349441;AN=5008;NS=2504;DP=22146;EAS_AF=0.001;AMR_AF=0.0274;AFR_AF=0.0787;EUR_AF=0.0447;SAS_AF=0.0061;AA=G|||;VT=SNP
6	31256532	rs115654548	T	G	100	PASS	AC=55;AF=0.0109824;AN=5008;NS=2504;DP=22537;EAS_AF=0.0079;AMR_AF=0.0029;AFR_AF=0.0106;EUR_AF=0.0159;SAS_AF=0.0153;AA=T|||;VT=SNP
6	31256561	rs2524048	T	C	100	PASS	AC=453;AF=0.0904553;AN=5008;NS=2504;DP=23301;EAS_AF=0.1022;AMR_AF=0.1441;AFR_AF=0.0567;EUR_AF=0.1133;SAS_AF=0.0624;AA=T|||;VT=SNP
6	31256577	rs115133626	A	C	100	PASS	AC=55;AF=0.0109824;AN=5008;NS=2504;DP=23628;EAS_AF=0.0079;AMR_AF=0.0029;AFR_AF=0.0106;EUR_AF=0.0159;SAS_AF=0.0153;AA=a|||;VT=SNP
6	31256591	rs2524047	A	G	100	PASS	AC=453;AF=0.0904553;AN=5008;NS=2504;DP=23886;EAS_AF=0.1022;AMR_AF=0.1441;AFR_AF=0.0567;EUR_AF=0.1133;SAS_AF=0.0624;AA=A|||;VT=SNP
6	31256630	rs9366776	G	A	100	PASS	AC=711;AF=0.141973;AN=5008;NS=2504;DP=23715;EAS_AF=0.2212;AMR_AF=0.1484;AFR_AF=0.115;EUR_AF=0.0915;SAS_AF=0.1442;AA=G|||;VT=SNP
6	31256667	rs16899160	G	A	100	PASS	AC=175;AF=0.0349441;AN=5008;NS=2504;DP=23000;EAS_AF=0.001;AMR_AF=0.0274;AFR_AF=0.0787;EUR_AF=0.0447;SAS_AF=0.0061;AA=G|||;VT=SNP
6	31256693	rs17192421	T	C	100	PASS	AC=383;AF=0.0764776;AN=5008;NS=2504;DP=22157;EAS_AF=0.0724;AMR_AF=0.1326;AFR_AF=0.0333;EUR_AF=0.0487;SAS_AF=0.1278;AA=C|||;VT=SNP
6	31256697	rs17192428	C	T	100	PASS	AC=328;AF=0.0654952;AN=5008;NS=2504;DP=22133;EAS_AF=0.0645;AMR_AF=0.1297;AFR_AF=0.0227;EUR_AF=0.0328;SAS_AF=0.1125;AA=C|||;VT=SNP
6	31256722	rs17192435	C	A	100	PASS	AC=175;AF=0.0349441;AN=5008;NS=2504;DP=21231;EAS_AF=0.001;AMR_AF=0.0274;AFR_AF=0.0787;EUR_AF=0.0447;SAS_AF=0.0061;AA=C|||;VT=SNP
6	31256732	rs17198776	C	T	100	PASS	AC=383;AF=0.0764776;AN=5008;NS=2504;DP=21101;EAS_AF=0.0724;AMR_AF=0.1326;AFR_AF=0.0333;EUR_AF=0.0487;SAS_AF=0.1278;AA=C|||;VT=SNP
6	31256746	rs17198783	T	C	100	PASS	AC=384;AF=0.0766773;AN=5008;NS=2504;DP=20757;EAS_AF=0.0724;AMR_AF=0.1326;AFR_AF=0.0333;EUR_AF=0.0497;SAS_AF=0.1278;AA=T|||;VT=SNP
6	31256753	rs2524044	T	G	100	PASS	AC=837;AF=0.167133;AN=5008;NS=2504;DP=20662;EAS_AF=0.1746;AMR_AF=0.2781;AFR_AF=0.09;EUR_AF=0.162;SAS_AF=0.1902;AA=G|||;VT=SNP
6	31256767	rs115595761	T	G	100	PASS	AC=55;AF=0.0109824;AN=5008;NS=2504;DP=20461;EAS_AF=0.0079;AMR_AF=0.0029;AFR_AF=0.0106;EUR_AF=0.0159;SAS_AF=0.0153;AA=t|||;VT=SNP
6	31256875	rs116311956	C	T	100	PASS	AC=55;AF=0.0109824;AN=5008;NS=2504;DP=18705;EAS_AF=0.0079;AMR_AF=0.0029;AFR_AF=0.0106;EUR_AF=0.0159;SAS_AF=0.0153;AA=C|||;VT=SNP
6	31256916	rs10947169	T	C	100	PASS	AC=711;AF=0.141973;AN=5008;NS=2504;DP=19364;EAS_AF=0.2212;AMR_AF=0.1484;AFR_AF=0.115;EUR_AF=0.0915;SAS_AF=0.1442;AA=T|||;VT=SNP
6	31256923	rs2844597	G	T	100	PASS	AC=453;AF=0.0904553;AN=5008;NS=2504;DP=19293;EAS_AF=0.1022;AMR_AF=0.1441;AFR_AF=0.0567;EUR_AF=0.1133;SAS_AF=0.0624;AA=G|||;VT=SNP
6	31256936	rs114949074	G	A	100	PASS	AC=55;AF=0.0109824;AN=5008;NS=2504;DP=18806;EAS_AF=0.0079;AMR_AF=0.0029;AFR_AF=0.0106;EUR_AF=0.0159;SAS_AF=0.0153;AA=G|||;VT=SNP
6	31256965	rs114015300	C	A	100	PASS	AC=383;AF=0.0764776;AN=5008;NS=2504;DP=19292;EAS_AF=0.0724;AMR_AF=0.1326;AFR_AF=0.0333;EUR_AF=0.0487;SAS_AF=0.1278;AA=C|||;VT=SNP
6	31256982	rs115007911	C	A	100	PASS	AC=383;AF=0.0764776;AN=5008;NS=2504;DP=19948;EAS_AF=0.0724;AMR_AF=0.1326;AFR_AF=0.0333;EUR_AF=0.0487;SAS_AF=0.1278;AA=A|||;VT=SNP
6	31257012	rs2524043	A	G	100	PASS	AC=451;AF=0.0900559;AN=5008;NS=2504;DP=19982;EAS_AF=0.1022;AMR_AF=0.1412;AFR_AF=0.0567;EUR_AF=0.1133;SAS_AF=0.0624;AA=A|||;VT=SNP
6	31257104	rs4628144	T	C	100	PASS	AC=1852;AF=0.369808;AN=5008;NS=2504;DP=18158;EAS_AF=0.3145;AMR_AF=0.3242;AFR_AF=0.4947;EUR_AF=0.3429;SAS_AF=0.318;AA=T|||;VT=SNP
6	31257120	rs115226524	T	C	100	PASS	AC=383;AF=0.0764776;AN=5008;NS=2504;DP=17928;EAS_AF=0.0724;AMR_AF=0.1326;AFR_AF=0.0333;EUR_AF=0.0487;SAS_AF=0.1278;AA=T|||;VT=SNP
6	31257160	rs2524042	C	G	100	PASS	AC=836;AF=0.166933;AN=5008;NS=2504;DP=17754;EAS_AF=0.1746;AMR_AF=0.2767;AFR_AF=0.09;EUR_AF=0.162;SAS_AF=0.1902;AA=G|||;VT=SNP
6	31257194	rs73728794	A	G	100	PASS	AC=175;AF=0.0349441;AN=5008;NS=2504;DP=16481;EAS_AF=0.001;AMR_AF=0.0274;AFR_AF=0.0787;EUR_AF=0.0447;SAS_AF=0.0061;AA=A|||;VT=SNP
6	31257197	rs188535343	T	G	100	PASS	AC=55;AF=0.0109824;AN=5008;NS=2504;DP=16609;EAS_AF=0.0079;AMR_AF=0.0029;AFR_AF=0.0106;EUR_AF=0.0159;SAS_AF=0.0153;AA=T|||;VT=SNP
6	31257198	rs115482903	G	A	100	PASS	AC=383;AF=0.0764776;AN=5008;NS=2504;DP=16641;EAS_AF=0.0724;AMR_AF=0.1326;AFR_AF=0.0333;EUR_AF=0.0487;SAS_AF=0.1278;AA=G|||;VT=SNP
6	31257229	rs116736925	G	A	100	PASS	AC=383;AF=0.0764776;AN=5008;NS=2504;DP=17885;EAS_AF=0.0724;AMR_AF=0.1326;AFR_AF=0.0333;EUR_AF=0.0487;SAS_AF=0.1278;AA=A|||;VT=SNP
6	31257231	rs114198603	A	C	100	PASS	AC=328;AF=0.0654952;AN=5008;NS=2504;DP=17946;EAS_AF=0.0645;AMR_AF=0.1297;AFR_AF=0.0227;EUR_AF=0.0328;SAS_AF=0.1125;AA=A|||;VT=SNP
6	31257247	rs35734933	T	G	100	PASS	AC=524;AF=0.104633;AN=5008;NS=2504;DP=18167;EAS_AF=0.1796;AMR_AF=0.049;AFR_AF=0.0817;EUR_AF=0.1243;SAS_AF=0.0777;AA=T|||;VT=SNP
6	31257251	rs115504545	A	G	100	PASS	AC=383;AF=0.0764776;AN=5008;NS=2504;DP=18171;EAS_AF=0.0724;AMR_AF=0.1326;AFR_AF=0.0333;EUR_AF=0.0487;SAS_AF=0.1278;AA=A|||;VT=SNP
6	31257285	rs114526113	T	C	100	PASS	AC=328;AF=0.0654952;AN=5008;NS=2504;DP=16912;EAS_AF=0.0645;AMR_AF=0.1297;AFR_AF=0.0227;EUR_AF=0.0328;SAS_AF=0.1125;AA=T|||;VT=SNP
6	31257289	rs80253433	G	A	100	PASS	AC=153;AF=0.0305511;AN=5008;NS=2504;DP=16833;EAS_AF=0.0675;AMR_AF=0.013;AFR_AF=0.0129;EUR_AF=0.0229;SAS_AF=0.0368;AA=G|||;VT=SNP
6	31257354	rs73728796	G	A	100	PASS	AC=175;AF=0.0349441;AN=5008;NS=2504;DP=18900;EAS_AF=0.001;AMR_AF=0.0274;AFR_AF=0.0787;EUR_AF=0.0447;SAS_AF=0.0061;AA=G|||;VT=SNP
6	31257376	rs2844596	G	A	100	PASS	AC=453;AF=0.0904553;AN=5008;NS=2504;DP=19598;EAS_AF=0.1022;AMR_AF=0.1441;AFR_AF=0.0567;EUR_AF=0.1133;SAS_AF=0.0624;AA=G|||;VT=SNP
6	31257393	rs116491762	T	C	100	PASS	AC=55;AF=0.0109824;AN=5008;NS=2504;DP=20342;EAS_AF=0.0079;AMR_AF=0.0029;AFR_AF=0.0106;EUR_AF=0.0159;SAS_AF=0.0153;AA=T|||;VT=SNP
6	31257396	rs74808880	G	C	100	PASS	AC=153;AF=0.0305511;AN=5008;NS=2504;DP=20202;EAS_AF=0.0675;AMR_AF=0.013;AFR_AF=0.0129;EUR_AF=0.0229;SAS_AF=0.0368;AA=G|||;VT=SNP
6	31257422	rs116337797	G	A	100	PASS	AC=383;AF=0.0764776;AN=5008;NS=2504;DP=20034;EAS_AF=0.0724;AMR_AF=0.1326;AFR_AF=0.0333;EUR_AF=0.0487;SAS_AF=0.1278;AA=G|||;VT=SNP
6	31257495	rs115466387	C	G	100	PASS	AC=328;AF=0.0654952;AN=5008;NS=2504;DP=18715;EAS_AF=0.0645;AMR_AF=0.1297;AFR_AF=0.0227;EUR_AF=0.0328;SAS_AF=0.1125;AA=C|||;VT=SNP
6	31257511	rs2853928	A	C	100	PASS	AC=4342;AF=0.867013;AN=5008;NS=2504;DP=18376;EAS_AF=0.8323;AMR_AF=0.8775;AFR_AF=0.9402;EUR_AF=0.7952;SAS_AF=0.8701;AA=C|||;VT=SNP
6	31257524	rs114596856	C	G	100	PASS	AC=55;AF=0.0109824;AN=5008;NS=2504;DP=18629;EAS_AF=0.0079;AMR_AF=0.0029;AFR_AF=0.0106;EUR_AF=0.0159;SAS_AF=0.0153;AA=C|||;VT=SNP
6	31257533	rs115651636	T	C	100	PASS	AC=383;AF=0.0764776;AN=5008;NS=2504;DP=18542;EAS_AF=0.0724;AMR_AF=0.1326;AFR_AF=0.0333;EUR_AF=0.0487;SAS_AF=0.1278;AA=T|||;VT=SNP
6	31257549	rs116095150	T	C	100	PASS	AC=328;AF=0.0654952;AN=5008;NS=2504;DP=20391;EAS_AF=0.0645;AMR_AF=0.1297;AFR_AF=0.0227;EUR_AF=0.0328;SAS_AF=0.1125;AA=T|||;VT=SNP
6	31257591	rs2853927	C	T	100	PASS	AC=453;AF=0.0904553;AN=5008;NS=2504;DP=21058;EAS_AF=0.1022;AMR_AF=0.1441;AFR_AF=0.0567;EUR_AF=0.1133;SAS_AF=0.0624;AA=C|||;VT=SNP
6	31257617	rs114110521	G	A	100	PASS	AC=383;AF=0.0764776;AN=5008;NS=2504;DP=20560;EAS_AF=0.0724;AMR_AF=0.1326;AFR_AF=0.0333;EUR_AF=0.0487;SAS_AF=0.1278;AA=G|||;VT=SNP
6	31257622	rs3900938	T	C	100	PASS	AC=1382;AF=0.275958;AN=5008;NS=2504;DP=20425;EAS_AF=0.247;AMR_AF=0.2464;AFR_AF=0.3381;EUR_AF=0.2664;SAS_AF=0.2526;AA=T|||;VT=SNP
6	31257625	rs2524040	T	C	100	PASS	AC=3573;AF=0.713458;AN=5008;NS=2504;DP=20471;EAS_AF=0.7113;AMR_AF=0.7752;AFR_AF=0.7784;EUR_AF=0.6412;SAS_AF=0.6585;AA=C|||;VT=SNP
6	31257650	rs115313279	G	A	100	PASS	AC=55;AF=0.0109824;AN=5008;NS=2504;DP=20583;EAS_AF=0.0079;AMR_AF=0.0029;AFR_AF=0.0106;EUR_AF=0.0159;SAS_AF=0.0153;AA=G|||;VT=SNP
6	31257666	rs114047638	A	C	100	PASS	AC=328;AF=0.0654952;AN=5008;NS=2504;DP=20538;EAS_AF=0.0645;AMR_AF=0.1297;AFR_AF=0.0227;EUR_AF=0.0328;SAS_AF=0.1125;AA=A|||;VT=SNP
6	31257718	rs77546204	G	A	100	PASS	AC=153;AF=0.0305511;AN=5008;NS=2504;DP=21612;EAS_AF=0.0675;AMR_AF=0.013;AFR_AF=0.0129;EUR_AF=0.0229;SAS_AF=0.0368;AA=G|||;VT=SNP
6	31257732	rs116422780	T	C	100	PASS	AC=328;AF=0.0654952;AN=5008;NS=2504;DP=22030;EAS_AF=0.0645;AMR_AF=0.1297;AFR_AF=0.0227;EUR_AF=0.0328;SAS_AF=0.1125;AA=T|||;VT=SNP
6	31257735	rs115835283	G	T	100	PASS	AC=55;AF=0.0109824;AN=5008;NS=2504;DP=21930;EAS_AF=0.0079;AMR_AF=0.0029;AFR_AF=0.0106;EUR_AF=0.0159;SAS_AF=0.0153;AA=G|||;VT=SNP
6	31257755	rs115867506	C	A	100	PASS	AC=328;AF=0.0654952;AN=5008;NS=2504;DP=21866;EAS_AF=0.0645;AMR_AF=0.1297;AFR_AF=0.0227;EUR_AF=0.0328;SAS_AF=0.1125;AA=C|||;VT=SNP
6	31257795	rs114338776	A	G	100	PASS	AC=328;AF=0.0654952;AN=5008;NS=2504;DP=21437;EAS_AF=0.0645;AMR_AF=0.1297;AFR_AF=0.0227;EUR_AF=0.0328;SAS_AF=0.1125;AA=A|||;VT=SNP
6	31257800	rs117686116	C	T	100	PASS	AC=55;AF=0.0109824;AN=5008;NS=2504;DP=21376;EAS_AF=0.0079;AMR_AF=0.0029;AFR_AF=0.0106;EUR_AF=0.0159;SAS_AF=0.0153;AA=C|||;VT=SNP
6	31257848	rs116746941	T	C	100	PASS	AC=55;AF=0.0109824;AN=5008;NS=2504;DP=20269;EAS_AF=0.0079;AMR_AF=0.0029;AFR_AF=0.0106;EUR_AF=0.0159;SAS_AF=0.0153;AA=T|||;VT=SNP
6	31257855	rs114381246	C	T	100	PASS	AC=55;AF=0.0109824;AN=5008;NS=2504;DP=20393;EAS_AF=0.0079;AMR_AF=0.0029;AFR_AF=0.0106;EUR_AF=0.0159;SAS_AF=0.0153;AA=C|||;VT=SNP
6	31257858	rs115328172	C	T	100	PASS	AC=328;AF=0.0654952;AN=5008;NS=2504;DP=20572;EAS_AF=0.0645;AMR_AF=0.1297;AFR_AF=0.0227;EUR_AF=0.0328;SAS_AF=0.1125;AA=T|||;VT=SNP
6	31257993	rs117468183	T	A	100	PASS	AC=328;AF=0.0654952;AN=5008;NS=2504;DP=20446;EAS_AF=0.0645;AMR_AF=0.1297;AFR_AF=0.0227;EUR_AF=0.0328;SAS_AF=0.1125;AA=T|||;VT=SNP
6	31258036	rs115545796	A	C	100	PASS	AC=383;AF=0.0764776;AN=5008;NS=2504;DP=20295;EAS_AF=0.0724;AMR_AF=0.1326;AFR_AF=0.0333;EUR_AF=0.0487;SAS_AF=0.1278;AA=A|||;VT=SNP
6	31258096	rs16899166	C	T	100	PASS	AC=328;AF=0.0654952;AN=5008;NS=2504;DP=20080;EAS_AF=0.0645;AMR_AF=0.1297;AFR_AF=0.0227;EUR_AF=0.0328;SAS_AF=0.1125;AA=C|||;VT=SNP
6	31258141	rs28367594	G	A	100	PASS	AC=273;AF=0.0545128;AN=5008;NS=2504;DP=20186;EAS_AF=0;AMR_AF=0.062;AFR_AF=0.1127;EUR_AF=0.0527;SAS_AF=0.0286;AA=G|||;VT=SNP
6	31258226	rs2524039	A	G	100	PASS	AC=836;AF=0.166933;AN=5008;NS=2504;DP=17708;EAS_AF=0.1746;AMR_AF=0.2767;AFR_AF=0.09;EUR_AF=0.162;SAS_AF=0.1902;AA=G|||;VT=SNP
6	31258255	rs2844595	G	C	100	PASS	AC=3573;AF=0.713458;AN=5008;NS=2504;DP=17695;EAS_AF=0.7113;AMR_AF=0.7752;AFR_AF=0.7784;EUR_AF=0.6412;SAS_AF=0.6585;AA=C|||;VT=SNP
6	31258336	rs114722623	C	T	100	PASS	AC=56;AF=0.0111821;AN=5008;NS=2504;DP=16988;EAS_AF=0.0079;AMR_AF=0.0029;AFR_AF=0.0106;EUR_AF=0.0169;SAS_AF=0.0153;AA=C|||;VT=SNP
6	31258357	rs116741676	A	G	100	PASS	AC=328;AF=0.0654952;AN=5008;NS=2504;DP=17464;EAS_AF=0.0645;AMR_AF=0.1297;AFR_AF=0.0227;EUR_AF=0.0328;SAS_AF=0.1125;AA=A|||;VT=SNP
6	31258367	rs117201909	G	A	100	PASS	AC=328;AF=0.0654952;AN=5008;NS=2504;DP=17412;EAS_AF=0.0645;AMR_AF=0.1297;AFR_AF=0.0227;EUR_AF=0.0328;SAS_AF=0.1125;AA=G|||;VT=SNP
6	31258371	rs114093160	G	A	100	PASS	AC=390;AF=0.0778754;AN=5008;NS=2504;DP=17369;EAS_AF=0.0724;AMR_AF=0.1326;AFR_AF=0.0371;EUR_AF=0.0507;SAS_AF=0.1278;AA=G|||;VT=SNP
6	31258393	rs2844594	G	A	100	PASS	AC=684;AF=0.136581;AN=5008;NS=2504;DP=17478;EAS_AF=0.1111;AMR_AF=0.1744;AFR_AF=0.146;EUR_AF=0.175;SAS_AF=0.0838;AA=G|||;VT=SNP
6	31258410	rs115864648	A	T	100	PASS	AC=328;AF=0.0654952;AN=5008;NS=2504;DP=18414;EAS_AF=0.0645;AMR_AF=0.1297;AFR_AF=0.0227;EUR_AF=0.0328;SAS_AF=0.1125;AA=A|||;VT=SNP
6	31258411	rs146912253	G	A	100	PASS	AC=56;AF=0.0111821;AN=5008;NS=2504;DP=18417;EAS_AF=0.0079;AMR_AF=0.0029;AFR_AF=0.0106;EUR_AF=0.0169;SAS_AF=0.0153;AA=G|||;VT=SNP
6	31258413	rs116507979	T	G	100	PASS	AC=330;AF=0.0658946;AN=5008;NS=2504;DP=18438;EAS_AF=0.0665;AMR_AF=0.1297;AFR_AF=0.0227;EUR_AF=0.0328;SAS_AF=0.1125;AA=T|||;VT=SNP
6	31258424	rs78602870	C	T	100	PASS	AC=175;AF=0.0349441;AN=5008;NS=2504;DP=18399;EAS_AF=0.001;AMR_AF=0.0274;AFR_AF=0.0787;EUR_AF=0.0447;SAS_AF=0.0061;AA=C|||;VT=SNP
6	31258500	rs114818416	C	A	100	PASS	AC=328;AF=0.0654952;AN=5008;NS=2504;DP=18609;EAS_AF=0.0645;AMR_AF=0.1297;AFR_AF=0.0227;EUR_AF=0.0328;SAS_AF=0.1125;AA=C|||;VT=SNP
6	31258570	rs114393491	G	T	100	PASS	AC=328;AF=0.0654952;AN=5008;NS=2504;DP=20155;EAS_AF=0.0645;AMR_AF=0.1297;AFR_AF=0.0227;EUR_AF=0.0328;SAS_AF=0.1125;AA=G|||;VT=SNP
6	31258687	rs16899168	G	A	100	PASS	AC=452;AF=0.0902556;AN=5008;NS=2504;DP=18689;EAS_AF=0.122;AMR_AF=0.1297;AFR_AF=0.0469;EUR_AF=0.0358;SAS_AF=0.1442;AA=G|||;VT=SNP
6	31258689	rs116837597	C	T	100	PASS	AC=55;AF=0.0109824;AN=5008;NS=2504;DP=18634;EAS_AF=0.0079;AMR_AF=0.0029;AFR_AF=0.0106;EUR_AF=0.0159;SAS_AF=0.0153;AA=C|||;VT=SNP
6	31258828	rs117797246	T	A	100	PASS	AC=329;AF=0.0656949;AN=5008;NS=2504;DP=17480;EAS_AF=0.0645;AMR_AF=0.1311;AFR_AF=0.0227;EUR_AF=0.0328;SAS_AF=0.1125;AA=T|||;VT=SNP
6	31258837	rs9468925	G	A	100	PASS	AC=2354;AF=0.470048;AN=5008;NS=2504;DP=17919;EAS_AF=0.38;AMR_AF=0.4798;AFR_AF=0.5961;EUR_AF=0.4205;SAS_AF=0.4366;AA=G|||;VT=SNP
6	31258846	rs2256583	T	C	100	PASS	AC=836;AF=0.166933;AN=5008;NS=2504;DP=18062;EAS_AF=0.1746;AMR_AF=0.2767;AFR_AF=0.09;EUR_AF=0.162;SAS_AF=0.1902;AA=C|||;VT=SNP
6	31258868	rs3873377	T	C	100	PASS	AC=712;AF=0.142173;AN=5008;NS=2504;DP=18195;EAS_AF=0.2212;AMR_AF=0.1484;AFR_AF=0.115;EUR_AF=0.0915;SAS_AF=0.1452;AA=T|||;VT=SNP
6	31258891	rs114555121	C	G	100	PASS	AC=55;AF=0.0109824;AN=5008;NS=2504;DP=18189;EAS_AF=0.0079;AMR_AF=0.0029;AFR_AF=0.0106;EUR_AF=0.0159;SAS_AF=0.0153;AA=C|||;VT=SNP
6	31258968	rs3906269	G	A	100	PASS	AC=1852;AF=0.369808;AN=5008;NS=2504;DP=18479;EAS_AF=0.3145;AMR_AF=0.3242;AFR_AF=0.4947;EUR_AF=0.3429;SAS_AF=0.318;AA=G|||;VT=SNP
6	31258986	rs78950083	T	C	100	PASS	AC=382;AF=0.076278;AN=5008;NS=2504;DP=18840;EAS_AF=0.0724;AMR_AF=0.1311;AFR_AF=0.0333;EUR_AF=0.0487;SAS_AF=0.1278;AA=T|||;VT=SNP
6	31258987	rs79954546	G	A	100	PASS	AC=327;AF=0.0652955;AN=5008;NS=2504;DP=18842;EAS_AF=0.0645;AMR_AF=0.1282;AFR_AF=0.0227;EUR_AF=0.0328;SAS_AF=0.1125;AA=G|||;VT=SNP
6	31259017	rs16899170	T	C	100	PASS	AC=382;AF=0.076278;AN=5008;NS=2504;DP=18876;EAS_AF=0.0724;AMR_AF=0.1311;AFR_AF=0.0333;EUR_AF=0.0487;SAS_AF=0.1278;AA=C|||;VT=SNP
6	31259056	rs116196347	C	G	100	PASS	AC=55;AF=0.0109824;AN=5008;NS=2504;DP=18969;EAS_AF=0.0079;AMR_AF=0.0029;AFR_AF=0.0106;EUR_AF=0.0159;SAS_AF=0.0153;AA=C|||;VT=SNP
6	31259137	rs1819788	T	C	100	PASS	AC=453;AF=0.0904553;AN=5008;NS=2504;DP=15305;EAS_AF=0.1022;AMR_AF=0.1441;AFR_AF=0.0567;EUR_AF=0.1133;SAS_AF=0.0624;AA=T|||;VT=SNP
6	31259255	rs73728799	T	C	100	PASS	AC=175;AF=0.0349441;AN=5008;NS=2504;DP=15833;EAS_AF=0.001;AMR_AF=0.0274;AFR_AF=0.0787;EUR_AF=0.0447;SAS_AF=0.0061;AA=T|||;VT=SNP
6	31259263	rs73728802	T	C	100	PASS	AC=175;AF=0.0349441;AN=5008;NS=2504;DP=16508;EAS_AF=0.001;AMR_AF=0.0274;AFR_AF=0.0787;EUR_AF=0.0447;SAS_AF=0.0061;AA=T|||;VT=SNP
6	31259269	rs35667233	T	C	100	PASS	AC=383;AF=0.0764776;AN=5008;NS=2504;DP=16800;EAS_AF=0.0724;AMR_AF=0.1326;AFR_AF=0.0333;EUR_AF=0.0487;SAS_AF=0.1278;AA=T|||;VT=SNP
6	31259332	rs35401506	T	C	100	PASS	AC=383;AF=0.0764776;AN=5008;NS=2504;DP=18640;EAS_AF=0.0724;AMR_AF=0.1326;AFR_AF=0.0333;EUR_AF=0.0487;SAS_AF=0.1278;AA=T|||;VT=SNP
6	31259338	rs36060788	A	G	100	PASS	AC=383;AF=0.0764776;AN=5008;NS=2504;DP=18686;EAS_AF=0.0724;AMR_AF=0.1326;AFR_AF=0.0333;EUR_AF=0.0487;SAS_AF=0.1278;AA=A|||;VT=SNP
6	31259387	rs28367595	G	A	100	PASS	AC=2026;AF=0.404553;AN=5008;NS=2504;DP=18488;EAS_AF=0.3155;AMR_AF=0.3501;AFR_AF=0.5734;EUR_AF=0.3877;SAS_AF=0.3241;AA=g|||;VT=SNP
6	31259435	rs35870025	C	T	100	PASS	AC=383;AF=0.0764776;AN=5008;NS=2504;DP=18665;EAS_AF=0.0724;AMR_AF=0.1326;AFR_AF=0.0333;EUR_AF=0.0487;SAS_AF=0.1278;AA=C|||;VT=SNP
6	31259443	rs34743644	C	T	100	PASS	AC=383;AF=0.0764776;AN=5008;NS=2504;DP=18613;EAS_AF=0.0724;AMR_AF=0.1326;AFR_AF=0.0333;EUR_AF=0.0487;SAS_AF=0.1278;AA=C|||;VT=SNP
6	31259446	rs28367596	A	T	100	PASS	AC=273;AF=0.0545128;AN=5008;NS=2504;DP=18510;EAS_AF=0;AMR_AF=0.062;AFR_AF=0.1127;EUR_AF=0.0527;SAS_AF=0.0286;AA=A|||;VT=SNP
6	31259458	rs116506525	T	C	100	PASS	AC=383;AF=0.0764776;AN=5008;NS=2504;DP=18356;EAS_AF=0.0724;AMR_AF=0.1326;AFR_AF=0.0333;EUR_AF=0.0487;SAS_AF=0.1278;AA=T|||;VT=SNP
6	31259495	rs116030808	A	G	100	PASS	AC=383;AF=0.0764776;AN=5008;NS=2504;DP=18699;EAS_AF=0.0724;AMR_AF=0.1326;AFR_AF=0.0333;EUR_AF=0.0487;SAS_AF=0.1278;AA=A|||;VT=SNP
6	31259531	rs2524164	C	A	100	PASS	AC=453;AF=0.0904553;AN=5008;NS=2504;DP=19408;EAS_AF=0.1022;AMR_AF=0.1441;AFR_AF=0.0567;EUR_AF=0.1133;SAS_AF=0.0624;AA=C|||;VT=SNP
6	31259543	rs115175858	T	C	100	PASS	AC=383;AF=0.0764776;AN=5008;NS=2504;DP=19658;EAS_AF=0.0724;AMR_AF=0.1326;AFR_AF=0.0333;EUR_AF=0.0487;SAS_AF=0.1278;AA=T|||;VT=SNP
6	31259579	rs2524163	C	T	100	PASS	AC=3573;AF=0.713458;AN=5008;NS=2504;DP=20198;EAS_AF=0.7113;AMR_AF=0.7752;AFR_AF=0.7784;EUR_AF=0.6412;SAS_AF=0.6585;AA=T|||;VT=SNP
6	31259605	rs114454776	G	A	100	PASS	AC=384;AF=0.0766773;AN=5008;NS=2504;DP=20467;EAS_AF=0.0724;AMR_AF=0.1326;AFR_AF=0.0333;EUR_AF=0.0487;SAS_AF=0.1288;AA=G|||;VT=SNP
6	31259704	rs115106318	A	G	100	PASS	AC=383;AF=0.0764776;AN=5008;NS=2504;DP=20946;EAS_AF=0.0724;AMR_AF=0.1326;AFR_AF=0.0333;EUR_AF=0.0487;SAS_AF=0.1278;AA=A|||;VT=SNP
6	31259723	rs115754657	G	A	100	PASS	AC=55;AF=0.0109824;AN=5008;NS=2504;DP=21098;EAS_AF=0.0079;AMR_AF=0.0029;AFR_AF=0.0106;EUR_AF=0.0159;SAS_AF=0.0153;AA=G|||;VT=SNP
6	31259729	rs34332804	G	C	100	PASS	AC=383;AF=0.0764776;AN=5008;NS=2504;DP=20989;EAS_AF=0.0724;AMR_AF=0.1326;AFR_AF=0.0333;EUR_AF=0.0487;SAS_AF=0.1278;AA=G|||;VT=SNP
6	31259750	rs2524162	C	T	100	PASS	AC=606;AF=0.121006;AN=5008;NS=2504;DP=21353;EAS_AF=0.1696;AMR_AF=0.1571;AFR_AF=0.0696;EUR_AF=0.1362;SAS_AF=0.0992;AA=C|||;VT=SNP
6	31259798	rs2524161	C	G	100	PASS	AC=3574;AF=0.713658;AN=5008;NS=2504;DP=19440;EAS_AF=0.7113;AMR_AF=0.7767;AFR_AF=0.7791;EUR_AF=0.6402;SAS_AF=0.6585;AA=G|||;VT=SNP
6	31259834	rs34254374	T	G	100	PASS	AC=383;AF=0.0764776;AN=5008;NS=2504;DP=19776;EAS_AF=0.0724;AMR_AF=0.1326;AFR_AF=0.0333;EUR_AF=0.0487;SAS_AF=0.1278;AA=g|||;VT=SNP
6	31259837	rs35206735	G	A	100	PASS	AC=383;AF=0.0764776;AN=5008;NS=2504;DP=19781;EAS_AF=0.0724;AMR_AF=0.1326;AFR_AF=0.0333;EUR_AF=0.0487;SAS_AF=0.1278;AA=G|||;VT=SNP
6	31259854	rs2524160	G	A	100	PASS	AC=453;AF=0.0904553;AN=5008;NS=2504;DP=19800;EAS_AF=0.1022;AMR_AF=0.1441;AFR_AF=0.0567;EUR_AF=0.1133;SAS_AF=0.0624;AA=g|||;VT=SNP
6	31259869	rs114500903	T	C	100	PASS	AC=383;AF=0.0764776;AN=5008;NS=2504;DP=20011;EAS_AF=0.0724;AMR_AF=0.1326;AFR_AF=0.0333;EUR_AF=0.0487;SAS_AF=0.1278;AA=T|||;VT=SNP
6	31259870	rs116452682	G	A	100	PASS	AC=383;AF=0.0764776;AN=5008;NS=2504;DP=20000;EAS_AF=0.0724;AMR_AF=0.1326;AFR_AF=0.0333;EUR_AF=0.0487;SAS_AF=0.1278;AA=G|||;VT=SNP
6	31259902	rs6916525	A	G	100	PASS	AC=711;AF=0.141973;AN=5008;NS=2504;DP=20643;EAS_AF=0.2212;AMR_AF=0.1484;AFR_AF=0.115;EUR_AF=0.0915;SAS_AF=0.1442;AA=A|||;VT=SNP
6	31259930	rs2524159	A	G	100	PASS	AC=3573;AF=0.713458;AN=5008;NS=2504;DP=20730;EAS_AF=0.7113;AMR_AF=0.7752;AFR_AF=0.7784;EUR_AF=0.6412;SAS_AF=0.6585;AA=G|||;VT=SNP
6	31259952	rs6939681	T	G	100	PASS	AC=712;AF=0.142173;AN=5008;NS=2504;DP=21041;EAS_AF=0.2212;AMR_AF=0.1484;AFR_AF=0.115;EUR_AF=0.0915;SAS_AF=0.1452;AA=T|||;VT=SNP
6	31259955	rs34925694	A	G	100	PASS	AC=383;AF=0.0764776;AN=5008;NS=2504;DP=21003;EAS_AF=0.0724;AMR_AF=0.1326;AFR_AF=0.0333;EUR_AF=0.0487;SAS_AF=0.1278;AA=A|||;VT=SNP
6	31260004	rs34505728	C	A	100	PASS	AC=383;AF=0.0764776;AN=5008;NS=2504;DP=21649;EAS_AF=0.0724;AMR_AF=0.1326;AFR_AF=0.0333;EUR_AF=0.0487;SAS_AF=0.1278;AA=C|||;VT=SNP
6	31260040	rs35298376	T	G	100	PASS	AC=383;AF=0.0764776;AN=5008;NS=2504;DP=20887;EAS_AF=0.0724;AMR_AF=0.1326;AFR_AF=0.0333;EUR_AF=0.0487;SAS_AF=0.1278;AA=T|||;VT=SNP
6	31260049	rs35389342	T	C	100	PASS	AC=383;AF=0.0764776;AN=5008;NS=2504;DP=20672;EAS_AF=0.0724;AMR_AF=0.1326;AFR_AF=0.0333;EUR_AF=0.0487;SAS_AF=0.1278;AA=T|||;VT=SNP
6	31260105	rs35235581	G	A	100	PASS	AC=383;AF=0.0764776;AN=5008;NS=2504;DP=19233;EAS_AF=0.0724;AMR_AF=0.1326;AFR_AF=0.0333;EUR_AF=0.0487;SAS_AF=0.1278;AA=G|||;VT=SNP
6	31260128	rs115464798	G	A	100	PASS	AC=176;AF=0.0351438;AN=5008;NS=2504;DP=18715;EAS_AF=0.0724;AMR_AF=0.0259;AFR_AF=0.0053;EUR_AF=0.0497;SAS_AF=0.0286;AA=G|||;VT=SNP
6	31260185	rs114392121	T	C	100	PASS	AC=382;AF=0.076278;AN=5008;NS=2504;DP=17691;EAS_AF=0.0724;AMR_AF=0.1311;AFR_AF=0.0333;EUR_AF=0.0487;SAS_AF=0.1278;AA=T|||;VT=SNP
6	31260201	rs115042633	T	A	100	PASS	AC=383;AF=0.0764776;AN=5008;NS=2504;DP=17728;EAS_AF=0.0724;AMR_AF=0.1326;AFR_AF=0.0333;EUR_AF=0.0487;SAS_AF=0.1278;AA=A|||;VT=SNP
6	31260218	rs9468926	C	T	100	PASS	AC=2026;AF=0.404553;AN=5008;NS=2504;DP=17553;EAS_AF=0.3155;AMR_AF=0.3501;AFR_AF=0.5734;EUR_AF=0.3877;SAS_AF=0.3241;AA=C|||;VT=SNP
6	31260241	rs73730008	T	G	100	PASS	AC=175;AF=0.0349441;AN=5008;NS=2504;DP=17719;EAS_AF=0.001;AMR_AF=0.0274;AFR_AF=0.0787;EUR_AF=0.0447;SAS_AF=0.0061;AA=T|||;VT=SNP
6	31260262	rs28367597	C	G	100	PASS	AC=1590;AF=0.317492;AN=5008;NS=2504;DP=17564;EAS_AF=0.247;AMR_AF=0.3055;AFR_AF=0.4039;EUR_AF=0.3181;SAS_AF=0.2812;AA=C|||;VT=SNP
6	31260331	rs2524157	G	C	100	PASS	AC=3573;AF=0.713458;AN=5008;NS=2504;DP=17442;EAS_AF=0.7113;AMR_AF=0.7752;AFR_AF=0.7784;EUR_AF=0.6412;SAS_AF=0.6585;AA=c|||;VT=SNP
6	31260345	rs9357122	T	C	100	PASS	AC=711;AF=0.141973;AN=5008;NS=2504;DP=17440;EAS_AF=0.2212;AMR_AF=0.1484;AFR_AF=0.115;EUR_AF=0.0915;SAS_AF=0.1442;AA=C|||;VT=SNP
6	31260364	rs114203148	A	G	100	PASS	AC=80;AF=0.0159744;AN=5008;NS=2504;DP=17266;EAS_AF=0;AMR_AF=0.0173;AFR_AF=0.0318;EUR_AF=0.0229;SAS_AF=0.0031;AA=A|||;VT=SNP
6	31260397	rs2524156	A	G	100	PASS	AC=3573;AF=0.713458;AN=5008;NS=2504;DP=17075;EAS_AF=0.7113;AMR_AF=0.7752;AFR_AF=0.7784;EUR_AF=0.6412;SAS_AF=0.6585;AA=G|||;VT=SNP
6	31260398	rs117127791	A	G	100	PASS	AC=383;AF=0.0764776;AN=5008;NS=2504;DP=17086;EAS_AF=0.0724;AMR_AF=0.1326;AFR_AF=0.0333;EUR_AF=0.0487;SAS_AF=0.1278;AA=A|||;VT=SNP
6	31260462	rs114601215	C	G	100	PASS	AC=383;AF=0.0764776;AN=5008;NS=2504;DP=17270;EAS_AF=0.0724;AMR_AF=0.1326;AFR_AF=0.0333;EUR_AF=0.0487;SAS_AF=0.1278;AA=c|||;VT=SNP
6	31260569	rs9394051	G	C	100	PASS	AC=711;AF=0.141973;AN=5008;NS=2504;DP=16517;EAS_AF=0.2212;AMR_AF=0.1484;AFR_AF=0.115;EUR_AF=0.0915;SAS_AF=0.1442;AA=G|||;VT=SNP
6	31260583	rs114489270	T	C	100	PASS	AC=383;AF=0.0764776;AN=5008;NS=2504;DP=16086;EAS_AF=0.0724;AMR_AF=0.1326;AFR_AF=0.0333;EUR_AF=0.0487;SAS_AF=0.1278;AA=C|||;VT=SNP
6	31260594	rs116548532	T	G	100	PASS	AC=383;AF=0.0764776;AN=5008;NS=2504;DP=15776;EAS_AF=0.0724;AMR_AF=0.1326;AFR_AF=0.0333;EUR_AF=0.0487;SAS_AF=0.1278;AA=T|||;VT=SNP
6	31260633	rs116537416	T	C	100	PASS	AC=383;AF=0.0764776;AN=5008;NS=2504;DP=15763;EAS_AF=0.0724;AMR_AF=0.1326;AFR_AF=0.0333;EUR_AF=0.0487;SAS_AF=0.1278;AA=T|||;VT=SNP
6	31260708	rs9394052	C	T	100	PASS	AC=711;AF=0.141973;AN=5008;NS=2504;DP=4958;EAS_AF=0.2212;AMR_AF=0.1484;AFR_AF=0.115;EUR_AF=0.0915;SAS_AF=0.1442;AA=C|||;VT=SNP
6	31260739	rs2524155	A	G	100	PASS	AC=453;AF=0.0904553;AN=5008;NS=2504;DP=9812;EAS_AF=0.1022;AMR_AF=0.1441;AFR_AF=0.0567;EUR_AF=0.1133;SAS_AF=0.0624;AA=A|||;VT=SNP
6	31260863	rs116065050	A	G	100	PASS	AC=55;AF=0.0109824;AN=5008;NS=2504;DP=14670;EAS_AF=0.0079;AMR_AF=0.0029;AFR_AF=0.0106;EUR_AF=0.0159;SAS_AF=0.0153;AA=A|||;VT=SNP
6	31260888	rs60582327	G	A	100	PASS	AC=724;AF=0.144569;AN=5008;NS=2504;DP=15054;EAS_AF=0.0347;AMR_AF=0.1873;AFR_AF=0.2557;EUR_AF=0.1382;SAS_AF=0.0838;AA=G|||;VT=SNP
6	31261039	rs115553935	T	G	100	PASS	AC=55;AF=0.0109824;AN=5008;NS=2504;DP=17614;EAS_AF=0.0079;AMR_AF=0.0029;AFR_AF=0.0106;EUR_AF=0.0159;SAS_AF=0.0153;AA=T|||;VT=SNP
6	31261056	rs55993314	C	T	100	PASS	AC=383;AF=0.0764776;AN=5008;NS=2504;DP=17407;EAS_AF=0.0724;AMR_AF=0.1326;AFR_AF=0.0333;EUR_AF=0.0487;SAS_AF=0.1278;AA=T|||;VT=SNP
6	31261084	rs3906276	T	A	100	PASS	AC=1851;AF=0.369609;AN=5008;NS=2504;DP=16593;EAS_AF=0.3145;AMR_AF=0.3228;AFR_AF=0.4947;EUR_AF=0.3429;SAS_AF=0.318;AA=T|||;VT=SNP
6	31261137	rs16899178	C	T	100	PASS	AC=384;AF=0.0766773;AN=5008;NS=2504;DP=17679;EAS_AF=0.0724;AMR_AF=0.1326;AFR_AF=0.034;EUR_AF=0.0487;SAS_AF=0.1278;AA=T|||;VT=SNP
6	31261173	rs2524154	C	T	100	PASS	AC=453;AF=0.0904553;AN=5008;NS=2504;DP=18435;EAS_AF=0.1022;AMR_AF=0.1441;AFR_AF=0.0567;EUR_AF=0.1133;SAS_AF=0.0624;AA=C|||;VT=SNP
6	31261185	rs2213140	T	C	100	PASS	AC=3573;AF=0.713458;AN=5008;NS=2504;DP=18273;EAS_AF=0.7113;AMR_AF=0.7752;AFR_AF=0.7784;EUR_AF=0.6412;SAS_AF=0.6585;AA=C|||;VT=SNP
6	31261196	rs2243866	G	A	100	PASS	AC=3573;AF=0.713458;AN=5008;NS=2504;DP=18097;EAS_AF=0.7113;AMR_AF=0.7752;AFR_AF=0.7784;EUR_AF=0.6412;SAS_AF=0.6585;AA=A|||;VT=SNP
6	31261221	rs75652792	G	A	100	PASS	AC=153;AF=0.0305511;AN=5008;NS=2504;DP=17219;EAS_AF=0.0675;AMR_AF=0.013;AFR_AF=0.0129;EUR_AF=0.0229;SAS_AF=0.0368;AA=G|||;VT=SNP
6	31261276	rs2243868	A	G	100	PASS	AC=3573;AF=0.713458;AN=5008;NS=2504;DP=18731;EAS_AF=0.7113;AMR_AF=0.7752;AFR_AF=0.7784;EUR_AF=0.6412;SAS_AF=0.6585;AA=G|||;VT=SNP
6	31261358	rs56409019	C	G	100	PASS	AC=383;AF=0.0764776;AN=5008;NS=2504;DP=20173;EAS_AF=0.0724;AMR_AF=0.1326;AFR_AF=0.0333;EUR_AF=0.0487;SAS_AF=0.1278;AA=C|||;VT=SNP
6	31261393	rs55793836	C	T	100	PASS	AC=383;AF=0.0764776;AN=5008;NS=2504;DP=21101;EAS_AF=0.0724;AMR_AF=0.1326;AFR_AF=0.0333;EUR_AF=0.0487;SAS_AF=0.1278;AA=C|||;VT=SNP
6	31261433	rs115083165	T	A	100	PASS	AC=55;AF=0.0109824;AN=5008;NS=2504;DP=21221;EAS_AF=0.0079;AMR_AF=0.0029;AFR_AF=0.0106;EUR_AF=0.0159;SAS_AF=0.0153;AA=T|||;VT=SNP
6	31261470	rs9295969	G	A	100	PASS	AC=711;AF=0.141973;AN=5008;NS=2504;DP=20801;EAS_AF=0.2212;AMR_AF=0.1484;AFR_AF=0.115;EUR_AF=0.0915;SAS_AF=0.1442;AA=T|||;VT=SNP
6	31261492	rs34504767	C	T	100	PASS	AC=384;AF=0.0766773;AN=5008;NS=2504;DP=20247;EAS_AF=0.0724;AMR_AF=0.1326;AFR_AF=0.0333;EUR_AF=0.0487;SAS_AF=0.1288;AA=C|||;VT=SNP
6	31261514	rs73730013	T	C	100	PASS	AC=174;AF=0.0347444;AN=5008;NS=2504;DP=20201;EAS_AF=0.001;AMR_AF=0.0274;AFR_AF=0.0787;EUR_AF=0.0447;SAS_AF=0.0051;AA=T|||;VT=SNP
6	31261570	rs115748458	T	G	100	PASS	AC=384;AF=0.0766773;AN=5008;NS=2504;DP=19548;EAS_AF=0.0724;AMR_AF=0.1326;AFR_AF=0.0333;EUR_AF=0.0487;SAS_AF=0.1288;AA=G|||;VT=SNP
6	31261571	rs116134275	T	C	100	PASS	AC=384;AF=0.0766773;AN=5008;NS=2504;DP=19450;EAS_AF=0.0724;AMR_AF=0.1326;AFR_AF=0.0333;EUR_AF=0.0487;SAS_AF=0.1288;AA=C|||;VT=SNP
6	31261642	rs73730014	C	A	100	PASS	AC=175;AF=0.0349441;AN=5008;NS=2504;DP=20053;EAS_AF=0.001;AMR_AF=0.0274;AFR_AF=0.0787;EUR_AF=0.0447;SAS_AF=0.0061;AA=C|||;VT=SNP
6	31261645	rs35742578	G	A	100	PASS	AC=384;AF=0.0766773;AN=5008;NS=2504;DP=20088;EAS_AF=0.0724;AMR_AF=0.1326;AFR_AF=0.0333;EUR_AF=0.0487;SAS_AF=0.1288;AA=G|||;VT=SNP
6	31261664	rs34932440	C	T	100	PASS	AC=329;AF=0.0656949;AN=5008;NS=2504;DP=20184;EAS_AF=0.0645;AMR_AF=0.1297;AFR_AF=0.0227;EUR_AF=0.0328;SAS_AF=0.1135;AA=C|||;VT=SNP
6	31261691	rs28367598	T	C	100	PASS	AC=273;AF=0.0545128;AN=5008;NS=2504;DP=19930;EAS_AF=0;AMR_AF=0.062;AFR_AF=0.1127;EUR_AF=0.0527;SAS_AF=0.0286;AA=T|||;VT=SNP
6	31261777	rs35196124	A	T	100	PASS	AC=384;AF=0.0766773;AN=5008;NS=2504;DP=21403;EAS_AF=0.0724;AMR_AF=0.1326;AFR_AF=0.0333;EUR_AF=0.0487;SAS_AF=0.1288;AA=T|||;VT=SNP
6	31261781	rs35933419	A	G	100	PASS	AC=384;AF=0.0766773;AN=5008;NS=2504;DP=21349;EAS_AF=0.0724;AMR_AF=0.1326;AFR_AF=0.0333;EUR_AF=0.0487;SAS_AF=0.1288;AA=G|||;VT=SNP
6	31261851	rs114265643	C	T	100	PASS	AC=384;AF=0.0766773;AN=5008;NS=2504;DP=20147;EAS_AF=0.0724;AMR_AF=0.1326;AFR_AF=0.0333;EUR_AF=0.0487;SAS_AF=0.1288;AA=T|||;VT=SNP
6	31261929	rs2524152	C	T	100	PASS	AC=836;AF=0.166933;AN=5008;NS=2504;DP=18977;EAS_AF=0.1746;AMR_AF=0.2767;AFR_AF=0.09;EUR_AF=0.162;SAS_AF=0.1902;AA=T|||;VT=SNP
6	31261956	rs35611056	A	G	100	PASS	AC=383;AF=0.0764776;AN=5008;NS=2504;DP=18289;EAS_AF=0.0724;AMR_AF=0.1326;AFR_AF=0.0333;EUR_AF=0.0487;SAS_AF=0.1278;AA=A|||;VT=SNP
6	31261959	rs2524151	G	A	100	PASS	AC=453;AF=0.0904553;AN=5008;NS=2504;DP=18160;EAS_AF=0.1022;AMR_AF=0.1441;AFR_AF=0.0567;EUR_AF=0.1133;SAS_AF=0.0624;AA=G|||;VT=SNP
6	31261961	rs9264769	C	A	100	PASS	AC=157;AF=0.0313498;AN=5008;NS=2504;DP=18190;EAS_AF=0.004;AMR_AF=0.0519;AFR_AF=0.0159;EUR_AF=0.0855;SAS_AF=0.0102;AA=C|||;VT=SNP
6	31261983	rs34187356	T	C	100	PASS	AC=383;AF=0.0764776;AN=5008;NS=2504;DP=18542;EAS_AF=0.0724;AMR_AF=0.1326;AFR_AF=0.0333;EUR_AF=0.0487;SAS_AF=0.1278;AA=t|||;VT=SNP
6	31262024	rs56042166	A	G	100	PASS	AC=383;AF=0.0764776;AN=5008;NS=2504;DP=20362;EAS_AF=0.0724;AMR_AF=0.1326;AFR_AF=0.0333;EUR_AF=0.0487;SAS_AF=0.1278;AA=A|||;VT=SNP
6	31262035	rs115950506	A	G	100	PASS	AC=55;AF=0.0109824;AN=5008;NS=2504;DP=20295;EAS_AF=0.0079;AMR_AF=0.0029;AFR_AF=0.0106;EUR_AF=0.0159;SAS_AF=0.0153;AA=A|||;VT=SNP
6	31262053	rs73730015	A	T	100	PASS	AC=175;AF=0.0349441;AN=5008;NS=2504;DP=20282;EAS_AF=0.001;AMR_AF=0.0274;AFR_AF=0.0787;EUR_AF=0.0447;SAS_AF=0.0061;AA=A|||;VT=SNP
6	31262169	rs3873379	T	C	100	PASS	AC=1851;AF=0.369609;AN=5008;NS=2504;DP=21220;EAS_AF=0.3145;AMR_AF=0.3228;AFR_AF=0.4947;EUR_AF=0.3429;SAS_AF=0.318;AA=T|||;VT=SNP
6	31262189	rs116708889	T	G	100	PASS	AC=55;AF=0.0109824;AN=5008;NS=2504;DP=20640;EAS_AF=0.0079;AMR_AF=0.0029;AFR_AF=0.0106;EUR_AF=0.0159;SAS_AF=0.0153;AA=T|||;VT=SNP
6	31262201	rs114634925	G	C	100	PASS	AC=55;AF=0.0109824;AN=5008;NS=2504;DP=20515;EAS_AF=0.0079;AMR_AF=0.0029;AFR_AF=0.0106;EUR_AF=0.0159;SAS_AF=0.0153;AA=G|||;VT=SNP
6	31262438	rs3873380	C	T	100	PASS	AC=1917;AF=0.382788;AN=5008;NS=2504;DP=19863;EAS_AF=0.2937;AMR_AF=0.428;AFR_AF=0.4546;EUR_AF=0.3459;SAS_AF=0.3834;AA=C|||;VT=SNP
6	31262439	rs115971093	G	A	100	PASS	AC=152;AF=0.0303514;AN=5008;NS=2504;DP=19880;EAS_AF=0.0159;AMR_AF=0.0331;AFR_AF=0.0121;EUR_AF=0.0447;SAS_AF=0.0532;AA=G|||;VT=SNP
6	31262461	rs9348863	T	C	100	PASS	AC=713;AF=0.142372;AN=5008;NS=2504;DP=20683;EAS_AF=0.2212;AMR_AF=0.1484;AFR_AF=0.1165;EUR_AF=0.0915;SAS_AF=0.1442;AA=T|||;VT=SNP
6	31262650	rs2524150	T	A	100	PASS	AC=835;AF=0.166733;AN=5008;NS=2504;DP=21370;EAS_AF=0.1746;AMR_AF=0.2767;AFR_AF=0.09;EUR_AF=0.162;SAS_AF=0.1892;AA=t|||;VT=SNP
6	31262651	rs2524149	C	T	100	PASS	AC=835;AF=0.166733;AN=5008;NS=2504;DP=21591;EAS_AF=0.1746;AMR_AF=0.2767;AFR_AF=0.09;EUR_AF=0.162;SAS_AF=0.1892;AA=c|||;VT=SNP
6	31262717	rs115667045	T	A	100	PASS	AC=383;AF=0.0764776;AN=5008;NS=2504;DP=21607;EAS_AF=0.0724;AMR_AF=0.1326;AFR_AF=0.0333;EUR_AF=0.0487;SAS_AF=0.1278;AA=A|||;VT=SNP
6	31262727	rs76343304	C	T	100	PASS	AC=536;AF=0.107029;AN=5008;NS=2504;DP=21562;EAS_AF=0.1399;AMR_AF=0.1455;AFR_AF=0.0461;EUR_AF=0.0716;SAS_AF=0.1646;AA=C|||;VT=SNP
6	31262761	rs114899495	C	T	100	PASS	AC=383;AF=0.0764776;AN=5008;NS=2504;DP=21006;EAS_AF=0.0724;AMR_AF=0.1326;AFR_AF=0.0333;EUR_AF=0.0487;SAS_AF=0.1278;AA=T|||;VT=SNP
6	31262770	rs2524148	T	G	100	PASS	AC=453;AF=0.0904553;AN=5008;NS=2504;DP=20726;EAS_AF=0.1022;AMR_AF=0.1441;AFR_AF=0.0567;EUR_AF=0.1133;SAS_AF=0.0624;AA=T|||;VT=SNP
6	31262781	rs2524147	G	A	100	PASS	AC=836;AF=0.166933;AN=5008;NS=2504;DP=20124;EAS_AF=0.1746;AMR_AF=0.2767;AFR_AF=0.09;EUR_AF=0.162;SAS_AF=0.1902;AA=A|||;VT=SNP
6	31262783	rs2524146	T	C	100	PASS	AC=836;AF=0.166933;AN=5008;NS=2504;DP=20120;EAS_AF=0.1746;AMR_AF=0.2767;AFR_AF=0.09;EUR_AF=0.162;SAS_AF=0.1902;AA=C|||;VT=SNP
6	31262869	rs9357123	G	A	100	PASS	AC=563;AF=0.11242;AN=5008;NS=2504;DP=20752;EAS_AF=0.2143;AMR_AF=0.1369;AFR_AF=0.0658;EUR_AF=0.0855;SAS_AF=0.0808;AA=G|||;VT=SNP
6	31262870	rs116405890	C	T	100	PASS	AC=383;AF=0.0764776;AN=5008;NS=2504;DP=20813;EAS_AF=0.0724;AMR_AF=0.1326;AFR_AF=0.0333;EUR_AF=0.0487;SAS_AF=0.1278;AA=C|||;VT=SNP
6	31262923	rs3906273	G	A	100	PASS	AC=1137;AF=0.227037;AN=5008;NS=2504;DP=20781;EAS_AF=0.1786;AMR_AF=0.2363;AFR_AF=0.1952;EUR_AF=0.2028;SAS_AF=0.3384;AA=G|||;VT=SNP
6	31262924	rs3906272	C	T	100	PASS	AC=753;AF=0.150359;AN=5008;NS=2504;DP=20866;EAS_AF=0.1062;AMR_AF=0.1023;AFR_AF=0.1619;EUR_AF=0.1541;SAS_AF=0.2106;AA=C|||;VT=SNP
6	31262959	rs115219503	T	C	100	PASS	AC=384;AF=0.0766773;AN=5008;NS=2504;DP=20314;EAS_AF=0.0724;AMR_AF=0.134;AFR_AF=0.0333;EUR_AF=0.0487;SAS_AF=0.1278;AA=T|||;VT=SNP
6	31263043	rs9468928	A	G	100	PASS	AC=1136;AF=0.226837;AN=5008;NS=2504;DP=18711;EAS_AF=0.1786;AMR_AF=0.2349;AFR_AF=0.1952;EUR_AF=0.2028;SAS_AF=0.3384;AA=A|||;VT=SNP
6	31263051	rs2853926	A	G	100	PASS	AC=1222;AF=0.24401;AN=5008;NS=2504;DP=18826;EAS_AF=0.2232;AMR_AF=0.2464;AFR_AF=0.2186;EUR_AF=0.2674;SAS_AF=0.274;AA=G|||;VT=SNP
6	31263216	rs9468929	G	A	100	PASS	AC=754;AF=0.150559;AN=5008;NS=2504;DP=17581;EAS_AF=0.1062;AMR_AF=0.1023;AFR_AF=0.1619;EUR_AF=0.1551;SAS_AF=0.2106;AA=G|||;VT=SNP
6	31263231	rs3873381	T	G	100	PASS	AC=711;AF=0.141973;AN=5008;NS=2504;DP=17697;EAS_AF=0.2212;AMR_AF=0.1484;AFR_AF=0.115;EUR_AF=0.0915;SAS_AF=0.1442;AA=T|||;VT=SNP
6	31263256	rs3873382	A	G	100	PASS	AC=711;AF=0.141973;AN=5008;NS=2504;DP=17795;EAS_AF=0.2212;AMR_AF=0.1484;AFR_AF=0.115;EUR_AF=0.0915;SAS_AF=0.1442;AA=A|||;VT=SNP
6	31263297	rs28732109	G	A	100	PASS	AC=753;AF=0.150359;AN=5008;NS=2504;DP=17356;EAS_AF=0.1062;AMR_AF=0.1023;AFR_AF=0.1619;EUR_AF=0.1541;SAS_AF=0.2106;AA=G|||;VT=SNP
6	31263349	rs115973915	C	A	100	PASS	AC=383;AF=0.0764776;AN=5008;NS=2504;DP=16768;EAS_AF=0.0724;AMR_AF=0.1326;AFR_AF=0.0333;EUR_AF=0.0487;SAS_AF=0.1278;AA=c|||;VT=SNP
6	31263350	rs2524144	G	A	100	PASS	AC=471;AF=0.0940495;AN=5008;NS=2504;DP=16749;EAS_AF=0.1181;AMR_AF=0.1455;AFR_AF=0.0567;EUR_AF=0.1133;SAS_AF=0.0634;AA=G|||;VT=SNP
6	31263369	rs28732110	A	G	100	PASS	AC=1135;AF=0.226637;AN=5008;NS=2504;DP=16917;EAS_AF=0.1786;AMR_AF=0.2334;AFR_AF=0.1952;EUR_AF=0.2028;SAS_AF=0.3384;AA=A|||;VT=SNP
6	31263372	rs28732111	C	T	100	PASS	AC=1135;AF=0.226637;AN=5008;NS=2504;DP=16989;EAS_AF=0.1786;AMR_AF=0.2334;AFR_AF=0.1952;EUR_AF=0.2028;SAS_AF=0.3384;AA=T|||;VT=SNP
6	31263403	rs28732112	T	G	100	PASS	AC=1135;AF=0.226637;AN=5008;NS=2504;DP=17473;EAS_AF=0.1786;AMR_AF=0.2334;AFR_AF=0.1952;EUR_AF=0.2028;SAS_AF=0.3384;AA=G|||;VT=SNP
6	31263410	rs114016160	G	A	100	PASS	AC=383;AF=0.0764776;AN=5008;NS=2504;DP=17540;EAS_AF=0.0724;AMR_AF=0.1326;AFR_AF=0.0333;EUR_AF=0.0487;SAS_AF=0.1278;AA=G|||;VT=SNP
6	31263475	rs28732113	T	G	100	PASS	AC=752;AF=0.15016;AN=5008;NS=2504;DP=16891;EAS_AF=0.1062;AMR_AF=0.1009;AFR_AF=0.1619;EUR_AF=0.1541;SAS_AF=0.2106;AA=T|||;VT=SNP
6	31263482	rs115101855	A	T	100	PASS	AC=383;AF=0.0764776;AN=5008;NS=2504;DP=16897;EAS_AF=0.0724;AMR_AF=0.1326;AFR_AF=0.0333;EUR_AF=0.0487;SAS_AF=0.1278;AA=A|||;VT=SNP
6	31263503	rs113816421	C	A	100	PASS	AC=724;AF=0.144569;AN=5008;NS=2504;DP=16999;EAS_AF=0.0347;AMR_AF=0.1873;AFR_AF=0.2557;EUR_AF=0.1382;SAS_AF=0.0838;AA=C|||;VT=SNP
6	31263510	rs2524143	T	C	100	PASS	AC=4343;AF=0.867212;AN=5008;NS=2504;DP=17243;EAS_AF=0.8323;AMR_AF=0.8775;AFR_AF=0.941;EUR_AF=0.7952;SAS_AF=0.8701;AA=C|||;VT=SNP
6	31263522	rs2524142	C	G	100	PASS	AC=4300;AF=0.858626;AN=5008;NS=2504;DP=17484;EAS_AF=0.8323;AMR_AF=0.8761;AFR_AF=0.91;EUR_AF=0.7942;SAS_AF=0.8701;AA=G|||;VT=SNP
6	31263536	rs28732115	G	C	100	PASS	AC=1136;AF=0.226837;AN=5008;NS=2504;DP=17653;EAS_AF=0.1786;AMR_AF=0.2349;AFR_AF=0.1952;EUR_AF=0.2028;SAS_AF=0.3384;AA=C|||;VT=SNP
6	31263548	rs114601085	C	T	100	PASS	AC=383;AF=0.0764776;AN=5008;NS=2504;DP=17786;EAS_AF=0.0724;AMR_AF=0.1326;AFR_AF=0.0333;EUR_AF=0.0487;SAS_AF=0.1278;AA=C|||;VT=SNP
6	31263587	rs28732116	T	G	100	PASS	AC=1136;AF=0.226837;AN=5008;NS=2504;DP=17354;EAS_AF=0.1786;AMR_AF=0.2349;AFR_AF=0.1952;EUR_AF=0.2028;SAS_AF=0.3384;AA=T|||;VT=SNP
6	31263601	rs114294380	T	G	100	PASS	AC=383;AF=0.0764776;AN=5008;NS=2504;DP=17089;EAS_AF=0.0724;AMR_AF=0.1326;AFR_AF=0.0333;EUR_AF=0.0487;SAS_AF=0.1278;AA=T|||;VT=SNP
6	31263640	rs28894983	C	T	100	PASS	AC=1136;AF=0.226837;AN=5008;NS=2504;DP=16544;EAS_AF=0.1786;AMR_AF=0.2349;AFR_AF=0.1952;EUR_AF=0.2028;SAS_AF=0.3384;AA=T|||;VT=SNP
6	31263649	rs28894984	A	G	100	PASS	AC=1137;AF=0.227037;AN=5008;NS=2504;DP=16400;EAS_AF=0.1786;AMR_AF=0.2349;AFR_AF=0.1959;EUR_AF=0.2028;SAS_AF=0.3384;AA=G|||;VT=SNP
6	31263657	rs3909124	G	T	100	PASS	AC=1809;AF=0.361222;AN=5008;NS=2504;DP=16334;EAS_AF=0.3145;AMR_AF=0.3213;AFR_AF=0.4644;EUR_AF=0.3419;SAS_AF=0.318;AA=G|||;VT=SNP
6	31263662	rs2524141	C	A	100	PASS	AC=469;AF=0.0936502;AN=5008;NS=2504;DP=16277;EAS_AF=0.1171;AMR_AF=0.1441;AFR_AF=0.0567;EUR_AF=0.1133;SAS_AF=0.0634;AA=C|||;VT=SNP
6	31263706	rs11760024	A	G	100	PASS	AC=103;AF=0.0205671;AN=5008;NS=2504;DP=15573;EAS_AF=0.001;AMR_AF=0.0245;AFR_AF=0.0272;EUR_AF=0.0249;SAS_AF=0.0245;AA=A|||;VT=SNP
6	31263738	rs77717244	A	G	100	PASS	AC=153;AF=0.0305511;AN=5008;NS=2504;DP=14800;EAS_AF=0.0675;AMR_AF=0.013;AFR_AF=0.0129;EUR_AF=0.0229;SAS_AF=0.0368;AA=A|||;VT=SNP
6	31263751	rs2894207	T	C	100	PASS	AC=1136;AF=0.226837;AN=5008;NS=2504;DP=14686;EAS_AF=0.1786;AMR_AF=0.2349;AFR_AF=0.1952;EUR_AF=0.2028;SAS_AF=0.3384;AA=C|||;VT=SNP
6	31263801	rs114583506	G	T	100	PASS	AC=383;AF=0.0764776;AN=5008;NS=2504;DP=14552;EAS_AF=0.0724;AMR_AF=0.1326;AFR_AF=0.0333;EUR_AF=0.0487;SAS_AF=0.1278;AA=G|||;VT=SNP
6	31263852	rs116165038	G	C	100	PASS	AC=384;AF=0.0766773;AN=5008;NS=2504;DP=13910;EAS_AF=0.0724;AMR_AF=0.1326;AFR_AF=0.0333;EUR_AF=0.0487;SAS_AF=0.1288;AA=G|||;VT=SNP
6	31263909	rs12110912	C	A	100	PASS	AC=1657;AF=0.330871;AN=5008;NS=2504;DP=13356;EAS_AF=0.247;AMR_AF=0.3084;AFR_AF=0.4516;EUR_AF=0.3191;SAS_AF=0.2822;AA=C|||;VT=SNP
6	31263911	rs2394966	C	T	100	PASS	AC=753;AF=0.150359;AN=5008;NS=2504;DP=13354;EAS_AF=0.1062;AMR_AF=0.1023;AFR_AF=0.1619;EUR_AF=0.1541;SAS_AF=0.2106;AA=C|||;VT=SNP
6	31264133	rs2524139	G	C	100	PASS	AC=4301;AF=0.858826;AN=5008;NS=2504;DP=13807;EAS_AF=0.8323;AMR_AF=0.8761;AFR_AF=0.91;EUR_AF=0.7942;SAS_AF=0.8712;AA=C|||;VT=SNP
6	31264171	rs2524138	T	C	100	PASS	AC=469;AF=0.0936502;AN=5008;NS=2504;DP=14274;EAS_AF=0.1171;AMR_AF=0.1441;AFR_AF=0.0567;EUR_AF=0.1133;SAS_AF=0.0634;AA=T|||;VT=SNP
6	31264178	rs115865502	C	T	100	PASS	AC=383;AF=0.0764776;AN=5008;NS=2504;DP=13925;EAS_AF=0.0724;AMR_AF=0.1326;AFR_AF=0.0333;EUR_AF=0.0487;SAS_AF=0.1278;AA=C|||;VT=SNP
6	31264234	rs28894985	G	A	100	PASS	AC=751;AF=0.14996;AN=5008;NS=2504;DP=14148;EAS_AF=0.1052;AMR_AF=0.1009;AFR_AF=0.1619;EUR_AF=0.1541;SAS_AF=0.2106;AA=G|||;VT=SNP
6	31264246	rs28894986	T	C	100	PASS	AC=751;AF=0.14996;AN=5008;NS=2504;DP=14416;EAS_AF=0.1052;AMR_AF=0.1009;AFR_AF=0.1619;EUR_AF=0.1541;SAS_AF=0.2106;AA=T|||;VT=SNP
6	31264284	rs115228090	C	T	100	PASS	AC=369;AF=0.0736821;AN=5008;NS=2504;DP=14337;EAS_AF=0.0685;AMR_AF=0.1282;AFR_AF=0.0333;EUR_AF=0.0467;SAS_AF=0.1227;AA=C|||;VT=SNP
6	31264288	rs115805679	T	C	100	PASS	AC=367;AF=0.0732827;AN=5008;NS=2504;DP=14322;EAS_AF=0.0685;AMR_AF=0.1282;AFR_AF=0.0325;EUR_AF=0.0467;SAS_AF=0.1217;AA=T|||;VT=SNP
6	31264302	rs28894987	A	C	100	PASS	AC=1115;AF=0.222644;AN=5008;NS=2504;DP=13808;EAS_AF=0.1746;AMR_AF=0.2277;AFR_AF=0.1936;EUR_AF=0.2008;SAS_AF=0.3303;AA=C|||;VT=SNP
6	31264303	rs28894988	G	T	100	PASS	AC=1115;AF=0.222644;AN=5008;NS=2504;DP=13901;EAS_AF=0.1746;AMR_AF=0.2277;AFR_AF=0.1936;EUR_AF=0.2008;SAS_AF=0.3303;AA=T|||;VT=SNP
6	31264319	rs28894990	G	T	100	PASS	AC=1107;AF=0.221046;AN=5008;NS=2504;DP=13650;EAS_AF=0.1736;AMR_AF=0.2277;AFR_AF=0.1906;EUR_AF=0.2008;SAS_AF=0.3272;AA=T|||;VT=SNP
6	31264392	rs9380237	G	A	100	PASS	AC=1846;AF=0.36861;AN=5008;NS=2504;DP=16462;EAS_AF=0.3998;AMR_AF=0.3818;AFR_AF=0.3101;EUR_AF=0.2942;SAS_AF=0.4826;AA=A|||;VT=SNP
6	31264408	rs115494471	C	T	100	PASS	AC=383;AF=0.0764776;AN=5008;NS=2504;DP=17350;EAS_AF=0.0724;AMR_AF=0.1326;AFR_AF=0.0333;EUR_AF=0.0487;SAS_AF=0.1278;AA=C|||;VT=SNP
6	31264461	rs3094682	A	C	100	PASS	AC=4616;AF=0.921725;AN=5008;NS=2504;DP=18774;EAS_AF=0.9712;AMR_AF=0.9222;AFR_AF=0.9153;EUR_AF=0.8479;SAS_AF=0.955;AA=C|||;VT=SNP
6	31264497	rs114973736	T	C	100	PASS	AC=383;AF=0.0764776;AN=5008;NS=2504;DP=19123;EAS_AF=0.0724;AMR_AF=0.1326;AFR_AF=0.0333;EUR_AF=0.0487;SAS_AF=0.1278;AA=T|||;VT=SNP
6	31264512	rs115964138	G	A	100	PASS	AC=383;AF=0.0764776;AN=5008;NS=2504;DP=19090;EAS_AF=0.0724;AMR_AF=0.1326;AFR_AF=0.0333;EUR_AF=0.0487;SAS_AF=0.1278;AA=G|||;VT=SNP
6	31264517	rs116334679	T	C	100	PASS	AC=383;AF=0.0764776;AN=5008;NS=2504;DP=18992;EAS_AF=0.0724;AMR_AF=0.1326;AFR_AF=0.0333;EUR_AF=0.0487;SAS_AF=0.1278;AA=T|||;VT=SNP
6	31264577	rs115700453	T	C	100	PASS	AC=383;AF=0.0764776;AN=5008;NS=2504;DP=19341;EAS_AF=0.0724;AMR_AF=0.1326;AFR_AF=0.0333;EUR_AF=0.0487;SAS_AF=0.1278;AA=t|||;VT=SNP
6	31264582	rs2524137	C	T	100	PASS	AC=3916;AF=0.781949;AN=5008;NS=2504;DP=19149;EAS_AF=0.7609;AMR_AF=0.7435;AFR_AF=0.8767;EUR_AF=0.7455;SAS_AF=0.7403;AA=T|||;VT=SNP
6	31264610	rs9468930	A	G	100	PASS	AC=1134;AF=0.226438;AN=5008;NS=2504;DP=18702;EAS_AF=0.1776;AMR_AF=0.2349;AFR_AF=0.1944;EUR_AF=0.2028;SAS_AF=0.3384;AA=a|||;VT=SNP
6	31264715	rs9366777	T	A	100	PASS	AC=674;AF=0.134585;AN=5008;NS=2504;DP=17341;EAS_AF=0.2232;AMR_AF=0.1484;AFR_AF=0.0787;EUR_AF=0.0915;SAS_AF=0.1534;AA=T|||;VT=SNP
6	31264762	rs2524136	G	A	100	PASS	AC=854;AF=0.170527;AN=5008;NS=2504;DP=16821;EAS_AF=0.1895;AMR_AF=0.2767;AFR_AF=0.0908;EUR_AF=0.162;SAS_AF=0.1922;AA=G|||;VT=SNP
6	31264812	rs2524134	T	A	100	PASS	AC=471;AF=0.0940495;AN=5008;NS=2504;DP=16998;EAS_AF=0.1171;AMR_AF=0.1441;AFR_AF=0.0582;EUR_AF=0.1133;SAS_AF=0.0634;AA=T|||;VT=SNP
6	31264822	rs2524133	C	T	100	PASS	AC=470;AF=0.0938498;AN=5008;NS=2504;DP=16969;EAS_AF=0.1171;AMR_AF=0.1441;AFR_AF=0.0575;EUR_AF=0.1133;SAS_AF=0.0634;AA=C|||;VT=SNP
6	31264823	rs9468932	G	A	100	PASS	AC=1073;AF=0.214257;AN=5008;NS=2504;DP=16971;EAS_AF=0.1756;AMR_AF=0.2233;AFR_AF=0.1944;EUR_AF=0.1879;SAS_AF=0.3016;AA=A|||;VT=SNP
6	31264845	rs114770325	T	C	100	PASS	AC=383;AF=0.0764776;AN=5008;NS=2504;DP=17024;EAS_AF=0.0724;AMR_AF=0.1326;AFR_AF=0.0333;EUR_AF=0.0487;SAS_AF=0.1278;AA=T|||;VT=SNP
6	31264891	rs116763255	A	G	100	PASS	AC=55;AF=0.0109824;AN=5008;NS=2504;DP=17396;EAS_AF=0.0079;AMR_AF=0.0029;AFR_AF=0.0106;EUR_AF=0.0159;SAS_AF=0.0153;AA=A|||;VT=SNP
6	31264912	rs2524132	G	A	100	PASS	AC=474;AF=0.0946486;AN=5008;NS=2504;DP=17301;EAS_AF=0.1171;AMR_AF=0.1455;AFR_AF=0.0582;EUR_AF=0.1133;SAS_AF=0.0654;AA=G|||;VT=SNP
6	31264922	rs2853925	A	G	100	PASS	AC=471;AF=0.0940495;AN=5008;NS=2504;DP=17365;EAS_AF=0.1171;AMR_AF=0.1441;AFR_AF=0.0582;EUR_AF=0.1133;SAS_AF=0.0634;AA=A|||;VT=SNP
6	31264960	rs114904826	T	C	100	PASS	AC=383;AF=0.0764776;AN=5008;NS=2504;DP=17538;EAS_AF=0.0724;AMR_AF=0.1326;AFR_AF=0.0333;EUR_AF=0.0487;SAS_AF=0.1278;AA=t|||;VT=SNP
6	31265057	rs9468933	T	A	100	PASS	AC=753;AF=0.150359;AN=5008;NS=2504;DP=17092;EAS_AF=0.1052;AMR_AF=0.1023;AFR_AF=0.1626;EUR_AF=0.1541;SAS_AF=0.2106;AA=T|||;VT=SNP
6	31265070	rs72861484	A	T	100	PASS	AC=660;AF=0.131789;AN=5008;NS=2504;DP=17375;EAS_AF=0.2212;AMR_AF=0.1326;AFR_AF=0.1127;EUR_AF=0.0666;SAS_AF=0.1319;AA=A|||;VT=SNP
6	31265087	rs2524131	A	T	100	PASS	AC=854;AF=0.170527;AN=5008;NS=2504;DP=17513;EAS_AF=0.1895;AMR_AF=0.2767;AFR_AF=0.0908;EUR_AF=0.162;SAS_AF=0.1922;AA=T|||;VT=SNP
6	31265135	rs2524129	C	G	100	PASS	AC=4308;AF=0.860224;AN=5008;NS=2504;DP=18585;EAS_AF=0.8343;AMR_AF=0.8761;AFR_AF=0.9092;EUR_AF=0.7952;SAS_AF=0.8763;AA=G|||;VT=SNP
6	31265146	rs2853924	A	T	100	PASS	AC=470;AF=0.0938498;AN=5008;NS=2504;DP=18533;EAS_AF=0.1171;AMR_AF=0.1441;AFR_AF=0.0575;EUR_AF=0.1133;SAS_AF=0.0634;AA=A|||;VT=SNP
6	31265168	rs115753074	G	A	100	PASS	AC=383;AF=0.0764776;AN=5008;NS=2504;DP=18953;EAS_AF=0.0724;AMR_AF=0.1326;AFR_AF=0.0333;EUR_AF=0.0487;SAS_AF=0.1278;AA=A|||;VT=SNP
6	31265242	rs115975714	T	G	100	PASS	AC=383;AF=0.0764776;AN=5008;NS=2504;DP=20685;EAS_AF=0.0724;AMR_AF=0.1326;AFR_AF=0.0333;EUR_AF=0.0487;SAS_AF=0.1278;AA=T|||;VT=SNP
6	31265262	rs2246954	A	G	100	PASS	AC=3174;AF=0.633786;AN=5008;NS=2504;DP=20465;EAS_AF=0.6577;AMR_AF=0.6427;AFR_AF=0.7133;EUR_AF=0.5924;SAS_AF=0.5378;AA=A|||;VT=SNP
6	31265314	rs2524123	T	C	100	PASS	AC=1862;AF=0.371805;AN=5008;NS=2504;DP=20354;EAS_AF=0.4276;AMR_AF=0.379;AFR_AF=0.3336;EUR_AF=0.334;SAS_AF=0.3998;AA=T|||;VT=SNP
6	31265375	rs9394053	G	A	100	PASS	AC=637;AF=0.127196;AN=5008;NS=2504;DP=19387;EAS_AF=0.2054;AMR_AF=0.1326;AFR_AF=0.1127;EUR_AF=0.0666;SAS_AF=0.1247;AA=G|||;VT=SNP
6	31265376	rs58742490	G	A	100	PASS	AC=220;AF=0.0439297;AN=5008;NS=2504;DP=19350;EAS_AF=0.001;AMR_AF=0.0432;AFR_AF=0.0847;EUR_AF=0.0686;SAS_AF=0.0082;AA=G|||;VT=SNP
6	31265490	rs2247056	T	C	100	PASS	AC=4309;AF=0.860423;AN=5008;NS=2504;DP=20317;EAS_AF=0.8343;AMR_AF=0.8761;AFR_AF=0.91;EUR_AF=0.7952;SAS_AF=0.8763;AA=C|||;VT=SNP
6	31265508	rs17198804	C	T	100	PASS	AC=220;AF=0.0439297;AN=5008;NS=2504;DP=20545;EAS_AF=0.001;AMR_AF=0.0432;AFR_AF=0.0847;EUR_AF=0.0686;SAS_AF=0.0082;AA=C|||;VT=SNP
6	31265539	rs3905495	G	A	100	PASS	AC=2227;AF=0.444688;AN=5008;NS=2504;DP=20972;EAS_AF=0.4058;AMR_AF=0.4539;AFR_AF=0.4917;EUR_AF=0.3926;SAS_AF=0.4683;AA=g|||;VT=SNP
6	31265554	rs2524115	C	A	100	PASS	AC=470;AF=0.0938498;AN=5008;NS=2504;DP=21100;EAS_AF=0.1171;AMR_AF=0.1441;AFR_AF=0.0575;EUR_AF=0.1133;SAS_AF=0.0634;AA=C|||;VT=SNP
6	31265564	rs17192456	A	G	100	PASS	AC=220;AF=0.0439297;AN=5008;NS=2504;DP=20960;EAS_AF=0.001;AMR_AF=0.0432;AFR_AF=0.0847;EUR_AF=0.0686;SAS_AF=0.0082;AA=A|||;VT=SNP
6	31265565	rs17192463	C	T	100	PASS	AC=325;AF=0.0648962;AN=5008;NS=2504;DP=21018;EAS_AF=0.0635;AMR_AF=0.1297;AFR_AF=0.0212;EUR_AF=0.0328;SAS_AF=0.1125;AA=C|||;VT=SNP
6	31265634	rs17198811	C	T	100	PASS	AC=383;AF=0.0764776;AN=5008;NS=2504;DP=20557;EAS_AF=0.0724;AMR_AF=0.1326;AFR_AF=0.0333;EUR_AF=0.0487;SAS_AF=0.1278;AA=C|||;VT=SNP
6	31265695	rs17198818	G	A	100	PASS	AC=383;AF=0.0764776;AN=5008;NS=2504;DP=21509;EAS_AF=0.0724;AMR_AF=0.1326;AFR_AF=0.0333;EUR_AF=0.0487;SAS_AF=0.1278;AA=g|||;VT=SNP
6	31265736	rs3828860	C	T	100	PASS	AC=383;AF=0.0764776;AN=5008;NS=2504;DP=21203;EAS_AF=0.0724;AMR_AF=0.1326;AFR_AF=0.0333;EUR_AF=0.0487;SAS_AF=0.1278;AA=c|||;VT=SNP
6	31265737	rs2853923	A	G	100	PASS	AC=2698;AF=0.538738;AN=5008;NS=2504;DP=21145;EAS_AF=0.5228;AMR_AF=0.598;AFR_AF=0.5492;EUR_AF=0.506;SAS_AF=0.5327;AA=G|||;VT=SNP
6	31265743	rs17192470	C	T	100	PASS	AC=383;AF=0.0764776;AN=5008;NS=2504;DP=21135;EAS_AF=0.0724;AMR_AF=0.1326;AFR_AF=0.0333;EUR_AF=0.0487;SAS_AF=0.1278;AA=c|||;VT=SNP
6	31265752	rs13191519	T	C	100	PASS	AC=585;AF=0.116813;AN=5008;NS=2504;DP=20805;EAS_AF=0.0556;AMR_AF=0.0865;AFR_AF=0.0893;EUR_AF=0.1461;SAS_AF=0.2086;AA=T|||;VT=SNP
6	31265759	rs17192484	C	T	100	PASS	AC=328;AF=0.0654952;AN=5008;NS=2504;DP=20496;EAS_AF=0.0645;AMR_AF=0.1297;AFR_AF=0.0227;EUR_AF=0.0328;SAS_AF=0.1125;AA=C|||;VT=SNP
6	31265788	rs17192491	C	G	100	PASS	AC=383;AF=0.0764776;AN=5008;NS=2504;DP=20003;EAS_AF=0.0724;AMR_AF=0.1326;AFR_AF=0.0333;EUR_AF=0.0487;SAS_AF=0.1278;AA=G|||;VT=SNP
6	31265807	rs17198839	A	C	100	PASS	AC=383;AF=0.0764776;AN=5008;NS=2504;DP=19997;EAS_AF=0.0724;AMR_AF=0.1326;AFR_AF=0.0333;EUR_AF=0.0487;SAS_AF=0.1278;AA=a|||;VT=SNP
6	31265855	rs9348864	T	C	100	PASS	AC=637;AF=0.127196;AN=5008;NS=2504;DP=20465;EAS_AF=0.2054;AMR_AF=0.1326;AFR_AF=0.1127;EUR_AF=0.0666;SAS_AF=0.1247;AA=T|||;VT=SNP
6	31265866	rs17198853	G	A	100	PASS	AC=329;AF=0.0656949;AN=5008;NS=2504;DP=20390;EAS_AF=0.0645;AMR_AF=0.1297;AFR_AF=0.0227;EUR_AF=0.0338;SAS_AF=0.1125;AA=G|||;VT=SNP
6	31265910	rs17192505	T	G	100	PASS	AC=385;AF=0.076877;AN=5008;NS=2504;DP=20062;EAS_AF=0.0724;AMR_AF=0.1326;AFR_AF=0.0333;EUR_AF=0.0507;SAS_AF=0.1278;AA=T|||;VT=SNP
6	31265914	rs17192512	A	G	100	PASS	AC=384;AF=0.0766773;AN=5008;NS=2504;DP=19999;EAS_AF=0.0724;AMR_AF=0.1326;AFR_AF=0.0333;EUR_AF=0.0497;SAS_AF=0.1278;AA=a|||;VT=SNP
6	31265940	rs17192519	C	T	100	PASS	AC=1847;AF=0.36881;AN=5008;NS=2504;DP=19822;EAS_AF=0.3333;AMR_AF=0.3213;AFR_AF=0.4592;EUR_AF=0.3449;SAS_AF=0.3415;AA=C|||;VT=SNP
6	31265971	rs17198867	G	T	100	PASS	AC=220;AF=0.0439297;AN=5008;NS=2504;DP=19401;EAS_AF=0.001;AMR_AF=0.0432;AFR_AF=0.0847;EUR_AF=0.0686;SAS_AF=0.0082;AA=G|||;VT=SNP
6	31265989	rs17198874	G	A	100	PASS	AC=1847;AF=0.36881;AN=5008;NS=2504;DP=19014;EAS_AF=0.3333;AMR_AF=0.3213;AFR_AF=0.4592;EUR_AF=0.3449;SAS_AF=0.3415;AA=G|||;VT=SNP
6	31265998	rs17198881	C	T	100	PASS	AC=220;AF=0.0439297;AN=5008;NS=2504;DP=18749;EAS_AF=0.001;AMR_AF=0.0432;AFR_AF=0.0847;EUR_AF=0.0686;SAS_AF=0.0082;AA=C|||;VT=SNP
6	31266006	rs78514002	A	G	100	PASS	AC=191;AF=0.038139;AN=5008;NS=2504;DP=19400;EAS_AF=0.0853;AMR_AF=0.013;AFR_AF=0.0136;EUR_AF=0.0239;SAS_AF=0.0552;AA=A|||;VT=SNP
6	31266015	rs17198888	A	G	100	PASS	AC=997;AF=0.199081;AN=5008;NS=2504;DP=19256;EAS_AF=0.2659;AMR_AF=0.1239;AFR_AF=0.2088;EUR_AF=0.2028;SAS_AF=0.1667;AA=A|||;VT=SNP
6	31266033	rs17198895	G	A	100	PASS	AC=1847;AF=0.36881;AN=5008;NS=2504;DP=19482;EAS_AF=0.3333;AMR_AF=0.3213;AFR_AF=0.4592;EUR_AF=0.3449;SAS_AF=0.3415;AA=G|||;VT=SNP
6	31266041	rs17192526	T	C	100	PASS	AC=2450;AF=0.489217;AN=5008;NS=2504;DP=19649;EAS_AF=0.4067;AMR_AF=0.4971;AFR_AF=0.5772;EUR_AF=0.4622;SAS_AF=0.4775;AA=C|||;VT=SNP
6	31266085	rs17192533	C	G	100	PASS	AC=603;AF=0.120407;AN=5008;NS=2504;DP=21311;EAS_AF=0.0734;AMR_AF=0.1758;AFR_AF=0.118;EUR_AF=0.1173;SAS_AF=0.136;AA=C|||;VT=SNP
6	31266090	rs4406273	G	A	100	PASS	AC=410;AF=0.081869;AN=5008;NS=2504;DP=21228;EAS_AF=0.0367;AMR_AF=0.0548;AFR_AF=0.0726;EUR_AF=0.0984;SAS_AF=0.1431;AA=G|||;VT=SNP
6	31266106	rs115533686	C	T	100	PASS	AC=37;AF=0.00738818;AN=5008;NS=2504;DP=21861;EAS_AF=0.004;AMR_AF=0.0029;AFR_AF=0;EUR_AF=0.0159;SAS_AF=0.0153;AA=C|||;VT=SNP
6	31266117	rs2524095	A	C	100	PASS	AC=3556;AF=0.710064;AN=5008;NS=2504;DP=22068;EAS_AF=0.7292;AMR_AF=0.7738;AFR_AF=0.7474;EUR_AF=0.6412;SAS_AF=0.6656;AA=C|||;VT=SNP
6	31266151	rs7761855	G	T	100	PASS	AC=489;AF=0.0976438;AN=5008;NS=2504;DP=21528;EAS_AF=0.1984;AMR_AF=0.1182;AFR_AF=0.0643;EUR_AF=0.0616;SAS_AF=0.0613;AA=G|||;VT=SNP
6	31266189	rs17198909	A	T	100	PASS	AC=382;AF=0.076278;AN=5008;NS=2504;DP=20373;EAS_AF=0.0714;AMR_AF=0.1326;AFR_AF=0.0333;EUR_AF=0.0487;SAS_AF=0.1278;AA=a|||;VT=SNP
6	31266190	rs2853922	A	G	100	PASS	AC=3553;AF=0.709465;AN=5008;NS=2504;DP=20450;EAS_AF=0.7292;AMR_AF=0.7723;AFR_AF=0.7474;EUR_AF=0.6392;SAS_AF=0.6656;AA=G|||;VT=SNP
6	31266207	rs17198923	C	T	100	PASS	AC=2251;AF=0.449481;AN=5008;NS=2504;DP=19698;EAS_AF=0.4206;AMR_AF=0.4553;AFR_AF=0.4924;EUR_AF=0.3926;SAS_AF=0.4755;AA=c|||;VT=SNP
6	31266208	rs17192554	A	G	100	PASS	AC=2251;AF=0.449481;AN=5008;NS=2504;DP=19664;EAS_AF=0.4206;AMR_AF=0.4553;AFR_AF=0.4924;EUR_AF=0.3926;SAS_AF=0.4755;AA=a|||;VT=SNP
6	31266335	rs16899203	T	C	100	PASS	AC=383;AF=0.0764776;AN=5008;NS=2504;DP=20403;EAS_AF=0.0724;AMR_AF=0.1326;AFR_AF=0.0333;EUR_AF=0.0487;SAS_AF=0.1278;AA=T|||;VT=SNP
6	31266361	rs16899205	A	G	100	PASS	AC=1838;AF=0.367013;AN=5008;NS=2504;DP=20179;EAS_AF=0.3333;AMR_AF=0.3213;AFR_AF=0.4592;EUR_AF=0.3439;SAS_AF=0.3333;AA=A|||;VT=SNP
6	31266387	rs16899207	A	G	100	PASS	AC=1845;AF=0.368411;AN=5008;NS=2504;DP=19309;EAS_AF=0.3333;AMR_AF=0.3213;AFR_AF=0.4592;EUR_AF=0.3439;SAS_AF=0.3405;AA=A|||;VT=SNP
6	31266458	rs28367599	T	C	100	PASS	AC=1995;AF=0.398363;AN=5008;NS=2504;DP=19095;EAS_AF=0.3403;AMR_AF=0.3343;AFR_AF=0.5076;EUR_AF=0.3489;SAS_AF=0.407;AA=T|||;VT=SNP
6	31266465	rs115491491	A	G	100	PASS	AC=383;AF=0.0764776;AN=5008;NS=2504;DP=19312;EAS_AF=0.0724;AMR_AF=0.1326;AFR_AF=0.0333;EUR_AF=0.0487;SAS_AF=0.1278;AA=A|||;VT=SNP
6	31266479	rs116364562	G	C	100	PASS	AC=383;AF=0.0764776;AN=5008;NS=2504;DP=19374;EAS_AF=0.0724;AMR_AF=0.1326;AFR_AF=0.0333;EUR_AF=0.0487;SAS_AF=0.1278;AA=G|||;VT=SNP
6	31266495	rs28367600	A	G	100	PASS	AC=2377;AF=0.474641;AN=5008;NS=2504;DP=19144;EAS_AF=0.4127;AMR_AF=0.4669;AFR_AF=0.5401;EUR_AF=0.3976;SAS_AF=0.5348;AA=G|||;VT=SNP
6	31266522	rs2524089	G	T	100	PASS	AC=3556;AF=0.710064;AN=5008;NS=2504;DP=18812;EAS_AF=0.7292;AMR_AF=0.7738;AFR_AF=0.7474;EUR_AF=0.6412;SAS_AF=0.6656;AA=T|||;VT=SNP
6	31266561	rs28367601	A	C	100	PASS	AC=1994;AF=0.398163;AN=5008;NS=2504;DP=19179;EAS_AF=0.3403;AMR_AF=0.3343;AFR_AF=0.5068;EUR_AF=0.3489;SAS_AF=0.407;AA=a|||;VT=SNP
6	31266564	rs2524085	G	A	100	PASS	AC=121;AF=0.0241613;AN=5008;NS=2504;DP=19242;EAS_AF=0.001;AMR_AF=0.0562;AFR_AF=0.0401;EUR_AF=0.0278;SAS_AF=0;AA=G|||;VT=SNP
6	31266720	rs28367602	G	A	100	PASS	AC=1989;AF=0.397165;AN=5008;NS=2504;DP=17590;EAS_AF=0.3393;AMR_AF=0.3329;AFR_AF=0.5068;EUR_AF=0.3469;SAS_AF=0.4059;AA=G|||;VT=SNP
6	31266730	rs28367603	A	C	100	PASS	AC=1988;AF=0.396965;AN=5008;NS=2504;DP=17862;EAS_AF=0.3393;AMR_AF=0.3329;AFR_AF=0.5068;EUR_AF=0.3469;SAS_AF=0.4049;AA=A|||;VT=SNP
6	31266767	rs4543367	G	A	100	PASS	AC=1968;AF=0.392971;AN=5008;NS=2504;DP=17236;EAS_AF=0.3383;AMR_AF=0.3271;AFR_AF=0.5;EUR_AF=0.3439;SAS_AF=0.4018;AA=G|||;VT=SNP
6	31266778	rs4454129	C	T	100	PASS	AC=1968;AF=0.392971;AN=5008;NS=2504;DP=17071;EAS_AF=0.3383;AMR_AF=0.3271;AFR_AF=0.5;EUR_AF=0.3439;SAS_AF=0.4018;AA=C|||;VT=SNP
6	31266836	rs4275053	A	C	100	PASS	AC=1973;AF=0.39397;AN=5008;NS=2504;DP=15790;EAS_AF=0.3343;AMR_AF=0.33;AFR_AF=0.5023;EUR_AF=0.3459;SAS_AF=0.4039;AA=A|||;VT=SNP
6	31266856	rs2524072	C	T	100	PASS	AC=3537;AF=0.70627;AN=5008;NS=2504;DP=14543;EAS_AF=0.7252;AMR_AF=0.7723;AFR_AF=0.7405;EUR_AF=0.6412;SAS_AF=0.6605;AA=T|||;VT=SNP
6	31266918	rs56244255	G	A	100	PASS	AC=489;AF=0.0976438;AN=5008;NS=2504;DP=15620;EAS_AF=0.1984;AMR_AF=0.1196;AFR_AF=0.0658;EUR_AF=0.0616;SAS_AF=0.0583;AA=G|||;VT=SNP
6	31266977	rs13210419	G	A	100	PASS	AC=278;AF=0.0555112;AN=5008;NS=2504;DP=15965;EAS_AF=0.0327;AMR_AF=0.0274;AFR_AF=0.0129;EUR_AF=0.0825;SAS_AF=0.1288;AA=G|||;VT=SNP
6	31267039	rs117207641	C	T	100	PASS	AC=332;AF=0.0662939;AN=5008;NS=2504;DP=14655;EAS_AF=0.0655;AMR_AF=0.1297;AFR_AF=0.0234;EUR_AF=0.0328;SAS_AF=0.1145;AA=C|||;VT=SNP
6	31267059	rs117446653	C	T	100	PASS	AC=188;AF=0.0375399;AN=5008;NS=2504;DP=15126;EAS_AF=0.0853;AMR_AF=0.013;AFR_AF=0.0136;EUR_AF=0.0239;SAS_AF=0.0521;AA=C|||;VT=SNP
6	31267060	rs12526246	C	T	100	PASS	AC=614;AF=0.122604;AN=5008;NS=2504;DP=15163;EAS_AF=0.256;AMR_AF=0.1196;AFR_AF=0.09;EUR_AF=0.0656;SAS_AF=0.09;AA=C|||;VT=SNP
6	31267061	rs2853921	A	G	100	PASS	AC=3552;AF=0.709265;AN=5008;NS=2504;DP=15194;EAS_AF=0.7292;AMR_AF=0.7723;AFR_AF=0.7474;EUR_AF=0.6421;SAS_AF=0.6616;AA=A|||;VT=SNP
6	31267075	rs114635914	C	T	100	PASS	AC=331;AF=0.0660942;AN=5008;NS=2504;DP=15623;EAS_AF=0.0645;AMR_AF=0.1297;AFR_AF=0.0234;EUR_AF=0.0328;SAS_AF=0.1145;AA=C|||;VT=SNP
6	31267081	rs28367611	T	C	100	PASS	AC=1988;AF=0.396965;AN=5008;NS=2504;DP=15705;EAS_AF=0.3403;AMR_AF=0.3314;AFR_AF=0.5053;EUR_AF=0.3499;SAS_AF=0.4039;AA=T|||;VT=SNP
6	31267117	rs6931569	A	G	100	PASS	AC=558;AF=0.111422;AN=5008;NS=2504;DP=16621;EAS_AF=0.0516;AMR_AF=0.0836;AFR_AF=0.0847;EUR_AF=0.1431;SAS_AF=0.1963;AA=A|||;VT=SNP
6	31267184	rs111240893	G	T	100	PASS	AC=188;AF=0.0375399;AN=5008;NS=2504;DP=17896;EAS_AF=0.0843;AMR_AF=0.013;AFR_AF=0.0136;EUR_AF=0.0239;SAS_AF=0.0532;AA=G|||;VT=SNP
6	31267192	rs12526259	C	T	100	PASS	AC=487;AF=0.0972444;AN=5008;NS=2504;DP=18240;EAS_AF=0.1984;AMR_AF=0.1196;AFR_AF=0.0643;EUR_AF=0.0616;SAS_AF=0.0583;AA=C|||;VT=SNP
6	31267421	rs114102497	T	C	100	PASS	AC=328;AF=0.0654952;AN=5008;NS=2504;DP=17421;EAS_AF=0.0645;AMR_AF=0.1297;AFR_AF=0.0227;EUR_AF=0.0328;SAS_AF=0.1125;AA=T|||;VT=SNP
6	31267422	rs2524060	A	C	100	PASS	AC=4308;AF=0.860224;AN=5008;NS=2504;DP=17416;EAS_AF=0.8343;AMR_AF=0.8761;AFR_AF=0.9092;EUR_AF=0.7952;SAS_AF=0.8763;AA=C|||;VT=SNP
6	31267461	rs115739713	T	C	100	PASS	AC=325;AF=0.0648962;AN=5008;NS=2504;DP=17494;EAS_AF=0.0635;AMR_AF=0.1297;AFR_AF=0.0212;EUR_AF=0.0328;SAS_AF=0.1125;AA=T|||;VT=SNP
6	31267496	rs16899208	A	G	100	PASS	AC=182;AF=0.0363419;AN=5008;NS=2504;DP=17459;EAS_AF=0.001;AMR_AF=0.0389;AFR_AF=0.059;EUR_AF=0.0477;SAS_AF=0.0286;AA=A|||;VT=SNP
6	31267515	rs28367622	G	A	100	PASS	AC=1996;AF=0.398562;AN=5008;NS=2504;DP=16985;EAS_AF=0.3413;AMR_AF=0.3357;AFR_AF=0.5068;EUR_AF=0.3489;SAS_AF=0.407;AA=A|||;VT=SNP
6	31267516	rs28367623	T	C	100	PASS	AC=1996;AF=0.398562;AN=5008;NS=2504;DP=16991;EAS_AF=0.3413;AMR_AF=0.3357;AFR_AF=0.5068;EUR_AF=0.3489;SAS_AF=0.407;AA=T|||;VT=SNP
6	31267544	rs111322268	A	G	100	PASS	AC=189;AF=0.0377396;AN=5008;NS=2504;DP=16461;EAS_AF=0.0853;AMR_AF=0.013;AFR_AF=0.0136;EUR_AF=0.0239;SAS_AF=0.0532;AA=A|||;VT=SNP
6	31267618	rs9380238	A	G	100	PASS	AC=896;AF=0.178914;AN=5008;NS=2504;DP=16584;EAS_AF=0.2361;AMR_AF=0.17;AFR_AF=0.1377;EUR_AF=0.16;SAS_AF=0.2014;AA=G|||;VT=SNP
6	31267646	rs9380239	G	A	100	PASS	AC=874;AF=0.174521;AN=5008;NS=2504;DP=17238;EAS_AF=0.2718;AMR_AF=0.2522;AFR_AF=0.0991;EUR_AF=0.1103;SAS_AF=0.1871;AA=A|||;VT=SNP
6	31267714	rs28367624	A	G	100	PASS	AC=2026;AF=0.404553;AN=5008;NS=2504;DP=17729;EAS_AF=0.3383;AMR_AF=0.3343;AFR_AF=0.5348;EUR_AF=0.3479;SAS_AF=0.4049;AA=G|||;VT=SNP
6	31267747	rs28367626	T	C	100	PASS	AC=1983;AF=0.395966;AN=5008;NS=2504;DP=17718;EAS_AF=0.3383;AMR_AF=0.3329;AFR_AF=0.5045;EUR_AF=0.3469;SAS_AF=0.4039;AA=T|||;VT=SNP
6	31267784	rs2853919	A	G	100	PASS	AC=470;AF=0.0938498;AN=5008;NS=2504;DP=18483;EAS_AF=0.1171;AMR_AF=0.1441;AFR_AF=0.0575;EUR_AF=0.1133;SAS_AF=0.0634;AA=A|||;VT=SNP
6	31267812	rs28367627	A	G	100	PASS	AC=1989;AF=0.397165;AN=5008;NS=2504;DP=18979;EAS_AF=0.3393;AMR_AF=0.3329;AFR_AF=0.5068;EUR_AF=0.3489;SAS_AF=0.4039;AA=A|||;VT=SNP
6	31267869	rs28367628	T	A	100	PASS	AC=1991;AF=0.397564;AN=5008;NS=2504;DP=19469;EAS_AF=0.3403;AMR_AF=0.3329;AFR_AF=0.5076;EUR_AF=0.3489;SAS_AF=0.4039;AA=T|||;VT=SNP
6	31267905	rs28367629	C	T	100	PASS	AC=1989;AF=0.397165;AN=5008;NS=2504;DP=19033;EAS_AF=0.3403;AMR_AF=0.3314;AFR_AF=0.5076;EUR_AF=0.3469;SAS_AF=0.4049;AA=C|||;VT=SNP
6	31267934	rs28367630	A	G	100	PASS	AC=1987;AF=0.396765;AN=5008;NS=2504;DP=18484;EAS_AF=0.3393;AMR_AF=0.3314;AFR_AF=0.5068;EUR_AF=0.3469;SAS_AF=0.4049;AA=G|||;VT=SNP
6	31267936	rs28367631	C	T	100	PASS	AC=1987;AF=0.396765;AN=5008;NS=2504;DP=18726;EAS_AF=0.3393;AMR_AF=0.3314;AFR_AF=0.5068;EUR_AF=0.3469;SAS_AF=0.4049;AA=C|||;VT=SNP
6	31268004	rs28367632	C	T	100	PASS	AC=1943;AF=0.387979;AN=5008;NS=2504;DP=18384;EAS_AF=0.3333;AMR_AF=0.3242;AFR_AF=0.497;EUR_AF=0.338;SAS_AF=0.3937;AA=C|||;VT=SNP
6	31268020	rs28367635	T	C	100	PASS	AC=1942;AF=0.38778;AN=5008;NS=2504;DP=18255;EAS_AF=0.3333;AMR_AF=0.3242;AFR_AF=0.4977;EUR_AF=0.337;SAS_AF=0.3926;AA=T|||;VT=SNP
6	31268050	rs28367638	G	A	100	PASS	AC=1947;AF=0.388778;AN=5008;NS=2504;DP=18674;EAS_AF=0.3343;AMR_AF=0.3242;AFR_AF=0.5015;EUR_AF=0.335;SAS_AF=0.3937;AA=G|||;VT=SNP
6	31268081	rs28367639	T	C	100	PASS	AC=1978;AF=0.394968;AN=5008;NS=2504;DP=19453;EAS_AF=0.3363;AMR_AF=0.3314;AFR_AF=0.5061;EUR_AF=0.3449;SAS_AF=0.4018;AA=T|||;VT=SNP
6	31268106	rs1859244	A	G	100	PASS	AC=279;AF=0.0557109;AN=5008;NS=2504;DP=20236;EAS_AF=0.005;AMR_AF=0.1081;AFR_AF=0.0567;EUR_AF=0.1133;SAS_AF=0.0102;AA=A|||;VT=SNP
6	31268142	rs16899213	C	T	100	PASS	AC=1995;AF=0.398363;AN=5008;NS=2504;DP=21424;EAS_AF=0.3403;AMR_AF=0.3343;AFR_AF=0.5076;EUR_AF=0.3489;SAS_AF=0.407;AA=C|||;VT=SNP
6	31268183	rs2524041	T	C	100	PASS	AC=690;AF=0.13778;AN=5008;NS=2504;DP=20807;EAS_AF=0.1181;AMR_AF=0.1873;AFR_AF=0.1422;EUR_AF=0.1819;SAS_AF=0.0716;AA=T|||;VT=SNP
6	31268188	rs28367640	C	T	100	PASS	AC=1997;AF=0.398762;AN=5008;NS=2504;DP=21129;EAS_AF=0.3403;AMR_AF=0.3343;AFR_AF=0.5076;EUR_AF=0.3489;SAS_AF=0.409;AA=C|||;VT=SNP
6	31268262	rs116662390	C	T	100	PASS	AC=178;AF=0.0355431;AN=5008;NS=2504;DP=20331;EAS_AF=0.0704;AMR_AF=0.0259;AFR_AF=0.0061;EUR_AF=0.0487;SAS_AF=0.0327;AA=c|||;VT=SNP
6	31268271	rs28367641	C	T	100	PASS	AC=1976;AF=0.394569;AN=5008;NS=2504;DP=19966;EAS_AF=0.3373;AMR_AF=0.3285;AFR_AF=0.503;EUR_AF=0.3459;SAS_AF=0.4039;AA=C|||;VT=SNP
6	31268295	rs28367642	T	C	100	PASS	AC=1943;AF=0.387979;AN=5008;NS=2504;DP=19074;EAS_AF=0.3343;AMR_AF=0.3184;AFR_AF=0.4947;EUR_AF=0.34;SAS_AF=0.3978;AA=T|||;VT=SNP
6	31268332	rs28367646	A	C	100	PASS	AC=1971;AF=0.39357;AN=5008;NS=2504;DP=18903;EAS_AF=0.3393;AMR_AF=0.3314;AFR_AF=0.4985;EUR_AF=0.3489;SAS_AF=0.3978;AA=a|||;VT=SNP
6	31268356	rs28367647	A	G	100	PASS	AC=1949;AF=0.389177;AN=5008;NS=2504;DP=20090;EAS_AF=0.3313;AMR_AF=0.3256;AFR_AF=0.5;EUR_AF=0.341;SAS_AF=0.3937;AA=A|||;VT=SNP
6	31268377	rs16899214	G	C	100	PASS	AC=152;AF=0.0303514;AN=5008;NS=2504;DP=21244;EAS_AF=0.0149;AMR_AF=0.0331;AFR_AF=0.0121;EUR_AF=0.0447;SAS_AF=0.0542;AA=G|||;VT=SNP
6	31268429	rs6918048	T	C	100	PASS	AC=307;AF=0.0613019;AN=5008;NS=2504;DP=22032;EAS_AF=0.1974;AMR_AF=0.0807;AFR_AF=0.0061;EUR_AF=0.0139;SAS_AF=0.0307;AA=T|||;VT=SNP
6	31268530	rs28367650	C	T	100	PASS	AC=1964;AF=0.392173;AN=5008;NS=2504;DP=17379;EAS_AF=0.3363;AMR_AF=0.3285;AFR_AF=0.4992;EUR_AF=0.3449;SAS_AF=0.3988;AA=C|||;VT=SNP
6	31268580	rs9394054	T	C	100	PASS	AC=489;AF=0.0976438;AN=5008;NS=2504;DP=18005;EAS_AF=0.1974;AMR_AF=0.121;AFR_AF=0.0643;EUR_AF=0.0616;SAS_AF=0.0603;AA=T|||;VT=SNP
6	31268582	rs28367655	G	A	100	PASS	AC=1963;AF=0.391973;AN=5008;NS=2504;DP=17993;EAS_AF=0.3383;AMR_AF=0.33;AFR_AF=0.5015;EUR_AF=0.3449;SAS_AF=0.3916;AA=G|||;VT=SNP
6	31268620	rs2853918	C	T	100	PASS	AC=3536;AF=0.70607;AN=5008;NS=2504;DP=18357;EAS_AF=0.7292;AMR_AF=0.7723;AFR_AF=0.7413;EUR_AF=0.6382;SAS_AF=0.6575;AA=T|||;VT=SNP
6	31268733	rs28367662	T	C	100	PASS	AC=1991;AF=0.397564;AN=5008;NS=2504;DP=23629;EAS_AF=0.3393;AMR_AF=0.3343;AFR_AF=0.5068;EUR_AF=0.3479;SAS_AF=0.4059;AA=T|||;VT=SNP
6	31268747	rs2524145	A	C	100	PASS	AC=280;AF=0.0559105;AN=5008;NS=2504;DP=23909;EAS_AF=0.005;AMR_AF=0.1081;AFR_AF=0.0567;EUR_AF=0.1143;SAS_AF=0.0102;AA=A|||;VT=SNP
6	31268767	rs28367663	A	C	100	PASS	AC=1993;AF=0.397963;AN=5008;NS=2504;DP=23308;EAS_AF=0.3393;AMR_AF=0.3343;AFR_AF=0.5076;EUR_AF=0.3489;SAS_AF=0.4059;AA=A|||;VT=SNP
6	31268817	rs28367664	A	C	100	PASS	AC=1995;AF=0.398363;AN=5008;NS=2504;DP=21937;EAS_AF=0.3403;AMR_AF=0.3343;AFR_AF=0.5068;EUR_AF=0.3489;SAS_AF=0.408;AA=A|||;VT=SNP
6	31268832	rs9380240	T	C	100	PASS	AC=2865;AF=0.572085;AN=5008;NS=2504;DP=21299;EAS_AF=0.6111;AMR_AF=0.5865;AFR_AF=0.6044;EUR_AF=0.4592;SAS_AF=0.5941;AA=T|||;VT=SNP
6	31268833	rs116647350	G	A	100	PASS	AC=383;AF=0.0764776;AN=5008;NS=2504;DP=21119;EAS_AF=0.0724;AMR_AF=0.1326;AFR_AF=0.0333;EUR_AF=0.0487;SAS_AF=0.1278;AA=G|||;VT=SNP
6	31268930	rs2524135	G	A	100	PASS	AC=279;AF=0.0557109;AN=5008;NS=2504;DP=19729;EAS_AF=0.005;AMR_AF=0.1081;AFR_AF=0.0567;EUR_AF=0.1133;SAS_AF=0.0102;AA=G|||;VT=SNP
6	31268957	rs2853917	A	G	100	PASS	AC=691;AF=0.137979;AN=5008;NS=2504;DP=19709;EAS_AF=0.119;AMR_AF=0.1873;AFR_AF=0.1422;EUR_AF=0.1819;SAS_AF=0.0716;AA=A|||;VT=SNP
6	31268965	rs12174774	C	T	100	PASS	AC=870;AF=0.173722;AN=5008;NS=2504;DP=19455;EAS_AF=0.2698;AMR_AF=0.2522;AFR_AF=0.0976;EUR_AF=0.1103;SAS_AF=0.1871;AA=C|||;VT=SNP
6	31268982	rs28367666	C	T	100	PASS	AC=1977;AF=0.394768;AN=5008;NS=2504;DP=19409;EAS_AF=0.3353;AMR_AF=0.3314;AFR_AF=0.5038;EUR_AF=0.3449;SAS_AF=0.4049;AA=C|||;VT=SNP
6	31268993	rs28367668	A	G	100	PASS	AC=1977;AF=0.394768;AN=5008;NS=2504;DP=19765;EAS_AF=0.3373;AMR_AF=0.3314;AFR_AF=0.5038;EUR_AF=0.3449;SAS_AF=0.4029;AA=G|||;VT=SNP
6	31269029	rs9468934	G	A	100	PASS	AC=756;AF=0.150958;AN=5008;NS=2504;DP=22110;EAS_AF=0.1071;AMR_AF=0.1023;AFR_AF=0.1626;EUR_AF=0.1541;SAS_AF=0.2117;AA=G|||;VT=SNP
6	31269032	rs28367670	G	A	100	PASS	AC=1988;AF=0.396965;AN=5008;NS=2504;DP=22072;EAS_AF=0.3383;AMR_AF=0.3329;AFR_AF=0.5068;EUR_AF=0.3489;SAS_AF=0.4039;AA=G|||;VT=SNP
6	31269066	rs28367671	C	T	100	PASS	AC=1990;AF=0.397364;AN=5008;NS=2504;DP=23380;EAS_AF=0.3383;AMR_AF=0.3343;AFR_AF=0.5068;EUR_AF=0.3489;SAS_AF=0.4049;AA=c|||;VT=SNP
6	31269113	rs28367672	C	G	100	PASS	AC=1991;AF=0.397564;AN=5008;NS=2504;DP=23687;EAS_AF=0.3403;AMR_AF=0.3343;AFR_AF=0.5053;EUR_AF=0.3489;SAS_AF=0.4059;AA=G|||;VT=SNP
6	31269129	rs2394967	G	A	100	PASS	AC=219;AF=0.04373;AN=5008;NS=2504;DP=22785;EAS_AF=0.001;AMR_AF=0.0432;AFR_AF=0.084;EUR_AF=0.0686;SAS_AF=0.0082;AA=G|||;VT=SNP
6	31269154	rs2524066	T	C	100	PASS	AC=3553;AF=0.709465;AN=5008;NS=2504;DP=22960;EAS_AF=0.7292;AMR_AF=0.7738;AFR_AF=0.7466;EUR_AF=0.6412;SAS_AF=0.6636;AA=C|||;VT=SNP
6	31269173	rs9366778	G	A	100	PASS	AC=2866;AF=0.572284;AN=5008;NS=2504;DP=22759;EAS_AF=0.6111;AMR_AF=0.5865;AFR_AF=0.6051;EUR_AF=0.4592;SAS_AF=0.5941;AA=A|||;VT=SNP
6	31269215	rs28367673	A	C	100	PASS	AC=1989;AF=0.397165;AN=5008;NS=2504;DP=21545;EAS_AF=0.3383;AMR_AF=0.3329;AFR_AF=0.5061;EUR_AF=0.3479;SAS_AF=0.407;AA=C|||;VT=SNP
6	31269219	rs35192021	C	T	100	PASS	AC=200;AF=0.0399361;AN=5008;NS=2504;DP=21527;EAS_AF=0.0496;AMR_AF=0.0202;AFR_AF=0.0363;EUR_AF=0.0716;SAS_AF=0.0164;AA=C|||;VT=SNP
6	31269223	rs28367674	A	T	100	PASS	AC=1989;AF=0.397165;AN=5008;NS=2504;DP=21598;EAS_AF=0.3383;AMR_AF=0.3329;AFR_AF=0.5061;EUR_AF=0.3479;SAS_AF=0.407;AA=A|||;VT=SNP
6	31269256	rs12663075	C	A	100	PASS	AC=383;AF=0.0764776;AN=5008;NS=2504;DP=22649;EAS_AF=0.0724;AMR_AF=0.1326;AFR_AF=0.0333;EUR_AF=0.0487;SAS_AF=0.1278;AA=C|||;VT=SNP
6	31269282	rs28367678	G	A	100	PASS	AC=270;AF=0.0539137;AN=5008;NS=2504;DP=20966;EAS_AF=0;AMR_AF=0.062;AFR_AF=0.1112;EUR_AF=0.0527;SAS_AF=0.0276;AA=G|||;VT=SNP
6	31269299	rs56138398	G	C	100	PASS	AC=383;AF=0.0764776;AN=5008;NS=2504;DP=21460;EAS_AF=0.0724;AMR_AF=0.1326;AFR_AF=0.0333;EUR_AF=0.0487;SAS_AF=0.1278;AA=G|||;VT=SNP
6	31269308	rs3873385	C	T	100	PASS	AC=854;AF=0.170527;AN=5008;NS=2504;DP=21693;EAS_AF=0.3145;AMR_AF=0.2392;AFR_AF=0.0946;EUR_AF=0.1501;SAS_AF=0.0971;AA=C|||;VT=SNP
6	31269323	rs12660183	A	G	100	PASS	AC=328;AF=0.0654952;AN=5008;NS=2504;DP=21958;EAS_AF=0.0645;AMR_AF=0.1297;AFR_AF=0.0227;EUR_AF=0.0328;SAS_AF=0.1125;AA=A|||;VT=SNP
6	31269325	rs28367679	G	T	100	PASS	AC=1994;AF=0.398163;AN=5008;NS=2504;DP=21927;EAS_AF=0.3403;AMR_AF=0.3329;AFR_AF=0.5076;EUR_AF=0.3479;SAS_AF=0.408;AA=G|||;VT=SNP
6	31269330	rs28367680	C	G	100	PASS	AC=1994;AF=0.398163;AN=5008;NS=2504;DP=22217;EAS_AF=0.3403;AMR_AF=0.3329;AFR_AF=0.5076;EUR_AF=0.3479;SAS_AF=0.408;AA=C|||;VT=SNP
6	31269348	rs3915971	A	G	100	PASS	AC=1180;AF=0.235623;AN=5008;NS=2504;DP=22427;EAS_AF=0.3175;AMR_AF=0.3069;AFR_AF=0.2065;EUR_AF=0.2435;SAS_AF=0.1319;AA=A|||;VT=SNP
6	31269382	rs4523128	T	C	100	PASS	AC=220;AF=0.0439297;AN=5008;NS=2504;DP=22495;EAS_AF=0.001;AMR_AF=0.0432;AFR_AF=0.0847;EUR_AF=0.0686;SAS_AF=0.0082;AA=T|||;VT=SNP
6	31269430	rs115773168	T	C	100	PASS	AC=55;AF=0.0109824;AN=5008;NS=2504;DP=22666;EAS_AF=0.0079;AMR_AF=0.0029;AFR_AF=0.0106;EUR_AF=0.0159;SAS_AF=0.0153;AA=T|||;VT=SNP
6	31269436	rs2894358	T	A	100	PASS	AC=1983;AF=0.395966;AN=5008;NS=2504;DP=22582;EAS_AF=0.3383;AMR_AF=0.3314;AFR_AF=0.5061;EUR_AF=0.3449;SAS_AF=0.4049;AA=t|||;VT=SNP
6	31269445	rs2894360	G	C	100	PASS	AC=1983;AF=0.395966;AN=5008;NS=2504;DP=22382;EAS_AF=0.3383;AMR_AF=0.3314;AFR_AF=0.5061;EUR_AF=0.3449;SAS_AF=0.4049;AA=g|||;VT=SNP
6	31269458	rs2894361	C	T	100	PASS	AC=1986;AF=0.396565;AN=5008;NS=2504;DP=22190;EAS_AF=0.3403;AMR_AF=0.3314;AFR_AF=0.5068;EUR_AF=0.3449;SAS_AF=0.4049;AA=c|||;VT=SNP
6	31269461	rs2894362	A	G	100	PASS	AC=1986;AF=0.396565;AN=5008;NS=2504;DP=21982;EAS_AF=0.3403;AMR_AF=0.3314;AFR_AF=0.5068;EUR_AF=0.3449;SAS_AF=0.4049;AA=a|||;VT=SNP
6	31269553	rs9468935	C	T	100	PASS	AC=1805;AF=0.360423;AN=5008;NS=2504;DP=20626;EAS_AF=0.255;AMR_AF=0.3228;AFR_AF=0.4932;EUR_AF=0.325;SAS_AF=0.3528;AA=C|||;VT=SNP
6	31269555	rs12663108	C	A	100	PASS	AC=328;AF=0.0654952;AN=5008;NS=2504;DP=20843;EAS_AF=0.0645;AMR_AF=0.1297;AFR_AF=0.0227;EUR_AF=0.0328;SAS_AF=0.1125;AA=C|||;VT=SNP
6	31269556	rs139076003	G	A	100	PASS	AC=56;AF=0.0111821;AN=5008;NS=2504;DP=20778;EAS_AF=0.0079;AMR_AF=0.0029;AFR_AF=0.0106;EUR_AF=0.0159;SAS_AF=0.0164;AA=g|||;VT=SNP
6	31269693	rs114985235	T	C	100	PASS	AC=482;AF=0.096246;AN=5008;NS=2504;DP=19269;EAS_AF=0.1954;AMR_AF=0.1167;AFR_AF=0.0643;EUR_AF=0.0616;SAS_AF=0.0583;AA=T|||;VT=SNP
6	31269694	rs116589426	T	A	100	PASS	AC=483;AF=0.0964457;AN=5008;NS=2504;DP=19318;EAS_AF=0.1954;AMR_AF=0.1167;AFR_AF=0.0651;EUR_AF=0.0616;SAS_AF=0.0583;AA=t|||;VT=SNP
6	31269697	rs114151681	G	A	100	PASS	AC=483;AF=0.0964457;AN=5008;NS=2504;DP=19290;EAS_AF=0.1954;AMR_AF=0.1167;AFR_AF=0.0651;EUR_AF=0.0616;SAS_AF=0.0583;AA=g|||;VT=SNP
6	31269701	rs9380241	C	T	100	PASS	AC=488;AF=0.0974441;AN=5008;NS=2504;DP=19416;EAS_AF=0.1994;AMR_AF=0.1196;AFR_AF=0.0643;EUR_AF=0.0616;SAS_AF=0.0583;AA=C|||;VT=SNP
6	31269710	rs28367682	G	A	100	PASS	AC=273;AF=0.0545128;AN=5008;NS=2504;DP=19639;EAS_AF=0;AMR_AF=0.062;AFR_AF=0.1127;EUR_AF=0.0527;SAS_AF=0.0286;AA=G|||;VT=SNP
6	31269729	rs9368672	A	T	100	PASS	AC=307;AF=0.0613019;AN=5008;NS=2504;DP=18992;EAS_AF=0.1984;AMR_AF=0.0807;AFR_AF=0.0053;EUR_AF=0.0139;SAS_AF=0.0307;AA=A|||;VT=SNP
6	31269872	rs117493007	A	G	100	PASS	AC=328;AF=0.0654952;AN=5008;NS=2504;DP=16716;EAS_AF=0.0645;AMR_AF=0.1297;AFR_AF=0.0227;EUR_AF=0.0328;SAS_AF=0.1125;AA=a|||;VT=SNP
6	31269874	rs1960278	C	G	100	PASS	AC=3555;AF=0.709864;AN=5008;NS=2504;DP=16648;EAS_AF=0.7292;AMR_AF=0.7723;AFR_AF=0.7474;EUR_AF=0.6421;SAS_AF=0.6646;AA=G|||;VT=SNP
6	31269884	rs9468936	T	G	100	PASS	AC=2215;AF=0.442292;AN=5008;NS=2504;DP=16159;EAS_AF=0.3413;AMR_AF=0.3775;AFR_AF=0.5915;EUR_AF=0.4185;SAS_AF=0.4151;AA=T|||;VT=SNP
6	31269926	rs1111463	A	C	100	PASS	AC=958;AF=0.191294;AN=5008;NS=2504;DP=14491;EAS_AF=0.3165;AMR_AF=0.2622;AFR_AF=0.1225;EUR_AF=0.175;SAS_AF=0.1217;AA=a|||;VT=SNP
6	31269966	rs9264781	C	A	100	PASS	AC=55;AF=0.0109824;AN=5008;NS=2504;DP=14305;EAS_AF=0.0079;AMR_AF=0.0029;AFR_AF=0.0106;EUR_AF=0.0159;SAS_AF=0.0153;AA=c|||;VT=SNP
6	31270026	rs80053068	T	C	100	PASS	AC=220;AF=0.0439297;AN=5008;NS=2504;DP=14918;EAS_AF=0.001;AMR_AF=0.0418;AFR_AF=0.0847;EUR_AF=0.0696;SAS_AF=0.0082;AA=T|||;VT=SNP
6	31270035	rs112039377	G	A	100	PASS	AC=191;AF=0.038139;AN=5008;NS=2504;DP=14938;EAS_AF=0.0853;AMR_AF=0.013;AFR_AF=0.0136;EUR_AF=0.0239;SAS_AF=0.0552;AA=G|||;VT=SNP
6	31270038	rs6906714	A	G	100	PASS	AC=711;AF=0.141973;AN=5008;NS=2504;DP=15031;EAS_AF=0.2014;AMR_AF=0.1614;AFR_AF=0.149;EUR_AF=0.1322;SAS_AF=0.0675;AA=A|||;VT=SNP
6	31270084	rs1111462	A	G	100	PASS	AC=1559;AF=0.311302;AN=5008;NS=2504;DP=15250;EAS_AF=0.3889;AMR_AF=0.438;AFR_AF=0.2398;EUR_AF=0.2932;SAS_AF=0.2566;AA=a|||;VT=SNP
6	31270118	rs9468937	C	A	100	PASS	AC=2750;AF=0.549121;AN=5008;NS=2504;DP=15187;EAS_AF=0.4464;AMR_AF=0.4366;AFR_AF=0.6702;EUR_AF=0.503;SAS_AF=0.6186;AA=C|||;VT=SNP
6	31270154	rs9468938	C	G	100	PASS	AC=1993;AF=0.397963;AN=5008;NS=2504;DP=16455;EAS_AF=0.3403;AMR_AF=0.3343;AFR_AF=0.5061;EUR_AF=0.3489;SAS_AF=0.407;AA=C|||;VT=SNP
6	31270176	rs9264791	T	C	100	PASS	AC=686;AF=0.136981;AN=5008;NS=2504;DP=17515;EAS_AF=0.1171;AMR_AF=0.1844;AFR_AF=0.1422;EUR_AF=0.1819;SAS_AF=0.0706;AA=T|||;VT=SNP
6	31270184	rs9468939	T	C	100	PASS	AC=2052;AF=0.409744;AN=5008;NS=2504;DP=17891;EAS_AF=0.3492;AMR_AF=0.3372;AFR_AF=0.5182;EUR_AF=0.3648;SAS_AF=0.4233;AA=T|||;VT=SNP
6	31270295	rs34023488	C	T	100	PASS	AC=531;AF=0.10603;AN=5008;NS=2504;DP=19176;EAS_AF=0.1815;AMR_AF=0.049;AFR_AF=0.0817;EUR_AF=0.1252;SAS_AF=0.0818;AA=C|||;VT=SNP
6	31270316	rs9264797	A	G	100	PASS	AC=332;AF=0.0662939;AN=5008;NS=2504;DP=18783;EAS_AF=0.0754;AMR_AF=0.1081;AFR_AF=0.0408;EUR_AF=0.0805;SAS_AF=0.047;AA=A|||;VT=SNP
6	31270375	rs6930143	T	C	100	PASS	AC=1075;AF=0.214657;AN=5008;NS=2504;DP=19639;EAS_AF=0.3651;AMR_AF=0.2695;AFR_AF=0.1112;EUR_AF=0.1352;SAS_AF=0.2423;AA=T|||;VT=SNP
6	31270429	rs77729695	G	C	100	PASS	AC=191;AF=0.038139;AN=5008;NS=2504;DP=19886;EAS_AF=0.0853;AMR_AF=0.013;AFR_AF=0.0136;EUR_AF=0.0239;SAS_AF=0.0552;AA=G|||;VT=SNP
6	31270440	rs76765631	C	T	100	PASS	AC=191;AF=0.038139;AN=5008;NS=2504;DP=19806;EAS_AF=0.0853;AMR_AF=0.013;AFR_AF=0.0136;EUR_AF=0.0239;SAS_AF=0.0552;AA=C|||;VT=SNP
6	31270451	rs9264803	C	T	100	PASS	AC=1346;AF=0.26877;AN=5008;NS=2504;DP=20016;EAS_AF=0.2232;AMR_AF=0.2795;AFR_AF=0.239;EUR_AF=0.333;SAS_AF=0.2822;AA=C|||;VT=SNP
6	31270468	rs6930299	T	G	100	PASS	AC=220;AF=0.0439297;AN=5008;NS=2504;DP=20203;EAS_AF=0.001;AMR_AF=0.0432;AFR_AF=0.0847;EUR_AF=0.0686;SAS_AF=0.0082;AA=T|||;VT=SNP
6	31270479	rs113863036	A	G	100	PASS	AC=106;AF=0.0211661;AN=5008;NS=2504;DP=20142;EAS_AF=0.001;AMR_AF=0.0216;AFR_AF=0.0507;EUR_AF=0.0209;SAS_AF=0.002;AA=A|||;VT=SNP
6	31270509	rs6908066	G	A	100	PASS	AC=1232;AF=0.246006;AN=5008;NS=2504;DP=20296;EAS_AF=0.3532;AMR_AF=0.3084;AFR_AF=0.1846;EUR_AF=0.1879;SAS_AF=0.2342;AA=G|||;VT=SNP
6	31270524	rs6907778	C	T	100	PASS	AC=1232;AF=0.246006;AN=5008;NS=2504;DP=19940;EAS_AF=0.3532;AMR_AF=0.3084;AFR_AF=0.1846;EUR_AF=0.1879;SAS_AF=0.2342;AA=C|||;VT=SNP
6	31270530	rs9264804	A	G	100	PASS	AC=1700;AF=0.339457;AN=5008;NS=2504;DP=19807;EAS_AF=0.4702;AMR_AF=0.4496;AFR_AF=0.2428;EUR_AF=0.3002;SAS_AF=0.2975;AA=G|||;VT=SNP
6	31270786	rs148416919	G	A	100	PASS	AC=191;AF=0.038139;AN=5008;NS=2504;DP=17340;EAS_AF=0.0853;AMR_AF=0.013;AFR_AF=0.0136;EUR_AF=0.0239;SAS_AF=0.0552;AA=G|||;VT=SNP
6	31270798	rs142628781	C	T	100	PASS	AC=66;AF=0.0131789;AN=5008;NS=2504;DP=16922;EAS_AF=0;AMR_AF=0.0259;AFR_AF=0.0015;EUR_AF=0.0408;SAS_AF=0.0051;AA=C|||;VT=SNP
6	31270817	rs28367683	C	T	100	PASS	AC=274;AF=0.0547125;AN=5008;NS=2504;DP=17055;EAS_AF=0;AMR_AF=0.062;AFR_AF=0.1127;EUR_AF=0.0527;SAS_AF=0.0297;AA=C|||;VT=SNP
6	31270859	rs78198539	A	G	100	PASS	AC=191;AF=0.038139;AN=5008;NS=2504;DP=17921;EAS_AF=0.0853;AMR_AF=0.013;AFR_AF=0.0136;EUR_AF=0.0239;SAS_AF=0.0552;AA=A|||;VT=SNP
6	31270951	rs6908556	C	A	100	PASS	AC=220;AF=0.0439297;AN=5008;NS=2504;DP=18886;EAS_AF=0.001;AMR_AF=0.0432;AFR_AF=0.0847;EUR_AF=0.0686;SAS_AF=0.0082;AA=C|||;VT=SNP
6	31270981	rs60082426	G	C	100	PASS	AC=329;AF=0.0656949;AN=5008;NS=2504;DP=19441;EAS_AF=0.0655;AMR_AF=0.1297;AFR_AF=0.0227;EUR_AF=0.0328;SAS_AF=0.1125;AA=G|||;VT=SNP
6	31270987	rs7746336	C	T	100	PASS	AC=750;AF=0.14976;AN=5008;NS=2504;DP=19216;EAS_AF=0.3075;AMR_AF=0.1354;AFR_AF=0.0885;EUR_AF=0.1014;SAS_AF=0.1299;AA=c|||;VT=SNP
6	31271008	rs13200073	C	T	100	PASS	AC=753;AF=0.150359;AN=5008;NS=2504;DP=20007;EAS_AF=0.1052;AMR_AF=0.1023;AFR_AF=0.1626;EUR_AF=0.1541;SAS_AF=0.2106;AA=C|||;VT=SNP
6	31271018	rs13216197	T	C	100	PASS	AC=754;AF=0.150559;AN=5008;NS=2504;DP=20723;EAS_AF=0.1052;AMR_AF=0.1023;AFR_AF=0.1634;EUR_AF=0.1541;SAS_AF=0.2106;AA=T|||;VT=SNP
6	31271025	rs75093065	A	G	100	PASS	AC=191;AF=0.038139;AN=5008;NS=2504;DP=21057;EAS_AF=0.0853;AMR_AF=0.013;AFR_AF=0.0136;EUR_AF=0.0239;SAS_AF=0.0552;AA=A|||;VT=SNP
6	31271076	rs9264845	G	C	100	PASS	AC=467;AF=0.0932508;AN=5008;NS=2504;DP=21190;EAS_AF=0.1151;AMR_AF=0.1412;AFR_AF=0.0582;EUR_AF=0.1133;SAS_AF=0.0634;AA=g|||;VT=SNP
6	31271114	rs9264846	C	G	100	PASS	AC=470;AF=0.0938498;AN=5008;NS=2504;DP=20769;EAS_AF=0.1171;AMR_AF=0.1441;AFR_AF=0.0575;EUR_AF=0.1133;SAS_AF=0.0634;AA=c|||;VT=SNP
6	31271124	rs6913294	G	A	100	PASS	AC=220;AF=0.0439297;AN=5008;NS=2504;DP=20756;EAS_AF=0.001;AMR_AF=0.0432;AFR_AF=0.0847;EUR_AF=0.0686;SAS_AF=0.0082;AA=G|||;VT=SNP
6	31271135	rs7770635	T	A	100	PASS	AC=732;AF=0.146166;AN=5008;NS=2504;DP=20601;EAS_AF=0.2907;AMR_AF=0.1354;AFR_AF=0.0885;EUR_AF=0.1014;SAS_AF=0.1288;AA=T|||;VT=SNP
6	31271137	rs77078553	G	C	100	PASS	AC=732;AF=0.146166;AN=5008;NS=2504;DP=20604;EAS_AF=0.2907;AMR_AF=0.1354;AFR_AF=0.0885;EUR_AF=0.1014;SAS_AF=0.1288;AA=G|||;VT=SNP
6	31271140	rs9264847	C	G	100	PASS	AC=471;AF=0.0940495;AN=5008;NS=2504;DP=20588;EAS_AF=0.1171;AMR_AF=0.1441;AFR_AF=0.0582;EUR_AF=0.1133;SAS_AF=0.0634;AA=C|||;VT=SNP
6	31271141	rs7750695	G	A	100	PASS	AC=763;AF=0.152356;AN=5008;NS=2504;DP=20501;EAS_AF=0.2907;AMR_AF=0.1354;AFR_AF=0.0885;EUR_AF=0.1024;SAS_AF=0.1595;AA=G|||;VT=SNP
6	31271157	rs7750269	A	G	100	PASS	AC=734;AF=0.146565;AN=5008;NS=2504;DP=20593;EAS_AF=0.2917;AMR_AF=0.1354;AFR_AF=0.0893;EUR_AF=0.1014;SAS_AF=0.1288;AA=A|||;VT=SNP
6	31271195	rs9264848	C	T	100	PASS	AC=471;AF=0.0940495;AN=5008;NS=2504;DP=20642;EAS_AF=0.1171;AMR_AF=0.1441;AFR_AF=0.0582;EUR_AF=0.1133;SAS_AF=0.0634;AA=C|||;VT=SNP
6	31271216	rs7750854	G	T	100	PASS	AC=1584;AF=0.316294;AN=5008;NS=2504;DP=20125;EAS_AF=0.3591;AMR_AF=0.3329;AFR_AF=0.3389;EUR_AF=0.2435;SAS_AF=0.3047;AA=G|||;VT=SNP
6	31271220	rs73730046	G	A	100	PASS	AC=220;AF=0.0439297;AN=5008;NS=2504;DP=20057;EAS_AF=0.001;AMR_AF=0.0432;AFR_AF=0.0847;EUR_AF=0.0686;SAS_AF=0.0082;AA=G|||;VT=SNP
6	31271226	rs9264849	T	C	100	PASS	AC=473;AF=0.0944489;AN=5008;NS=2504;DP=19763;EAS_AF=0.1171;AMR_AF=0.1441;AFR_AF=0.0582;EUR_AF=0.1153;SAS_AF=0.0634;AA=t|||;VT=SNP
6	31271240	rs9264850	A	G	100	PASS	AC=471;AF=0.0940495;AN=5008;NS=2504;DP=19378;EAS_AF=0.1171;AMR_AF=0.1441;AFR_AF=0.0582;EUR_AF=0.1133;SAS_AF=0.0634;AA=A|||;VT=SNP
6	31271270	rs9264851	A	G	100	PASS	AC=470;AF=0.0938498;AN=5008;NS=2504;DP=19346;EAS_AF=0.1171;AMR_AF=0.1441;AFR_AF=0.0575;EUR_AF=0.1133;SAS_AF=0.0634;AA=a|||;VT=SNP
6	31271285	rs11967472	G	A	100	PASS	AC=1805;AF=0.360423;AN=5008;NS=2504;DP=19260;EAS_AF=0.256;AMR_AF=0.3213;AFR_AF=0.4932;EUR_AF=0.325;SAS_AF=0.3528;AA=G|||;VT=SNP
6	31271310	rs9264852	A	G	100	PASS	AC=464;AF=0.0926518;AN=5008;NS=2504;DP=19119;EAS_AF=0.1141;AMR_AF=0.1427;AFR_AF=0.0575;EUR_AF=0.1133;SAS_AF=0.0613;AA=a|||;VT=SNP
6	31271320	rs28367685	G	A	100	PASS	AC=1091;AF=0.217851;AN=5008;NS=2504;DP=19406;EAS_AF=0.2212;AMR_AF=0.134;AFR_AF=0.2436;EUR_AF=0.1869;SAS_AF=0.271;AA=G|||;VT=SNP
6	31271322	rs9264853	A	G	100	PASS	AC=464;AF=0.0926518;AN=5008;NS=2504;DP=19393;EAS_AF=0.1141;AMR_AF=0.1427;AFR_AF=0.0575;EUR_AF=0.1133;SAS_AF=0.0613;AA=a|||;VT=SNP
6	31271366	rs9264855	A	G	100	PASS	AC=470;AF=0.0938498;AN=5008;NS=2504;DP=19601;EAS_AF=0.1171;AMR_AF=0.1441;AFR_AF=0.0582;EUR_AF=0.1133;SAS_AF=0.0624;AA=a|||;VT=SNP
6	31271463	rs9264856	A	G	100	PASS	AC=465;AF=0.0928514;AN=5008;NS=2504;DP=21073;EAS_AF=0.1161;AMR_AF=0.1412;AFR_AF=0.0575;EUR_AF=0.1133;SAS_AF=0.0613;AA=a|||;VT=SNP
6	31271473	rs9264857	C	A	100	PASS	AC=465;AF=0.0928514;AN=5008;NS=2504;DP=21190;EAS_AF=0.1161;AMR_AF=0.1412;AFR_AF=0.0575;EUR_AF=0.1133;SAS_AF=0.0613;AA=c|||;VT=SNP
6	31271511	rs13200571	A	C	100	PASS	AC=558;AF=0.111422;AN=5008;NS=2504;DP=20898;EAS_AF=0.0516;AMR_AF=0.0836;AFR_AF=0.0847;EUR_AF=0.1431;SAS_AF=0.1963;AA=A|||;VT=SNP
6	31271512	rs74751264	C	T	100	PASS	AC=191;AF=0.038139;AN=5008;NS=2504;DP=20905;EAS_AF=0.0853;AMR_AF=0.013;AFR_AF=0.0136;EUR_AF=0.0239;SAS_AF=0.0552;AA=C|||;VT=SNP
6	31271527	rs9264862	C	T	100	PASS	AC=464;AF=0.0926518;AN=5008;NS=2504;DP=21202;EAS_AF=0.1171;AMR_AF=0.1427;AFR_AF=0.0582;EUR_AF=0.1133;SAS_AF=0.0573;AA=C|||;VT=SNP
6	31271530	rs9264863	A	G	100	PASS	AC=464;AF=0.0926518;AN=5008;NS=2504;DP=20331;EAS_AF=0.1171;AMR_AF=0.1427;AFR_AF=0.0582;EUR_AF=0.1133;SAS_AF=0.0573;AA=a|||;VT=SNP
6	31271601	rs9264868	A	G	100	PASS	AC=468;AF=0.0934505;AN=5008;NS=2504;DP=19740;EAS_AF=0.12;AMR_AF=0.1427;AFR_AF=0.0582;EUR_AF=0.1133;SAS_AF=0.0583;AA=a|||;VT=SNP
6	31271606	rs79424709	G	A	100	PASS	AC=191;AF=0.038139;AN=5008;NS=2504;DP=19813;EAS_AF=0.0853;AMR_AF=0.013;AFR_AF=0.0136;EUR_AF=0.0239;SAS_AF=0.0552;AA=G|||;VT=SNP
6	31271630	rs9264869	A	G	100	PASS	AC=463;AF=0.0924521;AN=5008;NS=2504;DP=20281;EAS_AF=0.1171;AMR_AF=0.1427;AFR_AF=0.0582;EUR_AF=0.1133;SAS_AF=0.0562;AA=a|||;VT=SNP
6	31271662	rs9264870	G	A	100	PASS	AC=463;AF=0.0924521;AN=5008;NS=2504;DP=20680;EAS_AF=0.1171;AMR_AF=0.1427;AFR_AF=0.0582;EUR_AF=0.1133;SAS_AF=0.0562;AA=g|||;VT=SNP
6	31271680	rs9468940	G	C	100	PASS	AC=1826;AF=0.364617;AN=5008;NS=2504;DP=20254;EAS_AF=0.255;AMR_AF=0.33;AFR_AF=0.4947;EUR_AF=0.333;SAS_AF=0.3589;AA=G|||;VT=SNP
6	31271694	rs9264872	C	T	100	PASS	AC=448;AF=0.0894569;AN=5008;NS=2504;DP=20116;EAS_AF=0.1171;AMR_AF=0.134;AFR_AF=0.0575;EUR_AF=0.1054;SAS_AF=0.0562;AA=C|||;VT=SNP
6	31271700	rs9264873	T	C	100	PASS	AC=3556;AF=0.710064;AN=5008;NS=2504;DP=19836;EAS_AF=0.7292;AMR_AF=0.7723;AFR_AF=0.7481;EUR_AF=0.6421;SAS_AF=0.6646;AA=C|||;VT=SNP
6	31271701	rs548484308	C	T	100	PASS	AC=448;AF=0.0894569;AN=5008;NS=2504;DP=19907;EAS_AF=0.1171;AMR_AF=0.134;AFR_AF=0.0575;EUR_AF=0.1054;SAS_AF=0.0562;AA=c|||;VT=SNP
6	31271716	rs9461688	A	G	100	PASS	AC=1811;AF=0.361621;AN=5008;NS=2504;DP=19614;EAS_AF=0.255;AMR_AF=0.3228;AFR_AF=0.4947;EUR_AF=0.326;SAS_AF=0.3558;AA=A|||;VT=SNP
6	31271735	rs9264875	G	C	100	PASS	AC=457;AF=0.091254;AN=5008;NS=2504;DP=19097;EAS_AF=0.1171;AMR_AF=0.1369;AFR_AF=0.0567;EUR_AF=0.1103;SAS_AF=0.0593;AA=G|||;VT=SNP
6	31271757	rs9368673	T	C	100	PASS	AC=733;AF=0.146366;AN=5008;NS=2504;DP=19568;EAS_AF=0.2917;AMR_AF=0.1354;AFR_AF=0.0885;EUR_AF=0.1014;SAS_AF=0.1288;AA=T|||;VT=SNP
6	31271761	rs9264878	C	T	100	PASS	AC=460;AF=0.091853;AN=5008;NS=2504;DP=19525;EAS_AF=0.1171;AMR_AF=0.1398;AFR_AF=0.0567;EUR_AF=0.1113;SAS_AF=0.0593;AA=c|||;VT=SNP
6	31271775	rs9264879	A	C	100	PASS	AC=461;AF=0.0920527;AN=5008;NS=2504;DP=19850;EAS_AF=0.1171;AMR_AF=0.1412;AFR_AF=0.0567;EUR_AF=0.1113;SAS_AF=0.0593;AA=A|||;VT=SNP
6	31271791	rs76492679	T	C	100	PASS	AC=191;AF=0.038139;AN=5008;NS=2504;DP=20047;EAS_AF=0.0853;AMR_AF=0.013;AFR_AF=0.0136;EUR_AF=0.0239;SAS_AF=0.0552;AA=T|||;VT=SNP
6	31271852	rs9264880	T	C	100	PASS	AC=471;AF=0.0940495;AN=5008;NS=2504;DP=20086;EAS_AF=0.1171;AMR_AF=0.1441;AFR_AF=0.0582;EUR_AF=0.1133;SAS_AF=0.0634;AA=T|||;VT=SNP
6	31271876	rs9264882	C	T	100	PASS	AC=461;AF=0.0920527;AN=5008;NS=2504;DP=19560;EAS_AF=0.1161;AMR_AF=0.1412;AFR_AF=0.056;EUR_AF=0.1123;SAS_AF=0.0603;AA=c|||;VT=SNP
6	31271894	rs9264883	A	G	100	PASS	AC=461;AF=0.0920527;AN=5008;NS=2504;DP=19185;EAS_AF=0.1161;AMR_AF=0.1412;AFR_AF=0.056;EUR_AF=0.1123;SAS_AF=0.0603;AA=a|||;VT=SNP
6	31271936	rs7751729	C	T	100	PASS	AC=752;AF=0.15016;AN=5008;NS=2504;DP=19519;EAS_AF=0.1052;AMR_AF=0.1023;AFR_AF=0.1619;EUR_AF=0.1541;SAS_AF=0.2106;AA=C|||;VT=SNP
6	31271962	rs59009550	C	T	100	PASS	AC=336;AF=0.0670927;AN=5008;NS=2504;DP=18795;EAS_AF=0.0645;AMR_AF=0.1326;AFR_AF=0.0227;EUR_AF=0.0368;SAS_AF=0.1145;AA=C|||;VT=SNP
6	31272030	rs9264886	T	G	100	PASS	AC=460;AF=0.091853;AN=5008;NS=2504;DP=18044;EAS_AF=0.1141;AMR_AF=0.1412;AFR_AF=0.0582;EUR_AF=0.1123;SAS_AF=0.0583;AA=t|||;VT=SNP
6	31272031	rs9264887	A	G	100	PASS	AC=461;AF=0.0920527;AN=5008;NS=2504;DP=18034;EAS_AF=0.1141;AMR_AF=0.1412;AFR_AF=0.059;EUR_AF=0.1123;SAS_AF=0.0583;AA=a|||;VT=SNP
6	31272122	rs9264888	A	C	100	PASS	AC=468;AF=0.0934505;AN=5008;NS=2504;DP=19096;EAS_AF=0.1161;AMR_AF=0.1427;AFR_AF=0.0582;EUR_AF=0.1133;SAS_AF=0.0624;AA=a|||;VT=SNP
6	31272133	rs6918887	A	G	100	PASS	AC=220;AF=0.0439297;AN=5008;NS=2504;DP=19351;EAS_AF=0.001;AMR_AF=0.0432;AFR_AF=0.0847;EUR_AF=0.0686;SAS_AF=0.0082;AA=A|||;VT=SNP
6	31272156	rs9264891	C	T	100	PASS	AC=466;AF=0.0930511;AN=5008;NS=2504;DP=19367;EAS_AF=0.1161;AMR_AF=0.1412;AFR_AF=0.0582;EUR_AF=0.1123;SAS_AF=0.0624;AA=c|||;VT=SNP
6	31272157	rs9368675	G	A	100	PASS	AC=733;AF=0.146366;AN=5008;NS=2504;DP=19367;EAS_AF=0.2917;AMR_AF=0.1354;AFR_AF=0.0885;EUR_AF=0.1014;SAS_AF=0.1288;AA=G|||;VT=SNP
6	31272199	rs9264892	C	G	100	PASS	AC=464;AF=0.0926518;AN=5008;NS=2504;DP=19314;EAS_AF=0.1151;AMR_AF=0.1398;AFR_AF=0.0582;EUR_AF=0.1123;SAS_AF=0.0624;AA=c|||;VT=SNP
6	31272209	rs9368676	G	A	100	PASS	AC=791;AF=0.157947;AN=5008;NS=2504;DP=19203;EAS_AF=0.3373;AMR_AF=0.1441;AFR_AF=0.0885;EUR_AF=0.1014;SAS_AF=0.135;AA=G|||;VT=SNP
6	31272251	rs35624930	T	C	100	PASS	AC=530;AF=0.105831;AN=5008;NS=2504;DP=19481;EAS_AF=0.1806;AMR_AF=0.049;AFR_AF=0.0817;EUR_AF=0.1252;SAS_AF=0.0818;AA=T|||;VT=SNP
6	31272261	rs6457374	C	T	100	PASS	AC=4352;AF=0.86901;AN=5008;NS=2504;DP=19358;EAS_AF=0.8343;AMR_AF=0.8775;AFR_AF=0.941;EUR_AF=0.7962;SAS_AF=0.8763;AA=T|||;VT=SNP
6	31272321	rs9368677	G	A	100	PASS	AC=542;AF=0.108227;AN=5008;NS=2504;DP=19205;EAS_AF=0.2063;AMR_AF=0.1225;AFR_AF=0.0749;EUR_AF=0.0775;SAS_AF=0.0736;AA=G|||;VT=SNP
6	31272322	rs9264894	C	T	100	PASS	AC=470;AF=0.0938498;AN=5008;NS=2504;DP=19283;EAS_AF=0.1171;AMR_AF=0.1427;AFR_AF=0.0582;EUR_AF=0.1133;SAS_AF=0.0634;AA=c|||;VT=SNP
6	31272327	rs79916750	T	C	100	PASS	AC=191;AF=0.038139;AN=5008;NS=2504;DP=19365;EAS_AF=0.0853;AMR_AF=0.013;AFR_AF=0.0136;EUR_AF=0.0239;SAS_AF=0.0552;AA=T|||;VT=SNP
6	31272362	rs9264895	A	T	100	PASS	AC=470;AF=0.0938498;AN=5008;NS=2504;DP=18679;EAS_AF=0.1171;AMR_AF=0.1427;AFR_AF=0.0582;EUR_AF=0.1133;SAS_AF=0.0634;AA=A|||;VT=SNP
6	31272369	rs9264896	G	A	100	PASS	AC=471;AF=0.0940495;AN=5008;NS=2504;DP=18179;EAS_AF=0.1171;AMR_AF=0.1427;AFR_AF=0.059;EUR_AF=0.1133;SAS_AF=0.0634;AA=g|||;VT=SNP
6	31272392	rs9380242	G	A	100	PASS	AC=487;AF=0.0972444;AN=5008;NS=2504;DP=17914;EAS_AF=0.1984;AMR_AF=0.1196;AFR_AF=0.0643;EUR_AF=0.0616;SAS_AF=0.0583;AA=G|||;VT=SNP
6	31272396	rs9264898	C	T	100	PASS	AC=470;AF=0.0938498;AN=5008;NS=2504;DP=17982;EAS_AF=0.1171;AMR_AF=0.1427;AFR_AF=0.0582;EUR_AF=0.1133;SAS_AF=0.0634;AA=c|||;VT=SNP
6	31272421	rs9264899	T	C	100	PASS	AC=470;AF=0.0938498;AN=5008;NS=2504;DP=17969;EAS_AF=0.1171;AMR_AF=0.1412;AFR_AF=0.0582;EUR_AF=0.1133;SAS_AF=0.0644;AA=T|||;VT=SNP
6	31272447	rs9264900	C	T	100	PASS	AC=469;AF=0.0936502;AN=5008;NS=2504;DP=18035;EAS_AF=0.1171;AMR_AF=0.1412;AFR_AF=0.0582;EUR_AF=0.1133;SAS_AF=0.0634;AA=C|||;VT=SNP
6	31272463	rs9368678	T	C	100	PASS	AC=734;AF=0.146565;AN=5008;NS=2504;DP=18843;EAS_AF=0.2917;AMR_AF=0.1354;AFR_AF=0.0885;EUR_AF=0.1014;SAS_AF=0.1299;AA=T|||;VT=SNP
6	31272490	rs9264901	T	C	100	PASS	AC=473;AF=0.0944489;AN=5008;NS=2504;DP=20056;EAS_AF=0.1171;AMR_AF=0.1455;AFR_AF=0.0582;EUR_AF=0.1133;SAS_AF=0.0644;AA=t|||;VT=SNP
6	31272506	rs9264902	T	C	100	PASS	AC=473;AF=0.0944489;AN=5008;NS=2504;DP=20254;EAS_AF=0.1171;AMR_AF=0.1455;AFR_AF=0.0582;EUR_AF=0.1133;SAS_AF=0.0644;AA=T|||;VT=SNP
6	31272507	rs9264903	G	A	100	PASS	AC=473;AF=0.0944489;AN=5008;NS=2504;DP=20246;EAS_AF=0.1171;AMR_AF=0.1455;AFR_AF=0.0582;EUR_AF=0.1133;SAS_AF=0.0644;AA=G|||;VT=SNP
6	31272532	rs74346766	C	T	100	PASS	AC=191;AF=0.038139;AN=5008;NS=2504;DP=21151;EAS_AF=0.0853;AMR_AF=0.013;AFR_AF=0.0136;EUR_AF=0.0239;SAS_AF=0.0552;AA=C|||;VT=SNP
6	31272553	rs9264904	G	A	100	PASS	AC=1369;AF=0.273363;AN=5008;NS=2504;DP=21389;EAS_AF=0.1528;AMR_AF=0.3703;AFR_AF=0.3669;EUR_AF=0.2992;SAS_AF=0.1759;AA=g|||;VT=SNP
6	31272554	rs9394055	A	G	100	PASS	AC=733;AF=0.146366;AN=5008;NS=2504;DP=21395;EAS_AF=0.2917;AMR_AF=0.1354;AFR_AF=0.0885;EUR_AF=0.1014;SAS_AF=0.1288;AA=G|||;VT=SNP
6	31272559	rs9264905	G	A	100	PASS	AC=469;AF=0.0936502;AN=5008;NS=2504;DP=21297;EAS_AF=0.1171;AMR_AF=0.1412;AFR_AF=0.0582;EUR_AF=0.1113;SAS_AF=0.0654;AA=g|||;VT=SNP
6	31272581	rs4713451	T	C	100	PASS	AC=851;AF=0.169928;AN=5008;NS=2504;DP=21865;EAS_AF=0.0675;AMR_AF=0.1974;AFR_AF=0.2504;EUR_AF=0.1421;SAS_AF=0.1759;AA=T|||;VT=SNP
6	31272612	rs6457375	G	A	100	PASS	AC=2824;AF=0.563898;AN=5008;NS=2504;DP=22300;EAS_AF=0.4375;AMR_AF=0.6383;AFR_AF=0.6589;EUR_AF=0.5398;SAS_AF=0.5378;AA=G|||;VT=SNP
6	31272665	rs9264911	A	G	100	PASS	AC=468;AF=0.0934505;AN=5008;NS=2504;DP=23224;EAS_AF=0.1171;AMR_AF=0.1427;AFR_AF=0.0575;EUR_AF=0.1133;SAS_AF=0.0624;AA=a|||;VT=SNP
6	31272705	rs9264915	A	G	100	PASS	AC=471;AF=0.0940495;AN=5008;NS=2504;DP=19595;EAS_AF=0.1171;AMR_AF=0.1441;AFR_AF=0.0582;EUR_AF=0.1133;SAS_AF=0.0634;AA=a|||;VT=SNP
6	31272729	rs9368679	C	T	100	PASS	AC=733;AF=0.146366;AN=5008;NS=2504;DP=18599;EAS_AF=0.2917;AMR_AF=0.1354;AFR_AF=0.0885;EUR_AF=0.1014;SAS_AF=0.1288;AA=C|||;VT=SNP
6	31272774	rs9264916	G	A	100	PASS	AC=1013;AF=0.202276;AN=5008;NS=2504;DP=20782;EAS_AF=0.3234;AMR_AF=0.2666;AFR_AF=0.1331;EUR_AF=0.1909;SAS_AF=0.137;AA=g|||;VT=SNP
6	31272808	rs9264917	A	G	100	PASS	AC=471;AF=0.0940495;AN=5008;NS=2504;DP=20262;EAS_AF=0.1171;AMR_AF=0.1441;AFR_AF=0.0582;EUR_AF=0.1133;SAS_AF=0.0634;AA=A|||;VT=SNP
6	31272827	rs113997854	C	T	100	PASS	AC=127;AF=0.0253594;AN=5008;NS=2504;DP=20582;EAS_AF=0.001;AMR_AF=0.036;AFR_AF=0.0189;EUR_AF=0.0676;SAS_AF=0.0082;AA=C|||;VT=SNP
6	31272844	rs9368680	G	C	100	PASS	AC=733;AF=0.146366;AN=5008;NS=2504;DP=21069;EAS_AF=0.2917;AMR_AF=0.1354;AFR_AF=0.0885;EUR_AF=0.1014;SAS_AF=0.1288;AA=G|||;VT=SNP
6	31272853	rs9264920	C	A	100	PASS	AC=471;AF=0.0940495;AN=5008;NS=2504;DP=21594;EAS_AF=0.1171;AMR_AF=0.1441;AFR_AF=0.0582;EUR_AF=0.1133;SAS_AF=0.0634;AA=C|||;VT=SNP
6	31272892	rs12664384	C	T	100	PASS	AC=328;AF=0.0654952;AN=5008;NS=2504;DP=22684;EAS_AF=0.0645;AMR_AF=0.1297;AFR_AF=0.0227;EUR_AF=0.0328;SAS_AF=0.1125;AA=C|||;VT=SNP
6	31272915	rs396337	C	A	100	PASS	AC=471;AF=0.0940495;AN=5008;NS=2504;DP=22760;EAS_AF=0.1171;AMR_AF=0.1441;AFR_AF=0.0582;EUR_AF=0.1133;SAS_AF=0.0634;AA=C|||;VT=SNP
6	31272980	rs396038	C	T	100	PASS	AC=471;AF=0.0940495;AN=5008;NS=2504;DP=23487;EAS_AF=0.1171;AMR_AF=0.1441;AFR_AF=0.0582;EUR_AF=0.1133;SAS_AF=0.0634;AA=C|||;VT=SNP
6	31273006	rs79409503	T	G	100	PASS	AC=191;AF=0.038139;AN=5008;NS=2504;DP=23252;EAS_AF=0.0853;AMR_AF=0.013;AFR_AF=0.0136;EUR_AF=0.0239;SAS_AF=0.0552;AA=T|||;VT=SNP
6	31273030	rs7760988	C	T	100	PASS	AC=735;AF=0.146765;AN=5008;NS=2504;DP=23151;EAS_AF=0.2917;AMR_AF=0.1354;AFR_AF=0.0893;EUR_AF=0.1014;SAS_AF=0.1299;AA=c|||;VT=SNP
6	31273146	rs6905036	T	C	100	PASS	AC=220;AF=0.0439297;AN=5008;NS=2504;DP=20606;EAS_AF=0.001;AMR_AF=0.0432;AFR_AF=0.0847;EUR_AF=0.0686;SAS_AF=0.0082;AA=T|||;VT=SNP
6	31273152	rs9264921	C	T	100	PASS	AC=528;AF=0.105431;AN=5008;NS=2504;DP=20562;EAS_AF=0.125;AMR_AF=0.1484;AFR_AF=0.0688;EUR_AF=0.1292;SAS_AF=0.0798;AA=C|||;VT=SNP
6	31273155	rs9264922	C	T	100	PASS	AC=473;AF=0.0944489;AN=5008;NS=2504;DP=20483;EAS_AF=0.1171;AMR_AF=0.1455;AFR_AF=0.0582;EUR_AF=0.1133;SAS_AF=0.0644;AA=c|||;VT=SNP
6	31273156	rs9264923	A	G	100	PASS	AC=1206;AF=0.240815;AN=5008;NS=2504;DP=20500;EAS_AF=0.4087;AMR_AF=0.281;AFR_AF=0.1467;EUR_AF=0.2147;SAS_AF=0.1933;AA=G|||;VT=SNP
6	31273224	rs364415	G	A	100	PASS	AC=472;AF=0.0942492;AN=5008;NS=2504;DP=17226;EAS_AF=0.1171;AMR_AF=0.1441;AFR_AF=0.0582;EUR_AF=0.1133;SAS_AF=0.0644;AA=G|||;VT=SNP
6	31273268	rs393225	A	G	100	PASS	AC=472;AF=0.0942492;AN=5008;NS=2504;DP=19270;EAS_AF=0.1171;AMR_AF=0.1441;AFR_AF=0.0582;EUR_AF=0.1133;SAS_AF=0.0644;AA=A|||;VT=SNP
6	31273301	rs9264924	G	A	100	PASS	AC=466;AF=0.0930511;AN=5008;NS=2504;DP=20939;EAS_AF=0.1171;AMR_AF=0.1427;AFR_AF=0.0575;EUR_AF=0.1103;SAS_AF=0.0634;AA=G|||;VT=SNP
6	31273324	rs7761496	C	T	100	PASS	AC=1199;AF=0.239417;AN=5008;NS=2504;DP=20617;EAS_AF=0.4087;AMR_AF=0.2781;AFR_AF=0.146;EUR_AF=0.2117;SAS_AF=0.1922;AA=c|||;VT=SNP
6	31273333	rs9394056	A	G	100	PASS	AC=733;AF=0.146366;AN=5008;NS=2504;DP=21088;EAS_AF=0.2917;AMR_AF=0.1354;AFR_AF=0.0885;EUR_AF=0.1014;SAS_AF=0.1288;AA=A|||;VT=SNP
6	31273366	rs7761515	C	A	100	PASS	AC=733;AF=0.146366;AN=5008;NS=2504;DP=21421;EAS_AF=0.2917;AMR_AF=0.1354;AFR_AF=0.0885;EUR_AF=0.1014;SAS_AF=0.1288;AA=c|||;VT=SNP
6	31273422	rs9264927	T	C	100	PASS	AC=501;AF=0.10004;AN=5008;NS=2504;DP=22846;EAS_AF=0.1329;AMR_AF=0.1441;AFR_AF=0.0582;EUR_AF=0.1133;SAS_AF=0.0777;AA=t|||;VT=SNP
6	31273455	rs9264928	T	C	100	PASS	AC=470;AF=0.0938498;AN=5008;NS=2504;DP=22316;EAS_AF=0.1171;AMR_AF=0.1441;AFR_AF=0.0575;EUR_AF=0.1133;SAS_AF=0.0634;AA=t|||;VT=SNP
6	31273495	rs7761965	G	A	100	PASS	AC=1061;AF=0.211861;AN=5008;NS=2504;DP=21584;EAS_AF=0.3562;AMR_AF=0.2651;AFR_AF=0.1112;EUR_AF=0.1342;SAS_AF=0.2413;AA=G|||;VT=SNP
6	31273497	rs2508008	A	G	100	PASS	AC=470;AF=0.0938498;AN=5008;NS=2504;DP=21496;EAS_AF=0.1171;AMR_AF=0.1441;AFR_AF=0.0575;EUR_AF=0.1133;SAS_AF=0.0634;AA=A|||;VT=SNP
6	31273540	rs114000349	C	T	100	PASS	AC=329;AF=0.0656949;AN=5008;NS=2504;DP=20745;EAS_AF=0.0645;AMR_AF=0.1297;AFR_AF=0.0234;EUR_AF=0.0328;SAS_AF=0.1125;AA=C|||;VT=SNP
6	31273550	rs2508007	C	T	100	PASS	AC=471;AF=0.0940495;AN=5008;NS=2504;DP=20496;EAS_AF=0.1181;AMR_AF=0.1441;AFR_AF=0.0575;EUR_AF=0.1133;SAS_AF=0.0634;AA=c|||;VT=SNP
6	31273554	rs9357124	C	A	100	PASS	AC=543;AF=0.108427;AN=5008;NS=2504;DP=20208;EAS_AF=0.2063;AMR_AF=0.1225;AFR_AF=0.0749;EUR_AF=0.0785;SAS_AF=0.0736;AA=C|||;VT=SNP
6	31273562	rs2508006	T	C	100	PASS	AC=464;AF=0.0926518;AN=5008;NS=2504;DP=19792;EAS_AF=0.1161;AMR_AF=0.1369;AFR_AF=0.0575;EUR_AF=0.1133;SAS_AF=0.0634;AA=T|||;VT=SNP
6	31273578	rs9357125	C	T	100	PASS	AC=734;AF=0.146565;AN=5008;NS=2504;DP=19093;EAS_AF=0.2927;AMR_AF=0.1354;AFR_AF=0.0885;EUR_AF=0.1014;SAS_AF=0.1288;AA=C|||;VT=SNP
6	31273582	rs2508005	A	G	100	PASS	AC=469;AF=0.0936502;AN=5008;NS=2504;DP=19051;EAS_AF=0.1161;AMR_AF=0.1441;AFR_AF=0.0575;EUR_AF=0.1133;SAS_AF=0.0634;AA=A|||;VT=SNP
6	31273595	rs2508004	T	G	100	PASS	AC=469;AF=0.0936502;AN=5008;NS=2504;DP=18356;EAS_AF=0.1161;AMR_AF=0.1441;AFR_AF=0.0575;EUR_AF=0.1133;SAS_AF=0.0634;AA=T|||;VT=SNP
6	31273691	rs9366779	C	T	100	PASS	AC=734;AF=0.146565;AN=5008;NS=2504;DP=19784;EAS_AF=0.2917;AMR_AF=0.1354;AFR_AF=0.0885;EUR_AF=0.1014;SAS_AF=0.1299;AA=C|||;VT=SNP
6	31273692	rs9394057	A	G	100	PASS	AC=733;AF=0.146366;AN=5008;NS=2504;DP=19785;EAS_AF=0.2917;AMR_AF=0.1354;AFR_AF=0.0885;EUR_AF=0.1014;SAS_AF=0.1288;AA=G|||;VT=SNP
6	31273703	rs16899241	C	T	100	PASS	AC=327;AF=0.0652955;AN=5008;NS=2504;DP=19955;EAS_AF=0.0645;AMR_AF=0.1297;AFR_AF=0.0227;EUR_AF=0.0328;SAS_AF=0.1115;AA=C|||;VT=SNP
6	31273743	rs73730049	C	T	100	PASS	AC=220;AF=0.0439297;AN=5008;NS=2504;DP=21349;EAS_AF=0.001;AMR_AF=0.0432;AFR_AF=0.0847;EUR_AF=0.0686;SAS_AF=0.0082;AA=C|||;VT=SNP
6	31273745	rs3873386	T	C	100	PASS	AC=2352;AF=0.469649;AN=5008;NS=2504;DP=21410;EAS_AF=0.3204;AMR_AF=0.4942;AFR_AF=0.6006;EUR_AF=0.4264;SAS_AF=0.4734;AA=T|||;VT=SNP
6	31273992	rs6926927	G	A	100	PASS	AC=725;AF=0.144768;AN=5008;NS=2504;DP=18338;EAS_AF=0.2837;AMR_AF=0.1354;AFR_AF=0.0885;EUR_AF=0.1014;SAS_AF=0.1288;AA=g|||;VT=SNP
6	31274000	rs7762513	C	T	100	PASS	AC=1308;AF=0.261182;AN=5008;NS=2504;DP=18237;EAS_AF=0.2212;AMR_AF=0.1772;AFR_AF=0.3283;EUR_AF=0.2555;SAS_AF=0.2771;AA=C|||;VT=SNP
6	31274014	rs1634795	G	A	100	PASS	AC=281;AF=0.0561102;AN=5008;NS=2504;DP=17611;EAS_AF=0.005;AMR_AF=0.1095;AFR_AF=0.0575;EUR_AF=0.1133;SAS_AF=0.0102;AA=G|||;VT=SNP
6	31274027	rs1634761	C	T	100	PASS	AC=2841;AF=0.567292;AN=5008;NS=2504;DP=18010;EAS_AF=0.6944;AMR_AF=0.5865;AFR_AF=0.4985;EUR_AF=0.503;SAS_AF=0.5818;AA=T|||;VT=SNP
6	31274036	rs6930944	A	G	100	PASS	AC=734;AF=0.146565;AN=5008;NS=2504;DP=18246;EAS_AF=0.2917;AMR_AF=0.1354;AFR_AF=0.0893;EUR_AF=0.1014;SAS_AF=0.1288;AA=A|||;VT=SNP
6	31274070	rs113997511	G	A	100	PASS	AC=328;AF=0.0654952;AN=5008;NS=2504;DP=19233;EAS_AF=0.0645;AMR_AF=0.1297;AFR_AF=0.0227;EUR_AF=0.0328;SAS_AF=0.1125;AA=G|||;VT=SNP
6	31274137	rs9264929	A	G	100	PASS	AC=281;AF=0.0561102;AN=5008;NS=2504;DP=21040;EAS_AF=0.005;AMR_AF=0.1081;AFR_AF=0.0575;EUR_AF=0.1133;SAS_AF=0.0112;AA=A|||;VT=SNP
6	31274174	rs139101653	C	T	100	PASS	AC=40;AF=0.00798722;AN=5008;NS=2504;DP=21050;EAS_AF=0;AMR_AF=0.0159;AFR_AF=0;EUR_AF=0.0199;SAS_AF=0.0092;AA=C|||;VT=SNP
6	31274184	rs9264930	C	T	100	PASS	AC=276;AF=0.0551118;AN=5008;NS=2504;DP=20920;EAS_AF=0.005;AMR_AF=0.1052;AFR_AF=0.056;EUR_AF=0.1133;SAS_AF=0.0102;AA=C|||;VT=SNP
6	31274196	rs9264931	T	C	100	PASS	AC=467;AF=0.0932508;AN=5008;NS=2504;DP=20958;EAS_AF=0.1171;AMR_AF=0.1412;AFR_AF=0.0567;EUR_AF=0.1133;SAS_AF=0.0634;AA=t|||;VT=SNP
6	31274206	rs9264932	T	A	100	PASS	AC=274;AF=0.0547125;AN=5008;NS=2504;DP=21200;EAS_AF=0.005;AMR_AF=0.1037;AFR_AF=0.0552;EUR_AF=0.1133;SAS_AF=0.0102;AA=T|||;VT=SNP
6	31274218	rs9264933	C	T	100	PASS	AC=274;AF=0.0547125;AN=5008;NS=2504;DP=21600;EAS_AF=0.005;AMR_AF=0.1037;AFR_AF=0.0552;EUR_AF=0.1133;SAS_AF=0.0102;AA=C|||;VT=SNP
6	31274245	rs6931332	A	G	100	PASS	AC=2482;AF=0.495607;AN=5008;NS=2504;DP=21482;EAS_AF=0.63;AMR_AF=0.4452;AFR_AF=0.4592;EUR_AF=0.4702;SAS_AF=0.4683;AA=G|||;VT=SNP
6	31274257	rs9264936	G	C	100	PASS	AC=277;AF=0.0553115;AN=5008;NS=2504;DP=20902;EAS_AF=0.005;AMR_AF=0.1066;AFR_AF=0.056;EUR_AF=0.1133;SAS_AF=0.0102;AA=G|||;VT=SNP
6	31274269	rs9264938	T	A	100	PASS	AC=593;AF=0.118411;AN=5008;NS=2504;DP=20781;EAS_AF=0.0675;AMR_AF=0.2363;AFR_AF=0.0734;EUR_AF=0.1441;SAS_AF=0.1217;AA=T|||;VT=SNP
6	31274298	rs9264941	G	A	100	PASS	AC=603;AF=0.120407;AN=5008;NS=2504;DP=19059;EAS_AF=0.0685;AMR_AF=0.2392;AFR_AF=0.0779;EUR_AF=0.1451;SAS_AF=0.1217;AA=g|||;VT=SNP
6	31274380	rs9264942	T	C	100	PASS	AC=1841;AF=0.367612;AN=5008;NS=2504;DP=18612;EAS_AF=0.3929;AMR_AF=0.304;AFR_AF=0.27;EUR_AF=0.3618;SAS_AF=0.5245;AA=t|||;VT=SNP
6	31274449	rs35647108	C	A	100	PASS	AC=547;AF=0.109225;AN=5008;NS=2504;DP=16229;EAS_AF=0.13;AMR_AF=0.0591;AFR_AF=0.1006;EUR_AF=0.1272;SAS_AF=0.1166;AA=C|||;VT=SNP
6	31274521	rs9264943	G	A	100	PASS	AC=276;AF=0.0551118;AN=5008;NS=2504;DP=15285;EAS_AF=0.006;AMR_AF=0.1052;AFR_AF=0.056;EUR_AF=0.1123;SAS_AF=0.0102;AA=G|||;VT=SNP
6	31274555	rs10484554	C	T	100	PASS	AC=557;AF=0.111222;AN=5008;NS=2504;DP=13951;EAS_AF=0.0516;AMR_AF=0.0836;AFR_AF=0.084;EUR_AF=0.1431;SAS_AF=0.1963;AA=c|||;VT=SNP
6	31274582	rs9468944	G	A	100	PASS	AC=1085;AF=0.216653;AN=5008;NS=2504;DP=15168;EAS_AF=0.0427;AMR_AF=0.2421;AFR_AF=0.3828;EUR_AF=0.2117;SAS_AF=0.1585;AA=G|||;VT=SNP
6	31274619	rs9264944	A	G	100	PASS	AC=1406;AF=0.280751;AN=5008;NS=2504;DP=15867;EAS_AF=0.4097;AMR_AF=0.4063;AFR_AF=0.1657;EUR_AF=0.2376;SAS_AF=0.2587;AA=A|||;VT=SNP
6	31274627	rs9264945	G	A	100	PASS	AC=264;AF=0.0527157;AN=5008;NS=2504;DP=15831;EAS_AF=0.005;AMR_AF=0.1052;AFR_AF=0.0545;EUR_AF=0.1034;SAS_AF=0.0102;AA=G|||;VT=SNP
6	31274634	rs9264946	T	C	100	PASS	AC=1078;AF=0.215256;AN=5008;NS=2504;DP=16021;EAS_AF=0.3452;AMR_AF=0.2767;AFR_AF=0.143;EUR_AF=0.2048;SAS_AF=0.1462;AA=T|||;VT=SNP
6	31274666	rs76703505	C	T	100	PASS	AC=814;AF=0.16254;AN=5008;NS=2504;DP=17084;EAS_AF=0.3403;AMR_AF=0.1715;AFR_AF=0.0893;EUR_AF=0.1004;SAS_AF=0.136;AA=C|||;VT=SNP
6	31274677	rs3132480	T	G	100	PASS	AC=279;AF=0.0557109;AN=5008;NS=2504;DP=16759;EAS_AF=0.005;AMR_AF=0.1081;AFR_AF=0.0575;EUR_AF=0.1123;SAS_AF=0.0102;AA=t|||;VT=SNP
6	31274693	rs3094691	G	A	100	PASS	AC=2753;AF=0.54972;AN=5008;NS=2504;DP=16778;EAS_AF=0.4147;AMR_AF=0.6758;AFR_AF=0.6513;EUR_AF=0.4911;SAS_AF=0.5225;AA=A|||;VT=SNP
6	31274734	rs114411923	A	T	100	PASS	AC=67;AF=0.0133786;AN=5008;NS=2504;DP=16337;EAS_AF=0;AMR_AF=0.0259;AFR_AF=0.0015;EUR_AF=0.0417;SAS_AF=0.0051;AA=A|||;VT=SNP
6	31274752	rs3132479	A	G	100	PASS	AC=3002;AF=0.599441;AN=5008;NS=2504;DP=14636;EAS_AF=0.5327;AMR_AF=0.7248;AFR_AF=0.6649;EUR_AF=0.5129;SAS_AF=0.5798;AA=a|||;VT=SNP
6	31275100	rs9264951	C	T	100	PASS	AC=311;AF=0.0621006;AN=5008;NS=2504;DP=12606;EAS_AF=0.005;AMR_AF=0.111;AFR_AF=0.0696;EUR_AF=0.1203;SAS_AF=0.0164;AA=C|||;VT=SNP
6	31275113	rs74568989	C	T	100	PASS	AC=102;AF=0.0203674;AN=5008;NS=2504;DP=13230;EAS_AF=0.0427;AMR_AF=0.0029;AFR_AF=0.0008;EUR_AF=0.0239;SAS_AF=0.0327;AA=C|||;VT=SNP
6	31275163	rs2524168	T	C	100	PASS	AC=1031;AF=0.205871;AN=5008;NS=2504;DP=14485;EAS_AF=0.3502;AMR_AF=0.2709;AFR_AF=0.1127;EUR_AF=0.1978;SAS_AF=0.1452;AA=C|||;VT=SNP
6	31275174	rs396243	T	C	100	PASS	AC=1028;AF=0.205272;AN=5008;NS=2504;DP=14068;EAS_AF=0.3482;AMR_AF=0.2695;AFR_AF=0.1127;EUR_AF=0.1978;SAS_AF=0.1452;AA=T|||;VT=SNP
6	31275211	rs28367687	G	C	100	PASS	AC=276;AF=0.0551118;AN=5008;NS=2504;DP=13166;EAS_AF=0;AMR_AF=0.062;AFR_AF=0.115;EUR_AF=0.0527;SAS_AF=0.0286;AA=G|||;VT=SNP
6	31275222	rs115628514	A	C	100	PASS	AC=155;AF=0.0309505;AN=5008;NS=2504;DP=13009;EAS_AF=0.0139;AMR_AF=0.0303;AFR_AF=0.0189;EUR_AF=0.0467;SAS_AF=0.0491;AA=A|||;VT=SNP
6	31275231	rs2524229	T	G	100	PASS	AC=65;AF=0.0129792;AN=5008;NS=2504;DP=13039;EAS_AF=0;AMR_AF=0.0504;AFR_AF=0.0113;EUR_AF=0.0149;SAS_AF=0;AA=T|||;VT=SNP
6	31275246	rs2853916	G	A	100	PASS	AC=1042;AF=0.208067;AN=5008;NS=2504;DP=13082;EAS_AF=0.3383;AMR_AF=0.2738;AFR_AF=0.1445;EUR_AF=0.1869;SAS_AF=0.135;AA=A|||;VT=SNP
6	31275251	rs116186675	G	A	100	PASS	AC=289;AF=0.0577077;AN=5008;NS=2504;DP=13151;EAS_AF=0.0486;AMR_AF=0.1225;AFR_AF=0.0197;EUR_AF=0.0288;SAS_AF=0.1022;AA=G|||;VT=SNP
6	31275277	rs13194791	A	G	100	PASS	AC=1574;AF=0.314297;AN=5008;NS=2504;DP=13334;EAS_AF=0.3978;AMR_AF=0.2839;AFR_AF=0.3676;EUR_AF=0.2157;SAS_AF=0.2791;AA=a|||;VT=SNP
6	31275289	rs2853915	A	C	100	PASS	AC=1698;AF=0.339058;AN=5008;NS=2504;DP=13062;EAS_AF=0.1488;AMR_AF=0.366;AFR_AF=0.4834;EUR_AF=0.3976;SAS_AF=0.2607;AA=A|||;VT=SNP
6	31275395	rs9264954	G	A	100	PASS	AC=158;AF=0.0315495;AN=5008;NS=2504;DP=11751;EAS_AF=0.005;AMR_AF=0.0519;AFR_AF=0.0159;EUR_AF=0.0865;SAS_AF=0.0092;AA=G|||;VT=SNP
6	31275410	rs76530868	C	A	100	PASS	AC=448;AF=0.0894569;AN=5008;NS=2504;DP=11951;EAS_AF=0.1399;AMR_AF=0.0764;AFR_AF=0.0688;EUR_AF=0.0775;SAS_AF=0.0869;AA=C|||;VT=SNP
6	31275485	rs9717841	C	T	100	PASS	AC=830;AF=0.165735;AN=5008;NS=2504;DP=15450;EAS_AF=0.3403;AMR_AF=0.1715;AFR_AF=0.0998;EUR_AF=0.1024;SAS_AF=0.136;AA=C|||;VT=SNP
6	31275511	rs116704042	T	A	100	PASS	AC=326;AF=0.0650958;AN=5008;NS=2504;DP=16439;EAS_AF=0.0665;AMR_AF=0.1282;AFR_AF=0.0212;EUR_AF=0.0318;SAS_AF=0.1125;AA=T|||;VT=SNP
6	31275560	rs4335019	T	C	100	PASS	AC=815;AF=0.16274;AN=5008;NS=2504;DP=16029;EAS_AF=0.3393;AMR_AF=0.1715;AFR_AF=0.09;EUR_AF=0.1014;SAS_AF=0.136;AA=t|||;VT=SNP
6	31275583	rs9264955	C	T	100	PASS	AC=156;AF=0.0311502;AN=5008;NS=2504;DP=15744;EAS_AF=0.004;AMR_AF=0.0533;AFR_AF=0.0151;EUR_AF=0.0855;SAS_AF=0.0092;AA=C|||;VT=SNP
6	31275603	rs34196875	G	C	100	PASS	AC=528;AF=0.105431;AN=5008;NS=2504;DP=15152;EAS_AF=0.1796;AMR_AF=0.049;AFR_AF=0.0817;EUR_AF=0.1243;SAS_AF=0.0818;AA=G|||;VT=SNP
6	31275657	rs77530144	T	C	100	PASS	AC=482;AF=0.096246;AN=5008;NS=2504;DP=12281;EAS_AF=0.13;AMR_AF=0.1297;AFR_AF=0.0545;EUR_AF=0.0328;SAS_AF=0.1595;AA=t|||;VT=SNP
6	31275663	rs3873387	C	A	100	PASS	AC=1692;AF=0.337859;AN=5008;NS=2504;DP=11899;EAS_AF=0.129;AMR_AF=0.3329;AFR_AF=0.5772;EUR_AF=0.2793;SAS_AF=0.2935;AA=C|||;VT=SNP
6	31275691	rs28615506	A	C	100	PASS	AC=816;AF=0.162939;AN=5008;NS=2504;DP=11204;EAS_AF=0.3403;AMR_AF=0.1715;AFR_AF=0.09;EUR_AF=0.1014;SAS_AF=0.136;AA=a|||;VT=SNP
6	31275707	rs1619716	G	A	100	PASS	AC=65;AF=0.0129792;AN=5008;NS=2504;DP=14753;EAS_AF=0;AMR_AF=0.0504;AFR_AF=0.0113;EUR_AF=0.0149;SAS_AF=0;AA=A|||;VT=SNP
6	31275742	rs28600230	G	A	100	PASS	AC=544;AF=0.108626;AN=5008;NS=2504;DP=15644;EAS_AF=0.2073;AMR_AF=0.121;AFR_AF=0.0749;EUR_AF=0.0785;SAS_AF=0.0746;AA=G|||;VT=SNP
6	31275827	rs3873388	A	G	100	PASS	AC=2505;AF=0.5002;AN=5008;NS=2504;DP=14682;EAS_AF=0.4702;AMR_AF=0.5058;AFR_AF=0.6657;EUR_AF=0.3777;SAS_AF=0.4294;AA=a|||;VT=SNP
6	31275846	rs28520918	C	A	100	PASS	AC=816;AF=0.162939;AN=5008;NS=2504;DP=14309;EAS_AF=0.3403;AMR_AF=0.1715;AFR_AF=0.0893;EUR_AF=0.1014;SAS_AF=0.137;AA=C|||;VT=SNP
6	31275850	rs1618199	G	A	100	PASS	AC=701;AF=0.139976;AN=5008;NS=2504;DP=14155;EAS_AF=0.1171;AMR_AF=0.2334;AFR_AF=0.09;EUR_AF=0.1451;SAS_AF=0.1595;AA=G|||;VT=SNP
6	31275852	rs1634760	C	T	100	PASS	AC=266;AF=0.053115;AN=5008;NS=2504;DP=14207;EAS_AF=0.005;AMR_AF=0.111;AFR_AF=0.0461;EUR_AF=0.1133;SAS_AF=0.0092;AA=C|||;VT=SNP
6	31275931	rs1634759	C	T	100	PASS	AC=265;AF=0.0529153;AN=5008;NS=2504;DP=15214;EAS_AF=0.005;AMR_AF=0.1095;AFR_AF=0.0461;EUR_AF=0.1133;SAS_AF=0.0092;AA=C|||;VT=SNP
6	31275982	rs17192582	A	T	100	PASS	AC=657;AF=0.13119;AN=5008;NS=2504;DP=13142;EAS_AF=0.2202;AMR_AF=0.1671;AFR_AF=0.0651;EUR_AF=0.0457;SAS_AF=0.1912;AA=A|||;VT=SNP
6	31276200	rs1634758	C	T	100	PASS	AC=304;AF=0.0607029;AN=5008;NS=2504;DP=12474;EAS_AF=0.0069;AMR_AF=0.1282;AFR_AF=0.0514;EUR_AF=0.1282;SAS_AF=0.0112;AA=C|||;VT=SNP
6	31276314	rs1634794	G	T	100	PASS	AC=2756;AF=0.550319;AN=5008;NS=2504;DP=11113;EAS_AF=0.4187;AMR_AF=0.6931;AFR_AF=0.6921;EUR_AF=0.4831;SAS_AF=0.4622;AA=T|||;VT=SNP
6	31276513	rs28367688	C	A	100	PASS	AC=1762;AF=0.351837;AN=5008;NS=2504;DP=9675;EAS_AF=0.1627;AMR_AF=0.3948;AFR_AF=0.5772;EUR_AF=0.3072;SAS_AF=0.2577;AA=C|||;VT=SNP
6	31276610	rs1634757	C	T	100	PASS	AC=303;AF=0.0605032;AN=5008;NS=2504;DP=10234;EAS_AF=0.006;AMR_AF=0.1282;AFR_AF=0.0514;EUR_AF=0.1282;SAS_AF=0.0112;AA=C|||;VT=SNP
6	31276623	rs111364362	A	G	100	PASS	AC=674;AF=0.134585;AN=5008;NS=2504;DP=10213;EAS_AF=0.251;AMR_AF=0.1671;AFR_AF=0.0522;EUR_AF=0.0467;SAS_AF=0.1933;AA=A|||;VT=SNP
6	31276657	rs28367690	A	G	100	PASS	AC=2452;AF=0.489617;AN=5008;NS=2504;DP=11124;EAS_AF=0.4137;AMR_AF=0.562;AFR_AF=0.6415;EUR_AF=0.3539;SAS_AF=0.4509;AA=G|||;VT=SNP
6	31276751	rs1634792	A	C	100	PASS	AC=303;AF=0.0605032;AN=5008;NS=2504;DP=13236;EAS_AF=0.006;AMR_AF=0.1282;AFR_AF=0.0514;EUR_AF=0.1282;SAS_AF=0.0112;AA=A|||;VT=SNP
6	31276760	rs1005598	T	C	100	PASS	AC=3642;AF=0.727236;AN=5008;NS=2504;DP=13063;EAS_AF=0.6577;AMR_AF=0.8329;AFR_AF=0.7912;EUR_AF=0.6491;SAS_AF=0.7178;AA=C|||;VT=SNP
6	31276777	rs1634791	A	G	100	PASS	AC=3642;AF=0.727236;AN=5008;NS=2504;DP=12912;EAS_AF=0.6577;AMR_AF=0.8329;AFR_AF=0.7912;EUR_AF=0.6491;SAS_AF=0.7178;AA=G|||;VT=SNP
6	31276911	rs1634790	G	T	100	PASS	AC=303;AF=0.0605032;AN=5008;NS=2504;DP=13265;EAS_AF=0.006;AMR_AF=0.1282;AFR_AF=0.0514;EUR_AF=0.1282;SAS_AF=0.0112;AA=G|||;VT=SNP
6	31277033	rs9461689	A	T	100	PASS	AC=1762;AF=0.351837;AN=5008;NS=2504;DP=15352;EAS_AF=0.1627;AMR_AF=0.3948;AFR_AF=0.5779;EUR_AF=0.3072;SAS_AF=0.2566;AA=A|||;VT=SNP
6	31277087	rs1634789	G	A	100	PASS	AC=3660;AF=0.730831;AN=5008;NS=2504;DP=5381;EAS_AF=0.6706;AMR_AF=0.8357;AFR_AF=0.792;EUR_AF=0.6491;SAS_AF=0.7198;AA=A|||;VT=SNP
6	31277170	rs1634755	C	T	100	PASS	AC=302;AF=0.0603035;AN=5008;NS=2504;DP=15930;EAS_AF=0.006;AMR_AF=0.1282;AFR_AF=0.0514;EUR_AF=0.1272;SAS_AF=0.0112;AA=C|||;VT=SNP
6	31277368	rs7754581	C	T	100	PASS	AC=1759;AF=0.351238;AN=5008;NS=2504;DP=15316;EAS_AF=0.1617;AMR_AF=0.3948;AFR_AF=0.5772;EUR_AF=0.3072;SAS_AF=0.2556;AA=C|||;VT=SNP
6	31277493	rs9264965	C	T	100	PASS	AC=3984;AF=0.795527;AN=5008;NS=2504;DP=18364;EAS_AF=0.6875;AMR_AF=0.7622;AFR_AF=0.8918;EUR_AF=0.836;SAS_AF=0.7587;AA=T|||;VT=SNP
6	31277518	rs9264966	T	C	100	PASS	AC=3984;AF=0.795527;AN=5008;NS=2504;DP=17855;EAS_AF=0.6875;AMR_AF=0.7622;AFR_AF=0.8918;EUR_AF=0.836;SAS_AF=0.7587;AA=C|||;VT=SNP
6	31277595	rs34718458	G	C	100	PASS	AC=658;AF=0.13139;AN=5008;NS=2504;DP=15546;EAS_AF=0.2579;AMR_AF=0.0548;AFR_AF=0.0915;EUR_AF=0.1382;SAS_AF=0.1022;AA=G|||;VT=SNP
6	31277686	rs1634788	T	A	100	PASS	AC=299;AF=0.0597045;AN=5008;NS=2504;DP=15173;EAS_AF=0.006;AMR_AF=0.1282;AFR_AF=0.0507;EUR_AF=0.1262;SAS_AF=0.0102;AA=T|||;VT=SNP
6	31277740	rs9264967	A	G	100	PASS	AC=189;AF=0.0377396;AN=5008;NS=2504;DP=17022;EAS_AF=0.005;AMR_AF=0.0677;AFR_AF=0.0197;EUR_AF=0.0994;SAS_AF=0.0112;AA=A|||;VT=SNP
6	31277988	rs7755852	A	G	100	PASS	AC=2222;AF=0.44369;AN=5008;NS=2504;DP=15509;EAS_AF=0.5258;AMR_AF=0.3674;AFR_AF=0.3139;EUR_AF=0.5268;SAS_AF=0.5031;AA=A|||;VT=SNP
6	31278398	rs1634754	C	T	100	PASS	AC=2857;AF=0.570487;AN=5008;NS=2504;DP=12009;EAS_AF=0.6538;AMR_AF=0.4899;AFR_AF=0.5371;EUR_AF=0.5606;SAS_AF=0.5971;AA=C|||;VT=SNP
6	31278415	rs9264969	T	C	100	PASS	AC=3096;AF=0.618211;AN=5008;NS=2504;DP=11562;EAS_AF=0.4514;AMR_AF=0.6196;AFR_AF=0.7927;EUR_AF=0.667;SAS_AF=0.5031;AA=t|||;VT=SNP
6	31278449	rs9264970	A	T	100	PASS	AC=3982;AF=0.795128;AN=5008;NS=2504;DP=10925;EAS_AF=0.6875;AMR_AF=0.7622;AFR_AF=0.8918;EUR_AF=0.834;SAS_AF=0.7587;AA=T|||;VT=SNP
6	31278472	rs9264971	C	T	100	PASS	AC=3036;AF=0.60623;AN=5008;NS=2504;DP=10655;EAS_AF=0.5704;AMR_AF=0.5994;AFR_AF=0.5847;EUR_AF=0.6849;SAS_AF=0.5961;AA=C|||;VT=SNP
6	31278562	rs5028535	T	G	100	PASS	AC=4228;AF=0.844249;AN=5008;NS=2504;DP=9797;EAS_AF=0.8194;AMR_AF=0.7637;AFR_AF=0.9342;EUR_AF=0.835;SAS_AF=0.8149;AA=G|||;VT=SNP
6	31278658	rs538511542	A	G	100	PASS	AC=214;AF=0.0427316;AN=5008;NS=2504;DP=7436;EAS_AF=0.0675;AMR_AF=0.0202;AFR_AF=0.0802;EUR_AF=0.0109;SAS_AF=0.0153;AA=A|||;VT=SNP
6	31278714	rs567986758	G	A	100	PASS	AC=3036;AF=0.60623;AN=5008;NS=2504;DP=3523;EAS_AF=0.5704;AMR_AF=0.5994;AFR_AF=0.5847;EUR_AF=0.6849;SAS_AF=0.5961;AA=A|||;VT=SNP
6	31279638	rs9380243	C	A	100	PASS	AC=959;AF=0.191494;AN=5008;NS=2504;DP=14819;EAS_AF=0.4087;AMR_AF=0.1902;AFR_AF=0.1014;EUR_AF=0.1113;SAS_AF=0.1728;AA=A|||;VT=SNP
6	31279783	rs9368681	T	C	100	PASS	AC=960;AF=0.191693;AN=5008;NS=2504;DP=15916;EAS_AF=0.4087;AMR_AF=0.1902;AFR_AF=0.1021;EUR_AF=0.1113;SAS_AF=0.1728;AA=C|||;VT=SNP
6	31279815	rs9394058	C	T	100	PASS	AC=959;AF=0.191494;AN=5008;NS=2504;DP=15905;EAS_AF=0.4087;AMR_AF=0.1902;AFR_AF=0.1014;EUR_AF=0.1113;SAS_AF=0.1728;AA=C|||;VT=SNP
6	31279855	rs9380244	C	T	100	PASS	AC=960;AF=0.191693;AN=5008;NS=2504;DP=16224;EAS_AF=0.4087;AMR_AF=0.1902;AFR_AF=0.1014;EUR_AF=0.1123;SAS_AF=0.1728;AA=C|||;VT=SNP
6	31279907	rs72869800	C	T	100	PASS	AC=959;AF=0.191494;AN=5008;NS=2504;DP=15939;EAS_AF=0.4087;AMR_AF=0.1902;AFR_AF=0.1014;EUR_AF=0.1113;SAS_AF=0.1728;AA=C|||;VT=SNP
6	31279908	rs9264979	G	A	100	PASS	AC=2220;AF=0.443291;AN=5008;NS=2504;DP=15887;EAS_AF=0.3016;AMR_AF=0.4625;AFR_AF=0.4803;EUR_AF=0.5586;SAS_AF=0.407;AA=G|||;VT=SNP
6	31279977	rs28605832	G	A	100	PASS	AC=959;AF=0.191494;AN=5008;NS=2504;DP=16261;EAS_AF=0.4087;AMR_AF=0.1902;AFR_AF=0.1014;EUR_AF=0.1113;SAS_AF=0.1728;AA=A|||;VT=SNP
6	31280079	rs9264981	C	T	100	PASS	AC=2221;AF=0.44349;AN=5008;NS=2504;DP=16784;EAS_AF=0.3016;AMR_AF=0.4625;AFR_AF=0.4811;EUR_AF=0.5586;SAS_AF=0.407;AA=C|||;VT=SNP
6	31280101	rs9391820	A	G	100	PASS	AC=959;AF=0.191494;AN=5008;NS=2504;DP=16986;EAS_AF=0.4087;AMR_AF=0.1902;AFR_AF=0.1014;EUR_AF=0.1113;SAS_AF=0.1728;AA=a|||;VT=SNP
6	31280196	rs9378229	G	C	100	PASS	AC=956;AF=0.190895;AN=5008;NS=2504;DP=17463;EAS_AF=0.4058;AMR_AF=0.1902;AFR_AF=0.1014;EUR_AF=0.1113;SAS_AF=0.1728;AA=G|||;VT=SNP
6	31280327	rs9391821	T	C	100	PASS	AC=956;AF=0.190895;AN=5008;NS=2504;DP=16739;EAS_AF=0.4058;AMR_AF=0.1902;AFR_AF=0.1014;EUR_AF=0.1113;SAS_AF=0.1728;AA=T|||;VT=SNP
6	31280740	rs9405055	A	G	100	PASS	AC=953;AF=0.190296;AN=5008;NS=2504;DP=16907;EAS_AF=0.4058;AMR_AF=0.1902;AFR_AF=0.1006;EUR_AF=0.1103;SAS_AF=0.1718;AA=A|||;VT=SNP
6	31280823	rs16867947	G	A	100	PASS	AC=958;AF=0.191294;AN=5008;NS=2504;DP=15821;EAS_AF=0.4067;AMR_AF=0.1902;AFR_AF=0.1021;EUR_AF=0.1113;SAS_AF=0.1728;AA=G|||;VT=SNP
6	31280890	rs72872009	G	C	100	PASS	AC=957;AF=0.191094;AN=5008;NS=2504;DP=14628;EAS_AF=0.4067;AMR_AF=0.1902;AFR_AF=0.1021;EUR_AF=0.1113;SAS_AF=0.1718;AA=C|||;VT=SNP
6	31280970	rs6457378	C	T	100	PASS	AC=941;AF=0.187899;AN=5008;NS=2504;DP=14722;EAS_AF=0.1022;AMR_AF=0.1527;AFR_AF=0.3033;EUR_AF=0.165;SAS_AF=0.1687;AA=C|||;VT=SNP
6	31281004	rs72856807	C	T	100	PASS	AC=959;AF=0.191494;AN=5008;NS=2504;DP=15735;EAS_AF=0.4067;AMR_AF=0.1916;AFR_AF=0.1021;EUR_AF=0.1113;SAS_AF=0.1728;AA=T|||;VT=SNP
6	31281046	rs72856808	A	G	100	PASS	AC=964;AF=0.192492;AN=5008;NS=2504;DP=15322;EAS_AF=0.4067;AMR_AF=0.1945;AFR_AF=0.1029;EUR_AF=0.1123;SAS_AF=0.1738;AA=G|||;VT=SNP
6	31281048	rs72856810	C	A	100	PASS	AC=964;AF=0.192492;AN=5008;NS=2504;DP=15285;EAS_AF=0.4067;AMR_AF=0.1945;AFR_AF=0.1029;EUR_AF=0.1123;SAS_AF=0.1738;AA=A|||;VT=SNP
6	31281108	rs79962081	A	G	100	PASS	AC=966;AF=0.192891;AN=5008;NS=2504;DP=12816;EAS_AF=0.4067;AMR_AF=0.1945;AFR_AF=0.1036;EUR_AF=0.1123;SAS_AF=0.1748;AA=A|||;VT=SNP
6	31281229	rs6941926	C	G	100	PASS	AC=238;AF=0.047524;AN=5008;NS=2504;DP=12097;EAS_AF=0.001;AMR_AF=0.0476;AFR_AF=0.09;EUR_AF=0.0755;SAS_AF=0.0092;AA=C|||;VT=SNP
6	31281515	rs727849	G	A	100	PASS	AC=302;AF=0.0603035;AN=5008;NS=2504;DP=12859;EAS_AF=0.0069;AMR_AF=0.1311;AFR_AF=0.0484;EUR_AF=0.1272;SAS_AF=0.0123;AA=G|||;VT=SNP
6	31281627	rs9295972	G	A	100	PASS	AC=960;AF=0.191693;AN=5008;NS=2504;DP=12710;EAS_AF=0.4058;AMR_AF=0.1902;AFR_AF=0.1021;EUR_AF=0.1123;SAS_AF=0.1748;AA=A|||;VT=SNP
6	31281680	rs9295973	T	C	100	PASS	AC=960;AF=0.191693;AN=5008;NS=2504;DP=11549;EAS_AF=0.4058;AMR_AF=0.1902;AFR_AF=0.1021;EUR_AF=0.1123;SAS_AF=0.1748;AA=t|||;VT=SNP
6	31281682	rs1634748	T	C	100	PASS	AC=303;AF=0.0605032;AN=5008;NS=2504;DP=11555;EAS_AF=0.0069;AMR_AF=0.1311;AFR_AF=0.0492;EUR_AF=0.1272;SAS_AF=0.0123;AA=T|||;VT=SNP
6	31281770	rs9295976	T	C	100	PASS	AC=960;AF=0.191693;AN=5008;NS=2504;DP=11375;EAS_AF=0.4058;AMR_AF=0.1902;AFR_AF=0.1021;EUR_AF=0.1113;SAS_AF=0.1759;AA=T|||;VT=SNP
6	31281876	rs1634747	G	A	100	PASS	AC=1919;AF=0.383187;AN=5008;NS=2504;DP=13180;EAS_AF=0.2976;AMR_AF=0.3314;AFR_AF=0.4327;EUR_AF=0.4304;SAS_AF=0.3926;AA=G|||;VT=SNP
6	31281964	rs9405056	G	T	100	PASS	AC=958;AF=0.191294;AN=5008;NS=2504;DP=13620;EAS_AF=0.4058;AMR_AF=0.1902;AFR_AF=0.1014;EUR_AF=0.1113;SAS_AF=0.1748;AA=T|||;VT=SNP
6	31281995	rs9405018	A	G	100	PASS	AC=958;AF=0.191294;AN=5008;NS=2504;DP=13938;EAS_AF=0.4058;AMR_AF=0.1902;AFR_AF=0.1014;EUR_AF=0.1113;SAS_AF=0.1748;AA=a|||;VT=SNP
6	31282138	rs9391764	T	C	100	PASS	AC=634;AF=0.126597;AN=5008;NS=2504;DP=12833;EAS_AF=0.246;AMR_AF=0.1354;AFR_AF=0.084;EUR_AF=0.0845;SAS_AF=0.0982;AA=T|||;VT=SNP
6	31282223	rs35843607	G	A	100	PASS	AC=569;AF=0.113618;AN=5008;NS=2504;DP=13091;EAS_AF=0.2351;AMR_AF=0.1326;AFR_AF=0.0703;EUR_AF=0.0686;SAS_AF=0.0798;AA=G|||;VT=SNP
6	31282339	rs16899279	A	G	100	PASS	AC=958;AF=0.191294;AN=5008;NS=2504;DP=15251;EAS_AF=0.4048;AMR_AF=0.1902;AFR_AF=0.1014;EUR_AF=0.1113;SAS_AF=0.1759;AA=A|||;VT=SNP
6	31282446	rs35816705	C	T	100	PASS	AC=951;AF=0.189896;AN=5008;NS=2504;DP=13785;EAS_AF=0.4008;AMR_AF=0.1916;AFR_AF=0.1006;EUR_AF=0.1103;SAS_AF=0.1738;AA=T|||;VT=SNP
6	31282629	rs56761367	C	T	100	PASS	AC=238;AF=0.047524;AN=5008;NS=2504;DP=13887;EAS_AF=0.001;AMR_AF=0.0461;AFR_AF=0.0908;EUR_AF=0.0755;SAS_AF=0.0092;AA=C|||;VT=SNP
6	31282630	rs36092007	G	A	100	PASS	AC=957;AF=0.191094;AN=5008;NS=2504;DP=13901;EAS_AF=0.4048;AMR_AF=0.1902;AFR_AF=0.1014;EUR_AF=0.1113;SAS_AF=0.1748;AA=g|||;VT=SNP
6	31282662	rs35465978	T	C	100	PASS	AC=957;AF=0.191094;AN=5008;NS=2504;DP=13746;EAS_AF=0.4048;AMR_AF=0.1902;AFR_AF=0.1014;EUR_AF=0.1113;SAS_AF=0.1748;AA=t|||;VT=SNP
6	31282749	rs34012280	T	C	100	PASS	AC=957;AF=0.191094;AN=5008;NS=2504;DP=13792;EAS_AF=0.4048;AMR_AF=0.1902;AFR_AF=0.1014;EUR_AF=0.1113;SAS_AF=0.1748;AA=C|||;VT=SNP
6	31282777	rs1634746	C	T	100	PASS	AC=1914;AF=0.382188;AN=5008;NS=2504;DP=14351;EAS_AF=0.2966;AMR_AF=0.3271;AFR_AF=0.4319;EUR_AF=0.4314;SAS_AF=0.3916;AA=C|||;VT=SNP
6	31282872	rs55742618	G	A	100	PASS	AC=633;AF=0.126398;AN=5008;NS=2504;DP=12462;EAS_AF=0.246;AMR_AF=0.1354;AFR_AF=0.084;EUR_AF=0.0845;SAS_AF=0.0971;AA=A|||;VT=SNP
6	31283297	rs1634785	G	A	100	PASS	AC=2862;AF=0.571486;AN=5008;NS=2504;DP=13250;EAS_AF=0.6984;AMR_AF=0.5173;AFR_AF=0.5333;EUR_AF=0.5398;SAS_AF=0.5634;AA=A|||;VT=SNP
6	31283342	rs114854895	C	G	100	PASS	AC=947;AF=0.189097;AN=5008;NS=2504;DP=14207;EAS_AF=0.3998;AMR_AF=0.1859;AFR_AF=0.1006;EUR_AF=0.1103;SAS_AF=0.1748;AA=c|||;VT=SNP
6	31283392	rs9264988	T	C	100	PASS	AC=2867;AF=0.572484;AN=5008;NS=2504;DP=14059;EAS_AF=0.6994;AMR_AF=0.5187;AFR_AF=0.534;EUR_AF=0.5417;SAS_AF=0.5634;AA=t|||;VT=SNP
6	31283482	rs59474238	T	C	100	PASS	AC=953;AF=0.190296;AN=5008;NS=2504;DP=14731;EAS_AF=0.4028;AMR_AF=0.1902;AFR_AF=0.1006;EUR_AF=0.1113;SAS_AF=0.1738;AA=T|||;VT=SNP
6	31283567	rs58242580	G	A	100	PASS	AC=955;AF=0.190695;AN=5008;NS=2504;DP=15247;EAS_AF=0.4038;AMR_AF=0.1902;AFR_AF=0.1006;EUR_AF=0.1113;SAS_AF=0.1748;AA=G|||;VT=SNP
6	31283604	rs1634783	G	A	100	PASS	AC=2865;AF=0.572085;AN=5008;NS=2504;DP=15442;EAS_AF=0.6984;AMR_AF=0.5173;AFR_AF=0.5333;EUR_AF=0.5427;SAS_AF=0.5634;AA=G|||;VT=SNP
6	31283886	rs1634741	T	C	100	PASS	AC=1316;AF=0.26278;AN=5008;NS=2504;DP=15866;EAS_AF=0.0863;AMR_AF=0.2738;AFR_AF=0.3457;EUR_AF=0.2883;SAS_AF=0.2986;AA=T|||;VT=SNP
6	31284174	rs565392551	G	A	100	PASS	AC=950;AF=0.189696;AN=5008;NS=2504;DP=15491;EAS_AF=0.1022;AMR_AF=0.1556;AFR_AF=0.3033;EUR_AF=0.167;SAS_AF=0.1738;AA=G|||;VT=SNP
6	31284253	rs10484557	C	G	100	PASS	AC=949;AF=0.189497;AN=5008;NS=2504;DP=14445;EAS_AF=0.1022;AMR_AF=0.1542;AFR_AF=0.3033;EUR_AF=0.167;SAS_AF=0.1738;AA=C|||;VT=SNP
6	31284326	rs114455662	A	G	100	PASS	AC=64;AF=0.0127796;AN=5008;NS=2504;DP=14266;EAS_AF=0.0099;AMR_AF=0.0029;AFR_AF=0.0136;EUR_AF=0.0159;SAS_AF=0.0184;AA=A|||;VT=SNP
6	31284344	rs3132476	G	A	100	PASS	AC=4319;AF=0.86242;AN=5008;NS=2504;DP=13786;EAS_AF=0.8889;AMR_AF=0.8069;AFR_AF=0.9319;EUR_AF=0.837;SAS_AF=0.8067;AA=A|||;VT=SNP
6	31284546	rs1634737	A	G	100	PASS	AC=2857;AF=0.570487;AN=5008;NS=2504;DP=13523;EAS_AF=0.3998;AMR_AF=0.4813;AFR_AF=0.7352;EUR_AF=0.5964;SAS_AF=0.5603;AA=G|||;VT=SNP
6	31284579	rs3094689	C	T	100	PASS	AC=3420;AF=0.682907;AN=5008;NS=2504;DP=13389;EAS_AF=0.8036;AMR_AF=0.6599;AFR_AF=0.6384;EUR_AF=0.6889;SAS_AF=0.6288;AA=T|||;VT=SNP
6	31284635	rs559090243	G	A	100	PASS	AC=904;AF=0.180511;AN=5008;NS=2504;DP=12523;EAS_AF=0.0972;AMR_AF=0.1484;AFR_AF=0.2874;EUR_AF=0.16;SAS_AF=0.1656;AA=G|||;VT=SNP
6	31284802	rs9295978	C	T	100	PASS	AC=954;AF=0.190495;AN=5008;NS=2504;DP=15360;EAS_AF=0.4028;AMR_AF=0.1902;AFR_AF=0.1014;EUR_AF=0.1113;SAS_AF=0.1738;AA=C|||;VT=SNP
6	31284963	rs454424	T	G	100	PASS	AC=2867;AF=0.572484;AN=5008;NS=2504;DP=14506;EAS_AF=0.4038;AMR_AF=0.4827;AFR_AF=0.7352;EUR_AF=0.5974;SAS_AF=0.5644;AA=G|||;VT=SNP
6	31285051	rs535038626	A	G	100	PASS	AC=948;AF=0.189297;AN=5008;NS=2504;DP=15377;EAS_AF=0.1022;AMR_AF=0.1556;AFR_AF=0.3033;EUR_AF=0.166;SAS_AF=0.1728;AA=A|||;VT=SNP
6	31285244	rs382102	G	C	100	PASS	AC=1920;AF=0.383387;AN=5008;NS=2504;DP=16873;EAS_AF=0.3026;AMR_AF=0.3314;AFR_AF=0.4319;EUR_AF=0.4304;SAS_AF=0.3896;AA=G|||;VT=SNP
6	31285292	rs28367708	C	T	100	PASS	AC=711;AF=0.141973;AN=5008;NS=2504;DP=16866;EAS_AF=0.1012;AMR_AF=0.1052;AFR_AF=0.2126;EUR_AF=0.0915;SAS_AF=0.1667;AA=T|||;VT=SNP
6	31285592	rs28367715	G	A	100	PASS	AC=942;AF=0.188099;AN=5008;NS=2504;DP=15702;EAS_AF=0.1022;AMR_AF=0.1513;AFR_AF=0.3018;EUR_AF=0.164;SAS_AF=0.1738;AA=G|||;VT=SNP
6	31285648	rs9265028	G	A	100	PASS	AC=1915;AF=0.382388;AN=5008;NS=2504;DP=15379;EAS_AF=0.3006;AMR_AF=0.3285;AFR_AF=0.4312;EUR_AF=0.4314;SAS_AF=0.3885;AA=g|||;VT=SNP
6	31285710	rs28367718	T	C	100	PASS	AC=931;AF=0.185903;AN=5008;NS=2504;DP=15346;EAS_AF=0.1012;AMR_AF=0.147;AFR_AF=0.3011;EUR_AF=0.164;SAS_AF=0.1677;AA=T|||;VT=SNP
6	31285805	rs3130691	C	T	100	PASS	AC=499;AF=0.0996406;AN=5008;NS=2504;DP=17022;EAS_AF=0.0833;AMR_AF=0.1326;AFR_AF=0.0953;EUR_AF=0.1282;SAS_AF=0.0695;AA=C|||;VT=SNP
6	31285932	rs9265039	A	G	100	PASS	AC=1920;AF=0.383387;AN=5008;NS=2504;DP=16042;EAS_AF=0.3016;AMR_AF=0.3314;AFR_AF=0.4319;EUR_AF=0.4314;SAS_AF=0.3896;AA=A|||;VT=SNP
6	31285935	rs3130690	G	T	100	PASS	AC=498;AF=0.0994409;AN=5008;NS=2504;DP=16130;EAS_AF=0.0833;AMR_AF=0.1326;AFR_AF=0.0946;EUR_AF=0.1282;SAS_AF=0.0695;AA=G|||;VT=SNP
6	31285943	rs76861632	T	C	100	PASS	AC=323;AF=0.0644968;AN=5008;NS=2504;DP=16331;EAS_AF=0.1587;AMR_AF=0.0548;AFR_AF=0.0174;EUR_AF=0.0268;SAS_AF=0.0767;AA=T|||;VT=SNP
6	31286169	rs9391824	G	T	100	PASS	AC=952;AF=0.190096;AN=5008;NS=2504;DP=14678;EAS_AF=0.4008;AMR_AF=0.1902;AFR_AF=0.1014;EUR_AF=0.1123;SAS_AF=0.1728;AA=G|||;VT=SNP
6	31286247	rs28367729	G	A	100	PASS	AC=940;AF=0.1877;AN=5008;NS=2504;DP=11885;EAS_AF=0.1012;AMR_AF=0.1484;AFR_AF=0.3033;EUR_AF=0.164;SAS_AF=0.1728;AA=G|||;VT=SNP
6	31286280	rs9265049	G	C	100	PASS	AC=1885;AF=0.376398;AN=5008;NS=2504;DP=12050;EAS_AF=0.2956;AMR_AF=0.317;AFR_AF=0.4244;EUR_AF=0.4274;SAS_AF=0.3845;AA=G|||;VT=SNP
6	31286339	rs115955283	C	T	100	PASS	AC=319;AF=0.0636981;AN=5008;NS=2504;DP=13131;EAS_AF=0.0575;AMR_AF=0.1282;AFR_AF=0.0038;EUR_AF=0.0358;SAS_AF=0.1339;AA=C|||;VT=SNP
6	31286381	rs9265057	G	A	100	PASS	AC=2832;AF=0.565495;AN=5008;NS=2504;DP=13110;EAS_AF=0.3978;AMR_AF=0.4769;AFR_AF=0.7239;EUR_AF=0.5954;SAS_AF=0.5562;AA=A|||;VT=SNP
6	31286473	rs9265061	A	G	100	PASS	AC=1845;AF=0.368411;AN=5008;NS=2504;DP=13446;EAS_AF=0.2937;AMR_AF=0.3127;AFR_AF=0.4145;EUR_AF=0.4165;SAS_AF=0.3732;AA=A|||;VT=SNP
6	31286577	rs28367734	G	A	100	PASS	AC=947;AF=0.189097;AN=5008;NS=2504;DP=11966;EAS_AF=0.1012;AMR_AF=0.147;AFR_AF=0.3048;EUR_AF=0.167;SAS_AF=0.1759;AA=G|||;VT=SNP
6	31286693	rs9265076	C	T	100	PASS	AC=1723;AF=0.34405;AN=5008;NS=2504;DP=10491;EAS_AF=0.2659;AMR_AF=0.2767;AFR_AF=0.3986;EUR_AF=0.3936;SAS_AF=0.3476;AA=C|||;VT=SNP
6	31286769	rs28367737	C	T	100	PASS	AC=948;AF=0.189297;AN=5008;NS=2504;DP=13942;EAS_AF=0.1022;AMR_AF=0.1499;AFR_AF=0.3041;EUR_AF=0.165;SAS_AF=0.1769;AA=C|||;VT=SNP
6	31286917	rs28367740	T	C	100	PASS	AC=916;AF=0.182907;AN=5008;NS=2504;DP=12529;EAS_AF=0.0972;AMR_AF=0.1412;AFR_AF=0.2958;EUR_AF=0.164;SAS_AF=0.1677;AA=T|||;VT=SNP
6	31286978	rs9265090	C	G	100	PASS	AC=1827;AF=0.364816;AN=5008;NS=2504;DP=14503;EAS_AF=0.2827;AMR_AF=0.3141;AFR_AF=0.4244;EUR_AF=0.4145;SAS_AF=0.3538;AA=C|||;VT=SNP
6	31287068	rs9265091	G	A	100	PASS	AC=1907;AF=0.380791;AN=5008;NS=2504;DP=14315;EAS_AF=0.2996;AMR_AF=0.3256;AFR_AF=0.4327;EUR_AF=0.4294;SAS_AF=0.3834;AA=G|||;VT=SNP
6	31287177	rs9265098	A	G	100	PASS	AC=2845;AF=0.568091;AN=5008;NS=2504;DP=14464;EAS_AF=0.3978;AMR_AF=0.4784;AFR_AF=0.7292;EUR_AF=0.5964;SAS_AF=0.5603;AA=a|||;VT=SNP
6	31287278	rs2079174	A	G	100	PASS	AC=518;AF=0.103435;AN=5008;NS=2504;DP=11149;EAS_AF=0.0863;AMR_AF=0.1383;AFR_AF=0.0991;EUR_AF=0.1312;SAS_AF=0.0736;AA=A|||;VT=SNP
6	31287379	rs28367747	C	T	100	PASS	AC=939;AF=0.1875;AN=5008;NS=2504;DP=13836;EAS_AF=0.1012;AMR_AF=0.147;AFR_AF=0.3011;EUR_AF=0.164;SAS_AF=0.1759;AA=T|||;VT=SNP
6	31287454	rs9265113	C	T	100	PASS	AC=1814;AF=0.36222;AN=5008;NS=2504;DP=11942;EAS_AF=0.2907;AMR_AF=0.3055;AFR_AF=0.41;EUR_AF=0.4145;SAS_AF=0.3579;AA=C|||;VT=SNP
6	31287829	rs9265138	A	G	100	PASS	AC=1892;AF=0.377796;AN=5008;NS=2504;DP=13005;EAS_AF=0.2996;AMR_AF=0.3213;AFR_AF=0.4266;EUR_AF=0.4245;SAS_AF=0.3845;AA=A|||;VT=SNP
6	31287984	rs75685204	A	C	100	PASS	AC=2870;AF=0.573083;AN=5008;NS=2504;DP=15766;EAS_AF=0.4048;AMR_AF=0.4841;AFR_AF=0.7345;EUR_AF=0.5974;SAS_AF=0.5665;AA=C|||;VT=SNP
6	31288136	rs28367760	G	C	100	PASS	AC=986;AF=0.196885;AN=5008;NS=2504;DP=13611;EAS_AF=0.1141;AMR_AF=0.1571;AFR_AF=0.3086;EUR_AF=0.169;SAS_AF=0.1881;AA=G|||;VT=SNP
6	31288193	rs77259267	C	T	100	PASS	AC=680;AF=0.135783;AN=5008;NS=2504;DP=13946;EAS_AF=0.2857;AMR_AF=0.1369;AFR_AF=0.084;EUR_AF=0.0865;SAS_AF=0.1012;AA=C|||;VT=SNP
6	31288328	rs9265147	G	A	100	PASS	AC=498;AF=0.0994409;AN=5008;NS=2504;DP=14854;EAS_AF=0.0833;AMR_AF=0.1326;AFR_AF=0.0946;EUR_AF=0.1282;SAS_AF=0.0695;AA=G|||;VT=SNP
6	31288406	rs78108992	T	G	100	PASS	AC=1918;AF=0.382987;AN=5008;NS=2504;DP=15947;EAS_AF=0.3026;AMR_AF=0.3314;AFR_AF=0.4319;EUR_AF=0.4314;SAS_AF=0.3865;AA=T|||;VT=SNP
6	31288493	rs79846807	T	G	100	PASS	AC=951;AF=0.189896;AN=5008;NS=2504;DP=16576;EAS_AF=0.4008;AMR_AF=0.1902;AFR_AF=0.1014;EUR_AF=0.1113;SAS_AF=0.1728;AA=T|||;VT=SNP
6	31288500	rs116296720	T	G	100	PASS	AC=64;AF=0.0127796;AN=5008;NS=2504;DP=16596;EAS_AF=0.0099;AMR_AF=0.0029;AFR_AF=0.0136;EUR_AF=0.0159;SAS_AF=0.0184;AA=T|||;VT=SNP
6	31288527	rs56405360	G	A	100	PASS	AC=2871;AF=0.573283;AN=5008;NS=2504;DP=16685;EAS_AF=0.4048;AMR_AF=0.4856;AFR_AF=0.7352;EUR_AF=0.5974;SAS_AF=0.5654;AA=A|||;VT=SNP
6	31288660	rs77253656	C	A	100	PASS	AC=325;AF=0.0648962;AN=5008;NS=2504;DP=12828;EAS_AF=0.1587;AMR_AF=0.0548;AFR_AF=0.0174;EUR_AF=0.0268;SAS_AF=0.0787;AA=C|||;VT=SNP
6	31288723	rs28752775	A	G	100	PASS	AC=1396;AF=0.278754;AN=5008;NS=2504;DP=11757;EAS_AF=0.2252;AMR_AF=0.2248;AFR_AF=0.3457;EUR_AF=0.2485;SAS_AF=0.3129;AA=A|||;VT=SNP
6	31288781	rs28752779	T	G	100	PASS	AC=408;AF=0.0814696;AN=5008;NS=2504;DP=14492;EAS_AF=0.0327;AMR_AF=0.0692;AFR_AF=0.1165;EUR_AF=0.0557;SAS_AF=0.1196;AA=T|||;VT=SNP
6	31288799	rs28752780	T	C	100	PASS	AC=407;AF=0.08127;AN=5008;NS=2504;DP=15809;EAS_AF=0.0327;AMR_AF=0.0692;AFR_AF=0.1157;EUR_AF=0.0557;SAS_AF=0.1196;AA=T|||;VT=SNP
6	31288877	rs7748141	T	C	100	PASS	AC=189;AF=0.0377396;AN=5008;NS=2504;DP=17754;EAS_AF=0.0109;AMR_AF=0.0274;AFR_AF=0.0166;EUR_AF=0.0805;SAS_AF=0.0573;AA=T|||;VT=SNP
6	31289158	rs116795261	G	A	100	PASS	AC=56;AF=0.0111821;AN=5008;NS=2504;DP=15669;EAS_AF=0.0079;AMR_AF=0.0029;AFR_AF=0.0106;EUR_AF=0.0159;SAS_AF=0.0164;AA=G|||;VT=SNP
6	31289180	rs9265164	C	G	100	PASS	AC=3151;AF=0.629193;AN=5008;NS=2504;DP=16660;EAS_AF=0.496;AMR_AF=0.5317;AFR_AF=0.7617;EUR_AF=0.6362;SAS_AF=0.6493;AA=G|||;VT=SNP
6	31289216	rs3998364	C	T	100	PASS	AC=433;AF=0.0864617;AN=5008;NS=2504;DP=17034;EAS_AF=0.0685;AMR_AF=0.111;AFR_AF=0.087;EUR_AF=0.1153;SAS_AF=0.0573;AA=C|||;VT=SNP
6	31289271	rs9265168	T	C	100	PASS	AC=1392;AF=0.277955;AN=5008;NS=2504;DP=15653;EAS_AF=0.2133;AMR_AF=0.2219;AFR_AF=0.3464;EUR_AF=0.3201;SAS_AF=0.2485;AA=T|||;VT=SNP
6	31289284	rs9265170	T	C	100	PASS	AC=1559;AF=0.311302;AN=5008;NS=2504;DP=15579;EAS_AF=0.2312;AMR_AF=0.2709;AFR_AF=0.3903;EUR_AF=0.3449;SAS_AF=0.2812;AA=t|||;VT=SNP
6	31289292	rs28367766	A	G	100	PASS	AC=837;AF=0.167133;AN=5008;NS=2504;DP=15901;EAS_AF=0.0873;AMR_AF=0.1369;AFR_AF=0.2837;EUR_AF=0.1362;SAS_AF=0.1452;AA=A|||;VT=SNP
6	31289349	rs9265171	G	T	100	PASS	AC=1527;AF=0.304912;AN=5008;NS=2504;DP=17570;EAS_AF=0.2222;AMR_AF=0.2695;AFR_AF=0.3812;EUR_AF=0.338;SAS_AF=0.2781;AA=G|||;VT=SNP
6	31289394	rs9265173	A	G	100	PASS	AC=3091;AF=0.617212;AN=5008;NS=2504;DP=17421;EAS_AF=0.4802;AMR_AF=0.5202;AFR_AF=0.7489;EUR_AF=0.6312;SAS_AF=0.635;AA=G|||;VT=SNP
6	31289401	rs9265175	T	C	100	PASS	AC=1456;AF=0.290735;AN=5008;NS=2504;DP=17396;EAS_AF=0.2073;AMR_AF=0.2478;AFR_AF=0.3699;EUR_AF=0.332;SAS_AF=0.2577;AA=t|||;VT=SNP
6	31289478	rs9265181	G	A	100	PASS	AC=3077;AF=0.614417;AN=5008;NS=2504;DP=16099;EAS_AF=0.4772;AMR_AF=0.5101;AFR_AF=0.7481;EUR_AF=0.6262;SAS_AF=0.637;AA=A|||;VT=SNP
6	31289535	rs9265184	T	C	100	PASS	AC=1444;AF=0.288339;AN=5008;NS=2504;DP=16618;EAS_AF=0.2063;AMR_AF=0.2435;AFR_AF=0.3714;EUR_AF=0.327;SAS_AF=0.2526;AA=T|||;VT=SNP
6	31289588	rs9265189	A	G	100	PASS	AC=3933;AF=0.785343;AN=5008;NS=2504;DP=17001;EAS_AF=0.8313;AMR_AF=0.6988;AFR_AF=0.8434;EUR_AF=0.7296;SAS_AF=0.7781;AA=G|||;VT=SNP
6	31289640	rs9265190	C	T	100	PASS	AC=446;AF=0.0890575;AN=5008;NS=2504;DP=16108;EAS_AF=0.0714;AMR_AF=0.1138;AFR_AF=0.0893;EUR_AF=0.1163;SAS_AF=0.0613;AA=C|||;VT=SNP
6	31289710	rs9265198	A	G	100	PASS	AC=1512;AF=0.301917;AN=5008;NS=2504;DP=16754;EAS_AF=0.2192;AMR_AF=0.2666;AFR_AF=0.3797;EUR_AF=0.337;SAS_AF=0.271;AA=A|||;VT=SNP
6	31289714	rs28894993	G	T	100	PASS	AC=415;AF=0.0828674;AN=5008;NS=2504;DP=16958;EAS_AF=0.0387;AMR_AF=0.049;AFR_AF=0.0726;EUR_AF=0.1024;SAS_AF=0.1462;AA=G|||;VT=SNP
6	31289758	rs9265200	T	C	100	PASS	AC=3143;AF=0.627596;AN=5008;NS=2504;DP=18472;EAS_AF=0.494;AMR_AF=0.5303;AFR_AF=0.7572;EUR_AF=0.6372;SAS_AF=0.6493;AA=C|||;VT=SNP
6	31289772	rs9265201	T	C	100	PASS	AC=1549;AF=0.309305;AN=5008;NS=2504;DP=18431;EAS_AF=0.2282;AMR_AF=0.2709;AFR_AF=0.3865;EUR_AF=0.3419;SAS_AF=0.2822;AA=t|||;VT=SNP
6	31289881	rs9265205	C	G	100	PASS	AC=1546;AF=0.308706;AN=5008;NS=2504;DP=17822;EAS_AF=0.2282;AMR_AF=0.268;AFR_AF=0.3865;EUR_AF=0.3429;SAS_AF=0.2802;AA=c|||;VT=SNP
6	31289940	rs28752784	G	A	100	PASS	AC=844;AF=0.16853;AN=5008;NS=2504;DP=17653;EAS_AF=0.0883;AMR_AF=0.1383;AFR_AF=0.2837;EUR_AF=0.1382;SAS_AF=0.1483;AA=G|||;VT=SNP
6	31289952	rs62400386	G	A	100	PASS	AC=109;AF=0.0217652;AN=5008;NS=2504;DP=16838;EAS_AF=0.001;AMR_AF=0.0576;AFR_AF=0.0303;EUR_AF=0.0278;SAS_AF=0;AA=G|||;VT=SNP
6	31290056	rs9265211	C	G	100	PASS	AC=1535;AF=0.30651;AN=5008;NS=2504;DP=18467;EAS_AF=0.2232;AMR_AF=0.268;AFR_AF=0.3903;EUR_AF=0.337;SAS_AF=0.2751;AA=c|||;VT=SNP
6	31290106	rs9265215	T	C	100	PASS	AC=1515;AF=0.302516;AN=5008;NS=2504;DP=18102;EAS_AF=0.2153;AMR_AF=0.2651;AFR_AF=0.3858;EUR_AF=0.335;SAS_AF=0.273;AA=t|||;VT=SNP
6	31290192	rs9378234	G	A	100	PASS	AC=817;AF=0.163139;AN=5008;NS=2504;DP=19185;EAS_AF=0.3413;AMR_AF=0.1715;AFR_AF=0.0893;EUR_AF=0.1014;SAS_AF=0.137;AA=g|||;VT=SNP
6	31290212	rs9265223	G	T	100	PASS	AC=4414;AF=0.88139;AN=5008;NS=2504;DP=19648;EAS_AF=0.9067;AMR_AF=0.8184;AFR_AF=0.938;EUR_AF=0.8569;SAS_AF=0.8487;AA=T|||;VT=SNP
6	31290235	rs9378235	A	G	100	PASS	AC=817;AF=0.163139;AN=5008;NS=2504;DP=20030;EAS_AF=0.3413;AMR_AF=0.1715;AFR_AF=0.0893;EUR_AF=0.1014;SAS_AF=0.137;AA=A|||;VT=SNP
6	31290246	rs28752787	C	T	100	PASS	AC=1582;AF=0.315895;AN=5008;NS=2504;DP=20020;EAS_AF=0.2649;AMR_AF=0.2608;AFR_AF=0.3669;EUR_AF=0.2922;SAS_AF=0.363;AA=C|||;VT=SNP
6	31290263	rs28752788	G	T	100	PASS	AC=1582;AF=0.315895;AN=5008;NS=2504;DP=20240;EAS_AF=0.2649;AMR_AF=0.2608;AFR_AF=0.3669;EUR_AF=0.2922;SAS_AF=0.363;AA=G|||;VT=SNP
6	31290365	rs28752789	C	T	100	PASS	AC=1578;AF=0.315096;AN=5008;NS=2504;DP=20207;EAS_AF=0.2639;AMR_AF=0.2594;AFR_AF=0.3661;EUR_AF=0.2922;SAS_AF=0.362;AA=C|||;VT=SNP
6	31290432	rs9265226	C	T	100	PASS	AC=3434;AF=0.685703;AN=5008;NS=2504;DP=19704;EAS_AF=0.63;AMR_AF=0.585;AFR_AF=0.7746;EUR_AF=0.665;SAS_AF=0.7157;AA=C|||;VT=SNP
6	31290493	rs9265229	T	C	100	PASS	AC=1574;AF=0.314297;AN=5008;NS=2504;DP=19105;EAS_AF=0.2312;AMR_AF=0.2723;AFR_AF=0.3918;EUR_AF=0.3489;SAS_AF=0.2894;AA=t|||;VT=SNP
6	31290604	rs9265232	C	G	100	PASS	AC=1580;AF=0.315495;AN=5008;NS=2504;DP=19097;EAS_AF=0.2321;AMR_AF=0.2752;AFR_AF=0.3941;EUR_AF=0.3479;SAS_AF=0.2904;AA=C|||;VT=SNP
6	31290642	rs9265235	G	T	100	PASS	AC=1554;AF=0.310304;AN=5008;NS=2504;DP=18686;EAS_AF=0.2292;AMR_AF=0.2695;AFR_AF=0.3896;EUR_AF=0.3429;SAS_AF=0.2822;AA=G|||;VT=SNP
6	31290690	rs74850367	A	G	100	PASS	AC=273;AF=0.0545128;AN=5008;NS=2504;DP=20606;EAS_AF=0.1339;AMR_AF=0.0504;AFR_AF=0.0144;EUR_AF=0.0239;SAS_AF=0.0613;AA=a|||;VT=SNP
6	31290768	rs9265239	G	T	100	PASS	AC=1584;AF=0.316294;AN=5008;NS=2504;DP=22189;EAS_AF=0.2331;AMR_AF=0.2752;AFR_AF=0.3949;EUR_AF=0.3489;SAS_AF=0.2914;AA=g|||;VT=SNP
6	31290806	rs28752792	C	T	100	PASS	AC=827;AF=0.165136;AN=5008;NS=2504;DP=21459;EAS_AF=0.0873;AMR_AF=0.1354;AFR_AF=0.2799;EUR_AF=0.1352;SAS_AF=0.1421;AA=C|||;VT=SNP
6	31290813	rs76269511	C	T	100	PASS	AC=221;AF=0.0441294;AN=5008;NS=2504;DP=21336;EAS_AF=0.001;AMR_AF=0.0447;AFR_AF=0.0855;EUR_AF=0.0676;SAS_AF=0.0082;AA=C|||;VT=SNP
6	31290953	rs148262049	C	T	100	PASS	AC=56;AF=0.0111821;AN=5008;NS=2504;DP=20953;EAS_AF=0.0079;AMR_AF=0.0029;AFR_AF=0.0106;EUR_AF=0.0159;SAS_AF=0.0164;AA=C|||;VT=SNP
6	31290959	rs28752794	T	C	100	PASS	AC=1583;AF=0.316094;AN=5008;NS=2504;DP=20952;EAS_AF=0.2639;AMR_AF=0.2622;AFR_AF=0.3661;EUR_AF=0.2942;SAS_AF=0.363;AA=T|||;VT=SNP
6	31290971	rs9265246	T	G	100	PASS	AC=4414;AF=0.88139;AN=5008;NS=2504;DP=20603;EAS_AF=0.9067;AMR_AF=0.817;AFR_AF=0.938;EUR_AF=0.8569;SAS_AF=0.8497;AA=G|||;VT=SNP
6	31291137	rs116326416	G	A	100	PASS	AC=109;AF=0.0217652;AN=5008;NS=2504;DP=20499;EAS_AF=0.001;AMR_AF=0.0576;AFR_AF=0.0303;EUR_AF=0.0278;SAS_AF=0;AA=G|||;VT=SNP
6	31291171	rs9265255	T	G	100	PASS	AC=3157;AF=0.630391;AN=5008;NS=2504;DP=20075;EAS_AF=0.497;AMR_AF=0.5317;AFR_AF=0.7595;EUR_AF=0.6412;SAS_AF=0.6524;AA=t|||;VT=SNP
6	31291237	rs9265257	A	C	100	PASS	AC=431;AF=0.0860623;AN=5008;NS=2504;DP=19664;EAS_AF=0.0685;AMR_AF=0.111;AFR_AF=0.0862;EUR_AF=0.1143;SAS_AF=0.0573;AA=A|||;VT=SNP
6	31291655	rs9265270	G	A	100	PASS	AC=3160;AF=0.63099;AN=5008;NS=2504;DP=17890;EAS_AF=0.497;AMR_AF=0.5346;AFR_AF=0.7617;EUR_AF=0.6402;SAS_AF=0.6513;AA=A|||;VT=SNP
6	31291688	rs9265271	T	C	100	PASS	AC=3160;AF=0.63099;AN=5008;NS=2504;DP=18127;EAS_AF=0.497;AMR_AF=0.5346;AFR_AF=0.7625;EUR_AF=0.6402;SAS_AF=0.6503;AA=t|||;VT=SNP
6	31291932	rs9461693	G	A	100	PASS	AC=1578;AF=0.315096;AN=5008;NS=2504;DP=17692;EAS_AF=0.2629;AMR_AF=0.2594;AFR_AF=0.3654;EUR_AF=0.2922;SAS_AF=0.364;AA=A|||;VT=SNP
6	31292134	rs28752803	C	T	100	PASS	AC=2624;AF=0.523962;AN=5008;NS=2504;DP=8420;EAS_AF=0.3859;AMR_AF=0.3919;AFR_AF=0.6664;EUR_AF=0.5517;SAS_AF=0.5389;AA=C|||;VT=SNP
6	31292582	rs9405064	A	C	100	PASS	AC=797;AF=0.159145;AN=5008;NS=2504;DP=6044;EAS_AF=0.3046;AMR_AF=0.1844;AFR_AF=0.118;EUR_AF=0.1034;SAS_AF=0.1043;AA=A|||;VT=SNP
6	31293240	rs3130707	G	A	100	PASS	AC=4003;AF=0.799321;AN=5008;NS=2504;DP=7307;EAS_AF=0.8641;AMR_AF=0.7233;AFR_AF=0.8578;EUR_AF=0.7714;SAS_AF=0.7362;AA=A|||;VT=SNP
6	31293562	rs191989932	A	T	100	PASS	AC=13;AF=0.00259585;AN=5008;NS=2504;DP=7135;EAS_AF=0.005;AMR_AF=0;AFR_AF=0.0015;EUR_AF=0.004;SAS_AF=0.002;AA=T|||;VT=SNP
6	31294248	rs9265336	C	T	100	PASS	AC=2414;AF=0.482029;AN=5008;NS=2504;DP=7353;EAS_AF=0.3194;AMR_AF=0.3718;AFR_AF=0.6339;EUR_AF=0.498;SAS_AF=0.5061;AA=C|||;VT=SNP
6	31294687	rs78589324	A	G	100	PASS	AC=776;AF=0.154952;AN=5008;NS=2504;DP=14505;EAS_AF=0.0794;AMR_AF=0.1225;AFR_AF=0.2678;EUR_AF=0.1272;SAS_AF=0.1319;AA=A|||;VT=SNP
6	31294912	rs117309887	C	T	100	PASS	AC=706;AF=0.140974;AN=5008;NS=2504;DP=14187;EAS_AF=0.1627;AMR_AF=0.1167;AFR_AF=0.0817;EUR_AF=0.1501;SAS_AF=0.2065;AA=C|||;VT=SNP
6	31294953	rs116074669	C	T	100	PASS	AC=380;AF=0.0758786;AN=5008;NS=2504;DP=13629;EAS_AF=0.0268;AMR_AF=0.0677;AFR_AF=0.1097;EUR_AF=0.0527;SAS_AF=0.1104;AA=C|||;VT=SNP
6	31295325	rs112428013	G	C	100	PASS	AC=3136;AF=0.626198;AN=5008;NS=2504;DP=17173;EAS_AF=0.4901;AMR_AF=0.5259;AFR_AF=0.7595;EUR_AF=0.6352;SAS_AF=0.6483;AA=G|||;VT=SNP
6	31295526	rs56268316	G	T	100	PASS	AC=817;AF=0.163139;AN=5008;NS=2504;DP=20605;EAS_AF=0.0853;AMR_AF=0.1326;AFR_AF=0.2769;EUR_AF=0.1342;SAS_AF=0.1411;AA=G|||;VT=SNP
6	31295839	rs28367771	G	T	100	PASS	AC=406;AF=0.0810703;AN=5008;NS=2504;DP=17880;EAS_AF=0.0327;AMR_AF=0.0692;AFR_AF=0.115;EUR_AF=0.0567;SAS_AF=0.1186;AA=G|||;VT=SNP
6	31295848	rs9265415	A	T	100	PASS	AC=3153;AF=0.629593;AN=5008;NS=2504;DP=18370;EAS_AF=0.495;AMR_AF=0.5303;AFR_AF=0.7595;EUR_AF=0.6402;SAS_AF=0.6524;AA=a|||;VT=SNP
6	31295868	rs9265416	T	C	100	PASS	AC=434;AF=0.0866613;AN=5008;NS=2504;DP=19634;EAS_AF=0.0685;AMR_AF=0.1124;AFR_AF=0.087;EUR_AF=0.1143;SAS_AF=0.0583;AA=T|||;VT=SNP
6	31295891	rs115301069	C	T	100	PASS	AC=338;AF=0.067492;AN=5008;NS=2504;DP=20094;EAS_AF=0.1379;AMR_AF=0.072;AFR_AF=0.0136;EUR_AF=0.0577;SAS_AF=0.0746;AA=C|||;VT=SNP
6	31295941	rs76716928	C	G	100	PASS	AC=1579;AF=0.315296;AN=5008;NS=2504;DP=17944;EAS_AF=0.2331;AMR_AF=0.2709;AFR_AF=0.3949;EUR_AF=0.3479;SAS_AF=0.2904;AA=C|||;VT=SNP
6	31295960	rs9265418	G	A	100	PASS	AC=3146;AF=0.628195;AN=5008;NS=2504;DP=17101;EAS_AF=0.4931;AMR_AF=0.5303;AFR_AF=0.7579;EUR_AF=0.6382;SAS_AF=0.6513;AA=g|||;VT=SNP
6	31295987	rs9265420	A	G	100	PASS	AC=4401;AF=0.878794;AN=5008;NS=2504;DP=16801;EAS_AF=0.9058;AMR_AF=0.8141;AFR_AF=0.9372;EUR_AF=0.8559;SAS_AF=0.8415;AA=G|||;VT=SNP
6	31296020	rs74346889	A	G	100	PASS	AC=1567;AF=0.312899;AN=5008;NS=2504;DP=15306;EAS_AF=0.2312;AMR_AF=0.2709;AFR_AF=0.3926;EUR_AF=0.3439;SAS_AF=0.2873;AA=A|||;VT=SNP
6	31296043	rs9265423	G	T	100	PASS	AC=3134;AF=0.625799;AN=5008;NS=2504;DP=15613;EAS_AF=0.4931;AMR_AF=0.5303;AFR_AF=0.7557;EUR_AF=0.6332;SAS_AF=0.6472;AA=G|||;VT=SNP
6	31296076	rs9265424	G	A	100	PASS	AC=3130;AF=0.625;AN=5008;NS=2504;DP=15131;EAS_AF=0.494;AMR_AF=0.5303;AFR_AF=0.7526;EUR_AF=0.6342;SAS_AF=0.6452;AA=g|||;VT=SNP
6	31296171	rs9265428	C	T	100	PASS	AC=3008;AF=0.600639;AN=5008;NS=2504;DP=13071;EAS_AF=0.4494;AMR_AF=0.4971;AFR_AF=0.7413;EUR_AF=0.6163;SAS_AF=0.6237;AA=c|||;VT=SNP
6	31296344	rs115679187	G	A	100	PASS	AC=1299;AF=0.259385;AN=5008;NS=2504;DP=14826;EAS_AF=0.2252;AMR_AF=0.1844;AFR_AF=0.295;EUR_AF=0.2594;SAS_AF=0.2996;AA=G|||;VT=SNP
6	31296355	rs112204114	G	T	100	PASS	AC=1307;AF=0.260982;AN=5008;NS=2504;DP=14950;EAS_AF=0.2252;AMR_AF=0.1873;AFR_AF=0.2988;EUR_AF=0.2614;SAS_AF=0.2986;AA=G|||;VT=SNP
6	31296369	rs116576188	A	C	100	PASS	AC=647;AF=0.129193;AN=5008;NS=2504;DP=14924;EAS_AF=0.1538;AMR_AF=0.0937;AFR_AF=0.0756;EUR_AF=0.1392;SAS_AF=0.1912;AA=A|||;VT=SNP
6	31296409	rs3094685	T	G	100	PASS	AC=4338;AF=0.866214;AN=5008;NS=2504;DP=12658;EAS_AF=0.8938;AMR_AF=0.7911;AFR_AF=0.9312;EUR_AF=0.8449;SAS_AF=0.8252;AA=G|||;VT=SNP
6	31296556	rs9265453	T	G	100	PASS	AC=2339;AF=0.467053;AN=5008;NS=2504;DP=9673;EAS_AF=0.3343;AMR_AF=0.3732;AFR_AF=0.6082;EUR_AF=0.4652;SAS_AF=0.4816;AA=T|||;VT=SNP
6	31296601	rs9265457	T	C	100	PASS	AC=3048;AF=0.608626;AN=5008;NS=2504;DP=13875;EAS_AF=0.4653;AMR_AF=0.5115;AFR_AF=0.7443;EUR_AF=0.6223;SAS_AF=0.6278;AA=C|||;VT=SNP
6	31296680	rs9265459	A	C	100	PASS	AC=3968;AF=0.792332;AN=5008;NS=2504;DP=19267;EAS_AF=0.8343;AMR_AF=0.7003;AFR_AF=0.8502;EUR_AF=0.7416;SAS_AF=0.7883;AA=C|||;VT=SNP
6	31296711	rs3094683	A	G	100	PASS	AC=438;AF=0.0874601;AN=5008;NS=2504;DP=18479;EAS_AF=0.0704;AMR_AF=0.1138;AFR_AF=0.0877;EUR_AF=0.1153;SAS_AF=0.0573;AA=A|||;VT=SNP
6	31296719	rs9265461	G	A	100	PASS	AC=1577;AF=0.314896;AN=5008;NS=2504;DP=17799;EAS_AF=0.2312;AMR_AF=0.2752;AFR_AF=0.3941;EUR_AF=0.3469;SAS_AF=0.2894;AA=G|||;VT=SNP
6	31296868	rs116264618	G	A	100	PASS	AC=701;AF=0.139976;AN=5008;NS=2504;DP=12524;EAS_AF=0.1587;AMR_AF=0.1153;AFR_AF=0.0817;EUR_AF=0.1501;SAS_AF=0.2065;AA=G|||;VT=SNP
6	31296910	rs9265468	T	G	100	PASS	AC=2996;AF=0.598243;AN=5008;NS=2504;DP=11900;EAS_AF=0.4643;AMR_AF=0.5043;AFR_AF=0.7337;EUR_AF=0.6113;SAS_AF=0.6063;AA=t|||;VT=SNP
6	31296942	rs9265472	G	A	100	PASS	AC=2990;AF=0.597045;AN=5008;NS=2504;DP=12697;EAS_AF=0.4583;AMR_AF=0.5014;AFR_AF=0.7337;EUR_AF=0.6074;SAS_AF=0.6125;AA=A|||;VT=SNP
6	31297022	rs74882063	C	T	100	PASS	AC=1567;AF=0.312899;AN=5008;NS=2504;DP=18602;EAS_AF=0.2262;AMR_AF=0.2709;AFR_AF=0.3933;EUR_AF=0.3459;SAS_AF=0.2894;AA=C|||;VT=SNP
6	31297032	rs9265476	G	A	100	PASS	AC=3141;AF=0.627196;AN=5008;NS=2504;DP=18768;EAS_AF=0.4901;AMR_AF=0.5303;AFR_AF=0.7572;EUR_AF=0.6382;SAS_AF=0.6503;AA=G|||;VT=SNP
6	31297092	rs9265477	C	T	100	PASS	AC=3145;AF=0.627995;AN=5008;NS=2504;DP=19984;EAS_AF=0.494;AMR_AF=0.5303;AFR_AF=0.7602;EUR_AF=0.6352;SAS_AF=0.6493;AA=T|||;VT=SNP
6	31297100	rs9405023	A	G	100	PASS	AC=550;AF=0.109824;AN=5008;NS=2504;DP=19746;EAS_AF=0.2083;AMR_AF=0.121;AFR_AF=0.0764;EUR_AF=0.0795;SAS_AF=0.0767;AA=A|||;VT=SNP
6	31297118	rs9265478	C	G	100	PASS	AC=3142;AF=0.627396;AN=5008;NS=2504;DP=18936;EAS_AF=0.4931;AMR_AF=0.5303;AFR_AF=0.7595;EUR_AF=0.6342;SAS_AF=0.6493;AA=C|||;VT=SNP
6	31297187	rs9265479	A	G	100	PASS	AC=3001;AF=0.599241;AN=5008;NS=2504;DP=13661;EAS_AF=0.4534;AMR_AF=0.4971;AFR_AF=0.7428;EUR_AF=0.6004;SAS_AF=0.6268;AA=A|||;VT=SNP
6	31297224	rs9265483	A	G	100	PASS	AC=2982;AF=0.595447;AN=5008;NS=2504;DP=12713;EAS_AF=0.4444;AMR_AF=0.4885;AFR_AF=0.7413;EUR_AF=0.5984;SAS_AF=0.6268;AA=a|||;VT=SNP
6	31297237	rs78745236	A	G	100	PASS	AC=289;AF=0.0577077;AN=5008;NS=2504;DP=13264;EAS_AF=0.1409;AMR_AF=0.0519;AFR_AF=0.0151;EUR_AF=0.0258;SAS_AF=0.0665;AA=A|||;VT=SNP
6	31297244	rs9265485	G	A	100	PASS	AC=3029;AF=0.604832;AN=5008;NS=2504;DP=13152;EAS_AF=0.4613;AMR_AF=0.5014;AFR_AF=0.7458;EUR_AF=0.6133;SAS_AF=0.6268;AA=g|||;VT=SNP
6	31297286	rs9265486	C	T	100	PASS	AC=3107;AF=0.620407;AN=5008;NS=2504;DP=16017;EAS_AF=0.4831;AMR_AF=0.5216;AFR_AF=0.7526;EUR_AF=0.6302;SAS_AF=0.6431;AA=C|||;VT=SNP
6	31297319	rs9265488	A	G	100	PASS	AC=3105;AF=0.620008;AN=5008;NS=2504;DP=17066;EAS_AF=0.4871;AMR_AF=0.5202;AFR_AF=0.7511;EUR_AF=0.6282;SAS_AF=0.6421;AA=A|||;VT=SNP
6	31297564	rs9265500	T	G	100	PASS	AC=2352;AF=0.469649;AN=5008;NS=2504;DP=7486;EAS_AF=0.3165;AMR_AF=0.3545;AFR_AF=0.6339;EUR_AF=0.4831;SAS_AF=0.4734;AA=g|||;VT=SNP
6	31297609	rs9265507	A	C	100	PASS	AC=2427;AF=0.484625;AN=5008;NS=2504;DP=8063;EAS_AF=0.3264;AMR_AF=0.3732;AFR_AF=0.6437;EUR_AF=0.5;SAS_AF=0.4959;AA=a|||;VT=SNP
6	31297813	rs113012008	C	T	100	PASS	AC=807;AF=0.161142;AN=5008;NS=2504;DP=17591;EAS_AF=0.0863;AMR_AF=0.1297;AFR_AF=0.2731;EUR_AF=0.1322;SAS_AF=0.1391;AA=C|||;VT=SNP
6	31297853	rs9265519	A	G	100	PASS	AC=2982;AF=0.595447;AN=5008;NS=2504;DP=13421;EAS_AF=0.4603;AMR_AF=0.4957;AFR_AF=0.7375;EUR_AF=0.6014;SAS_AF=0.6074;AA=A|||;VT=SNP
6	31297985	rs28752846	C	G	100	PASS	AC=727;AF=0.145168;AN=5008;NS=2504;DP=12617;EAS_AF=0.0774;AMR_AF=0.098;AFR_AF=0.2564;EUR_AF=0.1163;SAS_AF=0.1278;AA=C|||;VT=SNP
6	31298097	rs115241734	A	G	100	PASS	AC=1435;AF=0.286542;AN=5008;NS=2504;DP=11897;EAS_AF=0.2391;AMR_AF=0.2161;AFR_AF=0.3411;EUR_AF=0.2694;SAS_AF=0.3292;AA=A|||;VT=SNP
6	31298123	rs35795116	G	A	100	PASS	AC=477;AF=0.0952476;AN=5008;NS=2504;DP=12993;EAS_AF=0.1597;AMR_AF=0.0447;AFR_AF=0.0772;EUR_AF=0.1133;SAS_AF=0.0706;AA=G|||;VT=SNP
6	31298164	rs9265540	C	T	100	PASS	AC=1384;AF=0.276358;AN=5008;NS=2504;DP=12211;EAS_AF=0.2004;AMR_AF=0.2262;AFR_AF=0.3578;EUR_AF=0.3062;SAS_AF=0.2495;AA=C|||;VT=SNP
6	31298176	rs9265541	T	C	100	PASS	AC=2476;AF=0.494409;AN=5008;NS=2504;DP=10549;EAS_AF=0.3482;AMR_AF=0.3775;AFR_AF=0.6467;EUR_AF=0.5199;SAS_AF=0.4959;AA=T|||;VT=SNP
6	31298202	rs9265546	G	A	100	PASS	AC=1333;AF=0.266174;AN=5008;NS=2504;DP=12384;EAS_AF=0.1935;AMR_AF=0.2133;AFR_AF=0.3434;EUR_AF=0.2982;SAS_AF=0.2413;AA=G|||;VT=SNP
6	31298210	rs9265547	G	C	100	PASS	AC=1328;AF=0.265176;AN=5008;NS=2504;DP=12613;EAS_AF=0.1935;AMR_AF=0.2089;AFR_AF=0.3427;EUR_AF=0.2982;SAS_AF=0.2403;AA=G|||;VT=SNP
6	31298218	rs9265548	T	C	100	PASS	AC=1326;AF=0.264776;AN=5008;NS=2504;DP=12928;EAS_AF=0.1925;AMR_AF=0.2089;AFR_AF=0.3419;EUR_AF=0.3002;SAS_AF=0.2382;AA=T|||;VT=SNP
6	31298240	rs9265549	G	A	100	PASS	AC=1352;AF=0.269968;AN=5008;NS=2504;DP=13299;EAS_AF=0.2063;AMR_AF=0.2133;AFR_AF=0.3449;EUR_AF=0.3072;SAS_AF=0.2362;AA=G|||;VT=SNP
6	31298291	rs28752850	C	T	100	PASS	AC=792;AF=0.158147;AN=5008;NS=2504;DP=13574;EAS_AF=0.0794;AMR_AF=0.1268;AFR_AF=0.2723;EUR_AF=0.1262;SAS_AF=0.1401;AA=C|||;VT=SNP
6	31298296	rs9265552	C	G	100	PASS	AC=1389;AF=0.277356;AN=5008;NS=2504;DP=13413;EAS_AF=0.2004;AMR_AF=0.2248;AFR_AF=0.3555;EUR_AF=0.3181;SAS_AF=0.2464;AA=C|||;VT=SNP
6	31298312	rs9265554	A	G	100	PASS	AC=1388;AF=0.277157;AN=5008;NS=2504;DP=12197;EAS_AF=0.2024;AMR_AF=0.2262;AFR_AF=0.3555;EUR_AF=0.3161;SAS_AF=0.2444;AA=A|||;VT=SNP
6	31298402	rs28752855	T	G	100	PASS	AC=1539;AF=0.307308;AN=5008;NS=2504;DP=15525;EAS_AF=0.2629;AMR_AF=0.255;AFR_AF=0.3563;EUR_AF=0.2843;SAS_AF=0.3476;AA=T|||;VT=SNP
6	31298515	rs9405025	A	G	100	PASS	AC=583;AF=0.116414;AN=5008;NS=2504;DP=12448;EAS_AF=0.2232;AMR_AF=0.1268;AFR_AF=0.0802;EUR_AF=0.0835;SAS_AF=0.0818;AA=A|||;VT=SNP
6	31298547	rs28895001	C	T	100	PASS	AC=1436;AF=0.286741;AN=5008;NS=2504;DP=10961;EAS_AF=0.2282;AMR_AF=0.2248;AFR_AF=0.3419;EUR_AF=0.2773;SAS_AF=0.3262;AA=T|||;VT=SNP
6	31298590	rs9265569	G	A	100	PASS	AC=1572;AF=0.313898;AN=5008;NS=2504;DP=15835;EAS_AF=0.2252;AMR_AF=0.2781;AFR_AF=0.3933;EUR_AF=0.3439;SAS_AF=0.2924;AA=G|||;VT=SNP
6	31298626	rs28752861	C	T	100	PASS	AC=1545;AF=0.308506;AN=5008;NS=2504;DP=18342;EAS_AF=0.2589;AMR_AF=0.2493;AFR_AF=0.3608;EUR_AF=0.2853;SAS_AF=0.3548;AA=C|||;VT=SNP
6	31298743	rs78008926	G	T	100	PASS	AC=1576;AF=0.314696;AN=5008;NS=2504;DP=18516;EAS_AF=0.2639;AMR_AF=0.2608;AFR_AF=0.3646;EUR_AF=0.2922;SAS_AF=0.3609;AA=G|||;VT=SNP
6	31298775	rs9378239	T	C	100	PASS	AC=844;AF=0.16853;AN=5008;NS=2504;DP=15932;EAS_AF=0.3542;AMR_AF=0.1772;AFR_AF=0.093;EUR_AF=0.1044;SAS_AF=0.1391;AA=t|||;VT=SNP
6	31298820	rs6937871	A	C	100	PASS	AC=1521;AF=0.303714;AN=5008;NS=2504;DP=12631;EAS_AF=0.2212;AMR_AF=0.2622;AFR_AF=0.3865;EUR_AF=0.334;SAS_AF=0.2751;AA=A|||;VT=SNP
6	31298890	rs9265579	C	T	100	PASS	AC=2843;AF=0.567692;AN=5008;NS=2504;DP=11354;EAS_AF=0.4117;AMR_AF=0.4669;AFR_AF=0.7194;EUR_AF=0.5765;SAS_AF=0.5859;AA=C|||;VT=SNP
6	31298913	rs9265583	A	C	100	PASS	AC=2886;AF=0.576278;AN=5008;NS=2504;DP=11781;EAS_AF=0.4157;AMR_AF=0.4798;AFR_AF=0.7254;EUR_AF=0.5855;SAS_AF=0.5992;AA=a|||;VT=SNP
6	31298956	rs9265584	T	C	100	PASS	AC=444;AF=0.0886581;AN=5008;NS=2504;DP=16322;EAS_AF=0.0694;AMR_AF=0.1138;AFR_AF=0.0877;EUR_AF=0.1183;SAS_AF=0.0613;AA=T|||;VT=SNP
6	31298964	rs9265585	C	G	100	PASS	AC=3124;AF=0.623802;AN=5008;NS=2504;DP=17148;EAS_AF=0.4901;AMR_AF=0.5259;AFR_AF=0.7587;EUR_AF=0.6282;SAS_AF=0.6442;AA=C|||;VT=SNP
6	31299007	rs9378198	C	T	100	PASS	AC=827;AF=0.165136;AN=5008;NS=2504;DP=19156;EAS_AF=0.3452;AMR_AF=0.1744;AFR_AF=0.09;EUR_AF=0.1034;SAS_AF=0.138;AA=C|||;VT=SNP
6	31299083	rs116765566	C	T	100	PASS	AC=1493;AF=0.298123;AN=5008;NS=2504;DP=14610;EAS_AF=0.248;AMR_AF=0.245;AFR_AF=0.3495;EUR_AF=0.2803;SAS_AF=0.3364;AA=C|||;VT=SNP
6	31299163	rs12208931	T	C	100	PASS	AC=750;AF=0.14976;AN=5008;NS=2504;DP=12081;EAS_AF=0.1756;AMR_AF=0.1239;AFR_AF=0.0862;EUR_AF=0.1571;SAS_AF=0.2198;AA=T|||;VT=SNP
6	31299189	rs9265596	G	A	100	PASS	AC=3026;AF=0.604233;AN=5008;NS=2504;DP=12824;EAS_AF=0.4593;AMR_AF=0.5072;AFR_AF=0.7466;EUR_AF=0.6193;SAS_AF=0.6145;AA=G|||;VT=SNP
6	31299300	rs9265598	A	C	100	PASS	AC=2989;AF=0.596845;AN=5008;NS=2504;DP=12425;EAS_AF=0.4524;AMR_AF=0.5029;AFR_AF=0.736;EUR_AF=0.6074;SAS_AF=0.6135;AA=A|||;VT=SNP
6	31299310	rs6939158	G	C	100	PASS	AC=393;AF=0.0784744;AN=5008;NS=2504;DP=12991;EAS_AF=0.0288;AMR_AF=0.0692;AFR_AF=0.1142;EUR_AF=0.0557;SAS_AF=0.1115;AA=G|||;VT=SNP
6	31299350	rs79279129	A	C	100	PASS	AC=1531;AF=0.305711;AN=5008;NS=2504;DP=15670;EAS_AF=0.2222;AMR_AF=0.2622;AFR_AF=0.388;EUR_AF=0.335;SAS_AF=0.2812;AA=A|||;VT=SNP
6	31299450	rs9265604	C	T	100	PASS	AC=3098;AF=0.61861;AN=5008;NS=2504;DP=16346;EAS_AF=0.4792;AMR_AF=0.5259;AFR_AF=0.7534;EUR_AF=0.6262;SAS_AF=0.638;AA=c|||;VT=SNP
6	31299466	rs17192757	G	A	100	PASS	AC=712;AF=0.142173;AN=5008;NS=2504;DP=15011;EAS_AF=0.1577;AMR_AF=0.1182;AFR_AF=0.0847;EUR_AF=0.1541;SAS_AF=0.2086;AA=G|||;VT=SNP
6	31299486	rs6939217	C	T	100	PASS	AC=760;AF=0.151757;AN=5008;NS=2504;DP=13337;EAS_AF=0.0724;AMR_AF=0.1196;AFR_AF=0.2648;EUR_AF=0.1252;SAS_AF=0.1309;AA=C|||;VT=SNP
6	31299542	rs9265609	C	G	100	PASS	AC=3044;AF=0.607827;AN=5008;NS=2504;DP=13571;EAS_AF=0.4593;AMR_AF=0.4942;AFR_AF=0.7526;EUR_AF=0.6262;SAS_AF=0.6268;AA=C|||;VT=SNP
6	31299554	rs9265611	G	A	100	PASS	AC=3059;AF=0.610823;AN=5008;NS=2504;DP=14789;EAS_AF=0.4653;AMR_AF=0.5014;AFR_AF=0.7526;EUR_AF=0.6262;SAS_AF=0.6309;AA=g|||;VT=SNP
6	31299608	rs9265614	T	A	100	PASS	AC=1563;AF=0.312101;AN=5008;NS=2504;DP=16702;EAS_AF=0.2272;AMR_AF=0.2695;AFR_AF=0.3964;EUR_AF=0.3419;SAS_AF=0.2853;AA=T|||;VT=SNP
6	31299651	rs9265616	T	C	100	PASS	AC=3130;AF=0.625;AN=5008;NS=2504;DP=16013;EAS_AF=0.4851;AMR_AF=0.5303;AFR_AF=0.7572;EUR_AF=0.6362;SAS_AF=0.6462;AA=t|||;VT=SNP
6	31299739	rs112282056	G	A	100	PASS	AC=1556;AF=0.310703;AN=5008;NS=2504;DP=15956;EAS_AF=0.2599;AMR_AF=0.2536;AFR_AF=0.3585;EUR_AF=0.2922;SAS_AF=0.3579;AA=G|||;VT=SNP
6	31299748	rs116776812	G	A	100	PASS	AC=79;AF=0.0157748;AN=5008;NS=2504;DP=16048;EAS_AF=0;AMR_AF=0.0144;AFR_AF=0.0325;EUR_AF=0.0229;SAS_AF=0.0031;AA=G|||;VT=SNP
6	31299759	rs13191946	G	C	100	PASS	AC=1537;AF=0.306909;AN=5008;NS=2504;DP=15520;EAS_AF=0.2599;AMR_AF=0.2478;AFR_AF=0.354;EUR_AF=0.2883;SAS_AF=0.3528;AA=G|||;VT=SNP
6	31299760	rs9265622	T	C	100	PASS	AC=3389;AF=0.676717;AN=5008;NS=2504;DP=15704;EAS_AF=0.496;AMR_AF=0.6297;AFR_AF=0.8018;EUR_AF=0.7485;SAS_AF=0.6534;AA=C|||;VT=SNP
6	31299899	rs9265628	T	C	100	PASS	AC=1014;AF=0.202476;AN=5008;NS=2504;DP=13380;EAS_AF=0.0347;AMR_AF=0.2161;AFR_AF=0.3094;EUR_AF=0.2167;SAS_AF=0.2065;AA=T|||;VT=SNP
6	31299923	rs17199230	T	C	100	PASS	AC=787;AF=0.157149;AN=5008;NS=2504;DP=13400;EAS_AF=0.0774;AMR_AF=0.1282;AFR_AF=0.2693;EUR_AF=0.1292;SAS_AF=0.137;AA=T|||;VT=SNP
6	31299941	rs9265635	T	G	100	PASS	AC=3064;AF=0.611821;AN=5008;NS=2504;DP=14084;EAS_AF=0.4692;AMR_AF=0.5115;AFR_AF=0.7451;EUR_AF=0.6243;SAS_AF=0.637;AA=t|||;VT=SNP
6	31299958	rs34972021	A	G	100	PASS	AC=429;AF=0.0856629;AN=5008;NS=2504;DP=14875;EAS_AF=0.1925;AMR_AF=0.0245;AFR_AF=0.0499;EUR_AF=0.0795;SAS_AF=0.0736;AA=A|||;VT=SNP
6	31299975	rs9265637	C	T	100	PASS	AC=3048;AF=0.608626;AN=5008;NS=2504;DP=15848;EAS_AF=0.4821;AMR_AF=0.5231;AFR_AF=0.7489;EUR_AF=0.6302;SAS_AF=0.5879;AA=C|||;VT=SNP
6	31300011	rs28862571	C	T	100	PASS	AC=281;AF=0.0561102;AN=5008;NS=2504;DP=18365;EAS_AF=0.1339;AMR_AF=0.0504;AFR_AF=0.0204;EUR_AF=0.0239;SAS_AF=0.0613;AA=C|||;VT=SNP
6	31300012	rs9265638	C	T	100	PASS	AC=2337;AF=0.466653;AN=5008;NS=2504;DP=18352;EAS_AF=0.3095;AMR_AF=0.3991;AFR_AF=0.6679;EUR_AF=0.4821;SAS_AF=0.3885;AA=C|||;VT=SNP
6	31300181	rs9265644	T	C	100	PASS	AC=1582;AF=0.315895;AN=5008;NS=2504;DP=16747;EAS_AF=0.2331;AMR_AF=0.2738;AFR_AF=0.3949;EUR_AF=0.3489;SAS_AF=0.2904;AA=T|||;VT=SNP
6	31300197	rs9265645	G	A	100	PASS	AC=318;AF=0.0634984;AN=5008;NS=2504;DP=17318;EAS_AF=0.0605;AMR_AF=0.0303;AFR_AF=0.0537;EUR_AF=0.0865;SAS_AF=0.0798;AA=G|||;VT=SNP
6	31300198	rs28752870	C	T	100	PASS	AC=1577;AF=0.314896;AN=5008;NS=2504;DP=17292;EAS_AF=0.2629;AMR_AF=0.2608;AFR_AF=0.3654;EUR_AF=0.2922;SAS_AF=0.362;AA=c|||;VT=SNP
6	31300247	rs9468965	T	A	100	PASS	AC=864;AF=0.172524;AN=5008;NS=2504;DP=16876;EAS_AF=0.0268;AMR_AF=0.1988;AFR_AF=0.3018;EUR_AF=0.1431;SAS_AF=0.1595;AA=T|||;VT=SNP
6	31300249	rs9265646	A	G	100	PASS	AC=3158;AF=0.630591;AN=5008;NS=2504;DP=17022;EAS_AF=0.496;AMR_AF=0.5346;AFR_AF=0.7602;EUR_AF=0.6412;SAS_AF=0.6513;AA=A|||;VT=SNP
6	31300272	rs78915904	G	T	100	PASS	AC=1575;AF=0.314497;AN=5008;NS=2504;DP=17115;EAS_AF=0.2629;AMR_AF=0.2608;AFR_AF=0.3638;EUR_AF=0.2922;SAS_AF=0.362;AA=G|||;VT=SNP
6	31300297	rs115819686	C	T	100	PASS	AC=247;AF=0.0493211;AN=5008;NS=2504;DP=16868;EAS_AF=0.0605;AMR_AF=0.0216;AFR_AF=0.0862;EUR_AF=0.0268;SAS_AF=0.0307;AA=C|||;VT=SNP
6	31300302	rs9265648	G	A	100	PASS	AC=2994;AF=0.597843;AN=5008;NS=2504;DP=16862;EAS_AF=0.4921;AMR_AF=0.428;AFR_AF=0.7557;EUR_AF=0.5795;SAS_AF=0.6329;AA=g|||;VT=SNP
6	31300384	rs113881036	A	T	100	PASS	AC=1577;AF=0.314896;AN=5008;NS=2504;DP=18051;EAS_AF=0.2629;AMR_AF=0.2608;AFR_AF=0.3661;EUR_AF=0.2922;SAS_AF=0.3609;AA=A|||;VT=SNP
6	31300414	rs9265653	C	T	100	PASS	AC=3139;AF=0.626797;AN=5008;NS=2504;DP=18383;EAS_AF=0.497;AMR_AF=0.5346;AFR_AF=0.7436;EUR_AF=0.6412;SAS_AF=0.6534;AA=c|||;VT=SNP
6	31300437	rs116373895	C	T	100	PASS	AC=27;AF=0.00539137;AN=5008;NS=2504;DP=18466;EAS_AF=0;AMR_AF=0.0115;AFR_AF=0;EUR_AF=0.0169;SAS_AF=0.002;AA=C|||;VT=SNP
6	31300453	rs9265654	A	G	100	PASS	AC=3164;AF=0.631789;AN=5008;NS=2504;DP=18147;EAS_AF=0.497;AMR_AF=0.536;AFR_AF=0.7625;EUR_AF=0.6402;SAS_AF=0.6534;AA=G|||;VT=SNP
6	31300470	rs9265655	C	T	100	PASS	AC=3164;AF=0.631789;AN=5008;NS=2504;DP=18247;EAS_AF=0.497;AMR_AF=0.536;AFR_AF=0.7625;EUR_AF=0.6402;SAS_AF=0.6534;AA=C|||;VT=SNP
6	31300521	rs9265657	C	G	100	PASS	AC=3164;AF=0.631789;AN=5008;NS=2504;DP=18232;EAS_AF=0.498;AMR_AF=0.5346;AFR_AF=0.7625;EUR_AF=0.6402;SAS_AF=0.6534;AA=C|||;VT=SNP
6	31300571	rs9265658	T	C	100	PASS	AC=3979;AF=0.794529;AN=5008;NS=2504;DP=18934;EAS_AF=0.8403;AMR_AF=0.7046;AFR_AF=0.8502;EUR_AF=0.7416;SAS_AF=0.7904;AA=t|||;VT=SNP
6	31300692	rs9265664	T	C	100	PASS	AC=3149;AF=0.628794;AN=5008;NS=2504;DP=16733;EAS_AF=0.494;AMR_AF=0.5288;AFR_AF=0.7602;EUR_AF=0.6372;SAS_AF=0.6524;AA=t|||;VT=SNP
6	31300694	rs13195715	A	G	100	PASS	AC=689;AF=0.13758;AN=5008;NS=2504;DP=16848;EAS_AF=0.121;AMR_AF=0.1196;AFR_AF=0.0847;EUR_AF=0.1571;SAS_AF=0.2188;AA=A|||;VT=SNP
6	31300766	rs79673440	T	C	100	PASS	AC=272;AF=0.0543131;AN=5008;NS=2504;DP=17859;EAS_AF=0.1329;AMR_AF=0.0504;AFR_AF=0.0144;EUR_AF=0.0239;SAS_AF=0.0613;AA=T|||;VT=SNP
6	31300796	rs9265668	G	A	100	PASS	AC=265;AF=0.0529153;AN=5008;NS=2504;DP=18618;EAS_AF=0.005;AMR_AF=0.1095;AFR_AF=0.0461;EUR_AF=0.1133;SAS_AF=0.0092;AA=G|||;VT=SNP
6	31300819	rs12212594	T	C	100	PASS	AC=265;AF=0.0529153;AN=5008;NS=2504;DP=19015;EAS_AF=0.0337;AMR_AF=0.0274;AFR_AF=0.0068;EUR_AF=0.0815;SAS_AF=0.1237;AA=T|||;VT=SNP
6	31300829	rs9265669	A	G	100	PASS	AC=3160;AF=0.63099;AN=5008;NS=2504;DP=18959;EAS_AF=0.497;AMR_AF=0.5331;AFR_AF=0.7617;EUR_AF=0.6402;SAS_AF=0.6524;AA=a|||;VT=SNP
6	31300856	rs9391834	G	A	100	PASS	AC=546;AF=0.109026;AN=5008;NS=2504;DP=18476;EAS_AF=0.2093;AMR_AF=0.1196;AFR_AF=0.0749;EUR_AF=0.0775;SAS_AF=0.0767;AA=G|||;VT=SNP
6	31300862	rs9265670	G	A	100	PASS	AC=3159;AF=0.630791;AN=5008;NS=2504;DP=18315;EAS_AF=0.497;AMR_AF=0.5317;AFR_AF=0.7617;EUR_AF=0.6402;SAS_AF=0.6524;AA=g|||;VT=SNP
6	31300894	rs9265671	A	T	100	PASS	AC=264;AF=0.0527157;AN=5008;NS=2504;DP=18042;EAS_AF=0.005;AMR_AF=0.1095;AFR_AF=0.0454;EUR_AF=0.1133;SAS_AF=0.0092;AA=A|||;VT=SNP
6	31300916	rs9265672	G	A	100	PASS	AC=3159;AF=0.630791;AN=5008;NS=2504;DP=17787;EAS_AF=0.499;AMR_AF=0.5303;AFR_AF=0.761;EUR_AF=0.6392;SAS_AF=0.6534;AA=G|||;VT=SNP
6	31300938	rs78932092	G	A	100	PASS	AC=1517;AF=0.302915;AN=5008;NS=2504;DP=16722;EAS_AF=0.2093;AMR_AF=0.2565;AFR_AF=0.3638;EUR_AF=0.2913;SAS_AF=0.362;AA=G|||;VT=SNP
6	31300960	rs9265674	G	T	100	PASS	AC=3153;AF=0.629593;AN=5008;NS=2504;DP=15535;EAS_AF=0.499;AMR_AF=0.5259;AFR_AF=0.7587;EUR_AF=0.6392;SAS_AF=0.6534;AA=G|||;VT=SNP
6	31301000	rs9265676	G	T	100	PASS	AC=4404;AF=0.879393;AN=5008;NS=2504;DP=13264;EAS_AF=0.9077;AMR_AF=0.8156;AFR_AF=0.9357;EUR_AF=0.8539;SAS_AF=0.8456;AA=T|||;VT=SNP
6	31301014	rs9265678	G	A	100	PASS	AC=3144;AF=0.627796;AN=5008;NS=2504;DP=13096;EAS_AF=0.495;AMR_AF=0.5303;AFR_AF=0.7557;EUR_AF=0.6382;SAS_AF=0.6503;AA=g|||;VT=SNP
6	31301095	rs116367228	G	C	100	PASS	AC=1519;AF=0.303315;AN=5008;NS=2504;DP=15633;EAS_AF=0.2103;AMR_AF=0.2594;AFR_AF=0.3638;EUR_AF=0.2913;SAS_AF=0.3609;AA=G|||;VT=SNP
6	31301118	rs9265682	A	G	100	PASS	AC=3153;AF=0.629593;AN=5008;NS=2504;DP=16014;EAS_AF=0.496;AMR_AF=0.5317;AFR_AF=0.7579;EUR_AF=0.6402;SAS_AF=0.6524;AA=A|||;VT=SNP
6	31301163	rs9405074	A	G	100	PASS	AC=309;AF=0.0617013;AN=5008;NS=2504;DP=17130;EAS_AF=0.2004;AMR_AF=0.0793;AFR_AF=0.0053;EUR_AF=0.0139;SAS_AF=0.0317;AA=A|||;VT=SNP
6	31301240	rs9265683	C	T	100	PASS	AC=3970;AF=0.792732;AN=5008;NS=2504;DP=14443;EAS_AF=0.8383;AMR_AF=0.7032;AFR_AF=0.8502;EUR_AF=0.7396;SAS_AF=0.7863;AA=T|||;VT=SNP
6	31301369	rs9265689	A	C	100	PASS	AC=265;AF=0.0529153;AN=5008;NS=2504;DP=13682;EAS_AF=0.005;AMR_AF=0.1095;AFR_AF=0.0461;EUR_AF=0.1133;SAS_AF=0.0092;AA=A|||;VT=SNP
6	31301441	rs6908205	C	A	100	PASS	AC=693;AF=0.138379;AN=5008;NS=2504;DP=14876;EAS_AF=0.123;AMR_AF=0.121;AFR_AF=0.0855;EUR_AF=0.1571;SAS_AF=0.2188;AA=C|||;VT=SNP
6	31301466	rs9265694	G	C	100	PASS	AC=3148;AF=0.628594;AN=5008;NS=2504;DP=15608;EAS_AF=0.496;AMR_AF=0.5303;AFR_AF=0.7602;EUR_AF=0.6382;SAS_AF=0.6472;AA=G|||;VT=SNP
6	31301528	rs78977439	C	T	100	PASS	AC=230;AF=0.0459265;AN=5008;NS=2504;DP=16484;EAS_AF=0.1171;AMR_AF=0.0389;AFR_AF=0.0023;EUR_AF=0.0239;SAS_AF=0.0593;AA=C|||;VT=SNP
6	31301572	rs113881731	T	C	100	PASS	AC=1522;AF=0.303914;AN=5008;NS=2504;DP=17880;EAS_AF=0.2103;AMR_AF=0.2608;AFR_AF=0.3654;EUR_AF=0.2922;SAS_AF=0.3599;AA=T|||;VT=SNP
6	31301615	rs9265700	C	T	100	PASS	AC=3159;AF=0.630791;AN=5008;NS=2504;DP=19147;EAS_AF=0.497;AMR_AF=0.5317;AFR_AF=0.7617;EUR_AF=0.6402;SAS_AF=0.6524;AA=c|||;VT=SNP
6	31301636	rs28752871	G	T	100	PASS	AC=411;AF=0.0820687;AN=5008;NS=2504;DP=19084;EAS_AF=0.0327;AMR_AF=0.0735;AFR_AF=0.1165;EUR_AF=0.0567;SAS_AF=0.1186;AA=G|||;VT=SNP
6	31301658	rs9378199	T	C	100	PASS	AC=547;AF=0.109225;AN=5008;NS=2504;DP=18518;EAS_AF=0.2093;AMR_AF=0.121;AFR_AF=0.0756;EUR_AF=0.0775;SAS_AF=0.0757;AA=T|||;VT=SNP
6	31301732	rs115446347	T	C	100	PASS	AC=124;AF=0.0247604;AN=5008;NS=2504;DP=18282;EAS_AF=0.001;AMR_AF=0.0375;AFR_AF=0.0189;EUR_AF=0.0646;SAS_AF=0.0072;AA=T|||;VT=SNP
6	31301905	rs9265711	G	A	100	PASS	AC=3132;AF=0.625399;AN=5008;NS=2504;DP=16309;EAS_AF=0.4891;AMR_AF=0.5259;AFR_AF=0.7602;EUR_AF=0.6332;SAS_AF=0.6462;AA=G|||;VT=SNP
6	31302008	rs77372868	C	T	100	PASS	AC=273;AF=0.0545128;AN=5008;NS=2504;DP=18259;EAS_AF=0.1329;AMR_AF=0.0504;AFR_AF=0.0151;EUR_AF=0.0239;SAS_AF=0.0613;AA=c|||;VT=SNP
6	31302025	rs4947248	T	C	100	PASS	AC=1521;AF=0.303714;AN=5008;NS=2504;DP=17708;EAS_AF=0.2103;AMR_AF=0.2594;AFR_AF=0.3661;EUR_AF=0.2922;SAS_AF=0.3589;AA=T|||;VT=SNP
6	31302029	rs4947249	A	G	100	PASS	AC=1641;AF=0.327676;AN=5008;NS=2504;DP=17593;EAS_AF=0.2867;AMR_AF=0.2738;AFR_AF=0.3964;EUR_AF=0.3489;SAS_AF=0.2935;AA=A|||;VT=SNP
6	31302067	rs9265718	A	T	100	PASS	AC=269;AF=0.0537141;AN=5008;NS=2504;DP=16220;EAS_AF=0.005;AMR_AF=0.1095;AFR_AF=0.0477;EUR_AF=0.1153;SAS_AF=0.0092;AA=A|||;VT=SNP
6	31302141	rs9265725	G	A	100	PASS	AC=3156;AF=0.630192;AN=5008;NS=2504;DP=15228;EAS_AF=0.497;AMR_AF=0.5288;AFR_AF=0.7617;EUR_AF=0.6392;SAS_AF=0.6524;AA=g|||;VT=SNP
6	31302168	rs9265726	A	G	100	PASS	AC=4414;AF=0.88139;AN=5008;NS=2504;DP=15915;EAS_AF=0.9077;AMR_AF=0.817;AFR_AF=0.938;EUR_AF=0.8579;SAS_AF=0.8476;AA=G|||;VT=SNP
6	31302190	rs9405076	A	C	100	PASS	AC=546;AF=0.109026;AN=5008;NS=2504;DP=16482;EAS_AF=0.2083;AMR_AF=0.1225;AFR_AF=0.0749;EUR_AF=0.0775;SAS_AF=0.0757;AA=a|||;VT=SNP
6	31302211	rs9265727	A	G	100	PASS	AC=3221;AF=0.643171;AN=5008;NS=2504;DP=16298;EAS_AF=0.505;AMR_AF=0.5375;AFR_AF=0.7723;EUR_AF=0.6571;SAS_AF=0.6718;AA=G|||;VT=SNP
6	31302236	rs9265729	T	C	100	PASS	AC=3712;AF=0.741214;AN=5008;NS=2504;DP=16684;EAS_AF=0.7063;AMR_AF=0.6571;AFR_AF=0.8366;EUR_AF=0.7187;SAS_AF=0.7311;AA=T|||;VT=SNP
6	31302265	rs4947307	A	G	100	PASS	AC=185;AF=0.0369409;AN=5008;NS=2504;DP=17355;EAS_AF=0.004;AMR_AF=0.0274;AFR_AF=0.0234;EUR_AF=0.0835;SAS_AF=0.0481;AA=A|||;VT=SNP
6	31302297	rs9265732	G	T	100	PASS	AC=265;AF=0.0529153;AN=5008;NS=2504;DP=17659;EAS_AF=0.005;AMR_AF=0.1095;AFR_AF=0.0461;EUR_AF=0.1133;SAS_AF=0.0092;AA=G|||;VT=SNP
6	31302298	rs9265733	G	T	100	PASS	AC=265;AF=0.0529153;AN=5008;NS=2504;DP=17689;EAS_AF=0.005;AMR_AF=0.1095;AFR_AF=0.0461;EUR_AF=0.1133;SAS_AF=0.0092;AA=G|||;VT=SNP
6	31302317	rs9265734	G	T	100	PASS	AC=3162;AF=0.63139;AN=5008;NS=2504;DP=17201;EAS_AF=0.497;AMR_AF=0.5346;AFR_AF=0.761;EUR_AF=0.6412;SAS_AF=0.6534;AA=g|||;VT=SNP
6	31302348	rs9265736	T	C	100	PASS	AC=156;AF=0.0311502;AN=5008;NS=2504;DP=16644;EAS_AF=0.004;AMR_AF=0.0519;AFR_AF=0.0159;EUR_AF=0.0855;SAS_AF=0.0092;AA=T|||;VT=SNP
6	31302355	rs9265737	T	G	100	PASS	AC=1250;AF=0.249601;AN=5008;NS=2504;DP=16389;EAS_AF=0.4107;AMR_AF=0.2824;AFR_AF=0.1762;EUR_AF=0.2157;SAS_AF=0.1943;AA=T|||;VT=SNP
6	31302470	rs6914104	G	A	100	PASS	AC=3185;AF=0.635982;AN=5008;NS=2504;DP=14468;EAS_AF=0.5099;AMR_AF=0.5317;AFR_AF=0.7617;EUR_AF=0.6392;SAS_AF=0.6667;AA=g|||;VT=SNP
6	31302476	rs74780248	A	G	100	PASS	AC=244;AF=0.048722;AN=5008;NS=2504;DP=14493;EAS_AF=0.1181;AMR_AF=0.0519;AFR_AF=0.0136;EUR_AF=0.0249;SAS_AF=0.047;AA=A|||;VT=SNP
6	31302481	rs6914258	T	C	100	PASS	AC=3186;AF=0.636182;AN=5008;NS=2504;DP=14443;EAS_AF=0.5109;AMR_AF=0.5317;AFR_AF=0.7617;EUR_AF=0.6392;SAS_AF=0.6667;AA=T|||;VT=SNP
6	31302525	rs9265742	A	G	100	PASS	AC=4415;AF=0.881589;AN=5008;NS=2504;DP=14543;EAS_AF=0.9077;AMR_AF=0.817;AFR_AF=0.9387;EUR_AF=0.8569;SAS_AF=0.8487;AA=G|||;VT=SNP
6	31302548	rs2524228	G	T	100	PASS	AC=265;AF=0.0529153;AN=5008;NS=2504;DP=15264;EAS_AF=0.005;AMR_AF=0.1095;AFR_AF=0.0461;EUR_AF=0.1133;SAS_AF=0.0092;AA=G|||;VT=SNP
6	31302563	rs2524227	T	C	100	PASS	AC=3435;AF=0.685903;AN=5008;NS=2504;DP=15692;EAS_AF=0.63;AMR_AF=0.5836;AFR_AF=0.7761;EUR_AF=0.665;SAS_AF=0.7157;AA=C|||;VT=SNP
6	31302591	rs9500887	T	G	100	PASS	AC=464;AF=0.0926518;AN=5008;NS=2504;DP=16537;EAS_AF=0.0536;AMR_AF=0.0764;AFR_AF=0.1914;EUR_AF=0.0626;SAS_AF=0.0419;AA=T|||;VT=SNP
6	31302607	rs114516477	A	G	100	PASS	AC=224;AF=0.0447284;AN=5008;NS=2504;DP=17078;EAS_AF=0.0714;AMR_AF=0.0043;AFR_AF=0.0507;EUR_AF=0.0169;SAS_AF=0.0665;AA=A|||;VT=SNP
6	31302642	rs11968046	C	T	100	PASS	AC=1363;AF=0.272165;AN=5008;NS=2504;DP=18347;EAS_AF=0.2698;AMR_AF=0.2478;AFR_AF=0.3722;EUR_AF=0.2684;SAS_AF=0.1605;AA=C|||;VT=SNP
6	31302718	rs9265745	A	G	100	PASS	AC=1994;AF=0.398163;AN=5008;NS=2504;DP=17445;EAS_AF=0.5079;AMR_AF=0.3948;AFR_AF=0.3464;EUR_AF=0.3588;SAS_AF=0.3978;AA=G|||;VT=SNP
6	31302724	rs9265746	A	G	100	PASS	AC=3306;AF=0.660144;AN=5008;NS=2504;DP=17292;EAS_AF=0.7312;AMR_AF=0.6326;AFR_AF=0.6876;EUR_AF=0.6213;SAS_AF=0.6094;AA=G|||;VT=SNP
6	31302729	rs79189002	C	T	100	PASS	AC=241;AF=0.048123;AN=5008;NS=2504;DP=17141;EAS_AF=0.1171;AMR_AF=0.0504;AFR_AF=0.0136;EUR_AF=0.0239;SAS_AF=0.047;AA=C|||;VT=SNP
6	31302730	rs116457562	G	A	100	PASS	AC=81;AF=0.0161741;AN=5008;NS=2504;DP=16981;EAS_AF=0;AMR_AF=0.0159;AFR_AF=0.0333;EUR_AF=0.0229;SAS_AF=0.0031;AA=A|||;VT=SNP
6	31302755	rs28752874	C	T	100	PASS	AC=2645;AF=0.528155;AN=5008;NS=2504;DP=16216;EAS_AF=0.4355;AMR_AF=0.4467;AFR_AF=0.6271;EUR_AF=0.503;SAS_AF=0.5736;AA=C|||;VT=SNP
6	31302791	rs28752875	G	T	100	PASS	AC=2824;AF=0.563898;AN=5008;NS=2504;DP=16125;EAS_AF=0.4306;AMR_AF=0.4942;AFR_AF=0.7065;EUR_AF=0.5537;SAS_AF=0.5685;AA=G|||;VT=SNP
6	31302819	rs112906071	C	G	100	PASS	AC=226;AF=0.0451278;AN=5008;NS=2504;DP=16255;EAS_AF=0.0714;AMR_AF=0.0043;AFR_AF=0.0514;EUR_AF=0.0169;SAS_AF=0.0675;AA=C|||;VT=SNP
6	31302841	rs6919058	C	T	100	PASS	AC=494;AF=0.0986422;AN=5008;NS=2504;DP=16708;EAS_AF=0.2024;AMR_AF=0.1196;AFR_AF=0.0651;EUR_AF=0.0616;SAS_AF=0.0603;AA=C|||;VT=SNP
6	31302878	rs9265747	T	C	100	PASS	AC=1568;AF=0.313099;AN=5008;NS=2504;DP=17255;EAS_AF=0.4722;AMR_AF=0.3112;AFR_AF=0.23;EUR_AF=0.3022;SAS_AF=0.274;AA=C|||;VT=SNP
6	31302880	rs1634777	A	G	100	PASS	AC=69;AF=0.013778;AN=5008;NS=2504;DP=16911;EAS_AF=0.001;AMR_AF=0.0504;AFR_AF=0.0129;EUR_AF=0.0159;SAS_AF=0;AA=A|||;VT=SNP
6	31302927	rs6919086	A	G	100	PASS	AC=2464;AF=0.492013;AN=5008;NS=2504;DP=17247;EAS_AF=0.5129;AMR_AF=0.4539;AFR_AF=0.6384;EUR_AF=0.3907;SAS_AF=0.4039;AA=G|||;VT=SNP
6	31302972	rs6942380	T	G	100	PASS	AC=491;AF=0.0980431;AN=5008;NS=2504;DP=17716;EAS_AF=0.2014;AMR_AF=0.1182;AFR_AF=0.0651;EUR_AF=0.0616;SAS_AF=0.0593;AA=T|||;VT=SNP
6	31303029	rs28752883	G	A	100	PASS	AC=2926;AF=0.584265;AN=5008;NS=2504;DP=16388;EAS_AF=0.4931;AMR_AF=0.4986;AFR_AF=0.6997;EUR_AF=0.5497;SAS_AF=0.6186;AA=A|||;VT=SNP
6	31303053	rs28367781	A	T	100	PASS	AC=2923;AF=0.583666;AN=5008;NS=2504;DP=15571;EAS_AF=0.4921;AMR_AF=0.5;AFR_AF=0.6974;EUR_AF=0.5497;SAS_AF=0.6186;AA=T|||;VT=SNP
6	31303100	rs28367782	A	G	100	PASS	AC=1593;AF=0.318091;AN=5008;NS=2504;DP=14929;EAS_AF=0.2698;AMR_AF=0.255;AFR_AF=0.3563;EUR_AF=0.2833;SAS_AF=0.3967;AA=A|||;VT=SNP
6	31303112	rs35726795	C	A	100	PASS	AC=1305;AF=0.260583;AN=5008;NS=2504;DP=14837;EAS_AF=0.2222;AMR_AF=0.2392;AFR_AF=0.3359;EUR_AF=0.2614;SAS_AF=0.2127;AA=C|||;VT=SNP
6	31303131	rs2394969	T	C	100	PASS	AC=4293;AF=0.857228;AN=5008;NS=2504;DP=15953;EAS_AF=0.8998;AMR_AF=0.8098;AFR_AF=0.8835;EUR_AF=0.838;SAS_AF=0.8313;AA=C|||;VT=SNP
6	31303155	rs77541424	C	A	100	PASS	AC=111;AF=0.0221645;AN=5008;NS=2504;DP=16612;EAS_AF=0.0079;AMR_AF=0.0043;AFR_AF=0.0507;EUR_AF=0.0169;SAS_AF=0.0164;AA=C|||;VT=SNP
6	31303162	rs9378155	T	A	100	PASS	AC=494;AF=0.0986422;AN=5008;NS=2504;DP=16860;EAS_AF=0.2034;AMR_AF=0.1182;AFR_AF=0.0666;EUR_AF=0.0616;SAS_AF=0.0583;AA=t|||;VT=SNP
6	31303188	rs74634420	G	A	100	PASS	AC=245;AF=0.0489217;AN=5008;NS=2504;DP=16952;EAS_AF=0.1171;AMR_AF=0.0504;AFR_AF=0.0144;EUR_AF=0.0239;SAS_AF=0.0501;AA=G|||;VT=SNP
6	31303199	rs28752887	T	C	100	PASS	AC=2938;AF=0.586661;AN=5008;NS=2504;DP=17415;EAS_AF=0.497;AMR_AF=0.5014;AFR_AF=0.7012;EUR_AF=0.5537;SAS_AF=0.6186;AA=T|||;VT=SNP
6	31303236	rs1634775	A	G	100	PASS	AC=3077;AF=0.614417;AN=5008;NS=2504;DP=16806;EAS_AF=0.4365;AMR_AF=0.6081;AFR_AF=0.7474;EUR_AF=0.663;SAS_AF=0.5726;AA=A|||;VT=SNP
6	31303324	rs114444221	A	G	100	PASS	AC=639;AF=0.127596;AN=5008;NS=2504;DP=12709;EAS_AF=0.0129;AMR_AF=0.1571;AFR_AF=0.2345;EUR_AF=0.1302;SAS_AF=0.0777;AA=A|||;VT=SNP
6	31303394	rs7452226	A	G	100	PASS	AC=2830;AF=0.565096;AN=5008;NS=2504;DP=11817;EAS_AF=0.631;AMR_AF=0.5533;AFR_AF=0.5303;EUR_AF=0.5417;SAS_AF=0.5767;AA=a|||;VT=SNP
6	31303428	rs28752896	C	T	100	PASS	AC=2425;AF=0.484225;AN=5008;NS=2504;DP=9760;EAS_AF=0.3542;AMR_AF=0.3963;AFR_AF=0.6452;EUR_AF=0.4811;SAS_AF=0.4663;AA=C|||;VT=SNP
6	31303472	rs34021093	C	T	100	PASS	AC=1172;AF=0.234026;AN=5008;NS=2504;DP=11518;EAS_AF=0.1875;AMR_AF=0.1988;AFR_AF=0.32;EUR_AF=0.2366;SAS_AF=0.1881;AA=C|||;VT=SNP
6	31303641	rs28752906	T	A	100	PASS	AC=2631;AF=0.525359;AN=5008;NS=2504;DP=13432;EAS_AF=0.3909;AMR_AF=0.4539;AFR_AF=0.6702;EUR_AF=0.5129;SAS_AF=0.5317;AA=T|||;VT=SNP
6	31303689	rs28752909	A	T	100	PASS	AC=2473;AF=0.49381;AN=5008;NS=2504;DP=9726;EAS_AF=0.3641;AMR_AF=0.4207;AFR_AF=0.6407;EUR_AF=0.4841;SAS_AF=0.4908;AA=A|||;VT=SNP
6	31303775	rs28752917	T	C	100	PASS	AC=2539;AF=0.506989;AN=5008;NS=2504;DP=11122;EAS_AF=0.369;AMR_AF=0.4337;AFR_AF=0.6611;EUR_AF=0.503;SAS_AF=0.4969;AA=T|||;VT=SNP
6	31303835	rs28752919	C	G	100	PASS	AC=2666;AF=0.532348;AN=5008;NS=2504;DP=12832;EAS_AF=0.3909;AMR_AF=0.4669;AFR_AF=0.6815;EUR_AF=0.5179;SAS_AF=0.5378;AA=c|||;VT=SNP
6	31303873	rs28752921	T	C	100	PASS	AC=2622;AF=0.523562;AN=5008;NS=2504;DP=12693;EAS_AF=0.3839;AMR_AF=0.4597;AFR_AF=0.6747;EUR_AF=0.507;SAS_AF=0.5256;AA=t|||;VT=SNP
6	31303879	rs28752923	A	G	100	PASS	AC=2614;AF=0.521965;AN=5008;NS=2504;DP=12401;EAS_AF=0.3829;AMR_AF=0.4553;AFR_AF=0.6747;EUR_AF=0.505;SAS_AF=0.5235;AA=A|||;VT=SNP
6	31303906	rs114617616	C	G	100	PASS	AC=234;AF=0.0467252;AN=5008;NS=2504;DP=12477;EAS_AF=0.0744;AMR_AF=0.0058;AFR_AF=0.053;EUR_AF=0.0189;SAS_AF=0.0675;AA=C|||;VT=SNP
6	31303922	rs28752924	T	G	100	PASS	AC=222;AF=0.0443291;AN=5008;NS=2504;DP=11770;EAS_AF=0.001;AMR_AF=0.0447;AFR_AF=0.0862;EUR_AF=0.0676;SAS_AF=0.0082;AA=T|||;VT=SNP
6	31303975	rs73728825	G	A	100	PASS	AC=210;AF=0.0419329;AN=5008;NS=2504;DP=14442;EAS_AF=0.001;AMR_AF=0.036;AFR_AF=0.0847;EUR_AF=0.0646;SAS_AF=0.0072;AA=G|||;VT=SNP
6	31304098	rs115607159	A	G	100	PASS	AC=225;AF=0.0449281;AN=5008;NS=2504;DP=20304;EAS_AF=0.0714;AMR_AF=0.0043;AFR_AF=0.0514;EUR_AF=0.0179;SAS_AF=0.0654;AA=A|||;VT=SNP
6	31304135	rs28752928	C	T	100	PASS	AC=2835;AF=0.566094;AN=5008;NS=2504;DP=19896;EAS_AF=0.4355;AMR_AF=0.4986;AFR_AF=0.7073;EUR_AF=0.5537;SAS_AF=0.5706;AA=C|||;VT=SNP
6	31304208	rs28752929	T	C	100	PASS	AC=2718;AF=0.542732;AN=5008;NS=2504;DP=14680;EAS_AF=0.4077;AMR_AF=0.4755;AFR_AF=0.6861;EUR_AF=0.5348;SAS_AF=0.544;AA=t|||;VT=SNP
6	31304222	rs1634770	T	C	100	PASS	AC=2882;AF=0.575479;AN=5008;NS=2504;DP=13139;EAS_AF=0.3869;AMR_AF=0.5764;AFR_AF=0.7133;EUR_AF=0.6312;SAS_AF=0.5256;AA=C|||;VT=SNP
6	31304225	rs28752932	A	G	100	PASS	AC=2621;AF=0.523363;AN=5008;NS=2504;DP=13364;EAS_AF=0.3849;AMR_AF=0.4625;AFR_AF=0.6694;EUR_AF=0.5159;SAS_AF=0.5194;AA=A|||;VT=SNP
6	31304291	rs28752936	G	A	100	PASS	AC=2825;AF=0.564097;AN=5008;NS=2504;DP=15547;EAS_AF=0.4286;AMR_AF=0.4813;AFR_AF=0.7088;EUR_AF=0.5517;SAS_AF=0.5798;AA=g|||;VT=SNP
6	31304337	rs115934738	T	C	100	PASS	AC=124;AF=0.0247604;AN=5008;NS=2504;DP=16037;EAS_AF=0.001;AMR_AF=0.0331;AFR_AF=0.0204;EUR_AF=0.0646;SAS_AF=0.0082;AA=T|||;VT=SNP
6	31304352	rs28752938	A	G	100	PASS	AC=2798;AF=0.558706;AN=5008;NS=2504;DP=15410;EAS_AF=0.4266;AMR_AF=0.4957;AFR_AF=0.6982;EUR_AF=0.5447;SAS_AF=0.5654;AA=A|||;VT=SNP
6	31304386	rs28752939	C	T	100	PASS	AC=2768;AF=0.552716;AN=5008;NS=2504;DP=15386;EAS_AF=0.4206;AMR_AF=0.4914;AFR_AF=0.6974;EUR_AF=0.5298;SAS_AF=0.5603;AA=C|||;VT=SNP
6	31304396	rs28367792	T	C	100	PASS	AC=2764;AF=0.551917;AN=5008;NS=2504;DP=15088;EAS_AF=0.4226;AMR_AF=0.487;AFR_AF=0.6967;EUR_AF=0.5278;SAS_AF=0.5603;AA=T|||;VT=SNP
6	31304409	rs375232998	C	T	100	PASS	AC=214;AF=0.0427316;AN=5008;NS=2504;DP=15998;EAS_AF=0.001;AMR_AF=0.0403;AFR_AF=0.0847;EUR_AF=0.0646;SAS_AF=0.0082;AA=C|||;VT=SNP
6	31304437	rs9265759	T	C	100	PASS	AC=270;AF=0.0539137;AN=5008;NS=2504;DP=18772;EAS_AF=0.005;AMR_AF=0.1095;AFR_AF=0.0469;EUR_AF=0.1173;SAS_AF=0.0092;AA=T|||;VT=SNP
6	31304562	rs35725195	C	T	100	PASS	AC=1187;AF=0.237021;AN=5008;NS=2504;DP=13595;EAS_AF=0.2054;AMR_AF=0.2104;AFR_AF=0.3154;EUR_AF=0.2386;SAS_AF=0.181;AA=C|||;VT=SNP
6	31304563	rs115304035	G	A	100	PASS	AC=202;AF=0.0403355;AN=5008;NS=2504;DP=13560;EAS_AF=0;AMR_AF=0.0375;AFR_AF=0.0825;EUR_AF=0.0616;SAS_AF=0.0051;AA=g|||;VT=SNP
6	31304571	rs28752945	C	T	100	PASS	AC=2581;AF=0.515375;AN=5008;NS=2504;DP=13027;EAS_AF=0.3968;AMR_AF=0.438;AFR_AF=0.6589;EUR_AF=0.5109;SAS_AF=0.5031;AA=c|||;VT=SNP
6	31304572	rs28752946	A	G	100	PASS	AC=2378;AF=0.47484;AN=5008;NS=2504;DP=13217;EAS_AF=0.3968;AMR_AF=0.3991;AFR_AF=0.5764;EUR_AF=0.4493;SAS_AF=0.498;AA=A|||;VT=SNP
6	31304604	rs28752947	G	A	100	PASS	AC=2645;AF=0.528155;AN=5008;NS=2504;DP=12919;EAS_AF=0.4058;AMR_AF=0.4524;AFR_AF=0.6687;EUR_AF=0.5278;SAS_AF=0.5184;AA=G|||;VT=SNP
6	31304648	rs1634767	G	A	100	PASS	AC=870;AF=0.173722;AN=5008;NS=2504;DP=12258;EAS_AF=0.2788;AMR_AF=0.1556;AFR_AF=0.1278;EUR_AF=0.1481;SAS_AF=0.1667;AA=g|||;VT=SNP
6	31304674	rs28752951	A	G	100	PASS	AC=527;AF=0.105232;AN=5008;NS=2504;DP=11879;EAS_AF=0.0714;AMR_AF=0.0764;AFR_AF=0.174;EUR_AF=0.0616;SAS_AF=0.1125;AA=a|||;VT=SNP
6	31304711	rs28752952	A	T	100	PASS	AC=2538;AF=0.506789;AN=5008;NS=2504;DP=12176;EAS_AF=0.377;AMR_AF=0.4222;AFR_AF=0.652;EUR_AF=0.505;SAS_AF=0.5061;AA=A|||;VT=SNP
6	31304726	rs28752954	A	C	100	PASS	AC=2535;AF=0.50619;AN=5008;NS=2504;DP=11616;EAS_AF=0.378;AMR_AF=0.4179;AFR_AF=0.652;EUR_AF=0.502;SAS_AF=0.5082;AA=a|||;VT=SNP
6	31304884	rs28367804	A	G	100	PASS	AC=2837;AF=0.566494;AN=5008;NS=2504;DP=18198;EAS_AF=0.4395;AMR_AF=0.4971;AFR_AF=0.7095;EUR_AF=0.5507;SAS_AF=0.5695;AA=a|||;VT=SNP
6	31304894	rs58432298	T	C	100	PASS	AC=222;AF=0.0443291;AN=5008;NS=2504;DP=19408;EAS_AF=0.0714;AMR_AF=0.0043;AFR_AF=0.0507;EUR_AF=0.0169;SAS_AF=0.0644;AA=T|||;VT=SNP
6	31304935	rs71541468	C	T	100	PASS	AC=219;AF=0.04373;AN=5008;NS=2504;DP=21760;EAS_AF=0.001;AMR_AF=0.0461;AFR_AF=0.0832;EUR_AF=0.0676;SAS_AF=0.0082;AA=C|||;VT=SNP
6	31305019	rs59994501	A	G	100	PASS	AC=222;AF=0.0443291;AN=5008;NS=2504;DP=23716;EAS_AF=0.0714;AMR_AF=0.0043;AFR_AF=0.0507;EUR_AF=0.0169;SAS_AF=0.0644;AA=A|||;VT=SNP
6	31305124	rs28367814	A	G	100	PASS	AC=2706;AF=0.540335;AN=5008;NS=2504;DP=15683;EAS_AF=0.4206;AMR_AF=0.4683;AFR_AF=0.674;EUR_AF=0.5268;SAS_AF=0.5481;AA=A|||;VT=SNP
6	31305153	rs28367815	G	A	100	PASS	AC=2825;AF=0.564097;AN=5008;NS=2504;DP=16699;EAS_AF=0.4335;AMR_AF=0.4986;AFR_AF=0.7042;EUR_AF=0.5517;SAS_AF=0.5685;AA=G|||;VT=SNP
6	31305232	rs28367818	G	T	100	PASS	AC=607;AF=0.121206;AN=5008;NS=2504;DP=18181;EAS_AF=0.0863;AMR_AF=0.0922;AFR_AF=0.1944;EUR_AF=0.0676;SAS_AF=0.1339;AA=G|||;VT=SNP
6	31305328	rs28367820	C	G	100	PASS	AC=2846;AF=0.568291;AN=5008;NS=2504;DP=17209;EAS_AF=0.4355;AMR_AF=0.5072;AFR_AF=0.7073;EUR_AF=0.5537;SAS_AF=0.5757;AA=C|||;VT=SNP
6	31305330	rs9378157	C	A	100	PASS	AC=490;AF=0.0978435;AN=5008;NS=2504;DP=17190;EAS_AF=0.2014;AMR_AF=0.1182;AFR_AF=0.0643;EUR_AF=0.0616;SAS_AF=0.0593;AA=C|||;VT=SNP
6	31305377	rs73728840	T	C	100	PASS	AC=223;AF=0.0445288;AN=5008;NS=2504;DP=15950;EAS_AF=0.001;AMR_AF=0.0461;AFR_AF=0.0862;EUR_AF=0.0676;SAS_AF=0.0082;AA=T|||;VT=SNP
6	31305383	rs28367821	C	T	100	PASS	AC=2841;AF=0.567292;AN=5008;NS=2504;DP=15847;EAS_AF=0.4335;AMR_AF=0.5043;AFR_AF=0.708;EUR_AF=0.5527;SAS_AF=0.5746;AA=C|||;VT=SNP
6	31305405	rs28367822	A	G	100	PASS	AC=2840;AF=0.567093;AN=5008;NS=2504;DP=16238;EAS_AF=0.4325;AMR_AF=0.5043;AFR_AF=0.708;EUR_AF=0.5527;SAS_AF=0.5746;AA=A|||;VT=SNP
6	31305616	rs74359237	A	G	100	PASS	AC=242;AF=0.0483227;AN=5008;NS=2504;DP=15065;EAS_AF=0.1171;AMR_AF=0.0519;AFR_AF=0.0136;EUR_AF=0.0239;SAS_AF=0.047;AA=A|||;VT=SNP
6	31305641	rs1631951	C	T	100	PASS	AC=847;AF=0.169129;AN=5008;NS=2504;DP=15836;EAS_AF=0.2808;AMR_AF=0.1484;AFR_AF=0.1195;EUR_AF=0.1511;SAS_AF=0.1544;AA=C|||;VT=SNP
6	31305677	rs35958470	C	G	100	PASS	AC=1314;AF=0.26238;AN=5008;NS=2504;DP=16766;EAS_AF=0.2252;AMR_AF=0.2392;AFR_AF=0.3419;EUR_AF=0.2594;SAS_AF=0.2127;AA=C|||;VT=SNP
6	31305731	rs28367832	A	G	100	PASS	AC=2842;AF=0.567492;AN=5008;NS=2504;DP=16378;EAS_AF=0.4355;AMR_AF=0.5014;AFR_AF=0.7088;EUR_AF=0.5547;SAS_AF=0.5726;AA=a|||;VT=SNP
6	31305761	rs9378158	A	G	100	PASS	AC=713;AF=0.142372;AN=5008;NS=2504;DP=16989;EAS_AF=0.2728;AMR_AF=0.1225;AFR_AF=0.115;EUR_AF=0.0795;SAS_AF=0.1237;AA=A|||;VT=SNP
6	31305778	rs28752956	T	G	100	PASS	AC=2835;AF=0.566094;AN=5008;NS=2504;DP=17492;EAS_AF=0.4345;AMR_AF=0.5029;AFR_AF=0.708;EUR_AF=0.5507;SAS_AF=0.5706;AA=T|||;VT=SNP
6	31305783	rs28752957	T	C	100	PASS	AC=1294;AF=0.258387;AN=5008;NS=2504;DP=17717;EAS_AF=0.2083;AMR_AF=0.2133;AFR_AF=0.2799;EUR_AF=0.2237;SAS_AF=0.3487;AA=T|||;VT=SNP
6	31305897	rs28752959	C	G	100	PASS	AC=2830;AF=0.565096;AN=5008;NS=2504;DP=15612;EAS_AF=0.4345;AMR_AF=0.5;AFR_AF=0.7073;EUR_AF=0.5487;SAS_AF=0.5706;AA=G|||;VT=SNP
6	31306110	rs28752968	A	G	100	PASS	AC=583;AF=0.116414;AN=5008;NS=2504;DP=17369;EAS_AF=0.0813;AMR_AF=0.085;AFR_AF=0.1906;EUR_AF=0.0646;SAS_AF=0.1278;AA=a|||;VT=SNP
6	31306145	rs115439624	A	G	100	PASS	AC=56;AF=0.0111821;AN=5008;NS=2504;DP=16077;EAS_AF=0.0079;AMR_AF=0.0029;AFR_AF=0.0106;EUR_AF=0.0159;SAS_AF=0.0164;AA=A|||;VT=SNP
6	31306206	rs116012921	A	C	100	PASS	AC=59;AF=0.0117812;AN=5008;NS=2504;DP=16086;EAS_AF=0.0079;AMR_AF=0.0029;AFR_AF=0.0113;EUR_AF=0.0179;SAS_AF=0.0164;AA=A|||;VT=SNP
6	31306233	rs28752974	C	G	100	PASS	AC=409;AF=0.0816693;AN=5008;NS=2504;DP=16831;EAS_AF=0.0357;AMR_AF=0.0749;AFR_AF=0.1157;EUR_AF=0.0537;SAS_AF=0.1166;AA=C|||;VT=SNP
6	31306263	rs73728842	T	A	100	PASS	AC=220;AF=0.0439297;AN=5008;NS=2504;DP=18156;EAS_AF=0.001;AMR_AF=0.0447;AFR_AF=0.0855;EUR_AF=0.0666;SAS_AF=0.0082;AA=T|||;VT=SNP
6	31306291	rs28752976	A	T	100	PASS	AC=1296;AF=0.258786;AN=5008;NS=2504;DP=18831;EAS_AF=0.2063;AMR_AF=0.2176;AFR_AF=0.2799;EUR_AF=0.2227;SAS_AF=0.3507;AA=A|||;VT=SNP
6	31306296	rs73728843	A	G	100	PASS	AC=221;AF=0.0441294;AN=5008;NS=2504;DP=18661;EAS_AF=0.001;AMR_AF=0.0447;AFR_AF=0.0855;EUR_AF=0.0676;SAS_AF=0.0082;AA=A|||;VT=SNP
6	31306346	rs28895004	G	C	100	PASS	AC=191;AF=0.038139;AN=5008;NS=2504;DP=18653;EAS_AF=0.0198;AMR_AF=0.0187;AFR_AF=0.0015;EUR_AF=0.0497;SAS_AF=0.1084;AA=G|||;VT=SNP
6	31306354	rs28752978	C	G	100	PASS	AC=2837;AF=0.566494;AN=5008;NS=2504;DP=18590;EAS_AF=0.4325;AMR_AF=0.5058;AFR_AF=0.7073;EUR_AF=0.5517;SAS_AF=0.5726;AA=C|||;VT=SNP
6	31306407	rs28752979	G	A	100	PASS	AC=2838;AF=0.566693;AN=5008;NS=2504;DP=18424;EAS_AF=0.4335;AMR_AF=0.5043;AFR_AF=0.7057;EUR_AF=0.5527;SAS_AF=0.5746;AA=G|||;VT=SNP
6	31306420	rs1625792	G	A	100	PASS	AC=349;AF=0.0696885;AN=5008;NS=2504;DP=18511;EAS_AF=0.0774;AMR_AF=0.0303;AFR_AF=0.0537;EUR_AF=0.0865;SAS_AF=0.0941;AA=G|||;VT=SNP
6	31306469	rs28752981	A	C	100	PASS	AC=2829;AF=0.564896;AN=5008;NS=2504;DP=16967;EAS_AF=0.4325;AMR_AF=0.5014;AFR_AF=0.7042;EUR_AF=0.5497;SAS_AF=0.5736;AA=A|||;VT=SNP
6	31306536	rs28752982	C	T	100	PASS	AC=2526;AF=0.504393;AN=5008;NS=2504;DP=12017;EAS_AF=0.3502;AMR_AF=0.4481;AFR_AF=0.6626;EUR_AF=0.4901;SAS_AF=0.5041;AA=c|||;VT=SNP
6	31306537	rs1624307	G	A	100	PASS	AC=833;AF=0.166334;AN=5008;NS=2504;DP=11937;EAS_AF=0.2153;AMR_AF=0.1873;AFR_AF=0.1271;EUR_AF=0.1789;SAS_AF=0.1411;AA=G|||;VT=SNP
6	31306662	rs543834303	G	A	100	PASS	AC=222;AF=0.0443291;AN=5008;NS=2504;DP=13773;EAS_AF=0.001;AMR_AF=0.0447;AFR_AF=0.0862;EUR_AF=0.0676;SAS_AF=0.0082;AA=G|||;VT=SNP
6	31307031	rs28753010	G	T	100	PASS	AC=2597;AF=0.51857;AN=5008;NS=2504;DP=12513;EAS_AF=0.3948;AMR_AF=0.4597;AFR_AF=0.6634;EUR_AF=0.505;SAS_AF=0.5061;AA=G|||;VT=SNP
6	31307070	rs35327418	T	C	100	PASS	AC=1454;AF=0.290335;AN=5008;NS=2504;DP=12485;EAS_AF=0.2133;AMR_AF=0.2723;AFR_AF=0.4107;EUR_AF=0.3082;SAS_AF=0.2014;AA=T|||;VT=SNP
6	31307126	rs112560101	A	T	100	PASS	AC=234;AF=0.0467252;AN=5008;NS=2504;DP=15737;EAS_AF=0.0714;AMR_AF=0.0043;AFR_AF=0.0552;EUR_AF=0.0169;SAS_AF=0.0706;AA=A|||;VT=SNP
6	31307176	rs28895006	C	G	100	PASS	AC=682;AF=0.136182;AN=5008;NS=2504;DP=18482;EAS_AF=0.121;AMR_AF=0.121;AFR_AF=0.0847;EUR_AF=0.1531;SAS_AF=0.2147;AA=C|||;VT=SNP
6	31307181	rs73728845	G	C	100	PASS	AC=221;AF=0.0441294;AN=5008;NS=2504;DP=18413;EAS_AF=0.001;AMR_AF=0.0461;AFR_AF=0.0862;EUR_AF=0.0666;SAS_AF=0.0072;AA=G|||;VT=SNP
6	31307222	rs12665338	T	C	100	PASS	AC=2806;AF=0.560304;AN=5008;NS=2504;DP=16296;EAS_AF=0.4276;AMR_AF=0.4957;AFR_AF=0.705;EUR_AF=0.5447;SAS_AF=0.5634;AA=T|||;VT=SNP
6	31307304	rs114934352	G	A	100	PASS	AC=57;AF=0.0113818;AN=5008;NS=2504;DP=16321;EAS_AF=0.0079;AMR_AF=0.0029;AFR_AF=0.0113;EUR_AF=0.0159;SAS_AF=0.0164;AA=G|||;VT=SNP
6	31307527	rs9391641	C	T	100	PASS	AC=492;AF=0.0982428;AN=5008;NS=2504;DP=15447;EAS_AF=0.2014;AMR_AF=0.1196;AFR_AF=0.0651;EUR_AF=0.0616;SAS_AF=0.0593;AA=C|||;VT=SNP
6	31307656	rs28753033	G	A	100	PASS	AC=1106;AF=0.220847;AN=5008;NS=2504;DP=10788;EAS_AF=0.1825;AMR_AF=0.17;AFR_AF=0.2458;EUR_AF=0.1968;SAS_AF=0.2873;AA=G|||;VT=SNP
6	31307715	rs28753036	A	G	100	PASS	AC=1092;AF=0.218051;AN=5008;NS=2504;DP=12970;EAS_AF=0.1786;AMR_AF=0.1686;AFR_AF=0.239;EUR_AF=0.1938;SAS_AF=0.2904;AA=A|||;VT=SNP
6	31307732	rs58792975	G	A	100	PASS	AC=240;AF=0.0479233;AN=5008;NS=2504;DP=12684;EAS_AF=0.0744;AMR_AF=0.0043;AFR_AF=0.056;EUR_AF=0.0169;SAS_AF=0.0726;AA=g|||;VT=SNP
6	31307827	rs59636752	G	A	100	PASS	AC=222;AF=0.0443291;AN=5008;NS=2504;DP=15977;EAS_AF=0.0714;AMR_AF=0.0043;AFR_AF=0.0507;EUR_AF=0.0169;SAS_AF=0.0644;AA=G|||;VT=SNP
6	31307883	rs28895008	G	A	100	PASS	AC=629;AF=0.125599;AN=5008;NS=2504;DP=16254;EAS_AF=0.1111;AMR_AF=0.1037;AFR_AF=0.0772;EUR_AF=0.1441;SAS_AF=0.2025;AA=G|||;VT=SNP
6	31307926	rs28753049	T	A	100	PASS	AC=2802;AF=0.559505;AN=5008;NS=2504;DP=15165;EAS_AF=0.4276;AMR_AF=0.4957;AFR_AF=0.7012;EUR_AF=0.5497;SAS_AF=0.5593;AA=A|||;VT=SNP
6	31307939	rs112993766	G	T	100	PASS	AC=227;AF=0.0453275;AN=5008;NS=2504;DP=15554;EAS_AF=0.001;AMR_AF=0.0504;AFR_AF=0.0862;EUR_AF=0.0686;SAS_AF=0.0082;AA=G|||;VT=SNP
6	31307967	rs35397778	C	T	100	PASS	AC=1558;AF=0.311102;AN=5008;NS=2504;DP=16233;EAS_AF=0.2272;AMR_AF=0.2954;AFR_AF=0.4312;EUR_AF=0.331;SAS_AF=0.226;AA=C|||;VT=SNP
6	31308066	rs9265789	T	C	100	PASS	AC=1578;AF=0.315096;AN=5008;NS=2504;DP=16069;EAS_AF=0.4752;AMR_AF=0.3141;AFR_AF=0.2307;EUR_AF=0.3052;SAS_AF=0.2751;AA=T|||;VT=SNP
6	31308079	rs28753053	A	G	100	PASS	AC=1287;AF=0.256989;AN=5008;NS=2504;DP=16010;EAS_AF=0.2054;AMR_AF=0.2118;AFR_AF=0.2776;EUR_AF=0.2207;SAS_AF=0.3517;AA=A|||;VT=SNP
6	31308113	rs9295980	A	T	100	PASS	AC=492;AF=0.0982428;AN=5008;NS=2504;DP=16126;EAS_AF=0.2024;AMR_AF=0.1182;AFR_AF=0.0651;EUR_AF=0.0616;SAS_AF=0.0593;AA=A|||;VT=SNP
6	31308144	rs28753054	T	G	100	PASS	AC=1293;AF=0.258187;AN=5008;NS=2504;DP=15824;EAS_AF=0.2063;AMR_AF=0.2118;AFR_AF=0.2806;EUR_AF=0.2217;SAS_AF=0.3517;AA=t|||;VT=SNP
6	31308216	rs28753056	T	C	100	PASS	AC=1293;AF=0.258187;AN=5008;NS=2504;DP=16484;EAS_AF=0.2063;AMR_AF=0.2118;AFR_AF=0.2799;EUR_AF=0.2227;SAS_AF=0.3517;AA=T|||;VT=SNP
6	31308227	rs28753057	G	A	100	PASS	AC=2840;AF=0.567093;AN=5008;NS=2504;DP=16334;EAS_AF=0.4325;AMR_AF=0.5029;AFR_AF=0.7095;EUR_AF=0.5527;SAS_AF=0.5736;AA=A|||;VT=SNP
6	31308265	rs1634733	A	G	100	PASS	AC=508;AF=0.101438;AN=5008;NS=2504;DP=15601;EAS_AF=0.124;AMR_AF=0.1599;AFR_AF=0.0598;EUR_AF=0.1372;SAS_AF=0.0562;AA=A|||;VT=SNP
6	31308524	rs9295981	G	A	100	PASS	AC=2078;AF=0.414936;AN=5008;NS=2504;DP=15272;EAS_AF=0.4385;AMR_AF=0.4135;AFR_AF=0.5023;EUR_AF=0.3966;SAS_AF=0.2924;AA=G|||;VT=SNP
6	31308594	rs28771377	A	T	100	PASS	AC=1113;AF=0.222244;AN=5008;NS=2504;DP=15453;EAS_AF=0.1756;AMR_AF=0.1758;AFR_AF=0.2458;EUR_AF=0.1928;SAS_AF=0.3016;AA=a|||;VT=SNP
6	31308630	rs9265797	G	A	100	PASS	AC=1582;AF=0.315895;AN=5008;NS=2504;DP=15833;EAS_AF=0.4722;AMR_AF=0.3156;AFR_AF=0.23;EUR_AF=0.3022;SAS_AF=0.2853;AA=g|||;VT=SNP
6	31308680	rs28771380	C	T	100	PASS	AC=2814;AF=0.561901;AN=5008;NS=2504;DP=16332;EAS_AF=0.4315;AMR_AF=0.4986;AFR_AF=0.7042;EUR_AF=0.5497;SAS_AF=0.5613;AA=N|||;VT=SNP
6	31308717	rs402175	G	A	100	PASS	AC=353;AF=0.0704872;AN=5008;NS=2504;DP=16754;EAS_AF=0.0784;AMR_AF=0.0303;AFR_AF=0.0552;EUR_AF=0.0865;SAS_AF=0.0951;AA=g|||;VT=SNP
6	31308755	rs420668	T	C	100	PASS	AC=751;AF=0.14996;AN=5008;NS=2504;DP=16669;EAS_AF=0.1984;AMR_AF=0.1686;AFR_AF=0.1135;EUR_AF=0.1561;SAS_AF=0.1299;AA=t|||;VT=SNP
6	31308774	rs28771383	A	G	100	PASS	AC=1194;AF=0.238419;AN=5008;NS=2504;DP=16239;EAS_AF=0.1905;AMR_AF=0.2003;AFR_AF=0.2587;EUR_AF=0.2107;SAS_AF=0.316;AA=a|||;VT=SNP
6	31308862	rs1622406	C	T	100	PASS	AC=110;AF=0.0219649;AN=5008;NS=2504;DP=16700;EAS_AF=0.001;AMR_AF=0.0576;AFR_AF=0.031;EUR_AF=0.0278;SAS_AF=0;AA=c|||;VT=SNP
6	31308917	rs34650115	G	A	100	PASS	AC=1692;AF=0.337859;AN=5008;NS=2504;DP=15765;EAS_AF=0.247;AMR_AF=0.3084;AFR_AF=0.4675;EUR_AF=0.3569;SAS_AF=0.2577;AA=g|||;VT=SNP
6	31308967	rs28367841	A	G	100	PASS	AC=639;AF=0.127596;AN=5008;NS=2504;DP=13674;EAS_AF=0.0804;AMR_AF=0.0937;AFR_AF=0.1513;EUR_AF=0.1183;SAS_AF=0.1779;AA=a|||;VT=SNP
6	31308988	rs1634776	C	T	100	PASS	AC=402;AF=0.0802716;AN=5008;NS=2504;DP=14061;EAS_AF=0.0893;AMR_AF=0.0346;AFR_AF=0.0613;EUR_AF=0.0944;SAS_AF=0.1145;AA=c|||;VT=SNP
6	31309082	rs28732125	A	T	100	PASS	AC=442;AF=0.0882588;AN=5008;NS=2504;DP=14018;EAS_AF=0.0675;AMR_AF=0.0807;AFR_AF=0.0514;EUR_AF=0.1064;SAS_AF=0.1462;AA=a|||;VT=SNP
6	31309104	rs1620583	G	C	100	PASS	AC=289;AF=0.0577077;AN=5008;NS=2504;DP=13986;EAS_AF=0.006;AMR_AF=0.1182;AFR_AF=0.0522;EUR_AF=0.1203;SAS_AF=0.0112;AA=g|||;VT=SNP
6	31309186	rs112401274	G	A	100	PASS	AC=256;AF=0.0511182;AN=5008;NS=2504;DP=13528;EAS_AF=0.0794;AMR_AF=0.0043;AFR_AF=0.0605;EUR_AF=0.0169;SAS_AF=0.0777;AA=g|||;VT=SNP
6	31309257	rs34872474	A	G	100	PASS	AC=219;AF=0.04373;AN=5008;NS=2504;DP=15751;EAS_AF=0.0923;AMR_AF=0.0259;AFR_AF=0.0076;EUR_AF=0.0646;SAS_AF=0.0337;AA=a|||;VT=SNP
6	31309265	rs76241262	C	T	100	PASS	AC=286;AF=0.0571086;AN=5008;NS=2504;DP=16188;EAS_AF=0.1429;AMR_AF=0.0548;AFR_AF=0.0151;EUR_AF=0.0239;SAS_AF=0.0613;AA=c|||;VT=SNP
6	31309301	rs35870395	G	T	100	PASS	AC=1551;AF=0.309704;AN=5008;NS=2504;DP=18027;EAS_AF=0.2272;AMR_AF=0.2896;AFR_AF=0.4312;EUR_AF=0.331;SAS_AF=0.2229;AA=g|||;VT=SNP
6	31309303	rs74892153	G	A	100	PASS	AC=257;AF=0.0513179;AN=5008;NS=2504;DP=18282;EAS_AF=0.122;AMR_AF=0.0548;AFR_AF=0.0151;EUR_AF=0.0239;SAS_AF=0.0532;AA=G|||;VT=SNP
6	31309355	rs28367863	G	A	100	PASS	AC=1014;AF=0.202476;AN=5008;NS=2504;DP=17724;EAS_AF=0.1399;AMR_AF=0.1585;AFR_AF=0.2269;EUR_AF=0.1879;SAS_AF=0.2802;AA=g|||;VT=SNP
6	31309443	rs113021938	T	G	100	PASS	AC=256;AF=0.0511182;AN=5008;NS=2504;DP=14520;EAS_AF=0.0804;AMR_AF=0.0043;AFR_AF=0.0582;EUR_AF=0.0169;SAS_AF=0.0798;AA=T|||;VT=SNP
6	31309851	rs28380795	A	C	100	PASS	AC=1166;AF=0.232827;AN=5008;NS=2504;DP=5237;EAS_AF=0.1835;AMR_AF=0.1931;AFR_AF=0.2519;EUR_AF=0.2038;SAS_AF=0.316;AA=A|||;VT=SNP
6	31309924	rs9295982	G	C	100	PASS	AC=493;AF=0.0984425;AN=5008;NS=2504;DP=15213;EAS_AF=0.2014;AMR_AF=0.1182;AFR_AF=0.0651;EUR_AF=0.0616;SAS_AF=0.0613;AA=G|||;VT=SNP
6	31310022	rs28380796	G	A	100	PASS	AC=1241;AF=0.247804;AN=5008;NS=2504;DP=11337;EAS_AF=0.2083;AMR_AF=0.2104;AFR_AF=0.2655;EUR_AF=0.2227;SAS_AF=0.317;AA=g|||;VT=SNP
6	31310056	rs10081039	C	T	100	PASS	AC=1487;AF=0.296925;AN=5008;NS=2504;DP=11103;EAS_AF=0.2431;AMR_AF=0.2709;AFR_AF=0.3896;EUR_AF=0.2922;SAS_AF=0.2505;AA=C|||;VT=SNP
6	31310098	rs33952960	G	A	100	PASS	AC=1337;AF=0.266973;AN=5008;NS=2504;DP=11901;EAS_AF=0.2242;AMR_AF=0.2392;AFR_AF=0.3533;EUR_AF=0.2594;SAS_AF=0.2219;AA=G|||;VT=SNP
6	31310115	rs28380805	G	C	100	PASS	AC=1188;AF=0.23722;AN=5008;NS=2504;DP=12734;EAS_AF=0.1875;AMR_AF=0.196;AFR_AF=0.2564;EUR_AF=0.2117;SAS_AF=0.318;AA=g|||;VT=SNP
6	31310139	rs28380806	A	G	100	PASS	AC=1207;AF=0.241014;AN=5008;NS=2504;DP=13854;EAS_AF=0.1895;AMR_AF=0.2003;AFR_AF=0.261;EUR_AF=0.2137;SAS_AF=0.3241;AA=a|||;VT=SNP
6	31311700	rs28380858	A	G	100	PASS	AC=1093;AF=0.218251;AN=5008;NS=2504;DP=17563;EAS_AF=0.1825;AMR_AF=0.183;AFR_AF=0.2352;EUR_AF=0.1859;SAS_AF=0.2904;AA=a|||;VT=SNP
6	31311705	rs28380860	G	C	100	PASS	AC=1099;AF=0.219449;AN=5008;NS=2504;DP=17882;EAS_AF=0.1835;AMR_AF=0.1844;AFR_AF=0.2368;EUR_AF=0.1879;SAS_AF=0.2904;AA=g|||;VT=SNP
6	31311755	rs28380861	A	G	100	PASS	AC=1237;AF=0.247005;AN=5008;NS=2504;DP=18191;EAS_AF=0.1994;AMR_AF=0.2032;AFR_AF=0.2716;EUR_AF=0.2137;SAS_AF=0.3282;AA=A|||;VT=SNP
6	31311760	rs2394972	A	G	100	PASS	AC=4179;AF=0.834465;AN=5008;NS=2504;DP=18232;EAS_AF=0.9048;AMR_AF=0.768;AFR_AF=0.8502;EUR_AF=0.7863;SAS_AF=0.8374;AA=G|||;VT=SNP
6	31311795	rs28380862	C	A	100	PASS	AC=1269;AF=0.253395;AN=5008;NS=2504;DP=18431;EAS_AF=0.2044;AMR_AF=0.2089;AFR_AF=0.2791;EUR_AF=0.2147;SAS_AF=0.3405;AA=C|||;VT=SNP
6	31311811	rs9265840	T	G	100	PASS	AC=4409;AF=0.880391;AN=5008;NS=2504;DP=18081;EAS_AF=0.9067;AMR_AF=0.817;AFR_AF=0.938;EUR_AF=0.8549;SAS_AF=0.8466;AA=G|||;VT=SNP
6	31311835	rs34659389	G	A	100	PASS	AC=1332;AF=0.265974;AN=5008;NS=2504;DP=18814;EAS_AF=0.2262;AMR_AF=0.2464;AFR_AF=0.3427;EUR_AF=0.2654;SAS_AF=0.2178;AA=G|||;VT=SNP
6	31311862	rs2394973	G	C	100	PASS	AC=129;AF=0.0257588;AN=5008;NS=2504;DP=19768;EAS_AF=0.001;AMR_AF=0.0389;AFR_AF=0.0204;EUR_AF=0.0666;SAS_AF=0.0072;AA=g|||;VT=SNP
6	31311912	rs2394976	G	T	100	PASS	AC=443;AF=0.0884585;AN=5008;NS=2504;DP=18858;EAS_AF=0.0883;AMR_AF=0.0317;AFR_AF=0.0703;EUR_AF=0.0885;SAS_AF=0.1534;AA=G|||;VT=SNP
6	31311936	rs60091015	A	G	100	PASS	AC=496;AF=0.0990415;AN=5008;NS=2504;DP=18020;EAS_AF=0.2024;AMR_AF=0.1182;AFR_AF=0.0651;EUR_AF=0.0646;SAS_AF=0.0603;AA=A|||;VT=SNP
6	31311938	rs34907473	A	G	100	PASS	AC=2050;AF=0.409345;AN=5008;NS=2504;DP=18037;EAS_AF=0.5;AMR_AF=0.3674;AFR_AF=0.4599;EUR_AF=0.3479;SAS_AF=0.3405;AA=G|||;VT=SNP
6	31311950	rs2256747	T	C	100	PASS	AC=354;AF=0.0706869;AN=5008;NS=2504;DP=17899;EAS_AF=0.0774;AMR_AF=0.0317;AFR_AF=0.0537;EUR_AF=0.0875;SAS_AF=0.0971;AA=T|||;VT=SNP
6	31312020	rs2256750	G	A	100	PASS	AC=350;AF=0.0698882;AN=5008;NS=2504;DP=18134;EAS_AF=0.0774;AMR_AF=0.0303;AFR_AF=0.0537;EUR_AF=0.0865;SAS_AF=0.0951;AA=G|||;VT=SNP
6	31312024	rs2894210	G	A	100	PASS	AC=224;AF=0.0447284;AN=5008;NS=2504;DP=18022;EAS_AF=0.001;AMR_AF=0.0476;AFR_AF=0.0862;EUR_AF=0.0676;SAS_AF=0.0082;AA=G|||;VT=SNP
6	31312031	rs114128482	G	A	100	PASS	AC=224;AF=0.0447284;AN=5008;NS=2504;DP=18151;EAS_AF=0.001;AMR_AF=0.0476;AFR_AF=0.0862;EUR_AF=0.0676;SAS_AF=0.0082;AA=G|||;VT=SNP
6	31312044	rs2508003	G	A	100	PASS	AC=4414;AF=0.88139;AN=5008;NS=2504;DP=18701;EAS_AF=0.9077;AMR_AF=0.817;AFR_AF=0.938;EUR_AF=0.8569;SAS_AF=0.8487;AA=A|||;VT=SNP
6	31312058	rs2394977	C	G	100	PASS	AC=2058;AF=0.410942;AN=5008;NS=2504;DP=19440;EAS_AF=0.3492;AMR_AF=0.4539;AFR_AF=0.4887;EUR_AF=0.4692;SAS_AF=0.2791;AA=C|||;VT=SNP
6	31312059	rs2256752	G	C	100	PASS	AC=1863;AF=0.372005;AN=5008;NS=2504;DP=19470;EAS_AF=0.3571;AMR_AF=0.245;AFR_AF=0.3835;EUR_AF=0.326;SAS_AF=0.5092;AA=G|||;VT=SNP
6	31312091	rs73728850	T	C	100	PASS	AC=224;AF=0.0447284;AN=5008;NS=2504;DP=20193;EAS_AF=0.001;AMR_AF=0.0476;AFR_AF=0.0862;EUR_AF=0.0676;SAS_AF=0.0082;AA=t|||;VT=SNP
6	31312094	rs34650856	C	T	100	PASS	AC=1328;AF=0.265176;AN=5008;NS=2504;DP=20427;EAS_AF=0.2262;AMR_AF=0.245;AFR_AF=0.3442;EUR_AF=0.2624;SAS_AF=0.2157;AA=C|||;VT=SNP
6	31312111	rs34219541	C	T	100	PASS	AC=1329;AF=0.265375;AN=5008;NS=2504;DP=20527;EAS_AF=0.2262;AMR_AF=0.2464;AFR_AF=0.3442;EUR_AF=0.2624;SAS_AF=0.2157;AA=C|||;VT=SNP
6	31312123	rs34367999	G	A	100	PASS	AC=1328;AF=0.265176;AN=5008;NS=2504;DP=20074;EAS_AF=0.2262;AMR_AF=0.245;AFR_AF=0.3442;EUR_AF=0.2624;SAS_AF=0.2157;AA=G|||;VT=SNP
6	31312201	rs73728851	G	A	100	PASS	AC=223;AF=0.0445288;AN=5008;NS=2504;DP=18730;EAS_AF=0.001;AMR_AF=0.0461;AFR_AF=0.0862;EUR_AF=0.0676;SAS_AF=0.0082;AA=G|||;VT=SNP
6	31312237	rs4637682	G	A	100	PASS	AC=2047;AF=0.408746;AN=5008;NS=2504;DP=18114;EAS_AF=0.4296;AMR_AF=0.4121;AFR_AF=0.4962;EUR_AF=0.3926;SAS_AF=0.2832;AA=G|||;VT=SNP
6	31312259	rs2844589	G	A	100	PASS	AC=350;AF=0.0698882;AN=5008;NS=2504;DP=17687;EAS_AF=0.0774;AMR_AF=0.0317;AFR_AF=0.0537;EUR_AF=0.0865;SAS_AF=0.0941;AA=G|||;VT=SNP
6	31312293	rs547630246	T	C	100	PASS	AC=3550;AF=0.708866;AN=5008;NS=2504;DP=17677;EAS_AF=0.7083;AMR_AF=0.6239;AFR_AF=0.8222;EUR_AF=0.6332;SAS_AF=0.6943;AA=C|||;VT=SNP
6	31312326	rs3134792	T	G	100	PASS	AC=349;AF=0.0696885;AN=5008;NS=2504;DP=17874;EAS_AF=0.0774;AMR_AF=0.0303;AFR_AF=0.0537;EUR_AF=0.0865;SAS_AF=0.0941;AA=T|||;VT=SNP
6	31312363	rs28380874	C	T	100	PASS	AC=1253;AF=0.2502;AN=5008;NS=2504;DP=19321;EAS_AF=0.2004;AMR_AF=0.2032;AFR_AF=0.2685;EUR_AF=0.2207;SAS_AF=0.3405;AA=C|||;VT=SNP
6	31312423	rs114665205	A	G	100	PASS	AC=30;AF=0.00599042;AN=5008;NS=2504;DP=18854;EAS_AF=0.002;AMR_AF=0.0014;AFR_AF=0;EUR_AF=0.0129;SAS_AF=0.0143;AA=A|||;VT=SNP
6	31312447	rs28380877	C	G	100	PASS	AC=1228;AF=0.245208;AN=5008;NS=2504;DP=18449;EAS_AF=0.2024;AMR_AF=0.1974;AFR_AF=0.2602;EUR_AF=0.2147;SAS_AF=0.3344;AA=c|||;VT=SNP
6	31312492	rs2854010	A	G	100	PASS	AC=350;AF=0.0698882;AN=5008;NS=2504;DP=19403;EAS_AF=0.0774;AMR_AF=0.0303;AFR_AF=0.0537;EUR_AF=0.0865;SAS_AF=0.0951;AA=A|||;VT=SNP
6	31312506	rs28380882	G	C	100	PASS	AC=1292;AF=0.257987;AN=5008;NS=2504;DP=19323;EAS_AF=0.2093;AMR_AF=0.2104;AFR_AF=0.2776;EUR_AF=0.2247;SAS_AF=0.3497;AA=G|||;VT=SNP
6	31312532	rs2854009	G	A	100	PASS	AC=3980;AF=0.794728;AN=5008;NS=2504;DP=19384;EAS_AF=0.8363;AMR_AF=0.7666;AFR_AF=0.8011;EUR_AF=0.7793;SAS_AF=0.7791;AA=A|||;VT=SNP
6	31312538	rs2854008	G	A	100	PASS	AC=856;AF=0.170927;AN=5008;NS=2504;DP=19428;EAS_AF=0.1994;AMR_AF=0.1902;AFR_AF=0.1135;EUR_AF=0.2237;SAS_AF=0.1513;AA=G|||;VT=SNP
6	31312562	rs79587037	G	A	100	PASS	AC=191;AF=0.038139;AN=5008;NS=2504;DP=19082;EAS_AF=0.0913;AMR_AF=0.0403;AFR_AF=0.0015;EUR_AF=0.0239;SAS_AF=0.046;AA=G|||;VT=SNP
6	31312570	rs4397267	T	C	100	PASS	AC=1828;AF=0.365016;AN=5008;NS=2504;DP=18902;EAS_AF=0.4286;AMR_AF=0.3631;AFR_AF=0.4085;EUR_AF=0.331;SAS_AF=0.2771;AA=T|||;VT=SNP
6	31312571	rs4492231	G	A	100	PASS	AC=492;AF=0.0982428;AN=5008;NS=2504;DP=18819;EAS_AF=0.2024;AMR_AF=0.1182;AFR_AF=0.0651;EUR_AF=0.0616;SAS_AF=0.0593;AA=G|||;VT=SNP
6	31312603	rs28380884	G	A	100	PASS	AC=1302;AF=0.259984;AN=5008;NS=2504;DP=17709;EAS_AF=0.2093;AMR_AF=0.2147;AFR_AF=0.2806;EUR_AF=0.2247;SAS_AF=0.3528;AA=G|||;VT=SNP
6	31312607	rs9265857	G	C	100	PASS	AC=349;AF=0.0696885;AN=5008;NS=2504;DP=17734;EAS_AF=0.0774;AMR_AF=0.0303;AFR_AF=0.0537;EUR_AF=0.0865;SAS_AF=0.0941;AA=G|||;VT=SNP
6	31312623	rs9265858	G	A	100	PASS	AC=500;AF=0.0998403;AN=5008;NS=2504;DP=17652;EAS_AF=0.121;AMR_AF=0.1599;AFR_AF=0.059;EUR_AF=0.1372;SAS_AF=0.0521;AA=G|||;VT=SNP
6	31312625	rs28732131	T	C	100	PASS	AC=698;AF=0.139377;AN=5008;NS=2504;DP=17635;EAS_AF=0.123;AMR_AF=0.1225;AFR_AF=0.0862;EUR_AF=0.1581;SAS_AF=0.2209;AA=T|||;VT=SNP
6	31312656	rs2394978	C	T	100	PASS	AC=349;AF=0.0696885;AN=5008;NS=2504;DP=16812;EAS_AF=0.0774;AMR_AF=0.0303;AFR_AF=0.0537;EUR_AF=0.0865;SAS_AF=0.0941;AA=C|||;VT=SNP
6	31312664	rs9265860	G	A	100	PASS	AC=495;AF=0.0988419;AN=5008;NS=2504;DP=16886;EAS_AF=0.1131;AMR_AF=0.1599;AFR_AF=0.0598;EUR_AF=0.1382;SAS_AF=0.0532;AA=g|||;VT=SNP
6	31312739	rs72502564	A	G	100	PASS	AC=502;AF=0.10024;AN=5008;NS=2504;DP=17180;EAS_AF=0.2014;AMR_AF=0.1239;AFR_AF=0.0673;EUR_AF=0.0646;SAS_AF=0.0603;AA=A|||;VT=SNP
6	31312822	rs115034963	G	A	100	PASS	AC=491;AF=0.0980431;AN=5008;NS=2504;DP=20259;EAS_AF=0.2014;AMR_AF=0.1182;AFR_AF=0.0651;EUR_AF=0.0616;SAS_AF=0.0593;AA=G|||;VT=SNP
6	31312826	rs28380889	A	C	100	PASS	AC=1291;AF=0.257788;AN=5008;NS=2504;DP=20372;EAS_AF=0.2073;AMR_AF=0.2147;AFR_AF=0.2791;EUR_AF=0.2227;SAS_AF=0.3476;AA=A|||;VT=SNP
6	31312834	rs115190576	T	C	100	PASS	AC=494;AF=0.0986422;AN=5008;NS=2504;DP=20363;EAS_AF=0.2044;AMR_AF=0.1182;AFR_AF=0.0651;EUR_AF=0.0616;SAS_AF=0.0593;AA=T|||;VT=SNP
6	31312892	rs9265870	A	G	100	PASS	AC=1789;AF=0.357228;AN=5008;NS=2504;DP=19841;EAS_AF=0.3264;AMR_AF=0.3718;AFR_AF=0.3374;EUR_AF=0.3579;SAS_AF=0.4049;AA=a|||;VT=SNP
6	31312917	rs75187621	A	G	100	PASS	AC=243;AF=0.0485224;AN=5008;NS=2504;DP=19346;EAS_AF=0.1171;AMR_AF=0.0504;AFR_AF=0.0144;EUR_AF=0.0249;SAS_AF=0.047;AA=A|||;VT=SNP
6	31312941	rs2394980	C	T	100	PASS	AC=351;AF=0.0700879;AN=5008;NS=2504;DP=18212;EAS_AF=0.0774;AMR_AF=0.0303;AFR_AF=0.0537;EUR_AF=0.0865;SAS_AF=0.0961;AA=C|||;VT=SNP
6	31312960	rs72502565	A	G	100	PASS	AC=497;AF=0.0992412;AN=5008;NS=2504;DP=17174;EAS_AF=0.2034;AMR_AF=0.121;AFR_AF=0.0651;EUR_AF=0.0626;SAS_AF=0.0603;AA=A|||;VT=SNP
6	31313011	rs9265875	G	C	100	PASS	AC=512;AF=0.102236;AN=5008;NS=2504;DP=15678;EAS_AF=0.124;AMR_AF=0.1599;AFR_AF=0.0613;EUR_AF=0.1392;SAS_AF=0.0562;AA=g|||;VT=SNP
6	31313087	rs9265881	G	A	100	PASS	AC=510;AF=0.101837;AN=5008;NS=2504;DP=15675;EAS_AF=0.122;AMR_AF=0.1614;AFR_AF=0.0605;EUR_AF=0.1382;SAS_AF=0.0573;AA=g|||;VT=SNP
6	31313101	rs9265882	T	C	100	PASS	AC=1804;AF=0.360224;AN=5008;NS=2504;DP=16071;EAS_AF=0.3313;AMR_AF=0.3732;AFR_AF=0.3396;EUR_AF=0.3618;SAS_AF=0.407;AA=t|||;VT=SNP
6	31313122	rs28380895	G	A	100	PASS	AC=1293;AF=0.258187;AN=5008;NS=2504;DP=17437;EAS_AF=0.2083;AMR_AF=0.2118;AFR_AF=0.2791;EUR_AF=0.2237;SAS_AF=0.3497;AA=G|||;VT=SNP
6	31313157	rs4434465	A	G	100	PASS	AC=224;AF=0.0447284;AN=5008;NS=2504;DP=18949;EAS_AF=0.001;AMR_AF=0.0461;AFR_AF=0.087;EUR_AF=0.0676;SAS_AF=0.0082;AA=A|||;VT=SNP
6	31313174	rs112587708	C	T	100	PASS	AC=221;AF=0.0441294;AN=5008;NS=2504;DP=18965;EAS_AF=0.0714;AMR_AF=0.0043;AFR_AF=0.0507;EUR_AF=0.0169;SAS_AF=0.0634;AA=C|||;VT=SNP
6	31313391	rs9265900	A	G	100	PASS	AC=1980;AF=0.395367;AN=5008;NS=2504;DP=14894;EAS_AF=0.3254;AMR_AF=0.415;AFR_AF=0.4168;EUR_AF=0.4225;SAS_AF=0.3967;AA=a|||;VT=SNP
6	31313392	rs9265901	A	G	100	PASS	AC=735;AF=0.146765;AN=5008;NS=2504;DP=14990;EAS_AF=0.123;AMR_AF=0.2075;AFR_AF=0.1475;EUR_AF=0.2078;SAS_AF=0.0644;AA=a|||;VT=SNP
6	31313414	rs111343098	A	G	100	PASS	AC=220;AF=0.0439297;AN=5008;NS=2504;DP=16290;EAS_AF=0.0714;AMR_AF=0.0043;AFR_AF=0.0507;EUR_AF=0.0159;SAS_AF=0.0634;AA=A|||;VT=SNP
6	31313415	rs28732133	T	G	100	PASS	AC=675;AF=0.134784;AN=5008;NS=2504;DP=16341;EAS_AF=0.1181;AMR_AF=0.1196;AFR_AF=0.0832;EUR_AF=0.1521;SAS_AF=0.2147;AA=T|||;VT=SNP
6	31313463	rs113169753	C	A	100	PASS	AC=697;AF=0.139177;AN=5008;NS=2504;DP=18246;EAS_AF=0.0129;AMR_AF=0.1888;AFR_AF=0.2519;EUR_AF=0.1382;SAS_AF=0.0828;AA=C|||;VT=SNP
6	31313482	rs9265903	A	G	100	PASS	AC=157;AF=0.0313498;AN=5008;NS=2504;DP=18921;EAS_AF=0.004;AMR_AF=0.0519;AFR_AF=0.0159;EUR_AF=0.0865;SAS_AF=0.0092;AA=A|||;VT=SNP
6	31313548	rs28380903	C	T	100	PASS	AC=1255;AF=0.250599;AN=5008;NS=2504;DP=18440;EAS_AF=0.2054;AMR_AF=0.2046;AFR_AF=0.2693;EUR_AF=0.2187;SAS_AF=0.3374;AA=C|||;VT=SNP
6	31313623	rs9265907	A	G	100	PASS	AC=508;AF=0.101438;AN=5008;NS=2504;DP=18689;EAS_AF=0.122;AMR_AF=0.1599;AFR_AF=0.0598;EUR_AF=0.1382;SAS_AF=0.0573;AA=a|||;VT=SNP
6	31313637	rs72502566	T	C	100	PASS	AC=495;AF=0.0988419;AN=5008;NS=2504;DP=18746;EAS_AF=0.2024;AMR_AF=0.1196;AFR_AF=0.0651;EUR_AF=0.0626;SAS_AF=0.0603;AA=T|||;VT=SNP
6	31313646	rs28380908	A	T	100	PASS	AC=1284;AF=0.25639;AN=5008;NS=2504;DP=18943;EAS_AF=0.2073;AMR_AF=0.2133;AFR_AF=0.2784;EUR_AF=0.2197;SAS_AF=0.3456;AA=A|||;VT=SNP
6	31313677	rs9265908	C	T	100	PASS	AC=349;AF=0.0696885;AN=5008;NS=2504;DP=19683;EAS_AF=0.0774;AMR_AF=0.0303;AFR_AF=0.0537;EUR_AF=0.0865;SAS_AF=0.0941;AA=C|||;VT=SNP
6	31313714	rs9265909	G	A	100	PASS	AC=2898;AF=0.578674;AN=5008;NS=2504;DP=19285;EAS_AF=0.629;AMR_AF=0.5994;AFR_AF=0.6082;EUR_AF=0.6153;SAS_AF=0.4346;AA=G|||;VT=SNP
6	31313733	rs9265912	T	C	100	PASS	AC=3243;AF=0.647564;AN=5008;NS=2504;DP=19655;EAS_AF=0.6746;AMR_AF=0.6916;AFR_AF=0.6399;EUR_AF=0.6859;SAS_AF=0.5593;AA=T|||;VT=SNP
6	31313740	rs28380911	G	C	100	PASS	AC=603;AF=0.120407;AN=5008;NS=2504;DP=20046;EAS_AF=0.0853;AMR_AF=0.0922;AFR_AF=0.1936;EUR_AF=0.0676;SAS_AF=0.1319;AA=G|||;VT=SNP
6	31313760	rs28380912	T	C	100	PASS	AC=603;AF=0.120407;AN=5008;NS=2504;DP=20811;EAS_AF=0.0853;AMR_AF=0.0922;AFR_AF=0.1936;EUR_AF=0.0676;SAS_AF=0.1319;AA=T|||;VT=SNP
6	31313808	rs111892155	C	T	100	PASS	AC=221;AF=0.0441294;AN=5008;NS=2504;DP=22815;EAS_AF=0.0714;AMR_AF=0.0043;AFR_AF=0.0507;EUR_AF=0.0169;SAS_AF=0.0634;AA=C|||;VT=SNP
6	31313834	rs2596525	T	C	100	PASS	AC=1301;AF=0.259784;AN=5008;NS=2504;DP=22640;EAS_AF=0.2093;AMR_AF=0.2147;AFR_AF=0.2799;EUR_AF=0.2247;SAS_AF=0.3528;AA=t|||;VT=SNP
6	31313855	rs35534650	G	A	100	PASS	AC=1323;AF=0.264177;AN=5008;NS=2504;DP=21987;EAS_AF=0.2252;AMR_AF=0.245;AFR_AF=0.3427;EUR_AF=0.2624;SAS_AF=0.2137;AA=g|||;VT=SNP
6	31313882	rs73728860	G	T	100	PASS	AC=223;AF=0.0445288;AN=5008;NS=2504;DP=21611;EAS_AF=0.001;AMR_AF=0.0461;AFR_AF=0.0862;EUR_AF=0.0676;SAS_AF=0.0082;AA=G|||;VT=SNP
6	31313906	rs2596524	A	G	100	PASS	AC=4414;AF=0.88139;AN=5008;NS=2504;DP=21925;EAS_AF=0.9077;AMR_AF=0.8184;AFR_AF=0.938;EUR_AF=0.8569;SAS_AF=0.8476;AA=G|||;VT=SNP
6	31313916	rs2854005	A	G	100	PASS	AC=1078;AF=0.215256;AN=5008;NS=2504;DP=21993;EAS_AF=0.2004;AMR_AF=0.2363;AFR_AF=0.1997;EUR_AF=0.2913;SAS_AF=0.1585;AA=A|||;VT=SNP
6	31313926	rs12173768	G	T	100	PASS	AC=491;AF=0.0980431;AN=5008;NS=2504;DP=21710;EAS_AF=0.2014;AMR_AF=0.1182;AFR_AF=0.0651;EUR_AF=0.0616;SAS_AF=0.0593;AA=G|||;VT=SNP
6	31313947	rs114374836	G	T	100	PASS	AC=55;AF=0.0109824;AN=5008;NS=2504;DP=21278;EAS_AF=0.0079;AMR_AF=0.0029;AFR_AF=0.0106;EUR_AF=0.0159;SAS_AF=0.0153;AA=G|||;VT=SNP
6	31313972	rs2854004	G	A	100	PASS	AC=2384;AF=0.476038;AN=5008;NS=2504;DP=19907;EAS_AF=0.5754;AMR_AF=0.3977;AFR_AF=0.5121;EUR_AF=0.4274;SAS_AF=0.4305;AA=G|||;VT=SNP
6	31313984	rs2854003	G	A	100	PASS	AC=2163;AF=0.431909;AN=5008;NS=2504;DP=18872;EAS_AF=0.504;AMR_AF=0.3934;AFR_AF=0.4614;EUR_AF=0.4105;SAS_AF=0.3671;AA=G|||;VT=SNP
6	31313990	rs12174571	T	G	100	PASS	AC=491;AF=0.0980431;AN=5008;NS=2504;DP=18392;EAS_AF=0.2014;AMR_AF=0.1182;AFR_AF=0.0651;EUR_AF=0.0616;SAS_AF=0.0593;AA=T|||;VT=SNP
6	31313994	rs9265917	C	A	100	PASS	AC=265;AF=0.0529153;AN=5008;NS=2504;DP=18244;EAS_AF=0.005;AMR_AF=0.1095;AFR_AF=0.0461;EUR_AF=0.1133;SAS_AF=0.0092;AA=C|||;VT=SNP
6	31314023	rs113727715	C	T	100	PASS	AC=222;AF=0.0443291;AN=5008;NS=2504;DP=18315;EAS_AF=0.0714;AMR_AF=0.0043;AFR_AF=0.0507;EUR_AF=0.0169;SAS_AF=0.0644;AA=C|||;VT=SNP
6	31314073	rs2596523	G	C	100	PASS	AC=1300;AF=0.259585;AN=5008;NS=2504;DP=19755;EAS_AF=0.2093;AMR_AF=0.2161;AFR_AF=0.2791;EUR_AF=0.2256;SAS_AF=0.3507;AA=G|||;VT=SNP
6	31314095	rs114088084	C	T	100	PASS	AC=126;AF=0.0251597;AN=5008;NS=2504;DP=20599;EAS_AF=0.001;AMR_AF=0.0375;AFR_AF=0.0189;EUR_AF=0.0666;SAS_AF=0.0072;AA=C|||;VT=SNP
6	31314106	rs3016018	C	G	100	PASS	AC=2605;AF=0.520168;AN=5008;NS=2504;DP=20601;EAS_AF=0.5764;AMR_AF=0.4424;AFR_AF=0.5976;EUR_AF=0.494;SAS_AF=0.4397;AA=C|||;VT=SNP
6	31314107	rs9265922	C	T	100	PASS	AC=506;AF=0.101038;AN=5008;NS=2504;DP=20593;EAS_AF=0.122;AMR_AF=0.1599;AFR_AF=0.0598;EUR_AF=0.1372;SAS_AF=0.0562;AA=C|||;VT=SNP
6	31314110	rs9265923	G	A	100	PASS	AC=506;AF=0.101038;AN=5008;NS=2504;DP=20539;EAS_AF=0.122;AMR_AF=0.1599;AFR_AF=0.0598;EUR_AF=0.1372;SAS_AF=0.0562;AA=G|||;VT=SNP
6	31314150	rs73728862	G	A	100	PASS	AC=223;AF=0.0445288;AN=5008;NS=2504;DP=21182;EAS_AF=0.001;AMR_AF=0.0461;AFR_AF=0.0862;EUR_AF=0.0676;SAS_AF=0.0082;AA=g|||;VT=SNP
6	31314224	rs73728863	G	A	100	PASS	AC=223;AF=0.0445288;AN=5008;NS=2504;DP=22042;EAS_AF=0.001;AMR_AF=0.0461;AFR_AF=0.0862;EUR_AF=0.0676;SAS_AF=0.0082;AA=G|||;VT=SNP
6	31314237	rs28380913	A	G	100	PASS	AC=1524;AF=0.304313;AN=5008;NS=2504;DP=22181;EAS_AF=0.2093;AMR_AF=0.2622;AFR_AF=0.3669;EUR_AF=0.2922;SAS_AF=0.3599;AA=a|||;VT=SNP
6	31314243	rs7453967	G	T	100	PASS	AC=4409;AF=0.880391;AN=5008;NS=2504;DP=21953;EAS_AF=0.9077;AMR_AF=0.817;AFR_AF=0.9372;EUR_AF=0.8539;SAS_AF=0.8476;AA=T|||;VT=SNP
6	31314302	rs3916451	T	C	100	PASS	AC=2892;AF=0.577476;AN=5008;NS=2504;DP=21660;EAS_AF=0.6974;AMR_AF=0.5576;AFR_AF=0.5719;EUR_AF=0.5656;SAS_AF=0.4877;AA=C|||;VT=SNP
6	31314313	rs9265929	C	T	100	PASS	AC=4414;AF=0.88139;AN=5008;NS=2504;DP=21389;EAS_AF=0.9077;AMR_AF=0.8184;AFR_AF=0.938;EUR_AF=0.8569;SAS_AF=0.8476;AA=T|||;VT=SNP
6	31314347	rs9265930	A	C	100	PASS	AC=4414;AF=0.88139;AN=5008;NS=2504;DP=20005;EAS_AF=0.9077;AMR_AF=0.8184;AFR_AF=0.938;EUR_AF=0.8569;SAS_AF=0.8476;AA=A|||;VT=SNP
6	31314372	rs9391719	T	C	100	PASS	AC=490;AF=0.0978435;AN=5008;NS=2504;DP=19015;EAS_AF=0.2004;AMR_AF=0.1182;AFR_AF=0.0651;EUR_AF=0.0616;SAS_AF=0.0593;AA=T|||;VT=SNP
6	31314387	rs28380916	A	G	100	PASS	AC=1300;AF=0.259585;AN=5008;NS=2504;DP=18754;EAS_AF=0.2103;AMR_AF=0.2147;AFR_AF=0.2799;EUR_AF=0.2247;SAS_AF=0.3507;AA=A|||;VT=SNP
6	31314415	rs28380917	G	A	100	PASS	AC=1522;AF=0.303914;AN=5008;NS=2504;DP=17941;EAS_AF=0.2113;AMR_AF=0.2608;AFR_AF=0.3661;EUR_AF=0.2913;SAS_AF=0.3589;AA=G|||;VT=SNP
6	31314432	rs73728869	G	A	100	PASS	AC=222;AF=0.0443291;AN=5008;NS=2504;DP=17703;EAS_AF=0.001;AMR_AF=0.0461;AFR_AF=0.0862;EUR_AF=0.0666;SAS_AF=0.0082;AA=G|||;VT=SNP
6	31314438	rs113511111	G	A	100	PASS	AC=693;AF=0.138379;AN=5008;NS=2504;DP=17755;EAS_AF=0.0129;AMR_AF=0.1888;AFR_AF=0.2489;EUR_AF=0.1382;SAS_AF=0.0828;AA=G|||;VT=SNP
6	31314456	rs28380918	A	G	100	PASS	AC=1522;AF=0.303914;AN=5008;NS=2504;DP=18076;EAS_AF=0.2103;AMR_AF=0.2608;AFR_AF=0.3661;EUR_AF=0.2922;SAS_AF=0.3589;AA=a|||;VT=SNP
6	31314490	rs5021841	C	T	100	PASS	AC=1521;AF=0.303714;AN=5008;NS=2504;DP=17927;EAS_AF=0.2103;AMR_AF=0.2608;AFR_AF=0.3654;EUR_AF=0.2913;SAS_AF=0.3599;AA=T|||;VT=SNP
6	31314492	rs76731240	T	C	100	PASS	AC=222;AF=0.0443291;AN=5008;NS=2504;DP=17905;EAS_AF=0.001;AMR_AF=0.0461;AFR_AF=0.0862;EUR_AF=0.0666;SAS_AF=0.0082;AA=T|||;VT=SNP
6	31314501	rs5021842	T	G	100	PASS	AC=1521;AF=0.303714;AN=5008;NS=2504;DP=17656;EAS_AF=0.2103;AMR_AF=0.2608;AFR_AF=0.3654;EUR_AF=0.2913;SAS_AF=0.3599;AA=t|||;VT=SNP
6	31314577	rs5021843	T	G	100	PASS	AC=1524;AF=0.304313;AN=5008;NS=2504;DP=16144;EAS_AF=0.2103;AMR_AF=0.2608;AFR_AF=0.3669;EUR_AF=0.2913;SAS_AF=0.3609;AA=t|||;VT=SNP
6	31314582	rs112999185	G	A	100	PASS	AC=221;AF=0.0441294;AN=5008;NS=2504;DP=15929;EAS_AF=0.0714;AMR_AF=0.0043;AFR_AF=0.0507;EUR_AF=0.0169;SAS_AF=0.0634;AA=G|||;VT=SNP
6	31314585	rs5021844	C	T	100	PASS	AC=1523;AF=0.304113;AN=5008;NS=2504;DP=15861;EAS_AF=0.2103;AMR_AF=0.2608;AFR_AF=0.3661;EUR_AF=0.2913;SAS_AF=0.3609;AA=C|||;VT=SNP
6	31314588	rs2508000	T	C	100	PASS	AC=4414;AF=0.88139;AN=5008;NS=2504;DP=15951;EAS_AF=0.9077;AMR_AF=0.8184;AFR_AF=0.938;EUR_AF=0.8569;SAS_AF=0.8476;AA=t|||;VT=SNP
6	31314634	rs113679636	G	A	100	PASS	AC=221;AF=0.0441294;AN=5008;NS=2504;DP=18304;EAS_AF=0.0714;AMR_AF=0.0043;AFR_AF=0.0507;EUR_AF=0.0169;SAS_AF=0.0634;AA=G|||;VT=SNP
6	31314646	rs2507999	A	G	100	PASS	AC=3907;AF=0.780152;AN=5008;NS=2504;DP=18215;EAS_AF=0.7857;AMR_AF=0.6585;AFR_AF=0.8782;EUR_AF=0.7197;SAS_AF=0.7904;AA=a|||;VT=SNP
6	31314652	rs2507998	A	G	100	PASS	AC=349;AF=0.0696885;AN=5008;NS=2504;DP=17991;EAS_AF=0.0774;AMR_AF=0.0303;AFR_AF=0.0537;EUR_AF=0.0865;SAS_AF=0.0941;AA=A|||;VT=SNP
6	31314709	rs116619269	T	A	100	PASS	AC=55;AF=0.0109824;AN=5008;NS=2504;DP=15351;EAS_AF=0.0079;AMR_AF=0.0029;AFR_AF=0.0106;EUR_AF=0.0159;SAS_AF=0.0153;AA=T|||;VT=SNP
6	31314723	rs111606016	T	C	100	PASS	AC=694;AF=0.138578;AN=5008;NS=2504;DP=14634;EAS_AF=0.0129;AMR_AF=0.1888;AFR_AF=0.2489;EUR_AF=0.1392;SAS_AF=0.0828;AA=T|||;VT=SNP
6	31314752	rs111603143	G	A	100	PASS	AC=222;AF=0.0443291;AN=5008;NS=2504;DP=15545;EAS_AF=0.0714;AMR_AF=0.0043;AFR_AF=0.0507;EUR_AF=0.0169;SAS_AF=0.0644;AA=G|||;VT=SNP
6	31314770	rs2394984	T	A	100	PASS	AC=606;AF=0.121006;AN=5008;NS=2504;DP=16671;EAS_AF=0.0863;AMR_AF=0.0922;AFR_AF=0.1944;EUR_AF=0.0676;SAS_AF=0.1329;AA=T|||;VT=SNP
6	31314781	rs2507997	A	G	100	PASS	AC=856;AF=0.170927;AN=5008;NS=2504;DP=17056;EAS_AF=0.1994;AMR_AF=0.1902;AFR_AF=0.1142;EUR_AF=0.2237;SAS_AF=0.1503;AA=A|||;VT=SNP
6	31314866	rs5021845	C	T	100	PASS	AC=3337;AF=0.666334;AN=5008;NS=2504;DP=16347;EAS_AF=0.6379;AMR_AF=0.6239;AFR_AF=0.7738;EUR_AF=0.6163;SAS_AF=0.6319;AA=C|||;VT=SNP
6	31314921	rs2507996	A	G	100	PASS	AC=3684;AF=0.735623;AN=5008;NS=2504;DP=16043;EAS_AF=0.7143;AMR_AF=0.6527;AFR_AF=0.8268;EUR_AF=0.7028;SAS_AF=0.727;AA=a|||;VT=SNP
6	31314924	rs9265936	G	A	100	PASS	AC=506;AF=0.101038;AN=5008;NS=2504;DP=16034;EAS_AF=0.122;AMR_AF=0.1599;AFR_AF=0.0598;EUR_AF=0.1372;SAS_AF=0.0562;AA=G|||;VT=SNP
6	31314938	rs9265937	C	T	100	PASS	AC=351;AF=0.0700879;AN=5008;NS=2504;DP=16122;EAS_AF=0.0774;AMR_AF=0.0317;AFR_AF=0.0537;EUR_AF=0.0865;SAS_AF=0.0951;AA=T|||;VT=SNP
6	31314943	rs35628925	C	T	100	PASS	AC=1320;AF=0.263578;AN=5008;NS=2504;DP=16043;EAS_AF=0.2252;AMR_AF=0.2435;AFR_AF=0.3419;EUR_AF=0.2624;SAS_AF=0.2127;AA=C|||;VT=SNP
6	31314969	rs9391720	G	A	100	PASS	AC=3335;AF=0.665935;AN=5008;NS=2504;DP=15400;EAS_AF=0.6359;AMR_AF=0.6239;AFR_AF=0.7738;EUR_AF=0.6163;SAS_AF=0.6319;AA=G|||;VT=SNP
6	31315003	rs28771421	C	T	100	PASS	AC=3332;AF=0.665335;AN=5008;NS=2504;DP=15143;EAS_AF=0.6339;AMR_AF=0.6225;AFR_AF=0.7731;EUR_AF=0.6153;SAS_AF=0.6339;AA=C|||;VT=SNP
6	31315005	rs9265938	C	T	100	PASS	AC=345;AF=0.0688898;AN=5008;NS=2504;DP=15240;EAS_AF=0.0774;AMR_AF=0.0288;AFR_AF=0.0545;EUR_AF=0.0855;SAS_AF=0.091;AA=C|||;VT=SNP
6	31315027	rs9265939	A	G	100	PASS	AC=342;AF=0.0682907;AN=5008;NS=2504;DP=14687;EAS_AF=0.0764;AMR_AF=0.0288;AFR_AF=0.0545;EUR_AF=0.0835;SAS_AF=0.091;AA=a|||;VT=SNP
6	31315053	rs9265941	T	C	100	PASS	AC=3666;AF=0.732029;AN=5008;NS=2504;DP=14049;EAS_AF=0.7093;AMR_AF=0.6484;AFR_AF=0.8268;EUR_AF=0.6998;SAS_AF=0.7198;AA=t|||;VT=SNP
6	31315109	rs9265944	T	C	100	PASS	AC=2355;AF=0.470248;AN=5008;NS=2504;DP=14729;EAS_AF=0.4881;AMR_AF=0.4078;AFR_AF=0.4834;EUR_AF=0.4384;SAS_AF=0.5112;AA=t|||;VT=SNP
6	31315165	rs9265947	T	C	100	PASS	AC=3592;AF=0.717252;AN=5008;NS=2504;DP=16806;EAS_AF=0.7123;AMR_AF=0.6326;AFR_AF=0.7859;EUR_AF=0.6819;SAS_AF=0.726;AA=t|||;VT=SNP
6	31315176	rs28771424	G	A	100	PASS	AC=605;AF=0.120807;AN=5008;NS=2504;DP=16964;EAS_AF=0.0863;AMR_AF=0.0922;AFR_AF=0.1936;EUR_AF=0.0676;SAS_AF=0.1329;AA=G|||;VT=SNP
6	31315193	rs9265948	C	T	100	PASS	AC=351;AF=0.0700879;AN=5008;NS=2504;DP=17601;EAS_AF=0.0774;AMR_AF=0.0303;AFR_AF=0.0545;EUR_AF=0.0875;SAS_AF=0.0941;AA=C|||;VT=SNP
6	31315223	rs34707463	T	G	100	PASS	AC=1322;AF=0.263978;AN=5008;NS=2504;DP=18247;EAS_AF=0.2252;AMR_AF=0.245;AFR_AF=0.3427;EUR_AF=0.2614;SAS_AF=0.2137;AA=T|||;VT=SNP
6	31315229	rs9265949	C	T	100	PASS	AC=186;AF=0.0371406;AN=5008;NS=2504;DP=18345;EAS_AF=0.004;AMR_AF=0.0274;AFR_AF=0.0234;EUR_AF=0.0845;SAS_AF=0.0481;AA=C|||;VT=SNP
6	31315294	rs116128565	G	A	100	PASS	AC=55;AF=0.0109824;AN=5008;NS=2504;DP=19408;EAS_AF=0.0079;AMR_AF=0.0029;AFR_AF=0.0106;EUR_AF=0.0159;SAS_AF=0.0153;AA=G|||;VT=SNP
6	31315339	rs9265954	C	T	100	PASS	AC=349;AF=0.0696885;AN=5008;NS=2504;DP=18688;EAS_AF=0.0774;AMR_AF=0.0303;AFR_AF=0.0537;EUR_AF=0.0865;SAS_AF=0.0941;AA=C|||;VT=SNP
6	31315425	rs9265959	T	C	100	PASS	AC=4414;AF=0.88139;AN=5008;NS=2504;DP=17199;EAS_AF=0.9077;AMR_AF=0.8184;AFR_AF=0.938;EUR_AF=0.8569;SAS_AF=0.8476;AA=t|||;VT=SNP
6	31315486	rs74996280	C	T	100	PASS	AC=240;AF=0.0479233;AN=5008;NS=2504;DP=19018;EAS_AF=0.1171;AMR_AF=0.0504;AFR_AF=0.0136;EUR_AF=0.0229;SAS_AF=0.047;AA=C|||;VT=SNP
6	31315501	rs9265961	A	G	100	PASS	AC=3843;AF=0.767372;AN=5008;NS=2504;DP=18799;EAS_AF=0.7589;AMR_AF=0.7839;AFR_AF=0.8328;EUR_AF=0.7535;SAS_AF=0.6902;AA=A|||;VT=SNP
6	31315512	rs116685461	G	A	100	PASS	AC=715;AF=0.142772;AN=5008;NS=2504;DP=19026;EAS_AF=0.2024;AMR_AF=0.1643;AFR_AF=0.1513;EUR_AF=0.1302;SAS_AF=0.0675;AA=G|||;VT=SNP
6	31315520	rs9265962	A	T	100	PASS	AC=3690;AF=0.736821;AN=5008;NS=2504;DP=18963;EAS_AF=0.7143;AMR_AF=0.6571;AFR_AF=0.8275;EUR_AF=0.7038;SAS_AF=0.728;AA=a|||;VT=SNP
6	31315540	rs9265963	A	G	100	PASS	AC=4414;AF=0.88139;AN=5008;NS=2504;DP=18642;EAS_AF=0.9077;AMR_AF=0.8184;AFR_AF=0.938;EUR_AF=0.8569;SAS_AF=0.8476;AA=a|||;VT=SNP
6	31315587	rs568630420	G	T	100	PASS	AC=697;AF=0.139177;AN=5008;NS=2504;DP=18328;EAS_AF=0.123;AMR_AF=0.1254;AFR_AF=0.0855;EUR_AF=0.1571;SAS_AF=0.2198;AA=G|||;VT=SNP
6	31315618	rs9265964	A	G	100	PASS	AC=349;AF=0.0696885;AN=5008;NS=2504;DP=18602;EAS_AF=0.0774;AMR_AF=0.0303;AFR_AF=0.0537;EUR_AF=0.0865;SAS_AF=0.0941;AA=a|||;VT=SNP
6	31315671	rs2523624	G	A	100	PASS	AC=1812;AF=0.361821;AN=5008;NS=2504;DP=18844;EAS_AF=0.4107;AMR_AF=0.3401;AFR_AF=0.3555;EUR_AF=0.3072;SAS_AF=0.3916;AA=G|||;VT=SNP
6	31315706	rs9265969	G	A	100	PASS	AC=571;AF=0.114018;AN=5008;NS=2504;DP=18752;EAS_AF=0.1488;AMR_AF=0.0346;AFR_AF=0.1051;EUR_AF=0.1034;SAS_AF=0.1575;AA=G|||;VT=SNP
6	31315729	rs2523623	T	C	100	PASS	AC=3339;AF=0.666733;AN=5008;NS=2504;DP=19220;EAS_AF=0.6369;AMR_AF=0.6239;AFR_AF=0.7738;EUR_AF=0.6173;SAS_AF=0.6339;AA=T|||;VT=SNP
6	31315755	rs2596522	A	G	100	PASS	AC=3505;AF=0.69988;AN=5008;NS=2504;DP=19513;EAS_AF=0.7133;AMR_AF=0.6153;AFR_AF=0.7678;EUR_AF=0.6561;SAS_AF=0.6994;AA=a|||;VT=SNP
6	31315792	rs9265971	T	C	100	PASS	AC=349;AF=0.0696885;AN=5008;NS=2504;DP=19035;EAS_AF=0.0774;AMR_AF=0.0303;AFR_AF=0.0537;EUR_AF=0.0865;SAS_AF=0.0941;AA=t|||;VT=SNP
6	31315805	rs9265972	G	C	100	PASS	AC=349;AF=0.0696885;AN=5008;NS=2504;DP=18921;EAS_AF=0.0774;AMR_AF=0.0303;AFR_AF=0.0537;EUR_AF=0.0865;SAS_AF=0.0941;AA=C|||;VT=SNP
6	31315860	rs2596521	A	G	100	PASS	AC=2016;AF=0.402556;AN=5008;NS=2504;DP=19338;EAS_AF=0.4117;AMR_AF=0.3804;AFR_AF=0.4312;EUR_AF=0.3549;SAS_AF=0.4192;AA=A|||;VT=SNP
6	31315861	rs9265973	G	A	100	PASS	AC=349;AF=0.0696885;AN=5008;NS=2504;DP=19353;EAS_AF=0.0774;AMR_AF=0.0303;AFR_AF=0.0537;EUR_AF=0.0865;SAS_AF=0.0941;AA=A|||;VT=SNP
6	31315879	rs9265974	T	G	100	PASS	AC=349;AF=0.0696885;AN=5008;NS=2504;DP=19767;EAS_AF=0.0774;AMR_AF=0.0303;AFR_AF=0.0537;EUR_AF=0.0865;SAS_AF=0.0941;AA=t|||;VT=SNP
6	31315891	rs9265975	A	G	100	PASS	AC=3652;AF=0.729233;AN=5008;NS=2504;DP=19582;EAS_AF=0.8175;AMR_AF=0.6744;AFR_AF=0.7277;EUR_AF=0.7038;SAS_AF=0.7055;AA=a|||;VT=SNP
6	31315933	rs9265976	A	G	100	PASS	AC=349;AF=0.0696885;AN=5008;NS=2504;DP=19082;EAS_AF=0.0774;AMR_AF=0.0303;AFR_AF=0.0537;EUR_AF=0.0865;SAS_AF=0.0941;AA=A|||;VT=SNP
6	31315959	rs9265977	A	G	100	PASS	AC=1075;AF=0.214657;AN=5008;NS=2504;DP=19274;EAS_AF=0.2708;AMR_AF=0.1945;AFR_AF=0.1641;EUR_AF=0.2396;SAS_AF=0.2137;AA=a|||;VT=SNP
6	31315999	rs9265978	A	G	100	PASS	AC=1076;AF=0.214856;AN=5008;NS=2504;DP=19263;EAS_AF=0.2708;AMR_AF=0.1945;AFR_AF=0.1641;EUR_AF=0.2396;SAS_AF=0.2147;AA=a|||;VT=SNP
6	31316024	rs9405028	T	A	100	PASS	AC=313;AF=0.0625;AN=5008;NS=2504;DP=18380;EAS_AF=0.2004;AMR_AF=0.0807;AFR_AF=0.0076;EUR_AF=0.0139;SAS_AF=0.0317;AA=T|||;VT=SNP
6	31316036	rs4527750	C	T	100	PASS	AC=531;AF=0.10603;AN=5008;NS=2504;DP=18044;EAS_AF=0.2014;AMR_AF=0.1254;AFR_AF=0.0915;EUR_AF=0.0815;SAS_AF=0.0389;AA=C|||;VT=SNP
6	31316044	rs9265979	C	T	100	PASS	AC=349;AF=0.0696885;AN=5008;NS=2504;DP=17968;EAS_AF=0.0774;AMR_AF=0.0303;AFR_AF=0.0537;EUR_AF=0.0865;SAS_AF=0.0941;AA=C|||;VT=SNP
6	31316045	rs9265980	G	A	100	PASS	AC=764;AF=0.152556;AN=5008;NS=2504;DP=17887;EAS_AF=0.2113;AMR_AF=0.17;AFR_AF=0.1112;EUR_AF=0.1571;SAS_AF=0.1309;AA=G|||;VT=SNP
6	31316079	rs9265981	A	C	100	PASS	AC=1443;AF=0.288139;AN=5008;NS=2504;DP=17653;EAS_AF=0.3968;AMR_AF=0.3285;AFR_AF=0.2617;EUR_AF=0.2833;SAS_AF=0.1881;AA=A|||;VT=SNP
6	31316080	rs9265982	C	T	100	PASS	AC=349;AF=0.0696885;AN=5008;NS=2504;DP=17688;EAS_AF=0.0774;AMR_AF=0.0303;AFR_AF=0.0537;EUR_AF=0.0865;SAS_AF=0.0941;AA=C|||;VT=SNP
6	31316111	rs9265983	T	C	100	PASS	AC=728;AF=0.145367;AN=5008;NS=2504;DP=17944;EAS_AF=0.1935;AMR_AF=0.1643;AFR_AF=0.1104;EUR_AF=0.1541;SAS_AF=0.1207;AA=T|||;VT=SNP
6	31316112	rs114199487	G	A	100	PASS	AC=223;AF=0.0445288;AN=5008;NS=2504;DP=17873;EAS_AF=0.0714;AMR_AF=0.0058;AFR_AF=0.0507;EUR_AF=0.0169;SAS_AF=0.0644;AA=G|||;VT=SNP
6	31316151	rs9265984	C	T	100	PASS	AC=1076;AF=0.214856;AN=5008;NS=2504;DP=17729;EAS_AF=0.2708;AMR_AF=0.1945;AFR_AF=0.1641;EUR_AF=0.2406;SAS_AF=0.2137;AA=T|||;VT=SNP
6	31316234	rs9265985	A	C	100	PASS	AC=349;AF=0.0696885;AN=5008;NS=2504;DP=19473;EAS_AF=0.0774;AMR_AF=0.0303;AFR_AF=0.0537;EUR_AF=0.0865;SAS_AF=0.0941;AA=A|||;VT=SNP
6	31316281	rs9265986	C	T	100	PASS	AC=1076;AF=0.214856;AN=5008;NS=2504;DP=19571;EAS_AF=0.2708;AMR_AF=0.1945;AFR_AF=0.1641;EUR_AF=0.2406;SAS_AF=0.2137;AA=T|||;VT=SNP
6	31316288	rs9265987	T	C	100	PASS	AC=1076;AF=0.214856;AN=5008;NS=2504;DP=19492;EAS_AF=0.2708;AMR_AF=0.1945;AFR_AF=0.1641;EUR_AF=0.2406;SAS_AF=0.2137;AA=t|||;VT=SNP
6	31316316	rs113109076	A	T	100	PASS	AC=221;AF=0.0441294;AN=5008;NS=2504;DP=19434;EAS_AF=0.0714;AMR_AF=0.0043;AFR_AF=0.0507;EUR_AF=0.0169;SAS_AF=0.0634;AA=A|||;VT=SNP
6	31316324	rs9405031	A	G	100	PASS	AC=714;AF=0.142572;AN=5008;NS=2504;DP=19557;EAS_AF=0.2024;AMR_AF=0.1643;AFR_AF=0.1513;EUR_AF=0.1292;SAS_AF=0.0675;AA=A|||;VT=SNP
6	31316387	rs9265988	C	T	100	PASS	AC=2399;AF=0.479034;AN=5008;NS=2504;DP=19779;EAS_AF=0.496;AMR_AF=0.4395;AFR_AF=0.5068;EUR_AF=0.503;SAS_AF=0.4274;AA=T|||;VT=SNP
6	31316391	rs28385398	G	A	100	PASS	AC=695;AF=0.138778;AN=5008;NS=2504;DP=19674;EAS_AF=0.123;AMR_AF=0.1225;AFR_AF=0.0855;EUR_AF=0.1571;SAS_AF=0.2198;AA=G|||;VT=SNP
6	31316417	rs9265989	A	G	100	PASS	AC=2399;AF=0.479034;AN=5008;NS=2504;DP=19503;EAS_AF=0.496;AMR_AF=0.4395;AFR_AF=0.5068;EUR_AF=0.503;SAS_AF=0.4274;AA=a|||;VT=SNP
6	31316448	rs9265990	T	A	100	PASS	AC=349;AF=0.0696885;AN=5008;NS=2504;DP=19666;EAS_AF=0.0774;AMR_AF=0.0303;AFR_AF=0.0537;EUR_AF=0.0865;SAS_AF=0.0941;AA=T|||;VT=SNP
6	31316468	rs28399935	A	G	100	PASS	AC=1323;AF=0.264177;AN=5008;NS=2504;DP=19612;EAS_AF=0.2252;AMR_AF=0.245;AFR_AF=0.3427;EUR_AF=0.2624;SAS_AF=0.2137;AA=A|||;VT=SNP
6	31316481	rs2596520	T	C	100	PASS	AC=4415;AF=0.881589;AN=5008;NS=2504;DP=19279;EAS_AF=0.9077;AMR_AF=0.8184;AFR_AF=0.938;EUR_AF=0.8569;SAS_AF=0.8487;AA=t|||;VT=SNP
6	31316526	rs9265994	T	C	100	PASS	AC=185;AF=0.0369409;AN=5008;NS=2504;DP=19819;EAS_AF=0.004;AMR_AF=0.0274;AFR_AF=0.0234;EUR_AF=0.0835;SAS_AF=0.0481;AA=T|||;VT=SNP
6	31316535	rs9265995	T	C	100	PASS	AC=2400;AF=0.479233;AN=5008;NS=2504;DP=19597;EAS_AF=0.496;AMR_AF=0.4395;AFR_AF=0.5068;EUR_AF=0.503;SAS_AF=0.4284;AA=t|||;VT=SNP
6	31316553	rs28732137	G	T	100	PASS	AC=695;AF=0.138778;AN=5008;NS=2504;DP=19716;EAS_AF=0.123;AMR_AF=0.1225;AFR_AF=0.0855;EUR_AF=0.1571;SAS_AF=0.2198;AA=G|||;VT=SNP
6	31316609	rs9265997	C	T	100	PASS	AC=156;AF=0.0311502;AN=5008;NS=2504;DP=19654;EAS_AF=0.004;AMR_AF=0.0519;AFR_AF=0.0159;EUR_AF=0.0855;SAS_AF=0.0092;AA=C|||;VT=SNP
6	31316613	rs9265998	G	A	100	PASS	AC=349;AF=0.0696885;AN=5008;NS=2504;DP=19795;EAS_AF=0.0774;AMR_AF=0.0303;AFR_AF=0.0537;EUR_AF=0.0865;SAS_AF=0.0941;AA=G|||;VT=SNP
6	31316650	rs9265999	G	C	100	PASS	AC=2401;AF=0.479433;AN=5008;NS=2504;DP=19898;EAS_AF=0.497;AMR_AF=0.4409;AFR_AF=0.5068;EUR_AF=0.503;SAS_AF=0.4274;AA=C|||;VT=SNP
6	31316651	rs9266000	T	C	100	PASS	AC=2399;AF=0.479034;AN=5008;NS=2504;DP=20023;EAS_AF=0.496;AMR_AF=0.4395;AFR_AF=0.5068;EUR_AF=0.503;SAS_AF=0.4274;AA=t|||;VT=SNP
6	31316695	rs9266001	C	A	100	PASS	AC=171;AF=0.0341454;AN=5008;NS=2504;DP=18790;EAS_AF=0.004;AMR_AF=0.0274;AFR_AF=0.0136;EUR_AF=0.0825;SAS_AF=0.0481;AA=C|||;VT=SNP
6	31316699	rs28732138	G	A	100	PASS	AC=403;AF=0.0804712;AN=5008;NS=2504;DP=18836;EAS_AF=0.0367;AMR_AF=0.0504;AFR_AF=0.0696;EUR_AF=0.0984;SAS_AF=0.1431;AA=G|||;VT=SNP
6	31316713	rs9266002	G	A	100	PASS	AC=2403;AF=0.479832;AN=5008;NS=2504;DP=18865;EAS_AF=0.496;AMR_AF=0.4395;AFR_AF=0.5076;EUR_AF=0.503;SAS_AF=0.4305;AA=A|||;VT=SNP
6	31316720	rs9391841	G	C	100	PASS	AC=532;AF=0.10623;AN=5008;NS=2504;DP=18663;EAS_AF=0.2014;AMR_AF=0.1268;AFR_AF=0.0915;EUR_AF=0.0815;SAS_AF=0.0389;AA=G|||;VT=SNP
6	31316764	rs5014817	A	G	100	PASS	AC=2051;AF=0.409545;AN=5008;NS=2504;DP=17774;EAS_AF=0.4187;AMR_AF=0.4107;AFR_AF=0.4508;EUR_AF=0.4165;SAS_AF=0.3364;AA=A|||;VT=SNP
6	31316825	rs9266007	C	T	100	PASS	AC=728;AF=0.145367;AN=5008;NS=2504;DP=18932;EAS_AF=0.1935;AMR_AF=0.1643;AFR_AF=0.1112;EUR_AF=0.1541;SAS_AF=0.1196;AA=T|||;VT=SNP
6	31316826	rs9266008	A	G	100	PASS	AC=727;AF=0.145168;AN=5008;NS=2504;DP=18890;EAS_AF=0.1935;AMR_AF=0.1643;AFR_AF=0.1104;EUR_AF=0.1541;SAS_AF=0.1196;AA=a|||;VT=SNP
6	31316880	rs4530905	C	T	100	PASS	AC=2051;AF=0.409545;AN=5008;NS=2504;DP=19036;EAS_AF=0.4187;AMR_AF=0.4092;AFR_AF=0.4539;EUR_AF=0.4165;SAS_AF=0.3333;AA=C|||;VT=SNP
6	31316900	rs2596516	A	G	100	PASS	AC=605;AF=0.120807;AN=5008;NS=2504;DP=19120;EAS_AF=0.0863;AMR_AF=0.0922;AFR_AF=0.1936;EUR_AF=0.0676;SAS_AF=0.1329;AA=A|||;VT=SNP
6	31316910	rs9391843	A	T	100	PASS	AC=714;AF=0.142572;AN=5008;NS=2504;DP=19119;EAS_AF=0.2024;AMR_AF=0.1643;AFR_AF=0.1513;EUR_AF=0.1292;SAS_AF=0.0675;AA=A|||;VT=SNP
6	31316911	rs2923008	G	T	100	PASS	AC=171;AF=0.0341454;AN=5008;NS=2504;DP=19142;EAS_AF=0.004;AMR_AF=0.0274;AFR_AF=0.0136;EUR_AF=0.0825;SAS_AF=0.0481;AA=G|||;VT=SNP
6	31317024	rs2246010	A	C	100	PASS	AC=606;AF=0.121006;AN=5008;NS=2504;DP=17418;EAS_AF=0.0863;AMR_AF=0.0922;AFR_AF=0.1944;EUR_AF=0.0676;SAS_AF=0.1329;AA=A|||;VT=SNP
6	31317063	rs3016017	A	G	100	PASS	AC=349;AF=0.0696885;AN=5008;NS=2504;DP=16517;EAS_AF=0.0774;AMR_AF=0.0303;AFR_AF=0.0537;EUR_AF=0.0865;SAS_AF=0.0941;AA=A|||;VT=SNP
6	31317065	rs2923007	T	C	100	PASS	AC=349;AF=0.0696885;AN=5008;NS=2504;DP=16514;EAS_AF=0.0774;AMR_AF=0.0303;AFR_AF=0.0537;EUR_AF=0.0865;SAS_AF=0.0941;AA=T|||;VT=SNP
6	31317099	rs2923006	G	T	100	PASS	AC=2399;AF=0.479034;AN=5008;NS=2504;DP=16474;EAS_AF=0.496;AMR_AF=0.4395;AFR_AF=0.5068;EUR_AF=0.503;SAS_AF=0.4274;AA=T|||;VT=SNP
6	31317182	rs4540292	T	G	100	PASS	AC=2050;AF=0.409345;AN=5008;NS=2504;DP=18144;EAS_AF=0.4187;AMR_AF=0.4092;AFR_AF=0.4531;EUR_AF=0.4165;SAS_AF=0.3333;AA=T|||;VT=SNP
6	31317223	rs9266018	T	A	100	PASS	AC=156;AF=0.0311502;AN=5008;NS=2504;DP=18054;EAS_AF=0.004;AMR_AF=0.0519;AFR_AF=0.0159;EUR_AF=0.0855;SAS_AF=0.0092;AA=T|||;VT=SNP
6	31317232	rs2523622	G	C	100	PASS	AC=2399;AF=0.479034;AN=5008;NS=2504;DP=18317;EAS_AF=0.496;AMR_AF=0.4395;AFR_AF=0.5068;EUR_AF=0.503;SAS_AF=0.4274;AA=G|||;VT=SNP
6	31317284	rs11760087	G	A	100	PASS	AC=182;AF=0.0363419;AN=5008;NS=2504;DP=18425;EAS_AF=0.001;AMR_AF=0.0389;AFR_AF=0.059;EUR_AF=0.0477;SAS_AF=0.0286;AA=A|||;VT=SNP
6	31317347	rs2156875	C	T	100	PASS	AC=2396;AF=0.478435;AN=5008;NS=2504;DP=18238;EAS_AF=0.496;AMR_AF=0.4395;AFR_AF=0.5061;EUR_AF=0.502;SAS_AF=0.4264;AA=C|||;VT=SNP
6	31317361	rs62401893	G	A	100	PASS	AC=110;AF=0.0219649;AN=5008;NS=2504;DP=18148;EAS_AF=0.002;AMR_AF=0.0576;AFR_AF=0.0303;EUR_AF=0.0278;SAS_AF=0;AA=G|||;VT=SNP
6	31317382	rs2246025	A	G	100	PASS	AC=606;AF=0.121006;AN=5008;NS=2504;DP=18487;EAS_AF=0.0863;AMR_AF=0.0922;AFR_AF=0.1944;EUR_AF=0.0676;SAS_AF=0.1329;AA=A|||;VT=SNP
6	31317404	rs111789237	C	A	100	PASS	AC=221;AF=0.0441294;AN=5008;NS=2504;DP=18654;EAS_AF=0.0714;AMR_AF=0.0043;AFR_AF=0.0507;EUR_AF=0.0169;SAS_AF=0.0634;AA=C|||;VT=SNP
6	31317410	rs11760072	C	T	100	PASS	AC=182;AF=0.0363419;AN=5008;NS=2504;DP=18983;EAS_AF=0.001;AMR_AF=0.0389;AFR_AF=0.059;EUR_AF=0.0477;SAS_AF=0.0286;AA=C|||;VT=SNP
6	31317433	rs2523621	G	T	100	PASS	AC=2364;AF=0.472045;AN=5008;NS=2504;DP=19032;EAS_AF=0.4891;AMR_AF=0.4092;AFR_AF=0.4849;EUR_AF=0.4404;SAS_AF=0.5143;AA=T|||;VT=SNP
6	31317446	rs9266022	G	A	100	PASS	AC=2050;AF=0.409345;AN=5008;NS=2504;DP=19000;EAS_AF=0.4187;AMR_AF=0.4092;AFR_AF=0.4531;EUR_AF=0.4165;SAS_AF=0.3333;AA=G|||;VT=SNP
6	31317478	rs2187578	T	G	100	PASS	AC=2399;AF=0.479034;AN=5008;NS=2504;DP=18884;EAS_AF=0.496;AMR_AF=0.4395;AFR_AF=0.5068;EUR_AF=0.503;SAS_AF=0.4274;AA=t|||;VT=SNP
6	31317484	rs112491786	A	G	100	PASS	AC=221;AF=0.0441294;AN=5008;NS=2504;DP=18868;EAS_AF=0.0714;AMR_AF=0.0043;AFR_AF=0.0507;EUR_AF=0.0169;SAS_AF=0.0634;AA=A|||;VT=SNP
6	31317514	rs2523620	C	A	100	PASS	AC=4414;AF=0.88139;AN=5008;NS=2504;DP=19433;EAS_AF=0.9077;AMR_AF=0.8184;AFR_AF=0.938;EUR_AF=0.8569;SAS_AF=0.8476;AA=A|||;VT=SNP
6	31317577	rs13193224	G	T	100	PASS	AC=695;AF=0.138778;AN=5008;NS=2504;DP=19540;EAS_AF=0.123;AMR_AF=0.1225;AFR_AF=0.0855;EUR_AF=0.1571;SAS_AF=0.2198;AA=G|||;VT=SNP
6	31317656	rs2596514	G	A	100	PASS	AC=1302;AF=0.259984;AN=5008;NS=2504;DP=20891;EAS_AF=0.2103;AMR_AF=0.2147;AFR_AF=0.2799;EUR_AF=0.2247;SAS_AF=0.3528;AA=G|||;VT=SNP
6	31317697	rs529559634	G	A	100	PASS	AC=531;AF=0.10603;AN=5008;NS=2504;DP=20545;EAS_AF=0.2014;AMR_AF=0.1254;AFR_AF=0.0915;EUR_AF=0.0815;SAS_AF=0.0389;AA=G|||;VT=SNP
6	31317797	rs9266029	G	C	100	PASS	AC=506;AF=0.101038;AN=5008;NS=2504;DP=19281;EAS_AF=0.122;AMR_AF=0.1599;AFR_AF=0.0598;EUR_AF=0.1372;SAS_AF=0.0562;AA=G|||;VT=SNP
6	31317850	rs11961408	G	A	100	PASS	AC=1488;AF=0.297125;AN=5008;NS=2504;DP=19797;EAS_AF=0.2956;AMR_AF=0.2478;AFR_AF=0.3533;EUR_AF=0.2783;SAS_AF=0.2771;AA=G|||;VT=SNP
6	31317857	rs6925809	T	C	100	PASS	AC=878;AF=0.175319;AN=5008;NS=2504;DP=20120;EAS_AF=0.124;AMR_AF=0.1614;AFR_AF=0.1452;EUR_AF=0.2048;SAS_AF=0.2485;AA=T|||;VT=SNP
6	31317917	rs9266033	T	C	100	PASS	AC=506;AF=0.101038;AN=5008;NS=2504;DP=20818;EAS_AF=0.122;AMR_AF=0.1599;AFR_AF=0.0598;EUR_AF=0.1372;SAS_AF=0.0562;AA=T|||;VT=SNP
6	31317976	rs4469339	T	A	100	PASS	AC=1995;AF=0.398363;AN=5008;NS=2504;DP=20877;EAS_AF=0.4187;AMR_AF=0.4078;AFR_AF=0.413;EUR_AF=0.4155;SAS_AF=0.3333;AA=A|||;VT=SNP
6	31317992	rs4644109	G	C	100	PASS	AC=1323;AF=0.264177;AN=5008;NS=2504;DP=20893;EAS_AF=0.2252;AMR_AF=0.245;AFR_AF=0.3427;EUR_AF=0.2624;SAS_AF=0.2137;AA=G|||;VT=SNP
6	31318024	rs2844586	G	A	100	PASS	AC=606;AF=0.121006;AN=5008;NS=2504;DP=21599;EAS_AF=0.0863;AMR_AF=0.0922;AFR_AF=0.1944;EUR_AF=0.0676;SAS_AF=0.1329;AA=G|||;VT=SNP
6	31318041	rs67494727	T	C	100	PASS	AC=308;AF=0.0615016;AN=5008;NS=2504;DP=21487;EAS_AF=0.2004;AMR_AF=0.0793;AFR_AF=0.0053;EUR_AF=0.0139;SAS_AF=0.0307;AA=T|||;VT=SNP
6	31318065	rs114964118	G	A	100	PASS	AC=55;AF=0.0109824;AN=5008;NS=2504;DP=20907;EAS_AF=0.0079;AMR_AF=0.0029;AFR_AF=0.0106;EUR_AF=0.0159;SAS_AF=0.0153;AA=G|||;VT=SNP
6	31318144	rs2523619	T	C	100	PASS	AC=1301;AF=0.259784;AN=5008;NS=2504;DP=21375;EAS_AF=0.2093;AMR_AF=0.2147;AFR_AF=0.2799;EUR_AF=0.2247;SAS_AF=0.3528;AA=T|||;VT=SNP
6	31318164	rs4394274	C	A	100	PASS	AC=1994;AF=0.398163;AN=5008;NS=2504;DP=21553;EAS_AF=0.4187;AMR_AF=0.4078;AFR_AF=0.413;EUR_AF=0.4155;SAS_AF=0.3323;AA=A|||;VT=SNP
6	31318177	rs4394275	G	A	100	PASS	AC=1320;AF=0.263578;AN=5008;NS=2504;DP=21350;EAS_AF=0.2252;AMR_AF=0.245;AFR_AF=0.3419;EUR_AF=0.2614;SAS_AF=0.2127;AA=G|||;VT=SNP
6	31318207	rs56262493	T	A	100	PASS	AC=531;AF=0.10603;AN=5008;NS=2504;DP=21198;EAS_AF=0.2014;AMR_AF=0.1254;AFR_AF=0.0915;EUR_AF=0.0815;SAS_AF=0.0389;AA=T|||;VT=SNP
6	31318225	rs116321235	G	A	100	PASS	AC=55;AF=0.0109824;AN=5008;NS=2504;DP=21757;EAS_AF=0.0079;AMR_AF=0.0029;AFR_AF=0.0106;EUR_AF=0.0159;SAS_AF=0.0153;AA=G|||;VT=SNP
6	31318286	rs55674503	C	T	100	PASS	AC=531;AF=0.10603;AN=5008;NS=2504;DP=22892;EAS_AF=0.2014;AMR_AF=0.1254;AFR_AF=0.0915;EUR_AF=0.0815;SAS_AF=0.0389;AA=C|||;VT=SNP
6	31318303	rs2523618	C	T	100	PASS	AC=4414;AF=0.88139;AN=5008;NS=2504;DP=22493;EAS_AF=0.9077;AMR_AF=0.8184;AFR_AF=0.938;EUR_AF=0.8569;SAS_AF=0.8476;AA=T|||;VT=SNP
6	31318308	rs2596510	G	T	100	PASS	AC=404;AF=0.0806709;AN=5008;NS=2504;DP=22488;EAS_AF=0.0774;AMR_AF=0.0317;AFR_AF=0.0938;EUR_AF=0.0875;SAS_AF=0.0941;AA=G|||;VT=SNP
6	31318320	rs56280537	C	T	100	PASS	AC=531;AF=0.10603;AN=5008;NS=2504;DP=22194;EAS_AF=0.2014;AMR_AF=0.1254;AFR_AF=0.0915;EUR_AF=0.0815;SAS_AF=0.0389;AA=C|||;VT=SNP
6	31318413	rs2596509	A	G	100	PASS	AC=1302;AF=0.259984;AN=5008;NS=2504;DP=20586;EAS_AF=0.2103;AMR_AF=0.2147;AFR_AF=0.2799;EUR_AF=0.2247;SAS_AF=0.3528;AA=A|||;VT=SNP
6	31318432	rs2596508	T	C	100	PASS	AC=404;AF=0.0806709;AN=5008;NS=2504;DP=18129;EAS_AF=0.0774;AMR_AF=0.0317;AFR_AF=0.0938;EUR_AF=0.0875;SAS_AF=0.0941;AA=T|||;VT=SNP
6	31318436	rs114657012	G	A	100	PASS	AC=55;AF=0.0109824;AN=5008;NS=2504;DP=17998;EAS_AF=0.0079;AMR_AF=0.0029;AFR_AF=0.0106;EUR_AF=0.0159;SAS_AF=0.0153;AA=G|||;VT=SNP
6	31318464	rs9266039	G	A	100	PASS	AC=264;AF=0.0527157;AN=5008;NS=2504;DP=18801;EAS_AF=0.005;AMR_AF=0.1095;AFR_AF=0.0461;EUR_AF=0.1133;SAS_AF=0.0082;AA=G|||;VT=SNP
6	31318468	rs2596507	T	G	100	PASS	AC=1301;AF=0.259784;AN=5008;NS=2504;DP=18950;EAS_AF=0.2083;AMR_AF=0.2147;AFR_AF=0.2799;EUR_AF=0.2247;SAS_AF=0.3538;AA=G|||;VT=SNP
6	31318476	rs9266040	G	A	100	PASS	AC=265;AF=0.0529153;AN=5008;NS=2504;DP=19368;EAS_AF=0.005;AMR_AF=0.111;AFR_AF=0.0461;EUR_AF=0.1133;SAS_AF=0.0082;AA=G|||;VT=SNP
6	31318478	rs2523617	G	C	100	PASS	AC=605;AF=0.120807;AN=5008;NS=2504;DP=19524;EAS_AF=0.0853;AMR_AF=0.0922;AFR_AF=0.1944;EUR_AF=0.0676;SAS_AF=0.1329;AA=G|||;VT=SNP
6	31318482	rs28579725	T	C	100	PASS	AC=696;AF=0.138978;AN=5008;NS=2504;DP=19710;EAS_AF=0.123;AMR_AF=0.1225;AFR_AF=0.0855;EUR_AF=0.1571;SAS_AF=0.2209;AA=T|||;VT=SNP
6	31318488	rs28629780	T	C	100	PASS	AC=696;AF=0.138978;AN=5008;NS=2504;DP=19925;EAS_AF=0.123;AMR_AF=0.1225;AFR_AF=0.0855;EUR_AF=0.1571;SAS_AF=0.2209;AA=T|||;VT=SNP
6	31318493	rs28380925	C	T	100	PASS	AC=605;AF=0.120807;AN=5008;NS=2504;DP=19990;EAS_AF=0.0853;AMR_AF=0.0922;AFR_AF=0.1944;EUR_AF=0.0676;SAS_AF=0.1329;AA=C|||;VT=SNP
6	31318494	rs56353634	G	A	100	PASS	AC=532;AF=0.10623;AN=5008;NS=2504;DP=20002;EAS_AF=0.2024;AMR_AF=0.1254;AFR_AF=0.0915;EUR_AF=0.0815;SAS_AF=0.0389;AA=A|||;VT=SNP
6	31318553	rs2596506	T	C	100	PASS	AC=2895;AF=0.578075;AN=5008;NS=2504;DP=18792;EAS_AF=0.626;AMR_AF=0.5994;AFR_AF=0.5877;EUR_AF=0.6282;SAS_AF=0.4489;AA=C|||;VT=SNP
6	31318554	rs116646009	G	A	100	PASS	AC=166;AF=0.033147;AN=5008;NS=2504;DP=18653;EAS_AF=0.0714;AMR_AF=0.0029;AFR_AF=0.0106;EUR_AF=0.0159;SAS_AF=0.0634;AA=G|||;VT=SNP
6	31318561	rs28380926	T	C	100	PASS	AC=1300;AF=0.259585;AN=5008;NS=2504;DP=18222;EAS_AF=0.2083;AMR_AF=0.2147;AFR_AF=0.2799;EUR_AF=0.2247;SAS_AF=0.3528;AA=T|||;VT=SNP
6	31318579	rs34213790	G	A	100	PASS	AC=1541;AF=0.307708;AN=5008;NS=2504;DP=17261;EAS_AF=0.2996;AMR_AF=0.2493;AFR_AF=0.4123;EUR_AF=0.2654;SAS_AF=0.2597;AA=G|||;VT=SNP
6	31318621	rs9266042	T	A	100	PASS	AC=3514;AF=0.701677;AN=5008;NS=2504;DP=18427;EAS_AF=0.7014;AMR_AF=0.6268;AFR_AF=0.7632;EUR_AF=0.6441;SAS_AF=0.7311;AA=A|||;VT=SNP
6	31318630	rs9266043	A	G	100	PASS	AC=4045;AF=0.807708;AN=5008;NS=2504;DP=18584;EAS_AF=0.9028;AMR_AF=0.7522;AFR_AF=0.8548;EUR_AF=0.7256;SAS_AF=0.7699;AA=G|||;VT=SNP
6	31318643	rs28380927	C	T	100	PASS	AC=242;AF=0.0483227;AN=5008;NS=2504;DP=19251;EAS_AF=0;AMR_AF=0.0576;AFR_AF=0.1157;EUR_AF=0.0487;SAS_AF=0;AA=c|||;VT=SNP
6	31318646	rs55813549	C	T	100	PASS	AC=532;AF=0.10623;AN=5008;NS=2504;DP=19299;EAS_AF=0.2014;AMR_AF=0.1254;AFR_AF=0.0923;EUR_AF=0.0815;SAS_AF=0.0389;AA=C|||;VT=SNP
6	31318693	rs115164306	G	A	100	PASS	AC=261;AF=0.0521166;AN=5008;NS=2504;DP=20748;EAS_AF=0.0456;AMR_AF=0.1182;AFR_AF=0.0023;EUR_AF=0.0288;SAS_AF=0.1033;AA=G|||;VT=SNP
6	31318705	rs2854002	A	G	100	PASS	AC=368;AF=0.0734824;AN=5008;NS=2504;DP=21125;EAS_AF=0.005;AMR_AF=0.0663;AFR_AF=0.0825;EUR_AF=0.1312;SAS_AF=0.0777;AA=A|||;VT=SNP
6	31318714	rs4992473	G	T	100	PASS	AC=1305;AF=0.260583;AN=5008;NS=2504;DP=21242;EAS_AF=0.2123;AMR_AF=0.2147;AFR_AF=0.2799;EUR_AF=0.2247;SAS_AF=0.3538;AA=G|||;VT=SNP
6	31318759	rs114677715	G	A	100	PASS	AC=55;AF=0.0109824;AN=5008;NS=2504;DP=20775;EAS_AF=0.0079;AMR_AF=0.0029;AFR_AF=0.0106;EUR_AF=0.0159;SAS_AF=0.0153;AA=G|||;VT=SNP
6	31318785	rs2596505	C	T	100	PASS	AC=458;AF=0.0914537;AN=5008;NS=2504;DP=21157;EAS_AF=0.005;AMR_AF=0.0735;AFR_AF=0.146;EUR_AF=0.1322;SAS_AF=0.0777;AA=C|||;VT=SNP
6	31318820	rs9266044	A	C	100	PASS	AC=504;AF=0.100639;AN=5008;NS=2504;DP=21697;EAS_AF=0.119;AMR_AF=0.1599;AFR_AF=0.0613;EUR_AF=0.1382;SAS_AF=0.0542;AA=A|||;VT=SNP
6	31318933	rs4992474	T	G	100	PASS	AC=3528;AF=0.704473;AN=5008;NS=2504;DP=19319;EAS_AF=0.7014;AMR_AF=0.6268;AFR_AF=0.7738;EUR_AF=0.6441;SAS_AF=0.7311;AA=G|||;VT=SNP
6	31318934	rs4992475	G	A	100	PASS	AC=1305;AF=0.260583;AN=5008;NS=2504;DP=19344;EAS_AF=0.2123;AMR_AF=0.2147;AFR_AF=0.2799;EUR_AF=0.2247;SAS_AF=0.3538;AA=G|||;VT=SNP
6	31318972	rs9391774	G	A	100	PASS	AC=531;AF=0.10603;AN=5008;NS=2504;DP=18677;EAS_AF=0.2014;AMR_AF=0.1254;AFR_AF=0.0915;EUR_AF=0.0815;SAS_AF=0.0389;AA=G|||;VT=SNP
6	31319029	rs2596504	C	T	100	PASS	AC=369;AF=0.0736821;AN=5008;NS=2504;DP=15922;EAS_AF=0.005;AMR_AF=0.0663;AFR_AF=0.0832;EUR_AF=0.1312;SAS_AF=0.0777;AA=C|||;VT=SNP
6	31319045	rs9266050	G	A	100	PASS	AC=476;AF=0.0950479;AN=5008;NS=2504;DP=15678;EAS_AF=0.1181;AMR_AF=0.1484;AFR_AF=0.0484;EUR_AF=0.1372;SAS_AF=0.0532;AA=G|||;VT=SNP
6	31319157	rs2442730	C	A	100	PASS	AC=3698;AF=0.738419;AN=5008;NS=2504;DP=14699;EAS_AF=0.7063;AMR_AF=0.6527;AFR_AF=0.7852;EUR_AF=0.7276;SAS_AF=0.7802;AA=A|||;VT=SNP
6	31319215	rs2507995	G	C	100	PASS	AC=367;AF=0.0732827;AN=5008;NS=2504;DP=13613;EAS_AF=0.005;AMR_AF=0.0663;AFR_AF=0.0825;EUR_AF=0.1322;SAS_AF=0.0757;AA=G|||;VT=SNP
6	31319226	rs2442729	C	T	100	PASS	AC=556;AF=0.111022;AN=5008;NS=2504;DP=13245;EAS_AF=0.006;AMR_AF=0.0778;AFR_AF=0.2148;EUR_AF=0.1372;SAS_AF=0.0757;AA=c|||;VT=SNP
6	31319264	rs112985609	C	T	100	PASS	AC=1037;AF=0.207069;AN=5008;NS=2504;DP=13253;EAS_AF=0.0982;AMR_AF=0.2046;AFR_AF=0.3116;EUR_AF=0.16;SAS_AF=0.228;AA=C|||;VT=SNP
6	31319281	rs9391846	A	G	100	PASS	AC=530;AF=0.105831;AN=5008;NS=2504;DP=13658;EAS_AF=0.2004;AMR_AF=0.1254;AFR_AF=0.0908;EUR_AF=0.0825;SAS_AF=0.0389;AA=A|||;VT=SNP
6	31319288	rs9266061	A	G	100	PASS	AC=1567;AF=0.312899;AN=5008;NS=2504;DP=13685;EAS_AF=0.2708;AMR_AF=0.2622;AFR_AF=0.3253;EUR_AF=0.329;SAS_AF=0.3589;AA=A|||;VT=SNP
6	31319304	rs116837718	A	G	100	PASS	AC=41;AF=0.0081869;AN=5008;NS=2504;DP=14032;EAS_AF=0.0079;AMR_AF=0.0029;AFR_AF=0;EUR_AF=0.0159;SAS_AF=0.0153;AA=A|||;VT=SNP
6	31319333	rs112703023	C	A	100	PASS	AC=1070;AF=0.213658;AN=5008;NS=2504;DP=12612;EAS_AF=0.0982;AMR_AF=0.2147;AFR_AF=0.3321;EUR_AF=0.16;SAS_AF=0.227;AA=C|||;VT=SNP
6	31319355	rs2442728	G	T	100	PASS	AC=1853;AF=0.370008;AN=5008;NS=2504;DP=10656;EAS_AF=0.3284;AMR_AF=0.389;AFR_AF=0.3215;EUR_AF=0.3827;SAS_AF=0.4519;AA=G|||;VT=SNP
6	31319416	rs115155836	C	G	100	PASS	AC=63;AF=0.0125799;AN=5008;NS=2504;DP=4671;EAS_AF=0.0109;AMR_AF=0.0029;AFR_AF=0.0129;EUR_AF=0.0159;SAS_AF=0.0174;AA=C|||;VT=SNP
6	31319462	rs112974895	A	C	100	PASS	AC=1323;AF=0.264177;AN=5008;NS=2504;DP=7477;EAS_AF=0.1161;AMR_AF=0.3602;AFR_AF=0.3578;EUR_AF=0.2793;SAS_AF=0.2065;AA=A|||;VT=SNP
6	31319478	rs9266065	A	G	100	PASS	AC=499;AF=0.0996406;AN=5008;NS=2504;DP=9116;EAS_AF=0.0625;AMR_AF=0.0692;AFR_AF=0.112;EUR_AF=0.1342;SAS_AF=0.1074;AA=A|||;VT=SNP
6	31319489	rs9405083	C	T	100	PASS	AC=1970;AF=0.393371;AN=5008;NS=2504;DP=10131;EAS_AF=0.4286;AMR_AF=0.4035;AFR_AF=0.4849;EUR_AF=0.3231;SAS_AF=0.2986;AA=c|||;VT=SNP
6	31319521	rs114945721	A	G	100	PASS	AC=261;AF=0.0521166;AN=5008;NS=2504;DP=12421;EAS_AF=0.0784;AMR_AF=0.072;AFR_AF=0.003;EUR_AF=0.0586;SAS_AF=0.0706;AA=A|||;VT=SNP
6	31319525	rs9266066	C	T	100	PASS	AC=366;AF=0.0730831;AN=5008;NS=2504;DP=12627;EAS_AF=0.005;AMR_AF=0.0663;AFR_AF=0.0825;EUR_AF=0.1312;SAS_AF=0.0757;AA=C|||;VT=SNP
6	31319529	rs28428768	T	C	100	PASS	AC=414;AF=0.0826677;AN=5008;NS=2504;DP=12797;EAS_AF=0.1796;AMR_AF=0.0202;AFR_AF=0.0749;EUR_AF=0.0577;SAS_AF=0.0634;AA=T|||;VT=SNP
6	31319539	rs35370128	T	A	100	PASS	AC=1048;AF=0.209265;AN=5008;NS=2504;DP=13365;EAS_AF=0.1111;AMR_AF=0.2248;AFR_AF=0.3366;EUR_AF=0.2087;SAS_AF=0.1278;AA=T|||;VT=SNP
6	31319544	rs9266067	T	C	100	PASS	AC=604;AF=0.120607;AN=5008;NS=2504;DP=13582;EAS_AF=0.12;AMR_AF=0.1671;AFR_AF=0.0817;EUR_AF=0.1382;SAS_AF=0.1227;AA=T|||;VT=SNP
6	31319586	rs4644106	C	T	100	PASS	AC=4118;AF=0.822284;AN=5008;NS=2504;DP=15737;EAS_AF=0.8155;AMR_AF=0.7493;AFR_AF=0.9251;EUR_AF=0.7972;SAS_AF=0.7679;AA=T|||;VT=SNP
6	31319606	rs28732140	G	A	100	PASS	AC=697;AF=0.139177;AN=5008;NS=2504;DP=15699;EAS_AF=0.126;AMR_AF=0.1196;AFR_AF=0.0847;EUR_AF=0.1571;SAS_AF=0.2219;AA=G|||;VT=SNP
6	31319618	rs9266070	T	A	100	PASS	AC=366;AF=0.0730831;AN=5008;NS=2504;DP=15747;EAS_AF=0.005;AMR_AF=0.0663;AFR_AF=0.0825;EUR_AF=0.1312;SAS_AF=0.0757;AA=T|||;VT=SNP
6	31319620	rs9266071	C	T	100	PASS	AC=2747;AF=0.548522;AN=5008;NS=2504;DP=15714;EAS_AF=0.6905;AMR_AF=0.5403;AFR_AF=0.5772;EUR_AF=0.502;SAS_AF=0.4172;AA=T|||;VT=SNP
6	31319667	rs2442727	G	A	100	PASS	AC=365;AF=0.0728834;AN=5008;NS=2504;DP=16542;EAS_AF=0.005;AMR_AF=0.0648;AFR_AF=0.0825;EUR_AF=0.1312;SAS_AF=0.0757;AA=G|||;VT=SNP
6	31319754	rs9266075	G	T	100	PASS	AC=2097;AF=0.41873;AN=5008;NS=2504;DP=16922;EAS_AF=0.4583;AMR_AF=0.4006;AFR_AF=0.4614;EUR_AF=0.3946;SAS_AF=0.3579;AA=g|||;VT=SNP
6	31319779	rs117667673	C	T	100	PASS	AC=62;AF=0.0123802;AN=5008;NS=2504;DP=16686;EAS_AF=0.0149;AMR_AF=0.0029;AFR_AF=0.0106;EUR_AF=0.0159;SAS_AF=0.0153;AA=C|||;VT=SNP
6	31319815	rs36001311	G	A	100	PASS	AC=1022;AF=0.204073;AN=5008;NS=2504;DP=17447;EAS_AF=0.1022;AMR_AF=0.2219;AFR_AF=0.3298;EUR_AF=0.2058;SAS_AF=0.1247;AA=G|||;VT=SNP
6	31319872	rs58264607	C	A	100	PASS	AC=461;AF=0.0920527;AN=5008;NS=2504;DP=20875;EAS_AF=0.0813;AMR_AF=0.1081;AFR_AF=0.0703;EUR_AF=0.1054;SAS_AF=0.1074;AA=C|||;VT=SNP
6	31319896	rs2442725	T	C	100	PASS	AC=3346;AF=0.668131;AN=5008;NS=2504;DP=20925;EAS_AF=0.6091;AMR_AF=0.5764;AFR_AF=0.7572;EUR_AF=0.6511;SAS_AF=0.6912;AA=C|||;VT=SNP
6	31319907	rs2442724	C	T	100	PASS	AC=4418;AF=0.882188;AN=5008;NS=2504;DP=20940;EAS_AF=0.9077;AMR_AF=0.8184;AFR_AF=0.9387;EUR_AF=0.8588;SAS_AF=0.8487;AA=T|||;VT=SNP
6	31319923	rs36057735	C	G	100	PASS	AC=597;AF=0.119209;AN=5008;NS=2504;DP=21274;EAS_AF=0.1835;AMR_AF=0.0476;AFR_AF=0.0968;EUR_AF=0.1421;SAS_AF=0.1104;AA=C|||;VT=SNP
6	31320052	rs28380935	G	A	100	PASS	AC=968;AF=0.193291;AN=5008;NS=2504;DP=19701;EAS_AF=0.0813;AMR_AF=0.1412;AFR_AF=0.264;EUR_AF=0.173;SAS_AF=0.271;AA=G|||;VT=SNP
6	31320064	rs35957957	C	T	100	PASS	AC=247;AF=0.0493211;AN=5008;NS=2504;DP=19524;EAS_AF=0.0843;AMR_AF=0.0274;AFR_AF=0.0363;EUR_AF=0.0636;SAS_AF=0.0317;AA=C|||;VT=SNP
6	31320097	rs112420503	C	A	100	PASS	AC=566;AF=0.113019;AN=5008;NS=2504;DP=19511;EAS_AF=0.0099;AMR_AF=0.1585;AFR_AF=0.1929;EUR_AF=0.1133;SAS_AF=0.0787;AA=C|||;VT=SNP
6	31320121	rs28380936	T	C	100	PASS	AC=1091;AF=0.217851;AN=5008;NS=2504;DP=19052;EAS_AF=0.0873;AMR_AF=0.1628;AFR_AF=0.3086;EUR_AF=0.2058;SAS_AF=0.2812;AA=T|||;VT=SNP
6	31320145	rs9391848	C	T	100	PASS	AC=523;AF=0.104433;AN=5008;NS=2504;DP=22062;EAS_AF=0.2044;AMR_AF=0.1196;AFR_AF=0.0877;EUR_AF=0.0795;SAS_AF=0.0389;AA=C|||;VT=SNP
6	31320164	rs2442723	G	A	100	PASS	AC=902;AF=0.180112;AN=5008;NS=2504;DP=23567;EAS_AF=0.2927;AMR_AF=0.1009;AFR_AF=0.1142;EUR_AF=0.165;SAS_AF=0.2249;AA=G|||;VT=SNP
6	31320241	rs2442722	G	A	100	PASS	AC=592;AF=0.118211;AN=5008;NS=2504;DP=21891;EAS_AF=0.1815;AMR_AF=0.0476;AFR_AF=0.0938;EUR_AF=0.1421;SAS_AF=0.1115;AA=g|||;VT=SNP
6	31320242	rs2442721	C	T	100	PASS	AC=3481;AF=0.695088;AN=5008;NS=2504;DP=21809;EAS_AF=0.7093;AMR_AF=0.5764;AFR_AF=0.8359;EUR_AF=0.6431;SAS_AF=0.6278;AA=T|||;VT=SNP
6	31320263	rs9266086	C	T	100	PASS	AC=263;AF=0.052516;AN=5008;NS=2504;DP=21138;EAS_AF=0.005;AMR_AF=0.111;AFR_AF=0.0454;EUR_AF=0.1113;SAS_AF=0.0092;AA=C|||;VT=SNP
6	31320274	rs113121477	A	G	100	PASS	AC=284;AF=0.0567093;AN=5008;NS=2504;DP=21333;EAS_AF=0.0813;AMR_AF=0.0692;AFR_AF=0.0144;EUR_AF=0.0606;SAS_AF=0.0757;AA=A|||;VT=SNP
6	31320375	rs28366070	C	A	100	PASS	AC=1069;AF=0.213458;AN=5008;NS=2504;DP=21619;EAS_AF=0.0823;AMR_AF=0.1628;AFR_AF=0.3064;EUR_AF=0.2028;SAS_AF=0.2699;AA=C|||;VT=SNP
6	31320397	rs113274764	C	T	100	PASS	AC=391;AF=0.0780751;AN=5008;NS=2504;DP=19924;EAS_AF=0.0833;AMR_AF=0.0937;AFR_AF=0.0416;EUR_AF=0.0855;SAS_AF=0.1033;AA=C|||;VT=SNP
6	31320509	rs9266089	G	A	100	PASS	AC=451;AF=0.0900559;AN=5008;NS=2504;DP=18020;EAS_AF=0.0198;AMR_AF=0.1023;AFR_AF=0.1188;EUR_AF=0.168;SAS_AF=0.0348;AA=G|||;VT=SNP
6	31320538	rs2442719	C	T	100	PASS	AC=2432;AF=0.485623;AN=5008;NS=2504;DP=18135;EAS_AF=0.3026;AMR_AF=0.4957;AFR_AF=0.469;EUR_AF=0.5557;SAS_AF=0.6176;AA=T|||;VT=SNP
6	31320562	rs2523616	T	C	100	PASS	AC=4263;AF=0.851238;AN=5008;NS=2504;DP=18199;EAS_AF=0.8383;AMR_AF=0.8285;AFR_AF=0.8949;EUR_AF=0.837;SAS_AF=0.8364;AA=C|||;VT=SNP
6	31320642	rs2523615	C	T	100	PASS	AC=1815;AF=0.36242;AN=5008;NS=2504;DP=20752;EAS_AF=0.0942;AMR_AF=0.3588;AFR_AF=0.5719;EUR_AF=0.3469;SAS_AF=0.3742;AA=c|||;VT=SNP
6	31320645	rs11753309	C	A	100	PASS	AC=342;AF=0.0682907;AN=5008;NS=2504;DP=20652;EAS_AF=0.0833;AMR_AF=0.0879;AFR_AF=0.031;EUR_AF=0.0706;SAS_AF=0.0869;AA=C|||;VT=SNP
6	31320654	rs2523614	T	C	100	PASS	AC=1816;AF=0.36262;AN=5008;NS=2504;DP=20299;EAS_AF=0.0942;AMR_AF=0.3602;AFR_AF=0.5719;EUR_AF=0.3469;SAS_AF=0.3742;AA=T|||;VT=SNP
6	31320662	rs62396264	C	G	100	PASS	AC=108;AF=0.0215655;AN=5008;NS=2504;DP=20100;EAS_AF=0.001;AMR_AF=0.0576;AFR_AF=0.0303;EUR_AF=0.0268;SAS_AF=0;AA=C|||;VT=SNP
6	31320687	rs2523613	C	A	100	PASS	AC=1156;AF=0.230831;AN=5008;NS=2504;DP=19622;EAS_AF=0.0466;AMR_AF=0.268;AFR_AF=0.4092;EUR_AF=0.1849;SAS_AF=0.2004;AA=C|||;VT=SNP
6	31320810	rs2596503	A	G	100	PASS	AC=4297;AF=0.858027;AN=5008;NS=2504;DP=15114;EAS_AF=0.8056;AMR_AF=0.9092;AFR_AF=0.8858;EUR_AF=0.833;SAS_AF=0.864;AA=G|||;VT=SNP
6	31320833	rs116548975	C	T	100	PASS	AC=288;AF=0.057508;AN=5008;NS=2504;DP=14510;EAS_AF=0.0694;AMR_AF=0.1196;AFR_AF=0.0038;EUR_AF=0.0298;SAS_AF=0.1022;AA=c|||;VT=SNP
6	31320849	rs35735140	T	C	100	PASS	AC=266;AF=0.053115;AN=5008;NS=2504;DP=14747;EAS_AF=0.1488;AMR_AF=0.0216;AFR_AF=0.003;EUR_AF=0.0547;SAS_AF=0.0429;AA=T|||;VT=SNP
6	31320930	rs77616974	C	G	100	PASS	AC=313;AF=0.0625;AN=5008;NS=2504;DP=15430;EAS_AF=0.1081;AMR_AF=0.0476;AFR_AF=0.003;EUR_AF=0.0268;SAS_AF=0.1431;AA=C|||;VT=SNP
6	31321032	rs2596502	A	G	100	PASS	AC=2163;AF=0.431909;AN=5008;NS=2504;DP=11786;EAS_AF=0.5863;AMR_AF=0.4769;AFR_AF=0.4062;EUR_AF=0.3002;SAS_AF=0.411;AA=A|||;VT=SNP
6	31321087	rs9266093	T	G	100	PASS	AC=238;AF=0.047524;AN=5008;NS=2504;DP=10147;EAS_AF=0.0208;AMR_AF=0.0533;AFR_AF=0.0764;EUR_AF=0.0527;SAS_AF=0.0266;AA=T|||;VT=SNP
6	31321100	rs115739452	C	T	100	PASS	AC=87;AF=0.0173722;AN=5008;NS=2504;DP=9641;EAS_AF=0;AMR_AF=0.0159;AFR_AF=0.0333;EUR_AF=0.0249;SAS_AF=0.0072;AA=C|||;VT=SNP
6	31321110	rs56044559	C	T	100	PASS	AC=255;AF=0.0509185;AN=5008;NS=2504;DP=9514;EAS_AF=0.0496;AMR_AF=0.0375;AFR_AF=0.0068;EUR_AF=0.1153;SAS_AF=0.0552;AA=C|||;VT=SNP
6	31321123	rs2523612	G	T	100	PASS	AC=4650;AF=0.928514;AN=5008;NS=2504;DP=9172;EAS_AF=0.9702;AMR_AF=0.9395;AFR_AF=0.8971;EUR_AF=0.8877;SAS_AF=0.9622;AA=T|||;VT=SNP
6	31321149	rs115241228	T	C	100	PASS	AC=335;AF=0.066893;AN=5008;NS=2504;DP=9523;EAS_AF=0.003;AMR_AF=0.0331;AFR_AF=0.2042;EUR_AF=0.0229;SAS_AF=0.0164;AA=T|||;VT=SNP
6	31321184	rs72866766	T	C	100	PASS	AC=468;AF=0.0934505;AN=5008;NS=2504;DP=11553;EAS_AF=0.1855;AMR_AF=0.1081;AFR_AF=0.0197;EUR_AF=0.0964;SAS_AF=0.0849;AA=T|||;VT=SNP
6	31321211	rs2596501	C	T	100	PASS	AC=2980;AF=0.595048;AN=5008;NS=2504;DP=13258;EAS_AF=0.4702;AMR_AF=0.6787;AFR_AF=0.6573;EUR_AF=0.5338;SAS_AF=0.6431;AA=T|||;VT=SNP
6	31321238	rs6922309	G	C	100	PASS	AC=625;AF=0.1248;AN=5008;NS=2504;DP=14832;EAS_AF=0.0575;AMR_AF=0.0706;AFR_AF=0.1838;EUR_AF=0.0944;SAS_AF=0.184;AA=G|||;VT=SNP
6	31321240	rs147748716	C	T	100	PASS	AC=49;AF=0.00978435;AN=5008;NS=2504;DP=14895;EAS_AF=0.006;AMR_AF=0.0202;AFR_AF=0;EUR_AF=0.0288;SAS_AF=0;AA=C|||;VT=SNP
6	31321249	rs116633868	A	T	100	PASS	AC=214;AF=0.0427316;AN=5008;NS=2504;DP=15308;EAS_AF=0.0694;AMR_AF=0.0692;AFR_AF=0.0121;EUR_AF=0.0557;SAS_AF=0.0245;AA=A|||;VT=SNP
6	31321267	rs2596500	A	C	100	PASS	AC=197;AF=0.0393371;AN=5008;NS=2504;DP=16127;EAS_AF=0.005;AMR_AF=0.0317;AFR_AF=0.028;EUR_AF=0.0845;SAS_AF=0.0491;AA=A|||;VT=SNP
6	31321268	rs9266094	T	G	100	PASS	AC=1509;AF=0.301318;AN=5008;NS=2504;DP=16154;EAS_AF=0.3522;AMR_AF=0.3487;AFR_AF=0.3192;EUR_AF=0.2237;SAS_AF=0.271;AA=T|||;VT=SNP
6	31321300	rs71563313	T	C	100	PASS	AC=46;AF=0.0091853;AN=5008;NS=2504;DP=16864;EAS_AF=0.0069;AMR_AF=0.0014;AFR_AF=0.0008;EUR_AF=0.0089;SAS_AF=0.0286;AA=T|||;VT=SNP
6	31321327	rs9266095	A	G	100	PASS	AC=1820;AF=0.363419;AN=5008;NS=2504;DP=16379;EAS_AF=0.4623;AMR_AF=0.3602;AFR_AF=0.3548;EUR_AF=0.2833;SAS_AF=0.3579;AA=G|||;VT=SNP
6	31321336	rs116442786	G	A	100	PASS	AC=660;AF=0.131789;AN=5008;NS=2504;DP=16416;EAS_AF=0.0129;AMR_AF=0.1945;AFR_AF=0.2179;EUR_AF=0.1163;SAS_AF=0.1094;AA=G|||;VT=SNP
6	31321360	rs2844585	A	G	100	PASS	AC=4521;AF=0.902756;AN=5008;NS=2504;DP=15740;EAS_AF=0.9385;AMR_AF=0.8948;AFR_AF=0.8873;EUR_AF=0.8648;SAS_AF=0.9315;AA=G|||;VT=SNP
6	31321364	rs116234817	G	A	100	PASS	AC=118;AF=0.0235623;AN=5008;NS=2504;DP=15744;EAS_AF=0.0179;AMR_AF=0.0274;AFR_AF=0.0129;EUR_AF=0.0577;SAS_AF=0.0061;AA=G|||;VT=SNP
6	31321407	rs12196740	C	T	100	PASS	AC=578;AF=0.115415;AN=5008;NS=2504;DP=15582;EAS_AF=0.1925;AMR_AF=0.0461;AFR_AF=0.1513;EUR_AF=0.0915;SAS_AF=0.0613;AA=C|||;VT=SNP
6	31321425	rs9378247	G	A	100	PASS	AC=1835;AF=0.366414;AN=5008;NS=2504;DP=16495;EAS_AF=0.4435;AMR_AF=0.366;AFR_AF=0.3767;EUR_AF=0.2525;SAS_AF=0.3906;AA=G|||;VT=SNP
6	31321429	rs2596499	T	A	100	PASS	AC=1036;AF=0.206869;AN=5008;NS=2504;DP=16881;EAS_AF=0.119;AMR_AF=0.2089;AFR_AF=0.1815;EUR_AF=0.2883;SAS_AF=0.2464;AA=T|||;VT=SNP
6	31321479	rs72502570	A	G	100	PASS	AC=1332;AF=0.265974;AN=5008;NS=2504;DP=16954;EAS_AF=0.2103;AMR_AF=0.232;AFR_AF=0.3351;EUR_AF=0.1839;SAS_AF=0.3384;AA=A|||;VT=SNP
6	31321501	rs73406410	A	G	100	PASS	AC=1332;AF=0.265974;AN=5008;NS=2504;DP=16749;EAS_AF=0.2103;AMR_AF=0.232;AFR_AF=0.3359;EUR_AF=0.1839;SAS_AF=0.3374;AA=A|||;VT=SNP
6	31321519	rs2395474	G	A	100	PASS	AC=273;AF=0.0545128;AN=5008;NS=2504;DP=15958;EAS_AF=0.0704;AMR_AF=0.1182;AFR_AF=0.0257;EUR_AF=0.0676;SAS_AF=0.0184;AA=G|||;VT=SNP
6	31321551	rs75456009	A	G	100	PASS	AC=1371;AF=0.273762;AN=5008;NS=2504;DP=15491;EAS_AF=0.1786;AMR_AF=0.2896;AFR_AF=0.3427;EUR_AF=0.2247;SAS_AF=0.318;AA=A|||;VT=SNP
6	31321563	rs75256987	A	C	100	PASS	AC=1370;AF=0.273562;AN=5008;NS=2504;DP=15874;EAS_AF=0.1786;AMR_AF=0.2911;AFR_AF=0.3427;EUR_AF=0.2237;SAS_AF=0.317;AA=C|||;VT=SNP
6	31321578	rs7762909	A	G	100	PASS	AC=3455;AF=0.689896;AN=5008;NS=2504;DP=16391;EAS_AF=0.5308;AMR_AF=0.755;AFR_AF=0.6997;EUR_AF=0.6998;SAS_AF=0.7843;AA=G|||;VT=SNP
6	31321587	rs3997995	C	T	100	PASS	AC=273;AF=0.0545128;AN=5008;NS=2504;DP=16964;EAS_AF=0.0704;AMR_AF=0.1182;AFR_AF=0.0257;EUR_AF=0.0676;SAS_AF=0.0184;AA=C|||;VT=SNP
6	31321623	rs80296299	C	T	100	PASS	AC=1231;AF=0.245807;AN=5008;NS=2504;DP=19182;EAS_AF=0.1121;AMR_AF=0.2767;AFR_AF=0.3366;EUR_AF=0.1909;SAS_AF=0.2955;AA=C|||;VT=SNP
6	31321638	rs12198288	G	A	100	PASS	AC=138;AF=0.0275559;AN=5008;NS=2504;DP=20334;EAS_AF=0.0694;AMR_AF=0.0072;AFR_AF=0.0061;EUR_AF=0.0318;SAS_AF=0.0235;AA=G|||;VT=SNP
6	31321657	rs3177747	G	A	100	PASS	AC=138;AF=0.0275559;AN=5008;NS=2504;DP=21970;EAS_AF=0.0655;AMR_AF=0.0144;AFR_AF=0.0053;EUR_AF=0.0368;SAS_AF=0.0184;AA=G|||;VT=SNP
6	31321681	rs1058067	C	T	100	PASS	AC=940;AF=0.1877;AN=5008;NS=2504;DP=24342;EAS_AF=0.4107;AMR_AF=0.1311;AFR_AF=0.1339;EUR_AF=0.1153;SAS_AF=0.1452;AA=C|||;VT=SNP
6	31321685	rs1058026	A	C	100	PASS	AC=1342;AF=0.267971;AN=5008;NS=2504;DP=24683;EAS_AF=0.1786;AMR_AF=0.2896;AFR_AF=0.3328;EUR_AF=0.2247;SAS_AF=0.3016;AA=A|||;VT=SNP
6	31321752	rs1057412	T	G	100	PASS	AC=1142;AF=0.228035;AN=5008;NS=2504;DP=27326;EAS_AF=0.1091;AMR_AF=0.2579;AFR_AF=0.3064;EUR_AF=0.1819;SAS_AF=0.271;AA=T|||;VT=SNP
6	31321753	rs563209172	T	G	100	PASS	AC=214;AF=0.0427316;AN=5008;NS=2504;DP=27238;EAS_AF=0.0109;AMR_AF=0.0274;AFR_AF=0.0386;EUR_AF=0.0447;SAS_AF=0.09;AA=T|||;VT=SNP
6	31321845	rs361531	T	C	100	PASS	AC=134;AF=0.0267572;AN=5008;NS=2504;DP=17192;EAS_AF=0.0655;AMR_AF=0.0144;AFR_AF=0.0045;EUR_AF=0.0338;SAS_AF=0.0184;AA=T|||;VT=SNP
6	31321856	rs2768	A	G	100	PASS	AC=1074;AF=0.214457;AN=5008;NS=2504;DP=16123;EAS_AF=0.2014;AMR_AF=0.2464;AFR_AF=0.1233;EUR_AF=0.2724;SAS_AF=0.2689;AA=A|||;VT=SNP
6	31321882	rs2769	G	A	100	PASS	AC=399;AF=0.0796725;AN=5008;NS=2504;DP=14493;EAS_AF=0.0308;AMR_AF=0.0994;AFR_AF=0.0567;EUR_AF=0.1471;SAS_AF=0.0777;AA=G|||;VT=SNP
6	31321883	rs1056429	G	A	100	PASS	AC=907;AF=0.18111;AN=5008;NS=2504;DP=14456;EAS_AF=0.3532;AMR_AF=0.121;AFR_AF=0.1437;EUR_AF=0.1004;SAS_AF=0.18;AA=G|||;VT=SNP
6	31321906	rs1093	A	G	100	PASS	AC=554;AF=0.110623;AN=5008;NS=2504;DP=14148;EAS_AF=0.0367;AMR_AF=0.1455;AFR_AF=0.1006;EUR_AF=0.1849;SAS_AF=0.0992;AA=A|||;VT=SNP
6	31321915	rs1055890	A	G	100	PASS	AC=1556;AF=0.310703;AN=5008;NS=2504;DP=14047;EAS_AF=0.2302;AMR_AF=0.4236;AFR_AF=0.1959;EUR_AF=0.4105;SAS_AF=0.3661;AA=A|||;VT=SNP
6	31321917	rs117007172	G	A	100	PASS	AC=138;AF=0.0275559;AN=5008;NS=2504;DP=14128;EAS_AF=0.0685;AMR_AF=0.0043;AFR_AF=0.0113;EUR_AF=0.0288;SAS_AF=0.0225;AA=G|||;VT=SNP
6	31321948	rs1055348	T	G	100	PASS	AC=954;AF=0.190495;AN=5008;NS=2504;DP=15117;EAS_AF=0.0556;AMR_AF=0.2176;AFR_AF=0.2837;EUR_AF=0.165;SAS_AF=0.2106;AA=T|||;VT=SNP
6	31321961	rs71563314	G	A	100	PASS	AC=145;AF=0.0289537;AN=5008;NS=2504;DP=15132;EAS_AF=0.0744;AMR_AF=0.0043;AFR_AF=0.0113;EUR_AF=0.0288;SAS_AF=0.0235;AA=g|||;VT=SNP
6	31322026	rs1054111	C	A	100	PASS	AC=1354;AF=0.270367;AN=5008;NS=2504;DP=15298;EAS_AF=0.2083;AMR_AF=0.281;AFR_AF=0.3094;EUR_AF=0.2286;SAS_AF=0.317;AA=C|||;VT=SNP
6	31322047	rs1053726	A	G	100	PASS	AC=723;AF=0.144369;AN=5008;NS=2504;DP=15372;EAS_AF=0.2827;AMR_AF=0.1499;AFR_AF=0.0575;EUR_AF=0.1213;SAS_AF=0.1391;AA=A|||;VT=SNP
6	31322108	rs111301312	T	G	100	PASS	AC=216;AF=0.043131;AN=5008;NS=2504;DP=16078;EAS_AF=0.0109;AMR_AF=0.0274;AFR_AF=0.0386;EUR_AF=0.0447;SAS_AF=0.092;AA=T|||;VT=SNP
6	31322121	rs2428496	C	T	100	PASS	AC=4193;AF=0.83726;AN=5008;NS=2504;DP=15697;EAS_AF=0.7629;AMR_AF=0.879;AFR_AF=0.8495;EUR_AF=0.8231;SAS_AF=0.8824;AA=T|||;VT=SNP
6	31322129	rs17192932	C	G	100	PASS	AC=329;AF=0.0656949;AN=5008;NS=2504;DP=15152;EAS_AF=0.0774;AMR_AF=0.0893;AFR_AF=0.0144;EUR_AF=0.0636;SAS_AF=0.1084;AA=C|||;VT=SNP
6	31322133	rs3819306	A	G	100	PASS	AC=2937;AF=0.586462;AN=5008;NS=2504;DP=14862;EAS_AF=0.5208;AMR_AF=0.6254;AFR_AF=0.6634;EUR_AF=0.4583;SAS_AF=0.6544;AA=G|||;VT=SNP
6	31322197	rs2428494	T	A	100	PASS	AC=1971;AF=0.39357;AN=5008;NS=2504;DP=7650;EAS_AF=0.3919;AMR_AF=0.3991;AFR_AF=0.3911;EUR_AF=0.4066;SAS_AF=0.3814;AA=T|||;VT=SNP
6	31322303	rs2308655	C	G	100	PASS	AC=2966;AF=0.592252;AN=5008;NS=2504;DP=13086;EAS_AF=0.626;AMR_AF=0.6167;AFR_AF=0.6853;EUR_AF=0.4503;SAS_AF=0.5603;AA=G|||;VT=SNP;EX_TARGET
6	31322367	rs3819299	T	G	100	PASS	AC=329;AF=0.0656949;AN=5008;NS=2504;DP=14653;EAS_AF=0.0774;AMR_AF=0.0893;AFR_AF=0.0144;EUR_AF=0.0636;SAS_AF=0.1084;AA=T|||;VT=SNP;EX_TARGET
6	31322395	rs17199328	A	G	100	PASS	AC=402;AF=0.0802716;AN=5008;NS=2504;DP=14629;EAS_AF=0.0298;AMR_AF=0.1023;AFR_AF=0.0575;EUR_AF=0.1481;SAS_AF=0.0777;AA=A|||;VT=SNP;EX_TARGET
6	31322402	rs2442718	C	T	100	PASS	AC=1043;AF=0.208267;AN=5008;NS=2504;DP=14555;EAS_AF=0.1111;AMR_AF=0.2334;AFR_AF=0.1732;EUR_AF=0.3072;SAS_AF=0.2362;AA=C|||;VT=SNP;EX_TARGET
6	31322459	rs2507992	T	C	100	PASS	AC=1047;AF=0.209065;AN=5008;NS=2504;DP=15538;EAS_AF=0.1121;AMR_AF=0.2378;AFR_AF=0.1732;EUR_AF=0.3072;SAS_AF=0.2362;AA=T|||;VT=SNP;EX_TARGET
6	31322470	rs2442717	C	G	100	PASS	AC=4368;AF=0.872204;AN=5008;NS=2504;DP=15867;EAS_AF=0.8165;AMR_AF=0.8862;AFR_AF=0.9085;EUR_AF=0.831;SAS_AF=0.9131;AA=G|||;VT=SNP;EX_TARGET
6	31322487	rs3819294	G	A	100	PASS	AC=718;AF=0.143371;AN=5008;NS=2504;DP=16226;EAS_AF=0.2768;AMR_AF=0.1153;AFR_AF=0.1309;EUR_AF=0.0606;SAS_AF=0.1278;AA=G|||;VT=SNP
6	31322513	rs2507991	A	C	100	PASS	AC=3957;AF=0.790136;AN=5008;NS=2504;DP=16909;EAS_AF=0.6796;AMR_AF=0.7622;AFR_AF=0.8714;EUR_AF=0.7346;SAS_AF=0.8712;AA=A|||;VT=SNP
6	31322522	rs3819292	C	A	100	PASS	AC=1110;AF=0.221645;AN=5008;NS=2504;DP=16877;EAS_AF=0.2907;AMR_AF=0.2032;AFR_AF=0.2564;EUR_AF=0.1461;SAS_AF=0.1943;AA=C|||;VT=SNP
6	31322559	rs2523608	G	A	100	PASS	AC=3019;AF=0.602835;AN=5008;NS=2504;DP=18273;EAS_AF=0.3909;AMR_AF=0.6196;AFR_AF=0.7005;EUR_AF=0.6292;SAS_AF=0.6503;AA=G|||;VT=SNP
6	31322611	rs41561016	C	T	100	PASS	AC=217;AF=0.0433307;AN=5008;NS=2504;DP=19904;EAS_AF=0.0109;AMR_AF=0.0274;AFR_AF=0.0386;EUR_AF=0.0447;SAS_AF=0.093;AA=C|||;VT=SNP
6	31322662	rs3819290	G	A	100	PASS	AC=1580;AF=0.315495;AN=5008;NS=2504;DP=21288;EAS_AF=0.2649;AMR_AF=0.2939;AFR_AF=0.4017;EUR_AF=0.2366;SAS_AF=0.3476;AA=G|||;VT=SNP
6	31322688	rs2596498	T	C	100	PASS	AC=1047;AF=0.209065;AN=5008;NS=2504;DP=21932;EAS_AF=0.1121;AMR_AF=0.2378;AFR_AF=0.1732;EUR_AF=0.3072;SAS_AF=0.2362;AA=T|||;VT=SNP
6	31322690	rs41543314	A	G	100	PASS	AC=189;AF=0.0377396;AN=5008;NS=2504;DP=21985;EAS_AF=0.0109;AMR_AF=0.0259;AFR_AF=0.0189;EUR_AF=0.0437;SAS_AF=0.093;AA=A|||;VT=SNP
6	31322704	rs2596497	A	G	100	PASS	AC=4370;AF=0.872604;AN=5008;NS=2504;DP=22166;EAS_AF=0.8185;AMR_AF=0.8862;AFR_AF=0.9085;EUR_AF=0.831;SAS_AF=0.9131;AA=G|||;VT=SNP
6	31322742	rs3819285	G	T	100	PASS	AC=221;AF=0.0441294;AN=5008;NS=2504;DP=22294;EAS_AF=0.0595;AMR_AF=0.0706;AFR_AF=0.0015;EUR_AF=0.0129;SAS_AF=0.0992;AA=G|||;VT=SNP
6	31322762	rs13214791	G	T	100	PASS	AC=140;AF=0.0279553;AN=5008;NS=2504;DP=21883;EAS_AF=0.0694;AMR_AF=0.0043;AFR_AF=0.0113;EUR_AF=0.0288;SAS_AF=0.0235;AA=G|||;VT=SNP
6	31322767	rs3819284	G	A	100	PASS	AC=134;AF=0.0267572;AN=5008;NS=2504;DP=21887;EAS_AF=0.0655;AMR_AF=0.0144;AFR_AF=0.0045;EUR_AF=0.0338;SAS_AF=0.0184;AA=G|||;VT=SNP
6	31322782	rs2596496	C	G	100	PASS	AC=3740;AF=0.746805;AN=5008;NS=2504;DP=21636;EAS_AF=0.6687;AMR_AF=0.7349;AFR_AF=0.8328;EUR_AF=0.6899;SAS_AF=0.7781;AA=G|||;VT=SNP
6	31322790	rs2523607	T	A	100	PASS	AC=316;AF=0.063099;AN=5008;NS=2504;DP=21372;EAS_AF=0.004;AMR_AF=0.0461;AFR_AF=0.1021;EUR_AF=0.0954;SAS_AF=0.0501;AA=T|||;VT=SNP
6	31322803	rs17193040	G	T	100	PASS	AC=273;AF=0.0545128;AN=5008;NS=2504;DP=20868;EAS_AF=0.0694;AMR_AF=0.1196;AFR_AF=0.0257;EUR_AF=0.0676;SAS_AF=0.0184;AA=G|||;VT=SNP
6	31322855	rs3819282	C	T	100	PASS	AC=328;AF=0.0654952;AN=5008;NS=2504;DP=20155;EAS_AF=0.0774;AMR_AF=0.0893;AFR_AF=0.0144;EUR_AF=0.0626;SAS_AF=0.1084;AA=C|||;VT=SNP;EX_TARGET
6	31322888	rs1140546	A	G	100	PASS	AC=4104;AF=0.819489;AN=5008;NS=2504;DP=20237;EAS_AF=0.754;AMR_AF=0.7666;AFR_AF=0.8835;EUR_AF=0.7634;SAS_AF=0.8957;AA=G|||;VT=SNP;EX_TARGET
6	31322911	rs1051488	C	T	100	PASS	AC=2689;AF=0.536941;AN=5008;NS=2504;DP=20334;EAS_AF=0.5556;AMR_AF=0.4971;AFR_AF=0.6573;EUR_AF=0.3827;SAS_AF=0.5419;AA=C|||;VT=SNP;EX_TARGET
6	31322980	rs1131500	C	T	100	PASS	AC=2727;AF=0.544529;AN=5008;NS=2504;DP=19675;EAS_AF=0.5744;AMR_AF=0.5;AFR_AF=0.6604;EUR_AF=0.3857;SAS_AF=0.5521;AA=T|||;VT=SNP;EX_TARGET
6	31322987	rs1140487	C	T	100	PASS	AC=217;AF=0.0433307;AN=5008;NS=2504;DP=19297;EAS_AF=0.0109;AMR_AF=0.0274;AFR_AF=0.0386;EUR_AF=0.0447;SAS_AF=0.093;AA=C|||;VT=SNP;EX_TARGET
6	31323012	rs2854001	G	A	100	PASS	AC=731;AF=0.145966;AN=5008;NS=2504;DP=18593;EAS_AF=0.1081;AMR_AF=0.1916;AFR_AF=0.0711;EUR_AF=0.2117;SAS_AF=0.1861;AA=G|||;VT=SNP;EX_TARGET
6	31323020	rs2276448	T	C	100	PASS	AC=1580;AF=0.315495;AN=5008;NS=2504;DP=18124;EAS_AF=0.2649;AMR_AF=0.2939;AFR_AF=0.4017;EUR_AF=0.2366;SAS_AF=0.3476;AA=T|||;VT=SNP;EX_TARGET
6	31323027	rs3819276	C	T	100	PASS	AC=47;AF=0.00938498;AN=5008;NS=2504;DP=18078;EAS_AF=0.0069;AMR_AF=0;AFR_AF=0.0015;EUR_AF=0.0099;SAS_AF=0.0286;AA=C|||;VT=SNP;EX_TARGET
6	31323065	rs17881225	G	C	100	PASS	AC=916;AF=0.182907;AN=5008;NS=2504;DP=19025;EAS_AF=0.2798;AMR_AF=0.1614;AFR_AF=0.2133;EUR_AF=0.0984;SAS_AF=0.1442;AA=G|||;VT=SNP;EX_TARGET
6	31323116	rs1131446	C	T	100	PASS	AC=485;AF=0.096845;AN=5008;NS=2504;DP=21693;EAS_AF=0.0754;AMR_AF=0.0922;AFR_AF=0.0749;EUR_AF=0.1074;SAS_AF=0.1411;AA=C|||;VT=SNP;EX_TARGET
6	31323203	rs1050823	A	G	100	PASS	AC=269;AF=0.0537141;AN=5008;NS=2504;DP=21731;EAS_AF=0.0694;AMR_AF=0.1167;AFR_AF=0.0257;EUR_AF=0.0656;SAS_AF=0.0184;AA=A|||;VT=SNP;EX_TARGET
6	31323296	rs1050747	A	G	100	PASS	AC=4393;AF=0.877196;AN=5008;NS=2504;DP=19521;EAS_AF=0.8284;AMR_AF=0.889;AFR_AF=0.9107;EUR_AF=0.836;SAS_AF=0.9162;AA=G|||;VT=SNP;EX_TARGET
6	31323321	rs1050723	G	A	100	PASS	AC=400;AF=0.0798722;AN=5008;NS=2504;DP=19176;EAS_AF=0.0308;AMR_AF=0.1009;AFR_AF=0.0567;EUR_AF=0.1471;SAS_AF=0.0777;AA=G|||;VT=SNP;EX_TARGET
6	31323353	rs2257269	G	A	100	PASS	AC=2004;AF=0.40016;AN=5008;NS=2504;DP=18484;EAS_AF=0.4018;AMR_AF=0.4524;AFR_AF=0.3775;EUR_AF=0.4066;SAS_AF=0.3855;AA=g|||;VT=SNP;EX_TARGET
6	31323409	rs2523605	T	C	100	PASS	AC=4370;AF=0.872604;AN=5008;NS=2504;DP=18605;EAS_AF=0.8185;AMR_AF=0.8862;AFR_AF=0.9085;EUR_AF=0.831;SAS_AF=0.9131;AA=C|||;VT=SNP;EX_TARGET
6	31323414	rs41563818	G	A	100	PASS	AC=134;AF=0.0267572;AN=5008;NS=2504;DP=18557;EAS_AF=0.0655;AMR_AF=0.0144;AFR_AF=0.0045;EUR_AF=0.0338;SAS_AF=0.0184;AA=G|||;VT=SNP
6	31323416	rs2596495	G	C	100	PASS	AC=316;AF=0.063099;AN=5008;NS=2504;DP=18470;EAS_AF=0.004;AMR_AF=0.0461;AFR_AF=0.1021;EUR_AF=0.0954;SAS_AF=0.0501;AA=G|||;VT=SNP
6	31323455	rs41557415	A	G	100	PASS	AC=217;AF=0.0433307;AN=5008;NS=2504;DP=19264;EAS_AF=0.0109;AMR_AF=0.0274;AFR_AF=0.0386;EUR_AF=0.0447;SAS_AF=0.093;AA=A|||;VT=SNP
6	31323457	rs189334061	A	G	100	PASS	AC=12;AF=0.00239617;AN=5008;NS=2504;DP=19237;EAS_AF=0;AMR_AF=0.0014;AFR_AF=0;EUR_AF=0.0109;SAS_AF=0;AA=A|||;VT=SNP
6	31323468	rs3897530	G	T	100	PASS	AC=1446;AF=0.288738;AN=5008;NS=2504;DP=19380;EAS_AF=0.1994;AMR_AF=0.2795;AFR_AF=0.3971;EUR_AF=0.2028;SAS_AF=0.3292;AA=G|||;VT=SNP
6	31323480	rs41555513	G	A	100	PASS	AC=88;AF=0.0175719;AN=5008;NS=2504;DP=19015;EAS_AF=0.001;AMR_AF=0.0591;AFR_AF=0.0144;EUR_AF=0.0268;SAS_AF=0;AA=G|||;VT=SNP
6	31323506	rs4990036	C	T	100	PASS	AC=316;AF=0.063099;AN=5008;NS=2504;DP=18566;EAS_AF=0.004;AMR_AF=0.0461;AFR_AF=0.1021;EUR_AF=0.0954;SAS_AF=0.0501;AA=C|||;VT=SNP
6	31323557	rs2394985	C	T	100	PASS	AC=76;AF=0.0151757;AN=5008;NS=2504;DP=18990;EAS_AF=0;AMR_AF=0.0173;AFR_AF=0.0295;EUR_AF=0.0219;SAS_AF=0.0031;AA=C|||;VT=SNP
6	31323567	rs4081560	G	A	100	PASS	AC=452;AF=0.0902556;AN=5008;NS=2504;DP=19073;EAS_AF=0.0804;AMR_AF=0.1585;AFR_AF=0.0605;EUR_AF=0.1143;SAS_AF=0.0675;AA=G|||;VT=SNP
6	31323667	rs41559422	G	A	100	PASS	AC=89;AF=0.0177716;AN=5008;NS=2504;DP=18667;EAS_AF=0.001;AMR_AF=0.0591;AFR_AF=0.0151;EUR_AF=0.0268;SAS_AF=0;AA=G|||;VT=SNP
6	31323707	rs41545339	G	A	100	PASS	AC=134;AF=0.0267572;AN=5008;NS=2504;DP=17893;EAS_AF=0.0655;AMR_AF=0.0144;AFR_AF=0.0045;EUR_AF=0.0338;SAS_AF=0.0184;AA=G|||;VT=SNP
6	31323721	rs12526858	G	C	100	PASS	AC=718;AF=0.143371;AN=5008;NS=2504;DP=16868;EAS_AF=0.2768;AMR_AF=0.1153;AFR_AF=0.1309;EUR_AF=0.0606;SAS_AF=0.1278;AA=G|||;VT=SNP
6	31323725	rs12528645	T	C	100	PASS	AC=718;AF=0.143371;AN=5008;NS=2504;DP=16633;EAS_AF=0.2768;AMR_AF=0.1153;AFR_AF=0.1309;EUR_AF=0.0606;SAS_AF=0.1278;AA=T|||;VT=SNP
6	31323745	rs17881233	C	A	100	PASS	AC=140;AF=0.0279553;AN=5008;NS=2504;DP=15231;EAS_AF=0.0694;AMR_AF=0.0043;AFR_AF=0.0113;EUR_AF=0.0288;SAS_AF=0.0235;AA=C|||;VT=SNP
6	31323766	rs2523604	T	C	100	PASS	AC=4368;AF=0.872204;AN=5008;NS=2504;DP=13859;EAS_AF=0.8175;AMR_AF=0.8847;AFR_AF=0.9085;EUR_AF=0.831;SAS_AF=0.9131;AA=C|||;VT=SNP
6	31323810	rs41541124	A	G	100	PASS	AC=73;AF=0.0145767;AN=5008;NS=2504;DP=14628;EAS_AF=0.004;AMR_AF=0.0144;AFR_AF=0.0113;EUR_AF=0.0239;SAS_AF=0.0204;AA=A|||;VT=SNP
6	31323838	rs2596494	C	G	100	PASS	AC=4370;AF=0.872604;AN=5008;NS=2504;DP=15917;EAS_AF=0.8185;AMR_AF=0.8862;AFR_AF=0.9085;EUR_AF=0.831;SAS_AF=0.9131;AA=G|||;VT=SNP
6	31323875	rs41560220	C	T	100	PASS	AC=269;AF=0.0537141;AN=5008;NS=2504;DP=16068;EAS_AF=0.0694;AMR_AF=0.1167;AFR_AF=0.0257;EUR_AF=0.0656;SAS_AF=0.0184;AA=C|||;VT=SNP
6	31323885	rs41549217	G	T	100	PASS	AC=184;AF=0.0367412;AN=5008;NS=2504;DP=15123;EAS_AF=0.0685;AMR_AF=0.0605;AFR_AF=0.0106;EUR_AF=0.0408;SAS_AF=0.0184;AA=G|||;VT=SNP
6	31324348	rs4999717	C	T	100	PASS	AC=700;AF=0.139776;AN=5008;NS=2504;DP=10381;EAS_AF=0.2768;AMR_AF=0.0908;AFR_AF=0.1309;EUR_AF=0.0596;SAS_AF=0.1278;AA=.|||;VT=SNP
6	31324448	rs17881210	G	A	100	PASS	AC=538;AF=0.107428;AN=5008;NS=2504;DP=8588;EAS_AF=0.2153;AMR_AF=0.0749;AFR_AF=0.1172;EUR_AF=0.0537;SAS_AF=0.0613;AA=.|||;VT=SNP;EX_TARGET
6	31324507	rs1131217	T	C	100	PASS	AC=146;AF=0.0291534;AN=5008;NS=2504;DP=6849;EAS_AF=0.0099;AMR_AF=0.0216;AFR_AF=0.0159;EUR_AF=0.0586;SAS_AF=0.0419;AA=.|||;VT=SNP;EX_TARGET
6	31324615	rs1050529	C	T	100	PASS	AC=1058;AF=0.211262;AN=5008;NS=2504;DP=8526;EAS_AF=0.256;AMR_AF=0.2262;AFR_AF=0.1422;EUR_AF=0.2435;SAS_AF=0.2147;AA=.|||;VT=SNP;EX_TARGET
6	31324750	rs41558815	G	A	100	PASS	AC=227;AF=0.0453275;AN=5008;NS=2504;DP=9823;EAS_AF=0.1071;AMR_AF=0.0259;AFR_AF=0.0166;EUR_AF=0.0606;SAS_AF=0.0184;AA=.|||;VT=SNP;EX_TARGET
6	31324911	rs1050462	C	G	100	PASS	AC=1155;AF=0.230631;AN=5008;NS=2504;DP=8959;EAS_AF=0.25;AMR_AF=0.245;AFR_AF=0.1233;EUR_AF=0.3062;SAS_AF=0.2679;AA=.|||;VT=SNP;EX_TARGET
6	31324925	rs1050458	A	G	100	PASS	AC=3968;AF=0.792332;AN=5008;NS=2504;DP=9371;EAS_AF=0.8452;AMR_AF=0.7277;AFR_AF=0.7958;EUR_AF=0.7177;SAS_AF=0.8558;AA=.|||;VT=SNP;EX_TARGET
6	31324955	rs34437781	C	T	100	PASS	AC=532;AF=0.10623;AN=5008;NS=2504;DP=10466;EAS_AF=0.2113;AMR_AF=0.0764;AFR_AF=0.115;EUR_AF=0.0537;SAS_AF=0.0613;AA=.|||;VT=SNP;EX_TARGET
6	31325030	rs2596488	T	C	100	PASS	AC=4448;AF=0.888179;AN=5008;NS=2504;DP=10521;EAS_AF=0.9226;AMR_AF=0.8862;AFR_AF=0.8449;EUR_AF=0.8767;SAS_AF=0.9243;AA=.|||;VT=SNP
6	31325056	rs2596487	C	T	100	PASS	AC=466;AF=0.0930511;AN=5008;NS=2504;DP=11283;EAS_AF=0.0734;AMR_AF=0.1499;AFR_AF=0.0522;EUR_AF=0.1511;SAS_AF=0.0685;AA=.|||;VT=SNP
6	31325092	rs9266217	A	G	100	PASS	AC=3997;AF=0.798123;AN=5008;NS=2504;DP=10819;EAS_AF=0.8512;AMR_AF=0.7392;AFR_AF=0.7958;EUR_AF=0.7286;SAS_AF=0.8599;AA=.|||;VT=SNP
6	31325115	rs9266218	A	G	100	PASS	AC=3969;AF=0.792532;AN=5008;NS=2504;DP=9953;EAS_AF=0.8403;AMR_AF=0.7349;AFR_AF=0.789;EUR_AF=0.7237;SAS_AF=0.8599;AA=.|||;VT=SNP
6	31325193	rs9266225	T	C	100	PASS	AC=2380;AF=0.47524;AN=5008;NS=2504;DP=10614;EAS_AF=0.3968;AMR_AF=0.4928;AFR_AF=0.5454;EUR_AF=0.4056;SAS_AF=0.5204;AA=.|||;VT=SNP
6	31325201	rs74194187	C	A	100	PASS	AC=134;AF=0.0267572;AN=5008;NS=2504;DP=11271;EAS_AF=0.0655;AMR_AF=0.0144;AFR_AF=0.0045;EUR_AF=0.0338;SAS_AF=0.0184;AA=.|||;VT=SNP
6	31325270	rs9266227	G	C	100	PASS	AC=3462;AF=0.691294;AN=5008;NS=2504;DP=15175;EAS_AF=0.752;AMR_AF=0.6398;AFR_AF=0.7262;EUR_AF=0.5517;SAS_AF=0.7618;AA=.|||;VT=SNP
6	31325273	rs115881826	A	G	100	PASS	AC=87;AF=0.0173722;AN=5008;NS=2504;DP=15402;EAS_AF=0.001;AMR_AF=0.0576;AFR_AF=0.0144;EUR_AF=0.0268;SAS_AF=0;AA=.|||;VT=SNP
6	31325317	rs114443705	C	T	100	PASS	AC=436;AF=0.0870607;AN=5008;NS=2504;DP=14391;EAS_AF=0.1121;AMR_AF=0.072;AFR_AF=0.1029;EUR_AF=0.1004;SAS_AF=0.0368;AA=.|||;VT=SNP
6	31325320	rs9266228	G	C	100	PASS	AC=3436;AF=0.686102;AN=5008;NS=2504;DP=14244;EAS_AF=0.7421;AMR_AF=0.634;AFR_AF=0.7247;EUR_AF=0.5447;SAS_AF=0.7587;AA=.|||;VT=SNP
6	31325359	rs144492758	C	T	100	PASS	AC=140;AF=0.0279553;AN=5008;NS=2504;DP=14911;EAS_AF=0.0694;AMR_AF=0.0043;AFR_AF=0.0113;EUR_AF=0.0288;SAS_AF=0.0235;AA=.|||;VT=SNP
6	31325380	rs9266231	C	T	100	PASS	AC=4010;AF=0.800719;AN=5008;NS=2504;DP=15299;EAS_AF=0.8532;AMR_AF=0.745;AFR_AF=0.7973;EUR_AF=0.7306;SAS_AF=0.863;AA=.|||;VT=SNP
6	31325424	rs9266232	G	T	100	PASS	AC=4010;AF=0.800719;AN=5008;NS=2504;DP=15862;EAS_AF=0.8532;AMR_AF=0.745;AFR_AF=0.7973;EUR_AF=0.7306;SAS_AF=0.863;AA=.|||;VT=SNP
6	31325430	rs9266233	G	A	100	PASS	AC=3461;AF=0.691094;AN=5008;NS=2504;DP=15477;EAS_AF=0.753;AMR_AF=0.6354;AFR_AF=0.7277;EUR_AF=0.5517;SAS_AF=0.7607;AA=.|||;VT=SNP
6	31325443	rs114777460	A	G	100	PASS	AC=435;AF=0.086861;AN=5008;NS=2504;DP=15202;EAS_AF=0.1121;AMR_AF=0.0706;AFR_AF=0.1036;EUR_AF=0.0994;SAS_AF=0.0368;AA=.|||;VT=SNP
6	31325478	rs116138399	G	C	100	PASS	AC=277;AF=0.0553115;AN=5008;NS=2504;DP=13344;EAS_AF=0.0694;AMR_AF=0.121;AFR_AF=0.0265;EUR_AF=0.0696;SAS_AF=0.0184;AA=.|||;VT=SNP
6	31325494	rs9266234	T	C	100	PASS	AC=3987;AF=0.796126;AN=5008;NS=2504;DP=12604;EAS_AF=0.8512;AMR_AF=0.7349;AFR_AF=0.7927;EUR_AF=0.7256;SAS_AF=0.8599;AA=.|||;VT=SNP
6	31325565	rs9266241	G	A	100	PASS	AC=3994;AF=0.797524;AN=5008;NS=2504;DP=14222;EAS_AF=0.8502;AMR_AF=0.7378;AFR_AF=0.7958;EUR_AF=0.7276;SAS_AF=0.8599;AA=.|||;VT=SNP
6	31325620	rs9266242	T	C	100	PASS	AC=4006;AF=0.79992;AN=5008;NS=2504;DP=17300;EAS_AF=0.8512;AMR_AF=0.7421;AFR_AF=0.798;EUR_AF=0.7296;SAS_AF=0.863;AA=.|||;VT=SNP
6	31325623	rs9266243	T	C	100	PASS	AC=4006;AF=0.79992;AN=5008;NS=2504;DP=17472;EAS_AF=0.8512;AMR_AF=0.7421;AFR_AF=0.798;EUR_AF=0.7296;SAS_AF=0.863;AA=.|||;VT=SNP
6	31325674	rs117431752	G	A	100	PASS	AC=140;AF=0.0279553;AN=5008;NS=2504;DP=17131;EAS_AF=0.0694;AMR_AF=0.0043;AFR_AF=0.0113;EUR_AF=0.0288;SAS_AF=0.0235;AA=.|||;VT=SNP
6	31325684	rs34265426	C	A	100	PASS	AC=704;AF=0.140575;AN=5008;NS=2504;DP=16887;EAS_AF=0.2768;AMR_AF=0.0937;AFR_AF=0.1324;EUR_AF=0.0596;SAS_AF=0.1278;AA=.|||;VT=SNP
6	31325745	rs74618856	T	C	100	PASS	AC=3157;AF=0.630391;AN=5008;NS=2504;DP=15012;EAS_AF=0.5089;AMR_AF=0.6297;AFR_AF=0.6566;EUR_AF=0.6332;SAS_AF=0.7178;AA=.|||;VT=SNP
6	31325756	rs9266247	G	A	100	PASS	AC=3167;AF=0.632388;AN=5008;NS=2504;DP=14652;EAS_AF=0.5109;AMR_AF=0.6354;AFR_AF=0.6573;EUR_AF=0.6362;SAS_AF=0.7178;AA=.|||;VT=SNP
6	31325764	rs114712755	C	G	100	PASS	AC=444;AF=0.0886581;AN=5008;NS=2504;DP=14254;EAS_AF=0.1121;AMR_AF=0.0749;AFR_AF=0.1059;EUR_AF=0.1024;SAS_AF=0.0368;AA=.|||;VT=SNP
6	31325886	rs9266257	G	C	100	PASS	AC=4178;AF=0.834265;AN=5008;NS=2504;DP=13706;EAS_AF=0.8532;AMR_AF=0.8098;AFR_AF=0.8759;EUR_AF=0.7515;SAS_AF=0.8609;AA=.|||;VT=SNP
6	31325912	rs9266258	T	C	100	PASS	AC=384;AF=0.0766773;AN=5008;NS=2504;DP=15900;EAS_AF=0.0268;AMR_AF=0.0922;AFR_AF=0.059;EUR_AF=0.1421;SAS_AF=0.0736;AA=.|||;VT=SNP
6	31325990	rs73390205	C	A	100	PASS	AC=1460;AF=0.291534;AN=5008;NS=2504;DP=18492;EAS_AF=0.1994;AMR_AF=0.2997;AFR_AF=0.3971;EUR_AF=0.2028;SAS_AF=0.3292;AA=.|||;VT=SNP
6	31326011	rs9266266	C	T	100	PASS	AC=547;AF=0.109225;AN=5008;NS=2504;DP=18733;EAS_AF=0.0982;AMR_AF=0.1066;AFR_AF=0.0703;EUR_AF=0.1829;SAS_AF=0.0992;AA=.|||;VT=SNP
6	31326024	rs75546626	T	G	100	PASS	AC=1464;AF=0.292332;AN=5008;NS=2504;DP=18415;EAS_AF=0.1994;AMR_AF=0.3026;AFR_AF=0.3979;EUR_AF=0.2018;SAS_AF=0.3313;AA=.|||;VT=SNP
6	31326027	rs9266267	A	C	100	PASS	AC=484;AF=0.0966454;AN=5008;NS=2504;DP=18214;EAS_AF=0.0873;AMR_AF=0.1167;AFR_AF=0.0469;EUR_AF=0.1014;SAS_AF=0.1544;AA=.|||;VT=SNP
6	31326050	rs9266268	G	A	100	PASS	AC=133;AF=0.0265575;AN=5008;NS=2504;DP=17271;EAS_AF=0.004;AMR_AF=0.0389;AFR_AF=0.0333;EUR_AF=0.0378;SAS_AF=0.0204;AA=.|||;VT=SNP
6	31326055	rs9266269	G	A	100	PASS	AC=544;AF=0.108626;AN=5008;NS=2504;DP=16986;EAS_AF=0.0992;AMR_AF=0.1052;AFR_AF=0.0688;EUR_AF=0.1829;SAS_AF=0.0982;AA=.|||;VT=SNP
6	31326072	rs9266270	G	A	100	PASS	AC=544;AF=0.108626;AN=5008;NS=2504;DP=16415;EAS_AF=0.0992;AMR_AF=0.1052;AFR_AF=0.0688;EUR_AF=0.1829;SAS_AF=0.0982;AA=.|||;VT=SNP
6	31326074	rs2853999	A	T	100	PASS	AC=188;AF=0.0375399;AN=5008;NS=2504;DP=16270;EAS_AF=0.004;AMR_AF=0.0274;AFR_AF=0.0257;EUR_AF=0.0835;SAS_AF=0.0481;AA=.|||;VT=SNP
6	31326096	rs116834572	C	T	100	PASS	AC=74;AF=0.0147764;AN=5008;NS=2504;DP=14874;EAS_AF=0.004;AMR_AF=0.0144;AFR_AF=0.0121;EUR_AF=0.0239;SAS_AF=0.0204;AA=.|||;VT=SNP
6	31326123	rs116583816	G	C	100	PASS	AC=413;AF=0.0824681;AN=5008;NS=2504;DP=14794;EAS_AF=0.0298;AMR_AF=0.1081;AFR_AF=0.0613;EUR_AF=0.1531;SAS_AF=0.0746;AA=.|||;VT=SNP
6	31326131	rs73390208	C	T	100	PASS	AC=2253;AF=0.44988;AN=5008;NS=2504;DP=14575;EAS_AF=0.3879;AMR_AF=0.415;AFR_AF=0.5454;EUR_AF=0.3817;SAS_AF=0.4796;AA=.|||;VT=SNP
6	31326140	rs114492969	C	T	100	PASS	AC=134;AF=0.0267572;AN=5008;NS=2504;DP=14111;EAS_AF=0.0655;AMR_AF=0.0144;AFR_AF=0.0045;EUR_AF=0.0338;SAS_AF=0.0184;AA=.|||;VT=SNP
6	31326203	rs4947313	G	T	100	PASS	AC=185;AF=0.0369409;AN=5008;NS=2504;DP=14190;EAS_AF=0.0685;AMR_AF=0.0605;AFR_AF=0.0113;EUR_AF=0.0408;SAS_AF=0.0184;AA=.|||;VT=SNP
6	31326212	rs74899816	C	T	100	PASS	AC=90;AF=0.0179712;AN=5008;NS=2504;DP=896;EAS_AF=0.001;AMR_AF=0.0591;AFR_AF=0.0144;EUR_AF=0.0288;SAS_AF=0;AA=.|||;VT=SNP
6	31326272	rs9266276	A	G	100	PASS	AC=2100;AF=0.419329;AN=5008;NS=2504;DP=11253;EAS_AF=0.3482;AMR_AF=0.4323;AFR_AF=0.4599;EUR_AF=0.341;SAS_AF=0.5092;AA=.|||;VT=SNP
6	31326289	rs9378248	G	A	100	PASS	AC=2976;AF=0.594249;AN=5008;NS=2504;DP=14566;EAS_AF=0.6677;AMR_AF=0.5043;AFR_AF=0.6914;EUR_AF=0.4404;SAS_AF=0.6094;AA=.|||;VT=SNP
6	31326292	rs9405085	A	G	100	PASS	AC=704;AF=0.140575;AN=5008;NS=2504;DP=15137;EAS_AF=0.2758;AMR_AF=0.0937;AFR_AF=0.1324;EUR_AF=0.0606;SAS_AF=0.1278;AA=.|||;VT=SNP
6	31326310	rs142279800	A	G	100	PASS	AC=27;AF=0.00539137;AN=5008;NS=2504;DP=18252;EAS_AF=0;AMR_AF=0.0101;AFR_AF=0.0015;EUR_AF=0.0169;SAS_AF=0.001;AA=.|||;VT=SNP
6	31326312	rs145887584	C	A	100	PASS	AC=134;AF=0.0267572;AN=5008;NS=2504;DP=18472;EAS_AF=0.0655;AMR_AF=0.0144;AFR_AF=0.0045;EUR_AF=0.0338;SAS_AF=0.0184;AA=.|||;VT=SNP
6	31326344	rs71563320	T	C	100	PASS	AC=140;AF=0.0279553;AN=5008;NS=2504;DP=20138;EAS_AF=0.0694;AMR_AF=0.0043;AFR_AF=0.0113;EUR_AF=0.0288;SAS_AF=0.0235;AA=.|||;VT=SNP
6	31326410	rs62396274	T	A	100	PASS	AC=91;AF=0.0181709;AN=5008;NS=2504;DP=19525;EAS_AF=0.003;AMR_AF=0.0605;AFR_AF=0.0144;EUR_AF=0.0268;SAS_AF=0;AA=.|||;VT=SNP
6	31326504	rs139078746	T	A	100	PASS	AC=149;AF=0.0297524;AN=5008;NS=2504;DP=18053;EAS_AF=0.0694;AMR_AF=0.0086;AFR_AF=0.0129;EUR_AF=0.0328;SAS_AF=0.0235;AA=.|||;VT=SNP
6	31326566	rs116738814	C	T	100	PASS	AC=140;AF=0.0279553;AN=5008;NS=2504;DP=16949;EAS_AF=0.0694;AMR_AF=0.0043;AFR_AF=0.0113;EUR_AF=0.0288;SAS_AF=0.0235;AA=.|||;VT=SNP
6	31326612	rs541207505	G	A	100	PASS	AC=3860;AF=0.770767;AN=5008;NS=2504;DP=15598;EAS_AF=0.7817;AMR_AF=0.7349;AFR_AF=0.7852;EUR_AF=0.6988;SAS_AF=0.8395;AA=.|||;VT=SNP
6	31326629	rs2523594	C	T	100	PASS	AC=3864;AF=0.771565;AN=5008;NS=2504;DP=15899;EAS_AF=0.7847;AMR_AF=0.7349;AFR_AF=0.7867;EUR_AF=0.6978;SAS_AF=0.8395;AA=.|||;VT=SNP
6	31326683	rs4122185	G	A	100	PASS	AC=439;AF=0.0876597;AN=5008;NS=2504;DP=16867;EAS_AF=0.1121;AMR_AF=0.072;AFR_AF=0.1044;EUR_AF=0.1014;SAS_AF=0.0368;AA=.|||;VT=SNP
6	31326703	rs2523593	T	C	100	PASS	AC=189;AF=0.0377396;AN=5008;NS=2504;DP=17150;EAS_AF=0.004;AMR_AF=0.0274;AFR_AF=0.0257;EUR_AF=0.0835;SAS_AF=0.0491;AA=.|||;VT=SNP
6	31326779	rs35267732	T	A	100	PASS	AC=366;AF=0.0730831;AN=5008;NS=2504;DP=17200;EAS_AF=0.0843;AMR_AF=0.085;AFR_AF=0.0144;EUR_AF=0.0686;SAS_AF=0.137;AA=.|||;VT=SNP
6	31326790	rs116269252	C	G	100	PASS	AC=140;AF=0.0279553;AN=5008;NS=2504;DP=17083;EAS_AF=0.0694;AMR_AF=0.0043;AFR_AF=0.0113;EUR_AF=0.0288;SAS_AF=0.0235;AA=.|||;VT=SNP
6	31326858	rs79620362	C	A	100	PASS	AC=138;AF=0.0275559;AN=5008;NS=2504;DP=14191;EAS_AF=0.0694;AMR_AF=0.0086;AFR_AF=0.0045;EUR_AF=0.0328;SAS_AF=0.0235;AA=.|||;VT=SNP
6	31326929	rs4997235	A	C	100	PASS	AC=439;AF=0.0876597;AN=5008;NS=2504;DP=13511;EAS_AF=0.1121;AMR_AF=0.072;AFR_AF=0.1044;EUR_AF=0.1014;SAS_AF=0.0368;AA=.|||;VT=SNP
6	31326948	rs4997234	C	A	100	PASS	AC=439;AF=0.0876597;AN=5008;NS=2504;DP=14645;EAS_AF=0.1121;AMR_AF=0.072;AFR_AF=0.1044;EUR_AF=0.1014;SAS_AF=0.0368;AA=.|||;VT=SNP
6	31326959	rs114166883	C	T	100	PASS	AC=137;AF=0.0273562;AN=5008;NS=2504;DP=15266;EAS_AF=0.0665;AMR_AF=0.0144;AFR_AF=0.0061;EUR_AF=0.0338;SAS_AF=0.0184;AA=.|||;VT=SNP
6	31326960	rs2523591	G	A	100	PASS	AC=2409;AF=0.48103;AN=5008;NS=2504;DP=15270;EAS_AF=0.3442;AMR_AF=0.5303;AFR_AF=0.5023;EUR_AF=0.4692;SAS_AF=0.5706;AA=.|||;VT=SNP
6	31327034	rs116666910	C	A	100	PASS	AC=80;AF=0.0159744;AN=5008;NS=2504;DP=15717;EAS_AF=0.001;AMR_AF=0.0144;AFR_AF=0.0113;EUR_AF=0.0467;SAS_AF=0.0072;AA=.|||;VT=SNP
6	31327064	rs2523590	T	C	100	PASS	AC=1119;AF=0.223442;AN=5008;NS=2504;DP=15173;EAS_AF=0.13;AMR_AF=0.2536;AFR_AF=0.143;EUR_AF=0.3002;SAS_AF=0.3282;AA=.|||;VT=SNP
6	31327114	rs72502572	T	C	100	PASS	AC=137;AF=0.0273562;AN=5008;NS=2504;DP=15341;EAS_AF=0.0665;AMR_AF=0.0144;AFR_AF=0.0061;EUR_AF=0.0338;SAS_AF=0.0184;AA=.|||;VT=SNP
6	31327178	rs2249935	G	A	100	PASS	AC=539;AF=0.107628;AN=5008;NS=2504;DP=16013;EAS_AF=0.0883;AMR_AF=0.1585;AFR_AF=0.0643;EUR_AF=0.1779;SAS_AF=0.0777;AA=.|||;VT=SNP
6	31327217	rs2394987	C	A	100	PASS	AC=641;AF=0.127995;AN=5008;NS=2504;DP=17886;EAS_AF=0.2004;AMR_AF=0.0908;AFR_AF=0.1241;EUR_AF=0.1451;SAS_AF=0.0675;AA=.|||;VT=SNP
6	31327221	rs34971730	C	A	100	PASS	AC=140;AF=0.0279553;AN=5008;NS=2504;DP=18181;EAS_AF=0.0694;AMR_AF=0.0043;AFR_AF=0.0113;EUR_AF=0.0288;SAS_AF=0.0235;AA=.|||;VT=SNP
6	31327241	rs2894211	C	A	100	PASS	AC=588;AF=0.117412;AN=5008;NS=2504;DP=19448;EAS_AF=0.1815;AMR_AF=0.0807;AFR_AF=0.1172;EUR_AF=0.1342;SAS_AF=0.0603;AA=.|||;VT=SNP
6	31327265	rs114783056	C	T	100	PASS	AC=147;AF=0.029353;AN=5008;NS=2504;DP=20672;EAS_AF=0.0655;AMR_AF=0.0144;AFR_AF=0.0151;EUR_AF=0.0338;SAS_AF=0.0174;AA=.|||;VT=SNP
6	31327326	rs68085422	G	A	100	PASS	AC=148;AF=0.0295527;AN=5008;NS=2504;DP=20888;EAS_AF=0.0655;AMR_AF=0.0144;AFR_AF=0.0151;EUR_AF=0.0338;SAS_AF=0.0184;AA=.|||;VT=SNP
6	31327334	rs2523589	G	T	100	PASS	AC=3223;AF=0.64357;AN=5008;NS=2504;DP=20818;EAS_AF=0.631;AMR_AF=0.5937;AFR_AF=0.7262;EUR_AF=0.5616;SAS_AF=0.6646;AA=.|||;VT=SNP
6	31327371	rs4993823	C	T	100	PASS	AC=439;AF=0.0876597;AN=5008;NS=2504;DP=20852;EAS_AF=0.1121;AMR_AF=0.072;AFR_AF=0.1044;EUR_AF=0.1014;SAS_AF=0.0368;AA=.|||;VT=SNP
6	31327382	rs2395476	G	T	100	PASS	AC=3995;AF=0.797724;AN=5008;NS=2504;DP=20765;EAS_AF=0.8542;AMR_AF=0.7363;AFR_AF=0.7897;EUR_AF=0.7296;SAS_AF=0.864;AA=.|||;VT=SNP
6	31327399	rs71563321	A	C	100	PASS	AC=149;AF=0.0297524;AN=5008;NS=2504;DP=20691;EAS_AF=0.0694;AMR_AF=0.0086;AFR_AF=0.0129;EUR_AF=0.0328;SAS_AF=0.0235;AA=.|||;VT=SNP
6	31327400	rs2523587	T	C	100	PASS	AC=3996;AF=0.797923;AN=5008;NS=2504;DP=20697;EAS_AF=0.8542;AMR_AF=0.7363;AFR_AF=0.7897;EUR_AF=0.7306;SAS_AF=0.864;AA=.|||;VT=SNP
6	31327415	rs71563322	G	A	100	PASS	AC=149;AF=0.0297524;AN=5008;NS=2504;DP=20619;EAS_AF=0.0694;AMR_AF=0.0086;AFR_AF=0.0129;EUR_AF=0.0328;SAS_AF=0.0235;AA=.|||;VT=SNP
6	31327435	rs2523586	T	G	100	PASS	AC=888;AF=0.177316;AN=5008;NS=2504;DP=20053;EAS_AF=0.119;AMR_AF=0.2262;AFR_AF=0.0938;EUR_AF=0.2555;SAS_AF=0.2352;AA=.|||;VT=SNP
6	31327446	rs72502573	C	T	100	PASS	AC=148;AF=0.0295527;AN=5008;NS=2504;DP=19920;EAS_AF=0.0655;AMR_AF=0.0144;AFR_AF=0.0151;EUR_AF=0.0338;SAS_AF=0.0184;AA=.|||;VT=SNP
6	31327452	rs35658952	C	T	100	PASS	AC=46;AF=0.0091853;AN=5008;NS=2504;DP=19850;EAS_AF=0.0069;AMR_AF=0;AFR_AF=0.0015;EUR_AF=0.0089;SAS_AF=0.0286;AA=.|||;VT=SNP
6	31327481	rs36055487	C	T	100	PASS	AC=149;AF=0.0297524;AN=5008;NS=2504;DP=19240;EAS_AF=0.0694;AMR_AF=0.0086;AFR_AF=0.0129;EUR_AF=0.0328;SAS_AF=0.0235;AA=.|||;VT=SNP
6	31327504	rs2523585	T	C	100	PASS	AC=3967;AF=0.792133;AN=5008;NS=2504;DP=19624;EAS_AF=0.8433;AMR_AF=0.732;AFR_AF=0.7821;EUR_AF=0.7247;SAS_AF=0.865;AA=.|||;VT=SNP
6	31327573	rs71563323	T	C	100	PASS	AC=149;AF=0.0297524;AN=5008;NS=2504;DP=21754;EAS_AF=0.0694;AMR_AF=0.0086;AFR_AF=0.0129;EUR_AF=0.0328;SAS_AF=0.0235;AA=.|||;VT=SNP
6	31327622	rs115200108	C	A	100	PASS	AC=130;AF=0.0259585;AN=5008;NS=2504;DP=22270;EAS_AF=0.0665;AMR_AF=0.0101;AFR_AF=0.0045;EUR_AF=0.0318;SAS_AF=0.0184;AA=.|||;VT=SNP
6	31327624	rs74762609	G	A	100	PASS	AC=1442;AF=0.287939;AN=5008;NS=2504;DP=22296;EAS_AF=0.1925;AMR_AF=0.2983;AFR_AF=0.3926;EUR_AF=0.2018;SAS_AF=0.3262;AA=.|||;VT=SNP
6	31327660	rs1811197	G	A	100	PASS	AC=489;AF=0.0976438;AN=5008;NS=2504;DP=22163;EAS_AF=0.0734;AMR_AF=0.1614;AFR_AF=0.0651;EUR_AF=0.1501;SAS_AF=0.0675;AA=.|||;VT=SNP
6	31327669	rs116812356	T	C	100	PASS	AC=447;AF=0.0892572;AN=5008;NS=2504;DP=22018;EAS_AF=0.1121;AMR_AF=0.0735;AFR_AF=0.1089;EUR_AF=0.1014;SAS_AF=0.0378;AA=.|||;VT=SNP
6	31327701	rs9378249	T	G	100	PASS	AC=344;AF=0.0686901;AN=5008;NS=2504;DP=19790;EAS_AF=0.2014;AMR_AF=0.0677;AFR_AF=0.0023;EUR_AF=0.0477;SAS_AF=0.044;AA=.|||;VT=SNP
6	31327723	rs2596477	G	A	100	PASS	AC=403;AF=0.0804712;AN=5008;NS=2504;DP=18782;EAS_AF=0.0308;AMR_AF=0.1023;AFR_AF=0.0567;EUR_AF=0.1491;SAS_AF=0.0777;AA=.|||;VT=SNP
6	31327737	rs569000904	C	T	100	PASS	AC=138;AF=0.0275559;AN=5008;NS=2504;DP=18521;EAS_AF=0.0675;AMR_AF=0.0043;AFR_AF=0.0113;EUR_AF=0.0288;SAS_AF=0.0235;AA=.|||;VT=SNP
6	31327738	rs13213216	C	A	100	PASS	AC=953;AF=0.190296;AN=5008;NS=2504;DP=18583;EAS_AF=0.2649;AMR_AF=0.1657;AFR_AF=0.1316;EUR_AF=0.2028;SAS_AF=0.1973;AA=.|||;VT=SNP
6	31327763	rs13213324	C	G	100	PASS	AC=953;AF=0.190296;AN=5008;NS=2504;DP=18833;EAS_AF=0.2649;AMR_AF=0.1657;AFR_AF=0.1316;EUR_AF=0.2028;SAS_AF=0.1973;AA=.|||;VT=SNP
6	31327787	rs13213218	A	G	100	PASS	AC=955;AF=0.190695;AN=5008;NS=2504;DP=19591;EAS_AF=0.2669;AMR_AF=0.1657;AFR_AF=0.1316;EUR_AF=0.2028;SAS_AF=0.1973;AA=.|||;VT=SNP
6	31327861	rs2596478	C	T	100	PASS	AC=4528;AF=0.904153;AN=5008;NS=2504;DP=17770;EAS_AF=0.9484;AMR_AF=0.9251;AFR_AF=0.8517;EUR_AF=0.8817;SAS_AF=0.9376;AA=.|||;VT=SNP
6	31327890	rs2523584	A	G	100	PASS	AC=189;AF=0.0377396;AN=5008;NS=2504;DP=17768;EAS_AF=0.004;AMR_AF=0.0274;AFR_AF=0.0257;EUR_AF=0.0835;SAS_AF=0.0491;AA=.|||;VT=SNP
6	31327895	rs2523583	G	A	100	PASS	AC=4267;AF=0.852037;AN=5008;NS=2504;DP=17992;EAS_AF=0.9117;AMR_AF=0.8545;AFR_AF=0.8253;EUR_AF=0.7962;SAS_AF=0.8824;AA=.|||;VT=SNP
6	31327905	rs7767033	C	G	100	PASS	AC=440;AF=0.0878594;AN=5008;NS=2504;DP=18287;EAS_AF=0.1121;AMR_AF=0.072;AFR_AF=0.1044;EUR_AF=0.1014;SAS_AF=0.0378;AA=.|||;VT=SNP
6	31328058	rs7767328	C	G	100	PASS	AC=440;AF=0.0878594;AN=5008;NS=2504;DP=16837;EAS_AF=0.1131;AMR_AF=0.072;AFR_AF=0.1044;EUR_AF=0.1014;SAS_AF=0.0368;AA=.|||;VT=SNP
6	31328092	rs2523582	A	G	100	PASS	AC=4289;AF=0.85643;AN=5008;NS=2504;DP=17053;EAS_AF=0.9246;AMR_AF=0.8646;AFR_AF=0.8253;EUR_AF=0.7982;SAS_AF=0.8824;AA=.|||;VT=SNP
6	31328109	rs7767632	G	A	100	PASS	AC=440;AF=0.0878594;AN=5008;NS=2504;DP=16983;EAS_AF=0.1131;AMR_AF=0.072;AFR_AF=0.1044;EUR_AF=0.1014;SAS_AF=0.0368;AA=.|||;VT=SNP
6	31328111	rs7749442	T	A	100	PASS	AC=966;AF=0.192891;AN=5008;NS=2504;DP=16851;EAS_AF=0.0992;AMR_AF=0.219;AFR_AF=0.3359;EUR_AF=0.1302;SAS_AF=0.1421;AA=.|||;VT=SNP
6	31328118	rs7767365	C	T	100	PASS	AC=439;AF=0.0876597;AN=5008;NS=2504;DP=16647;EAS_AF=0.1121;AMR_AF=0.072;AFR_AF=0.1044;EUR_AF=0.1014;SAS_AF=0.0368;AA=.|||;VT=SNP
6	31328121	rs2523581	G	T	100	PASS	AC=883;AF=0.176318;AN=5008;NS=2504;DP=16277;EAS_AF=0.1121;AMR_AF=0.1787;AFR_AF=0.1331;EUR_AF=0.2634;SAS_AF=0.2096;AA=.|||;VT=SNP
6	31328245	rs2523580	A	G	100	PASS	AC=1568;AF=0.313099;AN=5008;NS=2504;DP=18396;EAS_AF=0.3889;AMR_AF=0.2637;AFR_AF=0.2557;EUR_AF=0.3231;SAS_AF=0.3374;AA=.|||;VT=SNP
6	31328342	rs9266286	C	T	100	PASS	AC=119;AF=0.023762;AN=5008;NS=2504;DP=20125;EAS_AF=0.004;AMR_AF=0.0389;AFR_AF=0.0227;EUR_AF=0.0378;SAS_AF=0.0204;AA=.|||;VT=SNP
6	31328400	rs13214113	C	T	100	PASS	AC=515;AF=0.102835;AN=5008;NS=2504;DP=20676;EAS_AF=0.1538;AMR_AF=0.0937;AFR_AF=0.0272;EUR_AF=0.1014;SAS_AF=0.1605;AA=.|||;VT=SNP
6	31328416	rs7767850	C	T	100	PASS	AC=76;AF=0.0151757;AN=5008;NS=2504;DP=21060;EAS_AF=0;AMR_AF=0.0173;AFR_AF=0.0295;EUR_AF=0.0219;SAS_AF=0.0031;AA=.|||;VT=SNP
6	31328441	rs13199927	T	G	100	PASS	AC=515;AF=0.102835;AN=5008;NS=2504;DP=20229;EAS_AF=0.1538;AMR_AF=0.0937;AFR_AF=0.0272;EUR_AF=0.1014;SAS_AF=0.1605;AA=.|||;VT=SNP
6	31328460	rs13214452	G	C	100	PASS	AC=515;AF=0.102835;AN=5008;NS=2504;DP=19410;EAS_AF=0.1538;AMR_AF=0.0937;AFR_AF=0.0272;EUR_AF=0.1014;SAS_AF=0.1605;AA=.|||;VT=SNP
6	31328475	rs9380248	C	T	100	PASS	AC=685;AF=0.136781;AN=5008;NS=2504;DP=19482;EAS_AF=0.2768;AMR_AF=0.085;AFR_AF=0.1225;EUR_AF=0.0596;SAS_AF=0.1278;AA=.|||;VT=SNP
6	31328517	rs2523579	T	C	100	PASS	AC=3917;AF=0.782149;AN=5008;NS=2504;DP=19462;EAS_AF=0.8383;AMR_AF=0.7795;AFR_AF=0.8079;EUR_AF=0.7296;SAS_AF=0.7454;AA=.|||;VT=SNP
6	31328518	rs56189237	G	A	100	PASS	AC=658;AF=0.13139;AN=5008;NS=2504;DP=19447;EAS_AF=0.123;AMR_AF=0.0994;AFR_AF=0.143;EUR_AF=0.1461;SAS_AF=0.1319;AA=.|||;VT=SNP
6	31328528	rs34785261	G	A	100	PASS	AC=46;AF=0.0091853;AN=5008;NS=2504;DP=19191;EAS_AF=0.0069;AMR_AF=0;AFR_AF=0.0015;EUR_AF=0.0089;SAS_AF=0.0286;AA=.|||;VT=SNP
6	31328542	rs2523578	G	A	100	PASS	AC=4286;AF=0.855831;AN=5008;NS=2504;DP=19781;EAS_AF=0.9236;AMR_AF=0.8646;AFR_AF=0.8238;EUR_AF=0.7982;SAS_AF=0.8824;AA=.|||;VT=SNP
6	31328545	rs9366782	A	T	100	PASS	AC=685;AF=0.136781;AN=5008;NS=2504;DP=19929;EAS_AF=0.2768;AMR_AF=0.085;AFR_AF=0.1225;EUR_AF=0.0596;SAS_AF=0.1278;AA=.|||;VT=SNP
6	31328582	rs12664131	T	A	100	PASS	AC=816;AF=0.162939;AN=5008;NS=2504;DP=21482;EAS_AF=0.2242;AMR_AF=0.2262;AFR_AF=0.0651;EUR_AF=0.171;SAS_AF=0.1789;AA=.|||;VT=SNP
6	31328598	rs12662601	C	T	100	PASS	AC=515;AF=0.102835;AN=5008;NS=2504;DP=21962;EAS_AF=0.1538;AMR_AF=0.0937;AFR_AF=0.0272;EUR_AF=0.1014;SAS_AF=0.1605;AA=.|||;VT=SNP
6	31328612	rs9266287	A	G	100	PASS	AC=119;AF=0.023762;AN=5008;NS=2504;DP=22383;EAS_AF=0.004;AMR_AF=0.0389;AFR_AF=0.0227;EUR_AF=0.0378;SAS_AF=0.0204;AA=.|||;VT=SNP
6	31328636	rs147412087	C	T	100	PASS	AC=297;AF=0.0593051;AN=5008;NS=2504;DP=23299;EAS_AF=0.0694;AMR_AF=0.1326;AFR_AF=0.0356;EUR_AF=0.0696;SAS_AF=0.0184;AA=.|||;VT=SNP
6	31328685	rs12662617	C	A	100	PASS	AC=813;AF=0.16234;AN=5008;NS=2504;DP=23980;EAS_AF=0.2232;AMR_AF=0.2262;AFR_AF=0.0628;EUR_AF=0.171;SAS_AF=0.18;AA=.|||;VT=SNP
6	31328739	rs2523577	A	G	100	PASS	AC=408;AF=0.0814696;AN=5008;NS=2504;DP=22623;EAS_AF=0.0308;AMR_AF=0.1052;AFR_AF=0.059;EUR_AF=0.1491;SAS_AF=0.0777;AA=.|||;VT=SNP
6	31328760	rs36057188	A	T	100	PASS	AC=141;AF=0.028155;AN=5008;NS=2504;DP=23050;EAS_AF=0.0694;AMR_AF=0.0043;AFR_AF=0.0113;EUR_AF=0.0298;SAS_AF=0.0235;AA=.|||;VT=SNP
6	31328762	rs62396276	A	G	100	PASS	AC=233;AF=0.0465256;AN=5008;NS=2504;DP=23061;EAS_AF=0.1091;AMR_AF=0.0259;AFR_AF=0.0174;EUR_AF=0.0626;SAS_AF=0.0194;AA=.|||;VT=SNP
6	31328795	rs2523576	A	T	100	PASS	AC=883;AF=0.176318;AN=5008;NS=2504;DP=22325;EAS_AF=0.1121;AMR_AF=0.1787;AFR_AF=0.1331;EUR_AF=0.2634;SAS_AF=0.2096;AA=.|||;VT=SNP
6	31328826	rs2523575	C	G	100	PASS	AC=884;AF=0.176518;AN=5008;NS=2504;DP=21538;EAS_AF=0.1121;AMR_AF=0.1787;AFR_AF=0.1339;EUR_AF=0.2634;SAS_AF=0.2096;AA=.|||;VT=SNP
6	31328831	rs62396277	A	G	100	PASS	AC=233;AF=0.0465256;AN=5008;NS=2504;DP=21449;EAS_AF=0.1091;AMR_AF=0.0259;AFR_AF=0.0174;EUR_AF=0.0626;SAS_AF=0.0194;AA=.|||;VT=SNP
6	31328855	rs2523574	C	G	100	PASS	AC=883;AF=0.176318;AN=5008;NS=2504;DP=20520;EAS_AF=0.1121;AMR_AF=0.1787;AFR_AF=0.1331;EUR_AF=0.2634;SAS_AF=0.2096;AA=.|||;VT=SNP
6	31328860	rs115860766	C	T	100	PASS	AC=436;AF=0.0870607;AN=5008;NS=2504;DP=20221;EAS_AF=0.1399;AMR_AF=0.1369;AFR_AF=0.0514;EUR_AF=0.0905;SAS_AF=0.0419;AA=.|||;VT=SNP
6	31328886	rs7772305	A	G	100	PASS	AC=2126;AF=0.424521;AN=5008;NS=2504;DP=19729;EAS_AF=0.4464;AMR_AF=0.4625;AFR_AF=0.4652;EUR_AF=0.3559;SAS_AF=0.3906;AA=.|||;VT=SNP
6	31328944	rs115457991	G	A	100	PASS	AC=209;AF=0.0417332;AN=5008;NS=2504;DP=18893;EAS_AF=0.0685;AMR_AF=0.0735;AFR_AF=0.0212;EUR_AF=0.0427;SAS_AF=0.0184;AA=.|||;VT=SNP
6	31328957	rs116280898	G	C	100	PASS	AC=434;AF=0.0866613;AN=5008;NS=2504;DP=19478;EAS_AF=0.1389;AMR_AF=0.1369;AFR_AF=0.0507;EUR_AF=0.0905;SAS_AF=0.0419;AA=.|||;VT=SNP
6	31328972	rs116382538	G	T	100	PASS	AC=232;AF=0.0463259;AN=5008;NS=2504;DP=20130;EAS_AF=0.1081;AMR_AF=0.0259;AFR_AF=0.0174;EUR_AF=0.0626;SAS_AF=0.0194;AA=.|||;VT=SNP
6	31328974	rs115497794	G	A	100	PASS	AC=434;AF=0.0866613;AN=5008;NS=2504;DP=20138;EAS_AF=0.1389;AMR_AF=0.1354;AFR_AF=0.0507;EUR_AF=0.0905;SAS_AF=0.0429;AA=.|||;VT=SNP
6	31328988	rs2523573	C	G	100	PASS	AC=191;AF=0.038139;AN=5008;NS=2504;DP=21025;EAS_AF=0.005;AMR_AF=0.0274;AFR_AF=0.0265;EUR_AF=0.0835;SAS_AF=0.0491;AA=.|||;VT=SNP
6	31329001	rs115955570	C	T	100	PASS	AC=77;AF=0.0153754;AN=5008;NS=2504;DP=21436;EAS_AF=0.001;AMR_AF=0.0533;AFR_AF=0.0174;EUR_AF=0.0149;SAS_AF=0.001;AA=.|||;VT=SNP
6	31329004	rs114708313	A	T	100	PASS	AC=429;AF=0.0856629;AN=5008;NS=2504;DP=21399;EAS_AF=0.1389;AMR_AF=0.1326;AFR_AF=0.0507;EUR_AF=0.0875;SAS_AF=0.0429;AA=.|||;VT=SNP
6	31329029	rs114029601	C	T	100	PASS	AC=70;AF=0.0139776;AN=5008;NS=2504;DP=21822;EAS_AF=0.001;AMR_AF=0.0504;AFR_AF=0.0136;EUR_AF=0.0149;SAS_AF=0.001;AA=.|||;VT=SNP
6	31329062	rs34087996	A	C	100	PASS	AC=443;AF=0.0884585;AN=5008;NS=2504;DP=20798;EAS_AF=0.1488;AMR_AF=0.1354;AFR_AF=0.0507;EUR_AF=0.0895;SAS_AF=0.0429;AA=.|||;VT=SNP
6	31329100	rs112515516	A	G	100	PASS	AC=216;AF=0.043131;AN=5008;NS=2504;DP=21491;EAS_AF=0.0109;AMR_AF=0.0274;AFR_AF=0.0378;EUR_AF=0.0447;SAS_AF=0.093;AA=.|||;VT=SNP
6	31329119	rs62396278	T	C	100	PASS	AC=233;AF=0.0465256;AN=5008;NS=2504;DP=21941;EAS_AF=0.1081;AMR_AF=0.0259;AFR_AF=0.0174;EUR_AF=0.0626;SAS_AF=0.0204;AA=.|||;VT=SNP
6	31329135	rs2428493	C	A	100	PASS	AC=1552;AF=0.309904;AN=5008;NS=2504;DP=22081;EAS_AF=0.37;AMR_AF=0.3372;AFR_AF=0.2005;EUR_AF=0.4125;SAS_AF=0.271;AA=.|||;VT=SNP
6	31329197	rs34955377	G	A	100	PASS	AC=382;AF=0.076278;AN=5008;NS=2504;DP=18702;EAS_AF=0.0843;AMR_AF=0.0951;AFR_AF=0.0144;EUR_AF=0.0746;SAS_AF=0.1401;AA=.|||;VT=SNP
6	31329245	rs34277309	T	G	100	PASS	AC=599;AF=0.119609;AN=5008;NS=2504;DP=19323;EAS_AF=0.1935;AMR_AF=0.111;AFR_AF=0.0318;EUR_AF=0.1312;SAS_AF=0.1564;AA=.|||;VT=SNP
6	31329291	rs2596544	T	A	100	PASS	AC=943;AF=0.188299;AN=5008;NS=2504;DP=18556;EAS_AF=0.3155;AMR_AF=0.1427;AFR_AF=0.1505;EUR_AF=0.1431;SAS_AF=0.1871;AA=.|||;VT=SNP
6	31329303	rs2442737	G	A	100	PASS	AC=889;AF=0.177516;AN=5008;NS=2504;DP=18214;EAS_AF=0.1131;AMR_AF=0.1801;AFR_AF=0.1369;EUR_AF=0.2624;SAS_AF=0.2096;AA=.|||;VT=SNP
6	31329365	rs2428491	C	T	100	PASS	AC=1756;AF=0.350639;AN=5008;NS=2504;DP=17629;EAS_AF=0.3155;AMR_AF=0.4049;AFR_AF=0.2693;EUR_AF=0.4135;SAS_AF=0.3937;AA=.|||;VT=SNP
6	31329372	rs7773105	A	G	100	PASS	AC=1368;AF=0.273163;AN=5008;NS=2504;DP=17732;EAS_AF=0.3919;AMR_AF=0.2478;AFR_AF=0.2738;EUR_AF=0.1988;SAS_AF=0.2444;AA=.|||;VT=SNP
6	31329374	rs2596545	A	C	100	PASS	AC=196;AF=0.0391374;AN=5008;NS=2504;DP=17856;EAS_AF=0.004;AMR_AF=0.0288;AFR_AF=0.0303;EUR_AF=0.0835;SAS_AF=0.0491;AA=.|||;VT=SNP
6	31329386	rs2596546	A	G	100	PASS	AC=1755;AF=0.350439;AN=5008;NS=2504;DP=17907;EAS_AF=0.3115;AMR_AF=0.4063;AFR_AF=0.469;EUR_AF=0.3449;SAS_AF=0.1963;AA=.|||;VT=SNP
6	31329396	rs13218392	C	T	100	PASS	AC=46;AF=0.0091853;AN=5008;NS=2504;DP=18240;EAS_AF=0.0069;AMR_AF=0;AFR_AF=0.0015;EUR_AF=0.0089;SAS_AF=0.0286;AA=.|||;VT=SNP
6	31329415	rs62396279	G	A	100	PASS	AC=298;AF=0.0595048;AN=5008;NS=2504;DP=18066;EAS_AF=0.0208;AMR_AF=0.0504;AFR_AF=0.1641;EUR_AF=0.0189;SAS_AF=0.0061;AA=.|||;VT=SNP
6	31329447	rs113688927	A	G	100	PASS	AC=205;AF=0.0409345;AN=5008;NS=2504;DP=17521;EAS_AF=0.0109;AMR_AF=0.0274;AFR_AF=0.0295;EUR_AF=0.0447;SAS_AF=0.093;AA=.|||;VT=SNP
6	31329459	rs76114114	A	T	100	PASS	AC=129;AF=0.0257588;AN=5008;NS=2504;DP=17427;EAS_AF=0.0605;AMR_AF=0.0115;AFR_AF=0.0144;EUR_AF=0.0268;SAS_AF=0.0143;AA=.|||;VT=SNP
6	31329466	rs76518703	A	G	100	PASS	AC=353;AF=0.0704872;AN=5008;NS=2504;DP=17449;EAS_AF=0.0675;AMR_AF=0.0389;AFR_AF=0.0613;EUR_AF=0.0696;SAS_AF=0.1094;AA=.|||;VT=SNP
6	31329478	rs62396280	G	A	100	PASS	AC=284;AF=0.0567093;AN=5008;NS=2504;DP=18139;EAS_AF=0.129;AMR_AF=0.0605;AFR_AF=0.0182;EUR_AF=0.0626;SAS_AF=0.0256;AA=.|||;VT=SNP
6	31329494	rs2523572	C	T	100	PASS	AC=2599;AF=0.51897;AN=5008;NS=2504;DP=18616;EAS_AF=0.6766;AMR_AF=0.5086;AFR_AF=0.379;EUR_AF=0.5736;SAS_AF=0.4969;AA=.|||;VT=SNP
6	31329506	rs9266301	T	C	100	PASS	AC=609;AF=0.121605;AN=5008;NS=2504;DP=18492;EAS_AF=0.2024;AMR_AF=0.0893;AFR_AF=0.0817;EUR_AF=0.1312;SAS_AF=0.1053;AA=.|||;VT=SNP
6	31329609	rs9266303	G	T	100	PASS	AC=487;AF=0.0972444;AN=5008;NS=2504;DP=17476;EAS_AF=0.0764;AMR_AF=0.0865;AFR_AF=0.1135;EUR_AF=0.1541;SAS_AF=0.046;AA=.|||;VT=SNP
6	31329628	rs111518019	G	A	100	PASS	AC=225;AF=0.0449281;AN=5008;NS=2504;DP=17651;EAS_AF=0.0109;AMR_AF=0.0274;AFR_AF=0.0439;EUR_AF=0.0447;SAS_AF=0.0941;AA=.|||;VT=SNP
6	31329642	rs2596547	C	T	100	PASS	AC=243;AF=0.0485224;AN=5008;NS=2504;DP=18176;EAS_AF=0.0248;AMR_AF=0.0591;AFR_AF=0.0287;EUR_AF=0.0835;SAS_AF=0.0562;AA=.|||;VT=SNP
6	31329667	rs13191456	A	T	100	PASS	AC=46;AF=0.0091853;AN=5008;NS=2504;DP=18001;EAS_AF=0.0069;AMR_AF=0;AFR_AF=0.0015;EUR_AF=0.0089;SAS_AF=0.0286;AA=.|||;VT=SNP
6	31329691	rs2523571	T	A	100	PASS	AC=242;AF=0.0483227;AN=5008;NS=2504;DP=17459;EAS_AF=0.0248;AMR_AF=0.0605;AFR_AF=0.0272;EUR_AF=0.0835;SAS_AF=0.0562;AA=.|||;VT=SNP
6	31329734	rs2523570	C	T	100	PASS	AC=799;AF=0.159545;AN=5008;NS=2504;DP=16651;EAS_AF=0.1032;AMR_AF=0.1643;AFR_AF=0.1884;EUR_AF=0.2167;SAS_AF=0.1166;AA=.|||;VT=SNP
6	31329797	rs59727727	T	C	100	PASS	AC=1185;AF=0.236621;AN=5008;NS=2504;DP=16618;EAS_AF=0.1637;AMR_AF=0.3444;AFR_AF=0.3404;EUR_AF=0.173;SAS_AF=0.1605;AA=.|||;VT=SNP
6	31329834	rs73390248	C	T	100	PASS	AC=523;AF=0.104433;AN=5008;NS=2504;DP=16609;EAS_AF=0.0675;AMR_AF=0.0951;AFR_AF=0.0272;EUR_AF=0.1262;SAS_AF=0.2311;AA=.|||;VT=SNP
6	31329846	rs79556279	G	T	100	PASS	AC=287;AF=0.0573083;AN=5008;NS=2504;DP=16435;EAS_AF=0.0546;AMR_AF=0.0749;AFR_AF=0.0038;EUR_AF=0.0815;SAS_AF=0.0951;AA=.|||;VT=SNP
6	31329921	rs2523569	T	G	100	PASS	AC=550;AF=0.109824;AN=5008;NS=2504;DP=16634;EAS_AF=0.1171;AMR_AF=0.0735;AFR_AF=0.0862;EUR_AF=0.175;SAS_AF=0.093;AA=.|||;VT=SNP
6	31329932	rs2523568	G	A	100	PASS	AC=549;AF=0.109625;AN=5008;NS=2504;DP=16532;EAS_AF=0.1171;AMR_AF=0.0735;AFR_AF=0.0855;EUR_AF=0.175;SAS_AF=0.093;AA=.|||;VT=SNP
6	31330015	rs2523567	C	G	100	PASS	AC=549;AF=0.109625;AN=5008;NS=2504;DP=17410;EAS_AF=0.1171;AMR_AF=0.0735;AFR_AF=0.0855;EUR_AF=0.175;SAS_AF=0.093;AA=.|||;VT=SNP
6	31330066	rs2394988	A	G	100	PASS	AC=1679;AF=0.335264;AN=5008;NS=2504;DP=16524;EAS_AF=0.3145;AMR_AF=0.438;AFR_AF=0.3593;EUR_AF=0.2734;SAS_AF=0.3149;AA=.|||;VT=SNP
6	31330099	rs2523566	T	C	100	PASS	AC=4525;AF=0.903554;AN=5008;NS=2504;DP=16448;EAS_AF=0.9474;AMR_AF=0.9236;AFR_AF=0.8585;EUR_AF=0.8688;SAS_AF=0.9407;AA=.|||;VT=SNP
6	31330105	rs2394989	T	C	100	PASS	AC=276;AF=0.0551118;AN=5008;NS=2504;DP=16547;EAS_AF=0.0635;AMR_AF=0.1239;AFR_AF=0.0378;EUR_AF=0.0577;SAS_AF=0.0184;AA=.|||;VT=SNP
6	31330139	rs2250284	A	G	100	PASS	AC=551;AF=0.110024;AN=5008;NS=2504;DP=16117;EAS_AF=0.1171;AMR_AF=0.0735;AFR_AF=0.087;EUR_AF=0.175;SAS_AF=0.093;AA=.|||;VT=SNP
6	31330195	rs9266314	T	C	100	PASS	AC=1535;AF=0.30651;AN=5008;NS=2504;DP=16293;EAS_AF=0.4127;AMR_AF=0.2594;AFR_AF=0.2375;EUR_AF=0.2147;SAS_AF=0.4182;AA=.|||;VT=SNP
6	31330238	rs9266315	T	A	100	PASS	AC=1535;AF=0.30651;AN=5008;NS=2504;DP=17270;EAS_AF=0.4127;AMR_AF=0.2594;AFR_AF=0.2375;EUR_AF=0.2147;SAS_AF=0.4182;AA=.|||;VT=SNP
6	31330251	rs2250287	T	G	100	PASS	AC=652;AF=0.130192;AN=5008;NS=2504;DP=17632;EAS_AF=0.0337;AMR_AF=0.1571;AFR_AF=0.1732;EUR_AF=0.1879;SAS_AF=0.093;AA=.|||;VT=SNP
6	31330345	rs9266319	A	T	100	PASS	AC=1542;AF=0.307907;AN=5008;NS=2504;DP=18871;EAS_AF=0.4127;AMR_AF=0.2608;AFR_AF=0.2383;EUR_AF=0.2167;SAS_AF=0.4213;AA=.|||;VT=SNP
6	31330359	rs2250293	C	T	100	PASS	AC=513;AF=0.102436;AN=5008;NS=2504;DP=18993;EAS_AF=0.1171;AMR_AF=0.0634;AFR_AF=0.0734;EUR_AF=0.163;SAS_AF=0.092;AA=.|||;VT=SNP
6	31330370	rs2523564	G	A	100	PASS	AC=654;AF=0.130591;AN=5008;NS=2504;DP=19215;EAS_AF=0.0337;AMR_AF=0.1571;AFR_AF=0.177;EUR_AF=0.1879;SAS_AF=0.09;AA=.|||;VT=SNP
6	31330411	rs2250295	A	C	100	PASS	AC=2787;AF=0.55651;AN=5008;NS=2504;DP=19524;EAS_AF=0.6181;AMR_AF=0.4813;AFR_AF=0.497;EUR_AF=0.5666;SAS_AF=0.6166;AA=.|||;VT=SNP
6	31330422	rs6901719	A	G	100	PASS	AC=309;AF=0.0617013;AN=5008;NS=2504;DP=19521;EAS_AF=0.1131;AMR_AF=0.0331;AFR_AF=0.0408;EUR_AF=0.0755;SAS_AF=0.0429;AA=.|||;VT=SNP
6	31330546	rs2596548	T	G	100	PASS	AC=4463;AF=0.891174;AN=5008;NS=2504;DP=19850;EAS_AF=0.9325;AMR_AF=0.9193;AFR_AF=0.8548;EUR_AF=0.84;SAS_AF=0.9305;AA=.|||;VT=SNP
6	31330611	rs2523563	C	A	100	PASS	AC=513;AF=0.102436;AN=5008;NS=2504;DP=21148;EAS_AF=0.1171;AMR_AF=0.0634;AFR_AF=0.0734;EUR_AF=0.163;SAS_AF=0.092;AA=.|||;VT=SNP
6	31330618	rs2523562	C	T	100	PASS	AC=663;AF=0.132388;AN=5008;NS=2504;DP=21071;EAS_AF=0.1845;AMR_AF=0.0749;AFR_AF=0.0915;EUR_AF=0.1948;SAS_AF=0.1104;AA=.|||;VT=SNP
6	31330619	rs9266327	G	A	100	PASS	AC=1531;AF=0.305711;AN=5008;NS=2504;DP=21059;EAS_AF=0.4127;AMR_AF=0.2565;AFR_AF=0.2368;EUR_AF=0.2147;SAS_AF=0.4172;AA=.|||;VT=SNP
6	31330696	rs2523561	C	T	100	PASS	AC=739;AF=0.147564;AN=5008;NS=2504;DP=21129;EAS_AF=0.0883;AMR_AF=0.1599;AFR_AF=0.1853;EUR_AF=0.1889;SAS_AF=0.1063;AA=.|||;VT=SNP
6	31330788	rs9266329	G	A	100	PASS	AC=1618;AF=0.323083;AN=5008;NS=2504;DP=20187;EAS_AF=0.4653;AMR_AF=0.3617;AFR_AF=0.2519;EUR_AF=0.2286;SAS_AF=0.3425;AA=.|||;VT=SNP
6	31330828	rs9266330	C	T	100	PASS	AC=1532;AF=0.305911;AN=5008;NS=2504;DP=19046;EAS_AF=0.4127;AMR_AF=0.2579;AFR_AF=0.2375;EUR_AF=0.2147;SAS_AF=0.4162;AA=.|||;VT=SNP
6	31330844	rs2523560	C	T	100	PASS	AC=2785;AF=0.55611;AN=5008;NS=2504;DP=18617;EAS_AF=0.6181;AMR_AF=0.4813;AFR_AF=0.4962;EUR_AF=0.5666;SAS_AF=0.6155;AA=.|||;VT=SNP
6	31330868	rs9266331	A	G	100	PASS	AC=1533;AF=0.30611;AN=5008;NS=2504;DP=18623;EAS_AF=0.4127;AMR_AF=0.2579;AFR_AF=0.2375;EUR_AF=0.2147;SAS_AF=0.4172;AA=.|||;VT=SNP
6	31330969	rs2523559	C	A	100	PASS	AC=3722;AF=0.743211;AN=5008;NS=2504;DP=19112;EAS_AF=0.8433;AMR_AF=0.7608;AFR_AF=0.6679;EUR_AF=0.6511;SAS_AF=0.8241;AA=.|||;VT=SNP
6	31330975	rs9266333	C	T	100	PASS	AC=1533;AF=0.30611;AN=5008;NS=2504;DP=19258;EAS_AF=0.4127;AMR_AF=0.2579;AFR_AF=0.2375;EUR_AF=0.2147;SAS_AF=0.4172;AA=.|||;VT=SNP
6	31331037	rs2523558	G	A	100	PASS	AC=3950;AF=0.788738;AN=5008;NS=2504;DP=17994;EAS_AF=0.8155;AMR_AF=0.8559;AFR_AF=0.7814;EUR_AF=0.6769;SAS_AF=0.8384;AA=.|||;VT=SNP
6	31331095	rs2250399	G	A	100	PASS	AC=513;AF=0.102436;AN=5008;NS=2504;DP=16829;EAS_AF=0.1171;AMR_AF=0.0634;AFR_AF=0.0734;EUR_AF=0.163;SAS_AF=0.092;AA=.|||;VT=SNP
6	31331135	rs9266336	G	A	100	PASS	AC=1533;AF=0.30611;AN=5008;NS=2504;DP=16498;EAS_AF=0.4127;AMR_AF=0.2579;AFR_AF=0.2375;EUR_AF=0.2147;SAS_AF=0.4172;AA=.|||;VT=SNP
6	31331166	rs2596549	A	G	100	PASS	AC=4462;AF=0.890974;AN=5008;NS=2504;DP=15395;EAS_AF=0.9325;AMR_AF=0.9193;AFR_AF=0.854;EUR_AF=0.84;SAS_AF=0.9305;AA=.|||;VT=SNP
6	31331255	rs115986568	G	A	100	PASS	AC=160;AF=0.0319489;AN=5008;NS=2504;DP=14931;EAS_AF=0.0109;AMR_AF=0.0187;AFR_AF=0.0015;EUR_AF=0.0437;SAS_AF=0.092;AA=.|||;VT=SNP
6	31331257	rs2523557	G	A	100	PASS	AC=3719;AF=0.742612;AN=5008;NS=2504;DP=14613;EAS_AF=0.8433;AMR_AF=0.7594;AFR_AF=0.6664;EUR_AF=0.6521;SAS_AF=0.8231;AA=.|||;VT=SNP
6	31331306	rs9266340	G	T	100	PASS	AC=266;AF=0.053115;AN=5008;NS=2504;DP=15198;EAS_AF=0;AMR_AF=0.0461;AFR_AF=0.1558;EUR_AF=0.0268;SAS_AF=0.001;AA=.|||;VT=SNP
6	31331383	rs2523556	A	G	100	PASS	AC=4463;AF=0.891174;AN=5008;NS=2504;DP=16749;EAS_AF=0.9325;AMR_AF=0.9193;AFR_AF=0.8548;EUR_AF=0.84;SAS_AF=0.9305;AA=.|||;VT=SNP
6	31331428	rs9266342	G	A	100	PASS	AC=1533;AF=0.30611;AN=5008;NS=2504;DP=16532;EAS_AF=0.4127;AMR_AF=0.2579;AFR_AF=0.2375;EUR_AF=0.2147;SAS_AF=0.4172;AA=.|||;VT=SNP
6	31331500	rs4959062	C	G	100	PASS	AC=3209;AF=0.640775;AN=5008;NS=2504;DP=15861;EAS_AF=0.7282;AMR_AF=0.6945;AFR_AF=0.5953;EUR_AF=0.4871;SAS_AF=0.7321;AA=.|||;VT=SNP
6	31331617	rs12193701	A	T	100	PASS	AC=61;AF=0.0121805;AN=5008;NS=2504;DP=16302;EAS_AF=0.0149;AMR_AF=0.0043;AFR_AF=0.003;EUR_AF=0.0288;SAS_AF=0.0102;AA=.|||;VT=SNP
6	31331621	rs9266348	A	G	100	PASS	AC=266;AF=0.053115;AN=5008;NS=2504;DP=16364;EAS_AF=0;AMR_AF=0.0461;AFR_AF=0.1558;EUR_AF=0.0268;SAS_AF=0.001;AA=.|||;VT=SNP
6	31331695	rs116579023	C	A	100	PASS	AC=357;AF=0.0712859;AN=5008;NS=2504;DP=18048;EAS_AF=0.0863;AMR_AF=0.0836;AFR_AF=0.0068;EUR_AF=0.0686;SAS_AF=0.137;AA=.|||;VT=SNP
6	31331711	rs4959064	C	T	100	PASS	AC=1679;AF=0.335264;AN=5008;NS=2504;DP=18321;EAS_AF=0.3145;AMR_AF=0.438;AFR_AF=0.3585;EUR_AF=0.2744;SAS_AF=0.3149;AA=.|||;VT=SNP
6	31331726	rs4959065	A	G	100	PASS	AC=1678;AF=0.335064;AN=5008;NS=2504;DP=18455;EAS_AF=0.3145;AMR_AF=0.438;AFR_AF=0.3585;EUR_AF=0.2744;SAS_AF=0.3139;AA=.|||;VT=SNP
6	31331791	rs139465255	T	C	100	PASS	AC=73;AF=0.0145767;AN=5008;NS=2504;DP=18751;EAS_AF=0.004;AMR_AF=0.0159;AFR_AF=0.0106;EUR_AF=0.0239;SAS_AF=0.0204;AA=.|||;VT=SNP
6	31331829	rs2523554	C	T	100	PASS	AC=3953;AF=0.789337;AN=5008;NS=2504;DP=18925;EAS_AF=0.8165;AMR_AF=0.8559;AFR_AF=0.7829;EUR_AF=0.6769;SAS_AF=0.8384;AA=.|||;VT=SNP
6	31331872	rs57052747	C	A	100	PASS	AC=1677;AF=0.334864;AN=5008;NS=2504;DP=19229;EAS_AF=0.3145;AMR_AF=0.438;AFR_AF=0.3585;EUR_AF=0.2734;SAS_AF=0.3139;AA=.|||;VT=SNP
6	31331878	rs9266349	C	T	100	PASS	AC=1534;AF=0.30631;AN=5008;NS=2504;DP=19797;EAS_AF=0.4127;AMR_AF=0.2579;AFR_AF=0.2375;EUR_AF=0.2147;SAS_AF=0.4182;AA=.|||;VT=SNP
6	31331948	rs2523553	C	A	100	PASS	AC=4463;AF=0.891174;AN=5008;NS=2504;DP=17510;EAS_AF=0.9325;AMR_AF=0.9193;AFR_AF=0.8548;EUR_AF=0.84;SAS_AF=0.9305;AA=.|||;VT=SNP
6	31331954	rs2523552	C	T	100	PASS	AC=524;AF=0.104633;AN=5008;NS=2504;DP=17643;EAS_AF=0.1161;AMR_AF=0.0634;AFR_AF=0.0817;EUR_AF=0.164;SAS_AF=0.092;AA=.|||;VT=SNP
6	31331977	rs2844583	G	T	100	PASS	AC=510;AF=0.101837;AN=5008;NS=2504;DP=17611;EAS_AF=0.1161;AMR_AF=0.0634;AFR_AF=0.0719;EUR_AF=0.163;SAS_AF=0.092;AA=.|||;VT=SNP
6	31331990	rs9266352	G	A	100	PASS	AC=1535;AF=0.30651;AN=5008;NS=2504;DP=18067;EAS_AF=0.4127;AMR_AF=0.2579;AFR_AF=0.2375;EUR_AF=0.2157;SAS_AF=0.4182;AA=.|||;VT=SNP
6	31332005	rs9266353	T	G	100	PASS	AC=1484;AF=0.296326;AN=5008;NS=2504;DP=17707;EAS_AF=0.3919;AMR_AF=0.2248;AFR_AF=0.2368;EUR_AF=0.2157;SAS_AF=0.4121;AA=.|||;VT=SNP
6	31332051	rs2523551	A	G	100	PASS	AC=651;AF=0.129992;AN=5008;NS=2504;DP=17738;EAS_AF=0.0337;AMR_AF=0.1556;AFR_AF=0.1732;EUR_AF=0.1889;SAS_AF=0.092;AA=.|||;VT=SNP
6	31332078	rs2596550	C	T	100	PASS	AC=661;AF=0.131989;AN=5008;NS=2504;DP=16889;EAS_AF=0.0347;AMR_AF=0.1585;AFR_AF=0.1785;EUR_AF=0.1889;SAS_AF=0.092;AA=.|||;VT=SNP
6	31332091	rs2523550	T	G	100	PASS	AC=661;AF=0.131989;AN=5008;NS=2504;DP=16744;EAS_AF=0.0347;AMR_AF=0.1585;AFR_AF=0.1785;EUR_AF=0.1889;SAS_AF=0.092;AA=.|||;VT=SNP
6	31332148	rs9266355	T	A	100	PASS	AC=1482;AF=0.295927;AN=5008;NS=2504;DP=18106;EAS_AF=0.3919;AMR_AF=0.2248;AFR_AF=0.2375;EUR_AF=0.2147;SAS_AF=0.41;AA=.|||;VT=SNP
6	31332239	rs2596551	A	C	100	PASS	AC=660;AF=0.131789;AN=5008;NS=2504;DP=20222;EAS_AF=0.0357;AMR_AF=0.1571;AFR_AF=0.1762;EUR_AF=0.1889;SAS_AF=0.0941;AA=.|||;VT=SNP
6	31332256	rs2853997	C	A	100	PASS	AC=510;AF=0.101837;AN=5008;NS=2504;DP=20958;EAS_AF=0.1161;AMR_AF=0.0634;AFR_AF=0.0719;EUR_AF=0.163;SAS_AF=0.092;AA=.|||;VT=SNP
6	31332332	rs9501374	C	T	100	PASS	AC=1678;AF=0.335064;AN=5008;NS=2504;DP=22013;EAS_AF=0.3145;AMR_AF=0.438;AFR_AF=0.3585;EUR_AF=0.2734;SAS_AF=0.3149;AA=.|||;VT=SNP
6	31332372	rs9501375	T	C	100	PASS	AC=1757;AF=0.350839;AN=5008;NS=2504;DP=21771;EAS_AF=0.369;AMR_AF=0.438;AFR_AF=0.3669;EUR_AF=0.2734;SAS_AF=0.3282;AA=.|||;VT=SNP
6	31332496	rs2523549	G	A	100	PASS	AC=510;AF=0.101837;AN=5008;NS=2504;DP=19184;EAS_AF=0.1161;AMR_AF=0.0634;AFR_AF=0.0719;EUR_AF=0.163;SAS_AF=0.092;AA=.|||;VT=SNP
6	31332501	rs9501376	C	T	100	PASS	AC=1678;AF=0.335064;AN=5008;NS=2504;DP=19112;EAS_AF=0.3145;AMR_AF=0.438;AFR_AF=0.3585;EUR_AF=0.2734;SAS_AF=0.3149;AA=.|||;VT=SNP
6	31332526	rs2844582	C	T	100	PASS	AC=663;AF=0.132388;AN=5008;NS=2504;DP=18331;EAS_AF=0.0347;AMR_AF=0.1599;AFR_AF=0.1785;EUR_AF=0.1889;SAS_AF=0.093;AA=.|||;VT=SNP
6	31332527	rs2523548	G	A	100	PASS	AC=2268;AF=0.452875;AN=5008;NS=2504;DP=18312;EAS_AF=0.4851;AMR_AF=0.5014;AFR_AF=0.4387;EUR_AF=0.4374;SAS_AF=0.4202;AA=.|||;VT=SNP
6	31332531	rs9295985	C	A	100	PASS	AC=1758;AF=0.351038;AN=5008;NS=2504;DP=18493;EAS_AF=0.369;AMR_AF=0.438;AFR_AF=0.3669;EUR_AF=0.2744;SAS_AF=0.3282;AA=.|||;VT=SNP
6	31332661	rs9468983	G	A	100	PASS	AC=1678;AF=0.335064;AN=5008;NS=2504;DP=17902;EAS_AF=0.3145;AMR_AF=0.438;AFR_AF=0.3585;EUR_AF=0.2734;SAS_AF=0.3149;AA=.|||;VT=SNP
6	31332688	rs4327724	C	T	100	PASS	AC=308;AF=0.0615016;AN=5008;NS=2504;DP=18121;EAS_AF=0.1121;AMR_AF=0.0331;AFR_AF=0.0408;EUR_AF=0.0755;SAS_AF=0.0429;AA=.|||;VT=SNP
6	31332703	rs2844581	A	C	100	PASS	AC=510;AF=0.101837;AN=5008;NS=2504;DP=18097;EAS_AF=0.1161;AMR_AF=0.0634;AFR_AF=0.0719;EUR_AF=0.163;SAS_AF=0.092;AA=.|||;VT=SNP
6	31332739	rs9266359	C	T	100	PASS	AC=1533;AF=0.30611;AN=5008;NS=2504;DP=18572;EAS_AF=0.4127;AMR_AF=0.2579;AFR_AF=0.2375;EUR_AF=0.2147;SAS_AF=0.4172;AA=.|||;VT=SNP
6	31332915	rs2853996	C	T	100	PASS	AC=663;AF=0.132388;AN=5008;NS=2504;DP=15770;EAS_AF=0.0347;AMR_AF=0.1599;AFR_AF=0.1785;EUR_AF=0.1889;SAS_AF=0.093;AA=.|||;VT=SNP
6	31332919	rs9266361	C	T	100	PASS	AC=3290;AF=0.656949;AN=5008;NS=2504;DP=15583;EAS_AF=0.7817;AMR_AF=0.696;AFR_AF=0.6044;EUR_AF=0.4881;SAS_AF=0.7454;AA=.|||;VT=SNP
6	31332920	rs2523546	G	A	100	PASS	AC=202;AF=0.0403355;AN=5008;NS=2504;DP=15499;EAS_AF=0.004;AMR_AF=0.0303;AFR_AF=0.031;EUR_AF=0.0875;SAS_AF=0.0491;AA=.|||;VT=SNP
6	31332977	rs9266363	A	G	100	PASS	AC=4462;AF=0.890974;AN=5008;NS=2504;DP=15431;EAS_AF=0.9325;AMR_AF=0.9193;AFR_AF=0.8548;EUR_AF=0.839;SAS_AF=0.9305;AA=.|||;VT=SNP
6	31333019	rs2853995	T	C	100	PASS	AC=510;AF=0.101837;AN=5008;NS=2504;DP=12536;EAS_AF=0.1161;AMR_AF=0.0634;AFR_AF=0.0719;EUR_AF=0.163;SAS_AF=0.092;AA=.|||;VT=SNP
6	31333053	rs9266367	T	C	100	PASS	AC=1481;AF=0.295727;AN=5008;NS=2504;DP=12789;EAS_AF=0.3919;AMR_AF=0.2248;AFR_AF=0.2368;EUR_AF=0.2147;SAS_AF=0.41;AA=.|||;VT=SNP
6	31333063	rs2853994	C	T	100	PASS	AC=663;AF=0.132388;AN=5008;NS=2504;DP=13165;EAS_AF=0.0347;AMR_AF=0.1599;AFR_AF=0.1785;EUR_AF=0.1889;SAS_AF=0.093;AA=.|||;VT=SNP
6	31333091	rs3016015	A	G	100	PASS	AC=4463;AF=0.891174;AN=5008;NS=2504;DP=14071;EAS_AF=0.9325;AMR_AF=0.9193;AFR_AF=0.8548;EUR_AF=0.84;SAS_AF=0.9305;AA=.|||;VT=SNP
6	31333095	rs2428490	G	A	100	PASS	AC=512;AF=0.102236;AN=5008;NS=2504;DP=14111;EAS_AF=0.1161;AMR_AF=0.0634;AFR_AF=0.0734;EUR_AF=0.163;SAS_AF=0.092;AA=.|||;VT=SNP
6	31333103	rs140949683	A	G	100	PASS	AC=198;AF=0.0395367;AN=5008;NS=2504;DP=14420;EAS_AF=0.1081;AMR_AF=0.0159;AFR_AF=0.0038;EUR_AF=0.0507;SAS_AF=0.0225;AA=.|||;VT=SNP
6	31333104	rs9266371	C	T	100	PASS	AC=1533;AF=0.30611;AN=5008;NS=2504;DP=14560;EAS_AF=0.4127;AMR_AF=0.2579;AFR_AF=0.2375;EUR_AF=0.2147;SAS_AF=0.4172;AA=.|||;VT=SNP
6	31333186	rs9266372	A	G	100	PASS	AC=1533;AF=0.30611;AN=5008;NS=2504;DP=14620;EAS_AF=0.4127;AMR_AF=0.2579;AFR_AF=0.2375;EUR_AF=0.2147;SAS_AF=0.4172;AA=.|||;VT=SNP
6	31333191	rs2853993	T	C	100	PASS	AC=3953;AF=0.789337;AN=5008;NS=2504;DP=14300;EAS_AF=0.8165;AMR_AF=0.8559;AFR_AF=0.7829;EUR_AF=0.6769;SAS_AF=0.8384;AA=.|||;VT=SNP
6	31333303	rs2844580	T	C	100	PASS	AC=1172;AF=0.234026;AN=5008;NS=2504;DP=20048;EAS_AF=0.1508;AMR_AF=0.2233;AFR_AF=0.2496;EUR_AF=0.3519;SAS_AF=0.1851;AA=.|||;VT=SNP
6	31333440	rs115783608	C	T	100	PASS	AC=110;AF=0.0219649;AN=5008;NS=2504;DP=17467;EAS_AF=0.004;AMR_AF=0.0173;AFR_AF=0.0371;EUR_AF=0.0249;SAS_AF=0.0204;AA=.|||;VT=SNP
6	31333444	rs62395421	G	A	100	PASS	AC=309;AF=0.0617013;AN=5008;NS=2504;DP=17402;EAS_AF=0.1121;AMR_AF=0.0331;AFR_AF=0.0416;EUR_AF=0.0755;SAS_AF=0.0429;AA=.|||;VT=SNP
6	31333499	rs2523545	G	A	100	PASS	AC=3801;AF=0.758986;AN=5008;NS=2504;DP=19031;EAS_AF=0.8978;AMR_AF=0.7579;AFR_AF=0.6778;EUR_AF=0.6511;SAS_AF=0.8374;AA=.|||;VT=SNP
6	31333562	rs2523544	G	A	100	PASS	AC=532;AF=0.10623;AN=5008;NS=2504;DP=20852;EAS_AF=0.1161;AMR_AF=0.0663;AFR_AF=0.0802;EUR_AF=0.164;SAS_AF=0.1002;AA=.|||;VT=SNP
6	31333610	rs9501571	C	T	100	PASS	AC=1177;AF=0.235024;AN=5008;NS=2504;DP=21593;EAS_AF=0.1617;AMR_AF=0.3444;AFR_AF=0.3359;EUR_AF=0.173;SAS_AF=0.1605;AA=.|||;VT=SNP
6	31333716	rs2844579	G	A	100	PASS	AC=652;AF=0.130192;AN=5008;NS=2504;DP=20810;EAS_AF=0.0337;AMR_AF=0.1571;AFR_AF=0.1725;EUR_AF=0.1889;SAS_AF=0.093;AA=.|||;VT=SNP
6	31333751	rs62395422	G	A	100	PASS	AC=311;AF=0.0621006;AN=5008;NS=2504;DP=19268;EAS_AF=0.1121;AMR_AF=0.0331;AFR_AF=0.0408;EUR_AF=0.0755;SAS_AF=0.046;AA=.|||;VT=SNP
6	31333820	rs9501572	A	G	100	PASS	AC=1675;AF=0.334465;AN=5008;NS=2504;DP=16570;EAS_AF=0.3165;AMR_AF=0.438;AFR_AF=0.3578;EUR_AF=0.2734;SAS_AF=0.3108;AA=.|||;VT=SNP
6	31333874	rs9266375	G	A	100	PASS	AC=1533;AF=0.30611;AN=5008;NS=2504;DP=17143;EAS_AF=0.4107;AMR_AF=0.2579;AFR_AF=0.2383;EUR_AF=0.2157;SAS_AF=0.4172;AA=.|||;VT=SNP
6	31333911	rs9266376	C	T	100	PASS	AC=1535;AF=0.30651;AN=5008;NS=2504;DP=16356;EAS_AF=0.4107;AMR_AF=0.2579;AFR_AF=0.2398;EUR_AF=0.2157;SAS_AF=0.4172;AA=.|||;VT=SNP
6	31333914	rs2523543	A	G	100	PASS	AC=653;AF=0.130391;AN=5008;NS=2504;DP=16433;EAS_AF=0.0337;AMR_AF=0.1571;AFR_AF=0.174;EUR_AF=0.1879;SAS_AF=0.093;AA=.|||;VT=SNP
6	31333939	rs7761068	A	G	100	PASS	AC=3213;AF=0.641573;AN=5008;NS=2504;DP=16574;EAS_AF=0.7272;AMR_AF=0.696;AFR_AF=0.5976;EUR_AF=0.4881;SAS_AF=0.7321;AA=.|||;VT=SNP
6	31334120	rs9266378	A	G	100	PASS	AC=1536;AF=0.306709;AN=5008;NS=2504;DP=17766;EAS_AF=0.4117;AMR_AF=0.2579;AFR_AF=0.2405;EUR_AF=0.2147;SAS_AF=0.4172;AA=.|||;VT=SNP
6	31334174	rs2596574	G	A	100	PASS	AC=535;AF=0.106829;AN=5008;NS=2504;DP=17089;EAS_AF=0.0308;AMR_AF=0.1297;AFR_AF=0.171;EUR_AF=0.1014;SAS_AF=0.0879;AA=.|||;VT=SNP
6	31334181	rs9266379	C	T	100	PASS	AC=1536;AF=0.306709;AN=5008;NS=2504;DP=16845;EAS_AF=0.4117;AMR_AF=0.2579;AFR_AF=0.2405;EUR_AF=0.2147;SAS_AF=0.4172;AA=.|||;VT=SNP
6	31334264	rs2596426	T	C	100	PASS	AC=4463;AF=0.891174;AN=5008;NS=2504;DP=16783;EAS_AF=0.9325;AMR_AF=0.9193;AFR_AF=0.854;EUR_AF=0.84;SAS_AF=0.9315;AA=.|||;VT=SNP
6	31334265	rs3873393	T	C	100	PASS	AC=1175;AF=0.234625;AN=5008;NS=2504;DP=16847;EAS_AF=0.1617;AMR_AF=0.3444;AFR_AF=0.3343;EUR_AF=0.173;SAS_AF=0.1605;AA=.|||;VT=SNP
6	31334393	rs2596427	A	T	100	PASS	AC=4463;AF=0.891174;AN=5008;NS=2504;DP=18759;EAS_AF=0.9325;AMR_AF=0.9193;AFR_AF=0.854;EUR_AF=0.84;SAS_AF=0.9315;AA=.|||;VT=SNP
6	31334422	rs2844577	T	C	100	PASS	AC=200;AF=0.0399361;AN=5008;NS=2504;DP=19181;EAS_AF=0.004;AMR_AF=0.0303;AFR_AF=0.0295;EUR_AF=0.0875;SAS_AF=0.0491;AA=.|||;VT=SNP
6	31334477	rs9266380	G	A	100	PASS	AC=128;AF=0.0255591;AN=5008;NS=2504;DP=19656;EAS_AF=0.004;AMR_AF=0.0303;AFR_AF=0.0076;EUR_AF=0.0875;SAS_AF=0.0051;AA=.|||;VT=SNP
6	31334601	rs2844576	T	C	100	PASS	AC=4463;AF=0.891174;AN=5008;NS=2504;DP=18505;EAS_AF=0.9325;AMR_AF=0.9193;AFR_AF=0.854;EUR_AF=0.84;SAS_AF=0.9315;AA=.|||;VT=SNP
6	31334731	rs2596428	G	C	100	PASS	AC=526;AF=0.105032;AN=5008;NS=2504;DP=18032;EAS_AF=0.0298;AMR_AF=0.1268;AFR_AF=0.1664;EUR_AF=0.1014;SAS_AF=0.0879;AA=.|||;VT=SNP
6	31334792	rs9266381	C	T	100	PASS	AC=1484;AF=0.296326;AN=5008;NS=2504;DP=19526;EAS_AF=0.3909;AMR_AF=0.2248;AFR_AF=0.2398;EUR_AF=0.2147;SAS_AF=0.41;AA=.|||;VT=SNP
6	31334799	rs7766461	C	T	100	PASS	AC=145;AF=0.0289537;AN=5008;NS=2504;DP=19673;EAS_AF=0.0665;AMR_AF=0.0101;AFR_AF=0.0159;EUR_AF=0.0318;SAS_AF=0.0184;AA=.|||;VT=SNP
6	31334821	rs2596429	A	T	100	PASS	AC=4556;AF=0.909744;AN=5008;NS=2504;DP=20401;EAS_AF=0.9474;AMR_AF=0.9251;AFR_AF=0.8805;EUR_AF=0.8688;SAS_AF=0.9417;AA=.|||;VT=SNP
6	31334852	rs6457401	G	T	100	PASS	AC=1636;AF=0.326677;AN=5008;NS=2504;DP=20267;EAS_AF=0.3085;AMR_AF=0.438;AFR_AF=0.357;EUR_AF=0.2654;SAS_AF=0.2883;AA=.|||;VT=SNP
6	31334864	rs6457402	G	T	100	PASS	AC=1635;AF=0.326478;AN=5008;NS=2504;DP=20055;EAS_AF=0.3075;AMR_AF=0.438;AFR_AF=0.357;EUR_AF=0.2644;SAS_AF=0.2894;AA=.|||;VT=SNP
6	31334877	rs9266382	A	C	100	PASS	AC=1486;AF=0.296725;AN=5008;NS=2504;DP=20326;EAS_AF=0.3919;AMR_AF=0.2248;AFR_AF=0.2398;EUR_AF=0.2157;SAS_AF=0.41;AA=.|||;VT=SNP
6	31334945	rs2844575	T	C	100	PASS	AC=2454;AF=0.490016;AN=5008;NS=2504;DP=21478;EAS_AF=0.5377;AMR_AF=0.4179;AFR_AF=0.4569;EUR_AF=0.4791;SAS_AF=0.5481;AA=.|||;VT=SNP
6	31334987	rs9266383	G	A	100	PASS	AC=1487;AF=0.296925;AN=5008;NS=2504;DP=21029;EAS_AF=0.3909;AMR_AF=0.2262;AFR_AF=0.2398;EUR_AF=0.2147;SAS_AF=0.4121;AA=.|||;VT=SNP
6	31334993	rs9266384	G	T	100	PASS	AC=1487;AF=0.296925;AN=5008;NS=2504;DP=20713;EAS_AF=0.3909;AMR_AF=0.2262;AFR_AF=0.2398;EUR_AF=0.2147;SAS_AF=0.4121;AA=.|||;VT=SNP
6	31335005	rs9266385	T	C	100	PASS	AC=1486;AF=0.296725;AN=5008;NS=2504;DP=20185;EAS_AF=0.3909;AMR_AF=0.2262;AFR_AF=0.239;EUR_AF=0.2147;SAS_AF=0.4121;AA=.|||;VT=SNP
6	31335082	rs9266386	C	T	100	PASS	AC=1485;AF=0.296526;AN=5008;NS=2504;DP=16947;EAS_AF=0.3909;AMR_AF=0.2248;AFR_AF=0.2398;EUR_AF=0.2147;SAS_AF=0.411;AA=.|||;VT=SNP
6	31335096	rs7767216	G	A	100	PASS	AC=1177;AF=0.235024;AN=5008;NS=2504;DP=16607;EAS_AF=0.1617;AMR_AF=0.3444;AFR_AF=0.3359;EUR_AF=0.173;SAS_AF=0.1605;AA=.|||;VT=SNP
6	31335156	rs2523542	A	G	100	PASS	AC=4463;AF=0.891174;AN=5008;NS=2504;DP=17073;EAS_AF=0.9325;AMR_AF=0.9193;AFR_AF=0.854;EUR_AF=0.84;SAS_AF=0.9315;AA=.|||;VT=SNP
6	31335189	rs112168410	G	A	100	PASS	AC=192;AF=0.0383387;AN=5008;NS=2504;DP=17394;EAS_AF=0.0109;AMR_AF=0.0202;AFR_AF=0.0234;EUR_AF=0.0447;SAS_AF=0.093;AA=.|||;VT=SNP
6	31335216	rs9266387	T	C	100	PASS	AC=1484;AF=0.296326;AN=5008;NS=2504;DP=16750;EAS_AF=0.3909;AMR_AF=0.2248;AFR_AF=0.2398;EUR_AF=0.2147;SAS_AF=0.41;AA=.|||;VT=SNP
6	31335221	rs9266388	A	G	100	PASS	AC=1484;AF=0.296326;AN=5008;NS=2504;DP=16551;EAS_AF=0.3909;AMR_AF=0.2248;AFR_AF=0.2398;EUR_AF=0.2147;SAS_AF=0.41;AA=.|||;VT=SNP
6	31335311	rs7767142	A	T	100	PASS	AC=900;AF=0.179712;AN=5008;NS=2504;DP=16802;EAS_AF=0.0982;AMR_AF=0.2205;AFR_AF=0.2973;EUR_AF=0.1153;SAS_AF=0.1421;AA=.|||;VT=SNP
6	31335321	rs2844574	T	C	100	PASS	AC=635;AF=0.126797;AN=5008;NS=2504;DP=16886;EAS_AF=0.12;AMR_AF=0.0937;AFR_AF=0.0772;EUR_AF=0.2505;SAS_AF=0.0971;AA=.|||;VT=SNP
6	31335323	rs4141166	G	C	100	PASS	AC=1679;AF=0.335264;AN=5008;NS=2504;DP=16601;EAS_AF=0.3145;AMR_AF=0.438;AFR_AF=0.3585;EUR_AF=0.2734;SAS_AF=0.316;AA=.|||;VT=SNP
6	31335330	rs2523540	G	C	100	PASS	AC=635;AF=0.126797;AN=5008;NS=2504;DP=16671;EAS_AF=0.12;AMR_AF=0.0937;AFR_AF=0.0772;EUR_AF=0.2505;SAS_AF=0.0971;AA=.|||;VT=SNP
6	31335336	rs17193122	G	A	100	PASS	AC=276;AF=0.0551118;AN=5008;NS=2504;DP=16587;EAS_AF=0.0635;AMR_AF=0.1225;AFR_AF=0.0386;EUR_AF=0.0577;SAS_AF=0.0184;AA=.|||;VT=SNP
6	31335351	rs9266391	C	T	100	PASS	AC=127;AF=0.0253594;AN=5008;NS=2504;DP=16875;EAS_AF=0.004;AMR_AF=0.0303;AFR_AF=0.0068;EUR_AF=0.0875;SAS_AF=0.0051;AA=.|||;VT=SNP
6	31335403	rs9266392	A	G	100	PASS	AC=1485;AF=0.296526;AN=5008;NS=2504;DP=16468;EAS_AF=0.3909;AMR_AF=0.2248;AFR_AF=0.2405;EUR_AF=0.2147;SAS_AF=0.41;AA=.|||;VT=SNP
6	31335431	rs2596430	T	C	100	PASS	AC=200;AF=0.0399361;AN=5008;NS=2504;DP=15896;EAS_AF=0.004;AMR_AF=0.0303;AFR_AF=0.0295;EUR_AF=0.0875;SAS_AF=0.0491;AA=.|||;VT=SNP
6	31335454	rs2844573	A	C	100	PASS	AC=713;AF=0.142372;AN=5008;NS=2504;DP=14583;EAS_AF=0.1746;AMR_AF=0.0937;AFR_AF=0.0847;EUR_AF=0.2505;SAS_AF=0.1104;AA=.|||;VT=SNP
6	31335507	rs2596431	C	T	100	PASS	AC=535;AF=0.106829;AN=5008;NS=2504;DP=14519;EAS_AF=0.0308;AMR_AF=0.1297;AFR_AF=0.171;EUR_AF=0.1014;SAS_AF=0.0879;AA=.|||;VT=SNP
6	31335566	rs9266395	C	T	100	PASS	AC=1485;AF=0.296526;AN=5008;NS=2504;DP=15367;EAS_AF=0.3909;AMR_AF=0.2248;AFR_AF=0.2398;EUR_AF=0.2157;SAS_AF=0.41;AA=.|||;VT=SNP
6	31335575	rs2844572	A	C	100	PASS	AC=766;AF=0.152955;AN=5008;NS=2504;DP=15337;EAS_AF=0.1954;AMR_AF=0.1268;AFR_AF=0.0862;EUR_AF=0.2505;SAS_AF=0.1176;AA=.|||;VT=SNP
6	31335582	rs2523539	T	C	100	PASS	AC=535;AF=0.106829;AN=5008;NS=2504;DP=15416;EAS_AF=0.0308;AMR_AF=0.1297;AFR_AF=0.171;EUR_AF=0.1014;SAS_AF=0.0879;AA=.|||;VT=SNP
6	31335623	rs2523538	A	G	100	PASS	AC=535;AF=0.106829;AN=5008;NS=2504;DP=16358;EAS_AF=0.0308;AMR_AF=0.1297;AFR_AF=0.171;EUR_AF=0.1014;SAS_AF=0.0879;AA=.|||;VT=SNP
6	31335647	rs2844571	T	C	100	PASS	AC=634;AF=0.126597;AN=5008;NS=2504;DP=16441;EAS_AF=0.12;AMR_AF=0.0937;AFR_AF=0.0764;EUR_AF=0.2505;SAS_AF=0.0971;AA=.|||;VT=SNP
6	31335703	rs61292951	T	C	100	PASS	AC=901;AF=0.179912;AN=5008;NS=2504;DP=17110;EAS_AF=0.0982;AMR_AF=0.2205;AFR_AF=0.298;EUR_AF=0.1153;SAS_AF=0.1421;AA=.|||;VT=SNP
6	31335707	rs2523537	A	G	100	PASS	AC=4463;AF=0.891174;AN=5008;NS=2504;DP=17125;EAS_AF=0.9325;AMR_AF=0.9193;AFR_AF=0.854;EUR_AF=0.84;SAS_AF=0.9315;AA=.|||;VT=SNP
6	31335791	rs57989216	G	A	100	PASS	AC=192;AF=0.0383387;AN=5008;NS=2504;DP=18678;EAS_AF=0.0109;AMR_AF=0.0202;AFR_AF=0.0234;EUR_AF=0.0447;SAS_AF=0.093;AA=.|||;VT=SNP
6	31335806	rs9266399	A	T	100	PASS	AC=1484;AF=0.296326;AN=5008;NS=2504;DP=18902;EAS_AF=0.3909;AMR_AF=0.2248;AFR_AF=0.2398;EUR_AF=0.2147;SAS_AF=0.41;AA=.|||;VT=SNP
6	31335901	rs2922994	A	G	100	PASS	AC=200;AF=0.0399361;AN=5008;NS=2504;DP=18442;EAS_AF=0.004;AMR_AF=0.0303;AFR_AF=0.0287;EUR_AF=0.0875;SAS_AF=0.0501;AA=.|||;VT=SNP
6	31335928	rs2844570	C	T	100	PASS	AC=713;AF=0.142372;AN=5008;NS=2504;DP=18667;EAS_AF=0.1746;AMR_AF=0.0937;AFR_AF=0.0847;EUR_AF=0.2505;SAS_AF=0.1104;AA=.|||;VT=SNP
6	31335933	rs9266402	C	A	100	PASS	AC=1484;AF=0.296326;AN=5008;NS=2504;DP=18717;EAS_AF=0.3909;AMR_AF=0.2248;AFR_AF=0.2398;EUR_AF=0.2147;SAS_AF=0.41;AA=.|||;VT=SNP
6	31335970	rs6905742	G	A	100	PASS	AC=308;AF=0.0615016;AN=5008;NS=2504;DP=19068;EAS_AF=0.1121;AMR_AF=0.0331;AFR_AF=0.0408;EUR_AF=0.0755;SAS_AF=0.0429;AA=.|||;VT=SNP
6	31335976	rs2156874	G	C	100	PASS	AC=192;AF=0.0383387;AN=5008;NS=2504;DP=19174;EAS_AF=0.004;AMR_AF=0.0259;AFR_AF=0.0287;EUR_AF=0.0835;SAS_AF=0.0491;AA=.|||;VT=SNP
6	31335983	rs114656260	T	C	100	PASS	AC=131;AF=0.0261581;AN=5008;NS=2504;DP=19169;EAS_AF=0.003;AMR_AF=0.0259;AFR_AF=0.0613;EUR_AF=0.0159;SAS_AF=0.0133;AA=.|||;VT=SNP
6	31335997	rs146683910	C	T	100	PASS	AC=90;AF=0.0179712;AN=5008;NS=2504;DP=19200;EAS_AF=0.0198;AMR_AF=0.013;AFR_AF=0.0038;EUR_AF=0.0467;SAS_AF=0.0092;AA=.|||;VT=SNP
6	31336000	rs2523536	A	G	100	PASS	AC=538;AF=0.107428;AN=5008;NS=2504;DP=19232;EAS_AF=0.0308;AMR_AF=0.1311;AFR_AF=0.1717;EUR_AF=0.1014;SAS_AF=0.089;AA=.|||;VT=SNP
6	31336100	rs7743761	C	A	100	PASS	AC=1681;AF=0.335663;AN=5008;NS=2504;DP=20973;EAS_AF=0.3155;AMR_AF=0.438;AFR_AF=0.3601;EUR_AF=0.2734;SAS_AF=0.3149;AA=.|||;VT=SNP
6	31336223	rs9266404	G	T	100	PASS	AC=1484;AF=0.296326;AN=5008;NS=2504;DP=23877;EAS_AF=0.3909;AMR_AF=0.2248;AFR_AF=0.2398;EUR_AF=0.2147;SAS_AF=0.41;AA=.|||;VT=SNP
6	31336250	rs2523535	A	G	100	PASS	AC=1250;AF=0.249601;AN=5008;NS=2504;DP=23688;EAS_AF=0.2054;AMR_AF=0.2233;AFR_AF=0.2572;EUR_AF=0.3519;SAS_AF=0.1984;AA=.|||;VT=SNP
6	31336270	rs2596432	C	T	100	PASS	AC=635;AF=0.126797;AN=5008;NS=2504;DP=23266;EAS_AF=0.12;AMR_AF=0.0937;AFR_AF=0.0772;EUR_AF=0.2505;SAS_AF=0.0971;AA=.|||;VT=SNP
6	31336349	rs2523534	A	G	100	PASS	AC=2782;AF=0.555511;AN=5008;NS=2504;DP=21286;EAS_AF=0.6171;AMR_AF=0.4798;AFR_AF=0.4939;EUR_AF=0.5666;SAS_AF=0.6176;AA=.|||;VT=SNP
6	31336402	rs112907408	G	A	100	PASS	AC=123;AF=0.0245607;AN=5008;NS=2504;DP=20031;EAS_AF=0.004;AMR_AF=0.0288;AFR_AF=0.0068;EUR_AF=0.0845;SAS_AF=0.0051;AA=.|||;VT=SNP
6	31336418	rs9266406	G	A	100	PASS	AC=1483;AF=0.296126;AN=5008;NS=2504;DP=19865;EAS_AF=0.3909;AMR_AF=0.2233;AFR_AF=0.2383;EUR_AF=0.2147;SAS_AF=0.4121;AA=.|||;VT=SNP
6	31336558	rs60177449	G	A	100	PASS	AC=146;AF=0.0291534;AN=5008;NS=2504;DP=22082;EAS_AF=0.0675;AMR_AF=0.0101;AFR_AF=0.0159;EUR_AF=0.0318;SAS_AF=0.0184;AA=.|||;VT=SNP
6	31336568	rs9266409	T	C	100	PASS	AC=1486;AF=0.296725;AN=5008;NS=2504;DP=22129;EAS_AF=0.3909;AMR_AF=0.2248;AFR_AF=0.2398;EUR_AF=0.2147;SAS_AF=0.4121;AA=.|||;VT=SNP
6	31336604	rs2844569	C	T	100	PASS	AC=635;AF=0.126797;AN=5008;NS=2504;DP=23099;EAS_AF=0.12;AMR_AF=0.0937;AFR_AF=0.0772;EUR_AF=0.2505;SAS_AF=0.0971;AA=.|||;VT=SNP
6	31336628	rs2844568	C	T	100	PASS	AC=536;AF=0.107029;AN=5008;NS=2504;DP=23614;EAS_AF=0.0308;AMR_AF=0.1297;AFR_AF=0.171;EUR_AF=0.1024;SAS_AF=0.0879;AA=.|||;VT=SNP
6	31336644	rs2844567	G	A	100	PASS	AC=587;AF=0.117212;AN=5008;NS=2504;DP=23778;EAS_AF=0.0516;AMR_AF=0.1628;AFR_AF=0.1717;EUR_AF=0.1014;SAS_AF=0.0951;AA=.|||;VT=SNP
6	31336649	rs2523533	G	A	100	PASS	AC=714;AF=0.142572;AN=5008;NS=2504;DP=23798;EAS_AF=0.1746;AMR_AF=0.0937;AFR_AF=0.0855;EUR_AF=0.2505;SAS_AF=0.1104;AA=.|||;VT=SNP
6	31336749	rs114073761	A	T	100	PASS	AC=69;AF=0.013778;AN=5008;NS=2504;DP=20030;EAS_AF=0;AMR_AF=0.0159;AFR_AF=0.0106;EUR_AF=0.0239;SAS_AF=0.0204;AA=.|||;VT=SNP
6	31336757	rs12660817	A	G	100	PASS	AC=198;AF=0.0395367;AN=5008;NS=2504;DP=19918;EAS_AF=0.1081;AMR_AF=0.0159;AFR_AF=0.0038;EUR_AF=0.0507;SAS_AF=0.0225;AA=.|||;VT=SNP
6	31336812	rs2853991	A	G	100	PASS	AC=4463;AF=0.891174;AN=5008;NS=2504;DP=19440;EAS_AF=0.9325;AMR_AF=0.9193;AFR_AF=0.854;EUR_AF=0.84;SAS_AF=0.9315;AA=.|||;VT=SNP
6	31336840	rs9266413	A	G	100	PASS	AC=1484;AF=0.296326;AN=5008;NS=2504;DP=18842;EAS_AF=0.3909;AMR_AF=0.2248;AFR_AF=0.2398;EUR_AF=0.2147;SAS_AF=0.41;AA=.|||;VT=SNP
6	31336870	rs2253907	C	T	100	PASS	AC=2197;AF=0.438698;AN=5008;NS=2504;DP=19148;EAS_AF=0.5655;AMR_AF=0.3184;AFR_AF=0.3238;EUR_AF=0.4652;SAS_AF=0.5215;AA=.|||;VT=SNP
6	31336891	rs2253908	G	A	100	PASS	AC=634;AF=0.126597;AN=5008;NS=2504;DP=19686;EAS_AF=0.12;AMR_AF=0.0937;AFR_AF=0.0764;EUR_AF=0.2505;SAS_AF=0.0971;AA=.|||;VT=SNP
6	31336897	rs2596433	C	G	100	PASS	AC=4463;AF=0.891174;AN=5008;NS=2504;DP=19637;EAS_AF=0.9325;AMR_AF=0.9193;AFR_AF=0.854;EUR_AF=0.84;SAS_AF=0.9315;AA=.|||;VT=SNP
6	31336960	rs17199474	G	A	100	PASS	AC=900;AF=0.179712;AN=5008;NS=2504;DP=19436;EAS_AF=0.0982;AMR_AF=0.2205;AFR_AF=0.2973;EUR_AF=0.1153;SAS_AF=0.1421;AA=.|||;VT=SNP
6	31336994	rs9266417	C	T	100	PASS	AC=270;AF=0.0539137;AN=5008;NS=2504;DP=21135;EAS_AF=0;AMR_AF=0.0461;AFR_AF=0.1589;EUR_AF=0.0268;SAS_AF=0.001;AA=.|||;VT=SNP
6	31337005	rs9266418	C	G	100	PASS	AC=1485;AF=0.296526;AN=5008;NS=2504;DP=21149;EAS_AF=0.3909;AMR_AF=0.2248;AFR_AF=0.2405;EUR_AF=0.2147;SAS_AF=0.41;AA=.|||;VT=SNP
6	31337006	rs2523531	G	A	100	PASS	AC=714;AF=0.142572;AN=5008;NS=2504;DP=21128;EAS_AF=0.1746;AMR_AF=0.0937;AFR_AF=0.0855;EUR_AF=0.2505;SAS_AF=0.1104;AA=.|||;VT=SNP
6	31337020	rs114798915	G	A	100	PASS	AC=222;AF=0.0443291;AN=5008;NS=2504;DP=20680;EAS_AF=0.0595;AMR_AF=0.0706;AFR_AF=0.0015;EUR_AF=0.0129;SAS_AF=0.1002;AA=.|||;VT=SNP
6	31337092	rs17193150	C	T	100	PASS	AC=902;AF=0.180112;AN=5008;NS=2504;DP=18960;EAS_AF=0.0982;AMR_AF=0.2205;AFR_AF=0.298;EUR_AF=0.1153;SAS_AF=0.1431;AA=.|||;VT=SNP
6	31337115	rs9266420	C	G	100	PASS	AC=1486;AF=0.296725;AN=5008;NS=2504;DP=18631;EAS_AF=0.3919;AMR_AF=0.2248;AFR_AF=0.2405;EUR_AF=0.2147;SAS_AF=0.41;AA=.|||;VT=SNP
6	31337136	rs2853990	C	T	100	PASS	AC=633;AF=0.126398;AN=5008;NS=2504;DP=18110;EAS_AF=0.119;AMR_AF=0.0937;AFR_AF=0.0764;EUR_AF=0.2505;SAS_AF=0.0971;AA=.|||;VT=SNP
6	31337185	rs17193178	C	A	100	PASS	AC=1761;AF=0.351637;AN=5008;NS=2504;DP=16912;EAS_AF=0.3661;AMR_AF=0.438;AFR_AF=0.3676;EUR_AF=0.2783;SAS_AF=0.3292;AA=.|||;VT=SNP
6	31337207	rs2922996	G	C	100	PASS	AC=1579;AF=0.315296;AN=5008;NS=2504;DP=17609;EAS_AF=0.2599;AMR_AF=0.3401;AFR_AF=0.2542;EUR_AF=0.4205;SAS_AF=0.3292;AA=.|||;VT=SNP
6	31337209	rs2853987	T	C	100	PASS	AC=539;AF=0.107628;AN=5008;NS=2504;DP=17929;EAS_AF=0.0317;AMR_AF=0.1297;AFR_AF=0.171;EUR_AF=0.1014;SAS_AF=0.091;AA=.|||;VT=SNP
6	31337211	rs9266428	G	A	100	PASS	AC=1487;AF=0.296925;AN=5008;NS=2504;DP=17911;EAS_AF=0.3929;AMR_AF=0.2248;AFR_AF=0.2405;EUR_AF=0.2147;SAS_AF=0.41;AA=.|||;VT=SNP
6	31337256	rs9266429	T	C	100	PASS	AC=1488;AF=0.297125;AN=5008;NS=2504;DP=20080;EAS_AF=0.3938;AMR_AF=0.2248;AFR_AF=0.2405;EUR_AF=0.2147;SAS_AF=0.41;AA=.|||;VT=SNP
6	31337281	rs2922997	G	A	100	PASS	AC=2782;AF=0.555511;AN=5008;NS=2504;DP=19688;EAS_AF=0.6171;AMR_AF=0.4813;AFR_AF=0.4955;EUR_AF=0.5666;SAS_AF=0.6145;AA=.|||;VT=SNP
6	31337311	rs13215664	T	C	100	PASS	AC=1681;AF=0.335663;AN=5008;NS=2504;DP=19737;EAS_AF=0.3155;AMR_AF=0.438;AFR_AF=0.3585;EUR_AF=0.2734;SAS_AF=0.317;AA=.|||;VT=SNP
6	31337458	rs4991645	T	C	100	PASS	AC=1682;AF=0.335863;AN=5008;NS=2504;DP=16922;EAS_AF=0.3155;AMR_AF=0.438;AFR_AF=0.3593;EUR_AF=0.2734;SAS_AF=0.317;AA=.|||;VT=SNP
6	31337633	rs9266433	C	T	100	PASS	AC=128;AF=0.0255591;AN=5008;NS=2504;DP=16991;EAS_AF=0.005;AMR_AF=0.0303;AFR_AF=0.0068;EUR_AF=0.0875;SAS_AF=0.0051;AA=.|||;VT=SNP
6	31337654	rs2523530	A	G	100	PASS	AC=535;AF=0.106829;AN=5008;NS=2504;DP=17178;EAS_AF=0.0308;AMR_AF=0.1297;AFR_AF=0.171;EUR_AF=0.1014;SAS_AF=0.0879;AA=.|||;VT=SNP
6	31337658	rs4991646	A	C	100	PASS	AC=1534;AF=0.30631;AN=5008;NS=2504;DP=17193;EAS_AF=0.249;AMR_AF=0.428;AFR_AF=0.3419;EUR_AF=0.2406;SAS_AF=0.2986;AA=.|||;VT=SNP
6	31337703	rs2844566	T	A	100	PASS	AC=860;AF=0.171725;AN=5008;NS=2504;DP=17631;EAS_AF=0.2411;AMR_AF=0.1052;AFR_AF=0.1014;EUR_AF=0.2823;SAS_AF=0.1288;AA=.|||;VT=SNP
6	31337760	rs9266438	C	T	100	PASS	AC=4466;AF=0.891773;AN=5008;NS=2504;DP=17778;EAS_AF=0.9325;AMR_AF=0.9193;AFR_AF=0.854;EUR_AF=0.841;SAS_AF=0.9335;AA=.|||;VT=SNP
6	31337780	rs2523529	C	G	100	PASS	AC=535;AF=0.106829;AN=5008;NS=2504;DP=17693;EAS_AF=0.0308;AMR_AF=0.1297;AFR_AF=0.171;EUR_AF=0.1014;SAS_AF=0.0879;AA=.|||;VT=SNP
6	31337815	rs9266440	C	T	100	PASS	AC=1447;AF=0.288938;AN=5008;NS=2504;DP=17679;EAS_AF=0.2937;AMR_AF=0.2666;AFR_AF=0.2723;EUR_AF=0.3847;SAS_AF=0.2239;AA=.|||;VT=SNP
6	31337816	rs9266441	A	G	100	PASS	AC=4465;AF=0.891573;AN=5008;NS=2504;DP=17750;EAS_AF=0.9315;AMR_AF=0.9193;AFR_AF=0.854;EUR_AF=0.841;SAS_AF=0.9335;AA=.|||;VT=SNP
6	31337850	rs5006724	T	C	100	PASS	AC=2934;AF=0.585863;AN=5008;NS=2504;DP=18378;EAS_AF=0.6845;AMR_AF=0.4914;AFR_AF=0.5113;EUR_AF=0.6004;SAS_AF=0.637;AA=.|||;VT=SNP
6	31337872	rs5006725	A	G	100	PASS	AC=3066;AF=0.61222;AN=5008;NS=2504;DP=18024;EAS_AF=0.7312;AMR_AF=0.5216;AFR_AF=0.5038;EUR_AF=0.6083;SAS_AF=0.7045;AA=.|||;VT=SNP
6	31338053	rs9501573	C	T	100	PASS	AC=1376;AF=0.27476;AN=5008;NS=2504;DP=19278;EAS_AF=0.1964;AMR_AF=0.3963;AFR_AF=0.3411;EUR_AF=0.2316;SAS_AF=0.2239;AA=.|||;VT=SNP
6	31338126	rs9266446	C	T	100	PASS	AC=3085;AF=0.616014;AN=5008;NS=2504;DP=18695;EAS_AF=0.7331;AMR_AF=0.5245;AFR_AF=0.5129;EUR_AF=0.6093;SAS_AF=0.7065;AA=.|||;VT=SNP
6	31338303	rs9266452	T	C	100	PASS	AC=3082;AF=0.615415;AN=5008;NS=2504;DP=20784;EAS_AF=0.7312;AMR_AF=0.5231;AFR_AF=0.5136;EUR_AF=0.6103;SAS_AF=0.7045;AA=.|||;VT=SNP
6	31338337	rs9266453	G	A	100	PASS	AC=3085;AF=0.616014;AN=5008;NS=2504;DP=18930;EAS_AF=0.7321;AMR_AF=0.5231;AFR_AF=0.5151;EUR_AF=0.6103;SAS_AF=0.7045;AA=.|||;VT=SNP
6	31338360	rs9266454	G	A	100	PASS	AC=3084;AF=0.615815;AN=5008;NS=2504;DP=17657;EAS_AF=0.7321;AMR_AF=0.5231;AFR_AF=0.5144;EUR_AF=0.6103;SAS_AF=0.7045;AA=.|||;VT=SNP
6	31338385	rs9266455	T	C	100	PASS	AC=3109;AF=0.620807;AN=5008;NS=2504;DP=18958;EAS_AF=0.7331;AMR_AF=0.5259;AFR_AF=0.5136;EUR_AF=0.6093;SAS_AF=0.729;AA=.|||;VT=SNP
6	31338528	rs9295986	C	T	100	PASS	AC=2022;AF=0.403754;AN=5008;NS=2504;DP=16995;EAS_AF=0.5218;AMR_AF=0.4697;AFR_AF=0.3926;EUR_AF=0.2465;SAS_AF=0.4121;AA=.|||;VT=SNP
6	31338579	rs9501575	G	A	100	PASS	AC=1378;AF=0.27516;AN=5008;NS=2504;DP=15546;EAS_AF=0.1984;AMR_AF=0.3963;AFR_AF=0.3404;EUR_AF=0.2316;SAS_AF=0.2249;AA=.|||;VT=SNP
6	31338585	rs9266456	G	T	100	PASS	AC=1578;AF=0.315096;AN=5008;NS=2504;DP=15558;EAS_AF=0.4216;AMR_AF=0.2406;AFR_AF=0.2413;EUR_AF=0.2177;SAS_AF=0.4581;AA=.|||;VT=SNP
6	31338612	rs9266457	C	T	100	PASS	AC=4455;AF=0.889577;AN=5008;NS=2504;DP=15719;EAS_AF=0.9286;AMR_AF=0.9179;AFR_AF=0.854;EUR_AF=0.84;SAS_AF=0.9284;AA=.|||;VT=SNP
6	31338645	rs9266459	G	A	100	PASS	AC=4454;AF=0.889377;AN=5008;NS=2504;DP=15963;EAS_AF=0.9286;AMR_AF=0.9179;AFR_AF=0.854;EUR_AF=0.839;SAS_AF=0.9284;AA=.|||;VT=SNP
6	31338761	rs2596434	G	A	100	PASS	AC=4454;AF=0.889377;AN=5008;NS=2504;DP=11926;EAS_AF=0.9286;AMR_AF=0.9179;AFR_AF=0.854;EUR_AF=0.839;SAS_AF=0.9284;AA=.|||;VT=SNP
6	31338768	rs9266462	A	G	100	PASS	AC=131;AF=0.0261581;AN=5008;NS=2504;DP=12049;EAS_AF=0.006;AMR_AF=0.0303;AFR_AF=0.0068;EUR_AF=0.0885;SAS_AF=0.0061;AA=.|||;VT=SNP
6	31338844	rs2853986	T	C	100	PASS	AC=200;AF=0.0399361;AN=5008;NS=2504;DP=12322;EAS_AF=0.004;AMR_AF=0.0288;AFR_AF=0.0287;EUR_AF=0.0855;SAS_AF=0.0532;AA=.|||;VT=SNP
6	31339086	rs41519045	G	A	100	PASS	AC=4457;AF=0.889976;AN=5008;NS=2504;DP=11606;EAS_AF=0.9286;AMR_AF=0.9179;AFR_AF=0.854;EUR_AF=0.839;SAS_AF=0.9315;AA=.|||;VT=SNP
6	31339334	rs2523527	T	G	100	PASS	AC=551;AF=0.110024;AN=5008;NS=2504;DP=13318;EAS_AF=0.0337;AMR_AF=0.134;AFR_AF=0.171;EUR_AF=0.1034;SAS_AF=0.0961;AA=.|||;VT=SNP
6	31339380	rs6904137	T	C	100	PASS	AC=1530;AF=0.305511;AN=5008;NS=2504;DP=14500;EAS_AF=0.4018;AMR_AF=0.2378;AFR_AF=0.2375;EUR_AF=0.2157;SAS_AF=0.4387;AA=.|||;VT=SNP
6	31339393	rs16899340	T	C	100	PASS	AC=68;AF=0.0135783;AN=5008;NS=2504;DP=14495;EAS_AF=0;AMR_AF=0.013;AFR_AF=0.0295;EUR_AF=0.0189;SAS_AF=0.001;AA=.|||;VT=SNP
6	31339420	rs9266479	T	G	100	PASS	AC=4456;AF=0.889776;AN=5008;NS=2504;DP=13104;EAS_AF=0.9286;AMR_AF=0.9179;AFR_AF=0.8548;EUR_AF=0.839;SAS_AF=0.9294;AA=.|||;VT=SNP
6	31339455	rs2844563	A	T	100	PASS	AC=555;AF=0.110823;AN=5008;NS=2504;DP=11148;EAS_AF=0.0337;AMR_AF=0.134;AFR_AF=0.171;EUR_AF=0.1034;SAS_AF=0.1002;AA=.|||;VT=SNP
6	31339508	rs2844562	T	C	100	PASS	AC=813;AF=0.16234;AN=5008;NS=2504;DP=12623;EAS_AF=0.1994;AMR_AF=0.111;AFR_AF=0.093;EUR_AF=0.2873;SAS_AF=0.1258;AA=.|||;VT=SNP
6	31339549	rs6924348	A	T	100	PASS	AC=1372;AF=0.273962;AN=5008;NS=2504;DP=14849;EAS_AF=0.1954;AMR_AF=0.3934;AFR_AF=0.3396;EUR_AF=0.2316;SAS_AF=0.2249;AA=.|||;VT=SNP
6	31339556	rs6924350	A	C	100	PASS	AC=1580;AF=0.315495;AN=5008;NS=2504;DP=14996;EAS_AF=0.4236;AMR_AF=0.2421;AFR_AF=0.2421;EUR_AF=0.2167;SAS_AF=0.4571;AA=.|||;VT=SNP
6	31339613	rs6928908	C	T	100	PASS	AC=1431;AF=0.285743;AN=5008;NS=2504;DP=14428;EAS_AF=0.2183;AMR_AF=0.4323;AFR_AF=0.3411;EUR_AF=0.2316;SAS_AF=0.2321;AA=.|||;VT=SNP
6	31339632	rs2923000	G	A	100	PASS	AC=3023;AF=0.603634;AN=5008;NS=2504;DP=14185;EAS_AF=0.7103;AMR_AF=0.4856;AFR_AF=0.5129;EUR_AF=0.6074;SAS_AF=0.6963;AA=.|||;VT=SNP
6	31339667	rs6909001	T	C	100	PASS	AC=1577;AF=0.314896;AN=5008;NS=2504;DP=15059;EAS_AF=0.4216;AMR_AF=0.2406;AFR_AF=0.2421;EUR_AF=0.2167;SAS_AF=0.4571;AA=.|||;VT=SNP
6	31339717	rs2923001	G	A	100	PASS	AC=3022;AF=0.603435;AN=5008;NS=2504;DP=15468;EAS_AF=0.7103;AMR_AF=0.4841;AFR_AF=0.5121;EUR_AF=0.6074;SAS_AF=0.6973;AA=.|||;VT=SNP
6	31339718	rs6929134	C	A	100	PASS	AC=1576;AF=0.314696;AN=5008;NS=2504;DP=15639;EAS_AF=0.4216;AMR_AF=0.2406;AFR_AF=0.2405;EUR_AF=0.2167;SAS_AF=0.4581;AA=.|||;VT=SNP
6	31339844	rs2523525	A	G	100	PASS	AC=553;AF=0.110423;AN=5008;NS=2504;DP=19363;EAS_AF=0.0337;AMR_AF=0.134;AFR_AF=0.1702;EUR_AF=0.1034;SAS_AF=0.0992;AA=.|||;VT=SNP
6	31339871	rs2596438	G	A	100	PASS	AC=4455;AF=0.889577;AN=5008;NS=2504;DP=19239;EAS_AF=0.9286;AMR_AF=0.9193;AFR_AF=0.854;EUR_AF=0.839;SAS_AF=0.9284;AA=.|||;VT=SNP
6	31339996	rs2523524	G	A	100	PASS	AC=206;AF=0.0411342;AN=5008;NS=2504;DP=18060;EAS_AF=0.004;AMR_AF=0.0331;AFR_AF=0.0295;EUR_AF=0.0895;SAS_AF=0.0511;AA=.|||;VT=SNP
6	31340001	rs115032094	A	G	100	PASS	AC=22;AF=0.00439297;AN=5008;NS=2504;DP=17994;EAS_AF=0;AMR_AF=0.0086;AFR_AF=0;EUR_AF=0.0109;SAS_AF=0.0051;AA=.|||;VT=SNP
6	31340075	rs2844559	C	T	100	PASS	AC=211;AF=0.0421326;AN=5008;NS=2504;DP=18354;EAS_AF=0.004;AMR_AF=0.0331;AFR_AF=0.0295;EUR_AF=0.0895;SAS_AF=0.0562;AA=.|||;VT=SNP
6	31340113	rs2523523	A	G	100	PASS	AC=544;AF=0.108626;AN=5008;NS=2504;DP=18822;EAS_AF=0.0327;AMR_AF=0.1311;AFR_AF=0.1657;EUR_AF=0.1034;SAS_AF=0.0992;AA=.|||;VT=SNP
6	31340158	rs9266490	A	G	100	PASS	AC=1578;AF=0.315096;AN=5008;NS=2504;DP=18943;EAS_AF=0.4216;AMR_AF=0.2406;AFR_AF=0.2413;EUR_AF=0.2167;SAS_AF=0.4591;AA=.|||;VT=SNP
6	31340170	rs9266491	A	T	100	PASS	AC=449;AF=0.0896565;AN=5008;NS=2504;DP=18988;EAS_AF=0.122;AMR_AF=0.0663;AFR_AF=0.0477;EUR_AF=0.165;SAS_AF=0.0521;AA=.|||;VT=SNP
6	31340213	rs2596439	T	A	100	PASS	AC=3023;AF=0.603634;AN=5008;NS=2504;DP=18746;EAS_AF=0.7113;AMR_AF=0.4841;AFR_AF=0.5121;EUR_AF=0.6074;SAS_AF=0.6973;AA=.|||;VT=SNP
6	31340225	rs2596441	G	A	100	PASS	AC=3078;AF=0.614617;AN=5008;NS=2504;DP=18357;EAS_AF=0.7321;AMR_AF=0.5216;AFR_AF=0.5129;EUR_AF=0.6074;SAS_AF=0.7045;AA=.|||;VT=SNP
6	31340328	rs2523522	T	C	100	PASS	AC=3023;AF=0.603634;AN=5008;NS=2504;DP=17805;EAS_AF=0.7103;AMR_AF=0.4856;AFR_AF=0.5121;EUR_AF=0.6074;SAS_AF=0.6973;AA=.|||;VT=SNP
6	31340433	rs2844558	C	T	100	PASS	AC=2471;AF=0.493411;AN=5008;NS=2504;DP=18112;EAS_AF=0.6766;AMR_AF=0.3516;AFR_AF=0.3427;EUR_AF=0.504;SAS_AF=0.5982;AA=.|||;VT=SNP
6	31340449	rs35184337	A	G	100	PASS	AC=49;AF=0.00978435;AN=5008;NS=2504;DP=17965;EAS_AF=0.0069;AMR_AF=0;AFR_AF=0.0015;EUR_AF=0.0089;SAS_AF=0.0317;AA=.|||;VT=SNP
6	31340477	rs4358666	G	A	100	PASS	AC=1372;AF=0.273962;AN=5008;NS=2504;DP=17983;EAS_AF=0.1964;AMR_AF=0.3948;AFR_AF=0.3404;EUR_AF=0.2306;SAS_AF=0.2229;AA=.|||;VT=SNP
6	31340491	rs2523520	A	G	100	PASS	AC=3027;AF=0.604433;AN=5008;NS=2504;DP=17850;EAS_AF=0.7113;AMR_AF=0.4856;AFR_AF=0.5129;EUR_AF=0.6083;SAS_AF=0.6984;AA=.|||;VT=SNP
6	31340559	rs2394990	C	A	100	PASS	AC=3022;AF=0.603435;AN=5008;NS=2504;DP=17008;EAS_AF=0.7103;AMR_AF=0.4841;AFR_AF=0.5121;EUR_AF=0.6074;SAS_AF=0.6973;AA=.|||;VT=SNP
6	31340611	rs7770216	G	T	100	PASS	AC=1578;AF=0.315096;AN=5008;NS=2504;DP=18002;EAS_AF=0.4216;AMR_AF=0.2406;AFR_AF=0.2413;EUR_AF=0.2167;SAS_AF=0.4591;AA=.|||;VT=SNP
6	31340620	rs2263310	A	G	100	PASS	AC=4401;AF=0.878794;AN=5008;NS=2504;DP=18126;EAS_AF=0.9266;AMR_AF=0.9164;AFR_AF=0.8169;EUR_AF=0.838;SAS_AF=0.9284;AA=.|||;VT=SNP
6	31340628	rs72878037	C	T	100	PASS	AC=155;AF=0.0309505;AN=5008;NS=2504;DP=18358;EAS_AF=0.0734;AMR_AF=0.0101;AFR_AF=0.0159;EUR_AF=0.0328;SAS_AF=0.0204;AA=.|||;VT=SNP
6	31340630	rs7769957	C	T	100	PASS	AC=1578;AF=0.315096;AN=5008;NS=2504;DP=18482;EAS_AF=0.4216;AMR_AF=0.2406;AFR_AF=0.2413;EUR_AF=0.2167;SAS_AF=0.4591;AA=.|||;VT=SNP
6	31340689	rs4487624	G	A	100	PASS	AC=1384;AF=0.276358;AN=5008;NS=2504;DP=18175;EAS_AF=0.1974;AMR_AF=0.3991;AFR_AF=0.3449;EUR_AF=0.2316;SAS_AF=0.2239;AA=.|||;VT=SNP
6	31340691	rs2844557	C	G	100	PASS	AC=2469;AF=0.493011;AN=5008;NS=2504;DP=18089;EAS_AF=0.6766;AMR_AF=0.3501;AFR_AF=0.3419;EUR_AF=0.504;SAS_AF=0.5982;AA=.|||;VT=SNP
6	31340767	rs9266504	T	C	100	PASS	AC=131;AF=0.0261581;AN=5008;NS=2504;DP=18061;EAS_AF=0.006;AMR_AF=0.0303;AFR_AF=0.0068;EUR_AF=0.0885;SAS_AF=0.0061;AA=.|||;VT=SNP
6	31340795	rs72878039	A	G	100	PASS	AC=155;AF=0.0309505;AN=5008;NS=2504;DP=17726;EAS_AF=0.0734;AMR_AF=0.0101;AFR_AF=0.0159;EUR_AF=0.0328;SAS_AF=0.0204;AA=.|||;VT=SNP
6	31340807	rs2263311	C	T	100	PASS	AC=537;AF=0.107228;AN=5008;NS=2504;DP=17524;EAS_AF=0.0337;AMR_AF=0.1282;AFR_AF=0.1687;EUR_AF=0.1024;SAS_AF=0.09;AA=.|||;VT=SNP
6	31340908	rs2263321	G	A	100	PASS	AC=1782;AF=0.355831;AN=5008;NS=2504;DP=17620;EAS_AF=0.4236;AMR_AF=0.2738;AFR_AF=0.27;EUR_AF=0.3062;SAS_AF=0.5112;AA=.|||;VT=SNP
6	31340991	rs7770587	C	A	100	PASS	AC=1656;AF=0.330671;AN=5008;NS=2504;DP=18471;EAS_AF=0.4762;AMR_AF=0.2406;AFR_AF=0.2496;EUR_AF=0.2167;SAS_AF=0.4714;AA=.|||;VT=SNP
6	31341050	rs2394991	T	G	100	PASS	AC=547;AF=0.109225;AN=5008;NS=2504;DP=17489;EAS_AF=0.0337;AMR_AF=0.1311;AFR_AF=0.1672;EUR_AF=0.1034;SAS_AF=0.0992;AA=.|||;VT=SNP
6	31341128	rs2523518	T	G	100	PASS	AC=4454;AF=0.889377;AN=5008;NS=2504;DP=16447;EAS_AF=0.9286;AMR_AF=0.9179;AFR_AF=0.854;EUR_AF=0.839;SAS_AF=0.9284;AA=.|||;VT=SNP
6	31341156	rs6936035	A	G	100	PASS	AC=1443;AF=0.288139;AN=5008;NS=2504;DP=15465;EAS_AF=0.2183;AMR_AF=0.438;AFR_AF=0.3464;EUR_AF=0.2316;SAS_AF=0.2331;AA=.|||;VT=SNP
6	31341233	rs9266510	T	C	100	PASS	AC=3064;AF=0.611821;AN=5008;NS=2504;DP=17530;EAS_AF=0.7321;AMR_AF=0.5187;AFR_AF=0.5076;EUR_AF=0.6074;SAS_AF=0.6994;AA=.|||;VT=SNP
6	31341253	rs9266511	C	T	100	PASS	AC=3012;AF=0.601438;AN=5008;NS=2504;DP=18450;EAS_AF=0.7113;AMR_AF=0.4784;AFR_AF=0.5076;EUR_AF=0.6083;SAS_AF=0.6953;AA=.|||;VT=SNP
6	31341260	rs9266512	A	T	100	PASS	AC=3012;AF=0.601438;AN=5008;NS=2504;DP=18580;EAS_AF=0.7113;AMR_AF=0.4784;AFR_AF=0.5076;EUR_AF=0.6083;SAS_AF=0.6953;AA=.|||;VT=SNP
6	31341286	rs113000567	C	A	100	PASS	AC=287;AF=0.0573083;AN=5008;NS=2504;DP=18614;EAS_AF=0.0645;AMR_AF=0.134;AFR_AF=0.0386;EUR_AF=0.0577;SAS_AF=0.0204;AA=.|||;VT=SNP
6	31341296	rs9266513	A	G	100	PASS	AC=4454;AF=0.889377;AN=5008;NS=2504;DP=18660;EAS_AF=0.9296;AMR_AF=0.9164;AFR_AF=0.854;EUR_AF=0.839;SAS_AF=0.9284;AA=.|||;VT=SNP
6	31341312	rs9266514	C	T	100	PASS	AC=3012;AF=0.601438;AN=5008;NS=2504;DP=18612;EAS_AF=0.7113;AMR_AF=0.4784;AFR_AF=0.5076;EUR_AF=0.6083;SAS_AF=0.6953;AA=.|||;VT=SNP
6	31341327	rs115592046	G	A	100	PASS	AC=135;AF=0.0269569;AN=5008;NS=2504;DP=18782;EAS_AF=0.003;AMR_AF=0.0303;AFR_AF=0.0613;EUR_AF=0.0169;SAS_AF=0.0133;AA=.|||;VT=SNP
6	31341340	rs9266515	A	C	100	PASS	AC=270;AF=0.0539137;AN=5008;NS=2504;DP=18633;EAS_AF=0;AMR_AF=0.0461;AFR_AF=0.1589;EUR_AF=0.0268;SAS_AF=0.001;AA=.|||;VT=SNP
6	31341357	rs2844556	G	A	100	PASS	AC=542;AF=0.108227;AN=5008;NS=2504;DP=18434;EAS_AF=0.0327;AMR_AF=0.1311;AFR_AF=0.1649;EUR_AF=0.1024;SAS_AF=0.0992;AA=.|||;VT=SNP
6	31341379	rs2844555	C	T	100	PASS	AC=2468;AF=0.492812;AN=5008;NS=2504;DP=17958;EAS_AF=0.6766;AMR_AF=0.3501;AFR_AF=0.3419;EUR_AF=0.505;SAS_AF=0.5961;AA=.|||;VT=SNP
6	31341411	rs28611443	C	A	100	PASS	AC=950;AF=0.189696;AN=5008;NS=2504;DP=17324;EAS_AF=0.1062;AMR_AF=0.2493;AFR_AF=0.298;EUR_AF=0.1163;SAS_AF=0.1626;AA=.|||;VT=SNP
6	31341693	rs9266529	A	G	100	PASS	AC=2966;AF=0.592252;AN=5008;NS=2504;DP=13131;EAS_AF=0.7014;AMR_AF=0.4683;AFR_AF=0.5008;EUR_AF=0.6004;SAS_AF=0.683;AA=.|||;VT=SNP
6	31342005	rs114118665	T	G	100	PASS	AC=184;AF=0.0367412;AN=5008;NS=2504;DP=14554;EAS_AF=0.0109;AMR_AF=0.0202;AFR_AF=0.0212;EUR_AF=0.0427;SAS_AF=0.09;AA=.|||;VT=SNP
6	31342175	rs28626544	A	G	100	PASS	AC=357;AF=0.0712859;AN=5008;NS=2504;DP=15446;EAS_AF=0.0863;AMR_AF=0.0836;AFR_AF=0.0068;EUR_AF=0.0686;SAS_AF=0.137;AA=.|||;VT=SNP
6	31342212	rs2395477	G	A	100	PASS	AC=775;AF=0.154752;AN=5008;NS=2504;DP=18868;EAS_AF=0.1855;AMR_AF=0.1009;AFR_AF=0.0923;EUR_AF=0.2813;SAS_AF=0.1155;AA=.|||;VT=SNP
6	31342401	rs71563325	G	A	100	PASS	AC=68;AF=0.0135783;AN=5008;NS=2504;DP=16641;EAS_AF=0.0149;AMR_AF=0.0072;AFR_AF=0.0068;EUR_AF=0.0288;SAS_AF=0.0102;AA=.|||;VT=SNP
6	31342420	rs2395491	G	A	100	PASS	AC=1539;AF=0.307308;AN=5008;NS=2504;DP=16609;EAS_AF=0.249;AMR_AF=0.4323;AFR_AF=0.3419;EUR_AF=0.2416;SAS_AF=0.2996;AA=.|||;VT=SNP
6	31342436	rs2254549	C	T	100	PASS	AC=526;AF=0.105032;AN=5008;NS=2504;DP=17148;EAS_AF=0.0308;AMR_AF=0.1254;AFR_AF=0.1664;EUR_AF=0.1014;SAS_AF=0.0879;AA=.|||;VT=SNP
6	31342484	rs2523644	C	T	100	PASS	AC=4411;AF=0.880791;AN=5008;NS=2504;DP=17428;EAS_AF=0.9117;AMR_AF=0.8862;AFR_AF=0.8533;EUR_AF=0.84;SAS_AF=0.9243;AA=.|||;VT=SNP
6	31342631	rs2254556	T	C	100	PASS	AC=4463;AF=0.891174;AN=5008;NS=2504;DP=22409;EAS_AF=0.9325;AMR_AF=0.9193;AFR_AF=0.854;EUR_AF=0.84;SAS_AF=0.9315;AA=.|||;VT=SNP
6	31342660	rs2523643	A	G	100	PASS	AC=2923;AF=0.583666;AN=5008;NS=2504;DP=21865;EAS_AF=0.6845;AMR_AF=0.4885;AFR_AF=0.5083;EUR_AF=0.5984;SAS_AF=0.6339;AA=.|||;VT=SNP
6	31342741	rs2844552	G	A	100	PASS	AC=2265;AF=0.452276;AN=5008;NS=2504;DP=19592;EAS_AF=0.5784;AMR_AF=0.3285;AFR_AF=0.3328;EUR_AF=0.497;SAS_AF=0.5256;AA=.|||;VT=SNP
6	31342781	rs2844551	A	G	100	PASS	AC=2113;AF=0.421925;AN=5008;NS=2504;DP=19348;EAS_AF=0.2986;AMR_AF=0.5879;AFR_AF=0.5091;EUR_AF=0.3429;SAS_AF=0.3947;AA=.|||;VT=SNP
6	31342801	rs4446608	C	A	100	PASS	AC=1594;AF=0.318291;AN=5008;NS=2504;DP=19441;EAS_AF=0.2688;AMR_AF=0.464;AFR_AF=0.3464;EUR_AF=0.2416;SAS_AF=0.3067;AA=.|||;VT=SNP
6	31342827	rs4624908	G	T	100	PASS	AC=1587;AF=0.316893;AN=5008;NS=2504;DP=19471;EAS_AF=0.2688;AMR_AF=0.4611;AFR_AF=0.3427;EUR_AF=0.2416;SAS_AF=0.3067;AA=.|||;VT=SNP
6	31342960	rs13194571	C	A	100	PASS	AC=1535;AF=0.30651;AN=5008;NS=2504;DP=19069;EAS_AF=0.248;AMR_AF=0.428;AFR_AF=0.3419;EUR_AF=0.2425;SAS_AF=0.2986;AA=.|||;VT=SNP
6	31343033	rs2507987	A	T	100	PASS	AC=2870;AF=0.573083;AN=5008;NS=2504;DP=18374;EAS_AF=0.6637;AMR_AF=0.4553;AFR_AF=0.5076;EUR_AF=0.5984;SAS_AF=0.6258;AA=.|||;VT=SNP
6	31343080	rs2507986	C	T	100	PASS	AC=2873;AF=0.573682;AN=5008;NS=2504;DP=18056;EAS_AF=0.6637;AMR_AF=0.4553;AFR_AF=0.5083;EUR_AF=0.6004;SAS_AF=0.6258;AA=.|||;VT=SNP
6	31343100	rs2507985	A	C	100	PASS	AC=2871;AF=0.573283;AN=5008;NS=2504;DP=18475;EAS_AF=0.6637;AMR_AF=0.4553;AFR_AF=0.5083;EUR_AF=0.5984;SAS_AF=0.6258;AA=.|||;VT=SNP
6	31343221	rs2844550	C	T	100	PASS	AC=528;AF=0.105431;AN=5008;NS=2504;DP=17283;EAS_AF=0.0308;AMR_AF=0.1268;AFR_AF=0.1672;EUR_AF=0.1014;SAS_AF=0.0879;AA=.|||;VT=SNP
6	31343227	rs6905201	G	A	100	PASS	AC=2976;AF=0.594249;AN=5008;NS=2504;DP=17092;EAS_AF=0.6637;AMR_AF=0.4683;AFR_AF=0.5696;EUR_AF=0.6133;SAS_AF=0.6258;AA=.|||;VT=SNP
6	31343347	rs4959066	G	A	100	PASS	AC=4405;AF=0.879593;AN=5008;NS=2504;DP=14678;EAS_AF=0.9117;AMR_AF=0.8833;AFR_AF=0.8502;EUR_AF=0.84;SAS_AF=0.9243;AA=.|||;VT=SNP
6	31343400	rs4959017	A	T	100	PASS	AC=4405;AF=0.879593;AN=5008;NS=2504;DP=15473;EAS_AF=0.9117;AMR_AF=0.8833;AFR_AF=0.8502;EUR_AF=0.84;SAS_AF=0.9243;AA=.|||;VT=SNP
6	31343425	rs4959018	A	G	100	PASS	AC=4378;AF=0.874201;AN=5008;NS=2504;DP=16097;EAS_AF=0.878;AMR_AF=0.9164;AFR_AF=0.8427;EUR_AF=0.84;SAS_AF=0.9182;AA=.|||;VT=SNP
6	31343569	rs5025317	T	G	100	PASS	AC=2871;AF=0.573283;AN=5008;NS=2504;DP=17737;EAS_AF=0.6627;AMR_AF=0.4553;AFR_AF=0.5076;EUR_AF=0.5984;SAS_AF=0.6278;AA=.|||;VT=SNP
6	31343574	rs5025316	G	A	100	PASS	AC=2871;AF=0.573283;AN=5008;NS=2504;DP=17704;EAS_AF=0.6627;AMR_AF=0.4553;AFR_AF=0.5076;EUR_AF=0.5984;SAS_AF=0.6278;AA=.|||;VT=SNP
6	31343604	rs5025315	A	G	100	PASS	AC=2874;AF=0.573882;AN=5008;NS=2504;DP=16913;EAS_AF=0.6637;AMR_AF=0.4553;AFR_AF=0.5076;EUR_AF=0.5984;SAS_AF=0.6299;AA=.|||;VT=SNP
6	31343632	rs6933050	T	C	100	PASS	AC=1486;AF=0.296725;AN=5008;NS=2504;DP=16986;EAS_AF=0.3909;AMR_AF=0.2248;AFR_AF=0.2398;EUR_AF=0.2147;SAS_AF=0.4121;AA=.|||;VT=SNP
6	31343667	rs4463302	T	C	100	PASS	AC=357;AF=0.0712859;AN=5008;NS=2504;DP=16405;EAS_AF=0.0863;AMR_AF=0.0836;AFR_AF=0.0068;EUR_AF=0.0686;SAS_AF=0.137;AA=.|||;VT=SNP
6	31343702	rs4959067	T	C	100	PASS	AC=1533;AF=0.30611;AN=5008;NS=2504;DP=16300;EAS_AF=0.249;AMR_AF=0.4265;AFR_AF=0.3427;EUR_AF=0.2416;SAS_AF=0.2965;AA=.|||;VT=SNP
6	31343710	rs5025314	T	C	100	PASS	AC=2871;AF=0.573283;AN=5008;NS=2504;DP=16251;EAS_AF=0.6627;AMR_AF=0.4568;AFR_AF=0.5068;EUR_AF=0.5984;SAS_AF=0.6278;AA=.|||;VT=SNP
6	31343723	rs2523641	A	G	100	PASS	AC=783;AF=0.15635;AN=5008;NS=2504;DP=15984;EAS_AF=0.1875;AMR_AF=0.1037;AFR_AF=0.0938;EUR_AF=0.2823;SAS_AF=0.1166;AA=.|||;VT=SNP
6	31343827	rs6910516	A	G	100	PASS	AC=1486;AF=0.296725;AN=5008;NS=2504;DP=15374;EAS_AF=0.3909;AMR_AF=0.2248;AFR_AF=0.2398;EUR_AF=0.2147;SAS_AF=0.4121;AA=.|||;VT=SNP
6	31343844	rs4959068	T	A	100	PASS	AC=278;AF=0.0555112;AN=5008;NS=2504;DP=14898;EAS_AF=0.0635;AMR_AF=0.1239;AFR_AF=0.0386;EUR_AF=0.0577;SAS_AF=0.0194;AA=.|||;VT=SNP
6	31343862	rs5022119	T	A	100	PASS	AC=2872;AF=0.573482;AN=5008;NS=2504;DP=17099;EAS_AF=0.6637;AMR_AF=0.4553;AFR_AF=0.5068;EUR_AF=0.5984;SAS_AF=0.6288;AA=.|||;VT=SNP
6	31343874	rs2844549	C	T	100	PASS	AC=781;AF=0.15595;AN=5008;NS=2504;DP=18028;EAS_AF=0.1875;AMR_AF=0.1037;AFR_AF=0.093;EUR_AF=0.2823;SAS_AF=0.1155;AA=.|||;VT=SNP
6	31343919	rs2523640	G	A	100	PASS	AC=535;AF=0.106829;AN=5008;NS=2504;DP=18678;EAS_AF=0.0308;AMR_AF=0.1297;AFR_AF=0.171;EUR_AF=0.1014;SAS_AF=0.0879;AA=.|||;VT=SNP
6	31344008	rs2844547	T	G	100	PASS	AC=525;AF=0.104832;AN=5008;NS=2504;DP=19505;EAS_AF=0.0298;AMR_AF=0.1268;AFR_AF=0.1657;EUR_AF=0.1014;SAS_AF=0.0879;AA=.|||;VT=SNP
6	31344024	rs71563326	T	C	100	PASS	AC=46;AF=0.0091853;AN=5008;NS=2504;DP=19519;EAS_AF=0.0069;AMR_AF=0;AFR_AF=0.0015;EUR_AF=0.0089;SAS_AF=0.0286;AA=.|||;VT=SNP
6	31344098	rs2523639	C	T	100	PASS	AC=525;AF=0.104832;AN=5008;NS=2504;DP=20531;EAS_AF=0.0298;AMR_AF=0.1268;AFR_AF=0.1657;EUR_AF=0.1014;SAS_AF=0.0879;AA=.|||;VT=SNP
6	31344157	rs13198903	C	T	100	PASS	AC=355;AF=0.0708866;AN=5008;NS=2504;DP=20016;EAS_AF=0.0863;AMR_AF=0.0836;AFR_AF=0.0061;EUR_AF=0.0686;SAS_AF=0.136;AA=.|||;VT=SNP
6	31344238	rs62395440	A	G	100	PASS	AC=308;AF=0.0615016;AN=5008;NS=2504;DP=19023;EAS_AF=0.1121;AMR_AF=0.0331;AFR_AF=0.0408;EUR_AF=0.0755;SAS_AF=0.0429;AA=.|||;VT=SNP
6	31344273	rs2523638	T	C	100	PASS	AC=2333;AF=0.465855;AN=5008;NS=2504;DP=19110;EAS_AF=0.6329;AMR_AF=0.3285;AFR_AF=0.3374;EUR_AF=0.497;SAS_AF=0.5327;AA=.|||;VT=SNP
6	31344294	rs3997982	T	A	100	PASS	AC=4404;AF=0.879393;AN=5008;NS=2504;DP=19361;EAS_AF=0.9117;AMR_AF=0.8833;AFR_AF=0.8495;EUR_AF=0.84;SAS_AF=0.9243;AA=.|||;VT=SNP
6	31344348	rs3957110	T	C	100	PASS	AC=2870;AF=0.573083;AN=5008;NS=2504;DP=20542;EAS_AF=0.6637;AMR_AF=0.4553;AFR_AF=0.5068;EUR_AF=0.5984;SAS_AF=0.6268;AA=.|||;VT=SNP
6	31344384	rs5022118	G	T	100	PASS	AC=2870;AF=0.573083;AN=5008;NS=2504;DP=20578;EAS_AF=0.6637;AMR_AF=0.4553;AFR_AF=0.5068;EUR_AF=0.5984;SAS_AF=0.6268;AA=.|||;VT=SNP
6	31344390	rs2905719	A	G	100	PASS	AC=200;AF=0.0399361;AN=5008;NS=2504;DP=20743;EAS_AF=0.004;AMR_AF=0.0303;AFR_AF=0.0295;EUR_AF=0.0875;SAS_AF=0.0491;AA=.|||;VT=SNP
6	31344471	rs3997983	C	G	100	PASS	AC=2345;AF=0.468251;AN=5008;NS=2504;DP=20141;EAS_AF=0.6349;AMR_AF=0.3285;AFR_AF=0.3404;EUR_AF=0.497;SAS_AF=0.5389;AA=.|||;VT=SNP
6	31344484	rs114654060	C	T	100	PASS	AC=147;AF=0.029353;AN=5008;NS=2504;DP=20165;EAS_AF=0.0675;AMR_AF=0.0115;AFR_AF=0.0159;EUR_AF=0.0318;SAS_AF=0.0184;AA=.|||;VT=SNP
6	31344485	rs116355076	G	T	100	PASS	AC=146;AF=0.0291534;AN=5008;NS=2504;DP=19979;EAS_AF=0.0675;AMR_AF=0.0101;AFR_AF=0.0159;EUR_AF=0.0318;SAS_AF=0.0184;AA=.|||;VT=SNP
6	31344490	rs3957111	G	A	100	PASS	AC=797;AF=0.159145;AN=5008;NS=2504;DP=19922;EAS_AF=0.0308;AMR_AF=0.1729;AFR_AF=0.3253;EUR_AF=0.1282;SAS_AF=0.089;AA=.|||;VT=SNP
6	31344511	rs28366075	G	T	100	PASS	AC=607;AF=0.121206;AN=5008;NS=2504;DP=19072;EAS_AF=0.0853;AMR_AF=0.1268;AFR_AF=0.1755;EUR_AF=0.1014;SAS_AF=0.1012;AA=.|||;VT=SNP
6	31344571	rs28366076	T	G	100	PASS	AC=607;AF=0.121206;AN=5008;NS=2504;DP=17829;EAS_AF=0.0853;AMR_AF=0.1268;AFR_AF=0.1755;EUR_AF=0.1014;SAS_AF=0.1012;AA=.|||;VT=SNP
6	31344583	rs13202464	A	G	100	PASS	AC=357;AF=0.0712859;AN=5008;NS=2504;DP=18186;EAS_AF=0.0863;AMR_AF=0.0836;AFR_AF=0.0068;EUR_AF=0.0686;SAS_AF=0.137;AA=.|||;VT=SNP
6	31344626	rs9266596	G	C	100	PASS	AC=4413;AF=0.88119;AN=5008;NS=2504;DP=18433;EAS_AF=0.9137;AMR_AF=0.8862;AFR_AF=0.8533;EUR_AF=0.84;SAS_AF=0.9243;AA=.|||;VT=SNP
6	31344657	rs2844546	G	A	100	PASS	AC=788;AF=0.157348;AN=5008;NS=2504;DP=18657;EAS_AF=0.1875;AMR_AF=0.1066;AFR_AF=0.0968;EUR_AF=0.2823;SAS_AF=0.1155;AA=.|||;VT=SNP
6	31344670	rs2523637	C	T	100	PASS	AC=2197;AF=0.438698;AN=5008;NS=2504;DP=18511;EAS_AF=0.3522;AMR_AF=0.5908;AFR_AF=0.5219;EUR_AF=0.3429;SAS_AF=0.4059;AA=.|||;VT=SNP
6	31344916	rs116488202	C	T	100	PASS	AC=68;AF=0.0135783;AN=5008;NS=2504;DP=18676;EAS_AF=0.001;AMR_AF=0.013;AFR_AF=0.003;EUR_AF=0.0467;SAS_AF=0.0072;AA=.|||;VT=SNP
6	31345021	rs7382258	G	A	100	PASS	AC=2699;AF=0.538938;AN=5008;NS=2504;DP=17296;EAS_AF=0.5605;AMR_AF=0.4553;AFR_AF=0.4977;EUR_AF=0.5984;SAS_AF=0.5706;AA=.|||;VT=SNP
6	31345064	rs7754026	C	T	100	PASS	AC=1613;AF=0.322085;AN=5008;NS=2504;DP=18356;EAS_AF=0.3026;AMR_AF=0.428;AFR_AF=0.351;EUR_AF=0.2416;SAS_AF=0.3108;AA=.|||;VT=SNP
6	31345068	rs9266604	C	T	100	PASS	AC=1486;AF=0.296725;AN=5008;NS=2504;DP=18292;EAS_AF=0.3929;AMR_AF=0.2248;AFR_AF=0.2398;EUR_AF=0.2147;SAS_AF=0.41;AA=.|||;VT=SNP
6	31345178	rs4959070	G	C	100	PASS	AC=4463;AF=0.891174;AN=5008;NS=2504;DP=17624;EAS_AF=0.9325;AMR_AF=0.9193;AFR_AF=0.854;EUR_AF=0.84;SAS_AF=0.9315;AA=.|||;VT=SNP
6	31345229	rs2844545	G	A	100	PASS	AC=781;AF=0.15595;AN=5008;NS=2504;DP=16430;EAS_AF=0.1875;AMR_AF=0.1037;AFR_AF=0.0923;EUR_AF=0.2823;SAS_AF=0.1166;AA=.|||;VT=SNP
6	31345237	rs7382304	C	G	100	PASS	AC=2796;AF=0.558307;AN=5008;NS=2504;DP=16854;EAS_AF=0.6121;AMR_AF=0.4582;AFR_AF=0.4985;EUR_AF=0.5984;SAS_AF=0.6135;AA=.|||;VT=SNP
6	31345270	rs2853976	C	T	100	PASS	AC=2267;AF=0.452676;AN=5008;NS=2504;DP=19356;EAS_AF=0.5813;AMR_AF=0.3285;AFR_AF=0.3321;EUR_AF=0.497;SAS_AF=0.5256;AA=.|||;VT=SNP
6	31345271	rs114918746	G	T	100	PASS	AC=50;AF=0.00998403;AN=5008;NS=2504;DP=19329;EAS_AF=0.001;AMR_AF=0.0101;AFR_AF=0.0008;EUR_AF=0.0368;SAS_AF=0.0041;AA=.|||;VT=SNP
6	31345376	rs2442744	C	T	100	PASS	AC=781;AF=0.15595;AN=5008;NS=2504;DP=20120;EAS_AF=0.1875;AMR_AF=0.1037;AFR_AF=0.093;EUR_AF=0.2823;SAS_AF=0.1155;AA=.|||;VT=SNP
6	31345421	rs114170382	G	A	100	PASS	AC=159;AF=0.0317492;AN=5008;NS=2504;DP=19810;EAS_AF=0.0109;AMR_AF=0.0187;AFR_AF=0.0008;EUR_AF=0.0427;SAS_AF=0.093;AA=.|||;VT=SNP
6	31345484	rs77468121	G	A	100	PASS	AC=328;AF=0.0654952;AN=5008;NS=2504;DP=19533;EAS_AF=0.0556;AMR_AF=0.0764;AFR_AF=0.003;EUR_AF=0.0805;SAS_AF=0.137;AA=.|||;VT=SNP
6	31345486	rs7775117	T	A	100	PASS	AC=1614;AF=0.322284;AN=5008;NS=2504;DP=19600;EAS_AF=0.3026;AMR_AF=0.428;AFR_AF=0.351;EUR_AF=0.2416;SAS_AF=0.3119;AA=.|||;VT=SNP
6	31345513	rs28366078	T	G	100	PASS	AC=528;AF=0.105431;AN=5008;NS=2504;DP=19391;EAS_AF=0.0308;AMR_AF=0.1268;AFR_AF=0.1672;EUR_AF=0.1014;SAS_AF=0.0879;AA=.|||;VT=SNP
6	31345523	rs28366079	C	T	100	PASS	AC=530;AF=0.105831;AN=5008;NS=2504;DP=19297;EAS_AF=0.0308;AMR_AF=0.1268;AFR_AF=0.1687;EUR_AF=0.1014;SAS_AF=0.0879;AA=.|||;VT=SNP
6	31345535	rs28366080	C	T	100	PASS	AC=525;AF=0.104832;AN=5008;NS=2504;DP=19481;EAS_AF=0.0298;AMR_AF=0.1268;AFR_AF=0.1657;EUR_AF=0.1014;SAS_AF=0.0879;AA=.|||;VT=SNP
6	31345596	rs2507984	G	A	100	PASS	AC=781;AF=0.15595;AN=5008;NS=2504;DP=19552;EAS_AF=0.1875;AMR_AF=0.1037;AFR_AF=0.093;EUR_AF=0.2823;SAS_AF=0.1155;AA=.|||;VT=SNP
6	31345640	rs2523633	C	G	100	PASS	AC=528;AF=0.105431;AN=5008;NS=2504;DP=19215;EAS_AF=0.0308;AMR_AF=0.1268;AFR_AF=0.1672;EUR_AF=0.1014;SAS_AF=0.0879;AA=.|||;VT=SNP
6	31345728	rs2844544	G	T	100	PASS	AC=528;AF=0.105431;AN=5008;NS=2504;DP=22494;EAS_AF=0.0308;AMR_AF=0.1268;AFR_AF=0.1672;EUR_AF=0.1014;SAS_AF=0.0879;AA=.|||;VT=SNP
6	31345794	rs2507983	G	A	100	PASS	AC=2793;AF=0.557708;AN=5008;NS=2504;DP=22667;EAS_AF=0.6111;AMR_AF=0.4553;AFR_AF=0.4985;EUR_AF=0.5984;SAS_AF=0.6135;AA=.|||;VT=SNP
6	31345801	rs2442743	C	A	100	PASS	AC=2793;AF=0.557708;AN=5008;NS=2504;DP=22520;EAS_AF=0.6111;AMR_AF=0.4553;AFR_AF=0.4985;EUR_AF=0.5984;SAS_AF=0.6135;AA=.|||;VT=SNP
6	31345815	rs13193697	C	T	100	PASS	AC=44;AF=0.00878594;AN=5008;NS=2504;DP=22937;EAS_AF=0.0069;AMR_AF=0;AFR_AF=0.0008;EUR_AF=0.0089;SAS_AF=0.0276;AA=.|||;VT=SNP
6	31345844	rs2523632	G	A	100	PASS	AC=528;AF=0.105431;AN=5008;NS=2504;DP=22544;EAS_AF=0.0308;AMR_AF=0.1268;AFR_AF=0.1672;EUR_AF=0.1014;SAS_AF=0.0879;AA=.|||;VT=SNP
6	31345865	rs9266613	T	C	100	PASS	AC=435;AF=0.086861;AN=5008;NS=2504;DP=22698;EAS_AF=0.1161;AMR_AF=0.0634;AFR_AF=0.0477;EUR_AF=0.163;SAS_AF=0.0481;AA=.|||;VT=SNP
6	31345876	rs2442742	C	A	100	PASS	AC=2800;AF=0.559105;AN=5008;NS=2504;DP=22576;EAS_AF=0.6111;AMR_AF=0.4582;AFR_AF=0.5023;EUR_AF=0.5984;SAS_AF=0.6135;AA=.|||;VT=SNP
6	31345931	rs7742428	G	C	100	PASS	AC=1486;AF=0.296725;AN=5008;NS=2504;DP=22546;EAS_AF=0.3929;AMR_AF=0.2248;AFR_AF=0.2398;EUR_AF=0.2147;SAS_AF=0.41;AA=.|||;VT=SNP
6	31346006	rs2523631	C	T	100	PASS	AC=528;AF=0.105431;AN=5008;NS=2504;DP=24158;EAS_AF=0.0308;AMR_AF=0.1268;AFR_AF=0.1672;EUR_AF=0.1014;SAS_AF=0.0879;AA=.|||;VT=SNP
6	31346079	rs2442741	T	C	100	PASS	AC=3150;AF=0.628994;AN=5008;NS=2504;DP=25079;EAS_AF=0.6974;AMR_AF=0.5389;AFR_AF=0.5053;EUR_AF=0.667;SAS_AF=0.7505;AA=.|||;VT=SNP
6	31346080	rs2523630	G	A	100	PASS	AC=528;AF=0.105431;AN=5008;NS=2504;DP=25025;EAS_AF=0.0308;AMR_AF=0.1268;AFR_AF=0.1672;EUR_AF=0.1014;SAS_AF=0.0879;AA=.|||;VT=SNP
6	31346114	rs2442740	T	C	100	PASS	AC=2793;AF=0.557708;AN=5008;NS=2504;DP=24997;EAS_AF=0.6111;AMR_AF=0.4553;AFR_AF=0.4985;EUR_AF=0.5984;SAS_AF=0.6135;AA=.|||;VT=SNP
6	31346166	rs9266618	C	A	100	PASS	AC=4881;AF=0.974641;AN=5008;NS=2504;DP=23557;EAS_AF=0.996;AMR_AF=0.9568;AFR_AF=0.9955;EUR_AF=0.9254;SAS_AF=0.9877;AA=.|||;VT=SNP
6	31346193	rs2507982	G	A	100	PASS	AC=4463;AF=0.891174;AN=5008;NS=2504;DP=22376;EAS_AF=0.9325;AMR_AF=0.9193;AFR_AF=0.854;EUR_AF=0.84;SAS_AF=0.9315;AA=.|||;VT=SNP
6	31346247	rs2507981	T	A	100	PASS	AC=2793;AF=0.557708;AN=5008;NS=2504;DP=20505;EAS_AF=0.6111;AMR_AF=0.4553;AFR_AF=0.4985;EUR_AF=0.5984;SAS_AF=0.6135;AA=.|||;VT=SNP
6	31346249	rs2523629	C	T	100	PASS	AC=528;AF=0.105431;AN=5008;NS=2504;DP=20661;EAS_AF=0.0308;AMR_AF=0.1268;AFR_AF=0.1672;EUR_AF=0.1014;SAS_AF=0.0879;AA=.|||;VT=SNP
6	31346359	rs2523628	G	A	100	PASS	AC=604;AF=0.120607;AN=5008;NS=2504;DP=20269;EAS_AF=0.0843;AMR_AF=0.1268;AFR_AF=0.174;EUR_AF=0.1014;SAS_AF=0.1012;AA=.|||;VT=SNP
6	31346414	rs2442738	A	G	100	PASS	AC=4326;AF=0.863818;AN=5008;NS=2504;DP=21527;EAS_AF=0.8591;AMR_AF=0.8833;AFR_AF=0.8404;EUR_AF=0.84;SAS_AF=0.911;AA=.|||;VT=SNP
6	31346436	rs4959071	T	C	100	PASS	AC=1177;AF=0.235024;AN=5008;NS=2504;DP=22069;EAS_AF=0.1617;AMR_AF=0.3444;AFR_AF=0.3359;EUR_AF=0.173;SAS_AF=0.1605;AA=.|||;VT=SNP
6	31346445	rs2523627	G	T	100	PASS	AC=2626;AF=0.524361;AN=5008;NS=2504;DP=21868;EAS_AF=0.6677;AMR_AF=0.4121;AFR_AF=0.3404;EUR_AF=0.5656;SAS_AF=0.6626;AA=.|||;VT=SNP
6	31346490	rs2523626	G	A	100	PASS	AC=528;AF=0.105431;AN=5008;NS=2504;DP=21573;EAS_AF=0.0308;AMR_AF=0.1268;AFR_AF=0.1672;EUR_AF=0.1014;SAS_AF=0.0879;AA=.|||;VT=SNP
6	31346554	rs4959072	G	C	100	PASS	AC=1702;AF=0.339856;AN=5008;NS=2504;DP=20144;EAS_AF=0.2282;AMR_AF=0.4409;AFR_AF=0.3623;EUR_AF=0.3032;SAS_AF=0.3906;AA=.|||;VT=SNP
6	31346580	rs116052439	C	T	100	PASS	AC=222;AF=0.0443291;AN=5008;NS=2504;DP=17340;EAS_AF=0.0595;AMR_AF=0.0706;AFR_AF=0.0015;EUR_AF=0.0129;SAS_AF=0.1002;AA=.|||;VT=SNP
6	31346599	rs6909636	G	A	100	PASS	AC=1875;AF=0.374401;AN=5008;NS=2504;DP=16624;EAS_AF=0.5655;AMR_AF=0.2781;AFR_AF=0.2799;EUR_AF=0.3648;SAS_AF=0.3834;AA=.|||;VT=SNP
6	31346610	rs115000878	A	T	100	PASS	AC=222;AF=0.0443291;AN=5008;NS=2504;DP=17134;EAS_AF=0.0595;AMR_AF=0.0706;AFR_AF=0.0015;EUR_AF=0.0129;SAS_AF=0.1002;AA=.|||;VT=SNP
6	31346621	rs2442736	G	C	100	PASS	AC=721;AF=0.14397;AN=5008;NS=2504;DP=17119;EAS_AF=0.0714;AMR_AF=0.1254;AFR_AF=0.0567;EUR_AF=0.2127;SAS_AF=0.2791;AA=.|||;VT=SNP
6	31346653	rs2442735	A	G	100	PASS	AC=199;AF=0.0397364;AN=5008;NS=2504;DP=18211;EAS_AF=0.004;AMR_AF=0.0303;AFR_AF=0.0287;EUR_AF=0.0875;SAS_AF=0.0491;AA=.|||;VT=SNP
6	31346655	rs58102217	G	A	100	PASS	AC=192;AF=0.0383387;AN=5008;NS=2504;DP=18199;EAS_AF=0.0109;AMR_AF=0.0202;AFR_AF=0.0234;EUR_AF=0.0447;SAS_AF=0.093;AA=.|||;VT=SNP
6	31346755	rs4248814	G	A	100	PASS	AC=1783;AF=0.35603;AN=5008;NS=2504;DP=21497;EAS_AF=0.247;AMR_AF=0.4712;AFR_AF=0.5106;EUR_AF=0.2744;SAS_AF=0.2618;AA=.|||;VT=SNP
6	31346762	rs6909549	T	C	100	PASS	AC=1936;AF=0.386581;AN=5008;NS=2504;DP=21759;EAS_AF=0.37;AMR_AF=0.3343;AFR_AF=0.298;EUR_AF=0.497;SAS_AF=0.4468;AA=.|||;VT=SNP
6	31346805	rs9266627	A	G	100	PASS	AC=1380;AF=0.275559;AN=5008;NS=2504;DP=22029;EAS_AF=0.2798;AMR_AF=0.2205;AFR_AF=0.2625;EUR_AF=0.341;SAS_AF=0.2607;AA=.|||;VT=SNP
6	31346811	rs9266628	G	A	100	PASS	AC=1293;AF=0.258187;AN=5008;NS=2504;DP=22204;EAS_AF=0.3819;AMR_AF=0.2046;AFR_AF=0.2156;EUR_AF=0.17;SAS_AF=0.317;AA=.|||;VT=SNP
6	31346822	rs9266629	T	C	100	PASS	AC=591;AF=0.118011;AN=5008;NS=2504;DP=22279;EAS_AF=0.1935;AMR_AF=0.0735;AFR_AF=0.0635;EUR_AF=0.1948;SAS_AF=0.0665;AA=.|||;VT=SNP
6	31346869	rs9266630	A	C	100	PASS	AC=4097;AF=0.818091;AN=5008;NS=2504;DP=20653;EAS_AF=0.8373;AMR_AF=0.8357;AFR_AF=0.8472;EUR_AF=0.7714;SAS_AF=0.7945;AA=.|||;VT=SNP
6	31346898	rs9266631	A	G	100	PASS	AC=4261;AF=0.850839;AN=5008;NS=2504;DP=20039;EAS_AF=0.8105;AMR_AF=0.781;AFR_AF=0.9002;EUR_AF=0.8241;SAS_AF=0.9029;AA=.|||;VT=SNP
6	31346900	rs12206361	C	T	100	PASS	AC=205;AF=0.0409345;AN=5008;NS=2504;DP=20059;EAS_AF=0.0149;AMR_AF=0.0187;AFR_AF=0.0938;EUR_AF=0.0427;SAS_AF=0.0102;AA=.|||;VT=SNP
6	31346902	rs9266632	A	G	100	PASS	AC=581;AF=0.116014;AN=5008;NS=2504;DP=20062;EAS_AF=0.1835;AMR_AF=0.0735;AFR_AF=0.0635;EUR_AF=0.1948;SAS_AF=0.0665;AA=.|||;VT=SNP
6	31346929	rs9266633	T	G	100	PASS	AC=1416;AF=0.282748;AN=5008;NS=2504;DP=19823;EAS_AF=0.3373;AMR_AF=0.3112;AFR_AF=0.1384;EUR_AF=0.4085;SAS_AF=0.272;AA=.|||;VT=SNP
6	31346937	rs9501587	G	A	100	PASS	AC=1616;AF=0.322684;AN=5008;NS=2504;DP=19719;EAS_AF=0.1389;AMR_AF=0.3674;AFR_AF=0.4856;EUR_AF=0.2614;SAS_AF=0.3231;AA=.|||;VT=SNP
6	31346979	rs9266635	C	T	100	PASS	AC=4141;AF=0.826877;AN=5008;NS=2504;DP=18338;EAS_AF=0.877;AMR_AF=0.8473;AFR_AF=0.851;EUR_AF=0.7624;SAS_AF=0.7945;AA=.|||;VT=SNP
6	31347020	rs9501588	G	A	100	PASS	AC=1619;AF=0.323283;AN=5008;NS=2504;DP=17248;EAS_AF=0.1399;AMR_AF=0.3674;AFR_AF=0.4871;EUR_AF=0.2614;SAS_AF=0.3231;AA=.|||;VT=SNP
6	31347033	rs9266636	A	G	100	PASS	AC=2590;AF=0.517173;AN=5008;NS=2504;DP=17133;EAS_AF=0.4653;AMR_AF=0.5;AFR_AF=0.7035;EUR_AF=0.3509;SAS_AF=0.502;AA=.|||;VT=SNP
6	31347057	rs9266638	C	T	100	PASS	AC=2583;AF=0.515775;AN=5008;NS=2504;DP=18363;EAS_AF=0.4663;AMR_AF=0.4957;AFR_AF=0.6997;EUR_AF=0.3499;SAS_AF=0.5031;AA=.|||;VT=SNP
6	31347069	rs9266639	C	T	100	PASS	AC=1159;AF=0.23143;AN=5008;NS=2504;DP=19410;EAS_AF=0.2867;AMR_AF=0.2305;AFR_AF=0.0643;EUR_AF=0.2684;SAS_AF=0.363;AA=.|||;VT=SNP
6	31347070	rs9266640	G	T	100	PASS	AC=1490;AF=0.297524;AN=5008;NS=2504;DP=19322;EAS_AF=0.3581;AMR_AF=0.2536;AFR_AF=0.3782;EUR_AF=0.1899;SAS_AF=0.2679;AA=.|||;VT=SNP
6	31347095	rs78948882	C	T	100	PASS	AC=903;AF=0.180312;AN=5008;NS=2504;DP=20967;EAS_AF=0.0982;AMR_AF=0.2219;AFR_AF=0.298;EUR_AF=0.1163;SAS_AF=0.1421;AA=.|||;VT=SNP
6	31347144	rs3094600	G	A	100	PASS	AC=984;AF=0.196486;AN=5008;NS=2504;DP=19986;EAS_AF=0.1915;AMR_AF=0.245;AFR_AF=0.0923;EUR_AF=0.2634;SAS_AF=0.2393;AA=.|||;VT=SNP
6	31347201	rs9266642	C	T	100	PASS	AC=966;AF=0.192891;AN=5008;NS=2504;DP=16832;EAS_AF=0.3264;AMR_AF=0.1297;AFR_AF=0.2126;EUR_AF=0.0895;SAS_AF=0.18;AA=.|||;VT=SNP
6	31347204	rs2844543	A	T	100	PASS	AC=2658;AF=0.530751;AN=5008;NS=2504;DP=16785;EAS_AF=0.375;AMR_AF=0.6297;AFR_AF=0.5764;EUR_AF=0.5626;SAS_AF=0.5266;AA=.|||;VT=SNP
6	31347213	rs9266644	C	T	100	PASS	AC=127;AF=0.0253594;AN=5008;NS=2504;DP=16096;EAS_AF=0.004;AMR_AF=0.0303;AFR_AF=0.0068;EUR_AF=0.0875;SAS_AF=0.0051;AA=.|||;VT=SNP
6	31347214	rs62395441	G	A	100	PASS	AC=198;AF=0.0395367;AN=5008;NS=2504;DP=15928;EAS_AF=0.1081;AMR_AF=0.0159;AFR_AF=0.0038;EUR_AF=0.0507;SAS_AF=0.0225;AA=.|||;VT=SNP
6	31347274	rs2844542	C	G	100	PASS	AC=2324;AF=0.464058;AN=5008;NS=2504;DP=12729;EAS_AF=0.3284;AMR_AF=0.5346;AFR_AF=0.5809;EUR_AF=0.4384;SAS_AF=0.4223;AA=.|||;VT=SNP
6	31347451	rs2244020	A	G	100	PASS	AC=2861;AF=0.571286;AN=5008;NS=2504;DP=12679;EAS_AF=0.5298;AMR_AF=0.621;AFR_AF=0.7383;EUR_AF=0.4085;SAS_AF=0.5204;AA=.|||;VT=SNP
6	31347458	rs9266651	A	G	100	PASS	AC=128;AF=0.0255591;AN=5008;NS=2504;DP=13030;EAS_AF=0.005;AMR_AF=0.0303;AFR_AF=0.0068;EUR_AF=0.0875;SAS_AF=0.0051;AA=.|||;VT=SNP
6	31347542	rs2844541	T	A	100	PASS	AC=4137;AF=0.826078;AN=5008;NS=2504;DP=16780;EAS_AF=0.877;AMR_AF=0.8444;AFR_AF=0.851;EUR_AF=0.7594;SAS_AF=0.7955;AA=.|||;VT=SNP
6	31347549	rs13198748	C	T	100	PASS	AC=356;AF=0.0710863;AN=5008;NS=2504;DP=16891;EAS_AF=0.0863;AMR_AF=0.0836;AFR_AF=0.0061;EUR_AF=0.0686;SAS_AF=0.137;AA=.|||;VT=SNP
6	31347566	rs2244027	A	G	100	PASS	AC=1771;AF=0.353634;AN=5008;NS=2504;DP=17205;EAS_AF=0.4206;AMR_AF=0.3833;AFR_AF=0.416;EUR_AF=0.2485;SAS_AF=0.2873;AA=.|||;VT=SNP
6	31347583	rs76188215	C	T	100	PASS	AC=901;AF=0.179912;AN=5008;NS=2504;DP=17142;EAS_AF=0.0982;AMR_AF=0.2219;AFR_AF=0.2973;EUR_AF=0.1153;SAS_AF=0.1421;AA=.|||;VT=SNP
6	31347608	rs73394251	G	A	100	PASS	AC=1142;AF=0.228035;AN=5008;NS=2504;DP=17028;EAS_AF=0.128;AMR_AF=0.2738;AFR_AF=0.3215;EUR_AF=0.16;SAS_AF=0.2423;AA=.|||;VT=SNP
6	31347630	rs75430636	C	T	100	PASS	AC=901;AF=0.179912;AN=5008;NS=2504;DP=16432;EAS_AF=0.0982;AMR_AF=0.2219;AFR_AF=0.2973;EUR_AF=0.1153;SAS_AF=0.1421;AA=.|||;VT=SNP
6	31347643	rs9266657	C	T	100	PASS	AC=435;AF=0.086861;AN=5008;NS=2504;DP=16427;EAS_AF=0.1161;AMR_AF=0.0634;AFR_AF=0.0477;EUR_AF=0.163;SAS_AF=0.0481;AA=.|||;VT=SNP
6	31347644	rs9266658	G	A	100	PASS	AC=1323;AF=0.264177;AN=5008;NS=2504;DP=16346;EAS_AF=0.4127;AMR_AF=0.2118;AFR_AF=0.2201;EUR_AF=0.1581;SAS_AF=0.317;AA=.|||;VT=SNP
6	31347768	rs115378916	A	T	100	PASS	AC=356;AF=0.0710863;AN=5008;NS=2504;DP=17284;EAS_AF=0.0863;AMR_AF=0.0836;AFR_AF=0.0061;EUR_AF=0.0686;SAS_AF=0.137;AA=.|||;VT=SNP
6	31347798	rs4713460	G	A	100	PASS	AC=2012;AF=0.401757;AN=5008;NS=2504;DP=18354;EAS_AF=0.5863;AMR_AF=0.415;AFR_AF=0.2731;EUR_AF=0.2962;SAS_AF=0.4847;AA=.|||;VT=SNP
6	31347802	rs4713461	C	T	100	PASS	AC=283;AF=0.0565096;AN=5008;NS=2504;DP=18467;EAS_AF=0.0635;AMR_AF=0.1268;AFR_AF=0.0424;EUR_AF=0.0577;SAS_AF=0.0174;AA=.|||;VT=SNP
6	31347816	rs4713462	G	A	100	PASS	AC=2028;AF=0.404952;AN=5008;NS=2504;DP=18075;EAS_AF=0.6042;AMR_AF=0.4424;AFR_AF=0.2678;EUR_AF=0.2903;SAS_AF=0.4765;AA=.|||;VT=SNP
6	31347877	rs2507980	G	A	100	PASS	AC=531;AF=0.10603;AN=5008;NS=2504;DP=20448;EAS_AF=0.0308;AMR_AF=0.1268;AFR_AF=0.1672;EUR_AF=0.1024;SAS_AF=0.09;AA=.|||;VT=SNP
6	31347930	rs2596573	C	T	100	PASS	AC=3936;AF=0.785942;AN=5008;NS=2504;DP=21306;EAS_AF=0.9018;AMR_AF=0.7925;AFR_AF=0.6868;EUR_AF=0.7396;SAS_AF=0.8436;AA=.|||;VT=SNP
6	31347980	rs2596572	A	T	100	PASS	AC=2836;AF=0.566294;AN=5008;NS=2504;DP=21317;EAS_AF=0.502;AMR_AF=0.6282;AFR_AF=0.4629;EUR_AF=0.6491;SAS_AF=0.6431;AA=.|||;VT=SNP
6	31347984	rs3094592	G	A	100	PASS	AC=3938;AF=0.786342;AN=5008;NS=2504;DP=21362;EAS_AF=0.9018;AMR_AF=0.7939;AFR_AF=0.6884;EUR_AF=0.7386;SAS_AF=0.8436;AA=.|||;VT=SNP
6	31348022	rs2596571	G	C	100	PASS	AC=3935;AF=0.785743;AN=5008;NS=2504;DP=21509;EAS_AF=0.9018;AMR_AF=0.7939;AFR_AF=0.6861;EUR_AF=0.7386;SAS_AF=0.8436;AA=.|||;VT=SNP
6	31348040	rs2596570	T	C	100	PASS	AC=347;AF=0.0692891;AN=5008;NS=2504;DP=20682;EAS_AF=0.0714;AMR_AF=0.0403;AFR_AF=0.0461;EUR_AF=0.1193;SAS_AF=0.0675;AA=.|||;VT=SNP
6	31348046	rs2844539	G	A	100	PASS	AC=3942;AF=0.787141;AN=5008;NS=2504;DP=20399;EAS_AF=0.9028;AMR_AF=0.7954;AFR_AF=0.6899;EUR_AF=0.7386;SAS_AF=0.8436;AA=.|||;VT=SNP
6	31348053	rs9266668	C	T	100	PASS	AC=435;AF=0.086861;AN=5008;NS=2504;DP=20328;EAS_AF=0.1161;AMR_AF=0.0634;AFR_AF=0.0477;EUR_AF=0.163;SAS_AF=0.0481;AA=.|||;VT=SNP
6	31348077	rs9266669	G	A	100	PASS	AC=354;AF=0.0706869;AN=5008;NS=2504;DP=19351;EAS_AF=0.0714;AMR_AF=0.0432;AFR_AF=0.0499;EUR_AF=0.1193;SAS_AF=0.0675;AA=.|||;VT=SNP
6	31348121	rs9266670	A	G	100	PASS	AC=3938;AF=0.786342;AN=5008;NS=2504;DP=18813;EAS_AF=0.9018;AMR_AF=0.7954;AFR_AF=0.6891;EUR_AF=0.7386;SAS_AF=0.8415;AA=.|||;VT=SNP
6	31348137	rs9266671	T	G	100	PASS	AC=3939;AF=0.786542;AN=5008;NS=2504;DP=19434;EAS_AF=0.9018;AMR_AF=0.7954;AFR_AF=0.6891;EUR_AF=0.7386;SAS_AF=0.8425;AA=.|||;VT=SNP
6	31348164	rs9266672	C	T	100	PASS	AC=3938;AF=0.786342;AN=5008;NS=2504;DP=20136;EAS_AF=0.9018;AMR_AF=0.7954;AFR_AF=0.6884;EUR_AF=0.7386;SAS_AF=0.8425;AA=.|||;VT=SNP
6	31348200	rs4143334	A	G	100	PASS	AC=225;AF=0.0449281;AN=5008;NS=2504;DP=20742;EAS_AF=0.122;AMR_AF=0.0101;AFR_AF=0.0242;EUR_AF=0.0318;SAS_AF=0.0317;AA=.|||;VT=SNP
6	31348252	rs9266673	G	C	100	PASS	AC=3925;AF=0.783746;AN=5008;NS=2504;DP=18863;EAS_AF=0.9008;AMR_AF=0.7939;AFR_AF=0.6808;EUR_AF=0.7386;SAS_AF=0.8415;AA=.|||;VT=SNP
6	31348304	rs9266674	A	G	100	PASS	AC=3936;AF=0.785942;AN=5008;NS=2504;DP=17070;EAS_AF=0.9028;AMR_AF=0.7939;AFR_AF=0.6884;EUR_AF=0.7376;SAS_AF=0.8415;AA=.|||;VT=SNP
6	31348321	rs9266675	G	A	100	PASS	AC=3932;AF=0.785144;AN=5008;NS=2504;DP=17189;EAS_AF=0.9018;AMR_AF=0.7939;AFR_AF=0.6868;EUR_AF=0.7366;SAS_AF=0.8415;AA=.|||;VT=SNP
6	31348365	rs4143332	G	A	100	PASS	AC=190;AF=0.0379393;AN=5008;NS=2504;DP=17790;EAS_AF=0.004;AMR_AF=0.0259;AFR_AF=0.0287;EUR_AF=0.0825;SAS_AF=0.0481;AA=.|||;VT=SNP
6	31348436	rs9266682	C	T	100	PASS	AC=3926;AF=0.783946;AN=5008;NS=2504;DP=15375;EAS_AF=0.9008;AMR_AF=0.7911;AFR_AF=0.6853;EUR_AF=0.7366;SAS_AF=0.8405;AA=.|||;VT=SNP
6	31348464	rs9266683	G	A	100	PASS	AC=3935;AF=0.785743;AN=5008;NS=2504;DP=14909;EAS_AF=0.9008;AMR_AF=0.7911;AFR_AF=0.6884;EUR_AF=0.7386;SAS_AF=0.8436;AA=.|||;VT=SNP
6	31348505	rs9266684	T	C	100	PASS	AC=2832;AF=0.565495;AN=5008;NS=2504;DP=15202;EAS_AF=0.502;AMR_AF=0.6254;AFR_AF=0.4629;EUR_AF=0.6491;SAS_AF=0.6411;AA=.|||;VT=SNP
6	31348519	rs4143333	A	G	100	PASS	AC=198;AF=0.0395367;AN=5008;NS=2504;DP=15247;EAS_AF=0.004;AMR_AF=0.0303;AFR_AF=0.0295;EUR_AF=0.0865;SAS_AF=0.0481;AA=.|||;VT=SNP
6	31348543	rs9266688	G	A	100	PASS	AC=967;AF=0.193091;AN=5008;NS=2504;DP=14779;EAS_AF=0.3264;AMR_AF=0.1297;AFR_AF=0.2126;EUR_AF=0.0895;SAS_AF=0.181;AA=.|||;VT=SNP
6	31348580	rs9266689	A	G	100	PASS	AC=2968;AF=0.592652;AN=5008;NS=2504;DP=12832;EAS_AF=0.5754;AMR_AF=0.6628;AFR_AF=0.4743;EUR_AF=0.6491;SAS_AF=0.6626;AA=.|||;VT=SNP
6	31348609	rs9266690	C	T	100	PASS	AC=3930;AF=0.784744;AN=5008;NS=2504;DP=11509;EAS_AF=0.8998;AMR_AF=0.7925;AFR_AF=0.6868;EUR_AF=0.7366;SAS_AF=0.8425;AA=.|||;VT=SNP
6	31348630	rs9266692	T	C	100	PASS	AC=3930;AF=0.784744;AN=5008;NS=2504;DP=11163;EAS_AF=0.8998;AMR_AF=0.7925;AFR_AF=0.6868;EUR_AF=0.7366;SAS_AF=0.8425;AA=.|||;VT=SNP
6	31348653	rs9266694	C	A	100	PASS	AC=3930;AF=0.784744;AN=5008;NS=2504;DP=12560;EAS_AF=0.8998;AMR_AF=0.7925;AFR_AF=0.6868;EUR_AF=0.7366;SAS_AF=0.8425;AA=.|||;VT=SNP
6	31348771	rs115233188	A	G	100	PASS	AC=222;AF=0.0443291;AN=5008;NS=2504;DP=12750;EAS_AF=0.0595;AMR_AF=0.0706;AFR_AF=0.0015;EUR_AF=0.0129;SAS_AF=0.1002;AA=.|||;VT=SNP
6	31348779	rs2523490	A	T	100	PASS	AC=3932;AF=0.785144;AN=5008;NS=2504;DP=12137;EAS_AF=0.8998;AMR_AF=0.7925;AFR_AF=0.6853;EUR_AF=0.7386;SAS_AF=0.8446;AA=.|||;VT=SNP
6	31348878	rs2523489	T	C	100	PASS	AC=3943;AF=0.78734;AN=5008;NS=2504;DP=13508;EAS_AF=0.9018;AMR_AF=0.7968;AFR_AF=0.6868;EUR_AF=0.7396;SAS_AF=0.8476;AA=.|||;VT=SNP
6	31348935	rs2844537	C	A	100	PASS	AC=3943;AF=0.78734;AN=5008;NS=2504;DP=13415;EAS_AF=0.9018;AMR_AF=0.7968;AFR_AF=0.6868;EUR_AF=0.7406;SAS_AF=0.8466;AA=.|||;VT=SNP
6	31348987	rs115999992	T	A	100	PASS	AC=67;AF=0.0133786;AN=5008;NS=2504;DP=13200;EAS_AF=0.001;AMR_AF=0.013;AFR_AF=0.0023;EUR_AF=0.0467;SAS_AF=0.0072;AA=.|||;VT=SNP
6	31349030	rs9266701	G	T	100	PASS	AC=965;AF=0.192692;AN=5008;NS=2504;DP=13526;EAS_AF=0.3264;AMR_AF=0.1297;AFR_AF=0.2126;EUR_AF=0.0885;SAS_AF=0.18;AA=.|||;VT=SNP
6	31349075	rs112367395	T	C	100	PASS	AC=278;AF=0.0555112;AN=5008;NS=2504;DP=13259;EAS_AF=0.0635;AMR_AF=0.1239;AFR_AF=0.0393;EUR_AF=0.0577;SAS_AF=0.0184;AA=.|||;VT=SNP
6	31349115	rs9266702	T	C	100	PASS	AC=3943;AF=0.78734;AN=5008;NS=2504;DP=13507;EAS_AF=0.9048;AMR_AF=0.7939;AFR_AF=0.6876;EUR_AF=0.7376;SAS_AF=0.8476;AA=.|||;VT=SNP
6	31349120	rs9266703	G	A	100	PASS	AC=969;AF=0.19349;AN=5008;NS=2504;DP=13547;EAS_AF=0.3294;AMR_AF=0.1297;AFR_AF=0.2126;EUR_AF=0.0885;SAS_AF=0.181;AA=.|||;VT=SNP
6	31349124	rs9266704	A	G	100	PASS	AC=3944;AF=0.78754;AN=5008;NS=2504;DP=13570;EAS_AF=0.9048;AMR_AF=0.7939;AFR_AF=0.6884;EUR_AF=0.7376;SAS_AF=0.8476;AA=.|||;VT=SNP
6	31349148	rs76546355	G	A	100	PASS	AC=326;AF=0.0650958;AN=5008;NS=2504;DP=13900;EAS_AF=0.0556;AMR_AF=0.0735;AFR_AF=0.003;EUR_AF=0.0805;SAS_AF=0.137;AA=.|||;VT=SNP
6	31349217	rs9266705	T	C	100	PASS	AC=3930;AF=0.784744;AN=5008;NS=2504;DP=14673;EAS_AF=0.9018;AMR_AF=0.7925;AFR_AF=0.6831;EUR_AF=0.7386;SAS_AF=0.8436;AA=.|||;VT=SNP
6	31349257	rs9266709	G	A	100	PASS	AC=3930;AF=0.784744;AN=5008;NS=2504;DP=14510;EAS_AF=0.9018;AMR_AF=0.7925;AFR_AF=0.6831;EUR_AF=0.7386;SAS_AF=0.8436;AA=.|||;VT=SNP
6	31349396	rs9266710	C	T	100	PASS	AC=3934;AF=0.785543;AN=5008;NS=2504;DP=12238;EAS_AF=0.9018;AMR_AF=0.7925;AFR_AF=0.6853;EUR_AF=0.7396;SAS_AF=0.8436;AA=.|||;VT=SNP
6	31349489	rs115829267	G	A	100	PASS	AC=6;AF=0.00119808;AN=5008;NS=2504;DP=15322;EAS_AF=0;AMR_AF=0.0014;AFR_AF=0;EUR_AF=0.005;SAS_AF=0;AA=.|||;VT=SNP
6	31349611	rs9266713	A	G	100	PASS	AC=3935;AF=0.785743;AN=5008;NS=2504;DP=16486;EAS_AF=0.9018;AMR_AF=0.7925;AFR_AF=0.6868;EUR_AF=0.7386;SAS_AF=0.8436;AA=.|||;VT=SNP
6	31349615	rs9266714	G	A	100	PASS	AC=3935;AF=0.785743;AN=5008;NS=2504;DP=16451;EAS_AF=0.9018;AMR_AF=0.7925;AFR_AF=0.6868;EUR_AF=0.7386;SAS_AF=0.8436;AA=.|||;VT=SNP
6	31349727	rs9266716	C	T	100	PASS	AC=3867;AF=0.772165;AN=5008;NS=2504;DP=18223;EAS_AF=0.9008;AMR_AF=0.7795;AFR_AF=0.6838;EUR_AF=0.6918;SAS_AF=0.8364;AA=.|||;VT=SNP
6	31349788	rs9266718	C	T	100	PASS	AC=3756;AF=0.75;AN=5008;NS=2504;DP=17298;EAS_AF=0.874;AMR_AF=0.7752;AFR_AF=0.6384;EUR_AF=0.6879;SAS_AF=0.819;AA=.|||;VT=SNP
6	31349809	rs9266720	A	G	100	PASS	AC=658;AF=0.13139;AN=5008;NS=2504;DP=17817;EAS_AF=0.1637;AMR_AF=0.0922;AFR_AF=0.2216;EUR_AF=0.0378;SAS_AF=0.1002;AA=.|||;VT=SNP
6	31349819	rs9266721	C	A	100	PASS	AC=2878;AF=0.574681;AN=5008;NS=2504;DP=18154;EAS_AF=0.5714;AMR_AF=0.6455;AFR_AF=0.4614;EUR_AF=0.6014;SAS_AF=0.6534;AA=.|||;VT=SNP
6	31349844	rs9295987	A	G	100	PASS	AC=479;AF=0.095647;AN=5008;NS=2504;DP=19230;EAS_AF=0.0427;AMR_AF=0.1902;AFR_AF=0.0734;EUR_AF=0.1004;SAS_AF=0.1084;AA=.|||;VT=SNP
6	31349922	rs9266722	C	T	100	PASS	AC=1106;AF=0.220847;AN=5008;NS=2504;DP=21320;EAS_AF=0.4018;AMR_AF=0.1657;AFR_AF=0.2254;EUR_AF=0.0895;SAS_AF=0.2025;AA=.|||;VT=SNP
6	31350090	rs2596569	C	T	100	PASS	AC=3934;AF=0.785543;AN=5008;NS=2504;DP=21362;EAS_AF=0.9018;AMR_AF=0.7925;AFR_AF=0.6861;EUR_AF=0.7376;SAS_AF=0.8446;AA=.|||;VT=SNP
6	31350154	rs2523547	C	T	100	PASS	AC=529;AF=0.105631;AN=5008;NS=2504;DP=20367;EAS_AF=0.0308;AMR_AF=0.1268;AFR_AF=0.1679;EUR_AF=0.1014;SAS_AF=0.0879;AA=.|||;VT=SNP
6	31350232	rs2596568	A	G	100	PASS	AC=3933;AF=0.785343;AN=5008;NS=2504;DP=18989;EAS_AF=0.9018;AMR_AF=0.7925;AFR_AF=0.6853;EUR_AF=0.7376;SAS_AF=0.8446;AA=.|||;VT=SNP
6	31350303	rs2844535	T	G	100	PASS	AC=1430;AF=0.285543;AN=5008;NS=2504;DP=18724;EAS_AF=0.1766;AMR_AF=0.2781;AFR_AF=0.3661;EUR_AF=0.2753;SAS_AF=0.3047;AA=.|||;VT=SNP
6	31350314	rs2596567	G	C	100	PASS	AC=526;AF=0.105032;AN=5008;NS=2504;DP=18973;EAS_AF=0.0298;AMR_AF=0.1268;AFR_AF=0.1664;EUR_AF=0.1014;SAS_AF=0.0879;AA=.|||;VT=SNP
6	31350328	rs2507979	A	G	100	PASS	AC=3934;AF=0.785543;AN=5008;NS=2504;DP=19288;EAS_AF=0.9018;AMR_AF=0.7925;AFR_AF=0.6861;EUR_AF=0.7376;SAS_AF=0.8446;AA=.|||;VT=SNP
6	31350380	rs4293988	G	T	100	PASS	AC=1102;AF=0.220048;AN=5008;NS=2504;DP=20632;EAS_AF=0.3988;AMR_AF=0.1671;AFR_AF=0.2254;EUR_AF=0.0895;SAS_AF=0.2004;AA=.|||;VT=SNP
6	31350439	rs9266728	T	C	100	PASS	AC=269;AF=0.0537141;AN=5008;NS=2504;DP=19972;EAS_AF=0;AMR_AF=0.0461;AFR_AF=0.1581;EUR_AF=0.0268;SAS_AF=0.001;AA=.|||;VT=SNP
6	31350463	rs9266729	A	G	100	PASS	AC=967;AF=0.193091;AN=5008;NS=2504;DP=19106;EAS_AF=0.3264;AMR_AF=0.1297;AFR_AF=0.2133;EUR_AF=0.0895;SAS_AF=0.18;AA=.|||;VT=SNP
6	31350464	rs3099850	C	A	100	PASS	AC=3934;AF=0.785543;AN=5008;NS=2504;DP=19150;EAS_AF=0.9018;AMR_AF=0.7925;AFR_AF=0.6861;EUR_AF=0.7376;SAS_AF=0.8446;AA=.|||;VT=SNP
6	31350495	rs116157258	A	G	100	PASS	AC=308;AF=0.0615016;AN=5008;NS=2504;DP=18732;EAS_AF=0.1121;AMR_AF=0.0331;AFR_AF=0.0408;EUR_AF=0.0755;SAS_AF=0.0429;AA=.|||;VT=SNP
6	31350505	rs9266731	T	C	100	PASS	AC=127;AF=0.0253594;AN=5008;NS=2504;DP=18742;EAS_AF=0.004;AMR_AF=0.0303;AFR_AF=0.0068;EUR_AF=0.0875;SAS_AF=0.0051;AA=.|||;VT=SNP
6	31350538	rs3094597	A	G	100	PASS	AC=3933;AF=0.785343;AN=5008;NS=2504;DP=18725;EAS_AF=0.9018;AMR_AF=0.7925;AFR_AF=0.6861;EUR_AF=0.7376;SAS_AF=0.8436;AA=.|||;VT=SNP
6	31350550	rs2523532	C	A	100	PASS	AC=4662;AF=0.930911;AN=5008;NS=2504;DP=18600;EAS_AF=0.9474;AMR_AF=0.938;AFR_AF=0.944;EUR_AF=0.8817;SAS_AF=0.9417;AA=.|||;VT=SNP
6	31350579	rs3094596	T	C	100	PASS	AC=3933;AF=0.785343;AN=5008;NS=2504;DP=18366;EAS_AF=0.9018;AMR_AF=0.7925;AFR_AF=0.6861;EUR_AF=0.7376;SAS_AF=0.8436;AA=.|||;VT=SNP
6	31350704	rs1521	C	T	100	PASS	AC=3933;AF=0.785343;AN=5008;NS=2504;DP=16844;EAS_AF=0.9018;AMR_AF=0.7925;AFR_AF=0.6861;EUR_AF=0.7376;SAS_AF=0.8436;AA=.|||;VT=SNP
6	31350755	rs1523	C	A	100	PASS	AC=3933;AF=0.785343;AN=5008;NS=2504;DP=16894;EAS_AF=0.9018;AMR_AF=0.7925;AFR_AF=0.6861;EUR_AF=0.7376;SAS_AF=0.8436;AA=.|||;VT=SNP
6	31350802	rs2844533	G	A	100	PASS	AC=3933;AF=0.785343;AN=5008;NS=2504;DP=16391;EAS_AF=0.9018;AMR_AF=0.7925;AFR_AF=0.6861;EUR_AF=0.7376;SAS_AF=0.8436;AA=.|||;VT=SNP
6	31350805	rs116062523	T	C	100	PASS	AC=223;AF=0.0445288;AN=5008;NS=2504;DP=16372;EAS_AF=0.0595;AMR_AF=0.072;AFR_AF=0.0015;EUR_AF=0.0129;SAS_AF=0.1002;AA=.|||;VT=SNP
6	31350822	rs2596566	G	T	100	PASS	AC=530;AF=0.105831;AN=5008;NS=2504;DP=16145;EAS_AF=0.0308;AMR_AF=0.1268;AFR_AF=0.1687;EUR_AF=0.1014;SAS_AF=0.0879;AA=.|||;VT=SNP
6	31350855	rs2523488	T	C	100	PASS	AC=4462;AF=0.890974;AN=5008;NS=2504;DP=15143;EAS_AF=0.9325;AMR_AF=0.9193;AFR_AF=0.854;EUR_AF=0.839;SAS_AF=0.9315;AA=.|||;VT=SNP
6	31350875	rs2523487	T	C	100	PASS	AC=4462;AF=0.890974;AN=5008;NS=2504;DP=18258;EAS_AF=0.9325;AMR_AF=0.9193;AFR_AF=0.854;EUR_AF=0.839;SAS_AF=0.9315;AA=.|||;VT=SNP
6	31350943	rs2523486	T	C	100	PASS	AC=4462;AF=0.890974;AN=5008;NS=2504;DP=20311;EAS_AF=0.9325;AMR_AF=0.9193;AFR_AF=0.854;EUR_AF=0.839;SAS_AF=0.9315;AA=.|||;VT=SNP
6	31351035	rs2523485	T	C	100	PASS	AC=4555;AF=0.909545;AN=5008;NS=2504;DP=20241;EAS_AF=0.9474;AMR_AF=0.9251;AFR_AF=0.8805;EUR_AF=0.8678;SAS_AF=0.9417;AA=.|||;VT=SNP
6	31351054	rs17193507	G	T	100	PASS	AC=273;AF=0.0545128;AN=5008;NS=2504;DP=19281;EAS_AF=0.0387;AMR_AF=0.0274;AFR_AF=0.1067;EUR_AF=0.0457;SAS_AF=0.0286;AA=.|||;VT=SNP
6	31351066	rs17193514	A	T	100	PASS	AC=221;AF=0.0441294;AN=5008;NS=2504;DP=18736;EAS_AF=0.0595;AMR_AF=0.0692;AFR_AF=0.0015;EUR_AF=0.0129;SAS_AF=0.1002;AA=.|||;VT=SNP
6	31351079	rs2523646	C	T	100	PASS	AC=528;AF=0.105431;AN=5008;NS=2504;DP=17891;EAS_AF=0.0298;AMR_AF=0.1268;AFR_AF=0.1664;EUR_AF=0.1014;SAS_AF=0.09;AA=.|||;VT=SNP
6	31351090	rs3997984	G	A	100	PASS	AC=68;AF=0.0135783;AN=5008;NS=2504;DP=17139;EAS_AF=0.001;AMR_AF=0.013;AFR_AF=0.0023;EUR_AF=0.0467;SAS_AF=0.0082;AA=.|||;VT=SNP
6	31351133	rs2244490	C	A	100	PASS	AC=530;AF=0.105831;AN=5008;NS=2504;DP=16206;EAS_AF=0.0308;AMR_AF=0.1268;AFR_AF=0.1687;EUR_AF=0.1014;SAS_AF=0.0879;AA=.|||;VT=SNP
6	31351153	rs3016014	G	A	100	PASS	AC=4334;AF=0.865415;AN=5008;NS=2504;DP=16020;EAS_AF=0.9286;AMR_AF=0.889;AFR_AF=0.8464;EUR_AF=0.7515;SAS_AF=0.9264;AA=.|||;VT=SNP
6	31351175	rs2844532	G	C	100	PASS	AC=1497;AF=0.298922;AN=5008;NS=2504;DP=16391;EAS_AF=0.3571;AMR_AF=0.2565;AFR_AF=0.382;EUR_AF=0.1918;SAS_AF=0.2669;AA=.|||;VT=SNP
6	31351181	rs2523642	C	T	100	PASS	AC=530;AF=0.105831;AN=5008;NS=2504;DP=16392;EAS_AF=0.0308;AMR_AF=0.1268;AFR_AF=0.1687;EUR_AF=0.1014;SAS_AF=0.0879;AA=.|||;VT=SNP
6	31351197	rs2923010	G	C	100	PASS	AC=3371;AF=0.673123;AN=5008;NS=2504;DP=16186;EAS_AF=0.5327;AMR_AF=0.7536;AFR_AF=0.6369;EUR_AF=0.7485;SAS_AF=0.7321;AA=.|||;VT=SNP
6	31351212	rs9266745	G	A	100	PASS	AC=3358;AF=0.670527;AN=5008;NS=2504;DP=15378;EAS_AF=0.5327;AMR_AF=0.7522;AFR_AF=0.6278;EUR_AF=0.7485;SAS_AF=0.7321;AA=.|||;VT=SNP
6	31351213	rs9266746	T	C	100	PASS	AC=3358;AF=0.670527;AN=5008;NS=2504;DP=15453;EAS_AF=0.5327;AMR_AF=0.7522;AFR_AF=0.6278;EUR_AF=0.7485;SAS_AF=0.7321;AA=.|||;VT=SNP
6	31351242	rs3016013	G	A	100	PASS	AC=3356;AF=0.670128;AN=5008;NS=2504;DP=17524;EAS_AF=0.5327;AMR_AF=0.7522;AFR_AF=0.6286;EUR_AF=0.7485;SAS_AF=0.729;AA=.|||;VT=SNP
6	31351313	rs9266749	C	T	100	PASS	AC=1103;AF=0.220248;AN=5008;NS=2504;DP=19489;EAS_AF=0.3988;AMR_AF=0.1671;AFR_AF=0.2262;EUR_AF=0.0895;SAS_AF=0.2004;AA=.|||;VT=SNP
6	31351321	rs72865324	C	T	100	PASS	AC=142;AF=0.0283546;AN=5008;NS=2504;DP=19481;EAS_AF=0.0635;AMR_AF=0.0101;AFR_AF=0.0159;EUR_AF=0.0318;SAS_AF=0.0184;AA=.|||;VT=SNP
6	31351338	rs3130485	A	G	100	PASS	AC=4462;AF=0.890974;AN=5008;NS=2504;DP=19211;EAS_AF=0.9325;AMR_AF=0.9193;AFR_AF=0.854;EUR_AF=0.839;SAS_AF=0.9315;AA=.|||;VT=SNP
6	31351415	rs3099849	G	A	100	PASS	AC=4462;AF=0.890974;AN=5008;NS=2504;DP=19333;EAS_AF=0.9325;AMR_AF=0.9193;AFR_AF=0.854;EUR_AF=0.839;SAS_AF=0.9315;AA=.|||;VT=SNP
6	31351442	rs3099848	A	T	100	PASS	AC=3358;AF=0.670527;AN=5008;NS=2504;DP=18903;EAS_AF=0.5337;AMR_AF=0.7522;AFR_AF=0.6278;EUR_AF=0.7495;SAS_AF=0.7301;AA=.|||;VT=SNP
6	31351541	rs9266756	A	G	100	PASS	AC=128;AF=0.0255591;AN=5008;NS=2504;DP=15188;EAS_AF=0.004;AMR_AF=0.0303;AFR_AF=0.0068;EUR_AF=0.0885;SAS_AF=0.0051;AA=.|||;VT=SNP
6	31351556	rs2905714	T	C	100	PASS	AC=3131;AF=0.6252;AN=5008;NS=2504;DP=15246;EAS_AF=0.5099;AMR_AF=0.7205;AFR_AF=0.5953;EUR_AF=0.661;SAS_AF=0.68;AA=.|||;VT=SNP
6	31351572	rs2442754	G	T	100	PASS	AC=4056;AF=0.809904;AN=5008;NS=2504;DP=15315;EAS_AF=0.8601;AMR_AF=0.8357;AFR_AF=0.6823;EUR_AF=0.8121;SAS_AF=0.91;AA=.|||;VT=SNP
6	31351608	rs3128985	C	T	100	PASS	AC=3157;AF=0.630391;AN=5008;NS=2504;DP=15353;EAS_AF=0.7609;AMR_AF=0.6153;AFR_AF=0.3858;EUR_AF=0.6978;SAS_AF=0.7679;AA=.|||;VT=SNP
6	31351664	rs2507978	G	A	100	PASS	AC=2270;AF=0.453275;AN=5008;NS=2504;DP=18157;EAS_AF=0.3512;AMR_AF=0.4323;AFR_AF=0.4221;EUR_AF=0.5686;SAS_AF=0.4969;AA=.|||;VT=SNP
6	31351672	rs2507977	G	A	100	PASS	AC=4462;AF=0.890974;AN=5008;NS=2504;DP=18424;EAS_AF=0.9325;AMR_AF=0.9193;AFR_AF=0.854;EUR_AF=0.839;SAS_AF=0.9315;AA=.|||;VT=SNP
6	31351675	rs9266766	G	C	100	PASS	AC=986;AF=0.196885;AN=5008;NS=2504;DP=18617;EAS_AF=0.3452;AMR_AF=0.1297;AFR_AF=0.2126;EUR_AF=0.0895;SAS_AF=0.181;AA=.|||;VT=SNP
6	31351733	rs2442753	T	C	100	PASS	AC=1877;AF=0.3748;AN=5008;NS=2504;DP=19960;EAS_AF=0.3046;AMR_AF=0.3905;AFR_AF=0.5204;EUR_AF=0.3241;SAS_AF=0.2914;AA=.|||;VT=SNP
6	31351764	rs2442752	T	C	100	PASS	AC=2060;AF=0.411342;AN=5008;NS=2504;DP=20367;EAS_AF=0.25;AMR_AF=0.4798;AFR_AF=0.5129;EUR_AF=0.4046;SAS_AF=0.3988;AA=.|||;VT=SNP
6	31351887	rs2507976	C	A	100	PASS	AC=2086;AF=0.416534;AN=5008;NS=2504;DP=20006;EAS_AF=0.2024;AMR_AF=0.4366;AFR_AF=0.6717;EUR_AF=0.3718;SAS_AF=0.3241;AA=.|||;VT=SNP
6	31351940	rs114607072	G	T	100	PASS	AC=158;AF=0.0315495;AN=5008;NS=2504;DP=20124;EAS_AF=0.0109;AMR_AF=0.0187;AFR_AF=0.0008;EUR_AF=0.0417;SAS_AF=0.093;AA=.|||;VT=SNP
6	31351985	rs28752472	C	T	100	PASS	AC=579;AF=0.115615;AN=5008;NS=2504;DP=19514;EAS_AF=0.0486;AMR_AF=0.1614;AFR_AF=0.1687;EUR_AF=0.1014;SAS_AF=0.0951;AA=.|||;VT=SNP
6	31351991	rs2442751	G	A	100	PASS	AC=2811;AF=0.561302;AN=5008;NS=2504;DP=19146;EAS_AF=0.4841;AMR_AF=0.6254;AFR_AF=0.4614;EUR_AF=0.6481;SAS_AF=0.6411;AA=.|||;VT=SNP
6	31351993	rs2442750	C	T	100	PASS	AC=2811;AF=0.561302;AN=5008;NS=2504;DP=19152;EAS_AF=0.4841;AMR_AF=0.6254;AFR_AF=0.4614;EUR_AF=0.6481;SAS_AF=0.6411;AA=.|||;VT=SNP
6	31351999	rs28752473	A	G	100	PASS	AC=526;AF=0.105032;AN=5008;NS=2504;DP=19070;EAS_AF=0.0298;AMR_AF=0.1268;AFR_AF=0.1664;EUR_AF=0.1014;SAS_AF=0.0879;AA=.|||;VT=SNP
6	31352040	rs2442749	T	C	100	PASS	AC=884;AF=0.176518;AN=5008;NS=2504;DP=18936;EAS_AF=0.2083;AMR_AF=0.2219;AFR_AF=0.112;EUR_AF=0.2296;SAS_AF=0.1442;AA=.|||;VT=SNP
6	31352060	rs6920323	T	C	100	PASS	AC=1418;AF=0.283147;AN=5008;NS=2504;DP=18993;EAS_AF=0.1657;AMR_AF=0.3156;AFR_AF=0.323;EUR_AF=0.2396;SAS_AF=0.3722;AA=.|||;VT=SNP
6	31352073	rs28752474	G	C	100	PASS	AC=666;AF=0.132987;AN=5008;NS=2504;DP=18990;EAS_AF=0.1032;AMR_AF=0.1643;AFR_AF=0.1815;EUR_AF=0.1014;SAS_AF=0.1084;AA=.|||;VT=SNP
6	31352077	rs28752475	G	A	100	PASS	AC=666;AF=0.132987;AN=5008;NS=2504;DP=18886;EAS_AF=0.1032;AMR_AF=0.1643;AFR_AF=0.1815;EUR_AF=0.1014;SAS_AF=0.1084;AA=.|||;VT=SNP
6	31352086	rs28752476	T	C	100	PASS	AC=806;AF=0.160942;AN=5008;NS=2504;DP=19193;EAS_AF=0.1667;AMR_AF=0.1744;AFR_AF=0.1959;EUR_AF=0.1332;SAS_AF=0.1268;AA=.|||;VT=SNP
6	31352113	rs9266772	T	C	100	PASS	AC=878;AF=0.175319;AN=5008;NS=2504;DP=19069;EAS_AF=0.0942;AMR_AF=0.2262;AFR_AF=0.1762;EUR_AF=0.2028;SAS_AF=0.1933;AA=.|||;VT=SNP
6	31352142	rs2507975	A	T	100	PASS	AC=3478;AF=0.694489;AN=5008;NS=2504;DP=19177;EAS_AF=0.5903;AMR_AF=0.7896;AFR_AF=0.6407;EUR_AF=0.7505;SAS_AF=0.7495;AA=.|||;VT=SNP
6	31352149	rs2507974	T	C	100	PASS	AC=4463;AF=0.891174;AN=5008;NS=2504;DP=19268;EAS_AF=0.9325;AMR_AF=0.9193;AFR_AF=0.854;EUR_AF=0.84;SAS_AF=0.9315;AA=.|||;VT=SNP
6	31352173	rs28366087	A	G	100	PASS	AC=529;AF=0.105631;AN=5008;NS=2504;DP=19670;EAS_AF=0.0308;AMR_AF=0.1268;AFR_AF=0.1679;EUR_AF=0.1014;SAS_AF=0.0879;AA=.|||;VT=SNP
6	31352201	rs28366088	G	A	100	PASS	AC=529;AF=0.105631;AN=5008;NS=2504;DP=20167;EAS_AF=0.0308;AMR_AF=0.1268;AFR_AF=0.1679;EUR_AF=0.1014;SAS_AF=0.0879;AA=.|||;VT=SNP
6	31352232	rs62395458	T	C	100	PASS	AC=311;AF=0.0621006;AN=5008;NS=2504;DP=20544;EAS_AF=0.1151;AMR_AF=0.0331;AFR_AF=0.0408;EUR_AF=0.0755;SAS_AF=0.0429;AA=.|||;VT=SNP
6	31352255	rs28752477	T	G	100	PASS	AC=529;AF=0.105631;AN=5008;NS=2504;DP=20455;EAS_AF=0.0308;AMR_AF=0.1268;AFR_AF=0.1679;EUR_AF=0.1014;SAS_AF=0.0879;AA=.|||;VT=SNP
6	31352265	rs28752478	C	G	100	PASS	AC=529;AF=0.105631;AN=5008;NS=2504;DP=20639;EAS_AF=0.0308;AMR_AF=0.1268;AFR_AF=0.1679;EUR_AF=0.1014;SAS_AF=0.0879;AA=.|||;VT=SNP
6	31352287	rs28366089	A	G	100	PASS	AC=529;AF=0.105631;AN=5008;NS=2504;DP=21426;EAS_AF=0.0308;AMR_AF=0.1268;AFR_AF=0.1679;EUR_AF=0.1014;SAS_AF=0.0879;AA=.|||;VT=SNP
6	31352328	rs28366090	G	T	100	PASS	AC=526;AF=0.105032;AN=5008;NS=2504;DP=22590;EAS_AF=0.0298;AMR_AF=0.1268;AFR_AF=0.1664;EUR_AF=0.1014;SAS_AF=0.0879;AA=.|||;VT=SNP
6	31352348	rs9266773	T	C	100	PASS	AC=128;AF=0.0255591;AN=5008;NS=2504;DP=22362;EAS_AF=0.004;AMR_AF=0.0303;AFR_AF=0.0068;EUR_AF=0.0885;SAS_AF=0.0051;AA=.|||;VT=SNP
6	31352366	rs28752479	C	A	100	PASS	AC=529;AF=0.105631;AN=5008;NS=2504;DP=22312;EAS_AF=0.0308;AMR_AF=0.1268;AFR_AF=0.1679;EUR_AF=0.1014;SAS_AF=0.0879;AA=.|||;VT=SNP
6	31352446	rs7775759	G	A	100	PASS	AC=1909;AF=0.38119;AN=5008;NS=2504;DP=22052;EAS_AF=0.2976;AMR_AF=0.4625;AFR_AF=0.3805;EUR_AF=0.3748;SAS_AF=0.4172;AA=.|||;VT=SNP
6	31352459	rs28366091	G	T	100	PASS	AC=529;AF=0.105631;AN=5008;NS=2504;DP=21519;EAS_AF=0.0308;AMR_AF=0.1268;AFR_AF=0.1679;EUR_AF=0.1014;SAS_AF=0.0879;AA=.|||;VT=SNP
6	31352549	rs28366092	T	C	100	PASS	AC=529;AF=0.105631;AN=5008;NS=2504;DP=19909;EAS_AF=0.0308;AMR_AF=0.1268;AFR_AF=0.1679;EUR_AF=0.1014;SAS_AF=0.0879;AA=.|||;VT=SNP
6	31352564	rs114615123	C	T	100	PASS	AC=68;AF=0.0135783;AN=5008;NS=2504;DP=20689;EAS_AF=0.001;AMR_AF=0.013;AFR_AF=0.0023;EUR_AF=0.0467;SAS_AF=0.0082;AA=.|||;VT=SNP
6	31352631	rs7741091	A	G	100	PASS	AC=1910;AF=0.38139;AN=5008;NS=2504;DP=21494;EAS_AF=0.2976;AMR_AF=0.4625;AFR_AF=0.3812;EUR_AF=0.3748;SAS_AF=0.4172;AA=.|||;VT=SNP
6	31352674	rs28366093	G	A	100	PASS	AC=529;AF=0.105631;AN=5008;NS=2504;DP=23041;EAS_AF=0.0308;AMR_AF=0.1268;AFR_AF=0.1679;EUR_AF=0.1014;SAS_AF=0.0879;AA=.|||;VT=SNP
6	31352678	rs183120114	A	G	100	PASS	AC=16;AF=0.00319489;AN=5008;NS=2504;DP=23179;EAS_AF=0;AMR_AF=0.0029;AFR_AF=0.0015;EUR_AF=0.0119;SAS_AF=0;AA=.|||;VT=SNP
6	31352694	rs56671953	G	T	100	PASS	AC=211;AF=0.0421326;AN=5008;NS=2504;DP=23852;EAS_AF=0.0645;AMR_AF=0.0231;AFR_AF=0.0189;EUR_AF=0.0785;SAS_AF=0.0266;AA=.|||;VT=SNP
6	31352702	rs28366094	T	G	100	PASS	AC=529;AF=0.105631;AN=5008;NS=2504;DP=23821;EAS_AF=0.0308;AMR_AF=0.1268;AFR_AF=0.1679;EUR_AF=0.1014;SAS_AF=0.0879;AA=.|||;VT=SNP
6	31352748	rs28366095	T	C	100	PASS	AC=529;AF=0.105631;AN=5008;NS=2504;DP=24503;EAS_AF=0.0308;AMR_AF=0.1268;AFR_AF=0.1679;EUR_AF=0.1014;SAS_AF=0.0879;AA=.|||;VT=SNP
6	31352774	rs6903496	G	A	100	PASS	AC=270;AF=0.0539137;AN=5008;NS=2504;DP=24142;EAS_AF=0;AMR_AF=0.0461;AFR_AF=0.1589;EUR_AF=0.0268;SAS_AF=0.001;AA=.|||;VT=SNP
6	31352776	rs28366096	A	G	100	PASS	AC=529;AF=0.105631;AN=5008;NS=2504;DP=24231;EAS_AF=0.0308;AMR_AF=0.1268;AFR_AF=0.1679;EUR_AF=0.1014;SAS_AF=0.0879;AA=.|||;VT=SNP
6	31352818	rs118061248	A	G	100	PASS	AC=183;AF=0.0365415;AN=5008;NS=2504;DP=24276;EAS_AF=0.0655;AMR_AF=0.0634;AFR_AF=0.0091;EUR_AF=0.0427;SAS_AF=0.0184;AA=.|||;VT=SNP
6	31352830	rs28366097	G	A	100	PASS	AC=528;AF=0.105431;AN=5008;NS=2504;DP=24158;EAS_AF=0.0308;AMR_AF=0.1254;AFR_AF=0.1679;EUR_AF=0.1014;SAS_AF=0.0879;AA=.|||;VT=SNP
6	31352844	rs28366098	G	A	100	PASS	AC=528;AF=0.105431;AN=5008;NS=2504;DP=23585;EAS_AF=0.0308;AMR_AF=0.1254;AFR_AF=0.1679;EUR_AF=0.1014;SAS_AF=0.0879;AA=.|||;VT=SNP
6	31352853	rs115258500	G	A	100	PASS	AC=221;AF=0.0441294;AN=5008;NS=2504;DP=23243;EAS_AF=0.0595;AMR_AF=0.0692;AFR_AF=0.0015;EUR_AF=0.0129;SAS_AF=0.1002;AA=.|||;VT=SNP
6	31352880	rs9266774	C	T	100	PASS	AC=986;AF=0.196885;AN=5008;NS=2504;DP=21928;EAS_AF=0.3423;AMR_AF=0.1297;AFR_AF=0.2133;EUR_AF=0.0895;SAS_AF=0.183;AA=.|||;VT=SNP
6	31352900	rs114994210	C	G	100	PASS	AC=221;AF=0.0441294;AN=5008;NS=2504;DP=20439;EAS_AF=0.0595;AMR_AF=0.0692;AFR_AF=0.0015;EUR_AF=0.0129;SAS_AF=0.1002;AA=.|||;VT=SNP
6	31352902	rs28366099	C	T	100	PASS	AC=535;AF=0.106829;AN=5008;NS=2504;DP=20577;EAS_AF=0.0337;AMR_AF=0.1282;AFR_AF=0.1679;EUR_AF=0.1024;SAS_AF=0.089;AA=.|||;VT=SNP
6	31352973	rs2442748	A	G	100	PASS	AC=528;AF=0.105431;AN=5008;NS=2504;DP=21813;EAS_AF=0.0308;AMR_AF=0.1254;AFR_AF=0.1679;EUR_AF=0.1014;SAS_AF=0.0879;AA=.|||;VT=SNP
6	31352984	rs2428488	A	G	100	PASS	AC=528;AF=0.105431;AN=5008;NS=2504;DP=21625;EAS_AF=0.0308;AMR_AF=0.1254;AFR_AF=0.1679;EUR_AF=0.1014;SAS_AF=0.0879;AA=.|||;VT=SNP
6	31352986	rs28623422	G	A	100	PASS	AC=1584;AF=0.316294;AN=5008;NS=2504;DP=21690;EAS_AF=0.2411;AMR_AF=0.389;AFR_AF=0.3782;EUR_AF=0.2952;SAS_AF=0.2802;AA=.|||;VT=SNP
6	31353019	rs77805580	C	G	100	PASS	AC=325;AF=0.0648962;AN=5008;NS=2504;DP=22070;EAS_AF=0.0556;AMR_AF=0.0749;AFR_AF=0.003;EUR_AF=0.0795;SAS_AF=0.136;AA=.|||;VT=SNP
6	31353033	rs2442747	C	T	100	PASS	AC=528;AF=0.105431;AN=5008;NS=2504;DP=22487;EAS_AF=0.0308;AMR_AF=0.1254;AFR_AF=0.1679;EUR_AF=0.1014;SAS_AF=0.0879;AA=.|||;VT=SNP
6	31353039	rs2428487	A	T	100	PASS	AC=528;AF=0.105431;AN=5008;NS=2504;DP=22487;EAS_AF=0.0308;AMR_AF=0.1254;AFR_AF=0.1679;EUR_AF=0.1014;SAS_AF=0.0879;AA=.|||;VT=SNP
6	31353171	rs2844531	A	G	100	PASS	AC=193;AF=0.0385383;AN=5008;NS=2504;DP=22525;EAS_AF=0.004;AMR_AF=0.0259;AFR_AF=0.0295;EUR_AF=0.0835;SAS_AF=0.0491;AA=.|||;VT=SNP
6	31353285	rs72882965	T	C	100	PASS	AC=143;AF=0.0285543;AN=5008;NS=2504;DP=23216;EAS_AF=0.0635;AMR_AF=0.0101;AFR_AF=0.0166;EUR_AF=0.0318;SAS_AF=0.0184;AA=.|||;VT=SNP
6	31353323	rs28550357	C	A	100	PASS	AC=1582;AF=0.315895;AN=5008;NS=2504;DP=22088;EAS_AF=0.2411;AMR_AF=0.3876;AFR_AF=0.3775;EUR_AF=0.2952;SAS_AF=0.2802;AA=.|||;VT=SNP
6	31353329	rs2596565	G	A	100	PASS	AC=195;AF=0.0389377;AN=5008;NS=2504;DP=21583;EAS_AF=0.004;AMR_AF=0.0288;AFR_AF=0.0295;EUR_AF=0.0835;SAS_AF=0.0491;AA=.|||;VT=SNP
6	31353348	rs28699031	G	A	100	PASS	AC=1581;AF=0.315695;AN=5008;NS=2504;DP=21122;EAS_AF=0.2411;AMR_AF=0.3876;AFR_AF=0.3775;EUR_AF=0.2952;SAS_AF=0.2791;AA=.|||;VT=SNP
6	31353387	rs28628778	A	C	100	PASS	AC=1583;AF=0.316094;AN=5008;NS=2504;DP=20050;EAS_AF=0.2411;AMR_AF=0.3876;AFR_AF=0.3775;EUR_AF=0.2962;SAS_AF=0.2802;AA=.|||;VT=SNP
6	31353401	rs28670729	C	G	100	PASS	AC=1582;AF=0.315895;AN=5008;NS=2504;DP=19595;EAS_AF=0.2411;AMR_AF=0.3876;AFR_AF=0.3775;EUR_AF=0.2952;SAS_AF=0.2802;AA=.|||;VT=SNP
6	31353417	rs9266775	A	G	100	PASS	AC=987;AF=0.197085;AN=5008;NS=2504;DP=19086;EAS_AF=0.3423;AMR_AF=0.1297;AFR_AF=0.2141;EUR_AF=0.0895;SAS_AF=0.183;AA=.|||;VT=SNP
6	31353435	rs2844530	C	G	100	PASS	AC=169;AF=0.033746;AN=5008;NS=2504;DP=18584;EAS_AF=0.004;AMR_AF=0.0259;AFR_AF=0.0121;EUR_AF=0.0825;SAS_AF=0.0491;AA=.|||;VT=SNP
6	31353452	rs6904465	C	T	100	PASS	AC=1582;AF=0.315895;AN=5008;NS=2504;DP=18213;EAS_AF=0.2411;AMR_AF=0.3876;AFR_AF=0.3775;EUR_AF=0.2952;SAS_AF=0.2802;AA=.|||;VT=SNP
6	31353541	rs6927154	T	G	100	PASS	AC=1582;AF=0.315895;AN=5008;NS=2504;DP=18683;EAS_AF=0.2411;AMR_AF=0.3876;AFR_AF=0.3775;EUR_AF=0.2952;SAS_AF=0.2802;AA=.|||;VT=SNP
6	31353593	rs2844529	G	A	100	PASS	AC=2244;AF=0.448083;AN=5008;NS=2504;DP=18855;EAS_AF=0.3442;AMR_AF=0.5519;AFR_AF=0.5575;EUR_AF=0.3946;SAS_AF=0.3885;AA=.|||;VT=SNP
6	31353639	rs2523484	C	T	100	PASS	AC=2572;AF=0.513578;AN=5008;NS=2504;DP=17345;EAS_AF=0.4008;AMR_AF=0.6268;AFR_AF=0.5598;EUR_AF=0.4761;SAS_AF=0.5256;AA=.|||;VT=SNP
6	31353689	rs111182473	G	A	100	PASS	AC=1581;AF=0.315695;AN=5008;NS=2504;DP=17437;EAS_AF=0.2411;AMR_AF=0.3876;AFR_AF=0.3775;EUR_AF=0.2952;SAS_AF=0.2791;AA=.|||;VT=SNP
6	31353792	rs530559160	T	G	100	PASS	AC=287;AF=0.0573083;AN=5008;NS=2504;DP=18934;EAS_AF=0.003;AMR_AF=0.0634;AFR_AF=0.1135;EUR_AF=0.0209;SAS_AF=0.0706;AA=.|||;VT=SNP
6	31353795	rs545973442	C	T	100	PASS	AC=392;AF=0.0782748;AN=5008;NS=2504;DP=18943;EAS_AF=0.0268;AMR_AF=0.0965;AFR_AF=0.1059;EUR_AF=0.0845;SAS_AF=0.0746;AA=.|||;VT=SNP
6	31353934	rs1939365	G	A	100	PASS	AC=526;AF=0.105032;AN=5008;NS=2504;DP=21247;EAS_AF=0.0298;AMR_AF=0.1268;AFR_AF=0.1664;EUR_AF=0.1014;SAS_AF=0.0879;AA=.|||;VT=SNP
6	31353950	rs6909461	A	C	100	PASS	AC=1582;AF=0.315895;AN=5008;NS=2504;DP=21707;EAS_AF=0.2411;AMR_AF=0.3876;AFR_AF=0.3775;EUR_AF=0.2952;SAS_AF=0.2802;AA=.|||;VT=SNP
6	31353992	rs2853973	G	C	100	PASS	AC=2110;AF=0.421326;AN=5008;NS=2504;DP=21727;EAS_AF=0.2718;AMR_AF=0.5144;AFR_AF=0.5446;EUR_AF=0.3966;SAS_AF=0.3681;AA=.|||;VT=SNP
6	31354104	rs2428486	T	C	100	PASS	AC=2246;AF=0.448482;AN=5008;NS=2504;DP=21287;EAS_AF=0.3442;AMR_AF=0.5519;AFR_AF=0.5575;EUR_AF=0.3966;SAS_AF=0.3885;AA=.|||;VT=SNP
6	31354165	rs2523482	G	A	100	PASS	AC=526;AF=0.105032;AN=5008;NS=2504;DP=21206;EAS_AF=0.0298;AMR_AF=0.1268;AFR_AF=0.1664;EUR_AF=0.1014;SAS_AF=0.0879;AA=.|||;VT=SNP
6	31354167	rs2596563	C	G	100	PASS	AC=526;AF=0.105032;AN=5008;NS=2504;DP=21249;EAS_AF=0.0298;AMR_AF=0.1268;AFR_AF=0.1664;EUR_AF=0.1014;SAS_AF=0.0879;AA=.|||;VT=SNP
6	31354182	rs6932730	T	C	100	PASS	AC=1371;AF=0.273762;AN=5008;NS=2504;DP=21352;EAS_AF=0.1766;AMR_AF=0.3646;AFR_AF=0.3585;EUR_AF=0.2167;SAS_AF=0.2536;AA=.|||;VT=SNP
6	31354238	rs12524487	C	T	100	PASS	AC=449;AF=0.0896565;AN=5008;NS=2504;DP=21332;EAS_AF=0.2381;AMR_AF=0.0735;AFR_AF=0.0053;EUR_AF=0.0527;SAS_AF=0.1002;AA=.|||;VT=SNP
6	31354283	rs2523481	C	A	100	PASS	AC=526;AF=0.105032;AN=5008;NS=2504;DP=21038;EAS_AF=0.0298;AMR_AF=0.1268;AFR_AF=0.1664;EUR_AF=0.1014;SAS_AF=0.0879;AA=.|||;VT=SNP
6	31354287	rs68032572	C	T	100	PASS	AC=1582;AF=0.315895;AN=5008;NS=2504;DP=21258;EAS_AF=0.2411;AMR_AF=0.3876;AFR_AF=0.3775;EUR_AF=0.2952;SAS_AF=0.2802;AA=.|||;VT=SNP
6	31354329	rs67575958	C	T	100	PASS	AC=1726;AF=0.344649;AN=5008;NS=2504;DP=21618;EAS_AF=0.3155;AMR_AF=0.4294;AFR_AF=0.3918;EUR_AF=0.2962;SAS_AF=0.3006;AA=.|||;VT=SNP
6	31354344	rs2853972	G	A	100	PASS	AC=526;AF=0.105032;AN=5008;NS=2504;DP=21122;EAS_AF=0.0298;AMR_AF=0.1268;AFR_AF=0.1664;EUR_AF=0.1014;SAS_AF=0.0879;AA=.|||;VT=SNP
6	31354387	rs9266778	C	T	100	PASS	AC=128;AF=0.0255591;AN=5008;NS=2504;DP=20106;EAS_AF=0.004;AMR_AF=0.0303;AFR_AF=0.0068;EUR_AF=0.0885;SAS_AF=0.0051;AA=.|||;VT=SNP
6	31354388	rs66498060	G	A	100	PASS	AC=1582;AF=0.315895;AN=5008;NS=2504;DP=20168;EAS_AF=0.2411;AMR_AF=0.3876;AFR_AF=0.3775;EUR_AF=0.2952;SAS_AF=0.2802;AA=.|||;VT=SNP
6	31354413	rs66496036	T	C	100	PASS	AC=1721;AF=0.34365;AN=5008;NS=2504;DP=20611;EAS_AF=0.3145;AMR_AF=0.4251;AFR_AF=0.3918;EUR_AF=0.2952;SAS_AF=0.3006;AA=.|||;VT=SNP
6	31354504	rs4711268	C	T	100	PASS	AC=1632;AF=0.325879;AN=5008;NS=2504;DP=20135;EAS_AF=0.2589;AMR_AF=0.4222;AFR_AF=0.3782;EUR_AF=0.2952;SAS_AF=0.2873;AA=.|||;VT=SNP
6	31354560	rs13437082	C	T	100	PASS	AC=1721;AF=0.34365;AN=5008;NS=2504;DP=20479;EAS_AF=0.3145;AMR_AF=0.4251;AFR_AF=0.3918;EUR_AF=0.2952;SAS_AF=0.3006;AA=.|||;VT=SNP
6	31354595	rs2596562	T	C	100	PASS	AC=2245;AF=0.448283;AN=5008;NS=2504;DP=20645;EAS_AF=0.3442;AMR_AF=0.5519;AFR_AF=0.5567;EUR_AF=0.3966;SAS_AF=0.3885;AA=.|||;VT=SNP
6	31354819	rs4711269	C	T	100	PASS	AC=1721;AF=0.34365;AN=5008;NS=2504;DP=21166;EAS_AF=0.3145;AMR_AF=0.4251;AFR_AF=0.3918;EUR_AF=0.2952;SAS_AF=0.3006;AA=.|||;VT=SNP
6	31354820	rs2596561	A	G	100	PASS	AC=2248;AF=0.448882;AN=5008;NS=2504;DP=21182;EAS_AF=0.3442;AMR_AF=0.5519;AFR_AF=0.5582;EUR_AF=0.3976;SAS_AF=0.3885;AA=.|||;VT=SNP
6	31354885	rs4711270	C	T	100	PASS	AC=1582;AF=0.315895;AN=5008;NS=2504;DP=19698;EAS_AF=0.2411;AMR_AF=0.3876;AFR_AF=0.3775;EUR_AF=0.2952;SAS_AF=0.2802;AA=.|||;VT=SNP
6	31354897	rs13437087	G	A	100	PASS	AC=1582;AF=0.315895;AN=5008;NS=2504;DP=19517;EAS_AF=0.2411;AMR_AF=0.3876;AFR_AF=0.3775;EUR_AF=0.2952;SAS_AF=0.2802;AA=.|||;VT=SNP
6	31354939	rs72882972	A	T	100	PASS	AC=211;AF=0.0421326;AN=5008;NS=2504;DP=18808;EAS_AF=0.0645;AMR_AF=0.0231;AFR_AF=0.0189;EUR_AF=0.0785;SAS_AF=0.0266;AA=.|||;VT=SNP
6	31355056	rs13437092	G	T	100	PASS	AC=1721;AF=0.34365;AN=5008;NS=2504;DP=19264;EAS_AF=0.3145;AMR_AF=0.4251;AFR_AF=0.3918;EUR_AF=0.2952;SAS_AF=0.3006;AA=.|||;VT=SNP
6	31355119	rs13437088	C	T	100	PASS	AC=1721;AF=0.34365;AN=5008;NS=2504;DP=19720;EAS_AF=0.3145;AMR_AF=0.4251;AFR_AF=0.3918;EUR_AF=0.2952;SAS_AF=0.3006;AA=.|||;VT=SNP
6	31355154	rs12208205	A	T	100	PASS	AC=143;AF=0.0285543;AN=5008;NS=2504;DP=19203;EAS_AF=0.0149;AMR_AF=0.0072;AFR_AF=0.0628;EUR_AF=0.0298;SAS_AF=0.0102;AA=.|||;VT=SNP
6	31355244	rs13437094	G	A	100	PASS	AC=1582;AF=0.315895;AN=5008;NS=2504;DP=19451;EAS_AF=0.2411;AMR_AF=0.3876;AFR_AF=0.3775;EUR_AF=0.2952;SAS_AF=0.2802;AA=.|||;VT=SNP
6	31355260	rs62395459	A	G	100	PASS	AC=311;AF=0.0621006;AN=5008;NS=2504;DP=19420;EAS_AF=0.1151;AMR_AF=0.0331;AFR_AF=0.0408;EUR_AF=0.0755;SAS_AF=0.0429;AA=.|||;VT=SNP
6	31355287	rs13437096	G	A	100	PASS	AC=1585;AF=0.316494;AN=5008;NS=2504;DP=18730;EAS_AF=0.2421;AMR_AF=0.3876;AFR_AF=0.379;EUR_AF=0.2952;SAS_AF=0.2802;AA=.|||;VT=SNP
6	31355318	rs2596560	T	C	100	PASS	AC=1185;AF=0.236621;AN=5008;NS=2504;DP=17205;EAS_AF=0.3462;AMR_AF=0.1599;AFR_AF=0.2428;EUR_AF=0.1769;SAS_AF=0.2311;AA=.|||;VT=SNP
6	31355334	rs2596559	A	T	100	PASS	AC=2246;AF=0.448482;AN=5008;NS=2504;DP=17632;EAS_AF=0.3442;AMR_AF=0.5519;AFR_AF=0.5575;EUR_AF=0.3966;SAS_AF=0.3885;AA=.|||;VT=SNP
6	31355366	rs2428485	C	T	100	PASS	AC=2246;AF=0.448482;AN=5008;NS=2504;DP=18413;EAS_AF=0.3442;AMR_AF=0.5519;AFR_AF=0.5575;EUR_AF=0.3966;SAS_AF=0.3885;AA=.|||;VT=SNP
6	31355474	rs67550981	T	G	100	PASS	AC=1721;AF=0.34365;AN=5008;NS=2504;DP=18549;EAS_AF=0.3145;AMR_AF=0.4251;AFR_AF=0.3918;EUR_AF=0.2952;SAS_AF=0.3006;AA=.|||;VT=SNP
6	31355507	rs67211114	A	G	100	PASS	AC=1721;AF=0.34365;AN=5008;NS=2504;DP=18256;EAS_AF=0.3145;AMR_AF=0.4251;AFR_AF=0.3918;EUR_AF=0.2952;SAS_AF=0.3006;AA=.|||;VT=SNP
6	31355525	rs2596558	T	C	100	PASS	AC=529;AF=0.105631;AN=5008;NS=2504;DP=18071;EAS_AF=0.0308;AMR_AF=0.1268;AFR_AF=0.1679;EUR_AF=0.1014;SAS_AF=0.0879;AA=.|||;VT=SNP
6	31355557	rs74824582	C	T	100	PASS	AC=327;AF=0.0652955;AN=5008;NS=2504;DP=18680;EAS_AF=0.0565;AMR_AF=0.0749;AFR_AF=0.003;EUR_AF=0.0795;SAS_AF=0.137;AA=.|||;VT=SNP
6	31355603	rs34812177	T	C	100	PASS	AC=44;AF=0.00878594;AN=5008;NS=2504;DP=18888;EAS_AF=0.0069;AMR_AF=0;AFR_AF=0.0015;EUR_AF=0.0089;SAS_AF=0.0266;AA=.|||;VT=SNP
6	31355622	rs73398306	A	G	100	PASS	AC=259;AF=0.0517173;AN=5008;NS=2504;DP=18911;EAS_AF=0.0675;AMR_AF=0.1153;AFR_AF=0.0265;EUR_AF=0.0577;SAS_AF=0.0184;AA=.|||;VT=SNP
6	31355702	rs2523480	G	C	100	PASS	AC=4662;AF=0.930911;AN=5008;NS=2504;DP=17960;EAS_AF=0.9474;AMR_AF=0.938;AFR_AF=0.944;EUR_AF=0.8817;SAS_AF=0.9417;AA=.|||;VT=SNP
6	31355718	rs113519342	T	C	100	PASS	AC=1719;AF=0.343251;AN=5008;NS=2504;DP=17767;EAS_AF=0.3135;AMR_AF=0.4251;AFR_AF=0.3918;EUR_AF=0.2952;SAS_AF=0.2996;AA=.|||;VT=SNP
6	31355730	rs66499030	G	A	100	PASS	AC=1580;AF=0.315495;AN=5008;NS=2504;DP=17588;EAS_AF=0.2401;AMR_AF=0.3876;AFR_AF=0.3775;EUR_AF=0.2952;SAS_AF=0.2791;AA=.|||;VT=SNP
6	31355813	rs2428484	C	G	100	PASS	AC=144;AF=0.028754;AN=5008;NS=2504;DP=16760;EAS_AF=0.0645;AMR_AF=0.0101;AFR_AF=0.0166;EUR_AF=0.0318;SAS_AF=0.0184;AA=.|||;VT=SNP
6	31356234	rs62398260	C	A	100	PASS	AC=315;AF=0.0628994;AN=5008;NS=2504;DP=14102;EAS_AF=0.1151;AMR_AF=0.0331;AFR_AF=0.0408;EUR_AF=0.0765;SAS_AF=0.046;AA=.|||;VT=SNP
6	31356574	rs2853969	G	A	100	PASS	AC=528;AF=0.105431;AN=5008;NS=2504;DP=14115;EAS_AF=0.0298;AMR_AF=0.1282;AFR_AF=0.1672;EUR_AF=0.1014;SAS_AF=0.0879;AA=.|||;VT=SNP
6	31356598	rs2516501	C	T	100	PASS	AC=1034;AF=0.20647;AN=5008;NS=2504;DP=13194;EAS_AF=0.2411;AMR_AF=0.2104;AFR_AF=0.053;EUR_AF=0.2664;SAS_AF=0.3139;AA=.|||;VT=SNP
6	31356641	rs71563327	T	C	100	PASS	AC=44;AF=0.00878594;AN=5008;NS=2504;DP=11853;EAS_AF=0.0069;AMR_AF=0;AFR_AF=0.0015;EUR_AF=0.0089;SAS_AF=0.0266;AA=.|||;VT=SNP
6	31356702	rs2905713	T	C	100	PASS	AC=528;AF=0.105431;AN=5008;NS=2504;DP=12496;EAS_AF=0.0298;AMR_AF=0.1282;AFR_AF=0.1672;EUR_AF=0.1014;SAS_AF=0.0879;AA=.|||;VT=SNP
6	31356890	rs56371837	A	G	100	PASS	AC=321;AF=0.0640974;AN=5008;NS=2504;DP=20718;EAS_AF=0.0556;AMR_AF=0.0706;AFR_AF=0.003;EUR_AF=0.0785;SAS_AF=0.136;AA=.|||;VT=SNP
6	31357391	rs3997967	A	T	100	PASS	AC=3427;AF=0.684305;AN=5008;NS=2504;DP=14408;EAS_AF=0.6339;AMR_AF=0.7695;AFR_AF=0.6475;EUR_AF=0.6899;SAS_AF=0.7198;AA=.|||;VT=SNP
6	31358211	rs17199968	C	G	100	PASS	AC=515;AF=0.102835;AN=5008;NS=2504;DP=20273;EAS_AF=0.0308;AMR_AF=0.1268;AFR_AF=0.1596;EUR_AF=0.1014;SAS_AF=0.0849;AA=.|||;VT=SNP
6	31358943	rs9266791	T	C	100	PASS	AC=2537;AF=0.506589;AN=5008;NS=2504;DP=14900;EAS_AF=0.371;AMR_AF=0.6066;AFR_AF=0.5968;EUR_AF=0.5368;SAS_AF=0.4223;AA=.|||;VT=SNP
6	31358955	rs9348866	A	T	100	PASS	AC=2814;AF=0.561901;AN=5008;NS=2504;DP=15742;EAS_AF=0.6081;AMR_AF=0.6282;AFR_AF=0.5779;EUR_AF=0.493;SAS_AF=0.5164;AA=.|||;VT=SNP
6	31359176	rs9266792	G	T	100	PASS	AC=4770;AF=0.952476;AN=5008;NS=2504;DP=12350;EAS_AF=0.9722;AMR_AF=0.9452;AFR_AF=0.9871;EUR_AF=0.8847;SAS_AF=0.9601;AA=.|||;VT=SNP
6	31359193	rs567456842	A	G	100	PASS	AC=2129;AF=0.42512;AN=5008;NS=2504;DP=12997;EAS_AF=0.3194;AMR_AF=0.5202;AFR_AF=0.5189;EUR_AF=0.3907;SAS_AF=0.3753;AA=.|||;VT=SNP
6	31359269	rs62398265	C	G	100	PASS	AC=314;AF=0.0626997;AN=5008;NS=2504;DP=15790;EAS_AF=0.1161;AMR_AF=0.0346;AFR_AF=0.0401;EUR_AF=0.0785;SAS_AF=0.0419;AA=.|||;VT=SNP
6	31359449	rs9368692	G	A	100	PASS	AC=458;AF=0.0914537;AN=5008;NS=2504;DP=15091;EAS_AF=0.2401;AMR_AF=0.0778;AFR_AF=0.0053;EUR_AF=0.0527;SAS_AF=0.1043;AA=.|||;VT=SNP
6	31359548	rs7770741	T	C	100	PASS	AC=1097;AF=0.21905;AN=5008;NS=2504;DP=20180;EAS_AF=0.244;AMR_AF=0.2406;AFR_AF=0.0726;EUR_AF=0.2803;SAS_AF=0.3129;AA=.|||;VT=SNP
6	31359595	rs2395484	C	A	100	PASS	AC=1661;AF=0.331669;AN=5008;NS=2504;DP=18603;EAS_AF=0.2996;AMR_AF=0.389;AFR_AF=0.382;EUR_AF=0.2932;SAS_AF=0.2955;AA=.|||;VT=SNP
6	31359599	rs2394993	C	T	100	PASS	AC=1661;AF=0.331669;AN=5008;NS=2504;DP=18524;EAS_AF=0.2996;AMR_AF=0.389;AFR_AF=0.382;EUR_AF=0.2932;SAS_AF=0.2955;AA=.|||;VT=SNP
6	31359648	rs2395485	T	C	100	PASS	AC=2198;AF=0.438898;AN=5008;NS=2504;DP=18995;EAS_AF=0.3304;AMR_AF=0.5231;AFR_AF=0.5522;EUR_AF=0.3946;SAS_AF=0.3834;AA=.|||;VT=SNP
6	31359665	rs2395486	C	T	100	PASS	AC=2227;AF=0.444688;AN=5008;NS=2504;DP=19009;EAS_AF=0.3383;AMR_AF=0.5259;AFR_AF=0.5605;EUR_AF=0.3966;SAS_AF=0.3896;AA=.|||;VT=SNP
6	31359935	rs9468988	A	G	100	PASS	AC=1662;AF=0.331869;AN=5008;NS=2504;DP=14158;EAS_AF=0.2996;AMR_AF=0.3876;AFR_AF=0.3828;EUR_AF=0.2942;SAS_AF=0.2955;AA=.|||;VT=SNP
6	31359950	rs4077382	T	C	100	PASS	AC=1662;AF=0.331869;AN=5008;NS=2504;DP=14529;EAS_AF=0.2996;AMR_AF=0.3876;AFR_AF=0.3828;EUR_AF=0.2942;SAS_AF=0.2955;AA=.|||;VT=SNP
6	31359989	rs2428482	C	T	100	PASS	AC=570;AF=0.113818;AN=5008;NS=2504;DP=14041;EAS_AF=0.0308;AMR_AF=0.1354;AFR_AF=0.1944;EUR_AF=0.1014;SAS_AF=0.0879;AA=.|||;VT=SNP
6	31360021	rs4077381	C	G	100	PASS	AC=1664;AF=0.332268;AN=5008;NS=2504;DP=14658;EAS_AF=0.2996;AMR_AF=0.389;AFR_AF=0.3828;EUR_AF=0.2952;SAS_AF=0.2955;AA=.|||;VT=SNP
6	31360026	rs7751194	C	G	100	PASS	AC=320;AF=0.0638978;AN=5008;NS=2504;DP=14889;EAS_AF=0.1181;AMR_AF=0.0375;AFR_AF=0.0408;EUR_AF=0.0785;SAS_AF=0.0429;AA=.|||;VT=SNP
6	31360059	rs3998320	G	A	100	PASS	AC=67;AF=0.0133786;AN=5008;NS=2504;DP=16115;EAS_AF=0.001;AMR_AF=0.013;AFR_AF=0.0023;EUR_AF=0.0457;SAS_AF=0.0082;AA=.|||;VT=SNP
6	31360095	rs2596517	G	A	100	PASS	AC=4457;AF=0.889976;AN=5008;NS=2504;DP=15799;EAS_AF=0.9325;AMR_AF=0.915;AFR_AF=0.8525;EUR_AF=0.839;SAS_AF=0.9315;AA=.|||;VT=SNP
6	31360255	rs7751505	A	C	100	PASS	AC=1662;AF=0.331869;AN=5008;NS=2504;DP=14853;EAS_AF=0.2986;AMR_AF=0.3905;AFR_AF=0.382;EUR_AF=0.2952;SAS_AF=0.2945;AA=.|||;VT=SNP
6	31360257	rs7751923	G	T	100	PASS	AC=1663;AF=0.332069;AN=5008;NS=2504;DP=14726;EAS_AF=0.3006;AMR_AF=0.3876;AFR_AF=0.3835;EUR_AF=0.2942;SAS_AF=0.2945;AA=.|||;VT=SNP
6	31360289	rs72867732	A	G	100	PASS	AC=213;AF=0.0425319;AN=5008;NS=2504;DP=14008;EAS_AF=0.0655;AMR_AF=0.0231;AFR_AF=0.0189;EUR_AF=0.0785;SAS_AF=0.0276;AA=.|||;VT=SNP
6	31360341	rs7771971	T	C	100	PASS	AC=1576;AF=0.314696;AN=5008;NS=2504;DP=14328;EAS_AF=0.244;AMR_AF=0.3862;AFR_AF=0.3707;EUR_AF=0.2952;SAS_AF=0.2812;AA=.|||;VT=SNP
6	31360389	rs2523477	T	C	100	PASS	AC=536;AF=0.107029;AN=5008;NS=2504;DP=15651;EAS_AF=0.0308;AMR_AF=0.1326;AFR_AF=0.1702;EUR_AF=0.1014;SAS_AF=0.0879;AA=.|||;VT=SNP
6	31360433	rs7751725	A	G	100	PASS	AC=1664;AF=0.332268;AN=5008;NS=2504;DP=16563;EAS_AF=0.2986;AMR_AF=0.3905;AFR_AF=0.3828;EUR_AF=0.2952;SAS_AF=0.2955;AA=.|||;VT=SNP
6	31360526	rs7752021	C	T	100	PASS	AC=1664;AF=0.332268;AN=5008;NS=2504;DP=18370;EAS_AF=0.2996;AMR_AF=0.389;AFR_AF=0.3828;EUR_AF=0.2952;SAS_AF=0.2955;AA=.|||;VT=SNP
6	31360602	rs116562707	A	G	100	PASS	AC=182;AF=0.0363419;AN=5008;NS=2504;DP=16349;EAS_AF=0.0685;AMR_AF=0.0591;AFR_AF=0.0091;EUR_AF=0.0417;SAS_AF=0.0184;AA=.|||;VT=SNP
6	31360671	rs113837936	C	T	100	PASS	AC=337;AF=0.0672923;AN=5008;NS=2504;DP=10569;EAS_AF=0.0585;AMR_AF=0.0836;AFR_AF=0.003;EUR_AF=0.0795;SAS_AF=0.1391;AA=.|||;VT=SNP
6	31360672	rs3094591	G	A	100	PASS	AC=402;AF=0.0802716;AN=5008;NS=2504;DP=10518;EAS_AF=0.0278;AMR_AF=0.1023;AFR_AF=0.1097;EUR_AF=0.0845;SAS_AF=0.0746;AA=.|||;VT=SNP
6	31360694	rs7756426	G	A	100	PASS	AC=1576;AF=0.314696;AN=5008;NS=2504;DP=10040;EAS_AF=0.244;AMR_AF=0.3862;AFR_AF=0.3707;EUR_AF=0.2952;SAS_AF=0.2812;AA=.|||;VT=SNP
6	31360702	rs7756431	G	A	100	PASS	AC=1095;AF=0.21865;AN=5008;NS=2504;DP=10203;EAS_AF=0.1667;AMR_AF=0.2896;AFR_AF=0.3101;EUR_AF=0.1581;SAS_AF=0.1605;AA=.|||;VT=SNP
6	31360753	rs3134787	T	G	100	PASS	AC=4457;AF=0.889976;AN=5008;NS=2504;DP=12889;EAS_AF=0.9325;AMR_AF=0.9164;AFR_AF=0.8517;EUR_AF=0.839;SAS_AF=0.9315;AA=.|||;VT=SNP
6	31360838	rs142740116	A	G	100	PASS	AC=214;AF=0.0427316;AN=5008;NS=2504;DP=10652;EAS_AF=0.0665;AMR_AF=0.0231;AFR_AF=0.0189;EUR_AF=0.0785;SAS_AF=0.0276;AA=.|||;VT=SNP
6	31360851	rs3128973	T	G	100	PASS	AC=2204;AF=0.440096;AN=5008;NS=2504;DP=10257;EAS_AF=0.3313;AMR_AF=0.5231;AFR_AF=0.5545;EUR_AF=0.3966;SAS_AF=0.3834;AA=.|||;VT=SNP
6	31360918	rs3094590	C	T	100	PASS	AC=541;AF=0.108027;AN=5008;NS=2504;DP=12728;EAS_AF=0.0308;AMR_AF=0.134;AFR_AF=0.1732;EUR_AF=0.1014;SAS_AF=0.0879;AA=.|||;VT=SNP
6	31360934	rs3094589	C	T	100	PASS	AC=841;AF=0.167931;AN=5008;NS=2504;DP=13414;EAS_AF=0.1806;AMR_AF=0.1758;AFR_AF=0.0711;EUR_AF=0.2584;SAS_AF=0.1871;AA=.|||;VT=SNP
6	31360946	rs34053403	T	C	100	PASS	AC=4455;AF=0.889577;AN=5008;NS=2504;DP=13804;EAS_AF=0.9325;AMR_AF=0.9164;AFR_AF=0.851;EUR_AF=0.839;SAS_AF=0.9305;AA=.|||;VT=SNP
6	31361004	rs75098758	T	C	100	PASS	AC=1656;AF=0.330671;AN=5008;NS=2504;DP=13785;EAS_AF=0.2996;AMR_AF=0.3862;AFR_AF=0.379;EUR_AF=0.2942;SAS_AF=0.2955;AA=.|||;VT=SNP
6	31361005	rs139701319	G	A	100	PASS	AC=145;AF=0.0289537;AN=5008;NS=2504;DP=13671;EAS_AF=0.0645;AMR_AF=0.0101;AFR_AF=0.0166;EUR_AF=0.0318;SAS_AF=0.0194;AA=.|||;VT=SNP
6	31361009	rs548125684	G	A	100	PASS	AC=541;AF=0.108027;AN=5008;NS=2504;DP=13379;EAS_AF=0.0308;AMR_AF=0.1369;AFR_AF=0.1717;EUR_AF=0.1014;SAS_AF=0.0879;AA=.|||;VT=SNP
6	31361058	rs113473106	A	G	100	PASS	AC=1656;AF=0.330671;AN=5008;NS=2504;DP=11240;EAS_AF=0.2996;AMR_AF=0.3862;AFR_AF=0.379;EUR_AF=0.2942;SAS_AF=0.2955;AA=.|||;VT=SNP
6	31361083	rs139644849	C	A	100	PASS	AC=1082;AF=0.216054;AN=5008;NS=2504;DP=11165;EAS_AF=0.1657;AMR_AF=0.2867;AFR_AF=0.3041;EUR_AF=0.1561;SAS_AF=0.1605;AA=.|||;VT=SNP
6	31361090	rs112176253	G	A	100	PASS	AC=337;AF=0.0672923;AN=5008;NS=2504;DP=11013;EAS_AF=0.0585;AMR_AF=0.0836;AFR_AF=0.003;EUR_AF=0.0795;SAS_AF=0.1391;AA=.|||;VT=SNP
6	31361110	rs2428479	A	C	100	PASS	AC=544;AF=0.108626;AN=5008;NS=2504;DP=10718;EAS_AF=0.0317;AMR_AF=0.1369;AFR_AF=0.1732;EUR_AF=0.1014;SAS_AF=0.0879;AA=.|||;VT=SNP
6	31361325	rs2428477	T	A	100	PASS	AC=539;AF=0.107628;AN=5008;NS=2504;DP=13406;EAS_AF=0.0308;AMR_AF=0.1354;AFR_AF=0.171;EUR_AF=0.1014;SAS_AF=0.0879;AA=.|||;VT=SNP
6	31361397	rs10947206	A	T	100	PASS	AC=1663;AF=0.332069;AN=5008;NS=2504;DP=20246;EAS_AF=0.2996;AMR_AF=0.3876;AFR_AF=0.3828;EUR_AF=0.2952;SAS_AF=0.2955;AA=.|||;VT=SNP
6	31361424	rs2523476	C	T	100	PASS	AC=536;AF=0.107029;AN=5008;NS=2504;DP=18921;EAS_AF=0.0308;AMR_AF=0.1326;AFR_AF=0.1702;EUR_AF=0.1014;SAS_AF=0.0879;AA=.|||;VT=SNP
6	31361485	rs10947207	T	C	100	PASS	AC=1576;AF=0.314696;AN=5008;NS=2504;DP=19892;EAS_AF=0.244;AMR_AF=0.3862;AFR_AF=0.3707;EUR_AF=0.2952;SAS_AF=0.2812;AA=.|||;VT=SNP
6	31361710	rs2523475	A	G	100	PASS	AC=2206;AF=0.440495;AN=5008;NS=2504;DP=19594;EAS_AF=0.3313;AMR_AF=0.5231;AFR_AF=0.5552;EUR_AF=0.3966;SAS_AF=0.3845;AA=.|||;VT=SNP
6	31361721	rs66489555	C	T	100	PASS	AC=1664;AF=0.332268;AN=5008;NS=2504;DP=19964;EAS_AF=0.2996;AMR_AF=0.389;AFR_AF=0.3828;EUR_AF=0.2952;SAS_AF=0.2955;AA=.|||;VT=SNP
6	31361837	rs10947208	A	G	100	PASS	AC=1663;AF=0.332069;AN=5008;NS=2504;DP=20074;EAS_AF=0.2996;AMR_AF=0.389;AFR_AF=0.382;EUR_AF=0.2952;SAS_AF=0.2955;AA=.|||;VT=SNP
6	31361858	rs34411222	G	A	100	PASS	AC=1664;AF=0.332268;AN=5008;NS=2504;DP=19703;EAS_AF=0.3006;AMR_AF=0.389;AFR_AF=0.382;EUR_AF=0.2952;SAS_AF=0.2955;AA=.|||;VT=SNP
6	31361897	rs2523473	A	C	100	PASS	AC=2202;AF=0.439696;AN=5008;NS=2504;DP=19153;EAS_AF=0.3313;AMR_AF=0.5231;AFR_AF=0.553;EUR_AF=0.3966;SAS_AF=0.3834;AA=.|||;VT=SNP
6	31361974	rs34821683	T	C	100	PASS	AC=1364;AF=0.272364;AN=5008;NS=2504;DP=18679;EAS_AF=0.1796;AMR_AF=0.3631;AFR_AF=0.3517;EUR_AF=0.2167;SAS_AF=0.2536;AA=.|||;VT=SNP
6	31361987	rs35026345	C	T	100	PASS	AC=1665;AF=0.332468;AN=5008;NS=2504;DP=18261;EAS_AF=0.3006;AMR_AF=0.389;AFR_AF=0.3828;EUR_AF=0.2952;SAS_AF=0.2955;AA=.|||;VT=SNP
6	31362010	rs34464243	G	A	100	PASS	AC=1665;AF=0.332468;AN=5008;NS=2504;DP=18161;EAS_AF=0.3006;AMR_AF=0.389;AFR_AF=0.3828;EUR_AF=0.2952;SAS_AF=0.2955;AA=.|||;VT=SNP
6	31362069	rs67284927	T	G	100	PASS	AC=1666;AF=0.332668;AN=5008;NS=2504;DP=20429;EAS_AF=0.2996;AMR_AF=0.389;AFR_AF=0.3843;EUR_AF=0.2952;SAS_AF=0.2955;AA=.|||;VT=SNP
6	31362120	rs66609536	G	A	100	PASS	AC=1659;AF=0.33127;AN=5008;NS=2504;DP=23191;EAS_AF=0.2986;AMR_AF=0.389;AFR_AF=0.3797;EUR_AF=0.2952;SAS_AF=0.2955;AA=.|||;VT=SNP
6	31362159	rs2428476	C	T	100	PASS	AC=527;AF=0.105232;AN=5008;NS=2504;DP=23002;EAS_AF=0.0317;AMR_AF=0.1297;AFR_AF=0.1664;EUR_AF=0.1014;SAS_AF=0.0849;AA=.|||;VT=SNP
6	31362166	rs28366116	C	T	100	PASS	AC=527;AF=0.105232;AN=5008;NS=2504;DP=22906;EAS_AF=0.0317;AMR_AF=0.1297;AFR_AF=0.1664;EUR_AF=0.1014;SAS_AF=0.0849;AA=.|||;VT=SNP
6	31362265	rs28366119	T	C	100	PASS	AC=541;AF=0.108027;AN=5008;NS=2504;DP=19355;EAS_AF=0.0308;AMR_AF=0.1326;AFR_AF=0.1702;EUR_AF=0.1044;SAS_AF=0.09;AA=.|||;VT=SNP
6	31362274	rs28366122	G	A	100	PASS	AC=544;AF=0.108626;AN=5008;NS=2504;DP=19236;EAS_AF=0.0317;AMR_AF=0.1326;AFR_AF=0.1717;EUR_AF=0.1044;SAS_AF=0.09;AA=.|||;VT=SNP
6	31362310	rs16899524	C	T	100	PASS	AC=538;AF=0.107428;AN=5008;NS=2504;DP=20145;EAS_AF=0.0308;AMR_AF=0.134;AFR_AF=0.171;EUR_AF=0.1014;SAS_AF=0.0879;AA=.|||;VT=SNP
6	31362381	rs13209817	A	G	100	PASS	AC=145;AF=0.0289537;AN=5008;NS=2504;DP=20001;EAS_AF=0.0149;AMR_AF=0.0072;AFR_AF=0.0643;EUR_AF=0.0298;SAS_AF=0.0102;AA=.|||;VT=SNP
6	31362390	rs72657658	G	A	100	PASS	AC=1658;AF=0.33107;AN=5008;NS=2504;DP=19502;EAS_AF=0.2996;AMR_AF=0.3876;AFR_AF=0.3797;EUR_AF=0.2942;SAS_AF=0.2955;AA=.|||;VT=SNP
6	31362448	rs2523472	A	T	100	PASS	AC=542;AF=0.108227;AN=5008;NS=2504;DP=19347;EAS_AF=0.0308;AMR_AF=0.1354;AFR_AF=0.1732;EUR_AF=0.1014;SAS_AF=0.0879;AA=.|||;VT=SNP
6	31362579	rs372723040	C	T	100	PASS	AC=1485;AF=0.296526;AN=5008;NS=2504;DP=15677;EAS_AF=0.2788;AMR_AF=0.3429;AFR_AF=0.3396;EUR_AF=0.2664;SAS_AF=0.2546;AA=.|||;VT=SNP
6	31362584	rs2523471	A	G	100	PASS	AC=2043;AF=0.407947;AN=5008;NS=2504;DP=15530;EAS_AF=0.3085;AMR_AF=0.4841;AFR_AF=0.5219;EUR_AF=0.3688;SAS_AF=0.3425;AA=.|||;VT=SNP
6	31362770	rs2523469	C	T	100	PASS	AC=2150;AF=0.429313;AN=5008;NS=2504;DP=16068;EAS_AF=0.3145;AMR_AF=0.5159;AFR_AF=0.5461;EUR_AF=0.3837;SAS_AF=0.3753;AA=.|||;VT=SNP
6	31362891	rs2523468	C	G	100	PASS	AC=3318;AF=0.66254;AN=5008;NS=2504;DP=12907;EAS_AF=0.6815;AMR_AF=0.6628;AFR_AF=0.7784;EUR_AF=0.5417;SAS_AF=0.6104;AA=.|||;VT=SNP
6	31362930	rs2523467	C	T	100	PASS	AC=2183;AF=0.435903;AN=5008;NS=2504;DP=14718;EAS_AF=0.3244;AMR_AF=0.5202;AFR_AF=0.5537;EUR_AF=0.3877;SAS_AF=0.3814;AA=.|||;VT=SNP
6	31362941	rs142973694	G	A	100	PASS	AC=65;AF=0.0129792;AN=5008;NS=2504;DP=15239;EAS_AF=0.001;AMR_AF=0.013;AFR_AF=0.0023;EUR_AF=0.0437;SAS_AF=0.0082;AA=.|||;VT=SNP
6	31362988	rs115248790	C	T	100	PASS	AC=113;AF=0.0225639;AN=5008;NS=2504;DP=16124;EAS_AF=0.004;AMR_AF=0.0173;AFR_AF=0.0371;EUR_AF=0.0278;SAS_AF=0.0204;AA=.|||;VT=SNP
6	31363026	rs2523466	G	T	100	PASS	AC=1168;AF=0.233227;AN=5008;NS=2504;DP=15656;EAS_AF=0.3631;AMR_AF=0.1499;AFR_AF=0.2254;EUR_AF=0.167;SAS_AF=0.2372;AA=.|||;VT=SNP
6	31363412	rs67198638	A	G	100	PASS	AC=1569;AF=0.313299;AN=5008;NS=2504;DP=16450;EAS_AF=0.2401;AMR_AF=0.3862;AFR_AF=0.3691;EUR_AF=0.2952;SAS_AF=0.2802;AA=.|||;VT=SNP
6	31363489	rs2523464	G	A	100	PASS	AC=532;AF=0.10623;AN=5008;NS=2504;DP=15967;EAS_AF=0.0298;AMR_AF=0.1311;AFR_AF=0.1702;EUR_AF=0.1014;SAS_AF=0.0859;AA=.|||;VT=SNP
6	31363522	rs66674783	C	T	100	PASS	AC=1622;AF=0.323882;AN=5008;NS=2504;DP=13847;EAS_AF=0.2907;AMR_AF=0.379;AFR_AF=0.3767;EUR_AF=0.2883;SAS_AF=0.2843;AA=.|||;VT=SNP
6	31363606	rs66862067	G	C	100	PASS	AC=1549;AF=0.309305;AN=5008;NS=2504;DP=15970;EAS_AF=0.2361;AMR_AF=0.3804;AFR_AF=0.3707;EUR_AF=0.2883;SAS_AF=0.273;AA=.|||;VT=SNP
6	31363697	rs72657660	C	T	100	PASS	AC=1538;AF=0.307109;AN=5008;NS=2504;DP=16465;EAS_AF=0.2351;AMR_AF=0.379;AFR_AF=0.3631;EUR_AF=0.2893;SAS_AF=0.273;AA=.|||;VT=SNP
6	31363712	rs28366124	T	C	100	PASS	AC=2172;AF=0.433706;AN=5008;NS=2504;DP=16490;EAS_AF=0.3244;AMR_AF=0.5173;AFR_AF=0.5484;EUR_AF=0.3917;SAS_AF=0.3753;AA=.|||;VT=SNP
6	31363805	rs28366130	A	C	100	PASS	AC=2117;AF=0.422724;AN=5008;NS=2504;DP=17649;EAS_AF=0.3155;AMR_AF=0.4957;AFR_AF=0.5393;EUR_AF=0.3817;SAS_AF=0.3661;AA=.|||;VT=SNP
6	31363840	rs2596484	A	G	100	PASS	AC=4466;AF=0.891773;AN=5008;NS=2504;DP=18636;EAS_AF=0.9335;AMR_AF=0.9164;AFR_AF=0.8525;EUR_AF=0.841;SAS_AF=0.9366;AA=.|||;VT=SNP
6	31363880	rs118143045	A	G	100	PASS	AC=316;AF=0.063099;AN=5008;NS=2504;DP=18459;EAS_AF=0.0635;AMR_AF=0.1009;AFR_AF=0.0174;EUR_AF=0.0447;SAS_AF=0.1166;AA=.|||;VT=SNP
6	31363945	rs72867747	A	G	100	PASS	AC=1584;AF=0.316294;AN=5008;NS=2504;DP=16400;EAS_AF=0.246;AMR_AF=0.3847;AFR_AF=0.3744;EUR_AF=0.2942;SAS_AF=0.2843;AA=.|||;VT=SNP
6	31363948	rs28366132	A	G	100	PASS	AC=2121;AF=0.423522;AN=5008;NS=2504;DP=16339;EAS_AF=0.2768;AMR_AF=0.5202;AFR_AF=0.5461;EUR_AF=0.3946;SAS_AF=0.3701;AA=.|||;VT=SNP
6	31364035	rs11757660	T	C	100	PASS	AC=1826;AF=0.364617;AN=5008;NS=2504;DP=16808;EAS_AF=0.3641;AMR_AF=0.4107;AFR_AF=0.382;EUR_AF=0.3519;SAS_AF=0.3221;AA=.|||;VT=SNP
6	31364076	rs28366133	C	T	100	PASS	AC=2448;AF=0.488818;AN=5008;NS=2504;DP=17157;EAS_AF=0.4484;AMR_AF=0.5375;AFR_AF=0.5537;EUR_AF=0.4463;SAS_AF=0.4519;AA=.|||;VT=SNP
6	31364083	rs28366134	C	A	100	PASS	AC=540;AF=0.107827;AN=5008;NS=2504;DP=17369;EAS_AF=0.0308;AMR_AF=0.1354;AFR_AF=0.1732;EUR_AF=0.1014;SAS_AF=0.0859;AA=.|||;VT=SNP
6	31364105	rs28366135	A	G	100	PASS	AC=538;AF=0.107428;AN=5008;NS=2504;DP=18202;EAS_AF=0.0317;AMR_AF=0.1326;AFR_AF=0.1725;EUR_AF=0.1014;SAS_AF=0.0859;AA=.|||;VT=SNP
6	31364357	rs28366141	G	A	100	PASS	AC=536;AF=0.107029;AN=5008;NS=2504;DP=14881;EAS_AF=0.0308;AMR_AF=0.134;AFR_AF=0.1725;EUR_AF=0.0994;SAS_AF=0.0859;AA=.|||;VT=SNP
6	31364383	rs9501589	C	T	100	PASS	AC=2451;AF=0.489417;AN=5008;NS=2504;DP=13778;EAS_AF=0.3462;AMR_AF=0.5879;AFR_AF=0.6218;EUR_AF=0.4344;SAS_AF=0.4448;AA=.|||;VT=SNP
6	31364459	rs9501387	C	T	100	PASS	AC=2204;AF=0.440096;AN=5008;NS=2504;DP=15572;EAS_AF=0.3333;AMR_AF=0.5231;AFR_AF=0.5545;EUR_AF=0.3946;SAS_AF=0.3834;AA=.|||;VT=SNP
6	31364569	rs2905709	T	C	100	PASS	AC=2261;AF=0.451478;AN=5008;NS=2504;DP=19027;EAS_AF=0.3442;AMR_AF=0.5274;AFR_AF=0.5575;EUR_AF=0.4235;SAS_AF=0.3937;AA=.|||;VT=SNP
6	31364603	rs2905708	C	T	100	PASS	AC=559;AF=0.111621;AN=5008;NS=2504;DP=18058;EAS_AF=0.0308;AMR_AF=0.1412;AFR_AF=0.1762;EUR_AF=0.1123;SAS_AF=0.0859;AA=.|||;VT=SNP
6	31364623	rs7739521	G	T	100	PASS	AC=113;AF=0.0225639;AN=5008;NS=2504;DP=18344;EAS_AF=0.004;AMR_AF=0.0187;AFR_AF=0.0363;EUR_AF=0.0278;SAS_AF=0.0204;AA=.|||;VT=SNP
6	31364692	rs2523462	G	C	100	PASS	AC=534;AF=0.106629;AN=5008;NS=2504;DP=19711;EAS_AF=0.0308;AMR_AF=0.134;AFR_AF=0.1702;EUR_AF=0.1004;SAS_AF=0.0859;AA=.|||;VT=SNP
6	31364707	rs2251396	G	A	100	PASS	AC=1093;AF=0.218251;AN=5008;NS=2504;DP=19991;EAS_AF=0.2976;AMR_AF=0.1902;AFR_AF=0.1891;EUR_AF=0.2416;SAS_AF=0.1718;AA=.|||;VT=SNP
6	31364769	rs28530646	G	A	100	PASS	AC=1578;AF=0.315096;AN=5008;NS=2504;DP=20029;EAS_AF=0.2421;AMR_AF=0.389;AFR_AF=0.3722;EUR_AF=0.2942;SAS_AF=0.2822;AA=.|||;VT=SNP
6	31364776	rs2523461	A	G	100	PASS	AC=2260;AF=0.451278;AN=5008;NS=2504;DP=19824;EAS_AF=0.2887;AMR_AF=0.5303;AFR_AF=0.6082;EUR_AF=0.4245;SAS_AF=0.3783;AA=.|||;VT=SNP
6	31364790	rs7739560	C	T	100	PASS	AC=1357;AF=0.270966;AN=5008;NS=2504;DP=19297;EAS_AF=0.1766;AMR_AF=0.3631;AFR_AF=0.3487;EUR_AF=0.2157;SAS_AF=0.2546;AA=.|||;VT=SNP
6	31364812	rs115613847	C	T	100	PASS	AC=68;AF=0.0135783;AN=5008;NS=2504;DP=19171;EAS_AF=0.001;AMR_AF=0.013;AFR_AF=0.0023;EUR_AF=0.0467;SAS_AF=0.0082;AA=.|||;VT=SNP
6	31364832	rs28366143	C	A	100	PASS	AC=759;AF=0.151558;AN=5008;NS=2504;DP=19611;EAS_AF=0.0962;AMR_AF=0.1599;AFR_AF=0.1959;EUR_AF=0.1799;SAS_AF=0.1135;AA=.|||;VT=SNP
6	31365050	rs2507972	C	T	100	PASS	AC=456;AF=0.0910543;AN=5008;NS=2504;DP=19938;EAS_AF=0.1091;AMR_AF=0.1009;AFR_AF=0.0265;EUR_AF=0.0944;SAS_AF=0.1493;AA=.|||;VT=SNP
6	31365089	rs145575084	G	C	100	PASS	AC=68;AF=0.0135783;AN=5008;NS=2504;DP=19278;EAS_AF=0.001;AMR_AF=0.013;AFR_AF=0.0023;EUR_AF=0.0467;SAS_AF=0.0082;AA=.|||;VT=SNP
6	31365110	rs138099588	C	G	100	PASS	AC=160;AF=0.0319489;AN=5008;NS=2504;DP=18578;EAS_AF=0.0109;AMR_AF=0.0187;AFR_AF=0.0015;EUR_AF=0.0427;SAS_AF=0.093;AA=.|||;VT=SNP
6	31365308	rs2523459	T	G	100	PASS	AC=2201;AF=0.439497;AN=5008;NS=2504;DP=14566;EAS_AF=0.3284;AMR_AF=0.5231;AFR_AF=0.5552;EUR_AF=0.3956;SAS_AF=0.3834;AA=.|||;VT=SNP
6	31365536	rs2523458	T	C	100	PASS	AC=2202;AF=0.439696;AN=5008;NS=2504;DP=13138;EAS_AF=0.3294;AMR_AF=0.5245;AFR_AF=0.5545;EUR_AF=0.3956;SAS_AF=0.3834;AA=.|||;VT=SNP
6	31365547	rs2596543	G	A	100	PASS	AC=1632;AF=0.325879;AN=5008;NS=2504;DP=12111;EAS_AF=0.1974;AMR_AF=0.4236;AFR_AF=0.4803;EUR_AF=0.2594;SAS_AF=0.2485;AA=.|||;VT=SNP
6	31365707	rs2523457	G	A	100	PASS	AC=1213;AF=0.242212;AN=5008;NS=2504;DP=17102;EAS_AF=0.3234;AMR_AF=0.2017;AFR_AF=0.23;EUR_AF=0.2575;SAS_AF=0.1881;AA=.|||;VT=SNP
6	31365787	rs4349859	G	A	100	PASS	AC=68;AF=0.0135783;AN=5008;NS=2504;DP=18955;EAS_AF=0.001;AMR_AF=0.013;AFR_AF=0.0023;EUR_AF=0.0467;SAS_AF=0.0082;AA=.|||;VT=SNP
6	31365864	rs58749093	C	T	100	PASS	AC=145;AF=0.0289537;AN=5008;NS=2504;DP=18384;EAS_AF=0.0149;AMR_AF=0.0072;AFR_AF=0.0643;EUR_AF=0.0298;SAS_AF=0.0102;AA=.|||;VT=SNP
6	31365869	rs12661317	G	C	100	PASS	AC=403;AF=0.0804712;AN=5008;NS=2504;DP=18118;EAS_AF=0.0595;AMR_AF=0.0865;AFR_AF=0.1316;EUR_AF=0.0129;SAS_AF=0.0982;AA=.|||;VT=SNP
6	31365969	rs115507472	G	A	100	PASS	AC=117;AF=0.0233626;AN=5008;NS=2504;DP=14599;EAS_AF=0.004;AMR_AF=0.0202;AFR_AF=0.0363;EUR_AF=0.0278;SAS_AF=0.0235;AA=.|||;VT=SNP
6	31366295	rs9394070	C	A	100	PASS	AC=381;AF=0.0760783;AN=5008;NS=2504;DP=18100;EAS_AF=0.2093;AMR_AF=0.098;AFR_AF=0.0053;EUR_AF=0.0467;SAS_AF=0.0491;AA=.|||;VT=SNP
6	31366318	rs2523456	A	G	100	PASS	AC=2203;AF=0.439896;AN=5008;NS=2504;DP=17185;EAS_AF=0.3294;AMR_AF=0.5245;AFR_AF=0.5552;EUR_AF=0.3956;SAS_AF=0.3834;AA=.|||;VT=SNP
6	31366472	rs2853967	T	C	100	PASS	AC=4728;AF=0.944089;AN=5008;NS=2504;DP=17844;EAS_AF=0.9722;AMR_AF=0.9424;AFR_AF=0.9569;EUR_AF=0.8847;SAS_AF=0.9601;AA=.|||;VT=SNP
6	31366595	rs2596542	C	T	100	PASS	AC=2111;AF=0.421526;AN=5008;NS=2504;DP=20859;EAS_AF=0.2748;AMR_AF=0.5187;AFR_AF=0.5408;EUR_AF=0.3956;SAS_AF=0.3691;AA=.|||;VT=SNP
6	31366622	rs2428475	A	G	100	PASS	AC=2203;AF=0.439896;AN=5008;NS=2504;DP=19865;EAS_AF=0.3294;AMR_AF=0.5245;AFR_AF=0.5552;EUR_AF=0.3956;SAS_AF=0.3834;AA=.|||;VT=SNP
6	31366842	rs28366144	A	T	100	PASS	AC=2121;AF=0.423522;AN=5008;NS=2504;DP=16529;EAS_AF=0.2748;AMR_AF=0.5245;AFR_AF=0.5454;EUR_AF=0.3956;SAS_AF=0.3691;AA=.|||;VT=SNP
6	31366969	rs72883110	T	C	100	PASS	AC=213;AF=0.0425319;AN=5008;NS=2504;DP=18635;EAS_AF=0.0655;AMR_AF=0.0231;AFR_AF=0.0189;EUR_AF=0.0785;SAS_AF=0.0276;AA=.|||;VT=SNP
6	31367023	rs2428474	C	G	100	PASS	AC=2114;AF=0.422125;AN=5008;NS=2504;DP=16022;EAS_AF=0.2748;AMR_AF=0.5216;AFR_AF=0.5416;EUR_AF=0.3956;SAS_AF=0.3691;AA=.|||;VT=SNP
6	31367052	rs146482045	T	G	100	PASS	AC=213;AF=0.0425319;AN=5008;NS=2504;DP=15443;EAS_AF=0.0655;AMR_AF=0.0231;AFR_AF=0.0189;EUR_AF=0.0785;SAS_AF=0.0276;AA=.|||;VT=SNP
6	31367077	rs2523455	A	G	100	PASS	AC=4264;AF=0.851438;AN=5008;NS=2504;DP=15314;EAS_AF=0.8165;AMR_AF=0.9049;AFR_AF=0.848;EUR_AF=0.7992;SAS_AF=0.908;AA=.|||;VT=SNP
6	31367365	rs2251731	C	A	100	PASS	AC=2111;AF=0.421526;AN=5008;NS=2504;DP=16379;EAS_AF=0.2748;AMR_AF=0.5187;AFR_AF=0.5408;EUR_AF=0.3956;SAS_AF=0.3691;AA=.|||;VT=SNP
6	31367636	rs2844527	G	C	100	PASS	AC=408;AF=0.0814696;AN=5008;NS=2504;DP=15820;EAS_AF=0.0913;AMR_AF=0.062;AFR_AF=0.0038;EUR_AF=0.0835;SAS_AF=0.1881;AA=.|||;VT=SNP
6	31367707	rs2844526	T	C	100	PASS	AC=2111;AF=0.421526;AN=5008;NS=2504;DP=14074;EAS_AF=0.2748;AMR_AF=0.5202;AFR_AF=0.5408;EUR_AF=0.3956;SAS_AF=0.3681;AA=.|||;VT=SNP
6	31367838	rs2596541	C	A	100	PASS	AC=2111;AF=0.421526;AN=5008;NS=2504;DP=14782;EAS_AF=0.2748;AMR_AF=0.5202;AFR_AF=0.5408;EUR_AF=0.3956;SAS_AF=0.3681;AA=.|||;VT=SNP
6	31367865	rs2523454	G	A	100	PASS	AC=1004;AF=0.200479;AN=5008;NS=2504;DP=14836;EAS_AF=0.3234;AMR_AF=0.1816;AFR_AF=0.0908;EUR_AF=0.2445;SAS_AF=0.1902;AA=.|||;VT=SNP
6	31367874	rs111281598	T	C	100	PASS	AC=268;AF=0.0535144;AN=5008;NS=2504;DP=14666;EAS_AF=0.0119;AMR_AF=0.0735;AFR_AF=0.0416;EUR_AF=0.0586;SAS_AF=0.093;AA=.|||;VT=SNP
6	31367882	rs2596540	A	G	100	PASS	AC=4660;AF=0.930511;AN=5008;NS=2504;DP=14550;EAS_AF=0.9474;AMR_AF=0.9366;AFR_AF=0.9433;EUR_AF=0.8817;SAS_AF=0.9417;AA=.|||;VT=SNP
6	31367936	rs114817040	G	A	100	PASS	AC=78;AF=0.0155751;AN=5008;NS=2504;DP=15668;EAS_AF=0;AMR_AF=0.0187;AFR_AF=0.0303;EUR_AF=0.0219;SAS_AF=0.0031;AA=.|||;VT=SNP
6	31367989	rs6930344	C	A	100	PASS	AC=1366;AF=0.272764;AN=5008;NS=2504;DP=16324;EAS_AF=0.1786;AMR_AF=0.3646;AFR_AF=0.3517;EUR_AF=0.2167;SAS_AF=0.2556;AA=.|||;VT=SNP
6	31368125	rs2523453	C	G	100	PASS	AC=2204;AF=0.440096;AN=5008;NS=2504;DP=15416;EAS_AF=0.3294;AMR_AF=0.5245;AFR_AF=0.556;EUR_AF=0.3956;SAS_AF=0.3834;AA=.|||;VT=SNP
6	31368154	rs2844525	T	C	100	PASS	AC=2115;AF=0.422324;AN=5008;NS=2504;DP=15013;EAS_AF=0.2748;AMR_AF=0.5216;AFR_AF=0.5424;EUR_AF=0.3956;SAS_AF=0.3691;AA=.|||;VT=SNP
6	31368370	rs2596539	T	C	100	PASS	AC=537;AF=0.107228;AN=5008;NS=2504;DP=13805;EAS_AF=0.0308;AMR_AF=0.134;AFR_AF=0.1717;EUR_AF=0.1004;SAS_AF=0.0869;AA=.|||;VT=SNP
6	31368391	rs116285304	A	T	100	PASS	AC=68;AF=0.0135783;AN=5008;NS=2504;DP=13888;EAS_AF=0.001;AMR_AF=0.013;AFR_AF=0.0023;EUR_AF=0.0467;SAS_AF=0.0082;AA=.|||;VT=SNP
6	31368438	rs2844524	C	A	100	PASS	AC=409;AF=0.0816693;AN=5008;NS=2504;DP=11470;EAS_AF=0.0913;AMR_AF=0.062;AFR_AF=0.0045;EUR_AF=0.0835;SAS_AF=0.1881;AA=.|||;VT=SNP
6	31368451	rs6911024	T	C	100	PASS	AC=1097;AF=0.21905;AN=5008;NS=2504;DP=11899;EAS_AF=0.1667;AMR_AF=0.2911;AFR_AF=0.3094;EUR_AF=0.1581;SAS_AF=0.1626;AA=.|||;VT=SNP
6	31368508	rs112142209	A	G	100	PASS	AC=79;AF=0.0157748;AN=5008;NS=2504;DP=13796;EAS_AF=0.001;AMR_AF=0.0548;AFR_AF=0.0189;EUR_AF=0.0149;SAS_AF=0;AA=.|||;VT=SNP
6	31368540	rs2523452	C	G	100	PASS	AC=2114;AF=0.422125;AN=5008;NS=2504;DP=13825;EAS_AF=0.2748;AMR_AF=0.5216;AFR_AF=0.5416;EUR_AF=0.3956;SAS_AF=0.3691;AA=.|||;VT=SNP
6	31368588	rs2844523	G	A	100	PASS	AC=533;AF=0.10643;AN=5008;NS=2504;DP=12323;EAS_AF=0.0308;AMR_AF=0.1311;AFR_AF=0.171;EUR_AF=0.1004;SAS_AF=0.0859;AA=.|||;VT=SNP
6	31368632	rs2596538	G	A	100	PASS	AC=2114;AF=0.422125;AN=5008;NS=2504;DP=11154;EAS_AF=0.2748;AMR_AF=0.5216;AFR_AF=0.5416;EUR_AF=0.3956;SAS_AF=0.3691;AA=.|||;VT=SNP
6	31368702	rs114612357	C	A	100	PASS	AC=78;AF=0.0155751;AN=5008;NS=2504;DP=12960;EAS_AF=0.001;AMR_AF=0.0533;AFR_AF=0.0189;EUR_AF=0.0149;SAS_AF=0;AA=.|||;VT=SNP
6	31368964	rs2844521	C	T	100	PASS	AC=2113;AF=0.421925;AN=5008;NS=2504;DP=14254;EAS_AF=0.2758;AMR_AF=0.5173;AFR_AF=0.5424;EUR_AF=0.3956;SAS_AF=0.3691;AA=.|||;VT=SNP
6	31369151	rs2523451	G	A	100	PASS	AC=1214;AF=0.242412;AN=5008;NS=2504;DP=20503;EAS_AF=0.3234;AMR_AF=0.2003;AFR_AF=0.2292;EUR_AF=0.2575;SAS_AF=0.1912;AA=.|||;VT=SNP
6	31369185	rs6937174	G	A	100	PASS	AC=1366;AF=0.272764;AN=5008;NS=2504;DP=19945;EAS_AF=0.1786;AMR_AF=0.3646;AFR_AF=0.3517;EUR_AF=0.2167;SAS_AF=0.2556;AA=.|||;VT=SNP
6	31369278	rs114892859	G	T	100	PASS	AC=43;AF=0.00858626;AN=5008;NS=2504;DP=16365;EAS_AF=0;AMR_AF=0.0043;AFR_AF=0.0015;EUR_AF=0.0229;SAS_AF=0.0153;AA=.|||;VT=SNP
6	31369662	rs13220896	G	A	100	PASS	AC=121;AF=0.0241613;AN=5008;NS=2504;DP=15907;EAS_AF=0.0079;AMR_AF=0.0533;AFR_AF=0.0197;EUR_AF=0.0239;SAS_AF=0.0266;AA=.|||;VT=SNP
6	31369888	rs36223710	G	T	100	PASS	AC=137;AF=0.0273562;AN=5008;NS=2504;DP=19164;EAS_AF=0.003;AMR_AF=0.0317;AFR_AF=0.062;EUR_AF=0.0169;SAS_AF=0.0133;AA=.|||;VT=SNP
6	31370007	rs2596537	A	C	100	PASS	AC=536;AF=0.107029;AN=5008;NS=2504;DP=18731;EAS_AF=0.0308;AMR_AF=0.134;AFR_AF=0.1717;EUR_AF=0.1004;SAS_AF=0.0859;AA=.|||;VT=SNP
6	31370329	rs3763287	C	A	100	PASS	AC=476;AF=0.0950479;AN=5008;NS=2504;DP=21487;EAS_AF=0.2639;AMR_AF=0.1023;AFR_AF=0.0189;EUR_AF=0.0487;SAS_AF=0.0665;AA=.|||;VT=SNP
6	31370367	rs3763288	G	A	100	PASS	AC=381;AF=0.0760783;AN=5008;NS=2504;DP=22628;EAS_AF=0.2093;AMR_AF=0.1009;AFR_AF=0.0038;EUR_AF=0.0467;SAS_AF=0.0491;AA=.|||;VT=SNP
6	31370663	rs17206434	C	T	100	PASS	AC=408;AF=0.0814696;AN=5008;NS=2504;DP=16815;EAS_AF=0.0913;AMR_AF=0.062;AFR_AF=0.0038;EUR_AF=0.0835;SAS_AF=0.1881;AA=.|||;VT=SNP
6	31370722	rs17200067	C	T	100	PASS	AC=264;AF=0.0527157;AN=5008;NS=2504;DP=16120;EAS_AF=0.0685;AMR_AF=0.0749;AFR_AF=0.0023;EUR_AF=0.0209;SAS_AF=0.1217;AA=.|||;VT=SNP
6	31370984	rs116135464	C	T	100	PASS	AC=68;AF=0.0135783;AN=5008;NS=2504;DP=14456;EAS_AF=0.001;AMR_AF=0.013;AFR_AF=0.0023;EUR_AF=0.0467;SAS_AF=0.0082;AA=.|||;VT=SNP
6	31371071	rs59440261	C	A	100	PASS	AC=196;AF=0.0391374;AN=5008;NS=2504;DP=11362;EAS_AF=0.0119;AMR_AF=0.0216;AFR_AF=0.025;EUR_AF=0.0437;SAS_AF=0.0941;AA=.|||;VT=SNP
6	31371101	rs6906175	G	C	100	PASS	AC=1578;AF=0.315096;AN=5008;NS=2504;DP=12176;EAS_AF=0.244;AMR_AF=0.3862;AFR_AF=0.3707;EUR_AF=0.2952;SAS_AF=0.2832;AA=.|||;VT=SNP
6	31371342	rs2301750	C	G	100	PASS	AC=145;AF=0.0289537;AN=5008;NS=2504;DP=14954;EAS_AF=0.0655;AMR_AF=0.0101;AFR_AF=0.0159;EUR_AF=0.0318;SAS_AF=0.0194;AA=.|||;VT=SNP
6	31371355	rs2301749	G	A	100	PASS	AC=45;AF=0.00898562;AN=5008;NS=2504;DP=14714;EAS_AF=0.0089;AMR_AF=0;AFR_AF=0.0008;EUR_AF=0.0089;SAS_AF=0.0266;AA=.|||;VT=SNP
6	31371430	rs2844519	T	C	100	PASS	AC=4324;AF=0.863419;AN=5008;NS=2504;DP=13395;EAS_AF=0.8313;AMR_AF=0.9092;AFR_AF=0.8502;EUR_AF=0.828;SAS_AF=0.9182;AA=.|||;VT=SNP
6	31371521	rs2252223	T	C	100	PASS	AC=537;AF=0.107228;AN=5008;NS=2504;DP=11351;EAS_AF=0.0308;AMR_AF=0.134;AFR_AF=0.1717;EUR_AF=0.1014;SAS_AF=0.0859;AA=.|||;VT=SNP
6	31371577	rs17206455	G	C	100	PASS	AC=172;AF=0.034345;AN=5008;NS=2504;DP=11220;EAS_AF=0.0635;AMR_AF=0.0533;AFR_AF=0.0083;EUR_AF=0.0427;SAS_AF=0.0174;AA=.|||;VT=SNP
6	31371587	rs2301747	C	G	100	PASS	AC=1199;AF=0.239417;AN=5008;NS=2504;DP=11141;EAS_AF=0.1627;AMR_AF=0.3415;AFR_AF=0.354;EUR_AF=0.174;SAS_AF=0.1585;AA=.|||;VT=SNP
6	31371979	rs144739916	C	G	100	PASS	AC=115;AF=0.0229633;AN=5008;NS=2504;DP=14463;EAS_AF=0.004;AMR_AF=0.0187;AFR_AF=0.0356;EUR_AF=0.0278;SAS_AF=0.0235;AA=.|||;VT=SNP
6	31372474	rs116975856	G	C	100	PASS	AC=183;AF=0.0365415;AN=5008;NS=2504;DP=16415;EAS_AF=0.0675;AMR_AF=0.0591;AFR_AF=0.0083;EUR_AF=0.0427;SAS_AF=0.0204;AA=.|||;VT=SNP
6	31372569	rs2844518	C	T	100	PASS	AC=1278;AF=0.255192;AN=5008;NS=2504;DP=13744;EAS_AF=0.3403;AMR_AF=0.2061;AFR_AF=0.2322;EUR_AF=0.2863;SAS_AF=0.2014;AA=c|||;VT=SNP
6	31372587	rs2596481	G	T	100	PASS	AC=4334;AF=0.865415;AN=5008;NS=2504;DP=13343;EAS_AF=0.8313;AMR_AF=0.9092;AFR_AF=0.8585;EUR_AF=0.828;SAS_AF=0.9172;AA=t|||;VT=SNP
6	31372700	rs186029736	G	T	100	PASS	AC=52;AF=0.0103834;AN=5008;NS=2504;DP=13894;EAS_AF=0.001;AMR_AF=0.0115;AFR_AF=0.0008;EUR_AF=0.0378;SAS_AF=0.0041;AA=g|||;VT=SNP
6	31372956	rs145932762	A	T	100	PASS	AC=95;AF=0.0189696;AN=5008;NS=2504;DP=13882;EAS_AF=0.0139;AMR_AF=0.0331;AFR_AF=0.0015;EUR_AF=0.0388;SAS_AF=0.0174;AA=a|||;VT=SNP
6	31373260	rs2442714	G	C	100	PASS	AC=2963;AF=0.591653;AN=5008;NS=2504;DP=17062;EAS_AF=0.4365;AMR_AF=0.7032;AFR_AF=0.6082;EUR_AF=0.5417;SAS_AF=0.7014;AA=g|||;VT=SNP
6	31373445	rs2923003	T	C	100	PASS	AC=178;AF=0.0355431;AN=5008;NS=2504;DP=17529;EAS_AF=0.0109;AMR_AF=0.0202;AFR_AF=0.0129;EUR_AF=0.0437;SAS_AF=0.0941;AA=t|||;VT=SNP
6	31373718	rs9295988	C	G	100	PASS	AC=912;AF=0.182109;AN=5008;NS=2504;DP=22734;EAS_AF=0.0992;AMR_AF=0.2305;AFR_AF=0.3011;EUR_AF=0.1153;SAS_AF=0.1411;AA=c|||;VT=SNP
6	31373810	rs2263313	G	A	100	PASS	AC=533;AF=0.10643;AN=5008;NS=2504;DP=21658;EAS_AF=0.0308;AMR_AF=0.1311;AFR_AF=0.171;EUR_AF=0.1004;SAS_AF=0.0859;AA=g|||;VT=SNP
6	31373957	rs115337003	C	T	100	PASS	AC=132;AF=0.0263578;AN=5008;NS=2504;DP=19118;EAS_AF=0.003;AMR_AF=0.0274;AFR_AF=0.0613;EUR_AF=0.0159;SAS_AF=0.0133;AA=-|||;VT=SNP
6	31373985	rs116795853	G	A	100	PASS	AC=66;AF=0.0131789;AN=5008;NS=2504;DP=18845;EAS_AF=0;AMR_AF=0.0533;AFR_AF=0.0106;EUR_AF=0.0149;SAS_AF=0;AA=g|||;VT=SNP
6	31374072	rs73400359	A	T	100	PASS	AC=78;AF=0.0155751;AN=5008;NS=2504;DP=20885;EAS_AF=0.001;AMR_AF=0.0533;AFR_AF=0.0189;EUR_AF=0.0149;SAS_AF=0;AA=a|||;VT=SNP
6	31374262	rs2857281	A	C	100	PASS	AC=620;AF=0.123802;AN=5008;NS=2504;DP=18582;EAS_AF=0.0843;AMR_AF=0.1354;AFR_AF=0.1831;EUR_AF=0.1004;SAS_AF=0.1002;AA=a|||;VT=SNP
6	31374521	rs146621668	C	A	100	PASS	AC=45;AF=0.00898562;AN=5008;NS=2504;DP=19454;EAS_AF=0.0089;AMR_AF=0;AFR_AF=0.0008;EUR_AF=0.0089;SAS_AF=0.0266;AA=t|||;VT=SNP
6	31374579	rs12174396	A	G	100	PASS	AC=511;AF=0.102037;AN=5008;NS=2504;DP=20482;EAS_AF=0.2341;AMR_AF=0.1124;AFR_AF=0.0484;EUR_AF=0.0636;SAS_AF=0.0706;AA=a|||;VT=SNP
6	31374671	rs144626001	C	T	100	PASS	AC=43;AF=0.00858626;AN=5008;NS=2504;DP=19022;EAS_AF=0;AMR_AF=0.0043;AFR_AF=0.0015;EUR_AF=0.0229;SAS_AF=0.0153;AA=c|||;VT=SNP
6	31374682	rs111972772	G	C	100	PASS	AC=536;AF=0.107029;AN=5008;NS=2504;DP=18920;EAS_AF=0.0308;AMR_AF=0.134;AFR_AF=0.1717;EUR_AF=0.1004;SAS_AF=0.0859;AA=g|||;VT=SNP
6	31374833	rs111824766	C	T	100	PASS	AC=128;AF=0.0255591;AN=5008;NS=2504;DP=19360;EAS_AF=0.004;AMR_AF=0.0187;AFR_AF=0.0454;EUR_AF=0.0278;SAS_AF=0.0235;AA=c|||;VT=SNP
6	31375482	rs113749342	G	A	100	PASS	AC=408;AF=0.0814696;AN=5008;NS=2504;DP=19270;EAS_AF=0.0913;AMR_AF=0.062;AFR_AF=0.0038;EUR_AF=0.0835;SAS_AF=0.1881;AA=g|||;VT=SNP
6	31375493	rs9366783	G	C	100	PASS	AC=511;AF=0.102037;AN=5008;NS=2504;DP=19280;EAS_AF=0.2351;AMR_AF=0.1095;AFR_AF=0.0499;EUR_AF=0.0626;SAS_AF=0.0706;AA=g|||;VT=SNP
6	31375917	rs114202986	T	C	100	PASS	AC=381;AF=0.0760783;AN=5008;NS=2504;DP=20339;EAS_AF=0.2093;AMR_AF=0.098;AFR_AF=0.0053;EUR_AF=0.0467;SAS_AF=0.0491;AA=t|||;VT=SNP
6	31375955	rs74819247	A	T	100	PASS	AC=408;AF=0.0814696;AN=5008;NS=2504;DP=19779;EAS_AF=0.0913;AMR_AF=0.062;AFR_AF=0.0038;EUR_AF=0.0835;SAS_AF=0.1881;AA=a|||;VT=SNP
6	31376051	rs9266801	G	A	100	PASS	AC=200;AF=0.0399361;AN=5008;NS=2504;DP=19212;EAS_AF=0.0625;AMR_AF=0.0346;AFR_AF=0.0363;EUR_AF=0.0457;SAS_AF=0.0194;AA=g|||;VT=SNP
6	31376206	rs2523498	T	C	100	PASS	AC=536;AF=0.107029;AN=5008;NS=2504;DP=18483;EAS_AF=0.0308;AMR_AF=0.134;AFR_AF=0.1717;EUR_AF=0.1004;SAS_AF=0.0859;AA=t|||;VT=SNP
6	31376266	rs73400361	A	G	100	PASS	AC=254;AF=0.0507188;AN=5008;NS=2504;DP=18594;EAS_AF=0.0119;AMR_AF=0.0735;AFR_AF=0.031;EUR_AF=0.0586;SAS_AF=0.093;AA=a|||;VT=SNP
6	31376358	rs56370321	C	A	100	PASS	AC=138;AF=0.0275559;AN=5008;NS=2504;DP=17674;EAS_AF=0.0625;AMR_AF=0.0101;AFR_AF=0.0129;EUR_AF=0.0318;SAS_AF=0.0194;AA=c|||;VT=SNP
6	31376437	rs112630608	A	C	100	PASS	AC=336;AF=0.0670927;AN=5008;NS=2504;DP=17806;EAS_AF=0.0665;AMR_AF=0.0735;AFR_AF=0.0408;EUR_AF=0.0586;SAS_AF=0.1074;AA=a|||;VT=SNP
6	31376440	rs112968142	A	G	100	PASS	AC=336;AF=0.0670927;AN=5008;NS=2504;DP=17718;EAS_AF=0.0665;AMR_AF=0.0735;AFR_AF=0.0408;EUR_AF=0.0586;SAS_AF=0.1074;AA=a|||;VT=SNP
6	31376463	rs12664857	T	C	100	PASS	AC=219;AF=0.04373;AN=5008;NS=2504;DP=17165;EAS_AF=0.0595;AMR_AF=0.0749;AFR_AF=0.0015;EUR_AF=0.0119;SAS_AF=0.0951;AA=t|||;VT=SNP
6	31376488	rs79953803	T	C	100	PASS	AC=408;AF=0.0814696;AN=5008;NS=2504;DP=16442;EAS_AF=0.0913;AMR_AF=0.062;AFR_AF=0.0038;EUR_AF=0.0835;SAS_AF=0.1881;AA=t|||;VT=SNP
6	31376545	rs2263314	C	T	100	PASS	AC=748;AF=0.149361;AN=5008;NS=2504;DP=16212;EAS_AF=0.0942;AMR_AF=0.1571;AFR_AF=0.1906;EUR_AF=0.1799;SAS_AF=0.1135;AA=c|||;VT=SNP
6	31376564	rs148015908	T	A	100	PASS	AC=68;AF=0.0135783;AN=5008;NS=2504;DP=16017;EAS_AF=0.001;AMR_AF=0.013;AFR_AF=0.0023;EUR_AF=0.0467;SAS_AF=0.0082;AA=t|||;VT=SNP
6	31376651	rs62395260	G	A	100	PASS	AC=133;AF=0.0265575;AN=5008;NS=2504;DP=13177;EAS_AF=0.0258;AMR_AF=0.013;AFR_AF=0.0446;EUR_AF=0.0169;SAS_AF=0.0225;AA=a|||;VT=SNP
6	31376677	rs56365848	G	A	100	PASS	AC=211;AF=0.0421326;AN=5008;NS=2504;DP=12792;EAS_AF=0.0635;AMR_AF=0.0231;AFR_AF=0.0189;EUR_AF=0.0785;SAS_AF=0.0276;AA=g|||;VT=SNP
6	31376928	rs2523497	T	C	100	PASS	AC=2441;AF=0.48742;AN=5008;NS=2504;DP=16607;EAS_AF=0.3571;AMR_AF=0.5533;AFR_AF=0.5756;EUR_AF=0.4632;SAS_AF=0.4806;AA=c|||;VT=SNP
6	31376989	rs12660741	A	G	100	PASS	AC=261;AF=0.0521166;AN=5008;NS=2504;DP=16124;EAS_AF=0.0675;AMR_AF=0.0749;AFR_AF=0.0015;EUR_AF=0.0209;SAS_AF=0.1207;AA=a|||;VT=SNP
6	31377047	rs6910087	C	T	100	PASS	AC=1095;AF=0.21865;AN=5008;NS=2504;DP=15966;EAS_AF=0.1667;AMR_AF=0.2882;AFR_AF=0.3094;EUR_AF=0.159;SAS_AF=0.1616;AA=c|||;VT=SNP
6	31377362	rs558071284	C	T	100	PASS	AC=234;AF=0.0467252;AN=5008;NS=2504;DP=17831;EAS_AF=0.0754;AMR_AF=0.0259;AFR_AF=0.0242;EUR_AF=0.0785;SAS_AF=0.0297;AA=c|||;VT=SNP
6	31377558	rs573159969	G	A	100	PASS	AC=144;AF=0.028754;AN=5008;NS=2504;DP=18072;EAS_AF=0.0625;AMR_AF=0.0101;AFR_AF=0.0159;EUR_AF=0.0318;SAS_AF=0.0215;AA=g|||;VT=SNP
6	31377587	rs12175489	G	A	100	PASS	AC=824;AF=0.164537;AN=5008;NS=2504;DP=17549;EAS_AF=0.3393;AMR_AF=0.1643;AFR_AF=0.0703;EUR_AF=0.1143;SAS_AF=0.1636;AA=g|||;VT=SNP
6	31377640	rs114291795	C	G	100	PASS	AC=65;AF=0.0129792;AN=5008;NS=2504;DP=17017;EAS_AF=0.001;AMR_AF=0.013;AFR_AF=0.0015;EUR_AF=0.0457;SAS_AF=0.0072;AA=c|||;VT=SNP
6	31377642	rs538246224	A	G	100	PASS	AC=353;AF=0.0704872;AN=5008;NS=2504;DP=16965;EAS_AF=0.0694;AMR_AF=0.0634;AFR_AF=0.0885;EUR_AF=0.0775;SAS_AF=0.045;AA=a|||;VT=SNP
6	31377662	rs55821031	T	C	100	PASS	AC=79;AF=0.0157748;AN=5008;NS=2504;DP=16513;EAS_AF=0.004;AMR_AF=0.0245;AFR_AF=0.0219;EUR_AF=0.0159;SAS_AF=0.0133;AA=t|||;VT=SNP
6	31377817	rs2848714	T	C	100	PASS	AC=1487;AF=0.296925;AN=5008;NS=2504;DP=16454;EAS_AF=0.3988;AMR_AF=0.2608;AFR_AF=0.2088;EUR_AF=0.2684;SAS_AF=0.3661;AA=c|||;VT=SNP
6	31377974	rs28559870	C	T	100	PASS	AC=1089;AF=0.217452;AN=5008;NS=2504;DP=17776;EAS_AF=0.3661;AMR_AF=0.2089;AFR_AF=0.0545;EUR_AF=0.2117;SAS_AF=0.2965;AA=t|||;VT=SNP
6	31377975	rs28436034	A	G	100	PASS	AC=1340;AF=0.267572;AN=5008;NS=2504;DP=17844;EAS_AF=0.4474;AMR_AF=0.2666;AFR_AF=0.0741;EUR_AF=0.2276;SAS_AF=0.3855;AA=g|||;VT=SNP
6	31377978	rs2523495	C	T	100	PASS	AC=197;AF=0.0393371;AN=5008;NS=2504;DP=17690;EAS_AF=0.004;AMR_AF=0.0288;AFR_AF=0.031;EUR_AF=0.0835;SAS_AF=0.0491;AA=c|||;VT=SNP
6	31378022	rs9266806	T	C	100	PASS	AC=1361;AF=0.271765;AN=5008;NS=2504;DP=17809;EAS_AF=0.494;AMR_AF=0.2839;AFR_AF=0.1188;EUR_AF=0.2187;SAS_AF=0.2955;AA=t|||;VT=SNP
6	31378117	rs538208459	C	T	100	PASS	AC=52;AF=0.0103834;AN=5008;NS=2504;DP=18796;EAS_AF=0;AMR_AF=0.0187;AFR_AF=0.003;EUR_AF=0.0328;SAS_AF=0.002;AA=c|||;VT=SNP
6	31378211	rs9266807	C	T	100	PASS	AC=201;AF=0.0401358;AN=5008;NS=2504;DP=20390;EAS_AF=0.0625;AMR_AF=0.0346;AFR_AF=0.0371;EUR_AF=0.0457;SAS_AF=0.0194;AA=c|||;VT=SNP
6	31378257	rs144888775	G	A	100	PASS	AC=235;AF=0.0469249;AN=5008;NS=2504;DP=20386;EAS_AF=0.0109;AMR_AF=0.0274;AFR_AF=0.0522;EUR_AF=0.0447;SAS_AF=0.093;AA=g|||;VT=SNP
6	31378279	rs9266808	C	T	100	PASS	AC=331;AF=0.0660942;AN=5008;NS=2504;DP=19737;EAS_AF=0.0665;AMR_AF=0.0562;AFR_AF=0.087;EUR_AF=0.0736;SAS_AF=0.0368;AA=c|||;VT=SNP
6	31378301	rs2853992	G	A	100	PASS	AC=612;AF=0.122204;AN=5008;NS=2504;DP=19328;EAS_AF=0.0278;AMR_AF=0.1268;AFR_AF=0.2474;EUR_AF=0.0964;SAS_AF=0.0736;AA=g|||;VT=SNP
6	31378335	rs9380254	G	C	100	PASS	AC=374;AF=0.0746805;AN=5008;NS=2504;DP=20012;EAS_AF=0.2063;AMR_AF=0.0937;AFR_AF=0.003;EUR_AF=0.0467;SAS_AF=0.0511;AA=g|||;VT=SNP
6	31378358	rs1063630	T	G	100	PASS	AC=1343;AF=0.268171;AN=5008;NS=2504;DP=20004;EAS_AF=0.1786;AMR_AF=0.3386;AFR_AF=0.3797;EUR_AF=0.1928;SAS_AF=0.2372;AA=c|||;VT=SNP
6	31378387	rs1063631	T	C	100	PASS	AC=1829;AF=0.365216;AN=5008;NS=2504;DP=19543;EAS_AF=0.3016;AMR_AF=0.4078;AFR_AF=0.4788;EUR_AF=0.3141;SAS_AF=0.2996;AA=c|||;VT=SNP
6	31378388	rs1051785	G	A	100	PASS	AC=324;AF=0.0646965;AN=5008;NS=2504;DP=19486;EAS_AF=0.0665;AMR_AF=0.0533;AFR_AF=0.0832;EUR_AF=0.0736;SAS_AF=0.0368;AA=g|||;VT=SNP
6	31378425	rs1051786	A	G	100	PASS	AC=1827;AF=0.364816;AN=5008;NS=2504;DP=19566;EAS_AF=0.3006;AMR_AF=0.4078;AFR_AF=0.4788;EUR_AF=0.3141;SAS_AF=0.2986;AA=g|||;VT=SNP
6	31378510	rs1063632	G	A	100	PASS	AC=323;AF=0.0644968;AN=5008;NS=2504;DP=20627;EAS_AF=0.0665;AMR_AF=0.0533;AFR_AF=0.0825;EUR_AF=0.0736;SAS_AF=0.0368;AA=g|||;VT=SNP
6	31378640	rs17206617	A	G	100	PASS	AC=150;AF=0.0299521;AN=5008;NS=2504;DP=19193;EAS_AF=0.0546;AMR_AF=0.013;AFR_AF=0.0106;EUR_AF=0.0477;SAS_AF=0.0245;AA=a|||;VT=SNP
6	31378650	rs17200242	C	A	100	PASS	AC=1496;AF=0.298722;AN=5008;NS=2504;DP=19090;EAS_AF=0.2341;AMR_AF=0.3516;AFR_AF=0.3918;EUR_AF=0.2406;SAS_AF=0.2618;AA=c|||;VT=SNP
6	31378654	rs17200249	T	A	100	PASS	AC=1496;AF=0.298722;AN=5008;NS=2504;DP=19075;EAS_AF=0.2341;AMR_AF=0.3516;AFR_AF=0.3918;EUR_AF=0.2406;SAS_AF=0.2618;AA=t|||;VT=SNP
6	31378714	rs3819275	A	T	100	PASS	AC=324;AF=0.0646965;AN=5008;NS=2504;DP=18262;EAS_AF=0.0665;AMR_AF=0.0533;AFR_AF=0.0832;EUR_AF=0.0736;SAS_AF=0.0368;AA=t|||;VT=SNP
6	31378751	rs2853982	A	G	100	PASS	AC=1093;AF=0.218251;AN=5008;NS=2504;DP=18423;EAS_AF=0.122;AMR_AF=0.2118;AFR_AF=0.2723;EUR_AF=0.1948;SAS_AF=0.273;AA=a|||;VT=SNP
6	31378768	rs2853981	A	G	100	PASS	AC=3774;AF=0.753594;AN=5008;NS=2504;DP=17804;EAS_AF=0.7817;AMR_AF=0.8329;AFR_AF=0.7648;EUR_AF=0.6083;SAS_AF=0.8027;AA=g|||;VT=SNP
6	31378772	rs3819272	C	T	100	PASS	AC=406;AF=0.0810703;AN=5008;NS=2504;DP=18185;EAS_AF=0.0913;AMR_AF=0.062;AFR_AF=0.0038;EUR_AF=0.0835;SAS_AF=0.1861;AA=c|||;VT=SNP
6	31378864	rs41558312	A	G	100	PASS	AC=159;AF=0.0317492;AN=5008;NS=2504;DP=20093;EAS_AF=0.0109;AMR_AF=0.0187;AFR_AF=0.0008;EUR_AF=0.0427;SAS_AF=0.093;AA=a|||;VT=SNP;EX_TARGET
6	31378928	rs41553614	C	T	100	PASS	AC=77;AF=0.0153754;AN=5008;NS=2504;DP=20471;EAS_AF=0.003;AMR_AF=0.0245;AFR_AF=0.0212;EUR_AF=0.0159;SAS_AF=0.0133;AA=c|||;VT=SNP;EX_TARGET
6	31378956	rs1051790	C	G	100	PASS	AC=1093;AF=0.218251;AN=5008;NS=2504;DP=20699;EAS_AF=0.122;AMR_AF=0.2118;AFR_AF=0.2723;EUR_AF=0.1948;SAS_AF=0.273;AA=c|||;VT=SNP
6	31378977	rs1051792	G	A	100	PASS	AC=1827;AF=0.364816;AN=5008;NS=2504;DP=20742;EAS_AF=0.3006;AMR_AF=0.4078;AFR_AF=0.4788;EUR_AF=0.3141;SAS_AF=0.2986;AA=g|||;VT=SNP
6	31379043	rs41560824	A	G	100	PASS	AC=69;AF=0.013778;AN=5008;NS=2504;DP=22153;EAS_AF=0.003;AMR_AF=0.0533;AFR_AF=0.0106;EUR_AF=0.0149;SAS_AF=0;AA=a|||;VT=SNP
6	31379109	rs1051794	G	A	100	PASS	AC=1826;AF=0.364617;AN=5008;NS=2504;DP=21041;EAS_AF=0.2996;AMR_AF=0.4049;AFR_AF=0.4796;EUR_AF=0.3141;SAS_AF=0.2996;AA=g|||;VT=SNP
6	31379115	rs1131896	G	A	100	PASS	AC=1730;AF=0.345447;AN=5008;NS=2504;DP=20682;EAS_AF=0.4216;AMR_AF=0.3501;AFR_AF=0.2852;EUR_AF=0.2823;SAS_AF=0.41;AA=g|||;VT=SNP
6	31379134	rs1131897	C	G	100	PASS	AC=612;AF=0.122204;AN=5008;NS=2504;DP=20258;EAS_AF=0.0278;AMR_AF=0.1268;AFR_AF=0.2474;EUR_AF=0.0964;SAS_AF=0.0736;AA=c|||;VT=SNP
6	31379141	rs2256026	C	G	100	PASS	AC=1093;AF=0.218251;AN=5008;NS=2504;DP=20017;EAS_AF=0.122;AMR_AF=0.2118;AFR_AF=0.2723;EUR_AF=0.1948;SAS_AF=0.273;AA=c|||;VT=SNP
6	31379168	rs3828875	C	T	100	PASS	AC=183;AF=0.0365415;AN=5008;NS=2504;DP=20551;EAS_AF=0.0675;AMR_AF=0.0591;AFR_AF=0.0083;EUR_AF=0.0427;SAS_AF=0.0204;AA=c|||;VT=SNP
6	31379198	rs2256028	C	A	100	PASS	AC=1091;AF=0.217851;AN=5008;NS=2504;DP=21129;EAS_AF=0.122;AMR_AF=0.2089;AFR_AF=0.2723;EUR_AF=0.1948;SAS_AF=0.273;AA=c|||;VT=SNP
6	31379304	rs2853977	A	T	100	PASS	AC=3774;AF=0.753594;AN=5008;NS=2504;DP=20179;EAS_AF=0.7817;AMR_AF=0.8329;AFR_AF=0.7648;EUR_AF=0.6083;SAS_AF=0.8027;AA=t|||;VT=SNP
6	31379377	rs3828878	T	G	100	PASS	AC=1826;AF=0.364617;AN=5008;NS=2504;DP=18840;EAS_AF=0.3006;AMR_AF=0.4078;AFR_AF=0.4781;EUR_AF=0.3141;SAS_AF=0.2986;AA=t|||;VT=SNP
6	31379391	rs3828879	C	T	100	PASS	AC=931;AF=0.185903;AN=5008;NS=2504;DP=18316;EAS_AF=0.3601;AMR_AF=0.2666;AFR_AF=0.0318;EUR_AF=0.1143;SAS_AF=0.2311;AA=c|||;VT=SNP
6	31379403	rs3828880	C	G	100	PASS	AC=1827;AF=0.364816;AN=5008;NS=2504;DP=17958;EAS_AF=0.3006;AMR_AF=0.4078;AFR_AF=0.4788;EUR_AF=0.3141;SAS_AF=0.2986;AA=c|||;VT=SNP
6	31379549	rs3828881	A	T	100	PASS	AC=1826;AF=0.364617;AN=5008;NS=2504;DP=18656;EAS_AF=0.3006;AMR_AF=0.4078;AFR_AF=0.4781;EUR_AF=0.3141;SAS_AF=0.2986;AA=a|||;VT=SNP
6	31379620	rs3828882	G	A	100	PASS	AC=1826;AF=0.364617;AN=5008;NS=2504;DP=19215;EAS_AF=0.3006;AMR_AF=0.4078;AFR_AF=0.4781;EUR_AF=0.3141;SAS_AF=0.2986;AA=g|||;VT=SNP
6	31379659	rs116426652	G	A	100	PASS	AC=77;AF=0.0153754;AN=5008;NS=2504;DP=19988;EAS_AF=0.003;AMR_AF=0.0245;AFR_AF=0.0212;EUR_AF=0.0159;SAS_AF=0.0133;AA=g|||;VT=SNP
6	31379752	rs17206680	C	T	100	PASS	AC=149;AF=0.0297524;AN=5008;NS=2504;DP=20941;EAS_AF=0.0536;AMR_AF=0.013;AFR_AF=0.0106;EUR_AF=0.0477;SAS_AF=0.0245;AA=c|||;VT=SNP;EX_TARGET
6	31379773	rs1051796	C	T	100	PASS	AC=1821;AF=0.363618;AN=5008;NS=2504;DP=20346;EAS_AF=0.3006;AMR_AF=0.4049;AFR_AF=0.4766;EUR_AF=0.3141;SAS_AF=0.2975;AA=c|||;VT=SNP;EX_TARGET
6	31379794	rs1051797	C	T	100	PASS	AC=1823;AF=0.364018;AN=5008;NS=2504;DP=19466;EAS_AF=0.2996;AMR_AF=0.4063;AFR_AF=0.4773;EUR_AF=0.3141;SAS_AF=0.2986;AA=t|||;VT=SNP;EX_TARGET
6	31379817	rs1140700	T	C	100	PASS	AC=2917;AF=0.582468;AN=5008;NS=2504;DP=18742;EAS_AF=0.4216;AMR_AF=0.6182;AFR_AF=0.7504;EUR_AF=0.5089;SAS_AF=0.5716;AA=c|||;VT=SNP;EX_TARGET
6	31379840	rs41540613	G	C	100	PASS	AC=65;AF=0.0129792;AN=5008;NS=2504;DP=19103;EAS_AF=0;AMR_AF=0.0346;AFR_AF=0;EUR_AF=0.0258;SAS_AF=0.0153;AA=g|||;VT=SNP;EX_TARGET
6	31379931	rs1063635	G	A	100	PASS	AC=2921;AF=0.583267;AN=5008;NS=2504;DP=19002;EAS_AF=0.4226;AMR_AF=0.6196;AFR_AF=0.7519;EUR_AF=0.5089;SAS_AF=0.5716;AA=a|||;VT=SNP
6	31379990	rs41553616	C	G	100	PASS	AC=77;AF=0.0153754;AN=5008;NS=2504;DP=18963;EAS_AF=0.001;AMR_AF=0.0533;AFR_AF=0.0182;EUR_AF=0.0149;SAS_AF=0;AA=c|||;VT=SNP
6	31380019	rs116381822	C	G	100	PASS	AC=77;AF=0.0153754;AN=5008;NS=2504;DP=19357;EAS_AF=0.001;AMR_AF=0.0533;AFR_AF=0.0182;EUR_AF=0.0149;SAS_AF=0;AA=c|||;VT=SNP
6	31380034	rs112243036	G	A	100	PASS	AC=462;AF=0.0922524;AN=5008;NS=2504;DP=19304;EAS_AF=0.0665;AMR_AF=0.0937;AFR_AF=0.0809;EUR_AF=0.1074;SAS_AF=0.1176;AA=g|||;VT=SNP
6	31380194	rs41554412	T	C	100	PASS	AC=1266;AF=0.252796;AN=5008;NS=2504;DP=18607;EAS_AF=0.1776;AMR_AF=0.2853;AFR_AF=0.3616;EUR_AF=0.1779;SAS_AF=0.2372;AA=t|||;VT=SNP
6	31380198	rs61738275	C	T	100	PASS	AC=1350;AF=0.269569;AN=5008;NS=2504;DP=18668;EAS_AF=0.1786;AMR_AF=0.3386;AFR_AF=0.385;EUR_AF=0.1928;SAS_AF=0.2372;AA=c|||;VT=SNP
6	31380276	rs147790542	C	T	100	PASS	AC=77;AF=0.0153754;AN=5008;NS=2504;DP=19015;EAS_AF=0.003;AMR_AF=0.0245;AFR_AF=0.0212;EUR_AF=0.0159;SAS_AF=0.0133;AA=c|||;VT=SNP
6	31380340	rs2844514	C	T	100	PASS	AC=2920;AF=0.583067;AN=5008;NS=2504;DP=17453;EAS_AF=0.4226;AMR_AF=0.6196;AFR_AF=0.7511;EUR_AF=0.5089;SAS_AF=0.5716;AA=t|||;VT=SNP
6	31380341	rs2853971	A	G	100	PASS	AC=4568;AF=0.912141;AN=5008;NS=2504;DP=17439;EAS_AF=0.9444;AMR_AF=0.9251;AFR_AF=0.8979;EUR_AF=0.8748;SAS_AF=0.9274;AA=g|||;VT=SNP
6	31380387	rs74223475	G	A	100	PASS	AC=1266;AF=0.252796;AN=5008;NS=2504;DP=16450;EAS_AF=0.1776;AMR_AF=0.2853;AFR_AF=0.3616;EUR_AF=0.1779;SAS_AF=0.2372;AA=a|||;VT=SNP
6	31380404	rs112253087	C	T	100	PASS	AC=272;AF=0.0543131;AN=5008;NS=2504;DP=16532;EAS_AF=0.0665;AMR_AF=0.0317;AFR_AF=0.0658;EUR_AF=0.0596;SAS_AF=0.0368;AA=c|||;VT=SNP
6	31380422	rs2256174	A	G	100	PASS	AC=3775;AF=0.753794;AN=5008;NS=2504;DP=16448;EAS_AF=0.7817;AMR_AF=0.8329;AFR_AF=0.7648;EUR_AF=0.6083;SAS_AF=0.8037;AA=g|||;VT=SNP
6	31380449	rs2256175	C	T	100	PASS	AC=2952;AF=0.589457;AN=5008;NS=2504;DP=16143;EAS_AF=0.4226;AMR_AF=0.6513;AFR_AF=0.7277;EUR_AF=0.5348;SAS_AF=0.5869;AA=c|||;VT=SNP
6	31380480	rs150360593	G	A	100	PASS	AC=77;AF=0.0153754;AN=5008;NS=2504;DP=16308;EAS_AF=0.003;AMR_AF=0.0245;AFR_AF=0.0212;EUR_AF=0.0159;SAS_AF=0.0133;AA=g|||;VT=SNP
6	31380529	rs2256183	A	G	100	PASS	AC=3742;AF=0.747204;AN=5008;NS=2504;DP=16907;EAS_AF=0.7817;AMR_AF=0.83;AFR_AF=0.7421;EUR_AF=0.6083;SAS_AF=0.8027;AA=g|||;VT=SNP
6	31380583	rs2256184	A	G	100	PASS	AC=2888;AF=0.576677;AN=5008;NS=2504;DP=18083;EAS_AF=0.4226;AMR_AF=0.6167;AFR_AF=0.7284;EUR_AF=0.5089;SAS_AF=0.5716;AA=g|||;VT=SNP
6	31380587	rs6933734	G	A	100	PASS	AC=1795;AF=0.358427;AN=5008;NS=2504;DP=17959;EAS_AF=0.3006;AMR_AF=0.4049;AFR_AF=0.4561;EUR_AF=0.3141;SAS_AF=0.2986;AA=g|||;VT=SNP
6	31380601	rs12213831	G	A	100	PASS	AC=93;AF=0.0185703;AN=5008;NS=2504;DP=17871;EAS_AF=0.0149;AMR_AF=0.0058;AFR_AF=0.0265;EUR_AF=0.0288;SAS_AF=0.0102;AA=g|||;VT=SNP
6	31380628	rs116690463	C	T	100	PASS	AC=150;AF=0.0299521;AN=5008;NS=2504;DP=17693;EAS_AF=0.0546;AMR_AF=0.013;AFR_AF=0.0106;EUR_AF=0.0477;SAS_AF=0.0245;AA=t|||;VT=SNP
6	31380629	rs114495987	A	G	100	PASS	AC=150;AF=0.0299521;AN=5008;NS=2504;DP=17698;EAS_AF=0.0546;AMR_AF=0.013;AFR_AF=0.0106;EUR_AF=0.0477;SAS_AF=0.0245;AA=g|||;VT=SNP
6	31380710	rs6933621	C	T	100	PASS	AC=1796;AF=0.358626;AN=5008;NS=2504;DP=16004;EAS_AF=0.3006;AMR_AF=0.402;AFR_AF=0.4576;EUR_AF=0.3141;SAS_AF=0.2996;AA=t|||;VT=SNP
6	31380732	rs6933779	C	T	100	PASS	AC=1317;AF=0.262979;AN=5008;NS=2504;DP=15855;EAS_AF=0.1786;AMR_AF=0.3357;AFR_AF=0.3608;EUR_AF=0.1928;SAS_AF=0.2382;AA=c|||;VT=SNP
6	31380745	rs6934097	G	A	100	PASS	AC=1316;AF=0.26278;AN=5008;NS=2504;DP=15802;EAS_AF=0.1786;AMR_AF=0.3357;AFR_AF=0.3601;EUR_AF=0.1928;SAS_AF=0.2382;AA=a|||;VT=SNP
6	31380774	rs9266812	G	A	100	PASS	AC=61;AF=0.0121805;AN=5008;NS=2504;DP=16583;EAS_AF=0.001;AMR_AF=0.0245;AFR_AF=0.0219;EUR_AF=0.0139;SAS_AF=0;AA=g|||;VT=SNP
6	31380787	rs67140765	G	T	100	PASS	AC=265;AF=0.0529153;AN=5008;NS=2504;DP=17588;EAS_AF=0.0665;AMR_AF=0.0288;AFR_AF=0.062;EUR_AF=0.0596;SAS_AF=0.0368;AA=g|||;VT=SNP
6	31380807	rs2857282	T	A	100	PASS	AC=1094;AF=0.21845;AN=5008;NS=2504;DP=18209;EAS_AF=0.122;AMR_AF=0.2118;AFR_AF=0.2731;EUR_AF=0.1948;SAS_AF=0.273;AA=t|||;VT=SNP
6	31380852	rs2596557	T	G	100	PASS	AC=1017;AF=0.203075;AN=5008;NS=2504;DP=19195;EAS_AF=0.119;AMR_AF=0.1873;AFR_AF=0.2519;EUR_AF=0.1789;SAS_AF=0.2597;AA=t|||;VT=SNP
6	31380854	rs6934311	G	T	100	PASS	AC=1813;AF=0.362021;AN=5008;NS=2504;DP=19167;EAS_AF=0.3075;AMR_AF=0.4049;AFR_AF=0.4569;EUR_AF=0.3141;SAS_AF=0.3088;AA=g|||;VT=SNP
6	31380897	rs9357133	C	T	100	PASS	AC=378;AF=0.0754792;AN=5008;NS=2504;DP=19591;EAS_AF=0.2063;AMR_AF=0.0937;AFR_AF=0.0053;EUR_AF=0.0467;SAS_AF=0.0521;AA=c|||;VT=SNP
6	31380943	rs3132467	G	A	100	PASS	AC=1813;AF=0.362021;AN=5008;NS=2504;DP=19563;EAS_AF=0.3075;AMR_AF=0.4049;AFR_AF=0.4554;EUR_AF=0.3151;SAS_AF=0.3098;AA=g|||;VT=SNP
6	31380950	rs6934175	C	T	100	PASS	AC=1479;AF=0.295327;AN=5008;NS=2504;DP=19608;EAS_AF=0.2401;AMR_AF=0.3487;AFR_AF=0.3676;EUR_AF=0.2416;SAS_AF=0.272;AA=c|||;VT=SNP
6	31380974	rs6934187	C	G	100	PASS	AC=1812;AF=0.361821;AN=5008;NS=2504;DP=19693;EAS_AF=0.3075;AMR_AF=0.4049;AFR_AF=0.4554;EUR_AF=0.3151;SAS_AF=0.3088;AA=c|||;VT=SNP
6	31381062	rs114215172	T	C	100	PASS	AC=150;AF=0.0299521;AN=5008;NS=2504;DP=18853;EAS_AF=0.0546;AMR_AF=0.013;AFR_AF=0.0106;EUR_AF=0.0477;SAS_AF=0.0245;AA=t|||;VT=SNP
6	31381130	rs6934403	A	C	100	PASS	AC=1795;AF=0.358427;AN=5008;NS=2504;DP=19221;EAS_AF=0.3006;AMR_AF=0.4049;AFR_AF=0.4554;EUR_AF=0.3151;SAS_AF=0.2986;AA=c|||;VT=SNP
6	31381162	rs2857283	C	T	100	PASS	AC=1017;AF=0.203075;AN=5008;NS=2504;DP=20356;EAS_AF=0.119;AMR_AF=0.1873;AFR_AF=0.2519;EUR_AF=0.1789;SAS_AF=0.2597;AA=c|||;VT=SNP
6	31381205	rs114109373	T	A	100	PASS	AC=71;AF=0.0141773;AN=5008;NS=2504;DP=21871;EAS_AF=0.001;AMR_AF=0.013;AFR_AF=0.0023;EUR_AF=0.0477;SAS_AF=0.0102;AA=t|||;VT=SNP
6	31381223	rs77563643	C	T	100	PASS	AC=404;AF=0.0806709;AN=5008;NS=2504;DP=22116;EAS_AF=0.0913;AMR_AF=0.0605;AFR_AF=0.0038;EUR_AF=0.0825;SAS_AF=0.1861;AA=c|||;VT=SNP
6	31381321	rs9266813	C	G	100	PASS	AC=1795;AF=0.358427;AN=5008;NS=2504;DP=21833;EAS_AF=0.3006;AMR_AF=0.4049;AFR_AF=0.4554;EUR_AF=0.3151;SAS_AF=0.2986;AA=g|||;VT=SNP
6	31381351	rs2853968	A	G	100	PASS	AC=2892;AF=0.577476;AN=5008;NS=2504;DP=20969;EAS_AF=0.4226;AMR_AF=0.6167;AFR_AF=0.7307;EUR_AF=0.5099;SAS_AF=0.5716;AA=g|||;VT=SNP
6	31381371	rs111511435	G	A	100	PASS	AC=79;AF=0.0157748;AN=5008;NS=2504;DP=19871;EAS_AF=0.001;AMR_AF=0.0533;AFR_AF=0.0189;EUR_AF=0.0159;SAS_AF=0;AA=g|||;VT=SNP
6	31381407	rs2256312	A	G	100	PASS	AC=2815;AF=0.562101;AN=5008;NS=2504;DP=18720;EAS_AF=0.4216;AMR_AF=0.5634;AFR_AF=0.7126;EUR_AF=0.495;SAS_AF=0.5716;AA=g|||;VT=SNP
6	31381409	rs112083412	C	T	100	PASS	AC=77;AF=0.0153754;AN=5008;NS=2504;DP=18726;EAS_AF=0.001;AMR_AF=0.0533;AFR_AF=0.0182;EUR_AF=0.0149;SAS_AF=0;AA=c|||;VT=SNP
6	31381458	rs9266814	C	T	100	PASS	AC=1720;AF=0.34345;AN=5008;NS=2504;DP=17951;EAS_AF=0.2996;AMR_AF=0.3516;AFR_AF=0.438;EUR_AF=0.3002;SAS_AF=0.2996;AA=c|||;VT=SNP
6	31381486	rs72502585	C	T	100	PASS	AC=1386;AF=0.276757;AN=5008;NS=2504;DP=17126;EAS_AF=0.2321;AMR_AF=0.2954;AFR_AF=0.3495;EUR_AF=0.2266;SAS_AF=0.2628;AA=c|||;VT=SNP
6	31381492	rs2256317	G	A	100	PASS	AC=1017;AF=0.203075;AN=5008;NS=2504;DP=16917;EAS_AF=0.119;AMR_AF=0.1873;AFR_AF=0.2526;EUR_AF=0.1789;SAS_AF=0.2587;AA=g|||;VT=SNP
6	31381513	rs9266815	A	G	100	PASS	AC=1720;AF=0.34345;AN=5008;NS=2504;DP=16364;EAS_AF=0.2996;AMR_AF=0.3516;AFR_AF=0.438;EUR_AF=0.3002;SAS_AF=0.2996;AA=g|||;VT=SNP
6	31381519	rs2256318	G	A	100	PASS	AC=1094;AF=0.21845;AN=5008;NS=2504;DP=16563;EAS_AF=0.122;AMR_AF=0.2118;AFR_AF=0.2738;EUR_AF=0.1948;SAS_AF=0.272;AA=g|||;VT=SNP
6	31381533	rs9266816	C	T	100	PASS	AC=335;AF=0.066893;AN=5008;NS=2504;DP=17006;EAS_AF=0.0675;AMR_AF=0.0562;AFR_AF=0.0885;EUR_AF=0.0736;SAS_AF=0.0378;AA=c|||;VT=SNP
6	31381552	rs9266817	G	A	100	PASS	AC=1723;AF=0.34405;AN=5008;NS=2504;DP=17470;EAS_AF=0.2996;AMR_AF=0.3516;AFR_AF=0.4395;EUR_AF=0.3002;SAS_AF=0.3006;AA=g|||;VT=SNP
6	31381599	rs116786030	T	G	100	PASS	AC=77;AF=0.0153754;AN=5008;NS=2504;DP=18990;EAS_AF=0.003;AMR_AF=0.0245;AFR_AF=0.0212;EUR_AF=0.0159;SAS_AF=0.0133;AA=t|||;VT=SNP
6	31381611	rs62395263	C	T	100	PASS	AC=637;AF=0.127196;AN=5008;NS=2504;DP=19219;EAS_AF=0.2996;AMR_AF=0.1383;AFR_AF=0.0129;EUR_AF=0.0875;SAS_AF=0.137;AA=c|||;VT=SNP
6	31381637	rs2256328	C	G	100	PASS	AC=1093;AF=0.218251;AN=5008;NS=2504;DP=19828;EAS_AF=0.122;AMR_AF=0.2118;AFR_AF=0.2731;EUR_AF=0.1948;SAS_AF=0.272;AA=c|||;VT=SNP
6	31381674	rs7774181	C	A	100	PASS	AC=1719;AF=0.343251;AN=5008;NS=2504;DP=20351;EAS_AF=0.2996;AMR_AF=0.3516;AFR_AF=0.438;EUR_AF=0.3002;SAS_AF=0.2986;AA=c|||;VT=SNP
6	31381677	rs7756209	T	C	100	PASS	AC=1719;AF=0.343251;AN=5008;NS=2504;DP=20412;EAS_AF=0.2996;AMR_AF=0.3516;AFR_AF=0.438;EUR_AF=0.3002;SAS_AF=0.2986;AA=t|||;VT=SNP
6	31381688	rs116140054	G	A	100	PASS	AC=77;AF=0.0153754;AN=5008;NS=2504;DP=20502;EAS_AF=0;AMR_AF=0.0187;AFR_AF=0.0295;EUR_AF=0.0219;SAS_AF=0.0031;AA=a|||;VT=SNP
6	31381722	rs76213228	T	C	100	PASS	AC=1235;AF=0.246605;AN=5008;NS=2504;DP=20307;EAS_AF=0.1766;AMR_AF=0.2824;AFR_AF=0.3396;EUR_AF=0.1789;SAS_AF=0.2372;AA=t|||;VT=SNP
6	31381740	rs7774193	A	C	100	PASS	AC=1718;AF=0.343051;AN=5008;NS=2504;DP=20293;EAS_AF=0.2986;AMR_AF=0.3516;AFR_AF=0.438;EUR_AF=0.3002;SAS_AF=0.2986;AA=a|||;VT=SNP
6	31381808	rs28642901	A	G	100	PASS	AC=1715;AF=0.342452;AN=5008;NS=2504;DP=19937;EAS_AF=0.2986;AMR_AF=0.3487;AFR_AF=0.438;EUR_AF=0.2992;SAS_AF=0.2986;AA=a|||;VT=SNP
6	31381814	rs28679302	G	C	100	PASS	AC=1718;AF=0.343051;AN=5008;NS=2504;DP=19544;EAS_AF=0.2986;AMR_AF=0.353;AFR_AF=0.438;EUR_AF=0.2992;SAS_AF=0.2986;AA=g|||;VT=SNP
6	31381868	rs79587375	T	C	100	PASS	AC=1384;AF=0.276358;AN=5008;NS=2504;DP=17800;EAS_AF=0.2321;AMR_AF=0.2954;AFR_AF=0.3495;EUR_AF=0.2256;SAS_AF=0.2618;AA=t|||;VT=SNP
6	31382015	rs113901367	A	T	100	PASS	AC=77;AF=0.0153754;AN=5008;NS=2504;DP=17554;EAS_AF=0.001;AMR_AF=0.0533;AFR_AF=0.0182;EUR_AF=0.0149;SAS_AF=0;AA=a|||;VT=SNP
6	31382068	rs112516307	A	C	100	PASS	AC=122;AF=0.024361;AN=5008;NS=2504;DP=19798;EAS_AF=0.004;AMR_AF=0.0187;AFR_AF=0.0454;EUR_AF=0.0278;SAS_AF=0.0174;AA=a|||;VT=SNP
6	31382136	rs7774983	C	T	100	PASS	AC=1721;AF=0.34365;AN=5008;NS=2504;DP=18624;EAS_AF=0.3016;AMR_AF=0.353;AFR_AF=0.4372;EUR_AF=0.3002;SAS_AF=0.2986;AA=t|||;VT=SNP
6	31382147	rs7775227	G	C	100	PASS	AC=1717;AF=0.342851;AN=5008;NS=2504;DP=18580;EAS_AF=0.2996;AMR_AF=0.3516;AFR_AF=0.4372;EUR_AF=0.2992;SAS_AF=0.2986;AA=g|||;VT=SNP
6	31382197	rs144821315	C	T	100	PASS	AC=65;AF=0.0129792;AN=5008;NS=2504;DP=18356;EAS_AF=0;AMR_AF=0.0346;AFR_AF=0;EUR_AF=0.0258;SAS_AF=0.0153;AA=c|||;VT=SNP
6	31382342	rs9266819	A	G	100	PASS	AC=1717;AF=0.342851;AN=5008;NS=2504;DP=17261;EAS_AF=0.2996;AMR_AF=0.3516;AFR_AF=0.4372;EUR_AF=0.2992;SAS_AF=0.2986;AA=g|||;VT=SNP
6	31382383	rs111288692	C	T	100	PASS	AC=77;AF=0.0153754;AN=5008;NS=2504;DP=17364;EAS_AF=0.001;AMR_AF=0.0533;AFR_AF=0.0182;EUR_AF=0.0149;SAS_AF=0;AA=c|||;VT=SNP
6	31382393	rs147768948	T	A	100	PASS	AC=71;AF=0.0141773;AN=5008;NS=2504;DP=17478;EAS_AF=0.001;AMR_AF=0.013;AFR_AF=0.0023;EUR_AF=0.0477;SAS_AF=0.0102;AA=t|||;VT=SNP
6	31382406	rs116464382	C	T	100	PASS	AC=77;AF=0.0153754;AN=5008;NS=2504;DP=17624;EAS_AF=0.001;AMR_AF=0.0533;AFR_AF=0.0182;EUR_AF=0.0149;SAS_AF=0;AA=c|||;VT=SNP
6	31382409	rs3134791	A	C	100	PASS	AC=4571;AF=0.91274;AN=5008;NS=2504;DP=17706;EAS_AF=0.9444;AMR_AF=0.928;AFR_AF=0.8979;EUR_AF=0.8757;SAS_AF=0.9274;AA=c|||;VT=SNP
6	31382459	rs3749949	G	A	100	PASS	AC=1717;AF=0.342851;AN=5008;NS=2504;DP=17474;EAS_AF=0.2996;AMR_AF=0.3516;AFR_AF=0.4372;EUR_AF=0.2992;SAS_AF=0.2986;AA=g|||;VT=SNP
6	31382495	rs140810304	G	A	100	PASS	AC=159;AF=0.0317492;AN=5008;NS=2504;DP=17626;EAS_AF=0.0109;AMR_AF=0.0187;AFR_AF=0.0008;EUR_AF=0.0427;SAS_AF=0.093;AA=g|||;VT=SNP
6	31382504	rs9266820	G	T	100	PASS	AC=1717;AF=0.342851;AN=5008;NS=2504;DP=17397;EAS_AF=0.2996;AMR_AF=0.3516;AFR_AF=0.4372;EUR_AF=0.2992;SAS_AF=0.2986;AA=g|||;VT=SNP
6	31382581	rs146764016	G	A	100	PASS	AC=77;AF=0.0153754;AN=5008;NS=2504;DP=17979;EAS_AF=0.003;AMR_AF=0.0245;AFR_AF=0.0212;EUR_AF=0.0159;SAS_AF=0.0133;AA=g|||;VT=SNP
6	31382585	rs3749950	C	G	100	PASS	AC=1795;AF=0.358427;AN=5008;NS=2504;DP=17805;EAS_AF=0.3006;AMR_AF=0.4049;AFR_AF=0.4569;EUR_AF=0.3141;SAS_AF=0.2975;AA=g|||;VT=SNP
6	31382621	rs9266822	C	T	100	PASS	AC=1719;AF=0.343251;AN=5008;NS=2504;DP=18402;EAS_AF=0.2996;AMR_AF=0.3516;AFR_AF=0.438;EUR_AF=0.2992;SAS_AF=0.2996;AA=c|||;VT=SNP
6	31382675	rs78470849	C	T	100	PASS	AC=1266;AF=0.252796;AN=5008;NS=2504;DP=19122;EAS_AF=0.1776;AMR_AF=0.2925;AFR_AF=0.3404;EUR_AF=0.1988;SAS_AF=0.2393;AA=c|||;VT=SNP
6	31382689	rs114107975	C	T	100	PASS	AC=80;AF=0.0159744;AN=5008;NS=2504;DP=19539;EAS_AF=0.001;AMR_AF=0.0548;AFR_AF=0.0197;EUR_AF=0.0149;SAS_AF=0;AA=c|||;VT=SNP
6	31382690	rs9266823	A	G	100	PASS	AC=1794;AF=0.358227;AN=5008;NS=2504;DP=19512;EAS_AF=0.3006;AMR_AF=0.4049;AFR_AF=0.4554;EUR_AF=0.3141;SAS_AF=0.2986;AA=g|||;VT=SNP
6	31382717	rs2853975	A	T	100	PASS	AC=438;AF=0.0874601;AN=5008;NS=2504;DP=19673;EAS_AF=0.0317;AMR_AF=0.0677;AFR_AF=0.0408;EUR_AF=0.2137;SAS_AF=0.092;AA=a|||;VT=SNP
6	31382770	rs9266824	A	G	100	PASS	AC=1794;AF=0.358227;AN=5008;NS=2504;DP=18232;EAS_AF=0.3006;AMR_AF=0.4049;AFR_AF=0.4554;EUR_AF=0.3141;SAS_AF=0.2986;AA=g|||;VT=SNP
6	31382882	rs9266825	C	A	100	PASS	AC=1717;AF=0.342851;AN=5008;NS=2504;DP=14470;EAS_AF=0.2996;AMR_AF=0.3516;AFR_AF=0.4372;EUR_AF=0.2992;SAS_AF=0.2986;AA=t|||;VT=SNP
6	31382893	rs41545814	A	G	100	PASS	AC=77;AF=0.0153754;AN=5008;NS=2504;DP=14019;EAS_AF=0.001;AMR_AF=0.0533;AFR_AF=0.0182;EUR_AF=0.0149;SAS_AF=0;AA=a|||;VT=SNP
6	31382910	rs41545213	C	T	100	PASS	AC=78;AF=0.0155751;AN=5008;NS=2504;DP=14131;EAS_AF=0.002;AMR_AF=0.0533;AFR_AF=0.0182;EUR_AF=0.0149;SAS_AF=0;AA=c|||;VT=SNP
6	31382911	rs1882	A	G	100	PASS	AC=3622;AF=0.723243;AN=5008;NS=2504;DP=14191;EAS_AF=0.7778;AMR_AF=0.8112;AFR_AF=0.6982;EUR_AF=0.5805;SAS_AF=0.7853;AA=g|||;VT=SNP
6	31382994	rs1880	C	A	100	PASS	AC=1384;AF=0.276358;AN=5008;NS=2504;DP=17567;EAS_AF=0.2312;AMR_AF=0.2939;AFR_AF=0.351;EUR_AF=0.2256;SAS_AF=0.2618;AA=g|||;VT=SNP
6	31383071	rs1131904	A	G	100	PASS	AC=1716;AF=0.342652;AN=5008;NS=2504;DP=19876;EAS_AF=0.2996;AMR_AF=0.3487;AFR_AF=0.438;EUR_AF=0.2992;SAS_AF=0.2986;AA=g|||;VT=SNP
6	31383083	rs9266831	G	A	100	PASS	AC=1717;AF=0.342851;AN=5008;NS=2504;DP=19562;EAS_AF=0.2996;AMR_AF=0.3516;AFR_AF=0.4372;EUR_AF=0.2992;SAS_AF=0.2986;AA=a|||;VT=SNP
6	31383102	rs9266832	T	C	100	PASS	AC=329;AF=0.0656949;AN=5008;NS=2504;DP=19052;EAS_AF=0.0665;AMR_AF=0.0562;AFR_AF=0.0862;EUR_AF=0.0726;SAS_AF=0.0368;AA=t|||;VT=SNP
6	31383108	rs9266833	T	C	100	PASS	AC=1717;AF=0.342851;AN=5008;NS=2504;DP=18923;EAS_AF=0.2996;AMR_AF=0.3516;AFR_AF=0.4372;EUR_AF=0.2992;SAS_AF=0.2986;AA=c|||;VT=SNP
6	31383119	rs191827672	G	A	100	PASS	AC=67;AF=0.0133786;AN=5008;NS=2504;DP=17976;EAS_AF=0.001;AMR_AF=0.0159;AFR_AF=0.0091;EUR_AF=0.0258;SAS_AF=0.0174;AA=g|||;VT=SNP
6	31383187	rs9266835	A	G	100	PASS	AC=1720;AF=0.34345;AN=5008;NS=2504;DP=15933;EAS_AF=0.3006;AMR_AF=0.3516;AFR_AF=0.4372;EUR_AF=0.3002;SAS_AF=0.2996;AA=g|||;VT=SNP
6	31383239	rs112284419	T	C	100	PASS	AC=1233;AF=0.246206;AN=5008;NS=2504;DP=12475;EAS_AF=0.1776;AMR_AF=0.2824;AFR_AF=0.3381;EUR_AF=0.1779;SAS_AF=0.2372;AA=t|||;VT=SNP
6	31383304	rs9266836	G	A	100	PASS	AC=1716;AF=0.342652;AN=5008;NS=2504;DP=13200;EAS_AF=0.2996;AMR_AF=0.3516;AFR_AF=0.4365;EUR_AF=0.2992;SAS_AF=0.2986;AA=g|||;VT=SNP
6	31383370	rs183740218	G	A	100	PASS	AC=995;AF=0.198682;AN=5008;NS=2504;DP=12519;EAS_AF=0.1667;AMR_AF=0.2536;AFR_AF=0.2852;EUR_AF=0.1322;SAS_AF=0.1442;AA=g|||;VT=SNP
6	31383542	rs9266840	T	G	100	PASS	AC=1718;AF=0.343051;AN=5008;NS=2504;DP=14153;EAS_AF=0.2996;AMR_AF=0.3516;AFR_AF=0.4372;EUR_AF=0.3002;SAS_AF=0.2986;AA=-|||;VT=SNP
6	31383593	rs9266841	G	A	100	PASS	AC=330;AF=0.0658946;AN=5008;NS=2504;DP=12968;EAS_AF=0.0665;AMR_AF=0.0562;AFR_AF=0.0862;EUR_AF=0.0736;SAS_AF=0.0368;AA=g|||;VT=SNP
6	31383613	rs115841246	A	G	100	PASS	AC=159;AF=0.0317492;AN=5008;NS=2504;DP=12769;EAS_AF=0.0109;AMR_AF=0.0187;AFR_AF=0.0008;EUR_AF=0.0427;SAS_AF=0.093;AA=a|||;VT=SNP
6	31383686	rs3094585	C	G	100	PASS	AC=1020;AF=0.203674;AN=5008;NS=2504;DP=13557;EAS_AF=0.119;AMR_AF=0.1873;AFR_AF=0.2534;EUR_AF=0.1799;SAS_AF=0.2597;AA=c|||;VT=SNP
6	31383754	rs74456806	T	G	100	PASS	AC=1375;AF=0.274561;AN=5008;NS=2504;DP=13264;EAS_AF=0.2321;AMR_AF=0.2954;AFR_AF=0.3427;EUR_AF=0.2266;SAS_AF=0.2607;AA=t|||;VT=SNP
6	31383848	rs3094584	G	A	100	PASS	AC=1020;AF=0.203674;AN=5008;NS=2504;DP=16045;EAS_AF=0.119;AMR_AF=0.1873;AFR_AF=0.2534;EUR_AF=0.1789;SAS_AF=0.2607;AA=g|||;VT=SNP
6	31383960	rs73402206	A	G	100	PASS	AC=77;AF=0.0153754;AN=5008;NS=2504;DP=15549;EAS_AF=0.001;AMR_AF=0.0533;AFR_AF=0.0182;EUR_AF=0.0149;SAS_AF=0;AA=g|||;VT=SNP
6	31383979	rs6932236	T	C	100	PASS	AC=1717;AF=0.342851;AN=5008;NS=2504;DP=16271;EAS_AF=0.2996;AMR_AF=0.3516;AFR_AF=0.4365;EUR_AF=0.2992;SAS_AF=0.2996;AA=c|||;VT=SNP
6	31383980	rs6909760	G	A	100	PASS	AC=330;AF=0.0658946;AN=5008;NS=2504;DP=16110;EAS_AF=0.0665;AMR_AF=0.0562;AFR_AF=0.0862;EUR_AF=0.0736;SAS_AF=0.0368;AA=g|||;VT=SNP
6	31384147	rs72502586	T	A	100	PASS	AC=1234;AF=0.246406;AN=5008;NS=2504;DP=18418;EAS_AF=0.1776;AMR_AF=0.2824;AFR_AF=0.3389;EUR_AF=0.1779;SAS_AF=0.2372;AA=t|||;VT=SNP
6	31384175	rs145513012	C	A	100	PASS	AC=217;AF=0.0433307;AN=5008;NS=2504;DP=18534;EAS_AF=0.0595;AMR_AF=0.0749;AFR_AF=0.0008;EUR_AF=0.0119;SAS_AF=0.0941;AA=c|||;VT=SNP
6	31384178	rs146550301	A	G	100	PASS	AC=217;AF=0.0433307;AN=5008;NS=2504;DP=18495;EAS_AF=0.0595;AMR_AF=0.0749;AFR_AF=0.0008;EUR_AF=0.0119;SAS_AF=0.0941;AA=a|||;VT=SNP
6	31384279	rs2848712	T	C	100	PASS	AC=404;AF=0.0806709;AN=5008;NS=2504;DP=19735;EAS_AF=0.0913;AMR_AF=0.0605;AFR_AF=0.0038;EUR_AF=0.0825;SAS_AF=0.1861;AA=t|||;VT=SNP
6	31384331	rs9266844	G	C	100	PASS	AC=1718;AF=0.343051;AN=5008;NS=2504;DP=19800;EAS_AF=0.2996;AMR_AF=0.3516;AFR_AF=0.4372;EUR_AF=0.2992;SAS_AF=0.2996;AA=c|||;VT=SNP
6	31384337	rs2596527	T	C	100	PASS	AC=404;AF=0.0806709;AN=5008;NS=2504;DP=19928;EAS_AF=0.0913;AMR_AF=0.0605;AFR_AF=0.0038;EUR_AF=0.0825;SAS_AF=0.1861;AA=t|||;VT=SNP
6	31384431	rs17206708	G	A	100	PASS	AC=96;AF=0.0191693;AN=5008;NS=2504;DP=21961;EAS_AF=0.0149;AMR_AF=0.0331;AFR_AF=0.0015;EUR_AF=0.0388;SAS_AF=0.0174;AA=g|||;VT=SNP
6	31384479	rs2848713	G	A	100	PASS	AC=404;AF=0.0806709;AN=5008;NS=2504;DP=21646;EAS_AF=0.0913;AMR_AF=0.0605;AFR_AF=0.0038;EUR_AF=0.0825;SAS_AF=0.1861;AA=g|||;VT=SNP
6	31384551	rs61079385	C	T	100	PASS	AC=77;AF=0.0153754;AN=5008;NS=2504;DP=19586;EAS_AF=0.001;AMR_AF=0.0533;AFR_AF=0.0182;EUR_AF=0.0149;SAS_AF=0;AA=c|||;VT=SNP
6	31384578	rs9468992	G	A	100	PASS	AC=1234;AF=0.246406;AN=5008;NS=2504;DP=18471;EAS_AF=0.1776;AMR_AF=0.2795;AFR_AF=0.3404;EUR_AF=0.1779;SAS_AF=0.2372;AA=a|||;VT=SNP
6	31384792	rs9266845	T	C	100	PASS	AC=1658;AF=0.33107;AN=5008;NS=2504;DP=20420;EAS_AF=0.2996;AMR_AF=0.3415;AFR_AF=0.3986;EUR_AF=0.2982;SAS_AF=0.2986;AA=c|||;VT=SNP
6	31384889	rs9266846	C	G	100	PASS	AC=1658;AF=0.33107;AN=5008;NS=2504;DP=20677;EAS_AF=0.2996;AMR_AF=0.3444;AFR_AF=0.3971;EUR_AF=0.2982;SAS_AF=0.2986;AA=c|||;VT=SNP
6	31385485	rs2596528	T	C	100	PASS	AC=3742;AF=0.747204;AN=5008;NS=2504;DP=17760;EAS_AF=0.7817;AMR_AF=0.83;AFR_AF=0.7413;EUR_AF=0.6083;SAS_AF=0.8037;AA=t|||;VT=SNP
6	31385509	rs6457413	G	A	100	PASS	AC=1714;AF=0.342252;AN=5008;NS=2504;DP=17510;EAS_AF=0.2986;AMR_AF=0.3545;AFR_AF=0.4334;EUR_AF=0.2992;SAS_AF=0.2996;AA=g|||;VT=SNP
6	31385526	rs2848710	A	G	100	PASS	AC=2685;AF=0.536142;AN=5008;NS=2504;DP=17444;EAS_AF=0.4117;AMR_AF=0.5922;AFR_AF=0.6982;EUR_AF=0.4642;SAS_AF=0.4796;AA=g|||;VT=SNP
6	31385629	rs2848711	T	G	100	PASS	AC=2889;AF=0.576877;AN=5008;NS=2504;DP=18086;EAS_AF=0.4226;AMR_AF=0.6167;AFR_AF=0.7284;EUR_AF=0.5089;SAS_AF=0.5726;AA=g|||;VT=SNP
6	31385701	rs6932191	G	T	100	PASS	AC=331;AF=0.0660942;AN=5008;NS=2504;DP=15152;EAS_AF=0.0665;AMR_AF=0.0562;AFR_AF=0.087;EUR_AF=0.0736;SAS_AF=0.0368;AA=g|||;VT=SNP
6	31385782	rs2596529	A	T	100	PASS	AC=637;AF=0.127196;AN=5008;NS=2504;DP=14061;EAS_AF=0.2996;AMR_AF=0.1383;AFR_AF=0.0129;EUR_AF=0.0875;SAS_AF=0.137;AA=a|||;VT=SNP
6	31385843	rs149692329	C	T	100	PASS	AC=1381;AF=0.275759;AN=5008;NS=2504;DP=17711;EAS_AF=0.2321;AMR_AF=0.2954;AFR_AF=0.3464;EUR_AF=0.2256;SAS_AF=0.2628;AA=c|||;VT=SNP
6	31385935	rs6932392	C	T	100	PASS	AC=1713;AF=0.342053;AN=5008;NS=2504;DP=15245;EAS_AF=0.2986;AMR_AF=0.3516;AFR_AF=0.4342;EUR_AF=0.2992;SAS_AF=0.2996;AA=c|||;VT=SNP
6	31385963	rs111832266	G	A	100	PASS	AC=77;AF=0.0153754;AN=5008;NS=2504;DP=16540;EAS_AF=0.001;AMR_AF=0.0533;AFR_AF=0.0182;EUR_AF=0.0149;SAS_AF=0;AA=g|||;VT=SNP
6	31386000	rs9295989	G	C	100	PASS	AC=614;AF=0.122604;AN=5008;NS=2504;DP=17087;EAS_AF=0.0278;AMR_AF=0.1268;AFR_AF=0.2489;EUR_AF=0.0964;SAS_AF=0.0736;AA=g|||;VT=SNP
6	31386019	rs9295990	T	G	100	PASS	AC=614;AF=0.122604;AN=5008;NS=2504;DP=17724;EAS_AF=0.0278;AMR_AF=0.1268;AFR_AF=0.2489;EUR_AF=0.0964;SAS_AF=0.0736;AA=t|||;VT=SNP
6	31386131	rs3132472	G	A	100	PASS	AC=173;AF=0.0345447;AN=5008;NS=2504;DP=16883;EAS_AF=0.004;AMR_AF=0.0288;AFR_AF=0.0136;EUR_AF=0.0825;SAS_AF=0.0491;AA=g|||;VT=SNP
6	31386328	rs78780505	G	A	100	PASS	AC=404;AF=0.0806709;AN=5008;NS=2504;DP=16944;EAS_AF=0.0913;AMR_AF=0.0605;AFR_AF=0.0038;EUR_AF=0.0825;SAS_AF=0.1861;AA=g|||;VT=SNP
6	31386518	rs115326349	A	G	100	PASS	AC=150;AF=0.0299521;AN=5008;NS=2504;DP=17336;EAS_AF=0.0546;AMR_AF=0.013;AFR_AF=0.0106;EUR_AF=0.0477;SAS_AF=0.0245;AA=a|||;VT=SNP
6	31386599	rs114905838	T	C	100	PASS	AC=143;AF=0.0285543;AN=5008;NS=2504;DP=14403;EAS_AF=0.0625;AMR_AF=0.0101;AFR_AF=0.0166;EUR_AF=0.0318;SAS_AF=0.0194;AA=t|||;VT=SNP
6	31386865	rs77995127	G	A	100	PASS	AC=1232;AF=0.246006;AN=5008;NS=2504;DP=15990;EAS_AF=0.1776;AMR_AF=0.2824;AFR_AF=0.3366;EUR_AF=0.1779;SAS_AF=0.2382;AA=g|||;VT=SNP
6	31386961	rs534280297	T	C	100	PASS	AC=601;AF=0.120008;AN=5008;NS=2504;DP=15969;EAS_AF=0.0278;AMR_AF=0.1254;AFR_AF=0.2436;EUR_AF=0.0924;SAS_AF=0.0726;AA=t|||;VT=SNP
6	31387101	rs78406152	T	C	100	PASS	AC=404;AF=0.0806709;AN=5008;NS=2504;DP=18756;EAS_AF=0.0913;AMR_AF=0.0605;AFR_AF=0.0038;EUR_AF=0.0825;SAS_AF=0.1861;AA=t|||;VT=SNP
6	31387157	rs2516450	C	T	100	PASS	AC=4568;AF=0.912141;AN=5008;NS=2504;DP=19870;EAS_AF=0.9444;AMR_AF=0.928;AFR_AF=0.8956;EUR_AF=0.8757;SAS_AF=0.9274;AA=t|||;VT=SNP
6	31387288	rs73402213	C	T	100	PASS	AC=77;AF=0.0153754;AN=5008;NS=2504;DP=20590;EAS_AF=0.001;AMR_AF=0.0533;AFR_AF=0.0182;EUR_AF=0.0149;SAS_AF=0;AA=c|||;VT=SNP
6	31387373	rs2596530	G	A	100	PASS	AC=3741;AF=0.747005;AN=5008;NS=2504;DP=20241;EAS_AF=0.7817;AMR_AF=0.83;AFR_AF=0.7405;EUR_AF=0.6083;SAS_AF=0.8037;AA=a|||;VT=SNP
6	31387448	rs79479695	G	T	100	PASS	AC=236;AF=0.0471246;AN=5008;NS=2504;DP=19438;EAS_AF=0.0109;AMR_AF=0.0274;AFR_AF=0.053;EUR_AF=0.0447;SAS_AF=0.093;AA=g|||;VT=SNP
6	31387515	rs60543763	C	T	100	PASS	AC=77;AF=0.0153754;AN=5008;NS=2504;DP=19260;EAS_AF=0.001;AMR_AF=0.0533;AFR_AF=0.0182;EUR_AF=0.0149;SAS_AF=0;AA=c|||;VT=SNP
6	31387557	rs2596531	C	T	100	PASS	AC=3741;AF=0.747005;AN=5008;NS=2504;DP=19748;EAS_AF=0.7817;AMR_AF=0.83;AFR_AF=0.7405;EUR_AF=0.6083;SAS_AF=0.8037;AA=t|||;VT=SNP
6	31387599	rs6900894	C	T	100	PASS	AC=1710;AF=0.341454;AN=5008;NS=2504;DP=20741;EAS_AF=0.2996;AMR_AF=0.3487;AFR_AF=0.4327;EUR_AF=0.2992;SAS_AF=0.2996;AA=c|||;VT=SNP
6	31387667	rs75119533	T	A	100	PASS	AC=236;AF=0.0471246;AN=5008;NS=2504;DP=22926;EAS_AF=0.0109;AMR_AF=0.0274;AFR_AF=0.053;EUR_AF=0.0447;SAS_AF=0.093;AA=t|||;VT=SNP
6	31387725	rs9266853	C	G	100	PASS	AC=129;AF=0.0257588;AN=5008;NS=2504;DP=22422;EAS_AF=0.005;AMR_AF=0.0303;AFR_AF=0.0068;EUR_AF=0.0885;SAS_AF=0.0051;AA=c|||;VT=SNP
6	31387810	rs79411911	C	T	100	PASS	AC=235;AF=0.0469249;AN=5008;NS=2504;DP=20782;EAS_AF=0.0109;AMR_AF=0.0274;AFR_AF=0.053;EUR_AF=0.0437;SAS_AF=0.093;AA=c|||;VT=SNP
6	31387871	rs2596532	G	C	100	PASS	AC=854;AF=0.170527;AN=5008;NS=2504;DP=18888;EAS_AF=0.3601;AMR_AF=0.2118;AFR_AF=0.0136;EUR_AF=0.0994;SAS_AF=0.2311;AA=g|||;VT=SNP
6	31387875	rs113203074	C	A	100	PASS	AC=154;AF=0.0307508;AN=5008;NS=2504;DP=18923;EAS_AF=0.004;AMR_AF=0.0778;AFR_AF=0.0393;EUR_AF=0.0308;SAS_AF=0.0133;AA=c|||;VT=SNP
6	31387912	rs3880459	T	G	100	PASS	AC=614;AF=0.122604;AN=5008;NS=2504;DP=18082;EAS_AF=0.0278;AMR_AF=0.1268;AFR_AF=0.2489;EUR_AF=0.0964;SAS_AF=0.0736;AA=t|||;VT=SNP
6	31387919	rs6901288	A	G	100	PASS	AC=1716;AF=0.342652;AN=5008;NS=2504;DP=18087;EAS_AF=0.2996;AMR_AF=0.3516;AFR_AF=0.4357;EUR_AF=0.2992;SAS_AF=0.2996;AA=g|||;VT=SNP
6	31387967	rs2848716	G	C	100	PASS	AC=854;AF=0.170527;AN=5008;NS=2504;DP=18478;EAS_AF=0.3591;AMR_AF=0.2133;AFR_AF=0.0136;EUR_AF=0.0994;SAS_AF=0.2311;AA=g|||;VT=SNP
6	31388053	rs2596533	C	T	100	PASS	AC=4713;AF=0.941094;AN=5008;NS=2504;DP=19354;EAS_AF=0.9722;AMR_AF=0.9409;AFR_AF=0.947;EUR_AF=0.8857;SAS_AF=0.9581;AA=t|||;VT=SNP
6	31388063	rs6902067	G	A	100	PASS	AC=1709;AF=0.341254;AN=5008;NS=2504;DP=19571;EAS_AF=0.2996;AMR_AF=0.3487;AFR_AF=0.4319;EUR_AF=0.2992;SAS_AF=0.2996;AA=g|||;VT=SNP
6	31388109	rs9501106	G	A	100	PASS	AC=1232;AF=0.246006;AN=5008;NS=2504;DP=19945;EAS_AF=0.1776;AMR_AF=0.2824;AFR_AF=0.3366;EUR_AF=0.1779;SAS_AF=0.2382;AA=g|||;VT=SNP
6	31388214	rs2844513	G	A	100	PASS	AC=2888;AF=0.576677;AN=5008;NS=2504;DP=19070;EAS_AF=0.4226;AMR_AF=0.6167;AFR_AF=0.7277;EUR_AF=0.5089;SAS_AF=0.5726;AA=a|||;VT=SNP
6	31388230	rs9283891	G	A	100	PASS	AC=1716;AF=0.342652;AN=5008;NS=2504;DP=19543;EAS_AF=0.2996;AMR_AF=0.3516;AFR_AF=0.4357;EUR_AF=0.2992;SAS_AF=0.2996;AA=a|||;VT=SNP
6	31388277	rs9295991	C	T	100	PASS	AC=1716;AF=0.342652;AN=5008;NS=2504;DP=19537;EAS_AF=0.2996;AMR_AF=0.3516;AFR_AF=0.4357;EUR_AF=0.2992;SAS_AF=0.2996;AA=t|||;VT=SNP
6	31388306	rs9295992	A	G	100	PASS	AC=1716;AF=0.342652;AN=5008;NS=2504;DP=18963;EAS_AF=0.2996;AMR_AF=0.3516;AFR_AF=0.4357;EUR_AF=0.2992;SAS_AF=0.2996;AA=g|||;VT=SNP
6	31388386	rs115681000	A	G	100	PASS	AC=150;AF=0.0299521;AN=5008;NS=2504;DP=19683;EAS_AF=0.0546;AMR_AF=0.013;AFR_AF=0.0106;EUR_AF=0.0477;SAS_AF=0.0245;AA=a|||;VT=SNP
6	31388449	rs73402222	T	C	100	PASS	AC=324;AF=0.0646965;AN=5008;NS=2504;DP=18507;EAS_AF=0.0665;AMR_AF=0.0533;AFR_AF=0.0832;EUR_AF=0.0736;SAS_AF=0.0368;AA=t|||;VT=SNP
6	31388522	rs41284519	C	T	100	PASS	AC=400;AF=0.0798722;AN=5008;NS=2504;DP=18820;EAS_AF=0.0278;AMR_AF=0.1037;AFR_AF=0.1097;EUR_AF=0.0835;SAS_AF=0.0726;AA=c|||;VT=SNP
6	31388526	rs58805580	C	T	100	PASS	AC=217;AF=0.0433307;AN=5008;NS=2504;DP=18937;EAS_AF=0.0595;AMR_AF=0.0749;AFR_AF=0.0008;EUR_AF=0.0119;SAS_AF=0.0941;AA=c|||;VT=SNP
6	31388555	rs72847395	T	G	100	PASS	AC=143;AF=0.0285543;AN=5008;NS=2504;DP=19726;EAS_AF=0.0625;AMR_AF=0.0101;AFR_AF=0.0166;EUR_AF=0.0318;SAS_AF=0.0194;AA=t|||;VT=SNP
6	31388595	rs9295993	A	G	100	PASS	AC=1715;AF=0.342452;AN=5008;NS=2504;DP=20549;EAS_AF=0.2996;AMR_AF=0.3487;AFR_AF=0.4365;EUR_AF=0.2992;SAS_AF=0.2996;AA=g|||;VT=SNP
6	31388601	rs72847397	T	C	100	PASS	AC=327;AF=0.0652955;AN=5008;NS=2504;DP=20716;EAS_AF=0.0675;AMR_AF=0.0533;AFR_AF=0.0847;EUR_AF=0.0736;SAS_AF=0.0368;AA=t|||;VT=SNP
6	31388685	rs148181670	A	G	100	PASS	AC=7;AF=0.00139776;AN=5008;NS=2504;DP=20598;EAS_AF=0;AMR_AF=0.0014;AFR_AF=0;EUR_AF=0.006;SAS_AF=0;AA=a|||;VT=SNP
6	31388875	rs68104617	A	G	100	PASS	AC=326;AF=0.0650958;AN=5008;NS=2504;DP=16957;EAS_AF=0.0675;AMR_AF=0.0533;AFR_AF=0.084;EUR_AF=0.0736;SAS_AF=0.0368;AA=a|||;VT=SNP
6	31389013	rs75428775	A	C	100	PASS	AC=1232;AF=0.246006;AN=5008;NS=2504;DP=18328;EAS_AF=0.1776;AMR_AF=0.2824;AFR_AF=0.3366;EUR_AF=0.1779;SAS_AF=0.2382;AA=a|||;VT=SNP
6	31389057	rs139328004	T	A	100	PASS	AC=65;AF=0.0129792;AN=5008;NS=2504;DP=17457;EAS_AF=0;AMR_AF=0.0346;AFR_AF=0;EUR_AF=0.0258;SAS_AF=0.0153;AA=t|||;VT=SNP
6	31389067	rs189111115	A	C	100	PASS	AC=152;AF=0.0303514;AN=5008;NS=2504;DP=17177;EAS_AF=0.0546;AMR_AF=0.013;AFR_AF=0.0106;EUR_AF=0.0487;SAS_AF=0.0256;AA=a|||;VT=SNP
6	31389121	rs72847400	A	G	100	PASS	AC=201;AF=0.0401358;AN=5008;NS=2504;DP=16145;EAS_AF=0.0625;AMR_AF=0.0346;AFR_AF=0.0371;EUR_AF=0.0457;SAS_AF=0.0194;AA=a|||;VT=SNP
6	31389208	rs115827739	A	G	100	PASS	AC=150;AF=0.0299521;AN=5008;NS=2504;DP=17113;EAS_AF=0.0546;AMR_AF=0.013;AFR_AF=0.0106;EUR_AF=0.0477;SAS_AF=0.0245;AA=a|||;VT=SNP
6	31389520	rs17200358	C	T	100	PASS	AC=1382;AF=0.275958;AN=5008;NS=2504;DP=18951;EAS_AF=0.2321;AMR_AF=0.2954;AFR_AF=0.3472;EUR_AF=0.2256;SAS_AF=0.2628;AA=c|||;VT=SNP
6	31389543	rs17200365	C	T	100	PASS	AC=201;AF=0.0401358;AN=5008;NS=2504;DP=19200;EAS_AF=0.0625;AMR_AF=0.0346;AFR_AF=0.0371;EUR_AF=0.0457;SAS_AF=0.0194;AA=c|||;VT=SNP
6	31389593	rs17200372	C	T	100	PASS	AC=201;AF=0.0401358;AN=5008;NS=2504;DP=19519;EAS_AF=0.0625;AMR_AF=0.0346;AFR_AF=0.0371;EUR_AF=0.0457;SAS_AF=0.0194;AA=c|||;VT=SNP
6	31389617	rs17200379	G	A	100	PASS	AC=1716;AF=0.342652;AN=5008;NS=2504;DP=19212;EAS_AF=0.2996;AMR_AF=0.3516;AFR_AF=0.4357;EUR_AF=0.2992;SAS_AF=0.2996;AA=a|||;VT=SNP
6	31389740	rs116081995	G	A	100	PASS	AC=159;AF=0.0317492;AN=5008;NS=2504;DP=18448;EAS_AF=0.0109;AMR_AF=0.0187;AFR_AF=0.0008;EUR_AF=0.0427;SAS_AF=0.093;AA=g|||;VT=SNP
6	31389768	rs17206736	T	G	100	PASS	AC=326;AF=0.0650958;AN=5008;NS=2504;DP=19717;EAS_AF=0.0665;AMR_AF=0.0533;AFR_AF=0.0847;EUR_AF=0.0736;SAS_AF=0.0368;AA=a|||;VT=SNP
6	31389784	rs2844511	A	G	100	PASS	AC=3741;AF=0.747005;AN=5008;NS=2504;DP=20352;EAS_AF=0.7817;AMR_AF=0.83;AFR_AF=0.7405;EUR_AF=0.6083;SAS_AF=0.8037;AA=g|||;VT=SNP
6	31389809	rs17206750	T	C	100	PASS	AC=1716;AF=0.342652;AN=5008;NS=2504;DP=20697;EAS_AF=0.2996;AMR_AF=0.3516;AFR_AF=0.4357;EUR_AF=0.2992;SAS_AF=0.2996;AA=t|||;VT=SNP
6	31389839	rs17206757	C	T	100	PASS	AC=327;AF=0.0652955;AN=5008;NS=2504;DP=20516;EAS_AF=0.0675;AMR_AF=0.0533;AFR_AF=0.0847;EUR_AF=0.0736;SAS_AF=0.0368;AA=t|||;VT=SNP
6	31389903	rs17200386	G	A	100	PASS	AC=1232;AF=0.246006;AN=5008;NS=2504;DP=20310;EAS_AF=0.1776;AMR_AF=0.2824;AFR_AF=0.3366;EUR_AF=0.1779;SAS_AF=0.2382;AA=g|||;VT=SNP
6	31389922	rs17200393	C	T	100	PASS	AC=69;AF=0.013778;AN=5008;NS=2504;DP=20416;EAS_AF=0.001;AMR_AF=0.0159;AFR_AF=0.0091;EUR_AF=0.0268;SAS_AF=0.0184;AA=c|||;VT=SNP
6	31389923	rs17200400	G	A	100	PASS	AC=150;AF=0.0299521;AN=5008;NS=2504;DP=20300;EAS_AF=0.0546;AMR_AF=0.013;AFR_AF=0.0106;EUR_AF=0.0477;SAS_AF=0.0245;AA=g|||;VT=SNP
6	31389965	rs17200407	C	G	100	PASS	AC=65;AF=0.0129792;AN=5008;NS=2504;DP=20556;EAS_AF=0;AMR_AF=0.0346;AFR_AF=0;EUR_AF=0.0258;SAS_AF=0.0153;AA=c|||;VT=SNP
6	31389968	rs112111750	C	T	100	PASS	AC=77;AF=0.0153754;AN=5008;NS=2504;DP=20696;EAS_AF=0.001;AMR_AF=0.0533;AFR_AF=0.0182;EUR_AF=0.0149;SAS_AF=0;AA=c|||;VT=SNP
6	31390055	rs10223421	G	T	100	PASS	AC=1716;AF=0.342652;AN=5008;NS=2504;DP=20512;EAS_AF=0.2996;AMR_AF=0.3516;AFR_AF=0.4357;EUR_AF=0.2992;SAS_AF=0.2996;AA=a|||;VT=SNP
6	31390098	rs10223562	T	C	100	PASS	AC=1383;AF=0.276158;AN=5008;NS=2504;DP=20214;EAS_AF=0.2321;AMR_AF=0.2939;AFR_AF=0.3487;EUR_AF=0.2256;SAS_AF=0.2628;AA=t|||;VT=SNP
6	31390203	rs10223568	T	C	100	PASS	AC=1233;AF=0.246206;AN=5008;NS=2504;DP=20746;EAS_AF=0.1776;AMR_AF=0.281;AFR_AF=0.3381;EUR_AF=0.1779;SAS_AF=0.2382;AA=t|||;VT=SNP
6	31390239	rs114869225	G	A	100	PASS	AC=183;AF=0.0365415;AN=5008;NS=2504;DP=21367;EAS_AF=0.0675;AMR_AF=0.0591;AFR_AF=0.0083;EUR_AF=0.0427;SAS_AF=0.0204;AA=g|||;VT=SNP
6	31390266	rs116419909	G	A	100	PASS	AC=160;AF=0.0319489;AN=5008;NS=2504;DP=21496;EAS_AF=0.0119;AMR_AF=0.0187;AFR_AF=0.0008;EUR_AF=0.0427;SAS_AF=0.093;AA=a|||;VT=SNP
6	31390377	rs10223570	T	C	100	PASS	AC=1389;AF=0.277356;AN=5008;NS=2504;DP=21239;EAS_AF=0.2321;AMR_AF=0.2983;AFR_AF=0.351;EUR_AF=0.2256;SAS_AF=0.2628;AA=-|||;VT=SNP
6	31390410	rs2516448	T	C	100	PASS	AC=3740;AF=0.746805;AN=5008;NS=2504;DP=21789;EAS_AF=0.7808;AMR_AF=0.83;AFR_AF=0.7405;EUR_AF=0.6083;SAS_AF=0.8037;AA=c|||;VT=SNP
6	31390426	rs9295994	A	T	100	PASS	AC=1382;AF=0.275958;AN=5008;NS=2504;DP=21823;EAS_AF=0.2321;AMR_AF=0.2954;AFR_AF=0.3472;EUR_AF=0.2256;SAS_AF=0.2628;AA=a|||;VT=SNP
6	31390441	rs61624501	T	C	100	PASS	AC=77;AF=0.0153754;AN=5008;NS=2504;DP=21897;EAS_AF=0.001;AMR_AF=0.0533;AFR_AF=0.0182;EUR_AF=0.0149;SAS_AF=0;AA=t|||;VT=SNP
6	31390506	rs9295995	G	A	100	PASS	AC=1382;AF=0.275958;AN=5008;NS=2504;DP=20462;EAS_AF=0.2321;AMR_AF=0.2954;AFR_AF=0.3472;EUR_AF=0.2256;SAS_AF=0.2628;AA=g|||;VT=SNP
6	31390558	rs9295996	T	G	100	PASS	AC=1716;AF=0.342652;AN=5008;NS=2504;DP=20668;EAS_AF=0.2996;AMR_AF=0.3516;AFR_AF=0.4357;EUR_AF=0.2992;SAS_AF=0.2996;AA=g|||;VT=SNP
6	31390566	rs56414040	C	A	100	PASS	AC=404;AF=0.0806709;AN=5008;NS=2504;DP=20723;EAS_AF=0.0704;AMR_AF=0.0778;AFR_AF=0.1059;EUR_AF=0.0895;SAS_AF=0.0501;AA=c|||;VT=SNP
6	31390610	rs112729487	G	A	100	PASS	AC=77;AF=0.0153754;AN=5008;NS=2504;DP=17986;EAS_AF=0.001;AMR_AF=0.0533;AFR_AF=0.0182;EUR_AF=0.0149;SAS_AF=0;AA=g|||;VT=SNP
6	31390617	rs56129747	T	A	100	PASS	AC=201;AF=0.0401358;AN=5008;NS=2504;DP=17480;EAS_AF=0.0625;AMR_AF=0.0346;AFR_AF=0.0371;EUR_AF=0.0457;SAS_AF=0.0194;AA=t|||;VT=SNP
6	31390621	rs2516447	T	C	100	PASS	AC=614;AF=0.122604;AN=5008;NS=2504;DP=17623;EAS_AF=0.0278;AMR_AF=0.1268;AFR_AF=0.2489;EUR_AF=0.0964;SAS_AF=0.0736;AA=t|||;VT=SNP
6	31390637	rs58045889	A	G	100	PASS	AC=123;AF=0.0245607;AN=5008;NS=2504;DP=18588;EAS_AF=0.004;AMR_AF=0.0187;AFR_AF=0.0461;EUR_AF=0.0278;SAS_AF=0.0174;AA=a|||;VT=SNP
6	31390779	rs55945137	G	A	100	PASS	AC=327;AF=0.0652955;AN=5008;NS=2504;DP=21719;EAS_AF=0.0675;AMR_AF=0.0533;AFR_AF=0.0847;EUR_AF=0.0736;SAS_AF=0.0368;AA=g|||;VT=SNP
6	31390874	rs115330856	C	T	100	PASS	AC=68;AF=0.0135783;AN=5008;NS=2504;DP=19816;EAS_AF=0;AMR_AF=0.0144;AFR_AF=0.0295;EUR_AF=0.0189;SAS_AF=0;AA=N|||;VT=SNP
6	31390971	rs116339333	G	A	100	PASS	AC=159;AF=0.0317492;AN=5008;NS=2504;DP=18550;EAS_AF=0.0109;AMR_AF=0.0187;AFR_AF=0.0008;EUR_AF=0.0427;SAS_AF=0.093;AA=N|||;VT=SNP
6	31391092	rs6919946	C	T	100	PASS	AC=77;AF=0.0153754;AN=5008;NS=2504;DP=18438;EAS_AF=0.003;AMR_AF=0.0245;AFR_AF=0.0212;EUR_AF=0.0159;SAS_AF=0.0133;AA=N|||;VT=SNP
6	31391257	rs58138383	A	G	100	PASS	AC=327;AF=0.0652955;AN=5008;NS=2504;DP=20008;EAS_AF=0.0675;AMR_AF=0.0533;AFR_AF=0.0847;EUR_AF=0.0736;SAS_AF=0.0368;AA=-|||;VT=SNP
6	31391262	rs113424809	T	C	100	PASS	AC=77;AF=0.0153754;AN=5008;NS=2504;DP=20283;EAS_AF=0.001;AMR_AF=0.0533;AFR_AF=0.0182;EUR_AF=0.0149;SAS_AF=0;AA=-|||;VT=SNP
6	31391389	rs114212906	C	T	100	PASS	AC=150;AF=0.0299521;AN=5008;NS=2504;DP=20236;EAS_AF=0.0546;AMR_AF=0.013;AFR_AF=0.0106;EUR_AF=0.0477;SAS_AF=0.0245;AA=-|||;VT=SNP
6	31391401	rs4418214	T	C	100	PASS	AC=388;AF=0.077476;AN=5008;NS=2504;DP=20126;EAS_AF=0.0655;AMR_AF=0.0418;AFR_AF=0.0635;EUR_AF=0.0934;SAS_AF=0.1176;AA=-|||;VT=SNP
6	31391591	rs56705452	G	A	100	PASS	AC=1415;AF=0.282548;AN=5008;NS=2504;DP=18513;EAS_AF=0.2887;AMR_AF=0.2968;AFR_AF=0.3585;EUR_AF=0.2406;SAS_AF=0.2065;AA=N|||;VT=SNP
6	31391599	rs78302817	C	T	100	PASS	AC=403;AF=0.0804712;AN=5008;NS=2504;DP=18413;EAS_AF=0.0913;AMR_AF=0.0591;AFR_AF=0.0038;EUR_AF=0.0825;SAS_AF=0.1861;AA=N|||;VT=SNP
6	31391618	rs2394994	A	T	100	PASS	AC=4178;AF=0.834265;AN=5008;NS=2504;DP=18223;EAS_AF=0.8135;AMR_AF=0.8963;AFR_AF=0.7814;EUR_AF=0.8221;SAS_AF=0.8957;AA=N|||;VT=SNP
6	31391667	rs142447081	C	T	100	PASS	AC=150;AF=0.0299521;AN=5008;NS=2504;DP=18731;EAS_AF=0.0546;AMR_AF=0.013;AFR_AF=0.0106;EUR_AF=0.0477;SAS_AF=0.0245;AA=N|||;VT=SNP
6	31392047	rs9501107	G	T	100	PASS	AC=814;AF=0.16254;AN=5008;NS=2504;DP=18112;EAS_AF=0.0992;AMR_AF=0.196;AFR_AF=0.2753;EUR_AF=0.0915;SAS_AF=0.1247;AA=g|||;VT=SNP
6	31392058	rs9501108	G	C	100	PASS	AC=1264;AF=0.252396;AN=5008;NS=2504;DP=17648;EAS_AF=0.1776;AMR_AF=0.2853;AFR_AF=0.3593;EUR_AF=0.1779;SAS_AF=0.2382;AA=g|||;VT=SNP
6	31392118	rs9501109	A	G	100	PASS	AC=1512;AF=0.301917;AN=5008;NS=2504;DP=17070;EAS_AF=0.1855;AMR_AF=0.379;AFR_AF=0.4244;EUR_AF=0.2366;SAS_AF=0.2689;AA=a|||;VT=SNP
6	31392188	rs115368838	T	C	100	PASS	AC=217;AF=0.0433307;AN=5008;NS=2504;DP=19422;EAS_AF=0.0595;AMR_AF=0.0749;AFR_AF=0.0008;EUR_AF=0.0119;SAS_AF=0.0941;AA=t|||;VT=SNP
6	31392308	rs2596468	A	G	100	PASS	AC=692;AF=0.138179;AN=5008;NS=2504;DP=19287;EAS_AF=0.3175;AMR_AF=0.1513;AFR_AF=0.034;EUR_AF=0.0875;SAS_AF=0.137;AA=a|||;VT=SNP
6	31392328	rs72848706	C	T	100	PASS	AC=200;AF=0.0399361;AN=5008;NS=2504;DP=19197;EAS_AF=0.0625;AMR_AF=0.0346;AFR_AF=0.0363;EUR_AF=0.0457;SAS_AF=0.0194;AA=c|||;VT=SNP
6	31392340	rs9501110	T	C	100	PASS	AC=1382;AF=0.275958;AN=5008;NS=2504;DP=19182;EAS_AF=0.2321;AMR_AF=0.2954;AFR_AF=0.3472;EUR_AF=0.2256;SAS_AF=0.2628;AA=t|||;VT=SNP
6	31392484	rs2516446	G	C	100	PASS	AC=3579;AF=0.714657;AN=5008;NS=2504;DP=15557;EAS_AF=0.7153;AMR_AF=0.7939;AFR_AF=0.7118;EUR_AF=0.6968;SAS_AF=0.68;AA=c|||;VT=SNP
6	31392486	rs2596469	T	C	100	PASS	AC=3579;AF=0.714657;AN=5008;NS=2504;DP=15641;EAS_AF=0.7153;AMR_AF=0.7939;AFR_AF=0.7118;EUR_AF=0.6968;SAS_AF=0.68;AA=c|||;VT=SNP
6	31392607	rs2596470	T	A	100	PASS	AC=3500;AF=0.698882;AN=5008;NS=2504;DP=16564;EAS_AF=0.7143;AMR_AF=0.7406;AFR_AF=0.6936;EUR_AF=0.6809;SAS_AF=0.6789;AA=a|||;VT=SNP
6	31392739	rs79033175	A	G	100	PASS	AC=1232;AF=0.246006;AN=5008;NS=2504;DP=16748;EAS_AF=0.1776;AMR_AF=0.2824;AFR_AF=0.3366;EUR_AF=0.1779;SAS_AF=0.2382;AA=a|||;VT=SNP
6	31392790	rs2516445	C	G	100	PASS	AC=567;AF=0.113219;AN=5008;NS=2504;DP=16067;EAS_AF=0.0099;AMR_AF=0.1167;AFR_AF=0.2322;EUR_AF=0.0964;SAS_AF=0.0736;AA=c|||;VT=SNP
6	31392805	rs3093959	T	C	100	PASS	AC=3777;AF=0.754193;AN=5008;NS=2504;DP=16470;EAS_AF=0.7222;AMR_AF=0.8372;AFR_AF=0.7784;EUR_AF=0.7406;SAS_AF=0.7096;AA=t|||;VT=SNP
6	31392806	rs559152613	A	T	100	PASS	AC=71;AF=0.0141773;AN=5008;NS=2504;DP=16484;EAS_AF=0.001;AMR_AF=0.013;AFR_AF=0.0023;EUR_AF=0.0477;SAS_AF=0.0102;AA=a|||;VT=SNP
6	31392906	rs2524279	A	G	100	PASS	AC=377;AF=0.0752796;AN=5008;NS=2504;DP=17325;EAS_AF=0.2063;AMR_AF=0.0965;AFR_AF=0.0038;EUR_AF=0.0467;SAS_AF=0.0511;AA=a|||;VT=SNP
6	31392985	rs12662288	G	T	100	PASS	AC=217;AF=0.0433307;AN=5008;NS=2504;DP=17523;EAS_AF=0.0595;AMR_AF=0.0749;AFR_AF=0.0008;EUR_AF=0.0119;SAS_AF=0.0941;AA=g|||;VT=SNP
6	31392991	rs72848707	G	T	100	PASS	AC=1433;AF=0.286142;AN=5008;NS=2504;DP=17569;EAS_AF=0.2401;AMR_AF=0.317;AFR_AF=0.3737;EUR_AF=0.2237;SAS_AF=0.2577;AA=-|||;VT=SNP
6	31392993	rs141365043	T	G	100	PASS	AC=77;AF=0.0153754;AN=5008;NS=2504;DP=17649;EAS_AF=0.003;AMR_AF=0.0245;AFR_AF=0.0212;EUR_AF=0.0159;SAS_AF=0.0133;AA=t|||;VT=SNP
6	31393014	rs116198852	C	T	100	PASS	AC=279;AF=0.0557109;AN=5008;NS=2504;DP=17581;EAS_AF=0.0089;AMR_AF=0.0965;AFR_AF=0.0862;EUR_AF=0.0586;SAS_AF=0.0307;AA=t|||;VT=SNP
6	31393053	rs77808671	A	G	100	PASS	AC=1586;AF=0.316693;AN=5008;NS=2504;DP=18316;EAS_AF=0.2956;AMR_AF=0.33;AFR_AF=0.3858;EUR_AF=0.2714;SAS_AF=0.2822;AA=a|||;VT=SNP
6	31393074	rs147664645	G	C	100	PASS	AC=201;AF=0.0401358;AN=5008;NS=2504;DP=17413;EAS_AF=0.0625;AMR_AF=0.0346;AFR_AF=0.0371;EUR_AF=0.0457;SAS_AF=0.0194;AA=g|||;VT=SNP
6	31393244	rs55782725	G	A	100	PASS	AC=278;AF=0.0555112;AN=5008;NS=2504;DP=15394;EAS_AF=0.0079;AMR_AF=0.0994;AFR_AF=0.0847;EUR_AF=0.0586;SAS_AF=0.0307;AA=g|||;VT=SNP
6	31393374	rs4947314	T	G	100	PASS	AC=1465;AF=0.292532;AN=5008;NS=2504;DP=17422;EAS_AF=0.2401;AMR_AF=0.3184;AFR_AF=0.3971;EUR_AF=0.2237;SAS_AF=0.2577;AA=t|||;VT=SNP
6	31393393	rs73402240	C	T	100	PASS	AC=125;AF=0.0249601;AN=5008;NS=2504;DP=18291;EAS_AF=0.0119;AMR_AF=0.0749;AFR_AF=0.0189;EUR_AF=0.0328;SAS_AF=0.0031;AA=c|||;VT=SNP
6	31393482	rs55972801	T	C	100	PASS	AC=276;AF=0.0551118;AN=5008;NS=2504;DP=18042;EAS_AF=0.0079;AMR_AF=0.0965;AFR_AF=0.0847;EUR_AF=0.0586;SAS_AF=0.0307;AA=t|||;VT=SNP
6	31393574	rs148972939	A	G	100	PASS	AC=77;AF=0.0153754;AN=5008;NS=2504;DP=19399;EAS_AF=0;AMR_AF=0.0187;AFR_AF=0.0295;EUR_AF=0.0219;SAS_AF=0.0031;AA=a|||;VT=SNP
6	31393600	rs7451769	T	C	100	PASS	AC=1862;AF=0.371805;AN=5008;NS=2504;DP=19563;EAS_AF=0.3036;AMR_AF=0.4265;AFR_AF=0.4705;EUR_AF=0.33;SAS_AF=0.3129;AA=c|||;VT=SNP
6	31393684	rs3132091	A	G	100	PASS	AC=4571;AF=0.91274;AN=5008;NS=2504;DP=19854;EAS_AF=0.9444;AMR_AF=0.928;AFR_AF=0.8979;EUR_AF=0.8757;SAS_AF=0.9274;AA=g|||;VT=SNP
6	31393745	rs116639222	C	T	100	PASS	AC=202;AF=0.0403355;AN=5008;NS=2504;DP=20817;EAS_AF=0.0625;AMR_AF=0.0346;AFR_AF=0.0371;EUR_AF=0.0457;SAS_AF=0.0204;AA=c|||;VT=SNP
6	31393860	rs3997950	T	A	100	PASS	AC=1232;AF=0.246006;AN=5008;NS=2504;DP=20132;EAS_AF=0.1776;AMR_AF=0.2824;AFR_AF=0.3366;EUR_AF=0.1779;SAS_AF=0.2382;AA=t|||;VT=SNP
6	31393866	rs143831820	C	T	100	PASS	AC=71;AF=0.0141773;AN=5008;NS=2504;DP=20178;EAS_AF=0.001;AMR_AF=0.013;AFR_AF=0.0023;EUR_AF=0.0477;SAS_AF=0.0102;AA=c|||;VT=SNP
6	31393910	rs56403814	G	C	100	PASS	AC=276;AF=0.0551118;AN=5008;NS=2504;DP=20563;EAS_AF=0.0079;AMR_AF=0.0965;AFR_AF=0.0847;EUR_AF=0.0586;SAS_AF=0.0307;AA=g|||;VT=SNP
6	31394093	rs55667453	G	A	100	PASS	AC=276;AF=0.0551118;AN=5008;NS=2504;DP=20253;EAS_AF=0.0079;AMR_AF=0.0965;AFR_AF=0.0847;EUR_AF=0.0586;SAS_AF=0.0307;AA=g|||;VT=SNP
6	31394218	rs113397158	A	T	100	PASS	AC=123;AF=0.0245607;AN=5008;NS=2504;DP=20955;EAS_AF=0.004;AMR_AF=0.0187;AFR_AF=0.0461;EUR_AF=0.0278;SAS_AF=0.0174;AA=a|||;VT=SNP
6	31394279	rs113912664	T	C	100	PASS	AC=1232;AF=0.246006;AN=5008;NS=2504;DP=20547;EAS_AF=0.1776;AMR_AF=0.2824;AFR_AF=0.3366;EUR_AF=0.1779;SAS_AF=0.2382;AA=t|||;VT=SNP
6	31394395	rs79299723	G	A	100	PASS	AC=434;AF=0.0866613;AN=5008;NS=2504;DP=20998;EAS_AF=0.126;AMR_AF=0.0533;AFR_AF=0.0499;EUR_AF=0.0934;SAS_AF=0.1125;AA=g|||;VT=SNP
6	31394424	rs62395272	C	T	100	PASS	AC=368;AF=0.0734824;AN=5008;NS=2504;DP=20685;EAS_AF=0.1181;AMR_AF=0.0504;AFR_AF=0.0492;EUR_AF=0.1054;SAS_AF=0.044;AA=c|||;VT=SNP
6	31394446	rs117604452	C	T	100	PASS	AC=354;AF=0.0706869;AN=5008;NS=2504;DP=20664;EAS_AF=0.1181;AMR_AF=0.0476;AFR_AF=0.0492;EUR_AF=0.0934;SAS_AF=0.044;AA=c|||;VT=SNP
6	31394473	rs55653675	T	C	100	PASS	AC=1861;AF=0.371605;AN=5008;NS=2504;DP=20735;EAS_AF=0.3026;AMR_AF=0.4265;AFR_AF=0.4705;EUR_AF=0.33;SAS_AF=0.3129;AA=c|||;VT=SNP
6	31394507	rs55961601	A	G	100	PASS	AC=1862;AF=0.371805;AN=5008;NS=2504;DP=20091;EAS_AF=0.3026;AMR_AF=0.4265;AFR_AF=0.4705;EUR_AF=0.33;SAS_AF=0.3139;AA=g|||;VT=SNP
6	31394665	rs78187642	G	A	100	PASS	AC=1231;AF=0.245807;AN=5008;NS=2504;DP=20565;EAS_AF=0.1766;AMR_AF=0.2824;AFR_AF=0.3366;EUR_AF=0.1779;SAS_AF=0.2382;AA=g|||;VT=SNP
6	31394673	rs61277166	A	C	100	PASS	AC=1862;AF=0.371805;AN=5008;NS=2504;DP=20460;EAS_AF=0.3026;AMR_AF=0.4265;AFR_AF=0.4705;EUR_AF=0.33;SAS_AF=0.3139;AA=c|||;VT=SNP
6	31394700	rs2516472	A	G	100	PASS	AC=566;AF=0.113019;AN=5008;NS=2504;DP=19404;EAS_AF=0.0099;AMR_AF=0.1167;AFR_AF=0.2322;EUR_AF=0.0964;SAS_AF=0.0726;AA=a|||;VT=SNP
6	31394757	rs56967508	C	G	100	PASS	AC=1861;AF=0.371605;AN=5008;NS=2504;DP=16627;EAS_AF=0.3026;AMR_AF=0.4265;AFR_AF=0.4713;EUR_AF=0.329;SAS_AF=0.3129;AA=g|||;VT=SNP
6	31394767	rs111228867	A	G	100	PASS	AC=1230;AF=0.245607;AN=5008;NS=2504;DP=16404;EAS_AF=0.1766;AMR_AF=0.2824;AFR_AF=0.3374;EUR_AF=0.1769;SAS_AF=0.2372;AA=g|||;VT=SNP
6	31394825	rs77989266	C	A	100	PASS	AC=1227;AF=0.245008;AN=5008;NS=2504;DP=15085;EAS_AF=0.1776;AMR_AF=0.2839;AFR_AF=0.3336;EUR_AF=0.1769;SAS_AF=0.2372;AA=c|||;VT=SNP
6	31394898	rs116307838	G	C	100	PASS	AC=182;AF=0.0363419;AN=5008;NS=2504;DP=12055;EAS_AF=0.0675;AMR_AF=0.0591;AFR_AF=0.0083;EUR_AF=0.0427;SAS_AF=0.0194;AA=g|||;VT=SNP
6	31394914	rs77198258	C	A	100	PASS	AC=1235;AF=0.246605;AN=5008;NS=2504;DP=11665;EAS_AF=0.1776;AMR_AF=0.2824;AFR_AF=0.3381;EUR_AF=0.1779;SAS_AF=0.2393;AA=c|||;VT=SNP
6	31394939	rs150105195	G	A	100	PASS	AC=150;AF=0.0299521;AN=5008;NS=2504;DP=11775;EAS_AF=0.0546;AMR_AF=0.013;AFR_AF=0.0106;EUR_AF=0.0477;SAS_AF=0.0245;AA=g|||;VT=SNP
6	31394941	rs138601521	T	A	100	PASS	AC=354;AF=0.0706869;AN=5008;NS=2504;DP=11814;EAS_AF=0.1181;AMR_AF=0.0476;AFR_AF=0.0492;EUR_AF=0.0934;SAS_AF=0.044;AA=t|||;VT=SNP
6	31394967	rs149304476	G	C	100	PASS	AC=141;AF=0.028155;AN=5008;NS=2504;DP=11746;EAS_AF=0.0615;AMR_AF=0.0101;AFR_AF=0.0159;EUR_AF=0.0318;SAS_AF=0.0194;AA=g|||;VT=SNP
6	31395052	rs72848713	G	C	100	PASS	AC=140;AF=0.0279553;AN=5008;NS=2504;DP=9551;EAS_AF=0.0605;AMR_AF=0.0101;AFR_AF=0.0159;EUR_AF=0.0318;SAS_AF=0.0194;AA=g|||;VT=SNP
6	31397631	rs72502587	G	A	100	PASS	AC=1217;AF=0.243011;AN=5008;NS=2504;DP=6142;EAS_AF=0.1756;AMR_AF=0.2795;AFR_AF=0.3343;EUR_AF=0.1769;SAS_AF=0.2311;AA=N|||;VT=SNP
6	31397654	rs112211052	A	G	100	PASS	AC=278;AF=0.0555112;AN=5008;NS=2504;DP=8143;EAS_AF=0.0079;AMR_AF=0.0965;AFR_AF=0.0847;EUR_AF=0.0586;SAS_AF=0.0327;AA=N|||;VT=SNP
6	31397658	rs2516451	A	G	100	PASS	AC=558;AF=0.111422;AN=5008;NS=2504;DP=8389;EAS_AF=0.2411;AMR_AF=0.1499;AFR_AF=0.0303;EUR_AF=0.0865;SAS_AF=0.0859;AA=N|||;VT=SNP
6	31397689	rs143015185	A	T	100	PASS	AC=384;AF=0.0766773;AN=5008;NS=2504;DP=9880;EAS_AF=0.0417;AMR_AF=0.1671;AFR_AF=0.0477;EUR_AF=0.0755;SAS_AF=0.089;AA=N|||;VT=SNP
6	31397773	rs72848718	G	T	100	PASS	AC=353;AF=0.0704872;AN=5008;NS=2504;DP=11180;EAS_AF=0.1171;AMR_AF=0.0476;AFR_AF=0.0484;EUR_AF=0.0934;SAS_AF=0.045;AA=N|||;VT=SNP
6	31397828	rs68094537	T	C	100	PASS	AC=1828;AF=0.365016;AN=5008;NS=2504;DP=13107;EAS_AF=0.3016;AMR_AF=0.4193;AFR_AF=0.4576;EUR_AF=0.3241;SAS_AF=0.3088;AA=N|||;VT=SNP
6	31397844	rs114399331	C	T	100	PASS	AC=154;AF=0.0307508;AN=5008;NS=2504;DP=13888;EAS_AF=0.0556;AMR_AF=0.013;AFR_AF=0.0121;EUR_AF=0.0477;SAS_AF=0.0256;AA=N|||;VT=SNP
6	31397948	rs147210419	G	T	100	PASS	AC=354;AF=0.0706869;AN=5008;NS=2504;DP=16752;EAS_AF=0.1181;AMR_AF=0.0476;AFR_AF=0.0492;EUR_AF=0.0934;SAS_AF=0.044;AA=N|||;VT=SNP
6	31397966	rs139063538	A	C	100	PASS	AC=1228;AF=0.245208;AN=5008;NS=2504;DP=16396;EAS_AF=0.1766;AMR_AF=0.2824;AFR_AF=0.3366;EUR_AF=0.1759;SAS_AF=0.2372;AA=N|||;VT=SNP
6	31397981	rs115383265	G	A	100	PASS	AC=153;AF=0.0305511;AN=5008;NS=2504;DP=16483;EAS_AF=0.0556;AMR_AF=0.013;AFR_AF=0.0121;EUR_AF=0.0477;SAS_AF=0.0245;AA=N|||;VT=SNP
6	31397984	rs116711101	A	T	100	PASS	AC=153;AF=0.0305511;AN=5008;NS=2504;DP=16580;EAS_AF=0.0556;AMR_AF=0.013;AFR_AF=0.0121;EUR_AF=0.0477;SAS_AF=0.0245;AA=N|||;VT=SNP
6	31398047	rs144670378	A	T	100	PASS	AC=153;AF=0.0305511;AN=5008;NS=2504;DP=19178;EAS_AF=0.0556;AMR_AF=0.013;AFR_AF=0.0121;EUR_AF=0.0477;SAS_AF=0.0245;AA=N|||;VT=SNP
6	31398058	rs114635873	G	A	100	PASS	AC=201;AF=0.0401358;AN=5008;NS=2504;DP=19508;EAS_AF=0.0625;AMR_AF=0.0346;AFR_AF=0.0371;EUR_AF=0.0457;SAS_AF=0.0194;AA=N|||;VT=SNP
6	31398097	rs76189202	A	G	100	PASS	AC=354;AF=0.0706869;AN=5008;NS=2504;DP=19295;EAS_AF=0.1181;AMR_AF=0.0476;AFR_AF=0.0492;EUR_AF=0.0934;SAS_AF=0.044;AA=N|||;VT=SNP
6	31398144	rs68041688	A	G	100	PASS	AC=1863;AF=0.372005;AN=5008;NS=2504;DP=19848;EAS_AF=0.3036;AMR_AF=0.4265;AFR_AF=0.4713;EUR_AF=0.33;SAS_AF=0.3129;AA=N|||;VT=SNP
6	31398180	rs115434718	C	A	100	PASS	AC=150;AF=0.0299521;AN=5008;NS=2504;DP=20632;EAS_AF=0.0546;AMR_AF=0.013;AFR_AF=0.0106;EUR_AF=0.0477;SAS_AF=0.0245;AA=N|||;VT=SNP
6	31398193	rs115430267	G	A	100	PASS	AC=201;AF=0.0401358;AN=5008;NS=2504;DP=21065;EAS_AF=0.0625;AMR_AF=0.0346;AFR_AF=0.0371;EUR_AF=0.0457;SAS_AF=0.0194;AA=N|||;VT=SNP
6	31398205	rs114563255	G	T	100	PASS	AC=153;AF=0.0305511;AN=5008;NS=2504;DP=21214;EAS_AF=0.0556;AMR_AF=0.013;AFR_AF=0.0121;EUR_AF=0.0477;SAS_AF=0.0245;AA=N|||;VT=SNP
6	31398226	rs77283485	G	C	100	PASS	AC=1233;AF=0.246206;AN=5008;NS=2504;DP=21880;EAS_AF=0.1786;AMR_AF=0.2824;AFR_AF=0.3366;EUR_AF=0.1779;SAS_AF=0.2382;AA=N|||;VT=SNP
6	31398300	rs78765765	T	C	100	PASS	AC=1231;AF=0.245807;AN=5008;NS=2504;DP=20859;EAS_AF=0.1776;AMR_AF=0.2824;AFR_AF=0.3366;EUR_AF=0.1779;SAS_AF=0.2372;AA=N|||;VT=SNP
6	31398312	rs569214948	T	C	100	PASS	AC=1865;AF=0.372404;AN=5008;NS=2504;DP=20519;EAS_AF=0.3036;AMR_AF=0.4265;AFR_AF=0.4728;EUR_AF=0.33;SAS_AF=0.3129;AA=N|||;VT=SNP
6	31398331	rs76760132	C	G	100	PASS	AC=1308;AF=0.261182;AN=5008;NS=2504;DP=20242;EAS_AF=0.1786;AMR_AF=0.3357;AFR_AF=0.3548;EUR_AF=0.1928;SAS_AF=0.2372;AA=N|||;VT=SNP
6	31398334	rs58571037	G	A	100	PASS	AC=282;AF=0.0563099;AN=5008;NS=2504;DP=20311;EAS_AF=0.0079;AMR_AF=0.0965;AFR_AF=0.0885;EUR_AF=0.0596;SAS_AF=0.0307;AA=N|||;VT=SNP
6	31398374	rs116183176	T	C	100	PASS	AC=1232;AF=0.246006;AN=5008;NS=2504;DP=20333;EAS_AF=0.1776;AMR_AF=0.2824;AFR_AF=0.3366;EUR_AF=0.1779;SAS_AF=0.2382;AA=N|||;VT=SNP
6	31398376	rs114890635	A	G	100	PASS	AC=1232;AF=0.246006;AN=5008;NS=2504;DP=20378;EAS_AF=0.1776;AMR_AF=0.2824;AFR_AF=0.3366;EUR_AF=0.1779;SAS_AF=0.2382;AA=N|||;VT=SNP
6	31398480	rs56383757	C	A	100	PASS	AC=354;AF=0.0706869;AN=5008;NS=2504;DP=18573;EAS_AF=0.1181;AMR_AF=0.0476;AFR_AF=0.0492;EUR_AF=0.0934;SAS_AF=0.044;AA=N|||;VT=SNP
6	31398490	rs112116076	A	T	100	PASS	AC=1232;AF=0.246006;AN=5008;NS=2504;DP=18520;EAS_AF=0.1776;AMR_AF=0.2824;AFR_AF=0.3366;EUR_AF=0.1779;SAS_AF=0.2382;AA=N|||;VT=SNP
6	31398525	rs78854378	C	T	100	PASS	AC=1232;AF=0.246006;AN=5008;NS=2504;DP=19361;EAS_AF=0.1776;AMR_AF=0.2824;AFR_AF=0.3366;EUR_AF=0.1779;SAS_AF=0.2382;AA=N|||;VT=SNP
6	31398591	rs9501117	A	G	100	PASS	AC=393;AF=0.0784744;AN=5008;NS=2504;DP=19415;EAS_AF=0.0437;AMR_AF=0.1686;AFR_AF=0.0477;EUR_AF=0.0765;SAS_AF=0.0941;AA=N|||;VT=SNP
6	31398621	rs4090417	A	G	100	PASS	AC=1233;AF=0.246206;AN=5008;NS=2504;DP=19838;EAS_AF=0.1786;AMR_AF=0.281;AFR_AF=0.3366;EUR_AF=0.1779;SAS_AF=0.2393;AA=N|||;VT=SNP
6	31398627	rs4090416	A	G	100	PASS	AC=1233;AF=0.246206;AN=5008;NS=2504;DP=19959;EAS_AF=0.1786;AMR_AF=0.281;AFR_AF=0.3366;EUR_AF=0.1779;SAS_AF=0.2393;AA=N|||;VT=SNP
6	31398641	rs4090415	G	A	100	PASS	AC=1234;AF=0.246406;AN=5008;NS=2504;DP=20066;EAS_AF=0.1786;AMR_AF=0.2824;AFR_AF=0.3366;EUR_AF=0.1779;SAS_AF=0.2393;AA=N|||;VT=SNP
6	31398662	rs4090414	A	G	100	PASS	AC=277;AF=0.0553115;AN=5008;NS=2504;DP=20507;EAS_AF=0.0079;AMR_AF=0.0965;AFR_AF=0.0847;EUR_AF=0.0596;SAS_AF=0.0307;AA=N|||;VT=SNP
6	31398784	rs2524278	C	T	100	PASS	AC=692;AF=0.138179;AN=5008;NS=2504;DP=19553;EAS_AF=0.3175;AMR_AF=0.1513;AFR_AF=0.034;EUR_AF=0.0875;SAS_AF=0.137;AA=N|||;VT=SNP
6	31398828	rs4090413	G	A	100	PASS	AC=1232;AF=0.246006;AN=5008;NS=2504;DP=19145;EAS_AF=0.1776;AMR_AF=0.2824;AFR_AF=0.3366;EUR_AF=0.1779;SAS_AF=0.2382;AA=N|||;VT=SNP
6	31398907	rs9501122	A	G	100	PASS	AC=1233;AF=0.246206;AN=5008;NS=2504;DP=18828;EAS_AF=0.1776;AMR_AF=0.2824;AFR_AF=0.3366;EUR_AF=0.1779;SAS_AF=0.2393;AA=N|||;VT=SNP
6	31398924	rs55909619	G	A	100	PASS	AC=354;AF=0.0706869;AN=5008;NS=2504;DP=18647;EAS_AF=0.1181;AMR_AF=0.0476;AFR_AF=0.0492;EUR_AF=0.0934;SAS_AF=0.044;AA=N|||;VT=SNP
6	31399129	rs114921825	G	A	100	PASS	AC=1233;AF=0.246206;AN=5008;NS=2504;DP=18479;EAS_AF=0.1776;AMR_AF=0.2824;AFR_AF=0.3366;EUR_AF=0.1779;SAS_AF=0.2393;AA=N|||;VT=SNP
6	31399135	rs55715051	T	G	100	PASS	AC=1862;AF=0.371805;AN=5008;NS=2504;DP=18271;EAS_AF=0.3036;AMR_AF=0.4265;AFR_AF=0.4705;EUR_AF=0.33;SAS_AF=0.3129;AA=N|||;VT=SNP
6	31399145	rs111661070	A	G	100	PASS	AC=1232;AF=0.246006;AN=5008;NS=2504;DP=18295;EAS_AF=0.1776;AMR_AF=0.2824;AFR_AF=0.3366;EUR_AF=0.1779;SAS_AF=0.2382;AA=N|||;VT=SNP
6	31399229	rs56165145	A	G	100	PASS	AC=1862;AF=0.371805;AN=5008;NS=2504;DP=17925;EAS_AF=0.3036;AMR_AF=0.4265;AFR_AF=0.4705;EUR_AF=0.33;SAS_AF=0.3129;AA=N|||;VT=SNP
6	31399244	rs56349217	C	T	100	PASS	AC=77;AF=0.0153754;AN=5008;NS=2504;DP=18150;EAS_AF=0.003;AMR_AF=0.0245;AFR_AF=0.0212;EUR_AF=0.0159;SAS_AF=0.0133;AA=N|||;VT=SNP
6	31399314	rs149676489	A	G	100	PASS	AC=65;AF=0.0129792;AN=5008;NS=2504;DP=20076;EAS_AF=0;AMR_AF=0.0346;AFR_AF=0;EUR_AF=0.0258;SAS_AF=0.0153;AA=N|||;VT=SNP
6	31399425	rs59657602	G	C	100	PASS	AC=276;AF=0.0551118;AN=5008;NS=2504;DP=20221;EAS_AF=0.0079;AMR_AF=0.0965;AFR_AF=0.0847;EUR_AF=0.0586;SAS_AF=0.0307;AA=N|||;VT=SNP
6	31399450	rs61534604	G	A	100	PASS	AC=76;AF=0.0151757;AN=5008;NS=2504;DP=19929;EAS_AF=0.001;AMR_AF=0.0533;AFR_AF=0.0174;EUR_AF=0.0149;SAS_AF=0;AA=N|||;VT=SNP
6	31399558	rs116803551	T	C	100	PASS	AC=67;AF=0.0133786;AN=5008;NS=2504;DP=19752;EAS_AF=0.001;AMR_AF=0.0533;AFR_AF=0.0106;EUR_AF=0.0149;SAS_AF=0;AA=N|||;VT=SNP
6	31399583	rs7757839	T	C	100	PASS	AC=1863;AF=0.372005;AN=5008;NS=2504;DP=19411;EAS_AF=0.3046;AMR_AF=0.4265;AFR_AF=0.4705;EUR_AF=0.33;SAS_AF=0.3129;AA=N|||;VT=SNP
6	31399623	rs7775716	A	G	100	PASS	AC=1862;AF=0.371805;AN=5008;NS=2504;DP=19262;EAS_AF=0.3036;AMR_AF=0.4265;AFR_AF=0.4705;EUR_AF=0.33;SAS_AF=0.3129;AA=N|||;VT=SNP
6	31399663	rs75096753	G	T	100	PASS	AC=1231;AF=0.245807;AN=5008;NS=2504;DP=19573;EAS_AF=0.1766;AMR_AF=0.2824;AFR_AF=0.3366;EUR_AF=0.1779;SAS_AF=0.2382;AA=N|||;VT=SNP
6	31399665	rs79265699	T	C	100	PASS	AC=1227;AF=0.245008;AN=5008;NS=2504;DP=19744;EAS_AF=0.1756;AMR_AF=0.2824;AFR_AF=0.3351;EUR_AF=0.1779;SAS_AF=0.2372;AA=N|||;VT=SNP
6	31399821	rs7776044	A	T	100	PASS	AC=354;AF=0.0706869;AN=5008;NS=2504;DP=21526;EAS_AF=0.1181;AMR_AF=0.0476;AFR_AF=0.0492;EUR_AF=0.0934;SAS_AF=0.044;AA=N|||;VT=SNP
6	31399946	rs7738078	C	T	100	PASS	AC=1862;AF=0.371805;AN=5008;NS=2504;DP=20329;EAS_AF=0.3036;AMR_AF=0.4265;AFR_AF=0.4705;EUR_AF=0.33;SAS_AF=0.3129;AA=N|||;VT=SNP
6	31399963	rs7738362	G	A	100	PASS	AC=354;AF=0.0706869;AN=5008;NS=2504;DP=20518;EAS_AF=0.1181;AMR_AF=0.0476;AFR_AF=0.0492;EUR_AF=0.0934;SAS_AF=0.044;AA=N|||;VT=SNP
6	31400044	rs76689057	G	A	100	PASS	AC=1232;AF=0.246006;AN=5008;NS=2504;DP=21653;EAS_AF=0.1776;AMR_AF=0.2824;AFR_AF=0.3366;EUR_AF=0.1779;SAS_AF=0.2382;AA=N|||;VT=SNP
6	31400137	rs138130755	A	G	100	PASS	AC=159;AF=0.0317492;AN=5008;NS=2504;DP=21422;EAS_AF=0.0109;AMR_AF=0.0187;AFR_AF=0.0008;EUR_AF=0.0427;SAS_AF=0.093;AA=N|||;VT=SNP
6	31400156	rs74571090	C	T	100	PASS	AC=1244;AF=0.248403;AN=5008;NS=2504;DP=21566;EAS_AF=0.1776;AMR_AF=0.2867;AFR_AF=0.3374;EUR_AF=0.1819;SAS_AF=0.2423;AA=N|||;VT=SNP
6	31400194	rs78879714	T	A	100	PASS	AC=1233;AF=0.246206;AN=5008;NS=2504;DP=22407;EAS_AF=0.1776;AMR_AF=0.2824;AFR_AF=0.3366;EUR_AF=0.1779;SAS_AF=0.2393;AA=N|||;VT=SNP
6	31400264	rs111555522	C	G	100	PASS	AC=1232;AF=0.246006;AN=5008;NS=2504;DP=22329;EAS_AF=0.1776;AMR_AF=0.2824;AFR_AF=0.3366;EUR_AF=0.1779;SAS_AF=0.2382;AA=N|||;VT=SNP
6	31400292	rs2516471	G	A	100	PASS	AC=377;AF=0.0752796;AN=5008;NS=2504;DP=22506;EAS_AF=0.2063;AMR_AF=0.0937;AFR_AF=0.0053;EUR_AF=0.0467;SAS_AF=0.0511;AA=N|||;VT=SNP
6	31400362	rs4339487	C	G	100	PASS	AC=276;AF=0.0551118;AN=5008;NS=2504;DP=21948;EAS_AF=0.0079;AMR_AF=0.0965;AFR_AF=0.0847;EUR_AF=0.0586;SAS_AF=0.0307;AA=N|||;VT=SNP
6	31400494	rs2394995	G	C	100	PASS	AC=77;AF=0.0153754;AN=5008;NS=2504;DP=21938;EAS_AF=0.003;AMR_AF=0.0245;AFR_AF=0.0212;EUR_AF=0.0159;SAS_AF=0.0133;AA=N|||;VT=SNP
6	31400667	rs80339222	G	T	100	PASS	AC=1232;AF=0.246006;AN=5008;NS=2504;DP=21424;EAS_AF=0.1776;AMR_AF=0.2824;AFR_AF=0.3366;EUR_AF=0.1779;SAS_AF=0.2382;AA=N|||;VT=SNP
6	31400705	rs138117378	G	A	100	PASS	AC=159;AF=0.0317492;AN=5008;NS=2504;DP=21329;EAS_AF=0.0109;AMR_AF=0.0187;AFR_AF=0.0008;EUR_AF=0.0427;SAS_AF=0.093;AA=N|||;VT=SNP
6	31400729	rs2894212	G	A	100	PASS	AC=1232;AF=0.246006;AN=5008;NS=2504;DP=20737;EAS_AF=0.1776;AMR_AF=0.2824;AFR_AF=0.3366;EUR_AF=0.1779;SAS_AF=0.2382;AA=N|||;VT=SNP
6	31400736	rs2394996	C	T	100	PASS	AC=632;AF=0.126198;AN=5008;NS=2504;DP=20818;EAS_AF=0.126;AMR_AF=0.1441;AFR_AF=0.1354;EUR_AF=0.1521;SAS_AF=0.0746;AA=N|||;VT=SNP
6	31400737	rs4631325	G	A	100	PASS	AC=1232;AF=0.246006;AN=5008;NS=2504;DP=20682;EAS_AF=0.1776;AMR_AF=0.2824;AFR_AF=0.3366;EUR_AF=0.1779;SAS_AF=0.2382;AA=N|||;VT=SNP
6	31400873	rs114849343	G	T	100	PASS	AC=150;AF=0.0299521;AN=5008;NS=2504;DP=19931;EAS_AF=0.0546;AMR_AF=0.013;AFR_AF=0.0106;EUR_AF=0.0477;SAS_AF=0.0245;AA=N|||;VT=SNP
6	31400890	rs2394997	T	C	100	PASS	AC=1862;AF=0.371805;AN=5008;NS=2504;DP=19870;EAS_AF=0.3036;AMR_AF=0.4265;AFR_AF=0.4705;EUR_AF=0.33;SAS_AF=0.3129;AA=N|||;VT=SNP
6	31400904	rs2394998	G	A	100	PASS	AC=1232;AF=0.246006;AN=5008;NS=2504;DP=19826;EAS_AF=0.1776;AMR_AF=0.2824;AFR_AF=0.3366;EUR_AF=0.1779;SAS_AF=0.2382;AA=N|||;VT=SNP
6	31400935	rs2394999	A	G	100	PASS	AC=1231;AF=0.245807;AN=5008;NS=2504;DP=19059;EAS_AF=0.1776;AMR_AF=0.2824;AFR_AF=0.3366;EUR_AF=0.1779;SAS_AF=0.2372;AA=N|||;VT=SNP
6	31400947	rs111331141	G	A	100	PASS	AC=76;AF=0.0151757;AN=5008;NS=2504;DP=19004;EAS_AF=0.001;AMR_AF=0.0533;AFR_AF=0.0174;EUR_AF=0.0149;SAS_AF=0;AA=N|||;VT=SNP
6	31400991	rs146360554	A	T	100	PASS	AC=201;AF=0.0401358;AN=5008;NS=2504;DP=20555;EAS_AF=0.0625;AMR_AF=0.0346;AFR_AF=0.0371;EUR_AF=0.0457;SAS_AF=0.0194;AA=N|||;VT=SNP
6	31401004	rs2395000	T	C	100	PASS	AC=276;AF=0.0551118;AN=5008;NS=2504;DP=21118;EAS_AF=0.0079;AMR_AF=0.0965;AFR_AF=0.0847;EUR_AF=0.0586;SAS_AF=0.0307;AA=N|||;VT=SNP
6	31401005	rs2395001	G	A	100	PASS	AC=276;AF=0.0551118;AN=5008;NS=2504;DP=21116;EAS_AF=0.0079;AMR_AF=0.0965;AFR_AF=0.0847;EUR_AF=0.0586;SAS_AF=0.0307;AA=N|||;VT=SNP
6	31401095	rs72848724	A	G	100	PASS	AC=201;AF=0.0401358;AN=5008;NS=2504;DP=22046;EAS_AF=0.0625;AMR_AF=0.0346;AFR_AF=0.0371;EUR_AF=0.0457;SAS_AF=0.0194;AA=N|||;VT=SNP
6	31401110	rs72848725	C	T	100	PASS	AC=354;AF=0.0706869;AN=5008;NS=2504;DP=22176;EAS_AF=0.1181;AMR_AF=0.0476;AFR_AF=0.0492;EUR_AF=0.0934;SAS_AF=0.044;AA=N|||;VT=SNP
6	31401225	rs112310209	A	C	100	PASS	AC=52;AF=0.0103834;AN=5008;NS=2504;DP=20890;EAS_AF=0.001;AMR_AF=0.0058;AFR_AF=0.0038;EUR_AF=0.0417;SAS_AF=0;AA=N|||;VT=SNP
6	31401315	rs145156358	C	A	100	PASS	AC=153;AF=0.0305511;AN=5008;NS=2504;DP=20144;EAS_AF=0.0556;AMR_AF=0.013;AFR_AF=0.0121;EUR_AF=0.0477;SAS_AF=0.0245;AA=N|||;VT=SNP
6	31401374	rs4346874	C	T	100	PASS	AC=1234;AF=0.246406;AN=5008;NS=2504;DP=20560;EAS_AF=0.1776;AMR_AF=0.281;AFR_AF=0.3381;EUR_AF=0.1789;SAS_AF=0.2382;AA=N|||;VT=SNP
6	31401385	rs4307194	C	T	100	PASS	AC=276;AF=0.0551118;AN=5008;NS=2504;DP=20421;EAS_AF=0.0079;AMR_AF=0.0965;AFR_AF=0.0847;EUR_AF=0.0586;SAS_AF=0.0307;AA=N|||;VT=SNP
6	31401466	rs558575004	C	T	100	PASS	AC=377;AF=0.0752796;AN=5008;NS=2504;DP=22649;EAS_AF=0.2063;AMR_AF=0.0937;AFR_AF=0.0053;EUR_AF=0.0467;SAS_AF=0.0511;AA=N|||;VT=SNP
6	31401543	rs2395002	A	G	100	PASS	AC=1862;AF=0.371805;AN=5008;NS=2504;DP=21988;EAS_AF=0.3036;AMR_AF=0.4265;AFR_AF=0.4705;EUR_AF=0.33;SAS_AF=0.3129;AA=N|||;VT=SNP
6	31401566	rs147596713	G	A	100	PASS	AC=354;AF=0.0706869;AN=5008;NS=2504;DP=21529;EAS_AF=0.1181;AMR_AF=0.0476;AFR_AF=0.0492;EUR_AF=0.0934;SAS_AF=0.044;AA=N|||;VT=SNP
6	31401589	rs2395003	G	A	100	PASS	AC=276;AF=0.0551118;AN=5008;NS=2504;DP=20492;EAS_AF=0.0079;AMR_AF=0.0965;AFR_AF=0.0847;EUR_AF=0.0586;SAS_AF=0.0307;AA=N|||;VT=SNP
6	31401667	rs4947315	A	T	100	PASS	AC=1232;AF=0.246006;AN=5008;NS=2504;DP=20193;EAS_AF=0.1776;AMR_AF=0.2824;AFR_AF=0.3366;EUR_AF=0.1779;SAS_AF=0.2382;AA=N|||;VT=SNP
6	31401744	rs4947316	C	T	100	PASS	AC=1234;AF=0.246406;AN=5008;NS=2504;DP=19406;EAS_AF=0.1786;AMR_AF=0.2824;AFR_AF=0.3366;EUR_AF=0.1789;SAS_AF=0.2382;AA=N|||;VT=SNP
6	31401783	rs4530889	T	C	100	PASS	AC=1862;AF=0.371805;AN=5008;NS=2504;DP=22059;EAS_AF=0.3036;AMR_AF=0.4265;AFR_AF=0.4705;EUR_AF=0.33;SAS_AF=0.3129;AA=N|||;VT=SNP
6	31401884	rs4947318	C	T	100	PASS	AC=1232;AF=0.246006;AN=5008;NS=2504;DP=22289;EAS_AF=0.1776;AMR_AF=0.2824;AFR_AF=0.3366;EUR_AF=0.1779;SAS_AF=0.2382;AA=N|||;VT=SNP
6	31401892	rs4947319	T	C	100	PASS	AC=1862;AF=0.371805;AN=5008;NS=2504;DP=22268;EAS_AF=0.3036;AMR_AF=0.4265;AFR_AF=0.4705;EUR_AF=0.33;SAS_AF=0.3129;AA=N|||;VT=SNP
6	31401898	rs116880367	C	A	100	PASS	AC=354;AF=0.0706869;AN=5008;NS=2504;DP=22253;EAS_AF=0.1181;AMR_AF=0.0476;AFR_AF=0.0492;EUR_AF=0.0934;SAS_AF=0.044;AA=N|||;VT=SNP
6	31401901	rs6911316	C	T	100	PASS	AC=630;AF=0.125799;AN=5008;NS=2504;DP=22374;EAS_AF=0.126;AMR_AF=0.1441;AFR_AF=0.1339;EUR_AF=0.1521;SAS_AF=0.0746;AA=N|||;VT=SNP
6	31401968	rs148904095	G	A	100	PASS	AC=63;AF=0.0125799;AN=5008;NS=2504;DP=23079;EAS_AF=0.0129;AMR_AF=0.0101;AFR_AF=0.0076;EUR_AF=0.0149;SAS_AF=0.0184;AA=N|||;VT=SNP
6	31402054	rs141854621	C	T	100	PASS	AC=150;AF=0.0299521;AN=5008;NS=2504;DP=23495;EAS_AF=0.0546;AMR_AF=0.013;AFR_AF=0.0106;EUR_AF=0.0477;SAS_AF=0.0245;AA=N|||;VT=SNP
6	31402108	rs76402325	C	A	100	PASS	AC=1232;AF=0.246006;AN=5008;NS=2504;DP=24539;EAS_AF=0.1776;AMR_AF=0.2824;AFR_AF=0.3366;EUR_AF=0.1779;SAS_AF=0.2382;AA=N|||;VT=SNP
6	31402128	rs2844588	G	A	100	PASS	AC=567;AF=0.113219;AN=5008;NS=2504;DP=24333;EAS_AF=0.0099;AMR_AF=0.1167;AFR_AF=0.2322;EUR_AF=0.0964;SAS_AF=0.0736;AA=N|||;VT=SNP
6	31402142	rs6934631	T	C	100	PASS	AC=1862;AF=0.371805;AN=5008;NS=2504;DP=24145;EAS_AF=0.3036;AMR_AF=0.4265;AFR_AF=0.4705;EUR_AF=0.33;SAS_AF=0.3129;AA=N|||;VT=SNP
6	31402207	rs6912136	G	A	100	PASS	AC=630;AF=0.125799;AN=5008;NS=2504;DP=23328;EAS_AF=0.126;AMR_AF=0.1441;AFR_AF=0.1339;EUR_AF=0.1521;SAS_AF=0.0746;AA=N|||;VT=SNP
6	31402305	rs6911878	A	T	100	PASS	AC=1862;AF=0.371805;AN=5008;NS=2504;DP=23941;EAS_AF=0.3036;AMR_AF=0.4265;AFR_AF=0.4705;EUR_AF=0.33;SAS_AF=0.3129;AA=N|||;VT=SNP
6	31402312	rs146365030	C	T	100	PASS	AC=150;AF=0.0299521;AN=5008;NS=2504;DP=23841;EAS_AF=0.0546;AMR_AF=0.013;AFR_AF=0.0106;EUR_AF=0.0477;SAS_AF=0.0245;AA=N|||;VT=SNP
6	31402325	rs6912324	G	A	100	PASS	AC=354;AF=0.0706869;AN=5008;NS=2504;DP=23683;EAS_AF=0.1181;AMR_AF=0.0476;AFR_AF=0.0492;EUR_AF=0.0934;SAS_AF=0.044;AA=N|||;VT=SNP
6	31402356	rs3130483	A	G	100	PASS	AC=3776;AF=0.753994;AN=5008;NS=2504;DP=22953;EAS_AF=0.7222;AMR_AF=0.8372;AFR_AF=0.7784;EUR_AF=0.7396;SAS_AF=0.7096;AA=N|||;VT=SNP
6	31402358	rs148792134	A	G	100	PASS	AC=159;AF=0.0317492;AN=5008;NS=2504;DP=22951;EAS_AF=0.0109;AMR_AF=0.0187;AFR_AF=0.0008;EUR_AF=0.0427;SAS_AF=0.093;AA=N|||;VT=SNP
6	31402410	rs6935045	T	A	100	PASS	AC=630;AF=0.125799;AN=5008;NS=2504;DP=21361;EAS_AF=0.126;AMR_AF=0.1441;AFR_AF=0.1339;EUR_AF=0.1521;SAS_AF=0.0746;AA=N|||;VT=SNP
6	31402412	rs55889241	G	A	100	PASS	AC=77;AF=0.0153754;AN=5008;NS=2504;DP=21267;EAS_AF=0.003;AMR_AF=0.0245;AFR_AF=0.0212;EUR_AF=0.0159;SAS_AF=0.0133;AA=N|||;VT=SNP
6	31402454	rs6912659	G	C	100	PASS	AC=1862;AF=0.371805;AN=5008;NS=2504;DP=20170;EAS_AF=0.3036;AMR_AF=0.4265;AFR_AF=0.4705;EUR_AF=0.33;SAS_AF=0.3129;AA=N|||;VT=SNP
6	31402594	rs112417988	C	T	100	PASS	AC=1231;AF=0.245807;AN=5008;NS=2504;DP=21854;EAS_AF=0.1776;AMR_AF=0.2824;AFR_AF=0.3366;EUR_AF=0.1769;SAS_AF=0.2382;AA=N|||;VT=SNP
6	31402681	rs56252139	C	G	100	PASS	AC=631;AF=0.125998;AN=5008;NS=2504;DP=22979;EAS_AF=0.126;AMR_AF=0.1441;AFR_AF=0.1339;EUR_AF=0.1521;SAS_AF=0.0757;AA=N|||;VT=SNP
6	31402749	rs55744403	C	T	100	PASS	AC=277;AF=0.0553115;AN=5008;NS=2504;DP=22611;EAS_AF=0.0089;AMR_AF=0.0965;AFR_AF=0.0847;EUR_AF=0.0586;SAS_AF=0.0307;AA=N|||;VT=SNP
6	31402837	rs3128980	G	A	100	PASS	AC=2077;AF=0.414736;AN=5008;NS=2504;DP=20718;EAS_AF=0.3085;AMR_AF=0.4654;AFR_AF=0.5;EUR_AF=0.4245;SAS_AF=0.363;AA=N|||;VT=SNP
6	31402863	rs115297016	C	A	100	PASS	AC=71;AF=0.0141773;AN=5008;NS=2504;DP=20144;EAS_AF=0.004;AMR_AF=0.0159;AFR_AF=0.0091;EUR_AF=0.0268;SAS_AF=0.0174;AA=N|||;VT=SNP
6	31402905	rs528111329	A	C	100	PASS	AC=631;AF=0.125998;AN=5008;NS=2504;DP=19875;EAS_AF=0.127;AMR_AF=0.1441;AFR_AF=0.1339;EUR_AF=0.1521;SAS_AF=0.0746;AA=N|||;VT=SNP
6	31403023	rs59674561	G	T	100	PASS	AC=76;AF=0.0151757;AN=5008;NS=2504;DP=22911;EAS_AF=0.001;AMR_AF=0.0533;AFR_AF=0.0174;EUR_AF=0.0149;SAS_AF=0;AA=N|||;VT=SNP
6	31403024	rs76986566	G	C	100	PASS	AC=1232;AF=0.246006;AN=5008;NS=2504;DP=22902;EAS_AF=0.1776;AMR_AF=0.2824;AFR_AF=0.3366;EUR_AF=0.1779;SAS_AF=0.2382;AA=N|||;VT=SNP
6	31403056	rs536832229	G	C	100	PASS	AC=630;AF=0.125799;AN=5008;NS=2504;DP=23139;EAS_AF=0.126;AMR_AF=0.1441;AFR_AF=0.1339;EUR_AF=0.1521;SAS_AF=0.0746;AA=N|||;VT=SNP
6	31403085	rs59396488	T	A	100	PASS	AC=276;AF=0.0551118;AN=5008;NS=2504;DP=23122;EAS_AF=0.0079;AMR_AF=0.0965;AFR_AF=0.0847;EUR_AF=0.0586;SAS_AF=0.0307;AA=N|||;VT=SNP
6	31403143	rs57972072	A	G	100	PASS	AC=276;AF=0.0551118;AN=5008;NS=2504;DP=22298;EAS_AF=0.0079;AMR_AF=0.0965;AFR_AF=0.0847;EUR_AF=0.0586;SAS_AF=0.0307;AA=N|||;VT=SNP
6	31403291	rs59355466	G	T	100	PASS	AC=276;AF=0.0551118;AN=5008;NS=2504;DP=20210;EAS_AF=0.0079;AMR_AF=0.0965;AFR_AF=0.0847;EUR_AF=0.0586;SAS_AF=0.0307;AA=N|||;VT=SNP
6	31403304	rs58000339	G	A	100	PASS	AC=276;AF=0.0551118;AN=5008;NS=2504;DP=20217;EAS_AF=0.0079;AMR_AF=0.0965;AFR_AF=0.0847;EUR_AF=0.0586;SAS_AF=0.0307;AA=N|||;VT=SNP
6	31403305	rs141105537	T	C	100	PASS	AC=354;AF=0.0706869;AN=5008;NS=2504;DP=20218;EAS_AF=0.1181;AMR_AF=0.0476;AFR_AF=0.0492;EUR_AF=0.0934;SAS_AF=0.044;AA=N|||;VT=SNP
6	31403356	rs76488984	G	A	100	PASS	AC=201;AF=0.0401358;AN=5008;NS=2504;DP=19380;EAS_AF=0.0625;AMR_AF=0.0346;AFR_AF=0.0371;EUR_AF=0.0457;SAS_AF=0.0194;AA=N|||;VT=SNP
6	31403427	rs72848728	T	G	100	PASS	AC=354;AF=0.0706869;AN=5008;NS=2504;DP=19424;EAS_AF=0.1181;AMR_AF=0.0476;AFR_AF=0.0492;EUR_AF=0.0934;SAS_AF=0.044;AA=N|||;VT=SNP
6	31403460	rs61103100	C	T	100	PASS	AC=76;AF=0.0151757;AN=5008;NS=2504;DP=18753;EAS_AF=0.001;AMR_AF=0.0533;AFR_AF=0.0174;EUR_AF=0.0149;SAS_AF=0;AA=N|||;VT=SNP
6	31403508	rs117800163	A	G	100	PASS	AC=150;AF=0.0299521;AN=5008;NS=2504;DP=17393;EAS_AF=0.0546;AMR_AF=0.013;AFR_AF=0.0106;EUR_AF=0.0477;SAS_AF=0.0245;AA=N|||;VT=SNP
6	31403518	rs3093960	T	C	100	PASS	AC=4571;AF=0.91274;AN=5008;NS=2504;DP=16949;EAS_AF=0.9444;AMR_AF=0.928;AFR_AF=0.8979;EUR_AF=0.8757;SAS_AF=0.9274;AA=N|||;VT=SNP
6	31403594	rs57495198	A	G	100	PASS	AC=76;AF=0.0151757;AN=5008;NS=2504;DP=17258;EAS_AF=0.001;AMR_AF=0.0533;AFR_AF=0.0174;EUR_AF=0.0149;SAS_AF=0;AA=N|||;VT=SNP
6	31403623	rs7759214	C	T	100	PASS	AC=1232;AF=0.246006;AN=5008;NS=2504;DP=16895;EAS_AF=0.1776;AMR_AF=0.2824;AFR_AF=0.3366;EUR_AF=0.1779;SAS_AF=0.2382;AA=N|||;VT=SNP
6	31403689	rs7759223	A	G	100	PASS	AC=1862;AF=0.371805;AN=5008;NS=2504;DP=15132;EAS_AF=0.3036;AMR_AF=0.4265;AFR_AF=0.4705;EUR_AF=0.33;SAS_AF=0.3129;AA=N|||;VT=SNP
6	31403770	rs59181694	G	C	100	PASS	AC=629;AF=0.125599;AN=5008;NS=2504;DP=17856;EAS_AF=0.126;AMR_AF=0.1441;AFR_AF=0.1339;EUR_AF=0.1511;SAS_AF=0.0746;AA=c|||;VT=SNP
6	31403791	rs3997937	C	T	100	PASS	AC=1861;AF=0.371605;AN=5008;NS=2504;DP=18266;EAS_AF=0.3036;AMR_AF=0.4265;AFR_AF=0.4705;EUR_AF=0.329;SAS_AF=0.3129;AA=t|||;VT=SNP
6	31404046	rs58346441	T	C	100	PASS	AC=201;AF=0.0401358;AN=5008;NS=2504;DP=17675;EAS_AF=0.0625;AMR_AF=0.0346;AFR_AF=0.0371;EUR_AF=0.0457;SAS_AF=0.0194;AA=t|||;VT=SNP
6	31404061	rs2516449	G	C	100	PASS	AC=3776;AF=0.753994;AN=5008;NS=2504;DP=17895;EAS_AF=0.7222;AMR_AF=0.8372;AFR_AF=0.7784;EUR_AF=0.7396;SAS_AF=0.7096;AA=c|||;VT=SNP
6	31404105	rs3906280	T	G	100	PASS	AC=1233;AF=0.246206;AN=5008;NS=2504;DP=18591;EAS_AF=0.1776;AMR_AF=0.2824;AFR_AF=0.3366;EUR_AF=0.1789;SAS_AF=0.2382;AA=t|||;VT=SNP
6	31404213	rs61504098	C	T	100	PASS	AC=354;AF=0.0706869;AN=5008;NS=2504;DP=18348;EAS_AF=0.1181;AMR_AF=0.0476;AFR_AF=0.0492;EUR_AF=0.0934;SAS_AF=0.044;AA=c|||;VT=SNP
6	31404361	rs116080241	A	C	100	PASS	AC=71;AF=0.0141773;AN=5008;NS=2504;DP=18462;EAS_AF=0.004;AMR_AF=0.0159;AFR_AF=0.0091;EUR_AF=0.0268;SAS_AF=0.0174;AA=a|||;VT=SNP
6	31404373	rs60937396	T	C	100	PASS	AC=277;AF=0.0553115;AN=5008;NS=2504;DP=18598;EAS_AF=0.0079;AMR_AF=0.0965;AFR_AF=0.0855;EUR_AF=0.0586;SAS_AF=0.0307;AA=t|||;VT=SNP
6	31404429	rs72848731	A	C	100	PASS	AC=354;AF=0.0706869;AN=5008;NS=2504;DP=18799;EAS_AF=0.1181;AMR_AF=0.0476;AFR_AF=0.0492;EUR_AF=0.0934;SAS_AF=0.044;AA=a|||;VT=SNP
6	31404453	rs56387817	A	G	100	PASS	AC=630;AF=0.125799;AN=5008;NS=2504;DP=18951;EAS_AF=0.126;AMR_AF=0.1441;AFR_AF=0.1339;EUR_AF=0.1521;SAS_AF=0.0746;AA=a|||;VT=SNP
6	31404456	rs114463114	A	G	100	PASS	AC=153;AF=0.0305511;AN=5008;NS=2504;DP=18980;EAS_AF=0.0556;AMR_AF=0.013;AFR_AF=0.0121;EUR_AF=0.0477;SAS_AF=0.0245;AA=a|||;VT=SNP
6	31404472	rs114100895	T	C	100	PASS	AC=150;AF=0.0299521;AN=5008;NS=2504;DP=18759;EAS_AF=0.0546;AMR_AF=0.013;AFR_AF=0.0106;EUR_AF=0.0477;SAS_AF=0.0245;AA=t|||;VT=SNP
6	31404483	rs56259749	A	G	100	PASS	AC=1861;AF=0.371605;AN=5008;NS=2504;DP=18663;EAS_AF=0.3036;AMR_AF=0.4265;AFR_AF=0.4697;EUR_AF=0.33;SAS_AF=0.3129;AA=g|||;VT=SNP
6	31404534	rs115944194	T	G	100	PASS	AC=153;AF=0.0305511;AN=5008;NS=2504;DP=19339;EAS_AF=0.0556;AMR_AF=0.013;AFR_AF=0.0121;EUR_AF=0.0477;SAS_AF=0.0245;AA=t|||;VT=SNP
6	31404594	rs6908882	T	C	100	PASS	AC=354;AF=0.0706869;AN=5008;NS=2504;DP=19418;EAS_AF=0.1181;AMR_AF=0.0476;AFR_AF=0.0492;EUR_AF=0.0934;SAS_AF=0.044;AA=t|||;VT=SNP
6	31404632	rs2844564	T	G	100	PASS	AC=567;AF=0.113219;AN=5008;NS=2504;DP=19176;EAS_AF=0.0099;AMR_AF=0.1167;AFR_AF=0.2322;EUR_AF=0.0964;SAS_AF=0.0736;AA=t|||;VT=SNP
6	31404636	rs562604626	A	G	100	PASS	AC=276;AF=0.0551118;AN=5008;NS=2504;DP=19125;EAS_AF=0.0079;AMR_AF=0.0965;AFR_AF=0.0847;EUR_AF=0.0586;SAS_AF=0.0307;AA=a|||;VT=SNP
6	31404680	rs552775840	G	T	100	PASS	AC=354;AF=0.0706869;AN=5008;NS=2504;DP=19114;EAS_AF=0.1181;AMR_AF=0.0476;AFR_AF=0.0492;EUR_AF=0.0934;SAS_AF=0.044;AA=g|||;VT=SNP
6	31404690	rs2848709	G	A	100	PASS	AC=489;AF=0.0976438;AN=5008;NS=2504;DP=19156;EAS_AF=0.2371;AMR_AF=0.1138;AFR_AF=0.0303;EUR_AF=0.0616;SAS_AF=0.0706;AA=g|||;VT=SNP
6	31404702	rs6928968	A	G	100	PASS	AC=630;AF=0.125799;AN=5008;NS=2504;DP=19351;EAS_AF=0.126;AMR_AF=0.1441;AFR_AF=0.1339;EUR_AF=0.1521;SAS_AF=0.0746;AA=a|||;VT=SNP
6	31404706	rs9501123	T	C	100	PASS	AC=1232;AF=0.246006;AN=5008;NS=2504;DP=19312;EAS_AF=0.1776;AMR_AF=0.2824;AFR_AF=0.3366;EUR_AF=0.1779;SAS_AF=0.2382;AA=t|||;VT=SNP
6	31404766	rs35989721	T	C	100	PASS	AC=80;AF=0.0159744;AN=5008;NS=2504;DP=19100;EAS_AF=0.001;AMR_AF=0.013;AFR_AF=0.0023;EUR_AF=0.0567;SAS_AF=0.0102;AA=t|||;VT=SNP
6	31404793	rs73404205	G	A	100	PASS	AC=76;AF=0.0151757;AN=5008;NS=2504;DP=19853;EAS_AF=0.001;AMR_AF=0.0533;AFR_AF=0.0174;EUR_AF=0.0149;SAS_AF=0;AA=g|||;VT=SNP
6	31404846	rs6929526	C	T	100	PASS	AC=354;AF=0.0706869;AN=5008;NS=2504;DP=19705;EAS_AF=0.1181;AMR_AF=0.0476;AFR_AF=0.0492;EUR_AF=0.0934;SAS_AF=0.044;AA=c|||;VT=SNP
6	31404975	rs9501124	G	A	100	PASS	AC=1232;AF=0.246006;AN=5008;NS=2504;DP=20348;EAS_AF=0.1776;AMR_AF=0.2824;AFR_AF=0.3366;EUR_AF=0.1779;SAS_AF=0.2382;AA=g|||;VT=SNP
6	31405031	rs9501125	G	A	100	PASS	AC=1232;AF=0.246006;AN=5008;NS=2504;DP=19541;EAS_AF=0.1776;AMR_AF=0.2824;AFR_AF=0.3366;EUR_AF=0.1779;SAS_AF=0.2382;AA=g|||;VT=SNP
6	31405080	rs55821717	C	T	100	PASS	AC=276;AF=0.0551118;AN=5008;NS=2504;DP=19999;EAS_AF=0.0079;AMR_AF=0.0965;AFR_AF=0.0847;EUR_AF=0.0586;SAS_AF=0.0307;AA=c|||;VT=SNP
6	31405107	rs9295997	C	T	100	PASS	AC=1232;AF=0.246006;AN=5008;NS=2504;DP=19885;EAS_AF=0.1776;AMR_AF=0.2824;AFR_AF=0.3366;EUR_AF=0.1779;SAS_AF=0.2382;AA=c|||;VT=SNP
6	31405128	rs112689184	T	A	100	PASS	AC=235;AF=0.0469249;AN=5008;NS=2504;DP=19598;EAS_AF=0.0109;AMR_AF=0.0274;AFR_AF=0.0522;EUR_AF=0.0447;SAS_AF=0.093;AA=t|||;VT=SNP
6	31405392	rs9501593	A	T	100	PASS	AC=1232;AF=0.246006;AN=5008;NS=2504;DP=20863;EAS_AF=0.1776;AMR_AF=0.2824;AFR_AF=0.3366;EUR_AF=0.1779;SAS_AF=0.2382;AA=a|||;VT=SNP
6	31405427	rs9501594	C	T	100	PASS	AC=1862;AF=0.371805;AN=5008;NS=2504;DP=20694;EAS_AF=0.3036;AMR_AF=0.4265;AFR_AF=0.4705;EUR_AF=0.33;SAS_AF=0.3129;AA=t|||;VT=SNP
6	31405472	rs116363196	T	C	100	PASS	AC=150;AF=0.0299521;AN=5008;NS=2504;DP=20292;EAS_AF=0.0546;AMR_AF=0.013;AFR_AF=0.0106;EUR_AF=0.0477;SAS_AF=0.0245;AA=t|||;VT=SNP
6	31405524	rs62395274	A	G	100	PASS	AC=266;AF=0.053115;AN=5008;NS=2504;DP=20662;EAS_AF=0.131;AMR_AF=0.0216;AFR_AF=0.0272;EUR_AF=0.0517;SAS_AF=0.0317;AA=a|||;VT=SNP
6	31405598	rs113310853	C	T	100	PASS	AC=76;AF=0.0151757;AN=5008;NS=2504;DP=20899;EAS_AF=0.001;AMR_AF=0.0533;AFR_AF=0.0174;EUR_AF=0.0149;SAS_AF=0;AA=c|||;VT=SNP
6	31405604	rs9501595	G	T	100	PASS	AC=1233;AF=0.246206;AN=5008;NS=2504;DP=21009;EAS_AF=0.1776;AMR_AF=0.281;AFR_AF=0.3381;EUR_AF=0.1779;SAS_AF=0.2382;AA=g|||;VT=SNP
6	31405617	rs2596466	T	C	100	PASS	AC=376;AF=0.0750799;AN=5008;NS=2504;DP=20921;EAS_AF=0.2054;AMR_AF=0.0937;AFR_AF=0.0053;EUR_AF=0.0467;SAS_AF=0.0511;AA=t|||;VT=SNP
6	31405620	rs3128981	A	G	100	PASS	AC=438;AF=0.0874601;AN=5008;NS=2504;DP=20971;EAS_AF=0.0317;AMR_AF=0.0677;AFR_AF=0.0408;EUR_AF=0.2137;SAS_AF=0.092;AA=a|||;VT=SNP
6	31405671	rs73404209	T	C	100	PASS	AC=76;AF=0.0151757;AN=5008;NS=2504;DP=20543;EAS_AF=0.001;AMR_AF=0.0533;AFR_AF=0.0174;EUR_AF=0.0149;SAS_AF=0;AA=t|||;VT=SNP
6	31405771	rs62395275	A	G	100	PASS	AC=266;AF=0.053115;AN=5008;NS=2504;DP=20774;EAS_AF=0.131;AMR_AF=0.0216;AFR_AF=0.0272;EUR_AF=0.0517;SAS_AF=0.0317;AA=a|||;VT=SNP
6	31405825	rs79493037	C	G	100	PASS	AC=812;AF=0.162141;AN=5008;NS=2504;DP=20013;EAS_AF=0.0992;AMR_AF=0.196;AFR_AF=0.2753;EUR_AF=0.0905;SAS_AF=0.1237;AA=c|||;VT=SNP
6	31405932	rs144323929	G	A	100	PASS	AC=65;AF=0.0129792;AN=5008;NS=2504;DP=19347;EAS_AF=0;AMR_AF=0.0346;AFR_AF=0;EUR_AF=0.0258;SAS_AF=0.0153;AA=g|||;VT=SNP
6	31406083	rs7742155	C	T	100	PASS	AC=1586;AF=0.316693;AN=5008;NS=2504;DP=20853;EAS_AF=0.2956;AMR_AF=0.33;AFR_AF=0.3858;EUR_AF=0.2714;SAS_AF=0.2822;AA=t|||;VT=SNP
6	31406129	rs111603963	C	A	100	PASS	AC=276;AF=0.0551118;AN=5008;NS=2504;DP=20294;EAS_AF=0.0079;AMR_AF=0.0965;AFR_AF=0.0847;EUR_AF=0.0586;SAS_AF=0.0307;AA=c|||;VT=SNP
6	31406190	rs73404212	T	G	100	PASS	AC=630;AF=0.125799;AN=5008;NS=2504;DP=19550;EAS_AF=0.126;AMR_AF=0.1455;AFR_AF=0.1331;EUR_AF=0.1521;SAS_AF=0.0746;AA=t|||;VT=SNP
6	31406292	rs7742519	C	A	100	PASS	AC=1861;AF=0.371605;AN=5008;NS=2504;DP=19323;EAS_AF=0.3036;AMR_AF=0.4251;AFR_AF=0.4705;EUR_AF=0.33;SAS_AF=0.3129;AA=a|||;VT=SNP
6	31406335	rs113486450	G	A	100	PASS	AC=1232;AF=0.246006;AN=5008;NS=2504;DP=19580;EAS_AF=0.1776;AMR_AF=0.2824;AFR_AF=0.3366;EUR_AF=0.1779;SAS_AF=0.2382;AA=a|||;VT=SNP
6	31406351	rs114502302	G	C	100	PASS	AC=275;AF=0.0549121;AN=5008;NS=2504;DP=19802;EAS_AF=0.0079;AMR_AF=0.0951;AFR_AF=0.0847;EUR_AF=0.0586;SAS_AF=0.0307;AA=g|||;VT=SNP
6	31406352	rs116548149	G	A	100	PASS	AC=275;AF=0.0549121;AN=5008;NS=2504;DP=19762;EAS_AF=0.0079;AMR_AF=0.0951;AFR_AF=0.0847;EUR_AF=0.0586;SAS_AF=0.0307;AA=g|||;VT=SNP
6	31406386	rs7742954	G	A	100	PASS	AC=354;AF=0.0706869;AN=5008;NS=2504;DP=19845;EAS_AF=0.1181;AMR_AF=0.0476;AFR_AF=0.0492;EUR_AF=0.0934;SAS_AF=0.044;AA=g|||;VT=SNP
6	31406413	rs7742564	A	G	100	PASS	AC=201;AF=0.0401358;AN=5008;NS=2504;DP=20551;EAS_AF=0.0625;AMR_AF=0.0346;AFR_AF=0.0371;EUR_AF=0.0457;SAS_AF=0.0194;AA=a|||;VT=SNP
6	31406525	rs2844528	T	G	100	PASS	AC=3776;AF=0.753994;AN=5008;NS=2504;DP=18839;EAS_AF=0.7222;AMR_AF=0.8372;AFR_AF=0.7784;EUR_AF=0.7396;SAS_AF=0.7096;AA=g|||;VT=SNP
6	31406648	rs66554119	C	T	100	PASS	AC=631;AF=0.125998;AN=5008;NS=2504;DP=20656;EAS_AF=0.126;AMR_AF=0.1427;AFR_AF=0.1339;EUR_AF=0.1521;SAS_AF=0.0767;AA=t|||;VT=SNP
6	31406770	rs76754072	A	G	100	PASS	AC=1862;AF=0.371805;AN=5008;NS=2504;DP=20000;EAS_AF=0.3036;AMR_AF=0.4265;AFR_AF=0.4705;EUR_AF=0.33;SAS_AF=0.3129;AA=g|||;VT=SNP
6	31406811	rs9469001	A	G	100	PASS	AC=1232;AF=0.246006;AN=5008;NS=2504;DP=19654;EAS_AF=0.1776;AMR_AF=0.2824;AFR_AF=0.3366;EUR_AF=0.1779;SAS_AF=0.2382;AA=a|||;VT=SNP
6	31407083	rs9461707	T	A	100	PASS	AC=1232;AF=0.246006;AN=5008;NS=2504;DP=22250;EAS_AF=0.1776;AMR_AF=0.2824;AFR_AF=0.3366;EUR_AF=0.1779;SAS_AF=0.2382;AA=t|||;VT=SNP
6	31407120	rs3749935	A	T	100	PASS	AC=1862;AF=0.371805;AN=5008;NS=2504;DP=20658;EAS_AF=0.3036;AMR_AF=0.4265;AFR_AF=0.4705;EUR_AF=0.33;SAS_AF=0.3129;AA=a|||;VT=SNP
6	31407133	rs116766359	G	A	100	PASS	AC=153;AF=0.0305511;AN=5008;NS=2504;DP=20218;EAS_AF=0.0556;AMR_AF=0.013;AFR_AF=0.0121;EUR_AF=0.0477;SAS_AF=0.0245;AA=g|||;VT=SNP
6	31407201	rs3749936	G	T	100	PASS	AC=355;AF=0.0708866;AN=5008;NS=2504;DP=18089;EAS_AF=0.1181;AMR_AF=0.0504;AFR_AF=0.0484;EUR_AF=0.0934;SAS_AF=0.044;AA=g|||;VT=SNP
6	31407217	rs3749937	T	C	100	PASS	AC=1861;AF=0.371605;AN=5008;NS=2504;DP=17514;EAS_AF=0.3026;AMR_AF=0.4265;AFR_AF=0.4705;EUR_AF=0.33;SAS_AF=0.3129;AA=t|||;VT=SNP
6	31407218	rs3749938	G	A	100	PASS	AC=556;AF=0.111022;AN=5008;NS=2504;DP=17461;EAS_AF=0.125;AMR_AF=0.0922;AFR_AF=0.1172;EUR_AF=0.1372;SAS_AF=0.0746;AA=g|||;VT=SNP
6	31407247	rs3749939	T	C	100	PASS	AC=1862;AF=0.371805;AN=5008;NS=2504;DP=16978;EAS_AF=0.3036;AMR_AF=0.4265;AFR_AF=0.4705;EUR_AF=0.33;SAS_AF=0.3129;AA=t|||;VT=SNP
6	31407257	rs3749940	G	A	100	PASS	AC=353;AF=0.0704872;AN=5008;NS=2504;DP=16722;EAS_AF=0.1181;AMR_AF=0.0476;AFR_AF=0.0484;EUR_AF=0.0934;SAS_AF=0.044;AA=g|||;VT=SNP
6	31407331	rs2516470	G	C	100	PASS	AC=3209;AF=0.640775;AN=5008;NS=2504;DP=18525;EAS_AF=0.7123;AMR_AF=0.7205;AFR_AF=0.5461;EUR_AF=0.6431;SAS_AF=0.636;AA=c|||;VT=SNP
6	31407380	rs114658269	C	T	100	PASS	AC=71;AF=0.0141773;AN=5008;NS=2504;DP=20160;EAS_AF=0.004;AMR_AF=0.0159;AFR_AF=0.0091;EUR_AF=0.0268;SAS_AF=0.0174;AA=c|||;VT=SNP
6	31407399	rs7768315	T	C	100	PASS	AC=1232;AF=0.246006;AN=5008;NS=2504;DP=20987;EAS_AF=0.1776;AMR_AF=0.2824;AFR_AF=0.3366;EUR_AF=0.1779;SAS_AF=0.2382;AA=c|||;VT=SNP
6	31407449	rs115766057	T	A	100	PASS	AC=153;AF=0.0305511;AN=5008;NS=2504;DP=22381;EAS_AF=0.0556;AMR_AF=0.013;AFR_AF=0.0121;EUR_AF=0.0477;SAS_AF=0.0245;AA=t|||;VT=SNP
6	31407484	rs73404226	T	A	100	PASS	AC=76;AF=0.0151757;AN=5008;NS=2504;DP=22200;EAS_AF=0.001;AMR_AF=0.0533;AFR_AF=0.0174;EUR_AF=0.0149;SAS_AF=0;AA=c|||;VT=SNP
6	31407579	rs2524277	G	A	100	PASS	AC=271;AF=0.0541134;AN=5008;NS=2504;DP=21476;EAS_AF=0.0099;AMR_AF=0.0735;AFR_AF=0.0613;EUR_AF=0.0616;SAS_AF=0.0685;AA=g|||;VT=SNP
6	31407643	rs7772549	T	C	100	PASS	AC=1865;AF=0.372404;AN=5008;NS=2504;DP=19490;EAS_AF=0.3036;AMR_AF=0.4265;AFR_AF=0.4728;EUR_AF=0.33;SAS_AF=0.3129;AA=t|||;VT=SNP
6	31407653	rs76151409	G	A	100	PASS	AC=142;AF=0.0283546;AN=5008;NS=2504;DP=19228;EAS_AF=0.0625;AMR_AF=0.0101;AFR_AF=0.0159;EUR_AF=0.0318;SAS_AF=0.0194;AA=g|||;VT=SNP
6	31407752	rs75518104	C	T	100	PASS	AC=199;AF=0.0397364;AN=5008;NS=2504;DP=19861;EAS_AF=0.0069;AMR_AF=0.0432;AFR_AF=0.0666;EUR_AF=0.0437;SAS_AF=0.0307;AA=c|||;VT=SNP
6	31407758	rs2844520	G	T	100	PASS	AC=350;AF=0.0698882;AN=5008;NS=2504;DP=20146;EAS_AF=0.0099;AMR_AF=0.0922;AFR_AF=0.0915;EUR_AF=0.0835;SAS_AF=0.0726;AA=g|||;VT=SNP
6	31407772	rs9469002	G	C	100	PASS	AC=1232;AF=0.246006;AN=5008;NS=2504;DP=20504;EAS_AF=0.1776;AMR_AF=0.2824;AFR_AF=0.3366;EUR_AF=0.1779;SAS_AF=0.2382;AA=g|||;VT=SNP
6	31407821	rs6915220	A	T	100	PASS	AC=1861;AF=0.371605;AN=5008;NS=2504;DP=21881;EAS_AF=0.3036;AMR_AF=0.4251;AFR_AF=0.4705;EUR_AF=0.33;SAS_AF=0.3129;AA=g|||;VT=SNP
6	31407828	rs9469003	T	C	100	PASS	AC=1233;AF=0.246206;AN=5008;NS=2504;DP=21719;EAS_AF=0.1776;AMR_AF=0.281;AFR_AF=0.3381;EUR_AF=0.1779;SAS_AF=0.2382;AA=t|||;VT=SNP
6	31407896	rs9469004	T	C	100	PASS	AC=1309;AF=0.261382;AN=5008;NS=2504;DP=21861;EAS_AF=0.1796;AMR_AF=0.3343;AFR_AF=0.3548;EUR_AF=0.1928;SAS_AF=0.2382;AA=t|||;VT=SNP
6	31407897	rs9469005	G	A	100	PASS	AC=1231;AF=0.245807;AN=5008;NS=2504;DP=21935;EAS_AF=0.1776;AMR_AF=0.281;AFR_AF=0.3366;EUR_AF=0.1779;SAS_AF=0.2382;AA=g|||;VT=SNP
6	31407913	rs3094738	G	A	100	PASS	AC=4917;AF=0.981829;AN=5008;NS=2504;DP=22328;EAS_AF=1;AMR_AF=0.9611;AFR_AF=0.9955;EUR_AF=0.9423;SAS_AF=1;AA=a|||;VT=SNP
6	31407916	rs6938467	T	G	100	PASS	AC=201;AF=0.0401358;AN=5008;NS=2504;DP=22518;EAS_AF=0.0625;AMR_AF=0.0346;AFR_AF=0.0371;EUR_AF=0.0457;SAS_AF=0.0194;AA=t|||;VT=SNP
6	31408004	rs6938674	T	C	100	PASS	AC=200;AF=0.0399361;AN=5008;NS=2504;DP=19773;EAS_AF=0.0625;AMR_AF=0.0346;AFR_AF=0.0363;EUR_AF=0.0457;SAS_AF=0.0194;AA=t|||;VT=SNP
6	31408137	rs114842164	C	T	100	PASS	AC=148;AF=0.0295527;AN=5008;NS=2504;DP=2042;EAS_AF=0.0536;AMR_AF=0.013;AFR_AF=0.0106;EUR_AF=0.0467;SAS_AF=0.0245;AA=c|||;VT=SNP
6	31408265	rs2524276	C	A	100	PASS	AC=350;AF=0.0698882;AN=5008;NS=2504;DP=20380;EAS_AF=0.0099;AMR_AF=0.0922;AFR_AF=0.0915;EUR_AF=0.0835;SAS_AF=0.0726;AA=c|||;VT=SNP
6	31408276	rs73404234	C	T	100	PASS	AC=279;AF=0.0557109;AN=5008;NS=2504;DP=20175;EAS_AF=0.0079;AMR_AF=0.098;AFR_AF=0.0862;EUR_AF=0.0586;SAS_AF=0.0307;AA=c|||;VT=SNP
6	31408329	rs3132473	T	A	100	PASS	AC=196;AF=0.0391374;AN=5008;NS=2504;DP=19283;EAS_AF=0.004;AMR_AF=0.0288;AFR_AF=0.0303;EUR_AF=0.0835;SAS_AF=0.0491;AA=t|||;VT=SNP
6	31408337	rs4598124	C	T	100	PASS	AC=1233;AF=0.246206;AN=5008;NS=2504;DP=18811;EAS_AF=0.1776;AMR_AF=0.2824;AFR_AF=0.3374;EUR_AF=0.1779;SAS_AF=0.2382;AA=c|||;VT=SNP
6	31408338	rs113428559	G	C	100	PASS	AC=123;AF=0.0245607;AN=5008;NS=2504;DP=18267;EAS_AF=0.004;AMR_AF=0.0187;AFR_AF=0.0461;EUR_AF=0.0278;SAS_AF=0.0174;AA=a|||;VT=SNP
6	31408349	rs4460244	T	C	100	PASS	AC=1862;AF=0.371805;AN=5008;NS=2504;DP=18091;EAS_AF=0.3036;AMR_AF=0.4265;AFR_AF=0.4705;EUR_AF=0.33;SAS_AF=0.3129;AA=c|||;VT=SNP
6	31408378	rs142716612	G	A	100	PASS	AC=152;AF=0.0303514;AN=5008;NS=2504;DP=18556;EAS_AF=0.0546;AMR_AF=0.013;AFR_AF=0.0121;EUR_AF=0.0477;SAS_AF=0.0245;AA=t|||;VT=SNP
6	31408426	rs150716297	A	G	100	PASS	AC=46;AF=0.0091853;AN=5008;NS=2504;DP=17874;EAS_AF=0.005;AMR_AF=0.0187;AFR_AF=0.0008;EUR_AF=0.0268;SAS_AF=0;AA=a|||;VT=SNP
6	31408482	rs144204815	C	T	100	PASS	AC=202;AF=0.0403355;AN=5008;NS=2504;DP=16726;EAS_AF=0.0635;AMR_AF=0.0346;AFR_AF=0.0371;EUR_AF=0.0457;SAS_AF=0.0194;AA=c|||;VT=SNP
6	31408516	rs4629731	A	G	100	PASS	AC=1231;AF=0.245807;AN=5008;NS=2504;DP=17440;EAS_AF=0.1776;AMR_AF=0.2824;AFR_AF=0.3366;EUR_AF=0.1769;SAS_AF=0.2382;AA=a|||;VT=SNP
6	31408557	rs4460245	T	C	100	PASS	AC=1862;AF=0.371805;AN=5008;NS=2504;DP=15921;EAS_AF=0.3036;AMR_AF=0.4265;AFR_AF=0.4705;EUR_AF=0.33;SAS_AF=0.3129;AA=c|||;VT=SNP
6	31408585	rs4451178	G	C	100	PASS	AC=1232;AF=0.246006;AN=5008;NS=2504;DP=15969;EAS_AF=0.1776;AMR_AF=0.2824;AFR_AF=0.3366;EUR_AF=0.1779;SAS_AF=0.2382;AA=g|||;VT=SNP
6	31408716	rs9469006	C	A	100	PASS	AC=1231;AF=0.245807;AN=5008;NS=2504;DP=20930;EAS_AF=0.1776;AMR_AF=0.2824;AFR_AF=0.3366;EUR_AF=0.1769;SAS_AF=0.2382;AA=c|||;VT=SNP
6	31409024	rs9469007	T	C	100	PASS	AC=1865;AF=0.372404;AN=5008;NS=2504;DP=17026;EAS_AF=0.3036;AMR_AF=0.428;AFR_AF=0.4728;EUR_AF=0.329;SAS_AF=0.3129;AA=c|||;VT=SNP
6	31409102	rs9469008	T	G	100	PASS	AC=1786;AF=0.356629;AN=5008;NS=2504;DP=19017;EAS_AF=0.3006;AMR_AF=0.402;AFR_AF=0.4501;EUR_AF=0.3141;SAS_AF=0.2996;AA=g|||;VT=SNP
6	31409142	rs2516469	G	C	100	PASS	AC=4571;AF=0.91274;AN=5008;NS=2504;DP=19199;EAS_AF=0.9444;AMR_AF=0.928;AFR_AF=0.8979;EUR_AF=0.8757;SAS_AF=0.9274;AA=c|||;VT=SNP
6	31409283	rs61447909	G	A	100	PASS	AC=478;AF=0.0954473;AN=5008;NS=2504;DP=17476;EAS_AF=0.0714;AMR_AF=0.1311;AFR_AF=0.1218;EUR_AF=0.1044;SAS_AF=0.0501;AA=a|||;VT=SNP
6	31409313	rs111242499	C	T	100	PASS	AC=77;AF=0.0153754;AN=5008;NS=2504;DP=16886;EAS_AF=0.001;AMR_AF=0.0533;AFR_AF=0.0182;EUR_AF=0.0149;SAS_AF=0;AA=c|||;VT=SNP
6	31409528	rs4713465	C	T	100	PASS	AC=1172;AF=0.234026;AN=5008;NS=2504;DP=15194;EAS_AF=0.1776;AMR_AF=0.2752;AFR_AF=0.2995;EUR_AF=0.172;SAS_AF=0.2382;AA=c|||;VT=SNP
6	31409559	rs80308263	G	A	100	PASS	AC=406;AF=0.0810703;AN=5008;NS=2504;DP=14866;EAS_AF=0.0913;AMR_AF=0.0605;AFR_AF=0.0045;EUR_AF=0.0835;SAS_AF=0.1861;AA=g|||;VT=SNP
6	31409566	rs2844512	C	G	100	PASS	AC=2404;AF=0.480032;AN=5008;NS=2504;DP=14787;EAS_AF=0.6141;AMR_AF=0.5216;AFR_AF=0.2814;EUR_AF=0.5477;SAS_AF=0.5112;AA=g|||;VT=SNP
6	31409578	rs151036504	C	T	100	PASS	AC=76;AF=0.0151757;AN=5008;NS=2504;DP=14545;EAS_AF=0.003;AMR_AF=0.0245;AFR_AF=0.0204;EUR_AF=0.0159;SAS_AF=0.0133;AA=c|||;VT=SNP
6	31409605	rs9267084	G	A	100	PASS	AC=326;AF=0.0650958;AN=5008;NS=2504;DP=13484;EAS_AF=0.0317;AMR_AF=0.0389;AFR_AF=0.034;EUR_AF=0.1312;SAS_AF=0.092;AA=g|||;VT=SNP
6	31409677	rs140991764	A	C	100	PASS	AC=159;AF=0.0317492;AN=5008;NS=2504;DP=15770;EAS_AF=0.0109;AMR_AF=0.0202;AFR_AF=0.0008;EUR_AF=0.0417;SAS_AF=0.093;AA=g|||;VT=SNP
6	31409802	rs115660274	A	T	100	PASS	AC=155;AF=0.0309505;AN=5008;NS=2504;DP=18128;EAS_AF=0.0546;AMR_AF=0.013;AFR_AF=0.0121;EUR_AF=0.0507;SAS_AF=0.0245;AA=a|||;VT=SNP
6	31409812	rs115848506	C	G	100	PASS	AC=215;AF=0.0429313;AN=5008;NS=2504;DP=17471;EAS_AF=0.0595;AMR_AF=0.0749;AFR_AF=0.0008;EUR_AF=0.0109;SAS_AF=0.093;AA=c|||;VT=SNP
6	31409857	rs28575156	A	G	100	PASS	AC=1244;AF=0.248403;AN=5008;NS=2504;DP=16183;EAS_AF=0.1875;AMR_AF=0.2824;AFR_AF=0.3381;EUR_AF=0.1779;SAS_AF=0.2382;AA=a|||;VT=SNP
6	31409865	rs71563335	C	A	100	PASS	AC=61;AF=0.0121805;AN=5008;NS=2504;DP=15744;EAS_AF=0.0149;AMR_AF=0.0043;AFR_AF=0.003;EUR_AF=0.0288;SAS_AF=0.0102;AA=c|||;VT=SNP
6	31410072	rs34441152	T	C	100	PASS	AC=62;AF=0.0123802;AN=5008;NS=2504;DP=18192;EAS_AF=0.0149;AMR_AF=0.0058;AFR_AF=0.003;EUR_AF=0.0288;SAS_AF=0.0102;AA=t|||;VT=SNP
6	31410153	rs112729669	G	A	100	PASS	AC=44;AF=0.00878594;AN=5008;NS=2504;DP=16231;EAS_AF=0.001;AMR_AF=0.0144;AFR_AF=0.0008;EUR_AF=0.0189;SAS_AF=0.0133;AA=g|||;VT=SNP
6	31410274	rs116619302	A	G	100	PASS	AC=155;AF=0.0309505;AN=5008;NS=2504;DP=13592;EAS_AF=0.0546;AMR_AF=0.013;AFR_AF=0.0121;EUR_AF=0.0507;SAS_AF=0.0245;AA=g|||;VT=SNP
6	31410327	rs73404245	G	A	100	PASS	AC=1439;AF=0.28734;AN=5008;NS=2504;DP=15055;EAS_AF=0.1845;AMR_AF=0.3242;AFR_AF=0.41;EUR_AF=0.2217;SAS_AF=0.2689;AA=a|||;VT=SNP
6	31410352	rs73404248	G	A	100	PASS	AC=212;AF=0.0423323;AN=5008;NS=2504;DP=14949;EAS_AF=0.0069;AMR_AF=0.0447;AFR_AF=0.0756;EUR_AF=0.0437;SAS_AF=0.0307;AA=g|||;VT=SNP
6	31410408	rs2844510	G	T	100	PASS	AC=506;AF=0.101038;AN=5008;NS=2504;DP=15450;EAS_AF=0.0645;AMR_AF=0.1052;AFR_AF=0.1044;EUR_AF=0.1342;SAS_AF=0.0971;AA=g|||;VT=SNP
6	31410521	rs3093958	A	G	100	PASS	AC=111;AF=0.0221645;AN=5008;NS=2504;DP=17376;EAS_AF=0;AMR_AF=0.0288;AFR_AF=0.0068;EUR_AF=0.0815;SAS_AF=0;AA=a|||;VT=SNP
6	31410524	rs6928810	C	T	100	PASS	AC=1842;AF=0.367812;AN=5008;NS=2504;DP=17340;EAS_AF=0.3194;AMR_AF=0.3818;AFR_AF=0.4773;EUR_AF=0.3181;SAS_AF=0.3108;AA=t|||;VT=SNP
6	31410537	rs115130140	C	T	100	PASS	AC=155;AF=0.0309505;AN=5008;NS=2504;DP=17605;EAS_AF=0.0546;AMR_AF=0.013;AFR_AF=0.0121;EUR_AF=0.0507;SAS_AF=0.0245;AA=c|||;VT=SNP
6	31410557	rs144443877	G	A	100	PASS	AC=76;AF=0.0151757;AN=5008;NS=2504;DP=17602;EAS_AF=0.003;AMR_AF=0.0245;AFR_AF=0.0204;EUR_AF=0.0159;SAS_AF=0.0133;AA=g|||;VT=SNP
6	31410597	rs3899823	G	A	100	PASS	AC=1486;AF=0.296725;AN=5008;NS=2504;DP=18116;EAS_AF=0.2024;AMR_AF=0.33;AFR_AF=0.4312;EUR_AF=0.2217;SAS_AF=0.2658;AA=g|||;VT=SNP
6	31410649	rs3869129	C	T	100	PASS	AC=1482;AF=0.295927;AN=5008;NS=2504;DP=16894;EAS_AF=0.2024;AMR_AF=0.3329;AFR_AF=0.4236;EUR_AF=0.2207;SAS_AF=0.271;AA=c|||;VT=SNP
6	31410679	rs72848740	C	T	100	PASS	AC=198;AF=0.0395367;AN=5008;NS=2504;DP=16048;EAS_AF=0.0625;AMR_AF=0.0346;AFR_AF=0.0371;EUR_AF=0.0457;SAS_AF=0.0164;AA=c|||;VT=SNP
6	31410751	rs3869130	C	T	100	PASS	AC=1489;AF=0.297324;AN=5008;NS=2504;DP=14372;EAS_AF=0.2024;AMR_AF=0.3343;AFR_AF=0.4281;EUR_AF=0.2217;SAS_AF=0.2699;AA=c|||;VT=SNP
6	31410885	rs3869131	T	C	100	PASS	AC=1487;AF=0.296925;AN=5008;NS=2504;DP=14848;EAS_AF=0.2024;AMR_AF=0.3343;AFR_AF=0.4266;EUR_AF=0.2217;SAS_AF=0.2699;AA=t|||;VT=SNP
6	31410948	rs3869132	C	T	100	PASS	AC=1837;AF=0.366813;AN=5008;NS=2504;DP=15659;EAS_AF=0.3185;AMR_AF=0.3818;AFR_AF=0.4743;EUR_AF=0.3181;SAS_AF=0.3108;AA=t|||;VT=SNP
6	31411213	rs9267088	T	A	100	PASS	AC=188;AF=0.0375399;AN=5008;NS=2504;DP=14544;EAS_AF=0.0188;AMR_AF=0.0346;AFR_AF=0.0098;EUR_AF=0.1163;SAS_AF=0.0153;AA=t|||;VT=SNP
6	31411312	rs7769393	A	G	100	PASS	AC=1861;AF=0.371605;AN=5008;NS=2504;DP=16414;EAS_AF=0.3204;AMR_AF=0.4251;AFR_AF=0.438;EUR_AF=0.2833;SAS_AF=0.3875;AA=g|||;VT=SNP
6	31411321	rs7769403	A	C	100	PASS	AC=1641;AF=0.327676;AN=5008;NS=2504;DP=16185;EAS_AF=0.256;AMR_AF=0.3487;AFR_AF=0.438;EUR_AF=0.2724;SAS_AF=0.2945;AA=c|||;VT=SNP
6	31411377	rs7769942	G	A	100	PASS	AC=1487;AF=0.296925;AN=5008;NS=2504;DP=16334;EAS_AF=0.2024;AMR_AF=0.3343;AFR_AF=0.4266;EUR_AF=0.2217;SAS_AF=0.2699;AA=g|||;VT=SNP
6	31411406	rs56039752	A	G	100	PASS	AC=198;AF=0.0395367;AN=5008;NS=2504;DP=17030;EAS_AF=0.0625;AMR_AF=0.0346;AFR_AF=0.0371;EUR_AF=0.0457;SAS_AF=0.0164;AA=a|||;VT=SNP
6	31411421	rs56014128	G	A	100	PASS	AC=198;AF=0.0395367;AN=5008;NS=2504;DP=17179;EAS_AF=0.0625;AMR_AF=0.0346;AFR_AF=0.0371;EUR_AF=0.0457;SAS_AF=0.0164;AA=c|||;VT=SNP
6	31411457	rs80120480	C	A	100	PASS	AC=170;AF=0.0339457;AN=5008;NS=2504;DP=17362;EAS_AF=0.0218;AMR_AF=0.0259;AFR_AF=0.0635;EUR_AF=0.0278;SAS_AF=0.0184;AA=c|||;VT=SNP
6	31411519	rs34259803	G	A	100	PASS	AC=1487;AF=0.296925;AN=5008;NS=2504;DP=15613;EAS_AF=0.2024;AMR_AF=0.3343;AFR_AF=0.4266;EUR_AF=0.2217;SAS_AF=0.2699;AA=g|||;VT=SNP
6	31411556	rs150528380	A	G	100	PASS	AC=152;AF=0.0303514;AN=5008;NS=2504;DP=16158;EAS_AF=0.0536;AMR_AF=0.013;AFR_AF=0.0106;EUR_AF=0.0507;SAS_AF=0.0245;AA=a|||;VT=SNP
6	31411557	rs73404265	C	T	100	PASS	AC=1639;AF=0.327276;AN=5008;NS=2504;DP=16194;EAS_AF=0.256;AMR_AF=0.3473;AFR_AF=0.4372;EUR_AF=0.2724;SAS_AF=0.2945;AA=t|||;VT=SNP
6	31411714	rs74655380	T	G	100	PASS	AC=236;AF=0.0471246;AN=5008;NS=2504;DP=17095;EAS_AF=0.0109;AMR_AF=0.0274;AFR_AF=0.053;EUR_AF=0.0447;SAS_AF=0.093;AA=t|||;VT=SNP
6	31411754	rs114233831	A	T	100	PASS	AC=152;AF=0.0303514;AN=5008;NS=2504;DP=17347;EAS_AF=0.0536;AMR_AF=0.013;AFR_AF=0.0106;EUR_AF=0.0507;SAS_AF=0.0245;AA=a|||;VT=SNP
6	31411835	rs79366716	T	C	100	PASS	AC=993;AF=0.198283;AN=5008;NS=2504;DP=16427;EAS_AF=0.1667;AMR_AF=0.255;AFR_AF=0.2814;EUR_AF=0.1332;SAS_AF=0.1452;AA=t|||;VT=SNP
6	31412271	rs77311173	G	T	100	PASS	AC=236;AF=0.0471246;AN=5008;NS=2504;DP=18021;EAS_AF=0.0109;AMR_AF=0.0274;AFR_AF=0.053;EUR_AF=0.0447;SAS_AF=0.093;AA=g|||;VT=SNP
6	31412306	rs55857629	A	G	100	PASS	AC=139;AF=0.0277556;AN=5008;NS=2504;DP=15880;EAS_AF=0.0625;AMR_AF=0.0101;AFR_AF=0.0159;EUR_AF=0.0318;SAS_AF=0.0164;AA=a|||;VT=SNP
6	31412447	rs116255593	A	G	100	PASS	AC=153;AF=0.0305511;AN=5008;NS=2504;DP=15174;EAS_AF=0.0536;AMR_AF=0.013;AFR_AF=0.0106;EUR_AF=0.0507;SAS_AF=0.0256;AA=a|||;VT=SNP
6	31412513	rs2395004	G	C	100	PASS	AC=1945;AF=0.388379;AN=5008;NS=2504;DP=17284;EAS_AF=0.4117;AMR_AF=0.4553;AFR_AF=0.3048;EUR_AF=0.4195;SAS_AF=0.3978;AA=g|||;VT=SNP
6	31412652	rs2395005	G	A	100	PASS	AC=1945;AF=0.388379;AN=5008;NS=2504;DP=21088;EAS_AF=0.4117;AMR_AF=0.4553;AFR_AF=0.3048;EUR_AF=0.4195;SAS_AF=0.3978;AA=g|||;VT=SNP
6	31412800	rs71563336	G	A	100	PASS	AC=46;AF=0.0091853;AN=5008;NS=2504;DP=17425;EAS_AF=0.0089;AMR_AF=0;AFR_AF=0.0008;EUR_AF=0.0089;SAS_AF=0.0276;AA=g|||;VT=SNP
6	31412836	rs73404267	T	C	100	PASS	AC=87;AF=0.0173722;AN=5008;NS=2504;DP=18466;EAS_AF=0.004;AMR_AF=0.0159;AFR_AF=0.0212;EUR_AF=0.0268;SAS_AF=0.0174;AA=t|||;VT=SNP
6	31412898	rs114878174	A	G	100	PASS	AC=53;AF=0.0105831;AN=5008;NS=2504;DP=21168;EAS_AF=0.001;AMR_AF=0.0115;AFR_AF=0.0008;EUR_AF=0.0398;SAS_AF=0.0031;AA=a|||;VT=SNP
6	31412948	rs2596465	T	C	100	PASS	AC=2249;AF=0.449081;AN=5008;NS=2504;DP=22464;EAS_AF=0.5188;AMR_AF=0.5029;AFR_AF=0.3517;EUR_AF=0.507;SAS_AF=0.411;AA=c|||;VT=SNP
6	31412961	rs2596464	T	C	100	PASS	AC=2141;AF=0.427516;AN=5008;NS=2504;DP=22569;EAS_AF=0.4742;AMR_AF=0.4885;AFR_AF=0.3419;EUR_AF=0.4652;SAS_AF=0.4131;AA=t|||;VT=SNP
6	31413000	rs9765960	G	A	100	PASS	AC=199;AF=0.0397364;AN=5008;NS=2504;DP=22245;EAS_AF=0.0625;AMR_AF=0.0346;AFR_AF=0.0371;EUR_AF=0.0457;SAS_AF=0.0174;AA=g|||;VT=SNP
6	31413284	rs139459403	T	C	100	PASS	AC=76;AF=0.0151757;AN=5008;NS=2504;DP=18957;EAS_AF=0.003;AMR_AF=0.0245;AFR_AF=0.0204;EUR_AF=0.0159;SAS_AF=0.0133;AA=t|||;VT=SNP
6	31413707	rs56263516	T	G	100	PASS	AC=552;AF=0.110224;AN=5008;NS=2504;DP=15967;EAS_AF=0.1399;AMR_AF=0.0735;AFR_AF=0.0151;EUR_AF=0.1332;SAS_AF=0.2106;AA=t|||;VT=SNP
6	31413726	rs2596463	T	G	100	PASS	AC=741;AF=0.147963;AN=5008;NS=2504;DP=15406;EAS_AF=0.0317;AMR_AF=0.1455;AFR_AF=0.2973;EUR_AF=0.1243;SAS_AF=0.092;AA=t|||;VT=SNP
6	31413742	rs3893526	A	G	100	PASS	AC=121;AF=0.0241613;AN=5008;NS=2504;DP=15334;EAS_AF=0.004;AMR_AF=0.0274;AFR_AF=0.0061;EUR_AF=0.0845;SAS_AF=0.0051;AA=a|||;VT=SNP
6	31413788	rs55716452	T	C	100	PASS	AC=409;AF=0.0816693;AN=5008;NS=2504;DP=15010;EAS_AF=0.0863;AMR_AF=0.0605;AFR_AF=0.0113;EUR_AF=0.0825;SAS_AF=0.1861;AA=t|||;VT=SNP
6	31413798	rs2516467	T	C	100	PASS	AC=352;AF=0.0702875;AN=5008;NS=2504;DP=15137;EAS_AF=0.0099;AMR_AF=0.0922;AFR_AF=0.093;EUR_AF=0.0835;SAS_AF=0.0726;AA=t|||;VT=SNP
6	31413809	rs9267091	G	A	100	PASS	AC=547;AF=0.109225;AN=5008;NS=2504;DP=14894;EAS_AF=0.0714;AMR_AF=0.1239;AFR_AF=0.0741;EUR_AF=0.1779;SAS_AF=0.1145;AA=a|||;VT=SNP
6	31414010	rs12206131	A	G	100	PASS	AC=64;AF=0.0127796;AN=5008;NS=2504;DP=18292;EAS_AF=0.0149;AMR_AF=0.0043;AFR_AF=0.0053;EUR_AF=0.0288;SAS_AF=0.0102;AA=a|||;VT=SNP
6	31414082	rs77460450	G	T	100	PASS	AC=356;AF=0.0710863;AN=5008;NS=2504;DP=15380;EAS_AF=0.0853;AMR_AF=0.0605;AFR_AF=0.0038;EUR_AF=0.0825;SAS_AF=0.1431;AA=g|||;VT=SNP
6	31414158	rs57270597	G	T	100	PASS	AC=994;AF=0.198482;AN=5008;NS=2504;DP=15578;EAS_AF=0.1667;AMR_AF=0.2536;AFR_AF=0.2821;EUR_AF=0.1332;SAS_AF=0.1462;AA=g|||;VT=SNP
6	31414241	rs9267092	G	T	100	PASS	AC=173;AF=0.0345447;AN=5008;NS=2504;DP=14852;EAS_AF=0.004;AMR_AF=0.0288;AFR_AF=0.0136;EUR_AF=0.0825;SAS_AF=0.0491;AA=g|||;VT=SNP
6	31414262	rs9267093	A	T	100	PASS	AC=520;AF=0.103834;AN=5008;NS=2504;DP=16295;EAS_AF=0.0198;AMR_AF=0.1297;AFR_AF=0.0522;EUR_AF=0.2495;SAS_AF=0.092;AA=a|||;VT=SNP
6	31414323	rs56108544	C	A	100	PASS	AC=76;AF=0.0151757;AN=5008;NS=2504;DP=17153;EAS_AF=0.003;AMR_AF=0.0245;AFR_AF=0.0204;EUR_AF=0.0159;SAS_AF=0.0133;AA=c|||;VT=SNP
6	31414327	rs2516466	T	G	100	PASS	AC=1994;AF=0.398163;AN=5008;NS=2504;DP=17038;EAS_AF=0.4008;AMR_AF=0.4207;AFR_AF=0.3389;EUR_AF=0.4791;SAS_AF=0.3763;AA=g|||;VT=SNP
6	31414557	rs55763512	A	G	100	PASS	AC=76;AF=0.0151757;AN=5008;NS=2504;DP=17959;EAS_AF=0.003;AMR_AF=0.0245;AFR_AF=0.0204;EUR_AF=0.0159;SAS_AF=0.0133;AA=a|||;VT=SNP
6	31414580	rs2596462	T	C	100	PASS	AC=2342;AF=0.467652;AN=5008;NS=2504;DP=16852;EAS_AF=0.2639;AMR_AF=0.5346;AFR_AF=0.6044;EUR_AF=0.5268;SAS_AF=0.3845;AA=c|||;VT=SNP
6	31414588	rs75652237	C	T	100	PASS	AC=994;AF=0.198482;AN=5008;NS=2504;DP=16754;EAS_AF=0.1667;AMR_AF=0.2536;AFR_AF=0.2821;EUR_AF=0.1332;SAS_AF=0.1462;AA=c|||;VT=SNP
6	31414589	rs141636648	G	A	100	PASS	AC=81;AF=0.0161741;AN=5008;NS=2504;DP=16745;EAS_AF=0.003;AMR_AF=0.0245;AFR_AF=0.0242;EUR_AF=0.0159;SAS_AF=0.0133;AA=a|||;VT=SNP
6	31414673	rs72851111	G	A	100	PASS	AC=139;AF=0.0277556;AN=5008;NS=2504;DP=17779;EAS_AF=0.0625;AMR_AF=0.0101;AFR_AF=0.0159;EUR_AF=0.0318;SAS_AF=0.0164;AA=g|||;VT=SNP
6	31414731	rs2523696	C	T	100	PASS	AC=1209;AF=0.241414;AN=5008;NS=2504;DP=14932;EAS_AF=0.0347;AMR_AF=0.2709;AFR_AF=0.3064;EUR_AF=0.3618;SAS_AF=0.2219;AA=t|||;VT=SNP
6	31414752	rs74601965	G	A	100	PASS	AC=994;AF=0.198482;AN=5008;NS=2504;DP=14224;EAS_AF=0.1667;AMR_AF=0.2536;AFR_AF=0.2821;EUR_AF=0.1332;SAS_AF=0.1462;AA=g|||;VT=SNP
6	31414906	rs2516465	G	T	100	PASS	AC=1209;AF=0.241414;AN=5008;NS=2504;DP=12675;EAS_AF=0.0347;AMR_AF=0.2709;AFR_AF=0.3064;EUR_AF=0.3618;SAS_AF=0.2219;AA=t|||;VT=SNP
6	31414949	rs150261991	A	G	100	PASS	AC=76;AF=0.0151757;AN=5008;NS=2504;DP=10596;EAS_AF=0.003;AMR_AF=0.0245;AFR_AF=0.0204;EUR_AF=0.0159;SAS_AF=0.0133;AA=a|||;VT=SNP
6	31414959	rs75561043	T	G	100	PASS	AC=1070;AF=0.213658;AN=5008;NS=2504;DP=10735;EAS_AF=0.1696;AMR_AF=0.2781;AFR_AF=0.3026;EUR_AF=0.1491;SAS_AF=0.1595;AA=t|||;VT=SNP
6	31415013	rs3880461	A	G	100	PASS	AC=569;AF=0.113618;AN=5008;NS=2504;DP=14089;EAS_AF=0.0099;AMR_AF=0.1167;AFR_AF=0.2337;EUR_AF=0.0964;SAS_AF=0.0736;AA=a|||;VT=SNP
6	31415065	rs3131627	A	G	100	PASS	AC=2801;AF=0.559305;AN=5008;NS=2504;DP=15169;EAS_AF=0.3393;AMR_AF=0.6398;AFR_AF=0.6581;EUR_AF=0.5825;SAS_AF=0.5716;AA=-|||;VT=SNP
6	31416025	rs2266161	G	A	100	PASS	AC=507;AF=0.101238;AN=5008;NS=2504;DP=16864;EAS_AF=0.2222;AMR_AF=0.1369;AFR_AF=0.0129;EUR_AF=0.0845;SAS_AF=0.0879;AA=-|||;VT=SNP
6	31416156	rs2516464	A	G	100	PASS	AC=2202;AF=0.439696;AN=5008;NS=2504;DP=17064;EAS_AF=0.2014;AMR_AF=0.5202;AFR_AF=0.59;EUR_AF=0.495;SAS_AF=0.3681;AA=a|||;VT=SNP
6	31416308	rs6912525	T	C	100	PASS	AC=76;AF=0.0151757;AN=5008;NS=2504;DP=15667;EAS_AF=0.003;AMR_AF=0.0245;AFR_AF=0.0204;EUR_AF=0.0159;SAS_AF=0.0133;AA=t|||;VT=SNP
6	31416360	rs9267110	G	C	100	PASS	AC=564;AF=0.11262;AN=5008;NS=2504;DP=14531;EAS_AF=0.0218;AMR_AF=0.1297;AFR_AF=0.0522;EUR_AF=0.2495;SAS_AF=0.135;AA=g|||;VT=SNP
6	31416492	rs78807249	A	G	100	PASS	AC=1070;AF=0.213658;AN=5008;NS=2504;DP=18367;EAS_AF=0.1696;AMR_AF=0.2781;AFR_AF=0.3026;EUR_AF=0.1491;SAS_AF=0.1595;AA=a|||;VT=SNP
6	31416536	rs2516463	A	G	100	PASS	AC=565;AF=0.112819;AN=5008;NS=2504;DP=19982;EAS_AF=0.0099;AMR_AF=0.1138;AFR_AF=0.2322;EUR_AF=0.0964;SAS_AF=0.0736;AA=a|||;VT=SNP
6	31416639	rs2516462	A	G	100	PASS	AC=2340;AF=0.467252;AN=5008;NS=2504;DP=19325;EAS_AF=0.2639;AMR_AF=0.5331;AFR_AF=0.6044;EUR_AF=0.5268;SAS_AF=0.3834;AA=g|||;VT=SNP
6	31416699	rs2524281	A	C	100	PASS	AC=569;AF=0.113618;AN=5008;NS=2504;DP=18941;EAS_AF=0.0099;AMR_AF=0.1167;AFR_AF=0.2337;EUR_AF=0.0964;SAS_AF=0.0736;AA=a|||;VT=SNP
6	31416701	rs76842885	A	G	100	PASS	AC=1070;AF=0.213658;AN=5008;NS=2504;DP=18906;EAS_AF=0.1696;AMR_AF=0.2781;AFR_AF=0.3026;EUR_AF=0.1491;SAS_AF=0.1595;AA=a|||;VT=SNP
6	31416753	rs147723403	T	C	100	PASS	AC=76;AF=0.0151757;AN=5008;NS=2504;DP=18926;EAS_AF=0.003;AMR_AF=0.0245;AFR_AF=0.0204;EUR_AF=0.0159;SAS_AF=0.0133;AA=t|||;VT=SNP
6	31416912	rs56241874	A	C	100	PASS	AC=139;AF=0.0277556;AN=5008;NS=2504;DP=20747;EAS_AF=0.0625;AMR_AF=0.0101;AFR_AF=0.0159;EUR_AF=0.0318;SAS_AF=0.0164;AA=a|||;VT=SNP
6	31416920	rs16899646	C	G	100	PASS	AC=1072;AF=0.214058;AN=5008;NS=2504;DP=20718;EAS_AF=0.1696;AMR_AF=0.2795;AFR_AF=0.3033;EUR_AF=0.1491;SAS_AF=0.1595;AA=t|||;VT=SNP
6	31416956	rs56180073	C	T	100	PASS	AC=139;AF=0.0277556;AN=5008;NS=2504;DP=20392;EAS_AF=0.0625;AMR_AF=0.0101;AFR_AF=0.0159;EUR_AF=0.0318;SAS_AF=0.0164;AA=c|||;VT=SNP
6	31416990	rs2524280	C	A	100	PASS	AC=380;AF=0.0758786;AN=5008;NS=2504;DP=19052;EAS_AF=0.2093;AMR_AF=0.0922;AFR_AF=0.0061;EUR_AF=0.0437;SAS_AF=0.0542;AA=c|||;VT=SNP
6	31416993	rs2596461	A	G	100	PASS	AC=2973;AF=0.59365;AN=5008;NS=2504;DP=18832;EAS_AF=0.3611;AMR_AF=0.67;AFR_AF=0.7216;EUR_AF=0.6103;SAS_AF=0.589;AA=g|||;VT=SNP
6	31417136	rs17200414	C	T	100	PASS	AC=74;AF=0.0147764;AN=5008;NS=2504;DP=20071;EAS_AF=0.001;AMR_AF=0.013;AFR_AF=0.0023;EUR_AF=0.0507;SAS_AF=0.0102;AA=c|||;VT=SNP
6	31417159	rs17200421	G	A	100	PASS	AC=357;AF=0.0712859;AN=5008;NS=2504;DP=20329;EAS_AF=0.0843;AMR_AF=0.0605;AFR_AF=0.0038;EUR_AF=0.0825;SAS_AF=0.1452;AA=g|||;VT=SNP
6	31417191	rs3128982	A	G	100	PASS	AC=562;AF=0.11222;AN=5008;NS=2504;DP=20650;EAS_AF=0.0218;AMR_AF=0.1268;AFR_AF=0.0522;EUR_AF=0.2495;SAS_AF=0.135;AA=a|||;VT=SNP
6	31417196	rs17200437	C	A	100	PASS	AC=1071;AF=0.213858;AN=5008;NS=2504;DP=20609;EAS_AF=0.1696;AMR_AF=0.2795;AFR_AF=0.3026;EUR_AF=0.1491;SAS_AF=0.1595;AA=c|||;VT=SNP
6	31417249	rs55691135	G	A	100	PASS	AC=140;AF=0.0279553;AN=5008;NS=2504;DP=19373;EAS_AF=0.0635;AMR_AF=0.0101;AFR_AF=0.0159;EUR_AF=0.0318;SAS_AF=0.0164;AA=g|||;VT=SNP
6	31417322	rs143329531	A	T	100	PASS	AC=76;AF=0.0151757;AN=5008;NS=2504;DP=19801;EAS_AF=0.003;AMR_AF=0.0245;AFR_AF=0.0204;EUR_AF=0.0159;SAS_AF=0.0133;AA=a|||;VT=SNP
6	31417396	rs9501129	T	C	100	PASS	AC=1215;AF=0.242612;AN=5008;NS=2504;DP=19852;EAS_AF=0.2321;AMR_AF=0.2911;AFR_AF=0.3215;EUR_AF=0.1809;SAS_AF=0.1759;AA=t|||;VT=SNP
6	31417437	rs2516438	T	C	100	PASS	AC=352;AF=0.0702875;AN=5008;NS=2504;DP=19944;EAS_AF=0.0099;AMR_AF=0.0922;AFR_AF=0.093;EUR_AF=0.0835;SAS_AF=0.0726;AA=t|||;VT=SNP
6	31417456	rs9501130	G	T	100	PASS	AC=1134;AF=0.226438;AN=5008;NS=2504;DP=20042;EAS_AF=0.2292;AMR_AF=0.2651;AFR_AF=0.298;EUR_AF=0.165;SAS_AF=0.1626;AA=g|||;VT=SNP
6	31417463	rs3099837	G	A	100	PASS	AC=566;AF=0.113019;AN=5008;NS=2504;DP=20074;EAS_AF=0.0218;AMR_AF=0.1297;AFR_AF=0.0537;EUR_AF=0.2495;SAS_AF=0.135;AA=g|||;VT=SNP
6	31417464	rs2516437	T	C	100	PASS	AC=2802;AF=0.559505;AN=5008;NS=2504;DP=20159;EAS_AF=0.3393;AMR_AF=0.6427;AFR_AF=0.6581;EUR_AF=0.5825;SAS_AF=0.5706;AA=t|||;VT=SNP
6	31417510	rs2596460	A	G	100	PASS	AC=566;AF=0.113019;AN=5008;NS=2504;DP=20239;EAS_AF=0.0099;AMR_AF=0.1153;AFR_AF=0.2322;EUR_AF=0.0964;SAS_AF=0.0736;AA=a|||;VT=SNP
6	31417540	rs2596459	G	T	100	PASS	AC=2801;AF=0.559305;AN=5008;NS=2504;DP=20340;EAS_AF=0.3393;AMR_AF=0.6412;AFR_AF=0.6581;EUR_AF=0.5825;SAS_AF=0.5706;AA=t|||;VT=SNP
6	31417645	rs2523695	G	T	100	PASS	AC=569;AF=0.113618;AN=5008;NS=2504;DP=18869;EAS_AF=0.0099;AMR_AF=0.1167;AFR_AF=0.2337;EUR_AF=0.0964;SAS_AF=0.0736;AA=g|||;VT=SNP
6	31417647	rs2596458	C	T	100	PASS	AC=565;AF=0.112819;AN=5008;NS=2504;DP=18794;EAS_AF=0.0099;AMR_AF=0.1138;AFR_AF=0.2322;EUR_AF=0.0964;SAS_AF=0.0736;AA=c|||;VT=SNP
6	31417742	rs10947210	T	C	100	PASS	AC=450;AF=0.0898562;AN=5008;NS=2504;DP=18815;EAS_AF=0.1429;AMR_AF=0.0346;AFR_AF=0.118;EUR_AF=0.0835;SAS_AF=0.0429;AA=t|||;VT=SNP
6	31417872	rs2523694	G	A	100	PASS	AC=2204;AF=0.440096;AN=5008;NS=2504;DP=17271;EAS_AF=0.2014;AMR_AF=0.5259;AFR_AF=0.5885;EUR_AF=0.495;SAS_AF=0.3681;AA=g|||;VT=SNP
6	31417877	rs3997924	C	A	100	PASS	AC=355;AF=0.0708866;AN=5008;NS=2504;DP=17234;EAS_AF=0.0843;AMR_AF=0.0605;AFR_AF=0.0038;EUR_AF=0.0825;SAS_AF=0.1431;AA=c|||;VT=SNP
6	31417929	rs72851123	A	C	100	PASS	AC=139;AF=0.0277556;AN=5008;NS=2504;DP=16320;EAS_AF=0.0625;AMR_AF=0.0101;AFR_AF=0.0159;EUR_AF=0.0318;SAS_AF=0.0164;AA=a|||;VT=SNP
6	31417995	rs116447526	T	C	100	PASS	AC=75;AF=0.014976;AN=5008;NS=2504;DP=17909;EAS_AF=0.001;AMR_AF=0.013;AFR_AF=0.0023;EUR_AF=0.0517;SAS_AF=0.0102;AA=t|||;VT=SNP
6	31418022	rs2596457	A	G	100	PASS	AC=579;AF=0.115615;AN=5008;NS=2504;DP=17313;EAS_AF=0.0099;AMR_AF=0.1167;AFR_AF=0.2413;EUR_AF=0.0964;SAS_AF=0.0736;AA=a|||;VT=SNP
6	31418070	rs3099836	A	C	100	PASS	AC=563;AF=0.11242;AN=5008;NS=2504;DP=17370;EAS_AF=0.0218;AMR_AF=0.1268;AFR_AF=0.0522;EUR_AF=0.2515;SAS_AF=0.1339;AA=a|||;VT=SNP
6	31418124	rs2523693	C	T	100	PASS	AC=2339;AF=0.467053;AN=5008;NS=2504;DP=17721;EAS_AF=0.2639;AMR_AF=0.5288;AFR_AF=0.6059;EUR_AF=0.5268;SAS_AF=0.3834;AA=t|||;VT=SNP
6	31418152	rs140599596	C	T	100	PASS	AC=76;AF=0.0151757;AN=5008;NS=2504;DP=17469;EAS_AF=0.003;AMR_AF=0.0245;AFR_AF=0.0204;EUR_AF=0.0159;SAS_AF=0.0133;AA=c|||;VT=SNP
6	31418281	rs184609611	T	G	100	PASS	AC=20;AF=0.00399361;AN=5008;NS=2504;DP=18878;EAS_AF=0;AMR_AF=0.0072;AFR_AF=0;EUR_AF=0.0099;SAS_AF=0.0051;AA=t|||;VT=SNP
6	31418355	rs3130900	G	T	100	PASS	AC=1634;AF=0.326278;AN=5008;NS=2504;DP=21495;EAS_AF=0.1915;AMR_AF=0.4092;AFR_AF=0.354;EUR_AF=0.3986;SAS_AF=0.2945;AA=g|||;VT=SNP
6	31418413	rs2596456	A	G	100	PASS	AC=2204;AF=0.440096;AN=5008;NS=2504;DP=21833;EAS_AF=0.2014;AMR_AF=0.5259;AFR_AF=0.5885;EUR_AF=0.495;SAS_AF=0.3681;AA=g|||;VT=SNP
6	31418432	rs12203909	A	C	100	PASS	AC=64;AF=0.0127796;AN=5008;NS=2504;DP=21838;EAS_AF=0.0149;AMR_AF=0.0043;AFR_AF=0.0053;EUR_AF=0.0288;SAS_AF=0.0102;AA=g|||;VT=SNP
6	31418475	rs2596455	A	G	100	PASS	AC=2204;AF=0.440096;AN=5008;NS=2504;DP=21141;EAS_AF=0.2014;AMR_AF=0.5259;AFR_AF=0.5885;EUR_AF=0.495;SAS_AF=0.3681;AA=g|||;VT=SNP
6	31418562	rs3131624	T	G	100	PASS	AC=3752;AF=0.749201;AN=5008;NS=2504;DP=20420;EAS_AF=0.7173;AMR_AF=0.8314;AFR_AF=0.767;EUR_AF=0.7087;SAS_AF=0.7413;AA=g|||;VT=SNP
6	31418616	rs7450458	G	A	100	PASS	AC=392;AF=0.0782748;AN=5008;NS=2504;DP=19175;EAS_AF=0.0427;AMR_AF=0.1686;AFR_AF=0.0461;EUR_AF=0.0785;SAS_AF=0.0941;AA=g|||;VT=SNP
6	31418652	rs2516461	T	A	100	PASS	AC=569;AF=0.113618;AN=5008;NS=2504;DP=19340;EAS_AF=0.0099;AMR_AF=0.1167;AFR_AF=0.2337;EUR_AF=0.0964;SAS_AF=0.0736;AA=t|||;VT=SNP
6	31418700	rs2516460	T	G	100	PASS	AC=2340;AF=0.467252;AN=5008;NS=2504;DP=19564;EAS_AF=0.2639;AMR_AF=0.5331;AFR_AF=0.6044;EUR_AF=0.5268;SAS_AF=0.3834;AA=g|||;VT=SNP
6	31418810	rs3131623	T	A	100	PASS	AC=309;AF=0.0617013;AN=5008;NS=2504;DP=18652;EAS_AF=0.0139;AMR_AF=0.0821;AFR_AF=0.0416;EUR_AF=0.1074;SAS_AF=0.0767;AA=t|||;VT=SNP
6	31418886	rs62395278	T	C	100	PASS	AC=265;AF=0.0529153;AN=5008;NS=2504;DP=17608;EAS_AF=0.128;AMR_AF=0.0216;AFR_AF=0.0272;EUR_AF=0.0527;SAS_AF=0.0327;AA=t|||;VT=SNP
6	31418992	rs2395027	C	T	100	PASS	AC=568;AF=0.113419;AN=5008;NS=2504;DP=16749;EAS_AF=0.0099;AMR_AF=0.1153;AFR_AF=0.2337;EUR_AF=0.0964;SAS_AF=0.0736;AA=c|||;VT=SNP
6	31419042	rs2516459	A	G	100	PASS	AC=2343;AF=0.467851;AN=5008;NS=2504;DP=16713;EAS_AF=0.2639;AMR_AF=0.5331;AFR_AF=0.6059;EUR_AF=0.5268;SAS_AF=0.3845;AA=g|||;VT=SNP
6	31419065	rs3130901	A	T	100	PASS	AC=641;AF=0.127995;AN=5008;NS=2504;DP=16435;EAS_AF=0.0248;AMR_AF=0.1542;AFR_AF=0.0726;EUR_AF=0.2654;SAS_AF=0.1493;AA=a|||;VT=SNP
6	31419201	rs3132471	G	A	100	PASS	AC=1636;AF=0.326677;AN=5008;NS=2504;DP=16925;EAS_AF=0.1915;AMR_AF=0.4107;AFR_AF=0.3548;EUR_AF=0.3986;SAS_AF=0.2945;AA=g|||;VT=SNP
6	31419216	rs7746061	G	A	100	PASS	AC=172;AF=0.034345;AN=5008;NS=2504;DP=16711;EAS_AF=0.0218;AMR_AF=0.0288;AFR_AF=0.0635;EUR_AF=0.0278;SAS_AF=0.0184;AA=g|||;VT=SNP
6	31419224	rs115716537	T	C	100	PASS	AC=74;AF=0.0147764;AN=5008;NS=2504;DP=16795;EAS_AF=0.001;AMR_AF=0.013;AFR_AF=0.0023;EUR_AF=0.0507;SAS_AF=0.0102;AA=t|||;VT=SNP
6	31419387	rs2516458	T	C	100	PASS	AC=2203;AF=0.439896;AN=5008;NS=2504;DP=17230;EAS_AF=0.2014;AMR_AF=0.5216;AFR_AF=0.59;EUR_AF=0.495;SAS_AF=0.3681;AA=c|||;VT=SNP
6	31419604	rs72851131	A	G	100	PASS	AC=139;AF=0.0277556;AN=5008;NS=2504;DP=16973;EAS_AF=0.0625;AMR_AF=0.0101;AFR_AF=0.0159;EUR_AF=0.0318;SAS_AF=0.0164;AA=a|||;VT=SNP
6	31419619	rs72851189	A	C	100	PASS	AC=139;AF=0.0277556;AN=5008;NS=2504;DP=17284;EAS_AF=0.0625;AMR_AF=0.0101;AFR_AF=0.0159;EUR_AF=0.0318;SAS_AF=0.0164;AA=t|||;VT=SNP
6	31419800	rs2516457	A	G	100	PASS	AC=2343;AF=0.467851;AN=5008;NS=2504;DP=16668;EAS_AF=0.2639;AMR_AF=0.536;AFR_AF=0.6044;EUR_AF=0.5268;SAS_AF=0.3845;AA=g|||;VT=SNP
6	31419877	rs2516436	C	G	100	PASS	AC=2204;AF=0.440096;AN=5008;NS=2504;DP=15782;EAS_AF=0.2014;AMR_AF=0.5259;AFR_AF=0.5885;EUR_AF=0.495;SAS_AF=0.3681;AA=c|||;VT=SNP
6	31419905	rs3130902	C	T	100	PASS	AC=564;AF=0.11262;AN=5008;NS=2504;DP=15523;EAS_AF=0.0218;AMR_AF=0.1297;AFR_AF=0.0522;EUR_AF=0.2495;SAS_AF=0.135;AA=c|||;VT=SNP
6	31419946	rs59438896	C	T	100	PASS	AC=458;AF=0.0914537;AN=5008;NS=2504;DP=15973;EAS_AF=0.0754;AMR_AF=0.1052;AFR_AF=0.0537;EUR_AF=0.0557;SAS_AF=0.1861;AA=c|||;VT=SNP
6	31420018	rs2516456	T	C	100	PASS	AC=2203;AF=0.439896;AN=5008;NS=2504;DP=17303;EAS_AF=0.2014;AMR_AF=0.5216;AFR_AF=0.59;EUR_AF=0.495;SAS_AF=0.3681;AA=c|||;VT=SNP
6	31420056	rs60796110	C	T	100	PASS	AC=222;AF=0.0443291;AN=5008;NS=2504;DP=16847;EAS_AF=0.0645;AMR_AF=0.0778;AFR_AF=0.0008;EUR_AF=0.0109;SAS_AF=0.093;AA=c|||;VT=SNP
6	31420188	rs55962934	T	C	100	PASS	AC=76;AF=0.0151757;AN=5008;NS=2504;DP=19121;EAS_AF=0.003;AMR_AF=0.0245;AFR_AF=0.0204;EUR_AF=0.0159;SAS_AF=0.0133;AA=t|||;VT=SNP
6	31420285	rs2259388	T	C	100	PASS	AC=569;AF=0.113618;AN=5008;NS=2504;DP=17026;EAS_AF=0.0099;AMR_AF=0.1167;AFR_AF=0.2337;EUR_AF=0.0964;SAS_AF=0.0736;AA=t|||;VT=SNP
6	31420428	rs76332236	T	C	100	PASS	AC=459;AF=0.0916534;AN=5008;NS=2504;DP=18109;EAS_AF=0.0754;AMR_AF=0.1066;AFR_AF=0.0537;EUR_AF=0.0557;SAS_AF=0.1861;AA=t|||;VT=SNP
6	31420500	rs3131622	T	G	100	PASS	AC=1634;AF=0.326278;AN=5008;NS=2504;DP=18265;EAS_AF=0.1915;AMR_AF=0.4049;AFR_AF=0.357;EUR_AF=0.3986;SAS_AF=0.2935;AA=t|||;VT=SNP
6	31420572	rs2516455	G	T	100	PASS	AC=3480;AF=0.694888;AN=5008;NS=2504;DP=18095;EAS_AF=0.5833;AMR_AF=0.8069;AFR_AF=0.7345;EUR_AF=0.6948;SAS_AF=0.6769;AA=c|||;VT=SNP
6	31420574	rs78115739	C	A	100	PASS	AC=1070;AF=0.213658;AN=5008;NS=2504;DP=18130;EAS_AF=0.1696;AMR_AF=0.2795;AFR_AF=0.3026;EUR_AF=0.1481;SAS_AF=0.1595;AA=c|||;VT=SNP
6	31420594	rs12195799	G	A	100	PASS	AC=64;AF=0.0127796;AN=5008;NS=2504;DP=17595;EAS_AF=0.0149;AMR_AF=0.0043;AFR_AF=0.0053;EUR_AF=0.0288;SAS_AF=0.0102;AA=g|||;VT=SNP
6	31420687	rs2523691	G	A	100	PASS	AC=569;AF=0.113618;AN=5008;NS=2504;DP=17920;EAS_AF=0.0099;AMR_AF=0.1167;AFR_AF=0.2337;EUR_AF=0.0964;SAS_AF=0.0736;AA=g|||;VT=SNP
6	31420713	rs2523690	C	T	100	PASS	AC=1640;AF=0.327476;AN=5008;NS=2504;DP=18313;EAS_AF=0.1796;AMR_AF=0.3963;AFR_AF=0.5363;EUR_AF=0.2455;SAS_AF=0.2331;AA=t|||;VT=SNP
6	31420755	rs78913849	T	C	100	PASS	AC=356;AF=0.0710863;AN=5008;NS=2504;DP=17909;EAS_AF=0.0843;AMR_AF=0.062;AFR_AF=0.0038;EUR_AF=0.0825;SAS_AF=0.1431;AA=t|||;VT=SNP
6	31420792	rs79502337	T	C	100	PASS	AC=703;AF=0.140375;AN=5008;NS=2504;DP=17729;EAS_AF=0.0843;AMR_AF=0.1398;AFR_AF=0.0681;EUR_AF=0.2813;SAS_AF=0.1513;AA=t|||;VT=SNP
6	31420816	rs138047327	G	A	100	PASS	AC=65;AF=0.0129792;AN=5008;NS=2504;DP=18188;EAS_AF=0;AMR_AF=0.0346;AFR_AF=0;EUR_AF=0.0258;SAS_AF=0.0153;AA=N|||;VT=SNP
6	31420856	rs2523689	C	T	100	PASS	AC=569;AF=0.113618;AN=5008;NS=2504;DP=19135;EAS_AF=0.0099;AMR_AF=0.1167;AFR_AF=0.2337;EUR_AF=0.0964;SAS_AF=0.0736;AA=N|||;VT=SNP
6	31420863	rs2516454	T	A	100	PASS	AC=565;AF=0.112819;AN=5008;NS=2504;DP=19103;EAS_AF=0.0099;AMR_AF=0.1138;AFR_AF=0.2322;EUR_AF=0.0964;SAS_AF=0.0736;AA=N|||;VT=SNP
6	31420911	rs2523688	A	T	100	PASS	AC=569;AF=0.113618;AN=5008;NS=2504;DP=18613;EAS_AF=0.0099;AMR_AF=0.1167;AFR_AF=0.2337;EUR_AF=0.0964;SAS_AF=0.0736;AA=N|||;VT=SNP
6	31421112	rs6919586	A	G	100	PASS	AC=1072;AF=0.214058;AN=5008;NS=2504;DP=18542;EAS_AF=0.1696;AMR_AF=0.2795;AFR_AF=0.3026;EUR_AF=0.1501;SAS_AF=0.1595;AA=-|||;VT=SNP
6	31421170	rs61591291	T	A	100	PASS	AC=67;AF=0.0133786;AN=5008;NS=2504;DP=17940;EAS_AF=0;AMR_AF=0.013;AFR_AF=0.0287;EUR_AF=0.0199;SAS_AF=0;AA=N|||;VT=SNP
6	31421207	rs79181786	T	C	100	PASS	AC=569;AF=0.113618;AN=5008;NS=2504;DP=16242;EAS_AF=0.0099;AMR_AF=0.1167;AFR_AF=0.2337;EUR_AF=0.0964;SAS_AF=0.0736;AA=N|||;VT=SNP
6	31421297	rs2263316	A	G	100	PASS	AC=2974;AF=0.59385;AN=5008;NS=2504;DP=14953;EAS_AF=0.3611;AMR_AF=0.67;AFR_AF=0.7216;EUR_AF=0.6103;SAS_AF=0.59;AA=N|||;VT=SNP
6	31421300	rs9469012	G	A	100	PASS	AC=996;AF=0.198882;AN=5008;NS=2504;DP=14780;EAS_AF=0.1667;AMR_AF=0.255;AFR_AF=0.2821;EUR_AF=0.1332;SAS_AF=0.1472;AA=N|||;VT=SNP
6	31421358	rs2263317	C	T	100	PASS	AC=569;AF=0.113618;AN=5008;NS=2504;DP=13849;EAS_AF=0.0099;AMR_AF=0.1167;AFR_AF=0.2337;EUR_AF=0.0964;SAS_AF=0.0736;AA=N|||;VT=SNP
6	31421393	rs74290505	A	C	100	PASS	AC=705;AF=0.140775;AN=5008;NS=2504;DP=13802;EAS_AF=0.0843;AMR_AF=0.1398;AFR_AF=0.0681;EUR_AF=0.2833;SAS_AF=0.1513;AA=N|||;VT=SNP
6	31421399	rs115510922	C	A	100	PASS	AC=336;AF=0.0670927;AN=5008;NS=2504;DP=13975;EAS_AF=0.0427;AMR_AF=0.1643;AFR_AF=0.0068;EUR_AF=0.0775;SAS_AF=0.0941;AA=N|||;VT=SNP
6	31421422	rs77314402	A	G	100	PASS	AC=354;AF=0.0706869;AN=5008;NS=2504;DP=13948;EAS_AF=0.0843;AMR_AF=0.0605;AFR_AF=0.0038;EUR_AF=0.0825;SAS_AF=0.1421;AA=N|||;VT=SNP
6	31421489	rs6920723	G	A	100	PASS	AC=76;AF=0.0151757;AN=5008;NS=2504;DP=8724;EAS_AF=0.003;AMR_AF=0.0245;AFR_AF=0.0204;EUR_AF=0.0159;SAS_AF=0.0133;AA=g|||;VT=SNP
6	31424607	rs3093971	G	A	100	PASS	AC=564;AF=0.11262;AN=5008;NS=2504;DP=9023;EAS_AF=0.2232;AMR_AF=0.1628;AFR_AF=0.0318;EUR_AF=0.0974;SAS_AF=0.0879;AA=t|||;VT=SNP
6	31424620	rs9501145	C	A	100	PASS	AC=1076;AF=0.214856;AN=5008;NS=2504;DP=10063;EAS_AF=0.1696;AMR_AF=0.2795;AFR_AF=0.3064;EUR_AF=0.1491;SAS_AF=0.1595;AA=t|||;VT=SNP
6	31424757	rs2395028	C	T	100	PASS	AC=565;AF=0.112819;AN=5008;NS=2504;DP=12643;EAS_AF=0.0099;AMR_AF=0.1138;AFR_AF=0.2322;EUR_AF=0.0964;SAS_AF=0.0736;AA=c|||;VT=SNP
6	31424778	rs3130475	G	A	100	PASS	AC=703;AF=0.140375;AN=5008;NS=2504;DP=13126;EAS_AF=0.0843;AMR_AF=0.1398;AFR_AF=0.0681;EUR_AF=0.2813;SAS_AF=0.1513;AA=g|||;VT=SNP
6	31424917	rs2516453	A	T	100	PASS	AC=2343;AF=0.467851;AN=5008;NS=2504;DP=16955;EAS_AF=0.2639;AMR_AF=0.536;AFR_AF=0.6044;EUR_AF=0.5268;SAS_AF=0.3845;AA=t|||;VT=SNP
6	31425033	rs2254386	T	C	100	PASS	AC=2343;AF=0.467851;AN=5008;NS=2504;DP=18723;EAS_AF=0.2639;AMR_AF=0.536;AFR_AF=0.6044;EUR_AF=0.5268;SAS_AF=0.3845;AA=c|||;VT=SNP
6	31425181	rs3130906	G	A	100	PASS	AC=701;AF=0.139976;AN=5008;NS=2504;DP=19752;EAS_AF=0.0843;AMR_AF=0.1369;AFR_AF=0.0681;EUR_AF=0.2813;SAS_AF=0.1513;AA=g|||;VT=SNP
6	31425274	rs17206841	C	G	100	PASS	AC=356;AF=0.0710863;AN=5008;NS=2504;DP=20679;EAS_AF=0.0843;AMR_AF=0.0605;AFR_AF=0.0038;EUR_AF=0.0825;SAS_AF=0.1442;AA=c|||;VT=SNP
6	31425499	rs3131621	A	G	100	PASS	AC=701;AF=0.139976;AN=5008;NS=2504;DP=19945;EAS_AF=0.0843;AMR_AF=0.1369;AFR_AF=0.0681;EUR_AF=0.2813;SAS_AF=0.1513;AA=a|||;VT=SNP
6	31425665	rs9469014	T	C	100	PASS	AC=1072;AF=0.214058;AN=5008;NS=2504;DP=14858;EAS_AF=0.1706;AMR_AF=0.2795;AFR_AF=0.3026;EUR_AF=0.1491;SAS_AF=0.1595;AA=t|||;VT=SNP
6	31425985	rs2596480	C	T	100	PASS	AC=572;AF=0.114217;AN=5008;NS=2504;DP=14511;EAS_AF=0.0099;AMR_AF=0.1167;AFR_AF=0.236;EUR_AF=0.0964;SAS_AF=0.0736;AA=c|||;VT=SNP
6	31426204	rs145812092	G	A	100	PASS	AC=76;AF=0.0151757;AN=5008;NS=2504;DP=14974;EAS_AF=0.003;AMR_AF=0.0245;AFR_AF=0.0204;EUR_AF=0.0159;SAS_AF=0.0133;AA=g|||;VT=SNP
6	31426248	rs115408371	C	T	100	PASS	AC=74;AF=0.0147764;AN=5008;NS=2504;DP=16768;EAS_AF=0.001;AMR_AF=0.013;AFR_AF=0.0023;EUR_AF=0.0507;SAS_AF=0.0102;AA=a|||;VT=SNP
6	31426256	rs2523685	G	C	100	PASS	AC=1787;AF=0.356829;AN=5008;NS=2504;DP=16876;EAS_AF=0.2421;AMR_AF=0.4078;AFR_AF=0.5575;EUR_AF=0.2773;SAS_AF=0.2495;AA=t|||;VT=SNP
6	31426303	rs6918524	A	G	100	PASS	AC=264;AF=0.0527157;AN=5008;NS=2504;DP=16034;EAS_AF=0.127;AMR_AF=0.0216;AFR_AF=0.0272;EUR_AF=0.0527;SAS_AF=0.0327;AA=a|||;VT=SNP
6	31426399	rs2523684	A	G	100	PASS	AC=376;AF=0.0750799;AN=5008;NS=2504;DP=16360;EAS_AF=0.2103;AMR_AF=0.0893;AFR_AF=0.0038;EUR_AF=0.0437;SAS_AF=0.0542;AA=-|||;VT=SNP
6	31426427	rs72851199	G	A	100	PASS	AC=139;AF=0.0277556;AN=5008;NS=2504;DP=16891;EAS_AF=0.0625;AMR_AF=0.0101;AFR_AF=0.0159;EUR_AF=0.0318;SAS_AF=0.0164;AA=-|||;VT=SNP
6	31426619	rs2516430	C	T	100	PASS	AC=2223;AF=0.44389;AN=5008;NS=2504;DP=20112;EAS_AF=0.2599;AMR_AF=0.5072;AFR_AF=0.6014;EUR_AF=0.4394;SAS_AF=0.3804;AA=t|||;VT=SNP
6	31426642	rs72841203	T	A	100	PASS	AC=139;AF=0.0277556;AN=5008;NS=2504;DP=19917;EAS_AF=0.0625;AMR_AF=0.0101;AFR_AF=0.0159;EUR_AF=0.0318;SAS_AF=0.0164;AA=g|||;VT=SNP
6	31426643	rs115427390	G	C	100	PASS	AC=139;AF=0.0277556;AN=5008;NS=2504;DP=19827;EAS_AF=0.0625;AMR_AF=0.0101;AFR_AF=0.0159;EUR_AF=0.0318;SAS_AF=0.0164;AA=g|||;VT=SNP
6	31426802	rs2596479	C	G	100	PASS	AC=1789;AF=0.357228;AN=5008;NS=2504;DP=18220;EAS_AF=0.2421;AMR_AF=0.4092;AFR_AF=0.556;EUR_AF=0.2773;SAS_AF=0.2526;AA=c|||;VT=SNP
6	31426881	rs2516429	C	T	100	PASS	AC=1863;AF=0.372005;AN=5008;NS=2504;DP=19812;EAS_AF=0.2431;AMR_AF=0.4207;AFR_AF=0.5598;EUR_AF=0.328;SAS_AF=0.2618;AA=c|||;VT=SNP
6	31426888	rs9500889	C	G	100	PASS	AC=1073;AF=0.214257;AN=5008;NS=2504;DP=19969;EAS_AF=0.1696;AMR_AF=0.2795;AFR_AF=0.3026;EUR_AF=0.1491;SAS_AF=0.1616;AA=c|||;VT=SNP
6	31426967	rs3093956	T	C	100	PASS	AC=363;AF=0.072484;AN=5008;NS=2504;DP=20581;EAS_AF=0.0169;AMR_AF=0.0865;AFR_AF=0.0431;EUR_AF=0.1113;SAS_AF=0.1196;AA=t|||;VT=SNP
6	31427095	rs2516452	A	G	100	PASS	AC=655;AF=0.130791;AN=5008;NS=2504;DP=20384;EAS_AF=0.0109;AMR_AF=0.134;AFR_AF=0.2413;EUR_AF=0.1431;SAS_AF=0.09;AA=a|||;VT=SNP
6	31427139	rs2254618	A	T	100	PASS	AC=1776;AF=0.354633;AN=5008;NS=2504;DP=19812;EAS_AF=0.1875;AMR_AF=0.4207;AFR_AF=0.5598;EUR_AF=0.3201;SAS_AF=0.2382;AA=a|||;VT=SNP
6	31427189	rs79245272	C	T	100	PASS	AC=390;AF=0.0778754;AN=5008;NS=2504;DP=19787;EAS_AF=0.0427;AMR_AF=0.1686;AFR_AF=0.0461;EUR_AF=0.0765;SAS_AF=0.0941;AA=t|||;VT=SNP
6	31427231	rs2254620	G	A	100	PASS	AC=18;AF=0.00359425;AN=5008;NS=2504;DP=19205;EAS_AF=0;AMR_AF=0.0043;AFR_AF=0.0015;EUR_AF=0.0129;SAS_AF=0;AA=g|||;VT=SNP
6	31427395	rs9267123	G	C	100	PASS	AC=249;AF=0.0497204;AN=5008;NS=2504;DP=20691;EAS_AF=0.0149;AMR_AF=0.0303;AFR_AF=0.0333;EUR_AF=0.0934;SAS_AF=0.0767;AA=g|||;VT=SNP
6	31427590	rs7765011	C	T	100	PASS	AC=704;AF=0.140575;AN=5008;NS=2504;DP=20811;EAS_AF=0.0427;AMR_AF=0.2003;AFR_AF=0.2625;EUR_AF=0.0885;SAS_AF=0.0879;AA=t|||;VT=SNP
6	31427594	rs7765013	C	T	100	PASS	AC=702;AF=0.140176;AN=5008;NS=2504;DP=20817;EAS_AF=0.0427;AMR_AF=0.2003;AFR_AF=0.261;EUR_AF=0.0885;SAS_AF=0.0879;AA=t|||;VT=SNP
6	31427756	rs140774570	C	T	100	PASS	AC=53;AF=0.0105831;AN=5008;NS=2504;DP=17833;EAS_AF=0;AMR_AF=0.0144;AFR_AF=0;EUR_AF=0.0249;SAS_AF=0.0184;AA=t|||;VT=SNP
6	31427948	rs9391775	A	C	100	PASS	AC=61;AF=0.0121805;AN=5008;NS=2504;DP=16143;EAS_AF=0.0149;AMR_AF=0.0043;AFR_AF=0.003;EUR_AF=0.0288;SAS_AF=0.0102;AA=a|||;VT=SNP
6	31428013	rs34682804	C	T	100	PASS	AC=261;AF=0.0521166;AN=5008;NS=2504;DP=14103;EAS_AF=0.0724;AMR_AF=0.0159;AFR_AF=0.0257;EUR_AF=0.0457;SAS_AF=0.0992;AA=a|||;VT=SNP
6	31428169	rs6930572	A	G	100	PASS	AC=79;AF=0.0157748;AN=5008;NS=2504;DP=12518;EAS_AF=0.0149;AMR_AF=0.0058;AFR_AF=0.0166;EUR_AF=0.0278;SAS_AF=0.0102;AA=a|||;VT=SNP
6	31428447	rs77004371	T	C	100	PASS	AC=184;AF=0.0367412;AN=5008;NS=2504;DP=17378;EAS_AF=0.0565;AMR_AF=0.0159;AFR_AF=0.0303;EUR_AF=0.0278;SAS_AF=0.0491;AA=t|||;VT=SNP
6	31428477	rs77901635	T	A	100	PASS	AC=270;AF=0.0539137;AN=5008;NS=2504;DP=16604;EAS_AF=0.1002;AMR_AF=0.0187;AFR_AF=0.034;EUR_AF=0.0308;SAS_AF=0.0818;AA=t|||;VT=SNP
6	31428500	rs73728583	G	A	100	PASS	AC=946;AF=0.188898;AN=5008;NS=2504;DP=14592;EAS_AF=0.2897;AMR_AF=0.0893;AFR_AF=0.1725;EUR_AF=0.1759;SAS_AF=0.1912;AA=a|||;VT=SNP
6	31428501	rs73728584	C	A	100	PASS	AC=963;AF=0.192292;AN=5008;NS=2504;DP=14620;EAS_AF=0.2937;AMR_AF=0.0922;AFR_AF=0.1755;EUR_AF=0.1819;SAS_AF=0.1922;AA=c|||;VT=SNP
6	31428528	rs6935569	C	T	100	PASS	AC=85;AF=0.0169728;AN=5008;NS=2504;DP=15470;EAS_AF=0.0188;AMR_AF=0.0058;AFR_AF=0.0182;EUR_AF=0.0278;SAS_AF=0.0102;AA=c|||;VT=SNP
6	31428531	rs144229847	T	A	100	PASS	AC=85;AF=0.0169728;AN=5008;NS=2504;DP=15544;EAS_AF=0.0188;AMR_AF=0.0058;AFR_AF=0.0182;EUR_AF=0.0278;SAS_AF=0.0102;AA=t|||;VT=SNP
6	31428534	rs6935575	C	T	100	PASS	AC=85;AF=0.0169728;AN=5008;NS=2504;DP=15635;EAS_AF=0.0188;AMR_AF=0.0058;AFR_AF=0.0182;EUR_AF=0.0278;SAS_AF=0.0102;AA=c|||;VT=SNP
6	31428911	rs2596471	A	G	100	PASS	AC=4347;AF=0.868011;AN=5008;NS=2504;DP=21064;EAS_AF=0.748;AMR_AF=0.8732;AFR_AF=0.9402;EUR_AF=0.8648;SAS_AF=0.8937;AA=g|||;VT=SNP
6	31428920	rs3130477	T	C	100	PASS	AC=211;AF=0.0421326;AN=5008;NS=2504;DP=21187;EAS_AF=0.0079;AMR_AF=0.0274;AFR_AF=0.0378;EUR_AF=0.0845;SAS_AF=0.0501;AA=t|||;VT=SNP
6	31428967	rs2596472	G	A	100	PASS	AC=4036;AF=0.805911;AN=5008;NS=2504;DP=21480;EAS_AF=0.9147;AMR_AF=0.7161;AFR_AF=0.8079;EUR_AF=0.7227;SAS_AF=0.8405;AA=a|||;VT=SNP
6	31428987	rs77349273	C	T	100	PASS	AC=136;AF=0.0271565;AN=5008;NS=2504;DP=21073;EAS_AF=0.004;AMR_AF=0.0288;AFR_AF=0.0129;EUR_AF=0.0885;SAS_AF=0.0061;AA=c|||;VT=SNP
6	31429439	rs75344417	C	G	100	PASS	AC=271;AF=0.0541134;AN=5008;NS=2504;DP=15932;EAS_AF=0.0804;AMR_AF=0.0418;AFR_AF=0.003;EUR_AF=0.0586;SAS_AF=0.1002;AA=t|||;VT=SNP
6	31429512	rs62395307	G	A	100	PASS	AC=268;AF=0.0535144;AN=5008;NS=2504;DP=15869;EAS_AF=0.1171;AMR_AF=0.0216;AFR_AF=0.0272;EUR_AF=0.0527;SAS_AF=0.047;AA=c|||;VT=SNP
6	31429913	rs67068100	G	C	100	PASS	AC=282;AF=0.0563099;AN=5008;NS=2504;DP=20049;EAS_AF=0.0913;AMR_AF=0.0288;AFR_AF=0.0242;EUR_AF=0.0417;SAS_AF=0.0982;AA=g|||;VT=SNP
6	31429927	rs3094228	T	C	100	PASS	AC=947;AF=0.189097;AN=5008;NS=2504;DP=20021;EAS_AF=0.1766;AMR_AF=0.1311;AFR_AF=0.1823;EUR_AF=0.1769;SAS_AF=0.2648;AA=t|||;VT=SNP
6	31430010	rs3132089	G	A	100	PASS	AC=207;AF=0.0413339;AN=5008;NS=2504;DP=20153;EAS_AF=0.004;AMR_AF=0.0274;AFR_AF=0.0386;EUR_AF=0.0845;SAS_AF=0.0491;AA=g|||;VT=SNP
6	31430060	rs115846244	G	T	100	PASS	AC=166;AF=0.033147;AN=5008;NS=2504;DP=18991;EAS_AF=0.0119;AMR_AF=0.0202;AFR_AF=0.0038;EUR_AF=0.0437;SAS_AF=0.093;AA=g|||;VT=SNP
6	31430065	rs3099839	C	T	100	PASS	AC=207;AF=0.0413339;AN=5008;NS=2504;DP=18845;EAS_AF=0.004;AMR_AF=0.0274;AFR_AF=0.0386;EUR_AF=0.0845;SAS_AF=0.0491;AA=c|||;VT=SNP
6	31430143	rs2255001	G	C	100	PASS	AC=921;AF=0.183906;AN=5008;NS=2504;DP=17922;EAS_AF=0.0714;AMR_AF=0.2651;AFR_AF=0.3116;EUR_AF=0.1839;SAS_AF=0.0695;AA=g|||;VT=SNP
6	31430359	rs4360170	A	G	100	PASS	AC=562;AF=0.11222;AN=5008;NS=2504;DP=19381;EAS_AF=0.1647;AMR_AF=0.0879;AFR_AF=0.0825;EUR_AF=0.0835;SAS_AF=0.1452;AA=a|||;VT=SNP
6	31430401	rs16899661	G	A	100	PASS	AC=282;AF=0.0563099;AN=5008;NS=2504;DP=18470;EAS_AF=0.0913;AMR_AF=0.0288;AFR_AF=0.0242;EUR_AF=0.0417;SAS_AF=0.0982;AA=g|||;VT=SNP
6	31430600	rs115138709	A	C	100	PASS	AC=175;AF=0.0349441;AN=5008;NS=2504;DP=15126;EAS_AF=0.0278;AMR_AF=0.0346;AFR_AF=0.0507;EUR_AF=0.0249;SAS_AF=0.0317;AA=a|||;VT=SNP
6	31430694	rs3094605	G	C	100	PASS	AC=207;AF=0.0413339;AN=5008;NS=2504;DP=15247;EAS_AF=0.004;AMR_AF=0.0274;AFR_AF=0.0386;EUR_AF=0.0845;SAS_AF=0.0491;AA=g|||;VT=SNP
6	31430721	rs3099840	A	G	100	PASS	AC=951;AF=0.189896;AN=5008;NS=2504;DP=15255;EAS_AF=0.1766;AMR_AF=0.1354;AFR_AF=0.1838;EUR_AF=0.1769;SAS_AF=0.2638;AA=g|||;VT=SNP
6	31430752	rs3132090	G	A	100	PASS	AC=173;AF=0.0345447;AN=5008;NS=2504;DP=15144;EAS_AF=0.004;AMR_AF=0.0274;AFR_AF=0.0136;EUR_AF=0.0835;SAS_AF=0.0491;AA=g|||;VT=SNP
6	31430799	rs2596473	G	T	100	PASS	AC=2353;AF=0.469848;AN=5008;NS=2504;DP=15121;EAS_AF=0.499;AMR_AF=0.4784;AFR_AF=0.3427;EUR_AF=0.504;SAS_AF=0.5706;AA=g|||;VT=SNP
6	31430951	rs45533135	C	T	100	PASS	AC=87;AF=0.0173722;AN=5008;NS=2504;DP=14221;EAS_AF=0.001;AMR_AF=0.0187;AFR_AF=0.003;EUR_AF=0.0537;SAS_AF=0.0153;AA=c|||;VT=SNP
6	31431063	rs77803816	G	A	100	PASS	AC=175;AF=0.0349441;AN=5008;NS=2504;DP=15016;EAS_AF=0.0278;AMR_AF=0.0346;AFR_AF=0.0507;EUR_AF=0.0249;SAS_AF=0.0317;AA=g|||;VT=SNP
6	31431082	rs2518030	A	G	100	PASS	AC=4319;AF=0.86242;AN=5008;NS=2504;DP=15681;EAS_AF=0.747;AMR_AF=0.8689;AFR_AF=0.9251;EUR_AF=0.8618;SAS_AF=0.8926;AA=g|||;VT=SNP
6	31431403	rs11557308	C	T	100	PASS	AC=175;AF=0.0349441;AN=5008;NS=2504;DP=18597;EAS_AF=0.0278;AMR_AF=0.0346;AFR_AF=0.0507;EUR_AF=0.0249;SAS_AF=0.0317;AA=c|||;VT=SNP;EX_TARGET
6	31431691	rs2255221	G	T	100	PASS	AC=419;AF=0.0836661;AN=5008;NS=2504;DP=19337;EAS_AF=0.0198;AMR_AF=0.1369;AFR_AF=0.1664;EUR_AF=0.0815;SAS_AF=0.002;AA=g|||;VT=SNP;EX_TARGET
6	31431723	rs2255223	G	A	100	PASS	AC=149;AF=0.0297524;AN=5008;NS=2504;DP=19335;EAS_AF=0.002;AMR_AF=0.0648;AFR_AF=0.0303;EUR_AF=0.0606;SAS_AF=0.001;AA=g|||;VT=SNP;EX_TARGET
6	31431757	rs11752262	A	G	100	PASS	AC=678;AF=0.135383;AN=5008;NS=2504;DP=19845;EAS_AF=0.1726;AMR_AF=0.0735;AFR_AF=0.1452;EUR_AF=0.0646;SAS_AF=0.2004;AA=g|||;VT=SNP;EX_TARGET
6	31431780	rs2395029	T	G	100	PASS	AC=167;AF=0.0333466;AN=5008;NS=2504;DP=20072;EAS_AF=0.0119;AMR_AF=0.0202;AFR_AF=0.0045;EUR_AF=0.0437;SAS_AF=0.093;AA=t|||;VT=SNP;EX_TARGET
6	31431813	rs3130907	A	G	100	PASS	AC=207;AF=0.0413339;AN=5008;NS=2504;DP=20067;EAS_AF=0.004;AMR_AF=0.0274;AFR_AF=0.0386;EUR_AF=0.0845;SAS_AF=0.0491;AA=a|||;VT=SNP;EX_TARGET
6	31431820	rs2243621	C	T	100	PASS	AC=924;AF=0.184505;AN=5008;NS=2504;DP=20130;EAS_AF=0.0714;AMR_AF=0.2666;AFR_AF=0.3139;EUR_AF=0.1839;SAS_AF=0.0685;AA=c|||;VT=SNP;EX_TARGET
6	31431874	rs2395030	G	T	100	PASS	AC=267;AF=0.0533147;AN=5008;NS=2504;DP=19936;EAS_AF=0.0784;AMR_AF=0.0403;AFR_AF=0.003;EUR_AF=0.0586;SAS_AF=0.0992;AA=g|||;VT=SNP;EX_TARGET
6	31432006	rs2263318	G	A	100	PASS	AC=406;AF=0.0810703;AN=5008;NS=2504;DP=21373;EAS_AF=0.0198;AMR_AF=0.1354;AFR_AF=0.1573;EUR_AF=0.0815;SAS_AF=0.002;AA=g|||;VT=SNP
6	31432125	rs2284178	C	T	100	PASS	AC=2349;AF=0.46905;AN=5008;NS=2504;DP=20871;EAS_AF=0.496;AMR_AF=0.4769;AFR_AF=0.3434;EUR_AF=0.503;SAS_AF=0.5706;AA=c|||;VT=SNP
6	31432502	rs17206904	T	C	100	PASS	AC=496;AF=0.0990415;AN=5008;NS=2504;DP=21211;EAS_AF=0.1647;AMR_AF=0.0533;AFR_AF=0.0825;EUR_AF=0.0557;SAS_AF=0.1309;AA=c|||;VT=SNP
6	31432587	rs77424484	T	C	100	PASS	AC=29;AF=0.00579073;AN=5008;NS=2504;DP=20026;EAS_AF=0;AMR_AF=0;AFR_AF=0.0008;EUR_AF=0.0189;SAS_AF=0.0092;AA=t|||;VT=SNP
6	31432787	rs11757571	C	T	100	PASS	AC=496;AF=0.0990415;AN=5008;NS=2504;DP=22978;EAS_AF=0.1647;AMR_AF=0.0533;AFR_AF=0.0825;EUR_AF=0.0557;SAS_AF=0.1309;AA=c|||;VT=SNP
6	31432802	rs11757602	G	T	100	PASS	AC=496;AF=0.0990415;AN=5008;NS=2504;DP=22913;EAS_AF=0.1647;AMR_AF=0.0533;AFR_AF=0.0825;EUR_AF=0.0557;SAS_AF=0.1309;AA=g|||;VT=SNP
6	31432861	rs11759988	T	C	100	PASS	AC=496;AF=0.0990415;AN=5008;NS=2504;DP=23387;EAS_AF=0.1647;AMR_AF=0.0533;AFR_AF=0.0817;EUR_AF=0.0557;SAS_AF=0.1319;AA=t|||;VT=SNP
6	31433073	rs11757667	G	A	100	PASS	AC=496;AF=0.0990415;AN=5008;NS=2504;DP=20126;EAS_AF=0.1647;AMR_AF=0.0533;AFR_AF=0.0825;EUR_AF=0.0557;SAS_AF=0.1309;AA=g|||;VT=SNP
6	31433558	rs3094014	G	A	100	PASS	AC=883;AF=0.176318;AN=5008;NS=2504;DP=18176;EAS_AF=0.1766;AMR_AF=0.0994;AFR_AF=0.1831;EUR_AF=0.1491;SAS_AF=0.2495;AA=a|||;VT=SNP
6	31433566	rs75640364	G	C	100	PASS	AC=143;AF=0.0285543;AN=5008;NS=2504;DP=17760;EAS_AF=0.004;AMR_AF=0.0288;AFR_AF=0.0197;EUR_AF=0.0865;SAS_AF=0.0061;AA=g|||;VT=SNP
6	31433606	rs74290508	G	T	100	PASS	AC=495;AF=0.0988419;AN=5008;NS=2504;DP=18225;EAS_AF=0.1647;AMR_AF=0.0533;AFR_AF=0.0817;EUR_AF=0.0557;SAS_AF=0.1309;AA=t|||;VT=SNP
6	31433690	rs55886855	T	G	100	PASS	AC=434;AF=0.0866613;AN=5008;NS=2504;DP=19451;EAS_AF=0.0784;AMR_AF=0.0706;AFR_AF=0.09;EUR_AF=0.0825;SAS_AF=0.1063;AA=t|||;VT=SNP
6	31433693	rs3128986	T	C	100	PASS	AC=207;AF=0.0413339;AN=5008;NS=2504;DP=19482;EAS_AF=0.004;AMR_AF=0.0274;AFR_AF=0.0386;EUR_AF=0.0845;SAS_AF=0.0491;AA=t|||;VT=SNP
6	31433712	rs79022003	T	C	100	PASS	AC=324;AF=0.0646965;AN=5008;NS=2504;DP=19582;EAS_AF=0.1369;AMR_AF=0.0187;AFR_AF=0.0348;EUR_AF=0.0298;SAS_AF=0.0992;AA=t|||;VT=SNP
6	31433751	rs113340460	G	A	100	PASS	AC=143;AF=0.0285543;AN=5008;NS=2504;DP=19529;EAS_AF=0.003;AMR_AF=0.0231;AFR_AF=0.0083;EUR_AF=0.0547;SAS_AF=0.0593;AA=g|||;VT=SNP
6	31433809	rs112723370	T	G	100	PASS	AC=677;AF=0.135184;AN=5008;NS=2504;DP=19863;EAS_AF=0.1726;AMR_AF=0.0735;AFR_AF=0.1452;EUR_AF=0.0636;SAS_AF=0.2004;AA=g|||;VT=SNP
6	31433831	rs3131620	A	G	100	PASS	AC=883;AF=0.176318;AN=5008;NS=2504;DP=19306;EAS_AF=0.1766;AMR_AF=0.0994;AFR_AF=0.1838;EUR_AF=0.1481;SAS_AF=0.2495;AA=g|||;VT=SNP
6	31433866	rs76968236	C	T	100	PASS	AC=494;AF=0.0986422;AN=5008;NS=2504;DP=18255;EAS_AF=0.1647;AMR_AF=0.0519;AFR_AF=0.0825;EUR_AF=0.0547;SAS_AF=0.1309;AA=c|||;VT=SNP
6	31433952	rs75688416	T	C	100	PASS	AC=494;AF=0.0986422;AN=5008;NS=2504;DP=18885;EAS_AF=0.1647;AMR_AF=0.0519;AFR_AF=0.0825;EUR_AF=0.0547;SAS_AF=0.1309;AA=t|||;VT=SNP
6	31433998	rs150934595	C	T	100	PASS	AC=175;AF=0.0349441;AN=5008;NS=2504;DP=18508;EAS_AF=0.0278;AMR_AF=0.0346;AFR_AF=0.0507;EUR_AF=0.0249;SAS_AF=0.0317;AA=c|||;VT=SNP
6	31434027	rs74290509	G	A	100	PASS	AC=320;AF=0.0638978;AN=5008;NS=2504;DP=19000;EAS_AF=0.1369;AMR_AF=0.0173;AFR_AF=0.0318;EUR_AF=0.0308;SAS_AF=0.0992;AA=g|||;VT=SNP
6	31434028	rs73728585	G	A	100	PASS	AC=159;AF=0.0317492;AN=5008;NS=2504;DP=19035;EAS_AF=0;AMR_AF=0.0274;AFR_AF=0.0847;EUR_AF=0.0239;SAS_AF=0.0041;AA=g|||;VT=SNP
6	31434111	rs3094604	A	G	100	PASS	AC=695;AF=0.138778;AN=5008;NS=2504;DP=21448;EAS_AF=0.1637;AMR_AF=0.0764;AFR_AF=0.121;EUR_AF=0.1402;SAS_AF=0.18;AA=a|||;VT=SNP
6	31434198	rs3128987	T	C	100	PASS	AC=883;AF=0.176318;AN=5008;NS=2504;DP=21165;EAS_AF=0.1766;AMR_AF=0.0994;AFR_AF=0.1831;EUR_AF=0.1491;SAS_AF=0.2495;AA=c|||;VT=SNP
6	31434267	rs114122095	C	G	100	PASS	AC=445;AF=0.0888578;AN=5008;NS=2504;DP=21211;EAS_AF=0.0833;AMR_AF=0.1326;AFR_AF=0.0045;EUR_AF=0.0835;SAS_AF=0.183;AA=c|||;VT=SNP
6	31434331	rs3131619	A	T	100	PASS	AC=207;AF=0.0413339;AN=5008;NS=2504;DP=21065;EAS_AF=0.004;AMR_AF=0.0274;AFR_AF=0.0386;EUR_AF=0.0845;SAS_AF=0.0491;AA=a|||;VT=SNP
6	31434334	rs2523679	C	T	100	PASS	AC=203;AF=0.0405351;AN=5008;NS=2504;DP=20985;EAS_AF=0.0308;AMR_AF=0.0576;AFR_AF=0.0151;EUR_AF=0.0815;SAS_AF=0.0307;AA=c|||;VT=SNP
6	31434366	rs3094013	G	A	100	PASS	AC=200;AF=0.0399361;AN=5008;NS=2504;DP=20173;EAS_AF=0.004;AMR_AF=0.0259;AFR_AF=0.034;EUR_AF=0.0845;SAS_AF=0.0491;AA=g|||;VT=SNP
6	31434520	rs3094012	G	C	100	PASS	AC=390;AF=0.0778754;AN=5008;NS=2504;DP=20047;EAS_AF=0.0119;AMR_AF=0.0476;AFR_AF=0.1021;EUR_AF=0.0934;SAS_AF=0.1186;AA=g|||;VT=SNP
6	31434621	rs3131618	A	G	100	PASS	AC=105;AF=0.0209665;AN=5008;NS=2504;DP=20937;EAS_AF=0;AMR_AF=0.0259;AFR_AF=0.003;EUR_AF=0.0825;SAS_AF=0;AA=a|||;VT=SNP
6	31434801	rs2523677	C	T	100	PASS	AC=204;AF=0.0407348;AN=5008;NS=2504;DP=21201;EAS_AF=0.0288;AMR_AF=0.0576;AFR_AF=0.0174;EUR_AF=0.0815;SAS_AF=0.0307;AA=c|||;VT=SNP
6	31434802	rs78551378	G	A	100	PASS	AC=280;AF=0.0559105;AN=5008;NS=2504;DP=21079;EAS_AF=0.0714;AMR_AF=0.111;AFR_AF=0.0015;EUR_AF=0.0408;SAS_AF=0.09;AA=g|||;VT=SNP
6	31434968	rs35163515	A	G	100	PASS	AC=324;AF=0.0646965;AN=5008;NS=2504;DP=19310;EAS_AF=0.0923;AMR_AF=0.036;AFR_AF=0.0492;EUR_AF=0.0437;SAS_AF=0.0992;AA=a|||;VT=SNP
6	31435119	rs2516518	G	A	100	PASS	AC=526;AF=0.105032;AN=5008;NS=2504;DP=19624;EAS_AF=0.0198;AMR_AF=0.1571;AFR_AF=0.2179;EUR_AF=0.1024;SAS_AF=0.0061;AA=g|||;VT=SNP
6	31435326	rs2516517	G	T	100	PASS	AC=175;AF=0.0349441;AN=5008;NS=2504;DP=18308;EAS_AF=0.0149;AMR_AF=0.0173;AFR_AF=0.0726;EUR_AF=0.0417;SAS_AF=0.0102;AA=t|||;VT=SNP
6	31435833	rs2244546	C	G	100	PASS	AC=404;AF=0.0806709;AN=5008;NS=2504;DP=21040;EAS_AF=0.1171;AMR_AF=0.1801;AFR_AF=0.0121;EUR_AF=0.0805;SAS_AF=0.0654;AA=c|||;VT=SNP
6	31435869	rs4713466	C	T	100	PASS	AC=814;AF=0.16254;AN=5008;NS=2504;DP=20408;EAS_AF=0.2312;AMR_AF=0.1744;AFR_AF=0.1657;EUR_AF=0.1193;SAS_AF=0.1237;AA=t|||;VT=SNP
6	31435991	rs2523676	C	T	100	PASS	AC=987;AF=0.197085;AN=5008;NS=2504;DP=19001;EAS_AF=0.3204;AMR_AF=0.2939;AFR_AF=0.0862;EUR_AF=0.16;SAS_AF=0.1892;AA=c|||;VT=SNP
6	31436032	rs2523675	G	A	100	PASS	AC=2287;AF=0.456669;AN=5008;NS=2504;DP=18608;EAS_AF=0.4286;AMR_AF=0.4308;AFR_AF=0.5378;EUR_AF=0.3956;SAS_AF=0.4571;AA=a|||;VT=SNP
6	31436047	rs2518028	T	C	100	PASS	AC=3989;AF=0.796526;AN=5008;NS=2504;DP=18835;EAS_AF=0.8819;AMR_AF=0.8357;AFR_AF=0.7496;EUR_AF=0.7197;SAS_AF=0.8231;AA=c|||;VT=SNP
6	31436273	rs2859448	C	T	100	PASS	AC=4353;AF=0.869209;AN=5008;NS=2504;DP=21428;EAS_AF=0.9583;AMR_AF=0.8761;AFR_AF=0.8623;EUR_AF=0.7724;SAS_AF=0.8814;AA=t|||;VT=SNP
6	31436312	rs2596454	A	G	100	PASS	AC=4232;AF=0.845048;AN=5008;NS=2504;DP=21544;EAS_AF=0.9325;AMR_AF=0.8732;AFR_AF=0.857;EUR_AF=0.7624;SAS_AF=0.8037;AA=g|||;VT=SNP
6	31436330	rs62395310	T	C	100	PASS	AC=192;AF=0.0383387;AN=5008;NS=2504;DP=21454;EAS_AF=0.0496;AMR_AF=0.0288;AFR_AF=0.0023;EUR_AF=0.0417;SAS_AF=0.0787;AA=t|||;VT=SNP
6	31436411	rs114419903	T	C	100	PASS	AC=134;AF=0.0267572;AN=5008;NS=2504;DP=19540;EAS_AF=0.0248;AMR_AF=0.0144;AFR_AF=0.0008;EUR_AF=0.0199;SAS_AF=0.0798;AA=-|||;VT=SNP
6	31436465	rs77523206	A	T	100	PASS	AC=134;AF=0.0267572;AN=5008;NS=2504;DP=18653;EAS_AF=0.0248;AMR_AF=0.0144;AFR_AF=0.0008;EUR_AF=0.0199;SAS_AF=0.0798;AA=a|||;VT=SNP
6	31436476	rs2518027	T	G	100	PASS	AC=3928;AF=0.784345;AN=5008;NS=2504;DP=18781;EAS_AF=0.8938;AMR_AF=0.8256;AFR_AF=0.7632;EUR_AF=0.7167;SAS_AF=0.7403;AA=t|||;VT=SNP
6	31436499	rs2844508	G	C	100	PASS	AC=3848;AF=0.768371;AN=5008;NS=2504;DP=19122;EAS_AF=0.8899;AMR_AF=0.8069;AFR_AF=0.761;EUR_AF=0.671;SAS_AF=0.726;AA=a|||;VT=SNP
6	31436544	rs35309880	G	A	100	PASS	AC=43;AF=0.00858626;AN=5008;NS=2504;DP=19528;EAS_AF=0.0099;AMR_AF=0;AFR_AF=0.0008;EUR_AF=0.007;SAS_AF=0.0256;AA=g|||;VT=SNP
6	31436581	rs2844507	T	C	100	PASS	AC=4284;AF=0.855431;AN=5008;NS=2504;DP=18633;EAS_AF=0.9187;AMR_AF=0.8833;AFR_AF=0.8699;EUR_AF=0.7744;SAS_AF=0.8344;AA=c|||;VT=SNP
6	31436609	rs2244578	G	C	100	PASS	AC=4150;AF=0.828674;AN=5008;NS=2504;DP=18788;EAS_AF=0.8938;AMR_AF=0.8674;AFR_AF=0.8707;EUR_AF=0.7525;SAS_AF=0.7556;AA=c|||;VT=SNP
6	31436639	rs2244579	G	C	100	PASS	AC=1623;AF=0.324081;AN=5008;NS=2504;DP=19316;EAS_AF=0.3085;AMR_AF=0.2853;AFR_AF=0.4644;EUR_AF=0.2753;SAS_AF=0.228;AA=g|||;VT=SNP
6	31436738	rs3131617	A	T	100	PASS	AC=313;AF=0.0625;AN=5008;NS=2504;DP=21477;EAS_AF=0.0536;AMR_AF=0.0317;AFR_AF=0.0938;EUR_AF=0.0825;SAS_AF=0.0307;AA=a|||;VT=SNP
6	31436789	rs2523674	A	G	100	PASS	AC=2884;AF=0.575879;AN=5008;NS=2504;DP=20637;EAS_AF=0.5675;AMR_AF=0.5764;AFR_AF=0.7194;EUR_AF=0.4761;SAS_AF=0.4928;AA=a|||;VT=SNP
6	31436790	rs2844506	T	C	100	PASS	AC=4145;AF=0.827676;AN=5008;NS=2504;DP=20685;EAS_AF=0.8938;AMR_AF=0.866;AFR_AF=0.8684;EUR_AF=0.7515;SAS_AF=0.7556;AA=c|||;VT=SNP
6	31436879	rs138364997	C	T	100	PASS	AC=73;AF=0.0145767;AN=5008;NS=2504;DP=21131;EAS_AF=0;AMR_AF=0.0274;AFR_AF=0.0295;EUR_AF=0.0149;SAS_AF=0;AA=c|||;VT=SNP
6	31436902	rs2596453	C	T	100	PASS	AC=4145;AF=0.827676;AN=5008;NS=2504;DP=20231;EAS_AF=0.8938;AMR_AF=0.866;AFR_AF=0.8684;EUR_AF=0.7515;SAS_AF=0.7556;AA=c|||;VT=SNP
6	31436974	rs9267133	G	A	100	PASS	AC=284;AF=0.0567093;AN=5008;NS=2504;DP=15294;EAS_AF=0.004;AMR_AF=0.0576;AFR_AF=0.0983;EUR_AF=0.0815;SAS_AF=0.0286;AA=g|||;VT=SNP
6	31436995	rs2523673	T	C	100	PASS	AC=2886;AF=0.576278;AN=5008;NS=2504;DP=16694;EAS_AF=0.5675;AMR_AF=0.5749;AFR_AF=0.7216;EUR_AF=0.4761;SAS_AF=0.4928;AA=c|||;VT=SNP
6	31437158	rs2596452	T	G	100	PASS	AC=4145;AF=0.827676;AN=5008;NS=2504;DP=21476;EAS_AF=0.8938;AMR_AF=0.866;AFR_AF=0.8684;EUR_AF=0.7515;SAS_AF=0.7556;AA=g|||;VT=SNP
6	31437195	rs2596451	A	G	100	PASS	AC=4145;AF=0.827676;AN=5008;NS=2504;DP=21422;EAS_AF=0.8938;AMR_AF=0.866;AFR_AF=0.8684;EUR_AF=0.7515;SAS_AF=0.7556;AA=g|||;VT=SNP
6	31437220	rs2523672	G	C	100	PASS	AC=4145;AF=0.827676;AN=5008;NS=2504;DP=21658;EAS_AF=0.8938;AMR_AF=0.866;AFR_AF=0.8684;EUR_AF=0.7515;SAS_AF=0.7556;AA=c|||;VT=SNP
6	31437275	rs4713467	C	T	100	PASS	AC=483;AF=0.0964457;AN=5008;NS=2504;DP=22387;EAS_AF=0.2431;AMR_AF=0.1628;AFR_AF=0.0068;EUR_AF=0.0119;SAS_AF=0.1063;AA=t|||;VT=SNP
6	31437305	rs2395031	G	A	100	PASS	AC=286;AF=0.0571086;AN=5008;NS=2504;DP=21506;EAS_AF=0.004;AMR_AF=0.0605;AFR_AF=0.0983;EUR_AF=0.0815;SAS_AF=0.0286;AA=g|||;VT=SNP
6	31437318	rs2523671	C	T	100	PASS	AC=4145;AF=0.827676;AN=5008;NS=2504;DP=21419;EAS_AF=0.8938;AMR_AF=0.866;AFR_AF=0.8684;EUR_AF=0.7515;SAS_AF=0.7556;AA=c|||;VT=SNP
6	31437492	rs2523670	C	G	100	PASS	AC=4657;AF=0.929912;AN=5008;NS=2504;DP=22211;EAS_AF=0.9722;AMR_AF=0.9409;AFR_AF=0.9017;EUR_AF=0.8847;SAS_AF=0.9632;AA=g|||;VT=SNP
6	31437506	rs2894220	C	T	100	PASS	AC=286;AF=0.0571086;AN=5008;NS=2504;DP=22307;EAS_AF=0.004;AMR_AF=0.0576;AFR_AF=0.0991;EUR_AF=0.0825;SAS_AF=0.0286;AA=c|||;VT=SNP
6	31437566	rs9404989	G	T	100	PASS	AC=483;AF=0.0964457;AN=5008;NS=2504;DP=22510;EAS_AF=0.2431;AMR_AF=0.1628;AFR_AF=0.0068;EUR_AF=0.0119;SAS_AF=0.1063;AA=g|||;VT=SNP
6	31437617	rs9267135	T	C	100	PASS	AC=286;AF=0.0571086;AN=5008;NS=2504;DP=22732;EAS_AF=0.004;AMR_AF=0.0576;AFR_AF=0.0991;EUR_AF=0.0825;SAS_AF=0.0286;AA=t|||;VT=SNP
6	31437872	rs2523669	C	T	100	PASS	AC=3857;AF=0.770168;AN=5008;NS=2504;DP=20294;EAS_AF=0.8899;AMR_AF=0.8069;AFR_AF=0.7685;EUR_AF=0.669;SAS_AF=0.727;AA=c|||;VT=SNP
6	31438096	rs2523668	C	A	100	PASS	AC=296;AF=0.0591054;AN=5008;NS=2504;DP=21518;EAS_AF=0.0675;AMR_AF=0.0504;AFR_AF=0.0166;EUR_AF=0.1342;SAS_AF=0.0368;AA=c|||;VT=SNP
6	31438152	rs9267136	G	A	100	PASS	AC=286;AF=0.0571086;AN=5008;NS=2504;DP=22818;EAS_AF=0.004;AMR_AF=0.0576;AFR_AF=0.0991;EUR_AF=0.0825;SAS_AF=0.0286;AA=a|||;VT=SNP
6	31438243	rs2596450	G	A	100	PASS	AC=3860;AF=0.770767;AN=5008;NS=2504;DP=22269;EAS_AF=0.8899;AMR_AF=0.8084;AFR_AF=0.7693;EUR_AF=0.669;SAS_AF=0.728;AA=g|||;VT=SNP
6	31438368	rs2244839	G	A	100	PASS	AC=1615;AF=0.322484;AN=5008;NS=2504;DP=20858;EAS_AF=0.3085;AMR_AF=0.2824;AFR_AF=0.4607;EUR_AF=0.2744;SAS_AF=0.228;AA=g|||;VT=SNP
6	31438390	rs2596449	A	G	100	PASS	AC=4144;AF=0.827476;AN=5008;NS=2504;DP=20646;EAS_AF=0.8938;AMR_AF=0.8646;AFR_AF=0.8676;EUR_AF=0.7515;SAS_AF=0.7566;AA=g|||;VT=SNP
6	31438397	rs9267137	T	C	100	PASS	AC=286;AF=0.0571086;AN=5008;NS=2504;DP=20686;EAS_AF=0.004;AMR_AF=0.0576;AFR_AF=0.0991;EUR_AF=0.0825;SAS_AF=0.0286;AA=t|||;VT=SNP
6	31438431	rs2244842	G	C	100	PASS	AC=1684;AF=0.336262;AN=5008;NS=2504;DP=21054;EAS_AF=0.3264;AMR_AF=0.2968;AFR_AF=0.4811;EUR_AF=0.2813;SAS_AF=0.2352;AA=g|||;VT=SNP
6	31438432	rs2596448	G	A	100	PASS	AC=4290;AF=0.856629;AN=5008;NS=2504;DP=21013;EAS_AF=0.9187;AMR_AF=0.8847;AFR_AF=0.8714;EUR_AF=0.7734;SAS_AF=0.8384;AA=a|||;VT=SNP
6	31438594	rs2523666	C	T	100	PASS	AC=4146;AF=0.827875;AN=5008;NS=2504;DP=24082;EAS_AF=0.8938;AMR_AF=0.866;AFR_AF=0.8684;EUR_AF=0.7515;SAS_AF=0.7566;AA=g|||;VT=SNP
6	31438794	rs7758090	C	T	100	PASS	AC=329;AF=0.0656949;AN=5008;NS=2504;DP=17843;EAS_AF=0.0139;AMR_AF=0.0576;AFR_AF=0.0998;EUR_AF=0.0895;SAS_AF=0.0542;AA=c|||;VT=SNP
6	31438855	rs7758414	G	A	100	PASS	AC=144;AF=0.028754;AN=5008;NS=2504;DP=17512;EAS_AF=0.0248;AMR_AF=0.0187;AFR_AF=0.003;EUR_AF=0.0219;SAS_AF=0.0818;AA=a|||;VT=SNP
6	31438884	rs7758267	C	A	100	PASS	AC=328;AF=0.0654952;AN=5008;NS=2504;DP=18410;EAS_AF=0.0139;AMR_AF=0.0576;AFR_AF=0.0998;EUR_AF=0.0895;SAS_AF=0.0532;AA=c|||;VT=SNP
6	31439063	rs2844505	C	T	100	PASS	AC=4144;AF=0.827476;AN=5008;NS=2504;DP=20701;EAS_AF=0.8938;AMR_AF=0.8646;AFR_AF=0.8676;EUR_AF=0.7515;SAS_AF=0.7566;AA=c|||;VT=SNP
6	31439498	rs9267139	G	A	100	PASS	AC=810;AF=0.161741;AN=5008;NS=2504;DP=21560;EAS_AF=0.256;AMR_AF=0.2205;AFR_AF=0.1059;EUR_AF=0.1014;SAS_AF=0.1605;AA=a|||;VT=SNP
6	31439659	rs9688839	A	G	100	PASS	AC=451;AF=0.0900559;AN=5008;NS=2504;DP=20058;EAS_AF=0.121;AMR_AF=0.1888;AFR_AF=0.0151;EUR_AF=0.0736;SAS_AF=0.1063;AA=a|||;VT=SNP
6	31439681	rs9267141	C	T	100	PASS	AC=327;AF=0.0652955;AN=5008;NS=2504;DP=19749;EAS_AF=0.0139;AMR_AF=0.0576;AFR_AF=0.0991;EUR_AF=0.0895;SAS_AF=0.0532;AA=t|||;VT=SNP
6	31439740	rs2523663	G	T	100	PASS	AC=3815;AF=0.761781;AN=5008;NS=2504;DP=19267;EAS_AF=0.88;AMR_AF=0.8069;AFR_AF=0.7685;EUR_AF=0.662;SAS_AF=0.7014;AA=t|||;VT=SNP
6	31439789	rs9267142	T	G	100	PASS	AC=329;AF=0.0656949;AN=5008;NS=2504;DP=18372;EAS_AF=0.0139;AMR_AF=0.0576;AFR_AF=0.0991;EUR_AF=0.0895;SAS_AF=0.0552;AA=t|||;VT=SNP
```
