## Supplementary material for "Characterization of shared and ancestry-specific signals driving complex traits using multi-ancestry fine-mapping": s1_data_1kg.pvar (part 7 of 8)

```
6	32609322	rs1142338	C	T	100	PASS	AC=247;AF=0.0493211;AN=5008;NS=2504;DP=11736;EAS_AF=0.0119;AMR_AF=0.0893;AFR_AF=0.087;EUR_AF=0.0527;SAS_AF=0.0051;AA=.|||;VT=SNP;EX_TARGET
6	32609339	rs79034180	T	C	100	PASS	AC=106;AF=0.0211661;AN=5008;NS=2504;DP=12234;EAS_AF=0.0635;AMR_AF=0.0418;AFR_AF=0;EUR_AF=0.008;SAS_AF=0.0051;AA=.|||;VT=SNP;EX_TARGET
6	32609358	rs28383453	C	T	100	PASS	AC=932;AF=0.186102;AN=5008;NS=2504;DP=12655;EAS_AF=0.1855;AMR_AF=0.2867;AFR_AF=0.1142;EUR_AF=0.2266;SAS_AF=0.1708;AA=.|||;VT=SNP;EX_TARGET
6	32609453	rs28383456	C	T	100	PASS	AC=340;AF=0.0678914;AN=5008;NS=2504;DP=16608;EAS_AF=0.0744;AMR_AF=0.0807;AFR_AF=0.0862;EUR_AF=0.0487;SAS_AF=0.047;AA=.|||;VT=SNP
6	32609525	rs35344500	A	C	100	PASS	AC=916;AF=0.182907;AN=5008;NS=2504;DP=18911;EAS_AF=0.1181;AMR_AF=0.2378;AFR_AF=0.2118;EUR_AF=0.2276;SAS_AF=0.1258;AA=.|||;VT=SNP
6	32609545	rs34965214	C	T	100	PASS	AC=856;AF=0.170927;AN=5008;NS=2504;DP=19333;EAS_AF=0.2738;AMR_AF=0.2738;AFR_AF=0.0961;EUR_AF=0.167;SAS_AF=0.0971;AA=.|||;VT=SNP
6	32609581	rs555685178	C	T	100	PASS	AC=435;AF=0.086861;AN=5008;NS=2504;DP=17447;EAS_AF=0.1091;AMR_AF=0.0865;AFR_AF=0.1051;EUR_AF=0.0596;SAS_AF=0.0675;AA=.|||;VT=SNP
6	32609647	rs9272732	T	G	100	PASS	AC=1442;AF=0.287939;AN=5008;NS=2504;DP=13764;EAS_AF=0.3323;AMR_AF=0.3862;AFR_AF=0.1838;EUR_AF=0.3111;SAS_AF=0.2894;AA=.|||;VT=SNP
6	32609673	rs9272737	G	A	100	PASS	AC=1601;AF=0.319688;AN=5008;NS=2504;DP=13138;EAS_AF=0.3571;AMR_AF=0.4352;AFR_AF=0.2156;EUR_AF=0.34;SAS_AF=0.319;AA=.|||;VT=SNP
6	32609746	rs9272744	C	T	100	PASS	AC=1508;AF=0.301118;AN=5008;NS=2504;DP=17874;EAS_AF=0.3393;AMR_AF=0.3991;AFR_AF=0.2042;EUR_AF=0.3231;SAS_AF=0.3006;AA=.|||;VT=SNP;EX_TARGET
6	32609789	rs568480451	A	G	100	PASS	AC=392;AF=0.0782748;AN=5008;NS=2504;DP=20144;EAS_AF=0.1101;AMR_AF=0.0865;AFR_AF=0.0794;EUR_AF=0.0567;SAS_AF=0.0603;AA=.|||;VT=SNP;EX_TARGET
6	32609806	rs707952	C	T	100	PASS	AC=937;AF=0.187101;AN=5008;NS=2504;DP=18850;EAS_AF=0.12;AMR_AF=0.2392;AFR_AF=0.2209;EUR_AF=0.2286;SAS_AF=0.1309;AA=.|||;VT=SNP;EX_TARGET
6	32609813	rs707951	T	C	100	PASS	AC=3374;AF=0.673722;AN=5008;NS=2504;DP=18159;EAS_AF=0.7024;AMR_AF=0.7767;AFR_AF=0.5605;EUR_AF=0.6759;SAS_AF=0.7219;AA=.|||;VT=SNP;EX_TARGET
6	32610009	rs2308891	C	G	100	PASS	AC=1501;AF=0.29972;AN=5008;NS=2504;DP=13880;EAS_AF=0.3304;AMR_AF=0.3977;AFR_AF=0.2073;EUR_AF=0.3191;SAS_AF=0.3037;AA=.|||;VT=SNP;EX_TARGET
6	32610059	rs34843907	T	G	100	PASS	AC=2791;AF=0.557308;AN=5008;NS=2504;DP=15714;EAS_AF=0.5446;AMR_AF=0.7075;AFR_AF=0.5113;EUR_AF=0.5964;SAS_AF=0.4857;AA=.|||;VT=SNP;EX_TARGET
6	32610075	rs35975014	A	G	100	PASS	AC=495;AF=0.0988419;AN=5008;NS=2504;DP=15486;EAS_AF=0.1062;AMR_AF=0.0591;AFR_AF=0.0439;EUR_AF=0.0606;SAS_AF=0.2331;AA=.|||;VT=SNP
6	32610122	rs115691564	C	T	100	PASS	AC=275;AF=0.0549121;AN=5008;NS=2504;DP=13958;EAS_AF=0.0149;AMR_AF=0.0865;AFR_AF=0.1029;EUR_AF=0.0567;SAS_AF=0.0072;AA=.|||;VT=SNP
6	32610150	rs28383465	C	T	100	PASS	AC=962;AF=0.192093;AN=5008;NS=2504;DP=11898;EAS_AF=0.1944;AMR_AF=0.2781;AFR_AF=0.2042;EUR_AF=0.2018;SAS_AF=0.1022;AA=.|||;VT=SNP
6	32610277	rs28383466	A	G	100	PASS	AC=569;AF=0.113618;AN=5008;NS=2504;DP=10621;EAS_AF=0.0437;AMR_AF=0.1009;AFR_AF=0.0953;EUR_AF=0.1402;SAS_AF=0.1922;AA=.|||;VT=SNP
6	32610286	rs201117812	G	A	100	PASS	AC=735;AF=0.146765;AN=5008;NS=2504;DP=11100;EAS_AF=0.1438;AMR_AF=0.183;AFR_AF=0.152;EUR_AF=0.1382;SAS_AF=0.1258;AA=.|||;VT=SNP
6	32610300	rs78712211	C	T	100	PASS	AC=496;AF=0.0990415;AN=5008;NS=2504;DP=11865;EAS_AF=0.1062;AMR_AF=0.0591;AFR_AF=0.0431;EUR_AF=0.0606;SAS_AF=0.2352;AA=.|||;VT=SNP
6	32610371	rs9272782	A	G	100	PASS	AC=1359;AF=0.271366;AN=5008;NS=2504;DP=16495;EAS_AF=0.2272;AMR_AF=0.3271;AFR_AF=0.32;EUR_AF=0.2883;SAS_AF=0.1943;AA=.|||;VT=SNP;EX_TARGET
6	32610378	rs9272783	C	T	100	PASS	AC=1360;AF=0.271565;AN=5008;NS=2504;DP=16686;EAS_AF=0.2272;AMR_AF=0.3271;AFR_AF=0.3207;EUR_AF=0.2883;SAS_AF=0.1943;AA=.|||;VT=SNP;EX_TARGET
6	32610379	rs9272784	T	A	100	PASS	AC=1360;AF=0.271565;AN=5008;NS=2504;DP=16807;EAS_AF=0.2272;AMR_AF=0.3271;AFR_AF=0.3207;EUR_AF=0.2883;SAS_AF=0.1943;AA=.|||;VT=SNP;EX_TARGET
6	32610401	rs9272785	G	A	100	PASS	AC=859;AF=0.171526;AN=5008;NS=2504;DP=16922;EAS_AF=0.2738;AMR_AF=0.2738;AFR_AF=0.0968;EUR_AF=0.168;SAS_AF=0.0982;AA=.|||;VT=SNP;EX_TARGET
6	32610403	rs3188543	C	A	100	PASS	AC=1438;AF=0.287141;AN=5008;NS=2504;DP=16897;EAS_AF=0.3175;AMR_AF=0.3804;AFR_AF=0.1929;EUR_AF=0.3082;SAS_AF=0.2955;AA=.|||;VT=SNP;EX_TARGET
6	32610461	rs9260	A	G	100	PASS	AC=4053;AF=0.809305;AN=5008;NS=2504;DP=14435;EAS_AF=0.8145;AMR_AF=0.9049;AFR_AF=0.6899;EUR_AF=0.8241;SAS_AF=0.8824;AA=.|||;VT=SNP;EX_TARGET
6	32610529	rs13379	A	G	100	PASS	AC=104;AF=0.0207668;AN=5008;NS=2504;DP=13127;EAS_AF=0.001;AMR_AF=0.0389;AFR_AF=0.0477;EUR_AF=0.0119;SAS_AF=0.001;AA=.|||;VT=SNP;EX_TARGET
6	32610557	rs28400568	G	A	100	PASS	AC=519;AF=0.103634;AN=5008;NS=2504;DP=12250;EAS_AF=0.0417;AMR_AF=0.0965;AFR_AF=0.0817;EUR_AF=0.1372;SAS_AF=0.1677;AA=.|||;VT=SNP;EX_TARGET
6	32610632	rs191032570	T	A	100	PASS	AC=420;AF=0.0838658;AN=5008;NS=2504;DP=11505;EAS_AF=0.1081;AMR_AF=0.0879;AFR_AF=0.1029;EUR_AF=0.0596;SAS_AF=0.0552;AA=.|||;VT=SNP
6	32610683	rs9272840	C	T	100	PASS	AC=1252;AF=0.25;AN=5008;NS=2504;DP=11945;EAS_AF=0.2143;AMR_AF=0.3112;AFR_AF=0.2943;EUR_AF=0.2734;SAS_AF=0.1595;AA=.|||;VT=SNP
6	32610781	rs547306579	C	T	100	PASS	AC=1177;AF=0.235024;AN=5008;NS=2504;DP=11323;EAS_AF=0.2103;AMR_AF=0.3184;AFR_AF=0.261;EUR_AF=0.2465;SAS_AF=0.1544;AA=.|||;VT=SNP
6	32610786	rs1048645	C	T	100	PASS	AC=1174;AF=0.234425;AN=5008;NS=2504;DP=11225;EAS_AF=0.2093;AMR_AF=0.3156;AFR_AF=0.261;EUR_AF=0.2455;SAS_AF=0.1554;AA=.|||;VT=SNP
6	32610908	rs1142429	C	T	100	PASS	AC=995;AF=0.198682;AN=5008;NS=2504;DP=8916;EAS_AF=0.1776;AMR_AF=0.304;AFR_AF=0.2133;EUR_AF=0.2078;SAS_AF=0.1166;AA=.|||;VT=SNP
6	32610934	rs3667	A	G	100	PASS	AC=901;AF=0.179912;AN=5008;NS=2504;DP=8460;EAS_AF=0.1855;AMR_AF=0.2565;AFR_AF=0.1188;EUR_AF=0.2187;SAS_AF=0.1626;AA=.|||;VT=SNP
6	32610976	rs9492	A	C	100	PASS	AC=704;AF=0.140575;AN=5008;NS=2504;DP=8512;EAS_AF=0.1567;AMR_AF=0.0965;AFR_AF=0.0605;EUR_AF=0.0905;SAS_AF=0.3149;AA=.|||;VT=SNP
6	32610994	rs1130161	C	A	100	PASS	AC=1259;AF=0.251398;AN=5008;NS=2504;DP=8694;EAS_AF=0.3155;AMR_AF=0.3516;AFR_AF=0.1505;EUR_AF=0.3072;SAS_AF=0.1933;AA=.|||;VT=SNP
6	32610997	rs1130162	C	G	100	PASS	AC=921;AF=0.183906;AN=5008;NS=2504;DP=8756;EAS_AF=0.1905;AMR_AF=0.2723;AFR_AF=0.1127;EUR_AF=0.2247;SAS_AF=0.1687;AA=.|||;VT=SNP
6	32611068	rs707947	A	G	100	PASS	AC=925;AF=0.184704;AN=5008;NS=2504;DP=8604;EAS_AF=0.2073;AMR_AF=0.2637;AFR_AF=0.1127;EUR_AF=0.2276;SAS_AF=0.1585;AA=.|||;VT=SNP
6	32611376	rs9272982	G	A	100	PASS	AC=804;AF=0.160543;AN=5008;NS=2504;DP=8554;EAS_AF=0.1339;AMR_AF=0.2075;AFR_AF=0.1959;EUR_AF=0.159;SAS_AF=0.1084;AA=.|||;VT=SNP
6	32611474	rs9272998	G	A	100	PASS	AC=1194;AF=0.238419;AN=5008;NS=2504;DP=8912;EAS_AF=0.2361;AMR_AF=0.3732;AFR_AF=0.1566;EUR_AF=0.2624;SAS_AF=0.2311;AA=.|||;VT=SNP
6	32611537	rs9273007	C	T	100	PASS	AC=1333;AF=0.266174;AN=5008;NS=2504;DP=10662;EAS_AF=0.2917;AMR_AF=0.3689;AFR_AF=0.177;EUR_AF=0.2853;SAS_AF=0.2679;AA=.|||;VT=SNP
6	32611572	rs9273008	T	A	100	PASS	AC=1422;AF=0.283946;AN=5008;NS=2504;DP=12530;EAS_AF=0.3056;AMR_AF=0.3963;AFR_AF=0.1876;EUR_AF=0.3052;SAS_AF=0.2904;AA=.|||;VT=SNP
6	32611590	rs5002178	G	A	100	PASS	AC=3153;AF=0.629593;AN=5008;NS=2504;DP=13172;EAS_AF=0.629;AMR_AF=0.7406;AFR_AF=0.5212;EUR_AF=0.6262;SAS_AF=0.7014;AA=.|||;VT=SNP
6	32611641	rs9273012	A	G	100	PASS	AC=1277;AF=0.254992;AN=5008;NS=2504;DP=14296;EAS_AF=0.2242;AMR_AF=0.3156;AFR_AF=0.2965;EUR_AF=0.2863;SAS_AF=0.1554;AA=.|||;VT=SNP
6	32611964	rs9273042	C	T	100	PASS	AC=1203;AF=0.240216;AN=5008;NS=2504;DP=10523;EAS_AF=0.252;AMR_AF=0.3487;AFR_AF=0.1596;EUR_AF=0.2724;SAS_AF=0.227;AA=.|||;VT=SNP
6	32611971	rs9273044	G	C	100	PASS	AC=1192;AF=0.238019;AN=5008;NS=2504;DP=10655;EAS_AF=0.25;AMR_AF=0.3458;AFR_AF=0.1566;EUR_AF=0.2714;SAS_AF=0.2249;AA=.|||;VT=SNP
6	32611982	rs9273045	A	C	100	PASS	AC=1197;AF=0.239018;AN=5008;NS=2504;DP=10810;EAS_AF=0.255;AMR_AF=0.3487;AFR_AF=0.1558;EUR_AF=0.2734;SAS_AF=0.2219;AA=.|||;VT=SNP
6	32611997	rs36213483	C	T	100	PASS	AC=333;AF=0.0664936;AN=5008;NS=2504;DP=10497;EAS_AF=0.0387;AMR_AF=0.0865;AFR_AF=0.1006;EUR_AF=0.0666;SAS_AF=0.0348;AA=.|||;VT=SNP
6	32612034	rs9273049	C	T	100	PASS	AC=2126;AF=0.424521;AN=5008;NS=2504;DP=10158;EAS_AF=0.4246;AMR_AF=0.6124;AFR_AF=0.3593;EUR_AF=0.4692;SAS_AF=0.3333;AA=.|||;VT=SNP
6	32612037	rs9273051	G	A	100	PASS	AC=981;AF=0.195887;AN=5008;NS=2504;DP=10334;EAS_AF=0.1558;AMR_AF=0.2795;AFR_AF=0.2163;EUR_AF=0.2097;SAS_AF=0.136;AA=.|||;VT=SNP
6	32612084	rs9461787	A	G	100	PASS	AC=430;AF=0.0858626;AN=5008;NS=2504;DP=10643;EAS_AF=0.0437;AMR_AF=0.1095;AFR_AF=0.1248;EUR_AF=0.0994;SAS_AF=0.046;AA=.|||;VT=SNP
6	32612104	rs9273057	C	T	100	PASS	AC=934;AF=0.186502;AN=5008;NS=2504;DP=11146;EAS_AF=0.2133;AMR_AF=0.2709;AFR_AF=0.1082;EUR_AF=0.2286;SAS_AF=0.1616;AA=.|||;VT=SNP
6	32612111	rs9273059	G	A	100	PASS	AC=921;AF=0.183906;AN=5008;NS=2504;DP=11259;EAS_AF=0.2103;AMR_AF=0.268;AFR_AF=0.1059;EUR_AF=0.2276;SAS_AF=0.1575;AA=.|||;VT=SNP
6	32612161	rs9273062	C	A	100	PASS	AC=964;AF=0.192492;AN=5008;NS=2504;DP=11084;EAS_AF=0.2063;AMR_AF=0.2853;AFR_AF=0.1218;EUR_AF=0.2276;SAS_AF=0.1718;AA=.|||;VT=SNP
6	32612214	rs9273068	T	A	100	PASS	AC=1200;AF=0.239617;AN=5008;NS=2504;DP=8529;EAS_AF=0.1944;AMR_AF=0.3372;AFR_AF=0.2746;EUR_AF=0.2396;SAS_AF=0.1697;AA=.|||;VT=SNP
6	32612251	rs9273071	T	G	100	PASS	AC=803;AF=0.160343;AN=5008;NS=2504;DP=8137;EAS_AF=0.1637;AMR_AF=0.2493;AFR_AF=0.1021;EUR_AF=0.1889;SAS_AF=0.1431;AA=.|||;VT=SNP
6	32612279	rs9273073	T	C	100	PASS	AC=792;AF=0.158147;AN=5008;NS=2504;DP=8383;EAS_AF=0.1696;AMR_AF=0.245;AFR_AF=0.0976;EUR_AF=0.1839;SAS_AF=0.1401;AA=.|||;VT=SNP
6	32612309	rs9273078	T	A	100	PASS	AC=1912;AF=0.381789;AN=5008;NS=2504;DP=7867;EAS_AF=0.3562;AMR_AF=0.562;AFR_AF=0.3419;EUR_AF=0.4155;SAS_AF=0.2996;AA=.|||;VT=SNP
6	32612326	rs9273079	C	T	100	PASS	AC=782;AF=0.15615;AN=5008;NS=2504;DP=7660;EAS_AF=0.1706;AMR_AF=0.2406;AFR_AF=0.0938;EUR_AF=0.1879;SAS_AF=0.1329;AA=.|||;VT=SNP
6	32612336	rs9273081	G	A	100	PASS	AC=1931;AF=0.385583;AN=5008;NS=2504;DP=7511;EAS_AF=0.3571;AMR_AF=0.5634;AFR_AF=0.3472;EUR_AF=0.4225;SAS_AF=0.3027;AA=.|||;VT=SNP
6	32612339	rs9273082	C	T	100	PASS	AC=1936;AF=0.386581;AN=5008;NS=2504;DP=7532;EAS_AF=0.3571;AMR_AF=0.5634;AFR_AF=0.348;EUR_AF=0.4254;SAS_AF=0.3037;AA=.|||;VT=SNP
6	32612343	rs9273083	T	C	100	PASS	AC=1946;AF=0.388578;AN=5008;NS=2504;DP=7687;EAS_AF=0.3571;AMR_AF=0.5677;AFR_AF=0.3495;EUR_AF=0.4284;SAS_AF=0.3057;AA=.|||;VT=SNP
6	32612396	rs9273084	T	C	100	PASS	AC=2233;AF=0.445887;AN=5008;NS=2504;DP=8968;EAS_AF=0.4177;AMR_AF=0.6196;AFR_AF=0.4085;EUR_AF=0.4911;SAS_AF=0.3558;AA=.|||;VT=SNP
6	32612397	rs6927022	A	G	100	PASS	AC=1791;AF=0.357628;AN=5008;NS=2504;DP=9022;EAS_AF=0.3651;AMR_AF=0.5043;AFR_AF=0.2799;EUR_AF=0.3926;SAS_AF=0.3149;AA=.|||;VT=SNP
6	32612417	rs62404117	G	A	100	PASS	AC=275;AF=0.0549121;AN=5008;NS=2504;DP=9891;EAS_AF=0.006;AMR_AF=0.0648;AFR_AF=0.0499;EUR_AF=0.0755;SAS_AF=0.0838;AA=.|||;VT=SNP
6	32612460	rs200930495	G	A	100	PASS	AC=648;AF=0.129393;AN=5008;NS=2504;DP=9450;EAS_AF=0.1369;AMR_AF=0.2046;AFR_AF=0.0787;EUR_AF=0.1521;SAS_AF=0.1135;AA=.|||;VT=SNP
6	32612488	rs9273088	A	C	100	PASS	AC=2064;AF=0.412141;AN=5008;NS=2504;DP=9354;EAS_AF=0.3899;AMR_AF=0.5893;AFR_AF=0.3669;EUR_AF=0.4622;SAS_AF=0.319;AA=.|||;VT=SNP
6	32612601	rs9273105	G	A	100	PASS	AC=2045;AF=0.408347;AN=5008;NS=2504;DP=9260;EAS_AF=0.38;AMR_AF=0.5807;AFR_AF=0.3616;EUR_AF=0.4682;SAS_AF=0.317;AA=.|||;VT=SNP
6	32612620	rs9273107	A	G	100	PASS	AC=705;AF=0.140775;AN=5008;NS=2504;DP=9180;EAS_AF=0.1538;AMR_AF=0.2118;AFR_AF=0.0817;EUR_AF=0.171;SAS_AF=0.1258;AA=.|||;VT=SNP
6	32612627	rs9273109	A	G	100	PASS	AC=1322;AF=0.263978;AN=5008;NS=2504;DP=9264;EAS_AF=0.2123;AMR_AF=0.3674;AFR_AF=0.2837;EUR_AF=0.2823;SAS_AF=0.1984;AA=.|||;VT=SNP
6	32612655	rs9273113	A	G	100	PASS	AC=2002;AF=0.39976;AN=5008;NS=2504;DP=9577;EAS_AF=0.3581;AMR_AF=0.5778;AFR_AF=0.3691;EUR_AF=0.4423;SAS_AF=0.3139;AA=.|||;VT=SNP
6	32612733	rs9273123	G	A	100	PASS	AC=1991;AF=0.397564;AN=5008;NS=2504;DP=10344;EAS_AF=0.3661;AMR_AF=0.5764;AFR_AF=0.3691;EUR_AF=0.4304;SAS_AF=0.3078;AA=.|||;VT=SNP
6	32612793	rs9273131	G	T	100	PASS	AC=1297;AF=0.258986;AN=5008;NS=2504;DP=11344;EAS_AF=0.2321;AMR_AF=0.3516;AFR_AF=0.2799;EUR_AF=0.2634;SAS_AF=0.1881;AA=.|||;VT=SNP
6	32612843	rs9273138	G	T	100	PASS	AC=773;AF=0.154353;AN=5008;NS=2504;DP=12147;EAS_AF=0.1875;AMR_AF=0.2248;AFR_AF=0.0908;EUR_AF=0.1819;SAS_AF=0.1278;AA=.|||;VT=SNP
6	32612915	rs9273144	T	C	100	PASS	AC=840;AF=0.167732;AN=5008;NS=2504;DP=14708;EAS_AF=0.1944;AMR_AF=0.2464;AFR_AF=0.0998;EUR_AF=0.1889;SAS_AF=0.1544;AA=.|||;VT=SNP
6	32613010	rs9273150	T	C	100	PASS	AC=1284;AF=0.25639;AN=5008;NS=2504;DP=12339;EAS_AF=0.2024;AMR_AF=0.3401;AFR_AF=0.3003;EUR_AF=0.2644;SAS_AF=0.1851;AA=.|||;VT=SNP
6	32613011	rs9273151	G	A	100	PASS	AC=1283;AF=0.25619;AN=5008;NS=2504;DP=12309;EAS_AF=0.2024;AMR_AF=0.3401;AFR_AF=0.2995;EUR_AF=0.2644;SAS_AF=0.1851;AA=.|||;VT=SNP
6	32613163	rs9273167	C	A	100	PASS	AC=2108;AF=0.420927;AN=5008;NS=2504;DP=11360;EAS_AF=0.376;AMR_AF=0.5937;AFR_AF=0.3896;EUR_AF=0.4722;SAS_AF=0.3344;AA=.|||;VT=SNP
6	32613273	rs9273175	G	A	100	PASS	AC=1362;AF=0.271965;AN=5008;NS=2504;DP=12472;EAS_AF=0.2312;AMR_AF=0.3372;AFR_AF=0.3154;EUR_AF=0.2843;SAS_AF=0.1963;AA=.|||;VT=SNP
6	32613322	rs9273184	G	A	100	PASS	AC=1193;AF=0.238219;AN=5008;NS=2504;DP=8467;EAS_AF=0.2034;AMR_AF=0.3271;AFR_AF=0.2663;EUR_AF=0.2445;SAS_AF=0.1667;AA=.|||;VT=SNP
6	32613712	rs9273215	G	A	100	PASS	AC=1810;AF=0.361422;AN=5008;NS=2504;DP=6208;EAS_AF=0.3452;AMR_AF=0.5504;AFR_AF=0.3109;EUR_AF=0.4026;SAS_AF=0.2699;AA=.|||;VT=SNP
6	32613747	rs9273217	T	G	100	PASS	AC=1282;AF=0.25599;AN=5008;NS=2504;DP=7114;EAS_AF=0.1994;AMR_AF=0.3775;AFR_AF=0.2648;EUR_AF=0.2714;SAS_AF=0.2004;AA=.|||;VT=SNP
6	32613758	rs9273219	G	A	100	PASS	AC=1264;AF=0.252396;AN=5008;NS=2504;DP=7252;EAS_AF=0.1935;AMR_AF=0.3732;AFR_AF=0.2648;EUR_AF=0.2674;SAS_AF=0.1953;AA=.|||;VT=SNP
6	32613824	rs9273226	C	T	100	PASS	AC=1775;AF=0.354433;AN=5008;NS=2504;DP=7365;EAS_AF=0.3185;AMR_AF=0.5504;AFR_AF=0.3101;EUR_AF=0.3996;SAS_AF=0.2658;AA=.|||;VT=SNP
6	32613976	rs9273237	C	T	100	PASS	AC=1786;AF=0.356629;AN=5008;NS=2504;DP=8344;EAS_AF=0.3175;AMR_AF=0.549;AFR_AF=0.3192;EUR_AF=0.3877;SAS_AF=0.2791;AA=.|||;VT=SNP
6	32613997	rs9273238	A	G	100	PASS	AC=1109;AF=0.221446;AN=5008;NS=2504;DP=8442;EAS_AF=0.1835;AMR_AF=0.3372;AFR_AF=0.2337;EUR_AF=0.2177;SAS_AF=0.1656;AA=.|||;VT=SNP
6	32614037	rs34276369	C	T	100	PASS	AC=949;AF=0.189497;AN=5008;NS=2504;DP=9606;EAS_AF=0.2083;AMR_AF=0.2824;AFR_AF=0.1195;EUR_AF=0.2276;SAS_AF=0.1595;AA=.|||;VT=SNP
6	32614080	rs9273242	T	C	100	PASS	AC=2204;AF=0.440096;AN=5008;NS=2504;DP=8375;EAS_AF=0.4058;AMR_AF=0.6124;AFR_AF=0.41;EUR_AF=0.4771;SAS_AF=0.3558;AA=.|||;VT=SNP
6	32614158	rs114430970	G	A	100	PASS	AC=479;AF=0.095647;AN=5008;NS=2504;DP=7058;EAS_AF=0.128;AMR_AF=0.1628;AFR_AF=0.0537;EUR_AF=0.1103;SAS_AF=0.0562;AA=.|||;VT=SNP
6	32614326	rs9273266	G	A	100	PASS	AC=1803;AF=0.360024;AN=5008;NS=2504;DP=7986;EAS_AF=0.3284;AMR_AF=0.5461;AFR_AF=0.3169;EUR_AF=0.4066;SAS_AF=0.271;AA=.|||;VT=SNP
6	32614334	rs9273268	T	C	100	PASS	AC=1808;AF=0.361022;AN=5008;NS=2504;DP=8028;EAS_AF=0.3294;AMR_AF=0.5461;AFR_AF=0.3185;EUR_AF=0.4076;SAS_AF=0.272;AA=.|||;VT=SNP
6	32614552	rs9273290	C	T	100	PASS	AC=1721;AF=0.34365;AN=5008;NS=2504;DP=6979;EAS_AF=0.3244;AMR_AF=0.5432;AFR_AF=0.292;EUR_AF=0.3807;SAS_AF=0.2536;AA=.|||;VT=SNP
6	32614733	rs60410872	C	T	100	PASS	AC=28;AF=0.00559105;AN=5008;NS=2504;DP=8174;EAS_AF=0;AMR_AF=0;AFR_AF=0.0197;EUR_AF=0.002;SAS_AF=0;AA=.|||;VT=SNP
6	32614749	rs17612489	T	A	100	PASS	AC=1716;AF=0.342652;AN=5008;NS=2504;DP=8286;EAS_AF=0.3125;AMR_AF=0.5331;AFR_AF=0.2958;EUR_AF=0.3867;SAS_AF=0.2566;AA=.|||;VT=SNP
6	32614883	rs17612510	C	T	100	PASS	AC=1737;AF=0.346845;AN=5008;NS=2504;DP=8506;EAS_AF=0.3175;AMR_AF=0.5346;AFR_AF=0.2988;EUR_AF=0.3807;SAS_AF=0.274;AA=.|||;VT=SNP
6	32614917	rs28375404	C	T	100	PASS	AC=340;AF=0.0678914;AN=5008;NS=2504;DP=8104;EAS_AF=0.0486;AMR_AF=0.0303;AFR_AF=0.1369;EUR_AF=0.0537;SAS_AF=0.0358;AA=.|||;VT=SNP
6	32614927	rs17612518	G	T	100	PASS	AC=1712;AF=0.341853;AN=5008;NS=2504;DP=7770;EAS_AF=0.3056;AMR_AF=0.5346;AFR_AF=0.2965;EUR_AF=0.3817;SAS_AF=0.2628;AA=.|||;VT=SNP
6	32614938	rs28546328	G	A	100	PASS	AC=587;AF=0.117212;AN=5008;NS=2504;DP=7442;EAS_AF=0.1736;AMR_AF=0.0519;AFR_AF=0.1006;EUR_AF=0.0656;SAS_AF=0.181;AA=.|||;VT=SNP
6	32615312	rs17612548	G	A	100	PASS	AC=2041;AF=0.407548;AN=5008;NS=2504;DP=10595;EAS_AF=0.3909;AMR_AF=0.5922;AFR_AF=0.3525;EUR_AF=0.4493;SAS_AF=0.3252;AA=.|||;VT=SNP
6	32615400	rs17843573	C	T	100	PASS	AC=2525;AF=0.504193;AN=5008;NS=2504;DP=12469;EAS_AF=0.4702;AMR_AF=0.6744;AFR_AF=0.4637;EUR_AF=0.5408;SAS_AF=0.4356;AA=.|||;VT=SNP
6	32615427	rs17843575	C	T	100	PASS	AC=2198;AF=0.438898;AN=5008;NS=2504;DP=10397;EAS_AF=0.376;AMR_AF=0.6239;AFR_AF=0.4191;EUR_AF=0.4751;SAS_AF=0.362;AA=.|||;VT=SNP
6	32615446	rs17612562	T	G	100	PASS	AC=2083;AF=0.415935;AN=5008;NS=2504;DP=9576;EAS_AF=0.3532;AMR_AF=0.6023;AFR_AF=0.3926;EUR_AF=0.4563;SAS_AF=0.3384;AA=.|||;VT=SNP
6	32615458	rs17612576	G	A	100	PASS	AC=2082;AF=0.415735;AN=5008;NS=2504;DP=9550;EAS_AF=0.3542;AMR_AF=0.6009;AFR_AF=0.3926;EUR_AF=0.4563;SAS_AF=0.3374;AA=.|||;VT=SNP
6	32615470	rs17612583	G	A	100	PASS	AC=2229;AF=0.445088;AN=5008;NS=2504;DP=10347;EAS_AF=0.378;AMR_AF=0.6254;AFR_AF=0.4198;EUR_AF=0.4901;SAS_AF=0.3742;AA=.|||;VT=SNP
6	32615510	rs17843577	C	T	100	PASS	AC=2370;AF=0.473243;AN=5008;NS=2504;DP=11151;EAS_AF=0.4345;AMR_AF=0.6499;AFR_AF=0.4357;EUR_AF=0.505;SAS_AF=0.4059;AA=.|||;VT=SNP
6	32615551	rs17843580	A	G	100	PASS	AC=2385;AF=0.476238;AN=5008;NS=2504;DP=11028;EAS_AF=0.4415;AMR_AF=0.6513;AFR_AF=0.4334;EUR_AF=0.507;SAS_AF=0.4141;AA=.|||;VT=SNP
6	32615578	rs17612590	G	A	100	PASS	AC=2042;AF=0.407748;AN=5008;NS=2504;DP=9704;EAS_AF=0.3512;AMR_AF=0.6095;AFR_AF=0.3722;EUR_AF=0.4374;SAS_AF=0.3405;AA=.|||;VT=SNP
6	32615652	rs17843583	A	C	100	PASS	AC=2169;AF=0.433107;AN=5008;NS=2504;DP=10237;EAS_AF=0.372;AMR_AF=0.611;AFR_AF=0.4138;EUR_AF=0.4612;SAS_AF=0.3671;AA=.|||;VT=SNP
6	32615702	rs17612625	A	C	100	PASS	AC=2607;AF=0.520567;AN=5008;NS=2504;DP=14223;EAS_AF=0.497;AMR_AF=0.6686;AFR_AF=0.4818;EUR_AF=0.5666;SAS_AF=0.4448;AA=.|||;VT=SNP
6	32615710	rs17612633	G	C	100	PASS	AC=2607;AF=0.520567;AN=5008;NS=2504;DP=14270;EAS_AF=0.497;AMR_AF=0.6686;AFR_AF=0.4818;EUR_AF=0.5666;SAS_AF=0.4448;AA=.|||;VT=SNP
6	32615945	rs17612712	A	T	100	PASS	AC=1826;AF=0.364617;AN=5008;NS=2504;DP=8734;EAS_AF=0.3383;AMR_AF=0.549;AFR_AF=0.3177;EUR_AF=0.4185;SAS_AF=0.2689;AA=.|||;VT=SNP
6	32615950	rs17843593	T	C	100	PASS	AC=1818;AF=0.363019;AN=5008;NS=2504;DP=8686;EAS_AF=0.3343;AMR_AF=0.549;AFR_AF=0.3162;EUR_AF=0.4175;SAS_AF=0.2679;AA=.|||;VT=SNP
6	32616512	rs553276313	C	A	100	PASS	AC=107;AF=0.0213658;AN=5008;NS=2504;DP=9012;EAS_AF=0.0238;AMR_AF=0.0274;AFR_AF=0.0098;EUR_AF=0.0318;SAS_AF=0.0194;AA=.|||;VT=SNP
6	32618190	rs185774696	C	T	100	PASS	AC=16;AF=0.00319489;AN=5008;NS=2504;DP=9925;EAS_AF=0.002;AMR_AF=0.0014;AFR_AF=0;EUR_AF=0.0119;SAS_AF=0.001;AA=.|||;VT=SNP
6	32618493	rs545361737	G	A	100	PASS	AC=11;AF=0.00219649;AN=5008;NS=2504;DP=5247;EAS_AF=0.003;AMR_AF=0.0058;AFR_AF=0.0008;EUR_AF=0.003;SAS_AF=0;AA=.|||;VT=SNP
6	32619089	rs534331448	T	C	100	PASS	AC=113;AF=0.0225639;AN=5008;NS=2504;DP=5593;EAS_AF=0.003;AMR_AF=0.0216;AFR_AF=0.0613;EUR_AF=0.0109;SAS_AF=0.0031;AA=.|||;VT=SNP
6	32619144	rs575147125	T	G	100	PASS	AC=301;AF=0.0601038;AN=5008;NS=2504;DP=5085;EAS_AF=0.0645;AMR_AF=0.0504;AFR_AF=0.0348;EUR_AF=0.0795;SAS_AF=0.0767;AA=.|||;VT=SNP
6	32619147	rs545686632	G	A	100	PASS	AC=118;AF=0.0235623;AN=5008;NS=2504;DP=5019;EAS_AF=0.0645;AMR_AF=0.0418;AFR_AF=0.0045;EUR_AF=0.0109;SAS_AF=0.0072;AA=.|||;VT=SNP
6	32619229	rs529480034	C	T	100	PASS	AC=119;AF=0.023762;AN=5008;NS=2504;DP=4796;EAS_AF=0.0119;AMR_AF=0.0303;AFR_AF=0.0212;EUR_AF=0.0258;SAS_AF=0.0327;AA=.|||;VT=SNP
6	32619455	rs572019305	A	C	100	PASS	AC=310;AF=0.061901;AN=5008;NS=2504;DP=6847;EAS_AF=0.0595;AMR_AF=0.1225;AFR_AF=0.0265;EUR_AF=0.0805;SAS_AF=0.0501;AA=.|||;VT=SNP
6	32619654	rs28418426	T	C	100	PASS	AC=1777;AF=0.354832;AN=5008;NS=2504;DP=6390;EAS_AF=0.3095;AMR_AF=0.5072;AFR_AF=0.3003;EUR_AF=0.4135;SAS_AF=0.3067;AA=.|||;VT=SNP
6	32619743	rs555603223	A	G	100	PASS	AC=108;AF=0.0215655;AN=5008;NS=2504;DP=6825;EAS_AF=0.0585;AMR_AF=0;AFR_AF=0.0076;EUR_AF=0.005;SAS_AF=0.0348;AA=.|||;VT=SNP
6	32619856	rs374943348	T	A	100	PASS	AC=174;AF=0.0347444;AN=5008;NS=2504;DP=5512;EAS_AF=0.0159;AMR_AF=0.0519;AFR_AF=0.0272;EUR_AF=0.0408;SAS_AF=0.046;AA=.|||;VT=SNP
6	32620283	rs17843604	C	T	100	PASS	AC=2181;AF=0.435503;AN=5008;NS=2504;DP=11717;EAS_AF=0.4315;AMR_AF=0.5922;AFR_AF=0.3593;EUR_AF=0.5338;SAS_AF=0.3303;AA=.|||;VT=SNP
6	32620311	rs17612781	T	C	100	PASS	AC=2279;AF=0.455072;AN=5008;NS=2504;DP=10941;EAS_AF=0.4325;AMR_AF=0.6182;AFR_AF=0.4221;EUR_AF=0.493;SAS_AF=0.3681;AA=.|||;VT=SNP
6	32620344	rs17612788	G	A	100	PASS	AC=2103;AF=0.419928;AN=5008;NS=2504;DP=9660;EAS_AF=0.3968;AMR_AF=0.6023;AFR_AF=0.3767;EUR_AF=0.4553;SAS_AF=0.3364;AA=.|||;VT=SNP
6	32620359	rs17612802	C	T	100	PASS	AC=2180;AF=0.435304;AN=5008;NS=2504;DP=10049;EAS_AF=0.4097;AMR_AF=0.6182;AFR_AF=0.3903;EUR_AF=0.4742;SAS_AF=0.3528;AA=.|||;VT=SNP
6	32620454	rs17843608	A	C	100	PASS	AC=1921;AF=0.383586;AN=5008;NS=2504;DP=9996;EAS_AF=0.3522;AMR_AF=0.5749;AFR_AF=0.3442;EUR_AF=0.4175;SAS_AF=0.2986;AA=.|||;VT=SNP
6	32620469	rs17612816	T	G	100	PASS	AC=1919;AF=0.383187;AN=5008;NS=2504;DP=9912;EAS_AF=0.3512;AMR_AF=0.572;AFR_AF=0.348;EUR_AF=0.4155;SAS_AF=0.2965;AA=.|||;VT=SNP
6	32620536	rs17843612	C	A	100	PASS	AC=1930;AF=0.385383;AN=5008;NS=2504;DP=10445;EAS_AF=0.3542;AMR_AF=0.5778;AFR_AF=0.354;EUR_AF=0.4125;SAS_AF=0.2955;AA=.|||;VT=SNP
6	32620572	rs17612852	G	A	100	PASS	AC=3442;AF=0.6873;AN=5008;NS=2504;DP=5416;EAS_AF=0.6647;AMR_AF=0.8401;AFR_AF=0.6278;EUR_AF=0.7634;SAS_AF=0.6043;AA=.|||;VT=SNP
6	32620622	rs17612858	A	T	100	PASS	AC=2396;AF=0.478435;AN=5008;NS=2504;DP=10745;EAS_AF=0.4841;AMR_AF=0.6455;AFR_AF=0.4251;EUR_AF=0.5169;SAS_AF=0.3865;AA=.|||;VT=SNP
6	32620661	rs17843614	T	G	100	PASS	AC=1985;AF=0.396366;AN=5008;NS=2504;DP=10383;EAS_AF=0.3869;AMR_AF=0.5937;AFR_AF=0.3374;EUR_AF=0.4423;SAS_AF=0.2986;AA=.|||;VT=SNP
6	32620764	rs77062257	A	T	100	PASS	AC=352;AF=0.0702875;AN=5008;NS=2504;DP=9810;EAS_AF=0.0377;AMR_AF=0.0893;AFR_AF=0.1104;EUR_AF=0.0775;SAS_AF=0.0286;AA=.|||;VT=SNP
6	32620775	rs17843619	C	A	100	PASS	AC=1888;AF=0.376997;AN=5008;NS=2504;DP=9762;EAS_AF=0.3492;AMR_AF=0.5793;AFR_AF=0.3306;EUR_AF=0.4175;SAS_AF=0.2832;AA=.|||;VT=SNP
6	32620800	rs17843620	A	G	100	PASS	AC=1524;AF=0.304313;AN=5008;NS=2504;DP=9465;EAS_AF=0.3056;AMR_AF=0.4899;AFR_AF=0.2186;EUR_AF=0.336;SAS_AF=0.2546;AA=.|||;VT=SNP
6	32620838	rs17612900	G	C	100	PASS	AC=1814;AF=0.36222;AN=5008;NS=2504;DP=9052;EAS_AF=0.3254;AMR_AF=0.5519;AFR_AF=0.3185;EUR_AF=0.4006;SAS_AF=0.2853;AA=.|||;VT=SNP
6	32620852	rs17612907	G	A	100	PASS	AC=1771;AF=0.353634;AN=5008;NS=2504;DP=8895;EAS_AF=0.3185;AMR_AF=0.5432;AFR_AF=0.3124;EUR_AF=0.3917;SAS_AF=0.272;AA=.|||;VT=SNP
6	32620916	rs74951723	A	T	100	PASS	AC=338;AF=0.067492;AN=5008;NS=2504;DP=10336;EAS_AF=0.0397;AMR_AF=0.0893;AFR_AF=0.1006;EUR_AF=0.0765;SAS_AF=0.0266;AA=.|||;VT=SNP
6	32620976	rs17612928	A	G	100	PASS	AC=1859;AF=0.371206;AN=5008;NS=2504;DP=11736;EAS_AF=0.379;AMR_AF=0.562;AFR_AF=0.3094;EUR_AF=0.4145;SAS_AF=0.2669;AA=.|||;VT=SNP
6	32621333	rs141716116	C	T	100	PASS	AC=206;AF=0.0411342;AN=5008;NS=2504;DP=7981;EAS_AF=0.0188;AMR_AF=0.049;AFR_AF=0.0333;EUR_AF=0.0686;SAS_AF=0.0409;AA=.|||;VT=SNP
6	32621861	rs17613292	G	A	100	PASS	AC=1935;AF=0.386382;AN=5008;NS=2504;DP=9865;EAS_AF=0.3562;AMR_AF=0.5908;AFR_AF=0.3336;EUR_AF=0.4225;SAS_AF=0.3067;AA=.|||;VT=SNP
6	32622103	rs17843692	A	G	100	PASS	AC=1772;AF=0.353834;AN=5008;NS=2504;DP=8809;EAS_AF=0.3274;AMR_AF=0.5576;AFR_AF=0.2995;EUR_AF=0.4026;SAS_AF=0.2597;AA=.|||;VT=SNP
6	32622122	rs17843693	G	A	100	PASS	AC=964;AF=0.192492;AN=5008;NS=2504;DP=8698;EAS_AF=0.247;AMR_AF=0.3329;AFR_AF=0.1051;EUR_AF=0.2018;SAS_AF=0.1452;AA=.|||;VT=SNP
6	32622130	rs17613381	C	T	100	PASS	AC=1774;AF=0.354233;AN=5008;NS=2504;DP=8703;EAS_AF=0.3264;AMR_AF=0.5576;AFR_AF=0.2988;EUR_AF=0.4036;SAS_AF=0.2628;AA=.|||;VT=SNP
6	32622238	rs17843699	A	G	100	PASS	AC=1768;AF=0.353035;AN=5008;NS=2504;DP=8863;EAS_AF=0.3552;AMR_AF=0.5389;AFR_AF=0.295;EUR_AF=0.3956;SAS_AF=0.2536;AA=.|||;VT=SNP
6	32622256	rs17843701	G	T	100	PASS	AC=1712;AF=0.341853;AN=5008;NS=2504;DP=8502;EAS_AF=0.3274;AMR_AF=0.5346;AFR_AF=0.2874;EUR_AF=0.3857;SAS_AF=0.2485;AA=.|||;VT=SNP
6	32622282	rs17613437	T	C	100	PASS	AC=1523;AF=0.304113;AN=5008;NS=2504;DP=7999;EAS_AF=0.2421;AMR_AF=0.464;AFR_AF=0.2769;EUR_AF=0.3569;SAS_AF=0.2372;AA=.|||;VT=SNP
6	32623150	rs3021302	T	C	100	PASS	AC=728;AF=0.145367;AN=5008;NS=2504;DP=10121;EAS_AF=0.1389;AMR_AF=0.1614;AFR_AF=0.1324;EUR_AF=0.166;SAS_AF=0.137;AA=.|||;VT=SNP
6	32623193	rs9273325	G	A	100	PASS	AC=723;AF=0.144369;AN=5008;NS=2504;DP=13067;EAS_AF=0.1339;AMR_AF=0.1671;AFR_AF=0.1293;EUR_AF=0.169;SAS_AF=0.1339;AA=.|||;VT=SNP
6	32623219	rs9273326	T	C	100	PASS	AC=2649;AF=0.528954;AN=5008;NS=2504;DP=13996;EAS_AF=0.5129;AMR_AF=0.6931;AFR_AF=0.4894;EUR_AF=0.5646;SAS_AF=0.4458;AA=.|||;VT=SNP
6	32623242	rs9273329	G	A	100	PASS	AC=2632;AF=0.525559;AN=5008;NS=2504;DP=14469;EAS_AF=0.5069;AMR_AF=0.6888;AFR_AF=0.4902;EUR_AF=0.5606;SAS_AF=0.4407;AA=.|||;VT=SNP
6	32623277	rs56435053	C	T	100	PASS	AC=791;AF=0.157947;AN=5008;NS=2504;DP=12677;EAS_AF=0.249;AMR_AF=0.255;AFR_AF=0.0408;EUR_AF=0.1441;SAS_AF=0.1677;AA=.|||;VT=SNP
6	32623300	rs9273330	C	T	100	PASS	AC=2150;AF=0.429313;AN=5008;NS=2504;DP=10634;EAS_AF=0.376;AMR_AF=0.6124;AFR_AF=0.4175;EUR_AF=0.4642;SAS_AF=0.3344;AA=.|||;VT=SNP
6	32623348	rs9273335	A	G	100	PASS	AC=1874;AF=0.374201;AN=5008;NS=2504;DP=8819;EAS_AF=0.3393;AMR_AF=0.5692;AFR_AF=0.3359;EUR_AF=0.4105;SAS_AF=0.2863;AA=.|||;VT=SNP
6	32623393	rs9273338	A	T	100	PASS	AC=1885;AF=0.376398;AN=5008;NS=2504;DP=9536;EAS_AF=0.3502;AMR_AF=0.5706;AFR_AF=0.3328;EUR_AF=0.4135;SAS_AF=0.2863;AA=.|||;VT=SNP
6	32623430	rs9273339	G	A	100	PASS	AC=1914;AF=0.382188;AN=5008;NS=2504;DP=9775;EAS_AF=0.3571;AMR_AF=0.5692;AFR_AF=0.3328;EUR_AF=0.4235;SAS_AF=0.2996;AA=.|||;VT=SNP
6	32623458	rs9273344	T	C	100	PASS	AC=1943;AF=0.387979;AN=5008;NS=2504;DP=9910;EAS_AF=0.3611;AMR_AF=0.5749;AFR_AF=0.3427;EUR_AF=0.4274;SAS_AF=0.3037;AA=.|||;VT=SNP
6	32623487	rs9273348	T	G	100	PASS	AC=1956;AF=0.390575;AN=5008;NS=2504;DP=10366;EAS_AF=0.3631;AMR_AF=0.5749;AFR_AF=0.3502;EUR_AF=0.4304;SAS_AF=0.3016;AA=.|||;VT=SNP
6	32623580	rs190594352	C	T	100	PASS	AC=331;AF=0.0660942;AN=5008;NS=2504;DP=7789;EAS_AF=0.0933;AMR_AF=0.0447;AFR_AF=0.0386;EUR_AF=0.0755;SAS_AF=0.0808;AA=.|||;VT=SNP
6	32623943	rs554448117	C	T	100	PASS	AC=41;AF=0.0081869;AN=5008;NS=2504;DP=7860;EAS_AF=0.005;AMR_AF=0.0231;AFR_AF=0.0023;EUR_AF=0.0099;SAS_AF=0.0072;AA=.|||;VT=SNP
6	32624033	rs193147579	C	T	100	PASS	AC=64;AF=0.0127796;AN=5008;NS=2504;DP=7896;EAS_AF=0.0357;AMR_AF=0.0259;AFR_AF=0;EUR_AF=0.006;SAS_AF=0.0041;AA=.|||;VT=SNP
6	32624038	rs533155786	C	T	100	PASS	AC=103;AF=0.0205671;AN=5008;NS=2504;DP=7985;EAS_AF=0.0417;AMR_AF=0.049;AFR_AF=0.0015;EUR_AF=0.0149;SAS_AF=0.0102;AA=.|||;VT=SNP
6	32624128	rs184252375	C	T	100	PASS	AC=345;AF=0.0688898;AN=5008;NS=2504;DP=8880;EAS_AF=0.0486;AMR_AF=0.072;AFR_AF=0.0673;EUR_AF=0.0954;SAS_AF=0.0624;AA=.|||;VT=SNP
6	32624377	rs567302488	G	A	100	PASS	AC=122;AF=0.024361;AN=5008;NS=2504;DP=8492;EAS_AF=0.0089;AMR_AF=0.0288;AFR_AF=0.0242;EUR_AF=0.0278;SAS_AF=0.0337;AA=.|||;VT=SNP
6	32624515	rs185774274	T	C	100	PASS	AC=104;AF=0.0207668;AN=5008;NS=2504;DP=8174;EAS_AF=0.0635;AMR_AF=0.0014;AFR_AF=0;EUR_AF=0.006;SAS_AF=0.0337;AA=.|||;VT=SNP
6	32624677	rs117660270	G	A	100	PASS	AC=493;AF=0.0984425;AN=5008;NS=2504;DP=8708;EAS_AF=0.2004;AMR_AF=0.0231;AFR_AF=0.0008;EUR_AF=0.004;SAS_AF=0.2761;AA=.|||;VT=SNP
6	32624731	rs74824383	A	G	100	PASS	AC=1696;AF=0.338658;AN=5008;NS=2504;DP=9029;EAS_AF=0.3125;AMR_AF=0.5274;AFR_AF=0.295;EUR_AF=0.3807;SAS_AF=0.2474;AA=.|||;VT=SNP
6	32624847	rs113663338	G	T	100	PASS	AC=2121;AF=0.423522;AN=5008;NS=2504;DP=9055;EAS_AF=0.4038;AMR_AF=0.6037;AFR_AF=0.3812;EUR_AF=0.4672;SAS_AF=0.3282;AA=.|||;VT=SNP
6	32624874	rs28483633	C	A	100	PASS	AC=217;AF=0.0433307;AN=5008;NS=2504;DP=9042;EAS_AF=0.0516;AMR_AF=0.0187;AFR_AF=0.0129;EUR_AF=0.0298;SAS_AF=0.1074;AA=.|||;VT=SNP
6	32625324	rs547454879	A	G	100	PASS	AC=369;AF=0.0736821;AN=5008;NS=2504;DP=8997;EAS_AF=0.0308;AMR_AF=0.0692;AFR_AF=0.1082;EUR_AF=0.0964;SAS_AF=0.0511;AA=.|||;VT=SNP
6	32625369	rs536421612	G	A	100	PASS	AC=407;AF=0.08127;AN=5008;NS=2504;DP=8683;EAS_AF=0.0843;AMR_AF=0.1715;AFR_AF=0.0242;EUR_AF=0.1034;SAS_AF=0.0685;AA=.|||;VT=SNP
6	32625374	rs57315130	G	A	100	PASS	AC=115;AF=0.0229633;AN=5008;NS=2504;DP=8656;EAS_AF=0.0595;AMR_AF=0;AFR_AF=0.0129;EUR_AF=0.006;SAS_AF=0.0327;AA=.|||;VT=SNP
6	32625824	rs190869041	C	T	100	PASS	AC=81;AF=0.0161741;AN=5008;NS=2504;DP=9278;EAS_AF=0.0466;AMR_AF=0.0274;AFR_AF=0.0008;EUR_AF=0.007;SAS_AF=0.0072;AA=.|||;VT=SNP
6	32625952	rs9273354	C	G	100	PASS	AC=2670;AF=0.533147;AN=5008;NS=2504;DP=16247;EAS_AF=0.5258;AMR_AF=0.6859;AFR_AF=0.4841;EUR_AF=0.5666;SAS_AF=0.4642;AA=.|||;VT=SNP
6	32626015	rs6905282	C	A	100	PASS	AC=1908;AF=0.38099;AN=5008;NS=2504;DP=20083;EAS_AF=0.251;AMR_AF=0.4308;AFR_AF=0.4728;EUR_AF=0.4304;SAS_AF=0.3047;AA=.|||;VT=SNP
6	32626021	rs6905775	G	A	100	PASS	AC=859;AF=0.171526;AN=5008;NS=2504;DP=20427;EAS_AF=0.2867;AMR_AF=0.268;AFR_AF=0.0386;EUR_AF=0.1561;SAS_AF=0.18;AA=.|||;VT=SNP
6	32626037	rs17211699	G	T	100	PASS	AC=420;AF=0.0838658;AN=5008;NS=2504;DP=21051;EAS_AF=0.0327;AMR_AF=0.0908;AFR_AF=0.0953;EUR_AF=0.0954;SAS_AF=0.1043;AA=.|||;VT=SNP
6	32626040	rs4713570	C	T	100	PASS	AC=888;AF=0.177316;AN=5008;NS=2504;DP=21183;EAS_AF=0.1022;AMR_AF=0.1888;AFR_AF=0.1868;EUR_AF=0.2406;SAS_AF=0.1687;AA=.|||;VT=SNP
6	32626053	rs28633132	A	T	100	PASS	AC=561;AF=0.112021;AN=5008;NS=2504;DP=21529;EAS_AF=0.0685;AMR_AF=0.1225;AFR_AF=0.1346;EUR_AF=0.1372;SAS_AF=0.093;AA=.|||;VT=SNP
6	32626086	rs7744001	G	A	100	PASS	AC=1949;AF=0.389177;AN=5008;NS=2504;DP=21718;EAS_AF=0.3562;AMR_AF=0.389;AFR_AF=0.4266;EUR_AF=0.339;SAS_AF=0.4243;AA=.|||;VT=SNP
6	32626119	rs28584179	C	T	100	PASS	AC=434;AF=0.0866613;AN=5008;NS=2504;DP=21236;EAS_AF=0.0387;AMR_AF=0.0692;AFR_AF=0.1225;EUR_AF=0.0974;SAS_AF=0.089;AA=.|||;VT=SNP
6	32626130	rs7744020	G	A	100	PASS	AC=1622;AF=0.323882;AN=5008;NS=2504;DP=20780;EAS_AF=0.2252;AMR_AF=0.3775;AFR_AF=0.4259;EUR_AF=0.335;SAS_AF=0.2382;AA=.|||;VT=SNP
6	32626139	rs6905975	C	G	100	PASS	AC=2382;AF=0.475639;AN=5008;NS=2504;DP=20338;EAS_AF=0.2966;AMR_AF=0.513;AFR_AF=0.6006;EUR_AF=0.5348;SAS_AF=0.4039;AA=.|||;VT=SNP
6	32626179	rs17211713	T	C	100	PASS	AC=426;AF=0.0850639;AN=5008;NS=2504;DP=19832;EAS_AF=0.0327;AMR_AF=0.0922;AFR_AF=0.0953;EUR_AF=0.0974;SAS_AF=0.1074;AA=.|||;VT=SNP
6	32626205	rs6905837	C	T	100	PASS	AC=363;AF=0.072484;AN=5008;NS=2504;DP=20481;EAS_AF=0.1607;AMR_AF=0.0692;AFR_AF=0.003;EUR_AF=0.0537;SAS_AF=0.0971;AA=.|||;VT=SNP
6	32626210	rs17205373	C	G	100	PASS	AC=903;AF=0.180312;AN=5008;NS=2504;DP=20616;EAS_AF=0.1369;AMR_AF=0.1888;AFR_AF=0.2277;EUR_AF=0.161;SAS_AF=0.1748;AA=.|||;VT=SNP
6	32626249	rs6928482	T	C	100	PASS	AC=2482;AF=0.495607;AN=5008;NS=2504;DP=20804;EAS_AF=0.5109;AMR_AF=0.6441;AFR_AF=0.4644;EUR_AF=0.493;SAS_AF=0.4192;AA=.|||;VT=SNP
6	32626267	rs35139945	G	T	100	PASS	AC=557;AF=0.111222;AN=5008;NS=2504;DP=20704;EAS_AF=0.245;AMR_AF=0.0216;AFR_AF=0.0363;EUR_AF=0.0268;SAS_AF=0.2249;AA=.|||;VT=SNP
6	32626272	rs9273363	C	A	100	PASS	AC=1187;AF=0.237021;AN=5008;NS=2504;DP=20703;EAS_AF=0.3194;AMR_AF=0.3314;AFR_AF=0.0908;EUR_AF=0.2624;SAS_AF=0.2566;AA=.|||;VT=SNP
6	32626302	rs9273364	T	G	100	PASS	AC=1186;AF=0.236821;AN=5008;NS=2504;DP=21025;EAS_AF=0.3194;AMR_AF=0.3314;AFR_AF=0.0908;EUR_AF=0.2614;SAS_AF=0.2566;AA=.|||;VT=SNP
6	32626311	rs6906021	T	C	100	PASS	AC=2506;AF=0.500399;AN=5008;NS=2504;DP=21082;EAS_AF=0.504;AMR_AF=0.4669;AFR_AF=0.5144;EUR_AF=0.4632;SAS_AF=0.5399;AA=.|||;VT=SNP
6	32626346	rs17211741	G	A	100	PASS	AC=502;AF=0.10024;AN=5008;NS=2504;DP=21538;EAS_AF=0.0327;AMR_AF=0.098;AFR_AF=0.149;EUR_AF=0.0984;SAS_AF=0.1074;AA=.|||;VT=SNP
6	32626348	rs28407950	C	T	100	PASS	AC=1735;AF=0.346446;AN=5008;NS=2504;DP=21637;EAS_AF=0.4028;AMR_AF=0.2291;AFR_AF=0.3041;EUR_AF=0.2913;SAS_AF=0.4857;AA=.|||;VT=SNP
6	32626382	rs9273366	G	T	100	PASS	AC=857;AF=0.171126;AN=5008;NS=2504;DP=21639;EAS_AF=0.2857;AMR_AF=0.2666;AFR_AF=0.0378;EUR_AF=0.1581;SAS_AF=0.1789;AA=.|||;VT=SNP
6	32626403	rs34004019	A	G	100	PASS	AC=1739;AF=0.347244;AN=5008;NS=2504;DP=21599;EAS_AF=0.4028;AMR_AF=0.2291;AFR_AF=0.3048;EUR_AF=0.2922;SAS_AF=0.4877;AA=.|||;VT=SNP
6	32626451	rs28414666	G	A	100	PASS	AC=992;AF=0.198083;AN=5008;NS=2504;DP=21474;EAS_AF=0.1071;AMR_AF=0.1916;AFR_AF=0.2572;EUR_AF=0.2346;SAS_AF=0.1789;AA=.|||;VT=SNP
6	32626464	rs114951191	G	A	100	PASS	AC=187;AF=0.0373403;AN=5008;NS=2504;DP=21649;EAS_AF=0.0506;AMR_AF=0.0159;AFR_AF=0.0106;EUR_AF=0.0298;SAS_AF=0.0828;AA=.|||;VT=SNP
6	32626475	rs9273368	G	A	100	PASS	AC=1185;AF=0.236621;AN=5008;NS=2504;DP=21539;EAS_AF=0.3194;AMR_AF=0.3329;AFR_AF=0.0908;EUR_AF=0.2604;SAS_AF=0.2556;AA=.|||;VT=SNP
6	32626508	rs113422598	C	T	100	PASS	AC=502;AF=0.10024;AN=5008;NS=2504;DP=20271;EAS_AF=0.0327;AMR_AF=0.098;AFR_AF=0.149;EUR_AF=0.0984;SAS_AF=0.1074;AA=.|||;VT=SNP
6	32626537	rs28672722	G	T	100	PASS	AC=1552;AF=0.309904;AN=5008;NS=2504;DP=18650;EAS_AF=0.3522;AMR_AF=0.2133;AFR_AF=0.2943;EUR_AF=0.2614;SAS_AF=0.4059;AA=.|||;VT=SNP
6	32626565	rs9273371	C	T	100	PASS	AC=1070;AF=0.213658;AN=5008;NS=2504;DP=17803;EAS_AF=0.0764;AMR_AF=0.255;AFR_AF=0.2784;EUR_AF=0.2594;SAS_AF=0.1912;AA=.|||;VT=SNP
6	32626664	rs79638487	C	A	100	PASS	AC=500;AF=0.0998403;AN=5008;NS=2504;DP=18909;EAS_AF=0.0327;AMR_AF=0.098;AFR_AF=0.149;EUR_AF=0.0984;SAS_AF=0.1053;AA=.|||;VT=SNP
6	32626697	rs34575141	G	A	100	PASS	AC=186;AF=0.0371406;AN=5008;NS=2504;DP=20312;EAS_AF=0.0506;AMR_AF=0.0159;AFR_AF=0.0106;EUR_AF=0.0298;SAS_AF=0.0818;AA=.|||;VT=SNP
6	32626702	rs35779483	A	G	100	PASS	AC=1620;AF=0.323482;AN=5008;NS=2504;DP=20296;EAS_AF=0.2252;AMR_AF=0.379;AFR_AF=0.4259;EUR_AF=0.333;SAS_AF=0.2372;AA=.|||;VT=SNP
6	32626739	rs12055445	A	G	100	PASS	AC=2729;AF=0.544928;AN=5008;NS=2504;DP=19636;EAS_AF=0.505;AMR_AF=0.585;AFR_AF=0.5734;EUR_AF=0.5537;SAS_AF=0.5102;AA=.|||;VT=SNP
6	32626750	rs28718232	A	G	100	PASS	AC=1001;AF=0.19988;AN=5008;NS=2504;DP=19184;EAS_AF=0.1071;AMR_AF=0.1931;AFR_AF=0.2579;EUR_AF=0.2386;SAS_AF=0.182;AA=.|||;VT=SNP
6	32626881	rs9273379	C	G	100	PASS	AC=751;AF=0.14996;AN=5008;NS=2504;DP=14794;EAS_AF=0.1548;AMR_AF=0.1816;AFR_AF=0.1051;EUR_AF=0.1909;SAS_AF=0.1411;AA=.|||;VT=SNP
6	32626899	rs4713571	G	T	100	PASS	AC=1218;AF=0.243211;AN=5008;NS=2504;DP=13864;EAS_AF=0.2004;AMR_AF=0.2695;AFR_AF=0.2988;EUR_AF=0.2515;SAS_AF=0.1851;AA=.|||;VT=SNP
6	32627038	rs4713574	C	G	100	PASS	AC=2506;AF=0.500399;AN=5008;NS=2504;DP=13359;EAS_AF=0.494;AMR_AF=0.5461;AFR_AF=0.4501;EUR_AF=0.5537;SAS_AF=0.4877;AA=.|||;VT=SNP
6	32627046	rs9273392	C	A	100	PASS	AC=809;AF=0.161542;AN=5008;NS=2504;DP=13299;EAS_AF=0.2331;AMR_AF=0.2305;AFR_AF=0.0719;EUR_AF=0.161;SAS_AF=0.1605;AA=.|||;VT=SNP
6	32627050	rs9273393	G	A	100	PASS	AC=811;AF=0.161941;AN=5008;NS=2504;DP=13198;EAS_AF=0.2331;AMR_AF=0.2305;AFR_AF=0.0719;EUR_AF=0.161;SAS_AF=0.1626;AA=.|||;VT=SNP
6	32627128	rs9273400	C	T	100	PASS	AC=1889;AF=0.377196;AN=5008;NS=2504;DP=9790;EAS_AF=0.4206;AMR_AF=0.5029;AFR_AF=0.2995;EUR_AF=0.4085;SAS_AF=0.316;AA=.|||;VT=SNP
6	32627160	rs9273404	A	G	100	PASS	AC=2036;AF=0.40655;AN=5008;NS=2504;DP=9844;EAS_AF=0.4058;AMR_AF=0.5663;AFR_AF=0.3563;EUR_AF=0.4602;SAS_AF=0.3067;AA=.|||;VT=SNP
6	32627221	rs9273408	A	G	100	PASS	AC=565;AF=0.112819;AN=5008;NS=2504;DP=12521;EAS_AF=0.1032;AMR_AF=0.2248;AFR_AF=0.087;EUR_AF=0.1243;SAS_AF=0.0665;AA=.|||;VT=SNP
6	32627250	rs9273410	C	A	100	PASS	AC=2050;AF=0.409345;AN=5008;NS=2504;DP=13001;EAS_AF=0.3383;AMR_AF=0.5562;AFR_AF=0.416;EUR_AF=0.4583;SAS_AF=0.319;AA=.|||;VT=SNP
6	32627310	rs9273415	C	T	100	PASS	AC=2414;AF=0.482029;AN=5008;NS=2504;DP=14159;EAS_AF=0.4921;AMR_AF=0.6369;AFR_AF=0.4213;EUR_AF=0.5288;SAS_AF=0.3957;AA=.|||;VT=SNP
6	32627352	rs9273417	A	G	100	PASS	AC=2409;AF=0.48103;AN=5008;NS=2504;DP=13627;EAS_AF=0.4851;AMR_AF=0.6369;AFR_AF=0.4236;EUR_AF=0.5288;SAS_AF=0.3947;AA=.|||;VT=SNP
6	32627365	rs9273419	T	C	100	PASS	AC=2397;AF=0.478634;AN=5008;NS=2504;DP=12826;EAS_AF=0.4831;AMR_AF=0.6297;AFR_AF=0.4221;EUR_AF=0.5249;SAS_AF=0.3957;AA=.|||;VT=SNP
6	32627386	rs12918	C	T	100	PASS	AC=1464;AF=0.292332;AN=5008;NS=2504;DP=12784;EAS_AF=0.2292;AMR_AF=0.3141;AFR_AF=0.323;EUR_AF=0.339;SAS_AF=0.2526;AA=.|||;VT=SNP
6	32627394	rs9273424	C	T	100	PASS	AC=2367;AF=0.472644;AN=5008;NS=2504;DP=12276;EAS_AF=0.4663;AMR_AF=0.6182;AFR_AF=0.4183;EUR_AF=0.5199;SAS_AF=0.4008;AA=.|||;VT=SNP
6	32627405	rs1130455	C	G	100	PASS	AC=1234;AF=0.246406;AN=5008;NS=2504;DP=12229;EAS_AF=0.2808;AMR_AF=0.1988;AFR_AF=0.2587;EUR_AF=0.2247;SAS_AF=0.2505;AA=.|||;VT=SNP
6	32627434	rs9273426	A	C	100	PASS	AC=2318;AF=0.462859;AN=5008;NS=2504;DP=11023;EAS_AF=0.4375;AMR_AF=0.6138;AFR_AF=0.4274;EUR_AF=0.508;SAS_AF=0.3834;AA=.|||;VT=SNP
6	32627480	rs1064173	G	A	100	PASS	AC=853;AF=0.170327;AN=5008;NS=2504;DP=10881;EAS_AF=0.1359;AMR_AF=0.2911;AFR_AF=0.1362;EUR_AF=0.2137;SAS_AF=0.1217;AA=.|||;VT=SNP
6	32627485	rs9273432	T	C	100	PASS	AC=2332;AF=0.465655;AN=5008;NS=2504;DP=10920;EAS_AF=0.4494;AMR_AF=0.6138;AFR_AF=0.4319;EUR_AF=0.503;SAS_AF=0.3845;AA=.|||;VT=SNP
6	32627517	rs9273436	T	G	100	PASS	AC=2324;AF=0.464058;AN=5008;NS=2504;DP=11085;EAS_AF=0.4484;AMR_AF=0.6268;AFR_AF=0.4259;EUR_AF=0.492;SAS_AF=0.3875;AA=.|||;VT=SNP
6	32627561	rs9273440	T	C	100	PASS	AC=4094;AF=0.817492;AN=5008;NS=2504;DP=12380;EAS_AF=0.9008;AMR_AF=0.853;AFR_AF=0.7209;EUR_AF=0.7694;SAS_AF=0.8865;AA=.|||;VT=SNP
6	32627652	rs78434421	C	G	100	PASS	AC=1944;AF=0.388179;AN=5008;NS=2504;DP=19756;EAS_AF=0.4643;AMR_AF=0.5418;AFR_AF=0.3109;EUR_AF=0.3867;SAS_AF=0.3067;AA=.|||;VT=SNP
6	32627700	rs6689	A	G	100	PASS	AC=1212;AF=0.242013;AN=5008;NS=2504;DP=21123;EAS_AF=0.2659;AMR_AF=0.1715;AFR_AF=0.2753;EUR_AF=0.2286;SAS_AF=0.2362;AA=.|||;VT=SNP
6	32627714	rs1063355	T	G	100	PASS	AC=2797;AF=0.558506;AN=5008;NS=2504;DP=20310;EAS_AF=0.5427;AMR_AF=0.7089;AFR_AF=0.5136;EUR_AF=0.5954;SAS_AF=0.4908;AA=.|||;VT=SNP
6	32627747	rs1049225	A	G	100	PASS	AC=4159;AF=0.830471;AN=5008;NS=2504;DP=18156;EAS_AF=0.9087;AMR_AF=0.8689;AFR_AF=0.7368;EUR_AF=0.7903;SAS_AF=0.8906;AA=.|||;VT=SNP
6	32627773	rs1049213	A	G	100	PASS	AC=3586;AF=0.716054;AN=5008;NS=2504;DP=16051;EAS_AF=0.625;AMR_AF=0.7983;AFR_AF=0.7292;EUR_AF=0.7664;SAS_AF=0.682;AA=.|||;VT=SNP
6	32627812	rs9273453	C	G	100	PASS	AC=650;AF=0.129792;AN=5008;NS=2504;DP=13526;EAS_AF=0.0565;AMR_AF=0.1297;AFR_AF=0.1528;EUR_AF=0.172;SAS_AF=0.1309;AA=.|||;VT=SNP
6	32627818	rs115749644	C	A	100	PASS	AC=644;AF=0.128594;AN=5008;NS=2504;DP=13076;EAS_AF=0.1141;AMR_AF=0.2622;AFR_AF=0.1006;EUR_AF=0.1421;SAS_AF=0.0726;AA=.|||;VT=SNP
6	32627833	rs1770	A	G	100	PASS	AC=1764;AF=0.352236;AN=5008;NS=2504;DP=12282;EAS_AF=0.3591;AMR_AF=0.4928;AFR_AF=0.2693;EUR_AF=0.4185;SAS_AF=0.2894;AA=.|||;VT=SNP
6	32627885	rs113664950	C	T	100	PASS	AC=245;AF=0.0489217;AN=5008;NS=2504;DP=13262;EAS_AF=0.125;AMR_AF=0.0115;AFR_AF=0.0363;EUR_AF=0.0249;SAS_AF=0.0389;AA=.|||;VT=SNP
6	32627906	rs1063349	T	C	100	PASS	AC=2684;AF=0.535942;AN=5008;NS=2504;DP=14090;EAS_AF=0.5179;AMR_AF=0.6787;AFR_AF=0.4962;EUR_AF=0.5746;SAS_AF=0.4673;AA=.|||;VT=SNP
6	32627923	rs1063348	A	G	100	PASS	AC=2676;AF=0.534345;AN=5008;NS=2504;DP=14437;EAS_AF=0.5169;AMR_AF=0.6801;AFR_AF=0.4939;EUR_AF=0.5726;SAS_AF=0.4642;AA=.|||;VT=SNP
6	32627934	rs9273463	G	A	100	PASS	AC=741;AF=0.147963;AN=5008;NS=2504;DP=14460;EAS_AF=0.0615;AMR_AF=0.1427;AFR_AF=0.177;EUR_AF=0.1869;SAS_AF=0.1616;AA=.|||;VT=SNP;EX_TARGET
6	32627958	rs7656	T	C	100	PASS	AC=4450;AF=0.888578;AN=5008;NS=2504;DP=13535;EAS_AF=0.9415;AMR_AF=0.9236;AFR_AF=0.7852;EUR_AF=0.8638;SAS_AF=0.9744;AA=.|||;VT=SNP;EX_TARGET
6	32627976	rs1063345	G	A	100	PASS	AC=2431;AF=0.485423;AN=5008;NS=2504;DP=13720;EAS_AF=0.4861;AMR_AF=0.6427;AFR_AF=0.4448;EUR_AF=0.5109;SAS_AF=0.4018;AA=.|||;VT=SNP;EX_TARGET
6	32627988	rs1049178	A	G	100	PASS	AC=1216;AF=0.242812;AN=5008;NS=2504;DP=13950;EAS_AF=0.2609;AMR_AF=0.1844;AFR_AF=0.2564;EUR_AF=0.2396;SAS_AF=0.2505;AA=.|||;VT=SNP;EX_TARGET
6	32627992	rs1063343	T	C	100	PASS	AC=2451;AF=0.489417;AN=5008;NS=2504;DP=13907;EAS_AF=0.4901;AMR_AF=0.647;AFR_AF=0.4448;EUR_AF=0.5119;SAS_AF=0.4141;AA=.|||;VT=SNP;EX_TARGET
6	32628030	rs9273471	G	A	100	PASS	AC=1843;AF=0.368011;AN=5008;NS=2504;DP=14418;EAS_AF=0.3611;AMR_AF=0.5043;AFR_AF=0.295;EUR_AF=0.4175;SAS_AF=0.3262;AA=.|||;VT=SNP;EX_TARGET
6	32628070	rs200160235	T	C	100	PASS	AC=383;AF=0.0764776;AN=5008;NS=2504;DP=14281;EAS_AF=0.1468;AMR_AF=0.0159;AFR_AF=0.0008;EUR_AF=0.003;SAS_AF=0.2249;AA=.|||;VT=SNP;EX_TARGET
6	32628084	rs2854277	C	T	100	PASS	AC=285;AF=0.0569089;AN=5008;NS=2504;DP=14148;EAS_AF=0.0327;AMR_AF=0.0648;AFR_AF=0.0424;EUR_AF=0.0885;SAS_AF=0.0634;AA=.|||;VT=SNP
6	32628103	rs9273480	C	T	100	PASS	AC=714;AF=0.142572;AN=5008;NS=2504;DP=14119;EAS_AF=0.0615;AMR_AF=0.1513;AFR_AF=0.1657;EUR_AF=0.1789;SAS_AF=0.1513;AA=.|||;VT=SNP
6	32628247	rs9273493	T	C	100	PASS	AC=2712;AF=0.541534;AN=5008;NS=2504;DP=15991;EAS_AF=0.5228;AMR_AF=0.6902;AFR_AF=0.5038;EUR_AF=0.5716;SAS_AF=0.4755;AA=.|||;VT=SNP
6	32628272	rs41270875	A	G	100	PASS	AC=892;AF=0.178115;AN=5008;NS=2504;DP=14749;EAS_AF=0.1865;AMR_AF=0.1945;AFR_AF=0.2005;EUR_AF=0.1789;SAS_AF=0.1268;AA=.|||;VT=SNP
6	32628297	rs9273497	T	C	100	PASS	AC=3011;AF=0.601238;AN=5008;NS=2504;DP=13953;EAS_AF=0.6498;AMR_AF=0.696;AFR_AF=0.4985;EUR_AF=0.5666;SAS_AF=0.6585;AA=.|||;VT=SNP
6	32628342	rs9273500	T	C	100	PASS	AC=4342;AF=0.867013;AN=5008;NS=2504;DP=17702;EAS_AF=0.9425;AMR_AF=0.8934;AFR_AF=0.7912;EUR_AF=0.825;SAS_AF=0.9162;AA=.|||;VT=SNP
6	32628389	rs9273502	A	C	100	PASS	AC=1086;AF=0.216853;AN=5008;NS=2504;DP=18522;EAS_AF=0.2897;AMR_AF=0.3516;AFR_AF=0.1157;EUR_AF=0.2117;SAS_AF=0.1881;AA=.|||;VT=SNP
6	32628407	rs9273504	T	C	100	PASS	AC=828;AF=0.165335;AN=5008;NS=2504;DP=18389;EAS_AF=0.0665;AMR_AF=0.1657;AFR_AF=0.2005;EUR_AF=0.2008;SAS_AF=0.183;AA=.|||;VT=SNP
6	32628420	rs9273505	C	T	100	PASS	AC=1953;AF=0.389976;AN=5008;NS=2504;DP=17592;EAS_AF=0.4692;AMR_AF=0.5403;AFR_AF=0.3132;EUR_AF=0.3877;SAS_AF=0.3078;AA=.|||;VT=SNP
6	32628428	rs2854275	C	A	100	PASS	AC=325;AF=0.0648962;AN=5008;NS=2504;DP=17631;EAS_AF=0.0337;AMR_AF=0.0663;AFR_AF=0.0514;EUR_AF=0.1034;SAS_AF=0.0746;AA=.|||;VT=SNP
6	32628439	rs9273508	G	A	100	PASS	AC=1901;AF=0.379593;AN=5008;NS=2504;DP=17389;EAS_AF=0.3512;AMR_AF=0.513;AFR_AF=0.3147;EUR_AF=0.4125;SAS_AF=0.3681;AA=.|||;VT=SNP
6	32628472	rs35254656	A	G	100	PASS	AC=849;AF=0.169529;AN=5008;NS=2504;DP=15025;EAS_AF=0.1746;AMR_AF=0.1888;AFR_AF=0.1914;EUR_AF=0.169;SAS_AF=0.1217;AA=.|||;VT=SNP
6	32628548	rs36203457	A	G	100	PASS	AC=836;AF=0.166933;AN=5008;NS=2504;DP=11761;EAS_AF=0.1736;AMR_AF=0.183;AFR_AF=0.1861;EUR_AF=0.167;SAS_AF=0.1227;AA=.|||;VT=SNP
6	32628571	rs9273523	C	T	100	PASS	AC=906;AF=0.180911;AN=5008;NS=2504;DP=13096;EAS_AF=0.2341;AMR_AF=0.3141;AFR_AF=0.087;EUR_AF=0.175;SAS_AF=0.1646;AA=.|||;VT=SNP
6	32628595	rs9273524	T	C	100	PASS	AC=2710;AF=0.541134;AN=5008;NS=2504;DP=14428;EAS_AF=0.5198;AMR_AF=0.6873;AFR_AF=0.503;EUR_AF=0.5686;SAS_AF=0.4826;AA=.|||;VT=SNP
6	32628617	rs9273526	A	C	100	PASS	AC=1020;AF=0.203674;AN=5008;NS=2504;DP=15926;EAS_AF=0.2728;AMR_AF=0.3401;AFR_AF=0.1059;EUR_AF=0.1938;SAS_AF=0.1779;AA=.|||;VT=SNP
6	32628633	rs9273528	T	C	100	PASS	AC=1035;AF=0.206669;AN=5008;NS=2504;DP=16988;EAS_AF=0.2748;AMR_AF=0.3429;AFR_AF=0.1089;EUR_AF=0.1968;SAS_AF=0.182;AA=.|||;VT=SNP
6	32628660	rs28688207	T	C	100	PASS	AC=515;AF=0.102835;AN=5008;NS=2504;DP=17409;EAS_AF=0.1825;AMR_AF=0.0259;AFR_AF=0.0113;EUR_AF=0.0328;SAS_AF=0.271;AA=.|||;VT=SNP
6	32628698	rs9273529	C	T	100	PASS	AC=829;AF=0.165535;AN=5008;NS=2504;DP=15354;EAS_AF=0.0675;AMR_AF=0.1686;AFR_AF=0.2012;EUR_AF=0.1968;SAS_AF=0.184;AA=.|||;VT=SNP
6	32628712	rs9273531	C	T	100	PASS	AC=462;AF=0.0922524;AN=5008;NS=2504;DP=15635;EAS_AF=0.1161;AMR_AF=0.1859;AFR_AF=0.0333;EUR_AF=0.0974;SAS_AF=0.0757;AA=.|||;VT=SNP
6	32628764	rs9273536	C	T	100	PASS	AC=813;AF=0.16234;AN=5008;NS=2504;DP=12702;EAS_AF=0.0694;AMR_AF=0.1556;AFR_AF=0.1989;EUR_AF=0.1928;SAS_AF=0.182;AA=.|||;VT=SNP
6	32628771	rs41270891	T	C	100	PASS	AC=781;AF=0.15595;AN=5008;NS=2504;DP=12748;EAS_AF=0.1736;AMR_AF=0.1787;AFR_AF=0.1657;EUR_AF=0.1561;SAS_AF=0.1084;AA=.|||;VT=SNP
6	32628817	rs9273543	G	A	100	PASS	AC=689;AF=0.13758;AN=5008;NS=2504;DP=12008;EAS_AF=0.2252;AMR_AF=0.232;AFR_AF=0.0295;EUR_AF=0.1272;SAS_AF=0.137;AA=.|||;VT=SNP
6	32628823	rs117069212	G	T	100	PASS	AC=326;AF=0.0650958;AN=5008;NS=2504;DP=11800;EAS_AF=0.127;AMR_AF=0.013;AFR_AF=0.0008;EUR_AF=0.003;SAS_AF=0.1892;AA=.|||;VT=SNP
6	32628845	rs9273548	G	A	100	PASS	AC=1512;AF=0.301917;AN=5008;NS=2504;DP=11570;EAS_AF=0.3522;AMR_AF=0.4683;AFR_AF=0.2247;EUR_AF=0.3072;SAS_AF=0.2311;AA=.|||;VT=SNP
6	32628903	rs35409710	G	A	100	PASS	AC=368;AF=0.0734824;AN=5008;NS=2504;DP=12460;EAS_AF=0.1538;AMR_AF=0.0159;AFR_AF=0.0008;EUR_AF=0.002;SAS_AF=0.2035;AA=.|||;VT=SNP
6	32628914	rs35702610	A	G	100	PASS	AC=370;AF=0.0738818;AN=5008;NS=2504;DP=12182;EAS_AF=0.1548;AMR_AF=0.0159;AFR_AF=0.0008;EUR_AF=0.002;SAS_AF=0.2045;AA=.|||;VT=SNP
6	32628916	rs9273552	G	A	100	PASS	AC=644;AF=0.128594;AN=5008;NS=2504;DP=12085;EAS_AF=0.1538;AMR_AF=0.2565;AFR_AF=0.0635;EUR_AF=0.1262;SAS_AF=0.1022;AA=.|||;VT=SNP
6	32628922	rs34462676	G	C	100	PASS	AC=979;AF=0.195487;AN=5008;NS=2504;DP=12148;EAS_AF=0.2867;AMR_AF=0.1787;AFR_AF=0.1172;EUR_AF=0.1243;SAS_AF=0.2924;AA=.|||;VT=SNP
6	32628939	rs34644981	C	G	100	PASS	AC=606;AF=0.121006;AN=5008;NS=2504;DP=11983;EAS_AF=0.1349;AMR_AF=0.1614;AFR_AF=0.1157;EUR_AF=0.1203;SAS_AF=0.0859;AA=.|||;VT=SNP
6	32628941	rs9273554	G	C	100	PASS	AC=680;AF=0.135783;AN=5008;NS=2504;DP=11897;EAS_AF=0.1706;AMR_AF=0.2622;AFR_AF=0.0666;EUR_AF=0.1302;SAS_AF=0.1094;AA=.|||;VT=SNP
6	32628985	rs28724236	A	G	100	PASS	AC=219;AF=0.04373;AN=5008;NS=2504;DP=10801;EAS_AF=0.0942;AMR_AF=0.0476;AFR_AF=0.0015;EUR_AF=0.0338;SAS_AF=0.0562;AA=.|||;VT=SNP
6	32628991	rs117369774	C	T	100	PASS	AC=326;AF=0.0650958;AN=5008;NS=2504;DP=10621;EAS_AF=0.1379;AMR_AF=0.0159;AFR_AF=0.0008;EUR_AF=0.002;SAS_AF=0.1769;AA=.|||;VT=SNP
6	32628992	rs117656997	C	T	100	PASS	AC=326;AF=0.0650958;AN=5008;NS=2504;DP=10621;EAS_AF=0.1379;AMR_AF=0.0159;AFR_AF=0.0008;EUR_AF=0.002;SAS_AF=0.1769;AA=.|||;VT=SNP
6	32629066	rs28724238	T	C	100	PASS	AC=730;AF=0.145767;AN=5008;NS=2504;DP=11241;EAS_AF=0.2083;AMR_AF=0.2666;AFR_AF=0.0613;EUR_AF=0.1412;SAS_AF=0.1145;AA=.|||;VT=SNP
6	32629091	rs9273595	C	G	100	PASS	AC=892;AF=0.178115;AN=5008;NS=2504;DP=12644;EAS_AF=0.0764;AMR_AF=0.1744;AFR_AF=0.2141;EUR_AF=0.2227;SAS_AF=0.1912;AA=.|||;VT=SNP
6	32629129	rs1130432	T	C	100	PASS	AC=1335;AF=0.266573;AN=5008;NS=2504;DP=12932;EAS_AF=0.3204;AMR_AF=0.1902;AFR_AF=0.2723;EUR_AF=0.2445;SAS_AF=0.2802;AA=.|||;VT=SNP;EX_TARGET
6	32629137	rs1140343	T	G	100	PASS	AC=2374;AF=0.474042;AN=5008;NS=2504;DP=12639;EAS_AF=0.4563;AMR_AF=0.6455;AFR_AF=0.4115;EUR_AF=0.502;SAS_AF=0.4264;AA=.|||;VT=SNP;EX_TARGET
6	32629146	rs3210168	G	A	100	PASS	AC=1257;AF=0.250998;AN=5008;NS=2504;DP=12457;EAS_AF=0.3294;AMR_AF=0.4078;AFR_AF=0.1536;EUR_AF=0.2396;SAS_AF=0.2025;AA=.|||;VT=SNP;EX_TARGET
6	32629170	rs1130410	C	G	100	PASS	AC=389;AF=0.0776757;AN=5008;NS=2504;DP=12242;EAS_AF=0.1091;AMR_AF=0.1081;AFR_AF=0.056;EUR_AF=0.0815;SAS_AF=0.0491;AA=.|||;VT=SNP;EX_TARGET
6	32629316	rs41270897	G	T	100	PASS	AC=646;AF=0.128994;AN=5008;NS=2504;DP=11462;EAS_AF=0.1409;AMR_AF=0.1643;AFR_AF=0.1286;EUR_AF=0.1223;SAS_AF=0.0992;AA=.|||;VT=SNP
6	32629328	rs28724240	G	A	100	PASS	AC=768;AF=0.153355;AN=5008;NS=2504;DP=11196;EAS_AF=0.2004;AMR_AF=0.2767;AFR_AF=0.0734;EUR_AF=0.1471;SAS_AF=0.1319;AA=.|||;VT=SNP
6	32629331	rs28724242	A	G	100	PASS	AC=1710;AF=0.341454;AN=5008;NS=2504;DP=11245;EAS_AF=0.4702;AMR_AF=0.4553;AFR_AF=0.2042;EUR_AF=0.2763;SAS_AF=0.3804;AA=.|||;VT=SNP
6	32629347	rs28724243	T	C	100	PASS	AC=1763;AF=0.352037;AN=5008;NS=2504;DP=11160;EAS_AF=0.4891;AMR_AF=0.4654;AFR_AF=0.2156;EUR_AF=0.2873;SAS_AF=0.3814;AA=.|||;VT=SNP
6	32629398	rs28724244	G	C	100	PASS	AC=864;AF=0.172524;AN=5008;NS=2504;DP=11960;EAS_AF=0.2262;AMR_AF=0.3098;AFR_AF=0.0855;EUR_AF=0.169;SAS_AF=0.1411;AA=.|||;VT=SNP
6	32629425	rs9273764	G	A	100	PASS	AC=759;AF=0.151558;AN=5008;NS=2504;DP=12063;EAS_AF=0.1726;AMR_AF=0.1772;AFR_AF=0.1604;EUR_AF=0.1491;SAS_AF=0.1022;AA=.|||;VT=SNP
6	32629467	rs28724247	G	A	100	PASS	AC=1749;AF=0.349241;AN=5008;NS=2504;DP=13033;EAS_AF=0.4256;AMR_AF=0.4957;AFR_AF=0.2769;EUR_AF=0.3489;SAS_AF=0.2648;AA=.|||;VT=SNP
6	32629497	rs41270903	A	G	100	PASS	AC=841;AF=0.167931;AN=5008;NS=2504;DP=14140;EAS_AF=0.1786;AMR_AF=0.1844;AFR_AF=0.1876;EUR_AF=0.169;SAS_AF=0.1176;AA=.|||;VT=SNP
6	32629500	rs28724248	C	A	100	PASS	AC=736;AF=0.146965;AN=5008;NS=2504;DP=14299;EAS_AF=0.2361;AMR_AF=0.2435;AFR_AF=0.0348;EUR_AF=0.1382;SAS_AF=0.1472;AA=.|||;VT=SNP
6	32629549	rs28724252	G	A	100	PASS	AC=1038;AF=0.207268;AN=5008;NS=2504;DP=16467;EAS_AF=0.2817;AMR_AF=0.3444;AFR_AF=0.1082;EUR_AF=0.2008;SAS_AF=0.1738;AA=.|||;VT=SNP
6	32629650	rs9273873	T	C	100	PASS	AC=829;AF=0.165535;AN=5008;NS=2504;DP=17054;EAS_AF=0.0665;AMR_AF=0.1643;AFR_AF=0.2012;EUR_AF=0.2018;SAS_AF=0.183;AA=.|||;VT=SNP
6	32629680	rs2854272	A	G	100	PASS	AC=1631;AF=0.325679;AN=5008;NS=2504;DP=13592;EAS_AF=0.249;AMR_AF=0.3473;AFR_AF=0.3464;EUR_AF=0.3787;SAS_AF=0.3067;AA=.|||;VT=SNP;EX_TARGET
6	32629737	rs9273912	C	T	100	PASS	AC=1027;AF=0.205072;AN=5008;NS=2504;DP=14970;EAS_AF=0.2331;AMR_AF=0.1484;AFR_AF=0.2201;EUR_AF=0.1909;SAS_AF=0.2106;AA=.|||;VT=SNP;EX_TARGET
6	32629755	rs1130399	G	A	100	PASS	AC=1274;AF=0.254393;AN=5008;NS=2504;DP=16390;EAS_AF=0.2956;AMR_AF=0.3689;AFR_AF=0.2352;EUR_AF=0.2237;SAS_AF=0.1881;AA=.|||;VT=SNP;EX_TARGET
6	32629764	rs1130398	C	T	100	PASS	AC=1981;AF=0.395567;AN=5008;NS=2504;DP=17107;EAS_AF=0.4782;AMR_AF=0.5476;AFR_AF=0.3154;EUR_AF=0.3946;SAS_AF=0.3119;AA=.|||;VT=SNP;EX_TARGET
6	32629809	rs701564	C	T	100	PASS	AC=1206;AF=0.240815;AN=5008;NS=2504;DP=17689;EAS_AF=0.3135;AMR_AF=0.2017;AFR_AF=0.1997;EUR_AF=0.1809;SAS_AF=0.3108;AA=.|||;VT=SNP;EX_TARGET
6	32629891	rs1063323	C	T	100	PASS	AC=1979;AF=0.395168;AN=5008;NS=2504;DP=15401;EAS_AF=0.4782;AMR_AF=0.5447;AFR_AF=0.3154;EUR_AF=0.3946;SAS_AF=0.3119;AA=.|||;VT=SNP;EX_TARGET
6	32629905	rs2647032	T	C	100	PASS	AC=507;AF=0.101238;AN=5008;NS=2504;DP=14276;EAS_AF=0.0327;AMR_AF=0.098;AFR_AF=0.1528;EUR_AF=0.0984;SAS_AF=0.1074;AA=T|||;VT=SNP;EX_TARGET
6	32629936	rs1049107	C	T	100	PASS	AC=1048;AF=0.209265;AN=5008;NS=2504;DP=12445;EAS_AF=0.2431;AMR_AF=0.1484;AFR_AF=0.2216;EUR_AF=0.1958;SAS_AF=0.2147;AA=C|||;VT=SNP;EX_TARGET
6	32630094	rs9274062	A	G	100	PASS	AC=1265;AF=0.252596;AN=5008;NS=2504;DP=8038;EAS_AF=0.3194;AMR_AF=0.4164;AFR_AF=0.1422;EUR_AF=0.2604;SAS_AF=0.2086;AA=a|||;VT=SNP
6	32630096	rs9274063	G	A	100	PASS	AC=228;AF=0.0455272;AN=5008;NS=2504;DP=8130;EAS_AF=0.0595;AMR_AF=0.0187;AFR_AF=0.0113;EUR_AF=0.0417;SAS_AF=0.1002;AA=G|||;VT=SNP
6	32630327	rs545038190	G	A	100	PASS	AC=389;AF=0.0776757;AN=5008;NS=2504;DP=4514;EAS_AF=0.1488;AMR_AF=0.0173;AFR_AF=0.0008;EUR_AF=0.004;SAS_AF=0.227;AA=g|||;VT=SNP
6	32631775	rs139455771	C	T	100	PASS	AC=302;AF=0.0603035;AN=5008;NS=2504;DP=7201;EAS_AF=0.0536;AMR_AF=0.1081;AFR_AF=0.0802;EUR_AF=0.0557;SAS_AF=0.0112;AA=C|||;VT=SNP
6	32631807	rs71542456	A	G	100	PASS	AC=829;AF=0.165535;AN=5008;NS=2504;DP=6414;EAS_AF=0.0952;AMR_AF=0.1859;AFR_AF=0.23;EUR_AF=0.1849;SAS_AF=0.1166;AA=A|||;VT=SNP
6	32632173	rs28746774	C	T	100	PASS	AC=493;AF=0.0984425;AN=5008;NS=2504;DP=4109;EAS_AF=0.2014;AMR_AF=0.0231;AFR_AF=0.0008;EUR_AF=0.005;SAS_AF=0.274;AA=C|||;VT=SNP
6	32632200	rs141127771	G	A	100	PASS	AC=737;AF=0.147165;AN=5008;NS=2504;DP=3335;EAS_AF=0.2262;AMR_AF=0.0836;AFR_AF=0.0764;EUR_AF=0.0616;SAS_AF=0.2945;AA=G|||;VT=SNP
6	32632418	rs281862211	A	G	100	PASS	AC=414;AF=0.0826677;AN=5008;NS=2504;DP=3969;EAS_AF=0.1617;AMR_AF=0.0202;AFR_AF=0;EUR_AF=0.003;SAS_AF=0.2393;AA=A|||;VT=SNP
6	32632425	rs9274351	T	A	100	PASS	AC=1054;AF=0.210463;AN=5008;NS=2504;DP=3898;EAS_AF=0.2748;AMR_AF=0.3357;AFR_AF=0.1135;EUR_AF=0.2197;SAS_AF=0.1769;AA=T|||;VT=SNP
6	32632469	rs9274358	T	C	100	PASS	AC=2107;AF=0.420727;AN=5008;NS=2504;DP=3766;EAS_AF=0.4375;AMR_AF=0.5879;AFR_AF=0.3495;EUR_AF=0.4493;SAS_AF=0.3517;AA=C|||;VT=SNP
6	32632543	rs41263825	G	A	100	PASS	AC=754;AF=0.150559;AN=5008;NS=2504;DP=3539;EAS_AF=0.1399;AMR_AF=0.1931;AFR_AF=0.174;EUR_AF=0.1531;SAS_AF=0.0971;AA=g|||;VT=SNP;EX_TARGET
6	32632659	rs9274390	C	T	100	PASS	AC=1003;AF=0.20028;AN=5008;NS=2504;DP=4578;EAS_AF=0.2282;AMR_AF=0.2089;AFR_AF=0.1467;EUR_AF=0.1501;SAS_AF=0.2894;AA=c|||;VT=SNP;EX_TARGET
6	32632689	rs41552812	C	T	100	PASS	AC=247;AF=0.0493211;AN=5008;NS=2504;DP=4726;EAS_AF=0.119;AMR_AF=0.0115;AFR_AF=0.0408;EUR_AF=0.0239;SAS_AF=0.0419;AA=C|||;VT=SNP;EX_TARGET
6	32632745	rs1063318	G	A	100	PASS	AC=1793;AF=0.358027;AN=5008;NS=2504;DP=6874;EAS_AF=0.4018;AMR_AF=0.2406;AFR_AF=0.3185;EUR_AF=0.2942;SAS_AF=0.5153;AA=g|||;VT=SNP;EX_TARGET
6	32632820	rs1130375	C	G	100	PASS	AC=1300;AF=0.259585;AN=5008;NS=2504;DP=7556;EAS_AF=0.3234;AMR_AF=0.2147;AFR_AF=0.2216;EUR_AF=0.1998;SAS_AF=0.3384;AA=c|||;VT=SNP;EX_TARGET
6	32632832	rs9274407	A	T	100	PASS	AC=3803;AF=0.759385;AN=5008;NS=2504;DP=6750;EAS_AF=0.744;AMR_AF=0.8127;AFR_AF=0.7042;EUR_AF=0.8101;SAS_AF=0.7597;AA=a|||;VT=SNP;EX_TARGET
6	32632887	rs201184533	C	T	100	PASS	AC=705;AF=0.140775;AN=5008;NS=2504;DP=3048;EAS_AF=0.1766;AMR_AF=0.1009;AFR_AF=0.1316;EUR_AF=0.1491;SAS_AF=0.136;AA=C|||;VT=SNP;EX_TARGET
6	32632902	rs281862001	C	A	100	PASS	AC=110;AF=0.0219649;AN=5008;NS=2504;DP=3966;EAS_AF=0.0665;AMR_AF=0;AFR_AF=0.0008;EUR_AF=0.003;SAS_AF=0.0399;AA=C|||;VT=SNP
6	32632995	rs41263828	C	G	100	PASS	AC=752;AF=0.15016;AN=5008;NS=2504;DP=5160;EAS_AF=0.1369;AMR_AF=0.1787;AFR_AF=0.177;EUR_AF=0.1561;SAS_AF=0.1012;AA=c|||;VT=SNP
6	32633050	rs28746805	A	G	100	PASS	AC=946;AF=0.188898;AN=5008;NS=2504;DP=5399;EAS_AF=0.2361;AMR_AF=0.3256;AFR_AF=0.1014;EUR_AF=0.1849;SAS_AF=0.1656;AA=A|||;VT=SNP
6	32633085	rs28746807	T	G	100	PASS	AC=978;AF=0.195288;AN=5008;NS=2504;DP=7614;EAS_AF=0.246;AMR_AF=0.3343;AFR_AF=0.1021;EUR_AF=0.1978;SAS_AF=0.1677;AA=T|||;VT=SNP
6	32633130	rs28746808	G	A	100	PASS	AC=967;AF=0.193091;AN=5008;NS=2504;DP=10052;EAS_AF=0.252;AMR_AF=0.3256;AFR_AF=0.1044;EUR_AF=0.1968;SAS_AF=0.1544;AA=G|||;VT=SNP
6	32633159	rs28746809	T	C	100	PASS	AC=968;AF=0.193291;AN=5008;NS=2504;DP=10442;EAS_AF=0.252;AMR_AF=0.3228;AFR_AF=0.1059;EUR_AF=0.1948;SAS_AF=0.1575;AA=T|||;VT=SNP
6	32633185	rs28746810	G	T	100	PASS	AC=964;AF=0.192492;AN=5008;NS=2504;DP=9389;EAS_AF=0.251;AMR_AF=0.3199;AFR_AF=0.1044;EUR_AF=0.1918;SAS_AF=0.1616;AA=G|||;VT=SNP
6	32633196	rs9274440	A	G	100	PASS	AC=1497;AF=0.298922;AN=5008;NS=2504;DP=9106;EAS_AF=0.2252;AMR_AF=0.3256;AFR_AF=0.3472;EUR_AF=0.333;SAS_AF=0.2556;AA=a|||;VT=SNP
6	32633231	rs9274442	G	C	100	PASS	AC=629;AF=0.125599;AN=5008;NS=2504;DP=7454;EAS_AF=0.0486;AMR_AF=0.1326;AFR_AF=0.152;EUR_AF=0.1551;SAS_AF=0.1339;AA=G|||;VT=SNP
6	32633239	rs9274443	C	G	100	PASS	AC=3893;AF=0.777356;AN=5008;NS=2504;DP=7284;EAS_AF=0.878;AMR_AF=0.8228;AFR_AF=0.6596;EUR_AF=0.7217;SAS_AF=0.8579;AA=G|||;VT=SNP
6	32633282	rs9274447	T	C	100	PASS	AC=559;AF=0.111621;AN=5008;NS=2504;DP=7046;EAS_AF=0.0337;AMR_AF=0.1196;AFR_AF=0.143;EUR_AF=0.1431;SAS_AF=0.1115;AA=T|||;VT=SNP
6	32633287	rs28746817	C	T	100	PASS	AC=1684;AF=0.336262;AN=5008;NS=2504;DP=7218;EAS_AF=0.3978;AMR_AF=0.4928;AFR_AF=0.2526;EUR_AF=0.3439;SAS_AF=0.2669;AA=c|||;VT=SNP
6	32633290	rs9274449	G	C	100	PASS	AC=1269;AF=0.253395;AN=5008;NS=2504;DP=7347;EAS_AF=0.1835;AMR_AF=0.2867;AFR_AF=0.2897;EUR_AF=0.2932;SAS_AF=0.2117;AA=g|||;VT=SNP
6	32633373	rs28746823	C	T	100	PASS	AC=912;AF=0.182109;AN=5008;NS=2504;DP=9737;EAS_AF=0.2361;AMR_AF=0.3084;AFR_AF=0.0983;EUR_AF=0.1799;SAS_AF=0.1524;AA=C|||;VT=SNP
6	32633558	rs34230758	A	G	100	PASS	AC=1062;AF=0.212061;AN=5008;NS=2504;DP=11839;EAS_AF=0.2371;AMR_AF=0.1542;AFR_AF=0.23;EUR_AF=0.1928;SAS_AF=0.2229;AA=A|||;VT=SNP
6	32633638	rs281861363	G	A	100	PASS	AC=218;AF=0.0435304;AN=5008;NS=2504;DP=8192;EAS_AF=0.0337;AMR_AF=0.0461;AFR_AF=0.0356;EUR_AF=0.0636;SAS_AF=0.0419;AA=G|||;VT=SNP
6	32633640	rs41264344	T	A	100	PASS	AC=738;AF=0.147364;AN=5008;NS=2504;DP=8309;EAS_AF=0.1528;AMR_AF=0.1715;AFR_AF=0.1604;EUR_AF=0.1511;SAS_AF=0.1033;AA=T|||;VT=SNP
6	32633646	rs41264348	C	T	100	PASS	AC=737;AF=0.147165;AN=5008;NS=2504;DP=8664;EAS_AF=0.1528;AMR_AF=0.1715;AFR_AF=0.1596;EUR_AF=0.1511;SAS_AF=0.1033;AA=c|||;VT=SNP
6	32633648	rs116984222	T	C	100	PASS	AC=379;AF=0.0756789;AN=5008;NS=2504;DP=8840;EAS_AF=0.1577;AMR_AF=0.0144;AFR_AF=0.0008;EUR_AF=0.003;SAS_AF=0.2106;AA=T|||;VT=SNP
6	32633844	rs9274487	T	C	100	PASS	AC=1405;AF=0.280551;AN=5008;NS=2504;DP=8396;EAS_AF=0.2044;AMR_AF=0.3098;AFR_AF=0.3245;EUR_AF=0.3091;SAS_AF=0.2495;AA=t|||;VT=SNP
6	32633852	rs9274488	A	G	100	PASS	AC=3976;AF=0.79393;AN=5008;NS=2504;DP=8266;EAS_AF=0.8909;AMR_AF=0.8329;AFR_AF=0.6808;EUR_AF=0.7505;SAS_AF=0.864;AA=a|||;VT=SNP
6	32634007	rs3830059	A	G	100	PASS	AC=1072;AF=0.214058;AN=5008;NS=2504;DP=16563;EAS_AF=0.2867;AMR_AF=0.3516;AFR_AF=0.1142;EUR_AF=0.2137;SAS_AF=0.1769;AA=A|||;VT=SNP
6	32634010	rs3830058	G	A	100	PASS	AC=4127;AF=0.824081;AN=5008;NS=2504;DP=16457;EAS_AF=0.9038;AMR_AF=0.8674;AFR_AF=0.73;EUR_AF=0.7744;SAS_AF=0.8896;AA=g|||;VT=SNP
6	32634024	rs9274500	T	A	100	PASS	AC=1637;AF=0.326877;AN=5008;NS=2504;DP=15966;EAS_AF=0.2391;AMR_AF=0.3487;AFR_AF=0.3835;EUR_AF=0.3579;SAS_AF=0.2935;AA=t|||;VT=SNP
6	32634090	rs28746839	T	C	100	PASS	AC=1058;AF=0.211262;AN=5008;NS=2504;DP=13013;EAS_AF=0.2589;AMR_AF=0.3545;AFR_AF=0.1172;EUR_AF=0.2187;SAS_AF=0.18;AA=T|||;VT=SNP
6	32634094	rs28746841	T	C	100	PASS	AC=1064;AF=0.21246;AN=5008;NS=2504;DP=12982;EAS_AF=0.2599;AMR_AF=0.3545;AFR_AF=0.1188;EUR_AF=0.2187;SAS_AF=0.183;AA=T|||;VT=SNP
6	32634098	rs28746842	C	G	100	PASS	AC=1063;AF=0.21226;AN=5008;NS=2504;DP=12875;EAS_AF=0.2599;AMR_AF=0.3545;AFR_AF=0.1188;EUR_AF=0.2187;SAS_AF=0.182;AA=C|||;VT=SNP
6	32634126	rs9274505	G	A	100	PASS	AC=528;AF=0.105431;AN=5008;NS=2504;DP=12456;EAS_AF=0.0357;AMR_AF=0.098;AFR_AF=0.1286;EUR_AF=0.1372;SAS_AF=0.1186;AA=G|||;VT=SNP
6	32634137	rs28746843	A	C	100	PASS	AC=1057;AF=0.211062;AN=5008;NS=2504;DP=11919;EAS_AF=0.2649;AMR_AF=0.3545;AFR_AF=0.115;EUR_AF=0.2087;SAS_AF=0.1861;AA=A|||;VT=SNP
6	32634139	rs28746844	C	T	100	PASS	AC=1057;AF=0.211062;AN=5008;NS=2504;DP=11824;EAS_AF=0.2649;AMR_AF=0.3545;AFR_AF=0.115;EUR_AF=0.2087;SAS_AF=0.1861;AA=C|||;VT=SNP
6	32634183	rs41316200	C	T	100	PASS	AC=849;AF=0.169529;AN=5008;NS=2504;DP=11791;EAS_AF=0.1736;AMR_AF=0.1902;AFR_AF=0.1899;EUR_AF=0.1759;SAS_AF=0.1166;AA=c|||;VT=SNP
6	32634229	rs34297496	C	T	100	PASS	AC=881;AF=0.175919;AN=5008;NS=2504;DP=12805;EAS_AF=0.1806;AMR_AF=0.1888;AFR_AF=0.2012;EUR_AF=0.1799;SAS_AF=0.1237;AA=C|||;VT=SNP
6	32634243	rs9274514	G	A	100	PASS	AC=805;AF=0.160743;AN=5008;NS=2504;DP=12278;EAS_AF=0.0605;AMR_AF=0.1614;AFR_AF=0.1989;EUR_AF=0.1918;SAS_AF=0.18;AA=G|||;VT=SNP
6	32634264	rs72844399	C	T	100	PASS	AC=1042;AF=0.208067;AN=5008;NS=2504;DP=9249;EAS_AF=0.2421;AMR_AF=0.1499;AFR_AF=0.2209;EUR_AF=0.1938;SAS_AF=0.2117;AA=C|||;VT=SNP
6	32634313	rs1049059	C	G	100	PASS	AC=1079;AF=0.215455;AN=5008;NS=2504;DP=9016;EAS_AF=0.246;AMR_AF=0.1556;AFR_AF=0.2292;EUR_AF=0.1998;SAS_AF=0.2239;AA=C|||;VT=SNP;EX_TARGET
6	32634318	rs3891176	C	A	100	PASS	AC=736;AF=0.146965;AN=5008;NS=2504;DP=9453;EAS_AF=0.0575;AMR_AF=0.1513;AFR_AF=0.171;EUR_AF=0.1769;SAS_AF=0.1728;AA=C|||;VT=SNP;EX_TARGET
6	32634339	rs36222416	C	G	100	PASS	AC=323;AF=0.0644968;AN=5008;NS=2504;DP=10490;EAS_AF=0.129;AMR_AF=0.0115;AFR_AF=0.0008;EUR_AF=0.003;SAS_AF=0.1851;AA=C|||;VT=SNP;EX_TARGET
6	32634341	rs3189152	A	G	100	PASS	AC=1916;AF=0.382588;AN=5008;NS=2504;DP=10661;EAS_AF=0.3661;AMR_AF=0.3487;AFR_AF=0.3646;EUR_AF=0.3549;SAS_AF=0.4765;AA=a|||;VT=SNP;EX_TARGET
6	32634355	rs1049072	G	A	100	PASS	AC=1111;AF=0.221845;AN=5008;NS=2504;DP=12168;EAS_AF=0.2966;AMR_AF=0.3602;AFR_AF=0.1165;EUR_AF=0.2197;SAS_AF=0.1912;AA=G|||;VT=SNP;EX_TARGET
6	32634369	rs1049056	C	A	100	PASS	AC=1072;AF=0.214058;AN=5008;NS=2504;DP=13934;EAS_AF=0.2411;AMR_AF=0.1527;AFR_AF=0.2322;EUR_AF=0.2008;SAS_AF=0.2188;AA=C|||;VT=SNP;EX_TARGET
6	32634387	rs1049055	C	T	100	PASS	AC=4115;AF=0.821685;AN=5008;NS=2504;DP=15568;EAS_AF=0.9077;AMR_AF=0.866;AFR_AF=0.7201;EUR_AF=0.7803;SAS_AF=0.8814;AA=c|||;VT=SNP;EX_TARGET
6	32634405	rs1049053	C	T	100	PASS	AC=4017;AF=0.802117;AN=5008;NS=2504;DP=16733;EAS_AF=0.9058;AMR_AF=0.8458;AFR_AF=0.6861;EUR_AF=0.7535;SAS_AF=0.8712;AA=c|||;VT=SNP
6	32634426	rs67147537	G	A	100	PASS	AC=1059;AF=0.211462;AN=5008;NS=2504;DP=16566;EAS_AF=0.2391;AMR_AF=0.1527;AFR_AF=0.2284;EUR_AF=0.1978;SAS_AF=0.2157;AA=G|||;VT=SNP
6	32634467	rs3891175	C	T	100	PASS	AC=699;AF=0.139577;AN=5008;NS=2504;DP=14449;EAS_AF=0.0506;AMR_AF=0.147;AFR_AF=0.1634;EUR_AF=0.171;SAS_AF=0.1616;AA=C|||;VT=SNP
6	32634588	rs113140854	C	T	100	PASS	AC=262;AF=0.0523163;AN=5008;NS=2504;DP=12486;EAS_AF=0.0585;AMR_AF=0.0965;AFR_AF=0.0605;EUR_AF=0.0447;SAS_AF=0.0112;AA=C|||;VT=SNP
6	32634646	rs28746853	T	C	100	PASS	AC=997;AF=0.199081;AN=5008;NS=2504;DP=10148;EAS_AF=0.2589;AMR_AF=0.3401;AFR_AF=0.1021;EUR_AF=0.1948;SAS_AF=0.1728;AA=T|||;VT=SNP
6	32634679	rs281860801	A	G	100	PASS	AC=348;AF=0.0694888;AN=5008;NS=2504;DP=9331;EAS_AF=0.1379;AMR_AF=0.013;AFR_AF=0;EUR_AF=0.003;SAS_AF=0.2014;AA=A|||;VT=SNP
6	32634765	rs41316204	T	C	100	PASS	AC=783;AF=0.15635;AN=5008;NS=2504;DP=9692;EAS_AF=0.1597;AMR_AF=0.1772;AFR_AF=0.1732;EUR_AF=0.16;SAS_AF=0.1115;AA=T|||;VT=SNP
6	32634795	rs9274550	G	A	100	PASS	AC=2677;AF=0.534545;AN=5008;NS=2504;DP=10017;EAS_AF=0.6131;AMR_AF=0.634;AFR_AF=0.4009;EUR_AF=0.497;SAS_AF=0.6022;AA=g|||;VT=SNP
6	32635007	rs28746859	G	A	100	PASS	AC=895;AF=0.178714;AN=5008;NS=2504;DP=10871;EAS_AF=0.2272;AMR_AF=0.3127;AFR_AF=0.0968;EUR_AF=0.1759;SAS_AF=0.1472;AA=G|||;VT=SNP
6	32635033	rs28746860	T	G	100	PASS	AC=899;AF=0.179513;AN=5008;NS=2504;DP=10330;EAS_AF=0.2302;AMR_AF=0.3156;AFR_AF=0.0953;EUR_AF=0.175;SAS_AF=0.1493;AA=T|||;VT=SNP
6	32635140	rs28746862	A	G	100	PASS	AC=203;AF=0.0405351;AN=5008;NS=2504;DP=8442;EAS_AF=0.0883;AMR_AF=0.0447;AFR_AF=0.003;EUR_AF=0.0239;SAS_AF=0.0562;AA=A|||;VT=SNP
6	32635293	rs28746867	C	G	100	PASS	AC=895;AF=0.178714;AN=5008;NS=2504;DP=12375;EAS_AF=0.2282;AMR_AF=0.317;AFR_AF=0.0923;EUR_AF=0.169;SAS_AF=0.1564;AA=C|||;VT=SNP
6	32635296	rs77296290	C	T	100	PASS	AC=1036;AF=0.206869;AN=5008;NS=2504;DP=12346;EAS_AF=0.1885;AMR_AF=0.1556;AFR_AF=0.1694;EUR_AF=0.1859;SAS_AF=0.3344;AA=C|||;VT=SNP
6	32635501	rs114466578	A	G	100	PASS	AC=836;AF=0.166933;AN=5008;NS=2504;DP=11985;EAS_AF=0.1815;AMR_AF=0.1153;AFR_AF=0.0855;EUR_AF=0.1769;SAS_AF=0.2883;AA=A|||;VT=SNP
6	32635605	rs77000541	G	A	100	PASS	AC=1394;AF=0.278355;AN=5008;NS=2504;DP=13230;EAS_AF=0.248;AMR_AF=0.3084;AFR_AF=0.3116;EUR_AF=0.3091;SAS_AF=0.2117;AA=G|||;VT=SNP
6	32635629	rs114544105	G	A	100	PASS	AC=791;AF=0.157947;AN=5008;NS=2504;DP=13390;EAS_AF=0.0704;AMR_AF=0.1657;AFR_AF=0.1528;EUR_AF=0.2157;SAS_AF=0.1902;AA=G|||;VT=SNP
6	32635754	rs3828789	G	T	100	PASS	AC=2775;AF=0.554113;AN=5008;NS=2504;DP=17374;EAS_AF=0.5337;AMR_AF=0.7075;AFR_AF=0.5121;EUR_AF=0.5905;SAS_AF=0.4857;AA=g|||;VT=SNP
6	32635809	rs3828790	T	C	100	PASS	AC=2795;AF=0.558107;AN=5008;NS=2504;DP=18176;EAS_AF=0.5387;AMR_AF=0.7089;AFR_AF=0.5151;EUR_AF=0.5954;SAS_AF=0.4908;AA=t|||;VT=SNP
6	32635883	rs3828793	C	T	100	PASS	AC=1009;AF=0.201478;AN=5008;NS=2504;DP=20083;EAS_AF=0.2222;AMR_AF=0.147;AFR_AF=0.2194;EUR_AF=0.1889;SAS_AF=0.2076;AA=C|||;VT=SNP
6	32635949	rs2647025	G	A	100	PASS	AC=1523;AF=0.304113;AN=5008;NS=2504;DP=19237;EAS_AF=0.3284;AMR_AF=0.4481;AFR_AF=0.2126;EUR_AF=0.3141;SAS_AF=0.2904;AA=G|||;VT=SNP
6	32635974	rs3828796	A	G	100	PASS	AC=1105;AF=0.220647;AN=5008;NS=2504;DP=18664;EAS_AF=0.2986;AMR_AF=0.3588;AFR_AF=0.1165;EUR_AF=0.2167;SAS_AF=0.1871;AA=A|||;VT=SNP
6	32635990	rs9274622	T	C	100	PASS	AC=1687;AF=0.336861;AN=5008;NS=2504;DP=17975;EAS_AF=0.245;AMR_AF=0.3487;AFR_AF=0.3949;EUR_AF=0.3767;SAS_AF=0.3037;AA=t|||;VT=SNP
6	32635998	rs9274623	G	T	100	PASS	AC=747;AF=0.149161;AN=5008;NS=2504;DP=17589;EAS_AF=0.0645;AMR_AF=0.1571;AFR_AF=0.1467;EUR_AF=0.2028;SAS_AF=0.1789;AA=G|||;VT=SNP
6	32636040	rs9274626	T	C	100	PASS	AC=4119;AF=0.822484;AN=5008;NS=2504;DP=15300;EAS_AF=0.8958;AMR_AF=0.8617;AFR_AF=0.7307;EUR_AF=0.7823;SAS_AF=0.8845;AA=C|||;VT=SNP
6	32636063	rs3828800	G	A	100	PASS	AC=1417;AF=0.282947;AN=5008;NS=2504;DP=15590;EAS_AF=0.4236;AMR_AF=0.3674;AFR_AF=0.1172;EUR_AF=0.2157;SAS_AF=0.3712;AA=G|||;VT=SNP
6	32636120	rs3828805	T	C	100	PASS	AC=4105;AF=0.819688;AN=5008;NS=2504;DP=15780;EAS_AF=0.8919;AMR_AF=0.8602;AFR_AF=0.7254;EUR_AF=0.7823;SAS_AF=0.8824;AA=C|||;VT=SNP
6	32636210	rs9274646	A	C	100	PASS	AC=1588;AF=0.317093;AN=5008;NS=2504;DP=16509;EAS_AF=0.2361;AMR_AF=0.33;AFR_AF=0.3707;EUR_AF=0.3608;SAS_AF=0.274;AA=a|||;VT=SNP
6	32636211	rs9274647	G	T	100	PASS	AC=1588;AF=0.317093;AN=5008;NS=2504;DP=16773;EAS_AF=0.2361;AMR_AF=0.33;AFR_AF=0.3707;EUR_AF=0.3608;SAS_AF=0.274;AA=g|||;VT=SNP
6	32636282	rs36058358	G	A	100	PASS	AC=415;AF=0.0828674;AN=5008;NS=2504;DP=20025;EAS_AF=0.1647;AMR_AF=0.0259;AFR_AF=0.0469;EUR_AF=0.0517;SAS_AF=0.1196;AA=g|||;VT=SNP
6	32636289	rs9274655	T	C	100	PASS	AC=1114;AF=0.222444;AN=5008;NS=2504;DP=20299;EAS_AF=0.2976;AMR_AF=0.3617;AFR_AF=0.118;EUR_AF=0.2197;SAS_AF=0.1902;AA=T|||;VT=SNP
6	32636351	rs9274656	T	C	100	PASS	AC=1432;AF=0.285942;AN=5008;NS=2504;DP=21074;EAS_AF=0.4266;AMR_AF=0.3703;AFR_AF=0.118;EUR_AF=0.2207;SAS_AF=0.3753;AA=T|||;VT=SNP
6	32636364	rs9274657	G	A	100	PASS	AC=2439;AF=0.487021;AN=5008;NS=2504;DP=20786;EAS_AF=0.6478;AMR_AF=0.5173;AFR_AF=0.3374;EUR_AF=0.4085;SAS_AF=0.5828;AA=g|||;VT=SNP
6	32636376	rs2856698	C	G	100	PASS	AC=1270;AF=0.253594;AN=5008;NS=2504;DP=20692;EAS_AF=0.2163;AMR_AF=0.2579;AFR_AF=0.3003;EUR_AF=0.2813;SAS_AF=0.1973;AA=C|||;VT=SNP
6	32636385	rs9274659	A	T	100	PASS	AC=2441;AF=0.48742;AN=5008;NS=2504;DP=20334;EAS_AF=0.6478;AMR_AF=0.5187;AFR_AF=0.3381;EUR_AF=0.4085;SAS_AF=0.5828;AA=T|||;VT=SNP
6	32636392	rs34984116	T	A	100	PASS	AC=595;AF=0.11881;AN=5008;NS=2504;DP=20292;EAS_AF=0.0565;AMR_AF=0.121;AFR_AF=0.174;EUR_AF=0.1372;SAS_AF=0.0879;AA=T|||;VT=SNP
6	32636433	rs35800511	A	G	100	PASS	AC=742;AF=0.148163;AN=5008;NS=2504;DP=18546;EAS_AF=0.2956;AMR_AF=0.0375;AFR_AF=0.0477;EUR_AF=0.0547;SAS_AF=0.3067;AA=A|||;VT=SNP
6	32636434	rs9274660	A	G	100	PASS	AC=2803;AF=0.559704;AN=5008;NS=2504;DP=18547;EAS_AF=0.5446;AMR_AF=0.7104;AFR_AF=0.5144;EUR_AF=0.5954;SAS_AF=0.4928;AA=a|||;VT=SNP
6	32636443	rs9274661	A	C	100	PASS	AC=1104;AF=0.220447;AN=5008;NS=2504;DP=18156;EAS_AF=0.2956;AMR_AF=0.3588;AFR_AF=0.1172;EUR_AF=0.2167;SAS_AF=0.1881;AA=A|||;VT=SNP
6	32636477	rs35571040	G	A	100	PASS	AC=426;AF=0.0850639;AN=5008;NS=2504;DP=17289;EAS_AF=0.1677;AMR_AF=0.0259;AFR_AF=0.0477;EUR_AF=0.0527;SAS_AF=0.1258;AA=G|||;VT=SNP
6	32636542	rs76536240	T	C	100	PASS	AC=237;AF=0.0473243;AN=5008;NS=2504;DP=16228;EAS_AF=0.1181;AMR_AF=0.0101;AFR_AF=0.0356;EUR_AF=0.0239;SAS_AF=0.0409;AA=t|||;VT=SNP
6	32636543	rs9274666	A	G	100	PASS	AC=2985;AF=0.596046;AN=5008;NS=2504;DP=16299;EAS_AF=0.5933;AMR_AF=0.4899;AFR_AF=0.6067;EUR_AF=0.5616;SAS_AF=0.6953;AA=a|||;VT=SNP
6	32636575	rs113319463	A	C	100	PASS	AC=244;AF=0.048722;AN=5008;NS=2504;DP=16323;EAS_AF=0.12;AMR_AF=0.0101;AFR_AF=0.0378;EUR_AF=0.0249;SAS_AF=0.0419;AA=A|||;VT=SNP
6	32636701	rs28371207	A	G	100	PASS	AC=1620;AF=0.323482;AN=5008;NS=2504;DP=15850;EAS_AF=0.3363;AMR_AF=0.281;AFR_AF=0.3253;EUR_AF=0.2654;SAS_AF=0.3978;AA=a|||;VT=SNP
6	32636733	rs3135000	G	A	100	PASS	AC=2418;AF=0.482827;AN=5008;NS=2504;DP=15894;EAS_AF=0.5427;AMR_AF=0.3847;AFR_AF=0.4395;EUR_AF=0.4304;SAS_AF=0.6033;AA=g|||;VT=SNP
6	32636756	rs2858302	T	C	100	PASS	AC=2095;AF=0.418331;AN=5008;NS=2504;DP=16223;EAS_AF=0.4107;AMR_AF=0.3732;AFR_AF=0.4387;EUR_AF=0.4274;SAS_AF=0.4213;AA=t|||;VT=SNP
6	32636757	rs3134998	T	C	100	PASS	AC=3525;AF=0.703874;AN=5008;NS=2504;DP=16390;EAS_AF=0.8383;AMR_AF=0.7464;AFR_AF=0.5567;EUR_AF=0.6471;SAS_AF=0.7924;AA=C|||;VT=SNP
6	32636780	rs9274683	G	A	100	PASS	AC=2791;AF=0.557308;AN=5008;NS=2504;DP=17169;EAS_AF=0.6399;AMR_AF=0.6542;AFR_AF=0.4614;EUR_AF=0.494;SAS_AF=0.5982;AA=g|||;VT=SNP
6	32636844	rs9274685	T	C	100	PASS	AC=2797;AF=0.558506;AN=5008;NS=2504;DP=18592;EAS_AF=0.6419;AMR_AF=0.6527;AFR_AF=0.4614;EUR_AF=0.494;SAS_AF=0.6033;AA=t|||;VT=SNP
6	32636866	rs3134996	A	T	100	PASS	AC=3540;AF=0.706869;AN=5008;NS=2504;DP=17937;EAS_AF=0.8403;AMR_AF=0.745;AFR_AF=0.5598;EUR_AF=0.6501;SAS_AF=0.7996;AA=T|||;VT=SNP
6	32636893	rs34094687	T	G	100	PASS	AC=189;AF=0.0377396;AN=5008;NS=2504;DP=15705;EAS_AF=0.0516;AMR_AF=0.0159;AFR_AF=0.0121;EUR_AF=0.0298;SAS_AF=0.0818;AA=T|||;VT=SNP
6	32636930	rs9274689	T	C	100	PASS	AC=2648;AF=0.528754;AN=5008;NS=2504;DP=12765;EAS_AF=0.6141;AMR_AF=0.6268;AFR_AF=0.4297;EUR_AF=0.4602;SAS_AF=0.5757;AA=t|||;VT=SNP
6	32637011	rs17205500	T	A	100	PASS	AC=350;AF=0.0698882;AN=5008;NS=2504;DP=13063;EAS_AF=0.1538;AMR_AF=0.0677;AFR_AF=0.003;EUR_AF=0.0507;SAS_AF=0.0951;AA=T|||;VT=SNP
6	32637016	rs9274697	A	G	100	PASS	AC=2591;AF=0.517372;AN=5008;NS=2504;DP=13441;EAS_AF=0.5952;AMR_AF=0.6138;AFR_AF=0.4236;EUR_AF=0.4503;SAS_AF=0.5644;AA=A|||;VT=SNP
6	32637022	rs34876308	C	T	100	PASS	AC=198;AF=0.0395367;AN=5008;NS=2504;DP=13933;EAS_AF=0.0546;AMR_AF=0.0159;AFR_AF=0.0136;EUR_AF=0.0298;SAS_AF=0.0859;AA=C|||;VT=SNP
6	32637052	rs34809098	A	G	100	PASS	AC=196;AF=0.0391374;AN=5008;NS=2504;DP=15836;EAS_AF=0.0536;AMR_AF=0.0159;AFR_AF=0.0136;EUR_AF=0.0298;SAS_AF=0.0849;AA=A|||;VT=SNP
6	32637095	rs9274698	A	C	100	PASS	AC=2775;AF=0.554113;AN=5008;NS=2504;DP=16181;EAS_AF=0.6369;AMR_AF=0.647;AFR_AF=0.4607;EUR_AF=0.4911;SAS_AF=0.5941;AA=a|||;VT=SNP
6	32637121	rs17211861	G	A	100	PASS	AC=934;AF=0.186502;AN=5008;NS=2504;DP=15568;EAS_AF=0.1815;AMR_AF=0.1916;AFR_AF=0.2458;EUR_AF=0.1779;SAS_AF=0.1166;AA=G|||;VT=SNP
6	32637136	rs77329518	C	T	100	PASS	AC=308;AF=0.0615016;AN=5008;NS=2504;DP=14855;EAS_AF=0.0655;AMR_AF=0.1037;AFR_AF=0.0764;EUR_AF=0.0567;SAS_AF=0.0123;AA=C|||;VT=SNP
6	32637138	rs17205521	C	A	100	PASS	AC=1222;AF=0.24401;AN=5008;NS=2504;DP=14818;EAS_AF=0.3075;AMR_AF=0.196;AFR_AF=0.2375;EUR_AF=0.172;SAS_AF=0.2955;AA=C|||;VT=SNP
6	32637158	rs17205528	G	A	100	PASS	AC=1405;AF=0.280551;AN=5008;NS=2504;DP=14034;EAS_AF=0.3591;AMR_AF=0.2032;AFR_AF=0.2481;EUR_AF=0.2008;SAS_AF=0.3804;AA=G|||;VT=SNP
6	32637180	rs9274700	A	G	100	PASS	AC=1508;AF=0.301118;AN=5008;NS=2504;DP=13009;EAS_AF=0.3194;AMR_AF=0.4553;AFR_AF=0.2118;EUR_AF=0.3052;SAS_AF=0.2894;AA=A|||;VT=SNP
6	32637197	rs17211881	T	G	100	PASS	AC=1230;AF=0.245607;AN=5008;NS=2504;DP=13407;EAS_AF=0.3125;AMR_AF=0.2017;AFR_AF=0.2352;EUR_AF=0.1789;SAS_AF=0.2904;AA=T|||;VT=SNP
6	32637343	rs17205626	G	A	100	PASS	AC=1133;AF=0.226238;AN=5008;NS=2504;DP=14320;EAS_AF=0.3006;AMR_AF=0.1816;AFR_AF=0.2065;EUR_AF=0.16;SAS_AF=0.2761;AA=G|||;VT=SNP
6	32637404	rs9274716	G	A	100	PASS	AC=1427;AF=0.284944;AN=5008;NS=2504;DP=14105;EAS_AF=0.2966;AMR_AF=0.4308;AFR_AF=0.1967;EUR_AF=0.2992;SAS_AF=0.274;AA=G|||;VT=SNP
6	32637418	rs17205647	G	A	100	PASS	AC=2310;AF=0.461262;AN=5008;NS=2504;DP=14335;EAS_AF=0.5724;AMR_AF=0.464;AFR_AF=0.4123;EUR_AF=0.3887;SAS_AF=0.4857;AA=g|||;VT=SNP
6	32637454	rs9274717	C	A	100	PASS	AC=2618;AF=0.522764;AN=5008;NS=2504;DP=14171;EAS_AF=0.6131;AMR_AF=0.6254;AFR_AF=0.4259;EUR_AF=0.4543;SAS_AF=0.5583;AA=c|||;VT=SNP
6	32637469	rs9274718	T	C	100	PASS	AC=2581;AF=0.515375;AN=5008;NS=2504;DP=13298;EAS_AF=0.6081;AMR_AF=0.621;AFR_AF=0.4168;EUR_AF=0.4453;SAS_AF=0.5501;AA=t|||;VT=SNP
6	32637492	rs116080026	C	T	100	PASS	AC=286;AF=0.0571086;AN=5008;NS=2504;DP=13456;EAS_AF=0.0605;AMR_AF=0.1037;AFR_AF=0.0688;EUR_AF=0.0497;SAS_AF=0.0123;AA=c|||;VT=SNP
6	32637515	rs28746878	G	C	100	PASS	AC=351;AF=0.0700879;AN=5008;NS=2504;DP=12932;EAS_AF=0.1587;AMR_AF=0.0634;AFR_AF=0.0038;EUR_AF=0.0527;SAS_AF=0.091;AA=G|||;VT=SNP
6	32637573	rs9274725	C	T	100	PASS	AC=2441;AF=0.48742;AN=5008;NS=2504;DP=14830;EAS_AF=0.503;AMR_AF=0.634;AFR_AF=0.4576;EUR_AF=0.4861;SAS_AF=0.409;AA=T|||;VT=SNP
6	32637593	rs9274726	C	G	100	PASS	AC=2772;AF=0.553514;AN=5008;NS=2504;DP=16328;EAS_AF=0.6359;AMR_AF=0.6484;AFR_AF=0.4584;EUR_AF=0.4891;SAS_AF=0.5961;AA=c|||;VT=SNP
6	32637680	rs3134994	T	C	100	PASS	AC=4206;AF=0.839856;AN=5008;NS=2504;DP=18936;EAS_AF=0.8968;AMR_AF=0.8746;AFR_AF=0.7814;EUR_AF=0.7883;SAS_AF=0.8885;AA=C|||;VT=SNP
6	32637743	rs1694129	G	T	100	PASS	AC=281;AF=0.0561102;AN=5008;NS=2504;DP=18186;EAS_AF=0.0218;AMR_AF=0.0865;AFR_AF=0.0575;EUR_AF=0.0934;SAS_AF=0.0297;AA=G|||;VT=SNP
6	32637772	rs9274728	A	G	100	PASS	AC=1513;AF=0.302117;AN=5008;NS=2504;DP=16049;EAS_AF=0.3234;AMR_AF=0.4481;AFR_AF=0.2103;EUR_AF=0.3121;SAS_AF=0.2904;AA=A|||;VT=SNP
6	32637833	rs35195457	G	A	100	PASS	AC=1104;AF=0.220447;AN=5008;NS=2504;DP=13849;EAS_AF=0.2827;AMR_AF=0.183;AFR_AF=0.208;EUR_AF=0.1412;SAS_AF=0.2812;AA=G|||;VT=SNP
6	32637867	rs35788076	G	A	100	PASS	AC=198;AF=0.0395367;AN=5008;NS=2504;DP=14700;EAS_AF=0.0536;AMR_AF=0.0187;AFR_AF=0.0121;EUR_AF=0.0308;SAS_AF=0.0859;AA=G|||;VT=SNP
6	32637887	rs9274734	T	C	100	PASS	AC=2629;AF=0.52496;AN=5008;NS=2504;DP=14188;EAS_AF=0.5952;AMR_AF=0.6225;AFR_AF=0.4357;EUR_AF=0.4563;SAS_AF=0.5746;AA=t|||;VT=SNP
6	32637994	rs9274741	T	C	100	PASS	AC=3208;AF=0.640575;AN=5008;NS=2504;DP=17751;EAS_AF=0.8036;AMR_AF=0.6787;AFR_AF=0.5106;EUR_AF=0.5417;SAS_AF=0.7229;AA=C|||;VT=SNP
6	32638199	rs11751495	C	G	100	PASS	AC=90;AF=0.0179712;AN=5008;NS=2504;DP=17942;EAS_AF=0.0208;AMR_AF=0.0173;AFR_AF=0.0091;EUR_AF=0.0348;SAS_AF=0.0102;AA=C|||;VT=SNP
6	32638265	rs138662522	T	C	100	PASS	AC=16;AF=0.00319489;AN=5008;NS=2504;DP=16342;EAS_AF=0;AMR_AF=0.0058;AFR_AF=0;EUR_AF=0.0119;SAS_AF=0;AA=T|||;VT=SNP
6	32638315	rs9274759	G	A	100	PASS	AC=2939;AF=0.586861;AN=5008;NS=2504;DP=16189;EAS_AF=0.746;AMR_AF=0.647;AFR_AF=0.4917;EUR_AF=0.4722;SAS_AF=0.6268;AA=g|||;VT=SNP
6	32638371	rs9274761	A	G	100	PASS	AC=1555;AF=0.310503;AN=5008;NS=2504;DP=18128;EAS_AF=0.3135;AMR_AF=0.4078;AFR_AF=0.2118;EUR_AF=0.2823;SAS_AF=0.4008;AA=a|||;VT=SNP
6	32638490	rs9274764	A	G	100	PASS	AC=2954;AF=0.589856;AN=5008;NS=2504;DP=15846;EAS_AF=0.748;AMR_AF=0.6484;AFR_AF=0.497;EUR_AF=0.4761;SAS_AF=0.6278;AA=a|||;VT=SNP
6	32638757	rs28891375	G	A	100	PASS	AC=1193;AF=0.238219;AN=5008;NS=2504;DP=13983;EAS_AF=0.4058;AMR_AF=0.2032;AFR_AF=0.2209;EUR_AF=0.167;SAS_AF=0.1871;AA=G|||;VT=SNP
6	32639163	rs9274791	C	T	100	PASS	AC=1612;AF=0.321885;AN=5008;NS=2504;DP=13868;EAS_AF=0.3274;AMR_AF=0.4265;AFR_AF=0.2201;EUR_AF=0.2883;SAS_AF=0.4141;AA=C|||;VT=SNP
6	32640336	rs28891406	G	A	100	PASS	AC=1391;AF=0.277756;AN=5008;NS=2504;DP=19840;EAS_AF=0.4385;AMR_AF=0.2406;AFR_AF=0.2814;EUR_AF=0.1909;SAS_AF=0.2229;AA=G|||;VT=SNP
6	32641199	rs9274898	C	T	100	PASS	AC=2119;AF=0.423123;AN=5008;NS=2504;DP=7058;EAS_AF=0.5863;AMR_AF=0.4971;AFR_AF=0.2943;EUR_AF=0.338;SAS_AF=0.4642;AA=T|||;VT=SNP
6	32642025	rs564176274	C	T	100	PASS	AC=263;AF=0.052516;AN=5008;NS=2504;DP=12455;EAS_AF=0.0615;AMR_AF=0.0937;AFR_AF=0.0628;EUR_AF=0.0447;SAS_AF=0.0082;AA=C|||;VT=SNP
6	32642026	rs28891462	G	A	100	PASS	AC=1334;AF=0.266374;AN=5008;NS=2504;DP=12444;EAS_AF=0.4058;AMR_AF=0.2334;AFR_AF=0.2489;EUR_AF=0.2127;SAS_AF=0.2249;AA=G|||;VT=SNP
6	32642097	rs28891463	C	T	100	PASS	AC=1366;AF=0.272764;AN=5008;NS=2504;DP=11877;EAS_AF=0.4375;AMR_AF=0.2392;AFR_AF=0.2383;EUR_AF=0.2217;SAS_AF=0.226;AA=C|||;VT=SNP
6	32642187	rs9274975	T	G	100	PASS	AC=1454;AF=0.290335;AN=5008;NS=2504;DP=18669;EAS_AF=0.2877;AMR_AF=0.3862;AFR_AF=0.2073;EUR_AF=0.2555;SAS_AF=0.3732;AA=t|||;VT=SNP
6	32642335	rs9274982	G	A	100	PASS	AC=1267;AF=0.252995;AN=5008;NS=2504;DP=14871;EAS_AF=0.251;AMR_AF=0.3444;AFR_AF=0.174;EUR_AF=0.2217;SAS_AF=0.3292;AA=g|||;VT=SNP
6	32642337	rs9274983	T	C	100	PASS	AC=1266;AF=0.252796;AN=5008;NS=2504;DP=14979;EAS_AF=0.25;AMR_AF=0.3444;AFR_AF=0.174;EUR_AF=0.2217;SAS_AF=0.3292;AA=t|||;VT=SNP
6	32642719	rs9275000	C	T	100	PASS	AC=1424;AF=0.284345;AN=5008;NS=2504;DP=15400;EAS_AF=0.2798;AMR_AF=0.379;AFR_AF=0.2012;EUR_AF=0.2525;SAS_AF=0.3671;AA=c|||;VT=SNP
6	32643020	rs144949540	A	G	100	PASS	AC=191;AF=0.038139;AN=5008;NS=2504;DP=14087;EAS_AF=0.0635;AMR_AF=0.1196;AFR_AF=0.0023;EUR_AF=0.0099;SAS_AF=0.0317;AA=A|||;VT=SNP
6	32643108	rs9275015	G	A	100	PASS	AC=1751;AF=0.349641;AN=5008;NS=2504;DP=10195;EAS_AF=0.3978;AMR_AF=0.451;AFR_AF=0.2375;EUR_AF=0.3012;SAS_AF=0.4294;AA=A|||;VT=SNP
6	32643386	rs192482979	A	G	100	PASS	AC=130;AF=0.0259585;AN=5008;NS=2504;DP=10710;EAS_AF=0;AMR_AF=0.0173;AFR_AF=0.0855;EUR_AF=0.005;SAS_AF=0;AA=A|||;VT=SNP
6	32643530	rs148521058	C	G	100	PASS	AC=80;AF=0.0159744;AN=5008;NS=2504;DP=13468;EAS_AF=0;AMR_AF=0.0101;AFR_AF=0.0537;EUR_AF=0.002;SAS_AF=0;AA=c|||;VT=SNP
6	32643739	rs6908032	G	A	100	PASS	AC=920;AF=0.183706;AN=5008;NS=2504;DP=13557;EAS_AF=0.1647;AMR_AF=0.1888;AFR_AF=0.2315;EUR_AF=0.1918;SAS_AF=0.1268;AA=G|||;VT=SNP
6	32643953	rs28755204	A	T	100	PASS	AC=1940;AF=0.38738;AN=5008;NS=2504;DP=13220;EAS_AF=0.4236;AMR_AF=0.4885;AFR_AF=0.2753;EUR_AF=0.334;SAS_AF=0.4847;AA=a|||;VT=SNP
6	32643975	rs140768369	A	G	100	PASS	AC=432;AF=0.086262;AN=5008;NS=2504;DP=12561;EAS_AF=0.1865;AMR_AF=0.0144;AFR_AF=0.0008;EUR_AF=0.006;SAS_AF=0.2321;AA=A|||;VT=SNP
6	32644553	rs3134986	C	T	100	PASS	AC=418;AF=0.0834665;AN=5008;NS=2504;DP=11390;EAS_AF=0.0556;AMR_AF=0.0807;AFR_AF=0.0658;EUR_AF=0.1332;SAS_AF=0.0869;AA=C|||;VT=SNP
6	32644578	rs558693707	G	A	100	PASS	AC=150;AF=0.0299521;AN=5008;NS=2504;DP=11194;EAS_AF=0;AMR_AF=0.0216;AFR_AF=0.0991;EUR_AF=0.004;SAS_AF=0;AA=G|||;VT=SNP
6	32645114	rs183801733	G	A	100	PASS	AC=415;AF=0.0828674;AN=5008;NS=2504;DP=8611;EAS_AF=0.1786;AMR_AF=0.0159;AFR_AF=0.0023;EUR_AF=0.006;SAS_AF=0.2198;AA=G|||;VT=SNP
6	32645766	rs116005148	G	A	100	PASS	AC=1920;AF=0.383387;AN=5008;NS=2504;DP=12330;EAS_AF=0.4216;AMR_AF=0.487;AFR_AF=0.27;EUR_AF=0.329;SAS_AF=0.4796;AA=g|||;VT=SNP
6	32645906	rs28755291	A	G	100	PASS	AC=1954;AF=0.390176;AN=5008;NS=2504;DP=14438;EAS_AF=0.4266;AMR_AF=0.4928;AFR_AF=0.2761;EUR_AF=0.339;SAS_AF=0.4867;AA=a|||;VT=SNP
6	32646193	rs28755304	C	T	100	PASS	AC=1815;AF=0.36242;AN=5008;NS=2504;DP=10620;EAS_AF=0.4087;AMR_AF=0.4568;AFR_AF=0.2458;EUR_AF=0.3191;SAS_AF=0.4499;AA=c|||;VT=SNP
6	32646445	rs28755319	A	C	100	PASS	AC=1643;AF=0.328075;AN=5008;NS=2504;DP=9206;EAS_AF=0.374;AMR_AF=0.4251;AFR_AF=0.2284;EUR_AF=0.2714;SAS_AF=0.4049;AA=C|||;VT=SNP
6	32647701	rs3129780	T	A	100	PASS	AC=3838;AF=0.766374;AN=5008;NS=2504;DP=9177;EAS_AF=0.8462;AMR_AF=0.817;AFR_AF=0.649;EUR_AF=0.7276;SAS_AF=0.8466;AA=A|||;VT=SNP
6	32648153	rs9275051	T	C	100	PASS	AC=2557;AF=0.510583;AN=5008;NS=2504;DP=11315;EAS_AF=0.6835;AMR_AF=0.5605;AFR_AF=0.3986;EUR_AF=0.4245;SAS_AF=0.5368;AA=C|||;VT=SNP
6	32648156	rs9275052	G	A	100	PASS	AC=3102;AF=0.619409;AN=5008;NS=2504;DP=11434;EAS_AF=0.7222;AMR_AF=0.67;AFR_AF=0.5393;EUR_AF=0.5755;SAS_AF=0.6309;AA=g|||;VT=SNP
6	32648243	rs28746896	G	A	100	PASS	AC=1550;AF=0.309505;AN=5008;NS=2504;DP=12426;EAS_AF=0.4623;AMR_AF=0.2824;AFR_AF=0.2837;EUR_AF=0.2555;SAS_AF=0.2618;AA=G|||;VT=SNP
6	32648490	rs9275071	G	A	100	PASS	AC=2972;AF=0.59345;AN=5008;NS=2504;DP=17523;EAS_AF=0.751;AMR_AF=0.647;AFR_AF=0.4947;EUR_AF=0.5;SAS_AF=0.6227;AA=A|||;VT=SNP
6	32648500	rs3129781	G	T	100	PASS	AC=4609;AF=0.920327;AN=5008;NS=2504;DP=17179;EAS_AF=0.9375;AMR_AF=0.951;AFR_AF=0.8744;EUR_AF=0.8867;SAS_AF=0.9775;AA=T|||;VT=SNP
6	32648502	rs9275072	C	T	100	PASS	AC=1406;AF=0.280751;AN=5008;NS=2504;DP=17307;EAS_AF=0.2897;AMR_AF=0.3689;AFR_AF=0.1982;EUR_AF=0.2425;SAS_AF=0.3599;AA=c|||;VT=SNP
6	32648550	rs9275075	G	A	100	PASS	AC=1378;AF=0.27516;AN=5008;NS=2504;DP=15778;EAS_AF=0.2758;AMR_AF=0.366;AFR_AF=0.1959;EUR_AF=0.2475;SAS_AF=0.3456;AA=g|||;VT=SNP
6	32648553	rs9275076	C	G	100	PASS	AC=1379;AF=0.275359;AN=5008;NS=2504;DP=15745;EAS_AF=0.2758;AMR_AF=0.366;AFR_AF=0.1959;EUR_AF=0.2475;SAS_AF=0.3466;AA=c|||;VT=SNP
6	32648719	rs3129782	G	A	100	PASS	AC=4126;AF=0.823882;AN=5008;NS=2504;DP=12332;EAS_AF=0.8938;AMR_AF=0.866;AFR_AF=0.733;EUR_AF=0.7863;SAS_AF=0.8834;AA=A|||;VT=SNP
6	32648773	rs28746904	T	C	100	PASS	AC=1534;AF=0.30631;AN=5008;NS=2504;DP=13439;EAS_AF=0.4563;AMR_AF=0.2709;AFR_AF=0.2897;EUR_AF=0.2515;SAS_AF=0.2556;AA=T|||;VT=SNP
6	32648805	rs115662262	C	T	100	PASS	AC=191;AF=0.038139;AN=5008;NS=2504;DP=13938;EAS_AF=0.0526;AMR_AF=0.0159;AFR_AF=0.0121;EUR_AF=0.0298;SAS_AF=0.0828;AA=C|||;VT=SNP
6	32648809	rs9275086	A	G	100	PASS	AC=3023;AF=0.603634;AN=5008;NS=2504;DP=14018;EAS_AF=0.753;AMR_AF=0.6614;AFR_AF=0.5;EUR_AF=0.5139;SAS_AF=0.6411;AA=a|||;VT=SNP
6	32648842	rs28746905	C	T	100	PASS	AC=1532;AF=0.305911;AN=5008;NS=2504;DP=16182;EAS_AF=0.4563;AMR_AF=0.2723;AFR_AF=0.2867;EUR_AF=0.2515;SAS_AF=0.2566;AA=C|||;VT=SNP
6	32648863	rs28746906	G	A	100	PASS	AC=1528;AF=0.305112;AN=5008;NS=2504;DP=15832;EAS_AF=0.4563;AMR_AF=0.2709;AFR_AF=0.2859;EUR_AF=0.2495;SAS_AF=0.2566;AA=G|||;VT=SNP
6	32648893	rs9275087	T	C	100	PASS	AC=3020;AF=0.603035;AN=5008;NS=2504;DP=13702;EAS_AF=0.753;AMR_AF=0.6643;AFR_AF=0.4977;EUR_AF=0.5129;SAS_AF=0.6401;AA=t|||;VT=SNP
6	32648931	rs9275088	T	A	100	PASS	AC=2990;AF=0.597045;AN=5008;NS=2504;DP=10079;EAS_AF=0.746;AMR_AF=0.6585;AFR_AF=0.4887;EUR_AF=0.5109;SAS_AF=0.635;AA=A|||;VT=SNP
6	32648987	rs9275092	C	T	100	PASS	AC=427;AF=0.0852636;AN=5008;NS=2504;DP=12250;EAS_AF=0.0704;AMR_AF=0.183;AFR_AF=0.0356;EUR_AF=0.1044;SAS_AF=0.0787;AA=C|||;VT=SNP
6	32649088	rs9275095	C	G	100	PASS	AC=427;AF=0.0852636;AN=5008;NS=2504;DP=12678;EAS_AF=0.0694;AMR_AF=0.183;AFR_AF=0.0356;EUR_AF=0.1044;SAS_AF=0.0798;AA=C|||;VT=SNP
6	32649126	rs9275097	A	G	100	PASS	AC=426;AF=0.0850639;AN=5008;NS=2504;DP=13576;EAS_AF=0.0694;AMR_AF=0.183;AFR_AF=0.0356;EUR_AF=0.1034;SAS_AF=0.0798;AA=A|||;VT=SNP
6	32649127	rs28746910	A	G	100	PASS	AC=1520;AF=0.303514;AN=5008;NS=2504;DP=13538;EAS_AF=0.4524;AMR_AF=0.2666;AFR_AF=0.2874;EUR_AF=0.2525;SAS_AF=0.2505;AA=A|||;VT=SNP
6	32649161	rs9275098	C	T	100	PASS	AC=426;AF=0.0850639;AN=5008;NS=2504;DP=14088;EAS_AF=0.0694;AMR_AF=0.183;AFR_AF=0.0356;EUR_AF=0.1034;SAS_AF=0.0798;AA=C|||;VT=SNP
6	32649180	rs1794497	T	C	100	PASS	AC=758;AF=0.151358;AN=5008;NS=2504;DP=14311;EAS_AF=0.1637;AMR_AF=0.1037;AFR_AF=0.0991;EUR_AF=0.1004;SAS_AF=0.2955;AA=T|||;VT=SNP
6	32649274	rs28891485	G	T	100	PASS	AC=1534;AF=0.30631;AN=5008;NS=2504;DP=17250;EAS_AF=0.4534;AMR_AF=0.2723;AFR_AF=0.2882;EUR_AF=0.2545;SAS_AF=0.2566;AA=G|||;VT=SNP
6	32649308	rs9275100	A	G	100	PASS	AC=1496;AF=0.298722;AN=5008;NS=2504;DP=18160;EAS_AF=0.2986;AMR_AF=0.3948;AFR_AF=0.2126;EUR_AF=0.2614;SAS_AF=0.3855;AA=G|||;VT=SNP
6	32649451	rs28746912	A	G	100	PASS	AC=1538;AF=0.307109;AN=5008;NS=2504;DP=18130;EAS_AF=0.4554;AMR_AF=0.2723;AFR_AF=0.289;EUR_AF=0.2545;SAS_AF=0.2577;AA=A|||;VT=SNP
6	32649508	rs9275107	A	G	100	PASS	AC=1495;AF=0.298522;AN=5008;NS=2504;DP=17590;EAS_AF=0.2986;AMR_AF=0.3934;AFR_AF=0.2126;EUR_AF=0.2624;SAS_AF=0.3845;AA=G|||;VT=SNP
6	32649579	rs28746916	G	A	100	PASS	AC=1543;AF=0.308107;AN=5008;NS=2504;DP=16294;EAS_AF=0.4573;AMR_AF=0.2709;AFR_AF=0.2905;EUR_AF=0.2545;SAS_AF=0.2597;AA=G|||;VT=SNP
6	32649609	rs9275108	G	A	100	PASS	AC=1494;AF=0.298323;AN=5008;NS=2504;DP=16933;EAS_AF=0.2986;AMR_AF=0.3934;AFR_AF=0.2118;EUR_AF=0.2624;SAS_AF=0.3845;AA=g|||;VT=SNP
6	32649676	rs9275109	G	T	100	PASS	AC=3817;AF=0.762181;AN=5008;NS=2504;DP=17428;EAS_AF=0.8621;AMR_AF=0.8026;AFR_AF=0.6868;EUR_AF=0.6839;SAS_AF=0.8129;AA=T|||;VT=SNP
6	32649723	rs9275110	T	C	100	PASS	AC=1508;AF=0.301118;AN=5008;NS=2504;DP=17010;EAS_AF=0.2996;AMR_AF=0.3963;AFR_AF=0.2126;EUR_AF=0.2644;SAS_AF=0.3926;AA=C|||;VT=SNP
6	32649735	rs9275111	G	T	100	PASS	AC=1508;AF=0.301118;AN=5008;NS=2504;DP=17186;EAS_AF=0.2996;AMR_AF=0.3963;AFR_AF=0.2126;EUR_AF=0.2644;SAS_AF=0.3926;AA=c|||;VT=SNP
6	32649773	rs9275112	G	A	100	PASS	AC=3019;AF=0.602835;AN=5008;NS=2504;DP=17415;EAS_AF=0.752;AMR_AF=0.6614;AFR_AF=0.4955;EUR_AF=0.5139;SAS_AF=0.6442;AA=A|||;VT=SNP
6	32649824	rs115341895	C	T	100	PASS	AC=312;AF=0.0623003;AN=5008;NS=2504;DP=17892;EAS_AF=0.0645;AMR_AF=0.1066;AFR_AF=0.0772;EUR_AF=0.0586;SAS_AF=0.0123;AA=C|||;VT=SNP
6	32649854	rs28746924	G	A	100	PASS	AC=1492;AF=0.297923;AN=5008;NS=2504;DP=16933;EAS_AF=0.4534;AMR_AF=0.2651;AFR_AF=0.2761;EUR_AF=0.2465;SAS_AF=0.2434;AA=G|||;VT=SNP
6	32649945	rs115716393	G	A	100	PASS	AC=25;AF=0.00499201;AN=5008;NS=2504;DP=15613;EAS_AF=0.001;AMR_AF=0.0058;AFR_AF=0.0015;EUR_AF=0.0179;SAS_AF=0;AA=G|||;VT=SNP
6	32650038	rs115239177	C	T	100	PASS	AC=192;AF=0.0383387;AN=5008;NS=2504;DP=14076;EAS_AF=0.0516;AMR_AF=0.0159;AFR_AF=0.0113;EUR_AF=0.0298;SAS_AF=0.0859;AA=C|||;VT=SNP
6	32650101	rs1694113	C	A	100	PASS	AC=314;AF=0.0626997;AN=5008;NS=2504;DP=16407;EAS_AF=0.0655;AMR_AF=0.1066;AFR_AF=0.0779;EUR_AF=0.0586;SAS_AF=0.0123;AA=C|||;VT=SNP
6	32650159	rs117317274	C	T	100	PASS	AC=84;AF=0.0167732;AN=5008;NS=2504;DP=16422;EAS_AF=0.0198;AMR_AF=0.0159;AFR_AF=0.0091;EUR_AF=0.0308;SAS_AF=0.0102;AA=C|||;VT=SNP
6	32650185	rs9275121	A	G	100	PASS	AC=1501;AF=0.29972;AN=5008;NS=2504;DP=15319;EAS_AF=0.3006;AMR_AF=0.3919;AFR_AF=0.2126;EUR_AF=0.2654;SAS_AF=0.3865;AA=G|||;VT=SNP
6	32650194	rs28746931	A	G	100	PASS	AC=1530;AF=0.305511;AN=5008;NS=2504;DP=15801;EAS_AF=0.4544;AMR_AF=0.2709;AFR_AF=0.2874;EUR_AF=0.2525;SAS_AF=0.2556;AA=A|||;VT=SNP
6	32650217	rs28746932	T	A	100	PASS	AC=1528;AF=0.305112;AN=5008;NS=2504;DP=16854;EAS_AF=0.4544;AMR_AF=0.2709;AFR_AF=0.2874;EUR_AF=0.2515;SAS_AF=0.2546;AA=T|||;VT=SNP
6	32650233	rs9275122	T	C	100	PASS	AC=1503;AF=0.30012;AN=5008;NS=2504;DP=17249;EAS_AF=0.3006;AMR_AF=0.3919;AFR_AF=0.2126;EUR_AF=0.2654;SAS_AF=0.3885;AA=C|||;VT=SNP
6	32650256	rs9275123	G	T	100	PASS	AC=3034;AF=0.605831;AN=5008;NS=2504;DP=17824;EAS_AF=0.756;AMR_AF=0.6628;AFR_AF=0.4992;EUR_AF=0.5179;SAS_AF=0.6452;AA=T|||;VT=SNP
6	32650268	rs2516006	T	C	100	PASS	AC=1190;AF=0.23762;AN=5008;NS=2504;DP=17498;EAS_AF=0.2351;AMR_AF=0.2839;AFR_AF=0.1346;EUR_AF=0.2068;SAS_AF=0.3783;AA=C|||;VT=SNP
6	32650293	rs9275125	A	T	100	PASS	AC=3032;AF=0.605431;AN=5008;NS=2504;DP=15898;EAS_AF=0.756;AMR_AF=0.6628;AFR_AF=0.4992;EUR_AF=0.5179;SAS_AF=0.6431;AA=T|||;VT=SNP
6	32650387	rs115727536	A	G	100	PASS	AC=188;AF=0.0375399;AN=5008;NS=2504;DP=17209;EAS_AF=0.0506;AMR_AF=0.0159;AFR_AF=0.0121;EUR_AF=0.0298;SAS_AF=0.0818;AA=A|||;VT=SNP
6	32650467	rs9275131	C	T	100	PASS	AC=3032;AF=0.605431;AN=5008;NS=2504;DP=16794;EAS_AF=0.756;AMR_AF=0.6657;AFR_AF=0.5;EUR_AF=0.5169;SAS_AF=0.6411;AA=T|||;VT=SNP
6	32650492	rs2646995	G	A	100	PASS	AC=755;AF=0.150759;AN=5008;NS=2504;DP=17346;EAS_AF=0.1637;AMR_AF=0.1037;AFR_AF=0.0991;EUR_AF=0.1004;SAS_AF=0.2924;AA=G|||;VT=SNP
6	32650500	rs9275132	G	A	100	PASS	AC=1496;AF=0.298722;AN=5008;NS=2504;DP=17445;EAS_AF=0.2986;AMR_AF=0.3934;AFR_AF=0.2126;EUR_AF=0.2634;SAS_AF=0.3845;AA=A|||;VT=SNP
6	32650550	rs2858303	T	C	100	PASS	AC=754;AF=0.150559;AN=5008;NS=2504;DP=18207;EAS_AF=0.1637;AMR_AF=0.1037;AFR_AF=0.0991;EUR_AF=0.1004;SAS_AF=0.2914;AA=T|||;VT=SNP
6	32650588	rs9275133	A	G	100	PASS	AC=3035;AF=0.60603;AN=5008;NS=2504;DP=19449;EAS_AF=0.756;AMR_AF=0.6657;AFR_AF=0.503;EUR_AF=0.5159;SAS_AF=0.6411;AA=a|||;VT=SNP
6	32650612	rs9275134	C	G	100	PASS	AC=1501;AF=0.29972;AN=5008;NS=2504;DP=19931;EAS_AF=0.3026;AMR_AF=0.3934;AFR_AF=0.2126;EUR_AF=0.2634;SAS_AF=0.3855;AA=G|||;VT=SNP
6	32650631	rs17212055	C	A	100	PASS	AC=363;AF=0.072484;AN=5008;NS=2504;DP=19916;EAS_AF=0.1627;AMR_AF=0.0677;AFR_AF=0.003;EUR_AF=0.0537;SAS_AF=0.0961;AA=C|||;VT=SNP
6	32650648	rs17212062	A	G	100	PASS	AC=1539;AF=0.307308;AN=5008;NS=2504;DP=20127;EAS_AF=0.4573;AMR_AF=0.2723;AFR_AF=0.2897;EUR_AF=0.2525;SAS_AF=0.2577;AA=A|||;VT=SNP
6	32650705	rs115420259	T	C	100	PASS	AC=188;AF=0.0375399;AN=5008;NS=2504;DP=20543;EAS_AF=0.0506;AMR_AF=0.0159;AFR_AF=0.0121;EUR_AF=0.0298;SAS_AF=0.0818;AA=T|||;VT=SNP
6	32650757	rs9275136	C	T	100	PASS	AC=3017;AF=0.602436;AN=5008;NS=2504;DP=19707;EAS_AF=0.744;AMR_AF=0.6614;AFR_AF=0.5015;EUR_AF=0.5149;SAS_AF=0.6411;AA=T|||;VT=SNP
6	32650761	rs17205731	C	T	100	PASS	AC=563;AF=0.11242;AN=5008;NS=2504;DP=19689;EAS_AF=0.2619;AMR_AF=0.0764;AFR_AF=0.0378;EUR_AF=0.0736;SAS_AF=0.1247;AA=C|||;VT=SNP
6	32650762	rs17205738	T	G	100	PASS	AC=1508;AF=0.301118;AN=5008;NS=2504;DP=19691;EAS_AF=0.4425;AMR_AF=0.268;AFR_AF=0.2882;EUR_AF=0.2485;SAS_AF=0.2505;AA=T|||;VT=SNP
6	32650809	rs17212090	C	T	100	PASS	AC=1539;AF=0.307308;AN=5008;NS=2504;DP=20900;EAS_AF=0.4573;AMR_AF=0.2723;AFR_AF=0.2897;EUR_AF=0.2535;SAS_AF=0.2566;AA=C|||;VT=SNP
6	32650897	rs3998180	C	A	100	PASS	AC=595;AF=0.11881;AN=5008;NS=2504;DP=20218;EAS_AF=0.0565;AMR_AF=0.121;AFR_AF=0.1725;EUR_AF=0.1382;SAS_AF=0.089;AA=C|||;VT=SNP
6	32650930	rs17205754	A	C	100	PASS	AC=1472;AF=0.29393;AN=5008;NS=2504;DP=19473;EAS_AF=0.4474;AMR_AF=0.2608;AFR_AF=0.2738;EUR_AF=0.2396;SAS_AF=0.2423;AA=A|||;VT=SNP
6	32650937	rs17205768	T	C	100	PASS	AC=1468;AF=0.293131;AN=5008;NS=2504;DP=19140;EAS_AF=0.4464;AMR_AF=0.2594;AFR_AF=0.2738;EUR_AF=0.2396;SAS_AF=0.2403;AA=T|||;VT=SNP
6	32650964	rs35534346	T	C	100	PASS	AC=188;AF=0.0375399;AN=5008;NS=2504;DP=19303;EAS_AF=0.0506;AMR_AF=0.0159;AFR_AF=0.0121;EUR_AF=0.0298;SAS_AF=0.0818;AA=T|||;VT=SNP
6	32651005	rs9275139	C	A	100	PASS	AC=3003;AF=0.599641;AN=5008;NS=2504;DP=18679;EAS_AF=0.752;AMR_AF=0.6599;AFR_AF=0.4894;EUR_AF=0.5109;SAS_AF=0.6401;AA=A|||;VT=SNP
6	32651018	rs9275140	G	A	100	PASS	AC=1531;AF=0.305711;AN=5008;NS=2504;DP=18276;EAS_AF=0.3046;AMR_AF=0.4078;AFR_AF=0.2163;EUR_AF=0.2664;SAS_AF=0.3957;AA=g|||;VT=SNP
6	32651056	rs17205788	C	A	100	PASS	AC=1417;AF=0.282947;AN=5008;NS=2504;DP=17785;EAS_AF=0.4335;AMR_AF=0.2421;AFR_AF=0.2655;EUR_AF=0.2336;SAS_AF=0.2311;AA=C|||;VT=SNP
6	32651117	rs9275141	T	G	100	PASS	AC=3020;AF=0.603035;AN=5008;NS=2504;DP=17135;EAS_AF=0.752;AMR_AF=0.6628;AFR_AF=0.5;EUR_AF=0.5169;SAS_AF=0.635;AA=G|||;VT=SNP
6	32651135	rs17205809	G	A	100	PASS	AC=1407;AF=0.28095;AN=5008;NS=2504;DP=17202;EAS_AF=0.4147;AMR_AF=0.255;AFR_AF=0.267;EUR_AF=0.2296;SAS_AF=0.2331;AA=G|||;VT=SNP
6	32651136	rs2935907	T	A	100	PASS	AC=336;AF=0.0670927;AN=5008;NS=2504;DP=17217;EAS_AF=0.0754;AMR_AF=0.111;AFR_AF=0.0832;EUR_AF=0.0606;SAS_AF=0.0123;AA=T|||;VT=SNP
6	32651162	rs112245362	G	A	100	PASS	AC=80;AF=0.0159744;AN=5008;NS=2504;DP=16965;EAS_AF=0.0595;AMR_AF=0.0187;AFR_AF=0.0008;EUR_AF=0.002;SAS_AF=0.0041;AA=G|||;VT=SNP
6	32651168	rs17205823	G	T	100	PASS	AC=1396;AF=0.278754;AN=5008;NS=2504;DP=16712;EAS_AF=0.4187;AMR_AF=0.2493;AFR_AF=0.2648;EUR_AF=0.2227;SAS_AF=0.2321;AA=G|||;VT=SNP
6	32651218	rs9275144	T	A	100	PASS	AC=1524;AF=0.304313;AN=5008;NS=2504;DP=17838;EAS_AF=0.3075;AMR_AF=0.3977;AFR_AF=0.2148;EUR_AF=0.2704;SAS_AF=0.3906;AA=t|||;VT=SNP
6	32651254	rs17205844	C	G	100	PASS	AC=1511;AF=0.301717;AN=5008;NS=2504;DP=18757;EAS_AF=0.4494;AMR_AF=0.2666;AFR_AF=0.2852;EUR_AF=0.2475;SAS_AF=0.2526;AA=C|||;VT=SNP
6	32651265	rs17205851	T	C	100	PASS	AC=1514;AF=0.302316;AN=5008;NS=2504;DP=18995;EAS_AF=0.4514;AMR_AF=0.2666;AFR_AF=0.2852;EUR_AF=0.2485;SAS_AF=0.2526;AA=T|||;VT=SNP
6	32651290	rs114774621	C	A	100	PASS	AC=188;AF=0.0375399;AN=5008;NS=2504;DP=19133;EAS_AF=0.0506;AMR_AF=0.0159;AFR_AF=0.0121;EUR_AF=0.0298;SAS_AF=0.0818;AA=C|||;VT=SNP
6	32651297	rs17205858	T	C	100	PASS	AC=1525;AF=0.304513;AN=5008;NS=2504;DP=18963;EAS_AF=0.4544;AMR_AF=0.2709;AFR_AF=0.2867;EUR_AF=0.2495;SAS_AF=0.2546;AA=T|||;VT=SNP
6	32651363	rs9275145	C	T	100	PASS	AC=3027;AF=0.604433;AN=5008;NS=2504;DP=16824;EAS_AF=0.754;AMR_AF=0.6628;AFR_AF=0.5008;EUR_AF=0.5139;SAS_AF=0.6421;AA=C|||;VT=SNP
6	32651477	rs3134978	A	T	100	PASS	AC=334;AF=0.0666933;AN=5008;NS=2504;DP=17032;EAS_AF=0.0357;AMR_AF=0.0706;AFR_AF=0.0522;EUR_AF=0.1054;SAS_AF=0.0757;AA=A|||;VT=SNP
6	32651540	rs17212223	C	T	100	PASS	AC=816;AF=0.162939;AN=5008;NS=2504;DP=17160;EAS_AF=0.1538;AMR_AF=0.1657;AFR_AF=0.2163;EUR_AF=0.1561;SAS_AF=0.1053;AA=C|||;VT=SNP
6	32651576	rs17205879	T	C	100	PASS	AC=1322;AF=0.263978;AN=5008;NS=2504;DP=17727;EAS_AF=0.377;AMR_AF=0.2378;AFR_AF=0.2579;EUR_AF=0.2177;SAS_AF=0.2219;AA=t|||;VT=SNP
6	32651585	rs9275148	T	C	100	PASS	AC=2918;AF=0.582668;AN=5008;NS=2504;DP=18221;EAS_AF=0.7163;AMR_AF=0.6499;AFR_AF=0.4796;EUR_AF=0.499;SAS_AF=0.6227;AA=C|||;VT=SNP
6	32651616	rs9275149	C	T	100	PASS	AC=1559;AF=0.311302;AN=5008;NS=2504;DP=18459;EAS_AF=0.3224;AMR_AF=0.4078;AFR_AF=0.2201;EUR_AF=0.2714;SAS_AF=0.3957;AA=C|||;VT=SNP
6	32651617	rs9275150	A	G	100	PASS	AC=1559;AF=0.311302;AN=5008;NS=2504;DP=18437;EAS_AF=0.3224;AMR_AF=0.4078;AFR_AF=0.2201;EUR_AF=0.2714;SAS_AF=0.3957;AA=a|||;VT=SNP
6	32651641	rs3134977	G	T	100	PASS	AC=330;AF=0.0658946;AN=5008;NS=2504;DP=18442;EAS_AF=0.0357;AMR_AF=0.0663;AFR_AF=0.0507;EUR_AF=0.1054;SAS_AF=0.0767;AA=G|||;VT=SNP
6	32651694	rs17212265	C	T	100	PASS	AC=1410;AF=0.28155;AN=5008;NS=2504;DP=16770;EAS_AF=0.4355;AMR_AF=0.2478;AFR_AF=0.2557;EUR_AF=0.2296;SAS_AF=0.2352;AA=C|||;VT=SNP
6	32651741	rs3021062	C	T	100	PASS	AC=1526;AF=0.304712;AN=5008;NS=2504;DP=19286;EAS_AF=0.3065;AMR_AF=0.3991;AFR_AF=0.2171;EUR_AF=0.2704;SAS_AF=0.3896;AA=C|||;VT=SNP
6	32651839	rs3021061	C	G	100	PASS	AC=1504;AF=0.300319;AN=5008;NS=2504;DP=20119;EAS_AF=0.3016;AMR_AF=0.3977;AFR_AF=0.2126;EUR_AF=0.2644;SAS_AF=0.3855;AA=C|||;VT=SNP
6	32651846	rs3021060	G	C	100	PASS	AC=1504;AF=0.300319;AN=5008;NS=2504;DP=20356;EAS_AF=0.3016;AMR_AF=0.3977;AFR_AF=0.2126;EUR_AF=0.2644;SAS_AF=0.3855;AA=g|||;VT=SNP
6	32651868	rs2856696	A	T	100	PASS	AC=426;AF=0.0850639;AN=5008;NS=2504;DP=20298;EAS_AF=0.0327;AMR_AF=0.0937;AFR_AF=0.0946;EUR_AF=0.0984;SAS_AF=0.1063;AA=A|||;VT=SNP
6	32651894	rs2856695	A	G	100	PASS	AC=2900;AF=0.579073;AN=5008;NS=2504;DP=20158;EAS_AF=0.6637;AMR_AF=0.6643;AFR_AF=0.4985;EUR_AF=0.5169;SAS_AF=0.6043;AA=G|||;VT=SNP
6	32651900	rs6457614	T	G	100	PASS	AC=599;AF=0.119609;AN=5008;NS=2504;DP=20277;EAS_AF=0.0585;AMR_AF=0.121;AFR_AF=0.174;EUR_AF=0.1392;SAS_AF=0.0879;AA=T|||;VT=SNP
6	32651964	rs6457615	T	C	100	PASS	AC=644;AF=0.128594;AN=5008;NS=2504;DP=18030;EAS_AF=0.0734;AMR_AF=0.1268;AFR_AF=0.1853;EUR_AF=0.1481;SAS_AF=0.09;AA=T|||;VT=SNP
6	32652026	rs17212336	C	A	100	PASS	AC=1444;AF=0.288339;AN=5008;NS=2504;DP=20843;EAS_AF=0.4177;AMR_AF=0.2579;AFR_AF=0.2746;EUR_AF=0.2346;SAS_AF=0.2505;AA=C|||;VT=SNP
6	32652050	rs17205998	A	G	100	PASS	AC=1486;AF=0.296725;AN=5008;NS=2504;DP=21553;EAS_AF=0.4325;AMR_AF=0.2666;AFR_AF=0.2799;EUR_AF=0.2425;SAS_AF=0.2566;AA=A|||;VT=SNP
6	32652069	rs17206005	A	G	100	PASS	AC=1504;AF=0.300319;AN=5008;NS=2504;DP=21615;EAS_AF=0.4444;AMR_AF=0.2666;AFR_AF=0.2829;EUR_AF=0.2445;SAS_AF=0.2566;AA=A|||;VT=SNP
6	32652077	rs17206012	A	C	100	PASS	AC=1504;AF=0.300319;AN=5008;NS=2504;DP=21627;EAS_AF=0.4444;AMR_AF=0.2666;AFR_AF=0.2829;EUR_AF=0.2445;SAS_AF=0.2566;AA=A|||;VT=SNP
6	32652147	rs17212343	A	G	100	PASS	AC=1502;AF=0.29992;AN=5008;NS=2504;DP=20017;EAS_AF=0.4464;AMR_AF=0.2695;AFR_AF=0.2791;EUR_AF=0.2445;SAS_AF=0.2556;AA=A|||;VT=SNP
6	32652171	rs1794510	C	A	100	PASS	AC=321;AF=0.0640974;AN=5008;NS=2504;DP=19305;EAS_AF=0.0675;AMR_AF=0.1066;AFR_AF=0.0802;EUR_AF=0.0596;SAS_AF=0.0133;AA=C|||;VT=SNP
6	32652176	rs17212364	C	G	100	PASS	AC=1434;AF=0.286342;AN=5008;NS=2504;DP=19334;EAS_AF=0.4385;AMR_AF=0.2608;AFR_AF=0.2632;EUR_AF=0.2376;SAS_AF=0.229;AA=C|||;VT=SNP
6	32652196	rs9275152	T	C	100	PASS	AC=401;AF=0.0800719;AN=5008;NS=2504;DP=18707;EAS_AF=0.0754;AMR_AF=0.1758;AFR_AF=0.0129;EUR_AF=0.1064;SAS_AF=0.0808;AA=T|||;VT=SNP
6	32652244	rs17206042	G	A	100	PASS	AC=1312;AF=0.261981;AN=5008;NS=2504;DP=17179;EAS_AF=0.4187;AMR_AF=0.232;AFR_AF=0.2247;EUR_AF=0.2187;SAS_AF=0.2168;AA=G|||;VT=SNP
6	32652259	rs17212371	G	A	100	PASS	AC=1296;AF=0.258786;AN=5008;NS=2504;DP=17347;EAS_AF=0.4117;AMR_AF=0.2262;AFR_AF=0.2224;EUR_AF=0.2157;SAS_AF=0.2178;AA=G|||;VT=SNP
6	32652305	rs3134976	A	C	100	PASS	AC=4161;AF=0.830871;AN=5008;NS=2504;DP=17678;EAS_AF=0.8948;AMR_AF=0.8703;AFR_AF=0.7625;EUR_AF=0.7783;SAS_AF=0.8834;AA=C|||;VT=SNP
6	32652336	rs17206049	G	A	100	PASS	AC=1226;AF=0.244808;AN=5008;NS=2504;DP=18111;EAS_AF=0.374;AMR_AF=0.219;AFR_AF=0.2254;EUR_AF=0.1998;SAS_AF=0.2025;AA=G|||;VT=SNP
6	32652344	rs3021059	C	T	100	PASS	AC=1639;AF=0.327276;AN=5008;NS=2504;DP=18229;EAS_AF=0.3403;AMR_AF=0.4294;AFR_AF=0.2284;EUR_AF=0.2873;SAS_AF=0.4162;AA=c|||;VT=SNP
6	32652359	rs3021058	A	C	100	PASS	AC=2986;AF=0.596246;AN=5008;NS=2504;DP=17890;EAS_AF=0.754;AMR_AF=0.6585;AFR_AF=0.4834;EUR_AF=0.5139;SAS_AF=0.6268;AA=C|||;VT=SNP
6	32652361	rs17206070	T	C	100	PASS	AC=1199;AF=0.239417;AN=5008;NS=2504;DP=17857;EAS_AF=0.3661;AMR_AF=0.2118;AFR_AF=0.2179;EUR_AF=0.1968;SAS_AF=0.2014;AA=T|||;VT=SNP
6	32652363	rs3021057	C	T	100	PASS	AC=2840;AF=0.567093;AN=5008;NS=2504;DP=17984;EAS_AF=0.7073;AMR_AF=0.6412;AFR_AF=0.447;EUR_AF=0.4841;SAS_AF=0.6176;AA=T|||;VT=SNP
6	32652400	rs17212420	C	T	100	PASS	AC=1248;AF=0.249201;AN=5008;NS=2504;DP=17847;EAS_AF=0.3829;AMR_AF=0.2161;AFR_AF=0.2269;EUR_AF=0.2078;SAS_AF=0.2076;AA=C|||;VT=SNP
6	32652435	rs9275154	C	T	100	PASS	AC=2847;AF=0.56849;AN=5008;NS=2504;DP=17237;EAS_AF=0.7133;AMR_AF=0.6427;AFR_AF=0.4501;EUR_AF=0.4811;SAS_AF=0.6166;AA=T|||;VT=SNP
6	32652486	rs9275156	T	C	100	PASS	AC=1685;AF=0.336462;AN=5008;NS=2504;DP=16795;EAS_AF=0.3403;AMR_AF=0.4395;AFR_AF=0.2345;EUR_AF=0.2913;SAS_AF=0.4438;AA=C|||;VT=SNP
6	32652581	rs3134975	T	C	100	PASS	AC=4062;AF=0.811102;AN=5008;NS=2504;DP=13200;EAS_AF=0.8869;AMR_AF=0.8631;AFR_AF=0.705;EUR_AF=0.7724;SAS_AF=0.8793;AA=C|||;VT=SNP
6	32652620	rs9275160	G	A	100	PASS	AC=1763;AF=0.352037;AN=5008;NS=2504;DP=14375;EAS_AF=0.4891;AMR_AF=0.4236;AFR_AF=0.2882;EUR_AF=0.3161;SAS_AF=0.2832;AA=G|||;VT=SNP
6	32652654	rs35507670	T	C	100	PASS	AC=198;AF=0.0395367;AN=5008;NS=2504;DP=15688;EAS_AF=0.0546;AMR_AF=0.0159;AFR_AF=0.0121;EUR_AF=0.0298;SAS_AF=0.0879;AA=T|||;VT=SNP
6	32652687	rs9275162	T	C	100	PASS	AC=2966;AF=0.592252;AN=5008;NS=2504;DP=15754;EAS_AF=0.744;AMR_AF=0.6571;AFR_AF=0.4864;EUR_AF=0.502;SAS_AF=0.6258;AA=C|||;VT=SNP
6	32652715	rs28746946	T	A	100	PASS	AC=1394;AF=0.278355;AN=5008;NS=2504;DP=14637;EAS_AF=0.4286;AMR_AF=0.2464;AFR_AF=0.2632;EUR_AF=0.2346;SAS_AF=0.2117;AA=T|||;VT=SNP
6	32652763	rs28746948	A	G	100	PASS	AC=1235;AF=0.246605;AN=5008;NS=2504;DP=13912;EAS_AF=0.3938;AMR_AF=0.2248;AFR_AF=0.2163;EUR_AF=0.2127;SAS_AF=0.1861;AA=A|||;VT=SNP
6	32652785	rs28746950	T	A	100	PASS	AC=1224;AF=0.244409;AN=5008;NS=2504;DP=13617;EAS_AF=0.3899;AMR_AF=0.2233;AFR_AF=0.2133;EUR_AF=0.2068;SAS_AF=0.1902;AA=T|||;VT=SNP
6	32652795	rs28746951	G	A	100	PASS	AC=1224;AF=0.244409;AN=5008;NS=2504;DP=13525;EAS_AF=0.3869;AMR_AF=0.2248;AFR_AF=0.2141;EUR_AF=0.2078;SAS_AF=0.1902;AA=G|||;VT=SNP
6	32652798	rs28746952	T	G	100	PASS	AC=1223;AF=0.244209;AN=5008;NS=2504;DP=13475;EAS_AF=0.3869;AMR_AF=0.2248;AFR_AF=0.2141;EUR_AF=0.2078;SAS_AF=0.1892;AA=T|||;VT=SNP
6	32652823	rs28746953	A	G	100	PASS	AC=1209;AF=0.241414;AN=5008;NS=2504;DP=13431;EAS_AF=0.38;AMR_AF=0.2147;AFR_AF=0.2156;EUR_AF=0.2048;SAS_AF=0.1902;AA=A|||;VT=SNP
6	32652826	rs28746954	A	C	100	PASS	AC=1209;AF=0.241414;AN=5008;NS=2504;DP=13471;EAS_AF=0.38;AMR_AF=0.2147;AFR_AF=0.2156;EUR_AF=0.2048;SAS_AF=0.1902;AA=A|||;VT=SNP
6	32652858	rs28746955	A	C	100	PASS	AC=1174;AF=0.234425;AN=5008;NS=2504;DP=13607;EAS_AF=0.3621;AMR_AF=0.2046;AFR_AF=0.2224;EUR_AF=0.1948;SAS_AF=0.181;AA=A|||;VT=SNP
6	32652877	rs28746956	T	G	100	PASS	AC=1179;AF=0.235423;AN=5008;NS=2504;DP=13777;EAS_AF=0.3651;AMR_AF=0.2075;AFR_AF=0.2262;EUR_AF=0.1899;SAS_AF=0.181;AA=T|||;VT=SNP
6	32652979	rs28746962	C	A	100	PASS	AC=1441;AF=0.28774;AN=5008;NS=2504;DP=15839;EAS_AF=0.4365;AMR_AF=0.2536;AFR_AF=0.2663;EUR_AF=0.2386;SAS_AF=0.2382;AA=C|||;VT=SNP
6	32653018	rs28371251	T	C	100	PASS	AC=2281;AF=0.455471;AN=5008;NS=2504;DP=16987;EAS_AF=0.6151;AMR_AF=0.3775;AFR_AF=0.382;EUR_AF=0.3539;SAS_AF=0.5501;AA=T|||;VT=SNP
6	32653062	rs116746348	A	C	100	PASS	AC=66;AF=0.0131789;AN=5008;NS=2504;DP=16494;EAS_AF=0.001;AMR_AF=0.0159;AFR_AF=0.0023;EUR_AF=0.0467;SAS_AF=0.0041;AA=A|||;VT=SNP
6	32653070	rs4947342	G	A	100	PASS	AC=1524;AF=0.304313;AN=5008;NS=2504;DP=16161;EAS_AF=0.3065;AMR_AF=0.4063;AFR_AF=0.2156;EUR_AF=0.2634;SAS_AF=0.3916;AA=g|||;VT=SNP
6	32653083	rs28746964	C	G	100	PASS	AC=1512;AF=0.301917;AN=5008;NS=2504;DP=15942;EAS_AF=0.4514;AMR_AF=0.2579;AFR_AF=0.2852;EUR_AF=0.2525;SAS_AF=0.2526;AA=C|||;VT=SNP
6	32653136	rs28746965	A	G	100	PASS	AC=1367;AF=0.272963;AN=5008;NS=2504;DP=15635;EAS_AF=0.3938;AMR_AF=0.2608;AFR_AF=0.2511;EUR_AF=0.2346;SAS_AF=0.226;AA=a|||;VT=SNP
6	32653145	rs28746966	A	C	100	PASS	AC=1518;AF=0.303115;AN=5008;NS=2504;DP=15578;EAS_AF=0.4504;AMR_AF=0.2695;AFR_AF=0.2852;EUR_AF=0.2515;SAS_AF=0.2526;AA=A|||;VT=SNP
6	32653231	rs28746967	T	C	100	PASS	AC=1468;AF=0.293131;AN=5008;NS=2504;DP=15109;EAS_AF=0.4355;AMR_AF=0.2594;AFR_AF=0.2776;EUR_AF=0.2425;SAS_AF=0.2434;AA=T|||;VT=SNP
6	32653247	rs28746968	C	T	100	PASS	AC=1428;AF=0.285144;AN=5008;NS=2504;DP=15139;EAS_AF=0.4117;AMR_AF=0.2565;AFR_AF=0.2738;EUR_AF=0.2366;SAS_AF=0.2403;AA=C|||;VT=SNP
6	32653263	rs9275167	A	G	100	PASS	AC=431;AF=0.0860623;AN=5008;NS=2504;DP=15685;EAS_AF=0.0714;AMR_AF=0.183;AFR_AF=0.0363;EUR_AF=0.1054;SAS_AF=0.0798;AA=A|||;VT=SNP
6	32653283	rs2856693	C	T	100	PASS	AC=3005;AF=0.60004;AN=5008;NS=2504;DP=16684;EAS_AF=0.746;AMR_AF=0.6614;AFR_AF=0.4955;EUR_AF=0.5139;SAS_AF=0.636;AA=T|||;VT=SNP
6	32653385	rs2856692	T	G	100	PASS	AC=1508;AF=0.301118;AN=5008;NS=2504;DP=17345;EAS_AF=0.3065;AMR_AF=0.3948;AFR_AF=0.2126;EUR_AF=0.2634;SAS_AF=0.3875;AA=T|||;VT=SNP
6	32653435	rs2856691	G	A	100	PASS	AC=1533;AF=0.30611;AN=5008;NS=2504;DP=15543;EAS_AF=0.3125;AMR_AF=0.402;AFR_AF=0.2148;EUR_AF=0.2714;SAS_AF=0.3906;AA=G|||;VT=SNP
6	32653443	rs28746974	G	A	100	PASS	AC=1478;AF=0.295128;AN=5008;NS=2504;DP=14949;EAS_AF=0.4385;AMR_AF=0.2622;AFR_AF=0.2799;EUR_AF=0.2386;SAS_AF=0.2495;AA=G|||;VT=SNP
6	32653536	rs28746976	C	A	100	PASS	AC=1318;AF=0.263179;AN=5008;NS=2504;DP=15686;EAS_AF=0.3581;AMR_AF=0.2651;AFR_AF=0.2511;EUR_AF=0.2366;SAS_AF=0.2076;AA=C|||;VT=SNP
6	32653558	rs28746977	C	T	100	PASS	AC=1317;AF=0.262979;AN=5008;NS=2504;DP=14538;EAS_AF=0.3581;AMR_AF=0.2651;AFR_AF=0.2504;EUR_AF=0.2366;SAS_AF=0.2076;AA=C|||;VT=SNP
6	32653598	rs12526612	G	A	100	PASS	AC=603;AF=0.120407;AN=5008;NS=2504;DP=11075;EAS_AF=0.0585;AMR_AF=0.1239;AFR_AF=0.1732;EUR_AF=0.1392;SAS_AF=0.091;AA=G|||;VT=SNP
6	32653643	rs12528368	T	C	100	PASS	AC=619;AF=0.123602;AN=5008;NS=2504;DP=11404;EAS_AF=0.0615;AMR_AF=0.1268;AFR_AF=0.1793;EUR_AF=0.1392;SAS_AF=0.0941;AA=T|||;VT=SNP
6	32653651	rs28746980	G	A	100	PASS	AC=1221;AF=0.24381;AN=5008;NS=2504;DP=11409;EAS_AF=0.3403;AMR_AF=0.2406;AFR_AF=0.2262;EUR_AF=0.2256;SAS_AF=0.1892;AA=G|||;VT=SNP
6	32653677	rs28746981	G	T	100	PASS	AC=1396;AF=0.278754;AN=5008;NS=2504;DP=12588;EAS_AF=0.4315;AMR_AF=0.2421;AFR_AF=0.2557;EUR_AF=0.2336;SAS_AF=0.2249;AA=G|||;VT=SNP
6	32653703	rs28746982	G	A	100	PASS	AC=1415;AF=0.282548;AN=5008;NS=2504;DP=13780;EAS_AF=0.4365;AMR_AF=0.2464;AFR_AF=0.261;EUR_AF=0.2336;SAS_AF=0.229;AA=G|||;VT=SNP
6	32653721	rs9275169	T	A	100	PASS	AC=3149;AF=0.628794;AN=5008;NS=2504;DP=13574;EAS_AF=0.8006;AMR_AF=0.67;AFR_AF=0.4902;EUR_AF=0.5308;SAS_AF=0.7106;AA=A|||;VT=SNP
6	32653919	rs28746992	A	G	100	PASS	AC=1290;AF=0.257588;AN=5008;NS=2504;DP=12922;EAS_AF=0.4127;AMR_AF=0.2205;AFR_AF=0.2315;EUR_AF=0.2117;SAS_AF=0.2065;AA=A|||;VT=SNP
6	32653972	rs9275171	A	G	100	PASS	AC=1748;AF=0.349042;AN=5008;NS=2504;DP=14216;EAS_AF=0.3641;AMR_AF=0.4251;AFR_AF=0.233;EUR_AF=0.2972;SAS_AF=0.4898;AA=G|||;VT=SNP
6	32653997	rs9275172	A	G	100	PASS	AC=3185;AF=0.635982;AN=5008;NS=2504;DP=14701;EAS_AF=0.7996;AMR_AF=0.6787;AFR_AF=0.5008;EUR_AF=0.5408;SAS_AF=0.7178;AA=G|||;VT=SNP
6	32654030	rs28746993	G	C	100	PASS	AC=1446;AF=0.288738;AN=5008;NS=2504;DP=14490;EAS_AF=0.4365;AMR_AF=0.255;AFR_AF=0.2685;EUR_AF=0.2455;SAS_AF=0.2321;AA=G|||;VT=SNP
6	32654037	rs9275173	T	A	100	PASS	AC=3183;AF=0.635583;AN=5008;NS=2504;DP=14061;EAS_AF=0.7986;AMR_AF=0.6772;AFR_AF=0.5008;EUR_AF=0.5408;SAS_AF=0.7178;AA=A|||;VT=SNP
6	32654147	rs9275175	G	A	100	PASS	AC=1752;AF=0.34984;AN=5008;NS=2504;DP=11961;EAS_AF=0.3681;AMR_AF=0.4265;AFR_AF=0.2337;EUR_AF=0.3002;SAS_AF=0.4847;AA=G|||;VT=SNP
6	32654390	rs9275182	C	T	100	PASS	AC=1516;AF=0.302716;AN=5008;NS=2504;DP=16093;EAS_AF=0.3056;AMR_AF=0.4006;AFR_AF=0.2156;EUR_AF=0.2644;SAS_AF=0.3875;AA=C|||;VT=SNP
6	32654502	rs9275183	A	G	100	PASS	AC=751;AF=0.14996;AN=5008;NS=2504;DP=15058;EAS_AF=0.1379;AMR_AF=0.2954;AFR_AF=0.1142;EUR_AF=0.164;SAS_AF=0.093;AA=A|||;VT=SNP
6	32654558	rs28747012	T	C	100	PASS	AC=1389;AF=0.277356;AN=5008;NS=2504;DP=14231;EAS_AF=0.4226;AMR_AF=0.2435;AFR_AF=0.2579;EUR_AF=0.2286;SAS_AF=0.228;AA=T|||;VT=SNP
6	32654596	rs28747013	G	A	100	PASS	AC=1513;AF=0.302117;AN=5008;NS=2504;DP=15291;EAS_AF=0.4454;AMR_AF=0.2666;AFR_AF=0.2844;EUR_AF=0.2505;SAS_AF=0.2566;AA=g|||;VT=SNP
6	32654640	rs2856688	G	T	100	PASS	AC=1506;AF=0.300719;AN=5008;NS=2504;DP=17164;EAS_AF=0.3065;AMR_AF=0.3948;AFR_AF=0.2118;EUR_AF=0.2644;SAS_AF=0.3855;AA=g|||;VT=SNP
6	32654658	rs28747014	T	C	100	PASS	AC=1521;AF=0.303714;AN=5008;NS=2504;DP=17404;EAS_AF=0.4494;AMR_AF=0.268;AFR_AF=0.2852;EUR_AF=0.2515;SAS_AF=0.2577;AA=T|||;VT=SNP
6	32654673	rs28747015	C	T	100	PASS	AC=1519;AF=0.303315;AN=5008;NS=2504;DP=17434;EAS_AF=0.4494;AMR_AF=0.2666;AFR_AF=0.2852;EUR_AF=0.2505;SAS_AF=0.2577;AA=C|||;VT=SNP
6	32654714	rs9275184	T	C	100	PASS	AC=436;AF=0.0870607;AN=5008;NS=2504;DP=16154;EAS_AF=0.0714;AMR_AF=0.1873;AFR_AF=0.0356;EUR_AF=0.1064;SAS_AF=0.0818;AA=T|||;VT=SNP
6	32654757	rs28747019	C	A	100	PASS	AC=1481;AF=0.295727;AN=5008;NS=2504;DP=15374;EAS_AF=0.4454;AMR_AF=0.2565;AFR_AF=0.2731;EUR_AF=0.2455;SAS_AF=0.2515;AA=C|||;VT=SNP
6	32654783	rs192585083	A	G	100	PASS	AC=17;AF=0.00339457;AN=5008;NS=2504;DP=16292;EAS_AF=0;AMR_AF=0.0058;AFR_AF=0.0061;EUR_AF=0.004;SAS_AF=0.001;AA=A|||;VT=SNP
6	32654807	rs28747023	G	A	100	PASS	AC=1679;AF=0.335264;AN=5008;NS=2504;DP=16754;EAS_AF=0.496;AMR_AF=0.2752;AFR_AF=0.2882;EUR_AF=0.2753;SAS_AF=0.3374;AA=G|||;VT=SNP
6	32654989	rs28747028	C	T	100	PASS	AC=1528;AF=0.305112;AN=5008;NS=2504;DP=17082;EAS_AF=0.4514;AMR_AF=0.2709;AFR_AF=0.2874;EUR_AF=0.2525;SAS_AF=0.2566;AA=C|||;VT=SNP
6	32655104	rs28747030	T	A	100	PASS	AC=1493;AF=0.298123;AN=5008;NS=2504;DP=13725;EAS_AF=0.4425;AMR_AF=0.2723;AFR_AF=0.2769;EUR_AF=0.2425;SAS_AF=0.2536;AA=T|||;VT=SNP
6	32655125	rs28747031	T	A	100	PASS	AC=1505;AF=0.300519;AN=5008;NS=2504;DP=13901;EAS_AF=0.4435;AMR_AF=0.2723;AFR_AF=0.2829;EUR_AF=0.2455;SAS_AF=0.2536;AA=T|||;VT=SNP
6	32655180	rs28747032	T	C	100	PASS	AC=1515;AF=0.302516;AN=5008;NS=2504;DP=14193;EAS_AF=0.4474;AMR_AF=0.2695;AFR_AF=0.2867;EUR_AF=0.2505;SAS_AF=0.2515;AA=T|||;VT=SNP
6	32655213	rs28747033	T	C	100	PASS	AC=1513;AF=0.302117;AN=5008;NS=2504;DP=14011;EAS_AF=0.4474;AMR_AF=0.2695;AFR_AF=0.2852;EUR_AF=0.2505;SAS_AF=0.2515;AA=T|||;VT=SNP
6	32655218	rs2856683	T	G	100	PASS	AC=1512;AF=0.301917;AN=5008;NS=2504;DP=13954;EAS_AF=0.3046;AMR_AF=0.3948;AFR_AF=0.2141;EUR_AF=0.2674;SAS_AF=0.3875;AA=T|||;VT=SNP
6	32655257	rs28747034	C	T	100	PASS	AC=1510;AF=0.301518;AN=5008;NS=2504;DP=13701;EAS_AF=0.4494;AMR_AF=0.2666;AFR_AF=0.2829;EUR_AF=0.2505;SAS_AF=0.2515;AA=C|||;VT=SNP
6	32655368	rs28747038	C	A	100	PASS	AC=1509;AF=0.301318;AN=5008;NS=2504;DP=14621;EAS_AF=0.4504;AMR_AF=0.2709;AFR_AF=0.2821;EUR_AF=0.2495;SAS_AF=0.2485;AA=C|||;VT=SNP
6	32655405	rs2856682	G	T	100	PASS	AC=763;AF=0.152356;AN=5008;NS=2504;DP=15878;EAS_AF=0.1667;AMR_AF=0.1037;AFR_AF=0.0998;EUR_AF=0.1004;SAS_AF=0.2965;AA=G|||;VT=SNP
6	32655508	rs28747043	A	G	100	PASS	AC=1367;AF=0.272963;AN=5008;NS=2504;DP=13538;EAS_AF=0.4048;AMR_AF=0.2536;AFR_AF=0.2595;EUR_AF=0.2247;SAS_AF=0.2188;AA=A|||;VT=SNP
6	32655548	rs13194877	G	A	100	PASS	AC=605;AF=0.120807;AN=5008;NS=2504;DP=14023;EAS_AF=0.0585;AMR_AF=0.1239;AFR_AF=0.177;EUR_AF=0.1382;SAS_AF=0.089;AA=G|||;VT=SNP
6	32655578	rs28747047	C	T	100	PASS	AC=1471;AF=0.29373;AN=5008;NS=2504;DP=15103;EAS_AF=0.4246;AMR_AF=0.2666;AFR_AF=0.2791;EUR_AF=0.2495;SAS_AF=0.2434;AA=C|||;VT=SNP
6	32655606	rs2856680	C	G	100	PASS	AC=792;AF=0.158147;AN=5008;NS=2504;DP=15953;EAS_AF=0.1835;AMR_AF=0.1037;AFR_AF=0.0998;EUR_AF=0.1034;SAS_AF=0.3057;AA=C|||;VT=SNP
6	32656038	rs9275187	T	C	100	PASS	AC=2508;AF=0.500799;AN=5008;NS=2504;DP=11275;EAS_AF=0.627;AMR_AF=0.6052;AFR_AF=0.3676;EUR_AF=0.4205;SAS_AF=0.5593;AA=N|||;VT=SNP
6	32656094	rs13195317	C	T	100	PASS	AC=140;AF=0.0279553;AN=5008;NS=2504;DP=10126;EAS_AF=0.0129;AMR_AF=0.013;AFR_AF=0.0393;EUR_AF=0.0129;SAS_AF=0.0542;AA=N|||;VT=SNP
6	32656477	rs113666293	G	C	100	PASS	AC=320;AF=0.0638978;AN=5008;NS=2504;DP=12589;EAS_AF=0.0655;AMR_AF=0.1095;AFR_AF=0.0802;EUR_AF=0.0596;SAS_AF=0.0123;AA=g|||;VT=SNP
6	32656544	rs28747056	A	G	100	PASS	AC=1358;AF=0.271166;AN=5008;NS=2504;DP=12414;EAS_AF=0.4147;AMR_AF=0.2478;AFR_AF=0.2519;EUR_AF=0.2247;SAS_AF=0.2137;AA=a|||;VT=SNP
6	32656558	rs28747059	A	G	100	PASS	AC=1353;AF=0.270168;AN=5008;NS=2504;DP=12133;EAS_AF=0.4137;AMR_AF=0.2464;AFR_AF=0.2504;EUR_AF=0.2237;SAS_AF=0.2137;AA=a|||;VT=SNP
6	32656722	rs149270899	C	T	100	PASS	AC=192;AF=0.0383387;AN=5008;NS=2504;DP=16189;EAS_AF=0.0526;AMR_AF=0.0159;AFR_AF=0.0121;EUR_AF=0.0298;SAS_AF=0.0838;AA=c|||;VT=SNP
6	32656947	rs9275203	G	A	100	PASS	AC=424;AF=0.0846645;AN=5008;NS=2504;DP=16800;EAS_AF=0.0685;AMR_AF=0.183;AFR_AF=0.0348;EUR_AF=0.1044;SAS_AF=0.0787;AA=G|||;VT=SNP
6	32656975	rs9391891	C	A	100	PASS	AC=1519;AF=0.303315;AN=5008;NS=2504;DP=17182;EAS_AF=0.4514;AMR_AF=0.2695;AFR_AF=0.2844;EUR_AF=0.2515;SAS_AF=0.2536;AA=c|||;VT=SNP
6	32656983	rs9378274	T	A	100	PASS	AC=1519;AF=0.303315;AN=5008;NS=2504;DP=17455;EAS_AF=0.4514;AMR_AF=0.2695;AFR_AF=0.2844;EUR_AF=0.2515;SAS_AF=0.2536;AA=t|||;VT=SNP
6	32657020	rs9405042	C	G	100	PASS	AC=1537;AF=0.306909;AN=5008;NS=2504;DP=18869;EAS_AF=0.4563;AMR_AF=0.2723;AFR_AF=0.289;EUR_AF=0.2535;SAS_AF=0.2566;AA=C|||;VT=SNP
6	32657082	rs2647002	A	G	100	PASS	AC=756;AF=0.150958;AN=5008;NS=2504;DP=19937;EAS_AF=0.1637;AMR_AF=0.1037;AFR_AF=0.0991;EUR_AF=0.0994;SAS_AF=0.2945;AA=A|||;VT=SNP
6	32657201	rs35282906	T	A	100	PASS	AC=592;AF=0.118211;AN=5008;NS=2504;DP=18242;EAS_AF=0.0565;AMR_AF=0.121;AFR_AF=0.1717;EUR_AF=0.1372;SAS_AF=0.0879;AA=T|||;VT=SNP
6	32657255	rs3129713	C	T	100	PASS	AC=1075;AF=0.214657;AN=5008;NS=2504;DP=17700;EAS_AF=0.2292;AMR_AF=0.2104;AFR_AF=0.1778;EUR_AF=0.16;SAS_AF=0.3088;AA=C|||;VT=SNP
6	32657257	rs4570006	G	T	100	PASS	AC=1537;AF=0.306909;AN=5008;NS=2504;DP=17638;EAS_AF=0.4583;AMR_AF=0.2723;AFR_AF=0.289;EUR_AF=0.2515;SAS_AF=0.2566;AA=G|||;VT=SNP
6	32657334	rs4538747	T	A	100	PASS	AC=1540;AF=0.307508;AN=5008;NS=2504;DP=17880;EAS_AF=0.4583;AMR_AF=0.2723;AFR_AF=0.2897;EUR_AF=0.2525;SAS_AF=0.2577;AA=T|||;VT=SNP
6	32657436	rs3129716	T	C	100	PASS	AC=325;AF=0.0648962;AN=5008;NS=2504;DP=18383;EAS_AF=0.0337;AMR_AF=0.0663;AFR_AF=0.0499;EUR_AF=0.1044;SAS_AF=0.0757;AA=T|||;VT=SNP
6	32657452	rs28371254	T	C	100	PASS	AC=753;AF=0.150359;AN=5008;NS=2504;DP=18570;EAS_AF=0.1637;AMR_AF=0.1037;AFR_AF=0.0953;EUR_AF=0.1004;SAS_AF=0.2955;AA=T|||;VT=SNP
6	32657505	rs4538748	T	C	100	PASS	AC=2613;AF=0.521765;AN=5008;NS=2504;DP=18091;EAS_AF=0.6865;AMR_AF=0.4827;AFR_AF=0.4675;EUR_AF=0.4125;SAS_AF=0.5654;AA=C|||;VT=SNP
6	32657543	rs4642516	G	T	100	PASS	AC=3038;AF=0.606629;AN=5008;NS=2504;DP=17196;EAS_AF=0.756;AMR_AF=0.6657;AFR_AF=0.5023;EUR_AF=0.5169;SAS_AF=0.6442;AA=T|||;VT=SNP
6	32657560	rs9275205	T	C	100	PASS	AC=1181;AF=0.235823;AN=5008;NS=2504;DP=16849;EAS_AF=0.2331;AMR_AF=0.2853;AFR_AF=0.1346;EUR_AF=0.2038;SAS_AF=0.3732;AA=T|||;VT=SNP
6	32657578	rs7774434	T	C	100	PASS	AC=2276;AF=0.454473;AN=5008;NS=2504;DP=16489;EAS_AF=0.4058;AMR_AF=0.5303;AFR_AF=0.3971;EUR_AF=0.4294;SAS_AF=0.5542;AA=C|||;VT=SNP
6	32657627	rs7774573	T	C	100	PASS	AC=360;AF=0.071885;AN=5008;NS=2504;DP=15215;EAS_AF=0.0873;AMR_AF=0.1095;AFR_AF=0.087;EUR_AF=0.0596;SAS_AF=0.0215;AA=T|||;VT=SNP
6	32657681	rs9405119	A	G	100	PASS	AC=1535;AF=0.30651;AN=5008;NS=2504;DP=15742;EAS_AF=0.4563;AMR_AF=0.2723;AFR_AF=0.2882;EUR_AF=0.2505;SAS_AF=0.2587;AA=A|||;VT=SNP
6	32657710	rs9275207	A	G	100	PASS	AC=426;AF=0.0850639;AN=5008;NS=2504;DP=15589;EAS_AF=0.0694;AMR_AF=0.183;AFR_AF=0.0356;EUR_AF=0.1044;SAS_AF=0.0787;AA=A|||;VT=SNP
6	32657817	rs9275210	C	T	100	PASS	AC=2718;AF=0.542732;AN=5008;NS=2504;DP=16101;EAS_AF=0.6895;AMR_AF=0.5591;AFR_AF=0.4228;EUR_AF=0.4563;SAS_AF=0.6309;AA=T|||;VT=SNP
6	32657893	rs7754496	A	T	100	PASS	AC=314;AF=0.0626997;AN=5008;NS=2504;DP=16545;EAS_AF=0.0655;AMR_AF=0.1066;AFR_AF=0.0779;EUR_AF=0.0586;SAS_AF=0.0123;AA=A|||;VT=SNP
6	32657904	rs35130600	G	A	100	PASS	AC=188;AF=0.0375399;AN=5008;NS=2504;DP=16582;EAS_AF=0.0506;AMR_AF=0.0159;AFR_AF=0.0121;EUR_AF=0.0298;SAS_AF=0.0818;AA=G|||;VT=SNP
6	32657916	rs7775055	T	C	100	PASS	AC=314;AF=0.0626997;AN=5008;NS=2504;DP=16718;EAS_AF=0.0655;AMR_AF=0.1066;AFR_AF=0.0779;EUR_AF=0.0586;SAS_AF=0.0123;AA=T|||;VT=SNP
6	32658079	rs7775228	T	C	100	PASS	AC=1071;AF=0.213858;AN=5008;NS=2504;DP=19385;EAS_AF=0.2292;AMR_AF=0.2104;AFR_AF=0.177;EUR_AF=0.159;SAS_AF=0.3067;AA=t|||;VT=SNP
6	32658259	rs12528622	G	A	100	PASS	AC=787;AF=0.157149;AN=5008;NS=2504;DP=17201;EAS_AF=0.1498;AMR_AF=0.1225;AFR_AF=0.2073;EUR_AF=0.1461;SAS_AF=0.1329;AA=G|||;VT=SNP
6	32658310	rs9469220	G	A	100	PASS	AC=3013;AF=0.601637;AN=5008;NS=2504;DP=16398;EAS_AF=0.6508;AMR_AF=0.6023;AFR_AF=0.6044;EUR_AF=0.5408;SAS_AF=0.6094;AA=A|||;VT=SNP
6	32658327	rs9275212	G	T	100	PASS	AC=3633;AF=0.725439;AN=5008;NS=2504;DP=15734;EAS_AF=0.8135;AMR_AF=0.7853;AFR_AF=0.6747;EUR_AF=0.6551;SAS_AF=0.7331;AA=T|||;VT=SNP
6	32658335	rs9275213	T	C	100	PASS	AC=426;AF=0.0850639;AN=5008;NS=2504;DP=15549;EAS_AF=0.0694;AMR_AF=0.183;AFR_AF=0.0356;EUR_AF=0.1044;SAS_AF=0.0787;AA=T|||;VT=SNP
6	32658355	rs116147199	A	G	100	PASS	AC=314;AF=0.0626997;AN=5008;NS=2504;DP=14793;EAS_AF=0.0655;AMR_AF=0.1066;AFR_AF=0.0779;EUR_AF=0.0586;SAS_AF=0.0123;AA=A|||;VT=SNP
6	32658360	rs114996593	T	C	100	PASS	AC=314;AF=0.0626997;AN=5008;NS=2504;DP=14466;EAS_AF=0.0655;AMR_AF=0.1066;AFR_AF=0.0779;EUR_AF=0.0586;SAS_AF=0.0123;AA=T|||;VT=SNP
6	32658366	rs28371256	T	C	100	PASS	AC=954;AF=0.190495;AN=5008;NS=2504;DP=14328;EAS_AF=0.2569;AMR_AF=0.1052;AFR_AF=0.1346;EUR_AF=0.1093;SAS_AF=0.3415;AA=T|||;VT=SNP
6	32658375	rs28371257	T	G	100	PASS	AC=954;AF=0.190495;AN=5008;NS=2504;DP=14220;EAS_AF=0.2569;AMR_AF=0.1052;AFR_AF=0.1346;EUR_AF=0.1093;SAS_AF=0.3415;AA=T|||;VT=SNP
6	32658429	rs9368737	T	C	100	PASS	AC=2297;AF=0.458666;AN=5008;NS=2504;DP=13899;EAS_AF=0.621;AMR_AF=0.3746;AFR_AF=0.388;EUR_AF=0.3539;SAS_AF=0.5542;AA=T|||;VT=SNP
6	32658471	rs9394110	A	G	100	PASS	AC=1349;AF=0.269369;AN=5008;NS=2504;DP=12741;EAS_AF=0.3671;AMR_AF=0.2695;AFR_AF=0.2549;EUR_AF=0.2445;SAS_AF=0.2137;AA=A|||;VT=SNP
6	32658513	rs28371258	T	C	100	PASS	AC=757;AF=0.151158;AN=5008;NS=2504;DP=11301;EAS_AF=0.1637;AMR_AF=0.1037;AFR_AF=0.0991;EUR_AF=0.1004;SAS_AF=0.2945;AA=T|||;VT=SNP
6	32658610	rs112574398	G	T	100	PASS	AC=314;AF=0.0626997;AN=5008;NS=2504;DP=10813;EAS_AF=0.0655;AMR_AF=0.1066;AFR_AF=0.0779;EUR_AF=0.0586;SAS_AF=0.0123;AA=g|||;VT=SNP
6	32658624	rs2157051	G	A	100	PASS	AC=3051;AF=0.609225;AN=5008;NS=2504;DP=10002;EAS_AF=0.6111;AMR_AF=0.6787;AFR_AF=0.5772;EUR_AF=0.6521;SAS_AF=0.5573;AA=-|||;VT=SNP
6	32658665	rs9275214	G	A	100	PASS	AC=426;AF=0.0850639;AN=5008;NS=2504;DP=10202;EAS_AF=0.0694;AMR_AF=0.183;AFR_AF=0.0356;EUR_AF=0.1044;SAS_AF=0.0787;AA=G|||;VT=SNP
6	32658933	rs9275218	C	G	100	PASS	AC=1804;AF=0.360224;AN=5008;NS=2504;DP=9941;EAS_AF=0.4544;AMR_AF=0.4539;AFR_AF=0.2935;EUR_AF=0.3489;SAS_AF=0.2986;AA=C|||;VT=SNP
6	32658935	rs2858327	A	G	100	PASS	AC=1104;AF=0.220447;AN=5008;NS=2504;DP=9948;EAS_AF=0.245;AMR_AF=0.2133;AFR_AF=0.18;EUR_AF=0.16;SAS_AF=0.317;AA=a|||;VT=SNP
6	32659077	rs9275219	C	T	100	PASS	AC=1510;AF=0.301518;AN=5008;NS=2504;DP=13054;EAS_AF=0.2728;AMR_AF=0.4121;AFR_AF=0.32;EUR_AF=0.3111;SAS_AF=0.2178;AA=T|||;VT=SNP
6	32659087	rs9275220	T	C	100	PASS	AC=1519;AF=0.303315;AN=5008;NS=2504;DP=13304;EAS_AF=0.2778;AMR_AF=0.4121;AFR_AF=0.3207;EUR_AF=0.3111;SAS_AF=0.2209;AA=t|||;VT=SNP
6	32659099	rs9275221	T	C	100	PASS	AC=424;AF=0.0846645;AN=5008;NS=2504;DP=13441;EAS_AF=0.0685;AMR_AF=0.1816;AFR_AF=0.0356;EUR_AF=0.1044;SAS_AF=0.0787;AA=T|||;VT=SNP
6	32659112	rs35725597	C	T	100	PASS	AC=601;AF=0.120008;AN=5008;NS=2504;DP=13596;EAS_AF=0.0585;AMR_AF=0.1225;AFR_AF=0.174;EUR_AF=0.1402;SAS_AF=0.0879;AA=C|||;VT=SNP
6	32659158	rs5002702	G	A	100	PASS	AC=2684;AF=0.535942;AN=5008;NS=2504;DP=14678;EAS_AF=0.5565;AMR_AF=0.6816;AFR_AF=0.5431;EUR_AF=0.5447;SAS_AF=0.3926;AA=G|||;VT=SNP
6	32659419	rs10456068	T	C	100	PASS	AC=760;AF=0.151757;AN=5008;NS=2504;DP=14954;EAS_AF=0.1657;AMR_AF=0.1037;AFR_AF=0.0953;EUR_AF=0.1004;SAS_AF=0.3006;AA=T|||;VT=SNP
6	32659435	rs4713589	G	A	100	PASS	AC=3450;AF=0.688898;AN=5008;NS=2504;DP=15264;EAS_AF=0.7242;AMR_AF=0.7853;AFR_AF=0.6415;EUR_AF=0.6461;SAS_AF=0.6922;AA=G|||;VT=SNP
6	32659502	rs4713588	C	A	100	PASS	AC=238;AF=0.047524;AN=5008;NS=2504;DP=16770;EAS_AF=0.0089;AMR_AF=0.0893;AFR_AF=0.0772;EUR_AF=0.0567;SAS_AF=0.0082;AA=C|||;VT=SNP
6	32659516	rs9275222	A	T	100	PASS	AC=2371;AF=0.473442;AN=5008;NS=2504;DP=16572;EAS_AF=0.4921;AMR_AF=0.5749;AFR_AF=0.4652;EUR_AF=0.4861;SAS_AF=0.3804;AA=A|||;VT=SNP
6	32659520	rs10456069	C	T	100	PASS	AC=756;AF=0.150958;AN=5008;NS=2504;DP=16696;EAS_AF=0.1637;AMR_AF=0.1037;AFR_AF=0.0976;EUR_AF=0.1004;SAS_AF=0.2955;AA=C|||;VT=SNP
6	32659527	rs10456070	G	A	100	PASS	AC=756;AF=0.150958;AN=5008;NS=2504;DP=16720;EAS_AF=0.1637;AMR_AF=0.1037;AFR_AF=0.0976;EUR_AF=0.1004;SAS_AF=0.2955;AA=G|||;VT=SNP
6	32659535	rs4713587	G	T	100	PASS	AC=2685;AF=0.536142;AN=5008;NS=2504;DP=16586;EAS_AF=0.5575;AMR_AF=0.6816;AFR_AF=0.5431;EUR_AF=0.5447;SAS_AF=0.3926;AA=G|||;VT=SNP
6	32659536	rs72844311	C	T	100	PASS	AC=593;AF=0.118411;AN=5008;NS=2504;DP=16626;EAS_AF=0.0565;AMR_AF=0.121;AFR_AF=0.1725;EUR_AF=0.1372;SAS_AF=0.0879;AA=C|||;VT=SNP
6	32659582	rs4713586	A	G	100	PASS	AC=314;AF=0.0626997;AN=5008;NS=2504;DP=18119;EAS_AF=0.0655;AMR_AF=0.1066;AFR_AF=0.0779;EUR_AF=0.0586;SAS_AF=0.0123;AA=A|||;VT=SNP
6	32659607	rs2858326	G	A	100	PASS	AC=188;AF=0.0375399;AN=5008;NS=2504;DP=18422;EAS_AF=0.0506;AMR_AF=0.0159;AFR_AF=0.0121;EUR_AF=0.0298;SAS_AF=0.0818;AA=G|||;VT=SNP
6	32659609	rs2647004	T	C	100	PASS	AC=325;AF=0.0648962;AN=5008;NS=2504;DP=18475;EAS_AF=0.0337;AMR_AF=0.0663;AFR_AF=0.0499;EUR_AF=0.1044;SAS_AF=0.0757;AA=T|||;VT=SNP
6	32659645	rs2856674	A	G	100	PASS	AC=325;AF=0.0648962;AN=5008;NS=2504;DP=19636;EAS_AF=0.0337;AMR_AF=0.0663;AFR_AF=0.0499;EUR_AF=0.1044;SAS_AF=0.0757;AA=A|||;VT=SNP
6	32659743	rs4248168	G	C	100	PASS	AC=2869;AF=0.572883;AN=5008;NS=2504;DP=16817;EAS_AF=0.6438;AMR_AF=0.683;AFR_AF=0.5756;EUR_AF=0.5537;SAS_AF=0.4376;AA=N|||;VT=SNP
6	32659822	rs2856673	G	T	100	PASS	AC=757;AF=0.151158;AN=5008;NS=2504;DP=18258;EAS_AF=0.1637;AMR_AF=0.1037;AFR_AF=0.0991;EUR_AF=0.1004;SAS_AF=0.2945;AA=g|||;VT=SNP
6	32659838	rs3129718	T	C	100	PASS	AC=4646;AF=0.927716;AN=5008;NS=2504;DP=18043;EAS_AF=0.9018;AMR_AF=0.9582;AFR_AF=0.9599;EUR_AF=0.8797;SAS_AF=0.9387;AA=N|||;VT=SNP
6	32659839	rs9275223	G	A	100	PASS	AC=426;AF=0.0850639;AN=5008;NS=2504;DP=18060;EAS_AF=0.0694;AMR_AF=0.183;AFR_AF=0.0356;EUR_AF=0.1044;SAS_AF=0.0787;AA=g|||;VT=SNP
6	32659878	rs9275224	A	G	100	PASS	AC=2874;AF=0.573882;AN=5008;NS=2504;DP=18204;EAS_AF=0.6488;AMR_AF=0.683;AFR_AF=0.5756;EUR_AF=0.5537;SAS_AF=0.4376;AA=N|||;VT=SNP
6	32659897	rs35472814	T	C	100	PASS	AC=593;AF=0.118411;AN=5008;NS=2504;DP=18035;EAS_AF=0.0565;AMR_AF=0.121;AFR_AF=0.1725;EUR_AF=0.1372;SAS_AF=0.0879;AA=t|||;VT=SNP
6	32659994	rs4713580	C	T	100	PASS	AC=2875;AF=0.574081;AN=5008;NS=2504;DP=17758;EAS_AF=0.6488;AMR_AF=0.683;AFR_AF=0.5764;EUR_AF=0.5537;SAS_AF=0.4376;AA=c|||;VT=SNP
6	32660023	rs4713581	T	C	100	PASS	AC=2866;AF=0.572284;AN=5008;NS=2504;DP=17055;EAS_AF=0.6448;AMR_AF=0.6844;AFR_AF=0.5749;EUR_AF=0.5537;SAS_AF=0.4335;AA=N|||;VT=SNP
6	32660051	rs4713582	T	C	100	PASS	AC=2685;AF=0.536142;AN=5008;NS=2504;DP=17400;EAS_AF=0.5595;AMR_AF=0.683;AFR_AF=0.5408;EUR_AF=0.5447;SAS_AF=0.3926;AA=N|||;VT=SNP
6	32660104	rs112466823	C	T	100	PASS	AC=314;AF=0.0626997;AN=5008;NS=2504;DP=18733;EAS_AF=0.0655;AMR_AF=0.1081;AFR_AF=0.0772;EUR_AF=0.0586;SAS_AF=0.0123;AA=N|||;VT=SNP
6	32660115	rs112032264	G	C	100	PASS	AC=314;AF=0.0626997;AN=5008;NS=2504;DP=18872;EAS_AF=0.0655;AMR_AF=0.1081;AFR_AF=0.0772;EUR_AF=0.0586;SAS_AF=0.0123;AA=N|||;VT=SNP
6	32660153	rs4713583	T	G	100	PASS	AC=2870;AF=0.573083;AN=5008;NS=2504;DP=18198;EAS_AF=0.6468;AMR_AF=0.6844;AFR_AF=0.5741;EUR_AF=0.5527;SAS_AF=0.4376;AA=N|||;VT=SNP
6	32660170	rs4711304	T	C	100	PASS	AC=2689;AF=0.536941;AN=5008;NS=2504;DP=18090;EAS_AF=0.5615;AMR_AF=0.683;AFR_AF=0.5416;EUR_AF=0.5447;SAS_AF=0.3937;AA=N|||;VT=SNP
6	32660375	rs2858324	A	G	100	PASS	AC=3630;AF=0.72484;AN=5008;NS=2504;DP=15741;EAS_AF=0.8115;AMR_AF=0.7867;AFR_AF=0.6747;EUR_AF=0.6541;SAS_AF=0.7321;AA=N|||;VT=SNP
6	32660505	rs9275231	T	C	100	PASS	AC=2676;AF=0.534345;AN=5008;NS=2504;DP=16425;EAS_AF=0.5556;AMR_AF=0.6816;AFR_AF=0.5401;EUR_AF=0.5437;SAS_AF=0.3906;AA=t|||;VT=SNP
6	32660689	rs9275238	A	G	100	PASS	AC=2849;AF=0.56889;AN=5008;NS=2504;DP=16103;EAS_AF=0.6429;AMR_AF=0.6816;AFR_AF=0.5703;EUR_AF=0.5477;SAS_AF=0.4325;AA=a|||;VT=SNP
6	32660741	rs9275241	G	T	100	PASS	AC=2845;AF=0.568091;AN=5008;NS=2504;DP=14580;EAS_AF=0.6389;AMR_AF=0.6816;AFR_AF=0.5703;EUR_AF=0.5497;SAS_AF=0.4305;AA=N|||;VT=SNP
6	32660784	rs9275243	C	G	100	PASS	AC=2657;AF=0.530551;AN=5008;NS=2504;DP=14309;EAS_AF=0.5496;AMR_AF=0.6787;AFR_AF=0.5363;EUR_AF=0.5417;SAS_AF=0.3865;AA=c|||;VT=SNP
6	32660866	rs114744294	A	G	100	PASS	AC=314;AF=0.0626997;AN=5008;NS=2504;DP=17603;EAS_AF=0.0655;AMR_AF=0.1066;AFR_AF=0.0779;EUR_AF=0.0586;SAS_AF=0.0123;AA=a|||;VT=SNP
6	32660881	rs9275244	G	T	100	PASS	AC=2869;AF=0.572883;AN=5008;NS=2504;DP=17893;EAS_AF=0.6468;AMR_AF=0.683;AFR_AF=0.5741;EUR_AF=0.5547;SAS_AF=0.4356;AA=g|||;VT=SNP
6	32660943	rs9275245	A	G	100	PASS	AC=2873;AF=0.573682;AN=5008;NS=2504;DP=18066;EAS_AF=0.6488;AMR_AF=0.683;AFR_AF=0.5756;EUR_AF=0.5537;SAS_AF=0.4366;AA=a|||;VT=SNP
6	32660993	rs72844343	A	T	100	PASS	AC=593;AF=0.118411;AN=5008;NS=2504;DP=16335;EAS_AF=0.0565;AMR_AF=0.1225;AFR_AF=0.1717;EUR_AF=0.1372;SAS_AF=0.0879;AA=a|||;VT=SNP
6	32661015	rs9275247	T	C	100	PASS	AC=2773;AF=0.553714;AN=5008;NS=2504;DP=15708;EAS_AF=0.6071;AMR_AF=0.683;AFR_AF=0.5582;EUR_AF=0.5477;SAS_AF=0.407;AA=t|||;VT=SNP
6	32661294	rs2858319	T	C	100	PASS	AC=3629;AF=0.724641;AN=5008;NS=2504;DP=17787;EAS_AF=0.8115;AMR_AF=0.7882;AFR_AF=0.6717;EUR_AF=0.6541;SAS_AF=0.7342;AA=N|||;VT=SNP
6	32661335	rs113138578	A	G	100	PASS	AC=313;AF=0.0625;AN=5008;NS=2504;DP=18468;EAS_AF=0.0655;AMR_AF=0.1066;AFR_AF=0.0779;EUR_AF=0.0577;SAS_AF=0.0123;AA=a|||;VT=SNP
6	32661432	rs111903208	T	G	100	PASS	AC=313;AF=0.0625;AN=5008;NS=2504;DP=16755;EAS_AF=0.0655;AMR_AF=0.1066;AFR_AF=0.0779;EUR_AF=0.0577;SAS_AF=0.0123;AA=t|||;VT=SNP
6	32661440	rs112670480	A	T	100	PASS	AC=312;AF=0.0623003;AN=5008;NS=2504;DP=16658;EAS_AF=0.0655;AMR_AF=0.1066;AFR_AF=0.0779;EUR_AF=0.0567;SAS_AF=0.0123;AA=a|||;VT=SNP
6	32661515	rs2647008	A	C	100	PASS	AC=759;AF=0.151558;AN=5008;NS=2504;DP=16401;EAS_AF=0.1647;AMR_AF=0.1037;AFR_AF=0.0998;EUR_AF=0.1004;SAS_AF=0.2945;AA=a|||;VT=SNP
6	32661615	rs2647009	T	A	100	PASS	AC=760;AF=0.151757;AN=5008;NS=2504;DP=12845;EAS_AF=0.1647;AMR_AF=0.1052;AFR_AF=0.0998;EUR_AF=0.1004;SAS_AF=0.2945;AA=t|||;VT=SNP
6	32661779	rs3129719	T	G	100	PASS	AC=4143;AF=0.827276;AN=5008;NS=2504;DP=11229;EAS_AF=0.8968;AMR_AF=0.8689;AFR_AF=0.7368;EUR_AF=0.7873;SAS_AF=0.8896;AA=N|||;VT=SNP
6	32661995	rs79870097	T	C	100	PASS	AC=598;AF=0.119409;AN=5008;NS=2504;DP=12803;EAS_AF=0.0565;AMR_AF=0.1254;AFR_AF=0.1725;EUR_AF=0.1392;SAS_AF=0.0879;AA=t|||;VT=SNP
6	32662559	rs9275273	C	A	100	PASS	AC=2260;AF=0.451278;AN=5008;NS=2504;DP=16852;EAS_AF=0.5843;AMR_AF=0.5576;AFR_AF=0.4009;EUR_AF=0.4145;SAS_AF=0.3446;AA=c|||;VT=SNP
6	32662607	rs9275275	G	A	100	PASS	AC=426;AF=0.0850639;AN=5008;NS=2504;DP=18234;EAS_AF=0.0694;AMR_AF=0.183;AFR_AF=0.0356;EUR_AF=0.1044;SAS_AF=0.0787;AA=G|||;VT=SNP
6	32662613	rs112535219	A	T	100	PASS	AC=314;AF=0.0626997;AN=5008;NS=2504;DP=18335;EAS_AF=0.0655;AMR_AF=0.1066;AFR_AF=0.0779;EUR_AF=0.0586;SAS_AF=0.0123;AA=A|||;VT=SNP
6	32662676	rs9275276	T	C	100	PASS	AC=2875;AF=0.574081;AN=5008;NS=2504;DP=19661;EAS_AF=0.6498;AMR_AF=0.6844;AFR_AF=0.5749;EUR_AF=0.5537;SAS_AF=0.4376;AA=t|||;VT=SNP
6	32662699	rs114052356	A	T	100	PASS	AC=188;AF=0.0375399;AN=5008;NS=2504;DP=19082;EAS_AF=0.0506;AMR_AF=0.0159;AFR_AF=0.0121;EUR_AF=0.0298;SAS_AF=0.0818;AA=A|||;VT=SNP
6	32662724	rs74379773	A	C	100	PASS	AC=758;AF=0.151358;AN=5008;NS=2504;DP=18500;EAS_AF=0.1637;AMR_AF=0.1037;AFR_AF=0.0991;EUR_AF=0.1004;SAS_AF=0.2955;AA=A|||;VT=SNP
6	32662754	rs112117693	C	T	100	PASS	AC=314;AF=0.0626997;AN=5008;NS=2504;DP=18296;EAS_AF=0.0655;AMR_AF=0.1066;AFR_AF=0.0779;EUR_AF=0.0586;SAS_AF=0.0123;AA=C|||;VT=SNP
6	32662904	rs2856670	G	C	100	PASS	AC=3630;AF=0.72484;AN=5008;NS=2504;DP=20027;EAS_AF=0.8125;AMR_AF=0.7867;AFR_AF=0.674;EUR_AF=0.6541;SAS_AF=0.7321;AA=C|||;VT=SNP
6	32662921	rs114169440	C	A	100	PASS	AC=593;AF=0.118411;AN=5008;NS=2504;DP=19971;EAS_AF=0.0565;AMR_AF=0.121;AFR_AF=0.1725;EUR_AF=0.1372;SAS_AF=0.0879;AA=C|||;VT=SNP
6	32662954	rs79951097	T	C	100	PASS	AC=314;AF=0.0626997;AN=5008;NS=2504;DP=19377;EAS_AF=0.0655;AMR_AF=0.1066;AFR_AF=0.0779;EUR_AF=0.0586;SAS_AF=0.0123;AA=T|||;VT=SNP
6	32662974	rs9275282	C	T	100	PASS	AC=2893;AF=0.577676;AN=5008;NS=2504;DP=18760;EAS_AF=0.6488;AMR_AF=0.6902;AFR_AF=0.5817;EUR_AF=0.5577;SAS_AF=0.4397;AA=c|||;VT=SNP
6	32663002	rs1794517	C	A	100	PASS	AC=186;AF=0.0371406;AN=5008;NS=2504;DP=19031;EAS_AF=0.0506;AMR_AF=0.0144;AFR_AF=0.0121;EUR_AF=0.0298;SAS_AF=0.0808;AA=C|||;VT=SNP
6	32663083	rs140882479	A	G	100	PASS	AC=238;AF=0.047524;AN=5008;NS=2504;DP=19286;EAS_AF=0.0089;AMR_AF=0.0893;AFR_AF=0.0772;EUR_AF=0.0567;SAS_AF=0.0082;AA=a|||;VT=SNP
6	32663093	rs114801596	T	G	100	PASS	AC=314;AF=0.0626997;AN=5008;NS=2504;DP=19268;EAS_AF=0.0655;AMR_AF=0.1066;AFR_AF=0.0779;EUR_AF=0.0586;SAS_AF=0.0123;AA=t|||;VT=SNP
6	32663203	rs9275288	A	G	100	PASS	AC=2873;AF=0.573682;AN=5008;NS=2504;DP=20565;EAS_AF=0.6488;AMR_AF=0.6816;AFR_AF=0.5749;EUR_AF=0.5547;SAS_AF=0.4376;AA=N|||;VT=SNP
6	32663289	rs9275292	C	A	100	PASS	AC=2873;AF=0.573682;AN=5008;NS=2504;DP=18657;EAS_AF=0.6488;AMR_AF=0.6816;AFR_AF=0.5749;EUR_AF=0.5547;SAS_AF=0.4376;AA=N|||;VT=SNP
6	32663308	rs9275293	T	C	100	PASS	AC=425;AF=0.0848642;AN=5008;NS=2504;DP=18783;EAS_AF=0.0694;AMR_AF=0.1816;AFR_AF=0.0356;EUR_AF=0.1044;SAS_AF=0.0787;AA=t|||;VT=SNP
6	32663340	rs68067315	G	A	100	PASS	AC=787;AF=0.157149;AN=5008;NS=2504;DP=18540;EAS_AF=0.1488;AMR_AF=0.1225;AFR_AF=0.2073;EUR_AF=0.1471;SAS_AF=0.1329;AA=N|||;VT=SNP
6	32663355	rs2647019	G	C	100	PASS	AC=324;AF=0.0646965;AN=5008;NS=2504;DP=18387;EAS_AF=0.0337;AMR_AF=0.0663;AFR_AF=0.0499;EUR_AF=0.1034;SAS_AF=0.0757;AA=g|||;VT=SNP
6	32663360	rs2856669	G	A	100	PASS	AC=757;AF=0.151158;AN=5008;NS=2504;DP=18426;EAS_AF=0.1637;AMR_AF=0.1037;AFR_AF=0.0991;EUR_AF=0.1004;SAS_AF=0.2945;AA=g|||;VT=SNP
6	32663391	rs9275295	A	G	100	PASS	AC=2872;AF=0.573482;AN=5008;NS=2504;DP=18208;EAS_AF=0.6488;AMR_AF=0.6816;AFR_AF=0.5749;EUR_AF=0.5537;SAS_AF=0.4376;AA=N|||;VT=SNP
6	32663431	rs9275296	T	C	100	PASS	AC=425;AF=0.0848642;AN=5008;NS=2504;DP=17678;EAS_AF=0.0694;AMR_AF=0.1816;AFR_AF=0.0356;EUR_AF=0.1044;SAS_AF=0.0787;AA=t|||;VT=SNP
6	32663442	rs13206007	C	G	100	PASS	AC=787;AF=0.157149;AN=5008;NS=2504;DP=17585;EAS_AF=0.1488;AMR_AF=0.1225;AFR_AF=0.2073;EUR_AF=0.1471;SAS_AF=0.1329;AA=N|||;VT=SNP
6	32663497	rs13206018	C	T	100	PASS	AC=787;AF=0.157149;AN=5008;NS=2504;DP=19057;EAS_AF=0.1488;AMR_AF=0.1225;AFR_AF=0.2073;EUR_AF=0.1471;SAS_AF=0.1329;AA=N|||;VT=SNP
6	32663564	rs5000634	A	G	100	PASS	AC=2005;AF=0.400359;AN=5008;NS=2504;DP=19431;EAS_AF=0.5;AMR_AF=0.5576;AFR_AF=0.3079;EUR_AF=0.4076;SAS_AF=0.3037;AA=a|||;VT=SNP
6	32663606	rs2856668	G	C	100	PASS	AC=3629;AF=0.724641;AN=5008;NS=2504;DP=18246;EAS_AF=0.8125;AMR_AF=0.7853;AFR_AF=0.6747;EUR_AF=0.6541;SAS_AF=0.7311;AA=N|||;VT=SNP
6	32663631	rs3129720	T	C	100	PASS	AC=4144;AF=0.827476;AN=5008;NS=2504;DP=18415;EAS_AF=0.8968;AMR_AF=0.8689;AFR_AF=0.7368;EUR_AF=0.7883;SAS_AF=0.8896;AA=N|||;VT=SNP
6	32663644	rs17427431	G	A	100	PASS	AC=785;AF=0.156749;AN=5008;NS=2504;DP=18829;EAS_AF=0.1488;AMR_AF=0.1225;AFR_AF=0.2073;EUR_AF=0.1461;SAS_AF=0.1319;AA=N|||;VT=SNP
6	32663677	rs35122881	C	T	100	PASS	AC=786;AF=0.156949;AN=5008;NS=2504;DP=19248;EAS_AF=0.1498;AMR_AF=0.1225;AFR_AF=0.2073;EUR_AF=0.1461;SAS_AF=0.1319;AA=N|||;VT=SNP
6	32663688	rs5000632	T	C	100	PASS	AC=1348;AF=0.269169;AN=5008;NS=2504;DP=19474;EAS_AF=0.3651;AMR_AF=0.2709;AFR_AF=0.2549;EUR_AF=0.2445;SAS_AF=0.2137;AA=t|||;VT=SNP
6	32663713	rs35473146	A	G	100	PASS	AC=592;AF=0.118211;AN=5008;NS=2504;DP=19324;EAS_AF=0.0565;AMR_AF=0.121;AFR_AF=0.1725;EUR_AF=0.1372;SAS_AF=0.0869;AA=a|||;VT=SNP
6	32663764	rs17427445	G	A	100	PASS	AC=602;AF=0.120208;AN=5008;NS=2504;DP=18705;EAS_AF=0.0565;AMR_AF=0.1225;AFR_AF=0.1785;EUR_AF=0.1382;SAS_AF=0.0869;AA=g|||;VT=SNP
6	32663772	rs2647017	T	G	100	PASS	AC=758;AF=0.151358;AN=5008;NS=2504;DP=18683;EAS_AF=0.1637;AMR_AF=0.1037;AFR_AF=0.0991;EUR_AF=0.1004;SAS_AF=0.2955;AA=t|||;VT=SNP
6	32663791	rs35169534	A	G	100	PASS	AC=592;AF=0.118211;AN=5008;NS=2504;DP=18634;EAS_AF=0.0565;AMR_AF=0.121;AFR_AF=0.1725;EUR_AF=0.1372;SAS_AF=0.0869;AA=N|||;VT=SNP
6	32663819	rs115577932	C	T	100	PASS	AC=314;AF=0.0626997;AN=5008;NS=2504;DP=19217;EAS_AF=0.0655;AMR_AF=0.1066;AFR_AF=0.0779;EUR_AF=0.0586;SAS_AF=0.0123;AA=c|||;VT=SNP
6	32663851	rs6457617	C	T	100	PASS	AC=2680;AF=0.535144;AN=5008;NS=2504;DP=19812;EAS_AF=0.5565;AMR_AF=0.6816;AFR_AF=0.5408;EUR_AF=0.5447;SAS_AF=0.3916;AA=N|||;VT=SNP
6	32663919	rs2858313	A	G	100	PASS	AC=758;AF=0.151358;AN=5008;NS=2504;DP=19706;EAS_AF=0.1637;AMR_AF=0.1037;AFR_AF=0.0991;EUR_AF=0.1004;SAS_AF=0.2955;AA=a|||;VT=SNP
6	32663925	rs2647016	C	A	100	PASS	AC=3627;AF=0.724241;AN=5008;NS=2504;DP=19516;EAS_AF=0.8125;AMR_AF=0.7867;AFR_AF=0.674;EUR_AF=0.6511;SAS_AF=0.7321;AA=N|||;VT=SNP
6	32663936	rs34677551	A	C	100	PASS	AC=586;AF=0.117013;AN=5008;NS=2504;DP=19440;EAS_AF=0.0556;AMR_AF=0.121;AFR_AF=0.171;EUR_AF=0.1342;SAS_AF=0.0869;AA=N|||;VT=SNP
6	32663986	rs6457619	C	G	100	PASS	AC=2091;AF=0.417532;AN=5008;NS=2504;DP=19727;EAS_AF=0.5;AMR_AF=0.562;AFR_AF=0.3691;EUR_AF=0.4076;SAS_AF=0.3057;AA=c|||;VT=SNP
6	32663999	rs6457620	G	C	100	PASS	AC=2678;AF=0.534744;AN=5008;NS=2504;DP=19726;EAS_AF=0.5556;AMR_AF=0.6816;AFR_AF=0.5408;EUR_AF=0.5437;SAS_AF=0.3916;AA=N|||;VT=SNP
6	32664038	rs35900855	A	G	100	PASS	AC=593;AF=0.118411;AN=5008;NS=2504;DP=21063;EAS_AF=0.0565;AMR_AF=0.121;AFR_AF=0.1725;EUR_AF=0.1372;SAS_AF=0.0879;AA=a|||;VT=SNP
6	32664093	rs2647015	T	G	100	PASS	AC=757;AF=0.151158;AN=5008;NS=2504;DP=22354;EAS_AF=0.1637;AMR_AF=0.1037;AFR_AF=0.0991;EUR_AF=0.1004;SAS_AF=0.2945;AA=t|||;VT=SNP
6	32664119	rs114218404	A	T	100	PASS	AC=314;AF=0.0626997;AN=5008;NS=2504;DP=21617;EAS_AF=0.0655;AMR_AF=0.1066;AFR_AF=0.0779;EUR_AF=0.0586;SAS_AF=0.0123;AA=a|||;VT=SNP
6	32664126	rs9275300	A	G	100	PASS	AC=426;AF=0.0850639;AN=5008;NS=2504;DP=21205;EAS_AF=0.0694;AMR_AF=0.183;AFR_AF=0.0356;EUR_AF=0.1044;SAS_AF=0.0787;AA=a|||;VT=SNP
6	32664154	rs115777056	C	A	100	PASS	AC=314;AF=0.0626997;AN=5008;NS=2504;DP=21020;EAS_AF=0.0655;AMR_AF=0.1066;AFR_AF=0.0779;EUR_AF=0.0586;SAS_AF=0.0123;AA=c|||;VT=SNP
6	32664163	rs6457622	A	C	100	PASS	AC=2088;AF=0.416933;AN=5008;NS=2504;DP=20868;EAS_AF=0.5;AMR_AF=0.5605;AFR_AF=0.3684;EUR_AF=0.4076;SAS_AF=0.3047;AA=a|||;VT=SNP
6	32664279	rs2647014	C	T	100	PASS	AC=757;AF=0.151158;AN=5008;NS=2504;DP=19606;EAS_AF=0.1637;AMR_AF=0.1037;AFR_AF=0.0991;EUR_AF=0.1004;SAS_AF=0.2945;AA=c|||;VT=SNP
6	32664289	rs6923022	G	T	100	PASS	AC=593;AF=0.118411;AN=5008;NS=2504;DP=19313;EAS_AF=0.0565;AMR_AF=0.121;AFR_AF=0.1725;EUR_AF=0.1372;SAS_AF=0.0879;AA=N|||;VT=SNP
6	32664332	rs7745040	T	C	100	PASS	AC=2088;AF=0.416933;AN=5008;NS=2504;DP=18759;EAS_AF=0.5;AMR_AF=0.5605;AFR_AF=0.3684;EUR_AF=0.4076;SAS_AF=0.3047;AA=t|||;VT=SNP
6	32664356	rs77537414	G	C	100	PASS	AC=314;AF=0.0626997;AN=5008;NS=2504;DP=18563;EAS_AF=0.0655;AMR_AF=0.1066;AFR_AF=0.0779;EUR_AF=0.0586;SAS_AF=0.0123;AA=g|||;VT=SNP
6	32664373	rs74756176	G	T	100	PASS	AC=314;AF=0.0626997;AN=5008;NS=2504;DP=18634;EAS_AF=0.0655;AMR_AF=0.1066;AFR_AF=0.0779;EUR_AF=0.0586;SAS_AF=0.0123;AA=g|||;VT=SNP
6	32664458	rs2647012	T	C	100	PASS	AC=3632;AF=0.72524;AN=5008;NS=2504;DP=19346;EAS_AF=0.8125;AMR_AF=0.7867;AFR_AF=0.6755;EUR_AF=0.6541;SAS_AF=0.7321;AA=N|||;VT=SNP
6	32664628	rs115255544	A	G	100	PASS	AC=594;AF=0.11861;AN=5008;NS=2504;DP=17907;EAS_AF=0.0565;AMR_AF=0.121;AFR_AF=0.1732;EUR_AF=0.1372;SAS_AF=0.0879;AA=N|||;VT=SNP
6	32664635	rs114361720	G	C	100	PASS	AC=594;AF=0.11861;AN=5008;NS=2504;DP=17998;EAS_AF=0.0565;AMR_AF=0.121;AFR_AF=0.1732;EUR_AF=0.1372;SAS_AF=0.0879;AA=g|||;VT=SNP
6	32664675	rs2894380	A	G	100	PASS	AC=2088;AF=0.416933;AN=5008;NS=2504;DP=18050;EAS_AF=0.5;AMR_AF=0.5605;AFR_AF=0.3684;EUR_AF=0.4076;SAS_AF=0.3047;AA=a|||;VT=SNP
6	32664677	rs2647007	T	G	100	PASS	AC=757;AF=0.151158;AN=5008;NS=2504;DP=18046;EAS_AF=0.1637;AMR_AF=0.1037;AFR_AF=0.0991;EUR_AF=0.1004;SAS_AF=0.2945;AA=t|||;VT=SNP
6	32664708	rs72847158	T	C	100	PASS	AC=593;AF=0.118411;AN=5008;NS=2504;DP=17148;EAS_AF=0.0565;AMR_AF=0.121;AFR_AF=0.1725;EUR_AF=0.1372;SAS_AF=0.0879;AA=t|||;VT=SNP
6	32664722	rs2395522	A	T	100	PASS	AC=2874;AF=0.573882;AN=5008;NS=2504;DP=17321;EAS_AF=0.6488;AMR_AF=0.683;AFR_AF=0.5756;EUR_AF=0.5537;SAS_AF=0.4376;AA=N|||;VT=SNP
6	32664760	rs2647005	A	G	100	PASS	AC=757;AF=0.151158;AN=5008;NS=2504;DP=18412;EAS_AF=0.1637;AMR_AF=0.1037;AFR_AF=0.0991;EUR_AF=0.1004;SAS_AF=0.2945;AA=a|||;VT=SNP
6	32664797	rs114948848	A	G	100	PASS	AC=591;AF=0.118011;AN=5008;NS=2504;DP=18950;EAS_AF=0.0556;AMR_AF=0.121;AFR_AF=0.1717;EUR_AF=0.1372;SAS_AF=0.0879;AA=a|||;VT=SNP
6	32664880	rs2647003	T	G	100	PASS	AC=3631;AF=0.72504;AN=5008;NS=2504;DP=19062;EAS_AF=0.8125;AMR_AF=0.7867;AFR_AF=0.6747;EUR_AF=0.6541;SAS_AF=0.7321;AA=N|||;VT=SNP
6	32664960	rs9357152	A	G	100	PASS	AC=1349;AF=0.269369;AN=5008;NS=2504;DP=19618;EAS_AF=0.3651;AMR_AF=0.2723;AFR_AF=0.2549;EUR_AF=0.2445;SAS_AF=0.2137;AA=a|||;VT=SNP
6	32664971	rs9348891	A	G	100	PASS	AC=1350;AF=0.269569;AN=5008;NS=2504;DP=19750;EAS_AF=0.3661;AMR_AF=0.2723;AFR_AF=0.2549;EUR_AF=0.2445;SAS_AF=0.2137;AA=a|||;VT=SNP
6	32664990	rs9275307	A	T	100	PASS	AC=426;AF=0.0850639;AN=5008;NS=2504;DP=19520;EAS_AF=0.0694;AMR_AF=0.183;AFR_AF=0.0356;EUR_AF=0.1044;SAS_AF=0.0787;AA=a|||;VT=SNP
6	32665001	rs17427494	T	A	100	PASS	AC=312;AF=0.0623003;AN=5008;NS=2504;DP=19348;EAS_AF=0.0645;AMR_AF=0.1052;AFR_AF=0.0779;EUR_AF=0.0586;SAS_AF=0.0123;AA=t|||;VT=SNP
6	32665002	rs17499411	C	G	100	PASS	AC=593;AF=0.118411;AN=5008;NS=2504;DP=19421;EAS_AF=0.0565;AMR_AF=0.121;AFR_AF=0.1725;EUR_AF=0.1372;SAS_AF=0.0879;AA=N|||;VT=SNP
6	32665079	rs2856667	T	C	100	PASS	AC=3034;AF=0.605831;AN=5008;NS=2504;DP=19412;EAS_AF=0.756;AMR_AF=0.6657;AFR_AF=0.5;EUR_AF=0.5159;SAS_AF=0.6442;AA=N|||;VT=SNP
6	32665086	rs2647001	C	T	100	PASS	AC=3631;AF=0.72504;AN=5008;NS=2504;DP=19349;EAS_AF=0.8125;AMR_AF=0.7867;AFR_AF=0.6747;EUR_AF=0.6541;SAS_AF=0.7321;AA=c|||;VT=SNP
6	32665104	rs17206119	T	A	100	PASS	AC=597;AF=0.119209;AN=5008;NS=2504;DP=19625;EAS_AF=0.0565;AMR_AF=0.121;AFR_AF=0.1747;EUR_AF=0.1382;SAS_AF=0.0879;AA=t|||;VT=SNP
6	32665115	rs17206126	T	C	100	PASS	AC=82;AF=0.0163738;AN=5008;NS=2504;DP=19534;EAS_AF=0.0198;AMR_AF=0.0159;AFR_AF=0.0083;EUR_AF=0.0298;SAS_AF=0.0102;AA=t|||;VT=SNP
6	32665125	rs17212462	C	T	100	PASS	AC=597;AF=0.119209;AN=5008;NS=2504;DP=19620;EAS_AF=0.0565;AMR_AF=0.121;AFR_AF=0.1747;EUR_AF=0.1382;SAS_AF=0.0879;AA=c|||;VT=SNP
6	32665153	rs17212469	G	T	100	PASS	AC=596;AF=0.11901;AN=5008;NS=2504;DP=19571;EAS_AF=0.0565;AMR_AF=0.121;AFR_AF=0.1747;EUR_AF=0.1372;SAS_AF=0.0879;AA=g|||;VT=SNP
6	32665167	rs9394113	A	G	100	PASS	AC=1345;AF=0.26857;AN=5008;NS=2504;DP=19546;EAS_AF=0.3651;AMR_AF=0.2709;AFR_AF=0.2526;EUR_AF=0.2445;SAS_AF=0.2137;AA=a|||;VT=SNP
6	32665250	rs17212483	C	T	100	PASS	AC=593;AF=0.118411;AN=5008;NS=2504;DP=19213;EAS_AF=0.0565;AMR_AF=0.121;AFR_AF=0.1725;EUR_AF=0.1372;SAS_AF=0.0879;AA=c|||;VT=SNP
6	32665255	rs9275308	T	A	100	PASS	AC=425;AF=0.0848642;AN=5008;NS=2504;DP=19196;EAS_AF=0.0694;AMR_AF=0.1816;AFR_AF=0.0356;EUR_AF=0.1044;SAS_AF=0.0787;AA=t|||;VT=SNP
6	32665258	rs9275309	G	T	100	PASS	AC=1526;AF=0.304712;AN=5008;NS=2504;DP=19132;EAS_AF=0.2837;AMR_AF=0.4121;AFR_AF=0.3207;EUR_AF=0.3091;SAS_AF=0.2239;AA=g|||;VT=SNP
6	32665270	rs112608098	C	A	100	PASS	AC=314;AF=0.0626997;AN=5008;NS=2504;DP=19012;EAS_AF=0.0655;AMR_AF=0.1066;AFR_AF=0.0779;EUR_AF=0.0586;SAS_AF=0.0123;AA=c|||;VT=SNP
6	32665285	rs2856666	G	T	100	PASS	AC=3631;AF=0.72504;AN=5008;NS=2504;DP=18823;EAS_AF=0.8125;AMR_AF=0.7867;AFR_AF=0.6747;EUR_AF=0.6541;SAS_AF=0.7321;AA=N|||;VT=SNP
6	32665311	rs17206147	T	C	100	PASS	AC=907;AF=0.18111;AN=5008;NS=2504;DP=18037;EAS_AF=0.122;AMR_AF=0.2277;AFR_AF=0.2504;EUR_AF=0.1958;SAS_AF=0.1002;AA=t|||;VT=SNP
6	32665319	rs9275310	T	G	100	PASS	AC=426;AF=0.0850639;AN=5008;NS=2504;DP=17540;EAS_AF=0.0694;AMR_AF=0.183;AFR_AF=0.0356;EUR_AF=0.1044;SAS_AF=0.0787;AA=t|||;VT=SNP
6	32665367	rs2646998	T	G	100	PASS	AC=3631;AF=0.72504;AN=5008;NS=2504;DP=16416;EAS_AF=0.8125;AMR_AF=0.7867;AFR_AF=0.6747;EUR_AF=0.6541;SAS_AF=0.7321;AA=N|||;VT=SNP
6	32665369	rs17212504	A	G	100	PASS	AC=594;AF=0.11861;AN=5008;NS=2504;DP=16430;EAS_AF=0.0565;AMR_AF=0.1225;AFR_AF=0.1725;EUR_AF=0.1372;SAS_AF=0.0879;AA=a|||;VT=SNP
6	32665420	rs10484561	T	G	100	PASS	AC=595;AF=0.11881;AN=5008;NS=2504;DP=16645;EAS_AF=0.0575;AMR_AF=0.1225;AFR_AF=0.1725;EUR_AF=0.1372;SAS_AF=0.0879;AA=t|||;VT=SNP
6	32665475	rs17212518	A	C	100	PASS	AC=592;AF=0.118211;AN=5008;NS=2504;DP=17469;EAS_AF=0.0575;AMR_AF=0.1182;AFR_AF=0.1725;EUR_AF=0.1382;SAS_AF=0.0869;AA=a|||;VT=SNP
6	32665490	rs17206161	T	C	100	PASS	AC=591;AF=0.118011;AN=5008;NS=2504;DP=17094;EAS_AF=0.0565;AMR_AF=0.1182;AFR_AF=0.1725;EUR_AF=0.1382;SAS_AF=0.0869;AA=t|||;VT=SNP
6	32665491	rs17206168	T	C	100	PASS	AC=591;AF=0.118011;AN=5008;NS=2504;DP=17181;EAS_AF=0.0565;AMR_AF=0.1182;AFR_AF=0.1725;EUR_AF=0.1382;SAS_AF=0.0869;AA=t|||;VT=SNP
6	32665495	rs17206175	C	A	100	PASS	AC=591;AF=0.118011;AN=5008;NS=2504;DP=17166;EAS_AF=0.0565;AMR_AF=0.1182;AFR_AF=0.1725;EUR_AF=0.1382;SAS_AF=0.0869;AA=c|||;VT=SNP
6	32665539	rs17212525	T	C	100	PASS	AC=591;AF=0.118011;AN=5008;NS=2504;DP=17287;EAS_AF=0.0556;AMR_AF=0.1196;AFR_AF=0.1717;EUR_AF=0.1382;SAS_AF=0.0879;AA=t|||;VT=SNP
6	32665597	rs2856665	A	G	100	PASS	AC=418;AF=0.0834665;AN=5008;NS=2504;DP=17993;EAS_AF=0.0327;AMR_AF=0.0893;AFR_AF=0.0946;EUR_AF=0.0954;SAS_AF=0.1043;AA=a|||;VT=SNP
6	32665616	rs2856664	G	T	100	PASS	AC=2103;AF=0.419928;AN=5008;NS=2504;DP=18500;EAS_AF=0.5288;AMR_AF=0.3732;AFR_AF=0.354;EUR_AF=0.3449;SAS_AF=0.5072;AA=g|||;VT=SNP
6	32665629	rs17206196	G	T	100	PASS	AC=593;AF=0.118411;AN=5008;NS=2504;DP=18389;EAS_AF=0.0556;AMR_AF=0.1239;AFR_AF=0.1717;EUR_AF=0.1382;SAS_AF=0.0869;AA=g|||;VT=SNP
6	32665640	rs9275311	G	T	100	PASS	AC=427;AF=0.0852636;AN=5008;NS=2504;DP=18641;EAS_AF=0.0704;AMR_AF=0.183;AFR_AF=0.0356;EUR_AF=0.1044;SAS_AF=0.0787;AA=g|||;VT=SNP
6	32665687	rs17212553	G	T	100	PASS	AC=596;AF=0.11901;AN=5008;NS=2504;DP=17148;EAS_AF=0.0565;AMR_AF=0.1239;AFR_AF=0.1732;EUR_AF=0.1372;SAS_AF=0.0879;AA=g|||;VT=SNP
6	32665728	rs9275312	A	G	100	PASS	AC=933;AF=0.186302;AN=5008;NS=2504;DP=14698;EAS_AF=0.2272;AMR_AF=0.2911;AFR_AF=0.1483;EUR_AF=0.172;SAS_AF=0.136;AA=a|||;VT=SNP
6	32665741	rs2646996	A	G	100	PASS	AC=2103;AF=0.419928;AN=5008;NS=2504;DP=15204;EAS_AF=0.5288;AMR_AF=0.3746;AFR_AF=0.354;EUR_AF=0.3449;SAS_AF=0.5061;AA=a|||;VT=SNP
6	32665759	rs9275313	G	T	100	PASS	AC=426;AF=0.0850639;AN=5008;NS=2504;DP=15820;EAS_AF=0.0694;AMR_AF=0.183;AFR_AF=0.0356;EUR_AF=0.1044;SAS_AF=0.0787;AA=g|||;VT=SNP
6	32665813	rs2646994	C	T	100	PASS	AC=755;AF=0.150759;AN=5008;NS=2504;DP=17530;EAS_AF=0.1637;AMR_AF=0.1037;AFR_AF=0.0991;EUR_AF=0.1004;SAS_AF=0.2924;AA=c|||;VT=SNP
6	32665909	rs9275314	C	A	100	PASS	AC=427;AF=0.0852636;AN=5008;NS=2504;DP=18868;EAS_AF=0.0694;AMR_AF=0.183;AFR_AF=0.0363;EUR_AF=0.1044;SAS_AF=0.0787;AA=c|||;VT=SNP
6	32665912	rs9275315	C	A	100	PASS	AC=426;AF=0.0850639;AN=5008;NS=2504;DP=18885;EAS_AF=0.0694;AMR_AF=0.183;AFR_AF=0.0356;EUR_AF=0.1044;SAS_AF=0.0787;AA=c|||;VT=SNP
6	32665916	rs9275316	T	C	100	PASS	AC=1522;AF=0.303914;AN=5008;NS=2504;DP=18989;EAS_AF=0.2837;AMR_AF=0.4121;AFR_AF=0.3207;EUR_AF=0.3062;SAS_AF=0.2229;AA=t|||;VT=SNP
6	32666019	rs6934725	G	A	100	PASS	AC=2105;AF=0.420327;AN=5008;NS=2504;DP=21269;EAS_AF=0.5288;AMR_AF=0.3746;AFR_AF=0.354;EUR_AF=0.3449;SAS_AF=0.5082;AA=g|||;VT=SNP
6	32666051	rs36062941	C	T	100	PASS	AC=591;AF=0.118011;AN=5008;NS=2504;DP=22022;EAS_AF=0.0565;AMR_AF=0.121;AFR_AF=0.1725;EUR_AF=0.1362;SAS_AF=0.0869;AA=c|||;VT=SNP
6	32666081	rs34214702	C	A	100	PASS	AC=592;AF=0.118211;AN=5008;NS=2504;DP=21812;EAS_AF=0.0565;AMR_AF=0.121;AFR_AF=0.1732;EUR_AF=0.1362;SAS_AF=0.0869;AA=c|||;VT=SNP
6	32666132	rs35740559	C	T	100	PASS	AC=581;AF=0.116014;AN=5008;NS=2504;DP=20942;EAS_AF=0.0556;AMR_AF=0.1167;AFR_AF=0.1725;EUR_AF=0.1292;SAS_AF=0.0879;AA=c|||;VT=SNP
6	32666156	rs6935069	G	A	100	PASS	AC=1348;AF=0.269169;AN=5008;NS=2504;DP=20463;EAS_AF=0.3651;AMR_AF=0.2709;AFR_AF=0.2549;EUR_AF=0.2445;SAS_AF=0.2137;AA=g|||;VT=SNP
6	32666173	rs9275318	A	G	100	PASS	AC=740;AF=0.147764;AN=5008;NS=2504;DP=19842;EAS_AF=0.1349;AMR_AF=0.2896;AFR_AF=0.1135;EUR_AF=0.163;SAS_AF=0.091;AA=a|||;VT=SNP
6	32666213	rs115842332	G	A	100	PASS	AC=315;AF=0.0628994;AN=5008;NS=2504;DP=19361;EAS_AF=0.0655;AMR_AF=0.1066;AFR_AF=0.0779;EUR_AF=0.0586;SAS_AF=0.0133;AA=g|||;VT=SNP
6	32666222	rs114325417	C	A	100	PASS	AC=314;AF=0.0626997;AN=5008;NS=2504;DP=19359;EAS_AF=0.0655;AMR_AF=0.1066;AFR_AF=0.0779;EUR_AF=0.0586;SAS_AF=0.0123;AA=c|||;VT=SNP
6	32666235	rs115262684	G	A	100	PASS	AC=315;AF=0.0628994;AN=5008;NS=2504;DP=19267;EAS_AF=0.0655;AMR_AF=0.1066;AFR_AF=0.0779;EUR_AF=0.0586;SAS_AF=0.0133;AA=g|||;VT=SNP
6	32666271	rs34593937	T	C	100	PASS	AC=593;AF=0.118411;AN=5008;NS=2504;DP=19069;EAS_AF=0.0565;AMR_AF=0.121;AFR_AF=0.1725;EUR_AF=0.1372;SAS_AF=0.0879;AA=t|||;VT=SNP
6	32666295	rs9275319	A	G	100	PASS	AC=740;AF=0.147764;AN=5008;NS=2504;DP=18978;EAS_AF=0.1349;AMR_AF=0.2896;AFR_AF=0.1135;EUR_AF=0.163;SAS_AF=0.091;AA=a|||;VT=SNP
6	32666296	rs35836258	G	A	100	PASS	AC=594;AF=0.11861;AN=5008;NS=2504;DP=18987;EAS_AF=0.0565;AMR_AF=0.121;AFR_AF=0.1732;EUR_AF=0.1372;SAS_AF=0.0879;AA=g|||;VT=SNP
6	32666348	rs34389498	T	C	100	PASS	AC=593;AF=0.118411;AN=5008;NS=2504;DP=19279;EAS_AF=0.0565;AMR_AF=0.121;AFR_AF=0.1725;EUR_AF=0.1372;SAS_AF=0.0879;AA=t|||;VT=SNP
6	32666358	rs1794283	C	T	100	PASS	AC=325;AF=0.0648962;AN=5008;NS=2504;DP=19356;EAS_AF=0.0337;AMR_AF=0.0663;AFR_AF=0.0499;EUR_AF=0.1044;SAS_AF=0.0757;AA=c|||;VT=SNP
6	32666397	rs2856727	C	T	100	PASS	AC=3631;AF=0.72504;AN=5008;NS=2504;DP=18853;EAS_AF=0.8125;AMR_AF=0.7867;AFR_AF=0.6747;EUR_AF=0.6541;SAS_AF=0.7321;AA=N|||;VT=SNP
6	32666431	rs36186647	C	T	100	PASS	AC=591;AF=0.118011;AN=5008;NS=2504;DP=19463;EAS_AF=0.0556;AMR_AF=0.121;AFR_AF=0.1725;EUR_AF=0.1362;SAS_AF=0.0879;AA=N|||;VT=SNP
6	32666526	rs1794282	C	T	100	PASS	AC=101;AF=0.0201677;AN=5008;NS=2504;DP=19249;EAS_AF=0;AMR_AF=0.0245;AFR_AF=0.003;EUR_AF=0.0795;SAS_AF=0;AA=c|||;VT=SNP
6	32666559	rs116459302	C	T	100	PASS	AC=314;AF=0.0626997;AN=5008;NS=2504;DP=18326;EAS_AF=0.0655;AMR_AF=0.1066;AFR_AF=0.0779;EUR_AF=0.0586;SAS_AF=0.0123;AA=c|||;VT=SNP
6	32666563	rs34475663	T	A	100	PASS	AC=596;AF=0.11901;AN=5008;NS=2504;DP=18255;EAS_AF=0.0565;AMR_AF=0.1225;AFR_AF=0.1732;EUR_AF=0.1372;SAS_AF=0.089;AA=t|||;VT=SNP
6	32666609	rs9275323	T	C	100	PASS	AC=1525;AF=0.304513;AN=5008;NS=2504;DP=18365;EAS_AF=0.2837;AMR_AF=0.4121;AFR_AF=0.3207;EUR_AF=0.3072;SAS_AF=0.2249;AA=N|||;VT=SNP
6	32666630	rs111848638	A	T	100	PASS	AC=595;AF=0.11881;AN=5008;NS=2504;DP=18174;EAS_AF=0.0565;AMR_AF=0.1225;AFR_AF=0.1732;EUR_AF=0.1352;SAS_AF=0.09;AA=N|||;VT=SNP
6	32666635	rs9275324	C	T	100	PASS	AC=422;AF=0.0842652;AN=5008;NS=2504;DP=18156;EAS_AF=0.0694;AMR_AF=0.1801;AFR_AF=0.0348;EUR_AF=0.1044;SAS_AF=0.0777;AA=c|||;VT=SNP
6	32666636	rs113984677	G	A	100	PASS	AC=595;AF=0.11881;AN=5008;NS=2504;DP=18016;EAS_AF=0.0565;AMR_AF=0.1225;AFR_AF=0.1732;EUR_AF=0.1352;SAS_AF=0.09;AA=N|||;VT=SNP
6	32666651	rs9275325	G	T	100	PASS	AC=422;AF=0.0842652;AN=5008;NS=2504;DP=17970;EAS_AF=0.0694;AMR_AF=0.1801;AFR_AF=0.0348;EUR_AF=0.1044;SAS_AF=0.0777;AA=g|||;VT=SNP
6	32666660	rs9275326	C	T	100	PASS	AC=422;AF=0.0842652;AN=5008;NS=2504;DP=17968;EAS_AF=0.0694;AMR_AF=0.1801;AFR_AF=0.0348;EUR_AF=0.1044;SAS_AF=0.0777;AA=c|||;VT=SNP
6	32666721	rs2856726	A	T	100	PASS	AC=2104;AF=0.420128;AN=5008;NS=2504;DP=18798;EAS_AF=0.5288;AMR_AF=0.3746;AFR_AF=0.354;EUR_AF=0.3449;SAS_AF=0.5072;AA=a|||;VT=SNP
6	32666738	rs2856725	C	T	100	PASS	AC=3631;AF=0.72504;AN=5008;NS=2504;DP=18465;EAS_AF=0.8135;AMR_AF=0.7867;AFR_AF=0.674;EUR_AF=0.6541;SAS_AF=0.7321;AA=N|||;VT=SNP
6	32666802	rs9275327	C	T	100	PASS	AC=934;AF=0.186502;AN=5008;NS=2504;DP=18457;EAS_AF=0.2272;AMR_AF=0.2911;AFR_AF=0.149;EUR_AF=0.172;SAS_AF=0.136;AA=c|||;VT=SNP
6	32666817	rs1794281	A	G	100	PASS	AC=188;AF=0.0375399;AN=5008;NS=2504;DP=18742;EAS_AF=0.0506;AMR_AF=0.0159;AFR_AF=0.0121;EUR_AF=0.0298;SAS_AF=0.0818;AA=a|||;VT=SNP
6	32666822	rs9275328	C	T	100	PASS	AC=934;AF=0.186502;AN=5008;NS=2504;DP=18814;EAS_AF=0.2272;AMR_AF=0.2911;AFR_AF=0.1483;EUR_AF=0.173;SAS_AF=0.136;AA=c|||;VT=SNP
6	32666831	rs9275329	G	T	100	PASS	AC=1525;AF=0.304513;AN=5008;NS=2504;DP=18725;EAS_AF=0.2827;AMR_AF=0.4121;AFR_AF=0.3207;EUR_AF=0.3091;SAS_AF=0.2239;AA=N|||;VT=SNP
6	32666875	rs9275330	A	G	100	PASS	AC=932;AF=0.186102;AN=5008;NS=2504;DP=18374;EAS_AF=0.2262;AMR_AF=0.2911;AFR_AF=0.1483;EUR_AF=0.172;SAS_AF=0.136;AA=a|||;VT=SNP
6	32666899	rs9275331	A	G	100	PASS	AC=932;AF=0.186102;AN=5008;NS=2504;DP=18214;EAS_AF=0.2262;AMR_AF=0.2896;AFR_AF=0.1483;EUR_AF=0.173;SAS_AF=0.136;AA=a|||;VT=SNP
6	32666943	rs9275332	G	A	100	PASS	AC=1525;AF=0.304513;AN=5008;NS=2504;DP=17899;EAS_AF=0.2827;AMR_AF=0.4107;AFR_AF=0.3207;EUR_AF=0.3101;SAS_AF=0.2239;AA=N|||;VT=SNP
6	32666960	rs114968045	T	C	100	PASS	AC=596;AF=0.11901;AN=5008;NS=2504;DP=17754;EAS_AF=0.2381;AMR_AF=0.1787;AFR_AF=0.0499;EUR_AF=0.0905;SAS_AF=0.0767;AA=t|||;VT=SNP
6	32666968	rs9275333	T	C	100	PASS	AC=933;AF=0.186302;AN=5008;NS=2504;DP=17722;EAS_AF=0.2272;AMR_AF=0.2911;AFR_AF=0.1483;EUR_AF=0.172;SAS_AF=0.136;AA=t|||;VT=SNP
6	32666997	rs35998847	G	A	100	PASS	AC=593;AF=0.118411;AN=5008;NS=2504;DP=17535;EAS_AF=0.0565;AMR_AF=0.121;AFR_AF=0.1725;EUR_AF=0.1372;SAS_AF=0.0879;AA=g|||;VT=SNP
6	32667067	rs17427564	T	C	100	PASS	AC=593;AF=0.118411;AN=5008;NS=2504;DP=17246;EAS_AF=0.0565;AMR_AF=0.121;AFR_AF=0.1725;EUR_AF=0.1372;SAS_AF=0.0879;AA=t|||;VT=SNP
6	32667107	rs9275334	T	C	100	PASS	AC=426;AF=0.0850639;AN=5008;NS=2504;DP=16756;EAS_AF=0.0694;AMR_AF=0.183;AFR_AF=0.0356;EUR_AF=0.1044;SAS_AF=0.0787;AA=t|||;VT=SNP
6	32667119	rs3135006	T	C	100	PASS	AC=4142;AF=0.827077;AN=5008;NS=2504;DP=16503;EAS_AF=0.8958;AMR_AF=0.8674;AFR_AF=0.7375;EUR_AF=0.7883;SAS_AF=0.8885;AA=N|||;VT=SNP
6	32667171	rs1794280	A	T	100	PASS	AC=325;AF=0.0648962;AN=5008;NS=2504;DP=16244;EAS_AF=0.0337;AMR_AF=0.0663;AFR_AF=0.0499;EUR_AF=0.1044;SAS_AF=0.0757;AA=a|||;VT=SNP
6	32667175	rs71202902	C	T	100	PASS	AC=593;AF=0.118411;AN=5008;NS=2504;DP=16110;EAS_AF=0.0565;AMR_AF=0.121;AFR_AF=0.1725;EUR_AF=0.1372;SAS_AF=0.0879;AA=N|||;VT=SNP
6	32667181	rs78825896	T	G	100	PASS	AC=593;AF=0.118411;AN=5008;NS=2504;DP=15975;EAS_AF=0.0565;AMR_AF=0.121;AFR_AF=0.1725;EUR_AF=0.1372;SAS_AF=0.0879;AA=N|||;VT=SNP
6	32667199	rs112317305	T	C	100	PASS	AC=314;AF=0.0626997;AN=5008;NS=2504;DP=15761;EAS_AF=0.0655;AMR_AF=0.1066;AFR_AF=0.0779;EUR_AF=0.0586;SAS_AF=0.0123;AA=t|||;VT=SNP
6	32667230	rs2858312	G	C	100	PASS	AC=1974;AF=0.394169;AN=5008;NS=2504;DP=15231;EAS_AF=0.5198;AMR_AF=0.3674;AFR_AF=0.3578;EUR_AF=0.3062;SAS_AF=0.4233;AA=g|||;VT=SNP
6	32667280	rs2647040	A	G	100	PASS	AC=3648;AF=0.728435;AN=5008;NS=2504;DP=15185;EAS_AF=0.8125;AMR_AF=0.7939;AFR_AF=0.68;EUR_AF=0.6581;SAS_AF=0.7331;AA=N|||;VT=SNP
6	32667318	rs9275337	G	T	100	PASS	AC=1526;AF=0.304712;AN=5008;NS=2504;DP=15539;EAS_AF=0.2837;AMR_AF=0.4121;AFR_AF=0.32;EUR_AF=0.3101;SAS_AF=0.2239;AA=N|||;VT=SNP
6	32667343	rs9275338	A	T	100	PASS	AC=935;AF=0.186701;AN=5008;NS=2504;DP=14686;EAS_AF=0.2272;AMR_AF=0.2911;AFR_AF=0.1483;EUR_AF=0.172;SAS_AF=0.138;AA=a|||;VT=SNP
6	32667364	rs17427599	C	T	100	PASS	AC=1226;AF=0.244808;AN=5008;NS=2504;DP=13631;EAS_AF=0.2222;AMR_AF=0.2536;AFR_AF=0.295;EUR_AF=0.2773;SAS_AF=0.1605;AA=N|||;VT=SNP
6	32667421	rs150651425	C	T	100	PASS	AC=25;AF=0.00499201;AN=5008;NS=2504;DP=11888;EAS_AF=0.001;AMR_AF=0.0058;AFR_AF=0.0015;EUR_AF=0.0179;SAS_AF=0;AA=c|||;VT=SNP
6	32667438	rs71205203	C	A	100	PASS	AC=588;AF=0.117412;AN=5008;NS=2504;DP=11730;EAS_AF=0.0585;AMR_AF=0.121;AFR_AF=0.171;EUR_AF=0.1342;SAS_AF=0.0859;AA=c|||;VT=SNP
6	32667595	rs1794279	G	T	100	PASS	AC=100;AF=0.0199681;AN=5008;NS=2504;DP=9827;EAS_AF=0;AMR_AF=0.0245;AFR_AF=0.003;EUR_AF=0.0785;SAS_AF=0;AA=-|||;VT=SNP
6	32667628	rs1794278	C	T	100	PASS	AC=185;AF=0.0369409;AN=5008;NS=2504;DP=10360;EAS_AF=0.0506;AMR_AF=0.0144;AFR_AF=0.0121;EUR_AF=0.0288;SAS_AF=0.0808;AA=-|||;VT=SNP
6	32667651	rs28772278	A	C	100	PASS	AC=149;AF=0.0297524;AN=5008;NS=2504;DP=10267;EAS_AF=0.0089;AMR_AF=0.013;AFR_AF=0.0023;EUR_AF=0.0427;SAS_AF=0.0869;AA=-|||;VT=SNP
6	32667762	rs2856723	A	G	100	PASS	AC=3651;AF=0.729034;AN=5008;NS=2504;DP=10696;EAS_AF=0.8135;AMR_AF=0.7911;AFR_AF=0.6823;EUR_AF=0.659;SAS_AF=0.7331;AA=-|||;VT=SNP
6	32667815	rs9275353	T	G	100	PASS	AC=1508;AF=0.301118;AN=5008;NS=2504;DP=13057;EAS_AF=0.2798;AMR_AF=0.4049;AFR_AF=0.3215;EUR_AF=0.3052;SAS_AF=0.2178;AA=-|||;VT=SNP
6	32667820	rs9275354	T	G	100	PASS	AC=1508;AF=0.301118;AN=5008;NS=2504;DP=12990;EAS_AF=0.2798;AMR_AF=0.4049;AFR_AF=0.3215;EUR_AF=0.3052;SAS_AF=0.2178;AA=-|||;VT=SNP
6	32667829	rs9275355	T	C	100	PASS	AC=1508;AF=0.301118;AN=5008;NS=2504;DP=12830;EAS_AF=0.2798;AMR_AF=0.4063;AFR_AF=0.3215;EUR_AF=0.3042;SAS_AF=0.2178;AA=-|||;VT=SNP
6	32667850	rs9275356	C	G	100	PASS	AC=429;AF=0.0856629;AN=5008;NS=2504;DP=12358;EAS_AF=0.0704;AMR_AF=0.1844;AFR_AF=0.0356;EUR_AF=0.1054;SAS_AF=0.0787;AA=-|||;VT=SNP
6	32667891	rs9275357	A	C	100	PASS	AC=1534;AF=0.30631;AN=5008;NS=2504;DP=12625;EAS_AF=0.2837;AMR_AF=0.4135;AFR_AF=0.326;EUR_AF=0.3101;SAS_AF=0.2229;AA=-|||;VT=SNP
6	32667895	rs9275358	C	G	100	PASS	AC=941;AF=0.187899;AN=5008;NS=2504;DP=12669;EAS_AF=0.2272;AMR_AF=0.2925;AFR_AF=0.1536;EUR_AF=0.173;SAS_AF=0.135;AA=-|||;VT=SNP
6	32667910	rs2647044	G	A	100	PASS	AC=325;AF=0.0648962;AN=5008;NS=2504;DP=13012;EAS_AF=0.0337;AMR_AF=0.0663;AFR_AF=0.0499;EUR_AF=0.1044;SAS_AF=0.0757;AA=-|||;VT=SNP
6	32667937	rs9275360	A	T	100	PASS	AC=933;AF=0.186302;AN=5008;NS=2504;DP=13462;EAS_AF=0.2272;AMR_AF=0.2911;AFR_AF=0.149;EUR_AF=0.171;SAS_AF=0.136;AA=-|||;VT=SNP
6	32667946	rs3135190	T	G	100	PASS	AC=4164;AF=0.83147;AN=5008;NS=2504;DP=13420;EAS_AF=0.8978;AMR_AF=0.8746;AFR_AF=0.7436;EUR_AF=0.7942;SAS_AF=0.8896;AA=-|||;VT=SNP
6	32667957	rs9275362	C	T	100	PASS	AC=933;AF=0.186302;AN=5008;NS=2504;DP=13485;EAS_AF=0.2272;AMR_AF=0.2911;AFR_AF=0.149;EUR_AF=0.171;SAS_AF=0.136;AA=-|||;VT=SNP
6	32667958	rs2856722	A	G	100	PASS	AC=3650;AF=0.728834;AN=5008;NS=2504;DP=13582;EAS_AF=0.8125;AMR_AF=0.7925;AFR_AF=0.6815;EUR_AF=0.66;SAS_AF=0.7321;AA=-|||;VT=SNP
6	32667964	rs36030018	G	C	100	PASS	AC=314;AF=0.0626997;AN=5008;NS=2504;DP=13826;EAS_AF=0.0655;AMR_AF=0.1066;AFR_AF=0.0794;EUR_AF=0.0577;SAS_AF=0.0112;AA=-|||;VT=SNP
6	32668026	rs72847174	C	T	100	PASS	AC=594;AF=0.11861;AN=5008;NS=2504;DP=15228;EAS_AF=0.0565;AMR_AF=0.1225;AFR_AF=0.1725;EUR_AF=0.1372;SAS_AF=0.0879;AA=N|||;VT=SNP
6	32668031	rs2856721	A	C	100	PASS	AC=2121;AF=0.423522;AN=5008;NS=2504;DP=15518;EAS_AF=0.5298;AMR_AF=0.3775;AFR_AF=0.3585;EUR_AF=0.3509;SAS_AF=0.5092;AA=N|||;VT=SNP
6	32668100	rs2647045	G	A	100	PASS	AC=1703;AF=0.340056;AN=5008;NS=2504;DP=18894;EAS_AF=0.3909;AMR_AF=0.402;AFR_AF=0.2542;EUR_AF=0.2763;SAS_AF=0.4254;AA=N|||;VT=SNP
6	32668105	rs66490218	G	A	100	PASS	AC=594;AF=0.11861;AN=5008;NS=2504;DP=19123;EAS_AF=0.0565;AMR_AF=0.121;AFR_AF=0.1725;EUR_AF=0.1372;SAS_AF=0.089;AA=N|||;VT=SNP
6	32668125	rs9275365	G	A	100	PASS	AC=933;AF=0.186302;AN=5008;NS=2504;DP=19313;EAS_AF=0.2272;AMR_AF=0.2925;AFR_AF=0.149;EUR_AF=0.172;SAS_AF=0.1339;AA=N|||;VT=SNP
6	32668171	rs9275366	A	C	100	PASS	AC=1523;AF=0.304113;AN=5008;NS=2504;DP=18202;EAS_AF=0.2837;AMR_AF=0.4092;AFR_AF=0.3215;EUR_AF=0.3091;SAS_AF=0.2219;AA=N|||;VT=SNP
6	32668258	rs9275370	C	T	100	PASS	AC=1522;AF=0.303914;AN=5008;NS=2504;DP=19618;EAS_AF=0.2827;AMR_AF=0.4107;AFR_AF=0.3207;EUR_AF=0.3082;SAS_AF=0.2229;AA=c|||;VT=SNP
6	32668296	rs9275371	T	C	100	PASS	AC=1525;AF=0.304513;AN=5008;NS=2504;DP=19220;EAS_AF=0.2837;AMR_AF=0.4121;AFR_AF=0.3215;EUR_AF=0.3082;SAS_AF=0.2229;AA=C|||;VT=SNP
6	32668323	rs2858310	G	A	100	PASS	AC=3647;AF=0.728235;AN=5008;NS=2504;DP=19086;EAS_AF=0.8115;AMR_AF=0.7925;AFR_AF=0.68;EUR_AF=0.66;SAS_AF=0.7321;AA=N|||;VT=SNP
6	32668336	rs2647046	A	C	100	PASS	AC=3646;AF=0.728035;AN=5008;NS=2504;DP=19257;EAS_AF=0.8115;AMR_AF=0.7925;AFR_AF=0.6808;EUR_AF=0.66;SAS_AF=0.7301;AA=C|||;VT=SNP
6	32668388	rs9275372	C	T	100	PASS	AC=1526;AF=0.304712;AN=5008;NS=2504;DP=17895;EAS_AF=0.2837;AMR_AF=0.4107;AFR_AF=0.3215;EUR_AF=0.3091;SAS_AF=0.2239;AA=T|||;VT=SNP
6	32668411	rs9275373	G	A	100	PASS	AC=545;AF=0.108826;AN=5008;NS=2504;DP=18792;EAS_AF=0.0833;AMR_AF=0.1931;AFR_AF=0.0961;EUR_AF=0.1113;SAS_AF=0.09;AA=G|||;VT=SNP
6	32668439	rs3135002	A	C	100	PASS	AC=4292;AF=0.857029;AN=5008;NS=2504;DP=19026;EAS_AF=0.9167;AMR_AF=0.8905;AFR_AF=0.7905;EUR_AF=0.8211;SAS_AF=0.8988;AA=C|||;VT=SNP
6	32668526	rs9275374	C	T	100	PASS	AC=1525;AF=0.304513;AN=5008;NS=2504;DP=21527;EAS_AF=0.2827;AMR_AF=0.4121;AFR_AF=0.3222;EUR_AF=0.3072;SAS_AF=0.2239;AA=T|||;VT=SNP
6	32668632	rs9275375	G	A	100	PASS	AC=1524;AF=0.304313;AN=5008;NS=2504;DP=21148;EAS_AF=0.2837;AMR_AF=0.4121;AFR_AF=0.32;EUR_AF=0.3082;SAS_AF=0.2239;AA=A|||;VT=SNP
6	32668633	rs9275376	G	T	100	PASS	AC=1332;AF=0.265974;AN=5008;NS=2504;DP=21284;EAS_AF=0.1925;AMR_AF=0.4107;AFR_AF=0.2852;EUR_AF=0.2992;SAS_AF=0.1789;AA=G|||;VT=SNP
6	32668657	rs2856720	C	T	100	PASS	AC=2120;AF=0.423323;AN=5008;NS=2504;DP=20846;EAS_AF=0.5278;AMR_AF=0.3804;AFR_AF=0.3585;EUR_AF=0.3509;SAS_AF=0.5082;AA=C|||;VT=SNP
6	32668663	rs1794277	G	A	100	PASS	AC=325;AF=0.0648962;AN=5008;NS=2504;DP=20677;EAS_AF=0.0337;AMR_AF=0.0663;AFR_AF=0.0499;EUR_AF=0.1044;SAS_AF=0.0757;AA=G|||;VT=SNP
6	32668667	rs9275377	A	G	100	PASS	AC=1335;AF=0.266573;AN=5008;NS=2504;DP=20747;EAS_AF=0.1925;AMR_AF=0.4107;AFR_AF=0.2874;EUR_AF=0.2992;SAS_AF=0.1789;AA=A|||;VT=SNP
6	32668704	rs2647047	C	G	100	PASS	AC=2119;AF=0.423123;AN=5008;NS=2504;DP=18934;EAS_AF=0.5278;AMR_AF=0.3804;AFR_AF=0.3585;EUR_AF=0.3499;SAS_AF=0.5082;AA=C|||;VT=SNP
6	32668713	rs2858309	C	G	100	PASS	AC=3646;AF=0.728035;AN=5008;NS=2504;DP=18851;EAS_AF=0.8115;AMR_AF=0.7925;AFR_AF=0.6808;EUR_AF=0.6581;SAS_AF=0.7321;AA=G|||;VT=SNP
6	32668831	rs9275382	T	C	100	PASS	AC=618;AF=0.123403;AN=5008;NS=2504;DP=18175;EAS_AF=0.1607;AMR_AF=0.1844;AFR_AF=0.0703;EUR_AF=0.1143;SAS_AF=0.1227;AA=T|||;VT=SNP
6	32668846	rs9275383	G	T	100	PASS	AC=618;AF=0.123403;AN=5008;NS=2504;DP=18088;EAS_AF=0.1617;AMR_AF=0.1844;AFR_AF=0.0703;EUR_AF=0.1133;SAS_AF=0.1227;AA=T|||;VT=SNP
6	32668886	rs9501648	C	G	100	PASS	AC=1352;AF=0.269968;AN=5008;NS=2504;DP=18837;EAS_AF=0.3641;AMR_AF=0.2723;AFR_AF=0.2534;EUR_AF=0.2465;SAS_AF=0.2178;AA=C|||;VT=SNP
6	32668898	rs9275384	T	C	100	PASS	AC=1526;AF=0.304712;AN=5008;NS=2504;DP=18939;EAS_AF=0.2837;AMR_AF=0.4107;AFR_AF=0.3222;EUR_AF=0.3082;SAS_AF=0.2239;AA=C|||;VT=SNP
6	32668917	rs9275385	C	T	100	PASS	AC=1527;AF=0.304912;AN=5008;NS=2504;DP=18889;EAS_AF=0.2837;AMR_AF=0.4121;AFR_AF=0.3222;EUR_AF=0.3082;SAS_AF=0.2239;AA=T|||;VT=SNP
6	32668946	rs1613056	C	T	100	PASS	AC=325;AF=0.0648962;AN=5008;NS=2504;DP=18901;EAS_AF=0.0337;AMR_AF=0.0663;AFR_AF=0.0499;EUR_AF=0.1044;SAS_AF=0.0757;AA=C|||;VT=SNP
6	32668960	rs9275386	A	T	100	PASS	AC=1527;AF=0.304912;AN=5008;NS=2504;DP=18743;EAS_AF=0.2837;AMR_AF=0.4121;AFR_AF=0.3222;EUR_AF=0.3082;SAS_AF=0.2239;AA=T|||;VT=SNP
6	32669013	rs9275387	T	C	100	PASS	AC=426;AF=0.0850639;AN=5008;NS=2504;DP=18182;EAS_AF=0.0694;AMR_AF=0.183;AFR_AF=0.0356;EUR_AF=0.1044;SAS_AF=0.0787;AA=T|||;VT=SNP
6	32669018	rs1612904	C	A	100	PASS	AC=3836;AF=0.765974;AN=5008;NS=2504;DP=18426;EAS_AF=0.8631;AMR_AF=0.8084;AFR_AF=0.6929;EUR_AF=0.6889;SAS_AF=0.8139;AA=A|||;VT=SNP
6	32669084	rs9275388	T	C	100	PASS	AC=1527;AF=0.304912;AN=5008;NS=2504;DP=16586;EAS_AF=0.2837;AMR_AF=0.4121;AFR_AF=0.3222;EUR_AF=0.3082;SAS_AF=0.2239;AA=T|||;VT=SNP
6	32669156	rs9275390	T	C	100	PASS	AC=1523;AF=0.304113;AN=5008;NS=2504;DP=15650;EAS_AF=0.2837;AMR_AF=0.4121;AFR_AF=0.3222;EUR_AF=0.3082;SAS_AF=0.2198;AA=C|||;VT=SNP
6	32669373	rs11752643	C	T	100	PASS	AC=66;AF=0.0131789;AN=5008;NS=2504;DP=18067;EAS_AF=0.0198;AMR_AF=0.0101;AFR_AF=0.003;EUR_AF=0.0258;SAS_AF=0.0092;AA=C|||;VT=SNP
6	32669439	rs9275393	G	A	100	PASS	AC=1528;AF=0.305112;AN=5008;NS=2504;DP=18646;EAS_AF=0.2837;AMR_AF=0.4121;AFR_AF=0.323;EUR_AF=0.3082;SAS_AF=0.2239;AA=G|||;VT=SNP
6	32669454	rs9275394	A	C	100	PASS	AC=426;AF=0.0850639;AN=5008;NS=2504;DP=19125;EAS_AF=0.0694;AMR_AF=0.183;AFR_AF=0.0356;EUR_AF=0.1044;SAS_AF=0.0787;AA=A|||;VT=SNP
6	32669483	rs9275395	A	G	100	PASS	AC=426;AF=0.0850639;AN=5008;NS=2504;DP=18389;EAS_AF=0.0694;AMR_AF=0.183;AFR_AF=0.0356;EUR_AF=0.1044;SAS_AF=0.0787;AA=A|||;VT=SNP
6	32669528	rs9275396	T	A	100	PASS	AC=1331;AF=0.265775;AN=5008;NS=2504;DP=17383;EAS_AF=0.1915;AMR_AF=0.4092;AFR_AF=0.2874;EUR_AF=0.2992;SAS_AF=0.1769;AA=T|||;VT=SNP
6	32669712	rs9275399	A	G	100	PASS	AC=1334;AF=0.266374;AN=5008;NS=2504;DP=4429;EAS_AF=0.1915;AMR_AF=0.4107;AFR_AF=0.2874;EUR_AF=0.2992;SAS_AF=0.1789;AA=A|||;VT=SNP
6	32669761	rs9275400	C	G	100	PASS	AC=426;AF=0.0850639;AN=5008;NS=2504;DP=13910;EAS_AF=0.0694;AMR_AF=0.183;AFR_AF=0.0356;EUR_AF=0.1044;SAS_AF=0.0787;AA=C|||;VT=SNP
6	32669767	rs2647050	T	C	100	PASS	AC=2120;AF=0.423323;AN=5008;NS=2504;DP=15061;EAS_AF=0.5278;AMR_AF=0.3804;AFR_AF=0.3585;EUR_AF=0.3509;SAS_AF=0.5082;AA=T|||;VT=SNP
6	32669817	rs76901383	T	C	100	PASS	AC=880;AF=0.175719;AN=5008;NS=2504;DP=18296;EAS_AF=0.122;AMR_AF=0.2219;AFR_AF=0.2413;EUR_AF=0.1928;SAS_AF=0.092;AA=T|||;VT=SNP
6	32669827	rs9275401	C	G	100	PASS	AC=1489;AF=0.297324;AN=5008;NS=2504;DP=18106;EAS_AF=0.2837;AMR_AF=0.4063;AFR_AF=0.3064;EUR_AF=0.3032;SAS_AF=0.2157;AA=G|||;VT=SNP
6	32669833	rs115675626	G	A	100	PASS	AC=553;AF=0.110423;AN=5008;NS=2504;DP=17908;EAS_AF=0.0565;AMR_AF=0.1153;AFR_AF=0.1551;EUR_AF=0.1312;SAS_AF=0.0808;AA=G|||;VT=SNP
6	32669878	rs9275404	T	C	100	PASS	AC=1525;AF=0.304513;AN=5008;NS=2504;DP=18438;EAS_AF=0.2837;AMR_AF=0.4107;AFR_AF=0.3222;EUR_AF=0.3082;SAS_AF=0.2229;AA=T|||;VT=SNP
6	32669883	rs9275405	A	G	100	PASS	AC=1525;AF=0.304513;AN=5008;NS=2504;DP=18767;EAS_AF=0.2837;AMR_AF=0.4107;AFR_AF=0.3222;EUR_AF=0.3082;SAS_AF=0.2229;AA=G|||;VT=SNP
6	32669945	rs9368739	C	T	100	PASS	AC=1352;AF=0.269968;AN=5008;NS=2504;DP=22011;EAS_AF=0.3641;AMR_AF=0.2709;AFR_AF=0.2534;EUR_AF=0.2475;SAS_AF=0.2178;AA=C|||;VT=SNP
6	32669955	rs9275406	G	T	100	PASS	AC=1528;AF=0.305112;AN=5008;NS=2504;DP=21820;EAS_AF=0.2837;AMR_AF=0.4135;AFR_AF=0.3222;EUR_AF=0.3082;SAS_AF=0.2239;AA=G|||;VT=SNP
6	32670000	rs2858308	G	T	100	PASS	AC=758;AF=0.151358;AN=5008;NS=2504;DP=20238;EAS_AF=0.1637;AMR_AF=0.1095;AFR_AF=0.0968;EUR_AF=0.1044;SAS_AF=0.2904;AA=G|||;VT=SNP
6	32670037	rs9275407	G	T	100	PASS	AC=1525;AF=0.304513;AN=5008;NS=2504;DP=20359;EAS_AF=0.2837;AMR_AF=0.4121;AFR_AF=0.3222;EUR_AF=0.3082;SAS_AF=0.2219;AA=T|||;VT=SNP
6	32670110	rs9275408	T	C	100	PASS	AC=1524;AF=0.304313;AN=5008;NS=2504;DP=20500;EAS_AF=0.2837;AMR_AF=0.4121;AFR_AF=0.3222;EUR_AF=0.3082;SAS_AF=0.2209;AA=T|||;VT=SNP
6	32670136	rs3135001	T	C	100	PASS	AC=4161;AF=0.830871;AN=5008;NS=2504;DP=19628;EAS_AF=0.8968;AMR_AF=0.8746;AFR_AF=0.7428;EUR_AF=0.7932;SAS_AF=0.8896;AA=C|||;VT=SNP
6	32670214	rs9275417	A	C	100	PASS	AC=1524;AF=0.304313;AN=5008;NS=2504;DP=18137;EAS_AF=0.2847;AMR_AF=0.4121;AFR_AF=0.3222;EUR_AF=0.3082;SAS_AF=0.2198;AA=C|||;VT=SNP
6	32670244	rs9275418	A	G	100	PASS	AC=1526;AF=0.304712;AN=5008;NS=2504;DP=18629;EAS_AF=0.2837;AMR_AF=0.4121;AFR_AF=0.3222;EUR_AF=0.3082;SAS_AF=0.2229;AA=A|||;VT=SNP
6	32670255	rs2856718	C	T	100	PASS	AC=2120;AF=0.423323;AN=5008;NS=2504;DP=19011;EAS_AF=0.5278;AMR_AF=0.3804;AFR_AF=0.3585;EUR_AF=0.3509;SAS_AF=0.5082;AA=C|||;VT=SNP
6	32670308	rs2856717	A	G	100	PASS	AC=3647;AF=0.728235;AN=5008;NS=2504;DP=20194;EAS_AF=0.8115;AMR_AF=0.7939;AFR_AF=0.6808;EUR_AF=0.659;SAS_AF=0.7311;AA=G|||;VT=SNP
6	32670368	rs35406540	A	G	100	PASS	AC=909;AF=0.18151;AN=5008;NS=2504;DP=19739;EAS_AF=0.122;AMR_AF=0.2277;AFR_AF=0.2519;EUR_AF=0.1958;SAS_AF=0.1002;AA=A|||;VT=SNP
6	32670414	rs66709408	C	T	100	PASS	AC=908;AF=0.18131;AN=5008;NS=2504;DP=20243;EAS_AF=0.122;AMR_AF=0.2277;AFR_AF=0.2519;EUR_AF=0.1948;SAS_AF=0.1002;AA=C|||;VT=SNP
6	32670464	rs2858305	G	T	100	PASS	AC=3647;AF=0.728235;AN=5008;NS=2504;DP=20194;EAS_AF=0.8115;AMR_AF=0.7925;AFR_AF=0.6808;EUR_AF=0.659;SAS_AF=0.7321;AA=T|||;VT=SNP
6	32670477	rs9275421	C	A	100	PASS	AC=1527;AF=0.304912;AN=5008;NS=2504;DP=20016;EAS_AF=0.2837;AMR_AF=0.4121;AFR_AF=0.3222;EUR_AF=0.3082;SAS_AF=0.2239;AA=c|||;VT=SNP
6	32670495	rs35120848	C	T	100	PASS	AC=907;AF=0.18111;AN=5008;NS=2504;DP=19476;EAS_AF=0.122;AMR_AF=0.2277;AFR_AF=0.2519;EUR_AF=0.1948;SAS_AF=0.0992;AA=c|||;VT=SNP
6	32670548	rs9275422	G	A	100	PASS	AC=427;AF=0.0852636;AN=5008;NS=2504;DP=18890;EAS_AF=0.0694;AMR_AF=0.1844;AFR_AF=0.0356;EUR_AF=0.1044;SAS_AF=0.0787;AA=G|||;VT=SNP
6	32670564	rs9275423	G	T	100	PASS	AC=1526;AF=0.304712;AN=5008;NS=2504;DP=19056;EAS_AF=0.2837;AMR_AF=0.4121;AFR_AF=0.3215;EUR_AF=0.3082;SAS_AF=0.2239;AA=G|||;VT=SNP
6	32670576	rs9275424	A	G	100	PASS	AC=1528;AF=0.305112;AN=5008;NS=2504;DP=19129;EAS_AF=0.2837;AMR_AF=0.4121;AFR_AF=0.323;EUR_AF=0.3082;SAS_AF=0.2239;AA=a|||;VT=SNP
6	32670833	rs34492195	G	A	100	PASS	AC=593;AF=0.118411;AN=5008;NS=2504;DP=16461;EAS_AF=0.0565;AMR_AF=0.121;AFR_AF=0.1732;EUR_AF=0.1362;SAS_AF=0.0879;AA=G|||;VT=SNP
6	32670874	rs9275425	C	A	100	PASS	AC=1527;AF=0.304912;AN=5008;NS=2504;DP=15871;EAS_AF=0.2837;AMR_AF=0.4121;AFR_AF=0.3222;EUR_AF=0.3082;SAS_AF=0.2239;AA=A|||;VT=SNP
6	32670897	rs2647051	T	C	100	PASS	AC=3647;AF=0.728235;AN=5008;NS=2504;DP=15257;EAS_AF=0.8115;AMR_AF=0.7925;AFR_AF=0.6808;EUR_AF=0.659;SAS_AF=0.7321;AA=C|||;VT=SNP
6	32670912	rs9275426	T	C	100	PASS	AC=426;AF=0.0850639;AN=5008;NS=2504;DP=15624;EAS_AF=0.0694;AMR_AF=0.183;AFR_AF=0.0356;EUR_AF=0.1044;SAS_AF=0.0787;AA=T|||;VT=SNP
6	32670915	rs9275427	C	T	100	PASS	AC=1527;AF=0.304912;AN=5008;NS=2504;DP=15692;EAS_AF=0.2837;AMR_AF=0.4121;AFR_AF=0.3222;EUR_AF=0.3082;SAS_AF=0.2239;AA=T|||;VT=SNP
6	32670956	rs2856705	C	T	100	PASS	AC=769;AF=0.153554;AN=5008;NS=2504;DP=17145;EAS_AF=0.1637;AMR_AF=0.1095;AFR_AF=0.1051;EUR_AF=0.1044;SAS_AF=0.2904;AA=C|||;VT=SNP
6	32670978	rs9275428	A	G	100	PASS	AC=1530;AF=0.305511;AN=5008;NS=2504;DP=17140;EAS_AF=0.2837;AMR_AF=0.4135;AFR_AF=0.323;EUR_AF=0.3091;SAS_AF=0.2239;AA=G|||;VT=SNP
6	32671014	rs2856704	C	A	100	PASS	AC=2119;AF=0.423123;AN=5008;NS=2504;DP=16624;EAS_AF=0.5288;AMR_AF=0.379;AFR_AF=0.3585;EUR_AF=0.3509;SAS_AF=0.5072;AA=C|||;VT=SNP
6	32671044	rs2858304	G	T	100	PASS	AC=2118;AF=0.422923;AN=5008;NS=2504;DP=16706;EAS_AF=0.5278;AMR_AF=0.379;AFR_AF=0.3585;EUR_AF=0.3509;SAS_AF=0.5072;AA=G|||;VT=SNP
6	32671057	rs9275429	G	A	100	PASS	AC=427;AF=0.0852636;AN=5008;NS=2504;DP=16973;EAS_AF=0.0694;AMR_AF=0.1844;AFR_AF=0.0356;EUR_AF=0.1044;SAS_AF=0.0787;AA=A|||;VT=SNP
6	32671086	rs9275430	C	T	100	PASS	AC=428;AF=0.0854633;AN=5008;NS=2504;DP=17288;EAS_AF=0.0694;AMR_AF=0.1859;AFR_AF=0.0356;EUR_AF=0.1044;SAS_AF=0.0787;AA=C|||;VT=SNP
6	32671103	rs13192471	T	C	100	PASS	AC=908;AF=0.18131;AN=5008;NS=2504;DP=17547;EAS_AF=0.122;AMR_AF=0.2277;AFR_AF=0.2519;EUR_AF=0.1948;SAS_AF=0.1002;AA=T|||;VT=SNP
6	32671140	rs9275431	G	A	100	PASS	AC=1528;AF=0.305112;AN=5008;NS=2504;DP=15977;EAS_AF=0.2837;AMR_AF=0.4135;AFR_AF=0.3222;EUR_AF=0.3082;SAS_AF=0.2239;AA=A|||;VT=SNP
6	32671185	rs9275432	G	T	100	PASS	AC=1527;AF=0.304912;AN=5008;NS=2504;DP=15439;EAS_AF=0.2837;AMR_AF=0.4121;AFR_AF=0.3222;EUR_AF=0.3082;SAS_AF=0.2239;AA=G|||;VT=SNP
6	32671206	rs9275433	G	C	100	PASS	AC=1527;AF=0.304912;AN=5008;NS=2504;DP=15638;EAS_AF=0.2837;AMR_AF=0.4121;AFR_AF=0.3222;EUR_AF=0.3082;SAS_AF=0.2239;AA=C|||;VT=SNP
6	32671207	rs1794511	T	G	100	PASS	AC=325;AF=0.0648962;AN=5008;NS=2504;DP=15635;EAS_AF=0.0337;AMR_AF=0.0663;AFR_AF=0.0499;EUR_AF=0.1044;SAS_AF=0.0757;AA=T|||;VT=SNP
6	32671247	rs9275434	C	T	100	PASS	AC=427;AF=0.0852636;AN=5008;NS=2504;DP=16047;EAS_AF=0.0694;AMR_AF=0.1844;AFR_AF=0.0356;EUR_AF=0.1044;SAS_AF=0.0787;AA=T|||;VT=SNP
6	32671248	rs1794275	G	A	100	PASS	AC=1097;AF=0.21905;AN=5008;NS=2504;DP=15986;EAS_AF=0.1736;AMR_AF=0.2435;AFR_AF=0.264;EUR_AF=0.2247;SAS_AF=0.182;AA=G|||;VT=SNP
6	32671332	rs9275435	G	C	100	PASS	AC=426;AF=0.0850639;AN=5008;NS=2504;DP=17137;EAS_AF=0.0694;AMR_AF=0.183;AFR_AF=0.0356;EUR_AF=0.1044;SAS_AF=0.0787;AA=G|||;VT=SNP
6	32671372	rs116540263	G	A	100	PASS	AC=238;AF=0.047524;AN=5008;NS=2504;DP=17410;EAS_AF=0.0089;AMR_AF=0.0893;AFR_AF=0.0772;EUR_AF=0.0567;SAS_AF=0.0082;AA=G|||;VT=SNP
6	32671391	rs113194380	C	T	100	PASS	AC=316;AF=0.063099;AN=5008;NS=2504;DP=17684;EAS_AF=0.0655;AMR_AF=0.1066;AFR_AF=0.0794;EUR_AF=0.0586;SAS_AF=0.0123;AA=C|||;VT=SNP
6	32671399	rs9275436	C	G	100	PASS	AC=1527;AF=0.304912;AN=5008;NS=2504;DP=17673;EAS_AF=0.2837;AMR_AF=0.4121;AFR_AF=0.3222;EUR_AF=0.3082;SAS_AF=0.2239;AA=C|||;VT=SNP
6	32671412	rs9275437	C	T	100	PASS	AC=426;AF=0.0850639;AN=5008;NS=2504;DP=17896;EAS_AF=0.0694;AMR_AF=0.183;AFR_AF=0.0356;EUR_AF=0.1044;SAS_AF=0.0787;AA=C|||;VT=SNP
6	32671508	rs9275438	C	T	100	PASS	AC=1528;AF=0.305112;AN=5008;NS=2504;DP=16661;EAS_AF=0.2847;AMR_AF=0.4121;AFR_AF=0.3222;EUR_AF=0.3082;SAS_AF=0.2239;AA=c|||;VT=SNP
6	32671521	rs9275439	T	C	100	PASS	AC=1528;AF=0.305112;AN=5008;NS=2504;DP=16178;EAS_AF=0.2847;AMR_AF=0.4121;AFR_AF=0.3222;EUR_AF=0.3082;SAS_AF=0.2239;AA=T|||;VT=SNP
6	32671596	rs9275440	C	T	100	PASS	AC=1526;AF=0.304712;AN=5008;NS=2504;DP=15800;EAS_AF=0.2827;AMR_AF=0.4121;AFR_AF=0.3222;EUR_AF=0.3082;SAS_AF=0.2239;AA=c|||;VT=SNP
6	32671601	rs28451714	G	T	100	PASS	AC=907;AF=0.18111;AN=5008;NS=2504;DP=15938;EAS_AF=0.121;AMR_AF=0.2277;AFR_AF=0.2519;EUR_AF=0.1948;SAS_AF=0.1002;AA=G|||;VT=SNP
6	32671676	rs9275441	C	A	100	PASS	AC=1526;AF=0.304712;AN=5008;NS=2504;DP=16611;EAS_AF=0.2827;AMR_AF=0.4121;AFR_AF=0.3222;EUR_AF=0.3082;SAS_AF=0.2239;AA=A|||;VT=SNP
6	32671755	rs9275442	G	A	100	PASS	AC=426;AF=0.0850639;AN=5008;NS=2504;DP=14876;EAS_AF=0.0694;AMR_AF=0.183;AFR_AF=0.0356;EUR_AF=0.1044;SAS_AF=0.0787;AA=G|||;VT=SNP
6	32671765	rs2856699	A	G	100	PASS	AC=3647;AF=0.728235;AN=5008;NS=2504;DP=14442;EAS_AF=0.8115;AMR_AF=0.7925;AFR_AF=0.6808;EUR_AF=0.659;SAS_AF=0.7321;AA=a|||;VT=SNP
6	32671800	rs1794530	T	G	100	PASS	AC=326;AF=0.0650958;AN=5008;NS=2504;DP=13559;EAS_AF=0.0337;AMR_AF=0.0663;AFR_AF=0.0499;EUR_AF=0.1054;SAS_AF=0.0757;AA=T|||;VT=SNP
6	32672082	rs9275464	A	G	100	PASS	AC=1334;AF=0.266374;AN=5008;NS=2504;DP=11446;EAS_AF=0.1915;AMR_AF=0.4107;AFR_AF=0.2874;EUR_AF=0.2992;SAS_AF=0.1789;AA=A|||;VT=SNP
6	32672089	rs3134995	T	C	100	PASS	AC=4225;AF=0.84365;AN=5008;NS=2504;DP=11474;EAS_AF=0.8968;AMR_AF=0.8804;AFR_AF=0.7882;EUR_AF=0.7932;SAS_AF=0.8896;AA=C|||;VT=SNP
6	32672135	rs17499655	C	T	100	PASS	AC=908;AF=0.18131;AN=5008;NS=2504;DP=14945;EAS_AF=0.122;AMR_AF=0.2277;AFR_AF=0.2519;EUR_AF=0.1948;SAS_AF=0.1002;AA=C|||;VT=SNP
6	32672214	rs62406889	G	T	100	PASS	AC=200;AF=0.0399361;AN=5008;NS=2504;DP=13694;EAS_AF=0.005;AMR_AF=0.049;AFR_AF=0.0242;EUR_AF=0.0616;SAS_AF=0.0685;AA=G|||;VT=SNP
6	32672216	rs1794272	A	T	100	PASS	AC=325;AF=0.0648962;AN=5008;NS=2504;DP=13663;EAS_AF=0.0337;AMR_AF=0.0663;AFR_AF=0.0499;EUR_AF=0.1044;SAS_AF=0.0757;AA=A|||;VT=SNP
6	32672353	rs549365689	A	G	100	PASS	AC=25;AF=0.00499201;AN=5008;NS=2504;DP=15119;EAS_AF=0.001;AMR_AF=0.0058;AFR_AF=0.0015;EUR_AF=0.0179;SAS_AF=0;AA=A|||;VT=SNP
6	32672361	rs4568494	A	G	100	PASS	AC=908;AF=0.18131;AN=5008;NS=2504;DP=15162;EAS_AF=0.122;AMR_AF=0.2277;AFR_AF=0.2519;EUR_AF=0.1948;SAS_AF=0.1002;AA=A|||;VT=SNP
6	32672383	rs1794529	G	C	100	PASS	AC=189;AF=0.0377396;AN=5008;NS=2504;DP=15535;EAS_AF=0.0516;AMR_AF=0.0159;AFR_AF=0.0121;EUR_AF=0.0298;SAS_AF=0.0818;AA=G|||;VT=SNP
6	32672412	rs9275468	G	A	100	PASS	AC=1334;AF=0.266374;AN=5008;NS=2504;DP=16105;EAS_AF=0.1915;AMR_AF=0.4107;AFR_AF=0.2874;EUR_AF=0.2992;SAS_AF=0.1789;AA=g|||;VT=SNP
6	32672430	rs9275469	A	G	100	PASS	AC=1334;AF=0.266374;AN=5008;NS=2504;DP=16398;EAS_AF=0.1915;AMR_AF=0.4107;AFR_AF=0.2874;EUR_AF=0.2992;SAS_AF=0.1789;AA=A|||;VT=SNP
6	32672439	rs1794528	T	C	100	PASS	AC=325;AF=0.0648962;AN=5008;NS=2504;DP=16560;EAS_AF=0.0337;AMR_AF=0.0663;AFR_AF=0.0499;EUR_AF=0.1044;SAS_AF=0.0757;AA=T|||;VT=SNP
6	32672491	rs9275471	G	A	100	PASS	AC=1328;AF=0.265176;AN=5008;NS=2504;DP=17015;EAS_AF=0.1915;AMR_AF=0.4078;AFR_AF=0.2852;EUR_AF=0.2982;SAS_AF=0.1789;AA=g|||;VT=SNP
6	32672494	rs9275472	G	A	100	PASS	AC=1328;AF=0.265176;AN=5008;NS=2504;DP=16992;EAS_AF=0.1915;AMR_AF=0.4078;AFR_AF=0.2852;EUR_AF=0.2982;SAS_AF=0.1789;AA=g|||;VT=SNP
6	32672556	rs9275475	A	G	100	PASS	AC=1329;AF=0.265375;AN=5008;NS=2504;DP=16670;EAS_AF=0.1915;AMR_AF=0.4092;AFR_AF=0.2852;EUR_AF=0.2982;SAS_AF=0.1789;AA=a|||;VT=SNP
6	32672624	rs9275476	T	C	100	PASS	AC=421;AF=0.0840655;AN=5008;NS=2504;DP=17860;EAS_AF=0.0675;AMR_AF=0.1801;AFR_AF=0.0348;EUR_AF=0.1044;SAS_AF=0.0787;AA=T|||;VT=SNP
6	32672641	rs9275477	A	C	100	PASS	AC=421;AF=0.0840655;AN=5008;NS=2504;DP=17564;EAS_AF=0.0675;AMR_AF=0.1801;AFR_AF=0.0348;EUR_AF=0.1044;SAS_AF=0.0787;AA=A|||;VT=SNP
6	32672668	rs9275480	G	A	100	PASS	AC=1327;AF=0.264976;AN=5008;NS=2504;DP=16734;EAS_AF=0.1895;AMR_AF=0.4078;AFR_AF=0.2859;EUR_AF=0.2992;SAS_AF=0.1779;AA=g|||;VT=SNP
6	32672681	rs2647049	C	A	100	PASS	AC=769;AF=0.153554;AN=5008;NS=2504;DP=16674;EAS_AF=0.1637;AMR_AF=0.1095;AFR_AF=0.1051;EUR_AF=0.1044;SAS_AF=0.2904;AA=C|||;VT=SNP
6	32672903	rs35030589	G	A	100	PASS	AC=908;AF=0.18131;AN=5008;NS=2504;DP=19224;EAS_AF=0.122;AMR_AF=0.2277;AFR_AF=0.2519;EUR_AF=0.1948;SAS_AF=0.1002;AA=G|||;VT=SNP
6	32672913	rs9275481	T	A	100	PASS	AC=1335;AF=0.266573;AN=5008;NS=2504;DP=19381;EAS_AF=0.1915;AMR_AF=0.4121;AFR_AF=0.2874;EUR_AF=0.2992;SAS_AF=0.1789;AA=t|||;VT=SNP
6	32672932	rs9275482	G	T	100	PASS	AC=1335;AF=0.266573;AN=5008;NS=2504;DP=19738;EAS_AF=0.1915;AMR_AF=0.4121;AFR_AF=0.2874;EUR_AF=0.2992;SAS_AF=0.1789;AA=G|||;VT=SNP
6	32673051	rs9275483	T	C	100	PASS	AC=1326;AF=0.264776;AN=5008;NS=2504;DP=20672;EAS_AF=0.1905;AMR_AF=0.4107;AFR_AF=0.2852;EUR_AF=0.2982;SAS_AF=0.1759;AA=C|||;VT=SNP
6	32673055	rs138256019	G	A	100	PASS	AC=316;AF=0.063099;AN=5008;NS=2504;DP=20925;EAS_AF=0.0655;AMR_AF=0.1066;AFR_AF=0.0794;EUR_AF=0.0586;SAS_AF=0.0123;AA=G|||;VT=SNP
6	32673077	rs9275485	G	A	100	PASS	AC=1335;AF=0.266573;AN=5008;NS=2504;DP=21538;EAS_AF=0.1915;AMR_AF=0.4121;AFR_AF=0.2874;EUR_AF=0.2992;SAS_AF=0.1789;AA=g|||;VT=SNP
6	32673099	rs9275486	T	A	100	PASS	AC=427;AF=0.0852636;AN=5008;NS=2504;DP=21220;EAS_AF=0.0694;AMR_AF=0.1844;AFR_AF=0.0356;EUR_AF=0.1044;SAS_AF=0.0787;AA=T|||;VT=SNP
6	32673223	rs6934347	C	G	100	PASS	AC=1350;AF=0.269569;AN=5008;NS=2504;DP=20910;EAS_AF=0.3631;AMR_AF=0.2695;AFR_AF=0.2549;EUR_AF=0.2455;SAS_AF=0.2178;AA=C|||;VT=SNP
6	32673230	rs2856697	C	T	100	PASS	AC=442;AF=0.0882588;AN=5008;NS=2504;DP=20667;EAS_AF=0.0327;AMR_AF=0.098;AFR_AF=0.1006;EUR_AF=0.1014;SAS_AF=0.1084;AA=c|||;VT=SNP
6	32673233	rs6934185	A	G	100	PASS	AC=1350;AF=0.269569;AN=5008;NS=2504;DP=20556;EAS_AF=0.3631;AMR_AF=0.2695;AFR_AF=0.2549;EUR_AF=0.2455;SAS_AF=0.2178;AA=A|||;VT=SNP
6	32673269	rs9275488	G	A	100	PASS	AC=1334;AF=0.266374;AN=5008;NS=2504;DP=19739;EAS_AF=0.1925;AMR_AF=0.4121;AFR_AF=0.2859;EUR_AF=0.3002;SAS_AF=0.1779;AA=g|||;VT=SNP
6	32673277	rs77801483	C	G	100	PASS	AC=588;AF=0.117412;AN=5008;NS=2504;DP=19874;EAS_AF=0.0565;AMR_AF=0.121;AFR_AF=0.171;EUR_AF=0.1362;SAS_AF=0.0859;AA=C|||;VT=SNP
6	32673332	rs34751870	C	T	100	PASS	AC=411;AF=0.0820687;AN=5008;NS=2504;DP=19761;EAS_AF=0.0298;AMR_AF=0.0821;AFR_AF=0.0946;EUR_AF=0.1252;SAS_AF=0.0746;AA=C|||;VT=SNP
6	32673361	rs6907114	G	A	100	PASS	AC=1350;AF=0.269569;AN=5008;NS=2504;DP=18849;EAS_AF=0.3641;AMR_AF=0.2709;AFR_AF=0.2542;EUR_AF=0.2455;SAS_AF=0.2168;AA=G|||;VT=SNP
6	32673425	rs6906698	A	T	100	PASS	AC=1350;AF=0.269569;AN=5008;NS=2504;DP=20478;EAS_AF=0.3641;AMR_AF=0.2709;AFR_AF=0.2542;EUR_AF=0.2455;SAS_AF=0.2168;AA=A|||;VT=SNP
6	32673569	rs112214454	A	G	100	PASS	AC=908;AF=0.18131;AN=5008;NS=2504;DP=18619;EAS_AF=0.122;AMR_AF=0.2277;AFR_AF=0.2519;EUR_AF=0.1948;SAS_AF=0.1002;AA=A|||;VT=SNP
6	32673574	rs9275495	A	T	100	PASS	AC=426;AF=0.0850639;AN=5008;NS=2504;DP=18634;EAS_AF=0.0694;AMR_AF=0.183;AFR_AF=0.0356;EUR_AF=0.1044;SAS_AF=0.0787;AA=A|||;VT=SNP
6	32673719	rs113773636	C	G	100	PASS	AC=309;AF=0.0617013;AN=5008;NS=2504;DP=15566;EAS_AF=0.0655;AMR_AF=0.1052;AFR_AF=0.0764;EUR_AF=0.0567;SAS_AF=0.0123;AA=C|||;VT=SNP
6	32673754	rs28772279	C	A	100	PASS	AC=1354;AF=0.270367;AN=5008;NS=2504;DP=15502;EAS_AF=0.3641;AMR_AF=0.2709;AFR_AF=0.2557;EUR_AF=0.2465;SAS_AF=0.2178;AA=C|||;VT=SNP
6	32673762	rs1618221	G	C	100	PASS	AC=190;AF=0.0379393;AN=5008;NS=2504;DP=15746;EAS_AF=0.0516;AMR_AF=0.0159;AFR_AF=0.0121;EUR_AF=0.0298;SAS_AF=0.0828;AA=G|||;VT=SNP
6	32673819	rs1794270	C	G	100	PASS	AC=189;AF=0.0377396;AN=5008;NS=2504;DP=15383;EAS_AF=0.0516;AMR_AF=0.0159;AFR_AF=0.0121;EUR_AF=0.0298;SAS_AF=0.0818;AA=C|||;VT=SNP
6	32673893	rs1617322	C	A	100	PASS	AC=325;AF=0.0648962;AN=5008;NS=2504;DP=16688;EAS_AF=0.0337;AMR_AF=0.0663;AFR_AF=0.0499;EUR_AF=0.1044;SAS_AF=0.0757;AA=C|||;VT=SNP
6	32673899	rs28772280	C	T	100	PASS	AC=1541;AF=0.307708;AN=5008;NS=2504;DP=17009;EAS_AF=0.4544;AMR_AF=0.2723;AFR_AF=0.289;EUR_AF=0.2545;SAS_AF=0.2618;AA=C|||;VT=SNP
6	32673931	rs9275503	A	G	100	PASS	AC=428;AF=0.0854633;AN=5008;NS=2504;DP=17891;EAS_AF=0.0704;AMR_AF=0.183;AFR_AF=0.0356;EUR_AF=0.1044;SAS_AF=0.0798;AA=A|||;VT=SNP
6	32673965	rs71565344	G	A	100	PASS	AC=680;AF=0.135783;AN=5008;NS=2504;DP=17992;EAS_AF=0.1458;AMR_AF=0.121;AFR_AF=0.1717;EUR_AF=0.1362;SAS_AF=0.0869;AA=G|||;VT=SNP
6	32673986	rs9275504	C	T	100	PASS	AC=1423;AF=0.284145;AN=5008;NS=2504;DP=18065;EAS_AF=0.2808;AMR_AF=0.4107;AFR_AF=0.2867;EUR_AF=0.2992;SAS_AF=0.1789;AA=c|||;VT=SNP
6	32674058	rs9275505	A	G	100	PASS	AC=1104;AF=0.220447;AN=5008;NS=2504;DP=16538;EAS_AF=0.2143;AMR_AF=0.304;AFR_AF=0.2065;EUR_AF=0.2396;SAS_AF=0.1667;AA=a|||;VT=SNP
6	32674065	rs1794268	T	C	100	PASS	AC=189;AF=0.0377396;AN=5008;NS=2504;DP=16966;EAS_AF=0.0516;AMR_AF=0.0159;AFR_AF=0.0121;EUR_AF=0.0298;SAS_AF=0.0818;AA=T|||;VT=SNP
6	32674086	rs28772281	G	A	100	PASS	AC=1356;AF=0.270767;AN=5008;NS=2504;DP=17639;EAS_AF=0.3651;AMR_AF=0.2709;AFR_AF=0.2557;EUR_AF=0.2475;SAS_AF=0.2178;AA=G|||;VT=SNP
6	32674130	rs9275507	G	A	100	PASS	AC=1427;AF=0.284944;AN=5008;NS=2504;DP=18487;EAS_AF=0.2837;AMR_AF=0.4107;AFR_AF=0.2874;EUR_AF=0.2992;SAS_AF=0.1789;AA=G|||;VT=SNP
6	32674136	rs28772282	A	G	100	PASS	AC=1350;AF=0.269569;AN=5008;NS=2504;DP=18339;EAS_AF=0.3621;AMR_AF=0.2709;AFR_AF=0.2542;EUR_AF=0.2465;SAS_AF=0.2178;AA=A|||;VT=SNP
6	32674159	rs9275508	C	G	100	PASS	AC=1427;AF=0.284944;AN=5008;NS=2504;DP=18351;EAS_AF=0.2837;AMR_AF=0.4107;AFR_AF=0.2874;EUR_AF=0.2992;SAS_AF=0.1789;AA=C|||;VT=SNP
6	32674166	rs149005483	A	T	100	PASS	AC=315;AF=0.0628994;AN=5008;NS=2504;DP=18348;EAS_AF=0.0645;AMR_AF=0.1066;AFR_AF=0.0794;EUR_AF=0.0586;SAS_AF=0.0123;AA=A|||;VT=SNP
6	32674178	rs115276762	C	T	100	PASS	AC=314;AF=0.0626997;AN=5008;NS=2504;DP=18401;EAS_AF=0.0645;AMR_AF=0.1066;AFR_AF=0.0794;EUR_AF=0.0577;SAS_AF=0.0123;AA=C|||;VT=SNP
6	32674192	rs117296796	A	G	100	PASS	AC=314;AF=0.0626997;AN=5008;NS=2504;DP=18132;EAS_AF=0.0645;AMR_AF=0.1066;AFR_AF=0.0794;EUR_AF=0.0577;SAS_AF=0.0123;AA=G|||;VT=SNP
6	32674225	rs35332745	T	C	100	PASS	AC=686;AF=0.136981;AN=5008;NS=2504;DP=18474;EAS_AF=0.1488;AMR_AF=0.121;AFR_AF=0.1732;EUR_AF=0.1362;SAS_AF=0.0879;AA=T|||;VT=SNP
6	32674240	rs12192514	C	T	100	PASS	AC=678;AF=0.135383;AN=5008;NS=2504;DP=18637;EAS_AF=0.0734;AMR_AF=0.1095;AFR_AF=0.1051;EUR_AF=0.1044;SAS_AF=0.2904;AA=C|||;VT=SNP
6	32674252	rs145281025	G	A	100	PASS	AC=685;AF=0.136781;AN=5008;NS=2504;DP=18704;EAS_AF=0.1478;AMR_AF=0.121;AFR_AF=0.1732;EUR_AF=0.1362;SAS_AF=0.0879;AA=G|||;VT=SNP
6	32674329	rs9275511	G	A	100	PASS	AC=2649;AF=0.528954;AN=5008;NS=2504;DP=18358;EAS_AF=0.6716;AMR_AF=0.5749;AFR_AF=0.4955;EUR_AF=0.495;SAS_AF=0.4294;AA=G|||;VT=SNP
6	32674343	rs28371271	G	A	100	PASS	AC=2532;AF=0.505591;AN=5008;NS=2504;DP=19064;EAS_AF=0.5923;AMR_AF=0.487;AFR_AF=0.472;EUR_AF=0.4175;SAS_AF=0.5654;AA=A|||;VT=SNP
6	32674380	rs28772285	G	T	100	PASS	AC=1545;AF=0.308506;AN=5008;NS=2504;DP=20290;EAS_AF=0.4583;AMR_AF=0.2709;AFR_AF=0.289;EUR_AF=0.2545;SAS_AF=0.2628;AA=G|||;VT=SNP
6	32674396	rs9275512	A	G	100	PASS	AC=1108;AF=0.221246;AN=5008;NS=2504;DP=20428;EAS_AF=0.2153;AMR_AF=0.304;AFR_AF=0.208;EUR_AF=0.2406;SAS_AF=0.1667;AA=A|||;VT=SNP
6	32674400	rs28772287	T	C	100	PASS	AC=1545;AF=0.308506;AN=5008;NS=2504;DP=20326;EAS_AF=0.4573;AMR_AF=0.2723;AFR_AF=0.289;EUR_AF=0.2545;SAS_AF=0.2628;AA=T|||;VT=SNP
6	32674440	rs28371272	T	C	100	PASS	AC=676;AF=0.134984;AN=5008;NS=2504;DP=19457;EAS_AF=0.0734;AMR_AF=0.1095;AFR_AF=0.1044;EUR_AF=0.1044;SAS_AF=0.2894;AA=T|||;VT=SNP
6	32674442	rs28371273	G	C	100	PASS	AC=676;AF=0.134984;AN=5008;NS=2504;DP=19376;EAS_AF=0.0734;AMR_AF=0.1095;AFR_AF=0.1044;EUR_AF=0.1044;SAS_AF=0.2894;AA=G|||;VT=SNP
6	32674529	rs35472821	G	C	100	PASS	AC=683;AF=0.136382;AN=5008;NS=2504;DP=19665;EAS_AF=0.1468;AMR_AF=0.121;AFR_AF=0.1725;EUR_AF=0.1362;SAS_AF=0.0879;AA=G|||;VT=SNP
6	32674558	rs28371274	T	C	100	PASS	AC=681;AF=0.135982;AN=5008;NS=2504;DP=19526;EAS_AF=0.0744;AMR_AF=0.1095;AFR_AF=0.1059;EUR_AF=0.1044;SAS_AF=0.2914;AA=T|||;VT=SNP
6	32674573	rs9275515	T	C	100	PASS	AC=3334;AF=0.665735;AN=5008;NS=2504;DP=19006;EAS_AF=0.747;AMR_AF=0.6859;AFR_AF=0.6021;EUR_AF=0.6004;SAS_AF=0.7209;AA=T|||;VT=SNP
6	32674617	rs17212616	G	A	100	PASS	AC=678;AF=0.135383;AN=5008;NS=2504;DP=19709;EAS_AF=0.0734;AMR_AF=0.1095;AFR_AF=0.1051;EUR_AF=0.1044;SAS_AF=0.2904;AA=G|||;VT=SNP
6	32674643	rs9275516	A	G	100	PASS	AC=3331;AF=0.665136;AN=5008;NS=2504;DP=20518;EAS_AF=0.746;AMR_AF=0.6859;AFR_AF=0.6014;EUR_AF=0.6004;SAS_AF=0.7198;AA=G|||;VT=SNP
6	32674649	rs9275517	A	G	100	PASS	AC=3331;AF=0.665136;AN=5008;NS=2504;DP=20744;EAS_AF=0.746;AMR_AF=0.6859;AFR_AF=0.6014;EUR_AF=0.6004;SAS_AF=0.7198;AA=a|||;VT=SNP
6	32674700	rs9275518	G	A	100	PASS	AC=3339;AF=0.666733;AN=5008;NS=2504;DP=21117;EAS_AF=0.747;AMR_AF=0.6873;AFR_AF=0.6029;EUR_AF=0.6024;SAS_AF=0.7219;AA=G|||;VT=SNP
6	32674725	rs17206287	A	G	100	PASS	AC=873;AF=0.174321;AN=5008;NS=2504;DP=21608;EAS_AF=0.1657;AMR_AF=0.111;AFR_AF=0.1399;EUR_AF=0.1133;SAS_AF=0.3374;AA=A|||;VT=SNP
6	32674841	rs17212637	A	G	100	PASS	AC=2219;AF=0.443091;AN=5008;NS=2504;DP=18530;EAS_AF=0.5288;AMR_AF=0.3818;AFR_AF=0.3933;EUR_AF=0.3588;SAS_AF=0.5521;AA=a|||;VT=SNP
6	32674869	rs17212650	C	T	100	PASS	AC=2222;AF=0.44369;AN=5008;NS=2504;DP=19443;EAS_AF=0.5288;AMR_AF=0.3818;AFR_AF=0.3941;EUR_AF=0.3598;SAS_AF=0.5532;AA=c|||;VT=SNP
6	32674903	rs17212657	T	C	100	PASS	AC=2223;AF=0.44389;AN=5008;NS=2504;DP=19917;EAS_AF=0.5298;AMR_AF=0.3818;AFR_AF=0.3941;EUR_AF=0.3598;SAS_AF=0.5532;AA=t|||;VT=SNP
6	32674952	rs9275521	T	C	100	PASS	AC=3648;AF=0.728435;AN=5008;NS=2504;DP=21126;EAS_AF=0.8115;AMR_AF=0.7925;AFR_AF=0.6815;EUR_AF=0.659;SAS_AF=0.7321;AA=t|||;VT=SNP
6	32674970	rs9275522	C	T	100	PASS	AC=1302;AF=0.259984;AN=5008;NS=2504;DP=21376;EAS_AF=0.3085;AMR_AF=0.3055;AFR_AF=0.2428;EUR_AF=0.2495;SAS_AF=0.2117;AA=C|||;VT=SNP
6	32674994	rs9275523	C	A	100	PASS	AC=1309;AF=0.261382;AN=5008;NS=2504;DP=21683;EAS_AF=0.3105;AMR_AF=0.3098;AFR_AF=0.2436;EUR_AF=0.2505;SAS_AF=0.2117;AA=C|||;VT=SNP
6	32675032	rs17206343	C	T	100	PASS	AC=2030;AF=0.405351;AN=5008;NS=2504;DP=21788;EAS_AF=0.4375;AMR_AF=0.3804;AFR_AF=0.3593;EUR_AF=0.3509;SAS_AF=0.5082;AA=C|||;VT=SNP
6	32675067	rs17206350	T	C	100	PASS	AC=2909;AF=0.580871;AN=5008;NS=2504;DP=22594;EAS_AF=0.6766;AMR_AF=0.5029;AFR_AF=0.5666;EUR_AF=0.497;SAS_AF=0.6431;AA=T|||;VT=SNP
6	32675109	rs9275524	T	C	100	PASS	AC=3331;AF=0.665136;AN=5008;NS=2504;DP=23045;EAS_AF=0.746;AMR_AF=0.6859;AFR_AF=0.6021;EUR_AF=0.6004;SAS_AF=0.7188;AA=C|||;VT=SNP
6	32675161	rs17206378	G	T	100	PASS	AC=683;AF=0.136382;AN=5008;NS=2504;DP=22159;EAS_AF=0.1468;AMR_AF=0.121;AFR_AF=0.1725;EUR_AF=0.1362;SAS_AF=0.0879;AA=G|||;VT=SNP
6	32675266	rs17212748	C	T	100	PASS	AC=2030;AF=0.405351;AN=5008;NS=2504;DP=21785;EAS_AF=0.4375;AMR_AF=0.3804;AFR_AF=0.3593;EUR_AF=0.3509;SAS_AF=0.5082;AA=C|||;VT=SNP
6	32675292	rs117773289	A	G	100	PASS	AC=121;AF=0.0241613;AN=5008;NS=2504;DP=21676;EAS_AF=0.0089;AMR_AF=0.0749;AFR_AF=0;EUR_AF=0.0517;SAS_AF=0.0082;AA=A|||;VT=SNP
6	32675312	rs17212762	T	C	100	PASS	AC=2028;AF=0.404952;AN=5008;NS=2504;DP=21808;EAS_AF=0.4365;AMR_AF=0.3804;AFR_AF=0.3585;EUR_AF=0.3509;SAS_AF=0.5082;AA=t|||;VT=SNP
6	32675313	rs17219176	G	A	100	PASS	AC=2029;AF=0.405152;AN=5008;NS=2504;DP=21892;EAS_AF=0.4365;AMR_AF=0.3804;AFR_AF=0.3585;EUR_AF=0.3519;SAS_AF=0.5082;AA=G|||;VT=SNP
6	32675378	rs9275527	C	G	100	PASS	AC=1112;AF=0.222045;AN=5008;NS=2504;DP=21062;EAS_AF=0.2163;AMR_AF=0.3055;AFR_AF=0.2088;EUR_AF=0.2406;SAS_AF=0.1677;AA=C|||;VT=SNP
6	32675470	rs12525220	G	A	100	PASS	AC=317;AF=0.0632987;AN=5008;NS=2504;DP=20662;EAS_AF=0.0655;AMR_AF=0.1066;AFR_AF=0.0794;EUR_AF=0.0586;SAS_AF=0.0133;AA=G|||;VT=SNP
6	32675497	rs17212832	T	C	100	PASS	AC=2031;AF=0.405551;AN=5008;NS=2504;DP=20980;EAS_AF=0.4375;AMR_AF=0.3804;AFR_AF=0.3585;EUR_AF=0.3529;SAS_AF=0.5082;AA=T|||;VT=SNP
6	32675523	rs9275530	G	C	100	PASS	AC=426;AF=0.0850639;AN=5008;NS=2504;DP=20247;EAS_AF=0.0694;AMR_AF=0.183;AFR_AF=0.0356;EUR_AF=0.1044;SAS_AF=0.0787;AA=G|||;VT=SNP
6	32675581	rs17212846	A	T	100	PASS	AC=444;AF=0.0886581;AN=5008;NS=2504;DP=20170;EAS_AF=0.0327;AMR_AF=0.098;AFR_AF=0.1006;EUR_AF=0.1024;SAS_AF=0.1094;AA=A|||;VT=SNP
6	32675592	rs9275531	A	G	100	PASS	AC=1109;AF=0.221446;AN=5008;NS=2504;DP=20391;EAS_AF=0.2163;AMR_AF=0.304;AFR_AF=0.208;EUR_AF=0.2406;SAS_AF=0.1667;AA=A|||;VT=SNP
6	32675634	rs9275532	C	G	100	PASS	AC=426;AF=0.0850639;AN=5008;NS=2504;DP=20322;EAS_AF=0.0694;AMR_AF=0.183;AFR_AF=0.0356;EUR_AF=0.1044;SAS_AF=0.0787;AA=C|||;VT=SNP
6	32675645	rs17219281	G	A	100	PASS	AC=127;AF=0.0253594;AN=5008;NS=2504;DP=20009;EAS_AF=0.0069;AMR_AF=0.0231;AFR_AF=0.0106;EUR_AF=0.0726;SAS_AF=0.0174;AA=G|||;VT=SNP
6	32675733	rs28371278	A	G	100	PASS	AC=2027;AF=0.404752;AN=5008;NS=2504;DP=19042;EAS_AF=0.4355;AMR_AF=0.3804;AFR_AF=0.3585;EUR_AF=0.3509;SAS_AF=0.5082;AA=A|||;VT=SNP
6	32675951	rs34388057	A	T	100	PASS	AC=683;AF=0.136382;AN=5008;NS=2504;DP=19358;EAS_AF=0.1468;AMR_AF=0.121;AFR_AF=0.1725;EUR_AF=0.1362;SAS_AF=0.0879;AA=A|||;VT=SNP
6	32675994	rs28371286	C	T	100	PASS	AC=2025;AF=0.404353;AN=5008;NS=2504;DP=19561;EAS_AF=0.4365;AMR_AF=0.3804;AFR_AF=0.357;EUR_AF=0.3509;SAS_AF=0.5072;AA=C|||;VT=SNP
6	32676075	rs28371289	A	G	100	PASS	AC=2029;AF=0.405152;AN=5008;NS=2504;DP=18087;EAS_AF=0.4375;AMR_AF=0.3804;AFR_AF=0.3578;EUR_AF=0.3509;SAS_AF=0.5092;AA=a|||;VT=SNP
6	32676159	rs9275541	C	G	100	PASS	AC=426;AF=0.0850639;AN=5008;NS=2504;DP=20036;EAS_AF=0.0694;AMR_AF=0.183;AFR_AF=0.0356;EUR_AF=0.1044;SAS_AF=0.0787;AA=C|||;VT=SNP
6	32676246	rs9275542	C	T	100	PASS	AC=1302;AF=0.259984;AN=5008;NS=2504;DP=19089;EAS_AF=0.3085;AMR_AF=0.3055;AFR_AF=0.2428;EUR_AF=0.2495;SAS_AF=0.2117;AA=C|||;VT=SNP
6	32676251	rs3129721	C	A	100	PASS	AC=3836;AF=0.765974;AN=5008;NS=2504;DP=19033;EAS_AF=0.8631;AMR_AF=0.8084;AFR_AF=0.6929;EUR_AF=0.6889;SAS_AF=0.8139;AA=A|||;VT=SNP
6	32676299	rs28371292	T	C	100	PASS	AC=2028;AF=0.404952;AN=5008;NS=2504;DP=18355;EAS_AF=0.4375;AMR_AF=0.3804;AFR_AF=0.3578;EUR_AF=0.3509;SAS_AF=0.5082;AA=T|||;VT=SNP
6	32676309	rs144614916	A	C	100	PASS	AC=40;AF=0.00798722;AN=5008;NS=2504;DP=18444;EAS_AF=0;AMR_AF=0.0259;AFR_AF=0;EUR_AF=0.0199;SAS_AF=0.002;AA=A|||;VT=SNP
6	32676343	rs3129722	C	A	100	PASS	AC=189;AF=0.0377396;AN=5008;NS=2504;DP=18571;EAS_AF=0.0516;AMR_AF=0.0159;AFR_AF=0.0121;EUR_AF=0.0298;SAS_AF=0.0818;AA=C|||;VT=SNP
6	32676486	rs34709043	A	C	100	PASS	AC=678;AF=0.135383;AN=5008;NS=2504;DP=16758;EAS_AF=0.1458;AMR_AF=0.1196;AFR_AF=0.171;EUR_AF=0.1362;SAS_AF=0.0869;AA=A|||;VT=SNP
6	32676525	rs9275547	T	G	100	PASS	AC=1107;AF=0.221046;AN=5008;NS=2504;DP=13923;EAS_AF=0.2153;AMR_AF=0.304;AFR_AF=0.2065;EUR_AF=0.2416;SAS_AF=0.1667;AA=T|||;VT=SNP
6	32676530	rs9275548	C	T	100	PASS	AC=1300;AF=0.259585;AN=5008;NS=2504;DP=13337;EAS_AF=0.3075;AMR_AF=0.3055;AFR_AF=0.2413;EUR_AF=0.2505;SAS_AF=0.2117;AA=C|||;VT=SNP
6	32677088	rs9275555	C	T	100	PASS	AC=1304;AF=0.260383;AN=5008;NS=2504;DP=15239;EAS_AF=0.3085;AMR_AF=0.3084;AFR_AF=0.2428;EUR_AF=0.2495;SAS_AF=0.2117;AA=c|||;VT=SNP
6	32677099	rs28371293	T	A	100	PASS	AC=2032;AF=0.405751;AN=5008;NS=2504;DP=16104;EAS_AF=0.4385;AMR_AF=0.379;AFR_AF=0.3593;EUR_AF=0.3519;SAS_AF=0.5092;AA=T|||;VT=SNP
6	32677152	rs16898264	G	A	100	PASS	AC=2032;AF=0.405751;AN=5008;NS=2504;DP=17777;EAS_AF=0.4385;AMR_AF=0.379;AFR_AF=0.3593;EUR_AF=0.3529;SAS_AF=0.5082;AA=g|||;VT=SNP
6	32677190	rs9275556	C	T	100	PASS	AC=3334;AF=0.665735;AN=5008;NS=2504;DP=17413;EAS_AF=0.748;AMR_AF=0.6859;AFR_AF=0.6029;EUR_AF=0.6004;SAS_AF=0.7188;AA=T|||;VT=SNP
6	32677315	rs28371297	T	C	100	PASS	AC=2021;AF=0.403554;AN=5008;NS=2504;DP=16603;EAS_AF=0.4355;AMR_AF=0.3775;AFR_AF=0.3578;EUR_AF=0.3509;SAS_AF=0.5051;AA=t|||;VT=SNP
6	32677353	rs17581305	G	A	100	PASS	AC=2022;AF=0.403754;AN=5008;NS=2504;DP=14905;EAS_AF=0.4365;AMR_AF=0.3775;AFR_AF=0.3578;EUR_AF=0.3509;SAS_AF=0.5051;AA=G|||;VT=SNP
6	32677397	rs16898262	A	G	100	PASS	AC=672;AF=0.134185;AN=5008;NS=2504;DP=15408;EAS_AF=0.0734;AMR_AF=0.1124;AFR_AF=0.1014;EUR_AF=0.1044;SAS_AF=0.2873;AA=A|||;VT=SNP
6	32677413	rs17615220	A	G	100	PASS	AC=232;AF=0.0463259;AN=5008;NS=2504;DP=16217;EAS_AF=0.0724;AMR_AF=0.036;AFR_AF=0.0008;EUR_AF=0.0706;SAS_AF=0.0634;AA=A|||;VT=SNP
6	32677427	rs9275558	G	T	100	PASS	AC=1306;AF=0.260783;AN=5008;NS=2504;DP=16890;EAS_AF=0.3095;AMR_AF=0.3084;AFR_AF=0.2428;EUR_AF=0.2495;SAS_AF=0.2127;AA=G|||;VT=SNP
6	32677440	rs10947332	G	A	100	PASS	AC=684;AF=0.136581;AN=5008;NS=2504;DP=17177;EAS_AF=0.1468;AMR_AF=0.121;AFR_AF=0.1732;EUR_AF=0.1362;SAS_AF=0.0879;AA=G|||;VT=SNP
6	32677789	rs9275561	C	T	100	PASS	AC=1304;AF=0.260383;AN=5008;NS=2504;DP=18854;EAS_AF=0.3085;AMR_AF=0.3055;AFR_AF=0.2436;EUR_AF=0.2505;SAS_AF=0.2117;AA=C|||;VT=SNP
6	32677818	rs111944102	T	A	100	PASS	AC=686;AF=0.136981;AN=5008;NS=2504;DP=16396;EAS_AF=0.1478;AMR_AF=0.121;AFR_AF=0.1732;EUR_AF=0.1372;SAS_AF=0.0879;AA=T|||;VT=SNP
6	32677912	rs9275563	C	T	100	PASS	AC=2421;AF=0.483427;AN=5008;NS=2504;DP=16190;EAS_AF=0.497;AMR_AF=0.562;AFR_AF=0.3873;EUR_AF=0.4513;SAS_AF=0.5767;AA=C|||;VT=SNP
6	32677927	rs9275564	C	A	100	PASS	AC=1307;AF=0.260982;AN=5008;NS=2504;DP=17317;EAS_AF=0.3105;AMR_AF=0.3055;AFR_AF=0.2443;EUR_AF=0.2495;SAS_AF=0.2127;AA=C|||;VT=SNP
6	32678021	rs28755392	T	C	100	PASS	AC=441;AF=0.0880591;AN=5008;NS=2504;DP=22263;EAS_AF=0.0317;AMR_AF=0.098;AFR_AF=0.0998;EUR_AF=0.1014;SAS_AF=0.1094;AA=T|||;VT=SNP
6	32678136	rs9275569	C	T	100	PASS	AC=3320;AF=0.662939;AN=5008;NS=2504;DP=17438;EAS_AF=0.747;AMR_AF=0.6844;AFR_AF=0.5976;EUR_AF=0.5974;SAS_AF=0.7168;AA=c|||;VT=SNP
6	32678162	rs28371308	T	A	100	PASS	AC=2007;AF=0.400759;AN=5008;NS=2504;DP=16988;EAS_AF=0.4375;AMR_AF=0.379;AFR_AF=0.3525;EUR_AF=0.3449;SAS_AF=0.501;AA=t|||;VT=SNP
6	32678182	rs6932517	C	G	100	PASS	AC=3311;AF=0.661142;AN=5008;NS=2504;DP=16354;EAS_AF=0.747;AMR_AF=0.6844;AFR_AF=0.5961;EUR_AF=0.5944;SAS_AF=0.7127;AA=c|||;VT=SNP
6	32678199	rs9275570	G	A	100	PASS	AC=3312;AF=0.661342;AN=5008;NS=2504;DP=15780;EAS_AF=0.747;AMR_AF=0.6844;AFR_AF=0.5968;EUR_AF=0.5944;SAS_AF=0.7127;AA=A|||;VT=SNP
6	32678206	rs3129726	G	A	100	PASS	AC=4150;AF=0.828674;AN=5008;NS=2504;DP=15623;EAS_AF=0.8958;AMR_AF=0.8732;AFR_AF=0.7405;EUR_AF=0.7893;SAS_AF=0.8875;AA=A|||;VT=SNP
6	32678246	rs28371310	T	C	100	PASS	AC=2005;AF=0.400359;AN=5008;NS=2504;DP=14332;EAS_AF=0.4335;AMR_AF=0.3761;AFR_AF=0.3555;EUR_AF=0.3449;SAS_AF=0.501;AA=T|||;VT=SNP
6	32678323	rs4516986	G	C	100	PASS	AC=1110;AF=0.221645;AN=5008;NS=2504;DP=16540;EAS_AF=0.2163;AMR_AF=0.304;AFR_AF=0.208;EUR_AF=0.2406;SAS_AF=0.1677;AA=G|||;VT=SNP
6	32678388	rs28371315	T	C	100	PASS	AC=2025;AF=0.404353;AN=5008;NS=2504;DP=17466;EAS_AF=0.4365;AMR_AF=0.379;AFR_AF=0.3585;EUR_AF=0.3509;SAS_AF=0.5061;AA=T|||;VT=SNP
6	32678477	rs3998157	C	A	100	PASS	AC=3329;AF=0.664736;AN=5008;NS=2504;DP=15186;EAS_AF=0.745;AMR_AF=0.6859;AFR_AF=0.6014;EUR_AF=0.5994;SAS_AF=0.7198;AA=A|||;VT=SNP
6	32678491	rs4273728	T	C	100	PASS	AC=428;AF=0.0854633;AN=5008;NS=2504;DP=14522;EAS_AF=0.0694;AMR_AF=0.183;AFR_AF=0.0356;EUR_AF=0.1044;SAS_AF=0.0808;AA=T|||;VT=SNP
6	32678502	rs28371316	A	G	100	PASS	AC=2027;AF=0.404752;AN=5008;NS=2504;DP=14318;EAS_AF=0.4375;AMR_AF=0.3804;AFR_AF=0.3585;EUR_AF=0.3499;SAS_AF=0.5072;AA=A|||;VT=SNP
6	32678509	rs3957217	A	G	100	PASS	AC=2028;AF=0.404952;AN=5008;NS=2504;DP=14403;EAS_AF=0.4385;AMR_AF=0.3804;AFR_AF=0.3585;EUR_AF=0.3499;SAS_AF=0.5072;AA=a|||;VT=SNP
6	32678597	rs4273729	C	G	100	PASS	AC=3330;AF=0.664936;AN=5008;NS=2504;DP=15434;EAS_AF=0.746;AMR_AF=0.6859;AFR_AF=0.6021;EUR_AF=0.5984;SAS_AF=0.7198;AA=G|||;VT=SNP
6	32678607	rs76881453	G	A	100	PASS	AC=2026;AF=0.404553;AN=5008;NS=2504;DP=15117;EAS_AF=0.4375;AMR_AF=0.379;AFR_AF=0.3578;EUR_AF=0.3499;SAS_AF=0.5082;AA=G|||;VT=SNP
6	32678634	rs28371317	T	C	100	PASS	AC=2023;AF=0.403954;AN=5008;NS=2504;DP=14774;EAS_AF=0.4375;AMR_AF=0.3804;AFR_AF=0.3548;EUR_AF=0.3499;SAS_AF=0.5082;AA=T|||;VT=SNP
6	32678740	rs28371318	A	G	100	PASS	AC=2030;AF=0.405351;AN=5008;NS=2504;DP=15533;EAS_AF=0.4365;AMR_AF=0.3804;AFR_AF=0.3593;EUR_AF=0.3499;SAS_AF=0.5102;AA=a|||;VT=SNP
6	32678753	rs17581326	A	G	100	PASS	AC=2030;AF=0.405351;AN=5008;NS=2504;DP=15594;EAS_AF=0.4365;AMR_AF=0.3804;AFR_AF=0.3593;EUR_AF=0.3499;SAS_AF=0.5102;AA=a|||;VT=SNP
6	32678789	rs77760122	T	C	100	PASS	AC=2031;AF=0.405551;AN=5008;NS=2504;DP=15554;EAS_AF=0.4365;AMR_AF=0.3804;AFR_AF=0.3601;EUR_AF=0.3499;SAS_AF=0.5102;AA=t|||;VT=SNP
6	32678795	rs28371319	T	A	100	PASS	AC=2030;AF=0.405351;AN=5008;NS=2504;DP=15638;EAS_AF=0.4365;AMR_AF=0.3804;AFR_AF=0.3593;EUR_AF=0.3499;SAS_AF=0.5102;AA=T|||;VT=SNP
6	32678847	rs9275571	T	G	100	PASS	AC=1301;AF=0.259784;AN=5008;NS=2504;DP=15776;EAS_AF=0.3085;AMR_AF=0.3055;AFR_AF=0.2428;EUR_AF=0.2495;SAS_AF=0.2106;AA=T|||;VT=SNP
6	32678877	rs28371320	T	C	100	PASS	AC=2029;AF=0.405152;AN=5008;NS=2504;DP=16382;EAS_AF=0.4375;AMR_AF=0.3804;AFR_AF=0.3585;EUR_AF=0.3509;SAS_AF=0.5082;AA=t|||;VT=SNP
6	32678894	rs28371321	T	A	100	PASS	AC=2029;AF=0.405152;AN=5008;NS=2504;DP=16545;EAS_AF=0.4375;AMR_AF=0.3804;AFR_AF=0.3585;EUR_AF=0.3509;SAS_AF=0.5082;AA=T|||;VT=SNP
6	32678896	rs3135191	C	A	100	PASS	AC=189;AF=0.0377396;AN=5008;NS=2504;DP=16670;EAS_AF=0.0516;AMR_AF=0.0159;AFR_AF=0.0121;EUR_AF=0.0298;SAS_AF=0.0818;AA=C|||;VT=SNP
6	32678999	rs9275572	A	G	100	PASS	AC=3330;AF=0.664936;AN=5008;NS=2504;DP=16366;EAS_AF=0.746;AMR_AF=0.6859;AFR_AF=0.6014;EUR_AF=0.6004;SAS_AF=0.7188;AA=G|||;VT=SNP
6	32679047	rs28371322	G	A	100	PASS	AC=2023;AF=0.403954;AN=5008;NS=2504;DP=16739;EAS_AF=0.4385;AMR_AF=0.3775;AFR_AF=0.3548;EUR_AF=0.3519;SAS_AF=0.5072;AA=G|||;VT=SNP
6	32679053	rs28715209	T	A	100	PASS	AC=682;AF=0.136182;AN=5008;NS=2504;DP=16857;EAS_AF=0.1458;AMR_AF=0.1225;AFR_AF=0.1732;EUR_AF=0.1362;SAS_AF=0.0859;AA=T|||;VT=SNP
6	32679068	rs28371324	T	C	100	PASS	AC=2027;AF=0.404752;AN=5008;NS=2504;DP=16750;EAS_AF=0.4375;AMR_AF=0.3775;AFR_AF=0.3585;EUR_AF=0.3519;SAS_AF=0.5072;AA=T|||;VT=SNP
6	32679107	rs17427887	G	T	100	PASS	AC=44;AF=0.00878594;AN=5008;NS=2504;DP=17542;EAS_AF=0;AMR_AF=0.0259;AFR_AF=0;EUR_AF=0.0239;SAS_AF=0.002;AA=G|||;VT=SNP
6	32679146	rs9275573	C	G	100	PASS	AC=3324;AF=0.663738;AN=5008;NS=2504;DP=16627;EAS_AF=0.744;AMR_AF=0.683;AFR_AF=0.6021;EUR_AF=0.5984;SAS_AF=0.7178;AA=G|||;VT=SNP
6	32679185	rs9275575	T	A	100	PASS	AC=1113;AF=0.222244;AN=5008;NS=2504;DP=15784;EAS_AF=0.2163;AMR_AF=0.3112;AFR_AF=0.2088;EUR_AF=0.2406;SAS_AF=0.1646;AA=T|||;VT=SNP
6	32679202	rs28371326	A	T	100	PASS	AC=2008;AF=0.400958;AN=5008;NS=2504;DP=15183;EAS_AF=0.4345;AMR_AF=0.3718;AFR_AF=0.354;EUR_AF=0.3489;SAS_AF=0.5041;AA=A|||;VT=SNP
6	32679301	rs28371331	A	C	100	PASS	AC=2012;AF=0.401757;AN=5008;NS=2504;DP=15259;EAS_AF=0.4335;AMR_AF=0.379;AFR_AF=0.357;EUR_AF=0.3469;SAS_AF=0.502;AA=A|||;VT=SNP
6	32679326	rs9275576	C	T	100	PASS	AC=324;AF=0.0646965;AN=5008;NS=2504;DP=15350;EAS_AF=0.0337;AMR_AF=0.0663;AFR_AF=0.0499;EUR_AF=0.1034;SAS_AF=0.0757;AA=C|||;VT=SNP
6	32679384	rs9275578	G	T	100	PASS	AC=1116;AF=0.222843;AN=5008;NS=2504;DP=16604;EAS_AF=0.2173;AMR_AF=0.3055;AFR_AF=0.2088;EUR_AF=0.2416;SAS_AF=0.1697;AA=G|||;VT=SNP
6	32679459	rs9275579	T	A	100	PASS	AC=1310;AF=0.261581;AN=5008;NS=2504;DP=18370;EAS_AF=0.3085;AMR_AF=0.3084;AFR_AF=0.2436;EUR_AF=0.2505;SAS_AF=0.2157;AA=t|||;VT=SNP
6	32679462	rs9275580	A	G	100	PASS	AC=1310;AF=0.261581;AN=5008;NS=2504;DP=18303;EAS_AF=0.3085;AMR_AF=0.3084;AFR_AF=0.2436;EUR_AF=0.2505;SAS_AF=0.2157;AA=a|||;VT=SNP
6	32679489	rs17615293	A	C	100	PASS	AC=2024;AF=0.404153;AN=5008;NS=2504;DP=17987;EAS_AF=0.4375;AMR_AF=0.379;AFR_AF=0.3585;EUR_AF=0.3479;SAS_AF=0.5072;AA=A|||;VT=SNP
6	32679518	rs17581404	A	G	100	PASS	AC=2023;AF=0.403954;AN=5008;NS=2504;DP=17894;EAS_AF=0.4375;AMR_AF=0.379;AFR_AF=0.3585;EUR_AF=0.3479;SAS_AF=0.5061;AA=A|||;VT=SNP
6	32679591	rs12203586	G	C	100	PASS	AC=2024;AF=0.404153;AN=5008;NS=2504;DP=16251;EAS_AF=0.4375;AMR_AF=0.3775;AFR_AF=0.3593;EUR_AF=0.3479;SAS_AF=0.5072;AA=G|||;VT=SNP
6	32679605	rs9378124	A	G	100	PASS	AC=2022;AF=0.403754;AN=5008;NS=2504;DP=16024;EAS_AF=0.4365;AMR_AF=0.3775;AFR_AF=0.3585;EUR_AF=0.3479;SAS_AF=0.5072;AA=a|||;VT=SNP
6	32679690	rs3129727	C	T	100	PASS	AC=190;AF=0.0379393;AN=5008;NS=2504;DP=15588;EAS_AF=0.0516;AMR_AF=0.0159;AFR_AF=0.0121;EUR_AF=0.0298;SAS_AF=0.0828;AA=C|||;VT=SNP
6	32679722	rs2647083	C	G	100	PASS	AC=2012;AF=0.401757;AN=5008;NS=2504;DP=15395;EAS_AF=0.4345;AMR_AF=0.3775;AFR_AF=0.3555;EUR_AF=0.3459;SAS_AF=0.5051;AA=C|||;VT=SNP
6	32679732	rs9378125	A	G	100	PASS	AC=1340;AF=0.267572;AN=5008;NS=2504;DP=15464;EAS_AF=0.3611;AMR_AF=0.268;AFR_AF=0.2549;EUR_AF=0.2416;SAS_AF=0.2147;AA=a|||;VT=SNP
6	32679779	rs2647084	A	T	100	PASS	AC=2015;AF=0.402356;AN=5008;NS=2504;DP=16296;EAS_AF=0.4345;AMR_AF=0.3775;AFR_AF=0.3563;EUR_AF=0.3469;SAS_AF=0.5061;AA=A|||;VT=SNP
6	32679992	rs12527228	C	T	100	PASS	AC=239;AF=0.0477236;AN=5008;NS=2504;DP=17011;EAS_AF=0.0089;AMR_AF=0.0893;AFR_AF=0.0772;EUR_AF=0.0567;SAS_AF=0.0092;AA=C|||;VT=SNP
6	32680070	rs9275582	C	T	100	PASS	AC=1109;AF=0.221446;AN=5008;NS=2504;DP=15959;EAS_AF=0.2163;AMR_AF=0.304;AFR_AF=0.208;EUR_AF=0.2406;SAS_AF=0.1667;AA=C|||;VT=SNP
6	32680122	rs3135461	G	A	100	PASS	AC=4079;AF=0.814497;AN=5008;NS=2504;DP=16415;EAS_AF=0.8829;AMR_AF=0.8516;AFR_AF=0.7526;EUR_AF=0.7932;SAS_AF=0.8231;AA=A|||;VT=SNP
6	32680124	rs2647085	T	C	100	PASS	AC=1897;AF=0.378794;AN=5008;NS=2504;DP=16613;EAS_AF=0.4306;AMR_AF=0.3588;AFR_AF=0.3449;EUR_AF=0.2783;SAS_AF=0.4888;AA=T|||;VT=SNP
6	32680149	rs3129728	G	A	100	PASS	AC=189;AF=0.0377396;AN=5008;NS=2504;DP=16828;EAS_AF=0.0516;AMR_AF=0.0159;AFR_AF=0.0121;EUR_AF=0.0298;SAS_AF=0.0818;AA=G|||;VT=SNP
6	32680172	rs9391743	T	C	100	PASS	AC=1897;AF=0.378794;AN=5008;NS=2504;DP=16133;EAS_AF=0.4306;AMR_AF=0.3588;AFR_AF=0.3449;EUR_AF=0.2783;SAS_AF=0.4888;AA=t|||;VT=SNP
6	32680277	rs3129729	A	C	100	PASS	AC=190;AF=0.0379393;AN=5008;NS=2504;DP=18539;EAS_AF=0.0516;AMR_AF=0.0159;AFR_AF=0.0121;EUR_AF=0.0298;SAS_AF=0.0828;AA=A|||;VT=SNP
6	32680299	rs9275583	G	A	100	PASS	AC=426;AF=0.0850639;AN=5008;NS=2504;DP=18581;EAS_AF=0.0694;AMR_AF=0.183;AFR_AF=0.0356;EUR_AF=0.1044;SAS_AF=0.0787;AA=G|||;VT=SNP
6	32680350	rs9275585	T	C	100	PASS	AC=1301;AF=0.259784;AN=5008;NS=2504;DP=19665;EAS_AF=0.3085;AMR_AF=0.304;AFR_AF=0.2428;EUR_AF=0.2495;SAS_AF=0.2117;AA=t|||;VT=SNP
6	32680423	rs9275588	G	A	100	PASS	AC=3015;AF=0.602037;AN=5008;NS=2504;DP=19683;EAS_AF=0.6468;AMR_AF=0.6628;AFR_AF=0.5567;EUR_AF=0.5199;SAS_AF=0.6585;AA=g|||;VT=SNP
6	32680441	rs9275589	T	G	100	PASS	AC=3016;AF=0.602236;AN=5008;NS=2504;DP=19399;EAS_AF=0.6468;AMR_AF=0.6628;AFR_AF=0.5567;EUR_AF=0.5199;SAS_AF=0.6595;AA=t|||;VT=SNP
6	32680480	rs9275590	T	C	100	PASS	AC=1109;AF=0.221446;AN=5008;NS=2504;DP=18854;EAS_AF=0.2173;AMR_AF=0.3026;AFR_AF=0.208;EUR_AF=0.2406;SAS_AF=0.1667;AA=T|||;VT=SNP
6	32680537	rs28371347	T	C	100	PASS	AC=1908;AF=0.38099;AN=5008;NS=2504;DP=19126;EAS_AF=0.4315;AMR_AF=0.3617;AFR_AF=0.348;EUR_AF=0.2803;SAS_AF=0.4908;AA=t|||;VT=SNP
6	32680562	rs9275591	C	T	100	PASS	AC=1110;AF=0.221645;AN=5008;NS=2504;DP=19525;EAS_AF=0.2173;AMR_AF=0.304;AFR_AF=0.2088;EUR_AF=0.2396;SAS_AF=0.1667;AA=C|||;VT=SNP
6	32680576	rs7764819	T	G	100	PASS	AC=443;AF=0.0884585;AN=5008;NS=2504;DP=19561;EAS_AF=0.0724;AMR_AF=0.1297;AFR_AF=0.09;EUR_AF=0.1312;SAS_AF=0.0297;AA=T|||;VT=SNP
6	32680585	rs17581425	T	C	100	PASS	AC=1904;AF=0.380192;AN=5008;NS=2504;DP=19531;EAS_AF=0.4315;AMR_AF=0.3573;AFR_AF=0.3472;EUR_AF=0.2803;SAS_AF=0.4908;AA=T|||;VT=SNP
6	32680620	rs9275592	G	T	100	PASS	AC=425;AF=0.0848642;AN=5008;NS=2504;DP=20280;EAS_AF=0.0694;AMR_AF=0.183;AFR_AF=0.0356;EUR_AF=0.1034;SAS_AF=0.0787;AA=G|||;VT=SNP
6	32680640	rs7764856	T	A	100	PASS	AC=1552;AF=0.309904;AN=5008;NS=2504;DP=20405;EAS_AF=0.2887;AMR_AF=0.4337;AFR_AF=0.298;EUR_AF=0.3718;SAS_AF=0.1963;AA=T|||;VT=SNP
6	32680697	rs17219295	C	T	100	PASS	AC=1901;AF=0.379593;AN=5008;NS=2504;DP=20832;EAS_AF=0.4286;AMR_AF=0.3602;AFR_AF=0.3464;EUR_AF=0.2803;SAS_AF=0.4898;AA=c|||;VT=SNP
6	32680727	rs17219309	A	C	100	PASS	AC=1900;AF=0.379393;AN=5008;NS=2504;DP=20964;EAS_AF=0.4286;AMR_AF=0.3602;AFR_AF=0.3464;EUR_AF=0.2803;SAS_AF=0.4888;AA=a|||;VT=SNP
6	32680843	rs9275593	G	A	100	PASS	AC=1108;AF=0.221246;AN=5008;NS=2504;DP=19233;EAS_AF=0.2163;AMR_AF=0.304;AFR_AF=0.208;EUR_AF=0.2396;SAS_AF=0.1667;AA=G|||;VT=SNP
6	32680928	rs7765379	T	G	100	PASS	AC=443;AF=0.0884585;AN=5008;NS=2504;DP=17577;EAS_AF=0.0724;AMR_AF=0.1297;AFR_AF=0.09;EUR_AF=0.1312;SAS_AF=0.0297;AA=T|||;VT=SNP
6	32680970	rs7745656	G	T	100	PASS	AC=1905;AF=0.380391;AN=5008;NS=2504;DP=17533;EAS_AF=0.4306;AMR_AF=0.3588;AFR_AF=0.3487;EUR_AF=0.2793;SAS_AF=0.4908;AA=g|||;VT=SNP
6	32681049	rs2647087	A	C	100	PASS	AC=1900;AF=0.379393;AN=5008;NS=2504;DP=19456;EAS_AF=0.4306;AMR_AF=0.3588;AFR_AF=0.3449;EUR_AF=0.2783;SAS_AF=0.4918;AA=A|||;VT=SNP
6	32681085	rs2858333	A	G	100	PASS	AC=1900;AF=0.379393;AN=5008;NS=2504;DP=19979;EAS_AF=0.4306;AMR_AF=0.3588;AFR_AF=0.3449;EUR_AF=0.2783;SAS_AF=0.4918;AA=A|||;VT=SNP
6	32681161	rs2858332	G	T	100	PASS	AC=3206;AF=0.640176;AN=5008;NS=2504;DP=19073;EAS_AF=0.7391;AMR_AF=0.6643;AFR_AF=0.5923;EUR_AF=0.5268;SAS_AF=0.7025;AA=T|||;VT=SNP
6	32681277	rs2858331	A	G	100	PASS	AC=2455;AF=0.490216;AN=5008;NS=2504;DP=18453;EAS_AF=0.4603;AMR_AF=0.4798;AFR_AF=0.5174;EUR_AF=0.4155;SAS_AF=0.5685;AA=A|||;VT=SNP
6	32681339	rs17212937	C	T	100	PASS	AC=442;AF=0.0882588;AN=5008;NS=2504;DP=19073;EAS_AF=0.0724;AMR_AF=0.1297;AFR_AF=0.09;EUR_AF=0.1312;SAS_AF=0.0286;AA=c|||;VT=SNP
6	32681355	rs9275595	T	C	100	PASS	AC=1109;AF=0.221446;AN=5008;NS=2504;DP=18681;EAS_AF=0.2163;AMR_AF=0.304;AFR_AF=0.208;EUR_AF=0.2406;SAS_AF=0.1667;AA=T|||;VT=SNP
6	32681518	rs2647088	A	G	100	PASS	AC=1907;AF=0.380791;AN=5008;NS=2504;DP=19319;EAS_AF=0.4306;AMR_AF=0.3588;AFR_AF=0.3502;EUR_AF=0.2783;SAS_AF=0.4918;AA=a|||;VT=SNP
6	32681530	rs3957146	T	C	100	PASS	AC=425;AF=0.0848642;AN=5008;NS=2504;DP=19301;EAS_AF=0.0694;AMR_AF=0.183;AFR_AF=0.0356;EUR_AF=0.1034;SAS_AF=0.0787;AA=T|||;VT=SNP
6	32681568	rs2647089	T	C	100	PASS	AC=1907;AF=0.380791;AN=5008;NS=2504;DP=18938;EAS_AF=0.4306;AMR_AF=0.3588;AFR_AF=0.351;EUR_AF=0.2783;SAS_AF=0.4908;AA=t|||;VT=SNP
6	32681631	rs9275596	C	T	100	PASS	AC=3843;AF=0.767372;AN=5008;NS=2504;DP=18653;EAS_AF=0.8631;AMR_AF=0.8112;AFR_AF=0.6952;EUR_AF=0.6899;SAS_AF=0.8149;AA=T|||;VT=SNP
6	32681645	rs3916766	T	A	100	PASS	AC=1902;AF=0.379792;AN=5008;NS=2504;DP=18311;EAS_AF=0.4296;AMR_AF=0.3588;AFR_AF=0.348;EUR_AF=0.2783;SAS_AF=0.4908;AA=T|||;VT=SNP
6	32681669	rs6935723	T	C	100	PASS	AC=1901;AF=0.379593;AN=5008;NS=2504;DP=18466;EAS_AF=0.4296;AMR_AF=0.3588;AFR_AF=0.348;EUR_AF=0.2783;SAS_AF=0.4898;AA=T|||;VT=SNP
6	32681676	rs3104402	T	G	100	PASS	AC=4930;AF=0.984425;AN=5008;NS=2504;DP=18321;EAS_AF=1;AMR_AF=0.9769;AFR_AF=0.9962;EUR_AF=0.9433;SAS_AF=1;AA=G|||;VT=SNP
6	32681820	rs116098592	C	T	100	PASS	AC=188;AF=0.0375399;AN=5008;NS=2504;DP=18190;EAS_AF=0.0516;AMR_AF=0.0159;AFR_AF=0.0106;EUR_AF=0.0288;SAS_AF=0.0838;AA=C|||;VT=SNP
6	32681833	rs3104403	G	T	100	PASS	AC=1917;AF=0.382788;AN=5008;NS=2504;DP=18154;EAS_AF=0.4454;AMR_AF=0.3573;AFR_AF=0.3457;EUR_AF=0.2783;SAS_AF=0.4939;AA=G|||;VT=SNP
6	32681839	rs3129730	A	G	100	PASS	AC=434;AF=0.0866613;AN=5008;NS=2504;DP=18006;EAS_AF=0.0327;AMR_AF=0.098;AFR_AF=0.0968;EUR_AF=0.1004;SAS_AF=0.1063;AA=A|||;VT=SNP
6	32681992	rs3998158	T	C	100	PASS	AC=1010;AF=0.201677;AN=5008;NS=2504;DP=16631;EAS_AF=0.2163;AMR_AF=0.268;AFR_AF=0.1604;EUR_AF=0.2296;SAS_AF=0.1667;AA=C|||;VT=SNP
6	32682019	rs3998159	A	C	100	PASS	AC=431;AF=0.0860623;AN=5008;NS=2504;DP=17094;EAS_AF=0.0694;AMR_AF=0.1816;AFR_AF=0.0416;EUR_AF=0.1024;SAS_AF=0.0787;AA=A|||;VT=SNP
6	32682043	rs67373575	A	T	100	PASS	AC=580;AF=0.115815;AN=5008;NS=2504;DP=17362;EAS_AF=0.1458;AMR_AF=0.0865;AFR_AF=0.121;EUR_AF=0.1262;SAS_AF=0.0879;AA=A|||;VT=SNP
6	32682135	rs3957147	C	T	100	PASS	AC=405;AF=0.0808706;AN=5008;NS=2504;DP=16907;EAS_AF=0.0357;AMR_AF=0.0764;AFR_AF=0.0507;EUR_AF=0.171;SAS_AF=0.0787;AA=C|||;VT=SNP
6	32682137	rs3957148	A	G	100	PASS	AC=472;AF=0.0942492;AN=5008;NS=2504;DP=16966;EAS_AF=0.0704;AMR_AF=0.1844;AFR_AF=0.0688;EUR_AF=0.1034;SAS_AF=0.0798;AA=A|||;VT=SNP
6	32682165	rs112136957	T	C	100	PASS	AC=212;AF=0.0423323;AN=5008;NS=2504;DP=17087;EAS_AF=0.0744;AMR_AF=0.0144;AFR_AF=0.0098;EUR_AF=0.0318;SAS_AF=0.0838;AA=T|||;VT=SNP
6	32682174	rs3104404	C	A	100	PASS	AC=1800;AF=0.359425;AN=5008;NS=2504;DP=17059;EAS_AF=0.4405;AMR_AF=0.2824;AFR_AF=0.3502;EUR_AF=0.1938;SAS_AF=0.5133;AA=C|||;VT=SNP
6	32682199	rs35122968	T	C	100	PASS	AC=264;AF=0.0527157;AN=5008;NS=2504;DP=16909;EAS_AF=0.124;AMR_AF=0.0245;AFR_AF=0.0129;EUR_AF=0.0755;SAS_AF=0.0297;AA=T|||;VT=SNP
6	32682228	rs2894381	G	A	100	PASS	AC=1968;AF=0.392971;AN=5008;NS=2504;DP=17099;EAS_AF=0.5337;AMR_AF=0.3069;AFR_AF=0.3336;EUR_AF=0.2505;SAS_AF=0.5358;AA=A|||;VT=SNP
6	32682308	rs3104405	C	A	100	PASS	AC=3592;AF=0.717252;AN=5008;NS=2504;DP=16268;EAS_AF=0.7718;AMR_AF=0.7579;AFR_AF=0.6059;EUR_AF=0.6531;SAS_AF=0.8487;AA=A|||;VT=SNP
6	32682394	rs3997848	T	G	100	PASS	AC=1545;AF=0.308506;AN=5008;NS=2504;DP=17301;EAS_AF=0.1964;AMR_AF=0.3012;AFR_AF=0.2776;EUR_AF=0.3241;SAS_AF=0.455;AA=t|||;VT=SNP
6	32682402	rs3997849	C	T	100	PASS	AC=1392;AF=0.277955;AN=5008;NS=2504;DP=17071;EAS_AF=0.1944;AMR_AF=0.2507;AFR_AF=0.202;EUR_AF=0.3171;SAS_AF=0.4458;AA=C|||;VT=SNP
6	32682429	rs9275599	C	T	100	PASS	AC=328;AF=0.0654952;AN=5008;NS=2504;DP=16415;EAS_AF=0.0278;AMR_AF=0.0476;AFR_AF=0.0756;EUR_AF=0.0984;SAS_AF=0.0695;AA=C|||;VT=SNP
6	32682443	rs3104406	G	A	100	PASS	AC=2409;AF=0.48103;AN=5008;NS=2504;DP=16310;EAS_AF=0.4782;AMR_AF=0.4553;AFR_AF=0.5197;EUR_AF=0.3797;SAS_AF=0.5542;AA=g|||;VT=SNP
6	32682452	rs3104407	G	A	100	PASS	AC=2605;AF=0.520168;AN=5008;NS=2504;DP=16473;EAS_AF=0.6101;AMR_AF=0.4899;AFR_AF=0.4864;EUR_AF=0.5159;SAS_AF=0.499;AA=G|||;VT=SNP
6	32682664	rs9275601	C	T	100	PASS	AC=2262;AF=0.451677;AN=5008;NS=2504;DP=20076;EAS_AF=0.5169;AMR_AF=0.4107;AFR_AF=0.4463;EUR_AF=0.4175;SAS_AF=0.456;AA=c|||;VT=SNP
6	32682724	rs3873444	C	T	100	PASS	AC=761;AF=0.151957;AN=5008;NS=2504;DP=19624;EAS_AF=0.0575;AMR_AF=0.111;AFR_AF=0.2534;EUR_AF=0.1193;SAS_AF=0.1748;AA=T|||;VT=SNP
6	32682812	rs9275602	C	A	100	PASS	AC=555;AF=0.110823;AN=5008;NS=2504;DP=20995;EAS_AF=0.1706;AMR_AF=0.0605;AFR_AF=0.0946;EUR_AF=0.1332;SAS_AF=0.0838;AA=c|||;VT=SNP
6	32682845	rs114147245	T	C	100	PASS	AC=33;AF=0.00658946;AN=5008;NS=2504;DP=22054;EAS_AF=0;AMR_AF=0.0072;AFR_AF=0.0076;EUR_AF=0.0129;SAS_AF=0.0051;AA=T|||;VT=SNP
6	32682862	rs3892710	C	T	100	PASS	AC=1021;AF=0.203874;AN=5008;NS=2504;DP=22599;EAS_AF=0.0526;AMR_AF=0.1239;AFR_AF=0.3752;EUR_AF=0.163;SAS_AF=0.227;AA=T|||;VT=SNP
6	32682928	rs73396649	C	T	100	PASS	AC=196;AF=0.0391374;AN=5008;NS=2504;DP=19408;EAS_AF=0.0337;AMR_AF=0.0303;AFR_AF=0.0439;EUR_AF=0.0239;SAS_AF=0.0603;AA=T|||;VT=SNP
6	32682962	rs186844497	G	A	100	PASS	AC=34;AF=0.00678914;AN=5008;NS=2504;DP=14412;EAS_AF=0;AMR_AF=0.0072;AFR_AF=0.0076;EUR_AF=0.0129;SAS_AF=0.0061;AA=G|||;VT=SNP
6	32682985	rs140553767	A	T	100	PASS	AC=245;AF=0.0489217;AN=5008;NS=2504;DP=16200;EAS_AF=0.0129;AMR_AF=0.0245;AFR_AF=0.1505;EUR_AF=0.006;SAS_AF=0.0102;AA=A|||;VT=SNP
6	32683055	rs3873448	C	T	100	PASS	AC=700;AF=0.139776;AN=5008;NS=2504;DP=17327;EAS_AF=0.1915;AMR_AF=0.1398;AFR_AF=0.1634;EUR_AF=0.1163;SAS_AF=0.0787;AA=C|||;VT=SNP
6	32683112	rs3104408	G	A	100	PASS	AC=2245;AF=0.448283;AN=5008;NS=2504;DP=15983;EAS_AF=0.2937;AMR_AF=0.4798;AFR_AF=0.4992;EUR_AF=0.5487;SAS_AF=0.4131;AA=G|||;VT=SNP
6	32683121	rs3104409	G	A	100	PASS	AC=3375;AF=0.673922;AN=5008;NS=2504;DP=16241;EAS_AF=0.7579;AMR_AF=0.7291;AFR_AF=0.4266;EUR_AF=0.7704;SAS_AF=0.7832;AA=G|||;VT=SNP
6	32683324	rs3104410	C	T	100	PASS	AC=4227;AF=0.84405;AN=5008;NS=2504;DP=19081;EAS_AF=0.8909;AMR_AF=0.8573;AFR_AF=0.9357;EUR_AF=0.6859;SAS_AF=0.8252;AA=T|||;VT=SNP
6	32683382	rs3873453	C	T	100	PASS	AC=779;AF=0.155551;AN=5008;NS=2504;DP=17782;EAS_AF=0.1905;AMR_AF=0.1643;AFR_AF=0.205;EUR_AF=0.1243;SAS_AF=0.0787;AA=C|||;VT=SNP
6	32683586	rs144345506	A	G	100	PASS	AC=237;AF=0.0473243;AN=5008;NS=2504;DP=20357;EAS_AF=0.0099;AMR_AF=0.0173;AFR_AF=0.1505;EUR_AF=0.006;SAS_AF=0.0102;AA=A|||;VT=SNP
6	32683645	rs9275607	A	G	100	PASS	AC=1169;AF=0.233427;AN=5008;NS=2504;DP=21201;EAS_AF=0.2252;AMR_AF=0.2075;AFR_AF=0.3533;EUR_AF=0.1332;SAS_AF=0.2014;AA=A|||;VT=SNP
6	32683653	rs3104411	G	A	100	PASS	AC=3982;AF=0.795128;AN=5008;NS=2504;DP=21028;EAS_AF=0.8512;AMR_AF=0.7608;AFR_AF=0.9153;EUR_AF=0.6243;SAS_AF=0.7751;AA=A|||;VT=SNP
6	32683666	rs115308106	G	A	100	PASS	AC=433;AF=0.0864617;AN=5008;NS=2504;DP=20728;EAS_AF=0.0347;AMR_AF=0.0591;AFR_AF=0.1657;EUR_AF=0.0169;SAS_AF=0.1237;AA=G|||;VT=SNP
6	32683677	rs116086872	G	A	100	PASS	AC=54;AF=0.0107827;AN=5008;NS=2504;DP=20813;EAS_AF=0;AMR_AF=0.0274;AFR_AF=0.0008;EUR_AF=0.0288;SAS_AF=0.0051;AA=G|||;VT=SNP
6	32683680	rs9391746	G	T	100	PASS	AC=898;AF=0.179313;AN=5008;NS=2504;DP=20726;EAS_AF=0.4058;AMR_AF=0.2378;AFR_AF=0.0257;EUR_AF=0.0805;SAS_AF=0.2137;AA=G|||;VT=SNP
6	32683691	rs6935940	A	C	100	PASS	AC=1808;AF=0.361022;AN=5008;NS=2504;DP=20848;EAS_AF=0.2867;AMR_AF=0.3386;AFR_AF=0.5711;EUR_AF=0.2445;SAS_AF=0.2894;AA=C|||;VT=SNP
6	32683744	rs116315708	T	A	100	PASS	AC=267;AF=0.0533147;AN=5008;NS=2504;DP=20709;EAS_AF=0;AMR_AF=0.0476;AFR_AF=0.1649;EUR_AF=0.0149;SAS_AF=0.001;AA=T|||;VT=SNP
6	32683750	rs9275610	T	C	100	PASS	AC=1152;AF=0.230032;AN=5008;NS=2504;DP=20540;EAS_AF=0.2272;AMR_AF=0.2075;AFR_AF=0.3396;EUR_AF=0.1322;SAS_AF=0.2014;AA=C|||;VT=SNP
6	32683763	rs9275611	G	A	100	PASS	AC=720;AF=0.14377;AN=5008;NS=2504;DP=20919;EAS_AF=0.1925;AMR_AF=0.1484;AFR_AF=0.1747;EUR_AF=0.1153;SAS_AF=0.0777;AA=G|||;VT=SNP
6	32683820	rs6936157	C	T	100	PASS	AC=260;AF=0.0519169;AN=5008;NS=2504;DP=20759;EAS_AF=0;AMR_AF=0.0476;AFR_AF=0.1596;EUR_AF=0.0149;SAS_AF=0.001;AA=C|||;VT=SNP
6	32683832	rs112859494	G	A	100	PASS	AC=16;AF=0.00319489;AN=5008;NS=2504;DP=19325;EAS_AF=0;AMR_AF=0.0058;AFR_AF=0;EUR_AF=0.0089;SAS_AF=0.0031;AA=G|||;VT=SNP
6	32683876	rs114446488	G	A	100	PASS	AC=54;AF=0.0107827;AN=5008;NS=2504;DP=20434;EAS_AF=0;AMR_AF=0.0274;AFR_AF=0.0008;EUR_AF=0.0288;SAS_AF=0.0051;AA=G|||;VT=SNP
6	32683898	rs6915986	T	C	100	PASS	AC=433;AF=0.0864617;AN=5008;NS=2504;DP=21533;EAS_AF=0.0347;AMR_AF=0.0605;AFR_AF=0.1649;EUR_AF=0.0169;SAS_AF=0.1237;AA=T|||;VT=SNP
6	32684029	rs6936863	C	G	100	PASS	AC=1810;AF=0.361422;AN=5008;NS=2504;DP=23175;EAS_AF=0.2867;AMR_AF=0.3444;AFR_AF=0.5703;EUR_AF=0.2435;SAS_AF=0.2894;AA=G|||;VT=SNP
6	32684069	rs6936707	C	T	100	PASS	AC=434;AF=0.0866613;AN=5008;NS=2504;DP=24107;EAS_AF=0.0347;AMR_AF=0.0605;AFR_AF=0.1649;EUR_AF=0.0179;SAS_AF=0.1237;AA=C|||;VT=SNP
6	32684257	rs9275614	A	G	100	PASS	AC=718;AF=0.143371;AN=5008;NS=2504;DP=22277;EAS_AF=0.1885;AMR_AF=0.1499;AFR_AF=0.1747;EUR_AF=0.1163;SAS_AF=0.0777;AA=A|||;VT=SNP
6	32684272	rs9275615	T	A	100	PASS	AC=718;AF=0.143371;AN=5008;NS=2504;DP=21445;EAS_AF=0.1885;AMR_AF=0.1499;AFR_AF=0.1747;EUR_AF=0.1163;SAS_AF=0.0777;AA=T|||;VT=SNP
6	32684317	rs6916779	T	C	100	PASS	AC=1149;AF=0.229433;AN=5008;NS=2504;DP=20914;EAS_AF=0.2232;AMR_AF=0.2104;AFR_AF=0.3381;EUR_AF=0.1332;SAS_AF=0.2014;AA=T|||;VT=SNP
6	32684344	rs5024431	G	A	100	PASS	AC=1805;AF=0.360423;AN=5008;NS=2504;DP=20184;EAS_AF=0.2847;AMR_AF=0.3429;AFR_AF=0.5688;EUR_AF=0.2445;SAS_AF=0.2883;AA=A|||;VT=SNP
6	32684387	rs9275618	A	G	100	PASS	AC=720;AF=0.14377;AN=5008;NS=2504;DP=20860;EAS_AF=0.1895;AMR_AF=0.1513;AFR_AF=0.1747;EUR_AF=0.1163;SAS_AF=0.0777;AA=A|||;VT=SNP
6	32684468	rs5024432	C	T	100	PASS	AC=655;AF=0.130791;AN=5008;NS=2504;DP=21033;EAS_AF=0.0615;AMR_AF=0.1326;AFR_AF=0.23;EUR_AF=0.1113;SAS_AF=0.0869;AA=C|||;VT=SNP
6	32684513	rs530934728	G	A	100	PASS	AC=1805;AF=0.360423;AN=5008;NS=2504;DP=20037;EAS_AF=0.2847;AMR_AF=0.3429;AFR_AF=0.5688;EUR_AF=0.2445;SAS_AF=0.2883;AA=A|||;VT=SNP
6	32684760	rs9275638	C	T	100	PASS	AC=977;AF=0.195088;AN=5008;NS=2504;DP=15328;EAS_AF=0.1885;AMR_AF=0.1988;AFR_AF=0.3328;EUR_AF=0.1312;SAS_AF=0.0787;AA=T|||;VT=SNP
6	32684831	rs9275639	A	T	100	PASS	AC=1871;AF=0.373602;AN=5008;NS=2504;DP=13608;EAS_AF=0.2639;AMR_AF=0.3732;AFR_AF=0.6997;EUR_AF=0.2525;SAS_AF=0.1708;AA=A|||;VT=SNP
6	32684957	rs7738118	G	A	100	PASS	AC=1870;AF=0.373403;AN=5008;NS=2504;DP=15801;EAS_AF=0.2629;AMR_AF=0.3703;AFR_AF=0.702;EUR_AF=0.2525;SAS_AF=0.1697;AA=A|||;VT=SNP
6	32684959	rs7738119	G	A	100	PASS	AC=1872;AF=0.373802;AN=5008;NS=2504;DP=15987;EAS_AF=0.2629;AMR_AF=0.3718;AFR_AF=0.702;EUR_AF=0.2525;SAS_AF=0.1708;AA=G|||;VT=SNP
6	32685198	rs41288885	A	G	100	PASS	AC=230;AF=0.0459265;AN=5008;NS=2504;DP=18589;EAS_AF=0.0099;AMR_AF=0.0476;AFR_AF=0.0189;EUR_AF=0.0755;SAS_AF=0.0879;AA=A|||;VT=SNP
6	32685240	rs3129732	C	G	100	PASS	AC=964;AF=0.192492;AN=5008;NS=2504;DP=17730;EAS_AF=0.1181;AMR_AF=0.147;AFR_AF=0.3381;EUR_AF=0.1402;SAS_AF=0.1585;AA=C|||;VT=SNP
6	32685298	rs73734325	T	A	100	PASS	AC=210;AF=0.0419329;AN=5008;NS=2504;DP=18919;EAS_AF=0.0387;AMR_AF=0.0159;AFR_AF=0.0469;EUR_AF=0.0328;SAS_AF=0.0665;AA=T|||;VT=SNP
6	32685332	rs116189954	C	T	100	PASS	AC=50;AF=0.00998403;AN=5008;NS=2504;DP=20176;EAS_AF=0;AMR_AF=0.0043;AFR_AF=0.0257;EUR_AF=0.0129;SAS_AF=0;AA=C|||;VT=SNP
6	32685341	rs9275646	C	T	100	PASS	AC=744;AF=0.148562;AN=5008;NS=2504;DP=20550;EAS_AF=0.1071;AMR_AF=0.1398;AFR_AF=0.1316;EUR_AF=0.1173;SAS_AF=0.2526;AA=C|||;VT=SNP
6	32685344	rs112357706	T	C	100	PASS	AC=355;AF=0.0708866;AN=5008;NS=2504;DP=20754;EAS_AF=0;AMR_AF=0.0634;AFR_AF=0.2171;EUR_AF=0.0229;SAS_AF=0.001;AA=T|||;VT=SNP
6	32685371	rs3998153	G	C	100	PASS	AC=3197;AF=0.638379;AN=5008;NS=2504;DP=21032;EAS_AF=0.7917;AMR_AF=0.647;AFR_AF=0.5061;EUR_AF=0.6541;SAS_AF=0.637;AA=C|||;VT=SNP
6	32685380	rs3998154	G	A	100	PASS	AC=2207;AF=0.440695;AN=5008;NS=2504;DP=20630;EAS_AF=0.619;AMR_AF=0.4899;AFR_AF=0.1929;EUR_AF=0.4751;SAS_AF=0.5215;AA=G|||;VT=SNP
6	32685426	rs3104395	G	A	100	PASS	AC=781;AF=0.15595;AN=5008;NS=2504;DP=20560;EAS_AF=0.1071;AMR_AF=0.1441;AFR_AF=0.146;EUR_AF=0.1312;SAS_AF=0.2536;AA=A|||;VT=SNP
6	32685456	rs3129733	A	G	100	PASS	AC=834;AF=0.166534;AN=5008;NS=2504;DP=20482;EAS_AF=0.1071;AMR_AF=0.1715;AFR_AF=0.1467;EUR_AF=0.159;SAS_AF=0.2587;AA=G|||;VT=SNP
6	32685503	rs3129734	C	T	100	PASS	AC=784;AF=0.15655;AN=5008;NS=2504;DP=21665;EAS_AF=0.1071;AMR_AF=0.1671;AFR_AF=0.121;EUR_AF=0.1461;SAS_AF=0.2587;AA=T|||;VT=SNP
6	32685550	rs3916765	G	A	100	PASS	AC=379;AF=0.0756789;AN=5008;NS=2504;DP=22404;EAS_AF=0.0843;AMR_AF=0.147;AFR_AF=0.0068;EUR_AF=0.1163;SAS_AF=0.0675;AA=G|||;VT=SNP
6	32685648	rs3129735	C	T	100	PASS	AC=782;AF=0.15615;AN=5008;NS=2504;DP=21605;EAS_AF=0.1052;AMR_AF=0.1671;AFR_AF=0.1203;EUR_AF=0.1461;SAS_AF=0.2597;AA=C|||;VT=SNP
6	32685649	rs116283121	G	A	100	PASS	AC=242;AF=0.0483227;AN=5008;NS=2504;DP=21452;EAS_AF=0;AMR_AF=0.049;AFR_AF=0.1452;EUR_AF=0.0149;SAS_AF=0.001;AA=G|||;VT=SNP
6	32685652	rs3104396	G	A	100	PASS	AC=3954;AF=0.789537;AN=5008;NS=2504;DP=21371;EAS_AF=0.869;AMR_AF=0.768;AFR_AF=0.6664;EUR_AF=0.7843;SAS_AF=0.8947;AA=A|||;VT=SNP
6	32685673	rs3104397	G	A	100	PASS	AC=781;AF=0.15595;AN=5008;NS=2504;DP=20762;EAS_AF=0.1052;AMR_AF=0.1686;AFR_AF=0.1203;EUR_AF=0.1461;SAS_AF=0.2577;AA=G|||;VT=SNP
6	32685680	rs12204919	G	T	100	PASS	AC=54;AF=0.0107827;AN=5008;NS=2504;DP=20261;EAS_AF=0.0159;AMR_AF=0.0043;AFR_AF=0.0023;EUR_AF=0.0199;SAS_AF=0.0123;AA=G|||;VT=SNP
6	32685685	rs3104398	G	A	100	PASS	AC=728;AF=0.145367;AN=5008;NS=2504;DP=20369;EAS_AF=0.1052;AMR_AF=0.1412;AFR_AF=0.1195;EUR_AF=0.1183;SAS_AF=0.2526;AA=G|||;VT=SNP
6	32685822	rs9275652	G	C	100	PASS	AC=991;AF=0.197883;AN=5008;NS=2504;DP=19736;EAS_AF=0.1339;AMR_AF=0.1369;AFR_AF=0.3419;EUR_AF=0.1899;SAS_AF=0.1207;AA=G|||;VT=SNP
6	32685865	rs9275653	G	A	100	PASS	AC=3118;AF=0.622604;AN=5008;NS=2504;DP=20687;EAS_AF=0.7619;AMR_AF=0.5994;AFR_AF=0.5098;EUR_AF=0.6372;SAS_AF=0.6329;AA=A|||;VT=SNP
6	32685894	rs12181270	G	C	100	PASS	AC=2125;AF=0.424321;AN=5008;NS=2504;DP=21748;EAS_AF=0.629;AMR_AF=0.464;AFR_AF=0.1672;EUR_AF=0.4483;SAS_AF=0.5082;AA=G|||;VT=SNP
6	32685911	rs3104399	T	A	100	PASS	AC=4265;AF=0.851637;AN=5008;NS=2504;DP=21793;EAS_AF=0.9107;AMR_AF=0.8112;AFR_AF=0.8268;EUR_AF=0.7932;SAS_AF=0.9131;AA=A|||;VT=SNP
6	32685918	rs9275655	A	G	100	PASS	AC=991;AF=0.197883;AN=5008;NS=2504;DP=21932;EAS_AF=0.1339;AMR_AF=0.1369;AFR_AF=0.3419;EUR_AF=0.1899;SAS_AF=0.1207;AA=A|||;VT=SNP
6	32685953	rs3129736	C	T	100	PASS	AC=3903;AF=0.779353;AN=5008;NS=2504;DP=21128;EAS_AF=0.869;AMR_AF=0.768;AFR_AF=0.6301;EUR_AF=0.7843;SAS_AF=0.8916;AA=T|||;VT=SNP
6	32685967	rs9275657	G	A	100	PASS	AC=989;AF=0.197484;AN=5008;NS=2504;DP=20379;EAS_AF=0.1339;AMR_AF=0.1369;AFR_AF=0.3404;EUR_AF=0.1899;SAS_AF=0.1207;AA=G|||;VT=SNP
6	32685999	rs12183091	A	T	100	PASS	AC=2130;AF=0.425319;AN=5008;NS=2504;DP=18701;EAS_AF=0.629;AMR_AF=0.464;AFR_AF=0.1694;EUR_AF=0.4483;SAS_AF=0.5102;AA=A|||;VT=SNP
6	32686084	rs12177980	G	A	100	PASS	AC=2127;AF=0.42472;AN=5008;NS=2504;DP=817;EAS_AF=0.629;AMR_AF=0.464;AFR_AF=0.1672;EUR_AF=0.4483;SAS_AF=0.5102;AA=G|||;VT=SNP
6	32686196	rs9275660	C	A	100	PASS	AC=991;AF=0.197883;AN=5008;NS=2504;DP=19082;EAS_AF=0.1339;AMR_AF=0.1369;AFR_AF=0.3419;EUR_AF=0.1899;SAS_AF=0.1207;AA=C|||;VT=SNP
6	32686248	rs9275661	T	C	100	PASS	AC=990;AF=0.197684;AN=5008;NS=2504;DP=19623;EAS_AF=0.1339;AMR_AF=0.1369;AFR_AF=0.3411;EUR_AF=0.1899;SAS_AF=0.1207;AA=T|||;VT=SNP
6	32686264	rs13195585	A	G	100	PASS	AC=2131;AF=0.425519;AN=5008;NS=2504;DP=19164;EAS_AF=0.628;AMR_AF=0.4654;AFR_AF=0.1672;EUR_AF=0.4513;SAS_AF=0.5112;AA=A|||;VT=SNP
6	32686317	rs3129737	A	G	100	PASS	AC=784;AF=0.15655;AN=5008;NS=2504;DP=18612;EAS_AF=0.1062;AMR_AF=0.1671;AFR_AF=0.1218;EUR_AF=0.1451;SAS_AF=0.2597;AA=A|||;VT=SNP
6	32686324	rs12205281	T	G	100	PASS	AC=2129;AF=0.42512;AN=5008;NS=2504;DP=18464;EAS_AF=0.629;AMR_AF=0.464;AFR_AF=0.1664;EUR_AF=0.4503;SAS_AF=0.5112;AA=T|||;VT=SNP
6	32686380	rs9275663	C	G	100	PASS	AC=991;AF=0.197883;AN=5008;NS=2504;DP=17826;EAS_AF=0.1339;AMR_AF=0.1369;AFR_AF=0.3419;EUR_AF=0.1889;SAS_AF=0.1217;AA=c|||;VT=SNP
6	32686468	rs78618097	C	T	100	PASS	AC=2117;AF=0.422724;AN=5008;NS=2504;DP=14470;EAS_AF=0.6339;AMR_AF=0.4539;AFR_AF=0.1626;EUR_AF=0.4493;SAS_AF=0.5072;AA=c|||;VT=SNP
6	32686525	rs28380312	A	G	100	PASS	AC=2113;AF=0.421925;AN=5008;NS=2504;DP=16534;EAS_AF=0.629;AMR_AF=0.4568;AFR_AF=0.1634;EUR_AF=0.4483;SAS_AF=0.5061;AA=A|||;VT=SNP
6	32686591	rs3129738	C	T	100	PASS	AC=623;AF=0.124401;AN=5008;NS=2504;DP=18806;EAS_AF=0.0704;AMR_AF=0.1585;AFR_AF=0.1218;EUR_AF=0.1441;SAS_AF=0.1391;AA=C|||;VT=SNP
6	32686806	rs9275674	C	T	100	PASS	AC=990;AF=0.197684;AN=5008;NS=2504;DP=16571;EAS_AF=0.1339;AMR_AF=0.1369;AFR_AF=0.3411;EUR_AF=0.1899;SAS_AF=0.1207;AA=C|||;VT=SNP
6	32686921	rs3129740	G	A	100	PASS	AC=3904;AF=0.779553;AN=5008;NS=2504;DP=16328;EAS_AF=0.869;AMR_AF=0.768;AFR_AF=0.6301;EUR_AF=0.7843;SAS_AF=0.8926;AA=A|||;VT=SNP
6	32686984	rs28772320	A	C	100	PASS	AC=2127;AF=0.42472;AN=5008;NS=2504;DP=15930;EAS_AF=0.629;AMR_AF=0.464;AFR_AF=0.1672;EUR_AF=0.4483;SAS_AF=0.5102;AA=A|||;VT=SNP
6	32687012	rs17428118	G	A	100	PASS	AC=2126;AF=0.424521;AN=5008;NS=2504;DP=16100;EAS_AF=0.629;AMR_AF=0.464;AFR_AF=0.1672;EUR_AF=0.4473;SAS_AF=0.5102;AA=G|||;VT=SNP
6	32687057	rs28772322	G	C	100	PASS	AC=2126;AF=0.424521;AN=5008;NS=2504;DP=16124;EAS_AF=0.629;AMR_AF=0.464;AFR_AF=0.1672;EUR_AF=0.4473;SAS_AF=0.5102;AA=G|||;VT=SNP
6	32687081	rs114121446	A	G	100	PASS	AC=202;AF=0.0403355;AN=5008;NS=2504;DP=15695;EAS_AF=0.0357;AMR_AF=0.0231;AFR_AF=0.0008;EUR_AF=0.0288;SAS_AF=0.1227;AA=A|||;VT=SNP
6	32687102	rs3129741	G	A	100	PASS	AC=4267;AF=0.852037;AN=5008;NS=2504;DP=14101;EAS_AF=0.9107;AMR_AF=0.8112;AFR_AF=0.8268;EUR_AF=0.7932;SAS_AF=0.9151;AA=A|||;VT=SNP
6	32687212	rs3129743	A	G	100	PASS	AC=785;AF=0.156749;AN=5008;NS=2504;DP=12955;EAS_AF=0.1062;AMR_AF=0.1671;AFR_AF=0.1218;EUR_AF=0.1461;SAS_AF=0.2597;AA=A|||;VT=SNP
6	32687218	rs9275680	C	T	100	PASS	AC=1018;AF=0.203275;AN=5008;NS=2504;DP=13223;EAS_AF=0.1409;AMR_AF=0.1412;AFR_AF=0.3457;EUR_AF=0.1958;SAS_AF=0.1268;AA=C|||;VT=SNP
6	32687294	rs3129744	G	T	100	PASS	AC=3904;AF=0.779553;AN=5008;NS=2504;DP=15835;EAS_AF=0.869;AMR_AF=0.768;AFR_AF=0.6301;EUR_AF=0.7843;SAS_AF=0.8926;AA=T|||;VT=SNP
6	32687297	rs9275682	A	G	100	PASS	AC=997;AF=0.199081;AN=5008;NS=2504;DP=16024;EAS_AF=0.1409;AMR_AF=0.1369;AFR_AF=0.3411;EUR_AF=0.1899;SAS_AF=0.1207;AA=A|||;VT=SNP
6	32687319	rs28557364	T	C	100	PASS	AC=241;AF=0.048123;AN=5008;NS=2504;DP=16897;EAS_AF=0.0109;AMR_AF=0.0159;AFR_AF=0.1528;EUR_AF=0.007;SAS_AF=0.0102;AA=T|||;VT=SNP
6	32687329	rs9275683	G	A	100	PASS	AC=2906;AF=0.580272;AN=5008;NS=2504;DP=17101;EAS_AF=0.7282;AMR_AF=0.6311;AFR_AF=0.289;EUR_AF=0.5944;SAS_AF=0.771;AA=A|||;VT=SNP
6	32687358	rs3104401	A	G	100	PASS	AC=786;AF=0.156949;AN=5008;NS=2504;DP=16677;EAS_AF=0.1062;AMR_AF=0.1671;AFR_AF=0.1218;EUR_AF=0.1461;SAS_AF=0.2607;AA=A|||;VT=SNP
6	32687421	rs9469224	T	C	100	PASS	AC=2120;AF=0.423323;AN=5008;NS=2504;DP=14166;EAS_AF=0.622;AMR_AF=0.464;AFR_AF=0.1672;EUR_AF=0.4483;SAS_AF=0.5102;AA=T|||;VT=SNP
6	32687435	rs9469225	A	T	100	PASS	AC=799;AF=0.159545;AN=5008;NS=2504;DP=12515;EAS_AF=0.1101;AMR_AF=0.17;AFR_AF=0.1233;EUR_AF=0.1501;SAS_AF=0.2618;AA=a|||;VT=SNP
6	32687570	rs9275686	G	A	100	PASS	AC=997;AF=0.199081;AN=5008;NS=2504;DP=16624;EAS_AF=0.1409;AMR_AF=0.1369;AFR_AF=0.3411;EUR_AF=0.1899;SAS_AF=0.1207;AA=G|||;VT=SNP
6	32687588	rs3129746	C	A	100	PASS	AC=3903;AF=0.779353;AN=5008;NS=2504;DP=17163;EAS_AF=0.869;AMR_AF=0.768;AFR_AF=0.6301;EUR_AF=0.7843;SAS_AF=0.8916;AA=A|||;VT=SNP
6	32687668	rs9275688	A	T	100	PASS	AC=3908;AF=0.780351;AN=5008;NS=2504;DP=17841;EAS_AF=0.87;AMR_AF=0.7695;AFR_AF=0.6309;EUR_AF=0.7853;SAS_AF=0.8926;AA=T|||;VT=SNP
6	32687689	rs9275689	G	A	100	PASS	AC=3906;AF=0.779952;AN=5008;NS=2504;DP=18179;EAS_AF=0.87;AMR_AF=0.768;AFR_AF=0.6309;EUR_AF=0.7843;SAS_AF=0.8926;AA=A|||;VT=SNP
6	32687720	rs9275690	G	A	100	PASS	AC=998;AF=0.199281;AN=5008;NS=2504;DP=18550;EAS_AF=0.1409;AMR_AF=0.1369;AFR_AF=0.3419;EUR_AF=0.1899;SAS_AF=0.1207;AA=G|||;VT=SNP
6	32687724	rs9275691	A	G	100	PASS	AC=786;AF=0.156949;AN=5008;NS=2504;DP=18703;EAS_AF=0.1062;AMR_AF=0.1671;AFR_AF=0.1218;EUR_AF=0.1461;SAS_AF=0.2607;AA=A|||;VT=SNP
6	32687766	rs9275692	A	T	100	PASS	AC=786;AF=0.156949;AN=5008;NS=2504;DP=18898;EAS_AF=0.1062;AMR_AF=0.1671;AFR_AF=0.1218;EUR_AF=0.1461;SAS_AF=0.2607;AA=A|||;VT=SNP
6	32687866	rs9275693	A	C	100	PASS	AC=3910;AF=0.780751;AN=5008;NS=2504;DP=13693;EAS_AF=0.874;AMR_AF=0.7695;AFR_AF=0.6331;EUR_AF=0.7783;SAS_AF=0.8947;AA=C|||;VT=SNP
6	32687880	rs9469227	G	T	100	PASS	AC=2094;AF=0.418131;AN=5008;NS=2504;DP=13380;EAS_AF=0.62;AMR_AF=0.4625;AFR_AF=0.1634;EUR_AF=0.4394;SAS_AF=0.501;AA=G|||;VT=SNP
6	32687890	rs9469228	A	G	100	PASS	AC=2095;AF=0.418331;AN=5008;NS=2504;DP=13671;EAS_AF=0.621;AMR_AF=0.4625;AFR_AF=0.1634;EUR_AF=0.4394;SAS_AF=0.501;AA=A|||;VT=SNP
6	32687904	rs9275696	A	G	100	PASS	AC=1008;AF=0.201278;AN=5008;NS=2504;DP=14268;EAS_AF=0.1429;AMR_AF=0.1383;AFR_AF=0.3449;EUR_AF=0.1899;SAS_AF=0.1237;AA=A|||;VT=SNP
6	32687960	rs9275697	A	T	100	PASS	AC=4269;AF=0.852436;AN=5008;NS=2504;DP=15872;EAS_AF=0.9107;AMR_AF=0.8112;AFR_AF=0.8283;EUR_AF=0.7932;SAS_AF=0.9151;AA=T|||;VT=SNP
6	32687973	rs9275698	A	G	100	PASS	AC=1788;AF=0.357029;AN=5008;NS=2504;DP=16434;EAS_AF=0.247;AMR_AF=0.3055;AFR_AF=0.4652;EUR_AF=0.336;SAS_AF=0.3824;AA=a|||;VT=SNP
6	32688021	rs9275699	T	G	100	PASS	AC=1001;AF=0.19988;AN=5008;NS=2504;DP=16891;EAS_AF=0.1409;AMR_AF=0.1369;AFR_AF=0.3434;EUR_AF=0.1899;SAS_AF=0.1217;AA=T|||;VT=SNP
6	32688055	rs9275700	G	T	100	PASS	AC=3907;AF=0.780152;AN=5008;NS=2504;DP=16637;EAS_AF=0.8681;AMR_AF=0.7666;AFR_AF=0.6331;EUR_AF=0.7853;SAS_AF=0.8926;AA=g|||;VT=SNP
6	32688060	rs9275701	T	C	100	PASS	AC=3907;AF=0.780152;AN=5008;NS=2504;DP=16532;EAS_AF=0.8681;AMR_AF=0.7666;AFR_AF=0.6331;EUR_AF=0.7853;SAS_AF=0.8926;AA=t|||;VT=SNP
6	32688100	rs9275702	G	T	100	PASS	AC=999;AF=0.199481;AN=5008;NS=2504;DP=16616;EAS_AF=0.1419;AMR_AF=0.1369;AFR_AF=0.3419;EUR_AF=0.1899;SAS_AF=0.1207;AA=G|||;VT=SNP
6	32688123	rs9275703	C	T	100	PASS	AC=3901;AF=0.778954;AN=5008;NS=2504;DP=16773;EAS_AF=0.869;AMR_AF=0.7666;AFR_AF=0.6286;EUR_AF=0.7843;SAS_AF=0.8926;AA=c|||;VT=SNP
6	32688133	rs9275704	C	G	100	PASS	AC=621;AF=0.124002;AN=5008;NS=2504;DP=17128;EAS_AF=0.0704;AMR_AF=0.1571;AFR_AF=0.121;EUR_AF=0.1441;SAS_AF=0.1391;AA=C|||;VT=SNP
6	32688189	rs9275709	G	A	100	PASS	AC=327;AF=0.0652955;AN=5008;NS=2504;DP=16148;EAS_AF=0.0179;AMR_AF=0.0663;AFR_AF=0.0068;EUR_AF=0.1561;SAS_AF=0.0992;AA=G|||;VT=SNP
6	32688232	rs9469230	G	A	100	PASS	AC=2051;AF=0.409545;AN=5008;NS=2504;DP=13524;EAS_AF=0.5992;AMR_AF=0.4524;AFR_AF=0.1566;EUR_AF=0.4354;SAS_AF=0.499;AA=G|||;VT=SNP
6	32688288	rs9275715	G	A	100	PASS	AC=785;AF=0.156749;AN=5008;NS=2504;DP=16106;EAS_AF=0.1062;AMR_AF=0.1671;AFR_AF=0.1218;EUR_AF=0.1451;SAS_AF=0.2607;AA=G|||;VT=SNP
6	32688302	rs9275716	T	C	100	PASS	AC=3849;AF=0.76857;AN=5008;NS=2504;DP=16674;EAS_AF=0.869;AMR_AF=0.7594;AFR_AF=0.5953;EUR_AF=0.7843;SAS_AF=0.8896;AA=C|||;VT=SNP
6	32688313	rs9469232	G	A	100	PASS	AC=2114;AF=0.422125;AN=5008;NS=2504;DP=17627;EAS_AF=0.621;AMR_AF=0.4625;AFR_AF=0.1657;EUR_AF=0.4483;SAS_AF=0.5082;AA=G|||;VT=SNP
6	32688343	rs9275717	A	C	100	PASS	AC=3899;AF=0.778554;AN=5008;NS=2504;DP=18608;EAS_AF=0.87;AMR_AF=0.7651;AFR_AF=0.6286;EUR_AF=0.7843;SAS_AF=0.8906;AA=C|||;VT=SNP
6	32688432	rs9275720	T	C	100	PASS	AC=3668;AF=0.732428;AN=5008;NS=2504;DP=11238;EAS_AF=0.8224;AMR_AF=0.7435;AFR_AF=0.6127;EUR_AF=0.7634;SAS_AF=0.7618;AA=t|||;VT=SNP
6	32688435	rs9275722	C	T	100	PASS	AC=3835;AF=0.765775;AN=5008;NS=2504;DP=11588;EAS_AF=0.8581;AMR_AF=0.7536;AFR_AF=0.615;EUR_AF=0.7654;SAS_AF=0.8834;AA=T|||;VT=SNP
6	32688483	rs9275723	C	A	100	PASS	AC=1001;AF=0.19988;AN=5008;NS=2504;DP=18220;EAS_AF=0.1419;AMR_AF=0.1369;AFR_AF=0.3411;EUR_AF=0.1918;SAS_AF=0.1217;AA=c|||;VT=SNP
6	32688539	rs9275726	G	T	100	PASS	AC=690;AF=0.13778;AN=5008;NS=2504;DP=17086;EAS_AF=0.0704;AMR_AF=0.1599;AFR_AF=0.1604;EUR_AF=0.1581;SAS_AF=0.1401;AA=G|||;VT=SNP
6	32688638	rs9275728	T	C	100	PASS	AC=998;AF=0.199281;AN=5008;NS=2504;DP=16447;EAS_AF=0.1419;AMR_AF=0.1369;AFR_AF=0.3404;EUR_AF=0.1909;SAS_AF=0.1207;AA=T|||;VT=SNP
6	32688660	rs12197345	A	G	100	PASS	AC=53;AF=0.0105831;AN=5008;NS=2504;DP=17053;EAS_AF=0.0159;AMR_AF=0.0043;AFR_AF=0.0015;EUR_AF=0.0199;SAS_AF=0.0123;AA=A|||;VT=SNP
6	32688728	rs9275729	C	T	100	PASS	AC=3890;AF=0.776757;AN=5008;NS=2504;DP=15191;EAS_AF=0.8681;AMR_AF=0.7637;AFR_AF=0.6263;EUR_AF=0.7813;SAS_AF=0.8906;AA=T|||;VT=SNP
6	32688730	rs9275730	A	C	100	PASS	AC=3890;AF=0.776757;AN=5008;NS=2504;DP=15392;EAS_AF=0.8681;AMR_AF=0.7637;AFR_AF=0.6263;EUR_AF=0.7813;SAS_AF=0.8906;AA=C|||;VT=SNP
6	32688779	rs9275733	A	G	100	PASS	AC=780;AF=0.155751;AN=5008;NS=2504;DP=16542;EAS_AF=0.1071;AMR_AF=0.1643;AFR_AF=0.1188;EUR_AF=0.1441;SAS_AF=0.2618;AA=A|||;VT=SNP
6	32688783	rs9275734	G	A	100	PASS	AC=780;AF=0.155751;AN=5008;NS=2504;DP=16401;EAS_AF=0.1071;AMR_AF=0.1643;AFR_AF=0.1188;EUR_AF=0.1441;SAS_AF=0.2618;AA=G|||;VT=SNP
6	32688804	rs9275737	C	T	100	PASS	AC=3886;AF=0.775958;AN=5008;NS=2504;DP=15294;EAS_AF=0.8661;AMR_AF=0.7637;AFR_AF=0.6256;EUR_AF=0.7823;SAS_AF=0.8885;AA=T|||;VT=SNP
6	32688839	rs9275738	C	T	100	PASS	AC=985;AF=0.196685;AN=5008;NS=2504;DP=13256;EAS_AF=0.1419;AMR_AF=0.1354;AFR_AF=0.3328;EUR_AF=0.1889;SAS_AF=0.1207;AA=C|||;VT=SNP
6	32688857	rs9275739	G	T	100	PASS	AC=3865;AF=0.771765;AN=5008;NS=2504;DP=11606;EAS_AF=0.8661;AMR_AF=0.7594;AFR_AF=0.6157;EUR_AF=0.7773;SAS_AF=0.8885;AA=g|||;VT=SNP
6	32688925	rs9275743	C	T	100	PASS	AC=3876;AF=0.773962;AN=5008;NS=2504;DP=14363;EAS_AF=0.869;AMR_AF=0.7579;AFR_AF=0.6195;EUR_AF=0.7803;SAS_AF=0.8896;AA=T|||;VT=SNP
6	32689013	rs9275744	T	G	100	PASS	AC=3830;AF=0.764776;AN=5008;NS=2504;DP=11852;EAS_AF=0.8651;AMR_AF=0.7464;AFR_AF=0.6074;EUR_AF=0.7704;SAS_AF=0.8814;AA=G|||;VT=SNP
6	32689067	rs9469237	T	C	100	PASS	AC=2121;AF=0.423522;AN=5008;NS=2504;DP=10464;EAS_AF=0.622;AMR_AF=0.464;AFR_AF=0.1672;EUR_AF=0.4483;SAS_AF=0.5112;AA=T|||;VT=SNP
6	32689122	rs9275753	C	T	100	PASS	AC=3865;AF=0.771765;AN=5008;NS=2504;DP=12716;EAS_AF=0.87;AMR_AF=0.7565;AFR_AF=0.6165;EUR_AF=0.7763;SAS_AF=0.8865;AA=T|||;VT=SNP
6	32689146	rs9275754	C	G	100	PASS	AC=3872;AF=0.773163;AN=5008;NS=2504;DP=13316;EAS_AF=0.87;AMR_AF=0.7608;AFR_AF=0.6195;EUR_AF=0.7783;SAS_AF=0.8845;AA=G|||;VT=SNP
6	32689200	rs9275759	A	C	100	PASS	AC=3872;AF=0.773163;AN=5008;NS=2504;DP=15430;EAS_AF=0.87;AMR_AF=0.7622;AFR_AF=0.6195;EUR_AF=0.7783;SAS_AF=0.8834;AA=C|||;VT=SNP
6	32689289	rs9275764	C	T	100	PASS	AC=993;AF=0.198283;AN=5008;NS=2504;DP=16372;EAS_AF=0.1409;AMR_AF=0.1369;AFR_AF=0.3381;EUR_AF=0.1899;SAS_AF=0.1207;AA=c|||;VT=SNP
6	32689324	rs9275765	A	T	100	PASS	AC=3894;AF=0.777556;AN=5008;NS=2504;DP=14775;EAS_AF=0.8681;AMR_AF=0.7651;AFR_AF=0.6271;EUR_AF=0.7843;SAS_AF=0.8896;AA=T|||;VT=SNP
6	32689362	rs9275766	A	G	100	PASS	AC=363;AF=0.072484;AN=5008;NS=2504;DP=12106;EAS_AF=0.0357;AMR_AF=0.1124;AFR_AF=0.0779;EUR_AF=0.0825;SAS_AF=0.0644;AA=A|||;VT=SNP
6	32689414	rs9275767	A	G	100	PASS	AC=3880;AF=0.77476;AN=5008;NS=2504;DP=11515;EAS_AF=0.869;AMR_AF=0.7622;AFR_AF=0.621;EUR_AF=0.7803;SAS_AF=0.8885;AA=G|||;VT=SNP
6	32689432	rs9275770	G	A	100	PASS	AC=973;AF=0.194289;AN=5008;NS=2504;DP=12753;EAS_AF=0.1349;AMR_AF=0.134;AFR_AF=0.3321;EUR_AF=0.1859;SAS_AF=0.1207;AA=A|||;VT=SNP
6	32689450	rs9275771	T	C	100	PASS	AC=3881;AF=0.77496;AN=5008;NS=2504;DP=14492;EAS_AF=0.869;AMR_AF=0.7637;AFR_AF=0.6203;EUR_AF=0.7803;SAS_AF=0.8896;AA=C|||;VT=SNP
6	32689503	rs9275772	T	C	100	PASS	AC=3900;AF=0.778754;AN=5008;NS=2504;DP=17520;EAS_AF=0.869;AMR_AF=0.7666;AFR_AF=0.6293;EUR_AF=0.7843;SAS_AF=0.8906;AA=C|||;VT=SNP
6	32689529	rs9461799	T	C	100	PASS	AC=2121;AF=0.423522;AN=5008;NS=2504;DP=18469;EAS_AF=0.622;AMR_AF=0.464;AFR_AF=0.1672;EUR_AF=0.4483;SAS_AF=0.5112;AA=T|||;VT=SNP
6	32689622	rs9275773	G	A	100	PASS	AC=3900;AF=0.778754;AN=5008;NS=2504;DP=19787;EAS_AF=0.8681;AMR_AF=0.7666;AFR_AF=0.6301;EUR_AF=0.7843;SAS_AF=0.8906;AA=A|||;VT=SNP
6	32689668	rs9275774	G	C	100	PASS	AC=3900;AF=0.778754;AN=5008;NS=2504;DP=17836;EAS_AF=0.8681;AMR_AF=0.7666;AFR_AF=0.6301;EUR_AF=0.7843;SAS_AF=0.8906;AA=C|||;VT=SNP
6	32689687	rs9275775	T	C	100	PASS	AC=3900;AF=0.778754;AN=5008;NS=2504;DP=16728;EAS_AF=0.8681;AMR_AF=0.7666;AFR_AF=0.6301;EUR_AF=0.7843;SAS_AF=0.8906;AA=t|||;VT=SNP
6	32689812	rs9275783	C	T	100	PASS	AC=3849;AF=0.76857;AN=5008;NS=2504;DP=13542;EAS_AF=0.8631;AMR_AF=0.7536;AFR_AF=0.6127;EUR_AF=0.7793;SAS_AF=0.8814;AA=T|||;VT=SNP
6	32689834	rs9275784	C	G	100	PASS	AC=3902;AF=0.779153;AN=5008;NS=2504;DP=13537;EAS_AF=0.869;AMR_AF=0.7666;AFR_AF=0.6301;EUR_AF=0.7843;SAS_AF=0.8916;AA=c|||;VT=SNP
6	32689865	rs9275785	G	C	100	PASS	AC=3878;AF=0.774361;AN=5008;NS=2504;DP=14366;EAS_AF=0.8671;AMR_AF=0.7666;AFR_AF=0.621;EUR_AF=0.7803;SAS_AF=0.8855;AA=g|||;VT=SNP
6	32689946	rs9275792	G	A	100	PASS	AC=970;AF=0.19369;AN=5008;NS=2504;DP=15686;EAS_AF=0.1379;AMR_AF=0.1369;AFR_AF=0.3306;EUR_AF=0.1829;SAS_AF=0.1176;AA=G|||;VT=SNP
6	32690001	rs9469240	C	T	100	PASS	AC=2123;AF=0.423922;AN=5008;NS=2504;DP=17463;EAS_AF=0.623;AMR_AF=0.4625;AFR_AF=0.1672;EUR_AF=0.4473;SAS_AF=0.5143;AA=C|||;VT=SNP
6	32690027	rs9275793	G	A	100	PASS	AC=3903;AF=0.779353;AN=5008;NS=2504;DP=17353;EAS_AF=0.869;AMR_AF=0.768;AFR_AF=0.6301;EUR_AF=0.7843;SAS_AF=0.8916;AA=A|||;VT=SNP
6	32690153	rs9275798	G	A	100	PASS	AC=3898;AF=0.778355;AN=5008;NS=2504;DP=16403;EAS_AF=0.869;AMR_AF=0.7695;AFR_AF=0.6286;EUR_AF=0.7823;SAS_AF=0.8896;AA=A|||;VT=SNP
6	32690157	rs9275799	A	G	100	PASS	AC=622;AF=0.124201;AN=5008;NS=2504;DP=16303;EAS_AF=0.0704;AMR_AF=0.1571;AFR_AF=0.1218;EUR_AF=0.1441;SAS_AF=0.1391;AA=A|||;VT=SNP
6	32690197	rs9275800	T	C	100	PASS	AC=3880;AF=0.77476;AN=5008;NS=2504;DP=14539;EAS_AF=0.8661;AMR_AF=0.7637;AFR_AF=0.6225;EUR_AF=0.7813;SAS_AF=0.8875;AA=C|||;VT=SNP
6	32690208	rs9275801	T	C	100	PASS	AC=3878;AF=0.774361;AN=5008;NS=2504;DP=14237;EAS_AF=0.8661;AMR_AF=0.7637;AFR_AF=0.621;EUR_AF=0.7813;SAS_AF=0.8875;AA=C|||;VT=SNP
6	32690251	rs9275802	C	A	100	PASS	AC=3864;AF=0.771565;AN=5008;NS=2504;DP=12086;EAS_AF=0.8661;AMR_AF=0.7622;AFR_AF=0.615;EUR_AF=0.7773;SAS_AF=0.8865;AA=A|||;VT=SNP
6	32690380	rs9275811	C	A	100	PASS	AC=3850;AF=0.76877;AN=5008;NS=2504;DP=11987;EAS_AF=0.8671;AMR_AF=0.7637;AFR_AF=0.6112;EUR_AF=0.7714;SAS_AF=0.8814;AA=c|||;VT=SNP
6	32690492	rs9275817	G	C	100	PASS	AC=3847;AF=0.768171;AN=5008;NS=2504;DP=11334;EAS_AF=0.8661;AMR_AF=0.7579;AFR_AF=0.6059;EUR_AF=0.7793;SAS_AF=0.8824;AA=C|||;VT=SNP
6	32690671	rs9275825	C	T	100	PASS	AC=3734;AF=0.745607;AN=5008;NS=2504;DP=9151;EAS_AF=0.8611;AMR_AF=0.7363;AFR_AF=0.5545;EUR_AF=0.7614;SAS_AF=0.8753;AA=T|||;VT=SNP
6	32690713	rs9275826	A	G	100	PASS	AC=3903;AF=0.779353;AN=5008;NS=2504;DP=10738;EAS_AF=0.869;AMR_AF=0.768;AFR_AF=0.6301;EUR_AF=0.7843;SAS_AF=0.8916;AA=a|||;VT=SNP
6	32690740	rs9275828	C	T	100	PASS	AC=776;AF=0.154952;AN=5008;NS=2504;DP=12010;EAS_AF=0.1052;AMR_AF=0.1671;AFR_AF=0.1165;EUR_AF=0.1441;SAS_AF=0.2607;AA=C|||;VT=SNP
6	32690784	rs9275829	T	C	100	PASS	AC=957;AF=0.191094;AN=5008;NS=2504;DP=11856;EAS_AF=0.1389;AMR_AF=0.1311;AFR_AF=0.3185;EUR_AF=0.1879;SAS_AF=0.1186;AA=T|||;VT=SNP
6	32690838	rs9275833	G	T	100	PASS	AC=3824;AF=0.763578;AN=5008;NS=2504;DP=10040;EAS_AF=0.8651;AMR_AF=0.7522;AFR_AF=0.5923;EUR_AF=0.7763;SAS_AF=0.8855;AA=T|||;VT=SNP
6	32690945	rs113055714	A	C	100	PASS	AC=2082;AF=0.415735;AN=5008;NS=2504;DP=6582;EAS_AF=0.6151;AMR_AF=0.4524;AFR_AF=0.1604;EUR_AF=0.4394;SAS_AF=0.5051;AA=A|||;VT=SNP
6	32691103	rs79031448	G	A	100	PASS	AC=839;AF=0.167532;AN=5008;NS=2504;DP=11413;EAS_AF=0.1081;AMR_AF=0.1772;AFR_AF=0.1218;EUR_AF=0.1839;SAS_AF=0.2669;AA=G|||;VT=SNP
6	32691133	rs9275847	G	C	100	PASS	AC=2878;AF=0.574681;AN=5008;NS=2504;DP=10291;EAS_AF=0.7222;AMR_AF=0.6239;AFR_AF=0.2837;EUR_AF=0.5875;SAS_AF=0.7679;AA=g|||;VT=SNP
6	32691167	rs2894284	C	T	100	PASS	AC=2213;AF=0.441893;AN=5008;NS=2504;DP=8229;EAS_AF=0.7292;AMR_AF=0.4553;AFR_AF=0.1619;EUR_AF=0.4414;SAS_AF=0.5153;AA=C|||;VT=SNP
6	32691308	rs9275857	C	T	100	PASS	AC=3755;AF=0.7498;AN=5008;NS=2504;DP=13561;EAS_AF=0.755;AMR_AF=0.7594;AFR_AF=0.6263;EUR_AF=0.7753;SAS_AF=0.8783;AA=c|||;VT=SNP
6	32691344	rs2395241	T	C	100	PASS	AC=2106;AF=0.420527;AN=5008;NS=2504;DP=13960;EAS_AF=0.62;AMR_AF=0.4625;AFR_AF=0.1657;EUR_AF=0.4414;SAS_AF=0.5082;AA=T|||;VT=SNP
6	32691415	rs116706159	C	T	100	PASS	AC=252;AF=0.0503195;AN=5008;NS=2504;DP=11923;EAS_AF=0.0347;AMR_AF=0.0403;AFR_AF=0.0424;EUR_AF=0.0596;SAS_AF=0.0746;AA=C|||;VT=SNP
6	32691468	rs79173008	C	T	100	PASS	AC=2079;AF=0.415136;AN=5008;NS=2504;DP=11614;EAS_AF=0.6151;AMR_AF=0.451;AFR_AF=0.1611;EUR_AF=0.4384;SAS_AF=0.5031;AA=C|||;VT=SNP
6	32691568	rs9275874	C	T	100	PASS	AC=3794;AF=0.757588;AN=5008;NS=2504;DP=11965;EAS_AF=0.8601;AMR_AF=0.7291;AFR_AF=0.6006;EUR_AF=0.7654;SAS_AF=0.8763;AA=c|||;VT=SNP
6	32691601	rs76764455	G	A	100	PASS	AC=773;AF=0.154353;AN=5008;NS=2504;DP=13119;EAS_AF=0.1062;AMR_AF=0.1628;AFR_AF=0.1172;EUR_AF=0.1421;SAS_AF=0.2607;AA=g|||;VT=SNP
6	32691641	rs9275876	T	G	100	PASS	AC=3871;AF=0.772963;AN=5008;NS=2504;DP=13054;EAS_AF=0.869;AMR_AF=0.7579;AFR_AF=0.6188;EUR_AF=0.7803;SAS_AF=0.8855;AA=G|||;VT=SNP
6	32691709	rs763027	T	A	100	PASS	AC=2114;AF=0.422125;AN=5008;NS=2504;DP=17126;EAS_AF=0.622;AMR_AF=0.4625;AFR_AF=0.1664;EUR_AF=0.4473;SAS_AF=0.5072;AA=T|||;VT=SNP
6	32691740	rs2894285	G	T	100	PASS	AC=3895;AF=0.777756;AN=5008;NS=2504;DP=19407;EAS_AF=0.869;AMR_AF=0.768;AFR_AF=0.6271;EUR_AF=0.7843;SAS_AF=0.8875;AA=T|||;VT=SNP
6	32691745	rs763026	C	T	100	PASS	AC=995;AF=0.198682;AN=5008;NS=2504;DP=19930;EAS_AF=0.1409;AMR_AF=0.1369;AFR_AF=0.3411;EUR_AF=0.1899;SAS_AF=0.1186;AA=C|||;VT=SNP
6	32691766	rs9275882	A	G	100	PASS	AC=3900;AF=0.778754;AN=5008;NS=2504;DP=20406;EAS_AF=0.869;AMR_AF=0.7666;AFR_AF=0.6293;EUR_AF=0.7843;SAS_AF=0.8906;AA=G|||;VT=SNP
6	32691775	rs77393431	T	C	100	PASS	AC=785;AF=0.156749;AN=5008;NS=2504;DP=20568;EAS_AF=0.1062;AMR_AF=0.1671;AFR_AF=0.1218;EUR_AF=0.1451;SAS_AF=0.2607;AA=T|||;VT=SNP
6	32691886	rs9275885	A	G	100	PASS	AC=3888;AF=0.776358;AN=5008;NS=2504;DP=16951;EAS_AF=0.8661;AMR_AF=0.7651;AFR_AF=0.6256;EUR_AF=0.7813;SAS_AF=0.8906;AA=a|||;VT=SNP
6	32691937	rs763025	A	G	100	PASS	AC=999;AF=0.199481;AN=5008;NS=2504;DP=16771;EAS_AF=0.1409;AMR_AF=0.1369;AFR_AF=0.3419;EUR_AF=0.1909;SAS_AF=0.1207;AA=A|||;VT=SNP
6	32691944	rs763024	G	A	100	PASS	AC=2894;AF=0.577875;AN=5008;NS=2504;DP=17219;EAS_AF=0.7252;AMR_AF=0.6282;AFR_AF=0.2852;EUR_AF=0.5924;SAS_AF=0.771;AA=G|||;VT=SNP
6	32691999	rs9275894	A	C	100	PASS	AC=3902;AF=0.779153;AN=5008;NS=2504;DP=19087;EAS_AF=0.8681;AMR_AF=0.768;AFR_AF=0.6309;EUR_AF=0.7823;SAS_AF=0.8926;AA=C|||;VT=SNP
6	32692023	rs9275895	T	C	100	PASS	AC=3902;AF=0.779153;AN=5008;NS=2504;DP=19389;EAS_AF=0.869;AMR_AF=0.768;AFR_AF=0.6301;EUR_AF=0.7823;SAS_AF=0.8926;AA=t|||;VT=SNP
6	32692060	rs9275896	A	G	100	PASS	AC=3902;AF=0.779153;AN=5008;NS=2504;DP=18809;EAS_AF=0.869;AMR_AF=0.7666;AFR_AF=0.6301;EUR_AF=0.7833;SAS_AF=0.8926;AA=G|||;VT=SNP
6	32692062	rs9469244	C	T	100	PASS	AC=787;AF=0.157149;AN=5008;NS=2504;DP=18869;EAS_AF=0.1062;AMR_AF=0.1671;AFR_AF=0.1218;EUR_AF=0.1461;SAS_AF=0.2618;AA=C|||;VT=SNP
6	32692084	rs9469245	C	T	100	PASS	AC=2117;AF=0.422724;AN=5008;NS=2504;DP=18899;EAS_AF=0.622;AMR_AF=0.4611;AFR_AF=0.1664;EUR_AF=0.4473;SAS_AF=0.5112;AA=C|||;VT=SNP
6	32692094	rs9275899	T	A	100	PASS	AC=996;AF=0.198882;AN=5008;NS=2504;DP=18926;EAS_AF=0.1409;AMR_AF=0.1369;AFR_AF=0.3411;EUR_AF=0.1899;SAS_AF=0.1196;AA=T|||;VT=SNP
6	32692122	rs9275900	C	T	100	PASS	AC=4267;AF=0.852037;AN=5008;NS=2504;DP=18555;EAS_AF=0.9107;AMR_AF=0.8112;AFR_AF=0.8268;EUR_AF=0.7932;SAS_AF=0.9151;AA=T|||;VT=SNP
6	32692216	rs9275901	T	C	100	PASS	AC=3903;AF=0.779353;AN=5008;NS=2504;DP=19117;EAS_AF=0.869;AMR_AF=0.7666;AFR_AF=0.6309;EUR_AF=0.7843;SAS_AF=0.8916;AA=t|||;VT=SNP
6	32692227	rs9469246	T	G	100	PASS	AC=2283;AF=0.455871;AN=5008;NS=2504;DP=18627;EAS_AF=0.6577;AMR_AF=0.4741;AFR_AF=0.1672;EUR_AF=0.4503;SAS_AF=0.6309;AA=T|||;VT=SNP
6	32692238	rs9275902	T	G	100	PASS	AC=620;AF=0.123802;AN=5008;NS=2504;DP=18331;EAS_AF=0.0704;AMR_AF=0.1556;AFR_AF=0.121;EUR_AF=0.1441;SAS_AF=0.1391;AA=T|||;VT=SNP
6	32692311	rs2859066	A	C	100	PASS	AC=777;AF=0.155152;AN=5008;NS=2504;DP=16833;EAS_AF=0.1062;AMR_AF=0.1643;AFR_AF=0.1203;EUR_AF=0.1451;SAS_AF=0.2566;AA=A|||;VT=SNP
6	32692337	rs9275908	A	T	100	PASS	AC=3884;AF=0.775559;AN=5008;NS=2504;DP=16459;EAS_AF=0.8641;AMR_AF=0.7637;AFR_AF=0.6286;EUR_AF=0.7803;SAS_AF=0.8865;AA=a|||;VT=SNP
6	32692339	rs9275909	T	C	100	PASS	AC=3884;AF=0.775559;AN=5008;NS=2504;DP=17074;EAS_AF=0.8641;AMR_AF=0.7637;AFR_AF=0.6286;EUR_AF=0.7803;SAS_AF=0.8865;AA=t|||;VT=SNP
6	32692391	rs9275911	A	G	100	PASS	AC=1000;AF=0.199681;AN=5008;NS=2504;DP=17918;EAS_AF=0.1409;AMR_AF=0.1369;AFR_AF=0.3427;EUR_AF=0.1909;SAS_AF=0.1207;AA=A|||;VT=SNP
6	32692413	rs9275914	C	T	100	PASS	AC=3897;AF=0.778155;AN=5008;NS=2504;DP=18827;EAS_AF=0.8671;AMR_AF=0.768;AFR_AF=0.6293;EUR_AF=0.7823;SAS_AF=0.8906;AA=T|||;VT=SNP
6	32692493	rs9275915	G	C	100	PASS	AC=3900;AF=0.778754;AN=5008;NS=2504;DP=18848;EAS_AF=0.869;AMR_AF=0.768;AFR_AF=0.6293;EUR_AF=0.7843;SAS_AF=0.8896;AA=C|||;VT=SNP
6	32692553	rs9275917	C	A	100	PASS	AC=3896;AF=0.777955;AN=5008;NS=2504;DP=18470;EAS_AF=0.8671;AMR_AF=0.7637;AFR_AF=0.6301;EUR_AF=0.7843;SAS_AF=0.8896;AA=A|||;VT=SNP
6	32692580	rs9275918	T	C	100	PASS	AC=3891;AF=0.776957;AN=5008;NS=2504;DP=17817;EAS_AF=0.8671;AMR_AF=0.7608;AFR_AF=0.6293;EUR_AF=0.7833;SAS_AF=0.8885;AA=C|||;VT=SNP
6	32692587	rs9275919	T	C	100	PASS	AC=3891;AF=0.776957;AN=5008;NS=2504;DP=17233;EAS_AF=0.8671;AMR_AF=0.7608;AFR_AF=0.6293;EUR_AF=0.7833;SAS_AF=0.8885;AA=C|||;VT=SNP
6	32692617	rs9275921	T	C	100	PASS	AC=3899;AF=0.778554;AN=5008;NS=2504;DP=18045;EAS_AF=0.8681;AMR_AF=0.7651;AFR_AF=0.6286;EUR_AF=0.7863;SAS_AF=0.8906;AA=C|||;VT=SNP
6	32692688	rs9275922	C	T	100	PASS	AC=383;AF=0.0764776;AN=5008;NS=2504;DP=20186;EAS_AF=0.0179;AMR_AF=0.0706;AFR_AF=0.0401;EUR_AF=0.167;SAS_AF=0.0971;AA=C|||;VT=SNP
6	32692711	rs9275923	C	A	100	PASS	AC=3904;AF=0.779553;AN=5008;NS=2504;DP=20191;EAS_AF=0.869;AMR_AF=0.768;AFR_AF=0.6301;EUR_AF=0.7853;SAS_AF=0.8916;AA=A|||;VT=SNP
6	32692745	rs9275926	C	A	100	PASS	AC=3905;AF=0.779752;AN=5008;NS=2504;DP=20014;EAS_AF=0.869;AMR_AF=0.768;AFR_AF=0.6309;EUR_AF=0.7853;SAS_AF=0.8916;AA=c|||;VT=SNP
6	32692780	rs9275927	G	A	100	PASS	AC=623;AF=0.124401;AN=5008;NS=2504;DP=19482;EAS_AF=0.0704;AMR_AF=0.1571;AFR_AF=0.1225;EUR_AF=0.1441;SAS_AF=0.1391;AA=G|||;VT=SNP
6	32692782	rs9275928	C	T	100	PASS	AC=3903;AF=0.779353;AN=5008;NS=2504;DP=19544;EAS_AF=0.869;AMR_AF=0.7666;AFR_AF=0.6301;EUR_AF=0.7843;SAS_AF=0.8926;AA=T|||;VT=SNP
6	32692812	rs2859064	T	C	100	PASS	AC=2119;AF=0.423123;AN=5008;NS=2504;DP=18390;EAS_AF=0.622;AMR_AF=0.464;AFR_AF=0.1649;EUR_AF=0.4483;SAS_AF=0.5123;AA=T|||;VT=SNP
6	32692838	rs9275929	G	A	100	PASS	AC=3884;AF=0.775559;AN=5008;NS=2504;DP=16727;EAS_AF=0.8681;AMR_AF=0.7637;AFR_AF=0.6248;EUR_AF=0.7803;SAS_AF=0.8875;AA=A|||;VT=SNP
6	32692842	rs9275930	T	A	100	PASS	AC=3884;AF=0.775559;AN=5008;NS=2504;DP=16374;EAS_AF=0.8681;AMR_AF=0.7637;AFR_AF=0.6248;EUR_AF=0.7803;SAS_AF=0.8875;AA=A|||;VT=SNP
6	32692919	rs9275935	T	G	100	PASS	AC=3882;AF=0.77516;AN=5008;NS=2504;DP=14599;EAS_AF=0.8661;AMR_AF=0.7622;AFR_AF=0.6233;EUR_AF=0.7813;SAS_AF=0.8896;AA=G|||;VT=SNP
6	32692933	rs9275936	G	A	100	PASS	AC=991;AF=0.197883;AN=5008;NS=2504;DP=14472;EAS_AF=0.1409;AMR_AF=0.1354;AFR_AF=0.3381;EUR_AF=0.1889;SAS_AF=0.1207;AA=G|||;VT=SNP
6	32692953	rs13206011	T	C	100	PASS	AC=2279;AF=0.455072;AN=5008;NS=2504;DP=14090;EAS_AF=0.6577;AMR_AF=0.4726;AFR_AF=0.1664;EUR_AF=0.4503;SAS_AF=0.6288;AA=T|||;VT=SNP
6	32692974	rs9275938	T	C	100	PASS	AC=3850;AF=0.76877;AN=5008;NS=2504;DP=13431;EAS_AF=0.8601;AMR_AF=0.755;AFR_AF=0.618;EUR_AF=0.7724;SAS_AF=0.8845;AA=C|||;VT=SNP
6	32693041	rs2859062	G	A	100	PASS	AC=2095;AF=0.418331;AN=5008;NS=2504;DP=12189;EAS_AF=0.62;AMR_AF=0.4568;AFR_AF=0.1619;EUR_AF=0.4414;SAS_AF=0.5061;AA=G|||;VT=SNP
6	32693079	rs9275944	A	G	100	PASS	AC=3838;AF=0.766374;AN=5008;NS=2504;DP=13159;EAS_AF=0.8681;AMR_AF=0.7536;AFR_AF=0.6036;EUR_AF=0.7734;SAS_AF=0.8834;AA=G|||;VT=SNP
6	32693129	rs9275950	C	T	100	PASS	AC=2889;AF=0.576877;AN=5008;NS=2504;DP=15929;EAS_AF=0.7272;AMR_AF=0.6254;AFR_AF=0.2837;EUR_AF=0.5905;SAS_AF=0.7699;AA=C|||;VT=SNP
6	32693182	rs9275951	A	G	100	PASS	AC=3887;AF=0.776158;AN=5008;NS=2504;DP=16138;EAS_AF=0.869;AMR_AF=0.7666;AFR_AF=0.6218;EUR_AF=0.7823;SAS_AF=0.8896;AA=G|||;VT=SNP
6	32693242	rs2858892	A	G	100	PASS	AC=2115;AF=0.422324;AN=5008;NS=2504;DP=12279;EAS_AF=0.622;AMR_AF=0.464;AFR_AF=0.1657;EUR_AF=0.4493;SAS_AF=0.5061;AA=A|||;VT=SNP
6	32693254	rs9275953	C	T	100	PASS	AC=3808;AF=0.760383;AN=5008;NS=2504;DP=11614;EAS_AF=0.8611;AMR_AF=0.7464;AFR_AF=0.6036;EUR_AF=0.7604;SAS_AF=0.8783;AA=T|||;VT=SNP
6	32693401	rs9275961	T	G	100	PASS	AC=3851;AF=0.76897;AN=5008;NS=2504;DP=10497;EAS_AF=0.8661;AMR_AF=0.745;AFR_AF=0.618;EUR_AF=0.7724;SAS_AF=0.8865;AA=G|||;VT=SNP
6	32693428	rs9275964	C	T	100	PASS	AC=4246;AF=0.847843;AN=5008;NS=2504;DP=11647;EAS_AF=0.9087;AMR_AF=0.7983;AFR_AF=0.826;EUR_AF=0.7863;SAS_AF=0.9131;AA=T|||;VT=SNP
6	32693482	rs9275965	C	A	100	PASS	AC=872;AF=0.174121;AN=5008;NS=2504;DP=14611;EAS_AF=0.0288;AMR_AF=0.1369;AFR_AF=0.3404;EUR_AF=0.1899;SAS_AF=0.1094;AA=C|||;VT=SNP
6	32693506	rs74751566	C	T	100	PASS	AC=123;AF=0.0245607;AN=5008;NS=2504;DP=14973;EAS_AF=0.0169;AMR_AF=0.0216;AFR_AF=0.003;EUR_AF=0.0696;SAS_AF=0.0174;AA=C|||;VT=SNP
6	32693520	rs9275967	G	A	100	PASS	AC=3901;AF=0.778954;AN=5008;NS=2504;DP=15177;EAS_AF=0.869;AMR_AF=0.768;AFR_AF=0.6301;EUR_AF=0.7843;SAS_AF=0.8896;AA=A|||;VT=SNP
6	32693566	rs9275968	T	G	100	PASS	AC=3904;AF=0.779553;AN=5008;NS=2504;DP=15452;EAS_AF=0.869;AMR_AF=0.7695;AFR_AF=0.6293;EUR_AF=0.7843;SAS_AF=0.8926;AA=T|||;VT=SNP
6	32693570	rs9275969	A	G	100	PASS	AC=4266;AF=0.851837;AN=5008;NS=2504;DP=14767;EAS_AF=0.9107;AMR_AF=0.8112;AFR_AF=0.8275;EUR_AF=0.7932;SAS_AF=0.9131;AA=G|||;VT=SNP
6	32693615	rs9275970	T	C	100	PASS	AC=990;AF=0.197684;AN=5008;NS=2504;DP=15857;EAS_AF=0.1349;AMR_AF=0.1369;AFR_AF=0.3411;EUR_AF=0.1899;SAS_AF=0.1196;AA=T|||;VT=SNP
6	32693681	rs9275971	A	G	100	PASS	AC=3897;AF=0.778155;AN=5008;NS=2504;DP=13953;EAS_AF=0.8681;AMR_AF=0.7666;AFR_AF=0.6301;EUR_AF=0.7843;SAS_AF=0.8875;AA=G|||;VT=SNP
6	32693752	rs9275974	C	A	100	PASS	AC=3892;AF=0.777157;AN=5008;NS=2504;DP=13321;EAS_AF=0.8681;AMR_AF=0.7666;AFR_AF=0.6271;EUR_AF=0.7823;SAS_AF=0.8885;AA=A|||;VT=SNP
6	32693844	rs2859059	G	A	100	PASS	AC=1465;AF=0.292532;AN=5008;NS=2504;DP=11176;EAS_AF=0.4425;AMR_AF=0.3242;AFR_AF=0.1059;EUR_AF=0.3161;SAS_AF=0.3436;AA=G|||;VT=SNP
6	32693861	rs9275978	G	A	100	PASS	AC=3851;AF=0.76897;AN=5008;NS=2504;DP=11272;EAS_AF=0.8611;AMR_AF=0.7608;AFR_AF=0.6172;EUR_AF=0.7724;SAS_AF=0.8814;AA=g|||;VT=SNP
6	32693903	rs9275979	C	A	100	PASS	AC=3832;AF=0.765176;AN=5008;NS=2504;DP=10418;EAS_AF=0.8571;AMR_AF=0.7608;AFR_AF=0.6051;EUR_AF=0.7724;SAS_AF=0.8824;AA=A|||;VT=SNP
6	32693918	rs9275981	T	G	100	PASS	AC=3837;AF=0.766174;AN=5008;NS=2504;DP=9901;EAS_AF=0.8581;AMR_AF=0.7608;AFR_AF=0.6051;EUR_AF=0.7744;SAS_AF=0.8845;AA=G|||;VT=SNP
6	32694042	rs115222658	G	A	100	PASS	AC=208;AF=0.0415335;AN=5008;NS=2504;DP=12034;EAS_AF=0.0347;AMR_AF=0.0346;AFR_AF=0.0121;EUR_AF=0.0606;SAS_AF=0.0736;AA=G|||;VT=SNP
6	32694044	rs9275985	A	G	100	PASS	AC=3885;AF=0.775759;AN=5008;NS=2504;DP=12026;EAS_AF=0.8681;AMR_AF=0.7637;AFR_AF=0.6256;EUR_AF=0.7803;SAS_AF=0.8875;AA=G|||;VT=SNP
6	32694068	rs9275986	A	G	100	PASS	AC=986;AF=0.196885;AN=5008;NS=2504;DP=13107;EAS_AF=0.1339;AMR_AF=0.1354;AFR_AF=0.3396;EUR_AF=0.1899;SAS_AF=0.1196;AA=A|||;VT=SNP
6	32694134	rs115894933	G	A	100	PASS	AC=162;AF=0.0323482;AN=5008;NS=2504;DP=13219;EAS_AF=0.0268;AMR_AF=0.0187;AFR_AF=0.0015;EUR_AF=0.0736;SAS_AF=0.047;AA=G|||;VT=SNP
6	32694169	rs9275988	C	A	100	PASS	AC=983;AF=0.196286;AN=5008;NS=2504;DP=11212;EAS_AF=0.1339;AMR_AF=0.1354;AFR_AF=0.3381;EUR_AF=0.1899;SAS_AF=0.1186;AA=C|||;VT=SNP
6	32694242	rs9275991	G	A	100	PASS	AC=3882;AF=0.77516;AN=5008;NS=2504;DP=12523;EAS_AF=0.8661;AMR_AF=0.7637;AFR_AF=0.6233;EUR_AF=0.7813;SAS_AF=0.8885;AA=A|||;VT=SNP
6	32694295	rs9275993	T	C	100	PASS	AC=3879;AF=0.774561;AN=5008;NS=2504;DP=11846;EAS_AF=0.8661;AMR_AF=0.7594;AFR_AF=0.6263;EUR_AF=0.7763;SAS_AF=0.8896;AA=C|||;VT=SNP
6	32694296	rs9275994	T	C	100	PASS	AC=3879;AF=0.774561;AN=5008;NS=2504;DP=12178;EAS_AF=0.8661;AMR_AF=0.7594;AFR_AF=0.6263;EUR_AF=0.7763;SAS_AF=0.8896;AA=C|||;VT=SNP
6	32694319	rs2858889	A	G	100	PASS	AC=2112;AF=0.421725;AN=5008;NS=2504;DP=12430;EAS_AF=0.626;AMR_AF=0.4597;AFR_AF=0.1657;EUR_AF=0.4414;SAS_AF=0.5102;AA=A|||;VT=SNP
6	32694415	rs9275997	C	T	100	PASS	AC=3887;AF=0.776158;AN=5008;NS=2504;DP=14744;EAS_AF=0.8661;AMR_AF=0.7608;AFR_AF=0.6248;EUR_AF=0.7833;SAS_AF=0.8916;AA=T|||;VT=SNP
6	32694420	rs2859056	A	T	100	PASS	AC=2739;AF=0.546925;AN=5008;NS=2504;DP=15178;EAS_AF=0.6964;AMR_AF=0.6138;AFR_AF=0.2874;EUR_AF=0.5915;SAS_AF=0.6503;AA=A|||;VT=SNP
6	32694472	rs2858888	T	G	100	PASS	AC=2121;AF=0.423522;AN=5008;NS=2504;DP=17894;EAS_AF=0.626;AMR_AF=0.4625;AFR_AF=0.1657;EUR_AF=0.4473;SAS_AF=0.5112;AA=T|||;VT=SNP
6	32694604	rs9276007	A	G	100	PASS	AC=3888;AF=0.776358;AN=5008;NS=2504;DP=16459;EAS_AF=0.8671;AMR_AF=0.768;AFR_AF=0.6271;EUR_AF=0.7783;SAS_AF=0.8885;AA=G|||;VT=SNP
6	32694633	rs9276008	C	T	100	PASS	AC=3894;AF=0.777556;AN=5008;NS=2504;DP=18011;EAS_AF=0.8671;AMR_AF=0.7709;AFR_AF=0.6293;EUR_AF=0.7783;SAS_AF=0.8896;AA=T|||;VT=SNP
6	32694641	rs9276009	T	C	100	PASS	AC=3894;AF=0.777556;AN=5008;NS=2504;DP=18496;EAS_AF=0.8671;AMR_AF=0.7709;AFR_AF=0.6293;EUR_AF=0.7783;SAS_AF=0.8896;AA=C|||;VT=SNP
6	32694686	rs9276010	A	T	100	PASS	AC=244;AF=0.048722;AN=5008;NS=2504;DP=18891;EAS_AF=0.002;AMR_AF=0.1037;AFR_AF=0.0703;EUR_AF=0.0726;SAS_AF=0.0041;AA=A|||;VT=SNP
6	32694688	rs2859055	G	A	100	PASS	AC=2127;AF=0.42472;AN=5008;NS=2504;DP=18971;EAS_AF=0.629;AMR_AF=0.4654;AFR_AF=0.1672;EUR_AF=0.4463;SAS_AF=0.5112;AA=G|||;VT=SNP
6	32694738	rs9276014	T	C	100	PASS	AC=3902;AF=0.779153;AN=5008;NS=2504;DP=18190;EAS_AF=0.869;AMR_AF=0.7695;AFR_AF=0.6301;EUR_AF=0.7823;SAS_AF=0.8916;AA=C|||;VT=SNP
6	32694759	rs9276015	C	G	100	PASS	AC=3903;AF=0.779353;AN=5008;NS=2504;DP=18506;EAS_AF=0.869;AMR_AF=0.7695;AFR_AF=0.6301;EUR_AF=0.7833;SAS_AF=0.8916;AA=G|||;VT=SNP
6	32695022	rs9276017	T	C	100	PASS	AC=3901;AF=0.778954;AN=5008;NS=2504;DP=21040;EAS_AF=0.869;AMR_AF=0.7666;AFR_AF=0.6293;EUR_AF=0.7843;SAS_AF=0.8916;AA=t|||;VT=SNP
6	32695028	rs9276018	G	A	100	PASS	AC=386;AF=0.0770767;AN=5008;NS=2504;DP=21006;EAS_AF=0.0179;AMR_AF=0.0706;AFR_AF=0.0408;EUR_AF=0.168;SAS_AF=0.0982;AA=g|||;VT=SNP
6	32695075	rs73732611	T	C	100	PASS	AC=241;AF=0.048123;AN=5008;NS=2504;DP=20335;EAS_AF=0.0109;AMR_AF=0.0159;AFR_AF=0.1528;EUR_AF=0.007;SAS_AF=0.0102;AA=t|||;VT=SNP
6	32695082	rs5029394	A	G	100	PASS	AC=3904;AF=0.779553;AN=5008;NS=2504;DP=20073;EAS_AF=0.869;AMR_AF=0.7695;AFR_AF=0.6301;EUR_AF=0.7843;SAS_AF=0.8916;AA=N|||;VT=SNP
6	32695168	rs5029393	G	A	100	PASS	AC=3903;AF=0.779353;AN=5008;NS=2504;DP=19916;EAS_AF=0.869;AMR_AF=0.7695;AFR_AF=0.6301;EUR_AF=0.7843;SAS_AF=0.8906;AA=g|||;VT=SNP
6	32695202	rs73732612	C	T	100	PASS	AC=241;AF=0.048123;AN=5008;NS=2504;DP=19563;EAS_AF=0.0109;AMR_AF=0.0159;AFR_AF=0.1528;EUR_AF=0.007;SAS_AF=0.0102;AA=c|||;VT=SNP
6	32695212	rs9276021	T	C	100	PASS	AC=989;AF=0.197484;AN=5008;NS=2504;DP=18892;EAS_AF=0.1339;AMR_AF=0.1369;AFR_AF=0.3404;EUR_AF=0.1899;SAS_AF=0.1207;AA=t|||;VT=SNP
6	32695236	rs2858886	G	T	100	PASS	AC=2124;AF=0.424121;AN=5008;NS=2504;DP=17254;EAS_AF=0.629;AMR_AF=0.464;AFR_AF=0.1672;EUR_AF=0.4483;SAS_AF=0.5072;AA=g|||;VT=SNP
6	32695256	rs9276023	A	G	100	PASS	AC=3899;AF=0.778554;AN=5008;NS=2504;DP=17353;EAS_AF=0.869;AMR_AF=0.7666;AFR_AF=0.6301;EUR_AF=0.7843;SAS_AF=0.8885;AA=N|||;VT=SNP
6	32695264	rs9276024	T	C	100	PASS	AC=3899;AF=0.778554;AN=5008;NS=2504;DP=17309;EAS_AF=0.869;AMR_AF=0.7666;AFR_AF=0.6301;EUR_AF=0.7843;SAS_AF=0.8885;AA=N|||;VT=SNP
6	32695287	rs9276025	A	G	100	PASS	AC=3895;AF=0.777756;AN=5008;NS=2504;DP=17530;EAS_AF=0.869;AMR_AF=0.7622;AFR_AF=0.6301;EUR_AF=0.7833;SAS_AF=0.8885;AA=N|||;VT=SNP
6	32695317	rs9276027	C	T	100	PASS	AC=3897;AF=0.778155;AN=5008;NS=2504;DP=17519;EAS_AF=0.869;AMR_AF=0.7622;AFR_AF=0.6293;EUR_AF=0.7853;SAS_AF=0.8896;AA=N|||;VT=SNP
6	32695336	rs9276029	G	A	100	PASS	AC=386;AF=0.0770767;AN=5008;NS=2504;DP=17290;EAS_AF=0.0179;AMR_AF=0.0706;AFR_AF=0.0408;EUR_AF=0.168;SAS_AF=0.0982;AA=g|||;VT=SNP
6	32695375	rs9276033	G	A	100	PASS	AC=3883;AF=0.775359;AN=5008;NS=2504;DP=16321;EAS_AF=0.8671;AMR_AF=0.7594;AFR_AF=0.6241;EUR_AF=0.7863;SAS_AF=0.8855;AA=N|||;VT=SNP
6	32695394	rs9276034	A	T	100	PASS	AC=3891;AF=0.776957;AN=5008;NS=2504;DP=16810;EAS_AF=0.8671;AMR_AF=0.7608;AFR_AF=0.6263;EUR_AF=0.7863;SAS_AF=0.8896;AA=N|||;VT=SNP
6	32695401	rs9276035	C	G	100	PASS	AC=3891;AF=0.776957;AN=5008;NS=2504;DP=16928;EAS_AF=0.8671;AMR_AF=0.7608;AFR_AF=0.6271;EUR_AF=0.7863;SAS_AF=0.8885;AA=N|||;VT=SNP
6	32695432	rs9276036	C	T	100	PASS	AC=3888;AF=0.776358;AN=5008;NS=2504;DP=17020;EAS_AF=0.8641;AMR_AF=0.7637;AFR_AF=0.6278;EUR_AF=0.7833;SAS_AF=0.8885;AA=N|||;VT=SNP
6	32695455	rs78705254	C	T	100	PASS	AC=122;AF=0.024361;AN=5008;NS=2504;DP=20188;EAS_AF=0.0169;AMR_AF=0.0216;AFR_AF=0.0038;EUR_AF=0.0676;SAS_AF=0.0174;AA=c|||;VT=SNP
6	32695505	rs9276039	A	T	100	PASS	AC=989;AF=0.197484;AN=5008;NS=2504;DP=21528;EAS_AF=0.1339;AMR_AF=0.1369;AFR_AF=0.3404;EUR_AF=0.1899;SAS_AF=0.1207;AA=a|||;VT=SNP
6	32695521	rs9276040	T	C	100	PASS	AC=3902;AF=0.779153;AN=5008;NS=2504;DP=21790;EAS_AF=0.869;AMR_AF=0.768;AFR_AF=0.6309;EUR_AF=0.7843;SAS_AF=0.8896;AA=N|||;VT=SNP
6	32695632	rs111354809	C	T	100	PASS	AC=623;AF=0.124401;AN=5008;NS=2504;DP=19798;EAS_AF=0.0704;AMR_AF=0.1571;AFR_AF=0.1218;EUR_AF=0.1441;SAS_AF=0.1401;AA=c|||;VT=SNP
6	32695975	rs9276061	T	G	100	PASS	AC=3901;AF=0.778954;AN=5008;NS=2504;DP=21937;EAS_AF=0.869;AMR_AF=0.7666;AFR_AF=0.6301;EUR_AF=0.7833;SAS_AF=0.8916;AA=G|||;VT=SNP
6	32696039	rs9276062	T	A	100	PASS	AC=3901;AF=0.778954;AN=5008;NS=2504;DP=22730;EAS_AF=0.869;AMR_AF=0.7666;AFR_AF=0.6301;EUR_AF=0.7833;SAS_AF=0.8916;AA=T|||;VT=SNP
6	32696075	rs9276063	G	C	100	PASS	AC=3902;AF=0.779153;AN=5008;NS=2504;DP=21907;EAS_AF=0.869;AMR_AF=0.7666;AFR_AF=0.6309;EUR_AF=0.7833;SAS_AF=0.8916;AA=G|||;VT=SNP
6	32696157	rs9276064	A	C	100	PASS	AC=3898;AF=0.778355;AN=5008;NS=2504;DP=15558;EAS_AF=0.8681;AMR_AF=0.7637;AFR_AF=0.6309;EUR_AF=0.7843;SAS_AF=0.8896;AA=A|||;VT=SNP
6	32696194	rs73732642	C	A	100	PASS	AC=241;AF=0.048123;AN=5008;NS=2504;DP=18729;EAS_AF=0.0109;AMR_AF=0.0159;AFR_AF=0.1528;EUR_AF=0.007;SAS_AF=0.0102;AA=C|||;VT=SNP
6	32696238	rs9276067	C	T	100	PASS	AC=3905;AF=0.779752;AN=5008;NS=2504;DP=17847;EAS_AF=0.869;AMR_AF=0.7666;AFR_AF=0.6316;EUR_AF=0.7843;SAS_AF=0.8926;AA=c|||;VT=SNP
6	32696259	rs9276069	A	C	100	PASS	AC=621;AF=0.124002;AN=5008;NS=2504;DP=18565;EAS_AF=0.0704;AMR_AF=0.1556;AFR_AF=0.1218;EUR_AF=0.1441;SAS_AF=0.1391;AA=A|||;VT=SNP
6	32696354	rs9276071	C	G	100	PASS	AC=3906;AF=0.779952;AN=5008;NS=2504;DP=19827;EAS_AF=0.869;AMR_AF=0.768;AFR_AF=0.6316;EUR_AF=0.7843;SAS_AF=0.8926;AA=G|||;VT=SNP
6	32696443	rs9276074	G	A	100	PASS	AC=991;AF=0.197883;AN=5008;NS=2504;DP=19497;EAS_AF=0.1339;AMR_AF=0.1369;AFR_AF=0.3411;EUR_AF=0.1899;SAS_AF=0.1217;AA=G|||;VT=SNP
6	32696516	rs73732643	C	A	100	PASS	AC=238;AF=0.047524;AN=5008;NS=2504;DP=18801;EAS_AF=0.0109;AMR_AF=0.0159;AFR_AF=0.1505;EUR_AF=0.007;SAS_AF=0.0102;AA=C|||;VT=SNP
6	32696666	rs9276084	C	A	100	PASS	AC=963;AF=0.192292;AN=5008;NS=2504;DP=15952;EAS_AF=0.1329;AMR_AF=0.1354;AFR_AF=0.3245;EUR_AF=0.1869;SAS_AF=0.1207;AA=C|||;VT=SNP
6	32696696	rs9276088	A	C	100	PASS	AC=966;AF=0.192891;AN=5008;NS=2504;DP=15863;EAS_AF=0.1319;AMR_AF=0.1354;AFR_AF=0.3275;EUR_AF=0.1869;SAS_AF=0.1207;AA=A|||;VT=SNP
6	32696753	rs9276090	A	G	100	PASS	AC=3878;AF=0.774361;AN=5008;NS=2504;DP=15018;EAS_AF=0.869;AMR_AF=0.7594;AFR_AF=0.6203;EUR_AF=0.7793;SAS_AF=0.8906;AA=G|||;VT=SNP
6	32696754	rs9276091	A	G	100	PASS	AC=975;AF=0.194688;AN=5008;NS=2504;DP=14977;EAS_AF=0.1329;AMR_AF=0.1354;AFR_AF=0.3343;EUR_AF=0.1869;SAS_AF=0.1196;AA=A|||;VT=SNP
6	32696770	rs9276093	G	A	100	PASS	AC=3884;AF=0.775559;AN=5008;NS=2504;DP=16302;EAS_AF=0.87;AMR_AF=0.7594;AFR_AF=0.6233;EUR_AF=0.7793;SAS_AF=0.8916;AA=A|||;VT=SNP
6	32696894	rs75396566	A	G	100	PASS	AC=987;AF=0.197085;AN=5008;NS=2504;DP=17142;EAS_AF=0.1329;AMR_AF=0.1369;AFR_AF=0.3404;EUR_AF=0.1889;SAS_AF=0.1207;AA=A|||;VT=SNP
6	32697020	rs9276105	A	T	100	PASS	AC=620;AF=0.123802;AN=5008;NS=2504;DP=21309;EAS_AF=0.0704;AMR_AF=0.1556;AFR_AF=0.1218;EUR_AF=0.1431;SAS_AF=0.1391;AA=A|||;VT=SNP
6	32697037	rs9276106	C	T	100	PASS	AC=990;AF=0.197684;AN=5008;NS=2504;DP=20739;EAS_AF=0.1339;AMR_AF=0.1369;AFR_AF=0.3411;EUR_AF=0.1899;SAS_AF=0.1207;AA=C|||;VT=SNP
6	32697100	rs9276107	A	G	100	PASS	AC=3900;AF=0.778754;AN=5008;NS=2504;DP=20053;EAS_AF=0.869;AMR_AF=0.7666;AFR_AF=0.6293;EUR_AF=0.7833;SAS_AF=0.8916;AA=G|||;VT=SNP
6	32697340	rs112596292	A	G	100	PASS	AC=2125;AF=0.424321;AN=5008;NS=2504;DP=19347;EAS_AF=0.629;AMR_AF=0.464;AFR_AF=0.1664;EUR_AF=0.4473;SAS_AF=0.5102;AA=A|||;VT=SNP
6	32697382	rs9276122	T	C	100	PASS	AC=4268;AF=0.852236;AN=5008;NS=2504;DP=19935;EAS_AF=0.9107;AMR_AF=0.8112;AFR_AF=0.8268;EUR_AF=0.7932;SAS_AF=0.9162;AA=C|||;VT=SNP
6	32697405	rs111718686	T	C	100	PASS	AC=337;AF=0.0672923;AN=5008;NS=2504;DP=19955;EAS_AF=0.0347;AMR_AF=0.0648;AFR_AF=0.0121;EUR_AF=0.164;SAS_AF=0.0777;AA=T|||;VT=SNP
6	32697426	rs9276123	G	A	100	PASS	AC=3902;AF=0.779153;AN=5008;NS=2504;DP=20264;EAS_AF=0.869;AMR_AF=0.768;AFR_AF=0.6301;EUR_AF=0.7833;SAS_AF=0.8916;AA=A|||;VT=SNP
6	32697547	rs9276126	C	A	100	PASS	AC=622;AF=0.124201;AN=5008;NS=2504;DP=18686;EAS_AF=0.0704;AMR_AF=0.1571;AFR_AF=0.1218;EUR_AF=0.1441;SAS_AF=0.1391;AA=C|||;VT=SNP
6	32697606	rs76723709	T	C	100	PASS	AC=990;AF=0.197684;AN=5008;NS=2504;DP=19618;EAS_AF=0.1339;AMR_AF=0.1369;AFR_AF=0.3411;EUR_AF=0.1899;SAS_AF=0.1207;AA=T|||;VT=SNP
6	32697755	rs9276132	A	G	100	PASS	AC=992;AF=0.198083;AN=5008;NS=2504;DP=20403;EAS_AF=0.1339;AMR_AF=0.1383;AFR_AF=0.3411;EUR_AF=0.1909;SAS_AF=0.1207;AA=A|||;VT=SNP
6	32697785	rs2859113	C	G	100	PASS	AC=2748;AF=0.548722;AN=5008;NS=2504;DP=19721;EAS_AF=0.6984;AMR_AF=0.621;AFR_AF=0.2905;EUR_AF=0.5905;SAS_AF=0.6493;AA=C|||;VT=SNP
6	32697807	rs9276136	T	C	100	PASS	AC=3904;AF=0.779553;AN=5008;NS=2504;DP=19733;EAS_AF=0.8681;AMR_AF=0.7695;AFR_AF=0.6316;EUR_AF=0.7833;SAS_AF=0.8916;AA=t|||;VT=SNP
6	32697887	rs9276137	T	C	100	PASS	AC=3903;AF=0.779353;AN=5008;NS=2504;DP=18163;EAS_AF=0.869;AMR_AF=0.768;AFR_AF=0.6309;EUR_AF=0.7843;SAS_AF=0.8906;AA=C|||;VT=SNP
6	32697893	rs9276138	G	T	100	PASS	AC=989;AF=0.197484;AN=5008;NS=2504;DP=18086;EAS_AF=0.1339;AMR_AF=0.1369;AFR_AF=0.3411;EUR_AF=0.1899;SAS_AF=0.1196;AA=G|||;VT=SNP
6	32697907	rs9276139	T	C	100	PASS	AC=3903;AF=0.779353;AN=5008;NS=2504;DP=17518;EAS_AF=0.869;AMR_AF=0.768;AFR_AF=0.6309;EUR_AF=0.7843;SAS_AF=0.8906;AA=C|||;VT=SNP
6	32697943	rs9276140	C	T	100	PASS	AC=3904;AF=0.779553;AN=5008;NS=2504;DP=15470;EAS_AF=0.869;AMR_AF=0.7695;AFR_AF=0.6316;EUR_AF=0.7843;SAS_AF=0.8896;AA=T|||;VT=SNP
6	32697964	rs9276143	G	A	100	PASS	AC=3903;AF=0.779353;AN=5008;NS=2504;DP=15736;EAS_AF=0.869;AMR_AF=0.7695;AFR_AF=0.6309;EUR_AF=0.7833;SAS_AF=0.8906;AA=A|||;VT=SNP
6	32697999	rs9276144	A	T	100	PASS	AC=3905;AF=0.779752;AN=5008;NS=2504;DP=16922;EAS_AF=0.869;AMR_AF=0.7709;AFR_AF=0.6309;EUR_AF=0.7843;SAS_AF=0.8906;AA=T|||;VT=SNP
6	32698013	rs2859112	C	T	100	PASS	AC=2123;AF=0.423922;AN=5008;NS=2504;DP=17974;EAS_AF=0.629;AMR_AF=0.4625;AFR_AF=0.1664;EUR_AF=0.4473;SAS_AF=0.5092;AA=C|||;VT=SNP
6	32698026	rs9276145	A	C	100	PASS	AC=623;AF=0.124401;AN=5008;NS=2504;DP=18655;EAS_AF=0.0704;AMR_AF=0.1585;AFR_AF=0.1218;EUR_AF=0.1441;SAS_AF=0.1391;AA=A|||;VT=SNP
6	32698044	rs2859111	T	C	100	PASS	AC=2128;AF=0.42492;AN=5008;NS=2504;DP=19010;EAS_AF=0.63;AMR_AF=0.4654;AFR_AF=0.1672;EUR_AF=0.4483;SAS_AF=0.5092;AA=T|||;VT=SNP
6	32698098	rs9276147	T	C	100	PASS	AC=3906;AF=0.779952;AN=5008;NS=2504;DP=18607;EAS_AF=0.869;AMR_AF=0.7709;AFR_AF=0.6309;EUR_AF=0.7843;SAS_AF=0.8916;AA=C|||;VT=SNP
6	32698099	rs9276148	G	A	100	PASS	AC=3906;AF=0.779952;AN=5008;NS=2504;DP=18883;EAS_AF=0.869;AMR_AF=0.7709;AFR_AF=0.6309;EUR_AF=0.7843;SAS_AF=0.8916;AA=A|||;VT=SNP
6	32698156	rs9276149	C	T	100	PASS	AC=990;AF=0.197684;AN=5008;NS=2504;DP=20422;EAS_AF=0.1339;AMR_AF=0.1369;AFR_AF=0.3411;EUR_AF=0.1899;SAS_AF=0.1207;AA=C|||;VT=SNP
6	32698207	rs2859109	A	G	100	PASS	AC=2126;AF=0.424521;AN=5008;NS=2504;DP=19530;EAS_AF=0.629;AMR_AF=0.464;AFR_AF=0.1664;EUR_AF=0.4483;SAS_AF=0.5102;AA=A|||;VT=SNP
6	32698212	rs9276150	C	A	100	PASS	AC=2913;AF=0.581669;AN=5008;NS=2504;DP=19305;EAS_AF=0.7351;AMR_AF=0.6311;AFR_AF=0.289;EUR_AF=0.5944;SAS_AF=0.771;AA=C|||;VT=SNP
6	32698276	rs9276151	T	C	100	PASS	AC=3908;AF=0.780351;AN=5008;NS=2504;DP=16375;EAS_AF=0.869;AMR_AF=0.7695;AFR_AF=0.6309;EUR_AF=0.7853;SAS_AF=0.8937;AA=C|||;VT=SNP
6	32698285	rs9276154	A	G	100	PASS	AC=4275;AF=0.853634;AN=5008;NS=2504;DP=15354;EAS_AF=0.9107;AMR_AF=0.8127;AFR_AF=0.829;EUR_AF=0.7942;SAS_AF=0.9182;AA=G|||;VT=SNP
6	32698322	rs9276155	A	C	100	PASS	AC=3904;AF=0.779553;AN=5008;NS=2504;DP=16895;EAS_AF=0.869;AMR_AF=0.768;AFR_AF=0.6301;EUR_AF=0.7843;SAS_AF=0.8926;AA=C|||;VT=SNP
6	32698369	rs9276157	T	C	100	PASS	AC=3670;AF=0.732827;AN=5008;NS=2504;DP=16903;EAS_AF=0.8641;AMR_AF=0.7464;AFR_AF=0.5083;EUR_AF=0.7425;SAS_AF=0.8814;AA=t|||;VT=SNP
6	32698391	rs9276158	T	C	100	PASS	AC=622;AF=0.124201;AN=5008;NS=2504;DP=18093;EAS_AF=0.0704;AMR_AF=0.1571;AFR_AF=0.1218;EUR_AF=0.1441;SAS_AF=0.1391;AA=T|||;VT=SNP
6	32698417	rs9276159	G	A	100	PASS	AC=3907;AF=0.780152;AN=5008;NS=2504;DP=18874;EAS_AF=0.869;AMR_AF=0.7695;AFR_AF=0.6309;EUR_AF=0.7843;SAS_AF=0.8937;AA=A|||;VT=SNP
6	32698421	rs9276160	T	C	100	PASS	AC=3910;AF=0.780751;AN=5008;NS=2504;DP=18917;EAS_AF=0.872;AMR_AF=0.7695;AFR_AF=0.6309;EUR_AF=0.7843;SAS_AF=0.8937;AA=T|||;VT=SNP
6	32698457	rs9276162	G	A	100	PASS	AC=3903;AF=0.779353;AN=5008;NS=2504;DP=19306;EAS_AF=0.869;AMR_AF=0.7651;AFR_AF=0.6316;EUR_AF=0.7843;SAS_AF=0.8916;AA=A|||;VT=SNP
6	32698468	rs9276164	C	T	100	PASS	AC=990;AF=0.197684;AN=5008;NS=2504;DP=19708;EAS_AF=0.1339;AMR_AF=0.1369;AFR_AF=0.3411;EUR_AF=0.1899;SAS_AF=0.1207;AA=C|||;VT=SNP
6	32698570	rs7747423	G	A	100	PASS	AC=2928;AF=0.584665;AN=5008;NS=2504;DP=19712;EAS_AF=0.7351;AMR_AF=0.6326;AFR_AF=0.2958;EUR_AF=0.5954;SAS_AF=0.7751;AA=g|||;VT=SNP
6	32698589	rs7747838	C	G	100	PASS	AC=3924;AF=0.783546;AN=5008;NS=2504;DP=19747;EAS_AF=0.869;AMR_AF=0.7695;AFR_AF=0.6407;EUR_AF=0.7853;SAS_AF=0.8967;AA=G|||;VT=SNP
6	32698686	rs7767959	A	T	100	PASS	AC=4270;AF=0.852636;AN=5008;NS=2504;DP=19407;EAS_AF=0.9107;AMR_AF=0.8112;AFR_AF=0.829;EUR_AF=0.7932;SAS_AF=0.9151;AA=T|||;VT=SNP
6	32698790	rs9276168	A	G	100	PASS	AC=992;AF=0.198083;AN=5008;NS=2504;DP=20132;EAS_AF=0.1339;AMR_AF=0.1383;AFR_AF=0.3411;EUR_AF=0.1899;SAS_AF=0.1217;AA=A|||;VT=SNP
6	32698800	rs7771946	C	T	100	PASS	AC=3906;AF=0.779952;AN=5008;NS=2504;DP=20109;EAS_AF=0.8651;AMR_AF=0.768;AFR_AF=0.646;EUR_AF=0.7833;SAS_AF=0.8783;AA=T|||;VT=SNP
6	32698899	rs7751699	G	A	100	PASS	AC=4268;AF=0.852236;AN=5008;NS=2504;DP=19217;EAS_AF=0.9107;AMR_AF=0.8112;AFR_AF=0.8275;EUR_AF=0.7932;SAS_AF=0.9151;AA=A|||;VT=SNP
6	32698918	rs9276171	A	G	100	PASS	AC=1360;AF=0.271565;AN=5008;NS=2504;DP=19041;EAS_AF=0.1756;AMR_AF=0.1816;AFR_AF=0.5408;EUR_AF=0.1998;SAS_AF=0.1442;AA=G|||;VT=SNP
6	32698947	rs9276172	G	C	100	PASS	AC=993;AF=0.198283;AN=5008;NS=2504;DP=18439;EAS_AF=0.1339;AMR_AF=0.1369;AFR_AF=0.3427;EUR_AF=0.1909;SAS_AF=0.1207;AA=G|||;VT=SNP
6	32698960	rs7751842	C	A	100	PASS	AC=3898;AF=0.778355;AN=5008;NS=2504;DP=18600;EAS_AF=0.8661;AMR_AF=0.768;AFR_AF=0.6293;EUR_AF=0.7833;SAS_AF=0.8916;AA=c|||;VT=SNP
6	32698988	rs7751856	C	A	100	PASS	AC=2850;AF=0.569089;AN=5008;NS=2504;DP=18563;EAS_AF=0.7192;AMR_AF=0.6282;AFR_AF=0.2821;EUR_AF=0.5716;SAS_AF=0.7577;AA=c|||;VT=SNP
6	32698997	rs17219540	T	G	100	PASS	AC=246;AF=0.0491214;AN=5008;NS=2504;DP=18683;EAS_AF=0;AMR_AF=0.0504;AFR_AF=0.1475;EUR_AF=0.0149;SAS_AF=0.001;AA=T|||;VT=SNP
6	32699054	rs2859102	G	C	100	PASS	AC=4108;AF=0.820288;AN=5008;NS=2504;DP=17936;EAS_AF=0.876;AMR_AF=0.8012;AFR_AF=0.8283;EUR_AF=0.7913;SAS_AF=0.7955;AA=C|||;VT=SNP
6	32699090	rs9276179	G	A	100	PASS	AC=995;AF=0.198682;AN=5008;NS=2504;DP=16771;EAS_AF=0.1151;AMR_AF=0.2032;AFR_AF=0.32;EUR_AF=0.1541;SAS_AF=0.1636;AA=G|||;VT=SNP
6	32699116	rs9276180	T	C	100	PASS	AC=3903;AF=0.779353;AN=5008;NS=2504;DP=15848;EAS_AF=0.869;AMR_AF=0.768;AFR_AF=0.6301;EUR_AF=0.7843;SAS_AF=0.8916;AA=C|||;VT=SNP
6	32699216	rs9469257	G	A	100	PASS	AC=2087;AF=0.416733;AN=5008;NS=2504;DP=17048;EAS_AF=0.6002;AMR_AF=0.4625;AFR_AF=0.1672;EUR_AF=0.4463;SAS_AF=0.502;AA=G|||;VT=SNP
6	32699262	rs9276188	T	C	100	PASS	AC=989;AF=0.197484;AN=5008;NS=2504;DP=17906;EAS_AF=0.1339;AMR_AF=0.1369;AFR_AF=0.3404;EUR_AF=0.1899;SAS_AF=0.1207;AA=T|||;VT=SNP
6	32699325	rs9276189	A	G	100	PASS	AC=4714;AF=0.941294;AN=5008;NS=2504;DP=18447;EAS_AF=0.995;AMR_AF=0.9625;AFR_AF=0.882;EUR_AF=0.9076;SAS_AF=0.9857;AA=G|||;VT=SNP
6	32699350	rs9276190	C	T	100	PASS	AC=990;AF=0.197684;AN=5008;NS=2504;DP=18964;EAS_AF=0.1339;AMR_AF=0.1369;AFR_AF=0.3411;EUR_AF=0.1899;SAS_AF=0.1207;AA=C|||;VT=SNP
6	32699437	rs9276191	C	A	100	PASS	AC=990;AF=0.197684;AN=5008;NS=2504;DP=18619;EAS_AF=0.1339;AMR_AF=0.1369;AFR_AF=0.3411;EUR_AF=0.1899;SAS_AF=0.1207;AA=c|||;VT=SNP
6	32699442	rs2859101	T	C	100	PASS	AC=2488;AF=0.496805;AN=5008;NS=2504;DP=18494;EAS_AF=0.6687;AMR_AF=0.5058;AFR_AF=0.3654;EUR_AF=0.4553;SAS_AF=0.5337;AA=t|||;VT=SNP
6	32699476	rs9276192	G	A	100	PASS	AC=386;AF=0.0770767;AN=5008;NS=2504;DP=18268;EAS_AF=0.0179;AMR_AF=0.0706;AFR_AF=0.0408;EUR_AF=0.168;SAS_AF=0.0982;AA=g|||;VT=SNP
6	32699479	rs2859100	G	C	100	PASS	AC=2487;AF=0.496605;AN=5008;NS=2504;DP=18217;EAS_AF=0.6677;AMR_AF=0.5058;AFR_AF=0.3654;EUR_AF=0.4553;SAS_AF=0.5337;AA=G|||;VT=SNP
6	32699532	rs9276193	T	A	100	PASS	AC=746;AF=0.148962;AN=5008;NS=2504;DP=18043;EAS_AF=0.1786;AMR_AF=0.1585;AFR_AF=0.1218;EUR_AF=0.1461;SAS_AF=0.1513;AA=T|||;VT=SNP
6	32699569	rs9276196	G	A	100	PASS	AC=3907;AF=0.780152;AN=5008;NS=2504;DP=18034;EAS_AF=0.87;AMR_AF=0.768;AFR_AF=0.6301;EUR_AF=0.7863;SAS_AF=0.8926;AA=g|||;VT=SNP
6	32699587	rs9276197	T	C	100	PASS	AC=3029;AF=0.604832;AN=5008;NS=2504;DP=17803;EAS_AF=0.8403;AMR_AF=0.6297;AFR_AF=0.289;EUR_AF=0.5944;SAS_AF=0.7822;AA=T|||;VT=SNP
6	32699662	rs9276201	T	G	100	PASS	AC=874;AF=0.174521;AN=5008;NS=2504;DP=17940;EAS_AF=0.0288;AMR_AF=0.1369;AFR_AF=0.3419;EUR_AF=0.1899;SAS_AF=0.1094;AA=T|||;VT=SNP
6	32699691	rs2859098	C	A	100	PASS	AC=2235;AF=0.446286;AN=5008;NS=2504;DP=18076;EAS_AF=0.7312;AMR_AF=0.4611;AFR_AF=0.1672;EUR_AF=0.4453;SAS_AF=0.5204;AA=C|||;VT=SNP
6	32699716	rs9276202	C	T	100	PASS	AC=3903;AF=0.779353;AN=5008;NS=2504;DP=18433;EAS_AF=0.869;AMR_AF=0.768;AFR_AF=0.6316;EUR_AF=0.7833;SAS_AF=0.8906;AA=T|||;VT=SNP
6	32699736	rs144599189	T	C	100	PASS	AC=101;AF=0.0201677;AN=5008;NS=2504;DP=17950;EAS_AF=0.0119;AMR_AF=0.0043;AFR_AF=0;EUR_AF=0.0199;SAS_AF=0.0675;AA=T|||;VT=SNP
6	32699846	rs9276207	T	C	100	PASS	AC=3904;AF=0.779553;AN=5008;NS=2504;DP=16743;EAS_AF=0.869;AMR_AF=0.7666;AFR_AF=0.6316;EUR_AF=0.7833;SAS_AF=0.8926;AA=C|||;VT=SNP
6	32699904	rs9276210	G	T	100	PASS	AC=3902;AF=0.779153;AN=5008;NS=2504;DP=16517;EAS_AF=0.869;AMR_AF=0.7666;AFR_AF=0.6301;EUR_AF=0.7853;SAS_AF=0.8906;AA=g|||;VT=SNP
6	32699963	rs9276211	T	C	100	PASS	AC=3899;AF=0.778554;AN=5008;NS=2504;DP=17664;EAS_AF=0.8681;AMR_AF=0.7651;AFR_AF=0.6301;EUR_AF=0.7833;SAS_AF=0.8916;AA=t|||;VT=SNP
6	32699974	rs9276212	T	A	100	PASS	AC=630;AF=0.125799;AN=5008;NS=2504;DP=17499;EAS_AF=0.0734;AMR_AF=0.1585;AFR_AF=0.1225;EUR_AF=0.1461;SAS_AF=0.1401;AA=T|||;VT=SNP
6	32700083	rs2858884	A	C	100	PASS	AC=1036;AF=0.206869;AN=5008;NS=2504;DP=17620;EAS_AF=0.0645;AMR_AF=0.147;AFR_AF=0.3404;EUR_AF=0.1928;SAS_AF=0.2301;AA=A|||;VT=SNP
6	32700233	rs2859094	T	G	100	PASS	AC=544;AF=0.108626;AN=5008;NS=2504;DP=18577;EAS_AF=0.1171;AMR_AF=0.1167;AFR_AF=0.0401;EUR_AF=0.1501;SAS_AF=0.1442;AA=T|||;VT=SNP
6	32700295	rs9276218	T	G	100	PASS	AC=3903;AF=0.779353;AN=5008;NS=2504;DP=18637;EAS_AF=0.869;AMR_AF=0.768;AFR_AF=0.6301;EUR_AF=0.7843;SAS_AF=0.8916;AA=t|||;VT=SNP
6	32700410	rs9276221	C	T	100	PASS	AC=629;AF=0.125599;AN=5008;NS=2504;DP=17457;EAS_AF=0.0734;AMR_AF=0.1585;AFR_AF=0.1218;EUR_AF=0.1461;SAS_AF=0.1401;AA=C|||;VT=SNP
6	32700659	rs9276226	G	A	100	PASS	AC=628;AF=0.125399;AN=5008;NS=2504;DP=18238;EAS_AF=0.0734;AMR_AF=0.1585;AFR_AF=0.1218;EUR_AF=0.1451;SAS_AF=0.1401;AA=G|||;VT=SNP
6	32700684	rs9276227	C	T	100	PASS	AC=628;AF=0.125399;AN=5008;NS=2504;DP=18006;EAS_AF=0.0734;AMR_AF=0.1585;AFR_AF=0.1225;EUR_AF=0.1451;SAS_AF=0.1391;AA=C|||;VT=SNP
6	32700700	rs9276228	T	C	100	PASS	AC=3903;AF=0.779353;AN=5008;NS=2504;DP=17736;EAS_AF=0.869;AMR_AF=0.768;AFR_AF=0.6301;EUR_AF=0.7843;SAS_AF=0.8916;AA=C|||;VT=SNP
6	32700741	rs9276229	T	C	100	PASS	AC=3904;AF=0.779553;AN=5008;NS=2504;DP=17793;EAS_AF=0.869;AMR_AF=0.7695;AFR_AF=0.6301;EUR_AF=0.7843;SAS_AF=0.8916;AA=t|||;VT=SNP
6	32700762	rs9276232	G	A	100	PASS	AC=629;AF=0.125599;AN=5008;NS=2504;DP=18123;EAS_AF=0.0744;AMR_AF=0.1585;AFR_AF=0.1218;EUR_AF=0.1451;SAS_AF=0.1401;AA=G|||;VT=SNP
6	32700799	rs2859091	A	T	100	PASS	AC=2238;AF=0.446885;AN=5008;NS=2504;DP=18789;EAS_AF=0.7302;AMR_AF=0.464;AFR_AF=0.1672;EUR_AF=0.4463;SAS_AF=0.5215;AA=A|||;VT=SNP
6	32700823	rs79234949	G	A	100	PASS	AC=49;AF=0.00978435;AN=5008;NS=2504;DP=19295;EAS_AF=0;AMR_AF=0.0029;AFR_AF=0.0257;EUR_AF=0.0129;SAS_AF=0;AA=G|||;VT=SNP
6	32700833	rs2859090	G	A	100	PASS	AC=1037;AF=0.207069;AN=5008;NS=2504;DP=19566;EAS_AF=0.0655;AMR_AF=0.147;AFR_AF=0.3411;EUR_AF=0.1918;SAS_AF=0.2301;AA=G|||;VT=SNP
6	32700848	rs9276234	A	T	100	PASS	AC=3035;AF=0.60603;AN=5008;NS=2504;DP=20108;EAS_AF=0.8403;AMR_AF=0.6354;AFR_AF=0.2897;EUR_AF=0.5944;SAS_AF=0.7832;AA=a|||;VT=SNP
6	32700871	rs143357379	G	A	100	PASS	AC=101;AF=0.0201677;AN=5008;NS=2504;DP=20386;EAS_AF=0.0119;AMR_AF=0.0043;AFR_AF=0;EUR_AF=0.0199;SAS_AF=0.0675;AA=G|||;VT=SNP
6	32701064	rs9276238	T	C	100	PASS	AC=3907;AF=0.780152;AN=5008;NS=2504;DP=19299;EAS_AF=0.869;AMR_AF=0.7695;AFR_AF=0.6324;EUR_AF=0.7843;SAS_AF=0.8916;AA=t|||;VT=SNP
6	32701271	rs9276245	A	G	100	PASS	AC=3906;AF=0.779952;AN=5008;NS=2504;DP=19765;EAS_AF=0.869;AMR_AF=0.768;AFR_AF=0.6331;EUR_AF=0.7833;SAS_AF=0.8916;AA=a|||;VT=SNP
6	32701295	rs2859088	C	T	100	PASS	AC=1669;AF=0.333267;AN=5008;NS=2504;DP=19567;EAS_AF=0.1389;AMR_AF=0.3055;AFR_AF=0.466;EUR_AF=0.337;SAS_AF=0.3701;AA=c|||;VT=SNP
6	32701300	rs139816432	T	C	100	PASS	AC=244;AF=0.048722;AN=5008;NS=2504;DP=19661;EAS_AF=0.0109;AMR_AF=0.0159;AFR_AF=0.1551;EUR_AF=0.007;SAS_AF=0.0102;AA=T|||;VT=SNP
6	32701313	rs9276247	G	A	100	PASS	AC=628;AF=0.125399;AN=5008;NS=2504;DP=19612;EAS_AF=0.0734;AMR_AF=0.1585;AFR_AF=0.1218;EUR_AF=0.1451;SAS_AF=0.1401;AA=G|||;VT=SNP
6	32701338	rs2859087	C	G	100	PASS	AC=1040;AF=0.207668;AN=5008;NS=2504;DP=20081;EAS_AF=0.0655;AMR_AF=0.147;AFR_AF=0.3434;EUR_AF=0.1918;SAS_AF=0.2301;AA=C|||;VT=SNP
6	32701444	rs9276251	G	A	100	PASS	AC=876;AF=0.17492;AN=5008;NS=2504;DP=19929;EAS_AF=0.0288;AMR_AF=0.1369;AFR_AF=0.3434;EUR_AF=0.1899;SAS_AF=0.1094;AA=G|||;VT=SNP
6	32701451	rs9276252	A	T	100	PASS	AC=628;AF=0.125399;AN=5008;NS=2504;DP=19614;EAS_AF=0.0734;AMR_AF=0.1585;AFR_AF=0.1218;EUR_AF=0.1451;SAS_AF=0.1401;AA=A|||;VT=SNP
6	32701467	rs9276253	G	T	100	PASS	AC=628;AF=0.125399;AN=5008;NS=2504;DP=19499;EAS_AF=0.0734;AMR_AF=0.1585;AFR_AF=0.1218;EUR_AF=0.1451;SAS_AF=0.1401;AA=G|||;VT=SNP
6	32701707	rs2859086	T	A	100	PASS	AC=2237;AF=0.446685;AN=5008;NS=2504;DP=18915;EAS_AF=0.7302;AMR_AF=0.4625;AFR_AF=0.1672;EUR_AF=0.4463;SAS_AF=0.5215;AA=T|||;VT=SNP
6	32701760	rs9276256	T	A	100	PASS	AC=3907;AF=0.780152;AN=5008;NS=2504;DP=19439;EAS_AF=0.869;AMR_AF=0.7695;AFR_AF=0.6324;EUR_AF=0.7843;SAS_AF=0.8916;AA=t|||;VT=SNP
6	32701981	rs9276264	G	A	100	PASS	AC=628;AF=0.125399;AN=5008;NS=2504;DP=19698;EAS_AF=0.0734;AMR_AF=0.1585;AFR_AF=0.1218;EUR_AF=0.1451;SAS_AF=0.1401;AA=G|||;VT=SNP
6	32702041	rs2859082	A	T	100	PASS	AC=1040;AF=0.207668;AN=5008;NS=2504;DP=19269;EAS_AF=0.0655;AMR_AF=0.147;AFR_AF=0.3434;EUR_AF=0.1918;SAS_AF=0.2301;AA=A|||;VT=SNP
6	32702108	rs2859081	A	G	100	PASS	AC=1040;AF=0.207668;AN=5008;NS=2504;DP=18970;EAS_AF=0.0655;AMR_AF=0.147;AFR_AF=0.3434;EUR_AF=0.1918;SAS_AF=0.2301;AA=A|||;VT=SNP
6	32702266	rs2859080	A	G	100	PASS	AC=2237;AF=0.446685;AN=5008;NS=2504;DP=18718;EAS_AF=0.7292;AMR_AF=0.464;AFR_AF=0.1672;EUR_AF=0.4463;SAS_AF=0.5215;AA=A|||;VT=SNP
6	32702277	rs2858882	C	A	100	PASS	AC=2866;AF=0.572284;AN=5008;NS=2504;DP=18602;EAS_AF=0.8026;AMR_AF=0.6225;AFR_AF=0.2897;EUR_AF=0.5915;SAS_AF=0.6616;AA=C|||;VT=SNP
6	32702381	rs2859079	T	G	100	PASS	AC=1041;AF=0.207867;AN=5008;NS=2504;DP=15733;EAS_AF=0.0655;AMR_AF=0.147;AFR_AF=0.3442;EUR_AF=0.1918;SAS_AF=0.2301;AA=T|||;VT=SNP
6	32702422	rs9276276	G	A	100	PASS	AC=4278;AF=0.854233;AN=5008;NS=2504;DP=15157;EAS_AF=0.9137;AMR_AF=0.8156;AFR_AF=0.829;EUR_AF=0.7932;SAS_AF=0.9172;AA=A|||;VT=SNP
6	32702449	rs2859078	A	G	100	PASS	AC=1039;AF=0.207468;AN=5008;NS=2504;DP=15404;EAS_AF=0.0655;AMR_AF=0.147;AFR_AF=0.3434;EUR_AF=0.1909;SAS_AF=0.2301;AA=A|||;VT=SNP
6	32702470	rs9276278	C	T	100	PASS	AC=3903;AF=0.779353;AN=5008;NS=2504;DP=996;EAS_AF=0.869;AMR_AF=0.768;AFR_AF=0.6301;EUR_AF=0.7843;SAS_AF=0.8916;AA=T|||;VT=SNP
6	32702498	rs9276279	C	T	100	PASS	AC=4268;AF=0.852236;AN=5008;NS=2504;DP=5230;EAS_AF=0.9107;AMR_AF=0.8098;AFR_AF=0.829;EUR_AF=0.7922;SAS_AF=0.9151;AA=T|||;VT=SNP
6	32702527	rs9276280	C	T	100	PASS	AC=3906;AF=0.779952;AN=5008;NS=2504;DP=9516;EAS_AF=0.869;AMR_AF=0.7666;AFR_AF=0.6331;EUR_AF=0.7833;SAS_AF=0.8926;AA=T|||;VT=SNP
6	32702562	rs2859077	A	G	100	PASS	AC=3742;AF=0.747204;AN=5008;NS=2504;DP=15242;EAS_AF=0.8323;AMR_AF=0.7565;AFR_AF=0.6331;EUR_AF=0.7813;SAS_AF=0.772;AA=a|||;VT=SNP
6	32702586	rs2859076	T	A	100	PASS	AC=1041;AF=0.207867;AN=5008;NS=2504;DP=15799;EAS_AF=0.0655;AMR_AF=0.147;AFR_AF=0.3442;EUR_AF=0.1918;SAS_AF=0.2301;AA=T|||;VT=SNP
6	32702629	rs9276284	A	T	100	PASS	AC=3907;AF=0.780152;AN=5008;NS=2504;DP=16733;EAS_AF=0.869;AMR_AF=0.768;AFR_AF=0.6331;EUR_AF=0.7843;SAS_AF=0.8916;AA=a|||;VT=SNP
6	32702798	rs2859075	T	G	100	PASS	AC=1040;AF=0.207668;AN=5008;NS=2504;DP=17264;EAS_AF=0.0655;AMR_AF=0.147;AFR_AF=0.3434;EUR_AF=0.1918;SAS_AF=0.2301;AA=T|||;VT=SNP
6	32702800	rs2859074	G	T	100	PASS	AC=2867;AF=0.572484;AN=5008;NS=2504;DP=17190;EAS_AF=0.8036;AMR_AF=0.621;AFR_AF=0.2897;EUR_AF=0.5924;SAS_AF=0.6616;AA=G|||;VT=SNP
6	32702813	rs9276291	T	C	100	PASS	AC=3908;AF=0.780351;AN=5008;NS=2504;DP=17426;EAS_AF=0.869;AMR_AF=0.768;AFR_AF=0.6339;EUR_AF=0.7843;SAS_AF=0.8916;AA=t|||;VT=SNP
6	32702864	rs9276292	A	G	100	PASS	AC=876;AF=0.17492;AN=5008;NS=2504;DP=17073;EAS_AF=0.0288;AMR_AF=0.1369;AFR_AF=0.3434;EUR_AF=0.1899;SAS_AF=0.1094;AA=A|||;VT=SNP
6	32702891	rs9276295	A	G	100	PASS	AC=3910;AF=0.780751;AN=5008;NS=2504;DP=16514;EAS_AF=0.869;AMR_AF=0.7695;AFR_AF=0.6346;EUR_AF=0.7843;SAS_AF=0.8916;AA=a|||;VT=SNP
6	32702930	rs9276296	C	T	100	PASS	AC=3906;AF=0.779952;AN=5008;NS=2504;DP=16621;EAS_AF=0.869;AMR_AF=0.7695;AFR_AF=0.6324;EUR_AF=0.7843;SAS_AF=0.8906;AA=c|||;VT=SNP
6	32702946	rs9276297	G	C	100	PASS	AC=3907;AF=0.780152;AN=5008;NS=2504;DP=17254;EAS_AF=0.869;AMR_AF=0.7695;AFR_AF=0.6324;EUR_AF=0.7843;SAS_AF=0.8916;AA=C|||;VT=SNP
6	32703021	rs9276298	G	A	100	PASS	AC=4267;AF=0.852037;AN=5008;NS=2504;DP=18878;EAS_AF=0.9107;AMR_AF=0.8112;AFR_AF=0.8283;EUR_AF=0.7932;SAS_AF=0.9131;AA=A|||;VT=SNP
6	32703108	rs9276299	C	G	100	PASS	AC=628;AF=0.125399;AN=5008;NS=2504;DP=19173;EAS_AF=0.0734;AMR_AF=0.1585;AFR_AF=0.1218;EUR_AF=0.1451;SAS_AF=0.1401;AA=C|||;VT=SNP
6	32703162	rs10484563	A	G	100	PASS	AC=217;AF=0.0433307;AN=5008;NS=2504;DP=20098;EAS_AF=0.0377;AMR_AF=0.0375;AFR_AF=0.0129;EUR_AF=0.0616;SAS_AF=0.0757;AA=A|||;VT=SNP
6	32703185	rs9276300	C	T	100	PASS	AC=245;AF=0.0489217;AN=5008;NS=2504;DP=20638;EAS_AF=0.002;AMR_AF=0.1037;AFR_AF=0.0711;EUR_AF=0.0726;SAS_AF=0.0041;AA=C|||;VT=SNP
6	32703186	rs9276301	A	G	100	PASS	AC=3907;AF=0.780152;AN=5008;NS=2504;DP=20577;EAS_AF=0.869;AMR_AF=0.768;AFR_AF=0.6324;EUR_AF=0.7853;SAS_AF=0.8916;AA=G|||;VT=SNP
6	32703206	rs9276302	A	G	100	PASS	AC=4270;AF=0.852636;AN=5008;NS=2504;DP=19786;EAS_AF=0.9107;AMR_AF=0.8112;AFR_AF=0.8283;EUR_AF=0.7942;SAS_AF=0.9151;AA=G|||;VT=SNP
6	32703237	rs7452263	A	G	100	PASS	AC=3907;AF=0.780152;AN=5008;NS=2504;DP=18591;EAS_AF=0.869;AMR_AF=0.768;AFR_AF=0.6324;EUR_AF=0.7853;SAS_AF=0.8916;AA=a|||;VT=SNP
6	32703296	rs60926704	C	G	100	PASS	AC=244;AF=0.048722;AN=5008;NS=2504;DP=17543;EAS_AF=0.0109;AMR_AF=0.0159;AFR_AF=0.1551;EUR_AF=0.007;SAS_AF=0.0102;AA=C|||;VT=SNP
6	32703313	rs2859072	G	A	100	PASS	AC=1508;AF=0.301118;AN=5008;NS=2504;DP=17682;EAS_AF=0.4405;AMR_AF=0.3372;AFR_AF=0.1135;EUR_AF=0.326;SAS_AF=0.3599;AA=G|||;VT=SNP
6	32703366	rs2859071	T	C	100	PASS	AC=2865;AF=0.572085;AN=5008;NS=2504;DP=17943;EAS_AF=0.8036;AMR_AF=0.621;AFR_AF=0.289;EUR_AF=0.5915;SAS_AF=0.6616;AA=T|||;VT=SNP
6	32703407	rs6457638	C	G	100	PASS	AC=3278;AF=0.654553;AN=5008;NS=2504;DP=17014;EAS_AF=0.7956;AMR_AF=0.6095;AFR_AF=0.5106;EUR_AF=0.6392;SAS_AF=0.7515;AA=C|||;VT=SNP
6	32703581	rs6457639	C	T	100	PASS	AC=2401;AF=0.479433;AN=5008;NS=2504;DP=20584;EAS_AF=0.7669;AMR_AF=0.4726;AFR_AF=0.1672;EUR_AF=0.4483;SAS_AF=0.6421;AA=C|||;VT=SNP
6	32703589	rs9276306	C	A	100	PASS	AC=876;AF=0.17492;AN=5008;NS=2504;DP=20349;EAS_AF=0.0288;AMR_AF=0.1369;AFR_AF=0.3434;EUR_AF=0.1899;SAS_AF=0.1094;AA=C|||;VT=SNP
6	32703591	rs6457640	C	T	100	PASS	AC=4269;AF=0.852436;AN=5008;NS=2504;DP=20211;EAS_AF=0.9107;AMR_AF=0.8112;AFR_AF=0.8283;EUR_AF=0.7932;SAS_AF=0.9151;AA=T|||;VT=SNP
6	32704266	rs7762228	A	G	100	PASS	AC=49;AF=0.00978435;AN=5008;NS=2504;DP=16825;EAS_AF=0;AMR_AF=0.0029;AFR_AF=0.0257;EUR_AF=0.0129;SAS_AF=0;AA=A|||;VT=SNP
6	32704326	rs7744593	A	T	100	PASS	AC=4269;AF=0.852436;AN=5008;NS=2504;DP=18006;EAS_AF=0.9107;AMR_AF=0.8112;AFR_AF=0.8283;EUR_AF=0.7932;SAS_AF=0.9151;AA=T|||;VT=SNP
6	32704358	rs6457641	C	T	100	PASS	AC=2405;AF=0.480232;AN=5008;NS=2504;DP=18598;EAS_AF=0.7679;AMR_AF=0.4726;AFR_AF=0.1672;EUR_AF=0.4483;SAS_AF=0.6452;AA=C|||;VT=SNP
6	32704362	rs6457642	C	T	100	PASS	AC=1320;AF=0.263578;AN=5008;NS=2504;DP=18835;EAS_AF=0.1319;AMR_AF=0.1945;AFR_AF=0.5393;EUR_AF=0.2078;SAS_AF=0.1329;AA=c|||;VT=SNP
6	32704413	rs116911458	C	T	100	PASS	AC=121;AF=0.0241613;AN=5008;NS=2504;DP=19292;EAS_AF=0.0694;AMR_AF=0.0173;AFR_AF=0.0136;EUR_AF=0.0089;SAS_AF=0.0123;AA=C|||;VT=SNP
6	32704414	rs6457643	G	T	100	PASS	AC=2405;AF=0.480232;AN=5008;NS=2504;DP=19311;EAS_AF=0.7679;AMR_AF=0.4726;AFR_AF=0.1672;EUR_AF=0.4483;SAS_AF=0.6452;AA=G|||;VT=SNP
6	32704523	rs9276310	G	A	100	PASS	AC=628;AF=0.125399;AN=5008;NS=2504;DP=17326;EAS_AF=0.0734;AMR_AF=0.1571;AFR_AF=0.1218;EUR_AF=0.1451;SAS_AF=0.1411;AA=G|||;VT=SNP
6	32704574	rs10947336	C	A	100	PASS	AC=2408;AF=0.480831;AN=5008;NS=2504;DP=17142;EAS_AF=0.7679;AMR_AF=0.4726;AFR_AF=0.1679;EUR_AF=0.4503;SAS_AF=0.6452;AA=C|||;VT=SNP
6	32704617	rs12178088	C	T	100	PASS	AC=2409;AF=0.48103;AN=5008;NS=2504;DP=18079;EAS_AF=0.7679;AMR_AF=0.4726;AFR_AF=0.1679;EUR_AF=0.4513;SAS_AF=0.6452;AA=C|||;VT=SNP
6	32704630	rs12183007	A	G	100	PASS	AC=2408;AF=0.480831;AN=5008;NS=2504;DP=18247;EAS_AF=0.7679;AMR_AF=0.4726;AFR_AF=0.1672;EUR_AF=0.4513;SAS_AF=0.6452;AA=A|||;VT=SNP
6	32704659	rs9276311	T	C	100	PASS	AC=3036;AF=0.60623;AN=5008;NS=2504;DP=19008;EAS_AF=0.8413;AMR_AF=0.6311;AFR_AF=0.2897;EUR_AF=0.5954;SAS_AF=0.7853;AA=C|||;VT=SNP
6	32704677	rs12183009	C	G	100	PASS	AC=2405;AF=0.480232;AN=5008;NS=2504;DP=19691;EAS_AF=0.7679;AMR_AF=0.4726;AFR_AF=0.1672;EUR_AF=0.4483;SAS_AF=0.6452;AA=C|||;VT=SNP
6	32704706	rs9276313	G	A	100	PASS	AC=877;AF=0.17512;AN=5008;NS=2504;DP=19915;EAS_AF=0.0278;AMR_AF=0.1369;AFR_AF=0.3464;EUR_AF=0.1909;SAS_AF=0.1063;AA=G|||;VT=SNP
6	32704781	rs12183375	A	G	100	PASS	AC=2405;AF=0.480232;AN=5008;NS=2504;DP=18585;EAS_AF=0.7679;AMR_AF=0.4726;AFR_AF=0.1672;EUR_AF=0.4483;SAS_AF=0.6452;AA=A|||;VT=SNP
6	32704786	rs9276314	G	T	100	PASS	AC=872;AF=0.174121;AN=5008;NS=2504;DP=18579;EAS_AF=0.0278;AMR_AF=0.1369;AFR_AF=0.3427;EUR_AF=0.1909;SAS_AF=0.1063;AA=G|||;VT=SNP
6	32704815	rs58538826	G	A	100	PASS	AC=243;AF=0.0485224;AN=5008;NS=2504;DP=17875;EAS_AF=0.0109;AMR_AF=0.0159;AFR_AF=0.1543;EUR_AF=0.007;SAS_AF=0.0102;AA=G|||;VT=SNP
6	32704900	rs9276315	G	A	100	PASS	AC=627;AF=0.1252;AN=5008;NS=2504;DP=16097;EAS_AF=0.0734;AMR_AF=0.1585;AFR_AF=0.1218;EUR_AF=0.1441;SAS_AF=0.1401;AA=G|||;VT=SNP
6	32704943	rs9276316	A	G	100	PASS	AC=3032;AF=0.605431;AN=5008;NS=2504;DP=16172;EAS_AF=0.8413;AMR_AF=0.6311;AFR_AF=0.289;EUR_AF=0.5924;SAS_AF=0.7853;AA=G|||;VT=SNP
6	32704965	rs115792074	A	G	100	PASS	AC=153;AF=0.0305511;AN=5008;NS=2504;DP=16210;EAS_AF=0.0119;AMR_AF=0.0303;AFR_AF=0.0015;EUR_AF=0.0477;SAS_AF=0.0716;AA=A|||;VT=SNP
6	32705002	rs9276319	C	T	100	PASS	AC=4269;AF=0.852436;AN=5008;NS=2504;DP=15369;EAS_AF=0.9107;AMR_AF=0.8112;AFR_AF=0.8283;EUR_AF=0.7932;SAS_AF=0.9151;AA=T|||;VT=SNP
6	32705023	rs9276321	G	A	100	PASS	AC=3031;AF=0.605232;AN=5008;NS=2504;DP=14879;EAS_AF=0.8403;AMR_AF=0.6311;AFR_AF=0.289;EUR_AF=0.5924;SAS_AF=0.7853;AA=g|||;VT=SNP
6	32705030	rs9276322	C	G	100	PASS	AC=383;AF=0.0764776;AN=5008;NS=2504;DP=15009;EAS_AF=0.0169;AMR_AF=0.0706;AFR_AF=0.0408;EUR_AF=0.169;SAS_AF=0.0951;AA=C|||;VT=SNP
6	32705104	rs13199553	C	T	100	PASS	AC=2402;AF=0.479633;AN=5008;NS=2504;DP=17151;EAS_AF=0.7669;AMR_AF=0.4726;AFR_AF=0.1664;EUR_AF=0.4483;SAS_AF=0.6442;AA=C|||;VT=SNP
6	32705110	rs9276323	C	A	100	PASS	AC=627;AF=0.1252;AN=5008;NS=2504;DP=16684;EAS_AF=0.0734;AMR_AF=0.1585;AFR_AF=0.1218;EUR_AF=0.1441;SAS_AF=0.1401;AA=c|||;VT=SNP
6	32705127	rs13214143	T	G	100	PASS	AC=2402;AF=0.479633;AN=5008;NS=2504;DP=15884;EAS_AF=0.7669;AMR_AF=0.4726;AFR_AF=0.1664;EUR_AF=0.4483;SAS_AF=0.6442;AA=T|||;VT=SNP
6	32705193	rs13213965	T	C	100	PASS	AC=2401;AF=0.479433;AN=5008;NS=2504;DP=13360;EAS_AF=0.7679;AMR_AF=0.4726;AFR_AF=0.1649;EUR_AF=0.4483;SAS_AF=0.6442;AA=T|||;VT=SNP
6	32705210	rs9276325	G	T	100	PASS	AC=875;AF=0.17472;AN=5008;NS=2504;DP=13927;EAS_AF=0.0278;AMR_AF=0.1369;AFR_AF=0.3442;EUR_AF=0.1909;SAS_AF=0.1074;AA=G|||;VT=SNP
6	32705218	rs115942114	G	A	100	PASS	AC=246;AF=0.0491214;AN=5008;NS=2504;DP=13951;EAS_AF=0;AMR_AF=0.0504;AFR_AF=0.1475;EUR_AF=0.0149;SAS_AF=0.001;AA=G|||;VT=SNP
6	32705248	rs13214069	T	C	100	PASS	AC=2398;AF=0.478834;AN=5008;NS=2504;DP=14488;EAS_AF=0.7679;AMR_AF=0.4726;AFR_AF=0.1649;EUR_AF=0.4463;SAS_AF=0.6431;AA=T|||;VT=SNP
6	32705276	rs13199787	C	T	100	PASS	AC=2398;AF=0.478834;AN=5008;NS=2504;DP=13710;EAS_AF=0.7679;AMR_AF=0.4726;AFR_AF=0.1649;EUR_AF=0.4463;SAS_AF=0.6431;AA=C|||;VT=SNP
6	32705295	rs9276326	T	A	100	PASS	AC=3024;AF=0.603834;AN=5008;NS=2504;DP=13472;EAS_AF=0.8413;AMR_AF=0.6311;AFR_AF=0.2867;EUR_AF=0.5895;SAS_AF=0.7832;AA=A|||;VT=SNP
6	32705401	rs9276327	A	T	100	PASS	AC=877;AF=0.17512;AN=5008;NS=2504;DP=13799;EAS_AF=0.0278;AMR_AF=0.1369;AFR_AF=0.3442;EUR_AF=0.1928;SAS_AF=0.1074;AA=A|||;VT=SNP
6	32705422	rs28576901	T	C	100	PASS	AC=2393;AF=0.477835;AN=5008;NS=2504;DP=14019;EAS_AF=0.7669;AMR_AF=0.4712;AFR_AF=0.1649;EUR_AF=0.4423;SAS_AF=0.6442;AA=T|||;VT=SNP
6	32705459	rs17500400	A	G	100	PASS	AC=2400;AF=0.479233;AN=5008;NS=2504;DP=14416;EAS_AF=0.7688;AMR_AF=0.4726;AFR_AF=0.1657;EUR_AF=0.4453;SAS_AF=0.6442;AA=A|||;VT=SNP
6	32705489	rs9276329	T	C	100	PASS	AC=626;AF=0.125;AN=5008;NS=2504;DP=12797;EAS_AF=0.0734;AMR_AF=0.1585;AFR_AF=0.1218;EUR_AF=0.1431;SAS_AF=0.1401;AA=T|||;VT=SNP
6	32705700	rs9276339	G	A	100	PASS	AC=875;AF=0.17472;AN=5008;NS=2504;DP=12625;EAS_AF=0.0288;AMR_AF=0.1369;AFR_AF=0.3442;EUR_AF=0.1909;SAS_AF=0.1063;AA=G|||;VT=SNP
6	32705828	rs2157324	G	C	100	PASS	AC=627;AF=0.1252;AN=5008;NS=2504;DP=14760;EAS_AF=0.0734;AMR_AF=0.1585;AFR_AF=0.1218;EUR_AF=0.1441;SAS_AF=0.1401;AA=G|||;VT=SNP
6	32705981	rs7772569	G	A	100	PASS	AC=2405;AF=0.480232;AN=5008;NS=2504;DP=19766;EAS_AF=0.7688;AMR_AF=0.4726;AFR_AF=0.1672;EUR_AF=0.4473;SAS_AF=0.6452;AA=G|||;VT=SNP
6	32706027	rs115389955	G	A	100	PASS	AC=246;AF=0.0491214;AN=5008;NS=2504;DP=18142;EAS_AF=0;AMR_AF=0.0504;AFR_AF=0.1475;EUR_AF=0.0149;SAS_AF=0.001;AA=G|||;VT=SNP
6	32706042	rs7773149	A	G	100	PASS	AC=3033;AF=0.605631;AN=5008;NS=2504;DP=17786;EAS_AF=0.8423;AMR_AF=0.6311;AFR_AF=0.289;EUR_AF=0.5924;SAS_AF=0.7853;AA=G|||;VT=SNP
6	32706069	rs9276346	C	G	100	PASS	AC=627;AF=0.1252;AN=5008;NS=2504;DP=17732;EAS_AF=0.0734;AMR_AF=0.1585;AFR_AF=0.1218;EUR_AF=0.1441;SAS_AF=0.1401;AA=C|||;VT=SNP
6	32706128	rs6457644	C	T	100	PASS	AC=2240;AF=0.447284;AN=5008;NS=2504;DP=19078;EAS_AF=0.7312;AMR_AF=0.4625;AFR_AF=0.1672;EUR_AF=0.4463;SAS_AF=0.5235;AA=c|||;VT=SNP
6	32706208	rs9276347	G	A	100	PASS	AC=627;AF=0.1252;AN=5008;NS=2504;DP=19455;EAS_AF=0.0734;AMR_AF=0.1585;AFR_AF=0.1218;EUR_AF=0.1441;SAS_AF=0.1401;AA=A|||;VT=SNP
6	32706209	rs9276348	A	G	100	PASS	AC=1237;AF=0.247005;AN=5008;NS=2504;DP=19545;EAS_AF=0.0694;AMR_AF=0.1801;AFR_AF=0.5393;EUR_AF=0.2008;SAS_AF=0.1299;AA=A|||;VT=SNP
6	32706234	rs7773068	G	A	100	PASS	AC=4269;AF=0.852436;AN=5008;NS=2504;DP=20677;EAS_AF=0.9107;AMR_AF=0.8112;AFR_AF=0.8283;EUR_AF=0.7932;SAS_AF=0.9151;AA=A|||;VT=SNP
6	32706321	rs55877228	A	G	100	PASS	AC=244;AF=0.048722;AN=5008;NS=2504;DP=21750;EAS_AF=0.0109;AMR_AF=0.0159;AFR_AF=0.1551;EUR_AF=0.007;SAS_AF=0.0102;AA=A|||;VT=SNP
6	32706334	rs7773694	A	G	100	PASS	AC=4269;AF=0.852436;AN=5008;NS=2504;DP=21733;EAS_AF=0.9107;AMR_AF=0.8112;AFR_AF=0.8283;EUR_AF=0.7932;SAS_AF=0.9151;AA=G|||;VT=SNP
6	32706398	rs7773407	A	C	100	PASS	AC=2406;AF=0.480431;AN=5008;NS=2504;DP=21637;EAS_AF=0.7679;AMR_AF=0.4726;AFR_AF=0.1679;EUR_AF=0.4483;SAS_AF=0.6452;AA=A|||;VT=SNP
6	32706416	rs9276351	C	A	100	PASS	AC=1236;AF=0.246805;AN=5008;NS=2504;DP=21529;EAS_AF=0.0694;AMR_AF=0.1801;AFR_AF=0.5386;EUR_AF=0.2008;SAS_AF=0.1299;AA=C|||;VT=SNP
6	32706441	rs7755580	A	T	100	PASS	AC=4269;AF=0.852436;AN=5008;NS=2504;DP=19371;EAS_AF=0.9107;AMR_AF=0.8112;AFR_AF=0.8283;EUR_AF=0.7932;SAS_AF=0.9151;AA=T|||;VT=SNP
6	32706453	rs9276354	C	T	100	PASS	AC=627;AF=0.1252;AN=5008;NS=2504;DP=18906;EAS_AF=0.0734;AMR_AF=0.1585;AFR_AF=0.1218;EUR_AF=0.1441;SAS_AF=0.1401;AA=C|||;VT=SNP
6	32706478	rs7755596	C	T	100	PASS	AC=4269;AF=0.852436;AN=5008;NS=2504;DP=18611;EAS_AF=0.9107;AMR_AF=0.8112;AFR_AF=0.8283;EUR_AF=0.7932;SAS_AF=0.9151;AA=T|||;VT=SNP
6	32706480	rs7755597	C	T	100	PASS	AC=4269;AF=0.852436;AN=5008;NS=2504;DP=18984;EAS_AF=0.9107;AMR_AF=0.8112;AFR_AF=0.8283;EUR_AF=0.7932;SAS_AF=0.9151;AA=T|||;VT=SNP
6	32706495	rs7773441	T	A	100	PASS	AC=2405;AF=0.480232;AN=5008;NS=2504;DP=19151;EAS_AF=0.7679;AMR_AF=0.4726;AFR_AF=0.1672;EUR_AF=0.4483;SAS_AF=0.6452;AA=T|||;VT=SNP
6	32706559	rs9276357	T	G	100	PASS	AC=873;AF=0.174321;AN=5008;NS=2504;DP=17338;EAS_AF=0.0278;AMR_AF=0.1369;AFR_AF=0.3434;EUR_AF=0.1909;SAS_AF=0.1063;AA=T|||;VT=SNP
6	32706719	rs7773955	T	C	100	PASS	AC=2405;AF=0.480232;AN=5008;NS=2504;DP=23696;EAS_AF=0.7679;AMR_AF=0.4726;AFR_AF=0.1672;EUR_AF=0.4483;SAS_AF=0.6452;AA=T|||;VT=SNP
6	32706725	rs9276358	A	G	100	PASS	AC=871;AF=0.173922;AN=5008;NS=2504;DP=23830;EAS_AF=0.0268;AMR_AF=0.1369;AFR_AF=0.3427;EUR_AF=0.1909;SAS_AF=0.1063;AA=A|||;VT=SNP
6	32706770	rs9276359	C	T	100	PASS	AC=627;AF=0.1252;AN=5008;NS=2504;DP=22776;EAS_AF=0.0734;AMR_AF=0.1585;AFR_AF=0.1218;EUR_AF=0.1441;SAS_AF=0.1401;AA=C|||;VT=SNP
6	32706799	rs12190070	T	C	100	PASS	AC=2405;AF=0.480232;AN=5008;NS=2504;DP=22195;EAS_AF=0.7679;AMR_AF=0.4726;AFR_AF=0.1672;EUR_AF=0.4483;SAS_AF=0.6452;AA=T|||;VT=SNP
6	32706801	rs9276360	A	G	100	PASS	AC=3642;AF=0.727236;AN=5008;NS=2504;DP=22180;EAS_AF=0.8373;AMR_AF=0.6527;AFR_AF=0.7065;EUR_AF=0.6491;SAS_AF=0.7751;AA=a|||;VT=SNP
6	32706937	rs12190184	G	C	100	PASS	AC=2395;AF=0.478235;AN=5008;NS=2504;DP=19072;EAS_AF=0.7659;AMR_AF=0.4697;AFR_AF=0.1619;EUR_AF=0.4493;SAS_AF=0.6452;AA=G|||;VT=SNP
6	32706959	rs12203641	G	A	100	PASS	AC=2394;AF=0.478035;AN=5008;NS=2504;DP=18839;EAS_AF=0.7659;AMR_AF=0.4697;AFR_AF=0.1619;EUR_AF=0.4483;SAS_AF=0.6452;AA=G|||;VT=SNP
6	32706974	rs12203644	G	A	100	PASS	AC=2397;AF=0.478634;AN=5008;NS=2504;DP=18828;EAS_AF=0.7659;AMR_AF=0.4712;AFR_AF=0.1641;EUR_AF=0.4493;SAS_AF=0.6431;AA=G|||;VT=SNP
6	32707018	rs9276362	T	C	100	PASS	AC=3031;AF=0.605232;AN=5008;NS=2504;DP=18758;EAS_AF=0.8423;AMR_AF=0.6311;AFR_AF=0.289;EUR_AF=0.5915;SAS_AF=0.7843;AA=C|||;VT=SNP
6	32707071	rs9276366	A	G	100	PASS	AC=627;AF=0.1252;AN=5008;NS=2504;DP=21792;EAS_AF=0.0734;AMR_AF=0.1585;AFR_AF=0.1218;EUR_AF=0.1441;SAS_AF=0.1401;AA=G|||;VT=SNP
6	32707124	rs9276367	T	A	100	PASS	AC=627;AF=0.1252;AN=5008;NS=2504;DP=22140;EAS_AF=0.0734;AMR_AF=0.1585;AFR_AF=0.1218;EUR_AF=0.1441;SAS_AF=0.1401;AA=T|||;VT=SNP
6	32707168	rs9276368	A	T	100	PASS	AC=627;AF=0.1252;AN=5008;NS=2504;DP=22692;EAS_AF=0.0734;AMR_AF=0.1585;AFR_AF=0.1218;EUR_AF=0.1441;SAS_AF=0.1401;AA=A|||;VT=SNP
6	32707173	rs9276369	T	G	100	PASS	AC=627;AF=0.1252;AN=5008;NS=2504;DP=22626;EAS_AF=0.0734;AMR_AF=0.1585;AFR_AF=0.1218;EUR_AF=0.1441;SAS_AF=0.1401;AA=T|||;VT=SNP
6	32707282	rs2894287	A	G	100	PASS	AC=2407;AF=0.480631;AN=5008;NS=2504;DP=20078;EAS_AF=0.7679;AMR_AF=0.4741;AFR_AF=0.1672;EUR_AF=0.4493;SAS_AF=0.6452;AA=A|||;VT=SNP
6	32707295	rs9276370	G	T	100	PASS	AC=3033;AF=0.605631;AN=5008;NS=2504;DP=19944;EAS_AF=0.8413;AMR_AF=0.6326;AFR_AF=0.289;EUR_AF=0.5924;SAS_AF=0.7853;AA=T|||;VT=SNP
6	32707360	rs2395249	G	A	100	PASS	AC=627;AF=0.1252;AN=5008;NS=2504;DP=20022;EAS_AF=0.0734;AMR_AF=0.1585;AFR_AF=0.1218;EUR_AF=0.1441;SAS_AF=0.1401;AA=G|||;VT=SNP
6	32707400	rs115355381	G	A	100	PASS	AC=246;AF=0.0491214;AN=5008;NS=2504;DP=20402;EAS_AF=0;AMR_AF=0.0504;AFR_AF=0.1475;EUR_AF=0.0149;SAS_AF=0.001;AA=G|||;VT=SNP
6	32707427	rs2894288	G	C	100	PASS	AC=627;AF=0.1252;AN=5008;NS=2504;DP=20060;EAS_AF=0.0734;AMR_AF=0.1585;AFR_AF=0.1218;EUR_AF=0.1441;SAS_AF=0.1401;AA=C|||;VT=SNP
6	32707508	rs9276373	T	C	100	PASS	AC=627;AF=0.1252;AN=5008;NS=2504;DP=22111;EAS_AF=0.0734;AMR_AF=0.1585;AFR_AF=0.1218;EUR_AF=0.1441;SAS_AF=0.1401;AA=T|||;VT=SNP
6	32707551	rs10947337	A	G	100	PASS	AC=2401;AF=0.479433;AN=5008;NS=2504;DP=21725;EAS_AF=0.7669;AMR_AF=0.4712;AFR_AF=0.1679;EUR_AF=0.4483;SAS_AF=0.6421;AA=A|||;VT=SNP
6	32707558	rs2894289	G	A	100	PASS	AC=2401;AF=0.479433;AN=5008;NS=2504;DP=21270;EAS_AF=0.7669;AMR_AF=0.4712;AFR_AF=0.1679;EUR_AF=0.4483;SAS_AF=0.6421;AA=G|||;VT=SNP
6	32707565	rs2894290	C	T	100	PASS	AC=2401;AF=0.479433;AN=5008;NS=2504;DP=20797;EAS_AF=0.7669;AMR_AF=0.4712;AFR_AF=0.1679;EUR_AF=0.4483;SAS_AF=0.6421;AA=C|||;VT=SNP
6	32707585	rs9276375	G	A	100	PASS	AC=876;AF=0.17492;AN=5008;NS=2504;DP=20174;EAS_AF=0.0278;AMR_AF=0.1383;AFR_AF=0.3434;EUR_AF=0.1909;SAS_AF=0.1084;AA=G|||;VT=SNP
6	32707614	rs9276376	A	G	100	PASS	AC=627;AF=0.1252;AN=5008;NS=2504;DP=20027;EAS_AF=0.0734;AMR_AF=0.1585;AFR_AF=0.1218;EUR_AF=0.1441;SAS_AF=0.1401;AA=A|||;VT=SNP
6	32707636	rs9276377	C	A	100	PASS	AC=3030;AF=0.605032;AN=5008;NS=2504;DP=19966;EAS_AF=0.8413;AMR_AF=0.6311;AFR_AF=0.2874;EUR_AF=0.5924;SAS_AF=0.7853;AA=A|||;VT=SNP
6	32707706	rs5021448	C	T	100	PASS	AC=1237;AF=0.247005;AN=5008;NS=2504;DP=17300;EAS_AF=0.0694;AMR_AF=0.1801;AFR_AF=0.5393;EUR_AF=0.2008;SAS_AF=0.1299;AA=c|||;VT=SNP
6	32707740	rs9276381	T	C	100	PASS	AC=627;AF=0.1252;AN=5008;NS=2504;DP=17305;EAS_AF=0.0734;AMR_AF=0.1585;AFR_AF=0.1218;EUR_AF=0.1441;SAS_AF=0.1401;AA=t|||;VT=SNP
6	32707783	rs9276382	A	G	100	PASS	AC=627;AF=0.1252;AN=5008;NS=2504;DP=18698;EAS_AF=0.0734;AMR_AF=0.1585;AFR_AF=0.1218;EUR_AF=0.1441;SAS_AF=0.1401;AA=a|||;VT=SNP
6	32707806	rs5021449	T	C	100	PASS	AC=2405;AF=0.480232;AN=5008;NS=2504;DP=18116;EAS_AF=0.7679;AMR_AF=0.4726;AFR_AF=0.1672;EUR_AF=0.4483;SAS_AF=0.6452;AA=N|||;VT=SNP
6	32707853	rs115326848	G	C	100	PASS	AC=246;AF=0.0491214;AN=5008;NS=2504;DP=16968;EAS_AF=0;AMR_AF=0.0504;AFR_AF=0.1475;EUR_AF=0.0149;SAS_AF=0.001;AA=g|||;VT=SNP
6	32707884	rs9276383	G	A	100	PASS	AC=625;AF=0.1248;AN=5008;NS=2504;DP=17702;EAS_AF=0.0734;AMR_AF=0.1585;AFR_AF=0.1203;EUR_AF=0.1441;SAS_AF=0.1401;AA=g|||;VT=SNP
6	32707887	rs5021450	T	G	100	PASS	AC=3030;AF=0.605032;AN=5008;NS=2504;DP=17831;EAS_AF=0.8413;AMR_AF=0.6311;AFR_AF=0.2874;EUR_AF=0.5924;SAS_AF=0.7853;AA=N|||;VT=SNP
6	32707893	rs9276385	A	C	100	PASS	AC=625;AF=0.1248;AN=5008;NS=2504;DP=18196;EAS_AF=0.0734;AMR_AF=0.1585;AFR_AF=0.1203;EUR_AF=0.1441;SAS_AF=0.1401;AA=a|||;VT=SNP
6	32708054	rs9717634	A	T	100	PASS	AC=2398;AF=0.478834;AN=5008;NS=2504;DP=12014;EAS_AF=0.7669;AMR_AF=0.4726;AFR_AF=0.1672;EUR_AF=0.4473;SAS_AF=0.6401;AA=N|||;VT=SNP
6	32708298	rs6907815	G	A	100	PASS	AC=2242;AF=0.447684;AN=5008;NS=2504;DP=10259;EAS_AF=0.7321;AMR_AF=0.4625;AFR_AF=0.1672;EUR_AF=0.4463;SAS_AF=0.5245;AA=G|||;VT=SNP
6	32708300	rs113189590	C	A	100	PASS	AC=627;AF=0.1252;AN=5008;NS=2504;DP=10332;EAS_AF=0.0734;AMR_AF=0.1585;AFR_AF=0.1218;EUR_AF=0.1441;SAS_AF=0.1401;AA=T|||;VT=SNP
6	32708338	rs9276392	T	C	100	PASS	AC=4272;AF=0.853035;AN=5008;NS=2504;DP=10094;EAS_AF=0.9117;AMR_AF=0.8112;AFR_AF=0.8298;EUR_AF=0.7932;SAS_AF=0.9151;AA=C|||;VT=SNP
6	32708413	rs76427180	G	A	100	PASS	AC=627;AF=0.1252;AN=5008;NS=2504;DP=12615;EAS_AF=0.0734;AMR_AF=0.1585;AFR_AF=0.1218;EUR_AF=0.1441;SAS_AF=0.1401;AA=G|||;VT=SNP
6	32708467	rs9276394	T	A	100	PASS	AC=4272;AF=0.853035;AN=5008;NS=2504;DP=13472;EAS_AF=0.9117;AMR_AF=0.8112;AFR_AF=0.8298;EUR_AF=0.7932;SAS_AF=0.9151;AA=A|||;VT=SNP
6	32708504	rs9276395	C	G	100	PASS	AC=4270;AF=0.852636;AN=5008;NS=2504;DP=12500;EAS_AF=0.9117;AMR_AF=0.8098;AFR_AF=0.829;EUR_AF=0.7932;SAS_AF=0.9151;AA=G|||;VT=SNP
6	32708736	rs9276396	T	C	100	PASS	AC=4272;AF=0.853035;AN=5008;NS=2504;DP=15684;EAS_AF=0.9117;AMR_AF=0.8112;AFR_AF=0.8298;EUR_AF=0.7932;SAS_AF=0.9151;AA=C|||;VT=SNP
6	32708774	rs9276397	A	G	100	PASS	AC=4272;AF=0.853035;AN=5008;NS=2504;DP=17515;EAS_AF=0.9117;AMR_AF=0.8112;AFR_AF=0.8298;EUR_AF=0.7932;SAS_AF=0.9151;AA=G|||;VT=SNP
6	32708798	rs9276398	T	C	100	PASS	AC=627;AF=0.1252;AN=5008;NS=2504;DP=17805;EAS_AF=0.0734;AMR_AF=0.1585;AFR_AF=0.1218;EUR_AF=0.1441;SAS_AF=0.1401;AA=T|||;VT=SNP
6	32708890	rs9276399	A	G	100	PASS	AC=627;AF=0.1252;AN=5008;NS=2504;DP=18021;EAS_AF=0.0734;AMR_AF=0.1585;AFR_AF=0.1218;EUR_AF=0.1441;SAS_AF=0.1401;AA=A|||;VT=SNP
6	32709179	rs9276400	A	G	100	PASS	AC=623;AF=0.124401;AN=5008;NS=2504;DP=18505;EAS_AF=0.0724;AMR_AF=0.1585;AFR_AF=0.1218;EUR_AF=0.1441;SAS_AF=0.137;AA=A|||;VT=SNP
6	32709204	rs9276401	G	C	100	PASS	AC=876;AF=0.17492;AN=5008;NS=2504;DP=17678;EAS_AF=0.0377;AMR_AF=0.1369;AFR_AF=0.3351;EUR_AF=0.1909;SAS_AF=0.1104;AA=G|||;VT=SNP;EX_TARGET
6	32709309	rs2051600	A	G	100	PASS	AC=4273;AF=0.853235;AN=5008;NS=2504;DP=18135;EAS_AF=0.9117;AMR_AF=0.8112;AFR_AF=0.8306;EUR_AF=0.7932;SAS_AF=0.9151;AA=a|||;VT=SNP;EX_TARGET
6	32709363	rs2051598	G	A	100	PASS	AC=4155;AF=0.829673;AN=5008;NS=2504;DP=18216;EAS_AF=0.877;AMR_AF=0.7781;AFR_AF=0.8033;EUR_AF=0.7813;SAS_AF=0.9029;AA=g|||;VT=SNP
6	32709370	rs2051597	T	C	100	PASS	AC=4244;AF=0.847444;AN=5008;NS=2504;DP=17668;EAS_AF=0.9067;AMR_AF=0.8069;AFR_AF=0.8169;EUR_AF=0.7932;SAS_AF=0.9121;AA=t|||;VT=SNP
6	32709586	rs9276402	G	A	100	PASS	AC=652;AF=0.130192;AN=5008;NS=2504;DP=17008;EAS_AF=0.0813;AMR_AF=0.1599;AFR_AF=0.1293;EUR_AF=0.1481;SAS_AF=0.1421;AA=G|||;VT=SNP
6	32709738	rs9276403	A	G	100	PASS	AC=628;AF=0.125399;AN=5008;NS=2504;DP=17114;EAS_AF=0.0734;AMR_AF=0.1585;AFR_AF=0.1225;EUR_AF=0.1441;SAS_AF=0.1401;AA=A|||;VT=SNP
6	32709964	rs4394270	T	C	100	PASS	AC=1621;AF=0.323682;AN=5008;NS=2504;DP=17750;EAS_AF=0.1329;AMR_AF=0.3228;AFR_AF=0.5068;EUR_AF=0.337;SAS_AF=0.2597;AA=T|||;VT=SNP
6	32709990	rs4496840	C	T	100	PASS	AC=1620;AF=0.323482;AN=5008;NS=2504;DP=18399;EAS_AF=0.1319;AMR_AF=0.3228;AFR_AF=0.5068;EUR_AF=0.337;SAS_AF=0.2597;AA=C|||;VT=SNP
6	32710010	rs4403295	G	T	100	PASS	AC=1619;AF=0.323283;AN=5008;NS=2504;DP=18164;EAS_AF=0.131;AMR_AF=0.3228;AFR_AF=0.5061;EUR_AF=0.337;SAS_AF=0.2607;AA=G|||;VT=SNP
6	32710119	rs5018343	A	T	100	PASS	AC=3677;AF=0.734225;AN=5008;NS=2504;DP=17693;EAS_AF=0.8681;AMR_AF=0.7522;AFR_AF=0.4788;EUR_AF=0.7763;SAS_AF=0.8855;AA=a|||;VT=SNP
6	32710221	rs9461806	C	T	100	PASS	AC=3219;AF=0.642772;AN=5008;NS=2504;DP=17975;EAS_AF=0.7927;AMR_AF=0.5778;AFR_AF=0.6657;EUR_AF=0.4771;SAS_AF=0.6738;AA=C|||;VT=SNP
6	32710307	rs9276407	G	A	100	PASS	AC=874;AF=0.174521;AN=5008;NS=2504;DP=17164;EAS_AF=0.0734;AMR_AF=0.2089;AFR_AF=0.27;EUR_AF=0.159;SAS_AF=0.1411;AA=G|||;VT=SNP
6	32710370	rs9276408	T	G	100	PASS	AC=3766;AF=0.751997;AN=5008;NS=2504;DP=17614;EAS_AF=0.8075;AMR_AF=0.7205;AFR_AF=0.6188;EUR_AF=0.7674;SAS_AF=0.8814;AA=T|||;VT=SNP
6	32710377	rs9276409	T	C	100	PASS	AC=3771;AF=0.752995;AN=5008;NS=2504;DP=17955;EAS_AF=0.8075;AMR_AF=0.7219;AFR_AF=0.6218;EUR_AF=0.7674;SAS_AF=0.8814;AA=t|||;VT=SNP
6	32710407	rs115018313	T	C	100	PASS	AC=20;AF=0.00399361;AN=5008;NS=2504;DP=18373;EAS_AF=0;AMR_AF=0.0029;AFR_AF=0.0015;EUR_AF=0.0159;SAS_AF=0;AA=T|||;VT=SNP
6	32710466	rs9469263	G	T	100	PASS	AC=2374;AF=0.474042;AN=5008;NS=2504;DP=15420;EAS_AF=0.754;AMR_AF=0.4611;AFR_AF=0.1664;EUR_AF=0.4463;SAS_AF=0.6391;AA=G|||;VT=SNP
6	32710475	rs9276411	T	C	100	PASS	AC=3578;AF=0.714457;AN=5008;NS=2504;DP=15292;EAS_AF=0.8581;AMR_AF=0.7089;AFR_AF=0.6218;EUR_AF=0.6143;SAS_AF=0.7986;AA=T|||;VT=SNP
6	32710510	rs28371353	C	G	100	PASS	AC=190;AF=0.0379393;AN=5008;NS=2504;DP=15916;EAS_AF=0.002;AMR_AF=0.0778;AFR_AF=0.0545;EUR_AF=0.0577;SAS_AF=0.0041;AA=C|||;VT=SNP
6	32710555	rs28371354	C	G	100	PASS	AC=185;AF=0.0369409;AN=5008;NS=2504;DP=17653;EAS_AF=0.002;AMR_AF=0.0749;AFR_AF=0.053;EUR_AF=0.0567;SAS_AF=0.0041;AA=C|||;VT=SNP
6	32710556	rs9276413	C	T	100	PASS	AC=3269;AF=0.652756;AN=5008;NS=2504;DP=17801;EAS_AF=0.8413;AMR_AF=0.6744;AFR_AF=0.4342;EUR_AF=0.6064;SAS_AF=0.7863;AA=C|||;VT=SNP
6	32710557	rs28371355	C	T	100	PASS	AC=185;AF=0.0369409;AN=5008;NS=2504;DP=17914;EAS_AF=0.002;AMR_AF=0.0749;AFR_AF=0.053;EUR_AF=0.0567;SAS_AF=0.0041;AA=C|||;VT=SNP
6	32710594	rs9276414	C	G	100	PASS	AC=3277;AF=0.654353;AN=5008;NS=2504;DP=17416;EAS_AF=0.8413;AMR_AF=0.6801;AFR_AF=0.4357;EUR_AF=0.6074;SAS_AF=0.7873;AA=C|||;VT=SNP
6	32710855	rs9276423	G	A	100	PASS	AC=2985;AF=0.596046;AN=5008;NS=2504;DP=13175;EAS_AF=0.6925;AMR_AF=0.6715;AFR_AF=0.4342;EUR_AF=0.6044;SAS_AF=0.6534;AA=G|||;VT=SNP
6	32710935	rs9276424	C	T	100	PASS	AC=3277;AF=0.654353;AN=5008;NS=2504;DP=15563;EAS_AF=0.8413;AMR_AF=0.6816;AFR_AF=0.4365;EUR_AF=0.6064;SAS_AF=0.7863;AA=C|||;VT=SNP
6	32711050	rs9276425	C	T	100	PASS	AC=641;AF=0.127995;AN=5008;NS=2504;DP=18587;EAS_AF=0.0377;AMR_AF=0.0865;AFR_AF=0.1967;EUR_AF=0.1759;SAS_AF=0.1084;AA=C|||;VT=SNP
6	32711178	rs17500468	A	G	100	PASS	AC=282;AF=0.0563099;AN=5008;NS=2504;DP=20495;EAS_AF=0.0188;AMR_AF=0.0605;AFR_AF=0.0068;EUR_AF=0.1451;SAS_AF=0.0675;AA=A|||;VT=SNP
6	32711322	rs2395252	C	G	100	PASS	AC=3578;AF=0.714457;AN=5008;NS=2504;DP=19774;EAS_AF=0.8413;AMR_AF=0.7248;AFR_AF=0.6324;EUR_AF=0.6153;SAS_AF=0.7894;AA=G|||;VT=SNP
6	32711400	rs2227128	T	C	100	PASS	AC=3580;AF=0.714856;AN=5008;NS=2504;DP=22540;EAS_AF=0.8413;AMR_AF=0.7248;AFR_AF=0.6339;EUR_AF=0.6153;SAS_AF=0.7894;AA=C|||;VT=SNP
6	32711576	rs2213568	A	C	100	PASS	AC=3294;AF=0.657748;AN=5008;NS=2504;DP=21955;EAS_AF=0.6935;AMR_AF=0.7147;AFR_AF=0.6346;EUR_AF=0.6133;SAS_AF=0.6575;AA=C|||;VT=SNP
6	32711655	rs2213567	G	C	100	PASS	AC=2990;AF=0.597045;AN=5008;NS=2504;DP=21796;EAS_AF=0.6925;AMR_AF=0.6715;AFR_AF=0.4365;EUR_AF=0.6044;SAS_AF=0.6554;AA=g|||;VT=SNP
6	32711738	rs9276426	C	A	100	PASS	AC=872;AF=0.174121;AN=5008;NS=2504;DP=21917;EAS_AF=0.0734;AMR_AF=0.2089;AFR_AF=0.27;EUR_AF=0.1581;SAS_AF=0.1401;AA=C|||;VT=SNP
6	32711782	rs2227127	A	G	100	PASS	AC=2117;AF=0.422724;AN=5008;NS=2504;DP=22127;EAS_AF=0.619;AMR_AF=0.4625;AFR_AF=0.1664;EUR_AF=0.4463;SAS_AF=0.5143;AA=A|||;VT=SNP
6	32711857	rs9276427	T	C	100	PASS	AC=3456;AF=0.690096;AN=5008;NS=2504;DP=20585;EAS_AF=0.8244;AMR_AF=0.7017;AFR_AF=0.6301;EUR_AF=0.5467;SAS_AF=0.772;AA=C|||;VT=SNP
6	32712009	rs41288889	A	C	100	PASS	AC=183;AF=0.0365415;AN=5008;NS=2504;DP=19551;EAS_AF=0.0188;AMR_AF=0.0432;AFR_AF=0.0008;EUR_AF=0.0736;SAS_AF=0.0603;AA=A|||;VT=SNP
6	32712085	rs9276428	G	T	100	PASS	AC=3580;AF=0.714856;AN=5008;NS=2504;DP=18961;EAS_AF=0.8413;AMR_AF=0.7248;AFR_AF=0.6339;EUR_AF=0.6153;SAS_AF=0.7894;AA=G|||;VT=SNP
6	32712104	rs9276429	G	A	100	PASS	AC=3580;AF=0.714856;AN=5008;NS=2504;DP=19022;EAS_AF=0.8413;AMR_AF=0.7248;AFR_AF=0.6339;EUR_AF=0.6153;SAS_AF=0.7894;AA=g|||;VT=SNP
6	32712182	rs9276430	T	C	100	PASS	AC=2990;AF=0.597045;AN=5008;NS=2504;DP=16171;EAS_AF=0.6925;AMR_AF=0.6715;AFR_AF=0.4365;EUR_AF=0.6044;SAS_AF=0.6554;AA=C|||;VT=SNP
6	32712247	rs9276431	T	C	100	PASS	AC=3580;AF=0.714856;AN=5008;NS=2504;DP=15357;EAS_AF=0.8413;AMR_AF=0.7248;AFR_AF=0.6339;EUR_AF=0.6153;SAS_AF=0.7894;AA=C|||;VT=SNP
6	32712384	rs9276432	T	C	100	PASS	AC=3581;AF=0.715056;AN=5008;NS=2504;DP=17645;EAS_AF=0.8413;AMR_AF=0.7262;AFR_AF=0.6339;EUR_AF=0.6153;SAS_AF=0.7894;AA=t|||;VT=SNP
6	32712411	rs9276433	A	C	100	PASS	AC=3418;AF=0.682508;AN=5008;NS=2504;DP=17612;EAS_AF=0.8056;AMR_AF=0.7161;AFR_AF=0.6339;EUR_AF=0.6133;SAS_AF=0.6687;AA=C|||;VT=SNP
6	32712666	rs9276434	C	T	100	PASS	AC=4718;AF=0.942093;AN=5008;NS=2504;DP=22247;EAS_AF=0.995;AMR_AF=0.964;AFR_AF=0.8835;EUR_AF=0.9095;SAS_AF=0.9847;AA=T|||;VT=SNP
6	32712818	rs17500510	G	A	100	PASS	AC=353;AF=0.0704872;AN=5008;NS=2504;DP=23038;EAS_AF=0.0556;AMR_AF=0.0605;AFR_AF=0.0318;EUR_AF=0.1014;SAS_AF=0.1135;AA=G|||;VT=SNP
6	32713018	rs17213281	C	T	100	PASS	AC=872;AF=0.174121;AN=5008;NS=2504;DP=22829;EAS_AF=0.0734;AMR_AF=0.2089;AFR_AF=0.27;EUR_AF=0.1571;SAS_AF=0.1411;AA=C|||;VT=SNP;EX_TARGET
6	32713030	rs3208181	T	C	100	PASS	AC=3417;AF=0.682308;AN=5008;NS=2504;DP=22816;EAS_AF=0.8046;AMR_AF=0.7147;AFR_AF=0.6392;EUR_AF=0.6083;SAS_AF=0.6677;AA=C|||;VT=SNP;EX_TARGET
6	32713099	rs9469266	G	A	100	PASS	AC=371;AF=0.0740815;AN=5008;NS=2504;DP=21011;EAS_AF=0;AMR_AF=0.0548;AFR_AF=0.2337;EUR_AF=0.0159;SAS_AF=0.0082;AA=G|||;VT=SNP;EX_TARGET
6	32713188	rs2213565	C	T	100	PASS	AC=4269;AF=0.852436;AN=5008;NS=2504;DP=21736;EAS_AF=0.9107;AMR_AF=0.8112;AFR_AF=0.8298;EUR_AF=0.7913;SAS_AF=0.9151;AA=T|||;VT=SNP;EX_TARGET
6	32713267	rs2239800	A	G	100	PASS	AC=981;AF=0.195887;AN=5008;NS=2504;DP=23946;EAS_AF=0.378;AMR_AF=0.2709;AFR_AF=0.062;EUR_AF=0.1123;SAS_AF=0.2219;AA=A|||;VT=SNP
6	32713854	rs4398729	G	A	100	PASS	AC=215;AF=0.0429313;AN=5008;NS=2504;DP=23150;EAS_AF=0.0377;AMR_AF=0.0375;AFR_AF=0.0121;EUR_AF=0.0606;SAS_AF=0.0757;AA=.|||;VT=SNP;EX_TARGET
6	32713867	rs9276435	C	T	100	PASS	AC=390;AF=0.0778754;AN=5008;NS=2504;DP=23442;EAS_AF=0.0268;AMR_AF=0.0706;AFR_AF=0.0363;EUR_AF=0.169;SAS_AF=0.0982;AA=.|||;VT=SNP;EX_TARGET
6	32713888	rs17213337	T	C	100	PASS	AC=2881;AF=0.57528;AN=5008;NS=2504;DP=20324;EAS_AF=0.8026;AMR_AF=0.5692;AFR_AF=0.3722;EUR_AF=0.5318;SAS_AF=0.6646;AA=.|||;VT=SNP;EX_TARGET
6	32714083	rs9276436	T	C	100	PASS	AC=548;AF=0.109425;AN=5008;NS=2504;DP=21943;EAS_AF=0.002;AMR_AF=0.147;AFR_AF=0.2693;EUR_AF=0.0815;SAS_AF=0.0061;AA=.|||;VT=SNP;EX_TARGET
6	32714143	rs2071800	G	A	100	PASS	AC=296;AF=0.0591054;AN=5008;NS=2504;DP=21628;EAS_AF=0.0546;AMR_AF=0.0375;AFR_AF=0.0325;EUR_AF=0.0736;SAS_AF=0.1002;AA=.|||;VT=SNP;EX_TARGET
6	32714175	rs2071799	C	T	100	PASS	AC=2814;AF=0.561901;AN=5008;NS=2504;DP=21522;EAS_AF=0.7778;AMR_AF=0.5461;AFR_AF=0.3631;EUR_AF=0.5268;SAS_AF=0.6554;AA=.|||;VT=SNP;EX_TARGET
6	32714516	rs9276438	G	A	100	PASS	AC=548;AF=0.109425;AN=5008;NS=2504;DP=20963;EAS_AF=0.002;AMR_AF=0.147;AFR_AF=0.2693;EUR_AF=0.0815;SAS_AF=0.0061;AA=.|||;VT=SNP
6	32714592	rs2071798	G	A	100	PASS	AC=2877;AF=0.574481;AN=5008;NS=2504;DP=20402;EAS_AF=0.8026;AMR_AF=0.5677;AFR_AF=0.3714;EUR_AF=0.5318;SAS_AF=0.6626;AA=.|||;VT=SNP
6	32714603	rs9276439	C	T	100	PASS	AC=548;AF=0.109425;AN=5008;NS=2504;DP=20493;EAS_AF=0.002;AMR_AF=0.147;AFR_AF=0.2693;EUR_AF=0.0815;SAS_AF=0.0061;AA=.|||;VT=SNP
6	32714732	rs9272945	C	T	100	PASS	AC=2877;AF=0.574481;AN=5008;NS=2504;DP=18243;EAS_AF=0.8026;AMR_AF=0.5677;AFR_AF=0.3714;EUR_AF=0.5318;SAS_AF=0.6626;AA=.|||;VT=SNP
6	32714760	rs28420297	A	G	100	PASS	AC=2876;AF=0.574281;AN=5008;NS=2504;DP=18413;EAS_AF=0.8026;AMR_AF=0.5677;AFR_AF=0.3707;EUR_AF=0.5318;SAS_AF=0.6626;AA=.|||;VT=SNP
6	32714783	rs9276440	A	T	100	PASS	AC=3425;AF=0.683906;AN=5008;NS=2504;DP=18427;EAS_AF=0.8036;AMR_AF=0.7147;AFR_AF=0.6407;EUR_AF=0.6143;SAS_AF=0.6687;AA=.|||;VT=SNP
6	32714894	rs9276441	G	C	100	PASS	AC=3425;AF=0.683906;AN=5008;NS=2504;DP=16353;EAS_AF=0.8046;AMR_AF=0.7147;AFR_AF=0.6407;EUR_AF=0.6133;SAS_AF=0.6687;AA=.|||;VT=SNP
6	32714901	rs9276442	C	T	100	PASS	AC=548;AF=0.109425;AN=5008;NS=2504;DP=16179;EAS_AF=0.002;AMR_AF=0.147;AFR_AF=0.2693;EUR_AF=0.0815;SAS_AF=0.0061;AA=.|||;VT=SNP
6	32715160	rs2395253	G	A	100	PASS	AC=215;AF=0.0429313;AN=5008;NS=2504;DP=16630;EAS_AF=0.0377;AMR_AF=0.0375;AFR_AF=0.0121;EUR_AF=0.0606;SAS_AF=0.0757;AA=.|||;VT=SNP
6	32715301	rs10947339	C	G	100	PASS	AC=2879;AF=0.57488;AN=5008;NS=2504;DP=14154;EAS_AF=0.8026;AMR_AF=0.5677;AFR_AF=0.3729;EUR_AF=0.5318;SAS_AF=0.6626;AA=.|||;VT=SNP
6	32715333	rs34878595	G	C	100	PASS	AC=296;AF=0.0591054;AN=5008;NS=2504;DP=13404;EAS_AF=0.0546;AMR_AF=0.0375;AFR_AF=0.0325;EUR_AF=0.0736;SAS_AF=0.1002;AA=.|||;VT=SNP
6	32715371	rs9276444	C	G	100	PASS	AC=3638;AF=0.726438;AN=5008;NS=2504;DP=12165;EAS_AF=0.873;AMR_AF=0.7248;AFR_AF=0.6407;EUR_AF=0.6153;SAS_AF=0.8067;AA=.|||;VT=SNP
6	32715414	rs9276445	A	G	100	PASS	AC=4270;AF=0.852636;AN=5008;NS=2504;DP=14736;EAS_AF=0.9107;AMR_AF=0.8112;AFR_AF=0.8306;EUR_AF=0.7913;SAS_AF=0.9151;AA=.|||;VT=SNP
6	32715448	rs9276446	A	G	100	PASS	AC=549;AF=0.109625;AN=5008;NS=2504;DP=15516;EAS_AF=0.002;AMR_AF=0.1484;AFR_AF=0.2693;EUR_AF=0.0815;SAS_AF=0.0061;AA=.|||;VT=SNP
6	32715569	rs9276447	G	T	100	PASS	AC=3426;AF=0.684105;AN=5008;NS=2504;DP=16315;EAS_AF=0.8046;AMR_AF=0.7161;AFR_AF=0.6407;EUR_AF=0.6133;SAS_AF=0.6687;AA=.|||;VT=SNP
6	32715629	rs9276448	A	G	100	PASS	AC=541;AF=0.108027;AN=5008;NS=2504;DP=15484;EAS_AF=0.002;AMR_AF=0.1455;AFR_AF=0.2648;EUR_AF=0.0815;SAS_AF=0.0061;AA=.|||;VT=SNP
6	32715653	rs9276449	C	T	100	PASS	AC=548;AF=0.109425;AN=5008;NS=2504;DP=13961;EAS_AF=0.002;AMR_AF=0.147;AFR_AF=0.2693;EUR_AF=0.0815;SAS_AF=0.0061;AA=.|||;VT=SNP
6	32715682	rs9276450	C	A	100	PASS	AC=548;AF=0.109425;AN=5008;NS=2504;DP=13121;EAS_AF=0.002;AMR_AF=0.147;AFR_AF=0.2693;EUR_AF=0.0815;SAS_AF=0.0061;AA=.|||;VT=SNP
6	32715685	rs9276451	C	T	100	PASS	AC=548;AF=0.109425;AN=5008;NS=2504;DP=13028;EAS_AF=0.002;AMR_AF=0.147;AFR_AF=0.2693;EUR_AF=0.0815;SAS_AF=0.0061;AA=.|||;VT=SNP
6	32715722	rs9276452	A	G	100	PASS	AC=548;AF=0.109425;AN=5008;NS=2504;DP=13326;EAS_AF=0.002;AMR_AF=0.147;AFR_AF=0.2693;EUR_AF=0.0815;SAS_AF=0.0061;AA=.|||;VT=SNP
6	32715773	rs2227126	C	T	100	PASS	AC=2877;AF=0.574481;AN=5008;NS=2504;DP=13600;EAS_AF=0.8026;AMR_AF=0.5677;AFR_AF=0.3714;EUR_AF=0.5318;SAS_AF=0.6626;AA=.|||;VT=SNP
6	32715775	rs9276453	G	C	100	PASS	AC=547;AF=0.109225;AN=5008;NS=2504;DP=13572;EAS_AF=0.002;AMR_AF=0.147;AFR_AF=0.2685;EUR_AF=0.0815;SAS_AF=0.0061;AA=.|||;VT=SNP
6	32715837	rs2213574	G	A	100	PASS	AC=2877;AF=0.574481;AN=5008;NS=2504;DP=15353;EAS_AF=0.8026;AMR_AF=0.5677;AFR_AF=0.3714;EUR_AF=0.5318;SAS_AF=0.6626;AA=.|||;VT=SNP
6	32715846	rs9276454	A	G	100	PASS	AC=3425;AF=0.683906;AN=5008;NS=2504;DP=15875;EAS_AF=0.8046;AMR_AF=0.7147;AFR_AF=0.6407;EUR_AF=0.6133;SAS_AF=0.6687;AA=.|||;VT=SNP
6	32715933	rs9276455	G	A	100	PASS	AC=548;AF=0.109425;AN=5008;NS=2504;DP=18833;EAS_AF=0.002;AMR_AF=0.147;AFR_AF=0.2693;EUR_AF=0.0815;SAS_AF=0.0061;AA=.|||;VT=SNP
6	32715943	rs9276456	A	G	100	PASS	AC=632;AF=0.126198;AN=5008;NS=2504;DP=19041;EAS_AF=0.0377;AMR_AF=0.0865;AFR_AF=0.1899;EUR_AF=0.1759;SAS_AF=0.1084;AA=.|||;VT=SNP
6	32715993	rs9276457	C	T	100	PASS	AC=547;AF=0.109225;AN=5008;NS=2504;DP=19004;EAS_AF=0.002;AMR_AF=0.147;AFR_AF=0.2693;EUR_AF=0.0805;SAS_AF=0.0061;AA=.|||;VT=SNP
6	32716000	rs9276458	T	A	100	PASS	AC=547;AF=0.109225;AN=5008;NS=2504;DP=18872;EAS_AF=0.002;AMR_AF=0.147;AFR_AF=0.2693;EUR_AF=0.0805;SAS_AF=0.0061;AA=.|||;VT=SNP
6	32716022	rs2213573	G	A	100	PASS	AC=4269;AF=0.852436;AN=5008;NS=2504;DP=18149;EAS_AF=0.9107;AMR_AF=0.8112;AFR_AF=0.8298;EUR_AF=0.7913;SAS_AF=0.9151;AA=.|||;VT=SNP
6	32716034	rs9276459	T	C	100	PASS	AC=547;AF=0.109225;AN=5008;NS=2504;DP=17947;EAS_AF=0.002;AMR_AF=0.147;AFR_AF=0.2693;EUR_AF=0.0805;SAS_AF=0.0061;AA=.|||;VT=SNP
6	32716127	rs9276460	A	G	100	PASS	AC=549;AF=0.109625;AN=5008;NS=2504;DP=17502;EAS_AF=0.002;AMR_AF=0.1499;AFR_AF=0.2693;EUR_AF=0.0805;SAS_AF=0.0061;AA=.|||;VT=SNP
6	32716167	rs9276461	G	A	100	PASS	AC=551;AF=0.110024;AN=5008;NS=2504;DP=16749;EAS_AF=0.002;AMR_AF=0.1513;AFR_AF=0.27;EUR_AF=0.0805;SAS_AF=0.0061;AA=.|||;VT=SNP
6	32716170	rs9276462	G	C	100	PASS	AC=552;AF=0.110224;AN=5008;NS=2504;DP=16659;EAS_AF=0.003;AMR_AF=0.1513;AFR_AF=0.27;EUR_AF=0.0805;SAS_AF=0.0061;AA=.|||;VT=SNP
6	32716181	rs9276463	T	C	100	PASS	AC=551;AF=0.110024;AN=5008;NS=2504;DP=16386;EAS_AF=0.002;AMR_AF=0.1513;AFR_AF=0.27;EUR_AF=0.0805;SAS_AF=0.0061;AA=.|||;VT=SNP
6	32716294	rs9276464	C	T	100	PASS	AC=548;AF=0.109425;AN=5008;NS=2504;DP=18306;EAS_AF=0.002;AMR_AF=0.147;AFR_AF=0.27;EUR_AF=0.0805;SAS_AF=0.0061;AA=.|||;VT=SNP
6	32716372	rs11758312	C	A	100	PASS	AC=2876;AF=0.574281;AN=5008;NS=2504;DP=17392;EAS_AF=0.8026;AMR_AF=0.5677;AFR_AF=0.3707;EUR_AF=0.5318;SAS_AF=0.6626;AA=.|||;VT=SNP
6	32716409	rs9276465	A	G	100	PASS	AC=550;AF=0.109824;AN=5008;NS=2504;DP=17407;EAS_AF=0.002;AMR_AF=0.147;AFR_AF=0.2708;EUR_AF=0.0815;SAS_AF=0.0061;AA=.|||;VT=SNP
6	32716452	rs9276466	T	G	100	PASS	AC=3426;AF=0.684105;AN=5008;NS=2504;DP=17652;EAS_AF=0.8046;AMR_AF=0.7147;AFR_AF=0.6415;EUR_AF=0.6133;SAS_AF=0.6687;AA=.|||;VT=SNP
6	32716736	rs4585553	A	G	100	PASS	AC=548;AF=0.109425;AN=5008;NS=2504;DP=17226;EAS_AF=0.002;AMR_AF=0.147;AFR_AF=0.2693;EUR_AF=0.0815;SAS_AF=0.0061;AA=.|||;VT=SNP
6	32716810	rs2227136	A	G	100	PASS	AC=3426;AF=0.684105;AN=5008;NS=2504;DP=15578;EAS_AF=0.8046;AMR_AF=0.7147;AFR_AF=0.6415;EUR_AF=0.6133;SAS_AF=0.6687;AA=.|||;VT=SNP
6	32716813	rs2227135	A	G	100	PASS	AC=3426;AF=0.684105;AN=5008;NS=2504;DP=15603;EAS_AF=0.8046;AMR_AF=0.7147;AFR_AF=0.6415;EUR_AF=0.6133;SAS_AF=0.6687;AA=.|||;VT=SNP
6	32716827	rs2894291	T	C	100	PASS	AC=551;AF=0.110024;AN=5008;NS=2504;DP=15877;EAS_AF=0.002;AMR_AF=0.147;AFR_AF=0.2716;EUR_AF=0.0815;SAS_AF=0.0061;AA=.|||;VT=SNP
6	32716837	rs2395254	T	C	100	PASS	AC=550;AF=0.109824;AN=5008;NS=2504;DP=16106;EAS_AF=0.002;AMR_AF=0.147;AFR_AF=0.2708;EUR_AF=0.0815;SAS_AF=0.0061;AA=.|||;VT=SNP
6	32717024	rs4415152	T	C	100	PASS	AC=548;AF=0.109425;AN=5008;NS=2504;DP=14702;EAS_AF=0.002;AMR_AF=0.147;AFR_AF=0.2693;EUR_AF=0.0815;SAS_AF=0.0061;AA=.|||;VT=SNP
6	32717224	rs9276472	A	G	100	PASS	AC=548;AF=0.109425;AN=5008;NS=2504;DP=10608;EAS_AF=0.002;AMR_AF=0.147;AFR_AF=0.2693;EUR_AF=0.0815;SAS_AF=0.0061;AA=.|||;VT=SNP
6	32717333	rs7748018	C	T	100	PASS	AC=3425;AF=0.683906;AN=5008;NS=2504;DP=11507;EAS_AF=0.8046;AMR_AF=0.7147;AFR_AF=0.6407;EUR_AF=0.6133;SAS_AF=0.6687;AA=.|||;VT=SNP
6	32717339	rs5017093	T	A	100	PASS	AC=548;AF=0.109425;AN=5008;NS=2504;DP=11418;EAS_AF=0.002;AMR_AF=0.147;AFR_AF=0.2693;EUR_AF=0.0815;SAS_AF=0.0061;AA=.|||;VT=SNP
6	32717472	rs5017092	C	A	100	PASS	AC=2877;AF=0.574481;AN=5008;NS=2504;DP=11539;EAS_AF=0.8026;AMR_AF=0.5677;AFR_AF=0.3714;EUR_AF=0.5318;SAS_AF=0.6626;AA=.|||;VT=SNP
6	32717515	rs4370403	G	A	100	PASS	AC=548;AF=0.109425;AN=5008;NS=2504;DP=13087;EAS_AF=0.002;AMR_AF=0.147;AFR_AF=0.2693;EUR_AF=0.0815;SAS_AF=0.0061;AA=.|||;VT=SNP
6	32717549	rs4351241	T	C	100	PASS	AC=2877;AF=0.574481;AN=5008;NS=2504;DP=12789;EAS_AF=0.8026;AMR_AF=0.5677;AFR_AF=0.3714;EUR_AF=0.5318;SAS_AF=0.6626;AA=.|||;VT=SNP
6	32717604	rs4548006	G	A	100	PASS	AC=548;AF=0.109425;AN=5008;NS=2504;DP=12386;EAS_AF=0.002;AMR_AF=0.147;AFR_AF=0.2685;EUR_AF=0.0815;SAS_AF=0.0072;AA=.|||;VT=SNP
6	32717722	rs4351242	C	T	100	PASS	AC=548;AF=0.109425;AN=5008;NS=2504;DP=12087;EAS_AF=0.002;AMR_AF=0.147;AFR_AF=0.2693;EUR_AF=0.0815;SAS_AF=0.0061;AA=.|||;VT=SNP
6	32717771	rs4394272	C	T	100	PASS	AC=548;AF=0.109425;AN=5008;NS=2504;DP=12947;EAS_AF=0.002;AMR_AF=0.147;AFR_AF=0.2693;EUR_AF=0.0815;SAS_AF=0.0061;AA=.|||;VT=SNP
6	32717918	rs9276481	T	A	100	PASS	AC=3426;AF=0.684105;AN=5008;NS=2504;DP=16089;EAS_AF=0.8046;AMR_AF=0.7147;AFR_AF=0.6415;EUR_AF=0.6133;SAS_AF=0.6687;AA=.|||;VT=SNP
6	32717946	rs11759565	G	A	100	PASS	AC=2877;AF=0.574481;AN=5008;NS=2504;DP=15437;EAS_AF=0.8026;AMR_AF=0.5677;AFR_AF=0.3714;EUR_AF=0.5318;SAS_AF=0.6626;AA=.|||;VT=SNP
6	32718162	rs9276482	C	T	100	PASS	AC=3638;AF=0.726438;AN=5008;NS=2504;DP=15226;EAS_AF=0.873;AMR_AF=0.7248;AFR_AF=0.6407;EUR_AF=0.6153;SAS_AF=0.8067;AA=.|||;VT=SNP
6	32718267	rs60189437	C	A	100	PASS	AC=241;AF=0.048123;AN=5008;NS=2504;DP=15693;EAS_AF=0.0109;AMR_AF=0.0159;AFR_AF=0.1528;EUR_AF=0.007;SAS_AF=0.0102;AA=.|||;VT=SNP
6	32718268	rs114349958	G	A	100	PASS	AC=177;AF=0.0353435;AN=5008;NS=2504;DP=15689;EAS_AF=0.0278;AMR_AF=0.0216;AFR_AF=0.0015;EUR_AF=0.0775;SAS_AF=0.0552;AA=.|||;VT=SNP
6	32718329	rs9276483	T	C	100	PASS	AC=548;AF=0.109425;AN=5008;NS=2504;DP=15149;EAS_AF=0.002;AMR_AF=0.147;AFR_AF=0.2693;EUR_AF=0.0815;SAS_AF=0.0061;AA=.|||;VT=SNP
6	32718345	rs113400890	T	C	100	PASS	AC=280;AF=0.0559105;AN=5008;NS=2504;DP=15281;EAS_AF=0.0188;AMR_AF=0.0605;AFR_AF=0.0068;EUR_AF=0.1431;SAS_AF=0.0675;AA=.|||;VT=SNP
6	32718387	rs10947340	G	T	100	PASS	AC=2877;AF=0.574481;AN=5008;NS=2504;DP=15558;EAS_AF=0.8026;AMR_AF=0.5677;AFR_AF=0.3714;EUR_AF=0.5318;SAS_AF=0.6626;AA=.|||;VT=SNP
6	32718452	rs9276484	A	G	100	PASS	AC=545;AF=0.108826;AN=5008;NS=2504;DP=16228;EAS_AF=0.002;AMR_AF=0.1455;AFR_AF=0.2678;EUR_AF=0.0815;SAS_AF=0.0061;AA=.|||;VT=SNP
6	32718479	rs9276485	C	T	100	PASS	AC=545;AF=0.108826;AN=5008;NS=2504;DP=15572;EAS_AF=0.002;AMR_AF=0.1455;AFR_AF=0.2678;EUR_AF=0.0815;SAS_AF=0.0061;AA=.|||;VT=SNP
6	32718481	rs9276486	G	C	100	PASS	AC=545;AF=0.108826;AN=5008;NS=2504;DP=15532;EAS_AF=0.002;AMR_AF=0.1455;AFR_AF=0.2678;EUR_AF=0.0815;SAS_AF=0.0061;AA=.|||;VT=SNP
6	32718575	rs116293559	C	G	100	PASS	AC=244;AF=0.048722;AN=5008;NS=2504;DP=16569;EAS_AF=0;AMR_AF=0.0504;AFR_AF=0.1467;EUR_AF=0.0139;SAS_AF=0.001;AA=.|||;VT=SNP
6	32718594	rs9276487	T	A	100	PASS	AC=540;AF=0.107827;AN=5008;NS=2504;DP=16887;EAS_AF=0.002;AMR_AF=0.1398;AFR_AF=0.2678;EUR_AF=0.0805;SAS_AF=0.0061;AA=.|||;VT=SNP
6	32718602	rs9276488	T	G	100	PASS	AC=543;AF=0.108427;AN=5008;NS=2504;DP=17087;EAS_AF=0.002;AMR_AF=0.1427;AFR_AF=0.2678;EUR_AF=0.0815;SAS_AF=0.0061;AA=.|||;VT=SNP
6	32718620	rs9276489	C	T	100	PASS	AC=544;AF=0.108626;AN=5008;NS=2504;DP=17258;EAS_AF=0.002;AMR_AF=0.1427;AFR_AF=0.2678;EUR_AF=0.0815;SAS_AF=0.0072;AA=.|||;VT=SNP
6	32718681	rs9276490	A	G	100	PASS	AC=3425;AF=0.683906;AN=5008;NS=2504;DP=18257;EAS_AF=0.8046;AMR_AF=0.7147;AFR_AF=0.6407;EUR_AF=0.6133;SAS_AF=0.6687;AA=.|||;VT=SNP
6	32718818	rs5016066	A	C	100	PASS	AC=2864;AF=0.571885;AN=5008;NS=2504;DP=19709;EAS_AF=0.7976;AMR_AF=0.5663;AFR_AF=0.3714;EUR_AF=0.5308;SAS_AF=0.6564;AA=.|||;VT=SNP
6	32718828	rs9276492	C	T	100	PASS	AC=546;AF=0.109026;AN=5008;NS=2504;DP=19797;EAS_AF=0.002;AMR_AF=0.147;AFR_AF=0.2678;EUR_AF=0.0815;SAS_AF=0.0061;AA=.|||;VT=SNP
6	32718869	rs9276493	T	G	100	PASS	AC=546;AF=0.109026;AN=5008;NS=2504;DP=4677;EAS_AF=0.002;AMR_AF=0.147;AFR_AF=0.2678;EUR_AF=0.0815;SAS_AF=0.0061;AA=.|||;VT=SNP
6	32718908	rs386621302	T	C	100	PASS	AC=547;AF=0.109225;AN=5008;NS=2504;DP=12747;EAS_AF=0.002;AMR_AF=0.147;AFR_AF=0.2685;EUR_AF=0.0815;SAS_AF=0.0061;AA=.|||;VT=SNP
6	32719017	rs9276496	G	A	100	PASS	AC=590;AF=0.117812;AN=5008;NS=2504;DP=17947;EAS_AF=0.003;AMR_AF=0.1556;AFR_AF=0.2791;EUR_AF=0.0895;SAS_AF=0.0204;AA=.|||;VT=SNP
6	32719028	rs5027459	G	A	100	PASS	AC=4271;AF=0.852835;AN=5008;NS=2504;DP=17636;EAS_AF=0.9107;AMR_AF=0.8127;AFR_AF=0.8298;EUR_AF=0.7922;SAS_AF=0.9151;AA=.|||;VT=SNP
6	32719068	rs5016067	G	C	100	PASS	AC=2865;AF=0.572085;AN=5008;NS=2504;DP=16495;EAS_AF=0.8006;AMR_AF=0.5677;AFR_AF=0.3707;EUR_AF=0.5278;SAS_AF=0.6575;AA=.|||;VT=SNP
6	32719081	rs9276498	G	A	100	PASS	AC=574;AF=0.114617;AN=5008;NS=2504;DP=16416;EAS_AF=0.0079;AMR_AF=0.1484;AFR_AF=0.2731;EUR_AF=0.0865;SAS_AF=0.0153;AA=.|||;VT=SNP
6	32719364	rs5014419	G	A	100	PASS	AC=2876;AF=0.574281;AN=5008;NS=2504;DP=14508;EAS_AF=0.8026;AMR_AF=0.5677;AFR_AF=0.3707;EUR_AF=0.5318;SAS_AF=0.6626;AA=.|||;VT=SNP
6	32719381	rs5014418	A	C	100	PASS	AC=548;AF=0.109425;AN=5008;NS=2504;DP=14552;EAS_AF=0.002;AMR_AF=0.147;AFR_AF=0.2693;EUR_AF=0.0815;SAS_AF=0.0061;AA=.|||;VT=SNP
6	32719439	rs535308210	C	T	100	PASS	AC=549;AF=0.109625;AN=5008;NS=2504;DP=14523;EAS_AF=0.002;AMR_AF=0.147;AFR_AF=0.27;EUR_AF=0.0815;SAS_AF=0.0061;AA=.|||;VT=SNP
6	32719440	rs5014414	A	G	100	PASS	AC=549;AF=0.109625;AN=5008;NS=2504;DP=14504;EAS_AF=0.002;AMR_AF=0.147;AFR_AF=0.27;EUR_AF=0.0815;SAS_AF=0.0061;AA=.|||;VT=SNP
6	32719491	rs2157327	G	T	100	PASS	AC=3425;AF=0.683906;AN=5008;NS=2504;DP=13002;EAS_AF=0.8046;AMR_AF=0.7147;AFR_AF=0.6407;EUR_AF=0.6133;SAS_AF=0.6687;AA=.|||;VT=SNP
6	32719502	rs5014413	A	G	100	PASS	AC=548;AF=0.109425;AN=5008;NS=2504;DP=13085;EAS_AF=0.002;AMR_AF=0.147;AFR_AF=0.2693;EUR_AF=0.0815;SAS_AF=0.0061;AA=.|||;VT=SNP
6	32719573	rs5014412	T	A	100	PASS	AC=549;AF=0.109625;AN=5008;NS=2504;DP=14445;EAS_AF=0.002;AMR_AF=0.147;AFR_AF=0.27;EUR_AF=0.0815;SAS_AF=0.0061;AA=.|||;VT=SNP
6	32719634	rs5014411	C	G	100	PASS	AC=549;AF=0.109625;AN=5008;NS=2504;DP=15210;EAS_AF=0.002;AMR_AF=0.147;AFR_AF=0.27;EUR_AF=0.0815;SAS_AF=0.0061;AA=.|||;VT=SNP
6	32719635	rs9469268	G	A	100	PASS	AC=382;AF=0.076278;AN=5008;NS=2504;DP=15212;EAS_AF=0.0714;AMR_AF=0.0548;AFR_AF=0.0507;EUR_AF=0.0716;SAS_AF=0.136;AA=.|||;VT=SNP
6	32719666	rs9276502	A	C	100	PASS	AC=549;AF=0.109625;AN=5008;NS=2504;DP=15252;EAS_AF=0.002;AMR_AF=0.147;AFR_AF=0.27;EUR_AF=0.0815;SAS_AF=0.0061;AA=.|||;VT=SNP
6	32719731	rs9276503	T	A	100	PASS	AC=563;AF=0.11242;AN=5008;NS=2504;DP=15327;EAS_AF=0.002;AMR_AF=0.147;AFR_AF=0.2806;EUR_AF=0.0815;SAS_AF=0.0061;AA=.|||;VT=SNP
6	32719745	rs9276504	T	C	100	PASS	AC=563;AF=0.11242;AN=5008;NS=2504;DP=15677;EAS_AF=0.002;AMR_AF=0.147;AFR_AF=0.2806;EUR_AF=0.0815;SAS_AF=0.0061;AA=.|||;VT=SNP
6	32719804	rs2213572	A	G	100	PASS	AC=3444;AF=0.6877;AN=5008;NS=2504;DP=16450;EAS_AF=0.8075;AMR_AF=0.7147;AFR_AF=0.652;EUR_AF=0.6133;SAS_AF=0.6697;AA=.|||;VT=SNP
6	32719914	rs9276506	C	T	100	PASS	AC=3780;AF=0.754792;AN=5008;NS=2504;DP=16801;EAS_AF=0.8343;AMR_AF=0.7824;AFR_AF=0.6604;EUR_AF=0.7684;SAS_AF=0.7669;AA=.|||;VT=SNP
6	32719937	rs2213571	C	G	100	PASS	AC=3443;AF=0.6875;AN=5008;NS=2504;DP=17044;EAS_AF=0.8075;AMR_AF=0.7147;AFR_AF=0.652;EUR_AF=0.6133;SAS_AF=0.6687;AA=.|||;VT=SNP
6	32720037	rs9276511	T	G	100	PASS	AC=560;AF=0.111821;AN=5008;NS=2504;DP=17537;EAS_AF=0.002;AMR_AF=0.1455;AFR_AF=0.2791;EUR_AF=0.0815;SAS_AF=0.0061;AA=.|||;VT=SNP
6	32720133	rs28415071	C	A	100	PASS	AC=2884;AF=0.575879;AN=5008;NS=2504;DP=16634;EAS_AF=0.8056;AMR_AF=0.5692;AFR_AF=0.3722;EUR_AF=0.5318;SAS_AF=0.6646;AA=.|||;VT=SNP
6	32720144	rs9276513	C	G	100	PASS	AC=560;AF=0.111821;AN=5008;NS=2504;DP=16543;EAS_AF=0.002;AMR_AF=0.1455;AFR_AF=0.2791;EUR_AF=0.0815;SAS_AF=0.0061;AA=.|||;VT=SNP
6	32720151	rs9276514	T	C	100	PASS	AC=3441;AF=0.687101;AN=5008;NS=2504;DP=16401;EAS_AF=0.8075;AMR_AF=0.7104;AFR_AF=0.6475;EUR_AF=0.6153;SAS_AF=0.6738;AA=.|||;VT=SNP
6	32720219	rs56144236	G	A	100	PASS	AC=472;AF=0.0942492;AN=5008;NS=2504;DP=17942;EAS_AF=0.0734;AMR_AF=0.0288;AFR_AF=0.1649;EUR_AF=0.0239;SAS_AF=0.1391;AA=.|||;VT=SNP
6	32720302	rs9276516	T	C	100	PASS	AC=562;AF=0.11222;AN=5008;NS=2504;DP=19479;EAS_AF=0.002;AMR_AF=0.147;AFR_AF=0.2799;EUR_AF=0.0815;SAS_AF=0.0061;AA=.|||;VT=SNP
6	32720366	rs9276517	T	C	100	PASS	AC=560;AF=0.111821;AN=5008;NS=2504;DP=18800;EAS_AF=0.002;AMR_AF=0.1455;AFR_AF=0.2799;EUR_AF=0.0805;SAS_AF=0.0061;AA=.|||;VT=SNP
6	32720385	rs9276518	A	G	100	PASS	AC=558;AF=0.111422;AN=5008;NS=2504;DP=18620;EAS_AF=0.002;AMR_AF=0.1441;AFR_AF=0.2791;EUR_AF=0.0805;SAS_AF=0.0061;AA=.|||;VT=SNP
6	32720410	rs9276519	C	T	100	PASS	AC=3445;AF=0.687899;AN=5008;NS=2504;DP=18270;EAS_AF=0.8075;AMR_AF=0.7147;AFR_AF=0.652;EUR_AF=0.6133;SAS_AF=0.6708;AA=.|||;VT=SNP
6	32720415	rs9276520	C	T	100	PASS	AC=560;AF=0.111821;AN=5008;NS=2504;DP=18220;EAS_AF=0.002;AMR_AF=0.1455;AFR_AF=0.2791;EUR_AF=0.0815;SAS_AF=0.0061;AA=.|||;VT=SNP
6	32720462	rs9276522	C	T	100	PASS	AC=3446;AF=0.688099;AN=5008;NS=2504;DP=17384;EAS_AF=0.8075;AMR_AF=0.7147;AFR_AF=0.6528;EUR_AF=0.6133;SAS_AF=0.6708;AA=.|||;VT=SNP
6	32720514	rs9276523	T	A	100	PASS	AC=3447;AF=0.688299;AN=5008;NS=2504;DP=17877;EAS_AF=0.8085;AMR_AF=0.7147;AFR_AF=0.652;EUR_AF=0.6143;SAS_AF=0.6708;AA=.|||;VT=SNP
6	32720531	rs9276524	G	A	100	PASS	AC=3447;AF=0.688299;AN=5008;NS=2504;DP=17544;EAS_AF=0.8085;AMR_AF=0.7147;AFR_AF=0.652;EUR_AF=0.6143;SAS_AF=0.6708;AA=.|||;VT=SNP
6	32720539	rs9276525	A	C	100	PASS	AC=3447;AF=0.688299;AN=5008;NS=2504;DP=17612;EAS_AF=0.8085;AMR_AF=0.7147;AFR_AF=0.652;EUR_AF=0.6143;SAS_AF=0.6708;AA=.|||;VT=SNP
6	32720589	rs9276526	G	T	100	PASS	AC=562;AF=0.11222;AN=5008;NS=2504;DP=18630;EAS_AF=0.002;AMR_AF=0.147;AFR_AF=0.2799;EUR_AF=0.0815;SAS_AF=0.0061;AA=.|||;VT=SNP
6	32720632	rs10947341	T	C	100	PASS	AC=2587;AF=0.516573;AN=5008;NS=2504;DP=20438;EAS_AF=0.751;AMR_AF=0.5303;AFR_AF=0.3396;EUR_AF=0.4583;SAS_AF=0.5644;AA=.|||;VT=SNP
6	32720637	rs9276527	G	A	100	PASS	AC=562;AF=0.11222;AN=5008;NS=2504;DP=20650;EAS_AF=0.002;AMR_AF=0.147;AFR_AF=0.2799;EUR_AF=0.0815;SAS_AF=0.0061;AA=.|||;VT=SNP
6	32720780	rs10947342	A	G	100	PASS	AC=2879;AF=0.57488;AN=5008;NS=2504;DP=20739;EAS_AF=0.8056;AMR_AF=0.5677;AFR_AF=0.3691;EUR_AF=0.5318;SAS_AF=0.6646;AA=.|||;VT=SNP
6	32720919	rs7450940	G	A	100	PASS	AC=2880;AF=0.57508;AN=5008;NS=2504;DP=19785;EAS_AF=0.8056;AMR_AF=0.5677;AFR_AF=0.3699;EUR_AF=0.5318;SAS_AF=0.6646;AA=.|||;VT=SNP
6	32720934	rs9276528	G	T	100	PASS	AC=562;AF=0.11222;AN=5008;NS=2504;DP=20395;EAS_AF=0.002;AMR_AF=0.147;AFR_AF=0.2799;EUR_AF=0.0815;SAS_AF=0.0061;AA=.|||;VT=SNP
6	32720971	rs9276529	C	T	100	PASS	AC=563;AF=0.11242;AN=5008;NS=2504;DP=21553;EAS_AF=0.002;AMR_AF=0.147;AFR_AF=0.2799;EUR_AF=0.0815;SAS_AF=0.0072;AA=.|||;VT=SNP
6	32720986	rs4498415	G	T	100	PASS	AC=562;AF=0.11222;AN=5008;NS=2504;DP=21276;EAS_AF=0.002;AMR_AF=0.147;AFR_AF=0.2799;EUR_AF=0.0815;SAS_AF=0.0061;AA=.|||;VT=SNP
6	32721020	rs4470886	C	T	100	PASS	AC=563;AF=0.11242;AN=5008;NS=2504;DP=20860;EAS_AF=0.002;AMR_AF=0.147;AFR_AF=0.2799;EUR_AF=0.0815;SAS_AF=0.0072;AA=.|||;VT=SNP
6	32721043	rs7450989	T	C	100	PASS	AC=2880;AF=0.57508;AN=5008;NS=2504;DP=20017;EAS_AF=0.8056;AMR_AF=0.5677;AFR_AF=0.3691;EUR_AF=0.5318;SAS_AF=0.6656;AA=.|||;VT=SNP
6	32721130	rs9276532	T	C	100	PASS	AC=3441;AF=0.687101;AN=5008;NS=2504;DP=19571;EAS_AF=0.8075;AMR_AF=0.7147;AFR_AF=0.649;EUR_AF=0.6133;SAS_AF=0.6708;AA=.|||;VT=SNP
6	32721174	rs763029	T	C	100	PASS	AC=546;AF=0.109026;AN=5008;NS=2504;DP=18875;EAS_AF=0.002;AMR_AF=0.147;AFR_AF=0.2678;EUR_AF=0.0815;SAS_AF=0.0061;AA=.|||;VT=SNP
6	32721195	rs9276534	C	T	100	PASS	AC=3441;AF=0.687101;AN=5008;NS=2504;DP=18961;EAS_AF=0.8075;AMR_AF=0.7147;AFR_AF=0.649;EUR_AF=0.6133;SAS_AF=0.6708;AA=.|||;VT=SNP
6	32721351	rs9276535	G	A	100	PASS	AC=3444;AF=0.6877;AN=5008;NS=2504;DP=18174;EAS_AF=0.8075;AMR_AF=0.7161;AFR_AF=0.6498;EUR_AF=0.6133;SAS_AF=0.6718;AA=.|||;VT=SNP
6	32721371	rs7769620	C	T	100	PASS	AC=3428;AF=0.684505;AN=5008;NS=2504;DP=18098;EAS_AF=0.8075;AMR_AF=0.7161;AFR_AF=0.6377;EUR_AF=0.6133;SAS_AF=0.6718;AA=.|||;VT=SNP
6	32721392	rs2227133	G	A	100	PASS	AC=4286;AF=0.855831;AN=5008;NS=2504;DP=17364;EAS_AF=0.9107;AMR_AF=0.8127;AFR_AF=0.8404;EUR_AF=0.7922;SAS_AF=0.9162;AA=.|||;VT=SNP
6	32721484	rs763028	G	A	100	PASS	AC=546;AF=0.109026;AN=5008;NS=2504;DP=15438;EAS_AF=0.002;AMR_AF=0.147;AFR_AF=0.2678;EUR_AF=0.0815;SAS_AF=0.0061;AA=.|||;VT=SNP
6	32721502	rs7769788	G	T	100	PASS	AC=4284;AF=0.855431;AN=5008;NS=2504;DP=15366;EAS_AF=0.9107;AMR_AF=0.8112;AFR_AF=0.8396;EUR_AF=0.7932;SAS_AF=0.9151;AA=.|||;VT=SNP
6	32721510	rs2213570	A	C	100	PASS	AC=4284;AF=0.855431;AN=5008;NS=2504;DP=15372;EAS_AF=0.9107;AMR_AF=0.8112;AFR_AF=0.8396;EUR_AF=0.7932;SAS_AF=0.9151;AA=.|||;VT=SNP
6	32721574	rs2213569	C	T	100	PASS	AC=3441;AF=0.687101;AN=5008;NS=2504;DP=13862;EAS_AF=0.8075;AMR_AF=0.7147;AFR_AF=0.649;EUR_AF=0.6133;SAS_AF=0.6708;AA=.|||;VT=SNP
6	32721639	rs2395255	T	C	100	PASS	AC=544;AF=0.108626;AN=5008;NS=2504;DP=14800;EAS_AF=0.002;AMR_AF=0.147;AFR_AF=0.2663;EUR_AF=0.0815;SAS_AF=0.0061;AA=.|||;VT=SNP
6	32721656	rs2894292	G	A	100	PASS	AC=560;AF=0.111821;AN=5008;NS=2504;DP=14611;EAS_AF=0.002;AMR_AF=0.147;AFR_AF=0.2784;EUR_AF=0.0815;SAS_AF=0.0061;AA=.|||;VT=SNP
6	32721783	rs4642463	C	T	100	PASS	AC=546;AF=0.109026;AN=5008;NS=2504;DP=15553;EAS_AF=0.002;AMR_AF=0.147;AFR_AF=0.2678;EUR_AF=0.0815;SAS_AF=0.0061;AA=.|||;VT=SNP
6	32721948	rs7774435	C	T	100	PASS	AC=2880;AF=0.57508;AN=5008;NS=2504;DP=17408;EAS_AF=0.8056;AMR_AF=0.5677;AFR_AF=0.3699;EUR_AF=0.5318;SAS_AF=0.6646;AA=.|||;VT=SNP
6	32721961	rs7774443	C	T	100	PASS	AC=2880;AF=0.57508;AN=5008;NS=2504;DP=17551;EAS_AF=0.8056;AMR_AF=0.5677;AFR_AF=0.3699;EUR_AF=0.5318;SAS_AF=0.6646;AA=.|||;VT=SNP
6	32722019	rs7754020	T	A	100	PASS	AC=3443;AF=0.6875;AN=5008;NS=2504;DP=18147;EAS_AF=0.8075;AMR_AF=0.7147;AFR_AF=0.6498;EUR_AF=0.6143;SAS_AF=0.6708;AA=.|||;VT=SNP
6	32722129	rs9276546	C	T	100	PASS	AC=562;AF=0.11222;AN=5008;NS=2504;DP=19364;EAS_AF=0.002;AMR_AF=0.147;AFR_AF=0.2799;EUR_AF=0.0815;SAS_AF=0.0061;AA=.|||;VT=SNP
6	32722135	rs10807112	C	A	100	PASS	AC=2879;AF=0.57488;AN=5008;NS=2504;DP=19540;EAS_AF=0.8056;AMR_AF=0.5677;AFR_AF=0.3691;EUR_AF=0.5318;SAS_AF=0.6646;AA=.|||;VT=SNP
6	32722155	rs9276547	G	A	100	PASS	AC=562;AF=0.11222;AN=5008;NS=2504;DP=19973;EAS_AF=0.002;AMR_AF=0.147;AFR_AF=0.2799;EUR_AF=0.0815;SAS_AF=0.0061;AA=.|||;VT=SNP
6	32722186	rs10807113	C	A	100	PASS	AC=2879;AF=0.57488;AN=5008;NS=2504;DP=21398;EAS_AF=0.8056;AMR_AF=0.5677;AFR_AF=0.3691;EUR_AF=0.5318;SAS_AF=0.6646;AA=.|||;VT=SNP
6	32722220	rs9276548	T	C	100	PASS	AC=562;AF=0.11222;AN=5008;NS=2504;DP=21832;EAS_AF=0.002;AMR_AF=0.147;AFR_AF=0.2799;EUR_AF=0.0815;SAS_AF=0.0061;AA=.|||;VT=SNP
6	32722242	rs9276549	C	T	100	PASS	AC=559;AF=0.111621;AN=5008;NS=2504;DP=21592;EAS_AF=0.002;AMR_AF=0.1441;AFR_AF=0.2791;EUR_AF=0.0815;SAS_AF=0.0061;AA=.|||;VT=SNP
6	32722243	rs9276550	G	T	100	PASS	AC=629;AF=0.125599;AN=5008;NS=2504;DP=21597;EAS_AF=0.0377;AMR_AF=0.0865;AFR_AF=0.1884;EUR_AF=0.1759;SAS_AF=0.1074;AA=.|||;VT=SNP
6	32722492	rs114295358	G	T	100	PASS	AC=244;AF=0.048722;AN=5008;NS=2504;DP=20545;EAS_AF=0;AMR_AF=0.0504;AFR_AF=0.1467;EUR_AF=0.0139;SAS_AF=0.001;AA=.|||;VT=SNP
6	32722532	rs6918223	A	C	100	PASS	AC=2879;AF=0.57488;AN=5008;NS=2504;DP=20581;EAS_AF=0.8056;AMR_AF=0.5677;AFR_AF=0.3691;EUR_AF=0.5318;SAS_AF=0.6646;AA=.|||;VT=SNP
6	32722611	rs6918587	A	G	100	PASS	AC=3441;AF=0.687101;AN=5008;NS=2504;DP=21775;EAS_AF=0.8075;AMR_AF=0.7147;AFR_AF=0.649;EUR_AF=0.6133;SAS_AF=0.6708;AA=.|||;VT=SNP
6	32722614	rs6918592	A	G	100	PASS	AC=3441;AF=0.687101;AN=5008;NS=2504;DP=21779;EAS_AF=0.8075;AMR_AF=0.7147;AFR_AF=0.649;EUR_AF=0.6133;SAS_AF=0.6708;AA=.|||;VT=SNP
6	32722625	rs6918401	T	C	100	PASS	AC=3441;AF=0.687101;AN=5008;NS=2504;DP=21670;EAS_AF=0.8075;AMR_AF=0.7147;AFR_AF=0.649;EUR_AF=0.6133;SAS_AF=0.6708;AA=.|||;VT=SNP
6	32722702	rs9276554	C	T	100	PASS	AC=546;AF=0.109026;AN=5008;NS=2504;DP=23180;EAS_AF=0.002;AMR_AF=0.147;AFR_AF=0.2678;EUR_AF=0.0815;SAS_AF=0.0061;AA=.|||;VT=SNP
6	32722754	rs9276555	G	A	100	PASS	AC=632;AF=0.126198;AN=5008;NS=2504;DP=22562;EAS_AF=0.0387;AMR_AF=0.0879;AFR_AF=0.1891;EUR_AF=0.1759;SAS_AF=0.1074;AA=.|||;VT=SNP
6	32722767	rs6934041	C	G	100	PASS	AC=3104;AF=0.619808;AN=5008;NS=2504;DP=22094;EAS_AF=0.871;AMR_AF=0.5778;AFR_AF=0.3812;EUR_AF=0.5338;SAS_AF=0.8016;AA=.|||;VT=SNP
6	32722831	rs6913646	C	T	100	PASS	AC=2867;AF=0.572484;AN=5008;NS=2504;DP=22184;EAS_AF=0.8026;AMR_AF=0.562;AFR_AF=0.3676;EUR_AF=0.5288;SAS_AF=0.6646;AA=.|||;VT=SNP
6	32722852	rs6933763	A	G	100	PASS	AC=624;AF=0.124601;AN=5008;NS=2504;DP=20843;EAS_AF=0.0714;AMR_AF=0.1052;AFR_AF=0.1944;EUR_AF=0.0855;SAS_AF=0.1391;AA=.|||;VT=SNP
6	32722931	rs5001635	C	T	100	PASS	AC=2879;AF=0.57488;AN=5008;NS=2504;DP=20715;EAS_AF=0.8056;AMR_AF=0.5692;AFR_AF=0.3684;EUR_AF=0.5318;SAS_AF=0.6646;AA=.|||;VT=SNP
6	32722949	rs5001634	T	C	100	PASS	AC=2879;AF=0.57488;AN=5008;NS=2504;DP=20628;EAS_AF=0.8056;AMR_AF=0.5677;AFR_AF=0.3691;EUR_AF=0.5318;SAS_AF=0.6646;AA=.|||;VT=SNP
6	32722961	rs71565347	G	A	100	PASS	AC=53;AF=0.0105831;AN=5008;NS=2504;DP=20352;EAS_AF=0.0159;AMR_AF=0.0043;AFR_AF=0.0023;EUR_AF=0.0199;SAS_AF=0.0112;AA=.|||;VT=SNP
6	32722977	rs73733586	G	A	100	PASS	AC=241;AF=0.048123;AN=5008;NS=2504;DP=19749;EAS_AF=0.0109;AMR_AF=0.0159;AFR_AF=0.152;EUR_AF=0.007;SAS_AF=0.0112;AA=.|||;VT=SNP
6	32723109	rs5001631	G	C	100	PASS	AC=2874;AF=0.573882;AN=5008;NS=2504;DP=23794;EAS_AF=0.8056;AMR_AF=0.5648;AFR_AF=0.3691;EUR_AF=0.5298;SAS_AF=0.6636;AA=.|||;VT=SNP
6	32723129	rs5001630	G	A	100	PASS	AC=2875;AF=0.574081;AN=5008;NS=2504;DP=23237;EAS_AF=0.8056;AMR_AF=0.5648;AFR_AF=0.3691;EUR_AF=0.5308;SAS_AF=0.6636;AA=.|||;VT=SNP
6	32723196	rs5001628	A	C	100	PASS	AC=2880;AF=0.57508;AN=5008;NS=2504;DP=22453;EAS_AF=0.8056;AMR_AF=0.5677;AFR_AF=0.3691;EUR_AF=0.5318;SAS_AF=0.6656;AA=.|||;VT=SNP
6	32723211	rs5001627	C	A	100	PASS	AC=2881;AF=0.57528;AN=5008;NS=2504;DP=22475;EAS_AF=0.8065;AMR_AF=0.5677;AFR_AF=0.3691;EUR_AF=0.5318;SAS_AF=0.6656;AA=.|||;VT=SNP
6	32723233	rs9276556	G	C	100	PASS	AC=629;AF=0.125599;AN=5008;NS=2504;DP=22494;EAS_AF=0.0377;AMR_AF=0.0865;AFR_AF=0.1884;EUR_AF=0.1759;SAS_AF=0.1074;AA=.|||;VT=SNP
6	32723308	rs114920411	G	A	100	PASS	AC=79;AF=0.0157748;AN=5008;NS=2504;DP=19912;EAS_AF=0.002;AMR_AF=0.0259;AFR_AF=0.0015;EUR_AF=0.0457;SAS_AF=0.0112;AA=.|||;VT=SNP
6	32723341	rs7770024	A	G	100	PASS	AC=2879;AF=0.57488;AN=5008;NS=2504;DP=19523;EAS_AF=0.8056;AMR_AF=0.5677;AFR_AF=0.3691;EUR_AF=0.5318;SAS_AF=0.6646;AA=.|||;VT=SNP
6	32723379	rs7770045	T	G	100	PASS	AC=2879;AF=0.57488;AN=5008;NS=2504;DP=20228;EAS_AF=0.8056;AMR_AF=0.5677;AFR_AF=0.3691;EUR_AF=0.5318;SAS_AF=0.6646;AA=.|||;VT=SNP
6	32723486	rs7769959	G	C	100	PASS	AC=2879;AF=0.57488;AN=5008;NS=2504;DP=23028;EAS_AF=0.8056;AMR_AF=0.5677;AFR_AF=0.3691;EUR_AF=0.5318;SAS_AF=0.6646;AA=.|||;VT=SNP
6	32723506	rs9461807	A	G	100	PASS	AC=626;AF=0.125;AN=5008;NS=2504;DP=22802;EAS_AF=0.0714;AMR_AF=0.1052;AFR_AF=0.1959;EUR_AF=0.0855;SAS_AF=0.1391;AA=.|||;VT=SNP
6	32723518	rs7769974	T	C	100	PASS	AC=2879;AF=0.57488;AN=5008;NS=2504;DP=23094;EAS_AF=0.8056;AMR_AF=0.5677;AFR_AF=0.3691;EUR_AF=0.5318;SAS_AF=0.6646;AA=.|||;VT=SNP
6	32723572	rs7769979	G	A	100	PASS	AC=2879;AF=0.57488;AN=5008;NS=2504;DP=22844;EAS_AF=0.8056;AMR_AF=0.5677;AFR_AF=0.3691;EUR_AF=0.5318;SAS_AF=0.6646;AA=.|||;VT=SNP
6	32723614	rs9276557	C	T	100	PASS	AC=242;AF=0.0483227;AN=5008;NS=2504;DP=21955;EAS_AF=0.002;AMR_AF=0.1037;AFR_AF=0.0688;EUR_AF=0.0726;SAS_AF=0.0041;AA=.|||;VT=SNP
6	32723623	rs12200954	A	G	100	PASS	AC=2879;AF=0.57488;AN=5008;NS=2504;DP=21567;EAS_AF=0.8056;AMR_AF=0.5677;AFR_AF=0.3691;EUR_AF=0.5318;SAS_AF=0.6646;AA=.|||;VT=SNP
6	32723665	rs9461808	C	T	100	PASS	AC=626;AF=0.125;AN=5008;NS=2504;DP=19783;EAS_AF=0.0714;AMR_AF=0.1052;AFR_AF=0.1959;EUR_AF=0.0855;SAS_AF=0.1391;AA=.|||;VT=SNP
6	32723715	rs116212553	C	A	100	PASS	AC=169;AF=0.033746;AN=5008;NS=2504;DP=20158;EAS_AF=0.0208;AMR_AF=0.0216;AFR_AF=0.0015;EUR_AF=0.0765;SAS_AF=0.0552;AA=.|||;VT=SNP
6	32723869	rs7774452	T	C	100	PASS	AC=2879;AF=0.57488;AN=5008;NS=2504;DP=23654;EAS_AF=0.8056;AMR_AF=0.5677;AFR_AF=0.3691;EUR_AF=0.5318;SAS_AF=0.6646;AA=.|||;VT=SNP
6	32723917	rs7756516	C	T	100	PASS	AC=2879;AF=0.57488;AN=5008;NS=2504;DP=23451;EAS_AF=0.8056;AMR_AF=0.5677;AFR_AF=0.3691;EUR_AF=0.5318;SAS_AF=0.6646;AA=.|||;VT=SNP
6	32724043	rs3656	G	A	100	PASS	AC=282;AF=0.0563099;AN=5008;NS=2504;DP=18826;EAS_AF=0.0188;AMR_AF=0.0605;AFR_AF=0.0068;EUR_AF=0.1451;SAS_AF=0.0675;AA=.|||;VT=SNP
6	32724061	rs9276558	A	G	100	PASS	AC=3441;AF=0.687101;AN=5008;NS=2504;DP=19165;EAS_AF=0.8075;AMR_AF=0.7147;AFR_AF=0.649;EUR_AF=0.6133;SAS_AF=0.6708;AA=.|||;VT=SNP
6	32724075	rs7774644	A	G	100	PASS	AC=562;AF=0.11222;AN=5008;NS=2504;DP=19717;EAS_AF=0.002;AMR_AF=0.147;AFR_AF=0.2799;EUR_AF=0.0815;SAS_AF=0.0061;AA=.|||;VT=SNP
6	32724143	rs6457646	G	A	100	PASS	AC=2881;AF=0.57528;AN=5008;NS=2504;DP=20259;EAS_AF=0.8056;AMR_AF=0.5677;AFR_AF=0.3707;EUR_AF=0.5318;SAS_AF=0.6646;AA=.|||;VT=SNP
6	32724147	rs7774929	C	A	100	PASS	AC=546;AF=0.109026;AN=5008;NS=2504;DP=20224;EAS_AF=0.002;AMR_AF=0.147;AFR_AF=0.2678;EUR_AF=0.0815;SAS_AF=0.0061;AA=.|||;VT=SNP
6	32724189	rs7774954	C	A	100	PASS	AC=546;AF=0.109026;AN=5008;NS=2504;DP=20285;EAS_AF=0.002;AMR_AF=0.147;AFR_AF=0.2678;EUR_AF=0.0815;SAS_AF=0.0061;AA=.|||;VT=SNP
6	32724258	rs3213490	C	T	100	PASS	AC=2879;AF=0.57488;AN=5008;NS=2504;DP=21215;EAS_AF=0.8056;AMR_AF=0.5677;AFR_AF=0.3691;EUR_AF=0.5318;SAS_AF=0.6646;AA=.|||;VT=SNP
6	32724267	rs7774973	A	G	100	PASS	AC=546;AF=0.109026;AN=5008;NS=2504;DP=21164;EAS_AF=0.002;AMR_AF=0.147;AFR_AF=0.2678;EUR_AF=0.0815;SAS_AF=0.0061;AA=.|||;VT=SNP
6	32724305	rs3213489	T	C	100	PASS	AC=3431;AF=0.685104;AN=5008;NS=2504;DP=21540;EAS_AF=0.8075;AMR_AF=0.7133;AFR_AF=0.6422;EUR_AF=0.6133;SAS_AF=0.6708;AA=.|||;VT=SNP
6	32724317	rs3213487	C	T	100	PASS	AC=3431;AF=0.685104;AN=5008;NS=2504;DP=21475;EAS_AF=0.8075;AMR_AF=0.7133;AFR_AF=0.6422;EUR_AF=0.6133;SAS_AF=0.6708;AA=.|||;VT=SNP
6	32724324	rs3213486	T	C	100	PASS	AC=3431;AF=0.685104;AN=5008;NS=2504;DP=21594;EAS_AF=0.8075;AMR_AF=0.7133;AFR_AF=0.6422;EUR_AF=0.6133;SAS_AF=0.6708;AA=.|||;VT=SNP
6	32724447	rs7775664	G	C	100	PASS	AC=546;AF=0.109026;AN=5008;NS=2504;DP=22244;EAS_AF=0.002;AMR_AF=0.147;AFR_AF=0.2678;EUR_AF=0.0815;SAS_AF=0.0061;AA=.|||;VT=SNP
6	32724499	rs7757475	T	C	100	PASS	AC=546;AF=0.109026;AN=5008;NS=2504;DP=20889;EAS_AF=0.002;AMR_AF=0.147;AFR_AF=0.2678;EUR_AF=0.0815;SAS_AF=0.0061;AA=.|||;VT=SNP
6	32724719	rs3213485	T	C	100	PASS	AC=3443;AF=0.6875;AN=5008;NS=2504;DP=20919;EAS_AF=0.8075;AMR_AF=0.7147;AFR_AF=0.6513;EUR_AF=0.6123;SAS_AF=0.6708;AA=.|||;VT=SNP
6	32724857	rs146894983	C	T	100	PASS	AC=251;AF=0.0501198;AN=5008;NS=2504;DP=16411;EAS_AF=0.0238;AMR_AF=0.0274;AFR_AF=0.0461;EUR_AF=0.0775;SAS_AF=0.0706;AA=.|||;VT=SNP
6	32725062	rs3213484	T	A	100	PASS	AC=3426;AF=0.684105;AN=5008;NS=2504;DP=19725;EAS_AF=0.8075;AMR_AF=0.7147;AFR_AF=0.6369;EUR_AF=0.6133;SAS_AF=0.6718;AA=.|||;VT=SNP
6	32725193	rs2301271	A	G	100	PASS	AC=3599;AF=0.71865;AN=5008;NS=2504;DP=21323;EAS_AF=0.8433;AMR_AF=0.7248;AFR_AF=0.6483;EUR_AF=0.6153;SAS_AF=0.7873;AA=.|||;VT=SNP
6	32725286	rs9276568	A	T	100	PASS	AC=3451;AF=0.689097;AN=5008;NS=2504;DP=20651;EAS_AF=0.8105;AMR_AF=0.7161;AFR_AF=0.6498;EUR_AF=0.6143;SAS_AF=0.6748;AA=.|||;VT=SNP
6	32725318	rs116787154	G	T	100	PASS	AC=241;AF=0.048123;AN=5008;NS=2504;DP=20072;EAS_AF=0;AMR_AF=0.0504;AFR_AF=0.1445;EUR_AF=0.0139;SAS_AF=0.001;AA=.|||;VT=SNP
6	32725515	rs62396663	G	A	100	PASS	AC=14;AF=0.00279553;AN=5008;NS=2504;DP=21098;EAS_AF=0;AMR_AF=0.0029;AFR_AF=0;EUR_AF=0.0119;SAS_AF=0;AA=.|||;VT=SNP
6	32725517	rs9276569	T	C	100	PASS	AC=3468;AF=0.692492;AN=5008;NS=2504;DP=21110;EAS_AF=0.8135;AMR_AF=0.719;AFR_AF=0.6498;EUR_AF=0.6163;SAS_AF=0.6851;AA=.|||;VT=SNP
6	32725826	rs4305772	A	G	100	PASS	AC=3579;AF=0.714657;AN=5008;NS=2504;DP=19547;EAS_AF=0.8393;AMR_AF=0.7219;AFR_AF=0.6354;EUR_AF=0.6143;SAS_AF=0.7914;AA=.|||;VT=SNP
6	32725832	rs9276576	A	G	100	PASS	AC=632;AF=0.126198;AN=5008;NS=2504;DP=19317;EAS_AF=0.0377;AMR_AF=0.0865;AFR_AF=0.1906;EUR_AF=0.1759;SAS_AF=0.1074;AA=.|||;VT=SNP
6	32725996	rs116383515	T	C	100	PASS	AC=213;AF=0.0425319;AN=5008;NS=2504;DP=20201;EAS_AF=0.0377;AMR_AF=0.0375;AFR_AF=0.0098;EUR_AF=0.0606;SAS_AF=0.0767;AA=.|||;VT=SNP
6	32726148	rs78631708	C	A	100	PASS	AC=55;AF=0.0109824;AN=5008;NS=2504;DP=18377;EAS_AF=0.001;AMR_AF=0.0202;AFR_AF=0.0008;EUR_AF=0.0268;SAS_AF=0.0123;AA=.|||;VT=SNP
6	32726252	rs9276577	A	G	100	PASS	AC=391;AF=0.0780751;AN=5008;NS=2504;DP=19405;EAS_AF=0.0268;AMR_AF=0.0706;AFR_AF=0.0386;EUR_AF=0.169;SAS_AF=0.0961;AA=.|||;VT=SNP
6	32726274	rs9276578	A	G	100	PASS	AC=391;AF=0.0780751;AN=5008;NS=2504;DP=19827;EAS_AF=0.0268;AMR_AF=0.0706;AFR_AF=0.0386;EUR_AF=0.169;SAS_AF=0.0961;AA=.|||;VT=SNP
6	32726577	rs3213483	G	T	100	PASS	AC=3195;AF=0.637979;AN=5008;NS=2504;DP=19769;EAS_AF=0.751;AMR_AF=0.6671;AFR_AF=0.5877;EUR_AF=0.5765;SAS_AF=0.6319;AA=.|||;VT=SNP
6	32726753	rs114145988	G	A	100	PASS	AC=101;AF=0.0201677;AN=5008;NS=2504;DP=21779;EAS_AF=0.0119;AMR_AF=0.0043;AFR_AF=0;EUR_AF=0.0199;SAS_AF=0.0675;AA=.|||;VT=SNP
6	32727209	rs9276580	T	G	100	PASS	AC=3172;AF=0.633387;AN=5008;NS=2504;DP=21077;EAS_AF=0.744;AMR_AF=0.6542;AFR_AF=0.5915;EUR_AF=0.5736;SAS_AF=0.6227;AA=T|||;VT=SNP
6	32727267	rs9276581	C	G	100	PASS	AC=3195;AF=0.637979;AN=5008;NS=2504;DP=19735;EAS_AF=0.754;AMR_AF=0.6628;AFR_AF=0.5877;EUR_AF=0.5775;SAS_AF=0.6309;AA=C|||;VT=SNP
6	32727325	rs7753017	A	G	100	PASS	AC=3291;AF=0.657149;AN=5008;NS=2504;DP=19782;EAS_AF=0.7609;AMR_AF=0.6916;AFR_AF=0.621;EUR_AF=0.5905;SAS_AF=0.6431;AA=A|||;VT=SNP
6	32727680	rs7753557	A	T	100	PASS	AC=3488;AF=0.696486;AN=5008;NS=2504;DP=18349;EAS_AF=0.8075;AMR_AF=0.7161;AFR_AF=0.6838;EUR_AF=0.6133;SAS_AF=0.6708;AA=A|||;VT=SNP
6	32727905	rs1023449	A	C	100	PASS	AC=3508;AF=0.700479;AN=5008;NS=2504;DP=19938;EAS_AF=0.8075;AMR_AF=0.7161;AFR_AF=0.6989;EUR_AF=0.6123;SAS_AF=0.6718;AA=C|||;VT=SNP
6	32728191	rs1023448	C	T	100	PASS	AC=3504;AF=0.699681;AN=5008;NS=2504;DP=20047;EAS_AF=0.8075;AMR_AF=0.7161;AFR_AF=0.6959;EUR_AF=0.6133;SAS_AF=0.6708;AA=T|||;VT=SNP
6	32728376	rs4947346	G	C	100	PASS	AC=3485;AF=0.695887;AN=5008;NS=2504;DP=19031;EAS_AF=0.8075;AMR_AF=0.7161;AFR_AF=0.6831;EUR_AF=0.6133;SAS_AF=0.6687;AA=C|||;VT=SNP
6	32728554	rs4248169	C	A	100	PASS	AC=3430;AF=0.684904;AN=5008;NS=2504;DP=21674;EAS_AF=0.7956;AMR_AF=0.696;AFR_AF=0.6755;EUR_AF=0.6064;SAS_AF=0.6564;AA=C|||;VT=SNP
6	32728636	rs2395257	C	A	100	PASS	AC=3500;AF=0.698882;AN=5008;NS=2504;DP=21147;EAS_AF=0.8075;AMR_AF=0.7161;AFR_AF=0.6952;EUR_AF=0.6143;SAS_AF=0.6667;AA=A|||;VT=SNP
6	32728726	rs9276582	G	C	100	PASS	AC=334;AF=0.0666933;AN=5008;NS=2504;DP=18803;EAS_AF=0.0268;AMR_AF=0.0677;AFR_AF=0.0083;EUR_AF=0.1541;SAS_AF=0.0961;AA=G|||;VT=SNP
6	32728787	rs2006165	G	A	100	PASS	AC=3500;AF=0.698882;AN=5008;NS=2504;DP=16168;EAS_AF=0.8075;AMR_AF=0.7176;AFR_AF=0.6952;EUR_AF=0.6123;SAS_AF=0.6677;AA=A|||;VT=SNP
6	32729058	rs2006163	A	G	100	PASS	AC=3445;AF=0.687899;AN=5008;NS=2504;DP=12146;EAS_AF=0.7897;AMR_AF=0.7176;AFR_AF=0.677;EUR_AF=0.5994;SAS_AF=0.6677;AA=G|||;VT=SNP
6	32729335	rs2395261	T	C	100	PASS	AC=3501;AF=0.699081;AN=5008;NS=2504;DP=14792;EAS_AF=0.8075;AMR_AF=0.7161;AFR_AF=0.6952;EUR_AF=0.6143;SAS_AF=0.6677;AA=C|||;VT=SNP
6	32729412	rs2395263	C	A	100	PASS	AC=3483;AF=0.695487;AN=5008;NS=2504;DP=14026;EAS_AF=0.8036;AMR_AF=0.7147;AFR_AF=0.6831;EUR_AF=0.6143;SAS_AF=0.6708;AA=c|||;VT=SNP
6	32729459	rs2071551	C	T	100	PASS	AC=3713;AF=0.741414;AN=5008;NS=2504;DP=15092;EAS_AF=0.873;AMR_AF=0.7262;AFR_AF=0.6952;EUR_AF=0.6163;SAS_AF=0.8078;AA=T|||;VT=SNP
6	32729642	rs762815	G	C	100	PASS	AC=3713;AF=0.741414;AN=5008;NS=2504;DP=17289;EAS_AF=0.873;AMR_AF=0.7262;AFR_AF=0.6952;EUR_AF=0.6163;SAS_AF=0.8078;AA=C|||;VT=SNP
6	32729734	rs2008560	C	G	100	PASS	AC=3550;AF=0.708866;AN=5008;NS=2504;DP=11345;EAS_AF=0.8542;AMR_AF=0.7061;AFR_AF=0.6815;EUR_AF=0.5398;SAS_AF=0.772;AA=C|||;VT=SNP
6	32729821	rs7768538	C	A	100	PASS	AC=3697;AF=0.738219;AN=5008;NS=2504;DP=15247;EAS_AF=0.873;AMR_AF=0.7262;AFR_AF=0.6831;EUR_AF=0.6163;SAS_AF=0.8078;AA=C|||;VT=SNP
6	32729880	rs9276583	G	A	100	PASS	AC=3697;AF=0.738219;AN=5008;NS=2504;DP=15681;EAS_AF=0.873;AMR_AF=0.7262;AFR_AF=0.6831;EUR_AF=0.6163;SAS_AF=0.8078;AA=G|||;VT=SNP
6	32730012	rs7453920	A	G	100	PASS	AC=3713;AF=0.741414;AN=5008;NS=2504;DP=19329;EAS_AF=0.873;AMR_AF=0.7262;AFR_AF=0.6952;EUR_AF=0.6163;SAS_AF=0.8078;AA=G|||;VT=SNP
6	32730086	rs2051549	G	A	100	PASS	AC=3719;AF=0.742612;AN=5008;NS=2504;DP=21066;EAS_AF=0.873;AMR_AF=0.7262;AFR_AF=0.6997;EUR_AF=0.6163;SAS_AF=0.8078;AA=A|||;VT=SNP
6	32730392	rs11759423	C	T	100	PASS	AC=299;AF=0.0597045;AN=5008;NS=2504;DP=21300;EAS_AF=0.0546;AMR_AF=0.0375;AFR_AF=0.0325;EUR_AF=0.0736;SAS_AF=0.1033;AA=C|||;VT=SNP
6	32730835	rs9276584	C	T	100	PASS	AC=624;AF=0.124601;AN=5008;NS=2504;DP=22951;EAS_AF=0.0377;AMR_AF=0.0865;AFR_AF=0.1846;EUR_AF=0.1759;SAS_AF=0.1074;AA=C|||;VT=SNP
6	32730940	rs2071550	C	A	100	PASS	AC=1608;AF=0.321086;AN=5008;NS=2504;DP=23896;EAS_AF=0.4375;AMR_AF=0.3631;AFR_AF=0.152;EUR_AF=0.3509;SAS_AF=0.3691;AA=c|||;VT=SNP
6	32731258	rs1573649	G	A	100	PASS	AC=3079;AF=0.614816;AN=5008;NS=2504;DP=22088;EAS_AF=0.7143;AMR_AF=0.6268;AFR_AF=0.6271;EUR_AF=0.5398;SAS_AF=0.5644;AA=A|||;VT=SNP
6	32731313	rs9276585	T	A	100	PASS	AC=624;AF=0.124601;AN=5008;NS=2504;DP=21125;EAS_AF=0.0377;AMR_AF=0.0865;AFR_AF=0.1846;EUR_AF=0.1759;SAS_AF=0.1074;AA=T|||;VT=SNP
6	32731439	rs1573648	G	A	100	PASS	AC=3272;AF=0.653355;AN=5008;NS=2504;DP=21225;EAS_AF=0.7798;AMR_AF=0.6369;AFR_AF=0.615;EUR_AF=0.5417;SAS_AF=0.7014;AA=A|||;VT=SNP
6	32731615	rs1573647	C	T	100	PASS	AC=3273;AF=0.653554;AN=5008;NS=2504;DP=20195;EAS_AF=0.7798;AMR_AF=0.6369;AFR_AF=0.615;EUR_AF=0.5427;SAS_AF=0.7014;AA=T|||;VT=SNP
6	32731624	rs1573646	T	G	100	PASS	AC=3062;AF=0.611422;AN=5008;NS=2504;DP=20202;EAS_AF=0.7143;AMR_AF=0.6268;AFR_AF=0.615;EUR_AF=0.5388;SAS_AF=0.5644;AA=T|||;VT=SNP
6	32731710	rs1978029	A	G	100	PASS	AC=3286;AF=0.65615;AN=5008;NS=2504;DP=19841;EAS_AF=0.7778;AMR_AF=0.6369;AFR_AF=0.6271;EUR_AF=0.5427;SAS_AF=0.7004;AA=G|||;VT=SNP
6	32731892	rs6902711	A	C	100	PASS	AC=3288;AF=0.65655;AN=5008;NS=2504;DP=18698;EAS_AF=0.7798;AMR_AF=0.6369;AFR_AF=0.6271;EUR_AF=0.5417;SAS_AF=0.7014;AA=C|||;VT=SNP
6	32731960	rs6902723	G	A	100	PASS	AC=3061;AF=0.611222;AN=5008;NS=2504;DP=19121;EAS_AF=0.7133;AMR_AF=0.6268;AFR_AF=0.6135;EUR_AF=0.5398;SAS_AF=0.5654;AA=G|||;VT=SNP
6	32732210	rs6903130	G	A	100	PASS	AC=3063;AF=0.611621;AN=5008;NS=2504;DP=17916;EAS_AF=0.7143;AMR_AF=0.6268;AFR_AF=0.615;EUR_AF=0.5398;SAS_AF=0.5644;AA=G|||;VT=SNP
6	32732585	rs57952004	C	T	100	PASS	AC=252;AF=0.0503195;AN=5008;NS=2504;DP=20960;EAS_AF=0.0198;AMR_AF=0.0303;AFR_AF=0.0635;EUR_AF=0.0775;SAS_AF=0.0501;AA=C|||;VT=SNP
6	32732677	rs9348894	A	T	100	PASS	AC=1608;AF=0.321086;AN=5008;NS=2504;DP=20204;EAS_AF=0.4375;AMR_AF=0.3631;AFR_AF=0.152;EUR_AF=0.3509;SAS_AF=0.3691;AA=A|||;VT=SNP
6	32732890	rs6919798	A	G	100	PASS	AC=241;AF=0.048123;AN=5008;NS=2504;DP=16267;EAS_AF=0.002;AMR_AF=0.1037;AFR_AF=0.0681;EUR_AF=0.0726;SAS_AF=0.0041;AA=A|||;VT=SNP
6	32732937	rs9276586	G	A	100	PASS	AC=3288;AF=0.65655;AN=5008;NS=2504;DP=16584;EAS_AF=0.7798;AMR_AF=0.6369;AFR_AF=0.6271;EUR_AF=0.5417;SAS_AF=0.7014;AA=A|||;VT=SNP
6	32733134	rs77005221	G	A	100	PASS	AC=199;AF=0.0397364;AN=5008;NS=2504;DP=15185;EAS_AF=0.0109;AMR_AF=0.0144;AFR_AF=0.121;EUR_AF=0.007;SAS_AF=0.0112;AA=G|||;VT=SNP
6	32733236	rs9276587	T	A	100	PASS	AC=3063;AF=0.611621;AN=5008;NS=2504;DP=13527;EAS_AF=0.7153;AMR_AF=0.6282;AFR_AF=0.615;EUR_AF=0.5378;SAS_AF=0.5644;AA=T|||;VT=SNP
6	32733242	rs9276588	T	A	100	PASS	AC=3062;AF=0.611422;AN=5008;NS=2504;DP=13586;EAS_AF=0.7143;AMR_AF=0.6282;AFR_AF=0.615;EUR_AF=0.5378;SAS_AF=0.5644;AA=T|||;VT=SNP
6	32733259	rs9276589	A	G	100	PASS	AC=3288;AF=0.65655;AN=5008;NS=2504;DP=14348;EAS_AF=0.7808;AMR_AF=0.6383;AFR_AF=0.6271;EUR_AF=0.5398;SAS_AF=0.7014;AA=G|||;VT=SNP
6	32733446	rs5019296	T	C	100	PASS	AC=3288;AF=0.65655;AN=5008;NS=2504;DP=16625;EAS_AF=0.7798;AMR_AF=0.6369;AFR_AF=0.6271;EUR_AF=0.5417;SAS_AF=0.7014;AA=T|||;VT=SNP
6	32733481	rs5019295	G	A	100	PASS	AC=3064;AF=0.611821;AN=5008;NS=2504;DP=16360;EAS_AF=0.7143;AMR_AF=0.6268;AFR_AF=0.615;EUR_AF=0.5398;SAS_AF=0.5654;AA=G|||;VT=SNP
6	32733511	rs149548865	T	A	100	PASS	AC=220;AF=0.0439297;AN=5008;NS=2504;DP=15376;EAS_AF=0.0377;AMR_AF=0.0403;AFR_AF=0.0098;EUR_AF=0.0636;SAS_AF=0.0787;AA=T|||;VT=SNP
6	32733512	rs144759411	C	A	100	PASS	AC=220;AF=0.0439297;AN=5008;NS=2504;DP=15361;EAS_AF=0.0377;AMR_AF=0.0403;AFR_AF=0.0098;EUR_AF=0.0636;SAS_AF=0.0787;AA=C|||;VT=SNP
6	32733580	rs5019294	A	G	100	PASS	AC=3079;AF=0.614816;AN=5008;NS=2504;DP=16612;EAS_AF=0.7143;AMR_AF=0.6268;AFR_AF=0.6271;EUR_AF=0.5398;SAS_AF=0.5644;AA=G|||;VT=SNP
6	32733628	rs33998906	C	T	100	PASS	AC=128;AF=0.0255591;AN=5008;NS=2504;DP=17930;EAS_AF=0.0198;AMR_AF=0.0216;AFR_AF=0.0136;EUR_AF=0.0577;SAS_AF=0.0174;AA=C|||;VT=SNP
6	32733684	rs5019293	C	T	100	PASS	AC=3288;AF=0.65655;AN=5008;NS=2504;DP=17423;EAS_AF=0.7798;AMR_AF=0.6369;AFR_AF=0.6271;EUR_AF=0.5417;SAS_AF=0.7014;AA=T|||;VT=SNP
6	32733719	rs5019292	G	A	100	PASS	AC=389;AF=0.0776757;AN=5008;NS=2504;DP=17501;EAS_AF=0.002;AMR_AF=0.1254;AFR_AF=0.1664;EUR_AF=0.0736;SAS_AF=0.0061;AA=G|||;VT=SNP
6	32733823	rs35439528	C	T	100	PASS	AC=296;AF=0.0591054;AN=5008;NS=2504;DP=18839;EAS_AF=0.0546;AMR_AF=0.0375;AFR_AF=0.0325;EUR_AF=0.0736;SAS_AF=0.1002;AA=C|||;VT=SNP
6	32733931	rs9276595	G	A	100	PASS	AC=3288;AF=0.65655;AN=5008;NS=2504;DP=17634;EAS_AF=0.7798;AMR_AF=0.6369;AFR_AF=0.6271;EUR_AF=0.5417;SAS_AF=0.7014;AA=A|||;VT=SNP
6	32733943	rs9276596	C	T	100	PASS	AC=3061;AF=0.611222;AN=5008;NS=2504;DP=16956;EAS_AF=0.7143;AMR_AF=0.6282;AFR_AF=0.6127;EUR_AF=0.5398;SAS_AF=0.5644;AA=C|||;VT=SNP
6	32733944	rs9276597	A	G	100	PASS	AC=3287;AF=0.65635;AN=5008;NS=2504;DP=17199;EAS_AF=0.7798;AMR_AF=0.6383;AFR_AF=0.6256;EUR_AF=0.5417;SAS_AF=0.7014;AA=G|||;VT=SNP
6	32733987	rs9276598	G	A	100	PASS	AC=3081;AF=0.615216;AN=5008;NS=2504;DP=18047;EAS_AF=0.7143;AMR_AF=0.6282;AFR_AF=0.6271;EUR_AF=0.5408;SAS_AF=0.5644;AA=G|||;VT=SNP
6	32734030	rs7382794	T	C	100	PASS	AC=3078;AF=0.614617;AN=5008;NS=2504;DP=19403;EAS_AF=0.7143;AMR_AF=0.6268;AFR_AF=0.6271;EUR_AF=0.5398;SAS_AF=0.5634;AA=T|||;VT=SNP
6	32734169	rs7381625	C	T	100	PASS	AC=3063;AF=0.611621;AN=5008;NS=2504;DP=18979;EAS_AF=0.7143;AMR_AF=0.6268;AFR_AF=0.615;EUR_AF=0.5398;SAS_AF=0.5644;AA=C|||;VT=SNP
6	32734304	rs9276601	A	G	100	PASS	AC=275;AF=0.0549121;AN=5008;NS=2504;DP=17202;EAS_AF=0.0188;AMR_AF=0.0663;AFR_AF=0.0045;EUR_AF=0.1461;SAS_AF=0.0583;AA=A|||;VT=SNP
6	32734503	rs6906624	T	C	100	PASS	AC=209;AF=0.0417332;AN=5008;NS=2504;DP=18377;EAS_AF=0;AMR_AF=0.0476;AFR_AF=0.1218;EUR_AF=0.0139;SAS_AF=0.001;AA=T|||;VT=SNP
6	32734523	rs7382828	G	A	100	PASS	AC=3288;AF=0.65655;AN=5008;NS=2504;DP=18073;EAS_AF=0.7798;AMR_AF=0.6369;AFR_AF=0.6271;EUR_AF=0.5417;SAS_AF=0.7014;AA=A|||;VT=SNP
6	32734536	rs17219918	G	A	100	PASS	AC=124;AF=0.0247604;AN=5008;NS=2504;DP=18121;EAS_AF=0.0169;AMR_AF=0.0231;AFR_AF=0.0038;EUR_AF=0.0686;SAS_AF=0.0174;AA=G|||;VT=SNP
6	32734650	rs116169778	C	G	100	PASS	AC=41;AF=0.0081869;AN=5008;NS=2504;DP=18190;EAS_AF=0;AMR_AF=0.0029;AFR_AF=0.0189;EUR_AF=0.0139;SAS_AF=0;AA=C|||;VT=SNP
6	32734829	rs1894412	C	T	100	PASS	AC=3064;AF=0.611821;AN=5008;NS=2504;DP=19433;EAS_AF=0.7143;AMR_AF=0.6282;AFR_AF=0.615;EUR_AF=0.5398;SAS_AF=0.5644;AA=c|||;VT=SNP
6	32735120	rs9276604	C	T	100	PASS	AC=3252;AF=0.649361;AN=5008;NS=2504;DP=20409;EAS_AF=0.7728;AMR_AF=0.598;AFR_AF=0.6256;EUR_AF=0.5417;SAS_AF=0.7014;AA=C|||;VT=SNP
6	32735295	rs2395264	C	T	100	PASS	AC=3288;AF=0.65655;AN=5008;NS=2504;DP=13438;EAS_AF=0.7798;AMR_AF=0.6369;AFR_AF=0.6271;EUR_AF=0.5417;SAS_AF=0.7014;AA=C|||;VT=SNP
6	32735311	rs9276605	A	G	100	PASS	AC=3896;AF=0.777955;AN=5008;NS=2504;DP=16531;EAS_AF=0.8175;AMR_AF=0.719;AFR_AF=0.8109;EUR_AF=0.7117;SAS_AF=0.8027;AA=G|||;VT=SNP
6	32735333	rs540075947	G	A	100	PASS	AC=2726;AF=0.544329;AN=5008;NS=2504;DP=20578;EAS_AF=0.6637;AMR_AF=0.513;AFR_AF=0.5401;EUR_AF=0.4583;SAS_AF=0.5378;AA=G|||;VT=SNP
6	32735416	rs6457654	A	G	100	PASS	AC=3047;AF=0.608427;AN=5008;NS=2504;DP=21861;EAS_AF=0.7778;AMR_AF=0.5331;AFR_AF=0.559;EUR_AF=0.4692;SAS_AF=0.6973;AA=A|||;VT=SNP
6	32735506	rs6457655	T	G	100	PASS	AC=3047;AF=0.608427;AN=5008;NS=2504;DP=20733;EAS_AF=0.7778;AMR_AF=0.5331;AFR_AF=0.559;EUR_AF=0.4692;SAS_AF=0.6973;AA=T|||;VT=SNP
6	32735645	rs7451194	T	C	100	PASS	AC=1611;AF=0.321685;AN=5008;NS=2504;DP=22125;EAS_AF=0.4375;AMR_AF=0.3631;AFR_AF=0.1536;EUR_AF=0.3509;SAS_AF=0.3701;AA=T|||;VT=SNP
6	32735838	rs9296039	G	A	100	PASS	AC=3033;AF=0.605631;AN=5008;NS=2504;DP=20070;EAS_AF=0.7778;AMR_AF=0.5346;AFR_AF=0.5477;EUR_AF=0.4692;SAS_AF=0.6973;AA=G|||;VT=SNP
6	32735855	rs9296040	G	A	100	PASS	AC=3032;AF=0.605431;AN=5008;NS=2504;DP=19521;EAS_AF=0.7778;AMR_AF=0.5331;AFR_AF=0.5477;EUR_AF=0.4692;SAS_AF=0.6973;AA=G|||;VT=SNP
6	32735861	rs9296041	A	C	100	PASS	AC=3032;AF=0.605431;AN=5008;NS=2504;DP=19336;EAS_AF=0.7778;AMR_AF=0.5331;AFR_AF=0.5477;EUR_AF=0.4692;SAS_AF=0.6973;AA=C|||;VT=SNP
6	32736005	rs9296042	C	T	100	PASS	AC=2211;AF=0.441494;AN=5008;NS=2504;DP=18587;EAS_AF=0.6786;AMR_AF=0.4265;AFR_AF=0.2239;EUR_AF=0.4404;SAS_AF=0.5031;AA=C|||;VT=SNP
6	32736079	rs56296253	T	G	100	PASS	AC=281;AF=0.0561102;AN=5008;NS=2504;DP=17019;EAS_AF=0.0188;AMR_AF=0.0605;AFR_AF=0.0068;EUR_AF=0.1441;SAS_AF=0.0675;AA=T|||;VT=SNP
6	32736103	rs9296043	T	C	100	PASS	AC=3032;AF=0.605431;AN=5008;NS=2504;DP=16382;EAS_AF=0.7778;AMR_AF=0.5331;AFR_AF=0.5469;EUR_AF=0.4692;SAS_AF=0.6984;AA=C|||;VT=SNP
6	32736144	rs9296044	T	A	100	PASS	AC=3031;AF=0.605232;AN=5008;NS=2504;DP=15762;EAS_AF=0.7778;AMR_AF=0.5331;AFR_AF=0.5469;EUR_AF=0.4692;SAS_AF=0.6973;AA=A|||;VT=SNP
6	32736254	rs1825003	A	G	100	PASS	AC=3031;AF=0.605232;AN=5008;NS=2504;DP=17216;EAS_AF=0.7778;AMR_AF=0.5331;AFR_AF=0.5469;EUR_AF=0.4692;SAS_AF=0.6973;AA=G|||;VT=SNP
6	32736535	rs1585893	A	C	100	PASS	AC=3050;AF=0.609026;AN=5008;NS=2504;DP=13902;EAS_AF=0.7778;AMR_AF=0.5331;AFR_AF=0.5613;EUR_AF=0.4692;SAS_AF=0.6973;AA=C|||;VT=SNP
6	32736624	rs1585892	A	G	100	PASS	AC=3031;AF=0.605232;AN=5008;NS=2504;DP=15292;EAS_AF=0.7778;AMR_AF=0.5331;AFR_AF=0.5469;EUR_AF=0.4692;SAS_AF=0.6973;AA=G|||;VT=SNP
6	32736695	rs9276606	A	T	100	PASS	AC=1071;AF=0.213858;AN=5008;NS=2504;DP=16574;EAS_AF=0.127;AMR_AF=0.1758;AFR_AF=0.2738;EUR_AF=0.2485;SAS_AF=0.2137;AA=A|||;VT=SNP
6	32736722	rs1585891	C	T	100	PASS	AC=3031;AF=0.605232;AN=5008;NS=2504;DP=17859;EAS_AF=0.7778;AMR_AF=0.5331;AFR_AF=0.5469;EUR_AF=0.4692;SAS_AF=0.6973;AA=C|||;VT=SNP
6	32736772	rs115075841	C	T	100	PASS	AC=437;AF=0.0872604;AN=5008;NS=2504;DP=18756;EAS_AF=0.0933;AMR_AF=0.0893;AFR_AF=0.0764;EUR_AF=0.0746;SAS_AF=0.1074;AA=C|||;VT=SNP
6	32736936	rs6901084	C	T	100	PASS	AC=3032;AF=0.605431;AN=5008;NS=2504;DP=17341;EAS_AF=0.7778;AMR_AF=0.5346;AFR_AF=0.5469;EUR_AF=0.4692;SAS_AF=0.6973;AA=C|||;VT=SNP
6	32736978	rs6457656	T	C	100	PASS	AC=3048;AF=0.608626;AN=5008;NS=2504;DP=16789;EAS_AF=0.7778;AMR_AF=0.5346;AFR_AF=0.559;EUR_AF=0.4692;SAS_AF=0.6973;AA=C|||;VT=SNP
6	32737104	rs6457657	T	A	100	PASS	AC=3031;AF=0.605232;AN=5008;NS=2504;DP=18794;EAS_AF=0.7778;AMR_AF=0.5331;AFR_AF=0.5469;EUR_AF=0.4692;SAS_AF=0.6973;AA=T|||;VT=SNP
6	32737149	rs6457658	G	A	100	PASS	AC=3031;AF=0.605232;AN=5008;NS=2504;DP=19148;EAS_AF=0.7778;AMR_AF=0.5331;AFR_AF=0.5469;EUR_AF=0.4692;SAS_AF=0.6973;AA=G|||;VT=SNP
6	32737183	rs6457659	A	C	100	PASS	AC=3031;AF=0.605232;AN=5008;NS=2504;DP=19092;EAS_AF=0.7778;AMR_AF=0.5331;AFR_AF=0.5469;EUR_AF=0.4692;SAS_AF=0.6973;AA=A|||;VT=SNP
6	32737257	rs9276607	G	T	100	PASS	AC=624;AF=0.124601;AN=5008;NS=2504;DP=19264;EAS_AF=0.0377;AMR_AF=0.0865;AFR_AF=0.1846;EUR_AF=0.1759;SAS_AF=0.1074;AA=G|||;VT=SNP
6	32737394	rs6457660	T	G	100	PASS	AC=3029;AF=0.604832;AN=5008;NS=2504;DP=17477;EAS_AF=0.7778;AMR_AF=0.5303;AFR_AF=0.5469;EUR_AF=0.4692;SAS_AF=0.6973;AA=G|||;VT=SNP
6	32737494	rs6457661	C	T	100	PASS	AC=3029;AF=0.604832;AN=5008;NS=2504;DP=17341;EAS_AF=0.7768;AMR_AF=0.5317;AFR_AF=0.5469;EUR_AF=0.4692;SAS_AF=0.6973;AA=T|||;VT=SNP
6	32737507	rs9368741	G	A	100	PASS	AC=1608;AF=0.321086;AN=5008;NS=2504;DP=17805;EAS_AF=0.4375;AMR_AF=0.3617;AFR_AF=0.1528;EUR_AF=0.3509;SAS_AF=0.3691;AA=G|||;VT=SNP
6	32737638	rs62396665	T	C	100	PASS	AC=41;AF=0.0081869;AN=5008;NS=2504;DP=17739;EAS_AF=0;AMR_AF=0.0029;AFR_AF=0.0189;EUR_AF=0.0139;SAS_AF=0;AA=T|||;VT=SNP
6	32737864	rs1015576	A	G	100	PASS	AC=2838;AF=0.566693;AN=5008;NS=2504;DP=19714;EAS_AF=0.7183;AMR_AF=0.5216;AFR_AF=0.5469;EUR_AF=0.4672;SAS_AF=0.5716;AA=A|||;VT=SNP
6	32738115	rs1015575	G	A	100	PASS	AC=2806;AF=0.560304;AN=5008;NS=2504;DP=20351;EAS_AF=0.7183;AMR_AF=0.5216;AFR_AF=0.5454;EUR_AF=0.4672;SAS_AF=0.5409;AA=G|||;VT=SNP
6	32738381	rs28724888	G	A	100	PASS	AC=2839;AF=0.566893;AN=5008;NS=2504;DP=19293;EAS_AF=0.7183;AMR_AF=0.5231;AFR_AF=0.5469;EUR_AF=0.4672;SAS_AF=0.5716;AA=G|||;VT=SNP
6	32738479	rs2170184	G	A	100	PASS	AC=2840;AF=0.567093;AN=5008;NS=2504;DP=19293;EAS_AF=0.7183;AMR_AF=0.5231;AFR_AF=0.5469;EUR_AF=0.4682;SAS_AF=0.5716;AA=G|||;VT=SNP
6	32738939	rs10947343	A	G	100	PASS	AC=2835;AF=0.566094;AN=5008;NS=2504;DP=18003;EAS_AF=0.7183;AMR_AF=0.5216;AFR_AF=0.5469;EUR_AF=0.4672;SAS_AF=0.5685;AA=A|||;VT=SNP
6	32739174	rs6936428	T	A	100	PASS	AC=2839;AF=0.566893;AN=5008;NS=2504;DP=17121;EAS_AF=0.7183;AMR_AF=0.5231;AFR_AF=0.5469;EUR_AF=0.4672;SAS_AF=0.5716;AA=T|||;VT=SNP
6	32739312	rs6457663	T	A	100	PASS	AC=242;AF=0.0483227;AN=5008;NS=2504;DP=21188;EAS_AF=0.002;AMR_AF=0.1052;AFR_AF=0.0681;EUR_AF=0.0726;SAS_AF=0.0041;AA=T|||;VT=SNP
6	32739888	rs1383265	T	C	100	PASS	AC=1600;AF=0.319489;AN=5008;NS=2504;DP=16555;EAS_AF=0.4038;AMR_AF=0.219;AFR_AF=0.3487;EUR_AF=0.2147;SAS_AF=0.3722;AA=C|||;VT=SNP
6	32739931	rs115454812	G	A	100	PASS	AC=300;AF=0.0599042;AN=5008;NS=2504;DP=16331;EAS_AF=0.249;AMR_AF=0.0159;AFR_AF=0.0023;EUR_AF=0.0089;SAS_AF=0.0266;AA=G|||;VT=SNP
6	32739967	rs1383264	A	T	100	PASS	AC=3481;AF=0.695088;AN=5008;NS=2504;DP=16748;EAS_AF=0.8353;AMR_AF=0.611;AFR_AF=0.5651;EUR_AF=0.6292;SAS_AF=0.8538;AA=T|||;VT=SNP
6	32740411	rs2857212	A	G	100	PASS	AC=2133;AF=0.425919;AN=5008;NS=2504;DP=18546;EAS_AF=0.494;AMR_AF=0.3963;AFR_AF=0.3298;EUR_AF=0.3787;SAS_AF=0.5552;AA=A|||;VT=SNP
6	32740442	rs2857211	A	G	100	PASS	AC=3710;AF=0.740815;AN=5008;NS=2504;DP=18391;EAS_AF=0.754;AMR_AF=0.6441;AFR_AF=0.7042;EUR_AF=0.6899;SAS_AF=0.8978;AA=G|||;VT=SNP
6	32740671	rs2621421	G	C	100	PASS	AC=3541;AF=0.707069;AN=5008;NS=2504;DP=13922;EAS_AF=0.7103;AMR_AF=0.6138;AFR_AF=0.7088;EUR_AF=0.6789;SAS_AF=0.7965;AA=G|||;VT=SNP
6	32740761	rs2621420	T	C	100	PASS	AC=3674;AF=0.733626;AN=5008;NS=2504;DP=16307;EAS_AF=0.7321;AMR_AF=0.6225;AFR_AF=0.7088;EUR_AF=0.6849;SAS_AF=0.8978;AA=C|||;VT=SNP
6	32740856	rs1480383	A	C	100	PASS	AC=1458;AF=0.291134;AN=5008;NS=2504;DP=17457;EAS_AF=0.2907;AMR_AF=0.2205;AFR_AF=0.3525;EUR_AF=0.3012;SAS_AF=0.2485;AA=A|||;VT=SNP
6	32740895	rs1480382	C	T	100	PASS	AC=1588;AF=0.317093;AN=5008;NS=2504;DP=17735;EAS_AF=0.3274;AMR_AF=0.2767;AFR_AF=0.3555;EUR_AF=0.3419;SAS_AF=0.2577;AA=C|||;VT=SNP
6	32741002	rs28986328	T	C	100	PASS	AC=261;AF=0.0521166;AN=5008;NS=2504;DP=17989;EAS_AF=0.0268;AMR_AF=0.049;AFR_AF=0.0053;EUR_AF=0.0845;SAS_AF=0.1104;AA=T|||;VT=SNP
6	32741006	rs2621419	T	C	100	PASS	AC=3519;AF=0.702676;AN=5008;NS=2504;DP=17912;EAS_AF=0.7054;AMR_AF=0.6542;AFR_AF=0.7005;EUR_AF=0.7087;SAS_AF=0.7311;AA=T|||;VT=SNP
6	32741158	rs62396667	A	G	100	PASS	AC=86;AF=0.0171725;AN=5008;NS=2504;DP=17306;EAS_AF=0;AMR_AF=0.036;AFR_AF=0.0151;EUR_AF=0.0408;SAS_AF=0;AA=A|||;VT=SNP
6	32741487	rs9276609	C	G	100	PASS	AC=1633;AF=0.326078;AN=5008;NS=2504;DP=17894;EAS_AF=0.3284;AMR_AF=0.281;AFR_AF=0.3684;EUR_AF=0.3658;SAS_AF=0.2577;AA=C|||;VT=SNP
6	32741742	rs2857210	A	G	100	PASS	AC=3517;AF=0.702276;AN=5008;NS=2504;DP=17194;EAS_AF=0.7054;AMR_AF=0.6542;AFR_AF=0.7005;EUR_AF=0.7087;SAS_AF=0.729;AA=G|||;VT=SNP
6	32741844	rs28724890	G	A	100	PASS	AC=147;AF=0.029353;AN=5008;NS=2504;DP=17292;EAS_AF=0.0149;AMR_AF=0.0115;AFR_AF=0.0038;EUR_AF=0.0318;SAS_AF=0.089;AA=G|||;VT=SNP
6	32741868	rs2621416	T	C	100	PASS	AC=1433;AF=0.286142;AN=5008;NS=2504;DP=18440;EAS_AF=0.373;AMR_AF=0.3141;AFR_AF=0.1672;EUR_AF=0.2783;SAS_AF=0.3456;AA=T|||;VT=SNP
6	32741894	rs2621415	T	C	100	PASS	AC=3521;AF=0.703075;AN=5008;NS=2504;DP=19036;EAS_AF=0.7054;AMR_AF=0.6542;AFR_AF=0.7005;EUR_AF=0.7107;SAS_AF=0.7311;AA=T|||;VT=SNP
6	32741918	rs2857209	G	A	100	PASS	AC=1964;AF=0.392173;AN=5008;NS=2504;DP=19066;EAS_AF=0.4077;AMR_AF=0.3775;AFR_AF=0.3449;EUR_AF=0.3678;SAS_AF=0.4755;AA=G|||;VT=SNP
6	32742059	rs2621414	T	C	100	PASS	AC=3656;AF=0.730032;AN=5008;NS=2504;DP=17469;EAS_AF=0.7351;AMR_AF=0.6643;AFR_AF=0.6997;EUR_AF=0.7107;SAS_AF=0.8323;AA=C|||;VT=SNP
6	32742095	rs9276610	A	T	100	PASS	AC=4861;AF=0.970647;AN=5008;NS=2504;DP=17678;EAS_AF=0.995;AMR_AF=0.9611;AFR_AF=0.9939;EUR_AF=0.9076;SAS_AF=0.9857;AA=T|||;VT=SNP
6	32742531	rs2621413	G	T	100	PASS	AC=3521;AF=0.703075;AN=5008;NS=2504;DP=15402;EAS_AF=0.7054;AMR_AF=0.6556;AFR_AF=0.7012;EUR_AF=0.7087;SAS_AF=0.7311;AA=T|||;VT=SNP
6	32742592	rs9276611	A	G	100	PASS	AC=1556;AF=0.310703;AN=5008;NS=2504;DP=16356;EAS_AF=0.2986;AMR_AF=0.2767;AFR_AF=0.3555;EUR_AF=0.341;SAS_AF=0.2556;AA=A|||;VT=SNP
6	32742712	rs9276612	G	A	100	PASS	AC=1557;AF=0.310903;AN=5008;NS=2504;DP=15181;EAS_AF=0.2986;AMR_AF=0.2767;AFR_AF=0.3555;EUR_AF=0.341;SAS_AF=0.2566;AA=A|||;VT=SNP
6	32742827	rs12663317	A	C	100	PASS	AC=260;AF=0.0519169;AN=5008;NS=2504;DP=16344;EAS_AF=0.0268;AMR_AF=0.0476;AFR_AF=0.0053;EUR_AF=0.0845;SAS_AF=0.1104;AA=A|||;VT=SNP
6	32743000	rs2621412	A	C	100	PASS	AC=1968;AF=0.392971;AN=5008;NS=2504;DP=18124;EAS_AF=0.4117;AMR_AF=0.3775;AFR_AF=0.3449;EUR_AF=0.3678;SAS_AF=0.4755;AA=A|||;VT=SNP
6	32743103	rs2857208	T	C	100	PASS	AC=407;AF=0.08127;AN=5008;NS=2504;DP=19612;EAS_AF=0.002;AMR_AF=0.1153;AFR_AF=0.18;EUR_AF=0.0805;SAS_AF=0.0061;AA=T|||;VT=SNP
6	32743138	rs12660504	G	A	100	PASS	AC=260;AF=0.0519169;AN=5008;NS=2504;DP=19433;EAS_AF=0.0268;AMR_AF=0.0476;AFR_AF=0.0053;EUR_AF=0.0845;SAS_AF=0.1104;AA=G|||;VT=SNP
6	32743173	rs2857207	A	G	100	PASS	AC=3652;AF=0.729233;AN=5008;NS=2504;DP=19316;EAS_AF=0.7351;AMR_AF=0.6643;AFR_AF=0.7005;EUR_AF=0.7117;SAS_AF=0.8262;AA=A|||;VT=SNP
6	32743193	rs9276614	A	G	100	PASS	AC=3658;AF=0.730431;AN=5008;NS=2504;DP=18856;EAS_AF=0.7351;AMR_AF=0.6643;AFR_AF=0.7005;EUR_AF=0.7117;SAS_AF=0.8323;AA=-|||;VT=SNP
6	32743217	rs9276615	C	T	100	PASS	AC=3657;AF=0.730232;AN=5008;NS=2504;DP=19837;EAS_AF=0.7351;AMR_AF=0.6643;AFR_AF=0.7005;EUR_AF=0.7107;SAS_AF=0.8323;AA=C|||;VT=SNP
6	32743298	rs13195441	G	A	100	PASS	AC=1704;AF=0.340256;AN=5008;NS=2504;DP=21727;EAS_AF=0.38;AMR_AF=0.33;AFR_AF=0.3404;EUR_AF=0.2833;SAS_AF=0.365;AA=G|||;VT=SNP
6	32743495	rs151102334	C	T	100	PASS	AC=381;AF=0.0760783;AN=5008;NS=2504;DP=16497;EAS_AF=0.0437;AMR_AF=0.0418;AFR_AF=0.1483;EUR_AF=0.0596;SAS_AF=0.0532;AA=-|||;VT=SNP
6	32743744	rs9276625	G	A	100	PASS	AC=186;AF=0.0371406;AN=5008;NS=2504;DP=18622;EAS_AF=0;AMR_AF=0.0375;AFR_AF=0.0575;EUR_AF=0.0835;SAS_AF=0;AA=-|||;VT=SNP
6	32743835	rs9276627	C	T	100	PASS	AC=343;AF=0.0684904;AN=5008;NS=2504;DP=16900;EAS_AF=0.0833;AMR_AF=0.1398;AFR_AF=0.0061;EUR_AF=0.0924;SAS_AF=0.0624;AA=-|||;VT=SNP
6	32743861	rs9276628	G	A	100	PASS	AC=3658;AF=0.730431;AN=5008;NS=2504;DP=17046;EAS_AF=0.7351;AMR_AF=0.6643;AFR_AF=0.7012;EUR_AF=0.7107;SAS_AF=0.8323;AA=-|||;VT=SNP
6	32744050	rs2857206	G	A	100	PASS	AC=3657;AF=0.730232;AN=5008;NS=2504;DP=18446;EAS_AF=0.7351;AMR_AF=0.6643;AFR_AF=0.7005;EUR_AF=0.7107;SAS_AF=0.8323;AA=A|||;VT=SNP
6	32744136	rs116125777	T	G	100	PASS	AC=174;AF=0.0347444;AN=5008;NS=2504;DP=20925;EAS_AF=0.0437;AMR_AF=0.0216;AFR_AF=0.0091;EUR_AF=0.0507;SAS_AF=0.0532;AA=C|||;VT=SNP
6	32744145	rs2857205	A	G	100	PASS	AC=3657;AF=0.730232;AN=5008;NS=2504;DP=20530;EAS_AF=0.7351;AMR_AF=0.6643;AFR_AF=0.7005;EUR_AF=0.7107;SAS_AF=0.8323;AA=A|||;VT=SNP
6	32744321	rs2621411	T	C	100	PASS	AC=3657;AF=0.730232;AN=5008;NS=2504;DP=16509;EAS_AF=0.7351;AMR_AF=0.6643;AFR_AF=0.7005;EUR_AF=0.7107;SAS_AF=0.8323;AA=G|||;VT=SNP
6	32744347	rs2857204	G	T	100	PASS	AC=1968;AF=0.392971;AN=5008;NS=2504;DP=16533;EAS_AF=0.4117;AMR_AF=0.3775;AFR_AF=0.3449;EUR_AF=0.3678;SAS_AF=0.4755;AA=G|||;VT=SNP
6	32744440	rs28724893	T	C	100	PASS	AC=2880;AF=0.57508;AN=5008;NS=2504;DP=18341;EAS_AF=0.6597;AMR_AF=0.5634;AFR_AF=0.3896;EUR_AF=0.5646;SAS_AF=0.7577;AA=C|||;VT=SNP
6	32744452	rs9276633	G	A	100	PASS	AC=3660;AF=0.730831;AN=5008;NS=2504;DP=18248;EAS_AF=0.7361;AMR_AF=0.6657;AFR_AF=0.7005;EUR_AF=0.7107;SAS_AF=0.8333;AA=A|||;VT=SNP
6	32744566	rs9276635	A	C	100	PASS	AC=2844;AF=0.567891;AN=5008;NS=2504;DP=17513;EAS_AF=0.6181;AMR_AF=0.5014;AFR_AF=0.4682;EUR_AF=0.5527;SAS_AF=0.7137;AA=C|||;VT=SNP
6	32744667	rs9276639	C	G	100	PASS	AC=3653;AF=0.729433;AN=5008;NS=2504;DP=15454;EAS_AF=0.7351;AMR_AF=0.6643;AFR_AF=0.6982;EUR_AF=0.7097;SAS_AF=0.8323;AA=C|||;VT=SNP
6	32744684	rs9276640	C	T	100	PASS	AC=3655;AF=0.729832;AN=5008;NS=2504;DP=14607;EAS_AF=0.7351;AMR_AF=0.6643;AFR_AF=0.6982;EUR_AF=0.7117;SAS_AF=0.8323;AA=C|||;VT=SNP
6	32744730	rs9276642	A	G	100	PASS	AC=3654;AF=0.729633;AN=5008;NS=2504;DP=14491;EAS_AF=0.7351;AMR_AF=0.6628;AFR_AF=0.6982;EUR_AF=0.7117;SAS_AF=0.8323;AA=A|||;VT=SNP
6	32744852	rs13203429	G	C	100	PASS	AC=2106;AF=0.420527;AN=5008;NS=2504;DP=19348;EAS_AF=0.4415;AMR_AF=0.3876;AFR_AF=0.3449;EUR_AF=0.3698;SAS_AF=0.5767;AA=G|||;VT=SNP
6	32744869	rs13203438	G	C	100	PASS	AC=2106;AF=0.420527;AN=5008;NS=2504;DP=19402;EAS_AF=0.4415;AMR_AF=0.3876;AFR_AF=0.3449;EUR_AF=0.3698;SAS_AF=0.5767;AA=G|||;VT=SNP
6	32744892	rs28986331	C	T	100	PASS	AC=260;AF=0.0519169;AN=5008;NS=2504;DP=19423;EAS_AF=0.0268;AMR_AF=0.0476;AFR_AF=0.0053;EUR_AF=0.0845;SAS_AF=0.1104;AA=C|||;VT=SNP
6	32744988	rs150953172	C	T	100	PASS	AC=34;AF=0.00678914;AN=5008;NS=2504;DP=16910;EAS_AF=0;AMR_AF=0.0058;AFR_AF=0.0008;EUR_AF=0.0278;SAS_AF=0.001;AA=C|||;VT=SNP
6	32745043	rs9276644	T	C	100	PASS	AC=1553;AF=0.310104;AN=5008;NS=2504;DP=15430;EAS_AF=0.2937;AMR_AF=0.2767;AFR_AF=0.3555;EUR_AF=0.3429;SAS_AF=0.2556;AA=T|||;VT=SNP
6	32745156	rs2857201	C	G	100	PASS	AC=3658;AF=0.730431;AN=5008;NS=2504;DP=18349;EAS_AF=0.7351;AMR_AF=0.6643;AFR_AF=0.7005;EUR_AF=0.7117;SAS_AF=0.8323;AA=G|||;VT=SNP
6	32745200	rs9276646	A	T	100	PASS	AC=1553;AF=0.310104;AN=5008;NS=2504;DP=18687;EAS_AF=0.2937;AMR_AF=0.2767;AFR_AF=0.3555;EUR_AF=0.3429;SAS_AF=0.2556;AA=A|||;VT=SNP
6	32745324	rs2170183	T	C	100	PASS	AC=3659;AF=0.730631;AN=5008;NS=2504;DP=18525;EAS_AF=0.7351;AMR_AF=0.6643;AFR_AF=0.7005;EUR_AF=0.7127;SAS_AF=0.8323;AA=C|||;VT=SNP
6	32745435	rs12661326	C	T	100	PASS	AC=260;AF=0.0519169;AN=5008;NS=2504;DP=19133;EAS_AF=0.0268;AMR_AF=0.0476;AFR_AF=0.0053;EUR_AF=0.0845;SAS_AF=0.1104;AA=C|||;VT=SNP
6	32745465	rs147781459	G	T	100	PASS	AC=77;AF=0.0153754;AN=5008;NS=2504;DP=20222;EAS_AF=0.002;AMR_AF=0.0245;AFR_AF=0.0008;EUR_AF=0.0467;SAS_AF=0.0102;AA=G|||;VT=SNP
6	32745527	rs12661352	G	T	100	PASS	AC=260;AF=0.0519169;AN=5008;NS=2504;DP=19796;EAS_AF=0.0268;AMR_AF=0.0476;AFR_AF=0.0053;EUR_AF=0.0845;SAS_AF=0.1104;AA=G|||;VT=SNP
6	32745886	rs4265062	G	A	100	PASS	AC=1691;AF=0.33766;AN=5008;NS=2504;DP=18357;EAS_AF=0.3244;AMR_AF=0.2867;AFR_AF=0.3555;EUR_AF=0.3449;SAS_AF=0.3558;AA=-|||;VT=SNP
6	32745936	rs2263320	T	C	100	PASS	AC=1969;AF=0.393171;AN=5008;NS=2504;DP=18203;EAS_AF=0.4117;AMR_AF=0.3775;AFR_AF=0.3449;EUR_AF=0.3678;SAS_AF=0.4765;AA=-|||;VT=SNP
6	32746012	rs2857199	A	G	100	PASS	AC=3659;AF=0.730631;AN=5008;NS=2504;DP=17358;EAS_AF=0.7351;AMR_AF=0.6643;AFR_AF=0.7005;EUR_AF=0.7127;SAS_AF=0.8323;AA=-|||;VT=SNP
6	32746178	rs7742085	T	G	100	PASS	AC=546;AF=0.109026;AN=5008;NS=2504;DP=22132;EAS_AF=0.0764;AMR_AF=0.0605;AFR_AF=0.2194;EUR_AF=0.0626;SAS_AF=0.0757;AA=-|||;VT=SNP
6	32746264	rs9501201	G	T	100	PASS	AC=1681;AF=0.335663;AN=5008;NS=2504;DP=18967;EAS_AF=0.3819;AMR_AF=0.3242;AFR_AF=0.3351;EUR_AF=0.2773;SAS_AF=0.3569;AA=-|||;VT=SNP
6	32746845	rs2621409	T	C	100	PASS	AC=3659;AF=0.730631;AN=5008;NS=2504;DP=20257;EAS_AF=0.7351;AMR_AF=0.6643;AFR_AF=0.7005;EUR_AF=0.7127;SAS_AF=0.8323;AA=C|||;VT=SNP
6	32746897	rs79771376	A	G	100	PASS	AC=642;AF=0.128195;AN=5008;NS=2504;DP=21122;EAS_AF=0.1796;AMR_AF=0.1182;AFR_AF=0.0416;EUR_AF=0.1561;SAS_AF=0.1708;AA=A|||;VT=SNP
6	32746920	rs2857198	T	C	100	PASS	AC=3659;AF=0.730631;AN=5008;NS=2504;DP=22163;EAS_AF=0.7351;AMR_AF=0.6643;AFR_AF=0.7005;EUR_AF=0.7127;SAS_AF=0.8323;AA=T|||;VT=SNP
6	32746984	rs2857197	T	C	100	PASS	AC=3659;AF=0.730631;AN=5008;NS=2504;DP=22118;EAS_AF=0.7351;AMR_AF=0.6643;AFR_AF=0.7005;EUR_AF=0.7127;SAS_AF=0.8323;AA=C|||;VT=SNP
6	32747012	rs2857196	G	A	100	PASS	AC=3659;AF=0.730631;AN=5008;NS=2504;DP=21562;EAS_AF=0.7351;AMR_AF=0.6643;AFR_AF=0.7005;EUR_AF=0.7127;SAS_AF=0.8323;AA=G|||;VT=SNP
6	32747016	rs34153000	C	A	100	PASS	AC=129;AF=0.0257588;AN=5008;NS=2504;DP=21405;EAS_AF=0.0377;AMR_AF=0.0562;AFR_AF=0.003;EUR_AF=0.0398;SAS_AF=0.0082;AA=C|||;VT=SNP
6	32747029	rs13212165	G	A	100	PASS	AC=261;AF=0.0521166;AN=5008;NS=2504;DP=21216;EAS_AF=0.0268;AMR_AF=0.0476;AFR_AF=0.0053;EUR_AF=0.0845;SAS_AF=0.1115;AA=G|||;VT=SNP
6	32747060	rs2857195	C	T	100	PASS	AC=3659;AF=0.730631;AN=5008;NS=2504;DP=20171;EAS_AF=0.7351;AMR_AF=0.6643;AFR_AF=0.7005;EUR_AF=0.7127;SAS_AF=0.8323;AA=T|||;VT=SNP
6	32747258	rs115683811	A	G	100	PASS	AC=15;AF=0.00299521;AN=5008;NS=2504;DP=20076;EAS_AF=0;AMR_AF=0.0029;AFR_AF=0;EUR_AF=0.0119;SAS_AF=0.001;AA=a|||;VT=SNP
6	32747262	rs28893525	G	A	100	PASS	AC=261;AF=0.0521166;AN=5008;NS=2504;DP=20175;EAS_AF=0.0268;AMR_AF=0.0476;AFR_AF=0.0053;EUR_AF=0.0845;SAS_AF=0.1115;AA=A|||;VT=SNP
6	32747273	rs2857194	A	T	100	PASS	AC=3660;AF=0.730831;AN=5008;NS=2504;DP=20525;EAS_AF=0.7351;AMR_AF=0.6643;AFR_AF=0.7005;EUR_AF=0.7127;SAS_AF=0.8333;AA=T|||;VT=SNP
6	32747331	rs28893526	C	G	100	PASS	AC=261;AF=0.0521166;AN=5008;NS=2504;DP=21068;EAS_AF=0.0268;AMR_AF=0.0476;AFR_AF=0.0053;EUR_AF=0.0845;SAS_AF=0.1115;AA=C|||;VT=SNP
6	32747410	rs4947348	T	G	100	PASS	AC=610;AF=0.121805;AN=5008;NS=2504;DP=20602;EAS_AF=0.1796;AMR_AF=0.1124;AFR_AF=0.0204;EUR_AF=0.1561;SAS_AF=0.1708;AA=T|||;VT=SNP
6	32747502	rs4947258	A	G	100	PASS	AC=234;AF=0.0467252;AN=5008;NS=2504;DP=20494;EAS_AF=0;AMR_AF=0.0418;AFR_AF=0.0915;EUR_AF=0.0835;SAS_AF=0;AA=G|||;VT=SNP
6	32747528	rs2857193	G	A	100	PASS	AC=3395;AF=0.677915;AN=5008;NS=2504;DP=20122;EAS_AF=0.7083;AMR_AF=0.6153;AFR_AF=0.6952;EUR_AF=0.6262;SAS_AF=0.7209;AA=g|||;VT=SNP
6	32747542	rs2621408	C	G	100	PASS	AC=3424;AF=0.683706;AN=5008;NS=2504;DP=20299;EAS_AF=0.7093;AMR_AF=0.634;AFR_AF=0.6959;EUR_AF=0.6402;SAS_AF=0.7209;AA=c|||;VT=SNP
6	32747550	rs2857192	T	A	100	PASS	AC=3399;AF=0.678714;AN=5008;NS=2504;DP=20349;EAS_AF=0.7093;AMR_AF=0.6167;AFR_AF=0.6952;EUR_AF=0.6282;SAS_AF=0.7209;AA=a|||;VT=SNP
6	32747569	rs2621407	C	T	100	PASS	AC=3399;AF=0.678714;AN=5008;NS=2504;DP=20204;EAS_AF=0.7093;AMR_AF=0.6167;AFR_AF=0.6952;EUR_AF=0.6282;SAS_AF=0.7209;AA=c|||;VT=SNP
6	32747592	rs28893527	C	T	100	PASS	AC=259;AF=0.0517173;AN=5008;NS=2504;DP=20178;EAS_AF=0.0258;AMR_AF=0.0476;AFR_AF=0.0053;EUR_AF=0.0845;SAS_AF=0.1104;AA=c|||;VT=SNP
6	32747661	rs28893528	C	G	100	PASS	AC=259;AF=0.0517173;AN=5008;NS=2504;DP=19817;EAS_AF=0.0258;AMR_AF=0.0476;AFR_AF=0.0053;EUR_AF=0.0845;SAS_AF=0.1104;AA=c|||;VT=SNP
6	32747678	rs28986332	G	C	100	PASS	AC=259;AF=0.0517173;AN=5008;NS=2504;DP=20040;EAS_AF=0.0258;AMR_AF=0.0476;AFR_AF=0.0053;EUR_AF=0.0845;SAS_AF=0.1104;AA=g|||;VT=SNP
6	32747727	rs28986333	A	C	100	PASS	AC=259;AF=0.0517173;AN=5008;NS=2504;DP=20121;EAS_AF=0.0258;AMR_AF=0.0476;AFR_AF=0.0053;EUR_AF=0.0845;SAS_AF=0.1104;AA=a|||;VT=SNP
6	32747790	rs4947349	G	T	100	PASS	AC=234;AF=0.0467252;AN=5008;NS=2504;DP=20822;EAS_AF=0;AMR_AF=0.0418;AFR_AF=0.0915;EUR_AF=0.0835;SAS_AF=0;AA=N|||;VT=SNP
6	32747817	rs28893532	C	T	100	PASS	AC=259;AF=0.0517173;AN=5008;NS=2504;DP=21125;EAS_AF=0.0258;AMR_AF=0.0476;AFR_AF=0.0053;EUR_AF=0.0845;SAS_AF=0.1104;AA=c|||;VT=SNP
6	32747827	rs28893533	G	T	100	PASS	AC=259;AF=0.0517173;AN=5008;NS=2504;DP=21168;EAS_AF=0.0258;AMR_AF=0.0476;AFR_AF=0.0053;EUR_AF=0.0845;SAS_AF=0.1104;AA=g|||;VT=SNP
6	32747959	rs2621406	G	T	100	PASS	AC=3659;AF=0.730631;AN=5008;NS=2504;DP=19510;EAS_AF=0.7351;AMR_AF=0.6643;AFR_AF=0.7005;EUR_AF=0.7127;SAS_AF=0.8323;AA=N|||;VT=SNP
6	32747971	rs2857191	A	G	100	PASS	AC=3659;AF=0.730631;AN=5008;NS=2504;DP=19183;EAS_AF=0.7351;AMR_AF=0.6643;AFR_AF=0.7005;EUR_AF=0.7127;SAS_AF=0.8323;AA=a|||;VT=SNP
6	32748021	rs28986334	T	C	100	PASS	AC=260;AF=0.0519169;AN=5008;NS=2504;DP=18760;EAS_AF=0.0268;AMR_AF=0.0476;AFR_AF=0.0053;EUR_AF=0.0845;SAS_AF=0.1104;AA=c|||;VT=SNP
6	32748029	rs35520662	T	G	100	PASS	AC=129;AF=0.0257588;AN=5008;NS=2504;DP=18538;EAS_AF=0.0377;AMR_AF=0.0562;AFR_AF=0.003;EUR_AF=0.0398;SAS_AF=0.0082;AA=c|||;VT=SNP
6	32748045	rs2857190	T	C	100	PASS	AC=3653;AF=0.729433;AN=5008;NS=2504;DP=17691;EAS_AF=0.7351;AMR_AF=0.6628;AFR_AF=0.7005;EUR_AF=0.7078;SAS_AF=0.8323;AA=N|||;VT=SNP
6	32748137	rs28986335	A	T	100	PASS	AC=260;AF=0.0519169;AN=5008;NS=2504;DP=18476;EAS_AF=0.0268;AMR_AF=0.0476;AFR_AF=0.0053;EUR_AF=0.0845;SAS_AF=0.1104;AA=t|||;VT=SNP
6	32748313	rs28986336	T	C	100	PASS	AC=260;AF=0.0519169;AN=5008;NS=2504;DP=18646;EAS_AF=0.0268;AMR_AF=0.0476;AFR_AF=0.0053;EUR_AF=0.0845;SAS_AF=0.1104;AA=c|||;VT=SNP
6	32748398	rs28986337	C	T	100	PASS	AC=260;AF=0.0519169;AN=5008;NS=2504;DP=19293;EAS_AF=0.0268;AMR_AF=0.0476;AFR_AF=0.0053;EUR_AF=0.0845;SAS_AF=0.1104;AA=c|||;VT=SNP
6	32748461	rs62396669	G	C	100	PASS	AC=642;AF=0.128195;AN=5008;NS=2504;DP=19879;EAS_AF=0.1796;AMR_AF=0.1167;AFR_AF=0.0416;EUR_AF=0.1561;SAS_AF=0.1718;AA=g|||;VT=SNP
6	32748590	rs34043227	C	T	100	PASS	AC=129;AF=0.0257588;AN=5008;NS=2504;DP=19765;EAS_AF=0.0377;AMR_AF=0.0562;AFR_AF=0.003;EUR_AF=0.0398;SAS_AF=0.0082;AA=c|||;VT=SNP
6	32748633	rs2621404	G	C	100	PASS	AC=3659;AF=0.730631;AN=5008;NS=2504;DP=18635;EAS_AF=0.7351;AMR_AF=0.6643;AFR_AF=0.7005;EUR_AF=0.7127;SAS_AF=0.8323;AA=c|||;VT=SNP
6	32748690	rs13217231	C	T	100	PASS	AC=260;AF=0.0519169;AN=5008;NS=2504;DP=18888;EAS_AF=0.0268;AMR_AF=0.0476;AFR_AF=0.0053;EUR_AF=0.0845;SAS_AF=0.1104;AA=t|||;VT=SNP
6	32748810	rs28986338	C	T	100	PASS	AC=260;AF=0.0519169;AN=5008;NS=2504;DP=21429;EAS_AF=0.0268;AMR_AF=0.0476;AFR_AF=0.0053;EUR_AF=0.0845;SAS_AF=0.1104;AA=c|||;VT=SNP
6	32748924	rs28986340	G	C	100	PASS	AC=251;AF=0.0501198;AN=5008;NS=2504;DP=21258;EAS_AF=0.0268;AMR_AF=0.0447;AFR_AF=0.0053;EUR_AF=0.0835;SAS_AF=0.1043;AA=c|||;VT=SNP
6	32748943	rs2857189	G	T	100	PASS	AC=3404;AF=0.679712;AN=5008;NS=2504;DP=20784;EAS_AF=0.7083;AMR_AF=0.6167;AFR_AF=0.6952;EUR_AF=0.6282;SAS_AF=0.727;AA=g|||;VT=SNP
6	32748953	rs28986343	C	T	100	PASS	AC=255;AF=0.0509185;AN=5008;NS=2504;DP=20483;EAS_AF=0.0268;AMR_AF=0.0476;AFR_AF=0.0053;EUR_AF=0.0845;SAS_AF=0.1053;AA=c|||;VT=SNP
6	32749109	rs28986347	A	G	100	PASS	AC=258;AF=0.0515176;AN=5008;NS=2504;DP=18023;EAS_AF=0.0268;AMR_AF=0.0476;AFR_AF=0.0053;EUR_AF=0.0825;SAS_AF=0.1104;AA=a|||;VT=SNP
6	32749122	rs28986348	C	T	100	PASS	AC=258;AF=0.0515176;AN=5008;NS=2504;DP=18280;EAS_AF=0.0268;AMR_AF=0.0476;AFR_AF=0.0053;EUR_AF=0.0825;SAS_AF=0.1104;AA=c|||;VT=SNP
6	32749140	rs28986349	G	A	100	PASS	AC=258;AF=0.0515176;AN=5008;NS=2504;DP=19012;EAS_AF=0.0268;AMR_AF=0.0476;AFR_AF=0.0053;EUR_AF=0.0825;SAS_AF=0.1104;AA=a|||;VT=SNP
6	32749175	rs28986350	C	T	100	PASS	AC=258;AF=0.0515176;AN=5008;NS=2504;DP=18177;EAS_AF=0.0268;AMR_AF=0.0476;AFR_AF=0.0053;EUR_AF=0.0825;SAS_AF=0.1104;AA=t|||;VT=SNP
6	32749659	rs28893536	C	T	100	PASS	AC=258;AF=0.0515176;AN=5008;NS=2504;DP=19802;EAS_AF=0.0268;AMR_AF=0.0476;AFR_AF=0.0053;EUR_AF=0.0835;SAS_AF=0.1094;AA=c|||;VT=SNP
6	32749704	rs9276674	T	C	100	PASS	AC=3658;AF=0.730431;AN=5008;NS=2504;DP=19141;EAS_AF=0.7351;AMR_AF=0.6643;AFR_AF=0.7005;EUR_AF=0.7127;SAS_AF=0.8313;AA=c|||;VT=SNP
6	32749795	rs2621403	T	A	100	PASS	AC=3424;AF=0.683706;AN=5008;NS=2504;DP=17453;EAS_AF=0.7103;AMR_AF=0.6225;AFR_AF=0.6959;EUR_AF=0.6332;SAS_AF=0.7352;AA=t|||;VT=SNP
6	32750031	rs2857187	C	T	100	PASS	AC=3659;AF=0.730631;AN=5008;NS=2504;DP=20831;EAS_AF=0.7351;AMR_AF=0.6643;AFR_AF=0.7005;EUR_AF=0.7127;SAS_AF=0.8323;AA=T|||;VT=SNP
6	32750082	rs9276678	C	T	100	PASS	AC=4092;AF=0.817093;AN=5008;NS=2504;DP=20151;EAS_AF=0.7371;AMR_AF=0.7839;AFR_AF=0.8941;EUR_AF=0.7982;SAS_AF=0.8384;AA=T|||;VT=SNP
6	32750134	rs28893545	C	A	100	PASS	AC=260;AF=0.0519169;AN=5008;NS=2504;DP=18944;EAS_AF=0.0268;AMR_AF=0.0476;AFR_AF=0.0053;EUR_AF=0.0845;SAS_AF=0.1104;AA=A|||;VT=SNP
6	32750156	rs28893546	A	G	100	PASS	AC=260;AF=0.0519169;AN=5008;NS=2504;DP=18449;EAS_AF=0.0268;AMR_AF=0.0476;AFR_AF=0.0053;EUR_AF=0.0845;SAS_AF=0.1104;AA=A|||;VT=SNP
6	32750180	rs4510718	A	T	100	PASS	AC=1555;AF=0.310503;AN=5008;NS=2504;DP=17677;EAS_AF=0.2986;AMR_AF=0.2752;AFR_AF=0.3548;EUR_AF=0.3419;SAS_AF=0.2556;AA=A|||;VT=SNP
6	32750260	rs113936637	T	A	100	PASS	AC=119;AF=0.023762;AN=5008;NS=2504;DP=17493;EAS_AF=0.0169;AMR_AF=0.0216;AFR_AF=0.0023;EUR_AF=0.0676;SAS_AF=0.0164;AA=T|||;VT=SNP
6	32750279	rs2621401	T	C	100	PASS	AC=3660;AF=0.730831;AN=5008;NS=2504;DP=17105;EAS_AF=0.7351;AMR_AF=0.6643;AFR_AF=0.7012;EUR_AF=0.7127;SAS_AF=0.8323;AA=C|||;VT=SNP
6	32750292	rs4563763	G	A	100	PASS	AC=1689;AF=0.33726;AN=5008;NS=2504;DP=17234;EAS_AF=0.3234;AMR_AF=0.2867;AFR_AF=0.3548;EUR_AF=0.3439;SAS_AF=0.3569;AA=G|||;VT=SNP
6	32750318	rs2621400	G	C	100	PASS	AC=3398;AF=0.678514;AN=5008;NS=2504;DP=18480;EAS_AF=0.7083;AMR_AF=0.6167;AFR_AF=0.6952;EUR_AF=0.6282;SAS_AF=0.7209;AA=G|||;VT=SNP
6	32750369	rs28893551	T	C	100	PASS	AC=260;AF=0.0519169;AN=5008;NS=2504;DP=18813;EAS_AF=0.0268;AMR_AF=0.0476;AFR_AF=0.0053;EUR_AF=0.0845;SAS_AF=0.1104;AA=C|||;VT=SNP
6	32750370	rs2086399	A	G	100	PASS	AC=48;AF=0.00958466;AN=5008;NS=2504;DP=18798;EAS_AF=0.001;AMR_AF=0.0245;AFR_AF=0.0015;EUR_AF=0.0239;SAS_AF=0.0041;AA=A|||;VT=SNP
6	32750504	rs28893554	C	T	100	PASS	AC=260;AF=0.0519169;AN=5008;NS=2504;DP=17983;EAS_AF=0.0268;AMR_AF=0.0476;AFR_AF=0.0053;EUR_AF=0.0845;SAS_AF=0.1104;AA=c|||;VT=SNP
6	32750573	rs28893555	A	G	100	PASS	AC=260;AF=0.0519169;AN=5008;NS=2504;DP=17499;EAS_AF=0.0268;AMR_AF=0.0476;AFR_AF=0.0053;EUR_AF=0.0845;SAS_AF=0.1104;AA=A|||;VT=SNP
6	32750650	rs28986351	C	T	100	PASS	AC=260;AF=0.0519169;AN=5008;NS=2504;DP=18314;EAS_AF=0.0268;AMR_AF=0.0476;AFR_AF=0.0053;EUR_AF=0.0845;SAS_AF=0.1104;AA=C|||;VT=SNP
6	32750656	rs28986352	A	G	100	PASS	AC=260;AF=0.0519169;AN=5008;NS=2504;DP=18204;EAS_AF=0.0268;AMR_AF=0.0476;AFR_AF=0.0053;EUR_AF=0.0845;SAS_AF=0.1104;AA=G|||;VT=SNP
6	32750675	rs28893556	T	G	100	PASS	AC=260;AF=0.0519169;AN=5008;NS=2504;DP=17724;EAS_AF=0.0268;AMR_AF=0.0476;AFR_AF=0.0053;EUR_AF=0.0845;SAS_AF=0.1104;AA=T|||;VT=SNP
6	32750777	rs28986353	C	T	100	PASS	AC=264;AF=0.0527157;AN=5008;NS=2504;DP=20709;EAS_AF=0.0278;AMR_AF=0.0476;AFR_AF=0.0053;EUR_AF=0.0865;SAS_AF=0.1115;AA=C|||;VT=SNP
6	32750856	rs9276684	G	C	100	PASS	AC=3401;AF=0.679113;AN=5008;NS=2504;DP=19292;EAS_AF=0.7083;AMR_AF=0.6167;AFR_AF=0.6952;EUR_AF=0.6292;SAS_AF=0.7229;AA=G|||;VT=SNP
6	32750857	rs9276685	A	G	100	PASS	AC=409;AF=0.0816693;AN=5008;NS=2504;DP=19181;EAS_AF=0.002;AMR_AF=0.1153;AFR_AF=0.1815;EUR_AF=0.0805;SAS_AF=0.0061;AA=A|||;VT=SNP
6	32750859	rs28893557	C	T	100	PASS	AC=258;AF=0.0515176;AN=5008;NS=2504;DP=19115;EAS_AF=0.0268;AMR_AF=0.0476;AFR_AF=0.0053;EUR_AF=0.0835;SAS_AF=0.1094;AA=C|||;VT=SNP
6	32750865	rs28893558	A	G	100	PASS	AC=258;AF=0.0515176;AN=5008;NS=2504;DP=18881;EAS_AF=0.0268;AMR_AF=0.0476;AFR_AF=0.0053;EUR_AF=0.0835;SAS_AF=0.1094;AA=a|||;VT=SNP
6	32750915	rs28892573	A	G	100	PASS	AC=148;AF=0.0295527;AN=5008;NS=2504;DP=18551;EAS_AF=0.0149;AMR_AF=0.0115;AFR_AF=0.0038;EUR_AF=0.0318;SAS_AF=0.09;AA=A|||;VT=SNP
6	32750921	rs57912571	A	G	100	PASS	AC=77;AF=0.0153754;AN=5008;NS=2504;DP=18563;EAS_AF=0.0298;AMR_AF=0.0043;AFR_AF=0.0129;EUR_AF=0.0258;SAS_AF=0.001;AA=A|||;VT=SNP
6	32750938	rs28893559	C	T	100	PASS	AC=261;AF=0.0521166;AN=5008;NS=2504;DP=19229;EAS_AF=0.0268;AMR_AF=0.0476;AFR_AF=0.0053;EUR_AF=0.0845;SAS_AF=0.1115;AA=C|||;VT=SNP
6	32750940	rs28893560	C	T	100	PASS	AC=260;AF=0.0519169;AN=5008;NS=2504;DP=18889;EAS_AF=0.0268;AMR_AF=0.0476;AFR_AF=0.0053;EUR_AF=0.0845;SAS_AF=0.1104;AA=C|||;VT=SNP
6	32750951	rs2621399	C	T	100	PASS	AC=3399;AF=0.678714;AN=5008;NS=2504;DP=19046;EAS_AF=0.7083;AMR_AF=0.6167;AFR_AF=0.6952;EUR_AF=0.6282;SAS_AF=0.7219;AA=C|||;VT=SNP
6	32750982	rs2857183	A	G	100	PASS	AC=3659;AF=0.730631;AN=5008;NS=2504;DP=18838;EAS_AF=0.7351;AMR_AF=0.6643;AFR_AF=0.7005;EUR_AF=0.7127;SAS_AF=0.8323;AA=G|||;VT=SNP
6	32750983	rs28986354	A	T	100	PASS	AC=260;AF=0.0519169;AN=5008;NS=2504;DP=18782;EAS_AF=0.0268;AMR_AF=0.0476;AFR_AF=0.0053;EUR_AF=0.0845;SAS_AF=0.1104;AA=A|||;VT=SNP
6	32751105	rs28986355	A	G	100	PASS	AC=261;AF=0.0521166;AN=5008;NS=2504;DP=18865;EAS_AF=0.0268;AMR_AF=0.0476;AFR_AF=0.0053;EUR_AF=0.0845;SAS_AF=0.1115;AA=A|||;VT=SNP
6	32751179	rs2857182	A	G	100	PASS	AC=3398;AF=0.678514;AN=5008;NS=2504;DP=19647;EAS_AF=0.7083;AMR_AF=0.6167;AFR_AF=0.6952;EUR_AF=0.6282;SAS_AF=0.7209;AA=A|||;VT=SNP
6	32751185	rs28986356	G	C	100	PASS	AC=261;AF=0.0521166;AN=5008;NS=2504;DP=19726;EAS_AF=0.0268;AMR_AF=0.0476;AFR_AF=0.0053;EUR_AF=0.0845;SAS_AF=0.1115;AA=G|||;VT=SNP
6	32751192	rs28986357	G	A	100	PASS	AC=261;AF=0.0521166;AN=5008;NS=2504;DP=19811;EAS_AF=0.0268;AMR_AF=0.0476;AFR_AF=0.0053;EUR_AF=0.0845;SAS_AF=0.1115;AA=A|||;VT=SNP
6	32751228	rs28986358	A	T	100	PASS	AC=261;AF=0.0521166;AN=5008;NS=2504;DP=20042;EAS_AF=0.0268;AMR_AF=0.0476;AFR_AF=0.0053;EUR_AF=0.0845;SAS_AF=0.1115;AA=T|||;VT=SNP
6	32751236	rs2857181	T	C	100	PASS	AC=1441;AF=0.28774;AN=5008;NS=2504;DP=20000;EAS_AF=0.378;AMR_AF=0.3156;AFR_AF=0.1679;EUR_AF=0.2793;SAS_AF=0.3456;AA=T|||;VT=SNP
6	32751244	rs9276688	C	T	100	PASS	AC=234;AF=0.0467252;AN=5008;NS=2504;DP=19736;EAS_AF=0;AMR_AF=0.0418;AFR_AF=0.0915;EUR_AF=0.0835;SAS_AF=0;AA=C|||;VT=SNP
6	32751349	rs28986359	G	C	100	PASS	AC=261;AF=0.0521166;AN=5008;NS=2504;DP=19243;EAS_AF=0.0268;AMR_AF=0.0476;AFR_AF=0.0053;EUR_AF=0.0845;SAS_AF=0.1115;AA=G|||;VT=SNP
6	32751370	rs28986360	C	A	100	PASS	AC=261;AF=0.0521166;AN=5008;NS=2504;DP=18674;EAS_AF=0.0268;AMR_AF=0.0476;AFR_AF=0.0053;EUR_AF=0.0845;SAS_AF=0.1115;AA=C|||;VT=SNP
6	32751384	rs28986361	G	A	100	PASS	AC=261;AF=0.0521166;AN=5008;NS=2504;DP=18627;EAS_AF=0.0268;AMR_AF=0.0476;AFR_AF=0.0053;EUR_AF=0.0845;SAS_AF=0.1115;AA=G|||;VT=SNP
6	32751451	rs28986362	C	G	100	PASS	AC=261;AF=0.0521166;AN=5008;NS=2504;DP=18898;EAS_AF=0.0268;AMR_AF=0.0476;AFR_AF=0.0053;EUR_AF=0.0845;SAS_AF=0.1115;AA=C|||;VT=SNP
6	32751555	rs28986363	A	C	100	PASS	AC=261;AF=0.0521166;AN=5008;NS=2504;DP=19968;EAS_AF=0.0268;AMR_AF=0.0476;AFR_AF=0.0053;EUR_AF=0.0845;SAS_AF=0.1115;AA=A|||;VT=SNP
6	32751614	rs17429127	G	C	100	PASS	AC=261;AF=0.0521166;AN=5008;NS=2504;DP=19246;EAS_AF=0.0268;AMR_AF=0.0476;AFR_AF=0.0053;EUR_AF=0.0845;SAS_AF=0.1115;AA=g|||;VT=SNP
6	32751691	rs28986364	A	C	100	PASS	AC=261;AF=0.0521166;AN=5008;NS=2504;DP=14601;EAS_AF=0.0268;AMR_AF=0.0476;AFR_AF=0.0053;EUR_AF=0.0845;SAS_AF=0.1115;AA=A|||;VT=SNP
6	32751746	rs28986365	T	C	100	PASS	AC=262;AF=0.0523163;AN=5008;NS=2504;DP=17492;EAS_AF=0.0268;AMR_AF=0.049;AFR_AF=0.0053;EUR_AF=0.0845;SAS_AF=0.1115;AA=T|||;VT=SNP
6	32751751	rs28986366	G	A	100	PASS	AC=261;AF=0.0521166;AN=5008;NS=2504;DP=17395;EAS_AF=0.0268;AMR_AF=0.0476;AFR_AF=0.0053;EUR_AF=0.0845;SAS_AF=0.1115;AA=G|||;VT=SNP
6	32751800	rs28986367	C	T	100	PASS	AC=261;AF=0.0521166;AN=5008;NS=2504;DP=17636;EAS_AF=0.0268;AMR_AF=0.0476;AFR_AF=0.0053;EUR_AF=0.0845;SAS_AF=0.1115;AA=C|||;VT=SNP
6	32751942	rs28986368	C	T	100	PASS	AC=259;AF=0.0517173;AN=5008;NS=2504;DP=18487;EAS_AF=0.0268;AMR_AF=0.0476;AFR_AF=0.0053;EUR_AF=0.0835;SAS_AF=0.1104;AA=C|||;VT=SNP
6	32751946	rs28986369	A	G	100	PASS	AC=259;AF=0.0517173;AN=5008;NS=2504;DP=18385;EAS_AF=0.0268;AMR_AF=0.0476;AFR_AF=0.0053;EUR_AF=0.0835;SAS_AF=0.1104;AA=A|||;VT=SNP
6	32751960	rs28986370	G	A	100	PASS	AC=259;AF=0.0517173;AN=5008;NS=2504;DP=18112;EAS_AF=0.0268;AMR_AF=0.0476;AFR_AF=0.0053;EUR_AF=0.0835;SAS_AF=0.1104;AA=G|||;VT=SNP
6	32751962	rs9276689	C	T	100	PASS	AC=230;AF=0.0459265;AN=5008;NS=2504;DP=18058;EAS_AF=0;AMR_AF=0.0418;AFR_AF=0.0893;EUR_AF=0.0825;SAS_AF=0;AA=C|||;VT=SNP
6	32752006	rs28986371	C	T	100	PASS	AC=262;AF=0.0523163;AN=5008;NS=2504;DP=18534;EAS_AF=0.0268;AMR_AF=0.0476;AFR_AF=0.0053;EUR_AF=0.0845;SAS_AF=0.1125;AA=C|||;VT=SNP
6	32752049	rs10484564	G	C	100	PASS	AC=133;AF=0.0265575;AN=5008;NS=2504;DP=18955;EAS_AF=0.002;AMR_AF=0.0346;AFR_AF=0.0008;EUR_AF=0.0755;SAS_AF=0.0307;AA=G|||;VT=SNP
6	32752130	rs28986372	A	T	100	PASS	AC=261;AF=0.0521166;AN=5008;NS=2504;DP=17904;EAS_AF=0.0268;AMR_AF=0.0476;AFR_AF=0.0053;EUR_AF=0.0845;SAS_AF=0.1115;AA=A|||;VT=SNP
6	32752139	rs719654	G	A	100	PASS	AC=1136;AF=0.226837;AN=5008;NS=2504;DP=18085;EAS_AF=0.2421;AMR_AF=0.304;AFR_AF=0.1369;EUR_AF=0.2247;SAS_AF=0.2802;AA=G|||;VT=SNP
6	32752150	rs28986373	C	A	100	PASS	AC=262;AF=0.0523163;AN=5008;NS=2504;DP=18192;EAS_AF=0.0278;AMR_AF=0.0476;AFR_AF=0.0053;EUR_AF=0.0845;SAS_AF=0.1115;AA=C|||;VT=SNP
6	32752199	rs28986374	A	G	100	PASS	AC=261;AF=0.0521166;AN=5008;NS=2504;DP=19223;EAS_AF=0.0268;AMR_AF=0.0476;AFR_AF=0.0053;EUR_AF=0.0845;SAS_AF=0.1115;AA=A|||;VT=SNP
6	32752242	rs28986378	C	A	100	PASS	AC=261;AF=0.0521166;AN=5008;NS=2504;DP=18999;EAS_AF=0.0268;AMR_AF=0.0476;AFR_AF=0.0053;EUR_AF=0.0845;SAS_AF=0.1115;AA=C|||;VT=SNP
6	32752333	rs719655	C	T	100	PASS	AC=234;AF=0.0467252;AN=5008;NS=2504;DP=20524;EAS_AF=0;AMR_AF=0.0418;AFR_AF=0.0915;EUR_AF=0.0835;SAS_AF=0;AA=C|||;VT=SNP
6	32752357	rs28986379	G	T	100	PASS	AC=261;AF=0.0521166;AN=5008;NS=2504;DP=20315;EAS_AF=0.0268;AMR_AF=0.0476;AFR_AF=0.0053;EUR_AF=0.0845;SAS_AF=0.1115;AA=G|||;VT=SNP
6	32752392	rs28986380	A	G	100	PASS	AC=261;AF=0.0521166;AN=5008;NS=2504;DP=19613;EAS_AF=0.0268;AMR_AF=0.0476;AFR_AF=0.0053;EUR_AF=0.0845;SAS_AF=0.1115;AA=A|||;VT=SNP
6	32752429	rs28986381	A	G	100	PASS	AC=261;AF=0.0521166;AN=5008;NS=2504;DP=19625;EAS_AF=0.0268;AMR_AF=0.0476;AFR_AF=0.0053;EUR_AF=0.0845;SAS_AF=0.1115;AA=A|||;VT=SNP
6	32752436	rs28986383	A	G	100	PASS	AC=261;AF=0.0521166;AN=5008;NS=2504;DP=19683;EAS_AF=0.0268;AMR_AF=0.0476;AFR_AF=0.0053;EUR_AF=0.0845;SAS_AF=0.1115;AA=A|||;VT=SNP
6	32752477	rs13203642	C	T	100	PASS	AC=261;AF=0.0521166;AN=5008;NS=2504;DP=20003;EAS_AF=0.0268;AMR_AF=0.0476;AFR_AF=0.0053;EUR_AF=0.0845;SAS_AF=0.1115;AA=C|||;VT=SNP
6	32752492	rs13203859	G	A	100	PASS	AC=261;AF=0.0521166;AN=5008;NS=2504;DP=19960;EAS_AF=0.0268;AMR_AF=0.0476;AFR_AF=0.0053;EUR_AF=0.0845;SAS_AF=0.1115;AA=G|||;VT=SNP
6	32752504	rs13203652	C	T	100	PASS	AC=261;AF=0.0521166;AN=5008;NS=2504;DP=19885;EAS_AF=0.0268;AMR_AF=0.0476;AFR_AF=0.0053;EUR_AF=0.0845;SAS_AF=0.1115;AA=C|||;VT=SNP
6	32752540	rs13203578	A	G	100	PASS	AC=261;AF=0.0521166;AN=5008;NS=2504;DP=18914;EAS_AF=0.0268;AMR_AF=0.0476;AFR_AF=0.0053;EUR_AF=0.0845;SAS_AF=0.1115;AA=A|||;VT=SNP
6	32752546	rs13203581	A	G	100	PASS	AC=261;AF=0.0521166;AN=5008;NS=2504;DP=18846;EAS_AF=0.0268;AMR_AF=0.0476;AFR_AF=0.0053;EUR_AF=0.0845;SAS_AF=0.1115;AA=A|||;VT=SNP
6	32752561	rs719656	C	A	100	PASS	AC=364;AF=0.0726837;AN=5008;NS=2504;DP=17941;EAS_AF=0.1567;AMR_AF=0.0461;AFR_AF=0.0091;EUR_AF=0.0676;SAS_AF=0.0961;AA=C|||;VT=SNP
6	32752566	rs719653	C	T	100	PASS	AC=3659;AF=0.730631;AN=5008;NS=2504;DP=17649;EAS_AF=0.7351;AMR_AF=0.6643;AFR_AF=0.7005;EUR_AF=0.7127;SAS_AF=0.8323;AA=T|||;VT=SNP
6	32752577	rs719652	C	T	100	PASS	AC=3659;AF=0.730631;AN=5008;NS=2504;DP=17604;EAS_AF=0.7351;AMR_AF=0.6643;AFR_AF=0.7005;EUR_AF=0.7127;SAS_AF=0.8323;AA=T|||;VT=SNP
6	32752641	rs13219960	T	C	100	PASS	AC=261;AF=0.0521166;AN=5008;NS=2504;DP=19364;EAS_AF=0.0268;AMR_AF=0.0476;AFR_AF=0.0053;EUR_AF=0.0845;SAS_AF=0.1115;AA=T|||;VT=SNP
6	32752647	rs13203691	A	G	100	PASS	AC=261;AF=0.0521166;AN=5008;NS=2504;DP=19293;EAS_AF=0.0268;AMR_AF=0.0476;AFR_AF=0.0053;EUR_AF=0.0845;SAS_AF=0.1115;AA=A|||;VT=SNP
6	32752649	rs13219964	T	C	100	PASS	AC=261;AF=0.0521166;AN=5008;NS=2504;DP=19283;EAS_AF=0.0268;AMR_AF=0.0476;AFR_AF=0.0053;EUR_AF=0.0845;SAS_AF=0.1115;AA=T|||;VT=SNP
6	32752685	rs13204139	G	A	100	PASS	AC=262;AF=0.0523163;AN=5008;NS=2504;DP=18704;EAS_AF=0.0278;AMR_AF=0.0476;AFR_AF=0.0053;EUR_AF=0.0845;SAS_AF=0.1115;AA=G|||;VT=SNP
6	32752788	rs2857178	G	A	100	PASS	AC=3659;AF=0.730631;AN=5008;NS=2504;DP=17934;EAS_AF=0.7351;AMR_AF=0.6643;AFR_AF=0.7005;EUR_AF=0.7127;SAS_AF=0.8323;AA=A|||;VT=SNP
6	32752840	rs2857177	T	C	100	PASS	AC=3398;AF=0.678514;AN=5008;NS=2504;DP=17530;EAS_AF=0.7083;AMR_AF=0.6167;AFR_AF=0.6952;EUR_AF=0.6282;SAS_AF=0.7209;AA=T|||;VT=SNP
6	32752844	rs9276691	A	G	100	PASS	AC=234;AF=0.0467252;AN=5008;NS=2504;DP=17400;EAS_AF=0;AMR_AF=0.0418;AFR_AF=0.0915;EUR_AF=0.0835;SAS_AF=0;AA=A|||;VT=SNP
6	32752913	rs2621396	A	T	100	PASS	AC=1254;AF=0.250399;AN=5008;NS=2504;DP=16310;EAS_AF=0.2768;AMR_AF=0.3156;AFR_AF=0.1505;EUR_AF=0.2793;SAS_AF=0.2822;AA=A|||;VT=SNP
6	32753053	rs13215244	G	A	100	PASS	AC=261;AF=0.0521166;AN=5008;NS=2504;DP=16444;EAS_AF=0.0268;AMR_AF=0.0476;AFR_AF=0.0053;EUR_AF=0.0845;SAS_AF=0.1115;AA=G|||;VT=SNP
6	32753145	rs28986386	C	T	100	PASS	AC=261;AF=0.0521166;AN=5008;NS=2504;DP=15082;EAS_AF=0.0268;AMR_AF=0.0476;AFR_AF=0.0053;EUR_AF=0.0845;SAS_AF=0.1115;AA=C|||;VT=SNP
6	32753150	rs28986388	A	G	100	PASS	AC=261;AF=0.0521166;AN=5008;NS=2504;DP=15173;EAS_AF=0.0268;AMR_AF=0.0476;AFR_AF=0.0053;EUR_AF=0.0845;SAS_AF=0.1115;AA=A|||;VT=SNP
6	32753205	rs28986389	A	T	100	PASS	AC=261;AF=0.0521166;AN=5008;NS=2504;DP=15779;EAS_AF=0.0268;AMR_AF=0.0476;AFR_AF=0.0053;EUR_AF=0.0845;SAS_AF=0.1115;AA=T|||;VT=SNP
6	32753247	rs28986390	T	A	100	PASS	AC=261;AF=0.0521166;AN=5008;NS=2504;DP=15329;EAS_AF=0.0268;AMR_AF=0.0476;AFR_AF=0.0053;EUR_AF=0.0845;SAS_AF=0.1115;AA=A|||;VT=SNP
6	32753313	rs1842399	C	G	100	PASS	AC=3659;AF=0.730631;AN=5008;NS=2504;DP=16667;EAS_AF=0.7351;AMR_AF=0.6643;AFR_AF=0.7005;EUR_AF=0.7127;SAS_AF=0.8323;AA=G|||;VT=SNP
6	32753403	rs12665315	A	G	100	PASS	AC=261;AF=0.0521166;AN=5008;NS=2504;DP=17167;EAS_AF=0.0268;AMR_AF=0.0476;AFR_AF=0.0053;EUR_AF=0.0845;SAS_AF=0.1115;AA=A|||;VT=SNP
6	32753433	rs12662462	G	A	100	PASS	AC=261;AF=0.0521166;AN=5008;NS=2504;DP=17587;EAS_AF=0.0268;AMR_AF=0.0476;AFR_AF=0.0053;EUR_AF=0.0845;SAS_AF=0.1115;AA=A|||;VT=SNP
6	32753492	rs1988565	G	A	100	PASS	AC=3659;AF=0.730631;AN=5008;NS=2504;DP=19310;EAS_AF=0.7351;AMR_AF=0.6643;AFR_AF=0.7005;EUR_AF=0.7127;SAS_AF=0.8323;AA=A|||;VT=SNP
6	32753654	rs12663979	T	C	100	PASS	AC=261;AF=0.0521166;AN=5008;NS=2504;DP=20265;EAS_AF=0.0268;AMR_AF=0.0476;AFR_AF=0.0053;EUR_AF=0.0845;SAS_AF=0.1115;AA=T|||;VT=SNP
6	32753682	rs1988564	T	C	100	PASS	AC=3658;AF=0.730431;AN=5008;NS=2504;DP=19685;EAS_AF=0.7351;AMR_AF=0.6628;AFR_AF=0.7005;EUR_AF=0.7127;SAS_AF=0.8323;AA=C|||;VT=SNP
6	32753739	rs1988563	A	T	100	PASS	AC=3659;AF=0.730631;AN=5008;NS=2504;DP=18709;EAS_AF=0.7351;AMR_AF=0.6643;AFR_AF=0.7005;EUR_AF=0.7127;SAS_AF=0.8323;AA=T|||;VT=SNP
6	32754081	rs2261566	T	C	100	PASS	AC=3398;AF=0.678514;AN=5008;NS=2504;DP=19057;EAS_AF=0.7083;AMR_AF=0.6167;AFR_AF=0.6952;EUR_AF=0.6282;SAS_AF=0.7209;AA=T|||;VT=SNP
6	32754091	rs4546530	C	T	100	PASS	AC=1570;AF=0.313498;AN=5008;NS=2504;DP=19164;EAS_AF=0.3016;AMR_AF=0.2565;AFR_AF=0.354;EUR_AF=0.332;SAS_AF=0.2924;AA=C|||;VT=SNP
6	32754094	rs2261567	C	T	100	PASS	AC=3659;AF=0.730631;AN=5008;NS=2504;DP=18924;EAS_AF=0.7351;AMR_AF=0.6643;AFR_AF=0.7005;EUR_AF=0.7127;SAS_AF=0.8323;AA=T|||;VT=SNP
6	32754294	rs28986391	T	C	100	PASS	AC=261;AF=0.0521166;AN=5008;NS=2504;DP=18437;EAS_AF=0.0268;AMR_AF=0.0476;AFR_AF=0.0053;EUR_AF=0.0845;SAS_AF=0.1115;AA=C|||;VT=SNP
6	32754322	rs28986392	A	T	100	PASS	AC=261;AF=0.0521166;AN=5008;NS=2504;DP=18739;EAS_AF=0.0268;AMR_AF=0.0476;AFR_AF=0.0053;EUR_AF=0.0845;SAS_AF=0.1115;AA=A|||;VT=SNP
6	32754340	rs28986393	G	A	100	PASS	AC=261;AF=0.0521166;AN=5008;NS=2504;DP=18380;EAS_AF=0.0268;AMR_AF=0.0476;AFR_AF=0.0053;EUR_AF=0.0845;SAS_AF=0.1115;AA=A|||;VT=SNP
6	32754342	rs28986394	G	A	100	PASS	AC=261;AF=0.0521166;AN=5008;NS=2504;DP=18242;EAS_AF=0.0268;AMR_AF=0.0476;AFR_AF=0.0053;EUR_AF=0.0845;SAS_AF=0.1115;AA=A|||;VT=SNP
6	32754367	rs2621395	G	T	100	PASS	AC=3404;AF=0.679712;AN=5008;NS=2504;DP=17865;EAS_AF=0.7093;AMR_AF=0.621;AFR_AF=0.6952;EUR_AF=0.6292;SAS_AF=0.7219;AA=G|||;VT=SNP
6	32754388	rs28986395	G	A	100	PASS	AC=263;AF=0.052516;AN=5008;NS=2504;DP=17899;EAS_AF=0.0268;AMR_AF=0.0461;AFR_AF=0.0061;EUR_AF=0.0835;SAS_AF=0.1145;AA=G|||;VT=SNP
6	32754398	rs2857175	G	A	100	PASS	AC=3404;AF=0.679712;AN=5008;NS=2504;DP=18009;EAS_AF=0.7093;AMR_AF=0.621;AFR_AF=0.6952;EUR_AF=0.6292;SAS_AF=0.7219;AA=G|||;VT=SNP
6	32754409	rs2621394	A	G	100	PASS	AC=3403;AF=0.679513;AN=5008;NS=2504;DP=18117;EAS_AF=0.7093;AMR_AF=0.6196;AFR_AF=0.6952;EUR_AF=0.6292;SAS_AF=0.7219;AA=A|||;VT=SNP
6	32754430	rs28986396	G	A	100	PASS	AC=259;AF=0.0517173;AN=5008;NS=2504;DP=18749;EAS_AF=0.0268;AMR_AF=0.0461;AFR_AF=0.0053;EUR_AF=0.0845;SAS_AF=0.1104;AA=A|||;VT=SNP
6	32754458	rs28986397	T	C	100	PASS	AC=261;AF=0.0521166;AN=5008;NS=2504;DP=20103;EAS_AF=0.0268;AMR_AF=0.0476;AFR_AF=0.0053;EUR_AF=0.0845;SAS_AF=0.1115;AA=C|||;VT=SNP
6	32754516	rs28986398	G	A	100	PASS	AC=261;AF=0.0521166;AN=5008;NS=2504;DP=19300;EAS_AF=0.0268;AMR_AF=0.0476;AFR_AF=0.0053;EUR_AF=0.0845;SAS_AF=0.1115;AA=G|||;VT=SNP
6	32754593	rs28986399	T	G	100	PASS	AC=261;AF=0.0521166;AN=5008;NS=2504;DP=18620;EAS_AF=0.0268;AMR_AF=0.0476;AFR_AF=0.0053;EUR_AF=0.0845;SAS_AF=0.1115;AA=T|||;VT=SNP
6	32754767	rs28986401	G	A	100	PASS	AC=261;AF=0.0521166;AN=5008;NS=2504;DP=17754;EAS_AF=0.0258;AMR_AF=0.049;AFR_AF=0.0053;EUR_AF=0.0845;SAS_AF=0.1115;AA=A|||;VT=SNP
6	32754768	rs2857174	T	C	100	PASS	AC=3400;AF=0.678914;AN=5008;NS=2504;DP=17791;EAS_AF=0.7093;AMR_AF=0.6167;AFR_AF=0.6952;EUR_AF=0.6282;SAS_AF=0.7219;AA=T|||;VT=SNP
6	32754781	rs28986402	C	T	100	PASS	AC=259;AF=0.0517173;AN=5008;NS=2504;DP=17969;EAS_AF=0.0258;AMR_AF=0.0476;AFR_AF=0.0053;EUR_AF=0.0845;SAS_AF=0.1104;AA=c|||;VT=SNP
6	32754869	rs28986403	G	A	100	PASS	AC=261;AF=0.0521166;AN=5008;NS=2504;DP=17776;EAS_AF=0.0268;AMR_AF=0.0476;AFR_AF=0.0053;EUR_AF=0.0845;SAS_AF=0.1115;AA=G|||;VT=SNP
6	32754876	rs116309362	T	C	100	PASS	AC=39;AF=0.00778754;AN=5008;NS=2504;DP=17645;EAS_AF=0;AMR_AF=0.0159;AFR_AF=0.0008;EUR_AF=0.0268;SAS_AF=0;AA=T|||;VT=SNP
6	32754920	rs2857173	G	A	100	PASS	AC=3659;AF=0.730631;AN=5008;NS=2504;DP=18188;EAS_AF=0.7351;AMR_AF=0.6643;AFR_AF=0.7005;EUR_AF=0.7127;SAS_AF=0.8323;AA=A|||;VT=SNP
6	32754921	rs28986404	T	G	100	PASS	AC=261;AF=0.0521166;AN=5008;NS=2504;DP=18253;EAS_AF=0.0268;AMR_AF=0.0476;AFR_AF=0.0053;EUR_AF=0.0845;SAS_AF=0.1115;AA=G|||;VT=SNP
6	32754949	rs28986405	G	A	100	PASS	AC=261;AF=0.0521166;AN=5008;NS=2504;DP=18514;EAS_AF=0.0268;AMR_AF=0.0476;AFR_AF=0.0053;EUR_AF=0.0845;SAS_AF=0.1115;AA=g|||;VT=SNP
6	32755023	rs2857172	T	C	100	PASS	AC=3659;AF=0.730631;AN=5008;NS=2504;DP=17031;EAS_AF=0.7351;AMR_AF=0.6643;AFR_AF=0.7005;EUR_AF=0.7127;SAS_AF=0.8323;AA=C|||;VT=SNP
6	32755034	rs28986407	A	G	100	PASS	AC=257;AF=0.0513179;AN=5008;NS=2504;DP=16951;EAS_AF=0.0268;AMR_AF=0.0476;AFR_AF=0.0053;EUR_AF=0.0835;SAS_AF=0.1084;AA=G|||;VT=SNP
6	32755043	rs28986408	T	C	100	PASS	AC=257;AF=0.0513179;AN=5008;NS=2504;DP=17214;EAS_AF=0.0268;AMR_AF=0.0476;AFR_AF=0.0053;EUR_AF=0.0835;SAS_AF=0.1084;AA=C|||;VT=SNP
6	32755053	rs28986409	A	C	100	PASS	AC=257;AF=0.0513179;AN=5008;NS=2504;DP=17287;EAS_AF=0.0268;AMR_AF=0.0476;AFR_AF=0.0053;EUR_AF=0.0835;SAS_AF=0.1084;AA=C|||;VT=SNP
6	32755087	rs28986410	T	C	100	PASS	AC=258;AF=0.0515176;AN=5008;NS=2504;DP=17753;EAS_AF=0.0268;AMR_AF=0.0476;AFR_AF=0.0053;EUR_AF=0.0835;SAS_AF=0.1094;AA=T|||;VT=SNP
6	32755122	rs17501072	C	G	100	PASS	AC=260;AF=0.0519169;AN=5008;NS=2504;DP=17763;EAS_AF=0.0268;AMR_AF=0.0476;AFR_AF=0.0053;EUR_AF=0.0845;SAS_AF=0.1104;AA=G|||;VT=SNP
6	32755177	rs34408145	T	C	100	PASS	AC=130;AF=0.0259585;AN=5008;NS=2504;DP=17205;EAS_AF=0.0377;AMR_AF=0.0562;AFR_AF=0.0038;EUR_AF=0.0398;SAS_AF=0.0082;AA=T|||;VT=SNP
6	32755216	rs2621393	C	G	100	PASS	AC=3659;AF=0.730631;AN=5008;NS=2504;DP=17006;EAS_AF=0.7351;AMR_AF=0.6643;AFR_AF=0.7005;EUR_AF=0.7127;SAS_AF=0.8323;AA=G|||;VT=SNP
6	32755275	rs28986411	A	G	100	PASS	AC=261;AF=0.0521166;AN=5008;NS=2504;DP=16563;EAS_AF=0.0268;AMR_AF=0.0476;AFR_AF=0.0053;EUR_AF=0.0845;SAS_AF=0.1115;AA=G|||;VT=SNP
6	32755290	rs7762279	T	C	100	PASS	AC=236;AF=0.0471246;AN=5008;NS=2504;DP=16444;EAS_AF=0.001;AMR_AF=0.0432;AFR_AF=0.0915;EUR_AF=0.0835;SAS_AF=0;AA=T|||;VT=SNP
6	32755327	rs28986412	A	T	100	PASS	AC=261;AF=0.0521166;AN=5008;NS=2504;DP=16662;EAS_AF=0.0268;AMR_AF=0.0476;AFR_AF=0.0053;EUR_AF=0.0845;SAS_AF=0.1115;AA=A|||;VT=SNP
6	32755375	rs28986413	T	G	100	PASS	AC=261;AF=0.0521166;AN=5008;NS=2504;DP=17317;EAS_AF=0.0268;AMR_AF=0.0476;AFR_AF=0.0053;EUR_AF=0.0845;SAS_AF=0.1115;AA=G|||;VT=SNP
6	32755460	rs28986414	A	G	100	PASS	AC=260;AF=0.0519169;AN=5008;NS=2504;DP=17071;EAS_AF=0.0268;AMR_AF=0.0476;AFR_AF=0.0053;EUR_AF=0.0845;SAS_AF=0.1104;AA=G|||;VT=SNP
6	32755465	rs28986415	T	C	100	PASS	AC=260;AF=0.0519169;AN=5008;NS=2504;DP=17311;EAS_AF=0.0268;AMR_AF=0.0476;AFR_AF=0.0053;EUR_AF=0.0845;SAS_AF=0.1104;AA=T|||;VT=SNP
6	32755506	rs28986416	C	G	100	PASS	AC=261;AF=0.0521166;AN=5008;NS=2504;DP=18034;EAS_AF=0.0268;AMR_AF=0.0476;AFR_AF=0.0053;EUR_AF=0.0845;SAS_AF=0.1115;AA=C|||;VT=SNP
6	32755535	rs28986417	T	C	100	PASS	AC=261;AF=0.0521166;AN=5008;NS=2504;DP=17819;EAS_AF=0.0268;AMR_AF=0.0476;AFR_AF=0.0053;EUR_AF=0.0845;SAS_AF=0.1115;AA=c|||;VT=SNP
6	32755536	rs28986418	T	C	100	PASS	AC=261;AF=0.0521166;AN=5008;NS=2504;DP=17778;EAS_AF=0.0268;AMR_AF=0.0476;AFR_AF=0.0053;EUR_AF=0.0845;SAS_AF=0.1115;AA=C|||;VT=SNP
6	32755572	rs2857171	A	T	100	PASS	AC=3386;AF=0.676118;AN=5008;NS=2504;DP=17381;EAS_AF=0.7014;AMR_AF=0.6167;AFR_AF=0.6936;EUR_AF=0.6272;SAS_AF=0.7188;AA=A|||;VT=SNP
6	32755633	rs28986419	T	G	100	PASS	AC=261;AF=0.0521166;AN=5008;NS=2504;DP=19776;EAS_AF=0.0268;AMR_AF=0.0476;AFR_AF=0.0053;EUR_AF=0.0845;SAS_AF=0.1115;AA=T|||;VT=SNP
6	32755712	rs145680698	A	G	100	PASS	AC=261;AF=0.0521166;AN=5008;NS=2504;DP=18897;EAS_AF=0.0268;AMR_AF=0.0476;AFR_AF=0.0053;EUR_AF=0.0845;SAS_AF=0.1115;AA=A|||;VT=SNP
6	32755842	rs150463293	C	T	100	PASS	AC=149;AF=0.0297524;AN=5008;NS=2504;DP=18397;EAS_AF=0.0476;AMR_AF=0.0202;AFR_AF=0.0023;EUR_AF=0.0507;SAS_AF=0.0337;AA=C|||;VT=SNP
6	32755918	rs28893562	A	G	100	PASS	AC=261;AF=0.0521166;AN=5008;NS=2504;DP=19271;EAS_AF=0.0268;AMR_AF=0.0476;AFR_AF=0.0053;EUR_AF=0.0845;SAS_AF=0.1115;AA=A|||;VT=SNP
6	32755937	rs9276693	T	A	100	PASS	AC=3659;AF=0.730631;AN=5008;NS=2504;DP=19081;EAS_AF=0.7351;AMR_AF=0.6643;AFR_AF=0.7005;EUR_AF=0.7127;SAS_AF=0.8323;AA=A|||;VT=SNP
6	32756030	rs9276694	T	C	100	PASS	AC=3398;AF=0.678514;AN=5008;NS=2504;DP=19738;EAS_AF=0.7083;AMR_AF=0.6167;AFR_AF=0.6952;EUR_AF=0.6282;SAS_AF=0.7209;AA=T|||;VT=SNP
6	32756292	rs13197727	A	G	100	PASS	AC=261;AF=0.0521166;AN=5008;NS=2504;DP=20648;EAS_AF=0.0268;AMR_AF=0.0476;AFR_AF=0.0053;EUR_AF=0.0845;SAS_AF=0.1115;AA=A|||;VT=SNP
6	32756320	rs28892574	A	G	100	PASS	AC=148;AF=0.0295527;AN=5008;NS=2504;DP=20767;EAS_AF=0.0149;AMR_AF=0.0115;AFR_AF=0.0038;EUR_AF=0.0318;SAS_AF=0.09;AA=A|||;VT=SNP
6	32756363	rs9276697	T	C	100	PASS	AC=3660;AF=0.730831;AN=5008;NS=2504;DP=20381;EAS_AF=0.7351;AMR_AF=0.6643;AFR_AF=0.7005;EUR_AF=0.7137;SAS_AF=0.8323;AA=C|||;VT=SNP
6	32756385	rs13197854	A	C	100	PASS	AC=261;AF=0.0521166;AN=5008;NS=2504;DP=19812;EAS_AF=0.0268;AMR_AF=0.0476;AFR_AF=0.0053;EUR_AF=0.0845;SAS_AF=0.1115;AA=A|||;VT=SNP
6	32756386	rs9276698	G	A	100	PASS	AC=3400;AF=0.678914;AN=5008;NS=2504;DP=19800;EAS_AF=0.7083;AMR_AF=0.6182;AFR_AF=0.6952;EUR_AF=0.6292;SAS_AF=0.7209;AA=G|||;VT=SNP
6	32756390	rs114032730	G	A	100	PASS	AC=80;AF=0.0159744;AN=5008;NS=2504;DP=19747;EAS_AF=0.0258;AMR_AF=0.0101;AFR_AF=0.0015;EUR_AF=0.0378;SAS_AF=0.0072;AA=G|||;VT=SNP
6	32756457	rs13198082	C	T	100	PASS	AC=261;AF=0.0521166;AN=5008;NS=2504;DP=18945;EAS_AF=0.0268;AMR_AF=0.0476;AFR_AF=0.0053;EUR_AF=0.0845;SAS_AF=0.1115;AA=T|||;VT=SNP
6	32756480	rs13197975	A	G	100	PASS	AC=261;AF=0.0521166;AN=5008;NS=2504;DP=19548;EAS_AF=0.0268;AMR_AF=0.0476;AFR_AF=0.0053;EUR_AF=0.0845;SAS_AF=0.1115;AA=A|||;VT=SNP
6	32756486	rs13198307	G	A	100	PASS	AC=261;AF=0.0521166;AN=5008;NS=2504;DP=19597;EAS_AF=0.0268;AMR_AF=0.0476;AFR_AF=0.0053;EUR_AF=0.0845;SAS_AF=0.1115;AA=G|||;VT=SNP
6	32756567	rs9276699	A	T	100	PASS	AC=1633;AF=0.326078;AN=5008;NS=2504;DP=19201;EAS_AF=0.3284;AMR_AF=0.281;AFR_AF=0.3684;EUR_AF=0.3668;SAS_AF=0.2566;AA=A|||;VT=SNP
6	32756575	rs13198109	A	G	100	PASS	AC=261;AF=0.0521166;AN=5008;NS=2504;DP=19743;EAS_AF=0.0268;AMR_AF=0.0476;AFR_AF=0.0053;EUR_AF=0.0845;SAS_AF=0.1115;AA=A|||;VT=SNP
6	32756653	rs9276700	C	T	100	PASS	AC=234;AF=0.0467252;AN=5008;NS=2504;DP=23454;EAS_AF=0;AMR_AF=0.0418;AFR_AF=0.0915;EUR_AF=0.0835;SAS_AF=0;AA=C|||;VT=SNP
6	32756741	rs9276702	A	G	100	PASS	AC=4623;AF=0.923123;AN=5008;NS=2504;DP=19514;EAS_AF=0.9623;AMR_AF=0.9424;AFR_AF=0.913;EUR_AF=0.8936;SAS_AF=0.9131;AA=G|||;VT=SNP
6	32756833	rs9276705	T	C	100	PASS	AC=3405;AF=0.679912;AN=5008;NS=2504;DP=16710;EAS_AF=0.7083;AMR_AF=0.6196;AFR_AF=0.6967;EUR_AF=0.6282;SAS_AF=0.7239;AA=C|||;VT=SNP
6	32756857	rs13201537	A	C	100	PASS	AC=261;AF=0.0521166;AN=5008;NS=2504;DP=16781;EAS_AF=0.0268;AMR_AF=0.0476;AFR_AF=0.0053;EUR_AF=0.0845;SAS_AF=0.1115;AA=a|||;VT=SNP
6	32756872	rs9276706	T	A	100	PASS	AC=3666;AF=0.732029;AN=5008;NS=2504;DP=16396;EAS_AF=0.7351;AMR_AF=0.6671;AFR_AF=0.7012;EUR_AF=0.7137;SAS_AF=0.8354;AA=a|||;VT=SNP
6	32756874	rs9276707	T	A	100	PASS	AC=3666;AF=0.732029;AN=5008;NS=2504;DP=16452;EAS_AF=0.7351;AMR_AF=0.6671;AFR_AF=0.7012;EUR_AF=0.7137;SAS_AF=0.8354;AA=a|||;VT=SNP
6	32756917	rs9276708	G	A	100	PASS	AC=1684;AF=0.336262;AN=5008;NS=2504;DP=15339;EAS_AF=0.3234;AMR_AF=0.2853;AFR_AF=0.3525;EUR_AF=0.3429;SAS_AF=0.3569;AA=G|||;VT=SNP
6	32756950	rs13201932	G	C	100	PASS	AC=260;AF=0.0519169;AN=5008;NS=2504;DP=15195;EAS_AF=0.0268;AMR_AF=0.0476;AFR_AF=0.0053;EUR_AF=0.0835;SAS_AF=0.1115;AA=G|||;VT=SNP
6	32756953	rs13217824	T	G	100	PASS	AC=260;AF=0.0519169;AN=5008;NS=2504;DP=15240;EAS_AF=0.0268;AMR_AF=0.0476;AFR_AF=0.0053;EUR_AF=0.0835;SAS_AF=0.1115;AA=T|||;VT=SNP
6	32756961	rs2857170	A	G	100	PASS	AC=3655;AF=0.729832;AN=5008;NS=2504;DP=15182;EAS_AF=0.7351;AMR_AF=0.6643;AFR_AF=0.6974;EUR_AF=0.7127;SAS_AF=0.8323;AA=G|||;VT=SNP
6	32757102	rs9276710	T	C	100	PASS	AC=863;AF=0.172324;AN=5008;NS=2504;DP=13546;EAS_AF=0.1111;AMR_AF=0.1066;AFR_AF=0.3238;EUR_AF=0.172;SAS_AF=0.0777;AA=T|||;VT=SNP
6	32757131	rs2857168	T	C	100	PASS	AC=3656;AF=0.730032;AN=5008;NS=2504;DP=13698;EAS_AF=0.7341;AMR_AF=0.6657;AFR_AF=0.6982;EUR_AF=0.7127;SAS_AF=0.8323;AA=C|||;VT=SNP
6	32757158	rs2621391	C	T	100	PASS	AC=3655;AF=0.729832;AN=5008;NS=2504;DP=14710;EAS_AF=0.7341;AMR_AF=0.6643;AFR_AF=0.6982;EUR_AF=0.7127;SAS_AF=0.8323;AA=T|||;VT=SNP
6	32757297	rs9276711	C	T	100	PASS	AC=1688;AF=0.337061;AN=5008;NS=2504;DP=12705;EAS_AF=0.3284;AMR_AF=0.2839;AFR_AF=0.3525;EUR_AF=0.3429;SAS_AF=0.3569;AA=C|||;VT=SNP
6	32757396	rs2857167	A	G	100	PASS	AC=3654;AF=0.729633;AN=5008;NS=2504;DP=13042;EAS_AF=0.7341;AMR_AF=0.6643;AFR_AF=0.6974;EUR_AF=0.7127;SAS_AF=0.8323;AA=G|||;VT=SNP
6	32757453	rs2621390	C	T	100	PASS	AC=3654;AF=0.729633;AN=5008;NS=2504;DP=14308;EAS_AF=0.7341;AMR_AF=0.6643;AFR_AF=0.6974;EUR_AF=0.7127;SAS_AF=0.8323;AA=T|||;VT=SNP
6	32757468	rs28986420	C	T	100	PASS	AC=261;AF=0.0521166;AN=5008;NS=2504;DP=15000;EAS_AF=0.0268;AMR_AF=0.0476;AFR_AF=0.0053;EUR_AF=0.0845;SAS_AF=0.1115;AA=C|||;VT=SNP
6	32757532	rs2621389	C	A	100	PASS	AC=3393;AF=0.677516;AN=5008;NS=2504;DP=15694;EAS_AF=0.7073;AMR_AF=0.6167;AFR_AF=0.6921;EUR_AF=0.6282;SAS_AF=0.7209;AA=A|||;VT=SNP
6	32757589	rs58327373	A	T	100	PASS	AC=77;AF=0.0153754;AN=5008;NS=2504;DP=15130;EAS_AF=0.0298;AMR_AF=0.0043;AFR_AF=0.0129;EUR_AF=0.0258;SAS_AF=0.001;AA=A|||;VT=SNP
6	32757594	rs2857166	G	T	100	PASS	AC=3393;AF=0.677516;AN=5008;NS=2504;DP=15174;EAS_AF=0.7073;AMR_AF=0.6167;AFR_AF=0.6921;EUR_AF=0.6282;SAS_AF=0.7209;AA=G|||;VT=SNP
6	32757598	rs28986421	A	G	100	PASS	AC=261;AF=0.0521166;AN=5008;NS=2504;DP=15186;EAS_AF=0.0268;AMR_AF=0.0476;AFR_AF=0.0053;EUR_AF=0.0845;SAS_AF=0.1115;AA=A|||;VT=SNP
6	32757724	rs28986422	T	C	100	PASS	AC=261;AF=0.0521166;AN=5008;NS=2504;DP=16873;EAS_AF=0.0268;AMR_AF=0.0476;AFR_AF=0.0053;EUR_AF=0.0845;SAS_AF=0.1115;AA=T|||;VT=SNP
6	32757737	rs2857165	G	A	100	PASS	AC=3391;AF=0.677117;AN=5008;NS=2504;DP=16745;EAS_AF=0.7063;AMR_AF=0.6167;AFR_AF=0.6921;EUR_AF=0.6272;SAS_AF=0.7209;AA=g|||;VT=SNP
6	32757938	rs2621388	A	G	100	PASS	AC=3654;AF=0.729633;AN=5008;NS=2504;DP=17367;EAS_AF=0.7341;AMR_AF=0.6643;AFR_AF=0.6974;EUR_AF=0.7127;SAS_AF=0.8323;AA=A|||;VT=SNP
6	32757971	rs2621387	C	A	100	PASS	AC=3393;AF=0.677516;AN=5008;NS=2504;DP=17645;EAS_AF=0.7073;AMR_AF=0.6167;AFR_AF=0.6921;EUR_AF=0.6282;SAS_AF=0.7209;AA=C|||;VT=SNP
6	32758219	rs2857164	C	A	100	PASS	AC=3393;AF=0.677516;AN=5008;NS=2504;DP=20246;EAS_AF=0.7073;AMR_AF=0.6167;AFR_AF=0.6921;EUR_AF=0.6282;SAS_AF=0.7209;AA=C|||;VT=SNP
6	32758268	rs2621386	C	A	100	PASS	AC=3393;AF=0.677516;AN=5008;NS=2504;DP=20379;EAS_AF=0.7073;AMR_AF=0.6167;AFR_AF=0.6921;EUR_AF=0.6282;SAS_AF=0.7209;AA=C|||;VT=SNP
6	32758394	rs7758736	G	A	100	PASS	AC=496;AF=0.0990415;AN=5008;NS=2504;DP=18625;EAS_AF=0.0268;AMR_AF=0.0893;AFR_AF=0.0968;EUR_AF=0.168;SAS_AF=0.1125;AA=G|||;VT=SNP
6	32758571	rs1158785	T	C	100	PASS	AC=3394;AF=0.677716;AN=5008;NS=2504;DP=17939;EAS_AF=0.7073;AMR_AF=0.6167;AFR_AF=0.6921;EUR_AF=0.6282;SAS_AF=0.7219;AA=T|||;VT=SNP
6	32758648	rs28724894	G	A	100	PASS	AC=147;AF=0.029353;AN=5008;NS=2504;DP=18831;EAS_AF=0.0149;AMR_AF=0.0115;AFR_AF=0.0038;EUR_AF=0.0318;SAS_AF=0.089;AA=G|||;VT=SNP
6	32758667	rs2261684	A	T	100	PASS	AC=3394;AF=0.677716;AN=5008;NS=2504;DP=18790;EAS_AF=0.7073;AMR_AF=0.6167;AFR_AF=0.6921;EUR_AF=0.6282;SAS_AF=0.7219;AA=A|||;VT=SNP
6	32758677	rs12664558	G	A	100	PASS	AC=261;AF=0.0521166;AN=5008;NS=2504;DP=18646;EAS_AF=0.0268;AMR_AF=0.0476;AFR_AF=0.0053;EUR_AF=0.0845;SAS_AF=0.1115;AA=G|||;VT=SNP
6	32758761	rs1158784	A	T	100	PASS	AC=1625;AF=0.324481;AN=5008;NS=2504;DP=16882;EAS_AF=0.3492;AMR_AF=0.3285;AFR_AF=0.3245;EUR_AF=0.2594;SAS_AF=0.363;AA=A|||;VT=SNP
6	32758774	rs12660559	T	C	100	PASS	AC=261;AF=0.0521166;AN=5008;NS=2504;DP=16805;EAS_AF=0.0268;AMR_AF=0.0476;AFR_AF=0.0053;EUR_AF=0.0845;SAS_AF=0.1115;AA=t|||;VT=SNP
6	32758843	rs28986423	G	A	100	PASS	AC=263;AF=0.052516;AN=5008;NS=2504;DP=15543;EAS_AF=0.0268;AMR_AF=0.0476;AFR_AF=0.0068;EUR_AF=0.0845;SAS_AF=0.1115;AA=G|||;VT=SNP
6	32758966	rs1158783	C	T	100	PASS	AC=3658;AF=0.730431;AN=5008;NS=2504;DP=16216;EAS_AF=0.7341;AMR_AF=0.6643;AFR_AF=0.7005;EUR_AF=0.7127;SAS_AF=0.8323;AA=T|||;VT=SNP
6	32759252	rs9276712	A	C	100	PASS	AC=256;AF=0.0511182;AN=5008;NS=2504;DP=19879;EAS_AF=0.0268;AMR_AF=0.0461;AFR_AF=0.0015;EUR_AF=0.0845;SAS_AF=0.1125;AA=A|||;VT=SNP
6	32759273	rs2621384	C	T	100	PASS	AC=3461;AF=0.691094;AN=5008;NS=2504;DP=20135;EAS_AF=0.7073;AMR_AF=0.6239;AFR_AF=0.7398;EUR_AF=0.6282;SAS_AF=0.7209;AA=C|||;VT=SNP
6	32759297	rs2857161	G	A	100	PASS	AC=3423;AF=0.683506;AN=5008;NS=2504;DP=20521;EAS_AF=0.7073;AMR_AF=0.6282;AFR_AF=0.7042;EUR_AF=0.6352;SAS_AF=0.7198;AA=G|||;VT=SNP
6	32759335	rs2621383	C	A	100	PASS	AC=3463;AF=0.691494;AN=5008;NS=2504;DP=21195;EAS_AF=0.7321;AMR_AF=0.6282;AFR_AF=0.705;EUR_AF=0.6372;SAS_AF=0.7321;AA=C|||;VT=SNP
6	32759448	rs3948793	G	A	100	PASS	AC=1691;AF=0.33766;AN=5008;NS=2504;DP=23387;EAS_AF=0.3234;AMR_AF=0.2853;AFR_AF=0.3585;EUR_AF=0.3429;SAS_AF=0.3558;AA=G|||;VT=SNP
6	32759771	rs9276713	G	A	100	PASS	AC=255;AF=0.0509185;AN=5008;NS=2504;DP=20082;EAS_AF=0.0268;AMR_AF=0.0461;AFR_AF=0.0015;EUR_AF=0.0845;SAS_AF=0.1115;AA=G|||;VT=SNP
6	32760249	rs2857160	T	G	100	PASS	AC=3523;AF=0.703474;AN=5008;NS=2504;DP=14996;EAS_AF=0.6974;AMR_AF=0.6066;AFR_AF=0.6929;EUR_AF=0.673;SAS_AF=0.8241;AA=G|||;VT=SNP
6	32760257	rs2857159	T	C	100	PASS	AC=3524;AF=0.703674;AN=5008;NS=2504;DP=15537;EAS_AF=0.6974;AMR_AF=0.6066;AFR_AF=0.6936;EUR_AF=0.673;SAS_AF=0.8241;AA=C|||;VT=SNP
6	32760318	rs9276714	A	G	100	PASS	AC=255;AF=0.0509185;AN=5008;NS=2504;DP=16546;EAS_AF=0.0268;AMR_AF=0.0461;AFR_AF=0.0015;EUR_AF=0.0845;SAS_AF=0.1115;AA=A|||;VT=SNP
6	32760334	rs2857158	A	G	100	PASS	AC=3522;AF=0.703275;AN=5008;NS=2504;DP=16502;EAS_AF=0.6964;AMR_AF=0.6066;AFR_AF=0.6929;EUR_AF=0.673;SAS_AF=0.8241;AA=g|||;VT=SNP
6	32760445	rs2621382	G	T	100	PASS	AC=3263;AF=0.651558;AN=5008;NS=2504;DP=19159;EAS_AF=0.6677;AMR_AF=0.5591;AFR_AF=0.6914;EUR_AF=0.5885;SAS_AF=0.7117;AA=g|||;VT=SNP
6	32760539	rs2187687	T	C	100	PASS	AC=3522;AF=0.703275;AN=5008;NS=2504;DP=18285;EAS_AF=0.6964;AMR_AF=0.6066;AFR_AF=0.6929;EUR_AF=0.673;SAS_AF=0.8241;AA=C|||;VT=SNP
6	32760655	rs2157083	C	T	100	PASS	AC=3520;AF=0.702875;AN=5008;NS=2504;DP=19017;EAS_AF=0.6964;AMR_AF=0.6066;AFR_AF=0.6929;EUR_AF=0.673;SAS_AF=0.8221;AA=C|||;VT=SNP
6	32760714	rs2157082	G	T	100	PASS	AC=3319;AF=0.66274;AN=5008;NS=2504;DP=20211;EAS_AF=0.6696;AMR_AF=0.5663;AFR_AF=0.6914;EUR_AF=0.5885;SAS_AF=0.7618;AA=G|||;VT=SNP
6	32760723	rs9276715	G	A	100	PASS	AC=255;AF=0.0509185;AN=5008;NS=2504;DP=20543;EAS_AF=0.0268;AMR_AF=0.0461;AFR_AF=0.0015;EUR_AF=0.0845;SAS_AF=0.1115;AA=G|||;VT=SNP
6	32760965	rs2894294	G	A	100	PASS	AC=3521;AF=0.703075;AN=5008;NS=2504;DP=18384;EAS_AF=0.6925;AMR_AF=0.611;AFR_AF=0.6921;EUR_AF=0.675;SAS_AF=0.8231;AA=G|||;VT=SNP
6	32761231	rs9276716	C	T	100	PASS	AC=256;AF=0.0511182;AN=5008;NS=2504;DP=19391;EAS_AF=0.0268;AMR_AF=0.0461;AFR_AF=0.0023;EUR_AF=0.0845;SAS_AF=0.1115;AA=C|||;VT=SNP
6	32761317	rs2857155	A	G	100	PASS	AC=3524;AF=0.703674;AN=5008;NS=2504;DP=19330;EAS_AF=0.6935;AMR_AF=0.611;AFR_AF=0.6929;EUR_AF=0.675;SAS_AF=0.8241;AA=G|||;VT=SNP
6	32761353	rs2621380	C	T	100	PASS	AC=3269;AF=0.652756;AN=5008;NS=2504;DP=19418;EAS_AF=0.6667;AMR_AF=0.5648;AFR_AF=0.6914;EUR_AF=0.5905;SAS_AF=0.7127;AA=C|||;VT=SNP
6	32761398	rs9276717	C	A	100	PASS	AC=255;AF=0.0509185;AN=5008;NS=2504;DP=19652;EAS_AF=0.0268;AMR_AF=0.0461;AFR_AF=0.0015;EUR_AF=0.0845;SAS_AF=0.1115;AA=C|||;VT=SNP
6	32761506	rs4318925	C	T	100	PASS	AC=912;AF=0.182109;AN=5008;NS=2504;DP=18555;EAS_AF=0.1141;AMR_AF=0.111;AFR_AF=0.3147;EUR_AF=0.1481;SAS_AF=0.1585;AA=C|||;VT=SNP
6	32761507	rs2187686	A	G	100	PASS	AC=3524;AF=0.703674;AN=5008;NS=2504;DP=18567;EAS_AF=0.6935;AMR_AF=0.611;AFR_AF=0.6929;EUR_AF=0.675;SAS_AF=0.8241;AA=A|||;VT=SNP
6	32761674	rs9276718	G	C	100	PASS	AC=255;AF=0.0509185;AN=5008;NS=2504;DP=19403;EAS_AF=0.0268;AMR_AF=0.0461;AFR_AF=0.0015;EUR_AF=0.0845;SAS_AF=0.1115;AA=G|||;VT=SNP
6	32761690	rs9276719	A	C	100	PASS	AC=255;AF=0.0509185;AN=5008;NS=2504;DP=19528;EAS_AF=0.0268;AMR_AF=0.0461;AFR_AF=0.0015;EUR_AF=0.0845;SAS_AF=0.1115;AA=A|||;VT=SNP
6	32761776	rs2157081	G	A	100	PASS	AC=3524;AF=0.703674;AN=5008;NS=2504;DP=19314;EAS_AF=0.6935;AMR_AF=0.611;AFR_AF=0.6929;EUR_AF=0.675;SAS_AF=0.8241;AA=g|||;VT=SNP
6	32761826	rs2157080	T	C	100	PASS	AC=3524;AF=0.703674;AN=5008;NS=2504;DP=19808;EAS_AF=0.6935;AMR_AF=0.611;AFR_AF=0.6929;EUR_AF=0.675;SAS_AF=0.8241;AA=T|||;VT=SNP
6	32761939	rs9276720	C	G	100	PASS	AC=255;AF=0.0509185;AN=5008;NS=2504;DP=21003;EAS_AF=0.0268;AMR_AF=0.0461;AFR_AF=0.0015;EUR_AF=0.0845;SAS_AF=0.1115;AA=C|||;VT=SNP
6	32762103	rs2157079	T	C	100	PASS	AC=3524;AF=0.703674;AN=5008;NS=2504;DP=19717;EAS_AF=0.6935;AMR_AF=0.611;AFR_AF=0.6929;EUR_AF=0.675;SAS_AF=0.8241;AA=C|||;VT=SNP
6	32762226	rs2157078	A	G	100	PASS	AC=3524;AF=0.703674;AN=5008;NS=2504;DP=20850;EAS_AF=0.6935;AMR_AF=0.611;AFR_AF=0.6929;EUR_AF=0.675;SAS_AF=0.8241;AA=G|||;VT=SNP
6	32762307	rs2067098	T	C	100	PASS	AC=3523;AF=0.703474;AN=5008;NS=2504;DP=21507;EAS_AF=0.6935;AMR_AF=0.611;AFR_AF=0.6929;EUR_AF=0.674;SAS_AF=0.8241;AA=t|||;VT=SNP
6	32762309	rs9276721	C	T	100	PASS	AC=255;AF=0.0509185;AN=5008;NS=2504;DP=21548;EAS_AF=0.0268;AMR_AF=0.0461;AFR_AF=0.0015;EUR_AF=0.0845;SAS_AF=0.1115;AA=C|||;VT=SNP
6	32762391	rs9276722	A	G	100	PASS	AC=255;AF=0.0509185;AN=5008;NS=2504;DP=22636;EAS_AF=0.0268;AMR_AF=0.0461;AFR_AF=0.0015;EUR_AF=0.0845;SAS_AF=0.1115;AA=A|||;VT=SNP
6	32762461	rs2067578	G	A	100	PASS	AC=76;AF=0.0151757;AN=5008;NS=2504;DP=22326;EAS_AF=0.0298;AMR_AF=0.0043;AFR_AF=0.0121;EUR_AF=0.0258;SAS_AF=0.001;AA=G|||;VT=SNP
6	32762484	rs2067577	C	G	100	PASS	AC=3520;AF=0.702875;AN=5008;NS=2504;DP=21986;EAS_AF=0.6935;AMR_AF=0.611;AFR_AF=0.6914;EUR_AF=0.674;SAS_AF=0.8231;AA=G|||;VT=SNP
6	32762616	rs2857154	A	G	100	PASS	AC=3521;AF=0.703075;AN=5008;NS=2504;DP=20255;EAS_AF=0.6935;AMR_AF=0.611;AFR_AF=0.6921;EUR_AF=0.674;SAS_AF=0.8231;AA=G|||;VT=SNP
6	32762641	rs2857153	C	T	100	PASS	AC=3267;AF=0.652356;AN=5008;NS=2504;DP=19355;EAS_AF=0.6667;AMR_AF=0.5648;AFR_AF=0.6906;EUR_AF=0.5895;SAS_AF=0.7127;AA=C|||;VT=SNP
6	32762654	rs2857152	A	G	100	PASS	AC=3522;AF=0.703275;AN=5008;NS=2504;DP=18982;EAS_AF=0.6935;AMR_AF=0.611;AFR_AF=0.6921;EUR_AF=0.674;SAS_AF=0.8241;AA=G|||;VT=SNP
6	32762756	rs17219974	A	T	100	PASS	AC=29;AF=0.00579073;AN=5008;NS=2504;DP=17975;EAS_AF=0.001;AMR_AF=0.0029;AFR_AF=0;EUR_AF=0.0209;SAS_AF=0.0051;AA=A|||;VT=SNP
6	32762792	rs2621379	G	A	100	PASS	AC=3267;AF=0.652356;AN=5008;NS=2504;DP=16284;EAS_AF=0.6667;AMR_AF=0.5648;AFR_AF=0.6906;EUR_AF=0.5895;SAS_AF=0.7127;AA=A|||;VT=SNP
6	32763040	rs2621378	G	A	100	PASS	AC=3522;AF=0.703275;AN=5008;NS=2504;DP=17965;EAS_AF=0.6935;AMR_AF=0.611;AFR_AF=0.6921;EUR_AF=0.674;SAS_AF=0.8241;AA=A|||;VT=SNP
6	32763110	rs2621377	C	T	100	PASS	AC=3268;AF=0.652556;AN=5008;NS=2504;DP=17800;EAS_AF=0.6657;AMR_AF=0.5648;AFR_AF=0.6914;EUR_AF=0.5905;SAS_AF=0.7127;AA=C|||;VT=SNP
6	32763405	rs9276723	A	G	100	PASS	AC=255;AF=0.0509185;AN=5008;NS=2504;DP=22271;EAS_AF=0.0268;AMR_AF=0.0461;AFR_AF=0.0015;EUR_AF=0.0845;SAS_AF=0.1115;AA=A|||;VT=SNP
6	32763506	rs35486885	A	G	100	PASS	AC=142;AF=0.0283546;AN=5008;NS=2504;DP=20749;EAS_AF=0.0456;AMR_AF=0.0562;AFR_AF=0.0038;EUR_AF=0.0398;SAS_AF=0.0123;AA=A|||;VT=SNP
6	32763514	rs2857151	A	G	100	PASS	AC=3522;AF=0.703275;AN=5008;NS=2504;DP=20600;EAS_AF=0.6935;AMR_AF=0.611;AFR_AF=0.6921;EUR_AF=0.674;SAS_AF=0.8241;AA=G|||;VT=SNP
6	32763521	rs2621376	T	C	100	PASS	AC=3522;AF=0.703275;AN=5008;NS=2504;DP=20281;EAS_AF=0.6935;AMR_AF=0.611;AFR_AF=0.6921;EUR_AF=0.674;SAS_AF=0.8241;AA=C|||;VT=SNP
6	32763635	rs9276724	C	T	100	PASS	AC=255;AF=0.0509185;AN=5008;NS=2504;DP=17347;EAS_AF=0.0268;AMR_AF=0.0461;AFR_AF=0.0015;EUR_AF=0.0845;SAS_AF=0.1115;AA=C|||;VT=SNP
6	32763818	rs9276725	T	C	100	PASS	AC=255;AF=0.0509185;AN=5008;NS=2504;DP=21696;EAS_AF=0.0268;AMR_AF=0.0461;AFR_AF=0.0015;EUR_AF=0.0845;SAS_AF=0.1115;AA=T|||;VT=SNP
6	32763821	rs2857150	A	G	100	PASS	AC=3522;AF=0.703275;AN=5008;NS=2504;DP=21751;EAS_AF=0.6935;AMR_AF=0.611;AFR_AF=0.6921;EUR_AF=0.674;SAS_AF=0.8241;AA=G|||;VT=SNP
6	32763888	rs9276726	T	C	100	PASS	AC=1622;AF=0.323882;AN=5008;NS=2504;DP=19909;EAS_AF=0.3155;AMR_AF=0.2349;AFR_AF=0.3669;EUR_AF=0.33;SAS_AF=0.3313;AA=T|||;VT=SNP
6	32763974	rs2621375	T	C	100	PASS	AC=3522;AF=0.703275;AN=5008;NS=2504;DP=16488;EAS_AF=0.6935;AMR_AF=0.611;AFR_AF=0.6921;EUR_AF=0.674;SAS_AF=0.8241;AA=C|||;VT=SNP
6	32764042	rs9276728	C	T	100	PASS	AC=255;AF=0.0509185;AN=5008;NS=2504;DP=14222;EAS_AF=0.0268;AMR_AF=0.0461;AFR_AF=0.0015;EUR_AF=0.0845;SAS_AF=0.1115;AA=C|||;VT=SNP
6	32764246	rs9276729	G	A	100	PASS	AC=255;AF=0.0509185;AN=5008;NS=2504;DP=18940;EAS_AF=0.0268;AMR_AF=0.0461;AFR_AF=0.0015;EUR_AF=0.0845;SAS_AF=0.1115;AA=G|||;VT=SNP
6	32764315	rs2187685	T	C	100	PASS	AC=3267;AF=0.652356;AN=5008;NS=2504;DP=16866;EAS_AF=0.6667;AMR_AF=0.5648;AFR_AF=0.6906;EUR_AF=0.5895;SAS_AF=0.7127;AA=T|||;VT=SNP
6	32764535	rs62398467	C	T	100	PASS	AC=1254;AF=0.250399;AN=5008;NS=2504;DP=14485;EAS_AF=0.2857;AMR_AF=0.183;AFR_AF=0.2776;EUR_AF=0.2455;SAS_AF=0.2301;AA=C|||;VT=SNP
6	32764597	rs75148635	G	A	100	PASS	AC=170;AF=0.0339457;AN=5008;NS=2504;DP=18546;EAS_AF=0.0556;AMR_AF=0.0202;AFR_AF=0.0113;EUR_AF=0.0507;SAS_AF=0.0348;AA=G|||;VT=SNP
6	32764719	rs2187684	C	T	100	PASS	AC=3507;AF=0.70028;AN=5008;NS=2504;DP=19209;EAS_AF=0.6944;AMR_AF=0.6095;AFR_AF=0.6808;EUR_AF=0.674;SAS_AF=0.8241;AA=T|||;VT=SNP
6	32764763	rs73739311	C	T	100	PASS	AC=415;AF=0.0828674;AN=5008;NS=2504;DP=17644;EAS_AF=0.0387;AMR_AF=0.0259;AFR_AF=0.1755;EUR_AF=0.007;SAS_AF=0.1217;AA=C|||;VT=SNP
6	32765130	rs2621373	T	C	100	PASS	AC=1607;AF=0.320887;AN=5008;NS=2504;DP=19957;EAS_AF=0.37;AMR_AF=0.3602;AFR_AF=0.1384;EUR_AF=0.338;SAS_AF=0.4714;AA=T|||;VT=SNP
6	32765182	rs7767167	G	A	100	PASS	AC=4620;AF=0.922524;AN=5008;NS=2504;DP=17644;EAS_AF=0.9683;AMR_AF=0.9424;AFR_AF=0.9062;EUR_AF=0.8936;SAS_AF=0.9131;AA=A|||;VT=SNP
6	32765268	rs6912002	T	C	100	PASS	AC=1901;AF=0.379593;AN=5008;NS=2504;DP=19154;EAS_AF=0.3234;AMR_AF=0.2507;AFR_AF=0.5431;EUR_AF=0.337;SAS_AF=0.3517;AA=C|||;VT=SNP
6	32765302	rs2621372	C	A	100	PASS	AC=1607;AF=0.320887;AN=5008;NS=2504;DP=20321;EAS_AF=0.37;AMR_AF=0.3588;AFR_AF=0.1384;EUR_AF=0.338;SAS_AF=0.4724;AA=C|||;VT=SNP
6	32765383	rs2257789	C	A	100	PASS	AC=3506;AF=0.70008;AN=5008;NS=2504;DP=21732;EAS_AF=0.6935;AMR_AF=0.6095;AFR_AF=0.6808;EUR_AF=0.674;SAS_AF=0.8241;AA=A|||;VT=SNP
6	32765451	rs1383261	C	T	100	PASS	AC=1898;AF=0.378994;AN=5008;NS=2504;DP=22434;EAS_AF=0.3234;AMR_AF=0.2507;AFR_AF=0.5424;EUR_AF=0.336;SAS_AF=0.3507;AA=T|||;VT=SNP
6	32765585	rs9276731	G	T	100	PASS	AC=186;AF=0.0371406;AN=5008;NS=2504;DP=19779;EAS_AF=0;AMR_AF=0.0375;AFR_AF=0.0575;EUR_AF=0.0835;SAS_AF=0;AA=G|||;VT=SNP
6	32765671	rs6932969	C	G	100	PASS	AC=1899;AF=0.379193;AN=5008;NS=2504;DP=21168;EAS_AF=0.3234;AMR_AF=0.2507;AFR_AF=0.5424;EUR_AF=0.336;SAS_AF=0.3517;AA=G|||;VT=SNP
6	32765905	rs9276732	T	A	100	PASS	AC=1899;AF=0.379193;AN=5008;NS=2504;DP=21071;EAS_AF=0.3234;AMR_AF=0.2507;AFR_AF=0.5424;EUR_AF=0.336;SAS_AF=0.3517;AA=T|||;VT=SNP
6	32766003	rs6937723	A	T	100	PASS	AC=1898;AF=0.378994;AN=5008;NS=2504;DP=20928;EAS_AF=0.3254;AMR_AF=0.2493;AFR_AF=0.5424;EUR_AF=0.335;SAS_AF=0.3507;AA=T|||;VT=SNP
6	32766014	rs6938180	G	A	100	PASS	AC=1898;AF=0.378994;AN=5008;NS=2504;DP=20816;EAS_AF=0.3254;AMR_AF=0.2493;AFR_AF=0.5424;EUR_AF=0.335;SAS_AF=0.3507;AA=G|||;VT=SNP
6	32766020	rs6937727	A	G	100	PASS	AC=1898;AF=0.378994;AN=5008;NS=2504;DP=20762;EAS_AF=0.3254;AMR_AF=0.2493;AFR_AF=0.5424;EUR_AF=0.335;SAS_AF=0.3507;AA=A|||;VT=SNP
6	32766026	rs9276733	A	G	100	PASS	AC=1898;AF=0.378994;AN=5008;NS=2504;DP=20775;EAS_AF=0.3254;AMR_AF=0.2493;AFR_AF=0.5424;EUR_AF=0.335;SAS_AF=0.3507;AA=G|||;VT=SNP
6	32766041	rs6937875	C	T	100	PASS	AC=1898;AF=0.378994;AN=5008;NS=2504;DP=20744;EAS_AF=0.3254;AMR_AF=0.2493;AFR_AF=0.5424;EUR_AF=0.335;SAS_AF=0.3507;AA=C|||;VT=SNP
6	32766158	rs113532053	G	C	100	PASS	AC=120;AF=0.0239617;AN=5008;NS=2504;DP=18936;EAS_AF=0.0169;AMR_AF=0.0231;AFR_AF=0.0023;EUR_AF=0.0676;SAS_AF=0.0164;AA=G|||;VT=SNP
6	32766172	rs6457677	T	A	100	PASS	AC=1900;AF=0.379393;AN=5008;NS=2504;DP=19126;EAS_AF=0.3234;AMR_AF=0.2507;AFR_AF=0.5424;EUR_AF=0.337;SAS_AF=0.3517;AA=G|||;VT=SNP
6	32766345	rs7383562	A	G	100	PASS	AC=1899;AF=0.379193;AN=5008;NS=2504;DP=21514;EAS_AF=0.3234;AMR_AF=0.2507;AFR_AF=0.5424;EUR_AF=0.336;SAS_AF=0.3517;AA=G|||;VT=SNP
6	32766406	rs73739316	T	C	100	PASS	AC=415;AF=0.0828674;AN=5008;NS=2504;DP=21755;EAS_AF=0.0387;AMR_AF=0.0259;AFR_AF=0.1755;EUR_AF=0.007;SAS_AF=0.1217;AA=T|||;VT=SNP
6	32766433	rs7383602	G	C	100	PASS	AC=1899;AF=0.379193;AN=5008;NS=2504;DP=21572;EAS_AF=0.3234;AMR_AF=0.2507;AFR_AF=0.5424;EUR_AF=0.336;SAS_AF=0.3517;AA=G|||;VT=SNP
6	32766482	rs28724895	T	C	100	PASS	AC=149;AF=0.0297524;AN=5008;NS=2504;DP=21032;EAS_AF=0.0149;AMR_AF=0.0115;AFR_AF=0.0045;EUR_AF=0.0318;SAS_AF=0.09;AA=T|||;VT=SNP
6	32766496	rs73408475	T	G	100	PASS	AC=83;AF=0.0165735;AN=5008;NS=2504;DP=20938;EAS_AF=0.0298;AMR_AF=0.0115;AFR_AF=0.0136;EUR_AF=0.0258;SAS_AF=0.001;AA=T|||;VT=SNP
6	32766593	rs7383606	C	T	100	PASS	AC=1899;AF=0.379193;AN=5008;NS=2504;DP=21234;EAS_AF=0.3234;AMR_AF=0.2507;AFR_AF=0.5424;EUR_AF=0.336;SAS_AF=0.3517;AA=C|||;VT=SNP
6	32766854	rs9276734	G	A	100	PASS	AC=1899;AF=0.379193;AN=5008;NS=2504;DP=18763;EAS_AF=0.3234;AMR_AF=0.2507;AFR_AF=0.5424;EUR_AF=0.336;SAS_AF=0.3517;AA=G|||;VT=SNP
6	32767091	rs2621371	G	T	100	PASS	AC=3506;AF=0.70008;AN=5008;NS=2504;DP=19381;EAS_AF=0.6935;AMR_AF=0.6095;AFR_AF=0.6808;EUR_AF=0.674;SAS_AF=0.8241;AA=T|||;VT=SNP
6	32767170	rs7382679	T	G	100	PASS	AC=1899;AF=0.379193;AN=5008;NS=2504;DP=19560;EAS_AF=0.3234;AMR_AF=0.2507;AFR_AF=0.5424;EUR_AF=0.336;SAS_AF=0.3517;AA=T|||;VT=SNP
6	32767249	rs11961213	G	A	100	PASS	AC=415;AF=0.0828674;AN=5008;NS=2504;DP=17416;EAS_AF=0.0387;AMR_AF=0.0259;AFR_AF=0.1755;EUR_AF=0.007;SAS_AF=0.1217;AA=G|||;VT=SNP
6	32767251	rs7381315	A	G	100	PASS	AC=1898;AF=0.378994;AN=5008;NS=2504;DP=17499;EAS_AF=0.3234;AMR_AF=0.2507;AFR_AF=0.5424;EUR_AF=0.336;SAS_AF=0.3507;AA=G|||;VT=SNP
6	32767432	rs7740209	C	T	100	PASS	AC=1899;AF=0.379193;AN=5008;NS=2504;DP=19408;EAS_AF=0.3234;AMR_AF=0.2507;AFR_AF=0.5424;EUR_AF=0.336;SAS_AF=0.3517;AA=C|||;VT=SNP
6	32767496	rs7382714	T	C	100	PASS	AC=1899;AF=0.379193;AN=5008;NS=2504;DP=20109;EAS_AF=0.3234;AMR_AF=0.2507;AFR_AF=0.5424;EUR_AF=0.336;SAS_AF=0.3517;AA=T|||;VT=SNP
6	32767620	rs4947350	T	C	100	PASS	AC=861;AF=0.171925;AN=5008;NS=2504;DP=20014;EAS_AF=0.1181;AMR_AF=0.1124;AFR_AF=0.3283;EUR_AF=0.172;SAS_AF=0.0583;AA=T|||;VT=SNP
6	32767673	rs7381376	C	G	100	PASS	AC=1899;AF=0.379193;AN=5008;NS=2504;DP=19201;EAS_AF=0.3224;AMR_AF=0.2522;AFR_AF=0.5424;EUR_AF=0.336;SAS_AF=0.3517;AA=G|||;VT=SNP
6	32767983	rs116456836	G	A	100	PASS	AC=622;AF=0.124201;AN=5008;NS=2504;DP=16915;EAS_AF=0.1667;AMR_AF=0.1124;AFR_AF=0.0386;EUR_AF=0.1571;SAS_AF=0.1708;AA=G|||;VT=SNP
6	32768115	rs34710970	A	G	100	PASS	AC=137;AF=0.0273562;AN=5008;NS=2504;DP=16920;EAS_AF=0.0437;AMR_AF=0.0576;AFR_AF=0.0038;EUR_AF=0.0398;SAS_AF=0.0082;AA=A|||;VT=SNP
6	32768171	rs13212256	T	A	100	PASS	AC=255;AF=0.0509185;AN=5008;NS=2504;DP=14092;EAS_AF=0.0268;AMR_AF=0.0461;AFR_AF=0.0015;EUR_AF=0.0845;SAS_AF=0.1115;AA=T|||;VT=SNP
6	32768378	rs6457678	G	A	100	PASS	AC=1624;AF=0.324281;AN=5008;NS=2504;DP=10618;EAS_AF=0.3155;AMR_AF=0.2349;AFR_AF=0.3669;EUR_AF=0.331;SAS_AF=0.3323;AA=g|||;VT=SNP
6	32768474	rs9501663	C	T	100	PASS	AC=1607;AF=0.320887;AN=5008;NS=2504;DP=13802;EAS_AF=0.37;AMR_AF=0.3588;AFR_AF=0.1384;EUR_AF=0.338;SAS_AF=0.4724;AA=C|||;VT=SNP
6	32768488	rs9501664	C	A	100	PASS	AC=1607;AF=0.320887;AN=5008;NS=2504;DP=14252;EAS_AF=0.37;AMR_AF=0.3588;AFR_AF=0.1384;EUR_AF=0.338;SAS_AF=0.4724;AA=C|||;VT=SNP
6	32768721	rs2621367	G	A	100	PASS	AC=1607;AF=0.320887;AN=5008;NS=2504;DP=17414;EAS_AF=0.37;AMR_AF=0.3588;AFR_AF=0.1384;EUR_AF=0.338;SAS_AF=0.4724;AA=G|||;VT=SNP
6	32768980	rs2621366	C	A	100	PASS	AC=1883;AF=0.375998;AN=5008;NS=2504;DP=21190;EAS_AF=0.379;AMR_AF=0.3746;AFR_AF=0.3139;EUR_AF=0.3429;SAS_AF=0.4918;AA=A|||;VT=SNP
6	32769140	rs2621365	C	T	100	PASS	AC=1607;AF=0.320887;AN=5008;NS=2504;DP=19147;EAS_AF=0.37;AMR_AF=0.3588;AFR_AF=0.1384;EUR_AF=0.338;SAS_AF=0.4724;AA=C|||;VT=SNP
6	32769204	rs2621364	G	A	100	PASS	AC=1607;AF=0.320887;AN=5008;NS=2504;DP=19266;EAS_AF=0.37;AMR_AF=0.3588;AFR_AF=0.1384;EUR_AF=0.338;SAS_AF=0.4724;AA=G|||;VT=SNP
6	32769536	rs2621362	C	A	100	PASS	AC=1883;AF=0.375998;AN=5008;NS=2504;DP=20070;EAS_AF=0.379;AMR_AF=0.3746;AFR_AF=0.3139;EUR_AF=0.3429;SAS_AF=0.4918;AA=A|||;VT=SNP
6	32769575	rs2621360	G	A	100	PASS	AC=1607;AF=0.320887;AN=5008;NS=2504;DP=19523;EAS_AF=0.37;AMR_AF=0.3588;AFR_AF=0.1384;EUR_AF=0.338;SAS_AF=0.4724;AA=G|||;VT=SNP
6	32769663	rs2219893	T	C	100	PASS	AC=1883;AF=0.375998;AN=5008;NS=2504;DP=19355;EAS_AF=0.379;AMR_AF=0.3746;AFR_AF=0.3139;EUR_AF=0.3429;SAS_AF=0.4918;AA=C|||;VT=SNP
6	32769926	rs2199874	A	G	100	PASS	AC=1883;AF=0.375998;AN=5008;NS=2504;DP=17569;EAS_AF=0.379;AMR_AF=0.3746;AFR_AF=0.3139;EUR_AF=0.3429;SAS_AF=0.4918;AA=G|||;VT=SNP
6	32770111	rs7755858	A	C	100	PASS	AC=1623;AF=0.324081;AN=5008;NS=2504;DP=17226;EAS_AF=0.3145;AMR_AF=0.2349;AFR_AF=0.3669;EUR_AF=0.331;SAS_AF=0.3323;AA=A|||;VT=SNP
6	32770125	rs2199873	A	G	100	PASS	AC=1607;AF=0.320887;AN=5008;NS=2504;DP=17572;EAS_AF=0.37;AMR_AF=0.3588;AFR_AF=0.1384;EUR_AF=0.338;SAS_AF=0.4724;AA=A|||;VT=SNP
6	32770133	rs2227020	T	G	100	PASS	AC=162;AF=0.0323482;AN=5008;NS=2504;DP=17988;EAS_AF=0.002;AMR_AF=0.0648;AFR_AF=0.0545;EUR_AF=0.0388;SAS_AF=0.0041;AA=T|||;VT=SNP
6	32770180	rs2857147	C	T	100	PASS	AC=1607;AF=0.320887;AN=5008;NS=2504;DP=19330;EAS_AF=0.37;AMR_AF=0.3588;AFR_AF=0.1384;EUR_AF=0.338;SAS_AF=0.4724;AA=C|||;VT=SNP
6	32770355	rs116626221	C	T	100	PASS	AC=134;AF=0.0267572;AN=5008;NS=2504;DP=19513;EAS_AF=0.002;AMR_AF=0.0346;AFR_AF=0.0008;EUR_AF=0.0755;SAS_AF=0.0317;AA=C|||;VT=SNP
6	32770390	rs1600571	G	A	100	PASS	AC=3506;AF=0.70008;AN=5008;NS=2504;DP=18631;EAS_AF=0.6935;AMR_AF=0.6095;AFR_AF=0.6808;EUR_AF=0.674;SAS_AF=0.8241;AA=A|||;VT=SNP
6	32770443	rs6919657	A	C	100	PASS	AC=1899;AF=0.379193;AN=5008;NS=2504;DP=20103;EAS_AF=0.3234;AMR_AF=0.2507;AFR_AF=0.5424;EUR_AF=0.336;SAS_AF=0.3517;AA=A|||;VT=SNP
6	32770482	rs6899857	T	C	100	PASS	AC=1895;AF=0.378395;AN=5008;NS=2504;DP=20752;EAS_AF=0.3234;AMR_AF=0.2493;AFR_AF=0.5431;EUR_AF=0.337;SAS_AF=0.3466;AA=T|||;VT=SNP
6	32770530	rs6899878	T	A	100	PASS	AC=1899;AF=0.379193;AN=5008;NS=2504;DP=21135;EAS_AF=0.3234;AMR_AF=0.2507;AFR_AF=0.5424;EUR_AF=0.336;SAS_AF=0.3517;AA=t|||;VT=SNP
6	32770688	rs6457680	T	A	100	PASS	AC=1623;AF=0.324081;AN=5008;NS=2504;DP=19185;EAS_AF=0.3145;AMR_AF=0.2349;AFR_AF=0.3669;EUR_AF=0.331;SAS_AF=0.3323;AA=T|||;VT=SNP
6	32770808	rs2621358	C	T	100	PASS	AC=1607;AF=0.320887;AN=5008;NS=2504;DP=19746;EAS_AF=0.37;AMR_AF=0.3588;AFR_AF=0.1384;EUR_AF=0.338;SAS_AF=0.4724;AA=C|||;VT=SNP
6	32770916	rs2621357	C	T	100	PASS	AC=1607;AF=0.320887;AN=5008;NS=2504;DP=21672;EAS_AF=0.37;AMR_AF=0.3588;AFR_AF=0.1384;EUR_AF=0.338;SAS_AF=0.4724;AA=C|||;VT=SNP
6	32770983	rs2857146	A	G	100	PASS	AC=1607;AF=0.320887;AN=5008;NS=2504;DP=20719;EAS_AF=0.37;AMR_AF=0.3588;AFR_AF=0.1384;EUR_AF=0.338;SAS_AF=0.4724;AA=A|||;VT=SNP
6	32771033	rs2621356	G	A	100	PASS	AC=1607;AF=0.320887;AN=5008;NS=2504;DP=20631;EAS_AF=0.37;AMR_AF=0.3588;AFR_AF=0.1384;EUR_AF=0.338;SAS_AF=0.4724;AA=A|||;VT=SNP
6	32771144	rs4947351	C	T	100	PASS	AC=622;AF=0.124201;AN=5008;NS=2504;DP=19820;EAS_AF=0.1667;AMR_AF=0.1124;AFR_AF=0.0378;EUR_AF=0.1571;SAS_AF=0.1718;AA=C|||;VT=SNP
6	32771341	rs2621355	G	A	100	PASS	AC=1187;AF=0.237021;AN=5008;NS=2504;DP=21659;EAS_AF=0.2431;AMR_AF=0.3112;AFR_AF=0.1354;EUR_AF=0.2545;SAS_AF=0.2975;AA=G|||;VT=SNP
6	32771354	rs2621354	T	G	100	PASS	AC=3506;AF=0.70008;AN=5008;NS=2504;DP=21130;EAS_AF=0.6935;AMR_AF=0.6095;AFR_AF=0.6808;EUR_AF=0.674;SAS_AF=0.8241;AA=T|||;VT=SNP
6	32771411	rs9276745	G	T	100	PASS	AC=1623;AF=0.324081;AN=5008;NS=2504;DP=20277;EAS_AF=0.3145;AMR_AF=0.2349;AFR_AF=0.3669;EUR_AF=0.331;SAS_AF=0.3323;AA=G|||;VT=SNP
6	32771531	rs2621353	G	C	100	PASS	AC=3506;AF=0.70008;AN=5008;NS=2504;DP=19634;EAS_AF=0.6935;AMR_AF=0.6095;AFR_AF=0.6808;EUR_AF=0.674;SAS_AF=0.8241;AA=C|||;VT=SNP
6	32771560	rs2857145	C	T	100	PASS	AC=1608;AF=0.321086;AN=5008;NS=2504;DP=19968;EAS_AF=0.37;AMR_AF=0.3588;AFR_AF=0.1384;EUR_AF=0.338;SAS_AF=0.4734;AA=C|||;VT=SNP
6	32771610	rs2857144	A	G	100	PASS	AC=3506;AF=0.70008;AN=5008;NS=2504;DP=20420;EAS_AF=0.6935;AMR_AF=0.6095;AFR_AF=0.6808;EUR_AF=0.674;SAS_AF=0.8241;AA=C|||;VT=SNP
6	32771887	rs2621352	C	T	100	PASS	AC=3506;AF=0.70008;AN=5008;NS=2504;DP=18868;EAS_AF=0.6935;AMR_AF=0.6095;AFR_AF=0.6808;EUR_AF=0.674;SAS_AF=0.8241;AA=T|||;VT=SNP
6	32771964	rs9276749	T	G	100	PASS	AC=1623;AF=0.324081;AN=5008;NS=2504;DP=18941;EAS_AF=0.3145;AMR_AF=0.2349;AFR_AF=0.3669;EUR_AF=0.331;SAS_AF=0.3323;AA=T|||;VT=SNP
6	32772004	rs2621351	G	T	100	PASS	AC=3506;AF=0.70008;AN=5008;NS=2504;DP=19251;EAS_AF=0.6935;AMR_AF=0.6095;AFR_AF=0.6808;EUR_AF=0.674;SAS_AF=0.8241;AA=G|||;VT=SNP
6	32772404	rs9501215	G	T	100	PASS	AC=1608;AF=0.321086;AN=5008;NS=2504;DP=17918;EAS_AF=0.369;AMR_AF=0.3588;AFR_AF=0.1392;EUR_AF=0.339;SAS_AF=0.4724;AA=G|||;VT=SNP
6	32772636	rs2857143	A	G	100	PASS	AC=3506;AF=0.70008;AN=5008;NS=2504;DP=18900;EAS_AF=0.6935;AMR_AF=0.6095;AFR_AF=0.6808;EUR_AF=0.674;SAS_AF=0.8241;AA=G|||;VT=SNP
6	32772669	rs2621347	G	A	100	PASS	AC=1607;AF=0.320887;AN=5008;NS=2504;DP=19059;EAS_AF=0.37;AMR_AF=0.3588;AFR_AF=0.1384;EUR_AF=0.338;SAS_AF=0.4724;AA=G|||;VT=SNP
6	32772856	rs9276757	A	C	100	PASS	AC=746;AF=0.148962;AN=5008;NS=2504;DP=19736;EAS_AF=0.1667;AMR_AF=0.1354;AFR_AF=0.0658;EUR_AF=0.2286;SAS_AF=0.1708;AA=A|||;VT=SNP
6	32772975	rs9276758	G	A	100	PASS	AC=1484;AF=0.296326;AN=5008;NS=2504;DP=18732;EAS_AF=0.2847;AMR_AF=0.2248;AFR_AF=0.3669;EUR_AF=0.329;SAS_AF=0.2301;AA=G|||;VT=SNP
6	32772978	rs2199872	G	A	100	PASS	AC=1607;AF=0.320887;AN=5008;NS=2504;DP=18725;EAS_AF=0.37;AMR_AF=0.3588;AFR_AF=0.1384;EUR_AF=0.338;SAS_AF=0.4724;AA=G|||;VT=SNP
6	32773042	rs2199871	T	G	100	PASS	AC=3506;AF=0.70008;AN=5008;NS=2504;DP=18752;EAS_AF=0.6935;AMR_AF=0.6095;AFR_AF=0.6808;EUR_AF=0.674;SAS_AF=0.8241;AA=G|||;VT=SNP
6	32773102	rs9276760	G	T	100	PASS	AC=1900;AF=0.379393;AN=5008;NS=2504;DP=19118;EAS_AF=0.3244;AMR_AF=0.2507;AFR_AF=0.5424;EUR_AF=0.336;SAS_AF=0.3517;AA=G|||;VT=SNP
6	32773172	rs2199870	C	T	100	PASS	AC=3506;AF=0.70008;AN=5008;NS=2504;DP=19672;EAS_AF=0.6935;AMR_AF=0.6095;AFR_AF=0.6808;EUR_AF=0.674;SAS_AF=0.8241;AA=t|||;VT=SNP
6	32773202	rs574073897	C	T	100	PASS	AC=1900;AF=0.379393;AN=5008;NS=2504;DP=20412;EAS_AF=0.3234;AMR_AF=0.2507;AFR_AF=0.5431;EUR_AF=0.336;SAS_AF=0.3517;AA=C|||;VT=SNP
6	32773262	rs541471811	G	A	100	PASS	AC=1625;AF=0.324481;AN=5008;NS=2504;DP=19749;EAS_AF=0.3145;AMR_AF=0.2363;AFR_AF=0.3676;EUR_AF=0.331;SAS_AF=0.3323;AA=G|||;VT=SNP
6	32773497	rs6457681	G	T	100	PASS	AC=1127;AF=0.22504;AN=5008;NS=2504;DP=19369;EAS_AF=0.2748;AMR_AF=0.3329;AFR_AF=0.2352;EUR_AF=0.2197;SAS_AF=0.089;AA=G|||;VT=SNP
6	32773858	rs7748681	C	A	100	PASS	AC=1902;AF=0.379792;AN=5008;NS=2504;DP=18195;EAS_AF=0.3244;AMR_AF=0.2507;AFR_AF=0.5431;EUR_AF=0.336;SAS_AF=0.3528;AA=C|||;VT=SNP
6	32773883	rs7748699	C	G	100	PASS	AC=1901;AF=0.379593;AN=5008;NS=2504;DP=18444;EAS_AF=0.3234;AMR_AF=0.2522;AFR_AF=0.5424;EUR_AF=0.336;SAS_AF=0.3528;AA=C|||;VT=SNP
6	32774274	rs6912056	G	A	100	PASS	AC=862;AF=0.172125;AN=5008;NS=2504;DP=19641;EAS_AF=0.1181;AMR_AF=0.1124;AFR_AF=0.329;EUR_AF=0.172;SAS_AF=0.0583;AA=G|||;VT=SNP
6	32774291	rs9276772	C	G	100	PASS	AC=234;AF=0.0467252;AN=5008;NS=2504;DP=19617;EAS_AF=0;AMR_AF=0.0418;AFR_AF=0.0915;EUR_AF=0.0835;SAS_AF=0;AA=C|||;VT=SNP
6	32774318	rs28744288	G	A	100	PASS	AC=255;AF=0.0509185;AN=5008;NS=2504;DP=20105;EAS_AF=0.0268;AMR_AF=0.0461;AFR_AF=0.0015;EUR_AF=0.0845;SAS_AF=0.1115;AA=G|||;VT=SNP
6	32774385	rs2857141	A	G	100	PASS	AC=3506;AF=0.70008;AN=5008;NS=2504;DP=19563;EAS_AF=0.6935;AMR_AF=0.6095;AFR_AF=0.6808;EUR_AF=0.674;SAS_AF=0.8241;AA=A|||;VT=SNP
6	32774416	rs35921062	C	T	100	PASS	AC=137;AF=0.0273562;AN=5008;NS=2504;DP=19357;EAS_AF=0.0437;AMR_AF=0.0576;AFR_AF=0.0038;EUR_AF=0.0398;SAS_AF=0.0082;AA=C|||;VT=SNP
6	32774465	rs6912414	G	A	100	PASS	AC=1623;AF=0.324081;AN=5008;NS=2504;DP=18491;EAS_AF=0.3145;AMR_AF=0.2349;AFR_AF=0.3669;EUR_AF=0.331;SAS_AF=0.3323;AA=G|||;VT=SNP
6	32774788	rs2621343	C	T	100	PASS	AC=3505;AF=0.69988;AN=5008;NS=2504;DP=13265;EAS_AF=0.6925;AMR_AF=0.6095;AFR_AF=0.6808;EUR_AF=0.674;SAS_AF=0.8241;AA=T|||;VT=SNP
6	32774792	rs2857140	G	A	100	PASS	AC=1606;AF=0.320687;AN=5008;NS=2504;DP=12767;EAS_AF=0.369;AMR_AF=0.3588;AFR_AF=0.1384;EUR_AF=0.338;SAS_AF=0.4724;AA=G|||;VT=SNP
6	32774920	rs28744289	G	T	100	PASS	AC=421;AF=0.0840655;AN=5008;NS=2504;DP=16245;EAS_AF=0.127;AMR_AF=0.0476;AFR_AF=0.003;EUR_AF=0.0845;SAS_AF=0.1748;AA=G|||;VT=SNP
6	32774954	rs6917611	G	C	100	PASS	AC=2319;AF=0.463059;AN=5008;NS=2504;DP=17490;EAS_AF=0.4494;AMR_AF=0.2983;AFR_AF=0.5454;EUR_AF=0.4205;SAS_AF=0.5266;AA=C|||;VT=SNP
6	32775001	rs6917315	C	T	100	PASS	AC=1624;AF=0.324281;AN=5008;NS=2504;DP=17234;EAS_AF=0.3145;AMR_AF=0.2349;AFR_AF=0.3676;EUR_AF=0.331;SAS_AF=0.3323;AA=C|||;VT=SNP
6	32775004	rs2621342	C	T	100	PASS	AC=1607;AF=0.320887;AN=5008;NS=2504;DP=17182;EAS_AF=0.37;AMR_AF=0.3588;AFR_AF=0.1384;EUR_AF=0.338;SAS_AF=0.4724;AA=C|||;VT=SNP
6	32775235	rs1480381	A	T	100	PASS	AC=1607;AF=0.320887;AN=5008;NS=2504;DP=18029;EAS_AF=0.37;AMR_AF=0.3588;AFR_AF=0.1384;EUR_AF=0.338;SAS_AF=0.4724;AA=A|||;VT=SNP
6	32775253	rs17213630	G	A	100	PASS	AC=622;AF=0.124201;AN=5008;NS=2504;DP=18665;EAS_AF=0.1667;AMR_AF=0.1124;AFR_AF=0.0378;EUR_AF=0.1571;SAS_AF=0.1718;AA=G|||;VT=SNP
6	32775312	rs9276778	G	A	100	PASS	AC=1891;AF=0.377596;AN=5008;NS=2504;DP=20084;EAS_AF=0.3234;AMR_AF=0.2507;AFR_AF=0.5424;EUR_AF=0.336;SAS_AF=0.3436;AA=G|||;VT=SNP
6	32775465	rs2857139	C	G	100	PASS	AC=3498;AF=0.698482;AN=5008;NS=2504;DP=19412;EAS_AF=0.6935;AMR_AF=0.6095;AFR_AF=0.6808;EUR_AF=0.674;SAS_AF=0.816;AA=C|||;VT=SNP
6	32775480	rs2621340	T	C	100	PASS	AC=1608;AF=0.321086;AN=5008;NS=2504;DP=18872;EAS_AF=0.371;AMR_AF=0.3588;AFR_AF=0.1384;EUR_AF=0.338;SAS_AF=0.4724;AA=T|||;VT=SNP
6	32775563	rs3101941	A	G	100	PASS	AC=3498;AF=0.698482;AN=5008;NS=2504;DP=18891;EAS_AF=0.6935;AMR_AF=0.6095;AFR_AF=0.6808;EUR_AF=0.674;SAS_AF=0.816;AA=G|||;VT=SNP
6	32775582	rs2621339	C	A	100	PASS	AC=1608;AF=0.321086;AN=5008;NS=2504;DP=18880;EAS_AF=0.37;AMR_AF=0.3588;AFR_AF=0.1384;EUR_AF=0.338;SAS_AF=0.4734;AA=C|||;VT=SNP
6	32775602	rs2857137	A	G	100	PASS	AC=3498;AF=0.698482;AN=5008;NS=2504;DP=18470;EAS_AF=0.6935;AMR_AF=0.6095;AFR_AF=0.6808;EUR_AF=0.674;SAS_AF=0.816;AA=G|||;VT=SNP
6	32775686	rs2857136	A	G	100	PASS	AC=3497;AF=0.698283;AN=5008;NS=2504;DP=20677;EAS_AF=0.6935;AMR_AF=0.6095;AFR_AF=0.6808;EUR_AF=0.674;SAS_AF=0.8149;AA=G|||;VT=SNP
6	32775809	rs7382619	C	T	100	PASS	AC=1891;AF=0.377596;AN=5008;NS=2504;DP=20975;EAS_AF=0.3234;AMR_AF=0.2507;AFR_AF=0.5424;EUR_AF=0.336;SAS_AF=0.3436;AA=c|||;VT=SNP
6	32775821	rs2857135	A	G	100	PASS	AC=3498;AF=0.698482;AN=5008;NS=2504;DP=20164;EAS_AF=0.6935;AMR_AF=0.6095;AFR_AF=0.6808;EUR_AF=0.674;SAS_AF=0.816;AA=a|||;VT=SNP
6	32775828	rs2857134	C	T	100	PASS	AC=1607;AF=0.320887;AN=5008;NS=2504;DP=19975;EAS_AF=0.37;AMR_AF=0.3588;AFR_AF=0.1384;EUR_AF=0.338;SAS_AF=0.4724;AA=C|||;VT=SNP
6	32776087	rs7382649	C	T	100	PASS	AC=1890;AF=0.377396;AN=5008;NS=2504;DP=19215;EAS_AF=0.3234;AMR_AF=0.2507;AFR_AF=0.5424;EUR_AF=0.336;SAS_AF=0.3425;AA=C|||;VT=SNP
6	32776120	rs2857133	A	G	100	PASS	AC=3497;AF=0.698283;AN=5008;NS=2504;DP=19354;EAS_AF=0.6925;AMR_AF=0.6095;AFR_AF=0.6808;EUR_AF=0.674;SAS_AF=0.816;AA=G|||;VT=SNP
6	32776179	rs2857132	G	A	100	PASS	AC=1607;AF=0.320887;AN=5008;NS=2504;DP=20016;EAS_AF=0.37;AMR_AF=0.3588;AFR_AF=0.1384;EUR_AF=0.338;SAS_AF=0.4724;AA=G|||;VT=SNP
6	32776258	rs2857131	A	T	100	PASS	AC=1607;AF=0.320887;AN=5008;NS=2504;DP=21137;EAS_AF=0.37;AMR_AF=0.3588;AFR_AF=0.1384;EUR_AF=0.338;SAS_AF=0.4724;AA=A|||;VT=SNP
6	32776292	rs9276785	G	A	100	PASS	AC=1891;AF=0.377596;AN=5008;NS=2504;DP=21127;EAS_AF=0.3234;AMR_AF=0.2507;AFR_AF=0.5424;EUR_AF=0.336;SAS_AF=0.3436;AA=G|||;VT=SNP
6	32776414	rs2857130	T	A	100	PASS	AC=3500;AF=0.698882;AN=5008;NS=2504;DP=19517;EAS_AF=0.6935;AMR_AF=0.6095;AFR_AF=0.6831;EUR_AF=0.674;SAS_AF=0.8149;AA=A|||;VT=SNP
6	32776583	rs2621338	G	A	100	PASS	AC=1607;AF=0.320887;AN=5008;NS=2504;DP=18688;EAS_AF=0.37;AMR_AF=0.3588;AFR_AF=0.1384;EUR_AF=0.338;SAS_AF=0.4724;AA=G|||;VT=SNP
6	32776590	rs4513843	G	C	100	PASS	AC=825;AF=0.164736;AN=5008;NS=2504;DP=19047;EAS_AF=0.1181;AMR_AF=0.1095;AFR_AF=0.3026;EUR_AF=0.172;SAS_AF=0.0583;AA=G|||;VT=SNP
6	32776623	rs2857129	A	T	100	PASS	AC=3499;AF=0.698682;AN=5008;NS=2504;DP=19623;EAS_AF=0.6935;AMR_AF=0.6095;AFR_AF=0.6815;EUR_AF=0.674;SAS_AF=0.816;AA=T|||;VT=SNP
6	32776649	rs2621337	C	T	100	PASS	AC=1607;AF=0.320887;AN=5008;NS=2504;DP=19203;EAS_AF=0.37;AMR_AF=0.3588;AFR_AF=0.1384;EUR_AF=0.338;SAS_AF=0.4724;AA=C|||;VT=SNP
6	32776832	rs2857128	A	G	100	PASS	AC=3498;AF=0.698482;AN=5008;NS=2504;DP=18187;EAS_AF=0.6935;AMR_AF=0.6095;AFR_AF=0.6808;EUR_AF=0.674;SAS_AF=0.816;AA=G|||;VT=SNP
6	32776854	rs2857127	A	G	100	PASS	AC=3499;AF=0.698682;AN=5008;NS=2504;DP=18074;EAS_AF=0.6935;AMR_AF=0.6095;AFR_AF=0.6808;EUR_AF=0.675;SAS_AF=0.816;AA=G|||;VT=SNP
6	32776921	rs1054684	T	C	100	PASS	AC=89;AF=0.0177716;AN=5008;NS=2504;DP=16854;EAS_AF=0;AMR_AF=0.0202;AFR_AF=0.0023;EUR_AF=0.0716;SAS_AF=0;AA=T|||;VT=SNP
6	32776976	rs2621336	C	T	100	PASS	AC=3498;AF=0.698482;AN=5008;NS=2504;DP=18269;EAS_AF=0.6935;AMR_AF=0.6095;AFR_AF=0.6808;EUR_AF=0.674;SAS_AF=0.816;AA=T|||;VT=SNP
6	32776995	rs34422230	T	C	100	PASS	AC=43;AF=0.00858626;AN=5008;NS=2504;DP=18711;EAS_AF=0;AMR_AF=0.0043;AFR_AF=0.003;EUR_AF=0.0348;SAS_AF=0.001;AA=T|||;VT=SNP
6	32777140	rs2857126	C	T	100	PASS	AC=3498;AF=0.698482;AN=5008;NS=2504;DP=17980;EAS_AF=0.6935;AMR_AF=0.6095;AFR_AF=0.6808;EUR_AF=0.674;SAS_AF=0.816;AA=T|||;VT=SNP
6	32777150	rs2127674	A	G	100	PASS	AC=1607;AF=0.320887;AN=5008;NS=2504;DP=17473;EAS_AF=0.37;AMR_AF=0.3588;AFR_AF=0.1384;EUR_AF=0.338;SAS_AF=0.4724;AA=A|||;VT=SNP
6	32777198	rs6929856	C	A	100	PASS	AC=3498;AF=0.698482;AN=5008;NS=2504;DP=17121;EAS_AF=0.6935;AMR_AF=0.6095;AFR_AF=0.6808;EUR_AF=0.674;SAS_AF=0.816;AA=A|||;VT=SNP
6	32777216	rs6929867	C	T	100	PASS	AC=3498;AF=0.698482;AN=5008;NS=2504;DP=17540;EAS_AF=0.6935;AMR_AF=0.6095;AFR_AF=0.6808;EUR_AF=0.674;SAS_AF=0.816;AA=T|||;VT=SNP
6	32777305	rs2857124	T	A	100	PASS	AC=3497;AF=0.698283;AN=5008;NS=2504;DP=16893;EAS_AF=0.6935;AMR_AF=0.6095;AFR_AF=0.68;EUR_AF=0.674;SAS_AF=0.816;AA=A|||;VT=SNP
6	32777319	rs6929904	A	C	100	PASS	AC=1890;AF=0.377396;AN=5008;NS=2504;DP=16704;EAS_AF=0.3234;AMR_AF=0.2507;AFR_AF=0.5416;EUR_AF=0.336;SAS_AF=0.3436;AA=A|||;VT=SNP
6	32777335	rs4947352	A	G	100	PASS	AC=658;AF=0.13139;AN=5008;NS=2504;DP=16833;EAS_AF=0.1667;AMR_AF=0.1153;AFR_AF=0.0635;EUR_AF=0.1571;SAS_AF=0.1718;AA=A|||;VT=SNP
6	32777429	rs2857123	A	T	100	PASS	AC=1607;AF=0.320887;AN=5008;NS=2504;DP=16935;EAS_AF=0.37;AMR_AF=0.3588;AFR_AF=0.1384;EUR_AF=0.338;SAS_AF=0.4724;AA=A|||;VT=SNP
6	32777472	rs2857122	G	A	100	PASS	AC=3497;AF=0.698283;AN=5008;NS=2504;DP=18303;EAS_AF=0.6935;AMR_AF=0.6095;AFR_AF=0.68;EUR_AF=0.674;SAS_AF=0.816;AA=A|||;VT=SNP
6	32777533	rs2857121	T	C	100	PASS	AC=3497;AF=0.698283;AN=5008;NS=2504;DP=18579;EAS_AF=0.6925;AMR_AF=0.6095;AFR_AF=0.6808;EUR_AF=0.674;SAS_AF=0.816;AA=C|||;VT=SNP
6	32777540	rs7383081	C	T	100	PASS	AC=1623;AF=0.324081;AN=5008;NS=2504;DP=18520;EAS_AF=0.3145;AMR_AF=0.2349;AFR_AF=0.3669;EUR_AF=0.331;SAS_AF=0.3323;AA=C|||;VT=SNP
6	32777556	rs7381867	T	G	100	PASS	AC=1891;AF=0.377596;AN=5008;NS=2504;DP=17562;EAS_AF=0.3234;AMR_AF=0.2507;AFR_AF=0.5424;EUR_AF=0.336;SAS_AF=0.3436;AA=T|||;VT=SNP
6	32777605	rs2857120	T	C	100	PASS	AC=1607;AF=0.320887;AN=5008;NS=2504;DP=16330;EAS_AF=0.37;AMR_AF=0.3588;AFR_AF=0.1384;EUR_AF=0.338;SAS_AF=0.4724;AA=T|||;VT=SNP
6	32777678	rs4947353	G	A	100	PASS	AC=591;AF=0.118011;AN=5008;NS=2504;DP=17085;EAS_AF=0.1667;AMR_AF=0.1066;AFR_AF=0.0174;EUR_AF=0.1571;SAS_AF=0.1718;AA=G|||;VT=SNP
6	32777752	rs12207915	T	C	100	PASS	AC=434;AF=0.0866613;AN=5008;NS=2504;DP=17286;EAS_AF=0.1825;AMR_AF=0.0749;AFR_AF=0.0091;EUR_AF=0.0676;SAS_AF=0.1207;AA=T|||;VT=SNP
6	32777853	rs2857119	C	T	100	PASS	AC=1608;AF=0.321086;AN=5008;NS=2504;DP=18083;EAS_AF=0.37;AMR_AF=0.3588;AFR_AF=0.1384;EUR_AF=0.339;SAS_AF=0.4724;AA=C|||;VT=SNP
6	32777900	rs2857118	G	A	100	PASS	AC=1608;AF=0.321086;AN=5008;NS=2504;DP=15518;EAS_AF=0.371;AMR_AF=0.3588;AFR_AF=0.1384;EUR_AF=0.338;SAS_AF=0.4724;AA=g|||;VT=SNP
6	32778026	rs2857117	C	T	100	PASS	AC=1607;AF=0.320887;AN=5008;NS=2504;DP=20460;EAS_AF=0.37;AMR_AF=0.3588;AFR_AF=0.1384;EUR_AF=0.338;SAS_AF=0.4724;AA=C|||;VT=SNP
6	32778052	rs2621334	A	C	100	PASS	AC=3498;AF=0.698482;AN=5008;NS=2504;DP=18599;EAS_AF=0.6935;AMR_AF=0.6095;AFR_AF=0.6808;EUR_AF=0.674;SAS_AF=0.816;AA=C|||;VT=SNP
6	32778077	rs115196245	G	C	100	PASS	AC=37;AF=0.00738818;AN=5008;NS=2504;DP=18771;EAS_AF=0;AMR_AF=0.0101;AFR_AF=0.0023;EUR_AF=0.0258;SAS_AF=0.001;AA=G|||;VT=SNP
6	32778153	rs2857116	A	G	100	PASS	AC=3498;AF=0.698482;AN=5008;NS=2504;DP=20520;EAS_AF=0.6935;AMR_AF=0.6095;AFR_AF=0.6808;EUR_AF=0.674;SAS_AF=0.816;AA=G|||;VT=SNP
6	32778263	rs2621333	C	T	100	PASS	AC=1607;AF=0.320887;AN=5008;NS=2504;DP=20450;EAS_AF=0.37;AMR_AF=0.3588;AFR_AF=0.1384;EUR_AF=0.338;SAS_AF=0.4724;AA=C|||;VT=SNP
6	32778281	rs2857115	G	A	100	PASS	AC=1461;AF=0.291733;AN=5008;NS=2504;DP=20839;EAS_AF=0.3562;AMR_AF=0.3473;AFR_AF=0.1339;EUR_AF=0.3082;SAS_AF=0.3824;AA=G|||;VT=SNP
6	32778326	rs78084276	G	T	100	PASS	AC=158;AF=0.0315495;AN=5008;NS=2504;DP=21016;EAS_AF=0.0556;AMR_AF=0.0202;AFR_AF=0.003;EUR_AF=0.0507;SAS_AF=0.0337;AA=G|||;VT=SNP
6	32778422	rs9276796	G	T	100	PASS	AC=3230;AF=0.644968;AN=5008;NS=2504;DP=19879;EAS_AF=0.6845;AMR_AF=0.5937;AFR_AF=0.5053;EUR_AF=0.669;SAS_AF=0.8047;AA=G|||;VT=SNP
6	32778531	rs7383433	A	G	100	PASS	AC=3497;AF=0.698283;AN=5008;NS=2504;DP=21544;EAS_AF=0.6935;AMR_AF=0.6095;AFR_AF=0.6808;EUR_AF=0.673;SAS_AF=0.816;AA=G|||;VT=SNP
6	32778882	rs35393932	C	T	100	PASS	AC=588;AF=0.117412;AN=5008;NS=2504;DP=6400;EAS_AF=0.0179;AMR_AF=0.062;AFR_AF=0.3502;EUR_AF=0.0109;SAS_AF=0.0542;AA=C|||;VT=SNP
6	32779073	rs11968393	T	G	100	PASS	AC=589;AF=0.117612;AN=5008;NS=2504;DP=5849;EAS_AF=0.0179;AMR_AF=0.062;AFR_AF=0.351;EUR_AF=0.0109;SAS_AF=0.0542;AA=T|||;VT=SNP
6	32779090	rs2894295	C	G	100	PASS	AC=1784;AF=0.35623;AN=5008;NS=2504;DP=6113;EAS_AF=0.122;AMR_AF=0.2147;AFR_AF=0.5144;EUR_AF=0.1074;SAS_AF=0.7403;AA=G|||;VT=SNP
6	32779164	rs11965854	G	A	100	PASS	AC=589;AF=0.117612;AN=5008;NS=2504;DP=6694;EAS_AF=0.0179;AMR_AF=0.062;AFR_AF=0.351;EUR_AF=0.0109;SAS_AF=0.0542;AA=A|||;VT=SNP
6	32779276	rs2894296	T	C	100	PASS	AC=589;AF=0.117612;AN=5008;NS=2504;DP=7253;EAS_AF=0.0179;AMR_AF=0.062;AFR_AF=0.351;EUR_AF=0.0109;SAS_AF=0.0542;AA=T|||;VT=SNP
6	32779352	rs2894297	A	C	100	PASS	AC=589;AF=0.117612;AN=5008;NS=2504;DP=7159;EAS_AF=0.0179;AMR_AF=0.062;AFR_AF=0.351;EUR_AF=0.0109;SAS_AF=0.0542;AA=C|||;VT=SNP
6	32779642	rs2097293	G	A	100	PASS	AC=333;AF=0.0664936;AN=5008;NS=2504;DP=6980;EAS_AF=0.0089;AMR_AF=0.0187;AFR_AF=0.2216;EUR_AF=0.006;SAS_AF=0.0123;AA=A|||;VT=SNP
6	32779803	rs2097292	C	T	100	PASS	AC=592;AF=0.118211;AN=5008;NS=2504;DP=6331;EAS_AF=0.0169;AMR_AF=0.062;AFR_AF=0.351;EUR_AF=0.0109;SAS_AF=0.0583;AA=T|||;VT=SNP
6	32779996	rs2857114	G	A	100	PASS	AC=3230;AF=0.644968;AN=5008;NS=2504;DP=21604;EAS_AF=0.6845;AMR_AF=0.5937;AFR_AF=0.5053;EUR_AF=0.669;SAS_AF=0.8047;AA=G|||;VT=SNP
6	32780156	rs9276807	G	A	100	PASS	AC=1485;AF=0.296526;AN=5008;NS=2504;DP=19885;EAS_AF=0.2857;AMR_AF=0.2262;AFR_AF=0.3661;EUR_AF=0.329;SAS_AF=0.2301;AA=G|||;VT=SNP
6	32780201	rs2857113	C	T	100	PASS	AC=3498;AF=0.698482;AN=5008;NS=2504;DP=19589;EAS_AF=0.6935;AMR_AF=0.6095;AFR_AF=0.6808;EUR_AF=0.674;SAS_AF=0.816;AA=C|||;VT=SNP
6	32780294	rs2857112	T	A	100	PASS	AC=159;AF=0.0317492;AN=5008;NS=2504;DP=18725;EAS_AF=0.002;AMR_AF=0.0648;AFR_AF=0.0522;EUR_AF=0.0388;SAS_AF=0.0041;AA=T|||;VT=SNP
6	32780317	rs2621332	G	A	100	PASS	AC=3497;AF=0.698283;AN=5008;NS=2504;DP=19242;EAS_AF=0.6935;AMR_AF=0.6081;AFR_AF=0.6808;EUR_AF=0.674;SAS_AF=0.816;AA=A|||;VT=SNP
6	32780470	rs2621331	C	T	100	PASS	AC=3088;AF=0.616613;AN=5008;NS=2504;DP=20557;EAS_AF=0.6558;AMR_AF=0.5807;AFR_AF=0.5038;EUR_AF=0.667;SAS_AF=0.7025;AA=T|||;VT=SNP
6	32780572	rs10364	T	C	100	PASS	AC=660;AF=0.131789;AN=5008;NS=2504;DP=20377;EAS_AF=0.1677;AMR_AF=0.1153;AFR_AF=0.0643;EUR_AF=0.1571;SAS_AF=0.1718;AA=T|||;VT=SNP
6	32780724	rs11244	G	A	100	PASS	AC=1284;AF=0.25639;AN=5008;NS=2504;DP=18515;EAS_AF=0.2272;AMR_AF=0.1945;AFR_AF=0.2814;EUR_AF=0.2773;SAS_AF=0.2751;AA=G|||;VT=SNP
6	32780914	rs2070120	G	A	100	PASS	AC=480;AF=0.0958466;AN=5008;NS=2504;DP=21040;EAS_AF=0.0645;AMR_AF=0.0461;AFR_AF=0.1914;EUR_AF=0.0845;SAS_AF=0.046;AA=G|||;VT=SNP
6	32780957	rs41258084	C	T	100	PASS	AC=138;AF=0.0275559;AN=5008;NS=2504;DP=21617;EAS_AF=0.0437;AMR_AF=0.0591;AFR_AF=0.0038;EUR_AF=0.0398;SAS_AF=0.0082;AA=C|||;VT=SNP;EX_TARGET
6	32781076	rs17220087	C	A	100	PASS	AC=483;AF=0.0964457;AN=5008;NS=2504;DP=16964;EAS_AF=0.0645;AMR_AF=0.0476;AFR_AF=0.1906;EUR_AF=0.0865;SAS_AF=0.047;AA=C|||;VT=SNP
6	32781112	rs2071479	C	T	100	PASS	AC=85;AF=0.0169728;AN=5008;NS=2504;DP=17479;EAS_AF=0.0298;AMR_AF=0.0101;AFR_AF=0.0136;EUR_AF=0.0288;SAS_AF=0.001;AA=C|||;VT=SNP
6	32781121	rs17213693	G	C	100	PASS	AC=481;AF=0.0960463;AN=5008;NS=2504;DP=17534;EAS_AF=0.0645;AMR_AF=0.0461;AFR_AF=0.1921;EUR_AF=0.0845;SAS_AF=0.046;AA=C|||;VT=SNP
6	32781433	rs11967235	C	T	100	PASS	AC=297;AF=0.0593051;AN=5008;NS=2504;DP=17440;EAS_AF=0.0099;AMR_AF=0.0231;AFR_AF=0.1702;EUR_AF=0.0338;SAS_AF=0.0123;AA=C|||;VT=SNP
6	32781524	rs2621330	C	T	100	PASS	AC=159;AF=0.0317492;AN=5008;NS=2504;DP=17154;EAS_AF=0.002;AMR_AF=0.0648;AFR_AF=0.0522;EUR_AF=0.0388;SAS_AF=0.0041;AA=C|||;VT=SNP;EX_TARGET
6	32781554	rs2070121	G	A	100	PASS	AC=472;AF=0.0942492;AN=5008;NS=2504;DP=19018;EAS_AF=0.0645;AMR_AF=0.0461;AFR_AF=0.1853;EUR_AF=0.0845;SAS_AF=0.046;AA=G|||;VT=SNP;EX_TARGET
6	32781776	rs2856997	C	A	100	PASS	AC=2538;AF=0.506789;AN=5008;NS=2504;DP=18909;EAS_AF=0.4931;AMR_AF=0.4496;AFR_AF=0.5129;EUR_AF=0.4414;SAS_AF=0.6207;AA=A|||;VT=SNP
6	32781954	rs17213728	A	G	100	PASS	AC=296;AF=0.0591054;AN=5008;NS=2504;DP=21293;EAS_AF=0.0089;AMR_AF=0.0231;AFR_AF=0.1702;EUR_AF=0.0338;SAS_AF=0.0123;AA=A|||;VT=SNP
6	32782018	rs16870880	C	T	100	PASS	AC=472;AF=0.0942492;AN=5008;NS=2504;DP=22165;EAS_AF=0.0645;AMR_AF=0.0461;AFR_AF=0.1853;EUR_AF=0.0845;SAS_AF=0.046;AA=c|||;VT=SNP
6	32782112	rs11575907	C	T	100	PASS	AC=149;AF=0.0297524;AN=5008;NS=2504;DP=22010;EAS_AF=0.0149;AMR_AF=0.0115;AFR_AF=0.0045;EUR_AF=0.0318;SAS_AF=0.09;AA=C|||;VT=SNP;EX_TARGET
6	32782149	rs17501267	G	A	100	PASS	AC=176;AF=0.0351438;AN=5008;NS=2504;DP=21326;EAS_AF=0.0556;AMR_AF=0.0231;AFR_AF=0.0151;EUR_AF=0.0507;SAS_AF=0.0337;AA=G|||;VT=SNP;EX_TARGET
6	32782387	rs2071475	G	A	100	PASS	AC=1144;AF=0.228435;AN=5008;NS=2504;DP=20916;EAS_AF=0.2421;AMR_AF=0.3012;AFR_AF=0.1346;EUR_AF=0.2237;SAS_AF=0.2945;AA=G|||;VT=SNP;EX_TARGET
6	32782582	rs2071474	C	T	100	PASS	AC=1546;AF=0.308706;AN=5008;NS=2504;DP=20448;EAS_AF=0.3651;AMR_AF=0.3487;AFR_AF=0.1362;EUR_AF=0.3082;SAS_AF=0.456;AA=C|||;VT=SNP
6	32782605	rs2071473	C	T	100	PASS	AC=2200;AF=0.439297;AN=5008;NS=2504;DP=20792;EAS_AF=0.4296;AMR_AF=0.4121;AFR_AF=0.4017;EUR_AF=0.3857;SAS_AF=0.5746;AA=T|||;VT=SNP
6	32782795	rs41316241	C	A	100	PASS	AC=139;AF=0.0277556;AN=5008;NS=2504;DP=19964;EAS_AF=0.0437;AMR_AF=0.0605;AFR_AF=0.0038;EUR_AF=0.0398;SAS_AF=0.0082;AA=C|||;VT=SNP;EX_TARGET
6	32783086	rs7383287	A	G	100	PASS	AC=663;AF=0.132388;AN=5008;NS=2504;DP=20437;EAS_AF=0.0308;AMR_AF=0.1268;AFR_AF=0.1831;EUR_AF=0.1839;SAS_AF=0.1196;AA=A|||;VT=SNP;EX_TARGET
6	32783295	rs28361064	T	G	100	PASS	AC=256;AF=0.0511182;AN=5008;NS=2504;DP=20121;EAS_AF=0.0268;AMR_AF=0.0476;AFR_AF=0.0015;EUR_AF=0.0845;SAS_AF=0.1115;AA=T|||;VT=SNP
6	32783337	rs2856995	T	A	100	PASS	AC=2518;AF=0.502796;AN=5008;NS=2504;DP=20744;EAS_AF=0.6101;AMR_AF=0.4539;AFR_AF=0.4153;EUR_AF=0.4404;SAS_AF=0.6094;AA=A|||;VT=SNP
6	32783365	rs2857111	T	C	100	PASS	AC=472;AF=0.0942492;AN=5008;NS=2504;DP=20649;EAS_AF=0.1845;AMR_AF=0.0519;AFR_AF=0.0885;EUR_AF=0.0835;SAS_AF=0.0501;AA=T|||;VT=SNP
6	32783387	rs60601161	C	T	100	PASS	AC=371;AF=0.0740815;AN=5008;NS=2504;DP=19717;EAS_AF=0.126;AMR_AF=0.0389;AFR_AF=0.1384;EUR_AF=0.0328;SAS_AF=0.001;AA=C|||;VT=SNP
6	32783405	rs1383258	C	T	100	PASS	AC=508;AF=0.101438;AN=5008;NS=2504;DP=19301;EAS_AF=0.0605;AMR_AF=0.0533;AFR_AF=0.1929;EUR_AF=0.0527;SAS_AF=0.1043;AA=c|||;VT=SNP
6	32783406	rs76440421	G	A	100	PASS	AC=195;AF=0.0389377;AN=5008;NS=2504;DP=19273;EAS_AF=0.0595;AMR_AF=0.0231;AFR_AF=0.0151;EUR_AF=0.0507;SAS_AF=0.0491;AA=G|||;VT=SNP
6	32783450	rs17501287	C	G	100	PASS	AC=195;AF=0.0389377;AN=5008;NS=2504;DP=19909;EAS_AF=0.0595;AMR_AF=0.0231;AFR_AF=0.0151;EUR_AF=0.0507;SAS_AF=0.0491;AA=C|||;VT=SNP
6	32783896	rs2621326	G	A	100	PASS	AC=2519;AF=0.502995;AN=5008;NS=2504;DP=18625;EAS_AF=0.6101;AMR_AF=0.4539;AFR_AF=0.416;EUR_AF=0.4404;SAS_AF=0.6094;AA=A|||;VT=SNP
6	32784073	rs2859579	G	T	100	PASS	AC=1547;AF=0.308906;AN=5008;NS=2504;DP=21121;EAS_AF=0.3651;AMR_AF=0.3487;AFR_AF=0.1369;EUR_AF=0.3082;SAS_AF=0.456;AA=G|||;VT=SNP
6	32784098	rs9404998	G	A	100	PASS	AC=276;AF=0.0551118;AN=5008;NS=2504;DP=21373;EAS_AF=0.125;AMR_AF=0.0288;AFR_AF=0.0726;EUR_AF=0.0328;SAS_AF=0.001;AA=G|||;VT=SNP
6	32784304	rs55875672	C	T	100	PASS	AC=81;AF=0.0161741;AN=5008;NS=2504;DP=20325;EAS_AF=0;AMR_AF=0.036;AFR_AF=0.0129;EUR_AF=0.0388;SAS_AF=0;AA=C|||;VT=SNP
6	32784620	rs2071472	C	T	100	PASS	AC=1547;AF=0.308906;AN=5008;NS=2504;DP=20191;EAS_AF=0.3651;AMR_AF=0.3487;AFR_AF=0.1369;EUR_AF=0.3082;SAS_AF=0.456;AA=c|||;VT=SNP
6	32784676	rs2071554	C	T	100	PASS	AC=501;AF=0.10004;AN=5008;NS=2504;DP=18979;EAS_AF=0.0595;AMR_AF=0.0533;AFR_AF=0.1914;EUR_AF=0.0497;SAS_AF=0.1033;AA=C|||;VT=SNP;EX_TARGET
6	32784753	rs2071470	T	C	100	PASS	AC=1547;AF=0.308906;AN=5008;NS=2504;DP=18198;EAS_AF=0.3651;AMR_AF=0.3487;AFR_AF=0.1369;EUR_AF=0.3082;SAS_AF=0.456;AA=T|||;VT=SNP
6	32784783	rs2071469	C	T	100	PASS	AC=2019;AF=0.403155;AN=5008;NS=2504;DP=19399;EAS_AF=0.5506;AMR_AF=0.4006;AFR_AF=0.2247;EUR_AF=0.3917;SAS_AF=0.5061;AA=T|||;VT=SNP
6	32785029	rs2071547	T	C	100	PASS	AC=470;AF=0.0938498;AN=5008;NS=2504;DP=18382;EAS_AF=0.1855;AMR_AF=0.0519;AFR_AF=0.0862;EUR_AF=0.0835;SAS_AF=0.0501;AA=C|||;VT=SNP
6	32785035	rs2071468	A	G	100	PASS	AC=472;AF=0.0942492;AN=5008;NS=2504;DP=18335;EAS_AF=0.1855;AMR_AF=0.0519;AFR_AF=0.0877;EUR_AF=0.0835;SAS_AF=0.0501;AA=A|||;VT=SNP
6	32785142	rs55888430	G	A	100	PASS	AC=157;AF=0.0313498;AN=5008;NS=2504;DP=18522;EAS_AF=0.0298;AMR_AF=0.0245;AFR_AF=0.0537;EUR_AF=0.0378;SAS_AF=0.001;AA=G|||;VT=SNP
6	32785275	rs7742120	G	A	100	PASS	AC=472;AF=0.0942492;AN=5008;NS=2504;DP=18564;EAS_AF=0.1855;AMR_AF=0.0519;AFR_AF=0.0877;EUR_AF=0.0835;SAS_AF=0.0501;AA=G|||;VT=SNP
6	32785284	rs7762120	T	C	100	PASS	AC=472;AF=0.0942492;AN=5008;NS=2504;DP=18296;EAS_AF=0.1855;AMR_AF=0.0519;AFR_AF=0.0877;EUR_AF=0.0835;SAS_AF=0.0501;AA=T|||;VT=SNP
6	32785515	rs2857107	C	T	100	PASS	AC=885;AF=0.176717;AN=5008;NS=2504;DP=16591;EAS_AF=0.1825;AMR_AF=0.1643;AFR_AF=0.2708;EUR_AF=0.1372;SAS_AF=0.093;AA=C|||;VT=SNP
6	32785714	rs2061952	T	C	100	PASS	AC=1145;AF=0.228634;AN=5008;NS=2504;DP=17440;EAS_AF=0.2421;AMR_AF=0.3012;AFR_AF=0.1346;EUR_AF=0.2247;SAS_AF=0.2945;AA=T|||;VT=SNP
6	32785841	rs73410764	C	T	100	PASS	AC=500;AF=0.0998403;AN=5008;NS=2504;DP=19020;EAS_AF=0.0595;AMR_AF=0.0533;AFR_AF=0.1914;EUR_AF=0.0487;SAS_AF=0.1033;AA=C|||;VT=SNP
6	32785904	rs2157077	G	T	100	PASS	AC=1815;AF=0.36242;AN=5008;NS=2504;DP=19347;EAS_AF=0.4008;AMR_AF=0.4006;AFR_AF=0.2224;EUR_AF=0.3907;SAS_AF=0.456;AA=T|||;VT=SNP
6	32786068	rs17429444	A	G	100	PASS	AC=304;AF=0.0607029;AN=5008;NS=2504;DP=20170;EAS_AF=0.0228;AMR_AF=0.0807;AFR_AF=0.0083;EUR_AF=0.1074;SAS_AF=0.1084;AA=A|||;VT=SNP
6	32786291	rs28361065	G	A	100	PASS	AC=203;AF=0.0405351;AN=5008;NS=2504;DP=17561;EAS_AF=0.0198;AMR_AF=0.0461;AFR_AF=0.0015;EUR_AF=0.0746;SAS_AF=0.0757;AA=g|||;VT=SNP
6	32786382	rs9368743	A	G	100	PASS	AC=271;AF=0.0541134;AN=5008;NS=2504;DP=17812;EAS_AF=0.121;AMR_AF=0.0317;AFR_AF=0.0711;EUR_AF=0.0318;SAS_AF=0.001;AA=A|||;VT=SNP
6	32786516	rs78042421	C	T	100	PASS	AC=193;AF=0.0385383;AN=5008;NS=2504;DP=17564;EAS_AF=0.0605;AMR_AF=0.0216;AFR_AF=0.0136;EUR_AF=0.0507;SAS_AF=0.0491;AA=C|||;VT=SNP
6	32786833	rs1894408	C	G	100	PASS	AC=2320;AF=0.463259;AN=5008;NS=2504;DP=22546;EAS_AF=0.5784;AMR_AF=0.4323;AFR_AF=0.4183;EUR_AF=0.3976;SAS_AF=0.4949;AA=G|||;VT=SNP
6	32786882	rs3763355	T	C	100	PASS	AC=323;AF=0.0644968;AN=5008;NS=2504;DP=20505;EAS_AF=0.0833;AMR_AF=0.1282;AFR_AF=0.003;EUR_AF=0.0765;SAS_AF=0.0706;AA=T|||;VT=SNP
6	32786917	rs3763354	G	A	100	PASS	AC=4265;AF=0.851637;AN=5008;NS=2504;DP=20102;EAS_AF=0.8899;AMR_AF=0.8098;AFR_AF=0.8896;EUR_AF=0.8012;SAS_AF=0.8425;AA=A|||;VT=SNP
6	32786975	rs3763353	G	A	100	PASS	AC=273;AF=0.0545128;AN=5008;NS=2504;DP=19922;EAS_AF=0.126;AMR_AF=0.0303;AFR_AF=0.0696;EUR_AF=0.0318;SAS_AF=0.001;AA=G|||;VT=SNP
6	32787036	rs1894407	C	A	100	PASS	AC=2320;AF=0.463259;AN=5008;NS=2504;DP=21364;EAS_AF=0.5784;AMR_AF=0.4323;AFR_AF=0.4183;EUR_AF=0.3976;SAS_AF=0.4949;AA=G|||;VT=SNP
6	32787056	rs1894406	C	T	100	PASS	AC=1972;AF=0.39377;AN=5008;NS=2504;DP=22083;EAS_AF=0.5486;AMR_AF=0.389;AFR_AF=0.2262;EUR_AF=0.3648;SAS_AF=0.4939;AA=T|||;VT=SNP
6	32787119	rs3763350	C	T	100	PASS	AC=274;AF=0.0547125;AN=5008;NS=2504;DP=21035;EAS_AF=0.126;AMR_AF=0.0303;AFR_AF=0.0703;EUR_AF=0.0318;SAS_AF=0.001;AA=T|||;VT=SNP
6	32787175	rs9784858	G	C	100	PASS	AC=592;AF=0.118211;AN=5008;NS=2504;DP=21377;EAS_AF=0.0893;AMR_AF=0.0677;AFR_AF=0.2337;EUR_AF=0.0964;SAS_AF=0.0501;AA=C|||;VT=SNP
6	32787308	rs17213735	G	T	100	PASS	AC=192;AF=0.0383387;AN=5008;NS=2504;DP=20470;EAS_AF=0.0625;AMR_AF=0.0216;AFR_AF=0.0136;EUR_AF=0.0497;SAS_AF=0.047;AA=G|||;VT=SNP
6	32787310	rs17213742	G	A	100	PASS	AC=190;AF=0.0379393;AN=5008;NS=2504;DP=20529;EAS_AF=0.0605;AMR_AF=0.0216;AFR_AF=0.0136;EUR_AF=0.0497;SAS_AF=0.047;AA=g|||;VT=SNP
6	32787337	rs17220136	C	T	100	PASS	AC=189;AF=0.0377396;AN=5008;NS=2504;DP=20269;EAS_AF=0.0595;AMR_AF=0.0202;AFR_AF=0.0136;EUR_AF=0.0487;SAS_AF=0.0491;AA=C|||;VT=SNP
6	32787570	rs2857106	T	C	100	PASS	AC=1087;AF=0.217053;AN=5008;NS=2504;DP=20051;EAS_AF=0.2401;AMR_AF=0.2882;AFR_AF=0.1384;EUR_AF=0.1849;SAS_AF=0.2822;AA=T|||;VT=SNP
6	32787592	rs17220157	G	A	100	PASS	AC=361;AF=0.0720847;AN=5008;NS=2504;DP=20785;EAS_AF=0.0298;AMR_AF=0.0432;AFR_AF=0.1921;EUR_AF=0.0457;SAS_AF=0.001;AA=G|||;VT=SNP
6	32787651	rs17213749	G	A	100	PASS	AC=82;AF=0.0163738;AN=5008;NS=2504;DP=21927;EAS_AF=0.0298;AMR_AF=0.0101;AFR_AF=0.0136;EUR_AF=0.0258;SAS_AF=0.001;AA=G|||;VT=SNP
6	32787996	rs17213756	C	T	100	PASS	AC=139;AF=0.0277556;AN=5008;NS=2504;DP=18344;EAS_AF=0.0437;AMR_AF=0.0605;AFR_AF=0.0038;EUR_AF=0.0398;SAS_AF=0.0082;AA=C|||;VT=SNP
6	32788137	rs59377618	T	C	100	PASS	AC=831;AF=0.165935;AN=5008;NS=2504;DP=24010;EAS_AF=0.2163;AMR_AF=0.0965;AFR_AF=0.2776;EUR_AF=0.1282;SAS_AF=0.0511;AA=C|||;VT=SNP
6	32788326	rs76497753	C	G	100	PASS	AC=184;AF=0.0367412;AN=5008;NS=2504;DP=17963;EAS_AF=0.0605;AMR_AF=0.0202;AFR_AF=0.0076;EUR_AF=0.0507;SAS_AF=0.0491;AA=c|||;VT=SNP
6	32788449	rs61299548	C	G	100	PASS	AC=633;AF=0.126398;AN=5008;NS=2504;DP=20449;EAS_AF=0.0605;AMR_AF=0.0663;AFR_AF=0.264;EUR_AF=0.0746;SAS_AF=0.1043;AA=G|||;VT=SNP
6	32788511	rs9784758	T	C	100	PASS	AC=633;AF=0.126398;AN=5008;NS=2504;DP=22022;EAS_AF=0.0605;AMR_AF=0.0663;AFR_AF=0.264;EUR_AF=0.0746;SAS_AF=0.1043;AA=C|||;VT=SNP
6	32788566	rs9784869	G	T	100	PASS	AC=633;AF=0.126398;AN=5008;NS=2504;DP=22262;EAS_AF=0.0605;AMR_AF=0.0663;AFR_AF=0.264;EUR_AF=0.0746;SAS_AF=0.1043;AA=T|||;VT=SNP
6	32788707	rs2621323	A	G	100	PASS	AC=2145;AF=0.428315;AN=5008;NS=2504;DP=20255;EAS_AF=0.4266;AMR_AF=0.402;AFR_AF=0.407;EUR_AF=0.3449;SAS_AF=0.5634;AA=G|||;VT=SNP
6	32788712	rs2621322	T	G	100	PASS	AC=1233;AF=0.246206;AN=5008;NS=2504;DP=20446;EAS_AF=0.3353;AMR_AF=0.2882;AFR_AF=0.1384;EUR_AF=0.1859;SAS_AF=0.3323;AA=T|||;VT=SNP
6	32788878	rs9784876	C	A	100	PASS	AC=603;AF=0.120407;AN=5008;NS=2504;DP=22012;EAS_AF=0.0308;AMR_AF=0.0663;AFR_AF=0.264;EUR_AF=0.0746;SAS_AF=0.1043;AA=A|||;VT=SNP
6	32789111	rs62397685	A	G	100	PASS	AC=114;AF=0.0227636;AN=5008;NS=2504;DP=20364;EAS_AF=0;AMR_AF=0.0375;AFR_AF=0.0348;EUR_AF=0.0398;SAS_AF=0.002;AA=A|||;VT=SNP
6	32789168	rs59853218	T	C	100	PASS	AC=495;AF=0.0988419;AN=5008;NS=2504;DP=19615;EAS_AF=0.0308;AMR_AF=0.0562;AFR_AF=0.264;EUR_AF=0.0736;SAS_AF=0.002;AA=C|||;VT=SNP
6	32789197	rs60772434	C	A	100	PASS	AC=494;AF=0.0986422;AN=5008;NS=2504;DP=19051;EAS_AF=0.0308;AMR_AF=0.0562;AFR_AF=0.264;EUR_AF=0.0726;SAS_AF=0.002;AA=C|||;VT=SNP
6	32789388	rs13210961	G	A	100	PASS	AC=256;AF=0.0511182;AN=5008;NS=2504;DP=18459;EAS_AF=0.0268;AMR_AF=0.0476;AFR_AF=0.0015;EUR_AF=0.0845;SAS_AF=0.1115;AA=G|||;VT=SNP
6	32789400	rs151027268	A	G	100	PASS	AC=20;AF=0.00399361;AN=5008;NS=2504;DP=18588;EAS_AF=0.001;AMR_AF=0.0043;AFR_AF=0.0008;EUR_AF=0.0149;SAS_AF=0;AA=A|||;VT=SNP
6	32789480	rs2621321	A	G	100	PASS	AC=1386;AF=0.276757;AN=5008;NS=2504;DP=19305;EAS_AF=0.2688;AMR_AF=0.3357;AFR_AF=0.1407;EUR_AF=0.2704;SAS_AF=0.4335;AA=A|||;VT=SNP
6	32789702	rs73410773	G	A	100	PASS	AC=495;AF=0.0988419;AN=5008;NS=2504;DP=19075;EAS_AF=0.0308;AMR_AF=0.0562;AFR_AF=0.264;EUR_AF=0.0736;SAS_AF=0.002;AA=G|||;VT=SNP
6	32789742	rs73410775	T	C	100	PASS	AC=494;AF=0.0986422;AN=5008;NS=2504;DP=18737;EAS_AF=0.0308;AMR_AF=0.0562;AFR_AF=0.264;EUR_AF=0.0726;SAS_AF=0.002;AA=C|||;VT=SNP
6	32789807	rs16870907	C	T	100	PASS	AC=495;AF=0.0988419;AN=5008;NS=2504;DP=17741;EAS_AF=0.0317;AMR_AF=0.0562;AFR_AF=0.264;EUR_AF=0.0726;SAS_AF=0.002;AA=C|||;VT=SNP
6	32789955	rs73410776	C	T	100	PASS	AC=493;AF=0.0984425;AN=5008;NS=2504;DP=17713;EAS_AF=0.0298;AMR_AF=0.0562;AFR_AF=0.264;EUR_AF=0.0726;SAS_AF=0.002;AA=C|||;VT=SNP
6	32790059	rs2857105	T	C	100	PASS	AC=162;AF=0.0323482;AN=5008;NS=2504;DP=16702;EAS_AF=0.002;AMR_AF=0.0648;AFR_AF=0.053;EUR_AF=0.0408;SAS_AF=0.0041;AA=T|||;VT=SNP;EX_TARGET
6	32790089	rs16870908	G	A	100	PASS	AC=517;AF=0.103235;AN=5008;NS=2504;DP=16546;EAS_AF=0.0347;AMR_AF=0.0576;AFR_AF=0.2663;EUR_AF=0.0726;SAS_AF=0.0174;AA=A|||;VT=SNP;EX_TARGET
6	32790167	rs2857104	C	G	100	PASS	AC=1490;AF=0.297524;AN=5008;NS=2504;DP=16979;EAS_AF=0.3621;AMR_AF=0.3357;AFR_AF=0.1407;EUR_AF=0.2704;SAS_AF=0.4438;AA=C|||;VT=SNP
6	32790273	rs73410779	A	T	100	PASS	AC=494;AF=0.0986422;AN=5008;NS=2504;DP=17755;EAS_AF=0.0308;AMR_AF=0.0562;AFR_AF=0.264;EUR_AF=0.0726;SAS_AF=0.002;AA=T|||;VT=SNP
6	32790438	rs73410780	T	C	100	PASS	AC=494;AF=0.0986422;AN=5008;NS=2504;DP=13917;EAS_AF=0.0308;AMR_AF=0.0562;AFR_AF=0.264;EUR_AF=0.0726;SAS_AF=0.002;AA=T|||;VT=SNP
6	32790498	rs73410782	C	T	100	PASS	AC=496;AF=0.0990415;AN=5008;NS=2504;DP=14031;EAS_AF=0.0308;AMR_AF=0.0562;AFR_AF=0.2655;EUR_AF=0.0726;SAS_AF=0.002;AA=C|||;VT=SNP
6	32790630	rs73410783	T	C	100	PASS	AC=494;AF=0.0986422;AN=5008;NS=2504;DP=15663;EAS_AF=0.0308;AMR_AF=0.0562;AFR_AF=0.264;EUR_AF=0.0726;SAS_AF=0.002;AA=C|||;VT=SNP
6	32790641	rs139345337	T	C	100	PASS	AC=53;AF=0.0105831;AN=5008;NS=2504;DP=15299;EAS_AF=0;AMR_AF=0.0331;AFR_AF=0.0023;EUR_AF=0.0268;SAS_AF=0;AA=T|||;VT=SNP
6	32790799	rs112707155	C	T	100	PASS	AC=494;AF=0.0986422;AN=5008;NS=2504;DP=14507;EAS_AF=0.0308;AMR_AF=0.0562;AFR_AF=0.264;EUR_AF=0.0726;SAS_AF=0.002;AA=C|||;VT=SNP
6	32790800	rs113025746	A	G	100	PASS	AC=494;AF=0.0986422;AN=5008;NS=2504;DP=14531;EAS_AF=0.0308;AMR_AF=0.0562;AFR_AF=0.264;EUR_AF=0.0726;SAS_AF=0.002;AA=G|||;VT=SNP
6	32790940	rs2621320	G	A	100	PASS	AC=878;AF=0.175319;AN=5008;NS=2504;DP=14816;EAS_AF=0.1825;AMR_AF=0.1643;AFR_AF=0.2648;EUR_AF=0.1382;SAS_AF=0.093;AA=G|||;VT=SNP
6	32790982	rs57654360	T	C	100	PASS	AC=495;AF=0.0988419;AN=5008;NS=2504;DP=15818;EAS_AF=0.0308;AMR_AF=0.0562;AFR_AF=0.264;EUR_AF=0.0726;SAS_AF=0.0031;AA=C|||;VT=SNP
6	32791139	rs58027204	C	T	100	PASS	AC=493;AF=0.0984425;AN=5008;NS=2504;DP=16675;EAS_AF=0.0308;AMR_AF=0.0562;AFR_AF=0.2632;EUR_AF=0.0726;SAS_AF=0.002;AA=T|||;VT=SNP
6	32791291	rs56105263	T	C	100	PASS	AC=360;AF=0.071885;AN=5008;NS=2504;DP=13171;EAS_AF=0.005;AMR_AF=0.0317;AFR_AF=0.2126;EUR_AF=0.0358;SAS_AF=0.0164;AA=T|||;VT=SNP
6	32791299	rs2857103	C	A	100	PASS	AC=1998;AF=0.398962;AN=5008;NS=2504;DP=13670;EAS_AF=0.3968;AMR_AF=0.3919;AFR_AF=0.4009;EUR_AF=0.3429;SAS_AF=0.4611;AA=A|||;VT=SNP
6	32791313	rs57470483	T	C	100	PASS	AC=337;AF=0.0672923;AN=5008;NS=2504;DP=14399;EAS_AF=0.001;AMR_AF=0.0317;AFR_AF=0.2103;EUR_AF=0.0348;SAS_AF=0.001;AA=C|||;VT=SNP
6	32791371	rs58415233	T	G	100	PASS	AC=337;AF=0.0672923;AN=5008;NS=2504;DP=14397;EAS_AF=0.001;AMR_AF=0.0317;AFR_AF=0.2103;EUR_AF=0.0348;SAS_AF=0.001;AA=T|||;VT=SNP
6	32791391	rs115225185	T	C	100	PASS	AC=130;AF=0.0259585;AN=5008;NS=2504;DP=14236;EAS_AF=0.001;AMR_AF=0.0115;AFR_AF=0.0703;EUR_AF=0.0268;SAS_AF=0.001;AA=T|||;VT=SNP
6	32791403	rs2856993	G	C	100	PASS	AC=1089;AF=0.217452;AN=5008;NS=2504;DP=13836;EAS_AF=0.2401;AMR_AF=0.2882;AFR_AF=0.1392;EUR_AF=0.1859;SAS_AF=0.2822;AA=G|||;VT=SNP
6	32791588	rs16870911	A	T	100	PASS	AC=337;AF=0.0672923;AN=5008;NS=2504;DP=14867;EAS_AF=0.001;AMR_AF=0.0317;AFR_AF=0.2103;EUR_AF=0.0348;SAS_AF=0.001;AA=A|||;VT=SNP
6	32791663	rs60155930	C	A	100	PASS	AC=337;AF=0.0672923;AN=5008;NS=2504;DP=14801;EAS_AF=0.001;AMR_AF=0.0317;AFR_AF=0.2103;EUR_AF=0.0348;SAS_AF=0.001;AA=C|||;VT=SNP
6	32791774	rs16870914	G	C	100	PASS	AC=339;AF=0.0676917;AN=5008;NS=2504;DP=16647;EAS_AF=0.001;AMR_AF=0.0317;AFR_AF=0.211;EUR_AF=0.0358;SAS_AF=0.001;AA=C|||;VT=SNP
6	32791831	rs59145501	T	C	100	PASS	AC=339;AF=0.0676917;AN=5008;NS=2504;DP=17214;EAS_AF=0.001;AMR_AF=0.0317;AFR_AF=0.211;EUR_AF=0.0358;SAS_AF=0.001;AA=C|||;VT=SNP
6	32791848	rs114577774	C	A	100	PASS	AC=132;AF=0.0263578;AN=5008;NS=2504;DP=17799;EAS_AF=0.001;AMR_AF=0.0115;AFR_AF=0.0711;EUR_AF=0.0278;SAS_AF=0.001;AA=C|||;VT=SNP
6	32791929	rs58075577	C	G	100	PASS	AC=361;AF=0.0720847;AN=5008;NS=2504;DP=17975;EAS_AF=0.005;AMR_AF=0.0317;AFR_AF=0.2133;EUR_AF=0.0358;SAS_AF=0.0164;AA=G|||;VT=SNP
6	32791938	rs56279000	T	C	100	PASS	AC=339;AF=0.0676917;AN=5008;NS=2504;DP=17826;EAS_AF=0.001;AMR_AF=0.0317;AFR_AF=0.211;EUR_AF=0.0358;SAS_AF=0.001;AA=T|||;VT=SNP
6	32792092	rs16870917	T	C	100	PASS	AC=339;AF=0.0676917;AN=5008;NS=2504;DP=18062;EAS_AF=0.001;AMR_AF=0.0317;AFR_AF=0.211;EUR_AF=0.0358;SAS_AF=0.001;AA=C|||;VT=SNP
6	32792162	rs16870918	T	G	100	PASS	AC=339;AF=0.0676917;AN=5008;NS=2504;DP=18259;EAS_AF=0.001;AMR_AF=0.0317;AFR_AF=0.211;EUR_AF=0.0358;SAS_AF=0.001;AA=T|||;VT=SNP
6	32792283	rs16870919	T	C	100	PASS	AC=339;AF=0.0676917;AN=5008;NS=2504;DP=17657;EAS_AF=0.001;AMR_AF=0.0317;AFR_AF=0.211;EUR_AF=0.0358;SAS_AF=0.001;AA=T|||;VT=SNP
6	32792533	rs73410785	A	C	100	PASS	AC=158;AF=0.0315495;AN=5008;NS=2504;DP=14398;EAS_AF=0.0308;AMR_AF=0.0245;AFR_AF=0.0537;EUR_AF=0.0378;SAS_AF=0.001;AA=A|||;VT=SNP
6	32792616	rs78184001	C	T	100	PASS	AC=339;AF=0.0676917;AN=5008;NS=2504;DP=13909;EAS_AF=0.001;AMR_AF=0.0317;AFR_AF=0.211;EUR_AF=0.0358;SAS_AF=0.001;AA=T|||;VT=SNP
6	32792640	rs16870921	T	G	100	PASS	AC=131;AF=0.0261581;AN=5008;NS=2504;DP=13597;EAS_AF=0.001;AMR_AF=0.0115;AFR_AF=0.0711;EUR_AF=0.0268;SAS_AF=0.001;AA=T|||;VT=SNP
6	32792659	rs13209654	T	C	100	PASS	AC=257;AF=0.0513179;AN=5008;NS=2504;DP=13668;EAS_AF=0.0268;AMR_AF=0.0476;AFR_AF=0.0015;EUR_AF=0.0855;SAS_AF=0.1115;AA=T|||;VT=SNP
6	32792693	rs16870923	T	C	100	PASS	AC=341;AF=0.0680911;AN=5008;NS=2504;DP=13683;EAS_AF=0.001;AMR_AF=0.0303;AFR_AF=0.211;EUR_AF=0.0378;SAS_AF=0.002;AA=T|||;VT=SNP
6	32792886	rs41316544	T	A	100	PASS	AC=140;AF=0.0279553;AN=5008;NS=2504;DP=12355;EAS_AF=0.0437;AMR_AF=0.0605;AFR_AF=0.0038;EUR_AF=0.0408;SAS_AF=0.0082;AA=T|||;VT=SNP
6	32792973	rs1894411	T	C	100	PASS	AC=882;AF=0.176118;AN=5008;NS=2504;DP=12124;EAS_AF=0.1825;AMR_AF=0.1643;AFR_AF=0.2678;EUR_AF=0.1382;SAS_AF=0.093;AA=T|||;VT=SNP
6	32793353	rs73738910	A	C	100	PASS	AC=339;AF=0.0676917;AN=5008;NS=2504;DP=13043;EAS_AF=0.001;AMR_AF=0.0317;AFR_AF=0.2118;EUR_AF=0.0348;SAS_AF=0.001;AA=C|||;VT=SNP
6	32793394	rs73738912	G	C	100	PASS	AC=339;AF=0.0676917;AN=5008;NS=2504;DP=14237;EAS_AF=0.001;AMR_AF=0.0317;AFR_AF=0.211;EUR_AF=0.0358;SAS_AF=0.001;AA=G|||;VT=SNP
6	32793423	rs73738914	C	T	100	PASS	AC=338;AF=0.067492;AN=5008;NS=2504;DP=13629;EAS_AF=0.001;AMR_AF=0.0317;AFR_AF=0.211;EUR_AF=0.0348;SAS_AF=0.001;AA=T|||;VT=SNP
6	32793456	rs73738916	C	A	100	PASS	AC=339;AF=0.0676917;AN=5008;NS=2504;DP=12706;EAS_AF=0.001;AMR_AF=0.0317;AFR_AF=0.211;EUR_AF=0.0358;SAS_AF=0.001;AA=A|||;VT=SNP
6	32793523	rs13501	G	A	100	PASS	AC=2008;AF=0.400958;AN=5008;NS=2504;DP=15088;EAS_AF=0.3968;AMR_AF=0.3919;AFR_AF=0.4077;EUR_AF=0.3439;SAS_AF=0.4611;AA=A|||;VT=SNP
6	32793534	rs77152259	T	C	100	PASS	AC=82;AF=0.0163738;AN=5008;NS=2504;DP=15682;EAS_AF=0.0298;AMR_AF=0.0101;AFR_AF=0.0136;EUR_AF=0.0258;SAS_AF=0.001;AA=t|||;VT=SNP
6	32793546	rs73738919	T	C	100	PASS	AC=338;AF=0.067492;AN=5008;NS=2504;DP=16247;EAS_AF=0.001;AMR_AF=0.0317;AFR_AF=0.211;EUR_AF=0.0348;SAS_AF=0.001;AA=T|||;VT=SNP
6	32793641	rs73738921	C	G	100	PASS	AC=338;AF=0.067492;AN=5008;NS=2504;DP=15824;EAS_AF=0.001;AMR_AF=0.0317;AFR_AF=0.211;EUR_AF=0.0348;SAS_AF=0.001;AA=C|||;VT=SNP
6	32793706	rs73738923	G	T	100	PASS	AC=338;AF=0.067492;AN=5008;NS=2504;DP=18014;EAS_AF=0.001;AMR_AF=0.0317;AFR_AF=0.211;EUR_AF=0.0348;SAS_AF=0.001;AA=T|||;VT=SNP
6	32793721	rs73410789	G	C	100	PASS	AC=82;AF=0.0163738;AN=5008;NS=2504;DP=17896;EAS_AF=0.0298;AMR_AF=0.0101;AFR_AF=0.0136;EUR_AF=0.0258;SAS_AF=0.001;AA=G|||;VT=SNP
6	32793770	rs2857102	T	G	100	PASS	AC=573;AF=0.114417;AN=5008;NS=2504;DP=17392;EAS_AF=0.1498;AMR_AF=0.1037;AFR_AF=0.1452;EUR_AF=0.0915;SAS_AF=0.0675;AA=-|||;VT=SNP
6	32793957	rs6905122	T	C	100	PASS	AC=339;AF=0.0676917;AN=5008;NS=2504;DP=21170;EAS_AF=0.001;AMR_AF=0.0317;AFR_AF=0.2118;EUR_AF=0.0348;SAS_AF=0.001;AA=C|||;VT=SNP
6	32793958	rs6925520	G	A	100	PASS	AC=338;AF=0.067492;AN=5008;NS=2504;DP=21122;EAS_AF=0.001;AMR_AF=0.0317;AFR_AF=0.211;EUR_AF=0.0348;SAS_AF=0.001;AA=G|||;VT=SNP
6	32793970	rs6925336	C	T	100	PASS	AC=338;AF=0.067492;AN=5008;NS=2504;DP=21003;EAS_AF=0.001;AMR_AF=0.0317;AFR_AF=0.211;EUR_AF=0.0348;SAS_AF=0.001;AA=C|||;VT=SNP
6	32793981	rs1044043	A	C	100	PASS	AC=4112;AF=0.821086;AN=5008;NS=2504;DP=20861;EAS_AF=0.8363;AMR_AF=0.8055;AFR_AF=0.8926;EUR_AF=0.8042;SAS_AF=0.7372;AA=C|||;VT=SNP
6	32794119	rs6905503	T	G	100	PASS	AC=338;AF=0.067492;AN=5008;NS=2504;DP=20835;EAS_AF=0.001;AMR_AF=0.0317;AFR_AF=0.211;EUR_AF=0.0348;SAS_AF=0.001;AA=T|||;VT=SNP
6	32794676	rs2857101	T	C	100	PASS	AC=1437;AF=0.286941;AN=5008;NS=2504;DP=20016;EAS_AF=0.3621;AMR_AF=0.3026;AFR_AF=0.118;EUR_AF=0.2704;SAS_AF=0.4438;AA=T|||;VT=SNP
6	32795032	rs10484565	G	A	100	PASS	AC=256;AF=0.0511182;AN=5008;NS=2504;DP=20791;EAS_AF=0.0863;AMR_AF=0.0331;AFR_AF=0.0257;EUR_AF=0.0775;SAS_AF=0.0348;AA=G|||;VT=SNP
6	32795706	rs55781756	G	A	100	PASS	AC=314;AF=0.0626997;AN=5008;NS=2504;DP=19532;EAS_AF=0.0238;AMR_AF=0.0908;AFR_AF=0.0023;EUR_AF=0.1113;SAS_AF=0.1145;AA=G|||;VT=SNP
6	32795965	rs241456	G	A	100	PASS	AC=1505;AF=0.300519;AN=5008;NS=2504;DP=21965;EAS_AF=0.3671;AMR_AF=0.3127;AFR_AF=0.1551;EUR_AF=0.2763;SAS_AF=0.4448;AA=G|||;VT=SNP
6	32795981	rs55738762	C	T	100	PASS	AC=34;AF=0.00678914;AN=5008;NS=2504;DP=22115;EAS_AF=0;AMR_AF=0.0072;AFR_AF=0.0008;EUR_AF=0.0268;SAS_AF=0.001;AA=C|||;VT=SNP
6	32796019	rs241455	C	A	100	PASS	AC=1505;AF=0.300519;AN=5008;NS=2504;DP=20898;EAS_AF=0.3671;AMR_AF=0.3127;AFR_AF=0.1551;EUR_AF=0.2753;SAS_AF=0.4458;AA=A|||;VT=SNP
6	32796058	rs2071545	C	T	100	PASS	AC=1504;AF=0.300319;AN=5008;NS=2504;DP=19092;EAS_AF=0.3671;AMR_AF=0.3127;AFR_AF=0.1551;EUR_AF=0.2753;SAS_AF=0.4448;AA=T|||;VT=SNP
6	32796144	rs241454	A	G	100	PASS	AC=1508;AF=0.301118;AN=5008;NS=2504;DP=17050;EAS_AF=0.3671;AMR_AF=0.3127;AFR_AF=0.1573;EUR_AF=0.2763;SAS_AF=0.4448;AA=A|||;VT=SNP
6	32796226	rs241453	G	A	100	PASS	AC=1437;AF=0.286941;AN=5008;NS=2504;DP=16028;EAS_AF=0.3631;AMR_AF=0.3069;AFR_AF=0.1233;EUR_AF=0.2744;SAS_AF=0.4284;AA=G|||;VT=SNP
6	32796310	rs115360810	A	G	100	PASS	AC=40;AF=0.00798722;AN=5008;NS=2504;DP=14816;EAS_AF=0;AMR_AF=0.0159;AFR_AF=0.0008;EUR_AF=0.0278;SAS_AF=0;AA=A|||;VT=SNP
6	32796346	rs241452	T	C	100	PASS	AC=1510;AF=0.301518;AN=5008;NS=2504;DP=14421;EAS_AF=0.3681;AMR_AF=0.3127;AFR_AF=0.1581;EUR_AF=0.2763;SAS_AF=0.4448;AA=T|||;VT=SNP
6	32796455	rs112927456	C	T	100	PASS	AC=1429;AF=0.285343;AN=5008;NS=2504;DP=9401;EAS_AF=0.3651;AMR_AF=0.3069;AFR_AF=0.1566;EUR_AF=0.2753;SAS_AF=0.3722;AA=c|||;VT=SNP
6	32796480	rs241451	T	C	100	PASS	AC=1799;AF=0.359225;AN=5008;NS=2504;DP=8962;EAS_AF=0.3998;AMR_AF=0.3487;AFR_AF=0.2829;EUR_AF=0.341;SAS_AF=0.4468;AA=C|||;VT=SNP
6	32796521	rs17034	C	T	100	PASS	AC=1491;AF=0.297724;AN=5008;NS=2504;DP=11283;EAS_AF=0.3681;AMR_AF=0.3084;AFR_AF=0.149;EUR_AF=0.2724;SAS_AF=0.4448;AA=C|||;VT=SNP
6	32796653	rs241449	C	A	100	PASS	AC=1505;AF=0.300519;AN=5008;NS=2504;DP=14483;EAS_AF=0.3681;AMR_AF=0.3112;AFR_AF=0.1573;EUR_AF=0.2753;SAS_AF=0.4427;AA=C|||;VT=SNP;EX_TARGET
6	32796685	rs241448	A	G	100	PASS	AC=1558;AF=0.311102;AN=5008;NS=2504;DP=15095;EAS_AF=0.3681;AMR_AF=0.3156;AFR_AF=0.1929;EUR_AF=0.2763;SAS_AF=0.4448;AA=G|||;VT=SNP;EX_TARGET
6	32796751	rs241447	T	C	100	PASS	AC=1511;AF=0.301717;AN=5008;NS=2504;DP=15635;EAS_AF=0.369;AMR_AF=0.3141;AFR_AF=0.1573;EUR_AF=0.2763;SAS_AF=0.4448;AA=T|||;VT=SNP;EX_TARGET
6	32796793	rs4148876	G	A	100	PASS	AC=293;AF=0.0585064;AN=5008;NS=2504;DP=17132;EAS_AF=0.0794;AMR_AF=0.1268;AFR_AF=0.0023;EUR_AF=0.0736;SAS_AF=0.0491;AA=G|||;VT=SNP;EX_TARGET
6	32796967	rs241446	G	A	100	PASS	AC=1508;AF=0.301118;AN=5008;NS=2504;DP=20370;EAS_AF=0.3681;AMR_AF=0.3112;AFR_AF=0.1558;EUR_AF=0.2763;SAS_AF=0.4468;AA=G|||;VT=SNP
6	32797072	rs241445	C	T	100	PASS	AC=1506;AF=0.300719;AN=5008;NS=2504;DP=18248;EAS_AF=0.3671;AMR_AF=0.3127;AFR_AF=0.1558;EUR_AF=0.2763;SAS_AF=0.4448;AA=C|||;VT=SNP
6	32797109	rs241444	G	A	100	PASS	AC=1506;AF=0.300719;AN=5008;NS=2504;DP=18439;EAS_AF=0.3681;AMR_AF=0.3112;AFR_AF=0.1558;EUR_AF=0.2763;SAS_AF=0.4448;AA=G|||;VT=SNP
6	32797115	rs241443	T	G	100	PASS	AC=1797;AF=0.358826;AN=5008;NS=2504;DP=18341;EAS_AF=0.4008;AMR_AF=0.3473;AFR_AF=0.2814;EUR_AF=0.341;SAS_AF=0.4468;AA=G|||;VT=SNP
6	32797167	rs41316548	C	T	100	PASS	AC=139;AF=0.0277556;AN=5008;NS=2504;DP=16757;EAS_AF=0.0427;AMR_AF=0.0591;AFR_AF=0.0053;EUR_AF=0.0398;SAS_AF=0.0082;AA=C|||;VT=SNP;EX_TARGET
6	32797168	rs241442	G	A	100	PASS	AC=1460;AF=0.291534;AN=5008;NS=2504;DP=16614;EAS_AF=0.3651;AMR_AF=0.2493;AFR_AF=0.1551;EUR_AF=0.2763;SAS_AF=0.4458;AA=G|||;VT=SNP;EX_TARGET
6	32797297	rs241441	T	C	100	PASS	AC=1498;AF=0.299121;AN=5008;NS=2504;DP=20092;EAS_AF=0.3621;AMR_AF=0.304;AFR_AF=0.1551;EUR_AF=0.2783;SAS_AF=0.4468;AA=C|||;VT=SNP;EX_TARGET
6	32797309	rs2229527	T	G	100	PASS	AC=291;AF=0.058107;AN=5008;NS=2504;DP=20679;EAS_AF=0.0327;AMR_AF=0.036;AFR_AF=0.1256;EUR_AF=0.0646;SAS_AF=0.002;AA=T|||;VT=SNP;EX_TARGET
6	32797361	rs241440	C	T	100	PASS	AC=1454;AF=0.290335;AN=5008;NS=2504;DP=20155;EAS_AF=0.3621;AMR_AF=0.2997;AFR_AF=0.1263;EUR_AF=0.2763;SAS_AF=0.4458;AA=C|||;VT=SNP;EX_TARGET
6	32797466	rs762808	G	A	100	PASS	AC=288;AF=0.057508;AN=5008;NS=2504;DP=16732;EAS_AF=0.0327;AMR_AF=0.036;AFR_AF=0.1218;EUR_AF=0.0666;SAS_AF=0.002;AA=G|||;VT=SNP
6	32797488	rs4148874	C	T	100	PASS	AC=3848;AF=0.768371;AN=5008;NS=2504;DP=17411;EAS_AF=0.8294;AMR_AF=0.732;AFR_AF=0.6989;EUR_AF=0.7525;SAS_AF=0.8415;AA=T|||;VT=SNP
6	32797537	rs241439	T	G	100	PASS	AC=2122;AF=0.423722;AN=5008;NS=2504;DP=19312;EAS_AF=0.5298;AMR_AF=0.4035;AFR_AF=0.3011;EUR_AF=0.3887;SAS_AF=0.5307;AA=G|||;VT=SNP
6	32797620	rs241438	C	T	100	PASS	AC=1876;AF=0.374601;AN=5008;NS=2504;DP=21570;EAS_AF=0.5169;AMR_AF=0.3818;AFR_AF=0.2254;EUR_AF=0.3588;SAS_AF=0.4407;AA=T|||;VT=SNP
6	32797684	rs241437	A	G	100	PASS	AC=2050;AF=0.409345;AN=5008;NS=2504;DP=21185;EAS_AF=0.5377;AMR_AF=0.3963;AFR_AF=0.239;EUR_AF=0.3917;SAS_AF=0.5348;AA=G|||;VT=SNP;EX_TARGET
6	32797809	rs2228396	C	T	100	PASS	AC=399;AF=0.0796725;AN=5008;NS=2504;DP=19997;EAS_AF=0.0923;AMR_AF=0.1081;AFR_AF=0.0923;EUR_AF=0.0865;SAS_AF=0.0225;AA=C|||;VT=SNP;EX_TARGET
6	32797876	rs241436	A	G	100	PASS	AC=2175;AF=0.434305;AN=5008;NS=2504;DP=19115;EAS_AF=0.5496;AMR_AF=0.4597;AFR_AF=0.2247;EUR_AF=0.4911;SAS_AF=0.5225;AA=G|||;VT=SNP;EX_TARGET
6	32798243	rs241435	G	A	100	PASS	AC=97;AF=0.019369;AN=5008;NS=2504;DP=19493;EAS_AF=0;AMR_AF=0.0389;AFR_AF=0.0265;EUR_AF=0.0288;SAS_AF=0.0061;AA=G|||;VT=SNP;EX_TARGET
6	32798283	rs9380326	T	C	100	PASS	AC=445;AF=0.0888578;AN=5008;NS=2504;DP=21226;EAS_AF=0.0962;AMR_AF=0.1066;AFR_AF=0.056;EUR_AF=0.1262;SAS_AF=0.0746;AA=C|||;VT=SNP
6	32798299	rs9368744	C	T	100	PASS	AC=160;AF=0.0319489;AN=5008;NS=2504;DP=21228;EAS_AF=0.0774;AMR_AF=0.0375;AFR_AF=0.0008;EUR_AF=0.0149;SAS_AF=0.0409;AA=C|||;VT=SNP
6	32798350	rs9380327	A	C	100	PASS	AC=448;AF=0.0894569;AN=5008;NS=2504;DP=20313;EAS_AF=0.0962;AMR_AF=0.1095;AFR_AF=0.0567;EUR_AF=0.1262;SAS_AF=0.0746;AA=A|||;VT=SNP
6	32798548	rs1042116	G	A	100	PASS	AC=214;AF=0.0427316;AN=5008;NS=2504;DP=18305;EAS_AF=0.0188;AMR_AF=0.0634;AFR_AF=0.0068;EUR_AF=0.1183;SAS_AF=0.0235;AA=G|||;VT=SNP;EX_TARGET
6	32798647	rs56294406	A	T	100	PASS	AC=130;AF=0.0259585;AN=5008;NS=2504;DP=19512;EAS_AF=0.0556;AMR_AF=0.0058;AFR_AF=0.0053;EUR_AF=0.0169;SAS_AF=0.047;AA=A|||;VT=SNP
6	32798711	rs117821	T	C	100	PASS	AC=2737;AF=0.546526;AN=5008;NS=2504;DP=20258;EAS_AF=0.5556;AMR_AF=0.5389;AFR_AF=0.4803;EUR_AF=0.5905;SAS_AF=0.5869;AA=C|||;VT=SNP
6	32798731	rs1015166	C	T	100	PASS	AC=1176;AF=0.234824;AN=5008;NS=2504;DP=20044;EAS_AF=0.2867;AMR_AF=0.1974;AFR_AF=0.1755;EUR_AF=0.3171;SAS_AF=0.2035;AA=T|||;VT=SNP
6	32798789	rs241434	C	T	100	PASS	AC=1225;AF=0.244609;AN=5008;NS=2504;DP=20329;EAS_AF=0.249;AMR_AF=0.3127;AFR_AF=0.1967;EUR_AF=0.2227;SAS_AF=0.2791;AA=C|||;VT=SNP
6	32798795	rs241433	C	A	100	PASS	AC=2722;AF=0.54353;AN=5008;NS=2504;DP=20180;EAS_AF=0.5536;AMR_AF=0.5375;AFR_AF=0.4803;EUR_AF=0.5855;SAS_AF=0.5798;AA=A|||;VT=SNP
6	32799157	rs28724897	A	G	100	PASS	AC=145;AF=0.0289537;AN=5008;NS=2504;DP=20826;EAS_AF=0.0149;AMR_AF=0.0115;AFR_AF=0.003;EUR_AF=0.0328;SAS_AF=0.0869;AA=A|||;VT=SNP
6	32799329	rs34085630	A	C	100	PASS	AC=49;AF=0.00978435;AN=5008;NS=2504;DP=21481;EAS_AF=0.0149;AMR_AF=0.0043;AFR_AF=0.0008;EUR_AF=0.0189;SAS_AF=0.0112;AA=A|||;VT=SNP
6	32799673	rs183585	G	A	100	PASS	AC=1224;AF=0.244409;AN=5008;NS=2504;DP=20029;EAS_AF=0.249;AMR_AF=0.3112;AFR_AF=0.1967;EUR_AF=0.2227;SAS_AF=0.2791;AA=G|||;VT=SNP
6	32799845	rs60045856	T	G	100	PASS	AC=257;AF=0.0513179;AN=5008;NS=2504;DP=17780;EAS_AF=0.0079;AMR_AF=0.0403;AFR_AF=0.0991;EUR_AF=0.0785;SAS_AF=0.0112;AA=T|||;VT=SNP
6	32799923	rs41316552	T	C	100	PASS	AC=803;AF=0.160343;AN=5008;NS=2504;DP=17810;EAS_AF=0.2431;AMR_AF=0.1542;AFR_AF=0.152;EUR_AF=0.159;SAS_AF=0.092;AA=T|||;VT=SNP
6	32800221	rs2856992	C	T	100	PASS	AC=77;AF=0.0153754;AN=5008;NS=2504;DP=16996;EAS_AF=0;AMR_AF=0.0389;AFR_AF=0.0159;EUR_AF=0.0288;SAS_AF=0;AA=C|||;VT=SNP;EX_TARGET
6	32800224	rs2228397	C	A	100	PASS	AC=1223;AF=0.244209;AN=5008;NS=2504;DP=17033;EAS_AF=0.248;AMR_AF=0.3112;AFR_AF=0.1967;EUR_AF=0.2227;SAS_AF=0.2791;AA=C|||;VT=SNP;EX_TARGET
6	32800412	rs1800454	C	T	100	PASS	AC=731;AF=0.145966;AN=5008;NS=2504;DP=18457;EAS_AF=0.1905;AMR_AF=0.1369;AFR_AF=0.152;EUR_AF=0.1531;SAS_AF=0.091;AA=C|||;VT=SNP;EX_TARGET
6	32800871	rs13208583	C	T	100	PASS	AC=256;AF=0.0511182;AN=5008;NS=2504;DP=20021;EAS_AF=0.0288;AMR_AF=0.049;AFR_AF=0.0023;EUR_AF=0.0765;SAS_AF=0.1155;AA=C|||;VT=SNP
6	32801325	rs138082244	C	T	100	PASS	AC=39;AF=0.00778754;AN=5008;NS=2504;DP=20691;EAS_AF=0;AMR_AF=0.0086;AFR_AF=0.0015;EUR_AF=0.0298;SAS_AF=0.001;AA=C|||;VT=SNP
6	32802009	rs62397687	C	T	100	PASS	AC=680;AF=0.135783;AN=5008;NS=2504;DP=22955;EAS_AF=0.1895;AMR_AF=0.0749;AFR_AF=0.121;EUR_AF=0.1521;SAS_AF=0.1268;AA=C|||;VT=SNP
6	32802138	rs78738489	C	T	100	PASS	AC=132;AF=0.0263578;AN=5008;NS=2504;DP=22958;EAS_AF=0.0546;AMR_AF=0.0058;AFR_AF=0.0053;EUR_AF=0.0169;SAS_AF=0.0501;AA=C|||;VT=SNP
6	32802154	rs79595056	C	A	100	PASS	AC=255;AF=0.0509185;AN=5008;NS=2504;DP=22461;EAS_AF=0.1508;AMR_AF=0.0058;AFR_AF=0.0083;EUR_AF=0.0169;SAS_AF=0.0726;AA=C|||;VT=SNP
6	32802203	rs241432	G	T	100	PASS	AC=2718;AF=0.542732;AN=5008;NS=2504;DP=21505;EAS_AF=0.5536;AMR_AF=0.5375;AFR_AF=0.4803;EUR_AF=0.5815;SAS_AF=0.5798;AA=T|||;VT=SNP
6	32802351	rs241431	T	C	100	PASS	AC=371;AF=0.0740815;AN=5008;NS=2504;DP=21317;EAS_AF=0.0308;AMR_AF=0.0735;AFR_AF=0.1725;EUR_AF=0.0408;SAS_AF=0.0204;AA=T|||;VT=SNP
6	32802354	rs41317090	C	A	100	PASS	AC=40;AF=0.00798722;AN=5008;NS=2504;DP=21446;EAS_AF=0;AMR_AF=0.0043;AFR_AF=0.0008;EUR_AF=0.0348;SAS_AF=0.001;AA=C|||;VT=SNP
6	32802462	rs62397688	G	A	100	PASS	AC=169;AF=0.033746;AN=5008;NS=2504;DP=20611;EAS_AF=0.0298;AMR_AF=0.0288;AFR_AF=0.0144;EUR_AF=0.0567;SAS_AF=0.044;AA=G|||;VT=SNP
6	32802807	rs4148872	C	T	100	PASS	AC=486;AF=0.0970447;AN=5008;NS=2504;DP=19915;EAS_AF=0.0962;AMR_AF=0.1138;AFR_AF=0.0492;EUR_AF=0.171;SAS_AF=0.0746;AA=C|||;VT=SNP
6	32802820	rs241430	T	C	100	PASS	AC=2710;AF=0.541134;AN=5008;NS=2504;DP=19763;EAS_AF=0.5565;AMR_AF=0.5403;AFR_AF=0.4682;EUR_AF=0.5954;SAS_AF=0.5685;AA=C|||;VT=SNP
6	32803316	rs4148871	A	G	100	PASS	AC=4090;AF=0.816693;AN=5008;NS=2504;DP=17939;EAS_AF=0.8819;AMR_AF=0.7767;AFR_AF=0.8676;EUR_AF=0.7843;SAS_AF=0.7423;AA=G|||;VT=SNP
6	32803408	rs28724898	T	A	100	PASS	AC=320;AF=0.0638978;AN=5008;NS=2504;DP=19323;EAS_AF=0.0188;AMR_AF=0.0288;AFR_AF=0.1059;EUR_AF=0.0447;SAS_AF=0.0982;AA=T|||;VT=SNP;EX_TARGET
6	32803574	rs56219567	G	A	100	PASS	AC=35;AF=0.00698882;AN=5008;NS=2504;DP=18741;EAS_AF=0;AMR_AF=0.0086;AFR_AF=0.0015;EUR_AF=0.0258;SAS_AF=0.001;AA=G|||;VT=SNP;EX_TARGET
6	32803576	rs55869430	A	G	100	PASS	AC=179;AF=0.0357428;AN=5008;NS=2504;DP=18670;EAS_AF=0.0298;AMR_AF=0.0288;AFR_AF=0.0212;EUR_AF=0.0577;SAS_AF=0.044;AA=A|||;VT=SNP;EX_TARGET
6	32803613	rs62397690	C	T	100	PASS	AC=80;AF=0.0159744;AN=5008;NS=2504;DP=18566;EAS_AF=0;AMR_AF=0.0173;AFR_AF=0.0008;EUR_AF=0.0278;SAS_AF=0.0399;AA=C|||;VT=SNP
6	32803840	rs241429	A	G	100	PASS	AC=2577;AF=0.514577;AN=5008;NS=2504;DP=21720;EAS_AF=0.5526;AMR_AF=0.5331;AFR_AF=0.3525;EUR_AF=0.5775;SAS_AF=0.6166;AA=G|||;VT=SNP
6	32803999	rs9378275	A	T	100	PASS	AC=163;AF=0.0325479;AN=5008;NS=2504;DP=17545;EAS_AF=0.0774;AMR_AF=0.0389;AFR_AF=0;EUR_AF=0.0278;SAS_AF=0.0307;AA=A|||;VT=SNP
6	32804070	rs241428	T	G	100	PASS	AC=219;AF=0.04373;AN=5008;NS=2504;DP=20882;EAS_AF=0.0308;AMR_AF=0.0648;AFR_AF=0.0628;EUR_AF=0.0398;SAS_AF=0.0204;AA=T|||;VT=SNP
6	32804217	rs3819714	G	A	100	PASS	AC=1972;AF=0.39377;AN=5008;NS=2504;DP=24251;EAS_AF=0.3363;AMR_AF=0.4524;AFR_AF=0.4773;EUR_AF=0.337;SAS_AF=0.3569;AA=A|||;VT=SNP
6	32804219	rs3819715	G	T	100	PASS	AC=1971;AF=0.39357;AN=5008;NS=2504;DP=24231;EAS_AF=0.3363;AMR_AF=0.4524;AFR_AF=0.4773;EUR_AF=0.336;SAS_AF=0.3569;AA=g|||;VT=SNP
6	32804284	rs3819716	G	A	100	PASS	AC=2615;AF=0.522165;AN=5008;NS=2504;DP=21256;EAS_AF=0.5139;AMR_AF=0.4669;AFR_AF=0.5091;EUR_AF=0.5577;SAS_AF=0.5511;AA=g|||;VT=SNP
6	32804299	rs3819717	C	T	100	PASS	AC=2617;AF=0.522564;AN=5008;NS=2504;DP=20682;EAS_AF=0.5119;AMR_AF=0.4654;AFR_AF=0.5091;EUR_AF=0.5577;SAS_AF=0.5562;AA=c|||;VT=SNP
6	32804381	rs112647257	A	T	100	PASS	AC=333;AF=0.0664936;AN=5008;NS=2504;DP=21441;EAS_AF=0.1329;AMR_AF=0.0461;AFR_AF=0.0393;EUR_AF=0.0636;SAS_AF=0.0521;AA=a|||;VT=SNP
6	32804414	rs241427	A	G	100	PASS	AC=3467;AF=0.692292;AN=5008;NS=2504;DP=22181;EAS_AF=0.6677;AMR_AF=0.6398;AFR_AF=0.7776;EUR_AF=0.668;SAS_AF=0.6646;AA=g|||;VT=SNP
6	32804553	rs241426	T	A	100	PASS	AC=3242;AF=0.647364;AN=5008;NS=2504;DP=24037;EAS_AF=0.6627;AMR_AF=0.5793;AFR_AF=0.7368;EUR_AF=0.5855;SAS_AF=0.6227;AA=A|||;VT=SNP
6	32804570	rs3819720	G	A	100	PASS	AC=1339;AF=0.267372;AN=5008;NS=2504;DP=24251;EAS_AF=0.2093;AMR_AF=0.2983;AFR_AF=0.1831;EUR_AF=0.3499;SAS_AF=0.3344;AA=G|||;VT=SNP
6	32804687	rs17583244	T	C	100	PASS	AC=257;AF=0.0513179;AN=5008;NS=2504;DP=20798;EAS_AF=0.0466;AMR_AF=0.0288;AFR_AF=0.0166;EUR_AF=0.0596;SAS_AF=0.1104;AA=T|||;VT=SNP
6	32804798	rs3819721	G	A	100	PASS	AC=1431;AF=0.285743;AN=5008;NS=2504;DP=22236;EAS_AF=0.3046;AMR_AF=0.1787;AFR_AF=0.2973;EUR_AF=0.2823;SAS_AF=0.3303;AA=G|||;VT=SNP
6	32804879	rs1871665	C	T	100	PASS	AC=3529;AF=0.704673;AN=5008;NS=2504;DP=21162;EAS_AF=0.7341;AMR_AF=0.6916;AFR_AF=0.7859;EUR_AF=0.5765;SAS_AF=0.7055;AA=T|||;VT=SNP
6	32804881	rs1871664	G	A	100	PASS	AC=3468;AF=0.692492;AN=5008;NS=2504;DP=21293;EAS_AF=0.7302;AMR_AF=0.6844;AFR_AF=0.7474;EUR_AF=0.5755;SAS_AF=0.7055;AA=G|||;VT=SNP
6	32804909	rs241425	A	G	100	PASS	AC=3539;AF=0.706669;AN=5008;NS=2504;DP=20986;EAS_AF=0.7361;AMR_AF=0.6916;AFR_AF=0.7867;EUR_AF=0.5805;SAS_AF=0.7086;AA=G|||;VT=SNP
6	32804934	rs241424	G	A	100	PASS	AC=2723;AF=0.54373;AN=5008;NS=2504;DP=20285;EAS_AF=0.506;AMR_AF=0.6037;AFR_AF=0.6452;EUR_AF=0.4592;SAS_AF=0.4898;AA=A|||;VT=SNP
6	32805049	rs2239701	T	C	100	PASS	AC=2437;AF=0.486621;AN=5008;NS=2504;DP=21173;EAS_AF=0.5367;AMR_AF=0.513;AFR_AF=0.4191;EUR_AF=0.4513;SAS_AF=0.544;AA=T|||;VT=SNP
6	32805262	rs56145201	A	G	100	PASS	AC=203;AF=0.0405351;AN=5008;NS=2504;DP=18437;EAS_AF=0.0982;AMR_AF=0.0115;AFR_AF=0.0045;EUR_AF=0.0358;SAS_AF=0.0552;AA=A|||;VT=SNP
6	32805306	rs2071467	C	T	100	PASS	AC=328;AF=0.0654952;AN=5008;NS=2504;DP=17339;EAS_AF=0.1538;AMR_AF=0.0548;AFR_AF=0.0083;EUR_AF=0.0417;SAS_AF=0.0838;AA=T|||;VT=SNP
6	32805307	rs2071466	C	T	100	PASS	AC=1244;AF=0.248403;AN=5008;NS=2504;DP=17443;EAS_AF=0.1974;AMR_AF=0.2334;AFR_AF=0.2413;EUR_AF=0.2823;SAS_AF=0.2863;AA=C|||;VT=SNP
6	32805470	rs2071465	C	G	100	PASS	AC=1994;AF=0.398163;AN=5008;NS=2504;DP=18937;EAS_AF=0.3353;AMR_AF=0.3228;AFR_AF=0.4002;EUR_AF=0.4274;SAS_AF=0.4836;AA=C|||;VT=SNP;EX_TARGET
6	32806121	rs2071544	T	C	100	PASS	AC=2533;AF=0.505791;AN=5008;NS=2504;DP=9437;EAS_AF=0.5982;AMR_AF=0.4769;AFR_AF=0.4047;EUR_AF=0.4821;SAS_AF=0.592;AA=T|||;VT=SNP
6	32806391	rs4148870	C	T	100	PASS	AC=2255;AF=0.45028;AN=5008;NS=2504;DP=10064;EAS_AF=0.499;AMR_AF=0.4625;AFR_AF=0.3684;EUR_AF=0.4394;SAS_AF=0.5133;AA=c|||;VT=SNP
6	32806461	rs2071552	A	G	100	PASS	AC=2352;AF=0.469649;AN=5008;NS=2504;DP=10513;EAS_AF=0.505;AMR_AF=0.4769;AFR_AF=0.3797;EUR_AF=0.4702;SAS_AF=0.5491;AA=G|||;VT=SNP
6	32806576	rs4148869	C	T	100	PASS	AC=2125;AF=0.424321;AN=5008;NS=2504;DP=11575;EAS_AF=0.4405;AMR_AF=0.4193;AFR_AF=0.3623;EUR_AF=0.4334;SAS_AF=0.4857;AA=C|||;VT=SNP
6	32806584	rs4148868	G	A	100	PASS	AC=2221;AF=0.44349;AN=5008;NS=2504;DP=11949;EAS_AF=0.4444;AMR_AF=0.4352;AFR_AF=0.3729;EUR_AF=0.4652;SAS_AF=0.5215;AA=G|||;VT=SNP
6	32806673	rs79142022	T	C	100	PASS	AC=68;AF=0.0135783;AN=5008;NS=2504;DP=15629;EAS_AF=0.0288;AMR_AF=0.0072;AFR_AF=0.0008;EUR_AF=0.0159;SAS_AF=0.0174;AA=G|||;VT=SNP
6	32806786	rs4713598	T	G	100	PASS	AC=2081;AF=0.415535;AN=5008;NS=2504;DP=19384;EAS_AF=0.4395;AMR_AF=0.415;AFR_AF=0.3427;EUR_AF=0.4314;SAS_AF=0.4734;AA=T|||;VT=SNP
6	32806949	rs9391747	C	T	100	PASS	AC=2077;AF=0.414736;AN=5008;NS=2504;DP=16530;EAS_AF=0.4395;AMR_AF=0.4135;AFR_AF=0.3411;EUR_AF=0.4304;SAS_AF=0.4734;AA=C|||;VT=SNP
6	32807000	rs150636480	A	G	100	PASS	AC=84;AF=0.0167732;AN=5008;NS=2504;DP=14262;EAS_AF=0.001;AMR_AF=0.013;AFR_AF=0.0242;EUR_AF=0.0288;SAS_AF=0.0133;AA=A|||;VT=SNP
6	32807077	rs56033885	C	T	100	PASS	AC=241;AF=0.048123;AN=5008;NS=2504;DP=16699;EAS_AF=0.0972;AMR_AF=0.0115;AFR_AF=0.0318;EUR_AF=0.0358;SAS_AF=0.0583;AA=C|||;VT=SNP
6	32807446	rs3763366	C	G	100	PASS	AC=2543;AF=0.507788;AN=5008;NS=2504;DP=17144;EAS_AF=0.5982;AMR_AF=0.4914;AFR_AF=0.4107;EUR_AF=0.502;SAS_AF=0.5634;AA=G|||;VT=SNP
6	32807453	rs3763365	A	G	100	PASS	AC=2544;AF=0.507987;AN=5008;NS=2504;DP=17311;EAS_AF=0.5982;AMR_AF=0.4914;AFR_AF=0.4115;EUR_AF=0.502;SAS_AF=0.5634;AA=G|||;VT=SNP
6	32807490	rs114595701	C	T	100	PASS	AC=121;AF=0.0241613;AN=5008;NS=2504;DP=17881;EAS_AF=0;AMR_AF=0.0216;AFR_AF=0.0295;EUR_AF=0.0666;SAS_AF=0;AA=C|||;VT=SNP
6	32807520	rs3763364	A	T	100	PASS	AC=2053;AF=0.409944;AN=5008;NS=2504;DP=18229;EAS_AF=0.4395;AMR_AF=0.4121;AFR_AF=0.3464;EUR_AF=0.4314;SAS_AF=0.4417;AA=A|||;VT=SNP
6	32808232	rs3763349	A	G	100	PASS	AC=2755;AF=0.55012;AN=5008;NS=2504;DP=18517;EAS_AF=0.5238;AMR_AF=0.5418;AFR_AF=0.5832;EUR_AF=0.5358;SAS_AF=0.5532;AA=G|||;VT=SNP
6	32808299	rs45506201	G	A	100	PASS	AC=122;AF=0.024361;AN=5008;NS=2504;DP=17369;EAS_AF=0;AMR_AF=0.0216;AFR_AF=0.0303;EUR_AF=0.0666;SAS_AF=0;AA=G|||;VT=SNP
6	32809076	rs2071464	G	A	100	PASS	AC=2150;AF=0.429313;AN=5008;NS=2504;DP=18711;EAS_AF=0.4405;AMR_AF=0.4366;AFR_AF=0.3729;EUR_AF=0.4592;SAS_AF=0.4581;AA=G|||;VT=SNP
6	32809223	rs2071627	C	A	100	PASS	AC=1635;AF=0.326478;AN=5008;NS=2504;DP=18944;EAS_AF=0.251;AMR_AF=0.3199;AFR_AF=0.2852;EUR_AF=0.4304;SAS_AF=0.3579;AA=C|||;VT=SNP
6	32809568	rs56238531	G	A	100	PASS	AC=41;AF=0.0081869;AN=5008;NS=2504;DP=20639;EAS_AF=0;AMR_AF=0.0159;AFR_AF=0.0015;EUR_AF=0.0268;SAS_AF=0.001;AA=G|||;VT=SNP
6	32809582	rs60507022	G	T	100	PASS	AC=227;AF=0.0453275;AN=5008;NS=2504;DP=21009;EAS_AF=0.001;AMR_AF=0.0447;AFR_AF=0.1241;EUR_AF=0.0298;SAS_AF=0.001;AA=G|||;VT=SNP
6	32809848	rs9357155	G	A	100	PASS	AC=669;AF=0.133586;AN=5008;NS=2504;DP=20594;EAS_AF=0.1498;AMR_AF=0.1787;AFR_AF=0.059;EUR_AF=0.1412;SAS_AF=0.1779;AA=G|||;VT=SNP
6	32809887	rs56410936	A	G	100	PASS	AC=84;AF=0.0167732;AN=5008;NS=2504;DP=19620;EAS_AF=0.001;AMR_AF=0.0187;AFR_AF=0.0212;EUR_AF=0.0288;SAS_AF=0.0133;AA=A|||;VT=SNP;EX_TARGET
6	32810124	rs56077117	A	G	100	PASS	AC=42;AF=0.00838658;AN=5008;NS=2504;DP=23457;EAS_AF=0;AMR_AF=0.0159;AFR_AF=0.0023;EUR_AF=0.0268;SAS_AF=0.001;AA=A|||;VT=SNP
6	32810147	rs41270496	G	T	100	PASS	AC=138;AF=0.0275559;AN=5008;NS=2504;DP=22913;EAS_AF=0.003;AMR_AF=0.013;AFR_AF=0.034;EUR_AF=0.0358;SAS_AF=0.046;AA=G|||;VT=SNP
6	32810443	rs9276810	G	A	100	PASS	AC=2181;AF=0.435503;AN=5008;NS=2504;DP=20998;EAS_AF=0.4484;AMR_AF=0.438;AFR_AF=0.3729;EUR_AF=0.4592;SAS_AF=0.4806;AA=A|||;VT=SNP;EX_TARGET
6	32811199	rs115675578	T	A	100	PASS	AC=86;AF=0.0171725;AN=5008;NS=2504;DP=20151;EAS_AF=0.001;AMR_AF=0.0202;AFR_AF=0.0219;EUR_AF=0.0288;SAS_AF=0.0133;AA=T|||;VT=SNP
6	32811224	rs72854938	A	T	100	PASS	AC=138;AF=0.0275559;AN=5008;NS=2504;DP=19289;EAS_AF=0.003;AMR_AF=0.013;AFR_AF=0.034;EUR_AF=0.0358;SAS_AF=0.046;AA=A|||;VT=SNP
6	32811366	rs72854939	G	T	100	PASS	AC=138;AF=0.0275559;AN=5008;NS=2504;DP=20063;EAS_AF=0.003;AMR_AF=0.013;AFR_AF=0.034;EUR_AF=0.0358;SAS_AF=0.046;AA=G|||;VT=SNP
6	32811383	rs6924102	A	G	100	PASS	AC=2059;AF=0.411142;AN=5008;NS=2504;DP=19931;EAS_AF=0.4464;AMR_AF=0.4135;AFR_AF=0.3434;EUR_AF=0.4304;SAS_AF=0.4448;AA=A|||;VT=SNP
6	32811516	rs114777049	A	G	100	PASS	AC=84;AF=0.0167732;AN=5008;NS=2504;DP=15833;EAS_AF=0.001;AMR_AF=0.0187;AFR_AF=0.0212;EUR_AF=0.0288;SAS_AF=0.0133;AA=G|||;VT=SNP
6	32811522	rs143156054	G	C	100	PASS	AC=84;AF=0.0167732;AN=5008;NS=2504;DP=15785;EAS_AF=0.001;AMR_AF=0.0187;AFR_AF=0.0212;EUR_AF=0.0288;SAS_AF=0.0133;AA=C|||;VT=SNP
6	32811530	rs4713599	A	C	100	PASS	AC=364;AF=0.0726837;AN=5008;NS=2504;DP=15563;EAS_AF=0.0645;AMR_AF=0.0793;AFR_AF=0.0658;EUR_AF=0.0706;SAS_AF=0.0879;AA=A|||;VT=SNP
6	32811629	rs2071543	G	T	100	PASS	AC=761;AF=0.151957;AN=5008;NS=2504;DP=15795;EAS_AF=0.1677;AMR_AF=0.1888;AFR_AF=0.0961;EUR_AF=0.1471;SAS_AF=0.1902;AA=G|||;VT=SNP;EX_TARGET
6	32811645	rs2071542	A	G	100	PASS	AC=273;AF=0.0545128;AN=5008;NS=2504;DP=15562;EAS_AF=0.0625;AMR_AF=0.0605;AFR_AF=0.0408;EUR_AF=0.0417;SAS_AF=0.0736;AA=G|||;VT=SNP;EX_TARGET
6	32811752	rs114772012	C	T	100	PASS	AC=84;AF=0.0167732;AN=5008;NS=2504;DP=15879;EAS_AF=0.001;AMR_AF=0.0187;AFR_AF=0.0212;EUR_AF=0.0288;SAS_AF=0.0133;AA=C|||;VT=SNP;EX_TARGET
6	32812528	rs2071463	C	T	100	PASS	AC=830;AF=0.165735;AN=5008;NS=2504;DP=18064;EAS_AF=0.2619;AMR_AF=0.2061;AFR_AF=0.0234;EUR_AF=0.1461;SAS_AF=0.2505;AA=C|||;VT=SNP
6	32812705	rs552241723	G	A	100	PASS	AC=84;AF=0.0167732;AN=5008;NS=2504;DP=12830;EAS_AF=0.001;AMR_AF=0.0187;AFR_AF=0.0212;EUR_AF=0.0288;SAS_AF=0.0133;AA=G|||;VT=SNP
6	32812736	rs114311872	C	T	100	PASS	AC=162;AF=0.0323482;AN=5008;NS=2504;DP=13910;EAS_AF=0.0377;AMR_AF=0.0086;AFR_AF=0.0023;EUR_AF=0.0378;SAS_AF=0.0787;AA=C|||;VT=SNP
6	32812801	rs113215190	G	A	100	PASS	AC=433;AF=0.0864617;AN=5008;NS=2504;DP=15181;EAS_AF=0.004;AMR_AF=0.062;AFR_AF=0.2042;EUR_AF=0.0696;SAS_AF=0.047;AA=G|||;VT=SNP
6	32812858	rs2071541	A	G	100	PASS	AC=623;AF=0.124401;AN=5008;NS=2504;DP=16910;EAS_AF=0.131;AMR_AF=0.1009;AFR_AF=0.0719;EUR_AF=0.1252;SAS_AF=0.2045;AA=A|||;VT=SNP
6	32812916	rs2071540	T	C	100	PASS	AC=3304;AF=0.659744;AN=5008;NS=2504;DP=18673;EAS_AF=0.6796;AMR_AF=0.5821;AFR_AF=0.7436;EUR_AF=0.5815;SAS_AF=0.6616;AA=C|||;VT=SNP
6	32813161	rs8842	G	C	100	PASS	AC=333;AF=0.0664936;AN=5008;NS=2504;DP=19229;EAS_AF=0.003;AMR_AF=0.0533;AFR_AF=0.1785;EUR_AF=0.0338;SAS_AF=0.0235;AA=C|||;VT=SNP
6	32813214	rs3198005	G	A	100	PASS	AC=71;AF=0.0141773;AN=5008;NS=2504;DP=19640;EAS_AF=0.005;AMR_AF=0.0187;AFR_AF=0;EUR_AF=0.0417;SAS_AF=0.0112;AA=G|||;VT=SNP
6	32813279	rs1057373	C	A	100	PASS	AC=455;AF=0.0908546;AN=5008;NS=2504;DP=20766;EAS_AF=0.126;AMR_AF=0.0821;AFR_AF=0.034;EUR_AF=0.0915;SAS_AF=0.137;AA=C|||;VT=SNP
6	32813756	rs9469283	G	A	100	PASS	AC=432;AF=0.086262;AN=5008;NS=2504;DP=20862;EAS_AF=0.004;AMR_AF=0.062;AFR_AF=0.205;EUR_AF=0.0676;SAS_AF=0.047;AA=G|||;VT=SNP
6	32813768	rs116827595	G	A	100	PASS	AC=107;AF=0.0213658;AN=5008;NS=2504;DP=21575;EAS_AF=0;AMR_AF=0.0216;AFR_AF=0.0189;EUR_AF=0.0666;SAS_AF=0;AA=G|||;VT=SNP
6	32813852	rs13215	C	A	100	PASS	AC=431;AF=0.0860623;AN=5008;NS=2504;DP=21322;EAS_AF=0.004;AMR_AF=0.062;AFR_AF=0.2042;EUR_AF=0.0676;SAS_AF=0.047;AA=A|||;VT=SNP
6	32813864	rs11257	C	A	100	PASS	AC=431;AF=0.0860623;AN=5008;NS=2504;DP=20995;EAS_AF=0.004;AMR_AF=0.062;AFR_AF=0.2042;EUR_AF=0.0676;SAS_AF=0.047;AA=C|||;VT=SNP
6	32814113	rs11540142	G	A	100	PASS	AC=296;AF=0.0591054;AN=5008;NS=2504;DP=16405;EAS_AF=0.001;AMR_AF=0.049;AFR_AF=0.171;EUR_AF=0.0338;SAS_AF=0.001;AA=G|||;VT=SNP
6	32814127	rs1053752	G	A	100	PASS	AC=2047;AF=0.408746;AN=5008;NS=2504;DP=17015;EAS_AF=0.4444;AMR_AF=0.415;AFR_AF=0.3427;EUR_AF=0.4225;SAS_AF=0.4427;AA=G|||;VT=SNP
6	32814244	rs1132988	A	T	100	PASS	AC=453;AF=0.0904553;AN=5008;NS=2504;DP=18791;EAS_AF=0.126;AMR_AF=0.0836;AFR_AF=0.034;EUR_AF=0.0895;SAS_AF=0.136;AA=A|||;VT=SNP
6	32814368	rs72854947	G	A	100	PASS	AC=135;AF=0.0269569;AN=5008;NS=2504;DP=17659;EAS_AF=0.003;AMR_AF=0.013;AFR_AF=0.0333;EUR_AF=0.0338;SAS_AF=0.046;AA=G|||;VT=SNP
6	32814447	rs6457684	T	C	100	PASS	AC=2053;AF=0.409944;AN=5008;NS=2504;DP=16375;EAS_AF=0.4454;AMR_AF=0.415;AFR_AF=0.3464;EUR_AF=0.4225;SAS_AF=0.4427;AA=T|||;VT=SNP
6	32814456	rs59989068	C	T	100	PASS	AC=431;AF=0.0860623;AN=5008;NS=2504;DP=16387;EAS_AF=0.004;AMR_AF=0.0634;AFR_AF=0.2035;EUR_AF=0.0676;SAS_AF=0.047;AA=C|||;VT=SNP
6	32814489	rs111876139	G	A	100	PASS	AC=137;AF=0.0273562;AN=5008;NS=2504;DP=17575;EAS_AF=0.003;AMR_AF=0.013;AFR_AF=0.0348;EUR_AF=0.0338;SAS_AF=0.046;AA=G|||;VT=SNP
6	32814500	rs112975358	G	A	100	PASS	AC=135;AF=0.0269569;AN=5008;NS=2504;DP=18349;EAS_AF=0.003;AMR_AF=0.013;AFR_AF=0.0333;EUR_AF=0.0338;SAS_AF=0.046;AA=G|||;VT=SNP
6	32814509	rs73412911	G	A	100	PASS	AC=295;AF=0.0589058;AN=5008;NS=2504;DP=17845;EAS_AF=0;AMR_AF=0.049;AFR_AF=0.171;EUR_AF=0.0338;SAS_AF=0.001;AA=G|||;VT=SNP
6	32814659	rs4711312	A	G	100	PASS	AC=916;AF=0.182907;AN=5008;NS=2504;DP=21002;EAS_AF=0.1319;AMR_AF=0.1499;AFR_AF=0.2421;EUR_AF=0.1571;SAS_AF=0.2055;AA=G|||;VT=SNP
6	32814739	rs55756782	T	A	100	PASS	AC=135;AF=0.0269569;AN=5008;NS=2504;DP=21653;EAS_AF=0.003;AMR_AF=0.013;AFR_AF=0.0333;EUR_AF=0.0338;SAS_AF=0.046;AA=T|||;VT=SNP
6	32814820	rs55865470	G	T	100	PASS	AC=296;AF=0.0591054;AN=5008;NS=2504;DP=22270;EAS_AF=0.001;AMR_AF=0.049;AFR_AF=0.171;EUR_AF=0.0338;SAS_AF=0.001;AA=G|||;VT=SNP;EX_TARGET
6	32814902	rs41551515	C	T	100	PASS	AC=135;AF=0.0269569;AN=5008;NS=2504;DP=19661;EAS_AF=0.003;AMR_AF=0.013;AFR_AF=0.0333;EUR_AF=0.0338;SAS_AF=0.046;AA=c|||;VT=SNP;EX_TARGET
6	32814942	rs1057149	C	T	100	PASS	AC=296;AF=0.0591054;AN=5008;NS=2504;DP=19876;EAS_AF=0.001;AMR_AF=0.049;AFR_AF=0.171;EUR_AF=0.0338;SAS_AF=0.001;AA=C|||;VT=SNP;EX_TARGET
6	32814975	rs1135216	T	C	100	PASS	AC=959;AF=0.191494;AN=5008;NS=2504;DP=21673;EAS_AF=0.1319;AMR_AF=0.1513;AFR_AF=0.2746;EUR_AF=0.1571;SAS_AF=0.2045;AA=C|||;VT=SNP;EX_TARGET
6	32815025	rs111511638	G	A	100	PASS	AC=296;AF=0.0591054;AN=5008;NS=2504;DP=23627;EAS_AF=0.001;AMR_AF=0.049;AFR_AF=0.171;EUR_AF=0.0338;SAS_AF=0.001;AA=G|||;VT=SNP;EX_TARGET
6	32815488	rs16871026	G	A	100	PASS	AC=290;AF=0.0579073;AN=5008;NS=2504;DP=23266;EAS_AF=0;AMR_AF=0.0461;AFR_AF=0.171;EUR_AF=0.0308;SAS_AF=0.001;AA=G|||;VT=SNP;EX_TARGET
6	32815516	rs17213812	C	T	100	PASS	AC=468;AF=0.0934505;AN=5008;NS=2504;DP=22846;EAS_AF=0.0079;AMR_AF=0.0663;AFR_AF=0.2095;EUR_AF=0.0686;SAS_AF=0.0695;AA=C|||;VT=SNP
6	32815930	rs58781120	T	C	100	PASS	AC=168;AF=0.0335463;AN=5008;NS=2504;DP=22638;EAS_AF=0.005;AMR_AF=0.0173;AFR_AF=0.0386;EUR_AF=0.0338;SAS_AF=0.0675;AA=T|||;VT=SNP
6	32815943	rs61627691	T	C	100	PASS	AC=168;AF=0.0335463;AN=5008;NS=2504;DP=22493;EAS_AF=0.005;AMR_AF=0.0173;AFR_AF=0.0386;EUR_AF=0.0338;SAS_AF=0.0675;AA=T|||;VT=SNP
6	32815966	rs17213819	G	C	100	PASS	AC=77;AF=0.0153754;AN=5008;NS=2504;DP=21927;EAS_AF=0.001;AMR_AF=0.0187;AFR_AF=0.0159;EUR_AF=0.0288;SAS_AF=0.0133;AA=G|||;VT=SNP
6	32815982	rs59654450	T	C	100	PASS	AC=168;AF=0.0335463;AN=5008;NS=2504;DP=21410;EAS_AF=0.005;AMR_AF=0.0173;AFR_AF=0.0386;EUR_AF=0.0338;SAS_AF=0.0675;AA=T|||;VT=SNP
6	32816028	rs17213826	C	T	100	PASS	AC=296;AF=0.0591054;AN=5008;NS=2504;DP=21160;EAS_AF=0.001;AMR_AF=0.049;AFR_AF=0.171;EUR_AF=0.0338;SAS_AF=0.001;AA=C|||;VT=SNP
6	32816049	rs148947703	G	A	100	PASS	AC=60;AF=0.0119808;AN=5008;NS=2504;DP=21329;EAS_AF=0.002;AMR_AF=0.013;AFR_AF=0.003;EUR_AF=0.0318;SAS_AF=0.0133;AA=G|||;VT=SNP
6	32816053	rs61681247	C	T	100	PASS	AC=168;AF=0.0335463;AN=5008;NS=2504;DP=21262;EAS_AF=0.005;AMR_AF=0.0173;AFR_AF=0.0386;EUR_AF=0.0338;SAS_AF=0.0675;AA=C|||;VT=SNP
6	32816054	rs735883	G	A	100	PASS	AC=1854;AF=0.370208;AN=5008;NS=2504;DP=21191;EAS_AF=0.3661;AMR_AF=0.4164;AFR_AF=0.3268;EUR_AF=0.4036;SAS_AF=0.3661;AA=G|||;VT=SNP
6	32816137	rs17220220	C	T	100	PASS	AC=296;AF=0.0591054;AN=5008;NS=2504;DP=21179;EAS_AF=0.001;AMR_AF=0.049;AFR_AF=0.171;EUR_AF=0.0338;SAS_AF=0.001;AA=C|||;VT=SNP
6	32816219	rs72854954	C	T	100	PASS	AC=168;AF=0.0335463;AN=5008;NS=2504;DP=22164;EAS_AF=0.005;AMR_AF=0.0173;AFR_AF=0.0386;EUR_AF=0.0338;SAS_AF=0.0675;AA=C|||;VT=SNP
6	32816402	rs56026259	T	G	100	PASS	AC=77;AF=0.0153754;AN=5008;NS=2504;DP=20496;EAS_AF=0.001;AMR_AF=0.0187;AFR_AF=0.0159;EUR_AF=0.0288;SAS_AF=0.0133;AA=T|||;VT=SNP;EX_TARGET
6	32816443	rs41561219	C	T	100	PASS	AC=133;AF=0.0265575;AN=5008;NS=2504;DP=19740;EAS_AF=0.003;AMR_AF=0.013;AFR_AF=0.0318;EUR_AF=0.0338;SAS_AF=0.046;AA=C|||;VT=SNP;EX_TARGET
6	32816663	rs16871027	G	T	100	PASS	AC=296;AF=0.0591054;AN=5008;NS=2504;DP=21853;EAS_AF=0.001;AMR_AF=0.049;AFR_AF=0.171;EUR_AF=0.0338;SAS_AF=0.001;AA=G|||;VT=SNP
6	32816700	rs2071482	C	A	100	PASS	AC=1079;AF=0.215455;AN=5008;NS=2504;DP=21871;EAS_AF=0.1815;AMR_AF=0.1412;AFR_AF=0.2859;EUR_AF=0.16;SAS_AF=0.2648;AA=A|||;VT=SNP
6	32816772	rs41550019	C	A	100	PASS	AC=296;AF=0.0591054;AN=5008;NS=2504;DP=20359;EAS_AF=0.001;AMR_AF=0.049;AFR_AF=0.171;EUR_AF=0.0338;SAS_AF=0.001;AA=C|||;VT=SNP;EX_TARGET
6	32816958	rs4148882	G	A	100	PASS	AC=3717;AF=0.742212;AN=5008;NS=2504;DP=20218;EAS_AF=0.6796;AMR_AF=0.6931;AFR_AF=0.9418;EUR_AF=0.6461;SAS_AF=0.6708;AA=A|||;VT=SNP
6	32816959	rs56020058	C	T	100	PASS	AC=295;AF=0.0589058;AN=5008;NS=2504;DP=20404;EAS_AF=0.001;AMR_AF=0.049;AFR_AF=0.1702;EUR_AF=0.0338;SAS_AF=0.001;AA=C|||;VT=SNP
6	32816972	rs56232302	G	A	100	PASS	AC=428;AF=0.0854633;AN=5008;NS=2504;DP=20308;EAS_AF=0.004;AMR_AF=0.062;AFR_AF=0.202;EUR_AF=0.0676;SAS_AF=0.047;AA=A|||;VT=SNP
6	32816998	rs12527715	T	C	100	PASS	AC=1144;AF=0.228435;AN=5008;NS=2504;DP=19797;EAS_AF=0.2083;AMR_AF=0.1484;AFR_AF=0.2867;EUR_AF=0.1759;SAS_AF=0.2812;AA=C|||;VT=SNP
6	32817008	rs56318279	C	T	100	PASS	AC=65;AF=0.0129792;AN=5008;NS=2504;DP=19400;EAS_AF=0.0268;AMR_AF=0.0072;AFR_AF=0.0008;EUR_AF=0.0159;SAS_AF=0.0164;AA=C|||;VT=SNP
6	32817033	rs56397650	G	T	100	PASS	AC=133;AF=0.0265575;AN=5008;NS=2504;DP=17400;EAS_AF=0.003;AMR_AF=0.013;AFR_AF=0.0318;EUR_AF=0.0338;SAS_AF=0.046;AA=G|||;VT=SNP
6	32817130	rs12529313	A	G	100	PASS	AC=1109;AF=0.221446;AN=5008;NS=2504;DP=20582;EAS_AF=0.2063;AMR_AF=0.1441;AFR_AF=0.2806;EUR_AF=0.1759;SAS_AF=0.2587;AA=A|||;VT=SNP
6	32817293	rs76545695	C	T	100	PASS	AC=65;AF=0.0129792;AN=5008;NS=2504;DP=15094;EAS_AF=0.0268;AMR_AF=0.0072;AFR_AF=0.0008;EUR_AF=0.0159;SAS_AF=0.0164;AA=C|||;VT=SNP
6	32817444	rs4623282	C	T	100	PASS	AC=970;AF=0.19369;AN=5008;NS=2504;DP=11698;EAS_AF=0.2024;AMR_AF=0.1311;AFR_AF=0.2481;EUR_AF=0.1421;SAS_AF=0.2086;AA=C|||;VT=SNP
6	32817774	rs2395269	T	G	100	PASS	AC=847;AF=0.169129;AN=5008;NS=2504;DP=17933;EAS_AF=0.2073;AMR_AF=0.0994;AFR_AF=0.1157;EUR_AF=0.1421;SAS_AF=0.2791;AA=G|||;VT=SNP
6	32817801	rs2395271	T	G	100	PASS	AC=168;AF=0.0335463;AN=5008;NS=2504;DP=18453;EAS_AF=0.005;AMR_AF=0.0173;AFR_AF=0.0386;EUR_AF=0.0338;SAS_AF=0.0675;AA=T|||;VT=SNP
6	32818010	rs241423	G	A	100	PASS	AC=177;AF=0.0353435;AN=5008;NS=2504;DP=24096;EAS_AF=0.002;AMR_AF=0.0692;AFR_AF=0.0635;EUR_AF=0.0388;SAS_AF=0.0041;AA=G|||;VT=SNP
6	32818030	rs113206908	T	C	100	PASS	AC=201;AF=0.0401358;AN=5008;NS=2504;DP=23336;EAS_AF=0.0794;AMR_AF=0.0029;AFR_AF=0.0197;EUR_AF=0.0189;SAS_AF=0.0757;AA=T|||;VT=SNP
6	32818031	rs2127680	A	G	100	PASS	AC=168;AF=0.0335463;AN=5008;NS=2504;DP=23345;EAS_AF=0.005;AMR_AF=0.0173;AFR_AF=0.0386;EUR_AF=0.0338;SAS_AF=0.0675;AA=A|||;VT=SNP
6	32818236	rs2127679	G	A	100	PASS	AC=133;AF=0.0265575;AN=5008;NS=2504;DP=20854;EAS_AF=0.003;AMR_AF=0.013;AFR_AF=0.0318;EUR_AF=0.0338;SAS_AF=0.046;AA=G|||;VT=SNP;EX_TARGET
6	32818430	rs2071539	C	G	100	PASS	AC=192;AF=0.0383387;AN=5008;NS=2504;DP=22422;EAS_AF=0.0863;AMR_AF=0.0504;AFR_AF=0.0045;EUR_AF=0.0219;SAS_AF=0.0429;AA=C|||;VT=SNP
6	32818432	rs4148881	C	A	100	PASS	AC=158;AF=0.0315495;AN=5008;NS=2504;DP=22499;EAS_AF=0.0337;AMR_AF=0.0086;AFR_AF=0.0023;EUR_AF=0.0378;SAS_AF=0.0787;AA=C|||;VT=SNP
6	32818453	rs56016827	G	A	100	PASS	AC=228;AF=0.0455272;AN=5008;NS=2504;DP=22635;EAS_AF=0.001;AMR_AF=0.0447;AFR_AF=0.1248;EUR_AF=0.0298;SAS_AF=0.001;AA=G|||;VT=SNP
6	32818505	rs72860329	G	C	100	PASS	AC=168;AF=0.0335463;AN=5008;NS=2504;DP=21327;EAS_AF=0.005;AMR_AF=0.0173;AFR_AF=0.0386;EUR_AF=0.0338;SAS_AF=0.0675;AA=G|||;VT=SNP
6	32818629	rs55960995	A	T	100	PASS	AC=168;AF=0.0335463;AN=5008;NS=2504;DP=21296;EAS_AF=0.005;AMR_AF=0.0173;AFR_AF=0.0386;EUR_AF=0.0338;SAS_AF=0.0675;AA=A|||;VT=SNP
6	32818633	rs56093404	C	T	100	PASS	AC=168;AF=0.0335463;AN=5008;NS=2504;DP=21319;EAS_AF=0.005;AMR_AF=0.0173;AFR_AF=0.0386;EUR_AF=0.0338;SAS_AF=0.0675;AA=T|||;VT=SNP
6	32818678	rs2071538	G	A	100	PASS	AC=510;AF=0.101837;AN=5008;NS=2504;DP=21944;EAS_AF=0.0546;AMR_AF=0.1383;AFR_AF=0.0061;EUR_AF=0.2326;SAS_AF=0.1196;AA=G|||;VT=SNP;EX_TARGET
6	32818774	rs1057141	T	C	100	PASS	AC=1143;AF=0.228235;AN=5008;NS=2504;DP=21348;EAS_AF=0.2083;AMR_AF=0.1484;AFR_AF=0.2867;EUR_AF=0.1759;SAS_AF=0.2802;AA=C|||;VT=SNP;EX_TARGET
6	32819001	rs56300566	G	C	100	PASS	AC=168;AF=0.0335463;AN=5008;NS=2504;DP=20298;EAS_AF=0.005;AMR_AF=0.0173;AFR_AF=0.0386;EUR_AF=0.0338;SAS_AF=0.0675;AA=G|||;VT=SNP
6	32819225	rs16871037	C	G	100	PASS	AC=293;AF=0.0585064;AN=5008;NS=2504;DP=22964;EAS_AF=0.001;AMR_AF=0.049;AFR_AF=0.171;EUR_AF=0.0308;SAS_AF=0.001;AA=C|||;VT=SNP
6	32819283	rs72860333	G	A	100	PASS	AC=168;AF=0.0335463;AN=5008;NS=2504;DP=19890;EAS_AF=0.005;AMR_AF=0.0173;AFR_AF=0.0386;EUR_AF=0.0338;SAS_AF=0.0675;AA=G|||;VT=SNP
6	32819330	rs72860334	A	G	100	PASS	AC=168;AF=0.0335463;AN=5008;NS=2504;DP=19265;EAS_AF=0.005;AMR_AF=0.0173;AFR_AF=0.0386;EUR_AF=0.0338;SAS_AF=0.0675;AA=A|||;VT=SNP
6	32819478	rs4148879	G	A	100	PASS	AC=679;AF=0.135583;AN=5008;NS=2504;DP=20327;EAS_AF=0.2024;AMR_AF=0.0821;AFR_AF=0.0772;EUR_AF=0.1083;SAS_AF=0.2117;AA=G|||;VT=SNP
6	32819517	rs2284190	T	C	100	PASS	AC=764;AF=0.152556;AN=5008;NS=2504;DP=20660;EAS_AF=0.1706;AMR_AF=0.1916;AFR_AF=0.0946;EUR_AF=0.1481;SAS_AF=0.1892;AA=T|||;VT=SNP
6	32819523	rs72860335	T	G	100	PASS	AC=168;AF=0.0335463;AN=5008;NS=2504;DP=20614;EAS_AF=0.005;AMR_AF=0.0173;AFR_AF=0.0386;EUR_AF=0.0338;SAS_AF=0.0675;AA=T|||;VT=SNP
6	32819660	rs116751869	G	A	100	PASS	AC=42;AF=0.00838658;AN=5008;NS=2504;DP=19209;EAS_AF=0;AMR_AF=0.0159;AFR_AF=0.0023;EUR_AF=0.0268;SAS_AF=0.001;AA=G|||;VT=SNP
6	32819836	rs116106014	T	A	100	PASS	AC=60;AF=0.0119808;AN=5008;NS=2504;DP=18701;EAS_AF=0.002;AMR_AF=0.013;AFR_AF=0.003;EUR_AF=0.0318;SAS_AF=0.0133;AA=T|||;VT=SNP;EX_TARGET
6	32819854	rs72860338	A	G	100	PASS	AC=133;AF=0.0265575;AN=5008;NS=2504;DP=18490;EAS_AF=0.003;AMR_AF=0.013;AFR_AF=0.0318;EUR_AF=0.0338;SAS_AF=0.046;AA=A|||;VT=SNP;EX_TARGET
6	32819865	rs2071481	T	C	100	PASS	AC=681;AF=0.135982;AN=5008;NS=2504;DP=18457;EAS_AF=0.2024;AMR_AF=0.0821;AFR_AF=0.0772;EUR_AF=0.1093;SAS_AF=0.2127;AA=T|||;VT=SNP;EX_TARGET
6	32819968	rs41549617	G	A	100	PASS	AC=165;AF=0.0329473;AN=5008;NS=2504;DP=17693;EAS_AF=0.005;AMR_AF=0.0173;AFR_AF=0.0363;EUR_AF=0.0338;SAS_AF=0.0675;AA=G|||;VT=SNP;EX_TARGET
6	32820043	rs72860339	A	G	100	PASS	AC=165;AF=0.0329473;AN=5008;NS=2504;DP=19031;EAS_AF=0.005;AMR_AF=0.0173;AFR_AF=0.0363;EUR_AF=0.0338;SAS_AF=0.0675;AA=A|||;VT=SNP;EX_TARGET
6	32820137	rs72860340	C	T	100	PASS	AC=165;AF=0.0329473;AN=5008;NS=2504;DP=19083;EAS_AF=0.005;AMR_AF=0.0173;AFR_AF=0.0363;EUR_AF=0.0338;SAS_AF=0.0675;AA=C|||;VT=SNP;EX_TARGET
6	32820334	rs72860342	C	T	100	PASS	AC=132;AF=0.0263578;AN=5008;NS=2504;DP=17683;EAS_AF=0.003;AMR_AF=0.0144;AFR_AF=0.0303;EUR_AF=0.0338;SAS_AF=0.046;AA=C|||;VT=SNP
6	32820564	rs115079513	C	A	100	PASS	AC=52;AF=0.0103834;AN=5008;NS=2504;DP=17059;EAS_AF=0.002;AMR_AF=0.013;AFR_AF=0.003;EUR_AF=0.0318;SAS_AF=0.0051;AA=C|||;VT=SNP
6	32820656	rs36229526	G	T	100	PASS	AC=383;AF=0.0764776;AN=5008;NS=2504;DP=17336;EAS_AF=0.0367;AMR_AF=0.0303;AFR_AF=0.0817;EUR_AF=0.0726;SAS_AF=0.1472;AA=G|||;VT=SNP
6	32820799	rs55967815	C	A	100	PASS	AC=140;AF=0.0279553;AN=5008;NS=2504;DP=17127;EAS_AF=0.004;AMR_AF=0.013;AFR_AF=0.031;EUR_AF=0.0338;SAS_AF=0.0532;AA=C|||;VT=SNP;EX_TARGET
6	32820991	rs55702652	A	G	100	PASS	AC=167;AF=0.0333466;AN=5008;NS=2504;DP=16017;EAS_AF=0.005;AMR_AF=0.0173;AFR_AF=0.0363;EUR_AF=0.0358;SAS_AF=0.0675;AA=G|||;VT=SNP;EX_TARGET
6	32821447	rs2071536	C	T	100	PASS	AC=443;AF=0.0884585;AN=5008;NS=2504;DP=12947;EAS_AF=0.0645;AMR_AF=0.0778;AFR_AF=0.0197;EUR_AF=0.1312;SAS_AF=0.1697;AA=C|||;VT=SNP;EX_TARGET
6	32821859	rs2071480	C	A	100	PASS	AC=2057;AF=0.410743;AN=5008;NS=2504;DP=13259;EAS_AF=0.38;AMR_AF=0.3746;AFR_AF=0.4637;EUR_AF=0.3996;SAS_AF=0.408;AA=G|||;VT=SNP
6	32821868	rs56376659	C	A	100	PASS	AC=60;AF=0.0119808;AN=5008;NS=2504;DP=12755;EAS_AF=0.002;AMR_AF=0.0259;AFR_AF=0.0151;EUR_AF=0.0159;SAS_AF=0.0041;AA=C|||;VT=SNP
6	32822186	rs4148878	T	G	100	PASS	AC=134;AF=0.0267572;AN=5008;NS=2504;DP=15138;EAS_AF=0.0188;AMR_AF=0.0202;AFR_AF=0.0204;EUR_AF=0.0616;SAS_AF=0.0123;AA=T|||;VT=SNP
6	32822244	rs17220241	G	T	100	PASS	AC=222;AF=0.0443291;AN=5008;NS=2504;DP=16571;EAS_AF=0.001;AMR_AF=0.0447;AFR_AF=0.1233;EUR_AF=0.0258;SAS_AF=0.001;AA=G|||;VT=SNP
6	32822269	rs1351383	A	C	100	PASS	AC=2135;AF=0.426318;AN=5008;NS=2504;DP=17416;EAS_AF=0.3948;AMR_AF=0.379;AFR_AF=0.4947;EUR_AF=0.3986;SAS_AF=0.4284;AA=C|||;VT=SNP
6	32822296	rs1351382	C	G	100	PASS	AC=2134;AF=0.426118;AN=5008;NS=2504;DP=17482;EAS_AF=0.3948;AMR_AF=0.3775;AFR_AF=0.4947;EUR_AF=0.3986;SAS_AF=0.4284;AA=G|||;VT=SNP
6	32822858	rs4713600	G	T	100	PASS	AC=2064;AF=0.412141;AN=5008;NS=2504;DP=21218;EAS_AF=0.3919;AMR_AF=0.3746;AFR_AF=0.4614;EUR_AF=0.3976;SAS_AF=0.408;AA=G|||;VT=SNP
6	32822887	rs36234338	G	A	100	PASS	AC=76;AF=0.0151757;AN=5008;NS=2504;DP=21704;EAS_AF=0.003;AMR_AF=0.0187;AFR_AF=0.0144;EUR_AF=0.0278;SAS_AF=0.0133;AA=G|||;VT=SNP
6	32822907	rs3763348	C	T	100	PASS	AC=2141;AF=0.427516;AN=5008;NS=2504;DP=21050;EAS_AF=0.3938;AMR_AF=0.3934;AFR_AF=0.4766;EUR_AF=0.4264;SAS_AF=0.4213;AA=C|||;VT=SNP
6	32822975	rs3763347	T	A	100	PASS	AC=2099;AF=0.419129;AN=5008;NS=2504;DP=20344;EAS_AF=0.3909;AMR_AF=0.3746;AFR_AF=0.4879;EUR_AF=0.3986;SAS_AF=0.408;AA=T|||;VT=SNP
6	32823186	rs36234342	T	G	100	PASS	AC=21;AF=0.00419329;AN=5008;NS=2504;DP=19627;EAS_AF=0.001;AMR_AF=0.0058;AFR_AF=0.0008;EUR_AF=0.0149;SAS_AF=0;AA=T|||;VT=SNP
6	32823257	rs3763346	T	C	100	PASS	AC=2211;AF=0.441494;AN=5008;NS=2504;DP=20811;EAS_AF=0.3958;AMR_AF=0.3977;AFR_AF=0.5098;EUR_AF=0.4264;SAS_AF=0.4427;AA=C|||;VT=SNP
6	32823354	rs36202977	T	G	100	PASS	AC=76;AF=0.0151757;AN=5008;NS=2504;DP=20420;EAS_AF=0.003;AMR_AF=0.0187;AFR_AF=0.0144;EUR_AF=0.0278;SAS_AF=0.0133;AA=T|||;VT=SNP
6	32823567	rs991760	G	A	100	PASS	AC=553;AF=0.110423;AN=5008;NS=2504;DP=20743;EAS_AF=0.1736;AMR_AF=0.0865;AFR_AF=0.0696;EUR_AF=0.0626;SAS_AF=0.1667;AA=G|||;VT=SNP
6	32823634	rs56034132	T	C	100	PASS	AC=76;AF=0.0151757;AN=5008;NS=2504;DP=20711;EAS_AF=0.003;AMR_AF=0.0187;AFR_AF=0.0144;EUR_AF=0.0278;SAS_AF=0.0133;AA=T|||;VT=SNP
6	32823764	rs56157202	A	G	100	PASS	AC=74;AF=0.0147764;AN=5008;NS=2504;DP=20753;EAS_AF=0.001;AMR_AF=0.0187;AFR_AF=0.0144;EUR_AF=0.0278;SAS_AF=0.0133;AA=A|||;VT=SNP
6	32823948	rs241419	G	A	100	PASS	AC=109;AF=0.0217652;AN=5008;NS=2504;DP=21226;EAS_AF=0;AMR_AF=0.0331;AFR_AF=0.0401;EUR_AF=0.0288;SAS_AF=0.0041;AA=G|||;VT=SNP;EX_TARGET
6	32824067	rs55821731	G	C	100	PASS	AC=76;AF=0.0151757;AN=5008;NS=2504;DP=22048;EAS_AF=0.003;AMR_AF=0.0187;AFR_AF=0.0144;EUR_AF=0.0278;SAS_AF=0.0133;AA=G|||;VT=SNP
6	32824232	rs73412927	C	A	100	PASS	AC=226;AF=0.0451278;AN=5008;NS=2504;DP=19541;EAS_AF=0.001;AMR_AF=0.0447;AFR_AF=0.1233;EUR_AF=0.0298;SAS_AF=0.001;AA=C|||;VT=SNP
6	32824318	rs2071534	C	T	100	PASS	AC=2210;AF=0.441294;AN=5008;NS=2504;DP=19503;EAS_AF=0.3958;AMR_AF=0.3977;AFR_AF=0.5091;EUR_AF=0.4264;SAS_AF=0.4427;AA=T|||;VT=SNP
6	32824909	rs116696906	G	A	100	PASS	AC=21;AF=0.00419329;AN=5008;NS=2504;DP=16197;EAS_AF=0.001;AMR_AF=0.0058;AFR_AF=0.0008;EUR_AF=0.0149;SAS_AF=0;AA=G|||;VT=SNP
6	32825090	rs17587	G	A	100	PASS	AC=1124;AF=0.224441;AN=5008;NS=2504;DP=17369;EAS_AF=0.2123;AMR_AF=0.2233;AFR_AF=0.2322;EUR_AF=0.2565;SAS_AF=0.1943;AA=G|||;VT=SNP;EX_TARGET
6	32825348	rs2071477	T	C	100	PASS	AC=2100;AF=0.419329;AN=5008;NS=2504;DP=22611;EAS_AF=0.3909;AMR_AF=0.3746;AFR_AF=0.4887;EUR_AF=0.3986;SAS_AF=0.408;AA=T|||;VT=SNP
6	32825379	rs2071476	A	G	100	PASS	AC=2209;AF=0.441094;AN=5008;NS=2504;DP=23119;EAS_AF=0.3958;AMR_AF=0.3977;AFR_AF=0.5098;EUR_AF=0.4264;SAS_AF=0.4407;AA=G|||;VT=SNP
6	32825507	rs9276815	C	T	100	PASS	AC=1285;AF=0.256589;AN=5008;NS=2504;DP=20480;EAS_AF=0.2163;AMR_AF=0.2435;AFR_AF=0.2693;EUR_AF=0.3062;SAS_AF=0.2393;AA=C|||;VT=SNP
6	32826233	rs20547	A	G	100	PASS	AC=503;AF=0.100439;AN=5008;NS=2504;DP=19445;EAS_AF=0.2093;AMR_AF=0.1095;AFR_AF=0.0189;EUR_AF=0.0338;SAS_AF=0.1605;AA=A|||;VT=SNP;EX_TARGET
6	32826450	rs6930981	T	C	100	PASS	AC=2213;AF=0.441893;AN=5008;NS=2504;DP=19188;EAS_AF=0.3958;AMR_AF=0.3977;AFR_AF=0.5106;EUR_AF=0.4274;SAS_AF=0.4427;AA=C|||;VT=SNP
6	32826553	rs11969467	T	G	100	PASS	AC=228;AF=0.0455272;AN=5008;NS=2504;DP=18632;EAS_AF=0.001;AMR_AF=0.0461;AFR_AF=0.1241;EUR_AF=0.0298;SAS_AF=0.001;AA=T|||;VT=SNP
6	32826688	rs115353581	G	T	100	PASS	AC=60;AF=0.0119808;AN=5008;NS=2504;DP=18155;EAS_AF=0.002;AMR_AF=0.013;AFR_AF=0.003;EUR_AF=0.0318;SAS_AF=0.0133;AA=G|||;VT=SNP
6	32826985	rs9276816	C	T	100	PASS	AC=2066;AF=0.41254;AN=5008;NS=2504;DP=19371;EAS_AF=0.3919;AMR_AF=0.3746;AFR_AF=0.4622;EUR_AF=0.3986;SAS_AF=0.408;AA=C|||;VT=SNP
6	32827356	rs241418	G	A	100	PASS	AC=109;AF=0.0217652;AN=5008;NS=2504;DP=18757;EAS_AF=0;AMR_AF=0.0331;AFR_AF=0.0401;EUR_AF=0.0288;SAS_AF=0.0041;AA=A|||;VT=SNP;EX_TARGET
6	32827916	rs241417	T	C	100	PASS	AC=75;AF=0.014976;AN=5008;NS=2504;DP=15957;EAS_AF=0;AMR_AF=0.0331;AFR_AF=0.0174;EUR_AF=0.0288;SAS_AF=0;AA=T|||;VT=SNP
6	32827940	rs149728623	T	C	100	PASS	AC=77;AF=0.0153754;AN=5008;NS=2504;DP=16568;EAS_AF=0.003;AMR_AF=0.0187;AFR_AF=0.0151;EUR_AF=0.0278;SAS_AF=0.0133;AA=T|||;VT=SNP
6	32827954	rs145751415	G	A	100	PASS	AC=76;AF=0.0151757;AN=5008;NS=2504;DP=16670;EAS_AF=0.003;AMR_AF=0.0187;AFR_AF=0.0144;EUR_AF=0.0278;SAS_AF=0.0133;AA=G|||;VT=SNP
6	32827993	rs115448877	G	C	100	PASS	AC=77;AF=0.0153754;AN=5008;NS=2504;DP=15111;EAS_AF=0.003;AMR_AF=0.0187;AFR_AF=0.0151;EUR_AF=0.0278;SAS_AF=0.0133;AA=G|||;VT=SNP
6	32828140	rs143633171	C	T	100	PASS	AC=77;AF=0.0153754;AN=5008;NS=2504;DP=15922;EAS_AF=0.003;AMR_AF=0.0187;AFR_AF=0.0151;EUR_AF=0.0278;SAS_AF=0.0133;AA=c|||;VT=SNP
6	32828141	rs61130305	G	A	100	PASS	AC=410;AF=0.081869;AN=5008;NS=2504;DP=15827;EAS_AF=0.1111;AMR_AF=0.0159;AFR_AF=0.0696;EUR_AF=0.0567;SAS_AF=0.1411;AA=G|||;VT=SNP
6	32828156	rs9276817	C	T	100	PASS	AC=1511;AF=0.301717;AN=5008;NS=2504;DP=15742;EAS_AF=0.2173;AMR_AF=0.2882;AFR_AF=0.3926;EUR_AF=0.336;SAS_AF=0.2403;AA=C|||;VT=SNP
6	32828157	rs142607998	G	C	100	PASS	AC=77;AF=0.0153754;AN=5008;NS=2504;DP=15786;EAS_AF=0.003;AMR_AF=0.0187;AFR_AF=0.0151;EUR_AF=0.0278;SAS_AF=0.0133;AA=C|||;VT=SNP
6	32828175	rs71565350	C	A	100	PASS	AC=82;AF=0.0163738;AN=5008;NS=2504;DP=16396;EAS_AF=0.0139;AMR_AF=0.0144;AFR_AF=0.0144;EUR_AF=0.0268;SAS_AF=0.0123;AA=C|||;VT=SNP
6	32828248	rs9276818	T	G	100	PASS	AC=2066;AF=0.41254;AN=5008;NS=2504;DP=18784;EAS_AF=0.3909;AMR_AF=0.3761;AFR_AF=0.4622;EUR_AF=0.3986;SAS_AF=0.408;AA=T|||;VT=SNP
6	32828346	rs114113679	C	T	100	PASS	AC=77;AF=0.0153754;AN=5008;NS=2504;DP=17291;EAS_AF=0.003;AMR_AF=0.0187;AFR_AF=0.0151;EUR_AF=0.0278;SAS_AF=0.0133;AA=T|||;VT=SNP
6	32828368	rs56672687	C	T	100	PASS	AC=226;AF=0.0451278;AN=5008;NS=2504;DP=16907;EAS_AF=0.001;AMR_AF=0.0447;AFR_AF=0.1233;EUR_AF=0.0298;SAS_AF=0.001;AA=C|||;VT=SNP
6	32828444	rs115033676	G	A	100	PASS	AC=75;AF=0.014976;AN=5008;NS=2504;DP=18771;EAS_AF=0.001;AMR_AF=0.0187;AFR_AF=0.0151;EUR_AF=0.0278;SAS_AF=0.0133;AA=G|||;VT=SNP
6	32828926	rs114180354	G	T	100	PASS	AC=77;AF=0.0153754;AN=5008;NS=2504;DP=17655;EAS_AF=0.003;AMR_AF=0.0187;AFR_AF=0.0151;EUR_AF=0.0278;SAS_AF=0.0133;AA=T|||;VT=SNP
6	32829102	rs9276819	G	A	100	PASS	AC=2064;AF=0.412141;AN=5008;NS=2504;DP=16942;EAS_AF=0.3909;AMR_AF=0.3732;AFR_AF=0.4622;EUR_AF=0.3986;SAS_AF=0.408;AA=G|||;VT=SNP
6	32829141	rs28724899	A	T	100	PASS	AC=755;AF=0.150759;AN=5008;NS=2504;DP=17945;EAS_AF=0.1756;AMR_AF=0.1671;AFR_AF=0.0991;EUR_AF=0.1471;SAS_AF=0.1871;AA=A|||;VT=SNP
6	32829276	rs9276820	G	A	100	PASS	AC=2209;AF=0.441094;AN=5008;NS=2504;DP=17259;EAS_AF=0.3948;AMR_AF=0.3963;AFR_AF=0.5098;EUR_AF=0.4264;SAS_AF=0.4427;AA=A|||;VT=SNP
6	32829304	rs9276821	G	A	100	PASS	AC=2965;AF=0.592053;AN=5008;NS=2504;DP=16295;EAS_AF=0.5704;AMR_AF=0.5634;AFR_AF=0.6097;EUR_AF=0.5736;SAS_AF=0.6299;AA=A|||;VT=SNP
6	32829320	rs9276822	A	C	100	PASS	AC=4783;AF=0.955072;AN=5008;NS=2504;DP=16388;EAS_AF=0.9563;AMR_AF=0.9467;AFR_AF=0.9939;EUR_AF=0.9125;SAS_AF=0.9509;AA=C|||;VT=SNP
6	32829387	rs111507231	G	T	100	PASS	AC=226;AF=0.0451278;AN=5008;NS=2504;DP=15064;EAS_AF=0.001;AMR_AF=0.0447;AFR_AF=0.1233;EUR_AF=0.0298;SAS_AF=0.001;AA=G|||;VT=SNP
6	32829429	rs9276823	A	G	100	PASS	AC=2209;AF=0.441094;AN=5008;NS=2504;DP=14023;EAS_AF=0.3948;AMR_AF=0.3963;AFR_AF=0.5098;EUR_AF=0.4264;SAS_AF=0.4427;AA=G|||;VT=SNP
6	32829538	rs9276824	A	G	100	PASS	AC=2210;AF=0.441294;AN=5008;NS=2504;DP=10745;EAS_AF=0.3948;AMR_AF=0.3963;AFR_AF=0.5106;EUR_AF=0.4264;SAS_AF=0.4427;AA=G|||;VT=SNP
6	32829714	rs9276825	G	A	100	PASS	AC=2208;AF=0.440895;AN=5008;NS=2504;DP=15562;EAS_AF=0.3948;AMR_AF=0.3963;AFR_AF=0.5098;EUR_AF=0.4264;SAS_AF=0.4417;AA=A|||;VT=SNP
6	32830013	rs7767288	G	A	100	PASS	AC=2132;AF=0.425719;AN=5008;NS=2504;DP=16521;EAS_AF=0.3919;AMR_AF=0.3775;AFR_AF=0.4947;EUR_AF=0.3986;SAS_AF=0.4294;AA=G|||;VT=SNP
6	32830034	rs7766900	A	G	100	PASS	AC=2209;AF=0.441094;AN=5008;NS=2504;DP=16621;EAS_AF=0.3948;AMR_AF=0.3963;AFR_AF=0.5098;EUR_AF=0.4264;SAS_AF=0.4427;AA=G|||;VT=SNP
6	32830262	rs7749454	T	C	100	PASS	AC=2209;AF=0.441094;AN=5008;NS=2504;DP=15266;EAS_AF=0.3948;AMR_AF=0.3963;AFR_AF=0.5098;EUR_AF=0.4264;SAS_AF=0.4427;AA=C|||;VT=SNP
6	32830417	rs7767680	C	T	100	PASS	AC=1124;AF=0.224441;AN=5008;NS=2504;DP=15673;EAS_AF=0.2113;AMR_AF=0.2233;AFR_AF=0.2322;EUR_AF=0.2565;SAS_AF=0.1953;AA=c|||;VT=SNP
6	32830568	rs9276826	A	G	100	PASS	AC=199;AF=0.0397364;AN=5008;NS=2504;DP=14455;EAS_AF=0.0169;AMR_AF=0.0461;AFR_AF=0.0023;EUR_AF=0.1193;SAS_AF=0.0276;AA=A|||;VT=SNP
6	32830904	rs9276827	G	A	100	PASS	AC=2132;AF=0.425719;AN=5008;NS=2504;DP=13482;EAS_AF=0.3919;AMR_AF=0.3775;AFR_AF=0.4947;EUR_AF=0.3986;SAS_AF=0.4294;AA=A|||;VT=SNP
6	32830958	rs114912314	C	T	100	PASS	AC=159;AF=0.0317492;AN=5008;NS=2504;DP=13908;EAS_AF=0.0308;AMR_AF=0.0086;AFR_AF=0.0023;EUR_AF=0.0398;SAS_AF=0.0808;AA=T|||;VT=SNP
6	32831013	rs150014887	A	G	100	PASS	AC=77;AF=0.0153754;AN=5008;NS=2504;DP=12937;EAS_AF=0.003;AMR_AF=0.0187;AFR_AF=0.0151;EUR_AF=0.0278;SAS_AF=0.0133;AA=G|||;VT=SNP
6	32831247	rs6938130	A	T	100	PASS	AC=2062;AF=0.411741;AN=5008;NS=2504;DP=15047;EAS_AF=0.3899;AMR_AF=0.3732;AFR_AF=0.4622;EUR_AF=0.3986;SAS_AF=0.407;AA=A|||;VT=SNP
6	32831461	rs6938690	C	T	100	PASS	AC=2063;AF=0.411941;AN=5008;NS=2504;DP=15096;EAS_AF=0.3899;AMR_AF=0.3732;AFR_AF=0.4622;EUR_AF=0.3986;SAS_AF=0.408;AA=T|||;VT=SNP
6	32831518	rs189824532	A	G	100	PASS	AC=22;AF=0.00439297;AN=5008;NS=2504;DP=16385;EAS_AF=0.001;AMR_AF=0.0058;AFR_AF=0.0015;EUR_AF=0.0149;SAS_AF=0;AA=A|||;VT=SNP
6	32831661	rs4959116	C	T	100	PASS	AC=776;AF=0.154952;AN=5008;NS=2504;DP=16089;EAS_AF=0.1766;AMR_AF=0.1729;AFR_AF=0.0998;EUR_AF=0.162;SAS_AF=0.1871;AA=C|||;VT=SNP
6	32831756	rs9276830	A	G	100	PASS	AC=2209;AF=0.441094;AN=5008;NS=2504;DP=13797;EAS_AF=0.3948;AMR_AF=0.3963;AFR_AF=0.5098;EUR_AF=0.4264;SAS_AF=0.4427;AA=G|||;VT=SNP
6	32832033	rs9276831	A	G	100	PASS	AC=740;AF=0.147764;AN=5008;NS=2504;DP=17450;EAS_AF=0.1895;AMR_AF=0.1744;AFR_AF=0.0915;EUR_AF=0.1282;SAS_AF=0.182;AA=A|||;VT=SNP
6	32832037	rs56297443	T	C	100	PASS	AC=252;AF=0.0503195;AN=5008;NS=2504;DP=17372;EAS_AF=0.1111;AMR_AF=0.0836;AFR_AF=0.0386;EUR_AF=0.0139;SAS_AF=0.0174;AA=T|||;VT=SNP
6	32832218	rs116481206	A	T	100	PASS	AC=52;AF=0.0103834;AN=5008;NS=2504;DP=18268;EAS_AF=0.002;AMR_AF=0.013;AFR_AF=0.003;EUR_AF=0.0318;SAS_AF=0.0051;AA=A|||;VT=SNP
6	32832255	rs2621432	G	A	100	PASS	AC=136;AF=0.0271565;AN=5008;NS=2504;DP=18134;EAS_AF=0.002;AMR_AF=0.0591;AFR_AF=0.0386;EUR_AF=0.0378;SAS_AF=0.0041;AA=G|||;VT=SNP
6	32832256	rs2857223	C	A	100	PASS	AC=136;AF=0.0271565;AN=5008;NS=2504;DP=18155;EAS_AF=0.002;AMR_AF=0.0591;AFR_AF=0.0386;EUR_AF=0.0378;SAS_AF=0.0041;AA=C|||;VT=SNP
6	32832324	rs74855830	G	A	100	PASS	AC=409;AF=0.0816693;AN=5008;NS=2504;DP=17815;EAS_AF=0.1111;AMR_AF=0.0144;AFR_AF=0.0696;EUR_AF=0.0567;SAS_AF=0.1411;AA=G|||;VT=SNP
6	32832400	rs9276832	C	T	100	PASS	AC=1284;AF=0.25639;AN=5008;NS=2504;DP=18995;EAS_AF=0.2153;AMR_AF=0.2435;AFR_AF=0.2693;EUR_AF=0.3062;SAS_AF=0.2393;AA=C|||;VT=SNP
6	32832495	rs116430092	G	A	100	PASS	AC=78;AF=0.0155751;AN=5008;NS=2504;DP=18077;EAS_AF=0.003;AMR_AF=0.0187;AFR_AF=0.0151;EUR_AF=0.0278;SAS_AF=0.0143;AA=G|||;VT=SNP
6	32832667	rs3752430	T	C	100	PASS	AC=3196;AF=0.638179;AN=5008;NS=2504;DP=17476;EAS_AF=0.6677;AMR_AF=0.5764;AFR_AF=0.6944;EUR_AF=0.5726;SAS_AF=0.6431;AA=C|||;VT=SNP
6	32832786	rs1055559	C	T	100	PASS	AC=4905;AF=0.979433;AN=5008;NS=2504;DP=16055;EAS_AF=1;AMR_AF=0.9654;AFR_AF=0.9955;EUR_AF=0.9284;SAS_AF=0.999;AA=T|||;VT=SNP
6	32832817	rs1133896	A	G	100	PASS	AC=2065;AF=0.41234;AN=5008;NS=2504;DP=14779;EAS_AF=0.3919;AMR_AF=0.3732;AFR_AF=0.4622;EUR_AF=0.3986;SAS_AF=0.408;AA=A|||;VT=SNP
6	32833256	rs1383270	G	A	100	PASS	AC=2063;AF=0.411941;AN=5008;NS=2504;DP=17051;EAS_AF=0.3899;AMR_AF=0.3732;AFR_AF=0.4622;EUR_AF=0.3986;SAS_AF=0.408;AA=G|||;VT=SNP
6	32833296	rs1383269	A	G	100	PASS	AC=2208;AF=0.440895;AN=5008;NS=2504;DP=17315;EAS_AF=0.3948;AMR_AF=0.3963;AFR_AF=0.5098;EUR_AF=0.4254;SAS_AF=0.4427;AA=G|||;VT=SNP
6	32833537	rs115482851	G	C	100	PASS	AC=21;AF=0.00419329;AN=5008;NS=2504;DP=383;EAS_AF=0.001;AMR_AF=0.0058;AFR_AF=0.0008;EUR_AF=0.0149;SAS_AF=0;AA=G|||;VT=SNP
6	32833563	rs116069146	T	C	100	PASS	AC=40;AF=0.00798722;AN=5008;NS=2504;DP=5868;EAS_AF=0;AMR_AF=0.0159;AFR_AF=0.0015;EUR_AF=0.0258;SAS_AF=0.001;AA=T|||;VT=SNP
6	32833627	rs114588428	C	T	100	PASS	AC=78;AF=0.0155751;AN=5008;NS=2504;DP=16719;EAS_AF=0.003;AMR_AF=0.0187;AFR_AF=0.0151;EUR_AF=0.0288;SAS_AF=0.0133;AA=C|||;VT=SNP
6	32833646	rs1383267	G	A	100	PASS	AC=2061;AF=0.411542;AN=5008;NS=2504;DP=18310;EAS_AF=0.3889;AMR_AF=0.3732;AFR_AF=0.4614;EUR_AF=0.3986;SAS_AF=0.408;AA=G|||;VT=SNP
6	32833984	rs117535069	C	T	100	PASS	AC=109;AF=0.0217652;AN=5008;NS=2504;DP=18880;EAS_AF=0.0238;AMR_AF=0.0403;AFR_AF=0.0015;EUR_AF=0.0099;SAS_AF=0.046;AA=C|||;VT=SNP
6	32834229	rs1871667	A	G	100	PASS	AC=2137;AF=0.426717;AN=5008;NS=2504;DP=20344;EAS_AF=0.3938;AMR_AF=0.379;AFR_AF=0.4962;EUR_AF=0.3986;SAS_AF=0.4294;AA=G|||;VT=SNP
6	32834664	rs6904838	T	A	100	PASS	AC=1652;AF=0.329872;AN=5008;NS=2504;DP=19527;EAS_AF=0.2788;AMR_AF=0.3588;AFR_AF=0.3911;EUR_AF=0.3419;SAS_AF=0.2669;AA=T|||;VT=SNP
6	32834732	rs1383266	C	T	100	PASS	AC=605;AF=0.120807;AN=5008;NS=2504;DP=18773;EAS_AF=0.0694;AMR_AF=0.1556;AFR_AF=0.0242;EUR_AF=0.2634;SAS_AF=0.1329;AA=C|||;VT=SNP
6	32835258	rs10484566	T	G	100	PASS	AC=409;AF=0.0816693;AN=5008;NS=2504;DP=17302;EAS_AF=0.1121;AMR_AF=0.0144;AFR_AF=0.0696;EUR_AF=0.0567;SAS_AF=0.1401;AA=T|||;VT=SNP
6	32835615	rs6931062	C	A	100	PASS	AC=1654;AF=0.330272;AN=5008;NS=2504;DP=18491;EAS_AF=0.2788;AMR_AF=0.3588;AFR_AF=0.3926;EUR_AF=0.3419;SAS_AF=0.2669;AA=C|||;VT=SNP
6	32835994	rs115074026	T	C	100	PASS	AC=94;AF=0.01877;AN=5008;NS=2504;DP=19005;EAS_AF=0.003;AMR_AF=0.013;AFR_AF=0.003;EUR_AF=0.0338;SAS_AF=0.045;AA=T|||;VT=SNP
6	32836336	rs75439840	G	C	100	PASS	AC=252;AF=0.0503195;AN=5008;NS=2504;DP=18717;EAS_AF=0.0813;AMR_AF=0.0058;AFR_AF=0.0673;EUR_AF=0.0179;SAS_AF=0.0603;AA=G|||;VT=SNP
6	32836500	rs12214934	G	C	100	PASS	AC=42;AF=0.00838658;AN=5008;NS=2504;DP=17199;EAS_AF=0.0109;AMR_AF=0.0043;AFR_AF=0.0008;EUR_AF=0.0169;SAS_AF=0.0102;AA=G|||;VT=SNP
6	32836710	rs9276833	T	C	100	PASS	AC=1654;AF=0.330272;AN=5008;NS=2504;DP=17241;EAS_AF=0.2788;AMR_AF=0.3588;AFR_AF=0.3926;EUR_AF=0.3419;SAS_AF=0.2669;AA=T|||;VT=SNP
6	32836759	rs9276834	C	T	100	PASS	AC=1725;AF=0.344449;AN=5008;NS=2504;DP=17395;EAS_AF=0.2827;AMR_AF=0.3631;AFR_AF=0.4251;EUR_AF=0.3419;SAS_AF=0.2883;AA=T|||;VT=SNP
6	32837129	rs9276835	T	A	100	PASS	AC=1725;AF=0.344449;AN=5008;NS=2504;DP=16357;EAS_AF=0.2827;AMR_AF=0.3631;AFR_AF=0.4251;EUR_AF=0.3419;SAS_AF=0.2883;AA=A|||;VT=SNP
6	32837696	rs1580345	A	C	100	PASS	AC=1691;AF=0.33766;AN=5008;NS=2504;DP=21099;EAS_AF=0.2827;AMR_AF=0.3631;AFR_AF=0.3994;EUR_AF=0.3419;SAS_AF=0.2883;AA=A|||;VT=SNP
6	32838228	rs6905477	A	G	100	PASS	AC=1692;AF=0.337859;AN=5008;NS=2504;DP=19801;EAS_AF=0.2827;AMR_AF=0.3631;AFR_AF=0.4002;EUR_AF=0.3419;SAS_AF=0.2883;AA=A|||;VT=SNP
6	32838269	rs6928398	T	C	100	PASS	AC=1691;AF=0.33766;AN=5008;NS=2504;DP=19985;EAS_AF=0.2827;AMR_AF=0.3631;AFR_AF=0.3994;EUR_AF=0.3419;SAS_AF=0.2883;AA=C|||;VT=SNP
6	32838528	rs73412964	C	T	100	PASS	AC=226;AF=0.0451278;AN=5008;NS=2504;DP=17579;EAS_AF=0.001;AMR_AF=0.0447;AFR_AF=0.1233;EUR_AF=0.0298;SAS_AF=0.001;AA=C|||;VT=SNP
6	32838539	rs115493740	G	A	100	PASS	AC=144;AF=0.028754;AN=5008;NS=2504;DP=17645;EAS_AF=0.001;AMR_AF=0.0504;AFR_AF=0.0023;EUR_AF=0.0885;SAS_AF=0.0164;AA=G|||;VT=SNP
6	32838584	rs6906376	C	A	100	PASS	AC=1691;AF=0.33766;AN=5008;NS=2504;DP=17972;EAS_AF=0.2827;AMR_AF=0.3631;AFR_AF=0.3994;EUR_AF=0.3419;SAS_AF=0.2883;AA=A|||;VT=SNP
6	32838664	rs6929078	T	C	100	PASS	AC=1691;AF=0.33766;AN=5008;NS=2504;DP=17621;EAS_AF=0.2827;AMR_AF=0.3631;AFR_AF=0.3994;EUR_AF=0.3419;SAS_AF=0.2883;AA=C|||;VT=SNP
6	32838949	rs7453903	T	C	100	PASS	AC=1691;AF=0.33766;AN=5008;NS=2504;DP=16431;EAS_AF=0.2827;AMR_AF=0.3631;AFR_AF=0.3994;EUR_AF=0.3419;SAS_AF=0.2883;AA=C|||;VT=SNP
6	32838995	rs9276841	A	G	100	PASS	AC=1691;AF=0.33766;AN=5008;NS=2504;DP=17366;EAS_AF=0.2827;AMR_AF=0.3631;AFR_AF=0.3994;EUR_AF=0.3419;SAS_AF=0.2883;AA=A|||;VT=SNP
6	32839305	rs59265446	G	A	100	PASS	AC=227;AF=0.0453275;AN=5008;NS=2504;DP=16101;EAS_AF=0.001;AMR_AF=0.0447;AFR_AF=0.1241;EUR_AF=0.0298;SAS_AF=0.001;AA=G|||;VT=SNP
6	32839628	rs9276842	G	A	100	PASS	AC=3253;AF=0.649561;AN=5008;NS=2504;DP=18174;EAS_AF=0.6012;AMR_AF=0.5951;AFR_AF=0.7753;EUR_AF=0.5755;SAS_AF=0.6442;AA=A|||;VT=SNP
6	32839749	rs9276843	A	G	100	PASS	AC=1691;AF=0.33766;AN=5008;NS=2504;DP=17268;EAS_AF=0.2827;AMR_AF=0.3631;AFR_AF=0.3994;EUR_AF=0.3419;SAS_AF=0.2883;AA=G|||;VT=SNP
6	32840092	rs9276844	A	G	100	PASS	AC=1691;AF=0.33766;AN=5008;NS=2504;DP=17130;EAS_AF=0.2827;AMR_AF=0.3631;AFR_AF=0.3994;EUR_AF=0.3419;SAS_AF=0.2883;AA=A|||;VT=SNP
6	32840139	rs9276845	A	G	100	PASS	AC=1691;AF=0.33766;AN=5008;NS=2504;DP=17881;EAS_AF=0.2827;AMR_AF=0.3631;AFR_AF=0.3994;EUR_AF=0.3419;SAS_AF=0.2883;AA=G|||;VT=SNP
6	32840222	rs113194406	G	A	100	PASS	AC=158;AF=0.0315495;AN=5008;NS=2504;DP=16240;EAS_AF=0.0308;AMR_AF=0.0086;AFR_AF=0.0023;EUR_AF=0.0388;SAS_AF=0.0808;AA=G|||;VT=SNP
6	32840369	rs9276846	A	G	100	PASS	AC=1691;AF=0.33766;AN=5008;NS=2504;DP=16100;EAS_AF=0.2827;AMR_AF=0.3631;AFR_AF=0.3994;EUR_AF=0.3419;SAS_AF=0.2883;AA=A|||;VT=SNP
6	32840384	rs9276847	C	T	100	PASS	AC=1691;AF=0.33766;AN=5008;NS=2504;DP=16103;EAS_AF=0.2827;AMR_AF=0.3631;AFR_AF=0.3994;EUR_AF=0.3419;SAS_AF=0.2883;AA=C|||;VT=SNP
6	32840534	rs9276848	G	A	100	PASS	AC=1692;AF=0.337859;AN=5008;NS=2504;DP=19393;EAS_AF=0.2827;AMR_AF=0.3631;AFR_AF=0.3994;EUR_AF=0.3419;SAS_AF=0.2894;AA=G|||;VT=SNP
6	32840543	rs9276849	C	T	100	PASS	AC=1692;AF=0.337859;AN=5008;NS=2504;DP=19024;EAS_AF=0.2827;AMR_AF=0.3631;AFR_AF=0.3994;EUR_AF=0.3419;SAS_AF=0.2894;AA=T|||;VT=SNP
6	32840638	rs9276850	A	G	100	PASS	AC=1690;AF=0.33746;AN=5008;NS=2504;DP=17345;EAS_AF=0.2827;AMR_AF=0.3631;AFR_AF=0.3994;EUR_AF=0.341;SAS_AF=0.2883;AA=A|||;VT=SNP
6	32840682	rs9276851	T	C	100	PASS	AC=1692;AF=0.337859;AN=5008;NS=2504;DP=15086;EAS_AF=0.2827;AMR_AF=0.3631;AFR_AF=0.3994;EUR_AF=0.3419;SAS_AF=0.2894;AA=T|||;VT=SNP
6	32840702	rs9276852	C	G	100	PASS	AC=1692;AF=0.337859;AN=5008;NS=2504;DP=14819;EAS_AF=0.2827;AMR_AF=0.3631;AFR_AF=0.3994;EUR_AF=0.3419;SAS_AF=0.2894;AA=C|||;VT=SNP
6	32840753	rs9276853	T	C	100	PASS	AC=1691;AF=0.33766;AN=5008;NS=2504;DP=15239;EAS_AF=0.2827;AMR_AF=0.3631;AFR_AF=0.3994;EUR_AF=0.3419;SAS_AF=0.2883;AA=C|||;VT=SNP
6	32840980	rs6923186	A	G	100	PASS	AC=3028;AF=0.604633;AN=5008;NS=2504;DP=9241;EAS_AF=0.5079;AMR_AF=0.5793;AFR_AF=0.6959;EUR_AF=0.5736;SAS_AF=0.6309;AA=G|||;VT=SNP
6	32841316	rs9276856	C	T	100	PASS	AC=1115;AF=0.222644;AN=5008;NS=2504;DP=11872;EAS_AF=0.2103;AMR_AF=0.2233;AFR_AF=0.2292;EUR_AF=0.2555;SAS_AF=0.1922;AA=C|||;VT=SNP
6	32841319	rs9276857	T	C	100	PASS	AC=1685;AF=0.336462;AN=5008;NS=2504;DP=11962;EAS_AF=0.2817;AMR_AF=0.3631;AFR_AF=0.3979;EUR_AF=0.341;SAS_AF=0.2863;AA=T|||;VT=SNP
6	32841330	rs9276858	C	A	100	PASS	AC=1685;AF=0.336462;AN=5008;NS=2504;DP=12191;EAS_AF=0.2817;AMR_AF=0.3631;AFR_AF=0.3979;EUR_AF=0.341;SAS_AF=0.2863;AA=C|||;VT=SNP
6	32841370	rs111980964	C	T	100	PASS	AC=409;AF=0.0816693;AN=5008;NS=2504;DP=13834;EAS_AF=0.1111;AMR_AF=0.0144;AFR_AF=0.0696;EUR_AF=0.0567;SAS_AF=0.1411;AA=C|||;VT=SNP
6	32841544	rs9276859	G	A	100	PASS	AC=1691;AF=0.33766;AN=5008;NS=2504;DP=19486;EAS_AF=0.2827;AMR_AF=0.3631;AFR_AF=0.3994;EUR_AF=0.3419;SAS_AF=0.2883;AA=G|||;VT=SNP
6	32841596	rs9276860	A	G	100	PASS	AC=1725;AF=0.344449;AN=5008;NS=2504;DP=21134;EAS_AF=0.2827;AMR_AF=0.3631;AFR_AF=0.4251;EUR_AF=0.3419;SAS_AF=0.2883;AA=G|||;VT=SNP
6	32841800	rs9276862	T	G	100	PASS	AC=1691;AF=0.33766;AN=5008;NS=2504;DP=21841;EAS_AF=0.2827;AMR_AF=0.3631;AFR_AF=0.3994;EUR_AF=0.3419;SAS_AF=0.2883;AA=T|||;VT=SNP
6	32842050	rs7747111	T	C	100	PASS	AC=1692;AF=0.337859;AN=5008;NS=2504;DP=21828;EAS_AF=0.2827;AMR_AF=0.3646;AFR_AF=0.3994;EUR_AF=0.3419;SAS_AF=0.2883;AA=T|||;VT=SNP
6	32842210	rs7765121	A	G	100	PASS	AC=1692;AF=0.337859;AN=5008;NS=2504;DP=20890;EAS_AF=0.2827;AMR_AF=0.3631;AFR_AF=0.3994;EUR_AF=0.3419;SAS_AF=0.2894;AA=G|||;VT=SNP
6	32842230	rs113045309	T	G	100	PASS	AC=410;AF=0.081869;AN=5008;NS=2504;DP=21188;EAS_AF=0.1111;AMR_AF=0.0159;AFR_AF=0.0696;EUR_AF=0.0567;SAS_AF=0.1411;AA=T|||;VT=SNP
6	32842252	rs7765145	A	G	100	PASS	AC=1692;AF=0.337859;AN=5008;NS=2504;DP=21764;EAS_AF=0.2827;AMR_AF=0.3631;AFR_AF=0.3994;EUR_AF=0.3419;SAS_AF=0.2894;AA=G|||;VT=SNP
6	32842484	rs7765772	C	T	100	PASS	AC=1692;AF=0.337859;AN=5008;NS=2504;DP=17402;EAS_AF=0.2827;AMR_AF=0.3631;AFR_AF=0.3994;EUR_AF=0.3419;SAS_AF=0.2894;AA=C|||;VT=SNP
6	32842540	rs114484798	G	A	100	PASS	AC=75;AF=0.014976;AN=5008;NS=2504;DP=17815;EAS_AF=0.001;AMR_AF=0.0187;AFR_AF=0.0151;EUR_AF=0.0278;SAS_AF=0.0133;AA=G|||;VT=SNP
6	32842691	rs241415	T	G	100	PASS	AC=108;AF=0.0215655;AN=5008;NS=2504;DP=16926;EAS_AF=0;AMR_AF=0.0331;AFR_AF=0.0393;EUR_AF=0.0288;SAS_AF=0.0041;AA=T|||;VT=SNP
6	32842975	rs6903433	C	T	100	PASS	AC=696;AF=0.138978;AN=5008;NS=2504;DP=16368;EAS_AF=0.1131;AMR_AF=0.17;AFR_AF=0.0998;EUR_AF=0.1471;SAS_AF=0.1881;AA=C|||;VT=SNP
6	32843043	rs9276863	A	G	100	PASS	AC=1691;AF=0.33766;AN=5008;NS=2504;DP=17042;EAS_AF=0.2827;AMR_AF=0.3631;AFR_AF=0.3994;EUR_AF=0.3419;SAS_AF=0.2883;AA=A|||;VT=SNP
6	32843238	rs9276864	G	T	100	PASS	AC=1653;AF=0.330072;AN=5008;NS=2504;DP=16519;EAS_AF=0.2788;AMR_AF=0.3588;AFR_AF=0.3918;EUR_AF=0.3419;SAS_AF=0.2669;AA=G|||;VT=SNP
6	32843968	rs9276880	C	G	100	PASS	AC=1654;AF=0.330272;AN=5008;NS=2504;DP=13517;EAS_AF=0.2788;AMR_AF=0.3588;AFR_AF=0.3926;EUR_AF=0.3419;SAS_AF=0.2669;AA=C|||;VT=SNP
6	32844032	rs28724900	C	T	100	PASS	AC=134;AF=0.0267572;AN=5008;NS=2504;DP=15265;EAS_AF=0.0119;AMR_AF=0.0115;AFR_AF=0.0015;EUR_AF=0.0288;SAS_AF=0.0849;AA=T|||;VT=SNP
6	32844103	rs115591082	A	G	100	PASS	AC=123;AF=0.0245607;AN=5008;NS=2504;DP=13753;EAS_AF=0;AMR_AF=0.0216;AFR_AF=0.0295;EUR_AF=0.0686;SAS_AF=0;AA=A|||;VT=SNP
6	32844214	rs9276881	T	A	100	PASS	AC=1698;AF=0.339058;AN=5008;NS=2504;DP=15167;EAS_AF=0.2827;AMR_AF=0.3646;AFR_AF=0.4039;EUR_AF=0.3419;SAS_AF=0.2883;AA=T|||;VT=SNP
6	32844523	rs9276882	G	A	100	PASS	AC=1692;AF=0.337859;AN=5008;NS=2504;DP=16938;EAS_AF=0.2798;AMR_AF=0.3631;AFR_AF=0.4032;EUR_AF=0.3419;SAS_AF=0.2873;AA=A|||;VT=SNP
6	32844850	rs115573843	G	T	100	PASS	AC=162;AF=0.0323482;AN=5008;NS=2504;DP=17999;EAS_AF=0.0347;AMR_AF=0.0086;AFR_AF=0.0023;EUR_AF=0.0388;SAS_AF=0.0808;AA=G|||;VT=SNP
6	32844922	rs9276883	G	A	100	PASS	AC=1694;AF=0.338259;AN=5008;NS=2504;DP=17759;EAS_AF=0.2798;AMR_AF=0.3646;AFR_AF=0.4039;EUR_AF=0.3419;SAS_AF=0.2873;AA=g|||;VT=SNP
6	32844970	rs9276884	G	A	100	PASS	AC=1695;AF=0.338458;AN=5008;NS=2504;DP=17692;EAS_AF=0.2798;AMR_AF=0.3646;AFR_AF=0.4039;EUR_AF=0.3429;SAS_AF=0.2873;AA=G|||;VT=SNP
6	32845145	rs9276885	G	C	100	PASS	AC=1698;AF=0.339058;AN=5008;NS=2504;DP=17251;EAS_AF=0.2808;AMR_AF=0.3646;AFR_AF=0.4047;EUR_AF=0.3419;SAS_AF=0.2894;AA=C|||;VT=SNP
6	32845168	rs9276886	T	C	100	PASS	AC=1698;AF=0.339058;AN=5008;NS=2504;DP=17316;EAS_AF=0.2808;AMR_AF=0.3646;AFR_AF=0.4047;EUR_AF=0.3419;SAS_AF=0.2894;AA=T|||;VT=SNP
6	32845220	rs9276887	T	A	100	PASS	AC=1694;AF=0.338259;AN=5008;NS=2504;DP=16189;EAS_AF=0.2798;AMR_AF=0.3646;AFR_AF=0.4039;EUR_AF=0.3419;SAS_AF=0.2873;AA=T|||;VT=SNP
6	32845494	rs9276888	G	T	100	PASS	AC=1696;AF=0.338658;AN=5008;NS=2504;DP=15419;EAS_AF=0.2798;AMR_AF=0.3646;AFR_AF=0.4039;EUR_AF=0.3429;SAS_AF=0.2883;AA=G|||;VT=SNP
6	32845496	rs9276889	C	A	100	PASS	AC=1660;AF=0.33147;AN=5008;NS=2504;DP=15332;EAS_AF=0.2758;AMR_AF=0.3602;AFR_AF=0.3971;EUR_AF=0.3429;SAS_AF=0.2679;AA=C|||;VT=SNP
6	32845634	rs4959117	T	A	100	PASS	AC=1694;AF=0.338259;AN=5008;NS=2504;DP=14724;EAS_AF=0.2798;AMR_AF=0.3646;AFR_AF=0.4039;EUR_AF=0.3419;SAS_AF=0.2873;AA=A|||;VT=SNP
6	32845729	rs4959119	T	C	100	PASS	AC=1694;AF=0.338259;AN=5008;NS=2504;DP=17592;EAS_AF=0.2798;AMR_AF=0.3646;AFR_AF=0.4039;EUR_AF=0.3419;SAS_AF=0.2873;AA=T|||;VT=SNP
6	32845873	rs7757767	A	G	100	PASS	AC=1695;AF=0.338458;AN=5008;NS=2504;DP=17001;EAS_AF=0.2798;AMR_AF=0.3646;AFR_AF=0.4047;EUR_AF=0.3419;SAS_AF=0.2873;AA=G|||;VT=SNP
6	32846322	rs9276892	A	G	100	PASS	AC=1658;AF=0.33107;AN=5008;NS=2504;DP=11609;EAS_AF=0.2758;AMR_AF=0.3602;AFR_AF=0.3971;EUR_AF=0.3419;SAS_AF=0.2669;AA=G|||;VT=SNP
6	32846335	rs112789728	C	T	100	PASS	AC=413;AF=0.0824681;AN=5008;NS=2504;DP=11953;EAS_AF=0.1151;AMR_AF=0.0144;AFR_AF=0.0696;EUR_AF=0.0567;SAS_AF=0.1411;AA=C|||;VT=SNP
6	32846441	rs151168337	G	A	100	PASS	AC=95;AF=0.0189696;AN=5008;NS=2504;DP=14730;EAS_AF=0.003;AMR_AF=0.013;AFR_AF=0.003;EUR_AF=0.0348;SAS_AF=0.045;AA=G|||;VT=SNP
6	32846480	rs9276893	C	T	100	PASS	AC=1659;AF=0.33127;AN=5008;NS=2504;DP=14792;EAS_AF=0.2758;AMR_AF=0.3602;AFR_AF=0.3971;EUR_AF=0.3429;SAS_AF=0.2669;AA=C|||;VT=SNP
6	32846483	rs9276894	G	C	100	PASS	AC=1659;AF=0.33127;AN=5008;NS=2504;DP=14906;EAS_AF=0.2758;AMR_AF=0.3602;AFR_AF=0.3971;EUR_AF=0.3429;SAS_AF=0.2669;AA=C|||;VT=SNP
6	32846570	rs2621426	C	T	100	PASS	AC=1658;AF=0.33107;AN=5008;NS=2504;DP=15973;EAS_AF=0.2758;AMR_AF=0.3602;AFR_AF=0.3971;EUR_AF=0.3419;SAS_AF=0.2669;AA=T|||;VT=SNP
6	32846587	rs2621425	C	T	100	PASS	AC=1659;AF=0.33127;AN=5008;NS=2504;DP=15644;EAS_AF=0.2758;AMR_AF=0.3602;AFR_AF=0.3979;EUR_AF=0.3419;SAS_AF=0.2669;AA=T|||;VT=SNP
6	32847038	rs140236723	T	A	100	PASS	AC=40;AF=0.00798722;AN=5008;NS=2504;DP=21372;EAS_AF=0;AMR_AF=0.0159;AFR_AF=0.0015;EUR_AF=0.0258;SAS_AF=0.001;AA=T|||;VT=SNP
6	32847972	rs9276897	C	G	100	PASS	AC=1718;AF=0.343051;AN=5008;NS=2504;DP=18249;EAS_AF=0.2758;AMR_AF=0.3631;AFR_AF=0.441;EUR_AF=0.3419;SAS_AF=0.2669;AA=C|||;VT=SNP
6	32848133	rs9276898	T	C	100	PASS	AC=1718;AF=0.343051;AN=5008;NS=2504;DP=20037;EAS_AF=0.2758;AMR_AF=0.3631;AFR_AF=0.441;EUR_AF=0.3419;SAS_AF=0.2669;AA=C|||;VT=SNP
6	32848168	rs9276899	C	T	100	PASS	AC=1718;AF=0.343051;AN=5008;NS=2504;DP=19906;EAS_AF=0.2758;AMR_AF=0.3631;AFR_AF=0.441;EUR_AF=0.3419;SAS_AF=0.2669;AA=C|||;VT=SNP
6	32848566	rs9276900	A	C	100	PASS	AC=1609;AF=0.321286;AN=5008;NS=2504;DP=17501;EAS_AF=0.2163;AMR_AF=0.2939;AFR_AF=0.4644;EUR_AF=0.336;SAS_AF=0.2403;AA=A|||;VT=SNP
6	32848889	rs9276901	T	C	100	PASS	AC=1751;AF=0.349641;AN=5008;NS=2504;DP=21482;EAS_AF=0.2758;AMR_AF=0.3631;AFR_AF=0.466;EUR_AF=0.3419;SAS_AF=0.2669;AA=T|||;VT=SNP
6	32848941	rs9276902	A	C	100	PASS	AC=94;AF=0.01877;AN=5008;NS=2504;DP=20144;EAS_AF=0.002;AMR_AF=0.0418;AFR_AF=0.0182;EUR_AF=0.0348;SAS_AF=0.0041;AA=A|||;VT=SNP
6	32848998	rs9276903	C	T	100	PASS	AC=1718;AF=0.343051;AN=5008;NS=2504;DP=18238;EAS_AF=0.2768;AMR_AF=0.3617;AFR_AF=0.441;EUR_AF=0.3419;SAS_AF=0.2669;AA=C|||;VT=SNP
6	32849009	rs9276904	A	G	100	PASS	AC=1717;AF=0.342851;AN=5008;NS=2504;DP=18193;EAS_AF=0.2758;AMR_AF=0.3617;AFR_AF=0.441;EUR_AF=0.3419;SAS_AF=0.2669;AA=G|||;VT=SNP
6	32849061	rs144390407	G	A	100	PASS	AC=54;AF=0.0107827;AN=5008;NS=2504;DP=17872;EAS_AF=0.002;AMR_AF=0.0115;AFR_AF=0.003;EUR_AF=0.0318;SAS_AF=0.0082;AA=G|||;VT=SNP
6	32849225	rs9276905	G	A	100	PASS	AC=1753;AF=0.35004;AN=5008;NS=2504;DP=14957;EAS_AF=0.2768;AMR_AF=0.366;AFR_AF=0.4546;EUR_AF=0.3439;SAS_AF=0.2791;AA=G|||;VT=SNP
6	32849633	rs115423206	C	T	100	PASS	AC=93;AF=0.0185703;AN=5008;NS=2504;DP=20138;EAS_AF=0.003;AMR_AF=0.0115;AFR_AF=0.003;EUR_AF=0.0338;SAS_AF=0.045;AA=C|||;VT=SNP
6	32849639	rs2170185	A	G	100	PASS	AC=1718;AF=0.343051;AN=5008;NS=2504;DP=20074;EAS_AF=0.2758;AMR_AF=0.3631;AFR_AF=0.441;EUR_AF=0.3419;SAS_AF=0.2669;AA=A|||;VT=SNP
6	32849821	rs116039340	C	T	100	PASS	AC=162;AF=0.0323482;AN=5008;NS=2504;DP=20613;EAS_AF=0.0347;AMR_AF=0.0086;AFR_AF=0.0023;EUR_AF=0.0388;SAS_AF=0.0808;AA=C|||;VT=SNP
6	32849841	rs2127676	G	C	100	PASS	AC=1824;AF=0.364217;AN=5008;NS=2504;DP=20325;EAS_AF=0.2808;AMR_AF=0.3703;AFR_AF=0.4879;EUR_AF=0.3439;SAS_AF=0.2996;AA=C|||;VT=SNP
6	32850839	rs9276909	C	T	100	PASS	AC=1124;AF=0.224441;AN=5008;NS=2504;DP=18444;EAS_AF=0.2113;AMR_AF=0.2233;AFR_AF=0.233;EUR_AF=0.2565;SAS_AF=0.1943;AA=C|||;VT=SNP
6	32850850	rs2127675	A	G	100	PASS	AC=1718;AF=0.343051;AN=5008;NS=2504;DP=18416;EAS_AF=0.2758;AMR_AF=0.3631;AFR_AF=0.441;EUR_AF=0.341;SAS_AF=0.2679;AA=G|||;VT=SNP
6	32851075	rs9276910	A	T	100	PASS	AC=1578;AF=0.315096;AN=5008;NS=2504;DP=21146;EAS_AF=0.2163;AMR_AF=0.2925;AFR_AF=0.441;EUR_AF=0.336;SAS_AF=0.2413;AA=A|||;VT=SNP
6	32851280	rs9276911	C	A	100	PASS	AC=1755;AF=0.350439;AN=5008;NS=2504;DP=18163;EAS_AF=0.2798;AMR_AF=0.3674;AFR_AF=0.4478;EUR_AF=0.3419;SAS_AF=0.2883;AA=A|||;VT=SNP
6	32851432	rs2857219	G	A	100	PASS	AC=695;AF=0.138778;AN=5008;NS=2504;DP=21728;EAS_AF=0.1131;AMR_AF=0.17;AFR_AF=0.0998;EUR_AF=0.1461;SAS_AF=0.1881;AA=G|||;VT=SNP
6	32851463	rs9276912	G	A	100	PASS	AC=1755;AF=0.350439;AN=5008;NS=2504;DP=21408;EAS_AF=0.2798;AMR_AF=0.3674;AFR_AF=0.4478;EUR_AF=0.3419;SAS_AF=0.2883;AA=G|||;VT=SNP
6	32851507	rs4947259	C	T	100	PASS	AC=1754;AF=0.35024;AN=5008;NS=2504;DP=20865;EAS_AF=0.2798;AMR_AF=0.3674;AFR_AF=0.4478;EUR_AF=0.3419;SAS_AF=0.2873;AA=T|||;VT=SNP
6	32851701	rs4947354	C	T	100	PASS	AC=374;AF=0.0746805;AN=5008;NS=2504;DP=19640;EAS_AF=0.0605;AMR_AF=0.1167;AFR_AF=0.1278;EUR_AF=0.0358;SAS_AF=0.0276;AA=C|||;VT=SNP
6	32851937	rs4947355	T	C	100	PASS	AC=374;AF=0.0746805;AN=5008;NS=2504;DP=21189;EAS_AF=0.0605;AMR_AF=0.1167;AFR_AF=0.1278;EUR_AF=0.0358;SAS_AF=0.0276;AA=T|||;VT=SNP
6	32852052	rs17220297	G	T	100	PASS	AC=63;AF=0.0125799;AN=5008;NS=2504;DP=19479;EAS_AF=0.001;AMR_AF=0.0072;AFR_AF=0.0303;EUR_AF=0.0169;SAS_AF=0;AA=G|||;VT=SNP
6	32852448	rs1002985	C	T	100	PASS	AC=79;AF=0.0157748;AN=5008;NS=2504;DP=15856;EAS_AF=0.005;AMR_AF=0.0187;AFR_AF=0.0015;EUR_AF=0.0477;SAS_AF=0.0112;AA=C|||;VT=SNP
6	32852519	rs28724901	C	T	100	PASS	AC=135;AF=0.0269569;AN=5008;NS=2504;DP=15604;EAS_AF=0.0119;AMR_AF=0.0115;AFR_AF=0.0023;EUR_AF=0.0288;SAS_AF=0.0849;AA=C|||;VT=SNP
6	32852569	rs1124799	T	A	100	PASS	AC=2313;AF=0.461861;AN=5008;NS=2504;DP=13012;EAS_AF=0.4643;AMR_AF=0.4006;AFR_AF=0.5605;EUR_AF=0.4165;SAS_AF=0.4162;AA=A|||;VT=SNP
6	32852647	rs2187689	T	C	100	PASS	AC=873;AF=0.174321;AN=5008;NS=2504;DP=12806;EAS_AF=0.1806;AMR_AF=0.1383;AFR_AF=0.23;EUR_AF=0.0944;SAS_AF=0.2004;AA=C|||;VT=SNP
6	32852928	rs7766964	A	T	100	PASS	AC=786;AF=0.156949;AN=5008;NS=2504;DP=14951;EAS_AF=0.1756;AMR_AF=0.1297;AFR_AF=0.1967;EUR_AF=0.0924;SAS_AF=0.1697;AA=A|||;VT=SNP
6	32853042	rs7767277	C	A	100	PASS	AC=856;AF=0.170927;AN=5008;NS=2504;DP=16610;EAS_AF=0.1756;AMR_AF=0.1326;AFR_AF=0.2368;EUR_AF=0.0954;SAS_AF=0.182;AA=T|||;VT=SNP
6	32853078	rs112805625	C	T	100	PASS	AC=160;AF=0.0319489;AN=5008;NS=2504;DP=16769;EAS_AF=0.0804;AMR_AF=0.0014;AFR_AF=0.0008;EUR_AF=0.0179;SAS_AF=0.0603;AA=C|||;VT=SNP
6	32853117	rs75008053	A	C	100	PASS	AC=158;AF=0.0315495;AN=5008;NS=2504;DP=18320;EAS_AF=0.0804;AMR_AF=0.0014;AFR_AF=0.0008;EUR_AF=0.0179;SAS_AF=0.0583;AA=A|||;VT=SNP
6	32853219	rs35571244	T	C	100	PASS	AC=204;AF=0.0407348;AN=5008;NS=2504;DP=17781;EAS_AF=0.0198;AMR_AF=0.0231;AFR_AF=0.0598;EUR_AF=0.0646;SAS_AF=0.0245;AA=T|||;VT=SNP
6	32853277	rs7767732	C	T	100	PASS	AC=1036;AF=0.206869;AN=5008;NS=2504;DP=15547;EAS_AF=0.1954;AMR_AF=0.1729;AFR_AF=0.2579;EUR_AF=0.1819;SAS_AF=0.1994;AA=C|||;VT=SNP
6	32853288	rs2244447	C	G	100	PASS	AC=2399;AF=0.479034;AN=5008;NS=2504;DP=15492;EAS_AF=0.4038;AMR_AF=0.4611;AFR_AF=0.6172;EUR_AF=0.4215;SAS_AF=0.4417;AA=C|||;VT=SNP
6	32853373	rs7767892	C	T	100	PASS	AC=469;AF=0.0936502;AN=5008;NS=2504;DP=17305;EAS_AF=0.1161;AMR_AF=0.0303;AFR_AF=0.0825;EUR_AF=0.0835;SAS_AF=0.1411;AA=C|||;VT=SNP
6	32853374	rs7767757	A	G	100	PASS	AC=842;AF=0.168131;AN=5008;NS=2504;DP=17336;EAS_AF=0.1766;AMR_AF=0.1484;AFR_AF=0.2088;EUR_AF=0.1193;SAS_AF=0.1687;AA=a|||;VT=SNP
6	32853408	rs7768158	G	T	100	PASS	AC=641;AF=0.127995;AN=5008;NS=2504;DP=15813;EAS_AF=0.1171;AMR_AF=0.0749;AFR_AF=0.1626;EUR_AF=0.1153;SAS_AF=0.1431;AA=G|||;VT=SNP
6	32853462	rs9469298	G	A	100	PASS	AC=243;AF=0.0485224;AN=5008;NS=2504;DP=16584;EAS_AF=0.001;AMR_AF=0.0461;AFR_AF=0.1354;EUR_AF=0.0298;SAS_AF=0.001;AA=G|||;VT=SNP
6	32853466	rs113816721	T	C	100	PASS	AC=163;AF=0.0325479;AN=5008;NS=2504;DP=16687;EAS_AF=0.0357;AMR_AF=0.0086;AFR_AF=0.0015;EUR_AF=0.0388;SAS_AF=0.0818;AA=T|||;VT=SNP
6	32853504	rs2244458	T	C	100	PASS	AC=3432;AF=0.685304;AN=5008;NS=2504;DP=16722;EAS_AF=0.6627;AMR_AF=0.6225;AFR_AF=0.7262;EUR_AF=0.6531;SAS_AF=0.7311;AA=C|||;VT=SNP
6	32853511	rs34975158	G	A	100	PASS	AC=111;AF=0.0221645;AN=5008;NS=2504;DP=17125;EAS_AF=0.0188;AMR_AF=0.0202;AFR_AF=0.0053;EUR_AF=0.0586;SAS_AF=0.0123;AA=G|||;VT=SNP
6	32853516	rs17617115	G	A	100	PASS	AC=449;AF=0.0896565;AN=5008;NS=2504;DP=17119;EAS_AF=0.1161;AMR_AF=0.0331;AFR_AF=0.0643;EUR_AF=0.0835;SAS_AF=0.1431;AA=G|||;VT=SNP
6	32853605	rs2621418	A	C	100	PASS	AC=75;AF=0.014976;AN=5008;NS=2504;DP=18005;EAS_AF=0;AMR_AF=0.0331;AFR_AF=0.0174;EUR_AF=0.0288;SAS_AF=0;AA=A|||;VT=SNP
6	32853607	rs2621417	G	A	100	PASS	AC=3216;AF=0.642173;AN=5008;NS=2504;DP=17971;EAS_AF=0.6002;AMR_AF=0.5908;AFR_AF=0.7504;EUR_AF=0.5825;SAS_AF=0.637;AA=A|||;VT=SNP
6	32853987	rs3132136	G	A	100	PASS	AC=440;AF=0.0878594;AN=5008;NS=2504;DP=17681;EAS_AF=0.0903;AMR_AF=0.0605;AFR_AF=0.1558;EUR_AF=0.0497;SAS_AF=0.0521;AA=g|||;VT=SNP
6	32854052	rs112519350	T	C	100	PASS	AC=827;AF=0.165136;AN=5008;NS=2504;DP=17997;EAS_AF=0.1796;AMR_AF=0.1427;AFR_AF=0.1967;EUR_AF=0.1193;SAS_AF=0.1708;AA=T|||;VT=SNP
6	32854199	rs73414939	T	C	100	PASS	AC=879;AF=0.175519;AN=5008;NS=2504;DP=19242;EAS_AF=0.1647;AMR_AF=0.1455;AFR_AF=0.2352;EUR_AF=0.1213;SAS_AF=0.183;AA=C|||;VT=SNP
6	32854697	rs10046257	G	A	100	PASS	AC=857;AF=0.171126;AN=5008;NS=2504;DP=20941;EAS_AF=0.1627;AMR_AF=0.1455;AFR_AF=0.2352;EUR_AF=0.1203;SAS_AF=0.1636;AA=G|||;VT=SNP
6	32854706	rs116698931	G	T	100	PASS	AC=93;AF=0.0185703;AN=5008;NS=2504;DP=20803;EAS_AF=0.003;AMR_AF=0.0101;AFR_AF=0.003;EUR_AF=0.0348;SAS_AF=0.045;AA=G|||;VT=SNP
6	32855081	rs10046277	C	T	100	PASS	AC=737;AF=0.147165;AN=5008;NS=2504;DP=20434;EAS_AF=0.1022;AMR_AF=0.0793;AFR_AF=0.2352;EUR_AF=0.1143;SAS_AF=0.1564;AA=T|||;VT=SNP
6	32855174	rs10046115	A	G	100	PASS	AC=739;AF=0.147564;AN=5008;NS=2504;DP=19802;EAS_AF=0.1022;AMR_AF=0.0793;AFR_AF=0.2368;EUR_AF=0.1143;SAS_AF=0.1564;AA=G|||;VT=SNP
6	32855275	rs7740137	A	G	100	PASS	AC=772;AF=0.154153;AN=5008;NS=2504;DP=19035;EAS_AF=0.1062;AMR_AF=0.0836;AFR_AF=0.2428;EUR_AF=0.1143;SAS_AF=0.1748;AA=G|||;VT=SNP
6	32855340	rs2857218	C	G	100	PASS	AC=1673;AF=0.334065;AN=5008;NS=2504;DP=19054;EAS_AF=0.3204;AMR_AF=0.3833;AFR_AF=0.3147;EUR_AF=0.3807;SAS_AF=0.2914;AA=C|||;VT=SNP
6	32855347	rs7760573	T	C	100	PASS	AC=739;AF=0.147564;AN=5008;NS=2504;DP=18881;EAS_AF=0.1022;AMR_AF=0.0793;AFR_AF=0.2368;EUR_AF=0.1143;SAS_AF=0.1564;AA=C|||;VT=SNP
6	32855366	rs7740317	C	T	100	PASS	AC=774;AF=0.154553;AN=5008;NS=2504;DP=18735;EAS_AF=0.1062;AMR_AF=0.0836;AFR_AF=0.2436;EUR_AF=0.1143;SAS_AF=0.1759;AA=T|||;VT=SNP
6	32855458	rs7760732	T	C	100	PASS	AC=739;AF=0.147564;AN=5008;NS=2504;DP=17068;EAS_AF=0.1022;AMR_AF=0.0793;AFR_AF=0.2368;EUR_AF=0.1143;SAS_AF=0.1564;AA=C|||;VT=SNP
6	32855540	rs7740473	A	G	100	PASS	AC=739;AF=0.147564;AN=5008;NS=2504;DP=16101;EAS_AF=0.1022;AMR_AF=0.0793;AFR_AF=0.2368;EUR_AF=0.1143;SAS_AF=0.1564;AA=A|||;VT=SNP
6	32855624	rs6457688	A	G	100	PASS	AC=738;AF=0.147364;AN=5008;NS=2504;DP=18695;EAS_AF=0.1022;AMR_AF=0.0793;AFR_AF=0.2368;EUR_AF=0.1143;SAS_AF=0.1554;AA=G|||;VT=SNP
6	32855683	rs6457689	C	T	100	PASS	AC=739;AF=0.147564;AN=5008;NS=2504;DP=18950;EAS_AF=0.1022;AMR_AF=0.0793;AFR_AF=0.2368;EUR_AF=0.1143;SAS_AF=0.1564;AA=C|||;VT=SNP
6	32855717	rs6457690	G	A	100	PASS	AC=739;AF=0.147564;AN=5008;NS=2504;DP=18926;EAS_AF=0.1022;AMR_AF=0.0793;AFR_AF=0.2368;EUR_AF=0.1143;SAS_AF=0.1564;AA=A|||;VT=SNP
6	32856208	rs2018501	T	C	100	PASS	AC=3056;AF=0.610224;AN=5008;NS=2504;DP=17521;EAS_AF=0.5873;AMR_AF=0.5706;AFR_AF=0.7481;EUR_AF=0.5368;SAS_AF=0.5511;AA=C|||;VT=SNP
6	32856381	rs1029296	T	C	100	PASS	AC=738;AF=0.147364;AN=5008;NS=2504;DP=18858;EAS_AF=0.1012;AMR_AF=0.0793;AFR_AF=0.2368;EUR_AF=0.1143;SAS_AF=0.1564;AA=C|||;VT=SNP
6	32856445	rs1963772	A	G	100	PASS	AC=772;AF=0.154153;AN=5008;NS=2504;DP=20183;EAS_AF=0.1052;AMR_AF=0.0836;AFR_AF=0.2428;EUR_AF=0.1143;SAS_AF=0.1759;AA=G|||;VT=SNP
6	32856482	rs1029295	T	C	100	PASS	AC=738;AF=0.147364;AN=5008;NS=2504;DP=19212;EAS_AF=0.1012;AMR_AF=0.0793;AFR_AF=0.2368;EUR_AF=0.1143;SAS_AF=0.1564;AA=C|||;VT=SNP
6	32856891	rs6935979	T	G	100	PASS	AC=669;AF=0.133586;AN=5008;NS=2504;DP=18007;EAS_AF=0.1002;AMR_AF=0.0764;AFR_AF=0.1974;EUR_AF=0.1123;SAS_AF=0.1442;AA=T|||;VT=SNP
6	32856913	rs2157084	G	A	100	PASS	AC=738;AF=0.147364;AN=5008;NS=2504;DP=17197;EAS_AF=0.1012;AMR_AF=0.0793;AFR_AF=0.2368;EUR_AF=0.1143;SAS_AF=0.1564;AA=G|||;VT=SNP
6	32856934	rs6936004	T	C	100	PASS	AC=738;AF=0.147364;AN=5008;NS=2504;DP=17289;EAS_AF=0.1012;AMR_AF=0.0793;AFR_AF=0.2368;EUR_AF=0.1143;SAS_AF=0.1564;AA=C|||;VT=SNP
6	32857086	rs28622052	T	C	100	PASS	AC=194;AF=0.038738;AN=5008;NS=2504;DP=17480;EAS_AF=0.0655;AMR_AF=0.0043;AFR_AF=0.0356;EUR_AF=0.0189;SAS_AF=0.0603;AA=T|||;VT=SNP
6	32857295	rs10214759	G	T	100	PASS	AC=230;AF=0.0459265;AN=5008;NS=2504;DP=19301;EAS_AF=0.001;AMR_AF=0.0461;AFR_AF=0.1263;EUR_AF=0.0288;SAS_AF=0.001;AA=G|||;VT=SNP
6	32857419	rs10214886	T	A	100	PASS	AC=772;AF=0.154153;AN=5008;NS=2504;DP=17984;EAS_AF=0.1052;AMR_AF=0.0836;AFR_AF=0.2428;EUR_AF=0.1143;SAS_AF=0.1759;AA=A|||;VT=SNP
6	32857496	rs9276913	G	A	100	PASS	AC=3057;AF=0.610423;AN=5008;NS=2504;DP=18078;EAS_AF=0.5873;AMR_AF=0.5706;AFR_AF=0.7481;EUR_AF=0.5378;SAS_AF=0.5511;AA=A|||;VT=SNP
6	32857525	rs10214510	A	G	100	PASS	AC=230;AF=0.0459265;AN=5008;NS=2504;DP=18015;EAS_AF=0.001;AMR_AF=0.0461;AFR_AF=0.1263;EUR_AF=0.0288;SAS_AF=0.001;AA=A|||;VT=SNP
6	32857536	rs10214760	G	A	100	PASS	AC=742;AF=0.148163;AN=5008;NS=2504;DP=17602;EAS_AF=0.1052;AMR_AF=0.0793;AFR_AF=0.2368;EUR_AF=0.1143;SAS_AF=0.1564;AA=A|||;VT=SNP
6	32857703	rs10214513	A	C	100	PASS	AC=772;AF=0.154153;AN=5008;NS=2504;DP=19935;EAS_AF=0.1052;AMR_AF=0.0836;AFR_AF=0.2428;EUR_AF=0.1143;SAS_AF=0.1759;AA=C|||;VT=SNP
6	32857801	rs241414	T	G	100	PASS	AC=2147;AF=0.428714;AN=5008;NS=2504;DP=19954;EAS_AF=0.4216;AMR_AF=0.4193;AFR_AF=0.4932;EUR_AF=0.4165;SAS_AF=0.3681;AA=T|||;VT=SNP
6	32857966	rs73396721	T	G	100	PASS	AC=669;AF=0.133586;AN=5008;NS=2504;DP=18842;EAS_AF=0.1002;AMR_AF=0.0764;AFR_AF=0.1974;EUR_AF=0.1123;SAS_AF=0.1442;AA=T|||;VT=SNP
6	32858077	rs144112342	T	C	100	PASS	AC=31;AF=0.0061901;AN=5008;NS=2504;DP=19433;EAS_AF=0;AMR_AF=0.0144;AFR_AF=0.0008;EUR_AF=0.0199;SAS_AF=0;AA=T|||;VT=SNP
6	32858218	rs73396724	G	A	100	PASS	AC=738;AF=0.147364;AN=5008;NS=2504;DP=18662;EAS_AF=0.1012;AMR_AF=0.0793;AFR_AF=0.2368;EUR_AF=0.1143;SAS_AF=0.1564;AA=A|||;VT=SNP
6	32858351	rs9296052	A	T	100	PASS	AC=772;AF=0.154153;AN=5008;NS=2504;DP=16214;EAS_AF=0.1052;AMR_AF=0.0836;AFR_AF=0.2428;EUR_AF=0.1143;SAS_AF=0.1759;AA=T|||;VT=SNP
6	32858548	rs115962222	A	G	100	PASS	AC=21;AF=0.00419329;AN=5008;NS=2504;DP=18531;EAS_AF=0.001;AMR_AF=0.0058;AFR_AF=0.0008;EUR_AF=0.0149;SAS_AF=0;AA=A|||;VT=SNP
6	32858554	rs9276914	C	T	100	PASS	AC=145;AF=0.0289537;AN=5008;NS=2504;DP=18522;EAS_AF=0.002;AMR_AF=0.0605;AFR_AF=0.0454;EUR_AF=0.0368;SAS_AF=0.0041;AA=C|||;VT=SNP
6	32858780	rs9501231	A	G	100	PASS	AC=669;AF=0.133586;AN=5008;NS=2504;DP=17556;EAS_AF=0.1002;AMR_AF=0.0764;AFR_AF=0.1974;EUR_AF=0.1123;SAS_AF=0.1442;AA=A|||;VT=SNP
6	32859000	rs241413	A	G	100	PASS	AC=2046;AF=0.408546;AN=5008;NS=2504;DP=18171;EAS_AF=0.4256;AMR_AF=0.4063;AFR_AF=0.4198;EUR_AF=0.4175;SAS_AF=0.3681;AA=A|||;VT=SNP
6	32859137	rs7761882	G	A	100	PASS	AC=193;AF=0.0385383;AN=5008;NS=2504;DP=15857;EAS_AF=0.003;AMR_AF=0.0159;AFR_AF=0.0756;EUR_AF=0.0348;SAS_AF=0.045;AA=G|||;VT=SNP
6	32859365	rs7761950	C	T	100	PASS	AC=669;AF=0.133586;AN=5008;NS=2504;DP=15729;EAS_AF=0.1002;AMR_AF=0.0764;AFR_AF=0.1974;EUR_AF=0.1123;SAS_AF=0.1442;AA=C|||;VT=SNP
6	32859523	rs147118969	G	C	100	PASS	AC=21;AF=0.00419329;AN=5008;NS=2504;DP=16515;EAS_AF=0.001;AMR_AF=0.0058;AFR_AF=0.0008;EUR_AF=0.0149;SAS_AF=0;AA=G|||;VT=SNP
6	32859712	rs7744666	T	C	100	PASS	AC=669;AF=0.133586;AN=5008;NS=2504;DP=18380;EAS_AF=0.1002;AMR_AF=0.0764;AFR_AF=0.1974;EUR_AF=0.1123;SAS_AF=0.1442;AA=T|||;VT=SNP
6	32859748	rs11969002	G	A	100	PASS	AC=669;AF=0.133586;AN=5008;NS=2504;DP=16160;EAS_AF=0.1002;AMR_AF=0.0764;AFR_AF=0.1974;EUR_AF=0.1123;SAS_AF=0.1442;AA=G|||;VT=SNP
6	32859825	rs11969522	G	C	100	PASS	AC=194;AF=0.038738;AN=5008;NS=2504;DP=16749;EAS_AF=0.0655;AMR_AF=0.0043;AFR_AF=0.0356;EUR_AF=0.0189;SAS_AF=0.0603;AA=G|||;VT=SNP
6	32859853	rs9461817	A	T	100	PASS	AC=738;AF=0.147364;AN=5008;NS=2504;DP=17013;EAS_AF=0.1012;AMR_AF=0.0793;AFR_AF=0.2368;EUR_AF=0.1143;SAS_AF=0.1564;AA=T|||;VT=SNP
6	32860531	rs114650962	T	A	100	PASS	AC=93;AF=0.0185703;AN=5008;NS=2504;DP=17282;EAS_AF=0.003;AMR_AF=0.0101;AFR_AF=0.003;EUR_AF=0.0348;SAS_AF=0.045;AA=T|||;VT=SNP
6	32860752	rs9469300	G	A	100	PASS	AC=671;AF=0.133986;AN=5008;NS=2504;DP=16937;EAS_AF=0.1002;AMR_AF=0.0764;AFR_AF=0.1974;EUR_AF=0.1123;SAS_AF=0.1462;AA=g|||;VT=SNP
6	32861183	rs73396741	G	C	100	PASS	AC=230;AF=0.0459265;AN=5008;NS=2504;DP=18372;EAS_AF=0.001;AMR_AF=0.0461;AFR_AF=0.1263;EUR_AF=0.0288;SAS_AF=0.001;AA=G|||;VT=SNP
6	32861217	rs17213966	A	G	100	PASS	AC=772;AF=0.154153;AN=5008;NS=2504;DP=18398;EAS_AF=0.1052;AMR_AF=0.0836;AFR_AF=0.2428;EUR_AF=0.1143;SAS_AF=0.1759;AA=G|||;VT=SNP
6	32861253	rs17220374	T	C	100	PASS	AC=670;AF=0.133786;AN=5008;NS=2504;DP=18719;EAS_AF=0.1002;AMR_AF=0.0764;AFR_AF=0.1974;EUR_AF=0.1133;SAS_AF=0.1442;AA=C|||;VT=SNP
6	32861616	rs241412	G	T	100	PASS	AC=1665;AF=0.332468;AN=5008;NS=2504;DP=15202;EAS_AF=0.3204;AMR_AF=0.3833;AFR_AF=0.3101;EUR_AF=0.3787;SAS_AF=0.2914;AA=G|||;VT=SNP
6	32861631	rs241411	G	C	100	PASS	AC=1675;AF=0.334465;AN=5008;NS=2504;DP=14860;EAS_AF=0.3244;AMR_AF=0.3833;AFR_AF=0.3147;EUR_AF=0.3787;SAS_AF=0.2914;AA=G|||;VT=SNP
6	32861651	rs241410	C	G	100	PASS	AC=2415;AF=0.482228;AN=5008;NS=2504;DP=15163;EAS_AF=0.4256;AMR_AF=0.4625;AFR_AF=0.5514;EUR_AF=0.495;SAS_AF=0.4479;AA=G|||;VT=SNP
6	32861657	rs141567083	G	A	100	PASS	AC=32;AF=0.00638978;AN=5008;NS=2504;DP=15127;EAS_AF=0;AMR_AF=0;AFR_AF=0;EUR_AF=0.0089;SAS_AF=0.0235;AA=G|||;VT=SNP
6	32861805	rs58009426	C	T	100	PASS	AC=669;AF=0.133586;AN=5008;NS=2504;DP=13779;EAS_AF=0.1002;AMR_AF=0.0764;AFR_AF=0.1974;EUR_AF=0.1123;SAS_AF=0.1442;AA=C|||;VT=SNP
6	32861887	rs58752284	G	C	100	PASS	AC=773;AF=0.154353;AN=5008;NS=2504;DP=14601;EAS_AF=0.1052;AMR_AF=0.0836;AFR_AF=0.2436;EUR_AF=0.1143;SAS_AF=0.1759;AA=C|||;VT=SNP
6	32861920	rs241409	A	G	100	PASS	AC=547;AF=0.109225;AN=5008;NS=2504;DP=15036;EAS_AF=0.1002;AMR_AF=0.1614;AFR_AF=0.0946;EUR_AF=0.1143;SAS_AF=0.0961;AA=A|||;VT=SNP
6	32862270	rs16871100	A	C	100	PASS	AC=773;AF=0.154353;AN=5008;NS=2504;DP=14928;EAS_AF=0.1052;AMR_AF=0.0836;AFR_AF=0.2436;EUR_AF=0.1143;SAS_AF=0.1759;AA=C|||;VT=SNP
6	32862289	rs16871102	T	C	100	PASS	AC=773;AF=0.154353;AN=5008;NS=2504;DP=14822;EAS_AF=0.1052;AMR_AF=0.0836;AFR_AF=0.2436;EUR_AF=0.1143;SAS_AF=0.1759;AA=C|||;VT=SNP
6	32862398	rs78456409	G	C	100	PASS	AC=194;AF=0.038738;AN=5008;NS=2504;DP=16657;EAS_AF=0.0655;AMR_AF=0.0043;AFR_AF=0.0356;EUR_AF=0.0189;SAS_AF=0.0603;AA=G|||;VT=SNP
6	32862475	rs17508303	T	C	100	PASS	AC=40;AF=0.00798722;AN=5008;NS=2504;DP=17127;EAS_AF=0;AMR_AF=0.0159;AFR_AF=0.0015;EUR_AF=0.0258;SAS_AF=0.001;AA=T|||;VT=SNP
6	32862682	rs3749981	C	T	100	PASS	AC=293;AF=0.0585064;AN=5008;NS=2504;DP=16730;EAS_AF=0.0486;AMR_AF=0.0706;AFR_AF=0.0204;EUR_AF=0.0974;SAS_AF=0.0716;AA=C|||;VT=SNP
6	32862704	rs3749980	G	A	100	PASS	AC=743;AF=0.148363;AN=5008;NS=2504;DP=16969;EAS_AF=0.1052;AMR_AF=0.0836;AFR_AF=0.2209;EUR_AF=0.1143;SAS_AF=0.1759;AA=G|||;VT=SNP
6	32862711	rs241408	A	G	100	PASS	AC=3007;AF=0.600439;AN=5008;NS=2504;DP=16847;EAS_AF=0.5823;AMR_AF=0.5;AFR_AF=0.7504;EUR_AF=0.5388;SAS_AF=0.5511;AA=G|||;VT=SNP
6	32862740	rs241407	C	T	100	PASS	AC=543;AF=0.108427;AN=5008;NS=2504;DP=17118;EAS_AF=0.1002;AMR_AF=0.1614;AFR_AF=0.0915;EUR_AF=0.1143;SAS_AF=0.0961;AA=C|||;VT=SNP
6	32862910	rs12195238	A	T	100	PASS	AC=92;AF=0.0183706;AN=5008;NS=2504;DP=17767;EAS_AF=0.0149;AMR_AF=0.0159;AFR_AF=0.0182;EUR_AF=0.0268;SAS_AF=0.0153;AA=A|||;VT=SNP
6	32862958	rs72860374	C	G	100	PASS	AC=218;AF=0.0435304;AN=5008;NS=2504;DP=17371;EAS_AF=0.004;AMR_AF=0.0288;AFR_AF=0.093;EUR_AF=0.0706;SAS_AF=0;AA=C|||;VT=SNP
6	32863734	rs62407966	C	T	100	PASS	AC=17;AF=0.00339457;AN=5008;NS=2504;DP=20537;EAS_AF=0;AMR_AF=0.0043;AFR_AF=0;EUR_AF=0.0139;SAS_AF=0;AA=C|||;VT=SNP
6	32864383	rs17213980	A	G	100	PASS	AC=479;AF=0.095647;AN=5008;NS=2504;DP=23317;EAS_AF=0.1002;AMR_AF=0.0331;AFR_AF=0.09;EUR_AF=0.0855;SAS_AF=0.1534;AA=G|||;VT=SNP
6	32864467	rs11963774	A	G	100	PASS	AC=479;AF=0.095647;AN=5008;NS=2504;DP=22682;EAS_AF=0.1002;AMR_AF=0.0331;AFR_AF=0.09;EUR_AF=0.0855;SAS_AF=0.1534;AA=G|||;VT=SNP
6	32864681	rs11961569	T	G	100	PASS	AC=478;AF=0.0954473;AN=5008;NS=2504;DP=20149;EAS_AF=0.0992;AMR_AF=0.0331;AFR_AF=0.09;EUR_AF=0.0855;SAS_AF=0.1534;AA=T|||;VT=SNP
6	32864890	rs11969321	G	C	100	PASS	AC=479;AF=0.095647;AN=5008;NS=2504;DP=19817;EAS_AF=0.1002;AMR_AF=0.0331;AFR_AF=0.09;EUR_AF=0.0855;SAS_AF=0.1534;AA=G|||;VT=SNP
6	32865106	rs17508324	G	A	100	PASS	AC=479;AF=0.095647;AN=5008;NS=2504;DP=19521;EAS_AF=0.1002;AMR_AF=0.0331;AFR_AF=0.09;EUR_AF=0.0855;SAS_AF=0.1534;AA=G|||;VT=SNP
6	32865144	rs17430286	C	G	100	PASS	AC=478;AF=0.0954473;AN=5008;NS=2504;DP=19422;EAS_AF=0.1002;AMR_AF=0.0317;AFR_AF=0.09;EUR_AF=0.0855;SAS_AF=0.1534;AA=G|||;VT=SNP
6	32865199	rs7765366	A	C	100	PASS	AC=167;AF=0.0333466;AN=5008;NS=2504;DP=20721;EAS_AF=0.004;AMR_AF=0.0216;AFR_AF=0.0749;EUR_AF=0.0258;SAS_AF=0.0235;AA=a|||;VT=SNP
6	32865338	rs17508331	T	C	100	PASS	AC=480;AF=0.0958466;AN=5008;NS=2504;DP=20678;EAS_AF=0.1002;AMR_AF=0.0331;AFR_AF=0.09;EUR_AF=0.0865;SAS_AF=0.1534;AA=T|||;VT=SNP
6	32865798	rs241405	A	G	100	PASS	AC=2737;AF=0.546526;AN=5008;NS=2504;DP=19535;EAS_AF=0.5804;AMR_AF=0.4481;AFR_AF=0.6014;EUR_AF=0.507;SAS_AF=0.5481;AA=G|||;VT=SNP
6	32865911	rs9276915	G	A	100	PASS	AC=1028;AF=0.205272;AN=5008;NS=2504;DP=18423;EAS_AF=0.2133;AMR_AF=0.1455;AFR_AF=0.2035;EUR_AF=0.2505;SAS_AF=0.1953;AA=G|||;VT=SNP
6	32865997	rs241404	T	C	100	PASS	AC=2104;AF=0.420128;AN=5008;NS=2504;DP=19113;EAS_AF=0.4147;AMR_AF=0.3429;AFR_AF=0.5061;EUR_AF=0.4165;SAS_AF=0.3681;AA=T|||;VT=SNP
6	32866091	rs114981749	A	G	100	PASS	AC=164;AF=0.0327476;AN=5008;NS=2504;DP=16908;EAS_AF=0.0337;AMR_AF=0.0086;AFR_AF=0.0053;EUR_AF=0.0388;SAS_AF=0.0798;AA=A|||;VT=SNP
6	32866095	rs9276916	A	G	100	PASS	AC=3432;AF=0.685304;AN=5008;NS=2504;DP=16755;EAS_AF=0.6071;AMR_AF=0.6052;AFR_AF=0.9523;EUR_AF=0.6024;SAS_AF=0.547;AA=A|||;VT=SNP
6	32866174	rs116404831	T	C	100	PASS	AC=442;AF=0.0882588;AN=5008;NS=2504;DP=14905;EAS_AF=0.0992;AMR_AF=0.0303;AFR_AF=0.0749;EUR_AF=0.0835;SAS_AF=0.1411;AA=T|||;VT=SNP
6	32866427	rs112280802	T	C	100	PASS	AC=479;AF=0.095647;AN=5008;NS=2504;DP=15619;EAS_AF=0.1002;AMR_AF=0.0331;AFR_AF=0.09;EUR_AF=0.0855;SAS_AF=0.1534;AA=T|||;VT=SNP
6	32866445	rs113774783	G	A	100	PASS	AC=478;AF=0.0954473;AN=5008;NS=2504;DP=15989;EAS_AF=0.1002;AMR_AF=0.0317;AFR_AF=0.09;EUR_AF=0.0855;SAS_AF=0.1534;AA=G|||;VT=SNP
6	32866458	rs113070918	C	A	100	PASS	AC=478;AF=0.0954473;AN=5008;NS=2504;DP=16659;EAS_AF=0.1002;AMR_AF=0.0317;AFR_AF=0.09;EUR_AF=0.0855;SAS_AF=0.1534;AA=A|||;VT=SNP
6	32866520	rs79197014	C	T	100	PASS	AC=442;AF=0.0882588;AN=5008;NS=2504;DP=12176;EAS_AF=0.0992;AMR_AF=0.0303;AFR_AF=0.0749;EUR_AF=0.0835;SAS_AF=0.1411;AA=C|||;VT=SNP
6	32866930	rs75502439	A	G	100	PASS	AC=402;AF=0.0802716;AN=5008;NS=2504;DP=17010;EAS_AF=0.0992;AMR_AF=0.0144;AFR_AF=0.0734;EUR_AF=0.0577;SAS_AF=0.1401;AA=A|||;VT=SNP
6	32866964	rs111383877	C	A	100	PASS	AC=479;AF=0.095647;AN=5008;NS=2504;DP=15538;EAS_AF=0.1002;AMR_AF=0.0331;AFR_AF=0.09;EUR_AF=0.0855;SAS_AF=0.1534;AA=A|||;VT=SNP
6	32866992	rs241403	T	C	100	PASS	AC=2737;AF=0.546526;AN=5008;NS=2504;DP=15116;EAS_AF=0.5804;AMR_AF=0.4481;AFR_AF=0.6014;EUR_AF=0.507;SAS_AF=0.5481;AA=C|||;VT=SNP
6	32867123	rs9501233	G	A	100	PASS	AC=479;AF=0.095647;AN=5008;NS=2504;DP=14815;EAS_AF=0.1002;AMR_AF=0.0331;AFR_AF=0.09;EUR_AF=0.0855;SAS_AF=0.1534;AA=A|||;VT=SNP
6	32867159	rs115103754	T	C	100	PASS	AC=194;AF=0.038738;AN=5008;NS=2504;DP=15506;EAS_AF=0.003;AMR_AF=0.0159;AFR_AF=0.0764;EUR_AF=0.0348;SAS_AF=0.045;AA=T|||;VT=SNP
6	32867859	rs9461818	A	G	100	PASS	AC=480;AF=0.0958466;AN=5008;NS=2504;DP=16090;EAS_AF=0.1002;AMR_AF=0.0346;AFR_AF=0.09;EUR_AF=0.0855;SAS_AF=0.1534;AA=G|||;VT=SNP
6	32867881	rs115751886	C	A	100	PASS	AC=238;AF=0.047524;AN=5008;NS=2504;DP=16651;EAS_AF=0.0655;AMR_AF=0.0058;AFR_AF=0.0681;EUR_AF=0.0189;SAS_AF=0.0603;AA=C|||;VT=SNP
6	32868300	rs77601892	T	C	100	PASS	AC=479;AF=0.095647;AN=5008;NS=2504;DP=16853;EAS_AF=0.1002;AMR_AF=0.0331;AFR_AF=0.09;EUR_AF=0.0855;SAS_AF=0.1534;AA=C|||;VT=SNP
6	32868374	rs78174745	T	A	100	PASS	AC=449;AF=0.0896565;AN=5008;NS=2504;DP=15384;EAS_AF=0.0992;AMR_AF=0.0303;AFR_AF=0.0802;EUR_AF=0.0835;SAS_AF=0.1411;AA=T|||;VT=SNP
6	32868607	rs75910838	C	A	100	PASS	AC=479;AF=0.095647;AN=5008;NS=2504;DP=13476;EAS_AF=0.1002;AMR_AF=0.0331;AFR_AF=0.09;EUR_AF=0.0855;SAS_AF=0.1534;AA=C|||;VT=SNP
6	32868985	rs9500924	A	G	100	PASS	AC=479;AF=0.095647;AN=5008;NS=2504;DP=19681;EAS_AF=0.1002;AMR_AF=0.0331;AFR_AF=0.09;EUR_AF=0.0855;SAS_AF=0.1534;AA=A|||;VT=SNP
6	32869045	rs241402	T	C	100	PASS	AC=1984;AF=0.396166;AN=5008;NS=2504;DP=19519;EAS_AF=0.4157;AMR_AF=0.33;AFR_AF=0.4213;EUR_AF=0.4155;SAS_AF=0.3691;AA=T|||;VT=SNP
6	32869409	rs9296056	G	A	100	PASS	AC=479;AF=0.095647;AN=5008;NS=2504;DP=21854;EAS_AF=0.1002;AMR_AF=0.0331;AFR_AF=0.09;EUR_AF=0.0855;SAS_AF=0.1534;AA=A|||;VT=SNP
6	32869624	rs28724902	T	G	100	PASS	AC=157;AF=0.0313498;AN=5008;NS=2504;DP=19220;EAS_AF=0.0119;AMR_AF=0.013;AFR_AF=0.0166;EUR_AF=0.0318;SAS_AF=0.0838;AA=T|||;VT=SNP
6	32869708	rs75445262	C	T	100	PASS	AC=479;AF=0.095647;AN=5008;NS=2504;DP=18764;EAS_AF=0.1002;AMR_AF=0.0331;AFR_AF=0.09;EUR_AF=0.0855;SAS_AF=0.1534;AA=T|||;VT=SNP
6	32869709	rs6912492	G	A	100	PASS	AC=1028;AF=0.205272;AN=5008;NS=2504;DP=18701;EAS_AF=0.2133;AMR_AF=0.1455;AFR_AF=0.2042;EUR_AF=0.2505;SAS_AF=0.1943;AA=G|||;VT=SNP
6	32869882	rs10080898	A	C	100	PASS	AC=479;AF=0.095647;AN=5008;NS=2504;DP=16478;EAS_AF=0.1002;AMR_AF=0.0331;AFR_AF=0.09;EUR_AF=0.0855;SAS_AF=0.1534;AA=A|||;VT=SNP
6	32869915	rs9296057	A	G	100	PASS	AC=482;AF=0.096246;AN=5008;NS=2504;DP=16440;EAS_AF=0.1002;AMR_AF=0.0346;AFR_AF=0.09;EUR_AF=0.0855;SAS_AF=0.1554;AA=A|||;VT=SNP
6	32870022	rs116446701	T	C	100	PASS	AC=40;AF=0.00798722;AN=5008;NS=2504;DP=15803;EAS_AF=0;AMR_AF=0.0159;AFR_AF=0.0015;EUR_AF=0.0258;SAS_AF=0.001;AA=T|||;VT=SNP
6	32870057	rs3101942	G	A	100	PASS	AC=3427;AF=0.684305;AN=5008;NS=2504;DP=16035;EAS_AF=0.6052;AMR_AF=0.6052;AFR_AF=0.9281;EUR_AF=0.6044;SAS_AF=0.5746;AA=A|||;VT=SNP
6	32870533	rs17508359	A	G	100	PASS	AC=479;AF=0.095647;AN=5008;NS=2504;DP=16774;EAS_AF=0.1002;AMR_AF=0.0331;AFR_AF=0.09;EUR_AF=0.0855;SAS_AF=0.1534;AA=A|||;VT=SNP
6	32870585	rs17508373	C	T	100	PASS	AC=478;AF=0.0954473;AN=5008;NS=2504;DP=17515;EAS_AF=0.1002;AMR_AF=0.0331;AFR_AF=0.0893;EUR_AF=0.0855;SAS_AF=0.1534;AA=c|||;VT=SNP
6	32870783	rs80040212	G	A	100	PASS	AC=479;AF=0.095647;AN=5008;NS=2504;DP=16907;EAS_AF=0.1002;AMR_AF=0.0331;AFR_AF=0.09;EUR_AF=0.0855;SAS_AF=0.1534;AA=A|||;VT=SNP
6	32870841	rs3784	A	G	100	PASS	AC=513;AF=0.102436;AN=5008;NS=2504;DP=19287;EAS_AF=0.1042;AMR_AF=0.0375;AFR_AF=0.0953;EUR_AF=0.0865;SAS_AF=0.1728;AA=G|||;VT=SNP
6	32871025	rs78866240	G	C	100	PASS	AC=479;AF=0.095647;AN=5008;NS=2504;DP=20938;EAS_AF=0.1002;AMR_AF=0.0331;AFR_AF=0.09;EUR_AF=0.0855;SAS_AF=0.1534;AA=C|||;VT=SNP
6	32871098	rs72860377	T	G	100	PASS	AC=59;AF=0.0117812;AN=5008;NS=2504;DP=19189;EAS_AF=0.002;AMR_AF=0.0101;AFR_AF=0.003;EUR_AF=0.0328;SAS_AF=0.0133;AA=T|||;VT=SNP
6	32871317	rs1591	A	C	100	PASS	AC=480;AF=0.0958466;AN=5008;NS=2504;DP=20045;EAS_AF=0.1012;AMR_AF=0.0331;AFR_AF=0.09;EUR_AF=0.0855;SAS_AF=0.1534;AA=C|||;VT=SNP
6	32871434	rs74406633	T	C	100	PASS	AC=479;AF=0.095647;AN=5008;NS=2504;DP=18021;EAS_AF=0.1002;AMR_AF=0.0331;AFR_AF=0.09;EUR_AF=0.0855;SAS_AF=0.1534;AA=C|||;VT=SNP
6	32871444	rs112018077	A	G	100	PASS	AC=480;AF=0.0958466;AN=5008;NS=2504;DP=17547;EAS_AF=0.1012;AMR_AF=0.0331;AFR_AF=0.09;EUR_AF=0.0855;SAS_AF=0.1534;AA=A|||;VT=SNP
6	32871472	rs115881507	G	T	100	PASS	AC=479;AF=0.095647;AN=5008;NS=2504;DP=17252;EAS_AF=0.1002;AMR_AF=0.0331;AFR_AF=0.09;EUR_AF=0.0855;SAS_AF=0.1534;AA=T|||;VT=SNP
6	32871536	rs241400	G	A	100	PASS	AC=1616;AF=0.322684;AN=5008;NS=2504;DP=16290;EAS_AF=0.3095;AMR_AF=0.304;AFR_AF=0.3268;EUR_AF=0.3728;SAS_AF=0.2924;AA=G|||;VT=SNP
6	32871558	rs241399	T	C	100	PASS	AC=2733;AF=0.545727;AN=5008;NS=2504;DP=16486;EAS_AF=0.5804;AMR_AF=0.4467;AFR_AF=0.5991;EUR_AF=0.507;SAS_AF=0.5481;AA=C|||;VT=SNP
6	32871729	rs116352852	A	G	100	PASS	AC=12;AF=0.00239617;AN=5008;NS=2504;DP=17559;EAS_AF=0;AMR_AF=0.0014;AFR_AF=0;EUR_AF=0.0099;SAS_AF=0.001;AA=A|||;VT=SNP
6	32871973	rs116777872	A	G	100	PASS	AC=195;AF=0.0389377;AN=5008;NS=2504;DP=16573;EAS_AF=0.003;AMR_AF=0.0159;AFR_AF=0.0764;EUR_AF=0.0358;SAS_AF=0.045;AA=A|||;VT=SNP
6	32872001	rs2187688	A	G	100	PASS	AC=2738;AF=0.546725;AN=5008;NS=2504;DP=17007;EAS_AF=0.5813;AMR_AF=0.4481;AFR_AF=0.6014;EUR_AF=0.507;SAS_AF=0.5481;AA=G|||;VT=SNP
6	32872116	rs79012731	C	T	100	PASS	AC=479;AF=0.095647;AN=5008;NS=2504;DP=16928;EAS_AF=0.1002;AMR_AF=0.0331;AFR_AF=0.09;EUR_AF=0.0855;SAS_AF=0.1534;AA=T|||;VT=SNP
6	32872266	rs9469302	A	G	100	PASS	AC=480;AF=0.0958466;AN=5008;NS=2504;DP=16785;EAS_AF=0.1002;AMR_AF=0.0346;AFR_AF=0.09;EUR_AF=0.0855;SAS_AF=0.1534;AA=G|||;VT=SNP
6	32872305	rs9469303	A	G	100	PASS	AC=479;AF=0.095647;AN=5008;NS=2504;DP=16940;EAS_AF=0.1002;AMR_AF=0.0331;AFR_AF=0.09;EUR_AF=0.0855;SAS_AF=0.1534;AA=A|||;VT=SNP
6	32872312	rs9469304	T	C	100	PASS	AC=479;AF=0.095647;AN=5008;NS=2504;DP=17014;EAS_AF=0.1002;AMR_AF=0.0331;AFR_AF=0.09;EUR_AF=0.0855;SAS_AF=0.1534;AA=T|||;VT=SNP
6	32872348	rs9469305	G	A	100	PASS	AC=479;AF=0.095647;AN=5008;NS=2504;DP=17215;EAS_AF=0.1002;AMR_AF=0.0331;AFR_AF=0.09;EUR_AF=0.0855;SAS_AF=0.1534;AA=G|||;VT=SNP
6	32872499	rs9469306	G	T	100	PASS	AC=449;AF=0.0896565;AN=5008;NS=2504;DP=17650;EAS_AF=0.0992;AMR_AF=0.0303;AFR_AF=0.0802;EUR_AF=0.0835;SAS_AF=0.1411;AA=G|||;VT=SNP
6	32872505	rs9469307	A	G	100	PASS	AC=449;AF=0.0896565;AN=5008;NS=2504;DP=17587;EAS_AF=0.0992;AMR_AF=0.0303;AFR_AF=0.0802;EUR_AF=0.0835;SAS_AF=0.1411;AA=A|||;VT=SNP
6	32872519	rs9469308	G	T	100	PASS	AC=478;AF=0.0954473;AN=5008;NS=2504;DP=16877;EAS_AF=0.1002;AMR_AF=0.0331;AFR_AF=0.0893;EUR_AF=0.0855;SAS_AF=0.1534;AA=G|||;VT=SNP
6	32872704	rs111234161	C	T	100	PASS	AC=442;AF=0.0882588;AN=5008;NS=2504;DP=16686;EAS_AF=0.0992;AMR_AF=0.0303;AFR_AF=0.0749;EUR_AF=0.0835;SAS_AF=0.1411;AA=C|||;VT=SNP
6	32873207	rs74486463	A	T	100	PASS	AC=444;AF=0.0886581;AN=5008;NS=2504;DP=21492;EAS_AF=0.0992;AMR_AF=0.0303;AFR_AF=0.0764;EUR_AF=0.0835;SAS_AF=0.1411;AA=A|||;VT=SNP
6	32873547	rs79046827	C	A	100	PASS	AC=446;AF=0.0890575;AN=5008;NS=2504;DP=17837;EAS_AF=0.0992;AMR_AF=0.0303;AFR_AF=0.0779;EUR_AF=0.0835;SAS_AF=0.1411;AA=C|||;VT=SNP
6	32873944	rs111477962	A	T	100	PASS	AC=240;AF=0.0479233;AN=5008;NS=2504;DP=18277;EAS_AF=0.0655;AMR_AF=0.0058;AFR_AF=0.0696;EUR_AF=0.0189;SAS_AF=0.0603;AA=A|||;VT=SNP
6	32874003	rs150023381	A	G	100	PASS	AC=40;AF=0.00798722;AN=5008;NS=2504;DP=18768;EAS_AF=0;AMR_AF=0.0159;AFR_AF=0.0015;EUR_AF=0.0258;SAS_AF=0.001;AA=A|||;VT=SNP
6	32874197	rs76517317	A	T	100	PASS	AC=445;AF=0.0888578;AN=5008;NS=2504;DP=19525;EAS_AF=0.1002;AMR_AF=0.0303;AFR_AF=0.0764;EUR_AF=0.0835;SAS_AF=0.1411;AA=A|||;VT=SNP
6	32874413	rs9296058	T	C	100	PASS	AC=481;AF=0.0960463;AN=5008;NS=2504;DP=20871;EAS_AF=0.1002;AMR_AF=0.0331;AFR_AF=0.0915;EUR_AF=0.0855;SAS_AF=0.1534;AA=C|||;VT=SNP
6	32874554	rs149028231	A	G	100	PASS	AC=21;AF=0.00419329;AN=5008;NS=2504;DP=18130;EAS_AF=0.001;AMR_AF=0.0058;AFR_AF=0.0008;EUR_AF=0.0149;SAS_AF=0;AA=A|||;VT=SNP
6	32874608	rs116519115	A	C	100	PASS	AC=21;AF=0.00419329;AN=5008;NS=2504;DP=19251;EAS_AF=0.001;AMR_AF=0.0058;AFR_AF=0.0008;EUR_AF=0.0149;SAS_AF=0;AA=A|||;VT=SNP
6	32874796	rs9469310	A	G	100	PASS	AC=481;AF=0.0960463;AN=5008;NS=2504;DP=17335;EAS_AF=0.1002;AMR_AF=0.0331;AFR_AF=0.0915;EUR_AF=0.0855;SAS_AF=0.1534;AA=G|||;VT=SNP
6	32875004	rs77471213	A	T	100	PASS	AC=481;AF=0.0960463;AN=5008;NS=2504;DP=14984;EAS_AF=0.1002;AMR_AF=0.0331;AFR_AF=0.0915;EUR_AF=0.0855;SAS_AF=0.1534;AA=A|||;VT=SNP
6	32875323	rs1585894	G	T	100	PASS	AC=482;AF=0.096246;AN=5008;NS=2504;DP=17794;EAS_AF=0.1002;AMR_AF=0.0331;AFR_AF=0.0915;EUR_AF=0.0855;SAS_AF=0.1544;AA=G|||;VT=SNP
6	32875450	rs241398	C	T	100	PASS	AC=1979;AF=0.395168;AN=5008;NS=2504;DP=18696;EAS_AF=0.4117;AMR_AF=0.33;AFR_AF=0.4213;EUR_AF=0.4155;SAS_AF=0.3681;AA=C|||;VT=SNP
6	32876049	rs9501234	A	G	100	PASS	AC=453;AF=0.0904553;AN=5008;NS=2504;DP=15782;EAS_AF=0.0992;AMR_AF=0.0317;AFR_AF=0.0817;EUR_AF=0.0845;SAS_AF=0.1411;AA=A|||;VT=SNP
6	32876416	rs9500925	A	C	100	PASS	AC=479;AF=0.095647;AN=5008;NS=2504;DP=8656;EAS_AF=0.1002;AMR_AF=0.0331;AFR_AF=0.09;EUR_AF=0.0855;SAS_AF=0.1534;AA=C|||;VT=SNP
6	32876514	rs9500926	T	C	100	PASS	AC=482;AF=0.096246;AN=5008;NS=2504;DP=9709;EAS_AF=0.1002;AMR_AF=0.0346;AFR_AF=0.0915;EUR_AF=0.0855;SAS_AF=0.1534;AA=T|||;VT=SNP
6	32876659	rs17220402	C	T	100	PASS	AC=481;AF=0.0960463;AN=5008;NS=2504;DP=11633;EAS_AF=0.1002;AMR_AF=0.0331;AFR_AF=0.0915;EUR_AF=0.0855;SAS_AF=0.1534;AA=C|||;VT=SNP
6	32876993	rs1573650	T	A	100	PASS	AC=40;AF=0.00798722;AN=5008;NS=2504;DP=16591;EAS_AF=0;AMR_AF=0.0159;AFR_AF=0.0015;EUR_AF=0.0258;SAS_AF=0.001;AA=T|||;VT=SNP
6	32877073	rs1978030	A	G	100	PASS	AC=481;AF=0.0960463;AN=5008;NS=2504;DP=18595;EAS_AF=0.1002;AMR_AF=0.0331;AFR_AF=0.0915;EUR_AF=0.0855;SAS_AF=0.1534;AA=G|||;VT=SNP
6	32877173	rs154989	A	G	100	PASS	AC=2728;AF=0.544728;AN=5008;NS=2504;DP=19497;EAS_AF=0.5774;AMR_AF=0.4438;AFR_AF=0.5976;EUR_AF=0.5089;SAS_AF=0.5481;AA=G|||;VT=SNP
6	32877266	rs154988	G	A	100	PASS	AC=2722;AF=0.54353;AN=5008;NS=2504;DP=17859;EAS_AF=0.5734;AMR_AF=0.4438;AFR_AF=0.5976;EUR_AF=0.507;SAS_AF=0.5481;AA=A|||;VT=SNP
6	32877764	rs386543	T	C	100	PASS	AC=479;AF=0.095647;AN=5008;NS=2504;DP=18100;EAS_AF=0.1002;AMR_AF=0.0317;AFR_AF=0.0915;EUR_AF=0.0845;SAS_AF=0.1534;AA=C|||;VT=SNP
6	32877768	rs386542	T	A	100	PASS	AC=479;AF=0.095647;AN=5008;NS=2504;DP=18112;EAS_AF=0.1002;AMR_AF=0.0317;AFR_AF=0.0915;EUR_AF=0.0845;SAS_AF=0.1534;AA=A|||;VT=SNP
6	32878481	rs154987	A	G	100	PASS	AC=482;AF=0.096246;AN=5008;NS=2504;DP=11132;EAS_AF=0.1002;AMR_AF=0.0331;AFR_AF=0.0915;EUR_AF=0.0855;SAS_AF=0.1544;AA=G|||;VT=SNP
6	32879233	rs154986	G	T	100	PASS	AC=442;AF=0.0882588;AN=5008;NS=2504;DP=21764;EAS_AF=0.0992;AMR_AF=0.0303;AFR_AF=0.0749;EUR_AF=0.0835;SAS_AF=0.1411;AA=G|||;VT=SNP
6	32879471	rs56098412	A	G	100	PASS	AC=109;AF=0.0217652;AN=5008;NS=2504;DP=20208;EAS_AF=0;AMR_AF=0.0216;AFR_AF=0.0197;EUR_AF=0.0676;SAS_AF=0;AA=A|||;VT=SNP
6	32880295	rs9469311	A	G	100	PASS	AC=77;AF=0.0153754;AN=5008;NS=2504;DP=17162;EAS_AF=0.001;AMR_AF=0.0187;AFR_AF=0.0166;EUR_AF=0.0278;SAS_AF=0.0133;AA=G|||;VT=SNP
6	32880409	rs154985	C	G	100	PASS	AC=105;AF=0.0209665;AN=5008;NS=2504;DP=15965;EAS_AF=0;AMR_AF=0.0331;AFR_AF=0.0401;EUR_AF=0.0288;SAS_AF=0;AA=C|||;VT=SNP
6	32880419	rs154984	G	A	100	PASS	AC=481;AF=0.0960463;AN=5008;NS=2504;DP=15542;EAS_AF=0.1002;AMR_AF=0.0331;AFR_AF=0.0915;EUR_AF=0.0855;SAS_AF=0.1534;AA=A|||;VT=SNP
6	32880445	rs154983	T	G	100	PASS	AC=452;AF=0.0902556;AN=5008;NS=2504;DP=15851;EAS_AF=0.0992;AMR_AF=0.0303;AFR_AF=0.0825;EUR_AF=0.0835;SAS_AF=0.1411;AA=T|||;VT=SNP
6	32880545	rs154982	C	G	100	PASS	AC=473;AF=0.0944489;AN=5008;NS=2504;DP=15145;EAS_AF=0.1032;AMR_AF=0.0303;AFR_AF=0.0817;EUR_AF=0.0835;SAS_AF=0.1595;AA=G|||;VT=SNP
6	32880715	rs9276920	A	T	100	PASS	AC=681;AF=0.135982;AN=5008;NS=2504;DP=17440;EAS_AF=0.1905;AMR_AF=0.0965;AFR_AF=0.09;EUR_AF=0.1213;SAS_AF=0.1851;AA=A|||;VT=SNP
6	32880993	rs154981	C	T	100	PASS	AC=2725;AF=0.544129;AN=5008;NS=2504;DP=19661;EAS_AF=0.5774;AMR_AF=0.4438;AFR_AF=0.5968;EUR_AF=0.507;SAS_AF=0.5481;AA=T|||;VT=SNP
6	32881502	rs9276921	A	G	100	PASS	AC=681;AF=0.135982;AN=5008;NS=2504;DP=20198;EAS_AF=0.1905;AMR_AF=0.0965;AFR_AF=0.0893;EUR_AF=0.1213;SAS_AF=0.1861;AA=A|||;VT=SNP
6	32881527	rs9276922	T	A	100	PASS	AC=462;AF=0.0922524;AN=5008;NS=2504;DP=20337;EAS_AF=0.0466;AMR_AF=0.1369;AFR_AF=0.0053;EUR_AF=0.2207;SAS_AF=0.093;AA=T|||;VT=SNP
6	32881706	rs115644045	C	T	100	PASS	AC=40;AF=0.00798722;AN=5008;NS=2504;DP=20307;EAS_AF=0;AMR_AF=0.0159;AFR_AF=0.0015;EUR_AF=0.0258;SAS_AF=0.001;AA=C|||;VT=SNP
6	32882799	rs154980	A	T	100	PASS	AC=451;AF=0.0900559;AN=5008;NS=2504;DP=17226;EAS_AF=0.0992;AMR_AF=0.0303;AFR_AF=0.0817;EUR_AF=0.0835;SAS_AF=0.1411;AA=A|||;VT=SNP
6	32883963	rs114473584	T	A	100	PASS	AC=194;AF=0.038738;AN=5008;NS=2504;DP=20414;EAS_AF=0.003;AMR_AF=0.0159;AFR_AF=0.0764;EUR_AF=0.0348;SAS_AF=0.045;AA=T|||;VT=SNP
6	32884423	rs146147666	G	A	100	PASS	AC=159;AF=0.0317492;AN=5008;NS=2504;DP=21851;EAS_AF=0.0337;AMR_AF=0.0086;AFR_AF=0.0015;EUR_AF=0.0388;SAS_AF=0.0798;AA=G|||;VT=SNP
6	32884757	rs77173296	A	G	100	PASS	AC=4769;AF=0.952276;AN=5008;NS=2504;DP=20151;EAS_AF=0.9554;AMR_AF=0.9438;AFR_AF=0.9955;EUR_AF=0.9056;SAS_AF=0.9448;AA=G|||;VT=SNP
6	32884864	rs116702377	G	A	100	PASS	AC=159;AF=0.0317492;AN=5008;NS=2504;DP=18689;EAS_AF=0.0337;AMR_AF=0.0086;AFR_AF=0.0015;EUR_AF=0.0388;SAS_AF=0.0798;AA=G|||;VT=SNP
6	32885314	rs115118909	T	A	100	PASS	AC=93;AF=0.0185703;AN=5008;NS=2504;DP=20915;EAS_AF=0.003;AMR_AF=0.0101;AFR_AF=0.003;EUR_AF=0.0348;SAS_AF=0.045;AA=T|||;VT=SNP
6	32885505	rs2170186	A	G	100	PASS	AC=495;AF=0.0988419;AN=5008;NS=2504;DP=15603;EAS_AF=0.1052;AMR_AF=0.0317;AFR_AF=0.084;EUR_AF=0.0855;SAS_AF=0.1738;AA=G|||;VT=SNP
6	32885558	rs192324	T	C	100	PASS	AC=428;AF=0.0854633;AN=5008;NS=2504;DP=15375;EAS_AF=0.0992;AMR_AF=0.0288;AFR_AF=0.0643;EUR_AF=0.0835;SAS_AF=0.1421;AA=T|||;VT=SNP
6	32885688	rs187763	T	A	100	PASS	AC=586;AF=0.117013;AN=5008;NS=2504;DP=15068;EAS_AF=0.1171;AMR_AF=0.0576;AFR_AF=0.0711;EUR_AF=0.1252;SAS_AF=0.2127;AA=A|||;VT=SNP
6	32886487	rs35599935	T	C	100	PASS	AC=109;AF=0.0217652;AN=5008;NS=2504;DP=17823;EAS_AF=0.0159;AMR_AF=0.0202;AFR_AF=0.0053;EUR_AF=0.0586;SAS_AF=0.0133;AA=T|||;VT=SNP
6	32887150	rs145912914	G	C	100	PASS	AC=194;AF=0.038738;AN=5008;NS=2504;DP=13850;EAS_AF=0.0655;AMR_AF=0.0043;AFR_AF=0.0356;EUR_AF=0.0189;SAS_AF=0.0603;AA=G|||;VT=SNP
6	32887157	rs138597301	C	T	100	PASS	AC=21;AF=0.00419329;AN=5008;NS=2504;DP=14175;EAS_AF=0.001;AMR_AF=0.0058;AFR_AF=0.0008;EUR_AF=0.0149;SAS_AF=0;AA=c|||;VT=SNP
6	32887469	rs425405	A	G	100	PASS	AC=458;AF=0.0914537;AN=5008;NS=2504;DP=14788;EAS_AF=0.1042;AMR_AF=0.0288;AFR_AF=0.0696;EUR_AF=0.0835;SAS_AF=0.1605;AA=G|||;VT=SNP
6	32888566	rs241458	G	C	100	PASS	AC=2712;AF=0.541534;AN=5008;NS=2504;DP=15748;EAS_AF=0.5774;AMR_AF=0.4424;AFR_AF=0.5862;EUR_AF=0.508;SAS_AF=0.5491;AA=C|||;VT=SNP
6	32888861	rs3132135	A	T	100	PASS	AC=4767;AF=0.951877;AN=5008;NS=2504;DP=15052;EAS_AF=0.9554;AMR_AF=0.9438;AFR_AF=0.9955;EUR_AF=0.9046;SAS_AF=0.9438;AA=T|||;VT=SNP
6	32888885	rs151726	G	C	100	PASS	AC=211;AF=0.0421326;AN=5008;NS=2504;DP=14936;EAS_AF=0.0516;AMR_AF=0.0865;AFR_AF=0.0454;EUR_AF=0.0149;SAS_AF=0.0245;AA=G|||;VT=SNP
6	32889593	rs12197929	A	G	100	PASS	AC=93;AF=0.0185703;AN=5008;NS=2504;DP=18104;EAS_AF=0.0149;AMR_AF=0.0159;AFR_AF=0.0197;EUR_AF=0.0258;SAS_AF=0.0153;AA=A|||;VT=SNP
6	32889608	rs150871050	G	T	100	PASS	AC=40;AF=0.00798722;AN=5008;NS=2504;DP=17201;EAS_AF=0;AMR_AF=0.0159;AFR_AF=0.0015;EUR_AF=0.0258;SAS_AF=0.001;AA=G|||;VT=SNP
6	32889971	rs149392	T	C	100	PASS	AC=435;AF=0.086861;AN=5008;NS=2504;DP=18380;EAS_AF=0.0982;AMR_AF=0.0288;AFR_AF=0.0719;EUR_AF=0.0835;SAS_AF=0.1401;AA=T|||;VT=SNP
6	32890939	rs154979	C	A	100	PASS	AC=75;AF=0.014976;AN=5008;NS=2504;DP=17204;EAS_AF=0;AMR_AF=0.0331;AFR_AF=0.0174;EUR_AF=0.0288;SAS_AF=0;AA=c|||;VT=SNP
6	32891338	rs194679	C	T	100	PASS	AC=268;AF=0.0535144;AN=5008;NS=2504;DP=20443;EAS_AF=0.0655;AMR_AF=0.0202;AFR_AF=0.0628;EUR_AF=0.0447;SAS_AF=0.0613;AA=C|||;VT=SNP
6	32891501	rs114848104	C	A	100	PASS	AC=40;AF=0.00798722;AN=5008;NS=2504;DP=18560;EAS_AF=0;AMR_AF=0.0159;AFR_AF=0.0015;EUR_AF=0.0258;SAS_AF=0.001;AA=C|||;VT=SNP
6	32891697	rs144538071	G	A	100	PASS	AC=220;AF=0.0439297;AN=5008;NS=2504;DP=14569;EAS_AF=0.1002;AMR_AF=0.0101;AFR_AF=0.0045;EUR_AF=0.0338;SAS_AF=0.0736;AA=G|||;VT=SNP
6	32891779	rs368659397	C	T	100	PASS	AC=47;AF=0.00938498;AN=5008;NS=2504;DP=12863;EAS_AF=0.003;AMR_AF=0.0058;AFR_AF=0;EUR_AF=0.0129;SAS_AF=0.0276;AA=C|||;VT=SNP
6	32891780	rs188667930	G	A	100	PASS	AC=40;AF=0.00798722;AN=5008;NS=2504;DP=12720;EAS_AF=0;AMR_AF=0.0159;AFR_AF=0.0015;EUR_AF=0.0258;SAS_AF=0.001;AA=G|||;VT=SNP
6	32891841	rs28744290	C	T	100	PASS	AC=1581;AF=0.315695;AN=5008;NS=2504;DP=12513;EAS_AF=0.3105;AMR_AF=0.304;AFR_AF=0.295;EUR_AF=0.3777;SAS_AF=0.2935;AA=C|||;VT=SNP
6	32891849	rs194678	T	G	100	PASS	AC=289;AF=0.0577077;AN=5008;NS=2504;DP=12699;EAS_AF=0.0675;AMR_AF=0.0202;AFR_AF=0.0628;EUR_AF=0.0447;SAS_AF=0.0808;AA=G|||;VT=SNP
6	32891884	rs114463908	G	A	100	PASS	AC=138;AF=0.0275559;AN=5008;NS=2504;DP=14310;EAS_AF=0.001;AMR_AF=0.0533;AFR_AF=0.0038;EUR_AF=0.0845;SAS_AF=0.0102;AA=G|||;VT=SNP
6	32892190	rs194677	C	A	100	PASS	AC=266;AF=0.053115;AN=5008;NS=2504;DP=16470;EAS_AF=0.0625;AMR_AF=0.0202;AFR_AF=0.0628;EUR_AF=0.0447;SAS_AF=0.0624;AA=C|||;VT=SNP
6	32892688	rs151724	A	G	100	PASS	AC=148;AF=0.0295527;AN=5008;NS=2504;DP=19971;EAS_AF=0.002;AMR_AF=0.0605;AFR_AF=0.0477;EUR_AF=0.0368;SAS_AF=0.0041;AA=A|||;VT=SNP
6	32892716	rs9501236	C	G	100	PASS	AC=255;AF=0.0509185;AN=5008;NS=2504;DP=19465;EAS_AF=0.0625;AMR_AF=0.0202;AFR_AF=0.0545;EUR_AF=0.0447;SAS_AF=0.0624;AA=G|||;VT=SNP
6	32893102	rs9296059	A	C	100	PASS	AC=445;AF=0.0888578;AN=5008;NS=2504;DP=15949;EAS_AF=0.0942;AMR_AF=0.0317;AFR_AF=0.0703;EUR_AF=0.0855;SAS_AF=0.1524;AA=C|||;VT=SNP
6	32893161	rs138826033	G	A	100	PASS	AC=31;AF=0.0061901;AN=5008;NS=2504;DP=15161;EAS_AF=0;AMR_AF=0.0144;AFR_AF=0.0015;EUR_AF=0.0159;SAS_AF=0.0031;AA=G|||;VT=SNP
6	32893289	rs9469312	G	A	100	PASS	AC=255;AF=0.0509185;AN=5008;NS=2504;DP=15968;EAS_AF=0.0625;AMR_AF=0.0202;AFR_AF=0.0545;EUR_AF=0.0447;SAS_AF=0.0624;AA=G|||;VT=SNP
6	32893532	rs9461821	G	T	100	PASS	AC=255;AF=0.0509185;AN=5008;NS=2504;DP=19338;EAS_AF=0.0625;AMR_AF=0.0202;AFR_AF=0.0545;EUR_AF=0.0447;SAS_AF=0.0624;AA=g|||;VT=SNP
6	32893687	rs28744291	A	C	100	PASS	AC=1043;AF=0.208267;AN=5008;NS=2504;DP=20745;EAS_AF=0.2153;AMR_AF=0.1585;AFR_AF=0.2042;EUR_AF=0.2495;SAS_AF=0.1994;AA=A|||;VT=SNP
6	32894412	rs115564468	C	A	100	PASS	AC=96;AF=0.0191693;AN=5008;NS=2504;DP=18641;EAS_AF=0.001;AMR_AF=0.0216;AFR_AF=0.0484;EUR_AF=0.0149;SAS_AF=0.001;AA=C|||;VT=SNP
6	32894442	rs6904057	T	A	100	PASS	AC=315;AF=0.0628994;AN=5008;NS=2504;DP=17628;EAS_AF=0.0685;AMR_AF=0.0231;AFR_AF=0.0688;EUR_AF=0.0467;SAS_AF=0.0941;AA=A|||;VT=SNP
6	32894506	rs6924224	C	G	100	PASS	AC=291;AF=0.058107;AN=5008;NS=2504;DP=16534;EAS_AF=0.0635;AMR_AF=0.0231;AFR_AF=0.0688;EUR_AF=0.0467;SAS_AF=0.0746;AA=C|||;VT=SNP
6	32894520	rs6904223	T	G	100	PASS	AC=291;AF=0.058107;AN=5008;NS=2504;DP=16261;EAS_AF=0.0635;AMR_AF=0.0231;AFR_AF=0.0688;EUR_AF=0.0467;SAS_AF=0.0746;AA=G|||;VT=SNP
6	32894597	rs6924684	G	A	100	PASS	AC=291;AF=0.058107;AN=5008;NS=2504;DP=15596;EAS_AF=0.0635;AMR_AF=0.0231;AFR_AF=0.0688;EUR_AF=0.0467;SAS_AF=0.0746;AA=G|||;VT=SNP
6	32894699	rs6904474	T	A	100	PASS	AC=291;AF=0.058107;AN=5008;NS=2504;DP=16139;EAS_AF=0.0635;AMR_AF=0.0231;AFR_AF=0.0688;EUR_AF=0.0467;SAS_AF=0.0746;AA=T|||;VT=SNP
6	32894997	rs9296061	C	T	100	PASS	AC=291;AF=0.058107;AN=5008;NS=2504;DP=17512;EAS_AF=0.0635;AMR_AF=0.0231;AFR_AF=0.0688;EUR_AF=0.0467;SAS_AF=0.0746;AA=C|||;VT=SNP
6	32895100	rs9501237	G	A	100	PASS	AC=292;AF=0.0583067;AN=5008;NS=2504;DP=18214;EAS_AF=0.0635;AMR_AF=0.0231;AFR_AF=0.0688;EUR_AF=0.0467;SAS_AF=0.0757;AA=G|||;VT=SNP
6	32895104	rs112261182	G	A	100	PASS	AC=250;AF=0.0499201;AN=5008;NS=2504;DP=17283;EAS_AF=0.0625;AMR_AF=0.0202;AFR_AF=0.0507;EUR_AF=0.0447;SAS_AF=0.0624;AA=G|||;VT=SNP
6	32895359	rs151723	A	G	100	PASS	AC=149;AF=0.0297524;AN=5008;NS=2504;DP=18298;EAS_AF=0.002;AMR_AF=0.0605;AFR_AF=0.0484;EUR_AF=0.0368;SAS_AF=0.0041;AA=A|||;VT=SNP
6	32895580	rs9501239	A	G	100	PASS	AC=291;AF=0.058107;AN=5008;NS=2504;DP=19968;EAS_AF=0.0635;AMR_AF=0.0231;AFR_AF=0.0688;EUR_AF=0.0467;SAS_AF=0.0746;AA=A|||;VT=SNP
6	32895643	rs9501240	A	G	100	PASS	AC=291;AF=0.058107;AN=5008;NS=2504;DP=20249;EAS_AF=0.0635;AMR_AF=0.0231;AFR_AF=0.0688;EUR_AF=0.0467;SAS_AF=0.0746;AA=A|||;VT=SNP
6	32895667	rs151722	C	A	100	PASS	AC=172;AF=0.034345;AN=5008;NS=2504;DP=19073;EAS_AF=0.002;AMR_AF=0.0648;AFR_AF=0.0635;EUR_AF=0.0368;SAS_AF=0.0041;AA=C|||;VT=SNP
6	32895894	rs9296062	G	C	100	PASS	AC=291;AF=0.058107;AN=5008;NS=2504;DP=17916;EAS_AF=0.0635;AMR_AF=0.0231;AFR_AF=0.0688;EUR_AF=0.0467;SAS_AF=0.0746;AA=C|||;VT=SNP
6	32895903	rs9296063	G	A	100	PASS	AC=291;AF=0.058107;AN=5008;NS=2504;DP=18095;EAS_AF=0.0635;AMR_AF=0.0231;AFR_AF=0.0688;EUR_AF=0.0467;SAS_AF=0.0746;AA=G|||;VT=SNP
6	32895984	rs1116029	G	A	100	PASS	AC=315;AF=0.0628994;AN=5008;NS=2504;DP=18533;EAS_AF=0.0685;AMR_AF=0.0231;AFR_AF=0.0688;EUR_AF=0.0467;SAS_AF=0.0941;AA=A|||;VT=SNP
6	32896191	rs9296064	T	C	100	PASS	AC=288;AF=0.057508;AN=5008;NS=2504;DP=16358;EAS_AF=0.0675;AMR_AF=0.0202;AFR_AF=0.0613;EUR_AF=0.0447;SAS_AF=0.0818;AA=C|||;VT=SNP
6	32896225	rs111619725	A	G	100	PASS	AC=278;AF=0.0555112;AN=5008;NS=2504;DP=16760;EAS_AF=0.0675;AMR_AF=0.0259;AFR_AF=0.0507;EUR_AF=0.0447;SAS_AF=0.0818;AA=G|||;VT=SNP
6	32896756	rs116247546	T	A	100	PASS	AC=76;AF=0.0151757;AN=5008;NS=2504;DP=18534;EAS_AF=0.004;AMR_AF=0.0202;AFR_AF=0;EUR_AF=0.0457;SAS_AF=0.0123;AA=T|||;VT=SNP
6	32896878	rs117557295	A	C	100	PASS	AC=47;AF=0.00938498;AN=5008;NS=2504;DP=19470;EAS_AF=0.003;AMR_AF=0.0058;AFR_AF=0;EUR_AF=0.0129;SAS_AF=0.0276;AA=A|||;VT=SNP
6	32897942	rs113355428	G	A	100	PASS	AC=250;AF=0.0499201;AN=5008;NS=2504;DP=21047;EAS_AF=0.0625;AMR_AF=0.0202;AFR_AF=0.0507;EUR_AF=0.0447;SAS_AF=0.0624;AA=G|||;VT=SNP
6	32898056	rs78943109	T	A	100	PASS	AC=250;AF=0.0499201;AN=5008;NS=2504;DP=20197;EAS_AF=0.0625;AMR_AF=0.0202;AFR_AF=0.0507;EUR_AF=0.0447;SAS_AF=0.0624;AA=T|||;VT=SNP
6	32899139	rs11756897	A	G	100	PASS	AC=1262;AF=0.251997;AN=5008;NS=2504;DP=14276;EAS_AF=0.1865;AMR_AF=0.2133;AFR_AF=0.2935;EUR_AF=0.2505;SAS_AF=0.2924;AA=G|||;VT=SNP
6	32899296	rs154978	C	T	100	PASS	AC=2749;AF=0.548922;AN=5008;NS=2504;DP=22132;EAS_AF=0.5675;AMR_AF=0.4467;AFR_AF=0.6059;EUR_AF=0.5258;SAS_AF=0.5491;AA=T|||;VT=SNP
6	32899485	rs3132131	A	G	100	PASS	AC=3758;AF=0.750399;AN=5008;NS=2504;DP=16982;EAS_AF=0.6429;AMR_AF=0.647;AFR_AF=0.9584;EUR_AF=0.6769;SAS_AF=0.729;AA=G|||;VT=SNP
6	32900018	rs154977	C	G	100	PASS	AC=3516;AF=0.702077;AN=5008;NS=2504;DP=17333;EAS_AF=0.8095;AMR_AF=0.6412;AFR_AF=0.6694;EUR_AF=0.6998;SAS_AF=0.681;AA=G|||;VT=SNP
6	32900321	rs116318254	C	T	100	PASS	AC=78;AF=0.0155751;AN=5008;NS=2504;DP=15767;EAS_AF=0.0069;AMR_AF=0.0086;AFR_AF=0;EUR_AF=0.0219;SAS_AF=0.044;AA=C|||;VT=SNP
6	32900428	rs563686908	G	A	100	PASS	AC=667;AF=0.133187;AN=5008;NS=2504;DP=19101;EAS_AF=0.0655;AMR_AF=0.1499;AFR_AF=0.1725;EUR_AF=0.1352;SAS_AF=0.136;AA=G|||;VT=SNP
6	32900601	rs154975	T	C	100	PASS	AC=1385;AF=0.276558;AN=5008;NS=2504;DP=19141;EAS_AF=0.1002;AMR_AF=0.3256;AFR_AF=0.3185;EUR_AF=0.3817;SAS_AF=0.2587;AA=C|||;VT=SNP
6	32900616	rs154974	G	C	100	PASS	AC=1382;AF=0.275958;AN=5008;NS=2504;DP=19248;EAS_AF=0.1002;AMR_AF=0.3256;AFR_AF=0.3215;EUR_AF=0.3777;SAS_AF=0.2556;AA=G|||;VT=SNP
6	32900642	rs154973	C	T	100	PASS	AC=585;AF=0.116813;AN=5008;NS=2504;DP=19239;EAS_AF=0.0387;AMR_AF=0.1513;AFR_AF=0.1936;EUR_AF=0.1093;SAS_AF=0.0767;AA=C|||;VT=SNP
6	32900651	rs154972	A	G	100	PASS	AC=1343;AF=0.268171;AN=5008;NS=2504;DP=19414;EAS_AF=0.0784;AMR_AF=0.3199;AFR_AF=0.3192;EUR_AF=0.3777;SAS_AF=0.2454;AA=G|||;VT=SNP
6	32900718	rs181997	G	A	100	PASS	AC=1425;AF=0.284545;AN=5008;NS=2504;DP=18870;EAS_AF=0.0992;AMR_AF=0.3285;AFR_AF=0.3865;EUR_AF=0.3449;SAS_AF=0.2444;AA=G|||;VT=SNP
6	32900787	rs3129299	C	T	100	PASS	AC=1525;AF=0.304513;AN=5008;NS=2504;DP=19143;EAS_AF=0.2669;AMR_AF=0.3487;AFR_AF=0.4153;EUR_AF=0.1958;SAS_AF=0.274;AA=T|||;VT=SNP
6	32900972	rs1965748	C	G	100	PASS	AC=911;AF=0.181909;AN=5008;NS=2504;DP=14766;EAS_AF=0.0794;AMR_AF=0.1931;AFR_AF=0.2859;EUR_AF=0.159;SAS_AF=0.1626;AA=C|||;VT=SNP
6	32901007	rs1965747	A	G	100	PASS	AC=949;AF=0.189497;AN=5008;NS=2504;DP=14305;EAS_AF=0.0843;AMR_AF=0.2017;AFR_AF=0.2867;EUR_AF=0.16;SAS_AF=0.1881;AA=A|||;VT=SNP
6	32901351	rs1465651	C	T	100	PASS	AC=833;AF=0.166334;AN=5008;NS=2504;DP=15651;EAS_AF=0.0794;AMR_AF=0.1816;AFR_AF=0.2088;EUR_AF=0.1431;SAS_AF=0.2117;AA=C|||;VT=SNP
6	32901421	rs241457	T	G	100	PASS	AC=229;AF=0.0457268;AN=5008;NS=2504;DP=15762;EAS_AF=0.0109;AMR_AF=0.036;AFR_AF=0.1195;EUR_AF=0.0219;SAS_AF=0.0133;AA=T|||;VT=SNP
6	32901934	rs3132132	G	A	100	PASS	AC=799;AF=0.159545;AN=5008;NS=2504;DP=21202;EAS_AF=0.0665;AMR_AF=0.1801;AFR_AF=0.2088;EUR_AF=0.1421;SAS_AF=0.1922;AA=G|||;VT=SNP
6	32902001	rs12662077	G	A	100	PASS	AC=409;AF=0.0816693;AN=5008;NS=2504;DP=21164;EAS_AF=0.2103;AMR_AF=0.0245;AFR_AF=0.0522;EUR_AF=0.0567;SAS_AF=0.0552;AA=G|||;VT=SNP
6	32902114	rs187764	C	T	100	PASS	AC=310;AF=0.061901;AN=5008;NS=2504;DP=20764;EAS_AF=0.0486;AMR_AF=0.0461;AFR_AF=0.059;EUR_AF=0.0656;SAS_AF=0.0869;AA=C|||;VT=SNP
6	32902583	rs10751	G	A	100	PASS	AC=650;AF=0.129792;AN=5008;NS=2504;DP=19210;EAS_AF=0.0665;AMR_AF=0.1657;AFR_AF=0.1051;EUR_AF=0.1402;SAS_AF=0.1922;AA=G|||;VT=SNP
6	32902609	rs12206426	T	G	100	PASS	AC=55;AF=0.0109824;AN=5008;NS=2504;DP=19241;EAS_AF=0.0129;AMR_AF=0.0101;AFR_AF=0.0008;EUR_AF=0.0209;SAS_AF=0.0133;AA=T|||;VT=SNP
6	32903637	rs23544	C	T	100	PASS	AC=1862;AF=0.371805;AN=5008;NS=2504;DP=19715;EAS_AF=0.3859;AMR_AF=0.4121;AFR_AF=0.2481;EUR_AF=0.4592;SAS_AF=0.4059;AA=C|||;VT=SNP
6	32903724	rs68600	C	T	100	PASS	AC=1954;AF=0.390176;AN=5008;NS=2504;DP=19462;EAS_AF=0.4008;AMR_AF=0.4352;AFR_AF=0.2829;EUR_AF=0.4702;SAS_AF=0.41;AA=C|||;VT=SNP
6	32903900	rs151719	C	T	100	PASS	AC=3653;AF=0.729433;AN=5008;NS=2504;DP=22171;EAS_AF=0.7728;AMR_AF=0.7536;AFR_AF=0.5477;EUR_AF=0.7724;SAS_AF=0.8691;AA=T|||;VT=SNP
6	32904039	rs77318243	T	A	100	PASS	AC=139;AF=0.0277556;AN=5008;NS=2504;DP=21798;EAS_AF=0.0079;AMR_AF=0.0144;AFR_AF=0.0363;EUR_AF=0.0557;SAS_AF=0.0174;AA=A|||;VT=SNP
6	32904041	rs1007636	T	C	100	PASS	AC=628;AF=0.125399;AN=5008;NS=2504;DP=21871;EAS_AF=0.0813;AMR_AF=0.1282;AFR_AF=0.0885;EUR_AF=0.1431;SAS_AF=0.2004;AA=T|||;VT=SNP
6	32904051	rs75301392	C	T	100	PASS	AC=139;AF=0.0277556;AN=5008;NS=2504;DP=21956;EAS_AF=0.0079;AMR_AF=0.0144;AFR_AF=0.0363;EUR_AF=0.0557;SAS_AF=0.0174;AA=T|||;VT=SNP
6	32904061	rs80263925	C	T	100	PASS	AC=188;AF=0.0375399;AN=5008;NS=2504;DP=22064;EAS_AF=0.0516;AMR_AF=0.0403;AFR_AF=0.0408;EUR_AF=0.0378;SAS_AF=0.0164;AA=C|||;VT=SNP
6	32904601	rs2071556	G	T	100	PASS	AC=2618;AF=0.522764;AN=5008;NS=2504;DP=19588;EAS_AF=0.4306;AMR_AF=0.5101;AFR_AF=0.5567;EUR_AF=0.6044;SAS_AF=0.4969;AA=T|||;VT=SNP
6	32904661	rs171329	G	A	100	PASS	AC=2298;AF=0.458866;AN=5008;NS=2504;DP=19940;EAS_AF=0.4345;AMR_AF=0.4611;AFR_AF=0.4002;EUR_AF=0.5338;SAS_AF=0.4847;AA=A|||;VT=SNP
6	32904703	rs72860388	C	T	100	PASS	AC=102;AF=0.0203674;AN=5008;NS=2504;DP=18839;EAS_AF=0.0288;AMR_AF=0.0144;AFR_AF=0.0008;EUR_AF=0.0358;SAS_AF=0.0266;AA=T|||;VT=SNP
6	32904981	rs1042337	G	A	100	PASS	AC=3929;AF=0.784545;AN=5008;NS=2504;DP=21761;EAS_AF=0.7232;AMR_AF=0.732;AFR_AF=0.8132;EUR_AF=0.7883;SAS_AF=0.8425;AA=A|||;VT=SNP;EX_TARGET
6	32905540	rs78985557	A	G	100	PASS	AC=121;AF=0.0241613;AN=5008;NS=2504;DP=19866;EAS_AF=0.003;AMR_AF=0.0086;AFR_AF=0.0446;EUR_AF=0.0318;SAS_AF=0.0215;AA=A|||;VT=SNP
6	32905650	rs6909172	T	A	100	PASS	AC=104;AF=0.0207668;AN=5008;NS=2504;DP=19930;EAS_AF=0.0308;AMR_AF=0.0144;AFR_AF=0.0008;EUR_AF=0.0358;SAS_AF=0.0266;AA=A|||;VT=SNP
6	32905685	rs6929298	C	T	100	PASS	AC=105;AF=0.0209665;AN=5008;NS=2504;DP=20215;EAS_AF=0.0308;AMR_AF=0.0144;AFR_AF=0.0008;EUR_AF=0.0358;SAS_AF=0.0276;AA=T|||;VT=SNP
6	32905746	rs194675	T	A	100	PASS	AC=1778;AF=0.355032;AN=5008;NS=2504;DP=19849;EAS_AF=0.3661;AMR_AF=0.3588;AFR_AF=0.2163;EUR_AF=0.4414;SAS_AF=0.4397;AA=T|||;VT=SNP
6	32905811	rs714289	A	G	100	PASS	AC=242;AF=0.0483227;AN=5008;NS=2504;DP=20231;EAS_AF=0.0079;AMR_AF=0.036;AFR_AF=0.0908;EUR_AF=0.0527;SAS_AF=0.0368;AA=A|||;VT=SNP
6	32905853	rs6934214	G	A	100	PASS	AC=104;AF=0.0207668;AN=5008;NS=2504;DP=20470;EAS_AF=0.0308;AMR_AF=0.0144;AFR_AF=0.0008;EUR_AF=0.0358;SAS_AF=0.0266;AA=A|||;VT=SNP
6	32906228	rs6934645	C	A	100	PASS	AC=124;AF=0.0247604;AN=5008;NS=2504;DP=19440;EAS_AF=0.0119;AMR_AF=0.0331;AFR_AF=0.0378;EUR_AF=0.0258;SAS_AF=0.0133;AA=C|||;VT=SNP
6	32906236	rs72860391	A	T	100	PASS	AC=104;AF=0.0207668;AN=5008;NS=2504;DP=19134;EAS_AF=0.0308;AMR_AF=0.0144;AFR_AF=0.0008;EUR_AF=0.0358;SAS_AF=0.0266;AA=T|||;VT=SNP
6	32906586	rs17617321	C	T	100	PASS	AC=105;AF=0.0209665;AN=5008;NS=2504;DP=15620;EAS_AF=0.0308;AMR_AF=0.0144;AFR_AF=0.0008;EUR_AF=0.0358;SAS_AF=0.0276;AA=C|||;VT=SNP;EX_TARGET
6	32906652	rs17617333	T	A	100	PASS	AC=105;AF=0.0209665;AN=5008;NS=2504;DP=14020;EAS_AF=0.0308;AMR_AF=0.0144;AFR_AF=0.0008;EUR_AF=0.0358;SAS_AF=0.0276;AA=T|||;VT=SNP;EX_TARGET
6	32906716	rs17583782	T	C	100	PASS	AC=105;AF=0.0209665;AN=5008;NS=2504;DP=14327;EAS_AF=0.0308;AMR_AF=0.0144;AFR_AF=0.0008;EUR_AF=0.0358;SAS_AF=0.0276;AA=t|||;VT=SNP;EX_TARGET
6	32906810	rs116782913	T	A	100	PASS	AC=106;AF=0.0211661;AN=5008;NS=2504;DP=10971;EAS_AF=0.0308;AMR_AF=0.0159;AFR_AF=0.0008;EUR_AF=0.0358;SAS_AF=0.0276;AA=A|||;VT=SNP
6	32906972	rs117546566	C	T	100	PASS	AC=106;AF=0.0211661;AN=5008;NS=2504;DP=13901;EAS_AF=0.0308;AMR_AF=0.0144;AFR_AF=0.0008;EUR_AF=0.0358;SAS_AF=0.0286;AA=C|||;VT=SNP
6	32907274	rs6940843	C	A	100	PASS	AC=103;AF=0.0205671;AN=5008;NS=2504;DP=18264;EAS_AF=0.0288;AMR_AF=0.0144;AFR_AF=0.0008;EUR_AF=0.0358;SAS_AF=0.0276;AA=A|||;VT=SNP
6	32907278	rs260547	G	C	100	PASS	AC=283;AF=0.0565096;AN=5008;NS=2504;DP=18347;EAS_AF=0.0099;AMR_AF=0.0418;AFR_AF=0.1551;EUR_AF=0.0258;SAS_AF=0.0133;AA=G|||;VT=SNP
6	32907368	rs6920593	T	A	100	PASS	AC=103;AF=0.0205671;AN=5008;NS=2504;DP=17721;EAS_AF=0.0288;AMR_AF=0.0144;AFR_AF=0.0008;EUR_AF=0.0358;SAS_AF=0.0276;AA=A|||;VT=SNP
6	32907502	rs6920787	T	G	100	PASS	AC=103;AF=0.0205671;AN=5008;NS=2504;DP=15593;EAS_AF=0.0288;AMR_AF=0.0144;AFR_AF=0.0008;EUR_AF=0.0358;SAS_AF=0.0276;AA=G|||;VT=SNP
6	32907513	rs6941206	A	G	100	PASS	AC=103;AF=0.0205671;AN=5008;NS=2504;DP=15169;EAS_AF=0.0288;AMR_AF=0.0144;AFR_AF=0.0008;EUR_AF=0.0358;SAS_AF=0.0276;AA=A|||;VT=SNP
6	32907881	rs6902982	A	G	100	PASS	AC=103;AF=0.0205671;AN=5008;NS=2504;DP=17952;EAS_AF=0.0288;AMR_AF=0.0144;AFR_AF=0.0008;EUR_AF=0.0358;SAS_AF=0.0276;AA=A|||;VT=SNP
6	32907973	rs147725790	T	C	100	PASS	AC=35;AF=0.00698882;AN=5008;NS=2504;DP=20433;EAS_AF=0;AMR_AF=0.0115;AFR_AF=0;EUR_AF=0.0249;SAS_AF=0.002;AA=T|||;VT=SNP
6	32908107	rs141060638	G	A	100	PASS	AC=37;AF=0.00738818;AN=5008;NS=2504;DP=18691;EAS_AF=0.001;AMR_AF=0.0086;AFR_AF=0.0023;EUR_AF=0.0239;SAS_AF=0.0031;AA=G|||;VT=SNP
6	32908211	rs72860396	T	C	100	PASS	AC=103;AF=0.0205671;AN=5008;NS=2504;DP=20644;EAS_AF=0.0288;AMR_AF=0.0144;AFR_AF=0.0008;EUR_AF=0.0358;SAS_AF=0.0276;AA=C|||;VT=SNP
6	32908239	rs72860398	C	T	100	PASS	AC=103;AF=0.0205671;AN=5008;NS=2504;DP=20705;EAS_AF=0.0288;AMR_AF=0.0144;AFR_AF=0.0008;EUR_AF=0.0358;SAS_AF=0.0276;AA=c|||;VT=SNP
6	32908254	rs55988888	A	G	100	PASS	AC=103;AF=0.0205671;AN=5008;NS=2504;DP=21041;EAS_AF=0.0288;AMR_AF=0.0144;AFR_AF=0.0008;EUR_AF=0.0358;SAS_AF=0.0276;AA=A|||;VT=SNP
6	32908298	rs56312646	A	G	100	PASS	AC=103;AF=0.0205671;AN=5008;NS=2504;DP=21998;EAS_AF=0.0288;AMR_AF=0.0144;AFR_AF=0.0008;EUR_AF=0.0358;SAS_AF=0.0276;AA=A|||;VT=SNP
6	32908351	rs55735515	A	G	100	PASS	AC=103;AF=0.0205671;AN=5008;NS=2504;DP=20728;EAS_AF=0.0288;AMR_AF=0.0144;AFR_AF=0.0008;EUR_AF=0.0358;SAS_AF=0.0276;AA=A|||;VT=SNP
6	32908371	rs55965556	G	C	100	PASS	AC=103;AF=0.0205671;AN=5008;NS=2504;DP=20540;EAS_AF=0.0288;AMR_AF=0.0144;AFR_AF=0.0008;EUR_AF=0.0358;SAS_AF=0.0276;AA=G|||;VT=SNP
6	32909098	rs28365995	C	T	100	PASS	AC=95;AF=0.0189696;AN=5008;NS=2504;DP=19690;EAS_AF=0.0218;AMR_AF=0.0144;AFR_AF=0.0008;EUR_AF=0.0358;SAS_AF=0.0266;AA=C|||;VT=SNP
6	32909144	rs16871165	C	G	100	PASS	AC=242;AF=0.0483227;AN=5008;NS=2504;DP=19283;EAS_AF=0.0079;AMR_AF=0.036;AFR_AF=0.0908;EUR_AF=0.0527;SAS_AF=0.0368;AA=C|||;VT=SNP
6	32909335	rs12206377	A	G	100	PASS	AC=124;AF=0.0247604;AN=5008;NS=2504;DP=17915;EAS_AF=0.0119;AMR_AF=0.0331;AFR_AF=0.0378;EUR_AF=0.0258;SAS_AF=0.0133;AA=A|||;VT=SNP
6	32909533	rs35029304	T	C	100	PASS	AC=38;AF=0.00758786;AN=5008;NS=2504;DP=14357;EAS_AF=0;AMR_AF=0.0086;AFR_AF=0.0008;EUR_AF=0.0308;SAS_AF=0;AA=T|||;VT=SNP
6	32909773	rs72865806	T	C	100	PASS	AC=103;AF=0.0205671;AN=5008;NS=2504;DP=17177;EAS_AF=0.0288;AMR_AF=0.0144;AFR_AF=0.0008;EUR_AF=0.0358;SAS_AF=0.0276;AA=T|||;VT=SNP
6	32909926	rs115998593	C	T	100	PASS	AC=103;AF=0.0205671;AN=5008;NS=2504;DP=17361;EAS_AF=0.0288;AMR_AF=0.0144;AFR_AF=0.0008;EUR_AF=0.0358;SAS_AF=0.0276;AA=C|||;VT=SNP
6	32909960	rs113210966	C	A	100	PASS	AC=43;AF=0.00858626;AN=5008;NS=2504;DP=18043;EAS_AF=0;AMR_AF=0.0144;AFR_AF=0.0008;EUR_AF=0.0258;SAS_AF=0.0061;AA=C|||;VT=SNP
6	32910458	rs114337866	T	C	100	PASS	AC=73;AF=0.0145767;AN=5008;NS=2504;DP=22531;EAS_AF=0;AMR_AF=0.0331;AFR_AF=0.0166;EUR_AF=0.0278;SAS_AF=0;AA=T|||;VT=SNP
6	32910482	rs449073	T	G	100	PASS	AC=1074;AF=0.214457;AN=5008;NS=2504;DP=22815;EAS_AF=0.1835;AMR_AF=0.2594;AFR_AF=0.0809;EUR_AF=0.325;SAS_AF=0.2812;AA=T|||;VT=SNP
6	32910691	rs112080295	T	G	100	PASS	AC=104;AF=0.0207668;AN=5008;NS=2504;DP=16052;EAS_AF=0.0298;AMR_AF=0.0144;AFR_AF=0.0008;EUR_AF=0.0358;SAS_AF=0.0276;AA=G|||;VT=SNP
6	32910877	rs16871169	G	A	100	PASS	AC=377;AF=0.0752796;AN=5008;NS=2504;DP=19770;EAS_AF=0.0565;AMR_AF=0.0634;AFR_AF=0.1392;EUR_AF=0.0258;SAS_AF=0.0675;AA=G|||;VT=SNP
6	32911048	rs2857096	G	C	100	PASS	AC=1526;AF=0.304712;AN=5008;NS=2504;DP=17124;EAS_AF=0.3601;AMR_AF=0.281;AFR_AF=0.211;EUR_AF=0.333;SAS_AF=0.362;AA=G|||;VT=SNP
6	32911127	rs3101944	C	T	100	PASS	AC=262;AF=0.0523163;AN=5008;NS=2504;DP=18896;EAS_AF=0.0397;AMR_AF=0.0562;AFR_AF=0.0068;EUR_AF=0.0815;SAS_AF=0.0941;AA=C|||;VT=SNP
6	32911418	rs56350901	G	A	100	PASS	AC=42;AF=0.00838658;AN=5008;NS=2504;DP=16959;EAS_AF=0;AMR_AF=0.0144;AFR_AF=0.0008;EUR_AF=0.0249;SAS_AF=0.0061;AA=G|||;VT=SNP
6	32911814	rs2395296	A	G	100	PASS	AC=3373;AF=0.673522;AN=5008;NS=2504;DP=16628;EAS_AF=0.5298;AMR_AF=0.6167;AFR_AF=0.8427;EUR_AF=0.6928;SAS_AF=0.6135;AA=G|||;VT=SNP
6	32911863	rs114830413	C	G	100	PASS	AC=94;AF=0.01877;AN=5008;NS=2504;DP=16645;EAS_AF=0.0218;AMR_AF=0.0144;AFR_AF=0.0008;EUR_AF=0.0348;SAS_AF=0.0266;AA=C|||;VT=SNP
6	32911917	rs116448256	C	T	100	PASS	AC=102;AF=0.0203674;AN=5008;NS=2504;DP=16308;EAS_AF=0.0288;AMR_AF=0.0144;AFR_AF=0.0008;EUR_AF=0.0348;SAS_AF=0.0276;AA=T|||;VT=SNP
6	32912040	rs144581282	C	T	100	PASS	AC=11;AF=0.00219649;AN=5008;NS=2504;DP=16310;EAS_AF=0;AMR_AF=0.0086;AFR_AF=0;EUR_AF=0.005;SAS_AF=0;AA=C|||;VT=SNP
6	32912552	rs10484567	T	C	100	PASS	AC=333;AF=0.0664936;AN=5008;NS=2504;DP=19682;EAS_AF=0.0427;AMR_AF=0.0648;AFR_AF=0.1157;EUR_AF=0.0268;SAS_AF=0.0665;AA=T|||;VT=SNP
6	32912588	rs17583852	G	T	100	PASS	AC=106;AF=0.0211661;AN=5008;NS=2504;DP=18833;EAS_AF=0.0327;AMR_AF=0.0144;AFR_AF=0.0008;EUR_AF=0.0348;SAS_AF=0.0276;AA=G|||;VT=SNP
6	32912627	rs17220444	T	C	100	PASS	AC=327;AF=0.0652955;AN=5008;NS=2504;DP=18341;EAS_AF=0.0427;AMR_AF=0.0648;AFR_AF=0.1112;EUR_AF=0.0268;SAS_AF=0.0665;AA=T|||;VT=SNP
6	32912630	rs55656805	C	A	100	PASS	AC=106;AF=0.0211661;AN=5008;NS=2504;DP=18345;EAS_AF=0.0327;AMR_AF=0.0144;AFR_AF=0.0008;EUR_AF=0.0348;SAS_AF=0.0276;AA=C|||;VT=SNP
6	32912801	rs17220451	C	G	100	PASS	AC=106;AF=0.0211661;AN=5008;NS=2504;DP=22605;EAS_AF=0.0327;AMR_AF=0.0144;AFR_AF=0.0008;EUR_AF=0.0348;SAS_AF=0.0276;AA=G|||;VT=SNP
6	32913246	rs1480380	C	T	100	PASS	AC=414;AF=0.0826677;AN=5008;NS=2504;DP=19644;EAS_AF=0.0099;AMR_AF=0.0576;AFR_AF=0.2065;EUR_AF=0.0775;SAS_AF=0.0133;AA=T|||;VT=SNP
6	32913379	rs17617400	T	C	100	PASS	AC=106;AF=0.0211661;AN=5008;NS=2504;DP=16425;EAS_AF=0.0327;AMR_AF=0.0144;AFR_AF=0.0008;EUR_AF=0.0348;SAS_AF=0.0276;AA=T|||;VT=SNP
6	32913434	rs72865824	C	T	100	PASS	AC=106;AF=0.0211661;AN=5008;NS=2504;DP=15354;EAS_AF=0.0327;AMR_AF=0.0144;AFR_AF=0.0008;EUR_AF=0.0348;SAS_AF=0.0276;AA=C|||;VT=SNP
6	32914297	rs3130595	G	A	100	PASS	AC=258;AF=0.0515176;AN=5008;NS=2504;DP=19813;EAS_AF=0.0397;AMR_AF=0.0548;AFR_AF=0.0068;EUR_AF=0.0805;SAS_AF=0.092;AA=G|||;VT=SNP
6	32914330	rs189865	C	T	100	PASS	AC=1463;AF=0.292133;AN=5008;NS=2504;DP=19388;EAS_AF=0.3542;AMR_AF=0.2767;AFR_AF=0.1732;EUR_AF=0.339;SAS_AF=0.3517;AA=C|||;VT=SNP
6	32914364	rs139856998	G	C	100	PASS	AC=55;AF=0.0109824;AN=5008;NS=2504;DP=18436;EAS_AF=0.003;AMR_AF=0.0058;AFR_AF=0.0008;EUR_AF=0.0258;SAS_AF=0.0215;AA=G|||;VT=SNP
6	32914487	rs72865826	A	T	100	PASS	AC=106;AF=0.0211661;AN=5008;NS=2504;DP=18496;EAS_AF=0.0327;AMR_AF=0.0144;AFR_AF=0.0008;EUR_AF=0.0348;SAS_AF=0.0276;AA=A|||;VT=SNP
6	32914613	rs194682	C	T	100	PASS	AC=1505;AF=0.300519;AN=5008;NS=2504;DP=20081;EAS_AF=0.3542;AMR_AF=0.2824;AFR_AF=0.1997;EUR_AF=0.341;SAS_AF=0.3528;AA=C|||;VT=SNP
6	32914718	rs72865827	A	T	100	PASS	AC=106;AF=0.0211661;AN=5008;NS=2504;DP=19006;EAS_AF=0.0327;AMR_AF=0.0144;AFR_AF=0.0008;EUR_AF=0.0348;SAS_AF=0.0276;AA=A|||;VT=SNP
6	32914726	rs73396800	G	C	100	PASS	AC=88;AF=0.0175719;AN=5008;NS=2504;DP=19157;EAS_AF=0;AMR_AF=0.0144;AFR_AF=0.0197;EUR_AF=0.0517;SAS_AF=0;AA=G|||;VT=SNP
6	32914758	rs72865829	C	A	100	PASS	AC=106;AF=0.0211661;AN=5008;NS=2504;DP=18732;EAS_AF=0.0327;AMR_AF=0.0144;AFR_AF=0.0008;EUR_AF=0.0348;SAS_AF=0.0276;AA=C|||;VT=SNP
6	32915231	rs72865831	C	T	100	PASS	AC=106;AF=0.0211661;AN=5008;NS=2504;DP=19828;EAS_AF=0.0327;AMR_AF=0.0144;AFR_AF=0.0008;EUR_AF=0.0348;SAS_AF=0.0276;AA=T|||;VT=SNP
6	32915325	rs78282677	T	C	100	PASS	AC=106;AF=0.0211661;AN=5008;NS=2504;DP=19748;EAS_AF=0.0327;AMR_AF=0.0144;AFR_AF=0.0008;EUR_AF=0.0348;SAS_AF=0.0276;AA=C|||;VT=SNP
6	32915394	rs72865832	G	A	100	PASS	AC=106;AF=0.0211661;AN=5008;NS=2504;DP=18352;EAS_AF=0.0327;AMR_AF=0.0144;AFR_AF=0.0008;EUR_AF=0.0348;SAS_AF=0.0276;AA=T|||;VT=SNP
6	32915797	rs73396802	C	T	100	PASS	AC=88;AF=0.0175719;AN=5008;NS=2504;DP=22084;EAS_AF=0;AMR_AF=0.0144;AFR_AF=0.0197;EUR_AF=0.0517;SAS_AF=0;AA=C|||;VT=SNP
6	32915823	rs6899309	T	C	100	PASS	AC=556;AF=0.111022;AN=5008;NS=2504;DP=21941;EAS_AF=0.0942;AMR_AF=0.1153;AFR_AF=0.1747;EUR_AF=0.0636;SAS_AF=0.0879;AA=T|||;VT=SNP
6	32915851	rs16871226	A	G	100	PASS	AC=205;AF=0.0409345;AN=5008;NS=2504;DP=21215;EAS_AF=0.0526;AMR_AF=0.0403;AFR_AF=0.059;EUR_AF=0.0318;SAS_AF=0.0143;AA=A|||;VT=SNP
6	32915852	rs17583915	T	C	100	PASS	AC=98;AF=0.0195687;AN=5008;NS=2504;DP=21069;EAS_AF=0.0258;AMR_AF=0.0144;AFR_AF=0.0008;EUR_AF=0.0348;SAS_AF=0.0266;AA=T|||;VT=SNP
6	32916421	rs116611693	G	T	100	PASS	AC=106;AF=0.0211661;AN=5008;NS=2504;DP=19984;EAS_AF=0.005;AMR_AF=0.0202;AFR_AF=0.0068;EUR_AF=0.0497;SAS_AF=0.0286;AA=G|||;VT=SNP
6	32916555	rs10679	G	A	100	PASS	AC=244;AF=0.048722;AN=5008;NS=2504;DP=18927;EAS_AF=0.0079;AMR_AF=0.036;AFR_AF=0.0908;EUR_AF=0.0547;SAS_AF=0.0368;AA=A|||;VT=SNP;EX_TARGET
6	32916699	rs129654	C	T	100	PASS	AC=1272;AF=0.253994;AN=5008;NS=2504;DP=18443;EAS_AF=0.2609;AMR_AF=0.2925;AFR_AF=0.1921;EUR_AF=0.2296;SAS_AF=0.3282;AA=C|||;VT=SNP
6	32916700	rs145946216	C	A	100	PASS	AC=55;AF=0.0109824;AN=5008;NS=2504;DP=18451;EAS_AF=0.003;AMR_AF=0.0058;AFR_AF=0.0008;EUR_AF=0.0258;SAS_AF=0.0215;AA=C|||;VT=SNP
6	32917042	rs114253801	A	C	100	PASS	AC=244;AF=0.048722;AN=5008;NS=2504;DP=20595;EAS_AF=0.0079;AMR_AF=0.036;AFR_AF=0.0908;EUR_AF=0.0547;SAS_AF=0.0368;AA=A|||;VT=SNP;EX_TARGET
6	32917411	rs41555121	C	T	100	PASS	AC=107;AF=0.0213658;AN=5008;NS=2504;DP=21839;EAS_AF=0.0327;AMR_AF=0.0144;AFR_AF=0.0015;EUR_AF=0.0348;SAS_AF=0.0276;AA=C|||;VT=SNP;EX_TARGET
6	32917412	rs17214044	G	A	100	PASS	AC=46;AF=0.0091853;AN=5008;NS=2504;DP=21715;EAS_AF=0.002;AMR_AF=0.0159;AFR_AF=0.0015;EUR_AF=0.0209;SAS_AF=0.0102;AA=G|||;VT=SNP;EX_TARGET
6	32917498	rs6926628	C	G	100	PASS	AC=106;AF=0.0211661;AN=5008;NS=2504;DP=20353;EAS_AF=0.0327;AMR_AF=0.0144;AFR_AF=0.0008;EUR_AF=0.0348;SAS_AF=0.0276;AA=C|||;VT=SNP;EX_TARGET
6	32917544	rs1063478	C	T	100	PASS	AC=870;AF=0.173722;AN=5008;NS=2504;DP=20678;EAS_AF=0.2391;AMR_AF=0.1974;AFR_AF=0.0915;EUR_AF=0.1292;SAS_AF=0.2464;AA=c|||;VT=SNP;EX_TARGET
6	32917857	rs1050391	A	G	100	PASS	AC=4637;AF=0.925919;AN=5008;NS=2504;DP=20390;EAS_AF=0.8075;AMR_AF=0.8919;AFR_AF=0.9924;EUR_AF=0.9324;SAS_AF=0.9755;AA=C|||;VT=SNP
6	32917950	rs142827383	T	C	100	PASS	AC=23;AF=0.00459265;AN=5008;NS=2504;DP=22290;EAS_AF=0.001;AMR_AF=0.0029;AFR_AF=0.0015;EUR_AF=0.0179;SAS_AF=0;AA=T|||;VT=SNP
6	32917980	rs11539216	G	A	100	PASS	AC=106;AF=0.0211661;AN=5008;NS=2504;DP=23146;EAS_AF=0.005;AMR_AF=0.0202;AFR_AF=0.0068;EUR_AF=0.0497;SAS_AF=0.0286;AA=G|||;VT=SNP
6	32918124	rs17617515	G	T	100	PASS	AC=107;AF=0.0213658;AN=5008;NS=2504;DP=21928;EAS_AF=0.0327;AMR_AF=0.0159;AFR_AF=0.0008;EUR_AF=0.0348;SAS_AF=0.0276;AA=T|||;VT=SNP
6	32918624	rs72865838	T	C	100	PASS	AC=115;AF=0.0229633;AN=5008;NS=2504;DP=18925;EAS_AF=0.0327;AMR_AF=0.0202;AFR_AF=0.0015;EUR_AF=0.0388;SAS_AF=0.0276;AA=T|||;VT=SNP
6	32918761	rs2301255	G	A	100	PASS	AC=4581;AF=0.914736;AN=5008;NS=2504;DP=19618;EAS_AF=0.8046;AMR_AF=0.8862;AFR_AF=0.9917;EUR_AF=0.9056;SAS_AF=0.954;AA=A|||;VT=SNP
6	32919357	rs115217631	A	G	100	PASS	AC=245;AF=0.0489217;AN=5008;NS=2504;DP=17126;EAS_AF=0.0079;AMR_AF=0.036;AFR_AF=0.0915;EUR_AF=0.0547;SAS_AF=0.0368;AA=A|||;VT=SNP
6	32919361	rs6918372	T	C	100	PASS	AC=115;AF=0.0229633;AN=5008;NS=2504;DP=16970;EAS_AF=0.0327;AMR_AF=0.0202;AFR_AF=0.0015;EUR_AF=0.0388;SAS_AF=0.0276;AA=T|||;VT=SNP
6	32919496	rs146313106	A	G	100	PASS	AC=55;AF=0.0109824;AN=5008;NS=2504;DP=14207;EAS_AF=0.003;AMR_AF=0.0058;AFR_AF=0.0008;EUR_AF=0.0258;SAS_AF=0.0215;AA=A|||;VT=SNP
6	32919524	rs150358	G	A	100	PASS	AC=1511;AF=0.301717;AN=5008;NS=2504;DP=13635;EAS_AF=0.3552;AMR_AF=0.2781;AFR_AF=0.2103;EUR_AF=0.335;SAS_AF=0.3528;AA=G|||;VT=SNP
6	32919677	rs2077022	C	G	100	PASS	AC=4637;AF=0.925919;AN=5008;NS=2504;DP=13625;EAS_AF=0.8075;AMR_AF=0.8919;AFR_AF=0.9924;EUR_AF=0.9324;SAS_AF=0.9755;AA=G|||;VT=SNP
6	32919867	rs114512139	C	T	100	PASS	AC=297;AF=0.0593051;AN=5008;NS=2504;DP=14257;EAS_AF=0.0427;AMR_AF=0.0634;AFR_AF=0.0953;EUR_AF=0.0199;SAS_AF=0.0654;AA=C|||;VT=SNP
6	32919901	rs112425266	C	T	100	PASS	AC=48;AF=0.00958466;AN=5008;NS=2504;DP=14617;EAS_AF=0.002;AMR_AF=0.0159;AFR_AF=0.003;EUR_AF=0.0209;SAS_AF=0.0102;AA=C|||;VT=SNP
6	32920165	rs115420072	G	A	100	PASS	AC=127;AF=0.0253594;AN=5008;NS=2504;DP=20525;EAS_AF=0.001;AMR_AF=0.0389;AFR_AF=0.0522;EUR_AF=0.0298;SAS_AF=0;AA=G|||;VT=SNP
6	32921104	rs111369841	C	T	100	PASS	AC=68;AF=0.0135783;AN=5008;NS=2504;DP=18060;EAS_AF=0.001;AMR_AF=0.0576;AFR_AF=0.0008;EUR_AF=0.0219;SAS_AF=0.0041;AA=C|||;VT=SNP
6	32921774	rs3135029	T	G	100	PASS	AC=4636;AF=0.925719;AN=5008;NS=2504;DP=18956;EAS_AF=0.8065;AMR_AF=0.8919;AFR_AF=0.9924;EUR_AF=0.9324;SAS_AF=0.9755;AA=G|||;VT=SNP
6	32922068	rs150359	A	T	100	PASS	AC=2853;AF=0.569688;AN=5008;NS=2504;DP=19448;EAS_AF=0.504;AMR_AF=0.4986;AFR_AF=0.7141;EUR_AF=0.5328;SAS_AF=0.5307;AA=T|||;VT=SNP
6	32922078	rs150360	G	A	100	PASS	AC=1538;AF=0.307109;AN=5008;NS=2504;DP=19095;EAS_AF=0.3581;AMR_AF=0.2795;AFR_AF=0.211;EUR_AF=0.3459;SAS_AF=0.364;AA=G|||;VT=SNP
6	32922459	rs9378127	G	A	100	PASS	AC=807;AF=0.161142;AN=5008;NS=2504;DP=19300;EAS_AF=0.2391;AMR_AF=0.1931;AFR_AF=0.0499;EUR_AF=0.1243;SAS_AF=0.2464;AA=G|||;VT=SNP
6	32922529	rs79098096	C	T	100	PASS	AC=211;AF=0.0421326;AN=5008;NS=2504;DP=20142;EAS_AF=0.0506;AMR_AF=0.0403;AFR_AF=0.0658;EUR_AF=0.0308;SAS_AF=0.0143;AA=C|||;VT=SNP
6	32922908	rs209473	A	C	100	PASS	AC=2546;AF=0.508387;AN=5008;NS=2504;DP=19793;EAS_AF=0.4117;AMR_AF=0.4352;AFR_AF=0.6316;EUR_AF=0.5467;SAS_AF=0.454;AA=T|||;VT=SNP
6	32923691	rs116745041	G	A	100	PASS	AC=297;AF=0.0593051;AN=5008;NS=2504;DP=15736;EAS_AF=0.0427;AMR_AF=0.0634;AFR_AF=0.0953;EUR_AF=0.0199;SAS_AF=0.0654;AA=G|||;VT=SNP
6	32923849	rs57651384	G	A	100	PASS	AC=89;AF=0.0177716;AN=5008;NS=2504;DP=19731;EAS_AF=0;AMR_AF=0.0144;AFR_AF=0.0197;EUR_AF=0.0527;SAS_AF=0;AA=G|||;VT=SNP
6	32923988	rs1431393	G	A	100	PASS	AC=259;AF=0.0517173;AN=5008;NS=2504;DP=19382;EAS_AF=0.0407;AMR_AF=0.0548;AFR_AF=0.0068;EUR_AF=0.0805;SAS_AF=0.092;AA=G|||;VT=SNP
6	32923993	rs1431394	T	G	100	PASS	AC=259;AF=0.0517173;AN=5008;NS=2504;DP=19245;EAS_AF=0.0407;AMR_AF=0.0548;AFR_AF=0.0068;EUR_AF=0.0805;SAS_AF=0.092;AA=T|||;VT=SNP
6	32924061	rs28724903	C	T	100	PASS	AC=687;AF=0.137181;AN=5008;NS=2504;DP=18867;EAS_AF=0.2272;AMR_AF=0.1643;AFR_AF=0.0129;EUR_AF=0.0984;SAS_AF=0.2331;AA=C|||;VT=SNP
6	32924584	rs209474	A	G	100	PASS	AC=1807;AF=0.360823;AN=5008;NS=2504;DP=20509;EAS_AF=0.374;AMR_AF=0.317;AFR_AF=0.3026;EUR_AF=0.4036;SAS_AF=0.4131;AA=A|||;VT=SNP
6	32924853	rs77090542	T	C	100	PASS	AC=205;AF=0.0409345;AN=5008;NS=2504;DP=22321;EAS_AF=0.0506;AMR_AF=0.0403;AFR_AF=0.0613;EUR_AF=0.0308;SAS_AF=0.0143;AA=T|||;VT=SNP
6	32925433	rs3129298	C	T	100	PASS	AC=258;AF=0.0515176;AN=5008;NS=2504;DP=13964;EAS_AF=0.0397;AMR_AF=0.0548;AFR_AF=0.0068;EUR_AF=0.0805;SAS_AF=0.092;AA=C|||;VT=SNP
6	32925473	rs146974816	C	T	100	PASS	AC=244;AF=0.048722;AN=5008;NS=2504;DP=13325;EAS_AF=0.0079;AMR_AF=0.036;AFR_AF=0.0908;EUR_AF=0.0547;SAS_AF=0.0368;AA=C|||;VT=SNP
6	32925585	rs209475	G	A	100	PASS	AC=1486;AF=0.296725;AN=5008;NS=2504;DP=16990;EAS_AF=0.3562;AMR_AF=0.2781;AFR_AF=0.1762;EUR_AF=0.3449;SAS_AF=0.362;AA=G|||;VT=SNP
6	32925590	rs35546426	T	G	100	PASS	AC=688;AF=0.13738;AN=5008;NS=2504;DP=17040;EAS_AF=0.2282;AMR_AF=0.1643;AFR_AF=0.0129;EUR_AF=0.0984;SAS_AF=0.2331;AA=T|||;VT=SNP
6	32925692	rs580962	C	T	100	PASS	AC=3045;AF=0.608027;AN=5008;NS=2504;DP=18295;EAS_AF=0.504;AMR_AF=0.5346;AFR_AF=0.7912;EUR_AF=0.5944;SAS_AF=0.5337;AA=T|||;VT=SNP
6	32926030	rs115974373	T	C	100	PASS	AC=115;AF=0.0229633;AN=5008;NS=2504;DP=17562;EAS_AF=0.0327;AMR_AF=0.0202;AFR_AF=0.0015;EUR_AF=0.0388;SAS_AF=0.0276;AA=C|||;VT=SNP
6	32926257	rs6905777	A	G	100	PASS	AC=398;AF=0.0794728;AN=5008;NS=2504;DP=14172;EAS_AF=0.0119;AMR_AF=0.0692;AFR_AF=0.2148;EUR_AF=0.0368;SAS_AF=0.0174;AA=A|||;VT=SNP
6	32927006	rs143074345	T	C	100	PASS	AC=22;AF=0.00439297;AN=5008;NS=2504;DP=16374;EAS_AF=0.001;AMR_AF=0.0029;AFR_AF=0.0008;EUR_AF=0.0179;SAS_AF=0;AA=T|||;VT=SNP
6	32927029	rs1431395	T	G	100	PASS	AC=271;AF=0.0541134;AN=5008;NS=2504;DP=16386;EAS_AF=0.0179;AMR_AF=0.0375;AFR_AF=0.0915;EUR_AF=0.0567;SAS_AF=0.0501;AA=T|||;VT=SNP
6	32927450	rs72865843	T	C	100	PASS	AC=115;AF=0.0229633;AN=5008;NS=2504;DP=18241;EAS_AF=0.0327;AMR_AF=0.0202;AFR_AF=0.0015;EUR_AF=0.0388;SAS_AF=0.0276;AA=C|||;VT=SNP
6	32927969	rs3129297	A	C	100	PASS	AC=4637;AF=0.925919;AN=5008;NS=2504;DP=18524;EAS_AF=0.8075;AMR_AF=0.8919;AFR_AF=0.9924;EUR_AF=0.9324;SAS_AF=0.9755;AA=C|||;VT=SNP
6	32928044	rs114874087	T	C	100	PASS	AC=271;AF=0.0541134;AN=5008;NS=2504;DP=16334;EAS_AF=0.0179;AMR_AF=0.0375;AFR_AF=0.0915;EUR_AF=0.0567;SAS_AF=0.0501;AA=T|||;VT=SNP
6	32928284	rs112409543	T	C	100	PASS	AC=115;AF=0.0229633;AN=5008;NS=2504;DP=11746;EAS_AF=0.0327;AMR_AF=0.0202;AFR_AF=0.0015;EUR_AF=0.0388;SAS_AF=0.0276;AA=C|||;VT=SNP
6	32928310	rs209476	G	A	100	PASS	AC=1537;AF=0.306909;AN=5008;NS=2504;DP=14028;EAS_AF=0.3562;AMR_AF=0.2795;AFR_AF=0.2118;EUR_AF=0.3469;SAS_AF=0.363;AA=G|||;VT=SNP
6	32928916	rs72865846	G	T	100	PASS	AC=107;AF=0.0213658;AN=5008;NS=2504;DP=16992;EAS_AF=0.0258;AMR_AF=0.0202;AFR_AF=0.0015;EUR_AF=0.0388;SAS_AF=0.0266;AA=G|||;VT=SNP
6	32928984	rs9276931	A	G	100	PASS	AC=487;AF=0.0972444;AN=5008;NS=2504;DP=16089;EAS_AF=0.0119;AMR_AF=0.085;AFR_AF=0.2345;EUR_AF=0.0885;SAS_AF=0.0174;AA=A|||;VT=SNP
6	32929234	rs72865848	G	C	100	PASS	AC=45;AF=0.00898562;AN=5008;NS=2504;DP=17196;EAS_AF=0;AMR_AF=0.013;AFR_AF=0.0015;EUR_AF=0.0288;SAS_AF=0.0051;AA=G|||;VT=SNP
6	32929943	rs116131925	A	T	100	PASS	AC=88;AF=0.0175719;AN=5008;NS=2504;DP=19965;EAS_AF=0;AMR_AF=0.0144;AFR_AF=0.0197;EUR_AF=0.0517;SAS_AF=0;AA=A|||;VT=SNP
6	32929991	rs72865849	A	C	100	PASS	AC=115;AF=0.0229633;AN=5008;NS=2504;DP=19520;EAS_AF=0.0327;AMR_AF=0.0202;AFR_AF=0.0015;EUR_AF=0.0388;SAS_AF=0.0276;AA=A|||;VT=SNP
6	32930012	rs1821094	T	A	100	PASS	AC=4581;AF=0.914736;AN=5008;NS=2504;DP=19387;EAS_AF=0.8046;AMR_AF=0.8862;AFR_AF=0.9917;EUR_AF=0.9056;SAS_AF=0.954;AA=A|||;VT=SNP
6	32930126	rs58173627	G	A	100	PASS	AC=89;AF=0.0177716;AN=5008;NS=2504;DP=21262;EAS_AF=0;AMR_AF=0.0144;AFR_AF=0.0197;EUR_AF=0.0527;SAS_AF=0;AA=G|||;VT=SNP
6	32930594	rs114099396	A	G	100	PASS	AC=298;AF=0.0595048;AN=5008;NS=2504;DP=20301;EAS_AF=0.0427;AMR_AF=0.0634;AFR_AF=0.0953;EUR_AF=0.0199;SAS_AF=0.0665;AA=a|||;VT=SNP
6	32930679	rs55753131	G	A	100	PASS	AC=595;AF=0.11881;AN=5008;NS=2504;DP=17693;EAS_AF=0.1577;AMR_AF=0.1614;AFR_AF=0.0227;EUR_AF=0.1064;SAS_AF=0.1912;AA=g|||;VT=SNP
6	32930731	rs116249263	A	G	100	PASS	AC=115;AF=0.0229633;AN=5008;NS=2504;DP=16942;EAS_AF=0.0327;AMR_AF=0.0202;AFR_AF=0.0015;EUR_AF=0.0388;SAS_AF=0.0276;AA=g|||;VT=SNP
6	32930795	rs9276933	T	C	100	PASS	AC=576;AF=0.115016;AN=5008;NS=2504;DP=16116;EAS_AF=0.0129;AMR_AF=0.0922;AFR_AF=0.2814;EUR_AF=0.1024;SAS_AF=0.0245;AA=t|||;VT=SNP
6	32930973	rs115892333	G	A	100	PASS	AC=131;AF=0.0261581;AN=5008;NS=2504;DP=15261;EAS_AF=0.0149;AMR_AF=0.0216;AFR_AF=0.0068;EUR_AF=0.0517;SAS_AF=0.0409;AA=g|||;VT=SNP
6	32931349	rs116501463	A	T	100	PASS	AC=269;AF=0.0537141;AN=5008;NS=2504;DP=16792;EAS_AF=0.0179;AMR_AF=0.0375;AFR_AF=0.0908;EUR_AF=0.0567;SAS_AF=0.0491;AA=a|||;VT=SNP
6	32931434	rs116351251	T	C	100	PASS	AC=269;AF=0.0537141;AN=5008;NS=2504;DP=17230;EAS_AF=0.0179;AMR_AF=0.0375;AFR_AF=0.0908;EUR_AF=0.0567;SAS_AF=0.0491;AA=t|||;VT=SNP
6	32931536	rs129653	T	C	100	PASS	AC=1542;AF=0.307907;AN=5008;NS=2504;DP=17325;EAS_AF=0.3562;AMR_AF=0.281;AFR_AF=0.2118;EUR_AF=0.3499;SAS_AF=0.364;AA=t|||;VT=SNP
6	32932077	rs114543582	G	A	100	PASS	AC=55;AF=0.0109824;AN=5008;NS=2504;DP=19346;EAS_AF=0.003;AMR_AF=0.0058;AFR_AF=0.0008;EUR_AF=0.0258;SAS_AF=0.0215;AA=G|||;VT=SNP
6	32932150	rs206783	C	A	100	PASS	AC=1808;AF=0.361022;AN=5008;NS=2504;DP=19343;EAS_AF=0.374;AMR_AF=0.3184;AFR_AF=0.3026;EUR_AF=0.4036;SAS_AF=0.4131;AA=C|||;VT=SNP
6	32932412	rs147983336	A	G	100	PASS	AC=55;AF=0.0109824;AN=5008;NS=2504;DP=17951;EAS_AF=0.003;AMR_AF=0.0058;AFR_AF=0.0008;EUR_AF=0.0258;SAS_AF=0.0215;AA=A|||;VT=SNP
6	32932567	rs206784	C	T	100	PASS	AC=1493;AF=0.298123;AN=5008;NS=2504;DP=18759;EAS_AF=0.3562;AMR_AF=0.281;AFR_AF=0.177;EUR_AF=0.3479;SAS_AF=0.363;AA=C|||;VT=SNP
6	32932987	rs72865857	T	C	100	PASS	AC=115;AF=0.0229633;AN=5008;NS=2504;DP=19379;EAS_AF=0.0327;AMR_AF=0.0202;AFR_AF=0.0015;EUR_AF=0.0388;SAS_AF=0.0276;AA=T|||;VT=SNP
6	32933222	rs9276934	T	C	100	PASS	AC=331;AF=0.0660942;AN=5008;NS=2504;DP=19756;EAS_AF=0.0099;AMR_AF=0.0432;AFR_AF=0.1906;EUR_AF=0.0258;SAS_AF=0.0133;AA=t|||;VT=SNP
6	32933493	rs75380668	G	C	100	PASS	AC=89;AF=0.0177716;AN=5008;NS=2504;DP=18684;EAS_AF=0;AMR_AF=0.0144;AFR_AF=0.0197;EUR_AF=0.0527;SAS_AF=0;AA=G|||;VT=SNP
6	32933897	rs115543507	T	A	100	PASS	AC=56;AF=0.0111821;AN=5008;NS=2504;DP=20491;EAS_AF=0.003;AMR_AF=0.0058;AFR_AF=0.0008;EUR_AF=0.0258;SAS_AF=0.0225;AA=T|||;VT=SNP
6	32934047	rs75167226	G	A	100	PASS	AC=205;AF=0.0409345;AN=5008;NS=2504;DP=18026;EAS_AF=0.0506;AMR_AF=0.0403;AFR_AF=0.0613;EUR_AF=0.0308;SAS_AF=0.0143;AA=G|||;VT=SNP
6	32934132	rs115754352	G	A	100	PASS	AC=298;AF=0.0595048;AN=5008;NS=2504;DP=14392;EAS_AF=0.0427;AMR_AF=0.0634;AFR_AF=0.0953;EUR_AF=0.0199;SAS_AF=0.0665;AA=G|||;VT=SNP
6	32934274	rs113299170	T	C	100	PASS	AC=115;AF=0.0229633;AN=5008;NS=2504;DP=17842;EAS_AF=0.0327;AMR_AF=0.0202;AFR_AF=0.0015;EUR_AF=0.0388;SAS_AF=0.0276;AA=C|||;VT=SNP
6	32934276	rs114186473	C	T	100	PASS	AC=199;AF=0.0397364;AN=5008;NS=2504;DP=17858;EAS_AF=0.0179;AMR_AF=0.0317;AFR_AF=0.0424;EUR_AF=0.0547;SAS_AF=0.0491;AA=C|||;VT=SNP
6	32934409	rs1367727	T	C	100	PASS	AC=258;AF=0.0515176;AN=5008;NS=2504;DP=21670;EAS_AF=0.0397;AMR_AF=0.0548;AFR_AF=0.0068;EUR_AF=0.0805;SAS_AF=0.092;AA=T|||;VT=SNP
6	32934441	rs206785	A	G	100	PASS	AC=3055;AF=0.610024;AN=5008;NS=2504;DP=18612;EAS_AF=0.504;AMR_AF=0.5403;AFR_AF=0.792;EUR_AF=0.5984;SAS_AF=0.5348;AA=G|||;VT=SNP
6	32934983	rs72865862	C	T	100	PASS	AC=115;AF=0.0229633;AN=5008;NS=2504;DP=22369;EAS_AF=0.0327;AMR_AF=0.0202;AFR_AF=0.0015;EUR_AF=0.0388;SAS_AF=0.0276;AA=C|||;VT=SNP
6	32935179	rs206786	A	C	100	PASS	AC=1812;AF=0.361821;AN=5008;NS=2504;DP=20986;EAS_AF=0.374;AMR_AF=0.3184;AFR_AF=0.3026;EUR_AF=0.4056;SAS_AF=0.4151;AA=A|||;VT=SNP
6	32935208	rs11964188	A	G	100	PASS	AC=510;AF=0.101837;AN=5008;NS=2504;DP=21130;EAS_AF=0.0933;AMR_AF=0.1052;AFR_AF=0.1611;EUR_AF=0.0507;SAS_AF=0.0808;AA=A|||;VT=SNP
6	32935361	rs72865865	C	T	100	PASS	AC=115;AF=0.0229633;AN=5008;NS=2504;DP=21464;EAS_AF=0.0327;AMR_AF=0.0202;AFR_AF=0.0015;EUR_AF=0.0388;SAS_AF=0.0276;AA=T|||;VT=SNP
6	32935751	rs10484568	A	G	100	PASS	AC=115;AF=0.0229633;AN=5008;NS=2504;DP=19186;EAS_AF=0.0327;AMR_AF=0.0202;AFR_AF=0.0015;EUR_AF=0.0388;SAS_AF=0.0276;AA=G|||;VT=SNP
6	32936103	rs72865867	G	C	100	PASS	AC=115;AF=0.0229633;AN=5008;NS=2504;DP=14110;EAS_AF=0.0327;AMR_AF=0.0202;AFR_AF=0.0015;EUR_AF=0.0388;SAS_AF=0.0276;AA=C|||;VT=SNP
6	32936120	rs59576053	C	T	100	PASS	AC=87;AF=0.0173722;AN=5008;NS=2504;DP=14372;EAS_AF=0;AMR_AF=0.0144;AFR_AF=0.0189;EUR_AF=0.0517;SAS_AF=0;AA=C|||;VT=SNP
6	32936146	rs111684563	A	G	100	PASS	AC=115;AF=0.0229633;AN=5008;NS=2504;DP=15223;EAS_AF=0.0327;AMR_AF=0.0202;AFR_AF=0.0015;EUR_AF=0.0388;SAS_AF=0.0276;AA=G|||;VT=SNP
6	32936238	rs206787	A	T	100	PASS	AC=3052;AF=0.609425;AN=5008;NS=2504;DP=11569;EAS_AF=0.504;AMR_AF=0.5389;AFR_AF=0.7912;EUR_AF=0.5974;SAS_AF=0.5348;AA=T|||;VT=SNP
6	32936262	rs3918148	C	G	100	PASS	AC=115;AF=0.0229633;AN=5008;NS=2504;DP=11994;EAS_AF=0.0327;AMR_AF=0.0202;AFR_AF=0.0015;EUR_AF=0.0388;SAS_AF=0.0276;AA=C|||;VT=SNP
6	32936373	rs3918149	G	A	100	PASS	AC=809;AF=0.161542;AN=5008;NS=2504;DP=12580;EAS_AF=0.2401;AMR_AF=0.1945;AFR_AF=0.0499;EUR_AF=0.1243;SAS_AF=0.2464;AA=G|||;VT=SNP
6	32936435	rs3918150	C	G	100	PASS	AC=115;AF=0.0229633;AN=5008;NS=2504;DP=12073;EAS_AF=0.0327;AMR_AF=0.0202;AFR_AF=0.0015;EUR_AF=0.0388;SAS_AF=0.0276;AA=G|||;VT=SNP
6	32936441	rs9276935	T	C	100	PASS	AC=258;AF=0.0515176;AN=5008;NS=2504;DP=12152;EAS_AF=0.0397;AMR_AF=0.0548;AFR_AF=0.0068;EUR_AF=0.0805;SAS_AF=0.092;AA=T|||;VT=SNP
6	32936811	rs143892329	C	T	100	PASS	AC=55;AF=0.0109824;AN=5008;NS=2504;DP=8641;EAS_AF=0.003;AMR_AF=0.0058;AFR_AF=0.0008;EUR_AF=0.0258;SAS_AF=0.0215;AA=C|||;VT=SNP
6	32936874	rs6940269	G	A	100	PASS	AC=122;AF=0.024361;AN=5008;NS=2504;DP=9024;EAS_AF=0.002;AMR_AF=0.0101;AFR_AF=0.0666;EUR_AF=0.0159;SAS_AF=0.0092;AA=G|||;VT=SNP
6	32936994	rs62407970	G	A	100	PASS	AC=216;AF=0.043131;AN=5008;NS=2504;DP=8017;EAS_AF=0.0159;AMR_AF=0.0403;AFR_AF=0.0053;EUR_AF=0.1243;SAS_AF=0.0409;AA=G|||;VT=SNP
6	32937031	rs115460679	C	T	100	PASS	AC=43;AF=0.00858626;AN=5008;NS=2504;DP=9935;EAS_AF=0;AMR_AF=0.0072;AFR_AF=0.0008;EUR_AF=0.0189;SAS_AF=0.0184;AA=C|||;VT=SNP
6	32937043	rs116656352	G	A	100	PASS	AC=115;AF=0.0229633;AN=5008;NS=2504;DP=10521;EAS_AF=0.0327;AMR_AF=0.0202;AFR_AF=0.0015;EUR_AF=0.0388;SAS_AF=0.0276;AA=A|||;VT=SNP
6	32937048	rs115634162	C	A	100	PASS	AC=115;AF=0.0229633;AN=5008;NS=2504;DP=10907;EAS_AF=0.0327;AMR_AF=0.0202;AFR_AF=0.0015;EUR_AF=0.0388;SAS_AF=0.0276;AA=A|||;VT=SNP
6	32937211	rs116471760	G	T	100	PASS	AC=115;AF=0.0229633;AN=5008;NS=2504;DP=12206;EAS_AF=0.0327;AMR_AF=0.0202;AFR_AF=0.0015;EUR_AF=0.0388;SAS_AF=0.0276;AA=G|||;VT=SNP
6	32937212	rs115061042	A	T	100	PASS	AC=115;AF=0.0229633;AN=5008;NS=2504;DP=12256;EAS_AF=0.0327;AMR_AF=0.0202;AFR_AF=0.0015;EUR_AF=0.0388;SAS_AF=0.0276;AA=A|||;VT=SNP
6	32937436	rs72865868	C	T	100	PASS	AC=107;AF=0.0213658;AN=5008;NS=2504;DP=18774;EAS_AF=0.0258;AMR_AF=0.0202;AFR_AF=0.0015;EUR_AF=0.0388;SAS_AF=0.0266;AA=C|||;VT=SNP
6	32937475	rs78729514	G	T	100	PASS	AC=211;AF=0.0421326;AN=5008;NS=2504;DP=19110;EAS_AF=0.0506;AMR_AF=0.0403;AFR_AF=0.0658;EUR_AF=0.0308;SAS_AF=0.0143;AA=G|||;VT=SNP
6	32937901	rs683208	T	C	100	PASS	AC=1536;AF=0.306709;AN=5008;NS=2504;DP=17455;EAS_AF=0.3562;AMR_AF=0.2781;AFR_AF=0.2118;EUR_AF=0.3469;SAS_AF=0.363;AA=T|||;VT=SNP
6	32937982	rs115694032	G	T	100	PASS	AC=296;AF=0.0591054;AN=5008;NS=2504;DP=15655;EAS_AF=0.0427;AMR_AF=0.0634;AFR_AF=0.0946;EUR_AF=0.0199;SAS_AF=0.0654;AA=A|||;VT=SNP
6	32938049	rs3135330	A	G	100	PASS	AC=258;AF=0.0515176;AN=5008;NS=2504;DP=15529;EAS_AF=0.0397;AMR_AF=0.0548;AFR_AF=0.0068;EUR_AF=0.0805;SAS_AF=0.092;AA=A|||;VT=SNP
6	32938074	rs6903617	G	T	100	PASS	AC=117;AF=0.0233626;AN=5008;NS=2504;DP=15598;EAS_AF=0.0327;AMR_AF=0.0216;AFR_AF=0.0015;EUR_AF=0.0398;SAS_AF=0.0276;AA=G|||;VT=SNP
6	32938199	rs17840186	G	A	100	PASS	AC=270;AF=0.0539137;AN=5008;NS=2504;DP=14822;EAS_AF=0.0179;AMR_AF=0.0375;AFR_AF=0.0908;EUR_AF=0.0567;SAS_AF=0.0501;AA=G|||;VT=SNP
6	32938261	rs139285716	T	G	100	PASS	AC=20;AF=0.00399361;AN=5008;NS=2504;DP=15098;EAS_AF=0.001;AMR_AF=0.0029;AFR_AF=0.0008;EUR_AF=0.0159;SAS_AF=0;AA=T|||;VT=SNP
6	32938291	rs3129296	G	C	100	PASS	AC=4581;AF=0.914736;AN=5008;NS=2504;DP=15392;EAS_AF=0.8046;AMR_AF=0.8862;AFR_AF=0.9917;EUR_AF=0.9056;SAS_AF=0.954;AA=C|||;VT=SNP
6	32938310	rs116409526	C	T	100	PASS	AC=296;AF=0.0591054;AN=5008;NS=2504;DP=15101;EAS_AF=0.0427;AMR_AF=0.0634;AFR_AF=0.0946;EUR_AF=0.0199;SAS_AF=0.0654;AA=C|||;VT=SNP
6	32938437	rs72865874	G	T	100	PASS	AC=115;AF=0.0229633;AN=5008;NS=2504;DP=11900;EAS_AF=0.0327;AMR_AF=0.0202;AFR_AF=0.0015;EUR_AF=0.0388;SAS_AF=0.0276;AA=G|||;VT=SNP
6	32938799	rs146563954	C	T	100	PASS	AC=115;AF=0.0229633;AN=5008;NS=2504;DP=8153;EAS_AF=0.0327;AMR_AF=0.0202;AFR_AF=0.0015;EUR_AF=0.0388;SAS_AF=0.0276;AA=C|||;VT=SNP
6	32938835	rs72865875	G	C	100	PASS	AC=115;AF=0.0229633;AN=5008;NS=2504;DP=9177;EAS_AF=0.0327;AMR_AF=0.0202;AFR_AF=0.0015;EUR_AF=0.0388;SAS_AF=0.0276;AA=C|||;VT=SNP
6	32938860	rs138957550	T	G	100	PASS	AC=68;AF=0.0135783;AN=5008;NS=2504;DP=10378;EAS_AF=0.003;AMR_AF=0.0072;AFR_AF=0.0038;EUR_AF=0.0288;SAS_AF=0.0266;AA=T|||;VT=SNP
6	32938885	rs16871256	G	A	100	PASS	AC=115;AF=0.0229633;AN=5008;NS=2504;DP=11793;EAS_AF=0.0327;AMR_AF=0.0202;AFR_AF=0.0015;EUR_AF=0.0388;SAS_AF=0.0276;AA=G|||;VT=SNP
6	32938911	rs79643712	C	T	100	PASS	AC=235;AF=0.0469249;AN=5008;NS=2504;DP=13168;EAS_AF=0.006;AMR_AF=0.0807;AFR_AF=0.0038;EUR_AF=0.0915;SAS_AF=0.0777;AA=C|||;VT=SNP
6	32939049	rs16871259	A	T	100	PASS	AC=115;AF=0.0229633;AN=5008;NS=2504;DP=16832;EAS_AF=0.0327;AMR_AF=0.0202;AFR_AF=0.0015;EUR_AF=0.0388;SAS_AF=0.0276;AA=T|||;VT=SNP
6	32939248	rs16871262	C	G	100	PASS	AC=115;AF=0.0229633;AN=5008;NS=2504;DP=18358;EAS_AF=0.0327;AMR_AF=0.0202;AFR_AF=0.0015;EUR_AF=0.0388;SAS_AF=0.0276;AA=G|||;VT=SNP
6	32939821	rs190237002	G	A	100	PASS	AC=27;AF=0.00539137;AN=5008;NS=2504;DP=15706;EAS_AF=0;AMR_AF=0.0115;AFR_AF=0;EUR_AF=0.0179;SAS_AF=0.001;AA=G|||;VT=SNP
6	32939894	rs974357	G	T	100	PASS	AC=4581;AF=0.914736;AN=5008;NS=2504;DP=13412;EAS_AF=0.8046;AMR_AF=0.8862;AFR_AF=0.9917;EUR_AF=0.9056;SAS_AF=0.954;AA=T|||;VT=SNP
6	32940142	rs571249592	C	T	100	PASS	AC=297;AF=0.0593051;AN=5008;NS=2504;DP=13793;EAS_AF=0.0427;AMR_AF=0.0648;AFR_AF=0.0946;EUR_AF=0.0199;SAS_AF=0.0654;AA=A|||;VT=SNP
6	32940195	rs538679767	G	A	100	PASS	AC=115;AF=0.0229633;AN=5008;NS=2504;DP=14254;EAS_AF=0.0327;AMR_AF=0.0202;AFR_AF=0.0015;EUR_AF=0.0388;SAS_AF=0.0276;AA=G|||;VT=SNP
6	32940554	rs78280497	G	C	100	PASS	AC=211;AF=0.0421326;AN=5008;NS=2504;DP=15166;EAS_AF=0.0506;AMR_AF=0.0403;AFR_AF=0.0658;EUR_AF=0.0308;SAS_AF=0.0143;AA=G|||;VT=SNP
6	32940621	rs556872301	C	T	100	PASS	AC=467;AF=0.0932508;AN=5008;NS=2504;DP=15873;EAS_AF=0.1776;AMR_AF=0.0231;AFR_AF=0.1316;EUR_AF=0.0308;SAS_AF=0.0685;AA=C|||;VT=SNP;EX_TARGET
6	32940808	rs578119015	G	C	100	PASS	AC=115;AF=0.0229633;AN=5008;NS=2504;DP=15136;EAS_AF=0.0327;AMR_AF=0.0202;AFR_AF=0.0015;EUR_AF=0.0388;SAS_AF=0.0276;AA=G|||;VT=SNP
6	32940815	rs17220479	C	T	100	PASS	AC=211;AF=0.0421326;AN=5008;NS=2504;DP=15041;EAS_AF=0.0506;AMR_AF=0.0403;AFR_AF=0.0658;EUR_AF=0.0308;SAS_AF=0.0143;AA=C|||;VT=SNP
6	32941127	rs527654539	G	C	100	PASS	AC=108;AF=0.0215655;AN=5008;NS=2504;DP=17230;EAS_AF=0.0119;AMR_AF=0.0288;AFR_AF=0.028;EUR_AF=0.0258;SAS_AF=0.0133;AA=G|||;VT=SNP
6	32941191	rs3130597	T	C	100	PASS	AC=4637;AF=0.925919;AN=5008;NS=2504;DP=18836;EAS_AF=0.8075;AMR_AF=0.8919;AFR_AF=0.9924;EUR_AF=0.9324;SAS_AF=0.9755;AA=C|||;VT=SNP
6	32941214	rs12196597	C	A	100	PASS	AC=808;AF=0.161342;AN=5008;NS=2504;DP=18990;EAS_AF=0.2401;AMR_AF=0.1931;AFR_AF=0.0492;EUR_AF=0.1252;SAS_AF=0.2464;AA=C|||;VT=SNP
6	32941506	rs116485583	C	T	100	PASS	AC=55;AF=0.0109824;AN=5008;NS=2504;DP=17862;EAS_AF=0;AMR_AF=0.0216;AFR_AF=0.0015;EUR_AF=0.0368;SAS_AF=0.001;AA=C|||;VT=SNP
6	32941695	rs556596581	T	C	100	PASS	AC=124;AF=0.0247604;AN=5008;NS=2504;DP=20353;EAS_AF=0.002;AMR_AF=0.0101;AFR_AF=0.0681;EUR_AF=0.0159;SAS_AF=0.0092;AA=T|||;VT=SNP
6	32941808	rs560195548	C	T	100	PASS	AC=116;AF=0.0231629;AN=5008;NS=2504;DP=17880;EAS_AF=0.0327;AMR_AF=0.0202;AFR_AF=0.0015;EUR_AF=0.0388;SAS_AF=0.0286;AA=C|||;VT=SNP
6	32941910	rs620202	G	T	100	PASS	AC=994;AF=0.198482;AN=5008;NS=2504;DP=16880;EAS_AF=0.1786;AMR_AF=0.2305;AFR_AF=0.0779;EUR_AF=0.2793;SAS_AF=0.2761;AA=G|||;VT=SNP
6	32941921	rs114830895	A	G	100	PASS	AC=298;AF=0.0595048;AN=5008;NS=2504;DP=16695;EAS_AF=0.0427;AMR_AF=0.0648;AFR_AF=0.0946;EUR_AF=0.0199;SAS_AF=0.0665;AA=A|||;VT=SNP
6	32942302	rs516535	G	A	100	PASS	AC=3051;AF=0.609225;AN=5008;NS=2504;DP=18019;EAS_AF=0.504;AMR_AF=0.5389;AFR_AF=0.7927;EUR_AF=0.5954;SAS_AF=0.5337;AA=A|||;VT=SNP;EX_TARGET
6	32942354	rs537094278	G	T	100	PASS	AC=55;AF=0.0109824;AN=5008;NS=2504;DP=17835;EAS_AF=0.003;AMR_AF=0.0058;AFR_AF=0.0008;EUR_AF=0.0258;SAS_AF=0.0215;AA=G|||;VT=SNP;EX_TARGET
6	32942355	rs558733619	C	G	100	PASS	AC=55;AF=0.0109824;AN=5008;NS=2504;DP=17873;EAS_AF=0.003;AMR_AF=0.0058;AFR_AF=0.0008;EUR_AF=0.0258;SAS_AF=0.0215;AA=C|||;VT=SNP;EX_TARGET
6	32943108	rs150850682	T	A	100	PASS	AC=55;AF=0.0109824;AN=5008;NS=2504;DP=13708;EAS_AF=0.003;AMR_AF=0.0058;AFR_AF=0.0008;EUR_AF=0.0258;SAS_AF=0.0215;AA=T|||;VT=SNP
6	32943151	rs635688	T	C	100	PASS	AC=3051;AF=0.609225;AN=5008;NS=2504;DP=15242;EAS_AF=0.504;AMR_AF=0.5389;AFR_AF=0.7927;EUR_AF=0.5954;SAS_AF=0.5337;AA=C|||;VT=SNP;EX_TARGET
6	32943345	rs485502	C	T	100	PASS	AC=2283;AF=0.455871;AN=5008;NS=2504;DP=18873;EAS_AF=0.376;AMR_AF=0.4006;AFR_AF=0.5499;EUR_AF=0.4901;SAS_AF=0.4151;AA=C|||;VT=SNP;EX_TARGET
6	32943407	rs73409626	A	T	100	PASS	AC=88;AF=0.0175719;AN=5008;NS=2504;DP=19905;EAS_AF=0;AMR_AF=0.0144;AFR_AF=0.0197;EUR_AF=0.0517;SAS_AF=0;AA=A|||;VT=SNP
6	32943752	rs3918154	A	G	100	PASS	AC=108;AF=0.0215655;AN=5008;NS=2504;DP=20970;EAS_AF=0.0119;AMR_AF=0.0288;AFR_AF=0.028;EUR_AF=0.0258;SAS_AF=0.0133;AA=A|||;VT=SNP
6	32944094	rs15912	G	C	100	PASS	AC=239;AF=0.0477236;AN=5008;NS=2504;DP=20224;EAS_AF=0.0208;AMR_AF=0.0548;AFR_AF=0.0068;EUR_AF=0.0805;SAS_AF=0.092;AA=G|||;VT=SNP;EX_TARGET
6	32944575	rs17214085	T	C	100	PASS	AC=55;AF=0.0109824;AN=5008;NS=2504;DP=21420;EAS_AF=0.003;AMR_AF=0.0058;AFR_AF=0.0008;EUR_AF=0.0258;SAS_AF=0.0215;AA=T|||;VT=SNP;EX_TARGET
6	32944746	rs11908	G	A	100	PASS	AC=1319;AF=0.263379;AN=5008;NS=2504;DP=19425;EAS_AF=0.1964;AMR_AF=0.2896;AFR_AF=0.171;EUR_AF=0.3728;SAS_AF=0.3262;AA=G|||;VT=SNP;EX_TARGET
6	32944987	rs3129307	A	G	100	PASS	AC=4638;AF=0.926118;AN=5008;NS=2504;DP=20702;EAS_AF=0.8085;AMR_AF=0.8919;AFR_AF=0.9917;EUR_AF=0.9324;SAS_AF=0.9765;AA=G|||;VT=SNP
6	32945466	rs73409631	A	G	100	PASS	AC=88;AF=0.0175719;AN=5008;NS=2504;DP=24863;EAS_AF=0;AMR_AF=0.0144;AFR_AF=0.0197;EUR_AF=0.0517;SAS_AF=0;AA=A|||;VT=SNP
6	32945530	rs3097644	G	C	100	PASS	AC=4907;AF=0.979832;AN=5008;NS=2504;DP=22102;EAS_AF=0.995;AMR_AF=0.9769;AFR_AF=0.9939;EUR_AF=0.9394;SAS_AF=0.9888;AA=C|||;VT=SNP;EX_TARGET
6	32945625	rs3918143	C	T	100	PASS	AC=115;AF=0.0229633;AN=5008;NS=2504;DP=19834;EAS_AF=0.0327;AMR_AF=0.0202;AFR_AF=0.0015;EUR_AF=0.0388;SAS_AF=0.0276;AA=C|||;VT=SNP;EX_TARGET
6	32945956	rs11037	G	A	100	PASS	AC=23;AF=0.00459265;AN=5008;NS=2504;DP=19624;EAS_AF=0;AMR_AF=0.0086;AFR_AF=0.0008;EUR_AF=0.0159;SAS_AF=0;AA=G|||;VT=SNP;EX_TARGET
6	32946034	rs1063379	T	C	100	PASS	AC=298;AF=0.0595048;AN=5008;NS=2504;DP=18318;EAS_AF=0.0427;AMR_AF=0.0648;AFR_AF=0.0946;EUR_AF=0.0199;SAS_AF=0.0665;AA=t|||;VT=SNP;EX_TARGET
6	32946133	rs206781	T	C	100	PASS	AC=1323;AF=0.264177;AN=5008;NS=2504;DP=17525;EAS_AF=0.1964;AMR_AF=0.2911;AFR_AF=0.171;EUR_AF=0.3748;SAS_AF=0.3272;AA=T|||;VT=SNP;EX_TARGET
6	32946322	rs76088152	G	A	100	PASS	AC=91;AF=0.0181709;AN=5008;NS=2504;DP=22169;EAS_AF=0;AMR_AF=0.0144;AFR_AF=0.0204;EUR_AF=0.0537;SAS_AF=0;AA=G|||;VT=SNP
6	32946328	rs206780	G	C	100	PASS	AC=1976;AF=0.394569;AN=5008;NS=2504;DP=21947;EAS_AF=0.375;AMR_AF=0.3559;AFR_AF=0.3585;EUR_AF=0.4672;SAS_AF=0.4162;AA=G|||;VT=SNP
6	32946444	rs72865893	T	C	100	PASS	AC=260;AF=0.0519169;AN=5008;NS=2504;DP=22166;EAS_AF=0.0347;AMR_AF=0.0346;AFR_AF=0.0832;EUR_AF=0.0547;SAS_AF=0.0368;AA=C|||;VT=SNP
6	32946448	rs72865894	C	T	100	PASS	AC=20;AF=0.00399361;AN=5008;NS=2504;DP=21836;EAS_AF=0;AMR_AF=0.0043;AFR_AF=0;EUR_AF=0.0159;SAS_AF=0.001;AA=C|||;VT=SNP
6	32946511	rs73409636	G	A	100	PASS	AC=88;AF=0.0175719;AN=5008;NS=2504;DP=19236;EAS_AF=0;AMR_AF=0.0144;AFR_AF=0.0197;EUR_AF=0.0517;SAS_AF=0;AA=G|||;VT=SNP
6	32946522	rs77002220	G	A	100	PASS	AC=211;AF=0.0421326;AN=5008;NS=2504;DP=18733;EAS_AF=0.0506;AMR_AF=0.0403;AFR_AF=0.0658;EUR_AF=0.0308;SAS_AF=0.0143;AA=G|||;VT=SNP
6	32946964	rs206778	G	A	100	PASS	AC=1050;AF=0.209665;AN=5008;NS=2504;DP=17875;EAS_AF=0.1786;AMR_AF=0.2536;AFR_AF=0.0794;EUR_AF=0.3161;SAS_AF=0.2771;AA=G|||;VT=SNP
6	32946979	rs145364886	C	T	100	PASS	AC=205;AF=0.0409345;AN=5008;NS=2504;DP=16804;EAS_AF=0.0506;AMR_AF=0.0403;AFR_AF=0.0613;EUR_AF=0.0308;SAS_AF=0.0143;AA=C|||;VT=SNP
6	32947217	rs116563214	T	C	100	PASS	AC=298;AF=0.0595048;AN=5008;NS=2504;DP=18847;EAS_AF=0.0427;AMR_AF=0.0634;AFR_AF=0.0946;EUR_AF=0.0199;SAS_AF=0.0675;AA=T|||;VT=SNP
6	32947247	rs80344944	G	C	100	PASS	AC=438;AF=0.0874601;AN=5008;NS=2504;DP=19201;EAS_AF=0.1776;AMR_AF=0.0259;AFR_AF=0.0968;EUR_AF=0.0308;SAS_AF=0.0838;AA=G|||;VT=SNP
6	32947383	rs116762033	G	A	100	PASS	AC=115;AF=0.0229633;AN=5008;NS=2504;DP=19537;EAS_AF=0.0327;AMR_AF=0.0202;AFR_AF=0.0015;EUR_AF=0.0388;SAS_AF=0.0276;AA=G|||;VT=SNP
6	32947516	rs144607208	A	G	100	PASS	AC=21;AF=0.00419329;AN=5008;NS=2504;DP=18666;EAS_AF=0.001;AMR_AF=0.0029;AFR_AF=0.0008;EUR_AF=0.0169;SAS_AF=0;AA=A|||;VT=SNP
6	32948031	rs115403773	G	A	100	PASS	AC=297;AF=0.0593051;AN=5008;NS=2504;DP=19383;EAS_AF=0.0427;AMR_AF=0.0634;AFR_AF=0.0946;EUR_AF=0.0199;SAS_AF=0.0665;AA=G|||;VT=SNP;EX_TARGET
6	32948287	rs2066751	T	G	100	PASS	AC=205;AF=0.0409345;AN=5008;NS=2504;DP=14121;EAS_AF=0.0506;AMR_AF=0.0403;AFR_AF=0.0613;EUR_AF=0.0308;SAS_AF=0.0143;AA=T|||;VT=SNP;EX_TARGET
6	32948288	rs2066753	T	C	100	PASS	AC=205;AF=0.0409345;AN=5008;NS=2504;DP=14282;EAS_AF=0.0506;AMR_AF=0.0403;AFR_AF=0.0613;EUR_AF=0.0308;SAS_AF=0.0143;AA=T|||;VT=SNP;EX_TARGET
6	32948296	rs2066752	G	C	100	PASS	AC=618;AF=0.123403;AN=5008;NS=2504;DP=15660;EAS_AF=0.0942;AMR_AF=0.1196;AFR_AF=0.2284;EUR_AF=0.0586;SAS_AF=0.0808;AA=G|||;VT=SNP;EX_TARGET
6	32948426	rs2071876	C	T	100	PASS	AC=303;AF=0.0605032;AN=5008;NS=2504;DP=18054;EAS_AF=0.0397;AMR_AF=0.0591;AFR_AF=0.028;EUR_AF=0.0805;SAS_AF=0.1063;AA=C|||;VT=SNP;EX_TARGET
6	32948462	rs3918140	G	A	100	PASS	AC=439;AF=0.0876597;AN=5008;NS=2504;DP=16554;EAS_AF=0.1915;AMR_AF=0.1297;AFR_AF=0.0015;EUR_AF=0.0338;SAS_AF=0.1227;AA=G|||;VT=SNP;EX_TARGET
6	32948577	rs147269908	G	C	100	PASS	AC=102;AF=0.0203674;AN=5008;NS=2504;DP=14549;EAS_AF=0.0407;AMR_AF=0.0086;AFR_AF=0;EUR_AF=0.0129;SAS_AF=0.0429;AA=G|||;VT=SNP
6	32948685	rs72865897	C	T	100	PASS	AC=115;AF=0.0229633;AN=5008;NS=2504;DP=15987;EAS_AF=0.0327;AMR_AF=0.0202;AFR_AF=0.0015;EUR_AF=0.0388;SAS_AF=0.0276;AA=T|||;VT=SNP
6	32948721	rs78300601	C	G	100	PASS	AC=505;AF=0.100839;AN=5008;NS=2504;DP=15998;EAS_AF=0.2153;AMR_AF=0.1455;AFR_AF=0.0053;EUR_AF=0.0537;SAS_AF=0.1288;AA=C|||;VT=SNP
6	32948804	rs1049526	C	T	100	PASS	AC=4631;AF=0.92472;AN=5008;NS=2504;DP=14989;EAS_AF=0.8026;AMR_AF=0.8905;AFR_AF=0.9924;EUR_AF=0.9324;SAS_AF=0.9755;AA=T|||;VT=SNP
6	32949229	rs73409643	C	T	100	PASS	AC=88;AF=0.0175719;AN=5008;NS=2504;DP=15774;EAS_AF=0;AMR_AF=0.0144;AFR_AF=0.0197;EUR_AF=0.0517;SAS_AF=0;AA=C|||;VT=SNP
6	32949631	rs9276941	C	T	100	PASS	AC=373;AF=0.0744808;AN=5008;NS=2504;DP=14655;EAS_AF=0.002;AMR_AF=0.0677;AFR_AF=0.2156;EUR_AF=0.0348;SAS_AF=0.0041;AA=C|||;VT=SNP
6	32949726	rs111855514	A	G	100	PASS	AC=487;AF=0.0972444;AN=5008;NS=2504;DP=14751;EAS_AF=0.1776;AMR_AF=0.0259;AFR_AF=0.1316;EUR_AF=0.0318;SAS_AF=0.0859;AA=A|||;VT=SNP
6	32949727	rs6939350	C	T	100	PASS	AC=124;AF=0.0247604;AN=5008;NS=2504;DP=14915;EAS_AF=0.002;AMR_AF=0.0101;AFR_AF=0.0681;EUR_AF=0.0159;SAS_AF=0.0092;AA=C|||;VT=SNP
6	32949962	rs184054	G	T	100	PASS	AC=1320;AF=0.263578;AN=5008;NS=2504;DP=17621;EAS_AF=0.1974;AMR_AF=0.2911;AFR_AF=0.171;EUR_AF=0.3718;SAS_AF=0.3262;AA=G|||;VT=SNP
6	32950044	rs76640924	A	G	100	PASS	AC=145;AF=0.0289537;AN=5008;NS=2504;DP=18850;EAS_AF=0.002;AMR_AF=0.0144;AFR_AF=0.0817;EUR_AF=0.0159;SAS_AF=0.0092;AA=A|||;VT=SNP
6	32950050	rs565876	G	A	100	PASS	AC=1321;AF=0.263778;AN=5008;NS=2504;DP=19029;EAS_AF=0.1974;AMR_AF=0.2911;AFR_AF=0.1717;EUR_AF=0.3718;SAS_AF=0.3262;AA=G|||;VT=SNP
6	32950217	rs16871297	A	G	100	PASS	AC=206;AF=0.0411342;AN=5008;NS=2504;DP=19418;EAS_AF=0.0516;AMR_AF=0.0403;AFR_AF=0.0613;EUR_AF=0.0308;SAS_AF=0.0143;AA=A|||;VT=SNP
6	32950382	rs28724904	T	C	100	PASS	AC=125;AF=0.0249601;AN=5008;NS=2504;DP=19380;EAS_AF=0.0079;AMR_AF=0.0115;AFR_AF=0.0061;EUR_AF=0.0308;SAS_AF=0.0716;AA=T|||;VT=SNP
6	32950424	rs3135033	C	G	100	PASS	AC=4636;AF=0.925719;AN=5008;NS=2504;DP=19321;EAS_AF=0.8075;AMR_AF=0.8919;AFR_AF=0.9924;EUR_AF=0.9314;SAS_AF=0.9755;AA=G|||;VT=SNP
6	32950511	rs9391645	A	G	100	PASS	AC=685;AF=0.136781;AN=5008;NS=2504;DP=20400;EAS_AF=0.2272;AMR_AF=0.1643;AFR_AF=0.0129;EUR_AF=0.0974;SAS_AF=0.2321;AA=A|||;VT=SNP
6	32950639	rs111234931	C	T	100	PASS	AC=89;AF=0.0177716;AN=5008;NS=2504;DP=17934;EAS_AF=0;AMR_AF=0.0159;AFR_AF=0.0197;EUR_AF=0.0517;SAS_AF=0;AA=C|||;VT=SNP
6	32950871	rs16871300	A	G	100	PASS	AC=206;AF=0.0411342;AN=5008;NS=2504;DP=21566;EAS_AF=0.0506;AMR_AF=0.0403;AFR_AF=0.062;EUR_AF=0.0308;SAS_AF=0.0143;AA=A|||;VT=SNP
6	32950897	rs113070636	C	A	100	PASS	AC=88;AF=0.0175719;AN=5008;NS=2504;DP=21074;EAS_AF=0;AMR_AF=0.0144;AFR_AF=0.0197;EUR_AF=0.0517;SAS_AF=0;AA=C|||;VT=SNP
6	32950931	rs72865899	A	C	100	PASS	AC=45;AF=0.00898562;AN=5008;NS=2504;DP=20162;EAS_AF=0;AMR_AF=0.013;AFR_AF=0.0015;EUR_AF=0.0288;SAS_AF=0.0051;AA=A|||;VT=SNP
6	32950961	rs72865900	A	C	100	PASS	AC=51;AF=0.0101837;AN=5008;NS=2504;DP=20132;EAS_AF=0;AMR_AF=0.0202;AFR_AF=0.0015;EUR_AF=0.0288;SAS_AF=0.0061;AA=A|||;VT=SNP
6	32950965	rs116830522	T	C	100	PASS	AC=55;AF=0.0109824;AN=5008;NS=2504;DP=20167;EAS_AF=0.003;AMR_AF=0.0058;AFR_AF=0.0008;EUR_AF=0.0258;SAS_AF=0.0215;AA=T|||;VT=SNP
6	32951161	rs17617793	T	C	100	PASS	AC=115;AF=0.0229633;AN=5008;NS=2504;DP=23179;EAS_AF=0.0327;AMR_AF=0.0202;AFR_AF=0.0015;EUR_AF=0.0388;SAS_AF=0.0276;AA=C|||;VT=SNP
6	32951593	rs17220500	C	G	100	PASS	AC=115;AF=0.0229633;AN=5008;NS=2504;DP=22399;EAS_AF=0.0327;AMR_AF=0.0202;AFR_AF=0.0015;EUR_AF=0.0388;SAS_AF=0.0276;AA=C|||;VT=SNP
6	32951662	rs3135034	T	C	100	PASS	AC=259;AF=0.0517173;AN=5008;NS=2504;DP=22699;EAS_AF=0.0397;AMR_AF=0.0548;AFR_AF=0.0068;EUR_AF=0.0815;SAS_AF=0.092;AA=T|||;VT=SNP
6	32951870	rs72868703	G	C	100	PASS	AC=115;AF=0.0229633;AN=5008;NS=2504;DP=20533;EAS_AF=0.0327;AMR_AF=0.0202;AFR_AF=0.0015;EUR_AF=0.0388;SAS_AF=0.0276;AA=G|||;VT=SNP
6	32952168	rs78881806	G	A	100	PASS	AC=759;AF=0.151558;AN=5008;NS=2504;DP=23309;EAS_AF=0.0962;AMR_AF=0.134;AFR_AF=0.3079;EUR_AF=0.0746;SAS_AF=0.089;AA=G|||;VT=SNP
6	32952546	rs206777	G	A	100	PASS	AC=3158;AF=0.630591;AN=5008;NS=2504;DP=22635;EAS_AF=0.506;AMR_AF=0.5519;AFR_AF=0.8593;EUR_AF=0.6034;SAS_AF=0.5337;AA=A|||;VT=SNP
6	32952708	rs176249	G	A	100	PASS	AC=1319;AF=0.263379;AN=5008;NS=2504;DP=16601;EAS_AF=0.1954;AMR_AF=0.2896;AFR_AF=0.171;EUR_AF=0.3718;SAS_AF=0.3282;AA=G|||;VT=SNP
6	32952773	rs11967576	C	T	100	PASS	AC=294;AF=0.0587061;AN=5008;NS=2504;DP=16634;EAS_AF=0.0427;AMR_AF=0.0648;AFR_AF=0.0923;EUR_AF=0.0199;SAS_AF=0.0654;AA=c|||;VT=SNP
6	32953130	rs112545256	C	G	100	PASS	AC=115;AF=0.0229633;AN=5008;NS=2504;DP=15824;EAS_AF=0.0327;AMR_AF=0.0202;AFR_AF=0.0015;EUR_AF=0.0388;SAS_AF=0.0276;AA=C|||;VT=SNP
6	32953148	rs74890918	G	A	100	PASS	AC=38;AF=0.00758786;AN=5008;NS=2504;DP=15333;EAS_AF=0.002;AMR_AF=0.0101;AFR_AF=0.0008;EUR_AF=0.0189;SAS_AF=0.0092;AA=G|||;VT=SNP
6	32953280	rs3097645	G	C	100	PASS	AC=4582;AF=0.914936;AN=5008;NS=2504;DP=20111;EAS_AF=0.8046;AMR_AF=0.8862;AFR_AF=0.9917;EUR_AF=0.9066;SAS_AF=0.954;AA=C|||;VT=SNP
6	32953618	rs115221241	G	A	100	PASS	AC=97;AF=0.019369;AN=5008;NS=2504;DP=19135;EAS_AF=0.003;AMR_AF=0.0072;AFR_AF=0.0219;EUR_AF=0.0258;SAS_AF=0.0348;AA=G|||;VT=SNP
6	32953711	rs206776	T	C	100	PASS	AC=3427;AF=0.684305;AN=5008;NS=2504;DP=21395;EAS_AF=0.5565;AMR_AF=0.6095;AFR_AF=0.8669;EUR_AF=0.6869;SAS_AF=0.6196;AA=C|||;VT=SNP
6	32953982	rs3129306	G	A	100	PASS	AC=329;AF=0.0656949;AN=5008;NS=2504;DP=18812;EAS_AF=0.0427;AMR_AF=0.0605;AFR_AF=0.0189;EUR_AF=0.1074;SAS_AF=0.1135;AA=G|||;VT=SNP
6	32954157	rs6916071	T	C	100	PASS	AC=668;AF=0.133387;AN=5008;NS=2504;DP=23132;EAS_AF=0.0446;AMR_AF=0.1311;AFR_AF=0.3086;EUR_AF=0.0547;SAS_AF=0.0706;AA=T|||;VT=SNP
6	32954554	rs72868708	T	C	100	PASS	AC=110;AF=0.0219649;AN=5008;NS=2504;DP=21976;EAS_AF=0.0327;AMR_AF=0.0202;AFR_AF=0.0015;EUR_AF=0.0358;SAS_AF=0.0256;AA=T|||;VT=SNP
6	32954634	rs206775	A	C	100	PASS	AC=1371;AF=0.273762;AN=5008;NS=2504;DP=22137;EAS_AF=0.1964;AMR_AF=0.2954;AFR_AF=0.1929;EUR_AF=0.3787;SAS_AF=0.3395;AA=A|||;VT=SNP
6	32954689	rs3097646	A	C	100	PASS	AC=260;AF=0.0519169;AN=5008;NS=2504;DP=22413;EAS_AF=0.0397;AMR_AF=0.0548;AFR_AF=0.0068;EUR_AF=0.0815;SAS_AF=0.093;AA=A|||;VT=SNP
6	32955029	rs55646060	C	T	100	PASS	AC=51;AF=0.0101837;AN=5008;NS=2504;DP=15581;EAS_AF=0;AMR_AF=0.0202;AFR_AF=0.0015;EUR_AF=0.0288;SAS_AF=0.0061;AA=C|||;VT=SNP
6	32955389	rs6900139	G	A	100	PASS	AC=689;AF=0.13758;AN=5008;NS=2504;DP=19805;EAS_AF=0.1815;AMR_AF=0.0476;AFR_AF=0.2595;EUR_AF=0.0537;SAS_AF=0.0777;AA=G|||;VT=SNP
6	32955976	rs188245	A	G	100	PASS	AC=1760;AF=0.351438;AN=5008;NS=2504;DP=21389;EAS_AF=0.1964;AMR_AF=0.3516;AFR_AF=0.4009;EUR_AF=0.4543;SAS_AF=0.3384;AA=A|||;VT=SNP
6	32956043	rs72868710	T	C	100	PASS	AC=110;AF=0.0219649;AN=5008;NS=2504;DP=21252;EAS_AF=0.0327;AMR_AF=0.0202;AFR_AF=0.0015;EUR_AF=0.0358;SAS_AF=0.0256;AA=T|||;VT=SNP
6	32956720	rs497058	T	C	100	PASS	AC=3056;AF=0.610224;AN=5008;NS=2504;DP=12210;EAS_AF=0.4742;AMR_AF=0.5346;AFR_AF=0.8661;EUR_AF=0.5686;SAS_AF=0.501;AA=T|||;VT=SNP
6	32956787	rs496160	T	C	100	PASS	AC=3055;AF=0.610024;AN=5008;NS=2504;DP=11904;EAS_AF=0.4742;AMR_AF=0.5346;AFR_AF=0.8661;EUR_AF=0.5686;SAS_AF=0.5;AA=C|||;VT=SNP
6	32956925	rs3097655	A	G	100	PASS	AC=4581;AF=0.914736;AN=5008;NS=2504;DP=13439;EAS_AF=0.8036;AMR_AF=0.8862;AFR_AF=0.9909;EUR_AF=0.9076;SAS_AF=0.954;AA=G|||;VT=SNP
6	32956962	rs72868712	C	G	100	PASS	AC=111;AF=0.0221645;AN=5008;NS=2504;DP=13070;EAS_AF=0.0327;AMR_AF=0.0202;AFR_AF=0.0015;EUR_AF=0.0358;SAS_AF=0.0266;AA=C|||;VT=SNP
6	32957063	rs628235	T	C	100	PASS	AC=3055;AF=0.610024;AN=5008;NS=2504;DP=17758;EAS_AF=0.4752;AMR_AF=0.5346;AFR_AF=0.8654;EUR_AF=0.5686;SAS_AF=0.5;AA=T|||;VT=SNP
6	32957090	rs7769189	T	C	100	PASS	AC=677;AF=0.135184;AN=5008;NS=2504;DP=16540;EAS_AF=0.0456;AMR_AF=0.1326;AFR_AF=0.3139;EUR_AF=0.0547;SAS_AF=0.0706;AA=T|||;VT=SNP
6	32957156	rs471279	A	G	100	PASS	AC=3055;AF=0.610024;AN=5008;NS=2504;DP=17085;EAS_AF=0.4742;AMR_AF=0.5346;AFR_AF=0.8661;EUR_AF=0.5686;SAS_AF=0.5;AA=A|||;VT=SNP
6	32957162	rs143704530	G	A	100	PASS	AC=79;AF=0.0157748;AN=5008;NS=2504;DP=17481;EAS_AF=0;AMR_AF=0.036;AFR_AF=0;EUR_AF=0.0368;SAS_AF=0.0174;AA=G|||;VT=SNP
6	32957389	rs58300362	C	A	100	PASS	AC=1014;AF=0.202476;AN=5008;NS=2504;DP=21808;EAS_AF=0.2331;AMR_AF=0.1066;AFR_AF=0.3593;EUR_AF=0.1392;SAS_AF=0.092;AA=C|||;VT=SNP
6	32957419	rs579615	C	T	100	PASS	AC=3165;AF=0.631989;AN=5008;NS=2504;DP=21592;EAS_AF=0.5069;AMR_AF=0.5548;AFR_AF=0.8669;EUR_AF=0.6044;SAS_AF=0.5266;AA=T|||;VT=SNP
6	32957428	rs72868715	C	T	100	PASS	AC=103;AF=0.0205671;AN=5008;NS=2504;DP=21368;EAS_AF=0.0258;AMR_AF=0.0202;AFR_AF=0.0015;EUR_AF=0.0358;SAS_AF=0.0256;AA=C|||;VT=SNP
6	32957634	rs3097654	C	T	100	PASS	AC=4925;AF=0.983427;AN=5008;NS=2504;DP=21859;EAS_AF=1;AMR_AF=0.9769;AFR_AF=0.9947;EUR_AF=0.9414;SAS_AF=0.999;AA=T|||;VT=SNP
6	32957736	rs115375264	C	T	100	PASS	AC=55;AF=0.0109824;AN=5008;NS=2504;DP=19498;EAS_AF=0.003;AMR_AF=0.0058;AFR_AF=0.0008;EUR_AF=0.0258;SAS_AF=0.0215;AA=C|||;VT=SNP
6	32957772	rs72868717	C	T	100	PASS	AC=111;AF=0.0221645;AN=5008;NS=2504;DP=20382;EAS_AF=0.0327;AMR_AF=0.0202;AFR_AF=0.0015;EUR_AF=0.0358;SAS_AF=0.0266;AA=C|||;VT=SNP
6	32957842	rs3130598	A	G	100	PASS	AC=2379;AF=0.47504;AN=5008;NS=2504;DP=18493;EAS_AF=0.4286;AMR_AF=0.4006;AFR_AF=0.5537;EUR_AF=0.5139;SAS_AF=0.4294;AA=A|||;VT=SNP
6	32957897	rs112935194	T	C	100	PASS	AC=89;AF=0.0177716;AN=5008;NS=2504;DP=18142;EAS_AF=0;AMR_AF=0.0144;AFR_AF=0.0197;EUR_AF=0.0527;SAS_AF=0;AA=T|||;VT=SNP
6	32957904	rs3130599	A	T	100	PASS	AC=2379;AF=0.47504;AN=5008;NS=2504;DP=18057;EAS_AF=0.4286;AMR_AF=0.4006;AFR_AF=0.5537;EUR_AF=0.5139;SAS_AF=0.4294;AA=T|||;VT=SNP
6	32958161	rs10947364	A	G	100	PASS	AC=2378;AF=0.47484;AN=5008;NS=2504;DP=17503;EAS_AF=0.4286;AMR_AF=0.3991;AFR_AF=0.5537;EUR_AF=0.5139;SAS_AF=0.4294;AA=G|||;VT=SNP
6	32958224	rs113876443	T	C	100	PASS	AC=111;AF=0.0221645;AN=5008;NS=2504;DP=15404;EAS_AF=0.0327;AMR_AF=0.0202;AFR_AF=0.0015;EUR_AF=0.0358;SAS_AF=0.0266;AA=T|||;VT=SNP
6	32958703	rs142488396	G	A	100	PASS	AC=132;AF=0.0263578;AN=5008;NS=2504;DP=13762;EAS_AF=0.0149;AMR_AF=0.0216;AFR_AF=0.0076;EUR_AF=0.0517;SAS_AF=0.0409;AA=G|||;VT=SNP
6	32958868	rs74735783	T	C	100	PASS	AC=210;AF=0.0419329;AN=5008;NS=2504;DP=15767;EAS_AF=0.0506;AMR_AF=0.0403;AFR_AF=0.0651;EUR_AF=0.0308;SAS_AF=0.0143;AA=T|||;VT=SNP
6	32959095	rs2858895	T	C	100	PASS	AC=1369;AF=0.273363;AN=5008;NS=2504;DP=16643;EAS_AF=0.1964;AMR_AF=0.2954;AFR_AF=0.1929;EUR_AF=0.3777;SAS_AF=0.3384;AA=T|||;VT=SNP
6	32959118	rs658277	A	G	100	PASS	AC=3164;AF=0.631789;AN=5008;NS=2504;DP=16938;EAS_AF=0.5069;AMR_AF=0.5519;AFR_AF=0.8676;EUR_AF=0.6044;SAS_AF=0.5266;AA=G|||;VT=SNP
6	32959160	rs188244	T	C	100	PASS	AC=3053;AF=0.609625;AN=5008;NS=2504;DP=16942;EAS_AF=0.4742;AMR_AF=0.5317;AFR_AF=0.8661;EUR_AF=0.5686;SAS_AF=0.5;AA=C|||;VT=SNP
6	32959180	rs3129305	G	C	100	PASS	AC=4636;AF=0.925719;AN=5008;NS=2504;DP=17678;EAS_AF=0.8065;AMR_AF=0.8919;AFR_AF=0.9917;EUR_AF=0.9334;SAS_AF=0.9755;AA=C|||;VT=SNP
6	32959266	rs9276956	G	T	100	PASS	AC=675;AF=0.134784;AN=5008;NS=2504;DP=19788;EAS_AF=0.0456;AMR_AF=0.1326;AFR_AF=0.3124;EUR_AF=0.0547;SAS_AF=0.0706;AA=G|||;VT=SNP
6	32959475	rs206773	T	G	100	PASS	AC=1346;AF=0.26877;AN=5008;NS=2504;DP=19461;EAS_AF=0.1964;AMR_AF=0.2954;AFR_AF=0.1747;EUR_AF=0.3787;SAS_AF=0.3384;AA=T|||;VT=SNP
6	32959770	rs172276	A	T	100	PASS	AC=1369;AF=0.273363;AN=5008;NS=2504;DP=19762;EAS_AF=0.1964;AMR_AF=0.2954;AFR_AF=0.1929;EUR_AF=0.3787;SAS_AF=0.3374;AA=A|||;VT=SNP
6	32960026	rs3130600	A	G	100	PASS	AC=4909;AF=0.980232;AN=5008;NS=2504;DP=18066;EAS_AF=0.995;AMR_AF=0.9769;AFR_AF=0.9947;EUR_AF=0.9404;SAS_AF=0.9888;AA=G|||;VT=SNP
6	32960156	rs206772	C	A	100	PASS	AC=3166;AF=0.632188;AN=5008;NS=2504;DP=17547;EAS_AF=0.5069;AMR_AF=0.5519;AFR_AF=0.8676;EUR_AF=0.6054;SAS_AF=0.5276;AA=A|||;VT=SNP
6	32960170	rs206771	C	A	100	PASS	AC=3055;AF=0.610024;AN=5008;NS=2504;DP=17963;EAS_AF=0.4742;AMR_AF=0.5317;AFR_AF=0.8661;EUR_AF=0.5696;SAS_AF=0.501;AA=C|||;VT=SNP
6	32960240	rs9276960	A	G	100	PASS	AC=675;AF=0.134784;AN=5008;NS=2504;DP=15090;EAS_AF=0.0456;AMR_AF=0.1326;AFR_AF=0.3124;EUR_AF=0.0547;SAS_AF=0.0706;AA=A|||;VT=SNP
6	32960318	rs72868722	G	A	100	PASS	AC=113;AF=0.0225639;AN=5008;NS=2504;DP=13934;EAS_AF=0.0327;AMR_AF=0.0202;AFR_AF=0.0015;EUR_AF=0.0358;SAS_AF=0.0286;AA=G|||;VT=SNP
6	32960477	rs189984	C	T	100	PASS	AC=1370;AF=0.273562;AN=5008;NS=2504;DP=17647;EAS_AF=0.1964;AMR_AF=0.2954;AFR_AF=0.1929;EUR_AF=0.3787;SAS_AF=0.3384;AA=C|||;VT=SNP
6	32960494	rs140545087	G	A	100	PASS	AC=21;AF=0.00419329;AN=5008;NS=2504;DP=18001;EAS_AF=0.001;AMR_AF=0.0029;AFR_AF=0.0008;EUR_AF=0.0169;SAS_AF=0;AA=G|||;VT=SNP
6	32960830	rs9501242	G	A	100	PASS	AC=613;AF=0.122404;AN=5008;NS=2504;DP=16826;EAS_AF=0.1806;AMR_AF=0.0375;AFR_AF=0.2239;EUR_AF=0.0408;SAS_AF=0.0695;AA=G|||;VT=SNP
6	32961104	rs206769	C	T	100	PASS	AC=1116;AF=0.222843;AN=5008;NS=2504;DP=16133;EAS_AF=0.2569;AMR_AF=0.2781;AFR_AF=0.0961;EUR_AF=0.2217;SAS_AF=0.3211;AA=C|||;VT=SNP
6	32961191	rs57331574	T	C	100	PASS	AC=107;AF=0.0213658;AN=5008;NS=2504;DP=16403;EAS_AF=0;AMR_AF=0.0187;AFR_AF=0.0318;EUR_AF=0.0517;SAS_AF=0;AA=T|||;VT=SNP
6	32961361	rs9500927	G	A	100	PASS	AC=1008;AF=0.201278;AN=5008;NS=2504;DP=19237;EAS_AF=0.2321;AMR_AF=0.1037;AFR_AF=0.3601;EUR_AF=0.1352;SAS_AF=0.092;AA=G|||;VT=SNP
6	32961387	rs206768	A	G	100	PASS	AC=1378;AF=0.27516;AN=5008;NS=2504;DP=19044;EAS_AF=0.2054;AMR_AF=0.2954;AFR_AF=0.1929;EUR_AF=0.3787;SAS_AF=0.3374;AA=A|||;VT=SNP
6	32961621	rs172275	A	G	100	PASS	AC=2500;AF=0.499201;AN=5008;NS=2504;DP=15536;EAS_AF=0.4702;AMR_AF=0.4193;AFR_AF=0.556;EUR_AF=0.5497;SAS_AF=0.4571;AA=G|||;VT=SNP
6	32961679	rs111876947	A	G	100	PASS	AC=437;AF=0.0872604;AN=5008;NS=2504;DP=14996;EAS_AF=0.1796;AMR_AF=0.0231;AFR_AF=0.1059;EUR_AF=0.0318;SAS_AF=0.0695;AA=A|||;VT=SNP
6	32962130	rs113913737	C	T	100	PASS	AC=88;AF=0.0175719;AN=5008;NS=2504;DP=11635;EAS_AF=0;AMR_AF=0.0144;AFR_AF=0.0197;EUR_AF=0.0517;SAS_AF=0;AA=C|||;VT=SNP
6	32962420	rs206767	C	A	100	PASS	AC=2362;AF=0.471645;AN=5008;NS=2504;DP=11332;EAS_AF=0.4276;AMR_AF=0.3977;AFR_AF=0.5386;EUR_AF=0.5139;SAS_AF=0.4356;AA=A|||;VT=SNP
6	32962771	rs150989997	G	A	100	PASS	AC=684;AF=0.136581;AN=5008;NS=2504;DP=12150;EAS_AF=0.1815;AMR_AF=0.0447;AFR_AF=0.2595;EUR_AF=0.0527;SAS_AF=0.0757;AA=G|||;VT=SNP
6	32962783	rs182279	T	C	100	PASS	AC=2381;AF=0.475439;AN=5008;NS=2504;DP=11695;EAS_AF=0.4276;AMR_AF=0.3977;AFR_AF=0.553;EUR_AF=0.5139;SAS_AF=0.4356;AA=C|||;VT=SNP
6	32962882	rs11757367	G	A	100	PASS	AC=1005;AF=0.200679;AN=5008;NS=2504;DP=14341;EAS_AF=0.2312;AMR_AF=0.1037;AFR_AF=0.3601;EUR_AF=0.1352;SAS_AF=0.09;AA=G|||;VT=SNP
6	32963016	rs486691	A	G	100	PASS	AC=1416;AF=0.282748;AN=5008;NS=2504;DP=13134;EAS_AF=0.1964;AMR_AF=0.2954;AFR_AF=0.2126;EUR_AF=0.3787;SAS_AF=0.3589;AA=A|||;VT=SNP
6	32963279	rs3128940	A	T	100	PASS	AC=4216;AF=0.841853;AN=5008;NS=2504;DP=17583;EAS_AF=0.7312;AMR_AF=0.8112;AFR_AF=0.9826;EUR_AF=0.7903;SAS_AF=0.8405;AA=T|||;VT=SNP
6	32963354	rs115550006	C	T	100	PASS	AC=52;AF=0.0103834;AN=5008;NS=2504;DP=16060;EAS_AF=0;AMR_AF=0.0202;AFR_AF=0.0015;EUR_AF=0.0288;SAS_AF=0.0072;AA=C|||;VT=SNP
6	32963569	rs115008112	G	A	100	PASS	AC=230;AF=0.0459265;AN=5008;NS=2504;DP=15524;EAS_AF=0.006;AMR_AF=0.0764;AFR_AF=0.003;EUR_AF=0.0924;SAS_AF=0.0757;AA=G|||;VT=SNP
6	32963784	rs3135333	T	C	100	PASS	AC=3564;AF=0.711661;AN=5008;NS=2504;DP=15287;EAS_AF=0.6935;AMR_AF=0.7017;AFR_AF=0.6679;EUR_AF=0.7376;SAS_AF=0.7699;AA=C|||;VT=SNP
6	32963844	rs79609154	T	A	100	PASS	AC=215;AF=0.0429313;AN=5008;NS=2504;DP=16068;EAS_AF=0.0496;AMR_AF=0.0403;AFR_AF=0.0696;EUR_AF=0.0308;SAS_AF=0.0143;AA=T|||;VT=SNP
6	32963948	rs73409691	G	T	100	PASS	AC=88;AF=0.0175719;AN=5008;NS=2504;DP=17714;EAS_AF=0;AMR_AF=0.0144;AFR_AF=0.0197;EUR_AF=0.0517;SAS_AF=0;AA=G|||;VT=SNP
6	32964256	rs73409695	T	C	100	PASS	AC=729;AF=0.145567;AN=5008;NS=2504;DP=21343;EAS_AF=0.1825;AMR_AF=0.0476;AFR_AF=0.2814;EUR_AF=0.0497;SAS_AF=0.092;AA=T|||;VT=SNP
6	32964269	rs206766	C	T	100	PASS	AC=1146;AF=0.228834;AN=5008;NS=2504;DP=21715;EAS_AF=0.2569;AMR_AF=0.3012;AFR_AF=0.0968;EUR_AF=0.2346;SAS_AF=0.3211;AA=C|||;VT=SNP
6	32964696	rs206765	A	T	100	PASS	AC=1661;AF=0.331669;AN=5008;NS=2504;DP=18017;EAS_AF=0.381;AMR_AF=0.3084;AFR_AF=0.2277;EUR_AF=0.3698;SAS_AF=0.3988;AA=A|||;VT=SNP
6	32964967	rs9276964	A	G	100	PASS	AC=1348;AF=0.269169;AN=5008;NS=2504;DP=15445;EAS_AF=0.131;AMR_AF=0.2464;AFR_AF=0.4334;EUR_AF=0.2674;SAS_AF=0.2076;AA=A|||;VT=SNP
6	32965062	rs3128947	A	G	100	PASS	AC=1042;AF=0.208067;AN=5008;NS=2504;DP=15478;EAS_AF=0.0764;AMR_AF=0.1715;AFR_AF=0.3775;EUR_AF=0.1789;SAS_AF=0.1708;AA=A|||;VT=SNP
6	32965085	rs3128948	A	G	100	PASS	AC=4123;AF=0.823283;AN=5008;NS=2504;DP=15504;EAS_AF=0.881;AMR_AF=0.8271;AFR_AF=0.7315;EUR_AF=0.8211;SAS_AF=0.8875;AA=A|||;VT=SNP
6	32965344	rs148347131	C	T	100	PASS	AC=136;AF=0.0271565;AN=5008;NS=2504;DP=10068;EAS_AF=0.0843;AMR_AF=0.0346;AFR_AF=0;EUR_AF=0.0258;SAS_AF=0.001;AA=c|||;VT=SNP
6	32965363	rs13196770	T	G	100	PASS	AC=536;AF=0.107029;AN=5008;NS=2504;DP=10368;EAS_AF=0.0129;AMR_AF=0.062;AFR_AF=0.3185;EUR_AF=0.0437;SAS_AF=0.0153;AA=T|||;VT=SNP
6	32965385	rs3128950	T	G	100	PASS	AC=4417;AF=0.881989;AN=5008;NS=2504;DP=10213;EAS_AF=0.8998;AMR_AF=0.9049;AFR_AF=0.9939;EUR_AF=0.8678;SAS_AF=0.7106;AA=T|||;VT=SNP
6	32965748	rs9276966	A	G	100	PASS	AC=433;AF=0.0864617;AN=5008;NS=2504;DP=15190;EAS_AF=0.0089;AMR_AF=0.0663;AFR_AF=0.2383;EUR_AF=0.0368;SAS_AF=0.0266;AA=A|||;VT=SNP
6	32965889	rs4713602	C	A	100	PASS	AC=949;AF=0.189497;AN=5008;NS=2504;DP=16676;EAS_AF=0.0694;AMR_AF=0.3184;AFR_AF=0.1369;EUR_AF=0.2107;SAS_AF=0.271;AA=A|||;VT=SNP
6	32965942	rs176248	G	A	100	PASS	AC=1636;AF=0.326677;AN=5008;NS=2504;DP=18608;EAS_AF=0.1915;AMR_AF=0.2795;AFR_AF=0.5953;EUR_AF=0.2823;SAS_AF=0.182;AA=A|||;VT=SNP
6	32966360	rs206764	A	G	100	PASS	AC=1706;AF=0.340655;AN=5008;NS=2504;DP=17535;EAS_AF=0.3085;AMR_AF=0.4452;AFR_AF=0.2368;EUR_AF=0.335;SAS_AF=0.4458;AA=A|||;VT=SNP
6	32966363	rs3097682	G	A	100	PASS	AC=82;AF=0.0163738;AN=5008;NS=2504;DP=17471;EAS_AF=0;AMR_AF=0.0317;AFR_AF=0.0257;EUR_AF=0.0258;SAS_AF=0;AA=G|||;VT=SNP
6	32966525	rs115697023	C	G	100	PASS	AC=116;AF=0.0231629;AN=5008;NS=2504;DP=16211;EAS_AF=0.0119;AMR_AF=0.0173;AFR_AF=0.0008;EUR_AF=0.0328;SAS_AF=0.0593;AA=C|||;VT=SNP
6	32966702	rs35520555	A	G	100	PASS	AC=371;AF=0.0740815;AN=5008;NS=2504;DP=11671;EAS_AF=0.005;AMR_AF=0.0605;AFR_AF=0.1082;EUR_AF=0.1083;SAS_AF=0.0736;AA=A|||;VT=SNP
6	32967234	rs9276968	G	T	100	PASS	AC=185;AF=0.0369409;AN=5008;NS=2504;DP=14226;EAS_AF=0.0099;AMR_AF=0.0461;AFR_AF=0.0711;EUR_AF=0.0268;SAS_AF=0.0225;AA=G|||;VT=SNP
6	32967741	rs12216336	G	C	100	PASS	AC=1633;AF=0.326078;AN=5008;NS=2504;DP=18811;EAS_AF=0.3006;AMR_AF=0.4409;AFR_AF=0.2141;EUR_AF=0.3171;SAS_AF=0.4315;AA=G|||;VT=SNP
6	32967914	rs12190787	G	C	100	PASS	AC=1639;AF=0.327276;AN=5008;NS=2504;DP=17422;EAS_AF=0.3006;AMR_AF=0.4438;AFR_AF=0.2148;EUR_AF=0.3201;SAS_AF=0.4315;AA=G|||;VT=SNP
6	32967965	rs115888238	G	C	100	PASS	AC=374;AF=0.0746805;AN=5008;NS=2504;DP=17533;EAS_AF=0.0327;AMR_AF=0.2478;AFR_AF=0.0121;EUR_AF=0.0765;SAS_AF=0.0777;AA=G|||;VT=SNP
6	32967993	rs114351943	G	C	100	PASS	AC=375;AF=0.0748802;AN=5008;NS=2504;DP=18229;EAS_AF=0.0327;AMR_AF=0.2478;AFR_AF=0.0121;EUR_AF=0.0765;SAS_AF=0.0787;AA=g|||;VT=SNP
6	32968136	rs116416291	G	A	100	PASS	AC=53;AF=0.0105831;AN=5008;NS=2504;DP=21837;EAS_AF=0;AMR_AF=0.0086;AFR_AF=0.0045;EUR_AF=0.0408;SAS_AF=0;AA=G|||;VT=SNP
6	32968276	rs2395300	G	A	100	PASS	AC=1631;AF=0.325679;AN=5008;NS=2504;DP=21265;EAS_AF=0.3006;AMR_AF=0.4409;AFR_AF=0.2133;EUR_AF=0.3171;SAS_AF=0.4305;AA=A|||;VT=SNP
6	32968339	rs2894311	G	C	100	PASS	AC=374;AF=0.0746805;AN=5008;NS=2504;DP=20550;EAS_AF=0.0327;AMR_AF=0.2478;AFR_AF=0.0121;EUR_AF=0.0765;SAS_AF=0.0777;AA=G|||;VT=SNP
6	32968397	rs9276969	C	A	100	PASS	AC=265;AF=0.0529153;AN=5008;NS=2504;DP=21739;EAS_AF=0.0099;AMR_AF=0.0519;AFR_AF=0.1286;EUR_AF=0.0268;SAS_AF=0.0225;AA=C|||;VT=SNP
6	32968412	rs12204338	A	G	100	PASS	AC=751;AF=0.14996;AN=5008;NS=2504;DP=22078;EAS_AF=0.2282;AMR_AF=0.1196;AFR_AF=0.056;EUR_AF=0.1272;SAS_AF=0.2413;AA=A|||;VT=SNP
6	32968444	rs9276970	T	C	100	PASS	AC=265;AF=0.0529153;AN=5008;NS=2504;DP=22018;EAS_AF=0.0099;AMR_AF=0.0519;AFR_AF=0.1286;EUR_AF=0.0268;SAS_AF=0.0225;AA=T|||;VT=SNP
6	32968487	rs28496707	G	A	100	PASS	AC=365;AF=0.0728834;AN=5008;NS=2504;DP=21490;EAS_AF=0.005;AMR_AF=0.0605;AFR_AF=0.1044;EUR_AF=0.1074;SAS_AF=0.0736;AA=G|||;VT=SNP
6	32968598	rs12191230	G	A	100	PASS	AC=1163;AF=0.232228;AN=5008;NS=2504;DP=21348;EAS_AF=0.253;AMR_AF=0.1801;AFR_AF=0.1626;EUR_AF=0.2336;SAS_AF=0.3405;AA=G|||;VT=SNP
6	32968693	rs2395301	C	T	100	PASS	AC=1631;AF=0.325679;AN=5008;NS=2504;DP=20989;EAS_AF=0.2996;AMR_AF=0.4409;AFR_AF=0.2133;EUR_AF=0.3171;SAS_AF=0.4315;AA=C|||;VT=SNP
6	32968856	rs12192713	G	A	100	PASS	AC=1172;AF=0.234026;AN=5008;NS=2504;DP=23530;EAS_AF=0.253;AMR_AF=0.1816;AFR_AF=0.1657;EUR_AF=0.2336;SAS_AF=0.3446;AA=G|||;VT=SNP
6	32968929	rs12199692	T	G	100	PASS	AC=1632;AF=0.325879;AN=5008;NS=2504;DP=22735;EAS_AF=0.3006;AMR_AF=0.4409;AFR_AF=0.2133;EUR_AF=0.3171;SAS_AF=0.4315;AA=T|||;VT=SNP
6	32968978	rs62407976	C	T	100	PASS	AC=28;AF=0.00559105;AN=5008;NS=2504;DP=22202;EAS_AF=0;AMR_AF=0.0058;AFR_AF=0;EUR_AF=0.0189;SAS_AF=0.0051;AA=C|||;VT=SNP
6	32969127	rs13197665	G	A	100	PASS	AC=1631;AF=0.325679;AN=5008;NS=2504;DP=19527;EAS_AF=0.3006;AMR_AF=0.4409;AFR_AF=0.2133;EUR_AF=0.3171;SAS_AF=0.4305;AA=G|||;VT=SNP
6	32969211	rs114248015	G	T	100	PASS	AC=41;AF=0.0081869;AN=5008;NS=2504;DP=19492;EAS_AF=0.001;AMR_AF=0.0101;AFR_AF=0;EUR_AF=0.0268;SAS_AF=0.0061;AA=G|||;VT=SNP
6	32969390	rs12192933	C	A	100	PASS	AC=1257;AF=0.250998;AN=5008;NS=2504;DP=19159;EAS_AF=0.2679;AMR_AF=0.1931;AFR_AF=0.2012;EUR_AF=0.2406;SAS_AF=0.3528;AA=C|||;VT=SNP
6	32969457	rs172274	C	T	100	PASS	AC=1940;AF=0.38738;AN=5008;NS=2504;DP=19027;EAS_AF=0.3105;AMR_AF=0.4957;AFR_AF=0.3737;EUR_AF=0.3439;SAS_AF=0.453;AA=T|||;VT=SNP
6	32969616	rs116173871	C	T	100	PASS	AC=377;AF=0.0752796;AN=5008;NS=2504;DP=20901;EAS_AF=0.0327;AMR_AF=0.2493;AFR_AF=0.0129;EUR_AF=0.0765;SAS_AF=0.0787;AA=C|||;VT=SNP
6	32969696	rs12193085	C	T	100	PASS	AC=798;AF=0.159345;AN=5008;NS=2504;DP=19540;EAS_AF=0.248;AMR_AF=0.1196;AFR_AF=0.0582;EUR_AF=0.1272;SAS_AF=0.2658;AA=C|||;VT=SNP
6	32969745	rs116669695	A	G	100	PASS	AC=376;AF=0.0750799;AN=5008;NS=2504;DP=19277;EAS_AF=0.0327;AMR_AF=0.2493;AFR_AF=0.0121;EUR_AF=0.0775;SAS_AF=0.0777;AA=A|||;VT=SNP
6	32970197	rs206763	G	A	100	PASS	AC=300;AF=0.0599042;AN=5008;NS=2504;DP=15882;EAS_AF=0.0099;AMR_AF=0.0548;AFR_AF=0.1513;EUR_AF=0.0298;SAS_AF=0.0225;AA=G|||;VT=SNP
6	32970359	rs6915560	A	T	100	PASS	AC=258;AF=0.0515176;AN=5008;NS=2504;DP=12931;EAS_AF=0.0099;AMR_AF=0.0519;AFR_AF=0.1233;EUR_AF=0.0268;SAS_AF=0.0225;AA=A|||;VT=SNP
6	32970450	rs206762	G	A	100	PASS	AC=3553;AF=0.709465;AN=5008;NS=2504;DP=15815;EAS_AF=0.6706;AMR_AF=0.7795;AFR_AF=0.823;EUR_AF=0.5646;SAS_AF=0.6953;AA=A|||;VT=SNP
6	32970644	rs17214099	A	T	100	PASS	AC=376;AF=0.0750799;AN=5008;NS=2504;DP=16668;EAS_AF=0.0327;AMR_AF=0.2493;AFR_AF=0.0121;EUR_AF=0.0775;SAS_AF=0.0777;AA=A|||;VT=SNP
6	32970717	rs17214106	G	A	100	PASS	AC=364;AF=0.0726837;AN=5008;NS=2504;DP=16370;EAS_AF=0.005;AMR_AF=0.0605;AFR_AF=0.1044;EUR_AF=0.1064;SAS_AF=0.0736;AA=G|||;VT=SNP
6	32970861	rs17214113	A	T	100	PASS	AC=376;AF=0.0750799;AN=5008;NS=2504;DP=16672;EAS_AF=0.0327;AMR_AF=0.2493;AFR_AF=0.0121;EUR_AF=0.0775;SAS_AF=0.0777;AA=A|||;VT=SNP
6	32970865	rs13205975	G	A	100	PASS	AC=152;AF=0.0303514;AN=5008;NS=2504;DP=16687;EAS_AF=0.005;AMR_AF=0.0303;AFR_AF=0.0008;EUR_AF=0.0527;SAS_AF=0.0736;AA=G|||;VT=SNP
6	32970871	rs13191715	T	C	100	PASS	AC=365;AF=0.0728834;AN=5008;NS=2504;DP=16473;EAS_AF=0.005;AMR_AF=0.0605;AFR_AF=0.1044;EUR_AF=0.1074;SAS_AF=0.0736;AA=T|||;VT=SNP
6	32971108	rs13206015	C	T	100	PASS	AC=152;AF=0.0303514;AN=5008;NS=2504;DP=19666;EAS_AF=0.005;AMR_AF=0.0303;AFR_AF=0.0008;EUR_AF=0.0527;SAS_AF=0.0736;AA=C|||;VT=SNP
6	32971150	rs11966070	T	C	100	PASS	AC=457;AF=0.091254;AN=5008;NS=2504;DP=19803;EAS_AF=0.0476;AMR_AF=0.2622;AFR_AF=0.0401;EUR_AF=0.0845;SAS_AF=0.091;AA=T|||;VT=SNP
6	32971708	rs3128931	G	A	100	PASS	AC=1828;AF=0.365016;AN=5008;NS=2504;DP=18840;EAS_AF=0.3661;AMR_AF=0.3112;AFR_AF=0.5484;EUR_AF=0.2406;SAS_AF=0.2822;AA=G|||;VT=SNP
6	32972163	rs3128933	G	A	100	PASS	AC=295;AF=0.0589058;AN=5008;NS=2504;DP=19441;EAS_AF=0.0099;AMR_AF=0.0562;AFR_AF=0.149;EUR_AF=0.0268;SAS_AF=0.0225;AA=G|||;VT=SNP
6	32972207	rs3130602	C	T	100	PASS	AC=282;AF=0.0563099;AN=5008;NS=2504;DP=20348;EAS_AF=0.0099;AMR_AF=0.0548;AFR_AF=0.1399;EUR_AF=0.0268;SAS_AF=0.0225;AA=C|||;VT=SNP
6	32972404	rs3128935	T	C	100	PASS	AC=779;AF=0.155551;AN=5008;NS=2504;DP=18843;EAS_AF=0.1677;AMR_AF=0.1182;AFR_AF=0.2806;EUR_AF=0.0457;SAS_AF=0.1135;AA=T|||;VT=SNP
6	32972642	rs1044429	C	T	100	PASS	AC=778;AF=0.155351;AN=5008;NS=2504;DP=20910;EAS_AF=0.251;AMR_AF=0.1153;AFR_AF=0.0424;EUR_AF=0.1282;SAS_AF=0.2658;AA=C|||;VT=SNP
6	32972690	rs592625	T	C	100	PASS	AC=894;AF=0.178514;AN=5008;NS=2504;DP=20325;EAS_AF=0.2679;AMR_AF=0.1311;AFR_AF=0.0938;EUR_AF=0.1352;SAS_AF=0.2791;AA=T|||;VT=SNP
6	32972887	rs376892	G	A	100	PASS	AC=1707;AF=0.340855;AN=5008;NS=2504;DP=18425;EAS_AF=0.2391;AMR_AF=0.3127;AFR_AF=0.4924;EUR_AF=0.2893;SAS_AF=0.3139;AA=A|||;VT=SNP
6	32972903	rs35776718	G	A	100	PASS	AC=555;AF=0.110823;AN=5008;NS=2504;DP=18644;EAS_AF=0.1855;AMR_AF=0.1499;AFR_AF=0.0038;EUR_AF=0.1431;SAS_AF=0.1176;AA=G|||;VT=SNP
6	32973260	rs3097647	C	T	100	PASS	AC=144;AF=0.028754;AN=5008;NS=2504;DP=13693;EAS_AF=0;AMR_AF=0.0461;AFR_AF=0.0613;EUR_AF=0.0298;SAS_AF=0.001;AA=c|||;VT=SNP
6	32973263	rs3128936	A	T	100	PASS	AC=3160;AF=0.63099;AN=5008;NS=2504;DP=14056;EAS_AF=0.6835;AMR_AF=0.4524;AFR_AF=0.671;EUR_AF=0.5656;SAS_AF=0.7168;AA=a|||;VT=SNP
6	32973281	rs416622	T	C	100	PASS	AC=2393;AF=0.477835;AN=5008;NS=2504;DP=15127;EAS_AF=0.6022;AMR_AF=0.3271;AFR_AF=0.3691;EUR_AF=0.497;SAS_AF=0.5838;AA=t|||;VT=SNP
6	32973303	rs71565360	T	C	100	PASS	AC=298;AF=0.0595048;AN=5008;NS=2504;DP=15408;EAS_AF=0.004;AMR_AF=0.0375;AFR_AF=0.1021;EUR_AF=0.0905;SAS_AF=0.0429;AA=N|||;VT=SNP
6	32973513	rs410168	C	G	100	PASS	AC=3075;AF=0.614018;AN=5008;NS=2504;DP=13162;EAS_AF=0.5645;AMR_AF=0.5504;AFR_AF=0.6619;EUR_AF=0.5825;SAS_AF=0.6779;AA=C|||;VT=SNP
6	32973599	rs9276975	C	T	100	PASS	AC=720;AF=0.14377;AN=5008;NS=2504;DP=17066;EAS_AF=0.1994;AMR_AF=0.1801;AFR_AF=0.059;EUR_AF=0.161;SAS_AF=0.1575;AA=C|||;VT=SNP
6	32973743	rs3129304	C	T	100	PASS	AC=4362;AF=0.871006;AN=5008;NS=2504;DP=22962;EAS_AF=0.9534;AMR_AF=0.7104;AFR_AF=0.8374;EUR_AF=0.8668;SAS_AF=0.9499;AA=T|||;VT=SNP
6	32973794	rs9276976	C	T	100	PASS	AC=754;AF=0.150559;AN=5008;NS=2504;DP=22664;EAS_AF=0.1885;AMR_AF=0.1816;AFR_AF=0.0915;EUR_AF=0.162;SAS_AF=0.1575;AA=T|||;VT=SNP
6	32973841	rs9276977	G	A	100	PASS	AC=1170;AF=0.233626;AN=5008;NS=2504;DP=20512;EAS_AF=0.2093;AMR_AF=0.2464;AFR_AF=0.2511;EUR_AF=0.2157;SAS_AF=0.2444;AA=G|||;VT=SNP
6	32973878	rs3129303	C	T	100	PASS	AC=4348;AF=0.868211;AN=5008;NS=2504;DP=19485;EAS_AF=0.9514;AMR_AF=0.7089;AFR_AF=0.829;EUR_AF=0.8668;SAS_AF=0.9499;AA=T|||;VT=SNP
6	32974081	rs417812	C	T	100	PASS	AC=2016;AF=0.402556;AN=5008;NS=2504;DP=20651;EAS_AF=0.5565;AMR_AF=0.3559;AFR_AF=0.3071;EUR_AF=0.4334;SAS_AF=0.3742;AA=C|||;VT=SNP
6	32974268	rs408036	T	C	100	PASS	AC=2117;AF=0.422724;AN=5008;NS=2504;DP=19877;EAS_AF=0.5685;AMR_AF=0.3718;AFR_AF=0.3147;EUR_AF=0.4612;SAS_AF=0.4151;AA=C|||;VT=SNP
6	32974343	rs3129302	C	T	100	PASS	AC=242;AF=0.0483227;AN=5008;NS=2504;DP=19564;EAS_AF=0.005;AMR_AF=0.0663;AFR_AF=0.0794;EUR_AF=0.0527;SAS_AF=0.0337;AA=C|||;VT=SNP
6	32974401	rs2581	G	T	100	PASS	AC=2038;AF=0.406949;AN=5008;NS=2504;DP=18968;EAS_AF=0.5546;AMR_AF=0.3718;AFR_AF=0.3064;EUR_AF=0.4463;SAS_AF=0.3753;AA=G|||;VT=SNP
6	32974551	rs2582	G	T	100	PASS	AC=700;AF=0.139776;AN=5008;NS=2504;DP=19364;EAS_AF=0.2222;AMR_AF=0.1138;AFR_AF=0.0091;EUR_AF=0.1213;SAS_AF=0.2689;AA=G|||;VT=SNP;EX_TARGET
6	32974843	rs6913008	C	T	100	PASS	AC=754;AF=0.150559;AN=5008;NS=2504;DP=17502;EAS_AF=0.1895;AMR_AF=0.1844;AFR_AF=0.0908;EUR_AF=0.16;SAS_AF=0.1575;AA=C|||;VT=SNP;EX_TARGET
6	32974934	rs378352	G	A	100	PASS	AC=834;AF=0.166534;AN=5008;NS=2504;DP=17888;EAS_AF=0.3492;AMR_AF=0.1095;AFR_AF=0.0151;EUR_AF=0.2247;SAS_AF=0.1636;AA=G|||;VT=SNP;EX_TARGET
6	32975014	rs399604	T	C	100	PASS	AC=1964;AF=0.392173;AN=5008;NS=2504;DP=17799;EAS_AF=0.5496;AMR_AF=0.3501;AFR_AF=0.3071;EUR_AF=0.4294;SAS_AF=0.3364;AA=T|||;VT=SNP;EX_TARGET
6	32975257	rs365066	C	T	100	PASS	AC=1964;AF=0.392173;AN=5008;NS=2504;DP=20061;EAS_AF=0.5496;AMR_AF=0.3501;AFR_AF=0.3071;EUR_AF=0.4294;SAS_AF=0.3364;AA=C|||;VT=SNP;EX_TARGET
6	32975381	rs453779	A	G	100	PASS	AC=2957;AF=0.590455;AN=5008;NS=2504;DP=18370;EAS_AF=0.7044;AMR_AF=0.4654;AFR_AF=0.6135;EUR_AF=0.5765;SAS_AF=0.545;AA=G|||;VT=SNP;EX_TARGET
6	32975511	rs2267647	A	G	100	PASS	AC=3586;AF=0.716054;AN=5008;NS=2504;DP=17857;EAS_AF=0.7252;AMR_AF=0.5937;AFR_AF=0.8404;EUR_AF=0.6988;SAS_AF=0.6431;AA=G|||;VT=SNP
6	32975578	rs9276980	T	C	100	PASS	AC=715;AF=0.142772;AN=5008;NS=2504;DP=16526;EAS_AF=0.2014;AMR_AF=0.1816;AFR_AF=0.053;EUR_AF=0.161;SAS_AF=0.1575;AA=T|||;VT=SNP
6	32975699	rs9276981	G	C	100	PASS	AC=1070;AF=0.213658;AN=5008;NS=2504;DP=12351;EAS_AF=0.2014;AMR_AF=0.2277;AFR_AF=0.2663;EUR_AF=0.1799;SAS_AF=0.18;AA=G|||;VT=SNP
6	32975720	rs369150	G	A	100	PASS	AC=946;AF=0.188898;AN=5008;NS=2504;DP=13262;EAS_AF=0.3542;AMR_AF=0.1239;AFR_AF=0.0658;EUR_AF=0.2515;SAS_AF=0.1667;AA=G|||;VT=SNP;EX_TARGET
6	32975808	rs11575906	G	A	100	PASS	AC=63;AF=0.0125799;AN=5008;NS=2504;DP=15597;EAS_AF=0.006;AMR_AF=0.0173;AFR_AF=0;EUR_AF=0.0129;SAS_AF=0.0327;AA=G|||;VT=SNP;EX_TARGET
6	32975869	rs375256	G	A	100	PASS	AC=943;AF=0.188299;AN=5008;NS=2504;DP=16297;EAS_AF=0.3542;AMR_AF=0.1239;AFR_AF=0.0635;EUR_AF=0.2515;SAS_AF=0.1667;AA=G|||;VT=SNP;EX_TARGET
6	32975896	rs364950	A	G	100	PASS	AC=401;AF=0.0800719;AN=5008;NS=2504;DP=16847;EAS_AF=0;AMR_AF=0.0749;AFR_AF=0.233;EUR_AF=0.0408;SAS_AF=0;AA=G|||;VT=SNP;EX_TARGET
6	32976147	rs41270506	T	A	100	PASS	AC=101;AF=0.0201677;AN=5008;NS=2504;DP=19529;EAS_AF=0.0119;AMR_AF=0.0173;AFR_AF=0.0008;EUR_AF=0.0258;SAS_AF=0.0511;AA=T|||;VT=SNP
6	32976185	rs41270510	G	A	100	PASS	AC=324;AF=0.0646965;AN=5008;NS=2504;DP=19094;EAS_AF=0.0129;AMR_AF=0.0375;AFR_AF=0.115;EUR_AF=0.0358;SAS_AF=0.0992;AA=G|||;VT=SNP
6	32976572	rs6920363	C	A	100	PASS	AC=312;AF=0.0623003;AN=5008;NS=2504;DP=20018;EAS_AF=0.004;AMR_AF=0.0447;AFR_AF=0.1876;EUR_AF=0.0169;SAS_AF=0.0123;AA=C|||;VT=SNP
6	32976654	rs2284191	G	A	100	PASS	AC=408;AF=0.0814696;AN=5008;NS=2504;DP=19943;EAS_AF=0.1339;AMR_AF=0.0533;AFR_AF=0.025;EUR_AF=0.1054;SAS_AF=0.0992;AA=G|||;VT=SNP
6	32976759	rs86567	G	T	100	PASS	AC=3363;AF=0.671526;AN=5008;NS=2504;DP=20494;EAS_AF=0.5962;AMR_AF=0.5634;AFR_AF=0.7458;EUR_AF=0.6014;SAS_AF=0.7975;AA=T|||;VT=SNP
6	32976909	rs743771	C	A	100	PASS	AC=2753;AF=0.54972;AN=5008;NS=2504;DP=19721;EAS_AF=0.6012;AMR_AF=0.3905;AFR_AF=0.6626;EUR_AF=0.4851;SAS_AF=0.5235;AA=A|||;VT=SNP
6	32976927	rs404557	A	G	100	PASS	AC=404;AF=0.0806709;AN=5008;NS=2504;DP=19834;EAS_AF=0;AMR_AF=0.0749;AFR_AF=0.2352;EUR_AF=0.0408;SAS_AF=0;AA=A|||;VT=SNP
6	32977044	rs11753831	G	A	100	PASS	AC=393;AF=0.0784744;AN=5008;NS=2504;DP=20596;EAS_AF=0.129;AMR_AF=0.0533;AFR_AF=0.0174;EUR_AF=0.1054;SAS_AF=0.0992;AA=G|||;VT=SNP
6	32977084	rs6457694	G	A	100	PASS	AC=311;AF=0.0621006;AN=5008;NS=2504;DP=20611;EAS_AF=0.004;AMR_AF=0.0447;AFR_AF=0.1868;EUR_AF=0.0169;SAS_AF=0.0123;AA=G|||;VT=SNP
6	32977315	rs403414	A	G	100	PASS	AC=877;AF=0.17512;AN=5008;NS=2504;DP=19342;EAS_AF=0.1399;AMR_AF=0.1556;AFR_AF=0.1952;EUR_AF=0.2107;SAS_AF=0.1616;AA=A|||;VT=SNP;EX_TARGET
6	32977420	rs381218	G	T	100	PASS	AC=923;AF=0.184305;AN=5008;NS=2504;DP=20495;EAS_AF=0.3542;AMR_AF=0.1196;AFR_AF=0.0499;EUR_AF=0.2525;SAS_AF=0.1667;AA=G|||;VT=SNP
6	32977535	rs396090	G	A	100	PASS	AC=2523;AF=0.503794;AN=5008;NS=2504;DP=14841;EAS_AF=0.5804;AMR_AF=0.402;AFR_AF=0.4735;EUR_AF=0.5199;SAS_AF=0.5215;AA=A|||;VT=SNP
6	32977668	rs114209907	C	G	100	PASS	AC=342;AF=0.0682907;AN=5008;NS=2504;DP=14727;EAS_AF=0.006;AMR_AF=0.0461;AFR_AF=0.1868;EUR_AF=0.0179;SAS_AF=0.0399;AA=G|||;VT=SNP
6	32977852	rs16871338	T	G	100	PASS	AC=313;AF=0.0625;AN=5008;NS=2504;DP=15029;EAS_AF=0.004;AMR_AF=0.0461;AFR_AF=0.1868;EUR_AF=0.0179;SAS_AF=0.0123;AA=T|||;VT=SNP
6	32978178	rs6911639	T	C	100	PASS	AC=1266;AF=0.252796;AN=5008;NS=2504;DP=19630;EAS_AF=0.2212;AMR_AF=0.2334;AFR_AF=0.2708;EUR_AF=0.2087;SAS_AF=0.32;AA=T|||;VT=SNP
6	32978215	rs9276982	G	A	100	PASS	AC=1263;AF=0.252196;AN=5008;NS=2504;DP=18606;EAS_AF=0.2202;AMR_AF=0.2334;AFR_AF=0.2708;EUR_AF=0.2087;SAS_AF=0.318;AA=A|||;VT=SNP
6	32978328	rs71565361	C	A	100	PASS	AC=147;AF=0.029353;AN=5008;NS=2504;DP=18308;EAS_AF=0.006;AMR_AF=0.0259;AFR_AF=0.0015;EUR_AF=0.0596;SAS_AF=0.0624;AA=C|||;VT=SNP
6	32978587	rs429916	C	A	100	PASS	AC=527;AF=0.105232;AN=5008;NS=2504;DP=17702;EAS_AF=0.0099;AMR_AF=0.0821;AFR_AF=0.2746;EUR_AF=0.0885;SAS_AF=0.0082;AA=A|||;VT=SNP
6	32978997	rs3763342	C	T	100	PASS	AC=1224;AF=0.244409;AN=5008;NS=2504;DP=16787;EAS_AF=0.2212;AMR_AF=0.1888;AFR_AF=0.3298;EUR_AF=0.1402;SAS_AF=0.2996;AA=T|||;VT=SNP
6	32979020	rs3763341	G	A	100	PASS	AC=920;AF=0.183706;AN=5008;NS=2504;DP=16565;EAS_AF=0.2133;AMR_AF=0.1398;AFR_AF=0.1664;EUR_AF=0.1054;SAS_AF=0.2883;AA=A|||;VT=SNP
6	32979115	rs148318354	T	C	100	PASS	AC=63;AF=0.0125799;AN=5008;NS=2504;DP=15700;EAS_AF=0.006;AMR_AF=0.0173;AFR_AF=0;EUR_AF=0.0129;SAS_AF=0.0327;AA=T|||;VT=SNP
6	32979150	rs3763340	G	C	100	PASS	AC=821;AF=0.163938;AN=5008;NS=2504;DP=15383;EAS_AF=0.1815;AMR_AF=0.1009;AFR_AF=0.1112;EUR_AF=0.1561;SAS_AF=0.2699;AA=G|||;VT=SNP
6	32979609	rs4713603	T	C	100	PASS	AC=2834;AF=0.565895;AN=5008;NS=2504;DP=21274;EAS_AF=0.5645;AMR_AF=0.4669;AFR_AF=0.6838;EUR_AF=0.4712;SAS_AF=0.5757;AA=T|||;VT=SNP
6	32979677	rs11965463	G	A	100	PASS	AC=327;AF=0.0652955;AN=5008;NS=2504;DP=21036;EAS_AF=0.0268;AMR_AF=0.0317;AFR_AF=0.0847;EUR_AF=0.0358;SAS_AF=0.1329;AA=G|||;VT=SNP
6	32979679	rs432375	G	C	100	PASS	AC=603;AF=0.120407;AN=5008;NS=2504;DP=21023;EAS_AF=0.0268;AMR_AF=0.1095;AFR_AF=0.2126;EUR_AF=0.0885;SAS_AF=0.1329;AA=G|||;VT=SNP
6	32979746	rs4711313	A	G	100	PASS	AC=2831;AF=0.565296;AN=5008;NS=2504;DP=19809;EAS_AF=0.5635;AMR_AF=0.4654;AFR_AF=0.6831;EUR_AF=0.4712;SAS_AF=0.5757;AA=A|||;VT=SNP
6	32979770	rs4713604	G	C	100	PASS	AC=2363;AF=0.471845;AN=5008;NS=2504;DP=19053;EAS_AF=0.4216;AMR_AF=0.4121;AFR_AF=0.6293;EUR_AF=0.3618;SAS_AF=0.4663;AA=G|||;VT=SNP
6	32979878	rs13207475	T	C	100	PASS	AC=234;AF=0.0467252;AN=5008;NS=2504;DP=20461;EAS_AF=0.0069;AMR_AF=0.0375;AFR_AF=0.0461;EUR_AF=0.0785;SAS_AF=0.0624;AA=T|||;VT=SNP
6	32979980	rs447088	A	C	100	PASS	AC=894;AF=0.178514;AN=5008;NS=2504;DP=21548;EAS_AF=0.3532;AMR_AF=0.1167;AFR_AF=0.0431;EUR_AF=0.2336;SAS_AF=0.1687;AA=A|||;VT=SNP
6	32980031	rs116374419	G	A	100	PASS	AC=147;AF=0.029353;AN=5008;NS=2504;DP=21121;EAS_AF=0.0109;AMR_AF=0.0173;AFR_AF=0.0015;EUR_AF=0.0278;SAS_AF=0.0961;AA=G|||;VT=SNP
6	32980222	rs9276986	G	A	100	PASS	AC=2832;AF=0.565495;AN=5008;NS=2504;DP=13105;EAS_AF=0.5635;AMR_AF=0.4669;AFR_AF=0.6831;EUR_AF=0.4712;SAS_AF=0.5757;AA=A|||;VT=SNP
6	32980232	rs380675	A	C	100	PASS	AC=894;AF=0.178514;AN=5008;NS=2504;DP=12341;EAS_AF=0.3532;AMR_AF=0.1167;AFR_AF=0.0431;EUR_AF=0.2336;SAS_AF=0.1687;AA=A|||;VT=SNP
6	32980393	rs12110969	G	A	100	PASS	AC=515;AF=0.102835;AN=5008;NS=2504;DP=14480;EAS_AF=0.0268;AMR_AF=0.0461;AFR_AF=0.2194;EUR_AF=0.0358;SAS_AF=0.1329;AA=G|||;VT=SNP
6	32980446	rs4559123	C	T	100	PASS	AC=402;AF=0.0802716;AN=5008;NS=2504;DP=15886;EAS_AF=0.1339;AMR_AF=0.0533;AFR_AF=0.0212;EUR_AF=0.1054;SAS_AF=0.0982;AA=C|||;VT=SNP
6	32980578	rs441126	C	T	100	PASS	AC=243;AF=0.0485224;AN=5008;NS=2504;DP=17459;EAS_AF=0;AMR_AF=0.062;AFR_AF=0.121;EUR_AF=0.0398;SAS_AF=0;AA=C|||;VT=SNP
6	32980606	rs4486068	A	G	100	PASS	AC=2832;AF=0.565495;AN=5008;NS=2504;DP=16924;EAS_AF=0.5645;AMR_AF=0.4654;AFR_AF=0.6831;EUR_AF=0.4712;SAS_AF=0.5757;AA=A|||;VT=SNP
6	32980608	rs3130603	A	C	100	PASS	AC=4623;AF=0.923123;AN=5008;NS=2504;DP=16781;EAS_AF=0.9752;AMR_AF=0.7305;AFR_AF=0.9834;EUR_AF=0.8718;SAS_AF=0.9775;AA=C|||;VT=SNP
6	32980679	rs6457695	A	G	100	PASS	AC=2831;AF=0.565296;AN=5008;NS=2504;DP=16168;EAS_AF=0.5635;AMR_AF=0.4654;AFR_AF=0.6831;EUR_AF=0.4712;SAS_AF=0.5757;AA=A|||;VT=SNP
6	32980684	rs6457696	C	T	100	PASS	AC=2831;AF=0.565296;AN=5008;NS=2504;DP=16036;EAS_AF=0.5635;AMR_AF=0.4654;AFR_AF=0.6831;EUR_AF=0.4712;SAS_AF=0.5757;AA=C|||;VT=SNP
6	32980689	rs116139672	T	A	100	PASS	AC=148;AF=0.0295527;AN=5008;NS=2504;DP=16012;EAS_AF=0.0109;AMR_AF=0.0173;AFR_AF=0.0015;EUR_AF=0.0278;SAS_AF=0.0971;AA=T|||;VT=SNP
6	32981213	rs6457697	T	G	100	PASS	AC=2832;AF=0.565495;AN=5008;NS=2504;DP=15508;EAS_AF=0.5635;AMR_AF=0.4654;AFR_AF=0.6831;EUR_AF=0.4722;SAS_AF=0.5757;AA=T|||;VT=SNP
6	32981221	rs6457698	G	T	100	PASS	AC=2832;AF=0.565495;AN=5008;NS=2504;DP=15372;EAS_AF=0.5635;AMR_AF=0.4654;AFR_AF=0.6831;EUR_AF=0.4722;SAS_AF=0.5757;AA=G|||;VT=SNP
6	32981555	rs34354079	G	A	100	PASS	AC=236;AF=0.0471246;AN=5008;NS=2504;DP=18784;EAS_AF=0.0069;AMR_AF=0.0389;AFR_AF=0.0469;EUR_AF=0.0785;SAS_AF=0.0624;AA=G|||;VT=SNP
6	32981647	rs6457699	C	T	100	PASS	AC=2830;AF=0.565096;AN=5008;NS=2504;DP=20495;EAS_AF=0.5635;AMR_AF=0.4654;AFR_AF=0.6823;EUR_AF=0.4712;SAS_AF=0.5757;AA=C|||;VT=SNP
6	32981682	rs4435981	C	T	100	PASS	AC=2831;AF=0.565296;AN=5008;NS=2504;DP=20754;EAS_AF=0.5635;AMR_AF=0.4669;AFR_AF=0.6823;EUR_AF=0.4712;SAS_AF=0.5757;AA=C|||;VT=SNP
6	32981683	rs9276990	G	A	100	PASS	AC=114;AF=0.0227636;AN=5008;NS=2504;DP=20746;EAS_AF=0.005;AMR_AF=0.0231;AFR_AF=0;EUR_AF=0.0447;SAS_AF=0.0491;AA=G|||;VT=SNP
6	32981848	rs9276991	A	G	100	PASS	AC=357;AF=0.0712859;AN=5008;NS=2504;DP=20487;EAS_AF=0.0268;AMR_AF=0.0476;AFR_AF=0.0893;EUR_AF=0.0487;SAS_AF=0.1329;AA=A|||;VT=SNP
6	32981937	rs9276992	T	C	100	PASS	AC=358;AF=0.0714856;AN=5008;NS=2504;DP=22068;EAS_AF=0.0268;AMR_AF=0.0476;AFR_AF=0.09;EUR_AF=0.0487;SAS_AF=0.1329;AA=T|||;VT=SNP
6	32981941	rs71565362	C	T	100	PASS	AC=235;AF=0.0469249;AN=5008;NS=2504;DP=21830;EAS_AF=0.0069;AMR_AF=0.0389;AFR_AF=0.0461;EUR_AF=0.0785;SAS_AF=0.0624;AA=C|||;VT=SNP
6	32982017	rs34570277	C	T	100	PASS	AC=235;AF=0.0469249;AN=5008;NS=2504;DP=22821;EAS_AF=0.0069;AMR_AF=0.0389;AFR_AF=0.0461;EUR_AF=0.0785;SAS_AF=0.0624;AA=C|||;VT=SNP
6	32982298	rs413887	A	C	100	PASS	AC=244;AF=0.048722;AN=5008;NS=2504;DP=16964;EAS_AF=0;AMR_AF=0.062;AFR_AF=0.1218;EUR_AF=0.0398;SAS_AF=0;AA=A|||;VT=SNP
6	32982338	rs1476419	A	G	100	PASS	AC=2860;AF=0.571086;AN=5008;NS=2504;DP=17324;EAS_AF=0.5645;AMR_AF=0.4654;AFR_AF=0.6831;EUR_AF=0.4732;SAS_AF=0.6022;AA=G|||;VT=SNP
6	32982340	rs1476418	A	C	100	PASS	AC=2861;AF=0.571286;AN=5008;NS=2504;DP=17488;EAS_AF=0.5645;AMR_AF=0.4669;AFR_AF=0.6831;EUR_AF=0.4732;SAS_AF=0.6022;AA=C|||;VT=SNP
6	32982492	rs144730011	T	C	100	PASS	AC=19;AF=0.00379393;AN=5008;NS=2504;DP=17721;EAS_AF=0;AMR_AF=0.0029;AFR_AF=0.0008;EUR_AF=0.0129;SAS_AF=0.0031;AA=T|||;VT=SNP
6	32982911	rs6457700	G	A	100	PASS	AC=2860;AF=0.571086;AN=5008;NS=2504;DP=20565;EAS_AF=0.5645;AMR_AF=0.4654;AFR_AF=0.6838;EUR_AF=0.4722;SAS_AF=0.6022;AA=G|||;VT=SNP
6	32982921	rs2395304	T	C	100	PASS	AC=2860;AF=0.571086;AN=5008;NS=2504;DP=20456;EAS_AF=0.5645;AMR_AF=0.4654;AFR_AF=0.6838;EUR_AF=0.4722;SAS_AF=0.6022;AA=C|||;VT=SNP
6	32983260	rs17220575	C	T	100	PASS	AC=235;AF=0.0469249;AN=5008;NS=2504;DP=16772;EAS_AF=0.0079;AMR_AF=0.0389;AFR_AF=0.0461;EUR_AF=0.0775;SAS_AF=0.0624;AA=C|||;VT=SNP
6	32983375	rs2163472	C	T	100	PASS	AC=2863;AF=0.571685;AN=5008;NS=2504;DP=17321;EAS_AF=0.5645;AMR_AF=0.4654;AFR_AF=0.6831;EUR_AF=0.4761;SAS_AF=0.6022;AA=T|||;VT=SNP
6	32983474	rs423209	G	A	100	PASS	AC=274;AF=0.0547125;AN=5008;NS=2504;DP=18434;EAS_AF=0;AMR_AF=0.0778;AFR_AF=0.1263;EUR_AF=0.0527;SAS_AF=0;AA=G|||;VT=SNP
6	32983576	rs2567271	C	T	100	PASS	AC=274;AF=0.0547125;AN=5008;NS=2504;DP=18350;EAS_AF=0;AMR_AF=0.0778;AFR_AF=0.1263;EUR_AF=0.0527;SAS_AF=0;AA=C|||;VT=SNP
6	32983632	rs13198486	T	C	100	PASS	AC=235;AF=0.0469249;AN=5008;NS=2504;DP=16959;EAS_AF=0.0079;AMR_AF=0.0389;AFR_AF=0.0461;EUR_AF=0.0775;SAS_AF=0.0624;AA=T|||;VT=SNP
6	32983714	rs9276993	C	T	100	PASS	AC=2862;AF=0.571486;AN=5008;NS=2504;DP=18908;EAS_AF=0.5645;AMR_AF=0.4654;AFR_AF=0.6831;EUR_AF=0.4751;SAS_AF=0.6022;AA=C|||;VT=SNP
6	32983718	rs369601	C	T	100	PASS	AC=240;AF=0.0479233;AN=5008;NS=2504;DP=19108;EAS_AF=0;AMR_AF=0.0749;AFR_AF=0.1021;EUR_AF=0.0527;SAS_AF=0;AA=C|||;VT=SNP
6	32983748	rs11964504	C	T	100	PASS	AC=342;AF=0.0682907;AN=5008;NS=2504;DP=18559;EAS_AF=0.0268;AMR_AF=0.0331;AFR_AF=0.0847;EUR_AF=0.0497;SAS_AF=0.1329;AA=C|||;VT=SNP
6	32983765	rs11964507	C	T	100	PASS	AC=342;AF=0.0682907;AN=5008;NS=2504;DP=18676;EAS_AF=0.0268;AMR_AF=0.0331;AFR_AF=0.0847;EUR_AF=0.0497;SAS_AF=0.1329;AA=C|||;VT=SNP
6	32983850	rs11965001	C	G	100	PASS	AC=326;AF=0.0650958;AN=5008;NS=2504;DP=16420;EAS_AF=0.0258;AMR_AF=0.0317;AFR_AF=0.0847;EUR_AF=0.0358;SAS_AF=0.1329;AA=C|||;VT=SNP
6	32983891	rs368902	C	T	100	PASS	AC=240;AF=0.0479233;AN=5008;NS=2504;DP=15413;EAS_AF=0;AMR_AF=0.0749;AFR_AF=0.1021;EUR_AF=0.0527;SAS_AF=0;AA=C|||;VT=SNP
6	32983904	rs13216195	C	T	100	PASS	AC=235;AF=0.0469249;AN=5008;NS=2504;DP=15614;EAS_AF=0.0079;AMR_AF=0.0389;AFR_AF=0.0461;EUR_AF=0.0775;SAS_AF=0.0624;AA=C|||;VT=SNP
6	32984011	rs6935846	C	T	100	PASS	AC=2862;AF=0.571486;AN=5008;NS=2504;DP=20155;EAS_AF=0.5645;AMR_AF=0.4654;AFR_AF=0.6823;EUR_AF=0.4761;SAS_AF=0.6022;AA=T|||;VT=SNP
6	32984089	rs17214246	T	C	100	PASS	AC=235;AF=0.0469249;AN=5008;NS=2504;DP=20942;EAS_AF=0.0079;AMR_AF=0.0389;AFR_AF=0.0461;EUR_AF=0.0775;SAS_AF=0.0624;AA=T|||;VT=SNP
6	32984231	rs17220631	T	G	100	PASS	AC=326;AF=0.0650958;AN=5008;NS=2504;DP=20372;EAS_AF=0.0258;AMR_AF=0.0317;AFR_AF=0.0847;EUR_AF=0.0358;SAS_AF=0.1329;AA=T|||;VT=SNP
6	32984255	rs9276994	T	C	100	PASS	AC=2395;AF=0.478235;AN=5008;NS=2504;DP=19745;EAS_AF=0.4226;AMR_AF=0.4107;AFR_AF=0.6309;EUR_AF=0.3648;SAS_AF=0.4939;AA=T|||;VT=SNP
6	32984451	rs6936620	A	G	100	PASS	AC=3486;AF=0.696086;AN=5008;NS=2504;DP=17965;EAS_AF=0.5982;AMR_AF=0.5548;AFR_AF=0.8427;EUR_AF=0.6014;SAS_AF=0.7965;AA=G|||;VT=SNP
6	32984788	rs2116264	A	G	100	PASS	AC=675;AF=0.134784;AN=5008;NS=2504;DP=17349;EAS_AF=0.2063;AMR_AF=0.1225;AFR_AF=0.0068;EUR_AF=0.1054;SAS_AF=0.273;AA=A|||;VT=SNP
6	32984989	rs454942	T	C	100	PASS	AC=850;AF=0.169728;AN=5008;NS=2504;DP=20498;EAS_AF=0.3522;AMR_AF=0.1167;AFR_AF=0.0348;EUR_AF=0.2276;SAS_AF=0.1421;AA=T|||;VT=SNP
6	32985052	rs3130604	G	A	100	PASS	AC=4623;AF=0.923123;AN=5008;NS=2504;DP=20261;EAS_AF=0.9752;AMR_AF=0.7305;AFR_AF=0.9834;EUR_AF=0.8718;SAS_AF=0.9775;AA=A|||;VT=SNP
6	32985295	rs3130605	T	C	100	PASS	AC=83;AF=0.0165735;AN=5008;NS=2504;DP=20855;EAS_AF=0;AMR_AF=0.0375;AFR_AF=0.0242;EUR_AF=0.0249;SAS_AF=0;AA=T|||;VT=SNP
6	32985376	rs2395305	A	T	100	PASS	AC=2863;AF=0.571685;AN=5008;NS=2504;DP=20145;EAS_AF=0.5645;AMR_AF=0.4654;AFR_AF=0.6831;EUR_AF=0.4761;SAS_AF=0.6022;AA=A|||;VT=SNP
6	32985413	rs1346932	A	G	100	PASS	AC=2863;AF=0.571685;AN=5008;NS=2504;DP=20137;EAS_AF=0.5645;AMR_AF=0.4654;AFR_AF=0.6831;EUR_AF=0.4761;SAS_AF=0.6022;AA=A|||;VT=SNP
6	32985594	rs11758154	T	C	100	PASS	AC=409;AF=0.0816693;AN=5008;NS=2504;DP=18738;EAS_AF=0.1339;AMR_AF=0.0533;AFR_AF=0.0219;EUR_AF=0.1113;SAS_AF=0.0982;AA=T|||;VT=SNP
6	32985804	rs11755748	C	G	100	PASS	AC=409;AF=0.0816693;AN=5008;NS=2504;DP=21837;EAS_AF=0.1339;AMR_AF=0.0533;AFR_AF=0.0219;EUR_AF=0.1113;SAS_AF=0.0982;AA=C|||;VT=SNP
6	32985835	rs9276996	T	C	100	PASS	AC=3189;AF=0.636781;AN=5008;NS=2504;DP=21634;EAS_AF=0.5903;AMR_AF=0.4971;AFR_AF=0.7678;EUR_AF=0.5119;SAS_AF=0.7352;AA=C|||;VT=SNP
6	32985992	rs4713605	T	A	100	PASS	AC=2393;AF=0.477835;AN=5008;NS=2504;DP=20228;EAS_AF=0.4226;AMR_AF=0.4107;AFR_AF=0.6301;EUR_AF=0.3638;SAS_AF=0.4939;AA=T|||;VT=SNP
6	32986158	rs72858180	C	T	100	PASS	AC=326;AF=0.0650958;AN=5008;NS=2504;DP=20185;EAS_AF=0.0258;AMR_AF=0.0317;AFR_AF=0.0847;EUR_AF=0.0358;SAS_AF=0.1329;AA=T|||;VT=SNP
6	32986447	rs72858181	T	C	100	PASS	AC=326;AF=0.0650958;AN=5008;NS=2504;DP=17449;EAS_AF=0.0258;AMR_AF=0.0317;AFR_AF=0.0847;EUR_AF=0.0358;SAS_AF=0.1329;AA=T|||;VT=SNP
6	32986508	rs115469976	T	C	100	PASS	AC=21;AF=0.00419329;AN=5008;NS=2504;DP=16664;EAS_AF=0;AMR_AF=0.0029;AFR_AF=0.0008;EUR_AF=0.0179;SAS_AF=0;AA=T|||;VT=SNP
6	32986573	rs6457701	A	G	100	PASS	AC=2393;AF=0.477835;AN=5008;NS=2504;DP=16978;EAS_AF=0.4226;AMR_AF=0.4107;AFR_AF=0.6309;EUR_AF=0.3628;SAS_AF=0.4939;AA=A|||;VT=SNP
6	32986677	rs6906636	G	T	100	PASS	AC=2863;AF=0.571685;AN=5008;NS=2504;DP=16998;EAS_AF=0.5635;AMR_AF=0.4654;AFR_AF=0.6831;EUR_AF=0.4771;SAS_AF=0.6022;AA=G|||;VT=SNP
6	32986749	rs419434	G	A	100	PASS	AC=284;AF=0.0567093;AN=5008;NS=2504;DP=15122;EAS_AF=0.001;AMR_AF=0.0793;AFR_AF=0.1316;EUR_AF=0.0537;SAS_AF=0;AA=G|||;VT=SNP
6	32986782	rs3130606	G	A	100	PASS	AC=4623;AF=0.923123;AN=5008;NS=2504;DP=15421;EAS_AF=0.9752;AMR_AF=0.7305;AFR_AF=0.9834;EUR_AF=0.8718;SAS_AF=0.9775;AA=A|||;VT=SNP
6	32986822	rs6906405	A	C	100	PASS	AC=3192;AF=0.63738;AN=5008;NS=2504;DP=16531;EAS_AF=0.5913;AMR_AF=0.4971;AFR_AF=0.7693;EUR_AF=0.5119;SAS_AF=0.7352;AA=C|||;VT=SNP
6	32986835	rs435119	G	C	100	PASS	AC=861;AF=0.171925;AN=5008;NS=2504;DP=17221;EAS_AF=0.3512;AMR_AF=0.1167;AFR_AF=0.0424;EUR_AF=0.2296;SAS_AF=0.1421;AA=G|||;VT=SNP
6	32986957	rs6933782	T	C	100	PASS	AC=3191;AF=0.637181;AN=5008;NS=2504;DP=18337;EAS_AF=0.5903;AMR_AF=0.4971;AFR_AF=0.7693;EUR_AF=0.5119;SAS_AF=0.7352;AA=T|||;VT=SNP
6	32986982	rs71565363	A	G	100	PASS	AC=232;AF=0.0463259;AN=5008;NS=2504;DP=19557;EAS_AF=0.0079;AMR_AF=0.0389;AFR_AF=0.0439;EUR_AF=0.0775;SAS_AF=0.0624;AA=A|||;VT=SNP
6	32986986	rs6933796	T	C	100	PASS	AC=3191;AF=0.637181;AN=5008;NS=2504;DP=19736;EAS_AF=0.5903;AMR_AF=0.4971;AFR_AF=0.7693;EUR_AF=0.5119;SAS_AF=0.7352;AA=C|||;VT=SNP
6	32987110	rs6933989	T	C	100	PASS	AC=3191;AF=0.637181;AN=5008;NS=2504;DP=19866;EAS_AF=0.5903;AMR_AF=0.4971;AFR_AF=0.7693;EUR_AF=0.5119;SAS_AF=0.7352;AA=C|||;VT=SNP
6	32987119	rs149361351	C	G	100	PASS	AC=51;AF=0.0101837;AN=5008;NS=2504;DP=19812;EAS_AF=0.002;AMR_AF=0.0159;AFR_AF=0;EUR_AF=0.0258;SAS_AF=0.0123;AA=c|||;VT=SNP
6	32987160	rs6911659	G	A	100	PASS	AC=3191;AF=0.637181;AN=5008;NS=2504;DP=19125;EAS_AF=0.5903;AMR_AF=0.4971;AFR_AF=0.7693;EUR_AF=0.5119;SAS_AF=0.7352;AA=A|||;VT=SNP
6	32987207	rs445704	A	G	100	PASS	AC=241;AF=0.048123;AN=5008;NS=2504;DP=19204;EAS_AF=0;AMR_AF=0.0749;AFR_AF=0.1029;EUR_AF=0.0527;SAS_AF=0;AA=A|||;VT=SNP
6	32987277	rs3130607	A	G	100	PASS	AC=4623;AF=0.923123;AN=5008;NS=2504;DP=20836;EAS_AF=0.9752;AMR_AF=0.7305;AFR_AF=0.9834;EUR_AF=0.8718;SAS_AF=0.9775;AA=G|||;VT=SNP
6	32987542	rs430188	G	C	100	PASS	AC=241;AF=0.048123;AN=5008;NS=2504;DP=22763;EAS_AF=0;AMR_AF=0.0749;AFR_AF=0.1029;EUR_AF=0.0527;SAS_AF=0;AA=G|||;VT=SNP
6	32987644	rs17220674	G	A	100	PASS	AC=299;AF=0.0597045;AN=5008;NS=2504;DP=23079;EAS_AF=0.0258;AMR_AF=0.0303;AFR_AF=0.0651;EUR_AF=0.0358;SAS_AF=0.1329;AA=G|||;VT=SNP
6	32987737	rs17220681	G	A	100	PASS	AC=232;AF=0.0463259;AN=5008;NS=2504;DP=21670;EAS_AF=0.0079;AMR_AF=0.0389;AFR_AF=0.0439;EUR_AF=0.0775;SAS_AF=0.0624;AA=A|||;VT=SNP
6	32987774	rs423639	C	T	100	PASS	AC=566;AF=0.113019;AN=5008;NS=2504;DP=21582;EAS_AF=0.0258;AMR_AF=0.1066;AFR_AF=0.1868;EUR_AF=0.0885;SAS_AF=0.1329;AA=T|||;VT=SNP
6	32987888	rs17214290	A	G	100	PASS	AC=191;AF=0.038139;AN=5008;NS=2504;DP=21603;EAS_AF=0;AMR_AF=0.0173;AFR_AF=0.1021;EUR_AF=0.0437;SAS_AF=0;AA=A|||;VT=SNP
6	32988049	rs6457702	T	G	100	PASS	AC=3182;AF=0.635383;AN=5008;NS=2504;DP=21963;EAS_AF=0.5982;AMR_AF=0.5086;AFR_AF=0.7405;EUR_AF=0.5557;SAS_AF=0.7035;AA=G|||;VT=SNP
6	32988089	rs17220695	C	T	100	PASS	AC=320;AF=0.0638978;AN=5008;NS=2504;DP=22231;EAS_AF=0.0258;AMR_AF=0.0317;AFR_AF=0.0802;EUR_AF=0.0358;SAS_AF=0.1329;AA=T|||;VT=SNP
6	32988175	rs17214311	G	A	100	PASS	AC=323;AF=0.0644968;AN=5008;NS=2504;DP=20604;EAS_AF=0.0258;AMR_AF=0.0317;AFR_AF=0.0825;EUR_AF=0.0358;SAS_AF=0.1329;AA=G|||;VT=SNP
6	32988197	rs13203549	G	A	100	PASS	AC=227;AF=0.0453275;AN=5008;NS=2504;DP=21035;EAS_AF=0.0079;AMR_AF=0.0389;AFR_AF=0.0401;EUR_AF=0.0775;SAS_AF=0.0624;AA=G|||;VT=SNP
6	32988293	rs13203651	G	A	100	PASS	AC=226;AF=0.0451278;AN=5008;NS=2504;DP=24129;EAS_AF=0.0069;AMR_AF=0.0389;AFR_AF=0.0401;EUR_AF=0.0775;SAS_AF=0.0624;AA=G|||;VT=SNP
6	32988340	rs9296067	C	T	100	PASS	AC=642;AF=0.128195;AN=5008;NS=2504;DP=25708;EAS_AF=0.1538;AMR_AF=0.0692;AFR_AF=0.0923;EUR_AF=0.1362;SAS_AF=0.184;AA=T|||;VT=SNP
6	32988493	rs13203920	G	C	100	PASS	AC=334;AF=0.0666933;AN=5008;NS=2504;DP=20156;EAS_AF=0.0069;AMR_AF=0.0461;AFR_AF=0.1157;EUR_AF=0.0795;SAS_AF=0.0634;AA=G|||;VT=SNP
6	32988588	rs13203715	A	G	100	PASS	AC=550;AF=0.109824;AN=5008;NS=2504;DP=20705;EAS_AF=0.0327;AMR_AF=0.0706;AFR_AF=0.1407;EUR_AF=0.1123;SAS_AF=0.1728;AA=A|||;VT=SNP
6	32988651	rs10456417	T	C	100	PASS	AC=299;AF=0.0597045;AN=5008;NS=2504;DP=21889;EAS_AF=0.0159;AMR_AF=0.0418;AFR_AF=0.1573;EUR_AF=0.0258;SAS_AF=0.0204;AA=T|||;VT=SNP
6	32988695	rs9296068	T	G	100	PASS	AC=2381;AF=0.475439;AN=5008;NS=2504;DP=20973;EAS_AF=0.5099;AMR_AF=0.4006;AFR_AF=0.5635;EUR_AF=0.3549;SAS_AF=0.498;AA=T|||;VT=SNP
6	32988836	rs116599369	G	T	100	PASS	AC=164;AF=0.0327476;AN=5008;NS=2504;DP=19840;EAS_AF=0.0109;AMR_AF=0.0173;AFR_AF=0.0136;EUR_AF=0.0278;SAS_AF=0.0971;AA=G|||;VT=SNP
6	32989041	rs114041630	G	C	100	PASS	AC=281;AF=0.0561102;AN=5008;NS=2504;DP=19932;EAS_AF=0.0109;AMR_AF=0.0231;AFR_AF=0.0976;EUR_AF=0.0298;SAS_AF=0.0971;AA=G|||;VT=SNP
6	32989175	rs35468596	T	G	100	PASS	AC=261;AF=0.0521166;AN=5008;NS=2504;DP=18918;EAS_AF=0.0119;AMR_AF=0.0432;AFR_AF=0.0613;EUR_AF=0.0775;SAS_AF=0.0613;AA=T|||;VT=SNP
6	32989244	rs9276997	A	C	100	PASS	AC=2526;AF=0.504393;AN=5008;NS=2504;DP=21168;EAS_AF=0.5258;AMR_AF=0.4323;AFR_AF=0.4327;EUR_AF=0.4761;SAS_AF=0.6595;AA=A|||;VT=SNP
6	32989278	rs447250	A	G	100	PASS	AC=3085;AF=0.616014;AN=5008;NS=2504;DP=21184;EAS_AF=0.5754;AMR_AF=0.5202;AFR_AF=0.677;EUR_AF=0.5358;SAS_AF=0.726;AA=G|||;VT=SNP
6	32989338	rs115401064	T	G	100	PASS	AC=346;AF=0.0690895;AN=5008;NS=2504;DP=21949;EAS_AF=0.0367;AMR_AF=0.0231;AFR_AF=0.0968;EUR_AF=0.0298;SAS_AF=0.138;AA=T|||;VT=SNP
6	32989436	rs9277000	C	T	100	PASS	AC=251;AF=0.0501198;AN=5008;NS=2504;DP=19452;EAS_AF=0.0119;AMR_AF=0.0648;AFR_AF=0.0023;EUR_AF=0.1213;SAS_AF=0.0706;AA=C|||;VT=SNP
6	32989442	rs115166349	T	C	100	PASS	AC=279;AF=0.0557109;AN=5008;NS=2504;DP=19151;EAS_AF=0.0109;AMR_AF=0.0231;AFR_AF=0.0961;EUR_AF=0.0298;SAS_AF=0.0971;AA=C|||;VT=SNP
6	32989468	rs116692609	T	C	100	PASS	AC=279;AF=0.0557109;AN=5008;NS=2504;DP=18521;EAS_AF=0.0109;AMR_AF=0.0231;AFR_AF=0.0961;EUR_AF=0.0298;SAS_AF=0.0971;AA=T|||;VT=SNP
6	32989477	rs55878651	T	G	100	PASS	AC=279;AF=0.0557109;AN=5008;NS=2504;DP=18379;EAS_AF=0.0109;AMR_AF=0.0231;AFR_AF=0.0961;EUR_AF=0.0298;SAS_AF=0.0971;AA=T|||;VT=SNP
6	32989521	rs3130609	C	T	100	PASS	AC=305;AF=0.0609026;AN=5008;NS=2504;DP=17786;EAS_AF=0.0218;AMR_AF=0.062;AFR_AF=0.1293;EUR_AF=0.0457;SAS_AF=0.0235;AA=C|||;VT=SNP
6	32989522	rs56042736	A	G	100	PASS	AC=543;AF=0.108427;AN=5008;NS=2504;DP=17808;EAS_AF=0.0228;AMR_AF=0.0663;AFR_AF=0.1596;EUR_AF=0.1074;SAS_AF=0.1585;AA=A|||;VT=SNP
6	32989572	rs9277001	G	A	100	PASS	AC=1985;AF=0.396366;AN=5008;NS=2504;DP=18370;EAS_AF=0.504;AMR_AF=0.3674;AFR_AF=0.2738;EUR_AF=0.3678;SAS_AF=0.501;AA=G|||;VT=SNP
6	32989593	rs375824	C	A	100	PASS	AC=194;AF=0.038738;AN=5008;NS=2504;DP=18432;EAS_AF=0.002;AMR_AF=0.0288;AFR_AF=0.118;EUR_AF=0.0129;SAS_AF=0.0031;AA=C|||;VT=SNP
6	32989668	rs56143192	T	C	100	PASS	AC=519;AF=0.103634;AN=5008;NS=2504;DP=21542;EAS_AF=0.1935;AMR_AF=0.1282;AFR_AF=0.0484;EUR_AF=0.0606;SAS_AF=0.1125;AA=T|||;VT=SNP
6	32989725	rs55666945	C	A	100	PASS	AC=278;AF=0.0555112;AN=5008;NS=2504;DP=21154;EAS_AF=0.0109;AMR_AF=0.0231;AFR_AF=0.0961;EUR_AF=0.0298;SAS_AF=0.0961;AA=C|||;VT=SNP
6	32989731	rs112148579	C	A	100	PASS	AC=264;AF=0.0527157;AN=5008;NS=2504;DP=20943;EAS_AF=0.0119;AMR_AF=0.0432;AFR_AF=0.0635;EUR_AF=0.0775;SAS_AF=0.0613;AA=C|||;VT=SNP
6	32989749	rs56410405	A	G	100	PASS	AC=279;AF=0.0557109;AN=5008;NS=2504;DP=20059;EAS_AF=0.0109;AMR_AF=0.0231;AFR_AF=0.0961;EUR_AF=0.0298;SAS_AF=0.0971;AA=G|||;VT=SNP
6	32989838	rs3130610	T	C	100	PASS	AC=306;AF=0.0611022;AN=5008;NS=2504;DP=16952;EAS_AF=0.0228;AMR_AF=0.0605;AFR_AF=0.1293;EUR_AF=0.0467;SAS_AF=0.0235;AA=T|||;VT=SNP
6	32989858	rs414532	G	A	100	PASS	AC=1168;AF=0.233227;AN=5008;NS=2504;DP=16255;EAS_AF=0.2044;AMR_AF=0.1844;AFR_AF=0.3994;EUR_AF=0.0974;SAS_AF=0.2127;AA=G|||;VT=SNP
6	32989971	rs9277003	C	T	100	PASS	AC=1983;AF=0.395966;AN=5008;NS=2504;DP=15138;EAS_AF=0.503;AMR_AF=0.366;AFR_AF=0.2738;EUR_AF=0.3668;SAS_AF=0.502;AA=C|||;VT=SNP
6	32990060	rs3129301	G	T	100	PASS	AC=165;AF=0.0329473;AN=5008;NS=2504;DP=19152;EAS_AF=0;AMR_AF=0.0519;AFR_AF=0.0696;EUR_AF=0.0368;SAS_AF=0;AA=G|||;VT=SNP
6	32990121	rs13197513	T	C	100	PASS	AC=610;AF=0.121805;AN=5008;NS=2504;DP=21267;EAS_AF=0.0476;AMR_AF=0.0663;AFR_AF=0.1604;EUR_AF=0.1083;SAS_AF=0.1994;AA=C|||;VT=SNP
6	32990193	rs6909462	T	A	100	PASS	AC=279;AF=0.0557109;AN=5008;NS=2504;DP=21637;EAS_AF=0.0109;AMR_AF=0.0231;AFR_AF=0.0961;EUR_AF=0.0298;SAS_AF=0.0971;AA=T|||;VT=SNP
6	32990195	rs114545731	G	A	100	PASS	AC=374;AF=0.0746805;AN=5008;NS=2504;DP=21513;EAS_AF=0.0159;AMR_AF=0.0504;AFR_AF=0.1778;EUR_AF=0.0676;SAS_AF=0.0204;AA=G|||;VT=SNP
6	32990481	rs6930052	A	T	100	PASS	AC=345;AF=0.0688898;AN=5008;NS=2504;DP=19245;EAS_AF=0.0357;AMR_AF=0.0231;AFR_AF=0.0968;EUR_AF=0.0298;SAS_AF=0.138;AA=T|||;VT=SNP
6	32990506	rs2082261	G	A	100	PASS	AC=580;AF=0.115815;AN=5008;NS=2504;DP=20513;EAS_AF=0.1935;AMR_AF=0.1412;AFR_AF=0.0832;EUR_AF=0.0656;SAS_AF=0.1135;AA=G|||;VT=SNP
6	32990529	rs433749	T	C	100	PASS	AC=195;AF=0.0389377;AN=5008;NS=2504;DP=21575;EAS_AF=0.002;AMR_AF=0.0288;AFR_AF=0.1188;EUR_AF=0.0129;SAS_AF=0.0031;AA=T|||;VT=SNP
6	32990601	rs2099239	T	C	100	PASS	AC=2248;AF=0.448882;AN=5008;NS=2504;DP=22189;EAS_AF=0.5149;AMR_AF=0.4092;AFR_AF=0.3374;EUR_AF=0.4453;SAS_AF=0.5634;AA=T|||;VT=SNP
6	32990675	rs6930399	A	G	100	PASS	AC=279;AF=0.0557109;AN=5008;NS=2504;DP=18893;EAS_AF=0.0109;AMR_AF=0.0231;AFR_AF=0.0961;EUR_AF=0.0298;SAS_AF=0.0971;AA=A|||;VT=SNP
6	32990701	rs75270549	G	A	100	PASS	AC=272;AF=0.0543131;AN=5008;NS=2504;DP=18049;EAS_AF=0.0188;AMR_AF=0.0432;AFR_AF=0.0635;EUR_AF=0.0785;SAS_AF=0.0613;AA=G|||;VT=SNP
6	32990811	rs6930608	A	G	100	PASS	AC=279;AF=0.0557109;AN=5008;NS=2504;DP=19344;EAS_AF=0.0109;AMR_AF=0.0231;AFR_AF=0.0961;EUR_AF=0.0298;SAS_AF=0.0971;AA=A|||;VT=SNP
6	32990880	rs9277005	A	T	100	PASS	AC=1985;AF=0.396366;AN=5008;NS=2504;DP=21163;EAS_AF=0.504;AMR_AF=0.366;AFR_AF=0.2738;EUR_AF=0.3678;SAS_AF=0.502;AA=A|||;VT=SNP
6	32990970	rs3097648	A	T	100	PASS	AC=567;AF=0.113219;AN=5008;NS=2504;DP=19876;EAS_AF=0.0347;AMR_AF=0.1037;AFR_AF=0.1906;EUR_AF=0.1243;SAS_AF=0.0849;AA=A|||;VT=SNP
6	32991356	rs540066340	T	C	100	PASS	AC=243;AF=0.0485224;AN=5008;NS=2504;DP=13009;EAS_AF=0.003;AMR_AF=0.0418;AFR_AF=0.143;EUR_AF=0.0189;SAS_AF=0.0031;AA=T|||;VT=SNP
6	32991460	rs13216530	A	T	100	PASS	AC=265;AF=0.0529153;AN=5008;NS=2504;DP=16535;EAS_AF=0.0119;AMR_AF=0.0432;AFR_AF=0.0635;EUR_AF=0.0785;SAS_AF=0.0613;AA=A|||;VT=SNP
6	32991505	rs3130166	G	T	100	PASS	AC=4618;AF=0.922125;AN=5008;NS=2504;DP=16215;EAS_AF=0.9772;AMR_AF=0.7248;AFR_AF=0.9826;EUR_AF=0.8708;SAS_AF=0.9765;AA=T|||;VT=SNP
6	32991738	rs13217173	G	T	100	PASS	AC=544;AF=0.108626;AN=5008;NS=2504;DP=17113;EAS_AF=0.0228;AMR_AF=0.0663;AFR_AF=0.1596;EUR_AF=0.1083;SAS_AF=0.1585;AA=T|||;VT=SNP
6	32991777	rs3129300	T	G	100	PASS	AC=302;AF=0.0603035;AN=5008;NS=2504;DP=18460;EAS_AF=0.0228;AMR_AF=0.0605;AFR_AF=0.1271;EUR_AF=0.0457;SAS_AF=0.0235;AA=T|||;VT=SNP
6	32991935	rs114747551	T	C	100	PASS	AC=345;AF=0.0688898;AN=5008;NS=2504;DP=20028;EAS_AF=0.0357;AMR_AF=0.0231;AFR_AF=0.0968;EUR_AF=0.0298;SAS_AF=0.138;AA=T|||;VT=SNP
6	32991987	rs1594470	C	T	100	PASS	AC=371;AF=0.0740815;AN=5008;NS=2504;DP=19787;EAS_AF=0.0159;AMR_AF=0.0504;AFR_AF=0.1755;EUR_AF=0.0676;SAS_AF=0.0204;AA=C|||;VT=SNP
6	32992036	rs9277009	A	T	100	PASS	AC=235;AF=0.0469249;AN=5008;NS=2504;DP=19484;EAS_AF=0.005;AMR_AF=0.0317;AFR_AF=0.112;EUR_AF=0.0278;SAS_AF=0.0327;AA=A|||;VT=SNP
6	32992068	rs9277010	G	A	100	PASS	AC=2593;AF=0.517772;AN=5008;NS=2504;DP=19581;EAS_AF=0.5516;AMR_AF=0.4323;AFR_AF=0.4334;EUR_AF=0.4751;SAS_AF=0.7014;AA=G|||;VT=SNP
6	32992077	rs62407979	C	T	100	PASS	AC=785;AF=0.156749;AN=5008;NS=2504;DP=19803;EAS_AF=0.1944;AMR_AF=0.1556;AFR_AF=0.23;EUR_AF=0.0656;SAS_AF=0.1135;AA=C|||;VT=SNP
6	32992365	rs77388871	A	T	100	PASS	AC=151;AF=0.0301518;AN=5008;NS=2504;DP=21964;EAS_AF=0.005;AMR_AF=0.0144;AFR_AF=0.0673;EUR_AF=0.0149;SAS_AF=0.0327;AA=A|||;VT=SNP
6	32992405	rs3128939	C	A	100	PASS	AC=302;AF=0.0603035;AN=5008;NS=2504;DP=22258;EAS_AF=0.0228;AMR_AF=0.0605;AFR_AF=0.1271;EUR_AF=0.0457;SAS_AF=0.0235;AA=C|||;VT=SNP
6	32992424	rs7738250	G	A	100	PASS	AC=267;AF=0.0533147;AN=5008;NS=2504;DP=21896;EAS_AF=0.0119;AMR_AF=0.0447;AFR_AF=0.0635;EUR_AF=0.0795;SAS_AF=0.0613;AA=G|||;VT=SNP
6	32992589	rs6899881	G	A	100	PASS	AC=2328;AF=0.464856;AN=5008;NS=2504;DP=20502;EAS_AF=0.5397;AMR_AF=0.389;AFR_AF=0.3707;EUR_AF=0.3966;SAS_AF=0.6391;AA=G|||;VT=SNP
6	32992639	rs115342543	A	G	100	PASS	AC=148;AF=0.0295527;AN=5008;NS=2504;DP=20501;EAS_AF=0.0109;AMR_AF=0.0173;AFR_AF=0.0015;EUR_AF=0.0278;SAS_AF=0.0971;AA=A|||;VT=SNP
6	32992942	rs6915538	G	T	100	PASS	AC=1981;AF=0.395567;AN=5008;NS=2504;DP=20334;EAS_AF=0.504;AMR_AF=0.366;AFR_AF=0.2723;EUR_AF=0.3668;SAS_AF=0.501;AA=G|||;VT=SNP
6	32992982	rs427645	G	A	100	PASS	AC=192;AF=0.0383387;AN=5008;NS=2504;DP=19949;EAS_AF=0.002;AMR_AF=0.0288;AFR_AF=0.1157;EUR_AF=0.0129;SAS_AF=0.0041;AA=G|||;VT=SNP
6	32992990	rs6915561	G	A	100	PASS	AC=1983;AF=0.395966;AN=5008;NS=2504;DP=20130;EAS_AF=0.504;AMR_AF=0.366;AFR_AF=0.2738;EUR_AF=0.3668;SAS_AF=0.501;AA=G|||;VT=SNP
6	32993186	rs397576	A	C	100	PASS	AC=195;AF=0.0389377;AN=5008;NS=2504;DP=19242;EAS_AF=0.002;AMR_AF=0.0288;AFR_AF=0.1188;EUR_AF=0.0129;SAS_AF=0.0031;AA=A|||;VT=SNP
6	32993266	rs9277015	G	A	100	PASS	AC=1982;AF=0.395767;AN=5008;NS=2504;DP=20270;EAS_AF=0.503;AMR_AF=0.366;AFR_AF=0.2738;EUR_AF=0.3668;SAS_AF=0.501;AA=G|||;VT=SNP
6	32993381	rs116351417	C	A	100	PASS	AC=279;AF=0.0557109;AN=5008;NS=2504;DP=19044;EAS_AF=0.0109;AMR_AF=0.0231;AFR_AF=0.0961;EUR_AF=0.0298;SAS_AF=0.0971;AA=C|||;VT=SNP
6	32993412	rs114516481	G	A	100	PASS	AC=148;AF=0.0295527;AN=5008;NS=2504;DP=18312;EAS_AF=0.0109;AMR_AF=0.0173;AFR_AF=0.0015;EUR_AF=0.0278;SAS_AF=0.0971;AA=G|||;VT=SNP
6	32993629	rs56258421	G	A	100	PASS	AC=513;AF=0.102436;AN=5008;NS=2504;DP=17546;EAS_AF=0.1925;AMR_AF=0.1254;AFR_AF=0.0484;EUR_AF=0.0577;SAS_AF=0.1125;AA=A|||;VT=SNP
6	32993667	rs9277016	T	C	100	PASS	AC=1982;AF=0.395767;AN=5008;NS=2504;DP=16776;EAS_AF=0.503;AMR_AF=0.366;AFR_AF=0.2738;EUR_AF=0.3668;SAS_AF=0.501;AA=T|||;VT=SNP
6	32993845	rs115706264	T	C	100	PASS	AC=345;AF=0.0688898;AN=5008;NS=2504;DP=17266;EAS_AF=0.0357;AMR_AF=0.0231;AFR_AF=0.0968;EUR_AF=0.0298;SAS_AF=0.138;AA=T|||;VT=SNP
6	32993928	rs114969922	A	G	100	PASS	AC=279;AF=0.0557109;AN=5008;NS=2504;DP=17937;EAS_AF=0.0109;AMR_AF=0.0231;AFR_AF=0.0961;EUR_AF=0.0298;SAS_AF=0.0971;AA=A|||;VT=SNP
6	32994022	rs115770408	A	C	100	PASS	AC=345;AF=0.0688898;AN=5008;NS=2504;DP=18475;EAS_AF=0.0357;AMR_AF=0.0231;AFR_AF=0.0968;EUR_AF=0.0298;SAS_AF=0.138;AA=A|||;VT=SNP
6	32994147	rs9277017	T	A	100	PASS	AC=1177;AF=0.235024;AN=5008;NS=2504;DP=20261;EAS_AF=0.3095;AMR_AF=0.2104;AFR_AF=0.028;EUR_AF=0.3012;SAS_AF=0.3875;AA=T|||;VT=SNP
6	32994389	rs9277018	T	C	100	PASS	AC=1177;AF=0.235024;AN=5008;NS=2504;DP=19778;EAS_AF=0.3095;AMR_AF=0.2104;AFR_AF=0.028;EUR_AF=0.3012;SAS_AF=0.3875;AA=T|||;VT=SNP
6	32994754	rs55937150	A	G	100	PASS	AC=279;AF=0.0557109;AN=5008;NS=2504;DP=18864;EAS_AF=0.0109;AMR_AF=0.0231;AFR_AF=0.0961;EUR_AF=0.0298;SAS_AF=0.0971;AA=A|||;VT=SNP
6	32995081	rs13210472	A	C	100	PASS	AC=278;AF=0.0555112;AN=5008;NS=2504;DP=13088;EAS_AF=0.0109;AMR_AF=0.0331;AFR_AF=0.0953;EUR_AF=0.0338;SAS_AF=0.0859;AA=A|||;VT=SNP
6	32995125	rs9277019	C	G	100	PASS	AC=1990;AF=0.397364;AN=5008;NS=2504;DP=11628;EAS_AF=0.505;AMR_AF=0.3718;AFR_AF=0.2738;EUR_AF=0.3668;SAS_AF=0.5031;AA=C|||;VT=SNP
6	32995451	rs7764190	G	A	100	PASS	AC=198;AF=0.0395367;AN=5008;NS=2504;DP=7162;EAS_AF=0.0109;AMR_AF=0.0331;AFR_AF=0.0393;EUR_AF=0.0567;SAS_AF=0.0562;AA=G|||;VT=SNP
6	32995480	rs183823401	C	G	100	PASS	AC=302;AF=0.0603035;AN=5008;NS=2504;DP=8303;EAS_AF=0.0109;AMR_AF=0.0389;AFR_AF=0.1029;EUR_AF=0.0338;SAS_AF=0.0961;AA=C|||;VT=SNP
6	32995499	rs7763814	A	G	100	PASS	AC=264;AF=0.0527157;AN=5008;NS=2504;DP=6752;EAS_AF=0.0119;AMR_AF=0.0432;AFR_AF=0.0651;EUR_AF=0.0746;SAS_AF=0.0624;AA=A|||;VT=SNP
6	32995525	rs545285299	G	A	100	PASS	AC=27;AF=0.00539137;AN=5008;NS=2504;DP=7467;EAS_AF=0.001;AMR_AF=0.0029;AFR_AF=0.0061;EUR_AF=0.0159;SAS_AF=0;AA=-|||;VT=SNP
6	32995616	rs9277022	C	G	100	PASS	AC=1976;AF=0.394569;AN=5008;NS=2504;DP=12176;EAS_AF=0.5069;AMR_AF=0.3573;AFR_AF=0.2731;EUR_AF=0.3628;SAS_AF=0.502;AA=G|||;VT=SNP
6	32995863	rs6933319	C	T	100	PASS	AC=365;AF=0.0728834;AN=5008;NS=2504;DP=19088;EAS_AF=0.0357;AMR_AF=0.0346;AFR_AF=0.0968;EUR_AF=0.0427;SAS_AF=0.137;AA=C|||;VT=SNP
6	32995962	rs3128941	C	T	100	PASS	AC=2897;AF=0.578474;AN=5008;NS=2504;DP=20436;EAS_AF=0.5774;AMR_AF=0.4957;AFR_AF=0.5628;EUR_AF=0.5179;SAS_AF=0.7219;AA=T|||;VT=SNP
6	32996014	rs6933546	C	T	100	PASS	AC=2001;AF=0.399561;AN=5008;NS=2504;DP=21474;EAS_AF=0.5208;AMR_AF=0.3573;AFR_AF=0.2738;EUR_AF=0.3628;SAS_AF=0.5123;AA=C|||;VT=SNP
6	32996217	rs6934257	G	A	100	PASS	AC=2356;AF=0.470447;AN=5008;NS=2504;DP=21331;EAS_AF=0.5565;AMR_AF=0.3905;AFR_AF=0.3707;EUR_AF=0.3966;SAS_AF=0.6493;AA=A|||;VT=SNP
6	32996295	rs6913838	T	C	100	PASS	AC=2559;AF=0.510982;AN=5008;NS=2504;DP=21225;EAS_AF=0.5615;AMR_AF=0.4193;AFR_AF=0.4599;EUR_AF=0.4235;SAS_AF=0.683;AA=C|||;VT=SNP
6	32996350	rs443623	A	T	100	PASS	AC=922;AF=0.184105;AN=5008;NS=2504;DP=21647;EAS_AF=0.377;AMR_AF=0.121;AFR_AF=0.0129;EUR_AF=0.2465;SAS_AF=0.1973;AA=A|||;VT=SNP
6	32996600	rs13215763	G	C	100	PASS	AC=263;AF=0.052516;AN=5008;NS=2504;DP=15921;EAS_AF=0.0119;AMR_AF=0.0447;AFR_AF=0.0635;EUR_AF=0.0755;SAS_AF=0.0613;AA=G|||;VT=SNP
6	32996802	rs9469323	C	T	100	PASS	AC=829;AF=0.165535;AN=5008;NS=2504;DP=7077;EAS_AF=0.0298;AMR_AF=0.1239;AFR_AF=0.3593;EUR_AF=0.1541;SAS_AF=0.0849;AA=C|||;VT=SNP
6	32996999	rs114132738	G	A	100	PASS	AC=372;AF=0.0742812;AN=5008;NS=2504;DP=14865;EAS_AF=0.0159;AMR_AF=0.0504;AFR_AF=0.1778;EUR_AF=0.0656;SAS_AF=0.0204;AA=G|||;VT=SNP
6	32997550	rs17220730	G	T	100	PASS	AC=31;AF=0.0061901;AN=5008;NS=2504;DP=20368;EAS_AF=0.001;AMR_AF=0.0043;AFR_AF=0.0076;EUR_AF=0.0169;SAS_AF=0;AA=G|||;VT=SNP
6	32997577	rs3135196	A	C	100	PASS	AC=4616;AF=0.921725;AN=5008;NS=2504;DP=19763;EAS_AF=0.9772;AMR_AF=0.7248;AFR_AF=0.9826;EUR_AF=0.8688;SAS_AF=0.9765;AA=C|||;VT=SNP
6	32997629	rs17214345	C	G	100	PASS	AC=264;AF=0.0527157;AN=5008;NS=2504;DP=19473;EAS_AF=0.0119;AMR_AF=0.0447;AFR_AF=0.0643;EUR_AF=0.0755;SAS_AF=0.0613;AA=C|||;VT=SNP
6	32997674	rs6920606	T	C	100	PASS	AC=2629;AF=0.52496;AN=5008;NS=2504;DP=20451;EAS_AF=0.5764;AMR_AF=0.4352;AFR_AF=0.4349;EUR_AF=0.4732;SAS_AF=0.7106;AA=C|||;VT=SNP
6	32997871	rs9277023	C	T	100	PASS	AC=2172;AF=0.433706;AN=5008;NS=2504;DP=17801;EAS_AF=0.5397;AMR_AF=0.3818;AFR_AF=0.2821;EUR_AF=0.3936;SAS_AF=0.6074;AA=C|||;VT=SNP
6	32997877	rs9277024	T	A	100	PASS	AC=2171;AF=0.433506;AN=5008;NS=2504;DP=18081;EAS_AF=0.5407;AMR_AF=0.379;AFR_AF=0.2821;EUR_AF=0.3936;SAS_AF=0.6074;AA=T|||;VT=SNP
6	32998114	rs9277025	T	C	100	PASS	AC=2546;AF=0.508387;AN=5008;NS=2504;DP=17726;EAS_AF=0.5724;AMR_AF=0.4121;AFR_AF=0.407;EUR_AF=0.4513;SAS_AF=0.7065;AA=C|||;VT=SNP
6	32998121	rs9277026	G	A	100	PASS	AC=2136;AF=0.426518;AN=5008;NS=2504;DP=17856;EAS_AF=0.5367;AMR_AF=0.3718;AFR_AF=0.2829;EUR_AF=0.3688;SAS_AF=0.6053;AA=G|||;VT=SNP
6	32998238	rs9277027	A	G	100	PASS	AC=1137;AF=0.227037;AN=5008;NS=2504;DP=18778;EAS_AF=0.3085;AMR_AF=0.1844;AFR_AF=0.028;EUR_AF=0.2714;SAS_AF=0.3967;AA=A|||;VT=SNP
6	32998413	rs66498418	A	T	100	PASS	AC=168;AF=0.0335463;AN=5008;NS=2504;DP=19688;EAS_AF=0.0109;AMR_AF=0.0274;AFR_AF=0.0091;EUR_AF=0.0318;SAS_AF=0.0961;AA=A|||;VT=SNP
6	32998549	rs77523675	T	C	100	PASS	AC=543;AF=0.108427;AN=5008;NS=2504;DP=19877;EAS_AF=0.2163;AMR_AF=0.1311;AFR_AF=0.0484;EUR_AF=0.0606;SAS_AF=0.1115;AA=T|||;VT=SNP
6	32998564	rs1431396	C	T	100	PASS	AC=2016;AF=0.402556;AN=5008;NS=2504;DP=20054;EAS_AF=0.3938;AMR_AF=0.2896;AFR_AF=0.5726;EUR_AF=0.4076;SAS_AF=0.2566;AA=C|||;VT=SNP
6	32998729	rs3130171	T	C	100	PASS	AC=2016;AF=0.402556;AN=5008;NS=2504;DP=19646;EAS_AF=0.3938;AMR_AF=0.2882;AFR_AF=0.5734;EUR_AF=0.4076;SAS_AF=0.2566;AA=T|||;VT=SNP
6	32998806	rs9277029	C	T	100	PASS	AC=1066;AF=0.212859;AN=5008;NS=2504;DP=19000;EAS_AF=0.2867;AMR_AF=0.183;AFR_AF=0.0234;EUR_AF=0.2694;SAS_AF=0.3558;AA=C|||;VT=SNP
6	32998881	rs34509541	T	C	100	PASS	AC=426;AF=0.0850639;AN=5008;NS=2504;DP=18726;EAS_AF=0.0446;AMR_AF=0.0504;AFR_AF=0.1195;EUR_AF=0.0775;SAS_AF=0.1125;AA=T|||;VT=SNP
6	32998967	rs387237	G	T	100	PASS	AC=515;AF=0.102835;AN=5008;NS=2504;DP=19364;EAS_AF=0.005;AMR_AF=0.0836;AFR_AF=0.2587;EUR_AF=0.0616;SAS_AF=0.0491;AA=G|||;VT=SNP
6	32999222	rs114649937	T	C	100	PASS	AC=361;AF=0.0720847;AN=5008;NS=2504;DP=16918;EAS_AF=0.0198;AMR_AF=0.0504;AFR_AF=0.1195;EUR_AF=0.0775;SAS_AF=0.0716;AA=t|||;VT=SNP
6	32999330	rs3135195	T	G	100	PASS	AC=256;AF=0.0511182;AN=5008;NS=2504;DP=15335;EAS_AF=0;AMR_AF=0.0533;AFR_AF=0.1362;EUR_AF=0.0388;SAS_AF=0;AA=t|||;VT=SNP
6	32999914	rs3097681	A	G	100	PASS	AC=337;AF=0.0672923;AN=5008;NS=2504;DP=18513;EAS_AF=0.0109;AMR_AF=0.0764;AFR_AF=0.0825;EUR_AF=0.0686;SAS_AF=0.0971;AA=a|||;VT=SNP
6	32999960	rs3097680	C	T	100	PASS	AC=167;AF=0.0333466;AN=5008;NS=2504;DP=18082;EAS_AF=0;AMR_AF=0.049;AFR_AF=0.0726;EUR_AF=0.0368;SAS_AF=0;AA=c|||;VT=SNP
6	32999983	rs6914671	A	G	100	PASS	AC=485;AF=0.096845;AN=5008;NS=2504;DP=17387;EAS_AF=0.1062;AMR_AF=0.1398;AFR_AF=0.1059;EUR_AF=0.0716;SAS_AF=0.0706;AA=a|||;VT=SNP
6	32999991	rs138996298	G	T	100	PASS	AC=61;AF=0.0121805;AN=5008;NS=2504;DP=17085;EAS_AF=0.006;AMR_AF=0.0173;AFR_AF=0;EUR_AF=0.0129;SAS_AF=0.0307;AA=g|||;VT=SNP
6	33000135	rs34822845	G	A	100	PASS	AC=360;AF=0.071885;AN=5008;NS=2504;DP=15794;EAS_AF=0.0446;AMR_AF=0.0476;AFR_AF=0.0711;EUR_AF=0.0775;SAS_AF=0.1125;AA=g|||;VT=SNP
6	33000143	rs493835	A	G	100	PASS	AC=1737;AF=0.346845;AN=5008;NS=2504;DP=15739;EAS_AF=0.1706;AMR_AF=0.3228;AFR_AF=0.6172;EUR_AF=0.2763;SAS_AF=0.2526;AA=N|||;VT=SNP
6	33000150	rs493158	C	T	100	PASS	AC=1376;AF=0.27476;AN=5008;NS=2504;DP=15718;EAS_AF=0.126;AMR_AF=0.2752;AFR_AF=0.5461;EUR_AF=0.1988;SAS_AF=0.1391;AA=c|||;VT=SNP
6	33000207	rs9277035	A	G	100	PASS	AC=1163;AF=0.232228;AN=5008;NS=2504;DP=16580;EAS_AF=0.3105;AMR_AF=0.1844;AFR_AF=0.0446;EUR_AF=0.2734;SAS_AF=0.3967;AA=a|||;VT=SNP
6	33000435	rs9277036	T	G	100	PASS	AC=485;AF=0.096845;AN=5008;NS=2504;DP=16713;EAS_AF=0.1062;AMR_AF=0.1398;AFR_AF=0.1059;EUR_AF=0.0726;SAS_AF=0.0695;AA=t|||;VT=SNP
6	33000554	rs409443	C	T	100	PASS	AC=231;AF=0.0461262;AN=5008;NS=2504;DP=13925;EAS_AF=0.003;AMR_AF=0.0231;AFR_AF=0.1089;EUR_AF=0.0199;SAS_AF=0.0491;AA=N|||;VT=SNP
6	33000686	rs13202658	G	A	100	PASS	AC=360;AF=0.071885;AN=5008;NS=2504;DP=15771;EAS_AF=0.0446;AMR_AF=0.0476;AFR_AF=0.0711;EUR_AF=0.0775;SAS_AF=0.1125;AA=a|||;VT=SNP
6	33000749	rs66886911	T	C	100	PASS	AC=107;AF=0.0213658;AN=5008;NS=2504;DP=17099;EAS_AF=0.0109;AMR_AF=0.0274;AFR_AF=0;EUR_AF=0.0298;SAS_AF=0.0481;AA=t|||;VT=SNP
6	33001066	rs427809	A	T	100	PASS	AC=1736;AF=0.346645;AN=5008;NS=2504;DP=15145;EAS_AF=0.1706;AMR_AF=0.3228;AFR_AF=0.6172;EUR_AF=0.2763;SAS_AF=0.2515;AA=-|||;VT=SNP
6	33001355	rs9277038	G	A	100	PASS	AC=859;AF=0.171526;AN=5008;NS=2504;DP=18500;EAS_AF=0.122;AMR_AF=0.1888;AFR_AF=0.2867;EUR_AF=0.1372;SAS_AF=0.09;AA=g|||;VT=SNP
6	33001423	rs13192294	T	C	100	PASS	AC=295;AF=0.0589058;AN=5008;NS=2504;DP=17149;EAS_AF=0.0198;AMR_AF=0.0476;AFR_AF=0.0711;EUR_AF=0.0775;SAS_AF=0.0716;AA=t|||;VT=SNP
6	33001488	rs380468	A	G	100	PASS	AC=1736;AF=0.346645;AN=5008;NS=2504;DP=16167;EAS_AF=0.1706;AMR_AF=0.3228;AFR_AF=0.6172;EUR_AF=0.2763;SAS_AF=0.2515;AA=N|||;VT=SNP
6	33001576	rs116136354	A	C	100	PASS	AC=25;AF=0.00499201;AN=5008;NS=2504;DP=16087;EAS_AF=0.001;AMR_AF=0.0043;AFR_AF=0.003;EUR_AF=0.0169;SAS_AF=0;AA=N|||;VT=SNP
6	33001735	rs429073	T	C	100	PASS	AC=1376;AF=0.27476;AN=5008;NS=2504;DP=17282;EAS_AF=0.126;AMR_AF=0.2752;AFR_AF=0.5461;EUR_AF=0.1988;SAS_AF=0.1391;AA=-|||;VT=SNP
6	33001771	rs34493748	T	C	100	PASS	AC=108;AF=0.0215655;AN=5008;NS=2504;DP=17171;EAS_AF=0.0109;AMR_AF=0.0288;AFR_AF=0;EUR_AF=0.0298;SAS_AF=0.0481;AA=A|||;VT=SNP
6	33001888	rs379057	A	G	100	PASS	AC=517;AF=0.103235;AN=5008;NS=2504;DP=15184;EAS_AF=0.004;AMR_AF=0.0865;AFR_AF=0.2595;EUR_AF=0.0616;SAS_AF=0.0491;AA=-|||;VT=SNP
6	33001942	rs451923	C	T	100	PASS	AC=517;AF=0.103235;AN=5008;NS=2504;DP=16201;EAS_AF=0.004;AMR_AF=0.0865;AFR_AF=0.2595;EUR_AF=0.0616;SAS_AF=0.0491;AA=-|||;VT=SNP
6	33002105	rs410179	T	A	100	PASS	AC=1735;AF=0.346446;AN=5008;NS=2504;DP=17433;EAS_AF=0.1696;AMR_AF=0.3228;AFR_AF=0.6172;EUR_AF=0.2763;SAS_AF=0.2515;AA=-|||;VT=SNP
6	33002162	rs449676	C	T	100	PASS	AC=518;AF=0.103435;AN=5008;NS=2504;DP=18036;EAS_AF=0.004;AMR_AF=0.0865;AFR_AF=0.2595;EUR_AF=0.0626;SAS_AF=0.0491;AA=-|||;VT=SNP
6	33002354	rs3128943	C	T	100	PASS	AC=4612;AF=0.920927;AN=5008;NS=2504;DP=17835;EAS_AF=0.9772;AMR_AF=0.7176;AFR_AF=0.9834;EUR_AF=0.8688;SAS_AF=0.9765;AA=T|||;VT=SNP
6	33002650	rs71565365	G	A	100	PASS	AC=297;AF=0.0593051;AN=5008;NS=2504;DP=17607;EAS_AF=0.0198;AMR_AF=0.0476;AFR_AF=0.0719;EUR_AF=0.0785;SAS_AF=0.0716;AA=G|||;VT=SNP
6	33002929	rs74567690	T	C	100	PASS	AC=258;AF=0.0515176;AN=5008;NS=2504;DP=15751;EAS_AF=0.1012;AMR_AF=0.1066;AFR_AF=0.0015;EUR_AF=0.0447;SAS_AF=0.0358;AA=t|||;VT=SNP
6	33003065	rs2858458	T	C	100	PASS	AC=1736;AF=0.346645;AN=5008;NS=2504;DP=18022;EAS_AF=0.1706;AMR_AF=0.3228;AFR_AF=0.6172;EUR_AF=0.2763;SAS_AF=0.2515;AA=T|||;VT=SNP
6	33003119	rs6914052	C	T	100	PASS	AC=377;AF=0.0752796;AN=5008;NS=2504;DP=17916;EAS_AF=0.0159;AMR_AF=0.0519;AFR_AF=0.1808;EUR_AF=0.0656;SAS_AF=0.0204;AA=A|||;VT=SNP
6	33003120	rs3128944	A	G	100	PASS	AC=1736;AF=0.346645;AN=5008;NS=2504;DP=17920;EAS_AF=0.1706;AMR_AF=0.3228;AFR_AF=0.6172;EUR_AF=0.2763;SAS_AF=0.2515;AA=G|||;VT=SNP
6	33003562	rs423196	T	C	100	PASS	AC=1373;AF=0.274161;AN=5008;NS=2504;DP=17787;EAS_AF=0.126;AMR_AF=0.2752;AFR_AF=0.5461;EUR_AF=0.1958;SAS_AF=0.1391;AA=T|||;VT=SNP
6	33003687	rs448733	C	A	100	PASS	AC=517;AF=0.103235;AN=5008;NS=2504;DP=20199;EAS_AF=0.004;AMR_AF=0.0865;AFR_AF=0.2595;EUR_AF=0.0616;SAS_AF=0.0491;AA=C|||;VT=SNP
6	33003745	rs3097656	C	T	100	PASS	AC=256;AF=0.0511182;AN=5008;NS=2504;DP=20024;EAS_AF=0;AMR_AF=0.0533;AFR_AF=0.1362;EUR_AF=0.0388;SAS_AF=0;AA=C|||;VT=SNP
6	33004230	rs382198	T	C	100	PASS	AC=1736;AF=0.346645;AN=5008;NS=2504;DP=19607;EAS_AF=0.1706;AMR_AF=0.3242;AFR_AF=0.6165;EUR_AF=0.2763;SAS_AF=0.2515;AA=C|||;VT=SNP
6	33004287	rs13205699	G	A	100	PASS	AC=364;AF=0.0726837;AN=5008;NS=2504;DP=19014;EAS_AF=0.0476;AMR_AF=0.0476;AFR_AF=0.0719;EUR_AF=0.0775;SAS_AF=0.1125;AA=G|||;VT=SNP
6	33004387	rs763469	A	G	100	PASS	AC=4611;AF=0.920727;AN=5008;NS=2504;DP=15888;EAS_AF=0.9772;AMR_AF=0.7176;AFR_AF=0.9834;EUR_AF=0.8678;SAS_AF=0.9765;AA=G|||;VT=SNP
6	33004427	rs141112	T	C	100	PASS	AC=1735;AF=0.346446;AN=5008;NS=2504;DP=16168;EAS_AF=0.1706;AMR_AF=0.3228;AFR_AF=0.6165;EUR_AF=0.2763;SAS_AF=0.2515;AA=T|||;VT=SNP
6	33004669	rs35053590	G	A	100	PASS	AC=170;AF=0.0339457;AN=5008;NS=2504;DP=14349;EAS_AF=0.0109;AMR_AF=0.0274;AFR_AF=0.0098;EUR_AF=0.0318;SAS_AF=0.0971;AA=G|||;VT=SNP
6	33004917	rs414564	T	C	100	PASS	AC=518;AF=0.103435;AN=5008;NS=2504;DP=15986;EAS_AF=0.004;AMR_AF=0.0879;AFR_AF=0.2595;EUR_AF=0.0616;SAS_AF=0.0491;AA=T|||;VT=SNP
6	33004935	rs444821	C	T	100	PASS	AC=1735;AF=0.346446;AN=5008;NS=2504;DP=15938;EAS_AF=0.1706;AMR_AF=0.3228;AFR_AF=0.6165;EUR_AF=0.2763;SAS_AF=0.2515;AA=C|||;VT=SNP
6	33005070	rs34228538	G	A	100	PASS	AC=359;AF=0.0716853;AN=5008;NS=2504;DP=15639;EAS_AF=0.0446;AMR_AF=0.0476;AFR_AF=0.0703;EUR_AF=0.0775;SAS_AF=0.1125;AA=G|||;VT=SNP
6	33005208	rs439852	C	T	100	PASS	AC=1735;AF=0.346446;AN=5008;NS=2504;DP=20678;EAS_AF=0.1706;AMR_AF=0.3228;AFR_AF=0.6165;EUR_AF=0.2763;SAS_AF=0.2515;AA=C|||;VT=SNP
6	33005273	rs412065	G	A	100	PASS	AC=1735;AF=0.346446;AN=5008;NS=2504;DP=20005;EAS_AF=0.1706;AMR_AF=0.3228;AFR_AF=0.6165;EUR_AF=0.2763;SAS_AF=0.2515;AA=A|||;VT=SNP
6	33005335	rs1431397	T	A	100	PASS	AC=861;AF=0.171925;AN=5008;NS=2504;DP=18378;EAS_AF=0.124;AMR_AF=0.1888;AFR_AF=0.2867;EUR_AF=0.1372;SAS_AF=0.09;AA=T|||;VT=SNP
6	33005338	rs1431398	G	A	100	PASS	AC=861;AF=0.171925;AN=5008;NS=2504;DP=18325;EAS_AF=0.123;AMR_AF=0.1888;AFR_AF=0.2867;EUR_AF=0.1382;SAS_AF=0.09;AA=A|||;VT=SNP
6	33005373	rs13209944	C	T	100	PASS	AC=293;AF=0.0585064;AN=5008;NS=2504;DP=18433;EAS_AF=0.0198;AMR_AF=0.0476;AFR_AF=0.0703;EUR_AF=0.0775;SAS_AF=0.0706;AA=C|||;VT=SNP
6	33005472	rs452156	A	G	100	PASS	AC=1735;AF=0.346446;AN=5008;NS=2504;DP=17032;EAS_AF=0.1706;AMR_AF=0.3228;AFR_AF=0.6165;EUR_AF=0.2763;SAS_AF=0.2515;AA=A|||;VT=SNP
6	33005564	rs383295	A	G	100	PASS	AC=1735;AF=0.346446;AN=5008;NS=2504;DP=20096;EAS_AF=0.1706;AMR_AF=0.3228;AFR_AF=0.6165;EUR_AF=0.2763;SAS_AF=0.2515;AA=A|||;VT=SNP
6	33005600	rs379569	G	A	100	PASS	AC=1735;AF=0.346446;AN=5008;NS=2504;DP=20288;EAS_AF=0.1706;AMR_AF=0.3228;AFR_AF=0.6165;EUR_AF=0.2763;SAS_AF=0.2515;AA=G|||;VT=SNP
6	33005644	rs406477	T	C	100	PASS	AC=1376;AF=0.27476;AN=5008;NS=2504;DP=20953;EAS_AF=0.126;AMR_AF=0.2752;AFR_AF=0.5461;EUR_AF=0.1988;SAS_AF=0.1391;AA=T|||;VT=SNP
6	33005689	rs426523	C	T	100	PASS	AC=1735;AF=0.346446;AN=5008;NS=2504;DP=21325;EAS_AF=0.1706;AMR_AF=0.3228;AFR_AF=0.6165;EUR_AF=0.2763;SAS_AF=0.2515;AA=c|||;VT=SNP
6	33005932	rs9277052	T	C	100	PASS	AC=1218;AF=0.243211;AN=5008;NS=2504;DP=20982;EAS_AF=0.1667;AMR_AF=0.2363;AFR_AF=0.357;EUR_AF=0.2147;SAS_AF=0.2025;AA=T|||;VT=SNP
6	33005998	rs36121920	C	T	100	PASS	AC=170;AF=0.0339457;AN=5008;NS=2504;DP=20734;EAS_AF=0.0109;AMR_AF=0.0274;AFR_AF=0.0098;EUR_AF=0.0318;SAS_AF=0.0971;AA=C|||;VT=SNP
6	33006222	rs9277053	G	A	100	PASS	AC=1154;AF=0.230431;AN=5008;NS=2504;DP=20851;EAS_AF=0.3105;AMR_AF=0.1859;AFR_AF=0.0287;EUR_AF=0.2744;SAS_AF=0.407;AA=G|||;VT=SNP
6	33006252	rs3097657	T	C	100	PASS	AC=157;AF=0.0313498;AN=5008;NS=2504;DP=21146;EAS_AF=0;AMR_AF=0.049;AFR_AF=0.0651;EUR_AF=0.0368;SAS_AF=0;AA=T|||;VT=SNP
6	33006338	rs3128946	A	G	100	PASS	AC=4604;AF=0.919329;AN=5008;NS=2504;DP=22059;EAS_AF=0.9772;AMR_AF=0.7161;AFR_AF=0.9834;EUR_AF=0.8688;SAS_AF=0.9693;AA=T|||;VT=SNP
6	33006410	rs9277054	G	A	100	PASS	AC=859;AF=0.171526;AN=5008;NS=2504;DP=21206;EAS_AF=0.122;AMR_AF=0.1888;AFR_AF=0.2867;EUR_AF=0.1372;SAS_AF=0.09;AA=G|||;VT=SNP
6	33006796	rs34381517	C	T	100	PASS	AC=296;AF=0.0591054;AN=5008;NS=2504;DP=18087;EAS_AF=0.0198;AMR_AF=0.0476;AFR_AF=0.0711;EUR_AF=0.0785;SAS_AF=0.0716;AA=C|||;VT=SNP
6	33006869	rs663310	T	C	100	PASS	AC=1736;AF=0.346645;AN=5008;NS=2504;DP=17001;EAS_AF=0.1706;AMR_AF=0.3228;AFR_AF=0.6172;EUR_AF=0.2763;SAS_AF=0.2515;AA=C|||;VT=SNP
6	33007019	rs434610	C	T	100	PASS	AC=261;AF=0.0521166;AN=5008;NS=2504;DP=16867;EAS_AF=0.004;AMR_AF=0.0331;AFR_AF=0.1233;EUR_AF=0.0229;SAS_AF=0.0491;AA=C|||;VT=SNP
6	33007111	rs410763	G	A	100	PASS	AC=245;AF=0.0489217;AN=5008;NS=2504;DP=16922;EAS_AF=0.003;AMR_AF=0.0317;AFR_AF=0.115;EUR_AF=0.0199;SAS_AF=0.0491;AA=G|||;VT=SNP
6	33007192	rs393906	T	C	100	PASS	AC=1736;AF=0.346645;AN=5008;NS=2504;DP=18453;EAS_AF=0.1706;AMR_AF=0.3228;AFR_AF=0.6172;EUR_AF=0.2763;SAS_AF=0.2515;AA=T|||;VT=SNP
6	33007297	rs395089	T	C	100	PASS	AC=517;AF=0.103235;AN=5008;NS=2504;DP=18814;EAS_AF=0.004;AMR_AF=0.0865;AFR_AF=0.2595;EUR_AF=0.0616;SAS_AF=0.0491;AA=T|||;VT=SNP
6	33007321	rs434075	C	T	100	PASS	AC=1736;AF=0.346645;AN=5008;NS=2504;DP=18880;EAS_AF=0.1706;AMR_AF=0.3228;AFR_AF=0.6172;EUR_AF=0.2763;SAS_AF=0.2515;AA=T|||;VT=SNP
6	33007639	rs7755863	T	A	100	PASS	AC=360;AF=0.071885;AN=5008;NS=2504;DP=20304;EAS_AF=0.0446;AMR_AF=0.0476;AFR_AF=0.0711;EUR_AF=0.0775;SAS_AF=0.1125;AA=T|||;VT=SNP
6	33007641	rs3135199	C	G	100	PASS	AC=256;AF=0.0511182;AN=5008;NS=2504;DP=20277;EAS_AF=0;AMR_AF=0.0533;AFR_AF=0.1362;EUR_AF=0.0388;SAS_AF=0;AA=C|||;VT=SNP
6	33007752	rs7774158	C	A	100	PASS	AC=1601;AF=0.319688;AN=5008;NS=2504;DP=20930;EAS_AF=0.3552;AMR_AF=0.2363;AFR_AF=0.1641;EUR_AF=0.3519;SAS_AF=0.5194;AA=A|||;VT=SNP
6	33007891	rs66732790	G	A	100	PASS	AC=160;AF=0.0319489;AN=5008;NS=2504;DP=21454;EAS_AF=0.0109;AMR_AF=0.0274;AFR_AF=0.0023;EUR_AF=0.0318;SAS_AF=0.0971;AA=G|||;VT=SNP
6	33008521	rs9277057	C	T	100	PASS	AC=1412;AF=0.281949;AN=5008;NS=2504;DP=12917;EAS_AF=0.3214;AMR_AF=0.2161;AFR_AF=0.1036;EUR_AF=0.3062;SAS_AF=0.5041;AA=T|||;VT=SNP
6	33008546	rs441576	A	G	100	PASS	AC=2288;AF=0.456869;AN=5008;NS=2504;DP=13497;EAS_AF=0.37;AMR_AF=0.3501;AFR_AF=0.4334;EUR_AF=0.4453;SAS_AF=0.6656;AA=G|||;VT=SNP
6	33008873	rs9277059	T	C	100	PASS	AC=1412;AF=0.281949;AN=5008;NS=2504;DP=16492;EAS_AF=0.3214;AMR_AF=0.2161;AFR_AF=0.1036;EUR_AF=0.3062;SAS_AF=0.5041;AA=T|||;VT=SNP
6	33009005	rs13196172	A	G	100	PASS	AC=295;AF=0.0589058;AN=5008;NS=2504;DP=15189;EAS_AF=0.0198;AMR_AF=0.0476;AFR_AF=0.0711;EUR_AF=0.0775;SAS_AF=0.0716;AA=A|||;VT=SNP
6	33009174	rs2395306	A	T	100	PASS	AC=1133;AF=0.226238;AN=5008;NS=2504;DP=13787;EAS_AF=0.373;AMR_AF=0.1571;AFR_AF=0.1331;EUR_AF=0.2823;SAS_AF=0.1922;AA=A|||;VT=SNP
6	33009352	rs419121	A	T	100	PASS	AC=262;AF=0.0523163;AN=5008;NS=2504;DP=11620;EAS_AF=0.005;AMR_AF=0.0331;AFR_AF=0.1233;EUR_AF=0.0229;SAS_AF=0.0491;AA=A|||;VT=SNP
6	33009422	rs3097658	A	G	100	PASS	AC=4612;AF=0.920927;AN=5008;NS=2504;DP=10637;EAS_AF=0.9772;AMR_AF=0.7176;AFR_AF=0.9834;EUR_AF=0.8688;SAS_AF=0.9765;AA=G|||;VT=SNP
6	33009857	rs435988	A	G	100	PASS	AC=245;AF=0.0489217;AN=5008;NS=2504;DP=8273;EAS_AF=0.003;AMR_AF=0.0317;AFR_AF=0.115;EUR_AF=0.0199;SAS_AF=0.0491;AA=A|||;VT=SNP
6	33010055	rs9277071	T	C	100	PASS	AC=1412;AF=0.281949;AN=5008;NS=2504;DP=12767;EAS_AF=0.3214;AMR_AF=0.2161;AFR_AF=0.1029;EUR_AF=0.3062;SAS_AF=0.5051;AA=T|||;VT=SNP
6	33010091	rs115674093	T	G	100	PASS	AC=45;AF=0.00898562;AN=5008;NS=2504;DP=14180;EAS_AF=0.005;AMR_AF=0.0231;AFR_AF=0;EUR_AF=0.0219;SAS_AF=0.002;AA=T|||;VT=SNP
6	33010407	rs147926086	G	A	100	PASS	AC=34;AF=0.00678914;AN=5008;NS=2504;DP=18191;EAS_AF=0;AMR_AF=0.0173;AFR_AF=0;EUR_AF=0.0149;SAS_AF=0.0072;AA=G|||;VT=SNP
6	33010482	rs141795049	G	C	100	PASS	AC=245;AF=0.0489217;AN=5008;NS=2504;DP=20515;EAS_AF=0.003;AMR_AF=0.0317;AFR_AF=0.115;EUR_AF=0.0199;SAS_AF=0.0491;AA=G|||;VT=SNP
6	33010602	rs9277072	G	A	100	PASS	AC=1773;AF=0.354034;AN=5008;NS=2504;DP=20031;EAS_AF=0.3661;AMR_AF=0.2637;AFR_AF=0.1747;EUR_AF=0.3837;SAS_AF=0.6176;AA=A|||;VT=SNP
6	33010627	rs35422538	T	C	100	PASS	AC=295;AF=0.0589058;AN=5008;NS=2504;DP=20144;EAS_AF=0.0198;AMR_AF=0.0476;AFR_AF=0.0711;EUR_AF=0.0775;SAS_AF=0.0716;AA=T|||;VT=SNP
6	33011133	rs401348	T	C	100	PASS	AC=158;AF=0.0315495;AN=5008;NS=2504;DP=18380;EAS_AF=0.0159;AMR_AF=0.0202;AFR_AF=0.0045;EUR_AF=0.0845;SAS_AF=0.0378;AA=T|||;VT=SNP
6	33011165	rs366454	C	T	100	PASS	AC=1771;AF=0.353634;AN=5008;NS=2504;DP=17199;EAS_AF=0.3661;AMR_AF=0.2637;AFR_AF=0.174;EUR_AF=0.3837;SAS_AF=0.6166;AA=T|||;VT=SNP
6	33011187	rs78882120	G	A	100	PASS	AC=72;AF=0.014377;AN=5008;NS=2504;DP=16837;EAS_AF=0.003;AMR_AF=0.0288;AFR_AF=0.0008;EUR_AF=0.0258;SAS_AF=0.0225;AA=G|||;VT=SNP
6	33012405	rs382626	T	C	100	PASS	AC=1771;AF=0.353634;AN=5008;NS=2504;DP=21335;EAS_AF=0.3661;AMR_AF=0.2637;AFR_AF=0.174;EUR_AF=0.3837;SAS_AF=0.6166;AA=G|||;VT=SNP
6	33012770	rs652038	G	A	100	PASS	AC=1771;AF=0.353634;AN=5008;NS=2504;DP=18252;EAS_AF=0.3661;AMR_AF=0.2637;AFR_AF=0.174;EUR_AF=0.3837;SAS_AF=0.6166;AA=A|||;VT=SNP
6	33012895	rs9277083	T	C	100	PASS	AC=859;AF=0.171526;AN=5008;NS=2504;DP=19372;EAS_AF=0.122;AMR_AF=0.1888;AFR_AF=0.2867;EUR_AF=0.1372;SAS_AF=0.09;AA=T|||;VT=SNP
6	33013132	rs655072	C	T	100	PASS	AC=1771;AF=0.353634;AN=5008;NS=2504;DP=17340;EAS_AF=0.3661;AMR_AF=0.2637;AFR_AF=0.174;EUR_AF=0.3837;SAS_AF=0.6166;AA=T|||;VT=SNP
6	33013311	rs13207201	T	C	100	PASS	AC=161;AF=0.0321486;AN=5008;NS=2504;DP=17211;EAS_AF=0.0109;AMR_AF=0.0274;AFR_AF=0.0023;EUR_AF=0.0318;SAS_AF=0.0982;AA=T|||;VT=SNP
6	33013379	rs13191579	G	A	100	PASS	AC=160;AF=0.0319489;AN=5008;NS=2504;DP=17638;EAS_AF=0.0109;AMR_AF=0.0274;AFR_AF=0.0023;EUR_AF=0.0318;SAS_AF=0.0971;AA=G|||;VT=SNP
6	33013458	rs62407980	C	T	100	PASS	AC=47;AF=0.00938498;AN=5008;NS=2504;DP=18199;EAS_AF=0;AMR_AF=0.0216;AFR_AF=0.0015;EUR_AF=0.0298;SAS_AF=0;AA=C|||;VT=SNP
6	33013523	rs9277085	G	A	100	PASS	AC=481;AF=0.0960463;AN=5008;NS=2504;DP=17132;EAS_AF=0.1062;AMR_AF=0.1369;AFR_AF=0.1051;EUR_AF=0.0716;SAS_AF=0.0695;AA=G|||;VT=SNP
6	33013612	rs149974480	C	T	100	PASS	AC=360;AF=0.071885;AN=5008;NS=2504;DP=16966;EAS_AF=0.0446;AMR_AF=0.0476;AFR_AF=0.0711;EUR_AF=0.0775;SAS_AF=0.1125;AA=c|||;VT=SNP
6	33013889	rs369634	T	C	100	PASS	AC=1411;AF=0.281749;AN=5008;NS=2504;DP=19129;EAS_AF=0.3214;AMR_AF=0.2161;AFR_AF=0.1029;EUR_AF=0.3062;SAS_AF=0.5041;AA=T|||;VT=SNP
6	33014050	rs3130174	G	A	100	PASS	AC=3147;AF=0.628395;AN=5008;NS=2504;DP=21132;EAS_AF=0.4921;AMR_AF=0.5389;AFR_AF=0.7201;EUR_AF=0.5825;SAS_AF=0.7556;AA=G|||;VT=SNP
6	33014303	rs375762	T	G	100	PASS	AC=1772;AF=0.353834;AN=5008;NS=2504;DP=19311;EAS_AF=0.3661;AMR_AF=0.2637;AFR_AF=0.174;EUR_AF=0.3847;SAS_AF=0.6166;AA=G|||;VT=SNP
6	33014313	rs398762	A	G	100	PASS	AC=1772;AF=0.353834;AN=5008;NS=2504;DP=19299;EAS_AF=0.3661;AMR_AF=0.2637;AFR_AF=0.174;EUR_AF=0.3847;SAS_AF=0.6166;AA=G|||;VT=SNP
6	33014318	rs405612	T	C	100	PASS	AC=1410;AF=0.28155;AN=5008;NS=2504;DP=19218;EAS_AF=0.3224;AMR_AF=0.2161;AFR_AF=0.1006;EUR_AF=0.3072;SAS_AF=0.5041;AA=T|||;VT=SNP
6	33014453	rs2859172	T	C	100	PASS	AC=1408;AF=0.28115;AN=5008;NS=2504;DP=22186;EAS_AF=0.3214;AMR_AF=0.2161;AFR_AF=0.1006;EUR_AF=0.3062;SAS_AF=0.5041;AA=C|||;VT=SNP
6	33014959	rs145567739	T	C	100	PASS	AC=160;AF=0.0319489;AN=5008;NS=2504;DP=20648;EAS_AF=0.0109;AMR_AF=0.0274;AFR_AF=0.0023;EUR_AF=0.0318;SAS_AF=0.0971;AA=T|||;VT=SNP
6	33015194	rs116000067	C	A	100	PASS	AC=254;AF=0.0507188;AN=5008;NS=2504;DP=17945;EAS_AF=0.0109;AMR_AF=0.0303;AFR_AF=0.0719;EUR_AF=0.0318;SAS_AF=0.0971;AA=C|||;VT=SNP
6	33015245	rs377572	A	G	100	PASS	AC=261;AF=0.0521166;AN=5008;NS=2504;DP=19611;EAS_AF=0.004;AMR_AF=0.0331;AFR_AF=0.1233;EUR_AF=0.0229;SAS_AF=0.0491;AA=A|||;VT=SNP
6	33015419	rs383887	A	G	100	PASS	AC=1422;AF=0.283946;AN=5008;NS=2504;DP=20326;EAS_AF=0.3214;AMR_AF=0.219;AFR_AF=0.1006;EUR_AF=0.3181;SAS_AF=0.5041;AA=A|||;VT=SNP
6	33015421	rs35085781	C	T	100	PASS	AC=299;AF=0.0597045;AN=5008;NS=2504;DP=20404;EAS_AF=0.0198;AMR_AF=0.0476;AFR_AF=0.0734;EUR_AF=0.0785;SAS_AF=0.0716;AA=C|||;VT=SNP
6	33015447	rs34616074	T	C	100	PASS	AC=298;AF=0.0595048;AN=5008;NS=2504;DP=20459;EAS_AF=0.0198;AMR_AF=0.0476;AFR_AF=0.0734;EUR_AF=0.0775;SAS_AF=0.0716;AA=T|||;VT=SNP
6	33015535	rs116004308	G	T	100	PASS	AC=280;AF=0.0559105;AN=5008;NS=2504;DP=20514;EAS_AF=0.1141;AMR_AF=0.0202;AFR_AF=0.0477;EUR_AF=0.0139;SAS_AF=0.0757;AA=G|||;VT=SNP
6	33015804	rs386933	G	T	100	PASS	AC=1422;AF=0.283946;AN=5008;NS=2504;DP=17829;EAS_AF=0.3214;AMR_AF=0.219;AFR_AF=0.1006;EUR_AF=0.3181;SAS_AF=0.5041;AA=T|||;VT=SNP
6	33015823	rs445832	T	C	100	PASS	AC=1785;AF=0.35643;AN=5008;NS=2504;DP=17696;EAS_AF=0.3661;AMR_AF=0.2666;AFR_AF=0.174;EUR_AF=0.3956;SAS_AF=0.6166;AA=C|||;VT=SNP
6	33016033	rs3097659	C	A	100	PASS	AC=4611;AF=0.920727;AN=5008;NS=2504;DP=18035;EAS_AF=0.9772;AMR_AF=0.7176;AFR_AF=0.9834;EUR_AF=0.8678;SAS_AF=0.9765;AA=A|||;VT=SNP
6	33016072	rs71565366	C	A	100	PASS	AC=364;AF=0.0726837;AN=5008;NS=2504;DP=17580;EAS_AF=0.0446;AMR_AF=0.0476;AFR_AF=0.0734;EUR_AF=0.0775;SAS_AF=0.1135;AA=C|||;VT=SNP
6	33016087	rs393769	T	C	100	PASS	AC=1424;AF=0.284345;AN=5008;NS=2504;DP=17694;EAS_AF=0.3224;AMR_AF=0.219;AFR_AF=0.1014;EUR_AF=0.3181;SAS_AF=0.5041;AA=T|||;VT=SNP
6	33016299	rs6918087	A	G	100	PASS	AC=298;AF=0.0595048;AN=5008;NS=2504;DP=21060;EAS_AF=0.0198;AMR_AF=0.0476;AFR_AF=0.0734;EUR_AF=0.0775;SAS_AF=0.0716;AA=A|||;VT=SNP
6	33016499	rs2567273	G	A	100	PASS	AC=246;AF=0.0491214;AN=5008;NS=2504;DP=20937;EAS_AF=0.003;AMR_AF=0.0317;AFR_AF=0.1157;EUR_AF=0.0199;SAS_AF=0.0491;AA=G|||;VT=SNP
6	33016508	rs9277097	C	T	100	PASS	AC=480;AF=0.0958466;AN=5008;NS=2504;DP=20976;EAS_AF=0.1062;AMR_AF=0.1369;AFR_AF=0.1051;EUR_AF=0.0706;SAS_AF=0.0695;AA=C|||;VT=SNP
6	33016707	rs2567274	C	T	100	PASS	AC=1423;AF=0.284145;AN=5008;NS=2504;DP=18801;EAS_AF=0.3214;AMR_AF=0.219;AFR_AF=0.0998;EUR_AF=0.3181;SAS_AF=0.5061;AA=C|||;VT=SNP
6	33016728	rs375912	T	C	100	PASS	AC=1423;AF=0.284145;AN=5008;NS=2504;DP=18654;EAS_AF=0.3214;AMR_AF=0.219;AFR_AF=0.0998;EUR_AF=0.3181;SAS_AF=0.5061;AA=T|||;VT=SNP
6	33016887	rs2105929	A	G	100	PASS	AC=1255;AF=0.250599;AN=5008;NS=2504;DP=19714;EAS_AF=0.3105;AMR_AF=0.1931;AFR_AF=0.0908;EUR_AF=0.2863;SAS_AF=0.409;AA=A|||;VT=SNP
6	33017082	rs3130175	G	A	100	PASS	AC=1124;AF=0.224441;AN=5008;NS=2504;DP=18991;EAS_AF=0.122;AMR_AF=0.2421;AFR_AF=0.4304;EUR_AF=0.175;SAS_AF=0.09;AA=A|||;VT=SNP
6	33017227	rs2082259	T	A	100	PASS	AC=3960;AF=0.790735;AN=5008;NS=2504;DP=21162;EAS_AF=0.9752;AMR_AF=0.6268;AFR_AF=0.5802;EUR_AF=0.8171;SAS_AF=0.9744;AA=A|||;VT=SNP
6	33017457	rs3130176	A	G	100	PASS	AC=3056;AF=0.610224;AN=5008;NS=2504;DP=20084;EAS_AF=0.4911;AMR_AF=0.5389;AFR_AF=0.6717;EUR_AF=0.5934;SAS_AF=0.7178;AA=G|||;VT=SNP
6	33017486	rs430620	G	A	100	PASS	AC=1123;AF=0.224241;AN=5008;NS=2504;DP=20741;EAS_AF=0.0417;AMR_AF=0.1744;AFR_AF=0.4652;EUR_AF=0.1998;SAS_AF=0.1472;AA=G|||;VT=SNP
6	33017502	rs3130177	G	A	100	PASS	AC=1677;AF=0.334864;AN=5008;NS=2504;DP=20865;EAS_AF=0.4851;AMR_AF=0.2133;AFR_AF=0.3956;EUR_AF=0.3002;SAS_AF=0.2198;AA=A|||;VT=SNP
6	33017895	rs112393700	C	T	100	PASS	AC=113;AF=0.0225639;AN=5008;NS=2504;DP=19513;EAS_AF=0;AMR_AF=0.0072;AFR_AF=0.0643;EUR_AF=0.0229;SAS_AF=0;AA=c|||;VT=SNP
6	33018083	rs3130577	G	A	100	PASS	AC=4370;AF=0.872604;AN=5008;NS=2504;DP=20170;EAS_AF=0.9722;AMR_AF=0.6931;AFR_AF=0.8585;EUR_AF=0.8539;SAS_AF=0.9356;AA=g|||;VT=SNP
6	33018112	rs3097660	A	G	100	PASS	AC=4370;AF=0.872604;AN=5008;NS=2504;DP=21173;EAS_AF=0.9722;AMR_AF=0.6931;AFR_AF=0.8585;EUR_AF=0.8539;SAS_AF=0.9356;AA=A|||;VT=SNP
6	33018310	rs3130578	T	C	100	PASS	AC=4369;AF=0.872404;AN=5008;NS=2504;DP=19362;EAS_AF=0.9712;AMR_AF=0.6931;AFR_AF=0.8585;EUR_AF=0.8539;SAS_AF=0.9356;AA=T|||;VT=SNP
6	33018377	rs446853	C	T	100	PASS	AC=2319;AF=0.463059;AN=5008;NS=2504;DP=19284;EAS_AF=0.5208;AMR_AF=0.3256;AFR_AF=0.5658;EUR_AF=0.4652;SAS_AF=0.3599;AA=C|||;VT=SNP
6	33018396	rs3130579	T	C	100	PASS	AC=4370;AF=0.872604;AN=5008;NS=2504;DP=19044;EAS_AF=0.9722;AMR_AF=0.6931;AFR_AF=0.8585;EUR_AF=0.8539;SAS_AF=0.9356;AA=C|||;VT=SNP
6	33018400	rs3130178	C	G	100	PASS	AC=4370;AF=0.872604;AN=5008;NS=2504;DP=18899;EAS_AF=0.9722;AMR_AF=0.6931;AFR_AF=0.8585;EUR_AF=0.8539;SAS_AF=0.9356;AA=C|||;VT=SNP
6	33018459	rs3130179	A	G	100	PASS	AC=4371;AF=0.872804;AN=5008;NS=2504;DP=19066;EAS_AF=0.9722;AMR_AF=0.6931;AFR_AF=0.8585;EUR_AF=0.8539;SAS_AF=0.9366;AA=A|||;VT=SNP
6	33018548	rs453461	G	A	100	PASS	AC=1874;AF=0.374201;AN=5008;NS=2504;DP=20023;EAS_AF=0.4395;AMR_AF=0.3401;AFR_AF=0.2784;EUR_AF=0.3569;SAS_AF=0.4785;AA=G|||;VT=SNP
6	33018642	rs10434852	G	A	100	PASS	AC=1203;AF=0.240216;AN=5008;NS=2504;DP=21017;EAS_AF=0.4812;AMR_AF=0.1441;AFR_AF=0.1059;EUR_AF=0.2624;SAS_AF=0.2188;AA=G|||;VT=SNP
6	33018726	rs450745	G	A	100	PASS	AC=1170;AF=0.233626;AN=5008;NS=2504;DP=18229;EAS_AF=0.3105;AMR_AF=0.1888;AFR_AF=0.0287;EUR_AF=0.2863;SAS_AF=0.409;AA=G|||;VT=SNP
6	33019041	rs449769	C	T	100	PASS	AC=1170;AF=0.233626;AN=5008;NS=2504;DP=18216;EAS_AF=0.3105;AMR_AF=0.1888;AFR_AF=0.0287;EUR_AF=0.2863;SAS_AF=0.409;AA=C|||;VT=SNP
6	33019082	rs3130580	G	C	100	PASS	AC=4190;AF=0.836661;AN=5008;NS=2504;DP=16924;EAS_AF=0.9395;AMR_AF=0.6657;AFR_AF=0.8563;EUR_AF=0.8221;SAS_AF=0.8405;AA=G|||;VT=SNP
6	33019643	rs440841	T	G	100	PASS	AC=2075;AF=0.414337;AN=5008;NS=2504;DP=18483;EAS_AF=0.6806;AMR_AF=0.3127;AFR_AF=0.0666;EUR_AF=0.5398;SAS_AF=0.5532;AA=T|||;VT=SNP
6	33019686	rs446287	T	C	100	PASS	AC=1325;AF=0.264577;AN=5008;NS=2504;DP=18647;EAS_AF=0.3145;AMR_AF=0.2176;AFR_AF=0.1142;EUR_AF=0.3062;SAS_AF=0.407;AA=C|||;VT=SNP
6	33019973	rs3128952	A	T	100	PASS	AC=4249;AF=0.848442;AN=5008;NS=2504;DP=20303;EAS_AF=0.9345;AMR_AF=0.6643;AFR_AF=0.9054;EUR_AF=0.8241;SAS_AF=0.8384;AA=A|||;VT=SNP
6	33020168	rs3130581	T	C	100	PASS	AC=4260;AF=0.850639;AN=5008;NS=2504;DP=18694;EAS_AF=0.9345;AMR_AF=0.6643;AFR_AF=0.9138;EUR_AF=0.8241;SAS_AF=0.8384;AA=T|||;VT=SNP
6	33020286	rs3130180	C	G	100	PASS	AC=4231;AF=0.844848;AN=5008;NS=2504;DP=19374;EAS_AF=0.9315;AMR_AF=0.6643;AFR_AF=0.8941;EUR_AF=0.8241;SAS_AF=0.8384;AA=G|||;VT=SNP
6	33020352	rs3130582	T	C	100	PASS	AC=4230;AF=0.844649;AN=5008;NS=2504;DP=18779;EAS_AF=0.9315;AMR_AF=0.6643;AFR_AF=0.8933;EUR_AF=0.8241;SAS_AF=0.8384;AA=C|||;VT=SNP
6	33020387	rs7738815	G	C	100	PASS	AC=215;AF=0.0429313;AN=5008;NS=2504;DP=18245;EAS_AF=0.005;AMR_AF=0.0245;AFR_AF=0.1029;EUR_AF=0.0239;SAS_AF=0.0337;AA=G|||;VT=SNP
6	33020604	rs11965964	C	T	100	PASS	AC=326;AF=0.0650958;AN=5008;NS=2504;DP=19271;EAS_AF=0.0149;AMR_AF=0.0432;AFR_AF=0.18;EUR_AF=0.0239;SAS_AF=0.0194;AA=C|||;VT=SNP
6	33020696	rs3097661	C	A	100	PASS	AC=3942;AF=0.787141;AN=5008;NS=2504;DP=19063;EAS_AF=0.8115;AMR_AF=0.6441;AFR_AF=0.8472;EUR_AF=0.8101;SAS_AF=0.7587;AA=C|||;VT=SNP
6	33020777	rs3097662	C	T	100	PASS	AC=3941;AF=0.786941;AN=5008;NS=2504;DP=18954;EAS_AF=0.8115;AMR_AF=0.6441;AFR_AF=0.8472;EUR_AF=0.8091;SAS_AF=0.7587;AA=C|||;VT=SNP
6	33020831	rs3130583	A	C	100	PASS	AC=3941;AF=0.786941;AN=5008;NS=2504;DP=18662;EAS_AF=0.8115;AMR_AF=0.6427;AFR_AF=0.8464;EUR_AF=0.8101;SAS_AF=0.7597;AA=A|||;VT=SNP
6	33020842	rs3128953	A	G	100	PASS	AC=3944;AF=0.78754;AN=5008;NS=2504;DP=18881;EAS_AF=0.8115;AMR_AF=0.6455;AFR_AF=0.8472;EUR_AF=0.8101;SAS_AF=0.7597;AA=A|||;VT=SNP
6	33020907	rs7763404	T	C	100	PASS	AC=3944;AF=0.78754;AN=5008;NS=2504;DP=19810;EAS_AF=0.8115;AMR_AF=0.6455;AFR_AF=0.8472;EUR_AF=0.8101;SAS_AF=0.7597;AA=T|||;VT=SNP
6	33020929	rs7743129	A	G	100	PASS	AC=3944;AF=0.78754;AN=5008;NS=2504;DP=21270;EAS_AF=0.8115;AMR_AF=0.6455;AFR_AF=0.8472;EUR_AF=0.8101;SAS_AF=0.7597;AA=A|||;VT=SNP
6	33021130	rs113119046	C	A	100	PASS	AC=141;AF=0.028155;AN=5008;NS=2504;DP=21645;EAS_AF=0.003;AMR_AF=0.0231;AFR_AF=0.0098;EUR_AF=0.0557;SAS_AF=0.0542;AA=c|||;VT=SNP
6	33021146	rs370797	T	A	100	PASS	AC=1060;AF=0.211661;AN=5008;NS=2504;DP=21192;EAS_AF=0.2827;AMR_AF=0.1902;AFR_AF=0.0219;EUR_AF=0.2873;SAS_AF=0.3323;AA=T|||;VT=SNP
6	33021161	rs3130584	T	C	100	PASS	AC=3942;AF=0.787141;AN=5008;NS=2504;DP=21038;EAS_AF=0.8115;AMR_AF=0.6441;AFR_AF=0.8472;EUR_AF=0.8101;SAS_AF=0.7587;AA=C|||;VT=SNP
6	33021192	rs3128955	A	T	100	PASS	AC=3942;AF=0.787141;AN=5008;NS=2504;DP=21029;EAS_AF=0.8115;AMR_AF=0.6441;AFR_AF=0.8472;EUR_AF=0.8101;SAS_AF=0.7587;AA=A|||;VT=SNP
6	33021256	rs3130586	G	A	100	PASS	AC=3943;AF=0.78734;AN=5008;NS=2504;DP=20427;EAS_AF=0.8115;AMR_AF=0.6441;AFR_AF=0.848;EUR_AF=0.8101;SAS_AF=0.7587;AA=G|||;VT=SNP
6	33021362	rs9277138	A	G	100	PASS	AC=3943;AF=0.78734;AN=5008;NS=2504;DP=20300;EAS_AF=0.8115;AMR_AF=0.6441;AFR_AF=0.848;EUR_AF=0.8101;SAS_AF=0.7587;AA=G|||;VT=SNP
6	33021372	rs9277139	C	T	100	PASS	AC=3944;AF=0.78754;AN=5008;NS=2504;DP=20261;EAS_AF=0.8115;AMR_AF=0.6455;AFR_AF=0.848;EUR_AF=0.8101;SAS_AF=0.7587;AA=T|||;VT=SNP
6	33021415	rs9277140	C	T	100	PASS	AC=3945;AF=0.78774;AN=5008;NS=2504;DP=22018;EAS_AF=0.8115;AMR_AF=0.647;AFR_AF=0.848;EUR_AF=0.8101;SAS_AF=0.7587;AA=C|||;VT=SNP
6	33021616	rs139905205	C	T	100	PASS	AC=107;AF=0.0213658;AN=5008;NS=2504;DP=18686;EAS_AF=0.002;AMR_AF=0.0173;AFR_AF=0.0008;EUR_AF=0.0388;SAS_AF=0.0542;AA=C|||;VT=SNP
6	33021700	rs9277150	T	C	100	PASS	AC=3934;AF=0.785543;AN=5008;NS=2504;DP=20666;EAS_AF=0.8105;AMR_AF=0.6455;AFR_AF=0.8464;EUR_AF=0.8062;SAS_AF=0.7556;AA=C|||;VT=SNP
6	33022023	rs3130587	A	G	100	PASS	AC=3943;AF=0.78734;AN=5008;NS=2504;DP=17346;EAS_AF=0.8115;AMR_AF=0.6455;AFR_AF=0.8472;EUR_AF=0.8101;SAS_AF=0.7587;AA=A|||;VT=SNP
6	33022037	rs12206810	C	T	100	PASS	AC=326;AF=0.0650958;AN=5008;NS=2504;DP=17543;EAS_AF=0.0149;AMR_AF=0.0432;AFR_AF=0.1793;EUR_AF=0.0249;SAS_AF=0.0194;AA=c|||;VT=SNP
6	33022062	rs3130588	C	T	100	PASS	AC=3942;AF=0.787141;AN=5008;NS=2504;DP=18118;EAS_AF=0.8115;AMR_AF=0.6441;AFR_AF=0.8472;EUR_AF=0.8101;SAS_AF=0.7587;AA=T|||;VT=SNP
6	33022186	rs34755004	T	C	100	PASS	AC=165;AF=0.0329473;AN=5008;NS=2504;DP=21195;EAS_AF=0.0159;AMR_AF=0.0274;AFR_AF=0.0023;EUR_AF=0.0318;SAS_AF=0.0971;AA=t|||;VT=SNP
6	33022344	rs13199339	A	C	100	PASS	AC=160;AF=0.0319489;AN=5008;NS=2504;DP=19071;EAS_AF=0.0159;AMR_AF=0.0259;AFR_AF=0.0023;EUR_AF=0.0328;SAS_AF=0.092;AA=A|||;VT=SNP
6	33022368	rs3130589	C	T	100	PASS	AC=3947;AF=0.788139;AN=5008;NS=2504;DP=18459;EAS_AF=0.8115;AMR_AF=0.6455;AFR_AF=0.8472;EUR_AF=0.8091;SAS_AF=0.7638;AA=C|||;VT=SNP
6	33022467	rs3097663	A	G	100	PASS	AC=3943;AF=0.78734;AN=5008;NS=2504;DP=21065;EAS_AF=0.8115;AMR_AF=0.6441;AFR_AF=0.848;EUR_AF=0.8101;SAS_AF=0.7587;AA=A|||;VT=SNP
6	33022487	rs3130181	G	A	100	PASS	AC=3966;AF=0.791933;AN=5008;NS=2504;DP=21895;EAS_AF=0.8343;AMR_AF=0.6441;AFR_AF=0.848;EUR_AF=0.8101;SAS_AF=0.7587;AA=A|||;VT=SNP
6	33022518	rs3097664	A	G	100	PASS	AC=3942;AF=0.787141;AN=5008;NS=2504;DP=22687;EAS_AF=0.8115;AMR_AF=0.6441;AFR_AF=0.8472;EUR_AF=0.8101;SAS_AF=0.7587;AA=G|||;VT=SNP
6	33022803	rs9277170	G	A	100	PASS	AC=3960;AF=0.790735;AN=5008;NS=2504;DP=19395;EAS_AF=0.8115;AMR_AF=0.6455;AFR_AF=0.8472;EUR_AF=0.8221;SAS_AF=0.7638;AA=A|||;VT=SNP
6	33022961	rs9277171	C	T	100	PASS	AC=3956;AF=0.789936;AN=5008;NS=2504;DP=23215;EAS_AF=0.8115;AMR_AF=0.6455;AFR_AF=0.8457;EUR_AF=0.8211;SAS_AF=0.7628;AA=C|||;VT=SNP
6	33022970	rs3130590	A	G	100	PASS	AC=129;AF=0.0257588;AN=5008;NS=2504;DP=23336;EAS_AF=0;AMR_AF=0.049;AFR_AF=0.0454;EUR_AF=0.0348;SAS_AF=0;AA=A|||;VT=SNP
6	33022995	rs9277173	C	T	100	PASS	AC=3956;AF=0.789936;AN=5008;NS=2504;DP=23209;EAS_AF=0.8115;AMR_AF=0.6455;AFR_AF=0.8457;EUR_AF=0.8211;SAS_AF=0.7628;AA=C|||;VT=SNP
6	33023063	rs9277174	T	C	100	PASS	AC=3976;AF=0.79393;AN=5008;NS=2504;DP=20412;EAS_AF=0.8125;AMR_AF=0.6484;AFR_AF=0.8457;EUR_AF=0.8221;SAS_AF=0.7791;AA=C|||;VT=SNP
6	33023139	rs9277175	C	T	100	PASS	AC=3965;AF=0.791733;AN=5008;NS=2504;DP=19100;EAS_AF=0.8125;AMR_AF=0.6513;AFR_AF=0.8464;EUR_AF=0.8231;SAS_AF=0.7638;AA=C|||;VT=SNP
6	33023191	rs9277178	G	A	100	PASS	AC=3959;AF=0.790535;AN=5008;NS=2504;DP=18898;EAS_AF=0.8125;AMR_AF=0.6513;AFR_AF=0.8464;EUR_AF=0.8231;SAS_AF=0.7577;AA=G|||;VT=SNP
6	33023251	rs9277180	T	C	100	PASS	AC=3965;AF=0.791733;AN=5008;NS=2504;DP=20777;EAS_AF=0.8115;AMR_AF=0.6527;AFR_AF=0.8464;EUR_AF=0.8221;SAS_AF=0.7648;AA=C|||;VT=SNP
6	33023370	rs9277183	C	T	100	PASS	AC=3959;AF=0.790535;AN=5008;NS=2504;DP=21010;EAS_AF=0.8115;AMR_AF=0.647;AFR_AF=0.8464;EUR_AF=0.8221;SAS_AF=0.7628;AA=C|||;VT=SNP
6	33023399	rs9277184	G	A	100	PASS	AC=3959;AF=0.790535;AN=5008;NS=2504;DP=21778;EAS_AF=0.8115;AMR_AF=0.647;AFR_AF=0.8464;EUR_AF=0.8221;SAS_AF=0.7628;AA=G|||;VT=SNP
6	33023452	rs3130591	A	G	100	PASS	AC=3956;AF=0.789936;AN=5008;NS=2504;DP=21245;EAS_AF=0.8115;AMR_AF=0.647;AFR_AF=0.8442;EUR_AF=0.8221;SAS_AF=0.7628;AA=G|||;VT=SNP
6	33023566	rs115232036	A	T	100	PASS	AC=332;AF=0.0662939;AN=5008;NS=2504;DP=21458;EAS_AF=0.1161;AMR_AF=0.0245;AFR_AF=0.0817;EUR_AF=0.0139;SAS_AF=0.0777;AA=A|||;VT=SNP
6	33023579	rs3130182	A	G	100	PASS	AC=3824;AF=0.763578;AN=5008;NS=2504;DP=21311;EAS_AF=0.9296;AMR_AF=0.6095;AFR_AF=0.6694;EUR_AF=0.7495;SAS_AF=0.8436;AA=G|||;VT=SNP
6	33023723	rs3097667	G	C	100	PASS	AC=536;AF=0.107029;AN=5008;NS=2504;DP=19943;EAS_AF=0.0248;AMR_AF=0.3199;AFR_AF=0.0794;EUR_AF=0.0895;SAS_AF=0.0961;AA=G|||;VT=SNP
6	33023761	rs3097668	T	C	100	PASS	AC=1118;AF=0.223243;AN=5008;NS=2504;DP=19494;EAS_AF=0.1706;AMR_AF=0.3847;AFR_AF=0.2141;EUR_AF=0.168;SAS_AF=0.2321;AA=T|||;VT=SNP
6	33023792	rs3097669	A	C	100	PASS	AC=1927;AF=0.384784;AN=5008;NS=2504;DP=19209;EAS_AF=0.2986;AMR_AF=0.5663;AFR_AF=0.5961;EUR_AF=0.2575;SAS_AF=0.1902;AA=a|||;VT=SNP
6	33023795	rs115183117	G	C	100	PASS	AC=89;AF=0.0177716;AN=5008;NS=2504;DP=19154;EAS_AF=0.0179;AMR_AF=0.0144;AFR_AF=0.0008;EUR_AF=0.0149;SAS_AF=0.046;AA=G|||;VT=SNP
6	33023832	rs558115848	C	T	100	PASS	AC=1683;AF=0.336062;AN=5008;NS=2504;DP=19052;EAS_AF=0.2341;AMR_AF=0.4496;AFR_AF=0.5038;EUR_AF=0.1869;SAS_AF=0.2873;AA=c|||;VT=SNP
6	33023880	rs9277193	T	C	100	PASS	AC=2391;AF=0.477436;AN=5008;NS=2504;DP=18312;EAS_AF=0.495;AMR_AF=0.5908;AFR_AF=0.4614;EUR_AF=0.4553;SAS_AF=0.4233;AA=C|||;VT=SNP
6	33023894	rs9277194	C	T	100	PASS	AC=2379;AF=0.47504;AN=5008;NS=2504;DP=18541;EAS_AF=0.494;AMR_AF=0.5922;AFR_AF=0.4561;EUR_AF=0.4533;SAS_AF=0.4202;AA=T|||;VT=SNP
6	33023926	rs9277195	C	T	100	PASS	AC=2771;AF=0.553315;AN=5008;NS=2504;DP=19063;EAS_AF=0.6349;AMR_AF=0.7176;AFR_AF=0.4932;EUR_AF=0.5;SAS_AF=0.4888;AA=T|||;VT=SNP
6	33023946	rs9277196	A	G	100	PASS	AC=2905;AF=0.580072;AN=5008;NS=2504;DP=19597;EAS_AF=0.6369;AMR_AF=0.7334;AFR_AF=0.5469;EUR_AF=0.5278;SAS_AF=0.5112;AA=a|||;VT=SNP
6	33023996	rs3130183	T	A	100	PASS	AC=2645;AF=0.528155;AN=5008;NS=2504;DP=18011;EAS_AF=0.6052;AMR_AF=0.6715;AFR_AF=0.4962;EUR_AF=0.4761;SAS_AF=0.4438;AA=t|||;VT=SNP
6	33024031	rs112790520	T	C	100	PASS	AC=300;AF=0.0599042;AN=5008;NS=2504;DP=15770;EAS_AF=0;AMR_AF=0.0432;AFR_AF=0.1672;EUR_AF=0.0487;SAS_AF=0;AA=T|||;VT=SNP
6	33024032	rs6934244	C	A	100	PASS	AC=765;AF=0.152756;AN=5008;NS=2504;DP=15725;EAS_AF=0.2044;AMR_AF=0.0648;AFR_AF=0.323;EUR_AF=0.0437;SAS_AF=0.044;AA=A|||;VT=SNP
6	33024132	rs412735	G	A	100	PASS	AC=2461;AF=0.491414;AN=5008;NS=2504;DP=17762;EAS_AF=0.6786;AMR_AF=0.6009;AFR_AF=0.3374;EUR_AF=0.4145;SAS_AF=0.5082;AA=G|||;VT=SNP
6	33024166	rs449635	A	G	100	PASS	AC=1329;AF=0.265375;AN=5008;NS=2504;DP=18637;EAS_AF=0.3671;AMR_AF=0.3357;AFR_AF=0.3147;EUR_AF=0.0845;SAS_AF=0.2301;AA=G|||;VT=SNP
6	33024178	rs114484337	T	A	100	PASS	AC=632;AF=0.126198;AN=5008;NS=2504;DP=19005;EAS_AF=0.0843;AMR_AF=0.072;AFR_AF=0.2542;EUR_AF=0.0239;SAS_AF=0.1401;AA=A|||;VT=SNP
6	33024224	rs6457707	G	A	100	PASS	AC=1637;AF=0.326877;AN=5008;NS=2504;DP=20879;EAS_AF=0.1825;AMR_AF=0.3934;AFR_AF=0.5794;EUR_AF=0.1958;SAS_AF=0.2219;AA=g|||;VT=SNP
6	33024229	rs396638	G	A	100	PASS	AC=1865;AF=0.372404;AN=5008;NS=2504;DP=21026;EAS_AF=0.5992;AMR_AF=0.3184;AFR_AF=0.1566;EUR_AF=0.4085;SAS_AF=0.4315;AA=A|||;VT=SNP
6	33024258	rs12200756	G	A	100	PASS	AC=1086;AF=0.216853;AN=5008;NS=2504;DP=20975;EAS_AF=0.2927;AMR_AF=0.1268;AFR_AF=0.298;EUR_AF=0.1561;SAS_AF=0.1554;AA=g|||;VT=SNP
6	33024273	rs435549	T	A	100	PASS	AC=1562;AF=0.311901;AN=5008;NS=2504;DP=20643;EAS_AF=0.5615;AMR_AF=0.2536;AFR_AF=0.087;EUR_AF=0.2992;SAS_AF=0.4131;AA=T|||;VT=SNP
6	33024299	rs3130593	C	T	100	PASS	AC=1110;AF=0.221645;AN=5008;NS=2504;DP=20403;EAS_AF=0.4306;AMR_AF=0.1715;AFR_AF=0.2436;EUR_AF=0.1083;SAS_AF=0.1288;AA=c|||;VT=SNP
6	33024309	rs3130184	T	A	100	PASS	AC=851;AF=0.169928;AN=5008;NS=2504;DP=20473;EAS_AF=0.4286;AMR_AF=0.1427;AFR_AF=0.0847;EUR_AF=0.0924;SAS_AF=0.1176;AA=t|||;VT=SNP
6	33024317	rs3130185	G	A	100	PASS	AC=849;AF=0.169529;AN=5008;NS=2504;DP=20664;EAS_AF=0.4286;AMR_AF=0.1427;AFR_AF=0.0832;EUR_AF=0.0924;SAS_AF=0.1176;AA=G|||;VT=SNP
6	33024324	rs3130594	G	C	100	PASS	AC=809;AF=0.161542;AN=5008;NS=2504;DP=20558;EAS_AF=0.4048;AMR_AF=0.1412;AFR_AF=0.0726;EUR_AF=0.0924;SAS_AF=0.1166;AA=g|||;VT=SNP
6	33024498	rs114968474	C	T	100	PASS	AC=31;AF=0.0061901;AN=5008;NS=2504;DP=19915;EAS_AF=0.001;AMR_AF=0.0072;AFR_AF=0.0008;EUR_AF=0.0159;SAS_AF=0.0082;AA=C|||;VT=SNP
6	33024499	rs367645	G	A	100	PASS	AC=499;AF=0.0996406;AN=5008;NS=2504;DP=19804;EAS_AF=0.003;AMR_AF=0.072;AFR_AF=0.2988;EUR_AF=0.0388;SAS_AF=0.0123;AA=G|||;VT=SNP
6	33024606	rs376877	C	G	100	PASS	AC=1708;AF=0.341054;AN=5008;NS=2504;DP=20200;EAS_AF=0.2123;AMR_AF=0.2334;AFR_AF=0.643;EUR_AF=0.1849;SAS_AF=0.3027;AA=C|||;VT=SNP
6	33024654	rs3135402	A	C	100	PASS	AC=1835;AF=0.366414;AN=5008;NS=2504;DP=19547;EAS_AF=0.252;AMR_AF=0.4467;AFR_AF=0.5015;EUR_AF=0.2644;SAS_AF=0.3497;AA=C|||;VT=SNP
6	33024711	rs73415213	T	C	100	PASS	AC=912;AF=0.182109;AN=5008;NS=2504;DP=19838;EAS_AF=0.0744;AMR_AF=0.134;AFR_AF=0.3608;EUR_AF=0.1074;SAS_AF=0.1626;AA=C|||;VT=SNP
6	33024738	rs73415216	C	T	100	PASS	AC=844;AF=0.16853;AN=5008;NS=2504;DP=20360;EAS_AF=0.0466;AMR_AF=0.1326;AFR_AF=0.3359;EUR_AF=0.1074;SAS_AF=0.1564;AA=C|||;VT=SNP
6	33024762	rs61146968	T	C	100	PASS	AC=878;AF=0.175319;AN=5008;NS=2504;DP=21106;EAS_AF=0.0744;AMR_AF=0.1326;AFR_AF=0.3359;EUR_AF=0.1074;SAS_AF=0.1626;AA=t|||;VT=SNP
6	33024795	rs73737975	A	T	100	PASS	AC=882;AF=0.176118;AN=5008;NS=2504;DP=21564;EAS_AF=0.0744;AMR_AF=0.134;AFR_AF=0.3381;EUR_AF=0.1074;SAS_AF=0.1626;AA=T|||;VT=SNP
6	33024814	rs72873911	T	C	100	PASS	AC=1197;AF=0.239018;AN=5008;NS=2504;DP=22011;EAS_AF=0.1032;AMR_AF=0.2421;AFR_AF=0.3752;EUR_AF=0.159;SAS_AF=0.2751;AA=T|||;VT=SNP
6	33024823	rs67643877	T	C	100	PASS	AC=1233;AF=0.246206;AN=5008;NS=2504;DP=21989;EAS_AF=0.131;AMR_AF=0.2421;AFR_AF=0.3782;EUR_AF=0.1571;SAS_AF=0.2812;AA=T|||;VT=SNP
6	33024860	rs116802814	T	C	100	PASS	AC=98;AF=0.0195687;AN=5008;NS=2504;DP=21765;EAS_AF=0;AMR_AF=0.0389;AFR_AF=0.0318;EUR_AF=0.0288;SAS_AF=0;AA=T|||;VT=SNP
6	33024908	rs56301606	T	C	100	PASS	AC=1238;AF=0.247204;AN=5008;NS=2504;DP=21011;EAS_AF=0.1319;AMR_AF=0.2421;AFR_AF=0.3797;EUR_AF=0.1581;SAS_AF=0.2822;AA=C|||;VT=SNP
6	33024972	rs58083473	A	G	100	PASS	AC=1237;AF=0.247005;AN=5008;NS=2504;DP=21251;EAS_AF=0.1319;AMR_AF=0.2421;AFR_AF=0.3805;EUR_AF=0.1571;SAS_AF=0.2812;AA=G|||;VT=SNP
6	33025017	rs73737980	T	C	100	PASS	AC=185;AF=0.0369409;AN=5008;NS=2504;DP=20949;EAS_AF=0.005;AMR_AF=0.0504;AFR_AF=0.0575;EUR_AF=0.0408;SAS_AF=0.0286;AA=T|||;VT=SNP
6	33025044	rs55752341	A	G	100	PASS	AC=1223;AF=0.244209;AN=5008;NS=2504;DP=21132;EAS_AF=0.1319;AMR_AF=0.2406;AFR_AF=0.3797;EUR_AF=0.1571;SAS_AF=0.2689;AA=G|||;VT=SNP
6	33025045	rs55989342	G	A	100	PASS	AC=179;AF=0.0357428;AN=5008;NS=2504;DP=21154;EAS_AF=0.0605;AMR_AF=0.0303;AFR_AF=0.0129;EUR_AF=0.0417;SAS_AF=0.0389;AA=G|||;VT=SNP
6	33025050	rs56064519	A	G	100	PASS	AC=1223;AF=0.244209;AN=5008;NS=2504;DP=21353;EAS_AF=0.1319;AMR_AF=0.2406;AFR_AF=0.3797;EUR_AF=0.1571;SAS_AF=0.2689;AA=G|||;VT=SNP
6	33025174	rs9380335	C	G	100	PASS	AC=2203;AF=0.439896;AN=5008;NS=2504;DP=23188;EAS_AF=0.6815;AMR_AF=0.2839;AFR_AF=0.5809;EUR_AF=0.1899;SAS_AF=0.3681;AA=C|||;VT=SNP
6	33025386	rs17220829	G	A	100	PASS	AC=1224;AF=0.244409;AN=5008;NS=2504;DP=21812;EAS_AF=0.1319;AMR_AF=0.2406;AFR_AF=0.3797;EUR_AF=0.1571;SAS_AF=0.2699;AA=G|||;VT=SNP
6	33025440	rs2116260	T	C	100	PASS	AC=975;AF=0.194688;AN=5008;NS=2504;DP=21629;EAS_AF=0.5486;AMR_AF=0.0432;AFR_AF=0.1997;EUR_AF=0.0328;SAS_AF=0.0971;AA=T|||;VT=SNP
6	33025450	rs2116261	G	A	100	PASS	AC=855;AF=0.170727;AN=5008;NS=2504;DP=21658;EAS_AF=0.5308;AMR_AF=0.0288;AFR_AF=0.18;EUR_AF=0.0249;SAS_AF=0.0378;AA=G|||;VT=SNP
6	33025469	rs2116262	A	G	100	PASS	AC=975;AF=0.194688;AN=5008;NS=2504;DP=21540;EAS_AF=0.5486;AMR_AF=0.0432;AFR_AF=0.1997;EUR_AF=0.0328;SAS_AF=0.0971;AA=A|||;VT=SNP
6	33025493	rs2116263	G	A	100	PASS	AC=858;AF=0.171326;AN=5008;NS=2504;DP=21686;EAS_AF=0.5308;AMR_AF=0.0288;AFR_AF=0.1815;EUR_AF=0.0249;SAS_AF=0.0389;AA=G|||;VT=SNP
6	33025671	rs4604307	C	G	100	PASS	AC=2201;AF=0.439497;AN=5008;NS=2504;DP=20808;EAS_AF=0.6806;AMR_AF=0.2839;AFR_AF=0.5809;EUR_AF=0.1889;SAS_AF=0.3681;AA=C|||;VT=SNP
6	33025700	rs4551215	C	T	100	PASS	AC=1017;AF=0.203075;AN=5008;NS=2504;DP=21046;EAS_AF=0.5774;AMR_AF=0.0447;AFR_AF=0.2042;EUR_AF=0.0318;SAS_AF=0.1043;AA=C|||;VT=SNP
6	33025712	rs7775838	C	T	100	PASS	AC=1185;AF=0.236621;AN=5008;NS=2504;DP=21088;EAS_AF=0.1032;AMR_AF=0.2392;AFR_AF=0.3767;EUR_AF=0.1571;SAS_AF=0.2648;AA=C|||;VT=SNP
6	33025740	rs7757860	T	C	100	PASS	AC=1224;AF=0.244409;AN=5008;NS=2504;DP=21084;EAS_AF=0.1319;AMR_AF=0.2406;AFR_AF=0.3797;EUR_AF=0.1571;SAS_AF=0.2699;AA=T|||;VT=SNP
6	33025787	rs5025822	G	C	100	PASS	AC=1017;AF=0.203075;AN=5008;NS=2504;DP=20262;EAS_AF=0.5774;AMR_AF=0.0447;AFR_AF=0.2042;EUR_AF=0.0318;SAS_AF=0.1043;AA=G|||;VT=SNP
6	33025822	rs5025824	T	C	100	PASS	AC=970;AF=0.19369;AN=5008;NS=2504;DP=19570;EAS_AF=0.5466;AMR_AF=0.0403;AFR_AF=0.2005;EUR_AF=0.0308;SAS_AF=0.0971;AA=t|||;VT=SNP
6	33025824	rs5025825	C	A	100	PASS	AC=3107;AF=0.620407;AN=5008;NS=2504;DP=19634;EAS_AF=0.8343;AMR_AF=0.415;AFR_AF=0.823;EUR_AF=0.3121;SAS_AF=0.589;AA=A|||;VT=SNP
6	33025884	rs73415231	G	A	100	PASS	AC=1015;AF=0.202676;AN=5008;NS=2504;DP=19870;EAS_AF=0.5774;AMR_AF=0.0432;AFR_AF=0.2042;EUR_AF=0.0318;SAS_AF=0.1033;AA=A|||;VT=SNP
6	33025953	rs6457709	A	G	100	PASS	AC=3112;AF=0.621406;AN=5008;NS=2504;DP=19874;EAS_AF=0.8363;AMR_AF=0.4164;AFR_AF=0.8238;EUR_AF=0.3131;SAS_AF=0.589;AA=G|||;VT=SNP
6	33025992	rs73415233	C	A	100	PASS	AC=978;AF=0.195288;AN=5008;NS=2504;DP=19371;EAS_AF=0.5496;AMR_AF=0.0432;AFR_AF=0.2012;EUR_AF=0.0318;SAS_AF=0.0982;AA=c|||;VT=SNP
6	33026084	rs7742205	G	A	100	PASS	AC=2196;AF=0.438498;AN=5008;NS=2504;DP=20930;EAS_AF=0.6796;AMR_AF=0.2824;AFR_AF=0.5794;EUR_AF=0.1889;SAS_AF=0.3671;AA=g|||;VT=SNP
6	33026087	rs7741912	C	G	100	PASS	AC=2196;AF=0.438498;AN=5008;NS=2504;DP=20964;EAS_AF=0.6796;AMR_AF=0.2824;AFR_AF=0.5794;EUR_AF=0.1889;SAS_AF=0.3671;AA=c|||;VT=SNP
6	33026110	rs422544	A	C	100	PASS	AC=1501;AF=0.29972;AN=5008;NS=2504;DP=21084;EAS_AF=0.2083;AMR_AF=0.4092;AFR_AF=0.329;EUR_AF=0.2773;SAS_AF=0.2996;AA=C|||;VT=SNP
6	33026169	rs2894313	G	A	100	PASS	AC=2197;AF=0.438698;AN=5008;NS=2504;DP=20232;EAS_AF=0.6786;AMR_AF=0.2839;AFR_AF=0.5817;EUR_AF=0.1879;SAS_AF=0.3661;AA=A|||;VT=SNP
6	33026246	rs2395309	A	G	100	PASS	AC=2200;AF=0.439297;AN=5008;NS=2504;DP=21370;EAS_AF=0.6806;AMR_AF=0.2839;AFR_AF=0.5809;EUR_AF=0.1889;SAS_AF=0.3671;AA=a|||;VT=SNP
6	33026316	rs2395310	C	T	100	PASS	AC=2199;AF=0.439097;AN=5008;NS=2504;DP=21582;EAS_AF=0.6796;AMR_AF=0.2839;AFR_AF=0.5809;EUR_AF=0.1889;SAS_AF=0.3671;AA=T|||;VT=SNP
6	33026388	rs34889247	C	A	100	PASS	AC=1184;AF=0.236422;AN=5008;NS=2504;DP=21449;EAS_AF=0.1032;AMR_AF=0.2392;AFR_AF=0.3767;EUR_AF=0.1571;SAS_AF=0.2638;AA=C|||;VT=SNP
6	33026423	rs73415237	C	T	100	PASS	AC=2200;AF=0.439297;AN=5008;NS=2504;DP=21243;EAS_AF=0.6796;AMR_AF=0.2839;AFR_AF=0.5809;EUR_AF=0.1889;SAS_AF=0.3681;AA=C|||;VT=SNP
6	33026433	rs73415239	T	C	100	PASS	AC=1184;AF=0.236422;AN=5008;NS=2504;DP=21107;EAS_AF=0.1032;AMR_AF=0.2392;AFR_AF=0.3767;EUR_AF=0.1571;SAS_AF=0.2638;AA=T|||;VT=SNP
6	33026517	rs67632751	C	T	100	PASS	AC=2198;AF=0.438898;AN=5008;NS=2504;DP=18611;EAS_AF=0.6776;AMR_AF=0.2824;AFR_AF=0.5809;EUR_AF=0.1879;SAS_AF=0.3701;AA=T|||;VT=SNP
6	33026553	rs34937821	G	A	100	PASS	AC=2202;AF=0.439696;AN=5008;NS=2504;DP=18467;EAS_AF=0.6786;AMR_AF=0.2853;AFR_AF=0.5809;EUR_AF=0.1889;SAS_AF=0.3701;AA=A|||;VT=SNP
6	33026604	rs34687999	C	T	100	PASS	AC=2224;AF=0.444089;AN=5008;NS=2504;DP=19077;EAS_AF=0.6806;AMR_AF=0.2925;AFR_AF=0.5825;EUR_AF=0.1889;SAS_AF=0.3834;AA=c|||;VT=SNP
6	33026606	rs35593095	A	G	100	PASS	AC=2224;AF=0.444089;AN=5008;NS=2504;DP=19147;EAS_AF=0.6806;AMR_AF=0.2925;AFR_AF=0.5825;EUR_AF=0.1889;SAS_AF=0.3834;AA=G|||;VT=SNP
6	33026673	rs72873920	G	T	100	PASS	AC=2211;AF=0.441494;AN=5008;NS=2504;DP=17908;EAS_AF=0.6806;AMR_AF=0.2853;AFR_AF=0.5817;EUR_AF=0.1889;SAS_AF=0.3763;AA=T|||;VT=SNP
6	33028638	rs9277332	G	A	100	PASS	AC=3008;AF=0.600639;AN=5008;NS=2504;DP=11141;EAS_AF=0.8125;AMR_AF=0.3818;AFR_AF=0.8011;EUR_AF=0.3012;SAS_AF=0.5746;AA=A|||;VT=SNP
6	33028717	rs588997	G	A	100	PASS	AC=3616;AF=0.722045;AN=5008;NS=2504;DP=10423;EAS_AF=0.8601;AMR_AF=0.6744;AFR_AF=0.8971;EUR_AF=0.4533;SAS_AF=0.6534;AA=A|||;VT=SNP
6	33028820	rs115971401	C	T	100	PASS	AC=842;AF=0.168131;AN=5008;NS=2504;DP=12915;EAS_AF=0.5258;AMR_AF=0.0288;AFR_AF=0.1762;EUR_AF=0.0229;SAS_AF=0.0368;AA=C|||;VT=SNP
6	33028830	rs67047708	C	T	100	PASS	AC=2173;AF=0.433906;AN=5008;NS=2504;DP=13032;EAS_AF=0.6766;AMR_AF=0.2781;AFR_AF=0.5726;EUR_AF=0.1859;SAS_AF=0.362;AA=T|||;VT=SNP
6	33028988	rs66720176	T	C	100	PASS	AC=2173;AF=0.433906;AN=5008;NS=2504;DP=13438;EAS_AF=0.6746;AMR_AF=0.281;AFR_AF=0.5726;EUR_AF=0.1879;SAS_AF=0.3599;AA=C|||;VT=SNP
6	33029009	rs66780929	A	G	100	PASS	AC=2174;AF=0.434105;AN=5008;NS=2504;DP=12116;EAS_AF=0.6746;AMR_AF=0.281;AFR_AF=0.5734;EUR_AF=0.1879;SAS_AF=0.3599;AA=A|||;VT=SNP
6	33029035	rs67214734	A	G	100	PASS	AC=1171;AF=0.233826;AN=5008;NS=2504;DP=10282;EAS_AF=0.1012;AMR_AF=0.2363;AFR_AF=0.3744;EUR_AF=0.1581;SAS_AF=0.2566;AA=A|||;VT=SNP
6	33029125	rs72873924	G	A	100	PASS	AC=2131;AF=0.425519;AN=5008;NS=2504;DP=8636;EAS_AF=0.6627;AMR_AF=0.2767;AFR_AF=0.5628;EUR_AF=0.1809;SAS_AF=0.3528;AA=G|||;VT=SNP
6	33029132	rs116520501	C	T	100	PASS	AC=948;AF=0.189297;AN=5008;NS=2504;DP=9131;EAS_AF=0.5337;AMR_AF=0.0432;AFR_AF=0.1944;EUR_AF=0.0298;SAS_AF=0.0951;AA=C|||;VT=SNP
6	33029205	rs73415247	C	T	100	PASS	AC=2160;AF=0.43131;AN=5008;NS=2504;DP=11803;EAS_AF=0.6756;AMR_AF=0.2767;AFR_AF=0.5703;EUR_AF=0.1859;SAS_AF=0.3538;AA=C|||;VT=SNP
6	33029255	rs72873927	G	T	100	PASS	AC=2169;AF=0.433107;AN=5008;NS=2504;DP=13870;EAS_AF=0.6746;AMR_AF=0.2795;AFR_AF=0.5719;EUR_AF=0.1859;SAS_AF=0.3599;AA=g|||;VT=SNP
6	33029276	rs67022713	T	C	100	PASS	AC=2165;AF=0.432308;AN=5008;NS=2504;DP=14273;EAS_AF=0.6746;AMR_AF=0.2795;AFR_AF=0.5688;EUR_AF=0.1859;SAS_AF=0.3599;AA=T|||;VT=SNP
6	33029326	rs72873929	T	A	100	PASS	AC=2172;AF=0.433706;AN=5008;NS=2504;DP=13232;EAS_AF=0.6736;AMR_AF=0.2767;AFR_AF=0.5734;EUR_AF=0.1869;SAS_AF=0.363;AA=T|||;VT=SNP
6	33029409	rs67475104	T	G	100	PASS	AC=2131;AF=0.425519;AN=5008;NS=2504;DP=13006;EAS_AF=0.6687;AMR_AF=0.2651;AFR_AF=0.562;EUR_AF=0.1839;SAS_AF=0.3528;AA=T|||;VT=SNP
6	33029437	rs6457710	A	G	100	PASS	AC=3076;AF=0.614217;AN=5008;NS=2504;DP=13095;EAS_AF=0.8254;AMR_AF=0.402;AFR_AF=0.8169;EUR_AF=0.3141;SAS_AF=0.5818;AA=G|||;VT=SNP
6	33029506	rs112752977	A	G	100	PASS	AC=2113;AF=0.421925;AN=5008;NS=2504;DP=12940;EAS_AF=0.6409;AMR_AF=0.2738;AFR_AF=0.5688;EUR_AF=0.1829;SAS_AF=0.3487;AA=A|||;VT=SNP
6	33029599	rs59342333	G	A	100	PASS	AC=2183;AF=0.435903;AN=5008;NS=2504;DP=15528;EAS_AF=0.6746;AMR_AF=0.2752;AFR_AF=0.5794;EUR_AF=0.1889;SAS_AF=0.364;AA=A|||;VT=SNP
6	33029639	rs60461436	C	A	100	PASS	AC=2188;AF=0.436901;AN=5008;NS=2504;DP=15876;EAS_AF=0.6756;AMR_AF=0.2781;AFR_AF=0.5787;EUR_AF=0.1909;SAS_AF=0.365;AA=c|||;VT=SNP
6	33029668	rs59423236	C	T	100	PASS	AC=2188;AF=0.436901;AN=5008;NS=2504;DP=16131;EAS_AF=0.6746;AMR_AF=0.2767;AFR_AF=0.5787;EUR_AF=0.1909;SAS_AF=0.3671;AA=c|||;VT=SNP
6	33029729	rs6923131	G	A	100	PASS	AC=2372;AF=0.473642;AN=5008;NS=2504;DP=17219;EAS_AF=0.6776;AMR_AF=0.2968;AFR_AF=0.705;EUR_AF=0.1909;SAS_AF=0.3671;AA=g|||;VT=SNP
6	33029827	rs55950816	G	C	100	PASS	AC=2201;AF=0.439497;AN=5008;NS=2504;DP=17759;EAS_AF=0.6786;AMR_AF=0.2839;AFR_AF=0.5809;EUR_AF=0.1909;SAS_AF=0.3681;AA=C|||;VT=SNP
6	33029925	rs116108798	A	G	100	PASS	AC=2192;AF=0.4377;AN=5008;NS=2504;DP=16465;EAS_AF=0.6726;AMR_AF=0.281;AFR_AF=0.5809;EUR_AF=0.1889;SAS_AF=0.3691;AA=G|||;VT=SNP
6	33030076	rs79541122	G	C	100	PASS	AC=976;AF=0.194888;AN=5008;NS=2504;DP=19080;EAS_AF=0.5476;AMR_AF=0.0432;AFR_AF=0.2012;EUR_AF=0.0318;SAS_AF=0.0982;AA=G|||;VT=SNP
6	33030099	rs56348503	G	A	100	PASS	AC=2200;AF=0.439297;AN=5008;NS=2504;DP=19248;EAS_AF=0.6796;AMR_AF=0.2839;AFR_AF=0.5809;EUR_AF=0.1889;SAS_AF=0.3681;AA=A|||;VT=SNP
6	33030112	rs9277334	A	C	100	PASS	AC=916;AF=0.182907;AN=5008;NS=2504;DP=19254;EAS_AF=0.1558;AMR_AF=0.1311;AFR_AF=0.2421;EUR_AF=0.1302;SAS_AF=0.2219;AA=A|||;VT=SNP
6	33030218	rs55814661	C	T	100	PASS	AC=2201;AF=0.439497;AN=5008;NS=2504;DP=14538;EAS_AF=0.6796;AMR_AF=0.2824;AFR_AF=0.5817;EUR_AF=0.1899;SAS_AF=0.3681;AA=T|||;VT=SNP
6	33030261	rs55920303	C	T	100	PASS	AC=2161;AF=0.43151;AN=5008;NS=2504;DP=15975;EAS_AF=0.6706;AMR_AF=0.281;AFR_AF=0.5703;EUR_AF=0.1849;SAS_AF=0.3579;AA=T|||;VT=SNP
6	33030324	rs9277335	C	G	100	PASS	AC=3103;AF=0.619609;AN=5008;NS=2504;DP=12656;EAS_AF=0.8343;AMR_AF=0.4121;AFR_AF=0.82;EUR_AF=0.3181;SAS_AF=0.5849;AA=G|||;VT=SNP
6	33030441	rs9469325	C	A	100	PASS	AC=2364;AF=0.472045;AN=5008;NS=2504;DP=15314;EAS_AF=0.6756;AMR_AF=0.2983;AFR_AF=0.702;EUR_AF=0.1889;SAS_AF=0.3661;AA=A|||;VT=SNP
6	33030470	rs67408908	G	T	100	PASS	AC=2190;AF=0.4373;AN=5008;NS=2504;DP=16218;EAS_AF=0.6756;AMR_AF=0.2824;AFR_AF=0.5779;EUR_AF=0.1889;SAS_AF=0.3671;AA=G|||;VT=SNP
6	33030484	rs66468857	T	A	100	PASS	AC=2192;AF=0.4377;AN=5008;NS=2504;DP=16190;EAS_AF=0.6756;AMR_AF=0.2824;AFR_AF=0.5787;EUR_AF=0.1899;SAS_AF=0.3671;AA=T|||;VT=SNP
6	33030511	rs67396419	C	G	100	PASS	AC=2195;AF=0.438299;AN=5008;NS=2504;DP=15767;EAS_AF=0.6776;AMR_AF=0.2824;AFR_AF=0.5794;EUR_AF=0.1899;SAS_AF=0.3671;AA=G|||;VT=SNP
6	33030585	rs67012664	C	T	100	PASS	AC=2197;AF=0.438698;AN=5008;NS=2504;DP=16126;EAS_AF=0.6796;AMR_AF=0.2839;AFR_AF=0.5809;EUR_AF=0.1869;SAS_AF=0.3671;AA=T|||;VT=SNP
6	33030620	rs67934954	T	G	100	PASS	AC=2196;AF=0.438498;AN=5008;NS=2504;DP=16577;EAS_AF=0.6796;AMR_AF=0.2839;AFR_AF=0.5809;EUR_AF=0.1869;SAS_AF=0.3661;AA=G|||;VT=SNP
6	33030730	rs67635640	G	A	100	PASS	AC=2181;AF=0.435503;AN=5008;NS=2504;DP=14800;EAS_AF=0.6776;AMR_AF=0.2839;AFR_AF=0.5734;EUR_AF=0.1869;SAS_AF=0.363;AA=G|||;VT=SNP
6	33030787	rs67511993	T	C	100	PASS	AC=2187;AF=0.436701;AN=5008;NS=2504;DP=14346;EAS_AF=0.6786;AMR_AF=0.2839;AFR_AF=0.5772;EUR_AF=0.1869;SAS_AF=0.363;AA=C|||;VT=SNP
6	33030875	rs72873939	A	G	100	PASS	AC=2197;AF=0.438698;AN=5008;NS=2504;DP=15719;EAS_AF=0.6815;AMR_AF=0.2839;AFR_AF=0.5787;EUR_AF=0.1899;SAS_AF=0.365;AA=G|||;VT=SNP
6	33030883	rs72873941	C	T	100	PASS	AC=2197;AF=0.438698;AN=5008;NS=2504;DP=15615;EAS_AF=0.6815;AMR_AF=0.2839;AFR_AF=0.5787;EUR_AF=0.1899;SAS_AF=0.365;AA=T|||;VT=SNP
6	33030885	rs9277336	G	A	100	PASS	AC=919;AF=0.183506;AN=5008;NS=2504;DP=15558;EAS_AF=0.1558;AMR_AF=0.1311;AFR_AF=0.2428;EUR_AF=0.1292;SAS_AF=0.2249;AA=G|||;VT=SNP
6	33031103	rs67510472	A	G	100	PASS	AC=2188;AF=0.436901;AN=5008;NS=2504;DP=15745;EAS_AF=0.6746;AMR_AF=0.2795;AFR_AF=0.5809;EUR_AF=0.1879;SAS_AF=0.365;AA=G|||;VT=SNP
6	33031287	rs9469326	T	G	100	PASS	AC=2359;AF=0.471046;AN=5008;NS=2504;DP=17888;EAS_AF=0.6766;AMR_AF=0.2968;AFR_AF=0.7005;EUR_AF=0.1889;SAS_AF=0.363;AA=G|||;VT=SNP
6	33031315	rs73415265	T	C	100	PASS	AC=2184;AF=0.436102;AN=5008;NS=2504;DP=20023;EAS_AF=0.6766;AMR_AF=0.281;AFR_AF=0.5756;EUR_AF=0.1889;SAS_AF=0.364;AA=C|||;VT=SNP
6	33031602	rs9469329	C	T	100	PASS	AC=2332;AF=0.465655;AN=5008;NS=2504;DP=17443;EAS_AF=0.6706;AMR_AF=0.2867;AFR_AF=0.6982;EUR_AF=0.1839;SAS_AF=0.3569;AA=T|||;VT=SNP
6	33031612	rs35449774	C	T	100	PASS	AC=1155;AF=0.230631;AN=5008;NS=2504;DP=17906;EAS_AF=0.1022;AMR_AF=0.2262;AFR_AF=0.3714;EUR_AF=0.1521;SAS_AF=0.2566;AA=C|||;VT=SNP
6	33031677	rs35953215	G	A	100	PASS	AC=2187;AF=0.436701;AN=5008;NS=2504;DP=20404;EAS_AF=0.6786;AMR_AF=0.2795;AFR_AF=0.5779;EUR_AF=0.1859;SAS_AF=0.3661;AA=A|||;VT=SNP
6	33031689	rs34218937	T	C	100	PASS	AC=1170;AF=0.233626;AN=5008;NS=2504;DP=19892;EAS_AF=0.1022;AMR_AF=0.2349;AFR_AF=0.3729;EUR_AF=0.1541;SAS_AF=0.2618;AA=T|||;VT=SNP
6	33031691	rs34740152	G	C	100	PASS	AC=2186;AF=0.436502;AN=5008;NS=2504;DP=19841;EAS_AF=0.6786;AMR_AF=0.2795;AFR_AF=0.5772;EUR_AF=0.1859;SAS_AF=0.3661;AA=C|||;VT=SNP
6	33031767	rs36030764	G	A	100	PASS	AC=2156;AF=0.430511;AN=5008;NS=2504;DP=17803;EAS_AF=0.6508;AMR_AF=0.281;AFR_AF=0.5772;EUR_AF=0.1879;SAS_AF=0.3609;AA=g|||;VT=SNP
6	33031787	rs79786719	A	C	100	PASS	AC=976;AF=0.194888;AN=5008;NS=2504;DP=17482;EAS_AF=0.5476;AMR_AF=0.0432;AFR_AF=0.2012;EUR_AF=0.0318;SAS_AF=0.0982;AA=A|||;VT=SNP
6	33031809	rs66948925	T	C	100	PASS	AC=2195;AF=0.438299;AN=5008;NS=2504;DP=17500;EAS_AF=0.6796;AMR_AF=0.2824;AFR_AF=0.5794;EUR_AF=0.1879;SAS_AF=0.3671;AA=C|||;VT=SNP
6	33031819	rs66636430	C	T	100	PASS	AC=2195;AF=0.438299;AN=5008;NS=2504;DP=17073;EAS_AF=0.6796;AMR_AF=0.2824;AFR_AF=0.5794;EUR_AF=0.1879;SAS_AF=0.3671;AA=T|||;VT=SNP
6	33031934	rs72873946	C	T	100	PASS	AC=2197;AF=0.438698;AN=5008;NS=2504;DP=15250;EAS_AF=0.6796;AMR_AF=0.2824;AFR_AF=0.5802;EUR_AF=0.1879;SAS_AF=0.3681;AA=T|||;VT=SNP
6	33031986	rs66882283	A	C	100	PASS	AC=2195;AF=0.438299;AN=5008;NS=2504;DP=15271;EAS_AF=0.6796;AMR_AF=0.281;AFR_AF=0.5794;EUR_AF=0.1879;SAS_AF=0.3681;AA=C|||;VT=SNP
6	33031994	rs67514692	T	C	100	PASS	AC=2196;AF=0.438498;AN=5008;NS=2504;DP=15594;EAS_AF=0.6806;AMR_AF=0.281;AFR_AF=0.5794;EUR_AF=0.1879;SAS_AF=0.3681;AA=C|||;VT=SNP
6	33032013	rs73397916	T	C	100	PASS	AC=856;AF=0.170927;AN=5008;NS=2504;DP=15863;EAS_AF=0.5308;AMR_AF=0.0288;AFR_AF=0.1808;EUR_AF=0.0239;SAS_AF=0.0389;AA=T|||;VT=SNP
6	33032096	rs17220899	T	C	100	PASS	AC=2193;AF=0.437899;AN=5008;NS=2504;DP=14194;EAS_AF=0.6806;AMR_AF=0.2767;AFR_AF=0.5787;EUR_AF=0.1879;SAS_AF=0.3691;AA=C|||;VT=SNP
6	33032188	rs17214519	G	A	100	PASS	AC=2195;AF=0.438299;AN=5008;NS=2504;DP=15885;EAS_AF=0.6796;AMR_AF=0.281;AFR_AF=0.5809;EUR_AF=0.1859;SAS_AF=0.3681;AA=A|||;VT=SNP
6	33032206	rs17214526	T	C	100	PASS	AC=2198;AF=0.438898;AN=5008;NS=2504;DP=15817;EAS_AF=0.6806;AMR_AF=0.2824;AFR_AF=0.5794;EUR_AF=0.1879;SAS_AF=0.3691;AA=T|||;VT=SNP
6	33032272	rs17214533	C	T	100	PASS	AC=2195;AF=0.438299;AN=5008;NS=2504;DP=16085;EAS_AF=0.6786;AMR_AF=0.2824;AFR_AF=0.5779;EUR_AF=0.1889;SAS_AF=0.3691;AA=C|||;VT=SNP
6	33032277	rs17214540	A	G	100	PASS	AC=2195;AF=0.438299;AN=5008;NS=2504;DP=16056;EAS_AF=0.6786;AMR_AF=0.2824;AFR_AF=0.5779;EUR_AF=0.1889;SAS_AF=0.3691;AA=A|||;VT=SNP
6	33032282	rs75135538	T	C	100	PASS	AC=972;AF=0.194089;AN=5008;NS=2504;DP=16150;EAS_AF=0.5466;AMR_AF=0.0432;AFR_AF=0.1982;EUR_AF=0.0318;SAS_AF=0.0992;AA=T|||;VT=SNP
6	33032306	rs73397922	C	T	100	PASS	AC=972;AF=0.194089;AN=5008;NS=2504;DP=16064;EAS_AF=0.5466;AMR_AF=0.0432;AFR_AF=0.1982;EUR_AF=0.0318;SAS_AF=0.0992;AA=C|||;VT=SNP
6	33032347	rs17220927	T	G	100	PASS	AC=2191;AF=0.4375;AN=5008;NS=2504;DP=15012;EAS_AF=0.6776;AMR_AF=0.281;AFR_AF=0.5779;EUR_AF=0.1889;SAS_AF=0.3671;AA=G|||;VT=SNP
6	33032358	rs17220934	A	T	100	PASS	AC=2191;AF=0.4375;AN=5008;NS=2504;DP=15046;EAS_AF=0.6776;AMR_AF=0.281;AFR_AF=0.5779;EUR_AF=0.1889;SAS_AF=0.3671;AA=T|||;VT=SNP
6	33032363	rs9277338	T	A	100	PASS	AC=579;AF=0.115615;AN=5008;NS=2504;DP=15173;EAS_AF=0.1498;AMR_AF=0.1081;AFR_AF=0.0333;EUR_AF=0.1203;SAS_AF=0.1922;AA=T|||;VT=SNP
6	33032430	rs17214555	A	C	100	PASS	AC=2199;AF=0.439097;AN=5008;NS=2504;DP=17296;EAS_AF=0.6796;AMR_AF=0.2824;AFR_AF=0.5809;EUR_AF=0.1889;SAS_AF=0.3681;AA=C|||;VT=SNP
6	33032636	rs17220961	A	G	100	PASS	AC=2177;AF=0.434704;AN=5008;NS=2504;DP=17355;EAS_AF=0.6776;AMR_AF=0.2795;AFR_AF=0.5772;EUR_AF=0.1819;SAS_AF=0.362;AA=G|||;VT=SNP
6	33032663	rs17220968	G	A	100	PASS	AC=2175;AF=0.434305;AN=5008;NS=2504;DP=17285;EAS_AF=0.6786;AMR_AF=0.281;AFR_AF=0.5756;EUR_AF=0.1789;SAS_AF=0.363;AA=A|||;VT=SNP
6	33032668	rs17214573	A	G	100	PASS	AC=2175;AF=0.434305;AN=5008;NS=2504;DP=17208;EAS_AF=0.6786;AMR_AF=0.281;AFR_AF=0.5756;EUR_AF=0.1789;SAS_AF=0.363;AA=G|||;VT=SNP
6	33032692	rs17214580	C	T	100	PASS	AC=2175;AF=0.434305;AN=5008;NS=2504;DP=17315;EAS_AF=0.6766;AMR_AF=0.2781;AFR_AF=0.5772;EUR_AF=0.1799;SAS_AF=0.364;AA=T|||;VT=SNP
6	33032703	rs17214594	C	T	100	PASS	AC=2175;AF=0.434305;AN=5008;NS=2504;DP=17697;EAS_AF=0.6766;AMR_AF=0.2781;AFR_AF=0.5772;EUR_AF=0.1799;SAS_AF=0.364;AA=c|||;VT=SNP
6	33032822	rs1042926	G	A	100	PASS	AC=2195;AF=0.438299;AN=5008;NS=2504;DP=18684;EAS_AF=0.6796;AMR_AF=0.2839;AFR_AF=0.5787;EUR_AF=0.1889;SAS_AF=0.3661;AA=g|||;VT=SNP
6	33032831	rs1042920	G	A	100	PASS	AC=2186;AF=0.436502;AN=5008;NS=2504;DP=18337;EAS_AF=0.6815;AMR_AF=0.281;AFR_AF=0.5756;EUR_AF=0.1849;SAS_AF=0.365;AA=g|||;VT=SNP
6	33032865	rs1042901	A	C	100	PASS	AC=2188;AF=0.436901;AN=5008;NS=2504;DP=17824;EAS_AF=0.6796;AMR_AF=0.2824;AFR_AF=0.5756;EUR_AF=0.1889;SAS_AF=0.364;AA=C|||;VT=SNP
6	33032905	rs1042872	T	C	100	PASS	AC=2191;AF=0.4375;AN=5008;NS=2504;DP=17328;EAS_AF=0.6796;AMR_AF=0.2839;AFR_AF=0.5764;EUR_AF=0.1889;SAS_AF=0.365;AA=C|||;VT=SNP
6	33032913	rs1042866	C	T	100	PASS	AC=2175;AF=0.434305;AN=5008;NS=2504;DP=16631;EAS_AF=0.6746;AMR_AF=0.281;AFR_AF=0.5734;EUR_AF=0.1849;SAS_AF=0.364;AA=c|||;VT=SNP
6	33032968	rs8486	G	A	100	PASS	AC=2200;AF=0.439297;AN=5008;NS=2504;DP=19618;EAS_AF=0.6796;AMR_AF=0.2839;AFR_AF=0.5809;EUR_AF=0.1889;SAS_AF=0.3681;AA=A|||;VT=SNP
6	33032975	rs7905	T	C	100	PASS	AC=1302;AF=0.259984;AN=5008;NS=2504;DP=19617;EAS_AF=0.121;AMR_AF=0.2536;AFR_AF=0.3956;EUR_AF=0.165;SAS_AF=0.3221;AA=C|||;VT=SNP
6	33033022	rs3077	A	G	100	PASS	AC=2199;AF=0.439097;AN=5008;NS=2504;DP=21027;EAS_AF=0.6796;AMR_AF=0.2839;AFR_AF=0.5809;EUR_AF=0.1889;SAS_AF=0.3671;AA=G|||;VT=SNP
6	33033055	rs1042688	A	T	100	PASS	AC=2197;AF=0.438698;AN=5008;NS=2504;DP=20768;EAS_AF=0.6796;AMR_AF=0.2824;AFR_AF=0.5802;EUR_AF=0.1889;SAS_AF=0.3671;AA=T|||;VT=SNP
6	33033058	rs3211475	T	C	100	PASS	AC=2199;AF=0.439097;AN=5008;NS=2504;DP=20842;EAS_AF=0.6796;AMR_AF=0.2839;AFR_AF=0.5809;EUR_AF=0.1889;SAS_AF=0.3671;AA=T|||;VT=SNP
6	33033146	rs35188681	T	C	100	PASS	AC=2186;AF=0.436502;AN=5008;NS=2504;DP=18933;EAS_AF=0.6766;AMR_AF=0.281;AFR_AF=0.5787;EUR_AF=0.1859;SAS_AF=0.365;AA=C|||;VT=SNP
6	33033188	rs73739611	C	T	100	PASS	AC=2164;AF=0.432109;AN=5008;NS=2504;DP=17077;EAS_AF=0.6736;AMR_AF=0.2738;AFR_AF=0.5741;EUR_AF=0.1819;SAS_AF=0.3609;AA=c|||;VT=SNP
6	33033267	rs72867689	G	A	100	PASS	AC=2187;AF=0.436701;AN=5008;NS=2504;DP=19160;EAS_AF=0.6776;AMR_AF=0.281;AFR_AF=0.5802;EUR_AF=0.1829;SAS_AF=0.3661;AA=G|||;VT=SNP
6	33033274	rs2071362	T	C	100	PASS	AC=921;AF=0.183906;AN=5008;NS=2504;DP=19512;EAS_AF=0.1567;AMR_AF=0.1326;AFR_AF=0.2436;EUR_AF=0.1302;SAS_AF=0.2229;AA=T|||;VT=SNP
6	33033287	rs67597807	G	C	100	PASS	AC=2193;AF=0.437899;AN=5008;NS=2504;DP=19680;EAS_AF=0.6766;AMR_AF=0.2839;AFR_AF=0.5817;EUR_AF=0.1859;SAS_AF=0.3661;AA=C|||;VT=SNP
6	33033313	rs66951571	G	T	100	PASS	AC=1340;AF=0.267572;AN=5008;NS=2504;DP=20371;EAS_AF=0.1488;AMR_AF=0.255;AFR_AF=0.3994;EUR_AF=0.162;SAS_AF=0.3292;AA=T|||;VT=SNP
6	33033351	rs7751953	G	T	100	PASS	AC=2378;AF=0.47484;AN=5008;NS=2504;DP=20772;EAS_AF=0.6776;AMR_AF=0.2983;AFR_AF=0.7095;EUR_AF=0.1889;SAS_AF=0.3681;AA=T|||;VT=SNP
6	33033357	rs72500558	C	G	100	PASS	AC=2197;AF=0.438698;AN=5008;NS=2504;DP=20819;EAS_AF=0.6776;AMR_AF=0.2824;AFR_AF=0.5809;EUR_AF=0.1889;SAS_AF=0.3681;AA=G|||;VT=SNP
6	33033388	rs67476218	A	C	100	PASS	AC=2195;AF=0.438299;AN=5008;NS=2504;DP=21475;EAS_AF=0.6776;AMR_AF=0.281;AFR_AF=0.5802;EUR_AF=0.1889;SAS_AF=0.3681;AA=C|||;VT=SNP
6	33033390	rs67786321	A	T	100	PASS	AC=2195;AF=0.438299;AN=5008;NS=2504;DP=21504;EAS_AF=0.6776;AMR_AF=0.281;AFR_AF=0.5802;EUR_AF=0.1889;SAS_AF=0.3681;AA=T|||;VT=SNP
6	33033520	rs72867692	T	A	100	PASS	AC=2197;AF=0.438698;AN=5008;NS=2504;DP=20693;EAS_AF=0.6776;AMR_AF=0.2795;AFR_AF=0.5817;EUR_AF=0.1889;SAS_AF=0.3691;AA=A|||;VT=SNP
6	33033630	rs67733930	C	T	100	PASS	AC=2193;AF=0.437899;AN=5008;NS=2504;DP=17808;EAS_AF=0.6796;AMR_AF=0.2839;AFR_AF=0.5794;EUR_AF=0.1899;SAS_AF=0.362;AA=T|||;VT=SNP
6	33033710	rs73739621	T	C	100	PASS	AC=1141;AF=0.227835;AN=5008;NS=2504;DP=17524;EAS_AF=0.1012;AMR_AF=0.2233;AFR_AF=0.3714;EUR_AF=0.1471;SAS_AF=0.2505;AA=T|||;VT=SNP
6	33033814	rs2301227	G	A	100	PASS	AC=3702;AF=0.739217;AN=5008;NS=2504;DP=17825;EAS_AF=0.8869;AMR_AF=0.6916;AFR_AF=0.9115;EUR_AF=0.4722;SAS_AF=0.6626;AA=A|||;VT=SNP
6	33033824	rs111789468	C	T	100	PASS	AC=1295;AF=0.258586;AN=5008;NS=2504;DP=17944;EAS_AF=0.1468;AMR_AF=0.2435;AFR_AF=0.3918;EUR_AF=0.1551;SAS_AF=0.3108;AA=T|||;VT=SNP
6	33033849	rs68148632	T	C	100	PASS	AC=2170;AF=0.433307;AN=5008;NS=2504;DP=18354;EAS_AF=0.6766;AMR_AF=0.2781;AFR_AF=0.5764;EUR_AF=0.1839;SAS_AF=0.3558;AA=C|||;VT=SNP
6	33033894	rs68076625	C	T	100	PASS	AC=2191;AF=0.4375;AN=5008;NS=2504;DP=17736;EAS_AF=0.6806;AMR_AF=0.2882;AFR_AF=0.5779;EUR_AF=0.1859;SAS_AF=0.362;AA=T|||;VT=SNP
6	33033919	rs66518139	A	C	100	PASS	AC=2190;AF=0.4373;AN=5008;NS=2504;DP=18009;EAS_AF=0.6806;AMR_AF=0.2867;AFR_AF=0.5772;EUR_AF=0.1869;SAS_AF=0.362;AA=C|||;VT=SNP
6	33033961	rs66967466	G	T	100	PASS	AC=2191;AF=0.4375;AN=5008;NS=2504;DP=18178;EAS_AF=0.6815;AMR_AF=0.2853;AFR_AF=0.5779;EUR_AF=0.1869;SAS_AF=0.362;AA=g|||;VT=SNP
6	33034007	rs67247679	T	C	100	PASS	AC=2194;AF=0.438099;AN=5008;NS=2504;DP=18650;EAS_AF=0.6796;AMR_AF=0.2853;AFR_AF=0.5809;EUR_AF=0.1869;SAS_AF=0.363;AA=C|||;VT=SNP
6	33034076	rs68172213	C	T	100	PASS	AC=2182;AF=0.435703;AN=5008;NS=2504;DP=16777;EAS_AF=0.6766;AMR_AF=0.2795;AFR_AF=0.5802;EUR_AF=0.1859;SAS_AF=0.3599;AA=T|||;VT=SNP
6	33034079	rs68141899	A	G	100	PASS	AC=2182;AF=0.435703;AN=5008;NS=2504;DP=16938;EAS_AF=0.6766;AMR_AF=0.2795;AFR_AF=0.5802;EUR_AF=0.1859;SAS_AF=0.3599;AA=G|||;VT=SNP
6	33034113	rs6899851	T	C	100	PASS	AC=2249;AF=0.449081;AN=5008;NS=2504;DP=16421;EAS_AF=0.6746;AMR_AF=0.2882;AFR_AF=0.6263;EUR_AF=0.1869;SAS_AF=0.3609;AA=C|||;VT=SNP
6	33034114	rs116683794	A	G	100	PASS	AC=113;AF=0.0225639;AN=5008;NS=2504;DP=16427;EAS_AF=0.0129;AMR_AF=0.0274;AFR_AF=0.0325;EUR_AF=0.0249;SAS_AF=0.0133;AA=A|||;VT=SNP
6	33034120	rs76589166	C	T	100	PASS	AC=2181;AF=0.435503;AN=5008;NS=2504;DP=16326;EAS_AF=0.6746;AMR_AF=0.2795;AFR_AF=0.5794;EUR_AF=0.1869;SAS_AF=0.3609;AA=T|||;VT=SNP
6	33034166	rs73400019	C	A	100	PASS	AC=975;AF=0.194688;AN=5008;NS=2504;DP=18113;EAS_AF=0.5476;AMR_AF=0.0432;AFR_AF=0.1997;EUR_AF=0.0328;SAS_AF=0.0982;AA=C|||;VT=SNP
6	33034177	rs6919972	A	G	100	PASS	AC=2376;AF=0.474441;AN=5008;NS=2504;DP=18255;EAS_AF=0.6806;AMR_AF=0.2983;AFR_AF=0.7073;EUR_AF=0.1889;SAS_AF=0.3661;AA=G|||;VT=SNP
6	33034223	rs67252575	G	A	100	PASS	AC=2152;AF=0.429712;AN=5008;NS=2504;DP=19626;EAS_AF=0.6508;AMR_AF=0.281;AFR_AF=0.5749;EUR_AF=0.1869;SAS_AF=0.3609;AA=G|||;VT=SNP
6	33034240	rs72867694	A	C	100	PASS	AC=2193;AF=0.437899;AN=5008;NS=2504;DP=18925;EAS_AF=0.6796;AMR_AF=0.2824;AFR_AF=0.5779;EUR_AF=0.1879;SAS_AF=0.3671;AA=C|||;VT=SNP
6	33034296	rs68150759	T	C	100	PASS	AC=2168;AF=0.432907;AN=5008;NS=2504;DP=17226;EAS_AF=0.6756;AMR_AF=0.2723;AFR_AF=0.5726;EUR_AF=0.1859;SAS_AF=0.362;AA=C|||;VT=SNP
6	33034354	rs72867695	T	C	100	PASS	AC=2164;AF=0.432109;AN=5008;NS=2504;DP=15814;EAS_AF=0.6736;AMR_AF=0.2709;AFR_AF=0.5711;EUR_AF=0.1839;SAS_AF=0.365;AA=C|||;VT=SNP
6	33034399	rs6920457	C	A	100	PASS	AC=2357;AF=0.470647;AN=5008;NS=2504;DP=16455;EAS_AF=0.6766;AMR_AF=0.2925;AFR_AF=0.7042;EUR_AF=0.1859;SAS_AF=0.362;AA=A|||;VT=SNP
6	33034421	rs35835875	A	G	100	PASS	AC=2172;AF=0.433706;AN=5008;NS=2504;DP=16669;EAS_AF=0.6766;AMR_AF=0.2767;AFR_AF=0.5734;EUR_AF=0.1859;SAS_AF=0.3609;AA=G|||;VT=SNP
6	33034577	rs34596699	C	T	100	PASS	AC=2152;AF=0.429712;AN=5008;NS=2504;DP=19660;EAS_AF=0.6488;AMR_AF=0.2781;AFR_AF=0.5764;EUR_AF=0.1899;SAS_AF=0.3599;AA=C|||;VT=SNP
6	33034596	rs2301226	G	A	100	PASS	AC=919;AF=0.183506;AN=5008;NS=2504;DP=19837;EAS_AF=0.1558;AMR_AF=0.1326;AFR_AF=0.2421;EUR_AF=0.1292;SAS_AF=0.2249;AA=G|||;VT=SNP
6	33034653	rs35030344	C	A	100	PASS	AC=2182;AF=0.435703;AN=5008;NS=2504;DP=19298;EAS_AF=0.6766;AMR_AF=0.2795;AFR_AF=0.5764;EUR_AF=0.1859;SAS_AF=0.365;AA=c|||;VT=SNP
6	33034699	rs36050357	A	T	100	PASS	AC=2122;AF=0.423722;AN=5008;NS=2504;DP=17418;EAS_AF=0.6647;AMR_AF=0.2709;AFR_AF=0.5681;EUR_AF=0.173;SAS_AF=0.3466;AA=T|||;VT=SNP
6	33034785	rs9469331	G	A	100	PASS	AC=2369;AF=0.473043;AN=5008;NS=2504;DP=16964;EAS_AF=0.6756;AMR_AF=0.2983;AFR_AF=0.708;EUR_AF=0.1889;SAS_AF=0.363;AA=A|||;VT=SNP
6	33034815	rs1367728	G	A	100	PASS	AC=392;AF=0.0782748;AN=5008;NS=2504;DP=18547;EAS_AF=0.0387;AMR_AF=0.2406;AFR_AF=0.0076;EUR_AF=0.1173;SAS_AF=0.0593;AA=G|||;VT=SNP
6	33034876	rs9469332	T	C	100	PASS	AC=2357;AF=0.470647;AN=5008;NS=2504;DP=19009;EAS_AF=0.6726;AMR_AF=0.2968;AFR_AF=0.7065;EUR_AF=0.1839;SAS_AF=0.362;AA=C|||;VT=SNP
6	33034900	rs34763441	A	G	100	PASS	AC=2162;AF=0.431709;AN=5008;NS=2504;DP=19084;EAS_AF=0.6687;AMR_AF=0.2752;AFR_AF=0.5756;EUR_AF=0.1829;SAS_AF=0.3599;AA=A|||;VT=SNP
6	33034930	rs72867701	A	G	100	PASS	AC=2157;AF=0.430711;AN=5008;NS=2504;DP=18391;EAS_AF=0.6696;AMR_AF=0.2738;AFR_AF=0.5734;EUR_AF=0.1829;SAS_AF=0.3579;AA=G|||;VT=SNP
6	33035445	rs73400037	T	C	100	PASS	AC=854;AF=0.170527;AN=5008;NS=2504;DP=18628;EAS_AF=0.5288;AMR_AF=0.0274;AFR_AF=0.1815;EUR_AF=0.0239;SAS_AF=0.0389;AA=T|||;VT=SNP
6	33035514	rs1054030	A	G	100	PASS	AC=2197;AF=0.438698;AN=5008;NS=2504;DP=18136;EAS_AF=0.6776;AMR_AF=0.2824;AFR_AF=0.5787;EUR_AF=0.1879;SAS_AF=0.3722;AA=G|||;VT=SNP
6	33035518	rs1054026	G	C	100	PASS	AC=2197;AF=0.438698;AN=5008;NS=2504;DP=18138;EAS_AF=0.6776;AMR_AF=0.2824;AFR_AF=0.5787;EUR_AF=0.1879;SAS_AF=0.3722;AA=C|||;VT=SNP
6	33035616	rs73400039	G	A	100	PASS	AC=956;AF=0.190895;AN=5008;NS=2504;DP=15616;EAS_AF=0.5387;AMR_AF=0.0375;AFR_AF=0.1989;EUR_AF=0.0308;SAS_AF=0.0951;AA=G|||;VT=SNP
6	33035771	rs1054025	T	C	100	PASS	AC=976;AF=0.194888;AN=5008;NS=2504;DP=20716;EAS_AF=0.5476;AMR_AF=0.0432;AFR_AF=0.2012;EUR_AF=0.0318;SAS_AF=0.0982;AA=T|||;VT=SNP
6	33035829	rs59419782	T	C	100	PASS	AC=2204;AF=0.440096;AN=5008;NS=2504;DP=19773;EAS_AF=0.6806;AMR_AF=0.2867;AFR_AF=0.5802;EUR_AF=0.1879;SAS_AF=0.3712;AA=T|||;VT=SNP
6	33035860	rs2301225	G	A	100	PASS	AC=390;AF=0.0778754;AN=5008;NS=2504;DP=19751;EAS_AF=0.0367;AMR_AF=0.2406;AFR_AF=0.0076;EUR_AF=0.1173;SAS_AF=0.0593;AA=G|||;VT=SNP
6	33035877	rs9469341	A	G	100	PASS	AC=2386;AF=0.476438;AN=5008;NS=2504;DP=20199;EAS_AF=0.6806;AMR_AF=0.3026;AFR_AF=0.7088;EUR_AF=0.1889;SAS_AF=0.3712;AA=G|||;VT=SNP
6	33035887	rs72870110	G	C	100	PASS	AC=2205;AF=0.440296;AN=5008;NS=2504;DP=20099;EAS_AF=0.6806;AMR_AF=0.2867;AFR_AF=0.5802;EUR_AF=0.1889;SAS_AF=0.3712;AA=G|||;VT=SNP
6	33035925	rs1062658	A	T	100	PASS	AC=2199;AF=0.439097;AN=5008;NS=2504;DP=18125;EAS_AF=0.6796;AMR_AF=0.2839;AFR_AF=0.5802;EUR_AF=0.1869;SAS_AF=0.3701;AA=A|||;VT=SNP
6	33035969	rs3179779	A	G	100	PASS	AC=2325;AF=0.464257;AN=5008;NS=2504;DP=16402;EAS_AF=0.6677;AMR_AF=0.2925;AFR_AF=0.6989;EUR_AF=0.1839;SAS_AF=0.3476;AA=G|||;VT=SNP
6	33036085	rs67818943	C	G	100	PASS	AC=2201;AF=0.439497;AN=5008;NS=2504;DP=19174;EAS_AF=0.6796;AMR_AF=0.2839;AFR_AF=0.5809;EUR_AF=0.1899;SAS_AF=0.3681;AA=C|||;VT=SNP
6	33036116	rs3180555	T	G	100	PASS	AC=2201;AF=0.439497;AN=5008;NS=2504;DP=19470;EAS_AF=0.6796;AMR_AF=0.2839;AFR_AF=0.5809;EUR_AF=0.1899;SAS_AF=0.3681;AA=T|||;VT=SNP
6	33036177	rs3180554	A	G	100	PASS	AC=2381;AF=0.475439;AN=5008;NS=2504;DP=20863;EAS_AF=0.6796;AMR_AF=0.2997;AFR_AF=0.7095;EUR_AF=0.1889;SAS_AF=0.3681;AA=G|||;VT=SNP
6	33036210	rs3180553	G	T	100	PASS	AC=2381;AF=0.475439;AN=5008;NS=2504;DP=21524;EAS_AF=0.6796;AMR_AF=0.2997;AFR_AF=0.7095;EUR_AF=0.1889;SAS_AF=0.3681;AA=T|||;VT=SNP
6	33036312	rs72879609	A	G	100	PASS	AC=2198;AF=0.438898;AN=5008;NS=2504;DP=20248;EAS_AF=0.6786;AMR_AF=0.2839;AFR_AF=0.5809;EUR_AF=0.1879;SAS_AF=0.3681;AA=A|||;VT=SNP
6	33036318	rs79015944	T	C	100	PASS	AC=974;AF=0.194489;AN=5008;NS=2504;DP=20296;EAS_AF=0.5466;AMR_AF=0.0432;AFR_AF=0.2012;EUR_AF=0.0308;SAS_AF=0.0982;AA=T|||;VT=SNP
6	33036435	rs1126769	T	G	100	PASS	AC=2190;AF=0.4373;AN=5008;NS=2504;DP=17401;EAS_AF=0.6746;AMR_AF=0.2839;AFR_AF=0.5794;EUR_AF=0.1859;SAS_AF=0.3681;AA=G|||;VT=SNP;EX_TARGET
6	33036505	rs1042434	G	C	100	PASS	AC=2381;AF=0.475439;AN=5008;NS=2504;DP=18440;EAS_AF=0.6796;AMR_AF=0.2997;AFR_AF=0.7095;EUR_AF=0.1889;SAS_AF=0.3681;AA=C|||;VT=SNP;EX_TARGET
6	33036617	rs34370305	C	T	100	PASS	AC=2200;AF=0.439297;AN=5008;NS=2504;DP=18848;EAS_AF=0.6796;AMR_AF=0.2839;AFR_AF=0.5809;EUR_AF=0.1889;SAS_AF=0.3681;AA=C|||;VT=SNP;EX_TARGET
6	33036630	rs73739662	G	T	100	PASS	AC=2200;AF=0.439297;AN=5008;NS=2504;DP=18495;EAS_AF=0.6796;AMR_AF=0.2839;AFR_AF=0.5809;EUR_AF=0.1889;SAS_AF=0.3681;AA=g|||;VT=SNP
6	33036631	rs73739663	A	C	100	PASS	AC=2200;AF=0.439297;AN=5008;NS=2504;DP=18725;EAS_AF=0.6796;AMR_AF=0.2839;AFR_AF=0.5809;EUR_AF=0.1889;SAS_AF=0.3681;AA=A|||;VT=SNP
6	33036708	rs77350016	C	T	100	PASS	AC=2200;AF=0.439297;AN=5008;NS=2504;DP=19934;EAS_AF=0.6796;AMR_AF=0.2839;AFR_AF=0.5809;EUR_AF=0.1889;SAS_AF=0.3681;AA=C|||;VT=SNP
6	33036853	rs1042308	A	C	100	PASS	AC=2194;AF=0.438099;AN=5008;NS=2504;DP=19836;EAS_AF=0.6786;AMR_AF=0.2839;AFR_AF=0.5802;EUR_AF=0.1889;SAS_AF=0.364;AA=A|||;VT=SNP;EX_TARGET
6	33036950	rs2308931	C	T	100	PASS	AC=980;AF=0.195687;AN=5008;NS=2504;DP=18947;EAS_AF=0.1319;AMR_AF=0.2147;AFR_AF=0.239;EUR_AF=0.1183;SAS_AF=0.2689;AA=C|||;VT=SNP;EX_TARGET
6	33036951	rs2308930	A	G	100	PASS	AC=2199;AF=0.439097;AN=5008;NS=2504;DP=19044;EAS_AF=0.6796;AMR_AF=0.2839;AFR_AF=0.5802;EUR_AF=0.1899;SAS_AF=0.3671;AA=G|||;VT=SNP;EX_TARGET
6	33036971	rs2308928	C	T	100	PASS	AC=2198;AF=0.438898;AN=5008;NS=2504;DP=19188;EAS_AF=0.6796;AMR_AF=0.2839;AFR_AF=0.5802;EUR_AF=0.1889;SAS_AF=0.3671;AA=.|||;VT=SNP;EX_TARGET
6	33036977	rs2308927	G	A	100	PASS	AC=856;AF=0.170927;AN=5008;NS=2504;DP=19187;EAS_AF=0.5298;AMR_AF=0.0288;AFR_AF=0.1815;EUR_AF=0.0239;SAS_AF=0.0389;AA=.|||;VT=SNP;EX_TARGET
6	33036999	rs1042190	T	C	100	PASS	AC=2158;AF=0.430911;AN=5008;NS=2504;DP=19467;EAS_AF=0.6508;AMR_AF=0.2824;AFR_AF=0.5772;EUR_AF=0.1889;SAS_AF=0.3609;AA=.|||;VT=SNP;EX_TARGET
6	33037061	rs1126544	G	C	100	PASS	AC=856;AF=0.170927;AN=5008;NS=2504;DP=19270;EAS_AF=0.5298;AMR_AF=0.0288;AFR_AF=0.1815;EUR_AF=0.0239;SAS_AF=0.0389;AA=.|||;VT=SNP;EX_TARGET
6	33037082	rs34140193	A	G	100	PASS	AC=2199;AF=0.439097;AN=5008;NS=2504;DP=19468;EAS_AF=0.6796;AMR_AF=0.2839;AFR_AF=0.5809;EUR_AF=0.1889;SAS_AF=0.3671;AA=.|||;VT=SNP;EX_TARGET
6	33037104	rs34950776	C	T	100	PASS	AC=2200;AF=0.439297;AN=5008;NS=2504;DP=19577;EAS_AF=0.6796;AMR_AF=0.2839;AFR_AF=0.5809;EUR_AF=0.1889;SAS_AF=0.3681;AA=.|||;VT=SNP;EX_TARGET
6	33037142	rs67201607	A	G	100	PASS	AC=2200;AF=0.439297;AN=5008;NS=2504;DP=20072;EAS_AF=0.6796;AMR_AF=0.2839;AFR_AF=0.5809;EUR_AF=0.1889;SAS_AF=0.3681;AA=.|||;VT=SNP
6	33037187	rs3830066	C	G	100	PASS	AC=2222;AF=0.44369;AN=5008;NS=2504;DP=18148;EAS_AF=0.6865;AMR_AF=0.2853;AFR_AF=0.5817;EUR_AF=0.1958;SAS_AF=0.3742;AA=.|||;VT=SNP
6	33037199	rs3830065	G	C	100	PASS	AC=916;AF=0.182907;AN=5008;NS=2504;DP=18408;EAS_AF=0.1558;AMR_AF=0.1311;AFR_AF=0.2421;EUR_AF=0.1302;SAS_AF=0.2219;AA=.|||;VT=SNP
6	33037265	rs36081724	C	A	100	PASS	AC=2200;AF=0.439297;AN=5008;NS=2504;DP=20722;EAS_AF=0.6796;AMR_AF=0.2839;AFR_AF=0.5809;EUR_AF=0.1889;SAS_AF=0.3681;AA=.|||;VT=SNP
6	33037279	rs34562515	A	G	100	PASS	AC=2200;AF=0.439297;AN=5008;NS=2504;DP=20380;EAS_AF=0.6796;AMR_AF=0.2839;AFR_AF=0.5809;EUR_AF=0.1889;SAS_AF=0.3681;AA=.|||;VT=SNP
6	33037304	rs34682523	G	T	100	PASS	AC=2201;AF=0.439497;AN=5008;NS=2504;DP=19890;EAS_AF=0.6796;AMR_AF=0.2839;AFR_AF=0.5817;EUR_AF=0.1889;SAS_AF=0.3681;AA=.|||;VT=SNP
6	33037419	rs1126543	G	A	100	PASS	AC=2200;AF=0.439297;AN=5008;NS=2504;DP=19932;EAS_AF=0.6796;AMR_AF=0.2853;AFR_AF=0.5809;EUR_AF=0.1889;SAS_AF=0.3671;AA=.|||;VT=SNP;EX_TARGET
6	33037424	rs1126542	T	C	100	PASS	AC=2199;AF=0.439097;AN=5008;NS=2504;DP=19850;EAS_AF=0.6796;AMR_AF=0.2853;AFR_AF=0.5802;EUR_AF=0.1889;SAS_AF=0.3671;AA=.|||;VT=SNP;EX_TARGET
6	33037522	rs1042178	T	C	100	PASS	AC=2196;AF=0.438498;AN=5008;NS=2504;DP=19699;EAS_AF=0.6796;AMR_AF=0.281;AFR_AF=0.5809;EUR_AF=0.1869;SAS_AF=0.3681;AA=.|||;VT=SNP;EX_TARGET
6	33037557	rs1042177	C	T	100	PASS	AC=1181;AF=0.235823;AN=5008;NS=2504;DP=19499;EAS_AF=0.1022;AMR_AF=0.2363;AFR_AF=0.3775;EUR_AF=0.1551;SAS_AF=0.2648;AA=.|||;VT=SNP;EX_TARGET
6	33037560	rs1042176	G	A	100	PASS	AC=1301;AF=0.259784;AN=5008;NS=2504;DP=19428;EAS_AF=0.12;AMR_AF=0.2507;AFR_AF=0.3971;EUR_AF=0.163;SAS_AF=0.3241;AA=.|||;VT=SNP;EX_TARGET
6	33037579	rs2308912	A	T	100	PASS	AC=2159;AF=0.43111;AN=5008;NS=2504;DP=19351;EAS_AF=0.6508;AMR_AF=0.2795;AFR_AF=0.5794;EUR_AF=0.1869;SAS_AF=0.363;AA=.|||;VT=SNP;EX_TARGET
6	33037580	rs2308911	T	G	100	PASS	AC=2159;AF=0.43111;AN=5008;NS=2504;DP=19572;EAS_AF=0.6508;AMR_AF=0.2795;AFR_AF=0.5794;EUR_AF=0.1869;SAS_AF=0.363;AA=.|||;VT=SNP;EX_TARGET
6	33037611	rs1062481	C	T	100	PASS	AC=1016;AF=0.202875;AN=5008;NS=2504;DP=20027;EAS_AF=0.5774;AMR_AF=0.0447;AFR_AF=0.2035;EUR_AF=0.0318;SAS_AF=0.1043;AA=.|||;VT=SNP;EX_TARGET
6	33037626	rs1042174	C	G	100	PASS	AC=2309;AF=0.461062;AN=5008;NS=2504;DP=20289;EAS_AF=0.6518;AMR_AF=0.2882;AFR_AF=0.7171;EUR_AF=0.1491;SAS_AF=0.362;AA=.|||;VT=SNP;EX_TARGET
6	33037675	rs10214910	C	A	100	PASS	AC=2404;AF=0.480032;AN=5008;NS=2504;DP=21659;EAS_AF=0.6796;AMR_AF=0.2954;AFR_AF=0.7307;EUR_AF=0.1869;SAS_AF=0.3681;AA=.|||;VT=SNP;EX_TARGET
6	33037690	rs66799959	C	T	100	PASS	AC=2153;AF=0.429912;AN=5008;NS=2504;DP=21381;EAS_AF=0.6508;AMR_AF=0.2752;AFR_AF=0.5772;EUR_AF=0.1879;SAS_AF=0.362;AA=.|||;VT=SNP;EX_TARGET
6	33037768	rs67984906	G	A	100	PASS	AC=2116;AF=0.422524;AN=5008;NS=2504;DP=20477;EAS_AF=0.6508;AMR_AF=0.2781;AFR_AF=0.5477;EUR_AF=0.1869;SAS_AF=0.363;AA=.|||;VT=SNP
6	33037866	rs73739675	A	G	100	PASS	AC=1951;AF=0.389577;AN=5008;NS=2504;DP=19145;EAS_AF=0.6776;AMR_AF=0.268;AFR_AF=0.4077;EUR_AF=0.1849;SAS_AF=0.365;AA=.|||;VT=SNP
6	33037891	rs72879614	C	T	100	PASS	AC=1951;AF=0.389577;AN=5008;NS=2504;DP=19159;EAS_AF=0.6776;AMR_AF=0.268;AFR_AF=0.4077;EUR_AF=0.1849;SAS_AF=0.365;AA=.|||;VT=SNP
6	33037955	rs72879615	T	A	100	PASS	AC=1177;AF=0.235024;AN=5008;NS=2504;DP=19378;EAS_AF=0.1012;AMR_AF=0.2378;AFR_AF=0.3767;EUR_AF=0.1541;SAS_AF=0.2628;AA=.|||;VT=SNP
6	33037957	rs72879616	G	A	100	PASS	AC=1177;AF=0.235024;AN=5008;NS=2504;DP=19605;EAS_AF=0.1012;AMR_AF=0.2378;AFR_AF=0.3767;EUR_AF=0.1541;SAS_AF=0.2628;AA=.|||;VT=SNP
6	33037991	rs67325643	C	G	100	PASS	AC=2153;AF=0.429912;AN=5008;NS=2504;DP=19073;EAS_AF=0.6518;AMR_AF=0.2781;AFR_AF=0.5756;EUR_AF=0.1869;SAS_AF=0.362;AA=.|||;VT=SNP
6	33038283	rs78103064	A	G	100	PASS	AC=982;AF=0.196086;AN=5008;NS=2504;DP=16346;EAS_AF=0.5516;AMR_AF=0.0447;AFR_AF=0.1997;EUR_AF=0.0338;SAS_AF=0.0992;AA=.|||;VT=SNP
6	33038322	rs67463587	G	T	100	PASS	AC=2198;AF=0.438898;AN=5008;NS=2504;DP=16842;EAS_AF=0.6806;AMR_AF=0.281;AFR_AF=0.5809;EUR_AF=0.1879;SAS_AF=0.3681;AA=.|||;VT=SNP
6	33038369	rs2301224	C	A	100	PASS	AC=2158;AF=0.430911;AN=5008;NS=2504;DP=16638;EAS_AF=0.6518;AMR_AF=0.2795;AFR_AF=0.5779;EUR_AF=0.1879;SAS_AF=0.362;AA=.|||;VT=SNP
6	33038490	rs116103898	A	G	100	PASS	AC=404;AF=0.0806709;AN=5008;NS=2504;DP=16027;EAS_AF=0.0565;AMR_AF=0.1066;AFR_AF=0.0424;EUR_AF=0.0477;SAS_AF=0.1728;AA=.|||;VT=SNP
6	33038546	rs2301223	C	T	100	PASS	AC=980;AF=0.195687;AN=5008;NS=2504;DP=16591;EAS_AF=0.5506;AMR_AF=0.0432;AFR_AF=0.2005;EUR_AF=0.0338;SAS_AF=0.0982;AA=.|||;VT=SNP
6	33038548	rs2301222	T	C	100	PASS	AC=2165;AF=0.432308;AN=5008;NS=2504;DP=16608;EAS_AF=0.6558;AMR_AF=0.2795;AFR_AF=0.5764;EUR_AF=0.1879;SAS_AF=0.3671;AA=.|||;VT=SNP
6	33038579	rs57389774	A	G	100	PASS	AC=2159;AF=0.43111;AN=5008;NS=2504;DP=16413;EAS_AF=0.6518;AMR_AF=0.2781;AFR_AF=0.5787;EUR_AF=0.1879;SAS_AF=0.363;AA=.|||;VT=SNP
6	33038597	rs2301221	A	G	100	PASS	AC=2160;AF=0.43131;AN=5008;NS=2504;DP=16417;EAS_AF=0.6518;AMR_AF=0.2795;AFR_AF=0.5787;EUR_AF=0.1879;SAS_AF=0.363;AA=.|||;VT=SNP
6	33038766	rs2301220	C	T	100	PASS	AC=2174;AF=0.434105;AN=5008;NS=2504;DP=20072;EAS_AF=0.6677;AMR_AF=0.2795;AFR_AF=0.5779;EUR_AF=0.1869;SAS_AF=0.363;AA=.|||;VT=SNP
6	33038802	rs67542233	A	G	100	PASS	AC=1177;AF=0.235024;AN=5008;NS=2504;DP=18931;EAS_AF=0.1012;AMR_AF=0.2334;AFR_AF=0.3767;EUR_AF=0.1551;SAS_AF=0.2648;AA=.|||;VT=SNP
6	33038850	rs28438582	C	T	100	PASS	AC=2157;AF=0.430711;AN=5008;NS=2504;DP=18285;EAS_AF=0.6587;AMR_AF=0.2752;AFR_AF=0.5726;EUR_AF=0.1899;SAS_AF=0.362;AA=.|||;VT=SNP
6	33038979	rs59977910	C	T	100	PASS	AC=2152;AF=0.429712;AN=5008;NS=2504;DP=18708;EAS_AF=0.6528;AMR_AF=0.2781;AFR_AF=0.5756;EUR_AF=0.1869;SAS_AF=0.3599;AA=.|||;VT=SNP
6	33038982	rs72879625	G	A	100	PASS	AC=1169;AF=0.233427;AN=5008;NS=2504;DP=18890;EAS_AF=0.1012;AMR_AF=0.232;AFR_AF=0.3752;EUR_AF=0.1531;SAS_AF=0.2618;AA=.|||;VT=SNP
6	33039146	rs60438747	A	T	100	PASS	AC=983;AF=0.196286;AN=5008;NS=2504;DP=20116;EAS_AF=0.5516;AMR_AF=0.0461;AFR_AF=0.2005;EUR_AF=0.0338;SAS_AF=0.0982;AA=.|||;VT=SNP
6	33039180	rs57753382	G	A	100	PASS	AC=2173;AF=0.433906;AN=5008;NS=2504;DP=19486;EAS_AF=0.6637;AMR_AF=0.2824;AFR_AF=0.5787;EUR_AF=0.1879;SAS_AF=0.362;AA=.|||;VT=SNP
6	33039196	rs66977180	A	T	100	PASS	AC=1179;AF=0.235423;AN=5008;NS=2504;DP=19853;EAS_AF=0.1022;AMR_AF=0.2349;AFR_AF=0.3782;EUR_AF=0.1541;SAS_AF=0.2638;AA=.|||;VT=SNP
6	33039295	rs28452918	T	A	100	PASS	AC=2192;AF=0.4377;AN=5008;NS=2504;DP=20723;EAS_AF=0.6776;AMR_AF=0.2824;AFR_AF=0.5802;EUR_AF=0.1869;SAS_AF=0.3661;AA=.|||;VT=SNP
6	33039376	rs34624643	C	T	100	PASS	AC=2193;AF=0.437899;AN=5008;NS=2504;DP=20699;EAS_AF=0.6746;AMR_AF=0.2824;AFR_AF=0.5809;EUR_AF=0.1869;SAS_AF=0.3691;AA=.|||;VT=SNP
6	33039405	rs35039691	C	G	100	PASS	AC=2172;AF=0.433706;AN=5008;NS=2504;DP=21360;EAS_AF=0.6597;AMR_AF=0.2824;AFR_AF=0.5787;EUR_AF=0.1879;SAS_AF=0.365;AA=.|||;VT=SNP
6	33039446	rs34083733	G	A	100	PASS	AC=2193;AF=0.437899;AN=5008;NS=2504;DP=21292;EAS_AF=0.6736;AMR_AF=0.2824;AFR_AF=0.5817;EUR_AF=0.1879;SAS_AF=0.3681;AA=.|||;VT=SNP
6	33039484	rs13196639	A	G	100	PASS	AC=2197;AF=0.438698;AN=5008;NS=2504;DP=20964;EAS_AF=0.6776;AMR_AF=0.2824;AFR_AF=0.5817;EUR_AF=0.1879;SAS_AF=0.3681;AA=.|||;VT=SNP
6	33039503	rs34197320	C	T	100	PASS	AC=2197;AF=0.438698;AN=5008;NS=2504;DP=20262;EAS_AF=0.6786;AMR_AF=0.2824;AFR_AF=0.5817;EUR_AF=0.1869;SAS_AF=0.3681;AA=.|||;VT=SNP
6	33039507	rs13196651	A	G	100	PASS	AC=988;AF=0.197284;AN=5008;NS=2504;DP=20300;EAS_AF=0.5565;AMR_AF=0.0461;AFR_AF=0.2005;EUR_AF=0.0338;SAS_AF=0.0982;AA=.|||;VT=SNP
6	33039535	rs28986425	A	T	100	PASS	AC=566;AF=0.113019;AN=5008;NS=2504;DP=20012;EAS_AF=0.0387;AMR_AF=0.2622;AFR_AF=0.1248;EUR_AF=0.1173;SAS_AF=0.0634;AA=.|||;VT=SNP
6	33039606	rs35521473	C	T	100	PASS	AC=2194;AF=0.438099;AN=5008;NS=2504;DP=20696;EAS_AF=0.6786;AMR_AF=0.2824;AFR_AF=0.5809;EUR_AF=0.1869;SAS_AF=0.3661;AA=.|||;VT=SNP
6	33039625	rs9277341	T	C	100	PASS	AC=3001;AF=0.599241;AN=5008;NS=2504;DP=20758;EAS_AF=0.8353;AMR_AF=0.4035;AFR_AF=0.7428;EUR_AF=0.3181;SAS_AF=0.59;AA=.|||;VT=SNP
6	33039652	rs35979982	C	T	100	PASS	AC=1208;AF=0.241214;AN=5008;NS=2504;DP=20500;EAS_AF=0.126;AMR_AF=0.2363;AFR_AF=0.3797;EUR_AF=0.1531;SAS_AF=0.2669;AA=.|||;VT=SNP
6	33039681	rs72879627	A	G	100	PASS	AC=1176;AF=0.234824;AN=5008;NS=2504;DP=20985;EAS_AF=0.0982;AMR_AF=0.2349;AFR_AF=0.3775;EUR_AF=0.1551;SAS_AF=0.2648;AA=.|||;VT=SNP
6	33039686	rs13213149	T	C	100	PASS	AC=2200;AF=0.439297;AN=5008;NS=2504;DP=21043;EAS_AF=0.6806;AMR_AF=0.2824;AFR_AF=0.5809;EUR_AF=0.1879;SAS_AF=0.3691;AA=.|||;VT=SNP
6	33039729	rs13213165	T	G	100	PASS	AC=2198;AF=0.438898;AN=5008;NS=2504;DP=21554;EAS_AF=0.6806;AMR_AF=0.2824;AFR_AF=0.5802;EUR_AF=0.1869;SAS_AF=0.3691;AA=.|||;VT=SNP
6	33039755	rs13213265	T	C	100	PASS	AC=2157;AF=0.430711;AN=5008;NS=2504;DP=21105;EAS_AF=0.6518;AMR_AF=0.281;AFR_AF=0.5779;EUR_AF=0.1869;SAS_AF=0.3609;AA=.|||;VT=SNP
6	33039756	rs79126782	G	A	100	PASS	AC=984;AF=0.196486;AN=5008;NS=2504;DP=17870;EAS_AF=0.5546;AMR_AF=0.0461;AFR_AF=0.1997;EUR_AF=0.0328;SAS_AF=0.0982;AA=.|||;VT=SNP
6	33039767	rs34507584	A	G	100	PASS	AC=2192;AF=0.4377;AN=5008;NS=2504;DP=17052;EAS_AF=0.6796;AMR_AF=0.2824;AFR_AF=0.5794;EUR_AF=0.1869;SAS_AF=0.365;AA=.|||;VT=SNP
6	33039837	rs36043556	G	A	100	PASS	AC=2204;AF=0.440096;AN=5008;NS=2504;DP=20996;EAS_AF=0.6806;AMR_AF=0.2824;AFR_AF=0.5825;EUR_AF=0.1899;SAS_AF=0.3691;AA=.|||;VT=SNP
6	33039848	rs35769133	G	A	100	PASS	AC=2204;AF=0.440096;AN=5008;NS=2504;DP=21559;EAS_AF=0.6806;AMR_AF=0.2824;AFR_AF=0.5825;EUR_AF=0.1899;SAS_AF=0.3691;AA=.|||;VT=SNP
6	33039855	rs72879690	A	G	100	PASS	AC=2204;AF=0.440096;AN=5008;NS=2504;DP=21828;EAS_AF=0.6806;AMR_AF=0.2824;AFR_AF=0.5825;EUR_AF=0.1899;SAS_AF=0.3691;AA=.|||;VT=SNP
6	33039927	rs72500560	T	C	100	PASS	AC=2198;AF=0.438898;AN=5008;NS=2504;DP=20792;EAS_AF=0.6806;AMR_AF=0.2824;AFR_AF=0.5817;EUR_AF=0.1869;SAS_AF=0.3671;AA=.|||;VT=SNP
6	33039958	rs72500561	A	G	100	PASS	AC=865;AF=0.172724;AN=5008;NS=2504;DP=20137;EAS_AF=0.5357;AMR_AF=0.0317;AFR_AF=0.1808;EUR_AF=0.0258;SAS_AF=0.0389;AA=.|||;VT=SNP
6	33039980	rs72500562	A	G	100	PASS	AC=2198;AF=0.438898;AN=5008;NS=2504;DP=19794;EAS_AF=0.6806;AMR_AF=0.2824;AFR_AF=0.5817;EUR_AF=0.1869;SAS_AF=0.3671;AA=.|||;VT=SNP
6	33040044	rs58129983	A	G	100	PASS	AC=1174;AF=0.234425;AN=5008;NS=2504;DP=19985;EAS_AF=0.0972;AMR_AF=0.2349;AFR_AF=0.3782;EUR_AF=0.1551;SAS_AF=0.2628;AA=.|||;VT=SNP
6	33040098	rs4345439	C	T	100	PASS	AC=1026;AF=0.204872;AN=5008;NS=2504;DP=21393;EAS_AF=0.5833;AMR_AF=0.0476;AFR_AF=0.2035;EUR_AF=0.0338;SAS_AF=0.1043;AA=.|||;VT=SNP
6	33040138	rs4582419	G	A	100	PASS	AC=985;AF=0.196685;AN=5008;NS=2504;DP=20247;EAS_AF=0.5546;AMR_AF=0.0461;AFR_AF=0.1997;EUR_AF=0.0338;SAS_AF=0.0982;AA=.|||;VT=SNP
6	33040165	rs4422658	G	T	100	PASS	AC=864;AF=0.172524;AN=5008;NS=2504;DP=20343;EAS_AF=0.5357;AMR_AF=0.0317;AFR_AF=0.18;EUR_AF=0.0258;SAS_AF=0.0389;AA=.|||;VT=SNP
6	33040307	rs4501465	G	A	100	PASS	AC=864;AF=0.172524;AN=5008;NS=2504;DP=19931;EAS_AF=0.5357;AMR_AF=0.0317;AFR_AF=0.18;EUR_AF=0.0258;SAS_AF=0.0389;AA=.|||;VT=SNP
6	33040478	rs58063871	C	A	100	PASS	AC=1063;AF=0.21226;AN=5008;NS=2504;DP=20187;EAS_AF=0.0913;AMR_AF=0.2219;AFR_AF=0.3381;EUR_AF=0.1402;SAS_AF=0.2342;AA=.|||;VT=SNP
6	33040596	rs4640928	A	G	100	PASS	AC=2197;AF=0.438698;AN=5008;NS=2504;DP=20438;EAS_AF=0.6806;AMR_AF=0.2824;AFR_AF=0.5809;EUR_AF=0.1869;SAS_AF=0.3671;AA=.|||;VT=SNP
6	33040654	rs6914348	A	G	100	PASS	AC=1172;AF=0.234026;AN=5008;NS=2504;DP=20041;EAS_AF=0.0972;AMR_AF=0.2349;AFR_AF=0.3782;EUR_AF=0.1531;SAS_AF=0.2628;AA=.|||;VT=SNP
6	33040691	rs56952336	G	A	100	PASS	AC=241;AF=0.048123;AN=5008;NS=2504;DP=19811;EAS_AF=0.0179;AMR_AF=0.0346;AFR_AF=0.1188;EUR_AF=0.0229;SAS_AF=0.0194;AA=.|||;VT=SNP
6	33040715	rs6914849	G	A	100	PASS	AC=2160;AF=0.43131;AN=5008;NS=2504;DP=19153;EAS_AF=0.6657;AMR_AF=0.2738;AFR_AF=0.5779;EUR_AF=0.1809;SAS_AF=0.3609;AA=.|||;VT=SNP
6	33040736	rs9380336	T	C	100	PASS	AC=2154;AF=0.430112;AN=5008;NS=2504;DP=17804;EAS_AF=0.6488;AMR_AF=0.281;AFR_AF=0.5779;EUR_AF=0.1879;SAS_AF=0.3599;AA=.|||;VT=SNP
6	33040744	rs6914995	G	C	100	PASS	AC=2198;AF=0.438898;AN=5008;NS=2504;DP=17443;EAS_AF=0.6806;AMR_AF=0.2824;AFR_AF=0.5809;EUR_AF=0.1879;SAS_AF=0.3671;AA=.|||;VT=SNP
6	33040781	rs9380337	A	G	100	PASS	AC=2197;AF=0.438698;AN=5008;NS=2504;DP=16920;EAS_AF=0.6796;AMR_AF=0.2839;AFR_AF=0.5809;EUR_AF=0.1869;SAS_AF=0.3671;AA=.|||;VT=SNP
6	33040798	rs9380338	T	C	100	PASS	AC=2228;AF=0.444888;AN=5008;NS=2504;DP=17604;EAS_AF=0.6796;AMR_AF=0.2839;AFR_AF=0.6044;EUR_AF=0.1869;SAS_AF=0.3671;AA=.|||;VT=SNP
6	33040835	rs9348904	A	G	100	PASS	AC=2198;AF=0.438898;AN=5008;NS=2504;DP=16339;EAS_AF=0.6806;AMR_AF=0.2839;AFR_AF=0.5809;EUR_AF=0.1869;SAS_AF=0.3671;AA=.|||;VT=SNP
6	33040877	rs9380339	T	C	100	PASS	AC=2158;AF=0.430911;AN=5008;NS=2504;DP=17955;EAS_AF=0.6518;AMR_AF=0.2824;AFR_AF=0.5779;EUR_AF=0.1869;SAS_AF=0.3609;AA=.|||;VT=SNP
6	33041064	rs3135020	C	A	100	PASS	AC=280;AF=0.0559105;AN=5008;NS=2504;DP=20111;EAS_AF=0.0615;AMR_AF=0.0562;AFR_AF=0.0166;EUR_AF=0.1143;SAS_AF=0.0429;AA=.|||;VT=SNP
6	33041073	rs9357156	A	C	100	PASS	AC=1800;AF=0.359425;AN=5008;NS=2504;DP=19684;EAS_AF=0.628;AMR_AF=0.1758;AFR_AF=0.5401;EUR_AF=0.1402;SAS_AF=0.1943;AA=.|||;VT=SNP
6	33041176	rs1431400	C	T	100	PASS	AC=2196;AF=0.438498;AN=5008;NS=2504;DP=17019;EAS_AF=0.6806;AMR_AF=0.2824;AFR_AF=0.5802;EUR_AF=0.1869;SAS_AF=0.3671;AA=.|||;VT=SNP
6	33041186	rs1431401	G	A	100	PASS	AC=2157;AF=0.430711;AN=5008;NS=2504;DP=16931;EAS_AF=0.6518;AMR_AF=0.281;AFR_AF=0.5779;EUR_AF=0.1869;SAS_AF=0.3609;AA=.|||;VT=SNP
6	33041226	rs4247257	C	T	100	PASS	AC=2228;AF=0.444888;AN=5008;NS=2504;DP=17353;EAS_AF=0.6806;AMR_AF=0.2824;AFR_AF=0.6044;EUR_AF=0.1869;SAS_AF=0.3671;AA=.|||;VT=SNP;EX_TARGET
6	33041734	rs2856830	T	C	100	PASS	AC=692;AF=0.138179;AN=5008;NS=2504;DP=17358;EAS_AF=0.1577;AMR_AF=0.1124;AFR_AF=0.0961;EUR_AF=0.1252;SAS_AF=0.2065;AA=.|||;VT=SNP
6	33042291	rs9380340	A	G	100	PASS	AC=880;AF=0.175719;AN=5008;NS=2504;DP=15147;EAS_AF=0.5516;AMR_AF=0.0317;AFR_AF=0.18;EUR_AF=0.0258;SAS_AF=0.0389;AA=.|||;VT=SNP
6	33042368	rs9469344	A	G	100	PASS	AC=1171;AF=0.233826;AN=5008;NS=2504;DP=15567;EAS_AF=0.0972;AMR_AF=0.2349;AFR_AF=0.3775;EUR_AF=0.1531;SAS_AF=0.2628;AA=.|||;VT=SNP
6	33042393	rs9394130	G	A	100	PASS	AC=865;AF=0.172724;AN=5008;NS=2504;DP=15556;EAS_AF=0.5367;AMR_AF=0.0317;AFR_AF=0.18;EUR_AF=0.0258;SAS_AF=0.0389;AA=.|||;VT=SNP
6	33042406	rs9469345	C	G	100	PASS	AC=1172;AF=0.234026;AN=5008;NS=2504;DP=15683;EAS_AF=0.0972;AMR_AF=0.2363;AFR_AF=0.3775;EUR_AF=0.1531;SAS_AF=0.2628;AA=.|||;VT=SNP
6	33042492	rs60349783	T	C	100	PASS	AC=1214;AF=0.242412;AN=5008;NS=2504;DP=15858;EAS_AF=0.127;AMR_AF=0.2363;AFR_AF=0.382;EUR_AF=0.1531;SAS_AF=0.2689;AA=.|||;VT=SNP
6	33042551	rs9296073	C	T	100	PASS	AC=865;AF=0.172724;AN=5008;NS=2504;DP=15603;EAS_AF=0.5367;AMR_AF=0.0317;AFR_AF=0.18;EUR_AF=0.0258;SAS_AF=0.0389;AA=.|||;VT=SNP
6	33042598	rs9296074	A	G	100	PASS	AC=865;AF=0.172724;AN=5008;NS=2504;DP=14849;EAS_AF=0.5367;AMR_AF=0.0317;AFR_AF=0.18;EUR_AF=0.0258;SAS_AF=0.0389;AA=.|||;VT=SNP
6	33042880	rs987870	A	G	100	PASS	AC=1177;AF=0.235024;AN=5008;NS=2504;DP=18061;EAS_AF=0.1012;AMR_AF=0.2363;AFR_AF=0.3782;EUR_AF=0.1531;SAS_AF=0.2628;AA=.|||;VT=SNP
6	33043520	rs2071349	C	G	100	PASS	AC=803;AF=0.160343;AN=5008;NS=2504;DP=22750;EAS_AF=0.1577;AMR_AF=0.121;AFR_AF=0.1604;EUR_AF=0.1312;SAS_AF=0.2209;AA=.|||;VT=SNP
6	33043526	rs2071350	C	T	100	PASS	AC=357;AF=0.0712859;AN=5008;NS=2504;DP=22952;EAS_AF=0.0466;AMR_AF=0.1066;AFR_AF=0.0424;EUR_AF=0.0467;SAS_AF=0.136;AA=.|||;VT=SNP
6	33043930	rs2071351	A	G	100	PASS	AC=2227;AF=0.444688;AN=5008;NS=2504;DP=17344;EAS_AF=0.6815;AMR_AF=0.281;AFR_AF=0.6044;EUR_AF=0.1859;SAS_AF=0.3671;AA=.|||;VT=SNP
6	33044188	rs2071352	T	A	100	PASS	AC=1211;AF=0.241813;AN=5008;NS=2504;DP=20040;EAS_AF=0.126;AMR_AF=0.2363;AFR_AF=0.3812;EUR_AF=0.1521;SAS_AF=0.2689;AA=.|||;VT=SNP
6	33044257	rs2071353	T	C	100	PASS	AC=2077;AF=0.414736;AN=5008;NS=2504;DP=19311;EAS_AF=0.6627;AMR_AF=0.268;AFR_AF=0.562;EUR_AF=0.1779;SAS_AF=0.3078;AA=.|||;VT=SNP
6	33044258	rs9469347	G	A	100	PASS	AC=1212;AF=0.242013;AN=5008;NS=2504;DP=19306;EAS_AF=0.126;AMR_AF=0.2363;AFR_AF=0.382;EUR_AF=0.1521;SAS_AF=0.2689;AA=.|||;VT=SNP
6	33044388	rs2071354	T	C	100	PASS	AC=1171;AF=0.233826;AN=5008;NS=2504;DP=18664;EAS_AF=0.0972;AMR_AF=0.2349;AFR_AF=0.3782;EUR_AF=0.1521;SAS_AF=0.2628;AA=.|||;VT=SNP
6	33044795	rs113711225	C	T	100	PASS	AC=38;AF=0.00758786;AN=5008;NS=2504;DP=12875;EAS_AF=0.001;AMR_AF=0.0101;AFR_AF=0.0015;EUR_AF=0.0268;SAS_AF=0.001;AA=.|||;VT=SNP
6	33044956	rs6934289	T	C	100	PASS	AC=570;AF=0.113818;AN=5008;NS=2504;DP=16105;EAS_AF=0.0387;AMR_AF=0.2637;AFR_AF=0.1263;EUR_AF=0.1183;SAS_AF=0.0634;AA=.|||;VT=SNP
6	33045255	rs2213309	T	C	100	PASS	AC=3651;AF=0.729034;AN=5008;NS=2504;DP=20702;EAS_AF=0.878;AMR_AF=0.6787;AFR_AF=0.9002;EUR_AF=0.4543;SAS_AF=0.6626;AA=.|||;VT=SNP
6	33045272	rs6457711	C	A	100	PASS	AC=2546;AF=0.508387;AN=5008;NS=2504;DP=21869;EAS_AF=0.7024;AMR_AF=0.4914;AFR_AF=0.6362;EUR_AF=0.2614;SAS_AF=0.4018;AA=.|||;VT=SNP
6	33045500	rs2856816	T	C	100	PASS	AC=1406;AF=0.280751;AN=5008;NS=2504;DP=22671;EAS_AF=0.5288;AMR_AF=0.1124;AFR_AF=0.4818;EUR_AF=0.0875;SAS_AF=0.0716;AA=.|||;VT=SNP
6	33045530	rs28449420	T	C	100	PASS	AC=813;AF=0.16234;AN=5008;NS=2504;DP=22766;EAS_AF=0.5079;AMR_AF=0.0476;AFR_AF=0.121;EUR_AF=0.0427;SAS_AF=0.0665;AA=.|||;VT=SNP
6	33045558	rs3135021	G	A	100	PASS	AC=1726;AF=0.344649;AN=5008;NS=2504;DP=23033;EAS_AF=0.255;AMR_AF=0.4207;AFR_AF=0.3563;EUR_AF=0.2793;SAS_AF=0.4346;AA=.|||;VT=SNP
6	33045659	rs7770418	T	C	100	PASS	AC=762;AF=0.152157;AN=5008;NS=2504;DP=21924;EAS_AF=0.1419;AMR_AF=0.1499;AFR_AF=0.18;EUR_AF=0.0765;SAS_AF=0.2045;AA=.|||;VT=SNP
6	33045698	rs7750458	G	A	100	PASS	AC=670;AF=0.133786;AN=5008;NS=2504;DP=21025;EAS_AF=0.1002;AMR_AF=0.1556;AFR_AF=0.1558;EUR_AF=0.0994;SAS_AF=0.1585;AA=.|||;VT=SNP
6	33045699	rs56934772	T	C	100	PASS	AC=471;AF=0.0940495;AN=5008;NS=2504;DP=21064;EAS_AF=0;AMR_AF=0.0375;AFR_AF=0.3071;EUR_AF=0.0388;SAS_AF=0;AA=.|||;VT=SNP
6	33045735	rs115244420	C	T	100	PASS	AC=108;AF=0.0215655;AN=5008;NS=2504;DP=20803;EAS_AF=0.0129;AMR_AF=0.0231;AFR_AF=0.0303;EUR_AF=0.0258;SAS_AF=0.0133;AA=.|||;VT=SNP
6	33045770	rs116358647	G	A	100	PASS	AC=113;AF=0.0225639;AN=5008;NS=2504;DP=19709;EAS_AF=0.0129;AMR_AF=0.0245;AFR_AF=0.0333;EUR_AF=0.0258;SAS_AF=0.0133;AA=.|||;VT=SNP
6	33045773	rs115735976	G	T	100	PASS	AC=113;AF=0.0225639;AN=5008;NS=2504;DP=19627;EAS_AF=0.0129;AMR_AF=0.0245;AFR_AF=0.0333;EUR_AF=0.0258;SAS_AF=0.0133;AA=.|||;VT=SNP
6	33045823	rs2073520	A	G	100	PASS	AC=1742;AF=0.347843;AN=5008;NS=2504;DP=18109;EAS_AF=0.5962;AMR_AF=0.2075;AFR_AF=0.4743;EUR_AF=0.1431;SAS_AF=0.2311;AA=.|||;VT=SNP
6	33045835	rs2073521	A	G	100	PASS	AC=1147;AF=0.229034;AN=5008;NS=2504;DP=17870;EAS_AF=0.5942;AMR_AF=0.1628;AFR_AF=0.0825;EUR_AF=0.1004;SAS_AF=0.2301;AA=.|||;VT=SNP
6	33045839	rs2073523	C	T	100	PASS	AC=1142;AF=0.228035;AN=5008;NS=2504;DP=17999;EAS_AF=0.5893;AMR_AF=0.1628;AFR_AF=0.0825;EUR_AF=0.1004;SAS_AF=0.2301;AA=.|||;VT=SNP
6	33045891	rs7754299	C	T	100	PASS	AC=565;AF=0.112819;AN=5008;NS=2504;DP=18191;EAS_AF=0.0754;AMR_AF=0.1556;AFR_AF=0.1067;EUR_AF=0.0905;SAS_AF=0.1524;AA=.|||;VT=SNP
6	33045896	rs114364259	A	G	100	PASS	AC=565;AF=0.112819;AN=5008;NS=2504;DP=18369;EAS_AF=0.0754;AMR_AF=0.1556;AFR_AF=0.1067;EUR_AF=0.0905;SAS_AF=0.1524;AA=.|||;VT=SNP
6	33045934	rs2856817	G	A	100	PASS	AC=1368;AF=0.273163;AN=5008;NS=2504;DP=18467;EAS_AF=0.2133;AMR_AF=0.3775;AFR_AF=0.2753;EUR_AF=0.2505;SAS_AF=0.2812;AA=.|||;VT=SNP
6	33045949	rs2856818	G	A	100	PASS	AC=1369;AF=0.273363;AN=5008;NS=2504;DP=18761;EAS_AF=0.2123;AMR_AF=0.3775;AFR_AF=0.2769;EUR_AF=0.2505;SAS_AF=0.2812;AA=.|||;VT=SNP
6	33045966	rs3135022	G	A	100	PASS	AC=3592;AF=0.717252;AN=5008;NS=2504;DP=19053;EAS_AF=0.8542;AMR_AF=0.6643;AFR_AF=0.9092;EUR_AF=0.4344;SAS_AF=0.6452;AA=.|||;VT=SNP
6	33045982	rs114227078	G	A	100	PASS	AC=113;AF=0.0225639;AN=5008;NS=2504;DP=19156;EAS_AF=0.0129;AMR_AF=0.0245;AFR_AF=0.0333;EUR_AF=0.0258;SAS_AF=0.0133;AA=.|||;VT=SNP
6	33046082	rs2856819	C	T	100	PASS	AC=1421;AF=0.283746;AN=5008;NS=2504;DP=18066;EAS_AF=0.2113;AMR_AF=0.3804;AFR_AF=0.3177;EUR_AF=0.2485;SAS_AF=0.2802;AA=.|||;VT=SNP
6	33046083	rs2856820	C	T	100	PASS	AC=1422;AF=0.283946;AN=5008;NS=2504;DP=18015;EAS_AF=0.2113;AMR_AF=0.3804;AFR_AF=0.3185;EUR_AF=0.2485;SAS_AF=0.2802;AA=.|||;VT=SNP
6	33046133	rs73741626	C	T	100	PASS	AC=345;AF=0.0688898;AN=5008;NS=2504;DP=16902;EAS_AF=0.0833;AMR_AF=0.0663;AFR_AF=0.0613;EUR_AF=0.0437;SAS_AF=0.092;AA=.|||;VT=SNP
6	33046438	rs58309024	A	G	100	PASS	AC=320;AF=0.0638978;AN=5008;NS=2504;DP=16247;EAS_AF=0.0298;AMR_AF=0.0447;AFR_AF=0.1573;EUR_AF=0.0308;SAS_AF=0.0204;AA=.|||;VT=SNP
6	33046662	rs2567279	T	C	100	PASS	AC=1365;AF=0.272564;AN=5008;NS=2504;DP=16467;EAS_AF=0.2173;AMR_AF=0.3775;AFR_AF=0.2731;EUR_AF=0.2495;SAS_AF=0.2781;AA=.|||;VT=SNP
6	33046726	rs2021408	T	C	100	PASS	AC=891;AF=0.177915;AN=5008;NS=2504;DP=15390;EAS_AF=0.2093;AMR_AF=0.2046;AFR_AF=0.09;EUR_AF=0.1849;SAS_AF=0.2382;AA=.|||;VT=SNP
6	33046742	rs2856821	T	C	100	PASS	AC=1146;AF=0.228834;AN=5008;NS=2504;DP=15904;EAS_AF=0.2163;AMR_AF=0.2622;AFR_AF=0.1846;EUR_AF=0.2336;SAS_AF=0.273;AA=.|||;VT=SNP
6	33046752	rs3097670	G	C	100	PASS	AC=301;AF=0.0601038;AN=5008;NS=2504;DP=15805;EAS_AF=0.0724;AMR_AF=0.062;AFR_AF=0.0166;EUR_AF=0.1153;SAS_AF=0.0481;AA=.|||;VT=SNP
6	33046759	rs4947357	G	C	100	PASS	AC=286;AF=0.0571086;AN=5008;NS=2504;DP=16045;EAS_AF=0.0496;AMR_AF=0.1009;AFR_AF=0.0061;EUR_AF=0.0408;SAS_AF=0.1196;AA=.|||;VT=SNP
6	33046915	rs1431402	T	A	100	PASS	AC=901;AF=0.179912;AN=5008;NS=2504;DP=21008;EAS_AF=0.2133;AMR_AF=0.2046;AFR_AF=0.09;EUR_AF=0.1849;SAS_AF=0.2444;AA=.|||;VT=SNP
6	33047031	rs1431403	T	C	100	PASS	AC=2292;AF=0.457668;AN=5008;NS=2504;DP=21728;EAS_AF=0.6895;AMR_AF=0.3242;AFR_AF=0.5484;EUR_AF=0.2992;SAS_AF=0.3538;AA=.|||;VT=SNP
6	33047173	rs17214657	T	C	100	PASS	AC=620;AF=0.123802;AN=5008;NS=2504;DP=19900;EAS_AF=0.005;AMR_AF=0.0447;AFR_AF=0.3616;EUR_AF=0.0427;SAS_AF=0.0644;AA=.|||;VT=SNP
6	33047432	rs2856822	A	C	100	PASS	AC=2567;AF=0.51258;AN=5008;NS=2504;DP=21232;EAS_AF=0.7192;AMR_AF=0.366;AFR_AF=0.6717;EUR_AF=0.331;SAS_AF=0.3753;AA=.|||;VT=SNP
6	33047466	rs3135024	T	C	100	PASS	AC=1836;AF=0.366613;AN=5008;NS=2504;DP=19483;EAS_AF=0.6944;AMR_AF=0.3026;AFR_AF=0.2731;EUR_AF=0.2724;SAS_AF=0.2975;AA=.|||;VT=SNP
6	33047612	rs3097671	G	C	100	PASS	AC=700;AF=0.139776;AN=5008;NS=2504;DP=19896;EAS_AF=0.1359;AMR_AF=0.1873;AFR_AF=0.0545;EUR_AF=0.1819;SAS_AF=0.182;AA=.|||;VT=SNP
6	33047633	rs114762475	A	G	100	PASS	AC=111;AF=0.0221645;AN=5008;NS=2504;DP=18847;EAS_AF=0.0129;AMR_AF=0.0245;AFR_AF=0.0318;EUR_AF=0.0258;SAS_AF=0.0133;AA=.|||;VT=SNP
6	33047646	rs73741627	T	C	100	PASS	AC=267;AF=0.0533147;AN=5008;NS=2504;DP=18452;EAS_AF=0.0288;AMR_AF=0.0418;AFR_AF=0.1195;EUR_AF=0.0308;SAS_AF=0.0204;AA=.|||;VT=SNP
6	33047700	rs7760936	C	G	100	PASS	AC=188;AF=0.0375399;AN=5008;NS=2504;DP=18798;EAS_AF=0.006;AMR_AF=0.0504;AFR_AF=0.059;EUR_AF=0.0408;SAS_AF=0.0286;AA=.|||;VT=SNP
6	33047898	rs2567281	C	A	100	PASS	AC=954;AF=0.190495;AN=5008;NS=2504;DP=19414;EAS_AF=0.0347;AMR_AF=0.0937;AFR_AF=0.5166;EUR_AF=0.0815;SAS_AF=0.091;AA=.|||;VT=SNP
6	33048071	rs12662112	C	G	100	PASS	AC=517;AF=0.103235;AN=5008;NS=2504;DP=14851;EAS_AF=0.4643;AMR_AF=0.0173;AFR_AF=0.0023;EUR_AF=0.0239;SAS_AF=0.0102;AA=.|||;VT=SNP
6	33048102	rs3130169	C	T	100	PASS	AC=302;AF=0.0603035;AN=5008;NS=2504;DP=15842;EAS_AF=0.0724;AMR_AF=0.062;AFR_AF=0.0166;EUR_AF=0.1153;SAS_AF=0.0491;AA=.|||;VT=SNP
6	33048119	rs41270518	C	T	100	PASS	AC=38;AF=0.00758786;AN=5008;NS=2504;DP=15740;EAS_AF=0.001;AMR_AF=0.0101;AFR_AF=0.0015;EUR_AF=0.0268;SAS_AF=0.001;AA=.|||;VT=SNP
6	33048184	rs17214664	C	T	100	PASS	AC=93;AF=0.0185703;AN=5008;NS=2504;DP=17249;EAS_AF=0;AMR_AF=0.0389;AFR_AF=0.028;EUR_AF=0.0288;SAS_AF=0;AA=.|||;VT=SNP
6	33048348	rs17221059	G	A	100	PASS	AC=1300;AF=0.259585;AN=5008;NS=2504;DP=16644;EAS_AF=0.1002;AMR_AF=0.1499;AFR_AF=0.6089;EUR_AF=0.1173;SAS_AF=0.1759;AA=.|||;VT=SNP
6	33048354	rs7765682	A	T	100	PASS	AC=622;AF=0.124201;AN=5008;NS=2504;DP=16403;EAS_AF=0.005;AMR_AF=0.0447;AFR_AF=0.3631;EUR_AF=0.0427;SAS_AF=0.0644;AA=.|||;VT=SNP
6	33048371	rs17221073	G	C	100	PASS	AC=237;AF=0.0473243;AN=5008;NS=2504;DP=16026;EAS_AF=0.0139;AMR_AF=0.0303;AFR_AF=0.121;EUR_AF=0.0229;SAS_AF=0.0194;AA=.|||;VT=SNP
6	33048380	rs3128959	G	A	100	PASS	AC=302;AF=0.0603035;AN=5008;NS=2504;DP=18980;EAS_AF=0.0724;AMR_AF=0.062;AFR_AF=0.0166;EUR_AF=0.1153;SAS_AF=0.0491;AA=.|||;VT=SNP
6	33048457	rs1126504	C	G	100	PASS	AC=1999;AF=0.399161;AN=5008;NS=2504;DP=14928;EAS_AF=0.2351;AMR_AF=0.3357;AFR_AF=0.6641;EUR_AF=0.2992;SAS_AF=0.3579;AA=.|||;VT=SNP;EX_TARGET
6	33048467	rs1126513	G	T	100	PASS	AC=1357;AF=0.270966;AN=5008;NS=2504;DP=15081;EAS_AF=0.2321;AMR_AF=0.2839;AFR_AF=0.267;EUR_AF=0.2485;SAS_AF=0.3303;AA=.|||;VT=SNP;EX_TARGET
6	33048532	rs12722018	G	C	100	PASS	AC=112;AF=0.0223642;AN=5008;NS=2504;DP=14937;EAS_AF=0.001;AMR_AF=0.0389;AFR_AF=0.031;EUR_AF=0.0368;SAS_AF=0.0061;AA=.|||;VT=SNP;EX_TARGET
6	33048538	rs9277348	T	C	100	PASS	AC=573;AF=0.114417;AN=5008;NS=2504;DP=14808;EAS_AF=0.4901;AMR_AF=0.0331;AFR_AF=0.0068;EUR_AF=0.0338;SAS_AF=0.0133;AA=.|||;VT=SNP;EX_TARGET
6	33048539	rs1042117	T	A	100	PASS	AC=1045;AF=0.208666;AN=5008;NS=2504;DP=14806;EAS_AF=0.0863;AMR_AF=0.1124;AFR_AF=0.4781;EUR_AF=0.0944;SAS_AF=0.1564;AA=.|||;VT=SNP;EX_TARGET
6	33048542	rs1042121	C	T	100	PASS	AC=2930;AF=0.585064;AN=5008;NS=2504;DP=14910;EAS_AF=0.8452;AMR_AF=0.647;AFR_AF=0.4879;EUR_AF=0.497;SAS_AF=0.4949;AA=.|||;VT=SNP;EX_TARGET
6	33048564	rs12722022	G	A	100	PASS	AC=159;AF=0.0317492;AN=5008;NS=2504;DP=15309;EAS_AF=0.001;AMR_AF=0.0418;AFR_AF=0.0651;EUR_AF=0.0368;SAS_AF=0.0061;AA=.|||;VT=SNP;EX_TARGET
6	33048628	rs1042136	A	C	100	PASS	AC=730;AF=0.145767;AN=5008;NS=2504;DP=13649;EAS_AF=0.1032;AMR_AF=0.2176;AFR_AF=0.0908;EUR_AF=0.2107;SAS_AF=0.1462;AA=.|||;VT=SNP;EX_TARGET
6	33048640	rs1042140	A	G	100	PASS	AC=1580;AF=0.315495;AN=5008;NS=2504;DP=13279;EAS_AF=0.4206;AMR_AF=0.2161;AFR_AF=0.3064;EUR_AF=0.2227;SAS_AF=0.3855;AA=.|||;VT=SNP;EX_TARGET
6	33048641	rs12722027	A	G	100	PASS	AC=117;AF=0.0233626;AN=5008;NS=2504;DP=13187;EAS_AF=0.001;AMR_AF=0.0389;AFR_AF=0.0325;EUR_AF=0.0368;SAS_AF=0.0092;AA=.|||;VT=SNP;EX_TARGET
6	33048661	rs1042151	A	G	100	PASS	AC=1264;AF=0.252396;AN=5008;NS=2504;DP=12428;EAS_AF=0.1171;AMR_AF=0.2133;AFR_AF=0.416;EUR_AF=0.2068;SAS_AF=0.2454;AA=.|||;VT=SNP;EX_TARGET
6	33048663	rs1042153	G	A	100	PASS	AC=1549;AF=0.309305;AN=5008;NS=2504;DP=12515;EAS_AF=0.2123;AMR_AF=0.2507;AFR_AF=0.4607;EUR_AF=0.2296;SAS_AF=0.3282;AA=.|||;VT=SNP;EX_TARGET
6	33048694	rs553665868	A	G	100	PASS	AC=2408;AF=0.480831;AN=5008;NS=2504;DP=11913;EAS_AF=0.63;AMR_AF=0.3573;AFR_AF=0.6324;EUR_AF=0.329;SAS_AF=0.3661;AA=.|||;VT=SNP;EX_TARGET
6	33048735	rs118134198	C	G	100	PASS	AC=456;AF=0.0910543;AN=5008;NS=2504;DP=12131;EAS_AF=0.4018;AMR_AF=0.0173;AFR_AF=0.0023;EUR_AF=0.0239;SAS_AF=0.0123;AA=.|||;VT=SNP;EX_TARGET
6	33048921	rs7770370	A	G	100	PASS	AC=1807;AF=0.360823;AN=5008;NS=2504;DP=14709;EAS_AF=0.5218;AMR_AF=0.1787;AFR_AF=0.6172;EUR_AF=0.1491;SAS_AF=0.1953;AA=.|||;VT=SNP
6	33048937	rs7770501	C	G	100	PASS	AC=1453;AF=0.290136;AN=5008;NS=2504;DP=14867;EAS_AF=0.4871;AMR_AF=0.1297;AFR_AF=0.4554;EUR_AF=0.1103;SAS_AF=0.1626;AA=.|||;VT=SNP
6	33048987	rs75044777	A	G	100	PASS	AC=312;AF=0.0623003;AN=5008;NS=2504;DP=14655;EAS_AF=0.0169;AMR_AF=0.0375;AFR_AF=0.1566;EUR_AF=0.0308;SAS_AF=0.0317;AA=.|||;VT=SNP
6	33049003	rs56276901	A	G	100	PASS	AC=313;AF=0.0625;AN=5008;NS=2504;DP=14525;EAS_AF=0.0188;AMR_AF=0.0375;AFR_AF=0.1558;EUR_AF=0.0308;SAS_AF=0.0317;AA=.|||;VT=SNP
6	33049011	rs55946092	A	G	100	PASS	AC=353;AF=0.0704872;AN=5008;NS=2504;DP=14532;EAS_AF=0.0347;AMR_AF=0.049;AFR_AF=0.1611;EUR_AF=0.0388;SAS_AF=0.0327;AA=.|||;VT=SNP
6	33049015	rs58854385	T	C	100	PASS	AC=236;AF=0.0471246;AN=5008;NS=2504;DP=14575;EAS_AF=0.0139;AMR_AF=0.0303;AFR_AF=0.1203;EUR_AF=0.0229;SAS_AF=0.0194;AA=.|||;VT=SNP
6	33049123	rs61406966	G	A	100	PASS	AC=242;AF=0.0483227;AN=5008;NS=2504;DP=15049;EAS_AF=0.0149;AMR_AF=0.0303;AFR_AF=0.1241;EUR_AF=0.0229;SAS_AF=0.0194;AA=.|||;VT=SNP
6	33049131	rs57937516	G	A	100	PASS	AC=237;AF=0.0473243;AN=5008;NS=2504;DP=15115;EAS_AF=0.0139;AMR_AF=0.0303;AFR_AF=0.121;EUR_AF=0.0229;SAS_AF=0.0194;AA=.|||;VT=SNP
6	33049201	rs58467645	A	G	100	PASS	AC=244;AF=0.048722;AN=5008;NS=2504;DP=16612;EAS_AF=0.0179;AMR_AF=0.0303;AFR_AF=0.121;EUR_AF=0.0229;SAS_AF=0.0225;AA=.|||;VT=SNP
6	33049211	rs928976	C	T	100	PASS	AC=2474;AF=0.49401;AN=5008;NS=2504;DP=16822;EAS_AF=0.621;AMR_AF=0.3559;AFR_AF=0.6823;EUR_AF=0.329;SAS_AF=0.3763;AA=.|||;VT=SNP
6	33049274	rs2856827	A	T	100	PASS	AC=444;AF=0.0886581;AN=5008;NS=2504;DP=17376;EAS_AF=0.0813;AMR_AF=0.0749;AFR_AF=0.1271;EUR_AF=0.0517;SAS_AF=0.092;AA=.|||;VT=SNP
6	33049288	rs73741630	A	G	100	PASS	AC=277;AF=0.0553115;AN=5008;NS=2504;DP=17882;EAS_AF=0.0298;AMR_AF=0.0418;AFR_AF=0.1263;EUR_AF=0.0308;SAS_AF=0.0204;AA=.|||;VT=SNP
6	33049309	rs9378176	A	G	100	PASS	AC=457;AF=0.091254;AN=5008;NS=2504;DP=18406;EAS_AF=0.4028;AMR_AF=0.0173;AFR_AF=0.0023;EUR_AF=0.0239;SAS_AF=0.0123;AA=.|||;VT=SNP
6	33049384	rs9378177	A	G	100	PASS	AC=457;AF=0.091254;AN=5008;NS=2504;DP=17097;EAS_AF=0.4028;AMR_AF=0.0173;AFR_AF=0.0023;EUR_AF=0.0239;SAS_AF=0.0123;AA=.|||;VT=SNP
6	33049543	rs9501248	C	T	100	PASS	AC=241;AF=0.048123;AN=5008;NS=2504;DP=20034;EAS_AF=0.0149;AMR_AF=0.0274;AFR_AF=0.1248;EUR_AF=0.0229;SAS_AF=0.0194;AA=.|||;VT=SNP
6	33049549	rs2856828	T	G	100	PASS	AC=354;AF=0.0706869;AN=5008;NS=2504;DP=19951;EAS_AF=0.0357;AMR_AF=0.0461;AFR_AF=0.1626;EUR_AF=0.0388;SAS_AF=0.0327;AA=.|||;VT=SNP
6	33049565	rs2567289	C	G	100	PASS	AC=1367;AF=0.272963;AN=5008;NS=2504;DP=20149;EAS_AF=0.12;AMR_AF=0.1585;AFR_AF=0.6286;EUR_AF=0.1252;SAS_AF=0.183;AA=.|||;VT=SNP
6	33049596	rs9501249	T	G	100	PASS	AC=271;AF=0.0541134;AN=5008;NS=2504;DP=20559;EAS_AF=0.0298;AMR_AF=0.0389;AFR_AF=0.1233;EUR_AF=0.0308;SAS_AF=0.0204;AA=.|||;VT=SNP
6	33049610	rs9501250	T	C	100	PASS	AC=271;AF=0.0541134;AN=5008;NS=2504;DP=20109;EAS_AF=0.0298;AMR_AF=0.0389;AFR_AF=0.1233;EUR_AF=0.0308;SAS_AF=0.0204;AA=.|||;VT=SNP
6	33049663	rs9501251	A	G	100	PASS	AC=277;AF=0.0553115;AN=5008;NS=2504;DP=19203;EAS_AF=0.0298;AMR_AF=0.0418;AFR_AF=0.1263;EUR_AF=0.0308;SAS_AF=0.0204;AA=.|||;VT=SNP
6	33049694	rs9500928	C	T	100	PASS	AC=275;AF=0.0549121;AN=5008;NS=2504;DP=18575;EAS_AF=0.0298;AMR_AF=0.0418;AFR_AF=0.1248;EUR_AF=0.0308;SAS_AF=0.0204;AA=.|||;VT=SNP
6	33049726	rs7772134	G	T	100	PASS	AC=998;AF=0.199281;AN=5008;NS=2504;DP=18246;EAS_AF=0.0853;AMR_AF=0.1138;AFR_AF=0.4539;EUR_AF=0.0865;SAS_AF=0.1493;AA=.|||;VT=SNP
6	33049727	rs7771721	A	T	100	PASS	AC=997;AF=0.199081;AN=5008;NS=2504;DP=18196;EAS_AF=0.0853;AMR_AF=0.1138;AFR_AF=0.4531;EUR_AF=0.0865;SAS_AF=0.1493;AA=.|||;VT=SNP
6	33049733	rs2856829	T	C	100	PASS	AC=352;AF=0.0702875;AN=5008;NS=2504;DP=18217;EAS_AF=0.0347;AMR_AF=0.049;AFR_AF=0.1604;EUR_AF=0.0388;SAS_AF=0.0327;AA=.|||;VT=SNP
6	33049881	rs112104961	T	G	100	PASS	AC=1187;AF=0.237021;AN=5008;NS=2504;DP=21009;EAS_AF=0.0556;AMR_AF=0.1542;AFR_AF=0.584;EUR_AF=0.1382;SAS_AF=0.1155;AA=.|||;VT=SNP
6	33049902	rs111721461	T	A	100	PASS	AC=690;AF=0.13778;AN=5008;NS=2504;DP=21399;EAS_AF=0.006;AMR_AF=0.0504;AFR_AF=0.4002;EUR_AF=0.0507;SAS_AF=0.0706;AA=.|||;VT=SNP
6	33049924	rs78857802	C	T	100	PASS	AC=458;AF=0.0914537;AN=5008;NS=2504;DP=21507;EAS_AF=0.3988;AMR_AF=0.0274;AFR_AF=0.0038;EUR_AF=0.0239;SAS_AF=0.0082;AA=.|||;VT=SNP
6	33049965	rs73402069	G	A	100	PASS	AC=621;AF=0.124002;AN=5008;NS=2504;DP=21293;EAS_AF=0.005;AMR_AF=0.0447;AFR_AF=0.3623;EUR_AF=0.0427;SAS_AF=0.0644;AA=.|||;VT=SNP
6	33049979	rs9277357	A	G	100	PASS	AC=2283;AF=0.455871;AN=5008;NS=2504;DP=21194;EAS_AF=0.6062;AMR_AF=0.3213;AFR_AF=0.5915;EUR_AF=0.3082;SAS_AF=0.365;AA=.|||;VT=SNP
6	33049983	rs9277358	C	T	100	PASS	AC=2283;AF=0.455871;AN=5008;NS=2504;DP=21087;EAS_AF=0.6062;AMR_AF=0.3213;AFR_AF=0.5915;EUR_AF=0.3082;SAS_AF=0.365;AA=.|||;VT=SNP
6	33050024	rs9277359	C	A	100	PASS	AC=2299;AF=0.459065;AN=5008;NS=2504;DP=20039;EAS_AF=0.626;AMR_AF=0.3213;AFR_AF=0.5885;EUR_AF=0.3062;SAS_AF=0.3671;AA=.|||;VT=SNP
6	33050036	rs9277360	T	C	100	PASS	AC=706;AF=0.140974;AN=5008;NS=2504;DP=19382;EAS_AF=0.1369;AMR_AF=0.1844;AFR_AF=0.0545;EUR_AF=0.1869;SAS_AF=0.184;AA=.|||;VT=SNP
6	33050045	rs9277361	T	C	100	PASS	AC=2275;AF=0.454273;AN=5008;NS=2504;DP=18699;EAS_AF=0.6052;AMR_AF=0.3199;AFR_AF=0.5877;EUR_AF=0.3062;SAS_AF=0.3661;AA=.|||;VT=SNP
6	33050078	rs9277362	A	G	100	PASS	AC=2241;AF=0.447484;AN=5008;NS=2504;DP=16321;EAS_AF=0.6032;AMR_AF=0.3084;AFR_AF=0.5802;EUR_AF=0.2992;SAS_AF=0.3589;AA=.|||;VT=SNP
6	33050089	rs9277365	G	A	100	PASS	AC=2244;AF=0.448083;AN=5008;NS=2504;DP=16143;EAS_AF=0.6032;AMR_AF=0.3069;AFR_AF=0.5802;EUR_AF=0.3022;SAS_AF=0.3599;AA=.|||;VT=SNP
6	33050107	rs9277366	G	A	100	PASS	AC=2238;AF=0.446885;AN=5008;NS=2504;DP=15534;EAS_AF=0.6032;AMR_AF=0.3026;AFR_AF=0.5794;EUR_AF=0.2992;SAS_AF=0.3609;AA=.|||;VT=SNP
6	33050232	rs6921989	T	G	100	PASS	AC=1949;AF=0.389177;AN=5008;NS=2504;DP=18065;EAS_AF=0.5179;AMR_AF=0.2536;AFR_AF=0.5424;EUR_AF=0.2604;SAS_AF=0.2781;AA=.|||;VT=SNP
6	33050279	rs9277378	A	G	100	PASS	AC=2444;AF=0.488019;AN=5008;NS=2504;DP=19343;EAS_AF=0.6062;AMR_AF=0.3401;AFR_AF=0.7042;EUR_AF=0.3072;SAS_AF=0.365;AA=.|||;VT=SNP
6	33050325	rs9277379	A	C	100	PASS	AC=707;AF=0.141174;AN=5008;NS=2504;DP=20698;EAS_AF=0.1359;AMR_AF=0.183;AFR_AF=0.0545;EUR_AF=0.1879;SAS_AF=0.1861;AA=.|||;VT=SNP
6	33050353	rs28986428	C	T	100	PASS	AC=21;AF=0.00419329;AN=5008;NS=2504;DP=21484;EAS_AF=0;AMR_AF=0.0072;AFR_AF=0.003;EUR_AF=0.0109;SAS_AF=0.001;AA=.|||;VT=SNP
6	33050369	rs9277380	C	G	100	PASS	AC=2291;AF=0.457468;AN=5008;NS=2504;DP=21498;EAS_AF=0.6071;AMR_AF=0.3213;AFR_AF=0.5953;EUR_AF=0.3072;SAS_AF=0.3681;AA=.|||;VT=SNP
6	33050394	rs9277381	G	A	100	PASS	AC=706;AF=0.140974;AN=5008;NS=2504;DP=19765;EAS_AF=0.1359;AMR_AF=0.183;AFR_AF=0.0537;EUR_AF=0.1879;SAS_AF=0.1861;AA=.|||;VT=SNP
6	33050441	rs9277382	G	A	100	PASS	AC=2284;AF=0.45607;AN=5008;NS=2504;DP=19138;EAS_AF=0.6071;AMR_AF=0.3184;AFR_AF=0.593;EUR_AF=0.3072;SAS_AF=0.3661;AA=.|||;VT=SNP
6	33050455	rs116050038	A	G	100	PASS	AC=188;AF=0.0375399;AN=5008;NS=2504;DP=19225;EAS_AF=0.0149;AMR_AF=0.0303;AFR_AF=0.0825;EUR_AF=0.0239;SAS_AF=0.0194;AA=.|||;VT=SNP
6	33050463	rs9277384	C	G	100	PASS	AC=714;AF=0.142572;AN=5008;NS=2504;DP=19317;EAS_AF=0.1399;AMR_AF=0.183;AFR_AF=0.053;EUR_AF=0.1879;SAS_AF=0.1912;AA=.|||;VT=SNP
6	33050499	rs9277386	A	G	100	PASS	AC=2299;AF=0.459065;AN=5008;NS=2504;DP=18904;EAS_AF=0.621;AMR_AF=0.3213;AFR_AF=0.5908;EUR_AF=0.3072;SAS_AF=0.3681;AA=.|||;VT=SNP
6	33050654	rs3128960	G	A	100	PASS	AC=2287;AF=0.456669;AN=5008;NS=2504;DP=20709;EAS_AF=0.6062;AMR_AF=0.3199;AFR_AF=0.5953;EUR_AF=0.3072;SAS_AF=0.3661;AA=.|||;VT=SNP
6	33050671	rs3097673	A	C	100	PASS	AC=2288;AF=0.456869;AN=5008;NS=2504;DP=20490;EAS_AF=0.6062;AMR_AF=0.3199;AFR_AF=0.5953;EUR_AF=0.3082;SAS_AF=0.3661;AA=.|||;VT=SNP
6	33050683	rs3097674	A	G	100	PASS	AC=2303;AF=0.459864;AN=5008;NS=2504;DP=20425;EAS_AF=0.6071;AMR_AF=0.3199;AFR_AF=0.6059;EUR_AF=0.3082;SAS_AF=0.3661;AA=.|||;VT=SNP
6	33050742	rs3128961	G	A	100	PASS	AC=2285;AF=0.45627;AN=5008;NS=2504;DP=20763;EAS_AF=0.6062;AMR_AF=0.3199;AFR_AF=0.5938;EUR_AF=0.3072;SAS_AF=0.3661;AA=.|||;VT=SNP
6	33050829	rs9277392	G	C	100	PASS	AC=2323;AF=0.463858;AN=5008;NS=2504;DP=22686;EAS_AF=0.621;AMR_AF=0.3329;AFR_AF=0.5976;EUR_AF=0.3151;SAS_AF=0.3671;AA=.|||;VT=SNP
6	33050877	rs9277393	A	G	100	PASS	AC=2322;AF=0.463658;AN=5008;NS=2504;DP=21976;EAS_AF=0.621;AMR_AF=0.3314;AFR_AF=0.5976;EUR_AF=0.3151;SAS_AF=0.3671;AA=.|||;VT=SNP
6	33050970	rs9277394	A	T	100	PASS	AC=2322;AF=0.463658;AN=5008;NS=2504;DP=21891;EAS_AF=0.621;AMR_AF=0.3314;AFR_AF=0.5976;EUR_AF=0.3151;SAS_AF=0.3671;AA=.|||;VT=SNP
6	33050993	rs73741636	G	A	100	PASS	AC=69;AF=0.013778;AN=5008;NS=2504;DP=21647;EAS_AF=0.006;AMR_AF=0.0115;AFR_AF=0.0113;EUR_AF=0.0119;SAS_AF=0.0286;AA=.|||;VT=SNP
6	33051051	rs9277395	A	G	100	PASS	AC=2322;AF=0.463658;AN=5008;NS=2504;DP=22209;EAS_AF=0.621;AMR_AF=0.3314;AFR_AF=0.5976;EUR_AF=0.3151;SAS_AF=0.3671;AA=.|||;VT=SNP
6	33051139	rs9277396	G	A	100	PASS	AC=2322;AF=0.463658;AN=5008;NS=2504;DP=21980;EAS_AF=0.621;AMR_AF=0.3314;AFR_AF=0.5976;EUR_AF=0.3151;SAS_AF=0.3671;AA=.|||;VT=SNP
6	33051394	rs9277401	C	T	100	PASS	AC=2318;AF=0.462859;AN=5008;NS=2504;DP=20109;EAS_AF=0.621;AMR_AF=0.33;AFR_AF=0.5968;EUR_AF=0.3151;SAS_AF=0.365;AA=.|||;VT=SNP
6	33051554	rs9277406	T	C	100	PASS	AC=2313;AF=0.461861;AN=5008;NS=2504;DP=17966;EAS_AF=0.619;AMR_AF=0.3256;AFR_AF=0.5946;EUR_AF=0.3171;SAS_AF=0.3661;AA=.|||;VT=SNP
6	33051562	rs9277408	G	A	100	PASS	AC=2312;AF=0.461661;AN=5008;NS=2504;DP=17920;EAS_AF=0.619;AMR_AF=0.3256;AFR_AF=0.5946;EUR_AF=0.3161;SAS_AF=0.3661;AA=.|||;VT=SNP
6	33051624	rs9277409	C	G	100	PASS	AC=2308;AF=0.460863;AN=5008;NS=2504;DP=17984;EAS_AF=0.621;AMR_AF=0.3242;AFR_AF=0.5915;EUR_AF=0.3141;SAS_AF=0.3671;AA=.|||;VT=SNP
6	33051640	rs9277410	G	A	100	PASS	AC=2307;AF=0.460663;AN=5008;NS=2504;DP=18147;EAS_AF=0.621;AMR_AF=0.3242;AFR_AF=0.5915;EUR_AF=0.3141;SAS_AF=0.3661;AA=.|||;VT=SNP
6	33051683	rs9277411	C	T	100	PASS	AC=2293;AF=0.457867;AN=5008;NS=2504;DP=17421;EAS_AF=0.621;AMR_AF=0.3184;AFR_AF=0.5893;EUR_AF=0.3131;SAS_AF=0.3599;AA=.|||;VT=SNP
6	33051720	rs9277413	G	A	100	PASS	AC=2265;AF=0.452276;AN=5008;NS=2504;DP=15253;EAS_AF=0.6101;AMR_AF=0.3156;AFR_AF=0.5832;EUR_AF=0.3111;SAS_AF=0.3548;AA=.|||;VT=SNP
6	33051741	rs9277417	A	G	100	PASS	AC=2239;AF=0.447085;AN=5008;NS=2504;DP=15075;EAS_AF=0.6052;AMR_AF=0.3098;AFR_AF=0.5794;EUR_AF=0.3032;SAS_AF=0.3507;AA=.|||;VT=SNP
6	33051749	rs9277418	C	T	100	PASS	AC=2241;AF=0.447484;AN=5008;NS=2504;DP=15580;EAS_AF=0.6052;AMR_AF=0.3098;AFR_AF=0.5802;EUR_AF=0.3042;SAS_AF=0.3507;AA=.|||;VT=SNP
6	33051777	rs9277419	A	G	100	PASS	AC=2271;AF=0.453474;AN=5008;NS=2504;DP=15867;EAS_AF=0.6171;AMR_AF=0.3141;AFR_AF=0.5825;EUR_AF=0.3111;SAS_AF=0.3558;AA=.|||;VT=SNP
6	33051820	rs9277421	G	A	100	PASS	AC=2255;AF=0.45028;AN=5008;NS=2504;DP=15762;EAS_AF=0.6121;AMR_AF=0.3112;AFR_AF=0.5832;EUR_AF=0.3091;SAS_AF=0.3476;AA=.|||;VT=SNP
6	33051865	rs9277424	A	C	100	PASS	AC=2267;AF=0.452676;AN=5008;NS=2504;DP=15366;EAS_AF=0.6161;AMR_AF=0.3127;AFR_AF=0.584;EUR_AF=0.3091;SAS_AF=0.3538;AA=.|||;VT=SNP
6	33051900	rs116818505	T	G	100	PASS	AC=1699;AF=0.339257;AN=5008;NS=2504;DP=14325;EAS_AF=0.4583;AMR_AF=0.2406;AFR_AF=0.4236;EUR_AF=0.2575;SAS_AF=0.2566;AA=.|||;VT=SNP
6	33051976	rs9277428	T	A	100	PASS	AC=2311;AF=0.461462;AN=5008;NS=2504;DP=16659;EAS_AF=0.6181;AMR_AF=0.3271;AFR_AF=0.5946;EUR_AF=0.3171;SAS_AF=0.364;AA=.|||;VT=SNP
6	33052028	rs9277431	C	T	100	PASS	AC=2328;AF=0.464856;AN=5008;NS=2504;DP=16841;EAS_AF=0.62;AMR_AF=0.3343;AFR_AF=0.5976;EUR_AF=0.3171;SAS_AF=0.3701;AA=.|||;VT=SNP
6	33052072	rs9277432	A	T	100	PASS	AC=2320;AF=0.463259;AN=5008;NS=2504;DP=16883;EAS_AF=0.62;AMR_AF=0.33;AFR_AF=0.5976;EUR_AF=0.3151;SAS_AF=0.3671;AA=.|||;VT=SNP
6	33052186	rs9277434	A	G	100	PASS	AC=2307;AF=0.460663;AN=5008;NS=2504;DP=15614;EAS_AF=0.6171;AMR_AF=0.3271;AFR_AF=0.5946;EUR_AF=0.3131;SAS_AF=0.365;AA=.|||;VT=SNP
6	33052250	rs9277437	A	G	100	PASS	AC=2296;AF=0.458466;AN=5008;NS=2504;DP=18519;EAS_AF=0.6131;AMR_AF=0.3285;AFR_AF=0.5946;EUR_AF=0.3141;SAS_AF=0.3558;AA=.|||;VT=SNP
6	33052303	rs9277438	C	T	100	PASS	AC=2324;AF=0.464058;AN=5008;NS=2504;DP=18346;EAS_AF=0.621;AMR_AF=0.3314;AFR_AF=0.5968;EUR_AF=0.3181;SAS_AF=0.3671;AA=.|||;VT=SNP
6	33052382	rs1811359	G	C	100	PASS	AC=2257;AF=0.450679;AN=5008;NS=2504;DP=17716;EAS_AF=0.621;AMR_AF=0.3256;AFR_AF=0.562;EUR_AF=0.3072;SAS_AF=0.3609;AA=.|||;VT=SNP
6	33052414	rs9277443	A	G	100	PASS	AC=2322;AF=0.463658;AN=5008;NS=2504;DP=17891;EAS_AF=0.621;AMR_AF=0.3314;AFR_AF=0.5976;EUR_AF=0.3151;SAS_AF=0.3671;AA=.|||;VT=SNP
6	33052533	rs112573360	G	A	100	PASS	AC=689;AF=0.13758;AN=5008;NS=2504;DP=17477;EAS_AF=0.0089;AMR_AF=0.0432;AFR_AF=0.4062;EUR_AF=0.0437;SAS_AF=0.0706;AA=.|||;VT=SNP
6	33052712	rs200678831	C	T	100	PASS	AC=3;AF=0.000599042;AN=5008;NS=2504;DP=17665;EAS_AF=0;AMR_AF=0;AFR_AF=0;EUR_AF=0.003;SAS_AF=0;AA=.|||;VT=SNP;EX_TARGET
6	33052719	rs561674320	G	A	100	PASS	AC=2297;AF=0.458666;AN=5008;NS=2504;DP=17810;EAS_AF=0.6181;AMR_AF=0.33;AFR_AF=0.59;EUR_AF=0.3091;SAS_AF=0.362;AA=.|||;VT=SNP;EX_TARGET
6	33052768	rs1042187	T	C	100	PASS	AC=2322;AF=0.463658;AN=5008;NS=2504;DP=18424;EAS_AF=0.621;AMR_AF=0.3314;AFR_AF=0.5976;EUR_AF=0.3151;SAS_AF=0.3671;AA=.|||;VT=SNP;EX_TARGET
6	33052950	rs1042331	T	C	100	PASS	AC=2312;AF=0.461661;AN=5008;NS=2504;DP=18696;EAS_AF=0.6171;AMR_AF=0.3314;AFR_AF=0.5976;EUR_AF=0.3151;SAS_AF=0.3609;AA=.|||;VT=SNP;EX_TARGET
6	33052958	rs1042335	C	T	100	PASS	AC=2322;AF=0.463658;AN=5008;NS=2504;DP=19045;EAS_AF=0.621;AMR_AF=0.3314;AFR_AF=0.5976;EUR_AF=0.3151;SAS_AF=0.3671;AA=.|||;VT=SNP;EX_TARGET
6	33052981	rs14362	C	A	100	PASS	AC=399;AF=0.0796725;AN=5008;NS=2504;DP=19666;EAS_AF=0.0367;AMR_AF=0.2464;AFR_AF=0.0076;EUR_AF=0.1163;SAS_AF=0.0654;AA=.|||;VT=SNP;EX_TARGET
6	33052986	rs1071597	T	C	100	PASS	AC=2322;AF=0.463658;AN=5008;NS=2504;DP=19701;EAS_AF=0.621;AMR_AF=0.3314;AFR_AF=0.5976;EUR_AF=0.3151;SAS_AF=0.3671;AA=.|||;VT=SNP;EX_TARGET
6	33053092	rs75656943	C	T	100	PASS	AC=469;AF=0.0936502;AN=5008;NS=2504;DP=20696;EAS_AF=0.3889;AMR_AF=0.0288;AFR_AF=0.0053;EUR_AF=0.0318;SAS_AF=0.0184;AA=.|||;VT=SNP
6	33053121	rs80315764	C	T	100	PASS	AC=433;AF=0.0864617;AN=5008;NS=2504;DP=21012;EAS_AF=0.374;AMR_AF=0.0173;AFR_AF=0.0023;EUR_AF=0.0239;SAS_AF=0.0174;AA=.|||;VT=SNP
6	33053167	rs9277458	A	C	100	PASS	AC=2321;AF=0.463458;AN=5008;NS=2504;DP=21003;EAS_AF=0.621;AMR_AF=0.3314;AFR_AF=0.5976;EUR_AF=0.3151;SAS_AF=0.3661;AA=.|||;VT=SNP
6	33053248	rs9277459	A	G	100	PASS	AC=2322;AF=0.463658;AN=5008;NS=2504;DP=20925;EAS_AF=0.621;AMR_AF=0.3314;AFR_AF=0.5976;EUR_AF=0.3151;SAS_AF=0.3671;AA=.|||;VT=SNP
6	33053271	rs9277462	T	C	100	PASS	AC=2319;AF=0.463059;AN=5008;NS=2504;DP=21050;EAS_AF=0.62;AMR_AF=0.3314;AFR_AF=0.5976;EUR_AF=0.3141;SAS_AF=0.3661;AA=.|||;VT=SNP
6	33053307	rs9277463	C	T	100	PASS	AC=2322;AF=0.463658;AN=5008;NS=2504;DP=21672;EAS_AF=0.621;AMR_AF=0.3314;AFR_AF=0.5976;EUR_AF=0.3151;SAS_AF=0.3671;AA=.|||;VT=SNP
6	33053352	rs9277464	C	T	100	PASS	AC=1643;AF=0.328075;AN=5008;NS=2504;DP=22348;EAS_AF=0.6161;AMR_AF=0.2882;AFR_AF=0.1914;EUR_AF=0.2714;SAS_AF=0.3027;AA=.|||;VT=SNP
6	33053396	rs9277465	A	G	100	PASS	AC=1643;AF=0.328075;AN=5008;NS=2504;DP=21001;EAS_AF=0.6161;AMR_AF=0.2882;AFR_AF=0.1914;EUR_AF=0.2714;SAS_AF=0.3027;AA=.|||;VT=SNP
6	33053399	rs9277466	T	C	100	PASS	AC=2322;AF=0.463658;AN=5008;NS=2504;DP=20887;EAS_AF=0.621;AMR_AF=0.3314;AFR_AF=0.5976;EUR_AF=0.3151;SAS_AF=0.3671;AA=.|||;VT=SNP
6	33053455	rs9277468	C	T	100	PASS	AC=2322;AF=0.463658;AN=5008;NS=2504;DP=19109;EAS_AF=0.621;AMR_AF=0.3314;AFR_AF=0.5976;EUR_AF=0.3151;SAS_AF=0.3671;AA=.|||;VT=SNP
6	33053468	rs9277469	G	T	100	PASS	AC=2322;AF=0.463658;AN=5008;NS=2504;DP=19264;EAS_AF=0.621;AMR_AF=0.3314;AFR_AF=0.5976;EUR_AF=0.3151;SAS_AF=0.3671;AA=.|||;VT=SNP
6	33053577	rs9276	G	A	100	PASS	AC=688;AF=0.13738;AN=5008;NS=2504;DP=19674;EAS_AF=0.006;AMR_AF=0.0432;AFR_AF=0.4062;EUR_AF=0.0437;SAS_AF=0.0726;AA=.|||;VT=SNP;EX_TARGET
6	33053609	rs11551421	G	A	100	PASS	AC=575;AF=0.114816;AN=5008;NS=2504;DP=19453;EAS_AF=0.4018;AMR_AF=0.0504;AFR_AF=0.0363;EUR_AF=0.0567;SAS_AF=0.0307;AA=.|||;VT=SNP;EX_TARGET
6	33053682	rs9277471	G	A	100	PASS	AC=2322;AF=0.463658;AN=5008;NS=2504;DP=19161;EAS_AF=0.621;AMR_AF=0.3314;AFR_AF=0.5976;EUR_AF=0.3151;SAS_AF=0.3671;AA=.|||;VT=SNP
6	33053695	rs9500931	T	C	100	PASS	AC=391;AF=0.0780751;AN=5008;NS=2504;DP=18527;EAS_AF=0.0863;AMR_AF=0.0677;AFR_AF=0.0968;EUR_AF=0.0437;SAS_AF=0.0869;AA=.|||;VT=SNP
6	33053723	rs9277472	T	C	100	PASS	AC=2322;AF=0.463658;AN=5008;NS=2504;DP=17702;EAS_AF=0.621;AMR_AF=0.3314;AFR_AF=0.5976;EUR_AF=0.3151;SAS_AF=0.3671;AA=.|||;VT=SNP
6	33053728	rs9277473	C	T	100	PASS	AC=2322;AF=0.463658;AN=5008;NS=2504;DP=17581;EAS_AF=0.621;AMR_AF=0.3314;AFR_AF=0.5976;EUR_AF=0.3151;SAS_AF=0.3671;AA=.|||;VT=SNP
6	33053772	rs9277477	G	A	100	PASS	AC=2322;AF=0.463658;AN=5008;NS=2504;DP=16266;EAS_AF=0.621;AMR_AF=0.3314;AFR_AF=0.5976;EUR_AF=0.3151;SAS_AF=0.3671;AA=.|||;VT=SNP
6	33053789	rs9277479	A	G	100	PASS	AC=2322;AF=0.463658;AN=5008;NS=2504;DP=16131;EAS_AF=0.621;AMR_AF=0.3314;AFR_AF=0.5976;EUR_AF=0.3151;SAS_AF=0.3671;AA=.|||;VT=SNP
6	33053812	rs9277480	A	G	100	PASS	AC=1633;AF=0.326078;AN=5008;NS=2504;DP=15423;EAS_AF=0.6121;AMR_AF=0.2882;AFR_AF=0.1914;EUR_AF=0.2714;SAS_AF=0.2965;AA=.|||;VT=SNP
6	33053868	rs9277482	A	G	100	PASS	AC=2298;AF=0.458866;AN=5008;NS=2504;DP=14910;EAS_AF=0.6171;AMR_AF=0.3285;AFR_AF=0.5923;EUR_AF=0.3111;SAS_AF=0.3599;AA=.|||;VT=SNP
6	33053906	rs9277488	G	T	100	PASS	AC=2322;AF=0.463658;AN=5008;NS=2504;DP=15299;EAS_AF=0.621;AMR_AF=0.3314;AFR_AF=0.5976;EUR_AF=0.3151;SAS_AF=0.3671;AA=.|||;VT=SNP
6	33053942	rs9277489	T	C	100	PASS	AC=1643;AF=0.328075;AN=5008;NS=2504;DP=17417;EAS_AF=0.6161;AMR_AF=0.2882;AFR_AF=0.1914;EUR_AF=0.2714;SAS_AF=0.3027;AA=.|||;VT=SNP
6	33053968	rs9277490	T	A	100	PASS	AC=2322;AF=0.463658;AN=5008;NS=2504;DP=18182;EAS_AF=0.621;AMR_AF=0.3314;AFR_AF=0.5976;EUR_AF=0.3151;SAS_AF=0.3671;AA=.|||;VT=SNP;EX_TARGET
6	33053971	rs9277491	T	C	100	PASS	AC=2322;AF=0.463658;AN=5008;NS=2504;DP=18348;EAS_AF=0.621;AMR_AF=0.3314;AFR_AF=0.5976;EUR_AF=0.3151;SAS_AF=0.3671;AA=.|||;VT=SNP;EX_TARGET
6	33053982	rs9277492	G	C	100	PASS	AC=2334;AF=0.466054;AN=5008;NS=2504;DP=18968;EAS_AF=0.621;AMR_AF=0.3314;AFR_AF=0.6067;EUR_AF=0.3151;SAS_AF=0.3671;AA=.|||;VT=SNP;EX_TARGET
6	33054046	rs9277493	T	G	100	PASS	AC=2322;AF=0.463658;AN=5008;NS=2504;DP=19027;EAS_AF=0.621;AMR_AF=0.3314;AFR_AF=0.5976;EUR_AF=0.3151;SAS_AF=0.3671;AA=.|||;VT=SNP;EX_TARGET
6	33054057	rs9277494	G	A	100	PASS	AC=2322;AF=0.463658;AN=5008;NS=2504;DP=18281;EAS_AF=0.621;AMR_AF=0.3314;AFR_AF=0.5976;EUR_AF=0.3151;SAS_AF=0.3671;AA=.|||;VT=SNP;EX_TARGET
6	33054071	rs9277495	G	C	100	PASS	AC=2311;AF=0.461462;AN=5008;NS=2504;DP=17777;EAS_AF=0.6171;AMR_AF=0.3314;AFR_AF=0.5976;EUR_AF=0.3141;SAS_AF=0.3609;AA=.|||;VT=SNP
6	33054074	rs9277496	C	T	100	PASS	AC=1241;AF=0.247804;AN=5008;NS=2504;DP=17736;EAS_AF=0.5258;AMR_AF=0.2205;AFR_AF=0.0946;EUR_AF=0.2266;SAS_AF=0.2096;AA=.|||;VT=SNP
6	33054091	rs9277497	C	T	100	PASS	AC=2321;AF=0.463458;AN=5008;NS=2504;DP=16782;EAS_AF=0.621;AMR_AF=0.3314;AFR_AF=0.5976;EUR_AF=0.3141;SAS_AF=0.3671;AA=.|||;VT=SNP
6	33054141	rs9277498	T	C	100	PASS	AC=2001;AF=0.399561;AN=5008;NS=2504;DP=16775;EAS_AF=0.5407;AMR_AF=0.2723;AFR_AF=0.5348;EUR_AF=0.2376;SAS_AF=0.3282;AA=.|||;VT=SNP
6	33054177	rs9277508	T	C	100	PASS	AC=1937;AF=0.386781;AN=5008;NS=2504;DP=14078;EAS_AF=0.5327;AMR_AF=0.2594;AFR_AF=0.5287;EUR_AF=0.2187;SAS_AF=0.3078;AA=.|||;VT=SNP
6	33054207	rs9277509	A	G	100	PASS	AC=1893;AF=0.377995;AN=5008;NS=2504;DP=13995;EAS_AF=0.5169;AMR_AF=0.2522;AFR_AF=0.5174;EUR_AF=0.2107;SAS_AF=0.3078;AA=.|||;VT=SNP
6	33054227	rs9277512	G	A	100	PASS	AC=1828;AF=0.365016;AN=5008;NS=2504;DP=15249;EAS_AF=0.498;AMR_AF=0.232;AFR_AF=0.5038;EUR_AF=0.2028;SAS_AF=0.3016;AA=.|||;VT=SNP
6	33054235	rs9277514	T	G	100	PASS	AC=1828;AF=0.365016;AN=5008;NS=2504;DP=13737;EAS_AF=0.498;AMR_AF=0.232;AFR_AF=0.5038;EUR_AF=0.2028;SAS_AF=0.3016;AA=.|||;VT=SNP
6	33054281	rs9277517	G	A	100	PASS	AC=1775;AF=0.354433;AN=5008;NS=2504;DP=14087;EAS_AF=0.4732;AMR_AF=0.2262;AFR_AF=0.4902;EUR_AF=0.2018;SAS_AF=0.2965;AA=.|||;VT=SNP
6	33054302	rs9277518	T	C	100	PASS	AC=1885;AF=0.376398;AN=5008;NS=2504;DP=14499;EAS_AF=0.5089;AMR_AF=0.2435;AFR_AF=0.5121;EUR_AF=0.2177;SAS_AF=0.3139;AA=.|||;VT=SNP
6	33054325	rs1126719	G	C	100	PASS	AC=1843;AF=0.368011;AN=5008;NS=2504;DP=14591;EAS_AF=0.501;AMR_AF=0.2406;AFR_AF=0.5008;EUR_AF=0.2147;SAS_AF=0.2996;AA=.|||;VT=SNP
6	33054381	rs1042488	T	C	100	PASS	AC=1808;AF=0.361022;AN=5008;NS=2504;DP=15707;EAS_AF=0.5089;AMR_AF=0.2262;AFR_AF=0.4818;EUR_AF=0.2147;SAS_AF=0.2914;AA=.|||;VT=SNP
6	33054433	rs3749985	G	C	100	PASS	AC=339;AF=0.0676917;AN=5008;NS=2504;DP=16992;EAS_AF=0.0813;AMR_AF=0.0533;AFR_AF=0.0862;EUR_AF=0.0298;SAS_AF=0.0777;AA=.|||;VT=SNP
6	33054457	rs1042544	A	G	100	PASS	AC=2317;AF=0.46266;AN=5008;NS=2504;DP=18260;EAS_AF=0.621;AMR_AF=0.33;AFR_AF=0.5961;EUR_AF=0.3151;SAS_AF=0.365;AA=.|||;VT=SNP
6	33054463	rs114068468	C	T	100	PASS	AC=106;AF=0.0211661;AN=5008;NS=2504;DP=18618;EAS_AF=0.0129;AMR_AF=0.0216;AFR_AF=0.031;EUR_AF=0.0249;SAS_AF=0.0123;AA=.|||;VT=SNP
6	33054550	rs931	G	A	100	PASS	AC=2269;AF=0.453075;AN=5008;NS=2504;DP=17748;EAS_AF=0.6181;AMR_AF=0.3199;AFR_AF=0.5756;EUR_AF=0.3072;SAS_AF=0.362;AA=.|||;VT=SNP
6	33054619	rs929	G	A	100	PASS	AC=2249;AF=0.449081;AN=5008;NS=2504;DP=16694;EAS_AF=0.6062;AMR_AF=0.3069;AFR_AF=0.5855;EUR_AF=0.3052;SAS_AF=0.3517;AA=.|||;VT=SNP
6	33054656	rs930	A	C	100	PASS	AC=2236;AF=0.446486;AN=5008;NS=2504;DP=15690;EAS_AF=0.6032;AMR_AF=0.3084;AFR_AF=0.5809;EUR_AF=0.3012;SAS_AF=0.3507;AA=.|||;VT=SNP
6	33054675	rs9277529	C	G	100	PASS	AC=2239;AF=0.447085;AN=5008;NS=2504;DP=15368;EAS_AF=0.6022;AMR_AF=0.3055;AFR_AF=0.5847;EUR_AF=0.3012;SAS_AF=0.3517;AA=.|||;VT=SNP
6	33054687	rs9277531	G	A	100	PASS	AC=2247;AF=0.448682;AN=5008;NS=2504;DP=15444;EAS_AF=0.6052;AMR_AF=0.3098;AFR_AF=0.5832;EUR_AF=0.3042;SAS_AF=0.3528;AA=.|||;VT=SNP
6	33054721	rs9277533	C	T	100	PASS	AC=2315;AF=0.46226;AN=5008;NS=2504;DP=17309;EAS_AF=0.621;AMR_AF=0.3285;AFR_AF=0.5953;EUR_AF=0.3151;SAS_AF=0.365;AA=.|||;VT=SNP
6	33054807	rs9277534	A	G	100	PASS	AC=2319;AF=0.463059;AN=5008;NS=2504;DP=18564;EAS_AF=0.621;AMR_AF=0.3285;AFR_AF=0.5968;EUR_AF=0.3151;SAS_AF=0.3671;AA=.|||;VT=SNP
6	33054861	rs9277535	A	G	100	PASS	AC=1633;AF=0.326078;AN=5008;NS=2504;DP=20118;EAS_AF=0.6121;AMR_AF=0.2882;AFR_AF=0.1914;EUR_AF=0.2714;SAS_AF=0.2965;AA=.|||;VT=SNP
6	33054890	rs9277536	C	T	100	PASS	AC=2321;AF=0.463458;AN=5008;NS=2504;DP=20794;EAS_AF=0.621;AMR_AF=0.3314;AFR_AF=0.5968;EUR_AF=0.3151;SAS_AF=0.3671;AA=.|||;VT=SNP
6	33055009	rs9277537	C	A	100	PASS	AC=2321;AF=0.463458;AN=5008;NS=2504;DP=19424;EAS_AF=0.621;AMR_AF=0.3314;AFR_AF=0.5968;EUR_AF=0.3151;SAS_AF=0.3671;AA=.|||;VT=SNP
6	33055047	rs9277538	A	G	100	PASS	AC=2304;AF=0.460064;AN=5008;NS=2504;DP=15542;EAS_AF=0.6131;AMR_AF=0.3242;AFR_AF=0.5968;EUR_AF=0.3111;SAS_AF=0.3671;AA=.|||;VT=SNP
6	33055079	rs9277539	A	G	100	PASS	AC=1913;AF=0.381989;AN=5008;NS=2504;DP=16519;EAS_AF=0.5268;AMR_AF=0.2565;AFR_AF=0.5;EUR_AF=0.2674;SAS_AF=0.2802;AA=.|||;VT=SNP
6	33055098	rs9501255	C	T	100	PASS	AC=393;AF=0.0784744;AN=5008;NS=2504;DP=17946;EAS_AF=0.0863;AMR_AF=0.0692;AFR_AF=0.0976;EUR_AF=0.0437;SAS_AF=0.0869;AA=.|||;VT=SNP
6	33055123	rs9277540	A	G	100	PASS	AC=2321;AF=0.463458;AN=5008;NS=2504;DP=17929;EAS_AF=0.621;AMR_AF=0.3314;AFR_AF=0.5968;EUR_AF=0.3151;SAS_AF=0.3671;AA=.|||;VT=SNP
6	33055158	rs9277541	A	G	100	PASS	AC=2321;AF=0.463458;AN=5008;NS=2504;DP=17105;EAS_AF=0.621;AMR_AF=0.3314;AFR_AF=0.5968;EUR_AF=0.3151;SAS_AF=0.3671;AA=.|||;VT=SNP
6	33055247	rs9277542	T	C	100	PASS	AC=2319;AF=0.463059;AN=5008;NS=2504;DP=19581;EAS_AF=0.62;AMR_AF=0.3314;AFR_AF=0.5976;EUR_AF=0.3141;SAS_AF=0.3661;AA=.|||;VT=SNP
6	33055294	rs9277543	G	A	100	PASS	AC=2304;AF=0.460064;AN=5008;NS=2504;DP=19740;EAS_AF=0.62;AMR_AF=0.3285;AFR_AF=0.5923;EUR_AF=0.3131;SAS_AF=0.3609;AA=.|||;VT=SNP
6	33055323	rs9277545	C	T	100	PASS	AC=1915;AF=0.382388;AN=5008;NS=2504;DP=18898;EAS_AF=0.5347;AMR_AF=0.2608;AFR_AF=0.4962;EUR_AF=0.2694;SAS_AF=0.274;AA=.|||;VT=SNP
6	33055346	rs9277546	T	G	100	PASS	AC=2322;AF=0.463658;AN=5008;NS=2504;DP=18678;EAS_AF=0.62;AMR_AF=0.3271;AFR_AF=0.6051;EUR_AF=0.3131;SAS_AF=0.363;AA=.|||;VT=SNP
6	33055355	rs9501257	A	G	100	PASS	AC=1076;AF=0.214856;AN=5008;NS=2504;DP=18752;EAS_AF=0.0952;AMR_AF=0.111;AFR_AF=0.5008;EUR_AF=0.0865;SAS_AF=0.1575;AA=.|||;VT=SNP
6	33055360	rs9501258	A	G	100	PASS	AC=350;AF=0.0698882;AN=5008;NS=2504;DP=18805;EAS_AF=0.0863;AMR_AF=0.0663;AFR_AF=0.0658;EUR_AF=0.0437;SAS_AF=0.0879;AA=.|||;VT=SNP
6	33055367	rs9277547	C	A	100	PASS	AC=2316;AF=0.46246;AN=5008;NS=2504;DP=18768;EAS_AF=0.621;AMR_AF=0.3314;AFR_AF=0.5953;EUR_AF=0.3141;SAS_AF=0.365;AA=.|||;VT=SNP
6	33055390	rs9277548	C	T	100	PASS	AC=2318;AF=0.462859;AN=5008;NS=2504;DP=19054;EAS_AF=0.621;AMR_AF=0.3314;AFR_AF=0.5968;EUR_AF=0.3141;SAS_AF=0.365;AA=.|||;VT=SNP
6	33055419	rs9277549	A	G	100	PASS	AC=2319;AF=0.463059;AN=5008;NS=2504;DP=18623;EAS_AF=0.621;AMR_AF=0.3314;AFR_AF=0.5968;EUR_AF=0.3141;SAS_AF=0.3661;AA=.|||;VT=SNP
6	33055487	rs9277550	T	C	100	PASS	AC=2323;AF=0.463858;AN=5008;NS=2504;DP=17951;EAS_AF=0.621;AMR_AF=0.3314;AFR_AF=0.5983;EUR_AF=0.3161;SAS_AF=0.3661;AA=.|||;VT=SNP
6	33055494	rs9277551	G	T	100	PASS	AC=2322;AF=0.463658;AN=5008;NS=2504;DP=17984;EAS_AF=0.621;AMR_AF=0.3314;AFR_AF=0.5968;EUR_AF=0.3161;SAS_AF=0.3671;AA=.|||;VT=SNP
6	33055501	rs9277552	C	T	100	PASS	AC=1098;AF=0.219249;AN=5008;NS=2504;DP=17884;EAS_AF=0.2222;AMR_AF=0.2522;AFR_AF=0.1513;EUR_AF=0.2326;SAS_AF=0.271;AA=.|||;VT=SNP
6	33055538	rs9277554	C	T	100	PASS	AC=2320;AF=0.463259;AN=5008;NS=2504;DP=17088;EAS_AF=0.621;AMR_AF=0.3314;AFR_AF=0.5968;EUR_AF=0.3161;SAS_AF=0.365;AA=.|||;VT=SNP
6	33055605	rs9277555	G	A	100	PASS	AC=1931;AF=0.385583;AN=5008;NS=2504;DP=17925;EAS_AF=0.5347;AMR_AF=0.2637;AFR_AF=0.5008;EUR_AF=0.2714;SAS_AF=0.2802;AA=.|||;VT=SNP
6	33055780	rs3128963	C	T	100	PASS	AC=2311;AF=0.461462;AN=5008;NS=2504;DP=20764;EAS_AF=0.6171;AMR_AF=0.3314;AFR_AF=0.5976;EUR_AF=0.3151;SAS_AF=0.3599;AA=.|||;VT=SNP
6	33055818	rs3128964	A	G	100	PASS	AC=2323;AF=0.463858;AN=5008;NS=2504;DP=20263;EAS_AF=0.621;AMR_AF=0.3314;AFR_AF=0.5976;EUR_AF=0.3161;SAS_AF=0.3671;AA=.|||;VT=SNP
6	33055899	rs3128965	G	A	100	PASS	AC=705;AF=0.140775;AN=5008;NS=2504;DP=20778;EAS_AF=0.1359;AMR_AF=0.1844;AFR_AF=0.0537;EUR_AF=0.1879;SAS_AF=0.184;AA=.|||;VT=SNP
6	33055946	rs3128966	G	A	100	PASS	AC=705;AF=0.140775;AN=5008;NS=2504;DP=21390;EAS_AF=0.1359;AMR_AF=0.1844;AFR_AF=0.0537;EUR_AF=0.1879;SAS_AF=0.184;AA=.|||;VT=SNP
6	33056069	rs3117229	G	A	100	PASS	AC=1643;AF=0.328075;AN=5008;NS=2504;DP=22110;EAS_AF=0.6161;AMR_AF=0.2882;AFR_AF=0.1914;EUR_AF=0.2714;SAS_AF=0.3027;AA=.|||;VT=SNP
6	33056146	rs58649023	A	G	100	PASS	AC=468;AF=0.0934505;AN=5008;NS=2504;DP=22392;EAS_AF=0;AMR_AF=0.0375;AFR_AF=0.3048;EUR_AF=0.0388;SAS_AF=0;AA=.|||;VT=SNP
6	33056207	rs3130186	C	T	100	PASS	AC=1642;AF=0.327875;AN=5008;NS=2504;DP=22389;EAS_AF=0.6161;AMR_AF=0.2882;AFR_AF=0.1914;EUR_AF=0.2714;SAS_AF=0.3016;AA=.|||;VT=SNP
6	33056253	rs3128968	T	A	100	PASS	AC=1643;AF=0.328075;AN=5008;NS=2504;DP=22783;EAS_AF=0.6161;AMR_AF=0.2882;AFR_AF=0.1914;EUR_AF=0.2714;SAS_AF=0.3027;AA=.|||;VT=SNP
6	33056384	rs9461832	G	A	100	PASS	AC=679;AF=0.135583;AN=5008;NS=2504;DP=21724;EAS_AF=0.005;AMR_AF=0.0432;AFR_AF=0.4062;EUR_AF=0.0437;SAS_AF=0.0644;AA=.|||;VT=SNP
6	33056435	rs3117228	G	T	100	PASS	AC=2322;AF=0.463658;AN=5008;NS=2504;DP=19833;EAS_AF=0.621;AMR_AF=0.3314;AFR_AF=0.5976;EUR_AF=0.3151;SAS_AF=0.3671;AA=.|||;VT=SNP
6	33056566	rs3091281	T	C	100	PASS	AC=1643;AF=0.328075;AN=5008;NS=2504;DP=19056;EAS_AF=0.6161;AMR_AF=0.2882;AFR_AF=0.1914;EUR_AF=0.2714;SAS_AF=0.3027;AA=.|||;VT=SNP
6	33056650	rs9501260	C	T	100	PASS	AC=401;AF=0.0800719;AN=5008;NS=2504;DP=17878;EAS_AF=0.0903;AMR_AF=0.0677;AFR_AF=0.0968;EUR_AF=0.0437;SAS_AF=0.093;AA=.|||;VT=SNP
6	33056694	rs9277557	T	C	100	PASS	AC=1638;AF=0.327077;AN=5008;NS=2504;DP=17892;EAS_AF=0.6151;AMR_AF=0.2867;AFR_AF=0.1914;EUR_AF=0.2684;SAS_AF=0.3027;AA=.|||;VT=SNP
6	33056711	rs9277558	C	T	100	PASS	AC=1642;AF=0.327875;AN=5008;NS=2504;DP=18178;EAS_AF=0.6151;AMR_AF=0.2882;AFR_AF=0.1906;EUR_AF=0.2724;SAS_AF=0.3027;AA=.|||;VT=SNP
6	33056731	rs9277559	T	C	100	PASS	AC=1634;AF=0.326278;AN=5008;NS=2504;DP=18261;EAS_AF=0.6141;AMR_AF=0.2839;AFR_AF=0.1899;EUR_AF=0.2694;SAS_AF=0.3027;AA=.|||;VT=SNP
6	33056738	rs9277560	C	G	100	PASS	AC=1234;AF=0.246406;AN=5008;NS=2504;DP=18485;EAS_AF=0.5238;AMR_AF=0.2161;AFR_AF=0.093;EUR_AF=0.2256;SAS_AF=0.2106;AA=.|||;VT=SNP
6	33056749	rs9277561	T	C	100	PASS	AC=1234;AF=0.246406;AN=5008;NS=2504;DP=18198;EAS_AF=0.5238;AMR_AF=0.2161;AFR_AF=0.093;EUR_AF=0.2256;SAS_AF=0.2106;AA=.|||;VT=SNP
6	33056766	rs3117227	A	G	100	PASS	AC=3981;AF=0.794928;AN=5008;NS=2504;DP=17646;EAS_AF=0.9395;AMR_AF=0.7637;AFR_AF=0.9418;EUR_AF=0.6083;SAS_AF=0.6616;AA=.|||;VT=SNP
6	33056788	rs9296075	G	A	100	PASS	AC=691;AF=0.137979;AN=5008;NS=2504;DP=17802;EAS_AF=0.005;AMR_AF=0.0432;AFR_AF=0.4153;EUR_AF=0.0437;SAS_AF=0.0644;AA=.|||;VT=SNP
6	33056840	rs9296076	T	C	100	PASS	AC=1080;AF=0.215655;AN=5008;NS=2504;DP=19038;EAS_AF=0.0952;AMR_AF=0.111;AFR_AF=0.503;EUR_AF=0.0875;SAS_AF=0.1575;AA=.|||;VT=SNP
6	33056897	rs9277565	C	T	100	PASS	AC=1244;AF=0.248403;AN=5008;NS=2504;DP=20025;EAS_AF=0.5258;AMR_AF=0.2205;AFR_AF=0.0953;EUR_AF=0.2276;SAS_AF=0.2106;AA=.|||;VT=SNP
6	33056916	rs9277566	G	T	100	PASS	AC=2323;AF=0.463858;AN=5008;NS=2504;DP=20259;EAS_AF=0.621;AMR_AF=0.3314;AFR_AF=0.5976;EUR_AF=0.3151;SAS_AF=0.3681;AA=.|||;VT=SNP
6	33056962	rs3097649	C	T	100	PASS	AC=536;AF=0.107029;AN=5008;NS=2504;DP=21722;EAS_AF=0.3899;AMR_AF=0.036;AFR_AF=0.0408;EUR_AF=0.0398;SAS_AF=0.0245;AA=.|||;VT=SNP
6	33056990	rs9501262	C	T	100	PASS	AC=401;AF=0.0800719;AN=5008;NS=2504;DP=22984;EAS_AF=0.0903;AMR_AF=0.0677;AFR_AF=0.0968;EUR_AF=0.0437;SAS_AF=0.093;AA=.|||;VT=SNP
6	33056994	rs73743105	G	C	100	PASS	AC=401;AF=0.0800719;AN=5008;NS=2504;DP=23053;EAS_AF=0.0903;AMR_AF=0.0677;AFR_AF=0.0968;EUR_AF=0.0437;SAS_AF=0.093;AA=.|||;VT=SNP
6	33057013	rs9277567	A	C	100	PASS	AC=1241;AF=0.247804;AN=5008;NS=2504;DP=23203;EAS_AF=0.5258;AMR_AF=0.2205;AFR_AF=0.0946;EUR_AF=0.2276;SAS_AF=0.2086;AA=.|||;VT=SNP
6	33057055	rs9277568	T	C	100	PASS	AC=1973;AF=0.39397;AN=5008;NS=2504;DP=22324;EAS_AF=0.621;AMR_AF=0.3012;AFR_AF=0.3941;EUR_AF=0.2863;SAS_AF=0.3364;AA=.|||;VT=SNP
6	33057104	rs73743106	T	C	100	PASS	AC=401;AF=0.0800719;AN=5008;NS=2504;DP=21062;EAS_AF=0.0903;AMR_AF=0.0677;AFR_AF=0.0968;EUR_AF=0.0437;SAS_AF=0.093;AA=.|||;VT=SNP
6	33057131	rs73743107	C	T	100	PASS	AC=391;AF=0.0780751;AN=5008;NS=2504;DP=20132;EAS_AF=0.0863;AMR_AF=0.0677;AFR_AF=0.0968;EUR_AF=0.0437;SAS_AF=0.0869;AA=.|||;VT=SNP
6	33057176	rs3130188	T	C	100	PASS	AC=2324;AF=0.464058;AN=5008;NS=2504;DP=19023;EAS_AF=0.622;AMR_AF=0.3314;AFR_AF=0.5983;EUR_AF=0.3151;SAS_AF=0.3671;AA=.|||;VT=SNP
6	33057198	rs3091282	G	C	100	PASS	AC=2324;AF=0.464058;AN=5008;NS=2504;DP=18981;EAS_AF=0.622;AMR_AF=0.3314;AFR_AF=0.5983;EUR_AF=0.3151;SAS_AF=0.3671;AA=.|||;VT=SNP
6	33057213	rs3091283	C	T	100	PASS	AC=1924;AF=0.384185;AN=5008;NS=2504;DP=18790;EAS_AF=0.5317;AMR_AF=0.2637;AFR_AF=0.5023;EUR_AF=0.2714;SAS_AF=0.274;AA=.|||;VT=SNP
6	33057232	rs3128970	T	C	100	PASS	AC=3977;AF=0.794129;AN=5008;NS=2504;DP=18536;EAS_AF=0.9405;AMR_AF=0.7651;AFR_AF=0.9418;EUR_AF=0.6054;SAS_AF=0.6585;AA=.|||;VT=SNP
6	33057244	rs3091284	T	G	100	PASS	AC=1886;AF=0.376597;AN=5008;NS=2504;DP=18275;EAS_AF=0.5159;AMR_AF=0.2522;AFR_AF=0.4985;EUR_AF=0.2634;SAS_AF=0.273;AA=.|||;VT=SNP
6	33057351	rs9501263	G	A	100	PASS	AC=402;AF=0.0802716;AN=5008;NS=2504;DP=20567;EAS_AF=0.0903;AMR_AF=0.0677;AFR_AF=0.0968;EUR_AF=0.0447;SAS_AF=0.093;AA=.|||;VT=SNP
6	33057440	rs3097650	C	T	100	PASS	AC=2285;AF=0.45627;AN=5008;NS=2504;DP=19189;EAS_AF=0.6052;AMR_AF=0.3199;AFR_AF=0.5946;EUR_AF=0.3072;SAS_AF=0.3661;AA=.|||;VT=SNP
6	33057636	rs9501264	G	A	100	PASS	AC=400;AF=0.0798722;AN=5008;NS=2504;DP=17785;EAS_AF=0.0903;AMR_AF=0.0677;AFR_AF=0.0961;EUR_AF=0.0437;SAS_AF=0.093;AA=.|||;VT=SNP
6	33057641	rs9500933	C	T	100	PASS	AC=400;AF=0.0798722;AN=5008;NS=2504;DP=17924;EAS_AF=0.0903;AMR_AF=0.0677;AFR_AF=0.0961;EUR_AF=0.0437;SAS_AF=0.093;AA=.|||;VT=SNP
6	33057651	rs3097651	C	T	100	PASS	AC=1913;AF=0.381989;AN=5008;NS=2504;DP=18068;EAS_AF=0.5139;AMR_AF=0.2522;AFR_AF=0.5204;EUR_AF=0.2634;SAS_AF=0.273;AA=.|||;VT=SNP
6	33057659	rs3117226	G	A	100	PASS	AC=1915;AF=0.382388;AN=5008;NS=2504;DP=18274;EAS_AF=0.5159;AMR_AF=0.2522;AFR_AF=0.5204;EUR_AF=0.2634;SAS_AF=0.273;AA=.|||;VT=SNP
6	33057711	rs3117225	G	A	100	PASS	AC=2332;AF=0.465655;AN=5008;NS=2504;DP=19226;EAS_AF=0.621;AMR_AF=0.3314;AFR_AF=0.6051;EUR_AF=0.3151;SAS_AF=0.3671;AA=.|||;VT=SNP
6	33057835	rs3097652	C	T	100	PASS	AC=2334;AF=0.466054;AN=5008;NS=2504;DP=20500;EAS_AF=0.621;AMR_AF=0.3314;AFR_AF=0.6067;EUR_AF=0.3151;SAS_AF=0.3671;AA=.|||;VT=SNP
6	33058288	rs9501265	A	G	100	PASS	AC=682;AF=0.136182;AN=5008;NS=2504;DP=17427;EAS_AF=0.005;AMR_AF=0.0447;AFR_AF=0.4062;EUR_AF=0.0457;SAS_AF=0.0644;AA=.|||;VT=SNP
6	33058402	rs9277569	C	T	100	PASS	AC=721;AF=0.14397;AN=5008;NS=2504;DP=18038;EAS_AF=0.2599;AMR_AF=0.1052;AFR_AF=0.0719;EUR_AF=0.1173;SAS_AF=0.1769;AA=.|||;VT=SNP
6	33058430	rs9378178	A	G	100	PASS	AC=433;AF=0.0864617;AN=5008;NS=2504;DP=18556;EAS_AF=0.374;AMR_AF=0.0173;AFR_AF=0.0023;EUR_AF=0.0239;SAS_AF=0.0174;AA=.|||;VT=SNP
6	33058436	rs2395312	C	A	100	PASS	AC=1932;AF=0.385783;AN=5008;NS=2504;DP=18934;EAS_AF=0.5298;AMR_AF=0.2637;AFR_AF=0.5098;EUR_AF=0.2714;SAS_AF=0.274;AA=.|||;VT=SNP
6	33058583	rs2068205	T	C	100	PASS	AC=3976;AF=0.79393;AN=5008;NS=2504;DP=17210;EAS_AF=0.9405;AMR_AF=0.7637;AFR_AF=0.9418;EUR_AF=0.6054;SAS_AF=0.6585;AA=.|||;VT=SNP
6	33058624	rs9501266	G	A	100	PASS	AC=679;AF=0.135583;AN=5008;NS=2504;DP=17210;EAS_AF=0.005;AMR_AF=0.0432;AFR_AF=0.4062;EUR_AF=0.0437;SAS_AF=0.0644;AA=.|||;VT=SNP
6	33058702	rs9501267	A	G	100	PASS	AC=682;AF=0.136182;AN=5008;NS=2504;DP=18241;EAS_AF=0.005;AMR_AF=0.0447;AFR_AF=0.4062;EUR_AF=0.0457;SAS_AF=0.0644;AA=.|||;VT=SNP
6	33058718	rs2068204	G	A	100	PASS	AC=558;AF=0.111422;AN=5008;NS=2504;DP=18339;EAS_AF=0.3948;AMR_AF=0.036;AFR_AF=0.0492;EUR_AF=0.0398;SAS_AF=0.0307;AA=.|||;VT=SNP
6	33058774	rs3128972	T	C	100	PASS	AC=1943;AF=0.387979;AN=5008;NS=2504;DP=18896;EAS_AF=0.5347;AMR_AF=0.2637;AFR_AF=0.5098;EUR_AF=0.2714;SAS_AF=0.2802;AA=.|||;VT=SNP
6	33058874	rs2179920	C	T	100	PASS	AC=1386;AF=0.276757;AN=5008;NS=2504;DP=19397;EAS_AF=0.1409;AMR_AF=0.2277;AFR_AF=0.4614;EUR_AF=0.2316;SAS_AF=0.2485;AA=.|||;VT=SNP
6	33058952	rs10484569	G	A	100	PASS	AC=546;AF=0.109026;AN=5008;NS=2504;DP=19977;EAS_AF=0.3899;AMR_AF=0.036;AFR_AF=0.0484;EUR_AF=0.0398;SAS_AF=0.0245;AA=.|||;VT=SNP
6	33059089	rs114024083	G	A	100	PASS	AC=16;AF=0.00319489;AN=5008;NS=2504;DP=19604;EAS_AF=0.001;AMR_AF=0.0043;AFR_AF=0.0015;EUR_AF=0.0099;SAS_AF=0;AA=.|||;VT=SNP
6	33059262	rs2179919	T	C	100	PASS	AC=1943;AF=0.387979;AN=5008;NS=2504;DP=18958;EAS_AF=0.5347;AMR_AF=0.2637;AFR_AF=0.5098;EUR_AF=0.2714;SAS_AF=0.2802;AA=.|||;VT=SNP
6	33059336	rs2395313	A	C	100	PASS	AC=1934;AF=0.386182;AN=5008;NS=2504;DP=21827;EAS_AF=0.5308;AMR_AF=0.2651;AFR_AF=0.5098;EUR_AF=0.2714;SAS_AF=0.274;AA=.|||;VT=SNP
6	33059604	rs9500935	C	T	100	PASS	AC=689;AF=0.13758;AN=5008;NS=2504;DP=17171;EAS_AF=0.0089;AMR_AF=0.0432;AFR_AF=0.4062;EUR_AF=0.0437;SAS_AF=0.0706;AA=.|||;VT=SNP
6	33059669	rs2281390	G	T	100	PASS	AC=753;AF=0.150359;AN=5008;NS=2504;DP=18194;EAS_AF=0.0595;AMR_AF=0.3098;AFR_AF=0.1452;EUR_AF=0.173;SAS_AF=0.1145;AA=.|||;VT=SNP
6	33059796	rs2281389	A	G	100	PASS	AC=707;AF=0.141174;AN=5008;NS=2504;DP=21449;EAS_AF=0.1349;AMR_AF=0.1844;AFR_AF=0.0552;EUR_AF=0.1879;SAS_AF=0.1851;AA=.|||;VT=SNP
6	33059947	rs114305335	C	T	100	PASS	AC=174;AF=0.0347444;AN=5008;NS=2504;DP=16966;EAS_AF=0.0139;AMR_AF=0.0303;AFR_AF=0.0726;EUR_AF=0.0239;SAS_AF=0.0194;AA=.|||;VT=SNP
6	33059996	rs3128917	T	G	100	PASS	AC=1947;AF=0.388778;AN=5008;NS=2504;DP=18980;EAS_AF=0.5347;AMR_AF=0.2651;AFR_AF=0.5113;EUR_AF=0.2714;SAS_AF=0.2812;AA=.|||;VT=SNP
6	33060064	rs3117223	G	A	100	PASS	AC=1933;AF=0.385982;AN=5008;NS=2504;DP=19672;EAS_AF=0.5308;AMR_AF=0.2637;AFR_AF=0.5098;EUR_AF=0.2714;SAS_AF=0.274;AA=.|||;VT=SNP
6	33060118	rs2281388	G	A	100	PASS	AC=443;AF=0.0884585;AN=5008;NS=2504;DP=18550;EAS_AF=0.378;AMR_AF=0.0173;AFR_AF=0.0023;EUR_AF=0.0239;SAS_AF=0.0235;AA=.|||;VT=SNP
6	33060428	rs7763822	C	T	100	PASS	AC=391;AF=0.0780751;AN=5008;NS=2504;DP=21377;EAS_AF=0.0873;AMR_AF=0.0677;AFR_AF=0.0953;EUR_AF=0.0437;SAS_AF=0.0879;AA=.|||;VT=SNP
6	33060704	rs2295121	C	T	100	PASS	AC=469;AF=0.0936502;AN=5008;NS=2504;DP=22958;EAS_AF=0.3889;AMR_AF=0.0288;AFR_AF=0.0053;EUR_AF=0.0318;SAS_AF=0.0184;AA=.|||;VT=SNP
6	33060769	rs2295120	G	A	100	PASS	AC=547;AF=0.109225;AN=5008;NS=2504;DP=23243;EAS_AF=0.3909;AMR_AF=0.036;AFR_AF=0.0484;EUR_AF=0.0398;SAS_AF=0.0245;AA=.|||;VT=SNP
6	33060840	rs7764491	C	G	100	PASS	AC=389;AF=0.0776757;AN=5008;NS=2504;DP=23512;EAS_AF=0.0863;AMR_AF=0.0677;AFR_AF=0.0953;EUR_AF=0.0437;SAS_AF=0.0869;AA=.|||;VT=SNP
6	33060870	rs2295119	G	T	100	PASS	AC=871;AF=0.173922;AN=5008;NS=2504;DP=23036;EAS_AF=0.2589;AMR_AF=0.1239;AFR_AF=0.1762;EUR_AF=0.1173;SAS_AF=0.1769;AA=.|||;VT=SNP
6	33060892	rs2295118	C	T	100	PASS	AC=2282;AF=0.455671;AN=5008;NS=2504;DP=23612;EAS_AF=0.621;AMR_AF=0.33;AFR_AF=0.5681;EUR_AF=0.3151;SAS_AF=0.3671;AA=.|||;VT=SNP
6	33060949	rs3117222	C	T	100	PASS	AC=1944;AF=0.388179;AN=5008;NS=2504;DP=25211;EAS_AF=0.5367;AMR_AF=0.2637;AFR_AF=0.5091;EUR_AF=0.2714;SAS_AF=0.2802;AA=.|||;VT=SNP
6	33061098	rs3128918	T	C	100	PASS	AC=759;AF=0.151558;AN=5008;NS=2504;DP=24092;EAS_AF=0.0595;AMR_AF=0.3112;AFR_AF=0.1483;EUR_AF=0.173;SAS_AF=0.1155;AA=.|||;VT=SNP
6	33061192	rs9461833	G	A	100	PASS	AC=363;AF=0.072484;AN=5008;NS=2504;DP=21773;EAS_AF=0.0863;AMR_AF=0.0677;AFR_AF=0.0756;EUR_AF=0.0437;SAS_AF=0.0869;AA=.|||;VT=SNP
6	33061229	rs3130189	T	C	100	PASS	AC=707;AF=0.141174;AN=5008;NS=2504;DP=21059;EAS_AF=0.1349;AMR_AF=0.1844;AFR_AF=0.0552;EUR_AF=0.1879;SAS_AF=0.1851;AA=.|||;VT=SNP
6	33061626	rs3128919	T	A	100	PASS	AC=1933;AF=0.385982;AN=5008;NS=2504;DP=20824;EAS_AF=0.5308;AMR_AF=0.2637;AFR_AF=0.5098;EUR_AF=0.2714;SAS_AF=0.274;AA=.|||;VT=SNP
6	33061690	rs3130190	T	C	100	PASS	AC=1943;AF=0.387979;AN=5008;NS=2504;DP=21375;EAS_AF=0.5347;AMR_AF=0.2637;AFR_AF=0.5098;EUR_AF=0.2714;SAS_AF=0.2802;AA=.|||;VT=SNP
6	33061871	rs3130191	T	C	100	PASS	AC=1934;AF=0.386182;AN=5008;NS=2504;DP=18055;EAS_AF=0.5308;AMR_AF=0.2637;AFR_AF=0.5106;EUR_AF=0.2714;SAS_AF=0.274;AA=.|||;VT=SNP
6	33061924	rs9461835	C	T	100	PASS	AC=391;AF=0.0780751;AN=5008;NS=2504;DP=18419;EAS_AF=0.0873;AMR_AF=0.0677;AFR_AF=0.0961;EUR_AF=0.0437;SAS_AF=0.0869;AA=.|||;VT=SNP
6	33061930	rs3130192	C	T	100	PASS	AC=368;AF=0.0734824;AN=5008;NS=2504;DP=18734;EAS_AF=0.0367;AMR_AF=0.2392;AFR_AF=0.0045;EUR_AF=0.1064;SAS_AF=0.0532;AA=.|||;VT=SNP
6	33061947	rs3117221	C	T	100	PASS	AC=1250;AF=0.249601;AN=5008;NS=2504;DP=18637;EAS_AF=0.5258;AMR_AF=0.219;AFR_AF=0.1029;EUR_AF=0.2256;SAS_AF=0.2096;AA=.|||;VT=SNP
6	33062016	rs2179918	T	C	100	PASS	AC=402;AF=0.0802716;AN=5008;NS=2504;DP=19672;EAS_AF=0.0387;AMR_AF=0.2464;AFR_AF=0.0076;EUR_AF=0.1173;SAS_AF=0.0654;AA=.|||;VT=SNP
6	33062357	rs115991849	A	C	100	PASS	AC=50;AF=0.00998403;AN=5008;NS=2504;DP=21575;EAS_AF=0;AMR_AF=0.0101;AFR_AF=0.0045;EUR_AF=0.0368;SAS_AF=0;AA=.|||;VT=SNP
6	33062522	rs61205164	A	G	100	PASS	AC=692;AF=0.138179;AN=5008;NS=2504;DP=24026;EAS_AF=0.0089;AMR_AF=0.0447;AFR_AF=0.4062;EUR_AF=0.0457;SAS_AF=0.0706;AA=.|||;VT=SNP
6	33062554	rs3117220	A	G	100	PASS	AC=1944;AF=0.388179;AN=5008;NS=2504;DP=23929;EAS_AF=0.5337;AMR_AF=0.2637;AFR_AF=0.5113;EUR_AF=0.2714;SAS_AF=0.2802;AA=.|||;VT=SNP
6	33062560	rs3130194	T	C	100	PASS	AC=1932;AF=0.385783;AN=5008;NS=2504;DP=23675;EAS_AF=0.5298;AMR_AF=0.2637;AFR_AF=0.5098;EUR_AF=0.2714;SAS_AF=0.274;AA=.|||;VT=SNP
6	33062581	rs3130195	T	C	100	PASS	AC=1942;AF=0.38778;AN=5008;NS=2504;DP=23656;EAS_AF=0.5337;AMR_AF=0.2637;AFR_AF=0.5098;EUR_AF=0.2714;SAS_AF=0.2802;AA=.|||;VT=SNP
6	33062587	rs3117219	G	A	100	PASS	AC=1942;AF=0.38778;AN=5008;NS=2504;DP=23518;EAS_AF=0.5337;AMR_AF=0.2637;AFR_AF=0.5098;EUR_AF=0.2714;SAS_AF=0.2802;AA=.|||;VT=SNP
6	33062673	rs2395314	G	T	100	PASS	AC=1945;AF=0.388379;AN=5008;NS=2504;DP=22181;EAS_AF=0.5347;AMR_AF=0.2637;AFR_AF=0.5106;EUR_AF=0.2724;SAS_AF=0.2802;AA=.|||;VT=SNP
6	33062715	rs3117218	G	A	100	PASS	AC=705;AF=0.140775;AN=5008;NS=2504;DP=21510;EAS_AF=0.1359;AMR_AF=0.183;AFR_AF=0.0552;EUR_AF=0.1859;SAS_AF=0.1851;AA=.|||;VT=SNP
6	33062739	rs58820708	G	A	100	PASS	AC=389;AF=0.0776757;AN=5008;NS=2504;DP=21984;EAS_AF=0.0863;AMR_AF=0.0677;AFR_AF=0.0953;EUR_AF=0.0437;SAS_AF=0.0869;AA=.|||;VT=SNP
6	33062822	rs2144016	A	G	100	PASS	AC=1958;AF=0.390974;AN=5008;NS=2504;DP=22634;EAS_AF=0.5357;AMR_AF=0.268;AFR_AF=0.5189;EUR_AF=0.2704;SAS_AF=0.2802;AA=.|||;VT=SNP
6	33062889	rs2144015	C	A	100	PASS	AC=1957;AF=0.390775;AN=5008;NS=2504;DP=24308;EAS_AF=0.5347;AMR_AF=0.2666;AFR_AF=0.5189;EUR_AF=0.2714;SAS_AF=0.2802;AA=.|||;VT=SNP
6	33063196	rs2179916	T	G	100	PASS	AC=1957;AF=0.390775;AN=5008;NS=2504;DP=22289;EAS_AF=0.5347;AMR_AF=0.2666;AFR_AF=0.5189;EUR_AF=0.2714;SAS_AF=0.2802;AA=.|||;VT=SNP
6	33063219	rs3130196	T	C	100	PASS	AC=312;AF=0.0623003;AN=5008;NS=2504;DP=22123;EAS_AF=0.0724;AMR_AF=0.062;AFR_AF=0.0166;EUR_AF=0.1213;SAS_AF=0.0532;AA=.|||;VT=SNP
6	33063237	rs2395315	G	C	100	PASS	AC=1959;AF=0.391174;AN=5008;NS=2504;DP=22851;EAS_AF=0.5347;AMR_AF=0.2666;AFR_AF=0.5204;EUR_AF=0.2714;SAS_AF=0.2802;AA=.|||;VT=SNP
6	33063271	rs3117217	G	A	100	PASS	AC=1931;AF=0.385583;AN=5008;NS=2504;DP=22415;EAS_AF=0.5208;AMR_AF=0.2651;AFR_AF=0.5136;EUR_AF=0.2714;SAS_AF=0.2761;AA=.|||;VT=SNP
6	33063272	rs3130197	G	T	100	PASS	AC=1930;AF=0.385383;AN=5008;NS=2504;DP=22540;EAS_AF=0.5208;AMR_AF=0.2651;AFR_AF=0.5129;EUR_AF=0.2714;SAS_AF=0.2761;AA=.|||;VT=SNP
6	33063403	rs3117216	A	G	100	PASS	AC=2334;AF=0.466054;AN=5008;NS=2504;DP=22197;EAS_AF=0.621;AMR_AF=0.3314;AFR_AF=0.6067;EUR_AF=0.3151;SAS_AF=0.3671;AA=.|||;VT=SNP
6	33063592	rs6914616	C	A	100	PASS	AC=693;AF=0.138379;AN=5008;NS=2504;DP=22087;EAS_AF=0.005;AMR_AF=0.0461;AFR_AF=0.4153;EUR_AF=0.0437;SAS_AF=0.0644;AA=.|||;VT=SNP
6	33063612	rs116743020	A	G	100	PASS	AC=289;AF=0.0577077;AN=5008;NS=2504;DP=22251;EAS_AF=0.0496;AMR_AF=0.1009;AFR_AF=0.0076;EUR_AF=0.0417;SAS_AF=0.1196;AA=.|||;VT=SNP
6	33063699	rs6914651	A	G	100	PASS	AC=1959;AF=0.391174;AN=5008;NS=2504;DP=18607;EAS_AF=0.5347;AMR_AF=0.2666;AFR_AF=0.5204;EUR_AF=0.2714;SAS_AF=0.2802;AA=.|||;VT=SNP
6	33063931	rs3130198	A	G	100	PASS	AC=1957;AF=0.390775;AN=5008;NS=2504;DP=17974;EAS_AF=0.5347;AMR_AF=0.2666;AFR_AF=0.5189;EUR_AF=0.2714;SAS_AF=0.2802;AA=.|||;VT=SNP
6	33063982	rs12333196	G	A	100	PASS	AC=782;AF=0.15615;AN=5008;NS=2504;DP=18386;EAS_AF=0.0099;AMR_AF=0.0533;AFR_AF=0.4599;EUR_AF=0.0517;SAS_AF=0.0767;AA=.|||;VT=SNP
6	33064085	rs114295416	G	T	100	PASS	AC=29;AF=0.00579073;AN=5008;NS=2504;DP=13532;EAS_AF=0;AMR_AF=0.0058;AFR_AF=0;EUR_AF=0.0199;SAS_AF=0.0051;AA=.|||;VT=SNP
6	33064187	rs9469351	C	G	100	PASS	AC=332;AF=0.0662939;AN=5008;NS=2504;DP=11392;EAS_AF=0.0863;AMR_AF=0.0634;AFR_AF=0.0545;EUR_AF=0.0437;SAS_AF=0.0869;AA=.|||;VT=SNP
6	33064287	rs149607607	C	T	100	PASS	AC=425;AF=0.0848642;AN=5008;NS=2504;DP=12099;EAS_AF=0.371;AMR_AF=0.0173;AFR_AF=0.0015;EUR_AF=0.0209;SAS_AF=0.0164;AA=.|||;VT=SNP
6	33064452	rs539848527	G	A	100	PASS	AC=679;AF=0.135583;AN=5008;NS=2504;DP=13305;EAS_AF=0.005;AMR_AF=0.0418;AFR_AF=0.4085;EUR_AF=0.0417;SAS_AF=0.0644;AA=.|||;VT=SNP
6	33064598	rs3130200	G	A	100	PASS	AC=752;AF=0.15016;AN=5008;NS=2504;DP=15033;EAS_AF=0.0595;AMR_AF=0.3098;AFR_AF=0.1445;EUR_AF=0.173;SAS_AF=0.1145;AA=.|||;VT=SNP
6	33064605	rs3117213	G	T	100	PASS	AC=1947;AF=0.388778;AN=5008;NS=2504;DP=15608;EAS_AF=0.5308;AMR_AF=0.2666;AFR_AF=0.5189;EUR_AF=0.2714;SAS_AF=0.274;AA=.|||;VT=SNP
6	33064786	rs537014271	A	G	100	PASS	AC=1998;AF=0.398962;AN=5008;NS=2504;DP=19005;EAS_AF=0.5417;AMR_AF=0.268;AFR_AF=0.5204;EUR_AF=0.2714;SAS_AF=0.3119;AA=.|||;VT=SNP
6	33064796	rs544368066	G	A	100	PASS	AC=744;AF=0.148562;AN=5008;NS=2504;DP=19429;EAS_AF=0.1419;AMR_AF=0.1844;AFR_AF=0.056;EUR_AF=0.1859;SAS_AF=0.2168;AA=.|||;VT=SNP
6	33064866	rs562459381	G	T	100	PASS	AC=350;AF=0.0698882;AN=5008;NS=2504;DP=18730;EAS_AF=0.0863;AMR_AF=0.0648;AFR_AF=0.0673;EUR_AF=0.0437;SAS_AF=0.0869;AA=.|||;VT=SNP
6	33064950	rs114581973	C	T	100	PASS	AC=323;AF=0.0644968;AN=5008;NS=2504;DP=17520;EAS_AF=0.0863;AMR_AF=0.0634;AFR_AF=0.0477;EUR_AF=0.0437;SAS_AF=0.0869;AA=.|||;VT=SNP
6	33065206	rs386480632	T	C	100	PASS	AC=38;AF=0.00758786;AN=5008;NS=2504;DP=20910;EAS_AF=0.001;AMR_AF=0.0101;AFR_AF=0.0015;EUR_AF=0.0268;SAS_AF=0.001;AA=.|||;VT=SNP
6	33065676	rs568718341	A	G	100	PASS	AC=1986;AF=0.396565;AN=5008;NS=2504;DP=15294;EAS_AF=0.5377;AMR_AF=0.268;AFR_AF=0.5189;EUR_AF=0.2714;SAS_AF=0.3057;AA=.|||;VT=SNP
6	33065734	rs543094014	C	A	100	PASS	AC=693;AF=0.138379;AN=5008;NS=2504;DP=14593;EAS_AF=0.005;AMR_AF=0.0461;AFR_AF=0.4153;EUR_AF=0.0437;SAS_AF=0.0644;AA=.|||;VT=SNP
6	33065813	rs569253080	G	A	100	PASS	AC=1996;AF=0.398562;AN=5008;NS=2504;DP=14611;EAS_AF=0.5417;AMR_AF=0.268;AFR_AF=0.5189;EUR_AF=0.2714;SAS_AF=0.3119;AA=.|||;VT=SNP
6	33065993	rs2144013	A	G	100	PASS	AC=1293;AF=0.258187;AN=5008;NS=2504;DP=13748;EAS_AF=0.5327;AMR_AF=0.2219;AFR_AF=0.1036;EUR_AF=0.2276;SAS_AF=0.2413;AA=.|||;VT=SNP
6	33066131	rs114284000	C	A	100	PASS	AC=46;AF=0.0091853;AN=5008;NS=2504;DP=16025;EAS_AF=0.003;AMR_AF=0.0058;AFR_AF=0.003;EUR_AF=0.0209;SAS_AF=0.0143;AA=.|||;VT=SNP
6	33066160	rs566905843	T	C	100	PASS	AC=693;AF=0.138379;AN=5008;NS=2504;DP=16475;EAS_AF=0.005;AMR_AF=0.0461;AFR_AF=0.4153;EUR_AF=0.0437;SAS_AF=0.0644;AA=.|||;VT=SNP
6	33066236	rs534161698	G	A	100	PASS	AC=1998;AF=0.398962;AN=5008;NS=2504;DP=18065;EAS_AF=0.5417;AMR_AF=0.268;AFR_AF=0.5204;EUR_AF=0.2714;SAS_AF=0.3119;AA=.|||;VT=SNP
6	33066262	rs555396602	G	A	100	PASS	AC=351;AF=0.0700879;AN=5008;NS=2504;DP=18367;EAS_AF=0.0794;AMR_AF=0.0634;AFR_AF=0.0166;EUR_AF=0.1213;SAS_AF=0.0849;AA=.|||;VT=SNP
6	33066323	rs573846179	A	G	100	PASS	AC=469;AF=0.0936502;AN=5008;NS=2504;DP=18800;EAS_AF=0;AMR_AF=0.0375;AFR_AF=0.3056;EUR_AF=0.0388;SAS_AF=0;AA=.|||;VT=SNP
6	33066353	rs537654764	A	C	100	PASS	AC=692;AF=0.138179;AN=5008;NS=2504;DP=19583;EAS_AF=0.005;AMR_AF=0.0461;AFR_AF=0.4145;EUR_AF=0.0437;SAS_AF=0.0644;AA=.|||;VT=SNP
6	33066465	rs577413840	G	A	100	PASS	AC=1994;AF=0.398163;AN=5008;NS=2504;DP=19894;EAS_AF=0.5417;AMR_AF=0.268;AFR_AF=0.5182;EUR_AF=0.2714;SAS_AF=0.3108;AA=.|||;VT=SNP
6	33066481	rs544747698	G	C	100	PASS	AC=1996;AF=0.398562;AN=5008;NS=2504;DP=19589;EAS_AF=0.5417;AMR_AF=0.268;AFR_AF=0.5197;EUR_AF=0.2714;SAS_AF=0.3108;AA=.|||;VT=SNP
6	33066594	rs559802496	A	G	100	PASS	AC=3145;AF=0.627995;AN=5008;NS=2504;DP=20953;EAS_AF=0.6885;AMR_AF=0.6427;AFR_AF=0.7648;EUR_AF=0.4881;SAS_AF=0.5143;AA=.|||;VT=SNP
6	33066867	rs542191708	A	G	100	PASS	AC=754;AF=0.150559;AN=5008;NS=2504;DP=19917;EAS_AF=0.0595;AMR_AF=0.3098;AFR_AF=0.146;EUR_AF=0.173;SAS_AF=0.1145;AA=.|||;VT=SNP
6	33067211	rs563136718	C	T	100	PASS	AC=1986;AF=0.396565;AN=5008;NS=2504;DP=19369;EAS_AF=0.5377;AMR_AF=0.268;AFR_AF=0.5189;EUR_AF=0.2714;SAS_AF=0.3057;AA=.|||;VT=SNP
6	33067281	rs533549737	T	C	100	PASS	AC=1998;AF=0.398962;AN=5008;NS=2504;DP=18498;EAS_AF=0.5417;AMR_AF=0.268;AFR_AF=0.5204;EUR_AF=0.2714;SAS_AF=0.3119;AA=.|||;VT=SNP
6	33067465	rs151044181	C	T	100	PASS	AC=106;AF=0.0211661;AN=5008;NS=2504;DP=19074;EAS_AF=0.0129;AMR_AF=0.0216;AFR_AF=0.031;EUR_AF=0.0249;SAS_AF=0.0123;AA=.|||;VT=SNP
6	33067525	rs201277453	A	C	100	PASS	AC=173;AF=0.0345447;AN=5008;NS=2504;DP=19072;EAS_AF=0.0069;AMR_AF=0.0317;AFR_AF=0.062;EUR_AF=0.0328;SAS_AF=0.0297;AA=.|||;VT=SNP
6	33067636	rs549319276	A	G	100	PASS	AC=1994;AF=0.398163;AN=5008;NS=2504;DP=18333;EAS_AF=0.5407;AMR_AF=0.268;AFR_AF=0.5189;EUR_AF=0.2714;SAS_AF=0.3108;AA=.|||;VT=SNP
6	33067663	rs567452303	C	T	100	PASS	AC=1994;AF=0.398163;AN=5008;NS=2504;DP=18557;EAS_AF=0.5407;AMR_AF=0.268;AFR_AF=0.5189;EUR_AF=0.2714;SAS_AF=0.3108;AA=.|||;VT=SNP
6	33067753	rs538188120	C	T	100	PASS	AC=1997;AF=0.398762;AN=5008;NS=2504;DP=18401;EAS_AF=0.5417;AMR_AF=0.2695;AFR_AF=0.5189;EUR_AF=0.2714;SAS_AF=0.3119;AA=.|||;VT=SNP
6	33067769	rs556176578	A	G	100	PASS	AC=1998;AF=0.398962;AN=5008;NS=2504;DP=18413;EAS_AF=0.5417;AMR_AF=0.268;AFR_AF=0.5204;EUR_AF=0.2714;SAS_AF=0.3119;AA=.|||;VT=SNP
6	33067857	rs2395323	G	A	100	PASS	AC=1996;AF=0.398562;AN=5008;NS=2504;DP=17673;EAS_AF=0.5417;AMR_AF=0.268;AFR_AF=0.5189;EUR_AF=0.2714;SAS_AF=0.3119;AA=.|||;VT=SNP
6	33067897	rs2395324	G	A	100	PASS	AC=1988;AF=0.396965;AN=5008;NS=2504;DP=17821;EAS_AF=0.5387;AMR_AF=0.268;AFR_AF=0.5197;EUR_AF=0.2714;SAS_AF=0.3057;AA=.|||;VT=SNP
6	33068246	rs115544840	C	T	100	PASS	AC=289;AF=0.0577077;AN=5008;NS=2504;DP=19089;EAS_AF=0.0496;AMR_AF=0.1009;AFR_AF=0.0076;EUR_AF=0.0417;SAS_AF=0.1196;AA=.|||;VT=SNP
6	33068302	rs544922276	A	T	100	PASS	AC=1997;AF=0.398762;AN=5008;NS=2504;DP=18668;EAS_AF=0.5417;AMR_AF=0.268;AFR_AF=0.5197;EUR_AF=0.2714;SAS_AF=0.3119;AA=.|||;VT=SNP
6	33068772	rs79470430	G	A	100	PASS	AC=434;AF=0.0866613;AN=5008;NS=2504;DP=17215;EAS_AF=0.375;AMR_AF=0.0173;AFR_AF=0.0023;EUR_AF=0.0239;SAS_AF=0.0174;AA=.|||;VT=SNP
6	33068848	rs527739469	T	C	100	PASS	AC=4012;AF=0.801118;AN=5008;NS=2504;DP=17312;EAS_AF=0.9435;AMR_AF=0.7666;AFR_AF=0.944;EUR_AF=0.6064;SAS_AF=0.6861;AA=.|||;VT=SNP
6	33068864	rs549208240	T	C	100	PASS	AC=1999;AF=0.399161;AN=5008;NS=2504;DP=17095;EAS_AF=0.5417;AMR_AF=0.268;AFR_AF=0.5189;EUR_AF=0.2724;SAS_AF=0.3139;AA=.|||;VT=SNP
6	33068865	rs567694277	G	A	100	PASS	AC=746;AF=0.148962;AN=5008;NS=2504;DP=17030;EAS_AF=0.1419;AMR_AF=0.1844;AFR_AF=0.0552;EUR_AF=0.1869;SAS_AF=0.2188;AA=.|||;VT=SNP
6	33068917	rs531593825	G	A	100	PASS	AC=1996;AF=0.398562;AN=5008;NS=2504;DP=18590;EAS_AF=0.5417;AMR_AF=0.268;AFR_AF=0.5189;EUR_AF=0.2714;SAS_AF=0.3119;AA=.|||;VT=SNP
6	33068964	rs550078871	T	G	100	PASS	AC=742;AF=0.148163;AN=5008;NS=2504;DP=19226;EAS_AF=0.1419;AMR_AF=0.1844;AFR_AF=0.0552;EUR_AF=0.1849;SAS_AF=0.2168;AA=.|||;VT=SNP
6	33068994	rs553501362	G	A	100	PASS	AC=1289;AF=0.257388;AN=5008;NS=2504;DP=19546;EAS_AF=0.5327;AMR_AF=0.2205;AFR_AF=0.1036;EUR_AF=0.2247;SAS_AF=0.2413;AA=.|||;VT=SNP
6	33068999	rs565533299	A	G	100	PASS	AC=1984;AF=0.396166;AN=5008;NS=2504;DP=19567;EAS_AF=0.5367;AMR_AF=0.268;AFR_AF=0.5189;EUR_AF=0.2704;SAS_AF=0.3057;AA=.|||;VT=SNP
6	33069233	rs9391751	T	C	100	PASS	AC=470;AF=0.0938498;AN=5008;NS=2504;DP=20876;EAS_AF=0.3899;AMR_AF=0.0288;AFR_AF=0.0053;EUR_AF=0.0318;SAS_AF=0.0184;AA=.|||;VT=SNP
6	33069367	rs3117247	T	A	100	PASS	AC=1996;AF=0.398562;AN=5008;NS=2504;DP=21244;EAS_AF=0.5417;AMR_AF=0.268;AFR_AF=0.5189;EUR_AF=0.2714;SAS_AF=0.3119;AA=.|||;VT=SNP
6	33069405	rs3117246	T	C	100	PASS	AC=1294;AF=0.258387;AN=5008;NS=2504;DP=21873;EAS_AF=0.5327;AMR_AF=0.2219;AFR_AF=0.1036;EUR_AF=0.2286;SAS_AF=0.2413;AA=.|||;VT=SNP
6	33069495	rs145187462	C	G	100	PASS	AC=171;AF=0.0341454;AN=5008;NS=2504;DP=21191;EAS_AF=0.0139;AMR_AF=0.0303;AFR_AF=0.0703;EUR_AF=0.0239;SAS_AF=0.0194;AA=.|||;VT=SNP
6	33069567	rs3117245	C	A	100	PASS	AC=398;AF=0.0794728;AN=5008;NS=2504;DP=20554;EAS_AF=0.0367;AMR_AF=0.245;AFR_AF=0.0076;EUR_AF=0.1163;SAS_AF=0.0654;AA=.|||;VT=SNP
6	33069586	rs141268310	C	T	100	PASS	AC=16;AF=0.00319489;AN=5008;NS=2504;DP=20462;EAS_AF=0;AMR_AF=0;AFR_AF=0;EUR_AF=0.0159;SAS_AF=0;AA=.|||;VT=SNP
6	33069813	rs3117244	G	A	100	PASS	AC=582;AF=0.116214;AN=5008;NS=2504;DP=20527;EAS_AF=0.0526;AMR_AF=0.2781;AFR_AF=0.084;EUR_AF=0.1412;SAS_AF=0.0849;AA=.|||;VT=SNP
6	33069823	rs9501270	A	C	100	PASS	AC=693;AF=0.138379;AN=5008;NS=2504;DP=20454;EAS_AF=0.005;AMR_AF=0.0461;AFR_AF=0.4153;EUR_AF=0.0437;SAS_AF=0.0644;AA=.|||;VT=SNP
6	33069873	rs3117243	T	C	100	PASS	AC=1996;AF=0.398562;AN=5008;NS=2504;DP=20430;EAS_AF=0.5417;AMR_AF=0.268;AFR_AF=0.5189;EUR_AF=0.2714;SAS_AF=0.3119;AA=.|||;VT=SNP
6	33069893	rs3117242	A	G	100	PASS	AC=1987;AF=0.396765;AN=5008;NS=2504;DP=20510;EAS_AF=0.5367;AMR_AF=0.268;AFR_AF=0.5197;EUR_AF=0.2714;SAS_AF=0.3067;AA=.|||;VT=SNP
6	33070153	rs60437385	T	A	100	PASS	AC=693;AF=0.138379;AN=5008;NS=2504;DP=19107;EAS_AF=0.005;AMR_AF=0.0461;AFR_AF=0.4153;EUR_AF=0.0437;SAS_AF=0.0644;AA=.|||;VT=SNP
6	33070230	rs9394131	A	G	100	PASS	AC=434;AF=0.0866613;AN=5008;NS=2504;DP=19763;EAS_AF=0.375;AMR_AF=0.0173;AFR_AF=0.0023;EUR_AF=0.0239;SAS_AF=0.0174;AA=.|||;VT=SNP
6	33070527	rs6936933	T	C	100	PASS	AC=693;AF=0.138379;AN=5008;NS=2504;DP=17872;EAS_AF=0.005;AMR_AF=0.0461;AFR_AF=0.4153;EUR_AF=0.0437;SAS_AF=0.0644;AA=.|||;VT=SNP
6	33070664	rs6914329	C	T	100	PASS	AC=695;AF=0.138778;AN=5008;NS=2504;DP=15355;EAS_AF=0.006;AMR_AF=0.0461;AFR_AF=0.4153;EUR_AF=0.0437;SAS_AF=0.0654;AA=.|||;VT=SNP
6	33070749	rs3128921	C	A	100	PASS	AC=1930;AF=0.385383;AN=5008;NS=2504;DP=15141;EAS_AF=0.5407;AMR_AF=0.2608;AFR_AF=0.4849;EUR_AF=0.2634;SAS_AF=0.3047;AA=.|||;VT=SNP
6	33070799	rs114369354	A	G	100	PASS	AC=92;AF=0.0183706;AN=5008;NS=2504;DP=14342;EAS_AF=0;AMR_AF=0.0389;AFR_AF=0.028;EUR_AF=0.0278;SAS_AF=0;AA=.|||;VT=SNP
6	33070817	rs3128922	C	T	100	PASS	AC=1931;AF=0.385583;AN=5008;NS=2504;DP=14345;EAS_AF=0.5407;AMR_AF=0.2608;AFR_AF=0.4849;EUR_AF=0.2634;SAS_AF=0.3057;AA=.|||;VT=SNP
6	33070822	rs3129198	G	A	100	PASS	AC=746;AF=0.148962;AN=5008;NS=2504;DP=14495;EAS_AF=0.1419;AMR_AF=0.1859;AFR_AF=0.0552;EUR_AF=0.1879;SAS_AF=0.2168;AA=.|||;VT=SNP
6	33070907	rs3129197	G	A	100	PASS	AC=748;AF=0.149361;AN=5008;NS=2504;DP=13870;EAS_AF=0.1419;AMR_AF=0.1859;AFR_AF=0.0567;EUR_AF=0.1879;SAS_AF=0.2168;AA=.|||;VT=SNP
6	33071134	rs3117241	A	G	100	PASS	AC=1441;AF=0.28774;AN=5008;NS=2504;DP=15377;EAS_AF=0.1468;AMR_AF=0.232;AFR_AF=0.472;EUR_AF=0.2316;SAS_AF=0.2812;AA=.|||;VT=SNP
6	33071229	rs114976842	A	G	100	PASS	AC=374;AF=0.0746805;AN=5008;NS=2504;DP=14710;EAS_AF=0.0863;AMR_AF=0.0648;AFR_AF=0.0855;EUR_AF=0.0437;SAS_AF=0.0869;AA=.|||;VT=SNP
6	33071322	rs3128923	C	G	100	PASS	AC=1938;AF=0.386981;AN=5008;NS=2504;DP=14931;EAS_AF=0.5377;AMR_AF=0.2608;AFR_AF=0.4856;EUR_AF=0.2724;SAS_AF=0.3057;AA=.|||;VT=SNP
6	33071335	rs3117240	T	C	100	PASS	AC=1450;AF=0.289537;AN=5008;NS=2504;DP=15181;EAS_AF=0.1468;AMR_AF=0.232;AFR_AF=0.4781;EUR_AF=0.2326;SAS_AF=0.2812;AA=.|||;VT=SNP
6	33071424	rs3128924	A	G	100	PASS	AC=2581;AF=0.515375;AN=5008;NS=2504;DP=17165;EAS_AF=0.8006;AMR_AF=0.536;AFR_AF=0.4735;EUR_AF=0.3738;SAS_AF=0.409;AA=.|||;VT=SNP
6	33071591	rs57594310	G	T	100	PASS	AC=470;AF=0.0938498;AN=5008;NS=2504;DP=15415;EAS_AF=0.3899;AMR_AF=0.0288;AFR_AF=0.0053;EUR_AF=0.0318;SAS_AF=0.0184;AA=.|||;VT=SNP
6	33071597	rs61569031	C	T	100	PASS	AC=470;AF=0.0938498;AN=5008;NS=2504;DP=15775;EAS_AF=0.3899;AMR_AF=0.0288;AFR_AF=0.0053;EUR_AF=0.0318;SAS_AF=0.0184;AA=.|||;VT=SNP
6	33071600	rs3128925	C	A	100	PASS	AC=1439;AF=0.28734;AN=5008;NS=2504;DP=15896;EAS_AF=0.1468;AMR_AF=0.232;AFR_AF=0.4705;EUR_AF=0.2316;SAS_AF=0.2812;AA=.|||;VT=SNP
6	33071708	rs3129196	G	A	100	PASS	AC=1439;AF=0.28734;AN=5008;NS=2504;DP=17763;EAS_AF=0.1468;AMR_AF=0.232;AFR_AF=0.4705;EUR_AF=0.2316;SAS_AF=0.2812;AA=.|||;VT=SNP
6	33071744	rs61074882	C	T	100	PASS	AC=482;AF=0.096246;AN=5008;NS=2504;DP=17212;EAS_AF=0.3899;AMR_AF=0.0288;AFR_AF=0.0144;EUR_AF=0.0318;SAS_AF=0.0184;AA=.|||;VT=SNP
6	33071754	rs3128926	C	A	100	PASS	AC=1439;AF=0.28734;AN=5008;NS=2504;DP=17064;EAS_AF=0.1468;AMR_AF=0.232;AFR_AF=0.4705;EUR_AF=0.2316;SAS_AF=0.2812;AA=.|||;VT=SNP
6	33071777	rs3117239	A	G	100	PASS	AC=1440;AF=0.28754;AN=5008;NS=2504;DP=17001;EAS_AF=0.1468;AMR_AF=0.232;AFR_AF=0.4713;EUR_AF=0.2316;SAS_AF=0.2812;AA=.|||;VT=SNP
6	33071839	rs61705355	C	A	100	PASS	AC=433;AF=0.0864617;AN=5008;NS=2504;DP=16760;EAS_AF=0.374;AMR_AF=0.0173;AFR_AF=0.0023;EUR_AF=0.0239;SAS_AF=0.0174;AA=.|||;VT=SNP
6	33071983	rs3117238	T	C	100	PASS	AC=1949;AF=0.389177;AN=5008;NS=2504;DP=17289;EAS_AF=0.5417;AMR_AF=0.2608;AFR_AF=0.4871;EUR_AF=0.2714;SAS_AF=0.3119;AA=.|||;VT=SNP
6	33071998	rs6925184	C	G	100	PASS	AC=696;AF=0.138978;AN=5008;NS=2504;DP=18006;EAS_AF=0.005;AMR_AF=0.0476;AFR_AF=0.4153;EUR_AF=0.0457;SAS_AF=0.0644;AA=.|||;VT=SNP
6	33072172	rs4282438	T	G	100	PASS	AC=470;AF=0.0938498;AN=5008;NS=2504;DP=19576;EAS_AF=0.3899;AMR_AF=0.0288;AFR_AF=0.0053;EUR_AF=0.0318;SAS_AF=0.0184;AA=.|||;VT=SNP
6	33072240	rs2064479	C	T	100	PASS	AC=1932;AF=0.385783;AN=5008;NS=2504;DP=18421;EAS_AF=0.5407;AMR_AF=0.2608;AFR_AF=0.4849;EUR_AF=0.2634;SAS_AF=0.3067;AA=.|||;VT=SNP
6	33072266	rs2064478	C	T	100	PASS	AC=1440;AF=0.28754;AN=5008;NS=2504;DP=18155;EAS_AF=0.1468;AMR_AF=0.232;AFR_AF=0.4705;EUR_AF=0.2316;SAS_AF=0.2822;AA=.|||;VT=SNP
6	33072287	rs2064477	G	A	100	PASS	AC=1932;AF=0.385783;AN=5008;NS=2504;DP=17994;EAS_AF=0.5407;AMR_AF=0.2608;AFR_AF=0.4849;EUR_AF=0.2634;SAS_AF=0.3067;AA=.|||;VT=SNP
6	33072415	rs4412248	C	G	100	PASS	AC=433;AF=0.0864617;AN=5008;NS=2504;DP=19062;EAS_AF=0.374;AMR_AF=0.0173;AFR_AF=0.0023;EUR_AF=0.0239;SAS_AF=0.0174;AA=.|||;VT=SNP
6	33072522	rs61742525	G	A	100	PASS	AC=104;AF=0.0207668;AN=5008;NS=2504;DP=21138;EAS_AF=0.0129;AMR_AF=0.0202;AFR_AF=0.031;EUR_AF=0.0229;SAS_AF=0.0133;AA=.|||;VT=SNP
6	33072539	rs9296079	G	T	100	PASS	AC=492;AF=0.0982428;AN=5008;NS=2504;DP=21129;EAS_AF=0.3938;AMR_AF=0.0288;AFR_AF=0.0144;EUR_AF=0.0318;SAS_AF=0.0245;AA=.|||;VT=SNP
6	33072598	rs16868789	A	G	100	PASS	AC=171;AF=0.0341454;AN=5008;NS=2504;DP=20547;EAS_AF=0.0139;AMR_AF=0.0303;AFR_AF=0.0703;EUR_AF=0.0239;SAS_AF=0.0194;AA=.|||;VT=SNP
6	33072729	rs3130210	G	T	100	PASS	AC=1440;AF=0.28754;AN=5008;NS=2504;DP=23025;EAS_AF=0.1478;AMR_AF=0.232;AFR_AF=0.4705;EUR_AF=0.2316;SAS_AF=0.2812;AA=.|||;VT=SNP
6	33072997	rs9500937	G	A	100	PASS	AC=693;AF=0.138379;AN=5008;NS=2504;DP=25455;EAS_AF=0.005;AMR_AF=0.0461;AFR_AF=0.4153;EUR_AF=0.0437;SAS_AF=0.0644;AA=.|||;VT=SNP
6	33073038	rs116273953	G	C	100	PASS	AC=106;AF=0.0211661;AN=5008;NS=2504;DP=24552;EAS_AF=0.0129;AMR_AF=0.0216;AFR_AF=0.031;EUR_AF=0.0249;SAS_AF=0.0123;AA=.|||;VT=SNP
6	33073064	rs9277619	A	G	100	PASS	AC=120;AF=0.0239617;AN=5008;NS=2504;DP=24495;EAS_AF=0.003;AMR_AF=0.0476;AFR_AF=0.0015;EUR_AF=0.0467;SAS_AF=0.0358;AA=.|||;VT=SNP
6	33073068	rs3117236	A	G	100	PASS	AC=1460;AF=0.291534;AN=5008;NS=2504;DP=24624;EAS_AF=0.1508;AMR_AF=0.232;AFR_AF=0.4728;EUR_AF=0.2396;SAS_AF=0.2873;AA=.|||;VT=SNP
6	33073076	rs3130211	G	A	100	PASS	AC=1459;AF=0.291334;AN=5008;NS=2504;DP=24523;EAS_AF=0.1498;AMR_AF=0.232;AFR_AF=0.4728;EUR_AF=0.2396;SAS_AF=0.2873;AA=.|||;VT=SNP
6	33073322	rs2064476	A	G	100	PASS	AC=2323;AF=0.463858;AN=5008;NS=2504;DP=25216;EAS_AF=0.628;AMR_AF=0.3256;AFR_AF=0.5726;EUR_AF=0.3151;SAS_AF=0.3988;AA=.|||;VT=SNP
6	33073389	rs17221220	T	C	100	PASS	AC=106;AF=0.0211661;AN=5008;NS=2504;DP=23035;EAS_AF=0.0129;AMR_AF=0.0216;AFR_AF=0.031;EUR_AF=0.0249;SAS_AF=0.0123;AA=.|||;VT=SNP
6	33073440	rs2064475	G	A	100	PASS	AC=1439;AF=0.28734;AN=5008;NS=2504;DP=21213;EAS_AF=0.1468;AMR_AF=0.232;AFR_AF=0.4705;EUR_AF=0.2316;SAS_AF=0.2812;AA=.|||;VT=SNP
6	33073463	rs2064474	G	A	100	PASS	AC=1457;AF=0.290935;AN=5008;NS=2504;DP=21070;EAS_AF=0.1478;AMR_AF=0.232;AFR_AF=0.4728;EUR_AF=0.2396;SAS_AF=0.2873;AA=.|||;VT=SNP
6	33073515	rs2064473	G	A	100	PASS	AC=746;AF=0.148962;AN=5008;NS=2504;DP=20881;EAS_AF=0.1419;AMR_AF=0.1859;AFR_AF=0.0552;EUR_AF=0.1879;SAS_AF=0.2168;AA=.|||;VT=SNP
6	33073531	rs17214852	G	A	100	PASS	AC=21;AF=0.00419329;AN=5008;NS=2504;DP=21672;EAS_AF=0;AMR_AF=0.0072;AFR_AF=0.003;EUR_AF=0.0109;SAS_AF=0.001;AA=.|||;VT=SNP
6	33073789	rs17221241	T	C	100	PASS	AC=289;AF=0.0577077;AN=5008;NS=2504;DP=20659;EAS_AF=0.0496;AMR_AF=0.1009;AFR_AF=0.0076;EUR_AF=0.0417;SAS_AF=0.1196;AA=.|||;VT=SNP
6	33073902	rs3117235	A	C	100	PASS	AC=1950;AF=0.389377;AN=5008;NS=2504;DP=20789;EAS_AF=0.5417;AMR_AF=0.2608;AFR_AF=0.4871;EUR_AF=0.2714;SAS_AF=0.3129;AA=.|||;VT=SNP
6	33073904	rs9368752	G	T	100	PASS	AC=433;AF=0.0864617;AN=5008;NS=2504;DP=20770;EAS_AF=0.374;AMR_AF=0.0173;AFR_AF=0.0023;EUR_AF=0.0239;SAS_AF=0.0174;AA=.|||;VT=SNP
6	33073984	rs3117234	A	G	100	PASS	AC=1457;AF=0.290935;AN=5008;NS=2504;DP=22632;EAS_AF=0.1478;AMR_AF=0.232;AFR_AF=0.4728;EUR_AF=0.2396;SAS_AF=0.2873;AA=.|||;VT=SNP
6	33074288	rs3128927	C	T	100	PASS	AC=1832;AF=0.365815;AN=5008;NS=2504;DP=21683;EAS_AF=0.2341;AMR_AF=0.2968;AFR_AF=0.5582;EUR_AF=0.2843;SAS_AF=0.3742;AA=.|||;VT=SNP
6	33074348	rs3117233	T	C	100	PASS	AC=1440;AF=0.28754;AN=5008;NS=2504;DP=21028;EAS_AF=0.1468;AMR_AF=0.232;AFR_AF=0.4705;EUR_AF=0.2326;SAS_AF=0.2812;AA=.|||;VT=SNP
6	33074389	rs3130212	G	C	100	PASS	AC=1457;AF=0.290935;AN=5008;NS=2504;DP=20000;EAS_AF=0.1478;AMR_AF=0.232;AFR_AF=0.4728;EUR_AF=0.2396;SAS_AF=0.2873;AA=.|||;VT=SNP
6	33074518	rs9501271	C	T	100	PASS	AC=693;AF=0.138379;AN=5008;NS=2504;DP=19838;EAS_AF=0.005;AMR_AF=0.0461;AFR_AF=0.4153;EUR_AF=0.0437;SAS_AF=0.0644;AA=.|||;VT=SNP
6	33074569	rs3117232	A	G	100	PASS	AC=1457;AF=0.290935;AN=5008;NS=2504;DP=19798;EAS_AF=0.1478;AMR_AF=0.232;AFR_AF=0.4728;EUR_AF=0.2396;SAS_AF=0.2873;AA=.|||;VT=SNP
6	33074612	rs3128928	C	A	100	PASS	AC=1303;AF=0.260184;AN=5008;NS=2504;DP=20672;EAS_AF=0.1002;AMR_AF=0.1585;AFR_AF=0.4667;EUR_AF=0.2107;SAS_AF=0.2689;AA=.|||;VT=SNP
6	33074617	rs9469357	C	T	100	PASS	AC=348;AF=0.0694888;AN=5008;NS=2504;DP=20821;EAS_AF=0.0863;AMR_AF=0.0648;AFR_AF=0.0658;EUR_AF=0.0437;SAS_AF=0.0869;AA=.|||;VT=SNP
6	33074707	rs3130213	G	A	100	PASS	AC=1436;AF=0.286741;AN=5008;NS=2504;DP=20409;EAS_AF=0.1468;AMR_AF=0.232;AFR_AF=0.469;EUR_AF=0.2316;SAS_AF=0.2802;AA=.|||;VT=SNP
6	33074712	rs3130214	G	C	100	PASS	AC=351;AF=0.0700879;AN=5008;NS=2504;DP=20321;EAS_AF=0.0794;AMR_AF=0.0634;AFR_AF=0.0166;EUR_AF=0.1213;SAS_AF=0.0849;AA=.|||;VT=SNP
6	33074750	rs114585458	T	C	100	PASS	AC=74;AF=0.0147764;AN=5008;NS=2504;DP=19984;EAS_AF=0;AMR_AF=0.036;AFR_AF=0.0151;EUR_AF=0.0288;SAS_AF=0;AA=.|||;VT=SNP
6	33074853	rs3128929	C	T	100	PASS	AC=1456;AF=0.290735;AN=5008;NS=2504;DP=19085;EAS_AF=0.1478;AMR_AF=0.232;AFR_AF=0.472;EUR_AF=0.2396;SAS_AF=0.2873;AA=.|||;VT=SNP
6	33074908	rs3117231	A	G	100	PASS	AC=1895;AF=0.378395;AN=5008;NS=2504;DP=19955;EAS_AF=0.5228;AMR_AF=0.2493;AFR_AF=0.4781;EUR_AF=0.2634;SAS_AF=0.3047;AA=.|||;VT=SNP
6	33074963	rs3130215	A	G	100	PASS	AC=3915;AF=0.781749;AN=5008;NS=2504;DP=20882;EAS_AF=0.9474;AMR_AF=0.7565;AFR_AF=0.8744;EUR_AF=0.6014;SAS_AF=0.6892;AA=.|||;VT=SNP
6	33075259	rs6911848	C	T	100	PASS	AC=692;AF=0.138179;AN=5008;NS=2504;DP=19901;EAS_AF=0.005;AMR_AF=0.0461;AFR_AF=0.4153;EUR_AF=0.0437;SAS_AF=0.0634;AA=.|||;VT=SNP
6	33075443	rs910320	C	T	100	PASS	AC=1351;AF=0.269768;AN=5008;NS=2504;DP=19742;EAS_AF=0.1349;AMR_AF=0.2104;AFR_AF=0.4418;EUR_AF=0.2147;SAS_AF=0.2751;AA=.|||;VT=SNP
6	33075635	rs3117230	A	G	100	PASS	AC=1439;AF=0.28734;AN=5008;NS=2504;DP=17714;EAS_AF=0.1468;AMR_AF=0.232;AFR_AF=0.4705;EUR_AF=0.2316;SAS_AF=0.2812;AA=.|||;VT=SNP
6	33075666	rs3128930	C	T	100	PASS	AC=1746;AF=0.348642;AN=5008;NS=2504;DP=17865;EAS_AF=0.2252;AMR_AF=0.2752;AFR_AF=0.5363;EUR_AF=0.2584;SAS_AF=0.3671;AA=.|||;VT=SNP
6	33075815	rs116257527	C	T	100	PASS	AC=437;AF=0.0872604;AN=5008;NS=2504;DP=15961;EAS_AF=0.373;AMR_AF=0.0187;AFR_AF=0.0023;EUR_AF=0.0268;SAS_AF=0.0184;AA=.|||;VT=SNP
6	33075946	rs78695959	T	G	100	PASS	AC=438;AF=0.0874601;AN=5008;NS=2504;DP=16444;EAS_AF=0.374;AMR_AF=0.0187;AFR_AF=0.0023;EUR_AF=0.0268;SAS_AF=0.0184;AA=.|||;VT=SNP
6	33076090	rs872956	T	A	100	PASS	AC=1349;AF=0.269369;AN=5008;NS=2504;DP=20321;EAS_AF=0.1349;AMR_AF=0.2104;AFR_AF=0.4418;EUR_AF=0.2137;SAS_AF=0.274;AA=.|||;VT=SNP
6	33076109	rs111487755	G	A	100	PASS	AC=38;AF=0.00758786;AN=5008;NS=2504;DP=20499;EAS_AF=0.001;AMR_AF=0.0101;AFR_AF=0.0015;EUR_AF=0.0268;SAS_AF=0.001;AA=.|||;VT=SNP
6	33076268	rs742870	T	C	100	PASS	AC=3146;AF=0.628195;AN=5008;NS=2504;DP=19170;EAS_AF=0.6875;AMR_AF=0.6441;AFR_AF=0.764;EUR_AF=0.4901;SAS_AF=0.5143;AA=.|||;VT=SNP
6	33076509	rs9277621	G	A	100	PASS	AC=722;AF=0.144169;AN=5008;NS=2504;DP=21943;EAS_AF=0.2599;AMR_AF=0.1037;AFR_AF=0.0764;EUR_AF=0.1153;SAS_AF=0.1748;AA=.|||;VT=SNP
6	33076539	rs9296080	C	T	100	PASS	AC=548;AF=0.109425;AN=5008;NS=2504;DP=21001;EAS_AF=0.3929;AMR_AF=0.0317;AFR_AF=0.053;EUR_AF=0.0348;SAS_AF=0.0256;AA=.|||;VT=SNP
6	33076567	rs11965740	T	C	100	PASS	AC=692;AF=0.138179;AN=5008;NS=2504;DP=20434;EAS_AF=0.005;AMR_AF=0.0461;AFR_AF=0.4153;EUR_AF=0.0437;SAS_AF=0.0634;AA=.|||;VT=SNP
6	33076661	rs9296081	C	G	100	PASS	AC=525;AF=0.104832;AN=5008;NS=2504;DP=20728;EAS_AF=0.3879;AMR_AF=0.0317;AFR_AF=0.0439;EUR_AF=0.0348;SAS_AF=0.0194;AA=.|||;VT=SNP
6	33076668	rs9296082	T	C	100	PASS	AC=565;AF=0.112819;AN=5008;NS=2504;DP=20690;EAS_AF=0.3929;AMR_AF=0.0317;AFR_AF=0.0552;EUR_AF=0.0427;SAS_AF=0.0317;AA=.|||;VT=SNP
6	33076682	rs11965763	T	C	100	PASS	AC=692;AF=0.138179;AN=5008;NS=2504;DP=20006;EAS_AF=0.005;AMR_AF=0.0461;AFR_AF=0.4153;EUR_AF=0.0437;SAS_AF=0.0634;AA=.|||;VT=SNP
6	33076974	rs9501272	C	G	100	PASS	AC=692;AF=0.138179;AN=5008;NS=2504;DP=18978;EAS_AF=0.005;AMR_AF=0.0461;AFR_AF=0.4153;EUR_AF=0.0437;SAS_AF=0.0634;AA=.|||;VT=SNP
6	33077212	rs55786561	G	A	100	PASS	AC=289;AF=0.0577077;AN=5008;NS=2504;DP=19441;EAS_AF=0.0496;AMR_AF=0.1009;AFR_AF=0.0076;EUR_AF=0.0417;SAS_AF=0.1196;AA=.|||;VT=SNP
6	33077227	rs9378179	G	C	100	PASS	AC=528;AF=0.105431;AN=5008;NS=2504;DP=19598;EAS_AF=0.3889;AMR_AF=0.0317;AFR_AF=0.0454;EUR_AF=0.0348;SAS_AF=0.0194;AA=.|||;VT=SNP
6	33077271	rs3130216	G	A	100	PASS	AC=3847;AF=0.768171;AN=5008;NS=2504;DP=19218;EAS_AF=0.9405;AMR_AF=0.7349;AFR_AF=0.8828;EUR_AF=0.5746;SAS_AF=0.6585;AA=.|||;VT=SNP
6	33077588	rs6924377	A	G	100	PASS	AC=695;AF=0.138778;AN=5008;NS=2504;DP=20163;EAS_AF=0.005;AMR_AF=0.0476;AFR_AF=0.4153;EUR_AF=0.0457;SAS_AF=0.0634;AA=.|||;VT=SNP
6	33077607	rs6924545	C	T	100	PASS	AC=692;AF=0.138179;AN=5008;NS=2504;DP=19881;EAS_AF=0.005;AMR_AF=0.0461;AFR_AF=0.4153;EUR_AF=0.0437;SAS_AF=0.0634;AA=.|||;VT=SNP
6	33077776	rs6457713	C	T	100	PASS	AC=1224;AF=0.244409;AN=5008;NS=2504;DP=21644;EAS_AF=0.3879;AMR_AF=0.0764;AFR_AF=0.4622;EUR_AF=0.0865;SAS_AF=0.0838;AA=.|||;VT=SNP
6	33077861	rs145903501	G	A	100	PASS	AC=106;AF=0.0211661;AN=5008;NS=2504;DP=21059;EAS_AF=0.0129;AMR_AF=0.0216;AFR_AF=0.031;EUR_AF=0.0249;SAS_AF=0.0123;AA=.|||;VT=SNP
6	33078020	rs3130217	T	C	100	PASS	AC=352;AF=0.0702875;AN=5008;NS=2504;DP=22336;EAS_AF=0.0794;AMR_AF=0.0634;AFR_AF=0.0166;EUR_AF=0.1213;SAS_AF=0.0859;AA=.|||;VT=SNP
6	33078082	rs3128932	C	T	100	PASS	AC=1229;AF=0.245407;AN=5008;NS=2504;DP=21008;EAS_AF=0.5238;AMR_AF=0.196;AFR_AF=0.0938;EUR_AF=0.2058;SAS_AF=0.2393;AA=.|||;VT=SNP
6	33078163	rs3130218	G	A	100	PASS	AC=351;AF=0.0700879;AN=5008;NS=2504;DP=22265;EAS_AF=0.0794;AMR_AF=0.0634;AFR_AF=0.0159;EUR_AF=0.1213;SAS_AF=0.0859;AA=.|||;VT=SNP
6	33078173	rs9357157	T	C	100	PASS	AC=534;AF=0.106629;AN=5008;NS=2504;DP=22385;EAS_AF=0.3929;AMR_AF=0.0317;AFR_AF=0.0454;EUR_AF=0.0348;SAS_AF=0.0215;AA=.|||;VT=SNP
6	33078315	rs9380341	G	A	100	PASS	AC=534;AF=0.106629;AN=5008;NS=2504;DP=21123;EAS_AF=0.3929;AMR_AF=0.0317;AFR_AF=0.0454;EUR_AF=0.0348;SAS_AF=0.0215;AA=.|||;VT=SNP
6	33078476	rs9277625	C	T	100	PASS	AC=865;AF=0.172724;AN=5008;NS=2504;DP=22401;EAS_AF=0.256;AMR_AF=0.1225;AFR_AF=0.1785;EUR_AF=0.1143;SAS_AF=0.1748;AA=.|||;VT=SNP
6	33078573	rs9380342	G	T	100	PASS	AC=469;AF=0.0936502;AN=5008;NS=2504;DP=20903;EAS_AF=0.377;AMR_AF=0.0187;AFR_AF=0.0219;EUR_AF=0.0268;SAS_AF=0.0204;AA=.|||;VT=SNP
6	33078707	rs34159555	G	A	100	PASS	AC=387;AF=0.0772764;AN=5008;NS=2504;DP=19547;EAS_AF=0.0367;AMR_AF=0.2464;AFR_AF=0.0068;EUR_AF=0.1173;SAS_AF=0.0532;AA=.|||;VT=SNP
6	33078996	rs9366813	T	C	100	PASS	AC=496;AF=0.0990415;AN=5008;NS=2504;DP=19001;EAS_AF=0.378;AMR_AF=0.0202;AFR_AF=0.0408;EUR_AF=0.0268;SAS_AF=0.0204;AA=.|||;VT=SNP
6	33079166	rs9380343	C	T	100	PASS	AC=552;AF=0.110224;AN=5008;NS=2504;DP=17580;EAS_AF=0.3938;AMR_AF=0.0317;AFR_AF=0.0477;EUR_AF=0.0427;SAS_AF=0.0276;AA=.|||;VT=SNP
6	33079212	rs9461839	G	C	100	PASS	AC=692;AF=0.138179;AN=5008;NS=2504;DP=18121;EAS_AF=0.005;AMR_AF=0.0461;AFR_AF=0.4153;EUR_AF=0.0437;SAS_AF=0.0634;AA=.|||;VT=SNP
6	33079385	rs12174662	G	T	100	PASS	AC=470;AF=0.0938498;AN=5008;NS=2504;DP=18115;EAS_AF=0.378;AMR_AF=0.0187;AFR_AF=0.0219;EUR_AF=0.0268;SAS_AF=0.0204;AA=.|||;VT=SNP
6	33079450	rs35701899	T	C	100	PASS	AC=398;AF=0.0794728;AN=5008;NS=2504;DP=19791;EAS_AF=0.0367;AMR_AF=0.2464;AFR_AF=0.0068;EUR_AF=0.1173;SAS_AF=0.0644;AA=.|||;VT=SNP
6	33079476	rs9394133	C	A	100	PASS	AC=861;AF=0.171925;AN=5008;NS=2504;DP=20010;EAS_AF=0.4474;AMR_AF=0.1326;AFR_AF=0.0628;EUR_AF=0.0845;SAS_AF=0.1534;AA=.|||;VT=SNP
6	33079535	rs116429954	C	T	100	PASS	AC=325;AF=0.0648962;AN=5008;NS=2504;DP=19177;EAS_AF=0.0496;AMR_AF=0.1023;AFR_AF=0.034;EUR_AF=0.0417;SAS_AF=0.1196;AA=.|||;VT=SNP
6	33079626	rs56745622	T	C	100	PASS	AC=692;AF=0.138179;AN=5008;NS=2504;DP=19559;EAS_AF=0.005;AMR_AF=0.0461;AFR_AF=0.4153;EUR_AF=0.0437;SAS_AF=0.0634;AA=.|||;VT=SNP
6	33079689	rs9380344	C	T	100	PASS	AC=558;AF=0.111422;AN=5008;NS=2504;DP=20501;EAS_AF=0.3978;AMR_AF=0.0317;AFR_AF=0.0461;EUR_AF=0.0427;SAS_AF=0.0317;AA=.|||;VT=SNP
6	33079766	rs6937034	A	G	100	PASS	AC=527;AF=0.105232;AN=5008;NS=2504;DP=23580;EAS_AF=0.3839;AMR_AF=0.0202;AFR_AF=0.0446;EUR_AF=0.0348;SAS_AF=0.0327;AA=.|||;VT=SNP
6	33079812	rs6937061	A	G	100	PASS	AC=325;AF=0.0648962;AN=5008;NS=2504;DP=23421;EAS_AF=0.0496;AMR_AF=0.1023;AFR_AF=0.034;EUR_AF=0.0417;SAS_AF=0.1196;AA=.|||;VT=SNP
6	33080160	rs78070629	G	C	100	PASS	AC=507;AF=0.101238;AN=5008;NS=2504;DP=23008;EAS_AF=0.3938;AMR_AF=0.0303;AFR_AF=0.025;EUR_AF=0.0348;SAS_AF=0.0215;AA=.|||;VT=SNP
6	33080173	rs78980954	T	C	100	PASS	AC=506;AF=0.101038;AN=5008;NS=2504;DP=22922;EAS_AF=0.3929;AMR_AF=0.0303;AFR_AF=0.025;EUR_AF=0.0348;SAS_AF=0.0215;AA=.|||;VT=SNP
6	33080204	rs55821907	T	C	100	PASS	AC=299;AF=0.0597045;AN=5008;NS=2504;DP=21603;EAS_AF=0.0496;AMR_AF=0.1009;AFR_AF=0.0151;EUR_AF=0.0417;SAS_AF=0.1196;AA=.|||;VT=SNP
6	33080229	rs114287598	C	T	100	PASS	AC=506;AF=0.101038;AN=5008;NS=2504;DP=20833;EAS_AF=0.3929;AMR_AF=0.0303;AFR_AF=0.025;EUR_AF=0.0348;SAS_AF=0.0215;AA=.|||;VT=SNP
6	33080237	rs75231892	G	C	100	PASS	AC=506;AF=0.101038;AN=5008;NS=2504;DP=20821;EAS_AF=0.3929;AMR_AF=0.0303;AFR_AF=0.025;EUR_AF=0.0348;SAS_AF=0.0215;AA=.|||;VT=SNP
6	33080240	rs115442289	T	C	100	PASS	AC=506;AF=0.101038;AN=5008;NS=2504;DP=20777;EAS_AF=0.3929;AMR_AF=0.0303;AFR_AF=0.025;EUR_AF=0.0348;SAS_AF=0.0215;AA=.|||;VT=SNP
6	33080359	rs9380345	C	T	100	PASS	AC=506;AF=0.101038;AN=5008;NS=2504;DP=17983;EAS_AF=0.3929;AMR_AF=0.0303;AFR_AF=0.025;EUR_AF=0.0348;SAS_AF=0.0215;AA=.|||;VT=SNP
6	33080360	rs9348906	T	G	100	PASS	AC=506;AF=0.101038;AN=5008;NS=2504;DP=17991;EAS_AF=0.3929;AMR_AF=0.0303;AFR_AF=0.025;EUR_AF=0.0348;SAS_AF=0.0215;AA=.|||;VT=SNP
6	33080427	rs77234366	C	T	100	PASS	AC=507;AF=0.101238;AN=5008;NS=2504;DP=17697;EAS_AF=0.3938;AMR_AF=0.0303;AFR_AF=0.025;EUR_AF=0.0348;SAS_AF=0.0215;AA=.|||;VT=SNP
6	33080799	rs9366814	T	G	100	PASS	AC=495;AF=0.0988419;AN=5008;NS=2504;DP=19509;EAS_AF=0.3978;AMR_AF=0.0317;AFR_AF=0.0061;EUR_AF=0.0368;SAS_AF=0.0276;AA=.|||;VT=SNP
6	33081536	rs55651046	G	A	100	PASS	AC=76;AF=0.0151757;AN=5008;NS=2504;DP=19186;EAS_AF=0.0119;AMR_AF=0.0216;AFR_AF=0.028;EUR_AF=0.0109;SAS_AF=0.001;AA=.|||;VT=SNP
6	33081632	rs11751659	A	G	100	PASS	AC=515;AF=0.102835;AN=5008;NS=2504;DP=21240;EAS_AF=0.0526;AMR_AF=0.2738;AFR_AF=0.0514;EUR_AF=0.1332;SAS_AF=0.0716;AA=.|||;VT=SNP
6	33081707	rs34823653	C	T	100	PASS	AC=432;AF=0.086262;AN=5008;NS=2504;DP=20288;EAS_AF=0.0516;AMR_AF=0.2594;AFR_AF=0.0091;EUR_AF=0.1233;SAS_AF=0.0654;AA=.|||;VT=SNP
6	33081712	rs35375326	A	G	100	PASS	AC=432;AF=0.086262;AN=5008;NS=2504;DP=20096;EAS_AF=0.0516;AMR_AF=0.2608;AFR_AF=0.0091;EUR_AF=0.1223;SAS_AF=0.0654;AA=.|||;VT=SNP
6	33081798	rs7744381	C	T	100	PASS	AC=909;AF=0.18151;AN=5008;NS=2504;DP=19511;EAS_AF=0.0238;AMR_AF=0.0807;AFR_AF=0.5295;EUR_AF=0.0656;SAS_AF=0.0644;AA=.|||;VT=SNP
6	33081817	rs9368753	A	G	100	PASS	AC=617;AF=0.123203;AN=5008;NS=2504;DP=19603;EAS_AF=0.38;AMR_AF=0.0331;AFR_AF=0.0991;EUR_AF=0.0358;SAS_AF=0.045;AA=.|||;VT=SNP
6	33081823	rs9277626	A	G	100	PASS	AC=1966;AF=0.392572;AN=5008;NS=2504;DP=19661;EAS_AF=0.749;AMR_AF=0.4395;AFR_AF=0.1876;EUR_AF=0.3111;SAS_AF=0.3528;AA=.|||;VT=SNP
6	33081898	rs9348907	C	A	100	PASS	AC=601;AF=0.120008;AN=5008;NS=2504;DP=19628;EAS_AF=0.381;AMR_AF=0.0317;AFR_AF=0.087;EUR_AF=0.0358;SAS_AF=0.045;AA=.|||;VT=SNP
6	33081979	rs9277627	G	C	100	PASS	AC=693;AF=0.138379;AN=5008;NS=2504;DP=19648;EAS_AF=0.252;AMR_AF=0.1052;AFR_AF=0.0318;EUR_AF=0.1461;SAS_AF=0.181;AA=.|||;VT=SNP
6	33082040	rs9277628	A	C	100	PASS	AC=705;AF=0.140775;AN=5008;NS=2504;DP=19778;EAS_AF=0.256;AMR_AF=0.1066;AFR_AF=0.0318;EUR_AF=0.1481;SAS_AF=0.1861;AA=.|||;VT=SNP
6	33082109	rs9277629	C	T	100	PASS	AC=470;AF=0.0938498;AN=5008;NS=2504;DP=18658;EAS_AF=0.0407;AMR_AF=0.0562;AFR_AF=0.0159;EUR_AF=0.1074;SAS_AF=0.2669;AA=.|||;VT=SNP
6	33082267	rs9277630	C	A	100	PASS	AC=720;AF=0.14377;AN=5008;NS=2504;DP=18723;EAS_AF=0.2708;AMR_AF=0.1167;AFR_AF=0.0318;EUR_AF=0.1511;SAS_AF=0.1759;AA=.|||;VT=SNP
6	33082308	rs733208	G	A	100	PASS	AC=726;AF=0.144968;AN=5008;NS=2504;DP=20276;EAS_AF=0.2718;AMR_AF=0.1167;AFR_AF=0.0318;EUR_AF=0.1511;SAS_AF=0.181;AA=.|||;VT=SNP
6	33082359	rs9277632	T	C	100	PASS	AC=727;AF=0.145168;AN=5008;NS=2504;DP=20120;EAS_AF=0.2718;AMR_AF=0.1182;AFR_AF=0.0318;EUR_AF=0.1511;SAS_AF=0.181;AA=.|||;VT=SNP
6	33082468	rs733209	T	C	100	PASS	AC=727;AF=0.145168;AN=5008;NS=2504;DP=20682;EAS_AF=0.2718;AMR_AF=0.1167;AFR_AF=0.0325;EUR_AF=0.1511;SAS_AF=0.181;AA=.|||;VT=SNP
6	33082471	rs2016780	G	C	100	PASS	AC=4436;AF=0.885783;AN=5008;NS=2504;DP=20801;EAS_AF=0.9762;AMR_AF=0.8141;AFR_AF=0.941;EUR_AF=0.7266;SAS_AF=0.9325;AA=.|||;VT=SNP
6	33082486	rs733210	A	G	100	PASS	AC=727;AF=0.145168;AN=5008;NS=2504;DP=21010;EAS_AF=0.2718;AMR_AF=0.1167;AFR_AF=0.0325;EUR_AF=0.1511;SAS_AF=0.181;AA=.|||;VT=SNP
6	33082512	rs9277636	A	G	100	PASS	AC=694;AF=0.138578;AN=5008;NS=2504;DP=20960;EAS_AF=0.2569;AMR_AF=0.1066;AFR_AF=0.031;EUR_AF=0.1431;SAS_AF=0.18;AA=.|||;VT=SNP
6	33082635	rs9277637	C	T	100	PASS	AC=861;AF=0.171925;AN=5008;NS=2504;DP=19167;EAS_AF=0.2847;AMR_AF=0.1441;AFR_AF=0.0454;EUR_AF=0.1869;SAS_AF=0.2311;AA=.|||;VT=SNP
6	33082692	rs9277638	A	C	100	PASS	AC=892;AF=0.178115;AN=5008;NS=2504;DP=16838;EAS_AF=0.2887;AMR_AF=0.1455;AFR_AF=0.0613;EUR_AF=0.1869;SAS_AF=0.2362;AA=.|||;VT=SNP
6	33082729	rs766932	A	T	100	PASS	AC=1485;AF=0.296526;AN=5008;NS=2504;DP=16483;EAS_AF=0.3562;AMR_AF=0.3156;AFR_AF=0.1793;EUR_AF=0.2932;SAS_AF=0.3834;AA=.|||;VT=SNP
6	33082740	rs760902	G	A	100	PASS	AC=594;AF=0.11861;AN=5008;NS=2504;DP=16672;EAS_AF=0.0675;AMR_AF=0.17;AFR_AF=0.1188;EUR_AF=0.1064;SAS_AF=0.1472;AA=.|||;VT=SNP
6	33082744	rs9277639	G	C	100	PASS	AC=861;AF=0.171925;AN=5008;NS=2504;DP=16671;EAS_AF=0.2847;AMR_AF=0.1441;AFR_AF=0.0461;EUR_AF=0.1869;SAS_AF=0.2301;AA=.|||;VT=SNP
6	33082884	rs2894325	A	G	100	PASS	AC=862;AF=0.172125;AN=5008;NS=2504;DP=18514;EAS_AF=0.2847;AMR_AF=0.1441;AFR_AF=0.0461;EUR_AF=0.1869;SAS_AF=0.2311;AA=.|||;VT=SNP
6	33082956	rs4996196	G	C	100	PASS	AC=862;AF=0.172125;AN=5008;NS=2504;DP=19244;EAS_AF=0.2847;AMR_AF=0.1441;AFR_AF=0.0469;EUR_AF=0.1869;SAS_AF=0.2301;AA=.|||;VT=SNP
6	33083036	rs2395348	A	T	100	PASS	AC=862;AF=0.172125;AN=5008;NS=2504;DP=15869;EAS_AF=0.2857;AMR_AF=0.1441;AFR_AF=0.0469;EUR_AF=0.1859;SAS_AF=0.2301;AA=.|||;VT=SNP
6	33083062	rs9277640	A	G	100	PASS	AC=861;AF=0.171925;AN=5008;NS=2504;DP=15031;EAS_AF=0.2847;AMR_AF=0.1441;AFR_AF=0.0469;EUR_AF=0.1859;SAS_AF=0.2301;AA=.|||;VT=SNP
6	33083096	rs6457714	T	A	100	PASS	AC=2063;AF=0.411941;AN=5008;NS=2504;DP=15190;EAS_AF=0.495;AMR_AF=0.3775;AFR_AF=0.677;EUR_AF=0.2078;SAS_AF=0.2025;AA=.|||;VT=SNP
6	33083121	rs1810472	T	C	100	PASS	AC=1486;AF=0.296725;AN=5008;NS=2504;DP=15604;EAS_AF=0.3562;AMR_AF=0.3156;AFR_AF=0.18;EUR_AF=0.2932;SAS_AF=0.3834;AA=.|||;VT=SNP
6	33083134	rs2395349	G	A	100	PASS	AC=862;AF=0.172125;AN=5008;NS=2504;DP=15105;EAS_AF=0.2847;AMR_AF=0.1441;AFR_AF=0.0469;EUR_AF=0.1869;SAS_AF=0.2301;AA=.|||;VT=SNP
6	33083188	rs6457715	A	G	100	PASS	AC=2063;AF=0.411941;AN=5008;NS=2504;DP=14902;EAS_AF=0.495;AMR_AF=0.3775;AFR_AF=0.677;EUR_AF=0.2078;SAS_AF=0.2025;AA=.|||;VT=SNP
6	33083197	rs6928350	G	C	100	PASS	AC=874;AF=0.174521;AN=5008;NS=2504;DP=15533;EAS_AF=0.0069;AMR_AF=0.0764;AFR_AF=0.528;EUR_AF=0.0547;SAS_AF=0.0624;AA=.|||;VT=SNP
6	33083202	rs909800	C	T	100	PASS	AC=1488;AF=0.297125;AN=5008;NS=2504;DP=16136;EAS_AF=0.3562;AMR_AF=0.3156;AFR_AF=0.18;EUR_AF=0.2952;SAS_AF=0.3834;AA=.|||;VT=SNP
6	33083261	rs72873009	C	T	100	PASS	AC=594;AF=0.11861;AN=5008;NS=2504;DP=20170;EAS_AF=0.0675;AMR_AF=0.17;AFR_AF=0.1188;EUR_AF=0.1064;SAS_AF=0.1472;AA=.|||;VT=SNP
6	33083458	rs9277641	G	A	100	PASS	AC=864;AF=0.172524;AN=5008;NS=2504;DP=17697;EAS_AF=0.2857;AMR_AF=0.1441;AFR_AF=0.0469;EUR_AF=0.1879;SAS_AF=0.2301;AA=.|||;VT=SNP
6	33083490	rs9277642	T	C	100	PASS	AC=862;AF=0.172125;AN=5008;NS=2504;DP=17616;EAS_AF=0.2847;AMR_AF=0.1441;AFR_AF=0.0469;EUR_AF=0.1879;SAS_AF=0.229;AA=.|||;VT=SNP
6	33083574	rs9277643	C	T	100	PASS	AC=893;AF=0.178315;AN=5008;NS=2504;DP=20097;EAS_AF=0.2887;AMR_AF=0.1455;AFR_AF=0.062;EUR_AF=0.1879;SAS_AF=0.2352;AA=.|||;VT=SNP
6	33083599	rs9277644	A	G	100	PASS	AC=863;AF=0.172324;AN=5008;NS=2504;DP=20626;EAS_AF=0.2847;AMR_AF=0.1441;AFR_AF=0.0477;EUR_AF=0.1879;SAS_AF=0.229;AA=.|||;VT=SNP
6	33083684	rs9277645	A	T	100	PASS	AC=862;AF=0.172125;AN=5008;NS=2504;DP=20925;EAS_AF=0.2847;AMR_AF=0.1441;AFR_AF=0.0469;EUR_AF=0.1879;SAS_AF=0.229;AA=.|||;VT=SNP
6	33083705	rs9277646	C	G	100	PASS	AC=862;AF=0.172125;AN=5008;NS=2504;DP=19935;EAS_AF=0.2837;AMR_AF=0.1441;AFR_AF=0.0469;EUR_AF=0.1869;SAS_AF=0.2311;AA=.|||;VT=SNP
6	33083750	rs9277647	C	T	100	PASS	AC=857;AF=0.171126;AN=5008;NS=2504;DP=18690;EAS_AF=0.2847;AMR_AF=0.1441;AFR_AF=0.0469;EUR_AF=0.1829;SAS_AF=0.229;AA=.|||;VT=SNP
6	33083751	rs112290672	G	A	100	PASS	AC=314;AF=0.0626997;AN=5008;NS=2504;DP=18605;EAS_AF=0.0536;AMR_AF=0.1009;AFR_AF=0.0106;EUR_AF=0.0507;SAS_AF=0.1278;AA=.|||;VT=SNP
6	33083793	rs114171462	T	A	100	PASS	AC=167;AF=0.0333466;AN=5008;NS=2504;DP=17451;EAS_AF=0.0278;AMR_AF=0.0375;AFR_AF=0.0151;EUR_AF=0.0437;SAS_AF=0.0501;AA=.|||;VT=SNP
6	33083936	rs9277654	T	G	100	PASS	AC=893;AF=0.178315;AN=5008;NS=2504;DP=16141;EAS_AF=0.2887;AMR_AF=0.1455;AFR_AF=0.0613;EUR_AF=0.1879;SAS_AF=0.2362;AA=.|||;VT=SNP
6	33084148	rs9277656	G	T	100	PASS	AC=861;AF=0.171925;AN=5008;NS=2504;DP=19151;EAS_AF=0.2847;AMR_AF=0.1441;AFR_AF=0.0469;EUR_AF=0.1859;SAS_AF=0.2301;AA=.|||;VT=SNP
6	33084309	rs72873010	G	A	100	PASS	AC=592;AF=0.118211;AN=5008;NS=2504;DP=16925;EAS_AF=0.0675;AMR_AF=0.17;AFR_AF=0.118;EUR_AF=0.1064;SAS_AF=0.1462;AA=.|||;VT=SNP
6	33084357	rs9277657	T	C	100	PASS	AC=863;AF=0.172324;AN=5008;NS=2504;DP=16038;EAS_AF=0.2847;AMR_AF=0.1441;AFR_AF=0.0469;EUR_AF=0.1879;SAS_AF=0.2301;AA=.|||;VT=SNP
6	33084460	rs9277658	A	G	100	PASS	AC=893;AF=0.178315;AN=5008;NS=2504;DP=19217;EAS_AF=0.2887;AMR_AF=0.1455;AFR_AF=0.0613;EUR_AF=0.1879;SAS_AF=0.2362;AA=.|||;VT=SNP
6	33084596	rs9277660	G	A	100	PASS	AC=862;AF=0.172125;AN=5008;NS=2504;DP=20909;EAS_AF=0.2847;AMR_AF=0.1427;AFR_AF=0.0469;EUR_AF=0.1879;SAS_AF=0.2301;AA=.|||;VT=SNP
6	33084641	rs9277661	T	C	100	PASS	AC=863;AF=0.172324;AN=5008;NS=2504;DP=19557;EAS_AF=0.2847;AMR_AF=0.1441;AFR_AF=0.0469;EUR_AF=0.1879;SAS_AF=0.2301;AA=.|||;VT=SNP
6	33084671	rs3129294	A	C	100	PASS	AC=1630;AF=0.325479;AN=5008;NS=2504;DP=19243;EAS_AF=0.2202;AMR_AF=0.3256;AFR_AF=0.2103;EUR_AF=0.3718;SAS_AF=0.5419;AA=.|||;VT=SNP
6	33084698	rs9277662	A	G	100	PASS	AC=863;AF=0.172324;AN=5008;NS=2504;DP=19192;EAS_AF=0.2847;AMR_AF=0.1441;AFR_AF=0.0469;EUR_AF=0.1879;SAS_AF=0.2301;AA=.|||;VT=SNP
6	33085010	rs3129293	A	G	100	PASS	AC=3236;AF=0.646166;AN=5008;NS=2504;DP=15361;EAS_AF=0.4881;AMR_AF=0.5101;AFR_AF=0.7874;EUR_AF=0.5706;SAS_AF=0.7924;AA=.|||;VT=SNP
6	33085033	rs9277663	T	G	100	PASS	AC=893;AF=0.178315;AN=5008;NS=2504;DP=15003;EAS_AF=0.2887;AMR_AF=0.1455;AFR_AF=0.0613;EUR_AF=0.1879;SAS_AF=0.2362;AA=.|||;VT=SNP
6	33085350	rs59968964	A	G	100	PASS	AC=473;AF=0.0944489;AN=5008;NS=2504;DP=17638;EAS_AF=0;AMR_AF=0.0375;AFR_AF=0.3094;EUR_AF=0.0378;SAS_AF=0;AA=.|||;VT=SNP
6	33085361	rs72873013	T	G	100	PASS	AC=590;AF=0.117812;AN=5008;NS=2504;DP=17400;EAS_AF=0.0675;AMR_AF=0.17;AFR_AF=0.1165;EUR_AF=0.1064;SAS_AF=0.1462;AA=.|||;VT=SNP
6	33085420	rs139394070	C	T	100	PASS	AC=46;AF=0.0091853;AN=5008;NS=2504;DP=16249;EAS_AF=0.005;AMR_AF=0.0072;AFR_AF=0;EUR_AF=0.0219;SAS_AF=0.0143;AA=.|||;VT=SNP
6	33085425	rs3129292	G	A	100	PASS	AC=834;AF=0.166534;AN=5008;NS=2504;DP=16137;EAS_AF=0.125;AMR_AF=0.1153;AFR_AF=0.0537;EUR_AF=0.2167;SAS_AF=0.3466;AA=.|||;VT=SNP
6	33085461	rs9277664	G	A	100	PASS	AC=858;AF=0.171326;AN=5008;NS=2504;DP=16098;EAS_AF=0.2827;AMR_AF=0.1412;AFR_AF=0.0454;EUR_AF=0.1899;SAS_AF=0.229;AA=.|||;VT=SNP
6	33085534	rs72873014	T	C	100	PASS	AC=590;AF=0.117812;AN=5008;NS=2504;DP=17654;EAS_AF=0.0675;AMR_AF=0.17;AFR_AF=0.1165;EUR_AF=0.1064;SAS_AF=0.1462;AA=.|||;VT=SNP
6	33085543	rs9277667	T	C	100	PASS	AC=864;AF=0.172524;AN=5008;NS=2504;DP=17519;EAS_AF=0.2847;AMR_AF=0.1441;AFR_AF=0.0469;EUR_AF=0.1879;SAS_AF=0.2311;AA=.|||;VT=SNP
6	33085625	rs115131791	G	A	100	PASS	AC=188;AF=0.0375399;AN=5008;NS=2504;DP=18577;EAS_AF=0.0139;AMR_AF=0.0317;AFR_AF=0.0802;EUR_AF=0.0268;SAS_AF=0.0194;AA=.|||;VT=SNP
6	33085633	rs9277671	A	G	100	PASS	AC=864;AF=0.172524;AN=5008;NS=2504;DP=18597;EAS_AF=0.2847;AMR_AF=0.1441;AFR_AF=0.0469;EUR_AF=0.1879;SAS_AF=0.2311;AA=.|||;VT=SNP
6	33085655	rs3129291	A	G	100	PASS	AC=878;AF=0.175319;AN=5008;NS=2504;DP=18822;EAS_AF=0.129;AMR_AF=0.1153;AFR_AF=0.0779;EUR_AF=0.2187;SAS_AF=0.3528;AA=.|||;VT=SNP
6	33085660	rs3129290	G	C	100	PASS	AC=899;AF=0.179513;AN=5008;NS=2504;DP=18849;EAS_AF=0.13;AMR_AF=0.1167;AFR_AF=0.0923;EUR_AF=0.2187;SAS_AF=0.3528;AA=.|||;VT=SNP
6	33085851	rs3117039	C	T	100	PASS	AC=1728;AF=0.345048;AN=5008;NS=2504;DP=16355;EAS_AF=0.4008;AMR_AF=0.2565;AFR_AF=0.1377;EUR_AF=0.4016;SAS_AF=0.5726;AA=.|||;VT=SNP
6	33085910	rs3117038	C	T	100	PASS	AC=877;AF=0.17512;AN=5008;NS=2504;DP=15147;EAS_AF=0.129;AMR_AF=0.1153;AFR_AF=0.0779;EUR_AF=0.2187;SAS_AF=0.3517;AA=.|||;VT=SNP
6	33085947	rs4711314	G	C	100	PASS	AC=594;AF=0.11861;AN=5008;NS=2504;DP=16366;EAS_AF=0.0675;AMR_AF=0.17;AFR_AF=0.1165;EUR_AF=0.1064;SAS_AF=0.1503;AA=.|||;VT=SNP
6	33086016	rs3117037	T	C	100	PASS	AC=91;AF=0.0181709;AN=5008;NS=2504;DP=18397;EAS_AF=0;AMR_AF=0.0245;AFR_AF=0.0023;EUR_AF=0.0706;SAS_AF=0;AA=.|||;VT=SNP
6	33086044	rs3117036	C	T	100	PASS	AC=1761;AF=0.351637;AN=5008;NS=2504;DP=18768;EAS_AF=0.4137;AMR_AF=0.2608;AFR_AF=0.1392;EUR_AF=0.4066;SAS_AF=0.5828;AA=.|||;VT=SNP
6	33086249	rs3117035	C	T	100	PASS	AC=1761;AF=0.351637;AN=5008;NS=2504;DP=15375;EAS_AF=0.4137;AMR_AF=0.2608;AFR_AF=0.1392;EUR_AF=0.4066;SAS_AF=0.5828;AA=.|||;VT=SNP
6	33086448	rs1883414	G	A	100	PASS	AC=1469;AF=0.293331;AN=5008;NS=2504;DP=18396;EAS_AF=0.1964;AMR_AF=0.2853;AFR_AF=0.1944;EUR_AF=0.326;SAS_AF=0.499;AA=.|||;VT=SNP
6	33086454	rs9277675	G	A	100	PASS	AC=863;AF=0.172324;AN=5008;NS=2504;DP=18521;EAS_AF=0.2847;AMR_AF=0.1441;AFR_AF=0.0469;EUR_AF=0.1879;SAS_AF=0.2301;AA=.|||;VT=SNP
6	33086657	rs9277676	G	A	100	PASS	AC=864;AF=0.172524;AN=5008;NS=2504;DP=16632;EAS_AF=0.2847;AMR_AF=0.1441;AFR_AF=0.0469;EUR_AF=0.1879;SAS_AF=0.2311;AA=.|||;VT=SNP
6	33086851	rs9277677	C	T	100	PASS	AC=863;AF=0.172324;AN=5008;NS=2504;DP=16394;EAS_AF=0.2847;AMR_AF=0.1441;AFR_AF=0.0469;EUR_AF=0.1879;SAS_AF=0.2301;AA=.|||;VT=SNP
6	33087358	rs3117034	T	A	100	PASS	AC=1760;AF=0.351438;AN=5008;NS=2504;DP=19599;EAS_AF=0.4137;AMR_AF=0.2608;AFR_AF=0.1392;EUR_AF=0.4066;SAS_AF=0.5818;AA=.|||;VT=SNP
6	33087519	rs9277679	G	A	100	PASS	AC=882;AF=0.176118;AN=5008;NS=2504;DP=18525;EAS_AF=0.2847;AMR_AF=0.1455;AFR_AF=0.0613;EUR_AF=0.1879;SAS_AF=0.229;AA=.|||;VT=SNP
6	33087546	rs9277680	G	T	100	PASS	AC=862;AF=0.172125;AN=5008;NS=2504;DP=17908;EAS_AF=0.2847;AMR_AF=0.1441;AFR_AF=0.0469;EUR_AF=0.1879;SAS_AF=0.229;AA=.|||;VT=SNP
6	33087564	rs9277681	T	C	100	PASS	AC=882;AF=0.176118;AN=5008;NS=2504;DP=17733;EAS_AF=0.2847;AMR_AF=0.1455;AFR_AF=0.0613;EUR_AF=0.1879;SAS_AF=0.229;AA=.|||;VT=SNP
6	33087684	rs9277682	T	C	100	PASS	AC=862;AF=0.172125;AN=5008;NS=2504;DP=19421;EAS_AF=0.2847;AMR_AF=0.1441;AFR_AF=0.0469;EUR_AF=0.1879;SAS_AF=0.229;AA=.|||;VT=SNP
6	33087685	rs115466944	G	A	100	PASS	AC=167;AF=0.0333466;AN=5008;NS=2504;DP=19418;EAS_AF=0.0278;AMR_AF=0.0375;AFR_AF=0.0151;EUR_AF=0.0437;SAS_AF=0.0501;AA=.|||;VT=SNP
6	33087941	rs9277683	C	G	100	PASS	AC=862;AF=0.172125;AN=5008;NS=2504;DP=18409;EAS_AF=0.2847;AMR_AF=0.1441;AFR_AF=0.0469;EUR_AF=0.1879;SAS_AF=0.229;AA=.|||;VT=SNP
6	33087972	rs9380346	C	T	100	PASS	AC=638;AF=0.127396;AN=5008;NS=2504;DP=19231;EAS_AF=0.378;AMR_AF=0.0375;AFR_AF=0.1014;EUR_AF=0.0388;SAS_AF=0.0593;AA=.|||;VT=SNP
6	33088046	rs3117033	T	C	100	PASS	AC=2346;AF=0.46845;AN=5008;NS=2504;DP=19405;EAS_AF=0.4812;AMR_AF=0.4308;AFR_AF=0.2526;EUR_AF=0.5129;SAS_AF=0.728;AA=.|||;VT=SNP
6	33088083	rs115311892	C	T	100	PASS	AC=138;AF=0.0275559;AN=5008;NS=2504;DP=20752;EAS_AF=0.0099;AMR_AF=0.0288;AFR_AF=0.028;EUR_AF=0.0358;SAS_AF=0.0358;AA=.|||;VT=SNP
6	33088084	rs9277685	G	A	100	PASS	AC=670;AF=0.133786;AN=5008;NS=2504;DP=20720;EAS_AF=0.2569;AMR_AF=0.1066;AFR_AF=0.0129;EUR_AF=0.1441;SAS_AF=0.1789;AA=.|||;VT=SNP
6	33088202	rs3129289	G	A	100	PASS	AC=876;AF=0.17492;AN=5008;NS=2504;DP=21283;EAS_AF=0.129;AMR_AF=0.1153;AFR_AF=0.0764;EUR_AF=0.2187;SAS_AF=0.3528;AA=.|||;VT=SNP
6	33088214	rs6915809	G	C	100	PASS	AC=873;AF=0.174321;AN=5008;NS=2504;DP=21280;EAS_AF=0.005;AMR_AF=0.0764;AFR_AF=0.5287;EUR_AF=0.0547;SAS_AF=0.0624;AA=.|||;VT=SNP
6	33088345	rs9277687	T	C	100	PASS	AC=863;AF=0.172324;AN=5008;NS=2504;DP=20092;EAS_AF=0.2847;AMR_AF=0.1441;AFR_AF=0.0469;EUR_AF=0.1889;SAS_AF=0.229;AA=.|||;VT=SNP
6	33088470	rs59165031	C	T	100	PASS	AC=588;AF=0.117412;AN=5008;NS=2504;DP=20486;EAS_AF=0.0675;AMR_AF=0.17;AFR_AF=0.115;EUR_AF=0.1064;SAS_AF=0.1462;AA=.|||;VT=SNP
6	33088592	rs3117032	C	T	100	PASS	AC=875;AF=0.17472;AN=5008;NS=2504;DP=19755;EAS_AF=0.129;AMR_AF=0.1153;AFR_AF=0.0764;EUR_AF=0.2177;SAS_AF=0.3528;AA=.|||;VT=SNP
6	33088670	rs6916248	A	G	100	PASS	AC=639;AF=0.127596;AN=5008;NS=2504;DP=14942;EAS_AF=0.378;AMR_AF=0.0375;AFR_AF=0.1014;EUR_AF=0.0388;SAS_AF=0.0603;AA=.|||;VT=SNP
6	33088671	rs3129288	G	C	100	PASS	AC=2345;AF=0.468251;AN=5008;NS=2504;DP=14976;EAS_AF=0.4812;AMR_AF=0.4308;AFR_AF=0.2526;EUR_AF=0.5119;SAS_AF=0.728;AA=.|||;VT=SNP
6	33088757	rs3130220	A	G	100	PASS	AC=2345;AF=0.468251;AN=5008;NS=2504;DP=16536;EAS_AF=0.4812;AMR_AF=0.4308;AFR_AF=0.2526;EUR_AF=0.5119;SAS_AF=0.728;AA=.|||;VT=SNP
6	33088825	rs9277691	G	A	100	PASS	AC=770;AF=0.153754;AN=5008;NS=2504;DP=17652;EAS_AF=0.2768;AMR_AF=0.1844;AFR_AF=0.0325;EUR_AF=0.1441;SAS_AF=0.1789;AA=.|||;VT=SNP
6	33089024	rs3117031	T	C	100	PASS	AC=818;AF=0.163339;AN=5008;NS=2504;DP=17512;EAS_AF=0.1151;AMR_AF=0.1095;AFR_AF=0.0522;EUR_AF=0.2167;SAS_AF=0.3466;AA=.|||;VT=SNP
6	33089031	rs116168650	G	C	100	PASS	AC=167;AF=0.0333466;AN=5008;NS=2504;DP=17103;EAS_AF=0.0278;AMR_AF=0.0375;AFR_AF=0.0151;EUR_AF=0.0437;SAS_AF=0.0501;AA=.|||;VT=SNP
6	33089104	rs3129287	G	T	100	PASS	AC=1047;AF=0.209065;AN=5008;NS=2504;DP=17039;EAS_AF=0.1468;AMR_AF=0.1484;AFR_AF=0.1059;EUR_AF=0.2604;SAS_AF=0.4029;AA=.|||;VT=SNP
6	33089173	rs72874661	C	A	100	PASS	AC=458;AF=0.0914537;AN=5008;NS=2504;DP=18312;EAS_AF=0.0476;AMR_AF=0.0591;AFR_AF=0.112;EUR_AF=0.0775;SAS_AF=0.1462;AA=.|||;VT=SNP
6	33089196	rs3129286	G	A	100	PASS	AC=862;AF=0.172125;AN=5008;NS=2504;DP=18317;EAS_AF=0.119;AMR_AF=0.1095;AFR_AF=0.0779;EUR_AF=0.2167;SAS_AF=0.3528;AA=.|||;VT=SNP
6	33089316	rs3117030	T	C	100	PASS	AC=334;AF=0.0666933;AN=5008;NS=2504;DP=18359;EAS_AF=0.0744;AMR_AF=0.0548;AFR_AF=0.0121;EUR_AF=0.1123;SAS_AF=0.0941;AA=.|||;VT=SNP
6	33089332	rs567156942	C	T	100	PASS	AC=862;AF=0.172125;AN=5008;NS=2504;DP=18484;EAS_AF=0.119;AMR_AF=0.1095;AFR_AF=0.0779;EUR_AF=0.2167;SAS_AF=0.3528;AA=.|||;VT=SNP
6	33089375	rs3117028	C	T	100	PASS	AC=1486;AF=0.296725;AN=5008;NS=2504;DP=19485;EAS_AF=0.1944;AMR_AF=0.2046;AFR_AF=0.205;EUR_AF=0.338;SAS_AF=0.5491;AA=.|||;VT=SNP
6	33089603	rs12528890	C	T	100	PASS	AC=548;AF=0.109425;AN=5008;NS=2504;DP=19253;EAS_AF=0.1101;AMR_AF=0.2651;AFR_AF=0.0401;EUR_AF=0.1193;SAS_AF=0.0818;AA=.|||;VT=SNP
6	33089623	rs3117027	C	A	100	PASS	AC=1487;AF=0.296925;AN=5008;NS=2504;DP=19297;EAS_AF=0.1944;AMR_AF=0.2061;AFR_AF=0.205;EUR_AF=0.338;SAS_AF=0.5491;AA=.|||;VT=SNP
6	33089877	rs3129285	G	A	100	PASS	AC=852;AF=0.170128;AN=5008;NS=2504;DP=18440;EAS_AF=0.1151;AMR_AF=0.1095;AFR_AF=0.0779;EUR_AF=0.2167;SAS_AF=0.3466;AA=.|||;VT=SNP
6	33090167	rs145312787	G	A	100	PASS	AC=167;AF=0.0333466;AN=5008;NS=2504;DP=21317;EAS_AF=0.0278;AMR_AF=0.0375;AFR_AF=0.0151;EUR_AF=0.0437;SAS_AF=0.0501;AA=.|||;VT=SNP
6	33090290	rs4711316	A	G	100	PASS	AC=1640;AF=0.327476;AN=5008;NS=2504;DP=19155;EAS_AF=0.4048;AMR_AF=0.2997;AFR_AF=0.1097;EUR_AF=0.3588;SAS_AF=0.5297;AA=.|||;VT=SNP
6	33090305	rs4711317	G	A	100	PASS	AC=1641;AF=0.327676;AN=5008;NS=2504;DP=19147;EAS_AF=0.4048;AMR_AF=0.2997;AFR_AF=0.1097;EUR_AF=0.3598;SAS_AF=0.5297;AA=.|||;VT=SNP
6	33090509	rs3130224	C	G	100	PASS	AC=853;AF=0.170327;AN=5008;NS=2504;DP=21958;EAS_AF=0.1161;AMR_AF=0.1095;AFR_AF=0.0779;EUR_AF=0.2167;SAS_AF=0.3466;AA=.|||;VT=SNP
6	33090597	rs72874664	A	G	100	PASS	AC=458;AF=0.0914537;AN=5008;NS=2504;DP=21239;EAS_AF=0.0476;AMR_AF=0.0591;AFR_AF=0.112;EUR_AF=0.0775;SAS_AF=0.1462;AA=.|||;VT=SNP
6	33090623	rs3130225	C	T	100	PASS	AC=1505;AF=0.300519;AN=5008;NS=2504;DP=20187;EAS_AF=0.1944;AMR_AF=0.2075;AFR_AF=0.2179;EUR_AF=0.338;SAS_AF=0.5491;AA=.|||;VT=SNP
6	33090710	rs3129282	T	C	100	PASS	AC=862;AF=0.172125;AN=5008;NS=2504;DP=19994;EAS_AF=0.119;AMR_AF=0.1095;AFR_AF=0.0779;EUR_AF=0.2167;SAS_AF=0.3528;AA=.|||;VT=SNP
6	33090758	rs3129281	T	C	100	PASS	AC=862;AF=0.172125;AN=5008;NS=2504;DP=19336;EAS_AF=0.119;AMR_AF=0.1095;AFR_AF=0.0779;EUR_AF=0.2167;SAS_AF=0.3528;AA=.|||;VT=SNP
6	33090836	rs4713607	G	A	100	PASS	AC=2289;AF=0.457069;AN=5008;NS=2504;DP=20420;EAS_AF=0.4812;AMR_AF=0.3977;AFR_AF=0.2504;EUR_AF=0.4821;SAS_AF=0.728;AA=.|||;VT=SNP
6	33090845	rs9277717	A	G	100	PASS	AC=862;AF=0.172125;AN=5008;NS=2504;DP=20334;EAS_AF=0.119;AMR_AF=0.1095;AFR_AF=0.0779;EUR_AF=0.2167;SAS_AF=0.3528;AA=.|||;VT=SNP
6	33090892	rs56041236	C	T	100	PASS	AC=458;AF=0.0914537;AN=5008;NS=2504;DP=20605;EAS_AF=0.0476;AMR_AF=0.0591;AFR_AF=0.112;EUR_AF=0.0775;SAS_AF=0.1462;AA=.|||;VT=SNP
6	33090939	rs3129280	G	C	100	PASS	AC=862;AF=0.172125;AN=5008;NS=2504;DP=21755;EAS_AF=0.119;AMR_AF=0.1095;AFR_AF=0.0779;EUR_AF=0.2167;SAS_AF=0.3528;AA=.|||;VT=SNP
6	33091032	rs3117025	T	C	100	PASS	AC=878;AF=0.175319;AN=5008;NS=2504;DP=21187;EAS_AF=0.119;AMR_AF=0.111;AFR_AF=0.0908;EUR_AF=0.2157;SAS_AF=0.3517;AA=.|||;VT=SNP
6	33091057	rs3117024	C	T	100	PASS	AC=860;AF=0.171725;AN=5008;NS=2504;DP=21513;EAS_AF=0.119;AMR_AF=0.1095;AFR_AF=0.0779;EUR_AF=0.2157;SAS_AF=0.3517;AA=.|||;VT=SNP
6	33091131	rs3117023	T	C	100	PASS	AC=818;AF=0.163339;AN=5008;NS=2504;DP=20242;EAS_AF=0.1151;AMR_AF=0.1095;AFR_AF=0.0522;EUR_AF=0.2167;SAS_AF=0.3466;AA=.|||;VT=SNP
6	33091238	rs28744292	T	C	100	PASS	AC=505;AF=0.100839;AN=5008;NS=2504;DP=22685;EAS_AF=0.0446;AMR_AF=0.0519;AFR_AF=0.0499;EUR_AF=0.1044;SAS_AF=0.2587;AA=.|||;VT=SNP
6	33091370	rs3129279	G	A	100	PASS	AC=862;AF=0.172125;AN=5008;NS=2504;DP=22786;EAS_AF=0.119;AMR_AF=0.1095;AFR_AF=0.0779;EUR_AF=0.2167;SAS_AF=0.3528;AA=.|||;VT=SNP
6	33091454	rs9277723	G	A	100	PASS	AC=1427;AF=0.284944;AN=5008;NS=2504;DP=23699;EAS_AF=0.3621;AMR_AF=0.2882;AFR_AF=0.1725;EUR_AF=0.2654;SAS_AF=0.3753;AA=.|||;VT=SNP
6	33091471	rs9277724	C	T	100	PASS	AC=1427;AF=0.284944;AN=5008;NS=2504;DP=23222;EAS_AF=0.3621;AMR_AF=0.2882;AFR_AF=0.1725;EUR_AF=0.2654;SAS_AF=0.3753;AA=.|||;VT=SNP
6	33091543	rs9277725	A	T	100	PASS	AC=1427;AF=0.284944;AN=5008;NS=2504;DP=21997;EAS_AF=0.3621;AMR_AF=0.2882;AFR_AF=0.1725;EUR_AF=0.2654;SAS_AF=0.3753;AA=.|||;VT=SNP
6	33091605	rs41288893	T	C	100	PASS	AC=401;AF=0.0800719;AN=5008;NS=2504;DP=21502;EAS_AF=0.0367;AMR_AF=0.2493;AFR_AF=0.0076;EUR_AF=0.1163;SAS_AF=0.0654;AA=.|||;VT=SNP
6	33091613	rs9277726	G	T	100	PASS	AC=2048;AF=0.408946;AN=5008;NS=2504;DP=21244;EAS_AF=0.4067;AMR_AF=0.402;AFR_AF=0.2269;EUR_AF=0.4324;SAS_AF=0.638;AA=.|||;VT=SNP
6	33091624	rs7769761	G	A	100	PASS	AC=478;AF=0.0954473;AN=5008;NS=2504;DP=21029;EAS_AF=0;AMR_AF=0.0375;AFR_AF=0.3124;EUR_AF=0.0388;SAS_AF=0;AA=.|||;VT=SNP
6	33091661	rs9277727	T	C	100	PASS	AC=1430;AF=0.285543;AN=5008;NS=2504;DP=21659;EAS_AF=0.3631;AMR_AF=0.2896;AFR_AF=0.1725;EUR_AF=0.2654;SAS_AF=0.3763;AA=.|||;VT=SNP
6	33091747	rs28744293	T	C	100	PASS	AC=505;AF=0.100839;AN=5008;NS=2504;DP=21126;EAS_AF=0.0446;AMR_AF=0.0519;AFR_AF=0.0499;EUR_AF=0.1044;SAS_AF=0.2587;AA=.|||;VT=SNP
6	33091810	rs9277728	C	G	100	PASS	AC=1427;AF=0.284944;AN=5008;NS=2504;DP=22095;EAS_AF=0.3621;AMR_AF=0.2882;AFR_AF=0.1725;EUR_AF=0.2654;SAS_AF=0.3753;AA=.|||;VT=SNP
6	33091832	rs3117022	T	C	100	PASS	AC=1785;AF=0.35643;AN=5008;NS=2504;DP=21753;EAS_AF=0.4365;AMR_AF=0.3473;AFR_AF=0.2005;EUR_AF=0.3777;SAS_AF=0.4693;AA=.|||;VT=SNP
6	33091874	rs9277729	T	A	100	PASS	AC=1427;AF=0.284944;AN=5008;NS=2504;DP=20661;EAS_AF=0.3621;AMR_AF=0.2882;AFR_AF=0.1725;EUR_AF=0.2654;SAS_AF=0.3753;AA=.|||;VT=SNP
6	33091886	rs9277730	C	G	100	PASS	AC=784;AF=0.15655;AN=5008;NS=2504;DP=20278;EAS_AF=0.2867;AMR_AF=0.1902;AFR_AF=0.0325;EUR_AF=0.1441;SAS_AF=0.1789;AA=.|||;VT=SNP
6	33091936	rs28361068	C	A	100	PASS	AC=505;AF=0.100839;AN=5008;NS=2504;DP=19019;EAS_AF=0.0446;AMR_AF=0.0519;AFR_AF=0.0499;EUR_AF=0.1044;SAS_AF=0.2587;AA=.|||;VT=SNP
6	33092049	rs3117021	T	C	100	PASS	AC=2357;AF=0.470647;AN=5008;NS=2504;DP=19954;EAS_AF=0.5347;AMR_AF=0.3991;AFR_AF=0.2504;EUR_AF=0.4821;SAS_AF=0.7413;AA=.|||;VT=SNP
6	33092131	rs9277731	G	A	100	PASS	AC=1429;AF=0.285343;AN=5008;NS=2504;DP=20394;EAS_AF=0.3621;AMR_AF=0.2911;AFR_AF=0.1725;EUR_AF=0.2654;SAS_AF=0.3753;AA=.|||;VT=SNP
6	33092196	rs9277732	C	T	100	PASS	AC=1244;AF=0.248403;AN=5008;NS=2504;DP=19997;EAS_AF=0.3343;AMR_AF=0.2522;AFR_AF=0.1445;EUR_AF=0.2217;SAS_AF=0.3252;AA=.|||;VT=SNP
6	33092371	rs17221324	G	A	100	PASS	AC=458;AF=0.0914537;AN=5008;NS=2504;DP=17084;EAS_AF=0.0476;AMR_AF=0.0591;AFR_AF=0.112;EUR_AF=0.0775;SAS_AF=0.1462;AA=.|||;VT=SNP
6	33092379	rs9277733	T	C	100	PASS	AC=1428;AF=0.285144;AN=5008;NS=2504;DP=17406;EAS_AF=0.3621;AMR_AF=0.2896;AFR_AF=0.1725;EUR_AF=0.2654;SAS_AF=0.3753;AA=.|||;VT=SNP
6	33092408	rs62407985	C	G	100	PASS	AC=67;AF=0.0133786;AN=5008;NS=2504;DP=16939;EAS_AF=0.001;AMR_AF=0.0187;AFR_AF=0.0008;EUR_AF=0.0278;SAS_AF=0.0245;AA=.|||;VT=SNP
6	33092412	rs3129278	G	A	100	PASS	AC=357;AF=0.0712859;AN=5008;NS=2504;DP=16891;EAS_AF=0.0744;AMR_AF=0.0576;AFR_AF=0.028;EUR_AF=0.1123;SAS_AF=0.0941;AA=.|||;VT=SNP
6	33092447	rs3130226	T	C	100	PASS	AC=2359;AF=0.471046;AN=5008;NS=2504;DP=17023;EAS_AF=0.5367;AMR_AF=0.3991;AFR_AF=0.2504;EUR_AF=0.4821;SAS_AF=0.7413;AA=.|||;VT=SNP
6	33092455	rs17214936	C	T	100	PASS	AC=393;AF=0.0784744;AN=5008;NS=2504;DP=17341;EAS_AF=0.0367;AMR_AF=0.2493;AFR_AF=0.0076;EUR_AF=0.1163;SAS_AF=0.0573;AA=.|||;VT=SNP
6	33092470	rs17214944	A	G	100	PASS	AC=505;AF=0.100839;AN=5008;NS=2504;DP=17102;EAS_AF=0.0446;AMR_AF=0.0519;AFR_AF=0.0499;EUR_AF=0.1044;SAS_AF=0.2587;AA=.|||;VT=SNP
6	33092477	rs9277735	C	A	100	PASS	AC=1430;AF=0.285543;AN=5008;NS=2504;DP=17003;EAS_AF=0.3641;AMR_AF=0.2896;AFR_AF=0.1725;EUR_AF=0.2654;SAS_AF=0.3753;AA=.|||;VT=SNP
6	33092512	rs9277736	A	T	100	PASS	AC=1427;AF=0.284944;AN=5008;NS=2504;DP=16945;EAS_AF=0.3641;AMR_AF=0.2867;AFR_AF=0.1725;EUR_AF=0.2654;SAS_AF=0.3742;AA=.|||;VT=SNP
6	33092537	rs3130227	T	C	100	PASS	AC=1851;AF=0.369609;AN=5008;NS=2504;DP=16830;EAS_AF=0.4921;AMR_AF=0.3444;AFR_AF=0.2005;EUR_AF=0.3777;SAS_AF=0.4816;AA=.|||;VT=SNP
6	33092559	rs3129277	G	A	100	PASS	AC=2357;AF=0.470647;AN=5008;NS=2504;DP=17172;EAS_AF=0.5367;AMR_AF=0.3977;AFR_AF=0.2504;EUR_AF=0.4821;SAS_AF=0.7403;AA=.|||;VT=SNP
6	33092574	rs3130228	T	C	100	PASS	AC=1852;AF=0.369808;AN=5008;NS=2504;DP=17422;EAS_AF=0.4921;AMR_AF=0.3458;AFR_AF=0.2005;EUR_AF=0.3777;SAS_AF=0.4816;AA=.|||;VT=SNP
6	33092591	rs17214965	C	A	100	PASS	AC=505;AF=0.100839;AN=5008;NS=2504;DP=17900;EAS_AF=0.0446;AMR_AF=0.0519;AFR_AF=0.0499;EUR_AF=0.1044;SAS_AF=0.2587;AA=.|||;VT=SNP
6	33092594	rs9277741	A	G	100	PASS	AC=1428;AF=0.285144;AN=5008;NS=2504;DP=17967;EAS_AF=0.3641;AMR_AF=0.2867;AFR_AF=0.1725;EUR_AF=0.2654;SAS_AF=0.3753;AA=.|||;VT=SNP
6	33092689	rs9277742	C	T	100	PASS	AC=1427;AF=0.284944;AN=5008;NS=2504;DP=18849;EAS_AF=0.3621;AMR_AF=0.2882;AFR_AF=0.1725;EUR_AF=0.2654;SAS_AF=0.3753;AA=.|||;VT=SNP
6	33092724	rs9277743	C	A	100	PASS	AC=1427;AF=0.284944;AN=5008;NS=2504;DP=17516;EAS_AF=0.3621;AMR_AF=0.2882;AFR_AF=0.1725;EUR_AF=0.2654;SAS_AF=0.3753;AA=.|||;VT=SNP
6	33092773	rs17221373	G	A	100	PASS	AC=188;AF=0.0375399;AN=5008;NS=2504;DP=17856;EAS_AF=0.0139;AMR_AF=0.0317;AFR_AF=0.0794;EUR_AF=0.0268;SAS_AF=0.0204;AA=.|||;VT=SNP
6	33092824	rs9277744	C	T	100	PASS	AC=1427;AF=0.284944;AN=5008;NS=2504;DP=17830;EAS_AF=0.3621;AMR_AF=0.2882;AFR_AF=0.1725;EUR_AF=0.2654;SAS_AF=0.3753;AA=.|||;VT=SNP
6	33092883	rs17214979	G	A	100	PASS	AC=458;AF=0.0914537;AN=5008;NS=2504;DP=17354;EAS_AF=0.0476;AMR_AF=0.0591;AFR_AF=0.112;EUR_AF=0.0775;SAS_AF=0.1462;AA=.|||;VT=SNP
6	33093300	rs6913744	A	G	100	PASS	AC=1427;AF=0.284944;AN=5008;NS=2504;DP=17191;EAS_AF=0.3621;AMR_AF=0.2882;AFR_AF=0.1725;EUR_AF=0.2654;SAS_AF=0.3753;AA=.|||;VT=SNP
6	33093309	rs3129276	G	A	100	PASS	AC=424;AF=0.0846645;AN=5008;NS=2504;DP=17296;EAS_AF=0.128;AMR_AF=0.0576;AFR_AF=0.028;EUR_AF=0.1123;SAS_AF=0.1074;AA=.|||;VT=SNP
6	33093365	rs6913896	A	T	100	PASS	AC=1427;AF=0.284944;AN=5008;NS=2504;DP=16710;EAS_AF=0.3621;AMR_AF=0.2882;AFR_AF=0.1725;EUR_AF=0.2654;SAS_AF=0.3753;AA=.|||;VT=SNP
6	33093777	rs9277746	G	A	100	PASS	AC=1243;AF=0.248203;AN=5008;NS=2504;DP=14860;EAS_AF=0.3343;AMR_AF=0.2507;AFR_AF=0.1445;EUR_AF=0.2217;SAS_AF=0.3252;AA=.|||;VT=SNP
6	33093821	rs28361069	T	C	100	PASS	AC=461;AF=0.0920527;AN=5008;NS=2504;DP=17338;EAS_AF=0.0407;AMR_AF=0.0519;AFR_AF=0.0242;EUR_AF=0.1044;SAS_AF=0.2526;AA=.|||;VT=SNP
6	33093851	rs9277747	C	G	100	PASS	AC=1428;AF=0.285144;AN=5008;NS=2504;DP=16996;EAS_AF=0.3621;AMR_AF=0.2896;AFR_AF=0.1725;EUR_AF=0.2654;SAS_AF=0.3753;AA=.|||;VT=SNP
6	33093876	rs9277748	A	G	100	PASS	AC=1428;AF=0.285144;AN=5008;NS=2504;DP=16986;EAS_AF=0.3621;AMR_AF=0.2896;AFR_AF=0.1725;EUR_AF=0.2654;SAS_AF=0.3753;AA=.|||;VT=SNP
6	33093901	rs9277749	C	T	100	PASS	AC=1905;AF=0.380391;AN=5008;NS=2504;DP=17853;EAS_AF=0.4028;AMR_AF=0.3401;AFR_AF=0.2095;EUR_AF=0.3698;SAS_AF=0.6278;AA=.|||;VT=SNP
6	33093964	rs9277750	T	G	100	PASS	AC=1427;AF=0.284944;AN=5008;NS=2504;DP=18236;EAS_AF=0.3621;AMR_AF=0.2882;AFR_AF=0.1725;EUR_AF=0.2654;SAS_AF=0.3753;AA=.|||;VT=SNP
6	33094113	rs17221401	G	A	100	PASS	AC=692;AF=0.138179;AN=5008;NS=2504;DP=20556;EAS_AF=0.0734;AMR_AF=0.0922;AFR_AF=0.0779;EUR_AF=0.1481;SAS_AF=0.3088;AA=.|||;VT=SNP
6	33094144	rs9277751	G	T	100	PASS	AC=784;AF=0.15655;AN=5008;NS=2504;DP=20922;EAS_AF=0.2867;AMR_AF=0.1902;AFR_AF=0.0325;EUR_AF=0.1441;SAS_AF=0.1789;AA=.|||;VT=SNP
6	33094172	rs17215007	A	C	100	PASS	AC=523;AF=0.104433;AN=5008;NS=2504;DP=21424;EAS_AF=0.0446;AMR_AF=0.0533;AFR_AF=0.0628;EUR_AF=0.1044;SAS_AF=0.2587;AA=.|||;VT=SNP
6	33094203	rs116446621	G	A	100	PASS	AC=167;AF=0.0333466;AN=5008;NS=2504;DP=21872;EAS_AF=0.0278;AMR_AF=0.0375;AFR_AF=0.0151;EUR_AF=0.0437;SAS_AF=0.0501;AA=.|||;VT=SNP
6	33094204	rs17215014	G	A	100	PASS	AC=505;AF=0.100839;AN=5008;NS=2504;DP=21846;EAS_AF=0.0446;AMR_AF=0.0519;AFR_AF=0.0499;EUR_AF=0.1044;SAS_AF=0.2587;AA=.|||;VT=SNP
6	33094258	rs3129275	C	T	100	PASS	AC=2189;AF=0.437101;AN=5008;NS=2504;DP=21228;EAS_AF=0.5069;AMR_AF=0.3602;AFR_AF=0.2352;EUR_AF=0.4384;SAS_AF=0.6912;AA=.|||;VT=SNP
6	33094275	rs3130229	T	C	100	PASS	AC=1833;AF=0.366014;AN=5008;NS=2504;DP=20990;EAS_AF=0.4901;AMR_AF=0.3444;AFR_AF=0.1876;EUR_AF=0.3777;SAS_AF=0.4826;AA=.|||;VT=SNP
6	33094286	rs17215035	T	C	100	PASS	AC=523;AF=0.104433;AN=5008;NS=2504;DP=20622;EAS_AF=0.0446;AMR_AF=0.0533;AFR_AF=0.0628;EUR_AF=0.1044;SAS_AF=0.2587;AA=.|||;VT=SNP
6	33094388	rs3117020	G	A	100	PASS	AC=2354;AF=0.470048;AN=5008;NS=2504;DP=20873;EAS_AF=0.5347;AMR_AF=0.3948;AFR_AF=0.2504;EUR_AF=0.4821;SAS_AF=0.7413;AA=.|||;VT=SNP
6	33094396	rs115753837	G	A	100	PASS	AC=165;AF=0.0329473;AN=5008;NS=2504;DP=21092;EAS_AF=0.0278;AMR_AF=0.0346;AFR_AF=0.0151;EUR_AF=0.0437;SAS_AF=0.0501;AA=.|||;VT=SNP
6	33094539	rs114298431	G	T	100	PASS	AC=167;AF=0.0333466;AN=5008;NS=2504;DP=21279;EAS_AF=0.0278;AMR_AF=0.0375;AFR_AF=0.0151;EUR_AF=0.0437;SAS_AF=0.0501;AA=.|||;VT=SNP
6	33094600	rs9277752	G	A	100	PASS	AC=1932;AF=0.385783;AN=5008;NS=2504;DP=18673;EAS_AF=0.4067;AMR_AF=0.3401;AFR_AF=0.2224;EUR_AF=0.3698;SAS_AF=0.6339;AA=.|||;VT=SNP
6	33094653	rs116683899	G	A	100	PASS	AC=167;AF=0.0333466;AN=5008;NS=2504;DP=17016;EAS_AF=0.0278;AMR_AF=0.0375;AFR_AF=0.0151;EUR_AF=0.0437;SAS_AF=0.0501;AA=.|||;VT=SNP
6	33094663	rs3130231	T	C	100	PASS	AC=885;AF=0.176717;AN=5008;NS=2504;DP=17182;EAS_AF=0.1687;AMR_AF=0.1095;AFR_AF=0.0522;EUR_AF=0.2167;SAS_AF=0.3599;AA=.|||;VT=SNP
6	33094720	rs3117018	A	G	100	PASS	AC=424;AF=0.0846645;AN=5008;NS=2504;DP=17932;EAS_AF=0.128;AMR_AF=0.0576;AFR_AF=0.028;EUR_AF=0.1123;SAS_AF=0.1074;AA=.|||;VT=SNP
6	33094809	rs9277753	C	T	100	PASS	AC=1242;AF=0.248003;AN=5008;NS=2504;DP=18889;EAS_AF=0.3343;AMR_AF=0.2493;AFR_AF=0.1445;EUR_AF=0.2217;SAS_AF=0.3252;AA=.|||;VT=SNP
6	33094825	rs28361070	T	C	100	PASS	AC=461;AF=0.0920527;AN=5008;NS=2504;DP=18888;EAS_AF=0.0407;AMR_AF=0.0519;AFR_AF=0.0242;EUR_AF=0.1044;SAS_AF=0.2526;AA=.|||;VT=SNP
6	33094869	rs3129274	C	T	100	PASS	AC=3935;AF=0.785743;AN=5008;NS=2504;DP=17772;EAS_AF=0.9762;AMR_AF=0.7723;AFR_AF=0.6157;EUR_AF=0.6859;SAS_AF=0.9315;AA=.|||;VT=SNP
6	33094940	rs3130232	T	C	100	PASS	AC=2358;AF=0.470847;AN=5008;NS=2504;DP=15274;EAS_AF=0.5357;AMR_AF=0.3991;AFR_AF=0.2504;EUR_AF=0.4821;SAS_AF=0.7413;AA=.|||;VT=SNP
6	33095026	rs9277756	G	A	100	PASS	AC=1242;AF=0.248003;AN=5008;NS=2504;DP=15490;EAS_AF=0.3343;AMR_AF=0.2493;AFR_AF=0.1445;EUR_AF=0.2217;SAS_AF=0.3252;AA=.|||;VT=SNP
6	33095028	rs9277757	G	A	100	PASS	AC=1409;AF=0.28135;AN=5008;NS=2504;DP=15430;EAS_AF=0.3621;AMR_AF=0.2867;AFR_AF=0.1596;EUR_AF=0.2654;SAS_AF=0.3753;AA=.|||;VT=SNP
6	33095162	rs9277758	A	G	100	PASS	AC=1405;AF=0.280551;AN=5008;NS=2504;DP=14764;EAS_AF=0.3631;AMR_AF=0.2867;AFR_AF=0.1558;EUR_AF=0.2654;SAS_AF=0.3753;AA=.|||;VT=SNP
6	33095176	rs3130233	T	C	100	PASS	AC=2351;AF=0.469449;AN=5008;NS=2504;DP=14060;EAS_AF=0.5357;AMR_AF=0.3977;AFR_AF=0.2458;EUR_AF=0.4821;SAS_AF=0.7413;AA=.|||;VT=SNP
6	33095275	rs3117017	G	C	100	PASS	AC=2356;AF=0.470447;AN=5008;NS=2504;DP=13371;EAS_AF=0.5347;AMR_AF=0.3977;AFR_AF=0.2504;EUR_AF=0.4821;SAS_AF=0.7413;AA=.|||;VT=SNP
6	33095303	rs143945727	C	T	100	PASS	AC=167;AF=0.0333466;AN=5008;NS=2504;DP=16148;EAS_AF=0.0278;AMR_AF=0.0375;AFR_AF=0.0151;EUR_AF=0.0437;SAS_AF=0.0501;AA=.|||;VT=SNP
6	33095312	rs9277760	A	G	100	PASS	AC=1410;AF=0.28155;AN=5008;NS=2504;DP=16502;EAS_AF=0.3621;AMR_AF=0.2867;AFR_AF=0.1596;EUR_AF=0.2664;SAS_AF=0.3753;AA=.|||;VT=SNP
6	33095516	rs3117016	G	A	100	PASS	AC=1833;AF=0.366014;AN=5008;NS=2504;DP=19810;EAS_AF=0.4901;AMR_AF=0.3444;AFR_AF=0.1876;EUR_AF=0.3777;SAS_AF=0.4826;AA=.|||;VT=SNP
6	33095555	rs3117015	T	A	100	PASS	AC=424;AF=0.0846645;AN=5008;NS=2504;DP=20115;EAS_AF=0.128;AMR_AF=0.0576;AFR_AF=0.028;EUR_AF=0.1123;SAS_AF=0.1074;AA=.|||;VT=SNP
6	33095584	rs28361071	G	C	100	PASS	AC=505;AF=0.100839;AN=5008;NS=2504;DP=20203;EAS_AF=0.0446;AMR_AF=0.0519;AFR_AF=0.0499;EUR_AF=0.1044;SAS_AF=0.2587;AA=.|||;VT=SNP
6	33095615	rs3117014	T	C	100	PASS	AC=1833;AF=0.366014;AN=5008;NS=2504;DP=19959;EAS_AF=0.4901;AMR_AF=0.3444;AFR_AF=0.1876;EUR_AF=0.3777;SAS_AF=0.4826;AA=.|||;VT=SNP
6	33095636	rs3117013	A	G	100	PASS	AC=1843;AF=0.368011;AN=5008;NS=2504;DP=19545;EAS_AF=0.494;AMR_AF=0.3444;AFR_AF=0.1876;EUR_AF=0.3777;SAS_AF=0.4888;AA=.|||;VT=SNP
6	33095647	rs9277761	G	C	100	PASS	AC=784;AF=0.15655;AN=5008;NS=2504;DP=19014;EAS_AF=0.2867;AMR_AF=0.1902;AFR_AF=0.0325;EUR_AF=0.1441;SAS_AF=0.1789;AA=.|||;VT=SNP
6	33095684	rs3117012	A	G	100	PASS	AC=1851;AF=0.369609;AN=5008;NS=2504;DP=1013;EAS_AF=0.4901;AMR_AF=0.3458;AFR_AF=0.2005;EUR_AF=0.3777;SAS_AF=0.4826;AA=.|||;VT=SNP;EX_TARGET
6	33095737	rs9277762	G	A	100	PASS	AC=1833;AF=0.366014;AN=5008;NS=2504;DP=11888;EAS_AF=0.4901;AMR_AF=0.3444;AFR_AF=0.1876;EUR_AF=0.3777;SAS_AF=0.4826;AA=.|||;VT=SNP;EX_TARGET
6	33095748	rs9277763	C	G	100	PASS	AC=1833;AF=0.366014;AN=5008;NS=2504;DP=13894;EAS_AF=0.4901;AMR_AF=0.3444;AFR_AF=0.1876;EUR_AF=0.3777;SAS_AF=0.4826;AA=.|||;VT=SNP;EX_TARGET
6	33095762	rs9277764	G	A	100	PASS	AC=424;AF=0.0846645;AN=5008;NS=2504;DP=16385;EAS_AF=0.128;AMR_AF=0.0576;AFR_AF=0.028;EUR_AF=0.1123;SAS_AF=0.1074;AA=.|||;VT=SNP;EX_TARGET
6	33095801	rs3129273	C	T	100	PASS	AC=1833;AF=0.366014;AN=5008;NS=2504;DP=18673;EAS_AF=0.4901;AMR_AF=0.3444;AFR_AF=0.1876;EUR_AF=0.3777;SAS_AF=0.4826;AA=.|||;VT=SNP
6	33095836	rs3117011	G	A	100	PASS	AC=1851;AF=0.369609;AN=5008;NS=2504;DP=18787;EAS_AF=0.4901;AMR_AF=0.3458;AFR_AF=0.2005;EUR_AF=0.3777;SAS_AF=0.4826;AA=.|||;VT=SNP
6	33095865	rs28361072	C	T	100	PASS	AC=523;AF=0.104433;AN=5008;NS=2504;DP=19224;EAS_AF=0.0446;AMR_AF=0.0533;AFR_AF=0.0628;EUR_AF=0.1044;SAS_AF=0.2587;AA=.|||;VT=SNP
6	33095890	rs61159550	A	T	100	PASS	AC=445;AF=0.0888578;AN=5008;NS=2504;DP=18928;EAS_AF=0.0476;AMR_AF=0.0576;AFR_AF=0.1029;EUR_AF=0.0775;SAS_AF=0.1462;AA=.|||;VT=SNP
6	33096003	rs3117010	G	C	100	PASS	AC=2356;AF=0.470447;AN=5008;NS=2504;DP=19966;EAS_AF=0.5347;AMR_AF=0.3977;AFR_AF=0.2504;EUR_AF=0.4821;SAS_AF=0.7413;AA=.|||;VT=SNP
6	33096009	rs3130234	A	C	100	PASS	AC=2356;AF=0.470447;AN=5008;NS=2504;DP=20023;EAS_AF=0.5347;AMR_AF=0.3977;AFR_AF=0.2504;EUR_AF=0.4821;SAS_AF=0.7413;AA=.|||;VT=SNP
6	33096052	rs59539697	C	A	100	PASS	AC=460;AF=0.091853;AN=5008;NS=2504;DP=19941;EAS_AF=0.0476;AMR_AF=0.0605;AFR_AF=0.1127;EUR_AF=0.0775;SAS_AF=0.1462;AA=.|||;VT=SNP
6	33096063	rs28361073	G	A	100	PASS	AC=523;AF=0.104433;AN=5008;NS=2504;DP=20336;EAS_AF=0.0446;AMR_AF=0.0533;AFR_AF=0.0628;EUR_AF=0.1044;SAS_AF=0.2587;AA=.|||;VT=SNP
6	33096134	rs3117009	G	C	100	PASS	AC=2356;AF=0.470447;AN=5008;NS=2504;DP=22312;EAS_AF=0.5347;AMR_AF=0.3977;AFR_AF=0.2504;EUR_AF=0.4821;SAS_AF=0.7413;AA=.|||;VT=SNP
6	33096247	rs28361074	T	C	100	PASS	AC=523;AF=0.104433;AN=5008;NS=2504;DP=23254;EAS_AF=0.0446;AMR_AF=0.0533;AFR_AF=0.0628;EUR_AF=0.1044;SAS_AF=0.2587;AA=.|||;VT=SNP
6	33096258	rs28361075	G	T	100	PASS	AC=523;AF=0.104433;AN=5008;NS=2504;DP=22809;EAS_AF=0.0446;AMR_AF=0.0533;AFR_AF=0.0628;EUR_AF=0.1044;SAS_AF=0.2587;AA=.|||;VT=SNP
6	33096274	rs3117008	G	A	100	PASS	AC=2357;AF=0.470647;AN=5008;NS=2504;DP=22405;EAS_AF=0.5347;AMR_AF=0.3991;AFR_AF=0.2504;EUR_AF=0.4821;SAS_AF=0.7413;AA=.|||;VT=SNP
6	33096313	rs28361076	G	A	100	PASS	AC=523;AF=0.104433;AN=5008;NS=2504;DP=22048;EAS_AF=0.0446;AMR_AF=0.0533;AFR_AF=0.0628;EUR_AF=0.1044;SAS_AF=0.2587;AA=.|||;VT=SNP
6	33096380	rs28361077	G	T	100	PASS	AC=495;AF=0.0988419;AN=5008;NS=2504;DP=21936;EAS_AF=0.0407;AMR_AF=0.0519;AFR_AF=0.0499;EUR_AF=0.1044;SAS_AF=0.2526;AA=.|||;VT=SNP
6	33096394	rs9277765	G	A	100	PASS	AC=784;AF=0.15655;AN=5008;NS=2504;DP=21952;EAS_AF=0.2867;AMR_AF=0.1902;AFR_AF=0.0325;EUR_AF=0.1441;SAS_AF=0.1789;AA=.|||;VT=SNP
6	33096422	rs61746265	G	C	100	PASS	AC=458;AF=0.0914537;AN=5008;NS=2504;DP=22111;EAS_AF=0.0476;AMR_AF=0.0591;AFR_AF=0.112;EUR_AF=0.0775;SAS_AF=0.1462;AA=G|||;VT=SNP
6	33096426	rs3129272	C	T	100	PASS	AC=1375;AF=0.274561;AN=5008;NS=2504;DP=22102;EAS_AF=0.4425;AMR_AF=0.2853;AFR_AF=0.0756;EUR_AF=0.3002;SAS_AF=0.3364;AA=C|||;VT=SNP
6	33096492	rs28361078	A	G	100	PASS	AC=523;AF=0.104433;AN=5008;NS=2504;DP=22106;EAS_AF=0.0446;AMR_AF=0.0533;AFR_AF=0.0628;EUR_AF=0.1044;SAS_AF=0.2587;AA=G|||;VT=SNP
6	33096514	rs3117007	G	C	100	PASS	AC=2356;AF=0.470447;AN=5008;NS=2504;DP=22127;EAS_AF=0.5347;AMR_AF=0.3977;AFR_AF=0.2504;EUR_AF=0.4821;SAS_AF=0.7413;AA=C|||;VT=SNP
6	33096523	rs28361079	T	G	100	PASS	AC=505;AF=0.100839;AN=5008;NS=2504;DP=22126;EAS_AF=0.0446;AMR_AF=0.0519;AFR_AF=0.0499;EUR_AF=0.1044;SAS_AF=0.2587;AA=T|||;VT=SNP
6	33096545	rs28361080	G	A	100	PASS	AC=524;AF=0.104633;AN=5008;NS=2504;DP=22505;EAS_AF=0.0446;AMR_AF=0.0533;AFR_AF=0.0628;EUR_AF=0.1044;SAS_AF=0.2597;AA=G|||;VT=SNP
6	33096563	rs116618106	G	A	100	PASS	AC=167;AF=0.0333466;AN=5008;NS=2504;DP=23270;EAS_AF=0.0278;AMR_AF=0.0375;AFR_AF=0.0151;EUR_AF=0.0437;SAS_AF=0.0501;AA=G|||;VT=SNP
6	33096574	rs9277766	C	T	100	PASS	AC=800;AF=0.159744;AN=5008;NS=2504;DP=23615;EAS_AF=0.2867;AMR_AF=0.1902;AFR_AF=0.0446;EUR_AF=0.1441;SAS_AF=0.1789;AA=C|||;VT=SNP
6	33096612	rs72874674	G	A	100	PASS	AC=458;AF=0.0914537;AN=5008;NS=2504;DP=23764;EAS_AF=0.0476;AMR_AF=0.0591;AFR_AF=0.112;EUR_AF=0.0775;SAS_AF=0.1462;AA=G|||;VT=SNP
6	33096708	rs3117006	G	A	100	PASS	AC=1375;AF=0.274561;AN=5008;NS=2504;DP=22997;EAS_AF=0.4425;AMR_AF=0.2853;AFR_AF=0.0756;EUR_AF=0.3002;SAS_AF=0.3364;AA=G|||;VT=SNP
6	33096714	rs3129271	C	G	100	PASS	AC=425;AF=0.0848642;AN=5008;NS=2504;DP=22883;EAS_AF=0.128;AMR_AF=0.0576;AFR_AF=0.028;EUR_AF=0.1133;SAS_AF=0.1074;AA=C|||;VT=SNP
6	33096755	rs3117005	A	G	100	PASS	AC=2356;AF=0.470447;AN=5008;NS=2504;DP=22972;EAS_AF=0.5347;AMR_AF=0.3977;AFR_AF=0.2504;EUR_AF=0.4821;SAS_AF=0.7413;AA=G|||;VT=SNP
6	33096766	rs3117004	A	G	100	PASS	AC=1375;AF=0.274561;AN=5008;NS=2504;DP=22825;EAS_AF=0.4425;AMR_AF=0.2853;AFR_AF=0.0756;EUR_AF=0.3002;SAS_AF=0.3364;AA=G|||;VT=SNP
6	33096776	rs56217718	C	T	100	PASS	AC=476;AF=0.0950479;AN=5008;NS=2504;DP=22829;EAS_AF=0.0476;AMR_AF=0.0605;AFR_AF=0.1248;EUR_AF=0.0775;SAS_AF=0.1462;AA=C|||;VT=SNP
6	33096777	rs3117003	G	A	100	PASS	AC=428;AF=0.0854633;AN=5008;NS=2504;DP=22728;EAS_AF=0.128;AMR_AF=0.062;AFR_AF=0.028;EUR_AF=0.1133;SAS_AF=0.1074;AA=G|||;VT=SNP
6	33096957	rs28361081	G	A	100	PASS	AC=505;AF=0.100839;AN=5008;NS=2504;DP=20585;EAS_AF=0.0446;AMR_AF=0.0519;AFR_AF=0.0499;EUR_AF=0.1044;SAS_AF=0.2587;AA=G|||;VT=SNP
6	33097058	rs3117002	A	G	100	PASS	AC=591;AF=0.118011;AN=5008;NS=2504;DP=19802;EAS_AF=0.1558;AMR_AF=0.0951;AFR_AF=0.0431;EUR_AF=0.1561;SAS_AF=0.1575;AA=A|||;VT=SNP
6	33097094	rs3117001	A	G	100	PASS	AC=591;AF=0.118011;AN=5008;NS=2504;DP=19872;EAS_AF=0.1558;AMR_AF=0.0951;AFR_AF=0.0431;EUR_AF=0.1561;SAS_AF=0.1575;AA=A|||;VT=SNP
6	33097110	rs3117000	A	T	100	PASS	AC=591;AF=0.118011;AN=5008;NS=2504;DP=19984;EAS_AF=0.1558;AMR_AF=0.0951;AFR_AF=0.0431;EUR_AF=0.1561;SAS_AF=0.1575;AA=A|||;VT=SNP
6	33097166	rs3116999	G	C	100	PASS	AC=591;AF=0.118011;AN=5008;NS=2504;DP=19737;EAS_AF=0.1558;AMR_AF=0.0951;AFR_AF=0.0431;EUR_AF=0.1561;SAS_AF=0.1575;AA=C|||;VT=SNP
6	33097213	rs28361082	G	A	100	PASS	AC=495;AF=0.0988419;AN=5008;NS=2504;DP=19828;EAS_AF=0.0407;AMR_AF=0.0519;AFR_AF=0.0499;EUR_AF=0.1044;SAS_AF=0.2526;AA=G|||;VT=SNP
6	33097231	rs3116998	C	T	100	PASS	AC=2356;AF=0.470447;AN=5008;NS=2504;DP=19430;EAS_AF=0.5347;AMR_AF=0.3977;AFR_AF=0.2504;EUR_AF=0.4821;SAS_AF=0.7413;AA=T|||;VT=SNP
6	33097306	rs9277767	C	G	100	PASS	AC=1373;AF=0.274161;AN=5008;NS=2504;DP=18521;EAS_AF=0.4425;AMR_AF=0.2853;AFR_AF=0.0756;EUR_AF=0.2992;SAS_AF=0.3354;AA=C|||;VT=SNP
6	33097382	rs3130235	G	A	100	PASS	AC=591;AF=0.118011;AN=5008;NS=2504;DP=19838;EAS_AF=0.1558;AMR_AF=0.0951;AFR_AF=0.0431;EUR_AF=0.1561;SAS_AF=0.1575;AA=A|||;VT=SNP
6	33097423	rs3129270	C	T	100	PASS	AC=425;AF=0.0848642;AN=5008;NS=2504;DP=20142;EAS_AF=0.128;AMR_AF=0.0576;AFR_AF=0.028;EUR_AF=0.1123;SAS_AF=0.1084;AA=T|||;VT=SNP
6	33097433	rs28361083	T	C	100	PASS	AC=494;AF=0.0986422;AN=5008;NS=2504;DP=20270;EAS_AF=0.0407;AMR_AF=0.0519;AFR_AF=0.0499;EUR_AF=0.1044;SAS_AF=0.2515;AA=T|||;VT=SNP
6	33097464	rs3130236	A	G	100	PASS	AC=591;AF=0.118011;AN=5008;NS=2504;DP=20226;EAS_AF=0.1558;AMR_AF=0.0951;AFR_AF=0.0431;EUR_AF=0.1561;SAS_AF=0.1575;AA=G|||;VT=SNP
6	33097561	rs3130237	T	C	100	PASS	AC=591;AF=0.118011;AN=5008;NS=2504;DP=19422;EAS_AF=0.1558;AMR_AF=0.0951;AFR_AF=0.0431;EUR_AF=0.1561;SAS_AF=0.1575;AA=C|||;VT=SNP
6	33097591	rs28361084	A	G	100	PASS	AC=490;AF=0.0978435;AN=5008;NS=2504;DP=19074;EAS_AF=0.0407;AMR_AF=0.0533;AFR_AF=0.0454;EUR_AF=0.1044;SAS_AF=0.2526;AA=A|||;VT=SNP
6	33097614	rs3129269	C	A	100	PASS	AC=1572;AF=0.313898;AN=5008;NS=2504;DP=19331;EAS_AF=0.248;AMR_AF=0.2075;AFR_AF=0.2179;EUR_AF=0.338;SAS_AF=0.5624;AA=A|||;VT=SNP
6	33097798	rs3116997	G	A	100	PASS	AC=591;AF=0.118011;AN=5008;NS=2504;DP=20682;EAS_AF=0.1558;AMR_AF=0.0951;AFR_AF=0.0431;EUR_AF=0.1561;SAS_AF=0.1575;AA=G|||;VT=SNP
6	33097964	rs3116996	T	A	100	PASS	AC=593;AF=0.118411;AN=5008;NS=2504;DP=20332;EAS_AF=0.1558;AMR_AF=0.0951;AFR_AF=0.0431;EUR_AF=0.1561;SAS_AF=0.1595;AA=A|||;VT=SNP
6	33098051	rs3116995	T	G	100	PASS	AC=591;AF=0.118011;AN=5008;NS=2504;DP=21548;EAS_AF=0.1558;AMR_AF=0.0951;AFR_AF=0.0431;EUR_AF=0.1561;SAS_AF=0.1575;AA=t|||;VT=SNP
6	33098257	rs3129268	G	A	100	PASS	AC=592;AF=0.118211;AN=5008;NS=2504;DP=19620;EAS_AF=0.1558;AMR_AF=0.0951;AFR_AF=0.0431;EUR_AF=0.1561;SAS_AF=0.1585;AA=A|||;VT=SNP
6	33098276	rs6901221	A	C	100	PASS	AC=591;AF=0.118011;AN=5008;NS=2504;DP=19943;EAS_AF=0.1558;AMR_AF=0.0951;AFR_AF=0.0431;EUR_AF=0.1561;SAS_AF=0.1575;AA=C|||;VT=SNP
6	33098289	rs6901663	G	A	100	PASS	AC=591;AF=0.118011;AN=5008;NS=2504;DP=20040;EAS_AF=0.1558;AMR_AF=0.0951;AFR_AF=0.0431;EUR_AF=0.1561;SAS_AF=0.1575;AA=G|||;VT=SNP
6	33098292	rs116172575	T	C	100	PASS	AC=134;AF=0.0267572;AN=5008;NS=2504;DP=20100;EAS_AF=0.0258;AMR_AF=0.0086;AFR_AF=0;EUR_AF=0.0099;SAS_AF=0.0941;AA=T|||;VT=SNP
6	33098318	rs114602734	T	C	100	PASS	AC=98;AF=0.0195687;AN=5008;NS=2504;DP=20830;EAS_AF=0.002;AMR_AF=0.0274;AFR_AF=0.0446;EUR_AF=0.0149;SAS_AF=0.0031;AA=T|||;VT=SNP
6	33098363	rs6901536	C	A	100	PASS	AC=591;AF=0.118011;AN=5008;NS=2504;DP=22339;EAS_AF=0.1558;AMR_AF=0.0951;AFR_AF=0.0431;EUR_AF=0.1561;SAS_AF=0.1575;AA=A|||;VT=SNP
6	33098380	rs6901855	G	A	100	PASS	AC=592;AF=0.118211;AN=5008;NS=2504;DP=22840;EAS_AF=0.1558;AMR_AF=0.0951;AFR_AF=0.0431;EUR_AF=0.1561;SAS_AF=0.1585;AA=G|||;VT=SNP
6	33098389	rs2294479	G	C	100	PASS	AC=1408;AF=0.28115;AN=5008;NS=2504;DP=23045;EAS_AF=0.4464;AMR_AF=0.2853;AFR_AF=0.093;EUR_AF=0.3002;SAS_AF=0.3425;AA=C|||;VT=SNP
6	33098452	rs114552638	C	T	100	PASS	AC=167;AF=0.0333466;AN=5008;NS=2504;DP=24220;EAS_AF=0.0278;AMR_AF=0.0375;AFR_AF=0.0151;EUR_AF=0.0437;SAS_AF=0.0501;AA=C|||;VT=SNP
6	33098460	rs116561628	A	G	100	PASS	AC=167;AF=0.0333466;AN=5008;NS=2504;DP=24505;EAS_AF=0.0278;AMR_AF=0.0375;AFR_AF=0.0151;EUR_AF=0.0437;SAS_AF=0.0501;AA=G|||;VT=SNP
6	33098524	rs28361085	T	C	100	PASS	AC=491;AF=0.0980431;AN=5008;NS=2504;DP=22889;EAS_AF=0.0407;AMR_AF=0.0533;AFR_AF=0.0461;EUR_AF=0.1044;SAS_AF=0.2526;AA=T|||;VT=SNP
6	33098559	rs115501779	T	G	100	PASS	AC=167;AF=0.0333466;AN=5008;NS=2504;DP=21782;EAS_AF=0.0278;AMR_AF=0.0375;AFR_AF=0.0151;EUR_AF=0.0437;SAS_AF=0.0501;AA=t|||;VT=SNP
6	33098569	rs9277768	C	T	100	PASS	AC=1208;AF=0.241214;AN=5008;NS=2504;DP=21856;EAS_AF=0.4147;AMR_AF=0.2478;AFR_AF=0.0605;EUR_AF=0.2565;SAS_AF=0.2863;AA=C|||;VT=SNP
6	33098586	rs72878136	A	G	100	PASS	AC=457;AF=0.091254;AN=5008;NS=2504;DP=21727;EAS_AF=0.0476;AMR_AF=0.0591;AFR_AF=0.1112;EUR_AF=0.0775;SAS_AF=0.1462;AA=A|||;VT=SNP
6	33098596	rs9277769	C	T	100	PASS	AC=3770;AF=0.752796;AN=5008;NS=2504;DP=21652;EAS_AF=0.9484;AMR_AF=0.7349;AFR_AF=0.6021;EUR_AF=0.6421;SAS_AF=0.8814;AA=C|||;VT=SNP
6	33098678	rs9277770	T	G	100	PASS	AC=3767;AF=0.752196;AN=5008;NS=2504;DP=21012;EAS_AF=0.9484;AMR_AF=0.7363;AFR_AF=0.5998;EUR_AF=0.6421;SAS_AF=0.8804;AA=T|||;VT=SNP
6	33098738	rs72878137	G	A	100	PASS	AC=488;AF=0.0974441;AN=5008;NS=2504;DP=22500;EAS_AF=0.0516;AMR_AF=0.0591;AFR_AF=0.1271;EUR_AF=0.0775;SAS_AF=0.1524;AA=G|||;VT=SNP
6	33098797	rs3116994	G	A	100	PASS	AC=3274;AF=0.653754;AN=5008;NS=2504;DP=20946;EAS_AF=0.9077;AMR_AF=0.6816;AFR_AF=0.553;EUR_AF=0.5378;SAS_AF=0.6278;AA=G|||;VT=SNP
6	33098828	rs3116993	G	A	100	PASS	AC=424;AF=0.0846645;AN=5008;NS=2504;DP=21840;EAS_AF=0.128;AMR_AF=0.0576;AFR_AF=0.028;EUR_AF=0.1123;SAS_AF=0.1074;AA=G|||;VT=SNP
6	33098859	rs9391753	A	G	100	PASS	AC=1362;AF=0.271965;AN=5008;NS=2504;DP=21756;EAS_AF=0.4653;AMR_AF=0.3761;AFR_AF=0.1687;EUR_AF=0.2336;SAS_AF=0.1779;AA=A|||;VT=SNP
6	33098896	rs3129267	C	G	100	PASS	AC=3885;AF=0.775759;AN=5008;NS=2504;DP=21295;EAS_AF=0.9762;AMR_AF=0.7723;AFR_AF=0.5764;EUR_AF=0.6909;SAS_AF=0.9284;AA=G|||;VT=SNP
6	33098966	rs2294478	C	A	100	PASS	AC=2643;AF=0.527756;AN=5008;NS=2504;DP=21507;EAS_AF=0.7837;AMR_AF=0.6196;AFR_AF=0.2632;EUR_AF=0.4791;SAS_AF=0.6063;AA=C|||;VT=SNP
6	33098988	rs2294477	C	G	100	PASS	AC=3424;AF=0.683706;AN=5008;NS=2504;DP=21774;EAS_AF=0.9395;AMR_AF=0.7133;AFR_AF=0.5424;EUR_AF=0.5825;SAS_AF=0.6943;AA=C|||;VT=SNP
6	33099075	rs2294476	G	A	100	PASS	AC=802;AF=0.160144;AN=5008;NS=2504;DP=21319;EAS_AF=0.2946;AMR_AF=0.1902;AFR_AF=0.0348;EUR_AF=0.1441;SAS_AF=0.1861;AA=G|||;VT=SNP
6	33099124	rs2294475	T	A	100	PASS	AC=2538;AF=0.506789;AN=5008;NS=2504;DP=22108;EAS_AF=0.7599;AMR_AF=0.6037;AFR_AF=0.4107;EUR_AF=0.3917;SAS_AF=0.4254;AA=A|||;VT=SNP
6	33099129	rs3116992	G	A	100	PASS	AC=424;AF=0.0846645;AN=5008;NS=2504;DP=22083;EAS_AF=0.128;AMR_AF=0.0562;AFR_AF=0.0287;EUR_AF=0.1123;SAS_AF=0.1074;AA=G|||;VT=SNP
6	33099151	rs2294474	G	T	100	PASS	AC=2339;AF=0.467053;AN=5008;NS=2504;DP=22282;EAS_AF=0.7599;AMR_AF=0.585;AFR_AF=0.2693;EUR_AF=0.3926;SAS_AF=0.4254;AA=g|||;VT=SNP
6	33099166	rs2294473	G	C	100	PASS	AC=3204;AF=0.639776;AN=5008;NS=2504;DP=22383;EAS_AF=0.8452;AMR_AF=0.6945;AFR_AF=0.4085;EUR_AF=0.5736;SAS_AF=0.7699;AA=g|||;VT=SNP
6	33099210	rs2294472	A	G	100	PASS	AC=2337;AF=0.466653;AN=5008;NS=2504;DP=23308;EAS_AF=0.7599;AMR_AF=0.585;AFR_AF=0.2693;EUR_AF=0.3907;SAS_AF=0.4254;AA=a|||;VT=SNP
6	33099332	rs41315411	G	C	100	PASS	AC=462;AF=0.0922524;AN=5008;NS=2504;DP=21185;EAS_AF=0.0407;AMR_AF=0.0519;AFR_AF=0.025;EUR_AF=0.1044;SAS_AF=0.2526;AA=G|||;VT=SNP
6	33099371	rs9277771	C	A	100	PASS	AC=801;AF=0.159944;AN=5008;NS=2504;DP=20745;EAS_AF=0.2946;AMR_AF=0.1916;AFR_AF=0.0325;EUR_AF=0.1441;SAS_AF=0.1871;AA=C|||;VT=SNP
6	33099401	rs9378180	A	T	100	PASS	AC=1171;AF=0.233826;AN=5008;NS=2504;DP=19895;EAS_AF=0.4325;AMR_AF=0.3372;AFR_AF=0.143;EUR_AF=0.1869;SAS_AF=0.1268;AA=A|||;VT=SNP
6	33099426	rs9277772	T	C	100	PASS	AC=783;AF=0.15635;AN=5008;NS=2504;DP=18719;EAS_AF=0.2857;AMR_AF=0.1902;AFR_AF=0.0325;EUR_AF=0.1441;SAS_AF=0.1789;AA=T|||;VT=SNP
6	33099468	rs3116991	A	G	100	PASS	AC=2957;AF=0.590455;AN=5008;NS=2504;DP=16879;EAS_AF=0.8869;AMR_AF=0.6599;AFR_AF=0.441;EUR_AF=0.503;SAS_AF=0.5276;AA=G|||;VT=SNP
6	33099538	rs3116989	G	T	100	PASS	AC=827;AF=0.165136;AN=5008;NS=2504;DP=16245;EAS_AF=0.1329;AMR_AF=0.0951;AFR_AF=0.2504;EUR_AF=0.1292;SAS_AF=0.1697;AA=G|||;VT=SNP
6	33099566	rs9277777	G	A	100	PASS	AC=799;AF=0.159545;AN=5008;NS=2504;DP=16665;EAS_AF=0.2946;AMR_AF=0.1902;AFR_AF=0.0325;EUR_AF=0.1441;SAS_AF=0.1861;AA=G|||;VT=SNP
6	33099882	rs4947358	C	A	100	PASS	AC=2134;AF=0.426118;AN=5008;NS=2504;DP=16376;EAS_AF=0.754;AMR_AF=0.5648;AFR_AF=0.1899;EUR_AF=0.3748;SAS_AF=0.362;AA=c|||;VT=SNP
6	33100021	rs3129266	A	T	100	PASS	AC=2961;AF=0.591254;AN=5008;NS=2504;DP=20369;EAS_AF=0.8879;AMR_AF=0.6599;AFR_AF=0.4387;EUR_AF=0.504;SAS_AF=0.5327;AA=T|||;VT=SNP
6	33100048	rs116485979	G	A	100	PASS	AC=166;AF=0.033147;AN=5008;NS=2504;DP=21977;EAS_AF=0.0278;AMR_AF=0.0375;AFR_AF=0.0144;EUR_AF=0.0437;SAS_AF=0.0501;AA=G|||;VT=SNP
6	33100053	rs4947260	G	A	100	PASS	AC=2136;AF=0.426518;AN=5008;NS=2504;DP=22146;EAS_AF=0.755;AMR_AF=0.5648;AFR_AF=0.1899;EUR_AF=0.3748;SAS_AF=0.363;AA=G|||;VT=SNP
6	33100184	rs4947261	G	A	100	PASS	AC=2136;AF=0.426518;AN=5008;NS=2504;DP=18683;EAS_AF=0.755;AMR_AF=0.5648;AFR_AF=0.1899;EUR_AF=0.3748;SAS_AF=0.363;AA=G|||;VT=SNP
6	33100189	rs2092305	A	G	100	PASS	AC=826;AF=0.164936;AN=5008;NS=2504;DP=18663;EAS_AF=0.1329;AMR_AF=0.0951;AFR_AF=0.2496;EUR_AF=0.1292;SAS_AF=0.1697;AA=A|||;VT=SNP
6	33100245	rs2395350	C	T	100	PASS	AC=2136;AF=0.426518;AN=5008;NS=2504;DP=18205;EAS_AF=0.755;AMR_AF=0.5663;AFR_AF=0.1899;EUR_AF=0.3748;SAS_AF=0.362;AA=C|||;VT=SNP
6	33100310	rs141377447	C	T	100	PASS	AC=472;AF=0.0942492;AN=5008;NS=2504;DP=18638;EAS_AF=0.0407;AMR_AF=0.0519;AFR_AF=0.0325;EUR_AF=0.1044;SAS_AF=0.2526;AA=C|||;VT=SNP
6	33100427	rs2395351	T	C	100	PASS	AC=2137;AF=0.426717;AN=5008;NS=2504;DP=18344;EAS_AF=0.755;AMR_AF=0.5648;AFR_AF=0.1899;EUR_AF=0.3748;SAS_AF=0.364;AA=T|||;VT=SNP
6	33100487	rs9277791	G	A	100	PASS	AC=809;AF=0.161542;AN=5008;NS=2504;DP=18046;EAS_AF=0.2946;AMR_AF=0.1902;AFR_AF=0.0401;EUR_AF=0.1441;SAS_AF=0.1861;AA=G|||;VT=SNP
6	33100515	rs9277792	G	A	100	PASS	AC=802;AF=0.160144;AN=5008;NS=2504;DP=16811;EAS_AF=0.2946;AMR_AF=0.1931;AFR_AF=0.0325;EUR_AF=0.1451;SAS_AF=0.1861;AA=G|||;VT=SNP
6	33100590	rs3116985	G	A	100	PASS	AC=1125;AF=0.224641;AN=5008;NS=2504;DP=17017;EAS_AF=0.369;AMR_AF=0.2421;AFR_AF=0.0393;EUR_AF=0.2555;SAS_AF=0.2822;AA=g|||;VT=SNP
6	33100623	rs9277796	T	C	100	PASS	AC=2134;AF=0.426118;AN=5008;NS=2504;DP=17684;EAS_AF=0.754;AMR_AF=0.5648;AFR_AF=0.1899;EUR_AF=0.3738;SAS_AF=0.363;AA=T|||;VT=SNP
6	33100732	rs2395352	A	G	100	PASS	AC=2137;AF=0.426717;AN=5008;NS=2504;DP=17525;EAS_AF=0.755;AMR_AF=0.5648;AFR_AF=0.1899;EUR_AF=0.3748;SAS_AF=0.364;AA=G|||;VT=SNP
6	33100763	rs2395353	C	G	100	PASS	AC=2132;AF=0.425719;AN=5008;NS=2504;DP=17785;EAS_AF=0.754;AMR_AF=0.5648;AFR_AF=0.1899;EUR_AF=0.3738;SAS_AF=0.3609;AA=C|||;VT=SNP
6	33100800	rs9277799	G	C	100	PASS	AC=815;AF=0.16274;AN=5008;NS=2504;DP=18080;EAS_AF=0.2857;AMR_AF=0.1844;AFR_AF=0.0333;EUR_AF=0.1431;SAS_AF=0.2157;AA=G|||;VT=SNP
6	33100820	rs9277800	T	C	100	PASS	AC=775;AF=0.154752;AN=5008;NS=2504;DP=18479;EAS_AF=0.2857;AMR_AF=0.1844;AFR_AF=0.0325;EUR_AF=0.1431;SAS_AF=0.1759;AA=T|||;VT=SNP
6	33100883	rs2395354	A	G	100	PASS	AC=2135;AF=0.426318;AN=5008;NS=2504;DP=19467;EAS_AF=0.754;AMR_AF=0.5648;AFR_AF=0.1906;EUR_AF=0.3738;SAS_AF=0.363;AA=G|||;VT=SNP
6	33100905	rs2395355	A	G	100	PASS	AC=2135;AF=0.426318;AN=5008;NS=2504;DP=19977;EAS_AF=0.754;AMR_AF=0.5648;AFR_AF=0.1906;EUR_AF=0.3738;SAS_AF=0.363;AA=a|||;VT=SNP
6	33100910	rs2395356	A	C	100	PASS	AC=2135;AF=0.426318;AN=5008;NS=2504;DP=20283;EAS_AF=0.754;AMR_AF=0.5648;AFR_AF=0.1906;EUR_AF=0.3738;SAS_AF=0.363;AA=a|||;VT=SNP
6	33101006	rs2395357	G	A	100	PASS	AC=167;AF=0.0333466;AN=5008;NS=2504;DP=20870;EAS_AF=0.0278;AMR_AF=0.0375;AFR_AF=0.0144;EUR_AF=0.0437;SAS_AF=0.0511;AA=G|||;VT=SNP
6	33101026	rs2395358	G	A	100	PASS	AC=2136;AF=0.426518;AN=5008;NS=2504;DP=20469;EAS_AF=0.755;AMR_AF=0.5648;AFR_AF=0.1899;EUR_AF=0.3748;SAS_AF=0.363;AA=G|||;VT=SNP
6	33101064	rs4434456	G	C	100	PASS	AC=679;AF=0.135583;AN=5008;NS=2504;DP=20644;EAS_AF=0.38;AMR_AF=0.0692;AFR_AF=0.0915;EUR_AF=0.0686;SAS_AF=0.0593;AA=G|||;VT=SNP
6	33101079	rs3116984	T	G	100	PASS	AC=1289;AF=0.257388;AN=5008;NS=2504;DP=20458;EAS_AF=0.1736;AMR_AF=0.147;AFR_AF=0.2753;EUR_AF=0.2336;SAS_AF=0.4223;AA=T|||;VT=SNP
6	33101094	rs4571551	C	T	100	PASS	AC=799;AF=0.159545;AN=5008;NS=2504;DP=19938;EAS_AF=0.2946;AMR_AF=0.1902;AFR_AF=0.0325;EUR_AF=0.1441;SAS_AF=0.1861;AA=C|||;VT=SNP
6	33101202	rs9277807	C	T	100	PASS	AC=2136;AF=0.426518;AN=5008;NS=2504;DP=20591;EAS_AF=0.755;AMR_AF=0.5648;AFR_AF=0.1899;EUR_AF=0.3748;SAS_AF=0.363;AA=T|||;VT=SNP
6	33101269	rs3130239	G	A	100	PASS	AC=326;AF=0.0650958;AN=5008;NS=2504;DP=21097;EAS_AF=0.0744;AMR_AF=0.0519;AFR_AF=0.0076;EUR_AF=0.1123;SAS_AF=0.0941;AA=G|||;VT=SNP
6	33101346	rs4582368	C	A	100	PASS	AC=2136;AF=0.426518;AN=5008;NS=2504;DP=22316;EAS_AF=0.755;AMR_AF=0.5648;AFR_AF=0.1899;EUR_AF=0.3748;SAS_AF=0.363;AA=A|||;VT=SNP
6	33101376	rs4639320	A	C	100	PASS	AC=2137;AF=0.426717;AN=5008;NS=2504;DP=22200;EAS_AF=0.756;AMR_AF=0.5648;AFR_AF=0.1899;EUR_AF=0.3748;SAS_AF=0.363;AA=A|||;VT=SNP
6	33101433	rs9277811	G	A	100	PASS	AC=784;AF=0.15655;AN=5008;NS=2504;DP=20845;EAS_AF=0.2867;AMR_AF=0.1902;AFR_AF=0.0325;EUR_AF=0.1441;SAS_AF=0.1789;AA=G|||;VT=SNP
6	33101444	rs7756467	A	C	100	PASS	AC=2136;AF=0.426518;AN=5008;NS=2504;DP=20727;EAS_AF=0.755;AMR_AF=0.5648;AFR_AF=0.1899;EUR_AF=0.3748;SAS_AF=0.363;AA=a|||;VT=SNP
6	33101552	rs34588178	C	T	100	PASS	AC=166;AF=0.033147;AN=5008;NS=2504;DP=20463;EAS_AF=0.0278;AMR_AF=0.0375;AFR_AF=0.0144;EUR_AF=0.0437;SAS_AF=0.0501;AA=C|||;VT=SNP
6	33101602	rs3129264	A	G	100	PASS	AC=1291;AF=0.257788;AN=5008;NS=2504;DP=20873;EAS_AF=0.1736;AMR_AF=0.147;AFR_AF=0.2761;EUR_AF=0.2336;SAS_AF=0.4233;AA=A|||;VT=SNP
6	33101670	rs9461843	C	T	100	PASS	AC=1337;AF=0.266973;AN=5008;NS=2504;DP=21670;EAS_AF=0.4603;AMR_AF=0.3746;AFR_AF=0.1573;EUR_AF=0.2306;SAS_AF=0.1769;AA=C|||;VT=SNP
6	33101675	rs9277814	A	G	100	PASS	AC=2139;AF=0.427117;AN=5008;NS=2504;DP=21693;EAS_AF=0.755;AMR_AF=0.5648;AFR_AF=0.1899;EUR_AF=0.3767;SAS_AF=0.364;AA=G|||;VT=SNP
6	33101724	rs2395359	C	A	100	PASS	AC=3936;AF=0.785942;AN=5008;NS=2504;DP=21946;EAS_AF=0.9762;AMR_AF=0.7723;AFR_AF=0.6135;EUR_AF=0.6889;SAS_AF=0.9325;AA=A|||;VT=SNP
6	33101794	rs9277818	G	A	100	PASS	AC=2137;AF=0.426717;AN=5008;NS=2504;DP=21755;EAS_AF=0.756;AMR_AF=0.5648;AFR_AF=0.1899;EUR_AF=0.3748;SAS_AF=0.363;AA=G|||;VT=SNP
6	33101862	rs35410698	G	A	100	PASS	AC=169;AF=0.033746;AN=5008;NS=2504;DP=20093;EAS_AF=0.0278;AMR_AF=0.0403;AFR_AF=0.0144;EUR_AF=0.0447;SAS_AF=0.0501;AA=G|||;VT=SNP
6	33102004	rs3129262	A	G	100	PASS	AC=332;AF=0.0662939;AN=5008;NS=2504;DP=20694;EAS_AF=0.0744;AMR_AF=0.0533;AFR_AF=0.0113;EUR_AF=0.1123;SAS_AF=0.0941;AA=A|||;VT=SNP
6	33102163	rs116514648	T	C	100	PASS	AC=166;AF=0.033147;AN=5008;NS=2504;DP=22424;EAS_AF=0.0278;AMR_AF=0.0375;AFR_AF=0.0144;EUR_AF=0.0437;SAS_AF=0.0501;AA=T|||;VT=SNP
6	33102206	rs9380349	T	C	100	PASS	AC=1171;AF=0.233826;AN=5008;NS=2504;DP=21660;EAS_AF=0.4325;AMR_AF=0.3372;AFR_AF=0.143;EUR_AF=0.1869;SAS_AF=0.1268;AA=T|||;VT=SNP
6	33102217	rs9277826	G	A	100	PASS	AC=799;AF=0.159545;AN=5008;NS=2504;DP=21207;EAS_AF=0.2946;AMR_AF=0.1902;AFR_AF=0.0325;EUR_AF=0.1441;SAS_AF=0.1861;AA=G|||;VT=SNP
6	33102536	rs2395360	C	A	100	PASS	AC=3425;AF=0.683906;AN=5008;NS=2504;DP=20354;EAS_AF=0.9286;AMR_AF=0.7118;AFR_AF=0.4652;EUR_AF=0.6083;SAS_AF=0.7853;AA=A|||;VT=SNP
6	33102547	rs9277828	G	A	100	PASS	AC=965;AF=0.192692;AN=5008;NS=2504;DP=20316;EAS_AF=0.3224;AMR_AF=0.2277;AFR_AF=0.0469;EUR_AF=0.1879;SAS_AF=0.2362;AA=G|||;VT=SNP
6	33102730	rs12525837	G	A	100	PASS	AC=1337;AF=0.266973;AN=5008;NS=2504;DP=12230;EAS_AF=0.4603;AMR_AF=0.3746;AFR_AF=0.1573;EUR_AF=0.2306;SAS_AF=0.1769;AA=G|||;VT=SNP
6	33102815	rs9378182	A	G	100	PASS	AC=1337;AF=0.266973;AN=5008;NS=2504;DP=15768;EAS_AF=0.4603;AMR_AF=0.3746;AFR_AF=0.1573;EUR_AF=0.2306;SAS_AF=0.1769;AA=A|||;VT=SNP
6	33102864	rs12529863	T	G	100	PASS	AC=1337;AF=0.266973;AN=5008;NS=2504;DP=18509;EAS_AF=0.4603;AMR_AF=0.3746;AFR_AF=0.1573;EUR_AF=0.2306;SAS_AF=0.1769;AA=T|||;VT=SNP
6	33102898	rs34559118	A	G	100	PASS	AC=1171;AF=0.233826;AN=5008;NS=2504;DP=19232;EAS_AF=0.4325;AMR_AF=0.3372;AFR_AF=0.143;EUR_AF=0.1869;SAS_AF=0.1268;AA=A|||;VT=SNP
6	33102917	rs12529868	T	C	100	PASS	AC=1337;AF=0.266973;AN=5008;NS=2504;DP=19183;EAS_AF=0.4603;AMR_AF=0.3746;AFR_AF=0.1573;EUR_AF=0.2306;SAS_AF=0.1769;AA=C|||;VT=SNP
6	33103074	rs13437058	A	G	100	PASS	AC=1337;AF=0.266973;AN=5008;NS=2504;DP=17449;EAS_AF=0.4603;AMR_AF=0.3746;AFR_AF=0.1573;EUR_AF=0.2306;SAS_AF=0.1769;AA=G|||;VT=SNP
6	33103162	rs115720121	T	C	100	PASS	AC=188;AF=0.0375399;AN=5008;NS=2504;DP=17753;EAS_AF=0.0139;AMR_AF=0.0317;AFR_AF=0.0794;EUR_AF=0.0278;SAS_AF=0.0194;AA=T|||;VT=SNP
6	33103173	rs7750059	G	A	100	PASS	AC=1337;AF=0.266973;AN=5008;NS=2504;DP=17673;EAS_AF=0.4603;AMR_AF=0.3746;AFR_AF=0.1573;EUR_AF=0.2306;SAS_AF=0.1769;AA=A|||;VT=SNP
6	33103225	rs7750082	G	A	100	PASS	AC=1337;AF=0.266973;AN=5008;NS=2504;DP=17880;EAS_AF=0.4603;AMR_AF=0.3746;AFR_AF=0.1573;EUR_AF=0.2306;SAS_AF=0.1769;AA=g|||;VT=SNP
6	33103311	rs7750231	G	T	100	PASS	AC=1337;AF=0.266973;AN=5008;NS=2504;DP=16327;EAS_AF=0.4603;AMR_AF=0.3746;AFR_AF=0.1573;EUR_AF=0.2306;SAS_AF=0.1769;AA=T|||;VT=SNP
6	33103321	rs7750000	C	A	100	PASS	AC=1337;AF=0.266973;AN=5008;NS=2504;DP=15870;EAS_AF=0.4603;AMR_AF=0.3746;AFR_AF=0.1573;EUR_AF=0.2306;SAS_AF=0.1769;AA=A|||;VT=SNP
6	33103531	rs7750298	C	T	100	PASS	AC=4413;AF=0.88119;AN=5008;NS=2504;DP=13918;EAS_AF=0.9762;AMR_AF=0.8098;AFR_AF=0.9274;EUR_AF=0.7256;SAS_AF=0.9315;AA=T|||;VT=SNP
6	33103580	rs111925602	T	C	100	PASS	AC=480;AF=0.0958466;AN=5008;NS=2504;DP=12237;EAS_AF=0;AMR_AF=0.0375;AFR_AF=0.3139;EUR_AF=0.0388;SAS_AF=0;AA=T|||;VT=SNP
6	33103630	rs9277831	G	A	100	PASS	AC=1290;AF=0.257588;AN=5008;NS=2504;DP=13391;EAS_AF=0.1736;AMR_AF=0.1484;AFR_AF=0.2753;EUR_AF=0.2336;SAS_AF=0.4223;AA=G|||;VT=SNP
6	33103660	rs7770843	T	G	100	PASS	AC=3425;AF=0.683906;AN=5008;NS=2504;DP=14293;EAS_AF=0.9286;AMR_AF=0.7118;AFR_AF=0.4652;EUR_AF=0.6083;SAS_AF=0.7853;AA=G|||;VT=SNP
6	33103683	rs149660938	T	A	100	PASS	AC=166;AF=0.033147;AN=5008;NS=2504;DP=15257;EAS_AF=0.0278;AMR_AF=0.0375;AFR_AF=0.0144;EUR_AF=0.0437;SAS_AF=0.0501;AA=T|||;VT=SNP
6	33103685	rs7451226	C	T	100	PASS	AC=1289;AF=0.257388;AN=5008;NS=2504;DP=15265;EAS_AF=0.1736;AMR_AF=0.147;AFR_AF=0.2753;EUR_AF=0.2336;SAS_AF=0.4223;AA=C|||;VT=SNP
6	33103827	rs6457718	A	G	100	PASS	AC=2626;AF=0.524361;AN=5008;NS=2504;DP=16295;EAS_AF=0.6339;AMR_AF=0.5216;AFR_AF=0.4327;EUR_AF=0.4642;SAS_AF=0.5992;AA=G|||;VT=SNP
6	33103851	rs7775009	T	C	100	PASS	AC=1337;AF=0.266973;AN=5008;NS=2504;DP=17073;EAS_AF=0.4603;AMR_AF=0.3746;AFR_AF=0.1573;EUR_AF=0.2306;SAS_AF=0.1769;AA=C|||;VT=SNP
6	33103930	rs2395361	T	C	100	PASS	AC=1289;AF=0.257388;AN=5008;NS=2504;DP=18382;EAS_AF=0.1736;AMR_AF=0.147;AFR_AF=0.2753;EUR_AF=0.2336;SAS_AF=0.4223;AA=T|||;VT=SNP
6	33104039	rs115489670	C	T	100	PASS	AC=166;AF=0.033147;AN=5008;NS=2504;DP=21094;EAS_AF=0.0278;AMR_AF=0.0375;AFR_AF=0.0144;EUR_AF=0.0437;SAS_AF=0.0501;AA=C|||;VT=SNP
6	33104095	rs9277836	A	G	100	PASS	AC=799;AF=0.159545;AN=5008;NS=2504;DP=20260;EAS_AF=0.2946;AMR_AF=0.1902;AFR_AF=0.0325;EUR_AF=0.1441;SAS_AF=0.1861;AA=A|||;VT=SNP
6	33104175	rs9366816	T	C	100	PASS	AC=1337;AF=0.266973;AN=5008;NS=2504;DP=19513;EAS_AF=0.4603;AMR_AF=0.3746;AFR_AF=0.1573;EUR_AF=0.2306;SAS_AF=0.1769;AA=T|||;VT=SNP
6	33104286	rs9366817	G	A	100	PASS	AC=1345;AF=0.26857;AN=5008;NS=2504;DP=21122;EAS_AF=0.4623;AMR_AF=0.3746;AFR_AF=0.1581;EUR_AF=0.2306;SAS_AF=0.182;AA=A|||;VT=SNP
6	33104532	rs9277837	C	T	100	PASS	AC=2461;AF=0.491414;AN=5008;NS=2504;DP=16263;EAS_AF=0.6062;AMR_AF=0.4841;AFR_AF=0.4183;EUR_AF=0.4215;SAS_AF=0.5491;AA=T|||;VT=SNP
6	33104535	rs9394135	A	T	100	PASS	AC=1172;AF=0.234026;AN=5008;NS=2504;DP=16216;EAS_AF=0.4325;AMR_AF=0.3372;AFR_AF=0.143;EUR_AF=0.1879;SAS_AF=0.1268;AA=A|||;VT=SNP
6	33104584	rs9277838	G	A	100	PASS	AC=1291;AF=0.257788;AN=5008;NS=2504;DP=14746;EAS_AF=0.1746;AMR_AF=0.147;AFR_AF=0.2753;EUR_AF=0.2346;SAS_AF=0.4223;AA=G|||;VT=SNP
6	33104652	rs9277839	C	T	100	PASS	AC=1287;AF=0.256989;AN=5008;NS=2504;DP=15739;EAS_AF=0.1736;AMR_AF=0.147;AFR_AF=0.2738;EUR_AF=0.2326;SAS_AF=0.4233;AA=C|||;VT=SNP
6	33104894	rs138853678	G	C	100	PASS	AC=166;AF=0.033147;AN=5008;NS=2504;DP=13036;EAS_AF=0.0278;AMR_AF=0.0375;AFR_AF=0.0144;EUR_AF=0.0437;SAS_AF=0.0501;AA=G|||;VT=SNP
6	33105037	rs9277851	C	T	100	PASS	AC=1286;AF=0.256789;AN=5008;NS=2504;DP=16009;EAS_AF=0.1726;AMR_AF=0.147;AFR_AF=0.2753;EUR_AF=0.2326;SAS_AF=0.4213;AA=C|||;VT=SNP
6	33105064	rs13437000	T	C	100	PASS	AC=1175;AF=0.234625;AN=5008;NS=2504;DP=16472;EAS_AF=0.4335;AMR_AF=0.3357;AFR_AF=0.1452;EUR_AF=0.1879;SAS_AF=0.1268;AA=C|||;VT=SNP
6	33105103	rs3129261	C	T	100	PASS	AC=1286;AF=0.256789;AN=5008;NS=2504;DP=15161;EAS_AF=0.1726;AMR_AF=0.147;AFR_AF=0.2753;EUR_AF=0.2326;SAS_AF=0.4213;AA=T|||;VT=SNP
6	33105141	rs13437471	C	T	100	PASS	AC=1173;AF=0.234225;AN=5008;NS=2504;DP=13659;EAS_AF=0.4335;AMR_AF=0.3357;AFR_AF=0.143;EUR_AF=0.1889;SAS_AF=0.1268;AA=C|||;VT=SNP
6	33105213	rs3129260	C	A	100	PASS	AC=1286;AF=0.256789;AN=5008;NS=2504;DP=15325;EAS_AF=0.1726;AMR_AF=0.147;AFR_AF=0.2753;EUR_AF=0.2326;SAS_AF=0.4213;AA=C|||;VT=SNP
6	33105293	rs3116983	A	G	100	PASS	AC=1286;AF=0.256789;AN=5008;NS=2504;DP=17417;EAS_AF=0.1726;AMR_AF=0.147;AFR_AF=0.2753;EUR_AF=0.2326;SAS_AF=0.4213;AA=A|||;VT=SNP
6	33105341	rs3129259	G	C	100	PASS	AC=1286;AF=0.256789;AN=5008;NS=2504;DP=17528;EAS_AF=0.1726;AMR_AF=0.147;AFR_AF=0.2753;EUR_AF=0.2326;SAS_AF=0.4213;AA=G|||;VT=SNP
6	33105469	rs3129258	G	A	100	PASS	AC=1289;AF=0.257388;AN=5008;NS=2504;DP=15963;EAS_AF=0.1726;AMR_AF=0.147;AFR_AF=0.2776;EUR_AF=0.2326;SAS_AF=0.4213;AA=G|||;VT=SNP
6	33105542	rs4713608	G	A	100	PASS	AC=756;AF=0.150958;AN=5008;NS=2504;DP=14057;EAS_AF=0.2847;AMR_AF=0.1902;AFR_AF=0.0129;EUR_AF=0.1441;SAS_AF=0.1789;AA=G|||;VT=SNP
6	33105611	rs4713609	C	A	100	PASS	AC=756;AF=0.150958;AN=5008;NS=2504;DP=13250;EAS_AF=0.2847;AMR_AF=0.1902;AFR_AF=0.0129;EUR_AF=0.1441;SAS_AF=0.1789;AA=C|||;VT=SNP
6	33105755	rs9277860	A	G	100	PASS	AC=2461;AF=0.491414;AN=5008;NS=2504;DP=12711;EAS_AF=0.6081;AMR_AF=0.4813;AFR_AF=0.4183;EUR_AF=0.4215;SAS_AF=0.5491;AA=G|||;VT=SNP
6	33105889	rs62407781	G	A	100	PASS	AC=1175;AF=0.234625;AN=5008;NS=2504;DP=16168;EAS_AF=0.4355;AMR_AF=0.3372;AFR_AF=0.143;EUR_AF=0.1879;SAS_AF=0.1268;AA=G|||;VT=SNP
6	33105896	rs58197159	G	T	100	PASS	AC=235;AF=0.0469249;AN=5008;NS=2504;DP=16653;EAS_AF=0.0337;AMR_AF=0.0231;AFR_AF=0.0083;EUR_AF=0.0497;SAS_AF=0.1268;AA=G|||;VT=SNP
6	33105981	rs9461845	G	A	100	PASS	AC=1175;AF=0.234625;AN=5008;NS=2504;DP=15214;EAS_AF=0.4355;AMR_AF=0.3372;AFR_AF=0.143;EUR_AF=0.1879;SAS_AF=0.1268;AA=G|||;VT=SNP
6	33105995	rs9277863	T	A	100	PASS	AC=2462;AF=0.491613;AN=5008;NS=2504;DP=15435;EAS_AF=0.6081;AMR_AF=0.4841;AFR_AF=0.4183;EUR_AF=0.4205;SAS_AF=0.5491;AA=A|||;VT=SNP
6	33106010	rs9277864	T	G	100	PASS	AC=1289;AF=0.257388;AN=5008;NS=2504;DP=15846;EAS_AF=0.1726;AMR_AF=0.147;AFR_AF=0.2753;EUR_AF=0.2336;SAS_AF=0.4233;AA=T|||;VT=SNP
6	33106094	rs9277865	C	T	100	PASS	AC=2470;AF=0.493211;AN=5008;NS=2504;DP=15548;EAS_AF=0.6081;AMR_AF=0.4841;AFR_AF=0.4183;EUR_AF=0.4215;SAS_AF=0.5562;AA=T|||;VT=SNP
6	33106109	rs9277866	A	G	100	PASS	AC=2470;AF=0.493211;AN=5008;NS=2504;DP=15551;EAS_AF=0.6081;AMR_AF=0.4841;AFR_AF=0.4183;EUR_AF=0.4215;SAS_AF=0.5562;AA=G|||;VT=SNP
6	33106142	rs9277867	C	T	100	PASS	AC=1289;AF=0.257388;AN=5008;NS=2504;DP=15283;EAS_AF=0.1726;AMR_AF=0.147;AFR_AF=0.2753;EUR_AF=0.2336;SAS_AF=0.4233;AA=C|||;VT=SNP
6	33106308	rs7453475	A	G	100	PASS	AC=3928;AF=0.784345;AN=5008;NS=2504;DP=14124;EAS_AF=0.9762;AMR_AF=0.7738;AFR_AF=0.6097;EUR_AF=0.6859;SAS_AF=0.9315;AA=G|||;VT=SNP
6	33106331	rs3130145	T	C	100	PASS	AC=1287;AF=0.256989;AN=5008;NS=2504;DP=15479;EAS_AF=0.1726;AMR_AF=0.147;AFR_AF=0.2753;EUR_AF=0.2326;SAS_AF=0.4223;AA=T|||;VT=SNP
6	33106377	rs3116982	G	A	100	PASS	AC=1287;AF=0.256989;AN=5008;NS=2504;DP=15771;EAS_AF=0.1726;AMR_AF=0.147;AFR_AF=0.2753;EUR_AF=0.2326;SAS_AF=0.4223;AA=G|||;VT=SNP
6	33106560	rs9277872	T	C	100	PASS	AC=963;AF=0.192292;AN=5008;NS=2504;DP=15584;EAS_AF=0.3204;AMR_AF=0.2277;AFR_AF=0.0469;EUR_AF=0.1879;SAS_AF=0.2362;AA=T|||;VT=SNP
6	33106688	rs114936791	G	A	100	PASS	AC=215;AF=0.0429313;AN=5008;NS=2504;DP=14660;EAS_AF=0.0327;AMR_AF=0.0231;AFR_AF=0.0038;EUR_AF=0.0427;SAS_AF=0.1207;AA=G|||;VT=SNP
6	33106795	rs3116979	A	G	100	PASS	AC=1288;AF=0.257188;AN=5008;NS=2504;DP=15020;EAS_AF=0.1726;AMR_AF=0.147;AFR_AF=0.2753;EUR_AF=0.2336;SAS_AF=0.4223;AA=A|||;VT=SNP
6	33106957	rs3129257	G	A	100	PASS	AC=2462;AF=0.491613;AN=5008;NS=2504;DP=16937;EAS_AF=0.6081;AMR_AF=0.4841;AFR_AF=0.4183;EUR_AF=0.4205;SAS_AF=0.5491;AA=A|||;VT=SNP
6	33107139	rs3129256	T	C	100	PASS	AC=2462;AF=0.491613;AN=5008;NS=2504;DP=18152;EAS_AF=0.6081;AMR_AF=0.4841;AFR_AF=0.4183;EUR_AF=0.4205;SAS_AF=0.5491;AA=C|||;VT=SNP
6	33107224	rs7771728	G	A	100	PASS	AC=1175;AF=0.234625;AN=5008;NS=2504;DP=17109;EAS_AF=0.4355;AMR_AF=0.3372;AFR_AF=0.143;EUR_AF=0.1879;SAS_AF=0.1268;AA=G|||;VT=SNP
6	33107243	rs7771578	C	T	100	PASS	AC=1175;AF=0.234625;AN=5008;NS=2504;DP=16814;EAS_AF=0.4355;AMR_AF=0.3372;AFR_AF=0.143;EUR_AF=0.1879;SAS_AF=0.1268;AA=C|||;VT=SNP
6	33107290	rs7771896	G	A	100	PASS	AC=1173;AF=0.234225;AN=5008;NS=2504;DP=17427;EAS_AF=0.4355;AMR_AF=0.3357;AFR_AF=0.1422;EUR_AF=0.1879;SAS_AF=0.1268;AA=G|||;VT=SNP
6	33107316	rs9277878	C	T	100	PASS	AC=782;AF=0.15615;AN=5008;NS=2504;DP=16642;EAS_AF=0.2847;AMR_AF=0.1902;AFR_AF=0.0325;EUR_AF=0.1441;SAS_AF=0.1789;AA=C|||;VT=SNP
6	33107382	rs7771769	C	T	100	PASS	AC=1175;AF=0.234625;AN=5008;NS=2504;DP=16420;EAS_AF=0.4355;AMR_AF=0.3372;AFR_AF=0.143;EUR_AF=0.1879;SAS_AF=0.1268;AA=C|||;VT=SNP
6	33107422	rs75257908	C	T	100	PASS	AC=434;AF=0.0866613;AN=5008;NS=2504;DP=16374;EAS_AF=0.0397;AMR_AF=0.0519;AFR_AF=0.0136;EUR_AF=0.1024;SAS_AF=0.2423;AA=C|||;VT=SNP
6	33107461	rs4711319	G	A	100	PASS	AC=799;AF=0.159545;AN=5008;NS=2504;DP=17100;EAS_AF=0.2927;AMR_AF=0.1916;AFR_AF=0.0325;EUR_AF=0.1451;SAS_AF=0.1861;AA=G|||;VT=SNP
6	33107476	rs3116978	A	G	100	PASS	AC=1287;AF=0.256989;AN=5008;NS=2504;DP=17742;EAS_AF=0.1726;AMR_AF=0.147;AFR_AF=0.2753;EUR_AF=0.2326;SAS_AF=0.4223;AA=A|||;VT=SNP
6	33107499	rs141847756	C	G	100	PASS	AC=8;AF=0.00159744;AN=5008;NS=2504;DP=18485;EAS_AF=0;AMR_AF=0.0014;AFR_AF=0;EUR_AF=0.007;SAS_AF=0;AA=C|||;VT=SNP
6	33107577	rs3129255	G	A	100	PASS	AC=1288;AF=0.257188;AN=5008;NS=2504;DP=19150;EAS_AF=0.1726;AMR_AF=0.1484;AFR_AF=0.2753;EUR_AF=0.2326;SAS_AF=0.4223;AA=G|||;VT=SNP
6	33107638	rs6457719	A	G	100	PASS	AC=1175;AF=0.234625;AN=5008;NS=2504;DP=20647;EAS_AF=0.4355;AMR_AF=0.3372;AFR_AF=0.143;EUR_AF=0.1879;SAS_AF=0.1268;AA=A|||;VT=SNP
6	33107713	rs6457720	A	G	100	PASS	AC=1176;AF=0.234824;AN=5008;NS=2504;DP=19395;EAS_AF=0.4365;AMR_AF=0.3372;AFR_AF=0.143;EUR_AF=0.1879;SAS_AF=0.1268;AA=A|||;VT=SNP
6	33107751	rs6457721	T	G	100	PASS	AC=1175;AF=0.234625;AN=5008;NS=2504;DP=19936;EAS_AF=0.4355;AMR_AF=0.3372;AFR_AF=0.143;EUR_AF=0.1879;SAS_AF=0.1268;AA=T|||;VT=SNP
6	33107819	rs2015610	A	G	100	PASS	AC=1291;AF=0.257788;AN=5008;NS=2504;DP=19431;EAS_AF=0.1726;AMR_AF=0.147;AFR_AF=0.2784;EUR_AF=0.2326;SAS_AF=0.4223;AA=A|||;VT=SNP
6	33107955	rs4713610	T	G	100	PASS	AC=782;AF=0.15615;AN=5008;NS=2504;DP=18584;EAS_AF=0.2847;AMR_AF=0.1902;AFR_AF=0.0325;EUR_AF=0.1441;SAS_AF=0.1789;AA=T|||;VT=SNP
6	33108015	rs4713611	G	A	100	PASS	AC=782;AF=0.15615;AN=5008;NS=2504;DP=17872;EAS_AF=0.2847;AMR_AF=0.1902;AFR_AF=0.0325;EUR_AF=0.1441;SAS_AF=0.1789;AA=G|||;VT=SNP
6	33108035	rs926421	C	G	100	PASS	AC=1286;AF=0.256789;AN=5008;NS=2504;DP=17429;EAS_AF=0.1726;AMR_AF=0.147;AFR_AF=0.2746;EUR_AF=0.2326;SAS_AF=0.4223;AA=C|||;VT=SNP
6	33108084	rs926420	T	C	100	PASS	AC=138;AF=0.0275559;AN=5008;NS=2504;DP=17110;EAS_AF=0.0159;AMR_AF=0.0274;AFR_AF=0.0144;EUR_AF=0.0358;SAS_AF=0.0491;AA=T|||;VT=SNP
6	33108270	rs9277882	T	G	100	PASS	AC=2468;AF=0.492812;AN=5008;NS=2504;DP=18511;EAS_AF=0.6101;AMR_AF=0.4841;AFR_AF=0.4183;EUR_AF=0.4215;SAS_AF=0.5521;AA=G|||;VT=SNP
6	33108287	rs3129254	A	G	100	PASS	AC=2468;AF=0.492812;AN=5008;NS=2504;DP=19158;EAS_AF=0.6101;AMR_AF=0.4841;AFR_AF=0.4183;EUR_AF=0.4215;SAS_AF=0.5521;AA=G|||;VT=SNP
6	33108299	rs3129253	A	G	100	PASS	AC=1316;AF=0.26278;AN=5008;NS=2504;DP=19580;EAS_AF=0.1726;AMR_AF=0.1513;AFR_AF=0.2927;EUR_AF=0.2326;SAS_AF=0.4254;AA=A|||;VT=SNP
6	33108321	rs9296083	T	C	100	PASS	AC=1178;AF=0.235224;AN=5008;NS=2504;DP=20281;EAS_AF=0.4355;AMR_AF=0.3386;AFR_AF=0.143;EUR_AF=0.1899;SAS_AF=0.1268;AA=T|||;VT=SNP
6	33108606	rs144501825	G	A	100	PASS	AC=135;AF=0.0269569;AN=5008;NS=2504;DP=19355;EAS_AF=0.0129;AMR_AF=0.0274;AFR_AF=0.0144;EUR_AF=0.0358;SAS_AF=0.0491;AA=G|||;VT=SNP
6	33108672	rs9368754	G	C	100	PASS	AC=1176;AF=0.234824;AN=5008;NS=2504;DP=20367;EAS_AF=0.4355;AMR_AF=0.3372;AFR_AF=0.143;EUR_AF=0.1889;SAS_AF=0.1268;AA=G|||;VT=SNP
6	33108789	rs9277883	T	C	100	PASS	AC=783;AF=0.15635;AN=5008;NS=2504;DP=21153;EAS_AF=0.2847;AMR_AF=0.1902;AFR_AF=0.0333;EUR_AF=0.1441;SAS_AF=0.1789;AA=T|||;VT=SNP
6	33108815	rs9368755	G	A	100	PASS	AC=1175;AF=0.234625;AN=5008;NS=2504;DP=20246;EAS_AF=0.4355;AMR_AF=0.3372;AFR_AF=0.143;EUR_AF=0.1879;SAS_AF=0.1268;AA=G|||;VT=SNP
6	33108848	rs3129252	T	A	100	PASS	AC=1287;AF=0.256989;AN=5008;NS=2504;DP=19157;EAS_AF=0.1726;AMR_AF=0.147;AFR_AF=0.2753;EUR_AF=0.2326;SAS_AF=0.4223;AA=T|||;VT=SNP
6	33109241	rs3129251	G	A	100	PASS	AC=1287;AF=0.256989;AN=5008;NS=2504;DP=20430;EAS_AF=0.1726;AMR_AF=0.147;AFR_AF=0.2753;EUR_AF=0.2326;SAS_AF=0.4223;AA=G|||;VT=SNP
6	33109397	rs3129250	G	C	100	PASS	AC=2462;AF=0.491613;AN=5008;NS=2504;DP=21383;EAS_AF=0.6081;AMR_AF=0.4841;AFR_AF=0.4183;EUR_AF=0.4205;SAS_AF=0.5491;AA=G|||;VT=SNP
6	33109556	rs3129249	C	T	100	PASS	AC=1288;AF=0.257188;AN=5008;NS=2504;DP=20968;EAS_AF=0.1726;AMR_AF=0.1484;AFR_AF=0.2753;EUR_AF=0.2326;SAS_AF=0.4223;AA=C|||;VT=SNP
6	33109589	rs9277884	A	G	100	PASS	AC=782;AF=0.15615;AN=5008;NS=2504;DP=22572;EAS_AF=0.2847;AMR_AF=0.1902;AFR_AF=0.0325;EUR_AF=0.1441;SAS_AF=0.1789;AA=a|||;VT=SNP
6	33109658	rs3129248	A	G	100	PASS	AC=2462;AF=0.491613;AN=5008;NS=2504;DP=22252;EAS_AF=0.6081;AMR_AF=0.4841;AFR_AF=0.4183;EUR_AF=0.4205;SAS_AF=0.5491;AA=G|||;VT=SNP
6	33109678	rs3129247	A	G	100	PASS	AC=2463;AF=0.491813;AN=5008;NS=2504;DP=22081;EAS_AF=0.6081;AMR_AF=0.4841;AFR_AF=0.4183;EUR_AF=0.4205;SAS_AF=0.5501;AA=G|||;VT=SNP
6	33109747	rs9277885	T	C	100	PASS	AC=2464;AF=0.492013;AN=5008;NS=2504;DP=22376;EAS_AF=0.6081;AMR_AF=0.4841;AFR_AF=0.4175;EUR_AF=0.4205;SAS_AF=0.5521;AA=C|||;VT=SNP
6	33109768	rs9277886	T	A	100	PASS	AC=2464;AF=0.492013;AN=5008;NS=2504;DP=21556;EAS_AF=0.6081;AMR_AF=0.4841;AFR_AF=0.4175;EUR_AF=0.4205;SAS_AF=0.5521;AA=A|||;VT=SNP
6	33109784	rs3129246	A	G	100	PASS	AC=2465;AF=0.492212;AN=5008;NS=2504;DP=20870;EAS_AF=0.6081;AMR_AF=0.4841;AFR_AF=0.4183;EUR_AF=0.4205;SAS_AF=0.5521;AA=a|||;VT=SNP
6	33109814	rs3129245	C	T	100	PASS	AC=2465;AF=0.492212;AN=5008;NS=2504;DP=19722;EAS_AF=0.6081;AMR_AF=0.4841;AFR_AF=0.4183;EUR_AF=0.4205;SAS_AF=0.5521;AA=c|||;VT=SNP
6	33109845	rs3129244	A	G	100	PASS	AC=2463;AF=0.491813;AN=5008;NS=2504;DP=19891;EAS_AF=0.6081;AMR_AF=0.4841;AFR_AF=0.4183;EUR_AF=0.4205;SAS_AF=0.5501;AA=G|||;VT=SNP
6	33109924	rs9391650	T	C	100	PASS	AC=1175;AF=0.234625;AN=5008;NS=2504;DP=20942;EAS_AF=0.4355;AMR_AF=0.3372;AFR_AF=0.143;EUR_AF=0.1879;SAS_AF=0.1268;AA=C|||;VT=SNP
6	33110013	rs9391754	C	A	100	PASS	AC=1175;AF=0.234625;AN=5008;NS=2504;DP=18264;EAS_AF=0.4355;AMR_AF=0.3372;AFR_AF=0.143;EUR_AF=0.1879;SAS_AF=0.1268;AA=A|||;VT=SNP
6	33110015	rs3129243	T	A	100	PASS	AC=1287;AF=0.256989;AN=5008;NS=2504;DP=18222;EAS_AF=0.1726;AMR_AF=0.147;AFR_AF=0.2753;EUR_AF=0.2326;SAS_AF=0.4223;AA=T|||;VT=SNP
6	33110036	rs9296084	C	T	100	PASS	AC=1176;AF=0.234824;AN=5008;NS=2504;DP=17249;EAS_AF=0.4355;AMR_AF=0.3372;AFR_AF=0.143;EUR_AF=0.1879;SAS_AF=0.1278;AA=c|||;VT=SNP
6	33110038	rs9391755	T	C	100	PASS	AC=1176;AF=0.234824;AN=5008;NS=2504;DP=17322;EAS_AF=0.4355;AMR_AF=0.3372;AFR_AF=0.143;EUR_AF=0.1879;SAS_AF=0.1278;AA=T|||;VT=SNP
6	33110133	rs9296085	A	G	100	PASS	AC=1175;AF=0.234625;AN=5008;NS=2504;DP=15897;EAS_AF=0.4355;AMR_AF=0.3372;AFR_AF=0.143;EUR_AF=0.1879;SAS_AF=0.1268;AA=G|||;VT=SNP
6	33110167	rs9296086	A	G	100	PASS	AC=1175;AF=0.234625;AN=5008;NS=2504;DP=14231;EAS_AF=0.4355;AMR_AF=0.3372;AFR_AF=0.143;EUR_AF=0.1879;SAS_AF=0.1268;AA=G|||;VT=SNP
6	33110213	rs3129242	C	A	100	PASS	AC=1287;AF=0.256989;AN=5008;NS=2504;DP=12385;EAS_AF=0.1726;AMR_AF=0.147;AFR_AF=0.2753;EUR_AF=0.2326;SAS_AF=0.4223;AA=C|||;VT=SNP
6	33110249	rs9296087	A	G	100	PASS	AC=1177;AF=0.235024;AN=5008;NS=2504;DP=14450;EAS_AF=0.4355;AMR_AF=0.3372;AFR_AF=0.1437;EUR_AF=0.1889;SAS_AF=0.1268;AA=A|||;VT=SNP
6	33110652	rs9394138	C	T	100	PASS	AC=1175;AF=0.234625;AN=5008;NS=2504;DP=12672;EAS_AF=0.4355;AMR_AF=0.3372;AFR_AF=0.143;EUR_AF=0.1879;SAS_AF=0.1268;AA=C|||;VT=SNP
6	33110694	rs3129237	C	T	100	PASS	AC=1287;AF=0.256989;AN=5008;NS=2504;DP=13364;EAS_AF=0.1726;AMR_AF=0.147;AFR_AF=0.2753;EUR_AF=0.2326;SAS_AF=0.4223;AA=C|||;VT=SNP
6	33110746	rs9366819	T	G	100	PASS	AC=1176;AF=0.234824;AN=5008;NS=2504;DP=14940;EAS_AF=0.4355;AMR_AF=0.3372;AFR_AF=0.143;EUR_AF=0.1879;SAS_AF=0.1278;AA=T|||;VT=SNP
6	33110834	rs7750683	G	A	100	PASS	AC=2477;AF=0.494609;AN=5008;NS=2504;DP=16916;EAS_AF=0.6161;AMR_AF=0.4856;AFR_AF=0.4183;EUR_AF=0.4264;SAS_AF=0.5491;AA=A|||;VT=SNP
6	33110890	rs115281090	C	T	100	PASS	AC=135;AF=0.0269569;AN=5008;NS=2504;DP=15981;EAS_AF=0.0129;AMR_AF=0.0274;AFR_AF=0.0144;EUR_AF=0.0358;SAS_AF=0.0491;AA=C|||;VT=SNP
6	33110901	rs79249189	C	G	100	PASS	AC=697;AF=0.139177;AN=5008;NS=2504;DP=16024;EAS_AF=0.3829;AMR_AF=0.0692;AFR_AF=0.1029;EUR_AF=0.0686;SAS_AF=0.0593;AA=C|||;VT=SNP
6	33110920	rs7754341	C	G	100	PASS	AC=1289;AF=0.257388;AN=5008;NS=2504;DP=15977;EAS_AF=0.1726;AMR_AF=0.1484;AFR_AF=0.2753;EUR_AF=0.2336;SAS_AF=0.4223;AA=c|||;VT=SNP
6	33110933	rs7754200	A	G	100	PASS	AC=1288;AF=0.257188;AN=5008;NS=2504;DP=15758;EAS_AF=0.1726;AMR_AF=0.147;AFR_AF=0.2753;EUR_AF=0.2336;SAS_AF=0.4223;AA=a|||;VT=SNP
6	33111028	rs7754362	A	C	100	PASS	AC=2462;AF=0.491613;AN=5008;NS=2504;DP=15248;EAS_AF=0.6081;AMR_AF=0.4841;AFR_AF=0.4175;EUR_AF=0.4215;SAS_AF=0.5491;AA=C|||;VT=SNP
6	33111054	rs7754499	A	G	100	PASS	AC=1287;AF=0.256989;AN=5008;NS=2504;DP=15501;EAS_AF=0.1726;AMR_AF=0.147;AFR_AF=0.2753;EUR_AF=0.2326;SAS_AF=0.4223;AA=G|||;VT=SNP
6	33111093	rs3130146	T	C	100	PASS	AC=3938;AF=0.786342;AN=5008;NS=2504;DP=15816;EAS_AF=0.9762;AMR_AF=0.7738;AFR_AF=0.6172;EUR_AF=0.6859;SAS_AF=0.9315;AA=C|||;VT=SNP
6	33111146	rs3129236	G	A	100	PASS	AC=1287;AF=0.256989;AN=5008;NS=2504;DP=16786;EAS_AF=0.1726;AMR_AF=0.147;AFR_AF=0.2753;EUR_AF=0.2326;SAS_AF=0.4223;AA=g|||;VT=SNP
6	33111148	rs112394499	C	T	100	PASS	AC=455;AF=0.0908546;AN=5008;NS=2504;DP=16814;EAS_AF=0.0476;AMR_AF=0.062;AFR_AF=0.1059;EUR_AF=0.0805;SAS_AF=0.1462;AA=C|||;VT=SNP
6	33111185	rs9394139	C	T	100	PASS	AC=1170;AF=0.233626;AN=5008;NS=2504;DP=17954;EAS_AF=0.4365;AMR_AF=0.3343;AFR_AF=0.1422;EUR_AF=0.1849;SAS_AF=0.1268;AA=C|||;VT=SNP
6	33111267	rs3129235	C	G	100	PASS	AC=1287;AF=0.256989;AN=5008;NS=2504;DP=16081;EAS_AF=0.1726;AMR_AF=0.147;AFR_AF=0.2753;EUR_AF=0.2326;SAS_AF=0.4223;AA=C|||;VT=SNP
6	33111347	rs3129234	C	T	100	PASS	AC=1290;AF=0.257588;AN=5008;NS=2504;DP=15911;EAS_AF=0.1726;AMR_AF=0.147;AFR_AF=0.2776;EUR_AF=0.2326;SAS_AF=0.4223;AA=C|||;VT=SNP
6	33111408	rs926419	G	A	100	PASS	AC=2085;AF=0.416334;AN=5008;NS=2504;DP=15500;EAS_AF=0.7321;AMR_AF=0.5519;AFR_AF=0.1891;EUR_AF=0.3648;SAS_AF=0.3548;AA=g|||;VT=SNP
6	33111437	rs3129233	G	A	100	PASS	AC=1288;AF=0.257188;AN=5008;NS=2504;DP=15313;EAS_AF=0.1726;AMR_AF=0.147;AFR_AF=0.2753;EUR_AF=0.2336;SAS_AF=0.4223;AA=G|||;VT=SNP
6	33111731	rs3130147	T	C	100	PASS	AC=1287;AF=0.256989;AN=5008;NS=2504;DP=12365;EAS_AF=0.1726;AMR_AF=0.147;AFR_AF=0.2753;EUR_AF=0.2326;SAS_AF=0.4223;AA=t|||;VT=SNP
6	33111753	rs3130148	C	T	100	PASS	AC=1287;AF=0.256989;AN=5008;NS=2504;DP=11642;EAS_AF=0.1726;AMR_AF=0.147;AFR_AF=0.2753;EUR_AF=0.2326;SAS_AF=0.4223;AA=C|||;VT=SNP
6	33111953	rs3116976	G	A	100	PASS	AC=328;AF=0.0654952;AN=5008;NS=2504;DP=10588;EAS_AF=0.0744;AMR_AF=0.0519;AFR_AF=0.0083;EUR_AF=0.1123;SAS_AF=0.0951;AA=G|||;VT=SNP
6	33112063	rs9469374	T	G	100	PASS	AC=477;AF=0.0952476;AN=5008;NS=2504;DP=14013;EAS_AF=0.0526;AMR_AF=0.268;AFR_AF=0.0393;EUR_AF=0.1193;SAS_AF=0.0675;AA=T|||;VT=SNP
6	33112218	rs3129231	A	G	100	PASS	AC=1287;AF=0.256989;AN=5008;NS=2504;DP=15070;EAS_AF=0.1726;AMR_AF=0.147;AFR_AF=0.2753;EUR_AF=0.2326;SAS_AF=0.4223;AA=G|||;VT=SNP
6	33112259	rs139082775	C	G	100	PASS	AC=135;AF=0.0269569;AN=5008;NS=2504;DP=16940;EAS_AF=0.0129;AMR_AF=0.0274;AFR_AF=0.0144;EUR_AF=0.0358;SAS_AF=0.0491;AA=C|||;VT=SNP
6	33112396	rs114350520	T	C	100	PASS	AC=135;AF=0.0269569;AN=5008;NS=2504;DP=22363;EAS_AF=0.0129;AMR_AF=0.0274;AFR_AF=0.0144;EUR_AF=0.0358;SAS_AF=0.0491;AA=T|||;VT=SNP
6	33112543	rs3129230	T	C	100	PASS	AC=1288;AF=0.257188;AN=5008;NS=2504;DP=18354;EAS_AF=0.1726;AMR_AF=0.147;AFR_AF=0.2753;EUR_AF=0.2326;SAS_AF=0.4233;AA=C|||;VT=SNP
6	33112576	rs3129229	C	T	100	PASS	AC=816;AF=0.162939;AN=5008;NS=2504;DP=17421;EAS_AF=0.1141;AMR_AF=0.1081;AFR_AF=0.053;EUR_AF=0.2157;SAS_AF=0.3466;AA=C|||;VT=SNP
6	33112601	rs3129228	G	T	100	PASS	AC=1287;AF=0.256989;AN=5008;NS=2504;DP=17017;EAS_AF=0.1726;AMR_AF=0.147;AFR_AF=0.2753;EUR_AF=0.2326;SAS_AF=0.4223;AA=G|||;VT=SNP
6	33112640	rs3129227	G	T	100	PASS	AC=1287;AF=0.256989;AN=5008;NS=2504;DP=16747;EAS_AF=0.1726;AMR_AF=0.147;AFR_AF=0.2753;EUR_AF=0.2326;SAS_AF=0.4223;AA=G|||;VT=SNP
6	33112748	rs114238230	C	G	100	PASS	AC=135;AF=0.0269569;AN=5008;NS=2504;DP=19620;EAS_AF=0.0129;AMR_AF=0.0274;AFR_AF=0.0144;EUR_AF=0.0358;SAS_AF=0.0491;AA=C|||;VT=SNP
6	33112913	rs3129226	C	T	100	PASS	AC=1288;AF=0.257188;AN=5008;NS=2504;DP=16195;EAS_AF=0.1726;AMR_AF=0.147;AFR_AF=0.2753;EUR_AF=0.2336;SAS_AF=0.4223;AA=C|||;VT=SNP
6	33112936	rs3130149	G	A	100	PASS	AC=1287;AF=0.256989;AN=5008;NS=2504;DP=13963;EAS_AF=0.1726;AMR_AF=0.147;AFR_AF=0.2753;EUR_AF=0.2326;SAS_AF=0.4223;AA=G|||;VT=SNP
6	33113055	rs3129225	G	C	100	PASS	AC=332;AF=0.0662939;AN=5008;NS=2504;DP=14085;EAS_AF=0.0744;AMR_AF=0.0533;AFR_AF=0.0113;EUR_AF=0.1113;SAS_AF=0.0951;AA=G|||;VT=SNP
6	33113100	rs3129224	G	A	100	PASS	AC=1287;AF=0.256989;AN=5008;NS=2504;DP=14656;EAS_AF=0.1726;AMR_AF=0.147;AFR_AF=0.2753;EUR_AF=0.2326;SAS_AF=0.4223;AA=G|||;VT=SNP
6	33113197	rs3129223	C	T	100	PASS	AC=1287;AF=0.256989;AN=5008;NS=2504;DP=18556;EAS_AF=0.1726;AMR_AF=0.147;AFR_AF=0.2753;EUR_AF=0.2326;SAS_AF=0.4223;AA=T|||;VT=SNP
6	33113246	rs9277892	G	C	100	PASS	AC=1287;AF=0.256989;AN=5008;NS=2504;DP=18035;EAS_AF=0.1726;AMR_AF=0.147;AFR_AF=0.2753;EUR_AF=0.2326;SAS_AF=0.4223;AA=G|||;VT=SNP
6	33113394	rs3129222	T	C	100	PASS	AC=1287;AF=0.256989;AN=5008;NS=2504;DP=14553;EAS_AF=0.1726;AMR_AF=0.147;AFR_AF=0.2753;EUR_AF=0.2326;SAS_AF=0.4223;AA=T|||;VT=SNP
6	33113546	rs3129221	G	A	100	PASS	AC=1287;AF=0.256989;AN=5008;NS=2504;DP=14208;EAS_AF=0.1726;AMR_AF=0.147;AFR_AF=0.2753;EUR_AF=0.2326;SAS_AF=0.4223;AA=G|||;VT=SNP
6	33113639	rs9277893	C	G	100	PASS	AC=797;AF=0.159145;AN=5008;NS=2504;DP=12492;EAS_AF=0.2927;AMR_AF=0.1902;AFR_AF=0.0325;EUR_AF=0.1441;SAS_AF=0.1861;AA=C|||;VT=SNP
6	33113661	rs1985853	A	G	100	PASS	AC=3897;AF=0.778155;AN=5008;NS=2504;DP=12351;EAS_AF=0.9613;AMR_AF=0.7637;AFR_AF=0.6097;EUR_AF=0.6779;SAS_AF=0.9305;AA=a|||;VT=SNP
6	33114056	rs1009616	T	G	100	PASS	AC=3253;AF=0.649561;AN=5008;NS=2504;DP=14880;EAS_AF=0.9008;AMR_AF=0.6715;AFR_AF=0.4501;EUR_AF=0.5616;SAS_AF=0.7352;AA=G|||;VT=SNP
6	33114068	rs3116975	A	G	100	PASS	AC=2084;AF=0.416134;AN=5008;NS=2504;DP=15108;EAS_AF=0.4653;AMR_AF=0.3372;AFR_AF=0.3079;EUR_AF=0.3767;SAS_AF=0.6084;AA=A|||;VT=SNP
6	33114142	rs115687289	A	G	100	PASS	AC=135;AF=0.0269569;AN=5008;NS=2504;DP=15021;EAS_AF=0.0129;AMR_AF=0.0274;AFR_AF=0.0144;EUR_AF=0.0358;SAS_AF=0.0491;AA=A|||;VT=SNP
6	33114171	rs1003979	T	C	100	PASS	AC=3253;AF=0.649561;AN=5008;NS=2504;DP=14224;EAS_AF=0.9008;AMR_AF=0.6715;AFR_AF=0.4501;EUR_AF=0.5616;SAS_AF=0.7352;AA=C|||;VT=SNP
6	33114222	rs72881214	G	A	100	PASS	AC=468;AF=0.0934505;AN=5008;NS=2504;DP=14057;EAS_AF=0.0476;AMR_AF=0.0634;AFR_AF=0.115;EUR_AF=0.0805;SAS_AF=0.1462;AA=G|||;VT=SNP
6	33114333	rs3116974	A	G	100	PASS	AC=326;AF=0.0650958;AN=5008;NS=2504;DP=15626;EAS_AF=0.0744;AMR_AF=0.0519;AFR_AF=0.0076;EUR_AF=0.1113;SAS_AF=0.0951;AA=A|||;VT=SNP
6	33114527	rs114103902	C	T	100	PASS	AC=433;AF=0.0864617;AN=5008;NS=2504;DP=14513;EAS_AF=0.0397;AMR_AF=0.0519;AFR_AF=0.0129;EUR_AF=0.1034;SAS_AF=0.2413;AA=C|||;VT=SNP
6	33114586	rs9378131	G	C	100	PASS	AC=1169;AF=0.233427;AN=5008;NS=2504;DP=14127;EAS_AF=0.4355;AMR_AF=0.3343;AFR_AF=0.1422;EUR_AF=0.1849;SAS_AF=0.1268;AA=G|||;VT=SNP
6	33114623	rs3129219	G	T	100	PASS	AC=2456;AF=0.490415;AN=5008;NS=2504;DP=14849;EAS_AF=0.6081;AMR_AF=0.4813;AFR_AF=0.4175;EUR_AF=0.4175;SAS_AF=0.5491;AA=g|||;VT=SNP
6	33114634	rs9277894	G	A	100	PASS	AC=797;AF=0.159145;AN=5008;NS=2504;DP=14528;EAS_AF=0.2927;AMR_AF=0.1902;AFR_AF=0.0325;EUR_AF=0.1441;SAS_AF=0.1861;AA=A|||;VT=SNP
6	33114647	rs3116973	A	G	100	PASS	AC=3253;AF=0.649561;AN=5008;NS=2504;DP=14261;EAS_AF=0.9008;AMR_AF=0.6715;AFR_AF=0.4501;EUR_AF=0.5616;SAS_AF=0.7352;AA=G|||;VT=SNP
6	33114678	rs3130150	T	C	100	PASS	AC=3253;AF=0.649561;AN=5008;NS=2504;DP=13364;EAS_AF=0.9008;AMR_AF=0.6715;AFR_AF=0.4501;EUR_AF=0.5616;SAS_AF=0.7352;AA=C|||;VT=SNP
6	33114778	rs4711320	A	G	100	PASS	AC=797;AF=0.159145;AN=5008;NS=2504;DP=15707;EAS_AF=0.2927;AMR_AF=0.1902;AFR_AF=0.0325;EUR_AF=0.1441;SAS_AF=0.1861;AA=A|||;VT=SNP
6	33114894	rs3129218	G	T	100	PASS	AC=2455;AF=0.490216;AN=5008;NS=2504;DP=15427;EAS_AF=0.6081;AMR_AF=0.4813;AFR_AF=0.4175;EUR_AF=0.4165;SAS_AF=0.5491;AA=G|||;VT=SNP
6	33114918	rs4429986	G	A	100	PASS	AC=1170;AF=0.233626;AN=5008;NS=2504;DP=15389;EAS_AF=0.4355;AMR_AF=0.3343;AFR_AF=0.143;EUR_AF=0.1849;SAS_AF=0.1268;AA=G|||;VT=SNP
6	33114950	rs3116972	A	G	100	PASS	AC=2455;AF=0.490216;AN=5008;NS=2504;DP=15011;EAS_AF=0.6081;AMR_AF=0.4813;AFR_AF=0.4175;EUR_AF=0.4165;SAS_AF=0.5491;AA=A|||;VT=SNP
6	33115024	rs3130151	T	C	100	PASS	AC=2485;AF=0.496206;AN=5008;NS=2504;DP=15444;EAS_AF=0.623;AMR_AF=0.4914;AFR_AF=0.4175;EUR_AF=0.4245;SAS_AF=0.5491;AA=C|||;VT=SNP
6	33115062	rs3116971	C	T	100	PASS	AC=2455;AF=0.490216;AN=5008;NS=2504;DP=15222;EAS_AF=0.6091;AMR_AF=0.4813;AFR_AF=0.4175;EUR_AF=0.4165;SAS_AF=0.5481;AA=C|||;VT=SNP
6	33115121	rs4713613	C	G	100	PASS	AC=798;AF=0.159345;AN=5008;NS=2504;DP=17450;EAS_AF=0.2927;AMR_AF=0.1902;AFR_AF=0.0325;EUR_AF=0.1441;SAS_AF=0.1871;AA=C|||;VT=SNP
6	33115185	rs3130152	T	C	100	PASS	AC=2453;AF=0.489816;AN=5008;NS=2504;DP=17565;EAS_AF=0.6121;AMR_AF=0.4798;AFR_AF=0.4145;EUR_AF=0.4165;SAS_AF=0.5481;AA=C|||;VT=SNP
6	33115259	rs3116970	A	T	100	PASS	AC=2464;AF=0.492013;AN=5008;NS=2504;DP=19676;EAS_AF=0.6091;AMR_AF=0.4813;AFR_AF=0.4244;EUR_AF=0.4165;SAS_AF=0.5481;AA=T|||;VT=SNP
6	33115295	rs4504511	G	A	100	PASS	AC=436;AF=0.0870607;AN=5008;NS=2504;DP=19121;EAS_AF=0.0526;AMR_AF=0.268;AFR_AF=0.0083;EUR_AF=0.1193;SAS_AF=0.0675;AA=g|||;VT=SNP
6	33115326	rs3116969	A	G	100	PASS	AC=2465;AF=0.492212;AN=5008;NS=2504;DP=17202;EAS_AF=0.6091;AMR_AF=0.4813;AFR_AF=0.4244;EUR_AF=0.4175;SAS_AF=0.5481;AA=A|||;VT=SNP
6	33115382	rs3116968	A	G	100	PASS	AC=2464;AF=0.492013;AN=5008;NS=2504;DP=18370;EAS_AF=0.6091;AMR_AF=0.4813;AFR_AF=0.4244;EUR_AF=0.4165;SAS_AF=0.5481;AA=G|||;VT=SNP
6	33115385	rs116359828	C	A	100	PASS	AC=135;AF=0.0269569;AN=5008;NS=2504;DP=18492;EAS_AF=0.0129;AMR_AF=0.0274;AFR_AF=0.0144;EUR_AF=0.0358;SAS_AF=0.0491;AA=C|||;VT=SNP
6	33115423	rs3116967	A	G	100	PASS	AC=2465;AF=0.492212;AN=5008;NS=2504;DP=19248;EAS_AF=0.6091;AMR_AF=0.4813;AFR_AF=0.4244;EUR_AF=0.4165;SAS_AF=0.5491;AA=a|||;VT=SNP
6	33115606	rs9277895	A	G	100	PASS	AC=1985;AF=0.396366;AN=5008;NS=2504;DP=20565;EAS_AF=0.7282;AMR_AF=0.5245;AFR_AF=0.1884;EUR_AF=0.329;SAS_AF=0.3139;AA=G|||;VT=SNP
6	33115762	rs3130153	G	A	100	PASS	AC=2455;AF=0.490216;AN=5008;NS=2504;DP=17717;EAS_AF=0.6081;AMR_AF=0.4813;AFR_AF=0.4183;EUR_AF=0.4165;SAS_AF=0.5481;AA=G|||;VT=SNP
6	33115794	rs9391756	C	A	100	PASS	AC=1181;AF=0.235823;AN=5008;NS=2504;DP=18486;EAS_AF=0.4375;AMR_AF=0.3343;AFR_AF=0.1498;EUR_AF=0.1849;SAS_AF=0.1268;AA=C|||;VT=SNP
6	33115935	rs2395362	T	C	100	PASS	AC=2455;AF=0.490216;AN=5008;NS=2504;DP=20305;EAS_AF=0.6091;AMR_AF=0.4813;AFR_AF=0.4183;EUR_AF=0.4155;SAS_AF=0.5481;AA=T|||;VT=SNP
6	33116015	rs2395363	A	G	100	PASS	AC=2454;AF=0.490016;AN=5008;NS=2504;DP=18618;EAS_AF=0.6071;AMR_AF=0.4813;AFR_AF=0.4191;EUR_AF=0.4155;SAS_AF=0.5481;AA=A|||;VT=SNP
6	33116022	rs2395364	T	A	100	PASS	AC=2453;AF=0.489816;AN=5008;NS=2504;DP=18596;EAS_AF=0.6071;AMR_AF=0.4813;AFR_AF=0.4183;EUR_AF=0.4155;SAS_AF=0.5481;AA=T|||;VT=SNP
6	33116222	rs2395365	A	C	100	PASS	AC=2454;AF=0.490016;AN=5008;NS=2504;DP=17475;EAS_AF=0.6081;AMR_AF=0.4827;AFR_AF=0.4183;EUR_AF=0.4145;SAS_AF=0.5481;AA=A|||;VT=SNP
6	33116272	rs2395366	T	C	100	PASS	AC=2452;AF=0.489617;AN=5008;NS=2504;DP=16132;EAS_AF=0.6071;AMR_AF=0.4827;AFR_AF=0.4183;EUR_AF=0.4135;SAS_AF=0.5481;AA=T|||;VT=SNP
6	33116284	rs2894326	C	T	100	PASS	AC=1273;AF=0.254193;AN=5008;NS=2504;DP=15841;EAS_AF=0.1706;AMR_AF=0.147;AFR_AF=0.2685;EUR_AF=0.2306;SAS_AF=0.4213;AA=C|||;VT=SNP
6	33116517	rs6916739	C	A	100	PASS	AC=1179;AF=0.235423;AN=5008;NS=2504;DP=13111;EAS_AF=0.4365;AMR_AF=0.3343;AFR_AF=0.1498;EUR_AF=0.1839;SAS_AF=0.1268;AA=C|||;VT=SNP
6	33116696	rs6917109	C	T	100	PASS	AC=2446;AF=0.488419;AN=5008;NS=2504;DP=12674;EAS_AF=0.6062;AMR_AF=0.4813;AFR_AF=0.4145;EUR_AF=0.4145;SAS_AF=0.5481;AA=C|||;VT=SNP
6	33116848	rs9277898	A	G	100	PASS	AC=797;AF=0.159145;AN=5008;NS=2504;DP=14777;EAS_AF=0.2857;AMR_AF=0.1902;AFR_AF=0.0386;EUR_AF=0.1451;SAS_AF=0.184;AA=A|||;VT=SNP
6	33116886	rs113455765	G	A	100	PASS	AC=230;AF=0.0459265;AN=5008;NS=2504;DP=12327;EAS_AF=0.0337;AMR_AF=0.0231;AFR_AF=0.0083;EUR_AF=0.0507;SAS_AF=0.1207;AA=G|||;VT=SNP
6	33116897	rs760901	A	G	100	PASS	AC=2457;AF=0.490615;AN=5008;NS=2504;DP=11974;EAS_AF=0.6071;AMR_AF=0.4813;AFR_AF=0.4183;EUR_AF=0.4155;SAS_AF=0.5521;AA=A|||;VT=SNP
6	33116905	rs3130155	G	A	100	PASS	AC=2457;AF=0.490615;AN=5008;NS=2504;DP=11651;EAS_AF=0.6071;AMR_AF=0.4813;AFR_AF=0.4183;EUR_AF=0.4155;SAS_AF=0.5521;AA=G|||;VT=SNP
6	33116907	rs56882858	A	G	100	PASS	AC=462;AF=0.0922524;AN=5008;NS=2504;DP=11537;EAS_AF=0.0476;AMR_AF=0.062;AFR_AF=0.115;EUR_AF=0.0815;SAS_AF=0.1401;AA=A|||;VT=SNP
6	33116993	rs3129217	C	T	100	PASS	AC=4411;AF=0.880791;AN=5008;NS=2504;DP=16140;EAS_AF=0.9762;AMR_AF=0.8098;AFR_AF=0.9274;EUR_AF=0.7237;SAS_AF=0.9315;AA=T|||;VT=SNP
6	33117022	rs3129216	G	A	100	PASS	AC=1274;AF=0.254393;AN=5008;NS=2504;DP=17309;EAS_AF=0.1706;AMR_AF=0.147;AFR_AF=0.2685;EUR_AF=0.2316;SAS_AF=0.4213;AA=A|||;VT=SNP
6	33117094	rs3129215	C	A	100	PASS	AC=4412;AF=0.88099;AN=5008;NS=2504;DP=20840;EAS_AF=0.9762;AMR_AF=0.8098;AFR_AF=0.9274;EUR_AF=0.7247;SAS_AF=0.9315;AA=A|||;VT=SNP
6	33117155	rs62407809	A	G	100	PASS	AC=436;AF=0.0870607;AN=5008;NS=2504;DP=21061;EAS_AF=0.0526;AMR_AF=0.268;AFR_AF=0.0083;EUR_AF=0.1193;SAS_AF=0.0675;AA=A|||;VT=SNP
6	33117258	rs3129214	C	T	100	PASS	AC=1274;AF=0.254393;AN=5008;NS=2504;DP=21148;EAS_AF=0.1706;AMR_AF=0.147;AFR_AF=0.2685;EUR_AF=0.2316;SAS_AF=0.4213;AA=C|||;VT=SNP
6	33117818	rs721394	C	T	100	PASS	AC=1180;AF=0.235623;AN=5008;NS=2504;DP=19317;EAS_AF=0.4365;AMR_AF=0.3343;AFR_AF=0.1498;EUR_AF=0.1849;SAS_AF=0.1268;AA=C|||;VT=SNP
6	33117942	rs721393	G	T	100	PASS	AC=3264;AF=0.651757;AN=5008;NS=2504;DP=20394;EAS_AF=0.9008;AMR_AF=0.6715;AFR_AF=0.4569;EUR_AF=0.5606;SAS_AF=0.7382;AA=T|||;VT=SNP
6	33117970	rs56356138	T	C	100	PASS	AC=507;AF=0.101238;AN=5008;NS=2504;DP=19904;EAS_AF=0.0476;AMR_AF=0.0648;AFR_AF=0.1452;EUR_AF=0.0815;SAS_AF=0.1431;AA=T|||;VT=SNP
6	33118307	rs141556022	G	T	100	PASS	AC=135;AF=0.0269569;AN=5008;NS=2504;DP=14814;EAS_AF=0.0129;AMR_AF=0.0274;AFR_AF=0.0144;EUR_AF=0.0358;SAS_AF=0.0491;AA=G|||;VT=SNP
6	33118368	rs9277899	T	G	100	PASS	AC=795;AF=0.158746;AN=5008;NS=2504;DP=14338;EAS_AF=0.2857;AMR_AF=0.1902;AFR_AF=0.0386;EUR_AF=0.1441;SAS_AF=0.183;AA=T|||;VT=SNP
6	33118603	rs148362433	G	A	100	PASS	AC=136;AF=0.0271565;AN=5008;NS=2504;DP=12279;EAS_AF=0.0139;AMR_AF=0.0274;AFR_AF=0.0144;EUR_AF=0.0358;SAS_AF=0.0491;AA=G|||;VT=SNP
6	33118912	rs3130157	A	G	100	PASS	AC=4744;AF=0.947284;AN=5008;NS=2504;DP=14643;EAS_AF=0.9931;AMR_AF=0.9265;AFR_AF=0.9902;EUR_AF=0.8509;SAS_AF=0.956;AA=G|||;VT=SNP
6	33118919	rs9277900	C	G	100	PASS	AC=757;AF=0.151158;AN=5008;NS=2504;DP=15014;EAS_AF=0.2857;AMR_AF=0.1902;AFR_AF=0.0091;EUR_AF=0.1441;SAS_AF=0.184;AA=C|||;VT=SNP
6	33118937	rs6913635	T	G	100	PASS	AC=82;AF=0.0163738;AN=5008;NS=2504;DP=15670;EAS_AF=0;AMR_AF=0.0389;AFR_AF=0.0038;EUR_AF=0.0477;SAS_AF=0.002;AA=T|||;VT=SNP
6	33119305	rs72881217	C	T	100	PASS	AC=643;AF=0.128395;AN=5008;NS=2504;DP=18042;EAS_AF=0.0605;AMR_AF=0.0922;AFR_AF=0.1604;EUR_AF=0.1173;SAS_AF=0.1922;AA=C|||;VT=SNP
6	33119640	rs3130158	T	C	100	PASS	AC=3909;AF=0.780551;AN=5008;NS=2504;DP=19071;EAS_AF=0.9613;AMR_AF=0.7637;AFR_AF=0.6188;EUR_AF=0.6779;SAS_AF=0.9305;AA=C|||;VT=SNP
6	33119682	rs77647805	G	A	100	PASS	AC=447;AF=0.0892572;AN=5008;NS=2504;DP=18141;EAS_AF=0.0377;AMR_AF=0.0519;AFR_AF=0.0182;EUR_AF=0.1034;SAS_AF=0.2505;AA=G|||;VT=SNP
6	33120103	rs3129213	G	A	100	PASS	AC=2449;AF=0.489018;AN=5008;NS=2504;DP=17396;EAS_AF=0.6071;AMR_AF=0.4813;AFR_AF=0.4145;EUR_AF=0.4165;SAS_AF=0.5481;AA=G|||;VT=SNP
6	33120236	rs147908143	C	T	100	PASS	AC=188;AF=0.0375399;AN=5008;NS=2504;DP=20320;EAS_AF=0.0139;AMR_AF=0.0317;AFR_AF=0.0794;EUR_AF=0.0278;SAS_AF=0.0194;AA=C|||;VT=SNP
6	33120256	rs141518501	C	T	100	PASS	AC=135;AF=0.0269569;AN=5008;NS=2504;DP=21138;EAS_AF=0.0129;AMR_AF=0.0274;AFR_AF=0.0144;EUR_AF=0.0358;SAS_AF=0.0491;AA=c|||;VT=SNP
6	33120596	rs3116966	C	T	100	PASS	AC=2455;AF=0.490216;AN=5008;NS=2504;DP=20391;EAS_AF=0.6071;AMR_AF=0.4813;AFR_AF=0.4183;EUR_AF=0.4175;SAS_AF=0.5481;AA=C|||;VT=SNP
6	33120620	rs141094960	T	C	100	PASS	AC=134;AF=0.0267572;AN=5008;NS=2504;DP=19247;EAS_AF=0.0129;AMR_AF=0.0274;AFR_AF=0.0144;EUR_AF=0.0348;SAS_AF=0.0491;AA=T|||;VT=SNP
6	33120677	rs3116965	C	T	100	PASS	AC=325;AF=0.0648962;AN=5008;NS=2504;DP=16569;EAS_AF=0.0744;AMR_AF=0.0519;AFR_AF=0.0068;EUR_AF=0.1113;SAS_AF=0.0951;AA=C|||;VT=SNP
6	33120720	rs3116964	C	T	100	PASS	AC=2014;AF=0.402157;AN=5008;NS=2504;DP=15323;EAS_AF=0.5734;AMR_AF=0.4294;AFR_AF=0.3971;EUR_AF=0.3141;SAS_AF=0.3037;AA=C|||;VT=SNP
6	33120721	rs9277903	G	A	100	PASS	AC=795;AF=0.158746;AN=5008;NS=2504;DP=15242;EAS_AF=0.2857;AMR_AF=0.1902;AFR_AF=0.0386;EUR_AF=0.1431;SAS_AF=0.184;AA=G|||;VT=SNP
6	33120847	rs3116963	C	T	100	PASS	AC=2459;AF=0.491014;AN=5008;NS=2504;DP=16444;EAS_AF=0.6111;AMR_AF=0.4813;AFR_AF=0.4183;EUR_AF=0.4165;SAS_AF=0.5491;AA=C|||;VT=SNP
6	33120877	rs3116962	A	T	100	PASS	AC=1274;AF=0.254393;AN=5008;NS=2504;DP=14561;EAS_AF=0.1706;AMR_AF=0.147;AFR_AF=0.2685;EUR_AF=0.2316;SAS_AF=0.4213;AA=A|||;VT=SNP
6	33120882	rs9277904	A	T	100	PASS	AC=2528;AF=0.504792;AN=5008;NS=2504;DP=14466;EAS_AF=0.5575;AMR_AF=0.4352;AFR_AF=0.497;EUR_AF=0.4493;SAS_AF=0.5675;AA=A|||;VT=SNP
6	33121187	rs3129212	G	A	100	PASS	AC=1271;AF=0.253794;AN=5008;NS=2504;DP=16793;EAS_AF=0.1706;AMR_AF=0.147;AFR_AF=0.2663;EUR_AF=0.2316;SAS_AF=0.4213;AA=G|||;VT=SNP
6	33121678	rs726599	C	T	100	PASS	AC=3907;AF=0.780152;AN=5008;NS=2504;DP=19421;EAS_AF=0.9613;AMR_AF=0.7637;AFR_AF=0.6172;EUR_AF=0.6779;SAS_AF=0.9305;AA=T|||;VT=SNP
6	33121696	rs114752498	C	T	100	PASS	AC=135;AF=0.0269569;AN=5008;NS=2504;DP=19675;EAS_AF=0.0129;AMR_AF=0.0274;AFR_AF=0.0144;EUR_AF=0.0358;SAS_AF=0.0491;AA=C|||;VT=SNP
6	33122171	rs756441	A	G	100	PASS	AC=2454;AF=0.490016;AN=5008;NS=2504;DP=20202;EAS_AF=0.6071;AMR_AF=0.4813;AFR_AF=0.4183;EUR_AF=0.4165;SAS_AF=0.5481;AA=A|||;VT=SNP
6	33122331	rs756440	A	G	100	PASS	AC=1274;AF=0.254393;AN=5008;NS=2504;DP=20547;EAS_AF=0.1706;AMR_AF=0.147;AFR_AF=0.2685;EUR_AF=0.2316;SAS_AF=0.4213;AA=A|||;VT=SNP
6	33122876	rs3129210	G	A	100	PASS	AC=2454;AF=0.490016;AN=5008;NS=2504;DP=10394;EAS_AF=0.6071;AMR_AF=0.4813;AFR_AF=0.4183;EUR_AF=0.4165;SAS_AF=0.5481;AA=G|||;VT=SNP
6	33123245	rs9277908	C	T	100	PASS	AC=811;AF=0.161941;AN=5008;NS=2504;DP=16767;EAS_AF=0.2937;AMR_AF=0.1902;AFR_AF=0.0393;EUR_AF=0.1441;SAS_AF=0.1902;AA=T|||;VT=SNP
6	33123281	rs9277909	A	G	100	PASS	AC=810;AF=0.161741;AN=5008;NS=2504;DP=15766;EAS_AF=0.2937;AMR_AF=0.1902;AFR_AF=0.0386;EUR_AF=0.1441;SAS_AF=0.1902;AA=G|||;VT=SNP
6	33123532	rs721844	C	T	100	PASS	AC=810;AF=0.161741;AN=5008;NS=2504;DP=17720;EAS_AF=0.2937;AMR_AF=0.1902;AFR_AF=0.0386;EUR_AF=0.1441;SAS_AF=0.1902;AA=C|||;VT=SNP
6	33123571	rs721845	A	G	100	PASS	AC=810;AF=0.161741;AN=5008;NS=2504;DP=19055;EAS_AF=0.2937;AMR_AF=0.1902;AFR_AF=0.0386;EUR_AF=0.1441;SAS_AF=0.1902;AA=a|||;VT=SNP
6	33123629	rs72881218	G	A	100	PASS	AC=467;AF=0.0932508;AN=5008;NS=2504;DP=17254;EAS_AF=0.0476;AMR_AF=0.0634;AFR_AF=0.115;EUR_AF=0.0815;SAS_AF=0.1442;AA=G|||;VT=SNP
6	33123679	rs721846	A	G	100	PASS	AC=3264;AF=0.651757;AN=5008;NS=2504;DP=15908;EAS_AF=0.9008;AMR_AF=0.6715;AFR_AF=0.4569;EUR_AF=0.5606;SAS_AF=0.7382;AA=G|||;VT=SNP
6	33123873	rs72881219	G	A	100	PASS	AC=466;AF=0.0930511;AN=5008;NS=2504;DP=14012;EAS_AF=0.0476;AMR_AF=0.0634;AFR_AF=0.115;EUR_AF=0.0815;SAS_AF=0.1431;AA=G|||;VT=SNP
6	33123931	rs721847	A	G	100	PASS	AC=946;AF=0.188898;AN=5008;NS=2504;DP=14272;EAS_AF=0.3065;AMR_AF=0.2176;AFR_AF=0.0537;EUR_AF=0.1799;SAS_AF=0.2393;AA=G|||;VT=SNP
6	33124031	rs3116961	C	T	100	PASS	AC=330;AF=0.0658946;AN=5008;NS=2504;DP=16252;EAS_AF=0.0744;AMR_AF=0.0533;AFR_AF=0.0091;EUR_AF=0.1113;SAS_AF=0.0961;AA=C|||;VT=SNP
6	33124052	rs9277910	G	T	100	PASS	AC=942;AF=0.188099;AN=5008;NS=2504;DP=14006;EAS_AF=0.3065;AMR_AF=0.2176;AFR_AF=0.0522;EUR_AF=0.1799;SAS_AF=0.2372;AA=G|||;VT=SNP
6	33124069	rs3129208	G	A	100	PASS	AC=3399;AF=0.678714;AN=5008;NS=2504;DP=12406;EAS_AF=0.9137;AMR_AF=0.6988;AFR_AF=0.4713;EUR_AF=0.5964;SAS_AF=0.7873;AA=A|||;VT=SNP
6	33124173	rs3116960	C	T	100	PASS	AC=1274;AF=0.254393;AN=5008;NS=2504;DP=12369;EAS_AF=0.1706;AMR_AF=0.147;AFR_AF=0.2685;EUR_AF=0.2316;SAS_AF=0.4213;AA=C|||;VT=SNP
6	33124395	rs9277911	G	C	100	PASS	AC=810;AF=0.161741;AN=5008;NS=2504;DP=12469;EAS_AF=0.2937;AMR_AF=0.1902;AFR_AF=0.0386;EUR_AF=0.1441;SAS_AF=0.1902;AA=C|||;VT=SNP
6	33124494	rs3116959	C	T	100	PASS	AC=1273;AF=0.254193;AN=5008;NS=2504;DP=14368;EAS_AF=0.1706;AMR_AF=0.147;AFR_AF=0.2678;EUR_AF=0.2316;SAS_AF=0.4213;AA=T|||;VT=SNP
6	33124530	rs56253088	C	A	100	PASS	AC=466;AF=0.0930511;AN=5008;NS=2504;DP=14179;EAS_AF=0.0476;AMR_AF=0.0634;AFR_AF=0.115;EUR_AF=0.0815;SAS_AF=0.1431;AA=C|||;VT=SNP
6	33124587	rs79768834	C	A	100	PASS	AC=432;AF=0.086262;AN=5008;NS=2504;DP=14188;EAS_AF=0.0377;AMR_AF=0.0519;AFR_AF=0.0159;EUR_AF=0.1024;SAS_AF=0.2393;AA=C|||;VT=SNP
6	33124624	rs56313034	T	G	100	PASS	AC=466;AF=0.0930511;AN=5008;NS=2504;DP=14794;EAS_AF=0.0476;AMR_AF=0.0634;AFR_AF=0.115;EUR_AF=0.0815;SAS_AF=0.1431;AA=T|||;VT=SNP
6	33124658	rs9277912	G	T	100	PASS	AC=795;AF=0.158746;AN=5008;NS=2504;DP=15125;EAS_AF=0.2857;AMR_AF=0.1902;AFR_AF=0.0386;EUR_AF=0.1441;SAS_AF=0.183;AA=G|||;VT=SNP
6	33124693	rs3130159	G	C	100	PASS	AC=823;AF=0.164337;AN=5008;NS=2504;DP=16146;EAS_AF=0.1329;AMR_AF=0.0951;AFR_AF=0.2466;EUR_AF=0.1282;SAS_AF=0.1718;AA=G|||;VT=SNP
6	33124713	rs114204815	C	T	100	PASS	AC=135;AF=0.0269569;AN=5008;NS=2504;DP=16939;EAS_AF=0.0129;AMR_AF=0.0274;AFR_AF=0.0144;EUR_AF=0.0358;SAS_AF=0.0491;AA=C|||;VT=SNP
6	33124918	rs9277913	T	C	100	PASS	AC=810;AF=0.161741;AN=5008;NS=2504;DP=17506;EAS_AF=0.2937;AMR_AF=0.1902;AFR_AF=0.0386;EUR_AF=0.1441;SAS_AF=0.1902;AA=C|||;VT=SNP
6	33124929	rs9277914	G	A	100	PASS	AC=810;AF=0.161741;AN=5008;NS=2504;DP=17133;EAS_AF=0.2937;AMR_AF=0.1902;AFR_AF=0.0386;EUR_AF=0.1441;SAS_AF=0.1902;AA=A|||;VT=SNP
6	33124964	rs55880953	G	A	100	PASS	AC=959;AF=0.191494;AN=5008;NS=2504;DP=17010;EAS_AF=0.0853;AMR_AF=0.1167;AFR_AF=0.1679;EUR_AF=0.1849;SAS_AF=0.3926;AA=G|||;VT=SNP
6	33124972	rs3130160	A	G	100	PASS	AC=1634;AF=0.326278;AN=5008;NS=2504;DP=17139;EAS_AF=0.4266;AMR_AF=0.2853;AFR_AF=0.2844;EUR_AF=0.2724;SAS_AF=0.364;AA=G|||;VT=SNP
6	33125209	rs137894966	G	A	100	PASS	AC=135;AF=0.0269569;AN=5008;NS=2504;DP=19103;EAS_AF=0.0129;AMR_AF=0.0274;AFR_AF=0.0144;EUR_AF=0.0358;SAS_AF=0.0491;AA=G|||;VT=SNP
6	33125227	rs3116958	T	C	100	PASS	AC=2591;AF=0.517372;AN=5008;NS=2504;DP=19195;EAS_AF=0.5109;AMR_AF=0.402;AFR_AF=0.4531;EUR_AF=0.4563;SAS_AF=0.7556;AA=C|||;VT=SNP
6	33125298	rs9277915	T	G	100	PASS	AC=795;AF=0.158746;AN=5008;NS=2504;DP=18778;EAS_AF=0.2857;AMR_AF=0.1902;AFR_AF=0.0386;EUR_AF=0.1441;SAS_AF=0.183;AA=T|||;VT=SNP
6	33125312	rs3129207	G	C	100	PASS	AC=2727;AF=0.544529;AN=5008;NS=2504;DP=18765;EAS_AF=0.5248;AMR_AF=0.4294;AFR_AF=0.4667;EUR_AF=0.493;SAS_AF=0.8047;AA=C|||;VT=SNP
6	33125436	rs9277916	C	G	100	PASS	AC=1768;AF=0.353035;AN=5008;NS=2504;DP=18377;EAS_AF=0.379;AMR_AF=0.3069;AFR_AF=0.2057;EUR_AF=0.329;SAS_AF=0.5828;AA=c|||;VT=SNP
6	33125462	rs3129206	C	T	100	PASS	AC=3502;AF=0.699281;AN=5008;NS=2504;DP=17335;EAS_AF=0.9246;AMR_AF=0.5115;AFR_AF=0.6089;EUR_AF=0.5616;SAS_AF=0.864;AA=T|||;VT=SNP
6	33125484	rs9277919	C	T	100	PASS	AC=1771;AF=0.353634;AN=5008;NS=2504;DP=16352;EAS_AF=0.379;AMR_AF=0.3069;AFR_AF=0.2065;EUR_AF=0.33;SAS_AF=0.5838;AA=C|||;VT=SNP
6	33125725	rs9277920	G	A	100	PASS	AC=1770;AF=0.353435;AN=5008;NS=2504;DP=20048;EAS_AF=0.379;AMR_AF=0.3069;AFR_AF=0.2065;EUR_AF=0.329;SAS_AF=0.5838;AA=A|||;VT=SNP
6	33125742	rs9296088	A	G	100	PASS	AC=703;AF=0.140375;AN=5008;NS=2504;DP=20014;EAS_AF=0.3839;AMR_AF=0.0663;AFR_AF=0.1104;EUR_AF=0.0656;SAS_AF=0.0593;AA=A|||;VT=SNP
6	33125770	rs9277921	A	G	100	PASS	AC=1770;AF=0.353435;AN=5008;NS=2504;DP=19756;EAS_AF=0.379;AMR_AF=0.3069;AFR_AF=0.2065;EUR_AF=0.329;SAS_AF=0.5838;AA=G|||;VT=SNP
6	33125858	rs3130161	A	C	100	PASS	AC=822;AF=0.164137;AN=5008;NS=2504;DP=16725;EAS_AF=0.1329;AMR_AF=0.0951;AFR_AF=0.2466;EUR_AF=0.1282;SAS_AF=0.1708;AA=A|||;VT=SNP
6	33125859	rs3129205	G	T	100	PASS	AC=2137;AF=0.426717;AN=5008;NS=2504;DP=16699;EAS_AF=0.5823;AMR_AF=0.4568;AFR_AF=0.4107;EUR_AF=0.3489;SAS_AF=0.3466;AA=G|||;VT=SNP
6	33126400	rs112763889	G	A	100	PASS	AC=539;AF=0.107628;AN=5008;NS=2504;DP=11753;EAS_AF=0;AMR_AF=0.036;AFR_AF=0.3578;EUR_AF=0.0408;SAS_AF=0;AA=G|||;VT=SNP
6	33127020	rs141888579	C	G	100	PASS	AC=52;AF=0.0103834;AN=5008;NS=2504;DP=22401;EAS_AF=0.003;AMR_AF=0.0115;AFR_AF=0.003;EUR_AF=0.0229;SAS_AF=0.0143;AA=C|||;VT=SNP
6	33127138	rs9277925	C	A	100	PASS	AC=1851;AF=0.369609;AN=5008;NS=2504;DP=20074;EAS_AF=0.3829;AMR_AF=0.3329;AFR_AF=0.1959;EUR_AF=0.3648;SAS_AF=0.6217;AA=C|||;VT=SNP
6	33127143	rs74292051	A	T	100	PASS	AC=604;AF=0.120607;AN=5008;NS=2504;DP=19875;EAS_AF=0.0635;AMR_AF=0.062;AFR_AF=0.0484;EUR_AF=0.1133;SAS_AF=0.3262;AA=A|||;VT=SNP
6	33127290	rs3130164	A	T	100	PASS	AC=3897;AF=0.778155;AN=5008;NS=2504;DP=18828;EAS_AF=0.9613;AMR_AF=0.7594;AFR_AF=0.6135;EUR_AF=0.675;SAS_AF=0.9315;AA=T|||;VT=SNP
6	33127587	rs9461846	C	T	100	PASS	AC=1172;AF=0.234026;AN=5008;NS=2504;DP=16885;EAS_AF=0.4365;AMR_AF=0.3285;AFR_AF=0.1498;EUR_AF=0.1819;SAS_AF=0.1258;AA=C|||;VT=SNP
6	33127604	rs3116957	T	A	100	PASS	AC=4404;AF=0.879393;AN=5008;NS=2504;DP=16324;EAS_AF=0.9762;AMR_AF=0.804;AFR_AF=0.9244;EUR_AF=0.7237;SAS_AF=0.9325;AA=A|||;VT=SNP
6	33127757	rs3129203	C	T	100	PASS	AC=828;AF=0.165335;AN=5008;NS=2504;DP=16590;EAS_AF=0.1339;AMR_AF=0.0951;AFR_AF=0.2481;EUR_AF=0.1252;SAS_AF=0.1769;AA=C|||;VT=SNP
6	33127774	rs115161131	C	A	100	PASS	AC=548;AF=0.109425;AN=5008;NS=2504;DP=16613;EAS_AF=0.0635;AMR_AF=0.062;AFR_AF=0.031;EUR_AF=0.1133;SAS_AF=0.2924;AA=C|||;VT=SNP
6	33127987	rs4713614	C	A	100	PASS	AC=3071;AF=0.613219;AN=5008;NS=2504;DP=17225;EAS_AF=0.8274;AMR_AF=0.6657;AFR_AF=0.3654;EUR_AF=0.5497;SAS_AF=0.7556;AA=C|||;VT=SNP
6	33128282	rs9277926	C	T	100	PASS	AC=1820;AF=0.363419;AN=5008;NS=2504;DP=15300;EAS_AF=0.3829;AMR_AF=0.3372;AFR_AF=0.1959;EUR_AF=0.3678;SAS_AF=0.5838;AA=C|||;VT=SNP
6	33128377	rs9368757	G	A	100	PASS	AC=1207;AF=0.241014;AN=5008;NS=2504;DP=18357;EAS_AF=0.4345;AMR_AF=0.3285;AFR_AF=0.1498;EUR_AF=0.1819;SAS_AF=0.1636;AA=G|||;VT=SNP
6	33128395	rs9277927	A	C	100	PASS	AC=761;AF=0.151957;AN=5008;NS=2504;DP=18174;EAS_AF=0.2847;AMR_AF=0.1931;AFR_AF=0.0136;EUR_AF=0.1471;SAS_AF=0.1779;AA=A|||;VT=SNP
6	33128460	rs9277928	G	T	100	PASS	AC=1095;AF=0.21865;AN=5008;NS=2504;DP=2634;EAS_AF=0.3065;AMR_AF=0.2464;AFR_AF=0.1188;EUR_AF=0.2187;SAS_AF=0.2434;AA=G|||;VT=SNP
6	33129071	rs3116956	T	C	100	PASS	AC=3892;AF=0.777157;AN=5008;NS=2504;DP=15047;EAS_AF=0.9613;AMR_AF=0.7565;AFR_AF=0.6104;EUR_AF=0.6759;SAS_AF=0.9315;AA=C|||;VT=SNP
6	33129746	rs9380351	G	A	100	PASS	AC=1211;AF=0.241813;AN=5008;NS=2504;DP=18122;EAS_AF=0.4385;AMR_AF=0.3256;AFR_AF=0.1498;EUR_AF=0.1839;SAS_AF=0.1636;AA=G|||;VT=SNP
6	33129778	rs55928678	C	G	100	PASS	AC=135;AF=0.0269569;AN=5008;NS=2504;DP=18489;EAS_AF=0.0129;AMR_AF=0.0274;AFR_AF=0.0151;EUR_AF=0.0358;SAS_AF=0.0481;AA=C|||;VT=SNP
6	33129964	rs2235499	G	T	100	PASS	AC=452;AF=0.0902556;AN=5008;NS=2504;DP=18512;EAS_AF=0.3343;AMR_AF=0.0086;AFR_AF=0.0008;EUR_AF=0.0249;SAS_AF=0.0849;AA=G|||;VT=SNP
6	33130208	rs734181	C	G	100	PASS	AC=1086;AF=0.216853;AN=5008;NS=2504;DP=20699;EAS_AF=0.3026;AMR_AF=0.2421;AFR_AF=0.1188;EUR_AF=0.2177;SAS_AF=0.2423;AA=C|||;VT=SNP
6	33130226	rs3130165	C	G	100	PASS	AC=1591;AF=0.317692;AN=5008;NS=2504;DP=20512;EAS_AF=0.2202;AMR_AF=0.1844;AFR_AF=0.3411;EUR_AF=0.2744;SAS_AF=0.5256;AA=G|||;VT=SNP
6	33130430	rs2235498	G	A	100	PASS	AC=1071;AF=0.213858;AN=5008;NS=2504;DP=20306;EAS_AF=0.2956;AMR_AF=0.2421;AFR_AF=0.1188;EUR_AF=0.2097;SAS_AF=0.2423;AA=G|||;VT=SNP
6	33131501	rs2229792	G	A	100	PASS	AC=34;AF=0.00678914;AN=5008;NS=2504;DP=18706;EAS_AF=0.003;AMR_AF=0.0159;AFR_AF=0;EUR_AF=0.0179;SAS_AF=0.002;AA=G|||;VT=SNP;EX_TARGET
6	33131734	rs2257126	A	G	100	PASS	AC=3864;AF=0.771565;AN=5008;NS=2504;DP=18730;EAS_AF=0.9613;AMR_AF=0.7536;AFR_AF=0.59;EUR_AF=0.6759;SAS_AF=0.9325;AA=G|||;VT=SNP
6	33131893	rs9405002	C	T	100	PASS	AC=1355;AF=0.270567;AN=5008;NS=2504;DP=19493;EAS_AF=0.4464;AMR_AF=0.3516;AFR_AF=0.174;EUR_AF=0.2167;SAS_AF=0.2178;AA=C|||;VT=SNP
6	33132314	rs73408005	G	A	100	PASS	AC=472;AF=0.0942492;AN=5008;NS=2504;DP=15279;EAS_AF=0;AMR_AF=0.036;AFR_AF=0.3086;EUR_AF=0.0388;SAS_AF=0;AA=-|||;VT=SNP
6	33132338	rs2744514	G	A	100	PASS	AC=3889;AF=0.776558;AN=5008;NS=2504;DP=15472;EAS_AF=0.9603;AMR_AF=0.7536;AFR_AF=0.6097;EUR_AF=0.6759;SAS_AF=0.9325;AA=A|||;VT=SNP
6	33132365	rs28711386	T	C	100	PASS	AC=472;AF=0.0942492;AN=5008;NS=2504;DP=15685;EAS_AF=0;AMR_AF=0.036;AFR_AF=0.3086;EUR_AF=0.0388;SAS_AF=0;AA=T|||;VT=SNP
6	33132931	rs2855455	C	T	100	PASS	AC=3794;AF=0.757588;AN=5008;NS=2504;DP=17953;EAS_AF=0.9504;AMR_AF=0.7536;AFR_AF=0.5893;EUR_AF=0.6759;SAS_AF=0.8732;AA=C|||;VT=SNP
6	33132935	rs114840990	T	A	100	PASS	AC=94;AF=0.01877;AN=5008;NS=2504;DP=18013;EAS_AF=0.0069;AMR_AF=0.0144;AFR_AF=0.0038;EUR_AF=0.0328;SAS_AF=0.0399;AA=T|||;VT=SNP
6	33133040	rs79131379	G	A	100	PASS	AC=571;AF=0.114018;AN=5008;NS=2504;DP=19070;EAS_AF=0.2698;AMR_AF=0.1225;AFR_AF=0.0045;EUR_AF=0.0606;SAS_AF=0.1503;AA=G|||;VT=SNP
6	33134102	rs3116955	T	C	100	PASS	AC=3864;AF=0.771565;AN=5008;NS=2504;DP=16999;EAS_AF=0.9613;AMR_AF=0.7536;AFR_AF=0.59;EUR_AF=0.6759;SAS_AF=0.9325;AA=C|||;VT=SNP
6	33134392	rs2855453	C	A	100	PASS	AC=3798;AF=0.758387;AN=5008;NS=2504;DP=13597;EAS_AF=0.9504;AMR_AF=0.7536;AFR_AF=0.5885;EUR_AF=0.6759;SAS_AF=0.8783;AA=C|||;VT=SNP
6	33135391	rs2855450	C	T	100	PASS	AC=3823;AF=0.763379;AN=5008;NS=2504;DP=16960;EAS_AF=0.9514;AMR_AF=0.7522;AFR_AF=0.6089;EUR_AF=0.675;SAS_AF=0.8773;AA=T|||;VT=SNP
6	33135392	rs2855449	A	G	100	PASS	AC=4413;AF=0.88119;AN=5008;NS=2504;DP=16189;EAS_AF=0.9762;AMR_AF=0.8069;AFR_AF=0.9266;EUR_AF=0.7266;SAS_AF=0.9335;AA=G|||;VT=SNP
6	33135962	rs986522	C	G	100	PASS	AC=2667;AF=0.532548;AN=5008;NS=2504;DP=17636;EAS_AF=0.752;AMR_AF=0.6196;AFR_AF=0.4614;EUR_AF=0.4414;SAS_AF=0.4346;AA=C|||;VT=SNP
6	33136061	rs73741509	C	T	100	PASS	AC=213;AF=0.0425319;AN=5008;NS=2504;DP=18766;EAS_AF=0.0139;AMR_AF=0.0389;AFR_AF=0.0908;EUR_AF=0.0328;SAS_AF=0.0194;AA=C|||;VT=SNP
6	33136076	rs115641163	G	A	100	PASS	AC=327;AF=0.0652955;AN=5008;NS=2504;DP=18397;EAS_AF=0.0357;AMR_AF=0.1657;AFR_AF=0.0083;EUR_AF=0.1123;SAS_AF=0.0532;AA=G|||;VT=SNP
6	33136145	rs986521	G	A	100	PASS	AC=4519;AF=0.902356;AN=5008;NS=2504;DP=17585;EAS_AF=0.9881;AMR_AF=0.8386;AFR_AF=0.9592;EUR_AF=0.7505;SAS_AF=0.9387;AA=A|||;VT=SNP
6	33136310	rs2229784	G	T	100	PASS	AC=288;AF=0.057508;AN=5008;NS=2504;DP=15707;EAS_AF=0.0883;AMR_AF=0.0403;AFR_AF=0.0908;EUR_AF=0.0308;SAS_AF=0.0204;AA=G|||;VT=SNP;EX_TARGET
6	33136575	rs2855448	C	T	100	PASS	AC=3783;AF=0.755391;AN=5008;NS=2504;DP=13693;EAS_AF=0.9544;AMR_AF=0.7493;AFR_AF=0.5809;EUR_AF=0.6461;SAS_AF=0.9029;AA=C|||;VT=SNP
6	33136638	rs2855446	G	A	100	PASS	AC=4162;AF=0.83107;AN=5008;NS=2504;DP=13117;EAS_AF=0.9613;AMR_AF=0.7536;AFR_AF=0.8185;EUR_AF=0.672;SAS_AF=0.9325;AA=A|||;VT=SNP
6	33137403	rs2855442	C	T	100	PASS	AC=4323;AF=0.863219;AN=5008;NS=2504;DP=20689;EAS_AF=0.9544;AMR_AF=0.7867;AFR_AF=0.9123;EUR_AF=0.7187;SAS_AF=0.9059;AA=T|||;VT=SNP
6	33137570	rs78244274	C	T	100	PASS	AC=885;AF=0.176717;AN=5008;NS=2504;DP=15497;EAS_AF=0.4881;AMR_AF=0.0807;AFR_AF=0.1067;EUR_AF=0.0954;SAS_AF=0.1022;AA=C|||;VT=SNP;EX_TARGET
6	33137689	rs9277929	C	T	100	PASS	AC=427;AF=0.0852636;AN=5008;NS=2504;DP=18265;EAS_AF=0.0486;AMR_AF=0.0533;AFR_AF=0.0303;EUR_AF=0.1074;SAS_AF=0.1973;AA=C|||;VT=SNP;EX_TARGET
6	33137727	rs2855441	C	T	100	PASS	AC=3452;AF=0.689297;AN=5008;NS=2504;DP=19260;EAS_AF=0.9405;AMR_AF=0.6945;AFR_AF=0.3896;EUR_AF=0.6372;SAS_AF=0.8855;AA=C|||;VT=SNP
6	33138015	rs41317094	T	C	100	PASS	AC=513;AF=0.102436;AN=5008;NS=2504;DP=15363;EAS_AF=0;AMR_AF=0.0346;AFR_AF=0.3404;EUR_AF=0.0388;SAS_AF=0;AA=T|||;VT=SNP
6	33138021	rs9368758	G	A	100	PASS	AC=885;AF=0.176717;AN=5008;NS=2504;DP=15124;EAS_AF=0.4871;AMR_AF=0.0807;AFR_AF=0.1067;EUR_AF=0.0954;SAS_AF=0.1033;AA=G|||;VT=SNP
6	33138200	rs16868900	T	C	100	PASS	AC=230;AF=0.0459265;AN=5008;NS=2504;DP=13812;EAS_AF=0.0139;AMR_AF=0.0389;AFR_AF=0.1067;EUR_AF=0.0298;SAS_AF=0.0184;AA=T|||;VT=SNP
6	33138498	rs2855440	T	C	100	PASS	AC=4187;AF=0.836062;AN=5008;NS=2504;DP=12548;EAS_AF=0.9484;AMR_AF=0.7622;AFR_AF=0.8404;EUR_AF=0.6948;SAS_AF=0.9121;AA=C|||;VT=SNP
6	33138677	rs1799911	G	A	100	PASS	AC=1231;AF=0.245807;AN=5008;NS=2504;DP=17393;EAS_AF=0.2431;AMR_AF=0.2579;AFR_AF=0.1225;EUR_AF=0.2525;SAS_AF=0.3998;AA=G|||;VT=SNP;EX_TARGET
6	33138839	rs2855438	A	T	100	PASS	AC=789;AF=0.157548;AN=5008;NS=2504;DP=16889;EAS_AF=0.0992;AMR_AF=0.0994;AFR_AF=0.1952;EUR_AF=0.1461;SAS_AF=0.2198;AA=A|||;VT=SNP
6	33138955	rs2855437	G	A	100	PASS	AC=4033;AF=0.805312;AN=5008;NS=2504;DP=18791;EAS_AF=0.8849;AMR_AF=0.7478;AFR_AF=0.8222;EUR_AF=0.6889;SAS_AF=0.8609;AA=G|||;VT=SNP;EX_TARGET
6	33139184	rs73741524	G	C	100	PASS	AC=208;AF=0.0415335;AN=5008;NS=2504;DP=16285;EAS_AF=0.0139;AMR_AF=0.0389;AFR_AF=0.09;EUR_AF=0.0298;SAS_AF=0.0184;AA=G|||;VT=SNP
6	33139328	rs1799910	C	T	100	PASS	AC=2566;AF=0.51238;AN=5008;NS=2504;DP=14906;EAS_AF=0.3423;AMR_AF=0.3948;AFR_AF=0.6808;EUR_AF=0.4374;SAS_AF=0.6207;AA=C|||;VT=SNP;EX_TARGET
6	33139475	rs2855436	T	G	100	PASS	AC=4354;AF=0.869409;AN=5008;NS=2504;DP=12686;EAS_AF=0.9623;AMR_AF=0.7867;AFR_AF=0.9115;EUR_AF=0.7187;SAS_AF=0.9305;AA=G|||;VT=SNP
6	33139635	rs73741526	A	C	100	PASS	AC=406;AF=0.0810703;AN=5008;NS=2504;DP=13188;EAS_AF=0.0853;AMR_AF=0.049;AFR_AF=0.1165;EUR_AF=0.0308;SAS_AF=0.1033;AA=C|||;VT=SNP
6	33139662	rs2855434	A	G	100	PASS	AC=4354;AF=0.869409;AN=5008;NS=2504;DP=12964;EAS_AF=0.9623;AMR_AF=0.7867;AFR_AF=0.9115;EUR_AF=0.7187;SAS_AF=0.9305;AA=a|||;VT=SNP
6	33140009	rs973233	T	G	100	PASS	AC=4392;AF=0.876997;AN=5008;NS=2504;DP=11152;EAS_AF=0.9762;AMR_AF=0.7968;AFR_AF=0.9191;EUR_AF=0.7247;SAS_AF=0.9315;AA=g|||;VT=SNP
6	33140983	rs2855432	A	G	100	PASS	AC=4354;AF=0.869409;AN=5008;NS=2504;DP=16700;EAS_AF=0.9623;AMR_AF=0.7867;AFR_AF=0.9115;EUR_AF=0.7187;SAS_AF=0.9305;AA=G|||;VT=SNP
6	33141161	rs2229785	A	G	100	PASS	AC=4398;AF=0.878195;AN=5008;NS=2504;DP=15749;EAS_AF=0.9762;AMR_AF=0.8012;AFR_AF=0.9191;EUR_AF=0.7276;SAS_AF=0.9315;AA=G|||;VT=SNP;EX_TARGET
6	33141253	rs9277932	T	G	100	PASS	AC=3231;AF=0.645168;AN=5008;NS=2504;DP=15087;EAS_AF=0.7867;AMR_AF=0.6542;AFR_AF=0.612;EUR_AF=0.5447;SAS_AF=0.6411;AA=T|||;VT=SNP;EX_TARGET
6	33141280	rs2855430	G	A	100	PASS	AC=512;AF=0.102236;AN=5008;NS=2504;DP=14432;EAS_AF=0.0992;AMR_AF=0.0735;AFR_AF=0.0098;EUR_AF=0.1421;SAS_AF=0.2096;AA=G|||;VT=SNP;EX_TARGET
6	33141389	rs970902	C	T	100	PASS	AC=3263;AF=0.651558;AN=5008;NS=2504;DP=12770;EAS_AF=0.7867;AMR_AF=0.6556;AFR_AF=0.6339;EUR_AF=0.5457;SAS_AF=0.6421;AA=C|||;VT=SNP
6	33141475	rs970901	C	T	100	PASS	AC=3221;AF=0.643171;AN=5008;NS=2504;DP=14027;EAS_AF=0.7808;AMR_AF=0.6499;AFR_AF=0.612;EUR_AF=0.5437;SAS_AF=0.6411;AA=C|||;VT=SNP;EX_TARGET
6	33141920	rs2744512	G	C	100	PASS	AC=4353;AF=0.869209;AN=5008;NS=2504;DP=13053;EAS_AF=0.9623;AMR_AF=0.7867;AFR_AF=0.9115;EUR_AF=0.7187;SAS_AF=0.9294;AA=C|||;VT=SNP;EX_TARGET
6	33142162	rs2076312	C	A	100	PASS	AC=1126;AF=0.22484;AN=5008;NS=2504;DP=14800;EAS_AF=0.1766;AMR_AF=0.1369;AFR_AF=0.2988;EUR_AF=0.174;SAS_AF=0.2894;AA=C|||;VT=SNP
6	33142253	rs2855428	C	G	100	PASS	AC=4355;AF=0.869609;AN=5008;NS=2504;DP=15839;EAS_AF=0.9623;AMR_AF=0.7867;AFR_AF=0.9115;EUR_AF=0.7187;SAS_AF=0.9315;AA=G|||;VT=SNP
6	33142539	rs3762013	G	A	100	PASS	AC=3226;AF=0.644169;AN=5008;NS=2504;DP=17611;EAS_AF=0.7857;AMR_AF=0.6499;AFR_AF=0.6112;EUR_AF=0.5447;SAS_AF=0.6411;AA=G|||;VT=SNP
6	33142792	rs2071026	T	C	100	PASS	AC=3219;AF=0.642772;AN=5008;NS=2504;DP=18898;EAS_AF=0.7768;AMR_AF=0.6499;AFR_AF=0.612;EUR_AF=0.5457;SAS_AF=0.6411;AA=T|||;VT=SNP
6	33142990	rs2744511	C	T	100	PASS	AC=4354;AF=0.869409;AN=5008;NS=2504;DP=22665;EAS_AF=0.9623;AMR_AF=0.7867;AFR_AF=0.9115;EUR_AF=0.7187;SAS_AF=0.9305;AA=T|||;VT=SNP
6	33143136	rs2855426	G	A	100	PASS	AC=1103;AF=0.220248;AN=5008;NS=2504;DP=23499;EAS_AF=0.1766;AMR_AF=0.1369;AFR_AF=0.3003;EUR_AF=0.173;SAS_AF=0.2648;AA=A|||;VT=SNP
6	33143756	rs2071025	A	G	100	PASS	AC=2009;AF=0.401158;AN=5008;NS=2504;DP=17833;EAS_AF=0.6677;AMR_AF=0.2176;AFR_AF=0.3979;EUR_AF=0.2724;SAS_AF=0.3937;AA=G|||;VT=SNP;EX_TARGET
6	33143948	rs2254287	C	G	100	PASS	AC=2743;AF=0.547724;AN=5008;NS=2504;DP=17394;EAS_AF=0.7192;AMR_AF=0.513;AFR_AF=0.5265;EUR_AF=0.4414;SAS_AF=0.5337;AA=G|||;VT=SNP
6	33144243	rs1799908	T	A	100	PASS	AC=2740;AF=0.547125;AN=5008;NS=2504;DP=17786;EAS_AF=0.7192;AMR_AF=0.5144;AFR_AF=0.5242;EUR_AF=0.4414;SAS_AF=0.5327;AA=A|||;VT=SNP;EX_TARGET
6	33144373	rs2855425	G	A	100	PASS	AC=4353;AF=0.869209;AN=5008;NS=2504;DP=19436;EAS_AF=0.9623;AMR_AF=0.7867;AFR_AF=0.9107;EUR_AF=0.7187;SAS_AF=0.9305;AA=A|||;VT=SNP
6	33144466	rs41317098	C	A	100	PASS	AC=513;AF=0.102436;AN=5008;NS=2504;DP=19356;EAS_AF=0;AMR_AF=0.0346;AFR_AF=0.3404;EUR_AF=0.0388;SAS_AF=0;AA=C|||;VT=SNP;EX_TARGET
6	33145369	rs2076311	C	A	100	PASS	AC=1614;AF=0.322284;AN=5008;NS=2504;DP=18833;EAS_AF=0.2431;AMR_AF=0.2738;AFR_AF=0.3865;EUR_AF=0.2773;SAS_AF=0.3978;AA=C|||;VT=SNP
6	33145710	rs2855423	A	G	100	PASS	AC=4392;AF=0.876997;AN=5008;NS=2504;DP=17469;EAS_AF=0.9752;AMR_AF=0.7939;AFR_AF=0.9191;EUR_AF=0.7276;SAS_AF=0.9315;AA=G|||;VT=SNP
6	33146053	rs2855422	C	G	100	PASS	AC=511;AF=0.102037;AN=5008;NS=2504;DP=15546;EAS_AF=0.0992;AMR_AF=0.0735;AFR_AF=0.0083;EUR_AF=0.1431;SAS_AF=0.2096;AA=C|||;VT=SNP;EX_TARGET
6	33147727	rs16868943	G	A	100	PASS	AC=170;AF=0.0339457;AN=5008;NS=2504;DP=18387;EAS_AF=0.0139;AMR_AF=0.0274;AFR_AF=0.0703;EUR_AF=0.0258;SAS_AF=0.0184;AA=G|||;VT=SNP
6	33148878	rs2744507	C	T	100	PASS	AC=514;AF=0.102636;AN=5008;NS=2504;DP=17918;EAS_AF=0.0992;AMR_AF=0.0735;AFR_AF=0.0098;EUR_AF=0.1441;SAS_AF=0.2096;AA=C|||;VT=SNP;EX_TARGET
6	33149308	rs2855502	G	A	100	PASS	AC=3793;AF=0.757388;AN=5008;NS=2504;DP=18162;EAS_AF=0.9107;AMR_AF=0.5231;AFR_AF=0.8767;EUR_AF=0.5646;SAS_AF=0.8027;AA=G|||;VT=SNP
6	33149312	rs115375106	C	T	100	PASS	AC=29;AF=0.00579073;AN=5008;NS=2504;DP=17917;EAS_AF=0;AMR_AF=0.0086;AFR_AF=0;EUR_AF=0.0189;SAS_AF=0.0041;AA=C|||;VT=SNP
6	33149379	rs17221541	G	A	100	PASS	AC=527;AF=0.105232;AN=5008;NS=2504;DP=16839;EAS_AF=0.0437;AMR_AF=0.2637;AFR_AF=0.0325;EUR_AF=0.1551;SAS_AF=0.1033;AA=G|||;VT=SNP
6	33149486	rs2855501	G	A	100	PASS	AC=3792;AF=0.757188;AN=5008;NS=2504;DP=13694;EAS_AF=0.9107;AMR_AF=0.5231;AFR_AF=0.8767;EUR_AF=0.5636;SAS_AF=0.8027;AA=G|||;VT=SNP
6	33149965	rs2281160	A	C	100	PASS	AC=561;AF=0.112021;AN=5008;NS=2504;DP=17560;EAS_AF=0.0516;AMR_AF=0.2637;AFR_AF=0.0333;EUR_AF=0.1551;SAS_AF=0.1288;AA=C|||;VT=SNP
6	33150268	rs7382464	T	C	100	PASS	AC=4395;AF=0.877596;AN=5008;NS=2504;DP=16257;EAS_AF=0.9762;AMR_AF=0.7968;AFR_AF=0.9191;EUR_AF=0.7276;SAS_AF=0.9315;AA=C|||;VT=SNP
6	33151051	rs73741537	G	A	100	PASS	AC=205;AF=0.0409345;AN=5008;NS=2504;DP=21579;EAS_AF=0.0139;AMR_AF=0.0389;AFR_AF=0.0877;EUR_AF=0.0298;SAS_AF=0.0184;AA=G|||;VT=SNP
6	33151495	rs116492147	G	A	100	PASS	AC=528;AF=0.105431;AN=5008;NS=2504;DP=19974;EAS_AF=0.0437;AMR_AF=0.2637;AFR_AF=0.0325;EUR_AF=0.1551;SAS_AF=0.1043;AA=g|||;VT=SNP
6	33151672	rs116626305	T	A	100	PASS	AC=551;AF=0.110024;AN=5008;NS=2504;DP=18486;EAS_AF=0.0516;AMR_AF=0.2565;AFR_AF=0.0325;EUR_AF=0.1531;SAS_AF=0.1268;AA=A|||;VT=SNP
6	33151788	rs116015488	T	C	100	PASS	AC=529;AF=0.105631;AN=5008;NS=2504;DP=20663;EAS_AF=0.0437;AMR_AF=0.2637;AFR_AF=0.0325;EUR_AF=0.1551;SAS_AF=0.1053;AA=T|||;VT=SNP
6	33151880	rs41317102	C	A	100	PASS	AC=470;AF=0.0938498;AN=5008;NS=2504;DP=19582;EAS_AF=0;AMR_AF=0.0331;AFR_AF=0.3086;EUR_AF=0.0388;SAS_AF=0;AA=C|||;VT=SNP
6	33152348	rs115052745	G	T	100	PASS	AC=527;AF=0.105232;AN=5008;NS=2504;DP=19336;EAS_AF=0.0437;AMR_AF=0.2637;AFR_AF=0.0325;EUR_AF=0.1551;SAS_AF=0.1033;AA=G|||;VT=SNP
6	33152387	rs114128868	A	G	100	PASS	AC=527;AF=0.105232;AN=5008;NS=2504;DP=19464;EAS_AF=0.0437;AMR_AF=0.2637;AFR_AF=0.0325;EUR_AF=0.1551;SAS_AF=0.1033;AA=A|||;VT=SNP
6	33152431	rs114435161	G	A	100	PASS	AC=559;AF=0.111621;AN=5008;NS=2504;DP=21292;EAS_AF=0.0516;AMR_AF=0.2637;AFR_AF=0.0325;EUR_AF=0.1551;SAS_AF=0.1278;AA=A|||;VT=SNP
6	33152835	rs1799907	A	T	100	PASS	AC=1613;AF=0.322085;AN=5008;NS=2504;DP=18233;EAS_AF=0.2431;AMR_AF=0.2738;AFR_AF=0.3858;EUR_AF=0.2773;SAS_AF=0.3978;AA=A|||;VT=SNP;EX_TARGET
6	33152865	rs116165521	G	A	100	PASS	AC=559;AF=0.111621;AN=5008;NS=2504;DP=18410;EAS_AF=0.0516;AMR_AF=0.2637;AFR_AF=0.0325;EUR_AF=0.1551;SAS_AF=0.1278;AA=A|||;VT=SNP
6	33152966	rs115879584	A	C	100	PASS	AC=376;AF=0.0750799;AN=5008;NS=2504;DP=17697;EAS_AF=0.0308;AMR_AF=0.232;AFR_AF=0.0076;EUR_AF=0.1183;SAS_AF=0.0562;AA=A|||;VT=SNP
6	33153122	rs2744505	C	G	100	PASS	AC=514;AF=0.102636;AN=5008;NS=2504;DP=14777;EAS_AF=0.0992;AMR_AF=0.0735;AFR_AF=0.0098;EUR_AF=0.1441;SAS_AF=0.2096;AA=C|||;VT=SNP
6	33153350	rs139969885	A	G	100	PASS	AC=17;AF=0.00339457;AN=5008;NS=2504;DP=14637;EAS_AF=0;AMR_AF=0.0072;AFR_AF=0;EUR_AF=0.0119;SAS_AF=0;AA=A|||;VT=SNP
6	33153528	rs9277934	C	T	100	PASS	AC=1612;AF=0.321885;AN=5008;NS=2504;DP=13574;EAS_AF=0.2421;AMR_AF=0.2738;AFR_AF=0.3858;EUR_AF=0.2773;SAS_AF=0.3978;AA=C|||;VT=SNP;EX_TARGET
6	33153833	rs3129200	A	G	100	PASS	AC=557;AF=0.111222;AN=5008;NS=2504;DP=16284;EAS_AF=0.0992;AMR_AF=0.0778;AFR_AF=0.0333;EUR_AF=0.1431;SAS_AF=0.2198;AA=a|||;VT=SNP
6	33154049	rs12526336	G	A	100	PASS	AC=379;AF=0.0756789;AN=5008;NS=2504;DP=16233;EAS_AF=0.0308;AMR_AF=0.2363;AFR_AF=0.0076;EUR_AF=0.1183;SAS_AF=0.0562;AA=G|||;VT=SNP
6	33154656	rs2855459	G	A	100	PASS	AC=512;AF=0.102236;AN=5008;NS=2504;DP=18457;EAS_AF=0.0992;AMR_AF=0.0735;AFR_AF=0.0098;EUR_AF=0.1421;SAS_AF=0.2096;AA=G|||;VT=SNP
6	33154698	rs2855458	G	C	100	PASS	AC=118;AF=0.0235623;AN=5008;NS=2504;DP=19771;EAS_AF=0.0258;AMR_AF=0.0086;AFR_AF=0;EUR_AF=0.0099;SAS_AF=0.0777;AA=G|||;VT=SNP
6	33155530	rs72881290	A	G	100	PASS	AC=81;AF=0.0161741;AN=5008;NS=2504;DP=16157;EAS_AF=0.0069;AMR_AF=0.0086;AFR_AF=0.0061;EUR_AF=0.0229;SAS_AF=0.0378;AA=A|||;VT=SNP
6	33155602	rs2744539	C	T	100	PASS	AC=520;AF=0.103834;AN=5008;NS=2504;DP=10241;EAS_AF=0.0992;AMR_AF=0.0735;AFR_AF=0.0113;EUR_AF=0.1431;SAS_AF=0.2147;AA=C|||;VT=SNP
6	33157301	rs56297647	T	A	100	PASS	AC=79;AF=0.0157748;AN=5008;NS=2504;DP=20128;EAS_AF=0.006;AMR_AF=0.0072;AFR_AF=0.0061;EUR_AF=0.0229;SAS_AF=0.0378;AA=T|||;VT=SNP
6	33158018	rs2855433	G	T	100	PASS	AC=4167;AF=0.832069;AN=5008;NS=2504;DP=12770;EAS_AF=0.9415;AMR_AF=0.7579;AFR_AF=0.8828;EUR_AF=0.6819;SAS_AF=0.8579;AA=G|||;VT=SNP
6	33158020	rs114894582	C	T	100	PASS	AC=380;AF=0.0758786;AN=5008;NS=2504;DP=12935;EAS_AF=0.0317;AMR_AF=0.2363;AFR_AF=0.0076;EUR_AF=0.1183;SAS_AF=0.0562;AA=C|||;VT=SNP
6	33158189	rs2855429	A	C	100	PASS	AC=4351;AF=0.86881;AN=5008;NS=2504;DP=13313;EAS_AF=0.9623;AMR_AF=0.7867;AFR_AF=0.9092;EUR_AF=0.7187;SAS_AF=0.9305;AA=C|||;VT=SNP
6	33158898	rs2269346	C	T	100	PASS	AC=872;AF=0.174121;AN=5008;NS=2504;DP=18103;EAS_AF=0.4911;AMR_AF=0.0793;AFR_AF=0.0946;EUR_AF=0.0954;SAS_AF=0.1033;AA=C|||;VT=SNP
6	33158912	rs41317106	G	A	100	PASS	AC=490;AF=0.0978435;AN=5008;NS=2504;DP=18000;EAS_AF=0;AMR_AF=0.0346;AFR_AF=0.323;EUR_AF=0.0388;SAS_AF=0;AA=G|||;VT=SNP
6	33159664	rs9469378	T	C	100	PASS	AC=183;AF=0.0365415;AN=5008;NS=2504;DP=20622;EAS_AF=0.0208;AMR_AF=0.0288;AFR_AF=0.0257;EUR_AF=0.0368;SAS_AF=0.0726;AA=C|||;VT=SNP
6	33160217	rs144092339	C	T	100	PASS	AC=69;AF=0.013778;AN=5008;NS=2504;DP=7798;EAS_AF=0.0129;AMR_AF=0.0072;AFR_AF=0;EUR_AF=0.0477;SAS_AF=0.0031;AA=C|||;VT=SNP
6	33160425	rs9277935	G	T	100	PASS	AC=1656;AF=0.330671;AN=5008;NS=2504;DP=10409;EAS_AF=0.5903;AMR_AF=0.1787;AFR_AF=0.2859;EUR_AF=0.2416;SAS_AF=0.3231;AA=G|||;VT=SNP
6	33160740	rs115667273	G	A	100	PASS	AC=133;AF=0.0265575;AN=5008;NS=2504;DP=11380;EAS_AF=0.0129;AMR_AF=0.0274;AFR_AF=0.0129;EUR_AF=0.0368;SAS_AF=0.0481;AA=G|||;VT=SNP
6	33160906	rs11969547	G	T	100	PASS	AC=488;AF=0.0974441;AN=5008;NS=2504;DP=9955;EAS_AF=0;AMR_AF=0.0346;AFR_AF=0.3215;EUR_AF=0.0388;SAS_AF=0;AA=G|||;VT=SNP
6	33161262	rs1546877	C	T	100	PASS	AC=4168;AF=0.832268;AN=5008;NS=2504;DP=3966;EAS_AF=0.9415;AMR_AF=0.7579;AFR_AF=0.8835;EUR_AF=0.6819;SAS_AF=0.8579;AA=C|||;VT=SNP
6	33161348	rs13437061	T	C	100	PASS	AC=151;AF=0.0301518;AN=5008;NS=2504;DP=9624;EAS_AF=0.0129;AMR_AF=0.0288;AFR_AF=0.0257;EUR_AF=0.0368;SAS_AF=0.0481;AA=T|||;VT=SNP
6	33161661	rs1050673	A	G	100	PASS	AC=4349;AF=0.868411;AN=5008;NS=2504;DP=13547;EAS_AF=0.9613;AMR_AF=0.7867;AFR_AF=0.9077;EUR_AF=0.7197;SAS_AF=0.9305;AA=G|||;VT=SNP
6	33161690	rs55678527	A	T	100	PASS	AC=133;AF=0.0265575;AN=5008;NS=2504;DP=14107;EAS_AF=0.0129;AMR_AF=0.0274;AFR_AF=0.0129;EUR_AF=0.0368;SAS_AF=0.0481;AA=A|||;VT=SNP
6	33162082	rs2072915	T	A	100	PASS	AC=1612;AF=0.321885;AN=5008;NS=2504;DP=17582;EAS_AF=0.2431;AMR_AF=0.2723;AFR_AF=0.3858;EUR_AF=0.2773;SAS_AF=0.3978;AA=T|||;VT=SNP
6	33162215	rs2744537	A	C	100	PASS	AC=4351;AF=0.86881;AN=5008;NS=2504;DP=20010;EAS_AF=0.9623;AMR_AF=0.7867;AFR_AF=0.9092;EUR_AF=0.7187;SAS_AF=0.9305;AA=C|||;VT=SNP
6	33162228	rs5030979	A	T	100	PASS	AC=380;AF=0.0758786;AN=5008;NS=2504;DP=20245;EAS_AF=0.0308;AMR_AF=0.2378;AFR_AF=0.0076;EUR_AF=0.1183;SAS_AF=0.0562;AA=A|||;VT=SNP
6	33163451	rs6531	G	A	100	PASS	AC=4298;AF=0.858227;AN=5008;NS=2504;DP=21420;EAS_AF=0.9544;AMR_AF=0.7853;AFR_AF=0.8941;EUR_AF=0.7187;SAS_AF=0.9059;AA=G|||;VT=SNP;EX_TARGET
6	33164690	rs17215168	T	A	100	PASS	AC=1106;AF=0.220847;AN=5008;NS=2504;DP=16167;EAS_AF=0.5367;AMR_AF=0.1023;AFR_AF=0.2148;EUR_AF=0.0954;SAS_AF=0.1166;AA=T|||;VT=SNP
6	33164735	rs3117040	C	A	100	PASS	AC=4347;AF=0.868011;AN=5008;NS=2504;DP=18861;EAS_AF=0.9623;AMR_AF=0.7839;AFR_AF=0.9077;EUR_AF=0.7187;SAS_AF=0.9305;AA=A|||;VT=SNP
6	33165780	rs17847933	G	C	100	PASS	AC=406;AF=0.0810703;AN=5008;NS=2504;DP=19638;EAS_AF=0.0427;AMR_AF=0.0692;AFR_AF=0.115;EUR_AF=0.0596;SAS_AF=0.1053;AA=C|||;VT=SNP
6	33166034	rs2076310	A	G	100	PASS	AC=1886;AF=0.376597;AN=5008;NS=2504;DP=18799;EAS_AF=0.6042;AMR_AF=0.2176;AFR_AF=0.3933;EUR_AF=0.2714;SAS_AF=0.3405;AA=A|||;VT=SNP;EX_TARGET
6	33166547	rs9469379	C	T	100	PASS	AC=151;AF=0.0301518;AN=5008;NS=2504;DP=17914;EAS_AF=0.0129;AMR_AF=0.0288;AFR_AF=0.0257;EUR_AF=0.0368;SAS_AF=0.0481;AA=C|||;VT=SNP
6	33167969	rs148140531	C	T	100	PASS	AC=180;AF=0.0359425;AN=5008;NS=2504;DP=10652;EAS_AF=0.0188;AMR_AF=0.0288;AFR_AF=0.0257;EUR_AF=0.0368;SAS_AF=0.0716;AA=T|||;VT=SNP;EX_TARGET
6	33169182	rs76929655	T	C	100	PASS	AC=8;AF=0.00159744;AN=5008;NS=2504;DP=20900;EAS_AF=0;AMR_AF=0.0043;AFR_AF=0;EUR_AF=0.005;SAS_AF=0;AA=T|||;VT=SNP;EX_TARGET
6	33169392	rs35690712	G	C	100	PASS	AC=133;AF=0.0265575;AN=5008;NS=2504;DP=22586;EAS_AF=0.0129;AMR_AF=0.0274;AFR_AF=0.0129;EUR_AF=0.0368;SAS_AF=0.0481;AA=G|||;VT=SNP;EX_TARGET
6	33169839	rs41266701	C	A	100	PASS	AC=180;AF=0.0359425;AN=5008;NS=2504;DP=21566;EAS_AF=0.0149;AMR_AF=0.0418;AFR_AF=0.0015;EUR_AF=0.0994;SAS_AF=0.0348;AA=C|||;VT=SNP;EX_TARGET
6	33169895	rs1547387	C	G	100	PASS	AC=428;AF=0.0854633;AN=5008;NS=2504;DP=20191;EAS_AF=0.0486;AMR_AF=0.0533;AFR_AF=0.0287;EUR_AF=0.1044;SAS_AF=0.2035;AA=C|||;VT=SNP;EX_TARGET
6	33172306	rs114699053	G	T	100	PASS	AC=376;AF=0.0750799;AN=5008;NS=2504;DP=12536;EAS_AF=0.0308;AMR_AF=0.232;AFR_AF=0.0076;EUR_AF=0.1183;SAS_AF=0.0562;AA=G|||;VT=SNP
6	33172442	rs150495100	C	T	100	PASS	AC=151;AF=0.0301518;AN=5008;NS=2504;DP=14337;EAS_AF=0.0129;AMR_AF=0.0288;AFR_AF=0.0257;EUR_AF=0.0368;SAS_AF=0.0481;AA=C|||;VT=SNP;EX_TARGET
6	33172636	rs45621635	T	C	100	PASS	AC=181;AF=0.0361422;AN=5008;NS=2504;DP=14492;EAS_AF=0.0198;AMR_AF=0.0288;AFR_AF=0.0257;EUR_AF=0.0368;SAS_AF=0.0716;AA=C|||;VT=SNP
6	33172905	rs365339	T	C	100	PASS	AC=4399;AF=0.878395;AN=5008;NS=2504;DP=18151;EAS_AF=0.9772;AMR_AF=0.7983;AFR_AF=0.9175;EUR_AF=0.7286;SAS_AF=0.9346;AA=C|||;VT=SNP;EX_TARGET
6	33172932	rs110662	G	A	100	PASS	AC=4267;AF=0.852037;AN=5008;NS=2504;DP=18176;EAS_AF=0.9137;AMR_AF=0.7882;AFR_AF=0.9168;EUR_AF=0.7276;SAS_AF=0.8742;AA=A|||;VT=SNP
6	33173377	rs116067382	G	A	100	PASS	AC=133;AF=0.0265575;AN=5008;NS=2504;DP=20588;EAS_AF=0.0129;AMR_AF=0.0274;AFR_AF=0.0129;EUR_AF=0.0368;SAS_AF=0.0481;AA=G|||;VT=SNP
6	33173842	rs439205	G	A	100	PASS	AC=1866;AF=0.372604;AN=5008;NS=2504;DP=20788;EAS_AF=0.6042;AMR_AF=0.2176;AFR_AF=0.3775;EUR_AF=0.2714;SAS_AF=0.3415;AA=G|||;VT=SNP;EX_TARGET
6	33173998	rs383711	G	A	100	PASS	AC=877;AF=0.17512;AN=5008;NS=2504;DP=17576;EAS_AF=0.4921;AMR_AF=0.0793;AFR_AF=0.0961;EUR_AF=0.0974;SAS_AF=0.1033;AA=G|||;VT=SNP
6	33174783	rs421446	A	G	100	PASS	AC=2027;AF=0.404752;AN=5008;NS=2504;DP=13232;EAS_AF=0.6171;AMR_AF=0.2478;AFR_AF=0.4092;EUR_AF=0.3082;SAS_AF=0.3906;AA=G|||;VT=SNP
6	33175575	rs107822	C	T	100	PASS	AC=1883;AF=0.375998;AN=5008;NS=2504;DP=12736;EAS_AF=0.6042;AMR_AF=0.2176;AFR_AF=0.3918;EUR_AF=0.2704;SAS_AF=0.3405;AA=C|||;VT=SNP
6	33175824	rs213210	A	G	100	PASS	AC=876;AF=0.17492;AN=5008;NS=2504;DP=15895;EAS_AF=0.4921;AMR_AF=0.0793;AFR_AF=0.0953;EUR_AF=0.0974;SAS_AF=0.1033;AA=A|||;VT=SNP
6	33176192	rs9469381	T	G	100	PASS	AC=151;AF=0.0301518;AN=5008;NS=2504;DP=9756;EAS_AF=0.0129;AMR_AF=0.0288;AFR_AF=0.0257;EUR_AF=0.0368;SAS_AF=0.0481;AA=T|||;VT=SNP
6	33176937	rs115201624	T	C	100	PASS	AC=151;AF=0.0301518;AN=5008;NS=2504;DP=18743;EAS_AF=0.0129;AMR_AF=0.0288;AFR_AF=0.0257;EUR_AF=0.0368;SAS_AF=0.0481;AA=T|||;VT=SNP
6	33176958	rs213209	C	T	100	PASS	AC=2033;AF=0.40595;AN=5008;NS=2504;DP=18491;EAS_AF=0.6171;AMR_AF=0.2464;AFR_AF=0.4168;EUR_AF=0.3072;SAS_AF=0.3885;AA=T|||;VT=SNP
6	33177782	rs61736933	C	T	100	PASS	AC=30;AF=0.00599042;AN=5008;NS=2504;DP=21397;EAS_AF=0;AMR_AF=0.0101;AFR_AF=0.0015;EUR_AF=0.0169;SAS_AF=0.0041;AA=C|||;VT=SNP;EX_TARGET
6	33178010	rs213208	G	T	100	PASS	AC=1891;AF=0.377596;AN=5008;NS=2504;DP=22457;EAS_AF=0.6052;AMR_AF=0.2176;AFR_AF=0.3926;EUR_AF=0.2704;SAS_AF=0.3466;AA=G|||;VT=SNP
6	33179376	rs9469382	T	G	100	PASS	AC=157;AF=0.0313498;AN=5008;NS=2504;DP=13065;EAS_AF=0.0129;AMR_AF=0.0288;AFR_AF=0.0303;EUR_AF=0.0368;SAS_AF=0.0481;AA=T|||;VT=SNP
6	33179689	rs2854028	C	T	100	PASS	AC=876;AF=0.17492;AN=5008;NS=2504;DP=11671;EAS_AF=0.1488;AMR_AF=0.2219;AFR_AF=0.0272;EUR_AF=0.2147;SAS_AF=0.3272;AA=C|||;VT=SNP;EX_TARGET
6	33179848	rs74564669	A	G	100	PASS	AC=185;AF=0.0369409;AN=5008;NS=2504;DP=15977;EAS_AF=0.0129;AMR_AF=0.0331;AFR_AF=0.0794;EUR_AF=0.0258;SAS_AF=0.0184;AA=A|||;VT=SNP
6	33180045	rs2854027	T	C	100	PASS	AC=741;AF=0.147963;AN=5008;NS=2504;DP=18034;EAS_AF=0.1359;AMR_AF=0.2248;AFR_AF=0.0265;EUR_AF=0.175;SAS_AF=0.2423;AA=T|||;VT=SNP
6	33180209	rs1047194	A	C	100	PASS	AC=427;AF=0.0852636;AN=5008;NS=2504;DP=15564;EAS_AF=0.0129;AMR_AF=0.049;AFR_AF=0.2519;EUR_AF=0.0298;SAS_AF=0.0174;AA=A|||;VT=SNP
6	33180655	rs73741546	T	C	100	PASS	AC=224;AF=0.0447284;AN=5008;NS=2504;DP=17764;EAS_AF=0.0149;AMR_AF=0.0418;AFR_AF=0.0961;EUR_AF=0.0298;SAS_AF=0.0235;AA=T|||;VT=SNP
6	33181321	rs114652844	T	C	100	PASS	AC=426;AF=0.0850639;AN=5008;NS=2504;DP=15667;EAS_AF=0.0407;AMR_AF=0.245;AFR_AF=0.0083;EUR_AF=0.1163;SAS_AF=0.089;AA=T|||;VT=SNP
6	33181884	rs143739597	C	G	100	PASS	AC=138;AF=0.0275559;AN=5008;NS=2504;DP=15820;EAS_AF=0.0129;AMR_AF=0.0274;AFR_AF=0.0174;EUR_AF=0.0368;SAS_AF=0.047;AA=C|||;VT=SNP
6	33181997	rs213214	T	C	100	PASS	AC=4260;AF=0.850639;AN=5008;NS=2504;DP=14785;EAS_AF=0.9643;AMR_AF=0.781;AFR_AF=0.8971;EUR_AF=0.6968;SAS_AF=0.8783;AA=C|||;VT=SNP
6	33182870	rs1567464	G	A	100	PASS	AC=421;AF=0.0840655;AN=5008;NS=2504;DP=17656;EAS_AF=0.0387;AMR_AF=0.2435;AFR_AF=0.0083;EUR_AF=0.1163;SAS_AF=0.0869;AA=G|||;VT=SNP
6	33182895	rs1704996	A	C	100	PASS	AC=42;AF=0.00838658;AN=5008;NS=2504;DP=18127;EAS_AF=0.001;AMR_AF=0.0101;AFR_AF=0.0015;EUR_AF=0.0278;SAS_AF=0.0041;AA=A|||;VT=SNP
6	33183201	rs17221576	G	A	100	PASS	AC=242;AF=0.0483227;AN=5008;NS=2504;DP=19573;EAS_AF=0.0139;AMR_AF=0.0403;AFR_AF=0.1165;EUR_AF=0.0278;SAS_AF=0.0184;AA=G|||;VT=SNP
6	33183248	rs9277936	T	A	100	PASS	AC=1083;AF=0.216254;AN=5008;NS=2504;DP=19719;EAS_AF=0.2421;AMR_AF=0.2334;AFR_AF=0.0469;EUR_AF=0.2356;SAS_AF=0.3865;AA=T|||;VT=SNP
6	33183291	rs17221583	C	T	100	PASS	AC=422;AF=0.0842652;AN=5008;NS=2504;DP=20553;EAS_AF=0.0387;AMR_AF=0.2435;AFR_AF=0.0083;EUR_AF=0.1163;SAS_AF=0.0879;AA=C|||;VT=SNP
6	33183366	rs114306681	C	T	100	PASS	AC=28;AF=0.00559105;AN=5008;NS=2504;DP=19298;EAS_AF=0;AMR_AF=0.0086;AFR_AF=0;EUR_AF=0.0179;SAS_AF=0.0041;AA=C|||;VT=SNP
6	33183730	rs213213	T	C	100	PASS	AC=4115;AF=0.821685;AN=5008;NS=2504;DP=18923;EAS_AF=0.9067;AMR_AF=0.7666;AFR_AF=0.851;EUR_AF=0.6938;SAS_AF=0.865;AA=C|||;VT=SNP
6	33183763	rs16868958	G	A	100	PASS	AC=138;AF=0.0275559;AN=5008;NS=2504;DP=18827;EAS_AF=0.0129;AMR_AF=0.0274;AFR_AF=0.0174;EUR_AF=0.0368;SAS_AF=0.047;AA=G|||;VT=SNP
6	33184181	rs116046217	C	T	100	PASS	AC=423;AF=0.0844649;AN=5008;NS=2504;DP=18231;EAS_AF=0.0387;AMR_AF=0.2435;AFR_AF=0.0083;EUR_AF=0.1173;SAS_AF=0.0879;AA=C|||;VT=SNP
6	33184894	rs9277937	T	C	100	PASS	AC=432;AF=0.086262;AN=5008;NS=2504;DP=18381;EAS_AF=0.0516;AMR_AF=0.0519;AFR_AF=0.0303;EUR_AF=0.0994;SAS_AF=0.2086;AA=T|||;VT=SNP
6	33185578	rs1977090	C	T	100	PASS	AC=422;AF=0.0842652;AN=5008;NS=2504;DP=20440;EAS_AF=0.0387;AMR_AF=0.2435;AFR_AF=0.0083;EUR_AF=0.1163;SAS_AF=0.0879;AA=C|||;VT=SNP
6	33185637	rs12202111	G	A	100	PASS	AC=41;AF=0.0081869;AN=5008;NS=2504;DP=21335;EAS_AF=0;AMR_AF=0.013;AFR_AF=0.0023;EUR_AF=0.0239;SAS_AF=0.0051;AA=G|||;VT=SNP
6	33185918	rs213212	C	A	100	PASS	AC=4343;AF=0.867212;AN=5008;NS=2504;DP=20768;EAS_AF=0.9782;AMR_AF=0.7925;AFR_AF=0.8775;EUR_AF=0.7296;SAS_AF=0.9335;AA=A|||;VT=SNP
6	33187355	rs213211	C	T	100	PASS	AC=1827;AF=0.364816;AN=5008;NS=2504;DP=13216;EAS_AF=0.6042;AMR_AF=0.2161;AFR_AF=0.3011;EUR_AF=0.2913;SAS_AF=0.3855;AA=C|||;VT=SNP
6	33187688	rs1704995	T	C	100	PASS	AC=648;AF=0.129393;AN=5008;NS=2504;DP=19034;EAS_AF=0.1944;AMR_AF=0.1801;AFR_AF=0.0083;EUR_AF=0.1392;SAS_AF=0.18;AA=T|||;VT=SNP
6	33188223	rs28892580	G	T	100	PASS	AC=93;AF=0.0185703;AN=5008;NS=2504;DP=17829;EAS_AF=0;AMR_AF=0.0447;AFR_AF=0.0038;EUR_AF=0.0537;SAS_AF=0.0031;AA=G|||;VT=SNP
6	33188329	rs150614888	A	G	100	PASS	AC=89;AF=0.0177716;AN=5008;NS=2504;DP=16026;EAS_AF=0.0089;AMR_AF=0.0245;AFR_AF=0.0008;EUR_AF=0.0318;SAS_AF=0.0307;AA=A|||;VT=SNP
6	33188495	rs6914404	G	A	100	PASS	AC=1131;AF=0.225839;AN=5008;NS=2504;DP=11013;EAS_AF=0.497;AMR_AF=0.1052;AFR_AF=0.2496;EUR_AF=0.1123;SAS_AF=0.1166;AA=G|||;VT=SNP
6	33189873	rs9277939	C	A	100	PASS	AC=428;AF=0.0854633;AN=5008;NS=2504;DP=17673;EAS_AF=0.0506;AMR_AF=0.0519;AFR_AF=0.0303;EUR_AF=0.0974;SAS_AF=0.2076;AA=C|||;VT=SNP
6	33191495	rs62405743	T	C	100	PASS	AC=422;AF=0.0842652;AN=5008;NS=2504;DP=17494;EAS_AF=0.0387;AMR_AF=0.2406;AFR_AF=0.0083;EUR_AF=0.1183;SAS_AF=0.0879;AA=T|||;VT=SNP
6	33191784	rs437119	T	C	100	PASS	AC=1813;AF=0.362021;AN=5008;NS=2504;DP=15512;EAS_AF=0.6062;AMR_AF=0.219;AFR_AF=0.2829;EUR_AF=0.3022;SAS_AF=0.3804;AA=C|||;VT=SNP
6	33192413	rs146306986	C	T	100	PASS	AC=33;AF=0.00658946;AN=5008;NS=2504;DP=15917;EAS_AF=0.003;AMR_AF=0.0058;AFR_AF=0.0023;EUR_AF=0.0169;SAS_AF=0.0061;AA=C|||;VT=SNP
6	33192636	rs58051745	T	C	100	PASS	AC=241;AF=0.048123;AN=5008;NS=2504;DP=21041;EAS_AF=0.0119;AMR_AF=0.0403;AFR_AF=0.1172;EUR_AF=0.0278;SAS_AF=0.0184;AA=T|||;VT=SNP
6	33192662	rs386084	G	A	100	PASS	AC=1931;AF=0.385583;AN=5008;NS=2504;DP=21414;EAS_AF=0.6042;AMR_AF=0.2334;AFR_AF=0.3941;EUR_AF=0.2932;SAS_AF=0.3517;AA=A|||;VT=SNP
6	33192867	rs439121	A	C	100	PASS	AC=1791;AF=0.357628;AN=5008;NS=2504;DP=18153;EAS_AF=0.6052;AMR_AF=0.2089;AFR_AF=0.2814;EUR_AF=0.2922;SAS_AF=0.3783;AA=A|||;VT=SNP
6	33192915	rs1705001	G	A	100	PASS	AC=1069;AF=0.213458;AN=5008;NS=2504;DP=19604;EAS_AF=0.244;AMR_AF=0.2262;AFR_AF=0.0492;EUR_AF=0.2237;SAS_AF=0.3845;AA=G|||;VT=SNP
6	33193638	rs116156214	C	T	100	PASS	AC=176;AF=0.0351438;AN=5008;NS=2504;DP=12915;EAS_AF=0.0119;AMR_AF=0.0317;AFR_AF=0.0741;EUR_AF=0.0249;SAS_AF=0.0194;AA=C|||;VT=SNP
6	33193701	rs487652	G	C	100	PASS	AC=4289;AF=0.85643;AN=5008;NS=2504;DP=12973;EAS_AF=0.9782;AMR_AF=0.7896;AFR_AF=0.8464;EUR_AF=0.7276;SAS_AF=0.9243;AA=C|||;VT=SNP
6	33194477	rs411919	G	A	100	PASS	AC=1791;AF=0.357628;AN=5008;NS=2504;DP=15337;EAS_AF=0.6071;AMR_AF=0.2176;AFR_AF=0.2632;EUR_AF=0.3012;SAS_AF=0.3855;AA=G|||;VT=SNP
6	33194717	rs9277946	C	T	100	PASS	AC=504;AF=0.100639;AN=5008;NS=2504;DP=19999;EAS_AF=0.0923;AMR_AF=0.0749;AFR_AF=0.0068;EUR_AF=0.1402;SAS_AF=0.2137;AA=C|||;VT=SNP
6	33195154	rs7759943	A	G	100	PASS	AC=4250;AF=0.848642;AN=5008;NS=2504;DP=18448;EAS_AF=0.9206;AMR_AF=0.7911;AFR_AF=0.8707;EUR_AF=0.7356;SAS_AF=0.9018;AA=G|||;VT=SNP
6	33195383	rs34038921	G	C	100	PASS	AC=409;AF=0.0816693;AN=5008;NS=2504;DP=17339;EAS_AF=0;AMR_AF=0.0303;AFR_AF=0.264;EUR_AF=0.0388;SAS_AF=0;AA=G|||;VT=SNP
6	33195604	rs213194	A	G	100	PASS	AC=4251;AF=0.848842;AN=5008;NS=2504;DP=15656;EAS_AF=0.9206;AMR_AF=0.7896;AFR_AF=0.8714;EUR_AF=0.7346;SAS_AF=0.9039;AA=G|||;VT=SNP
6	33196005	rs213195	G	A	100	PASS	AC=4310;AF=0.860623;AN=5008;NS=2504;DP=19976;EAS_AF=0.9782;AMR_AF=0.7896;AFR_AF=0.857;EUR_AF=0.7346;SAS_AF=0.9243;AA=A|||;VT=SNP
6	33196122	rs111787211	C	T	100	PASS	AC=53;AF=0.0105831;AN=5008;NS=2504;DP=20699;EAS_AF=0.005;AMR_AF=0.0072;AFR_AF=0.0015;EUR_AF=0.0249;SAS_AF=0.0164;AA=C|||;VT=SNP
6	33196397	rs34859217	C	A	100	PASS	AC=409;AF=0.0816693;AN=5008;NS=2504;DP=19489;EAS_AF=0;AMR_AF=0.0303;AFR_AF=0.264;EUR_AF=0.0388;SAS_AF=0;AA=C|||;VT=SNP
6	33196570	rs34434446	G	A	100	PASS	AC=410;AF=0.081869;AN=5008;NS=2504;DP=16252;EAS_AF=0.001;AMR_AF=0.0303;AFR_AF=0.264;EUR_AF=0.0388;SAS_AF=0;AA=g|||;VT=SNP
6	33197544	rs213196	C	T	100	PASS	AC=962;AF=0.192093;AN=5008;NS=2504;DP=13970;EAS_AF=0.5089;AMR_AF=0.0994;AFR_AF=0.1006;EUR_AF=0.1203;SAS_AF=0.1288;AA=C|||;VT=SNP
6	33197571	rs9277947	C	T	100	PASS	AC=481;AF=0.0960463;AN=5008;NS=2504;DP=13856;EAS_AF=0.0625;AMR_AF=0.0562;AFR_AF=0.0575;EUR_AF=0.0984;SAS_AF=0.2086;AA=C|||;VT=SNP
6	33197589	rs213197	A	G	100	PASS	AC=1743;AF=0.348043;AN=5008;NS=2504;DP=14379;EAS_AF=0.6052;AMR_AF=0.2046;AFR_AF=0.2761;EUR_AF=0.2763;SAS_AF=0.3558;AA=A|||;VT=SNP
6	33198207	rs12665857	C	T	100	PASS	AC=18;AF=0.00359425;AN=5008;NS=2504;DP=14079;EAS_AF=0.001;AMR_AF=0.0058;AFR_AF=0;EUR_AF=0.0109;SAS_AF=0.002;AA=C|||;VT=SNP
6	33198260	rs9277949	G	A	100	PASS	AC=657;AF=0.13119;AN=5008;NS=2504;DP=13177;EAS_AF=0.0823;AMR_AF=0.1153;AFR_AF=0.1051;EUR_AF=0.1918;SAS_AF=0.1656;AA=G|||;VT=SNP
6	33198280	rs1912507	A	G	100	PASS	AC=427;AF=0.0852636;AN=5008;NS=2504;DP=12683;EAS_AF=0.1468;AMR_AF=0.0476;AFR_AF=0.0756;EUR_AF=0.0567;SAS_AF=0.091;AA=A|||;VT=SNP
6	33198322	rs62405744	G	A	100	PASS	AC=67;AF=0.0133786;AN=5008;NS=2504;DP=13165;EAS_AF=0.001;AMR_AF=0.0173;AFR_AF=0;EUR_AF=0.0268;SAS_AF=0.0276;AA=G|||;VT=SNP
6	33198592	rs115645481	T	C	100	PASS	AC=145;AF=0.0289537;AN=5008;NS=2504;DP=19888;EAS_AF=0.006;AMR_AF=0.0317;AFR_AF=0.0356;EUR_AF=0.0447;SAS_AF=0.0256;AA=T|||;VT=SNP
6	33198771	rs213198	A	G	100	PASS	AC=4836;AF=0.965655;AN=5008;NS=2504;DP=18172;EAS_AF=0.997;AMR_AF=0.9265;AFR_AF=0.9955;EUR_AF=0.8976;SAS_AF=0.9908;AA=G|||;VT=SNP
6	33198969	rs66944316	C	T	100	PASS	AC=103;AF=0.0205671;AN=5008;NS=2504;DP=21030;EAS_AF=0.001;AMR_AF=0.049;AFR_AF=0.0045;EUR_AF=0.0586;SAS_AF=0.0031;AA=C|||;VT=SNP
6	33200651	rs141852945	T	C	100	PASS	AC=19;AF=0.00379393;AN=5008;NS=2504;DP=11884;EAS_AF=0.002;AMR_AF=0.0058;AFR_AF=0;EUR_AF=0.006;SAS_AF=0.0072;AA=T|||;VT=SNP
6	33200879	rs150198359	C	T	100	PASS	AC=28;AF=0.00559105;AN=5008;NS=2504;DP=16450;EAS_AF=0.006;AMR_AF=0.0086;AFR_AF=0.0008;EUR_AF=0.0139;SAS_AF=0.001;AA=c|||;VT=SNP
6	33200889	rs115806028	G	C	100	PASS	AC=32;AF=0.00638978;AN=5008;NS=2504;DP=16749;EAS_AF=0;AMR_AF=0.0029;AFR_AF=0;EUR_AF=0.0288;SAS_AF=0.001;AA=G|||;VT=SNP
6	33201598	rs114011513	G	A	100	PASS	AC=125;AF=0.0249601;AN=5008;NS=2504;DP=11874;EAS_AF=0.0089;AMR_AF=0.0288;AFR_AF=0.0151;EUR_AF=0.0427;SAS_AF=0.0337;AA=G|||;VT=SNP
6	33202264	rs11753621	G	A	100	PASS	AC=22;AF=0.00439297;AN=5008;NS=2504;DP=19449;EAS_AF=0;AMR_AF=0.0086;AFR_AF=0.0008;EUR_AF=0.0139;SAS_AF=0.001;AA=G|||;VT=SNP
6	33202627	rs114886963	G	A	100	PASS	AC=125;AF=0.0249601;AN=5008;NS=2504;DP=21354;EAS_AF=0.0089;AMR_AF=0.0288;AFR_AF=0.0159;EUR_AF=0.0427;SAS_AF=0.0327;AA=G|||;VT=SNP
6	33202640	rs213220	C	T	100	PASS	AC=3228;AF=0.644569;AN=5008;NS=2504;DP=21415;EAS_AF=0.7679;AMR_AF=0.5461;AFR_AF=0.677;EUR_AF=0.5497;SAS_AF=0.6411;AA=T|||;VT=SNP
6	33203338	rs213221	A	G	100	PASS	AC=2621;AF=0.523363;AN=5008;NS=2504;DP=16396;EAS_AF=0.7063;AMR_AF=0.5058;AFR_AF=0.3086;EUR_AF=0.5408;SAS_AF=0.6196;AA=G|||;VT=SNP
6	33203408	rs115699620	C	T	100	PASS	AC=125;AF=0.0249601;AN=5008;NS=2504;DP=17728;EAS_AF=0.0089;AMR_AF=0.0288;AFR_AF=0.0159;EUR_AF=0.0427;SAS_AF=0.0327;AA=C|||;VT=SNP
6	33203688	rs213222	G	A	100	PASS	AC=3361;AF=0.671126;AN=5008;NS=2504;DP=15201;EAS_AF=0.7679;AMR_AF=0.5519;AFR_AF=0.7731;EUR_AF=0.5507;SAS_AF=0.6421;AA=A|||;VT=SNP
6	33203908	rs1704997	A	G	100	PASS	AC=495;AF=0.0988419;AN=5008;NS=2504;DP=15767;EAS_AF=0.0873;AMR_AF=0.1023;AFR_AF=0.0106;EUR_AF=0.1233;SAS_AF=0.2025;AA=A|||;VT=SNP
6	33204087	rs146722661	A	G	100	PASS	AC=125;AF=0.0249601;AN=5008;NS=2504;DP=14024;EAS_AF=0.0089;AMR_AF=0.0288;AFR_AF=0.0159;EUR_AF=0.0427;SAS_AF=0.0327;AA=A|||;VT=SNP
6	33204274	rs9277952	G	A	100	PASS	AC=795;AF=0.158746;AN=5008;NS=2504;DP=18266;EAS_AF=0.3829;AMR_AF=0.0951;AFR_AF=0.0076;EUR_AF=0.1183;SAS_AF=0.2188;AA=G|||;VT=SNP
6	33204549	rs111900850	A	G	100	PASS	AC=55;AF=0.0109824;AN=5008;NS=2504;DP=19752;EAS_AF=0.0268;AMR_AF=0.0101;AFR_AF=0.0098;EUR_AF=0.006;SAS_AF=0.002;AA=A|||;VT=SNP
6	33204742	rs213223	G	C	100	PASS	AC=3167;AF=0.632388;AN=5008;NS=2504;DP=19302;EAS_AF=0.7629;AMR_AF=0.5389;AFR_AF=0.6422;EUR_AF=0.5467;SAS_AF=0.6391;AA=C|||;VT=SNP
6	33204861	rs1704998	C	A	100	PASS	AC=488;AF=0.0974441;AN=5008;NS=2504;DP=18306;EAS_AF=0.0873;AMR_AF=0.0994;AFR_AF=0.0106;EUR_AF=0.1183;SAS_AF=0.2025;AA=C|||;VT=SNP
6	33206212	rs213224	C	T	100	PASS	AC=1935;AF=0.386382;AN=5008;NS=2504;DP=16563;EAS_AF=0.6002;AMR_AF=0.3588;AFR_AF=0.2209;EUR_AF=0.3847;SAS_AF=0.411;AA=C|||;VT=SNP
6	33208748	rs213225	G	A	100	PASS	AC=2622;AF=0.523562;AN=5008;NS=2504;DP=14952;EAS_AF=0.7083;AMR_AF=0.5101;AFR_AF=0.3033;EUR_AF=0.5398;SAS_AF=0.6237;AA=A|||;VT=SNP
6	33209310	rs213226	A	G	100	PASS	AC=2686;AF=0.536342;AN=5008;NS=2504;DP=16750;EAS_AF=0.6974;AMR_AF=0.5173;AFR_AF=0.3533;EUR_AF=0.5477;SAS_AF=0.6196;AA=G|||;VT=SNP
6	33209573	rs1704999	A	G	100	PASS	AC=620;AF=0.123802;AN=5008;NS=2504;DP=15160;EAS_AF=0.0734;AMR_AF=0.1282;AFR_AF=0.062;EUR_AF=0.164;SAS_AF=0.2147;AA=G|||;VT=SNP
6	33209758	rs114704745	G	A	100	PASS	AC=15;AF=0.00299521;AN=5008;NS=2504;DP=20808;EAS_AF=0;AMR_AF=0.0014;AFR_AF=0.0008;EUR_AF=0.0109;SAS_AF=0.002;AA=G|||;VT=SNP
6	33211075	rs74459818	C	T	100	PASS	AC=215;AF=0.0429313;AN=5008;NS=2504;DP=18363;EAS_AF=0.0407;AMR_AF=0.0144;AFR_AF=0.1036;EUR_AF=0.0119;SAS_AF=0.0153;AA=C|||;VT=SNP
6	33211790	rs9277956	G	C	100	PASS	AC=612;AF=0.122204;AN=5008;NS=2504;DP=11875;EAS_AF=0.0883;AMR_AF=0.134;AFR_AF=0.053;EUR_AF=0.1531;SAS_AF=0.2106;AA=G|||;VT=SNP
6	33211836	rs113759298	C	T	100	PASS	AC=178;AF=0.0355431;AN=5008;NS=2504;DP=10171;EAS_AF=0.0149;AMR_AF=0.0144;AFR_AF=0.1036;EUR_AF=0.0119;SAS_AF=0.0041;AA=C|||;VT=SNP
6	33211847	rs192625350	C	T	100	PASS	AC=11;AF=0.00219649;AN=5008;NS=2504;DP=9799;EAS_AF=0.002;AMR_AF=0.0072;AFR_AF=0;EUR_AF=0.004;SAS_AF=0;AA=C|||;VT=SNP
6	33212446	rs9277958	G	A	100	PASS	AC=613;AF=0.122404;AN=5008;NS=2504;DP=9000;EAS_AF=0.0883;AMR_AF=0.134;AFR_AF=0.053;EUR_AF=0.1531;SAS_AF=0.2117;AA=G|||;VT=SNP
6	33213540	rs115703363	G	A	100	PASS	AC=35;AF=0.00698882;AN=5008;NS=2504;DP=17840;EAS_AF=0;AMR_AF=0.0058;AFR_AF=0.0008;EUR_AF=0.0229;SAS_AF=0.0072;AA=G|||;VT=SNP
6	33214062	rs116196901	C	A	100	PASS	AC=99;AF=0.0197684;AN=5008;NS=2504;DP=16757;EAS_AF=0.0188;AMR_AF=0.0245;AFR_AF=0.0197;EUR_AF=0.0298;SAS_AF=0.0072;AA=C|||;VT=SNP
6	33214857	rs10456419	G	C	100	PASS	AC=15;AF=0.00299521;AN=5008;NS=2504;DP=15652;EAS_AF=0;AMR_AF=0;AFR_AF=0;EUR_AF=0.0149;SAS_AF=0;AA=G|||;VT=SNP
6	33214862	rs576890	G	A	100	PASS	AC=1947;AF=0.388778;AN=5008;NS=2504;DP=15286;EAS_AF=0.5784;AMR_AF=0.3718;AFR_AF=0.2458;EUR_AF=0.3857;SAS_AF=0.4018;AA=G|||;VT=SNP
6	33215280	rs461512	G	T	100	PASS	AC=612;AF=0.122204;AN=5008;NS=2504;DP=10379;EAS_AF=0.0883;AMR_AF=0.134;AFR_AF=0.053;EUR_AF=0.1531;SAS_AF=0.2106;AA=G|||;VT=SNP
6	33215902	rs465666	G	A	100	PASS	AC=3060;AF=0.611022;AN=5008;NS=2504;DP=10875;EAS_AF=0.7113;AMR_AF=0.5259;AFR_AF=0.6089;EUR_AF=0.5507;SAS_AF=0.6329;AA=A|||;VT=SNP
6	33215904	rs457565	G	A	100	PASS	AC=1947;AF=0.388778;AN=5008;NS=2504;DP=10933;EAS_AF=0.5784;AMR_AF=0.3718;AFR_AF=0.2458;EUR_AF=0.3857;SAS_AF=0.4018;AA=G|||;VT=SNP
6	33216428	rs114209367	G	T	100	PASS	AC=35;AF=0.00698882;AN=5008;NS=2504;DP=16294;EAS_AF=0;AMR_AF=0.0058;AFR_AF=0.0008;EUR_AF=0.0229;SAS_AF=0.0072;AA=g|||;VT=SNP
6	33216989	rs105445	G	C	100	PASS	AC=482;AF=0.096246;AN=5008;NS=2504;DP=15467;EAS_AF=0.0704;AMR_AF=0.1052;AFR_AF=0.0113;EUR_AF=0.1233;SAS_AF=0.2035;AA=G|||;VT=SNP
6	33217001	rs1004001	A	G	100	PASS	AC=485;AF=0.096845;AN=5008;NS=2504;DP=15392;EAS_AF=0.0407;AMR_AF=0.0202;AFR_AF=0.3048;EUR_AF=0.0119;SAS_AF=0.0153;AA=A|||;VT=SNP
6	33218028	rs74966913	G	A	100	PASS	AC=215;AF=0.0429313;AN=5008;NS=2504;DP=21549;EAS_AF=0.0407;AMR_AF=0.0144;AFR_AF=0.1036;EUR_AF=0.0119;SAS_AF=0.0153;AA=G|||;VT=SNP
6	33218180	rs461338	T	C	100	PASS	AC=588;AF=0.117412;AN=5008;NS=2504;DP=20196;EAS_AF=0.0883;AMR_AF=0.134;AFR_AF=0.0356;EUR_AF=0.1531;SAS_AF=0.2096;AA=T|||;VT=SNP
6	33218589	rs41266709	C	T	100	PASS	AC=121;AF=0.0241613;AN=5008;NS=2504;DP=20035;EAS_AF=0.0089;AMR_AF=0.0288;AFR_AF=0.0144;EUR_AF=0.0408;SAS_AF=0.0327;AA=C|||;VT=SNP;EX_TARGET
6	33218868	rs107861	C	G	100	PASS	AC=612;AF=0.122204;AN=5008;NS=2504;DP=19585;EAS_AF=0.0883;AMR_AF=0.134;AFR_AF=0.053;EUR_AF=0.1531;SAS_AF=0.2106;AA=C|||;VT=SNP
6	33219142	rs213216	A	C	100	PASS	AC=1919;AF=0.383187;AN=5008;NS=2504;DP=20808;EAS_AF=0.6071;AMR_AF=0.3703;AFR_AF=0.2057;EUR_AF=0.3857;SAS_AF=0.3988;AA=-|||;VT=SNP
6	33219164	rs79507667	T	G	100	PASS	AC=215;AF=0.0429313;AN=5008;NS=2504;DP=21321;EAS_AF=0.0407;AMR_AF=0.0144;AFR_AF=0.1036;EUR_AF=0.0119;SAS_AF=0.0153;AA=T|||;VT=SNP
6	33219519	rs138562902	G	T	100	PASS	AC=49;AF=0.00978435;AN=5008;NS=2504;DP=21991;EAS_AF=0.0288;AMR_AF=0.0072;AFR_AF=0;EUR_AF=0.004;SAS_AF=0.0112;AA=G|||;VT=SNP
6	33219883	rs74714481	G	A	100	PASS	AC=215;AF=0.0429313;AN=5008;NS=2504;DP=20201;EAS_AF=0.0407;AMR_AF=0.0144;AFR_AF=0.1036;EUR_AF=0.0119;SAS_AF=0.0153;AA=G|||;VT=SNP
6	33220087	rs13217072	C	T	100	PASS	AC=104;AF=0.0207668;AN=5008;NS=2504;DP=19672;EAS_AF=0.001;AMR_AF=0.0476;AFR_AF=0.0053;EUR_AF=0.0596;SAS_AF=0.0031;AA=C|||;VT=SNP
6	33220305	rs137905860	G	T	100	PASS	AC=122;AF=0.024361;AN=5008;NS=2504;DP=16178;EAS_AF=0.0089;AMR_AF=0.0288;AFR_AF=0.0144;EUR_AF=0.0417;SAS_AF=0.0327;AA=G|||;VT=SNP
6	33221221	rs113520399	C	T	100	PASS	AC=216;AF=0.043131;AN=5008;NS=2504;DP=13410;EAS_AF=0.0407;AMR_AF=0.0144;AFR_AF=0.1044;EUR_AF=0.0119;SAS_AF=0.0153;AA=C|||;VT=SNP
6	33221391	rs76090920	G	C	100	PASS	AC=215;AF=0.0429313;AN=5008;NS=2504;DP=15602;EAS_AF=0.0407;AMR_AF=0.0144;AFR_AF=0.1036;EUR_AF=0.0119;SAS_AF=0.0153;AA=G|||;VT=SNP
6	33221955	rs213217	A	G	100	PASS	AC=3302;AF=0.659345;AN=5008;NS=2504;DP=12673;EAS_AF=0.7163;AMR_AF=0.549;AFR_AF=0.7708;EUR_AF=0.5547;SAS_AF=0.636;AA=G|||;VT=SNP
6	33222163	rs462618	G	T	100	PASS	AC=611;AF=0.122005;AN=5008;NS=2504;DP=15797;EAS_AF=0.0883;AMR_AF=0.134;AFR_AF=0.053;EUR_AF=0.1531;SAS_AF=0.2096;AA=G|||;VT=SNP
6	33222378	rs77116232	T	C	100	PASS	AC=215;AF=0.0429313;AN=5008;NS=2504;DP=17371;EAS_AF=0.0407;AMR_AF=0.0144;AFR_AF=0.1036;EUR_AF=0.0119;SAS_AF=0.0153;AA=T|||;VT=SNP
6	33223188	rs115100599	G	A	100	PASS	AC=70;AF=0.0139776;AN=5008;NS=2504;DP=14060;EAS_AF=0.002;AMR_AF=0.0173;AFR_AF=0.003;EUR_AF=0.0388;SAS_AF=0.0133;AA=G|||;VT=SNP
6	33223425	rs418002	C	T	100	PASS	AC=490;AF=0.0978435;AN=5008;NS=2504;DP=13450;EAS_AF=0.0694;AMR_AF=0.1095;AFR_AF=0.0159;EUR_AF=0.1243;SAS_AF=0.2025;AA=C|||;VT=SNP
6	33223426	rs213218	G	A	100	PASS	AC=1889;AF=0.377196;AN=5008;NS=2504;DP=13408;EAS_AF=0.5794;AMR_AF=0.3617;AFR_AF=0.2073;EUR_AF=0.3857;SAS_AF=0.4008;AA=g|||;VT=SNP
6	33223462	rs407819	G	A	100	PASS	AC=575;AF=0.114816;AN=5008;NS=2504;DP=13840;EAS_AF=0.0734;AMR_AF=0.1182;AFR_AF=0.053;EUR_AF=0.1441;SAS_AF=0.2086;AA=G|||;VT=SNP
6	33223659	rs213219	T	G	100	PASS	AC=1944;AF=0.388179;AN=5008;NS=2504;DP=15672;EAS_AF=0.5794;AMR_AF=0.3703;AFR_AF=0.2451;EUR_AF=0.3847;SAS_AF=0.4008;AA=T|||;VT=SNP
6	33223979	rs113105559	C	A	100	PASS	AC=205;AF=0.0409345;AN=5008;NS=2504;DP=16931;EAS_AF=0.0377;AMR_AF=0.0144;AFR_AF=0.1036;EUR_AF=0.0119;SAS_AF=0.0082;AA=A|||;VT=SNP
6	33225322	rs9277962	C	T	100	PASS	AC=1943;AF=0.387979;AN=5008;NS=2504;DP=16844;EAS_AF=0.5794;AMR_AF=0.3703;AFR_AF=0.2458;EUR_AF=0.3847;SAS_AF=0.3988;AA=C|||;VT=SNP
6	33225696	rs112204928	G	C	100	PASS	AC=205;AF=0.0409345;AN=5008;NS=2504;DP=18031;EAS_AF=0.0377;AMR_AF=0.0144;AFR_AF=0.1036;EUR_AF=0.0119;SAS_AF=0.0082;AA=G|||;VT=SNP
6	33226374	rs113401872	T	C	100	PASS	AC=205;AF=0.0409345;AN=5008;NS=2504;DP=15053;EAS_AF=0.0377;AMR_AF=0.0144;AFR_AF=0.1036;EUR_AF=0.0119;SAS_AF=0.0082;AA=T|||;VT=SNP
6	33226385	rs141352849	A	T	100	PASS	AC=20;AF=0.00399361;AN=5008;NS=2504;DP=15092;EAS_AF=0.0099;AMR_AF=0.0072;AFR_AF=0;EUR_AF=0.004;SAS_AF=0.001;AA=A|||;VT=SNP
6	33226798	rs111370967	T	G	100	PASS	AC=205;AF=0.0409345;AN=5008;NS=2504;DP=9621;EAS_AF=0.0377;AMR_AF=0.0144;AFR_AF=0.1036;EUR_AF=0.0119;SAS_AF=0.0082;AA=T|||;VT=SNP
6	33227199	rs112099591	C	A	100	PASS	AC=205;AF=0.0409345;AN=5008;NS=2504;DP=19211;EAS_AF=0.0377;AMR_AF=0.0144;AFR_AF=0.1036;EUR_AF=0.0119;SAS_AF=0.0082;AA=A|||;VT=SNP
6	33227518	rs12191464	C	T	100	PASS	AC=14;AF=0.00279553;AN=5008;NS=2504;DP=17880;EAS_AF=0;AMR_AF=0;AFR_AF=0.0023;EUR_AF=0.0109;SAS_AF=0;AA=C|||;VT=SNP
6	33228025	rs77258644	T	G	100	PASS	AC=205;AF=0.0409345;AN=5008;NS=2504;DP=18478;EAS_AF=0.0377;AMR_AF=0.0144;AFR_AF=0.1036;EUR_AF=0.0119;SAS_AF=0.0082;AA=G|||;VT=SNP
6	33228509	rs112748653	A	G	100	PASS	AC=206;AF=0.0411342;AN=5008;NS=2504;DP=18437;EAS_AF=0.0377;AMR_AF=0.0144;AFR_AF=0.1044;EUR_AF=0.0119;SAS_AF=0.0082;AA=G|||;VT=SNP
6	33229010	rs457105	C	A	100	PASS	AC=3047;AF=0.608427;AN=5008;NS=2504;DP=18232;EAS_AF=0.7083;AMR_AF=0.5259;AFR_AF=0.6082;EUR_AF=0.5507;SAS_AF=0.6237;AA=A|||;VT=SNP
6	33229971	rs474353	T	C	100	PASS	AC=2227;AF=0.444688;AN=5008;NS=2504;DP=17439;EAS_AF=0.5823;AMR_AF=0.3761;AFR_AF=0.4516;EUR_AF=0.3847;SAS_AF=0.4039;AA=T|||;VT=SNP
6	33230580	rs112341095	C	T	100	PASS	AC=206;AF=0.0411342;AN=5008;NS=2504;DP=19022;EAS_AF=0.0377;AMR_AF=0.0144;AFR_AF=0.1044;EUR_AF=0.0119;SAS_AF=0.0082;AA=T|||;VT=SNP
6	33230867	rs143595984	T	A	100	PASS	AC=34;AF=0.00678914;AN=5008;NS=2504;DP=15256;EAS_AF=0;AMR_AF=0.013;AFR_AF=0;EUR_AF=0.0209;SAS_AF=0.0041;AA=T|||;VT=SNP
6	33232025	rs460568	C	T	100	PASS	AC=1076;AF=0.214856;AN=5008;NS=2504;DP=20623;EAS_AF=0.1339;AMR_AF=0.1715;AFR_AF=0.3207;EUR_AF=0.17;SAS_AF=0.2321;AA=T|||;VT=SNP
6	33232055	rs213202	G	A	100	PASS	AC=2062;AF=0.411741;AN=5008;NS=2504;DP=20589;EAS_AF=0.5794;AMR_AF=0.379;AFR_AF=0.3321;EUR_AF=0.3847;SAS_AF=0.3978;AA=G|||;VT=SNP
6	33232430	rs114433860	C	T	100	PASS	AC=98;AF=0.0195687;AN=5008;NS=2504;DP=20781;EAS_AF=0.0179;AMR_AF=0.0245;AFR_AF=0.0197;EUR_AF=0.0298;SAS_AF=0.0072;AA=C|||;VT=SNP
6	33232521	rs213201	C	T	100	PASS	AC=1942;AF=0.38778;AN=5008;NS=2504;DP=21094;EAS_AF=0.5794;AMR_AF=0.3703;AFR_AF=0.2458;EUR_AF=0.3847;SAS_AF=0.3978;AA=C|||;VT=SNP;EX_TARGET
6	33232800	rs74625834	C	T	100	PASS	AC=208;AF=0.0415335;AN=5008;NS=2504;DP=21848;EAS_AF=0.0377;AMR_AF=0.0144;AFR_AF=0.1044;EUR_AF=0.0129;SAS_AF=0.0092;AA=C|||;VT=SNP
6	33233389	rs213200	C	T	100	PASS	AC=3044;AF=0.607827;AN=5008;NS=2504;DP=20361;EAS_AF=0.7163;AMR_AF=0.5418;AFR_AF=0.5802;EUR_AF=0.5547;SAS_AF=0.635;AA=T|||;VT=SNP
6	33233449	rs79720727	A	G	100	PASS	AC=206;AF=0.0411342;AN=5008;NS=2504;DP=18110;EAS_AF=0.0377;AMR_AF=0.0144;AFR_AF=0.1044;EUR_AF=0.0119;SAS_AF=0.0082;AA=G|||;VT=SNP
6	33234310	rs41266713	T	C	100	PASS	AC=206;AF=0.0411342;AN=5008;NS=2504;DP=19834;EAS_AF=0.0377;AMR_AF=0.0144;AFR_AF=0.1044;EUR_AF=0.0119;SAS_AF=0.0082;AA=C|||;VT=SNP;EX_TARGET
6	33235584	rs112665312	G	A	100	PASS	AC=207;AF=0.0413339;AN=5008;NS=2504;DP=19582;EAS_AF=0.0377;AMR_AF=0.0144;AFR_AF=0.1044;EUR_AF=0.0129;SAS_AF=0.0082;AA=G|||;VT=SNP
6	33235755	rs213199	G	A	100	PASS	AC=2227;AF=0.444688;AN=5008;NS=2504;DP=19882;EAS_AF=0.5823;AMR_AF=0.3761;AFR_AF=0.4501;EUR_AF=0.3847;SAS_AF=0.4059;AA=G|||;VT=SNP;EX_TARGET
6	33236175	rs79390011	C	T	100	PASS	AC=206;AF=0.0411342;AN=5008;NS=2504;DP=19576;EAS_AF=0.0377;AMR_AF=0.0144;AFR_AF=0.1044;EUR_AF=0.0119;SAS_AF=0.0082;AA=T|||;VT=SNP
6	33236497	rs112931721	A	G	100	PASS	AC=206;AF=0.0411342;AN=5008;NS=2504;DP=19667;EAS_AF=0.0377;AMR_AF=0.0144;AFR_AF=0.1044;EUR_AF=0.0119;SAS_AF=0.0082;AA=A|||;VT=SNP
6	33237356	rs114527741	G	A	100	PASS	AC=12;AF=0.00239617;AN=5008;NS=2504;DP=17732;EAS_AF=0.003;AMR_AF=0.0072;AFR_AF=0;EUR_AF=0.004;SAS_AF=0;AA=G|||;VT=SNP;EX_TARGET
6	33237357	rs114972240	G	C	100	PASS	AC=12;AF=0.00239617;AN=5008;NS=2504;DP=17638;EAS_AF=0.003;AMR_AF=0.0072;AFR_AF=0;EUR_AF=0.004;SAS_AF=0;AA=G|||;VT=SNP;EX_TARGET
6	33237432	rs17215196	G	C	100	PASS	AC=206;AF=0.0411342;AN=5008;NS=2504;DP=16773;EAS_AF=0.0377;AMR_AF=0.0144;AFR_AF=0.1044;EUR_AF=0.0119;SAS_AF=0.0082;AA=G|||;VT=SNP
6	33238250	rs112764150	G	A	100	PASS	AC=206;AF=0.0411342;AN=5008;NS=2504;DP=17751;EAS_AF=0.0377;AMR_AF=0.0144;AFR_AF=0.1044;EUR_AF=0.0119;SAS_AF=0.0082;AA=G|||;VT=SNP
6	33238404	rs213203	A	C	100	PASS	AC=3233;AF=0.645567;AN=5008;NS=2504;DP=17511;EAS_AF=0.7083;AMR_AF=0.5432;AFR_AF=0.7398;EUR_AF=0.5507;SAS_AF=0.6237;AA=C|||;VT=SNP
6	33238824	rs415748	A	G	100	PASS	AC=611;AF=0.122005;AN=5008;NS=2504;DP=18480;EAS_AF=0.0883;AMR_AF=0.134;AFR_AF=0.0522;EUR_AF=0.1541;SAS_AF=0.2096;AA=A|||;VT=SNP
6	33238892	rs17221597	T	C	100	PASS	AC=213;AF=0.0425319;AN=5008;NS=2504;DP=19122;EAS_AF=0.0387;AMR_AF=0.0144;AFR_AF=0.1044;EUR_AF=0.0149;SAS_AF=0.0112;AA=T|||;VT=SNP
6	33238962	rs463749	A	T	100	PASS	AC=613;AF=0.122404;AN=5008;NS=2504;DP=20461;EAS_AF=0.0893;AMR_AF=0.134;AFR_AF=0.053;EUR_AF=0.1541;SAS_AF=0.2096;AA=A|||;VT=SNP
6	33238995	rs17221611	A	T	100	PASS	AC=213;AF=0.0425319;AN=5008;NS=2504;DP=20767;EAS_AF=0.0387;AMR_AF=0.0144;AFR_AF=0.1044;EUR_AF=0.0149;SAS_AF=0.0112;AA=T|||;VT=SNP
6	33239423	rs17221618	C	G	100	PASS	AC=213;AF=0.0425319;AN=5008;NS=2504;DP=14678;EAS_AF=0.0387;AMR_AF=0.0144;AFR_AF=0.1044;EUR_AF=0.0149;SAS_AF=0.0112;AA=G|||;VT=SNP;EX_TARGET
6	33239479	rs17215210	G	A	100	PASS	AC=213;AF=0.0425319;AN=5008;NS=2504;DP=16109;EAS_AF=0.0387;AMR_AF=0.0144;AFR_AF=0.1044;EUR_AF=0.0149;SAS_AF=0.0112;AA=G|||;VT=SNP
6	33239869	rs17215231	C	T	100	PASS	AC=200;AF=0.0399361;AN=5008;NS=2504;DP=19100;EAS_AF=0.0238;AMR_AF=0.0317;AFR_AF=0.0038;EUR_AF=0.0746;SAS_AF=0.0757;AA=C|||;VT=SNP;EX_TARGET
6	33239905	rs465658	A	G	100	PASS	AC=612;AF=0.122204;AN=5008;NS=2504;DP=19061;EAS_AF=0.0883;AMR_AF=0.134;AFR_AF=0.053;EUR_AF=0.1541;SAS_AF=0.2096;AA=A|||;VT=SNP;EX_TARGET
6	33239984	rs28362657	C	T	100	PASS	AC=213;AF=0.0425319;AN=5008;NS=2504;DP=18554;EAS_AF=0.0387;AMR_AF=0.0144;AFR_AF=0.1044;EUR_AF=0.0149;SAS_AF=0.0112;AA=T|||;VT=SNP
6	33240506	rs464921	A	G	100	PASS	AC=589;AF=0.117612;AN=5008;NS=2504;DP=21196;EAS_AF=0.0883;AMR_AF=0.134;AFR_AF=0.0356;EUR_AF=0.1541;SAS_AF=0.2096;AA=A|||;VT=SNP;EX_TARGET
6	33240581	rs75783624	C	T	100	PASS	AC=213;AF=0.0425319;AN=5008;NS=2504;DP=21486;EAS_AF=0.0387;AMR_AF=0.0144;AFR_AF=0.1044;EUR_AF=0.0149;SAS_AF=0.0112;AA=T|||;VT=SNP
6	33240699	rs466886	G	T	100	PASS	AC=612;AF=0.122204;AN=5008;NS=2504;DP=21654;EAS_AF=0.0883;AMR_AF=0.134;AFR_AF=0.053;EUR_AF=0.1541;SAS_AF=0.2096;AA=G|||;VT=SNP
6	33240774	rs113928798	G	C	100	PASS	AC=213;AF=0.0425319;AN=5008;NS=2504;DP=21374;EAS_AF=0.0387;AMR_AF=0.0144;AFR_AF=0.1044;EUR_AF=0.0149;SAS_AF=0.0112;AA=G|||;VT=SNP
6	33241076	rs213204	C	A	100	PASS	AC=1936;AF=0.386581;AN=5008;NS=2504;DP=24013;EAS_AF=0.5784;AMR_AF=0.3718;AFR_AF=0.2436;EUR_AF=0.3817;SAS_AF=0.3978;AA=C|||;VT=SNP
6	33241135	rs213205	T	C	100	PASS	AC=3049;AF=0.608826;AN=5008;NS=2504;DP=24079;EAS_AF=0.7054;AMR_AF=0.5259;AFR_AF=0.6135;EUR_AF=0.5527;SAS_AF=0.6196;AA=C|||;VT=SNP
6	33241143	rs213206	C	G	100	PASS	AC=1940;AF=0.38738;AN=5008;NS=2504;DP=23647;EAS_AF=0.5784;AMR_AF=0.3703;AFR_AF=0.2443;EUR_AF=0.3847;SAS_AF=0.3988;AA=C|||;VT=SNP
6	33241169	rs213207	C	T	100	PASS	AC=3056;AF=0.610224;AN=5008;NS=2504;DP=22203;EAS_AF=0.7083;AMR_AF=0.5259;AFR_AF=0.6135;EUR_AF=0.5517;SAS_AF=0.6247;AA=c|||;VT=SNP
6	33241174	rs113875080	A	G	100	PASS	AC=213;AF=0.0425319;AN=5008;NS=2504;DP=21888;EAS_AF=0.0387;AMR_AF=0.0144;AFR_AF=0.1044;EUR_AF=0.0149;SAS_AF=0.0112;AA=A|||;VT=SNP
6	33241420	rs151191108	G	A	100	PASS	AC=20;AF=0.00399361;AN=5008;NS=2504;DP=19858;EAS_AF=0.0099;AMR_AF=0.0072;AFR_AF=0;EUR_AF=0.004;SAS_AF=0.001;AA=G|||;VT=SNP
6	33242492	rs458679	C	G	100	PASS	AC=620;AF=0.123802;AN=5008;NS=2504;DP=22717;EAS_AF=0.0883;AMR_AF=0.1354;AFR_AF=0.0582;EUR_AF=0.1541;SAS_AF=0.2096;AA=c|||;VT=SNP
6	33242825	rs458434	C	A	100	PASS	AC=605;AF=0.120807;AN=5008;NS=2504;DP=20663;EAS_AF=0.0873;AMR_AF=0.134;AFR_AF=0.0484;EUR_AF=0.1541;SAS_AF=0.2096;AA=C|||;VT=SNP
6	33242880	rs7771360	A	C	100	PASS	AC=213;AF=0.0425319;AN=5008;NS=2504;DP=19174;EAS_AF=0.0387;AMR_AF=0.0144;AFR_AF=0.1044;EUR_AF=0.0149;SAS_AF=0.0112;AA=A|||;VT=SNP
6	33243188	rs72654476	T	C	100	PASS	AC=215;AF=0.0429313;AN=5008;NS=2504;DP=10144;EAS_AF=0.0387;AMR_AF=0.0144;AFR_AF=0.1059;EUR_AF=0.0149;SAS_AF=0.0112;AA=C|||;VT=SNP
6	33243257	rs72654477	A	T	100	PASS	AC=213;AF=0.0425319;AN=5008;NS=2504;DP=17704;EAS_AF=0.0387;AMR_AF=0.0144;AFR_AF=0.1044;EUR_AF=0.0149;SAS_AF=0.0112;AA=T|||;VT=SNP
6	33244641	rs464367	C	T	100	PASS	AC=2914;AF=0.581869;AN=5008;NS=2504;DP=16924;EAS_AF=0.7153;AMR_AF=0.4928;AFR_AF=0.5393;EUR_AF=0.5209;SAS_AF=0.6278;AA=-|||;VT=SNP
6	33244716	rs463302	G	C	100	PASS	AC=726;AF=0.144968;AN=5008;NS=2504;DP=16177;EAS_AF=0.1171;AMR_AF=0.1239;AFR_AF=0.1233;EUR_AF=0.1412;SAS_AF=0.2219;AA=G|||;VT=SNP
6	33245490	rs114674755	C	T	100	PASS	AC=9;AF=0.00179712;AN=5008;NS=2504;DP=14996;EAS_AF=0;AMR_AF=0;AFR_AF=0;EUR_AF=0.007;SAS_AF=0.002;AA=C|||;VT=SNP;EX_TARGET
6	33245868	rs61736930	T	A	100	PASS	AC=16;AF=0.00319489;AN=5008;NS=2504;DP=17593;EAS_AF=0;AMR_AF=0.0014;AFR_AF=0.0008;EUR_AF=0.0119;SAS_AF=0.002;AA=T|||;VT=SNP;EX_TARGET
6	33246518	rs3445	G	A	100	PASS	AC=609;AF=0.121605;AN=5008;NS=2504;DP=20278;EAS_AF=0.0873;AMR_AF=0.134;AFR_AF=0.0507;EUR_AF=0.159;SAS_AF=0.2055;AA=G|||;VT=SNP
6	33247875	rs120626	A	T	100	PASS	AC=2172;AF=0.433706;AN=5008;NS=2504;DP=18176;EAS_AF=0.5774;AMR_AF=0.3689;AFR_AF=0.4281;EUR_AF=0.3787;SAS_AF=0.3957;AA=A|||;VT=SNP
6	33247983	rs9469395	G	A	100	PASS	AC=252;AF=0.0503195;AN=5008;NS=2504;DP=18184;EAS_AF=0.0466;AMR_AF=0.0159;AFR_AF=0.1142;EUR_AF=0.0189;SAS_AF=0.0245;AA=G|||;VT=SNP
6	33248174	rs213215	G	A	100	PASS	AC=3135;AF=0.625998;AN=5008;NS=2504;DP=17106;EAS_AF=0.7133;AMR_AF=0.5317;AFR_AF=0.6589;EUR_AF=0.5557;SAS_AF=0.6309;AA=A|||;VT=SNP
6	33248196	rs72655908	G	C	100	PASS	AC=319;AF=0.0636981;AN=5008;NS=2504;DP=17680;EAS_AF=0.006;AMR_AF=0.0303;AFR_AF=0.1936;EUR_AF=0.0159;SAS_AF=0.0204;AA=G|||;VT=SNP;EX_TARGET
6	33249096	rs79247533	G	A	100	PASS	AC=219;AF=0.04373;AN=5008;NS=2504;DP=20267;EAS_AF=0.0337;AMR_AF=0.0173;AFR_AF=0.1135;EUR_AF=0.007;SAS_AF=0.0164;AA=G|||;VT=SNP
6	33249254	rs79356638	C	T	100	PASS	AC=219;AF=0.04373;AN=5008;NS=2504;DP=23642;EAS_AF=0.0337;AMR_AF=0.0144;AFR_AF=0.115;EUR_AF=0.007;SAS_AF=0.0164;AA=C|||;VT=SNP
6	33250148	rs59473078	C	T	100	PASS	AC=301;AF=0.0601038;AN=5008;NS=2504;DP=19607;EAS_AF=0.006;AMR_AF=0.0274;AFR_AF=0.1815;EUR_AF=0.0159;SAS_AF=0.0204;AA=C|||;VT=SNP
6	33250476	rs469064	C	A	100	PASS	AC=2096;AF=0.41853;AN=5008;NS=2504;DP=20108;EAS_AF=0.4087;AMR_AF=0.4971;AFR_AF=0.1997;EUR_AF=0.502;SAS_AF=0.5828;AA=A|||;VT=SNP
6	33250684	rs78759852	A	G	100	PASS	AC=274;AF=0.0547125;AN=5008;NS=2504;DP=19510;EAS_AF=0.0337;AMR_AF=0.0231;AFR_AF=0.152;EUR_AF=0.007;SAS_AF=0.0164;AA=G|||;VT=SNP
6	33250825	rs111270492	C	A	100	PASS	AC=258;AF=0.0515176;AN=5008;NS=2504;DP=17207;EAS_AF=0.0337;AMR_AF=0.0216;AFR_AF=0.1407;EUR_AF=0.007;SAS_AF=0.0164;AA=A|||;VT=SNP
6	33251267	rs112056294	G	A	100	PASS	AC=255;AF=0.0509185;AN=5008;NS=2504;DP=18787;EAS_AF=0.0337;AMR_AF=0.0216;AFR_AF=0.1384;EUR_AF=0.007;SAS_AF=0.0164;AA=G|||;VT=SNP
6	33251451	rs455066	T	C	100	PASS	AC=4836;AF=0.965655;AN=5008;NS=2504;DP=17688;EAS_AF=0.997;AMR_AF=0.9222;AFR_AF=0.9947;EUR_AF=0.8996;SAS_AF=0.9928;AA=C|||;VT=SNP
6	33251776	rs443972	T	C	100	PASS	AC=77;AF=0.0153754;AN=5008;NS=2504;DP=17226;EAS_AF=0.002;AMR_AF=0.0173;AFR_AF=0.003;EUR_AF=0.0437;SAS_AF=0.0153;AA=T|||;VT=SNP
6	33251827	rs467274	T	C	100	PASS	AC=4900;AF=0.978435;AN=5008;NS=2504;DP=15757;EAS_AF=0.999;AMR_AF=0.9813;AFR_AF=0.9962;EUR_AF=0.9165;SAS_AF=0.9949;AA=C|||;VT=SNP
6	33251903	rs143629767	G	A	100	PASS	AC=29;AF=0.00579073;AN=5008;NS=2504;DP=15151;EAS_AF=0.002;AMR_AF=0.0086;AFR_AF=0.0008;EUR_AF=0.0149;SAS_AF=0.0051;AA=G|||;VT=SNP
6	33252115	rs455567	G	A	100	PASS	AC=2924;AF=0.583866;AN=5008;NS=2504;DP=19656;EAS_AF=0.4167;AMR_AF=0.5562;AFR_AF=0.7564;EUR_AF=0.5199;SAS_AF=0.6084;AA=A|||;VT=SNP
6	33252336	rs467508	G	A	100	PASS	AC=553;AF=0.110423;AN=5008;NS=2504;DP=19444;EAS_AF=0.0883;AMR_AF=0.1095;AFR_AF=0.028;EUR_AF=0.1342;SAS_AF=0.2209;AA=G|||;VT=SNP
6	33252561	rs6906691	A	G	100	PASS	AC=581;AF=0.116014;AN=5008;NS=2504;DP=21797;EAS_AF=0.006;AMR_AF=0.036;AFR_AF=0.3858;EUR_AF=0.0199;SAS_AF=0.0204;AA=A|||;VT=SNP
6	33252661	rs6907034	C	T	100	PASS	AC=325;AF=0.0648962;AN=5008;NS=2504;DP=17786;EAS_AF=0.006;AMR_AF=0.0303;AFR_AF=0.1944;EUR_AF=0.0199;SAS_AF=0.0215;AA=c|||;VT=SNP
6	33253608	rs3130256	G	A	100	PASS	AC=1193;AF=0.238219;AN=5008;NS=2504;DP=10764;EAS_AF=0.2688;AMR_AF=0.3444;AFR_AF=0.0182;EUR_AF=0.328;SAS_AF=0.3364;AA=A|||;VT=SNP
6	33253811	rs149283903	G	A	100	PASS	AC=111;AF=0.0221645;AN=5008;NS=2504;DP=13853;EAS_AF=0.0079;AMR_AF=0.0259;AFR_AF=0.0121;EUR_AF=0.0408;SAS_AF=0.0286;AA=G|||;VT=SNP
6	33254665	rs14398	A	G	100	PASS	AC=492;AF=0.0982428;AN=5008;NS=2504;DP=21134;EAS_AF=0.0754;AMR_AF=0.1081;AFR_AF=0.0061;EUR_AF=0.1233;SAS_AF=0.2137;AA=A|||;VT=SNP;EX_TARGET
6	33255103	rs446735	A	C	100	PASS	AC=2934;AF=0.585863;AN=5008;NS=2504;DP=20006;EAS_AF=0.4177;AMR_AF=0.5576;AFR_AF=0.7617;EUR_AF=0.5199;SAS_AF=0.6094;AA=C|||;VT=SNP;EX_TARGET
6	33255369	rs465151	C	T	100	PASS	AC=491;AF=0.0980431;AN=5008;NS=2504;DP=21816;EAS_AF=0.0744;AMR_AF=0.1081;AFR_AF=0.0061;EUR_AF=0.1233;SAS_AF=0.2137;AA=C|||;VT=SNP
6	33256096	rs462093	A	T	100	PASS	AC=2931;AF=0.585264;AN=5008;NS=2504;DP=23437;EAS_AF=0.4157;AMR_AF=0.5576;AFR_AF=0.761;EUR_AF=0.5199;SAS_AF=0.6094;AA=T|||;VT=SNP
6	33256397	rs9277965	G	A	100	PASS	AC=638;AF=0.127396;AN=5008;NS=2504;DP=18883;EAS_AF=0.1071;AMR_AF=0.134;AFR_AF=0.0356;EUR_AF=0.165;SAS_AF=0.229;AA=G|||;VT=SNP;EX_TARGET
6	33256471	rs3130257	T	C	100	PASS	AC=4836;AF=0.965655;AN=5008;NS=2504;DP=17890;EAS_AF=0.997;AMR_AF=0.9222;AFR_AF=0.9947;EUR_AF=0.8996;SAS_AF=0.9928;AA=C|||;VT=SNP;EX_TARGET
6	33256653	rs34931270	G	A	100	PASS	AC=67;AF=0.0133786;AN=5008;NS=2504;DP=16163;EAS_AF=0.002;AMR_AF=0.0144;AFR_AF=0.0015;EUR_AF=0.0249;SAS_AF=0.0286;AA=G|||;VT=SNP;EX_TARGET
6	33256984	rs463260	C	T	100	PASS	AC=2931;AF=0.585264;AN=5008;NS=2504;DP=15748;EAS_AF=0.4157;AMR_AF=0.5576;AFR_AF=0.761;EUR_AF=0.5199;SAS_AF=0.6094;AA=c|||;VT=SNP
6	33257162	rs3130258	T	C	100	PASS	AC=4836;AF=0.965655;AN=5008;NS=2504;DP=16348;EAS_AF=0.997;AMR_AF=0.9222;AFR_AF=0.9947;EUR_AF=0.8996;SAS_AF=0.9928;AA=C|||;VT=SNP
6	33257186	rs464865	A	G	100	PASS	AC=2931;AF=0.585264;AN=5008;NS=2504;DP=16301;EAS_AF=0.4157;AMR_AF=0.5576;AFR_AF=0.761;EUR_AF=0.5199;SAS_AF=0.6094;AA=G|||;VT=SNP
6	33258443	rs456261	G	A	100	PASS	AC=2541;AF=0.507388;AN=5008;NS=2504;DP=18718;EAS_AF=0.3839;AMR_AF=0.5331;AFR_AF=0.5219;EUR_AF=0.5119;SAS_AF=0.592;AA=A|||;VT=SNP;EX_TARGET
6	33260215	rs35273540	C	T	100	PASS	AC=82;AF=0.0163738;AN=5008;NS=2504;DP=21031;EAS_AF=0.0188;AMR_AF=0.0216;AFR_AF=0.0068;EUR_AF=0.0308;SAS_AF=0.0082;AA=C|||;VT=SNP;EX_TARGET
6	33260353	rs28724910	A	G	100	PASS	AC=31;AF=0.0061901;AN=5008;NS=2504;DP=20388;EAS_AF=0;AMR_AF=0.0086;AFR_AF=0.0015;EUR_AF=0.0199;SAS_AF=0.0031;AA=A|||;VT=SNP
6	33261871	rs2239842	A	G	100	PASS	AC=1185;AF=0.236621;AN=5008;NS=2504;DP=19906;EAS_AF=0.2788;AMR_AF=0.3444;AFR_AF=0.0189;EUR_AF=0.329;SAS_AF=0.316;AA=A|||;VT=SNP;EX_TARGET
6	33267103	rs2282850	C	T	100	PASS	AC=957;AF=0.191094;AN=5008;NS=2504;DP=14346;EAS_AF=0.1042;AMR_AF=0.1599;AFR_AF=0.1952;EUR_AF=0.1869;SAS_AF=0.3016;AA=C|||;VT=SNP
6	33267521	rs41266729	C	T	100	PASS	AC=34;AF=0.00678914;AN=5008;NS=2504;DP=18599;EAS_AF=0;AMR_AF=0.013;AFR_AF=0.0015;EUR_AF=0.0149;SAS_AF=0.0082;AA=C|||;VT=SNP
6	33267672	rs1059288	A	G	100	PASS	AC=2957;AF=0.590455;AN=5008;NS=2504;DP=18438;EAS_AF=0.4127;AMR_AF=0.5692;AFR_AF=0.7564;EUR_AF=0.5169;SAS_AF=0.6401;AA=G|||;VT=SNP
6	33267715	rs15604	A	G	100	PASS	AC=252;AF=0.0503195;AN=5008;NS=2504;DP=19175;EAS_AF=0.0317;AMR_AF=0.0288;AFR_AF=0.1316;EUR_AF=0.007;SAS_AF=0.0194;AA=A|||;VT=SNP
6	33267908	rs147996331	G	A	100	PASS	AC=10;AF=0.00199681;AN=5008;NS=2504;DP=17753;EAS_AF=0;AMR_AF=0;AFR_AF=0;EUR_AF=0.007;SAS_AF=0.0031;AA=G|||;VT=SNP
6	33269770	rs72887765	G	A	100	PASS	AC=78;AF=0.0155751;AN=5008;NS=2504;DP=16995;EAS_AF=0;AMR_AF=0.0375;AFR_AF=0.0045;EUR_AF=0.0417;SAS_AF=0.0041;AA=G|||;VT=SNP
6	33269881	rs35404844	T	G	100	PASS	AC=79;AF=0.0157748;AN=5008;NS=2504;DP=16378;EAS_AF=0;AMR_AF=0.0187;AFR_AF=0.025;EUR_AF=0.0328;SAS_AF=0;AA=T|||;VT=SNP
6	33270393	rs9469397	C	T	100	PASS	AC=201;AF=0.0401358;AN=5008;NS=2504;DP=18354;EAS_AF=0;AMR_AF=0.0519;AFR_AF=0.0953;EUR_AF=0.0358;SAS_AF=0.0031;AA=C|||;VT=SNP
6	33270680	rs9277968	A	G	100	PASS	AC=2960;AF=0.591054;AN=5008;NS=2504;DP=15373;EAS_AF=0.4157;AMR_AF=0.5692;AFR_AF=0.7564;EUR_AF=0.5169;SAS_AF=0.6401;AA=a|||;VT=SNP
6	33271235	rs3180817	G	C	100	PASS	AC=248;AF=0.0495208;AN=5008;NS=2504;DP=16575;EAS_AF=0.0317;AMR_AF=0.0288;AFR_AF=0.1286;EUR_AF=0.007;SAS_AF=0.0194;AA=G|||;VT=SNP
6	33271336	rs3180816	C	A	100	PASS	AC=249;AF=0.0497204;AN=5008;NS=2504;DP=17082;EAS_AF=0.0317;AMR_AF=0.0288;AFR_AF=0.1293;EUR_AF=0.007;SAS_AF=0.0194;AA=C|||;VT=SNP
6	33271953	rs144706539	G	A	100	PASS	AC=42;AF=0.00838658;AN=5008;NS=2504;DP=18226;EAS_AF=0.002;AMR_AF=0.013;AFR_AF=0.0023;EUR_AF=0.0219;SAS_AF=0.0061;AA=G|||;VT=SNP;EX_TARGET
6	33272541	rs1800838	A	T	100	PASS	AC=1910;AF=0.38139;AN=5008;NS=2504;DP=18693;EAS_AF=0.377;AMR_AF=0.4928;AFR_AF=0.0817;EUR_AF=0.4901;SAS_AF=0.6002;AA=A|||;VT=SNP
6	33272626	rs1800837	C	T	100	PASS	AC=807;AF=0.161142;AN=5008;NS=2504;DP=18637;EAS_AF=0.1171;AMR_AF=0.1527;AFR_AF=0.0635;EUR_AF=0.1978;SAS_AF=0.3067;AA=C|||;VT=SNP
6	33272677	rs12664430	C	T	100	PASS	AC=258;AF=0.0515176;AN=5008;NS=2504;DP=17853;EAS_AF=0.0169;AMR_AF=0.2032;AFR_AF=0.0038;EUR_AF=0.0586;SAS_AF=0.0368;AA=C|||;VT=SNP
6	33272712	rs2071889	C	A	100	PASS	AC=2440;AF=0.48722;AN=5008;NS=2504;DP=17676;EAS_AF=0.3829;AMR_AF=0.5331;AFR_AF=0.4266;EUR_AF=0.5099;SAS_AF=0.6207;AA=C|||;VT=SNP;EX_TARGET
6	33272855	rs2071888	G	C	100	PASS	AC=2961;AF=0.591254;AN=5008;NS=2504;DP=16958;EAS_AF=0.4157;AMR_AF=0.5692;AFR_AF=0.7572;EUR_AF=0.5169;SAS_AF=0.6401;AA=C|||;VT=SNP;EX_TARGET
6	33274520	rs3135409	A	C	100	PASS	AC=2959;AF=0.590855;AN=5008;NS=2504;DP=18777;EAS_AF=0.4147;AMR_AF=0.5692;AFR_AF=0.7564;EUR_AF=0.5169;SAS_AF=0.6401;AA=C|||;VT=SNP
6	33275013	rs3135408	T	C	100	PASS	AC=2959;AF=0.590855;AN=5008;NS=2504;DP=14059;EAS_AF=0.4147;AMR_AF=0.5692;AFR_AF=0.7564;EUR_AF=0.5169;SAS_AF=0.6401;AA=C|||;VT=SNP
6	33275422	rs3130021	A	G	100	PASS	AC=4830;AF=0.964457;AN=5008;NS=2504;DP=16158;EAS_AF=0.997;AMR_AF=0.9135;AFR_AF=0.9947;EUR_AF=0.8996;SAS_AF=0.9928;AA=G|||;VT=SNP
6	33275872	rs2013891	A	G	100	PASS	AC=2959;AF=0.590855;AN=5008;NS=2504;DP=13933;EAS_AF=0.4147;AMR_AF=0.5692;AFR_AF=0.7564;EUR_AF=0.5169;SAS_AF=0.6401;AA=G|||;VT=SNP
6	33276466	rs1014779	G	A	100	PASS	AC=2093;AF=0.417931;AN=5008;NS=2504;DP=18002;EAS_AF=0.377;AMR_AF=0.5029;AFR_AF=0.2148;EUR_AF=0.4901;SAS_AF=0.6002;AA=g|||;VT=SNP
6	33276770	rs9277972	A	T	100	PASS	AC=689;AF=0.13758;AN=5008;NS=2504;DP=18658;EAS_AF=0.0982;AMR_AF=0.1282;AFR_AF=0.0295;EUR_AF=0.168;SAS_AF=0.2996;AA=A|||;VT=SNP
6	33277926	rs35433260	C	T	100	PASS	AC=347;AF=0.0692891;AN=5008;NS=2504;DP=17250;EAS_AF=0.006;AMR_AF=0.0303;AFR_AF=0.2118;EUR_AF=0.0199;SAS_AF=0.0204;AA=C|||;VT=SNP
6	33278816	rs3130260	G	A	100	PASS	AC=1103;AF=0.220248;AN=5008;NS=2504;DP=17011;EAS_AF=0.2589;AMR_AF=0.3415;AFR_AF=0.0182;EUR_AF=0.2913;SAS_AF=0.2945;AA=G|||;VT=SNP
6	33280309	rs2282851	C	T	100	PASS	AC=1105;AF=0.220647;AN=5008;NS=2504;DP=18032;EAS_AF=0.2619;AMR_AF=0.3415;AFR_AF=0.0182;EUR_AF=0.2913;SAS_AF=0.2935;AA=C|||;VT=SNP
6	33280505	rs3106191	C	A	100	PASS	AC=1105;AF=0.220647;AN=5008;NS=2504;DP=15167;EAS_AF=0.2619;AMR_AF=0.3415;AFR_AF=0.0182;EUR_AF=0.2913;SAS_AF=0.2935;AA=C|||;VT=SNP
6	33280629	rs3106190	C	G	100	PASS	AC=2661;AF=0.53135;AN=5008;NS=2504;DP=14261;EAS_AF=0.372;AMR_AF=0.5403;AFR_AF=0.6157;EUR_AF=0.496;SAS_AF=0.6115;AA=C|||;VT=SNP
6	33280885	rs73741556	C	T	100	PASS	AC=347;AF=0.0692891;AN=5008;NS=2504;DP=14748;EAS_AF=0.006;AMR_AF=0.0303;AFR_AF=0.2118;EUR_AF=0.0199;SAS_AF=0.0204;AA=C|||;VT=SNP
6	33281842	rs2239841	G	T	100	PASS	AC=1105;AF=0.220647;AN=5008;NS=2504;DP=15038;EAS_AF=0.2619;AMR_AF=0.3415;AFR_AF=0.0182;EUR_AF=0.2913;SAS_AF=0.2935;AA=G|||;VT=SNP;EX_TARGET
6	33281843	rs2239840	A	T	100	PASS	AC=1105;AF=0.220647;AN=5008;NS=2504;DP=14979;EAS_AF=0.2619;AMR_AF=0.3415;AFR_AF=0.0182;EUR_AF=0.2913;SAS_AF=0.2935;AA=A|||;VT=SNP;EX_TARGET
6	33282002	rs3106189	C	T	100	PASS	AC=2597;AF=0.51857;AN=5008;NS=2504;DP=9022;EAS_AF=0.375;AMR_AF=0.5346;AFR_AF=0.5673;EUR_AF=0.497;SAS_AF=0.6115;AA=C|||;VT=SNP
6	33282181	rs3130099	A	G	100	PASS	AC=2600;AF=0.519169;AN=5008;NS=2504;DP=11489;EAS_AF=0.375;AMR_AF=0.5346;AFR_AF=0.5703;EUR_AF=0.496;SAS_AF=0.6115;AA=G|||;VT=SNP
6	33282338	rs1061801	G	A	100	PASS	AC=742;AF=0.148163;AN=5008;NS=2504;DP=11946;EAS_AF=0.1071;AMR_AF=0.1499;AFR_AF=0.0401;EUR_AF=0.1849;SAS_AF=0.2975;AA=G|||;VT=SNP
6	33282628	rs1061783	C	T	100	PASS	AC=2630;AF=0.52516;AN=5008;NS=2504;DP=17841;EAS_AF=0.3879;AMR_AF=0.536;AFR_AF=0.5681;EUR_AF=0.507;SAS_AF=0.6196;AA=C|||;VT=SNP
6	33282922	rs61734030	T	C	100	PASS	AC=28;AF=0.00559105;AN=5008;NS=2504;DP=13887;EAS_AF=0;AMR_AF=0.0115;AFR_AF=0.0015;EUR_AF=0.0149;SAS_AF=0.0031;AA=T|||;VT=SNP;EX_TARGET
6	33283766	rs3130100	T	C	100	PASS	AC=2676;AF=0.534345;AN=5008;NS=2504;DP=18569;EAS_AF=0.3899;AMR_AF=0.549;AFR_AF=0.5734;EUR_AF=0.5288;SAS_AF=0.6258;AA=C|||;VT=SNP;EX_TARGET
6	33286825	rs11873	G	A	100	PASS	AC=82;AF=0.0163738;AN=5008;NS=2504;DP=18225;EAS_AF=0.0188;AMR_AF=0.0216;AFR_AF=0.0068;EUR_AF=0.0308;SAS_AF=0.0082;AA=G|||;VT=SNP;EX_TARGET
6	33287183	rs2051625	T	C	100	PASS	AC=347;AF=0.0692891;AN=5008;NS=2504;DP=19309;EAS_AF=0.006;AMR_AF=0.0303;AFR_AF=0.2118;EUR_AF=0.0199;SAS_AF=0.0204;AA=T|||;VT=SNP;EX_TARGET
6	33288075	rs2239839	C	A	100	PASS	AC=1106;AF=0.220847;AN=5008;NS=2504;DP=18613;EAS_AF=0.2619;AMR_AF=0.3415;AFR_AF=0.0182;EUR_AF=0.2922;SAS_AF=0.2935;AA=C|||;VT=SNP
6	33288271	rs1059231	A	G	100	PASS	AC=1106;AF=0.220847;AN=5008;NS=2504;DP=18188;EAS_AF=0.2619;AMR_AF=0.3415;AFR_AF=0.0182;EUR_AF=0.2922;SAS_AF=0.2935;AA=A|||;VT=SNP;EX_TARGET
6	33289898	rs73741557	T	C	100	PASS	AC=347;AF=0.0692891;AN=5008;NS=2504;DP=17229;EAS_AF=0.006;AMR_AF=0.0303;AFR_AF=0.2118;EUR_AF=0.0199;SAS_AF=0.0204;AA=T|||;VT=SNP
6	33290402	rs3130018	G	A	100	PASS	AC=2024;AF=0.404153;AN=5008;NS=2504;DP=10754;EAS_AF=0.3919;AMR_AF=0.4986;AFR_AF=0.1566;EUR_AF=0.4871;SAS_AF=0.5992;AA=G|||;VT=SNP
6	33290547	rs2073524	T	A	100	PASS	AC=2638;AF=0.526757;AN=5008;NS=2504;DP=10231;EAS_AF=0.3978;AMR_AF=0.536;AFR_AF=0.5666;EUR_AF=0.507;SAS_AF=0.6196;AA=T|||;VT=SNP
6	33290825	rs2073525	A	G	100	PASS	AC=2967;AF=0.592452;AN=5008;NS=2504;DP=13194;EAS_AF=0.4276;AMR_AF=0.5692;AFR_AF=0.7557;EUR_AF=0.5139;SAS_AF=0.6391;AA=G|||;VT=SNP
6	33290872	rs3106194	G	A	100	PASS	AC=1101;AF=0.219848;AN=5008;NS=2504;DP=12916;EAS_AF=0.2579;AMR_AF=0.3415;AFR_AF=0.0182;EUR_AF=0.2913;SAS_AF=0.2935;AA=G|||;VT=SNP
6	33292745	rs9277976	T	C	100	PASS	AC=178;AF=0.0355431;AN=5008;NS=2504;DP=11884;EAS_AF=0.006;AMR_AF=0.0663;AFR_AF=0.0045;EUR_AF=0.0795;SAS_AF=0.0409;AA=T|||;VT=SNP
6	33292847	rs28892581	A	T	100	PASS	AC=30;AF=0.00599042;AN=5008;NS=2504;DP=11391;EAS_AF=0;AMR_AF=0.0086;AFR_AF=0.0015;EUR_AF=0.0189;SAS_AF=0.0031;AA=A|||;VT=SNP
6	33292888	rs3130101	A	G	100	PASS	AC=2025;AF=0.404353;AN=5008;NS=2504;DP=11131;EAS_AF=0.3919;AMR_AF=0.4971;AFR_AF=0.1573;EUR_AF=0.4871;SAS_AF=0.6002;AA=A|||;VT=SNP
6	33294098	rs9277979	C	T	100	PASS	AC=589;AF=0.117612;AN=5008;NS=2504;DP=13821;EAS_AF=0.0804;AMR_AF=0.1239;AFR_AF=0.0076;EUR_AF=0.1501;SAS_AF=0.2669;AA=C|||;VT=SNP
6	33295977	rs35514703	T	G	100	PASS	AC=48;AF=0.00958466;AN=5008;NS=2504;DP=9175;EAS_AF=0;AMR_AF=0.0101;AFR_AF=0.0068;EUR_AF=0.0318;SAS_AF=0;AA=T|||;VT=SNP
6	33296230	rs3130016	T	G	100	PASS	AC=2835;AF=0.566094;AN=5008;NS=2504;DP=10374;EAS_AF=0.4127;AMR_AF=0.549;AFR_AF=0.6823;EUR_AF=0.5109;SAS_AF=0.636;AA=G|||;VT=SNP
6	33296603	rs139483731	C	A	100	PASS	AC=65;AF=0.0129792;AN=5008;NS=2504;DP=15034;EAS_AF=0.0188;AMR_AF=0.0202;AFR_AF=0;EUR_AF=0.0239;SAS_AF=0.0082;AA=C|||;VT=SNP
6	33297795	rs116524264	G	A	100	PASS	AC=66;AF=0.0131789;AN=5008;NS=2504;DP=19632;EAS_AF=0.0188;AMR_AF=0.0216;AFR_AF=0;EUR_AF=0.0239;SAS_AF=0.0082;AA=G|||;VT=SNP
6	33298198	rs543754572	T	C	100	PASS	AC=15;AF=0.00299521;AN=5008;NS=2504;DP=17761;EAS_AF=0;AMR_AF=0.0014;AFR_AF=0.0008;EUR_AF=0.0129;SAS_AF=0;AA=t|||;VT=SNP
6	33298344	rs2894334	A	C	100	PASS	AC=2537;AF=0.506589;AN=5008;NS=2504;DP=14154;EAS_AF=0.3929;AMR_AF=0.5346;AFR_AF=0.4947;EUR_AF=0.507;SAS_AF=0.6196;AA=C|||;VT=SNP
6	33298478	rs2395379	A	G	100	PASS	AC=2526;AF=0.504393;AN=5008;NS=2504;DP=16413;EAS_AF=0.3839;AMR_AF=0.5317;AFR_AF=0.4947;EUR_AF=0.507;SAS_AF=0.6196;AA=A|||;VT=SNP
6	33298708	rs116362778	C	T	100	PASS	AC=113;AF=0.0225639;AN=5008;NS=2504;DP=13960;EAS_AF=0.0079;AMR_AF=0.0259;AFR_AF=0.0144;EUR_AF=0.0408;SAS_AF=0.0276;AA=C|||;VT=SNP
6	33300854	rs3130262	A	G	100	PASS	AC=2928;AF=0.584665;AN=5008;NS=2504;DP=15593;EAS_AF=0.4167;AMR_AF=0.5519;AFR_AF=0.7458;EUR_AF=0.5119;SAS_AF=0.638;AA=G|||;VT=SNP
6	33300969	rs115138315	G	A	100	PASS	AC=264;AF=0.0527157;AN=5008;NS=2504;DP=16441;EAS_AF=0.0298;AMR_AF=0.0303;AFR_AF=0;EUR_AF=0.0636;SAS_AF=0.1524;AA=G|||;VT=SNP
6	33300976	rs3130263	G	A	100	PASS	AC=2533;AF=0.505791;AN=5008;NS=2504;DP=16270;EAS_AF=0.3869;AMR_AF=0.5317;AFR_AF=0.4985;EUR_AF=0.505;SAS_AF=0.6207;AA=G|||;VT=SNP
6	33301229	rs3130264	C	G	100	PASS	AC=2963;AF=0.591653;AN=5008;NS=2504;DP=11071;EAS_AF=0.4167;AMR_AF=0.5634;AFR_AF=0.7663;EUR_AF=0.5119;SAS_AF=0.638;AA=G|||;VT=SNP
6	33301676	rs3106195	A	T	100	PASS	AC=2803;AF=0.559704;AN=5008;NS=2504;DP=19516;EAS_AF=0.3869;AMR_AF=0.5389;AFR_AF=0.6997;EUR_AF=0.504;SAS_AF=0.6207;AA=T|||;VT=SNP
6	33302666	rs6900824	T	A	100	PASS	AC=359;AF=0.0716853;AN=5008;NS=2504;DP=13444;EAS_AF=0.006;AMR_AF=0.0288;AFR_AF=0.2224;EUR_AF=0.0189;SAS_AF=0.0204;AA=T|||;VT=SNP
6	33302886	rs3130265	G	A	100	PASS	AC=2928;AF=0.584665;AN=5008;NS=2504;DP=15586;EAS_AF=0.4167;AMR_AF=0.5519;AFR_AF=0.7458;EUR_AF=0.5119;SAS_AF=0.638;AA=A|||;VT=SNP
6	33303035	rs115065026	G	A	100	PASS	AC=113;AF=0.0225639;AN=5008;NS=2504;DP=13602;EAS_AF=0.0079;AMR_AF=0.0259;AFR_AF=0.0144;EUR_AF=0.0408;SAS_AF=0.0276;AA=G|||;VT=SNP
6	33303695	rs6907978	C	G	100	PASS	AC=359;AF=0.0716853;AN=5008;NS=2504;DP=17304;EAS_AF=0.006;AMR_AF=0.0288;AFR_AF=0.2224;EUR_AF=0.0189;SAS_AF=0.0204;AA=c|||;VT=SNP
6	33303989	rs3130266	G	A	100	PASS	AC=2533;AF=0.505791;AN=5008;NS=2504;DP=15860;EAS_AF=0.3869;AMR_AF=0.5317;AFR_AF=0.4985;EUR_AF=0.505;SAS_AF=0.6207;AA=g|||;VT=SNP
6	33306235	rs9277988	T	C	100	PASS	AC=783;AF=0.15635;AN=5008;NS=2504;DP=8453;EAS_AF=0.121;AMR_AF=0.1527;AFR_AF=0.0461;EUR_AF=0.1958;SAS_AF=0.3037;AA=t|||;VT=SNP
6	33307400	rs3130268	T	G	100	PASS	AC=2352;AF=0.469649;AN=5008;NS=2504;DP=19135;EAS_AF=0.374;AMR_AF=0.5144;AFR_AF=0.3971;EUR_AF=0.4911;SAS_AF=0.6125;AA=G|||;VT=SNP
6	33307500	rs144073536	G	A	100	PASS	AC=17;AF=0.00339457;AN=5008;NS=2504;DP=16739;EAS_AF=0;AMR_AF=0.0014;AFR_AF=0;EUR_AF=0.0159;SAS_AF=0;AA=G|||;VT=SNP
6	33307821	rs182892191	C	T	100	PASS	AC=12;AF=0.00239617;AN=5008;NS=2504;DP=15735;EAS_AF=0;AMR_AF=0.0014;AFR_AF=0.0008;EUR_AF=0.0099;SAS_AF=0;AA=C|||;VT=SNP
6	33308221	rs3130270	A	G	100	PASS	AC=2527;AF=0.504593;AN=5008;NS=2504;DP=19767;EAS_AF=0.3819;AMR_AF=0.5317;AFR_AF=0.4985;EUR_AF=0.505;SAS_AF=0.6196;AA=A|||;VT=SNP
6	33308380	rs112199989	G	A	100	PASS	AC=208;AF=0.0415335;AN=5008;NS=2504;DP=16342;EAS_AF=0.0337;AMR_AF=0.0317;AFR_AF=0.0038;EUR_AF=0.0736;SAS_AF=0.0746;AA=G|||;VT=SNP
6	33308607	rs9277990	A	G	100	PASS	AC=708;AF=0.141374;AN=5008;NS=2504;DP=18742;EAS_AF=0.1002;AMR_AF=0.1311;AFR_AF=0.0416;EUR_AF=0.172;SAS_AF=0.2945;AA=A|||;VT=SNP
6	33309613	rs139286294	G	A	100	PASS	AC=62;AF=0.0123802;AN=5008;NS=2504;DP=14993;EAS_AF=0.0139;AMR_AF=0.0202;AFR_AF=0.0015;EUR_AF=0.0239;SAS_AF=0.0082;AA=G|||;VT=SNP
6	33309830	rs3135407	T	C	100	PASS	AC=2794;AF=0.557907;AN=5008;NS=2504;DP=15965;EAS_AF=0.376;AMR_AF=0.5389;AFR_AF=0.7012;EUR_AF=0.505;SAS_AF=0.6196;AA=C|||;VT=SNP
6	33310891	rs77619307	T	C	100	PASS	AC=355;AF=0.0708866;AN=5008;NS=2504;DP=14575;EAS_AF=0.006;AMR_AF=0.0245;AFR_AF=0.2216;EUR_AF=0.0189;SAS_AF=0.0204;AA=T|||;VT=SNP
6	33310979	rs3130271	G	A	100	PASS	AC=2344;AF=0.468051;AN=5008;NS=2504;DP=13445;EAS_AF=0.376;AMR_AF=0.5231;AFR_AF=0.3684;EUR_AF=0.505;SAS_AF=0.6207;AA=G|||;VT=SNP
6	33311242	rs3135405	A	G	100	PASS	AC=2618;AF=0.522764;AN=5008;NS=2504;DP=10043;EAS_AF=0.376;AMR_AF=0.5303;AFR_AF=0.5703;EUR_AF=0.507;SAS_AF=0.6207;AA=G|||;VT=SNP
6	33312308	rs3130014	A	G	100	PASS	AC=1714;AF=0.342252;AN=5008;NS=2504;DP=17673;EAS_AF=0.5804;AMR_AF=0.3184;AFR_AF=0.18;EUR_AF=0.338;SAS_AF=0.3374;AA=A|||;VT=SNP
6	33312455	rs9277992	G	A	100	PASS	AC=706;AF=0.140974;AN=5008;NS=2504;DP=18859;EAS_AF=0.1141;AMR_AF=0.1268;AFR_AF=0.0424;EUR_AF=0.1809;SAS_AF=0.271;AA=G|||;VT=SNP
6	33312526	rs17221716	A	G	100	PASS	AC=259;AF=0.0517173;AN=5008;NS=2504;DP=19755;EAS_AF=0.005;AMR_AF=0.0173;AFR_AF=0.1596;EUR_AF=0.0129;SAS_AF=0.0184;AA=A|||;VT=SNP
6	33313427	rs3130013	A	C	100	PASS	AC=4821;AF=0.96266;AN=5008;NS=2504;DP=16696;EAS_AF=0.997;AMR_AF=0.9107;AFR_AF=0.9924;EUR_AF=0.8966;SAS_AF=0.9918;AA=C|||;VT=SNP
6	33314093	rs3130104	T	C	100	PASS	AC=4643;AF=0.927117;AN=5008;NS=2504;DP=18452;EAS_AF=0.997;AMR_AF=0.9006;AFR_AF=0.8638;EUR_AF=0.8956;SAS_AF=0.9918;AA=C|||;VT=SNP
6	33314307	rs11760148	A	T	100	PASS	AC=17;AF=0.00339457;AN=5008;NS=2504;DP=20206;EAS_AF=0;AMR_AF=0.0014;AFR_AF=0.0008;EUR_AF=0.0119;SAS_AF=0.0031;AA=A|||;VT=SNP
6	33314644	rs148208180	T	C	100	PASS	AC=91;AF=0.0181709;AN=5008;NS=2504;DP=21990;EAS_AF=0.0089;AMR_AF=0.0187;AFR_AF=0.0333;EUR_AF=0.0149;SAS_AF=0.0102;AA=T|||;VT=SNP
6	33314737	rs114844254	G	T	100	PASS	AC=91;AF=0.0181709;AN=5008;NS=2504;DP=22370;EAS_AF=0.0089;AMR_AF=0.0187;AFR_AF=0.0333;EUR_AF=0.0149;SAS_AF=0.0102;AA=G|||;VT=SNP
6	33315086	rs3130272	G	C	100	PASS	AC=2155;AF=0.430312;AN=5008;NS=2504;DP=21515;EAS_AF=0.6002;AMR_AF=0.3415;AFR_AF=0.472;EUR_AF=0.3032;SAS_AF=0.3926;AA=G|||;VT=SNP
6	33315152	rs583129	A	G	100	PASS	AC=1611;AF=0.321685;AN=5008;NS=2504;DP=22806;EAS_AF=0.3393;AMR_AF=0.4063;AFR_AF=0.0446;EUR_AF=0.4334;SAS_AF=0.5031;AA=A|||;VT=SNP
6	33315523	rs3130012	A	G	100	PASS	AC=4619;AF=0.922324;AN=5008;NS=2504;DP=21317;EAS_AF=0.997;AMR_AF=0.8977;AFR_AF=0.8472;EUR_AF=0.8956;SAS_AF=0.9918;AA=a|||;VT=SNP
6	33315713	rs144634486	G	A	100	PASS	AC=19;AF=0.00379393;AN=5008;NS=2504;DP=20468;EAS_AF=0;AMR_AF=0.0043;AFR_AF=0;EUR_AF=0.0149;SAS_AF=0.001;AA=G|||;VT=SNP
6	33316450	rs187208364	C	A	100	PASS	AC=23;AF=0.00459265;AN=5008;NS=2504;DP=19267;EAS_AF=0.002;AMR_AF=0.0072;AFR_AF=0.0008;EUR_AF=0.0149;SAS_AF=0;AA=C|||;VT=SNP
6	33316638	rs148420656	T	C	100	PASS	AC=35;AF=0.00698882;AN=5008;NS=2504;DP=18247;EAS_AF=0;AMR_AF=0.0144;AFR_AF=0.0008;EUR_AF=0.0229;SAS_AF=0.001;AA=T|||;VT=SNP
6	33317065	rs3130273	A	G	100	PASS	AC=4628;AF=0.924121;AN=5008;NS=2504;DP=19875;EAS_AF=0.997;AMR_AF=0.8991;AFR_AF=0.8533;EUR_AF=0.8956;SAS_AF=0.9918;AA=G|||;VT=SNP
6	33317432	rs9277997	C	T	100	PASS	AC=262;AF=0.0523163;AN=5008;NS=2504;DP=18784;EAS_AF=0.0149;AMR_AF=0.0908;AFR_AF=0.0061;EUR_AF=0.1153;SAS_AF=0.0613;AA=C|||;VT=SNP
6	33317784	rs3106188	C	T	100	PASS	AC=1815;AF=0.36242;AN=5008;NS=2504;DP=19710;EAS_AF=0.3681;AMR_AF=0.4337;AFR_AF=0.1377;EUR_AF=0.4543;SAS_AF=0.5153;AA=C|||;VT=SNP
6	33317795	rs2136778	C	T	100	PASS	AC=1633;AF=0.326078;AN=5008;NS=2504;DP=19660;EAS_AF=0.3631;AMR_AF=0.4193;AFR_AF=0.0424;EUR_AF=0.4443;SAS_AF=0.4836;AA=C|||;VT=SNP
6	33318571	rs3130010	C	T	100	PASS	AC=1693;AF=0.338059;AN=5008;NS=2504;DP=16911;EAS_AF=0.3393;AMR_AF=0.428;AFR_AF=0.0673;EUR_AF=0.4543;SAS_AF=0.5194;AA=c|||;VT=SNP
6	33318609	rs9278001	C	T	100	PASS	AC=263;AF=0.052516;AN=5008;NS=2504;DP=15057;EAS_AF=0.0149;AMR_AF=0.0922;AFR_AF=0.0061;EUR_AF=0.1153;SAS_AF=0.0613;AA=C|||;VT=SNP
6	33318820	rs112609628	C	T	100	PASS	AC=32;AF=0.00638978;AN=5008;NS=2504;DP=13160;EAS_AF=0;AMR_AF=0.0101;AFR_AF=0.0015;EUR_AF=0.0219;SAS_AF=0.001;AA=C|||;VT=SNP
6	33318978	rs2941555	A	G	100	PASS	AC=4657;AF=0.929912;AN=5008;NS=2504;DP=14357;EAS_AF=0.997;AMR_AF=0.9035;AFR_AF=0.8729;EUR_AF=0.8956;SAS_AF=0.9918;AA=G|||;VT=SNP
6	33319596	rs211476	G	T	100	PASS	AC=2157;AF=0.430711;AN=5008;NS=2504;DP=18107;EAS_AF=0.6071;AMR_AF=0.3386;AFR_AF=0.4743;EUR_AF=0.3032;SAS_AF=0.3865;AA=G|||;VT=SNP
6	33319815	rs9278004	G	A	100	PASS	AC=732;AF=0.146166;AN=5008;NS=2504;DP=19782;EAS_AF=0.0407;AMR_AF=0.1239;AFR_AF=0.2943;EUR_AF=0.1342;SAS_AF=0.0828;AA=G|||;VT=SNP
6	33320089	rs211475	A	G	100	PASS	AC=2160;AF=0.43131;AN=5008;NS=2504;DP=21436;EAS_AF=0.6081;AMR_AF=0.3415;AFR_AF=0.475;EUR_AF=0.3042;SAS_AF=0.3845;AA=A|||;VT=SNP
6	33320613	rs211474	G	A	100	PASS	AC=2206;AF=0.440495;AN=5008;NS=2504;DP=17006;EAS_AF=0.6171;AMR_AF=0.3444;AFR_AF=0.4887;EUR_AF=0.3131;SAS_AF=0.3926;AA=G|||;VT=SNP
6	33320687	rs116077877	G	A	100	PASS	AC=11;AF=0.00219649;AN=5008;NS=2504;DP=18760;EAS_AF=0;AMR_AF=0.0029;AFR_AF=0.0008;EUR_AF=0.008;SAS_AF=0;AA=G|||;VT=SNP
6	33320750	rs9278005	G	A	100	PASS	AC=263;AF=0.052516;AN=5008;NS=2504;DP=21382;EAS_AF=0.0149;AMR_AF=0.0922;AFR_AF=0.0061;EUR_AF=0.1153;SAS_AF=0.0613;AA=G|||;VT=SNP
6	33320759	rs211473	G	A	100	PASS	AC=2155;AF=0.430312;AN=5008;NS=2504;DP=21765;EAS_AF=0.6071;AMR_AF=0.3386;AFR_AF=0.475;EUR_AF=0.3022;SAS_AF=0.3845;AA=G|||;VT=SNP
6	33321431	rs9278006	C	T	100	PASS	AC=285;AF=0.0569089;AN=5008;NS=2504;DP=14305;EAS_AF=0.0337;AMR_AF=0.0922;AFR_AF=0.0061;EUR_AF=0.1153;SAS_AF=0.0644;AA=C|||;VT=SNP
6	33321660	rs9278007	G	A	100	PASS	AC=286;AF=0.0571086;AN=5008;NS=2504;DP=16319;EAS_AF=0.0337;AMR_AF=0.0937;AFR_AF=0.0061;EUR_AF=0.1153;SAS_AF=0.0644;AA=G|||;VT=SNP
6	33321666	rs3130008	G	A	100	PASS	AC=2445;AF=0.488219;AN=5008;NS=2504;DP=16708;EAS_AF=0.372;AMR_AF=0.5562;AFR_AF=0.3865;EUR_AF=0.5825;SAS_AF=0.6002;AA=G|||;VT=SNP
6	33321909	rs211472	C	T	100	PASS	AC=4817;AF=0.961861;AN=5008;NS=2504;DP=12817;EAS_AF=0.996;AMR_AF=0.9078;AFR_AF=0.9924;EUR_AF=0.8956;SAS_AF=0.9918;AA=c|||;VT=SNP
6	33322362	rs9278012	A	G	100	PASS	AC=89;AF=0.0177716;AN=5008;NS=2504;DP=15483;EAS_AF=0.004;AMR_AF=0.036;AFR_AF=0.003;EUR_AF=0.0378;SAS_AF=0.0184;AA=A|||;VT=SNP
6	33322412	rs211471	C	G	100	PASS	AC=4818;AF=0.962061;AN=5008;NS=2504;DP=15727;EAS_AF=0.997;AMR_AF=0.9078;AFR_AF=0.9924;EUR_AF=0.8956;SAS_AF=0.9918;AA=c|||;VT=SNP
6	33322731	rs211470	C	T	100	PASS	AC=4818;AF=0.962061;AN=5008;NS=2504;DP=15728;EAS_AF=0.997;AMR_AF=0.9078;AFR_AF=0.9924;EUR_AF=0.8956;SAS_AF=0.9918;AA=C|||;VT=SNP
6	33323257	rs211469	A	G	100	PASS	AC=4657;AF=0.929912;AN=5008;NS=2504;DP=16307;EAS_AF=0.997;AMR_AF=0.9035;AFR_AF=0.8729;EUR_AF=0.8956;SAS_AF=0.9918;AA=G|||;VT=SNP
6	33323265	rs211468	C	T	100	PASS	AC=1986;AF=0.396565;AN=5008;NS=2504;DP=16470;EAS_AF=0.5823;AMR_AF=0.3098;AFR_AF=0.4743;EUR_AF=0.2465;SAS_AF=0.316;AA=C|||;VT=SNP
6	33323446	rs211467	G	C	100	PASS	AC=2158;AF=0.430911;AN=5008;NS=2504;DP=14509;EAS_AF=0.6071;AMR_AF=0.3401;AFR_AF=0.4766;EUR_AF=0.3032;SAS_AF=0.3834;AA=C|||;VT=SNP
6	33324188	rs9278015	C	T	100	PASS	AC=266;AF=0.053115;AN=5008;NS=2504;DP=17646;EAS_AF=0.0188;AMR_AF=0.0922;AFR_AF=0.0061;EUR_AF=0.1143;SAS_AF=0.0613;AA=C|||;VT=SNP
6	33324527	rs3117324	G	T	100	PASS	AC=2497;AF=0.498602;AN=5008;NS=2504;DP=17095;EAS_AF=0.3899;AMR_AF=0.5605;AFR_AF=0.3979;EUR_AF=0.5905;SAS_AF=0.6084;AA=G|||;VT=SNP
6	33325080	rs9278016	G	A	100	PASS	AC=284;AF=0.0567093;AN=5008;NS=2504;DP=4496;EAS_AF=0.0337;AMR_AF=0.0922;AFR_AF=0.0061;EUR_AF=0.1143;SAS_AF=0.0644;AA=g|||;VT=SNP
6	33325256	rs3117323	G	A	100	PASS	AC=1689;AF=0.33726;AN=5008;NS=2504;DP=12510;EAS_AF=0.3343;AMR_AF=0.4251;AFR_AF=0.0779;EUR_AF=0.4463;SAS_AF=0.5164;AA=G|||;VT=SNP
6	33326139	rs211466	A	G	100	PASS	AC=4818;AF=0.962061;AN=5008;NS=2504;DP=12386;EAS_AF=0.997;AMR_AF=0.9078;AFR_AF=0.9924;EUR_AF=0.8956;SAS_AF=0.9918;AA=G|||;VT=SNP
6	33326250	rs3106192	A	G	100	PASS	AC=1783;AF=0.35603;AN=5008;NS=2504;DP=19511;EAS_AF=0.3601;AMR_AF=0.438;AFR_AF=0.1036;EUR_AF=0.4592;SAS_AF=0.5286;AA=A|||;VT=SNP
6	33326434	rs9278019	C	T	100	PASS	AC=266;AF=0.053115;AN=5008;NS=2504;DP=15712;EAS_AF=0.0188;AMR_AF=0.0922;AFR_AF=0.0061;EUR_AF=0.1143;SAS_AF=0.0613;AA=C|||;VT=SNP
```
