## Supplementary material for "Characterization of shared and ancestry-specific signals driving complex traits using multi-ancestry fine-mapping": s1_data_1kg.pvar (part 8 of 8)

```
6	33326699	rs9278020	G	A	100	PASS	AC=209;AF=0.0417332;AN=5008;NS=2504;DP=13885;EAS_AF=0.0079;AMR_AF=0.0764;AFR_AF=0.0053;EUR_AF=0.0905;SAS_AF=0.0511;AA=G|||;VT=SNP
6	33326822	rs145494894	G	A	100	PASS	AC=46;AF=0.0091853;AN=5008;NS=2504;DP=13597;EAS_AF=0.001;AMR_AF=0.0173;AFR_AF=0.0008;EUR_AF=0.0298;SAS_AF=0.002;AA=G|||;VT=SNP
6	33328518	rs211455	G	A	100	PASS	AC=2158;AF=0.430911;AN=5008;NS=2504;DP=19831;EAS_AF=0.6151;AMR_AF=0.3415;AFR_AF=0.4735;EUR_AF=0.3002;SAS_AF=0.3814;AA=A|||;VT=SNP
6	33328671	rs62407874	C	T	100	PASS	AC=33;AF=0.00658946;AN=5008;NS=2504;DP=16968;EAS_AF=0;AMR_AF=0.0043;AFR_AF=0.0008;EUR_AF=0.0249;SAS_AF=0.0041;AA=C|||;VT=SNP
6	33328704	rs114984535	T	C	100	PASS	AC=79;AF=0.0157748;AN=5008;NS=2504;DP=17267;EAS_AF=0;AMR_AF=0.036;AFR_AF=0.0197;EUR_AF=0.0278;SAS_AF=0;AA=T|||;VT=SNP
6	33328893	rs3130004	G	C	100	PASS	AC=1663;AF=0.332069;AN=5008;NS=2504;DP=15906;EAS_AF=0.3413;AMR_AF=0.4236;AFR_AF=0.053;EUR_AF=0.4453;SAS_AF=0.5184;AA=G|||;VT=SNP
6	33329068	rs211454	G	A	100	PASS	AC=2160;AF=0.43131;AN=5008;NS=2504;DP=16677;EAS_AF=0.6151;AMR_AF=0.3415;AFR_AF=0.4735;EUR_AF=0.3002;SAS_AF=0.3834;AA=g|||;VT=SNP
6	33330051	rs35283694	C	T	100	PASS	AC=76;AF=0.0151757;AN=5008;NS=2504;DP=20809;EAS_AF=0;AMR_AF=0.0187;AFR_AF=0.0227;EUR_AF=0.0328;SAS_AF=0;AA=C|||;VT=SNP
6	33330131	rs211453	T	G	100	PASS	AC=2484;AF=0.496006;AN=5008;NS=2504;DP=19179;EAS_AF=0.6786;AMR_AF=0.389;AFR_AF=0.4735;EUR_AF=0.3569;SAS_AF=0.5573;AA=T|||;VT=SNP
6	33330900	rs3130274	G	A	100	PASS	AC=1332;AF=0.265974;AN=5008;NS=2504;DP=21452;EAS_AF=0.2986;AMR_AF=0.3703;AFR_AF=0.0408;EUR_AF=0.3887;SAS_AF=0.3364;AA=G|||;VT=SNP
6	33330981	rs211452	A	G	100	PASS	AC=2201;AF=0.439497;AN=5008;NS=2504;DP=22424;EAS_AF=0.6548;AMR_AF=0.3833;AFR_AF=0.2799;EUR_AF=0.3569;SAS_AF=0.5583;AA=A|||;VT=SNP
6	33331061	rs3130003	T	C	100	PASS	AC=88;AF=0.0175719;AN=5008;NS=2504;DP=20682;EAS_AF=0.002;AMR_AF=0.0202;AFR_AF=0.0008;EUR_AF=0.0417;SAS_AF=0.0297;AA=T|||;VT=SNP
6	33331452	rs77342790	A	G	100	PASS	AC=371;AF=0.0740815;AN=5008;NS=2504;DP=16405;EAS_AF=0.005;AMR_AF=0.0202;AFR_AF=0.2481;EUR_AF=0.0139;SAS_AF=0.0102;AA=A|||;VT=SNP
6	33332137	rs3130275	A	G	100	PASS	AC=1336;AF=0.266773;AN=5008;NS=2504;DP=19325;EAS_AF=0.2996;AMR_AF=0.3703;AFR_AF=0.0416;EUR_AF=0.3887;SAS_AF=0.3384;AA=A|||;VT=SNP
6	33332617	rs2743	T	C	100	PASS	AC=1602;AF=0.319888;AN=5008;NS=2504;DP=17906;EAS_AF=0.3175;AMR_AF=0.3818;AFR_AF=0.2027;EUR_AF=0.4036;SAS_AF=0.3507;AA=C|||;VT=SNP
6	33333446	rs211450	C	T	100	PASS	AC=2452;AF=0.489617;AN=5008;NS=2504;DP=19413;EAS_AF=0.6468;AMR_AF=0.3905;AFR_AF=0.4766;EUR_AF=0.3549;SAS_AF=0.5542;AA=C|||;VT=SNP
6	33333564	rs9278021	G	A	100	PASS	AC=243;AF=0.0485224;AN=5008;NS=2504;DP=18263;EAS_AF=0.0079;AMR_AF=0.0908;AFR_AF=0.0061;EUR_AF=0.1143;SAS_AF=0.0501;AA=G|||;VT=SNP
6	33333916	rs211449	G	T	100	PASS	AC=2486;AF=0.496406;AN=5008;NS=2504;DP=17445;EAS_AF=0.6548;AMR_AF=0.402;AFR_AF=0.4894;EUR_AF=0.3549;SAS_AF=0.5552;AA=G|||;VT=SNP
6	33334718	rs3940219	C	T	100	PASS	AC=92;AF=0.0183706;AN=5008;NS=2504;DP=15545;EAS_AF=0.006;AMR_AF=0.0202;AFR_AF=0.0015;EUR_AF=0.0318;SAS_AF=0.0389;AA=C|||;VT=SNP
6	33335448	rs3130001	T	C	100	PASS	AC=1688;AF=0.337061;AN=5008;NS=2504;DP=16972;EAS_AF=0.3145;AMR_AF=0.3862;AFR_AF=0.2564;EUR_AF=0.4095;SAS_AF=0.3599;AA=C|||;VT=SNP
6	33335907	rs147365298	C	T	100	PASS	AC=30;AF=0.00599042;AN=5008;NS=2504;DP=9736;EAS_AF=0.003;AMR_AF=0.0101;AFR_AF=0.0015;EUR_AF=0.0159;SAS_AF=0.002;AA=C|||;VT=SNP
6	33336930	rs3130276	C	T	100	PASS	AC=1354;AF=0.270367;AN=5008;NS=2504;DP=11066;EAS_AF=0.2976;AMR_AF=0.3718;AFR_AF=0.0537;EUR_AF=0.3907;SAS_AF=0.3395;AA=C|||;VT=SNP
6	33337088	rs67136908	C	T	100	PASS	AC=362;AF=0.0722843;AN=5008;NS=2504;DP=15001;EAS_AF=0.0357;AMR_AF=0.0576;AFR_AF=0.1014;EUR_AF=0.0755;SAS_AF=0.0777;AA=C|||;VT=SNP
6	33337203	rs9278024	G	A	100	PASS	AC=255;AF=0.0509185;AN=5008;NS=2504;DP=16803;EAS_AF=0.0089;AMR_AF=0.0922;AFR_AF=0.0061;EUR_AF=0.1153;SAS_AF=0.0593;AA=G|||;VT=SNP
6	33338508	rs9278025	T	A	100	PASS	AC=1405;AF=0.280551;AN=5008;NS=2504;DP=21414;EAS_AF=0.3065;AMR_AF=0.3732;AFR_AF=0.0696;EUR_AF=0.4016;SAS_AF=0.3487;AA=T|||;VT=SNP
6	33339481	rs9278026	A	T	100	PASS	AC=296;AF=0.0591054;AN=5008;NS=2504;DP=13142;EAS_AF=0.0119;AMR_AF=0.098;AFR_AF=0.0113;EUR_AF=0.1312;SAS_AF=0.0706;AA=A|||;VT=SNP
6	33340510	rs9278027	T	C	100	PASS	AC=267;AF=0.0533147;AN=5008;NS=2504;DP=19315;EAS_AF=0.0188;AMR_AF=0.0922;AFR_AF=0.0061;EUR_AF=0.1153;SAS_AF=0.0613;AA=-|||;VT=SNP
6	33341042	rs9278028	T	C	100	PASS	AC=263;AF=0.052516;AN=5008;NS=2504;DP=18551;EAS_AF=0.0188;AMR_AF=0.0922;AFR_AF=0.0061;EUR_AF=0.1153;SAS_AF=0.0573;AA=T|||;VT=SNP
6	33341424	rs9278029	A	C	100	PASS	AC=1135;AF=0.226637;AN=5008;NS=2504;DP=14895;EAS_AF=0.253;AMR_AF=0.3357;AFR_AF=0.0159;EUR_AF=0.3082;SAS_AF=0.3231;AA=A|||;VT=SNP
6	33343232	rs3130015	T	C	100	PASS	AC=1467;AF=0.292931;AN=5008;NS=2504;DP=17469;EAS_AF=0.3234;AMR_AF=0.3775;AFR_AF=0.0938;EUR_AF=0.4006;SAS_AF=0.3599;AA=C|||;VT=SNP
6	33343859	rs211448	T	C	100	PASS	AC=2180;AF=0.435304;AN=5008;NS=2504;DP=19353;EAS_AF=0.6399;AMR_AF=0.3905;AFR_AF=0.2784;EUR_AF=0.3579;SAS_AF=0.5481;AA=T|||;VT=SNP
6	33344268	rs114251645	T	C	100	PASS	AC=27;AF=0.00539137;AN=5008;NS=2504;DP=14987;EAS_AF=0;AMR_AF=0.0058;AFR_AF=0.0023;EUR_AF=0.0129;SAS_AF=0.0072;AA=T|||;VT=SNP
6	33345437	rs3130007	T	C	100	PASS	AC=1472;AF=0.29393;AN=5008;NS=2504;DP=18298;EAS_AF=0.3234;AMR_AF=0.3775;AFR_AF=0.0946;EUR_AF=0.4016;SAS_AF=0.363;AA=N|||;VT=SNP
6	33345582	rs118109745	A	G	100	PASS	AC=27;AF=0.00539137;AN=5008;NS=2504;DP=17229;EAS_AF=0.0119;AMR_AF=0.0043;AFR_AF=0;EUR_AF=0.0099;SAS_AF=0.002;AA=a|||;VT=SNP
6	33345964	rs3130005	A	T	100	PASS	AC=1485;AF=0.296526;AN=5008;NS=2504;DP=8331;EAS_AF=0.3224;AMR_AF=0.3746;AFR_AF=0.1059;EUR_AF=0.4046;SAS_AF=0.3609;AA=a|||;VT=SNP
6	33346116	rs115552552	C	T	100	PASS	AC=113;AF=0.0225639;AN=5008;NS=2504;DP=10239;EAS_AF=0.0188;AMR_AF=0.0202;AFR_AF=0.0015;EUR_AF=0.0398;SAS_AF=0.0389;AA=c|||;VT=SNP
6	33346186	rs2747479	C	A	100	PASS	AC=2686;AF=0.536342;AN=5008;NS=2504;DP=11448;EAS_AF=0.6399;AMR_AF=0.4179;AFR_AF=0.6483;EUR_AF=0.3569;SAS_AF=0.547;AA=t|||;VT=SNP
6	33346581	rs1977139	T	C	100	PASS	AC=4805;AF=0.959465;AN=5008;NS=2504;DP=16576;EAS_AF=0.994;AMR_AF=0.9121;AFR_AF=0.9871;EUR_AF=0.8946;SAS_AF=0.9867;AA=N|||;VT=SNP
6	33346826	rs61687548	C	T	100	PASS	AC=280;AF=0.0559105;AN=5008;NS=2504;DP=15215;EAS_AF=0.005;AMR_AF=0.0187;AFR_AF=0.18;EUR_AF=0.0139;SAS_AF=0.0102;AA=c|||;VT=SNP
6	33347630	rs7382303	G	A	100	PASS	AC=2521;AF=0.503395;AN=5008;NS=2504;DP=16227;EAS_AF=0.6399;AMR_AF=0.4049;AFR_AF=0.531;EUR_AF=0.3559;SAS_AF=0.547;AA=g|||;VT=SNP
6	33347760	rs9278033	G	A	100	PASS	AC=252;AF=0.0503195;AN=5008;NS=2504;DP=13587;EAS_AF=0.0089;AMR_AF=0.0922;AFR_AF=0.0061;EUR_AF=0.1153;SAS_AF=0.0562;AA=a|||;VT=SNP
6	33348244	rs138134267	T	C	100	PASS	AC=69;AF=0.013778;AN=5008;NS=2504;DP=20271;EAS_AF=0.002;AMR_AF=0.0173;AFR_AF=0.0023;EUR_AF=0.0209;SAS_AF=0.0317;AA=t|||;VT=SNP
6	33348388	rs149497400	C	T	100	PASS	AC=9;AF=0.00179712;AN=5008;NS=2504;DP=19557;EAS_AF=0;AMR_AF=0;AFR_AF=0;EUR_AF=0.006;SAS_AF=0.0031;AA=c|||;VT=SNP
6	33348894	rs148742041	G	A	100	PASS	AC=68;AF=0.0135783;AN=5008;NS=2504;DP=14273;EAS_AF=0.003;AMR_AF=0.0173;AFR_AF=0;EUR_AF=0.0328;SAS_AF=0.0204;AA=g|||;VT=SNP
6	33349503	rs75159856	C	T	100	PASS	AC=2520;AF=0.503195;AN=5008;NS=2504;DP=17930;EAS_AF=0.6389;AMR_AF=0.4035;AFR_AF=0.5318;EUR_AF=0.3559;SAS_AF=0.547;AA=c|||;VT=SNP
6	33349885	rs2747477	G	A	100	PASS	AC=2519;AF=0.502995;AN=5008;NS=2504;DP=22773;EAS_AF=0.6389;AMR_AF=0.4035;AFR_AF=0.531;EUR_AF=0.3559;SAS_AF=0.547;AA=g|||;VT=SNP
6	33350174	rs3117320	C	T	100	PASS	AC=1366;AF=0.272764;AN=5008;NS=2504;DP=19159;EAS_AF=0.3135;AMR_AF=0.3718;AFR_AF=0.0416;EUR_AF=0.3907;SAS_AF=0.3517;AA=c|||;VT=SNP
6	33350201	rs9278034	A	T	100	PASS	AC=261;AF=0.0521166;AN=5008;NS=2504;DP=17290;EAS_AF=0.0169;AMR_AF=0.0922;AFR_AF=0.0061;EUR_AF=0.1153;SAS_AF=0.0573;AA=a|||;VT=SNP
6	33351251	rs2747476	C	G	100	PASS	AC=4804;AF=0.959265;AN=5008;NS=2504;DP=17235;EAS_AF=0.994;AMR_AF=0.9107;AFR_AF=0.9871;EUR_AF=0.8946;SAS_AF=0.9867;AA=G|||;VT=SNP
6	33351451	rs114972028	A	T	100	PASS	AC=108;AF=0.0215655;AN=5008;NS=2504;DP=19224;EAS_AF=0.0258;AMR_AF=0.0274;AFR_AF=0;EUR_AF=0.0567;SAS_AF=0.0061;AA=C|||;VT=SNP
6	33351696	rs6942045	C	T	100	PASS	AC=1130;AF=0.225639;AN=5008;NS=2504;DP=16880;EAS_AF=0.251;AMR_AF=0.3357;AFR_AF=0.0136;EUR_AF=0.3082;SAS_AF=0.3231;AA=C|||;VT=SNP
6	33352360	rs9278036	G	C	100	PASS	AC=263;AF=0.052516;AN=5008;NS=2504;DP=16338;EAS_AF=0.0188;AMR_AF=0.0922;AFR_AF=0.0061;EUR_AF=0.1153;SAS_AF=0.0573;AA=G|||;VT=SNP
6	33353090	rs406009	A	G	100	PASS	AC=4803;AF=0.959065;AN=5008;NS=2504;DP=15819;EAS_AF=0.994;AMR_AF=0.9107;AFR_AF=0.9864;EUR_AF=0.8946;SAS_AF=0.9867;AA=G|||;VT=SNP
6	33353112	rs9278038	T	C	100	PASS	AC=261;AF=0.0521166;AN=5008;NS=2504;DP=17397;EAS_AF=0.0169;AMR_AF=0.0922;AFR_AF=0.0061;EUR_AF=0.1153;SAS_AF=0.0573;AA=T|||;VT=SNP
6	33353589	rs150558870	G	A	100	PASS	AC=89;AF=0.0177716;AN=5008;NS=2504;DP=17117;EAS_AF=0.0119;AMR_AF=0.0187;AFR_AF=0.0076;EUR_AF=0.0268;SAS_AF=0.0276;AA=G|||;VT=SNP
6	33354179	rs147474989	G	A	100	PASS	AC=67;AF=0.0133786;AN=5008;NS=2504;DP=16995;EAS_AF=0.003;AMR_AF=0.0173;AFR_AF=0;EUR_AF=0.0328;SAS_AF=0.0194;AA=G|||;VT=SNP
6	33355103	rs9278039	T	C	100	PASS	AC=540;AF=0.107827;AN=5008;NS=2504;DP=18551;EAS_AF=0.0238;AMR_AF=0.111;AFR_AF=0.1838;EUR_AF=0.1292;SAS_AF=0.0675;AA=T|||;VT=SNP
6	33355518	rs115337486	C	T	100	PASS	AC=27;AF=0.00539137;AN=5008;NS=2504;DP=16408;EAS_AF=0;AMR_AF=0.0101;AFR_AF=0.0008;EUR_AF=0.0179;SAS_AF=0.001;AA=C|||;VT=SNP
6	33355836	rs146680842	G	A	100	PASS	AC=99;AF=0.0197684;AN=5008;NS=2504;DP=14727;EAS_AF=0.0119;AMR_AF=0.0202;AFR_AF=0.0144;EUR_AF=0.0268;SAS_AF=0.0276;AA=G|||;VT=SNP
6	33356073	rs465877	C	T	100	PASS	AC=1364;AF=0.272364;AN=5008;NS=2504;DP=9354;EAS_AF=0.3135;AMR_AF=0.3718;AFR_AF=0.0424;EUR_AF=0.3897;SAS_AF=0.3497;AA=C|||;VT=SNP
6	33356985	rs9368760	C	T	100	PASS	AC=1129;AF=0.225439;AN=5008;NS=2504;DP=12894;EAS_AF=0.253;AMR_AF=0.3357;AFR_AF=0.0136;EUR_AF=0.3072;SAS_AF=0.3211;AA=C|||;VT=SNP
6	33357231	rs9278040	G	A	100	PASS	AC=264;AF=0.0527157;AN=5008;NS=2504;DP=16247;EAS_AF=0.0188;AMR_AF=0.0922;AFR_AF=0.0061;EUR_AF=0.1153;SAS_AF=0.0583;AA=G|||;VT=SNP
6	33358278	rs456993	T	C	100	PASS	AC=1390;AF=0.277556;AN=5008;NS=2504;DP=15778;EAS_AF=0.3135;AMR_AF=0.3689;AFR_AF=0.0628;EUR_AF=0.3907;SAS_AF=0.3497;AA=T|||;VT=SNP
6	33358453	rs139677422	C	T	100	PASS	AC=90;AF=0.0179712;AN=5008;NS=2504;DP=16776;EAS_AF=0.0119;AMR_AF=0.0187;AFR_AF=0.0076;EUR_AF=0.0268;SAS_AF=0.0286;AA=C|||;VT=SNP
6	33359008	rs465506	A	G	100	PASS	AC=1452;AF=0.289936;AN=5008;NS=2504;DP=20758;EAS_AF=0.3234;AMR_AF=0.3703;AFR_AF=0.0855;EUR_AF=0.4036;SAS_AF=0.3579;AA=G|||;VT=SNP
6	33359142	rs465474	A	G	100	PASS	AC=1391;AF=0.277756;AN=5008;NS=2504;DP=16970;EAS_AF=0.3135;AMR_AF=0.3689;AFR_AF=0.0628;EUR_AF=0.3917;SAS_AF=0.3497;AA=A|||;VT=SNP
6	33359716	rs465223	G	C	100	PASS	AC=1451;AF=0.289736;AN=5008;NS=2504;DP=13902;EAS_AF=0.3234;AMR_AF=0.3703;AFR_AF=0.0855;EUR_AF=0.4026;SAS_AF=0.3579;AA=G|||;VT=SNP;EX_TARGET
6	33359736	rs45521935	C	G	100	PASS	AC=28;AF=0.00559105;AN=5008;NS=2504;DP=14307;EAS_AF=0.003;AMR_AF=0.0173;AFR_AF=0;EUR_AF=0.0109;SAS_AF=0.002;AA=C|||;VT=SNP;EX_TARGET
6	33359820	rs172435	A	C	100	PASS	AC=4605;AF=0.919529;AN=5008;NS=2504;DP=13411;EAS_AF=0.9931;AMR_AF=0.9006;AFR_AF=0.8457;EUR_AF=0.8946;SAS_AF=0.9826;AA=C|||;VT=SNP;EX_TARGET
6	33360574	rs461964	T	G	100	PASS	AC=1451;AF=0.289736;AN=5008;NS=2504;DP=22351;EAS_AF=0.3234;AMR_AF=0.3703;AFR_AF=0.0855;EUR_AF=0.4026;SAS_AF=0.3579;AA=t|||;VT=SNP
6	33360787	rs461887	T	C	100	PASS	AC=1391;AF=0.277756;AN=5008;NS=2504;DP=22066;EAS_AF=0.3135;AMR_AF=0.3689;AFR_AF=0.0628;EUR_AF=0.3917;SAS_AF=0.3497;AA=T|||;VT=SNP
6	33361724	rs169817	C	T	100	PASS	AC=2536;AF=0.50639;AN=5008;NS=2504;DP=17611;EAS_AF=0.6399;AMR_AF=0.4121;AFR_AF=0.534;EUR_AF=0.3598;SAS_AF=0.5491;AA=C|||;VT=SNP
6	33364083	rs211462	G	T	100	PASS	AC=4757;AF=0.94988;AN=5008;NS=2504;DP=16531;EAS_AF=0.9931;AMR_AF=0.9049;AFR_AF=0.9576;EUR_AF=0.8956;SAS_AF=0.9826;AA=T|||;VT=SNP
6	33364880	rs211461	T	C	100	PASS	AC=4806;AF=0.959665;AN=5008;NS=2504;DP=16182;EAS_AF=0.994;AMR_AF=0.9107;AFR_AF=0.9864;EUR_AF=0.8976;SAS_AF=0.9867;AA=C|||;VT=SNP
6	33365051	rs211460	C	G	100	PASS	AC=4806;AF=0.959665;AN=5008;NS=2504;DP=14713;EAS_AF=0.994;AMR_AF=0.9107;AFR_AF=0.9864;EUR_AF=0.8976;SAS_AF=0.9867;AA=G|||;VT=SNP
6	33365325	rs211459	T	C	100	PASS	AC=4806;AF=0.959665;AN=5008;NS=2504;DP=19052;EAS_AF=0.994;AMR_AF=0.9107;AFR_AF=0.9864;EUR_AF=0.8976;SAS_AF=0.9867;AA=C|||;VT=SNP
6	33365353	rs211458	A	G	100	PASS	AC=4605;AF=0.919529;AN=5008;NS=2504;DP=19401;EAS_AF=0.9931;AMR_AF=0.9006;AFR_AF=0.8457;EUR_AF=0.8946;SAS_AF=0.9826;AA=G|||;VT=SNP
6	33365640	rs211457	T	C	100	PASS	AC=4805;AF=0.959465;AN=5008;NS=2504;DP=20608;EAS_AF=0.994;AMR_AF=0.9107;AFR_AF=0.9856;EUR_AF=0.8976;SAS_AF=0.9867;AA=C|||;VT=SNP
6	33365724	rs114542428	A	G	100	PASS	AC=165;AF=0.0329473;AN=5008;NS=2504;DP=19922;EAS_AF=0.0079;AMR_AF=0.0346;AFR_AF=0.0356;EUR_AF=0.0586;SAS_AF=0.0276;AA=A|||;VT=SNP
6	33366272	rs62407901	C	T	100	PASS	AC=95;AF=0.0189696;AN=5008;NS=2504;DP=18432;EAS_AF=0.0109;AMR_AF=0.0173;AFR_AF=0.0015;EUR_AF=0.0328;SAS_AF=0.0378;AA=C|||;VT=SNP
6	33367034	rs211465	C	T	100	PASS	AC=2526;AF=0.504393;AN=5008;NS=2504;DP=17134;EAS_AF=0.6399;AMR_AF=0.4078;AFR_AF=0.5325;EUR_AF=0.3598;SAS_AF=0.544;AA=C|||;VT=SNP
6	33367114	rs9278043	C	T	100	PASS	AC=263;AF=0.052516;AN=5008;NS=2504;DP=17041;EAS_AF=0.0188;AMR_AF=0.0922;AFR_AF=0.0061;EUR_AF=0.1153;SAS_AF=0.0573;AA=C|||;VT=SNP
6	33367133	rs391500	C	A	100	PASS	AC=1130;AF=0.225639;AN=5008;NS=2504;DP=16994;EAS_AF=0.25;AMR_AF=0.3314;AFR_AF=0.0136;EUR_AF=0.3091;SAS_AF=0.3262;AA=C|||;VT=SNP
6	33368220	rs9278044	A	T	100	PASS	AC=263;AF=0.052516;AN=5008;NS=2504;DP=18121;EAS_AF=0.0188;AMR_AF=0.0922;AFR_AF=0.0061;EUR_AF=0.1153;SAS_AF=0.0573;AA=A|||;VT=SNP;EX_TARGET
6	33368524	rs9278045	C	T	100	PASS	AC=259;AF=0.0517173;AN=5008;NS=2504;DP=16004;EAS_AF=0.0188;AMR_AF=0.0893;AFR_AF=0.0061;EUR_AF=0.1133;SAS_AF=0.0573;AA=C|||;VT=SNP
6	33368550	rs371005	C	T	100	PASS	AC=1606;AF=0.320687;AN=5008;NS=2504;DP=16268;EAS_AF=0.3185;AMR_AF=0.3833;AFR_AF=0.1929;EUR_AF=0.4046;SAS_AF=0.365;AA=C|||;VT=SNP
6	33368997	rs146143269	C	T	100	PASS	AC=28;AF=0.00559105;AN=5008;NS=2504;DP=13046;EAS_AF=0;AMR_AF=0.0058;AFR_AF=0.0023;EUR_AF=0.0139;SAS_AF=0.0072;AA=C|||;VT=SNP
6	33369564	rs142097672	C	T	100	PASS	AC=89;AF=0.0177716;AN=5008;NS=2504;DP=14486;EAS_AF=0.0119;AMR_AF=0.0187;AFR_AF=0.0076;EUR_AF=0.0268;SAS_AF=0.0276;AA=C|||;VT=SNP
6	33369603	rs467065	G	C	100	PASS	AC=1456;AF=0.290735;AN=5008;NS=2504;DP=15753;EAS_AF=0.3234;AMR_AF=0.3689;AFR_AF=0.0855;EUR_AF=0.4026;SAS_AF=0.364;AA=C|||;VT=SNP
6	33369654	rs9278046	T	C	100	PASS	AC=257;AF=0.0513179;AN=5008;NS=2504;DP=16973;EAS_AF=0.0169;AMR_AF=0.0893;AFR_AF=0.0061;EUR_AF=0.1133;SAS_AF=0.0573;AA=T|||;VT=SNP
6	33370226	rs211464	T	C	100	PASS	AC=4804;AF=0.959265;AN=5008;NS=2504;DP=17924;EAS_AF=0.994;AMR_AF=0.9107;AFR_AF=0.9849;EUR_AF=0.8976;SAS_AF=0.9867;AA=C|||;VT=SNP
6	33370774	rs376006	A	C	100	PASS	AC=1395;AF=0.278554;AN=5008;NS=2504;DP=19649;EAS_AF=0.3135;AMR_AF=0.3674;AFR_AF=0.0628;EUR_AF=0.3917;SAS_AF=0.3548;AA=A|||;VT=SNP
6	33371778	rs142313923	C	A	100	PASS	AC=71;AF=0.0141773;AN=5008;NS=2504;DP=22688;EAS_AF=0.002;AMR_AF=0.0173;AFR_AF=0.0023;EUR_AF=0.0209;SAS_AF=0.0337;AA=C|||;VT=SNP;EX_TARGET
6	33373424	rs9278048	C	T	100	PASS	AC=69;AF=0.013778;AN=5008;NS=2504;DP=21988;EAS_AF=0.004;AMR_AF=0.0375;AFR_AF=0.0023;EUR_AF=0.0258;SAS_AF=0.0102;AA=C|||;VT=SNP;EX_TARGET
6	33373532	rs459927	G	C	100	PASS	AC=1391;AF=0.277756;AN=5008;NS=2504;DP=21296;EAS_AF=0.3095;AMR_AF=0.3674;AFR_AF=0.062;EUR_AF=0.3926;SAS_AF=0.3548;AA=G|||;VT=SNP
6	33373649	rs395832	T	C	100	PASS	AC=4542;AF=0.906949;AN=5008;NS=2504;DP=19930;EAS_AF=0.9871;AMR_AF=0.9049;AFR_AF=0.8442;EUR_AF=0.8917;SAS_AF=0.9264;AA=C|||;VT=SNP
6	33373881	rs75589364	A	G	100	PASS	AC=151;AF=0.0301518;AN=5008;NS=2504;DP=21084;EAS_AF=0.0198;AMR_AF=0.0288;AFR_AF=0.0015;EUR_AF=0.0616;SAS_AF=0.0481;AA=A|||;VT=SNP
6	33373953	rs111461772	C	A	100	PASS	AC=39;AF=0.00778754;AN=5008;NS=2504;DP=19246;EAS_AF=0.001;AMR_AF=0.0086;AFR_AF=0.0015;EUR_AF=0.0288;SAS_AF=0.001;AA=C|||;VT=SNP;EX_TARGET
6	33374823	rs9278049	G	A	100	PASS	AC=258;AF=0.0515176;AN=5008;NS=2504;DP=18575;EAS_AF=0.0169;AMR_AF=0.0908;AFR_AF=0.0061;EUR_AF=0.1133;SAS_AF=0.0573;AA=G|||;VT=SNP
6	33375130	rs56369265	G	A	100	PASS	AC=281;AF=0.0561102;AN=5008;NS=2504;DP=17764;EAS_AF=0.0298;AMR_AF=0.0605;AFR_AF=0.0045;EUR_AF=0.1024;SAS_AF=0.1022;AA=G|||;VT=SNP
6	33375876	rs115842222	G	A	100	PASS	AC=28;AF=0.00559105;AN=5008;NS=2504;DP=20797;EAS_AF=0;AMR_AF=0.0058;AFR_AF=0.0023;EUR_AF=0.0139;SAS_AF=0.0072;AA=G|||;VT=SNP
6	33376436	rs114485144	T	C	100	PASS	AC=97;AF=0.019369;AN=5008;NS=2504;DP=18813;EAS_AF=0.0149;AMR_AF=0.0274;AFR_AF=0;EUR_AF=0.0567;SAS_AF=0.0061;AA=T|||;VT=SNP
6	33376715	rs452513	T	C	100	PASS	AC=4539;AF=0.90635;AN=5008;NS=2504;DP=15917;EAS_AF=0.9871;AMR_AF=0.8977;AFR_AF=0.8101;EUR_AF=0.8917;SAS_AF=0.9744;AA=C|||;VT=SNP
6	33377522	rs528380611	G	T	100	PASS	AC=39;AF=0.00778754;AN=5008;NS=2504;DP=11117;EAS_AF=0.001;AMR_AF=0.0086;AFR_AF=0.0015;EUR_AF=0.0288;SAS_AF=0.001;AA=g|||;VT=SNP
6	33379903	rs113133874	C	T	100	PASS	AC=259;AF=0.0517173;AN=5008;NS=2504;DP=14310;EAS_AF=0.0188;AMR_AF=0.0893;AFR_AF=0.0061;EUR_AF=0.1133;SAS_AF=0.0573;AA=C|||;VT=SNP
6	33380804	rs2235982	A	G	100	PASS	AC=256;AF=0.0511182;AN=5008;NS=2504;DP=23422;EAS_AF=0.0169;AMR_AF=0.0893;AFR_AF=0.0061;EUR_AF=0.1133;SAS_AF=0.0562;AA=A|||;VT=SNP
6	33381459	rs761583	A	G	100	PASS	AC=90;AF=0.0179712;AN=5008;NS=2504;DP=20349;EAS_AF=0.006;AMR_AF=0.0173;AFR_AF=0.0015;EUR_AF=0.0328;SAS_AF=0.0378;AA=A|||;VT=SNP
6	33382241	rs442745	T	C	100	PASS	AC=1393;AF=0.278155;AN=5008;NS=2504;DP=17479;EAS_AF=0.3125;AMR_AF=0.3674;AFR_AF=0.062;EUR_AF=0.3917;SAS_AF=0.3548;AA=T|||;VT=SNP;EX_TARGET
6	33382288	rs3116713	G	A	100	PASS	AC=4896;AF=0.977636;AN=5008;NS=2504;DP=16604;EAS_AF=0.999;AMR_AF=0.9813;AFR_AF=0.9962;EUR_AF=0.9125;SAS_AF=0.9949;AA=A|||;VT=SNP;EX_TARGET
6	33382457	rs41267647	G	A	100	PASS	AC=257;AF=0.0513179;AN=5008;NS=2504;DP=18070;EAS_AF=0.0169;AMR_AF=0.0893;AFR_AF=0.0061;EUR_AF=0.1133;SAS_AF=0.0573;AA=G|||;VT=SNP
6	33382943	rs3106196	G	T	100	PASS	AC=4896;AF=0.977636;AN=5008;NS=2504;DP=14381;EAS_AF=0.999;AMR_AF=0.9813;AFR_AF=0.9962;EUR_AF=0.9125;SAS_AF=0.9949;AA=T|||;VT=SNP
6	33382955	rs116199362	G	C	100	PASS	AC=199;AF=0.0397364;AN=5008;NS=2504;DP=14319;EAS_AF=0.0565;AMR_AF=0.0144;AFR_AF=0;EUR_AF=0.0149;SAS_AF=0.1196;AA=G|||;VT=SNP
6	33383155	rs139202558	A	C	100	PASS	AC=24;AF=0.00479233;AN=5008;NS=2504;DP=18687;EAS_AF=0.002;AMR_AF=0.0072;AFR_AF=0.0008;EUR_AF=0.0159;SAS_AF=0;AA=A|||;VT=SNP
6	33383974	rs4231	G	C	100	PASS	AC=261;AF=0.0521166;AN=5008;NS=2504;DP=14879;EAS_AF=0.0198;AMR_AF=0.0908;AFR_AF=0.0061;EUR_AF=0.1133;SAS_AF=0.0573;AA=G|||;VT=SNP
6	33384473	rs41267649	C	T	100	PASS	AC=28;AF=0.00559105;AN=5008;NS=2504;DP=17858;EAS_AF=0;AMR_AF=0.0101;AFR_AF=0.0008;EUR_AF=0.0189;SAS_AF=0.001;AA=C|||;VT=SNP;EX_TARGET
6	33385887	rs151115589	A	G	100	PASS	AC=27;AF=0.00539137;AN=5008;NS=2504;DP=17108;EAS_AF=0;AMR_AF=0.0058;AFR_AF=0.0015;EUR_AF=0.0139;SAS_AF=0.0072;AA=A|||;VT=SNP;EX_TARGET
6	33385953	rs1705003	A	G	100	PASS	AC=678;AF=0.135383;AN=5008;NS=2504;DP=18836;EAS_AF=0.0407;AMR_AF=0.121;AFR_AF=0.2474;EUR_AF=0.1421;SAS_AF=0.0849;AA=G|||;VT=SNP;EX_TARGET
6	33386728	rs77965538	G	C	100	PASS	AC=64;AF=0.0127796;AN=5008;NS=2504;DP=17058;EAS_AF=0.0119;AMR_AF=0.0144;AFR_AF=0.0015;EUR_AF=0.0239;SAS_AF=0.0164;AA=G|||;VT=SNP
6	33388294	rs78525454	G	A	100	PASS	AC=65;AF=0.0129792;AN=5008;NS=2504;DP=8004;EAS_AF=0.0119;AMR_AF=0.0144;AFR_AF=0.0015;EUR_AF=0.0239;SAS_AF=0.0174;AA=G|||;VT=SNP
6	33388894	rs114993678	C	G	100	PASS	AC=182;AF=0.0363419;AN=5008;NS=2504;DP=10616;EAS_AF=0.0556;AMR_AF=0.0331;AFR_AF=0.0038;EUR_AF=0.0726;SAS_AF=0.0256;AA=C|||;VT=SNP
6	33389214	rs115895428	T	C	100	PASS	AC=268;AF=0.0535144;AN=5008;NS=2504;DP=17860;EAS_AF=0.0188;AMR_AF=0.0965;AFR_AF=0.0061;EUR_AF=0.1153;SAS_AF=0.0593;AA=T|||;VT=SNP
6	33389344	rs76030742	C	G	100	PASS	AC=265;AF=0.0529153;AN=5008;NS=2504;DP=20459;EAS_AF=0.0169;AMR_AF=0.0965;AFR_AF=0.0061;EUR_AF=0.1143;SAS_AF=0.0593;AA=C|||;VT=SNP
6	33389381	rs211456	G	T	100	PASS	AC=2515;AF=0.502196;AN=5008;NS=2504;DP=20853;EAS_AF=0.6369;AMR_AF=0.4078;AFR_AF=0.5182;EUR_AF=0.3748;SAS_AF=0.5399;AA=G|||;VT=SNP
6	33389603	rs7752202	C	T	100	PASS	AC=401;AF=0.0800719;AN=5008;NS=2504;DP=20510;EAS_AF=0.0347;AMR_AF=0.1023;AFR_AF=0.0696;EUR_AF=0.1282;SAS_AF=0.0757;AA=T|||;VT=SNP
6	33390410	rs149980959	T	A	100	PASS	AC=36;AF=0.0071885;AN=5008;NS=2504;DP=19218;EAS_AF=0.002;AMR_AF=0.0086;AFR_AF=0.0008;EUR_AF=0.0229;SAS_AF=0.0041;AA=T|||;VT=SNP
6	33391270	rs142359891	T	C	100	PASS	AC=10;AF=0.00199681;AN=5008;NS=2504;DP=20532;EAS_AF=0;AMR_AF=0;AFR_AF=0;EUR_AF=0.006;SAS_AF=0.0041;AA=T|||;VT=SNP;EX_TARGET
6	33392025	rs77056816	G	C	100	PASS	AC=256;AF=0.0511182;AN=5008;NS=2504;DP=20498;EAS_AF=0.0089;AMR_AF=0.0965;AFR_AF=0.0061;EUR_AF=0.1143;SAS_AF=0.0583;AA=G|||;VT=SNP
6	33394253	rs2076775	C	G	100	PASS	AC=2562;AF=0.511581;AN=5008;NS=2504;DP=9792;EAS_AF=0.6399;AMR_AF=0.4222;AFR_AF=0.534;EUR_AF=0.3867;SAS_AF=0.5409;AA=c|||;VT=SNP
6	33395199	rs9461856	G	A	100	PASS	AC=1722;AF=0.34385;AN=5008;NS=2504;DP=13324;EAS_AF=0.3323;AMR_AF=0.4582;AFR_AF=0.1127;EUR_AF=0.5129;SAS_AF=0.4131;AA=g|||;VT=SNP
6	33395522	rs79926713	G	T	100	PASS	AC=955;AF=0.190695;AN=5008;NS=2504;DP=8825;EAS_AF=0.2976;AMR_AF=0.1239;AFR_AF=0.056;EUR_AF=0.1938;SAS_AF=0.3067;AA=g|||;VT=SNP
6	33396096	rs1106606	C	T	100	PASS	AC=266;AF=0.053115;AN=5008;NS=2504;DP=10361;EAS_AF=0.0179;AMR_AF=0.0965;AFR_AF=0.0061;EUR_AF=0.1143;SAS_AF=0.0593;AA=C|||;VT=SNP
6	33396215	rs76766085	C	T	100	PASS	AC=215;AF=0.0429313;AN=5008;NS=2504;DP=11605;EAS_AF=0.0079;AMR_AF=0.0807;AFR_AF=0.0053;EUR_AF=0.0934;SAS_AF=0.0511;AA=C|||;VT=SNP
6	33396315	rs761582	T	G	100	PASS	AC=4846;AF=0.967652;AN=5008;NS=2504;DP=15130;EAS_AF=0.994;AMR_AF=0.9207;AFR_AF=0.9879;EUR_AF=0.9284;SAS_AF=0.9867;AA=G|||;VT=SNP
6	33397476	rs139673206	C	T	100	PASS	AC=14;AF=0.00279553;AN=5008;NS=2504;DP=23406;EAS_AF=0;AMR_AF=0.0029;AFR_AF=0;EUR_AF=0.008;SAS_AF=0.0041;AA=C|||;VT=SNP
6	33397796	rs75086869	G	A	100	PASS	AC=166;AF=0.033147;AN=5008;NS=2504;DP=22132;EAS_AF=0.0218;AMR_AF=0.0288;AFR_AF=0.0015;EUR_AF=0.0616;SAS_AF=0.0613;AA=G|||;VT=SNP
6	33398620	rs413722	T	C	100	PASS	AC=4808;AF=0.960064;AN=5008;NS=2504;DP=22038;EAS_AF=0.994;AMR_AF=0.915;AFR_AF=0.9622;EUR_AF=0.9284;SAS_AF=0.9867;AA=C|||;VT=SNP
6	33399778	rs9394145	C	T	100	PASS	AC=1126;AF=0.22484;AN=5008;NS=2504;DP=12972;EAS_AF=0.25;AMR_AF=0.3242;AFR_AF=0.0129;EUR_AF=0.3151;SAS_AF=0.3221;AA=C|||;VT=SNP
6	33400289	rs58922452	C	A	100	PASS	AC=197;AF=0.0393371;AN=5008;NS=2504;DP=16118;EAS_AF=0.0288;AMR_AF=0.0317;AFR_AF=0.0023;EUR_AF=0.0477;SAS_AF=0.0971;AA=C|||;VT=SNP
6	33401049	rs56067409	A	G	100	PASS	AC=131;AF=0.0261581;AN=5008;NS=2504;DP=17923;EAS_AF=0.0079;AMR_AF=0.0274;AFR_AF=0.003;EUR_AF=0.0616;SAS_AF=0.0389;AA=A|||;VT=SNP
6	33401124	rs381847	C	G	100	PASS	AC=2561;AF=0.511382;AN=5008;NS=2504;DP=15421;EAS_AF=0.6409;AMR_AF=0.4207;AFR_AF=0.5333;EUR_AF=0.3857;SAS_AF=0.5419;AA=C|||;VT=SNP
6	33401158	rs74802407	C	T	100	PASS	AC=256;AF=0.0511182;AN=5008;NS=2504;DP=15181;EAS_AF=0.0089;AMR_AF=0.0965;AFR_AF=0.0061;EUR_AF=0.1143;SAS_AF=0.0583;AA=C|||;VT=SNP
6	33401291	rs116323349	C	A	100	PASS	AC=94;AF=0.01877;AN=5008;NS=2504;DP=11901;EAS_AF=0;AMR_AF=0.0173;AFR_AF=0.0371;EUR_AF=0.0328;SAS_AF=0;AA=C|||;VT=SNP
6	33402086	rs55768702	C	T	100	PASS	AC=284;AF=0.0567093;AN=5008;NS=2504;DP=18250;EAS_AF=0.0109;AMR_AF=0.0202;AFR_AF=0.1702;EUR_AF=0.0159;SAS_AF=0.0184;AA=C|||;VT=SNP
6	33402267	rs142998196	G	A	100	PASS	AC=36;AF=0.0071885;AN=5008;NS=2504;DP=16458;EAS_AF=0;AMR_AF=0.0288;AFR_AF=0.0023;EUR_AF=0.0109;SAS_AF=0.002;AA=G|||;VT=SNP
6	33403422	rs453590	C	T	100	PASS	AC=2204;AF=0.440096;AN=5008;NS=2504;DP=18660;EAS_AF=0.6409;AMR_AF=0.4063;AFR_AF=0.27;EUR_AF=0.3857;SAS_AF=0.5429;AA=C|||;VT=SNP
6	33403708	rs79547452	C	T	100	PASS	AC=265;AF=0.0529153;AN=5008;NS=2504;DP=20605;EAS_AF=0.0169;AMR_AF=0.0965;AFR_AF=0.0061;EUR_AF=0.1143;SAS_AF=0.0593;AA=C|||;VT=SNP
6	33404064	rs10807124	G	A	100	PASS	AC=1126;AF=0.22484;AN=5008;NS=2504;DP=19102;EAS_AF=0.25;AMR_AF=0.3242;AFR_AF=0.0129;EUR_AF=0.3151;SAS_AF=0.3221;AA=G|||;VT=SNP
6	33405180	rs60719642	G	A	100	PASS	AC=277;AF=0.0553115;AN=5008;NS=2504;DP=18133;EAS_AF=0.0109;AMR_AF=0.0187;AFR_AF=0.1657;EUR_AF=0.0159;SAS_AF=0.0184;AA=G|||;VT=SNP
6	33406392	rs45520731	C	T	100	PASS	AC=81;AF=0.0161741;AN=5008;NS=2504;DP=17885;EAS_AF=0.002;AMR_AF=0.0101;AFR_AF=0.0008;EUR_AF=0.0417;SAS_AF=0.0297;AA=C|||;VT=SNP
6	33406405	rs45473295	C	T	100	PASS	AC=13;AF=0.00259585;AN=5008;NS=2504;DP=17263;EAS_AF=0;AMR_AF=0;AFR_AF=0;EUR_AF=0.0129;SAS_AF=0;AA=C|||;VT=SNP
6	33407260	rs13211714	A	C	100	PASS	AC=100;AF=0.0199681;AN=5008;NS=2504;DP=16213;EAS_AF=0.001;AMR_AF=0.0476;AFR_AF=0.003;EUR_AF=0.0586;SAS_AF=0.0031;AA=A|||;VT=SNP
6	33407587	rs498066	G	C	100	PASS	AC=4847;AF=0.967851;AN=5008;NS=2504;DP=18137;EAS_AF=0.994;AMR_AF=0.9207;AFR_AF=0.9879;EUR_AF=0.9294;SAS_AF=0.9867;AA=C|||;VT=SNP
6	33407624	rs557170	A	G	100	PASS	AC=4847;AF=0.967851;AN=5008;NS=2504;DP=17704;EAS_AF=0.994;AMR_AF=0.9207;AFR_AF=0.9879;EUR_AF=0.9294;SAS_AF=0.9867;AA=G|||;VT=SNP
6	33408542	rs411136	G	A	100	PASS	AC=2192;AF=0.4377;AN=5008;NS=2504;DP=17633;EAS_AF=0.6319;AMR_AF=0.4035;AFR_AF=0.2716;EUR_AF=0.3837;SAS_AF=0.5419;AA=G|||;VT=SNP;EX_TARGET
6	33408680	rs75579703	G	A	100	PASS	AC=251;AF=0.0501198;AN=5008;NS=2504;DP=18185;EAS_AF=0.0079;AMR_AF=0.098;AFR_AF=0.0061;EUR_AF=0.1153;SAS_AF=0.0521;AA=G|||;VT=SNP;EX_TARGET
6	33409266	rs113487504	A	G	100	PASS	AC=33;AF=0.00658946;AN=5008;NS=2504;DP=17266;EAS_AF=0.001;AMR_AF=0.0043;AFR_AF=0;EUR_AF=0.0199;SAS_AF=0.0092;AA=A|||;VT=SNP
6	33409737	rs73741841	T	G	100	PASS	AC=368;AF=0.0734824;AN=5008;NS=2504;DP=18148;EAS_AF=0.0218;AMR_AF=0.0317;AFR_AF=0.2005;EUR_AF=0.0288;SAS_AF=0.0307;AA=G|||;VT=SNP
6	33410062	rs78441724	C	T	100	PASS	AC=269;AF=0.0537141;AN=5008;NS=2504;DP=17438;EAS_AF=0.0169;AMR_AF=0.0994;AFR_AF=0.0061;EUR_AF=0.1163;SAS_AF=0.0593;AA=C|||;VT=SNP
6	33410139	rs55699469	T	C	100	PASS	AC=260;AF=0.0519169;AN=5008;NS=2504;DP=14051;EAS_AF=0.0089;AMR_AF=0.0994;AFR_AF=0.0061;EUR_AF=0.1163;SAS_AF=0.0583;AA=T|||;VT=SNP
6	33410683	rs202023175	G	C	100	PASS	AC=465;AF=0.0928514;AN=5008;NS=2504;DP=18535;EAS_AF=0.1508;AMR_AF=0.111;AFR_AF=0.053;EUR_AF=0.1153;SAS_AF=0.0511;AA=G|||;VT=SNP;EX_TARGET
6	33411673	rs191549504	T	C	100	PASS	AC=28;AF=0.00559105;AN=5008;NS=2504;DP=6839;EAS_AF=0.0129;AMR_AF=0.0043;AFR_AF=0;EUR_AF=0.0109;SAS_AF=0.001;AA=T|||;VT=SNP;EX_TARGET
6	33411917	rs41270541	A	T	100	PASS	AC=32;AF=0.00638978;AN=5008;NS=2504;DP=16582;EAS_AF=0;AMR_AF=0.0058;AFR_AF=0.0008;EUR_AF=0.0189;SAS_AF=0.0082;AA=A|||;VT=SNP
6	33413007	rs3846852	G	A	100	PASS	AC=76;AF=0.0151757;AN=5008;NS=2504;DP=20931;EAS_AF=0.0079;AMR_AF=0.0159;AFR_AF=0.0015;EUR_AF=0.0278;SAS_AF=0.0276;AA=G|||;VT=SNP
6	33413019	rs11759285	A	C	100	PASS	AC=600;AF=0.119808;AN=5008;NS=2504;DP=21203;EAS_AF=0.0288;AMR_AF=0.134;AFR_AF=0.1974;EUR_AF=0.1362;SAS_AF=0.0818;AA=A|||;VT=SNP
6	33414626	rs3119027	T	C	100	PASS	AC=4846;AF=0.967652;AN=5008;NS=2504;DP=12545;EAS_AF=0.994;AMR_AF=0.9207;AFR_AF=0.9879;EUR_AF=0.9284;SAS_AF=0.9867;AA=C|||;VT=SNP
6	33414637	rs3119019	G	T	100	PASS	AC=4846;AF=0.967652;AN=5008;NS=2504;DP=13130;EAS_AF=0.994;AMR_AF=0.9207;AFR_AF=0.9879;EUR_AF=0.9284;SAS_AF=0.9867;AA=T|||;VT=SNP
6	33415307	rs12204193	C	G	100	PASS	AC=1396;AF=0.278754;AN=5008;NS=2504;DP=18343;EAS_AF=0.3135;AMR_AF=0.3602;AFR_AF=0.0628;EUR_AF=0.3986;SAS_AF=0.3538;AA=C|||;VT=SNP
6	33415954	rs146698673	C	T	100	PASS	AC=12;AF=0.00239617;AN=5008;NS=2504;DP=20001;EAS_AF=0;AMR_AF=0.0014;AFR_AF=0;EUR_AF=0.007;SAS_AF=0.0041;AA=C|||;VT=SNP
6	33416111	rs2772376	C	T	100	PASS	AC=2559;AF=0.510982;AN=5008;NS=2504;DP=21036;EAS_AF=0.6409;AMR_AF=0.4179;AFR_AF=0.534;EUR_AF=0.3837;SAS_AF=0.5429;AA=C|||;VT=SNP
6	33416818	rs1755044	C	T	100	PASS	AC=278;AF=0.0555112;AN=5008;NS=2504;DP=17840;EAS_AF=0.0109;AMR_AF=0.0187;AFR_AF=0.1664;EUR_AF=0.0159;SAS_AF=0.0184;AA=C|||;VT=SNP
6	33418473	rs11753355	A	G	100	PASS	AC=271;AF=0.0541134;AN=5008;NS=2504;DP=18063;EAS_AF=0.0188;AMR_AF=0.0994;AFR_AF=0.0061;EUR_AF=0.1163;SAS_AF=0.0593;AA=A|||;VT=SNP
6	33421553	rs2772386	G	A	100	PASS	AC=278;AF=0.0555112;AN=5008;NS=2504;DP=12870;EAS_AF=0.0109;AMR_AF=0.0187;AFR_AF=0.1664;EUR_AF=0.0159;SAS_AF=0.0184;AA=G|||;VT=SNP
6	33421577	rs2247385	T	C	100	PASS	AC=2561;AF=0.511382;AN=5008;NS=2504;DP=12396;EAS_AF=0.6409;AMR_AF=0.4179;AFR_AF=0.5348;EUR_AF=0.3847;SAS_AF=0.5429;AA=T|||;VT=SNP
6	33421833	rs41271245	G	A	100	PASS	AC=268;AF=0.0535144;AN=5008;NS=2504;DP=20219;EAS_AF=0.0169;AMR_AF=0.0994;AFR_AF=0.0061;EUR_AF=0.1163;SAS_AF=0.0583;AA=G|||;VT=SNP
6	33422150	rs2772385	G	T	100	PASS	AC=270;AF=0.0539137;AN=5008;NS=2504;DP=16551;EAS_AF=0.0109;AMR_AF=0.0187;AFR_AF=0.1604;EUR_AF=0.0159;SAS_AF=0.0184;AA=G|||;VT=SNP
6	33422545	rs2274730	C	G	100	PASS	AC=1395;AF=0.278554;AN=5008;NS=2504;DP=11313;EAS_AF=0.3125;AMR_AF=0.3617;AFR_AF=0.0628;EUR_AF=0.3986;SAS_AF=0.3528;AA=C|||;VT=SNP
6	33422606	rs79634261	G	A	100	PASS	AC=269;AF=0.0537141;AN=5008;NS=2504;DP=16340;EAS_AF=0.0169;AMR_AF=0.0994;AFR_AF=0.0061;EUR_AF=0.1163;SAS_AF=0.0593;AA=G|||;VT=SNP
6	33422976	rs3119025	T	G	100	PASS	AC=4846;AF=0.967652;AN=5008;NS=2504;DP=16731;EAS_AF=0.994;AMR_AF=0.9207;AFR_AF=0.9879;EUR_AF=0.9284;SAS_AF=0.9867;AA=G|||;VT=SNP;EX_TARGET
6	33425290	rs186223775	A	T	100	PASS	AC=28;AF=0.00559105;AN=5008;NS=2504;DP=20869;EAS_AF=0;AMR_AF=0.013;AFR_AF=0.0015;EUR_AF=0.0139;SAS_AF=0.0031;AA=A|||;VT=SNP
6	33426699	rs9380355	G	A	100	PASS	AC=1394;AF=0.278355;AN=5008;NS=2504;DP=21718;EAS_AF=0.3125;AMR_AF=0.3602;AFR_AF=0.062;EUR_AF=0.3986;SAS_AF=0.3538;AA=G|||;VT=SNP
6	33426849	rs3130032	T	C	100	PASS	AC=4839;AF=0.966254;AN=5008;NS=2504;DP=22210;EAS_AF=0.994;AMR_AF=0.9164;AFR_AF=0.9849;EUR_AF=0.9284;SAS_AF=0.9867;AA=C|||;VT=SNP
6	33427350	rs2772372	T	C	100	PASS	AC=4462;AF=0.890974;AN=5008;NS=2504;DP=19683;EAS_AF=0.9732;AMR_AF=0.8934;AFR_AF=0.7678;EUR_AF=0.9026;SAS_AF=0.9591;AA=T|||;VT=SNP
6	33428647	rs3130033	A	T	100	PASS	AC=278;AF=0.0555112;AN=5008;NS=2504;DP=14121;EAS_AF=0.0109;AMR_AF=0.0187;AFR_AF=0.1664;EUR_AF=0.0159;SAS_AF=0.0184;AA=a|||;VT=SNP
6	33429275	rs9469427	T	A	100	PASS	AC=66;AF=0.0131789;AN=5008;NS=2504;DP=13362;EAS_AF=0.001;AMR_AF=0.0101;AFR_AF=0.0212;EUR_AF=0.0288;SAS_AF=0.001;AA=A|||;VT=SNP
6	33429672	rs2772373	A	G	100	PASS	AC=1668;AF=0.333067;AN=5008;NS=2504;DP=19636;EAS_AF=0.3234;AMR_AF=0.379;AFR_AF=0.2292;EUR_AF=0.4135;SAS_AF=0.3681;AA=A|||;VT=SNP
6	33429952	rs3119021	A	G	100	PASS	AC=4845;AF=0.967452;AN=5008;NS=2504;DP=18699;EAS_AF=0.994;AMR_AF=0.9207;AFR_AF=0.9871;EUR_AF=0.9284;SAS_AF=0.9867;AA=G|||;VT=SNP
6	33430001	rs76022011	C	T	100	PASS	AC=271;AF=0.0541134;AN=5008;NS=2504;DP=21084;EAS_AF=0.0188;AMR_AF=0.0994;AFR_AF=0.0061;EUR_AF=0.1163;SAS_AF=0.0593;AA=C|||;VT=SNP
6	33430701	rs1613451	T	C	100	PASS	AC=1668;AF=0.333067;AN=5008;NS=2504;DP=12652;EAS_AF=0.3234;AMR_AF=0.379;AFR_AF=0.2292;EUR_AF=0.4135;SAS_AF=0.3681;AA=T|||;VT=SNP
6	33430950	rs3130035	A	G	100	PASS	AC=4584;AF=0.915335;AN=5008;NS=2504;DP=14984;EAS_AF=0.9931;AMR_AF=0.8991;AFR_AF=0.8086;EUR_AF=0.9235;SAS_AF=0.9826;AA=G|||;VT=SNP
6	33431319	rs1755047	G	C	100	PASS	AC=1669;AF=0.333267;AN=5008;NS=2504;DP=19635;EAS_AF=0.3244;AMR_AF=0.379;AFR_AF=0.2284;EUR_AF=0.4135;SAS_AF=0.3691;AA=G|||;VT=SNP
6	33431516	rs11756267	T	C	100	PASS	AC=271;AF=0.0541134;AN=5008;NS=2504;DP=18112;EAS_AF=0.0188;AMR_AF=0.0994;AFR_AF=0.0061;EUR_AF=0.1163;SAS_AF=0.0593;AA=T|||;VT=SNP
6	33431517	rs2772374	G	A	100	PASS	AC=278;AF=0.0555112;AN=5008;NS=2504;DP=18086;EAS_AF=0.0109;AMR_AF=0.0187;AFR_AF=0.1664;EUR_AF=0.0159;SAS_AF=0.0184;AA=G|||;VT=SNP
6	33431569	rs2772375	T	C	100	PASS	AC=2646;AF=0.528355;AN=5008;NS=2504;DP=17082;EAS_AF=0.6508;AMR_AF=0.4207;AFR_AF=0.5741;EUR_AF=0.3946;SAS_AF=0.5542;AA=T|||;VT=SNP
6	33431705	rs142697827	C	A	100	PASS	AC=28;AF=0.00559105;AN=5008;NS=2504;DP=18831;EAS_AF=0;AMR_AF=0.0101;AFR_AF=0.0008;EUR_AF=0.0189;SAS_AF=0.001;AA=C|||;VT=SNP
6	33431923	rs113105639	C	T	100	PASS	AC=251;AF=0.0501198;AN=5008;NS=2504;DP=15362;EAS_AF=0.0079;AMR_AF=0.098;AFR_AF=0.0061;EUR_AF=0.1153;SAS_AF=0.0521;AA=C|||;VT=SNP
6	33432160	rs1755048	G	A	100	PASS	AC=2563;AF=0.511781;AN=5008;NS=2504;DP=16925;EAS_AF=0.6409;AMR_AF=0.4179;AFR_AF=0.534;EUR_AF=0.3847;SAS_AF=0.546;AA=G|||;VT=SNP
6	33432672	rs113196564	A	G	100	PASS	AC=80;AF=0.0159744;AN=5008;NS=2504;DP=15503;EAS_AF=0;AMR_AF=0.0389;AFR_AF=0.0023;EUR_AF=0.0467;SAS_AF=0.0031;AA=A|||;VT=SNP
6	33432709	rs4711325	A	G	100	PASS	AC=1815;AF=0.36242;AN=5008;NS=2504;DP=14029;EAS_AF=0.629;AMR_AF=0.3343;AFR_AF=0.0991;EUR_AF=0.3241;SAS_AF=0.5031;AA=A|||;VT=SNP
6	33433693	rs11751696	G	T	100	PASS	AC=271;AF=0.0541134;AN=5008;NS=2504;DP=18573;EAS_AF=0.0188;AMR_AF=0.0994;AFR_AF=0.0061;EUR_AF=0.1163;SAS_AF=0.0593;AA=G|||;VT=SNP
6	33435179	rs2772389	G	A	100	PASS	AC=2199;AF=0.439097;AN=5008;NS=2504;DP=20535;EAS_AF=0.6468;AMR_AF=0.4063;AFR_AF=0.2708;EUR_AF=0.3817;SAS_AF=0.5348;AA=G|||;VT=SNP
6	33435937	rs3119026	A	T	100	PASS	AC=4867;AF=0.971845;AN=5008;NS=2504;DP=19211;EAS_AF=0.997;AMR_AF=0.9236;AFR_AF=0.9962;EUR_AF=0.9284;SAS_AF=0.9918;AA=T|||;VT=SNP
6	33436144	rs2772390	A	G	100	PASS	AC=1655;AF=0.330471;AN=5008;NS=2504;DP=17813;EAS_AF=0.3194;AMR_AF=0.3761;AFR_AF=0.2171;EUR_AF=0.4125;SAS_AF=0.3783;AA=A|||;VT=SNP
6	33437236	rs114176380	G	A	100	PASS	AC=91;AF=0.0181709;AN=5008;NS=2504;DP=22565;EAS_AF=0;AMR_AF=0.0187;AFR_AF=0.034;EUR_AF=0.0328;SAS_AF=0;AA=G|||;VT=SNP
6	33437681	rs11756767	T	C	100	PASS	AC=250;AF=0.0499201;AN=5008;NS=2504;DP=22055;EAS_AF=0.0079;AMR_AF=0.0965;AFR_AF=0.0061;EUR_AF=0.1153;SAS_AF=0.0521;AA=T|||;VT=SNP
6	33438220	rs4713624	C	T	100	PASS	AC=238;AF=0.047524;AN=5008;NS=2504;DP=16230;EAS_AF=0.12;AMR_AF=0.1081;AFR_AF=0.0015;EUR_AF=0.0328;SAS_AF=0.0072;AA=C|||;VT=SNP
6	33438221	rs151326043	G	A	100	PASS	AC=23;AF=0.00459265;AN=5008;NS=2504;DP=16129;EAS_AF=0;AMR_AF=0.0072;AFR_AF=0;EUR_AF=0.0159;SAS_AF=0.002;AA=G|||;VT=SNP
6	33438346	rs1755049	C	T	100	PASS	AC=2649;AF=0.528954;AN=5008;NS=2504;DP=14005;EAS_AF=0.6577;AMR_AF=0.4265;AFR_AF=0.5741;EUR_AF=0.3956;SAS_AF=0.545;AA=C|||;VT=SNP
6	33438359	rs1755046	G	A	100	PASS	AC=2649;AF=0.528954;AN=5008;NS=2504;DP=14372;EAS_AF=0.6577;AMR_AF=0.4265;AFR_AF=0.5741;EUR_AF=0.3956;SAS_AF=0.545;AA=G|||;VT=SNP
6	33438487	rs2772391	C	T	100	PASS	AC=2649;AF=0.528954;AN=5008;NS=2504;DP=17451;EAS_AF=0.6577;AMR_AF=0.4265;AFR_AF=0.5741;EUR_AF=0.3956;SAS_AF=0.545;AA=C|||;VT=SNP
6	33438509	rs4713625	T	C	100	PASS	AC=2650;AF=0.529153;AN=5008;NS=2504;DP=17221;EAS_AF=0.6577;AMR_AF=0.4265;AFR_AF=0.5749;EUR_AF=0.3956;SAS_AF=0.545;AA=T|||;VT=SNP
6	33438883	rs2772392	T	C	100	PASS	AC=1930;AF=0.385383;AN=5008;NS=2504;DP=15843;EAS_AF=0.3204;AMR_AF=0.3977;AFR_AF=0.407;EUR_AF=0.4165;SAS_AF=0.3824;AA=T|||;VT=SNP
6	33439777	rs9283903	C	T	100	PASS	AC=2648;AF=0.528754;AN=5008;NS=2504;DP=19502;EAS_AF=0.6567;AMR_AF=0.4265;AFR_AF=0.5741;EUR_AF=0.3956;SAS_AF=0.545;AA=C|||;VT=SNP
6	33439781	rs62407927	C	T	100	PASS	AC=121;AF=0.0241613;AN=5008;NS=2504;DP=19771;EAS_AF=0.006;AMR_AF=0.0259;AFR_AF=0.003;EUR_AF=0.0567;SAS_AF=0.0368;AA=C|||;VT=SNP
6	33439949	rs12204616	G	A	100	PASS	AC=32;AF=0.00638978;AN=5008;NS=2504;DP=14074;EAS_AF=0;AMR_AF=0.0086;AFR_AF=0.0015;EUR_AF=0.0209;SAS_AF=0.0031;AA=G|||;VT=SNP
6	33440792	rs28361089	G	C	100	PASS	AC=4852;AF=0.96885;AN=5008;NS=2504;DP=11282;EAS_AF=0.997;AMR_AF=0.9236;AFR_AF=0.9871;EUR_AF=0.9284;SAS_AF=0.9888;AA=C|||;VT=SNP
6	33441648	rs13198907	T	A	100	PASS	AC=2202;AF=0.439696;AN=5008;NS=2504;DP=12795;EAS_AF=0.3413;AMR_AF=0.4957;AFR_AF=0.413;EUR_AF=0.5328;SAS_AF=0.4417;AA=A|||;VT=SNP
6	33441917	rs11757458	G	C	100	PASS	AC=17;AF=0.00339457;AN=5008;NS=2504;DP=13122;EAS_AF=0;AMR_AF=0.0014;AFR_AF=0.0008;EUR_AF=0.0119;SAS_AF=0.0031;AA=G|||;VT=SNP
6	33441993	rs3130034	A	G	100	PASS	AC=1931;AF=0.385583;AN=5008;NS=2504;DP=14692;EAS_AF=0.3224;AMR_AF=0.3977;AFR_AF=0.4062;EUR_AF=0.4165;SAS_AF=0.3824;AA=A|||;VT=SNP
6	33442384	rs3130031	A	C	100	PASS	AC=1932;AF=0.385783;AN=5008;NS=2504;DP=15965;EAS_AF=0.3234;AMR_AF=0.3963;AFR_AF=0.407;EUR_AF=0.4165;SAS_AF=0.3824;AA=A|||;VT=SNP
6	33442575	rs28361090	C	T	100	PASS	AC=2920;AF=0.583067;AN=5008;NS=2504;DP=11878;EAS_AF=0.6736;AMR_AF=0.5288;AFR_AF=0.5802;EUR_AF=0.5119;SAS_AF=0.6053;AA=C|||;VT=SNP
6	33442652	rs3130030	T	C	100	PASS	AC=1932;AF=0.385783;AN=5008;NS=2504;DP=14383;EAS_AF=0.3234;AMR_AF=0.3963;AFR_AF=0.407;EUR_AF=0.4165;SAS_AF=0.3824;AA=t|||;VT=SNP
6	33442692	rs3130029	T	A	100	PASS	AC=4853;AF=0.96905;AN=5008;NS=2504;DP=17219;EAS_AF=0.997;AMR_AF=0.9251;AFR_AF=0.9871;EUR_AF=0.9284;SAS_AF=0.9888;AA=A|||;VT=SNP
6	33442738	rs3130028	C	T	100	PASS	AC=1932;AF=0.385783;AN=5008;NS=2504;DP=18070;EAS_AF=0.3234;AMR_AF=0.3963;AFR_AF=0.407;EUR_AF=0.4165;SAS_AF=0.3824;AA=T|||;VT=SNP
6	33442816	rs62407928	T	C	100	PASS	AC=1932;AF=0.385783;AN=5008;NS=2504;DP=13390;EAS_AF=0.3234;AMR_AF=0.3963;AFR_AF=0.407;EUR_AF=0.4165;SAS_AF=0.3824;AA=t|||;VT=SNP
6	33443004	rs28361091	C	T	100	PASS	AC=2921;AF=0.583267;AN=5008;NS=2504;DP=12569;EAS_AF=0.6736;AMR_AF=0.5288;AFR_AF=0.5802;EUR_AF=0.5129;SAS_AF=0.6053;AA=T|||;VT=SNP
6	33443005	rs143582413	G	T	100	PASS	AC=238;AF=0.047524;AN=5008;NS=2504;DP=12608;EAS_AF=0.0625;AMR_AF=0.0331;AFR_AF=0.0318;EUR_AF=0.0815;SAS_AF=0.0286;AA=G|||;VT=SNP
6	33443107	rs79667027	T	A	100	PASS	AC=357;AF=0.0712859;AN=5008;NS=2504;DP=12975;EAS_AF=0.003;AMR_AF=0.0317;AFR_AF=0.1906;EUR_AF=0.0467;SAS_AF=0.0337;AA=T|||;VT=SNP
6	33443189	rs2772393	G	A	100	PASS	AC=2651;AF=0.529353;AN=5008;NS=2504;DP=14195;EAS_AF=0.6548;AMR_AF=0.4294;AFR_AF=0.5741;EUR_AF=0.3966;SAS_AF=0.547;AA=G|||;VT=SNP
6	33443907	rs2772394	G	A	100	PASS	AC=1808;AF=0.361022;AN=5008;NS=2504;DP=13811;EAS_AF=0.3224;AMR_AF=0.379;AFR_AF=0.3298;EUR_AF=0.4115;SAS_AF=0.3783;AA=A|||;VT=SNP
6	33444074	rs9366821	T	G	100	PASS	AC=2225;AF=0.444289;AN=5008;NS=2504;DP=15989;EAS_AF=0.6448;AMR_AF=0.4135;AFR_AF=0.2814;EUR_AF=0.3857;SAS_AF=0.5399;AA=T|||;VT=SNP
6	33444395	rs3119023	A	C	100	PASS	AC=1926;AF=0.384585;AN=5008;NS=2504;DP=15103;EAS_AF=0.3254;AMR_AF=0.3963;AFR_AF=0.4054;EUR_AF=0.4135;SAS_AF=0.3793;AA=C|||;VT=SNP
6	33444731	rs3130026	C	G	100	PASS	AC=4852;AF=0.96885;AN=5008;NS=2504;DP=14078;EAS_AF=0.997;AMR_AF=0.9251;AFR_AF=0.9871;EUR_AF=0.9274;SAS_AF=0.9888;AA=G|||;VT=SNP
6	33445962	rs3130025	G	T	100	PASS	AC=1660;AF=0.33147;AN=5008;NS=2504;DP=19410;EAS_AF=0.3224;AMR_AF=0.3746;AFR_AF=0.2171;EUR_AF=0.4155;SAS_AF=0.3783;AA=G|||;VT=SNP
6	33446224	rs12206016	C	A	100	PASS	AC=32;AF=0.00638978;AN=5008;NS=2504;DP=17093;EAS_AF=0;AMR_AF=0.0086;AFR_AF=0.0015;EUR_AF=0.0209;SAS_AF=0.0031;AA=C|||;VT=SNP
6	33446534	rs3130024	A	G	100	PASS	AC=4832;AF=0.964856;AN=5008;NS=2504;DP=19775;EAS_AF=0.996;AMR_AF=0.9251;AFR_AF=0.9781;EUR_AF=0.9245;SAS_AF=0.9847;AA=G|||;VT=SNP
6	33447064	rs11757273	C	A	100	PASS	AC=2914;AF=0.581869;AN=5008;NS=2504;DP=18273;EAS_AF=0.6736;AMR_AF=0.5245;AFR_AF=0.5802;EUR_AF=0.506;SAS_AF=0.6084;AA=C|||;VT=SNP
6	33448188	rs147254588	C	G	100	PASS	AC=62;AF=0.0123802;AN=5008;NS=2504;DP=15049;EAS_AF=0.002;AMR_AF=0.0159;AFR_AF=0;EUR_AF=0.0298;SAS_AF=0.0194;AA=C|||;VT=SNP
6	33448264	rs9366822	G	A	100	PASS	AC=2085;AF=0.416334;AN=5008;NS=2504;DP=12843;EAS_AF=0.6508;AMR_AF=0.4424;AFR_AF=0.1051;EUR_AF=0.4364;SAS_AF=0.5562;AA=G|||;VT=SNP
6	33448613	rs2480487	C	A	100	PASS	AC=1922;AF=0.383786;AN=5008;NS=2504;DP=16972;EAS_AF=0.3224;AMR_AF=0.3963;AFR_AF=0.4047;EUR_AF=0.4165;SAS_AF=0.3763;AA=A|||;VT=SNP
6	33448862	rs3130023	A	G	100	PASS	AC=4852;AF=0.96885;AN=5008;NS=2504;DP=16487;EAS_AF=0.997;AMR_AF=0.9251;AFR_AF=0.9871;EUR_AF=0.9274;SAS_AF=0.9888;AA=G|||;VT=SNP
6	33450034	rs3119024	T	C	100	PASS	AC=4841;AF=0.966653;AN=5008;NS=2504;DP=18131;EAS_AF=0.996;AMR_AF=0.9251;AFR_AF=0.9849;EUR_AF=0.9245;SAS_AF=0.9847;AA=C|||;VT=SNP
6	33451578	rs2772387	G	C	100	PASS	AC=3332;AF=0.665335;AN=5008;NS=2504;DP=14586;EAS_AF=0.6776;AMR_AF=0.621;AFR_AF=0.7753;EUR_AF=0.5795;SAS_AF=0.6237;AA=C|||;VT=SNP
6	33452799	rs28800551	G	A	100	PASS	AC=167;AF=0.0333466;AN=5008;NS=2504;DP=19231;EAS_AF=0.004;AMR_AF=0.0749;AFR_AF=0.0151;EUR_AF=0.0755;SAS_AF=0.0153;AA=G|||;VT=SNP
6	33454677	rs150261078	T	C	100	PASS	AC=43;AF=0.00858626;AN=5008;NS=2504;DP=15294;EAS_AF=0.002;AMR_AF=0.0144;AFR_AF=0.0023;EUR_AF=0.0209;SAS_AF=0.0072;AA=T|||;VT=SNP
6	33455574	rs9469434	C	G	100	PASS	AC=3577;AF=0.714257;AN=5008;NS=2504;DP=13093;EAS_AF=0.7401;AMR_AF=0.6542;AFR_AF=0.8124;EUR_AF=0.664;SAS_AF=0.6493;AA=c|||;VT=SNP
6	33455702	rs66840884	A	C	100	PASS	AC=3142;AF=0.627396;AN=5008;NS=2504;DP=13330;EAS_AF=0.6736;AMR_AF=0.5447;AFR_AF=0.7451;EUR_AF=0.504;SAS_AF=0.6063;AA=A|||;VT=SNP
6	33456464	rs9357159	T	C	100	PASS	AC=3139;AF=0.626797;AN=5008;NS=2504;DP=17486;EAS_AF=0.6736;AMR_AF=0.5447;AFR_AF=0.7436;EUR_AF=0.504;SAS_AF=0.6053;AA=T|||;VT=SNP
6	33457013	rs35432298	T	A	100	PASS	AC=167;AF=0.0333466;AN=5008;NS=2504;DP=19421;EAS_AF=0.004;AMR_AF=0.0749;AFR_AF=0.0151;EUR_AF=0.0755;SAS_AF=0.0153;AA=T|||;VT=SNP
6	33457133	rs78306789	G	A	100	PASS	AC=302;AF=0.0603035;AN=5008;NS=2504;DP=18229;EAS_AF=0.0278;AMR_AF=0.1297;AFR_AF=0.0068;EUR_AF=0.1163;SAS_AF=0.0593;AA=G|||;VT=SNP
6	33457172	rs75647340	G	T	100	PASS	AC=21;AF=0.00419329;AN=5008;NS=2504;DP=18009;EAS_AF=0;AMR_AF=0.0043;AFR_AF=0.0015;EUR_AF=0.0099;SAS_AF=0.0061;AA=G|||;VT=SNP
6	33457187	rs75507056	C	T	100	PASS	AC=13;AF=0.00259585;AN=5008;NS=2504;DP=18284;EAS_AF=0;AMR_AF=0;AFR_AF=0;EUR_AF=0.0129;SAS_AF=0;AA=C|||;VT=SNP
6	33457230	rs35796955	C	T	100	PASS	AC=189;AF=0.0377396;AN=5008;NS=2504;DP=17032;EAS_AF=0.004;AMR_AF=0.0764;AFR_AF=0.031;EUR_AF=0.0755;SAS_AF=0.0153;AA=C|||;VT=SNP
6	33457486	rs111759276	G	T	100	PASS	AC=249;AF=0.0497204;AN=5008;NS=2504;DP=17362;EAS_AF=0.0625;AMR_AF=0.0331;AFR_AF=0.0386;EUR_AF=0.0845;SAS_AF=0.0276;AA=G|||;VT=SNP
6	33457505	rs150420498	G	A	100	PASS	AC=24;AF=0.00479233;AN=5008;NS=2504;DP=16339;EAS_AF=0.001;AMR_AF=0.0101;AFR_AF=0.0008;EUR_AF=0.0139;SAS_AF=0.001;AA=G|||;VT=SNP
6	33457561	rs111838462	G	T	100	PASS	AC=313;AF=0.0625;AN=5008;NS=2504;DP=12866;EAS_AF=0.0288;AMR_AF=0.134;AFR_AF=0.0068;EUR_AF=0.1233;SAS_AF=0.0593;AA=G|||;VT=SNP
6	33457816	rs36003672	T	A	100	PASS	AC=144;AF=0.028754;AN=5008;NS=2504;DP=17176;EAS_AF=0.003;AMR_AF=0.0749;AFR_AF=0.0038;EUR_AF=0.0726;SAS_AF=0.0112;AA=T|||;VT=SNP
6	33457926	rs35817932	T	C	100	PASS	AC=189;AF=0.0377396;AN=5008;NS=2504;DP=16721;EAS_AF=0.004;AMR_AF=0.0764;AFR_AF=0.031;EUR_AF=0.0755;SAS_AF=0.0153;AA=T|||;VT=SNP
6	33458734	rs75950189	C	T	100	PASS	AC=242;AF=0.0483227;AN=5008;NS=2504;DP=18046;EAS_AF=0.0645;AMR_AF=0.036;AFR_AF=0.0325;EUR_AF=0.0825;SAS_AF=0.0266;AA=C|||;VT=SNP
6	33459238	rs7749851	A	C	100	PASS	AC=3600;AF=0.71885;AN=5008;NS=2504;DP=16461;EAS_AF=0.9692;AMR_AF=0.8127;AFR_AF=0.2133;EUR_AF=0.8539;SAS_AF=0.9387;AA=C|||;VT=SNP
6	33459368	rs7750412	G	A	100	PASS	AC=3416;AF=0.682109;AN=5008;NS=2504;DP=18417;EAS_AF=0.9206;AMR_AF=0.7867;AFR_AF=0.1868;EUR_AF=0.7913;SAS_AF=0.9192;AA=A|||;VT=SNP
6	33459420	rs11757081	A	T	100	PASS	AC=505;AF=0.100839;AN=5008;NS=2504;DP=18817;EAS_AF=0.0506;AMR_AF=0.1599;AFR_AF=0.0333;EUR_AF=0.1968;SAS_AF=0.1033;AA=A|||;VT=SNP
6	33459460	rs11752501	G	A	100	PASS	AC=505;AF=0.100839;AN=5008;NS=2504;DP=19049;EAS_AF=0.0506;AMR_AF=0.1599;AFR_AF=0.0333;EUR_AF=0.1968;SAS_AF=0.1033;AA=G|||;VT=SNP
6	33459651	rs11752508	C	T	100	PASS	AC=505;AF=0.100839;AN=5008;NS=2504;DP=18160;EAS_AF=0.0506;AMR_AF=0.1599;AFR_AF=0.0333;EUR_AF=0.1968;SAS_AF=0.1033;AA=C|||;VT=SNP
6	33459829	rs62405860	T	C	100	PASS	AC=446;AF=0.0890575;AN=5008;NS=2504;DP=21194;EAS_AF=0.0407;AMR_AF=0.1585;AFR_AF=0.0106;EUR_AF=0.1869;SAS_AF=0.0951;AA=T|||;VT=SNP
6	33459902	rs76496981	G	A	100	PASS	AC=275;AF=0.0549121;AN=5008;NS=2504;DP=21038;EAS_AF=0.0685;AMR_AF=0.036;AFR_AF=0.0507;EUR_AF=0.0825;SAS_AF=0.0317;AA=G|||;VT=SNP
6	33460609	rs79984539	A	G	100	PASS	AC=247;AF=0.0493211;AN=5008;NS=2504;DP=18445;EAS_AF=0.0675;AMR_AF=0.0288;AFR_AF=0.053;EUR_AF=0.0557;SAS_AF=0.0337;AA=A|||;VT=SNP
6	33461200	rs62405861	C	A	100	PASS	AC=443;AF=0.0884585;AN=5008;NS=2504;DP=19985;EAS_AF=0.0407;AMR_AF=0.1556;AFR_AF=0.0106;EUR_AF=0.1859;SAS_AF=0.0951;AA=C|||;VT=SNP
6	33461779	rs35881303	A	G	100	PASS	AC=2968;AF=0.592652;AN=5008;NS=2504;DP=14547;EAS_AF=0.873;AMR_AF=0.6354;AFR_AF=0.1596;EUR_AF=0.6282;SAS_AF=0.8221;AA=A|||;VT=SNP
6	33461784	rs34838160	G	A	100	PASS	AC=2956;AF=0.590256;AN=5008;NS=2504;DP=14486;EAS_AF=0.872;AMR_AF=0.6354;AFR_AF=0.1573;EUR_AF=0.6243;SAS_AF=0.818;AA=G|||;VT=SNP
6	33461936	rs34897283	G	A	100	PASS	AC=3706;AF=0.740016;AN=5008;NS=2504;DP=19264;EAS_AF=0.9901;AMR_AF=0.8228;AFR_AF=0.2428;EUR_AF=0.8767;SAS_AF=0.955;AA=G|||;VT=SNP
6	33462028	rs6910219	T	A	100	PASS	AC=3720;AF=0.742812;AN=5008;NS=2504;DP=22616;EAS_AF=0.9901;AMR_AF=0.8271;AFR_AF=0.2511;EUR_AF=0.8767;SAS_AF=0.955;AA=A|||;VT=SNP
6	33462113	rs62405865	C	T	100	PASS	AC=502;AF=0.10024;AN=5008;NS=2504;DP=21953;EAS_AF=0.0506;AMR_AF=0.1571;AFR_AF=0.0333;EUR_AF=0.1958;SAS_AF=0.1033;AA=C|||;VT=SNP
6	33462353	rs116261056	T	G	100	PASS	AC=209;AF=0.0417332;AN=5008;NS=2504;DP=18569;EAS_AF=0.0615;AMR_AF=0.0288;AFR_AF=0.0333;EUR_AF=0.0537;SAS_AF=0.0297;AA=T|||;VT=SNP
6	33462583	rs62405866	G	A	100	PASS	AC=503;AF=0.100439;AN=5008;NS=2504;DP=18639;EAS_AF=0.0516;AMR_AF=0.1571;AFR_AF=0.0333;EUR_AF=0.1958;SAS_AF=0.1033;AA=G|||;VT=SNP
6	33462748	rs62405867	G	A	100	PASS	AC=502;AF=0.10024;AN=5008;NS=2504;DP=15488;EAS_AF=0.0506;AMR_AF=0.1571;AFR_AF=0.0333;EUR_AF=0.1958;SAS_AF=0.1033;AA=G|||;VT=SNP
6	33463096	rs62405868	G	A	100	PASS	AC=169;AF=0.033746;AN=5008;NS=2504;DP=15150;EAS_AF=0.0288;AMR_AF=0.0562;AFR_AF=0.0038;EUR_AF=0.0596;SAS_AF=0.0368;AA=G|||;VT=SNP
6	33463141	rs74473295	G	A	100	PASS	AC=263;AF=0.052516;AN=5008;NS=2504;DP=13722;EAS_AF=0.0089;AMR_AF=0.098;AFR_AF=0.0068;EUR_AF=0.1252;SAS_AF=0.0521;AA=G|||;VT=SNP
6	33463299	rs143562906	T	A	100	PASS	AC=244;AF=0.048722;AN=5008;NS=2504;DP=8783;EAS_AF=0.0665;AMR_AF=0.0375;AFR_AF=0.0522;EUR_AF=0.0527;SAS_AF=0.0297;AA=T|||;VT=SNP
6	33463961	rs35144104	C	T	100	PASS	AC=1144;AF=0.228435;AN=5008;NS=2504;DP=17949;EAS_AF=0.249;AMR_AF=0.3098;AFR_AF=0.0106;EUR_AF=0.336;SAS_AF=0.3333;AA=C|||;VT=SNP
6	33464061	rs7748370	G	A	100	PASS	AC=518;AF=0.103435;AN=5008;NS=2504;DP=17281;EAS_AF=0.0506;AMR_AF=0.1671;AFR_AF=0.034;EUR_AF=0.2038;SAS_AF=0.1033;AA=g|||;VT=SNP
6	33464353	rs4711329	A	G	100	PASS	AC=2941;AF=0.58726;AN=5008;NS=2504;DP=18223;EAS_AF=0.872;AMR_AF=0.6268;AFR_AF=0.1566;EUR_AF=0.6163;SAS_AF=0.818;AA=A|||;VT=SNP
6	33464363	rs80193650	A	G	100	PASS	AC=287;AF=0.0573083;AN=5008;NS=2504;DP=18098;EAS_AF=0.0119;AMR_AF=0.1066;AFR_AF=0.0076;EUR_AF=0.1332;SAS_AF=0.0583;AA=A|||;VT=SNP
6	33464562	rs210190	A	G	100	PASS	AC=4846;AF=0.967652;AN=5008;NS=2504;DP=17366;EAS_AF=0.997;AMR_AF=0.9236;AFR_AF=0.9834;EUR_AF=0.9274;SAS_AF=0.9888;AA=G|||;VT=SNP
6	33464782	rs4713628	C	T	100	PASS	AC=2951;AF=0.589257;AN=5008;NS=2504;DP=16926;EAS_AF=0.873;AMR_AF=0.6268;AFR_AF=0.1589;EUR_AF=0.6183;SAS_AF=0.8221;AA=C|||;VT=SNP
6	33464916	rs4713629	T	C	100	PASS	AC=4142;AF=0.827077;AN=5008;NS=2504;DP=16253;EAS_AF=0.9901;AMR_AF=0.8501;AFR_AF=0.5575;EUR_AF=0.8777;SAS_AF=0.955;AA=C|||;VT=SNP
6	33465012	rs7753266	A	G	100	PASS	AC=4615;AF=0.921526;AN=5008;NS=2504;DP=15906;EAS_AF=0.997;AMR_AF=0.8818;AFR_AF=0.8646;EUR_AF=0.8976;SAS_AF=0.9734;AA=N|||;VT=SNP
6	33465419	rs1755038	G	A	100	PASS	AC=4615;AF=0.921526;AN=5008;NS=2504;DP=19586;EAS_AF=0.997;AMR_AF=0.8818;AFR_AF=0.8646;EUR_AF=0.8976;SAS_AF=0.9734;AA=A|||;VT=SNP
6	33465482	rs9394152	C	T	100	PASS	AC=2951;AF=0.589257;AN=5008;NS=2504;DP=15851;EAS_AF=0.873;AMR_AF=0.6268;AFR_AF=0.1589;EUR_AF=0.6183;SAS_AF=0.8221;AA=C|||;VT=SNP
6	33466112	rs62405887	C	T	100	PASS	AC=517;AF=0.103235;AN=5008;NS=2504;DP=19230;EAS_AF=0.0506;AMR_AF=0.1657;AFR_AF=0.034;EUR_AF=0.2038;SAS_AF=0.1033;AA=T|||;VT=SNP
6	33466420	rs62405888	C	T	100	PASS	AC=169;AF=0.033746;AN=5008;NS=2504;DP=19882;EAS_AF=0.0288;AMR_AF=0.0562;AFR_AF=0.0038;EUR_AF=0.0596;SAS_AF=0.0368;AA=C|||;VT=SNP
6	33466559	rs56002904	C	T	100	PASS	AC=459;AF=0.0916534;AN=5008;NS=2504;DP=21618;EAS_AF=0.0407;AMR_AF=0.1657;AFR_AF=0.0113;EUR_AF=0.1938;SAS_AF=0.0951;AA=C|||;VT=SNP
6	33466747	rs35131737	G	A	100	PASS	AC=517;AF=0.103235;AN=5008;NS=2504;DP=19550;EAS_AF=0.0506;AMR_AF=0.1657;AFR_AF=0.034;EUR_AF=0.2038;SAS_AF=0.1033;AA=G|||;VT=SNP
6	33467064	rs62405891	C	T	100	PASS	AC=457;AF=0.091254;AN=5008;NS=2504;DP=15899;EAS_AF=0.0407;AMR_AF=0.1628;AFR_AF=0.0113;EUR_AF=0.1938;SAS_AF=0.0951;AA=C|||;VT=SNP
6	33467135	rs112756201	G	A	100	PASS	AC=278;AF=0.0555112;AN=5008;NS=2504;DP=17941;EAS_AF=0.0089;AMR_AF=0.1066;AFR_AF=0.0076;EUR_AF=0.1332;SAS_AF=0.0521;AA=G|||;VT=SNP
6	33467698	rs79773018	C	T	100	PASS	AC=522;AF=0.104233;AN=5008;NS=2504;DP=20111;EAS_AF=0.0506;AMR_AF=0.17;AFR_AF=0.0348;EUR_AF=0.2048;SAS_AF=0.1033;AA=C|||;VT=SNP
6	33467734	rs9380362	T	C	100	PASS	AC=3300;AF=0.658946;AN=5008;NS=2504;DP=18755;EAS_AF=0.9405;AMR_AF=0.6643;AFR_AF=0.295;EUR_AF=0.6759;SAS_AF=0.8395;AA=T|||;VT=SNP
6	33467770	rs210191	G	A	100	PASS	AC=149;AF=0.0297524;AN=5008;NS=2504;DP=16846;EAS_AF=0;AMR_AF=0.036;AFR_AF=0.0711;EUR_AF=0.0288;SAS_AF=0.001;AA=G|||;VT=SNP
6	33468151	rs11759461	A	G	100	PASS	AC=525;AF=0.104832;AN=5008;NS=2504;DP=15983;EAS_AF=0.0506;AMR_AF=0.17;AFR_AF=0.0348;EUR_AF=0.2048;SAS_AF=0.1063;AA=G|||;VT=SNP
6	33468394	rs4428487	G	A	100	PASS	AC=3311;AF=0.661142;AN=5008;NS=2504;DP=14484;EAS_AF=0.9405;AMR_AF=0.6643;AFR_AF=0.2874;EUR_AF=0.6759;SAS_AF=0.8609;AA=G|||;VT=SNP
6	33468761	rs17682662	G	A	100	PASS	AC=95;AF=0.0189696;AN=5008;NS=2504;DP=18504;EAS_AF=0.0069;AMR_AF=0.0187;AFR_AF=0.0015;EUR_AF=0.0358;SAS_AF=0.0378;AA=G|||;VT=SNP
6	33469602	rs6942274	G	A	100	PASS	AC=522;AF=0.104233;AN=5008;NS=2504;DP=19931;EAS_AF=0.0506;AMR_AF=0.17;AFR_AF=0.0348;EUR_AF=0.2048;SAS_AF=0.1033;AA=G|||;VT=SNP
6	33470462	rs7743178	G	A	100	PASS	AC=523;AF=0.104433;AN=5008;NS=2504;DP=16915;EAS_AF=0.0506;AMR_AF=0.17;AFR_AF=0.0348;EUR_AF=0.2058;SAS_AF=0.1033;AA=G|||;VT=SNP
6	33470519	rs7743060	C	T	100	PASS	AC=3150;AF=0.628994;AN=5008;NS=2504;DP=16066;EAS_AF=0.9345;AMR_AF=0.6614;AFR_AF=0.1778;EUR_AF=0.672;SAS_AF=0.8569;AA=C|||;VT=SNP
6	33470529	rs7743064	C	T	100	PASS	AC=523;AF=0.104433;AN=5008;NS=2504;DP=15807;EAS_AF=0.0506;AMR_AF=0.17;AFR_AF=0.0348;EUR_AF=0.2058;SAS_AF=0.1033;AA=C|||;VT=SNP
6	33470600	rs7743445	G	T	100	PASS	AC=523;AF=0.104433;AN=5008;NS=2504;DP=14239;EAS_AF=0.0506;AMR_AF=0.17;AFR_AF=0.0348;EUR_AF=0.2058;SAS_AF=0.1033;AA=G|||;VT=SNP
6	33470659	rs116540075	C	T	100	PASS	AC=97;AF=0.019369;AN=5008;NS=2504;DP=16319;EAS_AF=0;AMR_AF=0.0202;AFR_AF=0.0371;EUR_AF=0.0338;SAS_AF=0;AA=c|||;VT=SNP
6	33471059	rs9366823	C	T	100	PASS	AC=3309;AF=0.660743;AN=5008;NS=2504;DP=22430;EAS_AF=0.9395;AMR_AF=0.6643;AFR_AF=0.2874;EUR_AF=0.675;SAS_AF=0.8609;AA=C|||;VT=SNP
6	33471077	rs55683509	A	G	100	PASS	AC=524;AF=0.104633;AN=5008;NS=2504;DP=22069;EAS_AF=0.0516;AMR_AF=0.17;AFR_AF=0.0348;EUR_AF=0.2058;SAS_AF=0.1033;AA=A|||;VT=SNP
6	33471280	rs55659258	C	A	100	PASS	AC=524;AF=0.104633;AN=5008;NS=2504;DP=20854;EAS_AF=0.0516;AMR_AF=0.17;AFR_AF=0.0348;EUR_AF=0.2058;SAS_AF=0.1033;AA=C|||;VT=SNP
6	33471560	rs6910721	A	G	100	PASS	AC=4615;AF=0.921526;AN=5008;NS=2504;DP=20970;EAS_AF=0.997;AMR_AF=0.8833;AFR_AF=0.8631;EUR_AF=0.8976;SAS_AF=0.9744;AA=G|||;VT=SNP
6	33471630	rs9394153	A	C	100	PASS	AC=3309;AF=0.660743;AN=5008;NS=2504;DP=20824;EAS_AF=0.9395;AMR_AF=0.6643;AFR_AF=0.2874;EUR_AF=0.675;SAS_AF=0.8609;AA=A|||;VT=SNP
6	33471652	rs6911036	C	G	100	PASS	AC=524;AF=0.104633;AN=5008;NS=2504;DP=21330;EAS_AF=0.0516;AMR_AF=0.17;AFR_AF=0.0348;EUR_AF=0.2058;SAS_AF=0.1033;AA=C|||;VT=SNP
6	33471721	rs9380364	T	C	100	PASS	AC=3309;AF=0.660743;AN=5008;NS=2504;DP=20578;EAS_AF=0.9395;AMR_AF=0.6643;AFR_AF=0.2874;EUR_AF=0.675;SAS_AF=0.8609;AA=T|||;VT=SNP
6	33471969	rs62405895	G	T	100	PASS	AC=468;AF=0.0934505;AN=5008;NS=2504;DP=14946;EAS_AF=0.0417;AMR_AF=0.1686;AFR_AF=0.0136;EUR_AF=0.1968;SAS_AF=0.0951;AA=G|||;VT=SNP
6	33472317	rs9380365	T	A	100	PASS	AC=1139;AF=0.227436;AN=5008;NS=2504;DP=17742;EAS_AF=0.244;AMR_AF=0.3055;AFR_AF=0.0083;EUR_AF=0.336;SAS_AF=0.3395;AA=T|||;VT=SNP
6	33472598	rs62405896	T	C	100	PASS	AC=524;AF=0.104633;AN=5008;NS=2504;DP=16048;EAS_AF=0.0516;AMR_AF=0.17;AFR_AF=0.0348;EUR_AF=0.2058;SAS_AF=0.1033;AA=T|||;VT=SNP
6	33472785	rs141706335	A	G	100	PASS	AC=24;AF=0.00479233;AN=5008;NS=2504;DP=18134;EAS_AF=0.001;AMR_AF=0.0058;AFR_AF=0.0008;EUR_AF=0.0179;SAS_AF=0;AA=A|||;VT=SNP
6	33472941	rs4713630	T	C	100	PASS	AC=3842;AF=0.767173;AN=5008;NS=2504;DP=17168;EAS_AF=0.9911;AMR_AF=0.8343;AFR_AF=0.329;EUR_AF=0.8807;SAS_AF=0.9642;AA=T|||;VT=SNP
6	33472961	rs4713631	A	G	100	PASS	AC=4260;AF=0.850639;AN=5008;NS=2504;DP=16696;EAS_AF=0.9911;AMR_AF=0.8545;AFR_AF=0.6339;EUR_AF=0.8817;SAS_AF=0.9642;AA=G|||;VT=SNP
6	33472990	rs4713632	G	T	100	PASS	AC=3309;AF=0.660743;AN=5008;NS=2504;DP=17753;EAS_AF=0.9395;AMR_AF=0.6643;AFR_AF=0.2874;EUR_AF=0.675;SAS_AF=0.8609;AA=G|||;VT=SNP
6	33473234	rs6913018	T	C	100	PASS	AC=4246;AF=0.847843;AN=5008;NS=2504;DP=15204;EAS_AF=0.9911;AMR_AF=0.8501;AFR_AF=0.6256;EUR_AF=0.8817;SAS_AF=0.9642;AA=t|||;VT=SNP
6	33474485	rs6457728	A	C	100	PASS	AC=4264;AF=0.851438;AN=5008;NS=2504;DP=15959;EAS_AF=0.9911;AMR_AF=0.8545;AFR_AF=0.6369;EUR_AF=0.8817;SAS_AF=0.9642;AA=C|||;VT=SNP
6	33474528	rs62405898	C	T	100	PASS	AC=468;AF=0.0934505;AN=5008;NS=2504;DP=16053;EAS_AF=0.0427;AMR_AF=0.1686;AFR_AF=0.0136;EUR_AF=0.1958;SAS_AF=0.0951;AA=C|||;VT=SNP
6	33474663	rs146253626	C	T	100	PASS	AC=41;AF=0.0081869;AN=5008;NS=2504;DP=13634;EAS_AF=0.001;AMR_AF=0.0159;AFR_AF=0;EUR_AF=0.0288;SAS_AF=0;AA=C|||;VT=SNP
6	33474774	rs7383692	C	T	100	PASS	AC=4248;AF=0.848243;AN=5008;NS=2504;DP=14106;EAS_AF=0.9911;AMR_AF=0.8501;AFR_AF=0.6271;EUR_AF=0.8817;SAS_AF=0.9642;AA=T|||;VT=SNP
6	33474916	rs9380366	C	T	100	PASS	AC=3148;AF=0.628594;AN=5008;NS=2504;DP=11229;EAS_AF=0.9335;AMR_AF=0.6599;AFR_AF=0.1778;EUR_AF=0.672;SAS_AF=0.8569;AA=C|||;VT=SNP
6	33474975	rs9380367	G	A	100	PASS	AC=3309;AF=0.660743;AN=5008;NS=2504;DP=13081;EAS_AF=0.9395;AMR_AF=0.6643;AFR_AF=0.2874;EUR_AF=0.675;SAS_AF=0.8609;AA=G|||;VT=SNP
6	33475211	rs62405899	G	A	100	PASS	AC=525;AF=0.104832;AN=5008;NS=2504;DP=17591;EAS_AF=0.0516;AMR_AF=0.17;AFR_AF=0.0348;EUR_AF=0.2068;SAS_AF=0.1033;AA=G|||;VT=SNP
6	33475511	rs62405900	C	T	100	PASS	AC=3309;AF=0.660743;AN=5008;NS=2504;DP=15912;EAS_AF=0.9395;AMR_AF=0.6643;AFR_AF=0.2874;EUR_AF=0.675;SAS_AF=0.8609;AA=C|||;VT=SNP
6	33475542	rs62405901	G	A	100	PASS	AC=131;AF=0.0261581;AN=5008;NS=2504;DP=14144;EAS_AF=0.0069;AMR_AF=0.0317;AFR_AF=0.0053;EUR_AF=0.0586;SAS_AF=0.0368;AA=G|||;VT=SNP
6	33476200	rs72891915	G	A	100	PASS	AC=32;AF=0.00638978;AN=5008;NS=2504;DP=14667;EAS_AF=0;AMR_AF=0.0072;AFR_AF=0.0008;EUR_AF=0.0189;SAS_AF=0.0072;AA=g|||;VT=SNP
6	33476576	rs3857557	C	T	100	PASS	AC=525;AF=0.104832;AN=5008;NS=2504;DP=17086;EAS_AF=0.0516;AMR_AF=0.17;AFR_AF=0.0356;EUR_AF=0.2058;SAS_AF=0.1033;AA=C|||;VT=SNP
6	33476695	rs62405902	G	A	100	PASS	AC=177;AF=0.0353435;AN=5008;NS=2504;DP=20963;EAS_AF=0.0298;AMR_AF=0.0605;AFR_AF=0.0061;EUR_AF=0.0606;SAS_AF=0.0368;AA=G|||;VT=SNP
6	33476718	rs7747216	C	T	100	PASS	AC=3309;AF=0.660743;AN=5008;NS=2504;DP=21246;EAS_AF=0.9395;AMR_AF=0.6643;AFR_AF=0.2874;EUR_AF=0.675;SAS_AF=0.8609;AA=C|||;VT=SNP
6	33476985	rs62405903	G	A	100	PASS	AC=177;AF=0.0353435;AN=5008;NS=2504;DP=16666;EAS_AF=0.0298;AMR_AF=0.0605;AFR_AF=0.0061;EUR_AF=0.0606;SAS_AF=0.0368;AA=G|||;VT=SNP
6	33477013	rs3857558	G	T	100	PASS	AC=3843;AF=0.767372;AN=5008;NS=2504;DP=17102;EAS_AF=0.9911;AMR_AF=0.8343;AFR_AF=0.3298;EUR_AF=0.8807;SAS_AF=0.9642;AA=G|||;VT=SNP
6	33477140	rs4713633	G	A	100	PASS	AC=3844;AF=0.767572;AN=5008;NS=2504;DP=21456;EAS_AF=0.9911;AMR_AF=0.8343;AFR_AF=0.3298;EUR_AF=0.8807;SAS_AF=0.9652;AA=G|||;VT=SNP
6	33478004	rs9368765	T	G	100	PASS	AC=3837;AF=0.766174;AN=5008;NS=2504;DP=16057;EAS_AF=0.9911;AMR_AF=0.8343;AFR_AF=0.3253;EUR_AF=0.8807;SAS_AF=0.9642;AA=t|||;VT=SNP
6	33478116	rs77412621	C	T	100	PASS	AC=144;AF=0.028754;AN=5008;NS=2504;DP=18175;EAS_AF=0.0536;AMR_AF=0.0317;AFR_AF=0.0045;EUR_AF=0.0388;SAS_AF=0.0235;AA=c|||;VT=SNP
6	33478496	rs9296092	A	G	100	PASS	AC=3148;AF=0.628594;AN=5008;NS=2504;DP=18968;EAS_AF=0.9335;AMR_AF=0.6599;AFR_AF=0.1778;EUR_AF=0.672;SAS_AF=0.8569;AA=A|||;VT=SNP
6	33478538	rs9368766	G	A	100	PASS	AC=4255;AF=0.849641;AN=5008;NS=2504;DP=19721;EAS_AF=0.9911;AMR_AF=0.8545;AFR_AF=0.6301;EUR_AF=0.8817;SAS_AF=0.9642;AA=A|||;VT=SNP
6	33478914	rs3843520	G	A	100	PASS	AC=3838;AF=0.766374;AN=5008;NS=2504;DP=14094;EAS_AF=0.9911;AMR_AF=0.8357;AFR_AF=0.3245;EUR_AF=0.8807;SAS_AF=0.9652;AA=G|||;VT=SNP
6	33478939	rs3843521	T	C	100	PASS	AC=3844;AF=0.767572;AN=5008;NS=2504;DP=15497;EAS_AF=0.9911;AMR_AF=0.8401;AFR_AF=0.3268;EUR_AF=0.8807;SAS_AF=0.9652;AA=C|||;VT=SNP
6	33479247	rs55700437	C	T	100	PASS	AC=262;AF=0.0523163;AN=5008;NS=2504;DP=14804;EAS_AF=0.006;AMR_AF=0.0216;AFR_AF=0.1626;EUR_AF=0.0159;SAS_AF=0.0102;AA=C|||;VT=SNP
6	33479774	rs6907702	T	C	100	PASS	AC=4236;AF=0.845847;AN=5008;NS=2504;DP=13040;EAS_AF=0.9911;AMR_AF=0.8473;AFR_AF=0.6203;EUR_AF=0.8817;SAS_AF=0.9632;AA=C|||;VT=SNP
6	33480435	rs86715	A	G	100	PASS	AC=1327;AF=0.264976;AN=5008;NS=2504;DP=20589;EAS_AF=0.0575;AMR_AF=0.1614;AFR_AF=0.7088;EUR_AF=0.1342;SAS_AF=0.0869;AA=G|||;VT=SNP
6	33480738	rs68191	T	C	100	PASS	AC=856;AF=0.170927;AN=5008;NS=2504;DP=22091;EAS_AF=0.0337;AMR_AF=0.1297;AFR_AF=0.4077;EUR_AF=0.1083;SAS_AF=0.0859;AA=T|||;VT=SNP
6	33481204	rs210192	A	G	100	PASS	AC=1482;AF=0.295927;AN=5008;NS=2504;DP=19014;EAS_AF=0.0903;AMR_AF=0.2997;AFR_AF=0.5303;EUR_AF=0.3052;SAS_AF=0.1789;AA=N|||;VT=SNP
6	33481961	rs210193	C	T	100	PASS	AC=423;AF=0.0844649;AN=5008;NS=2504;DP=21227;EAS_AF=0.0218;AMR_AF=0.0893;AFR_AF=0.1467;EUR_AF=0.0795;SAS_AF=0.0665;AA=C|||;VT=SNP
6	33482054	rs10484894	C	T	100	PASS	AC=233;AF=0.0465256;AN=5008;NS=2504;DP=20085;EAS_AF=0.0149;AMR_AF=0.0187;AFR_AF=0.1271;EUR_AF=0.0209;SAS_AF=0.0164;AA=C|||;VT=SNP
6	33482146	rs210194	C	G	100	PASS	AC=1197;AF=0.239018;AN=5008;NS=2504;DP=19367;EAS_AF=0.0367;AMR_AF=0.1282;AFR_AF=0.6717;EUR_AF=0.1024;SAS_AF=0.0818;AA=G|||;VT=SNP
6	33482667	rs12190797	G	A	100	PASS	AC=167;AF=0.0333466;AN=5008;NS=2504;DP=19792;EAS_AF=0.001;AMR_AF=0.0274;AFR_AF=0.0613;EUR_AF=0.0656;SAS_AF=0;AA=G|||;VT=SNP
6	33483043	rs76851963	C	T	100	PASS	AC=238;AF=0.047524;AN=5008;NS=2504;DP=16458;EAS_AF=0.0149;AMR_AF=0.0173;AFR_AF=0.1324;EUR_AF=0.0209;SAS_AF=0.0153;AA=C|||;VT=SNP
6	33483163	rs11757738	G	A	100	PASS	AC=474;AF=0.0946486;AN=5008;NS=2504;DP=14610;EAS_AF=0.0456;AMR_AF=0.1744;AFR_AF=0.0136;EUR_AF=0.1938;SAS_AF=0.0961;AA=G|||;VT=SNP
6	33483218	rs210195	G	C	100	PASS	AC=940;AF=0.1877;AN=5008;NS=2504;DP=12554;EAS_AF=0.0228;AMR_AF=0.1081;AFR_AF=0.5212;EUR_AF=0.0835;SAS_AF=0.0706;AA=C|||;VT=SNP
6	33483312	rs169739	C	A	100	PASS	AC=425;AF=0.0848642;AN=5008;NS=2504;DP=10716;EAS_AF=0.0228;AMR_AF=0.0893;AFR_AF=0.143;EUR_AF=0.0815;SAS_AF=0.0706;AA=C|||;VT=SNP
6	33483916	rs210176	A	G	100	PASS	AC=936;AF=0.186901;AN=5008;NS=2504;DP=18154;EAS_AF=0.0228;AMR_AF=0.1066;AFR_AF=0.5189;EUR_AF=0.0835;SAS_AF=0.0706;AA=a|||;VT=SNP
6	33484347	rs62405905	C	A	100	PASS	AC=193;AF=0.0385383;AN=5008;NS=2504;DP=15677;EAS_AF=0.0357;AMR_AF=0.0648;AFR_AF=0.0061;EUR_AF=0.0606;SAS_AF=0.044;AA=c|||;VT=SNP
6	33484473	rs210177	A	G	100	PASS	AC=1414;AF=0.282348;AN=5008;NS=2504;DP=18310;EAS_AF=0.0685;AMR_AF=0.2824;AFR_AF=0.5348;EUR_AF=0.2773;SAS_AF=0.1667;AA=G|||;VT=SNP
6	33484505	rs210178	C	T	100	PASS	AC=900;AF=0.179712;AN=5008;NS=2504;DP=18996;EAS_AF=0.0685;AMR_AF=0.2637;AFR_AF=0.1566;EUR_AF=0.2763;SAS_AF=0.1667;AA=C|||;VT=SNP
6	33485236	rs210179	C	T	100	PASS	AC=2821;AF=0.563299;AN=5008;NS=2504;DP=20553;EAS_AF=0.5496;AMR_AF=0.4683;AFR_AF=0.8026;EUR_AF=0.4314;SAS_AF=0.4571;AA=T|||;VT=SNP
6	33485259	rs210180	T	A	100	PASS	AC=1560;AF=0.311502;AN=5008;NS=2504;DP=20321;EAS_AF=0.0724;AMR_AF=0.2997;AFR_AF=0.6188;EUR_AF=0.2893;SAS_AF=0.1738;AA=A|||;VT=SNP
6	33485621	rs210181	G	A	100	PASS	AC=200;AF=0.0399361;AN=5008;NS=2504;DP=19068;EAS_AF=0;AMR_AF=0.0375;AFR_AF=0.0976;EUR_AF=0.0288;SAS_AF=0.0164;AA=G|||;VT=SNP
6	33486366	rs210182	C	T	100	PASS	AC=1450;AF=0.289537;AN=5008;NS=2504;DP=13266;EAS_AF=0.0813;AMR_AF=0.2997;AFR_AF=0.5333;EUR_AF=0.2843;SAS_AF=0.1728;AA=C|||;VT=SNP
6	33486841	rs210183	A	G	100	PASS	AC=1786;AF=0.356629;AN=5008;NS=2504;DP=17019;EAS_AF=0.0913;AMR_AF=0.3084;AFR_AF=0.7617;EUR_AF=0.2962;SAS_AF=0.1789;AA=N|||;VT=SNP
6	33486954	rs210184	A	G	100	PASS	AC=1765;AF=0.352436;AN=5008;NS=2504;DP=18454;EAS_AF=0.0913;AMR_AF=0.3084;AFR_AF=0.7458;EUR_AF=0.2962;SAS_AF=0.1789;AA=G|||;VT=SNP
6	33488025	rs210185	A	G	100	PASS	AC=1653;AF=0.330072;AN=5008;NS=2504;DP=19803;EAS_AF=0.0913;AMR_AF=0.304;AFR_AF=0.6634;EUR_AF=0.2962;SAS_AF=0.1789;AA=G|||;VT=SNP
6	33488030	rs78075721	G	A	100	PASS	AC=284;AF=0.0567093;AN=5008;NS=2504;DP=20052;EAS_AF=0.129;AMR_AF=0.0605;AFR_AF=0.0023;EUR_AF=0.0467;SAS_AF=0.0634;AA=G|||;VT=SNP
6	33488659	rs1794683	G	A	100	PASS	AC=1425;AF=0.284545;AN=5008;NS=2504;DP=12867;EAS_AF=0.0813;AMR_AF=0.2983;AFR_AF=0.5159;EUR_AF=0.2853;SAS_AF=0.1708;AA=G|||;VT=SNP
6	33488995	rs210186	G	T	100	PASS	AC=1425;AF=0.284545;AN=5008;NS=2504;DP=13624;EAS_AF=0.0813;AMR_AF=0.2983;AFR_AF=0.5159;EUR_AF=0.2853;SAS_AF=0.1708;AA=G|||;VT=SNP
6	33489219	rs11757035	A	G	100	PASS	AC=489;AF=0.0976438;AN=5008;NS=2504;DP=15160;EAS_AF=0.0546;AMR_AF=0.1772;AFR_AF=0.0136;EUR_AF=0.1948;SAS_AF=0.0992;AA=A|||;VT=SNP
6	33489382	rs210187	T	G	100	PASS	AC=1767;AF=0.352835;AN=5008;NS=2504;DP=13201;EAS_AF=0.0913;AMR_AF=0.3069;AFR_AF=0.7466;EUR_AF=0.2972;SAS_AF=0.18;AA=G|||;VT=SNP
6	33489431	rs191902	G	A	100	PASS	AC=1426;AF=0.284744;AN=5008;NS=2504;DP=12061;EAS_AF=0.0813;AMR_AF=0.2983;AFR_AF=0.5159;EUR_AF=0.2853;SAS_AF=0.1718;AA=G|||;VT=SNP
6	33489558	rs187575204	G	A	100	PASS	AC=19;AF=0.00379393;AN=5008;NS=2504;DP=11406;EAS_AF=0;AMR_AF=0.0058;AFR_AF=0.0008;EUR_AF=0.0109;SAS_AF=0.0031;AA=G|||;VT=SNP
6	33491003	rs79586148	G	A	100	PASS	AC=135;AF=0.0269569;AN=5008;NS=2504;DP=19404;EAS_AF=0.0456;AMR_AF=0.0317;AFR_AF=0.0053;EUR_AF=0.0368;SAS_AF=0.0235;AA=G|||;VT=SNP
6	33491287	rs210188	C	G	100	PASS	AC=1779;AF=0.355232;AN=5008;NS=2504;DP=20390;EAS_AF=0.0913;AMR_AF=0.3112;AFR_AF=0.7519;EUR_AF=0.2972;SAS_AF=0.182;AA=g|||;VT=SNP
6	33492666	rs190003	G	T	100	PASS	AC=1692;AF=0.337859;AN=5008;NS=2504;DP=16829;EAS_AF=0.0913;AMR_AF=0.3084;AFR_AF=0.6884;EUR_AF=0.2972;SAS_AF=0.181;AA=T|||;VT=SNP
6	33492761	rs1794685	G	A	100	PASS	AC=1427;AF=0.284944;AN=5008;NS=2504;DP=16580;EAS_AF=0.0813;AMR_AF=0.3012;AFR_AF=0.5144;EUR_AF=0.2853;SAS_AF=0.1728;AA=G|||;VT=SNP
6	33494686	rs115407021	G	A	100	PASS	AC=20;AF=0.00399361;AN=5008;NS=2504;DP=17331;EAS_AF=0;AMR_AF=0.0043;AFR_AF=0.0015;EUR_AF=0.0089;SAS_AF=0.0061;AA=G|||;VT=SNP
6	33495170	rs28669267	T	A	100	PASS	AC=116;AF=0.0231629;AN=5008;NS=2504;DP=17480;EAS_AF=0.0159;AMR_AF=0.0245;AFR_AF=0.0015;EUR_AF=0.0477;SAS_AF=0.0337;AA=T|||;VT=SNP
6	33495175	rs1755040	A	C	100	PASS	AC=4863;AF=0.971046;AN=5008;NS=2504;DP=17536;EAS_AF=0.997;AMR_AF=0.9251;AFR_AF=0.997;EUR_AF=0.9264;SAS_AF=0.9877;AA=C|||;VT=SNP
6	33495242	rs145278147	G	A	100	PASS	AC=49;AF=0.00978435;AN=5008;NS=2504;DP=18334;EAS_AF=0.002;AMR_AF=0.0202;AFR_AF=0.0023;EUR_AF=0.0179;SAS_AF=0.0123;AA=G|||;VT=SNP
6	33496060	rs449978	G	A	100	PASS	AC=4863;AF=0.971046;AN=5008;NS=2504;DP=19262;EAS_AF=0.997;AMR_AF=0.9251;AFR_AF=0.997;EUR_AF=0.9264;SAS_AF=0.9877;AA=A|||;VT=SNP
6	33496513	rs112782605	G	A	100	PASS	AC=95;AF=0.0189696;AN=5008;NS=2504;DP=19587;EAS_AF=0.0129;AMR_AF=0.0202;AFR_AF=0.0015;EUR_AF=0.0368;SAS_AF=0.0297;AA=G|||;VT=SNP
6	33496632	rs435945	C	T	100	PASS	AC=379;AF=0.0756789;AN=5008;NS=2504;DP=19668;EAS_AF=0.0169;AMR_AF=0.085;AFR_AF=0.1203;EUR_AF=0.0785;SAS_AF=0.0665;AA=C|||;VT=SNP
6	33496714	rs449242	T	G	100	PASS	AC=1780;AF=0.355431;AN=5008;NS=2504;DP=18912;EAS_AF=0.0923;AMR_AF=0.3112;AFR_AF=0.7519;EUR_AF=0.2982;SAS_AF=0.181;AA=G|||;VT=SNP
6	33497234	rs11754170	G	A	100	PASS	AC=31;AF=0.0061901;AN=5008;NS=2504;DP=18850;EAS_AF=0;AMR_AF=0.0187;AFR_AF=0.0008;EUR_AF=0.0159;SAS_AF=0.001;AA=G|||;VT=SNP
6	33498810	rs1794687	G	A	100	PASS	AC=1429;AF=0.285343;AN=5008;NS=2504;DP=16145;EAS_AF=0.0823;AMR_AF=0.3012;AFR_AF=0.5151;EUR_AF=0.2853;SAS_AF=0.1728;AA=G|||;VT=SNP
6	33499242	rs372469	A	C	100	PASS	AC=1780;AF=0.355431;AN=5008;NS=2504;DP=17092;EAS_AF=0.0923;AMR_AF=0.3112;AFR_AF=0.7519;EUR_AF=0.2982;SAS_AF=0.181;AA=a|||;VT=SNP
6	33499329	rs372846	A	G	100	PASS	AC=1660;AF=0.33147;AN=5008;NS=2504;DP=16202;EAS_AF=0.0923;AMR_AF=0.3069;AFR_AF=0.6634;EUR_AF=0.2982;SAS_AF=0.181;AA=a|||;VT=SNP
6	33499389	rs368429	G	T	100	PASS	AC=878;AF=0.175319;AN=5008;NS=2504;DP=14416;EAS_AF=0.0774;AMR_AF=0.2651;AFR_AF=0.1346;EUR_AF=0.2744;SAS_AF=0.1656;AA=G|||;VT=SNP
6	33499397	rs11755542	G	C	100	PASS	AC=492;AF=0.0982428;AN=5008;NS=2504;DP=14941;EAS_AF=0.0556;AMR_AF=0.1801;AFR_AF=0.0136;EUR_AF=0.1948;SAS_AF=0.0992;AA=G|||;VT=SNP
6	33500182	rs113029976	A	G	100	PASS	AC=227;AF=0.0453275;AN=5008;NS=2504;DP=14186;EAS_AF=0.0218;AMR_AF=0.0086;AFR_AF=0.1263;EUR_AF=0.0219;SAS_AF=0.0102;AA=a|||;VT=SNP
6	33500220	rs62405924	A	G	100	PASS	AC=209;AF=0.0417332;AN=5008;NS=2504;DP=14251;EAS_AF=0.0466;AMR_AF=0.0677;AFR_AF=0.0061;EUR_AF=0.0606;SAS_AF=0.047;AA=A|||;VT=SNP
6	33500930	rs55782090	G	C	100	PASS	AC=492;AF=0.0982428;AN=5008;NS=2504;DP=19157;EAS_AF=0.0556;AMR_AF=0.1801;AFR_AF=0.0136;EUR_AF=0.1948;SAS_AF=0.0992;AA=G|||;VT=SNP
6	33501330	rs453295	T	C	100	PASS	AC=378;AF=0.0754792;AN=5008;NS=2504;DP=18996;EAS_AF=0.0169;AMR_AF=0.085;AFR_AF=0.1188;EUR_AF=0.0795;SAS_AF=0.0665;AA=T|||;VT=SNP
6	33501648	rs62405926	A	G	100	PASS	AC=492;AF=0.0982428;AN=5008;NS=2504;DP=20870;EAS_AF=0.0556;AMR_AF=0.1801;AFR_AF=0.0136;EUR_AF=0.1948;SAS_AF=0.0992;AA=A|||;VT=SNP
6	33501654	rs78912988	G	A	100	PASS	AC=40;AF=0.00798722;AN=5008;NS=2504;DP=20726;EAS_AF=0;AMR_AF=0.0029;AFR_AF=0;EUR_AF=0.0368;SAS_AF=0.001;AA=G|||;VT=SNP
6	33503619	rs115903052	G	A	100	PASS	AC=46;AF=0.0091853;AN=5008;NS=2504;DP=16396;EAS_AF=0.005;AMR_AF=0.0058;AFR_AF=0;EUR_AF=0.0189;SAS_AF=0.0184;AA=G|||;VT=SNP
6	33504462	rs447418	G	A	100	PASS	AC=1618;AF=0.323083;AN=5008;NS=2504;DP=14901;EAS_AF=0.0833;AMR_AF=0.3069;AFR_AF=0.6513;EUR_AF=0.2883;SAS_AF=0.1738;AA=A|||;VT=SNP
6	33504471	rs383936	T	C	100	PASS	AC=1737;AF=0.346845;AN=5008;NS=2504;DP=15026;EAS_AF=0.0823;AMR_AF=0.3112;AFR_AF=0.7398;EUR_AF=0.2883;SAS_AF=0.1738;AA=C|||;VT=SNP
6	33505190	rs371155	T	C	100	PASS	AC=1617;AF=0.322883;AN=5008;NS=2504;DP=17479;EAS_AF=0.0823;AMR_AF=0.3069;AFR_AF=0.6513;EUR_AF=0.2883;SAS_AF=0.1738;AA=T|||;VT=SNP
6	33505594	rs9469481	G	A	100	PASS	AC=1617;AF=0.322883;AN=5008;NS=2504;DP=24043;EAS_AF=0.0823;AMR_AF=0.3069;AFR_AF=0.6513;EUR_AF=0.2883;SAS_AF=0.1738;AA=A|||;VT=SNP
6	33505688	rs380163	A	G	100	PASS	AC=1617;AF=0.322883;AN=5008;NS=2504;DP=21836;EAS_AF=0.0823;AMR_AF=0.3069;AFR_AF=0.6513;EUR_AF=0.2883;SAS_AF=0.1738;AA=A|||;VT=SNP
6	33505746	rs367408	G	A	100	PASS	AC=1617;AF=0.322883;AN=5008;NS=2504;DP=21390;EAS_AF=0.0823;AMR_AF=0.3069;AFR_AF=0.6513;EUR_AF=0.2883;SAS_AF=0.1738;AA=A|||;VT=SNP
6	33505981	rs368716	T	C	100	PASS	AC=1617;AF=0.322883;AN=5008;NS=2504;DP=22212;EAS_AF=0.0823;AMR_AF=0.3069;AFR_AF=0.6513;EUR_AF=0.2883;SAS_AF=0.1738;AA=C|||;VT=SNP
6	33506067	rs396516	C	A	100	PASS	AC=1617;AF=0.322883;AN=5008;NS=2504;DP=21074;EAS_AF=0.0823;AMR_AF=0.3069;AFR_AF=0.6513;EUR_AF=0.2883;SAS_AF=0.1738;AA=C|||;VT=SNP
6	33506242	rs367897	G	C	100	PASS	AC=1616;AF=0.322684;AN=5008;NS=2504;DP=16831;EAS_AF=0.0823;AMR_AF=0.3069;AFR_AF=0.6513;EUR_AF=0.2883;SAS_AF=0.1728;AA=C|||;VT=SNP
6	33506565	rs404778	T	G	100	PASS	AC=1617;AF=0.322883;AN=5008;NS=2504;DP=15831;EAS_AF=0.0823;AMR_AF=0.3069;AFR_AF=0.6513;EUR_AF=0.2883;SAS_AF=0.1738;AA=G|||;VT=SNP
6	33506733	rs386879	T	A	100	PASS	AC=1655;AF=0.330471;AN=5008;NS=2504;DP=13731;EAS_AF=0.0823;AMR_AF=0.3098;AFR_AF=0.6778;EUR_AF=0.2893;SAS_AF=0.1738;AA=A|||;VT=SNP
6	33506742	rs405126	T	C	100	PASS	AC=1621;AF=0.323682;AN=5008;NS=2504;DP=13614;EAS_AF=0.0823;AMR_AF=0.3084;AFR_AF=0.652;EUR_AF=0.2903;SAS_AF=0.1738;AA=C|||;VT=SNP
6	33507059	rs62405927	A	G	100	PASS	AC=1746;AF=0.348642;AN=5008;NS=2504;DP=11776;EAS_AF=0.0833;AMR_AF=0.3112;AFR_AF=0.7413;EUR_AF=0.2903;SAS_AF=0.1779;AA=N|||;VT=SNP
6	33507256	rs9469483	G	C	100	PASS	AC=1617;AF=0.322883;AN=5008;NS=2504;DP=15249;EAS_AF=0.0823;AMR_AF=0.3069;AFR_AF=0.6513;EUR_AF=0.2883;SAS_AF=0.1738;AA=g|||;VT=SNP
6	33507723	rs210196	A	G	100	PASS	AC=878;AF=0.175319;AN=5008;NS=2504;DP=19998;EAS_AF=0.0774;AMR_AF=0.2666;AFR_AF=0.1346;EUR_AF=0.2734;SAS_AF=0.1656;AA=a|||;VT=SNP
6	33507991	rs210197	T	C	100	PASS	AC=1465;AF=0.292532;AN=5008;NS=2504;DP=21475;EAS_AF=0.0823;AMR_AF=0.3026;AFR_AF=0.5408;EUR_AF=0.2863;SAS_AF=0.1728;AA=T|||;VT=SNP
6	33508476	rs76662639	G	A	100	PASS	AC=502;AF=0.10024;AN=5008;NS=2504;DP=18930;EAS_AF=0.0565;AMR_AF=0.1816;AFR_AF=0.0136;EUR_AF=0.1978;SAS_AF=0.1043;AA=G|||;VT=SNP
6	33508531	rs112538398	G	A	100	PASS	AC=274;AF=0.0547125;AN=5008;NS=2504;DP=19499;EAS_AF=0.0089;AMR_AF=0.1066;AFR_AF=0.0076;EUR_AF=0.1302;SAS_AF=0.0511;AA=G|||;VT=SNP
6	33509013	rs210198	A	G	100	PASS	AC=2901;AF=0.579273;AN=5008;NS=2504;DP=18393;EAS_AF=0.375;AMR_AF=0.6066;AFR_AF=0.7564;EUR_AF=0.6252;SAS_AF=0.4836;AA=G|||;VT=SNP
6	33509023	rs210199	A	C	100	PASS	AC=2973;AF=0.59365;AN=5008;NS=2504;DP=18072;EAS_AF=0.4167;AMR_AF=0.6239;AFR_AF=0.7474;EUR_AF=0.6481;SAS_AF=0.4908;AA=C|||;VT=SNP
6	33509294	rs150976067	T	C	100	PASS	AC=78;AF=0.0155751;AN=5008;NS=2504;DP=17733;EAS_AF=0.001;AMR_AF=0.0159;AFR_AF=0.0287;EUR_AF=0.0139;SAS_AF=0.0143;AA=T|||;VT=SNP
6	33510244	rs148759887	C	A	100	PASS	AC=39;AF=0.00778754;AN=5008;NS=2504;DP=15373;EAS_AF=0.001;AMR_AF=0.0086;AFR_AF=0.003;EUR_AF=0.0139;SAS_AF=0.0143;AA=C|||;VT=SNP
6	33510585	rs210201	C	G	100	PASS	AC=1386;AF=0.276757;AN=5008;NS=2504;DP=15864;EAS_AF=0.128;AMR_AF=0.3228;AFR_AF=0.3994;EUR_AF=0.325;SAS_AF=0.182;AA=C|||;VT=SNP
6	33510724	rs210202	G	A	100	PASS	AC=1282;AF=0.25599;AN=5008;NS=2504;DP=18413;EAS_AF=0.128;AMR_AF=0.3098;AFR_AF=0.3306;EUR_AF=0.3211;SAS_AF=0.182;AA=G|||;VT=SNP
6	33511136	rs56069946	G	A	100	PASS	AC=499;AF=0.0996406;AN=5008;NS=2504;DP=16528;EAS_AF=0.0595;AMR_AF=0.1801;AFR_AF=0.0136;EUR_AF=0.1978;SAS_AF=0.0992;AA=G|||;VT=SNP
6	33511229	rs210203	G	A	100	PASS	AC=1282;AF=0.25599;AN=5008;NS=2504;DP=18680;EAS_AF=0.128;AMR_AF=0.3098;AFR_AF=0.3306;EUR_AF=0.3211;SAS_AF=0.182;AA=G|||;VT=SNP
6	33512143	rs62405929	A	G	100	PASS	AC=210;AF=0.0419329;AN=5008;NS=2504;DP=20069;EAS_AF=0.0496;AMR_AF=0.0706;AFR_AF=0.0061;EUR_AF=0.0626;SAS_AF=0.0409;AA=A|||;VT=SNP
6	33512731	rs114154936	G	A	100	PASS	AC=78;AF=0.0155751;AN=5008;NS=2504;DP=17080;EAS_AF=0.001;AMR_AF=0.0159;AFR_AF=0.0287;EUR_AF=0.0139;SAS_AF=0.0143;AA=G|||;VT=SNP
6	33512733	rs79705984	A	G	100	PASS	AC=499;AF=0.0996406;AN=5008;NS=2504;DP=17060;EAS_AF=0.0595;AMR_AF=0.1801;AFR_AF=0.0136;EUR_AF=0.1978;SAS_AF=0.0992;AA=A|||;VT=SNP
6	33512745	rs210204	T	C	100	PASS	AC=1389;AF=0.277356;AN=5008;NS=2504;DP=17151;EAS_AF=0.131;AMR_AF=0.3228;AFR_AF=0.3994;EUR_AF=0.325;SAS_AF=0.182;AA=C|||;VT=SNP
6	33513080	rs76625847	T	G	100	PASS	AC=96;AF=0.0191693;AN=5008;NS=2504;DP=18496;EAS_AF=0.0437;AMR_AF=0.0159;AFR_AF=0.0076;EUR_AF=0.0229;SAS_AF=0.0082;AA=T|||;VT=SNP
6	33513161	rs210205	G	A	100	PASS	AC=1285;AF=0.256589;AN=5008;NS=2504;DP=17048;EAS_AF=0.131;AMR_AF=0.3098;AFR_AF=0.3306;EUR_AF=0.3211;SAS_AF=0.182;AA=G|||;VT=SNP
6	33513200	rs210206	T	C	100	PASS	AC=1389;AF=0.277356;AN=5008;NS=2504;DP=16327;EAS_AF=0.131;AMR_AF=0.3228;AFR_AF=0.3994;EUR_AF=0.325;SAS_AF=0.182;AA=T|||;VT=SNP
6	33513607	rs169740	A	G	100	PASS	AC=2926;AF=0.584265;AN=5008;NS=2504;DP=16160;EAS_AF=0.376;AMR_AF=0.621;AFR_AF=0.7421;EUR_AF=0.6561;SAS_AF=0.4857;AA=G|||;VT=SNP
6	33513968	rs12214883	A	G	100	PASS	AC=1158;AF=0.23123;AN=5008;NS=2504;DP=17863;EAS_AF=0.244;AMR_AF=0.2824;AFR_AF=0.0696;EUR_AF=0.329;SAS_AF=0.2996;AA=A|||;VT=SNP
6	33514093	rs9469485	C	T	100	PASS	AC=1538;AF=0.307109;AN=5008;NS=2504;DP=14941;EAS_AF=0.245;AMR_AF=0.2983;AFR_AF=0.3434;EUR_AF=0.331;SAS_AF=0.3037;AA=C|||;VT=SNP
6	33514204	rs210207	T	C	100	PASS	AC=1392;AF=0.277955;AN=5008;NS=2504;DP=16371;EAS_AF=0.131;AMR_AF=0.3228;AFR_AF=0.4002;EUR_AF=0.327;SAS_AF=0.182;AA=C|||;VT=SNP
6	33514227	rs526728	C	T	100	PASS	AC=1279;AF=0.255391;AN=5008;NS=2504;DP=16120;EAS_AF=0.131;AMR_AF=0.3098;AFR_AF=0.3253;EUR_AF=0.3221;SAS_AF=0.182;AA=C|||;VT=SNP
6	33514228	rs526726	A	G	100	PASS	AC=1288;AF=0.257188;AN=5008;NS=2504;DP=16161;EAS_AF=0.131;AMR_AF=0.3098;AFR_AF=0.3313;EUR_AF=0.3231;SAS_AF=0.182;AA=a|||;VT=SNP
6	33514341	rs210208	C	A	100	PASS	AC=1286;AF=0.256789;AN=5008;NS=2504;DP=16452;EAS_AF=0.131;AMR_AF=0.3098;AFR_AF=0.3306;EUR_AF=0.3221;SAS_AF=0.182;AA=C|||;VT=SNP
6	33514458	rs210209	C	T	100	PASS	AC=1289;AF=0.257388;AN=5008;NS=2504;DP=10944;EAS_AF=0.131;AMR_AF=0.3098;AFR_AF=0.3313;EUR_AF=0.3221;SAS_AF=0.184;AA=C|||;VT=SNP
6	33514494	rs210210	G	A	100	PASS	AC=1286;AF=0.256789;AN=5008;NS=2504;DP=15614;EAS_AF=0.131;AMR_AF=0.3098;AFR_AF=0.3306;EUR_AF=0.3221;SAS_AF=0.182;AA=G|||;VT=SNP
6	33514567	rs6918046	T	A	100	PASS	AC=2012;AF=0.401757;AN=5008;NS=2504;DP=15655;EAS_AF=0.2937;AMR_AF=0.353;AFR_AF=0.5946;EUR_AF=0.3698;SAS_AF=0.32;AA=A|||;VT=SNP
6	33514708	rs4713634	T	C	100	PASS	AC=4863;AF=0.971046;AN=5008;NS=2504;DP=13687;EAS_AF=0.997;AMR_AF=0.9222;AFR_AF=0.997;EUR_AF=0.9284;SAS_AF=0.9877;AA=C|||;VT=SNP
6	33515040	rs210150	T	C	100	PASS	AC=1388;AF=0.277157;AN=5008;NS=2504;DP=16207;EAS_AF=0.131;AMR_AF=0.3213;AFR_AF=0.3986;EUR_AF=0.326;SAS_AF=0.182;AA=C|||;VT=SNP
6	33515085	rs191901	T	G	100	PASS	AC=1286;AF=0.256789;AN=5008;NS=2504;DP=16789;EAS_AF=0.131;AMR_AF=0.3098;AFR_AF=0.3306;EUR_AF=0.3221;SAS_AF=0.182;AA=t|||;VT=SNP
6	33515191	rs10947409	G	C	100	PASS	AC=1536;AF=0.306709;AN=5008;NS=2504;DP=18684;EAS_AF=0.245;AMR_AF=0.2983;AFR_AF=0.3427;EUR_AF=0.33;SAS_AF=0.3037;AA=G|||;VT=SNP
6	33515221	rs210151	A	C	100	PASS	AC=1286;AF=0.256789;AN=5008;NS=2504;DP=19540;EAS_AF=0.13;AMR_AF=0.3098;AFR_AF=0.3313;EUR_AF=0.3221;SAS_AF=0.182;AA=A|||;VT=SNP
6	33515520	rs210152	G	A	100	PASS	AC=4451;AF=0.888778;AN=5008;NS=2504;DP=18722;EAS_AF=0.877;AMR_AF=0.8314;AFR_AF=0.938;EUR_AF=0.836;SAS_AF=0.9294;AA=A|||;VT=SNP
6	33515833	rs210153	T	C	100	PASS	AC=4863;AF=0.971046;AN=5008;NS=2504;DP=18239;EAS_AF=0.997;AMR_AF=0.9222;AFR_AF=0.997;EUR_AF=0.9284;SAS_AF=0.9877;AA=C|||;VT=SNP
6	33515958	rs6929165	T	G	100	PASS	AC=1000;AF=0.199681;AN=5008;NS=2504;DP=16003;EAS_AF=0.1131;AMR_AF=0.2248;AFR_AF=0.2829;EUR_AF=0.2416;SAS_AF=0.1155;AA=t|||;VT=SNP
6	33516013	rs6906961	G	A	100	PASS	AC=1000;AF=0.199681;AN=5008;NS=2504;DP=15921;EAS_AF=0.1141;AMR_AF=0.2248;AFR_AF=0.2821;EUR_AF=0.2416;SAS_AF=0.1155;AA=A|||;VT=SNP
6	33516251	rs75652975	C	T	100	PASS	AC=806;AF=0.160942;AN=5008;NS=2504;DP=16501;EAS_AF=0.0694;AMR_AF=0.2017;AFR_AF=0.2057;EUR_AF=0.2177;SAS_AF=0.1074;AA=C|||;VT=SNP
6	33516583	rs210154	C	T	100	PASS	AC=195;AF=0.0389377;AN=5008;NS=2504;DP=13790;EAS_AF=0;AMR_AF=0.0389;AFR_AF=0.093;EUR_AF=0.0288;SAS_AF=0.0164;AA=C|||;VT=SNP
6	33516644	rs9461875	C	T	100	PASS	AC=810;AF=0.161741;AN=5008;NS=2504;DP=16251;EAS_AF=0.0704;AMR_AF=0.2032;AFR_AF=0.2065;EUR_AF=0.2187;SAS_AF=0.1074;AA=C|||;VT=SNP
6	33516657	rs9461876	C	T	100	PASS	AC=810;AF=0.161741;AN=5008;NS=2504;DP=16436;EAS_AF=0.0704;AMR_AF=0.2032;AFR_AF=0.2065;EUR_AF=0.2187;SAS_AF=0.1074;AA=C|||;VT=SNP
6	33516667	rs9461877	C	T	100	PASS	AC=808;AF=0.161342;AN=5008;NS=2504;DP=16994;EAS_AF=0.0704;AMR_AF=0.2017;AFR_AF=0.2057;EUR_AF=0.2187;SAS_AF=0.1074;AA=C|||;VT=SNP
6	33516803	rs79266482	C	T	100	PASS	AC=574;AF=0.114617;AN=5008;NS=2504;DP=18606;EAS_AF=0.0595;AMR_AF=0.183;AFR_AF=0.0673;EUR_AF=0.1998;SAS_AF=0.0992;AA=C|||;VT=SNP
6	33516804	rs9461878	A	G	100	PASS	AC=881;AF=0.175919;AN=5008;NS=2504;DP=18693;EAS_AF=0.0694;AMR_AF=0.2046;AFR_AF=0.2602;EUR_AF=0.2187;SAS_AF=0.1074;AA=G|||;VT=SNP
6	33516849	rs9469486	G	A	100	PASS	AC=881;AF=0.175919;AN=5008;NS=2504;DP=18481;EAS_AF=0.0694;AMR_AF=0.2046;AFR_AF=0.2602;EUR_AF=0.2187;SAS_AF=0.1074;AA=G|||;VT=SNP
6	33516907	rs9461879	C	T	100	PASS	AC=807;AF=0.161142;AN=5008;NS=2504;DP=16256;EAS_AF=0.0694;AMR_AF=0.2017;AFR_AF=0.2065;EUR_AF=0.2177;SAS_AF=0.1074;AA=C|||;VT=SNP
6	33516943	rs9469487	G	T	100	PASS	AC=882;AF=0.176118;AN=5008;NS=2504;DP=16164;EAS_AF=0.0694;AMR_AF=0.2061;AFR_AF=0.2602;EUR_AF=0.2187;SAS_AF=0.1074;AA=T|||;VT=SNP
6	33516949	rs113243085	G	T	100	PASS	AC=38;AF=0.00758786;AN=5008;NS=2504;DP=16226;EAS_AF=0.001;AMR_AF=0.0086;AFR_AF=0.0015;EUR_AF=0.0278;SAS_AF=0.001;AA=G|||;VT=SNP
6	33517117	rs9469488	G	T	100	PASS	AC=806;AF=0.160942;AN=5008;NS=2504;DP=18494;EAS_AF=0.0694;AMR_AF=0.2003;AFR_AF=0.2065;EUR_AF=0.2177;SAS_AF=0.1074;AA=G|||;VT=SNP
6	33517297	rs62405941	G	A	100	PASS	AC=806;AF=0.160942;AN=5008;NS=2504;DP=18290;EAS_AF=0.0685;AMR_AF=0.2017;AFR_AF=0.2073;EUR_AF=0.2167;SAS_AF=0.1074;AA=G|||;VT=SNP
6	33517346	rs62405942	G	A	100	PASS	AC=883;AF=0.176318;AN=5008;NS=2504;DP=18762;EAS_AF=0.0694;AMR_AF=0.2046;AFR_AF=0.2617;EUR_AF=0.2187;SAS_AF=0.1074;AA=A|||;VT=SNP
6	33517362	rs210156	A	G	100	PASS	AC=2953;AF=0.589657;AN=5008;NS=2504;DP=18284;EAS_AF=0.4187;AMR_AF=0.6182;AFR_AF=0.7322;EUR_AF=0.6531;SAS_AF=0.4877;AA=G|||;VT=SNP
6	33517510	rs56205713	A	G	100	PASS	AC=881;AF=0.175919;AN=5008;NS=2504;DP=14845;EAS_AF=0.0694;AMR_AF=0.2046;AFR_AF=0.2595;EUR_AF=0.2197;SAS_AF=0.1074;AA=G|||;VT=SNP
6	33517609	rs62405945	T	G	100	PASS	AC=880;AF=0.175719;AN=5008;NS=2504;DP=13862;EAS_AF=0.0694;AMR_AF=0.2046;AFR_AF=0.2595;EUR_AF=0.2187;SAS_AF=0.1074;AA=G|||;VT=SNP
6	33517790	rs7751338	C	A	100	PASS	AC=807;AF=0.161142;AN=5008;NS=2504;DP=14441;EAS_AF=0.0694;AMR_AF=0.2017;AFR_AF=0.2073;EUR_AF=0.2177;SAS_AF=0.1063;AA=C|||;VT=SNP
6	33518057	rs7775770	T	C	100	PASS	AC=881;AF=0.175919;AN=5008;NS=2504;DP=17142;EAS_AF=0.0694;AMR_AF=0.2046;AFR_AF=0.2602;EUR_AF=0.2187;SAS_AF=0.1074;AA=C|||;VT=SNP
6	33518110	rs7775914	T	C	100	PASS	AC=881;AF=0.175919;AN=5008;NS=2504;DP=17074;EAS_AF=0.0694;AMR_AF=0.2046;AFR_AF=0.2602;EUR_AF=0.2187;SAS_AF=0.1074;AA=C|||;VT=SNP
6	33518183	rs9296093	C	T	100	PASS	AC=807;AF=0.161142;AN=5008;NS=2504;DP=14015;EAS_AF=0.0694;AMR_AF=0.2017;AFR_AF=0.2065;EUR_AF=0.2177;SAS_AF=0.1074;AA=C|||;VT=SNP
6	33518258	rs7755821	C	T	100	PASS	AC=881;AF=0.175919;AN=5008;NS=2504;DP=12735;EAS_AF=0.0694;AMR_AF=0.2046;AFR_AF=0.2602;EUR_AF=0.2187;SAS_AF=0.1074;AA=C|||;VT=SNP
6	33518314	rs7776246	T	C	100	PASS	AC=881;AF=0.175919;AN=5008;NS=2504;DP=13937;EAS_AF=0.0694;AMR_AF=0.2046;AFR_AF=0.2602;EUR_AF=0.2187;SAS_AF=0.1074;AA=C|||;VT=SNP
6	33518689	rs186545531	A	T	100	PASS	AC=36;AF=0.0071885;AN=5008;NS=2504;DP=12897;EAS_AF=0;AMR_AF=0.0058;AFR_AF=0.0008;EUR_AF=0.0258;SAS_AF=0.0051;AA=A|||;VT=SNP
6	33518714	rs9461880	C	T	100	PASS	AC=807;AF=0.161142;AN=5008;NS=2504;DP=13634;EAS_AF=0.0694;AMR_AF=0.2017;AFR_AF=0.2065;EUR_AF=0.2177;SAS_AF=0.1074;AA=C|||;VT=SNP
6	33518926	rs112405260	G	A	100	PASS	AC=809;AF=0.161542;AN=5008;NS=2504;DP=13714;EAS_AF=0.0694;AMR_AF=0.2017;AFR_AF=0.208;EUR_AF=0.2177;SAS_AF=0.1074;AA=G|||;VT=SNP
6	33518977	rs10807126	G	A	100	PASS	AC=1514;AF=0.302316;AN=5008;NS=2504;DP=12575;EAS_AF=0.244;AMR_AF=0.2983;AFR_AF=0.3321;EUR_AF=0.327;SAS_AF=0.2996;AA=G|||;VT=SNP
6	33519000	rs210157	C	T	100	PASS	AC=1887;AF=0.376797;AN=5008;NS=2504;DP=12535;EAS_AF=0.2619;AMR_AF=0.3862;AFR_AF=0.4425;EUR_AF=0.4095;SAS_AF=0.3661;AA=C|||;VT=SNP
6	33519231	rs5000098	T	G	100	PASS	AC=883;AF=0.176318;AN=5008;NS=2504;DP=18456;EAS_AF=0.0694;AMR_AF=0.2032;AFR_AF=0.2617;EUR_AF=0.2187;SAS_AF=0.1084;AA=G|||;VT=SNP
6	33519300	rs7761268	C	T	100	PASS	AC=881;AF=0.175919;AN=5008;NS=2504;DP=17130;EAS_AF=0.0694;AMR_AF=0.2017;AFR_AF=0.2617;EUR_AF=0.2187;SAS_AF=0.1074;AA=T|||;VT=SNP
6	33519308	rs210158	A	C	100	PASS	AC=3045;AF=0.608027;AN=5008;NS=2504;DP=17152;EAS_AF=0.4206;AMR_AF=0.6254;AFR_AF=0.7935;EUR_AF=0.6571;SAS_AF=0.4877;AA=C|||;VT=SNP
6	33519359	rs114439962	T	C	100	PASS	AC=50;AF=0.00998403;AN=5008;NS=2504;DP=18359;EAS_AF=0;AMR_AF=0.0331;AFR_AF=0.0008;EUR_AF=0.0258;SAS_AF=0;AA=T|||;VT=SNP
6	33519417	rs7761464	C	A	100	PASS	AC=901;AF=0.179912;AN=5008;NS=2504;DP=18098;EAS_AF=0.0694;AMR_AF=0.2017;AFR_AF=0.2769;EUR_AF=0.2187;SAS_AF=0.1074;AA=A|||;VT=SNP
6	33519419	rs12197724	A	G	100	PASS	AC=39;AF=0.00778754;AN=5008;NS=2504;DP=18063;EAS_AF=0;AMR_AF=0.0043;AFR_AF=0.0015;EUR_AF=0.0338;SAS_AF=0;AA=A|||;VT=SNP
6	33519493	rs75501442	A	G	100	PASS	AC=881;AF=0.175919;AN=5008;NS=2504;DP=17121;EAS_AF=0.0694;AMR_AF=0.2017;AFR_AF=0.2617;EUR_AF=0.2187;SAS_AF=0.1074;AA=G|||;VT=SNP
6	33519517	rs76589475	G	C	100	PASS	AC=881;AF=0.175919;AN=5008;NS=2504;DP=17364;EAS_AF=0.0694;AMR_AF=0.2017;AFR_AF=0.2617;EUR_AF=0.2187;SAS_AF=0.1074;AA=C|||;VT=SNP
6	33519542	rs80012910	G	A	100	PASS	AC=883;AF=0.176318;AN=5008;NS=2504;DP=18080;EAS_AF=0.0694;AMR_AF=0.2046;AFR_AF=0.2617;EUR_AF=0.2187;SAS_AF=0.1074;AA=A|||;VT=SNP
6	33519584	rs34222093	G	C	100	PASS	AC=883;AF=0.176318;AN=5008;NS=2504;DP=17484;EAS_AF=0.0694;AMR_AF=0.2046;AFR_AF=0.2617;EUR_AF=0.2187;SAS_AF=0.1074;AA=G|||;VT=SNP
6	33519603	rs210159	C	G	100	PASS	AC=373;AF=0.0744808;AN=5008;NS=2504;DP=17489;EAS_AF=0.0179;AMR_AF=0.0879;AFR_AF=0.1112;EUR_AF=0.0815;SAS_AF=0.0665;AA=C|||;VT=SNP
6	33519612	rs35150558	T	A	100	PASS	AC=881;AF=0.175919;AN=5008;NS=2504;DP=17486;EAS_AF=0.0694;AMR_AF=0.2032;AFR_AF=0.261;EUR_AF=0.2187;SAS_AF=0.1074;AA=A|||;VT=SNP
6	33519708	rs210160	T	G	100	PASS	AC=2955;AF=0.590056;AN=5008;NS=2504;DP=18303;EAS_AF=0.4206;AMR_AF=0.6182;AFR_AF=0.7322;EUR_AF=0.6531;SAS_AF=0.4877;AA=G|||;VT=SNP
6	33519751	rs35381461	T	C	100	PASS	AC=883;AF=0.176318;AN=5008;NS=2504;DP=17780;EAS_AF=0.0694;AMR_AF=0.2046;AFR_AF=0.2617;EUR_AF=0.2187;SAS_AF=0.1074;AA=C|||;VT=SNP
6	33519811	rs34308820	G	C	100	PASS	AC=883;AF=0.176318;AN=5008;NS=2504;DP=17677;EAS_AF=0.0694;AMR_AF=0.2046;AFR_AF=0.2617;EUR_AF=0.2187;SAS_AF=0.1074;AA=C|||;VT=SNP
6	33519815	rs35347341	C	A	100	PASS	AC=883;AF=0.176318;AN=5008;NS=2504;DP=17505;EAS_AF=0.0694;AMR_AF=0.2046;AFR_AF=0.2617;EUR_AF=0.2187;SAS_AF=0.1074;AA=C|||;VT=SNP
6	33520041	rs9461881	C	T	100	PASS	AC=883;AF=0.176318;AN=5008;NS=2504;DP=15797;EAS_AF=0.0694;AMR_AF=0.2046;AFR_AF=0.2617;EUR_AF=0.2187;SAS_AF=0.1074;AA=C|||;VT=SNP
6	33520064	rs9296094	A	G	100	PASS	AC=807;AF=0.161142;AN=5008;NS=2504;DP=16105;EAS_AF=0.0694;AMR_AF=0.2003;AFR_AF=0.2073;EUR_AF=0.2177;SAS_AF=0.1074;AA=A|||;VT=SNP
6	33520221	rs9461882	A	C	100	PASS	AC=809;AF=0.161542;AN=5008;NS=2504;DP=13473;EAS_AF=0.0694;AMR_AF=0.2017;AFR_AF=0.208;EUR_AF=0.2177;SAS_AF=0.1074;AA=A|||;VT=SNP
6	33520550	rs9461884	A	T	100	PASS	AC=883;AF=0.176318;AN=5008;NS=2504;DP=16644;EAS_AF=0.0694;AMR_AF=0.2046;AFR_AF=0.2617;EUR_AF=0.2187;SAS_AF=0.1074;AA=T|||;VT=SNP
6	33520747	rs78978280	T	A	100	PASS	AC=809;AF=0.161542;AN=5008;NS=2504;DP=15207;EAS_AF=0.0694;AMR_AF=0.2017;AFR_AF=0.208;EUR_AF=0.2177;SAS_AF=0.1074;AA=T|||;VT=SNP
6	33520790	rs113111213	A	G	100	PASS	AC=882;AF=0.176118;AN=5008;NS=2504;DP=15117;EAS_AF=0.0694;AMR_AF=0.2046;AFR_AF=0.261;EUR_AF=0.2187;SAS_AF=0.1074;AA=a|||;VT=SNP
6	33521069	rs9461885	G	T	100	PASS	AC=882;AF=0.176118;AN=5008;NS=2504;DP=16384;EAS_AF=0.0694;AMR_AF=0.2046;AFR_AF=0.261;EUR_AF=0.2187;SAS_AF=0.1074;AA=G|||;VT=SNP
6	33521097	rs4376348	A	G	100	PASS	AC=809;AF=0.161542;AN=5008;NS=2504;DP=16303;EAS_AF=0.0694;AMR_AF=0.2017;AFR_AF=0.208;EUR_AF=0.2177;SAS_AF=0.1074;AA=a|||;VT=SNP
6	33521170	rs3912039	A	G	100	PASS	AC=882;AF=0.176118;AN=5008;NS=2504;DP=17773;EAS_AF=0.0694;AMR_AF=0.2046;AFR_AF=0.261;EUR_AF=0.2187;SAS_AF=0.1074;AA=a|||;VT=SNP
6	33521186	rs3912040	G	C	100	PASS	AC=809;AF=0.161542;AN=5008;NS=2504;DP=17970;EAS_AF=0.0694;AMR_AF=0.2017;AFR_AF=0.208;EUR_AF=0.2177;SAS_AF=0.1074;AA=G|||;VT=SNP
6	33521271	rs3912041	T	C	100	PASS	AC=882;AF=0.176118;AN=5008;NS=2504;DP=16982;EAS_AF=0.0694;AMR_AF=0.2061;AFR_AF=0.2602;EUR_AF=0.2187;SAS_AF=0.1074;AA=t|||;VT=SNP
6	33521545	rs9469491	G	A	100	PASS	AC=882;AF=0.176118;AN=5008;NS=2504;DP=18207;EAS_AF=0.0694;AMR_AF=0.2046;AFR_AF=0.261;EUR_AF=0.2187;SAS_AF=0.1074;AA=A|||;VT=SNP
6	33521577	rs9366824	C	T	100	PASS	AC=1515;AF=0.302516;AN=5008;NS=2504;DP=17386;EAS_AF=0.244;AMR_AF=0.2983;AFR_AF=0.3328;EUR_AF=0.327;SAS_AF=0.2996;AA=C|||;VT=SNP
6	33521662	rs9469492	A	G	100	PASS	AC=809;AF=0.161542;AN=5008;NS=2504;DP=16724;EAS_AF=0.0694;AMR_AF=0.2017;AFR_AF=0.208;EUR_AF=0.2177;SAS_AF=0.1074;AA=A|||;VT=SNP
6	33521835	rs9469493	A	G	100	PASS	AC=882;AF=0.176118;AN=5008;NS=2504;DP=17319;EAS_AF=0.0694;AMR_AF=0.2046;AFR_AF=0.261;EUR_AF=0.2187;SAS_AF=0.1074;AA=N|||;VT=SNP
6	33521865	rs9469494	A	G	100	PASS	AC=1005;AF=0.200679;AN=5008;NS=2504;DP=16990;EAS_AF=0.1151;AMR_AF=0.2262;AFR_AF=0.2844;EUR_AF=0.2416;SAS_AF=0.1155;AA=G|||;VT=SNP
6	33522007	rs9469495	A	G	100	PASS	AC=882;AF=0.176118;AN=5008;NS=2504;DP=17574;EAS_AF=0.0694;AMR_AF=0.2046;AFR_AF=0.261;EUR_AF=0.2187;SAS_AF=0.1074;AA=a|||;VT=SNP
6	33522139	rs427624	C	T	100	PASS	AC=374;AF=0.0746805;AN=5008;NS=2504;DP=13795;EAS_AF=0.0179;AMR_AF=0.0879;AFR_AF=0.1112;EUR_AF=0.0815;SAS_AF=0.0675;AA=C|||;VT=SNP
6	33522143	rs407835	A	G	100	PASS	AC=4864;AF=0.971246;AN=5008;NS=2504;DP=13728;EAS_AF=0.997;AMR_AF=0.9236;AFR_AF=0.997;EUR_AF=0.9284;SAS_AF=0.9877;AA=G|||;VT=SNP
6	33522152	rs9469497	A	G	100	PASS	AC=882;AF=0.176118;AN=5008;NS=2504;DP=13091;EAS_AF=0.0694;AMR_AF=0.2046;AFR_AF=0.261;EUR_AF=0.2187;SAS_AF=0.1074;AA=G|||;VT=SNP
6	33522182	rs146940154	G	A	100	PASS	AC=78;AF=0.0155751;AN=5008;NS=2504;DP=13116;EAS_AF=0.001;AMR_AF=0.0159;AFR_AF=0.0287;EUR_AF=0.0139;SAS_AF=0.0143;AA=G|||;VT=SNP
6	33522363	rs56043172	T	G	100	PASS	AC=883;AF=0.176318;AN=5008;NS=2504;DP=17090;EAS_AF=0.0694;AMR_AF=0.2046;AFR_AF=0.2617;EUR_AF=0.2187;SAS_AF=0.1074;AA=N|||;VT=SNP
6	33522567	rs56206922	C	T	100	PASS	AC=883;AF=0.176318;AN=5008;NS=2504;DP=14615;EAS_AF=0.0694;AMR_AF=0.2046;AFR_AF=0.2617;EUR_AF=0.2187;SAS_AF=0.1074;AA=N|||;VT=SNP
6	33522753	rs62405948	A	C	100	PASS	AC=883;AF=0.176318;AN=5008;NS=2504;DP=16909;EAS_AF=0.0694;AMR_AF=0.2046;AFR_AF=0.2617;EUR_AF=0.2187;SAS_AF=0.1074;AA=N|||;VT=SNP
6	33522800	rs62405949	G	A	100	PASS	AC=810;AF=0.161741;AN=5008;NS=2504;DP=14243;EAS_AF=0.0694;AMR_AF=0.2017;AFR_AF=0.2088;EUR_AF=0.2177;SAS_AF=0.1074;AA=g|||;VT=SNP
6	33522910	rs210161	T	G	100	PASS	AC=2955;AF=0.590056;AN=5008;NS=2504;DP=13308;EAS_AF=0.4206;AMR_AF=0.6182;AFR_AF=0.7322;EUR_AF=0.6531;SAS_AF=0.4877;AA=N|||;VT=SNP
6	33523550	rs210167	C	T	100	PASS	AC=373;AF=0.0744808;AN=5008;NS=2504;DP=20480;EAS_AF=0.0179;AMR_AF=0.0879;AFR_AF=0.1104;EUR_AF=0.0815;SAS_AF=0.0675;AA=c|||;VT=SNP
6	33523586	rs56100919	T	C	100	PASS	AC=884;AF=0.176518;AN=5008;NS=2504;DP=19563;EAS_AF=0.0694;AMR_AF=0.2046;AFR_AF=0.2617;EUR_AF=0.2187;SAS_AF=0.1084;AA=t|||;VT=SNP
6	33523611	rs55836835	T	C	100	PASS	AC=884;AF=0.176518;AN=5008;NS=2504;DP=18167;EAS_AF=0.0694;AMR_AF=0.2046;AFR_AF=0.2617;EUR_AF=0.2187;SAS_AF=0.1084;AA=t|||;VT=SNP
6	33523627	rs80085358	C	T	100	PASS	AC=811;AF=0.161941;AN=5008;NS=2504;DP=17449;EAS_AF=0.0694;AMR_AF=0.2017;AFR_AF=0.2088;EUR_AF=0.2177;SAS_AF=0.1084;AA=c|||;VT=SNP
6	33523699	rs56320735	T	C	100	PASS	AC=882;AF=0.176118;AN=5008;NS=2504;DP=15526;EAS_AF=0.0685;AMR_AF=0.2046;AFR_AF=0.2617;EUR_AF=0.2187;SAS_AF=0.1074;AA=t|||;VT=SNP
6	33523707	rs55738531	C	T	100	PASS	AC=809;AF=0.161542;AN=5008;NS=2504;DP=15446;EAS_AF=0.0685;AMR_AF=0.2017;AFR_AF=0.2088;EUR_AF=0.2177;SAS_AF=0.1074;AA=c|||;VT=SNP
6	33523778	rs55963187	G	C	100	PASS	AC=810;AF=0.161741;AN=5008;NS=2504;DP=15028;EAS_AF=0.0694;AMR_AF=0.2017;AFR_AF=0.2088;EUR_AF=0.2177;SAS_AF=0.1074;AA=g|||;VT=SNP
6	33524003	rs210168	C	T	100	PASS	AC=372;AF=0.0742812;AN=5008;NS=2504;DP=14597;EAS_AF=0.0179;AMR_AF=0.0879;AFR_AF=0.1104;EUR_AF=0.0815;SAS_AF=0.0665;AA=-|||;VT=SNP
6	33524160	rs9469498	T	C	100	PASS	AC=811;AF=0.161941;AN=5008;NS=2504;DP=10633;EAS_AF=0.0694;AMR_AF=0.2017;AFR_AF=0.2095;EUR_AF=0.2177;SAS_AF=0.1074;AA=-|||;VT=SNP
6	33524529	rs112113649	A	G	100	PASS	AC=884;AF=0.176518;AN=5008;NS=2504;DP=5028;EAS_AF=0.0694;AMR_AF=0.2046;AFR_AF=0.2625;EUR_AF=0.2187;SAS_AF=0.1074;AA=A|||;VT=SNP
6	33524657	rs111797038	A	G	100	PASS	AC=811;AF=0.161941;AN=5008;NS=2504;DP=7019;EAS_AF=0.0694;AMR_AF=0.2017;AFR_AF=0.2095;EUR_AF=0.2177;SAS_AF=0.1074;AA=A|||;VT=SNP
6	33524760	rs62405953	C	T	100	PASS	AC=882;AF=0.176118;AN=5008;NS=2504;DP=15143;EAS_AF=0.0694;AMR_AF=0.2032;AFR_AF=0.2625;EUR_AF=0.2177;SAS_AF=0.1074;AA=C|||;VT=SNP
6	33524769	rs116078841	A	G	100	PASS	AC=32;AF=0.00638978;AN=5008;NS=2504;DP=15033;EAS_AF=0;AMR_AF=0.0159;AFR_AF=0.0015;EUR_AF=0.0149;SAS_AF=0.0041;AA=A|||;VT=SNP
6	33524792	rs75082458	C	T	100	PASS	AC=809;AF=0.161542;AN=5008;NS=2504;DP=14987;EAS_AF=0.0694;AMR_AF=0.2003;AFR_AF=0.2095;EUR_AF=0.2167;SAS_AF=0.1074;AA=C|||;VT=SNP
6	33524820	rs62405954	T	C	100	PASS	AC=240;AF=0.0479233;AN=5008;NS=2504;DP=14766;EAS_AF=0.006;AMR_AF=0.1686;AFR_AF=0.0008;EUR_AF=0.0805;SAS_AF=0.0358;AA=T|||;VT=SNP
6	33525032	rs192862514	C	A	100	PASS	AC=11;AF=0.00219649;AN=5008;NS=2504;DP=16055;EAS_AF=0.001;AMR_AF=0.0029;AFR_AF=0.0008;EUR_AF=0.007;SAS_AF=0;AA=C|||;VT=SNP
6	33525086	rs139724029	C	T	100	PASS	AC=802;AF=0.160144;AN=5008;NS=2504;DP=17524;EAS_AF=0.0694;AMR_AF=0.2017;AFR_AF=0.2035;EUR_AF=0.2167;SAS_AF=0.1074;AA=C|||;VT=SNP
6	33525559	rs7765263	A	G	100	PASS	AC=890;AF=0.177716;AN=5008;NS=2504;DP=18975;EAS_AF=0.0694;AMR_AF=0.2046;AFR_AF=0.2625;EUR_AF=0.2247;SAS_AF=0.1074;AA=A|||;VT=SNP
6	33525598	rs7765393	A	T	100	PASS	AC=890;AF=0.177716;AN=5008;NS=2504;DP=18378;EAS_AF=0.0694;AMR_AF=0.2046;AFR_AF=0.2625;EUR_AF=0.2247;SAS_AF=0.1074;AA=T|||;VT=SNP
6	33525680	rs210170	T	C	100	PASS	AC=2980;AF=0.595048;AN=5008;NS=2504;DP=20866;EAS_AF=0.4206;AMR_AF=0.6268;AFR_AF=0.7451;EUR_AF=0.6551;SAS_AF=0.4877;AA=C|||;VT=SNP
6	33526060	rs9469499	A	G	100	PASS	AC=891;AF=0.177915;AN=5008;NS=2504;DP=19634;EAS_AF=0.0694;AMR_AF=0.2046;AFR_AF=0.2625;EUR_AF=0.2247;SAS_AF=0.1084;AA=G|||;VT=SNP
6	33526196	rs9469500	C	T	100	PASS	AC=817;AF=0.163139;AN=5008;NS=2504;DP=20780;EAS_AF=0.0694;AMR_AF=0.2017;AFR_AF=0.2095;EUR_AF=0.2237;SAS_AF=0.1074;AA=C|||;VT=SNP
6	33526587	rs9469501	T	G	100	PASS	AC=889;AF=0.177516;AN=5008;NS=2504;DP=16332;EAS_AF=0.0694;AMR_AF=0.2046;AFR_AF=0.2617;EUR_AF=0.2247;SAS_AF=0.1074;AA=t|||;VT=SNP
6	33526612	rs210171	G	A	100	PASS	AC=372;AF=0.0742812;AN=5008;NS=2504;DP=17122;EAS_AF=0.0179;AMR_AF=0.0879;AFR_AF=0.1104;EUR_AF=0.0815;SAS_AF=0.0665;AA=G|||;VT=SNP
6	33526622	rs210172	C	T	100	PASS	AC=193;AF=0.0385383;AN=5008;NS=2504;DP=17032;EAS_AF=0;AMR_AF=0.0389;AFR_AF=0.0915;EUR_AF=0.0288;SAS_AF=0.0164;AA=C|||;VT=SNP
6	33526648	rs9469502	G	A	100	PASS	AC=888;AF=0.177316;AN=5008;NS=2504;DP=18098;EAS_AF=0.0694;AMR_AF=0.2046;AFR_AF=0.261;EUR_AF=0.2247;SAS_AF=0.1074;AA=-|||;VT=SNP
6	33526827	rs9461887	C	T	100	PASS	AC=817;AF=0.163139;AN=5008;NS=2504;DP=15247;EAS_AF=0.0704;AMR_AF=0.2017;AFR_AF=0.2088;EUR_AF=0.2237;SAS_AF=0.1074;AA=C|||;VT=SNP
6	33526951	rs183300	T	C	100	PASS	AC=2896;AF=0.578275;AN=5008;NS=2504;DP=17603;EAS_AF=0.377;AMR_AF=0.6124;AFR_AF=0.7284;EUR_AF=0.6511;SAS_AF=0.4836;AA=t|||;VT=SNP
6	33527097	rs72880067	A	G	100	PASS	AC=59;AF=0.0117812;AN=5008;NS=2504;DP=16569;EAS_AF=0;AMR_AF=0.0274;AFR_AF=0.0015;EUR_AF=0.0348;SAS_AF=0.0031;AA=A|||;VT=SNP
6	33527176	rs62405955	T	C	100	PASS	AC=890;AF=0.177716;AN=5008;NS=2504;DP=18057;EAS_AF=0.0694;AMR_AF=0.2046;AFR_AF=0.2625;EUR_AF=0.2247;SAS_AF=0.1074;AA=t|||;VT=SNP
6	33527234	rs9469503	G	T	100	PASS	AC=889;AF=0.177516;AN=5008;NS=2504;DP=17931;EAS_AF=0.0694;AMR_AF=0.2046;AFR_AF=0.2617;EUR_AF=0.2247;SAS_AF=0.1074;AA=G|||;VT=SNP
6	33527243	rs9469504	G	A	100	PASS	AC=889;AF=0.177516;AN=5008;NS=2504;DP=17924;EAS_AF=0.0694;AMR_AF=0.2046;AFR_AF=0.2617;EUR_AF=0.2247;SAS_AF=0.1074;AA=G|||;VT=SNP
6	33527348	rs9469505	A	G	100	PASS	AC=889;AF=0.177516;AN=5008;NS=2504;DP=18376;EAS_AF=0.0694;AMR_AF=0.2046;AFR_AF=0.2617;EUR_AF=0.2247;SAS_AF=0.1074;AA=a|||;VT=SNP
6	33527792	rs210173	A	G	100	PASS	AC=372;AF=0.0742812;AN=5008;NS=2504;DP=20172;EAS_AF=0.0179;AMR_AF=0.0879;AFR_AF=0.1104;EUR_AF=0.0815;SAS_AF=0.0665;AA=A|||;VT=SNP
6	33527897	rs9469506	A	G	100	PASS	AC=890;AF=0.177716;AN=5008;NS=2504;DP=20035;EAS_AF=0.0694;AMR_AF=0.2046;AFR_AF=0.2625;EUR_AF=0.2247;SAS_AF=0.1074;AA=a|||;VT=SNP
6	33528103	rs62407561	T	C	100	PASS	AC=889;AF=0.177516;AN=5008;NS=2504;DP=19478;EAS_AF=0.0694;AMR_AF=0.2046;AFR_AF=0.2617;EUR_AF=0.2247;SAS_AF=0.1074;AA=T|||;VT=SNP
6	33528233	rs142607023	C	T	100	PASS	AC=67;AF=0.0133786;AN=5008;NS=2504;DP=18598;EAS_AF=0.0298;AMR_AF=0.0159;AFR_AF=0;EUR_AF=0.0229;SAS_AF=0.0031;AA=C|||;VT=SNP
6	33528281	rs138892259	C	T	100	PASS	AC=123;AF=0.0245607;AN=5008;NS=2504;DP=18847;EAS_AF=0.0456;AMR_AF=0.0216;AFR_AF=0.0234;EUR_AF=0.0229;SAS_AF=0.0082;AA=C|||;VT=SNP
6	33528389	rs12191482	C	A	100	PASS	AC=11;AF=0.00219649;AN=5008;NS=2504;DP=18828;EAS_AF=0;AMR_AF=0;AFR_AF=0;EUR_AF=0.0109;SAS_AF=0;AA=C|||;VT=SNP
6	33528466	rs3846854	T	C	100	PASS	AC=889;AF=0.177516;AN=5008;NS=2504;DP=18491;EAS_AF=0.0694;AMR_AF=0.2046;AFR_AF=0.2617;EUR_AF=0.2247;SAS_AF=0.1074;AA=t|||;VT=SNP
6	33528739	rs11751684	G	T	100	PASS	AC=751;AF=0.14996;AN=5008;NS=2504;DP=16240;EAS_AF=0.0645;AMR_AF=0.1974;AFR_AF=0.1694;EUR_AF=0.2187;SAS_AF=0.1074;AA=G|||;VT=SNP
6	33529510	rs140136635	G	T	100	PASS	AC=287;AF=0.0573083;AN=5008;NS=2504;DP=12804;EAS_AF=0.0089;AMR_AF=0.1095;AFR_AF=0.0076;EUR_AF=0.1412;SAS_AF=0.0511;AA=G|||;VT=SNP
6	33529643	rs112216963	C	T	100	PASS	AC=121;AF=0.0241613;AN=5008;NS=2504;DP=14379;EAS_AF=0.0437;AMR_AF=0.0216;AFR_AF=0.0234;EUR_AF=0.0229;SAS_AF=0.0082;AA=C|||;VT=SNP
6	33530346	rs62407562	T	A	100	PASS	AC=506;AF=0.101038;AN=5008;NS=2504;DP=12046;EAS_AF=0.0595;AMR_AF=0.1801;AFR_AF=0.0136;EUR_AF=0.2048;SAS_AF=0.0992;AA=T|||;VT=SNP
6	33530370	rs113973684	G	T	100	PASS	AC=121;AF=0.0241613;AN=5008;NS=2504;DP=12940;EAS_AF=0.0437;AMR_AF=0.0216;AFR_AF=0.0234;EUR_AF=0.0229;SAS_AF=0.0082;AA=G|||;VT=SNP
6	33530511	rs210174	A	G	100	PASS	AC=372;AF=0.0742812;AN=5008;NS=2504;DP=13414;EAS_AF=0.0179;AMR_AF=0.0879;AFR_AF=0.1104;EUR_AF=0.0815;SAS_AF=0.0665;AA=A|||;VT=SNP
6	33531235	rs111452919	T	A	100	PASS	AC=287;AF=0.0573083;AN=5008;NS=2504;DP=12169;EAS_AF=0.0089;AMR_AF=0.1095;AFR_AF=0.0076;EUR_AF=0.1412;SAS_AF=0.0511;AA=T|||;VT=SNP
6	33531471	rs9380369	A	G	100	PASS	AC=2943;AF=0.58766;AN=5008;NS=2504;DP=13433;EAS_AF=0.4187;AMR_AF=0.6182;AFR_AF=0.7277;EUR_AF=0.6511;SAS_AF=0.4857;AA=a|||;VT=SNP
6	33532069	rs148075774	C	T	100	PASS	AC=19;AF=0.00379393;AN=5008;NS=2504;DP=15078;EAS_AF=0;AMR_AF=0;AFR_AF=0.0008;EUR_AF=0.0129;SAS_AF=0.0051;AA=C|||;VT=SNP
6	33532245	rs55753118	C	T	100	PASS	AC=212;AF=0.0423323;AN=5008;NS=2504;DP=13574;EAS_AF=0.0506;AMR_AF=0.0706;AFR_AF=0.0061;EUR_AF=0.0636;SAS_AF=0.0409;AA=C|||;VT=SNP
6	33532585	rs210126	G	C	100	PASS	AC=2839;AF=0.566893;AN=5008;NS=2504;DP=16780;EAS_AF=0.372;AMR_AF=0.6081;AFR_AF=0.6914;EUR_AF=0.6481;SAS_AF=0.4867;AA=C|||;VT=SNP
6	33532820	rs11756772	T	C	100	PASS	AC=287;AF=0.0573083;AN=5008;NS=2504;DP=20299;EAS_AF=0.0089;AMR_AF=0.1095;AFR_AF=0.0076;EUR_AF=0.1412;SAS_AF=0.0511;AA=T|||;VT=SNP
6	33533197	rs112957989	G	A	100	PASS	AC=287;AF=0.0573083;AN=5008;NS=2504;DP=18788;EAS_AF=0.0089;AMR_AF=0.1095;AFR_AF=0.0076;EUR_AF=0.1412;SAS_AF=0.0511;AA=G|||;VT=SNP
6	33533341	rs210129	G	A	100	PASS	AC=4202;AF=0.839058;AN=5008;NS=2504;DP=16214;EAS_AF=0.8006;AMR_AF=0.8184;AFR_AF=0.9251;EUR_AF=0.8241;SAS_AF=0.7924;AA=A|||;VT=SNP
6	33533355	rs146512983	C	T	100	PASS	AC=45;AF=0.00898562;AN=5008;NS=2504;DP=16769;EAS_AF=0.002;AMR_AF=0.0101;AFR_AF=0.0015;EUR_AF=0.0129;SAS_AF=0.0215;AA=C|||;VT=SNP
6	33533404	rs210130	G	T	100	PASS	AC=2002;AF=0.39976;AN=5008;NS=2504;DP=19513;EAS_AF=0.3065;AMR_AF=0.4078;AFR_AF=0.4637;EUR_AF=0.4264;SAS_AF=0.3763;AA=G|||;VT=SNP
6	33533625	rs141079110	A	G	100	PASS	AC=826;AF=0.164936;AN=5008;NS=2504;DP=16073;EAS_AF=0.0645;AMR_AF=0.2003;AFR_AF=0.2231;EUR_AF=0.2207;SAS_AF=0.1074;AA=G|||;VT=SNP
6	33533791	rs140305405	C	T	100	PASS	AC=121;AF=0.0241613;AN=5008;NS=2504;DP=16178;EAS_AF=0.0437;AMR_AF=0.0216;AFR_AF=0.0234;EUR_AF=0.0229;SAS_AF=0.0082;AA=C|||;VT=SNP
6	33533866	rs9469513	A	G	100	PASS	AC=751;AF=0.14996;AN=5008;NS=2504;DP=16239;EAS_AF=0.0645;AMR_AF=0.1974;AFR_AF=0.1694;EUR_AF=0.2187;SAS_AF=0.1074;AA=A|||;VT=SNP
6	33534010	rs62407564	C	T	100	PASS	AC=751;AF=0.14996;AN=5008;NS=2504;DP=14446;EAS_AF=0.0645;AMR_AF=0.1974;AFR_AF=0.1694;EUR_AF=0.2187;SAS_AF=0.1074;AA=T|||;VT=SNP
6	33534339	rs115919213	G	A	100	PASS	AC=287;AF=0.0573083;AN=5008;NS=2504;DP=10544;EAS_AF=0.0089;AMR_AF=0.1095;AFR_AF=0.0076;EUR_AF=0.1412;SAS_AF=0.0511;AA=N|||;VT=SNP
6	33534505	rs56199698	G	C	100	PASS	AC=749;AF=0.149561;AN=5008;NS=2504;DP=9731;EAS_AF=0.0645;AMR_AF=0.196;AFR_AF=0.1687;EUR_AF=0.2187;SAS_AF=0.1074;AA=N|||;VT=SNP
6	33534713	rs11752179	G	T	100	PASS	AC=750;AF=0.14976;AN=5008;NS=2504;DP=17513;EAS_AF=0.0645;AMR_AF=0.1974;AFR_AF=0.1687;EUR_AF=0.2187;SAS_AF=0.1074;AA=G|||;VT=SNP
6	33534726	rs6910233	G	T	100	PASS	AC=2642;AF=0.527556;AN=5008;NS=2504;DP=17712;EAS_AF=0.372;AMR_AF=0.5692;AFR_AF=0.5915;EUR_AF=0.6203;SAS_AF=0.4765;AA=T|||;VT=SNP
6	33534880	rs6914422	C	T	100	PASS	AC=1503;AF=0.30012;AN=5008;NS=2504;DP=19505;EAS_AF=0.245;AMR_AF=0.2983;AFR_AF=0.3268;EUR_AF=0.3211;SAS_AF=0.3006;AA=C|||;VT=SNP
6	33535466	rs210131	T	C	100	PASS	AC=4865;AF=0.971446;AN=5008;NS=2504;DP=19600;EAS_AF=0.997;AMR_AF=0.9251;AFR_AF=0.997;EUR_AF=0.9284;SAS_AF=0.9877;AA=C|||;VT=SNP
6	33535739	rs62407565	A	G	100	PASS	AC=829;AF=0.165535;AN=5008;NS=2504;DP=17410;EAS_AF=0.0694;AMR_AF=0.2003;AFR_AF=0.2231;EUR_AF=0.2187;SAS_AF=0.1074;AA=G|||;VT=SNP
6	33535786	rs62407566	C	T	100	PASS	AC=708;AF=0.141374;AN=5008;NS=2504;DP=18879;EAS_AF=0.0486;AMR_AF=0.1614;AFR_AF=0.1687;EUR_AF=0.2187;SAS_AF=0.1063;AA=C|||;VT=SNP
6	33535941	rs76299936	G	A	100	PASS	AC=287;AF=0.0573083;AN=5008;NS=2504;DP=18615;EAS_AF=0.0089;AMR_AF=0.1095;AFR_AF=0.0076;EUR_AF=0.1412;SAS_AF=0.0511;AA=G|||;VT=SNP
6	33535966	rs78581891	G	C	100	PASS	AC=116;AF=0.0231629;AN=5008;NS=2504;DP=18792;EAS_AF=0.0437;AMR_AF=0.0216;AFR_AF=0.0197;EUR_AF=0.0229;SAS_AF=0.0082;AA=G|||;VT=SNP
6	33536004	rs74610062	G	T	100	PASS	AC=50;AF=0.00998403;AN=5008;NS=2504;DP=18792;EAS_AF=0;AMR_AF=0.0331;AFR_AF=0.0008;EUR_AF=0.0258;SAS_AF=0;AA=G|||;VT=SNP
6	33536168	rs139497824	A	G	100	PASS	AC=726;AF=0.144968;AN=5008;NS=2504;DP=18308;EAS_AF=0.0694;AMR_AF=0.1974;AFR_AF=0.1467;EUR_AF=0.2187;SAS_AF=0.1074;AA=N|||;VT=SNP
6	33536458	rs76361685	G	C	100	PASS	AC=725;AF=0.144768;AN=5008;NS=2504;DP=15131;EAS_AF=0.0694;AMR_AF=0.1974;AFR_AF=0.146;EUR_AF=0.2187;SAS_AF=0.1074;AA=C|||;VT=SNP
6	33536633	rs74556364	C	T	100	PASS	AC=42;AF=0.00838658;AN=5008;NS=2504;DP=18098;EAS_AF=0.001;AMR_AF=0.0101;AFR_AF=0.0015;EUR_AF=0.0298;SAS_AF=0.002;AA=C|||;VT=SNP
6	33536670	rs210132	G	T	100	PASS	AC=2067;AF=0.41274;AN=5008;NS=2504;DP=20703;EAS_AF=0.3492;AMR_AF=0.4107;AFR_AF=0.4803;EUR_AF=0.4254;SAS_AF=0.3753;AA=G|||;VT=SNP
6	33536797	rs210133	C	G	100	PASS	AC=2874;AF=0.573882;AN=5008;NS=2504;DP=20252;EAS_AF=0.4187;AMR_AF=0.611;AFR_AF=0.6823;EUR_AF=0.6461;SAS_AF=0.4867;AA=G|||;VT=SNP
6	33537213	rs62407567	A	G	100	PASS	AC=529;AF=0.105631;AN=5008;NS=2504;DP=21119;EAS_AF=0.0645;AMR_AF=0.1801;AFR_AF=0.0265;EUR_AF=0.2058;SAS_AF=0.0992;AA=A|||;VT=SNP
6	33537362	rs112456402	C	T	100	PASS	AC=694;AF=0.138578;AN=5008;NS=2504;DP=20957;EAS_AF=0.0704;AMR_AF=0.196;AFR_AF=0.1611;EUR_AF=0.2197;SAS_AF=0.0542;AA=T|||;VT=SNP
6	33537546	rs169738	A	G	100	PASS	AC=2784;AF=0.555911;AN=5008;NS=2504;DP=18833;EAS_AF=0.4058;AMR_AF=0.5922;AFR_AF=0.6838;EUR_AF=0.6083;SAS_AF=0.4581;AA=a|||;VT=SNP
6	33537802	rs17627049	C	A	100	PASS	AC=727;AF=0.145168;AN=5008;NS=2504;DP=18502;EAS_AF=0.0694;AMR_AF=0.1974;AFR_AF=0.1467;EUR_AF=0.2197;SAS_AF=0.1074;AA=C|||;VT=SNP
6	33537887	rs56332659	T	C	100	PASS	AC=604;AF=0.120607;AN=5008;NS=2504;DP=19754;EAS_AF=0.0645;AMR_AF=0.183;AFR_AF=0.0809;EUR_AF=0.2068;SAS_AF=0.0992;AA=t|||;VT=SNP
6	33538494	rs79494112	T	C	100	PASS	AC=114;AF=0.0227636;AN=5008;NS=2504;DP=18292;EAS_AF=0.0437;AMR_AF=0.0216;AFR_AF=0.0197;EUR_AF=0.0219;SAS_AF=0.0072;AA=T|||;VT=SNP
6	33538534	rs115775530	T	A	100	PASS	AC=89;AF=0.0177716;AN=5008;NS=2504;DP=18167;EAS_AF=0.0437;AMR_AF=0.0159;AFR_AF=0.0038;EUR_AF=0.0219;SAS_AF=0.0072;AA=T|||;VT=SNP
6	33538865	rs62407569	A	G	100	PASS	AC=871;AF=0.173922;AN=5008;NS=2504;DP=18243;EAS_AF=0.0744;AMR_AF=0.2032;AFR_AF=0.2451;EUR_AF=0.2256;SAS_AF=0.1063;AA=G|||;VT=SNP
6	33540209	rs210134	A	G	100	PASS	AC=3677;AF=0.734225;AN=5008;NS=2504;DP=18862;EAS_AF=0.753;AMR_AF=0.7334;AFR_AF=0.7564;EUR_AF=0.7127;SAS_AF=0.7076;AA=g|||;VT=SNP
6	33541507	rs511515	A	G	100	PASS	AC=3933;AF=0.785343;AN=5008;NS=2504;DP=18144;EAS_AF=0.8264;AMR_AF=0.7565;AFR_AF=0.7617;EUR_AF=0.7227;SAS_AF=0.8599;AA=g|||;VT=SNP
6	33541719	rs513349	A	G	100	PASS	AC=3273;AF=0.653554;AN=5008;NS=2504;DP=16240;EAS_AF=0.7629;AMR_AF=0.5504;AFR_AF=0.7065;EUR_AF=0.4374;SAS_AF=0.7648;AA=g|||;VT=SNP
6	33542172	rs210136	A	T	100	PASS	AC=147;AF=0.029353;AN=5008;NS=2504;DP=19226;EAS_AF=0;AMR_AF=0.0375;AFR_AF=0.0703;EUR_AF=0.0278;SAS_AF=0;AA=a|||;VT=SNP
6	33542478	rs210137	C	T	100	PASS	AC=1422;AF=0.283946;AN=5008;NS=2504;DP=22049;EAS_AF=0.4861;AMR_AF=0.2349;AFR_AF=0.1097;EUR_AF=0.1948;SAS_AF=0.4376;AA=c|||;VT=SNP
6	33542523	rs9296095	T	C	100	PASS	AC=1398;AF=0.279153;AN=5008;NS=2504;DP=22221;EAS_AF=0.2411;AMR_AF=0.281;AFR_AF=0.3321;EUR_AF=0.2247;SAS_AF=0.3016;AA=t|||;VT=SNP
6	33542538	rs210138	A	G	100	PASS	AC=1483;AF=0.296126;AN=5008;NS=2504;DP=22011;EAS_AF=0.4871;AMR_AF=0.2392;AFR_AF=0.1528;EUR_AF=0.1948;SAS_AF=0.4376;AA=g|||;VT=SNP
6	33542661	rs11757379	G	T	100	PASS	AC=381;AF=0.0760783;AN=5008;NS=2504;DP=21565;EAS_AF=0.0099;AMR_AF=0.1297;AFR_AF=0.0091;EUR_AF=0.2207;SAS_AF=0.0481;AA=g|||;VT=SNP
6	33543409	rs210139	A	C	100	PASS	AC=2933;AF=0.585663;AN=5008;NS=2504;DP=18501;EAS_AF=0.7282;AMR_AF=0.5317;AFR_AF=0.5151;EUR_AF=0.4235;SAS_AF=0.7393;AA=-|||;VT=SNP
6	33544293	rs210140	C	T	100	PASS	AC=2875;AF=0.574081;AN=5008;NS=2504;DP=13979;EAS_AF=0.7252;AMR_AF=0.5231;AFR_AF=0.4803;EUR_AF=0.4195;SAS_AF=0.7403;AA=c|||;VT=SNP
6	33545125	rs5745587	A	G	100	PASS	AC=1397;AF=0.278954;AN=5008;NS=2504;DP=17155;EAS_AF=0.2411;AMR_AF=0.281;AFR_AF=0.3313;EUR_AF=0.2247;SAS_AF=0.3016;AA=a|||;VT=SNP
6	33545340	rs2227925	G	A	100	PASS	AC=381;AF=0.0760783;AN=5008;NS=2504;DP=18711;EAS_AF=0.0099;AMR_AF=0.1297;AFR_AF=0.0091;EUR_AF=0.2207;SAS_AF=0.0481;AA=g|||;VT=SNP;EX_TARGET
6	33546498	rs5745582	C	T	100	PASS	AC=1397;AF=0.278954;AN=5008;NS=2504;DP=18403;EAS_AF=0.2411;AMR_AF=0.281;AFR_AF=0.3313;EUR_AF=0.2247;SAS_AF=0.3016;AA=c|||;VT=SNP
6	33546825	rs210141	T	C	100	PASS	AC=3041;AF=0.607228;AN=5008;NS=2504;DP=15325;EAS_AF=0.7579;AMR_AF=0.536;AFR_AF=0.5552;EUR_AF=0.4274;SAS_AF=0.7577;AA=c|||;VT=SNP
6	33546837	rs210142	T	C	100	PASS	AC=3948;AF=0.788339;AN=5008;NS=2504;DP=15318;EAS_AF=0.8274;AMR_AF=0.7565;AFR_AF=0.761;EUR_AF=0.7266;SAS_AF=0.8712;AA=c|||;VT=SNP
6	33546930	rs210143	T	C	100	PASS	AC=3948;AF=0.788339;AN=5008;NS=2504;DP=17292;EAS_AF=0.8274;AMR_AF=0.7565;AFR_AF=0.761;EUR_AF=0.7266;SAS_AF=0.8712;AA=c|||;VT=SNP
6	33547249	rs5745577	C	T	100	PASS	AC=163;AF=0.0325479;AN=5008;NS=2504;DP=15785;EAS_AF=0.0347;AMR_AF=0.0303;AFR_AF=0.0333;EUR_AF=0.0437;SAS_AF=0.0194;AA=c|||;VT=SNP
6	33547287	rs5745576	C	G	100	PASS	AC=33;AF=0.00658946;AN=5008;NS=2504;DP=16247;EAS_AF=0.001;AMR_AF=0.0043;AFR_AF=0.0015;EUR_AF=0.0249;SAS_AF=0.002;AA=c|||;VT=SNP
6	33547429	rs9282611	C	T	100	PASS	AC=19;AF=0.00379393;AN=5008;NS=2504;DP=17041;EAS_AF=0;AMR_AF=0;AFR_AF=0.0008;EUR_AF=0.0129;SAS_AF=0.0051;AA=c|||;VT=SNP
6	33547430	rs210144	G	A	100	PASS	AC=1610;AF=0.321486;AN=5008;NS=2504;DP=17030;EAS_AF=0.5268;AMR_AF=0.2522;AFR_AF=0.1906;EUR_AF=0.2048;SAS_AF=0.456;AA=g|||;VT=SNP
6	33547440	rs210145	G	C	100	PASS	AC=3234;AF=0.645767;AN=5008;NS=2504;DP=17117;EAS_AF=0.7629;AMR_AF=0.5504;AFR_AF=0.6755;EUR_AF=0.4384;SAS_AF=0.7658;AA=c|||;VT=SNP
6	33548394	rs5745568	G	T	100	PASS	AC=1057;AF=0.211062;AN=5008;NS=2504;DP=18006;EAS_AF=0.2411;AMR_AF=0.2695;AFR_AF=0.0802;EUR_AF=0.2247;SAS_AF=0.3016;AA=g|||;VT=SNP
6	33548493	rs2284828	C	T	100	PASS	AC=597;AF=0.119209;AN=5008;NS=2504;DP=16585;EAS_AF=0.0625;AMR_AF=0.1988;AFR_AF=0.0166;EUR_AF=0.2803;SAS_AF=0.0941;AA=c|||;VT=SNP
6	33548513	rs5745565	T	C	100	PASS	AC=85;AF=0.0169728;AN=5008;NS=2504;DP=16440;EAS_AF=0.001;AMR_AF=0.0115;AFR_AF=0.0015;EUR_AF=0.0437;SAS_AF=0.0307;AA=t|||;VT=SNP
6	33549098	rs210146	A	G	100	PASS	AC=3288;AF=0.65655;AN=5008;NS=2504;DP=17663;EAS_AF=0.7639;AMR_AF=0.5533;AFR_AF=0.7133;EUR_AF=0.4404;SAS_AF=0.7648;AA=g|||;VT=SNP
6	33549129	rs6924988	G	A	100	PASS	AC=581;AF=0.116014;AN=5008;NS=2504;DP=16812;EAS_AF=0.0337;AMR_AF=0.0375;AFR_AF=0.3616;EUR_AF=0.0149;SAS_AF=0.0286;AA=g|||;VT=SNP
6	33549403	rs9357161	C	T	100	PASS	AC=1057;AF=0.211062;AN=5008;NS=2504;DP=13986;EAS_AF=0.2411;AMR_AF=0.2695;AFR_AF=0.0802;EUR_AF=0.2247;SAS_AF=0.3016;AA=c|||;VT=SNP
6	33550025	rs210148	A	G	100	PASS	AC=2455;AF=0.490216;AN=5008;NS=2504;DP=11534;EAS_AF=0.7222;AMR_AF=0.5;AFR_AF=0.1884;EUR_AF=0.4115;SAS_AF=0.7331;AA=a|||;VT=SNP
6	33550184	rs71565391	T	A	100	PASS	AC=380;AF=0.0758786;AN=5008;NS=2504;DP=10678;EAS_AF=0.0099;AMR_AF=0.1268;AFR_AF=0.0091;EUR_AF=0.2207;SAS_AF=0.0491;AA=t|||;VT=SNP
6	33551514	rs530878	A	G	100	PASS	AC=2299;AF=0.459065;AN=5008;NS=2504;DP=14445;EAS_AF=0.5288;AMR_AF=0.2911;AFR_AF=0.6407;EUR_AF=0.2316;SAS_AF=0.4949;AA=g|||;VT=SNP
6	33552164	rs6900408	G	T	100	PASS	AC=2092;AF=0.417732;AN=5008;NS=2504;DP=15749;EAS_AF=0.5238;AMR_AF=0.2781;AFR_AF=0.5091;EUR_AF=0.2207;SAS_AF=0.4867;AA=g|||;VT=SNP
6	33552202	rs549888	A	G	100	PASS	AC=3353;AF=0.669529;AN=5008;NS=2504;DP=15662;EAS_AF=0.7698;AMR_AF=0.5605;AFR_AF=0.7186;EUR_AF=0.4563;SAS_AF=0.7965;AA=g|||;VT=SNP
6	33552242	rs56020347	C	G	100	PASS	AC=207;AF=0.0413339;AN=5008;NS=2504;DP=15974;EAS_AF=0.0516;AMR_AF=0.0706;AFR_AF=0.0061;EUR_AF=0.0596;SAS_AF=0.0389;AA=c|||;VT=SNP
6	33552707	rs75080135	A	C	100	PASS	AC=954;AF=0.190495;AN=5008;NS=2504;DP=17564;EAS_AF=0.2421;AMR_AF=0.2608;AFR_AF=0.0068;EUR_AF=0.2237;SAS_AF=0.3016;AA=a|||;VT=SNP
6	33552769	rs563751	A	G	100	PASS	AC=2291;AF=0.457468;AN=5008;NS=2504;DP=19477;EAS_AF=0.5278;AMR_AF=0.2911;AFR_AF=0.6362;EUR_AF=0.2316;SAS_AF=0.4939;AA=a|||;VT=SNP
6	33553239	rs145734633	C	T	100	PASS	AC=42;AF=0.00838658;AN=5008;NS=2504;DP=17458;EAS_AF=0.001;AMR_AF=0.013;AFR_AF=0.0015;EUR_AF=0.0159;SAS_AF=0.0143;AA=c|||;VT=SNP
6	33553580	rs394199	C	T	100	PASS	AC=2226;AF=0.444489;AN=5008;NS=2504;DP=17773;EAS_AF=0.5635;AMR_AF=0.4625;AFR_AF=0.2451;EUR_AF=0.492;SAS_AF=0.5297;AA=c|||;VT=SNP
6	33553677	rs395671	G	C	100	PASS	AC=1971;AF=0.39357;AN=5008;NS=2504;DP=17767;EAS_AF=0.4901;AMR_AF=0.4135;AFR_AF=0.1876;EUR_AF=0.4543;SAS_AF=0.4959;AA=g|||;VT=SNP
6	33554147	rs419261	T	C	100	PASS	AC=3941;AF=0.786941;AN=5008;NS=2504;DP=17915;EAS_AF=0.8988;AMR_AF=0.7205;AFR_AF=0.82;EUR_AF=0.6133;SAS_AF=0.8528;AA=c|||;VT=SNP
6	33554257	rs407710	A	G	100	PASS	AC=1691;AF=0.33766;AN=5008;NS=2504;DP=18551;EAS_AF=0.4802;AMR_AF=0.2565;AFR_AF=0.2587;EUR_AF=0.2296;SAS_AF=0.4663;AA=g|||;VT=SNP
6	33555348	rs4559081	G	A	100	PASS	AC=434;AF=0.0866613;AN=5008;NS=2504;DP=20375;EAS_AF=0.0546;AMR_AF=0.1599;AFR_AF=0.0091;EUR_AF=0.2018;SAS_AF=0.0542;AA=g|||;VT=SNP
6	33555877	rs3846855	G	A	100	PASS	AC=958;AF=0.191294;AN=5008;NS=2504;DP=21041;EAS_AF=0.249;AMR_AF=0.2565;AFR_AF=0.0091;EUR_AF=0.2217;SAS_AF=0.3006;AA=g|||;VT=SNP
6	33555904	rs420361	T	C	100	PASS	AC=3727;AF=0.744209;AN=5008;NS=2504;DP=20755;EAS_AF=0.8681;AMR_AF=0.7349;AFR_AF=0.643;EUR_AF=0.6402;SAS_AF=0.8671;AA=c|||;VT=SNP
6	33556028	rs420628	T	C	100	PASS	AC=3728;AF=0.744409;AN=5008;NS=2504;DP=15774;EAS_AF=0.8681;AMR_AF=0.7363;AFR_AF=0.643;EUR_AF=0.6402;SAS_AF=0.8671;AA=c|||;VT=SNP
6	33556155	rs72880088	G	C	100	PASS	AC=47;AF=0.00938498;AN=5008;NS=2504;DP=17112;EAS_AF=0.005;AMR_AF=0.0058;AFR_AF=0;EUR_AF=0.0189;SAS_AF=0.0194;AA=g|||;VT=SNP
6	33556325	rs12214476	G	A	100	PASS	AC=434;AF=0.0866613;AN=5008;NS=2504;DP=18516;EAS_AF=0.0546;AMR_AF=0.1599;AFR_AF=0.0091;EUR_AF=0.2018;SAS_AF=0.0542;AA=g|||;VT=SNP
6	33556605	rs12214669	G	C	100	PASS	AC=433;AF=0.0864617;AN=5008;NS=2504;DP=16709;EAS_AF=0.0546;AMR_AF=0.1585;AFR_AF=0.0091;EUR_AF=0.2018;SAS_AF=0.0542;AA=g|||;VT=SNP
6	33557045	rs396746	A	C	100	PASS	AC=4443;AF=0.887181;AN=5008;NS=2504;DP=19023;EAS_AF=0.9276;AMR_AF=0.915;AFR_AF=0.8313;EUR_AF=0.8598;SAS_AF=0.9294;AA=c|||;VT=SNP
6	33557225	rs430655	A	G	100	PASS	AC=3733;AF=0.745407;AN=5008;NS=2504;DP=16383;EAS_AF=0.8681;AMR_AF=0.7349;AFR_AF=0.6483;EUR_AF=0.6392;SAS_AF=0.8671;AA=g|||;VT=SNP
6	33557741	rs375555	T	C	100	PASS	AC=1463;AF=0.292133;AN=5008;NS=2504;DP=19958;EAS_AF=0.4772;AMR_AF=0.2378;AFR_AF=0.1293;EUR_AF=0.2147;SAS_AF=0.4397;AA=T|||;VT=SNP
6	33558658	rs422907	G	A	100	PASS	AC=3535;AF=0.705871;AN=5008;NS=2504;DP=16262;EAS_AF=0.8671;AMR_AF=0.7205;AFR_AF=0.5212;EUR_AF=0.6292;SAS_AF=0.8579;AA=G|||;VT=SNP
6	33558751	rs13195171	G	A	100	PASS	AC=350;AF=0.0698882;AN=5008;NS=2504;DP=17687;EAS_AF=0.0089;AMR_AF=0.1225;AFR_AF=0.0083;EUR_AF=0.1988;SAS_AF=0.046;AA=G|||;VT=SNP
6	33558915	rs386906	C	T	100	PASS	AC=3533;AF=0.705471;AN=5008;NS=2504;DP=18790;EAS_AF=0.8651;AMR_AF=0.7205;AFR_AF=0.5212;EUR_AF=0.6292;SAS_AF=0.8579;AA=C|||;VT=SNP
6	33558972	rs117396692	C	T	100	PASS	AC=29;AF=0.00579073;AN=5008;NS=2504;DP=18253;EAS_AF=0.001;AMR_AF=0.0072;AFR_AF=0.0008;EUR_AF=0.0219;SAS_AF=0;AA=C|||;VT=SNP
6	33559706	rs418453	G	A	100	PASS	AC=149;AF=0.0297524;AN=5008;NS=2504;DP=17153;EAS_AF=0;AMR_AF=0.0389;AFR_AF=0.0719;EUR_AF=0.0268;SAS_AF=0;AA=G|||;VT=SNP
6	33560037	rs80195983	C	T	100	PASS	AC=31;AF=0.0061901;AN=5008;NS=2504;DP=20940;EAS_AF=0;AMR_AF=0.0115;AFR_AF=0.0053;EUR_AF=0.0099;SAS_AF=0.0061;AA=C|||;VT=SNP
6	33560896	rs210162	A	G	100	PASS	AC=1595;AF=0.31849;AN=5008;NS=2504;DP=14524;EAS_AF=0.5159;AMR_AF=0.2493;AFR_AF=0.1589;EUR_AF=0.2256;SAS_AF=0.4755;AA=A|||;VT=SNP;EX_TARGET
6	33561164	rs210163	C	T	100	PASS	AC=4220;AF=0.842652;AN=5008;NS=2504;DP=16792;EAS_AF=0.9692;AMR_AF=0.8069;AFR_AF=0.8321;EUR_AF=0.6809;SAS_AF=0.9182;AA=C|||;VT=SNP
6	33561303	rs62407572	A	C	100	PASS	AC=711;AF=0.141973;AN=5008;NS=2504;DP=15728;EAS_AF=0.1141;AMR_AF=0.1888;AFR_AF=0.1021;EUR_AF=0.2048;SAS_AF=0.1268;AA=A|||;VT=SNP
6	33561369	rs116447837	G	A	100	PASS	AC=36;AF=0.0071885;AN=5008;NS=2504;DP=14692;EAS_AF=0;AMR_AF=0.0072;AFR_AF=0;EUR_AF=0.0229;SAS_AF=0.0082;AA=G|||;VT=SNP
6	33561687	rs210164	G	A	100	PASS	AC=1901;AF=0.379593;AN=5008;NS=2504;DP=11374;EAS_AF=0.5595;AMR_AF=0.2939;AFR_AF=0.3094;EUR_AF=0.2495;SAS_AF=0.4836;AA=G|||;VT=SNP
6	33561733	rs210165	G	T	100	PASS	AC=4652;AF=0.928914;AN=5008;NS=2504;DP=10197;EAS_AF=0.9782;AMR_AF=0.9366;AFR_AF=0.8971;EUR_AF=0.8807;SAS_AF=0.9652;AA=T|||;VT=SNP
6	33561811	rs7759859	A	T	100	PASS	AC=243;AF=0.0485224;AN=5008;NS=2504;DP=10066;EAS_AF=0.0893;AMR_AF=0.0375;AFR_AF=0.0356;EUR_AF=0.0417;SAS_AF=0.0389;AA=a|||;VT=SNP
6	33561962	rs6457733	T	C	100	PASS	AC=2239;AF=0.447085;AN=5008;NS=2504;DP=12375;EAS_AF=0.3631;AMR_AF=0.4769;AFR_AF=0.5227;EUR_AF=0.4284;SAS_AF=0.4294;AA=N|||;VT=SNP
6	33562447	rs6929022	A	G	100	PASS	AC=725;AF=0.144768;AN=5008;NS=2504;DP=16663;EAS_AF=0.1151;AMR_AF=0.1902;AFR_AF=0.1051;EUR_AF=0.2068;SAS_AF=0.1329;AA=A|||;VT=SNP
6	33562709	rs10947410	T	C	100	PASS	AC=2088;AF=0.416933;AN=5008;NS=2504;DP=16100;EAS_AF=0.3641;AMR_AF=0.4741;AFR_AF=0.4047;EUR_AF=0.4314;SAS_AF=0.4325;AA=T|||;VT=SNP
6	33562720	rs6929774	C	T	100	PASS	AC=2087;AF=0.416733;AN=5008;NS=2504;DP=15786;EAS_AF=0.3641;AMR_AF=0.4741;AFR_AF=0.4039;EUR_AF=0.4314;SAS_AF=0.4325;AA=T|||;VT=SNP
6	33562755	rs6930081	G	C	100	PASS	AC=2087;AF=0.416733;AN=5008;NS=2504;DP=14587;EAS_AF=0.3641;AMR_AF=0.4726;AFR_AF=0.4047;EUR_AF=0.4314;SAS_AF=0.4325;AA=C|||;VT=SNP
6	33562854	rs6929819	A	G	100	PASS	AC=2085;AF=0.416334;AN=5008;NS=2504;DP=14814;EAS_AF=0.3641;AMR_AF=0.4712;AFR_AF=0.4047;EUR_AF=0.4314;SAS_AF=0.4315;AA=G|||;VT=SNP
6	33563339	rs6457734	G	T	100	PASS	AC=1129;AF=0.225439;AN=5008;NS=2504;DP=17118;EAS_AF=0.1151;AMR_AF=0.2147;AFR_AF=0.3964;EUR_AF=0.2087;SAS_AF=0.1329;AA=T|||;VT=SNP
6	33563345	rs77073064	C	T	100	PASS	AC=38;AF=0.00758786;AN=5008;NS=2504;DP=17049;EAS_AF=0.003;AMR_AF=0.0202;AFR_AF=0;EUR_AF=0.0189;SAS_AF=0.002;AA=C|||;VT=SNP
6	33563652	rs7741845	C	T	100	PASS	AC=1098;AF=0.219249;AN=5008;NS=2504;DP=13948;EAS_AF=0.1141;AMR_AF=0.2061;AFR_AF=0.3858;EUR_AF=0.2048;SAS_AF=0.1268;AA=C|||;VT=SNP
6	33564102	rs6457735	G	A	100	PASS	AC=1129;AF=0.225439;AN=5008;NS=2504;DP=14420;EAS_AF=0.1151;AMR_AF=0.2147;AFR_AF=0.3964;EUR_AF=0.2087;SAS_AF=0.1329;AA=G|||;VT=SNP
6	33564296	rs12206050	A	T	100	PASS	AC=969;AF=0.19349;AN=5008;NS=2504;DP=17627;EAS_AF=0.249;AMR_AF=0.2579;AFR_AF=0.0159;EUR_AF=0.2237;SAS_AF=0.2996;AA=A|||;VT=SNP
6	33564352	rs188340	T	C	100	PASS	AC=4741;AF=0.946685;AN=5008;NS=2504;DP=15964;EAS_AF=0.9792;AMR_AF=0.9438;AFR_AF=0.947;EUR_AF=0.8946;SAS_AF=0.9683;AA=C|||;VT=SNP
6	33564412	rs6457736	T	C	100	PASS	AC=1129;AF=0.225439;AN=5008;NS=2504;DP=16485;EAS_AF=0.1151;AMR_AF=0.2147;AFR_AF=0.3964;EUR_AF=0.2087;SAS_AF=0.1329;AA=C|||;VT=SNP
6	33564606	rs6909561	C	T	100	PASS	AC=1129;AF=0.225439;AN=5008;NS=2504;DP=17496;EAS_AF=0.1151;AMR_AF=0.2147;AFR_AF=0.3964;EUR_AF=0.2087;SAS_AF=0.1329;AA=T|||;VT=SNP
6	33564636	rs6909440	A	G	100	PASS	AC=1129;AF=0.225439;AN=5008;NS=2504;DP=17739;EAS_AF=0.1151;AMR_AF=0.2147;AFR_AF=0.3964;EUR_AF=0.2087;SAS_AF=0.1329;AA=A|||;VT=SNP
6	33564864	rs57831685	G	C	100	PASS	AC=1282;AF=0.25599;AN=5008;NS=2504;DP=16378;EAS_AF=0.1151;AMR_AF=0.219;AFR_AF=0.5098;EUR_AF=0.2087;SAS_AF=0.1329;AA=C|||;VT=SNP
6	33564868	rs59600351	G	T	100	PASS	AC=1281;AF=0.255791;AN=5008;NS=2504;DP=16832;EAS_AF=0.1151;AMR_AF=0.219;AFR_AF=0.5098;EUR_AF=0.2078;SAS_AF=0.1329;AA=T|||;VT=SNP
6	33565002	rs59932271	A	G	100	PASS	AC=1128;AF=0.22524;AN=5008;NS=2504;DP=16183;EAS_AF=0.1151;AMR_AF=0.2147;AFR_AF=0.3964;EUR_AF=0.2078;SAS_AF=0.1329;AA=G|||;VT=SNP
6	33565017	rs55844831	A	G	100	PASS	AC=63;AF=0.0125799;AN=5008;NS=2504;DP=15825;EAS_AF=0;AMR_AF=0.0303;AFR_AF=0.0015;EUR_AF=0.0348;SAS_AF=0.0051;AA=A|||;VT=SNP
6	33565098	rs62407594	T	G	100	PASS	AC=1128;AF=0.22524;AN=5008;NS=2504;DP=15493;EAS_AF=0.1151;AMR_AF=0.2147;AFR_AF=0.3964;EUR_AF=0.2078;SAS_AF=0.1329;AA=G|||;VT=SNP
6	33565100	rs115542012	T	C	100	PASS	AC=54;AF=0.0107827;AN=5008;NS=2504;DP=15468;EAS_AF=0;AMR_AF=0.0331;AFR_AF=0.0038;EUR_AF=0.0258;SAS_AF=0;AA=T|||;VT=SNP
6	33565406	rs62407595	C	A	100	PASS	AC=710;AF=0.141773;AN=5008;NS=2504;DP=19190;EAS_AF=0.1141;AMR_AF=0.1873;AFR_AF=0.1029;EUR_AF=0.2038;SAS_AF=0.1268;AA=C|||;VT=SNP
6	33565474	rs493871	G	A	100	PASS	AC=2762;AF=0.551518;AN=5008;NS=2504;DP=16759;EAS_AF=0.4881;AMR_AF=0.5764;AFR_AF=0.7073;EUR_AF=0.4642;SAS_AF=0.4785;AA=A|||;VT=SNP
6	33566140	rs210211	G	A	100	PASS	AC=4782;AF=0.954872;AN=5008;NS=2504;DP=14819;EAS_AF=0.9792;AMR_AF=0.951;AFR_AF=0.975;EUR_AF=0.8936;SAS_AF=0.9683;AA=A|||;VT=SNP
6	33566158	rs487762	A	G	100	PASS	AC=2762;AF=0.551518;AN=5008;NS=2504;DP=14562;EAS_AF=0.4901;AMR_AF=0.5764;AFR_AF=0.7065;EUR_AF=0.4632;SAS_AF=0.4785;AA=G|||;VT=SNP
6	33566850	rs149893379	C	A	100	PASS	AC=103;AF=0.0205671;AN=5008;NS=2504;DP=14038;EAS_AF=0.0149;AMR_AF=0.0317;AFR_AF=0.0038;EUR_AF=0.0358;SAS_AF=0.0256;AA=C|||;VT=SNP
6	33566867	rs144969693	C	T	100	PASS	AC=92;AF=0.0183706;AN=5008;NS=2504;DP=12715;EAS_AF=0.001;AMR_AF=0.013;AFR_AF=0.0023;EUR_AF=0.0497;SAS_AF=0.0297;AA=C|||;VT=SNP
6	33567288	rs7745060	T	C	100	PASS	AC=1249;AF=0.249401;AN=5008;NS=2504;DP=17700;EAS_AF=0.1141;AMR_AF=0.2104;AFR_AF=0.4985;EUR_AF=0.2038;SAS_AF=0.1268;AA=C|||;VT=SNP
6	33567426	rs7763103	C	T	100	PASS	AC=1097;AF=0.21905;AN=5008;NS=2504;DP=20778;EAS_AF=0.1141;AMR_AF=0.2061;AFR_AF=0.3858;EUR_AF=0.2038;SAS_AF=0.1268;AA=C|||;VT=SNP
6	33567560	rs521671	T	C	100	PASS	AC=558;AF=0.111422;AN=5008;NS=2504;DP=19627;EAS_AF=0.0794;AMR_AF=0.0677;AFR_AF=0.2746;EUR_AF=0.0308;SAS_AF=0.0378;AA=T|||;VT=SNP
6	33567577	rs114064797	C	G	100	PASS	AC=152;AF=0.0303514;AN=5008;NS=2504;DP=19367;EAS_AF=0.0744;AMR_AF=0.0346;AFR_AF=0.0113;EUR_AF=0.0099;SAS_AF=0.0286;AA=C|||;VT=SNP
6	33567622	rs543555	T	C	100	PASS	AC=2763;AF=0.551717;AN=5008;NS=2504;DP=18028;EAS_AF=0.4901;AMR_AF=0.5764;AFR_AF=0.7065;EUR_AF=0.4642;SAS_AF=0.4785;AA=C|||;VT=SNP
6	33567899	rs145564847	C	T	100	PASS	AC=82;AF=0.0163738;AN=5008;NS=2504;DP=16820;EAS_AF=0.005;AMR_AF=0.0476;AFR_AF=0.0023;EUR_AF=0.0298;SAS_AF=0.0112;AA=C|||;VT=SNP
6	33568021	rs4713636	G	A	100	PASS	AC=1497;AF=0.298922;AN=5008;NS=2504;DP=19567;EAS_AF=0.375;AMR_AF=0.3573;AFR_AF=0.208;EUR_AF=0.2565;SAS_AF=0.3456;AA=G|||;VT=SNP
6	33568055	rs140851714	T	G	100	PASS	AC=12;AF=0.00239617;AN=5008;NS=2504;DP=20373;EAS_AF=0;AMR_AF=0;AFR_AF=0;EUR_AF=0.0119;SAS_AF=0;AA=T|||;VT=SNP
6	33568132	rs548147	T	C	100	PASS	AC=1498;AF=0.299121;AN=5008;NS=2504;DP=19886;EAS_AF=0.375;AMR_AF=0.3573;AFR_AF=0.2088;EUR_AF=0.2565;SAS_AF=0.3456;AA=C|||;VT=SNP
6	33568254	rs549119	A	G	100	PASS	AC=2763;AF=0.551717;AN=5008;NS=2504;DP=19102;EAS_AF=0.4901;AMR_AF=0.5764;AFR_AF=0.7065;EUR_AF=0.4642;SAS_AF=0.4785;AA=G|||;VT=SNP
6	33568365	rs550127	T	C	100	PASS	AC=1498;AF=0.299121;AN=5008;NS=2504;DP=20519;EAS_AF=0.375;AMR_AF=0.3573;AFR_AF=0.2088;EUR_AF=0.2565;SAS_AF=0.3456;AA=C|||;VT=SNP
6	33568459	rs140911576	C	G	100	PASS	AC=22;AF=0.00439297;AN=5008;NS=2504;DP=22386;EAS_AF=0;AMR_AF=0.0029;AFR_AF=0.0008;EUR_AF=0.0139;SAS_AF=0.0051;AA=C|||;VT=SNP
6	33568687	rs12213869	A	G	100	PASS	AC=1498;AF=0.299121;AN=5008;NS=2504;DP=16813;EAS_AF=0.375;AMR_AF=0.3573;AFR_AF=0.2088;EUR_AF=0.2565;SAS_AF=0.3456;AA=G|||;VT=SNP
6	33568759	rs1980772	A	G	100	PASS	AC=1498;AF=0.299121;AN=5008;NS=2504;DP=16635;EAS_AF=0.375;AMR_AF=0.3573;AFR_AF=0.2088;EUR_AF=0.2565;SAS_AF=0.3456;AA=G|||;VT=SNP
6	33569206	rs12209172	T	C	100	PASS	AC=1493;AF=0.298123;AN=5008;NS=2504;DP=16477;EAS_AF=0.375;AMR_AF=0.3559;AFR_AF=0.208;EUR_AF=0.2535;SAS_AF=0.3456;AA=N|||;VT=SNP
6	33569212	rs77450384	G	A	100	PASS	AC=1130;AF=0.225639;AN=5008;NS=2504;DP=17286;EAS_AF=0.1151;AMR_AF=0.2161;AFR_AF=0.3964;EUR_AF=0.2087;SAS_AF=0.1329;AA=g|||;VT=SNP
6	33569341	rs12202102	C	T	100	PASS	AC=1493;AF=0.298123;AN=5008;NS=2504;DP=17408;EAS_AF=0.375;AMR_AF=0.3559;AFR_AF=0.208;EUR_AF=0.2535;SAS_AF=0.3456;AA=c|||;VT=SNP
6	33569434	rs562899	T	C	100	PASS	AC=1493;AF=0.298123;AN=5008;NS=2504;DP=15464;EAS_AF=0.375;AMR_AF=0.3559;AFR_AF=0.208;EUR_AF=0.2535;SAS_AF=0.3456;AA=N|||;VT=SNP
6	33569441	rs13219209	G	T	100	PASS	AC=350;AF=0.0698882;AN=5008;NS=2504;DP=15328;EAS_AF=0.0089;AMR_AF=0.1225;AFR_AF=0.0083;EUR_AF=0.1988;SAS_AF=0.046;AA=g|||;VT=SNP
6	33569466	rs471461	C	G	100	PASS	AC=1494;AF=0.298323;AN=5008;NS=2504;DP=15359;EAS_AF=0.375;AMR_AF=0.3559;AFR_AF=0.2088;EUR_AF=0.2535;SAS_AF=0.3456;AA=N|||;VT=SNP
6	33569757	rs565654	G	A	100	PASS	AC=2629;AF=0.52496;AN=5008;NS=2504;DP=16596;EAS_AF=0.4901;AMR_AF=0.572;AFR_AF=0.6089;EUR_AF=0.4622;SAS_AF=0.4785;AA=A|||;VT=SNP
6	33569828	rs495659	A	G	100	PASS	AC=1496;AF=0.298722;AN=5008;NS=2504;DP=18339;EAS_AF=0.376;AMR_AF=0.3559;AFR_AF=0.2095;EUR_AF=0.2535;SAS_AF=0.3456;AA=G|||;VT=SNP
6	33569883	rs508298	G	T	100	PASS	AC=1495;AF=0.298522;AN=5008;NS=2504;DP=16627;EAS_AF=0.376;AMR_AF=0.3559;AFR_AF=0.2095;EUR_AF=0.2535;SAS_AF=0.3446;AA=G|||;VT=SNP
6	33569897	rs4713637	G	C	100	PASS	AC=1308;AF=0.261182;AN=5008;NS=2504;DP=16572;EAS_AF=0.37;AMR_AF=0.3401;AFR_AF=0.0983;EUR_AF=0.2396;SAS_AF=0.3354;AA=G|||;VT=SNP
6	33570024	rs4713638	G	A	100	PASS	AC=153;AF=0.0305511;AN=5008;NS=2504;DP=19350;EAS_AF=0.0744;AMR_AF=0.0346;AFR_AF=0.0121;EUR_AF=0.0099;SAS_AF=0.0286;AA=G|||;VT=SNP
6	33570075	rs510153	G	A	100	PASS	AC=1496;AF=0.298722;AN=5008;NS=2504;DP=18780;EAS_AF=0.375;AMR_AF=0.3559;AFR_AF=0.2103;EUR_AF=0.2535;SAS_AF=0.3456;AA=G|||;VT=SNP
6	33570176	rs511007	G	A	100	PASS	AC=1496;AF=0.298722;AN=5008;NS=2504;DP=20059;EAS_AF=0.375;AMR_AF=0.3559;AFR_AF=0.2103;EUR_AF=0.2535;SAS_AF=0.3456;AA=G|||;VT=SNP
6	33570295	rs9469520	C	T	100	PASS	AC=1029;AF=0.205471;AN=5008;NS=2504;DP=18801;EAS_AF=0.1141;AMR_AF=0.1945;AFR_AF=0.3608;EUR_AF=0.1769;SAS_AF=0.1268;AA=C|||;VT=SNP
6	33570374	rs501084	C	T	100	PASS	AC=1543;AF=0.308107;AN=5008;NS=2504;DP=18625;EAS_AF=0.375;AMR_AF=0.3559;AFR_AF=0.2179;EUR_AF=0.2565;SAS_AF=0.3804;AA=T|||;VT=SNP
6	33570593	rs523892	A	G	100	PASS	AC=1506;AF=0.300719;AN=5008;NS=2504;DP=17720;EAS_AF=0.376;AMR_AF=0.3545;AFR_AF=0.2179;EUR_AF=0.2535;SAS_AF=0.3456;AA=G|||;VT=SNP
6	33570812	rs525819	C	G	100	PASS	AC=1507;AF=0.300919;AN=5008;NS=2504;DP=18287;EAS_AF=0.375;AMR_AF=0.3559;AFR_AF=0.2186;EUR_AF=0.2535;SAS_AF=0.3456;AA=C|||;VT=SNP
6	33570932	rs487358	G	A	100	PASS	AC=2560;AF=0.511182;AN=5008;NS=2504;DP=17477;EAS_AF=0.4901;AMR_AF=0.5591;AFR_AF=0.5847;EUR_AF=0.4344;SAS_AF=0.4785;AA=N|||;VT=SNP
6	33571097	rs574186	C	T	100	PASS	AC=1487;AF=0.296925;AN=5008;NS=2504;DP=14905;EAS_AF=0.375;AMR_AF=0.3545;AFR_AF=0.205;EUR_AF=0.2525;SAS_AF=0.3456;AA=T|||;VT=SNP
6	33571985	rs493063	G	A	100	PASS	AC=1489;AF=0.297324;AN=5008;NS=2504;DP=18647;EAS_AF=0.375;AMR_AF=0.3573;AFR_AF=0.2057;EUR_AF=0.2545;SAS_AF=0.3425;AA=G|||;VT=SNP
6	33572125	rs210212	A	G	100	PASS	AC=3211;AF=0.641174;AN=5008;NS=2504;DP=16326;EAS_AF=0.6071;AMR_AF=0.5793;AFR_AF=0.7352;EUR_AF=0.6093;SAS_AF=0.6258;AA=G|||;VT=SNP
6	33572159	rs210213	C	A	100	PASS	AC=3193;AF=0.63758;AN=5008;NS=2504;DP=16549;EAS_AF=0.5952;AMR_AF=0.5821;AFR_AF=0.7307;EUR_AF=0.6093;SAS_AF=0.6237;AA=A|||;VT=SNP
6	33572563	rs143006236	C	T	100	PASS	AC=54;AF=0.0107827;AN=5008;NS=2504;DP=17456;EAS_AF=0.005;AMR_AF=0.0086;AFR_AF=0.0008;EUR_AF=0.0239;SAS_AF=0.0184;AA=C|||;VT=SNP
6	33572694	rs210214	C	A	100	PASS	AC=2558;AF=0.510783;AN=5008;NS=2504;DP=20769;EAS_AF=0.6538;AMR_AF=0.4294;AFR_AF=0.4879;EUR_AF=0.4165;SAS_AF=0.5491;AA=A|||;VT=SNP
6	33572840	rs72882008	C	T	100	PASS	AC=861;AF=0.171925;AN=5008;NS=2504;DP=19341;EAS_AF=0.1319;AMR_AF=0.268;AFR_AF=0.0129;EUR_AF=0.2545;SAS_AF=0.2751;AA=C|||;VT=SNP
6	33573224	rs210215	C	A	100	PASS	AC=2559;AF=0.510982;AN=5008;NS=2504;DP=20152;EAS_AF=0.6518;AMR_AF=0.428;AFR_AF=0.4697;EUR_AF=0.4314;SAS_AF=0.5624;AA=A|||;VT=SNP
6	33573257	rs210216	C	G	100	PASS	AC=4329;AF=0.864417;AN=5008;NS=2504;DP=18653;EAS_AF=0.9663;AMR_AF=0.8055;AFR_AF=0.8654;EUR_AF=0.7674;SAS_AF=0.8998;AA=G|||;VT=SNP
6	33573911	rs2988058	T	A	100	PASS	AC=2951;AF=0.589257;AN=5008;NS=2504;DP=16818;EAS_AF=0.6508;AMR_AF=0.438;AFR_AF=0.7648;EUR_AF=0.4294;SAS_AF=0.5603;AA=t|||;VT=SNP
6	33574413	rs210120	A	G	100	PASS	AC=2815;AF=0.562101;AN=5008;NS=2504;DP=14092;EAS_AF=0.6478;AMR_AF=0.4337;AFR_AF=0.6702;EUR_AF=0.4284;SAS_AF=0.5562;AA=a|||;VT=SNP
6	33574466	rs210121	A	G	100	PASS	AC=2816;AF=0.5623;AN=5008;NS=2504;DP=14865;EAS_AF=0.6478;AMR_AF=0.4352;AFR_AF=0.6702;EUR_AF=0.4284;SAS_AF=0.5562;AA=a|||;VT=SNP
6	33574488	rs11757612	T	G	100	PASS	AC=366;AF=0.0730831;AN=5008;NS=2504;DP=15074;EAS_AF=0.0208;AMR_AF=0.1225;AFR_AF=0.0083;EUR_AF=0.1849;SAS_AF=0.0644;AA=T|||;VT=SNP
6	33574635	rs210122	A	G	100	PASS	AC=2803;AF=0.559704;AN=5008;NS=2504;DP=13525;EAS_AF=0.6478;AMR_AF=0.4352;AFR_AF=0.6604;EUR_AF=0.4284;SAS_AF=0.5562;AA=A|||;VT=SNP
6	33574771	rs3846862	T	A	100	PASS	AC=768;AF=0.153355;AN=5008;NS=2504;DP=13394;EAS_AF=0.0238;AMR_AF=0.1427;AFR_AF=0.2912;EUR_AF=0.1849;SAS_AF=0.0757;AA=-|||;VT=SNP
6	33574950	rs3916279	A	C	100	PASS	AC=1693;AF=0.338059;AN=5008;NS=2504;DP=17457;EAS_AF=0.5377;AMR_AF=0.2378;AFR_AF=0.2148;EUR_AF=0.2386;SAS_AF=0.4724;AA=C|||;VT=SNP
6	33575009	rs444697	G	A	100	PASS	AC=1680;AF=0.335463;AN=5008;NS=2504;DP=16784;EAS_AF=0.5377;AMR_AF=0.2378;AFR_AF=0.205;EUR_AF=0.2386;SAS_AF=0.4724;AA=g|||;VT=SNP
6	33575097	rs9394156	G	T	100	PASS	AC=229;AF=0.0457268;AN=5008;NS=2504;DP=17164;EAS_AF=0.1071;AMR_AF=0.0346;AFR_AF=0.0038;EUR_AF=0.0596;SAS_AF=0.0327;AA=g|||;VT=SNP
6	33575395	rs16869280	C	T	100	PASS	AC=311;AF=0.0621006;AN=5008;NS=2504;DP=20261;EAS_AF=0.126;AMR_AF=0.0519;AFR_AF=0.0098;EUR_AF=0.0835;SAS_AF=0.0521;AA=c|||;VT=SNP
6	33576173	rs210123	A	G	100	PASS	AC=4334;AF=0.865415;AN=5008;NS=2504;DP=18077;EAS_AF=0.9673;AMR_AF=0.804;AFR_AF=0.8654;EUR_AF=0.7694;SAS_AF=0.9029;AA=g|||;VT=SNP
6	33576501	rs210124	C	T	100	PASS	AC=4330;AF=0.864617;AN=5008;NS=2504;DP=18366;EAS_AF=0.9673;AMR_AF=0.804;AFR_AF=0.8654;EUR_AF=0.7694;SAS_AF=0.8988;AA=t|||;VT=SNP
6	33576577	rs169737	T	C	100	PASS	AC=3965;AF=0.791733;AN=5008;NS=2504;DP=18102;EAS_AF=0.9673;AMR_AF=0.7896;AFR_AF=0.5953;EUR_AF=0.7674;SAS_AF=0.9029;AA=c|||;VT=SNP
6	33576685	rs210125	A	G	100	PASS	AC=4386;AF=0.875799;AN=5008;NS=2504;DP=17954;EAS_AF=0.9673;AMR_AF=0.8084;AFR_AF=0.9017;EUR_AF=0.7704;SAS_AF=0.9029;AA=g|||;VT=SNP
6	33576872	rs34376580	G	A	100	PASS	AC=414;AF=0.0826677;AN=5008;NS=2504;DP=18534;EAS_AF=0.0208;AMR_AF=0.1311;AFR_AF=0.0363;EUR_AF=0.1899;SAS_AF=0.0644;AA=g|||;VT=SNP
6	33577823	rs71565393	C	T	100	PASS	AC=418;AF=0.0834665;AN=5008;NS=2504;DP=17619;EAS_AF=0.0685;AMR_AF=0.147;AFR_AF=0.0083;EUR_AF=0.1759;SAS_AF=0.0603;AA=c|||;VT=SNP
6	33578391	rs75468179	A	T	100	PASS	AC=59;AF=0.0117812;AN=5008;NS=2504;DP=19576;EAS_AF=0.0129;AMR_AF=0.0101;AFR_AF=0.003;EUR_AF=0.0239;SAS_AF=0.0112;AA=a|||;VT=SNP
6	33578547	rs150288061	C	T	100	PASS	AC=43;AF=0.00858626;AN=5008;NS=2504;DP=18139;EAS_AF=0.001;AMR_AF=0.0173;AFR_AF=0.0015;EUR_AF=0.0229;SAS_AF=0.0051;AA=c|||;VT=SNP
6	33579216	rs407415	A	G	100	PASS	AC=2005;AF=0.400359;AN=5008;NS=2504;DP=18998;EAS_AF=0.5645;AMR_AF=0.2522;AFR_AF=0.4062;EUR_AF=0.2416;SAS_AF=0.4918;AA=a|||;VT=SNP
6	33579448	rs422652	T	A	100	PASS	AC=4730;AF=0.944489;AN=5008;NS=2504;DP=14959;EAS_AF=0.9782;AMR_AF=0.938;AFR_AF=0.9478;EUR_AF=0.8827;SAS_AF=0.9734;AA=a|||;VT=SNP
6	33579661	rs1794681	C	T	100	PASS	AC=554;AF=0.110623;AN=5008;NS=2504;DP=15246;EAS_AF=0.129;AMR_AF=0.0634;AFR_AF=0.1702;EUR_AF=0.0954;SAS_AF=0.0603;AA=c|||;VT=SNP
6	33580350	rs434026	G	T	100	PASS	AC=1975;AF=0.394369;AN=5008;NS=2504;DP=15627;EAS_AF=0.5357;AMR_AF=0.2522;AFR_AF=0.4047;EUR_AF=0.2406;SAS_AF=0.4939;AA=-|||;VT=SNP
6	33580403	rs140650994	G	C	100	PASS	AC=50;AF=0.00998403;AN=5008;NS=2504;DP=14909;EAS_AF=0;AMR_AF=0.0346;AFR_AF=0.0008;EUR_AF=0.0249;SAS_AF=0;AA=-|||;VT=SNP
6	33580834	rs74603815	C	T	100	PASS	AC=553;AF=0.110423;AN=5008;NS=2504;DP=14636;EAS_AF=0.13;AMR_AF=0.0634;AFR_AF=0.1694;EUR_AF=0.0944;SAS_AF=0.0603;AA=c|||;VT=SNP
6	33580957	rs1794682	C	T	100	PASS	AC=553;AF=0.110423;AN=5008;NS=2504;DP=15110;EAS_AF=0.13;AMR_AF=0.0634;AFR_AF=0.1694;EUR_AF=0.0944;SAS_AF=0.0603;AA=c|||;VT=SNP
6	33581011	rs578452	C	T	100	PASS	AC=553;AF=0.110423;AN=5008;NS=2504;DP=16462;EAS_AF=0.13;AMR_AF=0.0634;AFR_AF=0.1694;EUR_AF=0.0944;SAS_AF=0.0603;AA=c|||;VT=SNP
6	33581091	rs475982	A	G	100	PASS	AC=553;AF=0.110423;AN=5008;NS=2504;DP=18014;EAS_AF=0.13;AMR_AF=0.0634;AFR_AF=0.1694;EUR_AF=0.0944;SAS_AF=0.0603;AA=g|||;VT=SNP
6	33581633	rs494835	C	G	100	PASS	AC=4652;AF=0.928914;AN=5008;NS=2504;DP=15706;EAS_AF=0.9286;AMR_AF=0.902;AFR_AF=0.947;EUR_AF=0.8817;SAS_AF=0.9724;AA=g|||;VT=SNP
6	33581805	rs9469525	G	A	100	PASS	AC=854;AF=0.170527;AN=5008;NS=2504;DP=15915;EAS_AF=0.1369;AMR_AF=0.255;AFR_AF=0.0151;EUR_AF=0.2406;SAS_AF=0.2832;AA=g|||;VT=SNP
6	33582090	rs499384	G	A	100	PASS	AC=553;AF=0.110423;AN=5008;NS=2504;DP=17673;EAS_AF=0.13;AMR_AF=0.0634;AFR_AF=0.1694;EUR_AF=0.0944;SAS_AF=0.0603;AA=g|||;VT=SNP
6	33582307	rs9394157	T	G	100	PASS	AC=553;AF=0.110423;AN=5008;NS=2504;DP=19624;EAS_AF=0.13;AMR_AF=0.0634;AFR_AF=0.1694;EUR_AF=0.0944;SAS_AF=0.0603;AA=g|||;VT=SNP
6	33583039	rs7753829	G	A	100	PASS	AC=4455;AF=0.889577;AN=5008;NS=2504;DP=15725;EAS_AF=0.87;AMR_AF=0.9366;AFR_AF=0.8306;EUR_AF=0.9056;SAS_AF=0.9397;AA=g|||;VT=SNP
6	33583113	rs7753712	C	A	100	PASS	AC=4455;AF=0.889577;AN=5008;NS=2504;DP=18308;EAS_AF=0.87;AMR_AF=0.9366;AFR_AF=0.8306;EUR_AF=0.9056;SAS_AF=0.9397;AA=c|||;VT=SNP
6	33583447	rs182411527	G	A	100	PASS	AC=27;AF=0.00539137;AN=5008;NS=2504;DP=9379;EAS_AF=0.0119;AMR_AF=0.0043;AFR_AF=0;EUR_AF=0.0099;SAS_AF=0.002;AA=a|||;VT=SNP
6	33584003	rs7740889	T	C	100	PASS	AC=4126;AF=0.823882;AN=5008;NS=2504;DP=13175;EAS_AF=0.7629;AMR_AF=0.9121;AFR_AF=0.7216;EUR_AF=0.8817;SAS_AF=0.9029;AA=t|||;VT=SNP
6	33584301	rs6922964	A	T	100	PASS	AC=4126;AF=0.823882;AN=5008;NS=2504;DP=11647;EAS_AF=0.7629;AMR_AF=0.9121;AFR_AF=0.7216;EUR_AF=0.8817;SAS_AF=0.9029;AA=a|||;VT=SNP
6	33584830	rs6924368	G	T	100	PASS	AC=4126;AF=0.823882;AN=5008;NS=2504;DP=11942;EAS_AF=0.7629;AMR_AF=0.9121;AFR_AF=0.7216;EUR_AF=0.8817;SAS_AF=0.9029;AA=t|||;VT=SNP
6	33585019	rs148891242	A	G	100	PASS	AC=5;AF=0.000998403;AN=5008;NS=2504;DP=12234;EAS_AF=0.001;AMR_AF=0.0014;AFR_AF=0;EUR_AF=0.003;SAS_AF=0;AA=a|||;VT=SNP
6	33586057	rs9348920	G	C	100	PASS	AC=4450;AF=0.888578;AN=5008;NS=2504;DP=16061;EAS_AF=0.87;AMR_AF=0.9337;AFR_AF=0.8306;EUR_AF=0.9026;SAS_AF=0.9397;AA=g|||;VT=SNP
6	33586179	rs9348921	C	A	100	PASS	AC=1966;AF=0.392572;AN=5008;NS=2504;DP=17859;EAS_AF=0.5337;AMR_AF=0.2507;AFR_AF=0.4062;EUR_AF=0.2396;SAS_AF=0.4867;AA=c|||;VT=SNP
6	33586264	rs9461893	G	A	100	PASS	AC=1197;AF=0.239018;AN=5008;NS=2504;DP=17542;EAS_AF=0.2321;AMR_AF=0.3084;AFR_AF=0.1619;EUR_AF=0.2485;SAS_AF=0.2914;AA=g|||;VT=SNP
6	33586407	rs9469527	G	C	100	PASS	AC=1195;AF=0.238618;AN=5008;NS=2504;DP=16897;EAS_AF=0.2321;AMR_AF=0.3084;AFR_AF=0.1611;EUR_AF=0.2485;SAS_AF=0.2904;AA=g|||;VT=SNP
6	33587065	rs13219845	A	G	100	PASS	AC=276;AF=0.0551118;AN=5008;NS=2504;DP=18876;EAS_AF=0.0218;AMR_AF=0.0605;AFR_AF=0.0514;EUR_AF=0.1173;SAS_AF=0.0266;AA=a|||;VT=SNP
6	33587260	rs7775537	C	A	100	PASS	AC=4451;AF=0.888778;AN=5008;NS=2504;DP=14144;EAS_AF=0.87;AMR_AF=0.9337;AFR_AF=0.8306;EUR_AF=0.9026;SAS_AF=0.9407;AA=a|||;VT=SNP
6	33587392	rs11760139	C	T	100	PASS	AC=360;AF=0.071885;AN=5008;NS=2504;DP=19588;EAS_AF=0.0228;AMR_AF=0.121;AFR_AF=0.0605;EUR_AF=0.1044;SAS_AF=0.0695;AA=c|||;VT=SNP
6	33587404	rs80014305	G	A	100	PASS	AC=340;AF=0.0678914;AN=5008;NS=2504;DP=19125;EAS_AF=0.125;AMR_AF=0.0519;AFR_AF=0.0325;EUR_AF=0.0845;SAS_AF=0.0511;AA=g|||;VT=SNP
6	33587443	rs9469529	G	A	100	PASS	AC=4450;AF=0.888578;AN=5008;NS=2504;DP=18171;EAS_AF=0.87;AMR_AF=0.9337;AFR_AF=0.8306;EUR_AF=0.9026;SAS_AF=0.9397;AA=g|||;VT=SNP
6	33587824	rs2894349	C	G	100	PASS	AC=3910;AF=0.780751;AN=5008;NS=2504;DP=18826;EAS_AF=0.8591;AMR_AF=0.7795;AFR_AF=0.7005;EUR_AF=0.7117;SAS_AF=0.8804;AA=c|||;VT=SNP
6	33587954	rs3748080	C	T	100	PASS	AC=360;AF=0.071885;AN=5008;NS=2504;DP=17129;EAS_AF=0.0228;AMR_AF=0.121;AFR_AF=0.0605;EUR_AF=0.1044;SAS_AF=0.0695;AA=c|||;VT=SNP
6	33588147	rs3748079	C	T	100	PASS	AC=844;AF=0.16853;AN=5008;NS=2504;DP=16556;EAS_AF=0.1369;AMR_AF=0.255;AFR_AF=0.0076;EUR_AF=0.2406;SAS_AF=0.2832;AA=c|||;VT=SNP
6	33588351	rs59929559	G	A	100	PASS	AC=360;AF=0.071885;AN=5008;NS=2504;DP=11786;EAS_AF=0.0228;AMR_AF=0.121;AFR_AF=0.0605;EUR_AF=0.1044;SAS_AF=0.0695;AA=g|||;VT=SNP
6	33588610	rs9368768	G	A	100	PASS	AC=2194;AF=0.438099;AN=5008;NS=2504;DP=10535;EAS_AF=0.6419;AMR_AF=0.2853;AFR_AF=0.4107;EUR_AF=0.2962;SAS_AF=0.5194;AA=g|||;VT=SNP
6	33588985	rs35329444	C	A	100	PASS	AC=349;AF=0.0696885;AN=5008;NS=2504;DP=6610;EAS_AF=0.0089;AMR_AF=0.1239;AFR_AF=0.0113;EUR_AF=0.1859;SAS_AF=0.0532;AA=c|||;VT=SNP
6	33589332	rs55774724	C	T	100	PASS	AC=240;AF=0.0479233;AN=5008;NS=2504;DP=9119;EAS_AF=0.1161;AMR_AF=0.0346;AFR_AF=0.028;EUR_AF=0.0467;SAS_AF=0.0153;AA=c|||;VT=SNP
6	33589810	rs55694657	G	A	100	PASS	AC=360;AF=0.071885;AN=5008;NS=2504;DP=13800;EAS_AF=0.0228;AMR_AF=0.121;AFR_AF=0.0605;EUR_AF=0.1044;SAS_AF=0.0695;AA=g|||;VT=SNP
6	33590009	rs12208234	A	T	100	PASS	AC=79;AF=0.0157748;AN=5008;NS=2504;DP=13374;EAS_AF=0;AMR_AF=0.0187;AFR_AF=0.0015;EUR_AF=0.0636;SAS_AF=0;AA=a|||;VT=SNP
6	33590061	rs79995243	C	T	100	PASS	AC=64;AF=0.0127796;AN=5008;NS=2504;DP=17000;EAS_AF=0;AMR_AF=0.0101;AFR_AF=0.0023;EUR_AF=0.0497;SAS_AF=0.0041;AA=c|||;VT=SNP
6	33590291	rs4713641	C	T	100	PASS	AC=4674;AF=0.933307;AN=5008;NS=2504;DP=18348;EAS_AF=0.9782;AMR_AF=0.9683;AFR_AF=0.8321;EUR_AF=0.9592;SAS_AF=0.9724;AA=c|||;VT=SNP
6	33590471	rs4713642	T	C	100	PASS	AC=4674;AF=0.933307;AN=5008;NS=2504;DP=18516;EAS_AF=0.9782;AMR_AF=0.9683;AFR_AF=0.8328;EUR_AF=0.9592;SAS_AF=0.9714;AA=c|||;VT=SNP
6	33590998	rs116351191	T	A	100	PASS	AC=106;AF=0.0211661;AN=5008;NS=2504;DP=18925;EAS_AF=0.0169;AMR_AF=0.0173;AFR_AF=0.0234;EUR_AF=0.0278;SAS_AF=0.0184;AA=t|||;VT=SNP
6	33591043	rs115743807	G	A	100	PASS	AC=62;AF=0.0123802;AN=5008;NS=2504;DP=18223;EAS_AF=0.0129;AMR_AF=0.013;AFR_AF=0.0038;EUR_AF=0.0239;SAS_AF=0.0112;AA=g|||;VT=SNP
6	33591784	rs10947415	C	T	100	PASS	AC=356;AF=0.0710863;AN=5008;NS=2504;DP=19241;EAS_AF=0.0089;AMR_AF=0.1239;AFR_AF=0.0113;EUR_AF=0.1849;SAS_AF=0.0613;AA=c|||;VT=SNP
6	33592211	rs11754153	G	A	100	PASS	AC=361;AF=0.0720847;AN=5008;NS=2504;DP=21842;EAS_AF=0.0228;AMR_AF=0.121;AFR_AF=0.0613;EUR_AF=0.1044;SAS_AF=0.0695;AA=g|||;VT=SNP
6	33592710	rs77770551	A	G	100	PASS	AC=26;AF=0.00519169;AN=5008;NS=2504;DP=19460;EAS_AF=0;AMR_AF=0.0086;AFR_AF=0;EUR_AF=0.0199;SAS_AF=0;AA=A|||;VT=SNP
6	33592848	rs12526100	C	G	100	PASS	AC=354;AF=0.0706869;AN=5008;NS=2504;DP=18649;EAS_AF=0.0714;AMR_AF=0.098;AFR_AF=0.0514;EUR_AF=0.1183;SAS_AF=0.0276;AA=C|||;VT=SNP
6	33592881	rs1536043	A	C	100	PASS	AC=4675;AF=0.933506;AN=5008;NS=2504;DP=17906;EAS_AF=0.9782;AMR_AF=0.9683;AFR_AF=0.8328;EUR_AF=0.9592;SAS_AF=0.9724;AA=C|||;VT=SNP
6	33593577	rs71565395	C	A	100	PASS	AC=354;AF=0.0706869;AN=5008;NS=2504;DP=18138;EAS_AF=0.0714;AMR_AF=0.098;AFR_AF=0.0514;EUR_AF=0.1183;SAS_AF=0.0276;AA=C|||;VT=SNP
6	33593687	rs6903502	C	G	100	PASS	AC=1364;AF=0.272364;AN=5008;NS=2504;DP=20315;EAS_AF=0.3631;AMR_AF=0.3343;AFR_AF=0.1059;EUR_AF=0.3052;SAS_AF=0.3262;AA=C|||;VT=SNP
6	33593825	rs10947416	A	C	100	PASS	AC=4675;AF=0.933506;AN=5008;NS=2504;DP=19154;EAS_AF=0.9782;AMR_AF=0.9683;AFR_AF=0.8328;EUR_AF=0.9592;SAS_AF=0.9724;AA=C|||;VT=SNP
6	33593920	rs34213779	C	T	100	PASS	AC=354;AF=0.0706869;AN=5008;NS=2504;DP=16637;EAS_AF=0.0714;AMR_AF=0.098;AFR_AF=0.0514;EUR_AF=0.1183;SAS_AF=0.0276;AA=C|||;VT=SNP
6	33593941	rs11751985	G	A	100	PASS	AC=55;AF=0.0109824;AN=5008;NS=2504;DP=16791;EAS_AF=0;AMR_AF=0.0245;AFR_AF=0.0023;EUR_AF=0.0338;SAS_AF=0.001;AA=G|||;VT=SNP
6	33594437	rs4713643	C	A	100	PASS	AC=4414;AF=0.88139;AN=5008;NS=2504;DP=18781;EAS_AF=0.9583;AMR_AF=0.8646;AFR_AF=0.8215;EUR_AF=0.8708;SAS_AF=0.9059;AA=A|||;VT=SNP
6	33595399	rs4711332	A	G	100	PASS	AC=4415;AF=0.881589;AN=5008;NS=2504;DP=22773;EAS_AF=0.9583;AMR_AF=0.866;AFR_AF=0.8215;EUR_AF=0.8708;SAS_AF=0.9059;AA=A|||;VT=SNP
6	33595490	rs139460992	T	C	100	PASS	AC=55;AF=0.0109824;AN=5008;NS=2504;DP=21004;EAS_AF=0;AMR_AF=0.0245;AFR_AF=0.0023;EUR_AF=0.0338;SAS_AF=0.001;AA=T|||;VT=SNP
6	33595525	rs7772621	T	C	100	PASS	AC=4419;AF=0.882388;AN=5008;NS=2504;DP=20493;EAS_AF=0.9583;AMR_AF=0.8646;AFR_AF=0.8253;EUR_AF=0.8708;SAS_AF=0.9059;AA=C|||;VT=SNP
6	33595599	rs7772766	T	C	100	PASS	AC=4414;AF=0.88139;AN=5008;NS=2504;DP=20096;EAS_AF=0.9583;AMR_AF=0.8646;AFR_AF=0.8215;EUR_AF=0.8708;SAS_AF=0.9059;AA=C|||;VT=SNP
6	33596130	rs115456524	C	T	100	PASS	AC=12;AF=0.00239617;AN=5008;NS=2504;DP=18649;EAS_AF=0;AMR_AF=0;AFR_AF=0;EUR_AF=0.0119;SAS_AF=0;AA=C|||;VT=SNP
6	33596375	rs148396288	G	T	100	PASS	AC=46;AF=0.0091853;AN=5008;NS=2504;DP=18365;EAS_AF=0.001;AMR_AF=0.0187;AFR_AF=0.0008;EUR_AF=0.0249;SAS_AF=0.0061;AA=G|||;VT=SNP
6	33596499	rs6921216	C	G	100	PASS	AC=4414;AF=0.88139;AN=5008;NS=2504;DP=18858;EAS_AF=0.9583;AMR_AF=0.8646;AFR_AF=0.8215;EUR_AF=0.8708;SAS_AF=0.9059;AA=G|||;VT=SNP
6	33596641	rs9348922	A	G	100	PASS	AC=1942;AF=0.38778;AN=5008;NS=2504;DP=16252;EAS_AF=0.5109;AMR_AF=0.2493;AFR_AF=0.407;EUR_AF=0.2396;SAS_AF=0.4857;AA=A|||;VT=SNP
6	33596664	rs71565397	A	C	100	PASS	AC=79;AF=0.0157748;AN=5008;NS=2504;DP=18403;EAS_AF=0;AMR_AF=0.0187;AFR_AF=0.0015;EUR_AF=0.0636;SAS_AF=0;AA=A|||;VT=SNP
6	33596868	rs6921825	C	T	100	PASS	AC=4414;AF=0.88139;AN=5008;NS=2504;DP=19612;EAS_AF=0.9583;AMR_AF=0.8646;AFR_AF=0.8215;EUR_AF=0.8708;SAS_AF=0.9059;AA=T|||;VT=SNP
6	33597079	rs6926568	C	T	100	PASS	AC=1312;AF=0.261981;AN=5008;NS=2504;DP=19169;EAS_AF=0.3631;AMR_AF=0.33;AFR_AF=0.0756;EUR_AF=0.2982;SAS_AF=0.3241;AA=C|||;VT=SNP
6	33597415	rs1977316	G	A	100	PASS	AC=4406;AF=0.879792;AN=5008;NS=2504;DP=14798;EAS_AF=0.9583;AMR_AF=0.8646;AFR_AF=0.8154;EUR_AF=0.8708;SAS_AF=0.9059;AA=G|||;VT=SNP
6	33597592	rs62407630	A	G	100	PASS	AC=4413;AF=0.88119;AN=5008;NS=2504;DP=12124;EAS_AF=0.9583;AMR_AF=0.8646;AFR_AF=0.8207;EUR_AF=0.8708;SAS_AF=0.9059;AA=a|||;VT=SNP
6	33597696	rs11754012	C	T	100	PASS	AC=368;AF=0.0734824;AN=5008;NS=2504;DP=13555;EAS_AF=0.0367;AMR_AF=0.121;AFR_AF=0.0348;EUR_AF=0.1173;SAS_AF=0.0849;AA=C|||;VT=SNP
6	33598280	rs12200154	C	T	100	PASS	AC=350;AF=0.0698882;AN=5008;NS=2504;DP=17950;EAS_AF=0.0089;AMR_AF=0.1225;AFR_AF=0.0098;EUR_AF=0.1849;SAS_AF=0.0583;AA=C|||;VT=SNP
6	33598284	rs7768202	C	T	100	PASS	AC=1938;AF=0.386981;AN=5008;NS=2504;DP=18007;EAS_AF=0.5109;AMR_AF=0.2478;AFR_AF=0.4047;EUR_AF=0.2396;SAS_AF=0.4857;AA=C|||;VT=SNP
6	33598456	rs7768401	C	G	100	PASS	AC=4675;AF=0.933506;AN=5008;NS=2504;DP=15651;EAS_AF=0.9782;AMR_AF=0.9683;AFR_AF=0.8328;EUR_AF=0.9592;SAS_AF=0.9724;AA=C|||;VT=SNP
6	33598613	rs7750812	T	C	100	PASS	AC=4671;AF=0.932708;AN=5008;NS=2504;DP=19181;EAS_AF=0.9782;AMR_AF=0.9683;AFR_AF=0.8298;EUR_AF=0.9592;SAS_AF=0.9724;AA=C|||;VT=SNP
6	33598642	rs7769019	G	A	100	PASS	AC=4671;AF=0.932708;AN=5008;NS=2504;DP=19434;EAS_AF=0.9782;AMR_AF=0.9683;AFR_AF=0.8298;EUR_AF=0.9592;SAS_AF=0.9724;AA=G|||;VT=SNP
6	33598802	rs144019032	C	G	100	PASS	AC=44;AF=0.00878594;AN=5008;NS=2504;DP=15870;EAS_AF=0.001;AMR_AF=0.0173;AFR_AF=0.0015;EUR_AF=0.0229;SAS_AF=0.0061;AA=C|||;VT=SNP
6	33599207	rs11755257	C	A	100	PASS	AC=351;AF=0.0700879;AN=5008;NS=2504;DP=16762;EAS_AF=0.0089;AMR_AF=0.1225;AFR_AF=0.0098;EUR_AF=0.1849;SAS_AF=0.0593;AA=C|||;VT=SNP
6	33599495	rs9469531	A	G	100	PASS	AC=121;AF=0.0241613;AN=5008;NS=2504;DP=18159;EAS_AF=0.0169;AMR_AF=0.0173;AFR_AF=0.0348;EUR_AF=0.0278;SAS_AF=0.0184;AA=G|||;VT=SNP
6	33599759	rs10947417	T	C	100	PASS	AC=680;AF=0.135783;AN=5008;NS=2504;DP=20451;EAS_AF=0.0794;AMR_AF=0.2233;AFR_AF=0.0446;EUR_AF=0.2992;SAS_AF=0.0869;AA=T|||;VT=SNP
6	33599979	rs13192436	C	T	100	PASS	AC=679;AF=0.135583;AN=5008;NS=2504;DP=13876;EAS_AF=0.0794;AMR_AF=0.2219;AFR_AF=0.0446;EUR_AF=0.2992;SAS_AF=0.0869;AA=C|||;VT=SNP
6	33599993	rs11758330	T	A	100	PASS	AC=346;AF=0.0690895;AN=5008;NS=2504;DP=13640;EAS_AF=0.0089;AMR_AF=0.1225;AFR_AF=0.0098;EUR_AF=0.1839;SAS_AF=0.0552;AA=T|||;VT=SNP
6	33600864	rs12190817	A	C	100	PASS	AC=840;AF=0.167732;AN=5008;NS=2504;DP=18548;EAS_AF=0.1359;AMR_AF=0.2522;AFR_AF=0.0076;EUR_AF=0.2435;SAS_AF=0.2791;AA=A|||;VT=SNP
6	33600895	rs77601296	C	A	100	PASS	AC=251;AF=0.0501198;AN=5008;NS=2504;DP=17393;EAS_AF=0.0218;AMR_AF=0.0605;AFR_AF=0.0348;EUR_AF=0.1143;SAS_AF=0.0266;AA=C|||;VT=SNP
6	33601132	rs9469532	G	A	100	PASS	AC=2416;AF=0.482428;AN=5008;NS=2504;DP=12860;EAS_AF=0.5337;AMR_AF=0.3804;AFR_AF=0.5492;EUR_AF=0.3429;SAS_AF=0.5552;AA=G|||;VT=SNP
6	33601172	rs9469533	C	A	100	PASS	AC=122;AF=0.024361;AN=5008;NS=2504;DP=10139;EAS_AF=0.0169;AMR_AF=0.0173;AFR_AF=0.0348;EUR_AF=0.0288;SAS_AF=0.0184;AA=A|||;VT=SNP
6	33601482	rs9461894	T	C	100	PASS	AC=3472;AF=0.693291;AN=5008;NS=2504;DP=3295;EAS_AF=0.631;AMR_AF=0.6556;AFR_AF=0.7867;EUR_AF=0.6849;SAS_AF=0.6667;AA=t|||;VT=SNP
6	33601671	rs12206173	G	C	100	PASS	AC=429;AF=0.0856629;AN=5008;NS=2504;DP=5197;EAS_AF=0.0575;AMR_AF=0.1614;AFR_AF=0.0098;EUR_AF=0.1849;SAS_AF=0.0613;AA=G|||;VT=SNP
6	33601730	rs71565398	C	G	100	PASS	AC=253;AF=0.0505192;AN=5008;NS=2504;DP=7640;EAS_AF=0.0218;AMR_AF=0.062;AFR_AF=0.0356;EUR_AF=0.1143;SAS_AF=0.0266;AA=C|||;VT=SNP
6	33602123	rs80106788	T	C	100	PASS	AC=121;AF=0.0241613;AN=5008;NS=2504;DP=17572;EAS_AF=0.0169;AMR_AF=0.0173;AFR_AF=0.0348;EUR_AF=0.0278;SAS_AF=0.0184;AA=C|||;VT=SNP
6	33602674	rs142598010	T	C	100	PASS	AC=42;AF=0.00838658;AN=5008;NS=2504;DP=16247;EAS_AF=0.001;AMR_AF=0.013;AFR_AF=0.0015;EUR_AF=0.0169;SAS_AF=0.0133;AA=T|||;VT=SNP
6	33602686	rs150989956	G	T	100	PASS	AC=113;AF=0.0225639;AN=5008;NS=2504;DP=15598;EAS_AF=0.0169;AMR_AF=0.0173;AFR_AF=0.0287;EUR_AF=0.0278;SAS_AF=0.0184;AA=G|||;VT=SNP
6	33602897	rs116758471	A	G	100	PASS	AC=34;AF=0.00678914;AN=5008;NS=2504;DP=18555;EAS_AF=0;AMR_AF=0.0043;AFR_AF=0;EUR_AF=0.0239;SAS_AF=0.0072;AA=A|||;VT=SNP
6	33603233	rs76227346	C	T	100	PASS	AC=12;AF=0.00239617;AN=5008;NS=2504;DP=17994;EAS_AF=0;AMR_AF=0;AFR_AF=0;EUR_AF=0.0119;SAS_AF=0;AA=C|||;VT=SNP
6	33603534	rs75746833	T	C	100	PASS	AC=33;AF=0.00658946;AN=5008;NS=2504;DP=12432;EAS_AF=0.001;AMR_AF=0.0072;AFR_AF=0.0015;EUR_AF=0.0209;SAS_AF=0.0041;AA=T|||;VT=SNP
6	33603652	rs9654580	T	G	100	PASS	AC=206;AF=0.0411342;AN=5008;NS=2504;DP=8326;EAS_AF=0.0169;AMR_AF=0.0259;AFR_AF=0.0946;EUR_AF=0.0278;SAS_AF=0.0184;AA=G|||;VT=SNP
6	33603830	rs6902606	G	A	100	PASS	AC=358;AF=0.0714856;AN=5008;NS=2504;DP=11799;EAS_AF=0.0228;AMR_AF=0.1196;AFR_AF=0.0598;EUR_AF=0.1044;SAS_AF=0.0695;AA=G|||;VT=SNP
6	33603989	rs9368769	G	A	100	PASS	AC=1997;AF=0.398762;AN=5008;NS=2504;DP=14892;EAS_AF=0.506;AMR_AF=0.2536;AFR_AF=0.4448;EUR_AF=0.2465;SAS_AF=0.4857;AA=G|||;VT=SNP
6	33604606	rs12660617	C	T	100	PASS	AC=209;AF=0.0417332;AN=5008;NS=2504;DP=19116;EAS_AF=0.0089;AMR_AF=0.0778;AFR_AF=0.0045;EUR_AF=0.0835;SAS_AF=0.0573;AA=C|||;VT=SNP
6	33604913	rs9469536	T	G	100	PASS	AC=110;AF=0.0219649;AN=5008;NS=2504;DP=19554;EAS_AF=0.0129;AMR_AF=0.0173;AFR_AF=0.0348;EUR_AF=0.0278;SAS_AF=0.0112;AA=T|||;VT=SNP
6	33605018	rs10947418	G	A	100	PASS	AC=431;AF=0.0860623;AN=5008;NS=2504;DP=16374;EAS_AF=0.0575;AMR_AF=0.1614;AFR_AF=0.0098;EUR_AF=0.1829;SAS_AF=0.0654;AA=G|||;VT=SNP
6	33605175	rs12662525	T	C	100	PASS	AC=1581;AF=0.315695;AN=5008;NS=2504;DP=19786;EAS_AF=0.505;AMR_AF=0.2277;AFR_AF=0.1581;EUR_AF=0.2316;SAS_AF=0.4826;AA=T|||;VT=SNP
6	33605286	rs6913427	C	A	100	PASS	AC=358;AF=0.0714856;AN=5008;NS=2504;DP=17540;EAS_AF=0.0228;AMR_AF=0.1196;AFR_AF=0.0598;EUR_AF=0.1044;SAS_AF=0.0695;AA=C|||;VT=SNP
6	33605377	rs146187357	C	A	100	PASS	AC=89;AF=0.0177716;AN=5008;NS=2504;DP=15310;EAS_AF=0.0129;AMR_AF=0.0173;AFR_AF=0.0189;EUR_AF=0.0278;SAS_AF=0.0112;AA=C|||;VT=SNP
6	33605677	rs139382195	C	T	100	PASS	AC=110;AF=0.0219649;AN=5008;NS=2504;DP=15613;EAS_AF=0.0129;AMR_AF=0.0173;AFR_AF=0.0348;EUR_AF=0.0278;SAS_AF=0.0112;AA=C|||;VT=SNP
6	33606429	rs75359196	C	T	100	PASS	AC=225;AF=0.0449281;AN=5008;NS=2504;DP=20446;EAS_AF=0.0784;AMR_AF=0.0187;AFR_AF=0.0303;EUR_AF=0.0567;SAS_AF=0.0368;AA=C|||;VT=SNP
6	33606523	rs4713646	C	T	100	PASS	AC=1892;AF=0.377796;AN=5008;NS=2504;DP=19528;EAS_AF=0.505;AMR_AF=0.2406;AFR_AF=0.3797;EUR_AF=0.2396;SAS_AF=0.4836;AA=c|||;VT=SNP
6	33606524	rs28360584	G	C	100	PASS	AC=363;AF=0.072484;AN=5008;NS=2504;DP=19464;EAS_AF=0.0397;AMR_AF=0.0749;AFR_AF=0.0628;EUR_AF=0.1421;SAS_AF=0.046;AA=G|||;VT=SNP
6	33606545	rs55792355	T	C	100	PASS	AC=1920;AF=0.383387;AN=5008;NS=2504;DP=18973;EAS_AF=0.506;AMR_AF=0.245;AFR_AF=0.3979;EUR_AF=0.2396;SAS_AF=0.4836;AA=T|||;VT=SNP
6	33606731	rs55642707	G	A	100	PASS	AC=1773;AF=0.354034;AN=5008;NS=2504;DP=18197;EAS_AF=0.506;AMR_AF=0.2061;AFR_AF=0.326;EUR_AF=0.2147;SAS_AF=0.4836;AA=G|||;VT=SNP
6	33607103	rs150273297	T	A	100	PASS	AC=666;AF=0.132987;AN=5008;NS=2504;DP=14090;EAS_AF=0.0357;AMR_AF=0.1888;AFR_AF=0.1914;EUR_AF=0.1561;SAS_AF=0.091;AA=T|||;VT=SNP
6	33607105	rs138886796	G	A	100	PASS	AC=638;AF=0.127396;AN=5008;NS=2504;DP=14022;EAS_AF=0.0357;AMR_AF=0.1844;AFR_AF=0.1725;EUR_AF=0.1561;SAS_AF=0.091;AA=G|||;VT=SNP
6	33607223	rs75545083	C	T	100	PASS	AC=274;AF=0.0547125;AN=5008;NS=2504;DP=18430;EAS_AF=0.0129;AMR_AF=0.062;AFR_AF=0.1157;EUR_AF=0.0537;SAS_AF=0.0112;AA=t|||;VT=SNP
6	33607224	rs12525769	G	A	100	PASS	AC=349;AF=0.0696885;AN=5008;NS=2504;DP=18397;EAS_AF=0.0258;AMR_AF=0.0764;AFR_AF=0.09;EUR_AF=0.1183;SAS_AF=0.0327;AA=g|||;VT=SNP
6	33607373	rs12663370	T	G	100	PASS	AC=1096;AF=0.21885;AN=5008;NS=2504;DP=19126;EAS_AF=0.4484;AMR_AF=0.1585;AFR_AF=0.0507;EUR_AF=0.164;SAS_AF=0.3088;AA=t|||;VT=SNP
6	33607506	rs62407631	G	A	100	PASS	AC=340;AF=0.0678914;AN=5008;NS=2504;DP=17954;EAS_AF=0.0208;AMR_AF=0.0634;AFR_AF=0.0847;EUR_AF=0.0895;SAS_AF=0.0746;AA=g|||;VT=SNP
6	33608216	rs41271247	G	T	100	PASS	AC=411;AF=0.0820687;AN=5008;NS=2504;DP=17708;EAS_AF=0.0208;AMR_AF=0.1282;AFR_AF=0.09;EUR_AF=0.1034;SAS_AF=0.0798;AA=G|||;VT=SNP;EX_TARGET
6	33609087	rs73408212	G	C	100	PASS	AC=326;AF=0.0650958;AN=5008;NS=2504;DP=16419;EAS_AF=0.2014;AMR_AF=0.0634;AFR_AF=0.0098;EUR_AF=0.0189;SAS_AF=0.0481;AA=G|||;VT=SNP
6	33609174	rs72882038	G	T	100	PASS	AC=456;AF=0.0910543;AN=5008;NS=2504;DP=16263;EAS_AF=0.0238;AMR_AF=0.1369;AFR_AF=0.1082;EUR_AF=0.1193;SAS_AF=0.0757;AA=G|||;VT=SNP
6	33609244	rs62407633	C	T	100	PASS	AC=725;AF=0.144768;AN=5008;NS=2504;DP=14646;EAS_AF=0.1121;AMR_AF=0.2421;AFR_AF=0.0068;EUR_AF=0.2237;SAS_AF=0.2147;AA=c|||;VT=SNP
6	33609592	rs74494131	C	T	100	PASS	AC=404;AF=0.0806709;AN=5008;NS=2504;DP=18630;EAS_AF=0.0089;AMR_AF=0.1037;AFR_AF=0.2065;EUR_AF=0.0278;SAS_AF=0.0225;AA=c|||;VT=SNP
6	33609646	rs73408213	C	G	100	PASS	AC=218;AF=0.0435304;AN=5008;NS=2504;DP=19148;EAS_AF=0.1171;AMR_AF=0.0216;AFR_AF=0.0098;EUR_AF=0.0219;SAS_AF=0.0511;AA=c|||;VT=SNP
6	33609851	rs9469537	C	T	100	PASS	AC=3311;AF=0.661142;AN=5008;NS=2504;DP=19049;EAS_AF=0.8313;AMR_AF=0.5303;AFR_AF=0.6982;EUR_AF=0.5378;SAS_AF=0.6554;AA=c|||;VT=SNP
6	33609965	rs4713648	C	T	100	PASS	AC=1420;AF=0.283546;AN=5008;NS=2504;DP=19017;EAS_AF=0.1538;AMR_AF=0.4467;AFR_AF=0.1551;EUR_AF=0.4145;SAS_AF=0.3405;AA=t|||;VT=SNP
6	33610431	rs11755817	C	G	100	PASS	AC=341;AF=0.0680911;AN=5008;NS=2504;DP=19646;EAS_AF=0.0228;AMR_AF=0.121;AFR_AF=0.0469;EUR_AF=0.0934;SAS_AF=0.0798;AA=c|||;VT=SNP
6	33611061	rs10947420	C	G	100	PASS	AC=1155;AF=0.230631;AN=5008;NS=2504;DP=14144;EAS_AF=0.2768;AMR_AF=0.3012;AFR_AF=0.0983;EUR_AF=0.2465;SAS_AF=0.2955;AA=C|||;VT=SNP
6	33611278	rs10947421	G	T	100	PASS	AC=1108;AF=0.221246;AN=5008;NS=2504;DP=18219;EAS_AF=0.2758;AMR_AF=0.2911;AFR_AF=0.0749;EUR_AF=0.2455;SAS_AF=0.2883;AA=G|||;VT=SNP
6	33611339	rs11966717	C	T	100	PASS	AC=471;AF=0.0940495;AN=5008;NS=2504;DP=17631;EAS_AF=0.0099;AMR_AF=0.049;AFR_AF=0.2799;EUR_AF=0.0497;SAS_AF=0.0072;AA=C|||;VT=SNP
6	33611351	rs10947422	G	A	100	PASS	AC=1107;AF=0.221046;AN=5008;NS=2504;DP=17668;EAS_AF=0.2758;AMR_AF=0.2911;AFR_AF=0.0741;EUR_AF=0.2455;SAS_AF=0.2883;AA=G|||;VT=SNP
6	33611525	rs12205667	G	T	100	PASS	AC=433;AF=0.0864617;AN=5008;NS=2504;DP=16862;EAS_AF=0.0556;AMR_AF=0.1556;AFR_AF=0.0106;EUR_AF=0.1769;SAS_AF=0.0787;AA=G|||;VT=SNP
6	33611626	rs11756541	G	A	100	PASS	AC=77;AF=0.0153754;AN=5008;NS=2504;DP=21362;EAS_AF=0;AMR_AF=0.0303;AFR_AF=0.0008;EUR_AF=0.0487;SAS_AF=0.0061;AA=G|||;VT=SNP
6	33611642	rs76871044	G	A	100	PASS	AC=314;AF=0.0626997;AN=5008;NS=2504;DP=21123;EAS_AF=0.1448;AMR_AF=0.0519;AFR_AF=0.034;EUR_AF=0.0497;SAS_AF=0.0378;AA=G|||;VT=SNP
6	33611667	rs12205634	C	G	100	PASS	AC=754;AF=0.150559;AN=5008;NS=2504;DP=20842;EAS_AF=0.121;AMR_AF=0.2536;AFR_AF=0.0068;EUR_AF=0.2237;SAS_AF=0.227;AA=C|||;VT=SNP
6	33612597	rs149465829	C	T	100	PASS	AC=120;AF=0.0239617;AN=5008;NS=2504;DP=11207;EAS_AF=0.002;AMR_AF=0.0303;AFR_AF=0.0015;EUR_AF=0.0567;SAS_AF=0.0389;AA=c|||;VT=SNP
6	33613344	rs9357162	G	A	100	PASS	AC=1026;AF=0.204872;AN=5008;NS=2504;DP=15808;EAS_AF=0.2758;AMR_AF=0.2824;AFR_AF=0.0182;EUR_AF=0.2445;SAS_AF=0.2883;AA=G|||;VT=SNP
6	33613367	rs9394158	G	T	100	PASS	AC=1779;AF=0.355232;AN=5008;NS=2504;DP=15688;EAS_AF=0.4623;AMR_AF=0.196;AFR_AF=0.3941;EUR_AF=0.2127;SAS_AF=0.4519;AA=G|||;VT=SNP
6	33613777	rs11754396	G	T	100	PASS	AC=600;AF=0.119808;AN=5008;NS=2504;DP=14040;EAS_AF=0.0317;AMR_AF=0.1844;AFR_AF=0.1225;EUR_AF=0.1859;SAS_AF=0.093;AA=G|||;VT=SNP
6	33614127	rs6935686	C	T	100	PASS	AC=1773;AF=0.354034;AN=5008;NS=2504;DP=5376;EAS_AF=0.4603;AMR_AF=0.1902;AFR_AF=0.3941;EUR_AF=0.2127;SAS_AF=0.4519;AA=C|||;VT=SNP
6	33614793	rs7753658	T	C	100	PASS	AC=1752;AF=0.34984;AN=5008;NS=2504;DP=19039;EAS_AF=0.3085;AMR_AF=0.4769;AFR_AF=0.2209;EUR_AF=0.4344;SAS_AF=0.3896;AA=C|||;VT=SNP
6	33614804	rs7771951	G	A	100	PASS	AC=368;AF=0.0734824;AN=5008;NS=2504;DP=22726;EAS_AF=0.0228;AMR_AF=0.1254;AFR_AF=0.0658;EUR_AF=0.0924;SAS_AF=0.0798;AA=G|||;VT=SNP
6	33614871	rs116647495	G	C	100	PASS	AC=27;AF=0.00539137;AN=5008;NS=2504;DP=17161;EAS_AF=0;AMR_AF=0.0101;AFR_AF=0.0008;EUR_AF=0.0179;SAS_AF=0.001;AA=G|||;VT=SNP
6	33615030	rs7757800	T	C	100	PASS	AC=553;AF=0.110423;AN=5008;NS=2504;DP=19238;EAS_AF=0.0327;AMR_AF=0.1801;AFR_AF=0.0802;EUR_AF=0.1889;SAS_AF=0.1012;AA=T|||;VT=SNP
6	33615106	rs76204971	G	A	100	PASS	AC=313;AF=0.0625;AN=5008;NS=2504;DP=20806;EAS_AF=0.1448;AMR_AF=0.0519;AFR_AF=0.034;EUR_AF=0.0487;SAS_AF=0.0378;AA=G|||;VT=SNP
6	33615251	rs7758134	T	G	100	PASS	AC=364;AF=0.0726837;AN=5008;NS=2504;DP=21039;EAS_AF=0.0228;AMR_AF=0.1254;AFR_AF=0.0628;EUR_AF=0.0924;SAS_AF=0.0798;AA=T|||;VT=SNP
6	33615551	rs78906361	T	C	100	PASS	AC=154;AF=0.0307508;AN=5008;NS=2504;DP=19146;EAS_AF=0.0099;AMR_AF=0.0331;AFR_AF=0.053;EUR_AF=0.0437;SAS_AF=0.0072;AA=T|||;VT=SNP
6	33615931	rs145325967	C	T	100	PASS	AC=191;AF=0.038139;AN=5008;NS=2504;DP=14966;EAS_AF=0.0109;AMR_AF=0.0389;AFR_AF=0.0711;EUR_AF=0.0447;SAS_AF=0.0143;AA=C|||;VT=SNP
6	33616162	rs62407634	A	G	100	PASS	AC=444;AF=0.0886581;AN=5008;NS=2504;DP=17828;EAS_AF=0.0228;AMR_AF=0.1297;AFR_AF=0.1203;EUR_AF=0.0934;SAS_AF=0.0798;AA=A|||;VT=SNP
6	33616828	rs4713650	C	T	100	PASS	AC=3201;AF=0.639177;AN=5008;NS=2504;DP=15918;EAS_AF=0.6974;AMR_AF=0.5562;AFR_AF=0.6437;EUR_AF=0.6471;SAS_AF=0.6237;AA=C|||;VT=SNP
6	33616963	rs11752199	A	G	100	PASS	AC=367;AF=0.0732827;AN=5008;NS=2504;DP=20722;EAS_AF=0.0228;AMR_AF=0.1239;AFR_AF=0.0658;EUR_AF=0.0924;SAS_AF=0.0798;AA=A|||;VT=SNP
6	33617103	rs12153870	A	G	100	PASS	AC=339;AF=0.0676917;AN=5008;NS=2504;DP=18926;EAS_AF=0.0069;AMR_AF=0.1167;AFR_AF=0.0106;EUR_AF=0.1769;SAS_AF=0.0603;AA=A|||;VT=SNP
6	33617403	rs12529825	T	C	100	PASS	AC=184;AF=0.0367412;AN=5008;NS=2504;DP=22119;EAS_AF=0.0099;AMR_AF=0.0548;AFR_AF=0.0144;EUR_AF=0.0954;SAS_AF=0.0215;AA=T|||;VT=SNP
6	33617454	rs143656189	A	G	100	PASS	AC=11;AF=0.00219649;AN=5008;NS=2504;DP=20670;EAS_AF=0.002;AMR_AF=0.0029;AFR_AF=0.0008;EUR_AF=0.006;SAS_AF=0;AA=A|||;VT=SNP
6	33617464	rs6457738	C	T	100	PASS	AC=3203;AF=0.639577;AN=5008;NS=2504;DP=20717;EAS_AF=0.6974;AMR_AF=0.5562;AFR_AF=0.6437;EUR_AF=0.6481;SAS_AF=0.6247;AA=c|||;VT=SNP
6	33617924	rs9348923	C	T	100	PASS	AC=1029;AF=0.205471;AN=5008;NS=2504;DP=17404;EAS_AF=0.2758;AMR_AF=0.2853;AFR_AF=0.0182;EUR_AF=0.2455;SAS_AF=0.2883;AA=C|||;VT=SNP
6	33618162	rs9394159	A	T	100	PASS	AC=2388;AF=0.476837;AN=5008;NS=2504;DP=19785;EAS_AF=0.5268;AMR_AF=0.402;AFR_AF=0.4168;EUR_AF=0.4841;SAS_AF=0.5521;AA=A|||;VT=SNP
6	33618185	rs9366825	G	A	100	PASS	AC=1771;AF=0.353634;AN=5008;NS=2504;DP=18769;EAS_AF=0.4603;AMR_AF=0.1931;AFR_AF=0.3918;EUR_AF=0.2117;SAS_AF=0.4519;AA=G|||;VT=SNP
6	33618635	rs7755013	G	A	100	PASS	AC=367;AF=0.0732827;AN=5008;NS=2504;DP=15050;EAS_AF=0.0228;AMR_AF=0.1239;AFR_AF=0.0658;EUR_AF=0.0924;SAS_AF=0.0798;AA=G|||;VT=SNP
6	33618791	rs12208956	C	T	100	PASS	AC=1029;AF=0.205471;AN=5008;NS=2504;DP=14713;EAS_AF=0.2758;AMR_AF=0.2853;AFR_AF=0.0182;EUR_AF=0.2455;SAS_AF=0.2883;AA=c|||;VT=SNP
6	33618820	rs71538204	G	A	100	PASS	AC=185;AF=0.0369409;AN=5008;NS=2504;DP=14813;EAS_AF=0.0099;AMR_AF=0.0548;AFR_AF=0.0144;EUR_AF=0.0954;SAS_AF=0.0225;AA=G|||;VT=SNP
6	33618866	rs10947424	A	T	100	PASS	AC=1029;AF=0.205471;AN=5008;NS=2504;DP=14047;EAS_AF=0.2758;AMR_AF=0.2853;AFR_AF=0.0182;EUR_AF=0.2455;SAS_AF=0.2883;AA=A|||;VT=SNP
6	33618910	rs113715692	C	T	100	PASS	AC=305;AF=0.0609026;AN=5008;NS=2504;DP=15206;EAS_AF=0.0139;AMR_AF=0.0605;AFR_AF=0.1195;EUR_AF=0.0706;SAS_AF=0.0204;AA=C|||;VT=SNP
6	33618976	rs7759142	C	T	100	PASS	AC=301;AF=0.0601038;AN=5008;NS=2504;DP=15873;EAS_AF=0.0109;AMR_AF=0.111;AFR_AF=0.0643;EUR_AF=0.0785;SAS_AF=0.0501;AA=C|||;VT=SNP
6	33618979	rs10947425	G	A	100	PASS	AC=1029;AF=0.205471;AN=5008;NS=2504;DP=15847;EAS_AF=0.2758;AMR_AF=0.2853;AFR_AF=0.0182;EUR_AF=0.2455;SAS_AF=0.2883;AA=G|||;VT=SNP
6	33619184	rs9366826	G	C	100	PASS	AC=1028;AF=0.205272;AN=5008;NS=2504;DP=15927;EAS_AF=0.2758;AMR_AF=0.2853;AFR_AF=0.0182;EUR_AF=0.2455;SAS_AF=0.2873;AA=C|||;VT=SNP
6	33619442	rs10807127	G	A	100	PASS	AC=4327;AF=0.864018;AN=5008;NS=2504;DP=21056;EAS_AF=0.9732;AMR_AF=0.8516;AFR_AF=0.7307;EUR_AF=0.8936;SAS_AF=0.91;AA=A|||;VT=SNP
6	33619555	rs79592126	G	A	100	PASS	AC=56;AF=0.0111821;AN=5008;NS=2504;DP=20019;EAS_AF=0.002;AMR_AF=0.013;AFR_AF=0.0015;EUR_AF=0.0139;SAS_AF=0.0297;AA=G|||;VT=SNP
6	33619920	rs9469540	C	T	100	PASS	AC=1510;AF=0.301518;AN=5008;NS=2504;DP=18531;EAS_AF=0.2371;AMR_AF=0.3718;AFR_AF=0.3003;EUR_AF=0.4404;SAS_AF=0.1769;AA=C|||;VT=SNP
6	33619955	rs76927417	C	T	100	PASS	AC=298;AF=0.0595048;AN=5008;NS=2504;DP=19238;EAS_AF=0.1438;AMR_AF=0.0533;AFR_AF=0.0227;EUR_AF=0.0487;SAS_AF=0.0378;AA=c|||;VT=SNP
6	33620008	rs1408711	C	G	100	PASS	AC=1460;AF=0.291534;AN=5008;NS=2504;DP=8118;EAS_AF=0.4613;AMR_AF=0.1801;AFR_AF=0.1815;EUR_AF=0.2048;SAS_AF=0.4335;AA=C|||;VT=SNP
6	33620306	rs36097803	C	G	100	PASS	AC=433;AF=0.0864617;AN=5008;NS=2504;DP=16174;EAS_AF=0.0556;AMR_AF=0.1556;AFR_AF=0.0106;EUR_AF=0.1769;SAS_AF=0.0787;AA=C|||;VT=SNP
6	33620397	rs1830873	C	G	100	PASS	AC=2814;AF=0.561901;AN=5008;NS=2504;DP=13652;EAS_AF=0.7361;AMR_AF=0.4798;AFR_AF=0.4259;EUR_AF=0.4543;SAS_AF=0.7352;AA=C|||;VT=SNP
6	33621000	rs114394181	T	A	100	PASS	AC=210;AF=0.0419329;AN=5008;NS=2504;DP=14702;EAS_AF=0.0129;AMR_AF=0.0389;AFR_AF=0.087;EUR_AF=0.0467;SAS_AF=0.0082;AA=T|||;VT=SNP
6	33621160	rs115145554	G	A	100	PASS	AC=310;AF=0.061901;AN=5008;NS=2504;DP=15084;EAS_AF=0.1567;AMR_AF=0.0533;AFR_AF=0.0227;EUR_AF=0.0477;SAS_AF=0.0378;AA=G|||;VT=SNP
6	33621682	rs7771330	G	A	100	PASS	AC=188;AF=0.0375399;AN=5008;NS=2504;DP=17252;EAS_AF=0.0109;AMR_AF=0.036;AFR_AF=0.0703;EUR_AF=0.0447;SAS_AF=0.0143;AA=G|||;VT=SNP
6	33621865	rs7771269	C	T	100	PASS	AC=169;AF=0.033746;AN=5008;NS=2504;DP=18440;EAS_AF=0.0099;AMR_AF=0.0331;AFR_AF=0.0651;EUR_AF=0.0427;SAS_AF=0.0072;AA=C|||;VT=SNP
6	33622168	rs13220421	G	T	100	PASS	AC=433;AF=0.0864617;AN=5008;NS=2504;DP=17234;EAS_AF=0.0556;AMR_AF=0.1556;AFR_AF=0.0106;EUR_AF=0.1769;SAS_AF=0.0787;AA=G|||;VT=SNP
6	33622436	rs62407648	C	G	100	PASS	AC=754;AF=0.150559;AN=5008;NS=2504;DP=18608;EAS_AF=0.121;AMR_AF=0.2565;AFR_AF=0.0068;EUR_AF=0.2256;SAS_AF=0.2229;AA=C|||;VT=SNP
6	33622933	rs1570760	C	T	100	PASS	AC=1021;AF=0.203874;AN=5008;NS=2504;DP=19309;EAS_AF=0.2609;AMR_AF=0.2882;AFR_AF=0.0295;EUR_AF=0.2435;SAS_AF=0.2802;AA=c|||;VT=SNP
6	33623015	rs76873519	C	T	100	PASS	AC=188;AF=0.0375399;AN=5008;NS=2504;DP=18006;EAS_AF=0.0109;AMR_AF=0.036;AFR_AF=0.0703;EUR_AF=0.0447;SAS_AF=0.0143;AA=C|||;VT=SNP
6	33623221	rs7752472	C	G	100	PASS	AC=316;AF=0.063099;AN=5008;NS=2504;DP=20517;EAS_AF=0.1577;AMR_AF=0.0605;AFR_AF=0.0227;EUR_AF=0.0477;SAS_AF=0.0378;AA=C|||;VT=SNP
6	33623509	rs78064999	T	C	100	PASS	AC=188;AF=0.0375399;AN=5008;NS=2504;DP=15673;EAS_AF=0.0109;AMR_AF=0.036;AFR_AF=0.0703;EUR_AF=0.0447;SAS_AF=0.0143;AA=C|||;VT=SNP;EX_TARGET
6	33624123	rs78807872	G	A	100	PASS	AC=188;AF=0.0375399;AN=5008;NS=2504;DP=15432;EAS_AF=0.0109;AMR_AF=0.036;AFR_AF=0.0703;EUR_AF=0.0447;SAS_AF=0.0143;AA=G|||;VT=SNP
6	33624221	rs4259245	A	G	100	PASS	AC=1270;AF=0.253594;AN=5008;NS=2504;DP=15844;EAS_AF=0.2401;AMR_AF=0.3271;AFR_AF=0.1846;EUR_AF=0.3946;SAS_AF=0.1636;AA=A|||;VT=SNP
6	33624664	rs35088242	G	A	100	PASS	AC=339;AF=0.0676917;AN=5008;NS=2504;DP=19021;EAS_AF=0.0069;AMR_AF=0.1182;AFR_AF=0.0106;EUR_AF=0.1759;SAS_AF=0.0603;AA=G|||;VT=SNP
6	33624733	rs999943	A	G	100	PASS	AC=1353;AF=0.270168;AN=5008;NS=2504;DP=18513;EAS_AF=0.2708;AMR_AF=0.3386;AFR_AF=0.202;EUR_AF=0.2893;SAS_AF=0.2935;AA=G|||;VT=SNP
6	33624760	rs76943689	T	C	100	PASS	AC=250;AF=0.0499201;AN=5008;NS=2504;DP=19194;EAS_AF=0.0109;AMR_AF=0.0418;AFR_AF=0.1135;EUR_AF=0.0457;SAS_AF=0.0143;AA=T|||;VT=SNP
6	33624862	rs116222894	A	T	100	PASS	AC=188;AF=0.0375399;AN=5008;NS=2504;DP=20861;EAS_AF=0.0109;AMR_AF=0.036;AFR_AF=0.0703;EUR_AF=0.0447;SAS_AF=0.0143;AA=A|||;VT=SNP
6	33624902	rs999942	G	C	100	PASS	AC=1019;AF=0.203474;AN=5008;NS=2504;DP=20809;EAS_AF=0.2599;AMR_AF=0.2882;AFR_AF=0.0295;EUR_AF=0.2435;SAS_AF=0.2791;AA=G|||;VT=SNP
6	33625182	rs10080540	A	G	100	PASS	AC=261;AF=0.0521166;AN=5008;NS=2504;DP=17830;EAS_AF=0.0169;AMR_AF=0.0562;AFR_AF=0.0794;EUR_AF=0.0746;SAS_AF=0.0256;AA=A|||;VT=SNP
6	33625385	rs3804550	G	A	100	PASS	AC=25;AF=0.00499201;AN=5008;NS=2504;DP=15018;EAS_AF=0.0109;AMR_AF=0.0043;AFR_AF=0;EUR_AF=0.0099;SAS_AF=0.001;AA=G|||;VT=SNP
6	33625388	rs79217250	G	C	100	PASS	AC=188;AF=0.0375399;AN=5008;NS=2504;DP=14988;EAS_AF=0.0109;AMR_AF=0.036;AFR_AF=0.0703;EUR_AF=0.0447;SAS_AF=0.0143;AA=G|||;VT=SNP
6	33625696	rs2274200	T	C	100	PASS	AC=1020;AF=0.203674;AN=5008;NS=2504;DP=21929;EAS_AF=0.2599;AMR_AF=0.2882;AFR_AF=0.0295;EUR_AF=0.2435;SAS_AF=0.2802;AA=T|||;VT=SNP;EX_TARGET
6	33626042	rs73408232	C	T	100	PASS	AC=447;AF=0.0892572;AN=5008;NS=2504;DP=23360;EAS_AF=0.0278;AMR_AF=0.0922;AFR_AF=0.1498;EUR_AF=0.1173;SAS_AF=0.0399;AA=C|||;VT=SNP
6	33626193	rs73408233	T	G	100	PASS	AC=447;AF=0.0892572;AN=5008;NS=2504;DP=22853;EAS_AF=0.0278;AMR_AF=0.0922;AFR_AF=0.1498;EUR_AF=0.1173;SAS_AF=0.0399;AA=T|||;VT=SNP
6	33626717	rs2296343	T	C	100	PASS	AC=1354;AF=0.270367;AN=5008;NS=2504;DP=18170;EAS_AF=0.4296;AMR_AF=0.2565;AFR_AF=0.0756;EUR_AF=0.2495;SAS_AF=0.4008;AA=T|||;VT=SNP
6	33626905	rs75742993	G	T	100	PASS	AC=77;AF=0.0153754;AN=5008;NS=2504;DP=19559;EAS_AF=0.004;AMR_AF=0.0432;AFR_AF=0.0023;EUR_AF=0.0328;SAS_AF=0.0072;AA=G|||;VT=SNP;EX_TARGET
6	33627077	rs2296342	G	A	100	PASS	AC=2789;AF=0.556909;AN=5008;NS=2504;DP=17981;EAS_AF=0.5516;AMR_AF=0.6326;AFR_AF=0.4637;EUR_AF=0.6282;SAS_AF=0.5613;AA=G|||;VT=SNP
6	33627367	rs41271249	A	G	100	PASS	AC=320;AF=0.0638978;AN=5008;NS=2504;DP=15343;EAS_AF=0.1577;AMR_AF=0.0519;AFR_AF=0.0295;EUR_AF=0.0487;SAS_AF=0.0378;AA=A|||;VT=SNP
6	33627573	rs2296341	C	T	100	PASS	AC=3635;AF=0.725839;AN=5008;NS=2504;DP=17364;EAS_AF=0.8046;AMR_AF=0.7608;AFR_AF=0.5189;EUR_AF=0.7853;SAS_AF=0.8384;AA=t|||;VT=SNP
6	33628307	rs72882047	T	C	100	PASS	AC=82;AF=0.0163738;AN=5008;NS=2504;DP=14696;EAS_AF=0.004;AMR_AF=0.0476;AFR_AF=0.0023;EUR_AF=0.0348;SAS_AF=0.0072;AA=t|||;VT=SNP
6	33628863	rs12204421	A	G	100	PASS	AC=998;AF=0.199281;AN=5008;NS=2504;DP=21076;EAS_AF=0.119;AMR_AF=0.232;AFR_AF=0.174;EUR_AF=0.2654;SAS_AF=0.2249;AA=a|||;VT=SNP
6	33628922	rs6908236	A	C	100	PASS	AC=2217;AF=0.442692;AN=5008;NS=2504;DP=23216;EAS_AF=0.4712;AMR_AF=0.4712;AFR_AF=0.3563;EUR_AF=0.4702;SAS_AF=0.4816;AA=a|||;VT=SNP
6	33629046	rs16868575	A	G	100	PASS	AC=845;AF=0.16873;AN=5008;NS=2504;DP=23152;EAS_AF=0.0526;AMR_AF=0.2104;AFR_AF=0.2534;EUR_AF=0.2227;SAS_AF=0.089;AA=A|||;VT=SNP
6	33629111	rs73743302	C	T	100	PASS	AC=322;AF=0.0642971;AN=5008;NS=2504;DP=20737;EAS_AF=0.0635;AMR_AF=0.0331;AFR_AF=0.0469;EUR_AF=0.0427;SAS_AF=0.1329;AA=C|||;VT=SNP
6	33629119	rs9469542	G	A	100	PASS	AC=246;AF=0.0491214;AN=5008;NS=2504;DP=20723;EAS_AF=0.0169;AMR_AF=0.0562;AFR_AF=0.0703;EUR_AF=0.0716;SAS_AF=0.0256;AA=G|||;VT=SNP
6	33629360	rs73746703	A	T	100	PASS	AC=321;AF=0.0640974;AN=5008;NS=2504;DP=22189;EAS_AF=0.0635;AMR_AF=0.0331;AFR_AF=0.0469;EUR_AF=0.0427;SAS_AF=0.1319;AA=A|||;VT=SNP
6	33629600	rs6909581	C	T	100	PASS	AC=618;AF=0.123403;AN=5008;NS=2504;DP=15771;EAS_AF=0.1706;AMR_AF=0.1124;AFR_AF=0.1172;EUR_AF=0.1531;SAS_AF=0.0603;AA=C|||;VT=SNP
6	33629939	rs59962157	C	A	100	PASS	AC=335;AF=0.066893;AN=5008;NS=2504;DP=16643;EAS_AF=0.0665;AMR_AF=0.0331;AFR_AF=0.0477;EUR_AF=0.0447;SAS_AF=0.1401;AA=C|||;VT=SNP
6	33630129	rs2147658	G	A	100	PASS	AC=996;AF=0.198882;AN=5008;NS=2504;DP=17051;EAS_AF=0.1409;AMR_AF=0.3098;AFR_AF=0.0772;EUR_AF=0.2962;SAS_AF=0.2444;AA=G|||;VT=SNP
6	33630472	rs2296340	G	A	100	PASS	AC=274;AF=0.0547125;AN=5008;NS=2504;DP=18741;EAS_AF=0.0198;AMR_AF=0.1066;AFR_AF=0.0204;EUR_AF=0.0845;SAS_AF=0.0695;AA=G|||;VT=SNP;EX_TARGET
6	33630624	rs2296339	C	T	100	PASS	AC=2121;AF=0.423522;AN=5008;NS=2504;DP=18776;EAS_AF=0.1935;AMR_AF=0.5288;AFR_AF=0.5227;EUR_AF=0.5249;SAS_AF=0.3476;AA=C|||;VT=SNP
6	33630816	rs2296338	G	A	100	PASS	AC=2742;AF=0.547524;AN=5008;NS=2504;DP=21353;EAS_AF=0.4087;AMR_AF=0.598;AFR_AF=0.5983;EUR_AF=0.5885;SAS_AF=0.544;AA=g|||;VT=SNP
6	33630846	rs9366827	A	G	100	PASS	AC=4135;AF=0.825679;AN=5008;NS=2504;DP=22458;EAS_AF=0.8254;AMR_AF=0.8617;AFR_AF=0.7186;EUR_AF=0.835;SAS_AF=0.9356;AA=g|||;VT=SNP
6	33631017	rs1536041	A	G	100	PASS	AC=4136;AF=0.825879;AN=5008;NS=2504;DP=23255;EAS_AF=0.8254;AMR_AF=0.8617;AFR_AF=0.7194;EUR_AF=0.835;SAS_AF=0.9356;AA=G|||;VT=SNP
6	33631640	rs2229631	C	T	100	PASS	AC=278;AF=0.0555112;AN=5008;NS=2504;DP=18171;EAS_AF=0.1478;AMR_AF=0.0331;AFR_AF=0.0234;EUR_AF=0.0179;SAS_AF=0.0583;AA=C|||;VT=SNP;EX_TARGET
6	33631696	rs2296337	G	A	100	PASS	AC=1386;AF=0.276757;AN=5008;NS=2504;DP=17407;EAS_AF=0.4157;AMR_AF=0.2637;AFR_AF=0.1203;EUR_AF=0.2465;SAS_AF=0.3855;AA=G|||;VT=SNP;EX_TARGET
6	33631732	rs2894348	G	C	100	PASS	AC=330;AF=0.0658946;AN=5008;NS=2504;DP=17138;EAS_AF=0.0665;AMR_AF=0.0331;AFR_AF=0.0477;EUR_AF=0.0437;SAS_AF=0.136;AA=G|||;VT=SNP
6	33632014	rs1536036	A	G	100	PASS	AC=2396;AF=0.478435;AN=5008;NS=2504;DP=20420;EAS_AF=0.3413;AMR_AF=0.562;AFR_AF=0.5446;EUR_AF=0.5427;SAS_AF=0.4049;AA=A|||;VT=SNP
6	33632451	rs12198325	C	T	100	PASS	AC=1661;AF=0.331669;AN=5008;NS=2504;DP=17276;EAS_AF=0.1925;AMR_AF=0.5101;AFR_AF=0.205;EUR_AF=0.5179;SAS_AF=0.3282;AA=C|||;VT=SNP
6	33632618	rs55994614	C	T	100	PASS	AC=248;AF=0.0495208;AN=5008;NS=2504;DP=18392;EAS_AF=0.0169;AMR_AF=0.0562;AFR_AF=0.0711;EUR_AF=0.0726;SAS_AF=0.0256;AA=C|||;VT=SNP;EX_TARGET
6	33632750	rs2274199	C	T	100	PASS	AC=307;AF=0.0613019;AN=5008;NS=2504;DP=14660;EAS_AF=0.0615;AMR_AF=0.0331;AFR_AF=0.0477;EUR_AF=0.0427;SAS_AF=0.1186;AA=C|||;VT=SNP;EX_TARGET
6	33633527	rs6901411	A	G	100	PASS	AC=1405;AF=0.280551;AN=5008;NS=2504;DP=14822;EAS_AF=0.4196;AMR_AF=0.2651;AFR_AF=0.1165;EUR_AF=0.2485;SAS_AF=0.4029;AA=A|||;VT=SNP
6	33633940	rs1570759	G	A	100	PASS	AC=1729;AF=0.345248;AN=5008;NS=2504;DP=15531;EAS_AF=0.4821;AMR_AF=0.2997;AFR_AF=0.1687;EUR_AF=0.2932;SAS_AF=0.5286;AA=G|||;VT=SNP
6	33634163	rs78617790	G	A	100	PASS	AC=276;AF=0.0551118;AN=5008;NS=2504;DP=18491;EAS_AF=0.1488;AMR_AF=0.0331;AFR_AF=0.0227;EUR_AF=0.0179;SAS_AF=0.0562;AA=G|||;VT=SNP
6	33634636	rs9357163	C	T	100	PASS	AC=4177;AF=0.834065;AN=5008;NS=2504;DP=16761;EAS_AF=0.8244;AMR_AF=0.866;AFR_AF=0.7496;EUR_AF=0.835;SAS_AF=0.9346;AA=T|||;VT=SNP
6	33635309	rs34517899	C	G	100	PASS	AC=340;AF=0.0678914;AN=5008;NS=2504;DP=20139;EAS_AF=0.006;AMR_AF=0.1196;AFR_AF=0.0106;EUR_AF=0.1759;SAS_AF=0.0613;AA=C|||;VT=SNP
6	33635407	rs12662536	T	A	100	PASS	AC=1322;AF=0.263978;AN=5008;NS=2504;DP=20557;EAS_AF=0.4177;AMR_AF=0.2565;AFR_AF=0.0719;EUR_AF=0.2475;SAS_AF=0.3875;AA=T|||;VT=SNP
6	33635565	rs78399616	C	A	100	PASS	AC=15;AF=0.00299521;AN=5008;NS=2504;DP=18334;EAS_AF=0;AMR_AF=0;AFR_AF=0;EUR_AF=0.0119;SAS_AF=0.0031;AA=C|||;VT=SNP;EX_TARGET
6	33635854	rs4713651	T	C	100	PASS	AC=4154;AF=0.829473;AN=5008;NS=2504;DP=17133;EAS_AF=0.8214;AMR_AF=0.8487;AFR_AF=0.7496;EUR_AF=0.827;SAS_AF=0.9346;AA=C|||;VT=SNP
6	33636046	rs12195707	C	T	100	PASS	AC=339;AF=0.0676917;AN=5008;NS=2504;DP=20319;EAS_AF=0.006;AMR_AF=0.1196;AFR_AF=0.0106;EUR_AF=0.1759;SAS_AF=0.0603;AA=C|||;VT=SNP
6	33636232	rs9380372	T	C	100	PASS	AC=4154;AF=0.829473;AN=5008;NS=2504;DP=16482;EAS_AF=0.8224;AMR_AF=0.8487;AFR_AF=0.7496;EUR_AF=0.826;SAS_AF=0.9346;AA=C|||;VT=SNP;EX_TARGET
6	33636660	rs2296336	C	G	100	PASS	AC=1686;AF=0.336661;AN=5008;NS=2504;DP=18435;EAS_AF=0.4792;AMR_AF=0.281;AFR_AF=0.1619;EUR_AF=0.2823;SAS_AF=0.5215;AA=C|||;VT=SNP
6	33636907	rs2077163	C	T	100	PASS	AC=2458;AF=0.490815;AN=5008;NS=2504;DP=17767;EAS_AF=0.5238;AMR_AF=0.4827;AFR_AF=0.3707;EUR_AF=0.504;SAS_AF=0.6115;AA=C|||;VT=SNP;EX_TARGET
6	33637897	rs10947426	A	C	100	PASS	AC=339;AF=0.0676917;AN=5008;NS=2504;DP=19633;EAS_AF=0.006;AMR_AF=0.1196;AFR_AF=0.0106;EUR_AF=0.1759;SAS_AF=0.0603;AA=A|||;VT=SNP
6	33638180	rs2229634	C	T	100	PASS	AC=1680;AF=0.335463;AN=5008;NS=2504;DP=17637;EAS_AF=0.4722;AMR_AF=0.281;AFR_AF=0.1619;EUR_AF=0.2833;SAS_AF=0.5215;AA=C|||;VT=SNP;EX_TARGET
6	33638300	rs17526232	G	A	100	PASS	AC=201;AF=0.0401358;AN=5008;NS=2504;DP=14496;EAS_AF=0.0585;AMR_AF=0.0058;AFR_AF=0;EUR_AF=0.0209;SAS_AF=0.1196;AA=G|||;VT=SNP;EX_TARGET
6	33638657	rs2274198	G	A	100	PASS	AC=1837;AF=0.366813;AN=5008;NS=2504;DP=12733;EAS_AF=0.4583;AMR_AF=0.3501;AFR_AF=0.3169;EUR_AF=0.2972;SAS_AF=0.4233;AA=A|||;VT=SNP
6	33639505	rs9469549	G	T	100	PASS	AC=343;AF=0.0684904;AN=5008;NS=2504;DP=18920;EAS_AF=0.0595;AMR_AF=0.0231;AFR_AF=0.0847;EUR_AF=0.0338;SAS_AF=0.1237;AA=G|||;VT=SNP
6	33639760	rs3736893	G	C	100	PASS	AC=3820;AF=0.76278;AN=5008;NS=2504;DP=18965;EAS_AF=0.8185;AMR_AF=0.7277;AFR_AF=0.7421;EUR_AF=0.6511;SAS_AF=0.8732;AA=C|||;VT=SNP;EX_TARGET
6	33640243	rs112779317	C	A	100	PASS	AC=170;AF=0.0339457;AN=5008;NS=2504;DP=15735;EAS_AF=0.0109;AMR_AF=0.036;AFR_AF=0.0635;EUR_AF=0.0427;SAS_AF=0.0072;AA=C|||;VT=SNP
6	33640647	rs73408252	C	T	100	PASS	AC=322;AF=0.0642971;AN=5008;NS=2504;DP=17312;EAS_AF=0.1587;AMR_AF=0.0504;AFR_AF=0.0287;EUR_AF=0.0507;SAS_AF=0.0389;AA=C|||;VT=SNP
6	33640874	rs12212284	T	A	100	PASS	AC=748;AF=0.149361;AN=5008;NS=2504;DP=17142;EAS_AF=0.131;AMR_AF=0.2536;AFR_AF=0.0061;EUR_AF=0.2197;SAS_AF=0.2157;AA=T|||;VT=SNP
6	33641379	rs1803831	T	C	100	PASS	AC=2379;AF=0.47504;AN=5008;NS=2504;DP=21094;EAS_AF=0.5268;AMR_AF=0.4813;AFR_AF=0.3086;EUR_AF=0.505;SAS_AF=0.6115;AA=T|||;VT=SNP;EX_TARGET
6	33641721	rs9368771	C	T	100	PASS	AC=1320;AF=0.263578;AN=5008;NS=2504;DP=20279;EAS_AF=0.4097;AMR_AF=0.2565;AFR_AF=0.0787;EUR_AF=0.2495;SAS_AF=0.3824;AA=C|||;VT=SNP
6	33641897	rs35595255	G	A	100	PASS	AC=209;AF=0.0417332;AN=5008;NS=2504;DP=18066;EAS_AF=0.0129;AMR_AF=0.0692;AFR_AF=0.0159;EUR_AF=0.1074;SAS_AF=0.0194;AA=G|||;VT=SNP
6	33641956	rs7769838	T	C	100	PASS	AC=4157;AF=0.830072;AN=5008;NS=2504;DP=18194;EAS_AF=0.9772;AMR_AF=0.7853;AFR_AF=0.7776;EUR_AF=0.7028;SAS_AF=0.9121;AA=C|||;VT=SNP;EX_TARGET
6	33642588	rs751331	G	A	100	PASS	AC=91;AF=0.0181709;AN=5008;NS=2504;DP=20593;EAS_AF=0.0188;AMR_AF=0.0159;AFR_AF=0;EUR_AF=0.0288;SAS_AF=0.0327;AA=G|||;VT=SNP
6	33642593	rs942639	G	A	100	PASS	AC=3839;AF=0.766573;AN=5008;NS=2504;DP=20693;EAS_AF=0.8244;AMR_AF=0.8343;AFR_AF=0.534;EUR_AF=0.8211;SAS_AF=0.9172;AA=A|||;VT=SNP
6	33642617	rs942638	A	T	100	PASS	AC=3843;AF=0.767372;AN=5008;NS=2504;DP=21119;EAS_AF=0.8244;AMR_AF=0.8357;AFR_AF=0.5348;EUR_AF=0.8211;SAS_AF=0.9192;AA=T|||;VT=SNP
6	33642682	rs6913517	C	T	100	PASS	AC=243;AF=0.0485224;AN=5008;NS=2504;DP=20452;EAS_AF=0.0139;AMR_AF=0.0562;AFR_AF=0.0696;EUR_AF=0.0726;SAS_AF=0.0256;AA=C|||;VT=SNP
6	33642875	rs1886527	C	T	100	PASS	AC=54;AF=0.0107827;AN=5008;NS=2504;DP=19911;EAS_AF=0.006;AMR_AF=0.0115;AFR_AF=0;EUR_AF=0.0219;SAS_AF=0.0184;AA=C|||;VT=SNP
6	33643032	rs9469551	C	G	100	PASS	AC=253;AF=0.0505192;AN=5008;NS=2504;DP=18153;EAS_AF=0.0179;AMR_AF=0.0576;AFR_AF=0.0696;EUR_AF=0.0746;SAS_AF=0.0286;AA=C|||;VT=SNP
6	33643558	rs2229637	G	A	100	PASS	AC=890;AF=0.177716;AN=5008;NS=2504;DP=21343;EAS_AF=0.0704;AMR_AF=0.245;AFR_AF=0.1906;EUR_AF=0.2843;SAS_AF=0.1135;AA=G|||;VT=SNP;EX_TARGET
6	33643746	rs77745713	T	C	100	PASS	AC=25;AF=0.00499201;AN=5008;NS=2504;DP=21314;EAS_AF=0.0109;AMR_AF=0.0043;AFR_AF=0;EUR_AF=0.0099;SAS_AF=0.001;AA=T|||;VT=SNP
6	33644033	rs729424	T	C	100	PASS	AC=1578;AF=0.315096;AN=5008;NS=2504;DP=22725;EAS_AF=0.255;AMR_AF=0.2233;AFR_AF=0.4826;EUR_AF=0.2803;SAS_AF=0.2515;AA=C|||;VT=SNP
6	33644189	rs57088429	G	A	100	PASS	AC=1032;AF=0.20607;AN=5008;NS=2504;DP=20740;EAS_AF=0.2728;AMR_AF=0.2911;AFR_AF=0.0371;EUR_AF=0.2376;SAS_AF=0.273;AA=G|||;VT=SNP
6	33644253	rs10947427	G	A	100	PASS	AC=653;AF=0.130391;AN=5008;NS=2504;DP=22683;EAS_AF=0.0526;AMR_AF=0.1988;AFR_AF=0.121;EUR_AF=0.2187;SAS_AF=0.0838;AA=G|||;VT=SNP
6	33645115	rs2274197	G	T	100	PASS	AC=1033;AF=0.20627;AN=5008;NS=2504;DP=19571;EAS_AF=0.2738;AMR_AF=0.2911;AFR_AF=0.0371;EUR_AF=0.2376;SAS_AF=0.273;AA=G|||;VT=SNP
6	33645457	rs9469552	C	G	100	PASS	AC=577;AF=0.115216;AN=5008;NS=2504;DP=19249;EAS_AF=0.1667;AMR_AF=0.0965;AFR_AF=0.1278;EUR_AF=0.0924;SAS_AF=0.0818;AA=C|||;VT=SNP;EX_TARGET
6	33646115	rs113451798	C	T	100	PASS	AC=40;AF=0.00798722;AN=5008;NS=2504;DP=14463;EAS_AF=0.004;AMR_AF=0.0101;AFR_AF=0.0008;EUR_AF=0.0229;SAS_AF=0.0051;AA=C|||;VT=SNP;EX_TARGET
6	33646148	rs2274196	G	A	100	PASS	AC=171;AF=0.0341454;AN=5008;NS=2504;DP=14642;EAS_AF=0.123;AMR_AF=0.0303;AFR_AF=0.0023;EUR_AF=0.0179;SAS_AF=0.0051;AA=G|||;VT=SNP;EX_TARGET
6	33646328	rs2274195	T	C	100	PASS	AC=3852;AF=0.769169;AN=5008;NS=2504;DP=8922;EAS_AF=0.9464;AMR_AF=0.7752;AFR_AF=0.5295;EUR_AF=0.7664;SAS_AF=0.909;AA=C|||;VT=SNP;EX_TARGET
6	33646375	rs116454384	C	T	100	PASS	AC=322;AF=0.0642971;AN=5008;NS=2504;DP=6919;EAS_AF=0.006;AMR_AF=0.1066;AFR_AF=0.0113;EUR_AF=0.168;SAS_AF=0.0593;AA=C|||;VT=SNP;EX_TARGET
6	33646861	rs34942621	C	T	100	PASS	AC=396;AF=0.0790735;AN=5008;NS=2504;DP=20720;EAS_AF=0.0595;AMR_AF=0.1282;AFR_AF=0.0242;EUR_AF=0.1382;SAS_AF=0.0777;AA=T|||;VT=SNP
6	33646951	rs80136615	C	T	100	PASS	AC=17;AF=0.00339457;AN=5008;NS=2504;DP=19127;EAS_AF=0;AMR_AF=0.0029;AFR_AF=0;EUR_AF=0.0129;SAS_AF=0.002;AA=C|||;VT=SNP
6	33646983	rs145924676	C	T	100	PASS	AC=18;AF=0.00359425;AN=5008;NS=2504;DP=17658;EAS_AF=0;AMR_AF=0.0014;AFR_AF=0;EUR_AF=0.0169;SAS_AF=0;AA=C|||;VT=SNP
6	33647002	rs139818298	G	A	100	PASS	AC=18;AF=0.00359425;AN=5008;NS=2504;DP=16777;EAS_AF=0;AMR_AF=0.0115;AFR_AF=0;EUR_AF=0.0089;SAS_AF=0.001;AA=G|||;VT=SNP
6	33647058	rs10947428	T	C	100	PASS	AC=1033;AF=0.20627;AN=5008;NS=2504;DP=16409;EAS_AF=0.0387;AMR_AF=0.147;AFR_AF=0.4879;EUR_AF=0.1998;SAS_AF=0.047;AA=T|||;VT=SNP
6	33647095	rs57642896	A	G	100	PASS	AC=298;AF=0.0595048;AN=5008;NS=2504;DP=17776;EAS_AF=0.0784;AMR_AF=0.0706;AFR_AF=0.0688;EUR_AF=0.0527;SAS_AF=0.0266;AA=A|||;VT=SNP
6	33647594	rs4713653	C	A	100	PASS	AC=3450;AF=0.688898;AN=5008;NS=2504;DP=17374;EAS_AF=0.877;AMR_AF=0.7305;AFR_AF=0.4387;EUR_AF=0.6968;SAS_AF=0.7955;AA=A|||;VT=SNP;EX_TARGET
6	33647936	rs111990331	C	T	100	PASS	AC=571;AF=0.114018;AN=5008;NS=2504;DP=16982;EAS_AF=0.003;AMR_AF=0.0447;AFR_AF=0.3631;EUR_AF=0.0447;SAS_AF=0.0123;AA=C|||;VT=SNP;EX_TARGET
6	33648097	rs9469554	A	G	100	PASS	AC=505;AF=0.100839;AN=5008;NS=2504;DP=15512;EAS_AF=0.0526;AMR_AF=0.1686;AFR_AF=0.0635;EUR_AF=0.1789;SAS_AF=0.0726;AA=A|||;VT=SNP;EX_TARGET
6	33648144	rs11967839	C	T	100	PASS	AC=572;AF=0.114217;AN=5008;NS=2504;DP=16528;EAS_AF=0.0585;AMR_AF=0.0375;AFR_AF=0.2958;EUR_AF=0.0447;SAS_AF=0.0521;AA=C|||;VT=SNP;EX_TARGET
6	33648228	rs2229638	C	T	100	PASS	AC=4576;AF=0.913738;AN=5008;NS=2504;DP=13789;EAS_AF=0.9881;AMR_AF=0.9366;AFR_AF=0.8328;EUR_AF=0.9185;SAS_AF=0.9254;AA=T|||;VT=SNP;EX_TARGET
6	33648533	rs141107214	C	T	100	PASS	AC=16;AF=0.00319489;AN=5008;NS=2504;DP=16687;EAS_AF=0;AMR_AF=0;AFR_AF=0;EUR_AF=0.0159;SAS_AF=0;AA=C|||;VT=SNP
6	33648661	rs9469556	G	A	100	PASS	AC=1436;AF=0.286741;AN=5008;NS=2504;DP=12119;EAS_AF=0.621;AMR_AF=0.2118;AFR_AF=0.0257;EUR_AF=0.2336;SAS_AF=0.4029;AA=G|||;VT=SNP
6	33648771	rs12664190	C	T	100	PASS	AC=1294;AF=0.258387;AN=5008;NS=2504;DP=15022;EAS_AF=0.0694;AMR_AF=0.2349;AFR_AF=0.5272;EUR_AF=0.2296;SAS_AF=0.136;AA=t|||;VT=SNP
6	33648817	rs188673988	C	T	100	PASS	AC=13;AF=0.00259585;AN=5008;NS=2504;DP=17259;EAS_AF=0;AMR_AF=0;AFR_AF=0;EUR_AF=0.0129;SAS_AF=0;AA=c|||;VT=SNP
6	33648855	rs138516980	C	G	100	PASS	AC=83;AF=0.0165735;AN=5008;NS=2504;DP=17935;EAS_AF=0.001;AMR_AF=0.0274;AFR_AF=0.0015;EUR_AF=0.0328;SAS_AF=0.0286;AA=c|||;VT=SNP
6	33648997	rs4713656	G	A	100	PASS	AC=3891;AF=0.776957;AN=5008;NS=2504;DP=20668;EAS_AF=0.9375;AMR_AF=0.8112;AFR_AF=0.6271;EUR_AF=0.7008;SAS_AF=0.8681;AA=a|||;VT=SNP
6	33649013	rs9368772	T	C	100	PASS	AC=1531;AF=0.305711;AN=5008;NS=2504;DP=19426;EAS_AF=0.6766;AMR_AF=0.2147;AFR_AF=0.0446;EUR_AF=0.2346;SAS_AF=0.4141;AA=t|||;VT=SNP
6	33649268	rs79483930	G	C	100	PASS	AC=548;AF=0.109425;AN=5008;NS=2504;DP=16694;EAS_AF=0.0159;AMR_AF=0.0504;AFR_AF=0.3026;EUR_AF=0.0437;SAS_AF=0.0542;AA=g|||;VT=SNP
6	33649459	rs148052806	G	T	100	PASS	AC=39;AF=0.00778754;AN=5008;NS=2504;DP=15161;EAS_AF=0.001;AMR_AF=0.0144;AFR_AF=0.0015;EUR_AF=0.0229;SAS_AF=0.0031;AA=g|||;VT=SNP
6	33649461	rs73743304	G	A	100	PASS	AC=182;AF=0.0363419;AN=5008;NS=2504;DP=15188;EAS_AF=0.0298;AMR_AF=0.0231;AFR_AF=0.0469;EUR_AF=0.0606;SAS_AF=0.0133;AA=g|||;VT=SNP
6	33649462	rs72882055	G	A	100	PASS	AC=51;AF=0.0101837;AN=5008;NS=2504;DP=15190;EAS_AF=0.005;AMR_AF=0.0086;AFR_AF=0;EUR_AF=0.0219;SAS_AF=0.0184;AA=g|||;VT=SNP
6	33649648	rs67854583	T	A	100	PASS	AC=979;AF=0.195487;AN=5008;NS=2504;DP=16522;EAS_AF=0.0685;AMR_AF=0.2075;AFR_AF=0.3154;EUR_AF=0.2237;SAS_AF=0.1268;AA=t|||;VT=SNP
6	33649681	rs114818703	G	T	100	PASS	AC=532;AF=0.10623;AN=5008;NS=2504;DP=13971;EAS_AF=0.0139;AMR_AF=0.0389;AFR_AF=0.3003;EUR_AF=0.0437;SAS_AF=0.0511;AA=g|||;VT=SNP
6	33649697	rs9461896	C	T	100	PASS	AC=1206;AF=0.240815;AN=5008;NS=2504;DP=14046;EAS_AF=0.0694;AMR_AF=0.232;AFR_AF=0.4629;EUR_AF=0.2286;SAS_AF=0.136;AA=t|||;VT=SNP
6	33650430	rs2296331	G	C	100	PASS	AC=979;AF=0.195487;AN=5008;NS=2504;DP=15461;EAS_AF=0.0685;AMR_AF=0.2061;AFR_AF=0.3154;EUR_AF=0.2237;SAS_AF=0.1278;AA=G|||;VT=SNP;EX_TARGET
6	33650433	rs78238190	G	A	100	PASS	AC=32;AF=0.00638978;AN=5008;NS=2504;DP=15758;EAS_AF=0;AMR_AF=0.0144;AFR_AF=0.0008;EUR_AF=0.0199;SAS_AF=0.001;AA=G|||;VT=SNP;EX_TARGET
6	33650621	rs2296330	G	A	100	PASS	AC=1526;AF=0.304712;AN=5008;NS=2504;DP=17317;EAS_AF=0.6746;AMR_AF=0.2147;AFR_AF=0.0446;EUR_AF=0.2346;SAS_AF=0.411;AA=G|||;VT=SNP
6	33650743	rs2296329	A	G	100	PASS	AC=1059;AF=0.211462;AN=5008;NS=2504;DP=16561;EAS_AF=0.1935;AMR_AF=0.3588;AFR_AF=0.0522;EUR_AF=0.2346;SAS_AF=0.317;AA=A|||;VT=SNP
6	33650812	rs11759011	G	A	100	PASS	AC=699;AF=0.139577;AN=5008;NS=2504;DP=15316;EAS_AF=0.1002;AMR_AF=0.3098;AFR_AF=0.0053;EUR_AF=0.1958;SAS_AF=0.183;AA=G|||;VT=SNP
6	33651129	rs942636	C	T	100	PASS	AC=945;AF=0.188698;AN=5008;NS=2504;DP=17048;EAS_AF=0.1012;AMR_AF=0.3357;AFR_AF=0.1664;EUR_AF=0.2008;SAS_AF=0.1922;AA=C|||;VT=SNP;EX_TARGET
6	33651277	rs2296328	C	T	100	PASS	AC=973;AF=0.194289;AN=5008;NS=2504;DP=16970;EAS_AF=0.0685;AMR_AF=0.196;AFR_AF=0.3147;EUR_AF=0.2256;SAS_AF=0.1278;AA=C|||;VT=SNP
6	33651322	rs6915136	T	C	100	PASS	AC=475;AF=0.0948482;AN=5008;NS=2504;DP=17149;EAS_AF=0.0208;AMR_AF=0.1009;AFR_AF=0.1354;EUR_AF=0.159;SAS_AF=0.046;AA=T|||;VT=SNP
6	33651788	rs140545989	C	T	100	PASS	AC=40;AF=0.00798722;AN=5008;NS=2504;DP=17140;EAS_AF=0.001;AMR_AF=0.0144;AFR_AF=0.0015;EUR_AF=0.0239;SAS_AF=0.0031;AA=C|||;VT=SNP;EX_TARGET
6	33651975	rs35095444	C	G	100	PASS	AC=352;AF=0.0702875;AN=5008;NS=2504;DP=15993;EAS_AF=0.0159;AMR_AF=0.1196;AFR_AF=0.0129;EUR_AF=0.1809;SAS_AF=0.0552;AA=C|||;VT=SNP;EX_TARGET
6	33652542	rs77322067	C	T	100	PASS	AC=45;AF=0.00898562;AN=5008;NS=2504;DP=17664;EAS_AF=0;AMR_AF=0.0101;AFR_AF=0.0091;EUR_AF=0.0258;SAS_AF=0;AA=C|||;VT=SNP;EX_TARGET
6	33652880	rs753890	G	A	100	PASS	AC=2650;AF=0.529153;AN=5008;NS=2504;DP=18686;EAS_AF=0.881;AMR_AF=0.5793;AFR_AF=0.0961;EUR_AF=0.4692;SAS_AF=0.7781;AA=A|||;VT=SNP
6	33653111	rs942637	T	C	100	PASS	AC=4575;AF=0.913538;AN=5008;NS=2504;DP=18344;EAS_AF=0.9881;AMR_AF=0.9395;AFR_AF=0.829;EUR_AF=0.9195;SAS_AF=0.9264;AA=C|||;VT=SNP;EX_TARGET
6	33653448	rs749338	C	T	100	PASS	AC=2556;AF=0.510383;AN=5008;NS=2504;DP=19194;EAS_AF=0.8621;AMR_AF=0.5692;AFR_AF=0.0998;EUR_AF=0.4632;SAS_AF=0.7096;AA=c|||;VT=SNP;EX_TARGET
6	33653486	rs12528378	G	A	100	PASS	AC=167;AF=0.0333466;AN=5008;NS=2504;DP=20882;EAS_AF=0.005;AMR_AF=0.062;AFR_AF=0.0023;EUR_AF=0.0984;SAS_AF=0.0174;AA=g|||;VT=SNP;EX_TARGET
6	33653638	rs6915878	C	T	100	PASS	AC=436;AF=0.0870607;AN=5008;NS=2504;DP=19849;EAS_AF=0.002;AMR_AF=0.0331;AFR_AF=0.2769;EUR_AF=0.0398;SAS_AF=0.0051;AA=C|||;VT=SNP
6	33654386	rs79217630	G	A	100	PASS	AC=635;AF=0.126797;AN=5008;NS=2504;DP=24092;EAS_AF=0.0159;AMR_AF=0.0461;AFR_AF=0.3714;EUR_AF=0.0417;SAS_AF=0.0552;AA=G|||;VT=SNP
6	33654897	rs942642	T	C	100	PASS	AC=3702;AF=0.739217;AN=5008;NS=2504;DP=15011;EAS_AF=0.9534;AMR_AF=0.7839;AFR_AF=0.4955;EUR_AF=0.6968;SAS_AF=0.8599;AA=C|||;VT=SNP
6	33655728	rs2281917	G	C	100	PASS	AC=630;AF=0.125799;AN=5008;NS=2504;DP=15082;EAS_AF=0.0506;AMR_AF=0.183;AFR_AF=0.1346;EUR_AF=0.1918;SAS_AF=0.0828;AA=G|||;VT=SNP
6	33656250	rs2296736	T	C	100	PASS	AC=2784;AF=0.555911;AN=5008;NS=2504;DP=7679;EAS_AF=0.8998;AMR_AF=0.598;AFR_AF=0.1339;EUR_AF=0.4831;SAS_AF=0.817;AA=C|||;VT=SNP
6	33656416	rs2296737	G	A	100	PASS	AC=532;AF=0.10623;AN=5008;NS=2504;DP=13592;EAS_AF=0.0506;AMR_AF=0.1787;AFR_AF=0.0628;EUR_AF=0.1909;SAS_AF=0.0838;AA=G|||;VT=SNP;EX_TARGET
6	33656654	rs11759396	C	G	100	PASS	AC=2782;AF=0.555511;AN=5008;NS=2504;DP=16665;EAS_AF=0.8998;AMR_AF=0.598;AFR_AF=0.1339;EUR_AF=0.4831;SAS_AF=0.8149;AA=G|||;VT=SNP
6	33656850	rs2296738	C	T	100	PASS	AC=2693;AF=0.53774;AN=5008;NS=2504;DP=20998;EAS_AF=0.8859;AMR_AF=0.5922;AFR_AF=0.1188;EUR_AF=0.4821;SAS_AF=0.7638;AA=c|||;VT=SNP
6	33656969	rs2296739	G	A	100	PASS	AC=2557;AF=0.510583;AN=5008;NS=2504;DP=18436;EAS_AF=0.8462;AMR_AF=0.5735;AFR_AF=0.0983;EUR_AF=0.4692;SAS_AF=0.7198;AA=G|||;VT=SNP
6	33657246	rs3818521	C	T	100	PASS	AC=2557;AF=0.510583;AN=5008;NS=2504;DP=19742;EAS_AF=0.8462;AMR_AF=0.5735;AFR_AF=0.0983;EUR_AF=0.4692;SAS_AF=0.7198;AA=C|||;VT=SNP
6	33657493	rs13219530	G	A	100	PASS	AC=210;AF=0.0419329;AN=5008;NS=2504;DP=23329;EAS_AF=0.001;AMR_AF=0.0418;AFR_AF=0.1241;EUR_AF=0.007;SAS_AF=0.0092;AA=G|||;VT=SNP
6	33657494	rs13204975	T	C	100	PASS	AC=438;AF=0.0874601;AN=5008;NS=2504;DP=23283;EAS_AF=0.0496;AMR_AF=0.1599;AFR_AF=0.0129;EUR_AF=0.1859;SAS_AF=0.0746;AA=T|||;VT=SNP
6	33658000	rs72878685	G	A	100	PASS	AC=25;AF=0.00499201;AN=5008;NS=2504;DP=14217;EAS_AF=0;AMR_AF=0.0173;AFR_AF=0.0008;EUR_AF=0.0089;SAS_AF=0.0031;AA=G|||;VT=SNP;EX_TARGET
6	33658066	rs764752	G	C	100	PASS	AC=2793;AF=0.557708;AN=5008;NS=2504;DP=14549;EAS_AF=0.8998;AMR_AF=0.598;AFR_AF=0.1422;EUR_AF=0.4831;SAS_AF=0.8149;AA=C|||;VT=SNP
6	33658109	rs764753	A	T	100	PASS	AC=3434;AF=0.685703;AN=5008;NS=2504;DP=15412;EAS_AF=0.9504;AMR_AF=0.7939;AFR_AF=0.2776;EUR_AF=0.675;SAS_AF=0.8988;AA=T|||;VT=SNP
6	33658310	rs764754	C	T	100	PASS	AC=2793;AF=0.557708;AN=5008;NS=2504;DP=17362;EAS_AF=0.8998;AMR_AF=0.598;AFR_AF=0.1422;EUR_AF=0.4831;SAS_AF=0.8149;AA=C|||;VT=SNP
6	33658534	rs10947430	G	A	100	PASS	AC=2557;AF=0.510583;AN=5008;NS=2504;DP=16879;EAS_AF=0.8462;AMR_AF=0.5735;AFR_AF=0.0983;EUR_AF=0.4692;SAS_AF=0.7198;AA=G|||;VT=SNP
6	33658552	rs34778247	C	A	100	PASS	AC=360;AF=0.071885;AN=5008;NS=2504;DP=16557;EAS_AF=0.0169;AMR_AF=0.1225;AFR_AF=0.0129;EUR_AF=0.1859;SAS_AF=0.0552;AA=C|||;VT=SNP
6	33658780	rs35506178	C	T	100	PASS	AC=89;AF=0.0177716;AN=5008;NS=2504;DP=21516;EAS_AF=0.0119;AMR_AF=0.013;AFR_AF=0.003;EUR_AF=0.0517;SAS_AF=0.0123;AA=C|||;VT=SNP;EX_TARGET
6	33659046	rs4711336	G	A	100	PASS	AC=2758;AF=0.550719;AN=5008;NS=2504;DP=18589;EAS_AF=0.8978;AMR_AF=0.5951;AFR_AF=0.121;EUR_AF=0.4831;SAS_AF=0.8119;AA=G|||;VT=SNP
6	33659472	rs2229642	C	G	100	PASS	AC=2903;AF=0.579673;AN=5008;NS=2504;DP=20079;EAS_AF=0.8998;AMR_AF=0.6138;AFR_AF=0.2156;EUR_AF=0.4851;SAS_AF=0.8149;AA=G|||;VT=SNP;EX_TARGET
6	33659536	rs2296740	A	G	100	PASS	AC=2920;AF=0.583067;AN=5008;NS=2504;DP=19339;EAS_AF=0.8998;AMR_AF=0.6167;AFR_AF=0.2156;EUR_AF=0.498;SAS_AF=0.817;AA=G|||;VT=SNP;EX_TARGET
6	33659557	rs2296741	C	T	100	PASS	AC=2756;AF=0.550319;AN=5008;NS=2504;DP=19091;EAS_AF=0.8978;AMR_AF=0.5951;AFR_AF=0.1195;EUR_AF=0.4831;SAS_AF=0.8119;AA=C|||;VT=SNP;EX_TARGET
6	33659793	rs2296742	G	A	100	PASS	AC=2903;AF=0.579673;AN=5008;NS=2504;DP=19107;EAS_AF=0.8998;AMR_AF=0.6138;AFR_AF=0.2156;EUR_AF=0.4851;SAS_AF=0.8149;AA=A|||;VT=SNP
6	33659987	rs4711337	T	C	100	PASS	AC=2905;AF=0.580072;AN=5008;NS=2504;DP=18759;EAS_AF=0.8998;AMR_AF=0.6138;AFR_AF=0.2171;EUR_AF=0.4851;SAS_AF=0.8149;AA=C|||;VT=SNP
6	33660143	rs9296097	G	A	100	PASS	AC=526;AF=0.105032;AN=5008;NS=2504;DP=17580;EAS_AF=0.0506;AMR_AF=0.1758;AFR_AF=0.0598;EUR_AF=0.1899;SAS_AF=0.0849;AA=G|||;VT=SNP
6	33660188	rs4711338	T	C	100	PASS	AC=2904;AF=0.579872;AN=5008;NS=2504;DP=18176;EAS_AF=0.8998;AMR_AF=0.6153;AFR_AF=0.2156;EUR_AF=0.4851;SAS_AF=0.8149;AA=C|||;VT=SNP
6	33660371	rs3818523	G	A	100	PASS	AC=2904;AF=0.579872;AN=5008;NS=2504;DP=18668;EAS_AF=0.8998;AMR_AF=0.6138;AFR_AF=0.2148;EUR_AF=0.4871;SAS_AF=0.8149;AA=A|||;VT=SNP
6	33660411	rs653536	T	C	100	PASS	AC=4622;AF=0.922923;AN=5008;NS=2504;DP=17465;EAS_AF=0.9921;AMR_AF=0.951;AFR_AF=0.8207;EUR_AF=0.9314;SAS_AF=0.9611;AA=C|||;VT=SNP
6	33660597	rs2229643	C	T	100	PASS	AC=281;AF=0.0561102;AN=5008;NS=2504;DP=22917;EAS_AF=0.0417;AMR_AF=0.0375;AFR_AF=0.115;EUR_AF=0.0149;SAS_AF=0.047;AA=C|||;VT=SNP;EX_TARGET
6	33660695	rs3818524	G	C	100	PASS	AC=2560;AF=0.511182;AN=5008;NS=2504;DP=21536;EAS_AF=0.8452;AMR_AF=0.5735;AFR_AF=0.0998;EUR_AF=0.4712;SAS_AF=0.7198;AA=G|||;VT=SNP;EX_TARGET
6	33660779	rs3818525	A	G	100	PASS	AC=2929;AF=0.584864;AN=5008;NS=2504;DP=19237;EAS_AF=0.9008;AMR_AF=0.6167;AFR_AF=0.2224;EUR_AF=0.4911;SAS_AF=0.8231;AA=G|||;VT=SNP
6	33660973	rs3818526	T	C	100	PASS	AC=516;AF=0.103035;AN=5008;NS=2504;DP=20814;EAS_AF=0.0496;AMR_AF=0.1729;AFR_AF=0.0628;EUR_AF=0.1859;SAS_AF=0.0777;AA=T|||;VT=SNP
6	33661035	rs3818527	G	A	100	PASS	AC=2647;AF=0.528554;AN=5008;NS=2504;DP=20916;EAS_AF=0.8591;AMR_AF=0.5793;AFR_AF=0.1074;EUR_AF=0.4761;SAS_AF=0.7751;AA=G|||;VT=SNP
6	33661091	rs3818528	G	A	100	PASS	AC=3162;AF=0.63139;AN=5008;NS=2504;DP=19745;EAS_AF=0.9087;AMR_AF=0.7522;AFR_AF=0.1694;EUR_AF=0.662;SAS_AF=0.8528;AA=A|||;VT=SNP
6	33661106	rs3818529	T	C	100	PASS	AC=2930;AF=0.585064;AN=5008;NS=2504;DP=19387;EAS_AF=0.9008;AMR_AF=0.6196;AFR_AF=0.2224;EUR_AF=0.4911;SAS_AF=0.8221;AA=C|||;VT=SNP
6	33661222	rs3818530	C	G	100	PASS	AC=2569;AF=0.512979;AN=5008;NS=2504;DP=18338;EAS_AF=0.8452;AMR_AF=0.5749;AFR_AF=0.1021;EUR_AF=0.4712;SAS_AF=0.7249;AA=C|||;VT=SNP
6	33661752	rs148711652	C	G	100	PASS	AC=35;AF=0.00698882;AN=5008;NS=2504;DP=19278;EAS_AF=0.002;AMR_AF=0.0259;AFR_AF=0;EUR_AF=0.0149;SAS_AF=0;AA=c|||;VT=SNP
6	33661898	rs77091228	G	T	100	PASS	AC=281;AF=0.0561102;AN=5008;NS=2504;DP=16934;EAS_AF=0.0417;AMR_AF=0.0375;AFR_AF=0.115;EUR_AF=0.0149;SAS_AF=0.047;AA=G|||;VT=SNP
6	33662256	rs866899	G	A	100	PASS	AC=39;AF=0.00778754;AN=5008;NS=2504;DP=15507;EAS_AF=0.001;AMR_AF=0.0144;AFR_AF=0.0015;EUR_AF=0.0229;SAS_AF=0.0031;AA=G|||;VT=SNP
6	33662265	rs10672	T	C	100	PASS	AC=3445;AF=0.687899;AN=5008;NS=2504;DP=15745;EAS_AF=0.9504;AMR_AF=0.7896;AFR_AF=0.2852;EUR_AF=0.6769;SAS_AF=0.9008;AA=C|||;VT=SNP
6	33662295	rs3227	G	C	100	PASS	AC=2647;AF=0.528554;AN=5008;NS=2504;DP=15955;EAS_AF=0.8591;AMR_AF=0.5793;AFR_AF=0.1074;EUR_AF=0.4761;SAS_AF=0.7751;AA=G|||;VT=SNP
6	33662667	rs684119	C	T	100	PASS	AC=514;AF=0.102636;AN=5008;NS=2504;DP=18456;EAS_AF=0.0258;AMR_AF=0.0937;AFR_AF=0.1725;EUR_AF=0.1511;SAS_AF=0.044;AA=C|||;VT=SNP;EX_TARGET
6	33663055	rs2281918	G	A	100	PASS	AC=440;AF=0.0878594;AN=5008;NS=2504;DP=20828;EAS_AF=0.0496;AMR_AF=0.1599;AFR_AF=0.0136;EUR_AF=0.1859;SAS_AF=0.0757;AA=G|||;VT=SNP
6	33663171	rs2281919	A	C	100	PASS	AC=516;AF=0.103035;AN=5008;NS=2504;DP=21140;EAS_AF=0.0496;AMR_AF=0.1729;AFR_AF=0.0628;EUR_AF=0.1859;SAS_AF=0.0777;AA=A|||;VT=SNP
6	33663241	rs12190155	G	A	100	PASS	AC=510;AF=0.101837;AN=5008;NS=2504;DP=21306;EAS_AF=0.0496;AMR_AF=0.1729;AFR_AF=0.0582;EUR_AF=0.1859;SAS_AF=0.0777;AA=G|||;VT=SNP
6	33663451	rs1324966	C	T	100	PASS	AC=282;AF=0.0563099;AN=5008;NS=2504;DP=19554;EAS_AF=0.0417;AMR_AF=0.0375;AFR_AF=0.1157;EUR_AF=0.0149;SAS_AF=0.047;AA=C|||;VT=SNP;EX_TARGET
6	33664608	rs754405	C	A	100	PASS	AC=282;AF=0.0563099;AN=5008;NS=2504;DP=21248;EAS_AF=0.0417;AMR_AF=0.0375;AFR_AF=0.1157;EUR_AF=0.0149;SAS_AF=0.047;AA=C|||;VT=SNP
6	33664730	rs754404	T	C	100	PASS	AC=2931;AF=0.585264;AN=5008;NS=2504;DP=20741;EAS_AF=0.9008;AMR_AF=0.6167;AFR_AF=0.2231;EUR_AF=0.4911;SAS_AF=0.8241;AA=C|||;VT=SNP
6	33665001	rs749847	G	C	100	PASS	AC=2649;AF=0.528954;AN=5008;NS=2504;DP=22688;EAS_AF=0.8591;AMR_AF=0.5793;AFR_AF=0.1074;EUR_AF=0.4761;SAS_AF=0.7771;AA=G|||;VT=SNP
6	33665020	rs658087	T	A	100	PASS	AC=355;AF=0.0708866;AN=5008;NS=2504;DP=21968;EAS_AF=0.0258;AMR_AF=0.0836;AFR_AF=0.0582;EUR_AF=0.1501;SAS_AF=0.044;AA=T|||;VT=SNP
6	33667117	rs4713658	C	G	100	PASS	AC=2846;AF=0.568291;AN=5008;NS=2504;DP=16719;EAS_AF=0.8869;AMR_AF=0.611;AFR_AF=0.2179;EUR_AF=0.4861;SAS_AF=0.7679;AA=C|||;VT=SNP
6	33667199	rs4711339	A	G	100	PASS	AC=2656;AF=0.530351;AN=5008;NS=2504;DP=16806;EAS_AF=0.8671;AMR_AF=0.5793;AFR_AF=0.1067;EUR_AF=0.4761;SAS_AF=0.7771;AA=A|||;VT=SNP
6	33667605	rs9469566	C	A	100	PASS	AC=2630;AF=0.52516;AN=5008;NS=2504;DP=17523;EAS_AF=0.8452;AMR_AF=0.5865;AFR_AF=0.1407;EUR_AF=0.4712;SAS_AF=0.727;AA=C|||;VT=SNP
6	33667660	rs73743305	C	T	100	PASS	AC=147;AF=0.029353;AN=5008;NS=2504;DP=18523;EAS_AF=0.0149;AMR_AF=0.0231;AFR_AF=0.0333;EUR_AF=0.0616;SAS_AF=0.0102;AA=C|||;VT=SNP
6	33667839	rs4713659	A	G	100	PASS	AC=2591;AF=0.517372;AN=5008;NS=2504;DP=18252;EAS_AF=0.8452;AMR_AF=0.5764;AFR_AF=0.1165;EUR_AF=0.4712;SAS_AF=0.727;AA=A|||;VT=SNP
6	33667857	rs572708	T	C	100	PASS	AC=4141;AF=0.826877;AN=5008;NS=2504;DP=18137;EAS_AF=0.9911;AMR_AF=0.9121;AFR_AF=0.5136;EUR_AF=0.8897;SAS_AF=0.956;AA=C|||;VT=SNP
6	33667965	rs594223	G	T	100	PASS	AC=3794;AF=0.757588;AN=5008;NS=2504;DP=19411;EAS_AF=0.9375;AMR_AF=0.8804;AFR_AF=0.3941;EUR_AF=0.8698;SAS_AF=0.8609;AA=T|||;VT=SNP
6	33668038	rs74330951	G	A	100	PASS	AC=269;AF=0.0537141;AN=5008;NS=2504;DP=18219;EAS_AF=0.0397;AMR_AF=0.0259;AFR_AF=0.1157;EUR_AF=0.0149;SAS_AF=0.044;AA=G|||;VT=SNP
6	33668370	rs942643	A	G	100	PASS	AC=2672;AF=0.533546;AN=5008;NS=2504;DP=19036;EAS_AF=0.8591;AMR_AF=0.5908;AFR_AF=0.118;EUR_AF=0.4771;SAS_AF=0.7771;AA=G|||;VT=SNP
6	33668514	rs6931761	C	T	100	PASS	AC=464;AF=0.0926518;AN=5008;NS=2504;DP=19585;EAS_AF=0.001;AMR_AF=0.036;AFR_AF=0.2973;EUR_AF=0.0398;SAS_AF=0.0051;AA=C|||;VT=SNP
6	33668618	rs597386	A	C	100	PASS	AC=707;AF=0.141174;AN=5008;NS=2504;DP=21785;EAS_AF=0.0496;AMR_AF=0.1225;AFR_AF=0.2292;EUR_AF=0.2127;SAS_AF=0.0562;AA=A|||;VT=SNP
6	33669577	rs6938056	C	T	100	PASS	AC=2648;AF=0.528754;AN=5008;NS=2504;DP=19765;EAS_AF=0.8591;AMR_AF=0.5793;AFR_AF=0.1067;EUR_AF=0.4761;SAS_AF=0.7771;AA=C|||;VT=SNP
6	33670028	rs4713660	A	G	100	PASS	AC=2648;AF=0.528754;AN=5008;NS=2504;DP=17767;EAS_AF=0.8591;AMR_AF=0.5793;AFR_AF=0.1067;EUR_AF=0.4761;SAS_AF=0.7771;AA=A|||;VT=SNP
6	33670370	rs7739505	G	A	100	PASS	AC=2648;AF=0.528754;AN=5008;NS=2504;DP=17992;EAS_AF=0.8591;AMR_AF=0.5793;AFR_AF=0.1067;EUR_AF=0.4761;SAS_AF=0.7771;AA=A|||;VT=SNP
6	33670406	rs7759668	T	C	100	PASS	AC=2648;AF=0.528754;AN=5008;NS=2504;DP=18197;EAS_AF=0.8591;AMR_AF=0.5793;AFR_AF=0.1067;EUR_AF=0.4761;SAS_AF=0.7771;AA=C|||;VT=SNP
6	33670482	rs626156	A	G	100	PASS	AC=1220;AF=0.24361;AN=5008;NS=2504;DP=18057;EAS_AF=0.0903;AMR_AF=0.3069;AFR_AF=0.292;EUR_AF=0.3986;SAS_AF=0.1319;AA=A|||;VT=SNP
6	33670805	rs114991818	G	A	100	PASS	AC=141;AF=0.028155;AN=5008;NS=2504;DP=19175;EAS_AF=0.0397;AMR_AF=0.0187;AFR_AF=0.0242;EUR_AF=0.0129;SAS_AF=0.044;AA=G|||;VT=SNP
6	33670969	rs145682128	G	A	100	PASS	AC=61;AF=0.0121805;AN=5008;NS=2504;DP=20337;EAS_AF=0.001;AMR_AF=0.0202;AFR_AF=0.0008;EUR_AF=0.0189;SAS_AF=0.0266;AA=G|||;VT=SNP
6	33671127	rs575310625	A	G	100	PASS	AC=6;AF=0.00119808;AN=5008;NS=2504;DP=20138;EAS_AF=0;AMR_AF=0;AFR_AF=0;EUR_AF=0.005;SAS_AF=0.001;AA=A|||;VT=SNP
6	33671206	rs6929190	T	C	100	PASS	AC=4142;AF=0.827077;AN=5008;NS=2504;DP=19417;EAS_AF=0.9911;AMR_AF=0.9107;AFR_AF=0.5151;EUR_AF=0.8897;SAS_AF=0.956;AA=C|||;VT=SNP
6	33671256	rs78647257	G	A	100	PASS	AC=268;AF=0.0535144;AN=5008;NS=2504;DP=19077;EAS_AF=0.0397;AMR_AF=0.0245;AFR_AF=0.1157;EUR_AF=0.0149;SAS_AF=0.044;AA=G|||;VT=SNP
6	33671646	rs77500476	A	G	100	PASS	AC=270;AF=0.0539137;AN=5008;NS=2504;DP=19151;EAS_AF=0.0397;AMR_AF=0.0259;AFR_AF=0.1165;EUR_AF=0.0149;SAS_AF=0.044;AA=A|||;VT=SNP
6	33671857	rs498114	G	T	100	PASS	AC=692;AF=0.138179;AN=5008;NS=2504;DP=19017;EAS_AF=0.0407;AMR_AF=0.1196;AFR_AF=0.2247;EUR_AF=0.2127;SAS_AF=0.0583;AA=G|||;VT=SNP
6	33672059	rs653825	T	C	100	PASS	AC=4619;AF=0.922324;AN=5008;NS=2504;DP=18622;EAS_AF=0.9921;AMR_AF=0.951;AFR_AF=0.8185;EUR_AF=0.9314;SAS_AF=0.9611;AA=C|||;VT=SNP
6	33672226	rs654682	G	A	100	PASS	AC=703;AF=0.140375;AN=5008;NS=2504;DP=18368;EAS_AF=0.0417;AMR_AF=0.1239;AFR_AF=0.2292;EUR_AF=0.2127;SAS_AF=0.0593;AA=G|||;VT=SNP
6	33672603	rs525623	T	C	100	PASS	AC=4146;AF=0.827875;AN=5008;NS=2504;DP=19164;EAS_AF=0.9911;AMR_AF=0.915;AFR_AF=0.5159;EUR_AF=0.8897;SAS_AF=0.956;AA=C|||;VT=SNP
6	33672747	rs791900	A	G	100	PASS	AC=4143;AF=0.827276;AN=5008;NS=2504;DP=18413;EAS_AF=0.9911;AMR_AF=0.9121;AFR_AF=0.5151;EUR_AF=0.8897;SAS_AF=0.956;AA=G|||;VT=SNP
6	33673223	rs77599905	A	T	100	PASS	AC=140;AF=0.0279553;AN=5008;NS=2504;DP=19678;EAS_AF=0.0397;AMR_AF=0.0187;AFR_AF=0.0234;EUR_AF=0.0129;SAS_AF=0.044;AA=A|||;VT=SNP
6	33673795	rs149485984	G	A	100	PASS	AC=28;AF=0.00559105;AN=5008;NS=2504;DP=19859;EAS_AF=0.004;AMR_AF=0.0101;AFR_AF=0;EUR_AF=0.0169;SAS_AF=0;AA=G|||;VT=SNP
6	33673831	rs6457739	A	G	100	PASS	AC=2567;AF=0.51258;AN=5008;NS=2504;DP=19292;EAS_AF=0.8452;AMR_AF=0.5749;AFR_AF=0.1021;EUR_AF=0.4712;SAS_AF=0.7229;AA=A|||;VT=SNP
6	33674156	rs7770465	G	C	100	PASS	AC=2637;AF=0.526558;AN=5008;NS=2504;DP=18820;EAS_AF=0.8591;AMR_AF=0.5793;AFR_AF=0.1051;EUR_AF=0.4722;SAS_AF=0.772;AA=G|||;VT=SNP
6	33674419	rs4713665	T	G	100	PASS	AC=2567;AF=0.51258;AN=5008;NS=2504;DP=19568;EAS_AF=0.8452;AMR_AF=0.5749;AFR_AF=0.1021;EUR_AF=0.4712;SAS_AF=0.7229;AA=T|||;VT=SNP
6	33675140	rs6941770	G	A	100	PASS	AC=136;AF=0.0271565;AN=5008;NS=2504;DP=16956;EAS_AF=0.0397;AMR_AF=0.0187;AFR_AF=0.0204;EUR_AF=0.0129;SAS_AF=0.044;AA=G|||;VT=SNP
6	33675435	rs139424473	A	G	100	PASS	AC=15;AF=0.00299521;AN=5008;NS=2504;DP=18996;EAS_AF=0;AMR_AF=0.0043;AFR_AF=0.0008;EUR_AF=0.0099;SAS_AF=0.001;AA=a|||;VT=SNP
6	33675642	rs2281829	A	G	100	PASS	AC=2569;AF=0.512979;AN=5008;NS=2504;DP=20245;EAS_AF=0.8452;AMR_AF=0.5749;AFR_AF=0.1036;EUR_AF=0.4712;SAS_AF=0.7229;AA=A|||;VT=SNP
6	33675851	rs542441	A	C	100	PASS	AC=1228;AF=0.245208;AN=5008;NS=2504;DP=19560;EAS_AF=0.0913;AMR_AF=0.3055;AFR_AF=0.292;EUR_AF=0.3986;SAS_AF=0.1401;AA=A|||;VT=SNP
6	33676156	rs6904816	G	A	100	PASS	AC=2567;AF=0.51258;AN=5008;NS=2504;DP=17568;EAS_AF=0.8452;AMR_AF=0.5749;AFR_AF=0.1021;EUR_AF=0.4712;SAS_AF=0.7229;AA=G|||;VT=SNP
6	33676556	rs10947432	G	A	100	PASS	AC=438;AF=0.0874601;AN=5008;NS=2504;DP=20390;EAS_AF=0.0496;AMR_AF=0.1585;AFR_AF=0.0129;EUR_AF=0.1859;SAS_AF=0.0757;AA=G|||;VT=SNP
6	33676590	rs6928010	T	C	100	PASS	AC=2568;AF=0.51278;AN=5008;NS=2504;DP=21470;EAS_AF=0.8452;AMR_AF=0.5749;AFR_AF=0.1029;EUR_AF=0.4712;SAS_AF=0.7229;AA=T|||;VT=SNP
6	33676912	rs80334334	C	T	100	PASS	AC=269;AF=0.0537141;AN=5008;NS=2504;DP=21691;EAS_AF=0.0397;AMR_AF=0.0259;AFR_AF=0.1157;EUR_AF=0.0149;SAS_AF=0.044;AA=C|||;VT=SNP
6	33677225	rs637135	C	G	100	PASS	AC=4610;AF=0.920527;AN=5008;NS=2504;DP=21473;EAS_AF=0.9921;AMR_AF=0.951;AFR_AF=0.8132;EUR_AF=0.9294;SAS_AF=0.9611;AA=G|||;VT=SNP
6	33677322	rs17527406	G	C	100	PASS	AC=117;AF=0.0233626;AN=5008;NS=2504;DP=20074;EAS_AF=0;AMR_AF=0.0389;AFR_AF=0.0484;EUR_AF=0.0258;SAS_AF=0;AA=G|||;VT=SNP
6	33677400	rs1555965	A	G	100	PASS	AC=2646;AF=0.528355;AN=5008;NS=2504;DP=17089;EAS_AF=0.8591;AMR_AF=0.5807;AFR_AF=0.1067;EUR_AF=0.4771;SAS_AF=0.773;AA=G|||;VT=SNP
6	33677556	rs9380374	C	A	100	PASS	AC=1483;AF=0.296126;AN=5008;NS=2504;DP=20285;EAS_AF=0.6468;AMR_AF=0.2205;AFR_AF=0.031;EUR_AF=0.2386;SAS_AF=0.4059;AA=A|||;VT=SNP
6	33677649	rs12206946	G	A	100	PASS	AC=16;AF=0.00319489;AN=5008;NS=2504;DP=22030;EAS_AF=0;AMR_AF=0;AFR_AF=0;EUR_AF=0.0159;SAS_AF=0;AA=G|||;VT=SNP
6	33677661	rs6911745	G	A	100	PASS	AC=163;AF=0.0325479;AN=5008;NS=2504;DP=21931;EAS_AF=0.005;AMR_AF=0.049;AFR_AF=0.053;EUR_AF=0.0368;SAS_AF=0.0174;AA=G|||;VT=SNP
6	33678004	rs7753672	G	A	100	PASS	AC=269;AF=0.0537141;AN=5008;NS=2504;DP=20862;EAS_AF=0.0397;AMR_AF=0.0259;AFR_AF=0.1157;EUR_AF=0.0149;SAS_AF=0.044;AA=G|||;VT=SNP
6	33678290	rs6916949	C	G	100	PASS	AC=2645;AF=0.528155;AN=5008;NS=2504;DP=21378;EAS_AF=0.8591;AMR_AF=0.5807;AFR_AF=0.1067;EUR_AF=0.4761;SAS_AF=0.773;AA=C|||;VT=SNP
6	33678394	rs6917140	C	G	100	PASS	AC=2645;AF=0.528155;AN=5008;NS=2504;DP=23175;EAS_AF=0.8591;AMR_AF=0.5807;AFR_AF=0.1067;EUR_AF=0.4761;SAS_AF=0.773;AA=G|||;VT=SNP
6	33678428	rs7753953	A	G	100	PASS	AC=137;AF=0.0273562;AN=5008;NS=2504;DP=24259;EAS_AF=0.0397;AMR_AF=0.0187;AFR_AF=0.0212;EUR_AF=0.0129;SAS_AF=0.044;AA=A|||;VT=SNP
6	33679061	rs4713666	A	G	100	PASS	AC=2660;AF=0.53115;AN=5008;NS=2504;DP=14770;EAS_AF=0.8591;AMR_AF=0.5821;AFR_AF=0.1165;EUR_AF=0.4771;SAS_AF=0.773;AA=G|||;VT=SNP
6	33679239	rs7759182	C	A	100	PASS	AC=256;AF=0.0511182;AN=5008;NS=2504;DP=14779;EAS_AF=0.0397;AMR_AF=0.0259;AFR_AF=0.1067;EUR_AF=0.0139;SAS_AF=0.044;AA=C|||;VT=SNP
6	33679596	rs2274458	A	C	100	PASS	AC=2661;AF=0.53135;AN=5008;NS=2504;DP=13631;EAS_AF=0.8591;AMR_AF=0.5821;AFR_AF=0.1172;EUR_AF=0.4771;SAS_AF=0.773;AA=C|||;VT=SNP
6	33679807	rs3818532	A	G	100	PASS	AC=359;AF=0.0716853;AN=5008;NS=2504;DP=18253;EAS_AF=0.0169;AMR_AF=0.1196;AFR_AF=0.0129;EUR_AF=0.1859;SAS_AF=0.0562;AA=A|||;VT=SNP
6	33679943	rs114858634	C	T	100	PASS	AC=9;AF=0.00179712;AN=5008;NS=2504;DP=14774;EAS_AF=0;AMR_AF=0.0014;AFR_AF=0;EUR_AF=0.008;SAS_AF=0;AA=C|||;VT=SNP
6	33680016	rs4713667	G	C	100	PASS	AC=2644;AF=0.527955;AN=5008;NS=2504;DP=16980;EAS_AF=0.8591;AMR_AF=0.5836;AFR_AF=0.1044;EUR_AF=0.4751;SAS_AF=0.774;AA=C|||;VT=SNP
6	33680365	rs34527391	C	T	100	PASS	AC=649;AF=0.129593;AN=5008;NS=2504;DP=13616;EAS_AF=0.0645;AMR_AF=0.1873;AFR_AF=0.0877;EUR_AF=0.2485;SAS_AF=0.09;AA=C|||;VT=SNP
6	33680366	rs2147656	G	A	100	PASS	AC=2660;AF=0.53115;AN=5008;NS=2504;DP=13464;EAS_AF=0.8591;AMR_AF=0.5821;AFR_AF=0.1157;EUR_AF=0.4771;SAS_AF=0.774;AA=A|||;VT=SNP
6	33680398	rs2147657	A	G	100	PASS	AC=2660;AF=0.53115;AN=5008;NS=2504;DP=13435;EAS_AF=0.8591;AMR_AF=0.5821;AFR_AF=0.1157;EUR_AF=0.4771;SAS_AF=0.774;AA=G|||;VT=SNP
6	33680550	rs12212605	G	A	100	PASS	AC=649;AF=0.129593;AN=5008;NS=2504;DP=14510;EAS_AF=0.0645;AMR_AF=0.1873;AFR_AF=0.0877;EUR_AF=0.2485;SAS_AF=0.09;AA=G|||;VT=SNP
6	33680760	rs62398913	C	T	100	PASS	AC=120;AF=0.0239617;AN=5008;NS=2504;DP=15309;EAS_AF=0.005;AMR_AF=0.0245;AFR_AF=0.0068;EUR_AF=0.0577;SAS_AF=0.0317;AA=C|||;VT=SNP
6	33680891	rs58695034	G	T	100	PASS	AC=437;AF=0.0872604;AN=5008;NS=2504;DP=19947;EAS_AF=0.001;AMR_AF=0.0331;AFR_AF=0.2784;EUR_AF=0.0398;SAS_AF=0.0051;AA=G|||;VT=SNP
6	33681131	rs4711340	C	T	100	PASS	AC=2565;AF=0.512181;AN=5008;NS=2504;DP=20059;EAS_AF=0.8442;AMR_AF=0.5764;AFR_AF=0.1014;EUR_AF=0.4702;SAS_AF=0.7229;AA=C|||;VT=SNP
6	33681603	rs10456075	G	A	100	PASS	AC=438;AF=0.0874601;AN=5008;NS=2504;DP=18927;EAS_AF=0.0496;AMR_AF=0.1571;AFR_AF=0.0129;EUR_AF=0.1869;SAS_AF=0.0757;AA=G|||;VT=SNP
6	33681916	rs114076304	A	G	100	PASS	AC=107;AF=0.0213658;AN=5008;NS=2504;DP=19990;EAS_AF=0.0397;AMR_AF=0.0144;AFR_AF=0.0015;EUR_AF=0.0129;SAS_AF=0.0429;AA=A|||;VT=SNP
6	33682391	rs9380375	G	A	100	PASS	AC=2662;AF=0.53155;AN=5008;NS=2504;DP=22382;EAS_AF=0.8591;AMR_AF=0.585;AFR_AF=0.1172;EUR_AF=0.4761;SAS_AF=0.773;AA=G|||;VT=SNP
6	33682414	rs9394163	T	C	100	PASS	AC=2662;AF=0.53155;AN=5008;NS=2504;DP=22385;EAS_AF=0.8591;AMR_AF=0.585;AFR_AF=0.1172;EUR_AF=0.4761;SAS_AF=0.773;AA=C|||;VT=SNP
6	33682541	rs9368773	C	A	100	PASS	AC=2565;AF=0.512181;AN=5008;NS=2504;DP=18831;EAS_AF=0.8442;AMR_AF=0.5764;AFR_AF=0.1014;EUR_AF=0.4702;SAS_AF=0.7229;AA=C|||;VT=SNP
6	33683068	rs77528762	A	T	100	PASS	AC=187;AF=0.0373403;AN=5008;NS=2504;DP=18104;EAS_AF=0.0149;AMR_AF=0.0288;AFR_AF=0.0567;EUR_AF=0.0626;SAS_AF=0.0143;AA=A|||;VT=SNP
6	33683215	rs6914945	C	T	100	PASS	AC=464;AF=0.0926518;AN=5008;NS=2504;DP=19135;EAS_AF=0.002;AMR_AF=0.036;AFR_AF=0.2965;EUR_AF=0.0398;SAS_AF=0.0051;AA=C|||;VT=SNP
6	33683548	rs73743309	A	G	100	PASS	AC=161;AF=0.0321486;AN=5008;NS=2504;DP=16122;EAS_AF=0.0149;AMR_AF=0.0231;AFR_AF=0.0401;EUR_AF=0.0626;SAS_AF=0.0143;AA=A|||;VT=SNP
6	33684313	rs649775	A	G	100	PASS	AC=4618;AF=0.922125;AN=5008;NS=2504;DP=21236;EAS_AF=0.9921;AMR_AF=0.9496;AFR_AF=0.8192;EUR_AF=0.9314;SAS_AF=0.9601;AA=G|||;VT=SNP
6	33684341	rs147666550	C	T	100	PASS	AC=23;AF=0.00459265;AN=5008;NS=2504;DP=21294;EAS_AF=0;AMR_AF=0.0086;AFR_AF=0.0015;EUR_AF=0.0149;SAS_AF=0;AA=C|||;VT=SNP
6	33684358	rs11758031	G	A	100	PASS	AC=928;AF=0.185304;AN=5008;NS=2504;DP=21265;EAS_AF=0.1935;AMR_AF=0.3084;AFR_AF=0.0197;EUR_AF=0.1988;SAS_AF=0.2996;AA=G|||;VT=SNP
6	33684963	rs663169	A	G	100	PASS	AC=71;AF=0.0141773;AN=5008;NS=2504;DP=18629;EAS_AF=0.002;AMR_AF=0.0072;AFR_AF=0.0015;EUR_AF=0.0557;SAS_AF=0.0061;AA=A|||;VT=SNP
6	33685505	rs523076	G	A	100	PASS	AC=4637;AF=0.925919;AN=5008;NS=2504;DP=13575;EAS_AF=0.9921;AMR_AF=0.951;AFR_AF=0.8328;EUR_AF=0.9314;SAS_AF=0.9601;AA=A|||;VT=SNP
6	33685840	rs35250767	C	G	100	PASS	AC=664;AF=0.132588;AN=5008;NS=2504;DP=13471;EAS_AF=0.0645;AMR_AF=0.2003;AFR_AF=0.0923;EUR_AF=0.2485;SAS_AF=0.09;AA=C|||;VT=SNP
6	33686002	rs75365406	G	C	100	PASS	AC=107;AF=0.0213658;AN=5008;NS=2504;DP=17631;EAS_AF=0.0397;AMR_AF=0.0144;AFR_AF=0.0015;EUR_AF=0.0129;SAS_AF=0.0429;AA=G|||;VT=SNP
6	33686103	rs549652	G	A	100	PASS	AC=294;AF=0.0587061;AN=5008;NS=2504;DP=17869;EAS_AF=0.0258;AMR_AF=0.0821;AFR_AF=0.0129;EUR_AF=0.1501;SAS_AF=0.044;AA=G|||;VT=SNP
6	33686368	rs13214874	G	A	100	PASS	AC=438;AF=0.0874601;AN=5008;NS=2504;DP=21077;EAS_AF=0.0496;AMR_AF=0.1585;AFR_AF=0.0129;EUR_AF=0.1859;SAS_AF=0.0757;AA=G|||;VT=SNP
6	33686442	rs942640	G	T	100	PASS	AC=2661;AF=0.53135;AN=5008;NS=2504;DP=20830;EAS_AF=0.8591;AMR_AF=0.5821;AFR_AF=0.118;EUR_AF=0.4761;SAS_AF=0.773;AA=G|||;VT=SNP
6	33686455	rs12213792	C	G	100	PASS	AC=702;AF=0.140176;AN=5008;NS=2504;DP=20964;EAS_AF=0.1052;AMR_AF=0.3069;AFR_AF=0.0061;EUR_AF=0.1968;SAS_AF=0.181;AA=C|||;VT=SNP
6	33686685	rs9469573	A	G	100	PASS	AC=288;AF=0.057508;AN=5008;NS=2504;DP=20550;EAS_AF=0;AMR_AF=0.0202;AFR_AF=0.1868;EUR_AF=0.0268;SAS_AF=0;AA=A|||;VT=SNP
6	33687007	rs942641	G	A	100	PASS	AC=3145;AF=0.627995;AN=5008;NS=2504;DP=15706;EAS_AF=0.8601;AMR_AF=0.6182;AFR_AF=0.4304;EUR_AF=0.5159;SAS_AF=0.7781;AA=G|||;VT=SNP
6	33687429	rs184139610	C	T	100	PASS	AC=10;AF=0.00199681;AN=5008;NS=2504;DP=17355;EAS_AF=0;AMR_AF=0;AFR_AF=0;EUR_AF=0.006;SAS_AF=0.0041;AA=C|||;VT=SNP
6	33689299	rs73743310	A	G	100	PASS	AC=288;AF=0.057508;AN=5008;NS=2504;DP=17751;EAS_AF=0.0149;AMR_AF=0.0548;AFR_AF=0.118;EUR_AF=0.0626;SAS_AF=0.0164;AA=A|||;VT=SNP
6	33689520	rs2966	C	T	100	PASS	AC=2661;AF=0.53135;AN=5008;NS=2504;DP=19912;EAS_AF=0.8591;AMR_AF=0.5821;AFR_AF=0.118;EUR_AF=0.4761;SAS_AF=0.773;AA=T|||;VT=SNP
6	33689534	rs2967	A	G	100	PASS	AC=3630;AF=0.72484;AN=5008;NS=2504;DP=19506;EAS_AF=0.9653;AMR_AF=0.8199;AFR_AF=0.3434;EUR_AF=0.7386;SAS_AF=0.911;AA=G|||;VT=SNP
6	33689629	rs10947433	G	A	100	PASS	AC=291;AF=0.058107;AN=5008;NS=2504;DP=17426;EAS_AF=0.0208;AMR_AF=0.2003;AFR_AF=0.0083;EUR_AF=0.0765;SAS_AF=0.044;AA=G|||;VT=SNP
6	33689956	rs559290	A	G	100	PASS	AC=4642;AF=0.926917;AN=5008;NS=2504;DP=17900;EAS_AF=0.9921;AMR_AF=0.951;AFR_AF=0.8366;EUR_AF=0.9314;SAS_AF=0.9601;AA=G|||;VT=SNP
6	33690310	rs630792	G	A	100	PASS	AC=172;AF=0.034345;AN=5008;NS=2504;DP=19510;EAS_AF=0.0109;AMR_AF=0.0605;AFR_AF=0.003;EUR_AF=0.0984;SAS_AF=0.0164;AA=G|||;VT=SNP
6	33690691	rs36101795	C	T	100	PASS	AC=48;AF=0.00958466;AN=5008;NS=2504;DP=16957;EAS_AF=0;AMR_AF=0.0331;AFR_AF=0.0008;EUR_AF=0.0239;SAS_AF=0;AA=C|||;VT=SNP;EX_TARGET
6	33690796	rs4713668	C	T	100	PASS	AC=2567;AF=0.51258;AN=5008;NS=2504;DP=16130;EAS_AF=0.8442;AMR_AF=0.5778;AFR_AF=0.1021;EUR_AF=0.4702;SAS_AF=0.7229;AA=C|||;VT=SNP;EX_TARGET
6	33690797	rs4711341	A	G	100	PASS	AC=2664;AF=0.531949;AN=5008;NS=2504;DP=15977;EAS_AF=0.8591;AMR_AF=0.5865;AFR_AF=0.118;EUR_AF=0.4761;SAS_AF=0.773;AA=G|||;VT=SNP;EX_TARGET
6	33691501	rs10947434	G	T	100	PASS	AC=2567;AF=0.51258;AN=5008;NS=2504;DP=19612;EAS_AF=0.8442;AMR_AF=0.5778;AFR_AF=0.1021;EUR_AF=0.4702;SAS_AF=0.7229;AA=G|||;VT=SNP
6	33692368	rs7744811	T	C	100	PASS	AC=384;AF=0.0766773;AN=5008;NS=2504;DP=20037;EAS_AF=0.0119;AMR_AF=0.0605;AFR_AF=0.1891;EUR_AF=0.0646;SAS_AF=0.0153;AA=T|||;VT=SNP
6	33692744	rs140862652	C	A	100	PASS	AC=108;AF=0.0215655;AN=5008;NS=2504;DP=17086;EAS_AF=0.002;AMR_AF=0.0202;AFR_AF=0.0008;EUR_AF=0.0676;SAS_AF=0.0235;AA=C|||;VT=SNP
6	33692871	rs791901	G	T	100	PASS	AC=4626;AF=0.923722;AN=5008;NS=2504;DP=14849;EAS_AF=0.9921;AMR_AF=0.951;AFR_AF=0.826;EUR_AF=0.9294;SAS_AF=0.9601;AA=T|||;VT=SNP
6	33693577	rs112528998	G	C	100	PASS	AC=21;AF=0.00419329;AN=5008;NS=2504;DP=19874;EAS_AF=0.003;AMR_AF=0.0014;AFR_AF=0.0008;EUR_AF=0.0149;SAS_AF=0.001;AA=G|||;VT=SNP
6	33693624	rs12203688	A	C	100	PASS	AC=439;AF=0.0876597;AN=5008;NS=2504;DP=19342;EAS_AF=0.0496;AMR_AF=0.1556;AFR_AF=0.0129;EUR_AF=0.1869;SAS_AF=0.0777;AA=A|||;VT=SNP
6	33694079	rs597723	C	T	100	PASS	AC=1031;AF=0.205871;AN=5008;NS=2504;DP=16738;EAS_AF=0.0248;AMR_AF=0.1369;AFR_AF=0.4947;EUR_AF=0.2008;SAS_AF=0.0562;AA=C|||;VT=SNP
6	33694659	rs34252064	G	A	100	PASS	AC=453;AF=0.0904553;AN=5008;NS=2504;DP=17666;EAS_AF=0.001;AMR_AF=0.0317;AFR_AF=0.2912;EUR_AF=0.0398;SAS_AF=0.0051;AA=G|||;VT=SNP;EX_TARGET
6	33694691	rs78847102	G	A	100	PASS	AC=396;AF=0.0790735;AN=5008;NS=2504;DP=16926;EAS_AF=0;AMR_AF=0.0375;AFR_AF=0.2579;EUR_AF=0.0268;SAS_AF=0.002;AA=G|||;VT=SNP;EX_TARGET
6	33695130	rs2281830	G	A	100	PASS	AC=1884;AF=0.376198;AN=5008;NS=2504;DP=16756;EAS_AF=0.7589;AMR_AF=0.2824;AFR_AF=0.084;EUR_AF=0.2793;SAS_AF=0.5429;AA=G|||;VT=SNP
6	33695815	rs2281831	G	A	100	PASS	AC=497;AF=0.0992412;AN=5008;NS=2504;DP=18061;EAS_AF=0.0496;AMR_AF=0.1585;AFR_AF=0.0651;EUR_AF=0.1859;SAS_AF=0.0654;AA=G|||;VT=SNP
6	33696131	rs13204162	C	T	100	PASS	AC=417;AF=0.0832668;AN=5008;NS=2504;DP=20401;EAS_AF=0.0496;AMR_AF=0.1455;AFR_AF=0.0129;EUR_AF=0.1859;SAS_AF=0.0634;AA=C|||;VT=SNP
6	33696405	rs9368776	A	G	100	PASS	AC=2615;AF=0.522165;AN=5008;NS=2504;DP=22159;EAS_AF=0.8571;AMR_AF=0.5807;AFR_AF=0.1241;EUR_AF=0.4712;SAS_AF=0.726;AA=A|||;VT=SNP
6	33696477	rs12661400	C	T	100	PASS	AC=417;AF=0.0832668;AN=5008;NS=2504;DP=19356;EAS_AF=0.0496;AMR_AF=0.1455;AFR_AF=0.0129;EUR_AF=0.1859;SAS_AF=0.0634;AA=C|||;VT=SNP
6	33696785	rs471942	C	T	100	PASS	AC=68;AF=0.0135783;AN=5008;NS=2504;DP=24928;EAS_AF=0.001;AMR_AF=0.0072;AFR_AF=0.0015;EUR_AF=0.0537;SAS_AF=0.0061;AA=C|||;VT=SNP
6	33697125	rs6457740	A	G	100	PASS	AC=3603;AF=0.719449;AN=5008;NS=2504;DP=21027;EAS_AF=0.9554;AMR_AF=0.8098;AFR_AF=0.3654;EUR_AF=0.7386;SAS_AF=0.8712;AA=G|||;VT=SNP
6	33697304	rs73410154	A	T	100	PASS	AC=160;AF=0.0319489;AN=5008;NS=2504;DP=16305;EAS_AF=0.001;AMR_AF=0.0461;AFR_AF=0.0681;EUR_AF=0.0298;SAS_AF=0.0072;AA=T|||;VT=SNP
6	33697355	rs115161470	G	T	100	PASS	AC=97;AF=0.019369;AN=5008;NS=2504;DP=16613;EAS_AF=0.0268;AMR_AF=0.0202;AFR_AF=0.0015;EUR_AF=0.0129;SAS_AF=0.0419;AA=G|||;VT=SNP
6	33697356	rs115609330	C	T	100	PASS	AC=97;AF=0.019369;AN=5008;NS=2504;DP=16653;EAS_AF=0.0268;AMR_AF=0.0202;AFR_AF=0.0015;EUR_AF=0.0129;SAS_AF=0.0419;AA=C|||;VT=SNP
6	33697412	rs185083792	G	T	100	PASS	AC=28;AF=0.00559105;AN=5008;NS=2504;DP=19095;EAS_AF=0;AMR_AF=0.0043;AFR_AF=0.0015;EUR_AF=0.0109;SAS_AF=0.0123;AA=G|||;VT=SNP
6	33697552	rs4713669	G	A	100	PASS	AC=2504;AF=0.5;AN=5008;NS=2504;DP=15249;EAS_AF=0.8601;AMR_AF=0.5403;AFR_AF=0.0756;EUR_AF=0.4483;SAS_AF=0.727;AA=G|||;VT=SNP
6	33698461	rs76631016	C	T	100	PASS	AC=113;AF=0.0225639;AN=5008;NS=2504;DP=22790;EAS_AF=0.0139;AMR_AF=0.0274;AFR_AF=0.003;EUR_AF=0.0527;SAS_AF=0.0235;AA=C|||;VT=SNP
6	33699705	rs77665808	C	T	100	PASS	AC=53;AF=0.0105831;AN=5008;NS=2504;DP=19501;EAS_AF=0.003;AMR_AF=0.0202;AFR_AF=0.0015;EUR_AF=0.0119;SAS_AF=0.0225;AA=C|||;VT=SNP
6	33699707	rs75254945	A	T	100	PASS	AC=42;AF=0.00838658;AN=5008;NS=2504;DP=19660;EAS_AF=0;AMR_AF=0.0101;AFR_AF=0.0068;EUR_AF=0.0258;SAS_AF=0;AA=A|||;VT=SNP
6	33699820	rs17587604	T	C	100	PASS	AC=64;AF=0.0127796;AN=5008;NS=2504;DP=21707;EAS_AF=0.001;AMR_AF=0.013;AFR_AF=0.0008;EUR_AF=0.0318;SAS_AF=0.0215;AA=T|||;VT=SNP
6	33699882	rs4713670	T	C	100	PASS	AC=2675;AF=0.534145;AN=5008;NS=2504;DP=21962;EAS_AF=0.8631;AMR_AF=0.5865;AFR_AF=0.1626;EUR_AF=0.4771;SAS_AF=0.7188;AA=C|||;VT=SNP
6	33699899	rs4713671	T	C	100	PASS	AC=2713;AF=0.541733;AN=5008;NS=2504;DP=21535;EAS_AF=0.8641;AMR_AF=0.5908;AFR_AF=0.1611;EUR_AF=0.4781;SAS_AF=0.7546;AA=C|||;VT=SNP
6	33699902	rs77804603	C	G	100	PASS	AC=103;AF=0.0205671;AN=5008;NS=2504;DP=21546;EAS_AF=0.0268;AMR_AF=0.0202;AFR_AF=0.0015;EUR_AF=0.0129;SAS_AF=0.0481;AA=C|||;VT=SNP
6	33700002	rs77932159	G	A	100	PASS	AC=469;AF=0.0936502;AN=5008;NS=2504;DP=17108;EAS_AF=0.001;AMR_AF=0.0317;AFR_AF=0.3026;EUR_AF=0.0408;SAS_AF=0.0051;AA=G|||;VT=SNP
6	33700004	rs73743322	G	A	100	PASS	AC=179;AF=0.0357428;AN=5008;NS=2504;DP=17047;EAS_AF=0.0159;AMR_AF=0.0231;AFR_AF=0.0454;EUR_AF=0.0616;SAS_AF=0.0256;AA=G|||;VT=SNP
6	33700132	rs35698850	A	G	100	PASS	AC=419;AF=0.0836661;AN=5008;NS=2504;DP=20920;EAS_AF=0.0496;AMR_AF=0.1484;AFR_AF=0.0129;EUR_AF=0.1859;SAS_AF=0.0634;AA=A|||;VT=SNP
6	33700376	rs688209	T	G	100	PASS	AC=946;AF=0.188898;AN=5008;NS=2504;DP=20207;EAS_AF=0.0218;AMR_AF=0.1282;AFR_AF=0.4516;EUR_AF=0.1918;SAS_AF=0.046;AA=T|||;VT=SNP
6	33700504	rs116835836	C	T	100	PASS	AC=55;AF=0.0109824;AN=5008;NS=2504;DP=22661;EAS_AF=0.003;AMR_AF=0.0101;AFR_AF=0.0121;EUR_AF=0.0239;SAS_AF=0.0051;AA=T|||;VT=SNP
6	33701127	rs9461902	G	C	100	PASS	AC=483;AF=0.0964457;AN=5008;NS=2504;DP=19036;EAS_AF=0.001;AMR_AF=0.0317;AFR_AF=0.3132;EUR_AF=0.0408;SAS_AF=0.0051;AA=G|||;VT=SNP
6	33701543	rs12205398	C	T	100	PASS	AC=418;AF=0.0834665;AN=5008;NS=2504;DP=18068;EAS_AF=0.0496;AMR_AF=0.1484;AFR_AF=0.0129;EUR_AF=0.1849;SAS_AF=0.0634;AA=C|||;VT=SNP
6	33702079	rs608971	C	T	100	PASS	AC=343;AF=0.0684904;AN=5008;NS=2504;DP=15896;EAS_AF=0.0208;AMR_AF=0.0893;AFR_AF=0.0492;EUR_AF=0.1541;SAS_AF=0.0409;AA=C|||;VT=SNP
6	33702617	rs791902	G	A	100	PASS	AC=2051;AF=0.409545;AN=5008;NS=2504;DP=18235;EAS_AF=0.1181;AMR_AF=0.379;AFR_AF=0.7284;EUR_AF=0.493;SAS_AF=0.2147;AA=G|||;VT=SNP
6	33702645	rs791903	G	C	100	PASS	AC=2022;AF=0.403754;AN=5008;NS=2504;DP=18927;EAS_AF=0.1181;AMR_AF=0.3862;AFR_AF=0.6884;EUR_AF=0.5119;SAS_AF=0.2147;AA=G|||;VT=SNP
6	33702701	rs12207382	C	T	100	PASS	AC=1578;AF=0.315096;AN=5008;NS=2504;DP=18781;EAS_AF=0.0893;AMR_AF=0.281;AFR_AF=0.5946;EUR_AF=0.3449;SAS_AF=0.1636;AA=C|||;VT=SNP
6	33702869	rs622917	C	T	100	PASS	AC=1985;AF=0.396366;AN=5008;NS=2504;DP=20682;EAS_AF=0.119;AMR_AF=0.3516;AFR_AF=0.7247;EUR_AF=0.4314;SAS_AF=0.2342;AA=T|||;VT=SNP
6	33703089	rs623813	C	T	100	PASS	AC=390;AF=0.0778754;AN=5008;NS=2504;DP=18105;EAS_AF=0.0218;AMR_AF=0.098;AFR_AF=0.0734;EUR_AF=0.1551;SAS_AF=0.0481;AA=C|||;VT=SNP;EX_TARGET
6	33703230	rs545787	G	A	100	PASS	AC=1672;AF=0.333866;AN=5008;NS=2504;DP=19059;EAS_AF=0.0675;AMR_AF=0.2378;AFR_AF=0.7171;EUR_AF=0.331;SAS_AF=0.1616;AA=G|||;VT=SNP;EX_TARGET
6	33703394	rs12189725	G	T	100	PASS	AC=392;AF=0.0782748;AN=5008;NS=2504;DP=17409;EAS_AF=0.0506;AMR_AF=0.1383;AFR_AF=0.0129;EUR_AF=0.165;SAS_AF=0.0634;AA=G|||;VT=SNP
6	33704194	rs10046213	T	C	100	PASS	AC=482;AF=0.096246;AN=5008;NS=2504;DP=14955;EAS_AF=0.001;AMR_AF=0.0317;AFR_AF=0.3124;EUR_AF=0.0408;SAS_AF=0.0051;AA=T|||;VT=SNP
6	33704284	rs147516727	C	T	100	PASS	AC=52;AF=0.0103834;AN=5008;NS=2504;DP=16392;EAS_AF=0.003;AMR_AF=0.0202;AFR_AF=0.0015;EUR_AF=0.0109;SAS_AF=0.0225;AA=C|||;VT=SNP
6	33704601	rs59957785	C	T	100	PASS	AC=209;AF=0.0417332;AN=5008;NS=2504;DP=18718;EAS_AF=0.0139;AMR_AF=0.0231;AFR_AF=0.0734;EUR_AF=0.0567;SAS_AF=0.0256;AA=C|||;VT=SNP
6	33704823	rs729376	C	T	100	PASS	AC=392;AF=0.0782748;AN=5008;NS=2504;DP=19919;EAS_AF=0.0506;AMR_AF=0.1383;AFR_AF=0.0129;EUR_AF=0.165;SAS_AF=0.0634;AA=C|||;VT=SNP
6	33705066	rs4713672	G	A	100	PASS	AC=2637;AF=0.526558;AN=5008;NS=2504;DP=19690;EAS_AF=0.8621;AMR_AF=0.5893;AFR_AF=0.1263;EUR_AF=0.4911;SAS_AF=0.7137;AA=G|||;VT=SNP
6	33705180	rs143322062	G	A	100	PASS	AC=9;AF=0.00179712;AN=5008;NS=2504;DP=19640;EAS_AF=0;AMR_AF=0;AFR_AF=0.0008;EUR_AF=0.007;SAS_AF=0.001;AA=G|||;VT=SNP
6	33705355	rs73743323	C	T	100	PASS	AC=468;AF=0.0934505;AN=5008;NS=2504;DP=18704;EAS_AF=0.0427;AMR_AF=0.0677;AFR_AF=0.1778;EUR_AF=0.0696;SAS_AF=0.0746;AA=C|||;VT=SNP
6	33705436	rs9348924	A	G	100	PASS	AC=2633;AF=0.525759;AN=5008;NS=2504;DP=20734;EAS_AF=0.8621;AMR_AF=0.5893;AFR_AF=0.1241;EUR_AF=0.4901;SAS_AF=0.7137;AA=A|||;VT=SNP
6	33705528	rs12193658	G	T	100	PASS	AC=326;AF=0.0650958;AN=5008;NS=2504;DP=17787;EAS_AF=0.0169;AMR_AF=0.1009;AFR_AF=0.0129;EUR_AF=0.165;SAS_AF=0.0573;AA=G|||;VT=SNP
6	33706159	rs57303110	G	A	100	PASS	AC=468;AF=0.0934505;AN=5008;NS=2504;DP=21325;EAS_AF=0.0427;AMR_AF=0.0677;AFR_AF=0.1785;EUR_AF=0.0696;SAS_AF=0.0736;AA=g|||;VT=SNP
6	33706211	rs877187	C	T	100	PASS	AC=392;AF=0.0782748;AN=5008;NS=2504;DP=23305;EAS_AF=0.0506;AMR_AF=0.1383;AFR_AF=0.0129;EUR_AF=0.165;SAS_AF=0.0634;AA=C|||;VT=SNP
6	33706252	rs72878702	A	G	100	PASS	AC=58;AF=0.0115815;AN=5008;NS=2504;DP=23894;EAS_AF=0.006;AMR_AF=0.0115;AFR_AF=0;EUR_AF=0.0258;SAS_AF=0.0184;AA=A|||;VT=SNP
6	33706277	rs560111	T	C	100	PASS	AC=2013;AF=0.401957;AN=5008;NS=2504;DP=23548;EAS_AF=0.121;AMR_AF=0.3718;AFR_AF=0.6929;EUR_AF=0.496;SAS_AF=0.2229;AA=C|||;VT=SNP
6	33706479	rs9469578	C	T	100	PASS	AC=488;AF=0.0974441;AN=5008;NS=2504;DP=19993;EAS_AF=0.0407;AMR_AF=0.0605;AFR_AF=0.1989;EUR_AF=0.0696;SAS_AF=0.0736;AA=c|||;VT=SNP
6	33707112	rs6923565	G	A	100	PASS	AC=485;AF=0.096845;AN=5008;NS=2504;DP=20129;EAS_AF=0.0407;AMR_AF=0.0591;AFR_AF=0.1974;EUR_AF=0.0696;SAS_AF=0.0736;AA=G|||;VT=SNP
6	33707227	rs13207666	C	G	100	PASS	AC=392;AF=0.0782748;AN=5008;NS=2504;DP=15536;EAS_AF=0.0506;AMR_AF=0.1383;AFR_AF=0.0129;EUR_AF=0.165;SAS_AF=0.0634;AA=C|||;VT=SNP
6	33707599	rs482786	T	C	100	PASS	AC=1192;AF=0.238019;AN=5008;NS=2504;DP=18470;EAS_AF=0.0615;AMR_AF=0.1758;AFR_AF=0.4766;EUR_AF=0.2624;SAS_AF=0.1166;AA=T|||;VT=SNP
6	33707976	rs6929527	G	T	100	PASS	AC=487;AF=0.0972444;AN=5008;NS=2504;DP=19994;EAS_AF=0.0407;AMR_AF=0.0605;AFR_AF=0.1982;EUR_AF=0.0696;SAS_AF=0.0736;AA=G|||;VT=SNP
6	33708169	rs4713674	A	G	100	PASS	AC=2647;AF=0.528554;AN=5008;NS=2504;DP=20188;EAS_AF=0.8631;AMR_AF=0.5893;AFR_AF=0.1316;EUR_AF=0.492;SAS_AF=0.7147;AA=A|||;VT=SNP
6	33708190	rs509539	A	C	100	PASS	AC=2021;AF=0.403554;AN=5008;NS=2504;DP=19667;EAS_AF=0.12;AMR_AF=0.3732;AFR_AF=0.6974;EUR_AF=0.497;SAS_AF=0.2239;AA=C|||;VT=SNP
6	33708241	rs114039433	C	T	100	PASS	AC=35;AF=0.00698882;AN=5008;NS=2504;DP=18604;EAS_AF=0.002;AMR_AF=0.0259;AFR_AF=0;EUR_AF=0.0149;SAS_AF=0;AA=C|||;VT=SNP
6	33708250	rs12199132	G	A	100	PASS	AC=395;AF=0.0788738;AN=5008;NS=2504;DP=18309;EAS_AF=0.0506;AMR_AF=0.1383;AFR_AF=0.0129;EUR_AF=0.165;SAS_AF=0.0665;AA=G|||;VT=SNP
6	33708697	rs12206523	T	G	100	PASS	AC=117;AF=0.0233626;AN=5008;NS=2504;DP=21399;EAS_AF=0.0198;AMR_AF=0.0245;AFR_AF=0.0008;EUR_AF=0.0477;SAS_AF=0.0317;AA=T|||;VT=SNP
6	33709292	rs139333827	G	A	100	PASS	AC=26;AF=0.00519169;AN=5008;NS=2504;DP=15327;EAS_AF=0;AMR_AF=0.0058;AFR_AF=0.0008;EUR_AF=0.0169;SAS_AF=0.0041;AA=G|||;VT=SNP
6	33709316	rs791904	G	A	100	PASS	AC=719;AF=0.14357;AN=5008;NS=2504;DP=16112;EAS_AF=0.0208;AMR_AF=0.1167;AFR_AF=0.2874;EUR_AF=0.1938;SAS_AF=0.0429;AA=G|||;VT=SNP
6	33709980	rs73743326	C	A	100	PASS	AC=493;AF=0.0984425;AN=5008;NS=2504;DP=18170;EAS_AF=0.0476;AMR_AF=0.0605;AFR_AF=0.1974;EUR_AF=0.0696;SAS_AF=0.0736;AA=C|||;VT=SNP
6	33710029	rs12202730	C	T	100	PASS	AC=88;AF=0.0175719;AN=5008;NS=2504;DP=18748;EAS_AF=0.001;AMR_AF=0.0274;AFR_AF=0.003;EUR_AF=0.0616;SAS_AF=0.002;AA=C|||;VT=SNP
6	33710038	rs568901	T	C	100	PASS	AC=1197;AF=0.239018;AN=5008;NS=2504;DP=18986;EAS_AF=0.0685;AMR_AF=0.1772;AFR_AF=0.4735;EUR_AF=0.2624;SAS_AF=0.1176;AA=C|||;VT=SNP
6	33710229	rs570749	C	T	100	PASS	AC=702;AF=0.140176;AN=5008;NS=2504;DP=17571;EAS_AF=0.0208;AMR_AF=0.1153;AFR_AF=0.2769;EUR_AF=0.1928;SAS_AF=0.0419;AA=C|||;VT=SNP
6	33710284	rs6942022	C	T	100	PASS	AC=487;AF=0.0972444;AN=5008;NS=2504;DP=15517;EAS_AF=0.0417;AMR_AF=0.0605;AFR_AF=0.1974;EUR_AF=0.0696;SAS_AF=0.0736;AA=T|||;VT=SNP
6	33710696	rs9348925	C	T	100	PASS	AC=2648;AF=0.528754;AN=5008;NS=2504;DP=17331;EAS_AF=0.8601;AMR_AF=0.5893;AFR_AF=0.1362;EUR_AF=0.4901;SAS_AF=0.7147;AA=C|||;VT=SNP
6	33710933	rs487835	G	A	100	PASS	AC=718;AF=0.143371;AN=5008;NS=2504;DP=17623;EAS_AF=0.0208;AMR_AF=0.1167;AFR_AF=0.2867;EUR_AF=0.1938;SAS_AF=0.0429;AA=G|||;VT=SNP
6	33710967	rs77638070	C	A	100	PASS	AC=324;AF=0.0646965;AN=5008;NS=2504;DP=18988;EAS_AF=0;AMR_AF=0.0259;AFR_AF=0.2012;EUR_AF=0.0378;SAS_AF=0.002;AA=C|||;VT=SNP
6	33711420	rs652049	C	T	100	PASS	AC=703;AF=0.140375;AN=5008;NS=2504;DP=16850;EAS_AF=0.0218;AMR_AF=0.1153;AFR_AF=0.2761;EUR_AF=0.1928;SAS_AF=0.0429;AA=C|||;VT=SNP
6	33712750	rs55687422	G	T	100	PASS	AC=416;AF=0.0830671;AN=5008;NS=2504;DP=12143;EAS_AF=0.003;AMR_AF=0.0576;AFR_AF=0.1997;EUR_AF=0.0686;SAS_AF=0.0409;AA=G|||;VT=SNP
6	33713096	rs62398918	C	T	100	PASS	AC=415;AF=0.0828674;AN=5008;NS=2504;DP=14398;EAS_AF=0.003;AMR_AF=0.0576;AFR_AF=0.1989;EUR_AF=0.0686;SAS_AF=0.0409;AA=C|||;VT=SNP
6	33713169	rs680608	C	T	100	PASS	AC=305;AF=0.0609026;AN=5008;NS=2504;DP=14320;EAS_AF=0.0208;AMR_AF=0.0879;AFR_AF=0.0204;EUR_AF=0.1551;SAS_AF=0.0409;AA=C|||;VT=SNP
6	33713300	rs60704560	C	T	100	PASS	AC=2635;AF=0.526158;AN=5008;NS=2504;DP=17277;EAS_AF=0.8651;AMR_AF=0.5893;AFR_AF=0.1241;EUR_AF=0.4891;SAS_AF=0.7137;AA=c|||;VT=SNP
6	33713550	rs73743328	G	A	100	PASS	AC=487;AF=0.0972444;AN=5008;NS=2504;DP=15583;EAS_AF=0.0417;AMR_AF=0.0605;AFR_AF=0.1974;EUR_AF=0.0696;SAS_AF=0.0736;AA=A|||;VT=SNP
6	33713779	rs602399	C	T	100	PASS	AC=719;AF=0.14357;AN=5008;NS=2504;DP=18126;EAS_AF=0.0208;AMR_AF=0.1167;AFR_AF=0.2867;EUR_AF=0.1948;SAS_AF=0.0429;AA=C|||;VT=SNP
6	33713930	rs79297236	T	C	100	PASS	AC=487;AF=0.0972444;AN=5008;NS=2504;DP=15335;EAS_AF=0.0417;AMR_AF=0.0605;AFR_AF=0.1974;EUR_AF=0.0696;SAS_AF=0.0736;AA=C|||;VT=SNP
6	33713943	rs73743329	T	A	100	PASS	AC=487;AF=0.0972444;AN=5008;NS=2504;DP=15037;EAS_AF=0.0417;AMR_AF=0.0605;AFR_AF=0.1974;EUR_AF=0.0696;SAS_AF=0.0736;AA=T|||;VT=SNP
6	33713952	rs77213792	C	G	100	PASS	AC=487;AF=0.0972444;AN=5008;NS=2504;DP=15075;EAS_AF=0.0417;AMR_AF=0.0605;AFR_AF=0.1974;EUR_AF=0.0696;SAS_AF=0.0736;AA=C|||;VT=SNP
6	33713971	rs73743330	G	A	100	PASS	AC=489;AF=0.0976438;AN=5008;NS=2504;DP=15065;EAS_AF=0.0427;AMR_AF=0.0605;AFR_AF=0.1982;EUR_AF=0.0696;SAS_AF=0.0736;AA=g|||;VT=SNP
6	33714036	rs73743331	G	T	100	PASS	AC=488;AF=0.0974441;AN=5008;NS=2504;DP=15645;EAS_AF=0.0417;AMR_AF=0.0605;AFR_AF=0.1982;EUR_AF=0.0696;SAS_AF=0.0736;AA=T|||;VT=SNP
6	33714042	rs73743333	G	A	100	PASS	AC=491;AF=0.0980431;AN=5008;NS=2504;DP=15933;EAS_AF=0.0417;AMR_AF=0.0605;AFR_AF=0.1982;EUR_AF=0.0696;SAS_AF=0.0767;AA=G|||;VT=SNP
6	33714094	rs73743334	G	C	100	PASS	AC=487;AF=0.0972444;AN=5008;NS=2504;DP=16725;EAS_AF=0.0417;AMR_AF=0.0605;AFR_AF=0.1974;EUR_AF=0.0696;SAS_AF=0.0736;AA=G|||;VT=SNP
6	33714156	rs72880503	G	A	100	PASS	AC=139;AF=0.0277556;AN=5008;NS=2504;DP=15867;EAS_AF=0.002;AMR_AF=0.0288;AFR_AF=0.0121;EUR_AF=0.0636;SAS_AF=0.0378;AA=G|||;VT=SNP
6	33714412	rs78748610	T	C	100	PASS	AC=487;AF=0.0972444;AN=5008;NS=2504;DP=17518;EAS_AF=0.0417;AMR_AF=0.0605;AFR_AF=0.1974;EUR_AF=0.0696;SAS_AF=0.0736;AA=C|||;VT=SNP
6	33714548	rs4711343	G	A	100	PASS	AC=2634;AF=0.525958;AN=5008;NS=2504;DP=18202;EAS_AF=0.8641;AMR_AF=0.5893;AFR_AF=0.1233;EUR_AF=0.4891;SAS_AF=0.7147;AA=G|||;VT=SNP
6	33714622	rs16869456	G	A	100	PASS	AC=487;AF=0.0972444;AN=5008;NS=2504;DP=19613;EAS_AF=0.0417;AMR_AF=0.0605;AFR_AF=0.1974;EUR_AF=0.0696;SAS_AF=0.0736;AA=G|||;VT=SNP
6	33714639	rs16869458	C	T	100	PASS	AC=487;AF=0.0972444;AN=5008;NS=2504;DP=19353;EAS_AF=0.0417;AMR_AF=0.0605;AFR_AF=0.1974;EUR_AF=0.0696;SAS_AF=0.0736;AA=C|||;VT=SNP
6	33714673	rs12662447	C	T	100	PASS	AC=326;AF=0.0650958;AN=5008;NS=2504;DP=18979;EAS_AF=0.0169;AMR_AF=0.1009;AFR_AF=0.0129;EUR_AF=0.165;SAS_AF=0.0573;AA=c|||;VT=SNP
6	33714781	rs530614	G	A	100	PASS	AC=719;AF=0.14357;AN=5008;NS=2504;DP=17857;EAS_AF=0.0208;AMR_AF=0.1167;AFR_AF=0.2867;EUR_AF=0.1948;SAS_AF=0.0429;AA=G|||;VT=SNP
6	33714908	rs16869459	G	A	100	PASS	AC=493;AF=0.0984425;AN=5008;NS=2504;DP=19918;EAS_AF=0.0437;AMR_AF=0.0605;AFR_AF=0.1982;EUR_AF=0.0696;SAS_AF=0.0767;AA=A|||;VT=SNP
6	33715127	rs16869464	A	G	100	PASS	AC=487;AF=0.0972444;AN=5008;NS=2504;DP=19139;EAS_AF=0.0417;AMR_AF=0.0605;AFR_AF=0.1974;EUR_AF=0.0696;SAS_AF=0.0736;AA=A|||;VT=SNP
6	33715159	rs60447213	G	T	100	PASS	AC=487;AF=0.0972444;AN=5008;NS=2504;DP=19295;EAS_AF=0.0417;AMR_AF=0.0605;AFR_AF=0.1974;EUR_AF=0.0696;SAS_AF=0.0736;AA=T|||;VT=SNP
6	33715265	rs16869466	A	G	100	PASS	AC=487;AF=0.0972444;AN=5008;NS=2504;DP=19549;EAS_AF=0.0417;AMR_AF=0.0605;AFR_AF=0.1974;EUR_AF=0.0696;SAS_AF=0.0736;AA=A|||;VT=SNP
6	33715323	rs11755421	G	A	100	PASS	AC=851;AF=0.169928;AN=5008;NS=2504;DP=19597;EAS_AF=0.1022;AMR_AF=0.3473;AFR_AF=0.0779;EUR_AF=0.2336;SAS_AF=0.1728;AA=G|||;VT=SNP
6	33715391	rs73743336	G	A	100	PASS	AC=485;AF=0.096845;AN=5008;NS=2504;DP=17490;EAS_AF=0.0417;AMR_AF=0.0591;AFR_AF=0.1967;EUR_AF=0.0696;SAS_AF=0.0736;AA=G|||;VT=SNP
6	33715687	rs80346884	C	T	100	PASS	AC=9;AF=0.00179712;AN=5008;NS=2504;DP=19106;EAS_AF=0;AMR_AF=0.0014;AFR_AF=0.0008;EUR_AF=0.007;SAS_AF=0;AA=C|||;VT=SNP
6	33715765	rs76667873	A	G	100	PASS	AC=106;AF=0.0211661;AN=5008;NS=2504;DP=18677;EAS_AF=0.0268;AMR_AF=0.0202;AFR_AF=0.0045;EUR_AF=0.0119;SAS_AF=0.0481;AA=A|||;VT=SNP
6	33715837	rs9469580	G	A	100	PASS	AC=485;AF=0.096845;AN=5008;NS=2504;DP=18336;EAS_AF=0.0417;AMR_AF=0.0591;AFR_AF=0.1967;EUR_AF=0.0696;SAS_AF=0.0736;AA=A|||;VT=SNP
6	33715904	rs9469581	C	A	100	PASS	AC=490;AF=0.0978435;AN=5008;NS=2504;DP=17759;EAS_AF=0.0437;AMR_AF=0.0591;AFR_AF=0.1967;EUR_AF=0.0696;SAS_AF=0.0767;AA=C|||;VT=SNP
6	33715939	rs9469582	A	G	100	PASS	AC=494;AF=0.0986422;AN=5008;NS=2504;DP=17861;EAS_AF=0.0446;AMR_AF=0.0591;AFR_AF=0.1967;EUR_AF=0.0696;SAS_AF=0.0798;AA=G|||;VT=SNP
6	33716634	rs62398919	T	G	100	PASS	AC=771;AF=0.153954;AN=5008;NS=2504;DP=16136;EAS_AF=0.0308;AMR_AF=0.0908;AFR_AF=0.3729;EUR_AF=0.0825;SAS_AF=0.1033;AA=T|||;VT=SNP
6	33716716	rs28607030	A	G	100	PASS	AC=1036;AF=0.206869;AN=5008;NS=2504;DP=18545;EAS_AF=0.0952;AMR_AF=0.2305;AFR_AF=0.2383;EUR_AF=0.2922;SAS_AF=0.1748;AA=A|||;VT=SNP
6	33716745	rs35445446	C	T	100	PASS	AC=311;AF=0.0621006;AN=5008;NS=2504;DP=18951;EAS_AF=0.0169;AMR_AF=0.098;AFR_AF=0.0121;EUR_AF=0.1581;SAS_AF=0.0521;AA=C|||;VT=SNP
6	33716784	rs34139049	G	A	100	PASS	AC=378;AF=0.0754792;AN=5008;NS=2504;DP=18228;EAS_AF=0.0516;AMR_AF=0.1354;AFR_AF=0.0121;EUR_AF=0.1581;SAS_AF=0.0583;AA=G|||;VT=SNP
6	33716831	rs35274562	C	T	100	PASS	AC=378;AF=0.0754792;AN=5008;NS=2504;DP=18903;EAS_AF=0.0516;AMR_AF=0.1354;AFR_AF=0.0121;EUR_AF=0.1581;SAS_AF=0.0583;AA=C|||;VT=SNP
6	33716945	rs73743401	G	T	100	PASS	AC=199;AF=0.0397364;AN=5008;NS=2504;DP=16814;EAS_AF=0.0149;AMR_AF=0.0231;AFR_AF=0.0651;EUR_AF=0.0567;SAS_AF=0.0256;AA=G|||;VT=SNP
6	33717416	rs35646598	T	C	100	PASS	AC=394;AF=0.0786741;AN=5008;NS=2504;DP=13203;EAS_AF=0.0516;AMR_AF=0.1369;AFR_AF=0.0227;EUR_AF=0.159;SAS_AF=0.0583;AA=T|||;VT=SNP
6	33717424	rs28651968	T	C	100	PASS	AC=2689;AF=0.536941;AN=5008;NS=2504;DP=13327;EAS_AF=0.8631;AMR_AF=0.6009;AFR_AF=0.1536;EUR_AF=0.495;SAS_AF=0.7168;AA=T|||;VT=SNP
6	33717428	rs73746503	C	T	100	PASS	AC=513;AF=0.102436;AN=5008;NS=2504;DP=13482;EAS_AF=0.0169;AMR_AF=0.0519;AFR_AF=0.298;EUR_AF=0.0119;SAS_AF=0.0552;AA=C|||;VT=SNP
6	33717429	rs563198098	G	A	100	PASS	AC=30;AF=0.00599042;AN=5008;NS=2504;DP=13475;EAS_AF=0;AMR_AF=0.0029;AFR_AF=0.0144;EUR_AF=0.0089;SAS_AF=0;AA=G|||;VT=SNP
6	33717770	rs9469583	T	C	100	PASS	AC=3130;AF=0.625;AN=5008;NS=2504;DP=17702;EAS_AF=0.9058;AMR_AF=0.6527;AFR_AF=0.32;EUR_AF=0.5646;SAS_AF=0.7904;AA=T|||;VT=SNP
6	33717838	rs72880506	A	G	100	PASS	AC=197;AF=0.0393371;AN=5008;NS=2504;DP=20038;EAS_AF=0.003;AMR_AF=0.036;AFR_AF=0.0393;EUR_AF=0.0696;SAS_AF=0.0481;AA=A|||;VT=SNP
6	33717941	rs114760114	C	G	100	PASS	AC=27;AF=0.00539137;AN=5008;NS=2504;DP=20513;EAS_AF=0.002;AMR_AF=0.0043;AFR_AF=0.0015;EUR_AF=0.0159;SAS_AF=0.0041;AA=C|||;VT=SNP
6	33717972	rs148793909	A	G	100	PASS	AC=37;AF=0.00738818;AN=5008;NS=2504;DP=19810;EAS_AF=0.001;AMR_AF=0.0144;AFR_AF=0.0015;EUR_AF=0.0229;SAS_AF=0.001;AA=A|||;VT=SNP
6	33718075	rs10947435	G	A	100	PASS	AC=2640;AF=0.527157;AN=5008;NS=2504;DP=21121;EAS_AF=0.8631;AMR_AF=0.5937;AFR_AF=0.1233;EUR_AF=0.495;SAS_AF=0.7127;AA=G|||;VT=SNP
6	33718252	rs7752348	C	G	100	PASS	AC=4010;AF=0.800719;AN=5008;NS=2504;DP=18958;EAS_AF=0.9514;AMR_AF=0.8487;AFR_AF=0.5915;EUR_AF=0.7922;SAS_AF=0.9029;AA=G|||;VT=SNP
6	33718418	rs4713675	C	T	100	PASS	AC=2837;AF=0.566494;AN=5008;NS=2504;DP=21583;EAS_AF=0.8661;AMR_AF=0.6297;AFR_AF=0.1626;EUR_AF=0.5646;SAS_AF=0.7607;AA=T|||;VT=SNP
6	33718582	rs56155944	G	A	100	PASS	AC=197;AF=0.0393371;AN=5008;NS=2504;DP=17287;EAS_AF=0.003;AMR_AF=0.036;AFR_AF=0.0393;EUR_AF=0.0696;SAS_AF=0.0481;AA=G|||;VT=SNP
6	33718839	rs56382646	G	A	100	PASS	AC=145;AF=0.0289537;AN=5008;NS=2504;DP=18649;EAS_AF=0.002;AMR_AF=0.0288;AFR_AF=0.0121;EUR_AF=0.0666;SAS_AF=0.0409;AA=g|||;VT=SNP
6	33718968	rs62398922	G	C	100	PASS	AC=158;AF=0.0315495;AN=5008;NS=2504;DP=13517;EAS_AF=0.004;AMR_AF=0.0317;AFR_AF=0.0129;EUR_AF=0.0676;SAS_AF=0.0481;AA=g|||;VT=SNP
6	33719383	rs13206228	C	G	100	PASS	AC=373;AF=0.0744808;AN=5008;NS=2504;DP=15892;EAS_AF=0.0516;AMR_AF=0.1354;AFR_AF=0.0113;EUR_AF=0.1531;SAS_AF=0.0593;AA=C|||;VT=SNP
6	33719877	rs943463	T	C	100	PASS	AC=3799;AF=0.758586;AN=5008;NS=2504;DP=21027;EAS_AF=0.9573;AMR_AF=0.8372;AFR_AF=0.4546;EUR_AF=0.8002;SAS_AF=0.8661;AA=T|||;VT=SNP
6	33720059	rs114746521	G	A	100	PASS	AC=20;AF=0.00399361;AN=5008;NS=2504;DP=18681;EAS_AF=0.002;AMR_AF=0.0014;AFR_AF=0;EUR_AF=0.0169;SAS_AF=0;AA=G|||;VT=SNP
6	33720065	rs12192035	T	C	100	PASS	AC=494;AF=0.0986422;AN=5008;NS=2504;DP=18739;EAS_AF=0.0546;AMR_AF=0.1556;AFR_AF=0.0787;EUR_AF=0.159;SAS_AF=0.0685;AA=C|||;VT=SNP
6	33720491	rs9469584	C	G	100	PASS	AC=275;AF=0.0549121;AN=5008;NS=2504;DP=16041;EAS_AF=0.0149;AMR_AF=0.0331;AFR_AF=0.112;EUR_AF=0.0577;SAS_AF=0.0317;AA=C|||;VT=SNP
6	33721457	rs1998949	T	C	100	PASS	AC=3735;AF=0.745807;AN=5008;NS=2504;DP=16419;EAS_AF=0.9544;AMR_AF=0.8285;AFR_AF=0.4251;EUR_AF=0.7913;SAS_AF=0.8589;AA=C|||;VT=SNP
6	33721882	rs113280731	G	A	100	PASS	AC=120;AF=0.0239617;AN=5008;NS=2504;DP=14136;EAS_AF=0;AMR_AF=0.0389;AFR_AF=0.0507;EUR_AF=0.0258;SAS_AF=0;AA=G|||;VT=SNP
6	33721885	rs114524013	G	A	100	PASS	AC=115;AF=0.0229633;AN=5008;NS=2504;DP=14051;EAS_AF=0.0288;AMR_AF=0.0216;AFR_AF=0.0083;EUR_AF=0.0119;SAS_AF=0.0491;AA=G|||;VT=SNP
6	33721933	rs9461905	T	C	100	PASS	AC=3793;AF=0.757388;AN=5008;NS=2504;DP=14309;EAS_AF=0.9554;AMR_AF=0.8401;AFR_AF=0.4539;EUR_AF=0.7952;SAS_AF=0.8661;AA=C|||;VT=SNP
6	33722098	rs4713676	T	G	100	PASS	AC=3476;AF=0.694089;AN=5008;NS=2504;DP=14645;EAS_AF=0.9256;AMR_AF=0.7983;AFR_AF=0.3162;EUR_AF=0.7753;SAS_AF=0.8088;AA=T|||;VT=SNP
6	33722644	rs7774682	C	T	100	PASS	AC=3408;AF=0.680511;AN=5008;NS=2504;DP=22664;EAS_AF=0.87;AMR_AF=0.6844;AFR_AF=0.4985;EUR_AF=0.659;SAS_AF=0.7505;AA=T|||;VT=SNP
6	33723290	rs4304152	G	A	100	PASS	AC=2805;AF=0.560104;AN=5008;NS=2504;DP=17169;EAS_AF=0.8581;AMR_AF=0.6239;AFR_AF=0.1808;EUR_AF=0.5656;SAS_AF=0.7147;AA=G|||;VT=SNP
6	33723383	rs1536500	T	C	100	PASS	AC=3822;AF=0.763179;AN=5008;NS=2504;DP=12530;EAS_AF=0.9563;AMR_AF=0.8429;AFR_AF=0.472;EUR_AF=0.7952;SAS_AF=0.8681;AA=C|||;VT=SNP
6	33723457	rs34339105	G	T	100	PASS	AC=374;AF=0.0746805;AN=5008;NS=2504;DP=11647;EAS_AF=0.0516;AMR_AF=0.1369;AFR_AF=0.0113;EUR_AF=0.1541;SAS_AF=0.0583;AA=G|||;VT=SNP
6	33723698	rs144353470	A	G	100	PASS	AC=199;AF=0.0397364;AN=5008;NS=2504;DP=14725;EAS_AF=0.0298;AMR_AF=0.0346;AFR_AF=0.056;EUR_AF=0.0159;SAS_AF=0.0562;AA=A|||;VT=SNP
6	33724004	rs6919321	G	A	100	PASS	AC=3070;AF=0.613019;AN=5008;NS=2504;DP=15390;EAS_AF=0.874;AMR_AF=0.6542;AFR_AF=0.2829;EUR_AF=0.6213;SAS_AF=0.7526;AA=G|||;VT=SNP
6	33724059	rs34869648	G	A	100	PASS	AC=374;AF=0.0746805;AN=5008;NS=2504;DP=15628;EAS_AF=0.0516;AMR_AF=0.1369;AFR_AF=0.0113;EUR_AF=0.1541;SAS_AF=0.0583;AA=G|||;VT=SNP
6	33724794	rs9380376	C	T	100	PASS	AC=1791;AF=0.357628;AN=5008;NS=2504;DP=20735;EAS_AF=0.7321;AMR_AF=0.2723;AFR_AF=0.0908;EUR_AF=0.2962;SAS_AF=0.456;AA=C|||;VT=SNP
6	33725129	rs35721478	T	C	100	PASS	AC=378;AF=0.0754792;AN=5008;NS=2504;DP=20828;EAS_AF=0.0516;AMR_AF=0.1398;AFR_AF=0.0113;EUR_AF=0.1561;SAS_AF=0.0583;AA=t|||;VT=SNP
6	33725187	rs9461906	T	C	100	PASS	AC=1526;AF=0.304712;AN=5008;NS=2504;DP=20888;EAS_AF=0.12;AMR_AF=0.2637;AFR_AF=0.5681;EUR_AF=0.2376;SAS_AF=0.2372;AA=c|||;VT=SNP
6	33725400	rs74406141	G	C	100	PASS	AC=199;AF=0.0397364;AN=5008;NS=2504;DP=20937;EAS_AF=0.0278;AMR_AF=0.0346;AFR_AF=0.0575;EUR_AF=0.0159;SAS_AF=0.0562;AA=g|||;VT=SNP
6	33725528	rs12211490	G	T	100	PASS	AC=380;AF=0.0758786;AN=5008;NS=2504;DP=20403;EAS_AF=0.0536;AMR_AF=0.1369;AFR_AF=0.0113;EUR_AF=0.1551;SAS_AF=0.0613;AA=g|||;VT=SNP
6	33725784	rs9469586	G	A	100	PASS	AC=296;AF=0.0591054;AN=5008;NS=2504;DP=17561;EAS_AF=0.0149;AMR_AF=0.0288;AFR_AF=0.1346;EUR_AF=0.0517;SAS_AF=0.0317;AA=g|||;VT=SNP
6	33725788	rs12211554	C	A	100	PASS	AC=375;AF=0.0748802;AN=5008;NS=2504;DP=17437;EAS_AF=0.0516;AMR_AF=0.1369;AFR_AF=0.0113;EUR_AF=0.1551;SAS_AF=0.0583;AA=c|||;VT=SNP
6	33725852	rs12211565	C	T	100	PASS	AC=380;AF=0.0758786;AN=5008;NS=2504;DP=16967;EAS_AF=0.0536;AMR_AF=0.1369;AFR_AF=0.0113;EUR_AF=0.1551;SAS_AF=0.0613;AA=c|||;VT=SNP
6	33726437	rs114558982	C	T	100	PASS	AC=113;AF=0.0225639;AN=5008;NS=2504;DP=18639;EAS_AF=0.0268;AMR_AF=0.0216;AFR_AF=0.0083;EUR_AF=0.0119;SAS_AF=0.0491;AA=c|||;VT=SNP
6	33726990	rs9461907	A	C	100	PASS	AC=3858;AF=0.770367;AN=5008;NS=2504;DP=19731;EAS_AF=0.9563;AMR_AF=0.8429;AFR_AF=0.4871;EUR_AF=0.7972;SAS_AF=0.8824;AA=a|||;VT=SNP
6	33727278	rs113049788	T	A	100	PASS	AC=205;AF=0.0409345;AN=5008;NS=2504;DP=16915;EAS_AF=0.0278;AMR_AF=0.0346;AFR_AF=0.062;EUR_AF=0.0159;SAS_AF=0.0562;AA=A|||;VT=SNP
6	33727614	rs62398943	A	C	100	PASS	AC=4314;AF=0.861422;AN=5008;NS=2504;DP=13127;EAS_AF=0.9802;AMR_AF=0.8862;AFR_AF=0.7269;EUR_AF=0.8062;SAS_AF=0.9601;AA=C|||;VT=SNP
6	33727644	rs12215329	C	T	100	PASS	AC=383;AF=0.0764776;AN=5008;NS=2504;DP=13144;EAS_AF=0.0526;AMR_AF=0.1354;AFR_AF=0.0113;EUR_AF=0.1551;SAS_AF=0.0665;AA=C|||;VT=SNP
6	33727885	rs1536501	T	C	100	PASS	AC=4315;AF=0.861621;AN=5008;NS=2504;DP=21166;EAS_AF=0.9802;AMR_AF=0.8862;AFR_AF=0.7277;EUR_AF=0.8062;SAS_AF=0.9601;AA=C|||;VT=SNP
6	33728356	rs147016765	G	A	100	PASS	AC=55;AF=0.0109824;AN=5008;NS=2504;DP=19992;EAS_AF=0.001;AMR_AF=0.0159;AFR_AF=0;EUR_AF=0.0408;SAS_AF=0.002;AA=G|||;VT=SNP
6	33728444	rs7449707	A	G	100	PASS	AC=3464;AF=0.691693;AN=5008;NS=2504;DP=19271;EAS_AF=0.9286;AMR_AF=0.7896;AFR_AF=0.3003;EUR_AF=0.7744;SAS_AF=0.8221;AA=A|||;VT=SNP
6	33728651	rs12203746	A	G	100	PASS	AC=14;AF=0.00279553;AN=5008;NS=2504;DP=14737;EAS_AF=0;AMR_AF=0;AFR_AF=0;EUR_AF=0.0139;SAS_AF=0;AA=A|||;VT=SNP
6	33728755	rs2395449	T	A	100	PASS	AC=1999;AF=0.399161;AN=5008;NS=2504;DP=18597;EAS_AF=0.7599;AMR_AF=0.2983;AFR_AF=0.0923;EUR_AF=0.3469;SAS_AF=0.5675;AA=T|||;VT=SNP
6	33729188	rs72880510	C	T	100	PASS	AC=178;AF=0.0355431;AN=5008;NS=2504;DP=17563;EAS_AF=0.0159;AMR_AF=0.0504;AFR_AF=0.0045;EUR_AF=0.0686;SAS_AF=0.0532;AA=C|||;VT=SNP
6	33729718	rs11751943	G	C	100	PASS	AC=4312;AF=0.861022;AN=5008;NS=2504;DP=19170;EAS_AF=0.9802;AMR_AF=0.8862;AFR_AF=0.7262;EUR_AF=0.8052;SAS_AF=0.9601;AA=C|||;VT=SNP
6	33729820	rs72880511	G	A	100	PASS	AC=936;AF=0.186901;AN=5008;NS=2504;DP=18836;EAS_AF=0.1111;AMR_AF=0.3487;AFR_AF=0.0953;EUR_AF=0.2714;SAS_AF=0.1871;AA=G|||;VT=SNP
6	33729825	rs73746509	C	T	100	PASS	AC=1081;AF=0.215855;AN=5008;NS=2504;DP=18829;EAS_AF=0.1111;AMR_AF=0.3588;AFR_AF=0.1974;EUR_AF=0.2724;SAS_AF=0.1892;AA=C|||;VT=SNP
6	33730095	rs1887340	C	T	100	PASS	AC=1413;AF=0.282149;AN=5008;NS=2504;DP=19001;EAS_AF=0.1339;AMR_AF=0.3876;AFR_AF=0.3578;EUR_AF=0.2783;SAS_AF=0.2618;AA=C|||;VT=SNP
6	33730171	rs13200063	C	A	100	PASS	AC=381;AF=0.0760783;AN=5008;NS=2504;DP=18094;EAS_AF=0.0536;AMR_AF=0.134;AFR_AF=0.0113;EUR_AF=0.1561;SAS_AF=0.0634;AA=C|||;VT=SNP
6	33730336	rs76561625	A	G	100	PASS	AC=90;AF=0.0179712;AN=5008;NS=2504;DP=22821;EAS_AF=0;AMR_AF=0.036;AFR_AF=0.0303;EUR_AF=0.0249;SAS_AF=0;AA=A|||;VT=SNP
6	33730843	rs12524835	G	C	100	PASS	AC=1019;AF=0.203474;AN=5008;NS=2504;DP=20848;EAS_AF=0.1151;AMR_AF=0.3501;AFR_AF=0.1505;EUR_AF=0.2724;SAS_AF=0.1912;AA=G|||;VT=SNP
6	33730954	rs4711345	G	A	100	PASS	AC=1837;AF=0.366813;AN=5008;NS=2504;DP=18206;EAS_AF=0.1905;AMR_AF=0.5317;AFR_AF=0.3926;EUR_AF=0.4344;SAS_AF=0.3272;AA=A|||;VT=SNP
6	33730996	rs4711346	C	G	100	PASS	AC=1112;AF=0.222045;AN=5008;NS=2504;DP=18148;EAS_AF=0.1151;AMR_AF=0.3631;AFR_AF=0.2133;EUR_AF=0.2734;SAS_AF=0.1912;AA=C|||;VT=SNP
6	33731225	rs4713677	G	C	100	PASS	AC=1736;AF=0.346645;AN=5008;NS=2504;DP=19018;EAS_AF=0.1915;AMR_AF=0.5303;AFR_AF=0.3185;EUR_AF=0.4324;SAS_AF=0.3262;AA=g|||;VT=SNP
6	33731312	rs34460651	C	A	100	PASS	AC=327;AF=0.0652955;AN=5008;NS=2504;DP=19294;EAS_AF=0.0288;AMR_AF=0.098;AFR_AF=0.0113;EUR_AF=0.1561;SAS_AF=0.0593;AA=C|||;VT=SNP
6	33731408	rs9394165	G	A	100	PASS	AC=2006;AF=0.400559;AN=5008;NS=2504;DP=20140;EAS_AF=0.7599;AMR_AF=0.3012;AFR_AF=0.0976;EUR_AF=0.3449;SAS_AF=0.5675;AA=G|||;VT=SNP
6	33731469	rs943464	C	T	100	PASS	AC=4207;AF=0.840056;AN=5008;NS=2504;DP=20662;EAS_AF=0.9802;AMR_AF=0.879;AFR_AF=0.6528;EUR_AF=0.8022;SAS_AF=0.9601;AA=T|||;VT=SNP
6	33731561	rs72880514	C	T	100	PASS	AC=90;AF=0.0179712;AN=5008;NS=2504;DP=20876;EAS_AF=0.0188;AMR_AF=0.0115;AFR_AF=0;EUR_AF=0.0318;SAS_AF=0.0317;AA=C|||;VT=SNP
6	33731592	rs35328423	C	T	100	PASS	AC=865;AF=0.172724;AN=5008;NS=2504;DP=20801;EAS_AF=0.0823;AMR_AF=0.1844;AFR_AF=0.2617;EUR_AF=0.1809;SAS_AF=0.1288;AA=T|||;VT=SNP
6	33731663	rs943465	G	A	100	PASS	AC=3722;AF=0.743211;AN=5008;NS=2504;DP=18996;EAS_AF=0.9514;AMR_AF=0.8285;AFR_AF=0.4017;EUR_AF=0.7773;SAS_AF=0.8947;AA=G|||;VT=SNP
6	33731766	rs76034932	C	T	100	PASS	AC=111;AF=0.0221645;AN=5008;NS=2504;DP=19041;EAS_AF=0.0268;AMR_AF=0.0216;AFR_AF=0.0068;EUR_AF=0.0119;SAS_AF=0.0491;AA=C|||;VT=SNP
6	33731787	rs943466	G	A	100	PASS	AC=1361;AF=0.271765;AN=5008;NS=2504;DP=18911;EAS_AF=0.1379;AMR_AF=0.3963;AFR_AF=0.3116;EUR_AF=0.2763;SAS_AF=0.2628;AA=G|||;VT=SNP
6	33731797	rs6920075	C	T	100	PASS	AC=1986;AF=0.396565;AN=5008;NS=2504;DP=19119;EAS_AF=0.7589;AMR_AF=0.2997;AFR_AF=0.087;EUR_AF=0.3429;SAS_AF=0.5654;AA=C|||;VT=SNP
6	33731811	rs943467	A	T	100	PASS	AC=2247;AF=0.448682;AN=5008;NS=2504;DP=19162;EAS_AF=0.2212;AMR_AF=0.585;AFR_AF=0.5832;EUR_AF=0.4602;SAS_AF=0.3926;AA=T|||;VT=SNP
6	33731984	rs35797388	A	G	100	PASS	AC=381;AF=0.0760783;AN=5008;NS=2504;DP=18297;EAS_AF=0.0536;AMR_AF=0.134;AFR_AF=0.0113;EUR_AF=0.1561;SAS_AF=0.0634;AA=A|||;VT=SNP
6	33731989	rs35366046	T	C	100	PASS	AC=497;AF=0.0992412;AN=5008;NS=2504;DP=18284;EAS_AF=0.0804;AMR_AF=0.1556;AFR_AF=0.0212;EUR_AF=0.168;SAS_AF=0.1135;AA=T|||;VT=SNP
6	33732219	rs6925337	G	T	100	PASS	AC=962;AF=0.192093;AN=5008;NS=2504;DP=13141;EAS_AF=0.0784;AMR_AF=0.1988;AFR_AF=0.3185;EUR_AF=0.174;SAS_AF=0.1524;AA=G|||;VT=SNP
6	33732262	rs6904991	T	G	100	PASS	AC=1997;AF=0.398762;AN=5008;NS=2504;DP=14013;EAS_AF=0.7599;AMR_AF=0.2997;AFR_AF=0.0923;EUR_AF=0.3449;SAS_AF=0.5665;AA=T|||;VT=SNP
6	33732365	rs59137082	C	T	100	PASS	AC=1134;AF=0.226438;AN=5008;NS=2504;DP=15465;EAS_AF=0.1419;AMR_AF=0.3718;AFR_AF=0.1596;EUR_AF=0.2843;SAS_AF=0.2413;AA=C|||;VT=SNP
6	33732448	rs6925273	A	G	100	PASS	AC=2210;AF=0.441294;AN=5008;NS=2504;DP=18002;EAS_AF=0.7827;AMR_AF=0.3256;AFR_AF=0.1657;EUR_AF=0.3489;SAS_AF=0.6391;AA=A|||;VT=SNP
6	33732679	rs4342423	C	T	100	PASS	AC=1997;AF=0.398762;AN=5008;NS=2504;DP=13939;EAS_AF=0.7599;AMR_AF=0.2997;AFR_AF=0.0923;EUR_AF=0.3449;SAS_AF=0.5665;AA=C|||;VT=SNP
6	33732804	rs77577915	G	A	100	PASS	AC=417;AF=0.0832668;AN=5008;NS=2504;DP=16871;EAS_AF=0.0526;AMR_AF=0.1383;AFR_AF=0.0325;EUR_AF=0.1581;SAS_AF=0.0675;AA=G|||;VT=SNP
6	33732913	rs4996878	A	G	100	PASS	AC=3702;AF=0.739217;AN=5008;NS=2504;DP=14297;EAS_AF=0.9544;AMR_AF=0.8401;AFR_AF=0.3835;EUR_AF=0.7893;SAS_AF=0.8753;AA=G|||;VT=SNP
6	33732987	rs4996879	A	G	100	PASS	AC=4065;AF=0.811701;AN=5008;NS=2504;DP=14249;EAS_AF=0.9554;AMR_AF=0.866;AFR_AF=0.6286;EUR_AF=0.8002;SAS_AF=0.8845;AA=G|||;VT=SNP
6	33733434	rs113053113	A	G	100	PASS	AC=393;AF=0.0784744;AN=5008;NS=2504;DP=19714;EAS_AF=0;AMR_AF=0.0259;AFR_AF=0.2526;EUR_AF=0.0388;SAS_AF=0.002;AA=A|||;VT=SNP
6	33734128	rs755495	C	T	100	PASS	AC=998;AF=0.199281;AN=5008;NS=2504;DP=20097;EAS_AF=0.1101;AMR_AF=0.3487;AFR_AF=0.1422;EUR_AF=0.2694;SAS_AF=0.1902;AA=C|||;VT=SNP
6	33734241	rs145044106	G	C	100	PASS	AC=45;AF=0.00898562;AN=5008;NS=2504;DP=20092;EAS_AF=0.0099;AMR_AF=0.0086;AFR_AF=0;EUR_AF=0.0129;SAS_AF=0.0164;AA=G|||;VT=SNP
6	33734376	rs755496	C	G	100	PASS	AC=2012;AF=0.401757;AN=5008;NS=2504;DP=18598;EAS_AF=0.7599;AMR_AF=0.2997;AFR_AF=0.1036;EUR_AF=0.3449;SAS_AF=0.5665;AA=C|||;VT=SNP
6	33734419	rs755497	C	T	100	PASS	AC=1733;AF=0.346046;AN=5008;NS=2504;DP=17285;EAS_AF=0.1944;AMR_AF=0.5403;AFR_AF=0.3139;EUR_AF=0.4423;SAS_AF=0.3088;AA=C|||;VT=SNP
6	33734763	rs2395448	T	G	100	PASS	AC=3170;AF=0.632987;AN=5008;NS=2504;DP=23678;EAS_AF=0.87;AMR_AF=0.7767;AFR_AF=0.2254;EUR_AF=0.7137;SAS_AF=0.7546;AA=G|||;VT=SNP
6	33735154	rs11752297	G	C	100	PASS	AC=2012;AF=0.401757;AN=5008;NS=2504;DP=19168;EAS_AF=0.7599;AMR_AF=0.2997;AFR_AF=0.1036;EUR_AF=0.3449;SAS_AF=0.5665;AA=G|||;VT=SNP
6	33735292	rs4711347	G	A	100	PASS	AC=2388;AF=0.476837;AN=5008;NS=2504;DP=21650;EAS_AF=0.8115;AMR_AF=0.4337;AFR_AF=0.115;EUR_AF=0.501;SAS_AF=0.6268;AA=G|||;VT=SNP
6	33735471	rs12173787	G	C	100	PASS	AC=2779;AF=0.554912;AN=5008;NS=2504;DP=23818;EAS_AF=0.8155;AMR_AF=0.4683;AFR_AF=0.3631;EUR_AF=0.5169;SAS_AF=0.6462;AA=C|||;VT=SNP
6	33736082	rs9461908	G	A	100	PASS	AC=941;AF=0.187899;AN=5008;NS=2504;DP=21258;EAS_AF=0.0238;AMR_AF=0.0706;AFR_AF=0.5545;EUR_AF=0.0527;SAS_AF=0.0838;AA=G|||;VT=SNP
6	33736285	rs7774620	T	A	100	PASS	AC=2595;AF=0.518171;AN=5008;NS=2504;DP=18246;EAS_AF=0.8403;AMR_AF=0.451;AFR_AF=0.1868;EUR_AF=0.504;SAS_AF=0.6963;AA=T|||;VT=SNP
6	33736295	rs4711348	G	A	100	PASS	AC=2607;AF=0.520567;AN=5008;NS=2504;DP=18020;EAS_AF=0.8403;AMR_AF=0.4524;AFR_AF=0.1944;EUR_AF=0.505;SAS_AF=0.6963;AA=G|||;VT=SNP
6	33736490	rs747694	A	G	100	PASS	AC=2612;AF=0.521565;AN=5008;NS=2504;DP=17595;EAS_AF=0.8403;AMR_AF=0.4625;AFR_AF=0.1914;EUR_AF=0.506;SAS_AF=0.6973;AA=A|||;VT=SNP
6	33736672	rs747695	G	A	100	PASS	AC=2219;AF=0.443091;AN=5008;NS=2504;DP=19782;EAS_AF=0.7867;AMR_AF=0.3271;AFR_AF=0.177;EUR_AF=0.3489;SAS_AF=0.6278;AA=G|||;VT=SNP
6	33737175	rs79191137	T	G	100	PASS	AC=160;AF=0.0319489;AN=5008;NS=2504;DP=18589;EAS_AF=0.0258;AMR_AF=0.0288;AFR_AF=0.0197;EUR_AF=0.0239;SAS_AF=0.0654;AA=T|||;VT=SNP
6	33737436	rs747692	C	T	100	PASS	AC=977;AF=0.195088;AN=5008;NS=2504;DP=16754;EAS_AF=0.1161;AMR_AF=0.3444;AFR_AF=0.1203;EUR_AF=0.2684;SAS_AF=0.1963;AA=C|||;VT=SNP
6	33737800	rs1075379	T	C	100	PASS	AC=1355;AF=0.270567;AN=5008;NS=2504;DP=17438;EAS_AF=0.125;AMR_AF=0.3689;AFR_AF=0.3623;EUR_AF=0.2833;SAS_AF=0.2137;AA=T|||;VT=SNP
6	33738314	rs943471	C	T	100	PASS	AC=2678;AF=0.534744;AN=5008;NS=2504;DP=18293;EAS_AF=0.8304;AMR_AF=0.4625;AFR_AF=0.2572;EUR_AF=0.504;SAS_AF=0.6881;AA=T|||;VT=SNP
6	33738442	rs943472	T	C	100	PASS	AC=4316;AF=0.861821;AN=5008;NS=2504;DP=19343;EAS_AF=0.9802;AMR_AF=0.8876;AFR_AF=0.7277;EUR_AF=0.8062;SAS_AF=0.9601;AA=C|||;VT=SNP
6	33738456	rs77392626	C	T	100	PASS	AC=128;AF=0.0255591;AN=5008;NS=2504;DP=19616;EAS_AF=0.0248;AMR_AF=0.0259;AFR_AF=0.0076;EUR_AF=0.0189;SAS_AF=0.0573;AA=C|||;VT=SNP
6	33738458	rs139581804	C	T	100	PASS	AC=9;AF=0.00179712;AN=5008;NS=2504;DP=19646;EAS_AF=0;AMR_AF=0;AFR_AF=0;EUR_AF=0.005;SAS_AF=0.0041;AA=C|||;VT=SNP
6	33738749	rs6930201	A	C	100	PASS	AC=1303;AF=0.260184;AN=5008;NS=2504;DP=20786;EAS_AF=0.124;AMR_AF=0.3617;AFR_AF=0.3359;EUR_AF=0.2803;SAS_AF=0.2055;AA=A|||;VT=SNP
6	33739469	rs529484504	A	G	100	PASS	AC=41;AF=0.0081869;AN=5008;NS=2504;DP=11112;EAS_AF=0;AMR_AF=0.0231;AFR_AF=0.0008;EUR_AF=0.0189;SAS_AF=0.0051;AA=a|||;VT=SNP
6	33739960	rs10947436	A	G	100	PASS	AC=4316;AF=0.861821;AN=5008;NS=2504;DP=17875;EAS_AF=0.9802;AMR_AF=0.8876;AFR_AF=0.7277;EUR_AF=0.8062;SAS_AF=0.9601;AA=G|||;VT=SNP
6	33740025	rs2296743	C	T	100	PASS	AC=2074;AF=0.414137;AN=5008;NS=2504;DP=17364;EAS_AF=0.7569;AMR_AF=0.3084;AFR_AF=0.1543;EUR_AF=0.3459;SAS_AF=0.5573;AA=C|||;VT=SNP
6	33740325	rs11755593	G	C	100	PASS	AC=1002;AF=0.20008;AN=5008;NS=2504;DP=20347;EAS_AF=0.12;AMR_AF=0.3444;AFR_AF=0.1369;EUR_AF=0.2694;SAS_AF=0.1943;AA=G|||;VT=SNP
6	33740382	rs2296744	G	A	100	PASS	AC=2431;AF=0.485423;AN=5008;NS=2504;DP=19130;EAS_AF=0.7847;AMR_AF=0.4395;AFR_AF=0.1732;EUR_AF=0.499;SAS_AF=0.6176;AA=G|||;VT=SNP;EX_TARGET
6	33740592	rs4711349	C	T	100	PASS	AC=2679;AF=0.534944;AN=5008;NS=2504;DP=18691;EAS_AF=0.8313;AMR_AF=0.4625;AFR_AF=0.2572;EUR_AF=0.504;SAS_AF=0.6881;AA=T|||;VT=SNP;EX_TARGET
6	33740948	rs75494169	G	A	100	PASS	AC=133;AF=0.0265575;AN=5008;NS=2504;DP=18914;EAS_AF=0.0248;AMR_AF=0.0274;AFR_AF=0.0076;EUR_AF=0.0209;SAS_AF=0.0593;AA=G|||;VT=SNP
6	33741063	rs12204620	C	T	100	PASS	AC=308;AF=0.0615016;AN=5008;NS=2504;DP=17480;EAS_AF=0.0169;AMR_AF=0.0965;AFR_AF=0.0113;EUR_AF=0.1531;SAS_AF=0.0562;AA=C|||;VT=SNP
6	33741289	rs6904716	A	G	100	PASS	AC=2025;AF=0.404353;AN=5008;NS=2504;DP=18174;EAS_AF=0.2014;AMR_AF=0.5576;AFR_AF=0.4924;EUR_AF=0.4553;SAS_AF=0.3333;AA=G|||;VT=SNP
6	33741716	rs4711350	A	G	100	PASS	AC=4241;AF=0.846845;AN=5008;NS=2504;DP=16376;EAS_AF=0.9802;AMR_AF=0.8862;AFR_AF=0.6717;EUR_AF=0.8062;SAS_AF=0.9601;AA=G|||;VT=SNP
6	33741724	rs12204992	C	T	100	PASS	AC=308;AF=0.0615016;AN=5008;NS=2504;DP=16494;EAS_AF=0.0169;AMR_AF=0.0965;AFR_AF=0.0113;EUR_AF=0.1531;SAS_AF=0.0562;AA=C|||;VT=SNP
6	33742097	rs4713678	T	C	100	PASS	AC=3100;AF=0.61901;AN=5008;NS=2504;DP=15317;EAS_AF=0.8591;AMR_AF=0.5288;AFR_AF=0.4516;EUR_AF=0.5298;SAS_AF=0.7536;AA=C|||;VT=SNP
6	33742193	rs6910736	C	T	100	PASS	AC=1228;AF=0.245208;AN=5008;NS=2504;DP=14842;EAS_AF=0.121;AMR_AF=0.3602;AFR_AF=0.2829;EUR_AF=0.2773;SAS_AF=0.2076;AA=C|||;VT=SNP
6	33742331	rs10755683	T	C	100	PASS	AC=4141;AF=0.826877;AN=5008;NS=2504;DP=19394;EAS_AF=0.9544;AMR_AF=0.8473;AFR_AF=0.7012;EUR_AF=0.7833;SAS_AF=0.8957;AA=C|||;VT=SNP
6	33742403	rs4713679	C	T	100	PASS	AC=2665;AF=0.532149;AN=5008;NS=2504;DP=19270;EAS_AF=0.8313;AMR_AF=0.4625;AFR_AF=0.2466;EUR_AF=0.504;SAS_AF=0.6881;AA=C|||;VT=SNP
6	33742486	rs112221933	C	T	100	PASS	AC=1004;AF=0.200479;AN=5008;NS=2504;DP=18406;EAS_AF=0.12;AMR_AF=0.3458;AFR_AF=0.1369;EUR_AF=0.2694;SAS_AF=0.1953;AA=C|||;VT=SNP
6	33742489	rs115245506	G	A	100	PASS	AC=74;AF=0.0147764;AN=5008;NS=2504;DP=18318;EAS_AF=0.002;AMR_AF=0.0245;AFR_AF=0.0008;EUR_AF=0.0229;SAS_AF=0.0317;AA=G|||;VT=SNP
6	33742490	rs111352628	A	G	100	PASS	AC=1034;AF=0.20647;AN=5008;NS=2504;DP=18269;EAS_AF=0.12;AMR_AF=0.3458;AFR_AF=0.1596;EUR_AF=0.2694;SAS_AF=0.1953;AA=A|||;VT=SNP
6	33742718	rs751095	T	G	100	PASS	AC=404;AF=0.0806709;AN=5008;NS=2504;DP=22940;EAS_AF=0.0516;AMR_AF=0.1484;AFR_AF=0.0265;EUR_AF=0.1531;SAS_AF=0.0613;AA=T|||;VT=SNP
6	33742838	rs751096	T	C	100	PASS	AC=1462;AF=0.291933;AN=5008;NS=2504;DP=22460;EAS_AF=0.123;AMR_AF=0.3804;AFR_AF=0.447;EUR_AF=0.2793;SAS_AF=0.2065;AA=T|||;VT=SNP
6	33743150	rs117209009	A	G	100	PASS	AC=157;AF=0.0313498;AN=5008;NS=2504;DP=21391;EAS_AF=0.0278;AMR_AF=0.0288;AFR_AF=0.0159;EUR_AF=0.0229;SAS_AF=0.0665;AA=A|||;VT=SNP
6	33743174	rs2395447	T	C	100	PASS	AC=4316;AF=0.861821;AN=5008;NS=2504;DP=21740;EAS_AF=0.9802;AMR_AF=0.8862;AFR_AF=0.7277;EUR_AF=0.8062;SAS_AF=0.9611;AA=C|||;VT=SNP
6	33743264	rs2395446	C	T	100	PASS	AC=3903;AF=0.779353;AN=5008;NS=2504;DP=19079;EAS_AF=0.9524;AMR_AF=0.8228;AFR_AF=0.5378;EUR_AF=0.7813;SAS_AF=0.8947;AA=T|||;VT=SNP
6	33743361	rs755239	G	A	100	PASS	AC=373;AF=0.0744808;AN=5008;NS=2504;DP=20373;EAS_AF=0.0516;AMR_AF=0.1326;AFR_AF=0.0113;EUR_AF=0.1531;SAS_AF=0.0613;AA=G|||;VT=SNP
6	33743651	rs943473	G	C	100	PASS	AC=4108;AF=0.820288;AN=5008;NS=2504;DP=20666;EAS_AF=0.9544;AMR_AF=0.8429;AFR_AF=0.68;EUR_AF=0.7823;SAS_AF=0.8947;AA=C|||;VT=SNP
6	33743741	rs7764080	C	T	100	PASS	AC=358;AF=0.0714856;AN=5008;NS=2504;DP=19176;EAS_AF=0.2183;AMR_AF=0.0375;AFR_AF=0.003;EUR_AF=0.0586;SAS_AF=0.0501;AA=C|||;VT=SNP
6	33743997	rs6933607	G	A	100	PASS	AC=1002;AF=0.20008;AN=5008;NS=2504;DP=24869;EAS_AF=0.12;AMR_AF=0.3458;AFR_AF=0.1362;EUR_AF=0.2694;SAS_AF=0.1943;AA=G|||;VT=SNP
6	33744157	rs11754690	G	A	100	PASS	AC=1004;AF=0.200479;AN=5008;NS=2504;DP=22722;EAS_AF=0.12;AMR_AF=0.3473;AFR_AF=0.1362;EUR_AF=0.2694;SAS_AF=0.1953;AA=G|||;VT=SNP
6	33744606	rs76068590	T	C	100	PASS	AC=129;AF=0.0257588;AN=5008;NS=2504;DP=20441;EAS_AF=0.0248;AMR_AF=0.0259;AFR_AF=0.0076;EUR_AF=0.0189;SAS_AF=0.0583;AA=T|||;VT=SNP
6	33744711	rs2296746	C	T	100	PASS	AC=2293;AF=0.457867;AN=5008;NS=2504;DP=18987;EAS_AF=0.7798;AMR_AF=0.33;AFR_AF=0.2352;EUR_AF=0.3509;SAS_AF=0.6278;AA=C|||;VT=SNP
6	33744882	rs2296747	C	G	100	PASS	AC=2383;AF=0.475839;AN=5008;NS=2504;DP=19438;EAS_AF=0.7798;AMR_AF=0.3429;AFR_AF=0.2965;EUR_AF=0.3509;SAS_AF=0.6278;AA=C|||;VT=SNP;EX_TARGET
6	33745071	rs2296748	C	T	100	PASS	AC=2293;AF=0.457867;AN=5008;NS=2504;DP=19730;EAS_AF=0.7798;AMR_AF=0.33;AFR_AF=0.2352;EUR_AF=0.3519;SAS_AF=0.6268;AA=C|||;VT=SNP
6	33745397	rs73744674	G	C	100	PASS	AC=99;AF=0.0197684;AN=5008;NS=2504;DP=18047;EAS_AF=0.0099;AMR_AF=0.013;AFR_AF=0.003;EUR_AF=0.0447;SAS_AF=0.0317;AA=G|||;VT=SNP
6	33746697	rs61662306	G	A	100	PASS	AC=1003;AF=0.20028;AN=5008;NS=2504;DP=17925;EAS_AF=0.12;AMR_AF=0.3458;AFR_AF=0.1362;EUR_AF=0.2694;SAS_AF=0.1953;AA=G|||;VT=SNP
6	33746837	rs151266730	C	T	100	PASS	AC=30;AF=0.00599042;AN=5008;NS=2504;DP=17610;EAS_AF=0;AMR_AF=0.013;AFR_AF=0.0023;EUR_AF=0.0169;SAS_AF=0.001;AA=C|||;VT=SNP
6	33748261	rs76112893	G	A	100	PASS	AC=320;AF=0.0638978;AN=5008;NS=2504;DP=19031;EAS_AF=0;AMR_AF=0.0245;AFR_AF=0.1989;EUR_AF=0.0378;SAS_AF=0.002;AA=G|||;VT=SNP
6	33748831	rs2182658	T	G	100	PASS	AC=4124;AF=0.823482;AN=5008;NS=2504;DP=20618;EAS_AF=0.9544;AMR_AF=0.8429;AFR_AF=0.6914;EUR_AF=0.7833;SAS_AF=0.8947;AA=G|||;VT=SNP;EX_TARGET
6	33749293	rs6921487	G	A	100	PASS	AC=1368;AF=0.273163;AN=5008;NS=2504;DP=19786;EAS_AF=0.122;AMR_AF=0.3674;AFR_AF=0.3835;EUR_AF=0.2793;SAS_AF=0.2065;AA=G|||;VT=SNP
6	33749686	rs6921772	A	G	100	PASS	AC=4125;AF=0.823682;AN=5008;NS=2504;DP=20865;EAS_AF=0.9544;AMR_AF=0.8429;AFR_AF=0.6921;EUR_AF=0.7833;SAS_AF=0.8947;AA=G|||;VT=SNP
6	33749739	rs6922275	G	A	100	PASS	AC=2754;AF=0.54992;AN=5008;NS=2504;DP=21716;EAS_AF=0.8304;AMR_AF=0.4755;AFR_AF=0.3079;EUR_AF=0.504;SAS_AF=0.6881;AA=G|||;VT=SNP
6	33749834	rs943474	G	C	100	PASS	AC=2754;AF=0.54992;AN=5008;NS=2504;DP=20358;EAS_AF=0.8304;AMR_AF=0.4755;AFR_AF=0.3079;EUR_AF=0.504;SAS_AF=0.6881;AA=C|||;VT=SNP
6	33749978	rs943475	T	C	100	PASS	AC=2755;AF=0.55012;AN=5008;NS=2504;DP=23439;EAS_AF=0.8304;AMR_AF=0.4755;AFR_AF=0.3079;EUR_AF=0.504;SAS_AF=0.6892;AA=T|||;VT=SNP
6	33750031	rs34472165	A	G	100	PASS	AC=380;AF=0.0758786;AN=5008;NS=2504;DP=24549;EAS_AF=0.0516;AMR_AF=0.1326;AFR_AF=0.0113;EUR_AF=0.1531;SAS_AF=0.0685;AA=A|||;VT=SNP
6	33750086	rs943476	A	G	100	PASS	AC=4132;AF=0.82508;AN=5008;NS=2504;DP=24515;EAS_AF=0.9544;AMR_AF=0.8415;AFR_AF=0.6929;EUR_AF=0.7843;SAS_AF=0.9008;AA=G|||;VT=SNP
6	33750931	rs943477	T	C	100	PASS	AC=2064;AF=0.412141;AN=5008;NS=2504;DP=20537;EAS_AF=0.756;AMR_AF=0.3069;AFR_AF=0.1543;EUR_AF=0.3459;SAS_AF=0.5491;AA=T|||;VT=SNP
6	33750940	rs943478	T	A	100	PASS	AC=2755;AF=0.55012;AN=5008;NS=2504;DP=20547;EAS_AF=0.8304;AMR_AF=0.4755;AFR_AF=0.3086;EUR_AF=0.504;SAS_AF=0.6881;AA=A|||;VT=SNP
6	33751003	rs6933174	G	A	100	PASS	AC=1024;AF=0.204473;AN=5008;NS=2504;DP=20724;EAS_AF=0.121;AMR_AF=0.3458;AFR_AF=0.1498;EUR_AF=0.2694;SAS_AF=0.1973;AA=G|||;VT=SNP
6	33751122	rs9394166	G	C	100	PASS	AC=2290;AF=0.457268;AN=5008;NS=2504;DP=16637;EAS_AF=0.7788;AMR_AF=0.33;AFR_AF=0.236;EUR_AF=0.3559;SAS_AF=0.6196;AA=g|||;VT=SNP
6	33751261	rs6933568	G	A	100	PASS	AC=1026;AF=0.204872;AN=5008;NS=2504;DP=20266;EAS_AF=0.121;AMR_AF=0.3473;AFR_AF=0.1498;EUR_AF=0.2704;SAS_AF=0.1973;AA=G|||;VT=SNP
6	33751767	rs2182659	A	G	100	PASS	AC=4315;AF=0.861621;AN=5008;NS=2504;DP=19146;EAS_AF=0.9802;AMR_AF=0.8876;AFR_AF=0.7269;EUR_AF=0.8062;SAS_AF=0.9601;AA=G|||;VT=SNP
6	33751784	rs55775340	C	G	100	PASS	AC=1157;AF=0.23103;AN=5008;NS=2504;DP=18886;EAS_AF=0.121;AMR_AF=0.353;AFR_AF=0.2451;EUR_AF=0.2714;SAS_AF=0.1973;AA=C|||;VT=SNP
6	33751945	rs61394483	G	A	100	PASS	AC=1004;AF=0.200479;AN=5008;NS=2504;DP=17827;EAS_AF=0.121;AMR_AF=0.3458;AFR_AF=0.1369;EUR_AF=0.2694;SAS_AF=0.1943;AA=G|||;VT=SNP
6	33752013	rs943479	A	G	100	PASS	AC=2755;AF=0.55012;AN=5008;NS=2504;DP=14725;EAS_AF=0.8304;AMR_AF=0.4755;AFR_AF=0.3086;EUR_AF=0.504;SAS_AF=0.6881;AA=G|||;VT=SNP
6	33752386	rs72880536	G	A	100	PASS	AC=60;AF=0.0119808;AN=5008;NS=2504;DP=14802;EAS_AF=0;AMR_AF=0.0231;AFR_AF=0.0008;EUR_AF=0.0408;SAS_AF=0.002;AA=G|||;VT=SNP
6	33752550	rs6940353	G	A	100	PASS	AC=1024;AF=0.204473;AN=5008;NS=2504;DP=15605;EAS_AF=0.121;AMR_AF=0.3458;AFR_AF=0.1498;EUR_AF=0.2694;SAS_AF=0.1973;AA=G|||;VT=SNP
6	33752723	rs75874733	C	T	100	PASS	AC=165;AF=0.0329473;AN=5008;NS=2504;DP=19658;EAS_AF=0.0258;AMR_AF=0.0288;AFR_AF=0.0242;EUR_AF=0.0229;SAS_AF=0.0654;AA=C|||;VT=SNP
6	33753673	rs2395402	G	A	100	PASS	AC=2664;AF=0.531949;AN=5008;NS=2504;DP=18719;EAS_AF=0.8304;AMR_AF=0.4625;AFR_AF=0.2466;EUR_AF=0.504;SAS_AF=0.6881;AA=G|||;VT=SNP
6	33754301	rs10456420	T	C	100	PASS	AC=308;AF=0.0615016;AN=5008;NS=2504;DP=19824;EAS_AF=0.0169;AMR_AF=0.0965;AFR_AF=0.0113;EUR_AF=0.1531;SAS_AF=0.0562;AA=T|||;VT=SNP
6	33754396	rs9394167	A	G	100	PASS	AC=2755;AF=0.55012;AN=5008;NS=2504;DP=21582;EAS_AF=0.8304;AMR_AF=0.4755;AFR_AF=0.3086;EUR_AF=0.504;SAS_AF=0.6881;AA=A|||;VT=SNP
6	33754592	rs4711351	G	A	100	PASS	AC=2064;AF=0.412141;AN=5008;NS=2504;DP=20507;EAS_AF=0.756;AMR_AF=0.3069;AFR_AF=0.1543;EUR_AF=0.3459;SAS_AF=0.5491;AA=G|||;VT=SNP
6	33754817	rs4713681	T	C	100	PASS	AC=2376;AF=0.474441;AN=5008;NS=2504;DP=21445;EAS_AF=0.7788;AMR_AF=0.3429;AFR_AF=0.2973;EUR_AF=0.3519;SAS_AF=0.6196;AA=T|||;VT=SNP
6	33755540	rs139162048	C	G	100	PASS	AC=21;AF=0.00419329;AN=5008;NS=2504;DP=21248;EAS_AF=0;AMR_AF=0.0029;AFR_AF=0.0015;EUR_AF=0.0099;SAS_AF=0.0072;AA=C|||;VT=SNP
6	33755541	rs756139	G	A	100	PASS	AC=4109;AF=0.820487;AN=5008;NS=2504;DP=21264;EAS_AF=0.9524;AMR_AF=0.8401;AFR_AF=0.6831;EUR_AF=0.7833;SAS_AF=0.8947;AA=A|||;VT=SNP
6	33755711	rs756138	G	C	100	PASS	AC=4111;AF=0.820887;AN=5008;NS=2504;DP=18884;EAS_AF=0.9544;AMR_AF=0.8401;AFR_AF=0.6831;EUR_AF=0.7833;SAS_AF=0.8947;AA=C|||;VT=SNP
6	33755890	rs756137	T	C	100	PASS	AC=1780;AF=0.355431;AN=5008;NS=2504;DP=18431;EAS_AF=0.6617;AMR_AF=0.2925;AFR_AF=0.0923;EUR_AF=0.334;SAS_AF=0.4622;AA=T|||;VT=SNP
6	33756026	rs6457741	C	T	100	PASS	AC=2755;AF=0.55012;AN=5008;NS=2504;DP=14995;EAS_AF=0.8304;AMR_AF=0.4755;AFR_AF=0.3086;EUR_AF=0.504;SAS_AF=0.6881;AA=C|||;VT=SNP
6	33756532	rs13213889	G	A	100	PASS	AC=380;AF=0.0758786;AN=5008;NS=2504;DP=7155;EAS_AF=0.0516;AMR_AF=0.1326;AFR_AF=0.0121;EUR_AF=0.1521;SAS_AF=0.0685;AA=G|||;VT=SNP;EX_TARGET
6	33757014	rs73412140	G	T	100	PASS	AC=976;AF=0.194888;AN=5008;NS=2504;DP=14405;EAS_AF=0.121;AMR_AF=0.3458;AFR_AF=0.1165;EUR_AF=0.2684;SAS_AF=0.1943;AA=G|||;VT=SNP
6	33757098	rs114070541	G	C	100	PASS	AC=43;AF=0.00858626;AN=5008;NS=2504;DP=17112;EAS_AF=0.001;AMR_AF=0.0245;AFR_AF=0.0008;EUR_AF=0.0189;SAS_AF=0.0051;AA=G|||;VT=SNP
6	33757482	rs12195409	T	C	100	PASS	AC=308;AF=0.0615016;AN=5008;NS=2504;DP=20600;EAS_AF=0.0169;AMR_AF=0.0965;AFR_AF=0.0113;EUR_AF=0.1531;SAS_AF=0.0562;AA=T|||;VT=SNP
6	33757550	rs4713683	C	G	100	PASS	AC=1780;AF=0.355431;AN=5008;NS=2504;DP=21430;EAS_AF=0.6617;AMR_AF=0.2911;AFR_AF=0.093;EUR_AF=0.334;SAS_AF=0.4622;AA=C|||;VT=SNP
6	33757990	rs75033162	G	A	100	PASS	AC=80;AF=0.0159744;AN=5008;NS=2504;DP=17734;EAS_AF=0.001;AMR_AF=0.0216;AFR_AF=0.0023;EUR_AF=0.0487;SAS_AF=0.0123;AA=G|||;VT=SNP
6	33758065	rs7739273	G	A	100	PASS	AC=4110;AF=0.820687;AN=5008;NS=2504;DP=15432;EAS_AF=0.9544;AMR_AF=0.8401;AFR_AF=0.6823;EUR_AF=0.7833;SAS_AF=0.8947;AA=A|||;VT=SNP
6	33758238	rs68168863	C	T	100	PASS	AC=380;AF=0.0758786;AN=5008;NS=2504;DP=17201;EAS_AF=0.0516;AMR_AF=0.1326;AFR_AF=0.0113;EUR_AF=0.1531;SAS_AF=0.0685;AA=C|||;VT=SNP
6	33759290	rs6929696	T	C	100	PASS	AC=2758;AF=0.550719;AN=5008;NS=2504;DP=17286;EAS_AF=0.8304;AMR_AF=0.4755;AFR_AF=0.3094;EUR_AF=0.504;SAS_AF=0.6902;AA=C|||;VT=SNP
6	33759471	rs2395401	T	C	100	PASS	AC=4309;AF=0.860423;AN=5008;NS=2504;DP=19722;EAS_AF=0.9802;AMR_AF=0.8876;AFR_AF=0.7224;EUR_AF=0.8062;SAS_AF=0.9601;AA=C|||;VT=SNP
6	33759701	rs9394168	T	A	100	PASS	AC=2064;AF=0.412141;AN=5008;NS=2504;DP=18496;EAS_AF=0.756;AMR_AF=0.3055;AFR_AF=0.1551;EUR_AF=0.3459;SAS_AF=0.5491;AA=T|||;VT=SNP
6	33759906	rs4711355	G	T	100	PASS	AC=2755;AF=0.55012;AN=5008;NS=2504;DP=17641;EAS_AF=0.8304;AMR_AF=0.4741;AFR_AF=0.3094;EUR_AF=0.504;SAS_AF=0.6881;AA=T|||;VT=SNP
6	33760320	rs12660955	C	G	100	PASS	AC=373;AF=0.0744808;AN=5008;NS=2504;DP=21665;EAS_AF=0.0516;AMR_AF=0.1326;AFR_AF=0.0113;EUR_AF=0.1531;SAS_AF=0.0613;AA=C|||;VT=SNP
6	33760478	rs12524768	G	A	100	PASS	AC=1356;AF=0.270767;AN=5008;NS=2504;DP=21554;EAS_AF=0.122;AMR_AF=0.3689;AFR_AF=0.3737;EUR_AF=0.2793;SAS_AF=0.2065;AA=G|||;VT=SNP
6	33760605	rs77164650	G	A	100	PASS	AC=39;AF=0.00778754;AN=5008;NS=2504;DP=21066;EAS_AF=0.002;AMR_AF=0.0101;AFR_AF=0.0015;EUR_AF=0.0229;SAS_AF=0.0051;AA=G|||;VT=SNP
6	33760758	rs80218943	G	A	100	PASS	AC=140;AF=0.0279553;AN=5008;NS=2504;DP=20425;EAS_AF=0.0248;AMR_AF=0.0259;AFR_AF=0.0159;EUR_AF=0.0189;SAS_AF=0.0583;AA=G|||;VT=SNP
6	33761021	rs9357164	T	C	100	PASS	AC=2755;AF=0.55012;AN=5008;NS=2504;DP=16132;EAS_AF=0.8304;AMR_AF=0.4741;AFR_AF=0.3094;EUR_AF=0.504;SAS_AF=0.6881;AA=C|||;VT=SNP
6	33761049	rs114889417	A	G	100	PASS	AC=94;AF=0.01877;AN=5008;NS=2504;DP=16575;EAS_AF=0.002;AMR_AF=0.036;AFR_AF=0.0008;EUR_AF=0.0318;SAS_AF=0.0348;AA=A|||;VT=SNP
6	33761111	rs11753083	C	G	100	PASS	AC=976;AF=0.194888;AN=5008;NS=2504;DP=17086;EAS_AF=0.121;AMR_AF=0.3458;AFR_AF=0.1165;EUR_AF=0.2684;SAS_AF=0.1943;AA=C|||;VT=SNP
6	33761159	rs7755323	A	G	100	PASS	AC=1356;AF=0.270767;AN=5008;NS=2504;DP=15825;EAS_AF=0.122;AMR_AF=0.3689;AFR_AF=0.3737;EUR_AF=0.2793;SAS_AF=0.2065;AA=A|||;VT=SNP
6	33761462	rs114599283	T	C	100	PASS	AC=16;AF=0.00319489;AN=5008;NS=2504;DP=16543;EAS_AF=0;AMR_AF=0;AFR_AF=0;EUR_AF=0.0159;SAS_AF=0;AA=T|||;VT=SNP
6	33761884	rs1318691	G	A	100	PASS	AC=4113;AF=0.821286;AN=5008;NS=2504;DP=18628;EAS_AF=0.9544;AMR_AF=0.8429;AFR_AF=0.6831;EUR_AF=0.7833;SAS_AF=0.8947;AA=A|||;VT=SNP
6	33762104	rs1359781	T	C	100	PASS	AC=2306;AF=0.460463;AN=5008;NS=2504;DP=17426;EAS_AF=0.7778;AMR_AF=0.3285;AFR_AF=0.2474;EUR_AF=0.3519;SAS_AF=0.6268;AA=T|||;VT=SNP
6	33762242	rs2274459	G	A	100	PASS	AC=373;AF=0.0744808;AN=5008;NS=2504;DP=18326;EAS_AF=0.0516;AMR_AF=0.1326;AFR_AF=0.0113;EUR_AF=0.1531;SAS_AF=0.0613;AA=G|||;VT=SNP
6	33762451	rs74969061	G	A	100	PASS	AC=137;AF=0.0273562;AN=5008;NS=2504;DP=18070;EAS_AF=0.0248;AMR_AF=0.0259;AFR_AF=0.0136;EUR_AF=0.0189;SAS_AF=0.0583;AA=G|||;VT=SNP
6	33762625	rs11758463	A	G	100	PASS	AC=1002;AF=0.20008;AN=5008;NS=2504;DP=15088;EAS_AF=0.122;AMR_AF=0.3473;AFR_AF=0.1346;EUR_AF=0.2684;SAS_AF=0.1943;AA=A|||;VT=SNP;EX_TARGET
6	33763127	rs2296749	G	A	100	PASS	AC=383;AF=0.0764776;AN=5008;NS=2504;DP=17241;EAS_AF=0.0516;AMR_AF=0.1326;AFR_AF=0.0136;EUR_AF=0.1531;SAS_AF=0.0685;AA=G|||;VT=SNP
6	33763563	rs66670017	C	T	100	PASS	AC=384;AF=0.0766773;AN=5008;NS=2504;DP=15708;EAS_AF=0.0516;AMR_AF=0.1326;AFR_AF=0.0136;EUR_AF=0.1541;SAS_AF=0.0685;AA=C|||;VT=SNP
6	33763688	rs2013365	A	C	100	PASS	AC=2427;AF=0.484625;AN=5008;NS=2504;DP=16009;EAS_AF=0.7778;AMR_AF=0.3487;AFR_AF=0.3192;EUR_AF=0.3668;SAS_AF=0.6237;AA=C|||;VT=SNP
6	33764033	rs751728	C	T	100	PASS	AC=2389;AF=0.477037;AN=5008;NS=2504;DP=19273;EAS_AF=0.7778;AMR_AF=0.3415;AFR_AF=0.3086;EUR_AF=0.3519;SAS_AF=0.6196;AA=C|||;VT=SNP
6	33764158	rs751727	A	G	100	PASS	AC=4329;AF=0.864417;AN=5008;NS=2504;DP=17351;EAS_AF=0.9802;AMR_AF=0.8876;AFR_AF=0.7375;EUR_AF=0.8062;SAS_AF=0.9601;AA=G|||;VT=SNP
6	33764386	rs751726	G	A	100	PASS	AC=2298;AF=0.458866;AN=5008;NS=2504;DP=17565;EAS_AF=0.7778;AMR_AF=0.3285;AFR_AF=0.2474;EUR_AF=0.3509;SAS_AF=0.6196;AA=G|||;VT=SNP
6	33765255	rs36122085	T	C	100	PASS	AC=383;AF=0.0764776;AN=5008;NS=2504;DP=18106;EAS_AF=0.0516;AMR_AF=0.1326;AFR_AF=0.0136;EUR_AF=0.1531;SAS_AF=0.0685;AA=T|||;VT=SNP
6	33765465	rs12153877	G	A	100	PASS	AC=314;AF=0.0626997;AN=5008;NS=2504;DP=17362;EAS_AF=0.0169;AMR_AF=0.0965;AFR_AF=0.0144;EUR_AF=0.1541;SAS_AF=0.0573;AA=G|||;VT=SNP
6	33765479	rs9380378	T	C	100	PASS	AC=2404;AF=0.480032;AN=5008;NS=2504;DP=16941;EAS_AF=0.7798;AMR_AF=0.3444;AFR_AF=0.3086;EUR_AF=0.3539;SAS_AF=0.6288;AA=T|||;VT=SNP
6	33766131	rs9380379	T	C	100	PASS	AC=3838;AF=0.766374;AN=5008;NS=2504;DP=19471;EAS_AF=0.9534;AMR_AF=0.8271;AFR_AF=0.4992;EUR_AF=0.7724;SAS_AF=0.8855;AA=C|||;VT=SNP
6	33766212	rs11757524	A	G	100	PASS	AC=1076;AF=0.214856;AN=5008;NS=2504;DP=18963;EAS_AF=0.122;AMR_AF=0.3487;AFR_AF=0.1884;EUR_AF=0.2704;SAS_AF=0.1943;AA=A|||;VT=SNP
6	33766488	rs4713684	T	C	100	PASS	AC=2087;AF=0.416733;AN=5008;NS=2504;DP=20059;EAS_AF=0.753;AMR_AF=0.3055;AFR_AF=0.1694;EUR_AF=0.3459;SAS_AF=0.5562;AA=C|||;VT=SNP
6	33767413	rs3806107	C	T	100	PASS	AC=613;AF=0.122404;AN=5008;NS=2504;DP=18260;EAS_AF=0.0764;AMR_AF=0.1556;AFR_AF=0.1059;EUR_AF=0.1581;SAS_AF=0.1319;AA=C|||;VT=SNP
6	33767579	rs3806108	G	C	100	PASS	AC=2069;AF=0.413139;AN=5008;NS=2504;DP=20791;EAS_AF=0.753;AMR_AF=0.3055;AFR_AF=0.1551;EUR_AF=0.3459;SAS_AF=0.5573;AA=G|||;VT=SNP
6	33767727	rs3828783	G	A	100	PASS	AC=792;AF=0.158147;AN=5008;NS=2504;DP=19935;EAS_AF=0.1121;AMR_AF=0.3256;AFR_AF=0.0537;EUR_AF=0.2247;SAS_AF=0.1595;AA=G|||;VT=SNP
6	33767788	rs3793079	T	A	100	PASS	AC=2070;AF=0.413339;AN=5008;NS=2504;DP=19465;EAS_AF=0.753;AMR_AF=0.3055;AFR_AF=0.1566;EUR_AF=0.3459;SAS_AF=0.5562;AA=T|||;VT=SNP
6	33767803	rs3793080	G	A	100	PASS	AC=610;AF=0.121805;AN=5008;NS=2504;DP=19147;EAS_AF=0.0764;AMR_AF=0.1556;AFR_AF=0.1036;EUR_AF=0.1581;SAS_AF=0.1319;AA=G|||;VT=SNP
6	33767952	rs111803193	G	A	100	PASS	AC=19;AF=0.00379393;AN=5008;NS=2504;DP=20728;EAS_AF=0;AMR_AF=0.0072;AFR_AF=0.0008;EUR_AF=0.0129;SAS_AF=0;AA=G|||;VT=SNP
6	33768576	rs114911741	C	T	100	PASS	AC=137;AF=0.0273562;AN=5008;NS=2504;DP=18920;EAS_AF=0.0238;AMR_AF=0.0259;AFR_AF=0.0144;EUR_AF=0.0189;SAS_AF=0.0583;AA=C|||;VT=SNP
6	33768726	rs34884883	A	T	100	PASS	AC=374;AF=0.0746805;AN=5008;NS=2504;DP=19171;EAS_AF=0.0516;AMR_AF=0.134;AFR_AF=0.0113;EUR_AF=0.1531;SAS_AF=0.0613;AA=A|||;VT=SNP
6	33768897	rs2281820	A	G	100	PASS	AC=3163;AF=0.631589;AN=5008;NS=2504;DP=20036;EAS_AF=0.8562;AMR_AF=0.5216;AFR_AF=0.4932;EUR_AF=0.5368;SAS_AF=0.7628;AA=G|||;VT=SNP;EX_TARGET
6	33769409	rs943461	C	G	100	PASS	AC=1005;AF=0.200679;AN=5008;NS=2504;DP=19680;EAS_AF=0.122;AMR_AF=0.3473;AFR_AF=0.1354;EUR_AF=0.2704;SAS_AF=0.1943;AA=C|||;VT=SNP
6	33769578	rs943462	G	A	100	PASS	AC=1002;AF=0.20008;AN=5008;NS=2504;DP=18908;EAS_AF=0.122;AMR_AF=0.3473;AFR_AF=0.1331;EUR_AF=0.2704;SAS_AF=0.1943;AA=G|||;VT=SNP
6	33769611	rs73412155	A	G	100	PASS	AC=465;AF=0.0928514;AN=5008;NS=2504;DP=19631;EAS_AF=0.0268;AMR_AF=0.0476;AFR_AF=0.2262;EUR_AF=0.0318;SAS_AF=0.0757;AA=A|||;VT=SNP
6	33770076	rs2395400	G	A	100	PASS	AC=1013;AF=0.202276;AN=5008;NS=2504;DP=18407;EAS_AF=0.121;AMR_AF=0.3545;AFR_AF=0.1369;EUR_AF=0.2734;SAS_AF=0.1933;AA=G|||;VT=SNP
6	33770370	rs3806109	T	G	100	PASS	AC=2103;AF=0.419928;AN=5008;NS=2504;DP=20421;EAS_AF=0.7609;AMR_AF=0.3112;AFR_AF=0.1732;EUR_AF=0.3459;SAS_AF=0.5552;AA=T|||;VT=SNP
6	33770532	rs35964955	G	A	100	PASS	AC=297;AF=0.0593051;AN=5008;NS=2504;DP=15637;EAS_AF=0.0169;AMR_AF=0.0994;AFR_AF=0.0113;EUR_AF=0.1441;SAS_AF=0.0521;AA=G|||;VT=SNP
6	33770629	rs3806110	G	A	100	PASS	AC=2021;AF=0.403554;AN=5008;NS=2504;DP=16475;EAS_AF=0.7292;AMR_AF=0.2983;AFR_AF=0.1725;EUR_AF=0.331;SAS_AF=0.5297;AA=G|||;VT=SNP
6	33771070	rs9380381	C	T	100	PASS	AC=1757;AF=0.350839;AN=5008;NS=2504;DP=16567;EAS_AF=0.6548;AMR_AF=0.2738;AFR_AF=0.1679;EUR_AF=0.2724;SAS_AF=0.4202;AA=C|||;VT=SNP
6	33771148	rs10456421	G	A	100	PASS	AC=342;AF=0.0682907;AN=5008;NS=2504;DP=15873;EAS_AF=0.0179;AMR_AF=0.1081;AFR_AF=0.0121;EUR_AF=0.164;SAS_AF=0.0695;AA=G|||;VT=SNP
6	33771244	rs112813062	A	T	100	PASS	AC=267;AF=0.0533147;AN=5008;NS=2504;DP=17791;EAS_AF=0.0268;AMR_AF=0.0548;AFR_AF=0.025;EUR_AF=0.0736;SAS_AF=0.0971;AA=A|||;VT=SNP
6	33771673	rs2281819	T	A	100	PASS	AC=1102;AF=0.220048;AN=5008;NS=2504;DP=18062;EAS_AF=0.1607;AMR_AF=0.3847;AFR_AF=0.1589;EUR_AF=0.2684;SAS_AF=0.1973;AA=T|||;VT=SNP
6	33771868	rs72896138	G	A	100	PASS	AC=55;AF=0.0109824;AN=5008;NS=2504;DP=15737;EAS_AF=0.006;AMR_AF=0.0101;AFR_AF=0;EUR_AF=0.0249;SAS_AF=0.0174;AA=G|||;VT=SNP
6	33771977	rs62400072	G	C	100	PASS	AC=253;AF=0.0505192;AN=5008;NS=2504;DP=15855;EAS_AF=0.0268;AMR_AF=0.0519;AFR_AF=0.0159;EUR_AF=0.0726;SAS_AF=0.0982;AA=G|||;VT=SNP
6	33772335	rs2281816	A	G	100	PASS	AC=1756;AF=0.350639;AN=5008;NS=2504;DP=18420;EAS_AF=0.6548;AMR_AF=0.2738;AFR_AF=0.1679;EUR_AF=0.2714;SAS_AF=0.4202;AA=A|||;VT=SNP
6	33772761	rs3763253	A	G	100	PASS	AC=1077;AF=0.215056;AN=5008;NS=2504;DP=17256;EAS_AF=0.1617;AMR_AF=0.379;AFR_AF=0.1422;EUR_AF=0.2694;SAS_AF=0.1963;AA=A|||;VT=SNP
6	33773199	rs9366829	A	G	100	PASS	AC=2815;AF=0.562101;AN=5008;NS=2504;DP=20865;EAS_AF=0.7847;AMR_AF=0.4323;AFR_AF=0.4781;EUR_AF=0.4583;SAS_AF=0.6452;AA=G|||;VT=SNP
6	33773304	rs12198383	C	T	100	PASS	AC=342;AF=0.0682907;AN=5008;NS=2504;DP=21600;EAS_AF=0.0179;AMR_AF=0.1081;AFR_AF=0.0121;EUR_AF=0.164;SAS_AF=0.0695;AA=C|||;VT=SNP
6	33773696	rs3763257	T	A	100	PASS	AC=1754;AF=0.35024;AN=5008;NS=2504;DP=20233;EAS_AF=0.6528;AMR_AF=0.2738;AFR_AF=0.1679;EUR_AF=0.2714;SAS_AF=0.4202;AA=T|||;VT=SNP
6	33773744	rs3763258	A	G	100	PASS	AC=1844;AF=0.368211;AN=5008;NS=2504;DP=16666;EAS_AF=0.6528;AMR_AF=0.2867;AFR_AF=0.2292;EUR_AF=0.2714;SAS_AF=0.4202;AA=G|||;VT=SNP
6	33774070	rs3763260	C	T	100	PASS	AC=1754;AF=0.35024;AN=5008;NS=2504;DP=18036;EAS_AF=0.6528;AMR_AF=0.2738;AFR_AF=0.1679;EUR_AF=0.2714;SAS_AF=0.4202;AA=C|||;VT=SNP
6	33774394	rs2894342	C	A	100	PASS	AC=1079;AF=0.215455;AN=5008;NS=2504;DP=18917;EAS_AF=0.1617;AMR_AF=0.3804;AFR_AF=0.1422;EUR_AF=0.2694;SAS_AF=0.1973;AA=C|||;VT=SNP
6	33774525	rs4713685	A	G	100	PASS	AC=4013;AF=0.801318;AN=5008;NS=2504;DP=20032;EAS_AF=0.9484;AMR_AF=0.83;AFR_AF=0.7005;EUR_AF=0.7256;SAS_AF=0.8436;AA=G|||;VT=SNP
6	33774948	rs10947439	C	T	100	PASS	AC=2985;AF=0.596046;AN=5008;NS=2504;DP=21185;EAS_AF=0.8214;AMR_AF=0.7421;AFR_AF=0.2595;EUR_AF=0.6581;SAS_AF=0.6513;AA=C|||;VT=SNP
6	33775391	rs7774407	C	T	100	PASS	AC=3184;AF=0.635783;AN=5008;NS=2504;DP=24502;EAS_AF=0.8413;AMR_AF=0.755;AFR_AF=0.3321;EUR_AF=0.663;SAS_AF=0.7219;AA=C|||;VT=SNP
6	33775446	rs1547668	A	G	100	PASS	AC=4299;AF=0.858427;AN=5008;NS=2504;DP=22064;EAS_AF=0.9752;AMR_AF=0.8833;AFR_AF=0.7413;EUR_AF=0.7982;SAS_AF=0.9407;AA=G|||;VT=SNP
6	33775641	rs1547669	A	G	100	PASS	AC=2643;AF=0.527756;AN=5008;NS=2504;DP=20467;EAS_AF=0.8036;AMR_AF=0.634;AFR_AF=0.2474;EUR_AF=0.494;SAS_AF=0.5818;AA=A|||;VT=SNP
6	33775868	rs1547670	G	A	100	PASS	AC=2642;AF=0.527556;AN=5008;NS=2504;DP=19513;EAS_AF=0.8036;AMR_AF=0.634;AFR_AF=0.2474;EUR_AF=0.494;SAS_AF=0.5808;AA=G|||;VT=SNP
6	33776309	rs66617522	T	C	100	PASS	AC=327;AF=0.0652955;AN=5008;NS=2504;DP=18796;EAS_AF=0.0169;AMR_AF=0.1081;AFR_AF=0.0121;EUR_AF=0.163;SAS_AF=0.0562;AA=T|||;VT=SNP
6	33776346	rs143143425	C	T	100	PASS	AC=32;AF=0.00638978;AN=5008;NS=2504;DP=19399;EAS_AF=0.001;AMR_AF=0.0058;AFR_AF=0;EUR_AF=0.0139;SAS_AF=0.0133;AA=C|||;VT=SNP
6	33776618	rs151262175	C	T	100	PASS	AC=30;AF=0.00599042;AN=5008;NS=2504;DP=17901;EAS_AF=0.002;AMR_AF=0.0231;AFR_AF=0;EUR_AF=0.0119;SAS_AF=0;AA=C|||;VT=SNP
6	33777432	rs2395399	T	C	100	PASS	AC=4036;AF=0.805911;AN=5008;NS=2504;DP=20280;EAS_AF=0.9484;AMR_AF=0.83;AFR_AF=0.7163;EUR_AF=0.7256;SAS_AF=0.8456;AA=C|||;VT=SNP
6	33778964	rs9394169	A	G	100	PASS	AC=3030;AF=0.605032;AN=5008;NS=2504;DP=20905;EAS_AF=0.8343;AMR_AF=0.6671;AFR_AF=0.3858;EUR_AF=0.5457;SAS_AF=0.682;AA=G|||;VT=SNP
6	33779716	rs10947440	T	A	100	PASS	AC=1367;AF=0.272963;AN=5008;NS=2504;DP=22122;EAS_AF=0.1448;AMR_AF=0.1816;AFR_AF=0.4501;EUR_AF=0.2316;SAS_AF=0.273;AA=A|||;VT=SNP
6	33780292	rs12192087	T	C	100	PASS	AC=412;AF=0.0822684;AN=5008;NS=2504;DP=18802;EAS_AF=0.0198;AMR_AF=0.1138;AFR_AF=0.0522;EUR_AF=0.164;SAS_AF=0.0808;AA=C|||;VT=SNP
6	33780561	rs12664880	G	A	100	PASS	AC=790;AF=0.157748;AN=5008;NS=2504;DP=12696;EAS_AF=0.0506;AMR_AF=0.147;AFR_AF=0.177;EUR_AF=0.2157;SAS_AF=0.1902;AA=A|||;VT=SNP
6	33780765	rs17528813	G	A	100	PASS	AC=28;AF=0.00559105;AN=5008;NS=2504;DP=10712;EAS_AF=0;AMR_AF=0.0072;AFR_AF=0.0008;EUR_AF=0.0139;SAS_AF=0.0082;AA=g|||;VT=SNP
6	33781035	rs79114308	G	A	100	PASS	AC=233;AF=0.0465256;AN=5008;NS=2504;DP=8883;EAS_AF=0.0238;AMR_AF=0.0504;AFR_AF=0.0061;EUR_AF=0.0726;SAS_AF=0.0951;AA=G|||;VT=SNP
6	33781499	rs13214793	C	T	100	PASS	AC=647;AF=0.129193;AN=5008;NS=2504;DP=18712;EAS_AF=0.0437;AMR_AF=0.1758;AFR_AF=0.0507;EUR_AF=0.2376;SAS_AF=0.1789;AA=C|||;VT=SNP
6	33781815	rs114167357	T	A	100	PASS	AC=170;AF=0.0339457;AN=5008;NS=2504;DP=17145;EAS_AF=0.0099;AMR_AF=0.0173;AFR_AF=0.0643;EUR_AF=0.0288;SAS_AF=0.0348;AA=T|||;VT=SNP
6	33781832	rs1555691	C	T	100	PASS	AC=1834;AF=0.366214;AN=5008;NS=2504;DP=16086;EAS_AF=0.3492;AMR_AF=0.4683;AFR_AF=0.3026;EUR_AF=0.3449;SAS_AF=0.4192;AA=C|||;VT=SNP
6	33782040	rs9469591	T	C	100	PASS	AC=970;AF=0.19369;AN=5008;NS=2504;DP=19219;EAS_AF=0.1438;AMR_AF=0.1225;AFR_AF=0.2874;EUR_AF=0.1243;SAS_AF=0.2403;AA=C|||;VT=SNP
6	33782048	rs73747318	T	C	100	PASS	AC=156;AF=0.0311502;AN=5008;NS=2504;DP=19195;EAS_AF=0.0089;AMR_AF=0.0173;AFR_AF=0.0537;EUR_AF=0.0298;SAS_AF=0.0348;AA=T|||;VT=SNP
6	33782328	rs116276283	C	T	100	PASS	AC=106;AF=0.0211661;AN=5008;NS=2504;DP=13407;EAS_AF=0.003;AMR_AF=0.0245;AFR_AF=0.0008;EUR_AF=0.0706;SAS_AF=0.0143;AA=C|||;VT=SNP
6	33782655	rs1951930	C	A	100	PASS	AC=4324;AF=0.863419;AN=5008;NS=2504;DP=14135;EAS_AF=0.9742;AMR_AF=0.9078;AFR_AF=0.7405;EUR_AF=0.8091;SAS_AF=0.9397;AA=A|||;VT=SNP
6	33782710	rs1886354	C	T	100	PASS	AC=1671;AF=0.333666;AN=5008;NS=2504;DP=15713;EAS_AF=0.2927;AMR_AF=0.4539;AFR_AF=0.2988;EUR_AF=0.2863;SAS_AF=0.3865;AA=C|||;VT=SNP
6	33783117	rs749795	G	A	100	PASS	AC=1467;AF=0.292931;AN=5008;NS=2504;DP=16552;EAS_AF=0.2679;AMR_AF=0.4409;AFR_AF=0.23;EUR_AF=0.2803;SAS_AF=0.3119;AA=G|||;VT=SNP
6	33783445	rs942497	G	A	100	PASS	AC=1467;AF=0.292931;AN=5008;NS=2504;DP=16967;EAS_AF=0.2679;AMR_AF=0.4409;AFR_AF=0.23;EUR_AF=0.2803;SAS_AF=0.3119;AA=G|||;VT=SNP
6	33783883	rs1535948	G	A	100	PASS	AC=1679;AF=0.335264;AN=5008;NS=2504;DP=11599;EAS_AF=0.2927;AMR_AF=0.4539;AFR_AF=0.3018;EUR_AF=0.2863;SAS_AF=0.3906;AA=G|||;VT=SNP
6	33783930	rs1535949	G	A	100	PASS	AC=1487;AF=0.296925;AN=5008;NS=2504;DP=18011;EAS_AF=0.2688;AMR_AF=0.4438;AFR_AF=0.2398;EUR_AF=0.2803;SAS_AF=0.316;AA=G|||;VT=SNP
6	33784105	rs62397561	C	T	100	PASS	AC=1686;AF=0.336661;AN=5008;NS=2504;DP=15319;EAS_AF=0.2917;AMR_AF=0.4654;AFR_AF=0.3018;EUR_AF=0.2863;SAS_AF=0.3906;AA=T|||;VT=SNP
6	33784140	rs1969844	C	T	100	PASS	AC=1986;AF=0.396565;AN=5008;NS=2504;DP=13937;EAS_AF=0.6577;AMR_AF=0.2954;AFR_AF=0.2648;EUR_AF=0.328;SAS_AF=0.4479;AA=C|||;VT=SNP
6	33784833	rs3998115	G	C	100	PASS	AC=3698;AF=0.738419;AN=5008;NS=2504;DP=16404;EAS_AF=0.9494;AMR_AF=0.7637;AFR_AF=0.5847;EUR_AF=0.6143;SAS_AF=0.8384;AA=C|||;VT=SNP
6	33784864	rs3957165	C	T	100	PASS	AC=4269;AF=0.852436;AN=5008;NS=2504;DP=15747;EAS_AF=0.9732;AMR_AF=0.9006;AFR_AF=0.7095;EUR_AF=0.8072;SAS_AF=0.9335;AA=T|||;VT=SNP
6	33784998	rs4607416	G	C	100	PASS	AC=1838;AF=0.367013;AN=5008;NS=2504;DP=19037;EAS_AF=0.6478;AMR_AF=0.2781;AFR_AF=0.211;EUR_AF=0.2992;SAS_AF=0.4213;AA=G|||;VT=SNP
6	33785783	rs36108476	G	A	100	PASS	AC=401;AF=0.0800719;AN=5008;NS=2504;DP=21260;EAS_AF=0.0228;AMR_AF=0.1182;AFR_AF=0.0144;EUR_AF=0.1879;SAS_AF=0.09;AA=G|||;VT=SNP
6	33785827	rs1535950	A	G	100	PASS	AC=1992;AF=0.397764;AN=5008;NS=2504;DP=20120;EAS_AF=0.6587;AMR_AF=0.2954;AFR_AF=0.267;EUR_AF=0.328;SAS_AF=0.4499;AA=A|||;VT=SNP
6	33786116	rs34929964	A	T	100	PASS	AC=401;AF=0.0800719;AN=5008;NS=2504;DP=18308;EAS_AF=0.0228;AMR_AF=0.1182;AFR_AF=0.0144;EUR_AF=0.1879;SAS_AF=0.09;AA=A|||;VT=SNP
6	33786173	rs34139560	G	A	100	PASS	AC=401;AF=0.0800719;AN=5008;NS=2504;DP=18246;EAS_AF=0.0228;AMR_AF=0.1182;AFR_AF=0.0144;EUR_AF=0.1879;SAS_AF=0.09;AA=G|||;VT=SNP
6	33786615	rs73747320	G	A	100	PASS	AC=145;AF=0.0289537;AN=5008;NS=2504;DP=22925;EAS_AF=0.0089;AMR_AF=0.0144;AFR_AF=0.0477;EUR_AF=0.0288;SAS_AF=0.0348;AA=A|||;VT=SNP
6	33787506	rs4713686	C	T	100	PASS	AC=1831;AF=0.365615;AN=5008;NS=2504;DP=14691;EAS_AF=0.6488;AMR_AF=0.2795;AFR_AF=0.2095;EUR_AF=0.3002;SAS_AF=0.4131;AA=C|||;VT=SNP
6	33787746	rs13203745	T	C	100	PASS	AC=401;AF=0.0800719;AN=5008;NS=2504;DP=15814;EAS_AF=0.0228;AMR_AF=0.1182;AFR_AF=0.0144;EUR_AF=0.1879;SAS_AF=0.09;AA=T|||;VT=SNP
6	33788055	rs942496	A	G	100	PASS	AC=4337;AF=0.866014;AN=5008;NS=2504;DP=20184;EAS_AF=0.9742;AMR_AF=0.9107;AFR_AF=0.7474;EUR_AF=0.8111;SAS_AF=0.9397;AA=G|||;VT=SNP
6	33788563	rs34384116	G	T	100	PASS	AC=377;AF=0.0752796;AN=5008;NS=2504;DP=17342;EAS_AF=0.0218;AMR_AF=0.1167;AFR_AF=0.0144;EUR_AF=0.1879;SAS_AF=0.0675;AA=G|||;VT=SNP
6	33788572	rs115572255	C	T	100	PASS	AC=37;AF=0.00738818;AN=5008;NS=2504;DP=17532;EAS_AF=0;AMR_AF=0.0086;AFR_AF=0.0038;EUR_AF=0.0258;SAS_AF=0;AA=C|||;VT=SNP
6	33788637	rs9368777	G	C	100	PASS	AC=3296;AF=0.658147;AN=5008;NS=2504;DP=17502;EAS_AF=0.9196;AMR_AF=0.7205;AFR_AF=0.4372;EUR_AF=0.5795;SAS_AF=0.7239;AA=G|||;VT=SNP
6	33789165	rs35483019	C	T	100	PASS	AC=3365;AF=0.671925;AN=5008;NS=2504;DP=18367;EAS_AF=0.9196;AMR_AF=0.7219;AFR_AF=0.4856;EUR_AF=0.5815;SAS_AF=0.726;AA=C|||;VT=SNP
6	33789178	rs57512828	T	G	100	PASS	AC=3365;AF=0.671925;AN=5008;NS=2504;DP=18376;EAS_AF=0.9196;AMR_AF=0.7219;AFR_AF=0.4856;EUR_AF=0.5815;SAS_AF=0.726;AA=T|||;VT=SNP
6	33789202	rs73747323	C	T	100	PASS	AC=374;AF=0.0746805;AN=5008;NS=2504;DP=18566;EAS_AF=0.0308;AMR_AF=0.0375;AFR_AF=0.1256;EUR_AF=0.0378;SAS_AF=0.1155;AA=C|||;VT=SNP
6	33789402	rs4713687	T	C	100	PASS	AC=4346;AF=0.867812;AN=5008;NS=2504;DP=17754;EAS_AF=0.9742;AMR_AF=0.915;AFR_AF=0.7481;EUR_AF=0.8161;SAS_AF=0.9397;AA=C|||;VT=SNP
6	33789407	rs4713688	T	G	100	PASS	AC=4346;AF=0.867812;AN=5008;NS=2504;DP=17563;EAS_AF=0.9742;AMR_AF=0.915;AFR_AF=0.7481;EUR_AF=0.8161;SAS_AF=0.9397;AA=G|||;VT=SNP
6	33789426	rs146817300	C	T	100	PASS	AC=37;AF=0.00738818;AN=5008;NS=2504;DP=17522;EAS_AF=0.002;AMR_AF=0.0274;AFR_AF=0;EUR_AF=0.0149;SAS_AF=0.001;AA=C|||;VT=SNP
6	33789535	rs73747324	C	T	100	PASS	AC=158;AF=0.0315495;AN=5008;NS=2504;DP=18923;EAS_AF=0.0089;AMR_AF=0.0173;AFR_AF=0.0545;EUR_AF=0.0288;SAS_AF=0.0368;AA=C|||;VT=SNP
6	33789581	rs10947441	C	A	100	PASS	AC=400;AF=0.0798722;AN=5008;NS=2504;DP=19715;EAS_AF=0.0228;AMR_AF=0.1167;AFR_AF=0.0144;EUR_AF=0.1879;SAS_AF=0.09;AA=C|||;VT=SNP
6	33789705	rs4713689	A	G	100	PASS	AC=2715;AF=0.542133;AN=5008;NS=2504;DP=21437;EAS_AF=0.6994;AMR_AF=0.4366;AFR_AF=0.4818;EUR_AF=0.4672;SAS_AF=0.6135;AA=G|||;VT=SNP
6	33789899	rs4713690	G	C	100	PASS	AC=2515;AF=0.502196;AN=5008;NS=2504;DP=20572;EAS_AF=0.6905;AMR_AF=0.4251;AFR_AF=0.3986;EUR_AF=0.4344;SAS_AF=0.5726;AA=G|||;VT=SNP
6	33789938	rs10947442	A	G	100	PASS	AC=399;AF=0.0796725;AN=5008;NS=2504;DP=21731;EAS_AF=0.0228;AMR_AF=0.1167;AFR_AF=0.0144;EUR_AF=0.1869;SAS_AF=0.09;AA=A|||;VT=SNP
6	33790415	rs4713691	G	A	100	PASS	AC=1862;AF=0.371805;AN=5008;NS=2504;DP=20176;EAS_AF=0.6448;AMR_AF=0.2738;AFR_AF=0.3026;EUR_AF=0.2336;SAS_AF=0.3957;AA=G|||;VT=SNP
6	33790737	rs146259996	C	A	100	PASS	AC=30;AF=0.00599042;AN=5008;NS=2504;DP=17731;EAS_AF=0.002;AMR_AF=0.0231;AFR_AF=0;EUR_AF=0.0119;SAS_AF=0;AA=C|||;VT=SNP
6	33790877	rs12195485	C	T	100	PASS	AC=1162;AF=0.232029;AN=5008;NS=2504;DP=18878;EAS_AF=0.1518;AMR_AF=0.1931;AFR_AF=0.2746;EUR_AF=0.2366;SAS_AF=0.2802;AA=T|||;VT=SNP
6	33791100	rs62397576	G	A	100	PASS	AC=370;AF=0.0738818;AN=5008;NS=2504;DP=18212;EAS_AF=0.0218;AMR_AF=0.1037;AFR_AF=0.0091;EUR_AF=0.1511;SAS_AF=0.1145;AA=G|||;VT=SNP
6	33791230	rs10947443	C	T	100	PASS	AC=820;AF=0.163738;AN=5008;NS=2504;DP=19313;EAS_AF=0.1429;AMR_AF=0.1571;AFR_AF=0.0968;EUR_AF=0.2038;SAS_AF=0.2393;AA=C|||;VT=SNP
6	33791336	rs10947444	A	T	100	PASS	AC=411;AF=0.0820687;AN=5008;NS=2504;DP=18507;EAS_AF=0.0238;AMR_AF=0.1182;AFR_AF=0.0159;EUR_AF=0.1899;SAS_AF=0.0951;AA=A|||;VT=SNP
6	33791338	rs10947445	G	A	100	PASS	AC=376;AF=0.0750799;AN=5008;NS=2504;DP=18479;EAS_AF=0.0218;AMR_AF=0.1167;AFR_AF=0.0144;EUR_AF=0.1869;SAS_AF=0.0675;AA=G|||;VT=SNP
6	33791463	rs767895	C	G	100	PASS	AC=1715;AF=0.342452;AN=5008;NS=2504;DP=18074;EAS_AF=0.6448;AMR_AF=0.2507;AFR_AF=0.2057;EUR_AF=0.2276;SAS_AF=0.3988;AA=C|||;VT=SNP
6	33791515	rs767896	C	T	100	PASS	AC=1458;AF=0.291134;AN=5008;NS=2504;DP=17310;EAS_AF=0.1776;AMR_AF=0.4669;AFR_AF=0.2663;EUR_AF=0.3469;SAS_AF=0.2597;AA=C|||;VT=SNP
6	33791721	rs142376854	C	T	100	PASS	AC=32;AF=0.00638978;AN=5008;NS=2504;DP=16539;EAS_AF=0.001;AMR_AF=0.0058;AFR_AF=0;EUR_AF=0.0139;SAS_AF=0.0133;AA=C|||;VT=SNP
6	33791725	rs767894	C	A	100	PASS	AC=207;AF=0.0413339;AN=5008;NS=2504;DP=16363;EAS_AF=0.0089;AMR_AF=0.0216;AFR_AF=0.0825;EUR_AF=0.0328;SAS_AF=0.0419;AA=C|||;VT=SNP
6	33791781	rs767893	C	T	100	PASS	AC=159;AF=0.0317492;AN=5008;NS=2504;DP=16335;EAS_AF=0.0099;AMR_AF=0.0173;AFR_AF=0.0537;EUR_AF=0.0288;SAS_AF=0.0378;AA=C|||;VT=SNP
6	33791930	rs1408501	A	G	100	PASS	AC=443;AF=0.0884585;AN=5008;NS=2504;DP=18870;EAS_AF=0.0218;AMR_AF=0.1052;AFR_AF=0.0635;EUR_AF=0.1521;SAS_AF=0.1135;AA=A|||;VT=SNP
6	33791998	rs10947446	G	A	100	PASS	AC=4342;AF=0.867013;AN=5008;NS=2504;DP=16753;EAS_AF=0.9742;AMR_AF=0.915;AFR_AF=0.7481;EUR_AF=0.8121;SAS_AF=0.9397;AA=A|||;VT=SNP
6	33792499	rs13209147	G	A	100	PASS	AC=429;AF=0.0856629;AN=5008;NS=2504;DP=18089;EAS_AF=0.0317;AMR_AF=0.1196;AFR_AF=0.0159;EUR_AF=0.1938;SAS_AF=0.1002;AA=G|||;VT=SNP
6	33792609	rs78781636	G	A	100	PASS	AC=412;AF=0.0822684;AN=5008;NS=2504;DP=19629;EAS_AF=0.1111;AMR_AF=0.2579;AFR_AF=0.0015;EUR_AF=0.0726;SAS_AF=0.047;AA=G|||;VT=SNP
6	33792911	rs79681478	A	T	100	PASS	AC=101;AF=0.0201677;AN=5008;NS=2504;DP=18528;EAS_AF=0.0159;AMR_AF=0.0187;AFR_AF=0.0023;EUR_AF=0.0348;SAS_AF=0.0348;AA=A|||;VT=SNP
6	33792973	rs3998113	C	G	100	PASS	AC=3605;AF=0.719848;AN=5008;NS=2504;DP=20198;EAS_AF=0.9137;AMR_AF=0.6787;AFR_AF=0.7655;EUR_AF=0.5308;SAS_AF=0.682;AA=C|||;VT=SNP
6	33793096	rs72896150	G	A	100	PASS	AC=320;AF=0.0638978;AN=5008;NS=2504;DP=17368;EAS_AF=0.0228;AMR_AF=0.0893;AFR_AF=0.0129;EUR_AF=0.1292;SAS_AF=0.09;AA=G|||;VT=SNP
6	33793167	rs3998112	G	A	100	PASS	AC=551;AF=0.110024;AN=5008;NS=2504;DP=13782;EAS_AF=0.0327;AMR_AF=0.1124;AFR_AF=0.1006;EUR_AF=0.162;SAS_AF=0.1472;AA=G|||;VT=SNP
6	33793332	rs17529077	C	G	100	PASS	AC=1155;AF=0.230631;AN=5008;NS=2504;DP=10885;EAS_AF=0.2748;AMR_AF=0.3617;AFR_AF=0.18;EUR_AF=0.1948;SAS_AF=0.1973;AA=C|||;VT=SNP
6	33793458	rs3998111	G	T	100	PASS	AC=2022;AF=0.403754;AN=5008;NS=2504;DP=10911;EAS_AF=0.3075;AMR_AF=0.4841;AFR_AF=0.525;EUR_AF=0.3469;SAS_AF=0.3405;AA=T|||;VT=SNP
6	33793482	rs3998110	G	A	100	PASS	AC=289;AF=0.0577077;AN=5008;NS=2504;DP=8693;EAS_AF=0.0238;AMR_AF=0.049;AFR_AF=0.0741;EUR_AF=0.0895;SAS_AF=0.044;AA=-|||;VT=SNP
6	33793555	rs9469595	G	A	100	PASS	AC=1540;AF=0.307508;AN=5008;NS=2504;DP=10354;EAS_AF=0.2847;AMR_AF=0.4236;AFR_AF=0.3086;EUR_AF=0.2982;SAS_AF=0.2566;AA=T|||;VT=SNP
6	33793585	rs9469596	T	A	100	PASS	AC=1562;AF=0.311901;AN=5008;NS=2504;DP=10691;EAS_AF=0.2847;AMR_AF=0.4265;AFR_AF=0.3238;EUR_AF=0.2992;SAS_AF=0.2556;AA=T|||;VT=SNP
6	33793760	rs3998109	G	A	100	PASS	AC=1214;AF=0.242412;AN=5008;NS=2504;DP=10382;EAS_AF=0.0764;AMR_AF=0.2622;AFR_AF=0.2368;EUR_AF=0.3638;SAS_AF=0.2822;AA=A|||;VT=SNP
6	33793776	rs6899677	A	G	100	PASS	AC=2882;AF=0.575479;AN=5008;NS=2504;DP=10896;EAS_AF=0.3651;AMR_AF=0.7046;AFR_AF=0.6172;EUR_AF=0.6819;SAS_AF=0.5348;AA=a|||;VT=SNP
6	33793783	rs34095360	G	T	100	PASS	AC=220;AF=0.0439297;AN=5008;NS=2504;DP=11042;EAS_AF=0.0258;AMR_AF=0.0519;AFR_AF=0.0106;EUR_AF=0.0954;SAS_AF=0.0491;AA=G|||;VT=SNP
6	33794073	rs13194236	A	G	100	PASS	AC=866;AF=0.172923;AN=5008;NS=2504;DP=18190;EAS_AF=0.0516;AMR_AF=0.2219;AFR_AF=0.1029;EUR_AF=0.333;SAS_AF=0.1933;AA=G|||;VT=SNP
6	33794129	rs9469597	T	C	100	PASS	AC=2010;AF=0.401358;AN=5008;NS=2504;DP=17212;EAS_AF=0.3075;AMR_AF=0.4827;AFR_AF=0.5121;EUR_AF=0.3489;SAS_AF=0.3446;AA=C|||;VT=SNP
6	33794167	rs9469598	G	T	100	PASS	AC=2009;AF=0.401158;AN=5008;NS=2504;DP=16455;EAS_AF=0.3075;AMR_AF=0.4827;AFR_AF=0.5121;EUR_AF=0.3489;SAS_AF=0.3436;AA=G|||;VT=SNP
6	33794197	rs73747326	G	A	100	PASS	AC=184;AF=0.0367412;AN=5008;NS=2504;DP=16536;EAS_AF=0.0139;AMR_AF=0.0159;AFR_AF=0.0461;EUR_AF=0.0298;SAS_AF=0.0695;AA=G|||;VT=SNP
6	33794215	rs11751591	G	A	100	PASS	AC=867;AF=0.173123;AN=5008;NS=2504;DP=17610;EAS_AF=0.1657;AMR_AF=0.3458;AFR_AF=0.1256;EUR_AF=0.1859;SAS_AF=0.1094;AA=G|||;VT=SNP
6	33794258	rs9469599	G	T	100	PASS	AC=359;AF=0.0716853;AN=5008;NS=2504;DP=18502;EAS_AF=0.0278;AMR_AF=0.0634;AFR_AF=0.0953;EUR_AF=0.1064;SAS_AF=0.0552;AA=G|||;VT=SNP
6	33794463	rs1535951	G	T	100	PASS	AC=2012;AF=0.401757;AN=5008;NS=2504;DP=18593;EAS_AF=0.3075;AMR_AF=0.4856;AFR_AF=0.5121;EUR_AF=0.3499;SAS_AF=0.3436;AA=T|||;VT=SNP
6	33794522	rs1535952	C	T	100	PASS	AC=2013;AF=0.401957;AN=5008;NS=2504;DP=17986;EAS_AF=0.3075;AMR_AF=0.4856;AFR_AF=0.5129;EUR_AF=0.3499;SAS_AF=0.3436;AA=C|||;VT=SNP
6	33794557	rs9461910	T	C	100	PASS	AC=2012;AF=0.401757;AN=5008;NS=2504;DP=18164;EAS_AF=0.3075;AMR_AF=0.4856;AFR_AF=0.5121;EUR_AF=0.3499;SAS_AF=0.3436;AA=C|||;VT=SNP
6	33794605	rs9461911	T	C	100	PASS	AC=2877;AF=0.574481;AN=5008;NS=2504;DP=19201;EAS_AF=0.3591;AMR_AF=0.7075;AFR_AF=0.6142;EUR_AF=0.6839;SAS_AF=0.5358;AA=C|||;VT=SNP
6	33794642	rs9461912	G	A	100	PASS	AC=2012;AF=0.401757;AN=5008;NS=2504;DP=19177;EAS_AF=0.3075;AMR_AF=0.4856;AFR_AF=0.5121;EUR_AF=0.3499;SAS_AF=0.3436;AA=G|||;VT=SNP
6	33794972	rs72896152	C	T	100	PASS	AC=400;AF=0.0798722;AN=5008;NS=2504;DP=19938;EAS_AF=0.0238;AMR_AF=0.1196;AFR_AF=0.0136;EUR_AF=0.1839;SAS_AF=0.092;AA=C|||;VT=SNP
6	33794978	rs9469600	C	T	100	PASS	AC=2012;AF=0.401757;AN=5008;NS=2504;DP=20032;EAS_AF=0.3075;AMR_AF=0.4856;AFR_AF=0.5121;EUR_AF=0.3499;SAS_AF=0.3436;AA=T|||;VT=SNP
6	33795008	rs144708166	G	C	100	PASS	AC=29;AF=0.00579073;AN=5008;NS=2504;DP=20639;EAS_AF=0.001;AMR_AF=0.0231;AFR_AF=0;EUR_AF=0.0119;SAS_AF=0;AA=G|||;VT=SNP
6	33795128	rs11754648	T	C	100	PASS	AC=2015;AF=0.402356;AN=5008;NS=2504;DP=21436;EAS_AF=0.3075;AMR_AF=0.4856;AFR_AF=0.5121;EUR_AF=0.3519;SAS_AF=0.3446;AA=C|||;VT=SNP
6	33795381	rs9469601	T	C	100	PASS	AC=2021;AF=0.403554;AN=5008;NS=2504;DP=18714;EAS_AF=0.3085;AMR_AF=0.4856;AFR_AF=0.5151;EUR_AF=0.3499;SAS_AF=0.3476;AA=C|||;VT=SNP
6	33795628	rs11752353	G	A	100	PASS	AC=980;AF=0.195687;AN=5008;NS=2504;DP=20625;EAS_AF=0.245;AMR_AF=0.3458;AFR_AF=0.1271;EUR_AF=0.169;SAS_AF=0.1585;AA=G|||;VT=SNP
6	33795647	rs73747327	G	A	100	PASS	AC=436;AF=0.0870607;AN=5008;NS=2504;DP=20268;EAS_AF=0.0268;AMR_AF=0.0533;AFR_AF=0.1815;EUR_AF=0.0457;SAS_AF=0.0879;AA=G|||;VT=SNP
6	33795671	rs9469602	A	G	100	PASS	AC=2019;AF=0.403155;AN=5008;NS=2504;DP=19605;EAS_AF=0.3075;AMR_AF=0.4856;AFR_AF=0.5151;EUR_AF=0.3499;SAS_AF=0.3466;AA=G|||;VT=SNP
6	33795964	rs10947450	G	C	100	PASS	AC=2867;AF=0.572484;AN=5008;NS=2504;DP=18677;EAS_AF=0.3571;AMR_AF=0.7061;AFR_AF=0.6104;EUR_AF=0.6829;SAS_AF=0.5348;AA=C|||;VT=SNP
6	33796009	rs72657681	A	G	100	PASS	AC=1941;AF=0.38758;AN=5008;NS=2504;DP=18834;EAS_AF=0.3125;AMR_AF=0.4784;AFR_AF=0.4584;EUR_AF=0.3499;SAS_AF=0.3436;AA=G|||;VT=SNP
6	33796109	rs73747329	T	C	100	PASS	AC=428;AF=0.0854633;AN=5008;NS=2504;DP=20151;EAS_AF=0.0258;AMR_AF=0.0533;AFR_AF=0.1762;EUR_AF=0.0457;SAS_AF=0.0879;AA=T|||;VT=SNP
6	33796168	rs73747331	C	T	100	PASS	AC=428;AF=0.0854633;AN=5008;NS=2504;DP=22907;EAS_AF=0.0258;AMR_AF=0.0533;AFR_AF=0.1762;EUR_AF=0.0457;SAS_AF=0.0879;AA=C|||;VT=SNP
6	33796260	rs9461913	C	T	100	PASS	AC=1579;AF=0.315296;AN=5008;NS=2504;DP=23241;EAS_AF=0.2788;AMR_AF=0.4337;AFR_AF=0.3336;EUR_AF=0.3042;SAS_AF=0.2556;AA=C|||;VT=SNP
6	33796266	rs9461914	G	C	100	PASS	AC=2006;AF=0.400559;AN=5008;NS=2504;DP=22827;EAS_AF=0.3046;AMR_AF=0.4856;AFR_AF=0.5098;EUR_AF=0.3499;SAS_AF=0.3436;AA=C|||;VT=SNP
6	33796411	rs73747332	C	A	100	PASS	AC=350;AF=0.0698882;AN=5008;NS=2504;DP=19012;EAS_AF=0.0139;AMR_AF=0.0476;AFR_AF=0.1513;EUR_AF=0.0328;SAS_AF=0.0716;AA=C|||;VT=SNP
6	33796481	rs9461915	A	G	100	PASS	AC=2362;AF=0.471645;AN=5008;NS=2504;DP=18894;EAS_AF=0.3333;AMR_AF=0.5836;AFR_AF=0.5182;EUR_AF=0.499;SAS_AF=0.4438;AA=G|||;VT=SNP
6	33796793	rs56139489	G	T	100	PASS	AC=335;AF=0.066893;AN=5008;NS=2504;DP=18452;EAS_AF=0.0258;AMR_AF=0.0418;AFR_AF=0.112;EUR_AF=0.0457;SAS_AF=0.0879;AA=G|||;VT=SNP
6	33796794	rs9461916	T	C	100	PASS	AC=2331;AF=0.465455;AN=5008;NS=2504;DP=18468;EAS_AF=0.3224;AMR_AF=0.6484;AFR_AF=0.3623;EUR_AF=0.6362;SAS_AF=0.4468;AA=T|||;VT=SNP
6	33796943	rs73747334	A	G	100	PASS	AC=405;AF=0.0808706;AN=5008;NS=2504;DP=17680;EAS_AF=0.0665;AMR_AF=0.0836;AFR_AF=0.112;EUR_AF=0.0457;SAS_AF=0.0879;AA=A|||;VT=SNP
6	33796962	rs73747335	G	A	100	PASS	AC=402;AF=0.0802716;AN=5008;NS=2504;DP=17560;EAS_AF=0.0625;AMR_AF=0.0836;AFR_AF=0.112;EUR_AF=0.0467;SAS_AF=0.0879;AA=G|||;VT=SNP
6	33797009	rs9461917	C	T	100	PASS	AC=2276;AF=0.454473;AN=5008;NS=2504;DP=16552;EAS_AF=0.2907;AMR_AF=0.6081;AFR_AF=0.3676;EUR_AF=0.6342;SAS_AF=0.4468;AA=C|||;VT=SNP
6	33797216	rs9469603	T	G	100	PASS	AC=2712;AF=0.541534;AN=5008;NS=2504;DP=15952;EAS_AF=0.3571;AMR_AF=0.6945;AFR_AF=0.5;EUR_AF=0.6819;SAS_AF=0.5348;AA=G|||;VT=SNP
6	33797241	rs73747336	C	A	100	PASS	AC=440;AF=0.0878594;AN=5008;NS=2504;DP=15369;EAS_AF=0.0635;AMR_AF=0.0865;AFR_AF=0.1392;EUR_AF=0.0457;SAS_AF=0.0879;AA=C|||;VT=SNP
6	33797296	rs9469604	T	C	100	PASS	AC=2691;AF=0.53734;AN=5008;NS=2504;DP=10717;EAS_AF=0.3552;AMR_AF=0.6945;AFR_AF=0.4849;EUR_AF=0.6799;SAS_AF=0.5378;AA=T|||;VT=SNP
6	33797900	rs6928758	G	C	100	PASS	AC=575;AF=0.114816;AN=5008;NS=2504;DP=21840;EAS_AF=0.0764;AMR_AF=0.1009;AFR_AF=0.1884;EUR_AF=0.0527;SAS_AF=0.1288;AA=C|||;VT=SNP
6	33798018	rs114588989	G	A	100	PASS	AC=94;AF=0.01877;AN=5008;NS=2504;DP=24947;EAS_AF=0;AMR_AF=0.0346;AFR_AF=0.034;EUR_AF=0.0249;SAS_AF=0;AA=G|||;VT=SNP
6	33798041	rs73747338	C	T	100	PASS	AC=576;AF=0.115016;AN=5008;NS=2504;DP=25091;EAS_AF=0.0764;AMR_AF=0.1009;AFR_AF=0.1891;EUR_AF=0.0527;SAS_AF=0.1288;AA=C|||;VT=SNP
6	33798210	rs73747340	C	T	100	PASS	AC=293;AF=0.0585064;AN=5008;NS=2504;DP=19896;EAS_AF=0.0496;AMR_AF=0.072;AFR_AF=0.0719;EUR_AF=0.0298;SAS_AF=0.0695;AA=C|||;VT=SNP
6	33798450	rs9469610	T	C	100	PASS	AC=397;AF=0.0792732;AN=5008;NS=2504;DP=21122;EAS_AF=0.0308;AMR_AF=0.062;AFR_AF=0.1195;EUR_AF=0.0974;SAS_AF=0.0685;AA=T|||;VT=SNP
6	33798524	rs1122553	C	A	100	PASS	AC=794;AF=0.158546;AN=5008;NS=2504;DP=19013;EAS_AF=0.0913;AMR_AF=0.147;AFR_AF=0.1808;EUR_AF=0.17;SAS_AF=0.1943;AA=A|||;VT=SNP
6	33798580	rs942495	C	T	100	PASS	AC=971;AF=0.19389;AN=5008;NS=2504;DP=18844;EAS_AF=0.3532;AMR_AF=0.1715;AFR_AF=0.1808;EUR_AF=0.0626;SAS_AF=0.1984;AA=C|||;VT=SNP
6	33798588	rs72896154	C	T	100	PASS	AC=228;AF=0.0455272;AN=5008;NS=2504;DP=19298;EAS_AF=0.0218;AMR_AF=0.0663;AFR_AF=0.0068;EUR_AF=0.0885;SAS_AF=0.0634;AA=C|||;VT=SNP
6	33798590	rs1122554	A	G	100	PASS	AC=1943;AF=0.387979;AN=5008;NS=2504;DP=19344;EAS_AF=0.5228;AMR_AF=0.5317;AFR_AF=0.1868;EUR_AF=0.4414;SAS_AF=0.364;AA=A|||;VT=SNP
6	33799203	rs78372511	G	A	100	PASS	AC=31;AF=0.0061901;AN=5008;NS=2504;DP=19445;EAS_AF=0;AMR_AF=0.0101;AFR_AF=0.0015;EUR_AF=0.0219;SAS_AF=0;AA=G|||;VT=SNP
6	33799275	rs61711964	G	A	100	PASS	AC=1302;AF=0.259984;AN=5008;NS=2504;DP=18273;EAS_AF=0.2083;AMR_AF=0.4553;AFR_AF=0.1074;EUR_AF=0.3966;SAS_AF=0.2403;AA=G|||;VT=SNP
6	33799285	rs6935368	C	T	100	PASS	AC=1329;AF=0.265375;AN=5008;NS=2504;DP=18230;EAS_AF=0.2083;AMR_AF=0.4553;AFR_AF=0.1286;EUR_AF=0.3956;SAS_AF=0.2403;AA=T|||;VT=SNP
6	33799290	rs143928107	G	A	100	PASS	AC=10;AF=0.00199681;AN=5008;NS=2504;DP=18001;EAS_AF=0.001;AMR_AF=0;AFR_AF=0.0008;EUR_AF=0.006;SAS_AF=0.002;AA=G|||;VT=SNP
6	33799390	rs34892989	G	A	100	PASS	AC=751;AF=0.14996;AN=5008;NS=2504;DP=16976;EAS_AF=0.1022;AMR_AF=0.1758;AFR_AF=0.0673;EUR_AF=0.2435;SAS_AF=0.1963;AA=G|||;VT=SNP
6	33799485	rs62397578	C	T	100	PASS	AC=398;AF=0.0794728;AN=5008;NS=2504;DP=16149;EAS_AF=0.0804;AMR_AF=0.0519;AFR_AF=0.0643;EUR_AF=0.0636;SAS_AF=0.135;AA=C|||;VT=SNP
6	33799632	rs9461918	G	C	100	PASS	AC=352;AF=0.0702875;AN=5008;NS=2504;DP=16221;EAS_AF=0.0377;AMR_AF=0.062;AFR_AF=0.0908;EUR_AF=0.0974;SAS_AF=0.0542;AA=G|||;VT=SNP
6	33801388	rs62397592	T	C	100	PASS	AC=398;AF=0.0794728;AN=5008;NS=2504;DP=18226;EAS_AF=0.0804;AMR_AF=0.0519;AFR_AF=0.0643;EUR_AF=0.0636;SAS_AF=0.135;AA=N|||;VT=SNP
6	33801471	rs17535141	T	C	100	PASS	AC=400;AF=0.0798722;AN=5008;NS=2504;DP=21035;EAS_AF=0.0804;AMR_AF=0.0548;AFR_AF=0.0643;EUR_AF=0.0636;SAS_AF=0.135;AA=C|||;VT=SNP
6	33801510	rs12055409	A	G	100	PASS	AC=2587;AF=0.516573;AN=5008;NS=2504;DP=20512;EAS_AF=0.3631;AMR_AF=0.6671;AFR_AF=0.4402;EUR_AF=0.6759;SAS_AF=0.5072;AA=G|||;VT=SNP
6	33801698	rs62397593	T	C	100	PASS	AC=398;AF=0.0794728;AN=5008;NS=2504;DP=20519;EAS_AF=0.0804;AMR_AF=0.0519;AFR_AF=0.0643;EUR_AF=0.0636;SAS_AF=0.135;AA=T|||;VT=SNP
6	33801886	rs62397594	C	A	100	PASS	AC=398;AF=0.0794728;AN=5008;NS=2504;DP=19366;EAS_AF=0.0804;AMR_AF=0.0519;AFR_AF=0.0643;EUR_AF=0.0636;SAS_AF=0.135;AA=C|||;VT=SNP
6	33801904	rs34065257	G	A	100	PASS	AC=394;AF=0.0786741;AN=5008;NS=2504;DP=18970;EAS_AF=0.0238;AMR_AF=0.1268;AFR_AF=0.0129;EUR_AF=0.1829;SAS_AF=0.0828;AA=G|||;VT=SNP
6	33802200	rs114305722	G	A	100	PASS	AC=14;AF=0.00279553;AN=5008;NS=2504;DP=16479;EAS_AF=0;AMR_AF=0.0029;AFR_AF=0;EUR_AF=0.0119;SAS_AF=0;AA=G|||;VT=SNP
6	33802263	rs17600945	A	C	100	PASS	AC=1268;AF=0.253195;AN=5008;NS=2504;DP=17446;EAS_AF=0.2103;AMR_AF=0.4553;AFR_AF=0.0802;EUR_AF=0.4006;SAS_AF=0.2362;AA=A|||;VT=SNP
6	33802599	rs192036578	A	C	100	PASS	AC=23;AF=0.00459265;AN=5008;NS=2504;DP=15571;EAS_AF=0;AMR_AF=0.0029;AFR_AF=0;EUR_AF=0.0199;SAS_AF=0.001;AA=A|||;VT=SNP
6	33802636	rs17600959	A	G	100	PASS	AC=1732;AF=0.345847;AN=5008;NS=2504;DP=16119;EAS_AF=0.2907;AMR_AF=0.5101;AFR_AF=0.1921;EUR_AF=0.4652;SAS_AF=0.3712;AA=G|||;VT=SNP
6	33802890	rs62397595	T	C	100	PASS	AC=1705;AF=0.340455;AN=5008;NS=2504;DP=20020;EAS_AF=0.2907;AMR_AF=0.5115;AFR_AF=0.1702;EUR_AF=0.4652;SAS_AF=0.3722;AA=c|||;VT=SNP
6	33803752	rs10947452	T	C	100	PASS	AC=2619;AF=0.522963;AN=5008;NS=2504;DP=15879;EAS_AF=0.376;AMR_AF=0.67;AFR_AF=0.4788;EUR_AF=0.669;SAS_AF=0.4796;AA=C|||;VT=SNP
6	33803937	rs62397597	C	T	100	PASS	AC=399;AF=0.0796725;AN=5008;NS=2504;DP=18452;EAS_AF=0.0794;AMR_AF=0.0519;AFR_AF=0.0673;EUR_AF=0.0646;SAS_AF=0.1319;AA=C|||;VT=SNP
6	33804137	rs7761859	T	C	100	PASS	AC=3658;AF=0.730431;AN=5008;NS=2504;DP=21757;EAS_AF=0.4107;AMR_AF=0.7882;AFR_AF=0.9894;EUR_AF=0.8042;SAS_AF=0.593;AA=C|||;VT=SNP
6	33804310	rs11753875	T	A	100	PASS	AC=1702;AF=0.339856;AN=5008;NS=2504;DP=16878;EAS_AF=0.2937;AMR_AF=0.4986;AFR_AF=0.1755;EUR_AF=0.4583;SAS_AF=0.3753;AA=A|||;VT=SNP
6	33804400	rs34945102	G	A	100	PASS	AC=403;AF=0.0804712;AN=5008;NS=2504;DP=15971;EAS_AF=0.0258;AMR_AF=0.1268;AFR_AF=0.0129;EUR_AF=0.1899;SAS_AF=0.0828;AA=G|||;VT=SNP
6	33804464	rs11753887	T	C	100	PASS	AC=1267;AF=0.252995;AN=5008;NS=2504;DP=14250;EAS_AF=0.2143;AMR_AF=0.4438;AFR_AF=0.084;EUR_AF=0.3926;SAS_AF=0.2423;AA=T|||;VT=SNP
6	33804547	rs11751469	C	T	100	PASS	AC=1268;AF=0.253195;AN=5008;NS=2504;DP=15520;EAS_AF=0.2143;AMR_AF=0.4438;AFR_AF=0.0847;EUR_AF=0.3926;SAS_AF=0.2423;AA=T|||;VT=SNP
6	33804669	rs11751494	C	G	100	PASS	AC=31;AF=0.0061901;AN=5008;NS=2504;DP=16753;EAS_AF=0;AMR_AF=0.0144;AFR_AF=0.0008;EUR_AF=0.0189;SAS_AF=0.001;AA=C|||;VT=SNP
6	33805290	rs12192981	G	C	100	PASS	AC=1290;AF=0.257588;AN=5008;NS=2504;DP=19774;EAS_AF=0.1984;AMR_AF=0.4452;AFR_AF=0.1188;EUR_AF=0.3887;SAS_AF=0.2382;AA=G|||;VT=SNP
6	33805323	rs62397598	G	A	100	PASS	AC=429;AF=0.0856629;AN=5008;NS=2504;DP=20327;EAS_AF=0.0794;AMR_AF=0.0548;AFR_AF=0.0877;EUR_AF=0.0656;SAS_AF=0.1319;AA=G|||;VT=SNP
6	33805349	rs12206240	A	C	100	PASS	AC=1227;AF=0.245008;AN=5008;NS=2504;DP=20836;EAS_AF=0.2153;AMR_AF=0.4409;AFR_AF=0.0628;EUR_AF=0.3867;SAS_AF=0.2372;AA=A|||;VT=SNP
6	33805736	rs56034294	A	G	100	PASS	AC=1450;AF=0.289537;AN=5008;NS=2504;DP=17658;EAS_AF=0.2619;AMR_AF=0.4539;AFR_AF=0.1513;EUR_AF=0.4036;SAS_AF=0.271;AA=g|||;VT=SNP
6	33805774	rs55955048	C	T	100	PASS	AC=1257;AF=0.250998;AN=5008;NS=2504;DP=18419;EAS_AF=0.2143;AMR_AF=0.4424;AFR_AF=0.0832;EUR_AF=0.3887;SAS_AF=0.2382;AA=c|||;VT=SNP
6	33805941	rs56366527	G	A	100	PASS	AC=1252;AF=0.25;AN=5008;NS=2504;DP=18602;EAS_AF=0.2143;AMR_AF=0.4409;AFR_AF=0.0802;EUR_AF=0.3887;SAS_AF=0.2382;AA=g|||;VT=SNP
6	33805949	rs12194518	C	G	100	PASS	AC=144;AF=0.028754;AN=5008;NS=2504;DP=18713;EAS_AF=0.001;AMR_AF=0.0504;AFR_AF=0.0053;EUR_AF=0.0954;SAS_AF=0.0051;AA=c|||;VT=SNP
6	33806412	rs6916123	G	A	100	PASS	AC=429;AF=0.0856629;AN=5008;NS=2504;DP=18952;EAS_AF=0.0794;AMR_AF=0.0548;AFR_AF=0.0877;EUR_AF=0.0656;SAS_AF=0.1319;AA=G|||;VT=SNP
6	33806479	rs10947454	C	A	100	PASS	AC=1256;AF=0.250799;AN=5008;NS=2504;DP=18251;EAS_AF=0.2143;AMR_AF=0.4409;AFR_AF=0.084;EUR_AF=0.3877;SAS_AF=0.2382;AA=C|||;VT=SNP
6	33806506	rs10947455	G	A	100	PASS	AC=1257;AF=0.250998;AN=5008;NS=2504;DP=18663;EAS_AF=0.2143;AMR_AF=0.4409;AFR_AF=0.0847;EUR_AF=0.3877;SAS_AF=0.2382;AA=G|||;VT=SNP
6	33806870	rs62397602	C	T	100	PASS	AC=429;AF=0.0856629;AN=5008;NS=2504;DP=21854;EAS_AF=0.0794;AMR_AF=0.0548;AFR_AF=0.0877;EUR_AF=0.0656;SAS_AF=0.1319;AA=C|||;VT=SNP
6	33806924	rs76915315	C	A	100	PASS	AC=216;AF=0.043131;AN=5008;NS=2504;DP=21730;EAS_AF=0.0645;AMR_AF=0.0115;AFR_AF=0.0386;EUR_AF=0.0219;SAS_AF=0.0716;AA=C|||;VT=SNP
6	33807091	rs6901216	T	C	100	PASS	AC=1254;AF=0.250399;AN=5008;NS=2504;DP=22418;EAS_AF=0.2143;AMR_AF=0.4409;AFR_AF=0.0809;EUR_AF=0.3897;SAS_AF=0.2382;AA=T|||;VT=SNP
6	33807116	rs6901228	T	A	100	PASS	AC=1266;AF=0.252796;AN=5008;NS=2504;DP=22966;EAS_AF=0.2143;AMR_AF=0.4409;AFR_AF=0.0908;EUR_AF=0.3887;SAS_AF=0.2382;AA=A|||;VT=SNP
6	33807266	rs62397603	G	A	100	PASS	AC=462;AF=0.0922524;AN=5008;NS=2504;DP=23352;EAS_AF=0.0823;AMR_AF=0.0576;AFR_AF=0.0885;EUR_AF=0.0775;SAS_AF=0.1472;AA=G|||;VT=SNP
6	33807565	rs6922076	C	A	100	PASS	AC=2189;AF=0.437101;AN=5008;NS=2504;DP=23670;EAS_AF=0.3403;AMR_AF=0.5331;AFR_AF=0.441;EUR_AF=0.4771;SAS_AF=0.4223;AA=A|||;VT=SNP
6	33807638	rs4713692	C	T	100	PASS	AC=1215;AF=0.242612;AN=5008;NS=2504;DP=21770;EAS_AF=0.2113;AMR_AF=0.4323;AFR_AF=0.0794;EUR_AF=0.3757;SAS_AF=0.2239;AA=C|||;VT=SNP
6	33807995	rs9348926	C	T	100	PASS	AC=982;AF=0.196086;AN=5008;NS=2504;DP=20720;EAS_AF=0.1319;AMR_AF=0.1009;AFR_AF=0.351;EUR_AF=0.1044;SAS_AF=0.2147;AA=C|||;VT=SNP
6	33808094	rs9368778	A	T	100	PASS	AC=956;AF=0.190895;AN=5008;NS=2504;DP=20477;EAS_AF=0.13;AMR_AF=0.098;AFR_AF=0.3472;EUR_AF=0.1014;SAS_AF=0.2004;AA=A|||;VT=SNP
6	33808921	rs7768569	G	A	100	PASS	AC=2161;AF=0.43151;AN=5008;NS=2504;DP=17240;EAS_AF=0.3413;AMR_AF=0.5317;AFR_AF=0.4175;EUR_AF=0.4791;SAS_AF=0.4233;AA=A|||;VT=SNP
6	33809805	rs12207818	T	C	100	PASS	AC=1390;AF=0.277556;AN=5008;NS=2504;DP=19936;EAS_AF=0.1528;AMR_AF=0.2305;AFR_AF=0.3903;EUR_AF=0.2942;SAS_AF=0.2699;AA=C|||;VT=SNP
6	33810005	rs12215593	A	G	100	PASS	AC=1191;AF=0.237819;AN=5008;NS=2504;DP=20855;EAS_AF=0.2123;AMR_AF=0.4294;AFR_AF=0.0613;EUR_AF=0.3777;SAS_AF=0.2229;AA=A|||;VT=SNP
6	33810163	rs10947456	C	T	100	PASS	AC=400;AF=0.0798722;AN=5008;NS=2504;DP=19196;EAS_AF=0.0248;AMR_AF=0.1268;AFR_AF=0.0129;EUR_AF=0.1879;SAS_AF=0.0828;AA=C|||;VT=SNP
6	33810193	rs12209375	T	C	100	PASS	AC=386;AF=0.0770767;AN=5008;NS=2504;DP=19733;EAS_AF=0.0228;AMR_AF=0.1268;AFR_AF=0.0129;EUR_AF=0.1918;SAS_AF=0.0665;AA=T|||;VT=SNP
6	33810257	rs7774293	C	A	100	PASS	AC=1379;AF=0.275359;AN=5008;NS=2504;DP=21429;EAS_AF=0.1528;AMR_AF=0.2305;AFR_AF=0.3812;EUR_AF=0.2952;SAS_AF=0.2699;AA=C|||;VT=SNP
6	33810389	rs12202348	C	T	100	PASS	AC=383;AF=0.0764776;AN=5008;NS=2504;DP=20080;EAS_AF=0.0228;AMR_AF=0.1268;AFR_AF=0.0129;EUR_AF=0.1889;SAS_AF=0.0665;AA=C|||;VT=SNP
6	33810404	rs75552893	T	C	100	PASS	AC=429;AF=0.0856629;AN=5008;NS=2504;DP=19809;EAS_AF=0.0575;AMR_AF=0.072;AFR_AF=0.1263;EUR_AF=0.0974;SAS_AF=0.0573;AA=T|||;VT=SNP
6	33811207	rs12663194	C	A	100	PASS	AC=1171;AF=0.233826;AN=5008;NS=2504;DP=17840;EAS_AF=0.1171;AMR_AF=0.2161;AFR_AF=0.2995;EUR_AF=0.2753;SAS_AF=0.2352;AA=C|||;VT=SNP
6	33811377	rs76448982	C	T	100	PASS	AC=472;AF=0.0942492;AN=5008;NS=2504;DP=17784;EAS_AF=0.0923;AMR_AF=0.0576;AFR_AF=0.0862;EUR_AF=0.0785;SAS_AF=0.1493;AA=C|||;VT=SNP
6	33811447	rs13193499	C	T	100	PASS	AC=1197;AF=0.239018;AN=5008;NS=2504;DP=16785;EAS_AF=0.1915;AMR_AF=0.428;AFR_AF=0.0764;EUR_AF=0.3777;SAS_AF=0.2311;AA=C|||;VT=SNP
6	33811528	rs140711671	C	T	100	PASS	AC=67;AF=0.0133786;AN=5008;NS=2504;DP=16222;EAS_AF=0.001;AMR_AF=0.049;AFR_AF=0.0023;EUR_AF=0.0209;SAS_AF=0.0082;AA=C|||;VT=SNP
6	33811644	rs9394172	T	A	100	PASS	AC=3338;AF=0.666534;AN=5008;NS=2504;DP=18204;EAS_AF=0.4167;AMR_AF=0.7565;AFR_AF=0.7799;EUR_AF=0.7744;SAS_AF=0.5961;AA=A|||;VT=SNP
6	33811943	rs62397626	T	G	100	PASS	AC=461;AF=0.0920527;AN=5008;NS=2504;DP=19071;EAS_AF=0.0923;AMR_AF=0.0576;AFR_AF=0.087;EUR_AF=0.0785;SAS_AF=0.137;AA=T|||;VT=SNP
6	33812196	rs12206096	C	T	100	PASS	AC=385;AF=0.076877;AN=5008;NS=2504;DP=18365;EAS_AF=0.0228;AMR_AF=0.1297;AFR_AF=0.0129;EUR_AF=0.1879;SAS_AF=0.0675;AA=C|||;VT=SNP
6	33813043	rs6905353	T	G	100	PASS	AC=1390;AF=0.277556;AN=5008;NS=2504;DP=19971;EAS_AF=0.1627;AMR_AF=0.2378;AFR_AF=0.3782;EUR_AF=0.2962;SAS_AF=0.2689;AA=T|||;VT=SNP
6	33813089	rs79474925	G	A	100	PASS	AC=386;AF=0.0770767;AN=5008;NS=2504;DP=20783;EAS_AF=0.0387;AMR_AF=0.0706;AFR_AF=0.1188;EUR_AF=0.0905;SAS_AF=0.0511;AA=G|||;VT=SNP
6	33813095	rs35387652	T	G	100	PASS	AC=406;AF=0.0810703;AN=5008;NS=2504;DP=20838;EAS_AF=0.0248;AMR_AF=0.1311;AFR_AF=0.0129;EUR_AF=0.1899;SAS_AF=0.0838;AA=T|||;VT=SNP
6	33813781	rs76319554	T	A	100	PASS	AC=23;AF=0.00459265;AN=5008;NS=2504;DP=17185;EAS_AF=0;AMR_AF=0.0029;AFR_AF=0;EUR_AF=0.0199;SAS_AF=0.001;AA=T|||;VT=SNP
6	33813971	rs6931760	G	C	100	PASS	AC=1365;AF=0.272564;AN=5008;NS=2504;DP=19315;EAS_AF=0.1627;AMR_AF=0.2349;AFR_AF=0.3646;EUR_AF=0.2942;SAS_AF=0.2658;AA=G|||;VT=SNP
6	33814147	rs10947457	C	T	100	PASS	AC=387;AF=0.0772764;AN=5008;NS=2504;DP=20089;EAS_AF=0.0228;AMR_AF=0.1297;AFR_AF=0.0129;EUR_AF=0.1899;SAS_AF=0.0675;AA=C|||;VT=SNP
6	33815035	rs6917470	T	C	100	PASS	AC=983;AF=0.196286;AN=5008;NS=2504;DP=14846;EAS_AF=0.1399;AMR_AF=0.1081;AFR_AF=0.3525;EUR_AF=0.1034;SAS_AF=0.2014;AA=C|||;VT=SNP
6	33815117	rs6917634	T	C	100	PASS	AC=1413;AF=0.282149;AN=5008;NS=2504;DP=13540;EAS_AF=0.1627;AMR_AF=0.2406;AFR_AF=0.3956;EUR_AF=0.2952;SAS_AF=0.2679;AA=C|||;VT=SNP
6	33815128	rs6937925	C	T	100	PASS	AC=804;AF=0.160543;AN=5008;NS=2504;DP=13764;EAS_AF=0.0942;AMR_AF=0.098;AFR_AF=0.2927;EUR_AF=0.0885;SAS_AF=0.1687;AA=C|||;VT=SNP
6	33815159	rs6937944	C	G	100	PASS	AC=982;AF=0.196086;AN=5008;NS=2504;DP=14149;EAS_AF=0.1399;AMR_AF=0.1081;AFR_AF=0.3517;EUR_AF=0.1034;SAS_AF=0.2014;AA=C|||;VT=SNP
6	33815279	rs35123674	G	A	100	PASS	AC=387;AF=0.0772764;AN=5008;NS=2504;DP=15895;EAS_AF=0.0228;AMR_AF=0.1311;AFR_AF=0.0129;EUR_AF=0.1889;SAS_AF=0.0675;AA=G|||;VT=SNP
6	33815924	rs2209345	G	A	100	PASS	AC=1100;AF=0.219649;AN=5008;NS=2504;DP=20324;EAS_AF=0.1885;AMR_AF=0.4049;AFR_AF=0.084;EUR_AF=0.3072;SAS_AF=0.2137;AA=G|||;VT=SNP
6	33816225	rs12154035	C	T	100	PASS	AC=379;AF=0.0756789;AN=5008;NS=2504;DP=20547;EAS_AF=0.0228;AMR_AF=0.1311;AFR_AF=0.0129;EUR_AF=0.1899;SAS_AF=0.0583;AA=C|||;VT=SNP
6	33816402	rs79808003	A	G	100	PASS	AC=211;AF=0.0421326;AN=5008;NS=2504;DP=19499;EAS_AF=0.0655;AMR_AF=0.0115;AFR_AF=0.0325;EUR_AF=0.0219;SAS_AF=0.0736;AA=A|||;VT=SNP
6	33816451	rs10947458	C	T	100	PASS	AC=1044;AF=0.208466;AN=5008;NS=2504;DP=19558;EAS_AF=0.1935;AMR_AF=0.3833;AFR_AF=0.084;EUR_AF=0.2624;SAS_AF=0.2127;AA=c|||;VT=SNP
6	33816452	rs9368779	A	G	100	PASS	AC=3119;AF=0.622804;AN=5008;NS=2504;DP=19535;EAS_AF=0.4236;AMR_AF=0.7334;AFR_AF=0.6778;EUR_AF=0.7117;SAS_AF=0.5838;AA=G|||;VT=SNP
6	33816933	rs9469615	T	C	100	PASS	AC=488;AF=0.0974441;AN=5008;NS=2504;DP=21493;EAS_AF=0.0575;AMR_AF=0.0865;AFR_AF=0.1286;EUR_AF=0.1431;SAS_AF=0.0573;AA=T|||;VT=SNP
6	33817195	rs73414124	A	G	100	PASS	AC=416;AF=0.0830671;AN=5008;NS=2504;DP=19739;EAS_AF=0.0258;AMR_AF=0.0562;AFR_AF=0.1626;EUR_AF=0.0596;SAS_AF=0.0777;AA=A|||;VT=SNP
6	33817796	rs10081055	T	G	100	PASS	AC=1014;AF=0.202476;AN=5008;NS=2504;DP=18177;EAS_AF=0.0635;AMR_AF=0.2378;AFR_AF=0.23;EUR_AF=0.3529;SAS_AF=0.1288;AA=G|||;VT=SNP
6	33817929	rs4713693	T	C	100	PASS	AC=2003;AF=0.39996;AN=5008;NS=2504;DP=20253;EAS_AF=0.2569;AMR_AF=0.3573;AFR_AF=0.5499;EUR_AF=0.4592;SAS_AF=0.3139;AA=T|||;VT=SNP
6	33818001	rs4711356	A	G	100	PASS	AC=262;AF=0.0523163;AN=5008;NS=2504;DP=19167;EAS_AF=0.0675;AMR_AF=0.0375;AFR_AF=0.0499;EUR_AF=0.0268;SAS_AF=0.0767;AA=A|||;VT=SNP
6	33818097	rs114548589	A	G	100	PASS	AC=20;AF=0.00399361;AN=5008;NS=2504;DP=16905;EAS_AF=0;AMR_AF=0.0014;AFR_AF=0.0008;EUR_AF=0.0139;SAS_AF=0.0041;AA=A|||;VT=SNP
6	33818378	rs116997897	C	G	100	PASS	AC=32;AF=0.00638978;AN=5008;NS=2504;DP=22222;EAS_AF=0.001;AMR_AF=0.0115;AFR_AF=0.0008;EUR_AF=0.0199;SAS_AF=0.002;AA=C|||;VT=SNP
6	33818837	rs78955165	G	T	100	PASS	AC=393;AF=0.0784744;AN=5008;NS=2504;DP=17955;EAS_AF=0.0466;AMR_AF=0.0605;AFR_AF=0.0719;EUR_AF=0.0577;SAS_AF=0.1544;AA=G|||;VT=SNP
6	33818927	rs10947459	G	T	100	PASS	AC=923;AF=0.184305;AN=5008;NS=2504;DP=16957;EAS_AF=0.1538;AMR_AF=0.2032;AFR_AF=0.1876;EUR_AF=0.1889;SAS_AF=0.1933;AA=G|||;VT=SNP
6	33819571	rs72896160	C	T	100	PASS	AC=661;AF=0.131989;AN=5008;NS=2504;DP=16575;EAS_AF=0.0427;AMR_AF=0.0562;AFR_AF=0.3442;EUR_AF=0.0964;SAS_AF=0.0276;AA=C|||;VT=SNP
6	33819582	rs11753213	A	G	100	PASS	AC=1827;AF=0.364816;AN=5008;NS=2504;DP=16666;EAS_AF=0.2351;AMR_AF=0.3386;AFR_AF=0.4168;EUR_AF=0.4225;SAS_AF=0.3875;AA=G|||;VT=SNP
6	33819834	rs62397627	A	G	100	PASS	AC=719;AF=0.14357;AN=5008;NS=2504;DP=17332;EAS_AF=0.121;AMR_AF=0.1758;AFR_AF=0.0492;EUR_AF=0.2296;SAS_AF=0.183;AA=G|||;VT=SNP
6	33820059	rs6457742	C	T	100	PASS	AC=1585;AF=0.316494;AN=5008;NS=2504;DP=16491;EAS_AF=0.2192;AMR_AF=0.33;AFR_AF=0.32;EUR_AF=0.4135;SAS_AF=0.3027;AA=C|||;VT=SNP
6	33820076	rs62397628	C	T	100	PASS	AC=680;AF=0.135783;AN=5008;NS=2504;DP=16743;EAS_AF=0.1339;AMR_AF=0.2061;AFR_AF=0.028;EUR_AF=0.2087;SAS_AF=0.1585;AA=C|||;VT=SNP
6	33820342	rs9469616	G	A	100	PASS	AC=1358;AF=0.271166;AN=5008;NS=2504;DP=19920;EAS_AF=0.121;AMR_AF=0.2594;AFR_AF=0.3298;EUR_AF=0.33;SAS_AF=0.2945;AA=G|||;VT=SNP
6	33820658	rs78861422	C	T	100	PASS	AC=54;AF=0.0107827;AN=5008;NS=2504;DP=18692;EAS_AF=0.005;AMR_AF=0.0144;AFR_AF=0.0008;EUR_AF=0.0298;SAS_AF=0.0082;AA=-|||;VT=SNP
6	33821122	rs9296099	G	A	100	PASS	AC=1011;AF=0.201877;AN=5008;NS=2504;DP=18657;EAS_AF=0.0804;AMR_AF=0.2248;AFR_AF=0.2466;EUR_AF=0.2773;SAS_AF=0.1728;AA=g|||;VT=SNP
6	33821346	rs9394173	T	G	100	PASS	AC=924;AF=0.184505;AN=5008;NS=2504;DP=19476;EAS_AF=0.1062;AMR_AF=0.0807;AFR_AF=0.4024;EUR_AF=0.1481;SAS_AF=0.0818;AA=t|||;VT=SNP
6	33821426	rs76346987	C	T	100	PASS	AC=90;AF=0.0179712;AN=5008;NS=2504;DP=19525;EAS_AF=0.001;AMR_AF=0.0504;AFR_AF=0.003;EUR_AF=0.0388;SAS_AF=0.0112;AA=c|||;VT=SNP
6	33822199	rs62397629	C	A	100	PASS	AC=152;AF=0.0303514;AN=5008;NS=2504;DP=16086;EAS_AF=0.0139;AMR_AF=0.0418;AFR_AF=0.0015;EUR_AF=0.0676;SAS_AF=0.0399;AA=C|||;VT=SNP
6	33822448	rs62397630	C	T	100	PASS	AC=173;AF=0.0345447;AN=5008;NS=2504;DP=19576;EAS_AF=0.0387;AMR_AF=0.0259;AFR_AF=0.0234;EUR_AF=0.0417;SAS_AF=0.044;AA=C|||;VT=SNP
6	33822532	rs6938075	A	G	100	PASS	AC=3231;AF=0.645168;AN=5008;NS=2504;DP=16351;EAS_AF=0.3978;AMR_AF=0.6311;AFR_AF=0.7685;EUR_AF=0.7505;SAS_AF=0.635;AA=G|||;VT=SNP
6	33822613	rs6938241	A	G	100	PASS	AC=3236;AF=0.646166;AN=5008;NS=2504;DP=15609;EAS_AF=0.3978;AMR_AF=0.6311;AFR_AF=0.7716;EUR_AF=0.7515;SAS_AF=0.635;AA=G|||;VT=SNP
6	33822740	rs112317258	G	A	100	PASS	AC=67;AF=0.0133786;AN=5008;NS=2504;DP=16551;EAS_AF=0.001;AMR_AF=0.0216;AFR_AF=0.0053;EUR_AF=0.0348;SAS_AF=0.0092;AA=G|||;VT=SNP
6	33822865	rs9296100	C	T	100	PASS	AC=3235;AF=0.645966;AN=5008;NS=2504;DP=18194;EAS_AF=0.3978;AMR_AF=0.6311;AFR_AF=0.7708;EUR_AF=0.7515;SAS_AF=0.635;AA=T|||;VT=SNP
6	33822986	rs9461921	G	A	100	PASS	AC=1685;AF=0.336462;AN=5008;NS=2504;DP=16335;EAS_AF=0.2202;AMR_AF=0.4193;AFR_AF=0.2557;EUR_AF=0.4861;SAS_AF=0.3528;AA=G|||;VT=SNP
6	33823080	rs9469617	A	T	100	PASS	AC=3523;AF=0.703474;AN=5008;NS=2504;DP=16713;EAS_AF=0.3968;AMR_AF=0.6527;AFR_AF=0.9675;EUR_AF=0.7634;SAS_AF=0.637;AA=T|||;VT=SNP
6	33823149	rs9469618	C	A	100	PASS	AC=1686;AF=0.336661;AN=5008;NS=2504;DP=17355;EAS_AF=0.2202;AMR_AF=0.4193;AFR_AF=0.2564;EUR_AF=0.4861;SAS_AF=0.3528;AA=C|||;VT=SNP
6	33824194	rs11757625	G	A	100	PASS	AC=1680;AF=0.335463;AN=5008;NS=2504;DP=18014;EAS_AF=0.2212;AMR_AF=0.4179;AFR_AF=0.2534;EUR_AF=0.4851;SAS_AF=0.3517;AA=G|||;VT=SNP
6	33825358	rs2104362	G	A	100	PASS	AC=3156;AF=0.630192;AN=5008;NS=2504;DP=17161;EAS_AF=0.5069;AMR_AF=0.6715;AFR_AF=0.6142;EUR_AF=0.7386;SAS_AF=0.638;AA=A|||;VT=SNP
6	33825828	rs75751429	G	A	100	PASS	AC=266;AF=0.053115;AN=5008;NS=2504;DP=14361;EAS_AF=0.0446;AMR_AF=0.013;AFR_AF=0.1104;EUR_AF=0.0229;SAS_AF=0.044;AA=G|||;VT=SNP
6	33826111	rs34212400	G	A	100	PASS	AC=523;AF=0.104433;AN=5008;NS=2504;DP=13998;EAS_AF=0.1349;AMR_AF=0.1124;AFR_AF=0.1241;EUR_AF=0.0696;SAS_AF=0.0767;AA=G|||;VT=SNP
6	33826493	rs4713695	C	T	100	PASS	AC=508;AF=0.101438;AN=5008;NS=2504;DP=15992;EAS_AF=0.12;AMR_AF=0.1124;AFR_AF=0.1241;EUR_AF=0.0696;SAS_AF=0.0767;AA=C|||;VT=SNP
6	33826570	rs4713696	G	A	100	PASS	AC=509;AF=0.101637;AN=5008;NS=2504;DP=17768;EAS_AF=0.12;AMR_AF=0.1124;AFR_AF=0.1241;EUR_AF=0.0706;SAS_AF=0.0767;AA=G|||;VT=SNP
6	33826590	rs4713697	T	C	100	PASS	AC=3164;AF=0.631789;AN=5008;NS=2504;DP=18742;EAS_AF=0.501;AMR_AF=0.6729;AFR_AF=0.6188;EUR_AF=0.7396;SAS_AF=0.6442;AA=C|||;VT=SNP
6	33827274	rs28628633	A	C	100	PASS	AC=746;AF=0.148962;AN=5008;NS=2504;DP=20144;EAS_AF=0.1448;AMR_AF=0.219;AFR_AF=0.0295;EUR_AF=0.2306;SAS_AF=0.181;AA=A|||;VT=SNP
6	33827280	rs75992665	A	G	100	PASS	AC=344;AF=0.0686901;AN=5008;NS=2504;DP=20247;EAS_AF=0.0456;AMR_AF=0.049;AFR_AF=0.0809;EUR_AF=0.0447;SAS_AF=0.1145;AA=A|||;VT=SNP
6	33827281	rs10456424	C	T	100	PASS	AC=1105;AF=0.220647;AN=5008;NS=2504;DP=20334;EAS_AF=0.1885;AMR_AF=0.2695;AFR_AF=0.115;EUR_AF=0.2734;SAS_AF=0.3078;AA=C|||;VT=SNP
6	33827364	rs12214637	G	A	100	PASS	AC=421;AF=0.0840655;AN=5008;NS=2504;DP=15098;EAS_AF=0.0327;AMR_AF=0.1398;AFR_AF=0.0091;EUR_AF=0.2127;SAS_AF=0.0665;AA=G|||;VT=SNP
6	33827914	rs4713698	T	C	100	PASS	AC=475;AF=0.0948482;AN=5008;NS=2504;DP=17201;EAS_AF=0.1329;AMR_AF=0.1095;AFR_AF=0.0923;EUR_AF=0.0706;SAS_AF=0.0736;AA=C|||;VT=SNP
6	33828178	rs9469619	A	G	100	PASS	AC=987;AF=0.197085;AN=5008;NS=2504;DP=19390;EAS_AF=0.0952;AMR_AF=0.2464;AFR_AF=0.1914;EUR_AF=0.338;SAS_AF=0.1299;AA=A|||;VT=SNP
6	33828234	rs10947460	G	A	100	PASS	AC=416;AF=0.0830671;AN=5008;NS=2504;DP=19926;EAS_AF=0.0317;AMR_AF=0.1398;AFR_AF=0.0083;EUR_AF=0.2127;SAS_AF=0.0634;AA=G|||;VT=SNP
6	33828455	rs35414112	G	A	100	PASS	AC=512;AF=0.102236;AN=5008;NS=2504;DP=19656;EAS_AF=0.1339;AMR_AF=0.111;AFR_AF=0.1195;EUR_AF=0.0706;SAS_AF=0.0726;AA=G|||;VT=SNP
6	33828825	rs34789460	T	C	100	PASS	AC=543;AF=0.108427;AN=5008;NS=2504;DP=22212;EAS_AF=0.1339;AMR_AF=0.1138;AFR_AF=0.1407;EUR_AF=0.0716;SAS_AF=0.0726;AA=T|||;VT=SNP
6	33829298	rs13210739	T	A	100	PASS	AC=543;AF=0.108427;AN=5008;NS=2504;DP=22404;EAS_AF=0.1339;AMR_AF=0.1138;AFR_AF=0.1407;EUR_AF=0.0716;SAS_AF=0.0726;AA=T|||;VT=SNP
6	33829425	rs17529349	C	T	100	PASS	AC=36;AF=0.0071885;AN=5008;NS=2504;DP=19444;EAS_AF=0.002;AMR_AF=0.0173;AFR_AF=0;EUR_AF=0.0179;SAS_AF=0.0041;AA=c|||;VT=SNP
6	33829715	rs34645856	T	C	100	PASS	AC=544;AF=0.108626;AN=5008;NS=2504;DP=18624;EAS_AF=0.1339;AMR_AF=0.1153;AFR_AF=0.1407;EUR_AF=0.0716;SAS_AF=0.0726;AA=T|||;VT=SNP
6	33829954	rs34025621	A	G	100	PASS	AC=543;AF=0.108427;AN=5008;NS=2504;DP=19195;EAS_AF=0.1339;AMR_AF=0.1138;AFR_AF=0.1407;EUR_AF=0.0716;SAS_AF=0.0726;AA=G|||;VT=SNP
6	33829962	rs35729935	T	C	100	PASS	AC=543;AF=0.108427;AN=5008;NS=2504;DP=19181;EAS_AF=0.1339;AMR_AF=0.1138;AFR_AF=0.1407;EUR_AF=0.0716;SAS_AF=0.0726;AA=T|||;VT=SNP
6	33830170	rs6933634	T	C	100	PASS	AC=544;AF=0.108626;AN=5008;NS=2504;DP=21389;EAS_AF=0.1339;AMR_AF=0.1138;AFR_AF=0.1407;EUR_AF=0.0716;SAS_AF=0.0736;AA=C|||;VT=SNP
6	33830298	rs6911514	G	A	100	PASS	AC=514;AF=0.102636;AN=5008;NS=2504;DP=22911;EAS_AF=0.1339;AMR_AF=0.1124;AFR_AF=0.1195;EUR_AF=0.0706;SAS_AF=0.0736;AA=G|||;VT=SNP
6	33830328	rs73744711	T	C	100	PASS	AC=200;AF=0.0399361;AN=5008;NS=2504;DP=22458;EAS_AF=0.0099;AMR_AF=0.0303;AFR_AF=0.0552;EUR_AF=0.0258;SAS_AF=0.0716;AA=T|||;VT=SNP
6	33830362	rs6934013	T	C	100	PASS	AC=545;AF=0.108826;AN=5008;NS=2504;DP=21830;EAS_AF=0.1339;AMR_AF=0.1153;AFR_AF=0.1407;EUR_AF=0.0716;SAS_AF=0.0736;AA=T|||;VT=SNP
6	33830415	rs6934195	T	C	100	PASS	AC=544;AF=0.108626;AN=5008;NS=2504;DP=21887;EAS_AF=0.1339;AMR_AF=0.1138;AFR_AF=0.1407;EUR_AF=0.0716;SAS_AF=0.0736;AA=C|||;VT=SNP
6	33830643	rs13199333	C	A	100	PASS	AC=544;AF=0.108626;AN=5008;NS=2504;DP=18980;EAS_AF=0.1339;AMR_AF=0.1138;AFR_AF=0.1407;EUR_AF=0.0716;SAS_AF=0.0736;AA=C|||;VT=SNP
6	33830734	rs6911799	A	T	100	PASS	AC=544;AF=0.108626;AN=5008;NS=2504;DP=17665;EAS_AF=0.1339;AMR_AF=0.1138;AFR_AF=0.1407;EUR_AF=0.0716;SAS_AF=0.0736;AA=T|||;VT=SNP
6	33830804	rs1555685	T	C	100	PASS	AC=3341;AF=0.667133;AN=5008;NS=2504;DP=17616;EAS_AF=0.4792;AMR_AF=0.6873;AFR_AF=0.77;EUR_AF=0.7396;SAS_AF=0.6329;AA=C|||;VT=SNP
6	33831239	rs12661264	G	A	100	PASS	AC=544;AF=0.108626;AN=5008;NS=2504;DP=17283;EAS_AF=0.1339;AMR_AF=0.1138;AFR_AF=0.1407;EUR_AF=0.0716;SAS_AF=0.0736;AA=G|||;VT=SNP
6	33831301	rs12662807	T	G	100	PASS	AC=544;AF=0.108626;AN=5008;NS=2504;DP=19018;EAS_AF=0.1339;AMR_AF=0.1138;AFR_AF=0.1407;EUR_AF=0.0716;SAS_AF=0.0736;AA=G|||;VT=SNP
6	33831672	rs9394174	T	C	100	PASS	AC=3340;AF=0.666933;AN=5008;NS=2504;DP=21834;EAS_AF=0.4792;AMR_AF=0.6873;AFR_AF=0.7693;EUR_AF=0.7396;SAS_AF=0.6329;AA=C|||;VT=SNP
6	33831711	rs34650908	A	G	100	PASS	AC=544;AF=0.108626;AN=5008;NS=2504;DP=20726;EAS_AF=0.1339;AMR_AF=0.1138;AFR_AF=0.1407;EUR_AF=0.0716;SAS_AF=0.0736;AA=G|||;VT=SNP
6	33831821	rs34064476	T	C	100	PASS	AC=544;AF=0.108626;AN=5008;NS=2504;DP=22465;EAS_AF=0.1339;AMR_AF=0.1138;AFR_AF=0.1407;EUR_AF=0.0716;SAS_AF=0.0736;AA=C|||;VT=SNP
6	33832059	rs62397631	C	G	100	PASS	AC=445;AF=0.0888578;AN=5008;NS=2504;DP=22014;EAS_AF=0.0645;AMR_AF=0.0965;AFR_AF=0.0726;EUR_AF=0.1382;SAS_AF=0.0798;AA=C|||;VT=SNP
6	33832286	rs13207775	G	T	100	PASS	AC=520;AF=0.103834;AN=5008;NS=2504;DP=19396;EAS_AF=0.1339;AMR_AF=0.1138;AFR_AF=0.1233;EUR_AF=0.0706;SAS_AF=0.0736;AA=G|||;VT=SNP
6	33832386	rs62397632	G	T	100	PASS	AC=443;AF=0.0884585;AN=5008;NS=2504;DP=19148;EAS_AF=0.0645;AMR_AF=0.0965;AFR_AF=0.0719;EUR_AF=0.1372;SAS_AF=0.0798;AA=G|||;VT=SNP
6	33832443	rs13207714	C	T	100	PASS	AC=544;AF=0.108626;AN=5008;NS=2504;DP=18834;EAS_AF=0.1339;AMR_AF=0.1138;AFR_AF=0.1407;EUR_AF=0.0716;SAS_AF=0.0736;AA=T|||;VT=SNP
6	33832569	rs36108115	C	T	100	PASS	AC=545;AF=0.108826;AN=5008;NS=2504;DP=18930;EAS_AF=0.1349;AMR_AF=0.1138;AFR_AF=0.1407;EUR_AF=0.0716;SAS_AF=0.0736;AA=C|||;VT=SNP
6	33832627	rs34205689	T	C	100	PASS	AC=544;AF=0.108626;AN=5008;NS=2504;DP=20857;EAS_AF=0.1339;AMR_AF=0.1138;AFR_AF=0.1407;EUR_AF=0.0716;SAS_AF=0.0736;AA=C|||;VT=SNP
6	33832661	rs35156206	T	G	100	PASS	AC=545;AF=0.108826;AN=5008;NS=2504;DP=21818;EAS_AF=0.1339;AMR_AF=0.1138;AFR_AF=0.1415;EUR_AF=0.0716;SAS_AF=0.0736;AA=T|||;VT=SNP
6	33832672	rs72896168	G	A	100	PASS	AC=554;AF=0.110623;AN=5008;NS=2504;DP=21454;EAS_AF=0.1339;AMR_AF=0.1138;AFR_AF=0.1483;EUR_AF=0.0716;SAS_AF=0.0736;AA=G|||;VT=SNP
6	33832916	rs3998108	G	A	100	PASS	AC=1527;AF=0.304912;AN=5008;NS=2504;DP=20803;EAS_AF=0.1538;AMR_AF=0.2954;AFR_AF=0.3737;EUR_AF=0.4085;SAS_AF=0.2679;AA=G|||;VT=SNP
6	33833005	rs3998107	G	A	100	PASS	AC=3341;AF=0.667133;AN=5008;NS=2504;DP=20674;EAS_AF=0.4802;AMR_AF=0.6873;AFR_AF=0.77;EUR_AF=0.7386;SAS_AF=0.6329;AA=A|||;VT=SNP
6	33833187	rs1555686	A	G	100	PASS	AC=1599;AF=0.319289;AN=5008;NS=2504;DP=18847;EAS_AF=0.3254;AMR_AF=0.379;AFR_AF=0.2436;EUR_AF=0.328;SAS_AF=0.364;AA=G|||;VT=SNP
6	33833201	rs9394175	T	G	100	PASS	AC=1525;AF=0.304513;AN=5008;NS=2504;DP=19050;EAS_AF=0.1538;AMR_AF=0.2954;AFR_AF=0.3722;EUR_AF=0.4085;SAS_AF=0.2679;AA=T|||;VT=SNP
6	33833315	rs4711357	G	A	100	PASS	AC=543;AF=0.108427;AN=5008;NS=2504;DP=19838;EAS_AF=0.1339;AMR_AF=0.1138;AFR_AF=0.1399;EUR_AF=0.0716;SAS_AF=0.0736;AA=G|||;VT=SNP
6	33833433	rs4713699	T	C	100	PASS	AC=544;AF=0.108626;AN=5008;NS=2504;DP=20060;EAS_AF=0.1339;AMR_AF=0.1138;AFR_AF=0.1407;EUR_AF=0.0716;SAS_AF=0.0736;AA=C|||;VT=SNP
6	33833491	rs4711358	C	T	100	PASS	AC=1601;AF=0.319688;AN=5008;NS=2504;DP=18684;EAS_AF=0.3254;AMR_AF=0.3804;AFR_AF=0.2443;EUR_AF=0.328;SAS_AF=0.364;AA=T|||;VT=SNP
6	33833665	rs77111942	G	A	100	PASS	AC=351;AF=0.0700879;AN=5008;NS=2504;DP=20849;EAS_AF=0.0476;AMR_AF=0.049;AFR_AF=0.0832;EUR_AF=0.0457;SAS_AF=0.1155;AA=G|||;VT=SNP
6	33833963	rs1324580	T	C	100	PASS	AC=4938;AF=0.986022;AN=5008;NS=2504;DP=22645;EAS_AF=0.999;AMR_AF=0.9899;AFR_AF=0.9992;EUR_AF=0.9443;SAS_AF=0.9949;AA=C|||;VT=SNP
6	33833975	rs114475737	G	A	100	PASS	AC=73;AF=0.0145767;AN=5008;NS=2504;DP=22485;EAS_AF=0.001;AMR_AF=0.0072;AFR_AF=0.0008;EUR_AF=0.0249;SAS_AF=0.0419;AA=G|||;VT=SNP
6	33834088	rs4711359	T	C	100	PASS	AC=544;AF=0.108626;AN=5008;NS=2504;DP=22004;EAS_AF=0.1339;AMR_AF=0.1138;AFR_AF=0.1407;EUR_AF=0.0716;SAS_AF=0.0736;AA=T|||;VT=SNP
6	33834123	rs115990704	T	G	100	PASS	AC=54;AF=0.0107827;AN=5008;NS=2504;DP=20392;EAS_AF=0;AMR_AF=0.0101;AFR_AF=0;EUR_AF=0.0159;SAS_AF=0.0317;AA=T|||;VT=SNP
6	33834182	rs62397633	A	G	100	PASS	AC=454;AF=0.090655;AN=5008;NS=2504;DP=19514;EAS_AF=0.0645;AMR_AF=0.0965;AFR_AF=0.0779;EUR_AF=0.1392;SAS_AF=0.0808;AA=A|||;VT=SNP
6	33834218	rs4711360	G	A	100	PASS	AC=543;AF=0.108427;AN=5008;NS=2504;DP=20010;EAS_AF=0.1339;AMR_AF=0.1138;AFR_AF=0.1399;EUR_AF=0.0716;SAS_AF=0.0736;AA=G|||;VT=SNP
6	33834343	rs4711361	C	T	100	PASS	AC=544;AF=0.108626;AN=5008;NS=2504;DP=21299;EAS_AF=0.1339;AMR_AF=0.1138;AFR_AF=0.1407;EUR_AF=0.0716;SAS_AF=0.0736;AA=C|||;VT=SNP
6	33834359	rs1535936	G	C	100	PASS	AC=1601;AF=0.319688;AN=5008;NS=2504;DP=20928;EAS_AF=0.3244;AMR_AF=0.3804;AFR_AF=0.2443;EUR_AF=0.327;SAS_AF=0.3661;AA=C|||;VT=SNP
6	33834387	rs4713701	C	T	100	PASS	AC=544;AF=0.108626;AN=5008;NS=2504;DP=20121;EAS_AF=0.1339;AMR_AF=0.1138;AFR_AF=0.1407;EUR_AF=0.0716;SAS_AF=0.0736;AA=C|||;VT=SNP
6	33834431	rs1535937	T	C	100	PASS	AC=3343;AF=0.667532;AN=5008;NS=2504;DP=19486;EAS_AF=0.4802;AMR_AF=0.6873;AFR_AF=0.7716;EUR_AF=0.7386;SAS_AF=0.6329;AA=C|||;VT=SNP
6	33834568	rs75565024	C	G	100	PASS	AC=352;AF=0.0702875;AN=5008;NS=2504;DP=17484;EAS_AF=0.0486;AMR_AF=0.049;AFR_AF=0.084;EUR_AF=0.0457;SAS_AF=0.1145;AA=C|||;VT=SNP
6	33834626	rs1003976	G	A	100	PASS	AC=1056;AF=0.210863;AN=5008;NS=2504;DP=18258;EAS_AF=0.1915;AMR_AF=0.2666;AFR_AF=0.1029;EUR_AF=0.2555;SAS_AF=0.2914;AA=G|||;VT=SNP
6	33835204	rs4713702	A	G	100	PASS	AC=544;AF=0.108626;AN=5008;NS=2504;DP=19761;EAS_AF=0.1339;AMR_AF=0.1138;AFR_AF=0.1407;EUR_AF=0.0716;SAS_AF=0.0736;AA=A|||;VT=SNP
6	33835210	rs1555687	C	T	100	PASS	AC=3341;AF=0.667133;AN=5008;NS=2504;DP=20304;EAS_AF=0.4802;AMR_AF=0.6873;AFR_AF=0.7708;EUR_AF=0.7386;SAS_AF=0.6319;AA=T|||;VT=SNP
6	33835365	rs1057654	A	G	100	PASS	AC=1058;AF=0.211262;AN=5008;NS=2504;DP=20586;EAS_AF=0.1925;AMR_AF=0.2666;AFR_AF=0.1029;EUR_AF=0.2555;SAS_AF=0.2924;AA=A|||;VT=SNP
6	33835575	rs4713703	C	T	100	PASS	AC=546;AF=0.109026;AN=5008;NS=2504;DP=18559;EAS_AF=0.1339;AMR_AF=0.1138;AFR_AF=0.1407;EUR_AF=0.0726;SAS_AF=0.0746;AA=C|||;VT=SNP
6	33835652	rs6932780	T	C	100	PASS	AC=544;AF=0.108626;AN=5008;NS=2504;DP=17813;EAS_AF=0.1339;AMR_AF=0.1138;AFR_AF=0.1407;EUR_AF=0.0716;SAS_AF=0.0736;AA=C|||;VT=SNP
6	33835751	rs78098413	A	G	100	PASS	AC=1111;AF=0.221845;AN=5008;NS=2504;DP=17264;EAS_AF=0.1925;AMR_AF=0.2911;AFR_AF=0.1051;EUR_AF=0.2883;SAS_AF=0.2924;AA=A|||;VT=SNP
6	33836322	rs6915766	G	A	100	PASS	AC=546;AF=0.109026;AN=5008;NS=2504;DP=18443;EAS_AF=0.1339;AMR_AF=0.1153;AFR_AF=0.1407;EUR_AF=0.0716;SAS_AF=0.0746;AA=g|||;VT=SNP
6	33836691	rs4713704	A	G	100	PASS	AC=3685;AF=0.735823;AN=5008;NS=2504;DP=17150;EAS_AF=0.4792;AMR_AF=0.7277;AFR_AF=0.9637;EUR_AF=0.8022;SAS_AF=0.6299;AA=G|||;VT=SNP
6	33836732	rs942498	A	G	100	PASS	AC=546;AF=0.109026;AN=5008;NS=2504;DP=19032;EAS_AF=0.1339;AMR_AF=0.1153;AFR_AF=0.1407;EUR_AF=0.0716;SAS_AF=0.0746;AA=A|||;VT=SNP
6	33836751	rs942499	A	G	100	PASS	AC=548;AF=0.109425;AN=5008;NS=2504;DP=19610;EAS_AF=0.1339;AMR_AF=0.1167;AFR_AF=0.1407;EUR_AF=0.0726;SAS_AF=0.0746;AA=G|||;VT=SNP
6	33836866	rs4713705	T	C	100	PASS	AC=1678;AF=0.335064;AN=5008;NS=2504;DP=21603;EAS_AF=0.3264;AMR_AF=0.4135;AFR_AF=0.2496;EUR_AF=0.3777;SAS_AF=0.3599;AA=C|||;VT=SNP
6	33836919	rs942500	T	C	100	PASS	AC=549;AF=0.109625;AN=5008;NS=2504;DP=21576;EAS_AF=0.1339;AMR_AF=0.1153;AFR_AF=0.1407;EUR_AF=0.0716;SAS_AF=0.0777;AA=C|||;VT=SNP
6	33836944	rs942501	G	A	100	PASS	AC=549;AF=0.109625;AN=5008;NS=2504;DP=20986;EAS_AF=0.1339;AMR_AF=0.1153;AFR_AF=0.1407;EUR_AF=0.0716;SAS_AF=0.0777;AA=G|||;VT=SNP
6	33837101	rs35597567	A	G	100	PASS	AC=549;AF=0.109625;AN=5008;NS=2504;DP=17987;EAS_AF=0.1339;AMR_AF=0.1153;AFR_AF=0.1407;EUR_AF=0.0716;SAS_AF=0.0777;AA=G|||;VT=SNP
6	33837128	rs13191930	T	G	100	PASS	AC=548;AF=0.109425;AN=5008;NS=2504;DP=17641;EAS_AF=0.1329;AMR_AF=0.1153;AFR_AF=0.1407;EUR_AF=0.0716;SAS_AF=0.0777;AA=G|||;VT=SNP
6	33837152	rs4711362	A	G	100	PASS	AC=1129;AF=0.225439;AN=5008;NS=2504;DP=17359;EAS_AF=0.1915;AMR_AF=0.2983;AFR_AF=0.1089;EUR_AF=0.3062;SAS_AF=0.2832;AA=A|||;VT=SNP
6	33837185	rs13206263	G	A	100	PASS	AC=549;AF=0.109625;AN=5008;NS=2504;DP=17729;EAS_AF=0.1329;AMR_AF=0.1153;AFR_AF=0.1415;EUR_AF=0.0716;SAS_AF=0.0777;AA=G|||;VT=SNP
6	33837197	rs4713706	T	A	100	PASS	AC=1127;AF=0.22504;AN=5008;NS=2504;DP=17904;EAS_AF=0.1905;AMR_AF=0.2983;AFR_AF=0.1089;EUR_AF=0.3062;SAS_AF=0.2822;AA=T|||;VT=SNP
6	33837242	rs1555688	G	A	100	PASS	AC=548;AF=0.109425;AN=5008;NS=2504;DP=19592;EAS_AF=0.1329;AMR_AF=0.1153;AFR_AF=0.1407;EUR_AF=0.0716;SAS_AF=0.0777;AA=G|||;VT=SNP
6	33837253	rs1555689	T	C	100	PASS	AC=3403;AF=0.679513;AN=5008;NS=2504;DP=19846;EAS_AF=0.4802;AMR_AF=0.7104;AFR_AF=0.7814;EUR_AF=0.7684;SAS_AF=0.6339;AA=C|||;VT=SNP
6	33837284	rs1555690	G	T	100	PASS	AC=548;AF=0.109425;AN=5008;NS=2504;DP=19860;EAS_AF=0.1329;AMR_AF=0.1153;AFR_AF=0.1407;EUR_AF=0.0716;SAS_AF=0.0777;AA=G|||;VT=SNP
6	33837316	rs6457744	A	G	100	PASS	AC=1495;AF=0.298522;AN=5008;NS=2504;DP=19647;EAS_AF=0.1528;AMR_AF=0.2853;AFR_AF=0.3729;EUR_AF=0.3877;SAS_AF=0.2658;AA=A|||;VT=SNP
6	33837480	rs942502	G	A	100	PASS	AC=542;AF=0.108227;AN=5008;NS=2504;DP=18383;EAS_AF=0.128;AMR_AF=0.1138;AFR_AF=0.1407;EUR_AF=0.0716;SAS_AF=0.0777;AA=A|||;VT=SNP
6	33837503	rs942503	A	G	100	PASS	AC=540;AF=0.107827;AN=5008;NS=2504;DP=18927;EAS_AF=0.128;AMR_AF=0.1138;AFR_AF=0.1392;EUR_AF=0.0716;SAS_AF=0.0777;AA=A|||;VT=SNP
6	33837643	rs62397634	C	T	100	PASS	AC=437;AF=0.0872604;AN=5008;NS=2504;DP=19604;EAS_AF=0.0704;AMR_AF=0.0937;AFR_AF=0.0605;EUR_AF=0.1421;SAS_AF=0.0798;AA=C|||;VT=SNP
6	33837816	rs942504	C	T	100	PASS	AC=544;AF=0.108626;AN=5008;NS=2504;DP=19208;EAS_AF=0.127;AMR_AF=0.121;AFR_AF=0.1392;EUR_AF=0.0726;SAS_AF=0.0767;AA=T|||;VT=SNP
6	33838209	rs62397635	G	A	100	PASS	AC=389;AF=0.0776757;AN=5008;NS=2504;DP=18405;EAS_AF=0.0704;AMR_AF=0.0908;AFR_AF=0.0416;EUR_AF=0.1153;SAS_AF=0.0859;AA=G|||;VT=SNP
6	33838727	rs62397636	T	C	100	PASS	AC=416;AF=0.0830671;AN=5008;NS=2504;DP=14979;EAS_AF=0.0744;AMR_AF=0.0879;AFR_AF=0.0605;EUR_AF=0.1193;SAS_AF=0.0818;AA=T|||;VT=SNP
6	33838790	rs62397637	A	T	100	PASS	AC=383;AF=0.0764776;AN=5008;NS=2504;DP=14414;EAS_AF=0.0308;AMR_AF=0.1282;AFR_AF=0.0076;EUR_AF=0.1928;SAS_AF=0.0603;AA=A|||;VT=SNP
6	33839126	rs1324581	T	C	100	PASS	AC=4546;AF=0.907748;AN=5008;NS=2504;DP=13923;EAS_AF=0.8522;AMR_AF=0.8746;AFR_AF=0.9962;EUR_AF=0.8757;SAS_AF=0.9018;AA=C|||;VT=SNP
6	33839359	rs1324582	T	C	100	PASS	AC=2834;AF=0.565895;AN=5008;NS=2504;DP=18289;EAS_AF=0.6002;AMR_AF=0.5389;AFR_AF=0.5817;EUR_AF=0.507;SAS_AF=0.589;AA=C|||;VT=SNP
6	33839458	rs4713707	C	G	100	PASS	AC=1899;AF=0.379193;AN=5008;NS=2504;DP=18365;EAS_AF=0.3085;AMR_AF=0.4251;AFR_AF=0.3238;EUR_AF=0.497;SAS_AF=0.3732;AA=G|||;VT=SNP
6	33839635	rs9366831	T	G	100	PASS	AC=345;AF=0.0688898;AN=5008;NS=2504;DP=22696;EAS_AF=0.0655;AMR_AF=0.0259;AFR_AF=0.1082;EUR_AF=0.0577;SAS_AF=0.0613;AA=T|||;VT=SNP
6	33840069	rs4713708	A	G	100	PASS	AC=1531;AF=0.305711;AN=5008;NS=2504;DP=19228;EAS_AF=0.2153;AMR_AF=0.3703;AFR_AF=0.2519;EUR_AF=0.4453;SAS_AF=0.2822;AA=G|||;VT=SNP
6	33840073	rs4713709	G	T	100	PASS	AC=1532;AF=0.305911;AN=5008;NS=2504;DP=18886;EAS_AF=0.2163;AMR_AF=0.3718;AFR_AF=0.2511;EUR_AF=0.4453;SAS_AF=0.2822;AA=T|||;VT=SNP
6	33840121	rs10947461	G	A	100	PASS	AC=597;AF=0.119209;AN=5008;NS=2504;DP=18489;EAS_AF=0.124;AMR_AF=0.2003;AFR_AF=0.0257;EUR_AF=0.1789;SAS_AF=0.1217;AA=G|||;VT=SNP
6	33840125	rs77618543	G	A	100	PASS	AC=22;AF=0.00439297;AN=5008;NS=2504;DP=18373;EAS_AF=0;AMR_AF=0.0058;AFR_AF=0.0015;EUR_AF=0.0149;SAS_AF=0.001;AA=G|||;VT=SNP
6	33840657	rs9348927	G	A	100	PASS	AC=1521;AF=0.303714;AN=5008;NS=2504;DP=15357;EAS_AF=0.2143;AMR_AF=0.3718;AFR_AF=0.2481;EUR_AF=0.4404;SAS_AF=0.2822;AA=G|||;VT=SNP
6	33840667	rs9348928	G	A	100	PASS	AC=1520;AF=0.303514;AN=5008;NS=2504;DP=15117;EAS_AF=0.2143;AMR_AF=0.3703;AFR_AF=0.2481;EUR_AF=0.4404;SAS_AF=0.2822;AA=G|||;VT=SNP
6	33841061	rs76916885	C	T	100	PASS	AC=187;AF=0.0373403;AN=5008;NS=2504;DP=17176;EAS_AF=0;AMR_AF=0.0072;AFR_AF=0.118;EUR_AF=0.0258;SAS_AF=0;AA=C|||;VT=SNP
6	33841293	rs9348929	T	C	100	PASS	AC=2118;AF=0.422923;AN=5008;NS=2504;DP=18164;EAS_AF=0.3135;AMR_AF=0.4669;AFR_AF=0.4123;EUR_AF=0.5527;SAS_AF=0.3855;AA=C|||;VT=SNP
6	33841361	rs9380384	G	T	100	PASS	AC=4381;AF=0.8748;AN=5008;NS=2504;DP=15786;EAS_AF=0.8581;AMR_AF=0.8646;AFR_AF=0.8684;EUR_AF=0.8688;SAS_AF=0.9141;AA=T|||;VT=SNP
6	33841724	rs4713710	C	T	100	PASS	AC=967;AF=0.193091;AN=5008;NS=2504;DP=17828;EAS_AF=0.1498;AMR_AF=0.3256;AFR_AF=0.0386;EUR_AF=0.3618;SAS_AF=0.1789;AA=C|||;VT=SNP
6	33841735	rs115507531	C	T	100	PASS	AC=100;AF=0.0199681;AN=5008;NS=2504;DP=18112;EAS_AF=0;AMR_AF=0.0173;AFR_AF=0.0113;EUR_AF=0.0318;SAS_AF=0.0419;AA=C|||;VT=SNP
6	33841785	rs1853656	A	G	100	PASS	AC=1699;AF=0.339257;AN=5008;NS=2504;DP=18816;EAS_AF=0.5476;AMR_AF=0.353;AFR_AF=0.0764;EUR_AF=0.2793;SAS_AF=0.5317;AA=A|||;VT=SNP
6	33841952	rs56090661	A	G	100	PASS	AC=210;AF=0.0419329;AN=5008;NS=2504;DP=18707;EAS_AF=0.0248;AMR_AF=0.0418;AFR_AF=0.0605;EUR_AF=0.0547;SAS_AF=0.0215;AA=A|||;VT=SNP
6	33841985	rs144067281	A	G	100	PASS	AC=53;AF=0.0105831;AN=5008;NS=2504;DP=19865;EAS_AF=0;AMR_AF=0.0245;AFR_AF=0.003;EUR_AF=0.0298;SAS_AF=0.002;AA=A|||;VT=SNP
6	33842004	rs17530013	A	G	100	PASS	AC=161;AF=0.0321486;AN=5008;NS=2504;DP=20471;EAS_AF=0.0496;AMR_AF=0.013;AFR_AF=0.0098;EUR_AF=0.0378;SAS_AF=0.0521;AA=G|||;VT=SNP
6	33842091	rs10807128	A	G	100	PASS	AC=365;AF=0.0728834;AN=5008;NS=2504;DP=19690;EAS_AF=0.0317;AMR_AF=0.121;AFR_AF=0.0061;EUR_AF=0.1839;SAS_AF=0.0573;AA=A|||;VT=SNP
6	33842255	rs62397638	T	C	100	PASS	AC=693;AF=0.138379;AN=5008;NS=2504;DP=20004;EAS_AF=0.129;AMR_AF=0.0735;AFR_AF=0.2352;EUR_AF=0.0716;SAS_AF=0.1319;AA=C|||;VT=SNP
6	33842481	rs7746977	A	G	100	PASS	AC=363;AF=0.072484;AN=5008;NS=2504;DP=18950;EAS_AF=0.002;AMR_AF=0.0173;AFR_AF=0.2421;EUR_AF=0.0288;SAS_AF=0;AA=A|||;VT=SNP
6	33842628	rs7747188	A	G	100	PASS	AC=1056;AF=0.210863;AN=5008;NS=2504;DP=12986;EAS_AF=0.1954;AMR_AF=0.1499;AFR_AF=0.4062;EUR_AF=0.1352;SAS_AF=0.0838;AA=A|||;VT=SNP
6	33842632	rs6457745	A	C	100	PASS	AC=2153;AF=0.429912;AN=5008;NS=2504;DP=13197;EAS_AF=0.3274;AMR_AF=0.366;AFR_AF=0.6732;EUR_AF=0.4125;SAS_AF=0.2699;AA=C|||;VT=SNP
6	33842785	rs146977575	C	T	100	PASS	AC=19;AF=0.00379393;AN=5008;NS=2504;DP=16773;EAS_AF=0;AMR_AF=0.013;AFR_AF=0.0008;EUR_AF=0.0089;SAS_AF=0;AA=C|||;VT=SNP
6	33842877	rs12211048	A	G	100	PASS	AC=1618;AF=0.323083;AN=5008;NS=2504;DP=16459;EAS_AF=0.5685;AMR_AF=0.3847;AFR_AF=0.0106;EUR_AF=0.3062;SAS_AF=0.4663;AA=A|||;VT=SNP
6	33843039	rs7761574	G	C	100	PASS	AC=1553;AF=0.310104;AN=5008;NS=2504;DP=18066;EAS_AF=0.2589;AMR_AF=0.2118;AFR_AF=0.5053;EUR_AF=0.2286;SAS_AF=0.2526;AA=C|||;VT=SNP
6	33843759	rs6926872	G	A	100	PASS	AC=2620;AF=0.523163;AN=5008;NS=2504;DP=18883;EAS_AF=0.4653;AMR_AF=0.5735;AFR_AF=0.5545;EUR_AF=0.4503;SAS_AF=0.5798;AA=G|||;VT=SNP
6	33843892	rs6931066	A	C	100	PASS	AC=148;AF=0.0295527;AN=5008;NS=2504;DP=21273;EAS_AF=0.001;AMR_AF=0.0389;AFR_AF=0.0734;EUR_AF=0.0229;SAS_AF=0;AA=A|||;VT=SNP
6	33843898	rs6911001	T	C	100	PASS	AC=2626;AF=0.524361;AN=5008;NS=2504;DP=21287;EAS_AF=0.4692;AMR_AF=0.5735;AFR_AF=0.5545;EUR_AF=0.4503;SAS_AF=0.5818;AA=T|||;VT=SNP
6	33844186	rs6931628	A	G	100	PASS	AC=2696;AF=0.538339;AN=5008;NS=2504;DP=20900;EAS_AF=0.4692;AMR_AF=0.5764;AFR_AF=0.6059;EUR_AF=0.4503;SAS_AF=0.5818;AA=G|||;VT=SNP
6	33844683	rs16869645	C	T	100	PASS	AC=446;AF=0.0890575;AN=5008;NS=2504;DP=20996;EAS_AF=0.0437;AMR_AF=0.0764;AFR_AF=0.1392;EUR_AF=0.0736;SAS_AF=0.093;AA=C|||;VT=SNP
6	33844868	rs144456468	G	A	100	PASS	AC=65;AF=0.0129792;AN=5008;NS=2504;DP=20098;EAS_AF=0.006;AMR_AF=0.0202;AFR_AF=0.0023;EUR_AF=0.0278;SAS_AF=0.0143;AA=G|||;VT=SNP
6	33845209	rs59248104	A	G	100	PASS	AC=1030;AF=0.205671;AN=5008;NS=2504;DP=18543;EAS_AF=0.0456;AMR_AF=0.134;AFR_AF=0.5106;EUR_AF=0.1233;SAS_AF=0.0941;AA=G|||;VT=SNP
6	33845631	rs75985832	C	T	100	PASS	AC=611;AF=0.122005;AN=5008;NS=2504;DP=15071;EAS_AF=0.1964;AMR_AF=0.1326;AFR_AF=0.0484;EUR_AF=0.1491;SAS_AF=0.1094;AA=C|||;VT=SNP
6	33845637	rs72887171	C	A	100	PASS	AC=338;AF=0.067492;AN=5008;NS=2504;DP=15033;EAS_AF=0.0427;AMR_AF=0.0634;AFR_AF=0.087;EUR_AF=0.0686;SAS_AF=0.0685;AA=C|||;VT=SNP
6	33845690	rs114302413	C	A	100	PASS	AC=180;AF=0.0359425;AN=5008;NS=2504;DP=16748;EAS_AF=0.001;AMR_AF=0.0389;AFR_AF=0.0976;EUR_AF=0.0229;SAS_AF=0;AA=C|||;VT=SNP
6	33845796	rs12662717	C	G	100	PASS	AC=379;AF=0.0756789;AN=5008;NS=2504;DP=17684;EAS_AF=0.0278;AMR_AF=0.1398;AFR_AF=0.0061;EUR_AF=0.1938;SAS_AF=0.0521;AA=C|||;VT=SNP
6	33846066	rs77024343	A	G	100	PASS	AC=61;AF=0.0121805;AN=5008;NS=2504;DP=17273;EAS_AF=0.001;AMR_AF=0.0187;AFR_AF=0.0045;EUR_AF=0.0398;SAS_AF=0.001;AA=A|||;VT=SNP
6	33846143	rs4713711	T	C	100	PASS	AC=1514;AF=0.302316;AN=5008;NS=2504;DP=18390;EAS_AF=0.0754;AMR_AF=0.281;AFR_AF=0.5809;EUR_AF=0.3221;SAS_AF=0.1544;AA=C|||;VT=SNP
6	33846235	rs76953732	C	A	100	PASS	AC=359;AF=0.0716853;AN=5008;NS=2504;DP=20231;EAS_AF=0.1687;AMR_AF=0.1052;AFR_AF=0.0053;EUR_AF=0.0586;SAS_AF=0.0511;AA=C|||;VT=SNP
6	33846670	rs58823120	G	T	100	PASS	AC=382;AF=0.076278;AN=5008;NS=2504;DP=19300;EAS_AF=0.002;AMR_AF=0.0202;AFR_AF=0.2504;EUR_AF=0.0278;SAS_AF=0.0072;AA=G|||;VT=SNP
6	33846937	rs12205378	G	T	100	PASS	AC=408;AF=0.0814696;AN=5008;NS=2504;DP=19161;EAS_AF=0.0278;AMR_AF=0.1412;AFR_AF=0.0061;EUR_AF=0.1958;SAS_AF=0.0787;AA=G|||;VT=SNP
6	33847077	rs10947463	G	A	100	PASS	AC=375;AF=0.0748802;AN=5008;NS=2504;DP=19672;EAS_AF=0.0268;AMR_AF=0.1398;AFR_AF=0.0068;EUR_AF=0.1948;SAS_AF=0.047;AA=G|||;VT=SNP
6	33847345	rs16869648	A	G	100	PASS	AC=399;AF=0.0796725;AN=5008;NS=2504;DP=22436;EAS_AF=0.002;AMR_AF=0.0231;AFR_AF=0.2595;EUR_AF=0.0308;SAS_AF=0.0072;AA=A|||;VT=SNP
6	33847397	rs73416177	A	G	100	PASS	AC=536;AF=0.107029;AN=5008;NS=2504;DP=21869;EAS_AF=0.002;AMR_AF=0.036;AFR_AF=0.3548;EUR_AF=0.0328;SAS_AF=0.0072;AA=A|||;VT=SNP
6	33847491	rs73416178	C	T	100	PASS	AC=331;AF=0.0660942;AN=5008;NS=2504;DP=21341;EAS_AF=0.002;AMR_AF=0.0159;AFR_AF=0.2148;EUR_AF=0.0268;SAS_AF=0.0072;AA=C|||;VT=SNP
6	33847531	rs12660597	A	G	100	PASS	AC=408;AF=0.0814696;AN=5008;NS=2504;DP=22517;EAS_AF=0.0278;AMR_AF=0.1412;AFR_AF=0.0061;EUR_AF=0.1958;SAS_AF=0.0787;AA=A|||;VT=SNP
6	33847919	rs6912350	A	C	100	PASS	AC=3229;AF=0.644768;AN=5008;NS=2504;DP=16948;EAS_AF=0.497;AMR_AF=0.7147;AFR_AF=0.6944;EUR_AF=0.6441;SAS_AF=0.681;AA=C|||;VT=SNP
6	33847969	rs62399262	G	T	100	PASS	AC=388;AF=0.077476;AN=5008;NS=2504;DP=16805;EAS_AF=0.0268;AMR_AF=0.1441;AFR_AF=0.0061;EUR_AF=0.1978;SAS_AF=0.0552;AA=G|||;VT=SNP
6	33848109	rs12214429	T	G	100	PASS	AC=442;AF=0.0882588;AN=5008;NS=2504;DP=15592;EAS_AF=0.0278;AMR_AF=0.147;AFR_AF=0.0454;EUR_AF=0.1978;SAS_AF=0.0542;AA=T|||;VT=SNP
6	33848232	rs6457746	G	A	100	PASS	AC=420;AF=0.0838658;AN=5008;NS=2504;DP=16229;EAS_AF=0.002;AMR_AF=0.0274;AFR_AF=0.2708;EUR_AF=0.0328;SAS_AF=0.0082;AA=G|||;VT=SNP
6	33848308	rs7750485	A	C	100	PASS	AC=506;AF=0.101038;AN=5008;NS=2504;DP=15935;EAS_AF=0.002;AMR_AF=0.0303;AFR_AF=0.3343;EUR_AF=0.0328;SAS_AF=0.0082;AA=C|||;VT=SNP
6	33848314	rs11967476	G	A	100	PASS	AC=287;AF=0.0573083;AN=5008;NS=2504;DP=15965;EAS_AF=0.0437;AMR_AF=0.0605;AFR_AF=0.0492;EUR_AF=0.0686;SAS_AF=0.0685;AA=G|||;VT=SNP
6	33848557	rs9469622	G	A	100	PASS	AC=1713;AF=0.342053;AN=5008;NS=2504;DP=20509;EAS_AF=0.4196;AMR_AF=0.428;AFR_AF=0.1241;EUR_AF=0.3221;SAS_AF=0.5164;AA=G|||;VT=SNP
6	33849073	rs12209273	G	C	100	PASS	AC=99;AF=0.0197684;AN=5008;NS=2504;DP=20789;EAS_AF=0.001;AMR_AF=0.0346;AFR_AF=0.0008;EUR_AF=0.0696;SAS_AF=0.0031;AA=G|||;VT=SNP
6	33849521	rs56372317	G	A	100	PASS	AC=288;AF=0.057508;AN=5008;NS=2504;DP=18909;EAS_AF=0.0437;AMR_AF=0.062;AFR_AF=0.0492;EUR_AF=0.0686;SAS_AF=0.0685;AA=G|||;VT=SNP
6	33849522	rs72887177	C	T	100	PASS	AC=1718;AF=0.343051;AN=5008;NS=2504;DP=18938;EAS_AF=0.4206;AMR_AF=0.4251;AFR_AF=0.1067;EUR_AF=0.3201;SAS_AF=0.5481;AA=C|||;VT=SNP
6	33849882	rs13208494	C	T	100	PASS	AC=389;AF=0.0776757;AN=5008;NS=2504;DP=18713;EAS_AF=0.0278;AMR_AF=0.1441;AFR_AF=0.0061;EUR_AF=0.1978;SAS_AF=0.0552;AA=C|||;VT=SNP
6	33850416	rs9461923	A	T	100	PASS	AC=2438;AF=0.486821;AN=5008;NS=2504;DP=21302;EAS_AF=0.4464;AMR_AF=0.5663;AFR_AF=0.4327;EUR_AF=0.5278;SAS_AF=0.5031;AA=T|||;VT=SNP
6	33850861	rs6926599	G	A	100	PASS	AC=314;AF=0.0626997;AN=5008;NS=2504;DP=18572;EAS_AF=0;AMR_AF=0.0144;AFR_AF=0.208;EUR_AF=0.0268;SAS_AF=0.002;AA=G|||;VT=SNP
6	33850985	rs6930960	C	T	100	PASS	AC=285;AF=0.0569089;AN=5008;NS=2504;DP=19252;EAS_AF=0;AMR_AF=0.0101;AFR_AF=0.1906;EUR_AF=0.0258;SAS_AF=0;AA=C|||;VT=SNP
6	33851052	rs11759059	C	A	100	PASS	AC=657;AF=0.13119;AN=5008;NS=2504;DP=19792;EAS_AF=0.2183;AMR_AF=0.1412;AFR_AF=0.0605;EUR_AF=0.1531;SAS_AF=0.1074;AA=C|||;VT=SNP
6	33851133	rs16869650	G	A	100	PASS	AC=354;AF=0.0706869;AN=5008;NS=2504;DP=18926;EAS_AF=0.0427;AMR_AF=0.0648;AFR_AF=0.1014;EUR_AF=0.0696;SAS_AF=0.0634;AA=G|||;VT=SNP
6	33851173	rs16869652	G	A	100	PASS	AC=501;AF=0.10004;AN=5008;NS=2504;DP=18964;EAS_AF=0.0437;AMR_AF=0.1037;AFR_AF=0.171;EUR_AF=0.0915;SAS_AF=0.0685;AA=G|||;VT=SNP
6	33851349	rs41496945	C	A	100	PASS	AC=344;AF=0.0686901;AN=5008;NS=2504;DP=20638;EAS_AF=0.1687;AMR_AF=0.0922;AFR_AF=0.0053;EUR_AF=0.0527;SAS_AF=0.0511;AA=C|||;VT=SNP
6	33851577	rs7767294	C	T	100	PASS	AC=336;AF=0.0670927;AN=5008;NS=2504;DP=18861;EAS_AF=0;AMR_AF=0.0159;AFR_AF=0.2239;EUR_AF=0.0268;SAS_AF=0.002;AA=C|||;VT=SNP
6	33851746	rs7767496	C	T	100	PASS	AC=326;AF=0.0650958;AN=5008;NS=2504;DP=21145;EAS_AF=0;AMR_AF=0.0144;AFR_AF=0.2171;EUR_AF=0.0268;SAS_AF=0.002;AA=T|||;VT=SNP
6	33851967	rs1535938	C	T	100	PASS	AC=169;AF=0.033746;AN=5008;NS=2504;DP=17632;EAS_AF=0.0327;AMR_AF=0.0144;AFR_AF=0.034;EUR_AF=0.0318;SAS_AF=0.0501;AA=C|||;VT=SNP
6	33852501	rs744688	G	A	100	PASS	AC=325;AF=0.0648962;AN=5008;NS=2504;DP=19271;EAS_AF=0;AMR_AF=0.0144;AFR_AF=0.2163;EUR_AF=0.0268;SAS_AF=0.002;AA=G|||;VT=SNP
6	33852504	rs744689	C	T	100	PASS	AC=1228;AF=0.245208;AN=5008;NS=2504;DP=19413;EAS_AF=0.249;AMR_AF=0.3256;AFR_AF=0.0325;EUR_AF=0.2644;SAS_AF=0.4519;AA=C|||;VT=SNP
6	33852737	rs146944159	T	G	100	PASS	AC=22;AF=0.00439297;AN=5008;NS=2504;DP=19833;EAS_AF=0;AMR_AF=0.0058;AFR_AF=0;EUR_AF=0.0139;SAS_AF=0.0041;AA=T|||;VT=SNP
6	33852749	rs744686	G	A	100	PASS	AC=325;AF=0.0648962;AN=5008;NS=2504;DP=19831;EAS_AF=0;AMR_AF=0.0144;AFR_AF=0.2163;EUR_AF=0.0268;SAS_AF=0.002;AA=G|||;VT=SNP
6	33852848	rs744687	A	T	100	PASS	AC=344;AF=0.0686901;AN=5008;NS=2504;DP=19511;EAS_AF=0;AMR_AF=0.0144;AFR_AF=0.2292;EUR_AF=0.0288;SAS_AF=0.002;AA=T|||;VT=SNP
6	33852855	rs111629337	C	A	100	PASS	AC=18;AF=0.00359425;AN=5008;NS=2504;DP=19570;EAS_AF=0;AMR_AF=0.0058;AFR_AF=0;EUR_AF=0.0139;SAS_AF=0;AA=C|||;VT=SNP
6	33852948	rs4711363	A	G	100	PASS	AC=1357;AF=0.270966;AN=5008;NS=2504;DP=20520;EAS_AF=0.0744;AMR_AF=0.2709;AFR_AF=0.4834;EUR_AF=0.3221;SAS_AF=0.1339;AA=G|||;VT=SNP
6	33853044	rs7748471	A	G	100	PASS	AC=343;AF=0.0684904;AN=5008;NS=2504;DP=21017;EAS_AF=0;AMR_AF=0.0144;AFR_AF=0.2284;EUR_AF=0.0288;SAS_AF=0.002;AA=G|||;VT=SNP
6	33853054	rs17530181	G	T	100	PASS	AC=151;AF=0.0301518;AN=5008;NS=2504;DP=20789;EAS_AF=0.0069;AMR_AF=0.0476;AFR_AF=0.0045;EUR_AF=0.0855;SAS_AF=0.0194;AA=G|||;VT=SNP
6	33853071	rs7748483	A	G	100	PASS	AC=325;AF=0.0648962;AN=5008;NS=2504;DP=20332;EAS_AF=0;AMR_AF=0.0144;AFR_AF=0.2163;EUR_AF=0.0268;SAS_AF=0.002;AA=A|||;VT=SNP
6	33853641	rs16869660	T	C	100	PASS	AC=456;AF=0.0910543;AN=5008;NS=2504;DP=19250;EAS_AF=0;AMR_AF=0.0317;AFR_AF=0.3064;EUR_AF=0.0268;SAS_AF=0.002;AA=T|||;VT=SNP
6	33853719	rs6935041	T	C	100	PASS	AC=2714;AF=0.541933;AN=5008;NS=2504;DP=18969;EAS_AF=0.4484;AMR_AF=0.6182;AFR_AF=0.5227;EUR_AF=0.5537;SAS_AF=0.5982;AA=C|||;VT=SNP
6	33854121	rs73418511	T	C	100	PASS	AC=475;AF=0.0948482;AN=5008;NS=2504;DP=14878;EAS_AF=0;AMR_AF=0.0317;AFR_AF=0.3192;EUR_AF=0.0288;SAS_AF=0.002;AA=C|||;VT=SNP
6	33854733	rs6918090	A	G	100	PASS	AC=489;AF=0.0976438;AN=5008;NS=2504;DP=19080;EAS_AF=0;AMR_AF=0.0317;AFR_AF=0.3298;EUR_AF=0.0288;SAS_AF=0.002;AA=G|||;VT=SNP
6	33854816	rs9461924	C	A	100	PASS	AC=1346;AF=0.26877;AN=5008;NS=2504;DP=18033;EAS_AF=0.25;AMR_AF=0.3314;AFR_AF=0.0991;EUR_AF=0.2674;SAS_AF=0.4744;AA=C|||;VT=SNP
6	33855604	rs73418515	G	A	100	PASS	AC=438;AF=0.0874601;AN=5008;NS=2504;DP=19261;EAS_AF=0;AMR_AF=0.0317;AFR_AF=0.2927;EUR_AF=0.0268;SAS_AF=0.002;AA=G|||;VT=SNP
6	33855976	rs115516845	T	G	100	PASS	AC=13;AF=0.00259585;AN=5008;NS=2504;DP=18695;EAS_AF=0;AMR_AF=0.0058;AFR_AF=0;EUR_AF=0.0089;SAS_AF=0;AA=T|||;VT=SNP
6	33856779	rs80340126	G	A	100	PASS	AC=349;AF=0.0696885;AN=5008;NS=2504;DP=16079;EAS_AF=0.1687;AMR_AF=0.1081;AFR_AF=0.0053;EUR_AF=0.0477;SAS_AF=0.0501;AA=G|||;VT=SNP
6	33856903	rs9461926	C	T	100	PASS	AC=2144;AF=0.428115;AN=5008;NS=2504;DP=17662;EAS_AF=0.4296;AMR_AF=0.4625;AFR_AF=0.4024;EUR_AF=0.3489;SAS_AF=0.5184;AA=C|||;VT=SNP
6	33857429	rs4713712	G	C	100	PASS	AC=182;AF=0.0363419;AN=5008;NS=2504;DP=18167;EAS_AF=0.0357;AMR_AF=0.0403;AFR_AF=0.0061;EUR_AF=0.0557;SAS_AF=0.0552;AA=G|||;VT=SNP
6	33857482	rs2274153	C	A	100	PASS	AC=1527;AF=0.304912;AN=5008;NS=2504;DP=17581;EAS_AF=0.2589;AMR_AF=0.2378;AFR_AF=0.5598;EUR_AF=0.2207;SAS_AF=0.1421;AA=A|||;VT=SNP
6	33857519	rs114618388	T	G	100	PASS	AC=15;AF=0.00299521;AN=5008;NS=2504;DP=17716;EAS_AF=0;AMR_AF=0.0058;AFR_AF=0;EUR_AF=0.0099;SAS_AF=0.001;AA=T|||;VT=SNP
6	33857525	rs2274154	C	T	100	PASS	AC=623;AF=0.124401;AN=5008;NS=2504;DP=17803;EAS_AF=0.1885;AMR_AF=0.1311;AFR_AF=0.1135;EUR_AF=0.1233;SAS_AF=0.0695;AA=C|||;VT=SNP
6	33857564	rs2274156	C	T	100	PASS	AC=1688;AF=0.337061;AN=5008;NS=2504;DP=17015;EAS_AF=0.2946;AMR_AF=0.2738;AFR_AF=0.5545;EUR_AF=0.2734;SAS_AF=0.1973;AA=T|||;VT=SNP
6	33857807	rs140058564	C	A	100	PASS	AC=11;AF=0.00219649;AN=5008;NS=2504;DP=20344;EAS_AF=0.001;AMR_AF=0.0014;AFR_AF=0;EUR_AF=0.0089;SAS_AF=0;AA=C|||;VT=SNP
6	33857987	rs6941423	C	T	100	PASS	AC=210;AF=0.0419329;AN=5008;NS=2504;DP=16348;EAS_AF=0.0407;AMR_AF=0.0447;AFR_AF=0.0068;EUR_AF=0.0606;SAS_AF=0.0695;AA=T|||;VT=SNP
6	33857991	rs6941273	A	G	100	PASS	AC=210;AF=0.0419329;AN=5008;NS=2504;DP=16204;EAS_AF=0.0407;AMR_AF=0.0447;AFR_AF=0.0068;EUR_AF=0.0606;SAS_AF=0.0695;AA=G|||;VT=SNP
6	33858153	rs10947464	G	C	100	PASS	AC=435;AF=0.086861;AN=5008;NS=2504;DP=18217;EAS_AF=0.0317;AMR_AF=0.147;AFR_AF=0.0061;EUR_AF=0.2058;SAS_AF=0.0879;AA=G|||;VT=SNP
6	33858199	rs6941621	A	G	100	PASS	AC=1572;AF=0.313898;AN=5008;NS=2504;DP=21156;EAS_AF=0.256;AMR_AF=0.2651;AFR_AF=0.5129;EUR_AF=0.2714;SAS_AF=0.183;AA=G|||;VT=SNP
6	33858494	rs9368780	G	C	100	PASS	AC=1341;AF=0.267772;AN=5008;NS=2504;DP=16804;EAS_AF=0.2292;AMR_AF=0.2219;AFR_AF=0.475;EUR_AF=0.2127;SAS_AF=0.1166;AA=G|||;VT=SNP
6	33859083	rs72887180	C	T	100	PASS	AC=215;AF=0.0429313;AN=5008;NS=2504;DP=15267;EAS_AF=0.0407;AMR_AF=0.0432;AFR_AF=0.0098;EUR_AF=0.0606;SAS_AF=0.0716;AA=C|||;VT=SNP
6	33859105	rs12191331	C	T	100	PASS	AC=1280;AF=0.255591;AN=5008;NS=2504;DP=18028;EAS_AF=0.25;AMR_AF=0.3285;AFR_AF=0.1021;EUR_AF=0.2545;SAS_AF=0.4182;AA=C|||;VT=SNP
6	33859513	rs72887181	G	A	100	PASS	AC=210;AF=0.0419329;AN=5008;NS=2504;DP=18148;EAS_AF=0.0407;AMR_AF=0.0418;AFR_AF=0.0068;EUR_AF=0.0606;SAS_AF=0.0716;AA=A|||;VT=SNP
6	33859796	rs72887182	C	A	100	PASS	AC=210;AF=0.0419329;AN=5008;NS=2504;DP=16094;EAS_AF=0.0407;AMR_AF=0.0418;AFR_AF=0.0068;EUR_AF=0.0606;SAS_AF=0.0716;AA=C|||;VT=SNP
6	33859814	rs72887183	G	A	100	PASS	AC=210;AF=0.0419329;AN=5008;NS=2504;DP=16284;EAS_AF=0.0407;AMR_AF=0.0418;AFR_AF=0.0068;EUR_AF=0.0606;SAS_AF=0.0716;AA=G|||;VT=SNP
6	33859836	rs2031376	C	T	100	PASS	AC=1276;AF=0.254792;AN=5008;NS=2504;DP=15794;EAS_AF=0.25;AMR_AF=0.3271;AFR_AF=0.0991;EUR_AF=0.2545;SAS_AF=0.4192;AA=C|||;VT=SNP
6	33859872	rs72887184	A	G	100	PASS	AC=210;AF=0.0419329;AN=5008;NS=2504;DP=15744;EAS_AF=0.0407;AMR_AF=0.0418;AFR_AF=0.0068;EUR_AF=0.0606;SAS_AF=0.0716;AA=A|||;VT=SNP
6	33859972	rs76032761	G	A	100	PASS	AC=39;AF=0.00778754;AN=5008;NS=2504;DP=17516;EAS_AF=0.002;AMR_AF=0.0202;AFR_AF=0.0008;EUR_AF=0.0179;SAS_AF=0.0041;AA=G|||;VT=SNP
6	33860035	rs72887185	G	C	100	PASS	AC=210;AF=0.0419329;AN=5008;NS=2504;DP=17000;EAS_AF=0.0407;AMR_AF=0.0418;AFR_AF=0.0068;EUR_AF=0.0606;SAS_AF=0.0716;AA=G|||;VT=SNP
6	33860153	rs142778436	G	C	100	PASS	AC=16;AF=0.00319489;AN=5008;NS=2504;DP=17811;EAS_AF=0.001;AMR_AF=0.0029;AFR_AF=0.0008;EUR_AF=0.008;SAS_AF=0.0041;AA=G|||;VT=SNP
6	33860194	rs12206636	A	G	100	PASS	AC=644;AF=0.128594;AN=5008;NS=2504;DP=18031;EAS_AF=0.0724;AMR_AF=0.1888;AFR_AF=0.0129;EUR_AF=0.2664;SAS_AF=0.1585;AA=G|||;VT=SNP
6	33860474	rs72887187	T	C	100	PASS	AC=210;AF=0.0419329;AN=5008;NS=2504;DP=13479;EAS_AF=0.0407;AMR_AF=0.0418;AFR_AF=0.0068;EUR_AF=0.0606;SAS_AF=0.0716;AA=C|||;VT=SNP
6	33860509	rs7749010	C	A	100	PASS	AC=37;AF=0.00738818;AN=5008;NS=2504;DP=12917;EAS_AF=0;AMR_AF=0.0072;AFR_AF=0.0008;EUR_AF=0.0268;SAS_AF=0.0041;AA=C|||;VT=SNP
6	33861052	rs56034395	C	A	100	PASS	AC=207;AF=0.0413339;AN=5008;NS=2504;DP=13153;EAS_AF=0.0387;AMR_AF=0.0418;AFR_AF=0.0061;EUR_AF=0.0606;SAS_AF=0.0716;AA=A|||;VT=SNP
6	33861083	rs55827955	A	T	100	PASS	AC=1370;AF=0.273562;AN=5008;NS=2504;DP=12996;EAS_AF=0.249;AMR_AF=0.3631;AFR_AF=0.1346;EUR_AF=0.2783;SAS_AF=0.4182;AA=A|||;VT=SNP
6	33861124	rs55655633	A	T	100	PASS	AC=1370;AF=0.273562;AN=5008;NS=2504;DP=14047;EAS_AF=0.249;AMR_AF=0.3631;AFR_AF=0.1346;EUR_AF=0.2783;SAS_AF=0.4182;AA=A|||;VT=SNP
6	33861168	rs145571840	G	A	100	PASS	AC=21;AF=0.00419329;AN=5008;NS=2504;DP=14992;EAS_AF=0;AMR_AF=0.0115;AFR_AF=0;EUR_AF=0.0119;SAS_AF=0.001;AA=G|||;VT=SNP
6	33861670	rs3800333	A	T	100	PASS	AC=377;AF=0.0752796;AN=5008;NS=2504;DP=13376;EAS_AF=0.1677;AMR_AF=0.1095;AFR_AF=0.0212;EUR_AF=0.0517;SAS_AF=0.0532;AA=A|||;VT=SNP
6	33861679	rs2031377	C	T	100	PASS	AC=3923;AF=0.783347;AN=5008;NS=2504;DP=13130;EAS_AF=0.751;AMR_AF=0.8545;AFR_AF=0.7776;EUR_AF=0.7853;SAS_AF=0.772;AA=T|||;VT=SNP
6	33861693	rs3800335	A	G	100	PASS	AC=496;AF=0.0990415;AN=5008;NS=2504;DP=12798;EAS_AF=0.0317;AMR_AF=0.1527;AFR_AF=0.0469;EUR_AF=0.2097;SAS_AF=0.0869;AA=A|||;VT=SNP
6	33861711	rs2031378	G	A	100	PASS	AC=1253;AF=0.2502;AN=5008;NS=2504;DP=12906;EAS_AF=0.249;AMR_AF=0.3559;AFR_AF=0.0567;EUR_AF=0.2724;SAS_AF=0.4151;AA=G|||;VT=SNP
6	33861754	rs3800337	G	C	100	PASS	AC=416;AF=0.0830671;AN=5008;NS=2504;DP=14190;EAS_AF=0.0823;AMR_AF=0.0591;AFR_AF=0.0877;EUR_AF=0.0765;SAS_AF=0.1012;AA=C|||;VT=SNP
6	33861881	rs73418523	A	C	100	PASS	AC=633;AF=0.126398;AN=5008;NS=2504;DP=17277;EAS_AF=0.0258;AMR_AF=0.0562;AFR_AF=0.3517;EUR_AF=0.0626;SAS_AF=0.0409;AA=A|||;VT=SNP
6	33862023	rs72887188	C	T	100	PASS	AC=397;AF=0.0792732;AN=5008;NS=2504;DP=20113;EAS_AF=0.0823;AMR_AF=0.0504;AFR_AF=0.084;EUR_AF=0.0686;SAS_AF=0.1012;AA=C|||;VT=SNP
6	33862168	rs12196992	G	C	100	PASS	AC=403;AF=0.0804712;AN=5008;NS=2504;DP=20081;EAS_AF=0.0268;AMR_AF=0.1484;AFR_AF=0.0061;EUR_AF=0.2097;SAS_AF=0.0552;AA=G|||;VT=SNP
6	33862349	rs72887189	A	G	100	PASS	AC=409;AF=0.0816693;AN=5008;NS=2504;DP=21188;EAS_AF=0.0823;AMR_AF=0.0519;AFR_AF=0.0908;EUR_AF=0.0706;SAS_AF=0.1012;AA=G|||;VT=SNP
6	33862353	rs143445036	G	A	100	PASS	AC=10;AF=0.00199681;AN=5008;NS=2504;DP=21126;EAS_AF=0;AMR_AF=0.0014;AFR_AF=0;EUR_AF=0.005;SAS_AF=0.0041;AA=G|||;VT=SNP
6	33862385	rs72887190	T	C	100	PASS	AC=409;AF=0.0816693;AN=5008;NS=2504;DP=21202;EAS_AF=0.0823;AMR_AF=0.0519;AFR_AF=0.0908;EUR_AF=0.0706;SAS_AF=0.1012;AA=C|||;VT=SNP
6	33862507	rs72887192	C	T	100	PASS	AC=400;AF=0.0798722;AN=5008;NS=2504;DP=20744;EAS_AF=0.0823;AMR_AF=0.0519;AFR_AF=0.0847;EUR_AF=0.0696;SAS_AF=0.1012;AA=T|||;VT=SNP
6	33862600	rs6923516	A	T	100	PASS	AC=341;AF=0.0680911;AN=5008;NS=2504;DP=18271;EAS_AF=0.0258;AMR_AF=0.0274;AFR_AF=0.1679;EUR_AF=0.0348;SAS_AF=0.0399;AA=A|||;VT=SNP
6	33862633	rs9469623	G	A	100	PASS	AC=1282;AF=0.25599;AN=5008;NS=2504;DP=16918;EAS_AF=0.2431;AMR_AF=0.3573;AFR_AF=0.0885;EUR_AF=0.2714;SAS_AF=0.408;AA=T|||;VT=SNP
6	33862855	rs3823428	C	G	100	PASS	AC=1299;AF=0.259385;AN=5008;NS=2504;DP=17379;EAS_AF=0.246;AMR_AF=0.3588;AFR_AF=0.0893;EUR_AF=0.2753;SAS_AF=0.4162;AA=C|||;VT=SNP
6	33863002	rs3800338	C	T	100	PASS	AC=431;AF=0.0860623;AN=5008;NS=2504;DP=17698;EAS_AF=0.0308;AMR_AF=0.1499;AFR_AF=0.0061;EUR_AF=0.2028;SAS_AF=0.0859;AA=C|||;VT=SNP
6	33863662	rs1998630	A	G	100	PASS	AC=3819;AF=0.76258;AN=5008;NS=2504;DP=20245;EAS_AF=0.6032;AMR_AF=0.7666;AFR_AF=0.9289;EUR_AF=0.7296;SAS_AF=0.7331;AA=G|||;VT=SNP
6	33863667	rs78084314	C	T	100	PASS	AC=206;AF=0.0411342;AN=5008;NS=2504;DP=20278;EAS_AF=0.0248;AMR_AF=0.0187;AFR_AF=0.0719;EUR_AF=0.0328;SAS_AF=0.0409;AA=T|||;VT=SNP
6	33863809	rs115867555	C	T	100	PASS	AC=24;AF=0.00479233;AN=5008;NS=2504;DP=20477;EAS_AF=0.001;AMR_AF=0.0058;AFR_AF=0.003;EUR_AF=0.0109;SAS_AF=0.0041;AA=C|||;VT=SNP
6	33864137	rs6903171	G	C	100	PASS	AC=834;AF=0.166534;AN=5008;NS=2504;DP=20136;EAS_AF=0.0833;AMR_AF=0.0965;AFR_AF=0.3351;EUR_AF=0.1372;SAS_AF=0.1043;AA=G|||;VT=SNP
6	33864237	rs942505	A	C	100	PASS	AC=4332;AF=0.865016;AN=5008;NS=2504;DP=18873;EAS_AF=0.7877;AMR_AF=0.9121;AFR_AF=0.9887;EUR_AF=0.8141;SAS_AF=0.7965;AA=C|||;VT=SNP
6	33864288	rs12190850	C	G	100	PASS	AC=205;AF=0.0409345;AN=5008;NS=2504;DP=19673;EAS_AF=0.0278;AMR_AF=0.0476;AFR_AF=0.0174;EUR_AF=0.0795;SAS_AF=0.0419;AA=C|||;VT=SNP
6	33864354	rs7741871	G	A	100	PASS	AC=954;AF=0.190495;AN=5008;NS=2504;DP=19117;EAS_AF=0.0942;AMR_AF=0.2291;AFR_AF=0.1755;EUR_AF=0.2962;SAS_AF=0.1738;AA=A|||;VT=SNP
6	33864373	rs76068838	C	T	100	PASS	AC=18;AF=0.00359425;AN=5008;NS=2504;DP=19284;EAS_AF=0;AMR_AF=0.0043;AFR_AF=0.0015;EUR_AF=0.0119;SAS_AF=0.001;AA=C|||;VT=SNP
6	33864998	rs3800341	G	A	100	PASS	AC=3544;AF=0.707668;AN=5008;NS=2504;DP=17567;EAS_AF=0.7728;AMR_AF=0.7781;AFR_AF=0.4554;EUR_AF=0.7793;SAS_AF=0.8579;AA=A|||;VT=SNP
6	33865119	rs1408503	A	G	100	PASS	AC=4682;AF=0.934904;AN=5008;NS=2504;DP=16275;EAS_AF=0.8958;AMR_AF=0.9452;AFR_AF=0.9977;EUR_AF=0.8857;SAS_AF=0.9335;AA=G|||;VT=SNP
6	33865343	rs10947465	G	T	100	PASS	AC=1003;AF=0.20028;AN=5008;NS=2504;DP=21183;EAS_AF=0.2073;AMR_AF=0.1527;AFR_AF=0.0598;EUR_AF=0.2495;SAS_AF=0.3661;AA=G|||;VT=SNP
6	33865380	rs4713714	C	T	100	PASS	AC=1471;AF=0.29373;AN=5008;NS=2504;DP=20576;EAS_AF=0.3115;AMR_AF=0.3876;AFR_AF=0.18;EUR_AF=0.325;SAS_AF=0.3303;AA=T|||;VT=SNP
6	33866059	rs10485346	G	A	100	PASS	AC=2291;AF=0.457468;AN=5008;NS=2504;DP=22274;EAS_AF=0.4117;AMR_AF=0.5663;AFR_AF=0.4387;EUR_AF=0.4821;SAS_AF=0.4274;AA=G|||;VT=SNP
6	33866907	rs942506	C	T	100	PASS	AC=4582;AF=0.914936;AN=5008;NS=2504;DP=20050;EAS_AF=0.8671;AMR_AF=0.9452;AFR_AF=0.9682;EUR_AF=0.8787;SAS_AF=0.908;AA=T|||;VT=SNP
6	33867440	rs6457747	C	T	100	PASS	AC=4583;AF=0.915136;AN=5008;NS=2504;DP=22350;EAS_AF=0.87;AMR_AF=0.9452;AFR_AF=0.9675;EUR_AF=0.8787;SAS_AF=0.907;AA=C|||;VT=SNP
6	33867461	rs9394178	C	T	100	PASS	AC=768;AF=0.153355;AN=5008;NS=2504;DP=22122;EAS_AF=0.1488;AMR_AF=0.0879;AFR_AF=0.0681;EUR_AF=0.1809;SAS_AF=0.2914;AA=C|||;VT=SNP
6	33867470	rs6921366	A	G	100	PASS	AC=4582;AF=0.914936;AN=5008;NS=2504;DP=21709;EAS_AF=0.869;AMR_AF=0.9452;AFR_AF=0.9675;EUR_AF=0.8787;SAS_AF=0.907;AA=G|||;VT=SNP
6	33867749	rs116022669	G	C	100	PASS	AC=28;AF=0.00559105;AN=5008;NS=2504;DP=21604;EAS_AF=0;AMR_AF=0.013;AFR_AF=0.0008;EUR_AF=0.0169;SAS_AF=0.001;AA=G|||;VT=SNP
6	33867859	rs144395405	C	T	100	PASS	AC=23;AF=0.00459265;AN=5008;NS=2504;DP=18538;EAS_AF=0;AMR_AF=0.0115;AFR_AF=0.0008;EUR_AF=0.0129;SAS_AF=0.001;AA=C|||;VT=SNP
6	33867897	rs4713715	A	G	100	PASS	AC=4587;AF=0.915935;AN=5008;NS=2504;DP=18390;EAS_AF=0.871;AMR_AF=0.9452;AFR_AF=0.9682;EUR_AF=0.8797;SAS_AF=0.908;AA=G|||;VT=SNP
6	33867900	rs4713716	G	A	100	PASS	AC=4584;AF=0.915335;AN=5008;NS=2504;DP=18525;EAS_AF=0.8681;AMR_AF=0.9452;AFR_AF=0.9682;EUR_AF=0.8797;SAS_AF=0.908;AA=A|||;VT=SNP
6	33867921	rs4713717	A	G	100	PASS	AC=4583;AF=0.915136;AN=5008;NS=2504;DP=18312;EAS_AF=0.87;AMR_AF=0.9452;AFR_AF=0.9675;EUR_AF=0.8797;SAS_AF=0.9059;AA=G|||;VT=SNP
6	33868409	rs12198492	G	C	100	PASS	AC=292;AF=0.0583067;AN=5008;NS=2504;DP=15592;EAS_AF=0.0734;AMR_AF=0.0706;AFR_AF=0.0507;EUR_AF=0.0517;SAS_AF=0.0511;AA=G|||;VT=SNP
6	33868579	rs116782129	A	G	100	PASS	AC=281;AF=0.0561102;AN=5008;NS=2504;DP=13188;EAS_AF=0.0099;AMR_AF=0.0317;AFR_AF=0.1142;EUR_AF=0.0646;SAS_AF=0.0337;AA=A|||;VT=SNP
6	33868589	rs12198509	C	A	100	PASS	AC=883;AF=0.176318;AN=5008;NS=2504;DP=12624;EAS_AF=0.12;AMR_AF=0.2032;AFR_AF=0.2148;EUR_AF=0.2306;SAS_AF=0.1074;AA=C|||;VT=SNP
6	33868647	rs12198623	G	A	100	PASS	AC=291;AF=0.058107;AN=5008;NS=2504;DP=11613;EAS_AF=0.0734;AMR_AF=0.0706;AFR_AF=0.0507;EUR_AF=0.0517;SAS_AF=0.0501;AA=G|||;VT=SNP
6	33868879	rs9368781	A	G	100	PASS	AC=4793;AF=0.957069;AN=5008;NS=2504;DP=18479;EAS_AF=0.998;AMR_AF=0.9481;AFR_AF=0.997;EUR_AF=0.8817;SAS_AF=0.9448;AA=G|||;VT=SNP
6	33869542	rs2147423	C	G	100	PASS	AC=4771;AF=0.952676;AN=5008;NS=2504;DP=16622;EAS_AF=0.996;AMR_AF=0.9496;AFR_AF=0.9811;EUR_AF=0.8817;SAS_AF=0.9448;AA=G|||;VT=SNP
6	33869621	rs1535940	A	G	100	PASS	AC=4802;AF=0.958866;AN=5008;NS=2504;DP=18192;EAS_AF=0.998;AMR_AF=0.951;AFR_AF=0.997;EUR_AF=0.8817;SAS_AF=0.9519;AA=G|||;VT=SNP
6	33869738	rs9366832	G	C	100	PASS	AC=767;AF=0.153155;AN=5008;NS=2504;DP=18843;EAS_AF=0.1657;AMR_AF=0.0951;AFR_AF=0.0091;EUR_AF=0.1948;SAS_AF=0.3333;AA=g|||;VT=SNP
6	33869806	rs9296102	G	A	100	PASS	AC=2234;AF=0.446086;AN=5008;NS=2504;DP=18122;EAS_AF=0.4474;AMR_AF=0.3487;AFR_AF=0.5847;EUR_AF=0.3459;SAS_AF=0.4294;AA=G|||;VT=SNP
6	33869981	rs4711364	C	A	100	PASS	AC=4614;AF=0.921326;AN=5008;NS=2504;DP=21232;EAS_AF=0.994;AMR_AF=0.9395;AFR_AF=0.8472;EUR_AF=0.8787;SAS_AF=0.9775;AA=A|||;VT=SNP
6	33869994	rs4711365	G	A	100	PASS	AC=4818;AF=0.962061;AN=5008;NS=2504;DP=21575;EAS_AF=0.998;AMR_AF=0.951;AFR_AF=0.9811;EUR_AF=0.8827;SAS_AF=0.9888;AA=G|||;VT=SNP
6	33869999	rs12215482	A	G	100	PASS	AC=1347;AF=0.26897;AN=5008;NS=2504;DP=21768;EAS_AF=0.2202;AMR_AF=0.2781;AFR_AF=0.3086;EUR_AF=0.3101;SAS_AF=0.2168;AA=A|||;VT=SNP
6	33870152	rs10807129	A	G	100	PASS	AC=4817;AF=0.961861;AN=5008;NS=2504;DP=19618;EAS_AF=0.998;AMR_AF=0.9524;AFR_AF=0.9811;EUR_AF=0.8817;SAS_AF=0.9877;AA=G|||;VT=SNP
6	33870236	rs1535941	G	T	100	PASS	AC=4818;AF=0.962061;AN=5008;NS=2504;DP=17813;EAS_AF=0.998;AMR_AF=0.951;AFR_AF=0.9811;EUR_AF=0.8827;SAS_AF=0.9888;AA=G|||;VT=SNP
6	33870528	rs1535942	A	G	100	PASS	AC=4840;AF=0.966454;AN=5008;NS=2504;DP=18435;EAS_AF=0.999;AMR_AF=0.951;AFR_AF=0.997;EUR_AF=0.8817;SAS_AF=0.9898;AA=G|||;VT=SNP
6	33870529	rs1535943	A	G	100	PASS	AC=4838;AF=0.966054;AN=5008;NS=2504;DP=18431;EAS_AF=0.998;AMR_AF=0.951;AFR_AF=0.997;EUR_AF=0.8817;SAS_AF=0.9888;AA=G|||;VT=SNP
6	33871045	rs1535944	A	C	100	PASS	AC=4817;AF=0.961861;AN=5008;NS=2504;DP=18594;EAS_AF=0.998;AMR_AF=0.951;AFR_AF=0.9811;EUR_AF=0.8827;SAS_AF=0.9877;AA=A|||;VT=SNP
6	33871089	rs1535945	C	G	100	PASS	AC=4817;AF=0.961861;AN=5008;NS=2504;DP=18893;EAS_AF=0.998;AMR_AF=0.951;AFR_AF=0.9811;EUR_AF=0.8827;SAS_AF=0.9877;AA=C|||;VT=SNP
6	33871100	rs1535946	T	C	100	PASS	AC=4817;AF=0.961861;AN=5008;NS=2504;DP=19662;EAS_AF=0.998;AMR_AF=0.951;AFR_AF=0.9811;EUR_AF=0.8827;SAS_AF=0.9877;AA=T|||;VT=SNP
6	33871408	rs1535947	T	C	100	PASS	AC=4816;AF=0.961661;AN=5008;NS=2504;DP=19422;EAS_AF=0.998;AMR_AF=0.951;AFR_AF=0.9811;EUR_AF=0.8817;SAS_AF=0.9877;AA=T|||;VT=SNP
6	33871818	rs75951007	G	C	100	PASS	AC=188;AF=0.0375399;AN=5008;NS=2504;DP=20761;EAS_AF=0.003;AMR_AF=0.0216;AFR_AF=0.0605;EUR_AF=0.0746;SAS_AF=0.0153;AA=G|||;VT=SNP
6	33871958	rs114819132	G	A	100	PASS	AC=180;AF=0.0359425;AN=5008;NS=2504;DP=18999;EAS_AF=0.006;AMR_AF=0.0202;AFR_AF=0.1014;EUR_AF=0.0129;SAS_AF=0.0133;AA=G|||;VT=SNP
6	33872149	rs6457748	G	A	100	PASS	AC=3147;AF=0.628395;AN=5008;NS=2504;DP=18308;EAS_AF=0.6161;AMR_AF=0.5836;AFR_AF=0.5197;EUR_AF=0.665;SAS_AF=0.7822;AA=A|||;VT=SNP
6	33872257	rs9394179	T	C	100	PASS	AC=2553;AF=0.509784;AN=5008;NS=2504;DP=18542;EAS_AF=0.3413;AMR_AF=0.4438;AFR_AF=0.6006;EUR_AF=0.5984;SAS_AF=0.5164;AA=G|||;VT=SNP
6	33872374	rs151006140	C	T	100	PASS	AC=65;AF=0.0129792;AN=5008;NS=2504;DP=17368;EAS_AF=0.005;AMR_AF=0.0029;AFR_AF=0.0008;EUR_AF=0.0268;SAS_AF=0.0307;AA=C|||;VT=SNP
6	33872561	rs4713719	G	A	100	PASS	AC=1882;AF=0.375799;AN=5008;NS=2504;DP=19990;EAS_AF=0.3641;AMR_AF=0.3473;AFR_AF=0.3941;EUR_AF=0.2903;SAS_AF=0.4714;AA=A|||;VT=SNP
6	33872616	rs9368782	A	G	100	PASS	AC=1314;AF=0.26238;AN=5008;NS=2504;DP=18457;EAS_AF=0.3462;AMR_AF=0.2507;AFR_AF=0.1604;EUR_AF=0.2525;SAS_AF=0.3323;AA=A|||;VT=SNP
6	33872838	rs72887194	G	A	100	PASS	AC=48;AF=0.00958466;AN=5008;NS=2504;DP=20099;EAS_AF=0.002;AMR_AF=0.0187;AFR_AF=0.0038;EUR_AF=0.0239;SAS_AF=0.0041;AA=G|||;VT=SNP
6	33873178	rs6905327	T	A	100	PASS	AC=4186;AF=0.835863;AN=5008;NS=2504;DP=19696;EAS_AF=0.8512;AMR_AF=0.8098;AFR_AF=0.8132;EUR_AF=0.7803;SAS_AF=0.9264;AA=a|||;VT=SNP
6	33873375	rs72887195	C	T	100	PASS	AC=91;AF=0.0181709;AN=5008;NS=2504;DP=22606;EAS_AF=0.004;AMR_AF=0.0937;AFR_AF=0;EUR_AF=0.0179;SAS_AF=0.0041;AA=C|||;VT=SNP
6	33873590	rs75229720	G	T	100	PASS	AC=403;AF=0.0804712;AN=5008;NS=2504;DP=19277;EAS_AF=0.1429;AMR_AF=0.1167;AFR_AF=0.0802;EUR_AF=0.0268;SAS_AF=0.046;AA=G|||;VT=SNP
6	33873699	rs4563711	C	T	100	PASS	AC=3639;AF=0.726637;AN=5008;NS=2504;DP=21093;EAS_AF=0.7708;AMR_AF=0.7147;AFR_AF=0.646;EUR_AF=0.7097;SAS_AF=0.816;AA=C|||;VT=SNP
6	33873929	rs9296103	A	G	100	PASS	AC=4839;AF=0.966254;AN=5008;NS=2504;DP=20730;EAS_AF=0.999;AMR_AF=0.951;AFR_AF=0.997;EUR_AF=0.8817;SAS_AF=0.9888;AA=G|||;VT=SNP
6	33873980	rs9380388	G	C	100	PASS	AC=980;AF=0.195687;AN=5008;NS=2504;DP=18852;EAS_AF=0.126;AMR_AF=0.1556;AFR_AF=0.1619;EUR_AF=0.2465;SAS_AF=0.2894;AA=G|||;VT=SNP
6	33874000	rs12199670	G	C	100	PASS	AC=452;AF=0.0902556;AN=5008;NS=2504;DP=19233;EAS_AF=0.0764;AMR_AF=0.0821;AFR_AF=0.1082;EUR_AF=0.0666;SAS_AF=0.1104;AA=G|||;VT=SNP
6	33874138	rs74653139	A	G	100	PASS	AC=198;AF=0.0395367;AN=5008;NS=2504;DP=20820;EAS_AF=0.003;AMR_AF=0.0231;AFR_AF=0.0666;EUR_AF=0.0746;SAS_AF=0.0164;AA=A|||;VT=SNP
6	33874440	rs17535965	G	A	100	PASS	AC=672;AF=0.134185;AN=5008;NS=2504;DP=18710;EAS_AF=0.1329;AMR_AF=0.1671;AFR_AF=0.0802;EUR_AF=0.2078;SAS_AF=0.1094;AA=G|||;VT=SNP
6	33874951	rs9469624	G	A	100	PASS	AC=452;AF=0.0902556;AN=5008;NS=2504;DP=18064;EAS_AF=0.0794;AMR_AF=0.0821;AFR_AF=0.1074;EUR_AF=0.0646;SAS_AF=0.1104;AA=G|||;VT=SNP
6	33875350	rs942507	C	T	100	PASS	AC=3859;AF=0.770567;AN=5008;NS=2504;DP=16877;EAS_AF=0.7758;AMR_AF=0.7421;AFR_AF=0.7209;EUR_AF=0.7903;SAS_AF=0.8323;AA=C|||;VT=SNP
6	33875412	rs9348930	G	A	100	PASS	AC=452;AF=0.0902556;AN=5008;NS=2504;DP=16383;EAS_AF=0.1101;AMR_AF=0.0533;AFR_AF=0.0015;EUR_AF=0.1252;SAS_AF=0.18;AA=G|||;VT=SNP
6	33875499	rs746504	G	A	100	PASS	AC=970;AF=0.19369;AN=5008;NS=2504;DP=16475;EAS_AF=0.126;AMR_AF=0.1556;AFR_AF=0.1513;EUR_AF=0.2495;SAS_AF=0.2904;AA=G|||;VT=SNP
6	33875504	rs942508	T	C	100	PASS	AC=4784;AF=0.955272;AN=5008;NS=2504;DP=16601;EAS_AF=0.998;AMR_AF=0.9438;AFR_AF=0.9599;EUR_AF=0.8817;SAS_AF=0.9888;AA=T|||;VT=SNP
6	33875935	rs942509	T	C	100	PASS	AC=4839;AF=0.966254;AN=5008;NS=2504;DP=18030;EAS_AF=0.999;AMR_AF=0.951;AFR_AF=0.997;EUR_AF=0.8817;SAS_AF=0.9888;AA=C|||;VT=SNP
6	33875999	rs73744913	C	T	100	PASS	AC=452;AF=0.0902556;AN=5008;NS=2504;DP=21278;EAS_AF=0.0794;AMR_AF=0.0821;AFR_AF=0.1074;EUR_AF=0.0646;SAS_AF=0.1104;AA=C|||;VT=SNP
6	33876016	rs745222	G	A	100	PASS	AC=4589;AF=0.916334;AN=5008;NS=2504;DP=21377;EAS_AF=0.995;AMR_AF=0.9207;AFR_AF=0.8949;EUR_AF=0.8082;SAS_AF=0.9724;AA=G|||;VT=SNP
6	33876082	rs16869677	C	T	100	PASS	AC=424;AF=0.0846645;AN=5008;NS=2504;DP=21115;EAS_AF=0.0784;AMR_AF=0.0793;AFR_AF=0.0915;EUR_AF=0.0636;SAS_AF=0.1074;AA=C|||;VT=SNP
6	33876215	rs732675	C	T	100	PASS	AC=420;AF=0.0838658;AN=5008;NS=2504;DP=17531;EAS_AF=0.1409;AMR_AF=0.1167;AFR_AF=0.0946;EUR_AF=0.0268;SAS_AF=0.046;AA=C|||;VT=SNP
6	33876292	rs732674	C	T	100	PASS	AC=4087;AF=0.816094;AN=5008;NS=2504;DP=15864;EAS_AF=0.8522;AMR_AF=0.8012;AFR_AF=0.7421;EUR_AF=0.7803;SAS_AF=0.9264;AA=C|||;VT=SNP
6	33876434	rs12523795	A	G	100	PASS	AC=442;AF=0.0882588;AN=5008;NS=2504;DP=18604;EAS_AF=0.1429;AMR_AF=0.1196;AFR_AF=0.1082;EUR_AF=0.0268;SAS_AF=0.046;AA=A|||;VT=SNP
6	33876529	rs62399263	G	C	100	PASS	AC=157;AF=0.0313498;AN=5008;NS=2504;DP=18712;EAS_AF=0;AMR_AF=0.0447;AFR_AF=0.0454;EUR_AF=0.0596;SAS_AF=0.0061;AA=G|||;VT=SNP
6	33876600	rs17596180	A	G	100	PASS	AC=677;AF=0.135184;AN=5008;NS=2504;DP=18463;EAS_AF=0.1349;AMR_AF=0.1671;AFR_AF=0.0817;EUR_AF=0.2087;SAS_AF=0.1094;AA=A|||;VT=SNP
6	33877013	rs116293773	G	A	100	PASS	AC=97;AF=0.019369;AN=5008;NS=2504;DP=16789;EAS_AF=0.002;AMR_AF=0.0187;AFR_AF=0.0015;EUR_AF=0.0716;SAS_AF=0.0082;AA=G|||;VT=SNP
6	33877066	rs72887199	C	T	100	PASS	AC=14;AF=0.00279553;AN=5008;NS=2504;DP=18419;EAS_AF=0.001;AMR_AF=0.0072;AFR_AF=0;EUR_AF=0.007;SAS_AF=0.001;AA=C|||;VT=SNP
6	33877134	rs78372378	T	C	100	PASS	AC=68;AF=0.0135783;AN=5008;NS=2504;DP=19458;EAS_AF=0.006;AMR_AF=0.0029;AFR_AF=0.0008;EUR_AF=0.0268;SAS_AF=0.0327;AA=T|||;VT=SNP
6	33877293	rs4713720	G	C	100	PASS	AC=449;AF=0.0896565;AN=5008;NS=2504;DP=15266;EAS_AF=0.1458;AMR_AF=0.134;AFR_AF=0.0862;EUR_AF=0.0457;SAS_AF=0.0501;AA=G|||;VT=SNP
6	33877627	rs942510	T	C	100	PASS	AC=4838;AF=0.966054;AN=5008;NS=2504;DP=20200;EAS_AF=0.998;AMR_AF=0.951;AFR_AF=0.997;EUR_AF=0.8817;SAS_AF=0.9888;AA=C|||;VT=SNP
6	33878673	rs62399264	C	T	100	PASS	AC=133;AF=0.0265575;AN=5008;NS=2504;DP=17706;EAS_AF=0;AMR_AF=0.0447;AFR_AF=0.0272;EUR_AF=0.0596;SAS_AF=0.0061;AA=C|||;VT=SNP
6	33878775	rs747889	A	C	100	PASS	AC=665;AF=0.132788;AN=5008;NS=2504;DP=18841;EAS_AF=0.123;AMR_AF=0.1657;AFR_AF=0.0756;EUR_AF=0.2078;SAS_AF=0.1196;AA=C|||;VT=SNP
6	33879773	rs13205164	C	T	100	PASS	AC=824;AF=0.164537;AN=5008;NS=2504;DP=19124;EAS_AF=0.1776;AMR_AF=0.1859;AFR_AF=0.1241;EUR_AF=0.2177;SAS_AF=0.136;AA=C|||;VT=SNP
6	33879800	rs4711366	G	A	100	PASS	AC=1322;AF=0.263978;AN=5008;NS=2504;DP=18696;EAS_AF=0.3075;AMR_AF=0.2968;AFR_AF=0.2769;EUR_AF=0.2237;SAS_AF=0.2198;AA=G|||;VT=SNP
6	33880010	rs1107713	T	A	100	PASS	AC=374;AF=0.0746805;AN=5008;NS=2504;DP=22182;EAS_AF=0.0635;AMR_AF=0.0663;AFR_AF=0.1165;EUR_AF=0.0378;SAS_AF=0.0736;AA=A|||;VT=SNP
6	33880480	rs12191571	T	C	100	PASS	AC=408;AF=0.0814696;AN=5008;NS=2504;DP=18870;EAS_AF=0.0645;AMR_AF=0.0677;AFR_AF=0.1362;EUR_AF=0.0388;SAS_AF=0.0787;AA=C|||;VT=SNP
6	33881017	rs4713721	G	C	100	PASS	AC=4839;AF=0.966254;AN=5008;NS=2504;DP=16265;EAS_AF=0.999;AMR_AF=0.9496;AFR_AF=0.997;EUR_AF=0.8817;SAS_AF=0.9898;AA=C|||;VT=SNP
6	33881570	rs9469625	T	A	100	PASS	AC=374;AF=0.0746805;AN=5008;NS=2504;DP=18378;EAS_AF=0.0635;AMR_AF=0.0648;AFR_AF=0.1165;EUR_AF=0.0378;SAS_AF=0.0746;AA=T|||;VT=SNP
6	33881804	rs79756150	T	C	100	PASS	AC=169;AF=0.033746;AN=5008;NS=2504;DP=18146;EAS_AF=0.0625;AMR_AF=0.0375;AFR_AF=0.0121;EUR_AF=0.0308;SAS_AF=0.0337;AA=T|||;VT=SNP
6	33881862	rs9469626	T	C	100	PASS	AC=369;AF=0.0736821;AN=5008;NS=2504;DP=19399;EAS_AF=0.0645;AMR_AF=0.0663;AFR_AF=0.1082;EUR_AF=0.0388;SAS_AF=0.0777;AA=T|||;VT=SNP
6	33882661	rs4713722	C	T	100	PASS	AC=1014;AF=0.202476;AN=5008;NS=2504;DP=16848;EAS_AF=0.3333;AMR_AF=0.2565;AFR_AF=0.2209;EUR_AF=0.0606;SAS_AF=0.1503;AA=C|||;VT=SNP
6	33882737	rs36095346	G	A	100	PASS	AC=609;AF=0.121605;AN=5008;NS=2504;DP=18252;EAS_AF=0.1181;AMR_AF=0.1643;AFR_AF=0.0492;EUR_AF=0.2048;SAS_AF=0.1074;AA=G|||;VT=SNP
6	33882893	rs9469627	C	T	100	PASS	AC=354;AF=0.0706869;AN=5008;NS=2504;DP=20806;EAS_AF=0.0645;AMR_AF=0.0648;AFR_AF=0.0976;EUR_AF=0.0388;SAS_AF=0.0777;AA=C|||;VT=SNP
6	33883227	rs2499737	T	C	100	PASS	AC=4841;AF=0.966653;AN=5008;NS=2504;DP=18513;EAS_AF=0.999;AMR_AF=0.9496;AFR_AF=0.997;EUR_AF=0.8837;SAS_AF=0.9898;AA=C|||;VT=SNP
6	33883239	rs59611552	C	T	100	PASS	AC=408;AF=0.0814696;AN=5008;NS=2504;DP=18503;EAS_AF=0.0645;AMR_AF=0.0663;AFR_AF=0.1369;EUR_AF=0.0388;SAS_AF=0.0787;AA=T|||;VT=SNP
6	33883849	rs9461928	G	A	100	PASS	AC=391;AF=0.0780751;AN=5008;NS=2504;DP=19248;EAS_AF=0.0635;AMR_AF=0.0663;AFR_AF=0.1286;EUR_AF=0.0378;SAS_AF=0.0746;AA=A|||;VT=SNP
6	33884103	rs9461929	G	A	100	PASS	AC=340;AF=0.0678914;AN=5008;NS=2504;DP=16584;EAS_AF=0.0635;AMR_AF=0.0648;AFR_AF=0.09;EUR_AF=0.0378;SAS_AF=0.0757;AA=G|||;VT=SNP
6	33884373	rs2499681	A	G	100	PASS	AC=4838;AF=0.966054;AN=5008;NS=2504;DP=16324;EAS_AF=0.999;AMR_AF=0.9481;AFR_AF=0.9962;EUR_AF=0.8827;SAS_AF=0.9898;AA=G|||;VT=SNP
6	33884459	rs142776031	G	A	100	PASS	AC=78;AF=0.0155751;AN=5008;NS=2504;DP=16649;EAS_AF=0.0109;AMR_AF=0.0245;AFR_AF=0.0068;EUR_AF=0.0338;SAS_AF=0.0072;AA=G|||;VT=SNP
6	33884557	rs56673015	T	A	100	PASS	AC=409;AF=0.0816693;AN=5008;NS=2504;DP=16320;EAS_AF=0.0645;AMR_AF=0.0677;AFR_AF=0.1369;EUR_AF=0.0388;SAS_AF=0.0787;AA=T|||;VT=SNP
6	33884570	rs11757618	C	A	100	PASS	AC=898;AF=0.179313;AN=5008;NS=2504;DP=15705;EAS_AF=0.126;AMR_AF=0.1556;AFR_AF=0.112;EUR_AF=0.2475;SAS_AF=0.272;AA=C|||;VT=SNP
6	33884674	rs12216099	T	C	100	PASS	AC=410;AF=0.081869;AN=5008;NS=2504;DP=18759;EAS_AF=0.0645;AMR_AF=0.0663;AFR_AF=0.1377;EUR_AF=0.0398;SAS_AF=0.0787;AA=C|||;VT=SNP
6	33884731	rs6941036	T	C	100	PASS	AC=580;AF=0.115815;AN=5008;NS=2504;DP=19403;EAS_AF=0.1448;AMR_AF=0.1455;AFR_AF=0.1823;EUR_AF=0.0427;SAS_AF=0.0501;AA=T|||;VT=SNP
6	33884792	rs9469628	A	G	100	PASS	AC=409;AF=0.0816693;AN=5008;NS=2504;DP=19831;EAS_AF=0.0645;AMR_AF=0.0663;AFR_AF=0.1377;EUR_AF=0.0388;SAS_AF=0.0787;AA=A|||;VT=SNP
6	33884887	rs9469629	T	C	100	PASS	AC=406;AF=0.0810703;AN=5008;NS=2504;DP=18714;EAS_AF=0.0645;AMR_AF=0.0663;AFR_AF=0.1354;EUR_AF=0.0388;SAS_AF=0.0787;AA=C|||;VT=SNP
6	33885802	rs2477223	G	A	100	PASS	AC=162;AF=0.0323482;AN=5008;NS=2504;DP=17715;EAS_AF=0.003;AMR_AF=0.0216;AFR_AF=0.0431;EUR_AF=0.0736;SAS_AF=0.0133;AA=G|||;VT=SNP
6	33886462	rs78462793	C	T	100	PASS	AC=93;AF=0.0185703;AN=5008;NS=2504;DP=18887;EAS_AF=0.003;AMR_AF=0.0288;AFR_AF=0.0325;EUR_AF=0.0258;SAS_AF=0.001;AA=C|||;VT=SNP
6	33886489	rs2477224	G	C	100	PASS	AC=104;AF=0.0207668;AN=5008;NS=2504;DP=18658;EAS_AF=0.003;AMR_AF=0.0187;AFR_AF=0.0015;EUR_AF=0.0726;SAS_AF=0.0133;AA=G|||;VT=SNP
6	33886554	rs12174422	A	T	100	PASS	AC=1972;AF=0.39377;AN=5008;NS=2504;DP=18607;EAS_AF=0.5407;AMR_AF=0.3963;AFR_AF=0.3298;EUR_AF=0.2843;SAS_AF=0.4397;AA=T|||;VT=SNP
6	33886682	rs12665045	G	A	100	PASS	AC=571;AF=0.114018;AN=5008;NS=2504;DP=16461;EAS_AF=0.1161;AMR_AF=0.1484;AFR_AF=0.0454;EUR_AF=0.1889;SAS_AF=0.1033;AA=G|||;VT=SNP
6	33886844	rs11969392	C	T	100	PASS	AC=1971;AF=0.39357;AN=5008;NS=2504;DP=20525;EAS_AF=0.5407;AMR_AF=0.3963;AFR_AF=0.3298;EUR_AF=0.2843;SAS_AF=0.4387;AA=C|||;VT=SNP
6	33887059	rs2477225	G	A	100	PASS	AC=2487;AF=0.496605;AN=5008;NS=2504;DP=20105;EAS_AF=0.3938;AMR_AF=0.4885;AFR_AF=0.5575;EUR_AF=0.5596;SAS_AF=0.4611;AA=A|||;VT=SNP
6	33887067	rs4711367	C	A	100	PASS	AC=2274;AF=0.454073;AN=5008;NS=2504;DP=20294;EAS_AF=0.6052;AMR_AF=0.4597;AFR_AF=0.3865;EUR_AF=0.3231;SAS_AF=0.5204;AA=C|||;VT=SNP
6	33887074	rs4713723	A	C	100	PASS	AC=2275;AF=0.454273;AN=5008;NS=2504;DP=20343;EAS_AF=0.6052;AMR_AF=0.4597;AFR_AF=0.3873;EUR_AF=0.3231;SAS_AF=0.5204;AA=A|||;VT=SNP
6	33887368	rs9368783	A	C	100	PASS	AC=856;AF=0.170927;AN=5008;NS=2504;DP=20975;EAS_AF=0.127;AMR_AF=0.1499;AFR_AF=0.0681;EUR_AF=0.2475;SAS_AF=0.2914;AA=A|||;VT=SNP
6	33887905	rs12216247	G	C	100	PASS	AC=370;AF=0.0738818;AN=5008;NS=2504;DP=20029;EAS_AF=0.0645;AMR_AF=0.0648;AFR_AF=0.1089;EUR_AF=0.0388;SAS_AF=0.0787;AA=G|||;VT=SNP
6	33887980	rs12216193	C	T	100	PASS	AC=356;AF=0.0710863;AN=5008;NS=2504;DP=19162;EAS_AF=0.0645;AMR_AF=0.0648;AFR_AF=0.0976;EUR_AF=0.0388;SAS_AF=0.0798;AA=C|||;VT=SNP
6	33887984	rs78288301	T	C	100	PASS	AC=31;AF=0.0061901;AN=5008;NS=2504;DP=19303;EAS_AF=0.002;AMR_AF=0.0043;AFR_AF=0.0008;EUR_AF=0.0169;SAS_AF=0.0082;AA=T|||;VT=SNP
6	33888468	rs9469631	A	T	100	PASS	AC=370;AF=0.0738818;AN=5008;NS=2504;DP=18334;EAS_AF=0.0645;AMR_AF=0.0648;AFR_AF=0.1089;EUR_AF=0.0388;SAS_AF=0.0787;AA=A|||;VT=SNP
6	33888546	rs2477226	G	A	100	PASS	AC=1984;AF=0.396166;AN=5008;NS=2504;DP=17868;EAS_AF=0.253;AMR_AF=0.3588;AFR_AF=0.3994;EUR_AF=0.5328;SAS_AF=0.4254;AA=G|||;VT=SNP
6	33888556	rs2477227	T	G	100	PASS	AC=2866;AF=0.572284;AN=5008;NS=2504;DP=17566;EAS_AF=0.4583;AMR_AF=0.5533;AFR_AF=0.6664;EUR_AF=0.5984;SAS_AF=0.5491;AA=T|||;VT=SNP
6	33888618	rs2499757	A	G	100	PASS	AC=2498;AF=0.498802;AN=5008;NS=2504;DP=17742;EAS_AF=0.3938;AMR_AF=0.4885;AFR_AF=0.5582;EUR_AF=0.5596;SAS_AF=0.4714;AA=G|||;VT=SNP
6	33888738	rs9469632	T	C	100	PASS	AC=370;AF=0.0738818;AN=5008;NS=2504;DP=20305;EAS_AF=0.0645;AMR_AF=0.0648;AFR_AF=0.1089;EUR_AF=0.0388;SAS_AF=0.0787;AA=T|||;VT=SNP
6	33888796	rs9469633	G	A	100	PASS	AC=390;AF=0.0778754;AN=5008;NS=2504;DP=17477;EAS_AF=0.0645;AMR_AF=0.0648;AFR_AF=0.1241;EUR_AF=0.0388;SAS_AF=0.0787;AA=G|||;VT=SNP
6	33888809	rs2499759	A	T	100	PASS	AC=948;AF=0.189297;AN=5008;NS=2504;DP=17332;EAS_AF=0.126;AMR_AF=0.1974;AFR_AF=0.202;EUR_AF=0.2823;SAS_AF=0.136;AA=A|||;VT=SNP
6	33889148	rs76734034	A	G	100	PASS	AC=66;AF=0.0131789;AN=5008;NS=2504;DP=21338;EAS_AF=0.006;AMR_AF=0.0029;AFR_AF=0.0008;EUR_AF=0.0258;SAS_AF=0.0317;AA=A|||;VT=SNP
6	33889305	rs2477228	T	A	100	PASS	AC=4840;AF=0.966454;AN=5008;NS=2504;DP=19350;EAS_AF=0.998;AMR_AF=0.9496;AFR_AF=0.997;EUR_AF=0.8837;SAS_AF=0.9898;AA=A|||;VT=SNP
6	33889327	rs2477229	T	A	100	PASS	AC=2476;AF=0.494409;AN=5008;NS=2504;DP=19605;EAS_AF=0.3968;AMR_AF=0.4856;AFR_AF=0.5393;EUR_AF=0.5596;SAS_AF=0.4734;AA=T|||;VT=SNP
6	33889396	rs12204774	A	G	100	PASS	AC=417;AF=0.0832668;AN=5008;NS=2504;DP=21004;EAS_AF=0.0645;AMR_AF=0.0677;AFR_AF=0.143;EUR_AF=0.0388;SAS_AF=0.0787;AA=G|||;VT=SNP
6	33889404	rs2499761	A	G	100	PASS	AC=2926;AF=0.584265;AN=5008;NS=2504;DP=20841;EAS_AF=0.4613;AMR_AF=0.5548;AFR_AF=0.708;EUR_AF=0.5984;SAS_AF=0.5501;AA=G|||;VT=SNP
6	33889531	rs12525941	T	A	100	PASS	AC=1513;AF=0.302117;AN=5008;NS=2504;DP=20483;EAS_AF=0.2708;AMR_AF=0.2867;AFR_AF=0.3313;EUR_AF=0.2744;SAS_AF=0.3344;AA=T|||;VT=SNP
6	33889865	rs9469634	A	G	100	PASS	AC=417;AF=0.0832668;AN=5008;NS=2504;DP=18618;EAS_AF=0.0645;AMR_AF=0.0677;AFR_AF=0.143;EUR_AF=0.0388;SAS_AF=0.0787;AA=G|||;VT=SNP
6	33889952	rs7747856	C	T	100	PASS	AC=1528;AF=0.305112;AN=5008;NS=2504;DP=19071;EAS_AF=0.2698;AMR_AF=0.2896;AFR_AF=0.3396;EUR_AF=0.2773;SAS_AF=0.3344;AA=C|||;VT=SNP
6	33890075	rs73744932	T	C	100	PASS	AC=417;AF=0.0832668;AN=5008;NS=2504;DP=17735;EAS_AF=0.0645;AMR_AF=0.0677;AFR_AF=0.143;EUR_AF=0.0388;SAS_AF=0.0787;AA=T|||;VT=SNP
6	33890342	rs2499768	A	T	100	PASS	AC=3366;AF=0.672125;AN=5008;NS=2504;DP=17934;EAS_AF=0.5992;AMR_AF=0.5648;AFR_AF=0.7405;EUR_AF=0.6511;SAS_AF=0.7526;AA=A|||;VT=SNP
6	33890345	rs62399311	C	T	100	PASS	AC=1337;AF=0.266973;AN=5008;NS=2504;DP=17825;EAS_AF=0.3423;AMR_AF=0.2594;AFR_AF=0.1747;EUR_AF=0.2515;SAS_AF=0.3354;AA=C|||;VT=SNP
6	33890451	rs7748976	G	A	100	PASS	AC=1391;AF=0.277756;AN=5008;NS=2504;DP=17277;EAS_AF=0.1915;AMR_AF=0.2277;AFR_AF=0.298;EUR_AF=0.2863;SAS_AF=0.3661;AA=A|||;VT=SNP
6	33890574	rs11752328	G	A	100	PASS	AC=991;AF=0.197883;AN=5008;NS=2504;DP=18327;EAS_AF=0.127;AMR_AF=0.1585;AFR_AF=0.1679;EUR_AF=0.2475;SAS_AF=0.2883;AA=G|||;VT=SNP
6	33890793	rs66891384	G	A	100	PASS	AC=553;AF=0.110423;AN=5008;NS=2504;DP=15323;EAS_AF=0.12;AMR_AF=0.1441;AFR_AF=0.0227;EUR_AF=0.1879;SAS_AF=0.1155;AA=G|||;VT=SNP
6	33890898	rs2181915	T	C	100	PASS	AC=2641;AF=0.527356;AN=5008;NS=2504;DP=16261;EAS_AF=0.4554;AMR_AF=0.5187;AFR_AF=0.5832;EUR_AF=0.5229;SAS_AF=0.5368;AA=T|||;VT=SNP
6	33891382	rs13219222	T	C	100	PASS	AC=994;AF=0.198482;AN=5008;NS=2504;DP=13225;EAS_AF=0.128;AMR_AF=0.1585;AFR_AF=0.1687;EUR_AF=0.2475;SAS_AF=0.2894;AA=T|||;VT=SNP
6	33891687	rs2147424	A	T	100	PASS	AC=4842;AF=0.966853;AN=5008;NS=2504;DP=18782;EAS_AF=0.999;AMR_AF=0.9496;AFR_AF=0.997;EUR_AF=0.8827;SAS_AF=0.9918;AA=T|||;VT=SNP
6	33891688	rs2147425	A	C	100	PASS	AC=4842;AF=0.966853;AN=5008;NS=2504;DP=18790;EAS_AF=0.999;AMR_AF=0.9496;AFR_AF=0.997;EUR_AF=0.8827;SAS_AF=0.9918;AA=C|||;VT=SNP
6	33891732	rs76476394	A	G	100	PASS	AC=151;AF=0.0301518;AN=5008;NS=2504;DP=18063;EAS_AF=0.0506;AMR_AF=0.036;AFR_AF=0.0083;EUR_AF=0.0308;SAS_AF=0.0337;AA=A|||;VT=SNP
6	33891922	rs2477230	G	A	100	PASS	AC=169;AF=0.033746;AN=5008;NS=2504;DP=19316;EAS_AF=0.003;AMR_AF=0.0245;AFR_AF=0.0477;EUR_AF=0.0726;SAS_AF=0.0133;AA=G|||;VT=SNP
6	33891983	rs2147426	C	G	100	PASS	AC=4826;AF=0.963658;AN=5008;NS=2504;DP=21878;EAS_AF=0.998;AMR_AF=0.9481;AFR_AF=0.9879;EUR_AF=0.8827;SAS_AF=0.9898;AA=G|||;VT=SNP
6	33892137	rs41267663	C	T	100	PASS	AC=39;AF=0.00778754;AN=5008;NS=2504;DP=20710;EAS_AF=0.004;AMR_AF=0.0086;AFR_AF=0.0008;EUR_AF=0.0209;SAS_AF=0.0072;AA=C|||;VT=SNP
6	33892563	rs2477231	G	A	100	PASS	AC=4839;AF=0.966254;AN=5008;NS=2504;DP=18933;EAS_AF=0.998;AMR_AF=0.9496;AFR_AF=0.997;EUR_AF=0.8827;SAS_AF=0.9898;AA=A|||;VT=SNP
6	33892677	rs115245874	G	C	100	PASS	AC=82;AF=0.0163738;AN=5008;NS=2504;DP=21355;EAS_AF=0.002;AMR_AF=0.0159;AFR_AF=0.0015;EUR_AF=0.0616;SAS_AF=0.0051;AA=G|||;VT=SNP
6	33893152	rs2477232	A	G	100	PASS	AC=4567;AF=0.911941;AN=5008;NS=2504;DP=18322;EAS_AF=0.8631;AMR_AF=0.853;AFR_AF=0.9939;EUR_AF=0.8807;SAS_AF=0.9254;AA=G|||;VT=SNP
6	33893305	rs2181916	T	C	100	PASS	AC=4824;AF=0.963259;AN=5008;NS=2504;DP=15793;EAS_AF=0.998;AMR_AF=0.9496;AFR_AF=0.9871;EUR_AF=0.8817;SAS_AF=0.9888;AA=T|||;VT=SNP
6	33893495	rs2147427	A	G	100	PASS	AC=4821;AF=0.96266;AN=5008;NS=2504;DP=16924;EAS_AF=0.998;AMR_AF=0.9467;AFR_AF=0.9856;EUR_AF=0.8817;SAS_AF=0.9898;AA=G|||;VT=SNP
6	33893499	rs2477233	T	A	100	PASS	AC=1330;AF=0.265575;AN=5008;NS=2504;DP=16829;EAS_AF=0.255;AMR_AF=0.2666;AFR_AF=0.3986;EUR_AF=0.1849;SAS_AF=0.1789;AA=T|||;VT=SNP
6	33893513	rs2147428	T	G	100	PASS	AC=4957;AF=0.989816;AN=5008;NS=2504;DP=16729;EAS_AF=0.999;AMR_AF=0.9914;AFR_AF=0.9985;EUR_AF=0.9612;SAS_AF=0.9969;AA=G|||;VT=SNP
6	33894292	rs6925683	T	G	100	PASS	AC=1405;AF=0.280551;AN=5008;NS=2504;DP=18260;EAS_AF=0.2698;AMR_AF=0.2637;AFR_AF=0.2602;EUR_AF=0.2515;SAS_AF=0.3609;AA=G|||;VT=SNP
6	33894510	rs62399313	C	T	100	PASS	AC=147;AF=0.029353;AN=5008;NS=2504;DP=17174;EAS_AF=0;AMR_AF=0.0447;AFR_AF=0.0378;EUR_AF=0.0596;SAS_AF=0.0061;AA=C|||;VT=SNP
6	33894694	rs2477234	A	G	100	PASS	AC=848;AF=0.169329;AN=5008;NS=2504;DP=15241;EAS_AF=0.1151;AMR_AF=0.134;AFR_AF=0.2814;EUR_AF=0.1412;SAS_AF=0.1278;AA=A|||;VT=SNP
6	33894846	rs114974628	C	T	100	PASS	AC=19;AF=0.00379393;AN=5008;NS=2504;DP=16290;EAS_AF=0;AMR_AF=0.0014;AFR_AF=0;EUR_AF=0.0179;SAS_AF=0;AA=C|||;VT=SNP
6	33895001	rs9368784	G	T	100	PASS	AC=997;AF=0.199081;AN=5008;NS=2504;DP=16639;EAS_AF=0.129;AMR_AF=0.1585;AFR_AF=0.1702;EUR_AF=0.2475;SAS_AF=0.2894;AA=G|||;VT=SNP
6	33895345	rs2477235	A	G	100	PASS	AC=4837;AF=0.965855;AN=5008;NS=2504;DP=18613;EAS_AF=0.998;AMR_AF=0.9496;AFR_AF=0.9962;EUR_AF=0.8817;SAS_AF=0.9898;AA=a|||;VT=SNP
6	33895406	rs78117618	C	T	100	PASS	AC=143;AF=0.0285543;AN=5008;NS=2504;DP=17818;EAS_AF=0.002;AMR_AF=0.0173;AFR_AF=0.0794;EUR_AF=0.0239;SAS_AF=0;AA=C|||;VT=SNP
6	33895564	rs141055919	T	C	100	PASS	AC=69;AF=0.013778;AN=5008;NS=2504;DP=18787;EAS_AF=0.003;AMR_AF=0.0159;AFR_AF=0.0015;EUR_AF=0.0318;SAS_AF=0.0215;AA=T|||;VT=SNP
6	33896120	rs12661060	C	T	100	PASS	AC=278;AF=0.0555112;AN=5008;NS=2504;DP=18370;EAS_AF=0.0367;AMR_AF=0.0836;AFR_AF=0.0098;EUR_AF=0.1163;SAS_AF=0.0542;AA=C|||;VT=SNP
6	33896297	rs10947467	G	A	100	PASS	AC=968;AF=0.193291;AN=5008;NS=2504;DP=21579;EAS_AF=0.1498;AMR_AF=0.1499;AFR_AF=0.146;EUR_AF=0.2416;SAS_AF=0.2832;AA=G|||;VT=SNP
6	33896444	rs2477236	A	T	100	PASS	AC=4834;AF=0.965256;AN=5008;NS=2504;DP=19368;EAS_AF=0.998;AMR_AF=0.9481;AFR_AF=0.9947;EUR_AF=0.8817;SAS_AF=0.9898;AA=T|||;VT=SNP
6	33896526	rs62399315	G	A	100	PASS	AC=59;AF=0.0117812;AN=5008;NS=2504;DP=18075;EAS_AF=0;AMR_AF=0.0173;AFR_AF=0.0061;EUR_AF=0.0338;SAS_AF=0.0051;AA=G|||;VT=SNP
6	33896594	rs79605582	C	G	100	PASS	AC=60;AF=0.0119808;AN=5008;NS=2504;DP=17020;EAS_AF=0.002;AMR_AF=0.0072;AFR_AF=0.0234;EUR_AF=0.0219;SAS_AF=0;AA=C|||;VT=SNP
6	33896859	rs56286921	G	A	100	PASS	AC=210;AF=0.0419329;AN=5008;NS=2504;DP=16176;EAS_AF=0.003;AMR_AF=0.121;AFR_AF=0.003;EUR_AF=0.0596;SAS_AF=0.0603;AA=G|||;VT=SNP
6	33897113	rs2477237	C	T	100	PASS	AC=4553;AF=0.909145;AN=5008;NS=2504;DP=13122;EAS_AF=0.8562;AMR_AF=0.8516;AFR_AF=0.9939;EUR_AF=0.8807;SAS_AF=0.9192;AA=T|||;VT=SNP
6	33897458	rs56141332	T	A	100	PASS	AC=1331;AF=0.265775;AN=5008;NS=2504;DP=18162;EAS_AF=0.3175;AMR_AF=0.2637;AFR_AF=0.1884;EUR_AF=0.2505;SAS_AF=0.3344;AA=T|||;VT=SNP
6	33897746	rs2477238	C	T	100	PASS	AC=166;AF=0.033147;AN=5008;NS=2504;DP=22272;EAS_AF=0.003;AMR_AF=0.0231;AFR_AF=0.0469;EUR_AF=0.0716;SAS_AF=0.0133;AA=G|||;VT=SNP
6	33898160	rs1969841	C	T	100	PASS	AC=1948;AF=0.388978;AN=5008;NS=2504;DP=16282;EAS_AF=0.4494;AMR_AF=0.4222;AFR_AF=0.2315;EUR_AF=0.4503;SAS_AF=0.453;AA=C|||;VT=SNP
6	33898306	rs1969842	G	T	100	PASS	AC=1664;AF=0.332268;AN=5008;NS=2504;DP=18667;EAS_AF=0.4732;AMR_AF=0.3617;AFR_AF=0.2163;EUR_AF=0.2515;SAS_AF=0.4059;AA=G|||;VT=SNP
6	33898334	rs1969843	G	A	100	PASS	AC=4726;AF=0.94369;AN=5008;NS=2504;DP=18080;EAS_AF=0.997;AMR_AF=0.9366;AFR_AF=0.9236;EUR_AF=0.8787;SAS_AF=0.9877;AA=G|||;VT=SNP
6	33898594	rs58215152	C	T	100	PASS	AC=274;AF=0.0547125;AN=5008;NS=2504;DP=20948;EAS_AF=0.0496;AMR_AF=0.0447;AFR_AF=0.0946;EUR_AF=0.0328;SAS_AF=0.0358;AA=C|||;VT=SNP
6	33898677	rs72886963	A	G	100	PASS	AC=20;AF=0.00399361;AN=5008;NS=2504;DP=21065;EAS_AF=0;AMR_AF=0.0058;AFR_AF=0.0015;EUR_AF=0.0139;SAS_AF=0;AA=A|||;VT=SNP
6	33898869	rs4711369	G	A	100	PASS	AC=2258;AF=0.450879;AN=5008;NS=2504;DP=19347;EAS_AF=0.6081;AMR_AF=0.5187;AFR_AF=0.2405;EUR_AF=0.4513;SAS_AF=0.5245;AA=G|||;VT=SNP
6	33898888	rs9461932	T	C	100	PASS	AC=2350;AF=0.469249;AN=5008;NS=2504;DP=19684;EAS_AF=0.6091;AMR_AF=0.5274;AFR_AF=0.3011;EUR_AF=0.4543;SAS_AF=0.5266;AA=T|||;VT=SNP
6	33899321	rs35549176	C	T	100	PASS	AC=592;AF=0.118211;AN=5008;NS=2504;DP=17268;EAS_AF=0.1349;AMR_AF=0.1571;AFR_AF=0.0227;EUR_AF=0.2008;SAS_AF=0.1176;AA=C|||;VT=SNP
6	33899367	rs942511	G	T	100	PASS	AC=4836;AF=0.965655;AN=5008;NS=2504;DP=17641;EAS_AF=0.998;AMR_AF=0.9481;AFR_AF=0.9962;EUR_AF=0.8817;SAS_AF=0.9898;AA=T|||;VT=SNP
6	33899626	rs55952938	G	A	100	PASS	AC=1322;AF=0.263978;AN=5008;NS=2504;DP=17543;EAS_AF=0.3105;AMR_AF=0.2637;AFR_AF=0.1876;EUR_AF=0.2495;SAS_AF=0.3344;AA=G|||;VT=SNP
6	33900681	rs1324578	C	T	100	PASS	AC=732;AF=0.146166;AN=5008;NS=2504;DP=20555;EAS_AF=0.1468;AMR_AF=0.1729;AFR_AF=0.1014;EUR_AF=0.2097;SAS_AF=0.1217;AA=C|||;VT=SNP
6	33900815	rs1324579	T	G	100	PASS	AC=4731;AF=0.944688;AN=5008;NS=2504;DP=20108;EAS_AF=0.998;AMR_AF=0.9409;AFR_AF=0.9221;EUR_AF=0.8817;SAS_AF=0.9877;AA=G|||;VT=SNP
6	33901146	rs6902545	G	A	100	PASS	AC=1721;AF=0.34365;AN=5008;NS=2504;DP=22678;EAS_AF=0.2639;AMR_AF=0.2666;AFR_AF=0.4145;EUR_AF=0.3181;SAS_AF=0.411;AA=G|||;VT=SNP
6	33901255	rs2477239	C	T	100	PASS	AC=1885;AF=0.376398;AN=5008;NS=2504;DP=19837;EAS_AF=0.4544;AMR_AF=0.4006;AFR_AF=0.295;EUR_AF=0.3678;SAS_AF=0.3978;AA=C|||;VT=SNP
6	33901603	rs142476835	T	C	100	PASS	AC=84;AF=0.0167732;AN=5008;NS=2504;DP=19472;EAS_AF=0.002;AMR_AF=0.013;AFR_AF=0.0393;EUR_AF=0.0209;SAS_AF=0;AA=T|||;VT=SNP
6	33901952	rs79693223	C	T	100	PASS	AC=413;AF=0.0824681;AN=5008;NS=2504;DP=19508;EAS_AF=0.0675;AMR_AF=0.134;AFR_AF=0.1097;EUR_AF=0.0507;SAS_AF=0.0573;AA=T|||;VT=SNP
6	33902122	rs35458905	A	G	100	PASS	AC=1476;AF=0.294728;AN=5008;NS=2504;DP=19673;EAS_AF=0.3482;AMR_AF=0.3761;AFR_AF=0.0953;EUR_AF=0.3579;SAS_AF=0.3865;AA=G|||;VT=SNP
6	33902146	rs138347223	C	T	100	PASS	AC=7;AF=0.00139776;AN=5008;NS=2504;DP=19457;EAS_AF=0;AMR_AF=0.0029;AFR_AF=0.0008;EUR_AF=0.004;SAS_AF=0;AA=C|||;VT=SNP
6	33902400	rs58304062	C	T	100	PASS	AC=1053;AF=0.210264;AN=5008;NS=2504;DP=22306;EAS_AF=0.2798;AMR_AF=0.3271;AFR_AF=0.1936;EUR_AF=0.1521;SAS_AF=0.138;AA=C|||;VT=SNP
6	33902647	rs60982402	G	T	100	PASS	AC=283;AF=0.0565096;AN=5008;NS=2504;DP=19275;EAS_AF=0.1121;AMR_AF=0.121;AFR_AF=0.0038;EUR_AF=0.0437;SAS_AF=0.0378;AA=G|||;VT=SNP
6	33902653	rs6457749	T	C	100	PASS	AC=1973;AF=0.39397;AN=5008;NS=2504;DP=19498;EAS_AF=0.4464;AMR_AF=0.4928;AFR_AF=0.5295;EUR_AF=0.2197;SAS_AF=0.2658;AA=T|||;VT=SNP
6	33902823	rs9469638	T	C	100	PASS	AC=3256;AF=0.65016;AN=5008;NS=2504;DP=18799;EAS_AF=0.622;AMR_AF=0.696;AFR_AF=0.8517;EUR_AF=0.507;SAS_AF=0.5215;AA=C|||;VT=SNP
6	33902894	rs9461933	G	T	100	PASS	AC=2651;AF=0.529353;AN=5008;NS=2504;DP=17221;EAS_AF=0.4018;AMR_AF=0.4582;AFR_AF=0.7383;EUR_AF=0.4742;SAS_AF=0.4857;AA=G|||;VT=SNP
6	33903076	rs9380389	A	G	100	PASS	AC=940;AF=0.1877;AN=5008;NS=2504;DP=22199;EAS_AF=0.1637;AMR_AF=0.1441;AFR_AF=0.174;EUR_AF=0.2306;SAS_AF=0.2178;AA=A|||;VT=SNP
6	33903390	rs6457750	G	A	100	PASS	AC=1212;AF=0.242013;AN=5008;NS=2504;DP=16798;EAS_AF=0.2123;AMR_AF=0.2608;AFR_AF=0.3933;EUR_AF=0.1948;SAS_AF=0.1033;AA=G|||;VT=SNP
6	33903427	rs75808855	C	T	100	PASS	AC=249;AF=0.0497204;AN=5008;NS=2504;DP=16446;EAS_AF=0.0119;AMR_AF=0.0303;AFR_AF=0.0983;EUR_AF=0.0457;SAS_AF=0.0409;AA=C|||;VT=SNP
6	33903529	rs6939337	G	A	100	PASS	AC=1428;AF=0.285144;AN=5008;NS=2504;DP=15309;EAS_AF=0.2629;AMR_AF=0.2939;AFR_AF=0.4213;EUR_AF=0.2316;SAS_AF=0.1728;AA=G|||;VT=SNP
6	33903696	rs6457751	G	T	100	PASS	AC=2896;AF=0.578275;AN=5008;NS=2504;DP=18422;EAS_AF=0.4593;AMR_AF=0.5;AFR_AF=0.8147;EUR_AF=0.5437;SAS_AF=0.4724;AA=T|||;VT=SNP
6	33904029	rs10947468	T	C	100	PASS	AC=1226;AF=0.244808;AN=5008;NS=2504;DP=20458;EAS_AF=0.3155;AMR_AF=0.2219;AFR_AF=0.1339;EUR_AF=0.328;SAS_AF=0.2526;AA=T|||;VT=SNP
6	33904190	rs9368786	C	T	100	PASS	AC=2165;AF=0.432308;AN=5008;NS=2504;DP=17465;EAS_AF=0.4772;AMR_AF=0.3631;AFR_AF=0.4856;EUR_AF=0.4533;SAS_AF=0.3415;AA=C|||;VT=SNP
6	33904288	rs79872066	A	G	100	PASS	AC=131;AF=0.0261581;AN=5008;NS=2504;DP=18899;EAS_AF=0.004;AMR_AF=0.0605;AFR_AF=0.0015;EUR_AF=0.0686;SAS_AF=0.0143;AA=A|||;VT=SNP
6	33904769	rs7740698	A	C	100	PASS	AC=684;AF=0.136581;AN=5008;NS=2504;DP=21912;EAS_AF=0.126;AMR_AF=0.0476;AFR_AF=0.3434;EUR_AF=0.0159;SAS_AF=0.0552;AA=A|||;VT=SNP
6	33904869	rs12204020	A	T	100	PASS	AC=557;AF=0.111222;AN=5008;NS=2504;DP=19853;EAS_AF=0.0883;AMR_AF=0.0764;AFR_AF=0.1188;EUR_AF=0.1451;SAS_AF=0.1145;AA=A|||;VT=SNP
6	33905008	rs7765294	T	C	100	PASS	AC=3107;AF=0.620407;AN=5008;NS=2504;DP=20424;EAS_AF=0.6518;AMR_AF=0.572;AFR_AF=0.795;EUR_AF=0.5885;SAS_AF=0.4192;AA=C|||;VT=SNP
6	33905957	rs2499733	C	T	100	PASS	AC=1912;AF=0.381789;AN=5008;NS=2504;DP=20051;EAS_AF=0.3601;AMR_AF=0.4308;AFR_AF=0.2042;EUR_AF=0.4135;SAS_AF=0.5767;AA=C|||;VT=SNP
6	33906104	rs9368787	A	C	100	PASS	AC=2023;AF=0.403954;AN=5008;NS=2504;DP=20728;EAS_AF=0.4345;AMR_AF=0.3646;AFR_AF=0.3979;EUR_AF=0.4861;SAS_AF=0.3241;AA=A|||;VT=SNP
6	33908138	rs9394180	C	A	100	PASS	AC=1777;AF=0.354832;AN=5008;NS=2504;DP=21411;EAS_AF=0.4226;AMR_AF=0.3184;AFR_AF=0.2958;EUR_AF=0.4324;SAS_AF=0.3108;AA=C|||;VT=SNP
6	33908399	rs9469640	A	G	100	PASS	AC=565;AF=0.112819;AN=5008;NS=2504;DP=22754;EAS_AF=0.0823;AMR_AF=0.0202;AFR_AF=0.3026;EUR_AF=0.0169;SAS_AF=0.0521;AA=A|||;VT=SNP
6	33908865	rs2499734	G	T	100	PASS	AC=2039;AF=0.407149;AN=5008;NS=2504;DP=21076;EAS_AF=0.381;AMR_AF=0.4409;AFR_AF=0.2761;EUR_AF=0.4175;SAS_AF=0.5767;AA=G|||;VT=SNP
6	33908873	rs2499735	T	C	100	PASS	AC=4010;AF=0.800719;AN=5008;NS=2504;DP=20759;EAS_AF=0.8135;AMR_AF=0.7954;AFR_AF=0.6498;EUR_AF=0.9016;SAS_AF=0.8916;AA=T|||;VT=SNP
6	33909785	rs2499736	T	C	100	PASS	AC=4685;AF=0.935503;AN=5008;NS=2504;DP=21172;EAS_AF=0.9167;AMR_AF=0.8545;AFR_AF=0.9977;EUR_AF=0.9165;SAS_AF=0.9479;AA=C|||;VT=SNP
6	33910243	rs2499738	C	G	100	PASS	AC=2014;AF=0.402157;AN=5008;NS=2504;DP=20257;EAS_AF=0.379;AMR_AF=0.4366;AFR_AF=0.2632;EUR_AF=0.4155;SAS_AF=0.5757;AA=C|||;VT=SNP
6	33910342	rs9366833	A	G	100	PASS	AC=1758;AF=0.351038;AN=5008;NS=2504;DP=19135;EAS_AF=0.4365;AMR_AF=0.3112;AFR_AF=0.27;EUR_AF=0.4364;SAS_AF=0.3129;AA=A|||;VT=SNP
6	33910884	rs4711370	C	A	100	PASS	AC=1205;AF=0.240615;AN=5008;NS=2504;DP=19467;EAS_AF=0.2698;AMR_AF=0.3069;AFR_AF=0.1778;EUR_AF=0.171;SAS_AF=0.32;AA=C|||;VT=SNP
6	33911135	rs2499739	T	C	100	PASS	AC=4086;AF=0.815895;AN=5008;NS=2504;DP=21319;EAS_AF=0.8155;AMR_AF=0.8012;AFR_AF=0.702;EUR_AF=0.9026;SAS_AF=0.8916;AA=T|||;VT=SNP
6	33911810	rs62399317	G	A	100	PASS	AC=139;AF=0.0277556;AN=5008;NS=2504;DP=18721;EAS_AF=0.0109;AMR_AF=0.0331;AFR_AF=0.003;EUR_AF=0.0765;SAS_AF=0.0245;AA=G|||;VT=SNP
6	33912108	rs73420616	G	A	100	PASS	AC=238;AF=0.047524;AN=5008;NS=2504;DP=18896;EAS_AF=0;AMR_AF=0.049;AFR_AF=0.1165;EUR_AF=0.0487;SAS_AF=0.001;AA=G|||;VT=SNP
6	33912284	rs4256431	G	T	100	PASS	AC=1689;AF=0.33726;AN=5008;NS=2504;DP=20140;EAS_AF=0.4236;AMR_AF=0.3098;AFR_AF=0.2383;EUR_AF=0.4354;SAS_AF=0.3006;AA=T|||;VT=SNP
6	33912339	rs4458683	T	C	100	PASS	AC=1744;AF=0.348243;AN=5008;NS=2504;DP=18500;EAS_AF=0.4315;AMR_AF=0.3098;AFR_AF=0.2693;EUR_AF=0.4384;SAS_AF=0.3037;AA=T|||;VT=SNP
6	33912408	rs2499740	A	G	100	PASS	AC=4681;AF=0.934704;AN=5008;NS=2504;DP=17343;EAS_AF=0.9157;AMR_AF=0.8545;AFR_AF=0.9977;EUR_AF=0.9155;SAS_AF=0.9458;AA=G|||;VT=SNP
6	33913546	rs140602536	C	T	100	PASS	AC=73;AF=0.0145767;AN=5008;NS=2504;DP=14086;EAS_AF=0;AMR_AF=0.0231;AFR_AF=0.003;EUR_AF=0.0477;SAS_AF=0.0051;AA=C|||;VT=SNP
6	33913631	rs4583982	A	G	100	PASS	AC=2680;AF=0.535144;AN=5008;NS=2504;DP=17553;EAS_AF=0.5179;AMR_AF=0.4049;AFR_AF=0.7708;EUR_AF=0.5;SAS_AF=0.363;AA=G|||;VT=SNP
6	33913712	rs2499741	G	A	100	PASS	AC=1959;AF=0.391174;AN=5008;NS=2504;DP=20959;EAS_AF=0.3819;AMR_AF=0.415;AFR_AF=0.2421;EUR_AF=0.3907;SAS_AF=0.5859;AA=G|||;VT=SNP
6	33914260	rs2499742	C	T	100	PASS	AC=1959;AF=0.391174;AN=5008;NS=2504;DP=19816;EAS_AF=0.3819;AMR_AF=0.4193;AFR_AF=0.2368;EUR_AF=0.3936;SAS_AF=0.5869;AA=C|||;VT=SNP
6	33914756	rs9357167	C	A	100	PASS	AC=2465;AF=0.492212;AN=5008;NS=2504;DP=19379;EAS_AF=0.5119;AMR_AF=0.3746;AFR_AF=0.6415;EUR_AF=0.494;SAS_AF=0.3517;AA=C|||;VT=SNP
6	33914941	rs9357168	T	C	100	PASS	AC=2513;AF=0.501797;AN=5008;NS=2504;DP=13007;EAS_AF=0.5119;AMR_AF=0.3775;AFR_AF=0.6755;EUR_AF=0.495;SAS_AF=0.3517;AA=C|||;VT=SNP
6	33915247	rs9366834	A	G	100	PASS	AC=2508;AF=0.500799;AN=5008;NS=2504;DP=16846;EAS_AF=0.5109;AMR_AF=0.3775;AFR_AF=0.674;EUR_AF=0.495;SAS_AF=0.3497;AA=G|||;VT=SNP
6	33915448	rs9380390	C	A	100	PASS	AC=1699;AF=0.339257;AN=5008;NS=2504;DP=15042;EAS_AF=0.4246;AMR_AF=0.3069;AFR_AF=0.2511;EUR_AF=0.4344;SAS_AF=0.2955;AA=C|||;VT=SNP
6	33915598	rs7771877	G	A	100	PASS	AC=2075;AF=0.414337;AN=5008;NS=2504;DP=16505;EAS_AF=0.4256;AMR_AF=0.3646;AFR_AF=0.466;EUR_AF=0.4841;SAS_AF=0.2965;AA=G|||;VT=SNP
6	33915676	rs7772005	G	A	100	PASS	AC=2523;AF=0.503794;AN=5008;NS=2504;DP=16609;EAS_AF=0.5109;AMR_AF=0.3804;AFR_AF=0.6823;EUR_AF=0.497;SAS_AF=0.3497;AA=A|||;VT=SNP
6	33915771	rs7771788	C	T	100	PASS	AC=2082;AF=0.415735;AN=5008;NS=2504;DP=15035;EAS_AF=0.4256;AMR_AF=0.3646;AFR_AF=0.4705;EUR_AF=0.4841;SAS_AF=0.2975;AA=C|||;VT=SNP
6	33916313	rs2499743	C	A	100	PASS	AC=727;AF=0.145168;AN=5008;NS=2504;DP=16971;EAS_AF=0.13;AMR_AF=0.1182;AFR_AF=0.0416;EUR_AF=0.2078;SAS_AF=0.2556;AA=C|||;VT=SNP
6	33916335	rs9461934	C	T	100	PASS	AC=2574;AF=0.513978;AN=5008;NS=2504;DP=17620;EAS_AF=0.5218;AMR_AF=0.4294;AFR_AF=0.6876;EUR_AF=0.497;SAS_AF=0.3487;AA=T|||;VT=SNP
6	33916529	rs2495957	T	C	100	PASS	AC=2804;AF=0.559904;AN=5008;NS=2504;DP=18887;EAS_AF=0.5337;AMR_AF=0.4928;AFR_AF=0.5166;EUR_AF=0.6918;SAS_AF=0.5573;AA=T|||;VT=SNP
6	33917005	rs2499744	C	G	100	PASS	AC=4651;AF=0.928714;AN=5008;NS=2504;DP=19929;EAS_AF=0.9157;AMR_AF=0.8444;AFR_AF=0.9977;EUR_AF=0.8946;SAS_AF=0.9438;AA=G|||;VT=SNP
6	33917213	rs2495958	T	C	100	PASS	AC=4534;AF=0.905351;AN=5008;NS=2504;DP=18312;EAS_AF=0.9147;AMR_AF=0.8184;AFR_AF=0.9289;EUR_AF=0.8917;SAS_AF=0.9397;AA=C|||;VT=SNP
6	33917303	rs2499745	T	G	100	PASS	AC=4574;AF=0.913339;AN=5008;NS=2504;DP=19980;EAS_AF=0.9147;AMR_AF=0.8314;AFR_AF=0.9516;EUR_AF=0.8936;SAS_AF=0.9387;AA=G|||;VT=SNP
6	33917462	rs2499746	C	T	100	PASS	AC=1956;AF=0.390575;AN=5008;NS=2504;DP=18397;EAS_AF=0.3929;AMR_AF=0.3919;AFR_AF=0.2345;EUR_AF=0.3956;SAS_AF=0.593;AA=C|||;VT=SNP
6	33917666	rs9394181	G	T	100	PASS	AC=2162;AF=0.431709;AN=5008;NS=2504;DP=17141;EAS_AF=0.4375;AMR_AF=0.4135;AFR_AF=0.4977;EUR_AF=0.4851;SAS_AF=0.2945;AA=G|||;VT=SNP
6	33917711	rs10947469	G	A	100	PASS	AC=2391;AF=0.477436;AN=5008;NS=2504;DP=16411;EAS_AF=0.4325;AMR_AF=0.3487;AFR_AF=0.6634;EUR_AF=0.496;SAS_AF=0.3446;AA=G|||;VT=SNP
6	33917860	rs9296104	A	G	100	PASS	AC=2581;AF=0.515375;AN=5008;NS=2504;DP=14838;EAS_AF=0.5218;AMR_AF=0.4265;AFR_AF=0.6944;EUR_AF=0.497;SAS_AF=0.3487;AA=G|||;VT=SNP
6	33918181	rs2499747	C	A	100	PASS	AC=2076;AF=0.414537;AN=5008;NS=2504;DP=19381;EAS_AF=0.3929;AMR_AF=0.4179;AFR_AF=0.3079;EUR_AF=0.3986;SAS_AF=0.5951;AA=C|||;VT=SNP
6	33918271	rs2499748	C	T	100	PASS	AC=2069;AF=0.413139;AN=5008;NS=2504;DP=19727;EAS_AF=0.3929;AMR_AF=0.4179;AFR_AF=0.3026;EUR_AF=0.3986;SAS_AF=0.5951;AA=T|||;VT=SNP
6	33918419	rs2495961	G	A	100	PASS	AC=2077;AF=0.414736;AN=5008;NS=2504;DP=16285;EAS_AF=0.3929;AMR_AF=0.4193;AFR_AF=0.3079;EUR_AF=0.3986;SAS_AF=0.5951;AA=G|||;VT=SNP
6	33918563	rs2495962	T	C	100	PASS	AC=2089;AF=0.417133;AN=5008;NS=2504;DP=19782;EAS_AF=0.3938;AMR_AF=0.4193;AFR_AF=0.3109;EUR_AF=0.4026;SAS_AF=0.5982;AA=C|||;VT=SNP
6	33918803	rs2499749	C	T	100	PASS	AC=2420;AF=0.483227;AN=5008;NS=2504;DP=18149;EAS_AF=0.4762;AMR_AF=0.4164;AFR_AF=0.4781;EUR_AF=0.3877;SAS_AF=0.6431;AA=C|||;VT=SNP
6	33918916	rs75750286	C	T	100	PASS	AC=27;AF=0.00539137;AN=5008;NS=2504;DP=18138;EAS_AF=0;AMR_AF=0.0058;AFR_AF=0.0015;EUR_AF=0.0189;SAS_AF=0.002;AA=C|||;VT=SNP
6	33919050	rs2495964	G	A	100	PASS	AC=2873;AF=0.573682;AN=5008;NS=2504;DP=20883;EAS_AF=0.5774;AMR_AF=0.6499;AFR_AF=0.3381;EUR_AF=0.6372;SAS_AF=0.7689;AA=A|||;VT=SNP
6	33919327	rs2499751	C	T	100	PASS	AC=1950;AF=0.389377;AN=5008;NS=2504;DP=20855;EAS_AF=0.3968;AMR_AF=0.379;AFR_AF=0.2542;EUR_AF=0.3748;SAS_AF=0.5869;AA=C|||;VT=SNP
6	33919540	rs9296106	T	C	100	PASS	AC=597;AF=0.119209;AN=5008;NS=2504;DP=20054;EAS_AF=0.0972;AMR_AF=0.062;AFR_AF=0.2935;EUR_AF=0.0129;SAS_AF=0.0562;AA=C|||;VT=SNP
6	33919549	rs9296107	A	G	100	PASS	AC=557;AF=0.111222;AN=5008;NS=2504;DP=20594;EAS_AF=0.0972;AMR_AF=0.0591;AFR_AF=0.2632;EUR_AF=0.0129;SAS_AF=0.0583;AA=G|||;VT=SNP
6	33919716	rs2499752	C	A	100	PASS	AC=1902;AF=0.379792;AN=5008;NS=2504;DP=20811;EAS_AF=0.3929;AMR_AF=0.3818;AFR_AF=0.2209;EUR_AF=0.3738;SAS_AF=0.5859;AA=C|||;VT=SNP
6	33919727	rs9469645	T	C	100	PASS	AC=597;AF=0.119209;AN=5008;NS=2504;DP=20511;EAS_AF=0.0972;AMR_AF=0.062;AFR_AF=0.2935;EUR_AF=0.0129;SAS_AF=0.0562;AA=C|||;VT=SNP
6	33920551	rs2495965	T	C	100	PASS	AC=4843;AF=0.967053;AN=5008;NS=2504;DP=22032;EAS_AF=0.996;AMR_AF=0.9366;AFR_AF=0.9985;EUR_AF=0.9016;SAS_AF=0.9836;AA=C|||;VT=SNP
6	33920994	rs9469648	C	T	100	PASS	AC=588;AF=0.117412;AN=5008;NS=2504;DP=22361;EAS_AF=0.0972;AMR_AF=0.062;AFR_AF=0.2867;EUR_AF=0.0129;SAS_AF=0.0562;AA=T|||;VT=SNP
6	33921175	rs9469649	G	A	100	PASS	AC=549;AF=0.109625;AN=5008;NS=2504;DP=21450;EAS_AF=0.1002;AMR_AF=0.0591;AFR_AF=0.2564;EUR_AF=0.0129;SAS_AF=0.0562;AA=A|||;VT=SNP
6	33921639	rs76908631	G	A	100	PASS	AC=274;AF=0.0547125;AN=5008;NS=2504;DP=19442;EAS_AF=0;AMR_AF=0.049;AFR_AF=0.1445;EUR_AF=0.0477;SAS_AF=0.001;AA=G|||;VT=SNP
6	33921970	rs147791594	C	A	100	PASS	AC=106;AF=0.0211661;AN=5008;NS=2504;DP=17770;EAS_AF=0;AMR_AF=0.0187;AFR_AF=0.0469;EUR_AF=0.0258;SAS_AF=0.0051;AA=C|||;VT=SNP
6	33922198	rs2495966	A	G	100	PASS	AC=4648;AF=0.928115;AN=5008;NS=2504;DP=18214;EAS_AF=0.9147;AMR_AF=0.8458;AFR_AF=0.997;EUR_AF=0.8917;SAS_AF=0.9448;AA=A|||;VT=SNP
6	33923324	rs149578545	A	G	100	PASS	AC=55;AF=0.0109824;AN=5008;NS=2504;DP=21725;EAS_AF=0.001;AMR_AF=0.0173;AFR_AF=0;EUR_AF=0.0348;SAS_AF=0.0072;AA=A|||;VT=SNP
6	33925115	rs10733180	G	A	100	PASS	AC=2311;AF=0.461462;AN=5008;NS=2504;DP=18468;EAS_AF=0.499;AMR_AF=0.4063;AFR_AF=0.4992;EUR_AF=0.5169;SAS_AF=0.3538;AA=G|||;VT=SNP
6	33925341	rs114941948	A	G	100	PASS	AC=30;AF=0.00599042;AN=5008;NS=2504;DP=17379;EAS_AF=0;AMR_AF=0.0072;AFR_AF=0.003;EUR_AF=0.0169;SAS_AF=0.0041;AA=A|||;VT=SNP
6	33925872	rs2499753	T	A	100	PASS	AC=4644;AF=0.927316;AN=5008;NS=2504;DP=19884;EAS_AF=0.9137;AMR_AF=0.8458;AFR_AF=0.9947;EUR_AF=0.8926;SAS_AF=0.9438;AA=A|||;VT=SNP
6	33925918	rs2495967	T	C	100	PASS	AC=4644;AF=0.927316;AN=5008;NS=2504;DP=16431;EAS_AF=0.9137;AMR_AF=0.8458;AFR_AF=0.9947;EUR_AF=0.8926;SAS_AF=0.9438;AA=C|||;VT=SNP
6	33925967	rs4571557	A	C	100	PASS	AC=2325;AF=0.464257;AN=5008;NS=2504;DP=15000;EAS_AF=0.498;AMR_AF=0.3977;AFR_AF=0.5318;EUR_AF=0.5089;SAS_AF=0.3395;AA=-|||;VT=SNP
6	33926046	rs4478401	G	A	100	PASS	AC=2149;AF=0.429113;AN=5008;NS=2504;DP=14987;EAS_AF=0.4821;AMR_AF=0.3718;AFR_AF=0.5477;EUR_AF=0.3907;SAS_AF=0.2945;AA=A|||;VT=SNP
6	33926102	rs2495968	G	T	100	PASS	AC=2187;AF=0.436701;AN=5008;NS=2504;DP=16756;EAS_AF=0.3988;AMR_AF=0.4164;AFR_AF=0.4054;EUR_AF=0.3847;SAS_AF=0.5859;AA=G|||;VT=SNP
6	33926669	rs2499754	C	T	100	PASS	AC=1858;AF=0.371006;AN=5008;NS=2504;DP=18747;EAS_AF=0.381;AMR_AF=0.379;AFR_AF=0.2057;EUR_AF=0.3738;SAS_AF=0.5757;AA=T|||;VT=SNP
6	33926946	rs116719620	C	T	100	PASS	AC=54;AF=0.0107827;AN=5008;NS=2504;DP=17537;EAS_AF=0.001;AMR_AF=0.0245;AFR_AF=0.003;EUR_AF=0.0239;SAS_AF=0.0082;AA=C|||;VT=SNP
6	33927311	rs10456425	G	A	100	PASS	AC=1723;AF=0.34405;AN=5008;NS=2504;DP=18321;EAS_AF=0.4038;AMR_AF=0.3285;AFR_AF=0.2806;EUR_AF=0.4225;SAS_AF=0.2986;AA=G|||;VT=SNP
6	33927408	rs2495969	G	T	100	PASS	AC=3866;AF=0.771965;AN=5008;NS=2504;DP=19271;EAS_AF=0.8313;AMR_AF=0.7723;AFR_AF=0.59;EUR_AF=0.836;SAS_AF=0.8906;AA=G|||;VT=SNP
6	33927624	rs35760341	C	T	100	PASS	AC=681;AF=0.135982;AN=5008;NS=2504;DP=20939;EAS_AF=0.1399;AMR_AF=0.0937;AFR_AF=0.0151;EUR_AF=0.1302;SAS_AF=0.3313;AA=C|||;VT=SNP
6	33927811	rs9368788	G	A	100	PASS	AC=1682;AF=0.335863;AN=5008;NS=2504;DP=20868;EAS_AF=0.4018;AMR_AF=0.3156;AFR_AF=0.2791;EUR_AF=0.4036;SAS_AF=0.2894;AA=G|||;VT=SNP
6	33927961	rs72886982	G	T	100	PASS	AC=169;AF=0.033746;AN=5008;NS=2504;DP=19809;EAS_AF=0.005;AMR_AF=0.0403;AFR_AF=0.003;EUR_AF=0.0726;SAS_AF=0.0603;AA=G|||;VT=SNP
6	33928185	rs73402416	C	T	100	PASS	AC=769;AF=0.153554;AN=5008;NS=2504;DP=21570;EAS_AF=0.0843;AMR_AF=0.0735;AFR_AF=0.4024;EUR_AF=0.0567;SAS_AF=0.045;AA=C|||;VT=SNP
6	33928247	rs9380391	C	G	100	PASS	AC=1722;AF=0.34385;AN=5008;NS=2504;DP=20828;EAS_AF=0.4058;AMR_AF=0.3285;AFR_AF=0.2784;EUR_AF=0.4215;SAS_AF=0.2996;AA=C|||;VT=SNP
6	33928280	rs2499755	T	G	100	PASS	AC=3871;AF=0.772963;AN=5008;NS=2504;DP=20627;EAS_AF=0.8333;AMR_AF=0.7738;AFR_AF=0.5915;EUR_AF=0.836;SAS_AF=0.8906;AA=G|||;VT=SNP
6	33928390	rs2495970	A	G	100	PASS	AC=3870;AF=0.772764;AN=5008;NS=2504;DP=19741;EAS_AF=0.8333;AMR_AF=0.7723;AFR_AF=0.5915;EUR_AF=0.836;SAS_AF=0.8906;AA=G|||;VT=SNP
6	33928435	rs9380392	C	T	100	PASS	AC=1755;AF=0.350439;AN=5008;NS=2504;DP=19371;EAS_AF=0.4216;AMR_AF=0.3501;AFR_AF=0.2821;EUR_AF=0.4185;SAS_AF=0.2996;AA=C|||;VT=SNP
6	33928477	rs9380393	C	T	100	PASS	AC=1784;AF=0.35623;AN=5008;NS=2504;DP=19673;EAS_AF=0.4196;AMR_AF=0.353;AFR_AF=0.3026;EUR_AF=0.4205;SAS_AF=0.2996;AA=C|||;VT=SNP
6	33928562	rs9469654	G	C	100	PASS	AC=613;AF=0.122404;AN=5008;NS=2504;DP=19249;EAS_AF=0.0853;AMR_AF=0.0648;AFR_AF=0.2829;EUR_AF=0.0547;SAS_AF=0.0542;AA=G|||;VT=SNP
6	33929065	rs2495971	G	T	100	PASS	AC=3868;AF=0.772364;AN=5008;NS=2504;DP=20723;EAS_AF=0.8284;AMR_AF=0.7709;AFR_AF=0.5908;EUR_AF=0.833;SAS_AF=0.8988;AA=G|||;VT=SNP
6	33929301	rs73402419	T	C	100	PASS	AC=785;AF=0.156749;AN=5008;NS=2504;DP=21208;EAS_AF=0.0883;AMR_AF=0.0749;AFR_AF=0.4077;EUR_AF=0.0596;SAS_AF=0.046;AA=C|||;VT=SNP
6	33929481	rs59745721	G	A	100	PASS	AC=785;AF=0.156749;AN=5008;NS=2504;DP=17309;EAS_AF=0.0883;AMR_AF=0.0749;AFR_AF=0.4077;EUR_AF=0.0596;SAS_AF=0.046;AA=G|||;VT=SNP
6	33929518	rs61106803	A	G	100	PASS	AC=787;AF=0.157149;AN=5008;NS=2504;DP=17664;EAS_AF=0.0883;AMR_AF=0.0749;AFR_AF=0.4092;EUR_AF=0.0596;SAS_AF=0.046;AA=G|||;VT=SNP
6	33929911	rs4527686	C	T	100	PASS	AC=541;AF=0.108027;AN=5008;NS=2504;DP=19676;EAS_AF=0.0873;AMR_AF=0.0562;AFR_AF=0.239;EUR_AF=0.0577;SAS_AF=0.0409;AA=C|||;VT=SNP
6	33930040	rs61203056	C	T	100	PASS	AC=540;AF=0.107827;AN=5008;NS=2504;DP=20414;EAS_AF=0.0863;AMR_AF=0.0562;AFR_AF=0.239;EUR_AF=0.0577;SAS_AF=0.0409;AA=C|||;VT=SNP
6	33930736	rs73402425	G	A	100	PASS	AC=342;AF=0.0682907;AN=5008;NS=2504;DP=17176;EAS_AF=0;AMR_AF=0.0303;AFR_AF=0.2231;EUR_AF=0.0258;SAS_AF=0;AA=G|||;VT=SNP
6	33931848	rs12524996	G	A	100	PASS	AC=34;AF=0.00678914;AN=5008;NS=2504;DP=18219;EAS_AF=0.002;AMR_AF=0.013;AFR_AF=0.0008;EUR_AF=0.0169;SAS_AF=0.0051;AA=G|||;VT=SNP
6	33932442	rs2495972	A	G	100	PASS	AC=2702;AF=0.539537;AN=5008;NS=2504;DP=17467;EAS_AF=0.504;AMR_AF=0.4683;AFR_AF=0.6505;EUR_AF=0.4056;SAS_AF=0.6145;AA=G|||;VT=SNP
6	33933125	rs149402795	T	C	100	PASS	AC=28;AF=0.00559105;AN=5008;NS=2504;DP=20901;EAS_AF=0;AMR_AF=0.0043;AFR_AF=0;EUR_AF=0.0249;SAS_AF=0;AA=T|||;VT=SNP
6	33933375	rs146219611	G	A	100	PASS	AC=267;AF=0.0533147;AN=5008;NS=2504;DP=14915;EAS_AF=0;AMR_AF=0.0447;AFR_AF=0.1467;EUR_AF=0.0417;SAS_AF=0;AA=G|||;VT=SNP
6	33933481	rs62399336	A	G	100	PASS	AC=2093;AF=0.417931;AN=5008;NS=2504;DP=15373;EAS_AF=0.3542;AMR_AF=0.3948;AFR_AF=0.6672;EUR_AF=0.2932;SAS_AF=0.2914;AA=G|||;VT=SNP
6	33935220	rs62399337	C	T	100	PASS	AC=501;AF=0.10004;AN=5008;NS=2504;DP=18760;EAS_AF=0.0337;AMR_AF=0.0605;AFR_AF=0.205;EUR_AF=0.0895;SAS_AF=0.0654;AA=C|||;VT=SNP
6	33935460	rs4594941	G	C	100	PASS	AC=546;AF=0.109026;AN=5008;NS=2504;DP=22226;EAS_AF=0.0337;AMR_AF=0.0692;AFR_AF=0.2254;EUR_AF=0.0944;SAS_AF=0.0726;AA=G|||;VT=SNP
6	33936925	rs7755524	A	G	100	PASS	AC=1317;AF=0.262979;AN=5008;NS=2504;DP=15179;EAS_AF=0.0347;AMR_AF=0.1585;AFR_AF=0.7209;EUR_AF=0.1421;SAS_AF=0.0777;AA=G|||;VT=SNP
6	33938052	rs11753753	C	A	100	PASS	AC=72;AF=0.014377;AN=5008;NS=2504;DP=12031;EAS_AF=0.002;AMR_AF=0.0202;AFR_AF=0.003;EUR_AF=0.0437;SAS_AF=0.0082;AA=C|||;VT=SNP
6	33938072	rs11753790	G	T	100	PASS	AC=24;AF=0.00479233;AN=5008;NS=2504;DP=11486;EAS_AF=0;AMR_AF=0.0029;AFR_AF=0.0023;EUR_AF=0.0179;SAS_AF=0.001;AA=G|||;VT=SNP
6	33938403	rs2495973	A	G	100	PASS	AC=1537;AF=0.306909;AN=5008;NS=2504;DP=13666;EAS_AF=0.3065;AMR_AF=0.3242;AFR_AF=0.351;EUR_AF=0.2594;SAS_AF=0.2843;AA=A|||;VT=SNP
6	33939250	rs2495974	T	C	100	PASS	AC=4637;AF=0.925919;AN=5008;NS=2504;DP=16459;EAS_AF=0.8948;AMR_AF=0.8617;AFR_AF=0.9977;EUR_AF=0.8917;SAS_AF=0.9417;AA=C|||;VT=SNP
6	33940467	rs79270125	C	T	100	PASS	AC=57;AF=0.0113818;AN=5008;NS=2504;DP=14802;EAS_AF=0;AMR_AF=0.013;AFR_AF=0.0015;EUR_AF=0.0437;SAS_AF=0.002;AA=C|||;VT=SNP
6	33940663	rs9461937	T	C	100	PASS	AC=1445;AF=0.288538;AN=5008;NS=2504;DP=16232;EAS_AF=0.3125;AMR_AF=0.3055;AFR_AF=0.2927;EUR_AF=0.2475;SAS_AF=0.2883;AA=C|||;VT=SNP
6	33941080	rs62399339	C	T	100	PASS	AC=35;AF=0.00698882;AN=5008;NS=2504;DP=15226;EAS_AF=0;AMR_AF=0.0115;AFR_AF=0.0008;EUR_AF=0.0219;SAS_AF=0.0041;AA=C|||;VT=SNP
6	33943276	rs76644317	A	G	100	PASS	AC=536;AF=0.107029;AN=5008;NS=2504;DP=12296;EAS_AF=0.0347;AMR_AF=0.0677;AFR_AF=0.2262;EUR_AF=0.0895;SAS_AF=0.0665;AA=A|||;VT=SNP
6	33943495	rs11756144	T	C	100	PASS	AC=4628;AF=0.924121;AN=5008;NS=2504;DP=8407;EAS_AF=0.8938;AMR_AF=0.8588;AFR_AF=0.997;EUR_AF=0.8857;SAS_AF=0.9427;AA=C|||;VT=SNP
6	33943630	rs62399340	T	C	100	PASS	AC=1268;AF=0.253195;AN=5008;NS=2504;DP=8466;EAS_AF=0.0377;AMR_AF=0.1527;AFR_AF=0.6861;EUR_AF=0.1402;SAS_AF=0.0777;AA=C|||;VT=SNP
6	33943782	rs114310352	G	A	100	PASS	AC=37;AF=0.00738818;AN=5008;NS=2504;DP=15560;EAS_AF=0;AMR_AF=0.0115;AFR_AF=0.0038;EUR_AF=0.0169;SAS_AF=0.0072;AA=G|||;VT=SNP
6	33944014	rs2495975	T	C	100	PASS	AC=4061;AF=0.810903;AN=5008;NS=2504;DP=14848;EAS_AF=0.8581;AMR_AF=0.7911;AFR_AF=0.761;EUR_AF=0.7793;SAS_AF=0.8763;AA=C|||;VT=SNP
6	33944063	rs2495976	C	T	100	PASS	AC=3899;AF=0.778554;AN=5008;NS=2504;DP=17100;EAS_AF=0.8581;AMR_AF=0.7795;AFR_AF=0.6452;EUR_AF=0.7783;SAS_AF=0.8763;AA=C|||;VT=SNP
6	33944791	rs115952201	C	G	100	PASS	AC=74;AF=0.0147764;AN=5008;NS=2504;DP=18774;EAS_AF=0.002;AMR_AF=0.0375;AFR_AF=0.0008;EUR_AF=0.0338;SAS_AF=0.0112;AA=C|||;VT=SNP
6	33945002	rs10807130	G	T	100	PASS	AC=441;AF=0.0880591;AN=5008;NS=2504;DP=23515;EAS_AF=0.0913;AMR_AF=0.0793;AFR_AF=0.0499;EUR_AF=0.1312;SAS_AF=0.0982;AA=G|||;VT=SNP
6	33945012	rs117220763	A	G	100	PASS	AC=67;AF=0.0133786;AN=5008;NS=2504;DP=23728;EAS_AF=0.0198;AMR_AF=0.0101;AFR_AF=0;EUR_AF=0.007;SAS_AF=0.0337;AA=A|||;VT=SNP
6	33945361	rs9380395	A	G	100	PASS	AC=1601;AF=0.319688;AN=5008;NS=2504;DP=21978;EAS_AF=0.3591;AMR_AF=0.4481;AFR_AF=0.3374;EUR_AF=0.2744;SAS_AF=0.2106;AA=G|||;VT=SNP
6	33945896	rs4713730	A	G	100	PASS	AC=1435;AF=0.286542;AN=5008;NS=2504;DP=21509;EAS_AF=0.2897;AMR_AF=0.4467;AFR_AF=0.3033;EUR_AF=0.2674;SAS_AF=0.1667;AA=G|||;VT=SNP
6	33945921	rs4713731	A	G	100	PASS	AC=1403;AF=0.280152;AN=5008;NS=2504;DP=22152;EAS_AF=0.2917;AMR_AF=0.4467;AFR_AF=0.27;EUR_AF=0.2674;SAS_AF=0.1769;AA=A|||;VT=SNP
6	33945972	rs2499760	C	A	100	PASS	AC=2448;AF=0.488818;AN=5008;NS=2504;DP=22132;EAS_AF=0.5367;AMR_AF=0.3141;AFR_AF=0.4463;EUR_AF=0.4602;SAS_AF=0.6503;AA=C|||;VT=SNP
6	33946279	rs11965877	G	A	100	PASS	AC=1062;AF=0.212061;AN=5008;NS=2504;DP=14273;EAS_AF=0.12;AMR_AF=0.1873;AFR_AF=0.3268;EUR_AF=0.2584;SAS_AF=0.1217;AA=G|||;VT=SNP
6	33946526	rs9394182	C	G	100	PASS	AC=2436;AF=0.486422;AN=5008;NS=2504;DP=15816;EAS_AF=0.3234;AMR_AF=0.5605;AFR_AF=0.8336;EUR_AF=0.3837;SAS_AF=0.2382;AA=G|||;VT=SNP
6	33946574	rs9380396	C	T	100	PASS	AC=1657;AF=0.330871;AN=5008;NS=2504;DP=14747;EAS_AF=0.2986;AMR_AF=0.4914;AFR_AF=0.3744;EUR_AF=0.337;SAS_AF=0.1851;AA=C|||;VT=SNP
6	33947569	rs9469660	A	T	100	PASS	AC=1474;AF=0.294329;AN=5008;NS=2504;DP=20528;EAS_AF=0.2986;AMR_AF=0.4481;AFR_AF=0.3283;EUR_AF=0.2664;SAS_AF=0.1636;AA=T|||;VT=SNP
6	33947637	rs9380397	C	G	100	PASS	AC=1334;AF=0.266374;AN=5008;NS=2504;DP=18205;EAS_AF=0.2917;AMR_AF=0.3876;AFR_AF=0.351;EUR_AF=0.164;SAS_AF=0.1452;AA=C|||;VT=SNP
6	33947902	rs2495977	G	A	100	PASS	AC=2499;AF=0.499002;AN=5008;NS=2504;DP=19339;EAS_AF=0.5466;AMR_AF=0.3617;AFR_AF=0.3903;EUR_AF=0.5338;SAS_AF=0.6585;AA=A|||;VT=SNP
6	33947909	rs55643835	C	T	100	PASS	AC=322;AF=0.0642971;AN=5008;NS=2504;DP=19170;EAS_AF=0.0298;AMR_AF=0.0461;AFR_AF=0.1014;EUR_AF=0.0706;SAS_AF=0.0562;AA=C|||;VT=SNP
6	33947912	rs115313717	T	G	100	PASS	AC=182;AF=0.0363419;AN=5008;NS=2504;DP=19258;EAS_AF=0.0069;AMR_AF=0.0677;AFR_AF=0.0038;EUR_AF=0.1044;SAS_AF=0.0184;AA=T|||;VT=SNP
6	33947982	rs2495978	T	C	100	PASS	AC=3975;AF=0.79373;AN=5008;NS=2504;DP=19158;EAS_AF=0.8423;AMR_AF=0.7695;AFR_AF=0.82;EUR_AF=0.7048;SAS_AF=0.817;AA=C|||;VT=SNP
6	33947987	rs2495979	A	G	100	PASS	AC=4225;AF=0.84365;AN=5008;NS=2504;DP=18516;EAS_AF=0.8423;AMR_AF=0.7968;AFR_AF=0.9743;EUR_AF=0.7306;SAS_AF=0.818;AA=G|||;VT=SNP
6	33948019	rs6911089	G	A	100	PASS	AC=904;AF=0.180511;AN=5008;NS=2504;DP=16587;EAS_AF=0.1161;AMR_AF=0.1239;AFR_AF=0.3343;EUR_AF=0.159;SAS_AF=0.1012;AA=G|||;VT=SNP
6	33948077	rs57786715	G	A	100	PASS	AC=888;AF=0.177316;AN=5008;NS=2504;DP=18489;EAS_AF=0.1171;AMR_AF=0.121;AFR_AF=0.323;EUR_AF=0.159;SAS_AF=0.1012;AA=G|||;VT=SNP
6	33948136	rs78132888	C	T	100	PASS	AC=177;AF=0.0353435;AN=5008;NS=2504;DP=20064;EAS_AF=0.005;AMR_AF=0.0663;AFR_AF=0.0038;EUR_AF=0.1024;SAS_AF=0.0184;AA=C|||;VT=SNP
6	33948219	rs2495980	G	A	100	PASS	AC=3975;AF=0.79373;AN=5008;NS=2504;DP=20080;EAS_AF=0.8423;AMR_AF=0.7666;AFR_AF=0.8207;EUR_AF=0.7048;SAS_AF=0.818;AA=A|||;VT=SNP
6	33948624	rs2499762	C	T	100	PASS	AC=1786;AF=0.356629;AN=5008;NS=2504;DP=23829;EAS_AF=0.5099;AMR_AF=0.2334;AFR_AF=0.1415;EUR_AF=0.3529;SAS_AF=0.5808;AA=C|||;VT=SNP
6	33948811	rs78632684	A	G	100	PASS	AC=39;AF=0.00778754;AN=5008;NS=2504;DP=18135;EAS_AF=0.005;AMR_AF=0.0086;AFR_AF=0.0015;EUR_AF=0.0169;SAS_AF=0.0092;AA=A|||;VT=SNP
6	33949355	rs2495981	T	C	100	PASS	AC=1799;AF=0.359225;AN=5008;NS=2504;DP=18420;EAS_AF=0.5109;AMR_AF=0.2363;AFR_AF=0.1399;EUR_AF=0.3549;SAS_AF=0.591;AA=T|||;VT=SNP
6	33949921	rs2499763	C	T	100	PASS	AC=2841;AF=0.567292;AN=5008;NS=2504;DP=17590;EAS_AF=0.628;AMR_AF=0.3718;AFR_AF=0.5681;EUR_AF=0.5189;SAS_AF=0.6922;AA=C|||;VT=SNP
6	33949952	rs7759346	G	T	100	PASS	AC=162;AF=0.0323482;AN=5008;NS=2504;DP=16307;EAS_AF=0;AMR_AF=0.0245;AFR_AF=0.0915;EUR_AF=0.0239;SAS_AF=0;AA=G|||;VT=SNP
6	33950034	rs62398063	G	A	100	PASS	AC=502;AF=0.10024;AN=5008;NS=2504;DP=13897;EAS_AF=0.0407;AMR_AF=0.1095;AFR_AF=0.1044;EUR_AF=0.172;SAS_AF=0.0757;AA=G|||;VT=SNP
6	33950382	rs2499764	T	A	100	PASS	AC=2844;AF=0.567891;AN=5008;NS=2504;DP=16340;EAS_AF=0.63;AMR_AF=0.3732;AFR_AF=0.5734;EUR_AF=0.5129;SAS_AF=0.6912;AA=T|||;VT=SNP
6	33951227	rs146957788	G	C	100	PASS	AC=28;AF=0.00559105;AN=5008;NS=2504;DP=19286;EAS_AF=0.003;AMR_AF=0.0086;AFR_AF=0;EUR_AF=0.0099;SAS_AF=0.0092;AA=G|||;VT=SNP
6	33951366	rs143432218	T	G	100	PASS	AC=41;AF=0.0081869;AN=5008;NS=2504;DP=21231;EAS_AF=0.003;AMR_AF=0.0058;AFR_AF=0.0015;EUR_AF=0.0239;SAS_AF=0.0082;AA=T|||;VT=SNP
6	33951420	rs75772642	C	A	100	PASS	AC=171;AF=0.0341454;AN=5008;NS=2504;DP=21194;EAS_AF=0.005;AMR_AF=0.0648;AFR_AF=0.003;EUR_AF=0.0984;SAS_AF=0.0184;AA=C|||;VT=SNP
6	33951993	rs2495982	A	G	100	PASS	AC=4204;AF=0.839457;AN=5008;NS=2504;DP=19879;EAS_AF=0.8472;AMR_AF=0.7939;AFR_AF=0.9614;EUR_AF=0.7247;SAS_AF=0.817;AA=G|||;VT=SNP
6	33952122	rs2495983	G	A	100	PASS	AC=1746;AF=0.348642;AN=5008;NS=2504;DP=18605;EAS_AF=0.4881;AMR_AF=0.2277;AFR_AF=0.1589;EUR_AF=0.3429;SAS_AF=0.5532;AA=G|||;VT=SNP
6	33952246	rs11970009	G	C	100	PASS	AC=609;AF=0.121605;AN=5008;NS=2504;DP=15501;EAS_AF=0.0605;AMR_AF=0.1196;AFR_AF=0.1293;EUR_AF=0.1829;SAS_AF=0.1125;AA=G|||;VT=SNP
6	33952273	rs192061534	G	A	100	PASS	AC=16;AF=0.00319489;AN=5008;NS=2504;DP=13028;EAS_AF=0;AMR_AF=0;AFR_AF=0.0008;EUR_AF=0.0139;SAS_AF=0.001;AA=G|||;VT=SNP
6	33952277	rs2495984	G	A	100	PASS	AC=2682;AF=0.535543;AN=5008;NS=2504;DP=12840;EAS_AF=0.6062;AMR_AF=0.3458;AFR_AF=0.5318;EUR_AF=0.4841;SAS_AF=0.6554;AA=G|||;VT=SNP
6	33952350	rs2499765	C	T	100	PASS	AC=1746;AF=0.348642;AN=5008;NS=2504;DP=17434;EAS_AF=0.4881;AMR_AF=0.2277;AFR_AF=0.1581;EUR_AF=0.3439;SAS_AF=0.5532;AA=C|||;VT=SNP
6	33952626	rs2495985	T	C	100	PASS	AC=4225;AF=0.84365;AN=5008;NS=2504;DP=15845;EAS_AF=0.8482;AMR_AF=0.7939;AFR_AF=0.975;EUR_AF=0.7256;SAS_AF=0.818;AA=C|||;VT=SNP
6	33952946	rs114444048	G	A	100	PASS	AC=28;AF=0.00559105;AN=5008;NS=2504;DP=16859;EAS_AF=0.001;AMR_AF=0.0072;AFR_AF=0.0023;EUR_AF=0.0169;SAS_AF=0.002;AA=G|||;VT=SNP
6	33953514	rs141935215	G	A	100	PASS	AC=21;AF=0.00419329;AN=5008;NS=2504;DP=18654;EAS_AF=0;AMR_AF=0.0029;AFR_AF=0.0023;EUR_AF=0.0149;SAS_AF=0.001;AA=G|||;VT=SNP
6	33953646	rs2499766	C	T	100	PASS	AC=2599;AF=0.51897;AN=5008;NS=2504;DP=14948;EAS_AF=0.4236;AMR_AF=0.4207;AFR_AF=0.5159;EUR_AF=0.5835;SAS_AF=0.6247;AA=T|||;VT=SNP
6	33953734	rs17531143	G	T	100	PASS	AC=738;AF=0.147364;AN=5008;NS=2504;DP=21053;EAS_AF=0.1379;AMR_AF=0.1095;AFR_AF=0.1248;EUR_AF=0.1024;SAS_AF=0.2607;AA=G|||;VT=SNP
6	33953809	rs2495986	G	A	100	PASS	AC=3890;AF=0.776757;AN=5008;NS=2504;DP=20954;EAS_AF=0.8323;AMR_AF=0.6988;AFR_AF=0.9183;EUR_AF=0.5775;SAS_AF=0.7883;AA=G|||;VT=SNP
6	33954192	rs9461938	T	C	100	PASS	AC=714;AF=0.142572;AN=5008;NS=2504;DP=17390;EAS_AF=0.0883;AMR_AF=0.1066;AFR_AF=0.2307;EUR_AF=0.1431;SAS_AF=0.1043;AA=T|||;VT=SNP
6	33954826	rs12208438	C	T	100	PASS	AC=536;AF=0.107029;AN=5008;NS=2504;DP=19720;EAS_AF=0.0883;AMR_AF=0.0951;AFR_AF=0.1097;EUR_AF=0.1332;SAS_AF=0.1043;AA=C|||;VT=SNP
6	33954907	rs12196305	A	G	100	PASS	AC=718;AF=0.143371;AN=5008;NS=2504;DP=19386;EAS_AF=0.0893;AMR_AF=0.1066;AFR_AF=0.2315;EUR_AF=0.1451;SAS_AF=0.1043;AA=A|||;VT=SNP
6	33955175	rs2495987	T	C	100	PASS	AC=1699;AF=0.339257;AN=5008;NS=2504;DP=20882;EAS_AF=0.4643;AMR_AF=0.2205;AFR_AF=0.149;EUR_AF=0.3489;SAS_AF=0.5419;AA=T|||;VT=SNP
6	33955287	rs34650286	A	C	100	PASS	AC=961;AF=0.191893;AN=5008;NS=2504;DP=21453;EAS_AF=0.1706;AMR_AF=0.1513;AFR_AF=0.1346;EUR_AF=0.161;SAS_AF=0.3517;AA=A|||;VT=SNP
6	33955350	rs142578037	A	G	100	PASS	AC=20;AF=0.00399361;AN=5008;NS=2504;DP=20177;EAS_AF=0;AMR_AF=0;AFR_AF=0.0008;EUR_AF=0.0169;SAS_AF=0.002;AA=A|||;VT=SNP
6	33955692	rs56283117	A	G	100	PASS	AC=216;AF=0.043131;AN=5008;NS=2504;DP=17430;EAS_AF=0.0079;AMR_AF=0.0447;AFR_AF=0.0023;EUR_AF=0.0885;SAS_AF=0.0869;AA=A|||;VT=SNP
6	33955717	rs74552328	C	T	100	PASS	AC=69;AF=0.013778;AN=5008;NS=2504;DP=17230;EAS_AF=0;AMR_AF=0.0202;AFR_AF=0.0257;EUR_AF=0.0209;SAS_AF=0;AA=C|||;VT=SNP
6	33956165	rs2499767	A	G	100	PASS	AC=3025;AF=0.604034;AN=5008;NS=2504;DP=14490;EAS_AF=0.6815;AMR_AF=0.5086;AFR_AF=0.3502;EUR_AF=0.7495;SAS_AF=0.7853;AA=A|||;VT=SNP
6	33956364	rs80031348	G	A	100	PASS	AC=67;AF=0.0133786;AN=5008;NS=2504;DP=15143;EAS_AF=0;AMR_AF=0.0173;AFR_AF=0.0272;EUR_AF=0.0189;SAS_AF=0;AA=G|||;VT=SNP
6	33956472	rs4256433	T	C	100	PASS	AC=3503;AF=0.699481;AN=5008;NS=2504;DP=14958;EAS_AF=0.5546;AMR_AF=0.7767;AFR_AF=0.8366;EUR_AF=0.7147;SAS_AF=0.593;AA=C|||;VT=SNP
6	33956793	rs2451375	A	G	100	PASS	AC=3455;AF=0.689896;AN=5008;NS=2504;DP=16762;EAS_AF=0.5397;AMR_AF=0.7651;AFR_AF=0.9107;EUR_AF=0.6501;SAS_AF=0.5337;AA=G|||;VT=SNP
6	33957134	rs2495988	G	A	100	PASS	AC=884;AF=0.176518;AN=5008;NS=2504;DP=20020;EAS_AF=0.1677;AMR_AF=0.2767;AFR_AF=0.3631;EUR_AF=0.0239;SAS_AF=0.0194;AA=A|||;VT=SNP
6	33957885	rs17531174	G	A	100	PASS	AC=205;AF=0.0409345;AN=5008;NS=2504;DP=16922;EAS_AF=0.0665;AMR_AF=0.0115;AFR_AF=0.0446;EUR_AF=0.0219;SAS_AF=0.0501;AA=C|||;VT=SNP
6	33958000	rs11970492	G	C	100	PASS	AC=216;AF=0.043131;AN=5008;NS=2504;DP=18517;EAS_AF=0.003;AMR_AF=0.0576;AFR_AF=0.0719;EUR_AF=0.0626;SAS_AF=0.0153;AA=G|||;VT=SNP
6	33959269	rs2495989	T	C	100	PASS	AC=753;AF=0.150359;AN=5008;NS=2504;DP=19423;EAS_AF=0.1607;AMR_AF=0.268;AFR_AF=0.2806;EUR_AF=0.0149;SAS_AF=0.0194;AA=T|||;VT=SNP
6	33959996	rs2451374	G	A	100	PASS	AC=804;AF=0.160543;AN=5008;NS=2504;DP=20280;EAS_AF=0.1577;AMR_AF=0.2738;AFR_AF=0.3086;EUR_AF=0.0239;SAS_AF=0.0235;AA=G|||;VT=SNP
6	33960611	rs2495990	G	A	100	PASS	AC=1860;AF=0.371406;AN=5008;NS=2504;DP=17152;EAS_AF=0.3363;AMR_AF=0.4553;AFR_AF=0.4554;EUR_AF=0.338;SAS_AF=0.2689;AA=A|||;VT=SNP
6	33960722	rs9469661	G	C	100	PASS	AC=789;AF=0.157548;AN=5008;NS=2504;DP=16529;EAS_AF=0.0804;AMR_AF=0.121;AFR_AF=0.41;EUR_AF=0.0398;SAS_AF=0.0429;AA=C|||;VT=SNP
6	33960846	rs2451372	C	G	100	PASS	AC=1363;AF=0.272165;AN=5008;NS=2504;DP=19401;EAS_AF=0.3115;AMR_AF=0.1859;AFR_AF=0.2186;EUR_AF=0.2704;SAS_AF=0.3671;AA=C|||;VT=SNP
6	33961441	rs2495992	T	C	100	PASS	AC=2591;AF=0.517372;AN=5008;NS=2504;DP=8863;EAS_AF=0.6359;AMR_AF=0.5245;AFR_AF=0.2716;EUR_AF=0.6014;SAS_AF=0.636;AA=T|||;VT=SNP
6	33962116	rs2495993	A	G	100	PASS	AC=2177;AF=0.434704;AN=5008;NS=2504;DP=21554;EAS_AF=0.3839;AMR_AF=0.2608;AFR_AF=0.7564;EUR_AF=0.2296;SAS_AF=0.3865;AA=G|||;VT=SNP
6	33962404	rs2130410	G	T	100	PASS	AC=1975;AF=0.394369;AN=5008;NS=2504;DP=22733;EAS_AF=0.37;AMR_AF=0.2233;AFR_AF=0.6589;EUR_AF=0.2048;SAS_AF=0.3783;AA=T|||;VT=SNP
6	33963009	rs2495994	G	C	100	PASS	AC=3754;AF=0.749601;AN=5008;NS=2504;DP=17762;EAS_AF=0.5863;AMR_AF=0.6585;AFR_AF=0.9599;EUR_AF=0.668;SAS_AF=0.7822;AA=C|||;VT=SNP
6	33963263	rs112195575	T	A	100	PASS	AC=31;AF=0.0061901;AN=5008;NS=2504;DP=19364;EAS_AF=0.001;AMR_AF=0.013;AFR_AF=0;EUR_AF=0.0149;SAS_AF=0.0061;AA=T|||;VT=SNP
6	33963501	rs2451370	A	G	100	PASS	AC=3787;AF=0.75619;AN=5008;NS=2504;DP=18879;EAS_AF=0.5823;AMR_AF=0.6686;AFR_AF=0.9629;EUR_AF=0.6809;SAS_AF=0.7955;AA=G|||;VT=SNP
6	33963554	rs71567415	A	G	100	PASS	AC=921;AF=0.183906;AN=5008;NS=2504;DP=17377;EAS_AF=0.2927;AMR_AF=0.121;AFR_AF=0.0575;EUR_AF=0.1402;SAS_AF=0.3323;AA=A|||;VT=SNP
6	33963845	rs55929002	G	C	100	PASS	AC=167;AF=0.0333466;AN=5008;NS=2504;DP=21320;EAS_AF=0.003;AMR_AF=0.0461;AFR_AF=0.0053;EUR_AF=0.1163;SAS_AF=0.0082;AA=G|||;VT=SNP
6	33964052	rs77169019	C	T	100	PASS	AC=188;AF=0.0375399;AN=5008;NS=2504;DP=18134;EAS_AF=0.0109;AMR_AF=0.0274;AFR_AF=0.003;EUR_AF=0.0626;SAS_AF=0.093;AA=C|||;VT=SNP
6	33964907	rs58243442	A	G	100	PASS	AC=264;AF=0.0527157;AN=5008;NS=2504;DP=16621;EAS_AF=0;AMR_AF=0.0331;AFR_AF=0.1573;EUR_AF=0.0308;SAS_AF=0.002;AA=G|||;VT=SNP
6	33965321	rs73406709	G	A	100	PASS	AC=450;AF=0.0898562;AN=5008;NS=2504;DP=20859;EAS_AF=0;AMR_AF=0.0403;AFR_AF=0.2935;EUR_AF=0.0318;SAS_AF=0.002;AA=G|||;VT=SNP
6	33965553	rs76403141	T	C	100	PASS	AC=307;AF=0.0613019;AN=5008;NS=2504;DP=20927;EAS_AF=0.0407;AMR_AF=0.0173;AFR_AF=0.1362;EUR_AF=0.0388;SAS_AF=0.0358;AA=T|||;VT=SNP
6	33965768	rs58248404	G	A	100	PASS	AC=306;AF=0.0611022;AN=5008;NS=2504;DP=19948;EAS_AF=0.0407;AMR_AF=0.0173;AFR_AF=0.1354;EUR_AF=0.0388;SAS_AF=0.0358;AA=G|||;VT=SNP
6	33965787	rs6908185	A	G	100	PASS	AC=653;AF=0.130391;AN=5008;NS=2504;DP=19494;EAS_AF=0.0258;AMR_AF=0.0548;AFR_AF=0.413;EUR_AF=0.0378;SAS_AF=0.0051;AA=G|||;VT=SNP
6	33966082	rs113003773	C	T	100	PASS	AC=41;AF=0.0081869;AN=5008;NS=2504;DP=19532;EAS_AF=0.001;AMR_AF=0.013;AFR_AF=0;EUR_AF=0.0239;SAS_AF=0.0072;AA=C|||;VT=SNP
6	33966845	rs72888803	G	A	100	PASS	AC=71;AF=0.0141773;AN=5008;NS=2504;DP=14633;EAS_AF=0.005;AMR_AF=0.0187;AFR_AF=0.0015;EUR_AF=0.0328;SAS_AF=0.0184;AA=G|||;VT=SNP
6	33967006	rs6919126	G	C	100	PASS	AC=206;AF=0.0411342;AN=5008;NS=2504;DP=17607;EAS_AF=0;AMR_AF=0.0375;AFR_AF=0.1225;EUR_AF=0.0149;SAS_AF=0.0031;AA=G|||;VT=SNP
6	33967454	rs114168193	G	A	100	PASS	AC=60;AF=0.0119808;AN=5008;NS=2504;DP=18720;EAS_AF=0;AMR_AF=0.0159;AFR_AF=0.0015;EUR_AF=0.0388;SAS_AF=0.0082;AA=G|||;VT=SNP
6	33968128	rs6905035	T	C	100	PASS	AC=844;AF=0.16853;AN=5008;NS=2504;DP=18879;EAS_AF=0.0347;AMR_AF=0.0879;AFR_AF=0.5166;EUR_AF=0.0497;SAS_AF=0.0153;AA=C|||;VT=SNP
6	33968415	rs6925960	G	A	100	PASS	AC=367;AF=0.0732827;AN=5008;NS=2504;DP=18859;EAS_AF=0.004;AMR_AF=0.0375;AFR_AF=0.2247;EUR_AF=0.0348;SAS_AF=0.0051;AA=G|||;VT=SNP
6	33968863	rs9469668	G	A	100	PASS	AC=462;AF=0.0922524;AN=5008;NS=2504;DP=19046;EAS_AF=0.0605;AMR_AF=0.062;AFR_AF=0.2027;EUR_AF=0.0209;SAS_AF=0.0706;AA=G|||;VT=SNP
6	33968925	rs6457753	G	A	100	PASS	AC=867;AF=0.173123;AN=5008;NS=2504;DP=18101;EAS_AF=0.0645;AMR_AF=0.1066;AFR_AF=0.4516;EUR_AF=0.0567;SAS_AF=0.0757;AA=A|||;VT=SNP
6	33970047	rs60070153	C	A	100	PASS	AC=1879;AF=0.3752;AN=5008;NS=2504;DP=15426;EAS_AF=0.244;AMR_AF=0.4193;AFR_AF=0.4546;EUR_AF=0.3996;SAS_AF=0.3466;AA=A|||;VT=SNP
6	33970243	rs16759	C	G	100	PASS	AC=1929;AF=0.385184;AN=5008;NS=2504;DP=14972;EAS_AF=0.2282;AMR_AF=0.4597;AFR_AF=0.4032;EUR_AF=0.4513;SAS_AF=0.4018;AA=C|||;VT=SNP
6	33970799	rs12208994	T	G	100	PASS	AC=1282;AF=0.25599;AN=5008;NS=2504;DP=19202;EAS_AF=0.3442;AMR_AF=0.2406;AFR_AF=0.1286;EUR_AF=0.2107;SAS_AF=0.3947;AA=T|||;VT=SNP
6	33970992	rs79292989	G	T	100	PASS	AC=851;AF=0.169928;AN=5008;NS=2504;DP=17467;EAS_AF=0.244;AMR_AF=0.1254;AFR_AF=0.0703;EUR_AF=0.1123;SAS_AF=0.319;AA=G|||;VT=SNP
6	33971226	rs6900980	G	T	100	PASS	AC=1441;AF=0.28774;AN=5008;NS=2504;DP=17447;EAS_AF=0.3353;AMR_AF=0.2277;AFR_AF=0.3449;EUR_AF=0.1531;SAS_AF=0.3425;AA=G|||;VT=SNP
6	33971270	rs145962379	C	T	100	PASS	AC=6;AF=0.00119808;AN=5008;NS=2504;DP=16869;EAS_AF=0.001;AMR_AF=0;AFR_AF=0;EUR_AF=0.005;SAS_AF=0;AA=C|||;VT=SNP
6	33971524	rs2451368	A	G	100	PASS	AC=1613;AF=0.322085;AN=5008;NS=2504;DP=17400;EAS_AF=0.3542;AMR_AF=0.2349;AFR_AF=0.4614;EUR_AF=0.174;SAS_AF=0.3149;AA=A|||;VT=SNP
6	33971653	rs76862970	T	C	100	PASS	AC=80;AF=0.0159744;AN=5008;NS=2504;DP=17287;EAS_AF=0.0427;AMR_AF=0.0101;AFR_AF=0.0008;EUR_AF=0.0119;SAS_AF=0.0174;AA=T|||;VT=SNP
6	33971682	rs78878325	G	A	100	PASS	AC=39;AF=0.00778754;AN=5008;NS=2504;DP=18118;EAS_AF=0.004;AMR_AF=0.0086;AFR_AF=0.0008;EUR_AF=0.0109;SAS_AF=0.0174;AA=G|||;VT=SNP
6	33972165	rs148403074	T	C	100	PASS	AC=81;AF=0.0161741;AN=5008;NS=2504;DP=17901;EAS_AF=0.004;AMR_AF=0.0086;AFR_AF=0.031;EUR_AF=0.0119;SAS_AF=0.0184;AA=T|||;VT=SNP
6	33972174	rs2495996	C	T	100	PASS	AC=2816;AF=0.5623;AN=5008;NS=2504;DP=18483;EAS_AF=0.3591;AMR_AF=0.5375;AFR_AF=0.9319;EUR_AF=0.4374;SAS_AF=0.4182;AA=T|||;VT=SNP
6	33972548	rs57529967	C	T	100	PASS	AC=281;AF=0.0561102;AN=5008;NS=2504;DP=22458;EAS_AF=0.0625;AMR_AF=0.0144;AFR_AF=0.1104;EUR_AF=0.0258;SAS_AF=0.0368;AA=C|||;VT=SNP
6	33972950	rs73406737	T	C	100	PASS	AC=291;AF=0.058107;AN=5008;NS=2504;DP=18142;EAS_AF=0.0625;AMR_AF=0.0144;AFR_AF=0.118;EUR_AF=0.0258;SAS_AF=0.0368;AA=T|||;VT=SNP
6	33973867	rs112577904	C	T	100	PASS	AC=66;AF=0.0131789;AN=5008;NS=2504;DP=21827;EAS_AF=0.001;AMR_AF=0.0086;AFR_AF=0;EUR_AF=0.0318;SAS_AF=0.0276;AA=C|||;VT=SNP
6	33974423	rs4713734	T	A	100	PASS	AC=991;AF=0.197883;AN=5008;NS=2504;DP=19246;EAS_AF=0.3819;AMR_AF=0.1643;AFR_AF=0.0363;EUR_AF=0.1332;SAS_AF=0.317;AA=T|||;VT=SNP
6	33974871	rs58663929	A	G	100	PASS	AC=497;AF=0.0992412;AN=5008;NS=2504;DP=19692;EAS_AF=0.0069;AMR_AF=0.0548;AFR_AF=0.3132;EUR_AF=0.0298;SAS_AF=0.0082;AA=A|||;VT=SNP
6	33975009	rs76320779	G	T	100	PASS	AC=39;AF=0.00778754;AN=5008;NS=2504;DP=17194;EAS_AF=0.004;AMR_AF=0.0086;AFR_AF=0.0008;EUR_AF=0.0109;SAS_AF=0.0174;AA=G|||;VT=SNP
6	33975038	rs79273278	C	T	100	PASS	AC=115;AF=0.0229633;AN=5008;NS=2504;DP=17036;EAS_AF=0.0288;AMR_AF=0.0101;AFR_AF=0.0378;EUR_AF=0.0119;SAS_AF=0.0174;AA=C|||;VT=SNP
6	33975132	rs148703850	C	T	100	PASS	AC=37;AF=0.00738818;AN=5008;NS=2504;DP=19202;EAS_AF=0.004;AMR_AF=0.0086;AFR_AF=0.0008;EUR_AF=0.0109;SAS_AF=0.0153;AA=C|||;VT=SNP
6	33975340	rs112814621	T	A	100	PASS	AC=218;AF=0.0435304;AN=5008;NS=2504;DP=17368;EAS_AF=0.0605;AMR_AF=0.0058;AFR_AF=0.0809;EUR_AF=0.0258;SAS_AF=0.0204;AA=T|||;VT=SNP
6	33975366	rs13216644	G	A	100	PASS	AC=1377;AF=0.27496;AN=5008;NS=2504;DP=17032;EAS_AF=0.3353;AMR_AF=0.2205;AFR_AF=0.3328;EUR_AF=0.1352;SAS_AF=0.317;AA=g|||;VT=SNP
6	33975577	rs2495997	G	A	100	PASS	AC=244;AF=0.048722;AN=5008;NS=2504;DP=15976;EAS_AF=0.0605;AMR_AF=0.0115;AFR_AF=0.0968;EUR_AF=0.0268;SAS_AF=0.0204;AA=G|||;VT=SNP
6	33975810	rs9469670	A	C	100	PASS	AC=1393;AF=0.278155;AN=5008;NS=2504;DP=17188;EAS_AF=0.3651;AMR_AF=0.219;AFR_AF=0.323;EUR_AF=0.1352;SAS_AF=0.317;AA=A|||;VT=SNP
6	33975934	rs6941381	C	T	100	PASS	AC=1379;AF=0.275359;AN=5008;NS=2504;DP=16450;EAS_AF=0.3502;AMR_AF=0.219;AFR_AF=0.323;EUR_AF=0.1352;SAS_AF=0.318;AA=C|||;VT=SNP
6	33976158	rs145860672	C	A	100	PASS	AC=29;AF=0.00579073;AN=5008;NS=2504;DP=21195;EAS_AF=0.004;AMR_AF=0.0086;AFR_AF=0.0008;EUR_AF=0.0099;SAS_AF=0.0082;AA=C|||;VT=SNP
6	33976438	rs77611491	C	T	100	PASS	AC=28;AF=0.00559105;AN=5008;NS=2504;DP=21997;EAS_AF=0.001;AMR_AF=0.0115;AFR_AF=0;EUR_AF=0.0159;SAS_AF=0.0031;AA=C|||;VT=SNP
6	33976742	rs2495998	C	G	100	PASS	AC=3556;AF=0.710064;AN=5008;NS=2504;DP=20876;EAS_AF=0.6994;AMR_AF=0.6873;AFR_AF=0.8691;EUR_AF=0.5547;SAS_AF=0.682;AA=G|||;VT=SNP
6	33976864	rs117608724	T	C	100	PASS	AC=109;AF=0.0217652;AN=5008;NS=2504;DP=19601;EAS_AF=0.0288;AMR_AF=0.0101;AFR_AF=0.0333;EUR_AF=0.0119;SAS_AF=0.0174;AA=T|||;VT=SNP
6	33977420	rs9296110	T	C	100	PASS	AC=705;AF=0.140775;AN=5008;NS=2504;DP=24251;EAS_AF=0.0367;AMR_AF=0.0706;AFR_AF=0.41;EUR_AF=0.0477;SAS_AF=0.0297;AA=C|||;VT=SNP
6	33978146	rs9469671	T	C	100	PASS	AC=654;AF=0.130591;AN=5008;NS=2504;DP=20994;EAS_AF=0.0367;AMR_AF=0.0677;AFR_AF=0.3737;EUR_AF=0.0477;SAS_AF=0.0286;AA=C|||;VT=SNP
6	33978805	rs6934879	T	C	100	PASS	AC=1151;AF=0.229832;AN=5008;NS=2504;DP=18884;EAS_AF=0.0972;AMR_AF=0.0908;AFR_AF=0.6528;EUR_AF=0.0775;SAS_AF=0.0501;AA=C|||;VT=SNP
6	33978813	rs73744976	A	T	100	PASS	AC=454;AF=0.090655;AN=5008;NS=2504;DP=19285;EAS_AF=0.0079;AMR_AF=0.0519;AFR_AF=0.2814;EUR_AF=0.0298;SAS_AF=0.0082;AA=A|||;VT=SNP
6	33978935	rs62398068	C	T	100	PASS	AC=204;AF=0.0407348;AN=5008;NS=2504;DP=17976;EAS_AF=0.0605;AMR_AF=0.0058;AFR_AF=0.0711;EUR_AF=0.0249;SAS_AF=0.0204;AA=C|||;VT=SNP
6	33979073	rs115876583	C	A	100	PASS	AC=195;AF=0.0389377;AN=5008;NS=2504;DP=21828;EAS_AF=0.0605;AMR_AF=0.0058;AFR_AF=0.0643;EUR_AF=0.0249;SAS_AF=0.0204;AA=C|||;VT=SNP
6	33979234	rs62398069	C	T	100	PASS	AC=192;AF=0.0383387;AN=5008;NS=2504;DP=17603;EAS_AF=0.0605;AMR_AF=0.0058;AFR_AF=0.0613;EUR_AF=0.0258;SAS_AF=0.0204;AA=C|||;VT=SNP
6	33979299	rs77879076	G	A	100	PASS	AC=25;AF=0.00499201;AN=5008;NS=2504;DP=17899;EAS_AF=0;AMR_AF=0.0072;AFR_AF=0.0023;EUR_AF=0.0149;SAS_AF=0.002;AA=G|||;VT=SNP
6	33979620	rs75511557	C	T	100	PASS	AC=55;AF=0.0109824;AN=5008;NS=2504;DP=19980;EAS_AF=0;AMR_AF=0.0216;AFR_AF=0.0023;EUR_AF=0.0368;SAS_AF=0;AA=C|||;VT=SNP
6	33979693	rs72888808	A	G	100	PASS	AC=35;AF=0.00698882;AN=5008;NS=2504;DP=18733;EAS_AF=0;AMR_AF=0.0043;AFR_AF=0.0008;EUR_AF=0.0239;SAS_AF=0.0072;AA=A|||;VT=SNP
6	33979848	rs12208938	C	G	100	PASS	AC=20;AF=0.00399361;AN=5008;NS=2504;DP=17944;EAS_AF=0.001;AMR_AF=0.0043;AFR_AF=0.0015;EUR_AF=0.0089;SAS_AF=0.0051;AA=C|||;VT=SNP
6	33979979	rs2495999	G	C	100	PASS	AC=2116;AF=0.422524;AN=5008;NS=2504;DP=18057;EAS_AF=0.4444;AMR_AF=0.2709;AFR_AF=0.6959;EUR_AF=0.2068;SAS_AF=0.3599;AA=C|||;VT=SNP
6	33980167	rs2496000	A	T	100	PASS	AC=3702;AF=0.739217;AN=5008;NS=2504;DP=19127;EAS_AF=0.7024;AMR_AF=0.6988;AFR_AF=0.9622;EUR_AF=0.5557;SAS_AF=0.6933;AA=T|||;VT=SNP
6	33980477	rs150551417	C	A	100	PASS	AC=29;AF=0.00579073;AN=5008;NS=2504;DP=11308;EAS_AF=0;AMR_AF=0.0101;AFR_AF=0.0015;EUR_AF=0.0109;SAS_AF=0.0092;AA=C|||;VT=SNP
6	33980769	rs139498024	C	T	100	PASS	AC=118;AF=0.0235623;AN=5008;NS=2504;DP=16556;EAS_AF=0.0288;AMR_AF=0.0101;AFR_AF=0.0401;EUR_AF=0.0119;SAS_AF=0.0174;AA=C|||;VT=SNP
6	33981636	rs58101301	G	A	100	PASS	AC=458;AF=0.0914537;AN=5008;NS=2504;DP=16979;EAS_AF=0.0079;AMR_AF=0.0519;AFR_AF=0.2852;EUR_AF=0.0298;SAS_AF=0.0072;AA=G|||;VT=SNP
6	33982349	rs2894391	T	G	100	PASS	AC=161;AF=0.0321486;AN=5008;NS=2504;DP=19542;EAS_AF=0.0179;AMR_AF=0.0331;AFR_AF=0.0106;EUR_AF=0.0497;SAS_AF=0.0573;AA=T|||;VT=SNP
6	33982354	rs115009957	C	T	100	PASS	AC=32;AF=0.00638978;AN=5008;NS=2504;DP=19505;EAS_AF=0.001;AMR_AF=0.0101;AFR_AF=0.0008;EUR_AF=0.0219;SAS_AF=0.001;AA=C|||;VT=SNP
6	33982650	rs6915790	T	C	100	PASS	AC=1685;AF=0.336462;AN=5008;NS=2504;DP=18736;EAS_AF=0.3353;AMR_AF=0.438;AFR_AF=0.2322;EUR_AF=0.3837;SAS_AF=0.3579;AA=T|||;VT=SNP
6	33982796	rs9461939	C	T	100	PASS	AC=457;AF=0.091254;AN=5008;NS=2504;DP=19413;EAS_AF=0.0079;AMR_AF=0.0519;AFR_AF=0.2844;EUR_AF=0.0298;SAS_AF=0.0072;AA=T|||;VT=SNP
6	33982899	rs77184968	G	C	100	PASS	AC=17;AF=0.00339457;AN=5008;NS=2504;DP=20670;EAS_AF=0;AMR_AF=0.0043;AFR_AF=0.0008;EUR_AF=0.0129;SAS_AF=0;AA=G|||;VT=SNP
6	33982953	rs9469672	T	C	100	PASS	AC=959;AF=0.191494;AN=5008;NS=2504;DP=20657;EAS_AF=0.0367;AMR_AF=0.085;AFR_AF=0.5915;EUR_AF=0.0527;SAS_AF=0.0286;AA=C|||;VT=SNP
6	33983091	rs9469673	G	T	100	PASS	AC=575;AF=0.114816;AN=5008;NS=2504;DP=19619;EAS_AF=0.0367;AMR_AF=0.062;AFR_AF=0.3245;EUR_AF=0.0417;SAS_AF=0.0245;AA=G|||;VT=SNP
6	33983403	rs61457033	A	C	100	PASS	AC=575;AF=0.114816;AN=5008;NS=2504;DP=18710;EAS_AF=0.0367;AMR_AF=0.062;AFR_AF=0.3245;EUR_AF=0.0417;SAS_AF=0.0245;AA=A|||;VT=SNP
6	33983419	rs114901421	G	A	100	PASS	AC=65;AF=0.0129792;AN=5008;NS=2504;DP=18522;EAS_AF=0.0288;AMR_AF=0.0086;AFR_AF=0.0008;EUR_AF=0.0119;SAS_AF=0.0174;AA=G|||;VT=SNP
6	33983521	rs147795158	G	C	100	PASS	AC=43;AF=0.00858626;AN=5008;NS=2504;DP=20379;EAS_AF=0.001;AMR_AF=0.0216;AFR_AF=0.003;EUR_AF=0.0189;SAS_AF=0.0041;AA=G|||;VT=SNP
6	33983640	rs6457754	T	C	100	PASS	AC=958;AF=0.191294;AN=5008;NS=2504;DP=21470;EAS_AF=0.0367;AMR_AF=0.085;AFR_AF=0.5908;EUR_AF=0.0527;SAS_AF=0.0286;AA=C|||;VT=SNP
6	33983733	rs6457755	A	G	100	PASS	AC=435;AF=0.086861;AN=5008;NS=2504;DP=21139;EAS_AF=0.0079;AMR_AF=0.0504;AFR_AF=0.2685;EUR_AF=0.0298;SAS_AF=0.0072;AA=A|||;VT=SNP
6	33984056	rs114673241	T	A	100	PASS	AC=65;AF=0.0129792;AN=5008;NS=2504;DP=21347;EAS_AF=0.0288;AMR_AF=0.0086;AFR_AF=0.0008;EUR_AF=0.0119;SAS_AF=0.0174;AA=T|||;VT=SNP
6	33984066	rs79344002	C	T	100	PASS	AC=109;AF=0.0217652;AN=5008;NS=2504;DP=21383;EAS_AF=0.0149;AMR_AF=0.0202;AFR_AF=0.0045;EUR_AF=0.0298;SAS_AF=0.045;AA=C|||;VT=SNP
6	33984071	rs9461940	G	A	100	PASS	AC=457;AF=0.091254;AN=5008;NS=2504;DP=21193;EAS_AF=0.0079;AMR_AF=0.0519;AFR_AF=0.2844;EUR_AF=0.0298;SAS_AF=0.0072;AA=G|||;VT=SNP
6	33984159	rs140361820	T	C	100	PASS	AC=20;AF=0.00399361;AN=5008;NS=2504;DP=18687;EAS_AF=0;AMR_AF=0.0058;AFR_AF=0.0015;EUR_AF=0.0089;SAS_AF=0.0051;AA=T|||;VT=SNP
6	33984275	rs9469675	T	C	100	PASS	AC=576;AF=0.115016;AN=5008;NS=2504;DP=19557;EAS_AF=0.0367;AMR_AF=0.062;AFR_AF=0.3245;EUR_AF=0.0417;SAS_AF=0.0256;AA=T|||;VT=SNP
6	33984287	rs9469676	G	A	100	PASS	AC=575;AF=0.114816;AN=5008;NS=2504;DP=19744;EAS_AF=0.0367;AMR_AF=0.062;AFR_AF=0.3253;EUR_AF=0.0417;SAS_AF=0.0235;AA=G|||;VT=SNP
6	33984288	rs9469677	T	C	100	PASS	AC=620;AF=0.123802;AN=5008;NS=2504;DP=19744;EAS_AF=0.0367;AMR_AF=0.0648;AFR_AF=0.3578;EUR_AF=0.0417;SAS_AF=0.0235;AA=C|||;VT=SNP
6	33984300	rs9469678	G	C	100	PASS	AC=575;AF=0.114816;AN=5008;NS=2504;DP=19766;EAS_AF=0.0367;AMR_AF=0.062;AFR_AF=0.3245;EUR_AF=0.0417;SAS_AF=0.0245;AA=G|||;VT=SNP
6	33984420	rs9461942	A	G	100	PASS	AC=621;AF=0.124002;AN=5008;NS=2504;DP=20236;EAS_AF=0.0367;AMR_AF=0.0648;AFR_AF=0.3578;EUR_AF=0.0417;SAS_AF=0.0245;AA=a|||;VT=SNP
6	33984448	rs75702544	T	C	100	PASS	AC=65;AF=0.0129792;AN=5008;NS=2504;DP=19675;EAS_AF=0.0288;AMR_AF=0.0086;AFR_AF=0.0008;EUR_AF=0.0119;SAS_AF=0.0174;AA=T|||;VT=SNP
6	33984882	rs183018118	G	A	100	PASS	AC=19;AF=0.00379393;AN=5008;NS=2504;DP=14868;EAS_AF=0;AMR_AF=0.0115;AFR_AF=0.0008;EUR_AF=0.0099;SAS_AF=0;AA=G|||;VT=SNP
6	33984907	rs80191318	C	T	100	PASS	AC=457;AF=0.091254;AN=5008;NS=2504;DP=13806;EAS_AF=0.0079;AMR_AF=0.0519;AFR_AF=0.2844;EUR_AF=0.0298;SAS_AF=0.0072;AA=C|||;VT=SNP
6	33984924	rs79889574	C	G	100	PASS	AC=957;AF=0.191094;AN=5008;NS=2504;DP=13565;EAS_AF=0.0367;AMR_AF=0.085;AFR_AF=0.59;EUR_AF=0.0527;SAS_AF=0.0286;AA=c|||;VT=SNP
6	33985100	rs144820452	C	T	100	PASS	AC=72;AF=0.014377;AN=5008;NS=2504;DP=11720;EAS_AF=0.001;AMR_AF=0.0115;AFR_AF=0.0023;EUR_AF=0.0408;SAS_AF=0.0194;AA=C|||;VT=SNP
6	33985149	rs9461943	T	C	100	PASS	AC=951;AF=0.189896;AN=5008;NS=2504;DP=10884;EAS_AF=0.0367;AMR_AF=0.085;AFR_AF=0.5855;EUR_AF=0.0527;SAS_AF=0.0286;AA=C|||;VT=SNP
6	33985260	rs9469679	T	C	100	PASS	AC=956;AF=0.190895;AN=5008;NS=2504;DP=9089;EAS_AF=0.0367;AMR_AF=0.085;AFR_AF=0.5885;EUR_AF=0.0537;SAS_AF=0.0286;AA=C|||;VT=SNP
6	33985291	rs9461944	A	C	100	PASS	AC=455;AF=0.0908546;AN=5008;NS=2504;DP=10623;EAS_AF=0.0079;AMR_AF=0.0519;AFR_AF=0.2829;EUR_AF=0.0298;SAS_AF=0.0072;AA=C|||;VT=SNP
6	33985312	rs9461945	C	G	100	PASS	AC=573;AF=0.114417;AN=5008;NS=2504;DP=11771;EAS_AF=0.0367;AMR_AF=0.062;AFR_AF=0.323;EUR_AF=0.0417;SAS_AF=0.0245;AA=C|||;VT=SNP
6	33985383	rs140473543	T	G	100	PASS	AC=33;AF=0.00658946;AN=5008;NS=2504;DP=12957;EAS_AF=0.004;AMR_AF=0.013;AFR_AF=0;EUR_AF=0.0139;SAS_AF=0.0061;AA=T|||;VT=SNP
6	33985461	rs150435020	G	A	100	PASS	AC=65;AF=0.0129792;AN=5008;NS=2504;DP=15097;EAS_AF=0.0288;AMR_AF=0.0086;AFR_AF=0.0008;EUR_AF=0.0119;SAS_AF=0.0174;AA=G|||;VT=SNP
6	33985481	rs9469680	C	T	100	PASS	AC=458;AF=0.0914537;AN=5008;NS=2504;DP=16103;EAS_AF=0.0109;AMR_AF=0.0519;AFR_AF=0.2829;EUR_AF=0.0298;SAS_AF=0.0072;AA=C|||;VT=SNP
6	33986091	rs7762948	C	T	100	PASS	AC=613;AF=0.122404;AN=5008;NS=2504;DP=18873;EAS_AF=0.0377;AMR_AF=0.0663;AFR_AF=0.3495;EUR_AF=0.0427;SAS_AF=0.0245;AA=T|||;VT=SNP
6	33986795	rs77830997	C	T	100	PASS	AC=39;AF=0.00778754;AN=5008;NS=2504;DP=19614;EAS_AF=0.004;AMR_AF=0.0086;AFR_AF=0.0008;EUR_AF=0.0109;SAS_AF=0.0174;AA=C|||;VT=SNP
6	33986885	rs117672625	C	G	100	PASS	AC=122;AF=0.024361;AN=5008;NS=2504;DP=18718;EAS_AF=0.0565;AMR_AF=0.0029;AFR_AF=0.0045;EUR_AF=0.0249;SAS_AF=0.0327;AA=C|||;VT=SNP
6	33987035	rs6457756	T	C	100	PASS	AC=1063;AF=0.21226;AN=5008;NS=2504;DP=17464;EAS_AF=0.0417;AMR_AF=0.0922;AFR_AF=0.6589;EUR_AF=0.0547;SAS_AF=0.0317;AA=C|||;VT=SNP
6	33987623	rs57629314	C	T	100	PASS	AC=1618;AF=0.323083;AN=5008;NS=2504;DP=18613;EAS_AF=0.2927;AMR_AF=0.4207;AFR_AF=0.2345;EUR_AF=0.3728;SAS_AF=0.3538;AA=C|||;VT=SNP
6	33987941	rs143701204	C	G	100	PASS	AC=37;AF=0.00738818;AN=5008;NS=2504;DP=17582;EAS_AF=0.004;AMR_AF=0.0086;AFR_AF=0.0008;EUR_AF=0.0109;SAS_AF=0.0153;AA=C|||;VT=SNP
6	33988407	rs9469681	C	T	100	PASS	AC=712;AF=0.142173;AN=5008;NS=2504;DP=13003;EAS_AF=0.0367;AMR_AF=0.072;AFR_AF=0.4228;EUR_AF=0.0437;SAS_AF=0.0225;AA=C|||;VT=SNP
6	33988441	rs9469682	T	C	100	PASS	AC=714;AF=0.142572;AN=5008;NS=2504;DP=13626;EAS_AF=0.0367;AMR_AF=0.072;AFR_AF=0.4244;EUR_AF=0.0437;SAS_AF=0.0225;AA=t|||;VT=SNP
6	33988664	rs139047372	G	A	100	PASS	AC=33;AF=0.00658946;AN=5008;NS=2504;DP=16152;EAS_AF=0;AMR_AF=0.0072;AFR_AF=0;EUR_AF=0.0278;SAS_AF=0;AA=G|||;VT=SNP
6	33989350	rs9461946	A	C	100	PASS	AC=434;AF=0.0866613;AN=5008;NS=2504;DP=20064;EAS_AF=0.0079;AMR_AF=0.0548;AFR_AF=0.2648;EUR_AF=0.0308;SAS_AF=0.0072;AA=A|||;VT=SNP
6	33990447	rs2229901	T	C	100	PASS	AC=2035;AF=0.40635;AN=5008;NS=2504;DP=15518;EAS_AF=0.4097;AMR_AF=0.2536;AFR_AF=0.7224;EUR_AF=0.164;SAS_AF=0.3333;AA=C|||;VT=SNP
6	33991368	rs7772436	T	C	100	PASS	AC=1085;AF=0.216653;AN=5008;NS=2504;DP=17596;EAS_AF=0.0407;AMR_AF=0.0937;AFR_AF=0.6762;EUR_AF=0.0557;SAS_AF=0.0297;AA=C|||;VT=SNP
6	33991692	rs74695365	G	A	100	PASS	AC=25;AF=0.00499201;AN=5008;NS=2504;DP=18982;EAS_AF=0;AMR_AF=0.0072;AFR_AF=0;EUR_AF=0.0199;SAS_AF=0;AA=G|||;VT=SNP
6	33992315	rs142390852	T	C	100	PASS	AC=22;AF=0.00439297;AN=5008;NS=2504;DP=21080;EAS_AF=0;AMR_AF=0.0115;AFR_AF=0.0008;EUR_AF=0.0129;SAS_AF=0;AA=T|||;VT=SNP
6	33992329	rs59998731	T	A	100	PASS	AC=435;AF=0.086861;AN=5008;NS=2504;DP=21079;EAS_AF=0.0079;AMR_AF=0.0548;AFR_AF=0.2648;EUR_AF=0.0318;SAS_AF=0.0072;AA=T|||;VT=SNP
6	33992442	rs74692870	G	T	100	PASS	AC=29;AF=0.00579073;AN=5008;NS=2504;DP=19842;EAS_AF=0.001;AMR_AF=0.0072;AFR_AF=0.0023;EUR_AF=0.0159;SAS_AF=0.0041;AA=G|||;VT=SNP
6	33992517	rs141561820	G	A	100	PASS	AC=37;AF=0.00738818;AN=5008;NS=2504;DP=21728;EAS_AF=0.004;AMR_AF=0.0086;AFR_AF=0.0008;EUR_AF=0.0109;SAS_AF=0.0153;AA=G|||;VT=SNP
6	33993621	rs7772932	A	T	100	PASS	AC=1671;AF=0.333666;AN=5008;NS=2504;DP=20618;EAS_AF=0.3105;AMR_AF=0.4452;AFR_AF=0.236;EUR_AF=0.3867;SAS_AF=0.3558;AA=A|||;VT=SNP
6	33993791	rs9469687	C	T	100	PASS	AC=413;AF=0.0824681;AN=5008;NS=2504;DP=16767;EAS_AF=0.0079;AMR_AF=0.0533;AFR_AF=0.2489;EUR_AF=0.0318;SAS_AF=0.0072;AA=C|||;VT=SNP
6	33994472	rs61423062	C	T	100	PASS	AC=588;AF=0.117412;AN=5008;NS=2504;DP=17508;EAS_AF=0.0367;AMR_AF=0.0677;AFR_AF=0.3298;EUR_AF=0.0447;SAS_AF=0.0235;AA=C|||;VT=SNP
6	33994639	rs60279188	G	T	100	PASS	AC=905;AF=0.180711;AN=5008;NS=2504;DP=20818;EAS_AF=0.0119;AMR_AF=0.0793;AFR_AF=0.5983;EUR_AF=0.0368;SAS_AF=0.0102;AA=G|||;VT=SNP
6	33994691	rs6902110	G	A	100	PASS	AC=905;AF=0.180711;AN=5008;NS=2504;DP=20470;EAS_AF=0.0119;AMR_AF=0.0793;AFR_AF=0.5983;EUR_AF=0.0368;SAS_AF=0.0102;AA=A|||;VT=SNP
6	33994828	rs6901878	A	G	100	PASS	AC=211;AF=0.0421326;AN=5008;NS=2504;DP=18182;EAS_AF=0.0288;AMR_AF=0.0159;AFR_AF=0.1006;EUR_AF=0.0189;SAS_AF=0.0194;AA=A|||;VT=SNP
6	33994916	rs116854579	T	C	100	PASS	AC=64;AF=0.0127796;AN=5008;NS=2504;DP=18635;EAS_AF=0.0288;AMR_AF=0.0086;AFR_AF=0.0015;EUR_AF=0.0119;SAS_AF=0.0153;AA=T|||;VT=SNP
6	33994956	rs147912626	C	T	100	PASS	AC=37;AF=0.00738818;AN=5008;NS=2504;DP=18569;EAS_AF=0.004;AMR_AF=0.0086;AFR_AF=0.0008;EUR_AF=0.0109;SAS_AF=0.0153;AA=C|||;VT=SNP
6	33995199	rs6907048	C	G	100	PASS	AC=461;AF=0.0920527;AN=5008;NS=2504;DP=16097;EAS_AF=0.0079;AMR_AF=0.0576;AFR_AF=0.2829;EUR_AF=0.0318;SAS_AF=0.0072;AA=C|||;VT=SNP
6	33995213	rs2499668	T	C	100	PASS	AC=4967;AF=0.991813;AN=5008;NS=2504;DP=15892;EAS_AF=1;AMR_AF=0.9914;AFR_AF=0.9977;EUR_AF=0.9712;SAS_AF=0.9969;AA=C|||;VT=SNP
6	33995503	rs113729783	G	A	100	PASS	AC=120;AF=0.0239617;AN=5008;NS=2504;DP=14424;EAS_AF=0.0288;AMR_AF=0.0115;AFR_AF=0.0424;EUR_AF=0.0119;SAS_AF=0.0153;AA=-|||;VT=SNP
6	33995828	rs2306926	C	T	100	PASS	AC=63;AF=0.0125799;AN=5008;NS=2504;DP=12110;EAS_AF=0.0288;AMR_AF=0.0086;AFR_AF=0.0008;EUR_AF=0.0119;SAS_AF=0.0153;AA=C|||;VT=SNP;EX_TARGET
6	33995854	rs79264412	G	A	100	PASS	AC=34;AF=0.00678914;AN=5008;NS=2504;DP=13490;EAS_AF=0.001;AMR_AF=0.0101;AFR_AF=0.0008;EUR_AF=0.0239;SAS_AF=0.001;AA=G|||;VT=SNP;EX_TARGET
6	33995871	rs7745888	A	G	100	PASS	AC=685;AF=0.136781;AN=5008;NS=2504;DP=14186;EAS_AF=0.0367;AMR_AF=0.0749;AFR_AF=0.3926;EUR_AF=0.0507;SAS_AF=0.0266;AA=G|||;VT=SNP;EX_TARGET
6	33996149	rs140680677	G	A	100	PASS	AC=37;AF=0.00738818;AN=5008;NS=2504;DP=15727;EAS_AF=0.005;AMR_AF=0.0072;AFR_AF=0.0008;EUR_AF=0.0109;SAS_AF=0.0153;AA=G|||;VT=SNP;EX_TARGET
6	33996522	rs117550569	C	G	100	PASS	AC=63;AF=0.0125799;AN=5008;NS=2504;DP=20478;EAS_AF=0.0288;AMR_AF=0.0086;AFR_AF=0.0008;EUR_AF=0.0119;SAS_AF=0.0153;AA=G|||;VT=SNP
6	33996558	rs144651463	T	C	100	PASS	AC=63;AF=0.0125799;AN=5008;NS=2504;DP=18340;EAS_AF=0.0288;AMR_AF=0.0086;AFR_AF=0.0008;EUR_AF=0.0119;SAS_AF=0.0153;AA=C|||;VT=SNP
6	33996910	rs141145260	T	C	100	PASS	AC=63;AF=0.0125799;AN=5008;NS=2504;DP=17097;EAS_AF=0.0288;AMR_AF=0.0086;AFR_AF=0.0008;EUR_AF=0.0119;SAS_AF=0.0153;AA=C|||;VT=SNP
6	33996926	rs150707823	T	G	100	PASS	AC=63;AF=0.0125799;AN=5008;NS=2504;DP=16853;EAS_AF=0.0288;AMR_AF=0.0086;AFR_AF=0.0008;EUR_AF=0.0119;SAS_AF=0.0153;AA=T|||;VT=SNP
6	33997103	rs3798527	C	T	100	PASS	AC=859;AF=0.171526;AN=5008;NS=2504;DP=19016;EAS_AF=0.0536;AMR_AF=0.0836;AFR_AF=0.5189;EUR_AF=0.0427;SAS_AF=0.0184;AA=C|||;VT=SNP
6	33997287	rs147223109	G	A	100	PASS	AC=63;AF=0.0125799;AN=5008;NS=2504;DP=19694;EAS_AF=0.0288;AMR_AF=0.0086;AFR_AF=0.0008;EUR_AF=0.0119;SAS_AF=0.0153;AA=A|||;VT=SNP
6	33997375	rs2499669	A	G	100	PASS	AC=3567;AF=0.71226;AN=5008;NS=2504;DP=19126;EAS_AF=0.7421;AMR_AF=0.6988;AFR_AF=0.829;EUR_AF=0.5527;SAS_AF=0.6973;AA=G|||;VT=SNP
6	33997532	rs2499670	A	G	100	PASS	AC=1873;AF=0.374002;AN=5008;NS=2504;DP=21177;EAS_AF=0.4345;AMR_AF=0.2507;AFR_AF=0.5825;EUR_AF=0.164;SAS_AF=0.3333;AA=G|||;VT=SNP
6	33997565	rs2451377	G	A	100	PASS	AC=175;AF=0.0349441;AN=5008;NS=2504;DP=20025;EAS_AF=0.0278;AMR_AF=0.0418;AFR_AF=0.0446;EUR_AF=0.0229;SAS_AF=0.0368;AA=G|||;VT=SNP
6	33997613	rs76144160	T	C	100	PASS	AC=29;AF=0.00579073;AN=5008;NS=2504;DP=20351;EAS_AF=0.001;AMR_AF=0.0072;AFR_AF=0.0023;EUR_AF=0.0159;SAS_AF=0.0041;AA=T|||;VT=SNP
6	33997639	rs144445356	C	T	100	PASS	AC=37;AF=0.00738818;AN=5008;NS=2504;DP=19888;EAS_AF=0.004;AMR_AF=0.0086;AFR_AF=0.0008;EUR_AF=0.0109;SAS_AF=0.0153;AA=C|||;VT=SNP
6	33997720	rs2451378	A	G	100	PASS	AC=1979;AF=0.395168;AN=5008;NS=2504;DP=19800;EAS_AF=0.4345;AMR_AF=0.2738;AFR_AF=0.6384;EUR_AF=0.1799;SAS_AF=0.3333;AA=G|||;VT=SNP
6	33997754	rs3778043	G	A	100	PASS	AC=63;AF=0.0125799;AN=5008;NS=2504;DP=19747;EAS_AF=0.0288;AMR_AF=0.0086;AFR_AF=0.0008;EUR_AF=0.0119;SAS_AF=0.0153;AA=G|||;VT=SNP
6	33997865	rs3778044	C	T	100	PASS	AC=63;AF=0.0125799;AN=5008;NS=2504;DP=21332;EAS_AF=0.0288;AMR_AF=0.0086;AFR_AF=0.0008;EUR_AF=0.0119;SAS_AF=0.0153;AA=C|||;VT=SNP
6	33998262	rs78301741	C	T	100	PASS	AC=63;AF=0.0125799;AN=5008;NS=2504;DP=18903;EAS_AF=0.0288;AMR_AF=0.0086;AFR_AF=0.0008;EUR_AF=0.0119;SAS_AF=0.0153;AA=T|||;VT=SNP
6	33998400	rs79285640	T	C	100	PASS	AC=63;AF=0.0125799;AN=5008;NS=2504;DP=18104;EAS_AF=0.0288;AMR_AF=0.0086;AFR_AF=0.0008;EUR_AF=0.0119;SAS_AF=0.0153;AA=T|||;VT=SNP
6	33998738	rs55855703	T	C	100	PASS	AC=439;AF=0.0876597;AN=5008;NS=2504;DP=15544;EAS_AF=0.0327;AMR_AF=0.0259;AFR_AF=0.2678;EUR_AF=0.0159;SAS_AF=0.0184;AA=C|||;VT=SNP
6	33998970	rs75086809	G	A	100	PASS	AC=199;AF=0.0397364;AN=5008;NS=2504;DP=17275;EAS_AF=0.006;AMR_AF=0.0331;AFR_AF=0.0023;EUR_AF=0.0865;SAS_AF=0.0818;AA=G|||;VT=SNP
6	33999040	rs117478913	C	A	100	PASS	AC=61;AF=0.0121805;AN=5008;NS=2504;DP=19433;EAS_AF=0.0268;AMR_AF=0.0086;AFR_AF=0.0008;EUR_AF=0.0119;SAS_AF=0.0153;AA=C|||;VT=SNP
6	33999181	rs79689842	G	A	100	PASS	AC=77;AF=0.0153754;AN=5008;NS=2504;DP=21211;EAS_AF=0.0268;AMR_AF=0.0086;AFR_AF=0.0129;EUR_AF=0.0119;SAS_AF=0.0153;AA=G|||;VT=SNP
6	33999319	rs112912093	C	G	100	PASS	AC=78;AF=0.0155751;AN=5008;NS=2504;DP=19423;EAS_AF=0.0268;AMR_AF=0.0086;AFR_AF=0.0136;EUR_AF=0.0119;SAS_AF=0.0153;AA=G|||;VT=SNP
6	33999327	rs114582382	C	T	100	PASS	AC=61;AF=0.0121805;AN=5008;NS=2504;DP=19387;EAS_AF=0.0268;AMR_AF=0.0086;AFR_AF=0.0008;EUR_AF=0.0119;SAS_AF=0.0153;AA=C|||;VT=SNP
6	33999590	rs3798528	C	T	100	PASS	AC=1529;AF=0.305312;AN=5008;NS=2504;DP=22769;EAS_AF=0.3065;AMR_AF=0.4164;AFR_AF=0.1596;EUR_AF=0.3698;SAS_AF=0.3558;AA=C|||;VT=SNP
6	33999921	rs116335098	G	A	100	PASS	AC=72;AF=0.014377;AN=5008;NS=2504;DP=23033;EAS_AF=0.0268;AMR_AF=0.0086;AFR_AF=0.0091;EUR_AF=0.0119;SAS_AF=0.0153;AA=A|||;VT=SNP
6	33999991	rs3778045	T	C	100	PASS	AC=1055;AF=0.210663;AN=5008;NS=2504;DP=22912;EAS_AF=0.3839;AMR_AF=0.17;AFR_AF=0.1014;EUR_AF=0.1302;SAS_AF=0.2914;AA=T|||;VT=SNP
6	33999992	rs116206961	C	G	100	PASS	AC=65;AF=0.0129792;AN=5008;NS=2504;DP=23006;EAS_AF=0.0268;AMR_AF=0.0086;AFR_AF=0.0038;EUR_AF=0.0119;SAS_AF=0.0153;AA=C|||;VT=SNP
6	34000060	rs118097671	G	A	100	PASS	AC=66;AF=0.0131789;AN=5008;NS=2504;DP=22549;EAS_AF=0.0268;AMR_AF=0.0086;AFR_AF=0.0038;EUR_AF=0.0119;SAS_AF=0.0164;AA=A|||;VT=SNP
6	34000090	rs116929327	C	T	100	PASS	AC=64;AF=0.0127796;AN=5008;NS=2504;DP=20710;EAS_AF=0.0268;AMR_AF=0.0072;AFR_AF=0.0038;EUR_AF=0.0119;SAS_AF=0.0153;AA=C|||;VT=SNP
6	34000124	rs3778047	C	T	100	PASS	AC=59;AF=0.0117812;AN=5008;NS=2504;DP=20965;EAS_AF=0.0268;AMR_AF=0.0072;AFR_AF=0.0008;EUR_AF=0.0109;SAS_AF=0.0153;AA=C|||;VT=SNP
6	34000289	rs2451379	G	C	100	PASS	AC=2180;AF=0.435304;AN=5008;NS=2504;DP=19409;EAS_AF=0.4365;AMR_AF=0.281;AFR_AF=0.7905;EUR_AF=0.1799;SAS_AF=0.3262;AA=C|||;VT=SNP
6	34000334	rs3778049	A	G	100	PASS	AC=1034;AF=0.20647;AN=5008;NS=2504;DP=19095;EAS_AF=0.3621;AMR_AF=0.1744;AFR_AF=0.1014;EUR_AF=0.1282;SAS_AF=0.2914;AA=A|||;VT=SNP
6	34000652	rs11759763	A	G	100	PASS	AC=305;AF=0.0609026;AN=5008;NS=2504;DP=18415;EAS_AF=0.0089;AMR_AF=0.0692;AFR_AF=0.0091;EUR_AF=0.1421;SAS_AF=0.0951;AA=A|||;VT=SNP
6	34001052	rs3778050	C	G	100	PASS	AC=1528;AF=0.305112;AN=5008;NS=2504;DP=16731;EAS_AF=0.4355;AMR_AF=0.1916;AFR_AF=0.3396;EUR_AF=0.1918;SAS_AF=0.3211;AA=C|||;VT=SNP
6	34001066	rs3778051	A	G	100	PASS	AC=89;AF=0.0177716;AN=5008;NS=2504;DP=16842;EAS_AF=0.0268;AMR_AF=0.0072;AFR_AF=0.0234;EUR_AF=0.0109;SAS_AF=0.0153;AA=A|||;VT=SNP
6	34001086	rs3778053	T	G	100	PASS	AC=89;AF=0.0177716;AN=5008;NS=2504;DP=17136;EAS_AF=0.0268;AMR_AF=0.0072;AFR_AF=0.0234;EUR_AF=0.0109;SAS_AF=0.0153;AA=T|||;VT=SNP
6	34001192	rs3778054	G	C	100	PASS	AC=89;AF=0.0177716;AN=5008;NS=2504;DP=15615;EAS_AF=0.0268;AMR_AF=0.0072;AFR_AF=0.0234;EUR_AF=0.0109;SAS_AF=0.0153;AA=G|||;VT=SNP
6	34001219	rs2451380	A	T	100	PASS	AC=704;AF=0.140575;AN=5008;NS=2504;DP=15958;EAS_AF=0.0734;AMR_AF=0.0937;AFR_AF=0.3729;EUR_AF=0.0437;SAS_AF=0.0286;AA=T|||;VT=SNP
6	34001324	rs146874982	A	T	100	PASS	AC=89;AF=0.0177716;AN=5008;NS=2504;DP=15618;EAS_AF=0.0268;AMR_AF=0.0072;AFR_AF=0.0234;EUR_AF=0.0109;SAS_AF=0.0153;AA=T|||;VT=SNP
6	34001678	rs9368789	C	T	100	PASS	AC=1087;AF=0.217053;AN=5008;NS=2504;DP=20582;EAS_AF=0.3532;AMR_AF=0.1744;AFR_AF=0.1256;EUR_AF=0.159;SAS_AF=0.2904;AA=C|||;VT=SNP
6	34001811	rs150319570	C	T	100	PASS	AC=63;AF=0.0125799;AN=5008;NS=2504;DP=19889;EAS_AF=0.0069;AMR_AF=0.0245;AFR_AF=0;EUR_AF=0.0109;SAS_AF=0.0286;AA=C|||;VT=SNP
6	34002089	rs115403893	G	A	100	PASS	AC=44;AF=0.00878594;AN=5008;NS=2504;DP=18787;EAS_AF=0.001;AMR_AF=0.0115;AFR_AF=0;EUR_AF=0.0328;SAS_AF=0.002;AA=G|||;VT=SNP
6	34002163	rs77924187	C	T	100	PASS	AC=21;AF=0.00419329;AN=5008;NS=2504;DP=20072;EAS_AF=0.002;AMR_AF=0.0043;AFR_AF=0.0008;EUR_AF=0.0099;SAS_AF=0.0051;AA=C|||;VT=SNP
6	34002562	rs3778056	T	C	100	PASS	AC=1381;AF=0.275759;AN=5008;NS=2504;DP=19479;EAS_AF=0.2659;AMR_AF=0.3112;AFR_AF=0.0507;EUR_AF=0.4543;SAS_AF=0.3814;AA=T|||;VT=SNP
6	34002598	rs3778057	C	T	100	PASS	AC=1381;AF=0.275759;AN=5008;NS=2504;DP=18550;EAS_AF=0.2659;AMR_AF=0.3112;AFR_AF=0.0507;EUR_AF=0.4553;SAS_AF=0.3804;AA=C|||;VT=SNP
6	34002842	rs902196	G	C	100	PASS	AC=686;AF=0.136981;AN=5008;NS=2504;DP=17411;EAS_AF=0.0496;AMR_AF=0.0893;AFR_AF=0.3797;EUR_AF=0.0437;SAS_AF=0.0286;AA=G|||;VT=SNP
6	34002846	rs902197	G	A	100	PASS	AC=686;AF=0.136981;AN=5008;NS=2504;DP=17400;EAS_AF=0.0496;AMR_AF=0.0893;AFR_AF=0.3797;EUR_AF=0.0437;SAS_AF=0.0286;AA=G|||;VT=SNP
6	34002922	rs902198	T	C	100	PASS	AC=632;AF=0.126198;AN=5008;NS=2504;DP=17777;EAS_AF=0.0446;AMR_AF=0.0807;AFR_AF=0.3676;EUR_AF=0.0328;SAS_AF=0.0123;AA=T|||;VT=SNP
6	34003314	rs34906910	A	T	100	PASS	AC=2161;AF=0.43151;AN=5008;NS=2504;DP=17319;EAS_AF=0.4742;AMR_AF=0.268;AFR_AF=0.7284;EUR_AF=0.2147;SAS_AF=0.3252;AA=T|||;VT=SNP
6	34003336	rs2451381	T	A	100	PASS	AC=2041;AF=0.407548;AN=5008;NS=2504;DP=16198;EAS_AF=0.4673;AMR_AF=0.2738;AFR_AF=0.6225;EUR_AF=0.2237;SAS_AF=0.3395;AA=A|||;VT=SNP
6	34003685	rs2228623	T	C	100	PASS	AC=1207;AF=0.241014;AN=5008;NS=2504;DP=17178;EAS_AF=0.3581;AMR_AF=0.1772;AFR_AF=0.2118;EUR_AF=0.1571;SAS_AF=0.2914;AA=T|||;VT=SNP;EX_TARGET
6	34004611	rs3778062	C	G	100	PASS	AC=258;AF=0.0515176;AN=5008;NS=2504;DP=21280;EAS_AF=0.0546;AMR_AF=0.0058;AFR_AF=0.118;EUR_AF=0.0209;SAS_AF=0.0225;AA=C|||;VT=SNP
6	34004790	rs3778063	T	C	100	PASS	AC=1383;AF=0.276158;AN=5008;NS=2504;DP=19328;EAS_AF=0.2659;AMR_AF=0.3127;AFR_AF=0.0507;EUR_AF=0.4543;SAS_AF=0.3824;AA=T|||;VT=SNP
6	34004935	rs2451382	G	A	100	PASS	AC=2227;AF=0.444688;AN=5008;NS=2504;DP=21939;EAS_AF=0.4702;AMR_AF=0.2767;AFR_AF=0.7572;EUR_AF=0.2247;SAS_AF=0.3415;AA=G|||;VT=SNP
6	34005069	rs2451383	A	G	100	PASS	AC=2226;AF=0.444489;AN=5008;NS=2504;DP=21535;EAS_AF=0.4702;AMR_AF=0.2767;AFR_AF=0.7572;EUR_AF=0.2247;SAS_AF=0.3405;AA=G|||;VT=SNP
6	34005183	rs142429186	C	T	100	PASS	AC=24;AF=0.00479233;AN=5008;NS=2504;DP=19885;EAS_AF=0.004;AMR_AF=0.0072;AFR_AF=0.0008;EUR_AF=0.0089;SAS_AF=0.0051;AA=C|||;VT=SNP
6	34005808	rs2499672	C	A	100	PASS	AC=2218;AF=0.442891;AN=5008;NS=2504;DP=19657;EAS_AF=0.4563;AMR_AF=0.2767;AFR_AF=0.761;EUR_AF=0.2247;SAS_AF=0.3415;AA=A|||;VT=SNP
6	34005826	rs2499673	G	T	100	PASS	AC=2217;AF=0.442692;AN=5008;NS=2504;DP=20258;EAS_AF=0.4563;AMR_AF=0.2767;AFR_AF=0.761;EUR_AF=0.2247;SAS_AF=0.3405;AA=G|||;VT=SNP
6	34005976	rs2499674	G	A	100	PASS	AC=2216;AF=0.442492;AN=5008;NS=2504;DP=22155;EAS_AF=0.4554;AMR_AF=0.2752;AFR_AF=0.761;EUR_AF=0.2247;SAS_AF=0.3415;AA=G|||;VT=SNP
6	34006049	rs2451384	T	A	100	PASS	AC=2216;AF=0.442492;AN=5008;NS=2504;DP=23915;EAS_AF=0.4554;AMR_AF=0.2752;AFR_AF=0.761;EUR_AF=0.2247;SAS_AF=0.3415;AA=T|||;VT=SNP
6	34006382	rs2451385	C	T	100	PASS	AC=2217;AF=0.442692;AN=5008;NS=2504;DP=19869;EAS_AF=0.4643;AMR_AF=0.2752;AFR_AF=0.761;EUR_AF=0.2237;SAS_AF=0.3344;AA=C|||;VT=SNP
6	34006413	rs75635731	G	A	100	PASS	AC=285;AF=0.0569089;AN=5008;NS=2504;DP=19473;EAS_AF=0.0605;AMR_AF=0.0101;AFR_AF=0.1316;EUR_AF=0.0239;SAS_AF=0.0194;AA=G|||;VT=SNP
6	34006484	rs2499675	T	C	100	PASS	AC=2218;AF=0.442891;AN=5008;NS=2504;DP=19647;EAS_AF=0.4643;AMR_AF=0.2738;AFR_AF=0.761;EUR_AF=0.2247;SAS_AF=0.3354;AA=C|||;VT=SNP
6	34006520	rs2499676	G	T	100	PASS	AC=2219;AF=0.443091;AN=5008;NS=2504;DP=19186;EAS_AF=0.4643;AMR_AF=0.2752;AFR_AF=0.761;EUR_AF=0.2247;SAS_AF=0.3354;AA=T|||;VT=SNP
6	34006614	rs9380400	A	G	100	PASS	AC=2217;AF=0.442692;AN=5008;NS=2504;DP=18462;EAS_AF=0.4643;AMR_AF=0.2738;AFR_AF=0.761;EUR_AF=0.2247;SAS_AF=0.3344;AA=A|||;VT=SNP
6	34006616	rs9394185	C	T	100	PASS	AC=2216;AF=0.442492;AN=5008;NS=2504;DP=18546;EAS_AF=0.4643;AMR_AF=0.2752;AFR_AF=0.761;EUR_AF=0.2247;SAS_AF=0.3323;AA=C|||;VT=SNP
6	34006622	rs9394186	G	A	100	PASS	AC=2217;AF=0.442692;AN=5008;NS=2504;DP=18903;EAS_AF=0.4643;AMR_AF=0.2738;AFR_AF=0.761;EUR_AF=0.2247;SAS_AF=0.3344;AA=A|||;VT=SNP
6	34006706	rs77699639	A	C	100	PASS	AC=259;AF=0.0517173;AN=5008;NS=2504;DP=20365;EAS_AF=0.0546;AMR_AF=0.0058;AFR_AF=0.1172;EUR_AF=0.0209;SAS_AF=0.0245;AA=A|||;VT=SNP
6	34006746	rs35411382	C	T	100	PASS	AC=2152;AF=0.429712;AN=5008;NS=2504;DP=18622;EAS_AF=0.4573;AMR_AF=0.2507;AFR_AF=0.7602;EUR_AF=0.2127;SAS_AF=0.3047;AA=C|||;VT=SNP
6	34006768	rs35075443	C	G	100	PASS	AC=2154;AF=0.430112;AN=5008;NS=2504;DP=18422;EAS_AF=0.4563;AMR_AF=0.2507;AFR_AF=0.761;EUR_AF=0.2137;SAS_AF=0.3057;AA=C|||;VT=SNP
6	34006897	rs3798529	A	C	100	PASS	AC=2154;AF=0.430112;AN=5008;NS=2504;DP=17683;EAS_AF=0.4563;AMR_AF=0.2507;AFR_AF=0.7617;EUR_AF=0.2137;SAS_AF=0.3047;AA=C|||;VT=SNP
6	34006944	rs3103432	C	A	100	PASS	AC=2155;AF=0.430312;AN=5008;NS=2504;DP=19003;EAS_AF=0.4563;AMR_AF=0.2507;AFR_AF=0.7617;EUR_AF=0.2147;SAS_AF=0.3047;AA=c|||;VT=SNP
6	34006958	rs3798531	G	A	100	PASS	AC=259;AF=0.0517173;AN=5008;NS=2504;DP=19129;EAS_AF=0.0546;AMR_AF=0.0058;AFR_AF=0.1172;EUR_AF=0.0209;SAS_AF=0.0245;AA=G|||;VT=SNP
6	34006987	rs2451386	T	G	100	PASS	AC=2154;AF=0.430112;AN=5008;NS=2504;DP=19883;EAS_AF=0.4563;AMR_AF=0.2507;AFR_AF=0.7617;EUR_AF=0.2137;SAS_AF=0.3047;AA=G|||;VT=SNP
6	34007054	rs2499677	G	A	100	PASS	AC=2158;AF=0.430911;AN=5008;NS=2504;DP=20209;EAS_AF=0.4583;AMR_AF=0.2507;AFR_AF=0.7632;EUR_AF=0.2137;SAS_AF=0.3047;AA=G|||;VT=SNP
6	34007113	rs2451387	G	A	100	PASS	AC=2158;AF=0.430911;AN=5008;NS=2504;DP=18826;EAS_AF=0.4573;AMR_AF=0.2507;AFR_AF=0.7632;EUR_AF=0.2147;SAS_AF=0.3047;AA=G|||;VT=SNP
6	34007116	rs2499678	G	A	100	PASS	AC=606;AF=0.121006;AN=5008;NS=2504;DP=18556;EAS_AF=0.0456;AMR_AF=0.0807;AFR_AF=0.3495;EUR_AF=0.0328;SAS_AF=0.0092;AA=G|||;VT=SNP
6	34007288	rs115325450	G	A	100	PASS	AC=45;AF=0.00898562;AN=5008;NS=2504;DP=15737;EAS_AF=0;AMR_AF=0.0231;AFR_AF=0;EUR_AF=0.0258;SAS_AF=0.0031;AA=G|||;VT=SNP
6	34007518	rs62398073	C	T	100	PASS	AC=163;AF=0.0325479;AN=5008;NS=2504;DP=12390;EAS_AF=0.0179;AMR_AF=0.0317;AFR_AF=0.0076;EUR_AF=0.0497;SAS_AF=0.0644;AA=C|||;VT=SNP
6	34007916	rs146337525	G	A	100	PASS	AC=35;AF=0.00698882;AN=5008;NS=2504;DP=13411;EAS_AF=0.004;AMR_AF=0.0072;AFR_AF=0.0015;EUR_AF=0.0099;SAS_AF=0.0143;AA=G|||;VT=SNP;EX_TARGET
6	34008006	rs2229900	A	G	100	PASS	AC=2417;AF=0.482628;AN=5008;NS=2504;DP=18082;EAS_AF=0.5139;AMR_AF=0.4899;AFR_AF=0.7632;EUR_AF=0.2296;SAS_AF=0.3262;AA=G|||;VT=SNP;EX_TARGET
6	34008743	rs116705351	C	T	100	PASS	AC=32;AF=0.00638978;AN=5008;NS=2504;DP=21389;EAS_AF=0.004;AMR_AF=0.0072;AFR_AF=0.0008;EUR_AF=0.0099;SAS_AF=0.0123;AA=C|||;VT=SNP
6	34009070	rs77985160	G	A	100	PASS	AC=33;AF=0.00658946;AN=5008;NS=2504;DP=19211;EAS_AF=0.001;AMR_AF=0.013;AFR_AF=0.0008;EUR_AF=0.0199;SAS_AF=0.002;AA=G|||;VT=SNP
6	34009430	rs12111392	A	G	100	PASS	AC=2087;AF=0.416733;AN=5008;NS=2504;DP=18836;EAS_AF=0.4315;AMR_AF=0.2594;AFR_AF=0.6959;EUR_AF=0.2276;SAS_AF=0.3303;AA=G|||;VT=SNP
6	34009538	rs150692302	G	C	100	PASS	AC=21;AF=0.00419329;AN=5008;NS=2504;DP=19447;EAS_AF=0.003;AMR_AF=0.0072;AFR_AF=0;EUR_AF=0.0089;SAS_AF=0.0041;AA=G|||;VT=SNP
6	34009601	rs9366836	A	G	100	PASS	AC=1412;AF=0.281949;AN=5008;NS=2504;DP=21677;EAS_AF=0.3601;AMR_AF=0.2118;AFR_AF=0.3374;EUR_AF=0.1779;SAS_AF=0.2832;AA=A|||;VT=SNP
6	34009711	rs9366837	A	T	100	PASS	AC=1578;AF=0.315096;AN=5008;NS=2504;DP=21755;EAS_AF=0.3601;AMR_AF=0.232;AFR_AF=0.4372;EUR_AF=0.1918;SAS_AF=0.2894;AA=T|||;VT=SNP
6	34009837	rs115385812	C	T	100	PASS	AC=32;AF=0.00638978;AN=5008;NS=2504;DP=19204;EAS_AF=0.004;AMR_AF=0.0072;AFR_AF=0.0008;EUR_AF=0.0099;SAS_AF=0.0123;AA=C|||;VT=SNP
6	34010803	rs7772059	G	C	100	PASS	AC=1578;AF=0.315096;AN=5008;NS=2504;DP=21345;EAS_AF=0.3601;AMR_AF=0.2334;AFR_AF=0.4372;EUR_AF=0.1918;SAS_AF=0.2883;AA=G|||;VT=SNP
6	34010888	rs2451326	T	C	100	PASS	AC=3706;AF=0.740016;AN=5008;NS=2504;DP=19809;EAS_AF=0.755;AMR_AF=0.5965;AFR_AF=0.8555;EUR_AF=0.6899;SAS_AF=0.7219;AA=C|||;VT=SNP
6	34011066	rs7775780	A	G	100	PASS	AC=1587;AF=0.316893;AN=5008;NS=2504;DP=22207;EAS_AF=0.3601;AMR_AF=0.2349;AFR_AF=0.4433;EUR_AF=0.1918;SAS_AF=0.2883;AA=G|||;VT=SNP
6	34011787	rs12663035	G	T	100	PASS	AC=1567;AF=0.312899;AN=5008;NS=2504;DP=24451;EAS_AF=0.3601;AMR_AF=0.232;AFR_AF=0.4297;EUR_AF=0.1918;SAS_AF=0.2883;AA=T|||;VT=SNP
6	34011834	rs78021705	T	C	100	PASS	AC=360;AF=0.071885;AN=5008;NS=2504;DP=26970;EAS_AF=0.0476;AMR_AF=0.0173;AFR_AF=0.171;EUR_AF=0.0338;SAS_AF=0.0409;AA=t|||;VT=SNP
6	34012666	rs12664932	T	C	100	PASS	AC=1642;AF=0.327875;AN=5008;NS=2504;DP=27981;EAS_AF=0.379;AMR_AF=0.2406;AFR_AF=0.4629;EUR_AF=0.1948;SAS_AF=0.2914;AA=-|||;VT=SNP
6	34012750	rs140339381	C	T	100	PASS	AC=32;AF=0.00638978;AN=5008;NS=2504;DP=24152;EAS_AF=0.004;AMR_AF=0.0072;AFR_AF=0.0008;EUR_AF=0.0099;SAS_AF=0.0123;AA=-|||;VT=SNP
6	34012911	rs9469690	C	A	100	PASS	AC=1567;AF=0.312899;AN=5008;NS=2504;DP=16844;EAS_AF=0.3591;AMR_AF=0.232;AFR_AF=0.4304;EUR_AF=0.1918;SAS_AF=0.2883;AA=A|||;VT=SNP
6	34013014	rs9469691	A	G	100	PASS	AC=1566;AF=0.3127;AN=5008;NS=2504;DP=18716;EAS_AF=0.3591;AMR_AF=0.232;AFR_AF=0.4297;EUR_AF=0.1918;SAS_AF=0.2883;AA=G|||;VT=SNP
6	34013250	rs9469693	A	T	100	PASS	AC=1498;AF=0.299121;AN=5008;NS=2504;DP=12863;EAS_AF=0.3601;AMR_AF=0.2233;AFR_AF=0.3896;EUR_AF=0.1849;SAS_AF=0.2853;AA=A|||;VT=SNP
6	34013391	rs9469694	G	A	100	PASS	AC=1497;AF=0.298922;AN=5008;NS=2504;DP=20067;EAS_AF=0.3581;AMR_AF=0.2233;AFR_AF=0.3896;EUR_AF=0.1849;SAS_AF=0.2863;AA=G|||;VT=SNP
6	34013480	rs9461949	A	G	100	PASS	AC=1566;AF=0.3127;AN=5008;NS=2504;DP=19232;EAS_AF=0.3591;AMR_AF=0.232;AFR_AF=0.4297;EUR_AF=0.1918;SAS_AF=0.2883;AA=G|||;VT=SNP
6	34013546	rs114370332	C	T	100	PASS	AC=35;AF=0.00698882;AN=5008;NS=2504;DP=20184;EAS_AF=0;AMR_AF=0.0086;AFR_AF=0.0061;EUR_AF=0.0209;SAS_AF=0;AA=C|||;VT=SNP
6	34014393	rs116534411	G	A	100	PASS	AC=91;AF=0.0181709;AN=5008;NS=2504;DP=21195;EAS_AF=0.0407;AMR_AF=0.0029;AFR_AF=0.0015;EUR_AF=0.0209;SAS_AF=0.0256;AA=G|||;VT=SNP
6	34014403	rs74831140	G	C	100	PASS	AC=32;AF=0.00638978;AN=5008;NS=2504;DP=21836;EAS_AF=0.004;AMR_AF=0.0072;AFR_AF=0.0008;EUR_AF=0.0099;SAS_AF=0.0123;AA=G|||;VT=SNP
6	34014643	rs78258738	A	C	100	PASS	AC=151;AF=0.0301518;AN=5008;NS=2504;DP=20743;EAS_AF=0.0407;AMR_AF=0.0029;AFR_AF=0.0469;EUR_AF=0.0209;SAS_AF=0.0256;AA=A|||;VT=SNP
6	34015650	rs115459999	C	T	100	PASS	AC=161;AF=0.0321486;AN=5008;NS=2504;DP=18558;EAS_AF=0.0397;AMR_AF=0.0029;AFR_AF=0.0552;EUR_AF=0.0209;SAS_AF=0.0256;AA=C|||;VT=SNP
6	34015765	rs4711374	C	T	100	PASS	AC=1511;AF=0.301717;AN=5008;NS=2504;DP=19449;EAS_AF=0.3562;AMR_AF=0.2233;AFR_AF=0.4017;EUR_AF=0.1849;SAS_AF=0.2863;AA=C|||;VT=SNP
6	34016653	rs184995862	G	A	100	PASS	AC=40;AF=0.00798722;AN=5008;NS=2504;DP=17383;EAS_AF=0.003;AMR_AF=0.0159;AFR_AF=0.0008;EUR_AF=0.0179;SAS_AF=0.0072;AA=G|||;VT=SNP
6	34016786	rs2451328	C	T	100	PASS	AC=3698;AF=0.738419;AN=5008;NS=2504;DP=20632;EAS_AF=0.754;AMR_AF=0.5937;AFR_AF=0.8548;EUR_AF=0.6899;SAS_AF=0.7178;AA=T|||;VT=SNP
6	34017789	rs78398287	A	G	100	PASS	AC=114;AF=0.0227636;AN=5008;NS=2504;DP=20365;EAS_AF=0.0139;AMR_AF=0.0216;AFR_AF=0.0061;EUR_AF=0.0368;SAS_AF=0.0409;AA=A|||;VT=SNP
6	34018094	rs9469697	G	A	100	PASS	AC=1443;AF=0.288139;AN=5008;NS=2504;DP=18786;EAS_AF=0.3383;AMR_AF=0.196;AFR_AF=0.3737;EUR_AF=0.1859;SAS_AF=0.2914;AA=g|||;VT=SNP
6	34019095	rs77507279	C	T	100	PASS	AC=24;AF=0.00479233;AN=5008;NS=2504;DP=21114;EAS_AF=0.004;AMR_AF=0.0072;AFR_AF=0.0008;EUR_AF=0.0089;SAS_AF=0.0051;AA=C|||;VT=SNP
6	34020448	rs6922166	G	C	100	PASS	AC=1474;AF=0.294329;AN=5008;NS=2504;DP=21198;EAS_AF=0.3492;AMR_AF=0.1974;AFR_AF=0.3941;EUR_AF=0.1849;SAS_AF=0.2843;AA=G|||;VT=SNP
6	34021344	rs80131642	C	T	100	PASS	AC=32;AF=0.00638978;AN=5008;NS=2504;DP=16506;EAS_AF=0.004;AMR_AF=0.0072;AFR_AF=0.0008;EUR_AF=0.0099;SAS_AF=0.0123;AA=C|||;VT=SNP
6	34022515	rs4713735	A	G	100	PASS	AC=1475;AF=0.294529;AN=5008;NS=2504;DP=15556;EAS_AF=0.3522;AMR_AF=0.196;AFR_AF=0.3949;EUR_AF=0.1849;SAS_AF=0.2822;AA=A|||;VT=SNP
6	34022518	rs2101545	T	C	100	PASS	AC=1448;AF=0.289137;AN=5008;NS=2504;DP=15637;EAS_AF=0.2927;AMR_AF=0.3401;AFR_AF=0.0514;EUR_AF=0.4642;SAS_AF=0.3906;AA=T|||;VT=SNP
6	34022527	rs4713736	T	C	100	PASS	AC=1975;AF=0.394369;AN=5008;NS=2504;DP=15430;EAS_AF=0.4226;AMR_AF=0.2291;AFR_AF=0.6437;EUR_AF=0.2187;SAS_AF=0.3262;AA=C|||;VT=SNP
6	34022545	rs191036198	C	A	100	PASS	AC=21;AF=0.00419329;AN=5008;NS=2504;DP=15525;EAS_AF=0.003;AMR_AF=0.0072;AFR_AF=0;EUR_AF=0.0089;SAS_AF=0.0041;AA=C|||;VT=SNP
6	34022740	rs1873250	T	G	100	PASS	AC=2149;AF=0.429113;AN=5008;NS=2504;DP=18671;EAS_AF=0.4633;AMR_AF=0.2493;AFR_AF=0.7262;EUR_AF=0.2207;SAS_AF=0.3344;AA=G|||;VT=SNP
6	34024165	rs3734361	G	A	100	PASS	AC=1463;AF=0.292133;AN=5008;NS=2504;DP=11486;EAS_AF=0.3393;AMR_AF=0.196;AFR_AF=0.3956;EUR_AF=0.1849;SAS_AF=0.2822;AA=G|||;VT=SNP
6	34025138	rs116721448	G	A	100	PASS	AC=32;AF=0.00638978;AN=5008;NS=2504;DP=18649;EAS_AF=0.004;AMR_AF=0.0072;AFR_AF=0.0008;EUR_AF=0.0099;SAS_AF=0.0123;AA=G|||;VT=SNP
6	34025332	rs2451358	T	C	100	PASS	AC=2145;AF=0.428315;AN=5008;NS=2504;DP=17361;EAS_AF=0.4633;AMR_AF=0.2493;AFR_AF=0.7231;EUR_AF=0.2217;SAS_AF=0.3333;AA=C|||;VT=SNP
6	34025340	rs73747256	C	A	100	PASS	AC=173;AF=0.0345447;AN=5008;NS=2504;DP=17581;EAS_AF=0.004;AMR_AF=0.0303;AFR_AF=0.0908;EUR_AF=0.007;SAS_AF=0.0215;AA=C|||;VT=SNP
6	34026397	rs2395554	A	G	100	PASS	AC=1963;AF=0.391973;AN=5008;NS=2504;DP=16957;EAS_AF=0.4137;AMR_AF=0.2291;AFR_AF=0.6407;EUR_AF=0.2187;SAS_AF=0.3272;AA=G|||;VT=SNP
6	34026489	rs1873254	G	A	100	PASS	AC=1590;AF=0.317492;AN=5008;NS=2504;DP=18447;EAS_AF=0.3393;AMR_AF=0.2046;AFR_AF=0.4834;EUR_AF=0.1859;SAS_AF=0.2863;AA=g|||;VT=SNP
6	34026938	rs2451359	C	T	100	PASS	AC=4844;AF=0.967252;AN=5008;NS=2504;DP=16800;EAS_AF=0.994;AMR_AF=0.9712;AFR_AF=0.9985;EUR_AF=0.9185;SAS_AF=0.9448;AA=T|||;VT=SNP;EX_TARGET
6	34027598	rs78011999	G	A	100	PASS	AC=44;AF=0.00878594;AN=5008;NS=2504;DP=17205;EAS_AF=0.001;AMR_AF=0.0072;AFR_AF=0.0008;EUR_AF=0.0358;SAS_AF=0.001;AA=G|||;VT=SNP
6	34027730	rs139679814	C	G	100	PASS	AC=32;AF=0.00638978;AN=5008;NS=2504;DP=18861;EAS_AF=0.004;AMR_AF=0.0072;AFR_AF=0.0008;EUR_AF=0.0099;SAS_AF=0.0123;AA=C|||;VT=SNP
6	34027947	rs3798537	C	G	100	PASS	AC=1200;AF=0.239617;AN=5008;NS=2504;DP=15525;EAS_AF=0.1171;AMR_AF=0.2565;AFR_AF=0.1021;EUR_AF=0.4036;SAS_AF=0.3712;AA=C|||;VT=SNP
6	34028094	rs145432470	G	A	100	PASS	AC=79;AF=0.0157748;AN=5008;NS=2504;DP=15533;EAS_AF=0.0268;AMR_AF=0.0115;AFR_AF=0;EUR_AF=0.0318;SAS_AF=0.0123;AA=G|||;VT=SNP
6	34028405	rs3778068	C	G	100	PASS	AC=3051;AF=0.609225;AN=5008;NS=2504;DP=17259;EAS_AF=0.5317;AMR_AF=0.4755;AFR_AF=0.6634;EUR_AF=0.6223;SAS_AF=0.6973;AA=G|||;VT=SNP
6	34029204	rs2451361	C	T	100	PASS	AC=3333;AF=0.665535;AN=5008;NS=2504;DP=22103;EAS_AF=0.5734;AMR_AF=0.4971;AFR_AF=0.8283;EUR_AF=0.6233;SAS_AF=0.7035;AA=T|||;VT=SNP
6	34029580	rs148995261	G	A	100	PASS	AC=25;AF=0.00499201;AN=5008;NS=2504;DP=2614;EAS_AF=0;AMR_AF=0.0029;AFR_AF=0.0015;EUR_AF=0.0109;SAS_AF=0.0102;AA=G|||;VT=SNP
6	34030296	rs1466650	T	A	100	PASS	AC=2024;AF=0.404153;AN=5008;NS=2504;DP=22664;EAS_AF=0.5437;AMR_AF=0.3098;AFR_AF=0.5159;EUR_AF=0.2644;SAS_AF=0.32;AA=T|||;VT=SNP
6	34030357	rs184679804	C	T	100	PASS	AC=25;AF=0.00499201;AN=5008;NS=2504;DP=20087;EAS_AF=0;AMR_AF=0.0029;AFR_AF=0.0015;EUR_AF=0.0109;SAS_AF=0.0102;AA=C|||;VT=SNP
6	34030405	rs1466651	A	G	100	PASS	AC=3405;AF=0.679912;AN=5008;NS=2504;DP=19111;EAS_AF=0.7004;AMR_AF=0.5706;AFR_AF=0.6929;EUR_AF=0.6809;SAS_AF=0.7178;AA=G|||;VT=SNP
6	34030788	rs12192574	G	A	100	PASS	AC=1371;AF=0.273762;AN=5008;NS=2504;DP=17083;EAS_AF=0.1518;AMR_AF=0.2608;AFR_AF=0.1762;EUR_AF=0.4155;SAS_AF=0.3947;AA=G|||;VT=SNP
6	34031505	rs1565365	C	T	100	PASS	AC=1475;AF=0.294529;AN=5008;NS=2504;DP=18144;EAS_AF=0.3423;AMR_AF=0.1945;AFR_AF=0.4017;EUR_AF=0.1849;SAS_AF=0.2843;AA=C|||;VT=SNP
6	34031683	rs1565366	G	A	100	PASS	AC=1473;AF=0.294129;AN=5008;NS=2504;DP=20480;EAS_AF=0.3423;AMR_AF=0.1945;AFR_AF=0.4017;EUR_AF=0.1849;SAS_AF=0.2822;AA=G|||;VT=SNP
6	34031854	rs7751882	G	A	100	PASS	AC=1374;AF=0.274361;AN=5008;NS=2504;DP=18999;EAS_AF=0.1567;AMR_AF=0.2608;AFR_AF=0.1732;EUR_AF=0.4155;SAS_AF=0.3967;AA=G|||;VT=SNP
6	34032439	rs79734080	C	T	100	PASS	AC=352;AF=0.0702875;AN=5008;NS=2504;DP=19723;EAS_AF=0.1677;AMR_AF=0.0951;AFR_AF=0.0303;EUR_AF=0.0586;SAS_AF=0.0184;AA=C|||;VT=SNP
6	34032613	rs10947475	C	T	100	PASS	AC=1192;AF=0.238019;AN=5008;NS=2504;DP=20557;EAS_AF=0.1111;AMR_AF=0.255;AFR_AF=0.1014;EUR_AF=0.4026;SAS_AF=0.3722;AA=C|||;VT=SNP
6	34033224	rs76591831	A	G	100	PASS	AC=217;AF=0.0433307;AN=5008;NS=2504;DP=20315;EAS_AF=0.006;AMR_AF=0.0504;AFR_AF=0.0038;EUR_AF=0.1113;SAS_AF=0.0603;AA=A|||;VT=SNP
6	34033479	rs77546841	T	G	100	PASS	AC=1362;AF=0.271965;AN=5008;NS=2504;DP=16704;EAS_AF=0.1567;AMR_AF=0.2608;AFR_AF=0.1634;EUR_AF=0.4145;SAS_AF=0.3988;AA=T|||;VT=SNP
6	34033766	rs77514361	T	C	100	PASS	AC=1362;AF=0.271965;AN=5008;NS=2504;DP=16412;EAS_AF=0.1577;AMR_AF=0.2608;AFR_AF=0.1649;EUR_AF=0.4135;SAS_AF=0.3967;AA=C|||;VT=SNP
6	34033811	rs12215053	G	A	100	PASS	AC=1351;AF=0.269768;AN=5008;NS=2504;DP=16951;EAS_AF=0.1528;AMR_AF=0.2608;AFR_AF=0.1619;EUR_AF=0.4135;SAS_AF=0.3947;AA=G|||;VT=SNP
6	34034191	rs9368791	C	T	100	PASS	AC=1537;AF=0.306909;AN=5008;NS=2504;DP=20585;EAS_AF=0.3472;AMR_AF=0.1974;AFR_AF=0.4455;EUR_AF=0.1899;SAS_AF=0.2761;AA=C|||;VT=SNP
6	34034441	rs2499682	A	G	100	PASS	AC=3799;AF=0.758586;AN=5008;NS=2504;DP=19540;EAS_AF=0.7758;AMR_AF=0.6052;AFR_AF=0.9009;EUR_AF=0.6899;SAS_AF=0.728;AA=G|||;VT=SNP
6	34034449	rs2451363	G	T	100	PASS	AC=1187;AF=0.237021;AN=5008;NS=2504;DP=19663;EAS_AF=0.1587;AMR_AF=0.2579;AFR_AF=0.0832;EUR_AF=0.3797;SAS_AF=0.364;AA=G|||;VT=SNP
6	34034648	rs10947476	C	T	100	PASS	AC=961;AF=0.191893;AN=5008;NS=2504;DP=19369;EAS_AF=0.0804;AMR_AF=0.2104;AFR_AF=0.0658;EUR_AF=0.3519;SAS_AF=0.2996;AA=C|||;VT=SNP
6	34036046	rs2499683	A	G	100	PASS	AC=4880;AF=0.974441;AN=5008;NS=2504;DP=18404;EAS_AF=0.994;AMR_AF=0.9755;AFR_AF=0.9992;EUR_AF=0.9304;SAS_AF=0.9652;AA=a|||;VT=SNP
6	34036071	rs2499684	C	T	100	PASS	AC=273;AF=0.0545128;AN=5008;NS=2504;DP=20154;EAS_AF=0.0288;AMR_AF=0.0216;AFR_AF=0.1331;EUR_AF=0.0219;SAS_AF=0.0317;AA=C|||;VT=SNP
6	34036156	rs73410895	C	T	100	PASS	AC=1632;AF=0.325879;AN=5008;NS=2504;DP=19704;EAS_AF=0.4851;AMR_AF=0.2291;AFR_AF=0.4402;EUR_AF=0.1441;SAS_AF=0.2628;AA=C|||;VT=SNP
6	34036446	rs1906953	C	T	100	PASS	AC=1721;AF=0.34365;AN=5008;NS=2504;DP=15147;EAS_AF=0.4821;AMR_AF=0.2363;AFR_AF=0.5106;EUR_AF=0.1441;SAS_AF=0.2566;AA=C|||;VT=SNP
6	34036469	rs73410897	G	A	100	PASS	AC=1232;AF=0.246006;AN=5008;NS=2504;DP=15083;EAS_AF=0.3284;AMR_AF=0.1383;AFR_AF=0.3707;EUR_AF=0.0885;SAS_AF=0.2311;AA=G|||;VT=SNP
6	34036545	rs561198167	A	G	100	PASS	AC=33;AF=0.00658946;AN=5008;NS=2504;DP=13169;EAS_AF=0.004;AMR_AF=0.0043;AFR_AF=0.0015;EUR_AF=0.0089;SAS_AF=0.0153;AA=A|||;VT=SNP
6	34036610	rs2451364	G	C	100	PASS	AC=4908;AF=0.980032;AN=5008;NS=2504;DP=12978;EAS_AF=0.999;AMR_AF=0.9827;AFR_AF=0.9992;EUR_AF=0.9394;SAS_AF=0.9744;AA=C|||;VT=SNP
6	34036642	rs1906954	G	T	100	PASS	AC=416;AF=0.0830671;AN=5008;NS=2504;DP=13497;EAS_AF=0.1528;AMR_AF=0.0922;AFR_AF=0.0877;EUR_AF=0.0557;SAS_AF=0.0266;AA=G|||;VT=SNP
6	34036688	rs72888817	C	T	100	PASS	AC=198;AF=0.0395367;AN=5008;NS=2504;DP=14628;EAS_AF=0.004;AMR_AF=0.0461;AFR_AF=0.003;EUR_AF=0.1173;SAS_AF=0.0409;AA=C|||;VT=SNP
6	34037471	rs76938285	G	A	100	PASS	AC=396;AF=0.0790735;AN=5008;NS=2504;DP=12793;EAS_AF=0.005;AMR_AF=0.0389;AFR_AF=0.239;EUR_AF=0.0298;SAS_AF=0.0184;AA=A|||;VT=SNP
6	34037525	rs74686305	A	G	100	PASS	AC=396;AF=0.0790735;AN=5008;NS=2504;DP=15535;EAS_AF=0.005;AMR_AF=0.0389;AFR_AF=0.239;EUR_AF=0.0298;SAS_AF=0.0184;AA=a|||;VT=SNP
6	34037552	rs2499685	A	G	100	PASS	AC=3864;AF=0.771565;AN=5008;NS=2504;DP=16233;EAS_AF=0.7589;AMR_AF=0.6138;AFR_AF=0.9818;EUR_AF=0.673;SAS_AF=0.7137;AA=a|||;VT=SNP
6	34037583	rs73410900	G	A	100	PASS	AC=1264;AF=0.252396;AN=5008;NS=2504;DP=16093;EAS_AF=0.3462;AMR_AF=0.1398;AFR_AF=0.3707;EUR_AF=0.0895;SAS_AF=0.2434;AA=g|||;VT=SNP
6	34037751	rs79697957	C	T	100	PASS	AC=350;AF=0.0698882;AN=5008;NS=2504;DP=19697;EAS_AF=0.1448;AMR_AF=0.0836;AFR_AF=0.0582;EUR_AF=0.0477;SAS_AF=0.0215;AA=c|||;VT=SNP
6	34037819	rs78860211	G	A	100	PASS	AC=395;AF=0.0788738;AN=5008;NS=2504;DP=20324;EAS_AF=0.005;AMR_AF=0.0389;AFR_AF=0.239;EUR_AF=0.0298;SAS_AF=0.0174;AA=a|||;VT=SNP
6	34037968	rs146836095	C	T	100	PASS	AC=34;AF=0.00678914;AN=5008;NS=2504;DP=19699;EAS_AF=0.004;AMR_AF=0.0058;AFR_AF=0.0015;EUR_AF=0.0089;SAS_AF=0.0153;AA=c|||;VT=SNP
6	34037993	rs79481322	C	T	100	PASS	AC=395;AF=0.0788738;AN=5008;NS=2504;DP=20147;EAS_AF=0.005;AMR_AF=0.0389;AFR_AF=0.239;EUR_AF=0.0298;SAS_AF=0.0174;AA=c|||;VT=SNP
6	34038029	rs80236590	T	C	100	PASS	AC=395;AF=0.0788738;AN=5008;NS=2504;DP=20622;EAS_AF=0.005;AMR_AF=0.0389;AFR_AF=0.239;EUR_AF=0.0298;SAS_AF=0.0174;AA=c|||;VT=SNP
6	34038049	rs75926210	G	A	100	PASS	AC=287;AF=0.0573083;AN=5008;NS=2504;DP=20912;EAS_AF=0.1409;AMR_AF=0.0836;AFR_AF=0.0144;EUR_AF=0.0477;SAS_AF=0.0204;AA=g|||;VT=SNP
6	34038212	rs2499686	C	G	100	PASS	AC=753;AF=0.150359;AN=5008;NS=2504;DP=19827;EAS_AF=0.246;AMR_AF=0.1196;AFR_AF=0.2103;EUR_AF=0.0815;SAS_AF=0.0634;AA=g|||;VT=SNP
6	34038708	rs80086785	C	G	100	PASS	AC=661;AF=0.131989;AN=5008;NS=2504;DP=18010;EAS_AF=0.1736;AMR_AF=0.111;AFR_AF=0.1982;EUR_AF=0.0795;SAS_AF=0.0685;AA=c|||;VT=SNP
6	34038759	rs75316682	G	C	100	PASS	AC=398;AF=0.0794728;AN=5008;NS=2504;DP=17526;EAS_AF=0.005;AMR_AF=0.0389;AFR_AF=0.2413;EUR_AF=0.0298;SAS_AF=0.0174;AA=-|||;VT=SNP
6	34038947	rs77709494	T	C	100	PASS	AC=805;AF=0.160743;AN=5008;NS=2504;DP=22477;EAS_AF=0.125;AMR_AF=0.0677;AFR_AF=0.4047;EUR_AF=0.0527;SAS_AF=0.045;AA=-|||;VT=SNP
6	34041306	rs2499689	A	G	100	PASS	AC=582;AF=0.116214;AN=5008;NS=2504;DP=22176;EAS_AF=0.124;AMR_AF=0.0403;AFR_AF=0.2648;EUR_AF=0.0358;SAS_AF=0.044;AA=G|||;VT=SNP
6	34041418	rs2499690	A	G	100	PASS	AC=710;AF=0.141773;AN=5008;NS=2504;DP=18922;EAS_AF=0.125;AMR_AF=0.0605;AFR_AF=0.3442;EUR_AF=0.0457;SAS_AF=0.0419;AA=G|||;VT=SNP
6	34041447	rs2451341	T	C	100	PASS	AC=543;AF=0.108427;AN=5008;NS=2504;DP=19633;EAS_AF=0.124;AMR_AF=0.036;AFR_AF=0.2428;EUR_AF=0.0268;SAS_AF=0.046;AA=C|||;VT=SNP
6	34041568	rs2499691	C	G	100	PASS	AC=534;AF=0.106629;AN=5008;NS=2504;DP=20105;EAS_AF=0.124;AMR_AF=0.0346;AFR_AF=0.2413;EUR_AF=0.0268;SAS_AF=0.0399;AA=C|||;VT=SNP
6	34041629	rs3103429	A	G	100	PASS	AC=536;AF=0.107029;AN=5008;NS=2504;DP=17888;EAS_AF=0.124;AMR_AF=0.036;AFR_AF=0.2421;EUR_AF=0.0268;SAS_AF=0.0399;AA=G|||;VT=SNP
6	34041698	rs3103430	G	A	100	PASS	AC=537;AF=0.107228;AN=5008;NS=2504;DP=19057;EAS_AF=0.124;AMR_AF=0.036;AFR_AF=0.2428;EUR_AF=0.0268;SAS_AF=0.0399;AA=G|||;VT=SNP
6	34041780	rs3103431	A	C	100	PASS	AC=519;AF=0.103634;AN=5008;NS=2504;DP=17742;EAS_AF=0.122;AMR_AF=0.0331;AFR_AF=0.2352;EUR_AF=0.0258;SAS_AF=0.0368;AA=C|||;VT=SNP
6	34041909	rs113979596	A	C	100	PASS	AC=537;AF=0.107228;AN=5008;NS=2504;DP=18022;EAS_AF=0.124;AMR_AF=0.036;AFR_AF=0.2428;EUR_AF=0.0268;SAS_AF=0.0399;AA=C|||;VT=SNP
6	34041935	rs76104406	C	G	100	PASS	AC=537;AF=0.107228;AN=5008;NS=2504;DP=19111;EAS_AF=0.124;AMR_AF=0.036;AFR_AF=0.2428;EUR_AF=0.0268;SAS_AF=0.0399;AA=G|||;VT=SNP
6	34041952	rs76638327	T	C	100	PASS	AC=537;AF=0.107228;AN=5008;NS=2504;DP=19701;EAS_AF=0.124;AMR_AF=0.036;AFR_AF=0.2428;EUR_AF=0.0268;SAS_AF=0.0399;AA=C|||;VT=SNP
6	34042048	rs79349278	C	G	100	PASS	AC=537;AF=0.107228;AN=5008;NS=2504;DP=21770;EAS_AF=0.124;AMR_AF=0.036;AFR_AF=0.2428;EUR_AF=0.0268;SAS_AF=0.0399;AA=C|||;VT=SNP
6	34042113	rs76210789	G	A	100	PASS	AC=277;AF=0.0553115;AN=5008;NS=2504;DP=21011;EAS_AF=0.0288;AMR_AF=0.0187;AFR_AF=0.1369;EUR_AF=0.0219;SAS_AF=0.0327;AA=G|||;VT=SNP
6	34042172	rs79831634	G	A	100	PASS	AC=537;AF=0.107228;AN=5008;NS=2504;DP=18638;EAS_AF=0.124;AMR_AF=0.036;AFR_AF=0.2428;EUR_AF=0.0268;SAS_AF=0.0399;AA=G|||;VT=SNP
6	34042244	rs9380401	C	T	100	PASS	AC=1255;AF=0.250599;AN=5008;NS=2504;DP=15964;EAS_AF=0.3442;AMR_AF=0.1398;AFR_AF=0.3691;EUR_AF=0.0895;SAS_AF=0.2382;AA=C|||;VT=SNP
6	34042558	rs2260612	G	A	100	PASS	AC=537;AF=0.107228;AN=5008;NS=2504;DP=16692;EAS_AF=0.124;AMR_AF=0.036;AFR_AF=0.2428;EUR_AF=0.0268;SAS_AF=0.0399;AA=A|||;VT=SNP
6	34042601	rs2260611	G	T	100	PASS	AC=537;AF=0.107228;AN=5008;NS=2504;DP=14125;EAS_AF=0.124;AMR_AF=0.036;AFR_AF=0.2428;EUR_AF=0.0268;SAS_AF=0.0399;AA=G|||;VT=SNP
6	34042607	rs2499692	C	T	100	PASS	AC=537;AF=0.107228;AN=5008;NS=2504;DP=13635;EAS_AF=0.124;AMR_AF=0.036;AFR_AF=0.2428;EUR_AF=0.0268;SAS_AF=0.0399;AA=C|||;VT=SNP
6	34042711	rs2395550	A	G	100	PASS	AC=537;AF=0.107228;AN=5008;NS=2504;DP=15120;EAS_AF=0.124;AMR_AF=0.036;AFR_AF=0.2428;EUR_AF=0.0268;SAS_AF=0.0399;AA=a|||;VT=SNP
6	34042879	rs2451349	G	C	100	PASS	AC=535;AF=0.106829;AN=5008;NS=2504;DP=16599;EAS_AF=0.124;AMR_AF=0.036;AFR_AF=0.2421;EUR_AF=0.0258;SAS_AF=0.0399;AA=G|||;VT=SNP
6	34042904	rs2451350	G	A	100	PASS	AC=531;AF=0.10603;AN=5008;NS=2504;DP=15992;EAS_AF=0.121;AMR_AF=0.036;AFR_AF=0.2428;EUR_AF=0.0268;SAS_AF=0.0368;AA=G|||;VT=SNP
6	34043298	rs2499694	A	G	100	PASS	AC=2454;AF=0.490016;AN=5008;NS=2504;DP=19888;EAS_AF=0.622;AMR_AF=0.2968;AFR_AF=0.8351;EUR_AF=0.1998;SAS_AF=0.3231;AA=a|||;VT=SNP
6	34043406	rs937038	T	C	100	PASS	AC=403;AF=0.0804712;AN=5008;NS=2504;DP=21191;EAS_AF=0.0476;AMR_AF=0.0245;AFR_AF=0.2133;EUR_AF=0.0229;SAS_AF=0.0337;AA=t|||;VT=SNP
6	34043532	rs75161422	G	C	100	PASS	AC=34;AF=0.00678914;AN=5008;NS=2504;DP=23170;EAS_AF=0.004;AMR_AF=0.0043;AFR_AF=0.0015;EUR_AF=0.0099;SAS_AF=0.0153;AA=g|||;VT=SNP
6	34043652	rs937039	A	G	100	PASS	AC=1292;AF=0.257987;AN=5008;NS=2504;DP=19086;EAS_AF=0.131;AMR_AF=0.3069;AFR_AF=0.0673;EUR_AF=0.4801;SAS_AF=0.3834;AA=a|||;VT=SNP
6	34043705	rs937040	A	G	100	PASS	AC=536;AF=0.107029;AN=5008;NS=2504;DP=16335;EAS_AF=0.124;AMR_AF=0.036;AFR_AF=0.2421;EUR_AF=0.0268;SAS_AF=0.0399;AA=a|||;VT=SNP
6	34043736	rs937041	A	C	100	PASS	AC=742;AF=0.148163;AN=5008;NS=2504;DP=15815;EAS_AF=0.125;AMR_AF=0.0605;AFR_AF=0.3699;EUR_AF=0.0457;SAS_AF=0.0399;AA=a|||;VT=SNP
6	34043865	rs3123366	T	G	100	PASS	AC=541;AF=0.108027;AN=5008;NS=2504;DP=15473;EAS_AF=0.124;AMR_AF=0.0403;AFR_AF=0.2428;EUR_AF=0.0278;SAS_AF=0.0399;AA=G|||;VT=SNP
6	34044026	rs113403976	A	C	100	PASS	AC=539;AF=0.107628;AN=5008;NS=2504;DP=9450;EAS_AF=0.124;AMR_AF=0.0403;AFR_AF=0.2428;EUR_AF=0.0268;SAS_AF=0.0389;AA=C|||;VT=SNP
6	34044037	rs4314495	A	G	100	PASS	AC=2470;AF=0.493211;AN=5008;NS=2504;DP=7683;EAS_AF=0.622;AMR_AF=0.2997;AFR_AF=0.848;EUR_AF=0.1998;SAS_AF=0.32;AA=G|||;VT=SNP
6	34044142	rs1387710	T	C	100	PASS	AC=555;AF=0.110823;AN=5008;NS=2504;DP=11074;EAS_AF=0.127;AMR_AF=0.0403;AFR_AF=0.2511;EUR_AF=0.0268;SAS_AF=0.0409;AA=C|||;VT=SNP
6	34044145	rs2395551	G	A	100	PASS	AC=555;AF=0.110823;AN=5008;NS=2504;DP=11007;EAS_AF=0.127;AMR_AF=0.0403;AFR_AF=0.2511;EUR_AF=0.0268;SAS_AF=0.0409;AA=G|||;VT=SNP
6	34044148	rs1387711	C	G	100	PASS	AC=555;AF=0.110823;AN=5008;NS=2504;DP=11104;EAS_AF=0.127;AMR_AF=0.0403;AFR_AF=0.2511;EUR_AF=0.0268;SAS_AF=0.0409;AA=G|||;VT=SNP
6	34044268	rs2499695	A	G	100	PASS	AC=551;AF=0.110024;AN=5008;NS=2504;DP=12967;EAS_AF=0.128;AMR_AF=0.0403;AFR_AF=0.2489;EUR_AF=0.0268;SAS_AF=0.0389;AA=G|||;VT=SNP
6	34044361	rs116137164	C	T	100	PASS	AC=43;AF=0.00858626;AN=5008;NS=2504;DP=13340;EAS_AF=0;AMR_AF=0.0058;AFR_AF=0;EUR_AF=0.0149;SAS_AF=0.0245;AA=C|||;VT=SNP
6	34044376	rs6928460	G	T	100	PASS	AC=382;AF=0.076278;AN=5008;NS=2504;DP=13335;EAS_AF=0.0982;AMR_AF=0.0288;AFR_AF=0.1861;EUR_AF=0.0099;SAS_AF=0.0072;AA=G|||;VT=SNP
6	34044416	rs2499696	C	G	100	PASS	AC=4189;AF=0.836462;AN=5008;NS=2504;DP=13501;EAS_AF=0.7589;AMR_AF=0.866;AFR_AF=0.7791;EUR_AF=0.8757;SAS_AF=0.9325;AA=c|||;VT=SNP
6	34044418	rs2451355	G	A	100	PASS	AC=4189;AF=0.836462;AN=5008;NS=2504;DP=13615;EAS_AF=0.7589;AMR_AF=0.866;AFR_AF=0.7791;EUR_AF=0.8757;SAS_AF=0.9325;AA=G|||;VT=SNP
6	34044435	rs6928186	C	T	100	PASS	AC=421;AF=0.0840655;AN=5008;NS=2504;DP=14147;EAS_AF=0.0982;AMR_AF=0.0303;AFR_AF=0.2141;EUR_AF=0.0109;SAS_AF=0.0072;AA=C|||;VT=SNP
6	34044628	rs34741555	G	A	100	PASS	AC=368;AF=0.0734824;AN=5008;NS=2504;DP=15579;EAS_AF=0.0784;AMR_AF=0.0303;AFR_AF=0.1899;EUR_AF=0.0099;SAS_AF=0.0072;AA=G|||;VT=SNP
6	34044696	rs34191868	A	T	100	PASS	AC=423;AF=0.0844649;AN=5008;NS=2504;DP=14998;EAS_AF=0.13;AMR_AF=0.0303;AFR_AF=0.1899;EUR_AF=0.0099;SAS_AF=0.0102;AA=A|||;VT=SNP
6	34044841	rs77946409	C	T	100	PASS	AC=399;AF=0.0796725;AN=5008;NS=2504;DP=16044;EAS_AF=0.1071;AMR_AF=0.0303;AFR_AF=0.1891;EUR_AF=0.0099;SAS_AF=0.0102;AA=C|||;VT=SNP
6	34044886	rs75733421	G	A	100	PASS	AC=392;AF=0.0782748;AN=5008;NS=2504;DP=17530;EAS_AF=0.1081;AMR_AF=0.0303;AFR_AF=0.1831;EUR_AF=0.0099;SAS_AF=0.0102;AA=A|||;VT=SNP
6	34044918	rs2499697	A	C	100	PASS	AC=4615;AF=0.921526;AN=5008;NS=2504;DP=18024;EAS_AF=0.8631;AMR_AF=0.9049;AFR_AF=0.9856;EUR_AF=0.8897;SAS_AF=0.9397;AA=C|||;VT=SNP
6	34045046	rs34386472	G	A	100	PASS	AC=404;AF=0.0806709;AN=5008;NS=2504;DP=16983;EAS_AF=0.1071;AMR_AF=0.0317;AFR_AF=0.1921;EUR_AF=0.0099;SAS_AF=0.0102;AA=G|||;VT=SNP
6	34045076	rs34766111	A	T	100	PASS	AC=405;AF=0.0808706;AN=5008;NS=2504;DP=16062;EAS_AF=0.1071;AMR_AF=0.0317;AFR_AF=0.1929;EUR_AF=0.0099;SAS_AF=0.0102;AA=A|||;VT=SNP
6	34045106	rs2451356	T	C	100	PASS	AC=2204;AF=0.440096;AN=5008;NS=2504;DP=15229;EAS_AF=0.4782;AMR_AF=0.2277;AFR_AF=0.8253;EUR_AF=0.1829;SAS_AF=0.2955;AA=G|||;VT=SNP
6	34045148	rs34238418	A	G	100	PASS	AC=397;AF=0.0792732;AN=5008;NS=2504;DP=15340;EAS_AF=0.0992;AMR_AF=0.0331;AFR_AF=0.1921;EUR_AF=0.0099;SAS_AF=0.0102;AA=G|||;VT=SNP
6	34045249	rs35243647	C	T	100	PASS	AC=245;AF=0.0489217;AN=5008;NS=2504;DP=17373;EAS_AF=0.0565;AMR_AF=0.0202;AFR_AF=0.118;EUR_AF=0.0099;SAS_AF=0.0082;AA=C|||;VT=SNP
6	34045627	rs7769527	A	G	100	PASS	AC=1564;AF=0.3123;AN=5008;NS=2504;DP=20088;EAS_AF=0.379;AMR_AF=0.1556;AFR_AF=0.5772;EUR_AF=0.0795;SAS_AF=0.2362;AA=a|||;VT=SNP
6	34045918	rs4605866	T	C	100	PASS	AC=2464;AF=0.492013;AN=5008;NS=2504;DP=23456;EAS_AF=0.4296;AMR_AF=0.6729;AFR_AF=0.1611;EUR_AF=0.6829;SAS_AF=0.6789;AA=T|||;VT=SNP
6	34045946	rs11965508	C	T	100	PASS	AC=496;AF=0.0990415;AN=5008;NS=2504;DP=22693;EAS_AF=0.0556;AMR_AF=0.0461;AFR_AF=0.2829;EUR_AF=0.0278;SAS_AF=0.0061;AA=T|||;VT=SNP
6	34045952	rs11968118	T	C	100	PASS	AC=495;AF=0.0988419;AN=5008;NS=2504;DP=22509;EAS_AF=0.0556;AMR_AF=0.0461;AFR_AF=0.2829;EUR_AF=0.0268;SAS_AF=0.0061;AA=C|||;VT=SNP
6	34045973	rs1565355	C	T	100	PASS	AC=1124;AF=0.224441;AN=5008;NS=2504;DP=5156;EAS_AF=0.3036;AMR_AF=0.1369;AFR_AF=0.329;EUR_AF=0.0885;SAS_AF=0.2035;AA=C|||;VT=SNP
6	34045977	rs11965535	C	T	100	PASS	AC=496;AF=0.0990415;AN=5008;NS=2504;DP=6089;EAS_AF=0.0556;AMR_AF=0.0461;AFR_AF=0.2829;EUR_AF=0.0268;SAS_AF=0.0072;AA=T|||;VT=SNP
6	34046131	rs1994582	C	T	100	PASS	AC=704;AF=0.140575;AN=5008;NS=2504;DP=19681;EAS_AF=0.1032;AMR_AF=0.0706;AFR_AF=0.3321;EUR_AF=0.0726;SAS_AF=0.0399;AA=C|||;VT=SNP
6	34046268	rs11965623	G	A	100	PASS	AC=517;AF=0.103235;AN=5008;NS=2504;DP=19422;EAS_AF=0.0764;AMR_AF=0.0533;AFR_AF=0.2337;EUR_AF=0.0646;SAS_AF=0.0297;AA=A|||;VT=SNP
6	34046302	rs71567417	G	C	100	PASS	AC=599;AF=0.119609;AN=5008;NS=2504;DP=19691;EAS_AF=0.0903;AMR_AF=0.0692;AFR_AF=0.267;EUR_AF=0.0716;SAS_AF=0.0358;AA=C|||;VT=SNP
6	34046729	rs2499702	A	G	100	PASS	AC=2190;AF=0.4373;AN=5008;NS=2504;DP=17678;EAS_AF=0.5268;AMR_AF=0.2853;AFR_AF=0.7073;EUR_AF=0.2356;SAS_AF=0.2955;AA=G|||;VT=SNP
6	34046840	rs9394187	A	G	100	PASS	AC=2561;AF=0.511382;AN=5008;NS=2504;DP=20016;EAS_AF=0.4335;AMR_AF=0.6873;AFR_AF=0.2179;EUR_AF=0.7087;SAS_AF=0.6605;AA=A|||;VT=SNP
6	34047044	rs12529131	T	C	100	PASS	AC=1658;AF=0.33107;AN=5008;NS=2504;DP=17754;EAS_AF=0.3621;AMR_AF=0.1844;AFR_AF=0.621;EUR_AF=0.1163;SAS_AF=0.2321;AA=C|||;VT=SNP
6	34047137	rs12527381	G	C	100	PASS	AC=1662;AF=0.331869;AN=5008;NS=2504;DP=17836;EAS_AF=0.3621;AMR_AF=0.1859;AFR_AF=0.6225;EUR_AF=0.1163;SAS_AF=0.2331;AA=C|||;VT=SNP
6	34047296	rs2046822	T	C	100	PASS	AC=2574;AF=0.513978;AN=5008;NS=2504;DP=20407;EAS_AF=0.4335;AMR_AF=0.6945;AFR_AF=0.2179;EUR_AF=0.7177;SAS_AF=0.6595;AA=T|||;VT=SNP
6	34047670	rs9296111	C	T	100	PASS	AC=1462;AF=0.291933;AN=5008;NS=2504;DP=16872;EAS_AF=0.3125;AMR_AF=0.1758;AFR_AF=0.5234;EUR_AF=0.1133;SAS_AF=0.2239;AA=C|||;VT=SNP
6	34047811	rs6904593	G	A	100	PASS	AC=1629;AF=0.32528;AN=5008;NS=2504;DP=15311;EAS_AF=0.3621;AMR_AF=0.1844;AFR_AF=0.5983;EUR_AF=0.1163;SAS_AF=0.2331;AA=G|||;VT=SNP
6	34048416	rs12206376	G	A	100	PASS	AC=1004;AF=0.200479;AN=5008;NS=2504;DP=15836;EAS_AF=0.2331;AMR_AF=0.3631;AFR_AF=0.0408;EUR_AF=0.2207;SAS_AF=0.2464;AA=G|||;VT=SNP
6	34048475	rs2171851	C	G	100	PASS	AC=4420;AF=0.882588;AN=5008;NS=2504;DP=16500;EAS_AF=0.8006;AMR_AF=0.8991;AFR_AF=0.9402;EUR_AF=0.8539;SAS_AF=0.907;AA=G|||;VT=SNP
6	34048526	rs1565364	G	C	100	PASS	AC=2842;AF=0.567492;AN=5008;NS=2504;DP=17609;EAS_AF=0.4633;AMR_AF=0.7089;AFR_AF=0.3744;EUR_AF=0.7276;SAS_AF=0.6708;AA=C|||;VT=SNP
6	34048788	rs12527955	G	A	100	PASS	AC=1461;AF=0.291733;AN=5008;NS=2504;DP=18717;EAS_AF=0.3125;AMR_AF=0.1758;AFR_AF=0.5234;EUR_AF=0.1133;SAS_AF=0.2229;AA=G|||;VT=SNP
6	34049207	rs9469709	G	A	100	PASS	AC=1519;AF=0.303315;AN=5008;NS=2504;DP=19215;EAS_AF=0.3125;AMR_AF=0.1888;AFR_AF=0.5454;EUR_AF=0.1252;SAS_AF=0.2311;AA=G|||;VT=SNP
6	34049225	rs72888828	G	C	100	PASS	AC=23;AF=0.00459265;AN=5008;NS=2504;DP=19670;EAS_AF=0;AMR_AF=0.0101;AFR_AF=0.0008;EUR_AF=0.0149;SAS_AF=0;AA=G|||;VT=SNP
6	34049628	rs115160104	G	A	100	PASS	AC=59;AF=0.0117812;AN=5008;NS=2504;DP=17901;EAS_AF=0.002;AMR_AF=0.0101;AFR_AF=0.0045;EUR_AF=0.0209;SAS_AF=0.0235;AA=G|||;VT=SNP
6	34049637	rs114012412	G	A	100	PASS	AC=59;AF=0.0117812;AN=5008;NS=2504;DP=17605;EAS_AF=0.002;AMR_AF=0.0101;AFR_AF=0.0045;EUR_AF=0.0209;SAS_AF=0.0235;AA=G|||;VT=SNP
6	34050169	rs188921605	A	C	100	PASS	AC=24;AF=0.00479233;AN=5008;NS=2504;DP=15677;EAS_AF=0.004;AMR_AF=0.0029;AFR_AF=0.0008;EUR_AF=0.007;SAS_AF=0.0102;AA=A|||;VT=SNP
6	34050561	rs80101262	C	T	100	PASS	AC=120;AF=0.0239617;AN=5008;NS=2504;DP=20006;EAS_AF=0.0387;AMR_AF=0.0144;AFR_AF=0.0023;EUR_AF=0.0408;SAS_AF=0.0276;AA=C|||;VT=SNP
6	34050778	rs151022111	C	T	100	PASS	AC=45;AF=0.00898562;AN=5008;NS=2504;DP=20432;EAS_AF=0.001;AMR_AF=0.0231;AFR_AF=0.0015;EUR_AF=0.0209;SAS_AF=0.0051;AA=C|||;VT=SNP
6	34050832	rs77873990	C	T	100	PASS	AC=228;AF=0.0455272;AN=5008;NS=2504;DP=21815;EAS_AF=0.0476;AMR_AF=0.0202;AFR_AF=0.0575;EUR_AF=0.0477;SAS_AF=0.0429;AA=C|||;VT=SNP
6	34050917	rs12211633	C	T	100	PASS	AC=2709;AF=0.540935;AN=5008;NS=2504;DP=21309;EAS_AF=0.4821;AMR_AF=0.6974;AFR_AF=0.2791;EUR_AF=0.7177;SAS_AF=0.6626;AA=T|||;VT=SNP
6	34050924	rs115282021	G	A	100	PASS	AC=229;AF=0.0457268;AN=5008;NS=2504;DP=20882;EAS_AF=0.0476;AMR_AF=0.0202;AFR_AF=0.0582;EUR_AF=0.0477;SAS_AF=0.0429;AA=G|||;VT=SNP
6	34051010	rs144732972	C	T	100	PASS	AC=28;AF=0.00559105;AN=5008;NS=2504;DP=18570;EAS_AF=0.004;AMR_AF=0.0029;AFR_AF=0.003;EUR_AF=0.007;SAS_AF=0.0112;AA=C|||;VT=SNP
6	34051334	rs9368792	G	A	100	PASS	AC=2739;AF=0.546925;AN=5008;NS=2504;DP=18742;EAS_AF=0.4821;AMR_AF=0.6945;AFR_AF=0.3026;EUR_AF=0.7187;SAS_AF=0.6626;AA=G|||;VT=SNP
6	34051442	rs9368793	G	A	100	PASS	AC=2961;AF=0.591254;AN=5008;NS=2504;DP=18804;EAS_AF=0.5298;AMR_AF=0.7176;AFR_AF=0.354;EUR_AF=0.7664;SAS_AF=0.7055;AA=G|||;VT=SNP
6	34051525	rs2499705	G	C	100	PASS	AC=4604;AF=0.919329;AN=5008;NS=2504;DP=19330;EAS_AF=0.8433;AMR_AF=0.915;AFR_AF=0.9841;EUR_AF=0.8946;SAS_AF=0.9387;AA=C|||;VT=SNP
6	34051660	rs140585170	G	A	100	PASS	AC=50;AF=0.00998403;AN=5008;NS=2504;DP=19338;EAS_AF=0.0109;AMR_AF=0.0101;AFR_AF=0;EUR_AF=0.0288;SAS_AF=0.0031;AA=G|||;VT=SNP
6	34052212	rs2499706	G	A	100	PASS	AC=4465;AF=0.891573;AN=5008;NS=2504;DP=16850;EAS_AF=0.8105;AMR_AF=0.8732;AFR_AF=0.9455;EUR_AF=0.8827;SAS_AF=0.9243;AA=a|||;VT=SNP
6	34052462	rs7768966	C	T	100	PASS	AC=1466;AF=0.292732;AN=5008;NS=2504;DP=19648;EAS_AF=0.3135;AMR_AF=0.1744;AFR_AF=0.525;EUR_AF=0.1133;SAS_AF=0.226;AA=C|||;VT=SNP
6	34052964	rs11966709	C	A	100	PASS	AC=186;AF=0.0371406;AN=5008;NS=2504;DP=20985;EAS_AF=0.0437;AMR_AF=0.0173;AFR_AF=0.0439;EUR_AF=0.0417;SAS_AF=0.0307;AA=C|||;VT=SNP
6	34053057	rs140096684	G	A	100	PASS	AC=32;AF=0.00638978;AN=5008;NS=2504;DP=20232;EAS_AF=0.004;AMR_AF=0.0029;AFR_AF=0.0061;EUR_AF=0.007;SAS_AF=0.0112;AA=G|||;VT=SNP
6	34053424	rs1873249	A	G	100	PASS	AC=1753;AF=0.35004;AN=5008;NS=2504;DP=21719;EAS_AF=0.248;AMR_AF=0.3357;AFR_AF=0.2716;EUR_AF=0.499;SAS_AF=0.4182;AA=A|||;VT=SNP
6	34053666	rs2499707	T	C	100	PASS	AC=4605;AF=0.919529;AN=5008;NS=2504;DP=17656;EAS_AF=0.8433;AMR_AF=0.915;AFR_AF=0.9834;EUR_AF=0.8946;SAS_AF=0.9407;AA=C|||;VT=SNP
6	34053693	rs77490194	G	A	100	PASS	AC=230;AF=0.0459265;AN=5008;NS=2504;DP=18685;EAS_AF=0.0476;AMR_AF=0.0202;AFR_AF=0.059;EUR_AF=0.0487;SAS_AF=0.0419;AA=G|||;VT=SNP
6	34053787	rs139032373	G	C	100	PASS	AC=40;AF=0.00798722;AN=5008;NS=2504;DP=21857;EAS_AF=0.001;AMR_AF=0.0101;AFR_AF=0;EUR_AF=0.0298;SAS_AF=0.002;AA=G|||;VT=SNP
6	34054393	rs2451357	A	G	100	PASS	AC=4382;AF=0.875;AN=5008;NS=2504;DP=20994;EAS_AF=0.7956;AMR_AF=0.8963;AFR_AF=0.9281;EUR_AF=0.8469;SAS_AF=0.8988;AA=G|||;VT=SNP
6	34055425	rs2451354	A	G	100	PASS	AC=4385;AF=0.875599;AN=5008;NS=2504;DP=12028;EAS_AF=0.7956;AMR_AF=0.8934;AFR_AF=0.9327;EUR_AF=0.8459;SAS_AF=0.8988;AA=a|||;VT=SNP
6	34055679	rs1472037	A	C	100	PASS	AC=4390;AF=0.876597;AN=5008;NS=2504;DP=15683;EAS_AF=0.7956;AMR_AF=0.8963;AFR_AF=0.9349;EUR_AF=0.8459;SAS_AF=0.8988;AA=c|||;VT=SNP
6	34055883	rs2499709	T	C	100	PASS	AC=4921;AF=0.982628;AN=5008;NS=2504;DP=16755;EAS_AF=0.999;AMR_AF=0.9942;AFR_AF=0.9992;EUR_AF=0.9503;SAS_AF=0.9683;AA=c|||;VT=SNP
6	34055898	rs9380403	C	T	100	PASS	AC=4054;AF=0.809505;AN=5008;NS=2504;DP=17320;EAS_AF=0.747;AMR_AF=0.8689;AFR_AF=0.7526;EUR_AF=0.83;SAS_AF=0.8875;AA=c|||;VT=SNP
6	34056531	rs118009810	G	A	100	PASS	AC=24;AF=0.00479233;AN=5008;NS=2504;DP=19921;EAS_AF=0.004;AMR_AF=0.0029;AFR_AF=0.0008;EUR_AF=0.007;SAS_AF=0.0102;AA=G|||;VT=SNP
6	34056583	rs9469711	G	A	100	PASS	AC=2627;AF=0.524561;AN=5008;NS=2504;DP=20430;EAS_AF=0.5476;AMR_AF=0.5576;AFR_AF=0.6392;EUR_AF=0.3668;SAS_AF=0.4847;AA=G|||;VT=SNP
6	34056726	rs2499711	T	G	100	PASS	AC=4605;AF=0.919529;AN=5008;NS=2504;DP=17478;EAS_AF=0.8433;AMR_AF=0.9164;AFR_AF=0.9818;EUR_AF=0.8956;SAS_AF=0.9407;AA=G|||;VT=SNP
6	34056970	rs1125263	C	T	100	PASS	AC=4112;AF=0.821086;AN=5008;NS=2504;DP=19683;EAS_AF=0.747;AMR_AF=0.8761;AFR_AF=0.792;EUR_AF=0.831;SAS_AF=0.8875;AA=C|||;VT=SNP
6	34057025	rs1565361	C	T	100	PASS	AC=4099;AF=0.81849;AN=5008;NS=2504;DP=20084;EAS_AF=0.747;AMR_AF=0.8833;AFR_AF=0.7753;EUR_AF=0.834;SAS_AF=0.8885;AA=C|||;VT=SNP
6	34057225	rs115780368	G	A	100	PASS	AC=27;AF=0.00539137;AN=5008;NS=2504;DP=16191;EAS_AF=0.001;AMR_AF=0.0043;AFR_AF=0;EUR_AF=0.0209;SAS_AF=0.002;AA=G|||;VT=SNP
6	34057528	rs188867515	A	T	100	PASS	AC=35;AF=0.00698882;AN=5008;NS=2504;DP=18371;EAS_AF=0.004;AMR_AF=0.0029;AFR_AF=0.003;EUR_AF=0.008;SAS_AF=0.0174;AA=A|||;VT=SNP
6	34058759	rs2499712	G	A	100	PASS	AC=1721;AF=0.34365;AN=5008;NS=2504;DP=14540;EAS_AF=0.2262;AMR_AF=0.3473;AFR_AF=0.2746;EUR_AF=0.4891;SAS_AF=0.4059;AA=G|||;VT=SNP
6	34059239	rs937035	G	A	100	PASS	AC=2305;AF=0.460264;AN=5008;NS=2504;DP=14622;EAS_AF=0.5;AMR_AF=0.4841;AFR_AF=0.5416;EUR_AF=0.3141;SAS_AF=0.4427;AA=G|||;VT=SNP
6	34059349	rs937033	A	C	100	PASS	AC=1489;AF=0.297324;AN=5008;NS=2504;DP=14954;EAS_AF=0.3403;AMR_AF=0.1816;AFR_AF=0.4947;EUR_AF=0.1252;SAS_AF=0.2454;AA=A|||;VT=SNP
6	34059561	rs78033403	G	A	100	PASS	AC=154;AF=0.0307508;AN=5008;NS=2504;DP=16330;EAS_AF=0.0357;AMR_AF=0.0115;AFR_AF=0.0424;EUR_AF=0.0239;SAS_AF=0.0307;AA=G|||;VT=SNP
6	34060547	rs150232923	G	A	100	PASS	AC=84;AF=0.0167732;AN=5008;NS=2504;DP=13261;EAS_AF=0.0228;AMR_AF=0.0043;AFR_AF=0.0295;EUR_AF=0.0089;SAS_AF=0.0102;AA=A|||;VT=SNP
6	34060867	rs9380405	T	C	100	PASS	AC=1554;AF=0.310304;AN=5008;NS=2504;DP=18223;EAS_AF=0.2014;AMR_AF=0.3329;AFR_AF=0.1952;EUR_AF=0.4642;SAS_AF=0.4039;AA=T|||;VT=SNP
6	34061253	rs2451351	A	G	100	PASS	AC=4626;AF=0.923722;AN=5008;NS=2504;DP=21298;EAS_AF=0.8611;AMR_AF=0.9179;AFR_AF=0.9826;EUR_AF=0.8946;SAS_AF=0.9427;AA=G|||;VT=SNP
6	34062124	rs74315608	A	G	100	PASS	AC=51;AF=0.0101837;AN=5008;NS=2504;DP=19475;EAS_AF=0.0109;AMR_AF=0.0101;AFR_AF=0;EUR_AF=0.0298;SAS_AF=0.0031;AA=A|||;VT=SNP
6	34062805	rs874631	A	G	100	PASS	AC=4423;AF=0.883187;AN=5008;NS=2504;DP=16741;EAS_AF=0.8175;AMR_AF=0.8991;AFR_AF=0.9281;EUR_AF=0.8529;SAS_AF=0.91;AA=G|||;VT=SNP
6	34063006	rs11970029	G	A	100	PASS	AC=143;AF=0.0285543;AN=5008;NS=2504;DP=16808;EAS_AF=0.0159;AMR_AF=0.036;AFR_AF=0.0492;EUR_AF=0.0298;SAS_AF=0.0072;AA=G|||;VT=SNP
6	34063351	rs2499713	T	C	100	PASS	AC=4624;AF=0.923323;AN=5008;NS=2504;DP=18489;EAS_AF=0.8611;AMR_AF=0.9164;AFR_AF=0.9818;EUR_AF=0.8946;SAS_AF=0.9427;AA=C|||;VT=SNP
6	34064073	rs148662557	C	T	100	PASS	AC=20;AF=0.00399361;AN=5008;NS=2504;DP=21438;EAS_AF=0.004;AMR_AF=0.0029;AFR_AF=0.0008;EUR_AF=0.007;SAS_AF=0.0061;AA=C|||;VT=SNP
6	34064240	rs75489899	C	T	100	PASS	AC=38;AF=0.00758786;AN=5008;NS=2504;DP=21100;EAS_AF=0.0218;AMR_AF=0.0029;AFR_AF=0.0008;EUR_AF=0.007;SAS_AF=0.0061;AA=C|||;VT=SNP
6	34064316	rs57328363	C	T	100	PASS	AC=81;AF=0.0161741;AN=5008;NS=2504;DP=22692;EAS_AF=0;AMR_AF=0.0072;AFR_AF=0.0454;EUR_AF=0.0149;SAS_AF=0.001;AA=C|||;VT=SNP
6	34064743	rs151029196	G	A	100	PASS	AC=20;AF=0.00399361;AN=5008;NS=2504;DP=22505;EAS_AF=0.004;AMR_AF=0.0029;AFR_AF=0.0008;EUR_AF=0.007;SAS_AF=0.0061;AA=G|||;VT=SNP
6	34065461	rs75892256	A	C	100	PASS	AC=28;AF=0.00559105;AN=5008;NS=2504;DP=20733;EAS_AF=0;AMR_AF=0.0072;AFR_AF=0.0008;EUR_AF=0.0219;SAS_AF=0;AA=A|||;VT=SNP
6	34065600	rs78648401	G	A	100	PASS	AC=21;AF=0.00419329;AN=5008;NS=2504;DP=20059;EAS_AF=0.004;AMR_AF=0.0029;AFR_AF=0.0008;EUR_AF=0.008;SAS_AF=0.0061;AA=g|||;VT=SNP
6	34065982	rs12206652	A	G	100	PASS	AC=1197;AF=0.239018;AN=5008;NS=2504;DP=21133;EAS_AF=0.2371;AMR_AF=0.3718;AFR_AF=0.143;EUR_AF=0.2435;SAS_AF=0.272;AA=A|||;VT=SNP
6	34066624	rs2451348	T	C	100	PASS	AC=4612;AF=0.920927;AN=5008;NS=2504;DP=14123;EAS_AF=0.8611;AMR_AF=0.9164;AFR_AF=0.9728;EUR_AF=0.8946;SAS_AF=0.9427;AA=C|||;VT=SNP
6	34066739	rs1489943	G	A	100	PASS	AC=1385;AF=0.276558;AN=5008;NS=2504;DP=13986;EAS_AF=0.1994;AMR_AF=0.3184;AFR_AF=0.0794;EUR_AF=0.4642;SAS_AF=0.3998;AA=G|||;VT=SNP
6	34066898	rs902193	T	C	100	PASS	AC=4267;AF=0.852037;AN=5008;NS=2504;DP=15335;EAS_AF=0.7887;AMR_AF=0.8876;AFR_AF=0.8517;EUR_AF=0.8439;SAS_AF=0.9008;AA=T|||;VT=SNP
6	34067198	rs974689	G	A	100	PASS	AC=4187;AF=0.836062;AN=5008;NS=2504;DP=16201;EAS_AF=0.747;AMR_AF=0.8804;AFR_AF=0.8404;EUR_AF=0.836;SAS_AF=0.8906;AA=G|||;VT=SNP
6	34067792	rs9380406	T	C	100	PASS	AC=3005;AF=0.60004;AN=5008;NS=2504;DP=18848;EAS_AF=0.5119;AMR_AF=0.5159;AFR_AF=0.6974;EUR_AF=0.5915;SAS_AF=0.6278;AA=T|||;VT=SNP
6	34068408	rs733457	G	T	100	PASS	AC=3004;AF=0.59984;AN=5008;NS=2504;DP=22254;EAS_AF=0.5109;AMR_AF=0.5159;AFR_AF=0.6974;EUR_AF=0.5915;SAS_AF=0.6278;AA=T|||;VT=SNP
6	34068719	rs745501	T	A	100	PASS	AC=3353;AF=0.669529;AN=5008;NS=2504;DP=21986;EAS_AF=0.5853;AMR_AF=0.5447;AFR_AF=0.82;EUR_AF=0.6421;SAS_AF=0.6697;AA=A|||;VT=SNP
6	34068767	rs2395555	T	G	100	PASS	AC=3010;AF=0.601038;AN=5008;NS=2504;DP=22997;EAS_AF=0.5159;AMR_AF=0.5159;AFR_AF=0.6974;EUR_AF=0.5915;SAS_AF=0.6288;AA=G|||;VT=SNP
6	34068923	rs16894846	G	A	100	PASS	AC=582;AF=0.116214;AN=5008;NS=2504;DP=22603;EAS_AF=0.3095;AMR_AF=0.0533;AFR_AF=0.0053;EUR_AF=0.0348;SAS_AF=0.1953;AA=g|||;VT=SNP
6	34069047	rs143006773	T	G	100	PASS	AC=13;AF=0.00259585;AN=5008;NS=2504;DP=23623;EAS_AF=0;AMR_AF=0.0072;AFR_AF=0;EUR_AF=0.008;SAS_AF=0;AA=T|||;VT=SNP
6	34069062	rs3887555	T	C	100	PASS	AC=3041;AF=0.607228;AN=5008;NS=2504;DP=23326;EAS_AF=0.5228;AMR_AF=0.5173;AFR_AF=0.7148;EUR_AF=0.5915;SAS_AF=0.6288;AA=C|||;VT=SNP
6	34069822	rs75813933	G	A	100	PASS	AC=223;AF=0.0445288;AN=5008;NS=2504;DP=17523;EAS_AF=0.0446;AMR_AF=0.0216;AFR_AF=0.0673;EUR_AF=0.0417;SAS_AF=0.0327;AA=G|||;VT=SNP
6	34070135	rs115508918	T	C	100	PASS	AC=42;AF=0.00838658;AN=5008;NS=2504;DP=20895;EAS_AF=0;AMR_AF=0.0086;AFR_AF=0;EUR_AF=0.0328;SAS_AF=0.0031;AA=T|||;VT=SNP
6	34070259	rs12214371	A	G	100	PASS	AC=1022;AF=0.204073;AN=5008;NS=2504;DP=19857;EAS_AF=0.2202;AMR_AF=0.3559;AFR_AF=0.0386;EUR_AF=0.2416;SAS_AF=0.2648;AA=A|||;VT=SNP
6	34070634	rs6936419	C	A	100	PASS	AC=1579;AF=0.315296;AN=5008;NS=2504;DP=19632;EAS_AF=0.2073;AMR_AF=0.3386;AFR_AF=0.1959;EUR_AF=0.4692;SAS_AF=0.4131;AA=c|||;VT=SNP
6	34070700	rs115166287	G	A	100	PASS	AC=213;AF=0.0425319;AN=5008;NS=2504;DP=16530;EAS_AF=0.0437;AMR_AF=0.0216;AFR_AF=0.0673;EUR_AF=0.0417;SAS_AF=0.0235;AA=g|||;VT=SNP
6	34071173	rs115713968	C	T	100	PASS	AC=21;AF=0.00419329;AN=5008;NS=2504;DP=13844;EAS_AF=0.002;AMR_AF=0.0058;AFR_AF=0.0008;EUR_AF=0.0119;SAS_AF=0.002;AA=C|||;VT=SNP
6	34071790	rs9469714	A	T	100	PASS	AC=1042;AF=0.208067;AN=5008;NS=2504;DP=19478;EAS_AF=0.2272;AMR_AF=0.3545;AFR_AF=0.0499;EUR_AF=0.2406;SAS_AF=0.2648;AA=A|||;VT=SNP
6	34072101	rs78975575	C	T	100	PASS	AC=54;AF=0.0107827;AN=5008;NS=2504;DP=17012;EAS_AF=0.001;AMR_AF=0.0086;AFR_AF=0.003;EUR_AF=0.0328;SAS_AF=0.0102;AA=C|||;VT=SNP
6	34072215	rs2499714	C	T	100	PASS	AC=1205;AF=0.240615;AN=5008;NS=2504;DP=21650;EAS_AF=0.3304;AMR_AF=0.1124;AFR_AF=0.3714;EUR_AF=0.0934;SAS_AF=0.2137;AA=C|||;VT=SNP
6	34072364	rs74416897	C	T	100	PASS	AC=27;AF=0.00539137;AN=5008;NS=2504;DP=17976;EAS_AF=0;AMR_AF=0.0058;AFR_AF=0.0008;EUR_AF=0.0219;SAS_AF=0;AA=C|||;VT=SNP
6	34072561	rs7763695	T	C	100	PASS	AC=2750;AF=0.549121;AN=5008;NS=2504;DP=19336;EAS_AF=0.6052;AMR_AF=0.4697;AFR_AF=0.4425;EUR_AF=0.5944;SAS_AF=0.6452;AA=T|||;VT=SNP
6	34072764	rs55742509	A	G	100	PASS	AC=1418;AF=0.283147;AN=5008;NS=2504;DP=14306;EAS_AF=0.3631;AMR_AF=0.1499;AFR_AF=0.4539;EUR_AF=0.1123;SAS_AF=0.2403;AA=G|||;VT=SNP
6	34072788	rs2499715	A	G	100	PASS	AC=3903;AF=0.779353;AN=5008;NS=2504;DP=16011;EAS_AF=0.8194;AMR_AF=0.6239;AFR_AF=0.9009;EUR_AF=0.7227;SAS_AF=0.7423;AA=G|||;VT=SNP
6	34073037	rs78650232	C	T	100	PASS	AC=27;AF=0.00539137;AN=5008;NS=2504;DP=13618;EAS_AF=0;AMR_AF=0.0058;AFR_AF=0.0008;EUR_AF=0.0219;SAS_AF=0;AA=C|||;VT=SNP
6	34073407	rs11753413	C	T	100	PASS	AC=2390;AF=0.477236;AN=5008;NS=2504;DP=17516;EAS_AF=0.3948;AMR_AF=0.647;AFR_AF=0.3464;EUR_AF=0.5865;SAS_AF=0.5061;AA=c|||;VT=SNP
6	34073535	rs74318988	G	A	100	PASS	AC=78;AF=0.0155751;AN=5008;NS=2504;DP=19180;EAS_AF=0.003;AMR_AF=0.0288;AFR_AF=0.0015;EUR_AF=0.0427;SAS_AF=0.0102;AA=g|||;VT=SNP
6	34073753	rs115487285	T	C	100	PASS	AC=22;AF=0.00439297;AN=5008;NS=2504;DP=18984;EAS_AF=0.002;AMR_AF=0.0058;AFR_AF=0.0008;EUR_AF=0.0129;SAS_AF=0.002;AA=t|||;VT=SNP
6	34073774	rs12525536	C	T	100	PASS	AC=2020;AF=0.403355;AN=5008;NS=2504;DP=18188;EAS_AF=0.376;AMR_AF=0.5965;AFR_AF=0.1573;EUR_AF=0.5577;SAS_AF=0.4683;AA=c|||;VT=SNP
6	34073779	rs12528906	A	G	100	PASS	AC=2369;AF=0.473043;AN=5008;NS=2504;DP=18088;EAS_AF=0.3938;AMR_AF=0.6455;AFR_AF=0.3328;EUR_AF=0.5855;SAS_AF=0.5061;AA=a|||;VT=SNP
6	34073835	rs2451344	A	G	100	PASS	AC=326;AF=0.0650958;AN=5008;NS=2504;DP=17979;EAS_AF=0.0069;AMR_AF=0.0375;AFR_AF=0.1959;EUR_AF=0.0199;SAS_AF=0.0143;AA=g|||;VT=SNP
6	34073883	rs6457757	G	C	100	PASS	AC=3087;AF=0.616414;AN=5008;NS=2504;DP=17695;EAS_AF=0.502;AMR_AF=0.745;AFR_AF=0.6936;EUR_AF=0.6193;SAS_AF=0.5358;AA=c|||;VT=SNP
6	34074463	rs1109654	A	G	100	PASS	AC=2697;AF=0.538538;AN=5008;NS=2504;DP=17149;EAS_AF=0.4008;AMR_AF=0.6816;AFR_AF=0.5303;EUR_AF=0.6044;SAS_AF=0.5225;AA=a|||;VT=SNP
6	34075156	rs730638	T	C	100	PASS	AC=3083;AF=0.615615;AN=5008;NS=2504;DP=20223;EAS_AF=0.5238;AMR_AF=0.7464;AFR_AF=0.6551;EUR_AF=0.6412;SAS_AF=0.5378;AA=C|||;VT=SNP
6	34075272	rs114066208	C	T	100	PASS	AC=83;AF=0.0165735;AN=5008;NS=2504;DP=20431;EAS_AF=0.001;AMR_AF=0.0101;AFR_AF=0.034;EUR_AF=0.0129;SAS_AF=0.0174;AA=C|||;VT=SNP
6	34075379	rs73412885	G	A	100	PASS	AC=950;AF=0.189696;AN=5008;NS=2504;DP=20390;EAS_AF=0.3204;AMR_AF=0.0778;AFR_AF=0.2421;EUR_AF=0.0567;SAS_AF=0.2004;AA=G|||;VT=SNP
6	34075554	rs1075482	A	G	100	PASS	AC=2858;AF=0.570687;AN=5008;NS=2504;DP=19762;EAS_AF=0.4226;AMR_AF=0.6988;AFR_AF=0.6006;EUR_AF=0.6312;SAS_AF=0.5297;AA=G|||;VT=SNP
6	34076128	rs2451340	G	A	100	PASS	AC=439;AF=0.0876597;AN=5008;NS=2504;DP=21569;EAS_AF=0.0208;AMR_AF=0.049;AFR_AF=0.233;EUR_AF=0.0348;SAS_AF=0.0419;AA=A|||;VT=SNP
6	34076358	rs115456562	T	G	100	PASS	AC=86;AF=0.0171725;AN=5008;NS=2504;DP=18545;EAS_AF=0.001;AMR_AF=0.0101;AFR_AF=0.034;EUR_AF=0.0149;SAS_AF=0.0184;AA=T|||;VT=SNP
6	34076648	rs2499720	G	A	100	PASS	AC=2754;AF=0.54992;AN=5008;NS=2504;DP=17521;EAS_AF=0.501;AMR_AF=0.7061;AFR_AF=0.5023;EUR_AF=0.6083;SAS_AF=0.4939;AA=G|||;VT=SNP
6	34076894	rs114467678	G	A	100	PASS	AC=37;AF=0.00738818;AN=5008;NS=2504;DP=15247;EAS_AF=0;AMR_AF=0.0101;AFR_AF=0;EUR_AF=0.0268;SAS_AF=0.0031;AA=G|||;VT=SNP
6	34078015	rs145691081	G	A	100	PASS	AC=72;AF=0.014377;AN=5008;NS=2504;DP=15543;EAS_AF=0.002;AMR_AF=0.0086;AFR_AF=0.025;EUR_AF=0.0139;SAS_AF=0.0174;AA=G|||;VT=SNP
6	34078463	rs744102	G	A	100	PASS	AC=2989;AF=0.596845;AN=5008;NS=2504;DP=19430;EAS_AF=0.5218;AMR_AF=0.732;AFR_AF=0.6513;EUR_AF=0.5964;SAS_AF=0.5051;AA=A|||;VT=SNP
6	34079583	rs902211	A	G	100	PASS	AC=109;AF=0.0217652;AN=5008;NS=2504;DP=17729;EAS_AF=0.0188;AMR_AF=0.0245;AFR_AF=0.034;EUR_AF=0.0149;SAS_AF=0.0133;AA=G|||;VT=SNP
6	34080024	rs747373	C	G	100	PASS	AC=340;AF=0.0678914;AN=5008;NS=2504;DP=17180;EAS_AF=0.0198;AMR_AF=0.0533;AFR_AF=0.1831;EUR_AF=0.0249;SAS_AF=0.0164;AA=G|||;VT=SNP
6	34080997	rs112707349	C	G	100	PASS	AC=31;AF=0.0061901;AN=5008;NS=2504;DP=17863;EAS_AF=0.001;AMR_AF=0.013;AFR_AF=0;EUR_AF=0.0179;SAS_AF=0.0031;AA=C|||;VT=SNP
6	34081018	rs115449130	G	A	100	PASS	AC=389;AF=0.0776757;AN=5008;NS=2504;DP=18471;EAS_AF=0.0139;AMR_AF=0.0476;AFR_AF=0.236;EUR_AF=0.0219;SAS_AF=0.0082;AA=G|||;VT=SNP
6	34081291	rs728835	T	C	100	PASS	AC=365;AF=0.0728834;AN=5008;NS=2504;DP=19529;EAS_AF=0.0198;AMR_AF=0.0533;AFR_AF=0.2012;EUR_AF=0.0258;SAS_AF=0.0164;AA=C|||;VT=SNP
6	34082299	rs13214721	C	T	100	PASS	AC=425;AF=0.0848642;AN=5008;NS=2504;DP=19876;EAS_AF=0.0327;AMR_AF=0.0605;AFR_AF=0.2413;EUR_AF=0.0189;SAS_AF=0.0123;AA=C|||;VT=SNP
6	34082335	rs9368794	A	G	100	PASS	AC=2188;AF=0.436901;AN=5008;NS=2504;DP=19083;EAS_AF=0.375;AMR_AF=0.6124;AFR_AF=0.2708;EUR_AF=0.5636;SAS_AF=0.4703;AA=A|||;VT=SNP
6	34082944	rs12205473	G	A	100	PASS	AC=2004;AF=0.40016;AN=5008;NS=2504;DP=17397;EAS_AF=0.369;AMR_AF=0.5922;AFR_AF=0.1596;EUR_AF=0.5557;SAS_AF=0.4611;AA=G|||;VT=SNP
6	34083459	rs2499722	C	T	100	PASS	AC=2816;AF=0.5623;AN=5008;NS=2504;DP=18123;EAS_AF=0.4137;AMR_AF=0.6859;AFR_AF=0.6316;EUR_AF=0.6024;SAS_AF=0.4928;AA=T|||;VT=SNP
6	34083564	rs13196449	A	G	100	PASS	AC=504;AF=0.100639;AN=5008;NS=2504;DP=16992;EAS_AF=0.0387;AMR_AF=0.0648;AFR_AF=0.2799;EUR_AF=0.0298;SAS_AF=0.0204;AA=G|||;VT=SNP
6	34083891	rs114799974	C	G	100	PASS	AC=85;AF=0.0169728;AN=5008;NS=2504;DP=17406;EAS_AF=0.002;AMR_AF=0.0101;AFR_AF=0.034;EUR_AF=0.0129;SAS_AF=0.0184;AA=C|||;VT=SNP
6	34084138	rs34555699	A	G	100	PASS	AC=538;AF=0.107428;AN=5008;NS=2504;DP=19083;EAS_AF=0.0387;AMR_AF=0.0677;AFR_AF=0.3064;EUR_AF=0.0288;SAS_AF=0.0184;AA=G|||;VT=SNP
6	34084290	rs115596283	G	C	100	PASS	AC=85;AF=0.0169728;AN=5008;NS=2504;DP=18200;EAS_AF=0.002;AMR_AF=0.0101;AFR_AF=0.034;EUR_AF=0.0129;SAS_AF=0.0184;AA=G|||;VT=SNP
6	34084554	rs79129110	C	G	100	PASS	AC=27;AF=0.00539137;AN=5008;NS=2504;DP=17624;EAS_AF=0;AMR_AF=0.0058;AFR_AF=0.0008;EUR_AF=0.0219;SAS_AF=0;AA=C|||;VT=SNP
6	34084813	rs4713739	C	G	100	PASS	AC=2012;AF=0.401757;AN=5008;NS=2504;DP=14399;EAS_AF=0.37;AMR_AF=0.5937;AFR_AF=0.1604;EUR_AF=0.5567;SAS_AF=0.4652;AA=c|||;VT=SNP
6	34084862	rs4713740	A	C	100	PASS	AC=2694;AF=0.537939;AN=5008;NS=2504;DP=15895;EAS_AF=0.4127;AMR_AF=0.6787;AFR_AF=0.5514;EUR_AF=0.5934;SAS_AF=0.4918;AA=c|||;VT=SNP
6	34084928	rs4472348	T	C	100	PASS	AC=424;AF=0.0846645;AN=5008;NS=2504;DP=16807;EAS_AF=0.0327;AMR_AF=0.0605;AFR_AF=0.2405;EUR_AF=0.0189;SAS_AF=0.0123;AA=t|||;VT=SNP
6	34085035	rs4713741	G	T	100	PASS	AC=2008;AF=0.400958;AN=5008;NS=2504;DP=14545;EAS_AF=0.37;AMR_AF=0.5908;AFR_AF=0.1604;EUR_AF=0.5567;SAS_AF=0.4632;AA=g|||;VT=SNP
6	34085554	rs78765617	C	A	100	PASS	AC=292;AF=0.0583067;AN=5008;NS=2504;DP=19269;EAS_AF=0.1042;AMR_AF=0.0576;AFR_AF=0.0817;EUR_AF=0.0159;SAS_AF=0.0235;AA=C|||;VT=SNP
6	34085687	rs937031	G	A	100	PASS	AC=429;AF=0.0856629;AN=5008;NS=2504;DP=20413;EAS_AF=0.0804;AMR_AF=0.0692;AFR_AF=0.1891;EUR_AF=0.0239;SAS_AF=0.0266;AA=G|||;VT=SNP
6	34086671	rs2499724	C	A	100	PASS	AC=2245;AF=0.448283;AN=5008;NS=2504;DP=18119;EAS_AF=0.2808;AMR_AF=0.4337;AFR_AF=0.4675;EUR_AF=0.5765;SAS_AF=0.4734;AA=C|||;VT=SNP
6	34086812	rs2499725	A	C	100	PASS	AC=2608;AF=0.520767;AN=5008;NS=2504;DP=18467;EAS_AF=0.3938;AMR_AF=0.6729;AFR_AF=0.5151;EUR_AF=0.5905;SAS_AF=0.4796;AA=C|||;VT=SNP
6	34087241	rs1565357	A	G	100	PASS	AC=3086;AF=0.616214;AN=5008;NS=2504;DP=18356;EAS_AF=0.5109;AMR_AF=0.7493;AFR_AF=0.705;EUR_AF=0.6113;SAS_AF=0.5153;AA=G|||;VT=SNP
6	34087636	rs2499726	A	G	100	PASS	AC=2602;AF=0.519569;AN=5008;NS=2504;DP=17294;EAS_AF=0.3929;AMR_AF=0.6729;AFR_AF=0.5144;EUR_AF=0.5915;SAS_AF=0.4744;AA=G|||;VT=SNP
6	34088442	rs114757482	C	G	100	PASS	AC=346;AF=0.0690895;AN=5008;NS=2504;DP=15578;EAS_AF=0.1052;AMR_AF=0.0648;AFR_AF=0.1142;EUR_AF=0.0189;SAS_AF=0.0256;AA=C|||;VT=SNP
6	34088656	rs923498	C	T	100	PASS	AC=2580;AF=0.515176;AN=5008;NS=2504;DP=17257;EAS_AF=0.3919;AMR_AF=0.6715;AFR_AF=0.5008;EUR_AF=0.5895;SAS_AF=0.4744;AA=C|||;VT=SNP
6	34089286	rs2451339	C	G	100	PASS	AC=2583;AF=0.515775;AN=5008;NS=2504;DP=17059;EAS_AF=0.3919;AMR_AF=0.6729;AFR_AF=0.5;EUR_AF=0.5915;SAS_AF=0.4755;AA=C|||;VT=SNP
6	34089594	rs4713742	C	T	100	PASS	AC=2154;AF=0.430112;AN=5008;NS=2504;DP=18945;EAS_AF=0.3681;AMR_AF=0.621;AFR_AF=0.2534;EUR_AF=0.5646;SAS_AF=0.4591;AA=C|||;VT=SNP
6	34089931	rs116140476	G	A	100	PASS	AC=120;AF=0.0239617;AN=5008;NS=2504;DP=17237;EAS_AF=0.002;AMR_AF=0.013;AFR_AF=0.0575;EUR_AF=0.0149;SAS_AF=0.0184;AA=G|||;VT=SNP
6	34090484	rs2499728	C	T	100	PASS	AC=2382;AF=0.475639;AN=5008;NS=2504;DP=12651;EAS_AF=0.3492;AMR_AF=0.6455;AFR_AF=0.4153;EUR_AF=0.5746;SAS_AF=0.4652;AA=C|||;VT=SNP
6	34090610	rs9469718	A	G	100	PASS	AC=380;AF=0.0758786;AN=5008;NS=2504;DP=15593;EAS_AF=0;AMR_AF=0.0331;AFR_AF=0.2337;EUR_AF=0.0437;SAS_AF=0.0041;AA=A|||;VT=SNP
6	34090695	rs1352632	A	C	100	PASS	AC=3088;AF=0.616613;AN=5008;NS=2504;DP=17892;EAS_AF=0.5169;AMR_AF=0.745;AFR_AF=0.7035;EUR_AF=0.6173;SAS_AF=0.5102;AA=C|||;VT=SNP
6	34090696	rs60190206	T	C	100	PASS	AC=684;AF=0.136581;AN=5008;NS=2504;DP=17947;EAS_AF=0.1448;AMR_AF=0.098;AFR_AF=0.2958;EUR_AF=0.0388;SAS_AF=0.0409;AA=C|||;VT=SNP
6	34090764	rs112925212	C	T	100	PASS	AC=479;AF=0.095647;AN=5008;NS=2504;DP=17700;EAS_AF=0.12;AMR_AF=0.0677;AFR_AF=0.1959;EUR_AF=0.0209;SAS_AF=0.0317;AA=C|||;VT=SNP
6	34090765	rs59775275	C	G	100	PASS	AC=658;AF=0.13139;AN=5008;NS=2504;DP=17766;EAS_AF=0.1429;AMR_AF=0.098;AFR_AF=0.2784;EUR_AF=0.0378;SAS_AF=0.0409;AA=C|||;VT=SNP
6	34090931	rs144568911	A	G	100	PASS	AC=119;AF=0.023762;AN=5008;NS=2504;DP=18246;EAS_AF=0.002;AMR_AF=0.013;AFR_AF=0.0575;EUR_AF=0.0139;SAS_AF=0.0184;AA=A|||;VT=SNP
6	34091165	rs9394188	C	T	100	PASS	AC=2126;AF=0.424521;AN=5008;NS=2504;DP=18909;EAS_AF=0.3671;AMR_AF=0.6167;AFR_AF=0.2496;EUR_AF=0.5497;SAS_AF=0.455;AA=C|||;VT=SNP
6	34091368	rs75839764	G	A	100	PASS	AC=392;AF=0.0782748;AN=5008;NS=2504;DP=18313;EAS_AF=0.1081;AMR_AF=0.062;AFR_AF=0.1513;EUR_AF=0.0169;SAS_AF=0.0235;AA=G|||;VT=SNP
6	34091441	rs60117918	C	T	100	PASS	AC=624;AF=0.124601;AN=5008;NS=2504;DP=18374;EAS_AF=0.1429;AMR_AF=0.0793;AFR_AF=0.267;EUR_AF=0.0338;SAS_AF=0.0389;AA=C|||;VT=SNP
6	34091702	rs6913755	C	T	100	PASS	AC=602;AF=0.120208;AN=5008;NS=2504;DP=10684;EAS_AF=0.1419;AMR_AF=0.0793;AFR_AF=0.2526;EUR_AF=0.0318;SAS_AF=0.0389;AA=T|||;VT=SNP
6	34091863	rs114881402	G	C	100	PASS	AC=35;AF=0.00698882;AN=5008;NS=2504;DP=14031;EAS_AF=0.001;AMR_AF=0.0173;AFR_AF=0.0015;EUR_AF=0.0149;SAS_AF=0.0051;AA=G|||;VT=SNP
6	34091907	rs9394189	C	A	100	PASS	AC=2146;AF=0.428514;AN=5008;NS=2504;DP=14371;EAS_AF=0.3661;AMR_AF=0.6196;AFR_AF=0.2564;EUR_AF=0.5567;SAS_AF=0.4581;AA=C|||;VT=SNP
6	34092012	rs6918514	C	T	100	PASS	AC=2761;AF=0.551318;AN=5008;NS=2504;DP=14677;EAS_AF=0.5099;AMR_AF=0.7133;AFR_AF=0.5129;EUR_AF=0.5865;SAS_AF=0.4949;AA=C|||;VT=SNP
6	34092075	rs6918977	G	A	100	PASS	AC=2777;AF=0.554513;AN=5008;NS=2504;DP=15677;EAS_AF=0.5099;AMR_AF=0.7133;AFR_AF=0.5242;EUR_AF=0.5875;SAS_AF=0.4949;AA=G|||;VT=SNP
6	34092284	rs4713744	G	A	100	PASS	AC=2743;AF=0.547724;AN=5008;NS=2504;DP=17868;EAS_AF=0.5079;AMR_AF=0.6931;AFR_AF=0.5159;EUR_AF=0.5825;SAS_AF=0.4928;AA=G|||;VT=SNP
6	34092806	rs4713745	G	A	100	PASS	AC=2679;AF=0.534944;AN=5008;NS=2504;DP=15190;EAS_AF=0.5079;AMR_AF=0.6888;AFR_AF=0.472;EUR_AF=0.5805;SAS_AF=0.4918;AA=g|||;VT=SNP
6	34093831	rs74843820	C	T	100	PASS	AC=115;AF=0.0229633;AN=5008;NS=2504;DP=21176;EAS_AF=0.003;AMR_AF=0.0101;AFR_AF=0.0477;EUR_AF=0.0139;SAS_AF=0.0286;AA=c|||;VT=SNP
6	34094141	rs73415051	C	T	100	PASS	AC=540;AF=0.107827;AN=5008;NS=2504;DP=20832;EAS_AF=0.1369;AMR_AF=0.0692;AFR_AF=0.2194;EUR_AF=0.0229;SAS_AF=0.0419;AA=t|||;VT=SNP
6	34094186	rs2451335	G	C	100	PASS	AC=3108;AF=0.620607;AN=5008;NS=2504;DP=19516;EAS_AF=0.5149;AMR_AF=0.7464;AFR_AF=0.708;EUR_AF=0.6203;SAS_AF=0.5225;AA=c|||;VT=SNP
6	34094343	rs74928523	A	G	100	PASS	AC=34;AF=0.00678914;AN=5008;NS=2504;DP=19979;EAS_AF=0;AMR_AF=0.0086;AFR_AF=0.0008;EUR_AF=0.0249;SAS_AF=0.002;AA=A|||;VT=SNP
6	34094462	rs73415057	A	C	100	PASS	AC=551;AF=0.110024;AN=5008;NS=2504;DP=16638;EAS_AF=0.1349;AMR_AF=0.0706;AFR_AF=0.2284;EUR_AF=0.0229;SAS_AF=0.0419;AA=A|||;VT=SNP
6	34094637	rs73415062	G	A	100	PASS	AC=411;AF=0.0820687;AN=5008;NS=2504;DP=17546;EAS_AF=0.0456;AMR_AF=0.0259;AFR_AF=0.2186;EUR_AF=0.0209;SAS_AF=0.0378;AA=G|||;VT=SNP
6	34094919	rs115675705	A	G	100	PASS	AC=36;AF=0.0071885;AN=5008;NS=2504;DP=20224;EAS_AF=0.002;AMR_AF=0.013;AFR_AF=0.0008;EUR_AF=0.0239;SAS_AF=0;AA=A|||;VT=SNP
6	34095214	rs75903978	G	A	100	PASS	AC=361;AF=0.0720847;AN=5008;NS=2504;DP=20962;EAS_AF=0.1052;AMR_AF=0.0562;AFR_AF=0.1263;EUR_AF=0.0169;SAS_AF=0.0327;AA=G|||;VT=SNP
6	34095696	rs11961715	G	A	100	PASS	AC=569;AF=0.113618;AN=5008;NS=2504;DP=18392;EAS_AF=0.1349;AMR_AF=0.0706;AFR_AF=0.2421;EUR_AF=0.0239;SAS_AF=0.0409;AA=G|||;VT=SNP
6	34095899	rs11962222	C	T	100	PASS	AC=568;AF=0.113419;AN=5008;NS=2504;DP=18312;EAS_AF=0.1349;AMR_AF=0.0706;AFR_AF=0.2421;EUR_AF=0.0239;SAS_AF=0.0399;AA=C|||;VT=SNP
6	34096435	rs144702502	G	A	100	PASS	AC=101;AF=0.0201677;AN=5008;NS=2504;DP=17341;EAS_AF=0.003;AMR_AF=0.0086;AFR_AF=0.0393;EUR_AF=0.0129;SAS_AF=0.0276;AA=G|||;VT=SNP
6	34096452	rs73415067	G	C	100	PASS	AC=569;AF=0.113618;AN=5008;NS=2504;DP=16659;EAS_AF=0.1349;AMR_AF=0.0706;AFR_AF=0.2421;EUR_AF=0.0239;SAS_AF=0.0409;AA=G|||;VT=SNP
6	34096719	rs59090975	A	C	100	PASS	AC=321;AF=0.0640974;AN=5008;NS=2504;DP=18192;EAS_AF=0.005;AMR_AF=0.049;AFR_AF=0.1808;EUR_AF=0.0268;SAS_AF=0.0164;AA=A|||;VT=SNP
6	34096784	rs73415068	T	C	100	PASS	AC=569;AF=0.113618;AN=5008;NS=2504;DP=17102;EAS_AF=0.1349;AMR_AF=0.0706;AFR_AF=0.2421;EUR_AF=0.0239;SAS_AF=0.0409;AA=C|||;VT=SNP
6	34097053	rs11967819	A	G	100	PASS	AC=569;AF=0.113618;AN=5008;NS=2504;DP=17240;EAS_AF=0.1349;AMR_AF=0.0706;AFR_AF=0.2421;EUR_AF=0.0239;SAS_AF=0.0409;AA=A|||;VT=SNP
6	34097304	rs11963024	G	T	100	PASS	AC=552;AF=0.110224;AN=5008;NS=2504;DP=20342;EAS_AF=0.123;AMR_AF=0.0692;AFR_AF=0.2398;EUR_AF=0.0239;SAS_AF=0.0399;AA=G|||;VT=SNP
6	34097404	rs78256550	T	C	100	PASS	AC=365;AF=0.0728834;AN=5008;NS=2504;DP=19603;EAS_AF=0.1052;AMR_AF=0.0591;AFR_AF=0.1278;EUR_AF=0.0169;SAS_AF=0.0327;AA=T|||;VT=SNP
6	34097551	rs2499729	C	T	100	PASS	AC=1962;AF=0.391773;AN=5008;NS=2504;DP=20570;EAS_AF=0.371;AMR_AF=0.5807;AFR_AF=0.1271;EUR_AF=0.5596;SAS_AF=0.4642;AA=C|||;VT=SNP
6	34097823	rs34660951	T	C	100	PASS	AC=654;AF=0.130591;AN=5008;NS=2504;DP=15658;EAS_AF=0.123;AMR_AF=0.0908;AFR_AF=0.3011;EUR_AF=0.0288;SAS_AF=0.0409;AA=C|||;VT=SNP
6	34097890	rs73415073	C	A	100	PASS	AC=663;AF=0.132388;AN=5008;NS=2504;DP=16097;EAS_AF=0.123;AMR_AF=0.0865;AFR_AF=0.3048;EUR_AF=0.0358;SAS_AF=0.0409;AA=C|||;VT=SNP
6	34098131	rs116140547	G	A	100	PASS	AC=14;AF=0.00279553;AN=5008;NS=2504;DP=15522;EAS_AF=0;AMR_AF=0.0043;AFR_AF=0.0008;EUR_AF=0.0089;SAS_AF=0.001;AA=G|||;VT=SNP
6	34099029	rs61120831	G	A	100	PASS	AC=344;AF=0.0686901;AN=5008;NS=2504;DP=20928;EAS_AF=0.006;AMR_AF=0.0519;AFR_AF=0.1891;EUR_AF=0.0298;SAS_AF=0.0225;AA=G|||;VT=SNP
6	34099283	rs57899596	A	G	100	PASS	AC=323;AF=0.0644968;AN=5008;NS=2504;DP=15300;EAS_AF=0.005;AMR_AF=0.049;AFR_AF=0.1823;EUR_AF=0.0268;SAS_AF=0.0164;AA=A|||;VT=SNP
6	34099351	rs34425311	C	G	100	PASS	AC=384;AF=0.0766773;AN=5008;NS=2504;DP=16689;EAS_AF=0.006;AMR_AF=0.0677;AFR_AF=0.2103;EUR_AF=0.0358;SAS_AF=0.0174;AA=C|||;VT=SNP
6	34100968	rs41267667	G	A	100	PASS	AC=58;AF=0.0115815;AN=5008;NS=2504;DP=18562;EAS_AF=0;AMR_AF=0.0202;AFR_AF=0.0038;EUR_AF=0.0348;SAS_AF=0.0041;AA=G|||;VT=SNP;EX_TARGET
6	34101745	rs41267669	G	A	100	PASS	AC=322;AF=0.0642971;AN=5008;NS=2504;DP=21813;EAS_AF=0.005;AMR_AF=0.049;AFR_AF=0.1815;EUR_AF=0.0268;SAS_AF=0.0164;AA=G|||;VT=SNP
6	34102061	rs2499730	G	T	100	PASS	AC=1957;AF=0.390775;AN=5008;NS=2504;DP=20557;EAS_AF=0.369;AMR_AF=0.5807;AFR_AF=0.1271;EUR_AF=0.5586;SAS_AF=0.4622;AA=G|||;VT=SNP
6	34102222	rs3756927	C	T	100	PASS	AC=1108;AF=0.221246;AN=5008;NS=2504;DP=17074;EAS_AF=0.1448;AMR_AF=0.1398;AFR_AF=0.556;EUR_AF=0.0626;SAS_AF=0.0685;AA=T|||;VT=SNP
6	34102340	rs7763244	T	C	100	PASS	AC=439;AF=0.0876597;AN=5008;NS=2504;DP=14113;EAS_AF=0.0218;AMR_AF=0.0648;AFR_AF=0.2337;EUR_AF=0.0338;SAS_AF=0.0297;AA=C|||;VT=SNP
6	34102697	rs2046821	C	A	100	PASS	AC=1888;AF=0.376997;AN=5008;NS=2504;DP=15599;EAS_AF=0.4851;AMR_AF=0.2594;AFR_AF=0.3003;EUR_AF=0.3668;SAS_AF=0.4632;AA=C|||;VT=SNP
6	34103053	rs61665903	T	C	100	PASS	AC=323;AF=0.0644968;AN=5008;NS=2504;DP=19500;EAS_AF=0.005;AMR_AF=0.049;AFR_AF=0.1823;EUR_AF=0.0268;SAS_AF=0.0164;AA=T|||;VT=SNP
6	34103350	rs57270555	A	G	100	PASS	AC=202;AF=0.0403355;AN=5008;NS=2504;DP=19187;EAS_AF=0.004;AMR_AF=0.0159;AFR_AF=0.1082;EUR_AF=0.0159;SAS_AF=0.0286;AA=A|||;VT=SNP
6	34103355	rs76440512	C	T	100	PASS	AC=41;AF=0.0081869;AN=5008;NS=2504;DP=18932;EAS_AF=0.003;AMR_AF=0.0144;AFR_AF=0.0015;EUR_AF=0.0189;SAS_AF=0.0072;AA=C|||;VT=SNP
6	34103662	rs2451334	G	A	100	PASS	AC=818;AF=0.163339;AN=5008;NS=2504;DP=21053;EAS_AF=0.1587;AMR_AF=0.1542;AFR_AF=0.0174;EUR_AF=0.2783;SAS_AF=0.2536;AA=G|||;VT=SNP
6	34103739	rs1873246	G	A	100	PASS	AC=1865;AF=0.372404;AN=5008;NS=2504;DP=19723;EAS_AF=0.4851;AMR_AF=0.2522;AFR_AF=0.2912;EUR_AF=0.3628;SAS_AF=0.4611;AA=G|||;VT=SNP
6	34103954	rs914813	T	C	100	PASS	AC=1866;AF=0.372604;AN=5008;NS=2504;DP=21618;EAS_AF=0.4851;AMR_AF=0.2522;AFR_AF=0.2912;EUR_AF=0.3628;SAS_AF=0.4622;AA=T|||;VT=SNP
6	34104970	rs2029462	T	A	100	PASS	AC=2011;AF=0.401558;AN=5008;NS=2504;DP=14260;EAS_AF=0.4583;AMR_AF=0.6153;AFR_AF=0.0779;EUR_AF=0.5636;SAS_AF=0.4622;AA=T|||;VT=SNP
6	34105790	rs2029461	C	T	100	PASS	AC=2014;AF=0.402157;AN=5008;NS=2504;DP=17385;EAS_AF=0.4583;AMR_AF=0.6153;AFR_AF=0.0779;EUR_AF=0.5636;SAS_AF=0.4652;AA=C|||;VT=SNP
6	34106337	rs2029460	G	C	100	PASS	AC=2455;AF=0.490216;AN=5008;NS=2504;DP=18279;EAS_AF=0.4812;AMR_AF=0.6671;AFR_AF=0.3374;EUR_AF=0.5934;SAS_AF=0.4744;AA=C|||;VT=SNP
6	34106454	rs2029459	G	A	100	PASS	AC=2331;AF=0.465455;AN=5008;NS=2504;DP=18512;EAS_AF=0.4732;AMR_AF=0.6427;AFR_AF=0.2731;EUR_AF=0.5746;SAS_AF=0.4796;AA=A|||;VT=SNP
6	34106536	rs2029458	G	A	100	PASS	AC=4837;AF=0.965855;AN=5008;NS=2504;DP=19646;EAS_AF=0.9841;AMR_AF=0.9539;AFR_AF=0.9244;EUR_AF=0.9801;SAS_AF=0.9969;AA=G|||;VT=SNP
6	34106548	rs2499731	T	C	100	PASS	AC=2395;AF=0.478235;AN=5008;NS=2504;DP=19953;EAS_AF=0.5159;AMR_AF=0.3069;AFR_AF=0.6127;EUR_AF=0.3817;SAS_AF=0.4785;AA=T|||;VT=SNP
6	34106584	rs2029457	G	A	100	PASS	AC=2061;AF=0.411542;AN=5008;NS=2504;DP=20135;EAS_AF=0.4722;AMR_AF=0.6196;AFR_AF=0.0976;EUR_AF=0.5666;SAS_AF=0.4663;AA=A|||;VT=SNP
6	34108057	rs62398122	G	A	100	PASS	AC=87;AF=0.0173722;AN=5008;NS=2504;DP=19086;EAS_AF=0.001;AMR_AF=0.0072;AFR_AF=0.0492;EUR_AF=0.0149;SAS_AF=0.001;AA=g|||;VT=SNP
6	34108465	rs73744831	C	T	100	PASS	AC=275;AF=0.0549121;AN=5008;NS=2504;DP=19667;EAS_AF=0.005;AMR_AF=0.0245;AFR_AF=0.1581;EUR_AF=0.0149;SAS_AF=0.0297;AA=C|||;VT=SNP
6	34109027	rs2499732	T	C	100	PASS	AC=3023;AF=0.603634;AN=5008;NS=2504;DP=16053;EAS_AF=0.63;AMR_AF=0.4035;AFR_AF=0.8631;EUR_AF=0.4334;SAS_AF=0.5429;AA=C|||;VT=SNP
6	34109404	rs6928019	A	T	100	PASS	AC=1818;AF=0.363019;AN=5008;NS=2504;DP=12313;EAS_AF=0.374;AMR_AF=0.5591;AFR_AF=0.0393;EUR_AF=0.5507;SAS_AF=0.4571;AA=A|||;VT=SNP
6	34109437	rs6928542	G	T	100	PASS	AC=199;AF=0.0397364;AN=5008;NS=2504;DP=10607;EAS_AF=0.005;AMR_AF=0.0187;AFR_AF=0.1036;EUR_AF=0.0139;SAS_AF=0.0307;AA=G|||;VT=SNP
6	34109667	rs116117046	A	C	100	PASS	AC=29;AF=0.00579073;AN=5008;NS=2504;DP=14170;EAS_AF=0.001;AMR_AF=0.0072;AFR_AF=0.0023;EUR_AF=0.0119;SAS_AF=0.0082;AA=A|||;VT=SNP
6	34110257	rs9380409	C	T	100	PASS	AC=1734;AF=0.346246;AN=5008;NS=2504;DP=14847;EAS_AF=0.3631;AMR_AF=0.3314;AFR_AF=0.1241;EUR_AF=0.5278;SAS_AF=0.453;AA=C|||;VT=SNP
6	34110261	rs2451333	A	T	100	PASS	AC=4378;AF=0.874201;AN=5008;NS=2504;DP=14768;EAS_AF=0.9296;AMR_AF=0.9308;AFR_AF=0.6876;EUR_AF=0.9583;SAS_AF=0.9427;AA=T|||;VT=SNP
6	34110808	rs75432840	C	G	100	PASS	AC=425;AF=0.0848642;AN=5008;NS=2504;DP=17235;EAS_AF=0.13;AMR_AF=0.2968;AFR_AF=0.0424;EUR_AF=0.0258;SAS_AF=0.0061;AA=C|||;VT=SNP
6	34110880	rs2026490	G	A	100	PASS	AC=228;AF=0.0455272;AN=5008;NS=2504;DP=17222;EAS_AF=0.0258;AMR_AF=0.0202;AFR_AF=0.0998;EUR_AF=0.0179;SAS_AF=0.0389;AA=G|||;VT=SNP
6	34110996	rs2451332	C	T	100	PASS	AC=2068;AF=0.412939;AN=5008;NS=2504;DP=16221;EAS_AF=0.5804;AMR_AF=0.5403;AFR_AF=0.2012;EUR_AF=0.3877;SAS_AF=0.4622;AA=T|||;VT=SNP
6	34111207	rs11755375	C	T	100	PASS	AC=157;AF=0.0313498;AN=5008;NS=2504;DP=16552;EAS_AF=0.005;AMR_AF=0.0389;AFR_AF=0.003;EUR_AF=0.0795;SAS_AF=0.0419;AA=C|||;VT=SNP
6	34113678	rs11753307	C	A	100	PASS	AC=1668;AF=0.333067;AN=5008;NS=2504;DP=10571;EAS_AF=0.372;AMR_AF=0.3487;AFR_AF=0.0287;EUR_AF=0.5527;SAS_AF=0.4673;AA=C|||;VT=SNP
6	34113990	rs73744833	A	G	100	PASS	AC=715;AF=0.142772;AN=5008;NS=2504;DP=16940;EAS_AF=0.0119;AMR_AF=0.0764;AFR_AF=0.4448;EUR_AF=0.0358;SAS_AF=0.0266;AA=G|||;VT=SNP
6	34115617	rs78691829	G	A	100	PASS	AC=50;AF=0.00998403;AN=5008;NS=2504;DP=13960;EAS_AF=0.001;AMR_AF=0.0144;AFR_AF=0.0015;EUR_AF=0.0358;SAS_AF=0.001;AA=G|||;VT=SNP
6	34116469	rs77146408	C	A	100	PASS	AC=28;AF=0.00559105;AN=5008;NS=2504;DP=18701;EAS_AF=0;AMR_AF=0.0058;AFR_AF=0.0008;EUR_AF=0.0229;SAS_AF=0;AA=C|||;VT=SNP
6	34117029	rs114203661	C	T	100	PASS	AC=106;AF=0.0211661;AN=5008;NS=2504;DP=18269;EAS_AF=0.0248;AMR_AF=0.0115;AFR_AF=0.0166;EUR_AF=0.0169;SAS_AF=0.0348;AA=c|||;VT=SNP
6	34117873	rs75209391	A	T	100	PASS	AC=255;AF=0.0509185;AN=5008;NS=2504;DP=20617;EAS_AF=0.0119;AMR_AF=0.0245;AFR_AF=0.1422;EUR_AF=0.0149;SAS_AF=0.0235;AA=T|||;VT=SNP
6	34117935	rs146233152	G	A	100	PASS	AC=24;AF=0.00479233;AN=5008;NS=2504;DP=18835;EAS_AF=0.001;AMR_AF=0.0086;AFR_AF=0.0015;EUR_AF=0.0119;SAS_AF=0.0031;AA=g|||;VT=SNP
6	34118162	rs138205441	G	C	100	PASS	AC=9;AF=0.00179712;AN=5008;NS=2504;DP=17816;EAS_AF=0;AMR_AF=0.0014;AFR_AF=0;EUR_AF=0.004;SAS_AF=0.0041;AA=G|||;VT=SNP
6	34118586	rs2451330	A	G	100	PASS	AC=2086;AF=0.416534;AN=5008;NS=2504;DP=18439;EAS_AF=0.5258;AMR_AF=0.5432;AFR_AF=0.2474;EUR_AF=0.4076;SAS_AF=0.4519;AA=A|||;VT=SNP
6	34118661	rs28696684	G	A	100	PASS	AC=385;AF=0.076877;AN=5008;NS=2504;DP=18551;EAS_AF=0.003;AMR_AF=0.0504;AFR_AF=0.2443;EUR_AF=0.0199;SAS_AF=0.0041;AA=A|||;VT=SNP
6	34119059	rs2451329	C	T	100	PASS	AC=4619;AF=0.922324;AN=5008;NS=2504;DP=17274;EAS_AF=0.9742;AMR_AF=0.9625;AFR_AF=0.8056;EUR_AF=0.9722;SAS_AF=0.9468;AA=T|||;VT=SNP
6	34120005	rs75831005	G	T	100	PASS	AC=207;AF=0.0413339;AN=5008;NS=2504;DP=17954;EAS_AF=0.0337;AMR_AF=0.0173;AFR_AF=0.0885;EUR_AF=0.0139;SAS_AF=0.0307;AA=G|||;VT=SNP
6	34120037	rs116689293	G	T	100	PASS	AC=125;AF=0.0249601;AN=5008;NS=2504;DP=17358;EAS_AF=0.001;AMR_AF=0.0231;AFR_AF=0.0552;EUR_AF=0.0209;SAS_AF=0.0143;AA=G|||;VT=SNP
6	34120076	rs10947478	C	G	100	PASS	AC=2064;AF=0.412141;AN=5008;NS=2504;DP=18495;EAS_AF=0.4772;AMR_AF=0.4611;AFR_AF=0.1346;EUR_AF=0.5845;SAS_AF=0.5082;AA=G|||;VT=SNP
6	34120333	rs7756506	C	T	100	PASS	AC=2479;AF=0.495008;AN=5008;NS=2504;DP=14159;EAS_AF=0.5119;AMR_AF=0.4928;AFR_AF=0.4697;EUR_AF=0.5149;SAS_AF=0.4928;AA=T|||;VT=SNP
6	34121465	rs143876569	C	A	100	PASS	AC=74;AF=0.0147764;AN=5008;NS=2504;DP=17828;EAS_AF=0;AMR_AF=0.0144;AFR_AF=0.003;EUR_AF=0.0338;SAS_AF=0.0266;AA=C|||;VT=SNP
6	34121479	rs2018263	A	G	100	PASS	AC=2259;AF=0.451078;AN=5008;NS=2504;DP=17621;EAS_AF=0.4901;AMR_AF=0.4856;AFR_AF=0.2632;EUR_AF=0.5447;SAS_AF=0.544;AA=A|||;VT=SNP
6	34121865	rs914815	T	C	100	PASS	AC=1988;AF=0.396965;AN=5008;NS=2504;DP=15786;EAS_AF=0.4772;AMR_AF=0.4524;AFR_AF=0.1271;EUR_AF=0.5159;SAS_AF=0.5174;AA=T|||;VT=SNP
6	34122321	rs554036959	C	T	100	PASS	AC=11;AF=0.00219649;AN=5008;NS=2504;DP=14330;EAS_AF=0;AMR_AF=0;AFR_AF=0.0023;EUR_AF=0.008;SAS_AF=0;AA=C|||;VT=SNP
6	34122523	rs11759240	G	A	100	PASS	AC=1765;AF=0.352436;AN=5008;NS=2504;DP=12316;EAS_AF=0.4504;AMR_AF=0.4424;AFR_AF=0.031;EUR_AF=0.498;SAS_AF=0.4724;AA=G|||;VT=SNP
6	34123391	rs9380410	G	T	100	PASS	AC=1922;AF=0.383786;AN=5008;NS=2504;DP=16540;EAS_AF=0.4772;AMR_AF=0.4524;AFR_AF=0.0779;EUR_AF=0.5149;SAS_AF=0.5174;AA=G|||;VT=SNP
6	34123490	rs13195631	G	T	100	PASS	AC=1923;AF=0.383986;AN=5008;NS=2504;DP=15543;EAS_AF=0.4772;AMR_AF=0.4524;AFR_AF=0.0787;EUR_AF=0.5149;SAS_AF=0.5174;AA=G|||;VT=SNP
6	34123878	rs55726226	G	A	100	PASS	AC=1919;AF=0.383187;AN=5008;NS=2504;DP=15176;EAS_AF=0.4772;AMR_AF=0.451;AFR_AF=0.0779;EUR_AF=0.5149;SAS_AF=0.5153;AA=G|||;VT=SNP
6	34124084	rs181897423	T	C	100	PASS	AC=21;AF=0.00419329;AN=5008;NS=2504;DP=18424;EAS_AF=0;AMR_AF=0.0043;AFR_AF=0.0015;EUR_AF=0.0109;SAS_AF=0.0051;AA=T|||;VT=SNP
6	34124370	rs35375008	G	A	100	PASS	AC=1924;AF=0.384185;AN=5008;NS=2504;DP=17089;EAS_AF=0.4772;AMR_AF=0.4524;AFR_AF=0.0779;EUR_AF=0.5159;SAS_AF=0.5184;AA=G|||;VT=SNP
6	34124888	rs4713746	G	A	100	PASS	AC=1867;AF=0.372804;AN=5008;NS=2504;DP=18649;EAS_AF=0.4514;AMR_AF=0.4409;AFR_AF=0.18;EUR_AF=0.4423;SAS_AF=0.4325;AA=G|||;VT=SNP
6	34125281	rs7755106	G	A	100	PASS	AC=2203;AF=0.439896;AN=5008;NS=2504;DP=20858;EAS_AF=0.4871;AMR_AF=0.4755;AFR_AF=0.2504;EUR_AF=0.5298;SAS_AF=0.5297;AA=A|||;VT=SNP
6	34125779	rs1873243	T	C	100	PASS	AC=2750;AF=0.549121;AN=5008;NS=2504;DP=19237;EAS_AF=0.4921;AMR_AF=0.5346;AFR_AF=0.5946;EUR_AF=0.5527;SAS_AF=0.5532;AA=C|||;VT=SNP
6	34126276	rs7760049	A	G	100	PASS	AC=2365;AF=0.472244;AN=5008;NS=2504;DP=15703;EAS_AF=0.4881;AMR_AF=0.4957;AFR_AF=0.3427;EUR_AF=0.5408;SAS_AF=0.544;AA=G|||;VT=SNP
6	34127406	rs6930195	A	G	100	PASS	AC=27;AF=0.00539137;AN=5008;NS=2504;DP=14251;EAS_AF=0;AMR_AF=0.0058;AFR_AF=0;EUR_AF=0.0229;SAS_AF=0;AA=A|||;VT=SNP
6	34128090	rs9368797	C	A	100	PASS	AC=1985;AF=0.396366;AN=5008;NS=2504;DP=20123;EAS_AF=0.4772;AMR_AF=0.451;AFR_AF=0.1263;EUR_AF=0.5149;SAS_AF=0.5174;AA=C|||;VT=SNP
6	34128102	rs75293058	T	C	100	PASS	AC=90;AF=0.0179712;AN=5008;NS=2504;DP=20700;EAS_AF=0.003;AMR_AF=0.0202;AFR_AF=0.0038;EUR_AF=0.0437;SAS_AF=0.0245;AA=T|||;VT=SNP
6	34128452	rs1187153	G	A	100	PASS	AC=83;AF=0.0165735;AN=5008;NS=2504;DP=12503;EAS_AF=0.003;AMR_AF=0.0043;AFR_AF=0.0015;EUR_AF=0.0288;SAS_AF=0.047;AA=G|||;VT=SNP
6	34128961	rs117770268	C	T	100	PASS	AC=258;AF=0.0515176;AN=5008;NS=2504;DP=13716;EAS_AF=0.0853;AMR_AF=0.2032;AFR_AF=0.0038;EUR_AF=0.0229;SAS_AF=0.0031;AA=C|||;VT=SNP
6	34129523	rs1873253	C	T	100	PASS	AC=2209;AF=0.441094;AN=5008;NS=2504;DP=17242;EAS_AF=0.4821;AMR_AF=0.4769;AFR_AF=0.2496;EUR_AF=0.5308;SAS_AF=0.5399;AA=T|||;VT=SNP
6	34129776	rs1982825	T	C	100	PASS	AC=2730;AF=0.545128;AN=5008;NS=2504;DP=18290;EAS_AF=0.4851;AMR_AF=0.5259;AFR_AF=0.5893;EUR_AF=0.5457;SAS_AF=0.5603;AA=C|||;VT=SNP
6	34129850	rs1982826	T	C	100	PASS	AC=2217;AF=0.442692;AN=5008;NS=2504;DP=18413;EAS_AF=0.4812;AMR_AF=0.4784;AFR_AF=0.2526;EUR_AF=0.5318;SAS_AF=0.5429;AA=C|||;VT=SNP
6	34130019	rs9368798	G	A	100	PASS	AC=1969;AF=0.393171;AN=5008;NS=2504;DP=18418;EAS_AF=0.4732;AMR_AF=0.4524;AFR_AF=0.1036;EUR_AF=0.5159;SAS_AF=0.5337;AA=G|||;VT=SNP
6	34131376	rs10947479	A	G	100	PASS	AC=2293;AF=0.457867;AN=5008;NS=2504;DP=19165;EAS_AF=0.5506;AMR_AF=0.6542;AFR_AF=0.1762;EUR_AF=0.5268;SAS_AF=0.5327;AA=A|||;VT=SNP
6	34131610	rs10947482	C	A	100	PASS	AC=1962;AF=0.391773;AN=5008;NS=2504;DP=16784;EAS_AF=0.4683;AMR_AF=0.451;AFR_AF=0.1241;EUR_AF=0.5169;SAS_AF=0.5041;AA=C|||;VT=SNP
6	34131925	rs9394191	G	C	100	PASS	AC=2280;AF=0.455272;AN=5008;NS=2504;DP=12565;EAS_AF=0.5486;AMR_AF=0.6585;AFR_AF=0.1755;EUR_AF=0.5398;SAS_AF=0.5061;AA=G|||;VT=SNP
6	34132176	rs13219405	T	A	100	PASS	AC=2983;AF=0.595647;AN=5008;NS=2504;DP=14444;EAS_AF=0.5625;AMR_AF=0.7493;AFR_AF=0.6036;EUR_AF=0.5716;SAS_AF=0.5348;AA=A|||;VT=SNP
6	34132205	rs13219419	T	C	100	PASS	AC=2280;AF=0.455272;AN=5008;NS=2504;DP=15750;EAS_AF=0.5476;AMR_AF=0.6614;AFR_AF=0.1755;EUR_AF=0.5378;SAS_AF=0.5072;AA=T|||;VT=SNP
6	34132369	rs9469723	A	C	100	PASS	AC=2489;AF=0.497005;AN=5008;NS=2504;DP=12882;EAS_AF=0.5585;AMR_AF=0.6859;AFR_AF=0.295;EUR_AF=0.5527;SAS_AF=0.5153;AA=A|||;VT=SNP
6	34132517	rs4713747	G	T	100	PASS	AC=2282;AF=0.455671;AN=5008;NS=2504;DP=12013;EAS_AF=0.5496;AMR_AF=0.6614;AFR_AF=0.1755;EUR_AF=0.5378;SAS_AF=0.5072;AA=g|||;VT=SNP
6	34132636	rs4713748	G	A	100	PASS	AC=325;AF=0.0648962;AN=5008;NS=2504;DP=16366;EAS_AF=0.0813;AMR_AF=0.2133;AFR_AF=0.0522;EUR_AF=0.0229;SAS_AF=0.0031;AA=G|||;VT=SNP
6	34132856	rs4713749	T	C	100	PASS	AC=2502;AF=0.499601;AN=5008;NS=2504;DP=16348;EAS_AF=0.5585;AMR_AF=0.6859;AFR_AF=0.3048;EUR_AF=0.5527;SAS_AF=0.5153;AA=C|||;VT=SNP
6	34132951	rs4713750	C	T	100	PASS	AC=2500;AF=0.499201;AN=5008;NS=2504;DP=19393;EAS_AF=0.5585;AMR_AF=0.6844;AFR_AF=0.3041;EUR_AF=0.5527;SAS_AF=0.5153;AA=T|||;VT=SNP
6	34133488	rs4713751	C	T	100	PASS	AC=2996;AF=0.598243;AN=5008;NS=2504;DP=18377;EAS_AF=0.5625;AMR_AF=0.7478;AFR_AF=0.6142;EUR_AF=0.5716;SAS_AF=0.5348;AA=T|||;VT=SNP
6	34133543	rs4713752	C	T	100	PASS	AC=2500;AF=0.499201;AN=5008;NS=2504;DP=18091;EAS_AF=0.5585;AMR_AF=0.6844;AFR_AF=0.3041;EUR_AF=0.5527;SAS_AF=0.5153;AA=T|||;VT=SNP
6	34133600	rs4713753	C	G	100	PASS	AC=2996;AF=0.598243;AN=5008;NS=2504;DP=17755;EAS_AF=0.5625;AMR_AF=0.7478;AFR_AF=0.6142;EUR_AF=0.5716;SAS_AF=0.5348;AA=G|||;VT=SNP
6	34133801	rs9348932	G	A	100	PASS	AC=2290;AF=0.457268;AN=5008;NS=2504;DP=19261;EAS_AF=0.5476;AMR_AF=0.6599;AFR_AF=0.1838;EUR_AF=0.5378;SAS_AF=0.5072;AA=G|||;VT=SNP
6	34133826	rs9348933	C	A	100	PASS	AC=2500;AF=0.499201;AN=5008;NS=2504;DP=19022;EAS_AF=0.5585;AMR_AF=0.6844;AFR_AF=0.3041;EUR_AF=0.5527;SAS_AF=0.5153;AA=A|||;VT=SNP
6	34134014	rs9348934	C	T	100	PASS	AC=2290;AF=0.457268;AN=5008;NS=2504;DP=19396;EAS_AF=0.5476;AMR_AF=0.6599;AFR_AF=0.1838;EUR_AF=0.5378;SAS_AF=0.5072;AA=C|||;VT=SNP
6	34134520	rs4711376	G	T	100	PASS	AC=2502;AF=0.499601;AN=5008;NS=2504;DP=21997;EAS_AF=0.5585;AMR_AF=0.6844;AFR_AF=0.3041;EUR_AF=0.5527;SAS_AF=0.5174;AA=T|||;VT=SNP
6	34134628	rs116669476	T	A	100	PASS	AC=34;AF=0.00678914;AN=5008;NS=2504;DP=23226;EAS_AF=0;AMR_AF=0.0086;AFR_AF=0.0008;EUR_AF=0.0249;SAS_AF=0.002;AA=T|||;VT=SNP
6	34134715	rs147283009	G	A	100	PASS	AC=18;AF=0.00359425;AN=5008;NS=2504;DP=22408;EAS_AF=0;AMR_AF=0.0043;AFR_AF=0.0015;EUR_AF=0.0099;SAS_AF=0.0031;AA=G|||;VT=SNP
6	34134717	rs4711377	A	G	100	PASS	AC=2294;AF=0.458067;AN=5008;NS=2504;DP=22334;EAS_AF=0.5476;AMR_AF=0.6599;AFR_AF=0.1853;EUR_AF=0.5378;SAS_AF=0.5092;AA=A|||;VT=SNP
6	34134864	rs4711378	G	T	100	PASS	AC=2290;AF=0.457268;AN=5008;NS=2504;DP=23761;EAS_AF=0.5476;AMR_AF=0.6585;AFR_AF=0.1838;EUR_AF=0.5378;SAS_AF=0.5082;AA=G|||;VT=SNP
6	34134877	rs4713754	G	A	100	PASS	AC=2500;AF=0.499201;AN=5008;NS=2504;DP=23617;EAS_AF=0.5585;AMR_AF=0.6844;AFR_AF=0.3041;EUR_AF=0.5527;SAS_AF=0.5153;AA=G|||;VT=SNP
6	34135235	rs4713755	A	G	100	PASS	AC=2291;AF=0.457468;AN=5008;NS=2504;DP=18798;EAS_AF=0.5476;AMR_AF=0.6614;AFR_AF=0.1838;EUR_AF=0.5378;SAS_AF=0.5072;AA=A|||;VT=SNP
6	34135379	rs4711379	A	G	100	PASS	AC=2507;AF=0.500599;AN=5008;NS=2504;DP=16526;EAS_AF=0.5635;AMR_AF=0.6844;AFR_AF=0.3041;EUR_AF=0.5527;SAS_AF=0.5174;AA=A|||;VT=SNP
6	34135556	rs4711380	A	G	100	PASS	AC=2935;AF=0.586062;AN=5008;NS=2504;DP=17121;EAS_AF=0.5625;AMR_AF=0.7291;AFR_AF=0.584;EUR_AF=0.5656;SAS_AF=0.5327;AA=G|||;VT=SNP
6	34135614	rs6904524	G	A	100	PASS	AC=2505;AF=0.5002;AN=5008;NS=2504;DP=16789;EAS_AF=0.5635;AMR_AF=0.6844;AFR_AF=0.3041;EUR_AF=0.5527;SAS_AF=0.5153;AA=A|||;VT=SNP
6	34135744	rs6904425	C	T	100	PASS	AC=2500;AF=0.499201;AN=5008;NS=2504;DP=17924;EAS_AF=0.5585;AMR_AF=0.6844;AFR_AF=0.3041;EUR_AF=0.5527;SAS_AF=0.5153;AA=T|||;VT=SNP
6	34136203	rs9469724	C	T	100	PASS	AC=2501;AF=0.499401;AN=5008;NS=2504;DP=17038;EAS_AF=0.5585;AMR_AF=0.6844;AFR_AF=0.3041;EUR_AF=0.5537;SAS_AF=0.5153;AA=T|||;VT=SNP
6	34136266	rs9469725	A	C	100	PASS	AC=2294;AF=0.458067;AN=5008;NS=2504;DP=17133;EAS_AF=0.5486;AMR_AF=0.6599;AFR_AF=0.1838;EUR_AF=0.5398;SAS_AF=0.5082;AA=A|||;VT=SNP
6	34136325	rs9469726	T	C	100	PASS	AC=2293;AF=0.457867;AN=5008;NS=2504;DP=17850;EAS_AF=0.5486;AMR_AF=0.6599;AFR_AF=0.1838;EUR_AF=0.5398;SAS_AF=0.5072;AA=T|||;VT=SNP
6	34136457	rs9469727	T	A	100	PASS	AC=2500;AF=0.499201;AN=5008;NS=2504;DP=15830;EAS_AF=0.5585;AMR_AF=0.6844;AFR_AF=0.3041;EUR_AF=0.5527;SAS_AF=0.5153;AA=A|||;VT=SNP
6	34136906	rs9394194	G	T	100	PASS	AC=2289;AF=0.457069;AN=5008;NS=2504;DP=13640;EAS_AF=0.5476;AMR_AF=0.6585;AFR_AF=0.1838;EUR_AF=0.5378;SAS_AF=0.5072;AA=G|||;VT=SNP
6	34136996	rs9357172	G	T	100	PASS	AC=2499;AF=0.499002;AN=5008;NS=2504;DP=14248;EAS_AF=0.5585;AMR_AF=0.683;AFR_AF=0.3041;EUR_AF=0.5527;SAS_AF=0.5153;AA=T|||;VT=SNP
6	34137058	rs9357173	C	T	100	PASS	AC=2289;AF=0.457069;AN=5008;NS=2504;DP=12997;EAS_AF=0.5476;AMR_AF=0.6585;AFR_AF=0.1838;EUR_AF=0.5378;SAS_AF=0.5072;AA=C|||;VT=SNP
6	34137417	rs182616471	C	T	100	PASS	AC=25;AF=0.00499201;AN=5008;NS=2504;DP=14574;EAS_AF=0.001;AMR_AF=0.0101;AFR_AF=0.0008;EUR_AF=0.0139;SAS_AF=0.002;AA=C|||;VT=SNP
6	34137744	rs7773829	T	C	100	PASS	AC=2521;AF=0.503395;AN=5008;NS=2504;DP=20546;EAS_AF=0.5595;AMR_AF=0.683;AFR_AF=0.3147;EUR_AF=0.5577;SAS_AF=0.5174;AA=C|||;VT=SNP
6	34138089	rs4711381	A	G	100	PASS	AC=2980;AF=0.595048;AN=5008;NS=2504;DP=19931;EAS_AF=0.5675;AMR_AF=0.7262;AFR_AF=0.6104;EUR_AF=0.5696;SAS_AF=0.5358;AA=A|||;VT=SNP
6	34139058	rs4711383	A	C	100	PASS	AC=1276;AF=0.254792;AN=5008;NS=2504;DP=8198;EAS_AF=0.1627;AMR_AF=0.3415;AFR_AF=0.4312;EUR_AF=0.169;SAS_AF=0.138;AA=A|||;VT=SNP
6	34139373	rs4711384	C	T	100	PASS	AC=2177;AF=0.434704;AN=5008;NS=2504;DP=15821;EAS_AF=0.5575;AMR_AF=0.6037;AFR_AF=0.1959;EUR_AF=0.4433;SAS_AF=0.502;AA=c|||;VT=SNP
6	34140164	rs113032884	G	A	100	PASS	AC=1265;AF=0.252596;AN=5008;NS=2504;DP=13528;EAS_AF=0.3601;AMR_AF=0.1916;AFR_AF=0.0265;EUR_AF=0.3638;SAS_AF=0.3763;AA=G|||;VT=SNP
6	34140260	rs7768766	A	G	100	PASS	AC=2912;AF=0.58147;AN=5008;NS=2504;DP=13399;EAS_AF=0.5704;AMR_AF=0.6931;AFR_AF=0.6581;EUR_AF=0.4771;SAS_AF=0.5174;AA=G|||;VT=SNP
6	34140320	rs7453901	A	G	100	PASS	AC=2284;AF=0.45607;AN=5008;NS=2504;DP=12594;EAS_AF=0.5675;AMR_AF=0.6167;AFR_AF=0.2549;EUR_AF=0.4473;SAS_AF=0.5082;AA=G|||;VT=SNP
6	34140968	rs13218858	C	T	100	PASS	AC=2264;AF=0.452077;AN=5008;NS=2504;DP=17082;EAS_AF=0.5625;AMR_AF=0.6167;AFR_AF=0.2451;EUR_AF=0.4473;SAS_AF=0.5061;AA=T|||;VT=SNP
6	34141290	rs4711385	C	T	100	PASS	AC=308;AF=0.0615016;AN=5008;NS=2504;DP=14948;EAS_AF=0.0804;AMR_AF=0.2118;AFR_AF=0.0408;EUR_AF=0.0229;SAS_AF=0.0031;AA=C|||;VT=SNP
6	34141500	rs116541399	C	T	100	PASS	AC=37;AF=0.00738818;AN=5008;NS=2504;DP=15785;EAS_AF=0;AMR_AF=0.0072;AFR_AF=0.0015;EUR_AF=0.0288;SAS_AF=0.001;AA=C|||;VT=SNP
6	34141700	rs148889882	C	A	100	PASS	AC=35;AF=0.00698882;AN=5008;NS=2504;DP=20220;EAS_AF=0.001;AMR_AF=0.0115;AFR_AF=0.0015;EUR_AF=0.0239;SAS_AF=0;AA=C|||;VT=SNP
6	34141710	rs115588779	A	G	100	PASS	AC=35;AF=0.00698882;AN=5008;NS=2504;DP=20103;EAS_AF=0.001;AMR_AF=0.0115;AFR_AF=0.0015;EUR_AF=0.0239;SAS_AF=0;AA=A|||;VT=SNP
6	34142273	rs9366840	G	C	100	PASS	AC=2247;AF=0.448682;AN=5008;NS=2504;DP=18262;EAS_AF=0.5565;AMR_AF=0.6153;AFR_AF=0.2413;EUR_AF=0.4473;SAS_AF=0.501;AA=C|||;VT=SNP
6	34142506	rs9380416	C	T	100	PASS	AC=2574;AF=0.513978;AN=5008;NS=2504;DP=18976;EAS_AF=0.5575;AMR_AF=0.6441;AFR_AF=0.4652;EUR_AF=0.4543;SAS_AF=0.5041;AA=C|||;VT=SNP
6	34142528	rs9380417	G	T	100	PASS	AC=2577;AF=0.514577;AN=5008;NS=2504;DP=19217;EAS_AF=0.5575;AMR_AF=0.6441;AFR_AF=0.4675;EUR_AF=0.4543;SAS_AF=0.5041;AA=g|||;VT=SNP
6	34142540	rs12663240	C	T	100	PASS	AC=2587;AF=0.516573;AN=5008;NS=2504;DP=19322;EAS_AF=0.5575;AMR_AF=0.6455;AFR_AF=0.475;EUR_AF=0.4543;SAS_AF=0.5031;AA=T|||;VT=SNP
6	34142755	rs9366841	T	C	100	PASS	AC=2509;AF=0.500998;AN=5008;NS=2504;DP=21327;EAS_AF=0.5575;AMR_AF=0.6412;AFR_AF=0.4191;EUR_AF=0.4543;SAS_AF=0.502;AA=C|||;VT=SNP
6	34142779	rs79535436	G	T	100	PASS	AC=61;AF=0.0121805;AN=5008;NS=2504;DP=20742;EAS_AF=0.001;AMR_AF=0.013;AFR_AF=0.0023;EUR_AF=0.0368;SAS_AF=0.0112;AA=G|||;VT=SNP
6	34142948	rs9380418	T	C	100	PASS	AC=2116;AF=0.422524;AN=5008;NS=2504;DP=21174;EAS_AF=0.4762;AMR_AF=0.4222;AFR_AF=0.3321;EUR_AF=0.4254;SAS_AF=0.4867;AA=T|||;VT=SNP
6	34143035	rs9366842	A	G	100	PASS	AC=2532;AF=0.505591;AN=5008;NS=2504;DP=20824;EAS_AF=0.5565;AMR_AF=0.6427;AFR_AF=0.4372;EUR_AF=0.4533;SAS_AF=0.502;AA=G|||;VT=SNP
6	34143225	rs870567	A	G	100	PASS	AC=2677;AF=0.534545;AN=5008;NS=2504;DP=22335;EAS_AF=0.5685;AMR_AF=0.6816;AFR_AF=0.4879;EUR_AF=0.4841;SAS_AF=0.5102;AA=G|||;VT=SNP
6	34143292	rs1105695	A	G	100	PASS	AC=2376;AF=0.474441;AN=5008;NS=2504;DP=21926;EAS_AF=0.5556;AMR_AF=0.6311;AFR_AF=0.3396;EUR_AF=0.4483;SAS_AF=0.4888;AA=A|||;VT=SNP
6	34144073	rs1106280	C	T	100	PASS	AC=2364;AF=0.472045;AN=5008;NS=2504;DP=16914;EAS_AF=0.5496;AMR_AF=0.6326;AFR_AF=0.3472;EUR_AF=0.4493;SAS_AF=0.4703;AA=T|||;VT=SNP
6	34144189	rs56005336	C	G	100	PASS	AC=54;AF=0.0107827;AN=5008;NS=2504;DP=14774;EAS_AF=0.0119;AMR_AF=0.013;AFR_AF=0.0015;EUR_AF=0.0239;SAS_AF=0.0072;AA=C|||;VT=SNP
6	34144624	rs6926632	C	T	100	PASS	AC=8;AF=0.00159744;AN=5008;NS=2504;DP=20115;EAS_AF=0;AMR_AF=0.0014;AFR_AF=0;EUR_AF=0.004;SAS_AF=0.0031;AA=C|||;VT=SNP
6	34144730	rs114295350	C	T	100	PASS	AC=56;AF=0.0111821;AN=5008;NS=2504;DP=19940;EAS_AF=0.0129;AMR_AF=0.013;AFR_AF=0.0015;EUR_AF=0.0239;SAS_AF=0.0082;AA=C|||;VT=SNP
6	34145361	rs4713758	A	G	100	PASS	AC=2414;AF=0.482029;AN=5008;NS=2504;DP=14361;EAS_AF=0.5556;AMR_AF=0.6412;AFR_AF=0.3661;EUR_AF=0.4563;SAS_AF=0.4765;AA=a|||;VT=SNP
6	34145826	rs1966239	C	G	100	PASS	AC=2313;AF=0.461861;AN=5008;NS=2504;DP=13931;EAS_AF=0.5536;AMR_AF=0.6297;AFR_AF=0.3147;EUR_AF=0.4483;SAS_AF=0.4611;AA=C|||;VT=SNP
6	34146173	rs9368801	G	C	100	PASS	AC=2313;AF=0.461861;AN=5008;NS=2504;DP=18590;EAS_AF=0.5536;AMR_AF=0.6297;AFR_AF=0.3147;EUR_AF=0.4483;SAS_AF=0.4611;AA=G|||;VT=SNP
6	34146318	rs78806933	C	T	100	PASS	AC=33;AF=0.00658946;AN=5008;NS=2504;DP=16967;EAS_AF=0;AMR_AF=0.0058;AFR_AF=0.0015;EUR_AF=0.0239;SAS_AF=0.0031;AA=C|||;VT=SNP
6	34146374	rs77459327	C	T	100	PASS	AC=264;AF=0.0527157;AN=5008;NS=2504;DP=15812;EAS_AF=0.0794;AMR_AF=0.2147;AFR_AF=0.0053;EUR_AF=0.0239;SAS_AF=0.0041;AA=c|||;VT=SNP
6	34146415	rs74910661	C	T	100	PASS	AC=260;AF=0.0519169;AN=5008;NS=2504;DP=16238;EAS_AF=0.0635;AMR_AF=0.0591;AFR_AF=0.0061;EUR_AF=0.0984;SAS_AF=0.0491;AA=C|||;VT=SNP
6	34146693	rs9380420	C	T	100	PASS	AC=457;AF=0.091254;AN=5008;NS=2504;DP=20196;EAS_AF=0.2986;AMR_AF=0.1124;AFR_AF=0.0015;EUR_AF=0.0239;SAS_AF=0.0532;AA=C|||;VT=SNP
6	34146811	rs114078082	G	A	100	PASS	AC=65;AF=0.0129792;AN=5008;NS=2504;DP=19593;EAS_AF=0.0129;AMR_AF=0.0144;AFR_AF=0.0076;EUR_AF=0.0249;SAS_AF=0.0072;AA=g|||;VT=SNP
6	34147276	rs7740253	G	A	100	PASS	AC=2591;AF=0.517372;AN=5008;NS=2504;DP=18162;EAS_AF=0.5665;AMR_AF=0.6772;AFR_AF=0.4478;EUR_AF=0.4831;SAS_AF=0.4826;AA=A|||;VT=SNP
6	34147549	rs1889119	A	G	100	PASS	AC=2377;AF=0.474641;AN=5008;NS=2504;DP=19450;EAS_AF=0.5546;AMR_AF=0.6354;AFR_AF=0.3502;EUR_AF=0.4493;SAS_AF=0.4724;AA=G|||;VT=SNP
6	34148449	rs1539514	C	T	100	PASS	AC=2022;AF=0.403754;AN=5008;NS=2504;DP=17728;EAS_AF=0.4643;AMR_AF=0.4164;AFR_AF=0.2965;EUR_AF=0.4245;SAS_AF=0.456;AA=C|||;VT=SNP
6	34148997	rs1187126	A	T	100	PASS	AC=3567;AF=0.71226;AN=5008;NS=2504;DP=13056;EAS_AF=0.8046;AMR_AF=0.6239;AFR_AF=0.4493;EUR_AF=0.8211;SAS_AF=0.9233;AA=A|||;VT=SNP
6	34149173	rs140614707	T	C	100	PASS	AC=264;AF=0.0527157;AN=5008;NS=2504;DP=16762;EAS_AF=0.0704;AMR_AF=0.0605;AFR_AF=0.0023;EUR_AF=0.0994;SAS_AF=0.0491;AA=C|||;VT=SNP
6	34149189	rs1187125	T	C	100	PASS	AC=4515;AF=0.901558;AN=5008;NS=2504;DP=16598;EAS_AF=0.998;AMR_AF=0.9496;AFR_AF=0.6762;EUR_AF=0.9771;SAS_AF=0.9949;AA=C|||;VT=SNP
6	34149219	rs7770957	T	C	100	PASS	AC=203;AF=0.0405351;AN=5008;NS=2504;DP=16483;EAS_AF=0.0873;AMR_AF=0.0274;AFR_AF=0.0416;EUR_AF=0.0298;SAS_AF=0.0112;AA=T|||;VT=SNP
6	34149239	rs1187124	T	C	100	PASS	AC=2516;AF=0.502396;AN=5008;NS=2504;DP=16101;EAS_AF=0.494;AMR_AF=0.5476;AFR_AF=0.4463;EUR_AF=0.498;SAS_AF=0.5593;AA=T|||;VT=SNP
6	34149269	rs1187123	A	G	100	PASS	AC=1515;AF=0.302516;AN=5008;NS=2504;DP=17257;EAS_AF=0.3611;AMR_AF=0.2104;AFR_AF=0.1051;EUR_AF=0.3757;SAS_AF=0.499;AA=A|||;VT=SNP
6	34149607	rs117174730	C	T	100	PASS	AC=262;AF=0.0523163;AN=5008;NS=2504;DP=20011;EAS_AF=0.0734;AMR_AF=0.2161;AFR_AF=0.0076;EUR_AF=0.0239;SAS_AF=0.0041;AA=C|||;VT=SNP
6	34149938	rs76412020	T	C	100	PASS	AC=83;AF=0.0165735;AN=5008;NS=2504;DP=16772;EAS_AF=0.0179;AMR_AF=0.0216;AFR_AF=0.0023;EUR_AF=0.0378;SAS_AF=0.0092;AA=T|||;VT=SNP
6	34150158	rs1187122	C	T	100	PASS	AC=4310;AF=0.860623;AN=5008;NS=2504;DP=17836;EAS_AF=0.9544;AMR_AF=0.902;AFR_AF=0.6815;EUR_AF=0.8867;SAS_AF=0.9499;AA=T|||;VT=SNP
6	34150372	rs1187121	C	G	100	PASS	AC=1604;AF=0.320288;AN=5008;NS=2504;DP=16882;EAS_AF=0.373;AMR_AF=0.2233;AFR_AF=0.171;EUR_AF=0.3887;SAS_AF=0.4663;AA=C|||;VT=SNP
6	34151395	rs139599289	A	T	100	PASS	AC=82;AF=0.0163738;AN=5008;NS=2504;DP=16198;EAS_AF=0.0188;AMR_AF=0.0216;AFR_AF=0.0023;EUR_AF=0.0358;SAS_AF=0.0092;AA=A|||;VT=SNP
6	34151564	rs10807135	A	G	100	PASS	AC=353;AF=0.0704872;AN=5008;NS=2504;DP=15897;EAS_AF=0.0169;AMR_AF=0.0937;AFR_AF=0.0106;EUR_AF=0.1551;SAS_AF=0.1033;AA=A|||;VT=SNP
6	34151952	rs9394196	T	C	100	PASS	AC=1895;AF=0.378395;AN=5008;NS=2504;DP=9572;EAS_AF=0.3978;AMR_AF=0.4323;AFR_AF=0.2368;EUR_AF=0.497;SAS_AF=0.3896;AA=T|||;VT=SNP
6	34152725	rs114922054	G	A	100	PASS	AC=91;AF=0.0181709;AN=5008;NS=2504;DP=13803;EAS_AF=0.0079;AMR_AF=0.0389;AFR_AF=0.0038;EUR_AF=0.0348;SAS_AF=0.0164;AA=g|||;VT=SNP
6	34152991	rs73744842	G	C	100	PASS	AC=392;AF=0.0782748;AN=5008;NS=2504;DP=16920;EAS_AF=0.0427;AMR_AF=0.0836;AFR_AF=0.0953;EUR_AF=0.1173;SAS_AF=0.0481;AA=g|||;VT=SNP
6	34153441	rs7744288	G	A	100	PASS	AC=261;AF=0.0521166;AN=5008;NS=2504;DP=18873;EAS_AF=0.0218;AMR_AF=0.0274;AFR_AF=0.146;EUR_AF=0.0119;SAS_AF=0.0153;AA=g|||;VT=SNP
6	34153652	rs2797959	A	G	100	PASS	AC=2930;AF=0.585064;AN=5008;NS=2504;DP=14445;EAS_AF=0.7014;AMR_AF=0.6124;AFR_AF=0.6392;EUR_AF=0.4264;SAS_AF=0.5358;AA=N|||;VT=SNP
6	34153882	rs141604279	G	A	100	PASS	AC=355;AF=0.0708866;AN=5008;NS=2504;DP=14338;EAS_AF=0.0883;AMR_AF=0.2392;AFR_AF=0.0378;EUR_AF=0.0278;SAS_AF=0.0225;AA=G|||;VT=SNP
6	34154305	rs117658820	A	T	100	PASS	AC=359;AF=0.0716853;AN=5008;NS=2504;DP=17682;EAS_AF=0.0913;AMR_AF=0.2392;AFR_AF=0.0386;EUR_AF=0.0278;SAS_AF=0.0225;AA=A|||;VT=SNP
6	34154446	rs9469737	G	A	100	PASS	AC=169;AF=0.033746;AN=5008;NS=2504;DP=16190;EAS_AF=0.0218;AMR_AF=0.0159;AFR_AF=0.0832;EUR_AF=0.0109;SAS_AF=0.0153;AA=G|||;VT=SNP
6	34154576	rs139348503	G	A	100	PASS	AC=40;AF=0.00798722;AN=5008;NS=2504;DP=11957;EAS_AF=0.001;AMR_AF=0.0014;AFR_AF=0.0008;EUR_AF=0.0288;SAS_AF=0.0082;AA=G|||;VT=SNP
6	34154960	rs111987589	C	T	100	PASS	AC=4492;AF=0.896965;AN=5008;NS=2504;DP=7502;EAS_AF=0.9573;AMR_AF=0.9035;AFR_AF=0.8245;EUR_AF=0.8767;SAS_AF=0.9489;AA=T|||;VT=SNP
6	34155071	rs112496462	G	A	100	PASS	AC=322;AF=0.0642971;AN=5008;NS=2504;DP=10684;EAS_AF=0.0218;AMR_AF=0.0317;AFR_AF=0.1884;EUR_AF=0.0139;SAS_AF=0.0153;AA=G|||;VT=SNP
6	34155988	rs1776880	C	T	100	PASS	AC=2888;AF=0.576677;AN=5008;NS=2504;DP=16782;EAS_AF=0.6885;AMR_AF=0.5994;AFR_AF=0.6384;EUR_AF=0.4115;SAS_AF=0.5317;AA=-|||;VT=SNP
6	34156290	rs149063047	T	C	100	PASS	AC=36;AF=0.0071885;AN=5008;NS=2504;DP=19793;EAS_AF=0;AMR_AF=0.0159;AFR_AF=0.0008;EUR_AF=0.0179;SAS_AF=0.0061;AA=-|||;VT=SNP
6	34156323	rs1776881	T	C	100	PASS	AC=3282;AF=0.655351;AN=5008;NS=2504;DP=19369;EAS_AF=0.7321;AMR_AF=0.683;AFR_AF=0.7337;EUR_AF=0.5298;SAS_AF=0.5798;AA=-|||;VT=SNP
6	34156360	rs1776882	A	G	100	PASS	AC=2012;AF=0.401757;AN=5008;NS=2504;DP=18233;EAS_AF=0.5764;AMR_AF=0.3026;AFR_AF=0.2867;EUR_AF=0.3608;SAS_AF=0.4898;AA=-|||;VT=SNP
6	34156444	rs1776883	C	T	100	PASS	AC=3282;AF=0.655351;AN=5008;NS=2504;DP=17736;EAS_AF=0.7321;AMR_AF=0.683;AFR_AF=0.7345;EUR_AF=0.5288;SAS_AF=0.5798;AA=-|||;VT=SNP
6	34156567	rs115975649	G	A	100	PASS	AC=50;AF=0.00998403;AN=5008;NS=2504;DP=16949;EAS_AF=0.0139;AMR_AF=0.013;AFR_AF=0.0015;EUR_AF=0.0169;SAS_AF=0.0082;AA=-|||;VT=SNP
6	34156790	rs62398145	T	C	100	PASS	AC=51;AF=0.0101837;AN=5008;NS=2504;DP=19351;EAS_AF=0;AMR_AF=0.0058;AFR_AF=0.0242;EUR_AF=0.0139;SAS_AF=0.001;AA=-|||;VT=SNP
6	34156970	rs1776884	T	C	100	PASS	AC=3341;AF=0.667133;AN=5008;NS=2504;DP=14627;EAS_AF=0.747;AMR_AF=0.696;AFR_AF=0.7368;EUR_AF=0.5517;SAS_AF=0.589;AA=-|||;VT=SNP
6	34156978	rs1776885	C	T	100	PASS	AC=3291;AF=0.657149;AN=5008;NS=2504;DP=14295;EAS_AF=0.7331;AMR_AF=0.683;AFR_AF=0.7352;EUR_AF=0.5348;SAS_AF=0.5808;AA=-|||;VT=SNP
6	34157315	rs114355919	G	T	100	PASS	AC=50;AF=0.00998403;AN=5008;NS=2504;DP=15826;EAS_AF=0.0139;AMR_AF=0.013;AFR_AF=0.0015;EUR_AF=0.0169;SAS_AF=0.0082;AA=A|||;VT=SNP
6	34157461	rs1109257	G	A	100	PASS	AC=543;AF=0.108427;AN=5008;NS=2504;DP=16320;EAS_AF=0.0903;AMR_AF=0.2651;AFR_AF=0.1513;EUR_AF=0.0417;SAS_AF=0.0266;AA=G|||;VT=SNP
6	34158331	rs1776888	T	G	100	PASS	AC=3292;AF=0.657348;AN=5008;NS=2504;DP=20497;EAS_AF=0.7321;AMR_AF=0.683;AFR_AF=0.736;EUR_AF=0.5358;SAS_AF=0.5808;AA=G|||;VT=SNP
6	34158343	rs61736202	C	T	100	PASS	AC=50;AF=0.00998403;AN=5008;NS=2504;DP=20697;EAS_AF=0.0139;AMR_AF=0.013;AFR_AF=0.0015;EUR_AF=0.0169;SAS_AF=0.0082;AA=C|||;VT=SNP
6	34158437	rs7771056	C	T	100	PASS	AC=651;AF=0.129992;AN=5008;NS=2504;DP=22003;EAS_AF=0.0655;AMR_AF=0.1095;AFR_AF=0.2398;EUR_AF=0.1292;SAS_AF=0.0634;AA=C|||;VT=SNP
6	34158455	rs13437578	G	A	100	PASS	AC=157;AF=0.0313498;AN=5008;NS=2504;DP=21838;EAS_AF=0.0228;AMR_AF=0.0173;AFR_AF=0.0726;EUR_AF=0.0109;SAS_AF=0.0153;AA=G|||;VT=SNP
6	34158972	rs1759634	A	T	100	PASS	AC=2503;AF=0.4998;AN=5008;NS=2504;DP=15106;EAS_AF=0.5952;AMR_AF=0.3703;AFR_AF=0.4917;EUR_AF=0.4583;SAS_AF=0.547;AA=T|||;VT=SNP
6	34159166	rs1776889	G	T	100	PASS	AC=2990;AF=0.597045;AN=5008;NS=2504;DP=13806;EAS_AF=0.6438;AMR_AF=0.4409;AFR_AF=0.7413;EUR_AF=0.506;SAS_AF=0.5583;AA=T|||;VT=SNP
6	34159306	rs149220796	C	T	100	PASS	AC=66;AF=0.0131789;AN=5008;NS=2504;DP=16625;EAS_AF=0.005;AMR_AF=0.0101;AFR_AF=0;EUR_AF=0.0199;SAS_AF=0.0348;AA=C|||;VT=SNP
6	34159310	rs6942256	C	T	100	PASS	AC=1384;AF=0.276358;AN=5008;NS=2504;DP=16640;EAS_AF=0.1062;AMR_AF=0.1542;AFR_AF=0.6989;EUR_AF=0.1531;SAS_AF=0.0941;AA=C|||;VT=SNP
6	34159419	rs6457762	T	C	100	PASS	AC=1466;AF=0.292732;AN=5008;NS=2504;DP=16990;EAS_AF=0.1885;AMR_AF=0.3991;AFR_AF=0.5257;EUR_AF=0.2068;SAS_AF=0.0982;AA=C|||;VT=SNP
6	34159436	rs6457763	T	C	100	PASS	AC=1138;AF=0.227236;AN=5008;NS=2504;DP=16578;EAS_AF=0.1052;AMR_AF=0.1412;AFR_AF=0.5234;EUR_AF=0.1511;SAS_AF=0.092;AA=C|||;VT=SNP
6	34159456	rs6457764	C	A	100	PASS	AC=1085;AF=0.216653;AN=5008;NS=2504;DP=15993;EAS_AF=0.1052;AMR_AF=0.1354;AFR_AF=0.4864;EUR_AF=0.1511;SAS_AF=0.092;AA=A|||;VT=SNP
6	34160945	rs6457765	G	A	100	PASS	AC=1269;AF=0.253395;AN=5008;NS=2504;DP=17386;EAS_AF=0.119;AMR_AF=0.3631;AFR_AF=0.4887;EUR_AF=0.1392;SAS_AF=0.1135;AA=G|||;VT=SNP
```
