## Supplementary material for "Characterization of shared and ancestry-specific signals driving complex traits using multi-ancestry fine-mapping": s1_remaining_snps.pvar (part 2 of 6)

```
6	27359131	rs6936951	C	T	100	PASS	AC=3398;AF=0.678514;AN=5008;NS=2504;DP=14716;EAS_AF=0.5804;AMR_AF=0.7248;AFR_AF=0.6399;EUR_AF=0.7445;SAS_AF=0.7311;AA=C|||;VT=SNP
6	27359584	rs7754411	T	A	100	PASS	AC=3398;AF=0.678514;AN=5008;NS=2504;DP=19819;EAS_AF=0.5804;AMR_AF=0.7248;AFR_AF=0.6399;EUR_AF=0.7445;SAS_AF=0.7311;AA=T|||;VT=SNP
6	27359655	rs76050333	A	G	100	PASS	AC=441;AF=0.0880591;AN=5008;NS=2504;DP=19563;EAS_AF=0.1052;AMR_AF=0.0778;AFR_AF=0.0265;EUR_AF=0.1362;SAS_AF=0.1115;AA=A|||;VT=SNP
6	27360128	rs7738512	A	G	100	PASS	AC=3398;AF=0.678514;AN=5008;NS=2504;DP=19982;EAS_AF=0.5804;AMR_AF=0.7248;AFR_AF=0.6399;EUR_AF=0.7445;SAS_AF=0.7311;AA=G|||;VT=SNP
6	27360181	rs9468114	T	C	100	PASS	AC=3437;AF=0.686302;AN=5008;NS=2504;DP=18128;EAS_AF=0.5804;AMR_AF=0.7291;AFR_AF=0.6672;EUR_AF=0.7445;SAS_AF=0.7311;AA=C|||;VT=SNP
6	27360245	rs9461378	A	G	100	PASS	AC=3398;AF=0.678514;AN=5008;NS=2504;DP=19496;EAS_AF=0.5804;AMR_AF=0.7248;AFR_AF=0.6399;EUR_AF=0.7445;SAS_AF=0.7311;AA=G|||;VT=SNP
6	27360366	rs9461379	A	T	100	PASS	AC=3438;AF=0.686502;AN=5008;NS=2504;DP=18860;EAS_AF=0.5804;AMR_AF=0.7291;AFR_AF=0.6672;EUR_AF=0.7455;SAS_AF=0.7311;AA=T|||;VT=SNP
6	27360690	rs4711148	T	C	100	PASS	AC=3399;AF=0.678714;AN=5008;NS=2504;DP=19367;EAS_AF=0.5813;AMR_AF=0.7248;AFR_AF=0.6399;EUR_AF=0.7445;SAS_AF=0.7311;AA=T|||;VT=SNP
6	27360937	rs980963	C	T	100	PASS	AC=3412;AF=0.68131;AN=5008;NS=2504;DP=20479;EAS_AF=0.5813;AMR_AF=0.7262;AFR_AF=0.6498;EUR_AF=0.7435;SAS_AF=0.7311;AA=C|||;VT=SNP
6	27361008	rs980962	G	A	100	PASS	AC=3424;AF=0.683706;AN=5008;NS=2504;DP=16850;EAS_AF=0.5813;AMR_AF=0.7277;AFR_AF=0.6566;EUR_AF=0.7445;SAS_AF=0.7321;AA=G|||;VT=SNP
6	27361019	rs980961	A	G	100	PASS	AC=3421;AF=0.683107;AN=5008;NS=2504;DP=17355;EAS_AF=0.5813;AMR_AF=0.7233;AFR_AF=0.6566;EUR_AF=0.7445;SAS_AF=0.7321;AA=A|||;VT=SNP
6	27361042	rs980960	A	G	100	PASS	AC=3457;AF=0.690296;AN=5008;NS=2504;DP=18488;EAS_AF=0.5833;AMR_AF=0.7478;AFR_AF=0.6573;EUR_AF=0.7495;SAS_AF=0.7434;AA=G|||;VT=SNP
6	27361681	rs12529458	T	C	100	PASS	AC=2230;AF=0.445288;AN=5008;NS=2504;DP=17911;EAS_AF=0.4683;AMR_AF=0.5216;AFR_AF=0.2973;EUR_AF=0.4304;SAS_AF=0.5828;AA=T|||;VT=SNP
6	27361757	rs75276713	T	G	100	PASS	AC=442;AF=0.0882588;AN=5008;NS=2504;DP=18956;EAS_AF=0.1062;AMR_AF=0.0778;AFR_AF=0.0265;EUR_AF=0.1362;SAS_AF=0.1115;AA=T|||;VT=SNP
6	27362109	rs6923108	G	A	100	PASS	AC=3409;AF=0.680711;AN=5008;NS=2504;DP=16047;EAS_AF=0.5813;AMR_AF=0.7262;AFR_AF=0.6467;EUR_AF=0.7445;SAS_AF=0.7311;AA=G|||;VT=SNP
6	27362359	rs6903254	T	C	100	PASS	AC=3409;AF=0.680711;AN=5008;NS=2504;DP=18036;EAS_AF=0.5813;AMR_AF=0.7262;AFR_AF=0.6467;EUR_AF=0.7445;SAS_AF=0.7311;AA=T|||;VT=SNP
6	27362483	rs6923539	C	A	100	PASS	AC=3409;AF=0.680711;AN=5008;NS=2504;DP=17166;EAS_AF=0.5813;AMR_AF=0.7262;AFR_AF=0.6467;EUR_AF=0.7445;SAS_AF=0.7311;AA=C|||;VT=SNP
6	27362598	rs10807022	T	C	100	PASS	AC=3409;AF=0.680711;AN=5008;NS=2504;DP=19418;EAS_AF=0.5813;AMR_AF=0.7262;AFR_AF=0.6467;EUR_AF=0.7445;SAS_AF=0.7311;AA=C|||;VT=SNP
6	27362866	rs10080555	C	T	100	PASS	AC=3409;AF=0.680711;AN=5008;NS=2504;DP=19972;EAS_AF=0.5813;AMR_AF=0.7262;AFR_AF=0.6467;EUR_AF=0.7445;SAS_AF=0.7311;AA=C|||;VT=SNP
6	27362874	rs10080814	T	G	100	PASS	AC=3410;AF=0.680911;AN=5008;NS=2504;DP=19697;EAS_AF=0.5813;AMR_AF=0.7262;AFR_AF=0.6475;EUR_AF=0.7445;SAS_AF=0.7311;AA=t|||;VT=SNP
6	27362898	rs10080558	G	A	100	PASS	AC=3409;AF=0.680711;AN=5008;NS=2504;DP=19966;EAS_AF=0.5813;AMR_AF=0.7262;AFR_AF=0.6467;EUR_AF=0.7445;SAS_AF=0.7311;AA=G|||;VT=SNP
6	27363058	rs10080567	G	C	100	PASS	AC=3437;AF=0.686302;AN=5008;NS=2504;DP=20345;EAS_AF=0.5813;AMR_AF=0.7277;AFR_AF=0.6672;EUR_AF=0.7445;SAS_AF=0.7311;AA=C|||;VT=SNP
6	27363076	rs10080569	G	A	100	PASS	AC=3445;AF=0.687899;AN=5008;NS=2504;DP=19346;EAS_AF=0.5813;AMR_AF=0.7291;AFR_AF=0.6725;EUR_AF=0.7445;SAS_AF=0.7311;AA=A|||;VT=SNP
6	27363137	rs12662076	G	A	100	PASS	AC=3190;AF=0.636981;AN=5008;NS=2504;DP=17676;EAS_AF=0.5764;AMR_AF=0.6744;AFR_AF=0.615;EUR_AF=0.6461;SAS_AF=0.6933;AA=G|||;VT=SNP
6	27363150	rs10080571	G	C	100	PASS	AC=3410;AF=0.680911;AN=5008;NS=2504;DP=17822;EAS_AF=0.5813;AMR_AF=0.7262;AFR_AF=0.6467;EUR_AF=0.7455;SAS_AF=0.7311;AA=C|||;VT=SNP
6	27363557	rs9461380	G	T	100	PASS	AC=3409;AF=0.680711;AN=5008;NS=2504;DP=16646;EAS_AF=0.5813;AMR_AF=0.7262;AFR_AF=0.6467;EUR_AF=0.7445;SAS_AF=0.7311;AA=T|||;VT=SNP
6	27363587	rs9468115	T	C	100	PASS	AC=3409;AF=0.680711;AN=5008;NS=2504;DP=17037;EAS_AF=0.5813;AMR_AF=0.7262;AFR_AF=0.6467;EUR_AF=0.7445;SAS_AF=0.7311;AA=C|||;VT=SNP
6	27363644	rs12664996	A	C	100	PASS	AC=2191;AF=0.4375;AN=5008;NS=2504;DP=16835;EAS_AF=0.4683;AMR_AF=0.5202;AFR_AF=0.2685;EUR_AF=0.4314;SAS_AF=0.5818;AA=A|||;VT=SNP
6	27363898	rs4713092	T	C	100	PASS	AC=3435;AF=0.685903;AN=5008;NS=2504;DP=17175;EAS_AF=0.5813;AMR_AF=0.7277;AFR_AF=0.6657;EUR_AF=0.7445;SAS_AF=0.7311;AA=C|||;VT=SNP
6	27364886	rs1022518	A	G	100	PASS	AC=3413;AF=0.68151;AN=5008;NS=2504;DP=19026;EAS_AF=0.5813;AMR_AF=0.7262;AFR_AF=0.6498;EUR_AF=0.7445;SAS_AF=0.7311;AA=G|||;VT=SNP
6	27365009	rs1022517	G	C	100	PASS	AC=3413;AF=0.68151;AN=5008;NS=2504;DP=18135;EAS_AF=0.5813;AMR_AF=0.7262;AFR_AF=0.6498;EUR_AF=0.7445;SAS_AF=0.7311;AA=G|||;VT=SNP
6	27365447	rs4713093	T	C	100	PASS	AC=3437;AF=0.686302;AN=5008;NS=2504;DP=18234;EAS_AF=0.5813;AMR_AF=0.7277;AFR_AF=0.6672;EUR_AF=0.7445;SAS_AF=0.7311;AA=C|||;VT=SNP
6	27365527	rs2143063	C	G	100	PASS	AC=3444;AF=0.6877;AN=5008;NS=2504;DP=18587;EAS_AF=0.5823;AMR_AF=0.7291;AFR_AF=0.6687;EUR_AF=0.7455;SAS_AF=0.7331;AA=G|||;VT=SNP
6	27365534	rs1963145	A	G	100	PASS	AC=3444;AF=0.6877;AN=5008;NS=2504;DP=18496;EAS_AF=0.5823;AMR_AF=0.7291;AFR_AF=0.6687;EUR_AF=0.7455;SAS_AF=0.7331;AA=G|||;VT=SNP
6	27365725	rs2015648	T	G	100	PASS	AC=3438;AF=0.686502;AN=5008;NS=2504;DP=17901;EAS_AF=0.5813;AMR_AF=0.7277;AFR_AF=0.6679;EUR_AF=0.7445;SAS_AF=0.7311;AA=G|||;VT=SNP
6	27365807	rs1022515	C	G	100	PASS	AC=3437;AF=0.686302;AN=5008;NS=2504;DP=18917;EAS_AF=0.5813;AMR_AF=0.7277;AFR_AF=0.6679;EUR_AF=0.7445;SAS_AF=0.7301;AA=G|||;VT=SNP
6	27365845	rs4711149	C	A	100	PASS	AC=3437;AF=0.686302;AN=5008;NS=2504;DP=19616;EAS_AF=0.5813;AMR_AF=0.7277;AFR_AF=0.6672;EUR_AF=0.7445;SAS_AF=0.7311;AA=A|||;VT=SNP
6	27365994	rs6456777	G	A	100	PASS	AC=3437;AF=0.686302;AN=5008;NS=2504;DP=19784;EAS_AF=0.5813;AMR_AF=0.7277;AFR_AF=0.6672;EUR_AF=0.7445;SAS_AF=0.7311;AA=G|||;VT=SNP
6	27366180	rs117237468	C	G	100	PASS	AC=181;AF=0.0361422;AN=5008;NS=2504;DP=17537;EAS_AF=0.0506;AMR_AF=0.0303;AFR_AF=0.0038;EUR_AF=0.0398;SAS_AF=0.0654;AA=C|||;VT=SNP
6	27366378	rs4128497	C	T	100	PASS	AC=3437;AF=0.686302;AN=5008;NS=2504;DP=17532;EAS_AF=0.5813;AMR_AF=0.7277;AFR_AF=0.6672;EUR_AF=0.7445;SAS_AF=0.7311;AA=C|||;VT=SNP
6	27366488	rs1989299	C	T	100	PASS	AC=3437;AF=0.686302;AN=5008;NS=2504;DP=15032;EAS_AF=0.5813;AMR_AF=0.7277;AFR_AF=0.6672;EUR_AF=0.7445;SAS_AF=0.7311;AA=T|||;VT=SNP
6	27366511	rs1987278	A	G	100	PASS	AC=3433;AF=0.685503;AN=5008;NS=2504;DP=15365;EAS_AF=0.5813;AMR_AF=0.7277;AFR_AF=0.6641;EUR_AF=0.7445;SAS_AF=0.7311;AA=G|||;VT=SNP
6	27366812	rs9468116	G	A	100	PASS	AC=3436;AF=0.686102;AN=5008;NS=2504;DP=18768;EAS_AF=0.5804;AMR_AF=0.7277;AFR_AF=0.6672;EUR_AF=0.7445;SAS_AF=0.7311;AA=G|||;VT=SNP
6	27366821	rs12663650	C	A	100	PASS	AC=2275;AF=0.454273;AN=5008;NS=2504;DP=19089;EAS_AF=0.4673;AMR_AF=0.549;AFR_AF=0.2648;EUR_AF=0.501;SAS_AF=0.5818;AA=C|||;VT=SNP
6	27366862	rs9468117	A	G	100	PASS	AC=3437;AF=0.686302;AN=5008;NS=2504;DP=19256;EAS_AF=0.5813;AMR_AF=0.7277;AFR_AF=0.6672;EUR_AF=0.7445;SAS_AF=0.7311;AA=A|||;VT=SNP
6	27367586	rs75221862	G	A	100	PASS	AC=442;AF=0.0882588;AN=5008;NS=2504;DP=20427;EAS_AF=0.1062;AMR_AF=0.0778;AFR_AF=0.0265;EUR_AF=0.1362;SAS_AF=0.1115;AA=G|||;VT=SNP
6	27367824	rs9969094	T	C	100	PASS	AC=398;AF=0.0794728;AN=5008;NS=2504;DP=19417;EAS_AF=0.006;AMR_AF=0.049;AFR_AF=0.2519;EUR_AF=0.0219;SAS_AF=0.0031;AA=T|||;VT=SNP
6	27367887	rs6915934	C	T	100	PASS	AC=3435;AF=0.685903;AN=5008;NS=2504;DP=19089;EAS_AF=0.5813;AMR_AF=0.7277;AFR_AF=0.6664;EUR_AF=0.7445;SAS_AF=0.7301;AA=C|||;VT=SNP
6	27368031	rs766092	T	C	100	PASS	AC=3435;AF=0.685903;AN=5008;NS=2504;DP=20826;EAS_AF=0.5813;AMR_AF=0.7277;AFR_AF=0.6679;EUR_AF=0.7445;SAS_AF=0.728;AA=T|||;VT=SNP
6	27369873	rs10946913	C	T	100	PASS	AC=3439;AF=0.686701;AN=5008;NS=2504;DP=19457;EAS_AF=0.5813;AMR_AF=0.7305;AFR_AF=0.6672;EUR_AF=0.7445;SAS_AF=0.7311;AA=T|||;VT=SNP
6	27369892	rs10946914	C	T	100	PASS	AC=3439;AF=0.686701;AN=5008;NS=2504;DP=19458;EAS_AF=0.5813;AMR_AF=0.7305;AFR_AF=0.6672;EUR_AF=0.7445;SAS_AF=0.7311;AA=T|||;VT=SNP
6	27370046	rs6456778	T	G	100	PASS	AC=3435;AF=0.685903;AN=5008;NS=2504;DP=17756;EAS_AF=0.5813;AMR_AF=0.7305;AFR_AF=0.6641;EUR_AF=0.7445;SAS_AF=0.7311;AA=T|||;VT=SNP
6	27370473	rs6456779	T	C	100	PASS	AC=3435;AF=0.685903;AN=5008;NS=2504;DP=15084;EAS_AF=0.5813;AMR_AF=0.7305;AFR_AF=0.6641;EUR_AF=0.7445;SAS_AF=0.7311;AA=C|||;VT=SNP
6	27371011	rs3734575	C	T	100	PASS	AC=3435;AF=0.685903;AN=5008;NS=2504;DP=18928;EAS_AF=0.5813;AMR_AF=0.7305;AFR_AF=0.6641;EUR_AF=0.7445;SAS_AF=0.7311;AA=T|||;VT=SNP
6	27371193	rs3734574	G	A	100	PASS	AC=3435;AF=0.685903;AN=5008;NS=2504;DP=18481;EAS_AF=0.5813;AMR_AF=0.7305;AFR_AF=0.6641;EUR_AF=0.7445;SAS_AF=0.7311;AA=A|||;VT=SNP
6	27372127	rs4339442	A	T	100	PASS	AC=3435;AF=0.685903;AN=5008;NS=2504;DP=16787;EAS_AF=0.5813;AMR_AF=0.7305;AFR_AF=0.6641;EUR_AF=0.7445;SAS_AF=0.7311;AA=T|||;VT=SNP
6	27372242	rs4504471	C	T	100	PASS	AC=3434;AF=0.685703;AN=5008;NS=2504;DP=16754;EAS_AF=0.5813;AMR_AF=0.7305;AFR_AF=0.6641;EUR_AF=0.7435;SAS_AF=0.7311;AA=C|||;VT=SNP
6	27372303	rs4305708	T	G	100	PASS	AC=3435;AF=0.685903;AN=5008;NS=2504;DP=16125;EAS_AF=0.5813;AMR_AF=0.7305;AFR_AF=0.6641;EUR_AF=0.7445;SAS_AF=0.7311;AA=G|||;VT=SNP
6	27372490	rs4579353	A	G	100	PASS	AC=3434;AF=0.685703;AN=5008;NS=2504;DP=19817;EAS_AF=0.5813;AMR_AF=0.7305;AFR_AF=0.6641;EUR_AF=0.7435;SAS_AF=0.7311;AA=G|||;VT=SNP
6	27373078	rs4713094	G	A	100	PASS	AC=3438;AF=0.686502;AN=5008;NS=2504;DP=18547;EAS_AF=0.5813;AMR_AF=0.7305;AFR_AF=0.6672;EUR_AF=0.7435;SAS_AF=0.7311;AA=A|||;VT=SNP
6	27373130	rs4455661	T	C	100	PASS	AC=3431;AF=0.685104;AN=5008;NS=2504;DP=18459;EAS_AF=0.5813;AMR_AF=0.7291;AFR_AF=0.6641;EUR_AF=0.7406;SAS_AF=0.7321;AA=T|||;VT=SNP
6	27375423	rs79122846	C	T	100	PASS	AC=286;AF=0.0571086;AN=5008;NS=2504;DP=22786;EAS_AF=0.1012;AMR_AF=0.0346;AFR_AF=0.0121;EUR_AF=0.0417;SAS_AF=0.1043;AA=C|||;VT=SNP
6	27375611	rs2076305	A	C	100	PASS	AC=3121;AF=0.623203;AN=5008;NS=2504;DP=22879;EAS_AF=0.5804;AMR_AF=0.6758;AFR_AF=0.5083;EUR_AF=0.674;SAS_AF=0.7331;AA=C|||;VT=SNP
6	27375851	rs73738797	T	A	100	PASS	AC=234;AF=0.0467252;AN=5008;NS=2504;DP=21156;EAS_AF=0.005;AMR_AF=0.0245;AFR_AF=0.1415;EUR_AF=0.0219;SAS_AF=0.0031;AA=A|||;VT=SNP
6	27376001	rs2064219	G	A	100	PASS	AC=2944;AF=0.587859;AN=5008;NS=2504;DP=19906;EAS_AF=0.5804;AMR_AF=0.6571;AFR_AF=0.3911;EUR_AF=0.665;SAS_AF=0.7331;AA=G|||;VT=SNP
6	27376910	rs6938943	G	A	100	PASS	AC=2837;AF=0.566494;AN=5008;NS=2504;DP=17713;EAS_AF=0.5784;AMR_AF=0.6441;AFR_AF=0.354;EUR_AF=0.6372;SAS_AF=0.7137;AA=g|||;VT=SNP
6	27377668	rs12525255	T	C	100	PASS	AC=2843;AF=0.567692;AN=5008;NS=2504;DP=851;EAS_AF=0.5774;AMR_AF=0.6427;AFR_AF=0.3601;EUR_AF=0.6372;SAS_AF=0.7137;AA=T|||;VT=SNP
6	27377830	rs10946915	A	G	100	PASS	AC=2208;AF=0.440895;AN=5008;NS=2504;DP=20253;EAS_AF=0.4692;AMR_AF=0.5274;AFR_AF=0.2716;EUR_AF=0.4384;SAS_AF=0.5818;AA=A|||;VT=SNP
6	27377843	rs10946916	G	T	100	PASS	AC=3331;AF=0.665136;AN=5008;NS=2504;DP=20359;EAS_AF=0.5794;AMR_AF=0.7133;AFR_AF=0.6309;EUR_AF=0.7167;SAS_AF=0.7127;AA=T|||;VT=SNP
6	27378373	rs4711150	C	T	100	PASS	AC=2835;AF=0.566094;AN=5008;NS=2504;DP=17711;EAS_AF=0.5774;AMR_AF=0.6427;AFR_AF=0.354;EUR_AF=0.6372;SAS_AF=0.7137;AA=C|||;VT=SNP
6	27379372	rs6908553	A	G	100	PASS	AC=2727;AF=0.544529;AN=5008;NS=2504;DP=17949;EAS_AF=0.5764;AMR_AF=0.6066;AFR_AF=0.357;EUR_AF=0.5676;SAS_AF=0.6973;AA=A|||;VT=SNP
6	27379409	rs4713096	G	A	100	PASS	AC=3011;AF=0.601238;AN=5008;NS=2504;DP=17843;EAS_AF=0.5774;AMR_AF=0.6599;AFR_AF=0.4713;EUR_AF=0.6461;SAS_AF=0.7137;AA=A|||;VT=SNP
6	27379547	rs4713097	G	A	100	PASS	AC=3012;AF=0.601438;AN=5008;NS=2504;DP=18743;EAS_AF=0.5774;AMR_AF=0.6599;AFR_AF=0.4713;EUR_AF=0.6461;SAS_AF=0.7147;AA=A|||;VT=SNP
6	27380101	rs4711151	A	G	100	PASS	AC=3008;AF=0.600639;AN=5008;NS=2504;DP=18537;EAS_AF=0.5774;AMR_AF=0.6599;AFR_AF=0.4728;EUR_AF=0.6421;SAS_AF=0.7127;AA=G|||;VT=SNP
6	27380202	rs4711152	T	C	100	PASS	AC=2206;AF=0.440495;AN=5008;NS=2504;DP=19763;EAS_AF=0.4722;AMR_AF=0.5288;AFR_AF=0.2693;EUR_AF=0.4364;SAS_AF=0.5808;AA=T|||;VT=SNP
6	27380684	rs112982653	A	G	100	PASS	AC=181;AF=0.0361422;AN=5008;NS=2504;DP=18595;EAS_AF=0.0079;AMR_AF=0.0245;AFR_AF=0.0696;EUR_AF=0.0417;SAS_AF=0.0225;AA=A|||;VT=SNP
6	27380897	rs12525266	C	T	100	PASS	AC=2725;AF=0.544129;AN=5008;NS=2504;DP=15243;EAS_AF=0.5764;AMR_AF=0.6052;AFR_AF=0.3593;EUR_AF=0.5646;SAS_AF=0.6963;AA=C|||;VT=SNP
6	27380978	rs10946917	C	T	100	PASS	AC=2844;AF=0.567891;AN=5008;NS=2504;DP=15667;EAS_AF=0.5794;AMR_AF=0.6412;AFR_AF=0.3616;EUR_AF=0.6342;SAS_AF=0.7147;AA=G|||;VT=SNP
6	27380993	rs10946918	G	A	100	PASS	AC=3013;AF=0.601637;AN=5008;NS=2504;DP=15674;EAS_AF=0.5794;AMR_AF=0.6585;AFR_AF=0.4735;EUR_AF=0.6431;SAS_AF=0.7147;AA=G|||;VT=SNP
6	27382381	rs9468121	A	G	100	PASS	AC=3837;AF=0.766174;AN=5008;NS=2504;DP=17719;EAS_AF=0.5893;AMR_AF=0.7781;AFR_AF=0.9183;EUR_AF=0.7634;SAS_AF=0.7372;AA=G|||;VT=SNP
6	27382580	rs13217798	A	T	100	PASS	AC=3332;AF=0.665335;AN=5008;NS=2504;DP=17442;EAS_AF=0.5804;AMR_AF=0.7118;AFR_AF=0.6324;EUR_AF=0.7137;SAS_AF=0.7147;AA=T|||;VT=SNP
6	27384520	rs6929812	T	C	100	PASS	AC=2791;AF=0.557308;AN=5008;NS=2504;DP=19044;EAS_AF=0.5764;AMR_AF=0.6182;AFR_AF=0.3956;EUR_AF=0.5726;SAS_AF=0.6973;AA=T|||;VT=SNP
6	27385770	rs7754977	G	A	100	PASS	AC=3333;AF=0.665535;AN=5008;NS=2504;DP=17490;EAS_AF=0.5813;AMR_AF=0.7118;AFR_AF=0.6324;EUR_AF=0.7137;SAS_AF=0.7147;AA=A|||;VT=SNP
6	27386057	rs6456781	G	A	100	PASS	AC=3577;AF=0.714257;AN=5008;NS=2504;DP=18221;EAS_AF=0.5883;AMR_AF=0.7478;AFR_AF=0.7436;EUR_AF=0.7565;SAS_AF=0.7372;AA=A|||;VT=SNP
6	27386439	rs9295734	C	A	100	PASS	AC=181;AF=0.0361422;AN=5008;NS=2504;DP=14445;EAS_AF=0.0079;AMR_AF=0.0245;AFR_AF=0.0696;EUR_AF=0.0417;SAS_AF=0.0225;AA=C|||;VT=SNP
6	27388027	rs2064220	C	G	100	PASS	AC=3069;AF=0.612819;AN=5008;NS=2504;DP=20084;EAS_AF=0.5784;AMR_AF=0.6686;AFR_AF=0.5106;EUR_AF=0.6441;SAS_AF=0.7147;AA=G|||;VT=SNP
6	27388448	rs2064221	C	A	100	PASS	AC=2783;AF=0.555711;AN=5008;NS=2504;DP=20779;EAS_AF=0.5764;AMR_AF=0.6153;AFR_AF=0.3964;EUR_AF=0.5656;SAS_AF=0.6973;AA=C|||;VT=SNP
6	27388739	rs6456782	G	A	100	PASS	AC=3069;AF=0.612819;AN=5008;NS=2504;DP=21870;EAS_AF=0.5784;AMR_AF=0.6686;AFR_AF=0.5106;EUR_AF=0.6441;SAS_AF=0.7147;AA=A|||;VT=SNP
6	27389150	rs7753569	T	G	100	PASS	AC=3068;AF=0.61262;AN=5008;NS=2504;DP=18322;EAS_AF=0.5784;AMR_AF=0.6686;AFR_AF=0.5106;EUR_AF=0.6441;SAS_AF=0.7137;AA=G|||;VT=SNP
6	27389258	rs7771598	A	C	100	PASS	AC=3069;AF=0.612819;AN=5008;NS=2504;DP=18359;EAS_AF=0.5784;AMR_AF=0.6686;AFR_AF=0.5106;EUR_AF=0.6441;SAS_AF=0.7147;AA=C|||;VT=SNP
6	27389490	rs7754086	T	C	100	PASS	AC=3069;AF=0.612819;AN=5008;NS=2504;DP=19001;EAS_AF=0.5784;AMR_AF=0.6686;AFR_AF=0.5106;EUR_AF=0.6441;SAS_AF=0.7147;AA=T|||;VT=SNP
6	27389892	rs62401131	C	A	100	PASS	AC=3069;AF=0.612819;AN=5008;NS=2504;DP=13437;EAS_AF=0.5784;AMR_AF=0.6686;AFR_AF=0.5106;EUR_AF=0.6441;SAS_AF=0.7147;AA=c|||;VT=SNP
6	27390021	rs6456784	A	T	100	PASS	AC=3066;AF=0.61222;AN=5008;NS=2504;DP=16777;EAS_AF=0.5784;AMR_AF=0.6686;AFR_AF=0.5083;EUR_AF=0.6441;SAS_AF=0.7147;AA=T|||;VT=SNP
6	27390399	rs6456785	T	G	100	PASS	AC=2954;AF=0.589856;AN=5008;NS=2504;DP=19142;EAS_AF=0.5774;AMR_AF=0.6326;AFR_AF=0.5083;EUR_AF=0.5746;SAS_AF=0.6984;AA=T|||;VT=SNP
6	27390993	rs6928314	T	C	100	PASS	AC=3069;AF=0.612819;AN=5008;NS=2504;DP=16841;EAS_AF=0.5784;AMR_AF=0.6686;AFR_AF=0.5106;EUR_AF=0.6441;SAS_AF=0.7147;AA=C|||;VT=SNP
6	27391243	rs12212288	T	A	100	PASS	AC=3069;AF=0.612819;AN=5008;NS=2504;DP=16354;EAS_AF=0.5784;AMR_AF=0.6686;AFR_AF=0.5106;EUR_AF=0.6441;SAS_AF=0.7147;AA=A|||;VT=SNP
6	27391253	rs78518126	G	A	100	PASS	AC=427;AF=0.0852636;AN=5008;NS=2504;DP=16095;EAS_AF=0.1062;AMR_AF=0.0706;AFR_AF=0.0234;EUR_AF=0.1272;SAS_AF=0.1145;AA=G|||;VT=SNP
6	27391320	rs12205189	C	T	100	PASS	AC=3069;AF=0.612819;AN=5008;NS=2504;DP=14680;EAS_AF=0.5784;AMR_AF=0.6686;AFR_AF=0.5106;EUR_AF=0.6441;SAS_AF=0.7147;AA=C|||;VT=SNP
6	27391862	rs11966173	T	C	100	PASS	AC=3620;AF=0.722843;AN=5008;NS=2504;DP=16121;EAS_AF=0.5893;AMR_AF=0.7536;AFR_AF=0.7716;EUR_AF=0.7575;SAS_AF=0.7372;AA=C|||;VT=SNP
6	27391935	rs34185469	G	A	100	PASS	AC=2783;AF=0.555711;AN=5008;NS=2504;DP=17670;EAS_AF=0.5764;AMR_AF=0.6153;AFR_AF=0.3964;EUR_AF=0.5656;SAS_AF=0.6973;AA=G|||;VT=SNP
6	27392041	rs12525544	G	A	100	PASS	AC=3069;AF=0.612819;AN=5008;NS=2504;DP=20187;EAS_AF=0.5784;AMR_AF=0.6686;AFR_AF=0.5106;EUR_AF=0.6441;SAS_AF=0.7147;AA=G|||;VT=SNP
6	27392110	rs12528904	A	G	100	PASS	AC=3069;AF=0.612819;AN=5008;NS=2504;DP=18006;EAS_AF=0.5784;AMR_AF=0.6686;AFR_AF=0.5106;EUR_AF=0.6441;SAS_AF=0.7147;AA=G|||;VT=SNP
6	27392148	rs13207099	C	G	100	PASS	AC=3069;AF=0.612819;AN=5008;NS=2504;DP=16786;EAS_AF=0.5784;AMR_AF=0.6686;AFR_AF=0.5106;EUR_AF=0.6441;SAS_AF=0.7147;AA=G|||;VT=SNP
6	27392558	rs13207956	G	A	100	PASS	AC=3837;AF=0.766174;AN=5008;NS=2504;DP=13887;EAS_AF=0.5893;AMR_AF=0.7781;AFR_AF=0.9183;EUR_AF=0.7634;SAS_AF=0.7372;AA=A|||;VT=SNP
6	27392669	rs62401133	G	A	100	PASS	AC=3068;AF=0.61262;AN=5008;NS=2504;DP=12216;EAS_AF=0.5784;AMR_AF=0.6686;AFR_AF=0.5098;EUR_AF=0.6441;SAS_AF=0.7147;AA=G|||;VT=SNP
6	27392711	rs62401134	G	A	100	PASS	AC=3068;AF=0.61262;AN=5008;NS=2504;DP=11823;EAS_AF=0.5784;AMR_AF=0.6686;AFR_AF=0.5098;EUR_AF=0.6441;SAS_AF=0.7147;AA=G|||;VT=SNP
6	27392898	rs113361078	G	A	100	PASS	AC=2346;AF=0.46845;AN=5008;NS=2504;DP=9863;EAS_AF=0.4712;AMR_AF=0.5418;AFR_AF=0.3661;EUR_AF=0.4384;SAS_AF=0.5828;AA=G|||;VT=SNP
6	27392955	rs138730669	C	T	100	PASS	AC=3072;AF=0.613419;AN=5008;NS=2504;DP=12238;EAS_AF=0.5784;AMR_AF=0.6686;AFR_AF=0.5098;EUR_AF=0.6441;SAS_AF=0.7188;AA=C|||;VT=SNP
6	27393189	rs12212293	A	G	100	PASS	AC=3430;AF=0.684904;AN=5008;NS=2504;DP=17383;EAS_AF=0.5813;AMR_AF=0.7277;AFR_AF=0.6959;EUR_AF=0.7157;SAS_AF=0.7147;AA=G|||;VT=SNP
6	27393605	rs7747283	T	A	100	PASS	AC=3430;AF=0.684904;AN=5008;NS=2504;DP=20246;EAS_AF=0.5813;AMR_AF=0.7277;AFR_AF=0.6959;EUR_AF=0.7157;SAS_AF=0.7147;AA=A|||;VT=SNP
6	27393709	rs7747444	T	C	100	PASS	AC=3067;AF=0.61242;AN=5008;NS=2504;DP=21049;EAS_AF=0.5784;AMR_AF=0.6686;AFR_AF=0.5091;EUR_AF=0.6441;SAS_AF=0.7147;AA=C|||;VT=SNP
6	27393871	rs12526495	G	A	100	PASS	AC=2203;AF=0.439896;AN=5008;NS=2504;DP=20372;EAS_AF=0.4702;AMR_AF=0.5274;AFR_AF=0.2678;EUR_AF=0.4364;SAS_AF=0.5828;AA=G|||;VT=SNP
6	27393884	rs12529840	A	G	100	PASS	AC=3068;AF=0.61262;AN=5008;NS=2504;DP=20191;EAS_AF=0.5784;AMR_AF=0.6686;AFR_AF=0.5098;EUR_AF=0.6441;SAS_AF=0.7147;AA=A|||;VT=SNP
6	27394892	rs114654802	A	G	100	PASS	AC=427;AF=0.0852636;AN=5008;NS=2504;DP=11660;EAS_AF=0.1062;AMR_AF=0.0706;AFR_AF=0.0234;EUR_AF=0.1272;SAS_AF=0.1145;AA=A|||;VT=SNP
6	27395764	rs6926142	T	C	100	PASS	AC=2705;AF=0.540136;AN=5008;NS=2504;DP=20045;EAS_AF=0.5764;AMR_AF=0.6052;AFR_AF=0.3449;EUR_AF=0.5636;SAS_AF=0.6963;AA=T|||;VT=SNP
6	27396066	rs2206253	T	C	100	PASS	AC=3068;AF=0.61262;AN=5008;NS=2504;DP=20902;EAS_AF=0.5784;AMR_AF=0.6686;AFR_AF=0.5098;EUR_AF=0.6441;SAS_AF=0.7147;AA=C|||;VT=SNP
6	27396658	rs2893916	C	A	100	PASS	AC=2705;AF=0.540136;AN=5008;NS=2504;DP=19928;EAS_AF=0.5764;AMR_AF=0.6052;AFR_AF=0.3449;EUR_AF=0.5636;SAS_AF=0.6963;AA=C|||;VT=SNP
6	27397198	rs10484396	T	C	100	PASS	AC=3068;AF=0.61262;AN=5008;NS=2504;DP=21805;EAS_AF=0.5794;AMR_AF=0.6686;AFR_AF=0.5098;EUR_AF=0.6441;SAS_AF=0.7137;AA=C|||;VT=SNP
6	27398131	rs116073868	C	T	100	PASS	AC=146;AF=0.0291534;AN=5008;NS=2504;DP=5030;EAS_AF=0.005;AMR_AF=0.036;AFR_AF=0.0113;EUR_AF=0.0845;SAS_AF=0.0164;AA=C|||;VT=SNP
6	27398133	rs3918438	G	A	100	PASS	AC=2993;AF=0.597644;AN=5008;NS=2504;DP=4847;EAS_AF=0.5754;AMR_AF=0.6585;AFR_AF=0.4637;EUR_AF=0.6431;SAS_AF=0.7117;AA=G|||;VT=SNP
6	27399631	rs2206254	C	A	100	PASS	AC=2988;AF=0.596645;AN=5008;NS=2504;DP=19446;EAS_AF=0.5754;AMR_AF=0.6585;AFR_AF=0.4576;EUR_AF=0.6441;SAS_AF=0.7137;AA=C|||;VT=SNP
6	27400031	rs1569566	G	T	100	PASS	AC=2988;AF=0.596645;AN=5008;NS=2504;DP=19165;EAS_AF=0.5754;AMR_AF=0.6585;AFR_AF=0.4576;EUR_AF=0.6441;SAS_AF=0.7137;AA=G|||;VT=SNP
6	27400549	rs75652797	C	T	100	PASS	AC=427;AF=0.0852636;AN=5008;NS=2504;DP=21136;EAS_AF=0.1062;AMR_AF=0.0706;AFR_AF=0.0227;EUR_AF=0.1272;SAS_AF=0.1155;AA=C|||;VT=SNP
6	27400938	rs979353	G	C	100	PASS	AC=3071;AF=0.613219;AN=5008;NS=2504;DP=19940;EAS_AF=0.5754;AMR_AF=0.6686;AFR_AF=0.5136;EUR_AF=0.6461;SAS_AF=0.7137;AA=C|||;VT=SNP
6	27401196	rs979352	C	T	100	PASS	AC=2995;AF=0.598043;AN=5008;NS=2504;DP=19886;EAS_AF=0.5754;AMR_AF=0.6585;AFR_AF=0.4629;EUR_AF=0.6441;SAS_AF=0.7137;AA=C|||;VT=SNP
6	27402023	rs6908086	A	G	100	PASS	AC=2995;AF=0.598043;AN=5008;NS=2504;DP=20355;EAS_AF=0.5754;AMR_AF=0.6585;AFR_AF=0.4629;EUR_AF=0.6441;SAS_AF=0.7137;AA=A|||;VT=SNP
6	27402560	rs114991416	G	A	100	PASS	AC=60;AF=0.0119808;AN=5008;NS=2504;DP=17489;EAS_AF=0.004;AMR_AF=0.013;AFR_AF=0.0015;EUR_AF=0.0298;SAS_AF=0.0153;AA=G|||;VT=SNP
6	27403225	rs6914542	C	A	100	PASS	AC=3071;AF=0.613219;AN=5008;NS=2504;DP=15607;EAS_AF=0.5754;AMR_AF=0.6686;AFR_AF=0.5136;EUR_AF=0.6461;SAS_AF=0.7137;AA=A|||;VT=SNP
6	27403345	rs6914585	A	T	100	PASS	AC=2995;AF=0.598043;AN=5008;NS=2504;DP=16481;EAS_AF=0.5754;AMR_AF=0.6585;AFR_AF=0.4629;EUR_AF=0.6441;SAS_AF=0.7137;AA=A|||;VT=SNP
6	27403605	rs4713098	C	T	100	PASS	AC=2207;AF=0.440695;AN=5008;NS=2504;DP=17187;EAS_AF=0.4673;AMR_AF=0.5274;AFR_AF=0.2723;EUR_AF=0.4384;SAS_AF=0.5818;AA=C|||;VT=SNP
6	27403838	rs6899780	T	G	100	PASS	AC=3071;AF=0.613219;AN=5008;NS=2504;DP=21240;EAS_AF=0.5754;AMR_AF=0.6686;AFR_AF=0.5136;EUR_AF=0.6461;SAS_AF=0.7137;AA=G|||;VT=SNP
6	27404067	rs6900278	T	C	100	PASS	AC=3071;AF=0.613219;AN=5008;NS=2504;DP=17427;EAS_AF=0.5754;AMR_AF=0.6686;AFR_AF=0.5136;EUR_AF=0.6461;SAS_AF=0.7137;AA=t|||;VT=SNP
6	27404771	rs12197858	A	G	100	PASS	AC=2995;AF=0.598043;AN=5008;NS=2504;DP=18193;EAS_AF=0.5754;AMR_AF=0.6585;AFR_AF=0.4629;EUR_AF=0.6441;SAS_AF=0.7137;AA=A|||;VT=SNP
6	27405202	rs4713099	T	G	100	PASS	AC=2217;AF=0.442692;AN=5008;NS=2504;DP=18536;EAS_AF=0.4673;AMR_AF=0.5274;AFR_AF=0.2784;EUR_AF=0.4404;SAS_AF=0.5818;AA=T|||;VT=SNP
6	27405683	rs10484397	T	C	100	PASS	AC=2995;AF=0.598043;AN=5008;NS=2504;DP=18659;EAS_AF=0.5754;AMR_AF=0.6585;AFR_AF=0.4629;EUR_AF=0.6441;SAS_AF=0.7137;AA=T|||;VT=SNP
6	27406156	rs12200018	A	G	100	PASS	AC=2994;AF=0.597843;AN=5008;NS=2504;DP=16630;EAS_AF=0.5754;AMR_AF=0.6571;AFR_AF=0.4629;EUR_AF=0.6441;SAS_AF=0.7137;AA=A|||;VT=SNP
6	27407798	rs4713101	C	T	100	PASS	AC=3071;AF=0.613219;AN=5008;NS=2504;DP=16541;EAS_AF=0.5754;AMR_AF=0.6686;AFR_AF=0.5144;EUR_AF=0.6451;SAS_AF=0.7137;AA=T|||;VT=SNP
6	27408680	rs9295735	T	A	100	PASS	AC=4146;AF=0.827875;AN=5008;NS=2504;DP=10566;EAS_AF=0.7054;AMR_AF=0.8545;AFR_AF=0.9818;EUR_AF=0.7704;SAS_AF=0.7863;AA=a|||;VT=SNP
6	27408751	rs147067071	T	G	100	PASS	AC=426;AF=0.0850639;AN=5008;NS=2504;DP=11734;EAS_AF=0.1062;AMR_AF=0.0706;AFR_AF=0.0227;EUR_AF=0.1272;SAS_AF=0.1145;AA=t|||;VT=SNP
6	27409164	rs57647048	T	C	100	PASS	AC=3072;AF=0.613419;AN=5008;NS=2504;DP=17323;EAS_AF=0.5764;AMR_AF=0.6686;AFR_AF=0.5136;EUR_AF=0.6461;SAS_AF=0.7137;AA=c|||;VT=SNP
6	27409287	rs55705181	T	C	100	PASS	AC=3071;AF=0.613219;AN=5008;NS=2504;DP=18090;EAS_AF=0.5754;AMR_AF=0.6686;AFR_AF=0.5136;EUR_AF=0.6461;SAS_AF=0.7137;AA=c|||;VT=SNP
6	27409675	rs16900009	C	G	100	PASS	AC=585;AF=0.116813;AN=5008;NS=2504;DP=19758;EAS_AF=0.2946;AMR_AF=0.0692;AFR_AF=0.003;EUR_AF=0.0527;SAS_AF=0.1871;AA=c|||;VT=SNP
6	27410117	rs9357039	A	T	100	PASS	AC=584;AF=0.116613;AN=5008;NS=2504;DP=17071;EAS_AF=0.2946;AMR_AF=0.0692;AFR_AF=0.003;EUR_AF=0.0527;SAS_AF=0.1861;AA=A|||;VT=SNP
6	27410220	rs10807023	G	A	100	PASS	AC=3072;AF=0.613419;AN=5008;NS=2504;DP=15154;EAS_AF=0.5784;AMR_AF=0.6686;AFR_AF=0.5136;EUR_AF=0.6441;SAS_AF=0.7137;AA=G|||;VT=SNP
6	27412386	rs7772160	C	T	100	PASS	AC=2727;AF=0.544529;AN=5008;NS=2504;DP=18311;EAS_AF=0.5774;AMR_AF=0.6009;AFR_AF=0.3631;EUR_AF=0.5636;SAS_AF=0.6963;AA=C|||;VT=SNP
6	27412730	rs7754678	T	C	100	PASS	AC=3080;AF=0.615016;AN=5008;NS=2504;DP=20446;EAS_AF=0.5794;AMR_AF=0.6686;AFR_AF=0.5182;EUR_AF=0.6441;SAS_AF=0.7147;AA=T|||;VT=SNP
6	27412967	rs10946919	C	A	100	PASS	AC=3035;AF=0.60603;AN=5008;NS=2504;DP=19876;EAS_AF=0.5794;AMR_AF=0.6657;AFR_AF=0.4856;EUR_AF=0.6441;SAS_AF=0.7147;AA=A|||;VT=SNP
6	27413831	rs35394453	A	T	100	PASS	AC=3039;AF=0.606829;AN=5008;NS=2504;DP=18679;EAS_AF=0.5774;AMR_AF=0.6354;AFR_AF=0.5734;EUR_AF=0.5746;SAS_AF=0.6953;AA=A|||;VT=SNP
6	27415831	rs6456786	T	C	100	PASS	AC=3156;AF=0.630192;AN=5008;NS=2504;DP=19954;EAS_AF=0.5784;AMR_AF=0.6715;AFR_AF=0.5756;EUR_AF=0.6451;SAS_AF=0.7127;AA=T|||;VT=SNP
6	27416188	rs191299419	C	A	100	PASS	AC=425;AF=0.0848642;AN=5008;NS=2504;DP=20027;EAS_AF=0.1062;AMR_AF=0.0706;AFR_AF=0.0227;EUR_AF=0.1282;SAS_AF=0.1125;AA=C|||;VT=SNP
6	27418847	rs7509	T	G	100	PASS	AC=2910;AF=0.58107;AN=5008;NS=2504;DP=17707;EAS_AF=0.5744;AMR_AF=0.6297;AFR_AF=0.4818;EUR_AF=0.5736;SAS_AF=0.6953;AA=T|||;VT=SNP
6	27420588	rs61736957	G	A	100	PASS	AC=426;AF=0.0850639;AN=5008;NS=2504;DP=19250;EAS_AF=0.1062;AMR_AF=0.0706;AFR_AF=0.0227;EUR_AF=0.1282;SAS_AF=0.1135;AA=G|||;VT=SNP;EX_TARGET
6	27421304	rs7744110	C	T	100	PASS	AC=3096;AF=0.618211;AN=5008;NS=2504;DP=16634;EAS_AF=0.5774;AMR_AF=0.6715;AFR_AF=0.531;EUR_AF=0.6451;SAS_AF=0.7127;AA=T|||;VT=SNP
6	27422066	rs6456788	C	T	100	PASS	AC=3574;AF=0.713658;AN=5008;NS=2504;DP=19282;EAS_AF=0.5873;AMR_AF=0.7248;AFR_AF=0.8071;EUR_AF=0.6879;SAS_AF=0.7362;AA=T|||;VT=SNP
6	27422493	rs2235252	T	C	100	PASS	AC=3096;AF=0.618211;AN=5008;NS=2504;DP=19778;EAS_AF=0.5774;AMR_AF=0.6715;AFR_AF=0.531;EUR_AF=0.6451;SAS_AF=0.7127;AA=T|||;VT=SNP
6	27422794	rs2235254	G	A	100	PASS	AC=3095;AF=0.618011;AN=5008;NS=2504;DP=20525;EAS_AF=0.5774;AMR_AF=0.6715;AFR_AF=0.531;EUR_AF=0.6441;SAS_AF=0.7127;AA=G|||;VT=SNP
6	27423190	rs726830	G	A	100	PASS	AC=3733;AF=0.745407;AN=5008;NS=2504;DP=15138;EAS_AF=0.5873;AMR_AF=0.7493;AFR_AF=0.9107;EUR_AF=0.6938;SAS_AF=0.7352;AA=A|||;VT=SNP
6	27423568	rs12199110	G	A	100	PASS	AC=3098;AF=0.61861;AN=5008;NS=2504;DP=16858;EAS_AF=0.5774;AMR_AF=0.6715;AFR_AF=0.5325;EUR_AF=0.6451;SAS_AF=0.7127;AA=A|||;VT=SNP
6	27423966	rs12529839	A	G	100	PASS	AC=3450;AF=0.688898;AN=5008;NS=2504;DP=17773;EAS_AF=0.5794;AMR_AF=0.7248;AFR_AF=0.7156;EUR_AF=0.7157;SAS_AF=0.7127;AA=G|||;VT=SNP
6	27424184	rs2092121	T	C	100	PASS	AC=3096;AF=0.618211;AN=5008;NS=2504;DP=17707;EAS_AF=0.5774;AMR_AF=0.6715;AFR_AF=0.531;EUR_AF=0.6451;SAS_AF=0.7127;AA=T|||;VT=SNP
6	27424311	rs2092122	A	G	100	PASS	AC=3096;AF=0.618211;AN=5008;NS=2504;DP=18193;EAS_AF=0.5774;AMR_AF=0.6715;AFR_AF=0.531;EUR_AF=0.6451;SAS_AF=0.7127;AA=A|||;VT=SNP
6	27424374	rs764460	G	A	100	PASS	AC=3096;AF=0.618211;AN=5008;NS=2504;DP=18795;EAS_AF=0.5774;AMR_AF=0.6715;AFR_AF=0.531;EUR_AF=0.6451;SAS_AF=0.7127;AA=A|||;VT=SNP
6	27424443	rs764461	T	A	100	PASS	AC=3095;AF=0.618011;AN=5008;NS=2504;DP=20665;EAS_AF=0.5774;AMR_AF=0.6715;AFR_AF=0.531;EUR_AF=0.6451;SAS_AF=0.7117;AA=T|||;VT=SNP
6	27424960	rs10484398	G	C	100	PASS	AC=3096;AF=0.618211;AN=5008;NS=2504;DP=18274;EAS_AF=0.5774;AMR_AF=0.6715;AFR_AF=0.531;EUR_AF=0.6451;SAS_AF=0.7127;AA=G|||;VT=SNP
6	27425185	rs1883216	C	A	100	PASS	AC=3096;AF=0.618211;AN=5008;NS=2504;DP=18470;EAS_AF=0.5774;AMR_AF=0.6715;AFR_AF=0.531;EUR_AF=0.6451;SAS_AF=0.7127;AA=A|||;VT=SNP;EX_TARGET
6	27425598	rs115314215	C	T	100	PASS	AC=50;AF=0.00998403;AN=5008;NS=2504;DP=17114;EAS_AF=0.002;AMR_AF=0.0202;AFR_AF=0.0015;EUR_AF=0.0258;SAS_AF=0.0061;AA=C|||;VT=SNP
6	27425813	rs145601163	C	T	100	PASS	AC=45;AF=0.00898562;AN=5008;NS=2504;DP=15081;EAS_AF=0.002;AMR_AF=0.0159;AFR_AF=0.0023;EUR_AF=0.0229;SAS_AF=0.0061;AA=C|||;VT=SNP
6	27425814	rs78363941	G	A	100	PASS	AC=426;AF=0.0850639;AN=5008;NS=2504;DP=15014;EAS_AF=0.1062;AMR_AF=0.0706;AFR_AF=0.0227;EUR_AF=0.1282;SAS_AF=0.1135;AA=G|||;VT=SNP
6	27426498	rs6456789	G	A	100	PASS	AC=3104;AF=0.619808;AN=5008;NS=2504;DP=18530;EAS_AF=0.5774;AMR_AF=0.6729;AFR_AF=0.5363;EUR_AF=0.6451;SAS_AF=0.7127;AA=A|||;VT=SNP
6	27426659	rs7743443	G	T	100	PASS	AC=3104;AF=0.619808;AN=5008;NS=2504;DP=21124;EAS_AF=0.5774;AMR_AF=0.6729;AFR_AF=0.5363;EUR_AF=0.6451;SAS_AF=0.7127;AA=T|||;VT=SNP
6	27426717	rs7743465	G	T	100	PASS	AC=3096;AF=0.618211;AN=5008;NS=2504;DP=22631;EAS_AF=0.5774;AMR_AF=0.6715;AFR_AF=0.531;EUR_AF=0.6451;SAS_AF=0.7127;AA=G|||;VT=SNP
6	27427542	rs7748366	C	T	100	PASS	AC=3104;AF=0.619808;AN=5008;NS=2504;DP=20563;EAS_AF=0.5774;AMR_AF=0.6729;AFR_AF=0.5363;EUR_AF=0.6451;SAS_AF=0.7127;AA=T|||;VT=SNP
6	27428698	rs79278493	G	A	100	PASS	AC=426;AF=0.0850639;AN=5008;NS=2504;DP=21157;EAS_AF=0.1062;AMR_AF=0.0706;AFR_AF=0.0227;EUR_AF=0.1282;SAS_AF=0.1135;AA=G|||;VT=SNP
6	27428705	rs10807024	T	C	100	PASS	AC=3108;AF=0.620607;AN=5008;NS=2504;DP=21012;EAS_AF=0.5774;AMR_AF=0.6744;AFR_AF=0.5386;EUR_AF=0.6451;SAS_AF=0.7127;AA=C|||;VT=SNP
6	27428991	rs10946920	C	T	100	PASS	AC=3104;AF=0.619808;AN=5008;NS=2504;DP=19585;EAS_AF=0.5774;AMR_AF=0.6729;AFR_AF=0.5363;EUR_AF=0.6451;SAS_AF=0.7127;AA=T|||;VT=SNP
6	27430126	rs113039233	G	A	100	PASS	AC=1225;AF=0.244609;AN=5008;NS=2504;DP=11298;EAS_AF=0.123;AMR_AF=0.1873;AFR_AF=0.3351;EUR_AF=0.2972;SAS_AF=0.2342;AA=g|||;VT=SNP
6	27430146	rs2092120	T	A	100	PASS	AC=3164;AF=0.631789;AN=5008;NS=2504;DP=10777;EAS_AF=0.5774;AMR_AF=0.6974;AFR_AF=0.5174;EUR_AF=0.7127;SAS_AF=0.7127;AA=T|||;VT=SNP
6	27430266	rs2103557	T	C	100	PASS	AC=3199;AF=0.638778;AN=5008;NS=2504;DP=12191;EAS_AF=0.5774;AMR_AF=0.7017;AFR_AF=0.5401;EUR_AF=0.7147;SAS_AF=0.7127;AA=t|||;VT=SNP
6	27430372	rs7764070	A	G	100	PASS	AC=3198;AF=0.638578;AN=5008;NS=2504;DP=13999;EAS_AF=0.5774;AMR_AF=0.7003;AFR_AF=0.5401;EUR_AF=0.7147;SAS_AF=0.7127;AA=a|||;VT=SNP
6	27430486	rs7764634	G	A	100	PASS	AC=3673;AF=0.733427;AN=5008;NS=2504;DP=11291;EAS_AF=0.5873;AMR_AF=0.7536;AFR_AF=0.8154;EUR_AF=0.7575;SAS_AF=0.7342;AA=-|||;VT=SNP
6	27430741	rs2893917	C	T	100	PASS	AC=3199;AF=0.638778;AN=5008;NS=2504;DP=15813;EAS_AF=0.5774;AMR_AF=0.7017;AFR_AF=0.5401;EUR_AF=0.7147;SAS_AF=0.7127;AA=-|||;VT=SNP
6	27431828	rs10807025	C	G	100	PASS	AC=3199;AF=0.638778;AN=5008;NS=2504;DP=14383;EAS_AF=0.5774;AMR_AF=0.7017;AFR_AF=0.5401;EUR_AF=0.7147;SAS_AF=0.7127;AA=G|||;VT=SNP
6	27431855	rs10946921	A	C	100	PASS	AC=3191;AF=0.637181;AN=5008;NS=2504;DP=14861;EAS_AF=0.5774;AMR_AF=0.7003;AFR_AF=0.5348;EUR_AF=0.7147;SAS_AF=0.7127;AA=A|||;VT=SNP
6	27432538	rs9468134	G	A	100	PASS	AC=938;AF=0.1873;AN=5008;NS=2504;DP=15258;EAS_AF=0.121;AMR_AF=0.1527;AFR_AF=0.444;EUR_AF=0.0537;SAS_AF=0.0706;AA=G|||;VT=SNP
6	27432690	rs12524409	A	G	100	PASS	AC=3198;AF=0.638578;AN=5008;NS=2504;DP=12084;EAS_AF=0.5774;AMR_AF=0.7017;AFR_AF=0.5401;EUR_AF=0.7137;SAS_AF=0.7127;AA=G|||;VT=SNP
6	27432764	rs143335409	C	A	100	PASS	AC=426;AF=0.0850639;AN=5008;NS=2504;DP=9347;EAS_AF=0.1062;AMR_AF=0.0706;AFR_AF=0.0227;EUR_AF=0.1282;SAS_AF=0.1135;AA=C|||;VT=SNP
6	27432848	rs4358616	G	A	100	PASS	AC=3201;AF=0.639177;AN=5008;NS=2504;DP=11020;EAS_AF=0.5774;AMR_AF=0.7017;AFR_AF=0.5424;EUR_AF=0.7137;SAS_AF=0.7127;AA=A|||;VT=SNP
6	27433413	rs13201443	C	T	100	PASS	AC=3199;AF=0.638778;AN=5008;NS=2504;DP=16083;EAS_AF=0.5774;AMR_AF=0.7017;AFR_AF=0.5401;EUR_AF=0.7147;SAS_AF=0.7127;AA=T|||;VT=SNP
6	27433595	rs13201965	G	C	100	PASS	AC=3201;AF=0.639177;AN=5008;NS=2504;DP=15613;EAS_AF=0.5774;AMR_AF=0.7017;AFR_AF=0.5408;EUR_AF=0.7157;SAS_AF=0.7127;AA=C|||;VT=SNP
6	27433633	rs13201985	G	A	100	PASS	AC=3007;AF=0.600439;AN=5008;NS=2504;DP=15230;EAS_AF=0.5744;AMR_AF=0.6585;AFR_AF=0.4864;EUR_AF=0.6441;SAS_AF=0.6953;AA=G|||;VT=SNP
6	27433836	rs6920010	G	T	100	PASS	AC=3189;AF=0.636781;AN=5008;NS=2504;DP=18235;EAS_AF=0.5774;AMR_AF=0.7003;AFR_AF=0.5333;EUR_AF=0.7147;SAS_AF=0.7127;AA=G|||;VT=SNP
6	27433995	rs6899950	T	C	100	PASS	AC=3073;AF=0.613618;AN=5008;NS=2504;DP=16495;EAS_AF=0.5764;AMR_AF=0.6643;AFR_AF=0.5318;EUR_AF=0.6441;SAS_AF=0.6953;AA=T|||;VT=SNP
6	27434220	rs6920408	C	T	100	PASS	AC=3199;AF=0.638778;AN=5008;NS=2504;DP=16935;EAS_AF=0.5774;AMR_AF=0.7017;AFR_AF=0.5401;EUR_AF=0.7147;SAS_AF=0.7127;AA=T|||;VT=SNP
6	27434387	rs6920733	C	T	100	PASS	AC=3198;AF=0.638578;AN=5008;NS=2504;DP=15957;EAS_AF=0.5774;AMR_AF=0.7017;AFR_AF=0.5401;EUR_AF=0.7137;SAS_AF=0.7127;AA=T|||;VT=SNP
6	27434442	rs6921071	G	A	100	PASS	AC=3199;AF=0.638778;AN=5008;NS=2504;DP=15214;EAS_AF=0.5774;AMR_AF=0.7017;AFR_AF=0.5401;EUR_AF=0.7147;SAS_AF=0.7127;AA=A|||;VT=SNP
6	27434779	rs4713104	T	A	100	PASS	AC=3199;AF=0.638778;AN=5008;NS=2504;DP=18132;EAS_AF=0.5774;AMR_AF=0.7017;AFR_AF=0.5401;EUR_AF=0.7147;SAS_AF=0.7127;AA=t|||;VT=SNP
6	27434909	rs4711153	G	C	100	PASS	AC=3151;AF=0.629193;AN=5008;NS=2504;DP=18066;EAS_AF=0.5774;AMR_AF=0.7017;AFR_AF=0.5038;EUR_AF=0.7147;SAS_AF=0.7127;AA=C|||;VT=SNP
6	27434920	rs4713105	T	C	100	PASS	AC=2957;AF=0.590455;AN=5008;NS=2504;DP=18201;EAS_AF=0.5744;AMR_AF=0.6585;AFR_AF=0.4493;EUR_AF=0.6431;SAS_AF=0.6953;AA=T|||;VT=SNP
6	27435707	rs2272814	G	A	100	PASS	AC=3199;AF=0.638778;AN=5008;NS=2504;DP=16561;EAS_AF=0.5774;AMR_AF=0.7017;AFR_AF=0.5401;EUR_AF=0.7147;SAS_AF=0.7127;AA=A|||;VT=SNP;EX_TARGET
6	27436245	rs12213598	G	A	100	PASS	AC=3192;AF=0.63738;AN=5008;NS=2504;DP=17877;EAS_AF=0.5774;AMR_AF=0.7017;AFR_AF=0.5348;EUR_AF=0.7147;SAS_AF=0.7127;AA=G|||;VT=SNP
6	27437024	rs11970336	C	T	100	PASS	AC=3191;AF=0.637181;AN=5008;NS=2504;DP=17958;EAS_AF=0.5774;AMR_AF=0.7003;AFR_AF=0.5348;EUR_AF=0.7147;SAS_AF=0.7127;AA=c|||;VT=SNP
6	27437376	rs6918794	T	C	100	PASS	AC=3191;AF=0.637181;AN=5008;NS=2504;DP=16673;EAS_AF=0.5774;AMR_AF=0.7003;AFR_AF=0.5348;EUR_AF=0.7147;SAS_AF=0.7127;AA=C|||;VT=SNP
6	27438631	rs2049944	T	A	100	PASS	AC=3193;AF=0.63758;AN=5008;NS=2504;DP=15758;EAS_AF=0.5774;AMR_AF=0.7017;AFR_AF=0.5356;EUR_AF=0.7147;SAS_AF=0.7127;AA=A|||;VT=SNP
6	27438648	rs2049945	A	C	100	PASS	AC=3193;AF=0.63758;AN=5008;NS=2504;DP=15392;EAS_AF=0.5774;AMR_AF=0.7017;AFR_AF=0.5356;EUR_AF=0.7147;SAS_AF=0.7127;AA=A|||;VT=SNP
6	27438741	rs7741031	A	G	100	PASS	AC=3191;AF=0.637181;AN=5008;NS=2504;DP=16595;EAS_AF=0.5774;AMR_AF=0.7003;AFR_AF=0.5348;EUR_AF=0.7147;SAS_AF=0.7127;AA=G|||;VT=SNP
6	27438921	rs7745380	C	T	100	PASS	AC=3192;AF=0.63738;AN=5008;NS=2504;DP=17656;EAS_AF=0.5774;AMR_AF=0.7017;AFR_AF=0.5348;EUR_AF=0.7147;SAS_AF=0.7127;AA=T|||;VT=SNP
6	27438931	rs2179154	T	C	100	PASS	AC=3192;AF=0.63738;AN=5008;NS=2504;DP=17430;EAS_AF=0.5774;AMR_AF=0.7017;AFR_AF=0.5348;EUR_AF=0.7147;SAS_AF=0.7127;AA=C|||;VT=SNP
6	27439125	rs2142705	C	A	100	PASS	AC=3191;AF=0.637181;AN=5008;NS=2504;DP=20573;EAS_AF=0.5774;AMR_AF=0.7003;AFR_AF=0.5348;EUR_AF=0.7147;SAS_AF=0.7127;AA=C|||;VT=SNP
6	27439211	rs79993626	T	C	100	PASS	AC=426;AF=0.0850639;AN=5008;NS=2504;DP=21694;EAS_AF=0.1062;AMR_AF=0.0706;AFR_AF=0.0227;EUR_AF=0.1282;SAS_AF=0.1135;AA=T|||;VT=SNP
6	27440004	rs7750795	A	C	100	PASS	AC=3191;AF=0.637181;AN=5008;NS=2504;DP=17189;EAS_AF=0.5774;AMR_AF=0.7003;AFR_AF=0.5348;EUR_AF=0.7147;SAS_AF=0.7127;AA=C|||;VT=SNP
6	27440542	rs2272815	A	G	100	PASS	AC=3193;AF=0.63758;AN=5008;NS=2504;DP=16270;EAS_AF=0.5784;AMR_AF=0.7017;AFR_AF=0.5348;EUR_AF=0.7147;SAS_AF=0.7127;AA=G|||;VT=SNP
6	27440545	rs2272816	G	A	100	PASS	AC=3193;AF=0.63758;AN=5008;NS=2504;DP=16320;EAS_AF=0.5784;AMR_AF=0.7017;AFR_AF=0.5348;EUR_AF=0.7147;SAS_AF=0.7127;AA=G|||;VT=SNP
6	27440932	rs7756216	C	T	100	PASS	AC=3191;AF=0.637181;AN=5008;NS=2504;DP=13956;EAS_AF=0.5774;AMR_AF=0.7003;AFR_AF=0.5348;EUR_AF=0.7147;SAS_AF=0.7127;AA=C|||;VT=SNP
6	27441530	rs62401365	A	G	100	PASS	AC=3191;AF=0.637181;AN=5008;NS=2504;DP=15557;EAS_AF=0.5774;AMR_AF=0.7003;AFR_AF=0.5348;EUR_AF=0.7147;SAS_AF=0.7127;AA=A|||;VT=SNP
6	27443536	rs6456790	G	T	100	PASS	AC=4139;AF=0.826478;AN=5008;NS=2504;DP=14115;EAS_AF=0.6974;AMR_AF=0.8545;AFR_AF=0.9841;EUR_AF=0.7684;SAS_AF=0.7863;AA=T|||;VT=SNP
6	27443957	rs1014227	A	C	100	PASS	AC=3190;AF=0.636981;AN=5008;NS=2504;DP=18193;EAS_AF=0.5774;AMR_AF=0.7003;AFR_AF=0.5348;EUR_AF=0.7147;SAS_AF=0.7117;AA=C|||;VT=SNP
6	27444263	rs147890661	G	T	100	PASS	AC=48;AF=0.00958466;AN=5008;NS=2504;DP=17281;EAS_AF=0.004;AMR_AF=0.0072;AFR_AF=0.0015;EUR_AF=0.0239;SAS_AF=0.0133;AA=G|||;VT=SNP
6	27444714	rs4713106	T	G	100	PASS	AC=3675;AF=0.733826;AN=5008;NS=2504;DP=17653;EAS_AF=0.5873;AMR_AF=0.755;AFR_AF=0.8154;EUR_AF=0.7575;SAS_AF=0.7352;AA=G|||;VT=SNP
6	27445703	rs7761966	C	T	100	PASS	AC=2207;AF=0.440695;AN=5008;NS=2504;DP=19400;EAS_AF=0.4683;AMR_AF=0.5288;AFR_AF=0.2738;EUR_AF=0.4344;SAS_AF=0.5818;AA=C|||;VT=SNP
6	27446289	rs4713107	C	G	100	PASS	AC=3695;AF=0.737819;AN=5008;NS=2504;DP=19967;EAS_AF=0.5873;AMR_AF=0.7651;AFR_AF=0.8238;EUR_AF=0.7584;SAS_AF=0.7362;AA=G|||;VT=SNP
6	27446359	rs4711154	A	T	100	PASS	AC=2579;AF=0.514976;AN=5008;NS=2504;DP=17979;EAS_AF=0.4683;AMR_AF=0.5879;AFR_AF=0.4629;EUR_AF=0.5149;SAS_AF=0.5818;AA=A|||;VT=SNP
6	27446446	rs4711155	C	A	100	PASS	AC=2187;AF=0.436701;AN=5008;NS=2504;DP=18465;EAS_AF=0.4683;AMR_AF=0.5288;AFR_AF=0.2587;EUR_AF=0.4344;SAS_AF=0.5818;AA=C|||;VT=SNP
6	27446642	rs112066464	C	G	100	PASS	AC=29;AF=0.00579073;AN=5008;NS=2504;DP=18542;EAS_AF=0.005;AMR_AF=0.0029;AFR_AF=0.0015;EUR_AF=0.0169;SAS_AF=0.0031;AA=C|||;VT=SNP
6	27447296	rs12215117	G	A	100	PASS	AC=3190;AF=0.636981;AN=5008;NS=2504;DP=18873;EAS_AF=0.5764;AMR_AF=0.7003;AFR_AF=0.5348;EUR_AF=0.7147;SAS_AF=0.7127;AA=G|||;VT=SNP
6	27449020	rs74974196	G	A	100	PASS	AC=427;AF=0.0852636;AN=5008;NS=2504;DP=15637;EAS_AF=0.1052;AMR_AF=0.0735;AFR_AF=0.0227;EUR_AF=0.1282;SAS_AF=0.1135;AA=G|||;VT=SNP
6	27450797	rs7754724	C	T	100	PASS	AC=3073;AF=0.613618;AN=5008;NS=2504;DP=12404;EAS_AF=0.5764;AMR_AF=0.6643;AFR_AF=0.5318;EUR_AF=0.6441;SAS_AF=0.6953;AA=C|||;VT=SNP
6	27451110	rs13220155	T	C	100	PASS	AC=3191;AF=0.637181;AN=5008;NS=2504;DP=12882;EAS_AF=0.5774;AMR_AF=0.7003;AFR_AF=0.5348;EUR_AF=0.7147;SAS_AF=0.7127;AA=C|||;VT=SNP
6	27451243	rs6456791	T	G	100	PASS	AC=3196;AF=0.638179;AN=5008;NS=2504;DP=11003;EAS_AF=0.5774;AMR_AF=0.7003;AFR_AF=0.5386;EUR_AF=0.7147;SAS_AF=0.7127;AA=G|||;VT=SNP
6	27451383	rs6456792	A	C	100	PASS	AC=4378;AF=0.874201;AN=5008;NS=2504;DP=10523;EAS_AF=0.7044;AMR_AF=0.9092;AFR_AF=0.997;EUR_AF=0.9205;SAS_AF=0.8108;AA=C|||;VT=SNP
6	27454446	rs80183551	A	G	100	PASS	AC=411;AF=0.0820687;AN=5008;NS=2504;DP=14652;EAS_AF=0.1071;AMR_AF=0.0663;AFR_AF=0.0219;EUR_AF=0.1173;SAS_AF=0.1125;AA=A|||;VT=SNP
6	27455138	rs6456793	G	A	100	PASS	AC=4042;AF=0.807109;AN=5008;NS=2504;DP=15045;EAS_AF=0.6726;AMR_AF=0.83;AFR_AF=0.9803;EUR_AF=0.7326;SAS_AF=0.772;AA=A|||;VT=SNP
6	27455625	rs6456794	T	G	100	PASS	AC=3702;AF=0.739217;AN=5008;NS=2504;DP=14229;EAS_AF=0.5883;AMR_AF=0.7651;AFR_AF=0.829;EUR_AF=0.7584;SAS_AF=0.7352;AA=G|||;VT=SNP
6	27455806	rs10946929	G	A	100	PASS	AC=3192;AF=0.63738;AN=5008;NS=2504;DP=15333;EAS_AF=0.5784;AMR_AF=0.7003;AFR_AF=0.5348;EUR_AF=0.7147;SAS_AF=0.7127;AA=g|||;VT=SNP
6	27455947	rs10946930	T	C	100	PASS	AC=3676;AF=0.734026;AN=5008;NS=2504;DP=15433;EAS_AF=0.5883;AMR_AF=0.755;AFR_AF=0.8154;EUR_AF=0.7575;SAS_AF=0.7352;AA=C|||;VT=SNP
6	27455973	rs11755274	T	C	100	PASS	AC=221;AF=0.0441294;AN=5008;NS=2504;DP=15371;EAS_AF=0.0079;AMR_AF=0.0288;AFR_AF=0.0983;EUR_AF=0.0408;SAS_AF=0.0225;AA=T|||;VT=SNP
6	27456242	rs12526864	T	C	100	PASS	AC=2230;AF=0.445288;AN=5008;NS=2504;DP=14860;EAS_AF=0.4683;AMR_AF=0.5331;AFR_AF=0.2806;EUR_AF=0.4453;SAS_AF=0.5818;AA=T|||;VT=SNP
6	27456759	rs35765236	T	C	100	PASS	AC=3192;AF=0.63738;AN=5008;NS=2504;DP=14785;EAS_AF=0.5784;AMR_AF=0.7003;AFR_AF=0.5348;EUR_AF=0.7147;SAS_AF=0.7127;AA=C|||;VT=SNP
6	27457249	rs12210390	A	T	100	PASS	AC=3192;AF=0.63738;AN=5008;NS=2504;DP=12641;EAS_AF=0.5784;AMR_AF=0.7003;AFR_AF=0.5348;EUR_AF=0.7147;SAS_AF=0.7127;AA=a|||;VT=SNP
6	27457317	rs73395360	A	C	100	PASS	AC=2222;AF=0.44369;AN=5008;NS=2504;DP=15736;EAS_AF=0.4683;AMR_AF=0.5331;AFR_AF=0.2746;EUR_AF=0.4453;SAS_AF=0.5818;AA=A|||;VT=SNP
6	27457380	rs13207497	C	A	100	PASS	AC=3006;AF=0.60024;AN=5008;NS=2504;DP=18321;EAS_AF=0.5744;AMR_AF=0.6599;AFR_AF=0.4856;EUR_AF=0.6431;SAS_AF=0.6953;AA=C|||;VT=SNP
6	27458013	rs4713108	A	G	100	PASS	AC=3075;AF=0.614018;AN=5008;NS=2504;DP=16870;EAS_AF=0.5774;AMR_AF=0.6643;AFR_AF=0.5318;EUR_AF=0.6441;SAS_AF=0.6963;AA=A|||;VT=SNP
6	27461501	rs6904844	C	T	100	PASS	AC=3193;AF=0.63758;AN=5008;NS=2504;DP=13133;EAS_AF=0.5784;AMR_AF=0.7003;AFR_AF=0.5356;EUR_AF=0.7147;SAS_AF=0.7127;AA=T|||;VT=SNP
6	27461946	rs10946931	A	G	100	PASS	AC=3193;AF=0.63758;AN=5008;NS=2504;DP=19686;EAS_AF=0.5784;AMR_AF=0.7003;AFR_AF=0.5356;EUR_AF=0.7147;SAS_AF=0.7127;AA=G|||;VT=SNP
6	27462216	rs10452601	A	G	100	PASS	AC=3193;AF=0.63758;AN=5008;NS=2504;DP=12687;EAS_AF=0.5784;AMR_AF=0.7003;AFR_AF=0.5356;EUR_AF=0.7147;SAS_AF=0.7127;AA=A|||;VT=SNP
6	27462385	rs6650992	G	A	100	PASS	AC=3193;AF=0.63758;AN=5008;NS=2504;DP=16189;EAS_AF=0.5784;AMR_AF=0.7003;AFR_AF=0.5356;EUR_AF=0.7147;SAS_AF=0.7127;AA=G|||;VT=SNP
6	27462824	rs2393962	T	C	100	PASS	AC=2261;AF=0.451478;AN=5008;NS=2504;DP=17041;EAS_AF=0.4683;AMR_AF=0.5375;AFR_AF=0.3011;EUR_AF=0.4463;SAS_AF=0.5818;AA=T|||;VT=SNP
6	27463581	rs142093632	A	C	100	PASS	AC=123;AF=0.0245607;AN=5008;NS=2504;DP=19177;EAS_AF=0.0079;AMR_AF=0.0058;AFR_AF=0;EUR_AF=0.0159;SAS_AF=0.0971;AA=a|||;VT=SNP
6	27463684	rs16867808	T	C	100	PASS	AC=414;AF=0.0826677;AN=5008;NS=2504;DP=17480;EAS_AF=0.1071;AMR_AF=0.0663;AFR_AF=0.0219;EUR_AF=0.1173;SAS_AF=0.1155;AA=T|||;VT=SNP
6	27464058	rs6933354	G	A	100	PASS	AC=3220;AF=0.642971;AN=5008;NS=2504;DP=15063;EAS_AF=0.5794;AMR_AF=0.7046;AFR_AF=0.553;EUR_AF=0.7137;SAS_AF=0.7137;AA=A|||;VT=SNP
6	27466712	rs6903282	A	G	100	PASS	AC=3024;AF=0.603834;AN=5008;NS=2504;DP=14647;EAS_AF=0.5754;AMR_AF=0.6614;AFR_AF=0.497;EUR_AF=0.6431;SAS_AF=0.6963;AA=A|||;VT=SNP
6	27467166	rs12206045	G	A	100	PASS	AC=3204;AF=0.639776;AN=5008;NS=2504;DP=10836;EAS_AF=0.5774;AMR_AF=0.7032;AFR_AF=0.5431;EUR_AF=0.7147;SAS_AF=0.7127;AA=G|||;VT=SNP
6	27467896	rs7771590	T	C	100	PASS	AC=3326;AF=0.664137;AN=5008;NS=2504;DP=12443;EAS_AF=0.5784;AMR_AF=0.7075;AFR_AF=0.6316;EUR_AF=0.7147;SAS_AF=0.7137;AA=C|||;VT=SNP
6	27470113	rs10946932	T	C	100	PASS	AC=3252;AF=0.649361;AN=5008;NS=2504;DP=17895;EAS_AF=0.5774;AMR_AF=0.7032;AFR_AF=0.5787;EUR_AF=0.7147;SAS_AF=0.7137;AA=T|||;VT=SNP
6	27470778	rs6911865	T	A	100	PASS	AC=3071;AF=0.613219;AN=5008;NS=2504;DP=18013;EAS_AF=0.5744;AMR_AF=0.6614;AFR_AF=0.5325;EUR_AF=0.6431;SAS_AF=0.6973;AA=T|||;VT=SNP
6	27471098	rs10946933	G	T	100	PASS	AC=3519;AF=0.702676;AN=5008;NS=2504;DP=19081;EAS_AF=0.5794;AMR_AF=0.7291;AFR_AF=0.7648;EUR_AF=0.7157;SAS_AF=0.7137;AA=T|||;VT=SNP
6	27471298	rs78950897	G	T	100	PASS	AC=413;AF=0.0824681;AN=5008;NS=2504;DP=16871;EAS_AF=0.1062;AMR_AF=0.0663;AFR_AF=0.0219;EUR_AF=0.1173;SAS_AF=0.1155;AA=G|||;VT=SNP
6	27471448	rs12529756	C	T	100	PASS	AC=2365;AF=0.472244;AN=5008;NS=2504;DP=19780;EAS_AF=0.4683;AMR_AF=0.572;AFR_AF=0.3086;EUR_AF=0.5159;SAS_AF=0.5818;AA=C|||;VT=SNP
6	27471515	rs9468140	A	G	100	PASS	AC=3137;AF=0.626398;AN=5008;NS=2504;DP=16562;EAS_AF=0.5764;AMR_AF=0.67;AFR_AF=0.5756;EUR_AF=0.6441;SAS_AF=0.6973;AA=C|||;VT=SNP
6	27472223	rs6929563	T	G	100	PASS	AC=3832;AF=0.765176;AN=5008;NS=2504;DP=15632;EAS_AF=0.5873;AMR_AF=0.7781;AFR_AF=0.9455;EUR_AF=0.7624;SAS_AF=0.6984;AA=G|||;VT=SNP
6	27472488	rs74293985	T	C	100	PASS	AC=413;AF=0.0824681;AN=5008;NS=2504;DP=17522;EAS_AF=0.1062;AMR_AF=0.0663;AFR_AF=0.0219;EUR_AF=0.1173;SAS_AF=0.1155;AA=T|||;VT=SNP
6	27473455	rs77052921	A	C	100	PASS	AC=413;AF=0.0824681;AN=5008;NS=2504;DP=21717;EAS_AF=0.1062;AMR_AF=0.0663;AFR_AF=0.0219;EUR_AF=0.1173;SAS_AF=0.1155;AA=A|||;VT=SNP
6	27474034	rs147045408	G	A	100	PASS	AC=53;AF=0.0105831;AN=5008;NS=2504;DP=19104;EAS_AF=0.0109;AMR_AF=0.0058;AFR_AF=0.0015;EUR_AF=0.0089;SAS_AF=0.0276;AA=G|||;VT=SNP
6	27474527	rs9468141	G	A	100	PASS	AC=3071;AF=0.613219;AN=5008;NS=2504;DP=19387;EAS_AF=0.5744;AMR_AF=0.6614;AFR_AF=0.5325;EUR_AF=0.6441;SAS_AF=0.6963;AA=G|||;VT=SNP
6	27474646	rs77380993	T	C	100	PASS	AC=413;AF=0.0824681;AN=5008;NS=2504;DP=18531;EAS_AF=0.1062;AMR_AF=0.0663;AFR_AF=0.0219;EUR_AF=0.1173;SAS_AF=0.1155;AA=T|||;VT=SNP
6	27475100	rs2393963	G	C	100	PASS	AC=2372;AF=0.473642;AN=5008;NS=2504;DP=19561;EAS_AF=0.4683;AMR_AF=0.5749;AFR_AF=0.3116;EUR_AF=0.5169;SAS_AF=0.5818;AA=G|||;VT=SNP
6	27475120	rs4413607	A	C	100	PASS	AC=2206;AF=0.440495;AN=5008;NS=2504;DP=19540;EAS_AF=0.4683;AMR_AF=0.536;AFR_AF=0.2602;EUR_AF=0.4463;SAS_AF=0.5818;AA=A|||;VT=SNP
6	27475144	rs2393964	A	C	100	PASS	AC=2206;AF=0.440495;AN=5008;NS=2504;DP=19264;EAS_AF=0.4683;AMR_AF=0.536;AFR_AF=0.2602;EUR_AF=0.4463;SAS_AF=0.5818;AA=A|||;VT=SNP
6	27476268	rs4713109	G	A	100	PASS	AC=3072;AF=0.613419;AN=5008;NS=2504;DP=18044;EAS_AF=0.5744;AMR_AF=0.6614;AFR_AF=0.5325;EUR_AF=0.6441;SAS_AF=0.6973;AA=g|||;VT=SNP
6	27476592	rs6931659	A	G	100	PASS	AC=3880;AF=0.77476;AN=5008;NS=2504;DP=14015;EAS_AF=0.5883;AMR_AF=0.7824;AFR_AF=0.9501;EUR_AF=0.7634;SAS_AF=0.7362;AA=G|||;VT=SNP
6	27476949	rs13217248	G	C	100	PASS	AC=3323;AF=0.663538;AN=5008;NS=2504;DP=18815;EAS_AF=0.5764;AMR_AF=0.7046;AFR_AF=0.6324;EUR_AF=0.7147;SAS_AF=0.7137;AA=C|||;VT=SNP
6	27477099	rs13217162	C	T	100	PASS	AC=3322;AF=0.663339;AN=5008;NS=2504;DP=20013;EAS_AF=0.5764;AMR_AF=0.7046;AFR_AF=0.6324;EUR_AF=0.7147;SAS_AF=0.7127;AA=T|||;VT=SNP
6	27477726	rs4713110	T	C	100	PASS	AC=3328;AF=0.664537;AN=5008;NS=2504;DP=18093;EAS_AF=0.5764;AMR_AF=0.7075;AFR_AF=0.6346;EUR_AF=0.7147;SAS_AF=0.7137;AA=C|||;VT=SNP
6	27479609	rs13212050	T	C	100	PASS	AC=3311;AF=0.661142;AN=5008;NS=2504;DP=17400;EAS_AF=0.5764;AMR_AF=0.7032;AFR_AF=0.6324;EUR_AF=0.7048;SAS_AF=0.7127;AA=C|||;VT=SNP
6	27480227	rs2205829	G	A	100	PASS	AC=2350;AF=0.469249;AN=5008;NS=2504;DP=18983;EAS_AF=0.4673;AMR_AF=0.5692;AFR_AF=0.3079;EUR_AF=0.507;SAS_AF=0.5798;AA=G|||;VT=SNP
6	27480308	rs2205831	C	T	100	PASS	AC=2940;AF=0.587061;AN=5008;NS=2504;DP=18286;EAS_AF=0.5308;AMR_AF=0.634;AFR_AF=0.5514;EUR_AF=0.6064;SAS_AF=0.6401;AA=C|||;VT=SNP
6	27480547	rs76458558	A	G	100	PASS	AC=413;AF=0.0824681;AN=5008;NS=2504;DP=19416;EAS_AF=0.1062;AMR_AF=0.0663;AFR_AF=0.0219;EUR_AF=0.1173;SAS_AF=0.1155;AA=A|||;VT=SNP
6	27480917	rs6918131	G	A	100	PASS	AC=3504;AF=0.699681;AN=5008;NS=2504;DP=16960;EAS_AF=0.5784;AMR_AF=0.7262;AFR_AF=0.764;EUR_AF=0.7058;SAS_AF=0.7127;AA=A|||;VT=SNP
6	27481661	rs7756377	G	A	100	PASS	AC=3239;AF=0.646765;AN=5008;NS=2504;DP=17027;EAS_AF=0.5764;AMR_AF=0.7003;AFR_AF=0.5787;EUR_AF=0.7048;SAS_AF=0.7137;AA=G|||;VT=SNP
6	27481671	rs7776338	T	C	100	PASS	AC=3504;AF=0.699681;AN=5008;NS=2504;DP=18040;EAS_AF=0.5784;AMR_AF=0.7262;AFR_AF=0.764;EUR_AF=0.7048;SAS_AF=0.7137;AA=C|||;VT=SNP
6	27481939	rs13215560	A	G	100	PASS	AC=3071;AF=0.613219;AN=5008;NS=2504;DP=17367;EAS_AF=0.5734;AMR_AF=0.6614;AFR_AF=0.5333;EUR_AF=0.6441;SAS_AF=0.6963;AA=A|||;VT=SNP
6	27483260	rs2294308	T	C	100	PASS	AC=3061;AF=0.611222;AN=5008;NS=2504;DP=17761;EAS_AF=0.5734;AMR_AF=0.6585;AFR_AF=0.5348;EUR_AF=0.6352;SAS_AF=0.6953;AA=T|||;VT=SNP
6	27483816	rs2294309	G	T	100	PASS	AC=3055;AF=0.610024;AN=5008;NS=2504;DP=17307;EAS_AF=0.5714;AMR_AF=0.6556;AFR_AF=0.5318;EUR_AF=0.6342;SAS_AF=0.6984;AA=G|||;VT=SNP
6	27483876	rs2142706	C	T	100	PASS	AC=4360;AF=0.870607;AN=5008;NS=2504;DP=17363;EAS_AF=0.6974;AMR_AF=0.9092;AFR_AF=0.9962;EUR_AF=0.9105;SAS_AF=0.8108;AA=T|||;VT=SNP
6	27486303	rs4478400	C	A	100	PASS	AC=3255;AF=0.64996;AN=5008;NS=2504;DP=17749;EAS_AF=0.5764;AMR_AF=0.7032;AFR_AF=0.5825;EUR_AF=0.7127;SAS_AF=0.7147;AA=A|||;VT=SNP
6	27486633	rs7774613	T	A	100	PASS	AC=3259;AF=0.650759;AN=5008;NS=2504;DP=18491;EAS_AF=0.5784;AMR_AF=0.7046;AFR_AF=0.5832;EUR_AF=0.7127;SAS_AF=0.7147;AA=A|||;VT=SNP
6	27488602	rs970668	T	C	100	PASS	AC=4229;AF=0.844449;AN=5008;NS=2504;DP=17805;EAS_AF=0.7123;AMR_AF=0.8977;AFR_AF=0.8911;EUR_AF=0.8966;SAS_AF=0.8262;AA=C|||;VT=SNP
6	27488624	rs9468149	C	T	100	PASS	AC=664;AF=0.132588;AN=5008;NS=2504;DP=18299;EAS_AF=0.1081;AMR_AF=0.0821;AFR_AF=0.2042;EUR_AF=0.0805;SAS_AF=0.1503;AA=C|||;VT=SNP
6	27491740	rs9461389	A	G	100	PASS	AC=4396;AF=0.877796;AN=5008;NS=2504;DP=20983;EAS_AF=0.7302;AMR_AF=0.9179;AFR_AF=0.9917;EUR_AF=0.8976;SAS_AF=0.8272;AA=G|||;VT=SNP
6	27492671	rs80292863	T	C	100	PASS	AC=80;AF=0.0159744;AN=5008;NS=2504;DP=15590;EAS_AF=0.0198;AMR_AF=0.0159;AFR_AF=0.0174;EUR_AF=0.0129;SAS_AF=0.0133;AA=T|||;VT=SNP
6	27492906	rs9468152	A	C	100	PASS	AC=834;AF=0.166534;AN=5008;NS=2504;DP=14668;EAS_AF=0.1081;AMR_AF=0.1167;AFR_AF=0.2443;EUR_AF=0.1491;SAS_AF=0.1748;AA=C|||;VT=SNP
6	27495121	rs9468153	G	A	100	PASS	AC=828;AF=0.165335;AN=5008;NS=2504;DP=19589;EAS_AF=0.1091;AMR_AF=0.1182;AFR_AF=0.2443;EUR_AF=0.1491;SAS_AF=0.1667;AA=A|||;VT=SNP
6	27495416	rs80202840	A	G	100	PASS	AC=659;AF=0.131589;AN=5008;NS=2504;DP=15051;EAS_AF=0.1081;AMR_AF=0.0865;AFR_AF=0.2027;EUR_AF=0.0805;SAS_AF=0.1442;AA=A|||;VT=SNP
6	27496598	rs79310511	A	G	100	PASS	AC=134;AF=0.0267572;AN=5008;NS=2504;DP=18082;EAS_AF=0.0079;AMR_AF=0.0303;AFR_AF=0.003;EUR_AF=0.0825;SAS_AF=0.0184;AA=a|||;VT=SNP
6	27497892	rs78644448	A	G	100	PASS	AC=709;AF=0.141573;AN=5008;NS=2504;DP=11294;EAS_AF=0.1081;AMR_AF=0.0865;AFR_AF=0.2405;EUR_AF=0.0805;SAS_AF=0.1442;AA=G|||;VT=SNP
6	27498217	rs13201411	G	C	100	PASS	AC=2515;AF=0.502196;AN=5008;NS=2504;DP=14674;EAS_AF=0.5298;AMR_AF=0.6081;AFR_AF=0.2965;EUR_AF=0.6441;SAS_AF=0.5307;AA=G|||;VT=SNP
6	27498581	rs12208078	G	A	100	PASS	AC=2515;AF=0.502196;AN=5008;NS=2504;DP=13451;EAS_AF=0.5298;AMR_AF=0.6066;AFR_AF=0.2958;EUR_AF=0.6451;SAS_AF=0.5317;AA=G|||;VT=SNP
6	27498955	rs6456795	C	T	100	PASS	AC=3684;AF=0.735623;AN=5008;NS=2504;DP=16003;EAS_AF=0.6389;AMR_AF=0.7579;AFR_AF=0.7859;EUR_AF=0.8082;SAS_AF=0.6769;AA=T|||;VT=SNP
6	27499077	rs9468154	A	G	100	PASS	AC=660;AF=0.131789;AN=5008;NS=2504;DP=16965;EAS_AF=0.1081;AMR_AF=0.0865;AFR_AF=0.2035;EUR_AF=0.0805;SAS_AF=0.1442;AA=A|||;VT=SNP
6	27501345	rs10946935	T	C	100	PASS	AC=2514;AF=0.501997;AN=5008;NS=2504;DP=19623;EAS_AF=0.5298;AMR_AF=0.6066;AFR_AF=0.2958;EUR_AF=0.6441;SAS_AF=0.5317;AA=T|||;VT=SNP
6	27502893	rs10946936	G	C	100	PASS	AC=2511;AF=0.501398;AN=5008;NS=2504;DP=12800;EAS_AF=0.5268;AMR_AF=0.6066;AFR_AF=0.2965;EUR_AF=0.6451;SAS_AF=0.5297;AA=G|||;VT=SNP
6	27506910	rs111979087	C	A	100	PASS	AC=658;AF=0.13139;AN=5008;NS=2504;DP=8524;EAS_AF=0.1081;AMR_AF=0.0865;AFR_AF=0.2005;EUR_AF=0.0805;SAS_AF=0.1462;AA=C|||;VT=SNP
6	27507494	rs12215012	C	G	100	PASS	AC=2493;AF=0.497804;AN=5008;NS=2504;DP=11257;EAS_AF=0.5238;AMR_AF=0.6037;AFR_AF=0.2867;EUR_AF=0.6471;SAS_AF=0.5276;AA=C|||;VT=SNP
6	27511371	rs2064092	C	A	100	PASS	AC=748;AF=0.149361;AN=5008;NS=2504;DP=18299;EAS_AF=0.1141;AMR_AF=0.0965;AFR_AF=0.2458;EUR_AF=0.0944;SAS_AF=0.1493;AA=C|||;VT=SNP
6	27515505	rs6911283	G	A	100	PASS	AC=4184;AF=0.835463;AN=5008;NS=2504;DP=18168;EAS_AF=0.7252;AMR_AF=0.8847;AFR_AF=0.8707;EUR_AF=0.8946;SAS_AF=0.8057;AA=A|||;VT=SNP
6	27515519	rs6910838	A	C	100	PASS	AC=2487;AF=0.496605;AN=5008;NS=2504;DP=17844;EAS_AF=0.5238;AMR_AF=0.6037;AFR_AF=0.2867;EUR_AF=0.6431;SAS_AF=0.5256;AA=A|||;VT=SNP
6	27515626	rs6933926	T	A	100	PASS	AC=3144;AF=0.627796;AN=5008;NS=2504;DP=17511;EAS_AF=0.5268;AMR_AF=0.7046;AFR_AF=0.5953;EUR_AF=0.7962;SAS_AF=0.5481;AA=A|||;VT=SNP
6	27515776	rs6915987	G	A	100	PASS	AC=2248;AF=0.448882;AN=5008;NS=2504;DP=17877;EAS_AF=0.5;AMR_AF=0.5793;AFR_AF=0.2095;EUR_AF=0.6203;SAS_AF=0.4509;AA=G|||;VT=SNP
6	27516738	rs4711157	G	C	100	PASS	AC=4390;AF=0.876597;AN=5008;NS=2504;DP=13594;EAS_AF=0.7272;AMR_AF=0.915;AFR_AF=0.9917;EUR_AF=0.8976;SAS_AF=0.8262;AA=C|||;VT=SNP
6	27516833	rs4713112	G	T	100	PASS	AC=2437;AF=0.486621;AN=5008;NS=2504;DP=13025;EAS_AF=0.5238;AMR_AF=0.6023;AFR_AF=0.2496;EUR_AF=0.6431;SAS_AF=0.5256;AA=g|||;VT=SNP
6	27517955	rs7763685	A	G	100	PASS	AC=4185;AF=0.835663;AN=5008;NS=2504;DP=15534;EAS_AF=0.7262;AMR_AF=0.8847;AFR_AF=0.8714;EUR_AF=0.8936;SAS_AF=0.8057;AA=G|||;VT=SNP
6	27517977	rs7764081	G	A	100	PASS	AC=3046;AF=0.608227;AN=5008;NS=2504;DP=16223;EAS_AF=0.5248;AMR_AF=0.6974;AFR_AF=0.5265;EUR_AF=0.7962;SAS_AF=0.5481;AA=G|||;VT=SNP
6	27518770	rs6934295	G	C	100	PASS	AC=4185;AF=0.835663;AN=5008;NS=2504;DP=16337;EAS_AF=0.7252;AMR_AF=0.8847;AFR_AF=0.8707;EUR_AF=0.8956;SAS_AF=0.8057;AA=C|||;VT=SNP
6	27519138	rs6934437	A	G	100	PASS	AC=3146;AF=0.628195;AN=5008;NS=2504;DP=16238;EAS_AF=0.5278;AMR_AF=0.7046;AFR_AF=0.5953;EUR_AF=0.7962;SAS_AF=0.5491;AA=G|||;VT=SNP
6	27519345	rs6934794	A	G	100	PASS	AC=3147;AF=0.628395;AN=5008;NS=2504;DP=16680;EAS_AF=0.5288;AMR_AF=0.7046;AFR_AF=0.5953;EUR_AF=0.7962;SAS_AF=0.5491;AA=G|||;VT=SNP
6	27520054	rs9468155	C	T	100	PASS	AC=661;AF=0.131989;AN=5008;NS=2504;DP=15721;EAS_AF=0.1091;AMR_AF=0.0865;AFR_AF=0.2012;EUR_AF=0.0805;SAS_AF=0.1472;AA=C|||;VT=SNP
6	27520477	rs9468156	C	T	100	PASS	AC=3049;AF=0.608826;AN=5008;NS=2504;DP=17519;EAS_AF=0.5278;AMR_AF=0.6974;AFR_AF=0.5257;EUR_AF=0.7962;SAS_AF=0.5491;AA=C|||;VT=SNP
6	27520981	rs76962847	T	C	100	PASS	AC=47;AF=0.00938498;AN=5008;NS=2504;DP=17635;EAS_AF=0.0099;AMR_AF=0.0043;AFR_AF=0.0015;EUR_AF=0.0089;SAS_AF=0.0235;AA=T|||;VT=SNP
6	27521092	rs75497530	G	T	100	PASS	AC=47;AF=0.00938498;AN=5008;NS=2504;DP=18404;EAS_AF=0.0099;AMR_AF=0.0043;AFR_AF=0.0015;EUR_AF=0.0089;SAS_AF=0.0235;AA=G|||;VT=SNP
6	27521890	rs9468157	C	G	100	PASS	AC=4387;AF=0.875998;AN=5008;NS=2504;DP=16339;EAS_AF=0.7222;AMR_AF=0.9179;AFR_AF=0.9917;EUR_AF=0.8986;SAS_AF=0.8252;AA=G|||;VT=SNP
6	27522130	rs9468158	A	G	100	PASS	AC=4248;AF=0.848243;AN=5008;NS=2504;DP=17283;EAS_AF=0.7262;AMR_AF=0.8948;AFR_AF=0.8956;EUR_AF=0.8976;SAS_AF=0.8262;AA=G|||;VT=SNP
6	27522374	rs9468159	G	A	100	PASS	AC=644;AF=0.128594;AN=5008;NS=2504;DP=16117;EAS_AF=0.1091;AMR_AF=0.0865;AFR_AF=0.2005;EUR_AF=0.0795;SAS_AF=0.1319;AA=G|||;VT=SNP
6	27525126	rs4272217	G	T	100	PASS	AC=3120;AF=0.623003;AN=5008;NS=2504;DP=1816;EAS_AF=0.5298;AMR_AF=0.7046;AFR_AF=0.5635;EUR_AF=0.7962;SAS_AF=0.5634;AA=G|||;VT=SNP
6	27526897	rs6908024	G	A	100	PASS	AC=4236;AF=0.845847;AN=5008;NS=2504;DP=19908;EAS_AF=0.7262;AMR_AF=0.8948;AFR_AF=0.8858;EUR_AF=0.8976;SAS_AF=0.8272;AA=A|||;VT=SNP
6	27527205	rs6908295	C	A	100	PASS	AC=3098;AF=0.61861;AN=5008;NS=2504;DP=17151;EAS_AF=0.5288;AMR_AF=0.7032;AFR_AF=0.5492;EUR_AF=0.7952;SAS_AF=0.5634;AA=C|||;VT=SNP
6	27528600	rs16867857	A	G	100	PASS	AC=358;AF=0.0714856;AN=5008;NS=2504;DP=15611;EAS_AF=0.1071;AMR_AF=0.0504;AFR_AF=0.0431;EUR_AF=0.0477;SAS_AF=0.1125;AA=A|||;VT=SNP
6	27528643	rs6915266	G	A	100	PASS	AC=2497;AF=0.498602;AN=5008;NS=2504;DP=15619;EAS_AF=0.5248;AMR_AF=0.6023;AFR_AF=0.2852;EUR_AF=0.6431;SAS_AF=0.5378;AA=G|||;VT=SNP
6	27530562	rs2142704	G	A	100	PASS	AC=4393;AF=0.877196;AN=5008;NS=2504;DP=15654;EAS_AF=0.7282;AMR_AF=0.9179;AFR_AF=0.9917;EUR_AF=0.8976;SAS_AF=0.8262;AA=A|||;VT=SNP
6	27532093	rs146791416	C	T	100	PASS	AC=62;AF=0.0123802;AN=5008;NS=2504;DP=14953;EAS_AF=0.004;AMR_AF=0.0187;AFR_AF=0.0015;EUR_AF=0.0318;SAS_AF=0.0112;AA=C|||;VT=SNP
6	27532950	rs1028311	T	C	100	PASS	AC=4180;AF=0.834665;AN=5008;NS=2504;DP=15569;EAS_AF=0.7212;AMR_AF=0.8847;AFR_AF=0.8707;EUR_AF=0.8956;SAS_AF=0.8047;AA=C|||;VT=SNP
6	27533351	rs78643891	G	A	100	PASS	AC=39;AF=0.00778754;AN=5008;NS=2504;DP=17838;EAS_AF=0.004;AMR_AF=0.0072;AFR_AF=0.0015;EUR_AF=0.0219;SAS_AF=0.0061;AA=G|||;VT=SNP
6	27533953	rs75463813	G	A	100	PASS	AC=359;AF=0.0716853;AN=5008;NS=2504;DP=16934;EAS_AF=0.1062;AMR_AF=0.0533;AFR_AF=0.0431;EUR_AF=0.0477;SAS_AF=0.1125;AA=G|||;VT=SNP
6	27534240	rs1022486	A	T	100	PASS	AC=3069;AF=0.612819;AN=5008;NS=2504;DP=17360;EAS_AF=0.5198;AMR_AF=0.7003;AFR_AF=0.5348;EUR_AF=0.7962;SAS_AF=0.5634;AA=A|||;VT=SNP
6	27534896	rs74344217	A	G	100	PASS	AC=738;AF=0.147364;AN=5008;NS=2504;DP=15362;EAS_AF=0.1151;AMR_AF=0.0994;AFR_AF=0.2458;EUR_AF=0.0944;SAS_AF=0.136;AA=A|||;VT=SNP
6	27535562	rs4236044	T	C	100	PASS	AC=4224;AF=0.84345;AN=5008;NS=2504;DP=15821;EAS_AF=0.7133;AMR_AF=0.8948;AFR_AF=0.8873;EUR_AF=0.8976;SAS_AF=0.8262;AA=C|||;VT=SNP
6	27537051	rs2205828	T	C	100	PASS	AC=4176;AF=0.833866;AN=5008;NS=2504;DP=14605;EAS_AF=0.7133;AMR_AF=0.8847;AFR_AF=0.8729;EUR_AF=0.8956;SAS_AF=0.8057;AA=C|||;VT=SNP
6	27537104	rs12214820	G	A	100	PASS	AC=440;AF=0.0878594;AN=5008;NS=2504;DP=15644;EAS_AF=0.0367;AMR_AF=0.0807;AFR_AF=0.0098;EUR_AF=0.1759;SAS_AF=0.1605;AA=G|||;VT=SNP
6	27540928	rs12195333	C	T	100	PASS	AC=3090;AF=0.617013;AN=5008;NS=2504;DP=15430;EAS_AF=0.5179;AMR_AF=0.7032;AFR_AF=0.553;EUR_AF=0.7962;SAS_AF=0.5603;AA=C|||;VT=SNP
6	27545744	rs6903982	T	C	100	PASS	AC=934;AF=0.186502;AN=5008;NS=2504;DP=14775;EAS_AF=0.1081;AMR_AF=0.1066;AFR_AF=0.4024;EUR_AF=0.0905;SAS_AF=0.1309;AA=T|||;VT=SNP
6	27547792	rs7774939	A	C	100	PASS	AC=2910;AF=0.58107;AN=5008;NS=2504;DP=19330;EAS_AF=0.5198;AMR_AF=0.6873;AFR_AF=0.4274;EUR_AF=0.7863;SAS_AF=0.5654;AA=C|||;VT=SNP
6	27548092	rs7775817	G	A	100	PASS	AC=2778;AF=0.554712;AN=5008;NS=2504;DP=21196;EAS_AF=0.5179;AMR_AF=0.6816;AFR_AF=0.3321;EUR_AF=0.7863;SAS_AF=0.5654;AA=g|||;VT=SNP
6	27550796	rs10946938	C	A	100	PASS	AC=2758;AF=0.550719;AN=5008;NS=2504;DP=15980;EAS_AF=0.5079;AMR_AF=0.6671;AFR_AF=0.3828;EUR_AF=0.7714;SAS_AF=0.5123;AA=A|||;VT=SNP
6	27552770	rs9393826	C	A	100	PASS	AC=4225;AF=0.84365;AN=5008;NS=2504;DP=16473;EAS_AF=0.7173;AMR_AF=0.8948;AFR_AF=0.885;EUR_AF=0.8946;SAS_AF=0.8292;AA=A|||;VT=SNP
6	27553784	rs12197514	T	C	100	PASS	AC=1526;AF=0.304712;AN=5008;NS=2504;DP=19515;EAS_AF=0.4821;AMR_AF=0.4193;AFR_AF=0.0318;EUR_AF=0.3231;SAS_AF=0.3906;AA=T|||;VT=SNP
6	27555126	rs4713113	A	G	100	PASS	AC=2815;AF=0.562101;AN=5008;NS=2504;DP=16585;EAS_AF=0.5208;AMR_AF=0.683;AFR_AF=0.357;EUR_AF=0.7853;SAS_AF=0.5665;AA=A|||;VT=SNP
6	27555519	rs10807026	A	C	100	PASS	AC=2614;AF=0.521965;AN=5008;NS=2504;DP=12128;EAS_AF=0.5159;AMR_AF=0.6427;AFR_AF=0.3048;EUR_AF=0.7137;SAS_AF=0.5389;AA=A|||;VT=SNP
6	27556113	rs6914981	G	A	100	PASS	AC=2813;AF=0.561701;AN=5008;NS=2504;DP=8017;EAS_AF=0.5188;AMR_AF=0.683;AFR_AF=0.357;EUR_AF=0.7853;SAS_AF=0.5665;AA=G|||;VT=SNP
6	27558669	rs6907861	T	C	100	PASS	AC=919;AF=0.183506;AN=5008;NS=2504;DP=14008;EAS_AF=0.1081;AMR_AF=0.1066;AFR_AF=0.3896;EUR_AF=0.0915;SAS_AF=0.1319;AA=T|||;VT=SNP
6	27560236	rs9468168	G	C	100	PASS	AC=917;AF=0.183107;AN=5008;NS=2504;DP=19144;EAS_AF=0.1081;AMR_AF=0.1066;AFR_AF=0.3888;EUR_AF=0.0924;SAS_AF=0.1299;AA=G|||;VT=SNP
6	27560587	rs10946940	A	G	100	PASS	AC=2486;AF=0.496406;AN=5008;NS=2504;DP=20021;EAS_AF=0.5139;AMR_AF=0.6009;AFR_AF=0.2859;EUR_AF=0.6421;SAS_AF=0.5389;AA=A|||;VT=SNP
6	27563981	rs6456798	T	C	100	PASS	AC=4216;AF=0.841853;AN=5008;NS=2504;DP=15567;EAS_AF=0.7073;AMR_AF=0.8948;AFR_AF=0.8843;EUR_AF=0.8956;SAS_AF=0.8303;AA=C|||;VT=SNP
6	27564547	rs62401383	C	T	100	PASS	AC=2457;AF=0.490615;AN=5008;NS=2504;DP=17293;EAS_AF=0.5139;AMR_AF=0.5994;AFR_AF=0.2632;EUR_AF=0.6431;SAS_AF=0.5399;AA=C|||;VT=SNP
6	27564830	rs6936653	A	G	100	PASS	AC=4216;AF=0.841853;AN=5008;NS=2504;DP=18291;EAS_AF=0.7073;AMR_AF=0.8948;AFR_AF=0.8843;EUR_AF=0.8956;SAS_AF=0.8303;AA=G|||;VT=SNP
6	27565017	rs146753358	C	T	100	PASS	AC=353;AF=0.0704872;AN=5008;NS=2504;DP=19112;EAS_AF=0.1052;AMR_AF=0.0504;AFR_AF=0.0431;EUR_AF=0.0477;SAS_AF=0.1094;AA=C|||;VT=SNP
6	27565655	rs6918038	T	A	100	PASS	AC=2933;AF=0.585663;AN=5008;NS=2504;DP=17261;EAS_AF=0.5218;AMR_AF=0.7003;AFR_AF=0.4047;EUR_AF=0.7992;SAS_AF=0.5951;AA=T|||;VT=SNP
6	27566169	rs9461392	T	C	100	PASS	AC=4376;AF=0.873802;AN=5008;NS=2504;DP=14713;EAS_AF=0.7093;AMR_AF=0.9179;AFR_AF=0.9917;EUR_AF=0.8956;SAS_AF=0.8303;AA=C|||;VT=SNP
6	27567801	rs7769662	T	C	100	PASS	AC=2999;AF=0.598842;AN=5008;NS=2504;DP=12085;EAS_AF=0.5238;AMR_AF=0.7032;AFR_AF=0.4531;EUR_AF=0.7992;SAS_AF=0.593;AA=C|||;VT=SNP
6	27569424	rs76153647	A	G	100	PASS	AC=245;AF=0.0489217;AN=5008;NS=2504;DP=6088;EAS_AF=0.004;AMR_AF=0.0677;AFR_AF=0.0946;EUR_AF=0.0447;SAS_AF=0.0245;AA=A|||;VT=SNP
6	27570444	rs74930559	G	A	100	PASS	AC=77;AF=0.0153754;AN=5008;NS=2504;DP=17395;EAS_AF=0.0198;AMR_AF=0.0187;AFR_AF=0.0151;EUR_AF=0.0109;SAS_AF=0.0133;AA=G|||;VT=SNP
6	27571754	rs9379994	G	A	100	PASS	AC=4169;AF=0.832468;AN=5008;NS=2504;DP=9306;EAS_AF=0.7073;AMR_AF=0.8847;AFR_AF=0.8707;EUR_AF=0.8936;SAS_AF=0.8098;AA=A|||;VT=SNP
6	27572234	rs34095092	A	T	100	PASS	AC=154;AF=0.0307508;AN=5008;NS=2504;DP=15210;EAS_AF=0.004;AMR_AF=0.0245;AFR_AF=0.0204;EUR_AF=0.0726;SAS_AF=0.0337;AA=a|||;VT=SNP
6	27572715	rs76592891	T	C	100	PASS	AC=124;AF=0.0247604;AN=5008;NS=2504;DP=19668;EAS_AF=0.005;AMR_AF=0.0274;AFR_AF=0.003;EUR_AF=0.0815;SAS_AF=0.0143;AA=T|||;VT=SNP
6	27573463	rs10807029	G	A	100	PASS	AC=2461;AF=0.491414;AN=5008;NS=2504;DP=18971;EAS_AF=0.5139;AMR_AF=0.6009;AFR_AF=0.2648;EUR_AF=0.6441;SAS_AF=0.5399;AA=G|||;VT=SNP
6	27573536	rs6456799	A	G	100	PASS	AC=2525;AF=0.504193;AN=5008;NS=2504;DP=18608;EAS_AF=0.5159;AMR_AF=0.611;AFR_AF=0.3064;EUR_AF=0.6441;SAS_AF=0.5399;AA=A|||;VT=SNP
6	27578312	rs139637650	C	T	100	PASS	AC=130;AF=0.0259585;AN=5008;NS=2504;DP=12720;EAS_AF=0.0437;AMR_AF=0.0231;AFR_AF=0.0038;EUR_AF=0.0189;SAS_AF=0.047;AA=C|||;VT=SNP
6	27582795	rs9357042	A	C	100	PASS	AC=2486;AF=0.496406;AN=5008;NS=2504;DP=10698;EAS_AF=0.4812;AMR_AF=0.3934;AFR_AF=0.7057;EUR_AF=0.3449;SAS_AF=0.4581;AA=C|||;VT=SNP
6	27583928	rs2294481	T	A	100	PASS	AC=2125;AF=0.424321;AN=5008;NS=2504;DP=17117;EAS_AF=0.4782;AMR_AF=0.3112;AFR_AF=0.6082;EUR_AF=0.2018;SAS_AF=0.4294;AA=A|||;VT=SNP
6	27583961	rs2294480	G	A	100	PASS	AC=2876;AF=0.574281;AN=5008;NS=2504;DP=17614;EAS_AF=0.5109;AMR_AF=0.4366;AFR_AF=0.8593;EUR_AF=0.3877;SAS_AF=0.544;AA=A|||;VT=SNP
6	27585038	rs9468174	A	G	100	PASS	AC=652;AF=0.130192;AN=5008;NS=2504;DP=20501;EAS_AF=0.1071;AMR_AF=0.0865;AFR_AF=0.2065;EUR_AF=0.0815;SAS_AF=0.1319;AA=A|||;VT=SNP
6	27585510	rs80044645	G	A	100	PASS	AC=819;AF=0.163538;AN=5008;NS=2504;DP=15005;EAS_AF=0.2917;AMR_AF=0.1124;AFR_AF=0.1203;EUR_AF=0.1034;SAS_AF=0.1881;AA=G|||;VT=SNP
6	27587027	rs9393830	C	T	100	PASS	AC=2322;AF=0.463658;AN=5008;NS=2504;DP=19377;EAS_AF=0.4633;AMR_AF=0.3876;AFR_AF=0.5953;EUR_AF=0.3469;SAS_AF=0.4601;AA=T|||;VT=SNP
6	27587518	rs6921256	C	T	100	PASS	AC=2585;AF=0.516174;AN=5008;NS=2504;DP=17444;EAS_AF=0.4633;AMR_AF=0.4078;AFR_AF=0.7761;EUR_AF=0.3569;SAS_AF=0.4601;AA=c|||;VT=SNP
6	27588145	rs79624422	C	T	100	PASS	AC=790;AF=0.157748;AN=5008;NS=2504;DP=14034;EAS_AF=0.2897;AMR_AF=0.1081;AFR_AF=0.1172;EUR_AF=0.1024;SAS_AF=0.1687;AA=C|||;VT=SNP
6	27588727	rs9393831	C	A	100	PASS	AC=1965;AF=0.392372;AN=5008;NS=2504;DP=19661;EAS_AF=0.4544;AMR_AF=0.2983;AFR_AF=0.5303;EUR_AF=0.1998;SAS_AF=0.407;AA=C|||;VT=SNP
6	27590319	rs79079687	G	A	100	PASS	AC=711;AF=0.141973;AN=5008;NS=2504;DP=18209;EAS_AF=0.1071;AMR_AF=0.0879;AFR_AF=0.2511;EUR_AF=0.0815;SAS_AF=0.1309;AA=G|||;VT=SNP
6	27593501	rs1033451	T	G	100	PASS	AC=1995;AF=0.398363;AN=5008;NS=2504;DP=17535;EAS_AF=0.4563;AMR_AF=0.3026;AFR_AF=0.5318;EUR_AF=0.2028;SAS_AF=0.4274;AA=T|||;VT=SNP
6	27595044	rs6936999	C	A	100	PASS	AC=1634;AF=0.326278;AN=5008;NS=2504;DP=18435;EAS_AF=0.3512;AMR_AF=0.2594;AFR_AF=0.4433;EUR_AF=0.1938;SAS_AF=0.3262;AA=A|||;VT=SNP
6	27596026	rs4713114	A	G	100	PASS	AC=1090;AF=0.217652;AN=5008;NS=2504;DP=11528;EAS_AF=0.3492;AMR_AF=0.196;AFR_AF=0.152;EUR_AF=0.1103;SAS_AF=0.2965;AA=a|||;VT=SNP
6	27598183	rs79893830	A	T	100	PASS	AC=787;AF=0.157149;AN=5008;NS=2504;DP=20118;EAS_AF=0.2857;AMR_AF=0.1081;AFR_AF=0.1172;EUR_AF=0.1024;SAS_AF=0.1697;AA=A|||;VT=SNP
6	27600606	rs9393832	G	C	100	PASS	AC=776;AF=0.154952;AN=5008;NS=2504;DP=19265;EAS_AF=0.2857;AMR_AF=0.1081;AFR_AF=0.1097;EUR_AF=0.1024;SAS_AF=0.1687;AA=G|||;VT=SNP
6	27601587	rs2143082	T	C	100	PASS	AC=1325;AF=0.264577;AN=5008;NS=2504;DP=20872;EAS_AF=0.3492;AMR_AF=0.2118;AFR_AF=0.3298;EUR_AF=0.1193;SAS_AF=0.2761;AA=T|||;VT=SNP
6	27604586	rs9379998	G	A	100	PASS	AC=776;AF=0.154952;AN=5008;NS=2504;DP=14612;EAS_AF=0.2857;AMR_AF=0.1081;AFR_AF=0.1097;EUR_AF=0.1024;SAS_AF=0.1687;AA=G|||;VT=SNP
6	27609423	rs7742887	C	A	100	PASS	AC=538;AF=0.107428;AN=5008;NS=2504;DP=17007;EAS_AF=0.0625;AMR_AF=0.1037;AFR_AF=0.2126;EUR_AF=0.0169;SAS_AF=0.1074;AA=C|||;VT=SNP
6	27610131	rs80179698	G	C	100	PASS	AC=816;AF=0.162939;AN=5008;NS=2504;DP=17215;EAS_AF=0.2867;AMR_AF=0.1124;AFR_AF=0.1218;EUR_AF=0.1024;SAS_AF=0.1892;AA=G|||;VT=SNP
6	27610409	rs79113535	C	T	100	PASS	AC=816;AF=0.162939;AN=5008;NS=2504;DP=16023;EAS_AF=0.2867;AMR_AF=0.1124;AFR_AF=0.1218;EUR_AF=0.1024;SAS_AF=0.1892;AA=C|||;VT=SNP
6	27611226	rs9393835	T	C	100	PASS	AC=873;AF=0.174321;AN=5008;NS=2504;DP=16898;EAS_AF=0.2857;AMR_AF=0.1138;AFR_AF=0.1649;EUR_AF=0.1024;SAS_AF=0.1892;AA=C|||;VT=SNP
6	27611397	rs9393836	C	T	100	PASS	AC=815;AF=0.16274;AN=5008;NS=2504;DP=17492;EAS_AF=0.2857;AMR_AF=0.1124;AFR_AF=0.1218;EUR_AF=0.1024;SAS_AF=0.1892;AA=C|||;VT=SNP
6	27611741	rs9468183	G	C	100	PASS	AC=538;AF=0.107428;AN=5008;NS=2504;DP=19992;EAS_AF=0.0625;AMR_AF=0.1037;AFR_AF=0.2126;EUR_AF=0.0169;SAS_AF=0.1074;AA=G|||;VT=SNP
6	27612158	rs188373122	A	T	100	PASS	AC=89;AF=0.0177716;AN=5008;NS=2504;DP=16564;EAS_AF=0.0238;AMR_AF=0.0216;AFR_AF=0.0159;EUR_AF=0.0159;SAS_AF=0.0133;AA=A|||;VT=SNP
6	27614067	rs62401396	C	A	100	PASS	AC=123;AF=0.0245607;AN=5008;NS=2504;DP=16360;EAS_AF=0.005;AMR_AF=0.0274;AFR_AF=0.003;EUR_AF=0.0805;SAS_AF=0.0143;AA=C|||;VT=SNP
6	27614070	rs76331051	A	C	100	PASS	AC=776;AF=0.154952;AN=5008;NS=2504;DP=16543;EAS_AF=0.2837;AMR_AF=0.1066;AFR_AF=0.1127;EUR_AF=0.1014;SAS_AF=0.1687;AA=A|||;VT=SNP
6	27614389	rs73739763	G	A	100	PASS	AC=871;AF=0.173922;AN=5008;NS=2504;DP=15409;EAS_AF=0.2847;AMR_AF=0.1138;AFR_AF=0.1641;EUR_AF=0.1024;SAS_AF=0.1892;AA=G|||;VT=SNP
6	27614525	rs76340224	C	T	100	PASS	AC=871;AF=0.173922;AN=5008;NS=2504;DP=13525;EAS_AF=0.2847;AMR_AF=0.1138;AFR_AF=0.1641;EUR_AF=0.1024;SAS_AF=0.1892;AA=C|||;VT=SNP
6	27614801	rs116060946	G	A	100	PASS	AC=160;AF=0.0319489;AN=5008;NS=2504;DP=13687;EAS_AF=0.0516;AMR_AF=0.0331;AFR_AF=0.003;EUR_AF=0.0219;SAS_AF=0.0603;AA=G|||;VT=SNP
6	27616887	rs6899903	T	C	100	PASS	AC=2555;AF=0.510184;AN=5008;NS=2504;DP=12082;EAS_AF=0.4613;AMR_AF=0.4063;AFR_AF=0.7557;EUR_AF=0.3569;SAS_AF=0.4601;AA=C|||;VT=SNP
6	27617708	rs78993852	A	T	100	PASS	AC=772;AF=0.154153;AN=5008;NS=2504;DP=12344;EAS_AF=0.2817;AMR_AF=0.1066;AFR_AF=0.1112;EUR_AF=0.1014;SAS_AF=0.1687;AA=A|||;VT=SNP
6	27617833	rs76497496	C	G	100	PASS	AC=772;AF=0.154153;AN=5008;NS=2504;DP=15448;EAS_AF=0.2817;AMR_AF=0.1066;AFR_AF=0.1112;EUR_AF=0.1014;SAS_AF=0.1687;AA=C|||;VT=SNP
6	27618731	rs9393838	G	T	100	PASS	AC=772;AF=0.154153;AN=5008;NS=2504;DP=15360;EAS_AF=0.2817;AMR_AF=0.1081;AFR_AF=0.1104;EUR_AF=0.1014;SAS_AF=0.1687;AA=G|||;VT=SNP
6	27618815	rs62401397	G	A	100	PASS	AC=123;AF=0.0245607;AN=5008;NS=2504;DP=15929;EAS_AF=0.005;AMR_AF=0.0274;AFR_AF=0.003;EUR_AF=0.0805;SAS_AF=0.0143;AA=G|||;VT=SNP
6	27619221	rs9393839	C	T	100	PASS	AC=617;AF=0.123203;AN=5008;NS=2504;DP=17192;EAS_AF=0.2798;AMR_AF=0.085;AFR_AF=0.0068;EUR_AF=0.1014;SAS_AF=0.1687;AA=C|||;VT=SNP
6	27619629	rs78633425	G	A	100	PASS	AC=812;AF=0.162141;AN=5008;NS=2504;DP=16162;EAS_AF=0.2827;AMR_AF=0.1124;AFR_AF=0.1218;EUR_AF=0.1024;SAS_AF=0.1892;AA=G|||;VT=SNP
6	27620034	rs77988388	A	C	100	PASS	AC=473;AF=0.0944489;AN=5008;NS=2504;DP=15997;EAS_AF=0.1042;AMR_AF=0.0663;AFR_AF=0.1218;EUR_AF=0.0527;SAS_AF=0.1104;AA=A|||;VT=SNP
6	27620466	rs7773905	C	T	100	PASS	AC=538;AF=0.107428;AN=5008;NS=2504;DP=14585;EAS_AF=0.0625;AMR_AF=0.1037;AFR_AF=0.2126;EUR_AF=0.0169;SAS_AF=0.1074;AA=C|||;VT=SNP
6	27622102	rs145070051	C	T	100	PASS	AC=771;AF=0.153954;AN=5008;NS=2504;DP=17130;EAS_AF=0.2808;AMR_AF=0.1066;AFR_AF=0.1112;EUR_AF=0.1014;SAS_AF=0.1687;AA=C|||;VT=SNP
6	27622597	rs74615543	T	C	100	PASS	AC=869;AF=0.173522;AN=5008;NS=2504;DP=20554;EAS_AF=0.2817;AMR_AF=0.1138;AFR_AF=0.1649;EUR_AF=0.1024;SAS_AF=0.1892;AA=C|||;VT=SNP
6	27622840	rs78164893	C	T	100	PASS	AC=811;AF=0.161941;AN=5008;NS=2504;DP=11655;EAS_AF=0.2817;AMR_AF=0.1124;AFR_AF=0.1218;EUR_AF=0.1024;SAS_AF=0.1892;AA=C|||;VT=SNP
6	27623511	rs9366694	A	G	100	PASS	AC=1647;AF=0.328874;AN=5008;NS=2504;DP=13491;EAS_AF=0.3472;AMR_AF=0.2651;AFR_AF=0.4554;EUR_AF=0.1918;SAS_AF=0.3252;AA=G|||;VT=SNP
6	27623930	rs75049956	T	C	100	PASS	AC=781;AF=0.15595;AN=5008;NS=2504;DP=14584;EAS_AF=0.2808;AMR_AF=0.1081;AFR_AF=0.118;EUR_AF=0.1014;SAS_AF=0.1687;AA=T|||;VT=SNP
6	27624135	rs72845052	C	G	100	PASS	AC=175;AF=0.0349441;AN=5008;NS=2504;DP=17287;EAS_AF=0.0159;AMR_AF=0.0303;AFR_AF=0.0038;EUR_AF=0.0795;SAS_AF=0.0542;AA=C|||;VT=SNP
6	27624749	rs11965137	G	A	100	PASS	AC=252;AF=0.0503195;AN=5008;NS=2504;DP=16524;EAS_AF=0.006;AMR_AF=0.0461;AFR_AF=0.0741;EUR_AF=0.0835;SAS_AF=0.0327;AA=G|||;VT=SNP
6	27625532	rs6456801	T	C	100	PASS	AC=2552;AF=0.509585;AN=5008;NS=2504;DP=16843;EAS_AF=0.4593;AMR_AF=0.4063;AFR_AF=0.7564;EUR_AF=0.3559;SAS_AF=0.4591;AA=C|||;VT=SNP
6	27625874	rs60969079	A	C	100	PASS	AC=869;AF=0.173522;AN=5008;NS=2504;DP=18238;EAS_AF=0.2817;AMR_AF=0.1138;AFR_AF=0.1649;EUR_AF=0.1024;SAS_AF=0.1892;AA=C|||;VT=SNP
6	27627458	rs9380000	G	T	100	PASS	AC=769;AF=0.153554;AN=5008;NS=2504;DP=15646;EAS_AF=0.2817;AMR_AF=0.0893;AFR_AF=0.1218;EUR_AF=0.0795;SAS_AF=0.1861;AA=G|||;VT=SNP
6	27627768	rs9468187	G	C	100	PASS	AC=640;AF=0.127796;AN=5008;NS=2504;DP=18234;EAS_AF=0.1071;AMR_AF=0.0879;AFR_AF=0.1989;EUR_AF=0.0795;SAS_AF=0.1309;AA=G|||;VT=SNP
6	27628817	rs9393841	A	G	100	PASS	AC=730;AF=0.145767;AN=5008;NS=2504;DP=16291;EAS_AF=0.2817;AMR_AF=0.0836;AFR_AF=0.1112;EUR_AF=0.0785;SAS_AF=0.1656;AA=A|||;VT=SNP
6	27628839	rs113043500	A	G	100	PASS	AC=831;AF=0.165935;AN=5008;NS=2504;DP=16154;EAS_AF=0.2827;AMR_AF=0.0922;AFR_AF=0.1664;EUR_AF=0.0795;SAS_AF=0.1861;AA=G|||;VT=SNP
6	27629395	rs76582546	C	A	100	PASS	AC=828;AF=0.165335;AN=5008;NS=2504;DP=18271;EAS_AF=0.2827;AMR_AF=0.0908;AFR_AF=0.1649;EUR_AF=0.0795;SAS_AF=0.1861;AA=A|||;VT=SNP
6	27629703	rs12174087	A	C	100	PASS	AC=828;AF=0.165335;AN=5008;NS=2504;DP=8531;EAS_AF=0.2827;AMR_AF=0.0908;AFR_AF=0.1649;EUR_AF=0.0795;SAS_AF=0.1861;AA=C|||;VT=SNP
6	27629787	rs9368517	T	C	100	PASS	AC=827;AF=0.165136;AN=5008;NS=2504;DP=10727;EAS_AF=0.2827;AMR_AF=0.0908;AFR_AF=0.1641;EUR_AF=0.0795;SAS_AF=0.1861;AA=T|||;VT=SNP
6	27630731	rs56408767	G	A	100	PASS	AC=828;AF=0.165335;AN=5008;NS=2504;DP=18903;EAS_AF=0.2827;AMR_AF=0.0908;AFR_AF=0.1649;EUR_AF=0.0795;SAS_AF=0.1861;AA=A|||;VT=SNP
6	27632780	rs16867886	T	C	100	PASS	AC=827;AF=0.165136;AN=5008;NS=2504;DP=18025;EAS_AF=0.2827;AMR_AF=0.0893;AFR_AF=0.1649;EUR_AF=0.0795;SAS_AF=0.1861;AA=C|||;VT=SNP
6	27633018	rs9366697	T	C	100	PASS	AC=2511;AF=0.501398;AN=5008;NS=2504;DP=16974;EAS_AF=0.4603;AMR_AF=0.3833;AFR_AF=0.7564;EUR_AF=0.333;SAS_AF=0.456;AA=C|||;VT=SNP
6	27633328	rs13198572	C	T	100	PASS	AC=181;AF=0.0361422;AN=5008;NS=2504;DP=15883;EAS_AF=0.003;AMR_AF=0.049;AFR_AF=0.0015;EUR_AF=0.0865;SAS_AF=0.0562;AA=C|||;VT=SNP
6	27633497	rs74740389	C	A	100	PASS	AC=828;AF=0.165335;AN=5008;NS=2504;DP=15010;EAS_AF=0.2827;AMR_AF=0.0908;AFR_AF=0.1649;EUR_AF=0.0795;SAS_AF=0.1861;AA=A|||;VT=SNP
6	27633808	rs141439735	C	A	100	PASS	AC=50;AF=0.00998403;AN=5008;NS=2504;DP=14555;EAS_AF=0.004;AMR_AF=0.0101;AFR_AF=0.0015;EUR_AF=0.0298;SAS_AF=0.0072;AA=c|||;VT=SNP
6	27634640	rs6917366	C	T	100	PASS	AC=1604;AF=0.320288;AN=5008;NS=2504;DP=17730;EAS_AF=0.3482;AMR_AF=0.2392;AFR_AF=0.4554;EUR_AF=0.169;SAS_AF=0.3221;AA=T|||;VT=SNP
6	27634927	rs9380001	C	T	100	PASS	AC=769;AF=0.153554;AN=5008;NS=2504;DP=19379;EAS_AF=0.2827;AMR_AF=0.0879;AFR_AF=0.1218;EUR_AF=0.0795;SAS_AF=0.1861;AA=C|||;VT=SNP
6	27636313	rs60096640	A	G	100	PASS	AC=1365;AF=0.272564;AN=5008;NS=2504;DP=17075;EAS_AF=0.3452;AMR_AF=0.1931;AFR_AF=0.3782;EUR_AF=0.0964;SAS_AF=0.2924;AA=G|||;VT=SNP
6	27636354	rs75083316	A	G	100	PASS	AC=769;AF=0.153554;AN=5008;NS=2504;DP=15872;EAS_AF=0.2827;AMR_AF=0.0879;AFR_AF=0.1218;EUR_AF=0.0795;SAS_AF=0.1861;AA=A|||;VT=SNP
6	27636378	rs78149975	C	T	100	PASS	AC=771;AF=0.153954;AN=5008;NS=2504;DP=14765;EAS_AF=0.2837;AMR_AF=0.0879;AFR_AF=0.1225;EUR_AF=0.0795;SAS_AF=0.1861;AA=T|||;VT=SNP
6	27636732	rs58322250	G	T	100	PASS	AC=537;AF=0.107228;AN=5008;NS=2504;DP=14789;EAS_AF=0.0625;AMR_AF=0.1037;AFR_AF=0.2126;EUR_AF=0.0169;SAS_AF=0.1063;AA=G|||;VT=SNP
6	27639638	rs62401398	A	G	100	PASS	AC=60;AF=0.0119808;AN=5008;NS=2504;DP=20138;EAS_AF=0.004;AMR_AF=0.0043;AFR_AF=0;EUR_AF=0.0467;SAS_AF=0.0061;AA=A|||;VT=SNP
6	27640004	rs1973889	T	C	100	PASS	AC=576;AF=0.115016;AN=5008;NS=2504;DP=17105;EAS_AF=0.2798;AMR_AF=0.0605;AFR_AF=0.0083;EUR_AF=0.0785;SAS_AF=0.1656;AA=T|||;VT=SNP
6	27641083	rs12173985	G	C	100	PASS	AC=728;AF=0.145367;AN=5008;NS=2504;DP=14993;EAS_AF=0.2817;AMR_AF=0.0821;AFR_AF=0.1112;EUR_AF=0.0785;SAS_AF=0.1646;AA=G|||;VT=SNP
6	27641958	rs6903016	G	C	100	PASS	AC=1559;AF=0.311302;AN=5008;NS=2504;DP=18623;EAS_AF=0.3472;AMR_AF=0.2305;AFR_AF=0.4251;EUR_AF=0.169;SAS_AF=0.3241;AA=C|||;VT=SNP
6	27642816	rs12213047	T	C	100	PASS	AC=61;AF=0.0121805;AN=5008;NS=2504;DP=15110;EAS_AF=0.0109;AMR_AF=0.0159;AFR_AF=0;EUR_AF=0.0219;SAS_AF=0.0174;AA=T|||;VT=SNP
6	27643203	rs9348771	T	C	100	PASS	AC=716;AF=0.142971;AN=5008;NS=2504;DP=14784;EAS_AF=0.2817;AMR_AF=0.0821;AFR_AF=0.1029;EUR_AF=0.0785;SAS_AF=0.1636;AA=T|||;VT=SNP
6	27643931	rs9380002	C	G	100	PASS	AC=1554;AF=0.310304;AN=5008;NS=2504;DP=13298;EAS_AF=0.3472;AMR_AF=0.2291;AFR_AF=0.4251;EUR_AF=0.168;SAS_AF=0.3211;AA=G|||;VT=SNP
6	27644062	rs140366348	A	G	100	PASS	AC=306;AF=0.0611022;AN=5008;NS=2504;DP=14688;EAS_AF=0.1012;AMR_AF=0.0418;AFR_AF=0.0416;EUR_AF=0.0318;SAS_AF=0.09;AA=A|||;VT=SNP
6	27644227	rs9380003	C	G	100	PASS	AC=1603;AF=0.320088;AN=5008;NS=2504;DP=18091;EAS_AF=0.3482;AMR_AF=0.2378;AFR_AF=0.4561;EUR_AF=0.169;SAS_AF=0.3211;AA=G|||;VT=SNP
6	27645278	rs9368521	T	C	100	PASS	AC=817;AF=0.163139;AN=5008;NS=2504;DP=19036;EAS_AF=0.2837;AMR_AF=0.0965;AFR_AF=0.1528;EUR_AF=0.0805;SAS_AF=0.1851;AA=T|||;VT=SNP
6	27645911	rs9393842	A	G	100	PASS	AC=817;AF=0.163139;AN=5008;NS=2504;DP=18340;EAS_AF=0.2837;AMR_AF=0.0965;AFR_AF=0.1528;EUR_AF=0.0805;SAS_AF=0.1851;AA=G|||;VT=SNP
6	27646100	rs9357043	G	A	100	PASS	AC=727;AF=0.145168;AN=5008;NS=2504;DP=20221;EAS_AF=0.2817;AMR_AF=0.0821;AFR_AF=0.1112;EUR_AF=0.0785;SAS_AF=0.1636;AA=G|||;VT=SNP
6	27646117	rs59701161	T	C	100	PASS	AC=213;AF=0.0425319;AN=5008;NS=2504;DP=20878;EAS_AF=0.004;AMR_AF=0.036;AFR_AF=0.0643;EUR_AF=0.0736;SAS_AF=0.0256;AA=T|||;VT=SNP
6	27647165	rs73385147	C	T	100	PASS	AC=817;AF=0.163139;AN=5008;NS=2504;DP=13151;EAS_AF=0.2837;AMR_AF=0.0965;AFR_AF=0.1528;EUR_AF=0.0805;SAS_AF=0.1851;AA=C|||;VT=SNP
6	27648489	rs79344150	C	T	100	PASS	AC=76;AF=0.0151757;AN=5008;NS=2504;DP=17645;EAS_AF=0.006;AMR_AF=0.0187;AFR_AF=0.0015;EUR_AF=0.0408;SAS_AF=0.0143;AA=C|||;VT=SNP
6	27648853	rs72500859	T	C	100	PASS	AC=638;AF=0.127396;AN=5008;NS=2504;DP=18604;EAS_AF=0.1071;AMR_AF=0.0879;AFR_AF=0.1974;EUR_AF=0.0795;SAS_AF=0.1309;AA=T|||;VT=SNP
6	27648894	rs78367867	C	T	100	PASS	AC=728;AF=0.145367;AN=5008;NS=2504;DP=17470;EAS_AF=0.2817;AMR_AF=0.0836;AFR_AF=0.1112;EUR_AF=0.0785;SAS_AF=0.1636;AA=C|||;VT=SNP
6	27648908	rs73385152	C	G	100	PASS	AC=818;AF=0.163339;AN=5008;NS=2504;DP=17468;EAS_AF=0.2837;AMR_AF=0.098;AFR_AF=0.1528;EUR_AF=0.0805;SAS_AF=0.1851;AA=G|||;VT=SNP
6	27649763	rs9368524	G	C	100	PASS	AC=738;AF=0.147364;AN=5008;NS=2504;DP=14856;EAS_AF=0.2817;AMR_AF=0.0836;AFR_AF=0.1188;EUR_AF=0.0785;SAS_AF=0.1636;AA=G|||;VT=SNP
6	27650117	rs9295738	G	A	100	PASS	AC=537;AF=0.107228;AN=5008;NS=2504;DP=16648;EAS_AF=0.0625;AMR_AF=0.1037;AFR_AF=0.2133;EUR_AF=0.0169;SAS_AF=0.1053;AA=G|||;VT=SNP
6	27650167	rs9368525	C	T	100	PASS	AC=876;AF=0.17492;AN=5008;NS=2504;DP=14488;EAS_AF=0.2837;AMR_AF=0.0994;AFR_AF=0.1959;EUR_AF=0.0805;SAS_AF=0.1851;AA=T|||;VT=SNP
6	27650521	rs73385154	C	T	100	PASS	AC=818;AF=0.163339;AN=5008;NS=2504;DP=18432;EAS_AF=0.2837;AMR_AF=0.098;AFR_AF=0.1528;EUR_AF=0.0805;SAS_AF=0.1851;AA=C|||;VT=SNP
6	27651995	rs74543628	A	G	100	PASS	AC=818;AF=0.163339;AN=5008;NS=2504;DP=12275;EAS_AF=0.2837;AMR_AF=0.098;AFR_AF=0.1528;EUR_AF=0.0805;SAS_AF=0.1851;AA=A|||;VT=SNP
6	27652308	rs62401399	T	C	100	PASS	AC=133;AF=0.0265575;AN=5008;NS=2504;DP=20456;EAS_AF=0.005;AMR_AF=0.0288;AFR_AF=0.003;EUR_AF=0.0825;SAS_AF=0.0215;AA=T|||;VT=SNP
6	27652560	rs12665188	G	C	100	PASS	AC=815;AF=0.16274;AN=5008;NS=2504;DP=15133;EAS_AF=0.2837;AMR_AF=0.0965;AFR_AF=0.1528;EUR_AF=0.0805;SAS_AF=0.183;AA=g|||;VT=SNP
6	27652561	rs12665167	C	A	100	PASS	AC=816;AF=0.162939;AN=5008;NS=2504;DP=15375;EAS_AF=0.2837;AMR_AF=0.098;AFR_AF=0.1528;EUR_AF=0.0805;SAS_AF=0.183;AA=G|||;VT=SNP
6	27653383	rs9357044	A	C	100	PASS	AC=821;AF=0.163938;AN=5008;NS=2504;DP=15999;EAS_AF=0.2837;AMR_AF=0.0965;AFR_AF=0.1573;EUR_AF=0.0805;SAS_AF=0.183;AA=C|||;VT=SNP
6	27654285	rs9380005	A	G	100	PASS	AC=821;AF=0.163938;AN=5008;NS=2504;DP=13445;EAS_AF=0.2837;AMR_AF=0.0965;AFR_AF=0.1573;EUR_AF=0.0805;SAS_AF=0.183;AA=A|||;VT=SNP
6	27654657	rs76789956	G	A	100	PASS	AC=76;AF=0.0151757;AN=5008;NS=2504;DP=11194;EAS_AF=0.006;AMR_AF=0.0187;AFR_AF=0.0015;EUR_AF=0.0408;SAS_AF=0.0143;AA=G|||;VT=SNP
6	27655022	rs77655349	C	T	100	PASS	AC=731;AF=0.145966;AN=5008;NS=2504;DP=16046;EAS_AF=0.2817;AMR_AF=0.0821;AFR_AF=0.1157;EUR_AF=0.0785;SAS_AF=0.1616;AA=C|||;VT=SNP
6	27655096	rs6906653	A	G	100	PASS	AC=821;AF=0.163938;AN=5008;NS=2504;DP=15162;EAS_AF=0.2837;AMR_AF=0.0965;AFR_AF=0.1573;EUR_AF=0.0805;SAS_AF=0.183;AA=G|||;VT=SNP
6	27655564	rs1010261	G	A	100	PASS	AC=531;AF=0.10603;AN=5008;NS=2504;DP=15665;EAS_AF=0.0625;AMR_AF=0.1023;AFR_AF=0.2088;EUR_AF=0.0169;SAS_AF=0.1063;AA=G|||;VT=SNP
6	27655994	rs1555021	T	G	100	PASS	AC=572;AF=0.114217;AN=5008;NS=2504;DP=17781;EAS_AF=0.2798;AMR_AF=0.0605;AFR_AF=0.0083;EUR_AF=0.0785;SAS_AF=0.1616;AA=T|||;VT=SNP
6	27656090	rs9348772	G	T	100	PASS	AC=2354;AF=0.470048;AN=5008;NS=2504;DP=17304;EAS_AF=0.4544;AMR_AF=0.3588;AFR_AF=0.6846;EUR_AF=0.3091;SAS_AF=0.4407;AA=T|||;VT=SNP
6	27656255	rs10946943	G	A	100	PASS	AC=821;AF=0.163938;AN=5008;NS=2504;DP=11026;EAS_AF=0.2837;AMR_AF=0.0965;AFR_AF=0.1573;EUR_AF=0.0805;SAS_AF=0.183;AA=G|||;VT=SNP
6	27656400	rs12055685	A	G	100	PASS	AC=730;AF=0.145767;AN=5008;NS=2504;DP=10565;EAS_AF=0.2817;AMR_AF=0.0821;AFR_AF=0.1157;EUR_AF=0.0785;SAS_AF=0.1605;AA=A|||;VT=SNP
6	27656499	rs9380006	A	C	100	PASS	AC=1580;AF=0.315495;AN=5008;NS=2504;DP=12379;EAS_AF=0.3472;AMR_AF=0.232;AFR_AF=0.4561;EUR_AF=0.159;SAS_AF=0.3129;AA=C|||;VT=SNP
6	27657647	rs6920044	G	A	100	PASS	AC=823;AF=0.164337;AN=5008;NS=2504;DP=14851;EAS_AF=0.2837;AMR_AF=0.0965;AFR_AF=0.1581;EUR_AF=0.0805;SAS_AF=0.184;AA=G|||;VT=SNP
6	27657946	rs9348773	A	G	100	PASS	AC=902;AF=0.180112;AN=5008;NS=2504;DP=13535;EAS_AF=0.2837;AMR_AF=0.1023;AFR_AF=0.2012;EUR_AF=0.0875;SAS_AF=0.1953;AA=A|||;VT=SNP
6	27658907	rs878241	T	C	100	PASS	AC=822;AF=0.164137;AN=5008;NS=2504;DP=21239;EAS_AF=0.2837;AMR_AF=0.0965;AFR_AF=0.1581;EUR_AF=0.0805;SAS_AF=0.183;AA=C|||;VT=SNP
6	27659590	rs75803727	T	C	100	PASS	AC=157;AF=0.0313498;AN=5008;NS=2504;DP=17784;EAS_AF=0.0516;AMR_AF=0.0317;AFR_AF=0.0023;EUR_AF=0.0219;SAS_AF=0.0593;AA=T|||;VT=SNP
6	27659607	rs75739278	G	T	100	PASS	AC=110;AF=0.0219649;AN=5008;NS=2504;DP=17442;EAS_AF=0.006;AMR_AF=0.0259;AFR_AF=0.0023;EUR_AF=0.0616;SAS_AF=0.0215;AA=G|||;VT=SNP
6	27660508	rs9380007	T	C	100	PASS	AC=2741;AF=0.547324;AN=5008;NS=2504;DP=16030;EAS_AF=0.4831;AMR_AF=0.402;AFR_AF=0.8351;EUR_AF=0.3549;SAS_AF=0.5256;AA=C|||;VT=SNP
6	27660528	rs78883556	G	C	100	PASS	AC=572;AF=0.114217;AN=5008;NS=2504;DP=15403;EAS_AF=0.2798;AMR_AF=0.0605;AFR_AF=0.0083;EUR_AF=0.0785;SAS_AF=0.1616;AA=G|||;VT=SNP
6	27661219	rs183833493	A	G	100	PASS	AC=84;AF=0.0167732;AN=5008;NS=2504;DP=12433;EAS_AF=0.005;AMR_AF=0.0245;AFR_AF=0.0015;EUR_AF=0.0437;SAS_AF=0.0164;AA=A|||;VT=SNP
6	27662600	rs72845066	A	C	100	PASS	AC=123;AF=0.0245607;AN=5008;NS=2504;DP=18718;EAS_AF=0.0159;AMR_AF=0.0144;AFR_AF=0.0038;EUR_AF=0.0517;SAS_AF=0.0409;AA=A|||;VT=SNP
6	27663942	rs16867916	C	T	100	PASS	AC=731;AF=0.145966;AN=5008;NS=2504;DP=17337;EAS_AF=0.2817;AMR_AF=0.0821;AFR_AF=0.1157;EUR_AF=0.0785;SAS_AF=0.1616;AA=C|||;VT=SNP
6	27664735	rs146168510	C	T	100	PASS	AC=247;AF=0.0493211;AN=5008;NS=2504;DP=14770;EAS_AF=0.005;AMR_AF=0.0677;AFR_AF=0.0953;EUR_AF=0.0427;SAS_AF=0.0266;AA=C|||;VT=SNP
6	27664895	rs112644424	C	T	100	PASS	AC=570;AF=0.113818;AN=5008;NS=2504;DP=15873;EAS_AF=0.2798;AMR_AF=0.0605;AFR_AF=0.0083;EUR_AF=0.0785;SAS_AF=0.1595;AA=C|||;VT=SNP
6	27665312	rs113469268	C	T	100	PASS	AC=113;AF=0.0225639;AN=5008;NS=2504;DP=14753;EAS_AF=0.006;AMR_AF=0.0274;AFR_AF=0.003;EUR_AF=0.0616;SAS_AF=0.0225;AA=C|||;VT=SNP
6	27665606	rs142294504	G	A	100	PASS	AC=76;AF=0.0151757;AN=5008;NS=2504;DP=13842;EAS_AF=0.0198;AMR_AF=0.0187;AFR_AF=0.0151;EUR_AF=0.0099;SAS_AF=0.0133;AA=G|||;VT=SNP
6	27665758	rs75089161	T	C	100	PASS	AC=566;AF=0.113019;AN=5008;NS=2504;DP=16368;EAS_AF=0.2798;AMR_AF=0.0605;AFR_AF=0.0053;EUR_AF=0.0785;SAS_AF=0.1595;AA=T|||;VT=SNP
6	27665920	rs2179096	C	T	100	PASS	AC=2458;AF=0.490815;AN=5008;NS=2504;DP=13825;EAS_AF=0.4593;AMR_AF=0.3761;AFR_AF=0.7542;EUR_AF=0.3221;SAS_AF=0.4223;AA=T|||;VT=SNP
6	27667071	rs116883508	C	T	100	PASS	AC=76;AF=0.0151757;AN=5008;NS=2504;DP=16490;EAS_AF=0.0198;AMR_AF=0.0187;AFR_AF=0.0151;EUR_AF=0.0099;SAS_AF=0.0133;AA=C|||;VT=SNP
6	27668013	rs12663707	G	A	100	PASS	AC=816;AF=0.162939;AN=5008;NS=2504;DP=17775;EAS_AF=0.2837;AMR_AF=0.0965;AFR_AF=0.1551;EUR_AF=0.0805;SAS_AF=0.181;AA=G|||;VT=SNP
6	27668958	rs7753236	A	G	100	PASS	AC=816;AF=0.162939;AN=5008;NS=2504;DP=17971;EAS_AF=0.2837;AMR_AF=0.0965;AFR_AF=0.1551;EUR_AF=0.0805;SAS_AF=0.181;AA=A|||;VT=SNP
6	27670362	rs12664599	G	A	100	PASS	AC=786;AF=0.156949;AN=5008;NS=2504;DP=18474;EAS_AF=0.2827;AMR_AF=0.0922;AFR_AF=0.152;EUR_AF=0.0795;SAS_AF=0.1595;AA=G|||;VT=SNP
6	27670570	rs59893892	A	G	100	PASS	AC=878;AF=0.175319;AN=5008;NS=2504;DP=14727;EAS_AF=0.2837;AMR_AF=0.098;AFR_AF=0.2005;EUR_AF=0.0815;SAS_AF=0.181;AA=G|||;VT=SNP
6	27670697	rs2393997	T	G	100	PASS	AC=4810;AF=0.960463;AN=5008;NS=2504;DP=14307;EAS_AF=0.998;AMR_AF=0.9625;AFR_AF=0.9909;EUR_AF=0.8598;SAS_AF=0.9826;AA=G|||;VT=SNP
6	27670917	rs10484400	T	C	100	PASS	AC=816;AF=0.162939;AN=5008;NS=2504;DP=17332;EAS_AF=0.2837;AMR_AF=0.0965;AFR_AF=0.1551;EUR_AF=0.0805;SAS_AF=0.181;AA=C|||;VT=SNP
6	27671457	rs77032218	G	A	100	PASS	AC=738;AF=0.147364;AN=5008;NS=2504;DP=21279;EAS_AF=0.2817;AMR_AF=0.085;AFR_AF=0.121;EUR_AF=0.0785;SAS_AF=0.1595;AA=G|||;VT=SNP
6	27672035	rs9366698	C	G	100	PASS	AC=1740;AF=0.347444;AN=5008;NS=2504;DP=18006;EAS_AF=0.3502;AMR_AF=0.2795;AFR_AF=0.4879;EUR_AF=0.2445;SAS_AF=0.3088;AA=G|||;VT=SNP
6	27672695	rs9368526	C	T	100	PASS	AC=806;AF=0.160942;AN=5008;NS=2504;DP=15748;EAS_AF=0.2837;AMR_AF=0.0951;AFR_AF=0.1483;EUR_AF=0.0805;SAS_AF=0.181;AA=C|||;VT=SNP
6	27673073	rs16867921	G	C	100	PASS	AC=824;AF=0.164537;AN=5008;NS=2504;DP=17769;EAS_AF=0.2837;AMR_AF=0.0965;AFR_AF=0.1596;EUR_AF=0.0815;SAS_AF=0.182;AA=G|||;VT=SNP
6	27673743	rs6910227	G	A	100	PASS	AC=1043;AF=0.208267;AN=5008;NS=2504;DP=11634;EAS_AF=0.3194;AMR_AF=0.1427;AFR_AF=0.2511;EUR_AF=0.0915;SAS_AF=0.2025;AA=A|||;VT=SNP
6	27673797	rs138585026	G	A	100	PASS	AC=526;AF=0.105032;AN=5008;NS=2504;DP=11401;EAS_AF=0.2629;AMR_AF=0.0533;AFR_AF=0.0091;EUR_AF=0.0586;SAS_AF=0.1564;AA=G|||;VT=SNP
6	27674326	rs78523698	T	C	100	PASS	AC=307;AF=0.0613019;AN=5008;NS=2504;DP=19569;EAS_AF=0.1022;AMR_AF=0.0403;AFR_AF=0.0408;EUR_AF=0.0288;SAS_AF=0.0951;AA=T|||;VT=SNP
6	27675290	rs1139226	A	T	100	PASS	AC=1490;AF=0.297524;AN=5008;NS=2504;DP=16934;EAS_AF=0.1825;AMR_AF=0.2666;AFR_AF=0.4342;EUR_AF=0.2475;SAS_AF=0.3047;AA=A|||;VT=SNP
6	27675469	rs12179134	A	G	100	PASS	AC=762;AF=0.152157;AN=5008;NS=2504;DP=14452;EAS_AF=0.12;AMR_AF=0.1297;AFR_AF=0.1415;EUR_AF=0.169;SAS_AF=0.1984;AA=A|||;VT=SNP
6	27676309	rs9468195	A	G	100	PASS	AC=1491;AF=0.297724;AN=5008;NS=2504;DP=16808;EAS_AF=0.1825;AMR_AF=0.2666;AFR_AF=0.4349;EUR_AF=0.2475;SAS_AF=0.3047;AA=A|||;VT=SNP
6	27676794	rs4713118	A	G	100	PASS	AC=1556;AF=0.310703;AN=5008;NS=2504;DP=16928;EAS_AF=0.1825;AMR_AF=0.2695;AFR_AF=0.4826;EUR_AF=0.2475;SAS_AF=0.3047;AA=G|||;VT=SNP
6	27677728	rs13215072	A	G	100	PASS	AC=1556;AF=0.310703;AN=5008;NS=2504;DP=14198;EAS_AF=0.1825;AMR_AF=0.2695;AFR_AF=0.4818;EUR_AF=0.2485;SAS_AF=0.3047;AA=G|||;VT=SNP
6	27679445	rs9368527	C	A	100	PASS	AC=2475;AF=0.494209;AN=5008;NS=2504;DP=16715;EAS_AF=0.4593;AMR_AF=0.3761;AFR_AF=0.7201;EUR_AF=0.34;SAS_AF=0.4673;AA=A|||;VT=SNP
6	27680238	rs77310332	A	G	100	PASS	AC=714;AF=0.142572;AN=5008;NS=2504;DP=16087;EAS_AF=0.2718;AMR_AF=0.0807;AFR_AF=0.1135;EUR_AF=0.0775;SAS_AF=0.1595;AA=A|||;VT=SNP
6	27681215	rs9468199	G	A	100	PASS	AC=1504;AF=0.300319;AN=5008;NS=2504;DP=18162;EAS_AF=0.1835;AMR_AF=0.2392;AFR_AF=0.5076;EUR_AF=0.1799;SAS_AF=0.3078;AA=G|||;VT=SNP
6	27682914	rs7772027	G	T	100	PASS	AC=1453;AF=0.290136;AN=5008;NS=2504;DP=14489;EAS_AF=0.1716;AMR_AF=0.2594;AFR_AF=0.4682;EUR_AF=0.2366;SAS_AF=0.2485;AA=G|||;VT=SNP
6	27683063	rs9468200	T	A	100	PASS	AC=1451;AF=0.289736;AN=5008;NS=2504;DP=15185;EAS_AF=0.1716;AMR_AF=0.2579;AFR_AF=0.4667;EUR_AF=0.2366;SAS_AF=0.2495;AA=T|||;VT=SNP
6	27683244	rs34752872	A	T	100	PASS	AC=1454;AF=0.290335;AN=5008;NS=2504;DP=17088;EAS_AF=0.1716;AMR_AF=0.2594;AFR_AF=0.469;EUR_AF=0.2366;SAS_AF=0.2485;AA=A|||;VT=SNP
6	27683572	rs9380010	A	G	100	PASS	AC=1520;AF=0.303514;AN=5008;NS=2504;DP=17994;EAS_AF=0.1726;AMR_AF=0.2622;AFR_AF=0.5166;EUR_AF=0.2366;SAS_AF=0.2485;AA=G|||;VT=SNP
6	27683798	rs9368528	G	A	100	PASS	AC=1519;AF=0.303315;AN=5008;NS=2504;DP=18053;EAS_AF=0.1716;AMR_AF=0.2622;AFR_AF=0.5166;EUR_AF=0.2366;SAS_AF=0.2485;AA=G|||;VT=SNP
6	27683924	rs9380011	A	G	100	PASS	AC=1521;AF=0.303714;AN=5008;NS=2504;DP=16672;EAS_AF=0.1716;AMR_AF=0.2622;AFR_AF=0.5182;EUR_AF=0.2366;SAS_AF=0.2485;AA=G|||;VT=SNP
6	27683944	rs78994292	T	A	100	PASS	AC=712;AF=0.142173;AN=5008;NS=2504;DP=16407;EAS_AF=0.2728;AMR_AF=0.0807;AFR_AF=0.1112;EUR_AF=0.0775;SAS_AF=0.1595;AA=T|||;VT=SNP
6	27684507	rs72845876	G	A	100	PASS	AC=120;AF=0.0239617;AN=5008;NS=2504;DP=16612;EAS_AF=0.0159;AMR_AF=0.0144;AFR_AF=0.0038;EUR_AF=0.0507;SAS_AF=0.0389;AA=G|||;VT=SNP
6	27684631	rs9368529	G	A	100	PASS	AC=1520;AF=0.303514;AN=5008;NS=2504;DP=14442;EAS_AF=0.1716;AMR_AF=0.2622;AFR_AF=0.5166;EUR_AF=0.2366;SAS_AF=0.2495;AA=G|||;VT=SNP
6	27684654	rs9380012	A	G	100	PASS	AC=1519;AF=0.303315;AN=5008;NS=2504;DP=13641;EAS_AF=0.1716;AMR_AF=0.2622;AFR_AF=0.5166;EUR_AF=0.2366;SAS_AF=0.2485;AA=G|||;VT=SNP
6	27685061	rs79223588	A	G	100	PASS	AC=612;AF=0.122204;AN=5008;NS=2504;DP=14091;EAS_AF=0.1052;AMR_AF=0.0807;AFR_AF=0.1952;EUR_AF=0.0726;SAS_AF=0.1217;AA=A|||;VT=SNP
6	27685158	rs74783880	C	T	100	PASS	AC=612;AF=0.122204;AN=5008;NS=2504;DP=13411;EAS_AF=0.1052;AMR_AF=0.0807;AFR_AF=0.1952;EUR_AF=0.0726;SAS_AF=0.1217;AA=C|||;VT=SNP
6	27686991	rs2394000	A	G	100	PASS	AC=1478;AF=0.295128;AN=5008;NS=2504;DP=18002;EAS_AF=0.1716;AMR_AF=0.2622;AFR_AF=0.4856;EUR_AF=0.2366;SAS_AF=0.2485;AA=A|||;VT=SNP
6	27687035	rs9468201	C	T	100	PASS	AC=1538;AF=0.307109;AN=5008;NS=2504;DP=18527;EAS_AF=0.1716;AMR_AF=0.2651;AFR_AF=0.5234;EUR_AF=0.2376;SAS_AF=0.2556;AA=T|||;VT=SNP
6	27687973	rs9393847	G	A	100	PASS	AC=1478;AF=0.295128;AN=5008;NS=2504;DP=13864;EAS_AF=0.1716;AMR_AF=0.2622;AFR_AF=0.4856;EUR_AF=0.2366;SAS_AF=0.2485;AA=G|||;VT=SNP
6	27688158	rs79472400	C	A	100	PASS	AC=622;AF=0.124201;AN=5008;NS=2504;DP=16935;EAS_AF=0.1052;AMR_AF=0.0821;AFR_AF=0.202;EUR_AF=0.0726;SAS_AF=0.1217;AA=C|||;VT=SNP
6	27688369	rs9393848	G	A	100	PASS	AC=1528;AF=0.305112;AN=5008;NS=2504;DP=19404;EAS_AF=0.1716;AMR_AF=0.2637;AFR_AF=0.5234;EUR_AF=0.2366;SAS_AF=0.2474;AA=G|||;VT=SNP
6	27688667	rs9468203	A	G	100	PASS	AC=1529;AF=0.305312;AN=5008;NS=2504;DP=18152;EAS_AF=0.1716;AMR_AF=0.2637;AFR_AF=0.5234;EUR_AF=0.2366;SAS_AF=0.2485;AA=G|||;VT=SNP
6	27688809	rs9468204	C	T	100	PASS	AC=1530;AF=0.305511;AN=5008;NS=2504;DP=19855;EAS_AF=0.1716;AMR_AF=0.2637;AFR_AF=0.5242;EUR_AF=0.2366;SAS_AF=0.2485;AA=T|||;VT=SNP
6	27688927	rs9357045	G	A	100	PASS	AC=1372;AF=0.273962;AN=5008;NS=2504;DP=15899;EAS_AF=0.1716;AMR_AF=0.2363;AFR_AF=0.4818;EUR_AF=0.1759;SAS_AF=0.226;AA=G|||;VT=SNP
6	27688930	rs9348774	C	T	100	PASS	AC=1425;AF=0.284545;AN=5008;NS=2504;DP=15784;EAS_AF=0.1716;AMR_AF=0.2392;AFR_AF=0.5197;EUR_AF=0.1759;SAS_AF=0.227;AA=C|||;VT=SNP
6	27689502	rs9295740	G	A	100	PASS	AC=1428;AF=0.285144;AN=5008;NS=2504;DP=17728;EAS_AF=0.1716;AMR_AF=0.2392;AFR_AF=0.5197;EUR_AF=0.1779;SAS_AF=0.228;AA=A|||;VT=SNP
6	27689939	rs2056923	T	C	100	PASS	AC=843;AF=0.168331;AN=5008;NS=2504;DP=19905;EAS_AF=0.1091;AMR_AF=0.1311;AFR_AF=0.2557;EUR_AF=0.161;SAS_AF=0.1452;AA=T|||;VT=SNP
6	27690174	rs2056924	G	A	100	PASS	AC=2402;AF=0.479633;AN=5008;NS=2504;DP=17856;EAS_AF=0.4494;AMR_AF=0.3674;AFR_AF=0.7322;EUR_AF=0.33;SAS_AF=0.4029;AA=A|||;VT=SNP
6	27690453	rs9468206	G	T	100	PASS	AC=1521;AF=0.303714;AN=5008;NS=2504;DP=18854;EAS_AF=0.1716;AMR_AF=0.2637;AFR_AF=0.5174;EUR_AF=0.2386;SAS_AF=0.2464;AA=T|||;VT=SNP
6	27690905	rs2056925	A	G	100	PASS	AC=1642;AF=0.327875;AN=5008;NS=2504;DP=13024;EAS_AF=0.1766;AMR_AF=0.2781;AFR_AF=0.5862;EUR_AF=0.2505;SAS_AF=0.2495;AA=a|||;VT=SNP
6	27692259	rs9393849	T	C	100	PASS	AC=568;AF=0.113419;AN=5008;NS=2504;DP=18455;EAS_AF=0.2778;AMR_AF=0.0605;AFR_AF=0.0083;EUR_AF=0.0785;SAS_AF=0.1595;AA=t|||;VT=SNP
6	27693003	rs6922574	A	T	100	PASS	AC=1579;AF=0.315296;AN=5008;NS=2504;DP=17429;EAS_AF=0.1776;AMR_AF=0.2767;AFR_AF=0.5408;EUR_AF=0.2485;SAS_AF=0.2485;AA=A|||;VT=SNP
6	27694421	rs9468209	C	T	100	PASS	AC=2704;AF=0.539936;AN=5008;NS=2504;DP=16737;EAS_AF=0.4802;AMR_AF=0.4006;AFR_AF=0.8268;EUR_AF=0.3529;SAS_AF=0.5051;AA=T|||;VT=SNP
6	27694459	rs9380015	C	T	100	PASS	AC=265;AF=0.0529153;AN=5008;NS=2504;DP=15739;EAS_AF=0.0635;AMR_AF=0.085;AFR_AF=0.0378;EUR_AF=0.005;SAS_AF=0.089;AA=C|||;VT=SNP
6	27694460	rs79468798	A	G	100	PASS	AC=711;AF=0.141973;AN=5008;NS=2504;DP=15751;EAS_AF=0.2788;AMR_AF=0.0706;AFR_AF=0.1188;EUR_AF=0.0666;SAS_AF=0.1605;AA=A|||;VT=SNP
6	27695329	rs9348775	C	T	100	PASS	AC=1577;AF=0.314896;AN=5008;NS=2504;DP=19848;EAS_AF=0.1766;AMR_AF=0.2767;AFR_AF=0.5408;EUR_AF=0.2485;SAS_AF=0.2474;AA=C|||;VT=SNP
6	27696359	rs16867942	C	T	100	PASS	AC=423;AF=0.0844649;AN=5008;NS=2504;DP=16899;EAS_AF=0.1022;AMR_AF=0.0548;AFR_AF=0.1172;EUR_AF=0.0338;SAS_AF=0.0951;AA=C|||;VT=SNP
6	27696951	rs9366700	C	T	100	PASS	AC=1684;AF=0.336262;AN=5008;NS=2504;DP=19549;EAS_AF=0.1766;AMR_AF=0.2867;AFR_AF=0.6157;EUR_AF=0.2495;SAS_AF=0.2474;AA=T|||;VT=SNP
6	27696998	rs9468211	T	C	100	PASS	AC=661;AF=0.131989;AN=5008;NS=2504;DP=18897;EAS_AF=0.1052;AMR_AF=0.085;AFR_AF=0.2307;EUR_AF=0.0726;SAS_AF=0.1207;AA=T|||;VT=SNP
6	27698355	rs6456802	A	G	100	PASS	AC=1685;AF=0.336462;AN=5008;NS=2504;DP=19076;EAS_AF=0.1766;AMR_AF=0.2867;AFR_AF=0.6165;EUR_AF=0.2495;SAS_AF=0.2474;AA=G|||;VT=SNP
6	27699581	rs9393851	A	T	100	PASS	AC=1684;AF=0.336262;AN=5008;NS=2504;DP=17769;EAS_AF=0.1766;AMR_AF=0.2867;AFR_AF=0.6157;EUR_AF=0.2495;SAS_AF=0.2474;AA=T|||;VT=SNP
6	27700331	rs78326507	T	C	100	PASS	AC=135;AF=0.0269569;AN=5008;NS=2504;DP=15385;EAS_AF=0.005;AMR_AF=0.0245;AFR_AF=0.003;EUR_AF=0.0855;SAS_AF=0.0235;AA=t|||;VT=SNP
6	27700559	rs9461400	A	G	100	PASS	AC=1684;AF=0.336262;AN=5008;NS=2504;DP=16515;EAS_AF=0.1766;AMR_AF=0.2867;AFR_AF=0.6157;EUR_AF=0.2495;SAS_AF=0.2474;AA=N|||;VT=SNP
6	27700822	rs11969118	C	T	100	PASS	AC=345;AF=0.0688898;AN=5008;NS=2504;DP=15236;EAS_AF=0.006;AMR_AF=0.0317;AFR_AF=0.2186;EUR_AF=0.0229;SAS_AF=0.0051;AA=c|||;VT=SNP
6	27702440	rs10214440	A	C	100	PASS	AC=1627;AF=0.32488;AN=5008;NS=2504;DP=13883;EAS_AF=0.1766;AMR_AF=0.2867;AFR_AF=0.5711;EUR_AF=0.2495;SAS_AF=0.2495;AA=a|||;VT=SNP
6	27702832	rs9295742	G	A	100	PASS	AC=1684;AF=0.336262;AN=5008;NS=2504;DP=14781;EAS_AF=0.1766;AMR_AF=0.2867;AFR_AF=0.6157;EUR_AF=0.2495;SAS_AF=0.2474;AA=G|||;VT=SNP
6	27703291	rs9461401	G	A	100	PASS	AC=1684;AF=0.336262;AN=5008;NS=2504;DP=14980;EAS_AF=0.1766;AMR_AF=0.2867;AFR_AF=0.6157;EUR_AF=0.2495;SAS_AF=0.2474;AA=g|||;VT=SNP
6	27706072	rs9393852	A	T	100	PASS	AC=567;AF=0.113219;AN=5008;NS=2504;DP=18411;EAS_AF=0.2758;AMR_AF=0.0605;AFR_AF=0.0083;EUR_AF=0.0775;SAS_AF=0.1616;AA=a|||;VT=SNP
6	27706180	rs9468213	G	A	100	PASS	AC=2442;AF=0.48762;AN=5008;NS=2504;DP=15711;EAS_AF=0.4554;AMR_AF=0.3703;AFR_AF=0.7375;EUR_AF=0.327;SAS_AF=0.4315;AA=a|||;VT=SNP
6	27707046	rs17693877	G	A	100	PASS	AC=384;AF=0.0766773;AN=5008;NS=2504;DP=14110;EAS_AF=0.0595;AMR_AF=0.1124;AFR_AF=0.0613;EUR_AF=0.0656;SAS_AF=0.1012;AA=g|||;VT=SNP
6	27708732	rs6940116	A	G	100	PASS	AC=879;AF=0.175519;AN=5008;NS=2504;DP=13759;EAS_AF=0.1121;AMR_AF=0.1412;AFR_AF=0.2776;EUR_AF=0.159;SAS_AF=0.1442;AA=a|||;VT=SNP
6	27709430	rs1157432	A	G	100	PASS	AC=568;AF=0.113419;AN=5008;NS=2504;DP=17402;EAS_AF=0.2778;AMR_AF=0.0605;AFR_AF=0.0083;EUR_AF=0.0785;SAS_AF=0.1595;AA=a|||;VT=SNP
6	27709441	rs6902689	C	T	100	PASS	AC=1623;AF=0.324081;AN=5008;NS=2504;DP=17196;EAS_AF=0.1766;AMR_AF=0.2853;AFR_AF=0.5703;EUR_AF=0.2485;SAS_AF=0.2485;AA=c|||;VT=SNP
6	27711530	rs6914924	C	T	100	PASS	AC=1683;AF=0.336062;AN=5008;NS=2504;DP=18407;EAS_AF=0.1766;AMR_AF=0.2867;AFR_AF=0.615;EUR_AF=0.2485;SAS_AF=0.2485;AA=t|||;VT=SNP
6	27712047	rs74349674	T	C	100	PASS	AC=424;AF=0.0846645;AN=5008;NS=2504;DP=15294;EAS_AF=0.1032;AMR_AF=0.0548;AFR_AF=0.1165;EUR_AF=0.0348;SAS_AF=0.0951;AA=t|||;VT=SNP
6	27712120	rs6930992	A	C	100	PASS	AC=1685;AF=0.336462;AN=5008;NS=2504;DP=14172;EAS_AF=0.1776;AMR_AF=0.2867;AFR_AF=0.615;EUR_AF=0.2495;SAS_AF=0.2485;AA=N|||;VT=SNP
6	27713299	rs9468214	G	C	100	PASS	AC=1627;AF=0.32488;AN=5008;NS=2504;DP=18054;EAS_AF=0.1766;AMR_AF=0.2853;AFR_AF=0.5726;EUR_AF=0.2495;SAS_AF=0.2485;AA=g|||;VT=SNP
6	27714575	rs6901520	G	T	100	PASS	AC=1684;AF=0.336262;AN=5008;NS=2504;DP=15976;EAS_AF=0.1766;AMR_AF=0.2867;AFR_AF=0.615;EUR_AF=0.2495;SAS_AF=0.2485;AA=g|||;VT=SNP
6	27715102	rs9295743	G	C	100	PASS	AC=1715;AF=0.342452;AN=5008;NS=2504;DP=19231;EAS_AF=0.1766;AMR_AF=0.2911;AFR_AF=0.618;EUR_AF=0.2505;SAS_AF=0.272;AA=N|||;VT=SNP
6	27715243	rs9283880	A	C	100	PASS	AC=1687;AF=0.336861;AN=5008;NS=2504;DP=15580;EAS_AF=0.1756;AMR_AF=0.2867;AFR_AF=0.615;EUR_AF=0.2505;SAS_AF=0.2515;AA=N|||;VT=SNP
6	27715255	rs9283881	A	T	100	PASS	AC=1687;AF=0.336861;AN=5008;NS=2504;DP=15436;EAS_AF=0.1756;AMR_AF=0.2882;AFR_AF=0.615;EUR_AF=0.2495;SAS_AF=0.2515;AA=t|||;VT=SNP
6	27715258	rs9283882	A	C	100	PASS	AC=1687;AF=0.336861;AN=5008;NS=2504;DP=15328;EAS_AF=0.1756;AMR_AF=0.2882;AFR_AF=0.615;EUR_AF=0.2495;SAS_AF=0.2515;AA=N|||;VT=SNP
6	27715470	rs9283883	T	A	100	PASS	AC=1624;AF=0.324281;AN=5008;NS=2504;DP=14797;EAS_AF=0.1756;AMR_AF=0.2853;AFR_AF=0.5688;EUR_AF=0.2505;SAS_AF=0.2505;AA=t|||;VT=SNP
6	27718109	rs7760523	A	G	100	PASS	AC=1684;AF=0.336262;AN=5008;NS=2504;DP=15247;EAS_AF=0.1756;AMR_AF=0.2867;AFR_AF=0.615;EUR_AF=0.2485;SAS_AF=0.2505;AA=G|||;VT=SNP
6	27718272	rs35957409	T	C	100	PASS	AC=1684;AF=0.336262;AN=5008;NS=2504;DP=13327;EAS_AF=0.1756;AMR_AF=0.2867;AFR_AF=0.615;EUR_AF=0.2485;SAS_AF=0.2505;AA=C|||;VT=SNP
6	27719375	rs9461405	G	T	100	PASS	AC=1683;AF=0.336062;AN=5008;NS=2504;DP=19438;EAS_AF=0.1756;AMR_AF=0.2867;AFR_AF=0.615;EUR_AF=0.2485;SAS_AF=0.2495;AA=T|||;VT=SNP
6	27719764	rs9461406	T	C	100	PASS	AC=1260;AF=0.251597;AN=5008;NS=2504;DP=19307;EAS_AF=0.1706;AMR_AF=0.2565;AFR_AF=0.3351;EUR_AF=0.2247;SAS_AF=0.2464;AA=T|||;VT=SNP
6	27720249	rs57252182	C	A	100	PASS	AC=2422;AF=0.483626;AN=5008;NS=2504;DP=18094;EAS_AF=0.4563;AMR_AF=0.3689;AFR_AF=0.7247;EUR_AF=0.3241;SAS_AF=0.4315;AA=A|||;VT=SNP
6	27721168	rs79602976	G	A	100	PASS	AC=174;AF=0.0347444;AN=5008;NS=2504;DP=16123;EAS_AF=0.0536;AMR_AF=0.0331;AFR_AF=0.0098;EUR_AF=0.0199;SAS_AF=0.0654;AA=G|||;VT=SNP
6	27721304	rs9468216	C	T	100	PASS	AC=659;AF=0.131589;AN=5008;NS=2504;DP=12198;EAS_AF=0.1062;AMR_AF=0.085;AFR_AF=0.2292;EUR_AF=0.0716;SAS_AF=0.1207;AA=C|||;VT=SNP
6	27721307	rs77344783	C	G	100	PASS	AC=422;AF=0.0842652;AN=5008;NS=2504;DP=12162;EAS_AF=0.1032;AMR_AF=0.0548;AFR_AF=0.1157;EUR_AF=0.0338;SAS_AF=0.0951;AA=C|||;VT=SNP
6	27721835	rs4713120	C	A	100	PASS	AC=2697;AF=0.538538;AN=5008;NS=2504;DP=13481;EAS_AF=0.4802;AMR_AF=0.3977;AFR_AF=0.8238;EUR_AF=0.3479;SAS_AF=0.5092;AA=A|||;VT=SNP
6	27722064	rs4713121	T	C	100	PASS	AC=1392;AF=0.277955;AN=5008;NS=2504;DP=14402;EAS_AF=0.1845;AMR_AF=0.2709;AFR_AF=0.4047;EUR_AF=0.2366;SAS_AF=0.2505;AA=T|||;VT=SNP
6	27724986	rs16867976	T	A	100	PASS	AC=556;AF=0.111022;AN=5008;NS=2504;DP=16994;EAS_AF=0.2708;AMR_AF=0.0591;AFR_AF=0.0076;EUR_AF=0.0746;SAS_AF=0.1605;AA=T|||;VT=SNP
6	27725486	rs73389068	C	T	100	PASS	AC=363;AF=0.072484;AN=5008;NS=2504;DP=14963;EAS_AF=0.005;AMR_AF=0.0303;AFR_AF=0.2345;EUR_AF=0.0239;SAS_AF=0.0031;AA=C|||;VT=SNP
6	27726467	rs9468217	G	A	100	PASS	AC=1272;AF=0.253994;AN=5008;NS=2504;DP=15044;EAS_AF=0.1796;AMR_AF=0.2565;AFR_AF=0.3366;EUR_AF=0.2247;SAS_AF=0.2474;AA=G|||;VT=SNP
6	27726731	rs7776351	C	T	100	PASS	AC=1694;AF=0.338259;AN=5008;NS=2504;DP=19359;EAS_AF=0.1845;AMR_AF=0.2882;AFR_AF=0.6157;EUR_AF=0.2485;SAS_AF=0.2495;AA=T|||;VT=SNP
6	27727051	rs7742752	G	A	100	PASS	AC=331;AF=0.0660942;AN=5008;NS=2504;DP=17782;EAS_AF=0.005;AMR_AF=0.0288;AFR_AF=0.2118;EUR_AF=0.0229;SAS_AF=0.0031;AA=G|||;VT=SNP
6	27727513	rs4711163	G	A	100	PASS	AC=1387;AF=0.276957;AN=5008;NS=2504;DP=14551;EAS_AF=0.1845;AMR_AF=0.268;AFR_AF=0.4017;EUR_AF=0.2376;SAS_AF=0.2505;AA=G|||;VT=SNP
6	27728827	rs7773070	T	C	100	PASS	AC=1695;AF=0.338458;AN=5008;NS=2504;DP=17656;EAS_AF=0.1845;AMR_AF=0.2882;AFR_AF=0.6157;EUR_AF=0.2485;SAS_AF=0.2505;AA=C|||;VT=SNP
6	27729951	rs11968469	C	T	100	PASS	AC=363;AF=0.072484;AN=5008;NS=2504;DP=15571;EAS_AF=0.005;AMR_AF=0.0303;AFR_AF=0.2345;EUR_AF=0.0239;SAS_AF=0.0031;AA=C|||;VT=SNP
6	27730064	rs9295746	T	C	100	PASS	AC=1272;AF=0.253994;AN=5008;NS=2504;DP=16203;EAS_AF=0.1796;AMR_AF=0.2565;AFR_AF=0.3366;EUR_AF=0.2247;SAS_AF=0.2474;AA=T|||;VT=SNP
6	27730463	rs7759217	A	G	100	PASS	AC=1611;AF=0.321685;AN=5008;NS=2504;DP=16556;EAS_AF=0.1855;AMR_AF=0.2781;AFR_AF=0.5439;EUR_AF=0.2445;SAS_AF=0.272;AA=G|||;VT=SNP
6	27731611	rs60339576	G	A	100	PASS	AC=423;AF=0.0844649;AN=5008;NS=2504;DP=10669;EAS_AF=0.005;AMR_AF=0.0317;AFR_AF=0.2791;EUR_AF=0.0239;SAS_AF=0.0031;AA=G|||;VT=SNP
6	27731755	rs9468219	C	A	100	PASS	AC=1611;AF=0.321685;AN=5008;NS=2504;DP=12516;EAS_AF=0.1855;AMR_AF=0.2781;AFR_AF=0.5439;EUR_AF=0.2445;SAS_AF=0.272;AA=A|||;VT=SNP
6	27732240	rs16867983	C	G	100	PASS	AC=559;AF=0.111621;AN=5008;NS=2504;DP=18518;EAS_AF=0.2718;AMR_AF=0.0591;AFR_AF=0.0076;EUR_AF=0.0746;SAS_AF=0.1626;AA=C|||;VT=SNP
6	27732572	rs62401405	G	A	100	PASS	AC=62;AF=0.0123802;AN=5008;NS=2504;DP=19533;EAS_AF=0.004;AMR_AF=0.0072;AFR_AF=0;EUR_AF=0.0477;SAS_AF=0.0051;AA=G|||;VT=SNP
6	27732976	rs9468220	C	T	100	PASS	AC=1157;AF=0.23103;AN=5008;NS=2504;DP=22993;EAS_AF=0.1796;AMR_AF=0.2421;AFR_AF=0.2617;EUR_AF=0.2197;SAS_AF=0.2464;AA=C|||;VT=SNP
6	27733803	rs59199903	C	T	100	PASS	AC=363;AF=0.072484;AN=5008;NS=2504;DP=20132;EAS_AF=0.005;AMR_AF=0.0303;AFR_AF=0.2345;EUR_AF=0.0239;SAS_AF=0.0031;AA=C|||;VT=SNP
6	27734470	rs9366702	T	C	100	PASS	AC=1623;AF=0.324081;AN=5008;NS=2504;DP=19735;EAS_AF=0.1855;AMR_AF=0.2781;AFR_AF=0.5522;EUR_AF=0.2445;SAS_AF=0.273;AA=G|||;VT=SNP
6	27734954	rs7756968	C	G	100	PASS	AC=1167;AF=0.233027;AN=5008;NS=2504;DP=21511;EAS_AF=0.1796;AMR_AF=0.2421;AFR_AF=0.2685;EUR_AF=0.2197;SAS_AF=0.2474;AA=C|||;VT=SNP
6	27735221	rs56002038	G	C	100	PASS	AC=363;AF=0.072484;AN=5008;NS=2504;DP=22187;EAS_AF=0.005;AMR_AF=0.0303;AFR_AF=0.2345;EUR_AF=0.0239;SAS_AF=0.0031;AA=G|||;VT=SNP
6	27736993	rs9295747	T	G	100	PASS	AC=2444;AF=0.488019;AN=5008;NS=2504;DP=23196;EAS_AF=0.4613;AMR_AF=0.3703;AFR_AF=0.7352;EUR_AF=0.325;SAS_AF=0.4325;AA=G|||;VT=SNP
6	27737605	rs9368530	A	G	100	PASS	AC=1590;AF=0.317492;AN=5008;NS=2504;DP=13501;EAS_AF=0.1845;AMR_AF=0.2738;AFR_AF=0.5469;EUR_AF=0.2445;SAS_AF=0.2505;AA=G|||;VT=SNP
6	27738732	rs2893929	A	T	100	PASS	AC=1165;AF=0.232628;AN=5008;NS=2504;DP=16373;EAS_AF=0.1796;AMR_AF=0.2421;AFR_AF=0.2678;EUR_AF=0.2197;SAS_AF=0.2464;AA=A|||;VT=SNP
6	27738801	rs4140646	G	A	100	PASS	AC=1166;AF=0.232827;AN=5008;NS=2504;DP=18229;EAS_AF=0.1796;AMR_AF=0.2421;AFR_AF=0.2685;EUR_AF=0.2197;SAS_AF=0.2464;AA=G|||;VT=SNP
6	27738806	rs2893930	T	C	100	PASS	AC=1165;AF=0.232628;AN=5008;NS=2504;DP=18340;EAS_AF=0.1796;AMR_AF=0.2421;AFR_AF=0.2678;EUR_AF=0.2197;SAS_AF=0.2464;AA=T|||;VT=SNP
6	27738965	rs6901712	C	T	100	PASS	AC=364;AF=0.0726837;AN=5008;NS=2504;DP=19431;EAS_AF=0.005;AMR_AF=0.0303;AFR_AF=0.2352;EUR_AF=0.0239;SAS_AF=0.0031;AA=C|||;VT=SNP
6	27739254	rs742046	T	C	100	PASS	AC=1589;AF=0.317292;AN=5008;NS=2504;DP=18528;EAS_AF=0.1845;AMR_AF=0.2738;AFR_AF=0.5477;EUR_AF=0.2435;SAS_AF=0.2495;AA=C|||;VT=SNP
6	27739380	rs742047	A	G	100	PASS	AC=1167;AF=0.233027;AN=5008;NS=2504;DP=17738;EAS_AF=0.1796;AMR_AF=0.2421;AFR_AF=0.2685;EUR_AF=0.2197;SAS_AF=0.2474;AA=A|||;VT=SNP
6	27740300	rs760587	C	A	100	PASS	AC=1164;AF=0.232428;AN=5008;NS=2504;DP=20505;EAS_AF=0.1796;AMR_AF=0.2406;AFR_AF=0.267;EUR_AF=0.2197;SAS_AF=0.2474;AA=C|||;VT=SNP
6	27740438	rs12192568	C	A	100	PASS	AC=242;AF=0.0483227;AN=5008;NS=2504;DP=15927;EAS_AF=0.0268;AMR_AF=0.049;AFR_AF=0.0068;EUR_AF=0.1093;SAS_AF=0.0634;AA=C|||;VT=SNP
6	27740646	rs9380018	A	G	100	PASS	AC=397;AF=0.0792732;AN=5008;NS=2504;DP=19484;EAS_AF=0.0675;AMR_AF=0.1138;AFR_AF=0.0613;EUR_AF=0.0656;SAS_AF=0.1053;AA=A|||;VT=SNP
6	27740666	rs9468223	C	T	100	PASS	AC=1588;AF=0.317093;AN=5008;NS=2504;DP=20251;EAS_AF=0.1845;AMR_AF=0.2738;AFR_AF=0.5454;EUR_AF=0.2435;SAS_AF=0.2515;AA=T|||;VT=SNP
6	27741137	rs6936952	T	A	100	PASS	AC=414;AF=0.0826677;AN=5008;NS=2504;DP=18669;EAS_AF=0.005;AMR_AF=0.0303;AFR_AF=0.2731;EUR_AF=0.0239;SAS_AF=0.0031;AA=A|||;VT=SNP
6	27741682	rs6915101	C	T	100	PASS	AC=414;AF=0.0826677;AN=5008;NS=2504;DP=19455;EAS_AF=0.005;AMR_AF=0.0303;AFR_AF=0.2731;EUR_AF=0.0239;SAS_AF=0.0031;AA=C|||;VT=SNP
6	27741710	rs6938018	T	C	100	PASS	AC=354;AF=0.0706869;AN=5008;NS=2504;DP=18678;EAS_AF=0.005;AMR_AF=0.0288;AFR_AF=0.2284;EUR_AF=0.0239;SAS_AF=0.0031;AA=T|||;VT=SNP
6	27741825	rs2179094	T	C	100	PASS	AC=1595;AF=0.31849;AN=5008;NS=2504;DP=19685;EAS_AF=0.1845;AMR_AF=0.2824;AFR_AF=0.5461;EUR_AF=0.2445;SAS_AF=0.2505;AA=C|||;VT=SNP
6	27742035	rs1985099	A	G	100	PASS	AC=1595;AF=0.31849;AN=5008;NS=2504;DP=17293;EAS_AF=0.1845;AMR_AF=0.2824;AFR_AF=0.5461;EUR_AF=0.2445;SAS_AF=0.2505;AA=a|||;VT=SNP
6	27742186	rs6901437	G	A	100	PASS	AC=354;AF=0.0706869;AN=5008;NS=2504;DP=17702;EAS_AF=0.005;AMR_AF=0.0303;AFR_AF=0.2277;EUR_AF=0.0239;SAS_AF=0.0031;AA=G|||;VT=SNP
6	27742258	rs111828532	T	A	100	PASS	AC=354;AF=0.0706869;AN=5008;NS=2504;DP=18252;EAS_AF=0.005;AMR_AF=0.0288;AFR_AF=0.2284;EUR_AF=0.0239;SAS_AF=0.0031;AA=T|||;VT=SNP
6	27743131	rs6906980	A	G	100	PASS	AC=414;AF=0.0826677;AN=5008;NS=2504;DP=18724;EAS_AF=0.005;AMR_AF=0.0303;AFR_AF=0.2731;EUR_AF=0.0239;SAS_AF=0.0031;AA=A|||;VT=SNP
6	27743878	rs9348777	T	C	100	PASS	AC=691;AF=0.137979;AN=5008;NS=2504;DP=17677;EAS_AF=0.2738;AMR_AF=0.0778;AFR_AF=0.0976;EUR_AF=0.0746;SAS_AF=0.1605;AA=T|||;VT=SNP
6	27745719	rs9468225	T	G	100	PASS	AC=1546;AF=0.308706;AN=5008;NS=2504;DP=10486;EAS_AF=0.1845;AMR_AF=0.281;AFR_AF=0.5091;EUR_AF=0.2445;SAS_AF=0.2515;AA=G|||;VT=SNP
6	27745738	rs9461407	G	A	100	PASS	AC=1728;AF=0.345048;AN=5008;NS=2504;DP=10172;EAS_AF=0.1964;AMR_AF=0.2983;AFR_AF=0.559;EUR_AF=0.2833;SAS_AF=0.3057;AA=G|||;VT=SNP
6	27746342	rs9468227	A	G	100	PASS	AC=398;AF=0.0794728;AN=5008;NS=2504;DP=18614;EAS_AF=0.005;AMR_AF=0.0317;AFR_AF=0.2602;EUR_AF=0.0239;SAS_AF=0.0031;AA=A|||;VT=SNP
6	27746590	rs10484401	A	T	100	PASS	AC=1137;AF=0.227037;AN=5008;NS=2504;DP=18350;EAS_AF=0.1796;AMR_AF=0.2493;AFR_AF=0.2421;EUR_AF=0.2207;SAS_AF=0.2464;AA=A|||;VT=SNP
6	27746692	rs35069907	T	C	100	PASS	AC=1137;AF=0.227037;AN=5008;NS=2504;DP=17433;EAS_AF=0.1796;AMR_AF=0.2493;AFR_AF=0.2413;EUR_AF=0.2207;SAS_AF=0.2474;AA=T|||;VT=SNP
6	27747042	rs9357048	A	G	100	PASS	AC=560;AF=0.111821;AN=5008;NS=2504;DP=13669;EAS_AF=0.2718;AMR_AF=0.0591;AFR_AF=0.0076;EUR_AF=0.0775;SAS_AF=0.1605;AA=A|||;VT=SNP
6	27748010	rs2893931	G	A	100	PASS	AC=1594;AF=0.318291;AN=5008;NS=2504;DP=18708;EAS_AF=0.1835;AMR_AF=0.2824;AFR_AF=0.5461;EUR_AF=0.2445;SAS_AF=0.2505;AA=A|||;VT=SNP
6	27748015	rs2394002	G	A	100	PASS	AC=1644;AF=0.328275;AN=5008;NS=2504;DP=18523;EAS_AF=0.1994;AMR_AF=0.2867;AFR_AF=0.5492;EUR_AF=0.2455;SAS_AF=0.2771;AA=A|||;VT=SNP
6	27749330	rs2092075	G	C	100	PASS	AC=1595;AF=0.31849;AN=5008;NS=2504;DP=19243;EAS_AF=0.1845;AMR_AF=0.2824;AFR_AF=0.5461;EUR_AF=0.2445;SAS_AF=0.2505;AA=C|||;VT=SNP
6	27750079	rs13211701	T	C	100	PASS	AC=1595;AF=0.31849;AN=5008;NS=2504;DP=19573;EAS_AF=0.1845;AMR_AF=0.2824;AFR_AF=0.5461;EUR_AF=0.2445;SAS_AF=0.2505;AA=C|||;VT=SNP
6	27750086	rs9468229	G	A	100	PASS	AC=1594;AF=0.318291;AN=5008;NS=2504;DP=19530;EAS_AF=0.1835;AMR_AF=0.2824;AFR_AF=0.5461;EUR_AF=0.2445;SAS_AF=0.2505;AA=A|||;VT=SNP
6	27750858	rs2179095	C	T	100	PASS	AC=1593;AF=0.318091;AN=5008;NS=2504;DP=19929;EAS_AF=0.1835;AMR_AF=0.2839;AFR_AF=0.5461;EUR_AF=0.2445;SAS_AF=0.2485;AA=C|||;VT=SNP
6	27755800	rs480699	C	G	100	PASS	AC=676;AF=0.134984;AN=5008;NS=2504;DP=14612;EAS_AF=0.0794;AMR_AF=0.1239;AFR_AF=0.292;EUR_AF=0.0318;SAS_AF=0.0941;AA=C|||;VT=SNP
6	27755903	rs666846	T	C	100	PASS	AC=669;AF=0.133586;AN=5008;NS=2504;DP=16806;EAS_AF=0.0714;AMR_AF=0.1239;AFR_AF=0.3041;EUR_AF=0.0298;SAS_AF=0.0808;AA=T|||;VT=SNP
6	27757654	rs200465	T	A	100	PASS	AC=1593;AF=0.318091;AN=5008;NS=2504;DP=16816;EAS_AF=0.1845;AMR_AF=0.2853;AFR_AF=0.5295;EUR_AF=0.2455;SAS_AF=0.2679;AA=t|||;VT=SNP
6	27757677	rs200466	G	C	100	PASS	AC=650;AF=0.129792;AN=5008;NS=2504;DP=15773;EAS_AF=0.0714;AMR_AF=0.1182;AFR_AF=0.2943;EUR_AF=0.0288;SAS_AF=0.0798;AA=G|||;VT=SNP
6	27757855	rs200468	C	G	100	PASS	AC=1505;AF=0.300519;AN=5008;NS=2504;DP=12524;EAS_AF=0.1845;AMR_AF=0.2622;AFR_AF=0.5393;EUR_AF=0.1849;SAS_AF=0.2434;AA=G|||;VT=SNP
6	27757960	rs200469	T	C	100	PASS	AC=727;AF=0.145168;AN=5008;NS=2504;DP=15546;EAS_AF=0.0685;AMR_AF=0.121;AFR_AF=0.3366;EUR_AF=0.0298;SAS_AF=0.1012;AA=C|||;VT=SNP
6	27759898	rs12200658	C	G	100	PASS	AC=71;AF=0.0141773;AN=5008;NS=2504;DP=17410;EAS_AF=0.0099;AMR_AF=0.0187;AFR_AF=0.003;EUR_AF=0.0258;SAS_AF=0.0184;AA=C|||;VT=SNP
6	27759918	rs16867996	G	C	100	PASS	AC=308;AF=0.0615016;AN=5008;NS=2504;DP=17913;EAS_AF=0.1022;AMR_AF=0.0403;AFR_AF=0.0408;EUR_AF=0.0288;SAS_AF=0.0961;AA=G|||;VT=SNP
6	27760237	rs79928949	C	G	100	PASS	AC=62;AF=0.0123802;AN=5008;NS=2504;DP=16727;EAS_AF=0.004;AMR_AF=0.0072;AFR_AF=0;EUR_AF=0.0487;SAS_AF=0.0041;AA=C|||;VT=SNP
6	27760266	rs183225	T	C	100	PASS	AC=649;AF=0.129593;AN=5008;NS=2504;DP=17287;EAS_AF=0.0704;AMR_AF=0.1182;AFR_AF=0.2935;EUR_AF=0.0288;SAS_AF=0.0808;AA=T|||;VT=SNP
6	27763793	rs200471	T	C	100	PASS	AC=690;AF=0.13778;AN=5008;NS=2504;DP=18439;EAS_AF=0.0704;AMR_AF=0.1182;AFR_AF=0.3245;EUR_AF=0.0288;SAS_AF=0.0808;AA=C|||;VT=SNP
6	27765164	rs200473	C	T	100	PASS	AC=691;AF=0.137979;AN=5008;NS=2504;DP=19440;EAS_AF=0.0704;AMR_AF=0.1196;AFR_AF=0.3245;EUR_AF=0.0288;SAS_AF=0.0808;AA=C|||;VT=SNP
6	27766519	rs62401408	A	G	100	PASS	AC=56;AF=0.0111821;AN=5008;NS=2504;DP=17817;EAS_AF=0.004;AMR_AF=0.0043;AFR_AF=0;EUR_AF=0.0447;SAS_AF=0.0041;AA=A|||;VT=SNP
6	27767395	rs9295749	C	T	100	PASS	AC=528;AF=0.105431;AN=5008;NS=2504;DP=20371;EAS_AF=0.1062;AMR_AF=0.0778;AFR_AF=0.1369;EUR_AF=0.0676;SAS_AF=0.1207;AA=C|||;VT=SNP
6	27767640	rs200474	G	A	100	PASS	AC=1497;AF=0.298922;AN=5008;NS=2504;DP=14983;EAS_AF=0.1845;AMR_AF=0.2608;AFR_AF=0.534;EUR_AF=0.1849;SAS_AF=0.2434;AA=A|||;VT=SNP
6	27767825	rs9393856	G	T	100	PASS	AC=551;AF=0.110024;AN=5008;NS=2504;DP=11344;EAS_AF=0.2688;AMR_AF=0.0605;AFR_AF=0.0091;EUR_AF=0.0746;SAS_AF=0.1544;AA=G|||;VT=SNP
6	27767936	rs9348778	T	G	100	PASS	AC=820;AF=0.163738;AN=5008;NS=2504;DP=17117;EAS_AF=0.2708;AMR_AF=0.0951;AFR_AF=0.1891;EUR_AF=0.0795;SAS_AF=0.1544;AA=T|||;VT=SNP
6	27768100	rs200475	A	G	100	PASS	AC=1497;AF=0.298922;AN=5008;NS=2504;DP=13455;EAS_AF=0.1845;AMR_AF=0.2608;AFR_AF=0.534;EUR_AF=0.1849;SAS_AF=0.2434;AA=G|||;VT=SNP
6	27768348	rs200476	A	T	100	PASS	AC=1498;AF=0.299121;AN=5008;NS=2504;DP=18056;EAS_AF=0.1845;AMR_AF=0.2608;AFR_AF=0.534;EUR_AF=0.1849;SAS_AF=0.2444;AA=T|||;VT=SNP
6	27769705	rs200477	G	A	100	PASS	AC=2125;AF=0.424321;AN=5008;NS=2504;DP=17148;EAS_AF=0.4117;AMR_AF=0.3372;AFR_AF=0.5976;EUR_AF=0.2962;SAS_AF=0.3967;AA=G|||;VT=SNP
6	27770801	rs200478	C	T	100	PASS	AC=739;AF=0.147564;AN=5008;NS=2504;DP=12153;EAS_AF=0.0714;AMR_AF=0.1225;AFR_AF=0.3419;EUR_AF=0.0298;SAS_AF=0.1022;AA=T|||;VT=SNP
6	27770890	rs169262	C	T	100	PASS	AC=1498;AF=0.299121;AN=5008;NS=2504;DP=1479;EAS_AF=0.1845;AMR_AF=0.2608;AFR_AF=0.5348;EUR_AF=0.1849;SAS_AF=0.2434;AA=T|||;VT=SNP
6	27771684	rs200479	T	C	100	PASS	AC=693;AF=0.138379;AN=5008;NS=2504;DP=16812;EAS_AF=0.0704;AMR_AF=0.1182;AFR_AF=0.3268;EUR_AF=0.0288;SAS_AF=0.0808;AA=T|||;VT=SNP
6	27773664	rs200480	T	C	100	PASS	AC=2638;AF=0.526757;AN=5008;NS=2504;DP=16770;EAS_AF=0.5079;AMR_AF=0.4006;AFR_AF=0.8169;EUR_AF=0.3161;SAS_AF=0.4601;AA=C|||;VT=SNP
6	27773832	rs200481	T	A	100	PASS	AC=649;AF=0.129593;AN=5008;NS=2504;DP=17789;EAS_AF=0.0665;AMR_AF=0.1455;AFR_AF=0.2247;EUR_AF=0.0875;SAS_AF=0.0982;AA=A|||;VT=SNP
6	27773904	rs200482	G	A	100	PASS	AC=656;AF=0.13099;AN=5008;NS=2504;DP=17237;EAS_AF=0.0665;AMR_AF=0.1455;AFR_AF=0.2292;EUR_AF=0.0885;SAS_AF=0.0982;AA=A|||;VT=SNP
6	27774824	rs200483	G	A	100	PASS	AC=610;AF=0.121805;AN=5008;NS=2504;DP=17595;EAS_AF=0.0655;AMR_AF=0.1412;AFR_AF=0.2163;EUR_AF=0.0865;SAS_AF=0.0746;AA=G|||;VT=SNP
6	27775674	rs200484	A	G	100	PASS	AC=604;AF=0.120607;AN=5008;NS=2504;DP=15542;EAS_AF=0.0655;AMR_AF=0.1412;AFR_AF=0.2103;EUR_AF=0.0865;SAS_AF=0.0767;AA=G|||;VT=SNP;EX_TARGET
6	27775697	rs200485	G	C	100	PASS	AC=648;AF=0.129393;AN=5008;NS=2504;DP=17168;EAS_AF=0.0665;AMR_AF=0.1455;AFR_AF=0.2239;EUR_AF=0.0875;SAS_AF=0.0982;AA=C|||;VT=SNP;EX_TARGET
6	27778982	rs3175123	T	C	100	PASS	AC=627;AF=0.1252;AN=5008;NS=2504;DP=18499;EAS_AF=0.2788;AMR_AF=0.0692;AFR_AF=0.118;EUR_AF=0.0358;SAS_AF=0.1084;AA=T|||;VT=SNP
6	27779506	rs200486	C	T	100	PASS	AC=1267;AF=0.252995;AN=5008;NS=2504;DP=17410;EAS_AF=0.1389;AMR_AF=0.245;AFR_AF=0.4334;EUR_AF=0.171;SAS_AF=0.2168;AA=T|||;VT=SNP
6	27780746	rs111633360	T	C	100	PASS	AC=582;AF=0.116214;AN=5008;NS=2504;DP=13248;EAS_AF=0.0714;AMR_AF=0.0965;AFR_AF=0.1846;EUR_AF=0.0825;SAS_AF=0.1186;AA=T|||;VT=SNP
6	27781872	rs9368531	G	C	100	PASS	AC=599;AF=0.119609;AN=5008;NS=2504;DP=15751;EAS_AF=0.0655;AMR_AF=0.1398;AFR_AF=0.2073;EUR_AF=0.0865;SAS_AF=0.0767;AA=G|||;VT=SNP
6	27782010	rs9368532	A	G	100	PASS	AC=751;AF=0.14996;AN=5008;NS=2504;DP=16913;EAS_AF=0.2788;AMR_AF=0.0821;AFR_AF=0.1974;EUR_AF=0.0408;SAS_AF=0.1135;AA=A|||;VT=SNP
6	27782031	rs370155	T	G	100	PASS	AC=656;AF=0.13099;AN=5008;NS=2504;DP=18368;EAS_AF=0.0665;AMR_AF=0.1455;AFR_AF=0.2292;EUR_AF=0.0885;SAS_AF=0.0982;AA=G|||;VT=SNP
6	27782528	rs401763	T	C	100	PASS	AC=598;AF=0.119409;AN=5008;NS=2504;DP=17187;EAS_AF=0.0655;AMR_AF=0.1398;AFR_AF=0.2073;EUR_AF=0.0865;SAS_AF=0.0757;AA=C|||;VT=SNP;EX_TARGET
6	27782538	rs401754	T	A	100	PASS	AC=598;AF=0.119409;AN=5008;NS=2504;DP=17344;EAS_AF=0.0655;AMR_AF=0.1398;AFR_AF=0.2073;EUR_AF=0.0865;SAS_AF=0.0757;AA=A|||;VT=SNP;EX_TARGET
6	27782559	rs41269271	A	G	100	PASS	AC=581;AF=0.116014;AN=5008;NS=2504;DP=18063;EAS_AF=0.0714;AMR_AF=0.0965;AFR_AF=0.1838;EUR_AF=0.0825;SAS_AF=0.1186;AA=a|||;VT=SNP;EX_TARGET
6	27783359	rs2747054	A	G	100	PASS	AC=600;AF=0.119808;AN=5008;NS=2504;DP=20993;EAS_AF=0.0655;AMR_AF=0.1398;AFR_AF=0.208;EUR_AF=0.0865;SAS_AF=0.0767;AA=A|||;VT=SNP
6	27784428	rs9295750	A	G	100	PASS	AC=582;AF=0.116214;AN=5008;NS=2504;DP=16116;EAS_AF=0.0714;AMR_AF=0.0965;AFR_AF=0.1846;EUR_AF=0.0825;SAS_AF=0.1186;AA=A|||;VT=SNP
6	27785820	rs200504	T	C	100	PASS	AC=1268;AF=0.253195;AN=5008;NS=2504;DP=15667;EAS_AF=0.1389;AMR_AF=0.2464;AFR_AF=0.4334;EUR_AF=0.171;SAS_AF=0.2168;AA=C|||;VT=SNP
6	27785882	rs200503	A	G	100	PASS	AC=1375;AF=0.274561;AN=5008;NS=2504;DP=17128;EAS_AF=0.1409;AMR_AF=0.2709;AFR_AF=0.4372;EUR_AF=0.2296;SAS_AF=0.2413;AA=G|||;VT=SNP
6	27787990	rs12196939	G	A	100	PASS	AC=323;AF=0.0644968;AN=5008;NS=2504;DP=16428;EAS_AF=0.0228;AMR_AF=0.072;AFR_AF=0.0083;EUR_AF=0.164;SAS_AF=0.0757;AA=G|||;VT=SNP
6	27788062	rs200502	C	T	100	PASS	AC=1373;AF=0.274161;AN=5008;NS=2504;DP=16437;EAS_AF=0.1409;AMR_AF=0.2651;AFR_AF=0.4372;EUR_AF=0.2296;SAS_AF=0.2434;AA=T|||;VT=SNP
6	27788184	rs2893936	T	C	100	PASS	AC=149;AF=0.0297524;AN=5008;NS=2504;DP=18061;EAS_AF=0.002;AMR_AF=0.0259;AFR_AF=0.0008;EUR_AF=0.0795;SAS_AF=0.0491;AA=T|||;VT=SNP
6	27788942	rs200501	C	T	100	PASS	AC=602;AF=0.120208;AN=5008;NS=2504;DP=14753;EAS_AF=0.0665;AMR_AF=0.1398;AFR_AF=0.2073;EUR_AF=0.0865;SAS_AF=0.0787;AA=C|||;VT=SNP
6	27789383	rs76991516	C	T	100	PASS	AC=469;AF=0.0936502;AN=5008;NS=2504;DP=17254;EAS_AF=0.0655;AMR_AF=0.0778;AFR_AF=0.1399;EUR_AF=0.0666;SAS_AF=0.0992;AA=C|||;VT=SNP
6	27789730	rs78718062	G	A	100	PASS	AC=468;AF=0.0934505;AN=5008;NS=2504;DP=18501;EAS_AF=0.0645;AMR_AF=0.0778;AFR_AF=0.1399;EUR_AF=0.0666;SAS_AF=0.0992;AA=G|||;VT=SNP
6	27792228	rs200498	T	C	100	PASS	AC=4743;AF=0.947085;AN=5008;NS=2504;DP=17916;EAS_AF=0.9345;AMR_AF=0.9121;AFR_AF=0.9962;EUR_AF=0.9235;SAS_AF=0.9427;AA=C|||;VT=SNP;EX_TARGET
6	27792640	rs200497	C	T	100	PASS	AC=544;AF=0.108626;AN=5008;NS=2504;DP=16272;EAS_AF=0.0645;AMR_AF=0.1398;AFR_AF=0.1838;EUR_AF=0.0875;SAS_AF=0.0521;AA=C|||;VT=SNP
6	27796935	rs200490	G	T	100	PASS	AC=592;AF=0.118211;AN=5008;NS=2504;DP=17670;EAS_AF=0.0675;AMR_AF=0.1398;AFR_AF=0.2012;EUR_AF=0.0885;SAS_AF=0.0736;AA=T|||;VT=SNP
6	27798257	rs200489	T	C	100	PASS	AC=536;AF=0.107029;AN=5008;NS=2504;DP=20154;EAS_AF=0.0645;AMR_AF=0.1383;AFR_AF=0.1793;EUR_AF=0.0865;SAS_AF=0.0521;AA=T|||;VT=SNP
6	27800502	rs9366707	C	G	100	PASS	AC=464;AF=0.0926518;AN=5008;NS=2504;DP=12353;EAS_AF=0.2768;AMR_AF=0.049;AFR_AF=0.0061;EUR_AF=0.0348;SAS_AF=0.1104;AA=C|||;VT=SNP
6	27804140	rs1844435	T	G	100	PASS	AC=466;AF=0.0930511;AN=5008;NS=2504;DP=20369;EAS_AF=0.2788;AMR_AF=0.049;AFR_AF=0.0061;EUR_AF=0.0348;SAS_AF=0.1104;AA=T|||;VT=SNP
6	27804934	rs201004	T	C	100	PASS	AC=1227;AF=0.245008;AN=5008;NS=2504;DP=20257;EAS_AF=0.1379;AMR_AF=0.2421;AFR_AF=0.4039;EUR_AF=0.171;SAS_AF=0.2188;AA=C|||;VT=SNP
6	27808192	rs201002	A	G	100	PASS	AC=618;AF=0.123403;AN=5008;NS=2504;DP=15349;EAS_AF=0.0655;AMR_AF=0.1398;AFR_AF=0.2042;EUR_AF=0.0885;SAS_AF=0.0982;AA=G|||;VT=SNP
6	27808779	rs73386612	A	T	100	PASS	AC=609;AF=0.121605;AN=5008;NS=2504;DP=10337;EAS_AF=0.0724;AMR_AF=0.1023;AFR_AF=0.202;EUR_AF=0.0825;SAS_AF=0.1176;AA=A|||;VT=SNP
6	27808899	rs201001	T	C	100	PASS	AC=1224;AF=0.244409;AN=5008;NS=2504;DP=12820;EAS_AF=0.1379;AMR_AF=0.2421;AFR_AF=0.4039;EUR_AF=0.171;SAS_AF=0.2157;AA=C|||;VT=SNP
6	27809159	rs201000	C	T	100	PASS	AC=1224;AF=0.244409;AN=5008;NS=2504;DP=15506;EAS_AF=0.1379;AMR_AF=0.2421;AFR_AF=0.4039;EUR_AF=0.171;SAS_AF=0.2157;AA=T|||;VT=SNP
6	27810626	rs175597	T	C	100	PASS	AC=558;AF=0.111422;AN=5008;NS=2504;DP=11843;EAS_AF=0.0645;AMR_AF=0.1369;AFR_AF=0.1785;EUR_AF=0.0865;SAS_AF=0.0767;AA=T|||;VT=SNP
6	27811815	rs200997	G	A	100	PASS	AC=2272;AF=0.453674;AN=5008;NS=2504;DP=19079;EAS_AF=0.4236;AMR_AF=0.3689;AFR_AF=0.7224;EUR_AF=0.2823;SAS_AF=0.3579;AA=A|||;VT=SNP
6	27811828	rs200996	G	A	100	PASS	AC=588;AF=0.117412;AN=5008;NS=2504;DP=18945;EAS_AF=0.0645;AMR_AF=0.1383;AFR_AF=0.1997;EUR_AF=0.0875;SAS_AF=0.0767;AA=G|||;VT=SNP
6	27813694	rs200995	T	C	100	PASS	AC=583;AF=0.116414;AN=5008;NS=2504;DP=21743;EAS_AF=0.0665;AMR_AF=0.1383;AFR_AF=0.1944;EUR_AF=0.0875;SAS_AF=0.0767;AA=T|||;VT=SNP
6	27813813	rs200994	G	T	100	PASS	AC=1399;AF=0.279353;AN=5008;NS=2504;DP=22418;EAS_AF=0.1458;AMR_AF=0.2579;AFR_AF=0.4871;EUR_AF=0.2167;SAS_AF=0.2157;AA=T|||;VT=SNP
6	27814677	rs200992	A	G	100	PASS	AC=605;AF=0.120807;AN=5008;NS=2504;DP=18256;EAS_AF=0.0645;AMR_AF=0.1369;AFR_AF=0.1989;EUR_AF=0.0845;SAS_AF=0.0992;AA=A|||;VT=SNP
6	27815494	rs200991	C	A	100	PASS	AC=1163;AF=0.232228;AN=5008;NS=2504;DP=21211;EAS_AF=0.1389;AMR_AF=0.2205;AFR_AF=0.4017;EUR_AF=0.1461;SAS_AF=0.1963;AA=A|||;VT=SNP
6	27815823	rs200990	T	G	100	PASS	AC=615;AF=0.122804;AN=5008;NS=2504;DP=18490;EAS_AF=0.0655;AMR_AF=0.1398;AFR_AF=0.202;EUR_AF=0.0895;SAS_AF=0.0971;AA=G|||;VT=SNP
6	27816442	rs200989	A	G	100	PASS	AC=561;AF=0.112021;AN=5008;NS=2504;DP=17001;EAS_AF=0.0645;AMR_AF=0.1383;AFR_AF=0.1793;EUR_AF=0.0875;SAS_AF=0.0767;AA=A|||;VT=SNP
6	27819353	rs200988	T	G	100	PASS	AC=2213;AF=0.441893;AN=5008;NS=2504;DP=20193;EAS_AF=0.4286;AMR_AF=0.3487;AFR_AF=0.7179;EUR_AF=0.2575;SAS_AF=0.3384;AA=G|||;VT=SNP
6	27820098	rs75171182	A	T	100	PASS	AC=406;AF=0.0810703;AN=5008;NS=2504;DP=10236;EAS_AF=0.0655;AMR_AF=0.0576;AFR_AF=0.1369;EUR_AF=0.0408;SAS_AF=0.0798;AA=A|||;VT=SNP
6	27825860	rs9461416	G	A	100	PASS	AC=498;AF=0.0994409;AN=5008;NS=2504;DP=17459;EAS_AF=0.0724;AMR_AF=0.0749;AFR_AF=0.1725;EUR_AF=0.0567;SAS_AF=0.09;AA=G|||;VT=SNP
6	27827671	rs9380022	G	T	100	PASS	AC=489;AF=0.0976438;AN=5008;NS=2504;DP=21380;EAS_AF=0.2827;AMR_AF=0.049;AFR_AF=0.0061;EUR_AF=0.0358;SAS_AF=0.1288;AA=G|||;VT=SNP
6	27828151	rs34295134	T	A	100	PASS	AC=569;AF=0.113618;AN=5008;NS=2504;DP=20319;EAS_AF=0.0645;AMR_AF=0.1383;AFR_AF=0.1846;EUR_AF=0.0885;SAS_AF=0.0767;AA=T|||;VT=SNP
6	27828667	rs9295751	C	A	100	PASS	AC=469;AF=0.0936502;AN=5008;NS=2504;DP=19291;EAS_AF=0.2827;AMR_AF=0.0476;AFR_AF=0.0061;EUR_AF=0.0348;SAS_AF=0.1104;AA=C|||;VT=SNP
6	27830326	rs200983	C	T	100	PASS	AC=569;AF=0.113618;AN=5008;NS=2504;DP=17631;EAS_AF=0.0645;AMR_AF=0.1383;AFR_AF=0.1846;EUR_AF=0.0885;SAS_AF=0.0767;AA=C|||;VT=SNP
6	27830354	rs9380024	C	G	100	PASS	AC=754;AF=0.150559;AN=5008;NS=2504;DP=18362;EAS_AF=0.2847;AMR_AF=0.0865;AFR_AF=0.1952;EUR_AF=0.0408;SAS_AF=0.1104;AA=C|||;VT=SNP
6	27833174	rs200981	A	G	100	PASS	AC=614;AF=0.122604;AN=5008;NS=2504;DP=15027;EAS_AF=0.0655;AMR_AF=0.1398;AFR_AF=0.2005;EUR_AF=0.0895;SAS_AF=0.0982;AA=G|||;VT=SNP;EX_TARGET
6	27835272	rs200948	T	C	100	PASS	AC=561;AF=0.112021;AN=5008;NS=2504;DP=15202;EAS_AF=0.0645;AMR_AF=0.1383;AFR_AF=0.1793;EUR_AF=0.0875;SAS_AF=0.0767;AA=T|||;VT=SNP;EX_TARGET
6	27835435	rs200949	A	G	100	PASS	AC=730;AF=0.145767;AN=5008;NS=2504;DP=15223;EAS_AF=0.0655;AMR_AF=0.1527;AFR_AF=0.2769;EUR_AF=0.0954;SAS_AF=0.0982;AA=G|||;VT=SNP
6	27835772	rs200950	A	G	100	PASS	AC=562;AF=0.11222;AN=5008;NS=2504;DP=18036;EAS_AF=0.0645;AMR_AF=0.1383;AFR_AF=0.1793;EUR_AF=0.0875;SAS_AF=0.0777;AA=A|||;VT=SNP
6	27835930	rs200951	A	G	100	PASS	AC=2201;AF=0.439497;AN=5008;NS=2504;DP=18259;EAS_AF=0.4296;AMR_AF=0.3458;AFR_AF=0.7103;EUR_AF=0.2575;SAS_AF=0.3374;AA=G|||;VT=SNP
6	27836976	rs200952	C	T	100	PASS	AC=560;AF=0.111821;AN=5008;NS=2504;DP=17407;EAS_AF=0.0645;AMR_AF=0.1383;AFR_AF=0.1785;EUR_AF=0.0875;SAS_AF=0.0767;AA=C|||;VT=SNP
6	27837267	rs200953	T	C	100	PASS	AC=614;AF=0.122604;AN=5008;NS=2504;DP=17906;EAS_AF=0.0665;AMR_AF=0.1398;AFR_AF=0.1997;EUR_AF=0.0895;SAS_AF=0.0982;AA=C|||;VT=SNP
6	27838081	rs113176192	T	C	100	PASS	AC=555;AF=0.110823;AN=5008;NS=2504;DP=15272;EAS_AF=0.0734;AMR_AF=0.0793;AFR_AF=0.2057;EUR_AF=0.0567;SAS_AF=0.0992;AA=T|||;VT=SNP
6	27838490	rs17763319	T	A	100	PASS	AC=393;AF=0.0784744;AN=5008;NS=2504;DP=19833;EAS_AF=0.0655;AMR_AF=0.0562;AFR_AF=0.1293;EUR_AF=0.0398;SAS_AF=0.0787;AA=T|||;VT=SNP
6	27838764	rs200954	C	G	100	PASS	AC=563;AF=0.11242;AN=5008;NS=2504;DP=19480;EAS_AF=0.0645;AMR_AF=0.1383;AFR_AF=0.1808;EUR_AF=0.0875;SAS_AF=0.0767;AA=C|||;VT=SNP
6	27839746	rs200956	T	C	100	PASS	AC=1273;AF=0.254193;AN=5008;NS=2504;DP=18092;EAS_AF=0.1389;AMR_AF=0.2305;AFR_AF=0.4758;EUR_AF=0.1511;SAS_AF=0.1963;AA=C|||;VT=SNP;EX_TARGET
6	27845129	rs557042	C	T	100	PASS	AC=555;AF=0.110823;AN=5008;NS=2504;DP=11872;EAS_AF=0.0635;AMR_AF=0.1297;AFR_AF=0.1808;EUR_AF=0.0865;SAS_AF=0.0767;AA=C|||;VT=SNP
6	27845165	rs9348780	C	T	100	PASS	AC=635;AF=0.126797;AN=5008;NS=2504;DP=12383;EAS_AF=0.2837;AMR_AF=0.0735;AFR_AF=0.1135;EUR_AF=0.0358;SAS_AF=0.1145;AA=C|||;VT=SNP
6	27846114	rs3800321	A	C	100	PASS	AC=643;AF=0.128395;AN=5008;NS=2504;DP=19302;EAS_AF=0.2837;AMR_AF=0.0735;AFR_AF=0.1135;EUR_AF=0.0358;SAS_AF=0.1227;AA=A|||;VT=SNP
6	27846129	rs7759537	C	T	100	PASS	AC=504;AF=0.100639;AN=5008;NS=2504;DP=19280;EAS_AF=0.0685;AMR_AF=0.0749;AFR_AF=0.1725;EUR_AF=0.0567;SAS_AF=0.1002;AA=C|||;VT=SNP
6	27846744	rs483143	G	C	100	PASS	AC=631;AF=0.125998;AN=5008;NS=2504;DP=19915;EAS_AF=0.0655;AMR_AF=0.134;AFR_AF=0.2171;EUR_AF=0.0885;SAS_AF=0.0982;AA=C|||;VT=SNP
6	27847517	rs510987	G	A	100	PASS	AC=2149;AF=0.429113;AN=5008;NS=2504;DP=18999;EAS_AF=0.4256;AMR_AF=0.3343;AFR_AF=0.6732;EUR_AF=0.2555;SAS_AF=0.3487;AA=A|||;VT=SNP
6	27848251	rs12214465	C	T	100	PASS	AC=213;AF=0.0425319;AN=5008;NS=2504;DP=17913;EAS_AF=0.0159;AMR_AF=0.0461;AFR_AF=0.0053;EUR_AF=0.1004;SAS_AF=0.0583;AA=C|||;VT=SNP
6	27849676	rs573179	C	A	100	PASS	AC=1378;AF=0.27516;AN=5008;NS=2504;DP=10977;EAS_AF=0.1409;AMR_AF=0.2478;AFR_AF=0.4818;EUR_AF=0.2068;SAS_AF=0.2239;AA=A|||;VT=SNP
6	27850714	rs493161	A	T	100	PASS	AC=563;AF=0.11242;AN=5008;NS=2504;DP=18740;EAS_AF=0.0675;AMR_AF=0.1297;AFR_AF=0.1838;EUR_AF=0.0865;SAS_AF=0.0767;AA=A|||;VT=SNP
6	27850873	rs494887	G	A	100	PASS	AC=688;AF=0.13738;AN=5008;NS=2504;DP=19252;EAS_AF=0.0704;AMR_AF=0.1542;AFR_AF=0.2012;EUR_AF=0.1441;SAS_AF=0.1012;AA=G|||;VT=SNP
6	27851484	rs115857335	A	G	100	PASS	AC=370;AF=0.0738818;AN=5008;NS=2504;DP=15536;EAS_AF=0.0615;AMR_AF=0.0562;AFR_AF=0.1301;EUR_AF=0.0388;SAS_AF=0.0593;AA=A|||;VT=SNP
6	27852142	rs9468249	G	T	100	PASS	AC=512;AF=0.102236;AN=5008;NS=2504;DP=13073;EAS_AF=0.0685;AMR_AF=0.0735;AFR_AF=0.1732;EUR_AF=0.0557;SAS_AF=0.1094;AA=g|||;VT=SNP
6	27852357	rs200979	G	A	100	PASS	AC=688;AF=0.13738;AN=5008;NS=2504;DP=13742;EAS_AF=0.0704;AMR_AF=0.1542;AFR_AF=0.2012;EUR_AF=0.1441;SAS_AF=0.1012;AA=g|||;VT=SNP
6	27852793	rs9468250	G	A	100	PASS	AC=542;AF=0.108227;AN=5008;NS=2504;DP=15893;EAS_AF=0.0694;AMR_AF=0.0778;AFR_AF=0.1929;EUR_AF=0.0557;SAS_AF=0.1094;AA=g|||;VT=SNP
6	27853168	rs200978	C	G	100	PASS	AC=1385;AF=0.276558;AN=5008;NS=2504;DP=16937;EAS_AF=0.1409;AMR_AF=0.2478;AFR_AF=0.4811;EUR_AF=0.2068;SAS_AF=0.2321;AA=g|||;VT=SNP
6	27853580	rs73386649	G	A	100	PASS	AC=544;AF=0.108626;AN=5008;NS=2504;DP=13891;EAS_AF=0.0694;AMR_AF=0.0807;AFR_AF=0.1929;EUR_AF=0.0557;SAS_AF=0.1094;AA=G|||;VT=SNP
6	27854301	rs200977	T	C	100	PASS	AC=568;AF=0.113419;AN=5008;NS=2504;DP=15746;EAS_AF=0.0675;AMR_AF=0.1311;AFR_AF=0.1846;EUR_AF=0.0895;SAS_AF=0.0767;AA=G|||;VT=SNP
6	27854760	rs169287	C	A	100	PASS	AC=722;AF=0.144169;AN=5008;NS=2504;DP=14203;EAS_AF=0.0714;AMR_AF=0.1542;AFR_AF=0.2088;EUR_AF=0.1461;SAS_AF=0.1227;AA=A|||;VT=SNP
6	27854963	rs200976	A	G	100	PASS	AC=722;AF=0.144169;AN=5008;NS=2504;DP=13534;EAS_AF=0.0714;AMR_AF=0.1542;AFR_AF=0.2088;EUR_AF=0.1461;SAS_AF=0.1227;AA=G|||;VT=SNP
6	27855625	rs200975	G	T	100	PASS	AC=688;AF=0.13738;AN=5008;NS=2504;DP=14705;EAS_AF=0.0704;AMR_AF=0.1542;AFR_AF=0.2012;EUR_AF=0.1441;SAS_AF=0.1012;AA=G|||;VT=SNP
6	27855845	rs200974	A	G	100	PASS	AC=688;AF=0.13738;AN=5008;NS=2504;DP=17507;EAS_AF=0.0704;AMR_AF=0.1542;AFR_AF=0.2012;EUR_AF=0.1441;SAS_AF=0.1012;AA=A|||;VT=SNP
6	27858421	rs200973	A	G	100	PASS	AC=722;AF=0.144169;AN=5008;NS=2504;DP=15341;EAS_AF=0.0714;AMR_AF=0.1542;AFR_AF=0.2095;EUR_AF=0.1461;SAS_AF=0.1217;AA=G|||;VT=SNP;EX_TARGET
6	27858837	rs200972	T	C	100	PASS	AC=2670;AF=0.533147;AN=5008;NS=2504;DP=14286;EAS_AF=0.504;AMR_AF=0.3905;AFR_AF=0.8487;EUR_AF=0.3022;SAS_AF=0.4755;AA=t|||;VT=SNP
6	27858904	rs200971	C	T	100	PASS	AC=2204;AF=0.440096;AN=5008;NS=2504;DP=13224;EAS_AF=0.4296;AMR_AF=0.3372;AFR_AF=0.7042;EUR_AF=0.2545;SAS_AF=0.3579;AA=T|||;VT=SNP
6	27859453	rs200969	T	C	100	PASS	AC=1388;AF=0.277157;AN=5008;NS=2504;DP=18937;EAS_AF=0.1429;AMR_AF=0.2478;AFR_AF=0.4818;EUR_AF=0.2068;SAS_AF=0.2321;AA=C|||;VT=SNP
6	27859568	rs200968	T	C	100	PASS	AC=691;AF=0.137979;AN=5008;NS=2504;DP=17495;EAS_AF=0.0734;AMR_AF=0.1542;AFR_AF=0.2012;EUR_AF=0.1441;SAS_AF=0.1012;AA=T|||;VT=SNP
6	27859824	rs9461419	C	G	100	PASS	AC=369;AF=0.0736821;AN=5008;NS=2504;DP=15019;EAS_AF=0.0615;AMR_AF=0.0562;AFR_AF=0.1293;EUR_AF=0.0388;SAS_AF=0.0593;AA=C|||;VT=SNP
6	27862127	rs200967	A	G	100	PASS	AC=2215;AF=0.442292;AN=5008;NS=2504;DP=13879;EAS_AF=0.4276;AMR_AF=0.3386;AFR_AF=0.711;EUR_AF=0.2555;SAS_AF=0.3599;AA=a|||;VT=SNP
6	27862152	rs200966	T	C	100	PASS	AC=730;AF=0.145767;AN=5008;NS=2504;DP=14226;EAS_AF=0.0734;AMR_AF=0.1542;AFR_AF=0.2088;EUR_AF=0.1461;SAS_AF=0.1288;AA=C|||;VT=SNP
6	27863828	rs78467594	C	T	100	PASS	AC=204;AF=0.0407348;AN=5008;NS=2504;DP=18027;EAS_AF=0.0486;AMR_AF=0.0375;AFR_AF=0.0499;EUR_AF=0.0179;SAS_AF=0.046;AA=C|||;VT=SNP
6	27864785	rs6456803	T	C	100	PASS	AC=508;AF=0.101438;AN=5008;NS=2504;DP=17101;EAS_AF=0.0685;AMR_AF=0.0778;AFR_AF=0.1687;EUR_AF=0.0547;SAS_AF=0.1094;AA=T|||;VT=SNP
6	27864908	rs7748520	T	C	100	PASS	AC=282;AF=0.0563099;AN=5008;NS=2504;DP=15800;EAS_AF=0.0079;AMR_AF=0.0692;AFR_AF=0.1044;EUR_AF=0.0457;SAS_AF=0.0429;AA=T|||;VT=SNP
6	27866384	rs200965	G	A	100	PASS	AC=689;AF=0.13758;AN=5008;NS=2504;DP=18820;EAS_AF=0.0704;AMR_AF=0.1542;AFR_AF=0.202;EUR_AF=0.1441;SAS_AF=0.1012;AA=G|||;VT=SNP
6	27866823	rs6900413	G	A	100	PASS	AC=544;AF=0.108626;AN=5008;NS=2504;DP=17376;EAS_AF=0.0675;AMR_AF=0.0807;AFR_AF=0.1868;EUR_AF=0.0507;SAS_AF=0.1247;AA=G|||;VT=SNP
6	27866943	rs200964	G	C	100	PASS	AC=721;AF=0.14397;AN=5008;NS=2504;DP=17194;EAS_AF=0.0714;AMR_AF=0.1542;AFR_AF=0.2088;EUR_AF=0.1451;SAS_AF=0.1227;AA=C|||;VT=SNP
6	27868945	rs12178430	A	G	100	PASS	AC=664;AF=0.132588;AN=5008;NS=2504;DP=15954;EAS_AF=0.0843;AMR_AF=0.098;AFR_AF=0.27;EUR_AF=0.0547;SAS_AF=0.1012;AA=A|||;VT=SNP
6	27869321	rs1873213	T	G	100	PASS	AC=381;AF=0.0760783;AN=5008;NS=2504;DP=17688;EAS_AF=0.0774;AMR_AF=0.0634;AFR_AF=0.1309;EUR_AF=0.0338;SAS_AF=0.0532;AA=T|||;VT=SNP
6	27869631	rs1873212	C	T	100	PASS	AC=945;AF=0.188698;AN=5008;NS=2504;DP=12965;EAS_AF=0.1687;AMR_AF=0.2089;AFR_AF=0.289;EUR_AF=0.0666;SAS_AF=0.1851;AA=C|||;VT=SNP
6	27870402	rs73386659	G	T	100	PASS	AC=527;AF=0.105232;AN=5008;NS=2504;DP=16955;EAS_AF=0.0843;AMR_AF=0.0865;AFR_AF=0.1762;EUR_AF=0.0497;SAS_AF=0.1012;AA=G|||;VT=SNP
6	27870772	rs9468252	A	G	100	PASS	AC=532;AF=0.10623;AN=5008;NS=2504;DP=17160;EAS_AF=0.0853;AMR_AF=0.085;AFR_AF=0.18;EUR_AF=0.0497;SAS_AF=0.1012;AA=A|||;VT=SNP
6	27871993	rs78498127	A	G	100	PASS	AC=293;AF=0.0585064;AN=5008;NS=2504;DP=16809;EAS_AF=0.0079;AMR_AF=0.0677;AFR_AF=0.1135;EUR_AF=0.0437;SAS_AF=0.045;AA=A|||;VT=SNP
6	27872486	rs79967824	C	T	100	PASS	AC=285;AF=0.0569089;AN=5008;NS=2504;DP=14967;EAS_AF=0.0833;AMR_AF=0.111;AFR_AF=0.0265;EUR_AF=0.0119;SAS_AF=0.0787;AA=C|||;VT=SNP
6	27872759	rs9380028	C	A	100	PASS	AC=286;AF=0.0571086;AN=5008;NS=2504;DP=16324;EAS_AF=0.0833;AMR_AF=0.111;AFR_AF=0.0272;EUR_AF=0.0119;SAS_AF=0.0787;AA=C|||;VT=SNP
6	27872898	rs75165919	G	A	100	PASS	AC=116;AF=0.0231629;AN=5008;NS=2504;DP=16998;EAS_AF=0.005;AMR_AF=0.0303;AFR_AF=0.0023;EUR_AF=0.0646;SAS_AF=0.0225;AA=G|||;VT=SNP
6	27873454	rs2130356	T	A	100	PASS	AC=463;AF=0.0924521;AN=5008;NS=2504;DP=15265;EAS_AF=0.2708;AMR_AF=0.0533;AFR_AF=0.0068;EUR_AF=0.0338;SAS_AF=0.1125;AA=T|||;VT=SNP
6	27873460	rs2130355	C	T	100	PASS	AC=538;AF=0.107428;AN=5008;NS=2504;DP=15162;EAS_AF=0.2728;AMR_AF=0.0735;AFR_AF=0.0514;EUR_AF=0.0338;SAS_AF=0.1125;AA=C|||;VT=SNP
6	27873596	rs73392694	G	A	100	PASS	AC=541;AF=0.108027;AN=5008;NS=2504;DP=15175;EAS_AF=0.0873;AMR_AF=0.0865;AFR_AF=0.1762;EUR_AF=0.0537;SAS_AF=0.1084;AA=G|||;VT=SNP
6	27877446	rs188015	T	A	100	PASS	AC=559;AF=0.111621;AN=5008;NS=2504;DP=17230;EAS_AF=0.0853;AMR_AF=0.1571;AFR_AF=0.1415;EUR_AF=0.0944;SAS_AF=0.0838;AA=T|||;VT=SNP
6	27877985	rs149855	A	G	100	PASS	AC=1672;AF=0.333866;AN=5008;NS=2504;DP=15778;EAS_AF=0.1825;AMR_AF=0.2983;AFR_AF=0.621;EUR_AF=0.2286;SAS_AF=0.2352;AA=G|||;VT=SNP
6	27878738	rs149878	T	G	100	PASS	AC=2212;AF=0.441693;AN=5008;NS=2504;DP=16218;EAS_AF=0.4563;AMR_AF=0.3718;AFR_AF=0.6687;EUR_AF=0.2614;SAS_AF=0.3548;AA=G|||;VT=SNP
6	27879551	rs9368537	C	G	100	PASS	AC=291;AF=0.058107;AN=5008;NS=2504;DP=20677;EAS_AF=0.0853;AMR_AF=0.111;AFR_AF=0.0265;EUR_AF=0.0119;SAS_AF=0.0828;AA=C|||;VT=SNP;EX_TARGET
6	27880619	rs111280498	C	T	100	PASS	AC=561;AF=0.112021;AN=5008;NS=2504;DP=15796;EAS_AF=0.0883;AMR_AF=0.0893;AFR_AF=0.1929;EUR_AF=0.0537;SAS_AF=0.1033;AA=C|||;VT=SNP
6	27881406	rs9885649	C	T	100	PASS	AC=541;AF=0.108027;AN=5008;NS=2504;DP=17873;EAS_AF=0.0873;AMR_AF=0.0865;AFR_AF=0.1793;EUR_AF=0.0547;SAS_AF=0.1033;AA=C|||;VT=SNP
6	27883201	rs1497526	G	A	100	PASS	AC=650;AF=0.129792;AN=5008;NS=2504;DP=12523;EAS_AF=0.0813;AMR_AF=0.0908;AFR_AF=0.2912;EUR_AF=0.0457;SAS_AF=0.0757;AA=A|||;VT=SNP
6	27883269	rs1497525	C	A	100	PASS	AC=577;AF=0.115216;AN=5008;NS=2504;DP=13615;EAS_AF=0.0804;AMR_AF=0.0908;AFR_AF=0.2534;EUR_AF=0.0437;SAS_AF=0.0552;AA=C|||;VT=SNP
6	27884127	rs148298110	A	T	100	PASS	AC=199;AF=0.0397364;AN=5008;NS=2504;DP=6634;EAS_AF=0.0109;AMR_AF=0.0317;AFR_AF=0.0174;EUR_AF=0.0726;SAS_AF=0.0716;AA=A|||;VT=SNP
6	27884916	rs9468254	G	A	100	PASS	AC=413;AF=0.0824681;AN=5008;NS=2504;DP=15819;EAS_AF=0.0804;AMR_AF=0.072;AFR_AF=0.1445;EUR_AF=0.0368;SAS_AF=0.0552;AA=G|||;VT=SNP
6	27885356	rs731132	T	G	100	PASS	AC=1456;AF=0.290735;AN=5008;NS=2504;DP=15395;EAS_AF=0.4415;AMR_AF=0.3689;AFR_AF=0.0151;EUR_AF=0.3608;SAS_AF=0.3804;AA=T|||;VT=SNP
6	27885437	rs9357053	G	A	100	PASS	AC=469;AF=0.0936502;AN=5008;NS=2504;DP=15140;EAS_AF=0.2708;AMR_AF=0.0533;AFR_AF=0.0061;EUR_AF=0.0338;SAS_AF=0.1196;AA=G|||;VT=SNP
6	27885980	rs142863425	C	T	100	PASS	AC=620;AF=0.123802;AN=5008;NS=2504;DP=13308;EAS_AF=0.0298;AMR_AF=0.1095;AFR_AF=0.2284;EUR_AF=0.0875;SAS_AF=0.1268;AA=C|||;VT=SNP
6	27886051	rs6908688	A	G	100	PASS	AC=282;AF=0.0563099;AN=5008;NS=2504;DP=13735;EAS_AF=0.0119;AMR_AF=0.0317;AFR_AF=0.062;EUR_AF=0.0746;SAS_AF=0.093;AA=G|||;VT=SNP
6	27886830	rs2130357	C	T	100	PASS	AC=2487;AF=0.496605;AN=5008;NS=2504;DP=16377;EAS_AF=0.4554;AMR_AF=0.3415;AFR_AF=0.826;EUR_AF=0.2624;SAS_AF=0.4448;AA=T|||;VT=SNP
6	27887275	rs1015075	G	A	100	PASS	AC=297;AF=0.0593051;AN=5008;NS=2504;DP=16242;EAS_AF=0.0853;AMR_AF=0.1066;AFR_AF=0.0265;EUR_AF=0.0109;SAS_AF=0.093;AA=G|||;VT=SNP
6	27887442	rs9468255	G	C	100	PASS	AC=637;AF=0.127196;AN=5008;NS=2504;DP=18720;EAS_AF=0.0883;AMR_AF=0.0865;AFR_AF=0.2345;EUR_AF=0.0557;SAS_AF=0.1247;AA=C|||;VT=SNP
6	27889527	rs9461420	A	C	100	PASS	AC=436;AF=0.0870607;AN=5008;NS=2504;DP=17360;EAS_AF=0.0804;AMR_AF=0.072;AFR_AF=0.1611;EUR_AF=0.0378;SAS_AF=0.0552;AA=A|||;VT=SNP
6	27890631	rs6933825	A	G	100	PASS	AC=1532;AF=0.305911;AN=5008;NS=2504;DP=18574;EAS_AF=0.3641;AMR_AF=0.2118;AFR_AF=0.441;EUR_AF=0.1441;SAS_AF=0.2965;AA=A|||;VT=SNP
6	27892729	rs79834417	A	C	100	PASS	AC=192;AF=0.0383387;AN=5008;NS=2504;DP=19290;EAS_AF=0.0665;AMR_AF=0.0389;AFR_AF=0.0265;EUR_AF=0.0169;SAS_AF=0.047;AA=A|||;VT=SNP
6	27892734	rs76041878	C	G	100	PASS	AC=192;AF=0.0383387;AN=5008;NS=2504;DP=19231;EAS_AF=0.0665;AMR_AF=0.0389;AFR_AF=0.0265;EUR_AF=0.0169;SAS_AF=0.047;AA=C|||;VT=SNP
6	27893166	rs34899043	T	C	100	PASS	AC=145;AF=0.0289537;AN=5008;NS=2504;DP=15089;EAS_AF=0.002;AMR_AF=0.0245;AFR_AF=0.0015;EUR_AF=0.0775;SAS_AF=0.047;AA=T|||;VT=SNP
6	27893532	rs112798683	G	A	100	PASS	AC=461;AF=0.0920527;AN=5008;NS=2504;DP=16144;EAS_AF=0.0804;AMR_AF=0.0778;AFR_AF=0.1762;EUR_AF=0.0388;SAS_AF=0.0552;AA=G|||;VT=SNP
6	27895082	rs9380029	T	G	100	PASS	AC=300;AF=0.0599042;AN=5008;NS=2504;DP=14336;EAS_AF=0.0843;AMR_AF=0.111;AFR_AF=0.0265;EUR_AF=0.0119;SAS_AF=0.093;AA=T|||;VT=SNP
6	27895213	rs156737	A	G	100	PASS	AC=3037;AF=0.60643;AN=5008;NS=2504;DP=16866;EAS_AF=0.5407;AMR_AF=0.4957;AFR_AF=0.9531;EUR_AF=0.3598;SAS_AF=0.5378;AA=G|||;VT=SNP
6	27895504	rs9468256	G	A	100	PASS	AC=1608;AF=0.321086;AN=5008;NS=2504;DP=19107;EAS_AF=0.3631;AMR_AF=0.2161;AFR_AF=0.4962;EUR_AF=0.1451;SAS_AF=0.2965;AA=G|||;VT=SNP
6	27896148	rs113534136	T	C	100	PASS	AC=860;AF=0.171725;AN=5008;NS=2504;DP=18310;EAS_AF=0.0923;AMR_AF=0.1225;AFR_AF=0.3154;EUR_AF=0.1193;SAS_AF=0.1483;AA=C|||;VT=SNP
6	27897257	rs113000237	G	A	100	PASS	AC=814;AF=0.16254;AN=5008;NS=2504;DP=19577;EAS_AF=0.0833;AMR_AF=0.1239;AFR_AF=0.2844;EUR_AF=0.0974;SAS_AF=0.1738;AA=G|||;VT=SNP
6	27898512	rs73394715	G	A	100	PASS	AC=748;AF=0.149361;AN=5008;NS=2504;DP=18945;EAS_AF=0.0883;AMR_AF=0.0994;AFR_AF=0.3079;EUR_AF=0.0606;SAS_AF=0.1247;AA=A|||;VT=SNP
6	27899687	rs9393864	A	G	100	PASS	AC=465;AF=0.0928514;AN=5008;NS=2504;DP=16064;EAS_AF=0.2718;AMR_AF=0.0519;AFR_AF=0.0008;EUR_AF=0.0338;SAS_AF=0.1227;AA=A|||;VT=SNP
6	27900354	rs9393865	T	G	100	PASS	AC=472;AF=0.0942492;AN=5008;NS=2504;DP=15299;EAS_AF=0.2718;AMR_AF=0.0533;AFR_AF=0.0053;EUR_AF=0.0338;SAS_AF=0.1227;AA=T|||;VT=SNP
6	27901041	rs7760871	G	A	100	PASS	AC=472;AF=0.0942492;AN=5008;NS=2504;DP=19382;EAS_AF=0.0804;AMR_AF=0.0778;AFR_AF=0.1846;EUR_AF=0.0388;SAS_AF=0.0552;AA=G|||;VT=SNP
6	27902992	rs7742858	C	T	100	PASS	AC=771;AF=0.153954;AN=5008;NS=2504;DP=14413;EAS_AF=0.0833;AMR_AF=0.121;AFR_AF=0.2519;EUR_AF=0.0994;SAS_AF=0.1738;AA=C|||;VT=SNP
6	27903572	rs16868156	C	T	100	PASS	AC=548;AF=0.109425;AN=5008;NS=2504;DP=17019;EAS_AF=0.2738;AMR_AF=0.0735;AFR_AF=0.0507;EUR_AF=0.0338;SAS_AF=0.1227;AA=C|||;VT=SNP
6	27904181	rs6910968	C	T	100	PASS	AC=769;AF=0.153554;AN=5008;NS=2504;DP=16322;EAS_AF=0.0833;AMR_AF=0.121;AFR_AF=0.2519;EUR_AF=0.0974;SAS_AF=0.1738;AA=c|||;VT=SNP
6	27907907	rs73394718	A	T	100	PASS	AC=472;AF=0.0942492;AN=5008;NS=2504;DP=15506;EAS_AF=0.0813;AMR_AF=0.0778;AFR_AF=0.1838;EUR_AF=0.0388;SAS_AF=0.0552;AA=A|||;VT=SNP
6	27910708	rs276371	A	T	100	PASS	AC=3029;AF=0.604832;AN=5008;NS=2504;DP=17502;EAS_AF=0.5397;AMR_AF=0.4957;AFR_AF=0.9523;EUR_AF=0.3579;SAS_AF=0.5337;AA=T|||;VT=SNP
6	27913646	rs76272460	A	T	100	PASS	AC=392;AF=0.0782748;AN=5008;NS=2504;DP=21959;EAS_AF=0.0804;AMR_AF=0.0749;AFR_AF=0.1263;EUR_AF=0.0378;SAS_AF=0.0552;AA=A|||;VT=SNP
6	27914874	rs1565334	T	C	100	PASS	AC=546;AF=0.109026;AN=5008;NS=2504;DP=18879;EAS_AF=0.2778;AMR_AF=0.072;AFR_AF=0.0492;EUR_AF=0.0338;SAS_AF=0.1196;AA=T|||;VT=SNP
6	27915087	rs276370	C	T	100	PASS	AC=2067;AF=0.41274;AN=5008;NS=2504;DP=17226;EAS_AF=0.4484;AMR_AF=0.3329;AFR_AF=0.6362;EUR_AF=0.165;SAS_AF=0.3855;AA=C|||;VT=SNP
6	27919243	rs276369	A	T	100	PASS	AC=3034;AF=0.605831;AN=5008;NS=2504;DP=13891;EAS_AF=0.5407;AMR_AF=0.4957;AFR_AF=0.9523;EUR_AF=0.3588;SAS_AF=0.5368;AA=T|||;VT=SNP
6	27919401	rs9461424	G	A	100	PASS	AC=716;AF=0.142971;AN=5008;NS=2504;DP=14100;EAS_AF=0.0843;AMR_AF=0.1239;AFR_AF=0.2761;EUR_AF=0.1024;SAS_AF=0.0787;AA=G|||;VT=SNP
6	27919688	rs9461425	G	A	100	PASS	AC=759;AF=0.151558;AN=5008;NS=2504;DP=17190;EAS_AF=0.0843;AMR_AF=0.1239;AFR_AF=0.3079;EUR_AF=0.1034;SAS_AF=0.0787;AA=g|||;VT=SNP
6	27921117	rs62401420	T	C	100	PASS	AC=59;AF=0.0117812;AN=5008;NS=2504;DP=20900;EAS_AF=0.004;AMR_AF=0.0029;AFR_AF=0;EUR_AF=0.0487;SAS_AF=0.0041;AA=T|||;VT=SNP
6	27923301	rs9368538	T	A	100	PASS	AC=467;AF=0.0932508;AN=5008;NS=2504;DP=13742;EAS_AF=0.2718;AMR_AF=0.0533;AFR_AF=0.0053;EUR_AF=0.0338;SAS_AF=0.1176;AA=T|||;VT=SNP
6	27925367	rs7767176	G	A	100	PASS	AC=541;AF=0.108027;AN=5008;NS=2504;DP=19411;EAS_AF=0.0288;AMR_AF=0.098;AFR_AF=0.1914;EUR_AF=0.0755;SAS_AF=0.1176;AA=G|||;VT=SNP;EX_TARGET
6	27925456	rs904142	T	C	100	PASS	AC=296;AF=0.0591054;AN=5008;NS=2504;DP=17472;EAS_AF=0.0843;AMR_AF=0.111;AFR_AF=0.0265;EUR_AF=0.0119;SAS_AF=0.089;AA=T|||;VT=SNP;EX_TARGET
6	27925827	rs9380030	A	G	100	PASS	AC=299;AF=0.0597045;AN=5008;NS=2504;DP=18046;EAS_AF=0.0843;AMR_AF=0.111;AFR_AF=0.0265;EUR_AF=0.0119;SAS_AF=0.092;AA=G|||;VT=SNP;EX_TARGET
6	27928324	rs73740878	C	T	100	PASS	AC=809;AF=0.161542;AN=5008;NS=2504;DP=15431;EAS_AF=0.0833;AMR_AF=0.1153;AFR_AF=0.2859;EUR_AF=0.0964;SAS_AF=0.1738;AA=C|||;VT=SNP
6	27928445	rs9295753	A	G	100	PASS	AC=1525;AF=0.304513;AN=5008;NS=2504;DP=14779;EAS_AF=0.3621;AMR_AF=0.2017;AFR_AF=0.444;EUR_AF=0.1421;SAS_AF=0.2965;AA=A|||;VT=SNP
6	27930636	rs839776	G	A	100	PASS	AC=1644;AF=0.328275;AN=5008;NS=2504;DP=15531;EAS_AF=0.3621;AMR_AF=0.2061;AFR_AF=0.531;EUR_AF=0.1441;SAS_AF=0.2955;AA=G|||;VT=SNP
6	27932762	rs2116984	C	A	100	PASS	AC=1603;AF=0.320088;AN=5008;NS=2504;DP=16722;EAS_AF=0.3621;AMR_AF=0.2061;AFR_AF=0.5;EUR_AF=0.1441;SAS_AF=0.2955;AA=C|||;VT=SNP
6	27933709	rs16893533	A	T	100	PASS	AC=468;AF=0.0934505;AN=5008;NS=2504;DP=19926;EAS_AF=0.0813;AMR_AF=0.0879;AFR_AF=0.1755;EUR_AF=0.0378;SAS_AF=0.0562;AA=A|||;VT=SNP
6	27935322	rs141983411	C	T	100	PASS	AC=113;AF=0.0225639;AN=5008;NS=2504;DP=20385;EAS_AF=0.0079;AMR_AF=0.0086;AFR_AF=0.0106;EUR_AF=0.0169;SAS_AF=0.0695;AA=C|||;VT=SNP
6	27935744	rs75616195	G	T	100	PASS	AC=301;AF=0.0601038;AN=5008;NS=2504;DP=16560;EAS_AF=0.0843;AMR_AF=0.111;AFR_AF=0.0265;EUR_AF=0.0129;SAS_AF=0.093;AA=G|||;VT=SNP
6	27937754	rs75056308	C	T	100	PASS	AC=467;AF=0.0932508;AN=5008;NS=2504;DP=18488;EAS_AF=0.2718;AMR_AF=0.0533;AFR_AF=0.0053;EUR_AF=0.0338;SAS_AF=0.1176;AA=C|||;VT=SNP
6	27938235	rs276362	A	C	100	PASS	AC=2931;AF=0.585264;AN=5008;NS=2504;DP=15332;EAS_AF=0.5397;AMR_AF=0.4654;AFR_AF=0.9463;EUR_AF=0.2853;SAS_AF=0.5378;AA=C|||;VT=SNP
6	27938843	rs9348781	A	G	100	PASS	AC=542;AF=0.108227;AN=5008;NS=2504;DP=15154;EAS_AF=0.2738;AMR_AF=0.072;AFR_AF=0.0499;EUR_AF=0.0338;SAS_AF=0.1186;AA=A|||;VT=SNP
6	27938863	rs9366713	A	G	100	PASS	AC=300;AF=0.0599042;AN=5008;NS=2504;DP=15533;EAS_AF=0.0843;AMR_AF=0.111;AFR_AF=0.0265;EUR_AF=0.0129;SAS_AF=0.092;AA=A|||;VT=SNP
6	27944615	rs80036006	T	G	100	PASS	AC=301;AF=0.0601038;AN=5008;NS=2504;DP=19969;EAS_AF=0.0843;AMR_AF=0.111;AFR_AF=0.0265;EUR_AF=0.0129;SAS_AF=0.093;AA=T|||;VT=SNP
6	27945741	rs11752815	A	G	100	PASS	AC=762;AF=0.152157;AN=5008;NS=2504;DP=19403;EAS_AF=0.0833;AMR_AF=0.1124;AFR_AF=0.2519;EUR_AF=0.0964;SAS_AF=0.1738;AA=A|||;VT=SNP
6	27947272	rs62401421	C	G	100	PASS	AC=137;AF=0.0273562;AN=5008;NS=2504;DP=14656;EAS_AF=0.005;AMR_AF=0.0259;AFR_AF=0.0023;EUR_AF=0.0845;SAS_AF=0.0266;AA=C|||;VT=SNP
6	27948574	rs7769416	C	T	100	PASS	AC=759;AF=0.151558;AN=5008;NS=2504;DP=15419;EAS_AF=0.0833;AMR_AF=0.1124;AFR_AF=0.2496;EUR_AF=0.0964;SAS_AF=0.1738;AA=C|||;VT=SNP
6	27950076	rs1853096	G	A	100	PASS	AC=472;AF=0.0942492;AN=5008;NS=2504;DP=17314;EAS_AF=0.0804;AMR_AF=0.0879;AFR_AF=0.1785;EUR_AF=0.0388;SAS_AF=0.0562;AA=G|||;VT=SNP
6	27951144	rs9368539	C	T	100	PASS	AC=331;AF=0.0660942;AN=5008;NS=2504;DP=6362;EAS_AF=0.1141;AMR_AF=0.111;AFR_AF=0.0265;EUR_AF=0.0129;SAS_AF=0.093;AA=C|||;VT=SNP
6	27954341	rs77269389	A	G	100	PASS	AC=331;AF=0.0660942;AN=5008;NS=2504;DP=14190;EAS_AF=0.1141;AMR_AF=0.111;AFR_AF=0.0265;EUR_AF=0.0129;SAS_AF=0.093;AA=A|||;VT=SNP
6	27954698	rs9380031	G	T	100	PASS	AC=303;AF=0.0605032;AN=5008;NS=2504;DP=14967;EAS_AF=0.1141;AMR_AF=0.1095;AFR_AF=0.0061;EUR_AF=0.0129;SAS_AF=0.093;AA=G|||;VT=SNP
6	27955115	rs12332927	T	C	100	PASS	AC=871;AF=0.173922;AN=5008;NS=2504;DP=19243;EAS_AF=0.0923;AMR_AF=0.134;AFR_AF=0.3162;EUR_AF=0.1193;SAS_AF=0.1503;AA=C|||;VT=SNP
6	27957079	rs9357054	T	C	100	PASS	AC=544;AF=0.108626;AN=5008;NS=2504;DP=17284;EAS_AF=0.2748;AMR_AF=0.072;AFR_AF=0.0507;EUR_AF=0.0338;SAS_AF=0.1186;AA=T|||;VT=SNP
6	27958111	rs16893540	C	A	100	PASS	AC=431;AF=0.0860623;AN=5008;NS=2504;DP=16751;EAS_AF=0.0794;AMR_AF=0.0821;AFR_AF=0.1528;EUR_AF=0.0368;SAS_AF=0.0562;AA=C|||;VT=SNP
6	27960435	rs156740	G	A	100	PASS	AC=3077;AF=0.614417;AN=5008;NS=2504;DP=18164;EAS_AF=0.5694;AMR_AF=0.4957;AFR_AF=0.9614;EUR_AF=0.3588;SAS_AF=0.5389;AA=A|||;VT=SNP
6	27961947	rs7748445	A	G	100	PASS	AC=763;AF=0.152356;AN=5008;NS=2504;DP=18409;EAS_AF=0.0833;AMR_AF=0.1124;AFR_AF=0.2526;EUR_AF=0.0964;SAS_AF=0.1738;AA=A|||;VT=SNP
6	27962726	rs76127820	C	T	100	PASS	AC=161;AF=0.0321486;AN=5008;NS=2504;DP=16894;EAS_AF=0.0079;AMR_AF=0.0187;AFR_AF=0.0113;EUR_AF=0.0328;SAS_AF=0.0941;AA=C|||;VT=SNP
6	27964529	rs62401423	A	G	100	PASS	AC=61;AF=0.0121805;AN=5008;NS=2504;DP=16897;EAS_AF=0.004;AMR_AF=0.0043;AFR_AF=0;EUR_AF=0.0497;SAS_AF=0.0041;AA=A|||;VT=SNP
6	27964902	rs34210885	G	A	100	PASS	AC=142;AF=0.0283546;AN=5008;NS=2504;DP=15632;EAS_AF=0.002;AMR_AF=0.0245;AFR_AF=0.0015;EUR_AF=0.0765;SAS_AF=0.045;AA=G|||;VT=SNP
6	27965503	rs149901	C	T	100	PASS	AC=1420;AF=0.283546;AN=5008;NS=2504;DP=16286;EAS_AF=0.2073;AMR_AF=0.2896;AFR_AF=0.4206;EUR_AF=0.2147;SAS_AF=0.2434;AA=T|||;VT=SNP
6	27966918	rs77302405	A	C	100	PASS	AC=143;AF=0.0285543;AN=5008;NS=2504;DP=17520;EAS_AF=0.002;AMR_AF=0.0245;AFR_AF=0.0015;EUR_AF=0.0765;SAS_AF=0.046;AA=A|||;VT=SNP
6	27967089	rs156743	T	C	100	PASS	AC=593;AF=0.118411;AN=5008;NS=2504;DP=17607;EAS_AF=0.1151;AMR_AF=0.1571;AFR_AF=0.1369;EUR_AF=0.0954;SAS_AF=0.093;AA=T|||;VT=SNP
6	27967274	rs156744	G	A	100	PASS	AC=1307;AF=0.260982;AN=5008;NS=2504;DP=17803;EAS_AF=0.1994;AMR_AF=0.281;AFR_AF=0.4107;EUR_AF=0.1978;SAS_AF=0.1728;AA=G|||;VT=SNP
6	27967591	rs464312	T	A	100	PASS	AC=1420;AF=0.283546;AN=5008;NS=2504;DP=18068;EAS_AF=0.2073;AMR_AF=0.2896;AFR_AF=0.4213;EUR_AF=0.2137;SAS_AF=0.2434;AA=A|||;VT=SNP
6	27969004	rs12333142	C	A	100	PASS	AC=391;AF=0.0780751;AN=5008;NS=2504;DP=18613;EAS_AF=0.0804;AMR_AF=0.0749;AFR_AF=0.1256;EUR_AF=0.0368;SAS_AF=0.0562;AA=C|||;VT=SNP
6	27969452	rs74453280	C	A	100	PASS	AC=162;AF=0.0323482;AN=5008;NS=2504;DP=17591;EAS_AF=0.0665;AMR_AF=0.0331;AFR_AF=0.0083;EUR_AF=0.0139;SAS_AF=0.0481;AA=C|||;VT=SNP
6	27970031	rs149946	G	T	100	PASS	AC=1306;AF=0.260783;AN=5008;NS=2504;DP=22429;EAS_AF=0.1994;AMR_AF=0.281;AFR_AF=0.4107;EUR_AF=0.1978;SAS_AF=0.1718;AA=G|||;VT=SNP
6	27970541	rs10946949	C	T	100	PASS	AC=1601;AF=0.319688;AN=5008;NS=2504;DP=20932;EAS_AF=0.3611;AMR_AF=0.2061;AFR_AF=0.4992;EUR_AF=0.1441;SAS_AF=0.2955;AA=C|||;VT=SNP
6	27970704	rs469228	A	G	100	PASS	AC=1419;AF=0.283347;AN=5008;NS=2504;DP=21690;EAS_AF=0.2073;AMR_AF=0.2882;AFR_AF=0.4213;EUR_AF=0.2137;SAS_AF=0.2434;AA=G|||;VT=SNP
6	27970705	rs469227	A	C	100	PASS	AC=1419;AF=0.283347;AN=5008;NS=2504;DP=21626;EAS_AF=0.2073;AMR_AF=0.2882;AFR_AF=0.4213;EUR_AF=0.2137;SAS_AF=0.2434;AA=C|||;VT=SNP
6	27971931	rs16893549	C	T	100	PASS	AC=468;AF=0.0934505;AN=5008;NS=2504;DP=22272;EAS_AF=0.0804;AMR_AF=0.0879;AFR_AF=0.1755;EUR_AF=0.0388;SAS_AF=0.0562;AA=C|||;VT=SNP
6	27971958	rs9393867	C	T	100	PASS	AC=1348;AF=0.269169;AN=5008;NS=2504;DP=21584;EAS_AF=0.3562;AMR_AF=0.1873;AFR_AF=0.3343;EUR_AF=0.1302;SAS_AF=0.2924;AA=C|||;VT=SNP
6	27972433	rs149947	A	T	100	PASS	AC=1307;AF=0.260982;AN=5008;NS=2504;DP=20943;EAS_AF=0.1994;AMR_AF=0.281;AFR_AF=0.4107;EUR_AF=0.1978;SAS_AF=0.1728;AA=A|||;VT=SNP
6	27974817	rs149948	C	G	100	PASS	AC=1419;AF=0.283347;AN=5008;NS=2504;DP=16882;EAS_AF=0.2073;AMR_AF=0.2896;AFR_AF=0.4206;EUR_AF=0.2137;SAS_AF=0.2434;AA=c|||;VT=SNP
6	27976200	rs9380032	G	T	100	PASS	AC=331;AF=0.0660942;AN=5008;NS=2504;DP=18163;EAS_AF=0.1141;AMR_AF=0.111;AFR_AF=0.0265;EUR_AF=0.0129;SAS_AF=0.093;AA=G|||;VT=SNP
6	27977495	rs149968	T	C	100	PASS	AC=1306;AF=0.260783;AN=5008;NS=2504;DP=18654;EAS_AF=0.1994;AMR_AF=0.2795;AFR_AF=0.4107;EUR_AF=0.1978;SAS_AF=0.1728;AA=T|||;VT=SNP
6	27977737	rs149969	T	C	100	PASS	AC=1306;AF=0.260783;AN=5008;NS=2504;DP=18396;EAS_AF=0.2004;AMR_AF=0.281;AFR_AF=0.4107;EUR_AF=0.1978;SAS_AF=0.1708;AA=T|||;VT=SNP
6	27979188	rs4141691	A	G	100	PASS	AC=757;AF=0.151158;AN=5008;NS=2504;DP=19548;EAS_AF=0.0833;AMR_AF=0.1124;AFR_AF=0.2481;EUR_AF=0.0964;SAS_AF=0.1738;AA=A|||;VT=SNP
6	27979625	rs10484402	A	G	100	PASS	AC=544;AF=0.108626;AN=5008;NS=2504;DP=21931;EAS_AF=0.2738;AMR_AF=0.072;AFR_AF=0.0499;EUR_AF=0.0338;SAS_AF=0.1207;AA=A|||;VT=SNP
6	27979769	rs16893552	G	A	100	PASS	AC=801;AF=0.159944;AN=5008;NS=2504;DP=19592;EAS_AF=0.0833;AMR_AF=0.1153;AFR_AF=0.2806;EUR_AF=0.0954;SAS_AF=0.1738;AA=G|||;VT=SNP
6	27979789	rs71559061	A	G	100	PASS	AC=143;AF=0.0285543;AN=5008;NS=2504;DP=20125;EAS_AF=0.002;AMR_AF=0.0245;AFR_AF=0.0015;EUR_AF=0.0765;SAS_AF=0.046;AA=A|||;VT=SNP
6	27980220	rs149970	G	A	100	PASS	AC=1420;AF=0.283546;AN=5008;NS=2504;DP=19103;EAS_AF=0.2073;AMR_AF=0.2911;AFR_AF=0.4221;EUR_AF=0.2137;SAS_AF=0.2413;AA=A|||;VT=SNP
6	27980354	rs61390464	T	C	100	PASS	AC=433;AF=0.0864617;AN=5008;NS=2504;DP=17476;EAS_AF=0.0804;AMR_AF=0.0821;AFR_AF=0.1536;EUR_AF=0.0368;SAS_AF=0.0562;AA=T|||;VT=SNP
6	27981289	rs9468264	A	G	100	PASS	AC=479;AF=0.095647;AN=5008;NS=2504;DP=19483;EAS_AF=0.0804;AMR_AF=0.0879;AFR_AF=0.1838;EUR_AF=0.0388;SAS_AF=0.0562;AA=A|||;VT=SNP
6	27981673	rs9368540	G	A	100	PASS	AC=373;AF=0.0744808;AN=5008;NS=2504;DP=20072;EAS_AF=0.0982;AMR_AF=0.062;AFR_AF=0.0106;EUR_AF=0.0497;SAS_AF=0.1708;AA=A|||;VT=SNP
6	27982152	rs149971	G	A	100	PASS	AC=3085;AF=0.616014;AN=5008;NS=2504;DP=18071;EAS_AF=0.5744;AMR_AF=0.5043;AFR_AF=0.9523;EUR_AF=0.3678;SAS_AF=0.5389;AA=A|||;VT=SNP
6	27982532	rs9348782	G	A	100	PASS	AC=490;AF=0.0978435;AN=5008;NS=2504;DP=17665;EAS_AF=0.0972;AMR_AF=0.0836;AFR_AF=0.0923;EUR_AF=0.0636;SAS_AF=0.1513;AA=G|||;VT=SNP
6	27982594	rs9357055	A	G	100	PASS	AC=366;AF=0.0730831;AN=5008;NS=2504;DP=17626;EAS_AF=0.0972;AMR_AF=0.0706;AFR_AF=0.0098;EUR_AF=0.0577;SAS_AF=0.1513;AA=A|||;VT=SNP
6	27983227	rs149972	C	T	100	PASS	AC=1680;AF=0.335463;AN=5008;NS=2504;DP=19000;EAS_AF=0.2986;AMR_AF=0.3516;AFR_AF=0.416;EUR_AF=0.2565;SAS_AF=0.3344;AA=T|||;VT=SNP
6	27983613	rs149973	G	T	100	PASS	AC=3048;AF=0.608626;AN=5008;NS=2504;DP=16098;EAS_AF=0.5823;AMR_AF=0.5058;AFR_AF=0.9228;EUR_AF=0.3668;SAS_AF=0.5327;AA=T|||;VT=SNP
6	27983626	rs75020085	A	T	100	PASS	AC=309;AF=0.0617013;AN=5008;NS=2504;DP=15543;EAS_AF=0.1151;AMR_AF=0.1095;AFR_AF=0.0129;EUR_AF=0.0129;SAS_AF=0.089;AA=A|||;VT=SNP
6	27984907	rs17765055	T	C	100	PASS	AC=391;AF=0.0780751;AN=5008;NS=2504;DP=15505;EAS_AF=0.0982;AMR_AF=0.0706;AFR_AF=0.0113;EUR_AF=0.0586;SAS_AF=0.1728;AA=T|||;VT=SNP
6	27985096	rs149974	T	C	100	PASS	AC=3048;AF=0.608626;AN=5008;NS=2504;DP=13731;EAS_AF=0.5823;AMR_AF=0.5058;AFR_AF=0.9228;EUR_AF=0.3668;SAS_AF=0.5327;AA=C|||;VT=SNP
6	27985388	rs6456804	G	T	100	PASS	AC=1363;AF=0.272165;AN=5008;NS=2504;DP=17283;EAS_AF=0.2837;AMR_AF=0.1542;AFR_AF=0.5038;EUR_AF=0.1103;SAS_AF=0.1973;AA=G|||;VT=SNP
6	27985424	rs9368541	G	A	100	PASS	AC=391;AF=0.0780751;AN=5008;NS=2504;DP=17120;EAS_AF=0.0982;AMR_AF=0.0706;AFR_AF=0.0113;EUR_AF=0.0586;SAS_AF=0.1728;AA=A|||;VT=SNP
6	27985511	rs9393868	T	C	100	PASS	AC=367;AF=0.0732827;AN=5008;NS=2504;DP=15190;EAS_AF=0.0972;AMR_AF=0.0706;AFR_AF=0.0106;EUR_AF=0.0577;SAS_AF=0.1513;AA=T|||;VT=SNP
6	27985830	rs9393869	T	A	100	PASS	AC=906;AF=0.180911;AN=5008;NS=2504;DP=13278;EAS_AF=0.1786;AMR_AF=0.1585;AFR_AF=0.2224;EUR_AF=0.0974;SAS_AF=0.229;AA=t|||;VT=SNP
6	27985836	rs9461426	T	C	100	PASS	AC=466;AF=0.0930511;AN=5008;NS=2504;DP=13110;EAS_AF=0.0804;AMR_AF=0.0879;AFR_AF=0.1747;EUR_AF=0.0388;SAS_AF=0.0552;AA=T|||;VT=SNP
6	27985889	rs9461427	A	G	100	PASS	AC=423;AF=0.0844649;AN=5008;NS=2504;DP=14992;EAS_AF=0.0804;AMR_AF=0.0821;AFR_AF=0.1467;EUR_AF=0.0368;SAS_AF=0.0552;AA=A|||;VT=SNP
6	27986035	rs9368542	A	G	100	PASS	AC=391;AF=0.0780751;AN=5008;NS=2504;DP=16457;EAS_AF=0.0982;AMR_AF=0.0706;AFR_AF=0.0113;EUR_AF=0.0586;SAS_AF=0.1728;AA=A|||;VT=SNP
6	27986042	rs9380033	T	C	100	PASS	AC=355;AF=0.0708866;AN=5008;NS=2504;DP=16364;EAS_AF=0.0972;AMR_AF=0.0677;AFR_AF=0.003;EUR_AF=0.0577;SAS_AF=0.1513;AA=T|||;VT=SNP
6	27986192	rs9368543	T	A	100	PASS	AC=390;AF=0.0778754;AN=5008;NS=2504;DP=16914;EAS_AF=0.0982;AMR_AF=0.0706;AFR_AF=0.0113;EUR_AF=0.0586;SAS_AF=0.1718;AA=T|||;VT=SNP
6	27986340	rs149975	G	A	100	PASS	AC=1676;AF=0.334665;AN=5008;NS=2504;DP=19992;EAS_AF=0.2986;AMR_AF=0.3516;AFR_AF=0.4123;EUR_AF=0.2565;SAS_AF=0.3354;AA=A|||;VT=SNP
6	27986529	rs9368544	A	C	100	PASS	AC=391;AF=0.0780751;AN=5008;NS=2504;DP=20047;EAS_AF=0.0982;AMR_AF=0.0706;AFR_AF=0.0113;EUR_AF=0.0586;SAS_AF=0.1728;AA=A|||;VT=SNP
6	27986883	rs9393870	G	A	100	PASS	AC=391;AF=0.0780751;AN=5008;NS=2504;DP=19490;EAS_AF=0.0982;AMR_AF=0.0706;AFR_AF=0.0113;EUR_AF=0.0586;SAS_AF=0.1728;AA=A|||;VT=SNP
6	27987558	rs76456386	T	C	100	PASS	AC=391;AF=0.0780751;AN=5008;NS=2504;DP=14436;EAS_AF=0.0982;AMR_AF=0.0706;AFR_AF=0.0113;EUR_AF=0.0586;SAS_AF=0.1728;AA=T|||;VT=SNP
6	27987650	rs9357056	A	G	100	PASS	AC=391;AF=0.0780751;AN=5008;NS=2504;DP=15858;EAS_AF=0.0982;AMR_AF=0.0706;AFR_AF=0.0113;EUR_AF=0.0586;SAS_AF=0.1728;AA=G|||;VT=SNP
6	27987776	rs149976	A	G	100	PASS	AC=3094;AF=0.617812;AN=5008;NS=2504;DP=14497;EAS_AF=0.5843;AMR_AF=0.5058;AFR_AF=0.9523;EUR_AF=0.3678;SAS_AF=0.5368;AA=G|||;VT=SNP
6	27988450	rs76137342	A	T	100	PASS	AC=391;AF=0.0780751;AN=5008;NS=2504;DP=19240;EAS_AF=0.0982;AMR_AF=0.0706;AFR_AF=0.0113;EUR_AF=0.0586;SAS_AF=0.1728;AA=a|||;VT=SNP
6	27988883	rs138236708	A	C	100	PASS	AC=391;AF=0.0780751;AN=5008;NS=2504;DP=19004;EAS_AF=0.0982;AMR_AF=0.0706;AFR_AF=0.0113;EUR_AF=0.0586;SAS_AF=0.1728;AA=-|||;VT=SNP
6	27988907	rs143266202	C	T	100	PASS	AC=395;AF=0.0788738;AN=5008;NS=2504;DP=18821;EAS_AF=0.0982;AMR_AF=0.0706;AFR_AF=0.0144;EUR_AF=0.0586;SAS_AF=0.1728;AA=-|||;VT=SNP
6	27989881	rs9357057	G	T	100	PASS	AC=391;AF=0.0780751;AN=5008;NS=2504;DP=19231;EAS_AF=0.0982;AMR_AF=0.0706;AFR_AF=0.0113;EUR_AF=0.0586;SAS_AF=0.1728;AA=-|||;VT=SNP
6	27990964	rs139111047	A	T	100	PASS	AC=309;AF=0.0617013;AN=5008;NS=2504;DP=20881;EAS_AF=0.1151;AMR_AF=0.1095;AFR_AF=0.0129;EUR_AF=0.0129;SAS_AF=0.089;AA=-|||;VT=SNP
6	27991007	rs149979	G	A	100	PASS	AC=1290;AF=0.257588;AN=5008;NS=2504;DP=21246;EAS_AF=0.2004;AMR_AF=0.281;AFR_AF=0.4009;EUR_AF=0.1978;SAS_AF=0.1677;AA=-|||;VT=SNP
6	27994424	rs4305719	G	A	100	PASS	AC=392;AF=0.0782748;AN=5008;NS=2504;DP=15871;EAS_AF=0.0982;AMR_AF=0.0706;AFR_AF=0.0113;EUR_AF=0.0596;SAS_AF=0.1728;AA=-|||;VT=SNP
6	27994609	rs2116983	A	T	100	PASS	AC=391;AF=0.0780751;AN=5008;NS=2504;DP=13442;EAS_AF=0.0982;AMR_AF=0.0706;AFR_AF=0.0113;EUR_AF=0.0586;SAS_AF=0.1728;AA=-|||;VT=SNP
6	27994683	rs139174341	T	C	100	PASS	AC=460;AF=0.091853;AN=5008;NS=2504;DP=11142;EAS_AF=0.0804;AMR_AF=0.0879;AFR_AF=0.1702;EUR_AF=0.0388;SAS_AF=0.0552;AA=-|||;VT=SNP
6	27998184	rs149989	T	A	100	PASS	AC=1686;AF=0.336661;AN=5008;NS=2504;DP=19556;EAS_AF=0.2986;AMR_AF=0.3516;AFR_AF=0.416;EUR_AF=0.2565;SAS_AF=0.3405;AA=a|||;VT=SNP
6	27998258	rs149990	G	A	100	PASS	AC=596;AF=0.11901;AN=5008;NS=2504;DP=19457;EAS_AF=0.1161;AMR_AF=0.1571;AFR_AF=0.1415;EUR_AF=0.0954;SAS_AF=0.089;AA=g|||;VT=SNP
6	27998602	rs9380038	G	A	100	PASS	AC=367;AF=0.0732827;AN=5008;NS=2504;DP=16623;EAS_AF=0.0972;AMR_AF=0.0706;AFR_AF=0.0106;EUR_AF=0.0577;SAS_AF=0.1513;AA=g|||;VT=SNP
6	27999044	rs9368545	A	T	100	PASS	AC=393;AF=0.0784744;AN=5008;NS=2504;DP=18197;EAS_AF=0.0982;AMR_AF=0.0706;AFR_AF=0.0113;EUR_AF=0.0606;SAS_AF=0.1728;AA=a|||;VT=SNP
6	27999369	rs17765402	T	A	100	PASS	AC=382;AF=0.076278;AN=5008;NS=2504;DP=18507;EAS_AF=0.0804;AMR_AF=0.0749;AFR_AF=0.1195;EUR_AF=0.0368;SAS_AF=0.0552;AA=t|||;VT=SNP
6	27999421	rs16893573	C	T	100	PASS	AC=308;AF=0.0615016;AN=5008;NS=2504;DP=18296;EAS_AF=0.1151;AMR_AF=0.1095;AFR_AF=0.0129;EUR_AF=0.0129;SAS_AF=0.0879;AA=t|||;VT=SNP
6	28000361	rs1529749	T	C	100	PASS	AC=391;AF=0.0780751;AN=5008;NS=2504;DP=15062;EAS_AF=0.0982;AMR_AF=0.0706;AFR_AF=0.0113;EUR_AF=0.0586;SAS_AF=0.1728;AA=c|||;VT=SNP
6	28000610	rs17765491	C	A	100	PASS	AC=367;AF=0.0732827;AN=5008;NS=2504;DP=13387;EAS_AF=0.0972;AMR_AF=0.0706;AFR_AF=0.0106;EUR_AF=0.0577;SAS_AF=0.1513;AA=c|||;VT=SNP
6	28001003	rs17708949	A	C	100	PASS	AC=300;AF=0.0599042;AN=5008;NS=2504;DP=16014;EAS_AF=0.0893;AMR_AF=0.0519;AFR_AF=0;EUR_AF=0.0348;SAS_AF=0.1421;AA=a|||;VT=SNP
6	28001033	rs149941	T	C	100	PASS	AC=1681;AF=0.335663;AN=5008;NS=2504;DP=16265;EAS_AF=0.2986;AMR_AF=0.3516;AFR_AF=0.4123;EUR_AF=0.2565;SAS_AF=0.3405;AA=c|||;VT=SNP
6	28001610	rs149942	T	C	100	PASS	AC=1681;AF=0.335663;AN=5008;NS=2504;DP=18741;EAS_AF=0.2986;AMR_AF=0.3516;AFR_AF=0.4123;EUR_AF=0.2565;SAS_AF=0.3405;AA=c|||;VT=SNP
6	28002045	rs9393873	G	A	100	PASS	AC=399;AF=0.0796725;AN=5008;NS=2504;DP=18531;EAS_AF=0.1062;AMR_AF=0.0706;AFR_AF=0.0113;EUR_AF=0.0586;SAS_AF=0.1728;AA=a|||;VT=SNP
6	28002139	rs77234126	G	A	100	PASS	AC=310;AF=0.061901;AN=5008;NS=2504;DP=19239;EAS_AF=0.1151;AMR_AF=0.1095;AFR_AF=0.0129;EUR_AF=0.0139;SAS_AF=0.089;AA=g|||;VT=SNP
6	28002388	rs149943	G	A	100	PASS	AC=599;AF=0.119609;AN=5008;NS=2504;DP=19299;EAS_AF=0.1181;AMR_AF=0.1571;AFR_AF=0.1422;EUR_AF=0.0954;SAS_AF=0.089;AA=g|||;VT=SNP
6	28002818	rs149944	C	T	100	PASS	AC=1685;AF=0.336462;AN=5008;NS=2504;DP=16892;EAS_AF=0.2986;AMR_AF=0.3516;AFR_AF=0.4153;EUR_AF=0.2565;SAS_AF=0.3405;AA=t|||;VT=SNP
6	28002853	rs149945	T	C	100	PASS	AC=1680;AF=0.335463;AN=5008;NS=2504;DP=17119;EAS_AF=0.2986;AMR_AF=0.3516;AFR_AF=0.4115;EUR_AF=0.2565;SAS_AF=0.3405;AA=c|||;VT=SNP
6	28002963	rs17709097	A	G	100	PASS	AC=367;AF=0.0732827;AN=5008;NS=2504;DP=16392;EAS_AF=0.0972;AMR_AF=0.0706;AFR_AF=0.0106;EUR_AF=0.0577;SAS_AF=0.1513;AA=a|||;VT=SNP
6	28003222	rs184084677	C	T	100	PASS	AC=454;AF=0.090655;AN=5008;NS=2504;DP=13137;EAS_AF=0.125;AMR_AF=0.0908;AFR_AF=0.0136;EUR_AF=0.0606;SAS_AF=0.1902;AA=N|||;VT=SNP
6	28003275	rs17709109	T	G	100	PASS	AC=392;AF=0.0782748;AN=5008;NS=2504;DP=14958;EAS_AF=0.0982;AMR_AF=0.0706;AFR_AF=0.0121;EUR_AF=0.0586;SAS_AF=0.1728;AA=N|||;VT=SNP
6	28004059	rs156736	T	C	100	PASS	AC=1291;AF=0.257788;AN=5008;NS=2504;DP=13062;EAS_AF=0.2004;AMR_AF=0.281;AFR_AF=0.4017;EUR_AF=0.1978;SAS_AF=0.1677;AA=t|||;VT=SNP
6	28004134	rs9380039	G	A	100	PASS	AC=392;AF=0.0782748;AN=5008;NS=2504;DP=11385;EAS_AF=0.0982;AMR_AF=0.0706;AFR_AF=0.0113;EUR_AF=0.0586;SAS_AF=0.1738;AA=g|||;VT=SNP
6	28005112	rs9393874	A	G	100	PASS	AC=388;AF=0.077476;AN=5008;NS=2504;DP=13470;EAS_AF=0.0982;AMR_AF=0.0663;AFR_AF=0.0113;EUR_AF=0.0586;SAS_AF=0.1728;AA=g|||;VT=SNP
6	28006042	rs9393875	A	G	100	PASS	AC=397;AF=0.0792732;AN=5008;NS=2504;DP=16621;EAS_AF=0.1062;AMR_AF=0.0663;AFR_AF=0.0113;EUR_AF=0.0586;SAS_AF=0.1738;AA=g|||;VT=SNP
6	28006650	rs149897	A	G	100	PASS	AC=1682;AF=0.335863;AN=5008;NS=2504;DP=18503;EAS_AF=0.2996;AMR_AF=0.3473;AFR_AF=0.4145;EUR_AF=0.2565;SAS_AF=0.3405;AA=g|||;VT=SNP
6	28007357	rs156734	A	C	100	PASS	AC=1677;AF=0.334864;AN=5008;NS=2504;DP=17659;EAS_AF=0.2996;AMR_AF=0.3473;AFR_AF=0.4107;EUR_AF=0.2565;SAS_AF=0.3405;AA=c|||;VT=SNP
6	28007419	rs2030009	C	T	100	PASS	AC=388;AF=0.077476;AN=5008;NS=2504;DP=16298;EAS_AF=0.0982;AMR_AF=0.0663;AFR_AF=0.0113;EUR_AF=0.0586;SAS_AF=0.1728;AA=t|||;VT=SNP
6	28007930	rs10046419	C	A	100	PASS	AC=460;AF=0.091853;AN=5008;NS=2504;DP=17870;EAS_AF=0.0804;AMR_AF=0.0879;AFR_AF=0.1702;EUR_AF=0.0388;SAS_AF=0.0552;AA=c|||;VT=SNP
6	28007949	rs10046154	T	G	100	PASS	AC=463;AF=0.0924521;AN=5008;NS=2504;DP=17517;EAS_AF=0.0804;AMR_AF=0.0879;AFR_AF=0.1725;EUR_AF=0.0388;SAS_AF=0.0552;AA=t|||;VT=SNP
6	28007953	rs10046424	G	C	100	PASS	AC=459;AF=0.0916534;AN=5008;NS=2504;DP=17480;EAS_AF=0.0804;AMR_AF=0.0879;AFR_AF=0.1694;EUR_AF=0.0388;SAS_AF=0.0552;AA=g|||;VT=SNP
6	28008248	rs2030008	G	T	100	PASS	AC=388;AF=0.077476;AN=5008;NS=2504;DP=15870;EAS_AF=0.0982;AMR_AF=0.0663;AFR_AF=0.0113;EUR_AF=0.0586;SAS_AF=0.1728;AA=g|||;VT=SNP
6	28008331	rs2394044	T	C	100	PASS	AC=388;AF=0.077476;AN=5008;NS=2504;DP=15564;EAS_AF=0.0982;AMR_AF=0.0663;AFR_AF=0.0113;EUR_AF=0.0586;SAS_AF=0.1728;AA=t|||;VT=SNP
6	28009502	rs76583990	T	C	100	PASS	AC=388;AF=0.077476;AN=5008;NS=2504;DP=19731;EAS_AF=0.0982;AMR_AF=0.0663;AFR_AF=0.0113;EUR_AF=0.0586;SAS_AF=0.1728;AA=c|||;VT=SNP
6	28009667	rs9393876	G	T	100	PASS	AC=364;AF=0.0726837;AN=5008;NS=2504;DP=18036;EAS_AF=0.0972;AMR_AF=0.0663;AFR_AF=0.0106;EUR_AF=0.0577;SAS_AF=0.1513;AA=g|||;VT=SNP
6	28009920	rs9368546	C	T	100	PASS	AC=388;AF=0.077476;AN=5008;NS=2504;DP=18995;EAS_AF=0.0982;AMR_AF=0.0663;AFR_AF=0.0113;EUR_AF=0.0586;SAS_AF=0.1728;AA=t|||;VT=SNP
6	28010078	rs169431	G	C	100	PASS	AC=1684;AF=0.336262;AN=5008;NS=2504;DP=17606;EAS_AF=0.2996;AMR_AF=0.3487;AFR_AF=0.4153;EUR_AF=0.2565;SAS_AF=0.3405;AA=c|||;VT=SNP
6	28011146	rs9357059	A	G	100	PASS	AC=367;AF=0.0732827;AN=5008;NS=2504;DP=20378;EAS_AF=0.0992;AMR_AF=0.0663;AFR_AF=0.0106;EUR_AF=0.0577;SAS_AF=0.1524;AA=a|||;VT=SNP
6	28011516	rs149949	T	C	100	PASS	AC=618;AF=0.123403;AN=5008;NS=2504;DP=19217;EAS_AF=0.1161;AMR_AF=0.1599;AFR_AF=0.1528;EUR_AF=0.0974;SAS_AF=0.092;AA=t|||;VT=SNP
6	28011551	rs202908	C	G	100	PASS	AC=1661;AF=0.331669;AN=5008;NS=2504;DP=19856;EAS_AF=0.2986;AMR_AF=0.3444;AFR_AF=0.3994;EUR_AF=0.2565;SAS_AF=0.3425;AA=N|||;VT=SNP
6	28011585	rs175954	A	G	100	PASS	AC=1292;AF=0.257987;AN=5008;NS=2504;DP=18582;EAS_AF=0.2014;AMR_AF=0.281;AFR_AF=0.4002;EUR_AF=0.1978;SAS_AF=0.1697;AA=a|||;VT=SNP
6	28011652	rs202906	T	C	100	PASS	AC=642;AF=0.128195;AN=5008;NS=2504;DP=16105;EAS_AF=0.1171;AMR_AF=0.1628;AFR_AF=0.1717;EUR_AF=0.0974;SAS_AF=0.0879;AA=t|||;VT=SNP
6	28013186	rs75867934	A	T	100	PASS	AC=362;AF=0.0722843;AN=5008;NS=2504;DP=18409;EAS_AF=0.0962;AMR_AF=0.0663;AFR_AF=0.0106;EUR_AF=0.0577;SAS_AF=0.1503;AA=a|||;VT=SNP
6	28013280	rs9380041	G	A	100	PASS	AC=313;AF=0.0625;AN=5008;NS=2504;DP=16903;EAS_AF=0.1171;AMR_AF=0.1095;AFR_AF=0.0129;EUR_AF=0.0129;SAS_AF=0.091;AA=g|||;VT=SNP
6	28013303	rs77077093	T	C	100	PASS	AC=386;AF=0.0770767;AN=5008;NS=2504;DP=16101;EAS_AF=0.0972;AMR_AF=0.0663;AFR_AF=0.0113;EUR_AF=0.0586;SAS_AF=0.1718;AA=t|||;VT=SNP
6	28013410	rs156739	C	A	100	PASS	AC=1663;AF=0.332069;AN=5008;NS=2504;DP=16112;EAS_AF=0.2986;AMR_AF=0.3429;AFR_AF=0.3986;EUR_AF=0.2584;SAS_AF=0.3446;AA=N|||;VT=SNP
6	28013608	rs75518771	T	C	100	PASS	AC=387;AF=0.0772764;AN=5008;NS=2504;DP=16340;EAS_AF=0.0972;AMR_AF=0.0663;AFR_AF=0.0113;EUR_AF=0.0586;SAS_AF=0.1728;AA=t|||;VT=SNP
6	28013617	rs149958	A	C	100	PASS	AC=1664;AF=0.332268;AN=5008;NS=2504;DP=16106;EAS_AF=0.2976;AMR_AF=0.3429;AFR_AF=0.3986;EUR_AF=0.2594;SAS_AF=0.3456;AA=N|||;VT=SNP
6	28013854	rs149959	T	C	100	PASS	AC=1668;AF=0.333067;AN=5008;NS=2504;DP=17077;EAS_AF=0.2986;AMR_AF=0.3429;AFR_AF=0.4024;EUR_AF=0.2584;SAS_AF=0.3446;AA=N|||;VT=SNP
6	28014025	rs156738	G	C	100	PASS	AC=1663;AF=0.332069;AN=5008;NS=2504;DP=18960;EAS_AF=0.2976;AMR_AF=0.3429;AFR_AF=0.3994;EUR_AF=0.2584;SAS_AF=0.3446;AA=N|||;VT=SNP
6	28014093	rs9380042	C	T	100	PASS	AC=386;AF=0.0770767;AN=5008;NS=2504;DP=18726;EAS_AF=0.0972;AMR_AF=0.0663;AFR_AF=0.0113;EUR_AF=0.0586;SAS_AF=0.1718;AA=c|||;VT=SNP
6	28014577	rs16893601	G	A	100	PASS	AC=314;AF=0.0626997;AN=5008;NS=2504;DP=19970;EAS_AF=0.1181;AMR_AF=0.1095;AFR_AF=0.0129;EUR_AF=0.0129;SAS_AF=0.091;AA=g|||;VT=SNP
6	28014597	rs149900	C	T	100	PASS	AC=1262;AF=0.251997;AN=5008;NS=2504;DP=20955;EAS_AF=0.2004;AMR_AF=0.2709;AFR_AF=0.3873;EUR_AF=0.1938;SAS_AF=0.1687;AA=c|||;VT=SNP
6	28014616	rs77735438	G	T	100	PASS	AC=386;AF=0.0770767;AN=5008;NS=2504;DP=21639;EAS_AF=0.0972;AMR_AF=0.0663;AFR_AF=0.0113;EUR_AF=0.0586;SAS_AF=0.1718;AA=t|||;VT=SNP
6	28015355	rs7739987	G	A	100	PASS	AC=834;AF=0.166534;AN=5008;NS=2504;DP=21317;EAS_AF=0.0813;AMR_AF=0.1167;AFR_AF=0.3041;EUR_AF=0.0974;SAS_AF=0.1748;AA=g|||;VT=SNP
6	28015569	rs149961	A	C	100	PASS	AC=1276;AF=0.254792;AN=5008;NS=2504;DP=20250;EAS_AF=0.2004;AMR_AF=0.2767;AFR_AF=0.3873;EUR_AF=0.1998;SAS_AF=0.1728;AA=a|||;VT=SNP
6	28015589	rs9393878	T	C	100	PASS	AC=298;AF=0.0595048;AN=5008;NS=2504;DP=20591;EAS_AF=0.0883;AMR_AF=0.0476;AFR_AF=0.0023;EUR_AF=0.0348;SAS_AF=0.1411;AA=t|||;VT=SNP
6	28015918	rs149962	G	A	100	PASS	AC=1662;AF=0.331869;AN=5008;NS=2504;DP=18718;EAS_AF=0.2976;AMR_AF=0.3429;AFR_AF=0.3986;EUR_AF=0.2584;SAS_AF=0.3446;AA=a|||;VT=SNP
6	28016099	rs17709523	C	T	100	PASS	AC=391;AF=0.0780751;AN=5008;NS=2504;DP=17372;EAS_AF=0.0972;AMR_AF=0.0663;AFR_AF=0.0151;EUR_AF=0.0586;SAS_AF=0.1718;AA=c|||;VT=SNP
6	28017132	rs149963	G	A	100	PASS	AC=3100;AF=0.61901;AN=5008;NS=2504;DP=20595;EAS_AF=0.5893;AMR_AF=0.5;AFR_AF=0.9508;EUR_AF=0.3698;SAS_AF=0.5419;AA=a|||;VT=SNP
6	28018469	rs149964	A	G	100	PASS	AC=1276;AF=0.254792;AN=5008;NS=2504;DP=16284;EAS_AF=0.2004;AMR_AF=0.2767;AFR_AF=0.3873;EUR_AF=0.1998;SAS_AF=0.1728;AA=a|||;VT=SNP
6	28018689	rs149965	T	A	100	PASS	AC=1662;AF=0.331869;AN=5008;NS=2504;DP=17086;EAS_AF=0.2976;AMR_AF=0.3415;AFR_AF=0.4002;EUR_AF=0.2584;SAS_AF=0.3436;AA=t|||;VT=SNP
6	28018944	rs9393879	G	A	100	PASS	AC=363;AF=0.072484;AN=5008;NS=2504;DP=18184;EAS_AF=0.0972;AMR_AF=0.0663;AFR_AF=0.0106;EUR_AF=0.0577;SAS_AF=0.1503;AA=g|||;VT=SNP
6	28019665	rs76079263	G	C	100	PASS	AC=145;AF=0.0289537;AN=5008;NS=2504;DP=18957;EAS_AF=0.002;AMR_AF=0.0245;AFR_AF=0.0015;EUR_AF=0.0765;SAS_AF=0.0481;AA=g|||;VT=SNP
6	28019979	rs149899	C	T	100	PASS	AC=1280;AF=0.255591;AN=5008;NS=2504;DP=16080;EAS_AF=0.2024;AMR_AF=0.2752;AFR_AF=0.388;EUR_AF=0.2008;SAS_AF=0.1738;AA=c|||;VT=SNP
6	28020814	rs172165	T	G	100	PASS	AC=1280;AF=0.255591;AN=5008;NS=2504;DP=16143;EAS_AF=0.2024;AMR_AF=0.2752;AFR_AF=0.388;EUR_AF=0.2008;SAS_AF=0.1738;AA=t|||;VT=SNP
6	28020820	rs172166	C	G	100	PASS	AC=1282;AF=0.25599;AN=5008;NS=2504;DP=16222;EAS_AF=0.2024;AMR_AF=0.2752;AFR_AF=0.388;EUR_AF=0.2008;SAS_AF=0.1759;AA=c|||;VT=SNP
6	28021589	rs203888	G	A	100	PASS	AC=1279;AF=0.255391;AN=5008;NS=2504;DP=19118;EAS_AF=0.2024;AMR_AF=0.2738;AFR_AF=0.388;EUR_AF=0.2008;SAS_AF=0.1738;AA=g|||;VT=SNP
6	28021768	rs9468270	C	T	100	PASS	AC=471;AF=0.0940495;AN=5008;NS=2504;DP=19513;EAS_AF=0.0813;AMR_AF=0.0893;AFR_AF=0.1717;EUR_AF=0.0417;SAS_AF=0.0593;AA=c|||;VT=SNP
6	28021775	rs203889	T	G	100	PASS	AC=1280;AF=0.255591;AN=5008;NS=2504;DP=19434;EAS_AF=0.2024;AMR_AF=0.2752;AFR_AF=0.388;EUR_AF=0.2008;SAS_AF=0.1738;AA=g|||;VT=SNP
6	28022215	rs9348785	T	C	100	PASS	AC=361;AF=0.0720847;AN=5008;NS=2504;DP=10924;EAS_AF=0.0952;AMR_AF=0.0677;AFR_AF=0.0098;EUR_AF=0.0577;SAS_AF=0.1503;AA=t|||;VT=SNP
6	28022248	rs203890	T	C	100	PASS	AC=1279;AF=0.255391;AN=5008;NS=2504;DP=10087;EAS_AF=0.2024;AMR_AF=0.2752;AFR_AF=0.3873;EUR_AF=0.2008;SAS_AF=0.1738;AA=t|||;VT=SNP
6	28022723	rs12173797	C	A	100	PASS	AC=1666;AF=0.332668;AN=5008;NS=2504;DP=9296;EAS_AF=0.2976;AMR_AF=0.3429;AFR_AF=0.4017;EUR_AF=0.2584;SAS_AF=0.3446;AA=-|||;VT=SNP
6	28023008	rs66529373	T	A	100	PASS	AC=1276;AF=0.254792;AN=5008;NS=2504;DP=8993;EAS_AF=0.2014;AMR_AF=0.2752;AFR_AF=0.3873;EUR_AF=0.1998;SAS_AF=0.1728;AA=-|||;VT=SNP
6	28023751	rs9393881	C	G	100	PASS	AC=1278;AF=0.255192;AN=5008;NS=2504;DP=11882;EAS_AF=0.2014;AMR_AF=0.2781;AFR_AF=0.3873;EUR_AF=0.1998;SAS_AF=0.1728;AA=c|||;VT=SNP
6	28024026	rs79457853	C	A	100	PASS	AC=390;AF=0.0778754;AN=5008;NS=2504;DP=17036;EAS_AF=0.0962;AMR_AF=0.0663;AFR_AF=0.0151;EUR_AF=0.0586;SAS_AF=0.1718;AA=c|||;VT=SNP
6	28024408	rs41375446	C	G	100	PASS	AC=348;AF=0.0694888;AN=5008;NS=2504;DP=17679;EAS_AF=0.0952;AMR_AF=0.0634;AFR_AF=0.0023;EUR_AF=0.0577;SAS_AF=0.1503;AA=C|||;VT=SNP
6	28024422	rs9393882	C	T	100	PASS	AC=313;AF=0.0625;AN=5008;NS=2504;DP=17985;EAS_AF=0.1171;AMR_AF=0.1095;AFR_AF=0.0129;EUR_AF=0.0129;SAS_AF=0.091;AA=C|||;VT=SNP
6	28024486	rs9357060	C	G	100	PASS	AC=1277;AF=0.254992;AN=5008;NS=2504;DP=17537;EAS_AF=0.2014;AMR_AF=0.2767;AFR_AF=0.3873;EUR_AF=0.1998;SAS_AF=0.1728;AA=C|||;VT=SNP
6	28024570	rs9468271	A	G	100	PASS	AC=1277;AF=0.254992;AN=5008;NS=2504;DP=18394;EAS_AF=0.2014;AMR_AF=0.2767;AFR_AF=0.3873;EUR_AF=0.1998;SAS_AF=0.1728;AA=G|||;VT=SNP
6	28025279	rs9380045	A	G	100	PASS	AC=1278;AF=0.255192;AN=5008;NS=2504;DP=15692;EAS_AF=0.2014;AMR_AF=0.2767;AFR_AF=0.388;EUR_AF=0.1998;SAS_AF=0.1728;AA=A|||;VT=SNP
6	28025486	rs9348789	C	T	100	PASS	AC=1278;AF=0.255192;AN=5008;NS=2504;DP=15964;EAS_AF=0.2014;AMR_AF=0.2767;AFR_AF=0.388;EUR_AF=0.1998;SAS_AF=0.1728;AA=T|||;VT=SNP
6	28025926	rs35949109	T	C	100	PASS	AC=580;AF=0.115815;AN=5008;NS=2504;DP=12991;EAS_AF=0.1171;AMR_AF=0.1499;AFR_AF=0.1309;EUR_AF=0.0954;SAS_AF=0.091;AA=T|||;VT=SNP
6	28026025	rs75486682	T	C	100	PASS	AC=305;AF=0.0609026;AN=5008;NS=2504;DP=15525;EAS_AF=0.1171;AMR_AF=0.1095;AFR_AF=0.0068;EUR_AF=0.0129;SAS_AF=0.091;AA=T|||;VT=SNP
6	28026077	rs9468274	G	T	100	PASS	AC=1277;AF=0.254992;AN=5008;NS=2504;DP=15390;EAS_AF=0.2014;AMR_AF=0.2767;AFR_AF=0.3873;EUR_AF=0.1998;SAS_AF=0.1728;AA=G|||;VT=SNP
6	28026136	rs9468275	G	T	100	PASS	AC=1277;AF=0.254992;AN=5008;NS=2504;DP=15657;EAS_AF=0.2014;AMR_AF=0.2767;AFR_AF=0.3873;EUR_AF=0.1998;SAS_AF=0.1728;AA=G|||;VT=SNP
6	28027070	rs202169895	C	A	100	PASS	AC=403;AF=0.0804712;AN=5008;NS=2504;DP=13015;EAS_AF=0.0952;AMR_AF=0.0735;AFR_AF=0.0227;EUR_AF=0.0596;SAS_AF=0.1697;AA=C|||;VT=SNP
6	28027688	rs9468276	A	C	100	PASS	AC=1277;AF=0.254992;AN=5008;NS=2504;DP=16781;EAS_AF=0.2014;AMR_AF=0.2767;AFR_AF=0.3873;EUR_AF=0.1998;SAS_AF=0.1728;AA=C|||;VT=SNP
6	28028067	rs9368547	A	G	100	PASS	AC=1667;AF=0.332867;AN=5008;NS=2504;DP=19083;EAS_AF=0.2976;AMR_AF=0.3429;AFR_AF=0.4024;EUR_AF=0.2584;SAS_AF=0.3446;AA=G|||;VT=SNP
6	28028390	rs9468277	C	A	100	PASS	AC=1277;AF=0.254992;AN=5008;NS=2504;DP=23177;EAS_AF=0.2014;AMR_AF=0.2767;AFR_AF=0.3873;EUR_AF=0.1998;SAS_AF=0.1728;AA=A|||;VT=SNP
6	28028482	rs9468278	C	T	100	PASS	AC=1277;AF=0.254992;AN=5008;NS=2504;DP=18781;EAS_AF=0.2014;AMR_AF=0.2767;AFR_AF=0.3873;EUR_AF=0.1998;SAS_AF=0.1728;AA=C|||;VT=SNP
6	28029837	rs13218430	T	C	100	PASS	AC=1277;AF=0.254992;AN=5008;NS=2504;DP=17260;EAS_AF=0.2014;AMR_AF=0.2767;AFR_AF=0.3873;EUR_AF=0.1998;SAS_AF=0.1728;AA=T|||;VT=SNP
6	28030499	rs9380046	T	C	100	PASS	AC=1281;AF=0.255791;AN=5008;NS=2504;DP=17583;EAS_AF=0.2014;AMR_AF=0.2795;AFR_AF=0.3873;EUR_AF=0.2018;SAS_AF=0.1728;AA=T|||;VT=SNP
6	28031494	rs9348790	G	C	100	PASS	AC=361;AF=0.0720847;AN=5008;NS=2504;DP=16061;EAS_AF=0.0952;AMR_AF=0.0663;AFR_AF=0.0106;EUR_AF=0.0577;SAS_AF=0.1503;AA=G|||;VT=SNP
6	28031838	rs183244	C	A	100	PASS	AC=1667;AF=0.332867;AN=5008;NS=2504;DP=16036;EAS_AF=0.2976;AMR_AF=0.3429;AFR_AF=0.4024;EUR_AF=0.2584;SAS_AF=0.3446;AA=A|||;VT=SNP
6	28033039	rs149950	T	G	100	PASS	AC=1667;AF=0.332867;AN=5008;NS=2504;DP=3122;EAS_AF=0.2976;AMR_AF=0.3429;AFR_AF=0.4024;EUR_AF=0.2584;SAS_AF=0.3446;AA=G|||;VT=SNP
6	28033058	rs74721605	C	T	100	PASS	AC=348;AF=0.0694888;AN=5008;NS=2504;DP=7090;EAS_AF=0.0952;AMR_AF=0.0634;AFR_AF=0.0023;EUR_AF=0.0577;SAS_AF=0.1503;AA=C|||;VT=SNP
6	28033087	rs149951	T	C	100	PASS	AC=1667;AF=0.332867;AN=5008;NS=2504;DP=12149;EAS_AF=0.2976;AMR_AF=0.3429;AFR_AF=0.4024;EUR_AF=0.2584;SAS_AF=0.3446;AA=C|||;VT=SNP
6	28033174	rs9295755	A	G	100	PASS	AC=1150;AF=0.229633;AN=5008;NS=2504;DP=18784;EAS_AF=0.2014;AMR_AF=0.268;AFR_AF=0.3018;EUR_AF=0.1928;SAS_AF=0.1718;AA=G|||;VT=SNP
6	28033396	rs9295756	C	A	100	PASS	AC=1150;AF=0.229633;AN=5008;NS=2504;DP=18171;EAS_AF=0.2014;AMR_AF=0.268;AFR_AF=0.3018;EUR_AF=0.1928;SAS_AF=0.1718;AA=C|||;VT=SNP
6	28033523	rs10484403	A	G	100	PASS	AC=1150;AF=0.229633;AN=5008;NS=2504;DP=18132;EAS_AF=0.2014;AMR_AF=0.268;AFR_AF=0.3018;EUR_AF=0.1928;SAS_AF=0.1718;AA=A|||;VT=SNP
6	28033885	rs149952	C	T	100	PASS	AC=487;AF=0.0972444;AN=5008;NS=2504;DP=16570;EAS_AF=0.0952;AMR_AF=0.0749;AFR_AF=0.0961;EUR_AF=0.0646;SAS_AF=0.1503;AA=C|||;VT=SNP
6	28034035	rs4713132	A	G	100	PASS	AC=1150;AF=0.229633;AN=5008;NS=2504;DP=16881;EAS_AF=0.2014;AMR_AF=0.268;AFR_AF=0.3018;EUR_AF=0.1928;SAS_AF=0.1718;AA=G|||;VT=SNP
6	28034041	rs4713133	T	C	100	PASS	AC=1150;AF=0.229633;AN=5008;NS=2504;DP=16772;EAS_AF=0.2014;AMR_AF=0.268;AFR_AF=0.3018;EUR_AF=0.1928;SAS_AF=0.1718;AA=T|||;VT=SNP
6	28034121	rs4713134	T	C	100	PASS	AC=1150;AF=0.229633;AN=5008;NS=2504;DP=15033;EAS_AF=0.2014;AMR_AF=0.268;AFR_AF=0.3018;EUR_AF=0.1928;SAS_AF=0.1718;AA=T|||;VT=SNP
6	28034691	rs149953	C	T	100	PASS	AC=486;AF=0.0970447;AN=5008;NS=2504;DP=16542;EAS_AF=0.0952;AMR_AF=0.0749;AFR_AF=0.0961;EUR_AF=0.0646;SAS_AF=0.1493;AA=C|||;VT=SNP
6	28034737	rs9368548	A	G	100	PASS	AC=1151;AF=0.229832;AN=5008;NS=2504;DP=17022;EAS_AF=0.2014;AMR_AF=0.268;AFR_AF=0.3018;EUR_AF=0.1928;SAS_AF=0.1728;AA=A|||;VT=SNP
6	28035246	rs149954	G	A	100	PASS	AC=1668;AF=0.333067;AN=5008;NS=2504;DP=17981;EAS_AF=0.2976;AMR_AF=0.3429;AFR_AF=0.4039;EUR_AF=0.2584;SAS_AF=0.3436;AA=A|||;VT=SNP
6	28036225	rs149955	G	C	100	PASS	AC=1670;AF=0.333466;AN=5008;NS=2504;DP=20504;EAS_AF=0.2986;AMR_AF=0.3429;AFR_AF=0.4032;EUR_AF=0.2584;SAS_AF=0.3456;AA=C|||;VT=SNP
6	28036251	rs149956	G	A	100	PASS	AC=3101;AF=0.619209;AN=5008;NS=2504;DP=21111;EAS_AF=0.5893;AMR_AF=0.5;AFR_AF=0.9523;EUR_AF=0.3698;SAS_AF=0.5409;AA=A|||;VT=SNP
6	28037020	rs149957	G	T	100	PASS	AC=529;AF=0.105631;AN=5008;NS=2504;DP=16995;EAS_AF=0.0962;AMR_AF=0.0821;AFR_AF=0.0961;EUR_AF=0.0825;SAS_AF=0.1687;AA=G|||;VT=SNP
6	28037032	rs61471148	T	A	100	PASS	AC=1206;AF=0.240815;AN=5008;NS=2504;DP=17194;EAS_AF=0.2024;AMR_AF=0.2709;AFR_AF=0.3336;EUR_AF=0.2008;SAS_AF=0.1748;AA=A|||;VT=SNP
6	28037893	rs9380047	G	T	100	PASS	AC=1133;AF=0.226238;AN=5008;NS=2504;DP=18499;EAS_AF=0.1875;AMR_AF=0.2723;AFR_AF=0.3132;EUR_AF=0.1998;SAS_AF=0.1431;AA=G|||;VT=SNP
6	28038117	rs203881	C	G	100	PASS	AC=494;AF=0.0986422;AN=5008;NS=2504;DP=17972;EAS_AF=0.1141;AMR_AF=0.0692;AFR_AF=0.1006;EUR_AF=0.0537;SAS_AF=0.1472;AA=C|||;VT=SNP
6	28038966	rs9348791	C	T	100	PASS	AC=491;AF=0.0980431;AN=5008;NS=2504;DP=15681;EAS_AF=0.1141;AMR_AF=0.0692;AFR_AF=0.0983;EUR_AF=0.0537;SAS_AF=0.1472;AA=C|||;VT=SNP
6	28039015	rs7755442	T	C	100	PASS	AC=1134;AF=0.226438;AN=5008;NS=2504;DP=16369;EAS_AF=0.1875;AMR_AF=0.2709;AFR_AF=0.3139;EUR_AF=0.1998;SAS_AF=0.1442;AA=C|||;VT=SNP
6	28039586	rs4713135	G	A	100	PASS	AC=1128;AF=0.22524;AN=5008;NS=2504;DP=18322;EAS_AF=0.1875;AMR_AF=0.2651;AFR_AF=0.3139;EUR_AF=0.1978;SAS_AF=0.1442;AA=G|||;VT=SNP
6	28040581	rs16893638	T	C	100	PASS	AC=206;AF=0.0411342;AN=5008;NS=2504;DP=16623;EAS_AF=0.0635;AMR_AF=0.0389;AFR_AF=0.0272;EUR_AF=0.0288;SAS_AF=0.0511;AA=T|||;VT=SNP
6	28040695	rs203868	A	G	100	PASS	AC=492;AF=0.0982428;AN=5008;NS=2504;DP=17517;EAS_AF=0.1141;AMR_AF=0.0692;AFR_AF=0.0983;EUR_AF=0.0537;SAS_AF=0.1483;AA=A|||;VT=SNP
6	28040819	rs203869	T	A	100	PASS	AC=3042;AF=0.607428;AN=5008;NS=2504;DP=17604;EAS_AF=0.5893;AMR_AF=0.4971;AFR_AF=0.9228;EUR_AF=0.3728;SAS_AF=0.5194;AA=A|||;VT=SNP
6	28041857	rs203870	T	A	100	PASS	AC=490;AF=0.0978435;AN=5008;NS=2504;DP=17289;EAS_AF=0.1131;AMR_AF=0.0692;AFR_AF=0.0976;EUR_AF=0.0537;SAS_AF=0.1483;AA=T|||;VT=SNP
6	28041977	rs73396550	A	G	100	PASS	AC=1369;AF=0.273363;AN=5008;NS=2504;DP=16288;EAS_AF=0.2857;AMR_AF=0.1585;AFR_AF=0.4902;EUR_AF=0.1193;SAS_AF=0.2076;AA=A|||;VT=SNP
6	28042014	rs203871	A	G	100	PASS	AC=523;AF=0.104433;AN=5008;NS=2504;DP=14593;EAS_AF=0.1151;AMR_AF=0.0692;AFR_AF=0.1051;EUR_AF=0.0547;SAS_AF=0.1687;AA=-|||;VT=SNP
6	28043024	rs203875	T	C	100	PASS	AC=492;AF=0.0982428;AN=5008;NS=2504;DP=20413;EAS_AF=0.1141;AMR_AF=0.0692;AFR_AF=0.0983;EUR_AF=0.0537;SAS_AF=0.1483;AA=T|||;VT=SNP
6	28043828	rs34712084	A	G	100	PASS	AC=499;AF=0.0996406;AN=5008;NS=2504;DP=21774;EAS_AF=0.12;AMR_AF=0.1527;AFR_AF=0.0772;EUR_AF=0.1014;SAS_AF=0.0695;AA=A|||;VT=SNP
6	28044337	rs55747925	T	C	100	PASS	AC=1129;AF=0.225439;AN=5008;NS=2504;DP=19530;EAS_AF=0.1875;AMR_AF=0.2666;AFR_AF=0.3139;EUR_AF=0.1978;SAS_AF=0.1442;AA=C|||;VT=SNP
6	28044482	rs56310871	A	G	100	PASS	AC=1127;AF=0.22504;AN=5008;NS=2504;DP=22519;EAS_AF=0.1875;AMR_AF=0.2666;AFR_AF=0.3124;EUR_AF=0.1978;SAS_AF=0.1442;AA=G|||;VT=SNP
6	28045449	rs57349346	C	T	100	PASS	AC=490;AF=0.0978435;AN=5008;NS=2504;DP=19132;EAS_AF=0.1131;AMR_AF=0.0692;AFR_AF=0.0976;EUR_AF=0.0537;SAS_AF=0.1483;AA=C|||;VT=SNP
6	28046169	rs34716816	C	A	100	PASS	AC=1129;AF=0.225439;AN=5008;NS=2504;DP=20700;EAS_AF=0.1875;AMR_AF=0.2666;AFR_AF=0.3139;EUR_AF=0.1978;SAS_AF=0.1442;AA=C|||;VT=SNP
6	28046478	rs172164	A	G	100	PASS	AC=499;AF=0.0996406;AN=5008;NS=2504;DP=19940;EAS_AF=0.1141;AMR_AF=0.0692;AFR_AF=0.1006;EUR_AF=0.0577;SAS_AF=0.1483;AA=A|||;VT=SNP
6	28046673	rs203876	T	C	100	PASS	AC=1646;AF=0.328674;AN=5008;NS=2504;DP=17232;EAS_AF=0.3026;AMR_AF=0.3357;AFR_AF=0.4191;EUR_AF=0.2515;SAS_AF=0.3078;AA=C|||;VT=SNP
6	28046789	rs9393884	A	G	100	PASS	AC=1159;AF=0.23143;AN=5008;NS=2504;DP=13828;EAS_AF=0.1895;AMR_AF=0.2666;AFR_AF=0.3185;EUR_AF=0.1988;SAS_AF=0.1656;AA=G|||;VT=SNP
6	28048535	rs9380049	A	G	100	PASS	AC=1129;AF=0.225439;AN=5008;NS=2504;DP=15816;EAS_AF=0.1875;AMR_AF=0.2666;AFR_AF=0.3139;EUR_AF=0.1978;SAS_AF=0.1442;AA=A|||;VT=SNP
6	28048538	rs9380050	A	G	100	PASS	AC=1129;AF=0.225439;AN=5008;NS=2504;DP=15979;EAS_AF=0.1875;AMR_AF=0.2666;AFR_AF=0.3139;EUR_AF=0.1978;SAS_AF=0.1442;AA=A|||;VT=SNP
6	28048624	rs203877	T	C	100	PASS	AC=1653;AF=0.330072;AN=5008;NS=2504;DP=16235;EAS_AF=0.3026;AMR_AF=0.3357;AFR_AF=0.4191;EUR_AF=0.2525;SAS_AF=0.3139;AA=C|||;VT=SNP
6	28048996	rs203878	T	G	100	PASS	AC=3082;AF=0.615415;AN=5008;NS=2504;DP=16807;EAS_AF=0.5893;AMR_AF=0.4971;AFR_AF=0.9523;EUR_AF=0.3738;SAS_AF=0.5194;AA=G|||;VT=SNP
6	28050009	rs9393885	A	T	100	PASS	AC=1121;AF=0.223842;AN=5008;NS=2504;DP=19154;EAS_AF=0.1885;AMR_AF=0.268;AFR_AF=0.3056;EUR_AF=0.1988;SAS_AF=0.1442;AA=T|||;VT=SNP
6	28050039	rs9393886	T	G	100	PASS	AC=1121;AF=0.223842;AN=5008;NS=2504;DP=18981;EAS_AF=0.1885;AMR_AF=0.268;AFR_AF=0.3056;EUR_AF=0.1988;SAS_AF=0.1442;AA=T|||;VT=SNP
6	28050047	rs9368549	T	A	100	PASS	AC=1121;AF=0.223842;AN=5008;NS=2504;DP=18740;EAS_AF=0.1885;AMR_AF=0.268;AFR_AF=0.3056;EUR_AF=0.1988;SAS_AF=0.1442;AA=A|||;VT=SNP
6	28050439	rs1770133	G	A	100	PASS	AC=494;AF=0.0986422;AN=5008;NS=2504;DP=18102;EAS_AF=0.1141;AMR_AF=0.0692;AFR_AF=0.1006;EUR_AF=0.0537;SAS_AF=0.1472;AA=G|||;VT=SNP
6	28050762	rs56364346	T	G	100	PASS	AC=1117;AF=0.223043;AN=5008;NS=2504;DP=19792;EAS_AF=0.1875;AMR_AF=0.2651;AFR_AF=0.3056;EUR_AF=0.1978;SAS_AF=0.1442;AA=G|||;VT=SNP
6	28051264	rs114543248	G	A	100	PASS	AC=177;AF=0.0353435;AN=5008;NS=2504;DP=15430;EAS_AF=0.0635;AMR_AF=0.0331;AFR_AF=0.0083;EUR_AF=0.0288;SAS_AF=0.0511;AA=G|||;VT=SNP
6	28051772	rs9357061	A	G	100	PASS	AC=1117;AF=0.223043;AN=5008;NS=2504;DP=19005;EAS_AF=0.1875;AMR_AF=0.2651;AFR_AF=0.3056;EUR_AF=0.1978;SAS_AF=0.1442;AA=G|||;VT=SNP
6	28051803	rs9368550	T	A	100	PASS	AC=1117;AF=0.223043;AN=5008;NS=2504;DP=18675;EAS_AF=0.1875;AMR_AF=0.2651;AFR_AF=0.3056;EUR_AF=0.1978;SAS_AF=0.1442;AA=A|||;VT=SNP
6	28052769	rs1321504	C	G	100	PASS	AC=263;AF=0.052516;AN=5008;NS=2504;DP=16311;EAS_AF=0.1062;AMR_AF=0.1095;AFR_AF=0.0061;EUR_AF=0.0119;SAS_AF=0.0613;AA=C|||;VT=SNP
6	28052823	rs1321505	A	C	100	PASS	AC=499;AF=0.0996406;AN=5008;NS=2504;DP=16398;EAS_AF=0.12;AMR_AF=0.1527;AFR_AF=0.0772;EUR_AF=0.1014;SAS_AF=0.0695;AA=A|||;VT=SNP
6	28053097	rs2295594	G	A	100	PASS	AC=1117;AF=0.223043;AN=5008;NS=2504;DP=15839;EAS_AF=0.1875;AMR_AF=0.2651;AFR_AF=0.3056;EUR_AF=0.1978;SAS_AF=0.1442;AA=A|||;VT=SNP
6	28054198	rs17767294	A	G	100	PASS	AC=427;AF=0.0852636;AN=5008;NS=2504;DP=19491;EAS_AF=0.0675;AMR_AF=0.0793;AFR_AF=0.1097;EUR_AF=0.0855;SAS_AF=0.0746;AA=A|||;VT=SNP
6	28054404	rs9357062	G	A	100	PASS	AC=1117;AF=0.223043;AN=5008;NS=2504;DP=17615;EAS_AF=0.1875;AMR_AF=0.2651;AFR_AF=0.3056;EUR_AF=0.1978;SAS_AF=0.1442;AA=G|||;VT=SNP
6	28054707	rs16893666	T	C	100	PASS	AC=1117;AF=0.223043;AN=5008;NS=2504;DP=18345;EAS_AF=0.1875;AMR_AF=0.2651;AFR_AF=0.3056;EUR_AF=0.1978;SAS_AF=0.1442;AA=C|||;VT=SNP
6	28055495	rs10484404	C	T	100	PASS	AC=867;AF=0.173123;AN=5008;NS=2504;DP=17178;EAS_AF=0.0823;AMR_AF=0.1196;AFR_AF=0.3177;EUR_AF=0.1054;SAS_AF=0.1789;AA=C|||;VT=SNP
6	28056646	rs35027728	T	G	100	PASS	AC=177;AF=0.0353435;AN=5008;NS=2504;DP=19034;EAS_AF=0.0635;AMR_AF=0.0331;AFR_AF=0.0083;EUR_AF=0.0288;SAS_AF=0.0511;AA=T|||;VT=SNP;EX_TARGET
6	28057486	rs203865	G	C	100	PASS	AC=492;AF=0.0982428;AN=5008;NS=2504;DP=18091;EAS_AF=0.1141;AMR_AF=0.0692;AFR_AF=0.0983;EUR_AF=0.0537;SAS_AF=0.1483;AA=G|||;VT=SNP
6	28057594	rs2273564	A	T	100	PASS	AC=1117;AF=0.223043;AN=5008;NS=2504;DP=18755;EAS_AF=0.1875;AMR_AF=0.2651;AFR_AF=0.3056;EUR_AF=0.1978;SAS_AF=0.1442;AA=T|||;VT=SNP
6	28058365	rs427348	T	C	100	PASS	AC=491;AF=0.0980431;AN=5008;NS=2504;DP=17952;EAS_AF=0.1141;AMR_AF=0.0692;AFR_AF=0.0976;EUR_AF=0.0537;SAS_AF=0.1483;AA=T|||;VT=SNP
6	28058446	rs62401429	A	G	100	PASS	AC=62;AF=0.0123802;AN=5008;NS=2504;DP=18180;EAS_AF=0.004;AMR_AF=0.0043;AFR_AF=0.0008;EUR_AF=0.0497;SAS_AF=0.0041;AA=A|||;VT=SNP
6	28058635	rs1853097	A	G	100	PASS	AC=1117;AF=0.223043;AN=5008;NS=2504;DP=17270;EAS_AF=0.1875;AMR_AF=0.2651;AFR_AF=0.3056;EUR_AF=0.1978;SAS_AF=0.1442;AA=A|||;VT=SNP
6	28059020	rs9393887	G	A	100	PASS	AC=1146;AF=0.228834;AN=5008;NS=2504;DP=17246;EAS_AF=0.1885;AMR_AF=0.2651;AFR_AF=0.3101;EUR_AF=0.1988;SAS_AF=0.1656;AA=A|||;VT=SNP
6	28059217	rs9393888	G	C	100	PASS	AC=1117;AF=0.223043;AN=5008;NS=2504;DP=17441;EAS_AF=0.1875;AMR_AF=0.2651;AFR_AF=0.3056;EUR_AF=0.1978;SAS_AF=0.1442;AA=C|||;VT=SNP
6	28059437	rs3734573	T	C	100	PASS	AC=1118;AF=0.223243;AN=5008;NS=2504;DP=20185;EAS_AF=0.1875;AMR_AF=0.2651;AFR_AF=0.3056;EUR_AF=0.1978;SAS_AF=0.1452;AA=C|||;VT=SNP
6	28060005	rs9357063	G	A	100	PASS	AC=1118;AF=0.223243;AN=5008;NS=2504;DP=18906;EAS_AF=0.1875;AMR_AF=0.2651;AFR_AF=0.3056;EUR_AF=0.1988;SAS_AF=0.1442;AA=A|||;VT=SNP
6	28060398	rs56355079	T	C	100	PASS	AC=1183;AF=0.236222;AN=5008;NS=2504;DP=18508;EAS_AF=0.2798;AMR_AF=0.1441;AFR_AF=0.3752;EUR_AF=0.1064;SAS_AF=0.2025;AA=T|||;VT=SNP
6	28060882	rs76623363	T	C	100	PASS	AC=62;AF=0.0123802;AN=5008;NS=2504;DP=19554;EAS_AF=0.004;AMR_AF=0.0043;AFR_AF=0.0008;EUR_AF=0.0497;SAS_AF=0.0041;AA=T|||;VT=SNP
6	28061174	rs203894	G	T	100	PASS	AC=492;AF=0.0982428;AN=5008;NS=2504;DP=19000;EAS_AF=0.1141;AMR_AF=0.0692;AFR_AF=0.0983;EUR_AF=0.0537;SAS_AF=0.1483;AA=G|||;VT=SNP
6	28061295	rs3734571	C	T	100	PASS	AC=398;AF=0.0794728;AN=5008;NS=2504;DP=19520;EAS_AF=0.12;AMR_AF=0.1268;AFR_AF=0.0696;EUR_AF=0.0288;SAS_AF=0.0695;AA=C|||;VT=SNP
6	28061744	rs3823180	G	A	100	PASS	AC=1118;AF=0.223243;AN=5008;NS=2504;DP=19487;EAS_AF=0.1875;AMR_AF=0.2666;AFR_AF=0.3056;EUR_AF=0.1978;SAS_AF=0.1442;AA=A|||;VT=SNP
6	28061792	rs9368551	A	G	100	PASS	AC=1117;AF=0.223043;AN=5008;NS=2504;DP=20409;EAS_AF=0.1875;AMR_AF=0.2651;AFR_AF=0.3056;EUR_AF=0.1978;SAS_AF=0.1442;AA=G|||;VT=SNP
6	28061947	rs9393889	T	G	100	PASS	AC=398;AF=0.0794728;AN=5008;NS=2504;DP=18369;EAS_AF=0.12;AMR_AF=0.1268;AFR_AF=0.0696;EUR_AF=0.0288;SAS_AF=0.0695;AA=T|||;VT=SNP
6	28062066	rs203893	C	A	100	PASS	AC=1641;AF=0.327676;AN=5008;NS=2504;DP=18449;EAS_AF=0.3026;AMR_AF=0.3343;AFR_AF=0.4107;EUR_AF=0.2525;SAS_AF=0.3139;AA=A|||;VT=SNP
6	28062866	rs9366714	T	C	100	PASS	AC=299;AF=0.0597045;AN=5008;NS=2504;DP=15528;EAS_AF=0.1062;AMR_AF=0.0403;AFR_AF=0.0023;EUR_AF=0.0249;SAS_AF=0.1391;AA=T|||;VT=SNP
6	28063855	rs9393890	C	T	100	PASS	AC=1117;AF=0.223043;AN=5008;NS=2504;DP=16709;EAS_AF=0.1875;AMR_AF=0.2651;AFR_AF=0.3056;EUR_AF=0.1978;SAS_AF=0.1442;AA=T|||;VT=SNP
6	28064623	rs9380052	T	C	100	PASS	AC=1117;AF=0.223043;AN=5008;NS=2504;DP=19986;EAS_AF=0.1875;AMR_AF=0.2651;AFR_AF=0.3056;EUR_AF=0.1978;SAS_AF=0.1442;AA=T|||;VT=SNP
6	28064633	rs9366715	A	G	100	PASS	AC=1117;AF=0.223043;AN=5008;NS=2504;DP=19670;EAS_AF=0.1875;AMR_AF=0.2651;AFR_AF=0.3056;EUR_AF=0.1978;SAS_AF=0.1442;AA=A|||;VT=SNP
6	28064736	rs169433	G	A	100	PASS	AC=492;AF=0.0982428;AN=5008;NS=2504;DP=19950;EAS_AF=0.1141;AMR_AF=0.0692;AFR_AF=0.0983;EUR_AF=0.0537;SAS_AF=0.1483;AA=G|||;VT=SNP
6	28065038	rs62401434	G	A	100	PASS	AC=66;AF=0.0131789;AN=5008;NS=2504;DP=18507;EAS_AF=0.004;AMR_AF=0.0043;AFR_AF=0.003;EUR_AF=0.0507;SAS_AF=0.0041;AA=G|||;VT=SNP
6	28065888	rs476167	T	C	100	PASS	AC=1641;AF=0.327676;AN=5008;NS=2504;DP=15574;EAS_AF=0.3026;AMR_AF=0.3343;AFR_AF=0.4107;EUR_AF=0.2525;SAS_AF=0.3139;AA=C|||;VT=SNP
6	28065993	rs34466819	T	C	100	PASS	AC=1146;AF=0.228834;AN=5008;NS=2504;DP=12691;EAS_AF=0.1885;AMR_AF=0.2651;AFR_AF=0.3101;EUR_AF=0.1988;SAS_AF=0.1656;AA=t|||;VT=SNP
6	28066223	rs73396575	T	G	100	PASS	AC=362;AF=0.0722843;AN=5008;NS=2504;DP=14334;EAS_AF=0.0635;AMR_AF=0.062;AFR_AF=0.1301;EUR_AF=0.0318;SAS_AF=0.0521;AA=T|||;VT=SNP
6	28067196	rs203892	T	C	100	PASS	AC=1641;AF=0.327676;AN=5008;NS=2504;DP=20063;EAS_AF=0.3026;AMR_AF=0.3343;AFR_AF=0.4107;EUR_AF=0.2525;SAS_AF=0.3139;AA=C|||;VT=SNP
6	28067537	rs9380054	G	A	100	PASS	AC=1118;AF=0.223243;AN=5008;NS=2504;DP=20899;EAS_AF=0.1875;AMR_AF=0.2651;AFR_AF=0.3064;EUR_AF=0.1978;SAS_AF=0.1442;AA=A|||;VT=SNP
6	28067798	rs203891	C	T	100	PASS	AC=491;AF=0.0980431;AN=5008;NS=2504;DP=21494;EAS_AF=0.1141;AMR_AF=0.0692;AFR_AF=0.0983;EUR_AF=0.0527;SAS_AF=0.1483;AA=C|||;VT=SNP
6	28067951	rs2116981	T	G	100	PASS	AC=1117;AF=0.223043;AN=5008;NS=2504;DP=21396;EAS_AF=0.1875;AMR_AF=0.2651;AFR_AF=0.3056;EUR_AF=0.1978;SAS_AF=0.1442;AA=G|||;VT=SNP
6	28068048	rs73396583	T	C	100	PASS	AC=1369;AF=0.273363;AN=5008;NS=2504;DP=20816;EAS_AF=0.2857;AMR_AF=0.1585;AFR_AF=0.4909;EUR_AF=0.1203;SAS_AF=0.2055;AA=T|||;VT=SNP
6	28068426	rs9368552	A	G	100	PASS	AC=1117;AF=0.223043;AN=5008;NS=2504;DP=22527;EAS_AF=0.1875;AMR_AF=0.2651;AFR_AF=0.3056;EUR_AF=0.1978;SAS_AF=0.1442;AA=G|||;VT=SNP
6	28069621	rs113211083	G	T	100	PASS	AC=1115;AF=0.222644;AN=5008;NS=2504;DP=18491;EAS_AF=0.1875;AMR_AF=0.2622;AFR_AF=0.3056;EUR_AF=0.1978;SAS_AF=0.1442;AA=G|||;VT=SNP
6	28070365	rs113767993	C	A	100	PASS	AC=490;AF=0.0978435;AN=5008;NS=2504;DP=21219;EAS_AF=0.1141;AMR_AF=0.0663;AFR_AF=0.0983;EUR_AF=0.0537;SAS_AF=0.1483;AA=C|||;VT=SNP
6	28070370	rs111284035	C	A	100	PASS	AC=489;AF=0.0976438;AN=5008;NS=2504;DP=21037;EAS_AF=0.1141;AMR_AF=0.0663;AFR_AF=0.0976;EUR_AF=0.0537;SAS_AF=0.1483;AA=C|||;VT=SNP
6	28070374	rs370266	A	G	100	PASS	AC=490;AF=0.0978435;AN=5008;NS=2504;DP=20824;EAS_AF=0.1151;AMR_AF=0.0663;AFR_AF=0.0976;EUR_AF=0.0537;SAS_AF=0.1483;AA=A|||;VT=SNP
6	28070998	rs13437444	C	T	100	PASS	AC=613;AF=0.122404;AN=5008;NS=2504;DP=15382;EAS_AF=0.124;AMR_AF=0.1873;AFR_AF=0.0817;EUR_AF=0.1571;SAS_AF=0.0941;AA=C|||;VT=SNP
6	28071119	rs13437126	A	T	100	PASS	AC=398;AF=0.0794728;AN=5008;NS=2504;DP=14610;EAS_AF=0.12;AMR_AF=0.1268;AFR_AF=0.0696;EUR_AF=0.0288;SAS_AF=0.0695;AA=A|||;VT=SNP
6	28071393	rs188105	C	T	100	PASS	AC=1638;AF=0.327077;AN=5008;NS=2504;DP=14455;EAS_AF=0.3026;AMR_AF=0.3314;AFR_AF=0.41;EUR_AF=0.2525;SAS_AF=0.3139;AA=T|||;VT=SNP
6	28072354	rs73742609	G	T	100	PASS	AC=490;AF=0.0978435;AN=5008;NS=2504;DP=15611;EAS_AF=0.1141;AMR_AF=0.0663;AFR_AF=0.0983;EUR_AF=0.0537;SAS_AF=0.1483;AA=G|||;VT=SNP
6	28072602	rs2281588	G	A	100	PASS	AC=1116;AF=0.222843;AN=5008;NS=2504;DP=15736;EAS_AF=0.1875;AMR_AF=0.2637;AFR_AF=0.3056;EUR_AF=0.1978;SAS_AF=0.1442;AA=G|||;VT=SNP
6	28075000	rs34131763	A	C	100	PASS	AC=1117;AF=0.223043;AN=5008;NS=2504;DP=12843;EAS_AF=0.1875;AMR_AF=0.2651;AFR_AF=0.3056;EUR_AF=0.1978;SAS_AF=0.1442;AA=A|||;VT=SNP
6	28076270	rs35193936	A	G	100	PASS	AC=1117;AF=0.223043;AN=5008;NS=2504;DP=20735;EAS_AF=0.1875;AMR_AF=0.2651;AFR_AF=0.3056;EUR_AF=0.1978;SAS_AF=0.1442;AA=G|||;VT=SNP
6	28076886	rs203885	C	T	100	PASS	AC=490;AF=0.0978435;AN=5008;NS=2504;DP=21542;EAS_AF=0.1141;AMR_AF=0.0663;AFR_AF=0.0983;EUR_AF=0.0537;SAS_AF=0.1483;AA=C|||;VT=SNP
6	28077374	rs203884	C	A	100	PASS	AC=1637;AF=0.326877;AN=5008;NS=2504;DP=20599;EAS_AF=0.3026;AMR_AF=0.3314;AFR_AF=0.4107;EUR_AF=0.2515;SAS_AF=0.3129;AA=A|||;VT=SNP
6	28077602	rs17711344	G	A	100	PASS	AC=1116;AF=0.222843;AN=5008;NS=2504;DP=21664;EAS_AF=0.1875;AMR_AF=0.2666;AFR_AF=0.3048;EUR_AF=0.1978;SAS_AF=0.1431;AA=A|||;VT=SNP
6	28078032	rs36078605	A	C	100	PASS	AC=1117;AF=0.223043;AN=5008;NS=2504;DP=21740;EAS_AF=0.1875;AMR_AF=0.2651;AFR_AF=0.3056;EUR_AF=0.1978;SAS_AF=0.1442;AA=C|||;VT=SNP
6	28078251	rs169432	T	G	100	PASS	AC=490;AF=0.0978435;AN=5008;NS=2504;DP=19694;EAS_AF=0.1131;AMR_AF=0.0677;AFR_AF=0.0983;EUR_AF=0.0537;SAS_AF=0.1483;AA=T|||;VT=SNP
6	28078303	rs6932109	G	A	100	PASS	AC=1145;AF=0.228634;AN=5008;NS=2504;DP=18549;EAS_AF=0.1885;AMR_AF=0.2651;AFR_AF=0.3101;EUR_AF=0.1988;SAS_AF=0.1646;AA=A|||;VT=SNP
6	28078356	rs203883	A	G	100	PASS	AC=1640;AF=0.327476;AN=5008;NS=2504;DP=19426;EAS_AF=0.3026;AMR_AF=0.3329;AFR_AF=0.4107;EUR_AF=0.2525;SAS_AF=0.3139;AA=G|||;VT=SNP
6	28078411	rs6931858	A	T	100	PASS	AC=1118;AF=0.223243;AN=5008;NS=2504;DP=19691;EAS_AF=0.1875;AMR_AF=0.2651;AFR_AF=0.3056;EUR_AF=0.1978;SAS_AF=0.1452;AA=T|||;VT=SNP
6	28078502	rs203882	G	A	100	PASS	AC=1639;AF=0.327276;AN=5008;NS=2504;DP=16930;EAS_AF=0.3026;AMR_AF=0.3314;AFR_AF=0.4107;EUR_AF=0.2525;SAS_AF=0.3139;AA=A|||;VT=SNP
6	28079160	rs9393891	C	T	100	PASS	AC=1117;AF=0.223043;AN=5008;NS=2504;DP=13655;EAS_AF=0.1875;AMR_AF=0.2651;AFR_AF=0.3056;EUR_AF=0.1978;SAS_AF=0.1442;AA=C|||;VT=SNP
6	28079428	rs9468286	C	T	100	PASS	AC=1117;AF=0.223043;AN=5008;NS=2504;DP=16396;EAS_AF=0.1875;AMR_AF=0.2651;AFR_AF=0.3056;EUR_AF=0.1978;SAS_AF=0.1442;AA=T|||;VT=SNP
6	28079741	rs9468287	C	A	100	PASS	AC=498;AF=0.0994409;AN=5008;NS=2504;DP=18080;EAS_AF=0.12;AMR_AF=0.1527;AFR_AF=0.0772;EUR_AF=0.1014;SAS_AF=0.0685;AA=C|||;VT=SNP
6	28079946	rs7739216	G	T	100	PASS	AC=1118;AF=0.223243;AN=5008;NS=2504;DP=17220;EAS_AF=0.1885;AMR_AF=0.2651;AFR_AF=0.3056;EUR_AF=0.1978;SAS_AF=0.1442;AA=G|||;VT=SNP
6	28079953	rs35512245	T	C	100	PASS	AC=1118;AF=0.223243;AN=5008;NS=2504;DP=17267;EAS_AF=0.1885;AMR_AF=0.2651;AFR_AF=0.3056;EUR_AF=0.1978;SAS_AF=0.1442;AA=T|||;VT=SNP
6	28079956	rs7739332	G	A	100	PASS	AC=1369;AF=0.273363;AN=5008;NS=2504;DP=17142;EAS_AF=0.2857;AMR_AF=0.1585;AFR_AF=0.4909;EUR_AF=0.1203;SAS_AF=0.2055;AA=G|||;VT=SNP
6	28081387	rs75889632	G	A	100	PASS	AC=847;AF=0.169129;AN=5008;NS=2504;DP=17519;EAS_AF=0.0823;AMR_AF=0.1167;AFR_AF=0.3041;EUR_AF=0.1054;SAS_AF=0.1789;AA=G|||;VT=SNP
6	28081394	rs9393892	A	G	100	PASS	AC=1123;AF=0.224241;AN=5008;NS=2504;DP=17972;EAS_AF=0.1875;AMR_AF=0.2666;AFR_AF=0.3094;EUR_AF=0.1978;SAS_AF=0.1442;AA=G|||;VT=SNP
6	28081497	rs1770130	C	T	100	PASS	AC=490;AF=0.0978435;AN=5008;NS=2504;DP=19555;EAS_AF=0.1141;AMR_AF=0.0663;AFR_AF=0.0983;EUR_AF=0.0537;SAS_AF=0.1483;AA=C|||;VT=SNP
6	28081629	rs9380055	A	G	100	PASS	AC=1117;AF=0.223043;AN=5008;NS=2504;DP=19645;EAS_AF=0.1875;AMR_AF=0.2651;AFR_AF=0.3056;EUR_AF=0.1978;SAS_AF=0.1442;AA=G|||;VT=SNP
6	28082265	rs9368553	T	C	100	PASS	AC=1117;AF=0.223043;AN=5008;NS=2504;DP=16539;EAS_AF=0.1875;AMR_AF=0.2651;AFR_AF=0.3056;EUR_AF=0.1978;SAS_AF=0.1442;AA=T|||;VT=SNP
6	28082711	rs9368554	T	C	100	PASS	AC=1117;AF=0.223043;AN=5008;NS=2504;DP=19840;EAS_AF=0.1875;AMR_AF=0.2651;AFR_AF=0.3056;EUR_AF=0.1978;SAS_AF=0.1442;AA=C|||;VT=SNP
6	28083521	rs4713137	C	G	100	PASS	AC=1117;AF=0.223043;AN=5008;NS=2504;DP=19842;EAS_AF=0.1875;AMR_AF=0.2651;AFR_AF=0.3056;EUR_AF=0.1978;SAS_AF=0.1442;AA=g|||;VT=SNP
6	28083537	rs4713138	T	A	100	PASS	AC=398;AF=0.0794728;AN=5008;NS=2504;DP=19856;EAS_AF=0.12;AMR_AF=0.1268;AFR_AF=0.0696;EUR_AF=0.0288;SAS_AF=0.0695;AA=T|||;VT=SNP
6	28084189	rs9348793	G	A	100	PASS	AC=1117;AF=0.223043;AN=5008;NS=2504;DP=20606;EAS_AF=0.1875;AMR_AF=0.2651;AFR_AF=0.3056;EUR_AF=0.1978;SAS_AF=0.1442;AA=G|||;VT=SNP
6	28085173	rs77975121	G	A	100	PASS	AC=362;AF=0.0722843;AN=5008;NS=2504;DP=11346;EAS_AF=0.1141;AMR_AF=0.0576;AFR_AF=0.0113;EUR_AF=0.0467;SAS_AF=0.1483;AA=G|||;VT=SNP
6	28086413	rs1770131	C	T	100	PASS	AC=1640;AF=0.327476;AN=5008;NS=2504;DP=20673;EAS_AF=0.3026;AMR_AF=0.3314;AFR_AF=0.4115;EUR_AF=0.2525;SAS_AF=0.3139;AA=T|||;VT=SNP
6	28086478	rs6905516	A	G	100	PASS	AC=1118;AF=0.223243;AN=5008;NS=2504;DP=19583;EAS_AF=0.1875;AMR_AF=0.2651;AFR_AF=0.3064;EUR_AF=0.1978;SAS_AF=0.1442;AA=G|||;VT=SNP
6	28086479	rs6905522	A	C	100	PASS	AC=1118;AF=0.223243;AN=5008;NS=2504;DP=19552;EAS_AF=0.1875;AMR_AF=0.2651;AFR_AF=0.3064;EUR_AF=0.1978;SAS_AF=0.1442;AA=C|||;VT=SNP
6	28086883	rs9461432	T	C	100	PASS	AC=508;AF=0.101438;AN=5008;NS=2504;DP=15560;EAS_AF=0.12;AMR_AF=0.1628;AFR_AF=0.0779;EUR_AF=0.1024;SAS_AF=0.0695;AA=T|||;VT=SNP
6	28087443	rs115829483	C	T	100	PASS	AC=282;AF=0.0563099;AN=5008;NS=2504;DP=12295;EAS_AF=0.0635;AMR_AF=0.049;AFR_AF=0.0787;EUR_AF=0.0298;SAS_AF=0.0511;AA=C|||;VT=SNP
6	28087674	rs9468290	C	T	100	PASS	AC=1116;AF=0.222843;AN=5008;NS=2504;DP=12426;EAS_AF=0.1875;AMR_AF=0.2651;AFR_AF=0.3048;EUR_AF=0.1978;SAS_AF=0.1442;AA=T|||;VT=SNP
6	28087721	rs1613149	T	G	100	PASS	AC=490;AF=0.0978435;AN=5008;NS=2504;DP=13257;EAS_AF=0.1141;AMR_AF=0.0663;AFR_AF=0.0983;EUR_AF=0.0537;SAS_AF=0.1483;AA=T|||;VT=SNP
6	28089300	rs141247360	G	A	100	PASS	AC=282;AF=0.0563099;AN=5008;NS=2504;DP=13753;EAS_AF=0.0635;AMR_AF=0.049;AFR_AF=0.0787;EUR_AF=0.0298;SAS_AF=0.0511;AA=G|||;VT=SNP
6	28089472	rs1654778	C	T	100	PASS	AC=490;AF=0.0978435;AN=5008;NS=2504;DP=15088;EAS_AF=0.1141;AMR_AF=0.0663;AFR_AF=0.0983;EUR_AF=0.0537;SAS_AF=0.1483;AA=C|||;VT=SNP
6	28089699	rs1631552	C	A	100	PASS	AC=1639;AF=0.327276;AN=5008;NS=2504;DP=15923;EAS_AF=0.3026;AMR_AF=0.3314;AFR_AF=0.4107;EUR_AF=0.2525;SAS_AF=0.3139;AA=A|||;VT=SNP
6	28089973	rs1654777	A	G	100	PASS	AC=490;AF=0.0978435;AN=5008;NS=2504;DP=16293;EAS_AF=0.1141;AMR_AF=0.0663;AFR_AF=0.0983;EUR_AF=0.0537;SAS_AF=0.1483;AA=A|||;VT=SNP
6	28090562	rs76440886	A	C	100	PASS	AC=207;AF=0.0413339;AN=5008;NS=2504;DP=14397;EAS_AF=0.0635;AMR_AF=0.0389;AFR_AF=0.028;EUR_AF=0.0288;SAS_AF=0.0511;AA=A|||;VT=SNP
6	28090931	rs6934769	A	G	100	PASS	AC=1117;AF=0.223043;AN=5008;NS=2504;DP=17369;EAS_AF=0.1875;AMR_AF=0.2651;AFR_AF=0.3056;EUR_AF=0.1978;SAS_AF=0.1442;AA=G|||;VT=SNP
6	28092306	rs539474	T	C	100	PASS	AC=490;AF=0.0978435;AN=5008;NS=2504;DP=13451;EAS_AF=0.1141;AMR_AF=0.0663;AFR_AF=0.0983;EUR_AF=0.0537;SAS_AF=0.1483;AA=T|||;VT=SNP
6	28092307	rs17711801	C	G	100	PASS	AC=1118;AF=0.223243;AN=5008;NS=2504;DP=13483;EAS_AF=0.1875;AMR_AF=0.2651;AFR_AF=0.3064;EUR_AF=0.1978;SAS_AF=0.1442;AA=G|||;VT=SNP
6	28092603	rs536704	T	G	100	PASS	AC=1672;AF=0.333866;AN=5008;NS=2504;DP=14546;EAS_AF=0.3036;AMR_AF=0.3357;AFR_AF=0.4327;EUR_AF=0.2525;SAS_AF=0.3139;AA=G|||;VT=SNP
6	28092685	rs4713139	C	T	100	PASS	AC=509;AF=0.101637;AN=5008;NS=2504;DP=16060;EAS_AF=0.12;AMR_AF=0.1628;AFR_AF=0.0779;EUR_AF=0.1024;SAS_AF=0.0706;AA=C|||;VT=SNP
6	28094366	rs6922063	G	A	100	PASS	AC=1147;AF=0.229034;AN=5008;NS=2504;DP=17411;EAS_AF=0.1885;AMR_AF=0.2651;AFR_AF=0.3109;EUR_AF=0.1988;SAS_AF=0.1656;AA=A|||;VT=SNP
6	28094432	rs12055625	T	C	100	PASS	AC=306;AF=0.0611022;AN=5008;NS=2504;DP=20084;EAS_AF=0.1062;AMR_AF=0.1124;AFR_AF=0.0371;EUR_AF=0.0129;SAS_AF=0.0603;AA=T|||;VT=SNP
6	28094731	rs2275508	T	C	100	PASS	AC=1147;AF=0.229034;AN=5008;NS=2504;DP=18922;EAS_AF=0.1885;AMR_AF=0.2651;AFR_AF=0.3109;EUR_AF=0.1988;SAS_AF=0.1656;AA=C|||;VT=SNP;EX_TARGET
6	28095146	rs1770129	A	T	100	PASS	AC=487;AF=0.0972444;AN=5008;NS=2504;DP=18744;EAS_AF=0.1131;AMR_AF=0.0648;AFR_AF=0.0976;EUR_AF=0.0537;SAS_AF=0.1483;AA=A|||;VT=SNP
6	28095172	rs9461433	C	T	100	PASS	AC=1118;AF=0.223243;AN=5008;NS=2504;DP=18200;EAS_AF=0.1875;AMR_AF=0.2651;AFR_AF=0.3064;EUR_AF=0.1978;SAS_AF=0.1442;AA=T|||;VT=SNP
6	28095355	rs9468292	G	A	100	PASS	AC=1118;AF=0.223243;AN=5008;NS=2504;DP=20509;EAS_AF=0.1875;AMR_AF=0.2651;AFR_AF=0.3064;EUR_AF=0.1978;SAS_AF=0.1442;AA=G|||;VT=SNP
6	28096280	rs1654774	A	G	100	PASS	AC=3204;AF=0.639776;AN=5008;NS=2504;DP=19800;EAS_AF=0.5913;AMR_AF=0.5014;AFR_AF=0.9652;EUR_AF=0.4394;SAS_AF=0.5542;AA=G|||;VT=SNP
6	28097193	rs4713140	G	A	100	PASS	AC=507;AF=0.101238;AN=5008;NS=2504;DP=20476;EAS_AF=0.12;AMR_AF=0.1628;AFR_AF=0.0779;EUR_AF=0.1024;SAS_AF=0.0685;AA=G|||;VT=SNP;EX_TARGET
6	28098925	rs1233784	A	T	100	PASS	AC=490;AF=0.0978435;AN=5008;NS=2504;DP=18064;EAS_AF=0.1141;AMR_AF=0.0663;AFR_AF=0.0983;EUR_AF=0.0537;SAS_AF=0.1483;AA=A|||;VT=SNP
6	28099344	rs1947863	G	A	100	PASS	AC=1117;AF=0.223043;AN=5008;NS=2504;DP=17346;EAS_AF=0.1875;AMR_AF=0.2651;AFR_AF=0.3056;EUR_AF=0.1978;SAS_AF=0.1442;AA=G|||;VT=SNP
6	28099351	rs1225711	T	C	100	PASS	AC=490;AF=0.0978435;AN=5008;NS=2504;DP=17287;EAS_AF=0.1141;AMR_AF=0.0663;AFR_AF=0.0983;EUR_AF=0.0537;SAS_AF=0.1483;AA=T|||;VT=SNP
6	28100640	rs1225710	T	C	100	PASS	AC=3079;AF=0.614816;AN=5008;NS=2504;DP=22030;EAS_AF=0.5893;AMR_AF=0.4942;AFR_AF=0.9523;EUR_AF=0.3738;SAS_AF=0.5184;AA=C|||;VT=SNP
6	28101678	rs4713141	G	C	100	PASS	AC=1118;AF=0.223243;AN=5008;NS=2504;DP=19700;EAS_AF=0.1875;AMR_AF=0.2651;AFR_AF=0.3064;EUR_AF=0.1978;SAS_AF=0.1442;AA=G|||;VT=SNP
6	28102378	rs34130214	C	T	100	PASS	AC=508;AF=0.101438;AN=5008;NS=2504;DP=15808;EAS_AF=0.12;AMR_AF=0.1628;AFR_AF=0.0779;EUR_AF=0.1024;SAS_AF=0.0695;AA=C|||;VT=SNP
6	28103648	rs1225709	T	C	100	PASS	AC=515;AF=0.102835;AN=5008;NS=2504;DP=19465;EAS_AF=0.1141;AMR_AF=0.0663;AFR_AF=0.1172;EUR_AF=0.0537;SAS_AF=0.1483;AA=T|||;VT=SNP
6	28103691	rs1340004	C	T	100	PASS	AC=1120;AF=0.223642;AN=5008;NS=2504;DP=18166;EAS_AF=0.1875;AMR_AF=0.2651;AFR_AF=0.3064;EUR_AF=0.1988;SAS_AF=0.1452;AA=C|||;VT=SNP
6	28104476	rs9380056	C	T	100	PASS	AC=1118;AF=0.223243;AN=5008;NS=2504;DP=16650;EAS_AF=0.1875;AMR_AF=0.2651;AFR_AF=0.3056;EUR_AF=0.1988;SAS_AF=0.1442;AA=C|||;VT=SNP
6	28104634	rs9380057	G	T	100	PASS	AC=1118;AF=0.223243;AN=5008;NS=2504;DP=14594;EAS_AF=0.1875;AMR_AF=0.2651;AFR_AF=0.3056;EUR_AF=0.1988;SAS_AF=0.1442;AA=G|||;VT=SNP
6	28105196	rs1947862	C	T	100	PASS	AC=1117;AF=0.223043;AN=5008;NS=2504;DP=17034;EAS_AF=0.1875;AMR_AF=0.2637;AFR_AF=0.3056;EUR_AF=0.1988;SAS_AF=0.1442;AA=C|||;VT=SNP
6	28106141	rs6941992	T	C	100	PASS	AC=1118;AF=0.223243;AN=5008;NS=2504;DP=18326;EAS_AF=0.1875;AMR_AF=0.2651;AFR_AF=0.3056;EUR_AF=0.1988;SAS_AF=0.1442;AA=T|||;VT=SNP
6	28106347	rs4713142	T	G	100	PASS	AC=1118;AF=0.223243;AN=5008;NS=2504;DP=17717;EAS_AF=0.1875;AMR_AF=0.2651;AFR_AF=0.3056;EUR_AF=0.1988;SAS_AF=0.1442;AA=T|||;VT=SNP
6	28106759	rs4713143	A	C	100	PASS	AC=1118;AF=0.223243;AN=5008;NS=2504;DP=15919;EAS_AF=0.1875;AMR_AF=0.2651;AFR_AF=0.3056;EUR_AF=0.1988;SAS_AF=0.1442;AA=C|||;VT=SNP
6	28106790	rs4713144	C	G	100	PASS	AC=1118;AF=0.223243;AN=5008;NS=2504;DP=15463;EAS_AF=0.1875;AMR_AF=0.2651;AFR_AF=0.3056;EUR_AF=0.1988;SAS_AF=0.1442;AA=G|||;VT=SNP
6	28106827	rs4713145	T	C	100	PASS	AC=1120;AF=0.223642;AN=5008;NS=2504;DP=15884;EAS_AF=0.1875;AMR_AF=0.2637;AFR_AF=0.3071;EUR_AF=0.1998;SAS_AF=0.1442;AA=T|||;VT=SNP
6	28107282	rs1480646	G	A	100	PASS	AC=489;AF=0.0976438;AN=5008;NS=2504;DP=17879;EAS_AF=0.1141;AMR_AF=0.0648;AFR_AF=0.0983;EUR_AF=0.0537;SAS_AF=0.1483;AA=G|||;VT=SNP
6	28107357	rs3757188	T	C	100	PASS	AC=508;AF=0.101438;AN=5008;NS=2504;DP=19521;EAS_AF=0.12;AMR_AF=0.1628;AFR_AF=0.0779;EUR_AF=0.1024;SAS_AF=0.0695;AA=T|||;VT=SNP
6	28107654	rs3757187	T	C	100	PASS	AC=1118;AF=0.223243;AN=5008;NS=2504;DP=17667;EAS_AF=0.1875;AMR_AF=0.2651;AFR_AF=0.3056;EUR_AF=0.1988;SAS_AF=0.1442;AA=T|||;VT=SNP
6	28107662	rs3757186	C	T	100	PASS	AC=284;AF=0.0567093;AN=5008;NS=2504;DP=17932;EAS_AF=0.0645;AMR_AF=0.049;AFR_AF=0.0787;EUR_AF=0.0308;SAS_AF=0.0511;AA=C|||;VT=SNP
6	28107776	rs3757185	T	A	100	PASS	AC=1118;AF=0.223243;AN=5008;NS=2504;DP=16802;EAS_AF=0.1875;AMR_AF=0.2651;AFR_AF=0.3056;EUR_AF=0.1988;SAS_AF=0.1442;AA=T|||;VT=SNP
6	28108085	rs1904841	C	T	100	PASS	AC=1129;AF=0.225439;AN=5008;NS=2504;DP=17556;EAS_AF=0.1885;AMR_AF=0.2608;AFR_AF=0.3003;EUR_AF=0.1978;SAS_AF=0.1656;AA=T|||;VT=SNP
6	28108232	rs1904840	C	T	100	PASS	AC=1100;AF=0.219649;AN=5008;NS=2504;DP=17704;EAS_AF=0.1875;AMR_AF=0.2608;AFR_AF=0.2958;EUR_AF=0.1968;SAS_AF=0.1442;AA=T|||;VT=SNP
6	28108788	rs2791332	C	T	100	PASS	AC=1653;AF=0.330072;AN=5008;NS=2504;DP=14045;EAS_AF=0.3036;AMR_AF=0.33;AFR_AF=0.4221;EUR_AF=0.2515;SAS_AF=0.3139;AA=T|||;VT=SNP
6	28108967	rs9368555	T	C	100	PASS	AC=1100;AF=0.219649;AN=5008;NS=2504;DP=16612;EAS_AF=0.1875;AMR_AF=0.2608;AFR_AF=0.2958;EUR_AF=0.1968;SAS_AF=0.1442;AA=C|||;VT=SNP
6	28109262	rs9393893	T	C	100	PASS	AC=1100;AF=0.219649;AN=5008;NS=2504;DP=17567;EAS_AF=0.1875;AMR_AF=0.2608;AFR_AF=0.2958;EUR_AF=0.1968;SAS_AF=0.1442;AA=T|||;VT=SNP
6	28109633	rs2277103	C	T	100	PASS	AC=362;AF=0.0722843;AN=5008;NS=2504;DP=17512;EAS_AF=0.0635;AMR_AF=0.0634;AFR_AF=0.1293;EUR_AF=0.0328;SAS_AF=0.0511;AA=C|||;VT=SNP
6	28109960	rs1871695	A	G	100	PASS	AC=494;AF=0.0986422;AN=5008;NS=2504;DP=15743;EAS_AF=0.1161;AMR_AF=0.0692;AFR_AF=0.0983;EUR_AF=0.0537;SAS_AF=0.1483;AA=A|||;VT=SNP
6	28110148	rs868987	C	T	100	PASS	AC=1099;AF=0.219449;AN=5008;NS=2504;DP=15881;EAS_AF=0.1875;AMR_AF=0.2608;AFR_AF=0.2958;EUR_AF=0.1968;SAS_AF=0.1431;AA=C|||;VT=SNP
6	28110272	rs79718538	A	C	100	PASS	AC=102;AF=0.0203674;AN=5008;NS=2504;DP=15160;EAS_AF=0.0198;AMR_AF=0.0101;AFR_AF=0.0008;EUR_AF=0.0298;SAS_AF=0.045;AA=A|||;VT=SNP
6	28110478	rs1890809	A	G	100	PASS	AC=1181;AF=0.235823;AN=5008;NS=2504;DP=16015;EAS_AF=0.2817;AMR_AF=0.1441;AFR_AF=0.3722;EUR_AF=0.1064;SAS_AF=0.2025;AA=A|||;VT=SNP
6	28111114	rs2791333	A	G	100	PASS	AC=3083;AF=0.615615;AN=5008;NS=2504;DP=17947;EAS_AF=0.5913;AMR_AF=0.4942;AFR_AF=0.9523;EUR_AF=0.3748;SAS_AF=0.5194;AA=G|||;VT=SNP
6	28111536	rs4713146	A	T	100	PASS	AC=1100;AF=0.219649;AN=5008;NS=2504;DP=14091;EAS_AF=0.1875;AMR_AF=0.2608;AFR_AF=0.2958;EUR_AF=0.1968;SAS_AF=0.1442;AA=A|||;VT=SNP
6	28111555	rs1416997	A	G	100	PASS	AC=489;AF=0.0976438;AN=5008;NS=2504;DP=14063;EAS_AF=0.1141;AMR_AF=0.0648;AFR_AF=0.0983;EUR_AF=0.0537;SAS_AF=0.1483;AA=A|||;VT=SNP
6	28112562	rs9393894	A	G	100	PASS	AC=1101;AF=0.219848;AN=5008;NS=2504;DP=16723;EAS_AF=0.1875;AMR_AF=0.2608;AFR_AF=0.2965;EUR_AF=0.1968;SAS_AF=0.1442;AA=G|||;VT=SNP
6	28112713	rs9468295	T	C	100	PASS	AC=1100;AF=0.219649;AN=5008;NS=2504;DP=14562;EAS_AF=0.1875;AMR_AF=0.2608;AFR_AF=0.2958;EUR_AF=0.1968;SAS_AF=0.1442;AA=T|||;VT=SNP
6	28112842	rs9357064	A	C	100	PASS	AC=399;AF=0.0796725;AN=5008;NS=2504;DP=16368;EAS_AF=0.12;AMR_AF=0.1268;AFR_AF=0.0703;EUR_AF=0.0288;SAS_AF=0.0695;AA=A|||;VT=SNP
6	28113373	rs1225715	A	G	100	PASS	AC=3040;AF=0.607029;AN=5008;NS=2504;DP=19376;EAS_AF=0.5913;AMR_AF=0.4928;AFR_AF=0.9228;EUR_AF=0.3738;SAS_AF=0.5174;AA=G|||;VT=SNP
6	28113730	rs9468296	A	G	100	PASS	AC=1100;AF=0.219649;AN=5008;NS=2504;DP=21278;EAS_AF=0.1875;AMR_AF=0.2608;AFR_AF=0.2958;EUR_AF=0.1968;SAS_AF=0.1442;AA=G|||;VT=SNP
6	28113746	rs1225716	A	C	100	PASS	AC=1621;AF=0.323682;AN=5008;NS=2504;DP=21243;EAS_AF=0.3026;AMR_AF=0.3256;AFR_AF=0.4009;EUR_AF=0.2515;SAS_AF=0.3139;AA=C|||;VT=SNP
6	28114507	rs115870904	A	G	100	PASS	AC=130;AF=0.0259585;AN=5008;NS=2504;DP=17369;EAS_AF=0.0387;AMR_AF=0.0245;AFR_AF=0.0061;EUR_AF=0.0278;SAS_AF=0.0389;AA=A|||;VT=SNP
6	28114820	rs2791334	A	T	100	PASS	AC=489;AF=0.0976438;AN=5008;NS=2504;DP=15469;EAS_AF=0.1141;AMR_AF=0.0648;AFR_AF=0.0983;EUR_AF=0.0537;SAS_AF=0.1483;AA=A|||;VT=SNP
6	28114852	rs77851971	C	A	100	PASS	AC=361;AF=0.0720847;AN=5008;NS=2504;DP=15605;EAS_AF=0.0635;AMR_AF=0.062;AFR_AF=0.1293;EUR_AF=0.0328;SAS_AF=0.0511;AA=C|||;VT=SNP
6	28115156	rs4711164	C	T	100	PASS	AC=1100;AF=0.219649;AN=5008;NS=2504;DP=15537;EAS_AF=0.1875;AMR_AF=0.2608;AFR_AF=0.2958;EUR_AF=0.1968;SAS_AF=0.1442;AA=C|||;VT=SNP
6	28115184	rs4711165	T	G	100	PASS	AC=1100;AF=0.219649;AN=5008;NS=2504;DP=16429;EAS_AF=0.1875;AMR_AF=0.2608;AFR_AF=0.2958;EUR_AF=0.1968;SAS_AF=0.1442;AA=T|||;VT=SNP
6	28115336	rs2622320	T	A	100	PASS	AC=3083;AF=0.615615;AN=5008;NS=2504;DP=17915;EAS_AF=0.5913;AMR_AF=0.4942;AFR_AF=0.9523;EUR_AF=0.3748;SAS_AF=0.5194;AA=A|||;VT=SNP
6	28115921	rs4713148	G	A	100	PASS	AC=1100;AF=0.219649;AN=5008;NS=2504;DP=18232;EAS_AF=0.1875;AMR_AF=0.2608;AFR_AF=0.2958;EUR_AF=0.1968;SAS_AF=0.1442;AA=A|||;VT=SNP
6	28117443	rs2622322	C	G	100	PASS	AC=3083;AF=0.615615;AN=5008;NS=2504;DP=15591;EAS_AF=0.5913;AMR_AF=0.4942;AFR_AF=0.9523;EUR_AF=0.3748;SAS_AF=0.5194;AA=G|||;VT=SNP;EX_TARGET
6	28117757	rs9348794	T	A	100	PASS	AC=1099;AF=0.219449;AN=5008;NS=2504;DP=15712;EAS_AF=0.1865;AMR_AF=0.2608;AFR_AF=0.2958;EUR_AF=0.1968;SAS_AF=0.1442;AA=T|||;VT=SNP
6	28118874	rs9468297	G	T	100	PASS	AC=1101;AF=0.219848;AN=5008;NS=2504;DP=15548;EAS_AF=0.1875;AMR_AF=0.2622;AFR_AF=0.2958;EUR_AF=0.1968;SAS_AF=0.1442;AA=G|||;VT=SNP
6	28120401	rs2622319	G	C	100	PASS	AC=1621;AF=0.323682;AN=5008;NS=2504;DP=19410;EAS_AF=0.3026;AMR_AF=0.3256;AFR_AF=0.4009;EUR_AF=0.2515;SAS_AF=0.3139;AA=C|||;VT=SNP
6	28120663	rs9295758	C	G	100	PASS	AC=1100;AF=0.219649;AN=5008;NS=2504;DP=20134;EAS_AF=0.1875;AMR_AF=0.2608;AFR_AF=0.2958;EUR_AF=0.1968;SAS_AF=0.1442;AA=C|||;VT=SNP
6	28120724	rs9348795	T	C	100	PASS	AC=489;AF=0.0976438;AN=5008;NS=2504;DP=21405;EAS_AF=0.1141;AMR_AF=0.0648;AFR_AF=0.0983;EUR_AF=0.0537;SAS_AF=0.1483;AA=T|||;VT=SNP
6	28120898	rs17774663	G	A	100	PASS	AC=1100;AF=0.219649;AN=5008;NS=2504;DP=20259;EAS_AF=0.1875;AMR_AF=0.2608;AFR_AF=0.2958;EUR_AF=0.1968;SAS_AF=0.1442;AA=a|||;VT=SNP;EX_TARGET
6	28122345	rs9468298	A	G	100	PASS	AC=1100;AF=0.219649;AN=5008;NS=2504;DP=20979;EAS_AF=0.1875;AMR_AF=0.2608;AFR_AF=0.2958;EUR_AF=0.1968;SAS_AF=0.1442;AA=A|||;VT=SNP
6	28123928	rs1150666	T	C	100	PASS	AC=1620;AF=0.323482;AN=5008;NS=2504;DP=18640;EAS_AF=0.3026;AMR_AF=0.3256;AFR_AF=0.4009;EUR_AF=0.2505;SAS_AF=0.3139;AA=C|||;VT=SNP
6	28124469	rs9295759	C	T	100	PASS	AC=1100;AF=0.219649;AN=5008;NS=2504;DP=20350;EAS_AF=0.1875;AMR_AF=0.2608;AFR_AF=0.2958;EUR_AF=0.1968;SAS_AF=0.1442;AA=C|||;VT=SNP
6	28126202	rs9348796	A	G	100	PASS	AC=1100;AF=0.219649;AN=5008;NS=2504;DP=15951;EAS_AF=0.1875;AMR_AF=0.2608;AFR_AF=0.2958;EUR_AF=0.1968;SAS_AF=0.1442;AA=A|||;VT=SNP
6	28126834	rs11552219	C	T	100	PASS	AC=1100;AF=0.219649;AN=5008;NS=2504;DP=19567;EAS_AF=0.1875;AMR_AF=0.2608;AFR_AF=0.2958;EUR_AF=0.1968;SAS_AF=0.1442;AA=C|||;VT=SNP
6	28126840	rs9468300	C	T	100	PASS	AC=508;AF=0.101438;AN=5008;NS=2504;DP=19586;EAS_AF=0.12;AMR_AF=0.1628;AFR_AF=0.0779;EUR_AF=0.1024;SAS_AF=0.0695;AA=C|||;VT=SNP
6	28127444	rs9380058	T	C	100	PASS	AC=1125;AF=0.224641;AN=5008;NS=2504;DP=15777;EAS_AF=0.1885;AMR_AF=0.2608;AFR_AF=0.2973;EUR_AF=0.1978;SAS_AF=0.1656;AA=C|||;VT=SNP
6	28127621	rs9393895	T	C	100	PASS	AC=1102;AF=0.220048;AN=5008;NS=2504;DP=12539;EAS_AF=0.1885;AMR_AF=0.2608;AFR_AF=0.2973;EUR_AF=0.1968;SAS_AF=0.1431;AA=C|||;VT=SNP
6	28127703	rs9393896	C	T	100	PASS	AC=1107;AF=0.221046;AN=5008;NS=2504;DP=8085;EAS_AF=0.1885;AMR_AF=0.2637;AFR_AF=0.2973;EUR_AF=0.1978;SAS_AF=0.1452;AA=C|||;VT=SNP
6	28127710	rs9393897	G	T	100	PASS	AC=1107;AF=0.221046;AN=5008;NS=2504;DP=8160;EAS_AF=0.1885;AMR_AF=0.2637;AFR_AF=0.2973;EUR_AF=0.1978;SAS_AF=0.1452;AA=G|||;VT=SNP
6	28127839	rs76655036	T	A	100	PASS	AC=309;AF=0.0617013;AN=5008;NS=2504;DP=15614;EAS_AF=0.0079;AMR_AF=0.0591;AFR_AF=0.1248;EUR_AF=0.0477;SAS_AF=0.0481;AA=T|||;VT=SNP
6	28129580	rs9357065	T	C	100	PASS	AC=1091;AF=0.217851;AN=5008;NS=2504;DP=15765;EAS_AF=0.1875;AMR_AF=0.2608;AFR_AF=0.2958;EUR_AF=0.1968;SAS_AF=0.135;AA=T|||;VT=SNP
6	28129593	rs114627468	A	C	100	PASS	AC=283;AF=0.0565096;AN=5008;NS=2504;DP=15503;EAS_AF=0.0635;AMR_AF=0.049;AFR_AF=0.0787;EUR_AF=0.0308;SAS_AF=0.0511;AA=A|||;VT=SNP
6	28129713	rs1225618	A	C	100	PASS	AC=3043;AF=0.607628;AN=5008;NS=2504;DP=15927;EAS_AF=0.5913;AMR_AF=0.4942;AFR_AF=0.9228;EUR_AF=0.3738;SAS_AF=0.5194;AA=C|||;VT=SNP
6	28129789	rs1150668	T	G	100	PASS	AC=3205;AF=0.639976;AN=5008;NS=2504;DP=15002;EAS_AF=0.5933;AMR_AF=0.5014;AFR_AF=0.9637;EUR_AF=0.4404;SAS_AF=0.5542;AA=G|||;VT=SNP
6	28129831	rs9357066	T	C	100	PASS	AC=1100;AF=0.219649;AN=5008;NS=2504;DP=15358;EAS_AF=0.1875;AMR_AF=0.2608;AFR_AF=0.2958;EUR_AF=0.1968;SAS_AF=0.1442;AA=T|||;VT=SNP
6	28130194	rs16893731	G	A	100	PASS	AC=366;AF=0.0730831;AN=5008;NS=2504;DP=17800;EAS_AF=0.0635;AMR_AF=0.062;AFR_AF=0.1331;EUR_AF=0.0328;SAS_AF=0.0511;AA=G|||;VT=SNP
6	28130235	rs59910759	C	G	100	PASS	AC=324;AF=0.0646965;AN=5008;NS=2504;DP=18931;EAS_AF=0.0635;AMR_AF=0.0562;AFR_AF=0.1059;EUR_AF=0.0308;SAS_AF=0.0511;AA=C|||;VT=SNP
6	28130349	rs77679854	C	G	100	PASS	AC=262;AF=0.0523163;AN=5008;NS=2504;DP=22272;EAS_AF=0.1071;AMR_AF=0.1095;AFR_AF=0.003;EUR_AF=0.0129;SAS_AF=0.0624;AA=C|||;VT=SNP
6	28130376	rs9393898	G	T	100	PASS	AC=1125;AF=0.224641;AN=5008;NS=2504;DP=22239;EAS_AF=0.1895;AMR_AF=0.2608;AFR_AF=0.2965;EUR_AF=0.1978;SAS_AF=0.1656;AA=T|||;VT=SNP
6	28130559	rs1150670	A	G	100	PASS	AC=3083;AF=0.615615;AN=5008;NS=2504;DP=17211;EAS_AF=0.5913;AMR_AF=0.4942;AFR_AF=0.9523;EUR_AF=0.3748;SAS_AF=0.5194;AA=G|||;VT=SNP
6	28131153	rs9368556	T	C	100	PASS	AC=1100;AF=0.219649;AN=5008;NS=2504;DP=18567;EAS_AF=0.1875;AMR_AF=0.2608;AFR_AF=0.2958;EUR_AF=0.1968;SAS_AF=0.1442;AA=C|||;VT=SNP
6	28131537	rs9368557	T	C	100	PASS	AC=1100;AF=0.219649;AN=5008;NS=2504;DP=16920;EAS_AF=0.1875;AMR_AF=0.2608;AFR_AF=0.2958;EUR_AF=0.1968;SAS_AF=0.1442;AA=T|||;VT=SNP
6	28131622	rs1150672	C	T	100	PASS	AC=490;AF=0.0978435;AN=5008;NS=2504;DP=16444;EAS_AF=0.1141;AMR_AF=0.0663;AFR_AF=0.0983;EUR_AF=0.0537;SAS_AF=0.1483;AA=T|||;VT=SNP
6	28132358	rs9380059	A	C	100	PASS	AC=1100;AF=0.219649;AN=5008;NS=2504;DP=17002;EAS_AF=0.1875;AMR_AF=0.2608;AFR_AF=0.2958;EUR_AF=0.1968;SAS_AF=0.1442;AA=A|||;VT=SNP
6	28132426	rs1564442	G	A	100	PASS	AC=361;AF=0.0720847;AN=5008;NS=2504;DP=17726;EAS_AF=0.0635;AMR_AF=0.062;AFR_AF=0.1293;EUR_AF=0.0328;SAS_AF=0.0511;AA=G|||;VT=SNP
6	28132603	rs9380060	G	A	100	PASS	AC=1100;AF=0.219649;AN=5008;NS=2504;DP=16909;EAS_AF=0.1875;AMR_AF=0.2608;AFR_AF=0.2958;EUR_AF=0.1968;SAS_AF=0.1442;AA=G|||;VT=SNP
6	28132726	rs35227624	A	G	100	PASS	AC=1100;AF=0.219649;AN=5008;NS=2504;DP=17551;EAS_AF=0.1875;AMR_AF=0.2608;AFR_AF=0.2958;EUR_AF=0.1968;SAS_AF=0.1442;AA=G|||;VT=SNP
6	28132756	rs2021826	G	A	100	PASS	AC=3082;AF=0.615415;AN=5008;NS=2504;DP=17172;EAS_AF=0.5903;AMR_AF=0.4942;AFR_AF=0.9523;EUR_AF=0.3748;SAS_AF=0.5194;AA=A|||;VT=SNP
6	28132803	rs9380061	T	C	100	PASS	AC=1100;AF=0.219649;AN=5008;NS=2504;DP=18115;EAS_AF=0.1875;AMR_AF=0.2608;AFR_AF=0.2958;EUR_AF=0.1968;SAS_AF=0.1442;AA=C|||;VT=SNP
6	28133306	rs9368558	A	G	100	PASS	AC=1100;AF=0.219649;AN=5008;NS=2504;DP=19584;EAS_AF=0.1875;AMR_AF=0.2608;AFR_AF=0.2958;EUR_AF=0.1968;SAS_AF=0.1442;AA=G|||;VT=SNP
6	28133528	rs9393899	G	C	100	PASS	AC=1099;AF=0.219449;AN=5008;NS=2504;DP=17045;EAS_AF=0.1875;AMR_AF=0.2608;AFR_AF=0.295;EUR_AF=0.1968;SAS_AF=0.1442;AA=G|||;VT=SNP
6	28134047	rs73400515	G	A	100	PASS	AC=324;AF=0.0646965;AN=5008;NS=2504;DP=15628;EAS_AF=0.0635;AMR_AF=0.0562;AFR_AF=0.1059;EUR_AF=0.0308;SAS_AF=0.0511;AA=G|||;VT=SNP
6	28134106	rs6929559	T	C	100	PASS	AC=814;AF=0.16254;AN=5008;NS=2504;DP=18012;EAS_AF=0.0823;AMR_AF=0.1167;AFR_AF=0.2799;EUR_AF=0.1054;SAS_AF=0.1779;AA=T|||;VT=SNP
6	28134368	rs1150674	A	G	100	PASS	AC=493;AF=0.0984425;AN=5008;NS=2504;DP=20010;EAS_AF=0.1141;AMR_AF=0.0648;AFR_AF=0.1006;EUR_AF=0.0537;SAS_AF=0.1493;AA=A|||;VT=SNP
6	28134582	rs16893735	C	T	100	PASS	AC=398;AF=0.0794728;AN=5008;NS=2504;DP=20854;EAS_AF=0.12;AMR_AF=0.1268;AFR_AF=0.0696;EUR_AF=0.0288;SAS_AF=0.0695;AA=C|||;VT=SNP
6	28135660	rs9283884	G	C	100	PASS	AC=1099;AF=0.219449;AN=5008;NS=2504;DP=19242;EAS_AF=0.1875;AMR_AF=0.2608;AFR_AF=0.2958;EUR_AF=0.1968;SAS_AF=0.1431;AA=G|||;VT=SNP
6	28136212	rs4713150	G	A	100	PASS	AC=1101;AF=0.219848;AN=5008;NS=2504;DP=19270;EAS_AF=0.1885;AMR_AF=0.2608;AFR_AF=0.2958;EUR_AF=0.1968;SAS_AF=0.1442;AA=G|||;VT=SNP
6	28136356	rs4713151	G	A	100	PASS	AC=1100;AF=0.219649;AN=5008;NS=2504;DP=17250;EAS_AF=0.1875;AMR_AF=0.2608;AFR_AF=0.2958;EUR_AF=0.1968;SAS_AF=0.1442;AA=G|||;VT=SNP
6	28136797	rs9393901	A	G	100	PASS	AC=1099;AF=0.219449;AN=5008;NS=2504;DP=19928;EAS_AF=0.1875;AMR_AF=0.2608;AFR_AF=0.295;EUR_AF=0.1968;SAS_AF=0.1442;AA=G|||;VT=SNP
6	28137027	rs3173443	T	G	100	PASS	AC=1100;AF=0.219649;AN=5008;NS=2504;DP=23150;EAS_AF=0.1875;AMR_AF=0.2608;AFR_AF=0.2958;EUR_AF=0.1968;SAS_AF=0.1442;AA=G|||;VT=SNP
6	28137454	rs4713152	G	A	100	PASS	AC=1101;AF=0.219848;AN=5008;NS=2504;DP=19356;EAS_AF=0.1875;AMR_AF=0.2622;AFR_AF=0.2958;EUR_AF=0.1968;SAS_AF=0.1442;AA=A|||;VT=SNP
6	28137533	rs9348797	G	C	100	PASS	AC=1100;AF=0.219649;AN=5008;NS=2504;DP=18167;EAS_AF=0.1875;AMR_AF=0.2608;AFR_AF=0.2958;EUR_AF=0.1968;SAS_AF=0.1442;AA=G|||;VT=SNP
6	28137569	rs9380062	G	A	100	PASS	AC=1100;AF=0.219649;AN=5008;NS=2504;DP=18839;EAS_AF=0.1875;AMR_AF=0.2608;AFR_AF=0.2958;EUR_AF=0.1968;SAS_AF=0.1442;AA=G|||;VT=SNP
6	28137730	rs9393902	A	G	100	PASS	AC=398;AF=0.0794728;AN=5008;NS=2504;DP=21066;EAS_AF=0.12;AMR_AF=0.1268;AFR_AF=0.0696;EUR_AF=0.0288;SAS_AF=0.0695;AA=A|||;VT=SNP
6	28137853	rs9380063	A	G	100	PASS	AC=1101;AF=0.219848;AN=5008;NS=2504;DP=22496;EAS_AF=0.1875;AMR_AF=0.2622;AFR_AF=0.2958;EUR_AF=0.1968;SAS_AF=0.1442;AA=G|||;VT=SNP
6	28138658	rs115651187	C	G	100	PASS	AC=109;AF=0.0217652;AN=5008;NS=2504;DP=19580;EAS_AF=0.005;AMR_AF=0.0375;AFR_AF=0.0053;EUR_AF=0.0586;SAS_AF=0.0123;AA=C|||;VT=SNP
6	28139645	rs1150676	G	A	100	PASS	AC=492;AF=0.0982428;AN=5008;NS=2504;DP=16772;EAS_AF=0.1141;AMR_AF=0.0648;AFR_AF=0.1006;EUR_AF=0.0537;SAS_AF=0.1483;AA=G|||;VT=SNP
6	28140655	rs117758602	A	G	100	PASS	AC=117;AF=0.0233626;AN=5008;NS=2504;DP=19979;EAS_AF=0.0268;AMR_AF=0.0245;AFR_AF=0.0008;EUR_AF=0.006;SAS_AF=0.0675;AA=A|||;VT=SNP
6	28141460	rs8180562	G	A	100	PASS	AC=509;AF=0.101637;AN=5008;NS=2504;DP=17199;EAS_AF=0.12;AMR_AF=0.1628;AFR_AF=0.0779;EUR_AF=0.1024;SAS_AF=0.0706;AA=G|||;VT=SNP
6	28141548	rs12332979	T	G	100	PASS	AC=1100;AF=0.219649;AN=5008;NS=2504;DP=20390;EAS_AF=0.1875;AMR_AF=0.2608;AFR_AF=0.2958;EUR_AF=0.1968;SAS_AF=0.1442;AA=T|||;VT=SNP
6	28142276	rs1150678	C	T	100	PASS	AC=1987;AF=0.396765;AN=5008;NS=2504;DP=15481;EAS_AF=0.5238;AMR_AF=0.5115;AFR_AF=0.4032;EUR_AF=0.2515;SAS_AF=0.3252;AA=T|||;VT=SNP
6	28142587	rs67878650	G	C	100	PASS	AC=1100;AF=0.219649;AN=5008;NS=2504;DP=16293;EAS_AF=0.1875;AMR_AF=0.2608;AFR_AF=0.2958;EUR_AF=0.1968;SAS_AF=0.1442;AA=G|||;VT=SNP
6	28143010	rs1233696	T	C	100	PASS	AC=3081;AF=0.615216;AN=5008;NS=2504;DP=19849;EAS_AF=0.5913;AMR_AF=0.4928;AFR_AF=0.9508;EUR_AF=0.3748;SAS_AF=0.5204;AA=C|||;VT=SNP
6	28143011	rs9348798	G	A	100	PASS	AC=1100;AF=0.219649;AN=5008;NS=2504;DP=19822;EAS_AF=0.1875;AMR_AF=0.2608;AFR_AF=0.2958;EUR_AF=0.1968;SAS_AF=0.1442;AA=A|||;VT=SNP
6	28143118	rs9380064	A	G	100	PASS	AC=507;AF=0.101238;AN=5008;NS=2504;DP=19714;EAS_AF=0.12;AMR_AF=0.1628;AFR_AF=0.0772;EUR_AF=0.1024;SAS_AF=0.0695;AA=A|||;VT=SNP
6	28143857	rs9468301	T	C	100	PASS	AC=398;AF=0.0794728;AN=5008;NS=2504;DP=19324;EAS_AF=0.12;AMR_AF=0.1268;AFR_AF=0.0696;EUR_AF=0.0288;SAS_AF=0.0695;AA=T|||;VT=SNP
6	28144686	rs58909320	G	T	100	PASS	AC=490;AF=0.0978435;AN=5008;NS=2504;DP=15331;EAS_AF=0.1151;AMR_AF=0.0648;AFR_AF=0.0983;EUR_AF=0.0537;SAS_AF=0.1483;AA=G|||;VT=SNP
6	28144751	rs9380065	A	G	100	PASS	AC=1100;AF=0.219649;AN=5008;NS=2504;DP=15362;EAS_AF=0.1875;AMR_AF=0.2608;AFR_AF=0.2958;EUR_AF=0.1968;SAS_AF=0.1442;AA=A|||;VT=SNP
6	28147385	rs9295760	G	A	100	PASS	AC=1617;AF=0.322883;AN=5008;NS=2504;DP=15187;EAS_AF=0.2996;AMR_AF=0.3256;AFR_AF=0.4002;EUR_AF=0.2515;SAS_AF=0.3139;AA=A|||;VT=SNP
6	28147855	rs62401437	G	A	100	PASS	AC=634;AF=0.126597;AN=5008;NS=2504;DP=16454;EAS_AF=0.0387;AMR_AF=0.1455;AFR_AF=0.0219;EUR_AF=0.2952;SAS_AF=0.1718;AA=G|||;VT=SNP
6	28147987	rs9295761	A	G	100	PASS	AC=1100;AF=0.219649;AN=5008;NS=2504;DP=17865;EAS_AF=0.1875;AMR_AF=0.2608;AFR_AF=0.2935;EUR_AF=0.1998;SAS_AF=0.1442;AA=G|||;VT=SNP
6	28148110	rs73400532	C	T	100	PASS	AC=370;AF=0.0738818;AN=5008;NS=2504;DP=16064;EAS_AF=0.0635;AMR_AF=0.062;AFR_AF=0.1362;EUR_AF=0.0328;SAS_AF=0.0511;AA=C|||;VT=SNP
6	28148752	rs1225591	G	A	100	PASS	AC=1594;AF=0.318291;AN=5008;NS=2504;DP=18005;EAS_AF=0.2986;AMR_AF=0.3184;AFR_AF=0.4002;EUR_AF=0.2376;SAS_AF=0.3108;AA=A|||;VT=SNP
6	28150242	rs1225592	G	A	100	PASS	AC=1823;AF=0.364018;AN=5008;NS=2504;DP=19794;EAS_AF=0.3185;AMR_AF=0.3415;AFR_AF=0.5189;EUR_AF=0.2684;SAS_AF=0.316;AA=A|||;VT=SNP
6	28150592	rs62401438	C	T	100	PASS	AC=74;AF=0.0147764;AN=5008;NS=2504;DP=18956;EAS_AF=0.004;AMR_AF=0.0043;AFR_AF=0.0015;EUR_AF=0.0577;SAS_AF=0.0072;AA=C|||;VT=SNP
6	28151056	rs1150679	T	C	100	PASS	AC=3084;AF=0.615815;AN=5008;NS=2504;DP=13328;EAS_AF=0.5913;AMR_AF=0.4928;AFR_AF=0.9523;EUR_AF=0.3777;SAS_AF=0.5184;AA=C|||;VT=SNP
6	28151100	rs1225594	G	A	100	PASS	AC=499;AF=0.0996406;AN=5008;NS=2504;DP=11023;EAS_AF=0.124;AMR_AF=0.0648;AFR_AF=0.0983;EUR_AF=0.0537;SAS_AF=0.1483;AA=G|||;VT=SNP
6	28151340	rs1225595	A	T	100	PASS	AC=1822;AF=0.363818;AN=5008;NS=2504;DP=14747;EAS_AF=0.3185;AMR_AF=0.3415;AFR_AF=0.5182;EUR_AF=0.2684;SAS_AF=0.316;AA=T|||;VT=SNP
6	28152567	rs2622315	G	A	100	PASS	AC=1210;AF=0.241613;AN=5008;NS=2504;DP=15280;EAS_AF=0.2728;AMR_AF=0.1484;AFR_AF=0.3971;EUR_AF=0.1083;SAS_AF=0.2025;AA=G|||;VT=SNP
6	28152583	rs6901017	T	C	100	PASS	AC=1290;AF=0.257588;AN=5008;NS=2504;DP=15777;EAS_AF=0.1935;AMR_AF=0.2767;AFR_AF=0.4123;EUR_AF=0.2137;SAS_AF=0.1462;AA=C|||;VT=SNP
6	28153282	rs114799031	A	T	100	PASS	AC=207;AF=0.0413339;AN=5008;NS=2504;DP=17627;EAS_AF=0.0635;AMR_AF=0.0375;AFR_AF=0.0265;EUR_AF=0.0328;SAS_AF=0.0501;AA=A|||;VT=SNP
6	28153897	rs1233691	T	G	100	PASS	AC=1821;AF=0.363618;AN=5008;NS=2504;DP=14543;EAS_AF=0.3185;AMR_AF=0.3415;AFR_AF=0.5189;EUR_AF=0.2684;SAS_AF=0.3139;AA=G|||;VT=SNP
6	28154796	rs1150680	C	T	100	PASS	AC=468;AF=0.0934505;AN=5008;NS=2504;DP=14922;EAS_AF=0.124;AMR_AF=0.0648;AFR_AF=0.1006;EUR_AF=0.0537;SAS_AF=0.1135;AA=C|||;VT=SNP
6	28155314	rs1150683	C	T	100	PASS	AC=465;AF=0.0928514;AN=5008;NS=2504;DP=19285;EAS_AF=0.124;AMR_AF=0.0648;AFR_AF=0.0983;EUR_AF=0.0537;SAS_AF=0.1135;AA=C|||;VT=SNP
6	28155418	rs9295762	T	C	100	PASS	AC=1288;AF=0.257188;AN=5008;NS=2504;DP=20755;EAS_AF=0.1935;AMR_AF=0.2781;AFR_AF=0.41;EUR_AF=0.2137;SAS_AF=0.1462;AA=T|||;VT=SNP
6	28155442	rs9461439	T	C	100	PASS	AC=398;AF=0.0794728;AN=5008;NS=2504;DP=20775;EAS_AF=0.12;AMR_AF=0.1268;AFR_AF=0.0696;EUR_AF=0.0288;SAS_AF=0.0695;AA=T|||;VT=SNP
6	28156313	rs1150684	A	C	100	PASS	AC=473;AF=0.0944489;AN=5008;NS=2504;DP=22421;EAS_AF=0.1319;AMR_AF=0.0648;AFR_AF=0.0983;EUR_AF=0.0537;SAS_AF=0.1135;AA=A|||;VT=SNP
6	28157285	rs16893761	A	G	100	PASS	AC=371;AF=0.0740815;AN=5008;NS=2504;DP=17833;EAS_AF=0.0635;AMR_AF=0.0605;AFR_AF=0.1339;EUR_AF=0.0358;SAS_AF=0.0532;AA=A|||;VT=SNP
6	28158954	rs1237873	A	G	100	PASS	AC=603;AF=0.120407;AN=5008;NS=2504;DP=19220;EAS_AF=0.1627;AMR_AF=0.0893;AFR_AF=0.1067;EUR_AF=0.0845;SAS_AF=0.1544;AA=A|||;VT=SNP
6	28159960	rs9368560	T	C	100	PASS	AC=1136;AF=0.226837;AN=5008;NS=2504;DP=13491;EAS_AF=0.1379;AMR_AF=0.2493;AFR_AF=0.4054;EUR_AF=0.1829;SAS_AF=0.1063;AA=T|||;VT=SNP
6	28160799	rs1225598	T	G	100	PASS	AC=1330;AF=0.265575;AN=5008;NS=2504;DP=16329;EAS_AF=0.1935;AMR_AF=0.2767;AFR_AF=0.4418;EUR_AF=0.2137;SAS_AF=0.1472;AA=T|||;VT=SNP
6	28161271	rs1150686	T	G	100	PASS	AC=3051;AF=0.609225;AN=5008;NS=2504;DP=15527;EAS_AF=0.5913;AMR_AF=0.4928;AFR_AF=0.9523;EUR_AF=0.3777;SAS_AF=0.4847;AA=G|||;VT=SNP
6	28162051	rs10946953	C	G	100	PASS	AC=554;AF=0.110623;AN=5008;NS=2504;DP=19988;EAS_AF=0.1587;AMR_AF=0.0893;AFR_AF=0.0726;EUR_AF=0.0845;SAS_AF=0.1544;AA=C|||;VT=SNP
6	28162087	rs1225597	C	T	100	PASS	AC=1786;AF=0.356629;AN=5008;NS=2504;DP=20659;EAS_AF=0.3145;AMR_AF=0.3415;AFR_AF=0.5189;EUR_AF=0.2684;SAS_AF=0.2822;AA=T|||;VT=SNP
6	28162469	rs1150687	T	C	100	PASS	AC=3039;AF=0.606829;AN=5008;NS=2504;DP=16770;EAS_AF=0.5903;AMR_AF=0.4813;AFR_AF=0.9523;EUR_AF=0.3738;SAS_AF=0.4857;AA=C|||;VT=SNP
6	28162620	rs1225596	T	C	100	PASS	AC=1332;AF=0.265974;AN=5008;NS=2504;DP=16955;EAS_AF=0.1935;AMR_AF=0.2767;AFR_AF=0.4418;EUR_AF=0.2137;SAS_AF=0.1493;AA=C|||;VT=SNP
6	28162780	rs1150688	T	C	100	PASS	AC=3051;AF=0.609225;AN=5008;NS=2504;DP=14457;EAS_AF=0.5913;AMR_AF=0.4928;AFR_AF=0.9523;EUR_AF=0.3777;SAS_AF=0.4847;AA=C|||;VT=SNP
6	28164414	rs73740569	G	A	100	PASS	AC=423;AF=0.0844649;AN=5008;NS=2504;DP=17471;EAS_AF=0.124;AMR_AF=0.0648;AFR_AF=0.0666;EUR_AF=0.0537;SAS_AF=0.1135;AA=G|||;VT=SNP
6	28164692	rs73740570	G	T	100	PASS	AC=423;AF=0.0844649;AN=5008;NS=2504;DP=15742;EAS_AF=0.124;AMR_AF=0.0648;AFR_AF=0.0666;EUR_AF=0.0537;SAS_AF=0.1135;AA=G|||;VT=SNP
6	28165099	rs1150689	T	C	100	PASS	AC=1330;AF=0.265575;AN=5008;NS=2504;DP=18542;EAS_AF=0.1935;AMR_AF=0.2767;AFR_AF=0.4418;EUR_AF=0.2137;SAS_AF=0.1472;AA=T|||;VT=SNP
6	28165190	rs1225599	C	T	100	PASS	AC=1330;AF=0.265575;AN=5008;NS=2504;DP=17751;EAS_AF=0.1935;AMR_AF=0.2767;AFR_AF=0.4418;EUR_AF=0.2137;SAS_AF=0.1472;AA=T|||;VT=SNP
6	28165298	rs1150690	C	T	100	PASS	AC=3171;AF=0.633187;AN=5008;NS=2504;DP=17177;EAS_AF=0.5933;AMR_AF=0.5;AFR_AF=0.9652;EUR_AF=0.4423;SAS_AF=0.5164;AA=T|||;VT=SNP
6	28166447	rs1233705	C	G	100	PASS	AC=1331;AF=0.265775;AN=5008;NS=2504;DP=18954;EAS_AF=0.1935;AMR_AF=0.2767;AFR_AF=0.4418;EUR_AF=0.2137;SAS_AF=0.1483;AA=C|||;VT=SNP
6	28166783	rs73400551	T	C	100	PASS	AC=371;AF=0.0740815;AN=5008;NS=2504;DP=21031;EAS_AF=0.0635;AMR_AF=0.0605;AFR_AF=0.1339;EUR_AF=0.0358;SAS_AF=0.0532;AA=T|||;VT=SNP
6	28166923	rs1233704	C	T	100	PASS	AC=1329;AF=0.265375;AN=5008;NS=2504;DP=21397;EAS_AF=0.1935;AMR_AF=0.2767;AFR_AF=0.4418;EUR_AF=0.2137;SAS_AF=0.1462;AA=C|||;VT=SNP
6	28167635	rs1071893	G	C	100	PASS	AC=1786;AF=0.356629;AN=5008;NS=2504;DP=16953;EAS_AF=0.3145;AMR_AF=0.3415;AFR_AF=0.5189;EUR_AF=0.2684;SAS_AF=0.2822;AA=C|||;VT=SNP
6	28168033	rs1150691	A	G	100	PASS	AC=2632;AF=0.525559;AN=5008;NS=2504;DP=19729;EAS_AF=0.4712;AMR_AF=0.428;AFR_AF=0.8858;EUR_AF=0.3241;SAS_AF=0.3712;AA=a|||;VT=SNP
6	28168103	rs9393905	T	G	100	PASS	AC=422;AF=0.0842652;AN=5008;NS=2504;DP=18684;EAS_AF=0.12;AMR_AF=0.0648;AFR_AF=0.0688;EUR_AF=0.0537;SAS_AF=0.1135;AA=T|||;VT=SNP
6	28168343	rs9368561	C	T	100	PASS	AC=496;AF=0.0990415;AN=5008;NS=2504;DP=18032;EAS_AF=0.12;AMR_AF=0.1527;AFR_AF=0.0749;EUR_AF=0.1014;SAS_AF=0.0695;AA=C|||;VT=SNP
6	28168726	rs1233701	C	G	100	PASS	AC=1330;AF=0.265575;AN=5008;NS=2504;DP=16870;EAS_AF=0.1935;AMR_AF=0.2767;AFR_AF=0.4425;EUR_AF=0.2137;SAS_AF=0.1462;AA=G|||;VT=SNP
6	28169158	rs1233699	T	A	100	PASS	AC=1329;AF=0.265375;AN=5008;NS=2504;DP=17918;EAS_AF=0.1935;AMR_AF=0.2767;AFR_AF=0.4418;EUR_AF=0.2137;SAS_AF=0.1462;AA=T|||;VT=SNP
6	28170297	rs735765	G	A	100	PASS	AC=718;AF=0.143371;AN=5008;NS=2504;DP=18823;EAS_AF=0.125;AMR_AF=0.1772;AFR_AF=0.2254;EUR_AF=0.1163;SAS_AF=0.0552;AA=G|||;VT=SNP
6	28171867	rs9393907	T	C	100	PASS	AC=270;AF=0.0539137;AN=5008;NS=2504;DP=16634;EAS_AF=0.1131;AMR_AF=0.0375;AFR_AF=0.0015;EUR_AF=0.0249;SAS_AF=0.1053;AA=T|||;VT=SNP
6	28172263	rs1233697	G	A	100	PASS	AC=1330;AF=0.265575;AN=5008;NS=2504;DP=15590;EAS_AF=0.1935;AMR_AF=0.2767;AFR_AF=0.4418;EUR_AF=0.2137;SAS_AF=0.1472;AA=G|||;VT=SNP
6	28172953	rs1233707	G	A	100	PASS	AC=1330;AF=0.265575;AN=5008;NS=2504;DP=19471;EAS_AF=0.1935;AMR_AF=0.2767;AFR_AF=0.4418;EUR_AF=0.2137;SAS_AF=0.1472;AA=A|||;VT=SNP
6	28173010	rs1237875	C	T	100	PASS	AC=1329;AF=0.265375;AN=5008;NS=2504;DP=18838;EAS_AF=0.1935;AMR_AF=0.2767;AFR_AF=0.4418;EUR_AF=0.2137;SAS_AF=0.1462;AA=C|||;VT=SNP
6	28173219	rs1233708	G	A	100	PASS	AC=1785;AF=0.35643;AN=5008;NS=2504;DP=19045;EAS_AF=0.3145;AMR_AF=0.3401;AFR_AF=0.5189;EUR_AF=0.2684;SAS_AF=0.2822;AA=A|||;VT=SNP
6	28173957	rs1150692	A	G	100	PASS	AC=1331;AF=0.265775;AN=5008;NS=2504;DP=16418;EAS_AF=0.1944;AMR_AF=0.2767;AFR_AF=0.4418;EUR_AF=0.2137;SAS_AF=0.1472;AA=A|||;VT=SNP
6	28174024	rs16893801	T	C	100	PASS	AC=373;AF=0.0744808;AN=5008;NS=2504;DP=17416;EAS_AF=0.0645;AMR_AF=0.0605;AFR_AF=0.1346;EUR_AF=0.0358;SAS_AF=0.0532;AA=T|||;VT=SNP
6	28174402	rs9368562	C	T	100	PASS	AC=450;AF=0.0898562;AN=5008;NS=2504;DP=16862;EAS_AF=0.12;AMR_AF=0.072;AFR_AF=0.0855;EUR_AF=0.0537;SAS_AF=0.1145;AA=C|||;VT=SNP
6	28174590	rs1150693	T	C	100	PASS	AC=1306;AF=0.260783;AN=5008;NS=2504;DP=16834;EAS_AF=0.1984;AMR_AF=0.2695;AFR_AF=0.4221;EUR_AF=0.2157;SAS_AF=0.1472;AA=T|||;VT=SNP
6	28175153	rs1150694	G	T	100	PASS	AC=3101;AF=0.619209;AN=5008;NS=2504;DP=18650;EAS_AF=0.6012;AMR_AF=0.5663;AFR_AF=0.9546;EUR_AF=0.3738;SAS_AF=0.4744;AA=T|||;VT=SNP
6	28175549	rs1150696	G	C	100	PASS	AC=1318;AF=0.263179;AN=5008;NS=2504;DP=15338;EAS_AF=0.1915;AMR_AF=0.3429;AFR_AF=0.3964;EUR_AF=0.2167;SAS_AF=0.1483;AA=-|||;VT=SNP
6	28175636	rs1150697	C	G	100	PASS	AC=1248;AF=0.249201;AN=5008;NS=2504;DP=18262;EAS_AF=0.3125;AMR_AF=0.1455;AFR_AF=0.3782;EUR_AF=0.1083;SAS_AF=0.228;AA=C|||;VT=SNP
6	28176415	rs1233666	A	C	100	PASS	AC=1792;AF=0.357827;AN=5008;NS=2504;DP=15584;EAS_AF=0.3859;AMR_AF=0.2795;AFR_AF=0.5635;EUR_AF=0.1561;SAS_AF=0.3139;AA=A|||;VT=SNP
6	28177854	rs73740584	T	C	100	PASS	AC=1195;AF=0.238618;AN=5008;NS=2504;DP=18486;EAS_AF=0.1597;AMR_AF=0.1816;AFR_AF=0.354;EUR_AF=0.1561;SAS_AF=0.2894;AA=T|||;VT=SNP
6	28178204	rs9295765	G	A	100	PASS	AC=352;AF=0.0702875;AN=5008;NS=2504;DP=17701;EAS_AF=0.1101;AMR_AF=0.0692;AFR_AF=0.0673;EUR_AF=0.0298;SAS_AF=0.0757;AA=G|||;VT=SNP
6	28178512	rs1233665	T	C	100	PASS	AC=1805;AF=0.360423;AN=5008;NS=2504;DP=15473;EAS_AF=0.379;AMR_AF=0.2767;AFR_AF=0.5711;EUR_AF=0.166;SAS_AF=0.316;AA=C|||;VT=SNP
6	28178636	rs16893817	A	G	100	PASS	AC=1186;AF=0.236821;AN=5008;NS=2504;DP=14037;EAS_AF=0.1597;AMR_AF=0.1801;AFR_AF=0.3464;EUR_AF=0.1571;SAS_AF=0.2904;AA=A|||;VT=SNP
6	28179286	rs9295766	A	C	100	PASS	AC=353;AF=0.0704872;AN=5008;NS=2504;DP=15800;EAS_AF=0.1101;AMR_AF=0.0692;AFR_AF=0.0681;EUR_AF=0.0298;SAS_AF=0.0757;AA=A|||;VT=SNP
6	28179523	rs73400572	C	A	100	PASS	AC=512;AF=0.102236;AN=5008;NS=2504;DP=15133;EAS_AF=0.0843;AMR_AF=0.0735;AFR_AF=0.1853;EUR_AF=0.0527;SAS_AF=0.0798;AA=C|||;VT=SNP
6	28179560	rs78270345	T	G	100	PASS	AC=235;AF=0.0469249;AN=5008;NS=2504;DP=16488;EAS_AF=0.0774;AMR_AF=0.0447;AFR_AF=0.0265;EUR_AF=0.0368;SAS_AF=0.0552;AA=T|||;VT=SNP
6	28180904	rs1150698	A	G	100	PASS	AC=1806;AF=0.360623;AN=5008;NS=2504;DP=19420;EAS_AF=0.38;AMR_AF=0.2767;AFR_AF=0.5711;EUR_AF=0.166;SAS_AF=0.316;AA=G|||;VT=SNP
6	28181675	rs1150699	G	A	100	PASS	AC=1805;AF=0.360423;AN=5008;NS=2504;DP=15905;EAS_AF=0.379;AMR_AF=0.2767;AFR_AF=0.5711;EUR_AF=0.166;SAS_AF=0.316;AA=G|||;VT=SNP
6	28181994	rs75617846	A	G	100	PASS	AC=222;AF=0.0443291;AN=5008;NS=2504;DP=17324;EAS_AF=0.0992;AMR_AF=0.0519;AFR_AF=0.0061;EUR_AF=0.0129;SAS_AF=0.0665;AA=A|||;VT=SNP
6	28182450	rs9295767	G	A	100	PASS	AC=353;AF=0.0704872;AN=5008;NS=2504;DP=17828;EAS_AF=0.1101;AMR_AF=0.0706;AFR_AF=0.0673;EUR_AF=0.0298;SAS_AF=0.0757;AA=G|||;VT=SNP
6	28184308	rs73400575	G	C	100	PASS	AC=422;AF=0.0842652;AN=5008;NS=2504;DP=17638;EAS_AF=0.0873;AMR_AF=0.0663;AFR_AF=0.1369;EUR_AF=0.0497;SAS_AF=0.0583;AA=G|||;VT=SNP
6	28184371	rs1150704	T	G	100	PASS	AC=1801;AF=0.359625;AN=5008;NS=2504;DP=16716;EAS_AF=0.375;AMR_AF=0.2767;AFR_AF=0.5711;EUR_AF=0.166;SAS_AF=0.316;AA=G|||;VT=SNP
6	28185726	rs1233664	C	T	100	PASS	AC=1801;AF=0.359625;AN=5008;NS=2504;DP=19307;EAS_AF=0.375;AMR_AF=0.2767;AFR_AF=0.5711;EUR_AF=0.166;SAS_AF=0.316;AA=C|||;VT=SNP
6	28186554	rs1736894	C	A	100	PASS	AC=1800;AF=0.359425;AN=5008;NS=2504;DP=10486;EAS_AF=0.375;AMR_AF=0.2767;AFR_AF=0.5703;EUR_AF=0.166;SAS_AF=0.316;AA=A|||;VT=SNP
6	28187101	rs1736891	C	A	100	PASS	AC=3036;AF=0.60623;AN=5008;NS=2504;DP=14812;EAS_AF=0.5784;AMR_AF=0.4798;AFR_AF=0.9539;EUR_AF=0.3777;SAS_AF=0.4898;AA=A|||;VT=SNP
6	28187719	rs73740587	A	G	100	PASS	AC=1085;AF=0.216653;AN=5008;NS=2504;DP=15296;EAS_AF=0.1091;AMR_AF=0.1772;AFR_AF=0.3389;EUR_AF=0.1501;SAS_AF=0.2587;AA=A|||;VT=SNP
6	28188774	rs79615215	G	A	100	PASS	AC=712;AF=0.142173;AN=5008;NS=2504;DP=17207;EAS_AF=0.0298;AMR_AF=0.1124;AFR_AF=0.2731;EUR_AF=0.0984;SAS_AF=0.1472;AA=G|||;VT=SNP
6	28188782	rs1778469	G	C	100	PASS	AC=1801;AF=0.359625;AN=5008;NS=2504;DP=16926;EAS_AF=0.375;AMR_AF=0.2767;AFR_AF=0.5711;EUR_AF=0.166;SAS_AF=0.316;AA=C|||;VT=SNP
6	28189389	rs1736890	A	G	100	PASS	AC=1801;AF=0.359625;AN=5008;NS=2504;DP=14913;EAS_AF=0.375;AMR_AF=0.2767;AFR_AF=0.5711;EUR_AF=0.166;SAS_AF=0.316;AA=G|||;VT=SNP
6	28189663	rs993619	G	C	100	PASS	AC=1094;AF=0.21845;AN=5008;NS=2504;DP=20611;EAS_AF=0.1091;AMR_AF=0.1772;AFR_AF=0.3457;EUR_AF=0.1501;SAS_AF=0.2587;AA=G|||;VT=SNP
6	28190830	rs9393908	T	A	100	PASS	AC=442;AF=0.0882588;AN=5008;NS=2504;DP=19337;EAS_AF=0.1101;AMR_AF=0.0865;AFR_AF=0.0741;EUR_AF=0.0984;SAS_AF=0.0757;AA=T|||;VT=SNP
6	28191057	rs9366717	C	T	100	PASS	AC=443;AF=0.0884585;AN=5008;NS=2504;DP=18334;EAS_AF=0.1101;AMR_AF=0.0865;AFR_AF=0.0741;EUR_AF=0.0984;SAS_AF=0.0767;AA=C|||;VT=SNP
6	28192122	rs77793619	C	G	100	PASS	AC=1054;AF=0.210463;AN=5008;NS=2504;DP=12956;EAS_AF=0.1071;AMR_AF=0.1657;AFR_AF=0.3268;EUR_AF=0.1471;SAS_AF=0.2566;AA=C|||;VT=SNP
6	28193467	rs73400581	G	A	100	PASS	AC=533;AF=0.10643;AN=5008;NS=2504;DP=16383;EAS_AF=0.0883;AMR_AF=0.072;AFR_AF=0.1989;EUR_AF=0.0527;SAS_AF=0.0798;AA=G|||;VT=SNP
6	28193786	rs1150705	T	G	100	PASS	AC=2917;AF=0.582468;AN=5008;NS=2504;DP=16175;EAS_AF=0.5784;AMR_AF=0.4625;AFR_AF=0.8752;EUR_AF=0.3718;SAS_AF=0.4928;AA=G|||;VT=SNP
6	28194629	rs9461443	A	T	100	PASS	AC=1124;AF=0.224441;AN=5008;NS=2504;DP=16358;EAS_AF=0.2024;AMR_AF=0.1859;AFR_AF=0.3101;EUR_AF=0.2058;SAS_AF=0.1779;AA=T|||;VT=SNP
6	28195521	rs12197427	A	G	100	PASS	AC=78;AF=0.0155751;AN=5008;NS=2504;DP=18815;EAS_AF=0.0129;AMR_AF=0.0274;AFR_AF=0;EUR_AF=0.0278;SAS_AF=0.0184;AA=A|||;VT=SNP;EX_TARGET
6	28196454	rs17776284	G	A	100	PASS	AC=373;AF=0.0744808;AN=5008;NS=2504;DP=24036;EAS_AF=0.0794;AMR_AF=0.0648;AFR_AF=0.0658;EUR_AF=0.0517;SAS_AF=0.1115;AA=G|||;VT=SNP
6	28196718	rs2299031	T	C	100	PASS	AC=373;AF=0.0744808;AN=5008;NS=2504;DP=20009;EAS_AF=0.0794;AMR_AF=0.0648;AFR_AF=0.0658;EUR_AF=0.0517;SAS_AF=0.1115;AA=T|||;VT=SNP
6	28197186	rs34477097	C	T	100	PASS	AC=1201;AF=0.239816;AN=5008;NS=2504;DP=17976;EAS_AF=0.2312;AMR_AF=0.245;AFR_AF=0.3109;EUR_AF=0.2107;SAS_AF=0.1789;AA=C|||;VT=SNP
6	28197469	rs16893827	T	C	100	PASS	AC=443;AF=0.0884585;AN=5008;NS=2504;DP=14703;EAS_AF=0.0893;AMR_AF=0.0648;AFR_AF=0.1354;EUR_AF=0.0507;SAS_AF=0.0798;AA=T|||;VT=SNP
6	28197605	rs1150707	C	T	100	PASS	AC=3037;AF=0.60643;AN=5008;NS=2504;DP=14489;EAS_AF=0.5784;AMR_AF=0.4784;AFR_AF=0.9539;EUR_AF=0.3777;SAS_AF=0.4918;AA=T|||;VT=SNP
6	28197752	rs34024998	G	C	100	PASS	AC=2210;AF=0.441294;AN=5008;NS=2504;DP=12768;EAS_AF=0.3125;AMR_AF=0.3631;AFR_AF=0.6483;EUR_AF=0.3569;SAS_AF=0.4366;AA=C|||;VT=SNP
6	28197886	rs34787248	C	T	100	PASS	AC=1012;AF=0.202077;AN=5008;NS=2504;DP=16001;EAS_AF=0.1994;AMR_AF=0.1643;AFR_AF=0.2973;EUR_AF=0.1531;SAS_AF=0.1534;AA=C|||;VT=SNP
6	28198122	rs76542212	C	T	100	PASS	AC=109;AF=0.0217652;AN=5008;NS=2504;DP=17158;EAS_AF=0.005;AMR_AF=0.036;AFR_AF=0.0053;EUR_AF=0.0626;SAS_AF=0.0092;AA=C|||;VT=SNP
6	28198281	rs1233713	A	G	100	PASS	AC=3045;AF=0.608027;AN=5008;NS=2504;DP=16765;EAS_AF=0.5784;AMR_AF=0.4885;AFR_AF=0.9539;EUR_AF=0.3787;SAS_AF=0.4918;AA=G|||;VT=SNP
6	28198456	rs9468317	T	C	100	PASS	AC=1041;AF=0.207867;AN=5008;NS=2504;DP=18290;EAS_AF=0.2113;AMR_AF=0.1643;AFR_AF=0.3064;EUR_AF=0.1531;SAS_AF=0.1585;AA=T|||;VT=SNP
6	28198755	rs2299030	T	C	100	PASS	AC=212;AF=0.0423323;AN=5008;NS=2504;DP=16281;EAS_AF=0.0813;AMR_AF=0.0418;AFR_AF=0.0083;EUR_AF=0.0358;SAS_AF=0.0552;AA=T|||;VT=SNP
6	28198828	rs116289313	C	T	100	PASS	AC=312;AF=0.0623003;AN=5008;NS=2504;DP=18279;EAS_AF=0.0069;AMR_AF=0.0591;AFR_AF=0.1256;EUR_AF=0.0487;SAS_AF=0.0501;AA=C|||;VT=SNP
6	28198831	rs2299029	G	A	100	PASS	AC=1042;AF=0.208067;AN=5008;NS=2504;DP=18239;EAS_AF=0.2113;AMR_AF=0.1643;AFR_AF=0.3064;EUR_AF=0.1531;SAS_AF=0.1595;AA=G|||;VT=SNP
6	28199764	rs11967137	A	G	100	PASS	AC=1118;AF=0.223243;AN=5008;NS=2504;DP=18035;EAS_AF=0.2391;AMR_AF=0.2233;AFR_AF=0.3064;EUR_AF=0.1581;SAS_AF=0.1616;AA=A|||;VT=SNP
6	28199866	rs142255256	T	C	100	PASS	AC=1071;AF=0.213858;AN=5008;NS=2504;DP=18576;EAS_AF=0.0972;AMR_AF=0.1772;AFR_AF=0.3389;EUR_AF=0.1501;SAS_AF=0.2566;AA=T|||;VT=SNP
6	28199937	rs11962305	G	C	100	PASS	AC=1042;AF=0.208067;AN=5008;NS=2504;DP=18610;EAS_AF=0.2113;AMR_AF=0.1643;AFR_AF=0.3056;EUR_AF=0.1531;SAS_AF=0.1605;AA=C|||;VT=SNP
6	28201138	rs7206	A	G	100	PASS	AC=3033;AF=0.605631;AN=5008;NS=2504;DP=18365;EAS_AF=0.5784;AMR_AF=0.4784;AFR_AF=0.9508;EUR_AF=0.3777;SAS_AF=0.4918;AA=G|||;VT=SNP
6	28201364	rs6917759	A	G	100	PASS	AC=713;AF=0.142372;AN=5008;NS=2504;DP=17407;EAS_AF=0.0298;AMR_AF=0.1124;AFR_AF=0.2731;EUR_AF=0.0984;SAS_AF=0.1483;AA=A|||;VT=SNP
6	28202912	rs66487884	C	G	100	PASS	AC=597;AF=0.119209;AN=5008;NS=2504;DP=19072;EAS_AF=0.0923;AMR_AF=0.0937;AFR_AF=0.1793;EUR_AF=0.1044;SAS_AF=0.0992;AA=C|||;VT=SNP
6	28203300	rs9380069	A	G	100	PASS	AC=618;AF=0.123403;AN=5008;NS=2504;DP=19249;EAS_AF=0.1508;AMR_AF=0.1513;AFR_AF=0.1316;EUR_AF=0.1064;SAS_AF=0.0818;AA=G|||;VT=SNP
6	28204793	rs11752073	G	T	100	PASS	AC=710;AF=0.141773;AN=5008;NS=2504;DP=18365;EAS_AF=0.0298;AMR_AF=0.1124;AFR_AF=0.2716;EUR_AF=0.0984;SAS_AF=0.1472;AA=G|||;VT=SNP
6	28205502	rs9366718	A	T	100	PASS	AC=1118;AF=0.223243;AN=5008;NS=2504;DP=17054;EAS_AF=0.2381;AMR_AF=0.2233;AFR_AF=0.3071;EUR_AF=0.1581;SAS_AF=0.1616;AA=A|||;VT=SNP
6	28205826	rs112421400	C	T	100	PASS	AC=597;AF=0.119209;AN=5008;NS=2504;DP=15366;EAS_AF=0.0883;AMR_AF=0.0879;AFR_AF=0.2307;EUR_AF=0.0636;SAS_AF=0.0798;AA=C|||;VT=SNP
6	28206813	rs80136959	A	T	100	PASS	AC=1071;AF=0.213858;AN=5008;NS=2504;DP=14025;EAS_AF=0.0972;AMR_AF=0.1772;AFR_AF=0.3381;EUR_AF=0.1501;SAS_AF=0.2577;AA=A|||;VT=SNP
6	28207200	rs9393909	C	T	100	PASS	AC=1042;AF=0.208067;AN=5008;NS=2504;DP=15003;EAS_AF=0.2113;AMR_AF=0.1643;AFR_AF=0.3071;EUR_AF=0.1531;SAS_AF=0.1585;AA=T|||;VT=SNP
6	28207363	rs1150709	T	C	100	PASS	AC=3037;AF=0.60643;AN=5008;NS=2504;DP=16075;EAS_AF=0.5784;AMR_AF=0.4769;AFR_AF=0.9539;EUR_AF=0.3777;SAS_AF=0.4928;AA=C|||;VT=SNP
6	28207737	rs11758148	A	C	100	PASS	AC=1070;AF=0.213658;AN=5008;NS=2504;DP=17862;EAS_AF=0.0972;AMR_AF=0.1772;AFR_AF=0.3389;EUR_AF=0.1491;SAS_AF=0.2566;AA=A|||;VT=SNP
6	28208192	rs9393910	C	G	100	PASS	AC=1042;AF=0.208067;AN=5008;NS=2504;DP=18699;EAS_AF=0.2113;AMR_AF=0.1643;AFR_AF=0.3064;EUR_AF=0.1531;SAS_AF=0.1595;AA=C|||;VT=SNP
6	28208535	rs1150711	T	C	100	PASS	AC=2818;AF=0.5627;AN=5008;NS=2504;DP=18563;EAS_AF=0.5744;AMR_AF=0.4409;AFR_AF=0.8714;EUR_AF=0.3181;SAS_AF=0.4714;AA=C|||;VT=SNP
6	28208558	rs9368563	A	G	100	PASS	AC=1042;AF=0.208067;AN=5008;NS=2504;DP=17642;EAS_AF=0.2113;AMR_AF=0.1643;AFR_AF=0.3064;EUR_AF=0.1531;SAS_AF=0.1595;AA=A|||;VT=SNP
6	28209102	rs9295768	G	A	100	PASS	AC=1043;AF=0.208267;AN=5008;NS=2504;DP=17618;EAS_AF=0.2113;AMR_AF=0.1657;AFR_AF=0.3064;EUR_AF=0.1531;SAS_AF=0.1595;AA=G|||;VT=SNP
6	28209197	rs7769054	C	G	100	PASS	AC=1070;AF=0.213658;AN=5008;NS=2504;DP=17067;EAS_AF=0.0972;AMR_AF=0.1772;AFR_AF=0.3389;EUR_AF=0.1491;SAS_AF=0.2566;AA=C|||;VT=SNP
6	28209531	rs9468318	T	A	100	PASS	AC=1043;AF=0.208267;AN=5008;NS=2504;DP=15778;EAS_AF=0.2113;AMR_AF=0.1657;AFR_AF=0.3064;EUR_AF=0.1531;SAS_AF=0.1595;AA=A|||;VT=SNP
6	28210293	rs9357067	C	G	100	PASS	AC=1045;AF=0.208666;AN=5008;NS=2504;DP=16978;EAS_AF=0.2113;AMR_AF=0.1657;AFR_AF=0.3079;EUR_AF=0.1531;SAS_AF=0.1595;AA=C|||;VT=SNP
6	28210688	rs967005	C	T	100	PASS	AC=1043;AF=0.208267;AN=5008;NS=2504;DP=19332;EAS_AF=0.2113;AMR_AF=0.1657;AFR_AF=0.3064;EUR_AF=0.1531;SAS_AF=0.1595;AA=C|||;VT=SNP
6	28212489	rs7757215	C	A	100	PASS	AC=478;AF=0.0954473;AN=5008;NS=2504;DP=18175;EAS_AF=0.0873;AMR_AF=0.0692;AFR_AF=0.1581;EUR_AF=0.0527;SAS_AF=0.0818;AA=C|||;VT=SNP
6	28212748	rs13408	G	A	100	PASS	AC=3092;AF=0.617412;AN=5008;NS=2504;DP=19697;EAS_AF=0.5784;AMR_AF=0.5101;AFR_AF=0.9539;EUR_AF=0.4036;SAS_AF=0.499;AA=A|||;VT=SNP
6	28215446	rs1233710	C	T	100	PASS	AC=1011;AF=0.201877;AN=5008;NS=2504;DP=18692;EAS_AF=0.3502;AMR_AF=0.1527;AFR_AF=0.2776;EUR_AF=0.0567;SAS_AF=0.1309;AA=C|||;VT=SNP
6	28215641	rs2235359	T	G	100	PASS	AC=1137;AF=0.227037;AN=5008;NS=2504;DP=18080;EAS_AF=0.0942;AMR_AF=0.1888;AFR_AF=0.3752;EUR_AF=0.1561;SAS_AF=0.2638;AA=T|||;VT=SNP
6	28216027	rs2235358	A	G	100	PASS	AC=264;AF=0.0527157;AN=5008;NS=2504;DP=16128;EAS_AF=0.0645;AMR_AF=0.0576;AFR_AF=0.0023;EUR_AF=0.0437;SAS_AF=0.1145;AA=A|||;VT=SNP
6	28216486	rs7740487	C	G	100	PASS	AC=697;AF=0.139177;AN=5008;NS=2504;DP=14272;EAS_AF=0.127;AMR_AF=0.1225;AFR_AF=0.2179;EUR_AF=0.1143;SAS_AF=0.0828;AA=G|||;VT=SNP
6	28217931	rs112863641	C	T	100	PASS	AC=631;AF=0.125998;AN=5008;NS=2504;DP=16365;EAS_AF=0.0268;AMR_AF=0.0994;AFR_AF=0.2474;EUR_AF=0.0875;SAS_AF=0.1227;AA=C|||;VT=SNP
6	28218199	rs13200462	A	C	100	PASS	AC=698;AF=0.139377;AN=5008;NS=2504;DP=17461;EAS_AF=0.128;AMR_AF=0.1225;AFR_AF=0.2179;EUR_AF=0.1143;SAS_AF=0.0828;AA=C|||;VT=SNP
6	28219270	rs1736904	G	A	100	PASS	AC=1833;AF=0.366014;AN=5008;NS=2504;DP=14742;EAS_AF=0.4792;AMR_AF=0.2911;AFR_AF=0.5749;EUR_AF=0.1769;SAS_AF=0.2147;AA=A|||;VT=SNP
6	28219661	rs9986596	G	A	100	PASS	AC=698;AF=0.139377;AN=5008;NS=2504;DP=14031;EAS_AF=0.128;AMR_AF=0.1225;AFR_AF=0.2179;EUR_AF=0.1143;SAS_AF=0.0828;AA=G|||;VT=SNP;EX_TARGET
6	28219826	rs1736895	G	A	100	PASS	AC=3092;AF=0.617412;AN=5008;NS=2504;DP=17723;EAS_AF=0.5774;AMR_AF=0.5101;AFR_AF=0.9539;EUR_AF=0.4046;SAS_AF=0.499;AA=A|||;VT=SNP
6	28221264	rs1679732	G	A	100	PASS	AC=4257;AF=0.85004;AN=5008;NS=2504;DP=19366;EAS_AF=0.872;AMR_AF=0.8732;AFR_AF=0.7458;EUR_AF=0.8837;SAS_AF=0.9172;AA=A|||;VT=SNP
6	28221689	rs147550448	C	A	100	PASS	AC=264;AF=0.0527157;AN=5008;NS=2504;DP=20917;EAS_AF=0.0645;AMR_AF=0.0576;AFR_AF=0.0023;EUR_AF=0.0427;SAS_AF=0.1155;AA=C|||;VT=SNP
6	28221816	rs10456362	A	G	100	PASS	AC=4319;AF=0.86242;AN=5008;NS=2504;DP=21615;EAS_AF=0.872;AMR_AF=0.8804;AFR_AF=0.7882;EUR_AF=0.8847;SAS_AF=0.9172;AA=G|||;VT=SNP
6	28222980	rs2185955	A	G	100	PASS	AC=1138;AF=0.227236;AN=5008;NS=2504;DP=19672;EAS_AF=0.0942;AMR_AF=0.1888;AFR_AF=0.3752;EUR_AF=0.1561;SAS_AF=0.2648;AA=A|||;VT=SNP
6	28223680	rs7750106	C	A	100	PASS	AC=1080;AF=0.215655;AN=5008;NS=2504;DP=18015;EAS_AF=0.3502;AMR_AF=0.1643;AFR_AF=0.3207;EUR_AF=0.0606;SAS_AF=0.1309;AA=C|||;VT=SNP
6	28223731	rs12214383	T	C	100	PASS	AC=1918;AF=0.382987;AN=5008;NS=2504;DP=19366;EAS_AF=0.4226;AMR_AF=0.4899;AFR_AF=0.0469;EUR_AF=0.5964;SAS_AF=0.501;AA=T|||;VT=SNP
6	28224525	rs9468321	A	G	100	PASS	AC=368;AF=0.0734824;AN=5008;NS=2504;DP=14121;EAS_AF=0.122;AMR_AF=0.0793;AFR_AF=0.0613;EUR_AF=0.0308;SAS_AF=0.0798;AA=A|||;VT=SNP
6	28226878	rs1531681	G	A	100	PASS	AC=1918;AF=0.382987;AN=5008;NS=2504;DP=19829;EAS_AF=0.4226;AMR_AF=0.4899;AFR_AF=0.0461;EUR_AF=0.5964;SAS_AF=0.502;AA=G|||;VT=SNP
6	28227436	rs12000	A	G	100	PASS	AC=2217;AF=0.442692;AN=5008;NS=2504;DP=19456;EAS_AF=0.4444;AMR_AF=0.353;AFR_AF=0.6959;EUR_AF=0.2167;SAS_AF=0.3947;AA=A|||;VT=SNP;EX_TARGET
6	28227604	rs1635	C	A	100	PASS	AC=1080;AF=0.215655;AN=5008;NS=2504;DP=17608;EAS_AF=0.3502;AMR_AF=0.1643;AFR_AF=0.3207;EUR_AF=0.0606;SAS_AF=0.1309;AA=C|||;VT=SNP;EX_TARGET
6	28227633	rs9461446	C	T	100	PASS	AC=368;AF=0.0734824;AN=5008;NS=2504;DP=18791;EAS_AF=0.122;AMR_AF=0.0793;AFR_AF=0.0613;EUR_AF=0.0308;SAS_AF=0.0798;AA=C|||;VT=SNP;EX_TARGET
6	28227860	rs3734564	G	A	100	PASS	AC=296;AF=0.0591054;AN=5008;NS=2504;DP=18775;EAS_AF=0.0843;AMR_AF=0.0476;AFR_AF=0.0537;EUR_AF=0.0348;SAS_AF=0.0736;AA=G|||;VT=SNP;EX_TARGET
6	28228342	rs1679709	A	G	100	PASS	AC=4257;AF=0.85004;AN=5008;NS=2504;DP=18349;EAS_AF=0.872;AMR_AF=0.8732;AFR_AF=0.7458;EUR_AF=0.8837;SAS_AF=0.9172;AA=G|||;VT=SNP;EX_TARGET
6	28228747	rs17720687	A	G	100	PASS	AC=230;AF=0.0459265;AN=5008;NS=2504;DP=15700;EAS_AF=0.0823;AMR_AF=0.0418;AFR_AF=0.0265;EUR_AF=0.0308;SAS_AF=0.0532;AA=A|||;VT=SNP
6	28229411	rs1778511	G	A	100	PASS	AC=4248;AF=0.848243;AN=5008;NS=2504;DP=16820;EAS_AF=0.872;AMR_AF=0.8746;AFR_AF=0.7383;EUR_AF=0.8837;SAS_AF=0.9172;AA=A|||;VT=SNP
6	28229529	rs11751702	G	C	100	PASS	AC=1137;AF=0.227037;AN=5008;NS=2504;DP=16613;EAS_AF=0.0942;AMR_AF=0.1888;AFR_AF=0.3752;EUR_AF=0.1551;SAS_AF=0.2648;AA=G|||;VT=SNP
6	28229881	rs1778508	C	T	100	PASS	AC=4249;AF=0.848442;AN=5008;NS=2504;DP=19329;EAS_AF=0.872;AMR_AF=0.8746;AFR_AF=0.7383;EUR_AF=0.8837;SAS_AF=0.9182;AA=T|||;VT=SNP
6	28230717	rs1778507	T	C	100	PASS	AC=4577;AF=0.913938;AN=5008;NS=2504;DP=19705;EAS_AF=0.878;AMR_AF=0.9179;AFR_AF=0.8941;EUR_AF=0.9672;SAS_AF=0.9202;AA=C|||;VT=SNP
6	28231243	rs9468322	G	A	100	PASS	AC=378;AF=0.0754792;AN=5008;NS=2504;DP=16428;EAS_AF=0.122;AMR_AF=0.0778;AFR_AF=0.0688;EUR_AF=0.0318;SAS_AF=0.0798;AA=G|||;VT=SNP
6	28232893	rs12215841	G	A	100	PASS	AC=77;AF=0.0153754;AN=5008;NS=2504;DP=18098;EAS_AF=0.0119;AMR_AF=0.0274;AFR_AF=0;EUR_AF=0.0249;SAS_AF=0.0215;AA=G|||;VT=SNP
6	28234423	rs61127718	T	C	100	PASS	AC=280;AF=0.0559105;AN=5008;NS=2504;DP=18340;EAS_AF=0.1111;AMR_AF=0.0533;AFR_AF=0.0371;EUR_AF=0.0129;SAS_AF=0.0706;AA=T|||;VT=SNP
6	28234597	rs2799077	C	T	100	PASS	AC=761;AF=0.151957;AN=5008;NS=2504;DP=17669;EAS_AF=0.13;AMR_AF=0.1254;AFR_AF=0.261;EUR_AF=0.1163;SAS_AF=0.0828;AA=T|||;VT=SNP
6	28235176	rs2799079	A	C	100	PASS	AC=760;AF=0.151757;AN=5008;NS=2504;DP=17884;EAS_AF=0.13;AMR_AF=0.1254;AFR_AF=0.261;EUR_AF=0.1163;SAS_AF=0.0818;AA=A|||;VT=SNP
6	28235468	rs73742509	G	A	100	PASS	AC=407;AF=0.08127;AN=5008;NS=2504;DP=17217;EAS_AF=0.0635;AMR_AF=0.0764;AFR_AF=0.0923;EUR_AF=0.0547;SAS_AF=0.1155;AA=G|||;VT=SNP
6	28237110	rs78224691	G	A	100	PASS	AC=1933;AF=0.385982;AN=5008;NS=2504;DP=15892;EAS_AF=0.378;AMR_AF=0.3429;AFR_AF=0.5673;EUR_AF=0.2068;SAS_AF=0.364;AA=G|||;VT=SNP
6	28237172	rs16893889	A	G	100	PASS	AC=1930;AF=0.385383;AN=5008;NS=2504;DP=17105;EAS_AF=0.376;AMR_AF=0.3429;AFR_AF=0.5673;EUR_AF=0.2068;SAS_AF=0.363;AA=A|||;VT=SNP
6	28238969	rs2179174	A	G	100	PASS	AC=1953;AF=0.389976;AN=5008;NS=2504;DP=17972;EAS_AF=0.3968;AMR_AF=0.3429;AFR_AF=0.5673;EUR_AF=0.2078;SAS_AF=0.364;AA=A|||;VT=SNP
6	28239681	rs2394049	A	G	100	PASS	AC=3095;AF=0.618011;AN=5008;NS=2504;DP=18212;EAS_AF=0.5823;AMR_AF=0.5086;AFR_AF=0.9539;EUR_AF=0.4036;SAS_AF=0.499;AA=G|||;VT=SNP
6	28239915	rs11965538	G	A	100	PASS	AC=762;AF=0.152157;AN=5008;NS=2504;DP=19386;EAS_AF=0.13;AMR_AF=0.1254;AFR_AF=0.2617;EUR_AF=0.1163;SAS_AF=0.0828;AA=G|||;VT=SNP
6	28240798	rs1778484	A	G	100	PASS	AC=2974;AF=0.59385;AN=5008;NS=2504;DP=19948;EAS_AF=0.5794;AMR_AF=0.4784;AFR_AF=0.9501;EUR_AF=0.332;SAS_AF=0.4785;AA=G|||;VT=SNP
6	28240991	rs1778483	T	G	100	PASS	AC=2270;AF=0.453275;AN=5008;NS=2504;DP=19272;EAS_AF=0.2748;AMR_AF=0.3415;AFR_AF=0.8321;EUR_AF=0.2853;SAS_AF=0.3773;AA=G|||;VT=SNP
6	28240992	rs1778482	G	C	100	PASS	AC=2268;AF=0.452875;AN=5008;NS=2504;DP=19353;EAS_AF=0.2748;AMR_AF=0.3415;AFR_AF=0.8306;EUR_AF=0.2853;SAS_AF=0.3773;AA=C|||;VT=SNP
6	28241081	rs2743555	G	A	100	PASS	AC=762;AF=0.152157;AN=5008;NS=2504;DP=19141;EAS_AF=0.13;AMR_AF=0.1254;AFR_AF=0.2617;EUR_AF=0.1163;SAS_AF=0.0828;AA=A|||;VT=SNP
6	28241263	rs7741443	A	T	100	PASS	AC=1256;AF=0.250799;AN=5008;NS=2504;DP=15436;EAS_AF=0.0942;AMR_AF=0.2046;AFR_AF=0.4523;EUR_AF=0.161;SAS_AF=0.2648;AA=A|||;VT=SNP
6	28242794	rs1419183	A	C	100	PASS	AC=763;AF=0.152356;AN=5008;NS=2504;DP=16721;EAS_AF=0.13;AMR_AF=0.1254;AFR_AF=0.2625;EUR_AF=0.1163;SAS_AF=0.0828;AA=C|||;VT=SNP
6	28243042	rs1150726	G	A	100	PASS	AC=2972;AF=0.59345;AN=5008;NS=2504;DP=18662;EAS_AF=0.5784;AMR_AF=0.4784;AFR_AF=0.9501;EUR_AF=0.332;SAS_AF=0.4775;AA=A|||;VT=SNP
6	28247221	rs6920512	G	A	100	PASS	AC=4509;AF=0.900359;AN=5008;NS=2504;DP=18239;EAS_AF=0.876;AMR_AF=0.9135;AFR_AF=0.8918;EUR_AF=0.9115;SAS_AF=0.9162;AA=A|||;VT=SNP
6	28247477	rs79355918	A	G	100	PASS	AC=254;AF=0.0507188;AN=5008;NS=2504;DP=18107;EAS_AF=0.0833;AMR_AF=0.0432;AFR_AF=0.0265;EUR_AF=0.0328;SAS_AF=0.0736;AA=A|||;VT=SNP
6	28247638	rs1778478	A	T	100	PASS	AC=1509;AF=0.301318;AN=5008;NS=2504;DP=15378;EAS_AF=0.1429;AMR_AF=0.2147;AFR_AF=0.5734;EUR_AF=0.169;SAS_AF=0.2945;AA=A|||;VT=SNP
6	28248594	rs1778477	A	T	100	PASS	AC=1512;AF=0.301917;AN=5008;NS=2504;DP=17526;EAS_AF=0.1448;AMR_AF=0.2147;AFR_AF=0.5734;EUR_AF=0.169;SAS_AF=0.2955;AA=T|||;VT=SNP
6	28250202	rs76143968	A	G	100	PASS	AC=39;AF=0.00778754;AN=5008;NS=2504;DP=18311;EAS_AF=0.0188;AMR_AF=0.0086;AFR_AF=0;EUR_AF=0.0139;SAS_AF=0;AA=A|||;VT=SNP
6	28250236	rs1150724	C	T	100	PASS	AC=2999;AF=0.598842;AN=5008;NS=2504;DP=19519;EAS_AF=0.6002;AMR_AF=0.4784;AFR_AF=0.9501;EUR_AF=0.332;SAS_AF=0.4826;AA=T|||;VT=SNP
6	28250984	rs6901575	G	A	100	PASS	AC=760;AF=0.151757;AN=5008;NS=2504;DP=19919;EAS_AF=0.13;AMR_AF=0.1254;AFR_AF=0.261;EUR_AF=0.1163;SAS_AF=0.0818;AA=G|||;VT=SNP
6	28250985	rs9468325	C	T	100	PASS	AC=373;AF=0.0744808;AN=5008;NS=2504;DP=19964;EAS_AF=0.12;AMR_AF=0.0778;AFR_AF=0.0681;EUR_AF=0.0308;SAS_AF=0.0787;AA=C|||;VT=SNP
6	28252859	rs11756111	T	C	100	PASS	AC=1272;AF=0.253994;AN=5008;NS=2504;DP=20289;EAS_AF=0.0933;AMR_AF=0.2061;AFR_AF=0.4652;EUR_AF=0.161;SAS_AF=0.2638;AA=T|||;VT=SNP
6	28254988	rs16901846	T	C	100	PASS	AC=581;AF=0.116014;AN=5008;NS=2504;DP=20877;EAS_AF=0.0298;AMR_AF=0.0965;AFR_AF=0.1868;EUR_AF=0.0915;SAS_AF=0.1483;AA=T|||;VT=SNP
6	28255040	rs1150721	G	C	100	PASS	AC=2998;AF=0.598642;AN=5008;NS=2504;DP=22080;EAS_AF=0.5982;AMR_AF=0.4784;AFR_AF=0.9501;EUR_AF=0.332;SAS_AF=0.4836;AA=C|||;VT=SNP
6	28255277	rs11755032	C	T	100	PASS	AC=526;AF=0.105032;AN=5008;NS=2504;DP=17921;EAS_AF=0.122;AMR_AF=0.0908;AFR_AF=0.1725;EUR_AF=0.0338;SAS_AF=0.0798;AA=C|||;VT=SNP
6	28255749	rs1150720	A	G	100	PASS	AC=1354;AF=0.270367;AN=5008;NS=2504;DP=18158;EAS_AF=0.1448;AMR_AF=0.1988;AFR_AF=0.4697;EUR_AF=0.16;SAS_AF=0.2945;AA=A|||;VT=SNP
6	28256622	rs1150719	G	A	100	PASS	AC=1354;AF=0.270367;AN=5008;NS=2504;DP=11076;EAS_AF=0.1448;AMR_AF=0.1988;AFR_AF=0.4697;EUR_AF=0.16;SAS_AF=0.2945;AA=G|||;VT=SNP
6	28256947	rs1150718	C	A	100	PASS	AC=2999;AF=0.598842;AN=5008;NS=2504;DP=12659;EAS_AF=0.5992;AMR_AF=0.4769;AFR_AF=0.9501;EUR_AF=0.332;SAS_AF=0.4847;AA=A|||;VT=SNP
6	28257013	rs74478410	G	T	100	PASS	AC=78;AF=0.0155751;AN=5008;NS=2504;DP=13287;EAS_AF=0.004;AMR_AF=0.0086;AFR_AF=0.0015;EUR_AF=0.0596;SAS_AF=0.0061;AA=G|||;VT=SNP
6	28257720	rs7744788	A	G	100	PASS	AC=581;AF=0.116014;AN=5008;NS=2504;DP=18104;EAS_AF=0.0298;AMR_AF=0.0965;AFR_AF=0.1868;EUR_AF=0.0915;SAS_AF=0.1483;AA=A|||;VT=SNP
6	28259533	rs11757730	G	A	100	PASS	AC=1096;AF=0.21885;AN=5008;NS=2504;DP=18492;EAS_AF=0.0923;AMR_AF=0.1888;AFR_AF=0.3495;EUR_AF=0.1521;SAS_AF=0.2628;AA=G|||;VT=SNP
6	28259597	rs1150717	T	C	100	PASS	AC=1354;AF=0.270367;AN=5008;NS=2504;DP=18938;EAS_AF=0.1448;AMR_AF=0.1988;AFR_AF=0.4697;EUR_AF=0.16;SAS_AF=0.2945;AA=T|||;VT=SNP
6	28260249	rs1233660	T	A	100	PASS	AC=3002;AF=0.599441;AN=5008;NS=2504;DP=10840;EAS_AF=0.6012;AMR_AF=0.4798;AFR_AF=0.9501;EUR_AF=0.332;SAS_AF=0.4836;AA=A|||;VT=SNP
6	28260443	rs11758337	C	G	100	PASS	AC=1079;AF=0.215455;AN=5008;NS=2504;DP=13205;EAS_AF=0.0833;AMR_AF=0.1844;AFR_AF=0.3495;EUR_AF=0.1491;SAS_AF=0.2607;AA=C|||;VT=SNP
6	28260632	rs79093134	C	T	100	PASS	AC=395;AF=0.0788738;AN=5008;NS=2504;DP=16312;EAS_AF=0.0625;AMR_AF=0.0764;AFR_AF=0.084;EUR_AF=0.0547;SAS_AF=0.1155;AA=c|||;VT=SNP
6	28261497	rs77986494	A	G	100	PASS	AC=737;AF=0.147165;AN=5008;NS=2504;DP=21471;EAS_AF=0.3264;AMR_AF=0.1412;AFR_AF=0.1165;EUR_AF=0.0527;SAS_AF=0.1053;AA=A|||;VT=SNP
6	28262655	rs6905368	G	C	100	PASS	AC=941;AF=0.187899;AN=5008;NS=2504;DP=19216;EAS_AF=0.0923;AMR_AF=0.1527;AFR_AF=0.2746;EUR_AF=0.1233;SAS_AF=0.2607;AA=G|||;VT=SNP
6	28262686	rs6905391	G	A	100	PASS	AC=905;AF=0.180711;AN=5008;NS=2504;DP=19616;EAS_AF=0.13;AMR_AF=0.1383;AFR_AF=0.3593;EUR_AF=0.1193;SAS_AF=0.0849;AA=G|||;VT=SNP
6	28262698	rs1150716	T	G	100	PASS	AC=3083;AF=0.615615;AN=5008;NS=2504;DP=19539;EAS_AF=0.6042;AMR_AF=0.4885;AFR_AF=0.9539;EUR_AF=0.3807;SAS_AF=0.502;AA=G|||;VT=SNP
6	28262869	rs1150714	T	C	100	PASS	AC=1321;AF=0.263778;AN=5008;NS=2504;DP=19632;EAS_AF=0.1448;AMR_AF=0.1787;AFR_AF=0.4743;EUR_AF=0.1372;SAS_AF=0.2924;AA=C|||;VT=SNP
6	28263107	rs1150713	A	C	100	PASS	AC=1319;AF=0.263379;AN=5008;NS=2504;DP=20295;EAS_AF=0.1448;AMR_AF=0.1787;AFR_AF=0.4728;EUR_AF=0.1372;SAS_AF=0.2924;AA=C|||;VT=SNP
6	28263388	rs55831267	C	A	100	PASS	AC=941;AF=0.187899;AN=5008;NS=2504;DP=18668;EAS_AF=0.0923;AMR_AF=0.1527;AFR_AF=0.2746;EUR_AF=0.1233;SAS_AF=0.2607;AA=C|||;VT=SNP
6	28263721	rs9461448	T	G	100	PASS	AC=522;AF=0.104233;AN=5008;NS=2504;DP=18014;EAS_AF=0.122;AMR_AF=0.0908;AFR_AF=0.1679;EUR_AF=0.0348;SAS_AF=0.0808;AA=T|||;VT=SNP
6	28264681	rs3800324	G	A	100	PASS	AC=738;AF=0.147364;AN=5008;NS=2504;DP=18572;EAS_AF=0.3264;AMR_AF=0.1427;AFR_AF=0.1165;EUR_AF=0.0527;SAS_AF=0.1053;AA=G|||;VT=SNP;EX_TARGET
6	28264692	rs3800325	C	G	100	PASS	AC=1321;AF=0.263778;AN=5008;NS=2504;DP=18210;EAS_AF=0.1448;AMR_AF=0.1787;AFR_AF=0.4743;EUR_AF=0.1372;SAS_AF=0.2924;AA=C|||;VT=SNP;EX_TARGET
6	28264717	rs3800326	C	T	100	PASS	AC=329;AF=0.0656949;AN=5008;NS=2504;DP=18029;EAS_AF=0.0625;AMR_AF=0.0562;AFR_AF=0.0651;EUR_AF=0.0308;SAS_AF=0.1125;AA=C|||;VT=SNP;EX_TARGET
6	28264928	rs3800327	G	C	100	PASS	AC=981;AF=0.195887;AN=5008;NS=2504;DP=20615;EAS_AF=0.378;AMR_AF=0.147;AFR_AF=0.2368;EUR_AF=0.0557;SAS_AF=0.1319;AA=C|||;VT=SNP
6	28265218	rs75621300	A	G	100	PASS	AC=573;AF=0.114417;AN=5008;NS=2504;DP=18851;EAS_AF=0.0298;AMR_AF=0.0965;AFR_AF=0.1808;EUR_AF=0.0915;SAS_AF=0.1483;AA=A|||;VT=SNP
6	28265547	rs6923170	G	A	100	PASS	AC=1322;AF=0.263978;AN=5008;NS=2504;DP=15995;EAS_AF=0.1458;AMR_AF=0.1787;AFR_AF=0.4743;EUR_AF=0.1372;SAS_AF=0.2924;AA=G|||;VT=SNP
6	28265640	rs2743554	A	G	100	PASS	AC=756;AF=0.150958;AN=5008;NS=2504;DP=12451;EAS_AF=0.131;AMR_AF=0.1138;AFR_AF=0.3124;EUR_AF=0.0497;SAS_AF=0.0838;AA=A|||;VT=SNP;EX_TARGET
6	28266149	rs2142730	T	C	100	PASS	AC=3055;AF=0.610024;AN=5008;NS=2504;DP=18242;EAS_AF=0.6042;AMR_AF=0.4899;AFR_AF=0.9327;EUR_AF=0.3797;SAS_AF=0.502;AA=C|||;VT=SNP
6	28267116	rs56053755	C	T	100	PASS	AC=1320;AF=0.263578;AN=5008;NS=2504;DP=12737;EAS_AF=0.1448;AMR_AF=0.1787;AFR_AF=0.4735;EUR_AF=0.1372;SAS_AF=0.2924;AA=C|||;VT=SNP
6	28268452	rs1936365	G	C	100	PASS	AC=904;AF=0.180511;AN=5008;NS=2504;DP=17959;EAS_AF=0.13;AMR_AF=0.1383;AFR_AF=0.3601;EUR_AF=0.1193;SAS_AF=0.0828;AA=G|||;VT=SNP;EX_TARGET
6	28268497	rs2281043	C	T	100	PASS	AC=1320;AF=0.263578;AN=5008;NS=2504;DP=18159;EAS_AF=0.1448;AMR_AF=0.1772;AFR_AF=0.4743;EUR_AF=0.1372;SAS_AF=0.2924;AA=C|||;VT=SNP;EX_TARGET
6	28269407	rs16893917	G	A	100	PASS	AC=738;AF=0.147364;AN=5008;NS=2504;DP=19486;EAS_AF=0.3264;AMR_AF=0.1427;AFR_AF=0.1165;EUR_AF=0.0527;SAS_AF=0.1053;AA=G|||;VT=SNP;EX_TARGET
6	28269663	rs1997660	A	G	100	PASS	AC=2963;AF=0.591653;AN=5008;NS=2504;DP=21228;EAS_AF=0.6012;AMR_AF=0.4597;AFR_AF=0.9501;EUR_AF=0.3091;SAS_AF=0.4816;AA=G|||;VT=SNP;EX_TARGET
6	28270047	rs6456811	C	G	100	PASS	AC=1318;AF=0.263179;AN=5008;NS=2504;DP=19490;EAS_AF=0.1448;AMR_AF=0.1787;AFR_AF=0.472;EUR_AF=0.1372;SAS_AF=0.2924;AA=G|||;VT=SNP;EX_TARGET
6	28270064	rs9461449	T	A	100	PASS	AC=521;AF=0.104034;AN=5008;NS=2504;DP=19803;EAS_AF=0.122;AMR_AF=0.0908;AFR_AF=0.1679;EUR_AF=0.0338;SAS_AF=0.0808;AA=T|||;VT=SNP;EX_TARGET
6	28270251	rs1062169	G	A	100	PASS	AC=1320;AF=0.263578;AN=5008;NS=2504;DP=19473;EAS_AF=0.1438;AMR_AF=0.1787;AFR_AF=0.4743;EUR_AF=0.1372;SAS_AF=0.2924;AA=A|||;VT=SNP
6	28270517	rs146249461	T	C	100	PASS	AC=221;AF=0.0441294;AN=5008;NS=2504;DP=18025;EAS_AF=0.0625;AMR_AF=0.0375;AFR_AF=0.0023;EUR_AF=0.0189;SAS_AF=0.1125;AA=T|||;VT=SNP
6	28270584	rs2799081	T	C	100	PASS	AC=2225;AF=0.444289;AN=5008;NS=2504;DP=20032;EAS_AF=0.2748;AMR_AF=0.317;AFR_AF=0.8336;EUR_AF=0.2565;SAS_AF=0.3763;AA=C|||;VT=SNP
6	28270817	rs16893929	C	T	100	PASS	AC=738;AF=0.147364;AN=5008;NS=2504;DP=21450;EAS_AF=0.3264;AMR_AF=0.1427;AFR_AF=0.1165;EUR_AF=0.0527;SAS_AF=0.1053;AA=C|||;VT=SNP
6	28271198	rs9468333	C	T	100	PASS	AC=2963;AF=0.591653;AN=5008;NS=2504;DP=21542;EAS_AF=0.6012;AMR_AF=0.4597;AFR_AF=0.9501;EUR_AF=0.3091;SAS_AF=0.4816;AA=T|||;VT=SNP
6	28271602	rs1339899	T	C	100	PASS	AC=579;AF=0.115615;AN=5008;NS=2504;DP=19287;EAS_AF=0.125;AMR_AF=0.0951;AFR_AF=0.2057;EUR_AF=0.0358;SAS_AF=0.0808;AA=t|||;VT=SNP
6	28272868	rs16893937	G	A	100	PASS	AC=941;AF=0.187899;AN=5008;NS=2504;DP=18982;EAS_AF=0.0923;AMR_AF=0.1527;AFR_AF=0.2746;EUR_AF=0.1233;SAS_AF=0.2607;AA=g|||;VT=SNP
6	28272948	rs9468334	T	C	100	PASS	AC=2060;AF=0.411342;AN=5008;NS=2504;DP=18961;EAS_AF=0.4722;AMR_AF=0.3213;AFR_AF=0.5908;EUR_AF=0.1899;SAS_AF=0.3978;AA=t|||;VT=SNP
6	28273827	rs114124258	C	T	100	PASS	AC=311;AF=0.0621006;AN=5008;NS=2504;DP=18047;EAS_AF=0.0069;AMR_AF=0.0562;AFR_AF=0.1256;EUR_AF=0.0497;SAS_AF=0.0501;AA=C|||;VT=SNP
6	28274651	rs75426794	A	G	100	PASS	AC=1802;AF=0.359824;AN=5008;NS=2504;DP=18765;EAS_AF=0.4196;AMR_AF=0.3112;AFR_AF=0.4705;EUR_AF=0.1819;SAS_AF=0.3661;AA=A|||;VT=SNP
6	28274653	rs115041649	G	C	100	PASS	AC=735;AF=0.146765;AN=5008;NS=2504;DP=18936;EAS_AF=0.3244;AMR_AF=0.1427;AFR_AF=0.1157;EUR_AF=0.0527;SAS_AF=0.1053;AA=G|||;VT=SNP
6	28275625	rs1936364	T	A	100	PASS	AC=1802;AF=0.359824;AN=5008;NS=2504;DP=18424;EAS_AF=0.4196;AMR_AF=0.3112;AFR_AF=0.4705;EUR_AF=0.1819;SAS_AF=0.3661;AA=T|||;VT=SNP
6	28276743	rs76825012	C	T	100	PASS	AC=1808;AF=0.361022;AN=5008;NS=2504;DP=17965;EAS_AF=0.4196;AMR_AF=0.3184;AFR_AF=0.4705;EUR_AF=0.1829;SAS_AF=0.3661;AA=C|||;VT=SNP
6	28277771	rs4713158	C	A	100	PASS	AC=2964;AF=0.591853;AN=5008;NS=2504;DP=18502;EAS_AF=0.6022;AMR_AF=0.4597;AFR_AF=0.9501;EUR_AF=0.3091;SAS_AF=0.4816;AA=A|||;VT=SNP
6	28278112	rs113710928	A	C	100	PASS	AC=41;AF=0.0081869;AN=5008;NS=2504;DP=17041;EAS_AF=0.0198;AMR_AF=0.0086;AFR_AF=0;EUR_AF=0.0139;SAS_AF=0.001;AA=A|||;VT=SNP
6	28279100	rs853694	A	T	100	PASS	AC=904;AF=0.180511;AN=5008;NS=2504;DP=20041;EAS_AF=0.13;AMR_AF=0.1383;AFR_AF=0.3593;EUR_AF=0.1193;SAS_AF=0.0838;AA=T|||;VT=SNP
6	28280057	rs79567170	C	T	100	PASS	AC=739;AF=0.147564;AN=5008;NS=2504;DP=19473;EAS_AF=0.3274;AMR_AF=0.1427;AFR_AF=0.1172;EUR_AF=0.0527;SAS_AF=0.1043;AA=C|||;VT=SNP
6	28281804	rs74967533	C	T	100	PASS	AC=221;AF=0.0441294;AN=5008;NS=2504;DP=17204;EAS_AF=0.0625;AMR_AF=0.0375;AFR_AF=0.0023;EUR_AF=0.0189;SAS_AF=0.1125;AA=C|||;VT=SNP
6	28282648	rs853693	G	A	100	PASS	AC=2963;AF=0.591653;AN=5008;NS=2504;DP=21453;EAS_AF=0.6022;AMR_AF=0.4597;AFR_AF=0.9501;EUR_AF=0.3091;SAS_AF=0.4806;AA=A|||;VT=SNP
6	28283772	rs4713159	G	A	100	PASS	AC=739;AF=0.147564;AN=5008;NS=2504;DP=14597;EAS_AF=0.3274;AMR_AF=0.1427;AFR_AF=0.1165;EUR_AF=0.0527;SAS_AF=0.1053;AA=G|||;VT=SNP
6	28284721	rs16893947	A	G	100	PASS	AC=1801;AF=0.359625;AN=5008;NS=2504;DP=18053;EAS_AF=0.4187;AMR_AF=0.3127;AFR_AF=0.4705;EUR_AF=0.1809;SAS_AF=0.3661;AA=A|||;VT=SNP
6	28285175	rs6936644	C	T	100	PASS	AC=2061;AF=0.411542;AN=5008;NS=2504;DP=17931;EAS_AF=0.4722;AMR_AF=0.3228;AFR_AF=0.5915;EUR_AF=0.1889;SAS_AF=0.3978;AA=C|||;VT=SNP
6	28285482	rs853690	G	A	100	PASS	AC=2963;AF=0.591653;AN=5008;NS=2504;DP=16910;EAS_AF=0.6022;AMR_AF=0.4597;AFR_AF=0.9493;EUR_AF=0.3091;SAS_AF=0.4816;AA=A|||;VT=SNP
6	28287069	rs76132620	C	T	100	PASS	AC=330;AF=0.0658946;AN=5008;NS=2504;DP=16776;EAS_AF=0.0079;AMR_AF=0.0576;AFR_AF=0.1384;EUR_AF=0.0497;SAS_AF=0.0501;AA=c|||;VT=SNP
6	28288128	rs853688	C	T	100	PASS	AC=753;AF=0.150359;AN=5008;NS=2504;DP=17745;EAS_AF=0.13;AMR_AF=0.1124;AFR_AF=0.3109;EUR_AF=0.0507;SAS_AF=0.0838;AA=c|||;VT=SNP
6	28288135	rs56152789	G	A	100	PASS	AC=1801;AF=0.359625;AN=5008;NS=2504;DP=17865;EAS_AF=0.4196;AMR_AF=0.3127;AFR_AF=0.4697;EUR_AF=0.1809;SAS_AF=0.3661;AA=G|||;VT=SNP
6	28288137	rs853687	G	T	100	PASS	AC=573;AF=0.114417;AN=5008;NS=2504;DP=17767;EAS_AF=0.122;AMR_AF=0.0937;AFR_AF=0.2035;EUR_AF=0.0368;SAS_AF=0.0808;AA=G|||;VT=SNP
6	28288785	rs853685	C	T	100	PASS	AC=902;AF=0.180112;AN=5008;NS=2504;DP=17915;EAS_AF=0.13;AMR_AF=0.1369;AFR_AF=0.3585;EUR_AF=0.1193;SAS_AF=0.0838;AA=C|||;VT=SNP
6	28290600	rs1076639	A	G	100	PASS	AC=522;AF=0.104233;AN=5008;NS=2504;DP=22043;EAS_AF=0.122;AMR_AF=0.0893;AFR_AF=0.1687;EUR_AF=0.0348;SAS_AF=0.0808;AA=A|||;VT=SNP
6	28290714	rs742107	T	G	100	PASS	AC=749;AF=0.149561;AN=5008;NS=2504;DP=21878;EAS_AF=0.3274;AMR_AF=0.1427;AFR_AF=0.1241;EUR_AF=0.0527;SAS_AF=0.1053;AA=T|||;VT=SNP
6	28291240	rs707907	A	G	100	PASS	AC=2963;AF=0.591653;AN=5008;NS=2504;DP=16024;EAS_AF=0.6022;AMR_AF=0.4597;AFR_AF=0.9493;EUR_AF=0.3091;SAS_AF=0.4816;AA=G|||;VT=SNP
6	28292706	rs9301	T	C	100	PASS	AC=3084;AF=0.615815;AN=5008;NS=2504;DP=20211;EAS_AF=0.6052;AMR_AF=0.4899;AFR_AF=0.9531;EUR_AF=0.3807;SAS_AF=0.502;AA=C|||;VT=SNP
6	28294550	rs853684	T	C	100	PASS	AC=3083;AF=0.615615;AN=5008;NS=2504;DP=21109;EAS_AF=0.6042;AMR_AF=0.4899;AFR_AF=0.9531;EUR_AF=0.3807;SAS_AF=0.502;AA=C|||;VT=SNP;EX_TARGET
6	28294888	rs4711167	T	C	100	PASS	AC=750;AF=0.14976;AN=5008;NS=2504;DP=19816;EAS_AF=0.3274;AMR_AF=0.1427;AFR_AF=0.1241;EUR_AF=0.0527;SAS_AF=0.1063;AA=T|||;VT=SNP
6	28295039	rs853683	A	G	100	PASS	AC=2961;AF=0.591254;AN=5008;NS=2504;DP=20995;EAS_AF=0.6012;AMR_AF=0.4597;AFR_AF=0.9493;EUR_AF=0.3091;SAS_AF=0.4806;AA=G|||;VT=SNP
6	28295875	rs853682	T	C	100	PASS	AC=902;AF=0.180112;AN=5008;NS=2504;DP=19256;EAS_AF=0.129;AMR_AF=0.1369;AFR_AF=0.3585;EUR_AF=0.1203;SAS_AF=0.0838;AA=T|||;VT=SNP
6	28296650	rs853681	C	A	100	PASS	AC=901;AF=0.179912;AN=5008;NS=2504;DP=20022;EAS_AF=0.129;AMR_AF=0.1369;AFR_AF=0.3585;EUR_AF=0.1193;SAS_AF=0.0838;AA=C|||;VT=SNP
6	28296863	rs853679	C	A	100	PASS	AC=902;AF=0.180112;AN=5008;NS=2504;DP=17522;EAS_AF=0.13;AMR_AF=0.1369;AFR_AF=0.3585;EUR_AF=0.1193;SAS_AF=0.0838;AA=C|||;VT=SNP
6	28297313	rs853678	T	A	100	PASS	AC=901;AF=0.179912;AN=5008;NS=2504;DP=16858;EAS_AF=0.129;AMR_AF=0.1369;AFR_AF=0.3585;EUR_AF=0.1193;SAS_AF=0.0838;AA=T|||;VT=SNP;EX_TARGET
6	28298604	rs9468342	G	C	100	PASS	AC=369;AF=0.0736821;AN=5008;NS=2504;DP=19577;EAS_AF=0.121;AMR_AF=0.0749;AFR_AF=0.0696;EUR_AF=0.0249;SAS_AF=0.0798;AA=G|||;VT=SNP
6	28299295	rs16893970	T	C	100	PASS	AC=1827;AF=0.364816;AN=5008;NS=2504;DP=18533;EAS_AF=0.4196;AMR_AF=0.3141;AFR_AF=0.4902;EUR_AF=0.1789;SAS_AF=0.3661;AA=T|||;VT=SNP
6	28299687	rs853676	C	T	100	PASS	AC=875;AF=0.17472;AN=5008;NS=2504;DP=18931;EAS_AF=0.129;AMR_AF=0.1369;AFR_AF=0.3404;EUR_AF=0.1193;SAS_AF=0.0818;AA=C|||;VT=SNP
6	28300336	rs17312661	A	G	100	PASS	AC=669;AF=0.133586;AN=5008;NS=2504;DP=18584;EAS_AF=0.0278;AMR_AF=0.1153;AFR_AF=0.2065;EUR_AF=0.1571;SAS_AF=0.1329;AA=A|||;VT=SNP
6	28301099	rs7752448	A	G	100	PASS	AC=646;AF=0.128994;AN=5008;NS=2504;DP=19891;EAS_AF=0.0635;AMR_AF=0.0605;AFR_AF=0.298;EUR_AF=0.0934;SAS_AF=0.0532;AA=A|||;VT=SNP
6	28301143	rs7772827	T	C	100	PASS	AC=2136;AF=0.426518;AN=5008;NS=2504;DP=21220;EAS_AF=0.4315;AMR_AF=0.3559;AFR_AF=0.6225;EUR_AF=0.2624;SAS_AF=0.3753;AA=C|||;VT=SNP
6	28302113	rs16893973	C	T	100	PASS	AC=811;AF=0.161941;AN=5008;NS=2504;DP=19268;EAS_AF=0.3284;AMR_AF=0.1455;AFR_AF=0.1702;EUR_AF=0.0507;SAS_AF=0.1053;AA=T|||;VT=SNP
6	28302278	rs16893975	T	C	100	PASS	AC=812;AF=0.162141;AN=5008;NS=2504;DP=23356;EAS_AF=0.3284;AMR_AF=0.147;AFR_AF=0.1702;EUR_AF=0.0507;SAS_AF=0.1053;AA=T|||;VT=SNP
6	28302784	rs1416920	A	G	100	PASS	AC=2458;AF=0.490815;AN=5008;NS=2504;DP=19097;EAS_AF=0.4841;AMR_AF=0.3703;AFR_AF=0.7867;EUR_AF=0.2714;SAS_AF=0.409;AA=G|||;VT=SNP
6	28302884	rs1416919	T	G	100	PASS	AC=813;AF=0.16234;AN=5008;NS=2504;DP=15847;EAS_AF=0.3284;AMR_AF=0.1455;AFR_AF=0.1702;EUR_AF=0.0517;SAS_AF=0.1063;AA=T|||;VT=SNP
6	28302925	rs73742535	G	A	100	PASS	AC=812;AF=0.162141;AN=5008;NS=2504;DP=15428;EAS_AF=0.3294;AMR_AF=0.1455;AFR_AF=0.1702;EUR_AF=0.0507;SAS_AF=0.1053;AA=A|||;VT=SNP
6	28303243	rs73742536	G	A	100	PASS	AC=811;AF=0.161941;AN=5008;NS=2504;DP=16652;EAS_AF=0.3284;AMR_AF=0.1455;AFR_AF=0.1702;EUR_AF=0.0507;SAS_AF=0.1053;AA=G|||;VT=SNP
6	28303464	rs11970439	C	G	100	PASS	AC=1326;AF=0.264776;AN=5008;NS=2504;DP=15236;EAS_AF=0.1032;AMR_AF=0.2104;AFR_AF=0.4523;EUR_AF=0.2117;SAS_AF=0.271;AA=C|||;VT=SNP
6	28303600	rs59598126	A	C	100	PASS	AC=811;AF=0.161941;AN=5008;NS=2504;DP=16566;EAS_AF=0.3284;AMR_AF=0.1455;AFR_AF=0.1702;EUR_AF=0.0507;SAS_AF=0.1053;AA=A|||;VT=SNP
6	28303845	rs2281041	G	C	100	PASS	AC=811;AF=0.161941;AN=5008;NS=2504;DP=14677;EAS_AF=0.3284;AMR_AF=0.1455;AFR_AF=0.1702;EUR_AF=0.0507;SAS_AF=0.1053;AA=G|||;VT=SNP
6	28303887	rs2281040	G	T	100	PASS	AC=811;AF=0.161941;AN=5008;NS=2504;DP=14729;EAS_AF=0.3284;AMR_AF=0.1455;AFR_AF=0.1702;EUR_AF=0.0507;SAS_AF=0.1053;AA=G|||;VT=SNP
6	28304016	rs58019071	T	C	100	PASS	AC=811;AF=0.161941;AN=5008;NS=2504;DP=15878;EAS_AF=0.3284;AMR_AF=0.1455;AFR_AF=0.1702;EUR_AF=0.0507;SAS_AF=0.1053;AA=T|||;VT=SNP
6	28304841	rs723475	T	G	100	PASS	AC=811;AF=0.161941;AN=5008;NS=2504;DP=21193;EAS_AF=0.3284;AMR_AF=0.1455;AFR_AF=0.1702;EUR_AF=0.0507;SAS_AF=0.1053;AA=T|||;VT=SNP
6	28305104	rs723476	C	T	100	PASS	AC=811;AF=0.161941;AN=5008;NS=2504;DP=17924;EAS_AF=0.3284;AMR_AF=0.1455;AFR_AF=0.1702;EUR_AF=0.0507;SAS_AF=0.1053;AA=C|||;VT=SNP
6	28305471	rs73742539	C	T	100	PASS	AC=811;AF=0.161941;AN=5008;NS=2504;DP=18426;EAS_AF=0.3284;AMR_AF=0.1455;AFR_AF=0.1702;EUR_AF=0.0507;SAS_AF=0.1053;AA=C|||;VT=SNP
6	28305604	rs1361386	G	A	100	PASS	AC=2458;AF=0.490815;AN=5008;NS=2504;DP=16866;EAS_AF=0.4841;AMR_AF=0.3703;AFR_AF=0.7867;EUR_AF=0.2714;SAS_AF=0.409;AA=A|||;VT=SNP
6	28305812	rs6456814	C	A	100	PASS	AC=1647;AF=0.328874;AN=5008;NS=2504;DP=16753;EAS_AF=0.1558;AMR_AF=0.2248;AFR_AF=0.6165;EUR_AF=0.2207;SAS_AF=0.3037;AA=C|||;VT=SNP
6	28306137	rs6456815	C	A	100	PASS	AC=2458;AF=0.490815;AN=5008;NS=2504;DP=16912;EAS_AF=0.4841;AMR_AF=0.3703;AFR_AF=0.7867;EUR_AF=0.2714;SAS_AF=0.409;AA=A|||;VT=SNP
6	28306908	rs213244	A	C	100	PASS	AC=517;AF=0.103235;AN=5008;NS=2504;DP=17114;EAS_AF=0.119;AMR_AF=0.0922;AFR_AF=0.1672;EUR_AF=0.0368;SAS_AF=0.0767;AA=A|||;VT=SNP
6	28307251	rs7757003	G	A	100	PASS	AC=1647;AF=0.328874;AN=5008;NS=2504;DP=14096;EAS_AF=0.1558;AMR_AF=0.2248;AFR_AF=0.6165;EUR_AF=0.2207;SAS_AF=0.3037;AA=G|||;VT=SNP
6	28307253	rs144600472	C	T	100	PASS	AC=224;AF=0.0447284;AN=5008;NS=2504;DP=14102;EAS_AF=0.0625;AMR_AF=0.0375;AFR_AF=0.0023;EUR_AF=0.0199;SAS_AF=0.1145;AA=C|||;VT=SNP
6	28307892	rs77983937	A	G	100	PASS	AC=227;AF=0.0453275;AN=5008;NS=2504;DP=19505;EAS_AF=0.0843;AMR_AF=0.0461;AFR_AF=0.0242;EUR_AF=0.0298;SAS_AF=0.0491;AA=A|||;VT=SNP
6	28308034	rs17301128	C	G	100	PASS	AC=1319;AF=0.263379;AN=5008;NS=2504;DP=19832;EAS_AF=0.1032;AMR_AF=0.2075;AFR_AF=0.4493;EUR_AF=0.2117;SAS_AF=0.2699;AA=C|||;VT=SNP
6	28308446	rs2159275	G	A	100	PASS	AC=812;AF=0.162141;AN=5008;NS=2504;DP=17687;EAS_AF=0.3284;AMR_AF=0.1455;AFR_AF=0.1702;EUR_AF=0.0507;SAS_AF=0.1063;AA=G|||;VT=SNP
6	28308671	rs13210258	G	T	100	PASS	AC=1648;AF=0.329073;AN=5008;NS=2504;DP=18366;EAS_AF=0.1558;AMR_AF=0.2248;AFR_AF=0.6165;EUR_AF=0.2217;SAS_AF=0.3037;AA=G|||;VT=SNP
6	28308747	rs2108926	A	T	100	PASS	AC=2458;AF=0.490815;AN=5008;NS=2504;DP=17681;EAS_AF=0.4841;AMR_AF=0.3703;AFR_AF=0.7867;EUR_AF=0.2714;SAS_AF=0.409;AA=T|||;VT=SNP
6	28308786	rs213243	T	C	100	PASS	AC=519;AF=0.103634;AN=5008;NS=2504;DP=17110;EAS_AF=0.121;AMR_AF=0.0922;AFR_AF=0.1672;EUR_AF=0.0368;SAS_AF=0.0767;AA=T|||;VT=SNP
6	28309136	rs1119211	G	C	100	PASS	AC=1647;AF=0.328874;AN=5008;NS=2504;DP=18972;EAS_AF=0.1558;AMR_AF=0.2248;AFR_AF=0.6165;EUR_AF=0.2207;SAS_AF=0.3037;AA=G|||;VT=SNP
6	28309511	rs60568488	T	C	100	PASS	AC=810;AF=0.161741;AN=5008;NS=2504;DP=17673;EAS_AF=0.3284;AMR_AF=0.1441;AFR_AF=0.1702;EUR_AF=0.0507;SAS_AF=0.1053;AA=C|||;VT=SNP
6	28309569	rs9468344	T	G	100	PASS	AC=2458;AF=0.490815;AN=5008;NS=2504;DP=16875;EAS_AF=0.4841;AMR_AF=0.3703;AFR_AF=0.7867;EUR_AF=0.2714;SAS_AF=0.409;AA=G|||;VT=SNP
6	28309590	rs6912584	T	C	100	PASS	AC=1326;AF=0.264776;AN=5008;NS=2504;DP=17034;EAS_AF=0.1032;AMR_AF=0.2104;AFR_AF=0.4523;EUR_AF=0.2117;SAS_AF=0.271;AA=T|||;VT=SNP
6	28309753	rs10484542	G	A	100	PASS	AC=812;AF=0.162141;AN=5008;NS=2504;DP=19262;EAS_AF=0.3284;AMR_AF=0.1455;AFR_AF=0.1702;EUR_AF=0.0517;SAS_AF=0.1053;AA=g|||;VT=SNP
6	28310615	rs73742541	T	C	100	PASS	AC=811;AF=0.161941;AN=5008;NS=2504;DP=19099;EAS_AF=0.3284;AMR_AF=0.1455;AFR_AF=0.1702;EUR_AF=0.0507;SAS_AF=0.1053;AA=T|||;VT=SNP
6	28311069	rs73742542	G	A	100	PASS	AC=1002;AF=0.20008;AN=5008;NS=2504;DP=15128;EAS_AF=0.0923;AMR_AF=0.1643;AFR_AF=0.3192;EUR_AF=0.1272;SAS_AF=0.2505;AA=A|||;VT=SNP
6	28311421	rs6456816	C	T	100	PASS	AC=1668;AF=0.333067;AN=5008;NS=2504;DP=12975;EAS_AF=0.1567;AMR_AF=0.2262;AFR_AF=0.6263;EUR_AF=0.2227;SAS_AF=0.3078;AA=C|||;VT=SNP
6	28311973	rs76429896	A	G	100	PASS	AC=225;AF=0.0449281;AN=5008;NS=2504;DP=19224;EAS_AF=0.1101;AMR_AF=0.049;AFR_AF=0.0015;EUR_AF=0.0129;SAS_AF=0.0665;AA=A|||;VT=SNP
6	28312356	rs75885713	G	A	100	PASS	AC=307;AF=0.0613019;AN=5008;NS=2504;DP=20772;EAS_AF=0.0863;AMR_AF=0.0447;AFR_AF=0.0673;EUR_AF=0.0318;SAS_AF=0.0695;AA=G|||;VT=SNP
6	28313020	rs213241	A	G	100	PASS	AC=518;AF=0.103435;AN=5008;NS=2504;DP=19448;EAS_AF=0.121;AMR_AF=0.0922;AFR_AF=0.1664;EUR_AF=0.0378;SAS_AF=0.0757;AA=A|||;VT=SNP
6	28314547	rs9468345	G	C	100	PASS	AC=335;AF=0.066893;AN=5008;NS=2504;DP=20572;EAS_AF=0.121;AMR_AF=0.072;AFR_AF=0.0477;EUR_AF=0.0258;SAS_AF=0.0757;AA=G|||;VT=SNP
6	28314736	rs17378623	C	G	100	PASS	AC=39;AF=0.00778754;AN=5008;NS=2504;DP=19249;EAS_AF=0.0198;AMR_AF=0.0072;AFR_AF=0;EUR_AF=0.0139;SAS_AF=0;AA=C|||;VT=SNP
6	28315875	rs213240	T	C	100	PASS	AC=3094;AF=0.617812;AN=5008;NS=2504;DP=15040;EAS_AF=0.6091;AMR_AF=0.4827;AFR_AF=0.9576;EUR_AF=0.3807;SAS_AF=0.5072;AA=C|||;VT=SNP
6	28315958	rs6942030	A	T	100	PASS	AC=2453;AF=0.489816;AN=5008;NS=2504;DP=15585;EAS_AF=0.4851;AMR_AF=0.3617;AFR_AF=0.7874;EUR_AF=0.2714;SAS_AF=0.408;AA=T|||;VT=SNP
6	28316045	rs60698636	A	G	100	PASS	AC=789;AF=0.157548;AN=5008;NS=2504;DP=15782;EAS_AF=0.3294;AMR_AF=0.134;AFR_AF=0.1604;EUR_AF=0.0497;SAS_AF=0.1043;AA=G|||;VT=SNP
6	28316478	rs12180820	C	T	100	PASS	AC=2452;AF=0.489617;AN=5008;NS=2504;DP=16404;EAS_AF=0.4841;AMR_AF=0.3617;AFR_AF=0.7874;EUR_AF=0.2714;SAS_AF=0.408;AA=T|||;VT=SNP
6	28317238	rs77914337	T	G	100	PASS	AC=489;AF=0.0976438;AN=5008;NS=2504;DP=16146;EAS_AF=0.121;AMR_AF=0.0879;AFR_AF=0.1475;EUR_AF=0.0358;SAS_AF=0.0767;AA=T|||;VT=SNP
6	28317536	rs73742544	T	A	100	PASS	AC=441;AF=0.0880591;AN=5008;NS=2504;DP=17916;EAS_AF=0.0893;AMR_AF=0.0663;AFR_AF=0.1543;EUR_AF=0.0328;SAS_AF=0.0695;AA=T|||;VT=SNP
6	28318481	rs213239	A	G	100	PASS	AC=519;AF=0.103634;AN=5008;NS=2504;DP=19335;EAS_AF=0.121;AMR_AF=0.0922;AFR_AF=0.1664;EUR_AF=0.0378;SAS_AF=0.0767;AA=A|||;VT=SNP
6	28319023	rs73742545	T	G	100	PASS	AC=791;AF=0.157947;AN=5008;NS=2504;DP=18266;EAS_AF=0.3294;AMR_AF=0.1369;AFR_AF=0.1604;EUR_AF=0.0497;SAS_AF=0.1043;AA=T|||;VT=SNP
6	28319107	rs9468350	A	G	100	PASS	AC=1667;AF=0.332867;AN=5008;NS=2504;DP=17199;EAS_AF=0.1567;AMR_AF=0.2277;AFR_AF=0.6278;EUR_AF=0.2227;SAS_AF=0.3037;AA=A|||;VT=SNP
6	28320308	rs758397	G	T	100	PASS	AC=739;AF=0.147564;AN=5008;NS=2504;DP=18298;EAS_AF=0.3185;AMR_AF=0.1354;AFR_AF=0.1301;EUR_AF=0.0497;SAS_AF=0.1043;AA=G|||;VT=SNP
6	28320674	rs758398	C	T	100	PASS	AC=2454;AF=0.490016;AN=5008;NS=2504;DP=17691;EAS_AF=0.4762;AMR_AF=0.3746;AFR_AF=0.7874;EUR_AF=0.2734;SAS_AF=0.407;AA=T|||;VT=SNP
6	28320677	rs56131013	G	A	100	PASS	AC=1343;AF=0.268171;AN=5008;NS=2504;DP=17616;EAS_AF=0.1062;AMR_AF=0.2219;AFR_AF=0.4539;EUR_AF=0.2147;SAS_AF=0.272;AA=G|||;VT=SNP
6	28320965	rs2077474	C	T	100	PASS	AC=781;AF=0.15595;AN=5008;NS=2504;DP=17245;EAS_AF=0.3185;AMR_AF=0.1369;AFR_AF=0.1604;EUR_AF=0.0497;SAS_AF=0.1053;AA=C|||;VT=SNP
6	28321544	rs1474589	G	T	100	PASS	AC=1011;AF=0.201877;AN=5008;NS=2504;DP=18560;EAS_AF=0.0933;AMR_AF=0.1758;AFR_AF=0.3192;EUR_AF=0.1292;SAS_AF=0.2485;AA=G|||;VT=SNP
6	28321993	rs213238	T	C	100	PASS	AC=2918;AF=0.582668;AN=5008;NS=2504;DP=22222;EAS_AF=0.5982;AMR_AF=0.464;AFR_AF=0.8729;EUR_AF=0.3638;SAS_AF=0.4836;AA=C|||;VT=SNP
6	28322120	rs6903652	C	G	100	PASS	AC=1338;AF=0.267173;AN=5008;NS=2504;DP=21855;EAS_AF=0.1042;AMR_AF=0.2219;AFR_AF=0.4539;EUR_AF=0.2147;SAS_AF=0.2689;AA=C|||;VT=SNP
6	28322296	rs6903823	A	G	100	PASS	AC=1340;AF=0.267572;AN=5008;NS=2504;DP=19352;EAS_AF=0.1042;AMR_AF=0.2233;AFR_AF=0.4539;EUR_AF=0.2147;SAS_AF=0.2699;AA=A|||;VT=SNP
6	28323108	rs79885202	T	G	100	PASS	AC=339;AF=0.0676917;AN=5008;NS=2504;DP=23468;EAS_AF=0.1319;AMR_AF=0.062;AFR_AF=0.0484;EUR_AF=0.0249;SAS_AF=0.0757;AA=T|||;VT=SNP
6	28323938	rs213237	T	C	100	PASS	AC=2737;AF=0.546526;AN=5008;NS=2504;DP=18007;EAS_AF=0.5605;AMR_AF=0.464;AFR_AF=0.7564;EUR_AF=0.3817;SAS_AF=0.4765;AA=C|||;VT=SNP
6	28324397	rs213236	T	C	100	PASS	AC=2720;AF=0.543131;AN=5008;NS=2504;DP=20318;EAS_AF=0.5437;AMR_AF=0.4654;AFR_AF=0.7693;EUR_AF=0.3797;SAS_AF=0.4601;AA=C|||;VT=SNP
6	28325201	rs6921919	C	G	100	PASS	AC=1154;AF=0.230431;AN=5008;NS=2504;DP=22489;EAS_AF=0.0942;AMR_AF=0.1974;AFR_AF=0.3616;EUR_AF=0.1988;SAS_AF=0.2495;AA=C|||;VT=SNP
6	28325308	rs6922111	C	T	100	PASS	AC=1156;AF=0.230831;AN=5008;NS=2504;DP=23276;EAS_AF=0.0952;AMR_AF=0.1974;AFR_AF=0.3616;EUR_AF=0.1988;SAS_AF=0.2505;AA=C|||;VT=SNP
6	28326431	rs116406755	G	A	100	PASS	AC=519;AF=0.103634;AN=5008;NS=2504;DP=13787;EAS_AF=0.0278;AMR_AF=0.0922;AFR_AF=0.1536;EUR_AF=0.0895;SAS_AF=0.137;AA=G|||;VT=SNP
6	28326490	rs213232	A	G	100	PASS	AC=2716;AF=0.542332;AN=5008;NS=2504;DP=12998;EAS_AF=0.5417;AMR_AF=0.4654;AFR_AF=0.7693;EUR_AF=0.3797;SAS_AF=0.4581;AA=G|||;VT=SNP
6	28326988	rs213231	G	T	100	PASS	AC=745;AF=0.148762;AN=5008;NS=2504;DP=18711;EAS_AF=0.1419;AMR_AF=0.1037;AFR_AF=0.2073;EUR_AF=0.0666;SAS_AF=0.1933;AA=T|||;VT=SNP
6	28327371	rs733743	G	C	100	PASS	AC=533;AF=0.10643;AN=5008;NS=2504;DP=17978;EAS_AF=0.2381;AMR_AF=0.1153;AFR_AF=0.0598;EUR_AF=0.0775;SAS_AF=0.0573;AA=G|||;VT=SNP;EX_TARGET
6	28328293	rs78512949	G	A	100	PASS	AC=221;AF=0.0441294;AN=5008;NS=2504;DP=18981;EAS_AF=0.0675;AMR_AF=0.0403;AFR_AF=0.031;EUR_AF=0.0378;SAS_AF=0.047;AA=G|||;VT=SNP
6	28328683	rs1555047	G	A	100	PASS	AC=505;AF=0.100839;AN=5008;NS=2504;DP=14646;EAS_AF=0.131;AMR_AF=0.0749;AFR_AF=0.0794;EUR_AF=0.0487;SAS_AF=0.1708;AA=A|||;VT=SNP
6	28329037	rs1555046	C	G	100	PASS	AC=442;AF=0.0882588;AN=5008;NS=2504;DP=21216;EAS_AF=0.13;AMR_AF=0.072;AFR_AF=0.0325;EUR_AF=0.0487;SAS_AF=0.1728;AA=C|||;VT=SNP
6	28329610	rs78320307	C	T	100	PASS	AC=38;AF=0.00758786;AN=5008;NS=2504;DP=16151;EAS_AF=0.0198;AMR_AF=0.0072;AFR_AF=0;EUR_AF=0.0129;SAS_AF=0;AA=c|||;VT=SNP
6	28329625	rs11751487	C	T	100	PASS	AC=480;AF=0.0958466;AN=5008;NS=2504;DP=15546;EAS_AF=0.13;AMR_AF=0.0807;AFR_AF=0.1407;EUR_AF=0.0457;SAS_AF=0.0624;AA=C|||;VT=SNP
6	28329677	rs112181044	C	T	100	PASS	AC=506;AF=0.101038;AN=5008;NS=2504;DP=18173;EAS_AF=0.13;AMR_AF=0.0749;AFR_AF=0.0794;EUR_AF=0.0487;SAS_AF=0.1728;AA=C|||;VT=SNP
6	28329731	rs9461455	C	T	100	PASS	AC=1947;AF=0.388778;AN=5008;NS=2504;DP=18826;EAS_AF=0.2937;AMR_AF=0.3213;AFR_AF=0.5825;EUR_AF=0.2843;SAS_AF=0.3804;AA=T|||;VT=SNP
6	28330264	rs213230	A	G	100	PASS	AC=1501;AF=0.29972;AN=5008;NS=2504;DP=17021;EAS_AF=0.1637;AMR_AF=0.2435;AFR_AF=0.4644;EUR_AF=0.2406;SAS_AF=0.318;AA=A|||;VT=SNP
6	28330431	rs60184496	A	G	100	PASS	AC=506;AF=0.101038;AN=5008;NS=2504;DP=17435;EAS_AF=0.13;AMR_AF=0.0749;AFR_AF=0.0794;EUR_AF=0.0487;SAS_AF=0.1728;AA=A|||;VT=SNP
6	28331094	rs17856167	G	A	100	PASS	AC=486;AF=0.0970447;AN=5008;NS=2504;DP=17926;EAS_AF=0.1349;AMR_AF=0.0807;AFR_AF=0.1415;EUR_AF=0.0457;SAS_AF=0.0624;AA=g|||;VT=SNP;EX_TARGET
6	28331127	rs13201752	A	G	100	PASS	AC=1952;AF=0.389776;AN=5008;NS=2504;DP=16796;EAS_AF=0.2986;AMR_AF=0.3213;AFR_AF=0.5825;EUR_AF=0.2843;SAS_AF=0.3804;AA=G|||;VT=SNP;EX_TARGET
6	28331128	rs13201753	A	C	100	PASS	AC=1952;AF=0.389776;AN=5008;NS=2504;DP=16779;EAS_AF=0.2986;AMR_AF=0.3213;AFR_AF=0.5825;EUR_AF=0.2843;SAS_AF=0.3804;AA=C|||;VT=SNP;EX_TARGET
6	28331252	rs213228	A	C	100	PASS	AC=2191;AF=0.4375;AN=5008;NS=2504;DP=17853;EAS_AF=0.3105;AMR_AF=0.3501;AFR_AF=0.7103;EUR_AF=0.3022;SAS_AF=0.4008;AA=C|||;VT=SNP
6	28331573	rs213227	T	A	100	PASS	AC=244;AF=0.048722;AN=5008;NS=2504;DP=18669;EAS_AF=0.0119;AMR_AF=0.0346;AFR_AF=0.1278;EUR_AF=0.0189;SAS_AF=0.0204;AA=T|||;VT=SNP;EX_TARGET
6	28331818	rs35875412	C	T	100	PASS	AC=960;AF=0.191693;AN=5008;NS=2504;DP=18711;EAS_AF=0.0337;AMR_AF=0.1657;AFR_AF=0.3616;EUR_AF=0.1899;SAS_AF=0.1452;AA=C|||;VT=SNP
6	28331834	rs13199081	T	C	100	PASS	AC=1447;AF=0.288938;AN=5008;NS=2504;DP=19558;EAS_AF=0.1687;AMR_AF=0.2478;AFR_AF=0.503;EUR_AF=0.2356;SAS_AF=0.2076;AA=C|||;VT=SNP
6	28332006	rs34924864	T	G	100	PASS	AC=1953;AF=0.389976;AN=5008;NS=2504;DP=20868;EAS_AF=0.2986;AMR_AF=0.3213;AFR_AF=0.5832;EUR_AF=0.2843;SAS_AF=0.3804;AA=G|||;VT=SNP
6	28332453	rs16894011	T	A	100	PASS	AC=483;AF=0.0964457;AN=5008;NS=2504;DP=22448;EAS_AF=0.1339;AMR_AF=0.0821;AFR_AF=0.1399;EUR_AF=0.0457;SAS_AF=0.0613;AA=T|||;VT=SNP
6	28332698	rs2027362	T	C	100	PASS	AC=508;AF=0.101438;AN=5008;NS=2504;DP=18317;EAS_AF=0.1329;AMR_AF=0.0749;AFR_AF=0.0772;EUR_AF=0.0487;SAS_AF=0.1748;AA=T|||;VT=SNP
6	28333396	rs17313059	T	C	100	PASS	AC=508;AF=0.101438;AN=5008;NS=2504;DP=21420;EAS_AF=0.1329;AMR_AF=0.0749;AFR_AF=0.0772;EUR_AF=0.0487;SAS_AF=0.1748;AA=T|||;VT=SNP;EX_TARGET
6	28334831	rs35191424	T	C	100	PASS	AC=1926;AF=0.384585;AN=5008;NS=2504;DP=17237;EAS_AF=0.2937;AMR_AF=0.3228;AFR_AF=0.559;EUR_AF=0.2893;SAS_AF=0.3845;AA=C|||;VT=SNP
6	28335007	rs57204212	C	A	100	PASS	AC=508;AF=0.101438;AN=5008;NS=2504;DP=19031;EAS_AF=0.1329;AMR_AF=0.0749;AFR_AF=0.0772;EUR_AF=0.0487;SAS_AF=0.1748;AA=C|||;VT=SNP
6	28335378	rs11751928	C	T	100	PASS	AC=1303;AF=0.260184;AN=5008;NS=2504;DP=15538;EAS_AF=0.1607;AMR_AF=0.2262;AFR_AF=0.4576;EUR_AF=0.172;SAS_AF=0.2106;AA=C|||;VT=SNP
6	28335903	rs11752496	C	G	100	PASS	AC=1931;AF=0.385583;AN=5008;NS=2504;DP=17933;EAS_AF=0.2956;AMR_AF=0.3271;AFR_AF=0.559;EUR_AF=0.2893;SAS_AF=0.3845;AA=G|||;VT=SNP
6	28336004	rs7750526	A	T	100	PASS	AC=1418;AF=0.283147;AN=5008;NS=2504;DP=17608;EAS_AF=0.1607;AMR_AF=0.2478;AFR_AF=0.4818;EUR_AF=0.2406;SAS_AF=0.2096;AA=a|||;VT=SNP
6	28336742	rs1054372	G	T	100	PASS	AC=1934;AF=0.386182;AN=5008;NS=2504;DP=16434;EAS_AF=0.2996;AMR_AF=0.3271;AFR_AF=0.5582;EUR_AF=0.2893;SAS_AF=0.3845;AA=G|||;VT=SNP
6	28337749	rs17313276	G	A	100	PASS	AC=518;AF=0.103435;AN=5008;NS=2504;DP=17004;EAS_AF=0.1389;AMR_AF=0.0793;AFR_AF=0.0772;EUR_AF=0.0487;SAS_AF=0.1759;AA=G|||;VT=SNP
6	28337769	rs12661831	G	A	100	PASS	AC=201;AF=0.0401358;AN=5008;NS=2504;DP=16322;EAS_AF=0.0069;AMR_AF=0.0519;AFR_AF=0.0045;EUR_AF=0.1054;SAS_AF=0.047;AA=G|||;VT=SNP
6	28337801	rs9468354	T	A	100	PASS	AC=1934;AF=0.386182;AN=5008;NS=2504;DP=17856;EAS_AF=0.2996;AMR_AF=0.3271;AFR_AF=0.5582;EUR_AF=0.2893;SAS_AF=0.3845;AA=T|||;VT=SNP
6	28338473	rs76043707	T	C	100	PASS	AC=215;AF=0.0429313;AN=5008;NS=2504;DP=23173;EAS_AF=0.0694;AMR_AF=0.0432;AFR_AF=0.0234;EUR_AF=0.0378;SAS_AF=0.047;AA=T|||;VT=SNP
6	28339253	rs78620132	T	C	100	PASS	AC=226;AF=0.0451278;AN=5008;NS=2504;DP=20395;EAS_AF=0.0704;AMR_AF=0.0447;AFR_AF=0.0303;EUR_AF=0.0378;SAS_AF=0.047;AA=T|||;VT=SNP
6	28339478	rs116537337	A	G	100	PASS	AC=156;AF=0.0311502;AN=5008;NS=2504;DP=19904;EAS_AF=0.0089;AMR_AF=0.0245;AFR_AF=0.0204;EUR_AF=0.0288;SAS_AF=0.0757;AA=A|||;VT=SNP
6	28339952	rs73742547	G	A	100	PASS	AC=518;AF=0.103435;AN=5008;NS=2504;DP=16642;EAS_AF=0.1389;AMR_AF=0.0793;AFR_AF=0.0772;EUR_AF=0.0487;SAS_AF=0.1759;AA=G|||;VT=SNP
6	28340316	rs7773051	G	A	100	PASS	AC=1935;AF=0.386382;AN=5008;NS=2504;DP=15773;EAS_AF=0.2996;AMR_AF=0.3271;AFR_AF=0.559;EUR_AF=0.2893;SAS_AF=0.3845;AA=A|||;VT=SNP
6	28340529	rs4455662	G	A	100	PASS	AC=1934;AF=0.386182;AN=5008;NS=2504;DP=11982;EAS_AF=0.4087;AMR_AF=0.513;AFR_AF=0.0424;EUR_AF=0.6093;SAS_AF=0.5082;AA=G|||;VT=SNP
6	28340625	rs10946954	C	T	100	PASS	AC=1933;AF=0.385982;AN=5008;NS=2504;DP=13528;EAS_AF=0.4087;AMR_AF=0.513;AFR_AF=0.0416;EUR_AF=0.6093;SAS_AF=0.5082;AA=C|||;VT=SNP
6	28341099	rs12697938	T	C	100	PASS	AC=1935;AF=0.386382;AN=5008;NS=2504;DP=16402;EAS_AF=0.2996;AMR_AF=0.3271;AFR_AF=0.5582;EUR_AF=0.2893;SAS_AF=0.3855;AA=C|||;VT=SNP
6	28341535	rs13437294	C	A	100	PASS	AC=1935;AF=0.386382;AN=5008;NS=2504;DP=18909;EAS_AF=0.2996;AMR_AF=0.3271;AFR_AF=0.5582;EUR_AF=0.2893;SAS_AF=0.3855;AA=A|||;VT=SNP
6	28341877	rs9468355	T	C	100	PASS	AC=1933;AF=0.385982;AN=5008;NS=2504;DP=17295;EAS_AF=0.2996;AMR_AF=0.3256;AFR_AF=0.5582;EUR_AF=0.2893;SAS_AF=0.3845;AA=T|||;VT=SNP
6	28341976	rs9468356	G	A	100	PASS	AC=1301;AF=0.259784;AN=5008;NS=2504;DP=17590;EAS_AF=0.1607;AMR_AF=0.2262;AFR_AF=0.4569;EUR_AF=0.172;SAS_AF=0.2096;AA=G|||;VT=SNP
6	28342053	rs9468357	T	C	100	PASS	AC=1934;AF=0.386182;AN=5008;NS=2504;DP=16385;EAS_AF=0.2996;AMR_AF=0.3271;AFR_AF=0.5575;EUR_AF=0.2893;SAS_AF=0.3855;AA=T|||;VT=SNP
6	28342612	rs73742550	T	G	100	PASS	AC=518;AF=0.103435;AN=5008;NS=2504;DP=18862;EAS_AF=0.1389;AMR_AF=0.0793;AFR_AF=0.0772;EUR_AF=0.0487;SAS_AF=0.1759;AA=T|||;VT=SNP
6	28342745	rs9468358	T	C	100	PASS	AC=1302;AF=0.259984;AN=5008;NS=2504;DP=18714;EAS_AF=0.1607;AMR_AF=0.2262;AFR_AF=0.4576;EUR_AF=0.172;SAS_AF=0.2096;AA=T|||;VT=SNP
6	28342884	rs73742551	A	C	100	PASS	AC=518;AF=0.103435;AN=5008;NS=2504;DP=17186;EAS_AF=0.1389;AMR_AF=0.0793;AFR_AF=0.0772;EUR_AF=0.0487;SAS_AF=0.1759;AA=A|||;VT=SNP
6	28343343	rs34513104	G	A	100	PASS	AC=1935;AF=0.386382;AN=5008;NS=2504;DP=17525;EAS_AF=0.2996;AMR_AF=0.3271;AFR_AF=0.5582;EUR_AF=0.2893;SAS_AF=0.3855;AA=A|||;VT=SNP
6	28343501	rs77753393	T	A	100	PASS	AC=472;AF=0.0942492;AN=5008;NS=2504;DP=17778;EAS_AF=0.127;AMR_AF=0.0778;AFR_AF=0.1384;EUR_AF=0.0457;SAS_AF=0.0624;AA=T|||;VT=SNP
6	28343547	rs79130209	G	A	100	PASS	AC=284;AF=0.0567093;AN=5008;NS=2504;DP=17047;EAS_AF=0.0079;AMR_AF=0.0576;AFR_AF=0.1059;EUR_AF=0.0487;SAS_AF=0.0481;AA=G|||;VT=SNP
6	28343816	rs9461456	A	G	100	PASS	AC=1935;AF=0.386382;AN=5008;NS=2504;DP=15345;EAS_AF=0.2996;AMR_AF=0.3271;AFR_AF=0.5582;EUR_AF=0.2893;SAS_AF=0.3855;AA=G|||;VT=SNP
6	28344438	rs9468360	T	G	100	PASS	AC=1935;AF=0.386382;AN=5008;NS=2504;DP=12260;EAS_AF=0.2996;AMR_AF=0.3271;AFR_AF=0.5582;EUR_AF=0.2893;SAS_AF=0.3855;AA=G|||;VT=SNP
6	28345026	rs16894021	C	A	100	PASS	AC=1935;AF=0.386382;AN=5008;NS=2504;DP=16396;EAS_AF=0.2996;AMR_AF=0.3271;AFR_AF=0.5582;EUR_AF=0.2893;SAS_AF=0.3855;AA=c|||;VT=SNP
6	28345083	rs11751693	C	T	100	PASS	AC=1935;AF=0.386382;AN=5008;NS=2504;DP=17908;EAS_AF=0.2996;AMR_AF=0.3271;AFR_AF=0.5582;EUR_AF=0.2893;SAS_AF=0.3855;AA=T|||;VT=SNP
6	28345210	rs9368565	C	T	100	PASS	AC=1938;AF=0.386981;AN=5008;NS=2504;DP=16049;EAS_AF=0.4087;AMR_AF=0.513;AFR_AF=0.0416;EUR_AF=0.6093;SAS_AF=0.5133;AA=c|||;VT=SNP
6	28345212	rs76773322	G	C	100	PASS	AC=518;AF=0.103435;AN=5008;NS=2504;DP=15961;EAS_AF=0.1389;AMR_AF=0.0793;AFR_AF=0.0772;EUR_AF=0.0487;SAS_AF=0.1759;AA=G|||;VT=SNP
6	28345403	rs11754208	T	C	100	PASS	AC=1935;AF=0.386382;AN=5008;NS=2504;DP=15732;EAS_AF=0.2996;AMR_AF=0.3271;AFR_AF=0.5582;EUR_AF=0.2893;SAS_AF=0.3855;AA=C|||;VT=SNP
6	28346031	rs7749736	G	C	100	PASS	AC=1935;AF=0.386382;AN=5008;NS=2504;DP=14099;EAS_AF=0.2996;AMR_AF=0.3271;AFR_AF=0.5582;EUR_AF=0.2893;SAS_AF=0.3855;AA=G|||;VT=SNP
6	28346318	rs9468361	T	C	100	PASS	AC=1935;AF=0.386382;AN=5008;NS=2504;DP=13308;EAS_AF=0.2996;AMR_AF=0.3271;AFR_AF=0.5582;EUR_AF=0.2893;SAS_AF=0.3855;AA=T|||;VT=SNP
6	28346769	rs7774788	T	C	100	PASS	AC=4458;AF=0.890176;AN=5008;NS=2504;DP=13969;EAS_AF=0.8611;AMR_AF=0.9164;AFR_AF=0.9032;EUR_AF=0.9483;SAS_AF=0.8241;AA=T|||;VT=SNP
6	28346910	rs7774981	T	C	100	PASS	AC=1417;AF=0.282947;AN=5008;NS=2504;DP=14932;EAS_AF=0.1607;AMR_AF=0.2478;AFR_AF=0.4811;EUR_AF=0.2406;SAS_AF=0.2096;AA=T|||;VT=SNP
6	28346945	rs7754960	G	C	100	PASS	AC=1417;AF=0.282947;AN=5008;NS=2504;DP=15474;EAS_AF=0.1607;AMR_AF=0.2478;AFR_AF=0.4811;EUR_AF=0.2406;SAS_AF=0.2096;AA=G|||;VT=SNP
6	28347013	rs7775132	T	C	100	PASS	AC=1935;AF=0.386382;AN=5008;NS=2504;DP=16932;EAS_AF=0.2996;AMR_AF=0.3271;AFR_AF=0.5582;EUR_AF=0.2893;SAS_AF=0.3855;AA=T|||;VT=SNP
6	28347713	rs73742555	C	T	100	PASS	AC=518;AF=0.103435;AN=5008;NS=2504;DP=14595;EAS_AF=0.1389;AMR_AF=0.0793;AFR_AF=0.0772;EUR_AF=0.0487;SAS_AF=0.1759;AA=C|||;VT=SNP
6	28348158	rs1052215	T	G	100	PASS	AC=1933;AF=0.385982;AN=5008;NS=2504;DP=19575;EAS_AF=0.4097;AMR_AF=0.513;AFR_AF=0.0416;EUR_AF=0.6093;SAS_AF=0.5072;AA=T|||;VT=SNP
6	28348418	rs2072318	A	G	100	PASS	AC=518;AF=0.103435;AN=5008;NS=2504;DP=19031;EAS_AF=0.1389;AMR_AF=0.0793;AFR_AF=0.0772;EUR_AF=0.0487;SAS_AF=0.1759;AA=A|||;VT=SNP
6	28348660	rs2072319	T	C	100	PASS	AC=520;AF=0.103834;AN=5008;NS=2504;DP=19396;EAS_AF=0.1389;AMR_AF=0.0807;AFR_AF=0.0772;EUR_AF=0.0497;SAS_AF=0.1759;AA=T|||;VT=SNP
6	28349264	rs2531825	C	T	100	PASS	AC=2718;AF=0.542732;AN=5008;NS=2504;DP=18376;EAS_AF=0.5397;AMR_AF=0.4697;AFR_AF=0.7663;EUR_AF=0.3807;SAS_AF=0.4622;AA=T|||;VT=SNP
6	28349725	rs3734563	A	G	100	PASS	AC=1935;AF=0.386382;AN=5008;NS=2504;DP=18999;EAS_AF=0.2996;AMR_AF=0.3271;AFR_AF=0.5582;EUR_AF=0.2893;SAS_AF=0.3855;AA=G|||;VT=SNP
6	28349730	rs3734562	A	G	100	PASS	AC=518;AF=0.103435;AN=5008;NS=2504;DP=18922;EAS_AF=0.1389;AMR_AF=0.0793;AFR_AF=0.0772;EUR_AF=0.0487;SAS_AF=0.1759;AA=A|||;VT=SNP
6	28349926	rs1556957	A	G	100	PASS	AC=518;AF=0.103435;AN=5008;NS=2504;DP=20110;EAS_AF=0.1389;AMR_AF=0.0793;AFR_AF=0.0772;EUR_AF=0.0487;SAS_AF=0.1759;AA=A|||;VT=SNP
6	28350479	rs2232438	A	C	100	PASS	AC=517;AF=0.103235;AN=5008;NS=2504;DP=18499;EAS_AF=0.1389;AMR_AF=0.0793;AFR_AF=0.0772;EUR_AF=0.0487;SAS_AF=0.1748;AA=A|||;VT=SNP
6	28350713	rs376874208	A	G	100	PASS	AC=723;AF=0.144369;AN=5008;NS=2504;DP=13846;EAS_AF=0.0615;AMR_AF=0.1095;AFR_AF=0.2912;EUR_AF=0.0855;SAS_AF=0.1166;AA=A|||;VT=SNP
6	28350772	rs28505234	A	G	100	PASS	AC=1301;AF=0.259784;AN=5008;NS=2504;DP=16450;EAS_AF=0.1607;AMR_AF=0.2262;AFR_AF=0.4569;EUR_AF=0.172;SAS_AF=0.2096;AA=A|||;VT=SNP
6	28351728	rs1591913	C	T	100	PASS	AC=1935;AF=0.386382;AN=5008;NS=2504;DP=20687;EAS_AF=0.2996;AMR_AF=0.3271;AFR_AF=0.5582;EUR_AF=0.2893;SAS_AF=0.3855;AA=C|||;VT=SNP
6	28352657	rs3799500	C	G	100	PASS	AC=1302;AF=0.259984;AN=5008;NS=2504;DP=15411;EAS_AF=0.1607;AMR_AF=0.2262;AFR_AF=0.4569;EUR_AF=0.173;SAS_AF=0.2096;AA=C|||;VT=SNP
6	28353434	rs7759191	A	C	100	PASS	AC=1936;AF=0.386581;AN=5008;NS=2504;DP=17773;EAS_AF=0.2996;AMR_AF=0.3271;AFR_AF=0.559;EUR_AF=0.2893;SAS_AF=0.3855;AA=C|||;VT=SNP
6	28354250	rs3799499	G	T	100	PASS	AC=1417;AF=0.282947;AN=5008;NS=2504;DP=17825;EAS_AF=0.1607;AMR_AF=0.2478;AFR_AF=0.4811;EUR_AF=0.2406;SAS_AF=0.2096;AA=G|||;VT=SNP
6	28354533	rs7764722	C	T	100	PASS	AC=1933;AF=0.385982;AN=5008;NS=2504;DP=19850;EAS_AF=0.2996;AMR_AF=0.3271;AFR_AF=0.5575;EUR_AF=0.2893;SAS_AF=0.3845;AA=C|||;VT=SNP
6	28354615	rs7764737	A	T	100	PASS	AC=1936;AF=0.386581;AN=5008;NS=2504;DP=15825;EAS_AF=0.2996;AMR_AF=0.3271;AFR_AF=0.5582;EUR_AF=0.2893;SAS_AF=0.3865;AA=T|||;VT=SNP
6	28354946	rs17314224	T	C	100	PASS	AC=518;AF=0.103435;AN=5008;NS=2504;DP=18355;EAS_AF=0.1389;AMR_AF=0.0793;AFR_AF=0.0772;EUR_AF=0.0487;SAS_AF=0.1759;AA=T|||;VT=SNP
6	28355671	rs74525464	C	T	100	PASS	AC=520;AF=0.103834;AN=5008;NS=2504;DP=19166;EAS_AF=0.0278;AMR_AF=0.0922;AFR_AF=0.1536;EUR_AF=0.0905;SAS_AF=0.137;AA=C|||;VT=SNP
6	28355711	rs9468364	T	A	100	PASS	AC=472;AF=0.0942492;AN=5008;NS=2504;DP=19624;EAS_AF=0.127;AMR_AF=0.0778;AFR_AF=0.1384;EUR_AF=0.0457;SAS_AF=0.0624;AA=T|||;VT=SNP
6	28355875	rs9461458	C	T	100	PASS	AC=1935;AF=0.386382;AN=5008;NS=2504;DP=18567;EAS_AF=0.2996;AMR_AF=0.3271;AFR_AF=0.5582;EUR_AF=0.2893;SAS_AF=0.3855;AA=T|||;VT=SNP
6	28357966	rs9468365	A	T	100	PASS	AC=1935;AF=0.386382;AN=5008;NS=2504;DP=19140;EAS_AF=0.2996;AMR_AF=0.3271;AFR_AF=0.5582;EUR_AF=0.2893;SAS_AF=0.3855;AA=T|||;VT=SNP
6	28358195	rs2859379	C	T	100	PASS	AC=551;AF=0.110024;AN=5008;NS=2504;DP=22026;EAS_AF=0.0179;AMR_AF=0.0893;AFR_AF=0.2905;EUR_AF=0.0567;SAS_AF=0.0307;AA=C|||;VT=SNP
6	28358320	rs1361385	A	G	100	PASS	AC=1935;AF=0.386382;AN=5008;NS=2504;DP=21437;EAS_AF=0.2996;AMR_AF=0.3271;AFR_AF=0.5582;EUR_AF=0.2893;SAS_AF=0.3855;AA=A|||;VT=SNP
6	28358335	rs1416918	G	C	100	PASS	AC=1935;AF=0.386382;AN=5008;NS=2504;DP=21477;EAS_AF=0.2996;AMR_AF=0.3271;AFR_AF=0.5582;EUR_AF=0.2893;SAS_AF=0.3855;AA=C|||;VT=SNP
6	28358893	rs2232434	T	C	100	PASS	AC=518;AF=0.103435;AN=5008;NS=2504;DP=17129;EAS_AF=0.1389;AMR_AF=0.0793;AFR_AF=0.0772;EUR_AF=0.0487;SAS_AF=0.1759;AA=T|||;VT=SNP;EX_TARGET
6	28359170	rs2859348	A	G	100	PASS	AC=3208;AF=0.640575;AN=5008;NS=2504;DP=20015;EAS_AF=0.5952;AMR_AF=0.4942;AFR_AF=0.9697;EUR_AF=0.4583;SAS_AF=0.5337;AA=a|||;VT=SNP;EX_TARGET
6	28359186	rs2232430	C	T	100	PASS	AC=541;AF=0.108027;AN=5008;NS=2504;DP=19611;EAS_AF=0.2282;AMR_AF=0.1138;AFR_AF=0.0787;EUR_AF=0.0736;SAS_AF=0.0552;AA=C|||;VT=SNP;EX_TARGET
6	28359700	rs2232428	C	T	100	PASS	AC=823;AF=0.164337;AN=5008;NS=2504;DP=15121;EAS_AF=0.0337;AMR_AF=0.1455;AFR_AF=0.3154;EUR_AF=0.1262;SAS_AF=0.1472;AA=C|||;VT=SNP
6	28359709	rs2232427	T	G	100	PASS	AC=1417;AF=0.282947;AN=5008;NS=2504;DP=15079;EAS_AF=0.1607;AMR_AF=0.2478;AFR_AF=0.4811;EUR_AF=0.2406;SAS_AF=0.2096;AA=T|||;VT=SNP
6	28360246	rs9468367	C	A	100	PASS	AC=1935;AF=0.386382;AN=5008;NS=2504;DP=16130;EAS_AF=0.2996;AMR_AF=0.3271;AFR_AF=0.5582;EUR_AF=0.2893;SAS_AF=0.3855;AA=C|||;VT=SNP
6	28360439	rs73742558	T	G	100	PASS	AC=518;AF=0.103435;AN=5008;NS=2504;DP=18089;EAS_AF=0.1389;AMR_AF=0.0793;AFR_AF=0.0772;EUR_AF=0.0487;SAS_AF=0.1759;AA=T|||;VT=SNP
6	28360571	rs17392982	C	T	100	PASS	AC=518;AF=0.103435;AN=5008;NS=2504;DP=18042;EAS_AF=0.1389;AMR_AF=0.0793;AFR_AF=0.0772;EUR_AF=0.0487;SAS_AF=0.1759;AA=C|||;VT=SNP
6	28361916	rs9461459	T	C	100	PASS	AC=1935;AF=0.386382;AN=5008;NS=2504;DP=18562;EAS_AF=0.2996;AMR_AF=0.3271;AFR_AF=0.5582;EUR_AF=0.2893;SAS_AF=0.3855;AA=C|||;VT=SNP
6	28362308	rs56295386	C	T	100	PASS	AC=827;AF=0.165136;AN=5008;NS=2504;DP=17255;EAS_AF=0.0337;AMR_AF=0.1484;AFR_AF=0.3169;EUR_AF=0.1262;SAS_AF=0.1472;AA=C|||;VT=SNP
6	28362329	rs28360638	C	T	100	PASS	AC=1935;AF=0.386382;AN=5008;NS=2504;DP=17250;EAS_AF=0.2996;AMR_AF=0.3271;AFR_AF=0.5582;EUR_AF=0.2893;SAS_AF=0.3855;AA=T|||;VT=SNP
6	28362471	rs16894060	T	C	100	PASS	AC=1831;AF=0.365615;AN=5008;NS=2504;DP=18050;EAS_AF=0.2996;AMR_AF=0.3199;AFR_AF=0.4834;EUR_AF=0.2893;SAS_AF=0.3855;AA=C|||;VT=SNP
6	28362558	rs57071502	G	A	100	PASS	AC=1299;AF=0.259385;AN=5008;NS=2504;DP=18431;EAS_AF=0.1607;AMR_AF=0.2262;AFR_AF=0.4554;EUR_AF=0.172;SAS_AF=0.2096;AA=G|||;VT=SNP
6	28362987	rs111669150	C	T	100	PASS	AC=216;AF=0.043131;AN=5008;NS=2504;DP=17968;EAS_AF=0.0704;AMR_AF=0.0432;AFR_AF=0.0234;EUR_AF=0.0378;SAS_AF=0.047;AA=C|||;VT=SNP
6	28364793	rs17393066	A	G	100	PASS	AC=226;AF=0.0451278;AN=5008;NS=2504;DP=20128;EAS_AF=0.0704;AMR_AF=0.0447;AFR_AF=0.0303;EUR_AF=0.0378;SAS_AF=0.047;AA=A|||;VT=SNP
6	28364949	rs9468368	G	A	100	PASS	AC=1935;AF=0.386382;AN=5008;NS=2504;DP=15969;EAS_AF=0.2996;AMR_AF=0.3271;AFR_AF=0.5582;EUR_AF=0.2893;SAS_AF=0.3855;AA=G|||;VT=SNP
6	28365515	rs2041230	T	C	100	PASS	AC=1934;AF=0.386182;AN=5008;NS=2504;DP=19474;EAS_AF=0.2996;AMR_AF=0.3271;AFR_AF=0.5582;EUR_AF=0.2893;SAS_AF=0.3845;AA=C|||;VT=SNP
6	28366262	rs2232422	G	A	100	PASS	AC=519;AF=0.103634;AN=5008;NS=2504;DP=16984;EAS_AF=0.0278;AMR_AF=0.0922;AFR_AF=0.1528;EUR_AF=0.0905;SAS_AF=0.137;AA=G|||;VT=SNP
6	28367355	rs1005125	G	A	100	PASS	AC=2977;AF=0.594449;AN=5008;NS=2504;DP=15198;EAS_AF=0.5397;AMR_AF=0.487;AFR_AF=0.9501;EUR_AF=0.3837;SAS_AF=0.4632;AA=A|||;VT=SNP
6	28367623	rs1005126	C	G	100	PASS	AC=1417;AF=0.282947;AN=5008;NS=2504;DP=16632;EAS_AF=0.1607;AMR_AF=0.2507;AFR_AF=0.4796;EUR_AF=0.2406;SAS_AF=0.2096;AA=C|||;VT=SNP
6	28367658	rs1005127	G	A	100	PASS	AC=1939;AF=0.387181;AN=5008;NS=2504;DP=16882;EAS_AF=0.2996;AMR_AF=0.33;AFR_AF=0.5582;EUR_AF=0.2893;SAS_AF=0.3875;AA=G|||;VT=SNP
6	28367663	rs4580862	T	C	100	PASS	AC=1939;AF=0.387181;AN=5008;NS=2504;DP=16912;EAS_AF=0.2996;AMR_AF=0.33;AFR_AF=0.5582;EUR_AF=0.2893;SAS_AF=0.3875;AA=C|||;VT=SNP
6	28367683	rs4357130	T	G	100	PASS	AC=1939;AF=0.387181;AN=5008;NS=2504;DP=17051;EAS_AF=0.2996;AMR_AF=0.33;AFR_AF=0.5582;EUR_AF=0.2893;SAS_AF=0.3875;AA=G|||;VT=SNP
6	28367745	rs2232420	G	C	100	PASS	AC=222;AF=0.0443291;AN=5008;NS=2504;DP=17673;EAS_AF=0.1151;AMR_AF=0.049;AFR_AF=0.0061;EUR_AF=0.0129;SAS_AF=0.0521;AA=G|||;VT=SNP
6	28367768	rs2232419	G	A	100	PASS	AC=216;AF=0.043131;AN=5008;NS=2504;DP=17096;EAS_AF=0.0704;AMR_AF=0.0432;AFR_AF=0.0234;EUR_AF=0.0378;SAS_AF=0.047;AA=G|||;VT=SNP
6	28368106	rs78264909	T	C	100	PASS	AC=523;AF=0.104433;AN=5008;NS=2504;DP=19493;EAS_AF=0.0278;AMR_AF=0.0951;AFR_AF=0.1543;EUR_AF=0.0905;SAS_AF=0.137;AA=T|||;VT=SNP
6	28368940	rs9468370	C	T	100	PASS	AC=1935;AF=0.386382;AN=5008;NS=2504;DP=17422;EAS_AF=0.2996;AMR_AF=0.33;AFR_AF=0.5582;EUR_AF=0.2893;SAS_AF=0.3834;AA=T|||;VT=SNP
6	28369537	rs11755942	A	G	100	PASS	AC=1936;AF=0.386581;AN=5008;NS=2504;DP=15921;EAS_AF=0.2996;AMR_AF=0.33;AFR_AF=0.5582;EUR_AF=0.2893;SAS_AF=0.3845;AA=A|||;VT=SNP
6	28370078	rs13196606	G	A	100	PASS	AC=1417;AF=0.282947;AN=5008;NS=2504;DP=19582;EAS_AF=0.1607;AMR_AF=0.2507;AFR_AF=0.4811;EUR_AF=0.2406;SAS_AF=0.2076;AA=G|||;VT=SNP
6	28370246	rs6907950	C	T	100	PASS	AC=1941;AF=0.38758;AN=5008;NS=2504;DP=19008;EAS_AF=0.2996;AMR_AF=0.3343;AFR_AF=0.5598;EUR_AF=0.2893;SAS_AF=0.3845;AA=T|||;VT=SNP
6	28370393	rs6908137	A	C	100	PASS	AC=1950;AF=0.389377;AN=5008;NS=2504;DP=18797;EAS_AF=0.2996;AMR_AF=0.3357;AFR_AF=0.5658;EUR_AF=0.2893;SAS_AF=0.3845;AA=C|||;VT=SNP
6	28371125	rs59732975	G	A	100	PASS	AC=532;AF=0.10623;AN=5008;NS=2504;DP=20031;EAS_AF=0.1508;AMR_AF=0.0793;AFR_AF=0.0787;EUR_AF=0.0487;SAS_AF=0.1759;AA=G|||;VT=SNP
6	28371184	rs78749293	T	C	100	PASS	AC=405;AF=0.0808706;AN=5008;NS=2504;DP=19000;EAS_AF=0.1151;AMR_AF=0.0677;AFR_AF=0.1051;EUR_AF=0.0427;SAS_AF=0.0613;AA=T|||;VT=SNP
6	28371346	rs10484541	G	C	100	PASS	AC=216;AF=0.043131;AN=5008;NS=2504;DP=16608;EAS_AF=0.0704;AMR_AF=0.0432;AFR_AF=0.0234;EUR_AF=0.0378;SAS_AF=0.047;AA=G|||;VT=SNP
6	28371402	rs4254981	A	C	100	PASS	AC=1887;AF=0.376797;AN=5008;NS=2504;DP=14555;EAS_AF=0.2996;AMR_AF=0.3242;AFR_AF=0.5265;EUR_AF=0.2863;SAS_AF=0.3845;AA=A|||;VT=SNP
6	28371521	rs9717944	A	T	100	PASS	AC=532;AF=0.10623;AN=5008;NS=2504;DP=13146;EAS_AF=0.1508;AMR_AF=0.0793;AFR_AF=0.0787;EUR_AF=0.0487;SAS_AF=0.1759;AA=-|||;VT=SNP
6	28371794	rs58020991	G	A	100	PASS	AC=1327;AF=0.264976;AN=5008;NS=2504;DP=13902;EAS_AF=0.1488;AMR_AF=0.2406;AFR_AF=0.4289;EUR_AF=0.2376;SAS_AF=0.2086;AA=G|||;VT=SNP
6	28372069	rs71559081	T	A	100	PASS	AC=1327;AF=0.264976;AN=5008;NS=2504;DP=20968;EAS_AF=0.1488;AMR_AF=0.2406;AFR_AF=0.4289;EUR_AF=0.2376;SAS_AF=0.2086;AA=T|||;VT=SNP
6	28372563	rs146325284	C	G	100	PASS	AC=532;AF=0.10623;AN=5008;NS=2504;DP=17657;EAS_AF=0.1508;AMR_AF=0.0793;AFR_AF=0.0787;EUR_AF=0.0487;SAS_AF=0.1759;AA=C|||;VT=SNP
6	28373154	rs2531827	T	C	100	PASS	AC=3075;AF=0.614018;AN=5008;NS=2504;DP=15603;EAS_AF=0.5903;AMR_AF=0.4899;AFR_AF=0.9584;EUR_AF=0.3907;SAS_AF=0.4908;AA=C|||;VT=SNP
6	28373155	rs13217326	G	A	100	PASS	AC=1327;AF=0.264976;AN=5008;NS=2504;DP=15554;EAS_AF=0.1488;AMR_AF=0.2406;AFR_AF=0.4289;EUR_AF=0.2376;SAS_AF=0.2086;AA=G|||;VT=SNP
6	28373346	rs113089261	G	A	100	PASS	AC=533;AF=0.10643;AN=5008;NS=2504;DP=15670;EAS_AF=0.1508;AMR_AF=0.0793;AFR_AF=0.0787;EUR_AF=0.0487;SAS_AF=0.1769;AA=g|||;VT=SNP
6	28374902	rs6905380	A	G	100	PASS	AC=1387;AF=0.276957;AN=5008;NS=2504;DP=19582;EAS_AF=0.1498;AMR_AF=0.2522;AFR_AF=0.4667;EUR_AF=0.2386;SAS_AF=0.2086;AA=A|||;VT=SNP
6	28375209	rs6928771	T	G	100	PASS	AC=1909;AF=0.38119;AN=5008;NS=2504;DP=19565;EAS_AF=0.3006;AMR_AF=0.33;AFR_AF=0.5393;EUR_AF=0.2863;SAS_AF=0.3845;AA=G|||;VT=SNP
6	28375210	rs6928773	T	C	100	PASS	AC=1908;AF=0.38099;AN=5008;NS=2504;DP=19633;EAS_AF=0.3006;AMR_AF=0.33;AFR_AF=0.5386;EUR_AF=0.2863;SAS_AF=0.3845;AA=C|||;VT=SNP
6	28375851	rs16901847	G	A	100	PASS	AC=916;AF=0.182907;AN=5008;NS=2504;DP=19638;EAS_AF=0.0337;AMR_AF=0.17;AFR_AF=0.3207;EUR_AF=0.1948;SAS_AF=0.1472;AA=G|||;VT=SNP
6	28376023	rs17393342	G	A	100	PASS	AC=532;AF=0.10623;AN=5008;NS=2504;DP=18702;EAS_AF=0.1508;AMR_AF=0.0793;AFR_AF=0.0787;EUR_AF=0.0487;SAS_AF=0.1759;AA=G|||;VT=SNP
6	28376981	rs17314865	T	C	100	PASS	AC=532;AF=0.10623;AN=5008;NS=2504;DP=20147;EAS_AF=0.1508;AMR_AF=0.0793;AFR_AF=0.0787;EUR_AF=0.0487;SAS_AF=0.1759;AA=T|||;VT=SNP
6	28378131	rs72854550	G	A	100	PASS	AC=589;AF=0.117612;AN=5008;NS=2504;DP=15568;EAS_AF=0.2282;AMR_AF=0.1196;AFR_AF=0.1104;EUR_AF=0.0765;SAS_AF=0.0542;AA=G|||;VT=SNP
6	28378542	rs80340004	G	A	100	PASS	AC=530;AF=0.105831;AN=5008;NS=2504;DP=19510;EAS_AF=0.1508;AMR_AF=0.0793;AFR_AF=0.0772;EUR_AF=0.0487;SAS_AF=0.1759;AA=A|||;VT=SNP
6	28378544	rs75431337	C	T	100	PASS	AC=405;AF=0.0808706;AN=5008;NS=2504;DP=19584;EAS_AF=0.1151;AMR_AF=0.0677;AFR_AF=0.1051;EUR_AF=0.0427;SAS_AF=0.0613;AA=C|||;VT=SNP
6	28378959	rs6929825	A	G	100	PASS	AC=1887;AF=0.376797;AN=5008;NS=2504;DP=16984;EAS_AF=0.2996;AMR_AF=0.3242;AFR_AF=0.5265;EUR_AF=0.2863;SAS_AF=0.3845;AA=G|||;VT=SNP
6	28379360	rs9468371	A	G	100	PASS	AC=2718;AF=0.542732;AN=5008;NS=2504;DP=17839;EAS_AF=0.5337;AMR_AF=0.4712;AFR_AF=0.7731;EUR_AF=0.3807;SAS_AF=0.4581;AA=G|||;VT=SNP
6	28379361	rs9468372	T	A	100	PASS	AC=2718;AF=0.542732;AN=5008;NS=2504;DP=17924;EAS_AF=0.5337;AMR_AF=0.4712;AFR_AF=0.7731;EUR_AF=0.3807;SAS_AF=0.4581;AA=A|||;VT=SNP
6	28379663	rs35599905	C	T	100	PASS	AC=1887;AF=0.376797;AN=5008;NS=2504;DP=18123;EAS_AF=0.2996;AMR_AF=0.3242;AFR_AF=0.5265;EUR_AF=0.2863;SAS_AF=0.3845;AA=T|||;VT=SNP
6	28380248	rs1124131	A	C	100	PASS	AC=1888;AF=0.376997;AN=5008;NS=2504;DP=21375;EAS_AF=0.2996;AMR_AF=0.3242;AFR_AF=0.5265;EUR_AF=0.2863;SAS_AF=0.3855;AA=C|||;VT=SNP
6	28380321	rs1124132	T	G	100	PASS	AC=3075;AF=0.614018;AN=5008;NS=2504;DP=18427;EAS_AF=0.5903;AMR_AF=0.4899;AFR_AF=0.9584;EUR_AF=0.3907;SAS_AF=0.4908;AA=G|||;VT=SNP
6	28380931	rs116511049	C	T	100	PASS	AC=523;AF=0.104433;AN=5008;NS=2504;DP=9526;EAS_AF=0.0278;AMR_AF=0.0951;AFR_AF=0.1543;EUR_AF=0.0905;SAS_AF=0.137;AA=C|||;VT=SNP
6	28381140	rs6899389	C	A	100	PASS	AC=1887;AF=0.376797;AN=5008;NS=2504;DP=14309;EAS_AF=0.2996;AMR_AF=0.3242;AFR_AF=0.5265;EUR_AF=0.2863;SAS_AF=0.3845;AA=A|||;VT=SNP
6	28381272	rs6922374	T	C	100	PASS	AC=1887;AF=0.376797;AN=5008;NS=2504;DP=13787;EAS_AF=0.2996;AMR_AF=0.3242;AFR_AF=0.5265;EUR_AF=0.2863;SAS_AF=0.3845;AA=C|||;VT=SNP
6	28381305	rs6899603	A	G	100	PASS	AC=1887;AF=0.376797;AN=5008;NS=2504;DP=14868;EAS_AF=0.2996;AMR_AF=0.3242;AFR_AF=0.5265;EUR_AF=0.2863;SAS_AF=0.3845;AA=G|||;VT=SNP
6	28381345	rs6922429	T	C	100	PASS	AC=1887;AF=0.376797;AN=5008;NS=2504;DP=16180;EAS_AF=0.2996;AMR_AF=0.3242;AFR_AF=0.5265;EUR_AF=0.2863;SAS_AF=0.3845;AA=C|||;VT=SNP
6	28382262	rs1558205	C	A	100	PASS	AC=2141;AF=0.427516;AN=5008;NS=2504;DP=16022;EAS_AF=0.3115;AMR_AF=0.3545;AFR_AF=0.6657;EUR_AF=0.3032;SAS_AF=0.4049;AA=A|||;VT=SNP
6	28382410	rs13203055	G	A	100	PASS	AC=1357;AF=0.270966;AN=5008;NS=2504;DP=13291;EAS_AF=0.1488;AMR_AF=0.245;AFR_AF=0.4493;EUR_AF=0.2376;SAS_AF=0.2086;AA=G|||;VT=SNP
6	28382494	rs7451726	A	G	100	PASS	AC=1804;AF=0.360224;AN=5008;NS=2504;DP=11609;EAS_AF=0.2996;AMR_AF=0.3069;AFR_AF=0.5242;EUR_AF=0.2187;SAS_AF=0.3845;AA=G|||;VT=SNP
6	28382526	rs2108927	A	G	100	PASS	AC=3076;AF=0.614217;AN=5008;NS=2504;DP=11930;EAS_AF=0.5903;AMR_AF=0.4914;AFR_AF=0.9584;EUR_AF=0.3907;SAS_AF=0.4908;AA=G|||;VT=SNP
6	28382932	rs6922169	G	A	100	PASS	AC=1887;AF=0.376797;AN=5008;NS=2504;DP=18610;EAS_AF=0.2996;AMR_AF=0.3242;AFR_AF=0.5265;EUR_AF=0.2863;SAS_AF=0.3845;AA=G|||;VT=SNP
6	28383038	rs17314991	G	A	100	PASS	AC=530;AF=0.105831;AN=5008;NS=2504;DP=18789;EAS_AF=0.1508;AMR_AF=0.0793;AFR_AF=0.0772;EUR_AF=0.0487;SAS_AF=0.1759;AA=G|||;VT=SNP
6	28383418	rs17393506	A	C	100	PASS	AC=530;AF=0.105831;AN=5008;NS=2504;DP=19535;EAS_AF=0.1508;AMR_AF=0.0793;AFR_AF=0.0772;EUR_AF=0.0487;SAS_AF=0.1759;AA=A|||;VT=SNP
6	28383589	rs4412194	C	T	100	PASS	AC=597;AF=0.119209;AN=5008;NS=2504;DP=19247;EAS_AF=0.2272;AMR_AF=0.121;AFR_AF=0.1165;EUR_AF=0.0765;SAS_AF=0.0542;AA=C|||;VT=SNP
6	28383842	rs13210866	G	A	100	PASS	AC=1887;AF=0.376797;AN=5008;NS=2504;DP=18437;EAS_AF=0.2996;AMR_AF=0.3242;AFR_AF=0.5265;EUR_AF=0.2863;SAS_AF=0.3845;AA=G|||;VT=SNP
6	28385529	rs36018474	C	G	100	PASS	AC=1888;AF=0.376997;AN=5008;NS=2504;DP=14953;EAS_AF=0.2996;AMR_AF=0.3242;AFR_AF=0.5265;EUR_AF=0.2863;SAS_AF=0.3855;AA=C|||;VT=SNP
6	28385551	rs13201726	T	A	100	PASS	AC=1887;AF=0.376797;AN=5008;NS=2504;DP=14433;EAS_AF=0.2996;AMR_AF=0.3242;AFR_AF=0.5265;EUR_AF=0.2863;SAS_AF=0.3845;AA=T|||;VT=SNP
6	28385957	rs6940744	G	A	100	PASS	AC=1355;AF=0.270567;AN=5008;NS=2504;DP=15895;EAS_AF=0.1488;AMR_AF=0.245;AFR_AF=0.4478;EUR_AF=0.2376;SAS_AF=0.2086;AA=G|||;VT=SNP
6	28386739	rs11760133	A	T	100	PASS	AC=1884;AF=0.376198;AN=5008;NS=2504;DP=15116;EAS_AF=0.2996;AMR_AF=0.3213;AFR_AF=0.5272;EUR_AF=0.2843;SAS_AF=0.3845;AA=A|||;VT=SNP
6	28387294	rs73740609	G	T	100	PASS	AC=534;AF=0.106629;AN=5008;NS=2504;DP=16486;EAS_AF=0.1508;AMR_AF=0.0821;AFR_AF=0.0787;EUR_AF=0.0487;SAS_AF=0.1759;AA=G|||;VT=SNP
6	28387443	rs10484540	T	C	100	PASS	AC=479;AF=0.095647;AN=5008;NS=2504;DP=18875;EAS_AF=0.1508;AMR_AF=0.0778;AFR_AF=0.0393;EUR_AF=0.0487;SAS_AF=0.1759;AA=T|||;VT=SNP
6	28388308	rs2027361	A	G	100	PASS	AC=1887;AF=0.376797;AN=5008;NS=2504;DP=18144;EAS_AF=0.2996;AMR_AF=0.3242;AFR_AF=0.5265;EUR_AF=0.2863;SAS_AF=0.3845;AA=G|||;VT=SNP
6	28388765	rs2531831	G	C	100	PASS	AC=2727;AF=0.544529;AN=5008;NS=2504;DP=18404;EAS_AF=0.5387;AMR_AF=0.4726;AFR_AF=0.7753;EUR_AF=0.3797;SAS_AF=0.4591;AA=C|||;VT=SNP
6	28388870	rs77176537	G	A	100	PASS	AC=468;AF=0.0934505;AN=5008;NS=2504;DP=18714;EAS_AF=0.1508;AMR_AF=0.0764;AFR_AF=0.0318;EUR_AF=0.0487;SAS_AF=0.1759;AA=G|||;VT=SNP
6	28389174	rs56241479	G	T	100	PASS	AC=530;AF=0.105831;AN=5008;NS=2504;DP=17525;EAS_AF=0.1508;AMR_AF=0.0793;AFR_AF=0.0772;EUR_AF=0.0487;SAS_AF=0.1759;AA=G|||;VT=SNP
6	28389222	rs2531832	G	A	100	PASS	AC=3075;AF=0.614018;AN=5008;NS=2504;DP=17468;EAS_AF=0.5903;AMR_AF=0.4899;AFR_AF=0.9584;EUR_AF=0.3907;SAS_AF=0.4908;AA=A|||;VT=SNP
6	28389251	rs4642462	G	C	100	PASS	AC=1887;AF=0.376797;AN=5008;NS=2504;DP=17747;EAS_AF=0.2996;AMR_AF=0.3242;AFR_AF=0.5265;EUR_AF=0.2863;SAS_AF=0.3845;AA=C|||;VT=SNP
6	28390137	rs16894091	T	A	100	PASS	AC=1356;AF=0.270767;AN=5008;NS=2504;DP=16075;EAS_AF=0.1488;AMR_AF=0.245;AFR_AF=0.4493;EUR_AF=0.2376;SAS_AF=0.2076;AA=T|||;VT=SNP
6	28390230	rs16894095	C	T	100	PASS	AC=1758;AF=0.351038;AN=5008;NS=2504;DP=17351;EAS_AF=0.2996;AMR_AF=0.3012;AFR_AF=0.4463;EUR_AF=0.2803;SAS_AF=0.3834;AA=T|||;VT=SNP
6	28390526	rs1015690	G	T	100	PASS	AC=530;AF=0.105831;AN=5008;NS=2504;DP=19068;EAS_AF=0.1508;AMR_AF=0.0793;AFR_AF=0.0772;EUR_AF=0.0487;SAS_AF=0.1759;AA=G|||;VT=SNP
6	28390843	rs3800328	C	T	100	PASS	AC=1880;AF=0.375399;AN=5008;NS=2504;DP=18798;EAS_AF=0.2996;AMR_AF=0.3228;AFR_AF=0.5219;EUR_AF=0.2863;SAS_AF=0.3845;AA=C|||;VT=SNP
6	28391465	rs2859365	A	G	100	PASS	AC=2723;AF=0.54373;AN=5008;NS=2504;DP=21066;EAS_AF=0.5387;AMR_AF=0.4726;AFR_AF=0.7716;EUR_AF=0.3807;SAS_AF=0.4591;AA=G|||;VT=SNP
6	28391987	rs67211468	T	C	100	PASS	AC=1881;AF=0.375599;AN=5008;NS=2504;DP=21182;EAS_AF=0.2996;AMR_AF=0.3228;AFR_AF=0.5219;EUR_AF=0.2873;SAS_AF=0.3845;AA=C|||;VT=SNP
6	28392743	rs13193272	C	A	100	PASS	AC=1329;AF=0.265375;AN=5008;NS=2504;DP=20818;EAS_AF=0.1488;AMR_AF=0.2406;AFR_AF=0.4304;EUR_AF=0.2376;SAS_AF=0.2086;AA=C|||;VT=SNP
6	28393021	rs79618926	C	A	100	PASS	AC=523;AF=0.104433;AN=5008;NS=2504;DP=21091;EAS_AF=0.1508;AMR_AF=0.0778;AFR_AF=0.0726;EUR_AF=0.0487;SAS_AF=0.1759;AA=C|||;VT=SNP
6	28394631	rs10807030	A	T	100	PASS	AC=406;AF=0.0810703;AN=5008;NS=2504;DP=16023;EAS_AF=0.1151;AMR_AF=0.0677;AFR_AF=0.1051;EUR_AF=0.0427;SAS_AF=0.0624;AA=A|||;VT=SNP
6	28394650	rs10807031	C	T	100	PASS	AC=406;AF=0.0810703;AN=5008;NS=2504;DP=15836;EAS_AF=0.1151;AMR_AF=0.0677;AFR_AF=0.1051;EUR_AF=0.0427;SAS_AF=0.0624;AA=C|||;VT=SNP
6	28395437	rs35560946	C	T	100	PASS	AC=1880;AF=0.375399;AN=5008;NS=2504;DP=21619;EAS_AF=0.3006;AMR_AF=0.3228;AFR_AF=0.5219;EUR_AF=0.2873;SAS_AF=0.3824;AA=C|||;VT=SNP
6	28395460	rs75555497	A	G	100	PASS	AC=521;AF=0.104034;AN=5008;NS=2504;DP=21935;EAS_AF=0.1508;AMR_AF=0.0778;AFR_AF=0.0726;EUR_AF=0.0487;SAS_AF=0.1738;AA=A|||;VT=SNP
6	28395506	rs1339898	C	T	100	PASS	AC=2134;AF=0.426118;AN=5008;NS=2504;DP=20660;EAS_AF=0.3115;AMR_AF=0.353;AFR_AF=0.6611;EUR_AF=0.3042;SAS_AF=0.4039;AA=T|||;VT=SNP
6	28396190	rs13209596	C	A	100	PASS	AC=1329;AF=0.265375;AN=5008;NS=2504;DP=17876;EAS_AF=0.1488;AMR_AF=0.2406;AFR_AF=0.4304;EUR_AF=0.2376;SAS_AF=0.2086;AA=C|||;VT=SNP
6	28396270	rs17393786	A	G	100	PASS	AC=522;AF=0.104233;AN=5008;NS=2504;DP=18729;EAS_AF=0.1518;AMR_AF=0.0778;AFR_AF=0.0726;EUR_AF=0.0487;SAS_AF=0.1738;AA=A|||;VT=SNP
6	28397103	rs17315340	G	A	100	PASS	AC=521;AF=0.104034;AN=5008;NS=2504;DP=20646;EAS_AF=0.1508;AMR_AF=0.0778;AFR_AF=0.0726;EUR_AF=0.0487;SAS_AF=0.1738;AA=G|||;VT=SNP
6	28397787	rs740621	A	G	100	PASS	AC=1878;AF=0.375;AN=5008;NS=2504;DP=15909;EAS_AF=0.2996;AMR_AF=0.3228;AFR_AF=0.5219;EUR_AF=0.2863;SAS_AF=0.3824;AA=G|||;VT=SNP
6	28397951	rs2247002	G	C	100	PASS	AC=2722;AF=0.54353;AN=5008;NS=2504;DP=17360;EAS_AF=0.5387;AMR_AF=0.4726;AFR_AF=0.7716;EUR_AF=0.3807;SAS_AF=0.4581;AA=C|||;VT=SNP
6	28398291	rs740622	T	C	100	PASS	AC=1878;AF=0.375;AN=5008;NS=2504;DP=19014;EAS_AF=0.2996;AMR_AF=0.3228;AFR_AF=0.5219;EUR_AF=0.2863;SAS_AF=0.3824;AA=C|||;VT=SNP
6	28398748	rs9969098	G	T	100	PASS	AC=1357;AF=0.270966;AN=5008;NS=2504;DP=17648;EAS_AF=0.1488;AMR_AF=0.245;AFR_AF=0.4493;EUR_AF=0.2376;SAS_AF=0.2086;AA=G|||;VT=SNP
6	28398984	rs72854558	T	G	100	PASS	AC=587;AF=0.117212;AN=5008;NS=2504;DP=15677;EAS_AF=0.2272;AMR_AF=0.1196;AFR_AF=0.1097;EUR_AF=0.0765;SAS_AF=0.0542;AA=T|||;VT=SNP
6	28399124	rs728122	G	A	100	PASS	AC=2721;AF=0.543331;AN=5008;NS=2504;DP=17082;EAS_AF=0.5387;AMR_AF=0.4726;AFR_AF=0.7708;EUR_AF=0.3807;SAS_AF=0.4581;AA=A|||;VT=SNP
6	28399246	rs7740429	G	A	100	PASS	AC=1329;AF=0.265375;AN=5008;NS=2504;DP=16782;EAS_AF=0.1488;AMR_AF=0.2406;AFR_AF=0.4304;EUR_AF=0.2376;SAS_AF=0.2086;AA=G|||;VT=SNP
6	28399412	rs7740351	A	C	100	PASS	AC=1902;AF=0.379792;AN=5008;NS=2504;DP=18375;EAS_AF=0.2996;AMR_AF=0.3228;AFR_AF=0.5393;EUR_AF=0.2873;SAS_AF=0.3824;AA=C|||;VT=SNP
6	28399713	rs17393918	C	G	100	PASS	AC=546;AF=0.109026;AN=5008;NS=2504;DP=16324;EAS_AF=0.1508;AMR_AF=0.0793;AFR_AF=0.09;EUR_AF=0.0497;SAS_AF=0.1738;AA=C|||;VT=SNP
6	28399962	rs17393939	T	A	100	PASS	AC=545;AF=0.108826;AN=5008;NS=2504;DP=15879;EAS_AF=0.1508;AMR_AF=0.0778;AFR_AF=0.09;EUR_AF=0.0497;SAS_AF=0.1738;AA=T|||;VT=SNP
6	28400162	rs2023493	T	C	100	PASS	AC=3073;AF=0.613618;AN=5008;NS=2504;DP=15688;EAS_AF=0.5903;AMR_AF=0.4899;AFR_AF=0.9584;EUR_AF=0.3907;SAS_AF=0.4888;AA=C|||;VT=SNP
6	28400295	rs7765989	T	C	100	PASS	AC=918;AF=0.183307;AN=5008;NS=2504;DP=15295;EAS_AF=0.0337;AMR_AF=0.17;AFR_AF=0.3222;EUR_AF=0.1948;SAS_AF=0.1472;AA=T|||;VT=SNP
6	28400339	rs16894106	G	A	100	PASS	AC=1357;AF=0.270966;AN=5008;NS=2504;DP=16340;EAS_AF=0.1488;AMR_AF=0.245;AFR_AF=0.4493;EUR_AF=0.2376;SAS_AF=0.2086;AA=G|||;VT=SNP
6	28400538	rs7766356	T	C	100	PASS	AC=612;AF=0.122204;AN=5008;NS=2504;DP=15384;EAS_AF=0.0288;AMR_AF=0.1124;AFR_AF=0.1596;EUR_AF=0.159;SAS_AF=0.137;AA=T|||;VT=SNP
6	28401790	rs16894108	A	G	100	PASS	AC=1878;AF=0.375;AN=5008;NS=2504;DP=14318;EAS_AF=0.2996;AMR_AF=0.3228;AFR_AF=0.5219;EUR_AF=0.2863;SAS_AF=0.3824;AA=G|||;VT=SNP
6	28402260	rs17315648	T	C	100	PASS	AC=545;AF=0.108826;AN=5008;NS=2504;DP=19179;EAS_AF=0.1508;AMR_AF=0.0778;AFR_AF=0.09;EUR_AF=0.0497;SAS_AF=0.1738;AA=T|||;VT=SNP
6	28403225	rs2071965	C	T	100	PASS	AC=1904;AF=0.380192;AN=5008;NS=2504;DP=19655;EAS_AF=0.2996;AMR_AF=0.3228;AFR_AF=0.5393;EUR_AF=0.2873;SAS_AF=0.3845;AA=T|||;VT=SNP
6	28403603	rs11752919	T	C	100	PASS	AC=1988;AF=0.396965;AN=5008;NS=2504;DP=19309;EAS_AF=0.2996;AMR_AF=0.3473;AFR_AF=0.5401;EUR_AF=0.3549;SAS_AF=0.3824;AA=C|||;VT=SNP
6	28403629	rs57126418	T	C	100	PASS	AC=546;AF=0.109026;AN=5008;NS=2504;DP=19258;EAS_AF=0.1508;AMR_AF=0.0778;AFR_AF=0.09;EUR_AF=0.0497;SAS_AF=0.1748;AA=T|||;VT=SNP
6	28404850	rs73740620	G	T	100	PASS	AC=546;AF=0.109026;AN=5008;NS=2504;DP=18968;EAS_AF=0.1508;AMR_AF=0.0778;AFR_AF=0.09;EUR_AF=0.0497;SAS_AF=0.1748;AA=G|||;VT=SNP
6	28405796	rs17315739	A	G	100	PASS	AC=461;AF=0.0920527;AN=5008;NS=2504;DP=15386;EAS_AF=0.1508;AMR_AF=0.0749;AFR_AF=0.0272;EUR_AF=0.0487;SAS_AF=0.1759;AA=A|||;VT=SNP
6	28405935	rs66542396	A	G	100	PASS	AC=1990;AF=0.397364;AN=5008;NS=2504;DP=15157;EAS_AF=0.2996;AMR_AF=0.3473;AFR_AF=0.5401;EUR_AF=0.3549;SAS_AF=0.3845;AA=G|||;VT=SNP
6	28405959	rs79325481	C	T	100	PASS	AC=489;AF=0.0976438;AN=5008;NS=2504;DP=15494;EAS_AF=0.1151;AMR_AF=0.0908;AFR_AF=0.1051;EUR_AF=0.1103;SAS_AF=0.0613;AA=C|||;VT=SNP
6	28406087	rs57366176	T	G	100	PASS	AC=523;AF=0.104433;AN=5008;NS=2504;DP=15273;EAS_AF=0.1508;AMR_AF=0.0778;AFR_AF=0.0726;EUR_AF=0.0487;SAS_AF=0.1759;AA=T|||;VT=SNP
6	28406136	rs13215476	T	A	100	PASS	AC=1966;AF=0.392572;AN=5008;NS=2504;DP=17605;EAS_AF=0.2996;AMR_AF=0.3473;AFR_AF=0.5227;EUR_AF=0.3539;SAS_AF=0.3845;AA=A|||;VT=SNP
6	28406165	rs56787378	C	T	100	PASS	AC=523;AF=0.104433;AN=5008;NS=2504;DP=17924;EAS_AF=0.1508;AMR_AF=0.0778;AFR_AF=0.0726;EUR_AF=0.0487;SAS_AF=0.1759;AA=C|||;VT=SNP
6	28406449	rs60660967	G	A	100	PASS	AC=522;AF=0.104233;AN=5008;NS=2504;DP=17467;EAS_AF=0.1508;AMR_AF=0.0778;AFR_AF=0.0726;EUR_AF=0.0477;SAS_AF=0.1759;AA=A|||;VT=SNP
6	28406515	rs56001748	G	A	100	PASS	AC=522;AF=0.104233;AN=5008;NS=2504;DP=17428;EAS_AF=0.1508;AMR_AF=0.0778;AFR_AF=0.0726;EUR_AF=0.0477;SAS_AF=0.1759;AA=A|||;VT=SNP
6	28406821	rs6917130	A	G	100	PASS	AC=1989;AF=0.397165;AN=5008;NS=2504;DP=17849;EAS_AF=0.2996;AMR_AF=0.3473;AFR_AF=0.5401;EUR_AF=0.3539;SAS_AF=0.3845;AA=G|||;VT=SNP
6	28408258	rs916403	A	G	100	PASS	AC=2805;AF=0.560104;AN=5008;NS=2504;DP=17708;EAS_AF=0.5387;AMR_AF=0.4928;AFR_AF=0.7716;EUR_AF=0.4473;SAS_AF=0.4601;AA=G|||;VT=SNP
6	28408351	rs758396	G	A	100	PASS	AC=522;AF=0.104233;AN=5008;NS=2504;DP=19134;EAS_AF=0.1508;AMR_AF=0.0778;AFR_AF=0.0726;EUR_AF=0.0477;SAS_AF=0.1759;AA=G|||;VT=SNP
6	28410755	rs77987369	T	C	100	PASS	AC=491;AF=0.0980431;AN=5008;NS=2504;DP=17580;EAS_AF=0.1151;AMR_AF=0.0922;AFR_AF=0.1059;EUR_AF=0.1103;SAS_AF=0.0613;AA=T|||;VT=SNP
6	28411219	rs73740621	C	A	100	PASS	AC=523;AF=0.104433;AN=5008;NS=2504;DP=18899;EAS_AF=0.1508;AMR_AF=0.0778;AFR_AF=0.0726;EUR_AF=0.0487;SAS_AF=0.1759;AA=C|||;VT=SNP
6	28411220	rs2531803	T	G	100	PASS	AC=2810;AF=0.561102;AN=5008;NS=2504;DP=18907;EAS_AF=0.5377;AMR_AF=0.4971;AFR_AF=0.7731;EUR_AF=0.4483;SAS_AF=0.4601;AA=G|||;VT=SNP
6	28411244	rs13190937	G	A	100	PASS	AC=1415;AF=0.282548;AN=5008;NS=2504;DP=19216;EAS_AF=0.1488;AMR_AF=0.2651;AFR_AF=0.4312;EUR_AF=0.3052;SAS_AF=0.2086;AA=G|||;VT=SNP
6	28411303	rs2531804	A	G	100	PASS	AC=2225;AF=0.444289;AN=5008;NS=2504;DP=18556;EAS_AF=0.3115;AMR_AF=0.3775;AFR_AF=0.6634;EUR_AF=0.3718;SAS_AF=0.407;AA=G|||;VT=SNP
6	28412075	rs35908902	C	G	100	PASS	AC=491;AF=0.0980431;AN=5008;NS=2504;DP=23220;EAS_AF=0.1151;AMR_AF=0.0922;AFR_AF=0.1059;EUR_AF=0.1103;SAS_AF=0.0613;AA=C|||;VT=SNP
6	28412171	rs73740622	T	C	100	PASS	AC=549;AF=0.109625;AN=5008;NS=2504;DP=18818;EAS_AF=0.1508;AMR_AF=0.0778;AFR_AF=0.0915;EUR_AF=0.0497;SAS_AF=0.1759;AA=C|||;VT=SNP
6	28412203	rs76159317	G	C	100	PASS	AC=41;AF=0.0081869;AN=5008;NS=2504;DP=19946;EAS_AF=0.0218;AMR_AF=0.0072;AFR_AF=0;EUR_AF=0.0139;SAS_AF=0;AA=G|||;VT=SNP
6	28412253	rs73740623	C	T	100	PASS	AC=525;AF=0.104832;AN=5008;NS=2504;DP=19178;EAS_AF=0.1508;AMR_AF=0.0778;AFR_AF=0.0741;EUR_AF=0.0487;SAS_AF=0.1759;AA=C|||;VT=SNP
6	28412291	rs79471697	T	G	100	PASS	AC=211;AF=0.0421326;AN=5008;NS=2504;DP=19747;EAS_AF=0.1042;AMR_AF=0.049;AFR_AF=0.0061;EUR_AF=0.0129;SAS_AF=0.0521;AA=T|||;VT=SNP
6	28412326	rs2531805	C	T	100	PASS	AC=3290;AF=0.656949;AN=5008;NS=2504;DP=20496;EAS_AF=0.5933;AMR_AF=0.5216;AFR_AF=0.969;EUR_AF=0.5249;SAS_AF=0.5327;AA=T|||;VT=SNP
6	28412687	rs2108923	C	G	100	PASS	AC=491;AF=0.0980431;AN=5008;NS=2504;DP=15355;EAS_AF=0.1151;AMR_AF=0.0922;AFR_AF=0.1059;EUR_AF=0.1103;SAS_AF=0.0613;AA=c|||;VT=SNP
6	28412929	rs1361387	T	G	100	PASS	AC=2809;AF=0.560903;AN=5008;NS=2504;DP=10924;EAS_AF=0.5377;AMR_AF=0.4971;AFR_AF=0.7716;EUR_AF=0.4493;SAS_AF=0.4601;AA=G|||;VT=SNP
6	28413587	rs13207208	A	C	100	PASS	AC=1993;AF=0.397963;AN=5008;NS=2504;DP=13288;EAS_AF=0.2996;AMR_AF=0.3473;AFR_AF=0.5416;EUR_AF=0.3549;SAS_AF=0.3855;AA=C|||;VT=SNP
6	28414817	rs79379459	G	A	100	PASS	AC=563;AF=0.11242;AN=5008;NS=2504;DP=12987;EAS_AF=0.2262;AMR_AF=0.1196;AFR_AF=0.093;EUR_AF=0.0755;SAS_AF=0.0542;AA=G|||;VT=SNP
6	28414967	rs16894116	G	T	100	PASS	AC=917;AF=0.183107;AN=5008;NS=2504;DP=15421;EAS_AF=0.0337;AMR_AF=0.17;AFR_AF=0.3215;EUR_AF=0.1948;SAS_AF=0.1472;AA=G|||;VT=SNP
6	28415572	rs13215804	A	G	100	PASS	AC=1456;AF=0.290735;AN=5008;NS=2504;DP=16934;EAS_AF=0.1627;AMR_AF=0.2695;AFR_AF=0.4501;EUR_AF=0.3052;SAS_AF=0.2076;AA=A|||;VT=SNP;EX_TARGET
6	28415601	rs140427260	T	C	100	PASS	AC=158;AF=0.0315495;AN=5008;NS=2504;DP=17713;EAS_AF=0.0089;AMR_AF=0.0259;AFR_AF=0.0204;EUR_AF=0.0298;SAS_AF=0.0757;AA=T|||;VT=SNP;EX_TARGET
6	28415686	rs6915122	T	C	100	PASS	AC=549;AF=0.109625;AN=5008;NS=2504;DP=14865;EAS_AF=0.1508;AMR_AF=0.0778;AFR_AF=0.0915;EUR_AF=0.0497;SAS_AF=0.1759;AA=T|||;VT=SNP
6	28415885	rs6939966	A	G	100	PASS	AC=2006;AF=0.400559;AN=5008;NS=2504;DP=14763;EAS_AF=0.3135;AMR_AF=0.3473;AFR_AF=0.5416;EUR_AF=0.3549;SAS_AF=0.3845;AA=G|||;VT=SNP
6	28416034	rs11755387	C	A	100	PASS	AC=506;AF=0.101038;AN=5008;NS=2504;DP=16076;EAS_AF=0.129;AMR_AF=0.0922;AFR_AF=0.1067;EUR_AF=0.1103;SAS_AF=0.0613;AA=C|||;VT=SNP
6	28416049	rs17316033	G	A	100	PASS	AC=526;AF=0.105032;AN=5008;NS=2504;DP=16239;EAS_AF=0.1508;AMR_AF=0.0778;AFR_AF=0.0741;EUR_AF=0.0487;SAS_AF=0.1769;AA=G|||;VT=SNP
6	28417152	rs2531806	C	A	100	PASS	AC=3174;AF=0.633786;AN=5008;NS=2504;DP=16279;EAS_AF=0.6032;AMR_AF=0.5144;AFR_AF=0.9592;EUR_AF=0.4583;SAS_AF=0.4908;AA=A|||;VT=SNP
6	28417222	rs6903535	A	G	100	PASS	AC=1981;AF=0.395567;AN=5008;NS=2504;DP=17019;EAS_AF=0.3135;AMR_AF=0.3473;AFR_AF=0.5242;EUR_AF=0.3539;SAS_AF=0.3834;AA=G|||;VT=SNP
6	28417385	rs9468378	T	A	100	PASS	AC=748;AF=0.149361;AN=5008;NS=2504;DP=15998;EAS_AF=0.2044;AMR_AF=0.085;AFR_AF=0.1679;EUR_AF=0.0586;SAS_AF=0.2065;AA=T|||;VT=SNP
6	28417737	rs6927229	T	A	100	PASS	AC=1982;AF=0.395767;AN=5008;NS=2504;DP=14940;EAS_AF=0.3135;AMR_AF=0.3473;AFR_AF=0.5242;EUR_AF=0.3539;SAS_AF=0.3845;AA=A|||;VT=SNP
6	28417885	rs76099817	T	C	100	PASS	AC=525;AF=0.104832;AN=5008;NS=2504;DP=16283;EAS_AF=0.1508;AMR_AF=0.0778;AFR_AF=0.0741;EUR_AF=0.0487;SAS_AF=0.1759;AA=T|||;VT=SNP
6	28418039	rs2859368	T	C	100	PASS	AC=2823;AF=0.563698;AN=5008;NS=2504;DP=14353;EAS_AF=0.5516;AMR_AF=0.4971;AFR_AF=0.7731;EUR_AF=0.4483;SAS_AF=0.4591;AA=C|||;VT=SNP
6	28418750	rs73740625	C	T	100	PASS	AC=525;AF=0.104832;AN=5008;NS=2504;DP=17973;EAS_AF=0.1508;AMR_AF=0.0793;AFR_AF=0.0741;EUR_AF=0.0477;SAS_AF=0.1759;AA=T|||;VT=SNP
6	28419162	rs61289879	G	A	100	PASS	AC=907;AF=0.18111;AN=5008;NS=2504;DP=22054;EAS_AF=0.0337;AMR_AF=0.17;AFR_AF=0.32;EUR_AF=0.1869;SAS_AF=0.1472;AA=G|||;VT=SNP
6	28419202	rs78934412	T	G	100	PASS	AC=525;AF=0.104832;AN=5008;NS=2504;DP=21665;EAS_AF=0.1508;AMR_AF=0.0778;AFR_AF=0.0741;EUR_AF=0.0487;SAS_AF=0.1759;AA=T|||;VT=SNP
6	28420013	rs2531807	A	G	100	PASS	AC=359;AF=0.0716853;AN=5008;NS=2504;DP=16685;EAS_AF=0.0784;AMR_AF=0.0562;AFR_AF=0.1059;EUR_AF=0.0517;SAS_AF=0.0501;AA=A|||;VT=SNP
6	28421049	rs114656233	A	G	100	PASS	AC=202;AF=0.0403355;AN=5008;NS=2504;DP=20435;EAS_AF=0.0685;AMR_AF=0.036;AFR_AF=0.028;EUR_AF=0.0249;SAS_AF=0.047;AA=A|||;VT=SNP
6	28421368	rs2531809	G	A	100	PASS	AC=1746;AF=0.348642;AN=5008;NS=2504;DP=13320;EAS_AF=0.4405;AMR_AF=0.2493;AFR_AF=0.5272;EUR_AF=0.1551;SAS_AF=0.2822;AA=A|||;VT=SNP
6	28421567	rs2859369	C	T	100	PASS	AC=1147;AF=0.229034;AN=5008;NS=2504;DP=15047;EAS_AF=0.2867;AMR_AF=0.1556;AFR_AF=0.4281;EUR_AF=0.1004;SAS_AF=0.0849;AA=T|||;VT=SNP
6	28423510	rs2859370	C	T	100	PASS	AC=1092;AF=0.218051;AN=5008;NS=2504;DP=20823;EAS_AF=0.2867;AMR_AF=0.1542;AFR_AF=0.3873;EUR_AF=0.1004;SAS_AF=0.0849;AA=C|||;VT=SNP
6	28423599	rs7766749	T	C	100	PASS	AC=522;AF=0.104233;AN=5008;NS=2504;DP=19808;EAS_AF=0.0278;AMR_AF=0.0951;AFR_AF=0.1536;EUR_AF=0.0905;SAS_AF=0.137;AA=T|||;VT=SNP
6	28423603	rs2531811	A	G	100	PASS	AC=1146;AF=0.228834;AN=5008;NS=2504;DP=19779;EAS_AF=0.2867;AMR_AF=0.1556;AFR_AF=0.4274;EUR_AF=0.1004;SAS_AF=0.0849;AA=a|||;VT=SNP
6	28424055	rs116860142	G	A	100	PASS	AC=202;AF=0.0403355;AN=5008;NS=2504;DP=17557;EAS_AF=0.0685;AMR_AF=0.036;AFR_AF=0.028;EUR_AF=0.0249;SAS_AF=0.047;AA=G|||;VT=SNP
6	28424723	rs2531813	C	G	100	PASS	AC=1743;AF=0.348043;AN=5008;NS=2504;DP=17798;EAS_AF=0.4405;AMR_AF=0.2493;AFR_AF=0.5265;EUR_AF=0.1531;SAS_AF=0.2822;AA=G|||;VT=SNP
6	28425755	rs2531814	A	G	100	PASS	AC=1670;AF=0.333466;AN=5008;NS=2504;DP=20283;EAS_AF=0.4365;AMR_AF=0.245;AFR_AF=0.4811;EUR_AF=0.1541;SAS_AF=0.2751;AA=A|||;VT=SNP
6	28426378	rs2108924	G	C	100	PASS	AC=589;AF=0.117612;AN=5008;NS=2504;DP=20276;EAS_AF=0.0605;AMR_AF=0.036;AFR_AF=0.3359;EUR_AF=0.0249;SAS_AF=0.0348;AA=C|||;VT=SNP
6	28426642	rs61535158	A	G	100	PASS	AC=228;AF=0.0455272;AN=5008;NS=2504;DP=20152;EAS_AF=0.119;AMR_AF=0.0504;AFR_AF=0.0015;EUR_AF=0.0129;SAS_AF=0.0593;AA=A|||;VT=SNP
6	28426851	rs115041825	C	T	100	PASS	AC=196;AF=0.0391374;AN=5008;NS=2504;DP=19589;EAS_AF=0.0685;AMR_AF=0.036;AFR_AF=0.0234;EUR_AF=0.0249;SAS_AF=0.047;AA=C|||;VT=SNP
6	28426986	rs2021745	T	C	100	PASS	AC=1737;AF=0.346845;AN=5008;NS=2504;DP=18524;EAS_AF=0.4405;AMR_AF=0.2493;AFR_AF=0.5272;EUR_AF=0.1531;SAS_AF=0.2751;AA=C|||;VT=SNP
6	28427130	rs2859372	C	T	100	PASS	AC=1737;AF=0.346845;AN=5008;NS=2504;DP=18547;EAS_AF=0.4405;AMR_AF=0.2493;AFR_AF=0.5272;EUR_AF=0.1531;SAS_AF=0.2751;AA=T|||;VT=SNP
6	28427228	rs2859373	T	C	100	PASS	AC=1737;AF=0.346845;AN=5008;NS=2504;DP=18441;EAS_AF=0.4405;AMR_AF=0.2493;AFR_AF=0.5272;EUR_AF=0.1531;SAS_AF=0.2751;AA=C|||;VT=SNP
6	28428145	rs2859374	C	T	100	PASS	AC=1737;AF=0.346845;AN=5008;NS=2504;DP=17039;EAS_AF=0.4405;AMR_AF=0.2493;AFR_AF=0.5272;EUR_AF=0.1531;SAS_AF=0.2751;AA=T|||;VT=SNP
6	28431184	rs9468379	C	T	100	PASS	AC=552;AF=0.110224;AN=5008;NS=2504;DP=15310;EAS_AF=0.2272;AMR_AF=0.1196;AFR_AF=0.0923;EUR_AF=0.0755;SAS_AF=0.0429;AA=C|||;VT=SNP
6	28431251	rs2859375	C	T	100	PASS	AC=588;AF=0.117412;AN=5008;NS=2504;DP=15928;EAS_AF=0.0605;AMR_AF=0.036;AFR_AF=0.3359;EUR_AF=0.0249;SAS_AF=0.0337;AA=T|||;VT=SNP
6	28431407	rs75188865	T	C	100	PASS	AC=568;AF=0.113419;AN=5008;NS=2504;DP=16635;EAS_AF=0.1528;AMR_AF=0.0893;AFR_AF=0.0802;EUR_AF=0.0527;SAS_AF=0.1973;AA=T|||;VT=SNP
6	28431484	rs16894121	C	T	100	PASS	AC=594;AF=0.11861;AN=5008;NS=2504;DP=15152;EAS_AF=0.1518;AMR_AF=0.0937;AFR_AF=0.0983;EUR_AF=0.0527;SAS_AF=0.1973;AA=C|||;VT=SNP
6	28431924	rs114289137	C	A	100	PASS	AC=285;AF=0.0569089;AN=5008;NS=2504;DP=21807;EAS_AF=0.0079;AMR_AF=0.0576;AFR_AF=0.1059;EUR_AF=0.0487;SAS_AF=0.0491;AA=C|||;VT=SNP
6	28432405	rs112739781	G	A	100	PASS	AC=572;AF=0.114217;AN=5008;NS=2504;DP=14119;EAS_AF=0.1528;AMR_AF=0.0937;AFR_AF=0.0817;EUR_AF=0.0517;SAS_AF=0.1973;AA=G|||;VT=SNP
6	28432730	rs1013135	T	G	100	PASS	AC=583;AF=0.116414;AN=5008;NS=2504;DP=13510;EAS_AF=0.0645;AMR_AF=0.0331;AFR_AF=0.3079;EUR_AF=0.0278;SAS_AF=0.0613;AA=G|||;VT=SNP
6	28433382	rs72844216	A	C	100	PASS	AC=576;AF=0.115016;AN=5008;NS=2504;DP=16290;EAS_AF=0.2272;AMR_AF=0.1196;AFR_AF=0.1097;EUR_AF=0.0765;SAS_AF=0.0429;AA=A|||;VT=SNP
6	28434943	rs2191035	A	G	100	PASS	AC=2564;AF=0.511981;AN=5008;NS=2504;DP=16820;EAS_AF=0.5744;AMR_AF=0.4049;AFR_AF=0.7995;EUR_AF=0.2992;SAS_AF=0.3538;AA=G|||;VT=SNP
6	28435684	rs9468380	G	T	100	PASS	AC=552;AF=0.110224;AN=5008;NS=2504;DP=21187;EAS_AF=0.2272;AMR_AF=0.1196;AFR_AF=0.0923;EUR_AF=0.0755;SAS_AF=0.0429;AA=G|||;VT=SNP
6	28436034	rs77103463	T	G	100	PASS	AC=568;AF=0.113419;AN=5008;NS=2504;DP=19108;EAS_AF=0.1528;AMR_AF=0.0893;AFR_AF=0.0802;EUR_AF=0.0527;SAS_AF=0.1973;AA=T|||;VT=SNP
6	28436060	rs2531815	C	T	100	PASS	AC=2562;AF=0.511581;AN=5008;NS=2504;DP=19788;EAS_AF=0.5744;AMR_AF=0.4035;AFR_AF=0.7995;EUR_AF=0.2992;SAS_AF=0.3528;AA=T|||;VT=SNP
6	28436256	rs79611915	G	A	100	PASS	AC=228;AF=0.0455272;AN=5008;NS=2504;DP=19470;EAS_AF=0.1171;AMR_AF=0.0504;AFR_AF=0.0061;EUR_AF=0.0089;SAS_AF=0.0593;AA=G|||;VT=SNP
6	28436585	rs113317594	G	A	100	PASS	AC=545;AF=0.108826;AN=5008;NS=2504;DP=20696;EAS_AF=0.1528;AMR_AF=0.0893;AFR_AF=0.0635;EUR_AF=0.0517;SAS_AF=0.1973;AA=G|||;VT=SNP
6	28438650	rs113145976	T	C	100	PASS	AC=469;AF=0.0936502;AN=5008;NS=2504;DP=12484;EAS_AF=0.1528;AMR_AF=0.0749;AFR_AF=0.028;EUR_AF=0.0487;SAS_AF=0.181;AA=T|||;VT=SNP
6	28440418	rs1016069	T	A	100	PASS	AC=2255;AF=0.45028;AN=5008;NS=2504;DP=16501;EAS_AF=0.5685;AMR_AF=0.3444;AFR_AF=0.6369;EUR_AF=0.2634;SAS_AF=0.3436;AA=A|||;VT=SNP
6	28440511	rs1016070	G	A	100	PASS	AC=1737;AF=0.346845;AN=5008;NS=2504;DP=15867;EAS_AF=0.4405;AMR_AF=0.2478;AFR_AF=0.5272;EUR_AF=0.1531;SAS_AF=0.2761;AA=A|||;VT=SNP
6	28441634	rs12663002	C	T	100	PASS	AC=1147;AF=0.229034;AN=5008;NS=2504;DP=16841;EAS_AF=0.379;AMR_AF=0.2133;AFR_AF=0.1914;EUR_AF=0.1282;SAS_AF=0.2403;AA=C|||;VT=SNP
6	28444165	rs16894128	A	G	100	PASS	AC=512;AF=0.102236;AN=5008;NS=2504;DP=15653;EAS_AF=0.128;AMR_AF=0.0922;AFR_AF=0.1067;EUR_AF=0.1103;SAS_AF=0.0685;AA=A|||;VT=SNP
6	28447519	rs2394101	T	G	100	PASS	AC=227;AF=0.0453275;AN=5008;NS=2504;DP=14866;EAS_AF=0.005;AMR_AF=0.0432;AFR_AF=0.0817;EUR_AF=0.0616;SAS_AF=0.0225;AA=T|||;VT=SNP
6	28447915	rs1029328	T	C	100	PASS	AC=861;AF=0.171925;AN=5008;NS=2504;DP=18910;EAS_AF=0.1766;AMR_AF=0.1095;AFR_AF=0.2943;EUR_AF=0.1203;SAS_AF=0.0992;AA=T|||;VT=SNP
6	28448086	rs1015811	A	G	100	PASS	AC=1925;AF=0.384385;AN=5008;NS=2504;DP=19665;EAS_AF=0.37;AMR_AF=0.268;AFR_AF=0.6044;EUR_AF=0.2485;SAS_AF=0.3241;AA=G|||;VT=SNP
6	28448894	rs2531817	A	T	100	PASS	AC=1716;AF=0.342652;AN=5008;NS=2504;DP=18949;EAS_AF=0.255;AMR_AF=0.2378;AFR_AF=0.6324;EUR_AF=0.1948;SAS_AF=0.2679;AA=T|||;VT=SNP
6	28450288	rs80067717	C	T	100	PASS	AC=198;AF=0.0395367;AN=5008;NS=2504;DP=22180;EAS_AF=0.0685;AMR_AF=0.036;AFR_AF=0.0242;EUR_AF=0.0249;SAS_AF=0.0481;AA=C|||;VT=SNP
6	28450437	rs7770236	G	A	100	PASS	AC=235;AF=0.0469249;AN=5008;NS=2504;DP=23887;EAS_AF=0.005;AMR_AF=0.0447;AFR_AF=0.087;EUR_AF=0.0616;SAS_AF=0.0225;AA=G|||;VT=SNP
6	28451141	rs79157584	G	A	100	PASS	AC=568;AF=0.113419;AN=5008;NS=2504;DP=17963;EAS_AF=0.1786;AMR_AF=0.0908;AFR_AF=0.0582;EUR_AF=0.0517;SAS_AF=0.2004;AA=G|||;VT=SNP
6	28452736	rs150021957	C	T	100	PASS	AC=203;AF=0.0405351;AN=5008;NS=2504;DP=15810;EAS_AF=0.005;AMR_AF=0.0447;AFR_AF=0.0635;EUR_AF=0.0606;SAS_AF=0.0225;AA=C|||;VT=SNP
6	28453102	rs2531818	G	C	100	PASS	AC=278;AF=0.0555112;AN=5008;NS=2504;DP=20811;EAS_AF=0.0109;AMR_AF=0.0432;AFR_AF=0.1036;EUR_AF=0.0746;SAS_AF=0.0256;AA=G|||;VT=SNP
6	28454035	rs72844223	T	G	100	PASS	AC=235;AF=0.0469249;AN=5008;NS=2504;DP=19541;EAS_AF=0.005;AMR_AF=0.0447;AFR_AF=0.087;EUR_AF=0.0616;SAS_AF=0.0225;AA=T|||;VT=SNP
6	28454395	rs79291185	C	A	100	PASS	AC=570;AF=0.113818;AN=5008;NS=2504;DP=20696;EAS_AF=0.1806;AMR_AF=0.0908;AFR_AF=0.0582;EUR_AF=0.0517;SAS_AF=0.2004;AA=C|||;VT=SNP
6	28456195	rs2859351	A	G	100	PASS	AC=1700;AF=0.339457;AN=5008;NS=2504;DP=15832;EAS_AF=0.2569;AMR_AF=0.2161;AFR_AF=0.6006;EUR_AF=0.2356;SAS_AF=0.2658;AA=G|||;VT=SNP
6	28456719	rs2531820	T	C	100	PASS	AC=1710;AF=0.341454;AN=5008;NS=2504;DP=17524;EAS_AF=0.2579;AMR_AF=0.219;AFR_AF=0.6044;EUR_AF=0.2356;SAS_AF=0.2679;AA=C|||;VT=SNP
6	28456845	rs74874610	C	T	100	PASS	AC=174;AF=0.0347444;AN=5008;NS=2504;DP=17727;EAS_AF=0.0089;AMR_AF=0.0231;AFR_AF=0.0416;EUR_AF=0.0278;SAS_AF=0.0675;AA=C|||;VT=SNP
6	28456854	rs2859352	A	G	100	PASS	AC=1426;AF=0.284744;AN=5008;NS=2504;DP=18019;EAS_AF=0.247;AMR_AF=0.1772;AFR_AF=0.4992;EUR_AF=0.1392;SAS_AF=0.2597;AA=G|||;VT=SNP
6	28457818	rs2213806	G	A	100	PASS	AC=3297;AF=0.658347;AN=5008;NS=2504;DP=11559;EAS_AF=0.6607;AMR_AF=0.5677;AFR_AF=0.8858;EUR_AF=0.501;SAS_AF=0.5746;AA=G|||;VT=SNP
6	28461221	rs2859355	C	T	100	PASS	AC=2475;AF=0.494209;AN=5008;NS=2504;DP=15097;EAS_AF=0.5149;AMR_AF=0.4035;AFR_AF=0.7557;EUR_AF=0.329;SAS_AF=0.3538;AA=T|||;VT=SNP
6	28462667	rs62402370	G	C	100	PASS	AC=1049;AF=0.209465;AN=5008;NS=2504;DP=16914;EAS_AF=0.4286;AMR_AF=0.2147;AFR_AF=0.0855;EUR_AF=0.0895;SAS_AF=0.271;AA=G|||;VT=SNP
6	28463576	rs2227228	T	C	100	PASS	AC=2475;AF=0.494209;AN=5008;NS=2504;DP=17497;EAS_AF=0.5149;AMR_AF=0.4035;AFR_AF=0.7557;EUR_AF=0.329;SAS_AF=0.3538;AA=C|||;VT=SNP
6	28465355	rs2859356	C	T	100	PASS	AC=1844;AF=0.368211;AN=5008;NS=2504;DP=20611;EAS_AF=0.4931;AMR_AF=0.2911;AFR_AF=0.4849;EUR_AF=0.174;SAS_AF=0.3364;AA=T|||;VT=SNP
6	28466442	rs12661782	A	G	100	PASS	AC=939;AF=0.1875;AN=5008;NS=2504;DP=21194;EAS_AF=0.4246;AMR_AF=0.1945;AFR_AF=0.031;EUR_AF=0.0865;SAS_AF=0.2536;AA=A|||;VT=SNP
6	28466988	rs2191037	T	C	100	PASS	AC=1844;AF=0.368211;AN=5008;NS=2504;DP=20695;EAS_AF=0.4931;AMR_AF=0.2911;AFR_AF=0.4849;EUR_AF=0.174;SAS_AF=0.3364;AA=C|||;VT=SNP
6	28467361	rs16894139	T	C	100	PASS	AC=1424;AF=0.284345;AN=5008;NS=2504;DP=18544;EAS_AF=0.4802;AMR_AF=0.2291;AFR_AF=0.2905;EUR_AF=0.1004;SAS_AF=0.3027;AA=T|||;VT=SNP
6	28468301	rs2531822	C	T	100	PASS	AC=2474;AF=0.49401;AN=5008;NS=2504;DP=17401;EAS_AF=0.5149;AMR_AF=0.402;AFR_AF=0.7557;EUR_AF=0.329;SAS_AF=0.3538;AA=T|||;VT=SNP
6	28469422	rs7759252	T	C	100	PASS	AC=1684;AF=0.336262;AN=5008;NS=2504;DP=9922;EAS_AF=0.4851;AMR_AF=0.2767;AFR_AF=0.3918;EUR_AF=0.159;SAS_AF=0.3323;AA=N|||;VT=SNP
6	28470061	rs182434748	C	T	100	PASS	AC=168;AF=0.0335463;AN=5008;NS=2504;DP=10038;EAS_AF=0.0089;AMR_AF=0.0259;AFR_AF=0.0272;EUR_AF=0.0298;SAS_AF=0.0767;AA=c|||;VT=SNP
6	28470258	rs4711172	T	C	100	PASS	AC=1671;AF=0.333666;AN=5008;NS=2504;DP=8312;EAS_AF=0.4851;AMR_AF=0.2752;AFR_AF=0.3828;EUR_AF=0.159;SAS_AF=0.3323;AA=N|||;VT=SNP
6	28471297	rs35604709	G	A	100	PASS	AC=641;AF=0.127995;AN=5008;NS=2504;DP=18839;EAS_AF=0.3155;AMR_AF=0.1542;AFR_AF=0.0265;EUR_AF=0.0626;SAS_AF=0.1207;AA=G|||;VT=SNP
6	28471560	rs35921765	A	C	100	PASS	AC=1079;AF=0.215455;AN=5008;NS=2504;DP=18796;EAS_AF=0.4286;AMR_AF=0.2147;AFR_AF=0.1082;EUR_AF=0.0905;SAS_AF=0.2699;AA=A|||;VT=SNP
6	28471612	rs9468385	C	T	100	PASS	AC=1431;AF=0.285743;AN=5008;NS=2504;DP=18421;EAS_AF=0.4802;AMR_AF=0.2305;AFR_AF=0.2897;EUR_AF=0.1004;SAS_AF=0.3098;AA=C|||;VT=SNP
6	28472656	rs4713166	C	T	100	PASS	AC=943;AF=0.188299;AN=5008;NS=2504;DP=16284;EAS_AF=0.4236;AMR_AF=0.1988;AFR_AF=0.0333;EUR_AF=0.0865;SAS_AF=0.2526;AA=C|||;VT=SNP
6	28472821	rs2859358	T	A	100	PASS	AC=1846;AF=0.36861;AN=5008;NS=2504;DP=18371;EAS_AF=0.4931;AMR_AF=0.2911;AFR_AF=0.4871;EUR_AF=0.174;SAS_AF=0.3354;AA=A|||;VT=SNP
6	28473325	rs2071966	T	G	100	PASS	AC=1031;AF=0.205871;AN=5008;NS=2504;DP=20973;EAS_AF=0.4276;AMR_AF=0.2075;AFR_AF=0.0764;EUR_AF=0.0905;SAS_AF=0.2699;AA=T|||;VT=SNP
6	28474218	rs974334	C	G	100	PASS	AC=1847;AF=0.36881;AN=5008;NS=2504;DP=18483;EAS_AF=0.4931;AMR_AF=0.2911;AFR_AF=0.4871;EUR_AF=0.174;SAS_AF=0.3364;AA=G|||;VT=SNP;EX_TARGET
6	28475368	rs7743046	G	C	100	PASS	AC=2312;AF=0.461661;AN=5008;NS=2504;DP=19500;EAS_AF=0.5069;AMR_AF=0.3876;AFR_AF=0.6604;EUR_AF=0.3141;SAS_AF=0.3507;AA=G|||;VT=SNP
6	28475977	rs12660763	G	A	100	PASS	AC=938;AF=0.1873;AN=5008;NS=2504;DP=15824;EAS_AF=0.4246;AMR_AF=0.1945;AFR_AF=0.031;EUR_AF=0.0865;SAS_AF=0.2526;AA=G|||;VT=SNP
6	28477582	rs35403242	G	A	100	PASS	AC=641;AF=0.127995;AN=5008;NS=2504;DP=18438;EAS_AF=0.3155;AMR_AF=0.1542;AFR_AF=0.0265;EUR_AF=0.0626;SAS_AF=0.1207;AA=G|||;VT=SNP
6	28477682	rs10428759	C	T	100	PASS	AC=627;AF=0.1252;AN=5008;NS=2504;DP=18353;EAS_AF=0.0218;AMR_AF=0.111;AFR_AF=0.2685;EUR_AF=0.1551;SAS_AF=0.0174;AA=C|||;VT=SNP
6	28477895	rs4713167	T	C	100	PASS	AC=2330;AF=0.465256;AN=5008;NS=2504;DP=22587;EAS_AF=0.5079;AMR_AF=0.389;AFR_AF=0.6702;EUR_AF=0.3141;SAS_AF=0.3538;AA=C|||;VT=SNP
6	28479800	rs6933732	C	T	100	PASS	AC=937;AF=0.187101;AN=5008;NS=2504;DP=11903;EAS_AF=0.4226;AMR_AF=0.1945;AFR_AF=0.0303;EUR_AF=0.0855;SAS_AF=0.2556;AA=C|||;VT=SNP
6	28480635	rs6456822	T	C	100	PASS	AC=2315;AF=0.46226;AN=5008;NS=2504;DP=17745;EAS_AF=0.5069;AMR_AF=0.389;AFR_AF=0.6604;EUR_AF=0.3141;SAS_AF=0.3528;AA=C|||;VT=SNP
6	28480833	rs434112	T	C	100	PASS	AC=2464;AF=0.492013;AN=5008;NS=2504;DP=19295;EAS_AF=0.5149;AMR_AF=0.402;AFR_AF=0.7466;EUR_AF=0.329;SAS_AF=0.3558;AA=C|||;VT=SNP
6	28481390	rs35327256	G	A	100	PASS	AC=936;AF=0.186901;AN=5008;NS=2504;DP=19804;EAS_AF=0.4236;AMR_AF=0.1945;AFR_AF=0.0303;EUR_AF=0.0855;SAS_AF=0.2536;AA=G|||;VT=SNP
6	28481823	rs72844230	T	A	100	PASS	AC=1033;AF=0.20627;AN=5008;NS=2504;DP=24453;EAS_AF=0.4276;AMR_AF=0.2075;AFR_AF=0.0764;EUR_AF=0.0905;SAS_AF=0.272;AA=T|||;VT=SNP
6	28482967	rs2078439	C	T	100	PASS	AC=1433;AF=0.286142;AN=5008;NS=2504;DP=17426;EAS_AF=0.4802;AMR_AF=0.2305;AFR_AF=0.2897;EUR_AF=0.1004;SAS_AF=0.3119;AA=C|||;VT=SNP
6	28483150	rs722788	A	C	100	PASS	AC=627;AF=0.1252;AN=5008;NS=2504;DP=18168;EAS_AF=0.0218;AMR_AF=0.111;AFR_AF=0.2685;EUR_AF=0.1551;SAS_AF=0.0174;AA=A|||;VT=SNP
6	28483411	rs6920813	C	T	100	PASS	AC=445;AF=0.0888578;AN=5008;NS=2504;DP=19294;EAS_AF=0.248;AMR_AF=0.1167;AFR_AF=0.0015;EUR_AF=0.0378;SAS_AF=0.0757;AA=C|||;VT=SNP
6	28483482	rs406113	A	C	100	PASS	AC=2463;AF=0.491813;AN=5008;NS=2504;DP=18511;EAS_AF=0.5149;AMR_AF=0.402;AFR_AF=0.7466;EUR_AF=0.329;SAS_AF=0.3548;AA=C|||;VT=SNP;EX_TARGET
6	28483590	rs6921021	A	G	100	PASS	AC=1526;AF=0.304712;AN=5008;NS=2504;DP=17639;EAS_AF=0.4821;AMR_AF=0.245;AFR_AF=0.351;EUR_AF=0.1004;SAS_AF=0.3119;AA=G|||;VT=SNP
6	28483691	rs116523144	C	T	100	PASS	AC=140;AF=0.0279553;AN=5008;NS=2504;DP=18076;EAS_AF=0.003;AMR_AF=0.0447;AFR_AF=0.0068;EUR_AF=0.0636;SAS_AF=0.0337;AA=C|||;VT=SNP
6	28484869	rs11757000	T	C	100	PASS	AC=627;AF=0.1252;AN=5008;NS=2504;DP=19790;EAS_AF=0.0218;AMR_AF=0.111;AFR_AF=0.2685;EUR_AF=0.1551;SAS_AF=0.0174;AA=T|||;VT=SNP
6	28486098	rs6456823	A	C	100	PASS	AC=2314;AF=0.462061;AN=5008;NS=2504;DP=19866;EAS_AF=0.5069;AMR_AF=0.3876;AFR_AF=0.6611;EUR_AF=0.3141;SAS_AF=0.3517;AA=C|||;VT=SNP
6	28486822	rs1003359	T	C	100	PASS	AC=2313;AF=0.461861;AN=5008;NS=2504;DP=17082;EAS_AF=0.5069;AMR_AF=0.3876;AFR_AF=0.6604;EUR_AF=0.3141;SAS_AF=0.3517;AA=C|||;VT=SNP
6	28488034	rs2078035	C	T	100	PASS	AC=1426;AF=0.284744;AN=5008;NS=2504;DP=20891;EAS_AF=0.4802;AMR_AF=0.2305;AFR_AF=0.2905;EUR_AF=0.1004;SAS_AF=0.3037;AA=C|||;VT=SNP
6	28488800	rs13216508	T	C	100	PASS	AC=627;AF=0.1252;AN=5008;NS=2504;DP=20787;EAS_AF=0.0218;AMR_AF=0.111;AFR_AF=0.2685;EUR_AF=0.1551;SAS_AF=0.0174;AA=T|||;VT=SNP
6	28489894	rs11757839	G	A	100	PASS	AC=628;AF=0.125399;AN=5008;NS=2504;DP=16465;EAS_AF=0.0218;AMR_AF=0.111;AFR_AF=0.2693;EUR_AF=0.1551;SAS_AF=0.0174;AA=G|||;VT=SNP
6	28490440	rs75266522	G	A	100	PASS	AC=265;AF=0.0529153;AN=5008;NS=2504;DP=19718;EAS_AF=0.1071;AMR_AF=0.0403;AFR_AF=0;EUR_AF=0.0219;SAS_AF=0.1094;AA=G|||;VT=SNP
6	28490915	rs149045429	T	C	100	PASS	AC=133;AF=0.0265575;AN=5008;NS=2504;DP=17615;EAS_AF=0.0089;AMR_AF=0.0245;AFR_AF=0.0023;EUR_AF=0.0298;SAS_AF=0.0757;AA=T|||;VT=SNP
6	28491950	rs377514	T	C	100	PASS	AC=1426;AF=0.284744;AN=5008;NS=2504;DP=15771;EAS_AF=0.4802;AMR_AF=0.2305;AFR_AF=0.2905;EUR_AF=0.1014;SAS_AF=0.3027;AA=T|||;VT=SNP
6	28492482	rs28382586	C	G	100	PASS	AC=627;AF=0.1252;AN=5008;NS=2504;DP=19833;EAS_AF=0.0218;AMR_AF=0.111;AFR_AF=0.2685;EUR_AF=0.1551;SAS_AF=0.0174;AA=C|||;VT=SNP
6	28493585	rs28382590	A	G	100	PASS	AC=256;AF=0.0511182;AN=5008;NS=2504;DP=17687;EAS_AF=0.005;AMR_AF=0.0461;AFR_AF=0.1044;EUR_AF=0.0586;SAS_AF=0.0225;AA=G|||;VT=SNP
6	28494327	rs445870	A	G	100	PASS	AC=2198;AF=0.438898;AN=5008;NS=2504;DP=19292;EAS_AF=0.5069;AMR_AF=0.3674;AFR_AF=0.5885;EUR_AF=0.3082;SAS_AF=0.3517;AA=G|||;VT=SNP
6	28494622	rs28382592	C	T	100	PASS	AC=251;AF=0.0501198;AN=5008;NS=2504;DP=19879;EAS_AF=0.0079;AMR_AF=0.0346;AFR_AF=0.1475;EUR_AF=0.0209;SAS_AF=0.0031;AA=C|||;VT=SNP
6	28495240	rs28382595	T	G	100	PASS	AC=255;AF=0.0509185;AN=5008;NS=2504;DP=18699;EAS_AF=0.005;AMR_AF=0.0461;AFR_AF=0.1036;EUR_AF=0.0586;SAS_AF=0.0225;AA=T|||;VT=SNP
6	28495721	rs72844244	G	A	100	PASS	AC=255;AF=0.0509185;AN=5008;NS=2504;DP=20128;EAS_AF=0.005;AMR_AF=0.0461;AFR_AF=0.1036;EUR_AF=0.0586;SAS_AF=0.0225;AA=A|||;VT=SNP
6	28495962	rs2064424	A	G	100	PASS	AC=1037;AF=0.207069;AN=5008;NS=2504;DP=18726;EAS_AF=0.4276;AMR_AF=0.2089;AFR_AF=0.0779;EUR_AF=0.0905;SAS_AF=0.273;AA=A|||;VT=SNP
6	28497075	rs16894143	C	T	100	PASS	AC=295;AF=0.0589058;AN=5008;NS=2504;DP=18421;EAS_AF=0.0079;AMR_AF=0.0605;AFR_AF=0.1127;EUR_AF=0.0497;SAS_AF=0.047;AA=C|||;VT=SNP
6	28497977	rs28382599	G	A	100	PASS	AC=255;AF=0.0509185;AN=5008;NS=2504;DP=16669;EAS_AF=0.005;AMR_AF=0.0461;AFR_AF=0.1036;EUR_AF=0.0586;SAS_AF=0.0225;AA=G|||;VT=SNP
6	28498807	rs28382602	T	G	100	PASS	AC=257;AF=0.0513179;AN=5008;NS=2504;DP=20601;EAS_AF=0.005;AMR_AF=0.049;AFR_AF=0.1036;EUR_AF=0.0586;SAS_AF=0.0225;AA=G|||;VT=SNP
6	28498866	rs28382603	G	A	100	PASS	AC=249;AF=0.0497204;AN=5008;NS=2504;DP=18842;EAS_AF=0.005;AMR_AF=0.0461;AFR_AF=0.0991;EUR_AF=0.0586;SAS_AF=0.0225;AA=A|||;VT=SNP
6	28499079	rs28382604	C	T	100	PASS	AC=1083;AF=0.216254;AN=5008;NS=2504;DP=14353;EAS_AF=0.4236;AMR_AF=0.2161;AFR_AF=0.1157;EUR_AF=0.0905;SAS_AF=0.2679;AA=C|||;VT=SNP
6	28499236	rs440481	A	C	100	PASS	AC=1684;AF=0.336262;AN=5008;NS=2504;DP=16437;EAS_AF=0.4821;AMR_AF=0.2781;AFR_AF=0.3949;EUR_AF=0.159;SAS_AF=0.3303;AA=T|||;VT=SNP
6	28499879	rs2273106	A	G	100	PASS	AC=1083;AF=0.216254;AN=5008;NS=2504;DP=19547;EAS_AF=0.4236;AMR_AF=0.2161;AFR_AF=0.1157;EUR_AF=0.0905;SAS_AF=0.2679;AA=A|||;VT=SNP
6	28500235	rs769189	T	C	100	PASS	AC=1025;AF=0.204673;AN=5008;NS=2504;DP=19938;EAS_AF=0.4226;AMR_AF=0.2061;AFR_AF=0.0779;EUR_AF=0.0905;SAS_AF=0.2679;AA=T|||;VT=SNP
6	28500449	rs380879	T	G	100	PASS	AC=1435;AF=0.286542;AN=5008;NS=2504;DP=20985;EAS_AF=0.4772;AMR_AF=0.232;AFR_AF=0.2958;EUR_AF=0.1004;SAS_AF=0.3078;AA=T|||;VT=SNP
6	28501006	rs448450	A	C	100	PASS	AC=1435;AF=0.286542;AN=5008;NS=2504;DP=19584;EAS_AF=0.4772;AMR_AF=0.232;AFR_AF=0.2958;EUR_AF=0.1004;SAS_AF=0.3078;AA=A|||;VT=SNP
6	28501230	rs58078500	G	A	100	PASS	AC=249;AF=0.0497204;AN=5008;NS=2504;DP=17243;EAS_AF=0.005;AMR_AF=0.0461;AFR_AF=0.0991;EUR_AF=0.0586;SAS_AF=0.0225;AA=G|||;VT=SNP
6	28501714	rs28382609	C	T	100	PASS	AC=249;AF=0.0497204;AN=5008;NS=2504;DP=18002;EAS_AF=0.005;AMR_AF=0.0461;AFR_AF=0.0991;EUR_AF=0.0586;SAS_AF=0.0225;AA=C|||;VT=SNP;EX_TARGET
6	28502550	rs451774	A	G	100	PASS	AC=2384;AF=0.476038;AN=5008;NS=2504;DP=20306;EAS_AF=0.501;AMR_AF=0.3862;AFR_AF=0.7421;EUR_AF=0.2922;SAS_AF=0.3436;AA=G|||;VT=SNP
6	28502757	rs28382614	G	A	100	PASS	AC=249;AF=0.0497204;AN=5008;NS=2504;DP=20021;EAS_AF=0.005;AMR_AF=0.0461;AFR_AF=0.0991;EUR_AF=0.0586;SAS_AF=0.0225;AA=G|||;VT=SNP
6	28502794	rs13215054	C	A	100	PASS	AC=940;AF=0.1877;AN=5008;NS=2504;DP=20156;EAS_AF=0.1538;AMR_AF=0.1758;AFR_AF=0.1778;EUR_AF=0.2207;SAS_AF=0.2106;AA=C|||;VT=SNP
6	28503705	rs72850077	G	A	100	PASS	AC=251;AF=0.0501198;AN=5008;NS=2504;DP=19407;EAS_AF=0.005;AMR_AF=0.0461;AFR_AF=0.0998;EUR_AF=0.0596;SAS_AF=0.0225;AA=A|||;VT=SNP;EX_TARGET
6	28504639	rs392230	A	G	100	PASS	AC=1466;AF=0.292732;AN=5008;NS=2504;DP=15074;EAS_AF=0.5228;AMR_AF=0.2349;AFR_AF=0.239;EUR_AF=0.1481;SAS_AF=0.318;AA=A|||;VT=SNP
6	28506185	rs56043329	A	C	100	PASS	AC=251;AF=0.0501198;AN=5008;NS=2504;DP=18664;EAS_AF=0.005;AMR_AF=0.0461;AFR_AF=0.0998;EUR_AF=0.0596;SAS_AF=0.0225;AA=C|||;VT=SNP
6	28506856	rs2143766	T	A	100	PASS	AC=1466;AF=0.292732;AN=5008;NS=2504;DP=18852;EAS_AF=0.5228;AMR_AF=0.2349;AFR_AF=0.239;EUR_AF=0.1481;SAS_AF=0.318;AA=T|||;VT=SNP
6	28507379	rs389118	A	G	100	PASS	AC=2138;AF=0.426917;AN=5008;NS=2504;DP=22421;EAS_AF=0.5387;AMR_AF=0.3386;AFR_AF=0.5862;EUR_AF=0.2416;SAS_AF=0.3497;AA=G|||;VT=SNP
6	28507446	rs62402376	A	C	100	PASS	AC=1389;AF=0.277356;AN=5008;NS=2504;DP=23833;EAS_AF=0.4722;AMR_AF=0.2637;AFR_AF=0.1793;EUR_AF=0.1978;SAS_AF=0.3006;AA=A|||;VT=SNP
6	28511164	rs454182	G	C	100	PASS	AC=2398;AF=0.478834;AN=5008;NS=2504;DP=19771;EAS_AF=0.5476;AMR_AF=0.3761;AFR_AF=0.7383;EUR_AF=0.2634;SAS_AF=0.3517;AA=C|||;VT=SNP
6	28512017	rs2394102	A	G	100	PASS	AC=752;AF=0.15016;AN=5008;NS=2504;DP=13776;EAS_AF=0.13;AMR_AF=0.1484;AFR_AF=0.1619;EUR_AF=0.1044;SAS_AF=0.2035;AA=A|||;VT=SNP
6	28513135	rs6456824	T	C	100	PASS	AC=1139;AF=0.227436;AN=5008;NS=2504;DP=11428;EAS_AF=0.4683;AMR_AF=0.2205;AFR_AF=0.0787;EUR_AF=0.1392;SAS_AF=0.2761;AA=T|||;VT=SNP
6	28514143	rs62402378	T	G	100	PASS	AC=1041;AF=0.207867;AN=5008;NS=2504;DP=18138;EAS_AF=0.4653;AMR_AF=0.2046;AFR_AF=0.0325;EUR_AF=0.1342;SAS_AF=0.2577;AA=T|||;VT=SNP
6	28514583	rs4711173	T	C	100	PASS	AC=1379;AF=0.275359;AN=5008;NS=2504;DP=18442;EAS_AF=0.4732;AMR_AF=0.2651;AFR_AF=0.1725;EUR_AF=0.1988;SAS_AF=0.2965;AA=T|||;VT=SNP
6	28516725	rs79848291	G	A	100	PASS	AC=288;AF=0.057508;AN=5008;NS=2504;DP=18954;EAS_AF=0.1091;AMR_AF=0.0432;AFR_AF=0;EUR_AF=0.0229;SAS_AF=0.1278;AA=G|||;VT=SNP
6	28518299	rs115709379	G	A	100	PASS	AC=751;AF=0.14996;AN=5008;NS=2504;DP=20789;EAS_AF=0.128;AMR_AF=0.1484;AFR_AF=0.1619;EUR_AF=0.1044;SAS_AF=0.2045;AA=G|||;VT=SNP
6	28518316	rs437691	G	A	100	PASS	AC=2390;AF=0.477236;AN=5008;NS=2504;DP=20903;EAS_AF=0.5446;AMR_AF=0.3703;AFR_AF=0.7383;EUR_AF=0.2634;SAS_AF=0.3507;AA=A|||;VT=SNP
6	28520205	rs56975420	A	T	100	PASS	AC=243;AF=0.0485224;AN=5008;NS=2504;DP=19234;EAS_AF=0.005;AMR_AF=0.0447;AFR_AF=0.0946;EUR_AF=0.0596;SAS_AF=0.0225;AA=A|||;VT=SNP
6	28521316	rs393414	C	T	100	PASS	AC=1949;AF=0.389177;AN=5008;NS=2504;DP=17901;EAS_AF=0.5327;AMR_AF=0.3098;AFR_AF=0.4818;EUR_AF=0.2366;SAS_AF=0.3292;AA=t|||;VT=SNP
6	28521570	rs6926470	A	C	100	PASS	AC=3261;AF=0.651158;AN=5008;NS=2504;DP=18428;EAS_AF=0.6746;AMR_AF=0.5432;AFR_AF=0.9274;EUR_AF=0.4354;SAS_AF=0.5521;AA=c|||;VT=SNP
6	28521781	rs6942252	C	T	100	PASS	AC=1035;AF=0.206669;AN=5008;NS=2504;DP=17949;EAS_AF=0.4633;AMR_AF=0.2017;AFR_AF=0.0325;EUR_AF=0.1342;SAS_AF=0.2556;AA=C|||;VT=SNP
6	28522695	rs6456825	A	G	100	PASS	AC=3260;AF=0.650958;AN=5008;NS=2504;DP=19152;EAS_AF=0.6716;AMR_AF=0.5447;AFR_AF=0.9274;EUR_AF=0.4354;SAS_AF=0.5532;AA=G|||;VT=SNP
6	28523308	rs78738523	T	C	100	PASS	AC=286;AF=0.0571086;AN=5008;NS=2504;DP=18361;EAS_AF=0.0089;AMR_AF=0.0403;AFR_AF=0.1702;EUR_AF=0.0209;SAS_AF=0.0031;AA=T|||;VT=SNP
6	28525265	rs9295772	A	G	100	PASS	AC=3389;AF=0.676717;AN=5008;NS=2504;DP=15421;EAS_AF=0.6756;AMR_AF=0.5576;AFR_AF=0.9697;EUR_AF=0.4473;SAS_AF=0.6022;AA=G|||;VT=SNP
6	28525301	rs9295773	T	C	100	PASS	AC=3267;AF=0.652356;AN=5008;NS=2504;DP=14656;EAS_AF=0.6736;AMR_AF=0.5461;AFR_AF=0.9274;EUR_AF=0.4364;SAS_AF=0.5562;AA=C|||;VT=SNP
6	28526419	rs414205	G	C	100	PASS	AC=3270;AF=0.652955;AN=5008;NS=2504;DP=19666;EAS_AF=0.6736;AMR_AF=0.549;AFR_AF=0.9274;EUR_AF=0.4374;SAS_AF=0.5562;AA=C|||;VT=SNP
6	28526655	rs414745	A	C	100	PASS	AC=1908;AF=0.38099;AN=5008;NS=2504;DP=21568;EAS_AF=0.2133;AMR_AF=0.3098;AFR_AF=0.6876;EUR_AF=0.2813;SAS_AF=0.2924;AA=C|||;VT=SNP
6	28527094	rs78492683	A	G	100	PASS	AC=248;AF=0.0495208;AN=5008;NS=2504;DP=19517;EAS_AF=0.0923;AMR_AF=0.0432;AFR_AF=0;EUR_AF=0.0219;SAS_AF=0.1053;AA=A|||;VT=SNP
6	28531538	rs62402381	G	C	100	PASS	AC=741;AF=0.147963;AN=5008;NS=2504;DP=17067;EAS_AF=0.3552;AMR_AF=0.1614;AFR_AF=0.028;EUR_AF=0.1103;SAS_AF=0.1258;AA=G|||;VT=SNP
6	28532960	rs4711174	G	A	100	PASS	AC=743;AF=0.148363;AN=5008;NS=2504;DP=19188;EAS_AF=0.3552;AMR_AF=0.1614;AFR_AF=0.028;EUR_AF=0.1103;SAS_AF=0.1278;AA=G|||;VT=SNP
6	28533265	rs420478	T	C	100	PASS	AC=3264;AF=0.651757;AN=5008;NS=2504;DP=15094;EAS_AF=0.6726;AMR_AF=0.5461;AFR_AF=0.9266;EUR_AF=0.4364;SAS_AF=0.5552;AA=C|||;VT=SNP
6	28533946	rs418092	C	T	100	PASS	AC=1904;AF=0.380192;AN=5008;NS=2504;DP=20099;EAS_AF=0.2123;AMR_AF=0.3098;AFR_AF=0.6876;EUR_AF=0.2803;SAS_AF=0.2904;AA=T|||;VT=SNP
6	28534833	rs139582054	C	G	100	PASS	AC=130;AF=0.0259585;AN=5008;NS=2504;DP=16268;EAS_AF=0.0089;AMR_AF=0.0245;AFR_AF=0.0023;EUR_AF=0.0268;SAS_AF=0.0757;AA=C|||;VT=SNP
6	28534971	rs425615	C	G	100	PASS	AC=1908;AF=0.38099;AN=5008;NS=2504;DP=17456;EAS_AF=0.2133;AMR_AF=0.3098;AFR_AF=0.6876;EUR_AF=0.2813;SAS_AF=0.2924;AA=G|||;VT=SNP
6	28535685	rs7742957	C	T	100	PASS	AC=1332;AF=0.265974;AN=5008;NS=2504;DP=17893;EAS_AF=0.1538;AMR_AF=0.2334;AFR_AF=0.4463;EUR_AF=0.1988;SAS_AF=0.2301;AA=C|||;VT=SNP
6	28537908	rs139410431	T	C	100	PASS	AC=132;AF=0.0263578;AN=5008;NS=2504;DP=16294;EAS_AF=0.0089;AMR_AF=0.0245;AFR_AF=0.0023;EUR_AF=0.0288;SAS_AF=0.0757;AA=T|||;VT=SNP
6	28538178	rs80059535	G	A	100	PASS	AC=248;AF=0.0495208;AN=5008;NS=2504;DP=16110;EAS_AF=0.0923;AMR_AF=0.0432;AFR_AF=0;EUR_AF=0.0219;SAS_AF=0.1053;AA=G|||;VT=SNP
6	28538474	rs394772	C	T	100	PASS	AC=345;AF=0.0688898;AN=5008;NS=2504;DP=18354;EAS_AF=0.0536;AMR_AF=0.0331;AFR_AF=0.1558;EUR_AF=0.0219;SAS_AF=0.0409;AA=T|||;VT=SNP
6	28538712	rs55965649	C	T	100	PASS	AC=230;AF=0.0459265;AN=5008;NS=2504;DP=18796;EAS_AF=0.005;AMR_AF=0.0432;AFR_AF=0.0855;EUR_AF=0.0596;SAS_AF=0.0225;AA=C|||;VT=SNP
6	28539308	rs449074	T	C	100	PASS	AC=346;AF=0.0690895;AN=5008;NS=2504;DP=14899;EAS_AF=0.0536;AMR_AF=0.0331;AFR_AF=0.1566;EUR_AF=0.0219;SAS_AF=0.0409;AA=C|||;VT=SNP
6	28542104	rs73402995	T	C	100	PASS	AC=285;AF=0.0569089;AN=5008;NS=2504;DP=17100;EAS_AF=0.0089;AMR_AF=0.0403;AFR_AF=0.1694;EUR_AF=0.0209;SAS_AF=0.0031;AA=T|||;VT=SNP
6	28542424	rs450630	G	A	100	PASS	AC=3263;AF=0.651558;AN=5008;NS=2504;DP=19567;EAS_AF=0.6716;AMR_AF=0.5461;AFR_AF=0.9274;EUR_AF=0.4354;SAS_AF=0.5552;AA=A|||;VT=SNP;EX_TARGET
6	28542520	rs370520	C	T	100	PASS	AC=3263;AF=0.651558;AN=5008;NS=2504;DP=19871;EAS_AF=0.6716;AMR_AF=0.5461;AFR_AF=0.9274;EUR_AF=0.4354;SAS_AF=0.5552;AA=T|||;VT=SNP;EX_TARGET
6	28543089	rs41270593	G	T	100	PASS	AC=230;AF=0.0459265;AN=5008;NS=2504;DP=18112;EAS_AF=0.005;AMR_AF=0.0432;AFR_AF=0.0855;EUR_AF=0.0596;SAS_AF=0.0225;AA=G|||;VT=SNP;EX_TARGET
6	28543264	rs17336532	C	T	100	PASS	AC=892;AF=0.178115;AN=5008;NS=2504;DP=19492;EAS_AF=0.1419;AMR_AF=0.1729;AFR_AF=0.1899;EUR_AF=0.173;SAS_AF=0.2086;AA=C|||;VT=SNP;EX_TARGET
6	28546952	rs16901848	G	A	100	PASS	AC=1323;AF=0.264177;AN=5008;NS=2504;DP=20615;EAS_AF=0.1538;AMR_AF=0.2305;AFR_AF=0.4418;EUR_AF=0.1988;SAS_AF=0.229;AA=G|||;VT=SNP
6	28547422	rs73404956	C	T	100	PASS	AC=285;AF=0.0569089;AN=5008;NS=2504;DP=19604;EAS_AF=0.0089;AMR_AF=0.0403;AFR_AF=0.1694;EUR_AF=0.0209;SAS_AF=0.0031;AA=C|||;VT=SNP
6	28548029	rs59653352	G	A	100	PASS	AC=230;AF=0.0459265;AN=5008;NS=2504;DP=17405;EAS_AF=0.005;AMR_AF=0.0432;AFR_AF=0.0855;EUR_AF=0.0596;SAS_AF=0.0225;AA=G|||;VT=SNP
6	28548674	rs146918648	G	A	100	PASS	AC=130;AF=0.0259585;AN=5008;NS=2504;DP=12140;EAS_AF=0.0089;AMR_AF=0.0245;AFR_AF=0.0023;EUR_AF=0.0268;SAS_AF=0.0757;AA=G|||;VT=SNP
6	28550741	rs9468394	A	C	100	PASS	AC=344;AF=0.0686901;AN=5008;NS=2504;DP=13626;EAS_AF=0.0536;AMR_AF=0.0331;AFR_AF=0.1536;EUR_AF=0.0229;SAS_AF=0.0419;AA=C|||;VT=SNP
6	28551925	rs116170212	G	A	100	PASS	AC=293;AF=0.0585064;AN=5008;NS=2504;DP=16888;EAS_AF=0.0079;AMR_AF=0.0605;AFR_AF=0.1104;EUR_AF=0.0487;SAS_AF=0.0491;AA=G|||;VT=SNP
6	28552234	rs72850094	C	A	100	PASS	AC=226;AF=0.0451278;AN=5008;NS=2504;DP=17514;EAS_AF=0.005;AMR_AF=0.0432;AFR_AF=0.084;EUR_AF=0.0586;SAS_AF=0.0215;AA=C|||;VT=SNP
6	28553499	rs418628	C	T	100	PASS	AC=348;AF=0.0694888;AN=5008;NS=2504;DP=17743;EAS_AF=0.0536;AMR_AF=0.036;AFR_AF=0.1566;EUR_AF=0.0219;SAS_AF=0.0409;AA=T|||;VT=SNP
6	28553779	rs35480587	A	T	100	PASS	AC=1667;AF=0.332867;AN=5008;NS=2504;DP=13843;EAS_AF=0.1488;AMR_AF=0.3314;AFR_AF=0.5416;EUR_AF=0.3032;SAS_AF=0.272;AA=A|||;VT=SNP
6	28554543	rs41270599	G	T	100	PASS	AC=880;AF=0.175719;AN=5008;NS=2504;DP=18666;EAS_AF=0.1419;AMR_AF=0.1816;AFR_AF=0.1785;EUR_AF=0.173;SAS_AF=0.2055;AA=G|||;VT=SNP
6	28555998	rs420436	A	G	100	PASS	AC=348;AF=0.0694888;AN=5008;NS=2504;DP=18788;EAS_AF=0.0536;AMR_AF=0.036;AFR_AF=0.1566;EUR_AF=0.0219;SAS_AF=0.0409;AA=G|||;VT=SNP
6	28556051	rs13217047	C	G	100	PASS	AC=878;AF=0.175319;AN=5008;NS=2504;DP=17278;EAS_AF=0.1419;AMR_AF=0.1816;AFR_AF=0.1785;EUR_AF=0.173;SAS_AF=0.2035;AA=C|||;VT=SNP
6	28556054	rs420463	A	C	100	PASS	AC=339;AF=0.0676917;AN=5008;NS=2504;DP=17267;EAS_AF=0.0536;AMR_AF=0.036;AFR_AF=0.1566;EUR_AF=0.0219;SAS_AF=0.0317;AA=A|||;VT=SNP
6	28557129	rs73740747	A	G	100	PASS	AC=362;AF=0.0722843;AN=5008;NS=2504;DP=19813;EAS_AF=0.1062;AMR_AF=0.0692;AFR_AF=0.0499;EUR_AF=0.0348;SAS_AF=0.1084;AA=G|||;VT=SNP
6	28557133	rs436827	T	A	100	PASS	AC=3262;AF=0.651358;AN=5008;NS=2504;DP=19861;EAS_AF=0.6746;AMR_AF=0.562;AFR_AF=0.9183;EUR_AF=0.4354;SAS_AF=0.5521;AA=A|||;VT=SNP
6	28558890	rs35546888	G	A	100	PASS	AC=1326;AF=0.264776;AN=5008;NS=2504;DP=22484;EAS_AF=0.1538;AMR_AF=0.2392;AFR_AF=0.4425;EUR_AF=0.1988;SAS_AF=0.2249;AA=G|||;VT=SNP
6	28559247	rs392471	A	C	100	PASS	AC=460;AF=0.091853;AN=5008;NS=2504;DP=20228;EAS_AF=0.0585;AMR_AF=0.0504;AFR_AF=0.1861;EUR_AF=0.0676;SAS_AF=0.0532;AA=A|||;VT=SNP
6	28560071	rs11963067	A	T	100	PASS	AC=1326;AF=0.264776;AN=5008;NS=2504;DP=16960;EAS_AF=0.1538;AMR_AF=0.2392;AFR_AF=0.4425;EUR_AF=0.1988;SAS_AF=0.2249;AA=A|||;VT=SNP
6	28560812	rs58945456	G	T	100	PASS	AC=337;AF=0.0672923;AN=5008;NS=2504;DP=12887;EAS_AF=0.0089;AMR_AF=0.0447;AFR_AF=0.2057;EUR_AF=0.0219;SAS_AF=0.0031;AA=G|||;VT=SNP
6	28562589	rs35257859	G	A	100	PASS	AC=878;AF=0.175319;AN=5008;NS=2504;DP=15625;EAS_AF=0.1419;AMR_AF=0.1816;AFR_AF=0.1785;EUR_AF=0.173;SAS_AF=0.2035;AA=G|||;VT=SNP
6	28562957	rs418204	G	A	100	PASS	AC=1903;AF=0.379992;AN=5008;NS=2504;DP=8430;EAS_AF=0.2123;AMR_AF=0.3199;AFR_AF=0.6838;EUR_AF=0.2803;SAS_AF=0.2873;AA=A|||;VT=SNP
6	28563054	rs72850099	G	A	100	PASS	AC=1037;AF=0.207069;AN=5008;NS=2504;DP=11034;EAS_AF=0.4514;AMR_AF=0.2075;AFR_AF=0.0333;EUR_AF=0.1421;SAS_AF=0.2566;AA=G|||;VT=SNP
6	28564370	rs16894166	A	C	100	PASS	AC=1028;AF=0.205272;AN=5008;NS=2504;DP=11293;EAS_AF=0.4514;AMR_AF=0.2061;AFR_AF=0.0333;EUR_AF=0.1352;SAS_AF=0.2556;AA=A|||;VT=SNP
6	28565827	rs6901724	T	C	100	PASS	AC=786;AF=0.156949;AN=5008;NS=2504;DP=17426;EAS_AF=0.0377;AMR_AF=0.1326;AFR_AF=0.3177;EUR_AF=0.1014;SAS_AF=0.137;AA=T|||;VT=SNP
6	28566516	rs6923104	C	T	100	PASS	AC=337;AF=0.0672923;AN=5008;NS=2504;DP=10402;EAS_AF=0.0089;AMR_AF=0.0447;AFR_AF=0.2057;EUR_AF=0.0219;SAS_AF=0.0031;AA=C|||;VT=SNP
6	28566522	rs6923110	C	T	100	PASS	AC=1319;AF=0.263379;AN=5008;NS=2504;DP=10551;EAS_AF=0.1538;AMR_AF=0.2392;AFR_AF=0.4433;EUR_AF=0.1978;SAS_AF=0.2178;AA=C|||;VT=SNP
6	28568528	rs418914	A	G	100	PASS	AC=1892;AF=0.377796;AN=5008;NS=2504;DP=13722;EAS_AF=0.2143;AMR_AF=0.3184;AFR_AF=0.6838;EUR_AF=0.2783;SAS_AF=0.2771;AA=G|||;VT=SNP
6	28569338	rs6941188	C	T	100	PASS	AC=1328;AF=0.265176;AN=5008;NS=2504;DP=17269;EAS_AF=0.1538;AMR_AF=0.2392;AFR_AF=0.4448;EUR_AF=0.1978;SAS_AF=0.2249;AA=C|||;VT=SNP
6	28569949	rs380914	C	T	100	PASS	AC=3268;AF=0.652556;AN=5008;NS=2504;DP=15600;EAS_AF=0.6746;AMR_AF=0.5605;AFR_AF=0.9259;EUR_AF=0.4354;SAS_AF=0.5491;AA=T|||;VT=SNP
6	28570416	rs4711175	A	G	100	PASS	AC=740;AF=0.147764;AN=5008;NS=2504;DP=16195;EAS_AF=0.3522;AMR_AF=0.1614;AFR_AF=0.028;EUR_AF=0.1103;SAS_AF=0.1278;AA=A|||;VT=SNP
6	28571114	rs11962141	C	G	100	PASS	AC=289;AF=0.0577077;AN=5008;NS=2504;DP=16855;EAS_AF=0.0089;AMR_AF=0.0403;AFR_AF=0.1725;EUR_AF=0.0209;SAS_AF=0.0031;AA=C|||;VT=SNP
6	28571243	rs55920503	A	T	100	PASS	AC=225;AF=0.0449281;AN=5008;NS=2504;DP=13867;EAS_AF=0.005;AMR_AF=0.0432;AFR_AF=0.084;EUR_AF=0.0577;SAS_AF=0.0215;AA=A|||;VT=SNP
6	28572059	rs410106	G	T	100	PASS	AC=1899;AF=0.379193;AN=5008;NS=2504;DP=19562;EAS_AF=0.2113;AMR_AF=0.3199;AFR_AF=0.6831;EUR_AF=0.2783;SAS_AF=0.2873;AA=T|||;VT=SNP
6	28573006	rs442439	G	A	100	PASS	AC=2243;AF=0.447883;AN=5008;NS=2504;DP=16582;EAS_AF=0.2222;AMR_AF=0.3545;AFR_AF=0.8933;EUR_AF=0.3002;SAS_AF=0.2965;AA=A|||;VT=SNP
6	28574415	rs911178	T	C	100	PASS	AC=4449;AF=0.888379;AN=5008;NS=2504;DP=16315;EAS_AF=0.9425;AMR_AF=0.9236;AFR_AF=0.7617;EUR_AF=0.9195;SAS_AF=0.9468;AA=C|||;VT=SNP
6	28575172	rs1474986	T	A	100	PASS	AC=4529;AF=0.904353;AN=5008;NS=2504;DP=18069;EAS_AF=0.9444;AMR_AF=0.9352;AFR_AF=0.8215;EUR_AF=0.9195;SAS_AF=0.9376;AA=T|||;VT=SNP
6	28575928	rs7381750	G	C	100	PASS	AC=4530;AF=0.904553;AN=5008;NS=2504;DP=19459;EAS_AF=0.9444;AMR_AF=0.9352;AFR_AF=0.8222;EUR_AF=0.9195;SAS_AF=0.9376;AA=G|||;VT=SNP
6	28576023	rs4947335	G	A	100	PASS	AC=1307;AF=0.260982;AN=5008;NS=2504;DP=19127;EAS_AF=0.4593;AMR_AF=0.2594;AFR_AF=0.1399;EUR_AF=0.1829;SAS_AF=0.3016;AA=G|||;VT=SNP
6	28576125	rs7381746	A	G	100	PASS	AC=4678;AF=0.934105;AN=5008;NS=2504;DP=14353;EAS_AF=0.9474;AMR_AF=0.9669;AFR_AF=0.848;EUR_AF=0.9781;SAS_AF=0.9683;AA=G|||;VT=SNP
6	28576265	rs73404986	A	G	100	PASS	AC=251;AF=0.0501198;AN=5008;NS=2504;DP=12250;EAS_AF=0.0079;AMR_AF=0.0346;AFR_AF=0.1475;EUR_AF=0.0209;SAS_AF=0.0031;AA=A|||;VT=SNP
6	28577730	rs7382159	A	C	100	PASS	AC=4677;AF=0.933906;AN=5008;NS=2504;DP=16124;EAS_AF=0.9464;AMR_AF=0.9669;AFR_AF=0.848;EUR_AF=0.9781;SAS_AF=0.9683;AA=C|||;VT=SNP
6	28578286	rs34388845	A	G	100	PASS	AC=1150;AF=0.229633;AN=5008;NS=2504;DP=17207;EAS_AF=0.1498;AMR_AF=0.2003;AFR_AF=0.4054;EUR_AF=0.1501;SAS_AF=0.1769;AA=A|||;VT=SNP
6	28579471	rs9501180	T	C	100	PASS	AC=1738;AF=0.347045;AN=5008;NS=2504;DP=19617;EAS_AF=0.3254;AMR_AF=0.4395;AFR_AF=0.0734;EUR_AF=0.5646;SAS_AF=0.4499;AA=T|||;VT=SNP
6	28579728	rs10434846	A	G	100	PASS	AC=4676;AF=0.933706;AN=5008;NS=2504;DP=19953;EAS_AF=0.9464;AMR_AF=0.9669;AFR_AF=0.8472;EUR_AF=0.9781;SAS_AF=0.9683;AA=G|||;VT=SNP
6	28580121	rs9357070	T	G	100	PASS	AC=3045;AF=0.608027;AN=5008;NS=2504;DP=16865;EAS_AF=0.7847;AMR_AF=0.6988;AFR_AF=0.2133;EUR_AF=0.7475;SAS_AF=0.7515;AA=T|||;VT=SNP
6	28580593	rs9393920	A	G	100	PASS	AC=1739;AF=0.347244;AN=5008;NS=2504;DP=16698;EAS_AF=0.3254;AMR_AF=0.4395;AFR_AF=0.0741;EUR_AF=0.5646;SAS_AF=0.4499;AA=A|||;VT=SNP
6	28580629	rs11964748	C	T	100	PASS	AC=433;AF=0.0864617;AN=5008;NS=2504;DP=17088;EAS_AF=0.0109;AMR_AF=0.0591;AFR_AF=0.2693;EUR_AF=0.0219;SAS_AF=0.0031;AA=C|||;VT=SNP
6	28581728	rs55963280	C	T	100	PASS	AC=1309;AF=0.261382;AN=5008;NS=2504;DP=16324;EAS_AF=0.4593;AMR_AF=0.2594;AFR_AF=0.1399;EUR_AF=0.1829;SAS_AF=0.3037;AA=C|||;VT=SNP
6	28583392	rs116591906	A	G	100	PASS	AC=596;AF=0.11901;AN=5008;NS=2504;DP=17103;EAS_AF=0.1339;AMR_AF=0.1282;AFR_AF=0.0696;EUR_AF=0.1262;SAS_AF=0.1564;AA=A|||;VT=SNP
6	28583715	rs62402390	C	T	100	PASS	AC=1612;AF=0.321885;AN=5008;NS=2504;DP=19836;EAS_AF=0.4673;AMR_AF=0.2939;AFR_AF=0.3222;EUR_AF=0.2038;SAS_AF=0.3129;AA=C|||;VT=SNP
6	28584775	rs34556183	A	G	100	PASS	AC=1252;AF=0.25;AN=5008;NS=2504;DP=14982;EAS_AF=0.1508;AMR_AF=0.2291;AFR_AF=0.4062;EUR_AF=0.2087;SAS_AF=0.1984;AA=A|||;VT=SNP
6	28585581	rs9380079	T	C	100	PASS	AC=1738;AF=0.347045;AN=5008;NS=2504;DP=16990;EAS_AF=0.3264;AMR_AF=0.4395;AFR_AF=0.0734;EUR_AF=0.5646;SAS_AF=0.4489;AA=T|||;VT=SNP
6	28586282	rs36103239	T	A	100	PASS	AC=1251;AF=0.2498;AN=5008;NS=2504;DP=15114;EAS_AF=0.1508;AMR_AF=0.2291;AFR_AF=0.4062;EUR_AF=0.2078;SAS_AF=0.1984;AA=T|||;VT=SNP
6	28586320	rs62402392	G	A	100	PASS	AC=1308;AF=0.261182;AN=5008;NS=2504;DP=14407;EAS_AF=0.4593;AMR_AF=0.2594;AFR_AF=0.1399;EUR_AF=0.1829;SAS_AF=0.3027;AA=G|||;VT=SNP
6	28586493	rs9357071	C	G	100	PASS	AC=450;AF=0.0898562;AN=5008;NS=2504;DP=12488;EAS_AF=0.245;AMR_AF=0.1585;AFR_AF=0.0015;EUR_AF=0.005;SAS_AF=0.0879;AA=C|||;VT=SNP
6	28586694	rs541112244	C	T	100	PASS	AC=1029;AF=0.205471;AN=5008;NS=2504;DP=11600;EAS_AF=0.3611;AMR_AF=0.2176;AFR_AF=0.1392;EUR_AF=0.16;SAS_AF=0.1728;AA=C|||;VT=SNP
6	28587402	rs11965972	C	T	100	PASS	AC=1252;AF=0.25;AN=5008;NS=2504;DP=14700;EAS_AF=0.1508;AMR_AF=0.2291;AFR_AF=0.407;EUR_AF=0.2078;SAS_AF=0.1984;AA=C|||;VT=SNP
6	28588217	rs62402394	T	C	100	PASS	AC=1308;AF=0.261182;AN=5008;NS=2504;DP=16892;EAS_AF=0.4593;AMR_AF=0.2594;AFR_AF=0.1399;EUR_AF=0.1829;SAS_AF=0.3027;AA=T|||;VT=SNP
6	28588581	rs6906826	C	T	100	PASS	AC=4678;AF=0.934105;AN=5008;NS=2504;DP=20224;EAS_AF=0.9474;AMR_AF=0.9669;AFR_AF=0.848;EUR_AF=0.9781;SAS_AF=0.9683;AA=T|||;VT=SNP
6	28588630	rs73405002	T	A	100	PASS	AC=287;AF=0.0573083;AN=5008;NS=2504;DP=18758;EAS_AF=0.0099;AMR_AF=0.0389;AFR_AF=0.171;EUR_AF=0.0209;SAS_AF=0.0031;AA=T|||;VT=SNP
6	28591726	rs150488579	C	T	100	PASS	AC=287;AF=0.0573083;AN=5008;NS=2504;DP=21222;EAS_AF=0.0089;AMR_AF=0.0403;AFR_AF=0.171;EUR_AF=0.0209;SAS_AF=0.0031;AA=C|||;VT=SNP
6	28595646	rs9348810	C	T	100	PASS	AC=1736;AF=0.346645;AN=5008;NS=2504;DP=20558;EAS_AF=0.3254;AMR_AF=0.4395;AFR_AF=0.0734;EUR_AF=0.5646;SAS_AF=0.4479;AA=C|||;VT=SNP
6	28595938	rs11758055	C	T	100	PASS	AC=4669;AF=0.932308;AN=5008;NS=2504;DP=19194;EAS_AF=0.9474;AMR_AF=0.9669;AFR_AF=0.848;EUR_AF=0.9781;SAS_AF=0.9591;AA=T|||;VT=SNP
6	28595980	rs10807032	T	C	100	PASS	AC=4676;AF=0.933706;AN=5008;NS=2504;DP=17559;EAS_AF=0.9464;AMR_AF=0.9669;AFR_AF=0.848;EUR_AF=0.9781;SAS_AF=0.9673;AA=T|||;VT=SNP
6	28596420	rs7741058	T	A	100	PASS	AC=3390;AF=0.676917;AN=5008;NS=2504;DP=7813;EAS_AF=0.7966;AMR_AF=0.7363;AFR_AF=0.4221;EUR_AF=0.7694;SAS_AF=0.7607;AA=T|||;VT=SNP
6	28599028	rs4711176	G	A	100	PASS	AC=4677;AF=0.933906;AN=5008;NS=2504;DP=20784;EAS_AF=0.9474;AMR_AF=0.9669;AFR_AF=0.8472;EUR_AF=0.9781;SAS_AF=0.9683;AA=A|||;VT=SNP
6	28599105	rs35778344	G	A	100	PASS	AC=618;AF=0.123403;AN=5008;NS=2504;DP=22090;EAS_AF=0.1339;AMR_AF=0.1282;AFR_AF=0.0862;EUR_AF=0.1262;SAS_AF=0.1564;AA=G|||;VT=SNP
6	28599676	rs13220637	G	A	100	PASS	AC=1248;AF=0.249201;AN=5008;NS=2504;DP=15332;EAS_AF=0.1528;AMR_AF=0.2291;AFR_AF=0.4024;EUR_AF=0.2078;SAS_AF=0.1984;AA=G|||;VT=SNP
6	28600128	rs13209646	T	A	100	PASS	AC=221;AF=0.0441294;AN=5008;NS=2504;DP=16307;EAS_AF=0.002;AMR_AF=0.0663;AFR_AF=0.0076;EUR_AF=0.1372;SAS_AF=0.0256;AA=T|||;VT=SNP
6	28600492	rs7742658	C	A	100	PASS	AC=287;AF=0.0573083;AN=5008;NS=2504;DP=18807;EAS_AF=0.0089;AMR_AF=0.0403;AFR_AF=0.171;EUR_AF=0.0209;SAS_AF=0.0031;AA=C|||;VT=SNP
6	28600778	rs7746909	C	G	100	PASS	AC=1624;AF=0.324281;AN=5008;NS=2504;DP=15397;EAS_AF=0.4603;AMR_AF=0.2925;AFR_AF=0.3487;EUR_AF=0.1958;SAS_AF=0.3057;AA=C|||;VT=SNP
6	28600787	rs7767144	T	G	100	PASS	AC=1624;AF=0.324281;AN=5008;NS=2504;DP=15176;EAS_AF=0.4603;AMR_AF=0.2925;AFR_AF=0.3487;EUR_AF=0.1958;SAS_AF=0.3057;AA=T|||;VT=SNP
6	28600911	rs16894169	C	A	100	PASS	AC=1615;AF=0.322484;AN=5008;NS=2504;DP=15354;EAS_AF=0.4603;AMR_AF=0.2925;AFR_AF=0.3427;EUR_AF=0.1958;SAS_AF=0.3047;AA=C|||;VT=SNP
6	28601283	rs36069097	G	A	100	PASS	AC=1249;AF=0.249401;AN=5008;NS=2504;DP=16441;EAS_AF=0.1508;AMR_AF=0.2291;AFR_AF=0.4062;EUR_AF=0.2068;SAS_AF=0.1973;AA=G|||;VT=SNP
6	28601301	rs9368568	G	T	100	PASS	AC=1766;AF=0.352636;AN=5008;NS=2504;DP=15777;EAS_AF=0.3363;AMR_AF=0.4424;AFR_AF=0.0741;EUR_AF=0.5736;SAS_AF=0.455;AA=G|||;VT=SNP
6	28601789	rs62402400	A	G	100	PASS	AC=1019;AF=0.203474;AN=5008;NS=2504;DP=17528;EAS_AF=0.3601;AMR_AF=0.2161;AFR_AF=0.1339;EUR_AF=0.1581;SAS_AF=0.1738;AA=A|||;VT=SNP
6	28601796	rs6926221	G	A	100	PASS	AC=1767;AF=0.352835;AN=5008;NS=2504;DP=17341;EAS_AF=0.3363;AMR_AF=0.4424;AFR_AF=0.0749;EUR_AF=0.5736;SAS_AF=0.455;AA=G|||;VT=SNP
6	28602272	rs16894171	G	A	100	PASS	AC=1315;AF=0.26258;AN=5008;NS=2504;DP=17387;EAS_AF=0.4603;AMR_AF=0.2594;AFR_AF=0.1399;EUR_AF=0.1839;SAS_AF=0.3078;AA=G|||;VT=SNP
6	28602631	rs12211927	G	A	100	PASS	AC=1715;AF=0.342452;AN=5008;NS=2504;DP=17671;EAS_AF=0.3363;AMR_AF=0.3674;AFR_AF=0.0749;EUR_AF=0.5736;SAS_AF=0.455;AA=G|||;VT=SNP
6	28604865	rs78579247	G	C	100	PASS	AC=254;AF=0.0507188;AN=5008;NS=2504;DP=20814;EAS_AF=0.0992;AMR_AF=0.0418;AFR_AF=0.0008;EUR_AF=0.0219;SAS_AF=0.1043;AA=G|||;VT=SNP
6	28605039	rs73407126	T	C	100	PASS	AC=328;AF=0.0654952;AN=5008;NS=2504;DP=18834;EAS_AF=0.0079;AMR_AF=0.0562;AFR_AF=0.1861;EUR_AF=0.0318;SAS_AF=0.0031;AA=T|||;VT=SNP
6	28606018	rs56227726	G	A	100	PASS	AC=1620;AF=0.323482;AN=5008;NS=2504;DP=15855;EAS_AF=0.4603;AMR_AF=0.2925;AFR_AF=0.3449;EUR_AF=0.1958;SAS_AF=0.3067;AA=G|||;VT=SNP
6	28606173	rs10807034	G	C	100	PASS	AC=2828;AF=0.564696;AN=5008;NS=2504;DP=12954;EAS_AF=0.4792;AMR_AF=0.6441;AFR_AF=0.3676;EUR_AF=0.7634;SAS_AF=0.6585;AA=C|||;VT=SNP
6	28606367	rs10807035	G	A	100	PASS	AC=2827;AF=0.564497;AN=5008;NS=2504;DP=15985;EAS_AF=0.4792;AMR_AF=0.6441;AFR_AF=0.3669;EUR_AF=0.7634;SAS_AF=0.6585;AA=A|||;VT=SNP
6	28606397	rs10807036	G	A	100	PASS	AC=4447;AF=0.887979;AN=5008;NS=2504;DP=16286;EAS_AF=0.9395;AMR_AF=0.9366;AFR_AF=0.7118;EUR_AF=0.9592;SAS_AF=0.9652;AA=A|||;VT=SNP
6	28606603	rs10738069	T	C	100	PASS	AC=3019;AF=0.602835;AN=5008;NS=2504;DP=15066;EAS_AF=0.4871;AMR_AF=0.6715;AFR_AF=0.4826;EUR_AF=0.7813;SAS_AF=0.6524;AA=T|||;VT=SNP
6	28606607	rs77160755	G	A	100	PASS	AC=309;AF=0.0617013;AN=5008;NS=2504;DP=15112;EAS_AF=0.0089;AMR_AF=0.0403;AFR_AF=0.1876;EUR_AF=0.0209;SAS_AF=0.0031;AA=G|||;VT=SNP
6	28606662	rs9378185	G	A	100	PASS	AC=1732;AF=0.345847;AN=5008;NS=2504;DP=16720;EAS_AF=0.3363;AMR_AF=0.4337;AFR_AF=0.0749;EUR_AF=0.5636;SAS_AF=0.4356;AA=G|||;VT=SNP
6	28606951	rs4713172	T	C	100	PASS	AC=4676;AF=0.933706;AN=5008;NS=2504;DP=17061;EAS_AF=0.9474;AMR_AF=0.9669;AFR_AF=0.8464;EUR_AF=0.9781;SAS_AF=0.9683;AA=C|||;VT=SNP
6	28606988	rs4713173	T	A	100	PASS	AC=1310;AF=0.261581;AN=5008;NS=2504;DP=15926;EAS_AF=0.4593;AMR_AF=0.2594;AFR_AF=0.1422;EUR_AF=0.1829;SAS_AF=0.3016;AA=T|||;VT=SNP
6	28607103	rs7771490	T	C	100	PASS	AC=4677;AF=0.933906;AN=5008;NS=2504;DP=18689;EAS_AF=0.9474;AMR_AF=0.9669;AFR_AF=0.8472;EUR_AF=0.9781;SAS_AF=0.9683;AA=C|||;VT=SNP
6	28607253	rs10807037	G	C	100	PASS	AC=3018;AF=0.602636;AN=5008;NS=2504;DP=19444;EAS_AF=0.4881;AMR_AF=0.6715;AFR_AF=0.4811;EUR_AF=0.7813;SAS_AF=0.6524;AA=G|||;VT=SNP
6	28607427	rs7751604	A	G	100	PASS	AC=432;AF=0.086262;AN=5008;NS=2504;DP=19063;EAS_AF=0.0109;AMR_AF=0.0591;AFR_AF=0.2678;EUR_AF=0.0219;SAS_AF=0.0041;AA=A|||;VT=SNP
6	28607995	rs34470113	C	T	100	PASS	AC=735;AF=0.146765;AN=5008;NS=2504;DP=10175;EAS_AF=0.1339;AMR_AF=0.1571;AFR_AF=0.0893;EUR_AF=0.1859;SAS_AF=0.1902;AA=C|||;VT=SNP
6	28608931	rs148390159	C	T	100	PASS	AC=352;AF=0.0702875;AN=5008;NS=2504;DP=15389;EAS_AF=0.1121;AMR_AF=0.0994;AFR_AF=0.0038;EUR_AF=0.0736;SAS_AF=0.093;AA=C|||;VT=SNP
6	28609097	rs1810619	G	T	100	PASS	AC=1727;AF=0.344848;AN=5008;NS=2504;DP=16227;EAS_AF=0.3363;AMR_AF=0.4337;AFR_AF=0.0741;EUR_AF=0.5596;SAS_AF=0.4356;AA=G|||;VT=SNP
6	28610296	rs2057296	G	A	100	PASS	AC=1021;AF=0.203874;AN=5008;NS=2504;DP=14994;EAS_AF=0.3581;AMR_AF=0.2161;AFR_AF=0.1354;EUR_AF=0.1571;SAS_AF=0.1769;AA=G|||;VT=SNP
6	28610746	rs74316384	C	T	100	PASS	AC=255;AF=0.0509185;AN=5008;NS=2504;DP=19586;EAS_AF=0.1002;AMR_AF=0.0418;AFR_AF=0.0008;EUR_AF=0.0219;SAS_AF=0.1043;AA=C|||;VT=SNP
6	28612596	rs10807039	T	C	100	PASS	AC=3017;AF=0.602436;AN=5008;NS=2504;DP=14630;EAS_AF=0.4871;AMR_AF=0.6715;AFR_AF=0.4811;EUR_AF=0.7813;SAS_AF=0.6524;AA=T|||;VT=SNP
6	28613079	rs139614182	T	A	100	PASS	AC=133;AF=0.0265575;AN=5008;NS=2504;DP=13087;EAS_AF=0.0546;AMR_AF=0.0216;AFR_AF=0.0098;EUR_AF=0.0119;SAS_AF=0.0389;AA=T|||;VT=SNP
6	28613097	rs62406542	T	C	100	PASS	AC=1311;AF=0.261781;AN=5008;NS=2504;DP=12845;EAS_AF=0.4603;AMR_AF=0.2594;AFR_AF=0.1415;EUR_AF=0.1829;SAS_AF=0.3027;AA=T|||;VT=SNP
6	28614188	rs77830670	A	T	100	PASS	AC=276;AF=0.0551118;AN=5008;NS=2504;DP=16445;EAS_AF=0.1012;AMR_AF=0.0418;AFR_AF=0.0008;EUR_AF=0.0229;SAS_AF=0.1237;AA=A|||;VT=SNP
6	28614400	rs7760867	C	G	100	PASS	AC=3058;AF=0.610623;AN=5008;NS=2504;DP=17145;EAS_AF=0.4871;AMR_AF=0.6744;AFR_AF=0.5023;EUR_AF=0.7833;SAS_AF=0.6616;AA=G|||;VT=SNP
6	28614610	rs7743296	T	A	100	PASS	AC=1023;AF=0.204273;AN=5008;NS=2504;DP=20147;EAS_AF=0.3581;AMR_AF=0.2161;AFR_AF=0.1346;EUR_AF=0.1581;SAS_AF=0.1789;AA=T|||;VT=SNP
6	28615292	rs7748225	T	G	100	PASS	AC=3034;AF=0.605831;AN=5008;NS=2504;DP=15933;EAS_AF=0.4871;AMR_AF=0.6744;AFR_AF=0.4856;EUR_AF=0.7813;SAS_AF=0.6616;AA=G|||;VT=SNP
6	28616216	rs732396	C	T	100	PASS	AC=470;AF=0.0938498;AN=5008;NS=2504;DP=19968;EAS_AF=0.2778;AMR_AF=0.1167;AFR_AF=0.0015;EUR_AF=0.0378;SAS_AF=0.0706;AA=C|||;VT=SNP
6	28616327	rs732395	A	G	100	PASS	AC=3055;AF=0.610024;AN=5008;NS=2504;DP=18695;EAS_AF=0.4871;AMR_AF=0.6744;AFR_AF=0.5023;EUR_AF=0.7823;SAS_AF=0.6595;AA=G|||;VT=SNP
6	28618611	rs57083092	C	T	100	PASS	AC=432;AF=0.086262;AN=5008;NS=2504;DP=19767;EAS_AF=0.0109;AMR_AF=0.0591;AFR_AF=0.2685;EUR_AF=0.0219;SAS_AF=0.0031;AA=C|||;VT=SNP
6	28618751	rs1884936	A	G	100	PASS	AC=1330;AF=0.265575;AN=5008;NS=2504;DP=16949;EAS_AF=0.1508;AMR_AF=0.2406;AFR_AF=0.4281;EUR_AF=0.2227;SAS_AF=0.226;AA=G|||;VT=SNP
6	28622277	rs7775683	G	T	100	PASS	AC=1283;AF=0.25619;AN=5008;NS=2504;DP=20641;EAS_AF=0.1508;AMR_AF=0.2378;AFR_AF=0.4054;EUR_AF=0.2177;SAS_AF=0.2157;AA=G|||;VT=SNP
6	28622337	rs2893966	G	A	100	PASS	AC=1283;AF=0.25619;AN=5008;NS=2504;DP=19794;EAS_AF=0.1508;AMR_AF=0.2378;AFR_AF=0.4054;EUR_AF=0.2177;SAS_AF=0.2157;AA=G|||;VT=SNP
6	28622484	rs12662929	G	C	100	PASS	AC=1314;AF=0.26238;AN=5008;NS=2504;DP=15852;EAS_AF=0.4603;AMR_AF=0.2594;AFR_AF=0.1422;EUR_AF=0.1829;SAS_AF=0.3047;AA=G|||;VT=SNP
6	28622914	rs13193532	A	G	100	PASS	AC=308;AF=0.0615016;AN=5008;NS=2504;DP=8303;EAS_AF=0.0208;AMR_AF=0.0519;AFR_AF=0.0492;EUR_AF=0.1024;SAS_AF=0.0849;AA=A|||;VT=SNP
6	28623724	rs1884937	A	T	100	PASS	AC=1288;AF=0.257188;AN=5008;NS=2504;DP=16546;EAS_AF=0.1508;AMR_AF=0.2378;AFR_AF=0.4062;EUR_AF=0.2217;SAS_AF=0.2157;AA=A|||;VT=SNP
6	28623755	rs79219202	G	A	100	PASS	AC=254;AF=0.0507188;AN=5008;NS=2504;DP=16413;EAS_AF=0.0079;AMR_AF=0.0375;AFR_AF=0.1483;EUR_AF=0.0209;SAS_AF=0.0031;AA=G|||;VT=SNP
6	28624894	rs11970339	T	A	100	PASS	AC=1283;AF=0.25619;AN=5008;NS=2504;DP=18010;EAS_AF=0.1508;AMR_AF=0.2378;AFR_AF=0.4054;EUR_AF=0.2177;SAS_AF=0.2157;AA=T|||;VT=SNP
6	28625086	rs76007449	T	C	100	PASS	AC=254;AF=0.0507188;AN=5008;NS=2504;DP=19550;EAS_AF=0.0992;AMR_AF=0.0418;AFR_AF=0.0008;EUR_AF=0.0219;SAS_AF=0.1043;AA=T|||;VT=SNP
6	28627469	rs9295775	A	G	100	PASS	AC=1628;AF=0.32508;AN=5008;NS=2504;DP=19129;EAS_AF=0.4593;AMR_AF=0.2954;AFR_AF=0.3449;EUR_AF=0.1968;SAS_AF=0.3129;AA=A|||;VT=SNP
6	28629510	rs34177106	T	G	100	PASS	AC=1298;AF=0.259185;AN=5008;NS=2504;DP=17224;EAS_AF=0.1508;AMR_AF=0.2378;AFR_AF=0.41;EUR_AF=0.2177;SAS_AF=0.2249;AA=G|||;VT=SNP
6	28629873	rs6925714	T	C	100	PASS	AC=1732;AF=0.345847;AN=5008;NS=2504;DP=13290;EAS_AF=0.3363;AMR_AF=0.4337;AFR_AF=0.0764;EUR_AF=0.5626;SAS_AF=0.4346;AA=t|||;VT=SNP
6	28630793	rs7767008	T	G	100	PASS	AC=1319;AF=0.263379;AN=5008;NS=2504;DP=18145;EAS_AF=0.1508;AMR_AF=0.2378;AFR_AF=0.4251;EUR_AF=0.2187;SAS_AF=0.2249;AA=G|||;VT=SNP
6	28631731	rs16894184	T	C	100	PASS	AC=395;AF=0.0788738;AN=5008;NS=2504;DP=17036;EAS_AF=0.1131;AMR_AF=0.1052;AFR_AF=0.0166;EUR_AF=0.0845;SAS_AF=0.1033;AA=T|||;VT=SNP
6	28632561	rs10755647	G	C	100	PASS	AC=4677;AF=0.933906;AN=5008;NS=2504;DP=17130;EAS_AF=0.9474;AMR_AF=0.9669;AFR_AF=0.8472;EUR_AF=0.9781;SAS_AF=0.9683;AA=C|||;VT=SNP
6	28633274	rs58490223	C	T	100	PASS	AC=1313;AF=0.262181;AN=5008;NS=2504;DP=14821;EAS_AF=0.4593;AMR_AF=0.2594;AFR_AF=0.1415;EUR_AF=0.1839;SAS_AF=0.3047;AA=-|||;VT=SNP
6	28634891	rs56389860	G	A	100	PASS	AC=1298;AF=0.259185;AN=5008;NS=2504;DP=19028;EAS_AF=0.1508;AMR_AF=0.2378;AFR_AF=0.41;EUR_AF=0.2177;SAS_AF=0.2249;AA=A|||;VT=SNP
6	28635592	rs4713175	C	A	100	PASS	AC=858;AF=0.171326;AN=5008;NS=2504;DP=16287;EAS_AF=0.2976;AMR_AF=0.1888;AFR_AF=0.1248;EUR_AF=0.1332;SAS_AF=0.1309;AA=C|||;VT=SNP
6	28635780	rs35128564	T	C	100	PASS	AC=358;AF=0.0714856;AN=5008;NS=2504;DP=18549;EAS_AF=0.0208;AMR_AF=0.0533;AFR_AF=0.0862;EUR_AF=0.1014;SAS_AF=0.0859;AA=T|||;VT=SNP
6	28636643	rs61229539	T	C	100	PASS	AC=1289;AF=0.257388;AN=5008;NS=2504;DP=20713;EAS_AF=0.1508;AMR_AF=0.2378;AFR_AF=0.407;EUR_AF=0.2217;SAS_AF=0.2157;AA=T|||;VT=SNP
6	28636660	rs73409118	C	T	100	PASS	AC=288;AF=0.057508;AN=5008;NS=2504;DP=20007;EAS_AF=0.0089;AMR_AF=0.0403;AFR_AF=0.1717;EUR_AF=0.0209;SAS_AF=0.0031;AA=C|||;VT=SNP
6	28638847	rs10807040	A	G	100	PASS	AC=4678;AF=0.934105;AN=5008;NS=2504;DP=19058;EAS_AF=0.9474;AMR_AF=0.9669;AFR_AF=0.848;EUR_AF=0.9781;SAS_AF=0.9683;AA=G|||;VT=SNP
6	28641134	rs16894189	C	T	100	PASS	AC=394;AF=0.0786741;AN=5008;NS=2504;DP=19191;EAS_AF=0.1131;AMR_AF=0.1037;AFR_AF=0.0166;EUR_AF=0.0845;SAS_AF=0.1033;AA=C|||;VT=SNP
6	28641233	rs78992434	C	T	100	PASS	AC=252;AF=0.0503195;AN=5008;NS=2504;DP=17799;EAS_AF=0.0992;AMR_AF=0.0418;AFR_AF=0.0008;EUR_AF=0.0219;SAS_AF=0.1022;AA=C|||;VT=SNP
6	28641689	rs16894191	A	G	100	PASS	AC=1249;AF=0.249401;AN=5008;NS=2504;DP=17943;EAS_AF=0.4623;AMR_AF=0.255;AFR_AF=0.1415;EUR_AF=0.1839;SAS_AF=0.2393;AA=A|||;VT=SNP
6	28641694	rs76948677	T	G	100	PASS	AC=254;AF=0.0507188;AN=5008;NS=2504;DP=17933;EAS_AF=0.1012;AMR_AF=0.0418;AFR_AF=0.0008;EUR_AF=0.0219;SAS_AF=0.1022;AA=T|||;VT=SNP
6	28641957	rs3864294	A	G	100	PASS	AC=756;AF=0.150958;AN=5008;NS=2504;DP=20943;EAS_AF=0.0496;AMR_AF=0.1772;AFR_AF=0.0174;EUR_AF=0.3996;SAS_AF=0.1616;AA=A|||;VT=SNP
6	28643856	rs73409123	G	A	100	PASS	AC=225;AF=0.0449281;AN=5008;NS=2504;DP=15023;EAS_AF=0.0079;AMR_AF=0.0303;AFR_AF=0.1316;EUR_AF=0.0189;SAS_AF=0.0031;AA=G|||;VT=SNP
6	28643896	rs9380083	G	A	100	PASS	AC=1696;AF=0.338658;AN=5008;NS=2504;DP=17041;EAS_AF=0.3224;AMR_AF=0.4308;AFR_AF=0.0741;EUR_AF=0.5537;SAS_AF=0.4264;AA=G|||;VT=SNP
6	28643988	rs62406553	G	A	100	PASS	AC=1658;AF=0.33107;AN=5008;NS=2504;DP=14891;EAS_AF=0.4722;AMR_AF=0.2997;AFR_AF=0.3464;EUR_AF=0.2058;SAS_AF=0.316;AA=g|||;VT=SNP
6	28645170	rs9393921	T	G	100	PASS	AC=1693;AF=0.338059;AN=5008;NS=2504;DP=15532;EAS_AF=0.3185;AMR_AF=0.4308;AFR_AF=0.0741;EUR_AF=0.5537;SAS_AF=0.4274;AA=T|||;VT=SNP
6	28647984	rs149912748	G	A	100	PASS	AC=103;AF=0.0205671;AN=5008;NS=2504;DP=14226;EAS_AF=0.0179;AMR_AF=0.0231;AFR_AF=0.0098;EUR_AF=0.0239;SAS_AF=0.0327;AA=G|||;VT=SNP
6	28648083	rs16894194	T	A	100	PASS	AC=1288;AF=0.257188;AN=5008;NS=2504;DP=13922;EAS_AF=0.1508;AMR_AF=0.2378;AFR_AF=0.407;EUR_AF=0.2217;SAS_AF=0.2147;AA=T|||;VT=SNP
6	28648271	rs16894197	C	T	100	PASS	AC=1302;AF=0.259984;AN=5008;NS=2504;DP=15916;EAS_AF=0.1508;AMR_AF=0.2378;AFR_AF=0.4107;EUR_AF=0.2217;SAS_AF=0.2239;AA=T|||;VT=SNP
6	28648320	rs35466817	T	C	100	PASS	AC=1289;AF=0.257388;AN=5008;NS=2504;DP=16058;EAS_AF=0.1508;AMR_AF=0.2378;AFR_AF=0.407;EUR_AF=0.2217;SAS_AF=0.2157;AA=T|||;VT=SNP
6	28648631	rs4121090	T	A	100	PASS	AC=4696;AF=0.9377;AN=5008;NS=2504;DP=18089;EAS_AF=0.9474;AMR_AF=0.9683;AFR_AF=0.8608;EUR_AF=0.9781;SAS_AF=0.9683;AA=A|||;VT=SNP
6	28650353	rs9885928	A	G	100	PASS	AC=1698;AF=0.339058;AN=5008;NS=2504;DP=17360;EAS_AF=0.3204;AMR_AF=0.4395;AFR_AF=0.0741;EUR_AF=0.5507;SAS_AF=0.4274;AA=A|||;VT=SNP
6	28650523	rs4486067	T	C	100	PASS	AC=345;AF=0.0688898;AN=5008;NS=2504;DP=16010;EAS_AF=0.0208;AMR_AF=0.0576;AFR_AF=0.0734;EUR_AF=0.1034;SAS_AF=0.0849;AA=T|||;VT=SNP
6	28651091	rs13202664	T	G	100	PASS	AC=345;AF=0.0688898;AN=5008;NS=2504;DP=16396;EAS_AF=0.0208;AMR_AF=0.0576;AFR_AF=0.0734;EUR_AF=0.1034;SAS_AF=0.0849;AA=T|||;VT=SNP
6	28651780	rs6910361	G	A	100	PASS	AC=342;AF=0.0682907;AN=5008;NS=2504;DP=18191;EAS_AF=0.0208;AMR_AF=0.0576;AFR_AF=0.0711;EUR_AF=0.1034;SAS_AF=0.0849;AA=G|||;VT=SNP
6	28654613	rs4711178	C	T	100	PASS	AC=1051;AF=0.209864;AN=5008;NS=2504;DP=16810;EAS_AF=0.376;AMR_AF=0.2061;AFR_AF=0.1331;EUR_AF=0.1571;SAS_AF=0.1994;AA=C|||;VT=SNP
6	28654789	rs112285225	T	C	100	PASS	AC=252;AF=0.0503195;AN=5008;NS=2504;DP=18001;EAS_AF=0.0992;AMR_AF=0.0418;AFR_AF=0.0008;EUR_AF=0.0219;SAS_AF=0.1022;AA=T|||;VT=SNP
6	28655388	rs11966966	T	C	100	PASS	AC=1300;AF=0.259585;AN=5008;NS=2504;DP=21737;EAS_AF=0.1389;AMR_AF=0.2421;AFR_AF=0.4281;EUR_AF=0.2237;SAS_AF=0.2055;AA=T|||;VT=SNP
6	28656109	rs11967609	T	A	100	PASS	AC=1322;AF=0.263978;AN=5008;NS=2504;DP=18123;EAS_AF=0.1389;AMR_AF=0.2421;AFR_AF=0.444;EUR_AF=0.2247;SAS_AF=0.2055;AA=T|||;VT=SNP
6	28656119	rs9348811	C	A	100	PASS	AC=1691;AF=0.33766;AN=5008;NS=2504;DP=17639;EAS_AF=0.3204;AMR_AF=0.4409;AFR_AF=0.0741;EUR_AF=0.5517;SAS_AF=0.4182;AA=C|||;VT=SNP
6	28656452	rs2394120	A	C	100	PASS	AC=1300;AF=0.259585;AN=5008;NS=2504;DP=17370;EAS_AF=0.1389;AMR_AF=0.2421;AFR_AF=0.4281;EUR_AF=0.2237;SAS_AF=0.2055;AA=A|||;VT=SNP
6	28656489	rs2394121	T	G	100	PASS	AC=1321;AF=0.263778;AN=5008;NS=2504;DP=17511;EAS_AF=0.1389;AMR_AF=0.2421;AFR_AF=0.4433;EUR_AF=0.2247;SAS_AF=0.2055;AA=T|||;VT=SNP
6	28657190	rs12180700	G	A	100	PASS	AC=1691;AF=0.33766;AN=5008;NS=2504;DP=19997;EAS_AF=0.3204;AMR_AF=0.4409;AFR_AF=0.0741;EUR_AF=0.5517;SAS_AF=0.4182;AA=G|||;VT=SNP
6	28657280	rs138010458	C	T	100	PASS	AC=398;AF=0.0794728;AN=5008;NS=2504;DP=19010;EAS_AF=0.1131;AMR_AF=0.1037;AFR_AF=0.0174;EUR_AF=0.0885;SAS_AF=0.1022;AA=C|||;VT=SNP
6	28657458	rs34953859	A	G	100	PASS	AC=321;AF=0.0640974;AN=5008;NS=2504;DP=18538;EAS_AF=0.0089;AMR_AF=0.0562;AFR_AF=0.0726;EUR_AF=0.1024;SAS_AF=0.0757;AA=A|||;VT=SNP
6	28658554	rs2394122	A	G	100	PASS	AC=3340;AF=0.666933;AN=5008;NS=2504;DP=20010;EAS_AF=0.8085;AMR_AF=0.7248;AFR_AF=0.3986;EUR_AF=0.7525;SAS_AF=0.7546;AA=A|||;VT=SNP
6	28659035	rs4289643	A	G	100	PASS	AC=1685;AF=0.336462;AN=5008;NS=2504;DP=19228;EAS_AF=0.3304;AMR_AF=0.4323;AFR_AF=0.0741;EUR_AF=0.5427;SAS_AF=0.4172;AA=A|||;VT=SNP
6	28659407	rs7748643	G	A	100	PASS	AC=2304;AF=0.460064;AN=5008;NS=2504;DP=19388;EAS_AF=0.4861;AMR_AF=0.3948;AFR_AF=0.5749;EUR_AF=0.33;SAS_AF=0.4581;AA=G|||;VT=SNP
6	28659863	rs7752875	C	T	100	PASS	AC=2638;AF=0.526757;AN=5008;NS=2504;DP=20264;EAS_AF=0.5952;AMR_AF=0.4928;AFR_AF=0.5794;EUR_AF=0.4076;SAS_AF=0.5317;AA=C|||;VT=SNP
6	28660101	rs60583357	C	T	100	PASS	AC=371;AF=0.0740815;AN=5008;NS=2504;DP=19762;EAS_AF=0.1091;AMR_AF=0.1023;AFR_AF=0.0182;EUR_AF=0.0885;SAS_AF=0.0787;AA=C|||;VT=SNP
6	28660290	rs9500977	G	A	100	PASS	AC=2637;AF=0.526558;AN=5008;NS=2504;DP=20664;EAS_AF=0.5952;AMR_AF=0.4928;AFR_AF=0.5794;EUR_AF=0.4076;SAS_AF=0.5307;AA=G|||;VT=SNP
6	28660515	rs55776584	T	C	100	PASS	AC=1059;AF=0.211462;AN=5008;NS=2504;DP=18174;EAS_AF=0.379;AMR_AF=0.2075;AFR_AF=0.1354;EUR_AF=0.1571;SAS_AF=0.2004;AA=T|||;VT=SNP
6	28660800	rs116446871	C	T	100	PASS	AC=371;AF=0.0740815;AN=5008;NS=2504;DP=15848;EAS_AF=0.1091;AMR_AF=0.1023;AFR_AF=0.0182;EUR_AF=0.0885;SAS_AF=0.0787;AA=C|||;VT=SNP
6	28662521	rs1319075	C	T	100	PASS	AC=1993;AF=0.397963;AN=5008;NS=2504;DP=17533;EAS_AF=0.3353;AMR_AF=0.4726;AFR_AF=0.2557;EUR_AF=0.5696;SAS_AF=0.4254;AA=C|||;VT=SNP
6	28663410	rs6902736	A	C	100	PASS	AC=2630;AF=0.52516;AN=5008;NS=2504;DP=12893;EAS_AF=0.5923;AMR_AF=0.4942;AFR_AF=0.5764;EUR_AF=0.4076;SAS_AF=0.5297;AA=A|||;VT=SNP
6	28663530	rs6456831	C	A	100	PASS	AC=2632;AF=0.525559;AN=5008;NS=2504;DP=13809;EAS_AF=0.6121;AMR_AF=0.4942;AFR_AF=0.5605;EUR_AF=0.4066;SAS_AF=0.5337;AA=C|||;VT=SNP
6	28664213	rs16894216	T	C	100	PASS	AC=274;AF=0.0547125;AN=5008;NS=2504;DP=18368;EAS_AF=0.0962;AMR_AF=0.0432;AFR_AF=0.0008;EUR_AF=0.0229;SAS_AF=0.1258;AA=T|||;VT=SNP
6	28664631	rs4143771	A	G	100	PASS	AC=2666;AF=0.532348;AN=5008;NS=2504;DP=17907;EAS_AF=0.624;AMR_AF=0.4942;AFR_AF=0.5764;EUR_AF=0.4076;SAS_AF=0.5337;AA=A|||;VT=SNP
6	28665109	rs7382112	A	G	100	PASS	AC=2632;AF=0.525559;AN=5008;NS=2504;DP=20557;EAS_AF=0.6121;AMR_AF=0.4942;AFR_AF=0.5605;EUR_AF=0.4066;SAS_AF=0.5337;AA=A|||;VT=SNP
6	28665362	rs7382146	C	T	100	PASS	AC=2744;AF=0.547923;AN=5008;NS=2504;DP=20598;EAS_AF=0.5923;AMR_AF=0.5202;AFR_AF=0.6324;EUR_AF=0.4205;SAS_AF=0.5389;AA=T|||;VT=SNP
6	28665934	rs2394149	G	A	100	PASS	AC=1690;AF=0.33746;AN=5008;NS=2504;DP=18617;EAS_AF=0.3234;AMR_AF=0.4395;AFR_AF=0.0741;EUR_AF=0.5517;SAS_AF=0.4151;AA=G|||;VT=SNP
6	28665944	rs1337585	G	A	100	PASS	AC=2633;AF=0.525759;AN=5008;NS=2504;DP=18506;EAS_AF=0.6131;AMR_AF=0.4942;AFR_AF=0.5613;EUR_AF=0.4066;SAS_AF=0.5327;AA=G|||;VT=SNP
6	28668480	rs7383248	A	C	100	PASS	AC=2690;AF=0.537141;AN=5008;NS=2504;DP=18777;EAS_AF=0.6131;AMR_AF=0.5014;AFR_AF=0.5998;EUR_AF=0.4066;SAS_AF=0.5337;AA=C|||;VT=SNP
6	28669315	rs6939576	G	A	100	PASS	AC=1787;AF=0.356829;AN=5008;NS=2504;DP=19368;EAS_AF=0.2857;AMR_AF=0.2939;AFR_AF=0.5174;EUR_AF=0.2485;SAS_AF=0.3691;AA=A|||;VT=SNP
6	28669610	rs143144207	A	G	100	PASS	AC=296;AF=0.0591054;AN=5008;NS=2504;DP=16879;EAS_AF=0.0198;AMR_AF=0.0317;AFR_AF=0.1377;EUR_AF=0.0457;SAS_AF=0.0266;AA=A|||;VT=SNP
6	28669698	rs9295777	G	T	100	PASS	AC=1612;AF=0.321885;AN=5008;NS=2504;DP=17458;EAS_AF=0.3065;AMR_AF=0.415;AFR_AF=0.0658;EUR_AF=0.5179;SAS_AF=0.4162;AA=G|||;VT=SNP
6	28671422	rs1107160	G	T	100	PASS	AC=371;AF=0.0740815;AN=5008;NS=2504;DP=18742;EAS_AF=0.0784;AMR_AF=0.049;AFR_AF=0.0401;EUR_AF=0.0527;SAS_AF=0.1554;AA=G|||;VT=SNP
6	28671651	rs1107158	A	G	100	PASS	AC=390;AF=0.0778754;AN=5008;NS=2504;DP=19748;EAS_AF=0.0833;AMR_AF=0.0576;AFR_AF=0.0393;EUR_AF=0.0606;SAS_AF=0.1564;AA=G|||;VT=SNP
6	28671723	rs1107159	T	C	100	PASS	AC=391;AF=0.0780751;AN=5008;NS=2504;DP=17397;EAS_AF=0.0843;AMR_AF=0.0576;AFR_AF=0.0393;EUR_AF=0.0606;SAS_AF=0.1564;AA=C|||;VT=SNP
6	28671898	rs2893974	C	T	100	PASS	AC=390;AF=0.0778754;AN=5008;NS=2504;DP=17581;EAS_AF=0.0833;AMR_AF=0.0576;AFR_AF=0.0393;EUR_AF=0.0606;SAS_AF=0.1564;AA=C|||;VT=SNP
6	28672688	rs1107294	T	C	100	PASS	AC=390;AF=0.0778754;AN=5008;NS=2504;DP=20453;EAS_AF=0.0833;AMR_AF=0.0576;AFR_AF=0.0393;EUR_AF=0.0606;SAS_AF=0.1564;AA=T|||;VT=SNP
6	28672826	rs74686052	C	A	100	PASS	AC=390;AF=0.0778754;AN=5008;NS=2504;DP=20049;EAS_AF=0.0833;AMR_AF=0.0576;AFR_AF=0.0393;EUR_AF=0.0606;SAS_AF=0.1564;AA=C|||;VT=SNP
6	28672892	rs75197152	G	A	100	PASS	AC=390;AF=0.0778754;AN=5008;NS=2504;DP=19723;EAS_AF=0.0833;AMR_AF=0.0576;AFR_AF=0.0393;EUR_AF=0.0606;SAS_AF=0.1564;AA=G|||;VT=SNP
6	28672897	rs56092796	C	A	100	PASS	AC=1810;AF=0.361422;AN=5008;NS=2504;DP=19687;EAS_AF=0.5437;AMR_AF=0.4063;AFR_AF=0.2784;EUR_AF=0.2982;SAS_AF=0.319;AA=C|||;VT=SNP
6	28673401	rs115125105	A	C	100	PASS	AC=390;AF=0.0778754;AN=5008;NS=2504;DP=14865;EAS_AF=0.0833;AMR_AF=0.0576;AFR_AF=0.0393;EUR_AF=0.0606;SAS_AF=0.1564;AA=C|||;VT=SNP
6	28674119	rs111593707	T	C	100	PASS	AC=390;AF=0.0778754;AN=5008;NS=2504;DP=14880;EAS_AF=0.0833;AMR_AF=0.0576;AFR_AF=0.0393;EUR_AF=0.0606;SAS_AF=0.1564;AA=C|||;VT=SNP
6	28674322	rs7772289	G	T	100	PASS	AC=2038;AF=0.406949;AN=5008;NS=2504;DP=15880;EAS_AF=0.3601;AMR_AF=0.438;AFR_AF=0.2716;EUR_AF=0.5348;SAS_AF=0.4847;AA=G|||;VT=SNP
6	28674494	rs7754365	T	G	100	PASS	AC=390;AF=0.0778754;AN=5008;NS=2504;DP=14523;EAS_AF=0.0833;AMR_AF=0.0576;AFR_AF=0.0393;EUR_AF=0.0606;SAS_AF=0.1564;AA=G|||;VT=SNP
6	28674628	rs7772373	A	G	100	PASS	AC=369;AF=0.0736821;AN=5008;NS=2504;DP=13751;EAS_AF=0.0784;AMR_AF=0.049;AFR_AF=0.0393;EUR_AF=0.0517;SAS_AF=0.1554;AA=a|||;VT=SNP
6	28674675	rs7772482	A	G	100	PASS	AC=369;AF=0.0736821;AN=5008;NS=2504;DP=13686;EAS_AF=0.0784;AMR_AF=0.049;AFR_AF=0.0393;EUR_AF=0.0517;SAS_AF=0.1554;AA=A|||;VT=SNP
6	28674798	rs7738101	A	C	100	PASS	AC=390;AF=0.0778754;AN=5008;NS=2504;DP=15954;EAS_AF=0.0833;AMR_AF=0.0576;AFR_AF=0.0393;EUR_AF=0.0606;SAS_AF=0.1564;AA=A|||;VT=SNP
6	28675286	rs113335053	C	T	100	PASS	AC=390;AF=0.0778754;AN=5008;NS=2504;DP=11476;EAS_AF=0.0833;AMR_AF=0.0576;AFR_AF=0.0393;EUR_AF=0.0606;SAS_AF=0.1564;AA=C|||;VT=SNP
6	28675630	rs6901325	G	A	100	PASS	AC=390;AF=0.0778754;AN=5008;NS=2504;DP=18247;EAS_AF=0.0833;AMR_AF=0.0576;AFR_AF=0.0393;EUR_AF=0.0606;SAS_AF=0.1564;AA=g|||;VT=SNP
6	28675860	rs6906105	G	A	100	PASS	AC=390;AF=0.0778754;AN=5008;NS=2504;DP=16930;EAS_AF=0.0833;AMR_AF=0.0576;AFR_AF=0.0393;EUR_AF=0.0606;SAS_AF=0.1564;AA=A|||;VT=SNP
6	28676013	rs6905871	A	G	100	PASS	AC=390;AF=0.0778754;AN=5008;NS=2504;DP=18021;EAS_AF=0.0833;AMR_AF=0.0576;AFR_AF=0.0393;EUR_AF=0.0606;SAS_AF=0.1564;AA=G|||;VT=SNP
6	28676074	rs6906506	G	C	100	PASS	AC=390;AF=0.0778754;AN=5008;NS=2504;DP=17476;EAS_AF=0.0833;AMR_AF=0.0576;AFR_AF=0.0393;EUR_AF=0.0606;SAS_AF=0.1564;AA=G|||;VT=SNP
6	28676193	rs9368570	G	A	100	PASS	AC=1812;AF=0.361821;AN=5008;NS=2504;DP=18402;EAS_AF=0.5427;AMR_AF=0.4078;AFR_AF=0.2784;EUR_AF=0.2992;SAS_AF=0.32;AA=G|||;VT=SNP
6	28676215	rs76799171	A	T	100	PASS	AC=390;AF=0.0778754;AN=5008;NS=2504;DP=18495;EAS_AF=0.0833;AMR_AF=0.0576;AFR_AF=0.0393;EUR_AF=0.0606;SAS_AF=0.1564;AA=A|||;VT=SNP
6	28676394	rs9366724	A	T	100	PASS	AC=285;AF=0.0569089;AN=5008;NS=2504;DP=18532;EAS_AF=0.1111;AMR_AF=0.0461;AFR_AF=0.0106;EUR_AF=0.0467;SAS_AF=0.0818;AA=A|||;VT=SNP
6	28676458	rs9357072	G	T	100	PASS	AC=283;AF=0.0565096;AN=5008;NS=2504;DP=19055;EAS_AF=0.1091;AMR_AF=0.0461;AFR_AF=0.0106;EUR_AF=0.0467;SAS_AF=0.0818;AA=G|||;VT=SNP
6	28677514	rs61657599	A	G	100	PASS	AC=369;AF=0.0736821;AN=5008;NS=2504;DP=19962;EAS_AF=0.0784;AMR_AF=0.049;AFR_AF=0.0393;EUR_AF=0.0517;SAS_AF=0.1554;AA=A|||;VT=SNP
6	28677758	rs9368571	C	G	100	PASS	AC=1382;AF=0.275958;AN=5008;NS=2504;DP=18731;EAS_AF=0.4484;AMR_AF=0.3026;AFR_AF=0.2035;EUR_AF=0.2177;SAS_AF=0.2372;AA=C|||;VT=SNP
6	28677996	rs75780051	C	A	100	PASS	AC=455;AF=0.0908546;AN=5008;NS=2504;DP=20263;EAS_AF=0.0833;AMR_AF=0.062;AFR_AF=0.0855;EUR_AF=0.0606;SAS_AF=0.1575;AA=A|||;VT=SNP
6	28678293	rs79872226	G	T	100	PASS	AC=134;AF=0.0267572;AN=5008;NS=2504;DP=20207;EAS_AF=0.0536;AMR_AF=0.0101;AFR_AF=0.0015;EUR_AF=0.0169;SAS_AF=0.0552;AA=G|||;VT=SNP
6	28678357	rs7775835	T	C	100	PASS	AC=4227;AF=0.84405;AN=5008;NS=2504;DP=18782;EAS_AF=0.9861;AMR_AF=0.8991;AFR_AF=0.5832;EUR_AF=0.8936;SAS_AF=0.9601;AA=c|||;VT=SNP
6	28678387	rs77679360	A	G	100	PASS	AC=134;AF=0.0267572;AN=5008;NS=2504;DP=18391;EAS_AF=0.0536;AMR_AF=0.0101;AFR_AF=0.0015;EUR_AF=0.0169;SAS_AF=0.0552;AA=A|||;VT=SNP
6	28678607	rs140041878	T	C	100	PASS	AC=188;AF=0.0375399;AN=5008;NS=2504;DP=19625;EAS_AF=0.0248;AMR_AF=0.0331;AFR_AF=0.0068;EUR_AF=0.0328;SAS_AF=0.1002;AA=T|||;VT=SNP
6	28678912	rs80053558	T	A	100	PASS	AC=454;AF=0.090655;AN=5008;NS=2504;DP=18403;EAS_AF=0.0833;AMR_AF=0.062;AFR_AF=0.0855;EUR_AF=0.0606;SAS_AF=0.1564;AA=T|||;VT=SNP
6	28679016	rs75844181	T	C	100	PASS	AC=454;AF=0.090655;AN=5008;NS=2504;DP=20193;EAS_AF=0.0833;AMR_AF=0.062;AFR_AF=0.0855;EUR_AF=0.0606;SAS_AF=0.1564;AA=C|||;VT=SNP
6	28679620	rs1891757	G	A	100	PASS	AC=433;AF=0.0864617;AN=5008;NS=2504;DP=15867;EAS_AF=0.0784;AMR_AF=0.0533;AFR_AF=0.0855;EUR_AF=0.0517;SAS_AF=0.1554;AA=G|||;VT=SNP
6	28679868	rs1539586	G	C	100	PASS	AC=1936;AF=0.386581;AN=5008;NS=2504;DP=17167;EAS_AF=0.5308;AMR_AF=0.3732;AFR_AF=0.3464;EUR_AF=0.2853;SAS_AF=0.4059;AA=C|||;VT=SNP
6	28679944	rs1539585	C	T	100	PASS	AC=1915;AF=0.382388;AN=5008;NS=2504;DP=18642;EAS_AF=0.3591;AMR_AF=0.4207;AFR_AF=0.1982;EUR_AF=0.5288;SAS_AF=0.4775;AA=C|||;VT=SNP
6	28679945	rs1539584	A	C	100	PASS	AC=1414;AF=0.282348;AN=5008;NS=2504;DP=18549;EAS_AF=0.4474;AMR_AF=0.3098;AFR_AF=0.2141;EUR_AF=0.2247;SAS_AF=0.2444;AA=A|||;VT=SNP
6	28680103	rs115582688	C	T	100	PASS	AC=346;AF=0.0690895;AN=5008;NS=2504;DP=17406;EAS_AF=0.0952;AMR_AF=0.1009;AFR_AF=0.0197;EUR_AF=0.0785;SAS_AF=0.0767;AA=C|||;VT=SNP
6	28680173	rs1573970	C	G	100	PASS	AC=454;AF=0.090655;AN=5008;NS=2504;DP=16973;EAS_AF=0.0833;AMR_AF=0.062;AFR_AF=0.0855;EUR_AF=0.0606;SAS_AF=0.1564;AA=G|||;VT=SNP
6	28680285	rs1573969	C	T	100	PASS	AC=454;AF=0.090655;AN=5008;NS=2504;DP=14242;EAS_AF=0.0833;AMR_AF=0.062;AFR_AF=0.0855;EUR_AF=0.0606;SAS_AF=0.1564;AA=T|||;VT=SNP
6	28680467	rs112771452	C	G	100	PASS	AC=455;AF=0.0908546;AN=5008;NS=2504;DP=9511;EAS_AF=0.0833;AMR_AF=0.062;AFR_AF=0.0862;EUR_AF=0.0606;SAS_AF=0.1564;AA=C|||;VT=SNP
6	28680892	rs72844382	C	T	100	PASS	AC=1485;AF=0.296526;AN=5008;NS=2504;DP=6345;EAS_AF=0.4484;AMR_AF=0.3112;AFR_AF=0.2625;EUR_AF=0.2247;SAS_AF=0.2495;AA=C|||;VT=SNP
6	28680975	rs56384403	C	G	100	PASS	AC=452;AF=0.0902556;AN=5008;NS=2504;DP=8271;EAS_AF=0.0833;AMR_AF=0.062;AFR_AF=0.084;EUR_AF=0.0606;SAS_AF=0.1564;AA=C|||;VT=SNP
6	28681444	rs10456364	T	C	100	PASS	AC=1671;AF=0.333666;AN=5008;NS=2504;DP=12326;EAS_AF=0.3562;AMR_AF=0.4035;AFR_AF=0.0756;EUR_AF=0.5099;SAS_AF=0.4284;AA=T|||;VT=SNP
6	28681804	rs10456365	A	G	100	PASS	AC=1673;AF=0.334065;AN=5008;NS=2504;DP=16363;EAS_AF=0.3581;AMR_AF=0.4035;AFR_AF=0.0756;EUR_AF=0.5099;SAS_AF=0.4284;AA=A|||;VT=SNP
6	28682372	rs76024870	A	T	100	PASS	AC=433;AF=0.0864617;AN=5008;NS=2504;DP=20153;EAS_AF=0.0784;AMR_AF=0.0533;AFR_AF=0.0855;EUR_AF=0.0517;SAS_AF=0.1554;AA=A|||;VT=SNP
6	28682406	rs145097508	G	C	100	PASS	AC=146;AF=0.0291534;AN=5008;NS=2504;DP=19994;EAS_AF=0.0089;AMR_AF=0.0259;AFR_AF=0.0023;EUR_AF=0.0308;SAS_AF=0.0869;AA=G|||;VT=SNP
6	28682763	rs9380085	T	C	100	PASS	AC=1140;AF=0.227636;AN=5008;NS=2504;DP=19764;EAS_AF=0.4405;AMR_AF=0.2464;AFR_AF=0.1203;EUR_AF=0.174;SAS_AF=0.1953;AA=T|||;VT=SNP
6	28683649	rs9404960	G	T	100	PASS	AC=1670;AF=0.333466;AN=5008;NS=2504;DP=13702;EAS_AF=0.3562;AMR_AF=0.4035;AFR_AF=0.0756;EUR_AF=0.5089;SAS_AF=0.4284;AA=G|||;VT=SNP
6	28683693	rs142193829	G	A	100	PASS	AC=345;AF=0.0688898;AN=5008;NS=2504;DP=14655;EAS_AF=0.0952;AMR_AF=0.1009;AFR_AF=0.0182;EUR_AF=0.0795;SAS_AF=0.0767;AA=G|||;VT=SNP
6	28683743	rs9391676	C	T	100	PASS	AC=1670;AF=0.333466;AN=5008;NS=2504;DP=12682;EAS_AF=0.3562;AMR_AF=0.4035;AFR_AF=0.0756;EUR_AF=0.5089;SAS_AF=0.4284;AA=C|||;VT=SNP
6	28683843	rs9767343	A	G	100	PASS	AC=454;AF=0.090655;AN=5008;NS=2504;DP=11300;EAS_AF=0.0833;AMR_AF=0.062;AFR_AF=0.0855;EUR_AF=0.0606;SAS_AF=0.1564;AA=G|||;VT=SNP
6	28684132	rs115397636	C	T	100	PASS	AC=292;AF=0.0583067;AN=5008;NS=2504;DP=14802;EAS_AF=0.0089;AMR_AF=0.0648;AFR_AF=0.1051;EUR_AF=0.0517;SAS_AF=0.0481;AA=C|||;VT=SNP
6	28684183	rs9295778	T	G	100	PASS	AC=3950;AF=0.788738;AN=5008;NS=2504;DP=14980;EAS_AF=0.9782;AMR_AF=0.8357;AFR_AF=0.4871;EUR_AF=0.8429;SAS_AF=0.9121;AA=G|||;VT=SNP
6	28684286	rs9767359	A	G	100	PASS	AC=454;AF=0.090655;AN=5008;NS=2504;DP=20032;EAS_AF=0.0833;AMR_AF=0.062;AFR_AF=0.0855;EUR_AF=0.0606;SAS_AF=0.1564;AA=G|||;VT=SNP
6	28684360	rs79179143	T	A	100	PASS	AC=454;AF=0.090655;AN=5008;NS=2504;DP=22166;EAS_AF=0.0833;AMR_AF=0.062;AFR_AF=0.0855;EUR_AF=0.0606;SAS_AF=0.1564;AA=T|||;VT=SNP
6	28684506	rs114051421	G	A	100	PASS	AC=188;AF=0.0375399;AN=5008;NS=2504;DP=19539;EAS_AF=0.0248;AMR_AF=0.0331;AFR_AF=0.0068;EUR_AF=0.0328;SAS_AF=0.1002;AA=G|||;VT=SNP
6	28684619	rs117996855	C	T	100	PASS	AC=39;AF=0.00778754;AN=5008;NS=2504;DP=19825;EAS_AF=0.005;AMR_AF=0.0058;AFR_AF=0.0045;EUR_AF=0.0089;SAS_AF=0.0153;AA=C|||;VT=SNP
6	28684630	rs114383240	C	T	100	PASS	AC=340;AF=0.0678914;AN=5008;NS=2504;DP=19945;EAS_AF=0.0952;AMR_AF=0.1009;AFR_AF=0.0144;EUR_AF=0.0795;SAS_AF=0.0767;AA=C|||;VT=SNP
6	28684714	rs74749613	T	A	100	PASS	AC=433;AF=0.0864617;AN=5008;NS=2504;DP=18944;EAS_AF=0.0784;AMR_AF=0.0533;AFR_AF=0.0855;EUR_AF=0.0517;SAS_AF=0.1554;AA=t|||;VT=SNP
6	28684754	rs76302449	G	A	100	PASS	AC=454;AF=0.090655;AN=5008;NS=2504;DP=17811;EAS_AF=0.0833;AMR_AF=0.062;AFR_AF=0.0855;EUR_AF=0.0606;SAS_AF=0.1564;AA=A|||;VT=SNP
6	28685118	rs61208746	T	C	100	PASS	AC=454;AF=0.090655;AN=5008;NS=2504;DP=16128;EAS_AF=0.0833;AMR_AF=0.062;AFR_AF=0.0855;EUR_AF=0.0606;SAS_AF=0.1564;AA=T|||;VT=SNP
6	28685279	rs58238888	C	T	100	PASS	AC=454;AF=0.090655;AN=5008;NS=2504;DP=18499;EAS_AF=0.0833;AMR_AF=0.062;AFR_AF=0.0855;EUR_AF=0.0606;SAS_AF=0.1564;AA=C|||;VT=SNP
6	28685902	rs57693980	A	G	100	PASS	AC=433;AF=0.0864617;AN=5008;NS=2504;DP=16774;EAS_AF=0.0784;AMR_AF=0.0533;AFR_AF=0.0855;EUR_AF=0.0517;SAS_AF=0.1554;AA=A|||;VT=SNP
6	28685981	rs9366725	C	T	100	PASS	AC=1669;AF=0.333267;AN=5008;NS=2504;DP=18176;EAS_AF=0.3562;AMR_AF=0.4035;AFR_AF=0.0756;EUR_AF=0.5089;SAS_AF=0.4274;AA=C|||;VT=SNP
6	28686006	rs115499539	C	G	100	PASS	AC=147;AF=0.029353;AN=5008;NS=2504;DP=17795;EAS_AF=0.0089;AMR_AF=0.0259;AFR_AF=0.0023;EUR_AF=0.0308;SAS_AF=0.0879;AA=C|||;VT=SNP
6	28686084	rs115162286	A	G	100	PASS	AC=372;AF=0.0742812;AN=5008;NS=2504;DP=18819;EAS_AF=0.0952;AMR_AF=0.1023;AFR_AF=0.0371;EUR_AF=0.0805;SAS_AF=0.0767;AA=A|||;VT=SNP
6	28686185	rs79050600	A	C	100	PASS	AC=433;AF=0.0864617;AN=5008;NS=2504;DP=16963;EAS_AF=0.0784;AMR_AF=0.0533;AFR_AF=0.0855;EUR_AF=0.0517;SAS_AF=0.1554;AA=A|||;VT=SNP
6	28686284	rs2394152	T	C	100	PASS	AC=1671;AF=0.333666;AN=5008;NS=2504;DP=15141;EAS_AF=0.3562;AMR_AF=0.4035;AFR_AF=0.0756;EUR_AF=0.5089;SAS_AF=0.4294;AA=T|||;VT=SNP
6	28686298	rs113823147	A	G	100	PASS	AC=454;AF=0.090655;AN=5008;NS=2504;DP=14669;EAS_AF=0.0833;AMR_AF=0.062;AFR_AF=0.0855;EUR_AF=0.0606;SAS_AF=0.1564;AA=G|||;VT=SNP
6	28686390	rs150120410	G	A	100	PASS	AC=291;AF=0.058107;AN=5008;NS=2504;DP=12153;EAS_AF=0.0079;AMR_AF=0.0648;AFR_AF=0.1051;EUR_AF=0.0517;SAS_AF=0.0481;AA=G|||;VT=SNP
6	28686592	rs9393928	A	T	100	PASS	AC=1293;AF=0.258187;AN=5008;NS=2504;DP=12669;EAS_AF=0.4425;AMR_AF=0.2608;AFR_AF=0.2231;EUR_AF=0.174;SAS_AF=0.2004;AA=A|||;VT=SNP
6	28686819	rs9380086	T	G	100	PASS	AC=1292;AF=0.257987;AN=5008;NS=2504;DP=12084;EAS_AF=0.4415;AMR_AF=0.2608;AFR_AF=0.2239;EUR_AF=0.174;SAS_AF=0.1994;AA=T|||;VT=SNP
6	28687469	rs56404349	G	A	100	PASS	AC=1139;AF=0.227436;AN=5008;NS=2504;DP=14951;EAS_AF=0.4405;AMR_AF=0.2464;AFR_AF=0.1203;EUR_AF=0.174;SAS_AF=0.1943;AA=a|||;VT=SNP
6	28687489	rs116575156	A	G	100	PASS	AC=340;AF=0.0678914;AN=5008;NS=2504;DP=14041;EAS_AF=0.0952;AMR_AF=0.0994;AFR_AF=0.0151;EUR_AF=0.0795;SAS_AF=0.0767;AA=A|||;VT=SNP
6	28687499	rs111467285	T	A	100	PASS	AC=357;AF=0.0712859;AN=5008;NS=2504;DP=13784;EAS_AF=0.0079;AMR_AF=0.072;AFR_AF=0.1498;EUR_AF=0.0527;SAS_AF=0.0491;AA=T|||;VT=SNP
6	28687765	rs9688414	A	G	100	PASS	AC=454;AF=0.090655;AN=5008;NS=2504;DP=15470;EAS_AF=0.0833;AMR_AF=0.062;AFR_AF=0.0855;EUR_AF=0.0606;SAS_AF=0.1564;AA=A|||;VT=SNP
6	28687865	rs115174302	C	T	100	PASS	AC=314;AF=0.0626997;AN=5008;NS=2504;DP=16342;EAS_AF=0.1121;AMR_AF=0.0548;AFR_AF=0.0113;EUR_AF=0.0636;SAS_AF=0.0859;AA=C|||;VT=SNP
6	28688315	rs9348812	C	T	100	PASS	AC=1138;AF=0.227236;AN=5008;NS=2504;DP=18974;EAS_AF=0.4395;AMR_AF=0.2464;AFR_AF=0.1203;EUR_AF=0.174;SAS_AF=0.1943;AA=C|||;VT=SNP
6	28688438	rs112712202	C	T	100	PASS	AC=433;AF=0.0864617;AN=5008;NS=2504;DP=9549;EAS_AF=0.0784;AMR_AF=0.0533;AFR_AF=0.0855;EUR_AF=0.0517;SAS_AF=0.1554;AA=C|||;VT=SNP
6	28688843	rs77050371	G	C	100	PASS	AC=454;AF=0.090655;AN=5008;NS=2504;DP=17559;EAS_AF=0.0833;AMR_AF=0.062;AFR_AF=0.0862;EUR_AF=0.0606;SAS_AF=0.1554;AA=C|||;VT=SNP
6	28688921	rs6909960	G	A	100	PASS	AC=454;AF=0.090655;AN=5008;NS=2504;DP=20118;EAS_AF=0.0833;AMR_AF=0.062;AFR_AF=0.0855;EUR_AF=0.0606;SAS_AF=0.1564;AA=G|||;VT=SNP
6	28689004	rs73391152	G	T	100	PASS	AC=644;AF=0.128594;AN=5008;NS=2504;DP=20644;EAS_AF=0.0198;AMR_AF=0.1066;AFR_AF=0.2905;EUR_AF=0.0795;SAS_AF=0.0879;AA=G|||;VT=SNP
6	28689232	rs56296645	C	T	100	PASS	AC=433;AF=0.0864617;AN=5008;NS=2504;DP=19006;EAS_AF=0.0784;AMR_AF=0.0533;AFR_AF=0.0855;EUR_AF=0.0517;SAS_AF=0.1554;AA=C|||;VT=SNP
6	28689290	rs73391153	T	C	100	PASS	AC=563;AF=0.11242;AN=5008;NS=2504;DP=20130;EAS_AF=0.0179;AMR_AF=0.0879;AFR_AF=0.2557;EUR_AF=0.0676;SAS_AF=0.0798;AA=T|||;VT=SNP
6	28689661	rs80326437	A	C	100	PASS	AC=454;AF=0.090655;AN=5008;NS=2504;DP=19069;EAS_AF=0.0833;AMR_AF=0.062;AFR_AF=0.0855;EUR_AF=0.0606;SAS_AF=0.1564;AA=C|||;VT=SNP
6	28689672	rs9468413	C	A	100	PASS	AC=3950;AF=0.788738;AN=5008;NS=2504;DP=19580;EAS_AF=0.9782;AMR_AF=0.8357;AFR_AF=0.4879;EUR_AF=0.8429;SAS_AF=0.911;AA=A|||;VT=SNP
6	28689712	rs74901699	C	A	100	PASS	AC=454;AF=0.090655;AN=5008;NS=2504;DP=20493;EAS_AF=0.0833;AMR_AF=0.062;AFR_AF=0.0855;EUR_AF=0.0606;SAS_AF=0.1564;AA=C|||;VT=SNP
6	28689758	rs77413278	G	T	100	PASS	AC=454;AF=0.090655;AN=5008;NS=2504;DP=20372;EAS_AF=0.0833;AMR_AF=0.062;AFR_AF=0.0855;EUR_AF=0.0606;SAS_AF=0.1564;AA=T|||;VT=SNP
6	28689980	rs77531101	A	T	100	PASS	AC=454;AF=0.090655;AN=5008;NS=2504;DP=17959;EAS_AF=0.0833;AMR_AF=0.062;AFR_AF=0.0855;EUR_AF=0.0606;SAS_AF=0.1564;AA=A|||;VT=SNP
6	28690100	rs4713178	G	A	100	PASS	AC=1672;AF=0.333866;AN=5008;NS=2504;DP=16781;EAS_AF=0.3562;AMR_AF=0.4035;AFR_AF=0.0756;EUR_AF=0.5089;SAS_AF=0.4305;AA=G|||;VT=SNP
6	28690649	rs76968338	T	C	100	PASS	AC=454;AF=0.090655;AN=5008;NS=2504;DP=15083;EAS_AF=0.0833;AMR_AF=0.062;AFR_AF=0.0855;EUR_AF=0.0606;SAS_AF=0.1564;AA=t|||;VT=SNP
6	28692468	rs116665653	G	A	100	PASS	AC=340;AF=0.0678914;AN=5008;NS=2504;DP=16602;EAS_AF=0.0952;AMR_AF=0.1009;AFR_AF=0.0144;EUR_AF=0.0795;SAS_AF=0.0767;AA=G|||;VT=SNP
6	28692512	rs114469207	A	G	100	PASS	AC=433;AF=0.0864617;AN=5008;NS=2504;DP=16532;EAS_AF=0.0784;AMR_AF=0.0533;AFR_AF=0.0855;EUR_AF=0.0517;SAS_AF=0.1554;AA=A|||;VT=SNP
6	28692540	rs78615644	T	C	100	PASS	AC=433;AF=0.0864617;AN=5008;NS=2504;DP=16962;EAS_AF=0.0784;AMR_AF=0.0533;AFR_AF=0.0855;EUR_AF=0.0517;SAS_AF=0.1554;AA=T|||;VT=SNP
6	28692738	rs113085175	A	G	100	PASS	AC=454;AF=0.090655;AN=5008;NS=2504;DP=16514;EAS_AF=0.0833;AMR_AF=0.062;AFR_AF=0.0855;EUR_AF=0.0606;SAS_AF=0.1564;AA=G|||;VT=SNP
6	28693026	rs115592443	C	T	100	PASS	AC=347;AF=0.0692891;AN=5008;NS=2504;DP=15249;EAS_AF=0.0952;AMR_AF=0.1009;AFR_AF=0.0197;EUR_AF=0.0795;SAS_AF=0.0767;AA=C|||;VT=SNP
6	28693883	rs12660605	A	G	100	PASS	AC=1141;AF=0.227835;AN=5008;NS=2504;DP=15641;EAS_AF=0.4415;AMR_AF=0.2464;AFR_AF=0.1203;EUR_AF=0.174;SAS_AF=0.1953;AA=A|||;VT=SNP
6	28693903	rs79046736	C	G	100	PASS	AC=475;AF=0.0948482;AN=5008;NS=2504;DP=15794;EAS_AF=0.0833;AMR_AF=0.062;AFR_AF=0.1006;EUR_AF=0.0616;SAS_AF=0.1564;AA=C|||;VT=SNP
6	28694392	rs1419094	G	T	100	PASS	AC=373;AF=0.0744808;AN=5008;NS=2504;DP=16141;EAS_AF=0.0952;AMR_AF=0.1023;AFR_AF=0.0371;EUR_AF=0.0815;SAS_AF=0.0767;AA=G|||;VT=SNP
6	28694608	rs9348813	T	C	100	PASS	AC=1670;AF=0.333466;AN=5008;NS=2504;DP=16208;EAS_AF=0.3562;AMR_AF=0.4035;AFR_AF=0.0756;EUR_AF=0.5089;SAS_AF=0.4284;AA=T|||;VT=SNP
6	28694770	rs60311527	G	T	100	PASS	AC=454;AF=0.090655;AN=5008;NS=2504;DP=16870;EAS_AF=0.0833;AMR_AF=0.062;AFR_AF=0.0855;EUR_AF=0.0606;SAS_AF=0.1564;AA=T|||;VT=SNP
6	28694814	rs61703239	G	A	100	PASS	AC=433;AF=0.0864617;AN=5008;NS=2504;DP=16281;EAS_AF=0.0784;AMR_AF=0.0533;AFR_AF=0.0855;EUR_AF=0.0517;SAS_AF=0.1554;AA=G|||;VT=SNP
6	28695149	rs1954407	T	G	100	PASS	AC=340;AF=0.0678914;AN=5008;NS=2504;DP=15539;EAS_AF=0.0952;AMR_AF=0.1009;AFR_AF=0.0144;EUR_AF=0.0795;SAS_AF=0.0767;AA=T|||;VT=SNP
6	28695299	rs7772111	T	C	100	PASS	AC=454;AF=0.090655;AN=5008;NS=2504;DP=16913;EAS_AF=0.0833;AMR_AF=0.062;AFR_AF=0.0855;EUR_AF=0.0606;SAS_AF=0.1564;AA=C|||;VT=SNP
6	28695430	rs7751884	A	C	100	PASS	AC=454;AF=0.090655;AN=5008;NS=2504;DP=17650;EAS_AF=0.0833;AMR_AF=0.062;AFR_AF=0.0855;EUR_AF=0.0606;SAS_AF=0.1564;AA=C|||;VT=SNP
6	28695668	rs7772682	T	A	100	PASS	AC=455;AF=0.0908546;AN=5008;NS=2504;DP=19517;EAS_AF=0.0833;AMR_AF=0.0634;AFR_AF=0.0855;EUR_AF=0.0606;SAS_AF=0.1564;AA=A|||;VT=SNP
6	28696524	rs113279711	G	A	100	PASS	AC=454;AF=0.090655;AN=5008;NS=2504;DP=16929;EAS_AF=0.0833;AMR_AF=0.062;AFR_AF=0.0855;EUR_AF=0.0606;SAS_AF=0.1564;AA=A|||;VT=SNP
6	28696772	rs150814685	T	G	100	PASS	AC=188;AF=0.0375399;AN=5008;NS=2504;DP=19956;EAS_AF=0.0248;AMR_AF=0.0331;AFR_AF=0.0068;EUR_AF=0.0328;SAS_AF=0.1002;AA=T|||;VT=SNP
6	28696794	rs114339006	G	T	100	PASS	AC=414;AF=0.0826677;AN=5008;NS=2504;DP=19610;EAS_AF=0.0764;AMR_AF=0.0461;AFR_AF=0.0855;EUR_AF=0.0398;SAS_AF=0.1554;AA=G|||;VT=SNP
6	28696816	rs114807698	C	A	100	PASS	AC=146;AF=0.0291534;AN=5008;NS=2504;DP=19570;EAS_AF=0.0089;AMR_AF=0.0259;AFR_AF=0.0023;EUR_AF=0.0308;SAS_AF=0.0869;AA=C|||;VT=SNP
6	28696844	rs114950784	A	T	100	PASS	AC=435;AF=0.086861;AN=5008;NS=2504;DP=19338;EAS_AF=0.0813;AMR_AF=0.0548;AFR_AF=0.0855;EUR_AF=0.0487;SAS_AF=0.1564;AA=A|||;VT=SNP
6	28697086	rs2893973	C	T	100	PASS	AC=3728;AF=0.744409;AN=5008;NS=2504;DP=16058;EAS_AF=0.5556;AMR_AF=0.7392;AFR_AF=0.7965;EUR_AF=0.8111;SAS_AF=0.8037;AA=C|||;VT=SNP
6	28697091	rs116539185	A	G	100	PASS	AC=292;AF=0.0583067;AN=5008;NS=2504;DP=16205;EAS_AF=0.0079;AMR_AF=0.0648;AFR_AF=0.1059;EUR_AF=0.0517;SAS_AF=0.0481;AA=A|||;VT=SNP
6	28697625	rs17280797	A	G	100	PASS	AC=435;AF=0.086861;AN=5008;NS=2504;DP=14771;EAS_AF=0.0813;AMR_AF=0.0548;AFR_AF=0.0855;EUR_AF=0.0487;SAS_AF=0.1564;AA=G|||;VT=SNP
6	28697751	rs17280818	G	T	100	PASS	AC=435;AF=0.086861;AN=5008;NS=2504;DP=14744;EAS_AF=0.0813;AMR_AF=0.0548;AFR_AF=0.0855;EUR_AF=0.0487;SAS_AF=0.1564;AA=T|||;VT=SNP
6	28697832	rs17346574	C	A	100	PASS	AC=435;AF=0.086861;AN=5008;NS=2504;DP=12284;EAS_AF=0.0813;AMR_AF=0.0548;AFR_AF=0.0855;EUR_AF=0.0487;SAS_AF=0.1564;AA=A|||;VT=SNP
6	28697964	rs16894234	G	C	100	PASS	AC=371;AF=0.0740815;AN=5008;NS=2504;DP=19341;EAS_AF=0.0952;AMR_AF=0.1023;AFR_AF=0.0371;EUR_AF=0.0805;SAS_AF=0.0757;AA=G|||;VT=SNP
6	28698080	rs114766711	G	A	100	PASS	AC=415;AF=0.0828674;AN=5008;NS=2504;DP=16016;EAS_AF=0.0764;AMR_AF=0.0476;AFR_AF=0.0855;EUR_AF=0.0398;SAS_AF=0.1554;AA=G|||;VT=SNP
6	28698668	rs2211495	G	A	100	PASS	AC=347;AF=0.0692891;AN=5008;NS=2504;DP=17162;EAS_AF=0.0952;AMR_AF=0.1009;AFR_AF=0.0197;EUR_AF=0.0795;SAS_AF=0.0767;AA=G|||;VT=SNP
6	28698908	rs16894237	C	T	100	PASS	AC=340;AF=0.0678914;AN=5008;NS=2504;DP=18079;EAS_AF=0.0952;AMR_AF=0.1009;AFR_AF=0.0144;EUR_AF=0.0795;SAS_AF=0.0767;AA=C|||;VT=SNP
6	28699369	rs7755641	T	C	100	PASS	AC=414;AF=0.0826677;AN=5008;NS=2504;DP=18621;EAS_AF=0.0764;AMR_AF=0.0461;AFR_AF=0.0855;EUR_AF=0.0398;SAS_AF=0.1554;AA=t|||;VT=SNP
6	28699691	rs10498733	G	A	100	PASS	AC=414;AF=0.0826677;AN=5008;NS=2504;DP=18542;EAS_AF=0.0764;AMR_AF=0.0461;AFR_AF=0.0855;EUR_AF=0.0398;SAS_AF=0.1554;AA=A|||;VT=SNP
6	28700089	rs9257110	T	C	100	PASS	AC=1229;AF=0.245407;AN=5008;NS=2504;DP=17756;EAS_AF=0.4444;AMR_AF=0.255;AFR_AF=0.1664;EUR_AF=0.1859;SAS_AF=0.2014;AA=T|||;VT=SNP
6	28700147	rs1936180	G	A	100	PASS	AC=414;AF=0.0826677;AN=5008;NS=2504;DP=17897;EAS_AF=0.0764;AMR_AF=0.0461;AFR_AF=0.0855;EUR_AF=0.0398;SAS_AF=0.1554;AA=G|||;VT=SNP
6	28700197	rs7760656	T	A	100	PASS	AC=435;AF=0.086861;AN=5008;NS=2504;DP=19657;EAS_AF=0.0813;AMR_AF=0.0548;AFR_AF=0.0855;EUR_AF=0.0487;SAS_AF=0.1564;AA=T|||;VT=SNP
6	28700352	rs6456834	T	G	100	PASS	AC=3950;AF=0.788738;AN=5008;NS=2504;DP=21806;EAS_AF=0.9782;AMR_AF=0.8357;AFR_AF=0.4871;EUR_AF=0.8429;SAS_AF=0.9121;AA=G|||;VT=SNP
6	28700457	rs148584123	G	C	100	PASS	AC=146;AF=0.0291534;AN=5008;NS=2504;DP=19995;EAS_AF=0.0089;AMR_AF=0.0259;AFR_AF=0.0023;EUR_AF=0.0308;SAS_AF=0.0869;AA=G|||;VT=SNP
6	28700500	rs9257111	C	T	100	PASS	AC=1228;AF=0.245208;AN=5008;NS=2504;DP=18967;EAS_AF=0.4435;AMR_AF=0.255;AFR_AF=0.1664;EUR_AF=0.1859;SAS_AF=0.2014;AA=C|||;VT=SNP
6	28701516	rs17281186	T	A	100	PASS	AC=435;AF=0.086861;AN=5008;NS=2504;DP=20112;EAS_AF=0.0813;AMR_AF=0.0548;AFR_AF=0.0855;EUR_AF=0.0487;SAS_AF=0.1564;AA=T|||;VT=SNP
6	28702113	rs9257112	C	T	100	PASS	AC=1155;AF=0.230631;AN=5008;NS=2504;DP=14564;EAS_AF=0.4435;AMR_AF=0.2522;AFR_AF=0.118;EUR_AF=0.1849;SAS_AF=0.1953;AA=C|||;VT=SNP
6	28703149	rs7748319	T	G	100	PASS	AC=455;AF=0.0908546;AN=5008;NS=2504;DP=18390;EAS_AF=0.0833;AMR_AF=0.062;AFR_AF=0.0862;EUR_AF=0.0606;SAS_AF=0.1564;AA=G|||;VT=SNP
6	28703244	rs1233572	T	C	100	PASS	AC=3338;AF=0.666534;AN=5008;NS=2504;DP=17913;EAS_AF=0.6448;AMR_AF=0.5965;AFR_AF=0.9244;EUR_AF=0.4901;SAS_AF=0.5716;AA=C|||;VT=SNP
6	28703281	rs2893970	T	C	100	PASS	AC=1223;AF=0.244209;AN=5008;NS=2504;DP=18458;EAS_AF=0.4435;AMR_AF=0.2536;AFR_AF=0.1641;EUR_AF=0.1849;SAS_AF=0.2014;AA=T|||;VT=SNP
6	28703432	rs7766599	C	T	100	PASS	AC=435;AF=0.086861;AN=5008;NS=2504;DP=18155;EAS_AF=0.0813;AMR_AF=0.0548;AFR_AF=0.0855;EUR_AF=0.0487;SAS_AF=0.1564;AA=C|||;VT=SNP
6	28703631	rs1622915	A	G	100	PASS	AC=1639;AF=0.327276;AN=5008;NS=2504;DP=16339;EAS_AF=0.2302;AMR_AF=0.2723;AFR_AF=0.5832;EUR_AF=0.2406;SAS_AF=0.2096;AA=A|||;VT=SNP
6	28703672	rs116232681	G	C	100	PASS	AC=340;AF=0.0678914;AN=5008;NS=2504;DP=17664;EAS_AF=0.0952;AMR_AF=0.1009;AFR_AF=0.0144;EUR_AF=0.0795;SAS_AF=0.0767;AA=G|||;VT=SNP
6	28704010	rs55891766	T	C	100	PASS	AC=435;AF=0.086861;AN=5008;NS=2504;DP=15513;EAS_AF=0.0813;AMR_AF=0.0548;AFR_AF=0.0855;EUR_AF=0.0487;SAS_AF=0.1564;AA=T|||;VT=SNP
6	28704775	rs2394130	C	A	100	PASS	AC=1156;AF=0.230831;AN=5008;NS=2504;DP=1297;EAS_AF=0.4435;AMR_AF=0.2522;AFR_AF=0.118;EUR_AF=0.1849;SAS_AF=0.1963;AA=C|||;VT=SNP
6	28705222	rs115975470	A	T	100	PASS	AC=339;AF=0.0676917;AN=5008;NS=2504;DP=14157;EAS_AF=0.0942;AMR_AF=0.1009;AFR_AF=0.0144;EUR_AF=0.0795;SAS_AF=0.0767;AA=A|||;VT=SNP
6	28705635	rs9257114	C	A	100	PASS	AC=1213;AF=0.242212;AN=5008;NS=2504;DP=15437;EAS_AF=0.4444;AMR_AF=0.2536;AFR_AF=0.1604;EUR_AF=0.1849;SAS_AF=0.1953;AA=c|||;VT=SNP
6	28706535	rs3869043	G	A	100	PASS	AC=1213;AF=0.242212;AN=5008;NS=2504;DP=19813;EAS_AF=0.4444;AMR_AF=0.2536;AFR_AF=0.1604;EUR_AF=0.1849;SAS_AF=0.1953;AA=G|||;VT=SNP
6	28706663	rs59959723	T	C	100	PASS	AC=435;AF=0.086861;AN=5008;NS=2504;DP=21126;EAS_AF=0.0813;AMR_AF=0.0548;AFR_AF=0.0855;EUR_AF=0.0487;SAS_AF=0.1564;AA=C|||;VT=SNP
6	28706891	rs116118793	G	A	100	PASS	AC=350;AF=0.0698882;AN=5008;NS=2504;DP=14910;EAS_AF=0.0942;AMR_AF=0.1009;AFR_AF=0.0219;EUR_AF=0.0795;SAS_AF=0.0777;AA=G|||;VT=SNP
6	28706912	rs880638	G	A	100	PASS	AC=2719;AF=0.542931;AN=5008;NS=2504;DP=14229;EAS_AF=0.5476;AMR_AF=0.4741;AFR_AF=0.7625;EUR_AF=0.3917;SAS_AF=0.4458;AA=A|||;VT=SNP
6	28707453	rs9257115	G	A	100	PASS	AC=1219;AF=0.243411;AN=5008;NS=2504;DP=8446;EAS_AF=0.4444;AMR_AF=0.2536;AFR_AF=0.1604;EUR_AF=0.1849;SAS_AF=0.2014;AA=G|||;VT=SNP
6	28707805	rs116776976	T	C	100	PASS	AC=343;AF=0.0684904;AN=5008;NS=2504;DP=13390;EAS_AF=0.0942;AMR_AF=0.1009;AFR_AF=0.0166;EUR_AF=0.0795;SAS_AF=0.0777;AA=T|||;VT=SNP
6	28708055	rs3873209	A	G	100	PASS	AC=435;AF=0.086861;AN=5008;NS=2504;DP=14151;EAS_AF=0.0813;AMR_AF=0.0548;AFR_AF=0.0855;EUR_AF=0.0487;SAS_AF=0.1564;AA=A|||;VT=SNP
6	28708629	rs148076211	T	G	100	PASS	AC=435;AF=0.086861;AN=5008;NS=2504;DP=12009;EAS_AF=0.0813;AMR_AF=0.0548;AFR_AF=0.0855;EUR_AF=0.0487;SAS_AF=0.1564;AA=G|||;VT=SNP
6	28709313	rs61094745	G	A	100	PASS	AC=435;AF=0.086861;AN=5008;NS=2504;DP=17356;EAS_AF=0.0813;AMR_AF=0.0548;AFR_AF=0.0855;EUR_AF=0.0487;SAS_AF=0.1564;AA=G|||;VT=SNP
6	28709895	rs1233575	T	C	100	PASS	AC=3341;AF=0.667133;AN=5008;NS=2504;DP=13586;EAS_AF=0.6448;AMR_AF=0.5965;AFR_AF=0.9244;EUR_AF=0.4911;SAS_AF=0.5736;AA=C|||;VT=SNP
6	28710227	rs7765829	C	T	100	PASS	AC=435;AF=0.086861;AN=5008;NS=2504;DP=10562;EAS_AF=0.0813;AMR_AF=0.0548;AFR_AF=0.0855;EUR_AF=0.0487;SAS_AF=0.1564;AA=c|||;VT=SNP
6	28710244	rs1233576	C	T	100	PASS	AC=3341;AF=0.667133;AN=5008;NS=2504;DP=10388;EAS_AF=0.6448;AMR_AF=0.5965;AFR_AF=0.9244;EUR_AF=0.4911;SAS_AF=0.5736;AA=T|||;VT=SNP
6	28710303	rs1233577	T	G	100	PASS	AC=3341;AF=0.667133;AN=5008;NS=2504;DP=10201;EAS_AF=0.6448;AMR_AF=0.5965;AFR_AF=0.9244;EUR_AF=0.4911;SAS_AF=0.5736;AA=G|||;VT=SNP
6	28710562	rs114955469	A	G	100	PASS	AC=415;AF=0.0828674;AN=5008;NS=2504;DP=11168;EAS_AF=0.0764;AMR_AF=0.0461;AFR_AF=0.0862;EUR_AF=0.0398;SAS_AF=0.1554;AA=A|||;VT=SNP
6	28711334	rs3905240	A	G	100	PASS	AC=435;AF=0.086861;AN=5008;NS=2504;DP=15914;EAS_AF=0.0813;AMR_AF=0.0548;AFR_AF=0.0855;EUR_AF=0.0487;SAS_AF=0.1564;AA=A|||;VT=SNP
6	28711662	rs114359523	G	A	100	PASS	AC=343;AF=0.0684904;AN=5008;NS=2504;DP=17716;EAS_AF=0.0942;AMR_AF=0.1009;AFR_AF=0.0166;EUR_AF=0.0795;SAS_AF=0.0777;AA=G|||;VT=SNP
6	28712008	rs58104924	C	G	100	PASS	AC=414;AF=0.0826677;AN=5008;NS=2504;DP=18658;EAS_AF=0.0764;AMR_AF=0.0461;AFR_AF=0.0855;EUR_AF=0.0398;SAS_AF=0.1554;AA=C|||;VT=SNP
6	28712247	rs1233578	A	G	100	PASS	AC=949;AF=0.189497;AN=5008;NS=2504;DP=15619;EAS_AF=0.0218;AMR_AF=0.1455;AFR_AF=0.4448;EUR_AF=0.1511;SAS_AF=0.0879;AA=A|||;VT=SNP
6	28713035	rs9257117	T	A	100	PASS	AC=1154;AF=0.230431;AN=5008;NS=2504;DP=16054;EAS_AF=0.4444;AMR_AF=0.2522;AFR_AF=0.1165;EUR_AF=0.1849;SAS_AF=0.1953;AA=T|||;VT=SNP
6	28713877	rs116776021	C	T	100	PASS	AC=350;AF=0.0698882;AN=5008;NS=2504;DP=10173;EAS_AF=0.0942;AMR_AF=0.1009;AFR_AF=0.0219;EUR_AF=0.0795;SAS_AF=0.0777;AA=C|||;VT=SNP
6	28714044	rs1233582	C	G	100	PASS	AC=646;AF=0.128994;AN=5008;NS=2504;DP=10905;EAS_AF=0.0813;AMR_AF=0.0793;AFR_AF=0.1785;EUR_AF=0.1193;SAS_AF=0.1564;AA=G|||;VT=SNP
6	28714204	rs57876318	T	C	100	PASS	AC=477;AF=0.0952476;AN=5008;NS=2504;DP=14693;EAS_AF=0.0179;AMR_AF=0.0821;AFR_AF=0.1967;EUR_AF=0.0656;SAS_AF=0.0777;AA=T|||;VT=SNP
6	28714424	rs115592698	C	T	100	PASS	AC=350;AF=0.0698882;AN=5008;NS=2504;DP=18577;EAS_AF=0.0942;AMR_AF=0.1009;AFR_AF=0.0219;EUR_AF=0.0795;SAS_AF=0.0777;AA=C|||;VT=SNP
6	28714723	rs9257124	C	T	100	PASS	AC=1213;AF=0.242212;AN=5008;NS=2504;DP=15758;EAS_AF=0.4444;AMR_AF=0.2536;AFR_AF=0.1604;EUR_AF=0.1849;SAS_AF=0.1953;AA=C|||;VT=SNP
6	28714761	rs7763390	A	C	100	PASS	AC=785;AF=0.156749;AN=5008;NS=2504;DP=15893;EAS_AF=0.1756;AMR_AF=0.1556;AFR_AF=0.1074;EUR_AF=0.1282;SAS_AF=0.2342;AA=C|||;VT=SNP
6	28715516	rs116157862	C	G	100	PASS	AC=350;AF=0.0698882;AN=5008;NS=2504;DP=19398;EAS_AF=0.0942;AMR_AF=0.1009;AFR_AF=0.0219;EUR_AF=0.0795;SAS_AF=0.0777;AA=C|||;VT=SNP
6	28715537	rs6909102	T	C	100	PASS	AC=805;AF=0.160743;AN=5008;NS=2504;DP=18900;EAS_AF=0.1776;AMR_AF=0.1628;AFR_AF=0.1074;EUR_AF=0.1412;SAS_AF=0.2342;AA=C|||;VT=SNP
6	28715564	rs6929372	C	G	100	PASS	AC=804;AF=0.160543;AN=5008;NS=2504;DP=18101;EAS_AF=0.1776;AMR_AF=0.1628;AFR_AF=0.1074;EUR_AF=0.1402;SAS_AF=0.2342;AA=G|||;VT=SNP
6	28715583	rs114227105	C	T	100	PASS	AC=351;AF=0.0700879;AN=5008;NS=2504;DP=17409;EAS_AF=0.0952;AMR_AF=0.1009;AFR_AF=0.0219;EUR_AF=0.0795;SAS_AF=0.0777;AA=C|||;VT=SNP
6	28715604	rs1233584	G	C	100	PASS	AC=2972;AF=0.59345;AN=5008;NS=2504;DP=16217;EAS_AF=0.6419;AMR_AF=0.5548;AFR_AF=0.7262;EUR_AF=0.4652;SAS_AF=0.5235;AA=C|||;VT=SNP
6	28715769	rs11964849	G	A	100	PASS	AC=654;AF=0.130591;AN=5008;NS=2504;DP=16661;EAS_AF=0.0198;AMR_AF=0.1023;AFR_AF=0.3147;EUR_AF=0.0686;SAS_AF=0.0798;AA=G|||;VT=SNP
6	28715911	rs11969803	A	G	100	PASS	AC=658;AF=0.13139;AN=5008;NS=2504;DP=17435;EAS_AF=0.0198;AMR_AF=0.1023;AFR_AF=0.3177;EUR_AF=0.0686;SAS_AF=0.0798;AA=A|||;VT=SNP
6	28716345	rs1233585	A	G	100	PASS	AC=666;AF=0.132987;AN=5008;NS=2504;DP=17245;EAS_AF=0.0833;AMR_AF=0.0865;AFR_AF=0.1793;EUR_AF=0.1312;SAS_AF=0.1564;AA=G|||;VT=SNP
6	28716675	rs75888590	T	C	100	PASS	AC=433;AF=0.0864617;AN=5008;NS=2504;DP=15539;EAS_AF=0.0784;AMR_AF=0.0533;AFR_AF=0.0855;EUR_AF=0.0517;SAS_AF=0.1554;AA=T|||;VT=SNP
6	28716962	rs111836343	G	A	100	PASS	AC=438;AF=0.0874601;AN=5008;NS=2504;DP=13646;EAS_AF=0.0784;AMR_AF=0.0533;AFR_AF=0.0893;EUR_AF=0.0517;SAS_AF=0.1554;AA=G|||;VT=SNP
6	28717256	rs72847135	A	G	100	PASS	AC=805;AF=0.160743;AN=5008;NS=2504;DP=18053;EAS_AF=0.1776;AMR_AF=0.1628;AFR_AF=0.1082;EUR_AF=0.1402;SAS_AF=0.2342;AA=A|||;VT=SNP
6	28717617	rs116561036	A	C	100	PASS	AC=135;AF=0.0269569;AN=5008;NS=2504;DP=18432;EAS_AF=0.0536;AMR_AF=0.0101;AFR_AF=0.0023;EUR_AF=0.0169;SAS_AF=0.0552;AA=A|||;VT=SNP
6	28718215	rs1233586	T	C	100	PASS	AC=3343;AF=0.667532;AN=5008;NS=2504;DP=14453;EAS_AF=0.6448;AMR_AF=0.5965;AFR_AF=0.9244;EUR_AF=0.4911;SAS_AF=0.5757;AA=C|||;VT=SNP
6	28718300	rs9257128	G	A	100	PASS	AC=1137;AF=0.227037;AN=5008;NS=2504;DP=15953;EAS_AF=0.4454;AMR_AF=0.245;AFR_AF=0.1157;EUR_AF=0.173;SAS_AF=0.1953;AA=G|||;VT=SNP
6	28718402	rs7742889	G	A	100	PASS	AC=434;AF=0.0866613;AN=5008;NS=2504;DP=19106;EAS_AF=0.0784;AMR_AF=0.0533;AFR_AF=0.0862;EUR_AF=0.0517;SAS_AF=0.1554;AA=G|||;VT=SNP
6	28719066	rs9257129	A	G	100	PASS	AC=1194;AF=0.238419;AN=5008;NS=2504;DP=16623;EAS_AF=0.4425;AMR_AF=0.2464;AFR_AF=0.1604;EUR_AF=0.173;SAS_AF=0.1953;AA=A|||;VT=SNP
6	28719469	rs55641015	G	T	100	PASS	AC=434;AF=0.0866613;AN=5008;NS=2504;DP=14638;EAS_AF=0.0784;AMR_AF=0.0533;AFR_AF=0.0862;EUR_AF=0.0517;SAS_AF=0.1554;AA=G|||;VT=SNP
6	28719755	rs1233587	A	T	100	PASS	AC=1018;AF=0.203275;AN=5008;NS=2504;DP=10268;EAS_AF=0.1776;AMR_AF=0.1859;AFR_AF=0.202;EUR_AF=0.2107;SAS_AF=0.2362;AA=T|||;VT=SNP
6	28720712	rs1233590	A	G	100	PASS	AC=3343;AF=0.667532;AN=5008;NS=2504;DP=16115;EAS_AF=0.6448;AMR_AF=0.5965;AFR_AF=0.9244;EUR_AF=0.4911;SAS_AF=0.5757;AA=G|||;VT=SNP
6	28720982	rs1233591	T	C	100	PASS	AC=3343;AF=0.667532;AN=5008;NS=2504;DP=17982;EAS_AF=0.6448;AMR_AF=0.5965;AFR_AF=0.9244;EUR_AF=0.4911;SAS_AF=0.5757;AA=C|||;VT=SNP
6	28721039	rs55795312	A	T	100	PASS	AC=822;AF=0.164137;AN=5008;NS=2504;DP=15702;EAS_AF=0.1776;AMR_AF=0.1671;AFR_AF=0.1157;EUR_AF=0.1421;SAS_AF=0.2362;AA=A|||;VT=SNP
6	28721314	rs7758691	C	G	100	PASS	AC=655;AF=0.130791;AN=5008;NS=2504;DP=15668;EAS_AF=0.0198;AMR_AF=0.1023;AFR_AF=0.3154;EUR_AF=0.0686;SAS_AF=0.0798;AA=C|||;VT=SNP
6	28721495	rs9257131	A	C	100	PASS	AC=1123;AF=0.224241;AN=5008;NS=2504;DP=14709;EAS_AF=0.4425;AMR_AF=0.2435;AFR_AF=0.1082;EUR_AF=0.172;SAS_AF=0.1963;AA=A|||;VT=SNP
6	28721534	rs1742741	A	T	100	PASS	AC=1020;AF=0.203674;AN=5008;NS=2504;DP=14236;EAS_AF=0.1776;AMR_AF=0.1873;AFR_AF=0.202;EUR_AF=0.2107;SAS_AF=0.2372;AA=T|||;VT=SNP
6	28721815	rs116573972	A	G	100	PASS	AC=345;AF=0.0688898;AN=5008;NS=2504;DP=16811;EAS_AF=0.0942;AMR_AF=0.1009;AFR_AF=0.0166;EUR_AF=0.0795;SAS_AF=0.0798;AA=A|||;VT=SNP
6	28722076	rs62408379	C	T	100	PASS	AC=716;AF=0.142971;AN=5008;NS=2504;DP=19455;EAS_AF=0.3304;AMR_AF=0.1585;AFR_AF=0.053;EUR_AF=0.0944;SAS_AF=0.1104;AA=C|||;VT=SNP
6	28722114	rs72847141	G	T	100	PASS	AC=787;AF=0.157149;AN=5008;NS=2504;DP=17964;EAS_AF=0.1726;AMR_AF=0.1542;AFR_AF=0.1089;EUR_AF=0.1312;SAS_AF=0.2352;AA=G|||;VT=SNP
6	28722296	rs147743910	C	A	100	PASS	AC=353;AF=0.0704872;AN=5008;NS=2504;DP=14669;EAS_AF=0.0942;AMR_AF=0.1009;AFR_AF=0.0227;EUR_AF=0.0795;SAS_AF=0.0798;AA=C|||;VT=SNP
6	28722799	rs17338569	T	C	100	PASS	AC=787;AF=0.157149;AN=5008;NS=2504;DP=18945;EAS_AF=0.1726;AMR_AF=0.1542;AFR_AF=0.1089;EUR_AF=0.1312;SAS_AF=0.2352;AA=T|||;VT=SNP
6	28722860	rs9257132	T	C	100	PASS	AC=1132;AF=0.226038;AN=5008;NS=2504;DP=17749;EAS_AF=0.4425;AMR_AF=0.2435;AFR_AF=0.1157;EUR_AF=0.172;SAS_AF=0.1953;AA=T|||;VT=SNP
6	28722929	rs75492882	A	G	100	PASS	AC=434;AF=0.0866613;AN=5008;NS=2504;DP=17719;EAS_AF=0.0784;AMR_AF=0.0533;AFR_AF=0.0862;EUR_AF=0.0517;SAS_AF=0.1554;AA=A|||;VT=SNP
6	28723426	rs9257134	A	G	100	PASS	AC=3341;AF=0.667133;AN=5008;NS=2504;DP=14713;EAS_AF=0.6448;AMR_AF=0.5951;AFR_AF=0.9244;EUR_AF=0.4891;SAS_AF=0.5767;AA=G|||;VT=SNP
6	28723499	rs138113368	G	C	100	PASS	AC=353;AF=0.0704872;AN=5008;NS=2504;DP=15945;EAS_AF=0.0942;AMR_AF=0.1009;AFR_AF=0.0227;EUR_AF=0.0795;SAS_AF=0.0798;AA=G|||;VT=SNP
6	28723723	rs57780419	G	A	100	PASS	AC=808;AF=0.161342;AN=5008;NS=2504;DP=16432;EAS_AF=0.1776;AMR_AF=0.1628;AFR_AF=0.1089;EUR_AF=0.1402;SAS_AF=0.2362;AA=G|||;VT=SNP
6	28723835	rs9257135	T	C	100	PASS	AC=3341;AF=0.667133;AN=5008;NS=2504;DP=15630;EAS_AF=0.6448;AMR_AF=0.5951;AFR_AF=0.9244;EUR_AF=0.4891;SAS_AF=0.5767;AA=C|||;VT=SNP
6	28723978	rs1235176	G	A	100	PASS	AC=3341;AF=0.667133;AN=5008;NS=2504;DP=16025;EAS_AF=0.6448;AMR_AF=0.5951;AFR_AF=0.9244;EUR_AF=0.4891;SAS_AF=0.5767;AA=A|||;VT=SNP
6	28723986	rs57170714	T	C	100	PASS	AC=434;AF=0.0866613;AN=5008;NS=2504;DP=16124;EAS_AF=0.0784;AMR_AF=0.0533;AFR_AF=0.0862;EUR_AF=0.0517;SAS_AF=0.1554;AA=T|||;VT=SNP
6	28724079	rs1742742	T	G	100	PASS	AC=2979;AF=0.594848;AN=5008;NS=2504;DP=14207;EAS_AF=0.6419;AMR_AF=0.5548;AFR_AF=0.7315;EUR_AF=0.4632;SAS_AF=0.5256;AA=G|||;VT=SNP
6	28724852	rs17398081	G	C	100	PASS	AC=324;AF=0.0646965;AN=5008;NS=2504;DP=17426;EAS_AF=0.0784;AMR_AF=0.0432;AFR_AF=0.0098;EUR_AF=0.0497;SAS_AF=0.1554;AA=G|||;VT=SNP
6	28725240	rs148545514	C	T	100	PASS	AC=189;AF=0.0377396;AN=5008;NS=2504;DP=15102;EAS_AF=0.0248;AMR_AF=0.0331;AFR_AF=0.0076;EUR_AF=0.0328;SAS_AF=0.1002;AA=C|||;VT=SNP
6	28725415	rs59233561	C	T	100	PASS	AC=434;AF=0.0866613;AN=5008;NS=2504;DP=16799;EAS_AF=0.0784;AMR_AF=0.0533;AFR_AF=0.0862;EUR_AF=0.0517;SAS_AF=0.1554;AA=C|||;VT=SNP
6	28725620	rs59475656	C	G	100	PASS	AC=434;AF=0.0866613;AN=5008;NS=2504;DP=14497;EAS_AF=0.0784;AMR_AF=0.0533;AFR_AF=0.0862;EUR_AF=0.0517;SAS_AF=0.1554;AA=C|||;VT=SNP
6	28725704	rs61173069	T	G	100	PASS	AC=800;AF=0.159744;AN=5008;NS=2504;DP=15382;EAS_AF=0.1776;AMR_AF=0.1628;AFR_AF=0.1029;EUR_AF=0.1402;SAS_AF=0.2362;AA=G|||;VT=SNP
6	28725804	rs1233592	G	C	100	PASS	AC=3342;AF=0.667332;AN=5008;NS=2504;DP=14240;EAS_AF=0.6448;AMR_AF=0.5965;AFR_AF=0.9244;EUR_AF=0.4901;SAS_AF=0.5757;AA=C|||;VT=SNP
6	28726173	rs56003969	C	A	100	PASS	AC=434;AF=0.0866613;AN=5008;NS=2504;DP=18115;EAS_AF=0.0784;AMR_AF=0.0533;AFR_AF=0.0862;EUR_AF=0.0517;SAS_AF=0.1554;AA=C|||;VT=SNP
6	28726613	rs73403143	C	T	100	PASS	AC=698;AF=0.139377;AN=5008;NS=2504;DP=20200;EAS_AF=0.0228;AMR_AF=0.1066;AFR_AF=0.3298;EUR_AF=0.0785;SAS_AF=0.0879;AA=C|||;VT=SNP
6	28727547	rs57748269	C	T	100	PASS	AC=434;AF=0.0866613;AN=5008;NS=2504;DP=12670;EAS_AF=0.0784;AMR_AF=0.0533;AFR_AF=0.0862;EUR_AF=0.0517;SAS_AF=0.1554;AA=c|||;VT=SNP
6	28727593	rs1233595	T	A	100	PASS	AC=1017;AF=0.203075;AN=5008;NS=2504;DP=10932;EAS_AF=0.1786;AMR_AF=0.1888;AFR_AF=0.1982;EUR_AF=0.2107;SAS_AF=0.2372;AA=t|||;VT=SNP
6	28727596	rs58288624	T	A	100	PASS	AC=361;AF=0.0720847;AN=5008;NS=2504;DP=10733;EAS_AF=0.0784;AMR_AF=0.049;AFR_AF=0.0333;EUR_AF=0.0517;SAS_AF=0.1554;AA=t|||;VT=SNP
6	28727673	rs1233596	T	C	100	PASS	AC=3341;AF=0.667133;AN=5008;NS=2504;DP=15235;EAS_AF=0.6448;AMR_AF=0.5965;AFR_AF=0.9244;EUR_AF=0.4891;SAS_AF=0.5757;AA=N|||;VT=SNP
6	28728329	rs1233597	C	T	100	PASS	AC=1011;AF=0.201877;AN=5008;NS=2504;DP=17309;EAS_AF=0.1776;AMR_AF=0.1873;AFR_AF=0.1959;EUR_AF=0.2107;SAS_AF=0.2362;AA=t|||;VT=SNP
6	28729330	rs78286488	G	A	100	PASS	AC=358;AF=0.0714856;AN=5008;NS=2504;DP=15944;EAS_AF=0.0079;AMR_AF=0.072;AFR_AF=0.1498;EUR_AF=0.0527;SAS_AF=0.0501;AA=G|||;VT=SNP
6	28729634	rs114202915	C	T	100	PASS	AC=347;AF=0.0692891;AN=5008;NS=2504;DP=20741;EAS_AF=0.0942;AMR_AF=0.1009;AFR_AF=0.0159;EUR_AF=0.0825;SAS_AF=0.0798;AA=C|||;VT=SNP
6	28729812	rs115169585	C	T	100	PASS	AC=291;AF=0.058107;AN=5008;NS=2504;DP=17849;EAS_AF=0.0079;AMR_AF=0.0648;AFR_AF=0.1051;EUR_AF=0.0517;SAS_AF=0.0481;AA=C|||;VT=SNP
6	28729835	rs74637441	T	C	100	PASS	AC=356;AF=0.0710863;AN=5008;NS=2504;DP=17682;EAS_AF=0.0079;AMR_AF=0.072;AFR_AF=0.149;EUR_AF=0.0527;SAS_AF=0.0491;AA=T|||;VT=SNP
6	28729981	rs9257144	T	C	100	PASS	AC=1131;AF=0.225839;AN=5008;NS=2504;DP=16897;EAS_AF=0.4405;AMR_AF=0.2507;AFR_AF=0.1089;EUR_AF=0.1799;SAS_AF=0.1922;AA=T|||;VT=SNP
6	28729994	rs73403149	A	G	100	PASS	AC=694;AF=0.138578;AN=5008;NS=2504;DP=16346;EAS_AF=0.0198;AMR_AF=0.1066;AFR_AF=0.3427;EUR_AF=0.0686;SAS_AF=0.0798;AA=A|||;VT=SNP
6	28731086	rs56098960	C	T	100	PASS	AC=454;AF=0.090655;AN=5008;NS=2504;DP=16154;EAS_AF=0.0833;AMR_AF=0.0605;AFR_AF=0.0862;EUR_AF=0.0606;SAS_AF=0.1564;AA=T|||;VT=SNP
6	28731263	rs79800940	C	T	100	PASS	AC=454;AF=0.090655;AN=5008;NS=2504;DP=18309;EAS_AF=0.0833;AMR_AF=0.0605;AFR_AF=0.0862;EUR_AF=0.0606;SAS_AF=0.1564;AA=C|||;VT=SNP
6	28731385	rs76587225	A	G	100	PASS	AC=454;AF=0.090655;AN=5008;NS=2504;DP=15872;EAS_AF=0.0833;AMR_AF=0.0605;AFR_AF=0.0862;EUR_AF=0.0606;SAS_AF=0.1564;AA=G|||;VT=SNP
6	28731671	rs77084790	C	T	100	PASS	AC=454;AF=0.090655;AN=5008;NS=2504;DP=14157;EAS_AF=0.0833;AMR_AF=0.0605;AFR_AF=0.0862;EUR_AF=0.0606;SAS_AF=0.1564;AA=c|||;VT=SNP
6	28731809	rs9257148	T	C	100	PASS	AC=1039;AF=0.207468;AN=5008;NS=2504;DP=15286;EAS_AF=0.4405;AMR_AF=0.219;AFR_AF=0.0651;EUR_AF=0.168;SAS_AF=0.1922;AA=t|||;VT=SNP
6	28731925	rs9257149	T	C	100	PASS	AC=1437;AF=0.286941;AN=5008;NS=2504;DP=10991;EAS_AF=0.4484;AMR_AF=0.3156;AFR_AF=0.2216;EUR_AF=0.2366;SAS_AF=0.2403;AA=t|||;VT=SNP
6	28731960	rs9257150	G	C	100	PASS	AC=1437;AF=0.286941;AN=5008;NS=2504;DP=11257;EAS_AF=0.4484;AMR_AF=0.3156;AFR_AF=0.2216;EUR_AF=0.2366;SAS_AF=0.2403;AA=g|||;VT=SNP
6	28732127	rs116612399	A	G	100	PASS	AC=439;AF=0.0876597;AN=5008;NS=2504;DP=17534;EAS_AF=0.0833;AMR_AF=0.0519;AFR_AF=0.0862;EUR_AF=0.0527;SAS_AF=0.1554;AA=A|||;VT=SNP
6	28732209	rs116450899	G	A	100	PASS	AC=344;AF=0.0686901;AN=5008;NS=2504;DP=16148;EAS_AF=0.0942;AMR_AF=0.1009;AFR_AF=0.0159;EUR_AF=0.0795;SAS_AF=0.0798;AA=G|||;VT=SNP
6	28732220	rs6924860	G	T	100	PASS	AC=373;AF=0.0744808;AN=5008;NS=2504;DP=15733;EAS_AF=0.0119;AMR_AF=0.0375;AFR_AF=0.2179;EUR_AF=0.0169;SAS_AF=0.0307;AA=G|||;VT=SNP
6	28732364	rs3852213	C	A	100	PASS	AC=454;AF=0.090655;AN=5008;NS=2504;DP=16279;EAS_AF=0.0833;AMR_AF=0.0605;AFR_AF=0.0862;EUR_AF=0.0606;SAS_AF=0.1564;AA=C|||;VT=SNP
6	28732806	rs75525270	G	A	100	PASS	AC=433;AF=0.0864617;AN=5008;NS=2504;DP=19048;EAS_AF=0.0784;AMR_AF=0.0519;AFR_AF=0.0862;EUR_AF=0.0517;SAS_AF=0.1554;AA=G|||;VT=SNP
6	28732869	rs77057108	G	T	100	PASS	AC=454;AF=0.090655;AN=5008;NS=2504;DP=18375;EAS_AF=0.0833;AMR_AF=0.0605;AFR_AF=0.0862;EUR_AF=0.0606;SAS_AF=0.1564;AA=G|||;VT=SNP
6	28733212	rs1233601	G	A	100	PASS	AC=2992;AF=0.597444;AN=5008;NS=2504;DP=19364;EAS_AF=0.6399;AMR_AF=0.5605;AFR_AF=0.7315;EUR_AF=0.4761;SAS_AF=0.5235;AA=A|||;VT=SNP
6	28733403	rs1233602	G	A	100	PASS	AC=3355;AF=0.669928;AN=5008;NS=2504;DP=16367;EAS_AF=0.6419;AMR_AF=0.6009;AFR_AF=0.9244;EUR_AF=0.503;SAS_AF=0.5757;AA=A|||;VT=SNP
6	28733724	rs58258185	C	T	100	PASS	AC=454;AF=0.090655;AN=5008;NS=2504;DP=18360;EAS_AF=0.0833;AMR_AF=0.0605;AFR_AF=0.0862;EUR_AF=0.0606;SAS_AF=0.1564;AA=C|||;VT=SNP
6	28733787	rs57965355	A	G	100	PASS	AC=454;AF=0.090655;AN=5008;NS=2504;DP=18226;EAS_AF=0.0833;AMR_AF=0.0605;AFR_AF=0.0862;EUR_AF=0.0606;SAS_AF=0.1564;AA=G|||;VT=SNP
6	28734806	rs1233605	A	G	100	PASS	AC=2506;AF=0.500399;AN=5008;NS=2504;DP=19629;EAS_AF=0.626;AMR_AF=0.5029;AFR_AF=0.4614;EUR_AF=0.4463;SAS_AF=0.4775;AA=G|||;VT=SNP
6	28735192	rs78195322	C	T	100	PASS	AC=455;AF=0.0908546;AN=5008;NS=2504;DP=22536;EAS_AF=0.0833;AMR_AF=0.0605;AFR_AF=0.0862;EUR_AF=0.0616;SAS_AF=0.1564;AA=C|||;VT=SNP
6	28735357	rs74969965	T	C	100	PASS	AC=454;AF=0.090655;AN=5008;NS=2504;DP=22463;EAS_AF=0.0833;AMR_AF=0.0605;AFR_AF=0.0862;EUR_AF=0.0606;SAS_AF=0.1564;AA=t|||;VT=SNP
6	28735842	rs1233607	C	T	100	PASS	AC=2992;AF=0.597444;AN=5008;NS=2504;DP=22195;EAS_AF=0.6399;AMR_AF=0.5605;AFR_AF=0.7315;EUR_AF=0.4761;SAS_AF=0.5235;AA=T|||;VT=SNP
6	28736070	rs111616018	A	G	100	PASS	AC=454;AF=0.090655;AN=5008;NS=2504;DP=18860;EAS_AF=0.0833;AMR_AF=0.0605;AFR_AF=0.0862;EUR_AF=0.0606;SAS_AF=0.1564;AA=G|||;VT=SNP
6	28736189	rs1233608	A	G	100	PASS	AC=665;AF=0.132788;AN=5008;NS=2504;DP=19044;EAS_AF=0.0833;AMR_AF=0.085;AFR_AF=0.1793;EUR_AF=0.1312;SAS_AF=0.1564;AA=G|||;VT=SNP
6	28736211	rs116299896	C	G	100	PASS	AC=433;AF=0.0864617;AN=5008;NS=2504;DP=19613;EAS_AF=0.0784;AMR_AF=0.0519;AFR_AF=0.0862;EUR_AF=0.0517;SAS_AF=0.1554;AA=C|||;VT=SNP
6	28736484	rs9257157	C	T	100	PASS	AC=1433;AF=0.286142;AN=5008;NS=2504;DP=18153;EAS_AF=0.4484;AMR_AF=0.3156;AFR_AF=0.2216;EUR_AF=0.2326;SAS_AF=0.2403;AA=C|||;VT=SNP
6	28736485	rs112001540	G	A	100	PASS	AC=454;AF=0.090655;AN=5008;NS=2504;DP=18206;EAS_AF=0.0833;AMR_AF=0.0605;AFR_AF=0.0862;EUR_AF=0.0606;SAS_AF=0.1564;AA=G|||;VT=SNP
6	28736597	rs112033028	C	T	100	PASS	AC=454;AF=0.090655;AN=5008;NS=2504;DP=17993;EAS_AF=0.0833;AMR_AF=0.0605;AFR_AF=0.0862;EUR_AF=0.0606;SAS_AF=0.1564;AA=C|||;VT=SNP
6	28736648	rs75265644	C	T	100	PASS	AC=455;AF=0.0908546;AN=5008;NS=2504;DP=17423;EAS_AF=0.0843;AMR_AF=0.0605;AFR_AF=0.0862;EUR_AF=0.0606;SAS_AF=0.1564;AA=T|||;VT=SNP
6	28736965	rs145949361	A	G	100	PASS	AC=349;AF=0.0696885;AN=5008;NS=2504;DP=19007;EAS_AF=0.0942;AMR_AF=0.1009;AFR_AF=0.0166;EUR_AF=0.0825;SAS_AF=0.0808;AA=A|||;VT=SNP
6	28736973	rs9257158	T	G	100	PASS	AC=1841;AF=0.367612;AN=5008;NS=2504;DP=19162;EAS_AF=0.5427;AMR_AF=0.4179;AFR_AF=0.2829;EUR_AF=0.3151;SAS_AF=0.32;AA=T|||;VT=SNP
6	28737906	rs113488442	A	G	100	PASS	AC=134;AF=0.0267572;AN=5008;NS=2504;DP=21453;EAS_AF=0.0536;AMR_AF=0.0101;AFR_AF=0.0015;EUR_AF=0.0169;SAS_AF=0.0552;AA=A|||;VT=SNP
6	28737976	rs78086507	T	C	100	PASS	AC=454;AF=0.090655;AN=5008;NS=2504;DP=19499;EAS_AF=0.0833;AMR_AF=0.0605;AFR_AF=0.0862;EUR_AF=0.0606;SAS_AF=0.1564;AA=C|||;VT=SNP
6	28737988	rs75042255	C	T	100	PASS	AC=433;AF=0.0864617;AN=5008;NS=2504;DP=18148;EAS_AF=0.0784;AMR_AF=0.0519;AFR_AF=0.0862;EUR_AF=0.0517;SAS_AF=0.1554;AA=C|||;VT=SNP
6	28738320	rs60252686	A	G	100	PASS	AC=454;AF=0.090655;AN=5008;NS=2504;DP=18938;EAS_AF=0.0833;AMR_AF=0.0605;AFR_AF=0.0862;EUR_AF=0.0606;SAS_AF=0.1564;AA=G|||;VT=SNP
6	28738609	rs1233613	C	G	100	PASS	AC=2508;AF=0.500799;AN=5008;NS=2504;DP=18821;EAS_AF=0.626;AMR_AF=0.5043;AFR_AF=0.4622;EUR_AF=0.4463;SAS_AF=0.4775;AA=G|||;VT=SNP
6	28739132	rs6923795	A	G	100	PASS	AC=454;AF=0.090655;AN=5008;NS=2504;DP=20478;EAS_AF=0.0833;AMR_AF=0.0605;AFR_AF=0.0862;EUR_AF=0.0606;SAS_AF=0.1564;AA=G|||;VT=SNP
6	28739322	rs1233614	A	G	100	PASS	AC=662;AF=0.132188;AN=5008;NS=2504;DP=20108;EAS_AF=0.0833;AMR_AF=0.085;AFR_AF=0.177;EUR_AF=0.1312;SAS_AF=0.1564;AA=G|||;VT=SNP
6	28739584	rs1233615	C	A	100	PASS	AC=2993;AF=0.597644;AN=5008;NS=2504;DP=18686;EAS_AF=0.6399;AMR_AF=0.5605;AFR_AF=0.7322;EUR_AF=0.4761;SAS_AF=0.5235;AA=A|||;VT=SNP
6	28739884	rs1233616	T	C	100	PASS	AC=2992;AF=0.597444;AN=5008;NS=2504;DP=16418;EAS_AF=0.6399;AMR_AF=0.5605;AFR_AF=0.7315;EUR_AF=0.4761;SAS_AF=0.5235;AA=C|||;VT=SNP
6	28740425	rs56165011	T	C	100	PASS	AC=454;AF=0.090655;AN=5008;NS=2504;DP=15260;EAS_AF=0.0833;AMR_AF=0.0605;AFR_AF=0.0862;EUR_AF=0.0606;SAS_AF=0.1564;AA=T|||;VT=SNP
6	28740500	rs55659253	A	G	100	PASS	AC=454;AF=0.090655;AN=5008;NS=2504;DP=15274;EAS_AF=0.0833;AMR_AF=0.0605;AFR_AF=0.0862;EUR_AF=0.0606;SAS_AF=0.1564;AA=A|||;VT=SNP
6	28740622	rs55764335	T	C	100	PASS	AC=454;AF=0.090655;AN=5008;NS=2504;DP=17094;EAS_AF=0.0833;AMR_AF=0.0605;AFR_AF=0.0862;EUR_AF=0.0606;SAS_AF=0.1564;AA=C|||;VT=SNP
6	28741162	rs1233617	T	G	100	PASS	AC=3028;AF=0.604633;AN=5008;NS=2504;DP=17566;EAS_AF=0.6399;AMR_AF=0.5605;AFR_AF=0.7579;EUR_AF=0.4771;SAS_AF=0.5235;AA=G|||;VT=SNP
6	28741954	rs9257168	G	A	100	PASS	AC=1132;AF=0.226038;AN=5008;NS=2504;DP=13840;EAS_AF=0.4405;AMR_AF=0.2507;AFR_AF=0.1097;EUR_AF=0.1799;SAS_AF=0.1922;AA=g|||;VT=SNP
6	28742331	rs79128439	T	C	100	PASS	AC=467;AF=0.0932508;AN=5008;NS=2504;DP=18918;EAS_AF=0.0913;AMR_AF=0.0677;AFR_AF=0.0862;EUR_AF=0.0606;SAS_AF=0.1564;AA=t|||;VT=SNP
6	28742340	rs1311915	G	A	100	PASS	AC=2993;AF=0.597644;AN=5008;NS=2504;DP=19151;EAS_AF=0.6399;AMR_AF=0.562;AFR_AF=0.7315;EUR_AF=0.4761;SAS_AF=0.5235;AA=N|||;VT=SNP
6	28742592	rs78142681	T	A	100	PASS	AC=433;AF=0.0864617;AN=5008;NS=2504;DP=17904;EAS_AF=0.0784;AMR_AF=0.0519;AFR_AF=0.0862;EUR_AF=0.0517;SAS_AF=0.1554;AA=t|||;VT=SNP
6	28742792	rs74358341	C	A	100	PASS	AC=433;AF=0.0864617;AN=5008;NS=2504;DP=19252;EAS_AF=0.0784;AMR_AF=0.0519;AFR_AF=0.0862;EUR_AF=0.0517;SAS_AF=0.1554;AA=c|||;VT=SNP
6	28744021	rs9257171	G	A	100	PASS	AC=346;AF=0.0690895;AN=5008;NS=2504;DP=18483;EAS_AF=0.0942;AMR_AF=0.1009;AFR_AF=0.0166;EUR_AF=0.0795;SAS_AF=0.0808;AA=g|||;VT=SNP
6	28744045	rs113931894	A	G	100	PASS	AC=454;AF=0.090655;AN=5008;NS=2504;DP=18071;EAS_AF=0.0833;AMR_AF=0.0605;AFR_AF=0.0862;EUR_AF=0.0606;SAS_AF=0.1564;AA=N|||;VT=SNP
6	28744305	rs9257172	G	A	100	PASS	AC=1434;AF=0.286342;AN=5008;NS=2504;DP=19139;EAS_AF=0.4464;AMR_AF=0.3156;AFR_AF=0.2216;EUR_AF=0.2356;SAS_AF=0.2403;AA=g|||;VT=SNP
6	28744614	rs113224044	T	C	100	PASS	AC=433;AF=0.0864617;AN=5008;NS=2504;DP=17933;EAS_AF=0.0784;AMR_AF=0.0519;AFR_AF=0.0862;EUR_AF=0.0517;SAS_AF=0.1554;AA=t|||;VT=SNP
6	28744668	rs77557831	G	A	100	PASS	AC=454;AF=0.090655;AN=5008;NS=2504;DP=18429;EAS_AF=0.0833;AMR_AF=0.0605;AFR_AF=0.0862;EUR_AF=0.0606;SAS_AF=0.1564;AA=g|||;VT=SNP
6	28744828	rs77371395	G	A	100	PASS	AC=433;AF=0.0864617;AN=5008;NS=2504;DP=18365;EAS_AF=0.0784;AMR_AF=0.0519;AFR_AF=0.0862;EUR_AF=0.0517;SAS_AF=0.1554;AA=g|||;VT=SNP
6	28745638	rs148092311	C	T	100	PASS	AC=188;AF=0.0375399;AN=5008;NS=2504;DP=11930;EAS_AF=0.0248;AMR_AF=0.0317;AFR_AF=0.0076;EUR_AF=0.0328;SAS_AF=0.1002;AA=c|||;VT=SNP
6	28746801	rs2154025	G	C	100	PASS	AC=432;AF=0.086262;AN=5008;NS=2504;DP=12764;EAS_AF=0.0784;AMR_AF=0.0504;AFR_AF=0.087;EUR_AF=0.0507;SAS_AF=0.1554;AA=g|||;VT=SNP
6	28746841	rs2154026	C	G	100	PASS	AC=457;AF=0.091254;AN=5008;NS=2504;DP=15486;EAS_AF=0.0833;AMR_AF=0.0605;AFR_AF=0.0862;EUR_AF=0.0606;SAS_AF=0.1595;AA=N|||;VT=SNP
6	28746945	rs9257175	C	G	100	PASS	AC=1431;AF=0.285743;AN=5008;NS=2504;DP=16299;EAS_AF=0.4484;AMR_AF=0.3141;AFR_AF=0.2216;EUR_AF=0.2356;SAS_AF=0.2362;AA=c|||;VT=SNP
6	28747228	rs79363797	A	T	100	PASS	AC=137;AF=0.0273562;AN=5008;NS=2504;DP=18694;EAS_AF=0.0536;AMR_AF=0.0101;AFR_AF=0.0015;EUR_AF=0.0169;SAS_AF=0.0583;AA=a|||;VT=SNP
6	28747235	rs73403168	A	G	100	PASS	AC=405;AF=0.0808706;AN=5008;NS=2504;DP=18529;EAS_AF=0.0139;AMR_AF=0.0418;AFR_AF=0.2239;EUR_AF=0.0268;SAS_AF=0.0399;AA=a|||;VT=SNP
6	28747413	rs114087466	T	C	100	PASS	AC=348;AF=0.0694888;AN=5008;NS=2504;DP=19926;EAS_AF=0.0942;AMR_AF=0.0965;AFR_AF=0.0174;EUR_AF=0.0825;SAS_AF=0.0818;AA=t|||;VT=SNP
6	28747614	rs116414370	A	G	100	PASS	AC=273;AF=0.0545128;AN=5008;NS=2504;DP=18973;EAS_AF=0.0089;AMR_AF=0.0634;AFR_AF=0.0923;EUR_AF=0.0507;SAS_AF=0.0481;AA=a|||;VT=SNP
6	28747858	rs9257176	C	G	100	PASS	AC=1435;AF=0.286542;AN=5008;NS=2504;DP=17593;EAS_AF=0.4504;AMR_AF=0.3156;AFR_AF=0.2216;EUR_AF=0.2356;SAS_AF=0.2372;AA=C|||;VT=SNP
6	28747902	rs1233622	T	C	100	PASS	AC=2996;AF=0.598243;AN=5008;NS=2504;DP=16736;EAS_AF=0.6419;AMR_AF=0.5562;AFR_AF=0.7322;EUR_AF=0.4791;SAS_AF=0.5245;AA=T|||;VT=SNP
6	28747985	rs6916286	C	A	100	PASS	AC=457;AF=0.091254;AN=5008;NS=2504;DP=14742;EAS_AF=0.0833;AMR_AF=0.0605;AFR_AF=0.0862;EUR_AF=0.0606;SAS_AF=0.1595;AA=A|||;VT=SNP
6	28747997	rs57791058	G	T	100	PASS	AC=457;AF=0.091254;AN=5008;NS=2504;DP=14472;EAS_AF=0.0833;AMR_AF=0.0605;AFR_AF=0.0862;EUR_AF=0.0606;SAS_AF=0.1595;AA=G|||;VT=SNP
6	28748282	rs2394124	G	A	100	PASS	AC=137;AF=0.0273562;AN=5008;NS=2504;DP=17524;EAS_AF=0.0536;AMR_AF=0.0101;AFR_AF=0.0015;EUR_AF=0.0169;SAS_AF=0.0583;AA=G|||;VT=SNP
6	28748715	rs114507697	T	C	100	PASS	AC=348;AF=0.0694888;AN=5008;NS=2504;DP=14606;EAS_AF=0.0942;AMR_AF=0.0965;AFR_AF=0.0174;EUR_AF=0.0825;SAS_AF=0.0818;AA=T|||;VT=SNP
6	28749012	rs7758798	C	T	100	PASS	AC=457;AF=0.091254;AN=5008;NS=2504;DP=15757;EAS_AF=0.0833;AMR_AF=0.0605;AFR_AF=0.0862;EUR_AF=0.0606;SAS_AF=0.1595;AA=T|||;VT=SNP
6	28749148	rs74747738	G	A	100	PASS	AC=405;AF=0.0808706;AN=5008;NS=2504;DP=16185;EAS_AF=0.0139;AMR_AF=0.0418;AFR_AF=0.2239;EUR_AF=0.0268;SAS_AF=0.0399;AA=G|||;VT=SNP
6	28749460	rs79141865	C	A	100	PASS	AC=436;AF=0.0870607;AN=5008;NS=2504;DP=16047;EAS_AF=0.0784;AMR_AF=0.0519;AFR_AF=0.0862;EUR_AF=0.0517;SAS_AF=0.1585;AA=C|||;VT=SNP
6	28749477	rs113122071	A	T	100	PASS	AC=457;AF=0.091254;AN=5008;NS=2504;DP=16045;EAS_AF=0.0833;AMR_AF=0.0605;AFR_AF=0.0862;EUR_AF=0.0606;SAS_AF=0.1595;AA=A|||;VT=SNP
6	28750872	rs1311916	T	C	100	PASS	AC=3352;AF=0.669329;AN=5008;NS=2504;DP=12811;EAS_AF=0.6448;AMR_AF=0.598;AFR_AF=0.9236;EUR_AF=0.501;SAS_AF=0.5746;AA=C|||;VT=SNP
6	28751727	rs1233627	T	C	100	PASS	AC=3352;AF=0.669329;AN=5008;NS=2504;DP=16469;EAS_AF=0.6448;AMR_AF=0.598;AFR_AF=0.9236;EUR_AF=0.501;SAS_AF=0.5746;AA=C|||;VT=SNP
6	28751979	rs113651343	T	C	100	PASS	AC=457;AF=0.091254;AN=5008;NS=2504;DP=14286;EAS_AF=0.0833;AMR_AF=0.0605;AFR_AF=0.0862;EUR_AF=0.0606;SAS_AF=0.1595;AA=T|||;VT=SNP
6	28751985	rs113904352	G	C	100	PASS	AC=457;AF=0.091254;AN=5008;NS=2504;DP=14309;EAS_AF=0.0833;AMR_AF=0.0605;AFR_AF=0.0862;EUR_AF=0.0606;SAS_AF=0.1595;AA=C|||;VT=SNP
6	28752048	rs75659458	G	C	100	PASS	AC=457;AF=0.091254;AN=5008;NS=2504;DP=15760;EAS_AF=0.0833;AMR_AF=0.0605;AFR_AF=0.0862;EUR_AF=0.0606;SAS_AF=0.1595;AA=C|||;VT=SNP
6	28752883	rs7751451	A	G	100	PASS	AC=457;AF=0.091254;AN=5008;NS=2504;DP=11945;EAS_AF=0.0833;AMR_AF=0.0605;AFR_AF=0.0862;EUR_AF=0.0606;SAS_AF=0.1595;AA=a|||;VT=SNP
6	28752989	rs116437220	A	T	100	PASS	AC=348;AF=0.0694888;AN=5008;NS=2504;DP=13462;EAS_AF=0.0942;AMR_AF=0.0965;AFR_AF=0.0174;EUR_AF=0.0825;SAS_AF=0.0818;AA=a|||;VT=SNP
6	28753752	rs114965386	C	T	100	PASS	AC=348;AF=0.0694888;AN=5008;NS=2504;DP=16759;EAS_AF=0.0942;AMR_AF=0.0965;AFR_AF=0.0174;EUR_AF=0.0825;SAS_AF=0.0818;AA=C|||;VT=SNP
6	28753779	rs57558053	C	A	100	PASS	AC=410;AF=0.081869;AN=5008;NS=2504;DP=17633;EAS_AF=0.0942;AMR_AF=0.1009;AFR_AF=0.062;EUR_AF=0.0825;SAS_AF=0.0818;AA=C|||;VT=SNP
6	28753990	rs80084812	C	A	100	PASS	AC=436;AF=0.0870607;AN=5008;NS=2504;DP=14303;EAS_AF=0.0784;AMR_AF=0.0519;AFR_AF=0.0862;EUR_AF=0.0517;SAS_AF=0.1585;AA=C|||;VT=SNP
6	28754072	rs114607660	G	A	100	PASS	AC=348;AF=0.0694888;AN=5008;NS=2504;DP=19546;EAS_AF=0.0942;AMR_AF=0.0965;AFR_AF=0.0174;EUR_AF=0.0825;SAS_AF=0.0818;AA=G|||;VT=SNP
6	28754237	rs76761992	C	A	100	PASS	AC=457;AF=0.091254;AN=5008;NS=2504;DP=14506;EAS_AF=0.0833;AMR_AF=0.0605;AFR_AF=0.0862;EUR_AF=0.0606;SAS_AF=0.1595;AA=C|||;VT=SNP
6	28754459	rs111621381	A	G	100	PASS	AC=437;AF=0.0872604;AN=5008;NS=2504;DP=21570;EAS_AF=0.0794;AMR_AF=0.0519;AFR_AF=0.0862;EUR_AF=0.0517;SAS_AF=0.1585;AA=A|||;VT=SNP
6	28754520	rs9257181	C	T	100	PASS	AC=1836;AF=0.366613;AN=5008;NS=2504;DP=21293;EAS_AF=0.5407;AMR_AF=0.4164;AFR_AF=0.2837;EUR_AF=0.3151;SAS_AF=0.317;AA=C|||;VT=SNP
6	28754704	rs11963531	C	T	100	PASS	AC=376;AF=0.0750799;AN=5008;NS=2504;DP=18703;EAS_AF=0.0119;AMR_AF=0.0375;AFR_AF=0.2194;EUR_AF=0.0169;SAS_AF=0.0317;AA=C|||;VT=SNP
6	28754817	rs9257182	C	A	100	PASS	AC=666;AF=0.132987;AN=5008;NS=2504;DP=22998;EAS_AF=0.0843;AMR_AF=0.085;AFR_AF=0.1778;EUR_AF=0.1312;SAS_AF=0.1585;AA=A|||;VT=SNP
6	28755650	rs116358919	C	T	100	PASS	AC=318;AF=0.0634984;AN=5008;NS=2504;DP=16324;EAS_AF=0.0298;AMR_AF=0.0504;AFR_AF=0.0832;EUR_AF=0.0437;SAS_AF=0.1012;AA=C|||;VT=SNP
6	28755896	rs115174438	G	A	100	PASS	AC=318;AF=0.0634984;AN=5008;NS=2504;DP=18869;EAS_AF=0.0298;AMR_AF=0.0504;AFR_AF=0.0832;EUR_AF=0.0437;SAS_AF=0.1012;AA=G|||;VT=SNP
6	28756136	rs115092703	G	A	100	PASS	AC=318;AF=0.0634984;AN=5008;NS=2504;DP=18273;EAS_AF=0.0298;AMR_AF=0.0504;AFR_AF=0.0832;EUR_AF=0.0437;SAS_AF=0.1012;AA=A|||;VT=SNP
6	28756394	rs74511984	G	A	100	PASS	AC=142;AF=0.0283546;AN=5008;NS=2504;DP=21334;EAS_AF=0.0546;AMR_AF=0.0101;AFR_AF=0.0015;EUR_AF=0.0189;SAS_AF=0.0603;AA=G|||;VT=SNP
6	28756405	rs9257185	A	G	100	PASS	AC=1146;AF=0.228834;AN=5008;NS=2504;DP=21296;EAS_AF=0.4464;AMR_AF=0.2507;AFR_AF=0.1172;EUR_AF=0.1829;SAS_AF=0.1871;AA=A|||;VT=SNP
6	28756483	rs9257186	T	C	100	PASS	AC=1582;AF=0.315895;AN=5008;NS=2504;DP=20111;EAS_AF=0.5089;AMR_AF=0.3256;AFR_AF=0.2262;EUR_AF=0.2535;SAS_AF=0.2955;AA=T|||;VT=SNP
6	28756995	rs6938988	C	G	100	PASS	AC=318;AF=0.0634984;AN=5008;NS=2504;DP=11388;EAS_AF=0.0298;AMR_AF=0.0504;AFR_AF=0.0832;EUR_AF=0.0437;SAS_AF=0.1012;AA=C|||;VT=SNP
6	28757573	rs6939948	A	G	100	PASS	AC=318;AF=0.0634984;AN=5008;NS=2504;DP=17577;EAS_AF=0.0298;AMR_AF=0.0504;AFR_AF=0.0832;EUR_AF=0.0437;SAS_AF=0.1012;AA=G|||;VT=SNP
6	28757656	rs9468420	G	A	100	PASS	AC=378;AF=0.0754792;AN=5008;NS=2504;DP=17083;EAS_AF=0.0119;AMR_AF=0.0375;AFR_AF=0.2216;EUR_AF=0.0159;SAS_AF=0.0317;AA=.|||;VT=SNP
6	28757991	rs9461478	C	A	100	PASS	AC=380;AF=0.0758786;AN=5008;NS=2504;DP=14187;EAS_AF=0.0129;AMR_AF=0.0375;AFR_AF=0.2216;EUR_AF=0.0169;SAS_AF=0.0317;AA=.|||;VT=SNP
6	28758828	rs9380090	G	C	100	PASS	AC=1924;AF=0.384185;AN=5008;NS=2504;DP=18343;EAS_AF=0.6022;AMR_AF=0.4236;AFR_AF=0.2436;EUR_AF=0.334;SAS_AF=0.3732;AA=.|||;VT=SNP
6	28759594	rs116010379	C	T	100	PASS	AC=343;AF=0.0684904;AN=5008;NS=2504;DP=16442;EAS_AF=0.0933;AMR_AF=0.098;AFR_AF=0.0174;EUR_AF=0.0805;SAS_AF=0.0787;AA=.|||;VT=SNP
6	28759854	rs116361574	A	C	100	PASS	AC=343;AF=0.0684904;AN=5008;NS=2504;DP=18499;EAS_AF=0.0933;AMR_AF=0.098;AFR_AF=0.0174;EUR_AF=0.0805;SAS_AF=0.0787;AA=.|||;VT=SNP
6	28760123	rs111463907	A	G	100	PASS	AC=412;AF=0.0822684;AN=5008;NS=2504;DP=12880;EAS_AF=0.0139;AMR_AF=0.0418;AFR_AF=0.2284;EUR_AF=0.0278;SAS_AF=0.0399;AA=.|||;VT=SNP
6	28760601	rs2754761	T	A	100	PASS	AC=321;AF=0.0640974;AN=5008;NS=2504;DP=12468;EAS_AF=0.0298;AMR_AF=0.0504;AFR_AF=0.0847;EUR_AF=0.0447;SAS_AF=0.1012;AA=.|||;VT=SNP
6	28761208	rs2765223	C	T	100	PASS	AC=320;AF=0.0638978;AN=5008;NS=2504;DP=17538;EAS_AF=0.0298;AMR_AF=0.0504;AFR_AF=0.0847;EUR_AF=0.0437;SAS_AF=0.1012;AA=.|||;VT=SNP
6	28761471	rs2754762	T	A	100	PASS	AC=320;AF=0.0638978;AN=5008;NS=2504;DP=16957;EAS_AF=0.0298;AMR_AF=0.0504;AFR_AF=0.0847;EUR_AF=0.0437;SAS_AF=0.1012;AA=.|||;VT=SNP
6	28761683	rs9378107	A	G	100	PASS	AC=1580;AF=0.315495;AN=5008;NS=2504;DP=15912;EAS_AF=0.5089;AMR_AF=0.3256;AFR_AF=0.2247;EUR_AF=0.2535;SAS_AF=0.2955;AA=.|||;VT=SNP
6	28762025	rs73403188	C	T	100	PASS	AC=410;AF=0.081869;AN=5008;NS=2504;DP=18323;EAS_AF=0.0139;AMR_AF=0.0418;AFR_AF=0.2277;EUR_AF=0.0268;SAS_AF=0.0399;AA=.|||;VT=SNP
6	28762581	rs56030816	A	G	100	PASS	AC=320;AF=0.0638978;AN=5008;NS=2504;DP=16025;EAS_AF=0.0298;AMR_AF=0.0504;AFR_AF=0.0847;EUR_AF=0.0437;SAS_AF=0.1012;AA=.|||;VT=SNP
6	28762605	rs56374518	G	C	100	PASS	AC=318;AF=0.0634984;AN=5008;NS=2504;DP=17253;EAS_AF=0.0298;AMR_AF=0.0504;AFR_AF=0.0832;EUR_AF=0.0437;SAS_AF=0.1012;AA=.|||;VT=SNP
6	28762999	rs1810750	A	G	100	PASS	AC=297;AF=0.0593051;AN=5008;NS=2504;DP=18678;EAS_AF=0.0248;AMR_AF=0.0418;AFR_AF=0.0832;EUR_AF=0.0348;SAS_AF=0.1002;AA=.|||;VT=SNP
6	28763736	rs115174831	C	T	100	PASS	AC=319;AF=0.0636981;AN=5008;NS=2504;DP=17030;EAS_AF=0.0308;AMR_AF=0.0504;AFR_AF=0.0832;EUR_AF=0.0437;SAS_AF=0.1012;AA=.|||;VT=SNP
6	28763796	rs116520285	C	T	100	PASS	AC=297;AF=0.0593051;AN=5008;NS=2504;DP=16914;EAS_AF=0.0248;AMR_AF=0.0418;AFR_AF=0.0832;EUR_AF=0.0348;SAS_AF=0.1002;AA=.|||;VT=SNP
6	28763825	rs116303970	G	A	100	PASS	AC=320;AF=0.0638978;AN=5008;NS=2504;DP=17581;EAS_AF=0.0317;AMR_AF=0.0504;AFR_AF=0.0832;EUR_AF=0.0437;SAS_AF=0.1012;AA=.|||;VT=SNP
6	28764097	rs140619884	G	C	100	PASS	AC=318;AF=0.0634984;AN=5008;NS=2504;DP=14833;EAS_AF=0.0298;AMR_AF=0.0504;AFR_AF=0.0832;EUR_AF=0.0437;SAS_AF=0.1012;AA=.|||;VT=SNP
6	28764668	rs114741267	C	G	100	PASS	AC=318;AF=0.0634984;AN=5008;NS=2504;DP=20250;EAS_AF=0.0298;AMR_AF=0.0504;AFR_AF=0.0832;EUR_AF=0.0437;SAS_AF=0.1012;AA=.|||;VT=SNP
6	28764817	rs28381660	G	A	100	PASS	AC=1577;AF=0.314896;AN=5008;NS=2504;DP=17584;EAS_AF=0.5069;AMR_AF=0.3256;AFR_AF=0.2247;EUR_AF=0.2535;SAS_AF=0.2945;AA=.|||;VT=SNP
6	28764974	rs9257190	A	G	100	PASS	AC=531;AF=0.10603;AN=5008;NS=2504;DP=18442;EAS_AF=0.0298;AMR_AF=0.0749;AFR_AF=0.1755;EUR_AF=0.1153;SAS_AF=0.1033;AA=.|||;VT=SNP
6	28765033	rs114847130	G	T	100	PASS	AC=319;AF=0.0636981;AN=5008;NS=2504;DP=16258;EAS_AF=0.0298;AMR_AF=0.0504;AFR_AF=0.0832;EUR_AF=0.0437;SAS_AF=0.1022;AA=.|||;VT=SNP
6	28766237	rs9380092	G	A	100	PASS	AC=1932;AF=0.385783;AN=5008;NS=2504;DP=9982;EAS_AF=0.6002;AMR_AF=0.4236;AFR_AF=0.2511;EUR_AF=0.334;SAS_AF=0.3732;AA=.|||;VT=SNP
6	28766845	rs146674992	G	A	100	PASS	AC=321;AF=0.0640974;AN=5008;NS=2504;DP=10555;EAS_AF=0.0298;AMR_AF=0.0504;AFR_AF=0.0847;EUR_AF=0.0437;SAS_AF=0.1022;AA=.|||;VT=SNP
6	28767076	rs2765222	C	T	100	PASS	AC=319;AF=0.0636981;AN=5008;NS=2504;DP=15473;EAS_AF=0.0298;AMR_AF=0.0504;AFR_AF=0.0832;EUR_AF=0.0437;SAS_AF=0.1022;AA=.|||;VT=SNP
6	28767135	rs28381661	C	A	100	PASS	AC=1593;AF=0.318091;AN=5008;NS=2504;DP=15794;EAS_AF=0.5089;AMR_AF=0.3256;AFR_AF=0.2352;EUR_AF=0.2535;SAS_AF=0.2945;AA=.|||;VT=SNP
6	28767254	rs2754763	T	C	100	PASS	AC=231;AF=0.0461262;AN=5008;NS=2504;DP=15180;EAS_AF=0.0248;AMR_AF=0.0375;AFR_AF=0.0325;EUR_AF=0.0378;SAS_AF=0.1012;AA=.|||;VT=SNP
6	28768115	rs28743260	A	C	100	PASS	AC=1585;AF=0.316494;AN=5008;NS=2504;DP=17817;EAS_AF=0.504;AMR_AF=0.3242;AFR_AF=0.2368;EUR_AF=0.2525;SAS_AF=0.2914;AA=.|||;VT=SNP
6	28768484	rs529750774	A	G	100	PASS	AC=298;AF=0.0595048;AN=5008;NS=2504;DP=16448;EAS_AF=0.0248;AMR_AF=0.0418;AFR_AF=0.0832;EUR_AF=0.0348;SAS_AF=0.1012;AA=.|||;VT=SNP
6	28769011	rs2754764	C	A	100	PASS	AC=3359;AF=0.670727;AN=5008;NS=2504;DP=20283;EAS_AF=0.6468;AMR_AF=0.5994;AFR_AF=0.9274;EUR_AF=0.501;SAS_AF=0.5736;AA=.|||;VT=SNP
6	28769275	rs2754765	C	T	100	PASS	AC=298;AF=0.0595048;AN=5008;NS=2504;DP=17262;EAS_AF=0.0248;AMR_AF=0.0418;AFR_AF=0.0832;EUR_AF=0.0348;SAS_AF=0.1012;AA=.|||;VT=SNP
6	28769671	rs2765220	T	C	100	PASS	AC=528;AF=0.105431;AN=5008;NS=2504;DP=17093;EAS_AF=0.0298;AMR_AF=0.0749;AFR_AF=0.174;EUR_AF=0.1153;SAS_AF=0.1022;AA=.|||;VT=SNP
6	28770349	rs2765219	G	A	100	PASS	AC=3360;AF=0.670927;AN=5008;NS=2504;DP=9450;EAS_AF=0.6468;AMR_AF=0.5994;AFR_AF=0.9274;EUR_AF=0.501;SAS_AF=0.5746;AA=.|||;VT=SNP
6	28770696	rs2765218	T	C	100	PASS	AC=3359;AF=0.670727;AN=5008;NS=2504;DP=19581;EAS_AF=0.6468;AMR_AF=0.5994;AFR_AF=0.9274;EUR_AF=0.501;SAS_AF=0.5736;AA=.|||;VT=SNP
6	28770731	rs57491524	A	C	100	PASS	AC=311;AF=0.0621006;AN=5008;NS=2504;DP=20075;EAS_AF=0.0298;AMR_AF=0.0504;AFR_AF=0.0779;EUR_AF=0.0437;SAS_AF=0.1012;AA=.|||;VT=SNP
6	28770908	rs7763940	T	C	100	PASS	AC=1577;AF=0.314896;AN=5008;NS=2504;DP=19867;EAS_AF=0.505;AMR_AF=0.3256;AFR_AF=0.2262;EUR_AF=0.2535;SAS_AF=0.2945;AA=.|||;VT=SNP
6	28771198	rs2013652	T	C	100	PASS	AC=2097;AF=0.41873;AN=5008;NS=2504;DP=18156;EAS_AF=0.5347;AMR_AF=0.4006;AFR_AF=0.3949;EUR_AF=0.3688;SAS_AF=0.3957;AA=.|||;VT=SNP
6	28771300	rs142395667	G	A	100	PASS	AC=189;AF=0.0377396;AN=5008;NS=2504;DP=17636;EAS_AF=0.0248;AMR_AF=0.0317;AFR_AF=0.0083;EUR_AF=0.0328;SAS_AF=0.1002;AA=.|||;VT=SNP
6	28771414	rs9378149	A	C	100	PASS	AC=1577;AF=0.314896;AN=5008;NS=2504;DP=17506;EAS_AF=0.505;AMR_AF=0.3256;AFR_AF=0.2262;EUR_AF=0.2535;SAS_AF=0.2945;AA=.|||;VT=SNP
6	28772128	rs114060013	G	C	100	PASS	AC=311;AF=0.0621006;AN=5008;NS=2504;DP=18605;EAS_AF=0.0298;AMR_AF=0.0504;AFR_AF=0.0779;EUR_AF=0.0437;SAS_AF=0.1012;AA=.|||;VT=SNP
6	28772350	rs9368576	T	A	100	PASS	AC=1577;AF=0.314896;AN=5008;NS=2504;DP=19566;EAS_AF=0.505;AMR_AF=0.3256;AFR_AF=0.2262;EUR_AF=0.2535;SAS_AF=0.2945;AA=.|||;VT=SNP
6	28772441	rs56110474	T	C	100	PASS	AC=290;AF=0.0579073;AN=5008;NS=2504;DP=18084;EAS_AF=0.0248;AMR_AF=0.0418;AFR_AF=0.0779;EUR_AF=0.0348;SAS_AF=0.1002;AA=.|||;VT=SNP
6	28773163	rs6929090	C	A	100	PASS	AC=417;AF=0.0832668;AN=5008;NS=2504;DP=12471;EAS_AF=0.0139;AMR_AF=0.0418;AFR_AF=0.233;EUR_AF=0.0268;SAS_AF=0.0399;AA=.|||;VT=SNP
6	28773482	rs28381663	A	C	100	PASS	AC=1639;AF=0.327276;AN=5008;NS=2504;DP=9869;EAS_AF=0.506;AMR_AF=0.3314;AFR_AF=0.264;EUR_AF=0.2584;SAS_AF=0.2965;AA=.|||;VT=SNP
6	28773496	rs3132372	T	C	100	PASS	AC=520;AF=0.103834;AN=5008;NS=2504;DP=9832;EAS_AF=0.0298;AMR_AF=0.0749;AFR_AF=0.1687;EUR_AF=0.1153;SAS_AF=0.1012;AA=.|||;VT=SNP
6	28773983	rs3132371	A	C	100	PASS	AC=3003;AF=0.599641;AN=5008;NS=2504;DP=16896;EAS_AF=0.6438;AMR_AF=0.5591;AFR_AF=0.7352;EUR_AF=0.4791;SAS_AF=0.5235;AA=.|||;VT=SNP
6	28774130	rs115967007	A	T	100	PASS	AC=311;AF=0.0621006;AN=5008;NS=2504;DP=19904;EAS_AF=0.0298;AMR_AF=0.0504;AFR_AF=0.0779;EUR_AF=0.0437;SAS_AF=0.1012;AA=.|||;VT=SNP
6	28774422	rs115385935	C	T	100	PASS	AC=311;AF=0.0621006;AN=5008;NS=2504;DP=19011;EAS_AF=0.0298;AMR_AF=0.0504;AFR_AF=0.0779;EUR_AF=0.0437;SAS_AF=0.1012;AA=.|||;VT=SNP
6	28774579	rs2208536	G	A	100	PASS	AC=3359;AF=0.670727;AN=5008;NS=2504;DP=18192;EAS_AF=0.6468;AMR_AF=0.5994;AFR_AF=0.9274;EUR_AF=0.501;SAS_AF=0.5736;AA=.|||;VT=SNP
6	28774593	rs9404976	C	T	100	PASS	AC=1578;AF=0.315096;AN=5008;NS=2504;DP=18501;EAS_AF=0.505;AMR_AF=0.3256;AFR_AF=0.2262;EUR_AF=0.2545;SAS_AF=0.2945;AA=.|||;VT=SNP
6	28775155	rs115307364	A	G	100	PASS	AC=311;AF=0.0621006;AN=5008;NS=2504;DP=13759;EAS_AF=0.0298;AMR_AF=0.0504;AFR_AF=0.0779;EUR_AF=0.0437;SAS_AF=0.1012;AA=.|||;VT=SNP
6	28775241	rs2754767	A	G	100	PASS	AC=3359;AF=0.670727;AN=5008;NS=2504;DP=13828;EAS_AF=0.6468;AMR_AF=0.5994;AFR_AF=0.9274;EUR_AF=0.501;SAS_AF=0.5736;AA=.|||;VT=SNP
6	28775322	rs3131344	G	A	100	PASS	AC=520;AF=0.103834;AN=5008;NS=2504;DP=12192;EAS_AF=0.0298;AMR_AF=0.0749;AFR_AF=0.1687;EUR_AF=0.1153;SAS_AF=0.1012;AA=.|||;VT=SNP
6	28775664	rs7776376	C	T	100	PASS	AC=1577;AF=0.314896;AN=5008;NS=2504;DP=14447;EAS_AF=0.505;AMR_AF=0.3256;AFR_AF=0.2262;EUR_AF=0.2535;SAS_AF=0.2945;AA=.|||;VT=SNP
6	28775667	rs56308612	A	G	100	PASS	AC=311;AF=0.0621006;AN=5008;NS=2504;DP=14402;EAS_AF=0.0298;AMR_AF=0.0504;AFR_AF=0.0779;EUR_AF=0.0437;SAS_AF=0.1012;AA=.|||;VT=SNP
6	28775982	rs1011094	G	C	100	PASS	AC=3003;AF=0.599641;AN=5008;NS=2504;DP=18218;EAS_AF=0.6438;AMR_AF=0.5591;AFR_AF=0.7352;EUR_AF=0.4791;SAS_AF=0.5235;AA=.|||;VT=SNP
6	28776172	rs116160920	C	T	100	PASS	AC=347;AF=0.0692891;AN=5008;NS=2504;DP=20784;EAS_AF=0.0952;AMR_AF=0.098;AFR_AF=0.0189;EUR_AF=0.0805;SAS_AF=0.0787;AA=.|||;VT=SNP
6	28776234	rs209206	G	C	100	PASS	AC=311;AF=0.0621006;AN=5008;NS=2504;DP=18524;EAS_AF=0.0298;AMR_AF=0.0504;AFR_AF=0.0779;EUR_AF=0.0437;SAS_AF=0.1012;AA=.|||;VT=SNP
6	28776242	rs115894206	C	G	100	PASS	AC=349;AF=0.0696885;AN=5008;NS=2504;DP=18252;EAS_AF=0.0952;AMR_AF=0.098;AFR_AF=0.0197;EUR_AF=0.0805;SAS_AF=0.0798;AA=.|||;VT=SNP
6	28776303	rs453020	C	A	100	PASS	AC=290;AF=0.0579073;AN=5008;NS=2504;DP=16883;EAS_AF=0.0248;AMR_AF=0.0418;AFR_AF=0.0779;EUR_AF=0.0348;SAS_AF=0.1002;AA=.|||;VT=SNP
6	28776360	rs28381664	T	G	100	PASS	AC=332;AF=0.0662939;AN=5008;NS=2504;DP=14920;EAS_AF=0.119;AMR_AF=0.0591;AFR_AF=0.0113;EUR_AF=0.0775;SAS_AF=0.0798;AA=.|||;VT=SNP
6	28776391	rs172331	C	G	100	PASS	AC=311;AF=0.0621006;AN=5008;NS=2504;DP=14972;EAS_AF=0.0298;AMR_AF=0.0504;AFR_AF=0.0779;EUR_AF=0.0437;SAS_AF=0.1012;AA=.|||;VT=SNP
6	28777336	rs209204	A	C	100	PASS	AC=311;AF=0.0621006;AN=5008;NS=2504;DP=14174;EAS_AF=0.0298;AMR_AF=0.0504;AFR_AF=0.0779;EUR_AF=0.0437;SAS_AF=0.1012;AA=.|||;VT=SNP
6	28777577	rs209203	C	A	100	PASS	AC=563;AF=0.11242;AN=5008;NS=2504;DP=15030;EAS_AF=0.0397;AMR_AF=0.0735;AFR_AF=0.2156;EUR_AF=0.0577;SAS_AF=0.1319;AA=.|||;VT=SNP
6	28777691	rs209202	C	A	100	PASS	AC=311;AF=0.0621006;AN=5008;NS=2504;DP=16148;EAS_AF=0.0298;AMR_AF=0.0504;AFR_AF=0.0779;EUR_AF=0.0437;SAS_AF=0.1012;AA=.|||;VT=SNP
6	28777991	rs114741805	G	A	100	PASS	AC=189;AF=0.0377396;AN=5008;NS=2504;DP=19682;EAS_AF=0.0248;AMR_AF=0.0317;AFR_AF=0.0083;EUR_AF=0.0328;SAS_AF=0.1002;AA=.|||;VT=SNP
6	28778364	rs209201	C	T	100	PASS	AC=311;AF=0.0621006;AN=5008;NS=2504;DP=18617;EAS_AF=0.0298;AMR_AF=0.0504;AFR_AF=0.0779;EUR_AF=0.0437;SAS_AF=0.1012;AA=.|||;VT=SNP
6	28778419	rs169683	C	T	100	PASS	AC=3359;AF=0.670727;AN=5008;NS=2504;DP=19533;EAS_AF=0.6468;AMR_AF=0.5994;AFR_AF=0.9274;EUR_AF=0.501;SAS_AF=0.5736;AA=.|||;VT=SNP
6	28778475	rs3131342	A	C	100	PASS	AC=3359;AF=0.670727;AN=5008;NS=2504;DP=21415;EAS_AF=0.6468;AMR_AF=0.5994;AFR_AF=0.9274;EUR_AF=0.501;SAS_AF=0.5736;AA=.|||;VT=SNP
6	28778614	rs169682	T	G	100	PASS	AC=311;AF=0.0621006;AN=5008;NS=2504;DP=18573;EAS_AF=0.0298;AMR_AF=0.0504;AFR_AF=0.0779;EUR_AF=0.0437;SAS_AF=0.1012;AA=.|||;VT=SNP
6	28778872	rs185984	T	G	100	PASS	AC=311;AF=0.0621006;AN=5008;NS=2504;DP=20633;EAS_AF=0.0298;AMR_AF=0.0504;AFR_AF=0.0779;EUR_AF=0.0437;SAS_AF=0.1012;AA=.|||;VT=SNP
6	28779423	rs417919	A	G	100	PASS	AC=520;AF=0.103834;AN=5008;NS=2504;DP=18353;EAS_AF=0.0298;AMR_AF=0.0749;AFR_AF=0.1694;EUR_AF=0.1143;SAS_AF=0.1012;AA=.|||;VT=SNP
6	28779721	rs209200	C	T	100	PASS	AC=311;AF=0.0621006;AN=5008;NS=2504;DP=18744;EAS_AF=0.0298;AMR_AF=0.0504;AFR_AF=0.0779;EUR_AF=0.0437;SAS_AF=0.1012;AA=.|||;VT=SNP
6	28779756	rs9393932	G	A	100	PASS	AC=1578;AF=0.315096;AN=5008;NS=2504;DP=18725;EAS_AF=0.505;AMR_AF=0.3256;AFR_AF=0.2262;EUR_AF=0.2545;SAS_AF=0.2945;AA=.|||;VT=SNP
6	28779887	rs1041881	C	G	100	PASS	AC=328;AF=0.0654952;AN=5008;NS=2504;DP=17252;EAS_AF=0.0952;AMR_AF=0.098;AFR_AF=0.0068;EUR_AF=0.0775;SAS_AF=0.0787;AA=.|||;VT=SNP
6	28779928	rs209199	G	A	100	PASS	AC=318;AF=0.0634984;AN=5008;NS=2504;DP=18023;EAS_AF=0.0298;AMR_AF=0.0576;AFR_AF=0.0779;EUR_AF=0.0457;SAS_AF=0.1012;AA=.|||;VT=SNP
6	28779933	rs9393933	G	A	100	PASS	AC=1578;AF=0.315096;AN=5008;NS=2504;DP=18030;EAS_AF=0.505;AMR_AF=0.3256;AFR_AF=0.2262;EUR_AF=0.2545;SAS_AF=0.2945;AA=.|||;VT=SNP
6	28780479	rs9468423	G	T	100	PASS	AC=906;AF=0.180911;AN=5008;NS=2504;DP=17702;EAS_AF=0.1091;AMR_AF=0.1585;AFR_AF=0.3404;EUR_AF=0.1103;SAS_AF=0.1278;AA=.|||;VT=SNP
6	28780514	rs209198	G	A	100	PASS	AC=225;AF=0.0449281;AN=5008;NS=2504;DP=17139;EAS_AF=0.0248;AMR_AF=0.0375;AFR_AF=0.031;EUR_AF=0.0348;SAS_AF=0.1002;AA=.|||;VT=SNP
6	28780608	rs209197	C	A	100	PASS	AC=311;AF=0.0621006;AN=5008;NS=2504;DP=18824;EAS_AF=0.0298;AMR_AF=0.0504;AFR_AF=0.0779;EUR_AF=0.0437;SAS_AF=0.1012;AA=.|||;VT=SNP
6	28780672	rs6909419	T	C	100	PASS	AC=1578;AF=0.315096;AN=5008;NS=2504;DP=17604;EAS_AF=0.505;AMR_AF=0.3256;AFR_AF=0.2262;EUR_AF=0.2545;SAS_AF=0.2945;AA=.|||;VT=SNP
6	28780817	rs209196	T	C	100	PASS	AC=290;AF=0.0579073;AN=5008;NS=2504;DP=15130;EAS_AF=0.0248;AMR_AF=0.0418;AFR_AF=0.0779;EUR_AF=0.0348;SAS_AF=0.1002;AA=.|||;VT=SNP
6	28781277	rs4713180	G	A	100	PASS	AC=347;AF=0.0692891;AN=5008;NS=2504;DP=12672;EAS_AF=0.0952;AMR_AF=0.098;AFR_AF=0.0189;EUR_AF=0.0805;SAS_AF=0.0787;AA=.|||;VT=SNP
6	28781438	rs209195	T	G	100	PASS	AC=291;AF=0.058107;AN=5008;NS=2504;DP=16292;EAS_AF=0.0248;AMR_AF=0.0418;AFR_AF=0.0779;EUR_AF=0.0348;SAS_AF=0.1012;AA=.|||;VT=SNP
6	28781479	rs209194	C	G	100	PASS	AC=311;AF=0.0621006;AN=5008;NS=2504;DP=16298;EAS_AF=0.0298;AMR_AF=0.0504;AFR_AF=0.0779;EUR_AF=0.0437;SAS_AF=0.1012;AA=.|||;VT=SNP
6	28781873	rs67829526	G	A	100	PASS	AC=902;AF=0.180112;AN=5008;NS=2504;DP=15306;EAS_AF=0.1091;AMR_AF=0.1585;AFR_AF=0.3374;EUR_AF=0.1103;SAS_AF=0.1278;AA=.|||;VT=SNP
6	28782092	rs117311607	G	A	100	PASS	AC=381;AF=0.0760783;AN=5008;NS=2504;DP=14535;EAS_AF=0.1002;AMR_AF=0.0994;AFR_AF=0.0318;EUR_AF=0.0865;SAS_AF=0.0838;AA=.|||;VT=SNP
6	28782148	rs114029915	G	C	100	PASS	AC=370;AF=0.0738818;AN=5008;NS=2504;DP=15867;EAS_AF=0.0982;AMR_AF=0.098;AFR_AF=0.0318;EUR_AF=0.0835;SAS_AF=0.0787;AA=.|||;VT=SNP
6	28782217	rs209193	C	T	100	PASS	AC=311;AF=0.0621006;AN=5008;NS=2504;DP=18159;EAS_AF=0.0298;AMR_AF=0.0504;AFR_AF=0.0779;EUR_AF=0.0437;SAS_AF=0.1012;AA=.|||;VT=SNP
6	28782249	rs209192	T	C	100	PASS	AC=311;AF=0.0621006;AN=5008;NS=2504;DP=18522;EAS_AF=0.0298;AMR_AF=0.0504;AFR_AF=0.0779;EUR_AF=0.0437;SAS_AF=0.1012;AA=.|||;VT=SNP
6	28782334	rs209191	A	C	100	PASS	AC=311;AF=0.0621006;AN=5008;NS=2504;DP=14469;EAS_AF=0.0298;AMR_AF=0.0504;AFR_AF=0.0779;EUR_AF=0.0437;SAS_AF=0.1012;AA=.|||;VT=SNP
6	28782363	rs209190	G	C	100	PASS	AC=311;AF=0.0621006;AN=5008;NS=2504;DP=13589;EAS_AF=0.0298;AMR_AF=0.0504;AFR_AF=0.0779;EUR_AF=0.0437;SAS_AF=0.1012;AA=.|||;VT=SNP
6	28782434	rs9468424	G	C	100	PASS	AC=385;AF=0.076877;AN=5008;NS=2504;DP=16935;EAS_AF=0.0119;AMR_AF=0.0375;AFR_AF=0.2269;EUR_AF=0.0159;SAS_AF=0.0317;AA=.|||;VT=SNP
6	28782511	rs209189	T	A	100	PASS	AC=290;AF=0.0579073;AN=5008;NS=2504;DP=19607;EAS_AF=0.0248;AMR_AF=0.0418;AFR_AF=0.0779;EUR_AF=0.0348;SAS_AF=0.1002;AA=.|||;VT=SNP
6	28782601	rs209188	C	A	100	PASS	AC=311;AF=0.0621006;AN=5008;NS=2504;DP=20623;EAS_AF=0.0298;AMR_AF=0.0504;AFR_AF=0.0779;EUR_AF=0.0437;SAS_AF=0.1012;AA=.|||;VT=SNP
6	28782794	rs28381665	C	T	100	PASS	AC=1530;AF=0.305511;AN=5008;NS=2504;DP=19062;EAS_AF=0.4603;AMR_AF=0.3242;AFR_AF=0.2262;EUR_AF=0.2545;SAS_AF=0.2924;AA=.|||;VT=SNP
6	28782795	rs28381666	C	T	100	PASS	AC=1530;AF=0.305511;AN=5008;NS=2504;DP=19085;EAS_AF=0.4603;AMR_AF=0.3242;AFR_AF=0.2262;EUR_AF=0.2545;SAS_AF=0.2924;AA=.|||;VT=SNP
6	28782978	rs209187	G	A	100	PASS	AC=314;AF=0.0626997;AN=5008;NS=2504;DP=22461;EAS_AF=0.0308;AMR_AF=0.0504;AFR_AF=0.0787;EUR_AF=0.0437;SAS_AF=0.1022;AA=.|||;VT=SNP
6	28782998	rs16897420	C	T	100	PASS	AC=1079;AF=0.215455;AN=5008;NS=2504;DP=21601;EAS_AF=0.3988;AMR_AF=0.2493;AFR_AF=0.1097;EUR_AF=0.1819;SAS_AF=0.18;AA=.|||;VT=SNP
6	28783735	rs28381667	A	G	100	PASS	AC=333;AF=0.0664936;AN=5008;NS=2504;DP=22068;EAS_AF=0.119;AMR_AF=0.0591;AFR_AF=0.0113;EUR_AF=0.0775;SAS_AF=0.0808;AA=.|||;VT=SNP
6	28784031	rs398795	T	C	100	PASS	AC=311;AF=0.0621006;AN=5008;NS=2504;DP=20396;EAS_AF=0.0298;AMR_AF=0.0504;AFR_AF=0.0779;EUR_AF=0.0437;SAS_AF=0.1012;AA=.|||;VT=SNP
6	28784396	rs386628	C	T	100	PASS	AC=3309;AF=0.660743;AN=5008;NS=2504;DP=17801;EAS_AF=0.6022;AMR_AF=0.598;AFR_AF=0.9244;EUR_AF=0.502;SAS_AF=0.5726;AA=.|||;VT=SNP
6	28784741	rs377392	A	C	100	PASS	AC=3308;AF=0.660543;AN=5008;NS=2504;DP=17609;EAS_AF=0.6022;AMR_AF=0.598;AFR_AF=0.9244;EUR_AF=0.502;SAS_AF=0.5716;AA=.|||;VT=SNP
6	28785438	rs7762991	C	T	100	PASS	AC=383;AF=0.0764776;AN=5008;NS=2504;DP=16862;EAS_AF=0.0119;AMR_AF=0.0375;AFR_AF=0.2254;EUR_AF=0.0159;SAS_AF=0.0317;AA=.|||;VT=SNP
6	28785894	rs28400868	C	T	100	PASS	AC=1531;AF=0.305711;AN=5008;NS=2504;DP=15377;EAS_AF=0.4613;AMR_AF=0.3242;AFR_AF=0.2262;EUR_AF=0.2545;SAS_AF=0.2924;AA=.|||;VT=SNP
6	28786884	rs172330	G	A	100	PASS	AC=311;AF=0.0621006;AN=5008;NS=2504;DP=16748;EAS_AF=0.0298;AMR_AF=0.0504;AFR_AF=0.0779;EUR_AF=0.0437;SAS_AF=0.1012;AA=.|||;VT=SNP
6	28787152	rs185982	T	A	100	PASS	AC=311;AF=0.0621006;AN=5008;NS=2504;DP=15543;EAS_AF=0.0298;AMR_AF=0.0504;AFR_AF=0.0779;EUR_AF=0.0437;SAS_AF=0.1012;AA=.|||;VT=SNP
6	28787193	rs9257226	A	G	100	PASS	AC=519;AF=0.103634;AN=5008;NS=2504;DP=13342;EAS_AF=0.0298;AMR_AF=0.0749;AFR_AF=0.1687;EUR_AF=0.1143;SAS_AF=0.1012;AA=.|||;VT=SNP
6	28789266	rs172329	T	C	100	PASS	AC=520;AF=0.103834;AN=5008;NS=2504;DP=15475;EAS_AF=0.0298;AMR_AF=0.0749;AFR_AF=0.1694;EUR_AF=0.1143;SAS_AF=0.1012;AA=.|||;VT=SNP
6	28791016	rs9348814	G	C	100	PASS	AC=1533;AF=0.30611;AN=5008;NS=2504;DP=14417;EAS_AF=0.4613;AMR_AF=0.3256;AFR_AF=0.2269;EUR_AF=0.2545;SAS_AF=0.2924;AA=.|||;VT=SNP
6	28791134	rs209186	G	A	100	PASS	AC=3344;AF=0.667732;AN=5008;NS=2504;DP=14960;EAS_AF=0.6042;AMR_AF=0.5994;AFR_AF=0.9244;EUR_AF=0.502;SAS_AF=0.6053;AA=.|||;VT=SNP
6	28791150	rs28400869	A	C	100	PASS	AC=1532;AF=0.305911;AN=5008;NS=2504;DP=15103;EAS_AF=0.4613;AMR_AF=0.3256;AFR_AF=0.2269;EUR_AF=0.2535;SAS_AF=0.2924;AA=.|||;VT=SNP
6	28791202	rs10484543	A	T	100	PASS	AC=1532;AF=0.305911;AN=5008;NS=2504;DP=15149;EAS_AF=0.4613;AMR_AF=0.3256;AFR_AF=0.2269;EUR_AF=0.2535;SAS_AF=0.2924;AA=.|||;VT=SNP
6	28791289	rs209184	T	C	100	PASS	AC=3344;AF=0.667732;AN=5008;NS=2504;DP=17466;EAS_AF=0.6042;AMR_AF=0.5994;AFR_AF=0.9244;EUR_AF=0.502;SAS_AF=0.6053;AA=.|||;VT=SNP
6	28791481	rs148397607	G	A	100	PASS	AC=190;AF=0.0379393;AN=5008;NS=2504;DP=14681;EAS_AF=0.0258;AMR_AF=0.0317;AFR_AF=0.0083;EUR_AF=0.0328;SAS_AF=0.1002;AA=.|||;VT=SNP
6	28792012	rs209183	G	C	100	PASS	AC=290;AF=0.0579073;AN=5008;NS=2504;DP=7502;EAS_AF=0.0248;AMR_AF=0.0418;AFR_AF=0.0779;EUR_AF=0.0348;SAS_AF=0.1002;AA=.|||;VT=SNP
6	28792338	rs209182	A	C	100	PASS	AC=3469;AF=0.692692;AN=5008;NS=2504;DP=8393;EAS_AF=0.6091;AMR_AF=0.634;AFR_AF=0.9735;EUR_AF=0.5159;SAS_AF=0.6227;AA=.|||;VT=SNP
6	28792841	rs530096417	A	G	100	PASS	AC=81;AF=0.0161741;AN=5008;NS=2504;DP=16974;EAS_AF=0.0486;AMR_AF=0.0086;AFR_AF=0;EUR_AF=0.0099;SAS_AF=0.0164;AA=.|||;VT=SNP
6	28793250	rs56271755	C	T	100	PASS	AC=188;AF=0.0375399;AN=5008;NS=2504;DP=18546;EAS_AF=0.0248;AMR_AF=0.0317;AFR_AF=0.0076;EUR_AF=0.0328;SAS_AF=0.1002;AA=.|||;VT=SNP
6	28793605	rs209180	C	T	100	PASS	AC=2108;AF=0.420927;AN=5008;NS=2504;DP=18930;EAS_AF=0.5347;AMR_AF=0.4006;AFR_AF=0.3964;EUR_AF=0.3678;SAS_AF=0.4059;AA=.|||;VT=SNP
6	28793779	rs880157	A	G	100	PASS	AC=512;AF=0.102236;AN=5008;NS=2504;DP=18913;EAS_AF=0.0972;AMR_AF=0.121;AFR_AF=0.1097;EUR_AF=0.0994;SAS_AF=0.0869;AA=.|||;VT=SNP
6	28793853	rs209179	C	G	100	PASS	AC=3137;AF=0.626398;AN=5008;NS=2504;DP=19043;EAS_AF=0.6438;AMR_AF=0.5793;AFR_AF=0.8169;EUR_AF=0.4901;SAS_AF=0.5245;AA=.|||;VT=SNP
6	28794273	rs11966708	G	C	100	PASS	AC=377;AF=0.0752796;AN=5008;NS=2504;DP=18600;EAS_AF=0.0099;AMR_AF=0.0403;AFR_AF=0.2179;EUR_AF=0.0209;SAS_AF=0.0307;AA=.|||;VT=SNP
6	28794872	rs3131338	G	A	100	PASS	AC=3391;AF=0.677117;AN=5008;NS=2504;DP=21288;EAS_AF=0.6478;AMR_AF=0.5994;AFR_AF=0.9244;EUR_AF=0.502;SAS_AF=0.6084;AA=.|||;VT=SNP
6	28795766	rs6918063	G	T	100	PASS	AC=1028;AF=0.205272;AN=5008;NS=2504;DP=19401;EAS_AF=0.1091;AMR_AF=0.1787;AFR_AF=0.4206;EUR_AF=0.1223;SAS_AF=0.1176;AA=.|||;VT=SNP
6	28796450	rs78811677	A	G	100	PASS	AC=521;AF=0.104034;AN=5008;NS=2504;DP=12023;EAS_AF=0.0972;AMR_AF=0.121;AFR_AF=0.1097;EUR_AF=0.0994;SAS_AF=0.0961;AA=.|||;VT=SNP
6	28796460	rs3132379	A	T	100	PASS	AC=348;AF=0.0694888;AN=5008;NS=2504;DP=11646;EAS_AF=0.002;AMR_AF=0.062;AFR_AF=0.1157;EUR_AF=0.1252;SAS_AF=0.0245;AA=.|||;VT=SNP
6	28796463	rs60569033	T	A	100	PASS	AC=1008;AF=0.201278;AN=5008;NS=2504;DP=11638;EAS_AF=0.0833;AMR_AF=0.1369;AFR_AF=0.4539;EUR_AF=0.0736;SAS_AF=0.1585;AA=.|||;VT=SNP
6	28796769	rs115979269	A	C	100	PASS	AC=351;AF=0.0700879;AN=5008;NS=2504;DP=12151;EAS_AF=0.0952;AMR_AF=0.098;AFR_AF=0.0189;EUR_AF=0.0845;SAS_AF=0.0787;AA=.|||;VT=SNP
6	28797903	rs149902743	A	G	100	PASS	AC=351;AF=0.0700879;AN=5008;NS=2504;DP=20313;EAS_AF=0.0952;AMR_AF=0.098;AFR_AF=0.0189;EUR_AF=0.0845;SAS_AF=0.0787;AA=.|||;VT=SNP
6	28798002	rs566900938	G	T	100	PASS	AC=310;AF=0.061901;AN=5008;NS=2504;DP=20232;EAS_AF=0.0099;AMR_AF=0.0331;AFR_AF=0.1725;EUR_AF=0.0199;SAS_AF=0.0297;AA=.|||;VT=SNP
6	28798610	rs9357073	T	C	100	PASS	AC=1877;AF=0.3748;AN=5008;NS=2504;DP=17813;EAS_AF=0.5298;AMR_AF=0.3674;AFR_AF=0.3033;EUR_AF=0.2883;SAS_AF=0.4059;AA=.|||;VT=SNP
6	28798650	rs9366727	C	A	100	PASS	AC=1572;AF=0.313898;AN=5008;NS=2504;DP=18485;EAS_AF=0.505;AMR_AF=0.3256;AFR_AF=0.2209;EUR_AF=0.2535;SAS_AF=0.2965;AA=.|||;VT=SNP
6	28801383	rs1002925	C	T	100	PASS	AC=3397;AF=0.678315;AN=5008;NS=2504;DP=20635;EAS_AF=0.6478;AMR_AF=0.5994;AFR_AF=0.9244;EUR_AF=0.502;SAS_AF=0.6145;AA=.|||;VT=SNP
6	28801442	rs56678427	G	A	100	PASS	AC=298;AF=0.0595048;AN=5008;NS=2504;DP=20097;EAS_AF=0.0248;AMR_AF=0.0418;AFR_AF=0.084;EUR_AF=0.0348;SAS_AF=0.1002;AA=.|||;VT=SNP
6	28802436	rs184094	C	G	100	PASS	AC=1885;AF=0.376398;AN=5008;NS=2504;DP=13180;EAS_AF=0.5298;AMR_AF=0.366;AFR_AF=0.3048;EUR_AF=0.2883;SAS_AF=0.4131;AA=.|||;VT=SNP
6	28803103	rs209177	G	A	100	PASS	AC=1885;AF=0.376398;AN=5008;NS=2504;DP=5957;EAS_AF=0.5298;AMR_AF=0.366;AFR_AF=0.3048;EUR_AF=0.2883;SAS_AF=0.4131;AA=.|||;VT=SNP
6	28804186	rs209176	A	G	100	PASS	AC=3394;AF=0.677716;AN=5008;NS=2504;DP=18345;EAS_AF=0.6478;AMR_AF=0.5937;AFR_AF=0.9244;EUR_AF=0.502;SAS_AF=0.6155;AA=.|||;VT=SNP
6	28805630	rs142630735	C	T	100	PASS	AC=348;AF=0.0694888;AN=5008;NS=2504;DP=14451;EAS_AF=0.0952;AMR_AF=0.0951;AFR_AF=0.0189;EUR_AF=0.0835;SAS_AF=0.0787;AA=.|||;VT=SNP
6	28805638	rs209175	G	T	100	PASS	AC=3394;AF=0.677716;AN=5008;NS=2504;DP=15050;EAS_AF=0.6478;AMR_AF=0.5951;AFR_AF=0.9244;EUR_AF=0.502;SAS_AF=0.6145;AA=.|||;VT=SNP
6	28806218	rs209174	G	A	100	PASS	AC=3151;AF=0.629193;AN=5008;NS=2504;DP=16030;EAS_AF=0.6438;AMR_AF=0.5749;AFR_AF=0.8238;EUR_AF=0.4901;SAS_AF=0.5327;AA=.|||;VT=SNP
6	28806318	rs6904278	A	G	100	PASS	AC=1037;AF=0.207069;AN=5008;NS=2504;DP=17203;EAS_AF=0.1091;AMR_AF=0.1758;AFR_AF=0.4289;EUR_AF=0.1223;SAS_AF=0.1176;AA=.|||;VT=SNP
6	28806334	rs209173	T	C	100	PASS	AC=3159;AF=0.630791;AN=5008;NS=2504;DP=17617;EAS_AF=0.6438;AMR_AF=0.5749;AFR_AF=0.8298;EUR_AF=0.4901;SAS_AF=0.5327;AA=.|||;VT=SNP
6	28808832	rs183289	T	G	100	PASS	AC=3395;AF=0.677915;AN=5008;NS=2504;DP=17467;EAS_AF=0.6478;AMR_AF=0.5951;AFR_AF=0.9244;EUR_AF=0.502;SAS_AF=0.6155;AA=.|||;VT=SNP
6	28808843	rs1925764	C	T	100	PASS	AC=519;AF=0.103634;AN=5008;NS=2504;DP=17709;EAS_AF=0.0119;AMR_AF=0.0576;AFR_AF=0.3132;EUR_AF=0.0229;SAS_AF=0.0307;AA=.|||;VT=SNP
6	28808973	rs11753443	G	T	100	PASS	AC=310;AF=0.061901;AN=5008;NS=2504;DP=17904;EAS_AF=0.0099;AMR_AF=0.0331;AFR_AF=0.1725;EUR_AF=0.0199;SAS_AF=0.0297;AA=.|||;VT=SNP
6	28810145	rs77707491	G	A	100	PASS	AC=154;AF=0.0307508;AN=5008;NS=2504;DP=16756;EAS_AF=0.0536;AMR_AF=0.0101;AFR_AF=0.0015;EUR_AF=0.0189;SAS_AF=0.0736;AA=.|||;VT=SNP
6	28810817	rs422331	C	T	100	PASS	AC=2113;AF=0.421925;AN=5008;NS=2504;DP=18072;EAS_AF=0.5347;AMR_AF=0.3991;AFR_AF=0.3949;EUR_AF=0.3678;SAS_AF=0.4141;AA=.|||;VT=SNP
6	28814098	rs115531818	A	G	100	PASS	AC=197;AF=0.0393371;AN=5008;NS=2504;DP=16386;EAS_AF=0.0248;AMR_AF=0.0317;AFR_AF=0.0144;EUR_AF=0.0328;SAS_AF=0.1002;AA=.|||;VT=SNP
6	28815213	rs526983	T	G	100	PASS	AC=3153;AF=0.629593;AN=5008;NS=2504;DP=19794;EAS_AF=0.6458;AMR_AF=0.5749;AFR_AF=0.8238;EUR_AF=0.4901;SAS_AF=0.5327;AA=.|||;VT=SNP
6	28815523	rs116550725	G	A	100	PASS	AC=349;AF=0.0696885;AN=5008;NS=2504;DP=11696;EAS_AF=0.0952;AMR_AF=0.0951;AFR_AF=0.0182;EUR_AF=0.0845;SAS_AF=0.0798;AA=.|||;VT=SNP
6	28815952	rs209172	G	A	100	PASS	AC=1897;AF=0.378794;AN=5008;NS=2504;DP=14010;EAS_AF=0.5337;AMR_AF=0.3746;AFR_AF=0.3048;EUR_AF=0.2982;SAS_AF=0.4049;AA=.|||;VT=SNP
6	28816061	rs9257260	G	A	100	PASS	AC=1033;AF=0.20627;AN=5008;NS=2504;DP=14825;EAS_AF=0.4425;AMR_AF=0.2176;AFR_AF=0.0658;EUR_AF=0.169;SAS_AF=0.183;AA=.|||;VT=SNP
6	28817300	rs209171	A	G	100	PASS	AC=3150;AF=0.628994;AN=5008;NS=2504;DP=20460;EAS_AF=0.6429;AMR_AF=0.5749;AFR_AF=0.8238;EUR_AF=0.4901;SAS_AF=0.5327;AA=.|||;VT=SNP
6	28817942	rs209170	G	A	100	PASS	AC=1906;AF=0.380591;AN=5008;NS=2504;DP=14828;EAS_AF=0.5337;AMR_AF=0.3746;AFR_AF=0.3048;EUR_AF=0.2982;SAS_AF=0.4141;AA=.|||;VT=SNP
6	28818924	rs141384069	C	T	100	PASS	AC=349;AF=0.0696885;AN=5008;NS=2504;DP=21340;EAS_AF=0.0952;AMR_AF=0.0951;AFR_AF=0.0182;EUR_AF=0.0845;SAS_AF=0.0798;AA=.|||;VT=SNP
6	28818951	rs147406886	A	G	100	PASS	AC=196;AF=0.0391374;AN=5008;NS=2504;DP=21213;EAS_AF=0.0248;AMR_AF=0.0317;AFR_AF=0.0136;EUR_AF=0.0328;SAS_AF=0.1002;AA=.|||;VT=SNP
6	28820182	rs151162671	C	G	100	PASS	AC=1578;AF=0.315096;AN=5008;NS=2504;DP=19613;EAS_AF=0.504;AMR_AF=0.3242;AFR_AF=0.2209;EUR_AF=0.2545;SAS_AF=0.3037;AA=.|||;VT=SNP
6	28820534	rs9257269	T	C	100	PASS	AC=1588;AF=0.317093;AN=5008;NS=2504;DP=20008;EAS_AF=0.505;AMR_AF=0.3242;AFR_AF=0.2277;EUR_AF=0.2545;SAS_AF=0.3037;AA=.|||;VT=SNP
6	28821095	rs9257270	A	G	100	PASS	AC=1568;AF=0.313099;AN=5008;NS=2504;DP=20167;EAS_AF=0.503;AMR_AF=0.317;AFR_AF=0.2269;EUR_AF=0.2425;SAS_AF=0.3037;AA=.|||;VT=SNP
6	28821169	rs138092393	C	A	100	PASS	AC=290;AF=0.0579073;AN=5008;NS=2504;DP=20428;EAS_AF=0.0248;AMR_AF=0.0418;AFR_AF=0.0779;EUR_AF=0.0348;SAS_AF=0.1002;AA=.|||;VT=SNP
6	28822663	rs138044664	C	T	100	PASS	AC=348;AF=0.0694888;AN=5008;NS=2504;DP=20737;EAS_AF=0.0952;AMR_AF=0.0951;AFR_AF=0.0182;EUR_AF=0.0845;SAS_AF=0.0787;AA=.|||;VT=SNP
6	28822847	rs115763085	C	T	100	PASS	AC=349;AF=0.0696885;AN=5008;NS=2504;DP=13500;EAS_AF=0.0952;AMR_AF=0.0951;AFR_AF=0.0182;EUR_AF=0.0845;SAS_AF=0.0798;AA=.|||;VT=SNP
6	28823655	rs7739709	C	T	100	PASS	AC=517;AF=0.103235;AN=5008;NS=2504;DP=14928;EAS_AF=0.0119;AMR_AF=0.0576;AFR_AF=0.3116;EUR_AF=0.0229;SAS_AF=0.0307;AA=.|||;VT=SNP
6	28824958	rs9501112	C	T	100	PASS	AC=517;AF=0.103235;AN=5008;NS=2504;DP=15876;EAS_AF=0.0119;AMR_AF=0.0576;AFR_AF=0.3116;EUR_AF=0.0229;SAS_AF=0.0307;AA=.|||;VT=SNP
6	28825017	rs3132386	A	G	100	PASS	AC=3393;AF=0.677516;AN=5008;NS=2504;DP=16474;EAS_AF=0.6468;AMR_AF=0.5951;AFR_AF=0.9236;EUR_AF=0.502;SAS_AF=0.6155;AA=.|||;VT=SNP
6	28825462	rs9501420	T	C	100	PASS	AC=517;AF=0.103235;AN=5008;NS=2504;DP=13637;EAS_AF=0.0119;AMR_AF=0.0576;AFR_AF=0.3116;EUR_AF=0.0229;SAS_AF=0.0307;AA=.|||;VT=SNP
6	28825930	rs113321751	C	T	100	PASS	AC=148;AF=0.0295527;AN=5008;NS=2504;DP=14828;EAS_AF=0.0536;AMR_AF=0.0101;AFR_AF=0.0015;EUR_AF=0.0189;SAS_AF=0.0675;AA=.|||;VT=SNP
6	28826031	rs111493337	G	A	100	PASS	AC=310;AF=0.061901;AN=5008;NS=2504;DP=13204;EAS_AF=0.0099;AMR_AF=0.0331;AFR_AF=0.1725;EUR_AF=0.0199;SAS_AF=0.0297;AA=.|||;VT=SNP
6	28826239	rs114512486	A	G	100	PASS	AC=349;AF=0.0696885;AN=5008;NS=2504;DP=14936;EAS_AF=0.0952;AMR_AF=0.0951;AFR_AF=0.0182;EUR_AF=0.0845;SAS_AF=0.0798;AA=.|||;VT=SNP
6	28826262	rs9257274	T	C	100	PASS	AC=1590;AF=0.317492;AN=5008;NS=2504;DP=16256;EAS_AF=0.506;AMR_AF=0.3242;AFR_AF=0.2269;EUR_AF=0.2545;SAS_AF=0.3057;AA=.|||;VT=SNP
6	28826405	rs176461	A	G	100	PASS	AC=291;AF=0.058107;AN=5008;NS=2504;DP=17752;EAS_AF=0.0248;AMR_AF=0.0418;AFR_AF=0.0787;EUR_AF=0.0348;SAS_AF=0.1002;AA=.|||;VT=SNP
6	28826852	rs115439209	C	T	100	PASS	AC=347;AF=0.0692891;AN=5008;NS=2504;DP=19832;EAS_AF=0.0952;AMR_AF=0.0951;AFR_AF=0.0166;EUR_AF=0.0845;SAS_AF=0.0798;AA=.|||;VT=SNP
6	28828010	rs116380322	T	C	100	PASS	AC=198;AF=0.0395367;AN=5008;NS=2504;DP=17466;EAS_AF=0.0248;AMR_AF=0.0317;AFR_AF=0.0151;EUR_AF=0.0328;SAS_AF=0.1002;AA=.|||;VT=SNP
6	28828808	rs115623594	A	C	100	PASS	AC=340;AF=0.0678914;AN=5008;NS=2504;DP=17150;EAS_AF=0.0952;AMR_AF=0.0951;AFR_AF=0.0129;EUR_AF=0.0825;SAS_AF=0.0798;AA=.|||;VT=SNP
6	28829309	rs763007	A	C	100	PASS	AC=1035;AF=0.206669;AN=5008;NS=2504;DP=16011;EAS_AF=0.1091;AMR_AF=0.1758;AFR_AF=0.4266;EUR_AF=0.1223;SAS_AF=0.1186;AA=.|||;VT=SNP
6	28829486	rs209165	A	C	100	PASS	AC=1937;AF=0.386781;AN=5008;NS=2504;DP=18190;EAS_AF=0.5367;AMR_AF=0.3804;AFR_AF=0.3079;EUR_AF=0.3151;SAS_AF=0.4172;AA=.|||;VT=SNP
6	28830057	rs9468430	C	G	100	PASS	AC=517;AF=0.103235;AN=5008;NS=2504;DP=18948;EAS_AF=0.0119;AMR_AF=0.0576;AFR_AF=0.3116;EUR_AF=0.0229;SAS_AF=0.0307;AA=.|||;VT=SNP
6	28830477	rs115009016	T	C	100	PASS	AC=349;AF=0.0696885;AN=5008;NS=2504;DP=19405;EAS_AF=0.0952;AMR_AF=0.0951;AFR_AF=0.0182;EUR_AF=0.0845;SAS_AF=0.0798;AA=.|||;VT=SNP
6	28831451	rs73407249	A	G	100	PASS	AC=600;AF=0.119808;AN=5008;NS=2504;DP=16011;EAS_AF=0.0139;AMR_AF=0.0764;AFR_AF=0.3464;EUR_AF=0.0358;SAS_AF=0.0399;AA=.|||;VT=SNP
6	28831535	rs58958115	A	G	100	PASS	AC=593;AF=0.118411;AN=5008;NS=2504;DP=16244;EAS_AF=0.0992;AMR_AF=0.1153;AFR_AF=0.1188;EUR_AF=0.0964;SAS_AF=0.1626;AA=A|||;VT=SNP
6	28831598	rs546292360	A	G	100	PASS	AC=309;AF=0.0617013;AN=5008;NS=2504;DP=17372;EAS_AF=0.0099;AMR_AF=0.0331;AFR_AF=0.1717;EUR_AF=0.0199;SAS_AF=0.0297;AA=A|||;VT=SNP
6	28832988	rs73407250	A	G	100	PASS	AC=600;AF=0.119808;AN=5008;NS=2504;DP=18661;EAS_AF=0.0139;AMR_AF=0.0764;AFR_AF=0.3464;EUR_AF=0.0358;SAS_AF=0.0399;AA=A|||;VT=SNP
6	28833172	rs393431	A	G	100	PASS	AC=3399;AF=0.678714;AN=5008;NS=2504;DP=19753;EAS_AF=0.6498;AMR_AF=0.5951;AFR_AF=0.9228;EUR_AF=0.502;SAS_AF=0.6196;AA=G|||;VT=SNP
6	28833194	rs111951114	T	C	100	PASS	AC=56;AF=0.0111821;AN=5008;NS=2504;DP=19259;EAS_AF=0.0129;AMR_AF=0.0159;AFR_AF=0;EUR_AF=0.0189;SAS_AF=0.0133;AA=T|||;VT=SNP
6	28833225	rs4713182	G	A	100	PASS	AC=355;AF=0.0708866;AN=5008;NS=2504;DP=18750;EAS_AF=0.0952;AMR_AF=0.0951;AFR_AF=0.0227;EUR_AF=0.0845;SAS_AF=0.0798;AA=G|||;VT=SNP
6	28833442	rs413158	A	G	100	PASS	AC=3155;AF=0.629992;AN=5008;NS=2504;DP=18424;EAS_AF=0.6458;AMR_AF=0.5749;AFR_AF=0.823;EUR_AF=0.4901;SAS_AF=0.5358;AA=G|||;VT=SNP
6	28833507	rs9257280	C	T	100	PASS	AC=1660;AF=0.33147;AN=5008;NS=2504;DP=18130;EAS_AF=0.5089;AMR_AF=0.3386;AFR_AF=0.2542;EUR_AF=0.2664;SAS_AF=0.3149;AA=C|||;VT=SNP
6	28833508	rs115986935	C	T	100	PASS	AC=347;AF=0.0692891;AN=5008;NS=2504;DP=18185;EAS_AF=0.0952;AMR_AF=0.0951;AFR_AF=0.0166;EUR_AF=0.0845;SAS_AF=0.0798;AA=C|||;VT=SNP
6	28833512	rs73741203	G	A	100	PASS	AC=436;AF=0.0870607;AN=5008;NS=2504;DP=18569;EAS_AF=0.0952;AMR_AF=0.0994;AFR_AF=0.0809;EUR_AF=0.0855;SAS_AF=0.0798;AA=G|||;VT=SNP
6	28833549	rs9257281	A	G	100	PASS	AC=1591;AF=0.317692;AN=5008;NS=2504;DP=20088;EAS_AF=0.5069;AMR_AF=0.3242;AFR_AF=0.2269;EUR_AF=0.2545;SAS_AF=0.3057;AA=A|||;VT=SNP
6	28833626	rs56270424	A	C	100	PASS	AC=192;AF=0.0383387;AN=5008;NS=2504;DP=20124;EAS_AF=0.0248;AMR_AF=0.0317;AFR_AF=0.0106;EUR_AF=0.0328;SAS_AF=0.1002;AA=A|||;VT=SNP
6	28833627	rs369136	T	A	100	PASS	AC=3401;AF=0.679113;AN=5008;NS=2504;DP=19870;EAS_AF=0.6498;AMR_AF=0.5951;AFR_AF=0.9236;EUR_AF=0.503;SAS_AF=0.6196;AA=A|||;VT=SNP
6	28833696	rs115626731	T	A	100	PASS	AC=348;AF=0.0694888;AN=5008;NS=2504;DP=19058;EAS_AF=0.0952;AMR_AF=0.0951;AFR_AF=0.0166;EUR_AF=0.0855;SAS_AF=0.0798;AA=T|||;VT=SNP
6	28834142	rs3135303	G	C	100	PASS	AC=3399;AF=0.678714;AN=5008;NS=2504;DP=18434;EAS_AF=0.6498;AMR_AF=0.5951;AFR_AF=0.9236;EUR_AF=0.502;SAS_AF=0.6186;AA=C|||;VT=SNP
6	28834287	rs11759525	G	A	100	PASS	AC=376;AF=0.0750799;AN=5008;NS=2504;DP=14173;EAS_AF=0.0099;AMR_AF=0.0403;AFR_AF=0.2171;EUR_AF=0.0209;SAS_AF=0.0307;AA=G|||;VT=SNP
6	28834324	rs150898617	G	A	100	PASS	AC=349;AF=0.0696885;AN=5008;NS=2504;DP=12897;EAS_AF=0.0952;AMR_AF=0.0951;AFR_AF=0.0182;EUR_AF=0.0845;SAS_AF=0.0798;AA=G|||;VT=SNP
6	28834384	rs6935576	G	A	100	PASS	AC=598;AF=0.119409;AN=5008;NS=2504;DP=11912;EAS_AF=0.0139;AMR_AF=0.0764;AFR_AF=0.3449;EUR_AF=0.0358;SAS_AF=0.0399;AA=G|||;VT=SNP
6	28836456	rs209164	T	C	100	PASS	AC=3155;AF=0.629992;AN=5008;NS=2504;DP=19611;EAS_AF=0.6458;AMR_AF=0.5749;AFR_AF=0.823;EUR_AF=0.4901;SAS_AF=0.5358;AA=C|||;VT=SNP
6	28836817	rs209163	T	C	100	PASS	AC=3399;AF=0.678714;AN=5008;NS=2504;DP=19013;EAS_AF=0.6498;AMR_AF=0.5951;AFR_AF=0.9236;EUR_AF=0.502;SAS_AF=0.6186;AA=C|||;VT=SNP
6	28837658	rs150298088	A	C	100	PASS	AC=190;AF=0.0379393;AN=5008;NS=2504;DP=20299;EAS_AF=0.0248;AMR_AF=0.0317;AFR_AF=0.0091;EUR_AF=0.0328;SAS_AF=0.1002;AA=a|||;VT=SNP
6	28838820	rs209161	T	C	100	PASS	AC=3398;AF=0.678514;AN=5008;NS=2504;DP=19689;EAS_AF=0.6498;AMR_AF=0.5951;AFR_AF=0.9236;EUR_AF=0.502;SAS_AF=0.6176;AA=C|||;VT=SNP
6	28839073	rs11966136	T	G	100	PASS	AC=243;AF=0.0485224;AN=5008;NS=2504;DP=20059;EAS_AF=0.0079;AMR_AF=0.0303;AFR_AF=0.1452;EUR_AF=0.0189;SAS_AF=0.0031;AA=T|||;VT=SNP
6	28839317	rs365823	T	C	100	PASS	AC=226;AF=0.0451278;AN=5008;NS=2504;DP=19996;EAS_AF=0.0248;AMR_AF=0.0375;AFR_AF=0.0318;EUR_AF=0.0348;SAS_AF=0.1002;AA=T|||;VT=SNP
6	28839477	rs743847	G	A	100	PASS	AC=1588;AF=0.317093;AN=5008;NS=2504;DP=20532;EAS_AF=0.505;AMR_AF=0.3242;AFR_AF=0.2262;EUR_AF=0.2545;SAS_AF=0.3057;AA=G|||;VT=SNP
6	28839542	rs172327	C	G	100	PASS	AC=292;AF=0.0583067;AN=5008;NS=2504;DP=20261;EAS_AF=0.0248;AMR_AF=0.0418;AFR_AF=0.0794;EUR_AF=0.0348;SAS_AF=0.1002;AA=C|||;VT=SNP
6	28839632	rs142735815	G	C	100	PASS	AC=190;AF=0.0379393;AN=5008;NS=2504;DP=18891;EAS_AF=0.0248;AMR_AF=0.0317;AFR_AF=0.0091;EUR_AF=0.0328;SAS_AF=0.1002;AA=G|||;VT=SNP
6	28839747	rs743848	G	T	100	PASS	AC=347;AF=0.0692891;AN=5008;NS=2504;DP=17096;EAS_AF=0.0952;AMR_AF=0.0951;AFR_AF=0.0166;EUR_AF=0.0845;SAS_AF=0.0798;AA=G|||;VT=SNP
6	28839773	rs7763504	G	A	100	PASS	AC=601;AF=0.120008;AN=5008;NS=2504;DP=17094;EAS_AF=0.0139;AMR_AF=0.0764;AFR_AF=0.3472;EUR_AF=0.0358;SAS_AF=0.0399;AA=G|||;VT=SNP
6	28839879	rs209160	A	G	100	PASS	AC=3487;AF=0.696286;AN=5008;NS=2504;DP=18947;EAS_AF=0.6498;AMR_AF=0.6037;AFR_AF=0.972;EUR_AF=0.5109;SAS_AF=0.6278;AA=a|||;VT=SNP
6	28839921	rs2894065	C	T	100	PASS	AC=437;AF=0.0872604;AN=5008;NS=2504;DP=19050;EAS_AF=0.0952;AMR_AF=0.0994;AFR_AF=0.0825;EUR_AF=0.0855;SAS_AF=0.0787;AA=A|||;VT=SNP
6	28839939	rs4484511	G	A	100	PASS	AC=1590;AF=0.317492;AN=5008;NS=2504;DP=18658;EAS_AF=0.505;AMR_AF=0.3242;AFR_AF=0.2269;EUR_AF=0.2545;SAS_AF=0.3067;AA=G|||;VT=SNP
6	28840141	rs569532094	A	C	100	PASS	AC=436;AF=0.0870607;AN=5008;NS=2504;DP=18281;EAS_AF=0.0942;AMR_AF=0.0994;AFR_AF=0.0809;EUR_AF=0.0855;SAS_AF=0.0808;AA=A|||;VT=SNP
6	28840306	rs574647239	C	G	100	PASS	AC=1911;AF=0.381589;AN=5008;NS=2504;DP=15422;EAS_AF=0.5367;AMR_AF=0.3746;AFR_AF=0.3056;EUR_AF=0.2982;SAS_AF=0.4151;AA=C|||;VT=SNP
6	28840351	rs185466530	C	T	100	PASS	AC=334;AF=0.0666933;AN=5008;NS=2504;DP=15606;EAS_AF=0.0952;AMR_AF=0.0951;AFR_AF=0.0091;EUR_AF=0.0815;SAS_AF=0.0798;AA=C|||;VT=SNP
6	28840592	rs112091644	C	T	100	PASS	AC=1032;AF=0.20607;AN=5008;NS=2504;DP=13473;EAS_AF=0.1091;AMR_AF=0.1729;AFR_AF=0.4259;EUR_AF=0.1213;SAS_AF=0.1196;AA=C|||;VT=SNP
6	28840776	rs548589674	G	A	100	PASS	AC=292;AF=0.0583067;AN=5008;NS=2504;DP=14887;EAS_AF=0.0248;AMR_AF=0.0418;AFR_AF=0.0794;EUR_AF=0.0348;SAS_AF=0.1002;AA=G|||;VT=SNP
6	28840831	rs148837024	G	A	100	PASS	AC=309;AF=0.0617013;AN=5008;NS=2504;DP=14313;EAS_AF=0.0099;AMR_AF=0.0331;AFR_AF=0.1717;EUR_AF=0.0199;SAS_AF=0.0297;AA=G|||;VT=SNP
6	28840885	rs551868016	T	C	100	PASS	AC=3398;AF=0.678514;AN=5008;NS=2504;DP=15758;EAS_AF=0.6498;AMR_AF=0.5951;AFR_AF=0.9236;EUR_AF=0.502;SAS_AF=0.6176;AA=N|||;VT=SNP
6	28841698	rs386492010	T	C	100	PASS	AC=598;AF=0.119409;AN=5008;NS=2504;DP=16500;EAS_AF=0.0139;AMR_AF=0.0735;AFR_AF=0.3464;EUR_AF=0.0358;SAS_AF=0.0399;AA=T|||;VT=SNP
6	28842888	rs112910591	G	A	100	PASS	AC=598;AF=0.119409;AN=5008;NS=2504;DP=17021;EAS_AF=0.0139;AMR_AF=0.0735;AFR_AF=0.3464;EUR_AF=0.0358;SAS_AF=0.0399;AA=G|||;VT=SNP
6	28843092	rs115019353	G	C	100	PASS	AC=348;AF=0.0694888;AN=5008;NS=2504;DP=16235;EAS_AF=0.0952;AMR_AF=0.0951;AFR_AF=0.0174;EUR_AF=0.0845;SAS_AF=0.0798;AA=G|||;VT=SNP
6	28843295	rs563601224	C	A	100	PASS	AC=292;AF=0.0583067;AN=5008;NS=2504;DP=18421;EAS_AF=0.0248;AMR_AF=0.0418;AFR_AF=0.0794;EUR_AF=0.0358;SAS_AF=0.0992;AA=C|||;VT=SNP
6	28843311	rs386557015	A	G	100	PASS	AC=3398;AF=0.678514;AN=5008;NS=2504;DP=18645;EAS_AF=0.6498;AMR_AF=0.5951;AFR_AF=0.9236;EUR_AF=0.502;SAS_AF=0.6176;AA=G|||;VT=SNP
6	28843432	rs551731144	G	A	100	PASS	AC=1033;AF=0.20627;AN=5008;NS=2504;DP=17336;EAS_AF=0.1091;AMR_AF=0.1729;AFR_AF=0.4266;EUR_AF=0.1213;SAS_AF=0.1196;AA=G|||;VT=SNP
6	28844381	rs116825544	A	G	100	PASS	AC=368;AF=0.0734824;AN=5008;NS=2504;DP=23472;EAS_AF=0.0952;AMR_AF=0.0965;AFR_AF=0.031;EUR_AF=0.0855;SAS_AF=0.0798;AA=A|||;VT=SNP
6	28845157	rs140079894	A	T	100	PASS	AC=368;AF=0.0734824;AN=5008;NS=2504;DP=18016;EAS_AF=0.0952;AMR_AF=0.0965;AFR_AF=0.031;EUR_AF=0.0855;SAS_AF=0.0798;AA=A|||;VT=SNP
6	28846249	rs209153	C	T	100	PASS	AC=3396;AF=0.678115;AN=5008;NS=2504;DP=19214;EAS_AF=0.6488;AMR_AF=0.5951;AFR_AF=0.9236;EUR_AF=0.502;SAS_AF=0.6166;AA=T|||;VT=SNP
6	28846462	rs209152	A	G	100	PASS	AC=3150;AF=0.628994;AN=5008;NS=2504;DP=18168;EAS_AF=0.6448;AMR_AF=0.572;AFR_AF=0.823;EUR_AF=0.4901;SAS_AF=0.5337;AA=G|||;VT=SNP
6	28846724	rs209151	G	C	100	PASS	AC=1881;AF=0.375599;AN=5008;NS=2504;DP=18194;EAS_AF=0.5317;AMR_AF=0.3674;AFR_AF=0.3048;EUR_AF=0.2913;SAS_AF=0.4029;AA=G|||;VT=SNP
6	28847476	rs115206826	A	C	100	PASS	AC=349;AF=0.0696885;AN=5008;NS=2504;DP=15403;EAS_AF=0.0952;AMR_AF=0.0951;AFR_AF=0.0182;EUR_AF=0.0845;SAS_AF=0.0798;AA=A|||;VT=SNP
6	28848694	rs9500892	G	T	100	PASS	AC=191;AF=0.038139;AN=5008;NS=2504;DP=21173;EAS_AF=0.0248;AMR_AF=0.0317;AFR_AF=0.0098;EUR_AF=0.0328;SAS_AF=0.1002;AA=G|||;VT=SNP
6	28849157	rs9257316	T	C	100	PASS	AC=1225;AF=0.244609;AN=5008;NS=2504;DP=18522;EAS_AF=0.4583;AMR_AF=0.2666;AFR_AF=0.1377;EUR_AF=0.1958;SAS_AF=0.2035;AA=C|||;VT=SNP
6	28849711	rs413972	T	A	100	PASS	AC=2016;AF=0.402556;AN=5008;NS=2504;DP=11713;EAS_AF=0.5308;AMR_AF=0.3804;AFR_AF=0.3926;EUR_AF=0.2962;SAS_AF=0.409;AA=T|||;VT=SNP
6	28849790	rs172326	G	A	100	PASS	AC=2116;AF=0.422524;AN=5008;NS=2504;DP=13407;EAS_AF=0.5308;AMR_AF=0.4049;AFR_AF=0.4024;EUR_AF=0.3658;SAS_AF=0.409;AA=G|||;VT=SNP
6	28850382	rs2006758	A	G	100	PASS	AC=1571;AF=0.313698;AN=5008;NS=2504;DP=16542;EAS_AF=0.5069;AMR_AF=0.3184;AFR_AF=0.2194;EUR_AF=0.2545;SAS_AF=0.2996;AA=A|||;VT=SNP
6	28851047	rs1016471	C	T	100	PASS	AC=1124;AF=0.224441;AN=5008;NS=2504;DP=17208;EAS_AF=0.4444;AMR_AF=0.2435;AFR_AF=0.1021;EUR_AF=0.1819;SAS_AF=0.1933;AA=C|||;VT=SNP
6	28851367	rs1016472	T	C	100	PASS	AC=2000;AF=0.399361;AN=5008;NS=2504;DP=20014;EAS_AF=0.5317;AMR_AF=0.3804;AFR_AF=0.385;EUR_AF=0.2972;SAS_AF=0.4008;AA=T|||;VT=SNP
6	28851637	rs9257319	T	G	100	PASS	AC=1126;AF=0.22484;AN=5008;NS=2504;DP=20356;EAS_AF=0.4454;AMR_AF=0.2435;AFR_AF=0.1021;EUR_AF=0.1829;SAS_AF=0.1933;AA=T|||;VT=SNP
6	28851688	rs7769221	G	C	100	PASS	AC=2019;AF=0.403155;AN=5008;NS=2504;DP=20438;EAS_AF=0.5317;AMR_AF=0.3804;AFR_AF=0.3933;EUR_AF=0.2962;SAS_AF=0.41;AA=G|||;VT=SNP
6	28851695	rs4713183	T	C	100	PASS	AC=377;AF=0.0752796;AN=5008;NS=2504;DP=20548;EAS_AF=0.1131;AMR_AF=0.0951;AFR_AF=0.0174;EUR_AF=0.0845;SAS_AF=0.091;AA=T|||;VT=SNP
6	28851908	rs429369	T	C	100	PASS	AC=2018;AF=0.402955;AN=5008;NS=2504;DP=21238;EAS_AF=0.5317;AMR_AF=0.3804;AFR_AF=0.3926;EUR_AF=0.2962;SAS_AF=0.41;AA=T|||;VT=SNP
6	28852285	rs182330	G	A	100	PASS	AC=1999;AF=0.399161;AN=5008;NS=2504;DP=20869;EAS_AF=0.5317;AMR_AF=0.3804;AFR_AF=0.385;EUR_AF=0.2962;SAS_AF=0.4008;AA=G|||;VT=SNP
6	28852363	rs185980	A	G	100	PASS	AC=1997;AF=0.398762;AN=5008;NS=2504;DP=21634;EAS_AF=0.5317;AMR_AF=0.3804;AFR_AF=0.3835;EUR_AF=0.2962;SAS_AF=0.4008;AA=A|||;VT=SNP
6	28852364	rs6456865	G	A	100	PASS	AC=1287;AF=0.256989;AN=5008;NS=2504;DP=21581;EAS_AF=0.1329;AMR_AF=0.1816;AFR_AF=0.5227;EUR_AF=0.1272;SAS_AF=0.2127;AA=G|||;VT=SNP
6	28852416	rs209150	T	C	100	PASS	AC=2139;AF=0.427117;AN=5008;NS=2504;DP=19962;EAS_AF=0.5377;AMR_AF=0.4135;AFR_AF=0.4017;EUR_AF=0.3748;SAS_AF=0.411;AA=C|||;VT=SNP
6	28852425	rs6930087	T	C	100	PASS	AC=1016;AF=0.202875;AN=5008;NS=2504;DP=19869;EAS_AF=0.127;AMR_AF=0.1542;AFR_AF=0.4175;EUR_AF=0.1024;SAS_AF=0.1288;AA=T|||;VT=SNP
6	28852460	rs58377234	G	A	100	PASS	AC=232;AF=0.0463259;AN=5008;NS=2504;DP=19682;EAS_AF=0.0119;AMR_AF=0.0159;AFR_AF=0.0885;EUR_AF=0.0119;SAS_AF=0.0818;AA=g|||;VT=SNP
6	28852492	rs6456866	G	A	100	PASS	AC=1041;AF=0.207867;AN=5008;NS=2504;DP=18386;EAS_AF=0.127;AMR_AF=0.1643;AFR_AF=0.4206;EUR_AF=0.1143;SAS_AF=0.1309;AA=G|||;VT=SNP
6	28852710	rs7746064	G	C	100	PASS	AC=1041;AF=0.207867;AN=5008;NS=2504;DP=16482;EAS_AF=0.127;AMR_AF=0.1643;AFR_AF=0.4206;EUR_AF=0.1143;SAS_AF=0.1309;AA=G|||;VT=SNP
6	28852787	rs59450563	C	T	100	PASS	AC=140;AF=0.0279553;AN=5008;NS=2504;DP=12480;EAS_AF=0.0546;AMR_AF=0.0101;AFR_AF=0.0015;EUR_AF=0.0189;SAS_AF=0.0583;AA=C|||;VT=SNP
6	28853157	rs7750338	C	T	100	PASS	AC=2020;AF=0.403355;AN=5008;NS=2504;DP=14382;EAS_AF=0.5317;AMR_AF=0.3804;AFR_AF=0.3941;EUR_AF=0.2962;SAS_AF=0.41;AA=C|||;VT=SNP
6	28853377	rs112536195	C	T	100	PASS	AC=140;AF=0.0279553;AN=5008;NS=2504;DP=18704;EAS_AF=0.0546;AMR_AF=0.0101;AFR_AF=0.0015;EUR_AF=0.0189;SAS_AF=0.0583;AA=C|||;VT=SNP
6	28854059	rs7755875	G	A	100	PASS	AC=2613;AF=0.521765;AN=5008;NS=2504;DP=22110;EAS_AF=0.6339;AMR_AF=0.4827;AFR_AF=0.6407;EUR_AF=0.3688;SAS_AF=0.4305;AA=G|||;VT=SNP
6	28854269	rs2032500	A	G	100	PASS	AC=3421;AF=0.683107;AN=5008;NS=2504;DP=20550;EAS_AF=0.6687;AMR_AF=0.5951;AFR_AF=0.9221;EUR_AF=0.502;SAS_AF=0.6237;AA=G|||;VT=SNP
6	28854772	rs544277	T	C	100	PASS	AC=2142;AF=0.427716;AN=5008;NS=2504;DP=10124;EAS_AF=0.5377;AMR_AF=0.4135;AFR_AF=0.4039;EUR_AF=0.3748;SAS_AF=0.411;AA=t|||;VT=SNP
6	28855082	rs209149	A	G	100	PASS	AC=3422;AF=0.683307;AN=5008;NS=2504;DP=14167;EAS_AF=0.6687;AMR_AF=0.5951;AFR_AF=0.9228;EUR_AF=0.502;SAS_AF=0.6237;AA=G|||;VT=SNP
6	28856450	rs2148007	C	G	100	PASS	AC=1642;AF=0.327875;AN=5008;NS=2504;DP=17973;EAS_AF=0.5069;AMR_AF=0.3228;AFR_AF=0.27;EUR_AF=0.2545;SAS_AF=0.3006;AA=C|||;VT=SNP
6	28856572	rs169679	A	T	100	PASS	AC=3422;AF=0.683307;AN=5008;NS=2504;DP=18894;EAS_AF=0.6687;AMR_AF=0.5951;AFR_AF=0.9228;EUR_AF=0.502;SAS_AF=0.6237;AA=t|||;VT=SNP
6	28857269	rs209148	A	G	100	PASS	AC=3422;AF=0.683307;AN=5008;NS=2504;DP=19480;EAS_AF=0.6687;AMR_AF=0.5951;AFR_AF=0.9228;EUR_AF=0.502;SAS_AF=0.6237;AA=G|||;VT=SNP
6	28858004	rs73408958	C	G	100	PASS	AC=1040;AF=0.207668;AN=5008;NS=2504;DP=17637;EAS_AF=0.127;AMR_AF=0.1643;AFR_AF=0.4206;EUR_AF=0.1143;SAS_AF=0.1299;AA=C|||;VT=SNP
6	28858166	rs209147	A	C	100	PASS	AC=2144;AF=0.428115;AN=5008;NS=2504;DP=21380;EAS_AF=0.5377;AMR_AF=0.4078;AFR_AF=0.4085;EUR_AF=0.3748;SAS_AF=0.411;AA=C|||;VT=SNP
6	28858850	rs209146	G	A	100	PASS	AC=1995;AF=0.398363;AN=5008;NS=2504;DP=22380;EAS_AF=0.5317;AMR_AF=0.3746;AFR_AF=0.385;EUR_AF=0.2962;SAS_AF=0.4008;AA=G|||;VT=SNP
6	28859108	rs209145	G	C	100	PASS	AC=2029;AF=0.405152;AN=5008;NS=2504;DP=16859;EAS_AF=0.5317;AMR_AF=0.3746;AFR_AF=0.3933;EUR_AF=0.2962;SAS_AF=0.4243;AA=G|||;VT=SNP
6	28859769	rs209144	C	T	100	PASS	AC=2014;AF=0.402157;AN=5008;NS=2504;DP=14610;EAS_AF=0.5317;AMR_AF=0.3746;AFR_AF=0.3926;EUR_AF=0.2962;SAS_AF=0.41;AA=C|||;VT=SNP
6	28859801	rs209143	A	G	100	PASS	AC=2014;AF=0.402157;AN=5008;NS=2504;DP=14378;EAS_AF=0.5317;AMR_AF=0.3746;AFR_AF=0.3926;EUR_AF=0.2962;SAS_AF=0.41;AA=A|||;VT=SNP
6	28860396	rs114464814	A	G	100	PASS	AC=379;AF=0.0756789;AN=5008;NS=2504;DP=18165;EAS_AF=0.1131;AMR_AF=0.0951;AFR_AF=0.0189;EUR_AF=0.0835;SAS_AF=0.092;AA=A|||;VT=SNP
6	28861079	rs56410779	C	A	100	PASS	AC=475;AF=0.0948482;AN=5008;NS=2504;DP=14392;EAS_AF=0.2609;AMR_AF=0.1383;AFR_AF=0.003;EUR_AF=0.0726;SAS_AF=0.0399;AA=c|||;VT=SNP
6	28861118	rs9468439	C	G	100	PASS	AC=192;AF=0.0383387;AN=5008;NS=2504;DP=14452;EAS_AF=0.0248;AMR_AF=0.0317;AFR_AF=0.0098;EUR_AF=0.0328;SAS_AF=0.1012;AA=C|||;VT=SNP
6	28861320	rs3135314	A	G	100	PASS	AC=2138;AF=0.426917;AN=5008;NS=2504;DP=10481;EAS_AF=0.5377;AMR_AF=0.4135;AFR_AF=0.4009;EUR_AF=0.3748;SAS_AF=0.411;AA=G|||;VT=SNP
6	28862169	rs381808	T	A	100	PASS	AC=3422;AF=0.683307;AN=5008;NS=2504;DP=16757;EAS_AF=0.6687;AMR_AF=0.5951;AFR_AF=0.9228;EUR_AF=0.502;SAS_AF=0.6237;AA=A|||;VT=SNP
6	28862509	rs117929666	G	C	100	PASS	AC=141;AF=0.028155;AN=5008;NS=2504;DP=10013;EAS_AF=0.0546;AMR_AF=0.0101;AFR_AF=0.0015;EUR_AF=0.0189;SAS_AF=0.0593;AA=G|||;VT=SNP
6	28862617	rs209142	G	C	100	PASS	AC=2214;AF=0.442093;AN=5008;NS=2504;DP=9525;EAS_AF=0.5397;AMR_AF=0.4265;AFR_AF=0.4334;EUR_AF=0.3877;SAS_AF=0.4202;AA=C|||;VT=SNP
6	28862627	rs6936343	C	T	100	PASS	AC=962;AF=0.192093;AN=5008;NS=2504;DP=9508;EAS_AF=0.125;AMR_AF=0.1455;AFR_AF=0.3888;EUR_AF=0.1014;SAS_AF=0.1217;AA=C|||;VT=SNP
6	28863264	rs3135315	C	G	100	PASS	AC=3422;AF=0.683307;AN=5008;NS=2504;DP=15545;EAS_AF=0.6687;AMR_AF=0.5951;AFR_AF=0.9228;EUR_AF=0.502;SAS_AF=0.6237;AA=G|||;VT=SNP
6	28863369	rs184093	A	G	100	PASS	AC=3406;AF=0.680112;AN=5008;NS=2504;DP=14131;EAS_AF=0.6687;AMR_AF=0.5922;AFR_AF=0.9228;EUR_AF=0.4881;SAS_AF=0.6237;AA=A|||;VT=SNP
6	28863469	rs209140	G	A	100	PASS	AC=2018;AF=0.402955;AN=5008;NS=2504;DP=15400;EAS_AF=0.5317;AMR_AF=0.3804;AFR_AF=0.3926;EUR_AF=0.2962;SAS_AF=0.41;AA=G|||;VT=SNP
6	28863483	rs209139	C	A	100	PASS	AC=357;AF=0.0712859;AN=5008;NS=2504;DP=15698;EAS_AF=0.0248;AMR_AF=0.0576;AFR_AF=0.1142;EUR_AF=0.0417;SAS_AF=0.1012;AA=C|||;VT=SNP
6	28864100	rs115196926	C	T	100	PASS	AC=377;AF=0.0752796;AN=5008;NS=2504;DP=15960;EAS_AF=0.1131;AMR_AF=0.0951;AFR_AF=0.0159;EUR_AF=0.0845;SAS_AF=0.093;AA=C|||;VT=SNP
6	28864739	rs209138	C	G	100	PASS	AC=3423;AF=0.683506;AN=5008;NS=2504;DP=13786;EAS_AF=0.6687;AMR_AF=0.5951;AFR_AF=0.9228;EUR_AF=0.502;SAS_AF=0.6247;AA=G|||;VT=SNP
6	28865713	rs209137	C	T	100	PASS	AC=3423;AF=0.683506;AN=5008;NS=2504;DP=13759;EAS_AF=0.6687;AMR_AF=0.5951;AFR_AF=0.9228;EUR_AF=0.502;SAS_AF=0.6247;AA=T|||;VT=SNP
6	28866529	rs9468440	A	T	100	PASS	AC=193;AF=0.0385383;AN=5008;NS=2504;DP=15344;EAS_AF=0.0248;AMR_AF=0.0317;AFR_AF=0.0098;EUR_AF=0.0338;SAS_AF=0.1012;AA=A|||;VT=SNP
6	28867085	rs209135	T	C	100	PASS	AC=3425;AF=0.683906;AN=5008;NS=2504;DP=14783;EAS_AF=0.6687;AMR_AF=0.5965;AFR_AF=0.9228;EUR_AF=0.503;SAS_AF=0.6247;AA=C|||;VT=SNP
6	28867172	rs209134	T	G	100	PASS	AC=2078;AF=0.414936;AN=5008;NS=2504;DP=17064;EAS_AF=0.5119;AMR_AF=0.4006;AFR_AF=0.4251;EUR_AF=0.3101;SAS_AF=0.4192;AA=T|||;VT=SNP
6	28867396	rs209133	T	C	100	PASS	AC=3425;AF=0.683906;AN=5008;NS=2504;DP=14134;EAS_AF=0.6687;AMR_AF=0.5965;AFR_AF=0.9228;EUR_AF=0.503;SAS_AF=0.6247;AA=C|||;VT=SNP
6	28867755	rs209131	A	G	100	PASS	AC=2447;AF=0.488618;AN=5008;NS=2504;DP=15314;EAS_AF=0.5208;AMR_AF=0.4251;AFR_AF=0.6785;EUR_AF=0.3241;SAS_AF=0.4131;AA=A|||;VT=SNP
6	28867800	rs209130	C	T	100	PASS	AC=3364;AF=0.671725;AN=5008;NS=2504;DP=14795;EAS_AF=0.6667;AMR_AF=0.5908;AFR_AF=0.9221;EUR_AF=0.498;SAS_AF=0.5746;AA=T|||;VT=SNP
6	28867915	rs1536215	C	G	100	PASS	AC=663;AF=0.132388;AN=5008;NS=2504;DP=16124;EAS_AF=0.1944;AMR_AF=0.1182;AFR_AF=0.1006;EUR_AF=0.1074;SAS_AF=0.1472;AA=C|||;VT=SNP
6	28868217	rs6928948	C	A	100	PASS	AC=620;AF=0.123802;AN=5008;NS=2504;DP=18526;EAS_AF=0.119;AMR_AF=0.1369;AFR_AF=0.1536;EUR_AF=0.1014;SAS_AF=0.1022;AA=C|||;VT=SNP
6	28869010	rs209129	C	T	100	PASS	AC=3421;AF=0.683107;AN=5008;NS=2504;DP=20909;EAS_AF=0.6687;AMR_AF=0.5922;AFR_AF=0.9228;EUR_AF=0.502;SAS_AF=0.6247;AA=c|||;VT=SNP
6	28869173	rs209128	A	C	100	PASS	AC=3421;AF=0.683107;AN=5008;NS=2504;DP=21321;EAS_AF=0.6687;AMR_AF=0.5922;AFR_AF=0.9228;EUR_AF=0.502;SAS_AF=0.6247;AA=C|||;VT=SNP
6	28870391	rs209127	T	C	100	PASS	AC=2494;AF=0.498003;AN=5008;NS=2504;DP=15509;EAS_AF=0.5417;AMR_AF=0.4164;AFR_AF=0.6785;EUR_AF=0.3221;SAS_AF=0.4479;AA=T|||;VT=SNP
6	28870975	rs1056032	C	T	100	PASS	AC=542;AF=0.108227;AN=5008;NS=2504;DP=19822;EAS_AF=0.1171;AMR_AF=0.1182;AFR_AF=0.1225;EUR_AF=0.0885;SAS_AF=0.093;AA=C|||;VT=SNP
6	28872446	rs209126	T	C	100	PASS	AC=3410;AF=0.680911;AN=5008;NS=2504;DP=15016;EAS_AF=0.6677;AMR_AF=0.585;AFR_AF=0.9206;EUR_AF=0.501;SAS_AF=0.6237;AA=C|||;VT=SNP
6	28872630	rs209125	T	A	100	PASS	AC=3415;AF=0.681909;AN=5008;NS=2504;DP=18354;EAS_AF=0.6677;AMR_AF=0.5865;AFR_AF=0.9228;EUR_AF=0.502;SAS_AF=0.6237;AA=A|||;VT=SNP
6	28872742	rs209124	C	T	100	PASS	AC=2467;AF=0.492612;AN=5008;NS=2504;DP=16143;EAS_AF=0.5407;AMR_AF=0.4164;AFR_AF=0.6664;EUR_AF=0.3221;SAS_AF=0.4376;AA=C|||;VT=SNP
6	28873029	rs77095637	A	T	100	PASS	AC=140;AF=0.0279553;AN=5008;NS=2504;DP=16756;EAS_AF=0.0546;AMR_AF=0.0101;AFR_AF=0.0015;EUR_AF=0.0189;SAS_AF=0.0583;AA=A|||;VT=SNP
6	28873060	rs209123	T	C	100	PASS	AC=3395;AF=0.677915;AN=5008;NS=2504;DP=16371;EAS_AF=0.6677;AMR_AF=0.585;AFR_AF=0.9092;EUR_AF=0.501;SAS_AF=0.6237;AA=C|||;VT=SNP
6	28873161	rs72853516	A	C	100	PASS	AC=542;AF=0.108227;AN=5008;NS=2504;DP=16237;EAS_AF=0.1171;AMR_AF=0.1182;AFR_AF=0.1225;EUR_AF=0.0885;SAS_AF=0.093;AA=A|||;VT=SNP
6	28875502	rs209122	C	T	100	PASS	AC=3397;AF=0.678315;AN=5008;NS=2504;DP=19078;EAS_AF=0.6677;AMR_AF=0.585;AFR_AF=0.9107;EUR_AF=0.501;SAS_AF=0.6237;AA=T|||;VT=SNP
6	28876509	rs2269553	G	A	100	PASS	AC=1562;AF=0.311901;AN=5008;NS=2504;DP=17620;EAS_AF=0.504;AMR_AF=0.3112;AFR_AF=0.2201;EUR_AF=0.2545;SAS_AF=0.2975;AA=G|||;VT=SNP
6	28877770	rs1794587	A	C	100	PASS	AC=3417;AF=0.682308;AN=5008;NS=2504;DP=16839;EAS_AF=0.6687;AMR_AF=0.5865;AFR_AF=0.9228;EUR_AF=0.502;SAS_AF=0.6247;AA=C|||;VT=SNP
6	28877773	rs1794588	A	G	100	PASS	AC=2615;AF=0.522165;AN=5008;NS=2504;DP=16240;EAS_AF=0.5476;AMR_AF=0.4553;AFR_AF=0.6838;EUR_AF=0.4016;SAS_AF=0.4489;AA=g|||;VT=SNP
6	28878214	rs2097424	G	C	100	PASS	AC=2536;AF=0.50639;AN=5008;NS=2504;DP=19236;EAS_AF=0.5456;AMR_AF=0.4366;AFR_AF=0.652;EUR_AF=0.3887;SAS_AF=0.4397;AA=C|||;VT=SNP
6	28880570	rs116750314	A	T	100	PASS	AC=140;AF=0.0279553;AN=5008;NS=2504;DP=13723;EAS_AF=0.0546;AMR_AF=0.0101;AFR_AF=0.0015;EUR_AF=0.0189;SAS_AF=0.0583;AA=A|||;VT=SNP
6	28880629	rs388035	T	C	100	PASS	AC=3418;AF=0.682508;AN=5008;NS=2504;DP=14800;EAS_AF=0.6687;AMR_AF=0.5879;AFR_AF=0.9228;EUR_AF=0.502;SAS_AF=0.6247;AA=C|||;VT=SNP
6	28880630	rs393309	G	A	100	PASS	AC=2417;AF=0.482628;AN=5008;NS=2504;DP=14785;EAS_AF=0.5397;AMR_AF=0.3991;AFR_AF=0.6475;EUR_AF=0.3091;SAS_AF=0.4387;AA=A|||;VT=SNP
6	28881155	rs3130841	C	G	100	PASS	AC=3415;AF=0.681909;AN=5008;NS=2504;DP=12408;EAS_AF=0.6677;AMR_AF=0.5865;AFR_AF=0.9228;EUR_AF=0.502;SAS_AF=0.6237;AA=G|||;VT=SNP
6	28881660	rs209121	T	C	100	PASS	AC=2468;AF=0.492812;AN=5008;NS=2504;DP=17400;EAS_AF=0.5407;AMR_AF=0.4164;AFR_AF=0.6672;EUR_AF=0.3221;SAS_AF=0.4376;AA=T|||;VT=SNP
6	28882098	rs6906953	G	A	100	PASS	AC=2468;AF=0.492812;AN=5008;NS=2504;DP=11915;EAS_AF=0.5407;AMR_AF=0.4164;AFR_AF=0.6672;EUR_AF=0.3221;SAS_AF=0.4376;AA=G|||;VT=SNP
6	28882221	rs113243792	A	G	100	PASS	AC=141;AF=0.028155;AN=5008;NS=2504;DP=13375;EAS_AF=0.0556;AMR_AF=0.0101;AFR_AF=0.0015;EUR_AF=0.0189;SAS_AF=0.0583;AA=A|||;VT=SNP
6	28883369	rs12194037	G	A	100	PASS	AC=380;AF=0.0758786;AN=5008;NS=2504;DP=15029;EAS_AF=0.1151;AMR_AF=0.0937;AFR_AF=0.0189;EUR_AF=0.0825;SAS_AF=0.093;AA=G|||;VT=SNP
6	28883688	rs72853522	T	C	100	PASS	AC=540;AF=0.107827;AN=5008;NS=2504;DP=14740;EAS_AF=0.1171;AMR_AF=0.1182;AFR_AF=0.1225;EUR_AF=0.0865;SAS_AF=0.093;AA=T|||;VT=SNP
6	28883706	rs72853523	T	G	100	PASS	AC=540;AF=0.107827;AN=5008;NS=2504;DP=13952;EAS_AF=0.1171;AMR_AF=0.1182;AFR_AF=0.1225;EUR_AF=0.0865;SAS_AF=0.093;AA=T|||;VT=SNP
6	28883895	rs9501162	T	G	100	PASS	AC=193;AF=0.0385383;AN=5008;NS=2504;DP=10233;EAS_AF=0.0248;AMR_AF=0.0317;AFR_AF=0.0098;EUR_AF=0.0328;SAS_AF=0.1022;AA=T|||;VT=SNP
6	28883943	rs3131098	T	C	100	PASS	AC=2609;AF=0.520966;AN=5008;NS=2504;DP=12129;EAS_AF=0.5466;AMR_AF=0.4496;AFR_AF=0.6846;EUR_AF=0.4016;SAS_AF=0.4468;AA=C|||;VT=SNP
6	28883982	rs12174077	G	A	100	PASS	AC=380;AF=0.0758786;AN=5008;NS=2504;DP=14633;EAS_AF=0.1151;AMR_AF=0.0937;AFR_AF=0.0189;EUR_AF=0.0825;SAS_AF=0.093;AA=G|||;VT=SNP
6	28883983	rs12174070	C	T	100	PASS	AC=539;AF=0.107628;AN=5008;NS=2504;DP=14676;EAS_AF=0.1171;AMR_AF=0.1182;AFR_AF=0.1218;EUR_AF=0.0865;SAS_AF=0.093;AA=C|||;VT=SNP
6	28884150	rs3131099	G	A	100	PASS	AC=3412;AF=0.68131;AN=5008;NS=2504;DP=11578;EAS_AF=0.6677;AMR_AF=0.5865;AFR_AF=0.9221;EUR_AF=0.5;SAS_AF=0.6237;AA=A|||;VT=SNP
6	28884783	rs113398570	G	A	100	PASS	AC=141;AF=0.028155;AN=5008;NS=2504;DP=17546;EAS_AF=0.0556;AMR_AF=0.0101;AFR_AF=0.0015;EUR_AF=0.0189;SAS_AF=0.0583;AA=G|||;VT=SNP
6	28885202	rs142033196	A	G	100	PASS	AC=380;AF=0.0758786;AN=5008;NS=2504;DP=17270;EAS_AF=0.1151;AMR_AF=0.0937;AFR_AF=0.0189;EUR_AF=0.0825;SAS_AF=0.093;AA=A|||;VT=SNP
6	28885227	rs3132380	C	T	100	PASS	AC=2468;AF=0.492812;AN=5008;NS=2504;DP=16841;EAS_AF=0.5407;AMR_AF=0.4164;AFR_AF=0.6672;EUR_AF=0.3221;SAS_AF=0.4376;AA=C|||;VT=SNP
6	28885752	rs3131100	T	C	100	PASS	AC=3392;AF=0.677316;AN=5008;NS=2504;DP=15402;EAS_AF=0.6677;AMR_AF=0.5836;AFR_AF=0.9092;EUR_AF=0.499;SAS_AF=0.6237;AA=C|||;VT=SNP
6	28885974	rs3132377	T	C	100	PASS	AC=2468;AF=0.492812;AN=5008;NS=2504;DP=18797;EAS_AF=0.5397;AMR_AF=0.4164;AFR_AF=0.6679;EUR_AF=0.3221;SAS_AF=0.4376;AA=T|||;VT=SNP
6	28886502	rs4713184	A	C	100	PASS	AC=540;AF=0.107827;AN=5008;NS=2504;DP=10667;EAS_AF=0.1171;AMR_AF=0.1182;AFR_AF=0.1225;EUR_AF=0.0865;SAS_AF=0.093;AA=A|||;VT=SNP
6	28886813	rs144925938	C	T	100	PASS	AC=141;AF=0.028155;AN=5008;NS=2504;DP=11656;EAS_AF=0.0556;AMR_AF=0.0101;AFR_AF=0.0015;EUR_AF=0.0189;SAS_AF=0.0583;AA=C|||;VT=SNP
6	28890219	rs9295782	G	A	100	PASS	AC=540;AF=0.107827;AN=5008;NS=2504;DP=24600;EAS_AF=0.1171;AMR_AF=0.1182;AFR_AF=0.1225;EUR_AF=0.0865;SAS_AF=0.093;AA=G|||;VT=SNP
6	28890800	rs929042	G	C	100	PASS	AC=1566;AF=0.3127;AN=5008;NS=2504;DP=18255;EAS_AF=0.504;AMR_AF=0.3098;AFR_AF=0.2224;EUR_AF=0.2565;SAS_AF=0.2975;AA=G|||;VT=SNP
6	28891423	rs11545588	G	A	100	PASS	AC=540;AF=0.107827;AN=5008;NS=2504;DP=14116;EAS_AF=0.1171;AMR_AF=0.1182;AFR_AF=0.1225;EUR_AF=0.0865;SAS_AF=0.093;AA=G|||;VT=SNP;EX_TARGET
6	28891458	rs1061625	T	C	100	PASS	AC=2467;AF=0.492612;AN=5008;NS=2504;DP=12688;EAS_AF=0.5407;AMR_AF=0.415;AFR_AF=0.6672;EUR_AF=0.3221;SAS_AF=0.4376;AA=T|||;VT=SNP
6	28891522	rs11545587	G	A	100	PASS	AC=540;AF=0.107827;AN=5008;NS=2504;DP=12606;EAS_AF=0.1171;AMR_AF=0.1182;AFR_AF=0.1225;EUR_AF=0.0865;SAS_AF=0.093;AA=G|||;VT=SNP
6	28891839	rs3131102	G	A	100	PASS	AC=3417;AF=0.682308;AN=5008;NS=2504;DP=10578;EAS_AF=0.6746;AMR_AF=0.585;AFR_AF=0.9221;EUR_AF=0.499;SAS_AF=0.6237;AA=A|||;VT=SNP
6	28892919	rs2765229	A	T	100	PASS	AC=3146;AF=0.628195;AN=5008;NS=2504;DP=17711;EAS_AF=0.6637;AMR_AF=0.5663;AFR_AF=0.8064;EUR_AF=0.4871;SAS_AF=0.5399;AA=T|||;VT=SNP
6	28893927	rs2894066	G	A	100	PASS	AC=2624;AF=0.523962;AN=5008;NS=2504;DP=18024;EAS_AF=0.5407;AMR_AF=0.4452;AFR_AF=0.7095;EUR_AF=0.3926;SAS_AF=0.4468;AA=G|||;VT=SNP
6	28894094	rs3763339	A	G	100	PASS	AC=380;AF=0.0758786;AN=5008;NS=2504;DP=16070;EAS_AF=0.1151;AMR_AF=0.0937;AFR_AF=0.0189;EUR_AF=0.0825;SAS_AF=0.093;AA=A|||;VT=SNP
6	28894311	rs3763338	G	A	100	PASS	AC=540;AF=0.107827;AN=5008;NS=2504;DP=17546;EAS_AF=0.1171;AMR_AF=0.1182;AFR_AF=0.1225;EUR_AF=0.0865;SAS_AF=0.093;AA=G|||;VT=SNP
6	28894344	rs1237485	G	A	100	PASS	AC=3413;AF=0.68151;AN=5008;NS=2504;DP=17239;EAS_AF=0.6687;AMR_AF=0.585;AFR_AF=0.9228;EUR_AF=0.5;SAS_AF=0.6237;AA=A|||;VT=SNP
6	28894614	rs41316618	C	T	100	PASS	AC=311;AF=0.0621006;AN=5008;NS=2504;DP=10609;EAS_AF=0.1161;AMR_AF=0.0548;AFR_AF=0.0061;EUR_AF=0.0646;SAS_AF=0.0849;AA=C|||;VT=SNP
6	28895648	rs114995312	C	T	100	PASS	AC=380;AF=0.0758786;AN=5008;NS=2504;DP=17651;EAS_AF=0.1151;AMR_AF=0.0937;AFR_AF=0.0189;EUR_AF=0.0825;SAS_AF=0.093;AA=C|||;VT=SNP
6	28895716	rs72860085	G	T	100	PASS	AC=540;AF=0.107827;AN=5008;NS=2504;DP=18326;EAS_AF=0.1171;AMR_AF=0.1182;AFR_AF=0.1225;EUR_AF=0.0865;SAS_AF=0.093;AA=G|||;VT=SNP
6	28896528	rs113152663	C	T	100	PASS	AC=540;AF=0.107827;AN=5008;NS=2504;DP=12948;EAS_AF=0.1171;AMR_AF=0.1182;AFR_AF=0.1225;EUR_AF=0.0865;SAS_AF=0.093;AA=C|||;VT=SNP
6	28897214	rs876737	G	A	100	PASS	AC=2607;AF=0.520567;AN=5008;NS=2504;DP=18125;EAS_AF=0.5466;AMR_AF=0.4481;AFR_AF=0.6838;EUR_AF=0.4006;SAS_AF=0.4479;AA=A|||;VT=SNP
6	28897334	rs113796339	C	T	100	PASS	AC=540;AF=0.107827;AN=5008;NS=2504;DP=16388;EAS_AF=0.1171;AMR_AF=0.1182;AFR_AF=0.1225;EUR_AF=0.0865;SAS_AF=0.093;AA=C|||;VT=SNP
6	28897633	rs1233508	G	T	100	PASS	AC=3296;AF=0.658147;AN=5008;NS=2504;DP=15791;EAS_AF=0.6349;AMR_AF=0.5677;AFR_AF=0.9213;EUR_AF=0.4692;SAS_AF=0.5849;AA=T|||;VT=SNP
6	28899416	rs9380098	G	A	100	PASS	AC=539;AF=0.107628;AN=5008;NS=2504;DP=16611;EAS_AF=0.1171;AMR_AF=0.1182;AFR_AF=0.1218;EUR_AF=0.0865;SAS_AF=0.093;AA=G|||;VT=SNP
6	28900499	rs1238787	C	T	100	PASS	AC=2389;AF=0.477037;AN=5008;NS=2504;DP=18938;EAS_AF=0.5387;AMR_AF=0.3963;AFR_AF=0.6369;EUR_AF=0.3091;SAS_AF=0.4274;AA=C|||;VT=SNP
6	28901034	rs932776	T	C	100	PASS	AC=3412;AF=0.68131;AN=5008;NS=2504;DP=18687;EAS_AF=0.6677;AMR_AF=0.585;AFR_AF=0.9228;EUR_AF=0.5;SAS_AF=0.6237;AA=C|||;VT=SNP
6	28901565	rs2032502	C	T	100	PASS	AC=538;AF=0.107428;AN=5008;NS=2504;DP=17840;EAS_AF=0.1171;AMR_AF=0.1182;AFR_AF=0.121;EUR_AF=0.0865;SAS_AF=0.093;AA=C|||;VT=SNP
6	28902133	rs1004062	G	T	100	PASS	AC=3411;AF=0.68111;AN=5008;NS=2504;DP=17819;EAS_AF=0.6677;AMR_AF=0.585;AFR_AF=0.9228;EUR_AF=0.5;SAS_AF=0.6227;AA=T|||;VT=SNP
6	28902974	rs3130889	G	A	100	PASS	AC=3406;AF=0.680112;AN=5008;NS=2504;DP=17301;EAS_AF=0.6617;AMR_AF=0.585;AFR_AF=0.9228;EUR_AF=0.5;SAS_AF=0.6237;AA=A|||;VT=SNP
6	28903844	rs9366731	G	A	100	PASS	AC=538;AF=0.107428;AN=5008;NS=2504;DP=14163;EAS_AF=0.1171;AMR_AF=0.1182;AFR_AF=0.1203;EUR_AF=0.0875;SAS_AF=0.093;AA=G|||;VT=SNP
6	28904162	rs6912843	T	C	100	PASS	AC=2499;AF=0.499002;AN=5008;NS=2504;DP=19392;EAS_AF=0.5407;AMR_AF=0.4193;AFR_AF=0.6823;EUR_AF=0.3221;SAS_AF=0.4468;AA=T|||;VT=SNP
6	28905033	rs3131067	C	G	100	PASS	AC=2609;AF=0.520966;AN=5008;NS=2504;DP=18998;EAS_AF=0.5466;AMR_AF=0.4481;AFR_AF=0.6853;EUR_AF=0.4006;SAS_AF=0.4479;AA=G|||;VT=SNP
6	28905612	rs2006173	A	G	100	PASS	AC=3166;AF=0.632188;AN=5008;NS=2504;DP=15455;EAS_AF=0.6637;AMR_AF=0.5677;AFR_AF=0.8192;EUR_AF=0.4881;SAS_AF=0.5409;AA=a|||;VT=SNP
6	28906531	rs3131070	A	T	100	PASS	AC=3412;AF=0.68131;AN=5008;NS=2504;DP=15609;EAS_AF=0.6677;AMR_AF=0.585;AFR_AF=0.9228;EUR_AF=0.5;SAS_AF=0.6237;AA=T|||;VT=SNP
6	28906706	rs3130842	T	C	100	PASS	AC=3412;AF=0.68131;AN=5008;NS=2504;DP=16065;EAS_AF=0.6677;AMR_AF=0.585;AFR_AF=0.9228;EUR_AF=0.5;SAS_AF=0.6237;AA=C|||;VT=SNP
6	28907055	rs3130897	A	G	100	PASS	AC=3412;AF=0.68131;AN=5008;NS=2504;DP=17104;EAS_AF=0.6677;AMR_AF=0.585;AFR_AF=0.9228;EUR_AF=0.5;SAS_AF=0.6237;AA=C|||;VT=SNP
6	28908214	rs3130843	A	T	100	PASS	AC=2772;AF=0.553514;AN=5008;NS=2504;DP=17756;EAS_AF=0.5506;AMR_AF=0.4741;AFR_AF=0.7874;EUR_AF=0.4056;SAS_AF=0.4489;AA=T|||;VT=SNP
6	28908612	rs6914955	A	G	100	PASS	AC=3325;AF=0.663938;AN=5008;NS=2504;DP=16982;EAS_AF=0.6687;AMR_AF=0.5648;AFR_AF=0.9198;EUR_AF=0.4304;SAS_AF=0.6237;AA=G|||;VT=SNP
6	28909465	rs4713186	T	C	100	PASS	AC=3283;AF=0.655551;AN=5008;NS=2504;DP=17881;EAS_AF=0.6587;AMR_AF=0.5533;AFR_AF=0.9198;EUR_AF=0.4205;SAS_AF=0.6094;AA=C|||;VT=SNP
6	28909779	rs7761745	C	T	100	PASS	AC=800;AF=0.159744;AN=5008;NS=2504;DP=17530;EAS_AF=0.122;AMR_AF=0.1369;AFR_AF=0.2375;EUR_AF=0.0994;SAS_AF=0.1718;AA=C|||;VT=SNP
6	28910235	rs7762289	A	C	100	PASS	AC=802;AF=0.160144;AN=5008;NS=2504;DP=18816;EAS_AF=0.122;AMR_AF=0.1369;AFR_AF=0.2383;EUR_AF=0.0994;SAS_AF=0.1728;AA=C|||;VT=SNP
6	28911260	rs9257395	G	A	100	PASS	AC=2495;AF=0.498203;AN=5008;NS=2504;DP=18325;EAS_AF=0.5456;AMR_AF=0.428;AFR_AF=0.6702;EUR_AF=0.331;SAS_AF=0.4387;AA=g|||;VT=SNP
6	28911585	rs72860099	C	G	100	PASS	AC=529;AF=0.105631;AN=5008;NS=2504;DP=19350;EAS_AF=0.1131;AMR_AF=0.1182;AFR_AF=0.1203;EUR_AF=0.0865;SAS_AF=0.089;AA=C|||;VT=SNP
6	28911802	rs2071790	G	A	100	PASS	AC=3394;AF=0.677716;AN=5008;NS=2504;DP=20514;EAS_AF=0.6627;AMR_AF=0.5793;AFR_AF=0.9206;EUR_AF=0.498;SAS_AF=0.6196;AA=A|||;VT=SNP
6	28912076	rs2071789	C	T	100	PASS	AC=1126;AF=0.22484;AN=5008;NS=2504;DP=19165;EAS_AF=0.4425;AMR_AF=0.2349;AFR_AF=0.1089;EUR_AF=0.1829;SAS_AF=0.1933;AA=C|||;VT=SNP
6	28912307	rs2071788	C	T	100	PASS	AC=372;AF=0.0742812;AN=5008;NS=2504;DP=20887;EAS_AF=0.1111;AMR_AF=0.0937;AFR_AF=0.0189;EUR_AF=0.0825;SAS_AF=0.089;AA=C|||;VT=SNP
6	28912345	rs2071787	G	C	100	PASS	AC=551;AF=0.110024;AN=5008;NS=2504;DP=20518;EAS_AF=0.1141;AMR_AF=0.1196;AFR_AF=0.1346;EUR_AF=0.0875;SAS_AF=0.089;AA=G|||;VT=SNP
6	28912437	rs2071786	T	C	100	PASS	AC=386;AF=0.0770767;AN=5008;NS=2504;DP=18276;EAS_AF=0.1161;AMR_AF=0.0937;AFR_AF=0.025;EUR_AF=0.0825;SAS_AF=0.09;AA=T|||;VT=SNP
6	28912458	rs2071785	T	C	100	PASS	AC=3295;AF=0.657947;AN=5008;NS=2504;DP=18545;EAS_AF=0.6677;AMR_AF=0.5648;AFR_AF=0.9077;EUR_AF=0.4304;SAS_AF=0.6104;AA=C|||;VT=SNP
6	28913772	rs3135328	T	C	100	PASS	AC=3410;AF=0.680911;AN=5008;NS=2504;DP=13395;EAS_AF=0.6677;AMR_AF=0.585;AFR_AF=0.9228;EUR_AF=0.502;SAS_AF=0.6196;AA=C|||;VT=SNP
6	28913922	rs3135327	C	T	100	PASS	AC=3410;AF=0.680911;AN=5008;NS=2504;DP=16857;EAS_AF=0.6677;AMR_AF=0.585;AFR_AF=0.9228;EUR_AF=0.502;SAS_AF=0.6196;AA=T|||;VT=SNP
6	28914833	rs2013848	T	C	100	PASS	AC=3287;AF=0.65635;AN=5008;NS=2504;DP=17903;EAS_AF=0.6567;AMR_AF=0.5648;AFR_AF=0.9077;EUR_AF=0.4324;SAS_AF=0.6115;AA=t|||;VT=SNP
6	28915108	rs763009	T	C	100	PASS	AC=3520;AF=0.702875;AN=5008;NS=2504;DP=18890;EAS_AF=0.6597;AMR_AF=0.6153;AFR_AF=0.975;EUR_AF=0.5139;SAS_AF=0.636;AA=C|||;VT=SNP
6	28915420	rs763008	C	T	100	PASS	AC=3400;AF=0.678914;AN=5008;NS=2504;DP=16772;EAS_AF=0.6567;AMR_AF=0.585;AFR_AF=0.9228;EUR_AF=0.502;SAS_AF=0.6207;AA=T|||;VT=SNP
6	28916252	rs4947339	C	T	100	PASS	AC=3308;AF=0.660543;AN=5008;NS=2504;DP=20819;EAS_AF=0.6558;AMR_AF=0.5634;AFR_AF=0.9198;EUR_AF=0.4304;SAS_AF=0.6207;AA=c|||;VT=SNP
6	28916444	rs9257399	G	A	100	PASS	AC=2462;AF=0.491613;AN=5008;NS=2504;DP=20622;EAS_AF=0.5298;AMR_AF=0.4164;AFR_AF=0.671;EUR_AF=0.3211;SAS_AF=0.4387;AA=G|||;VT=SNP
6	28916710	rs6931823	C	G	100	PASS	AC=3287;AF=0.65635;AN=5008;NS=2504;DP=18592;EAS_AF=0.6567;AMR_AF=0.5648;AFR_AF=0.9077;EUR_AF=0.4324;SAS_AF=0.6115;AA=G|||;VT=SNP
6	28916889	rs9257401	A	G	100	PASS	AC=3315;AF=0.661941;AN=5008;NS=2504;DP=19403;EAS_AF=0.6567;AMR_AF=0.5648;AFR_AF=0.9206;EUR_AF=0.4334;SAS_AF=0.6217;AA=G|||;VT=SNP
6	28916897	rs112766344	G	A	100	PASS	AC=560;AF=0.111821;AN=5008;NS=2504;DP=19485;EAS_AF=0.119;AMR_AF=0.1196;AFR_AF=0.1346;EUR_AF=0.0905;SAS_AF=0.09;AA=C|||;VT=SNP
6	28916899	rs546622926	G	A	100	PASS	AC=2463;AF=0.491813;AN=5008;NS=2504;DP=19588;EAS_AF=0.5298;AMR_AF=0.4164;AFR_AF=0.6702;EUR_AF=0.3221;SAS_AF=0.4397;AA=G|||;VT=SNP
6	28916972	rs9257403	C	T	100	PASS	AC=2109;AF=0.421126;AN=5008;NS=2504;DP=20434;EAS_AF=0.6121;AMR_AF=0.4265;AFR_AF=0.3563;EUR_AF=0.3439;SAS_AF=0.3875;AA=C|||;VT=SNP
6	28917091	rs9257404	T	C	100	PASS	AC=3316;AF=0.662141;AN=5008;NS=2504;DP=16662;EAS_AF=0.6577;AMR_AF=0.5648;AFR_AF=0.9206;EUR_AF=0.4334;SAS_AF=0.6217;AA=C|||;VT=SNP
6	28918380	rs55761047	A	G	100	PASS	AC=688;AF=0.13738;AN=5008;NS=2504;DP=15460;EAS_AF=0.3204;AMR_AF=0.1441;AFR_AF=0.0537;EUR_AF=0.0934;SAS_AF=0.1022;AA=A|||;VT=SNP
6	28918936	rs6456876	T	C	100	PASS	AC=3292;AF=0.657348;AN=5008;NS=2504;DP=18165;EAS_AF=0.6617;AMR_AF=0.5648;AFR_AF=0.9077;EUR_AF=0.4324;SAS_AF=0.6115;AA=C|||;VT=SNP
6	28919625	rs7745220	G	A	100	PASS	AC=565;AF=0.112819;AN=5008;NS=2504;DP=13537;EAS_AF=0.124;AMR_AF=0.1196;AFR_AF=0.1346;EUR_AF=0.0905;SAS_AF=0.09;AA=G|||;VT=SNP
6	28920289	rs115014630	T	G	100	PASS	AC=133;AF=0.0265575;AN=5008;NS=2504;DP=17558;EAS_AF=0.002;AMR_AF=0.0331;AFR_AF=0.003;EUR_AF=0.0686;SAS_AF=0.0358;AA=T|||;VT=SNP
6	28920575	rs72862420	G	A	100	PASS	AC=565;AF=0.112819;AN=5008;NS=2504;DP=17779;EAS_AF=0.124;AMR_AF=0.1196;AFR_AF=0.1346;EUR_AF=0.0905;SAS_AF=0.09;AA=G|||;VT=SNP
6	28921940	rs4947256	C	A	100	PASS	AC=537;AF=0.107228;AN=5008;NS=2504;DP=18416;EAS_AF=0.119;AMR_AF=0.1182;AFR_AF=0.121;EUR_AF=0.0895;SAS_AF=0.0869;AA=C|||;VT=SNP
6	28922437	rs9257405	T	A	100	PASS	AC=3268;AF=0.652556;AN=5008;NS=2504;DP=13277;EAS_AF=0.6577;AMR_AF=0.5562;AFR_AF=0.9077;EUR_AF=0.4235;SAS_AF=0.6063;AA=T|||;VT=SNP
6	28922719	rs1476016	G	A	100	PASS	AC=3399;AF=0.678714;AN=5008;NS=2504;DP=18707;EAS_AF=0.6567;AMR_AF=0.585;AFR_AF=0.9228;EUR_AF=0.502;SAS_AF=0.6196;AA=A|||;VT=SNP
6	28923980	rs9380100	C	T	100	PASS	AC=560;AF=0.111821;AN=5008;NS=2504;DP=19499;EAS_AF=0.124;AMR_AF=0.1196;AFR_AF=0.1346;EUR_AF=0.0905;SAS_AF=0.0849;AA=C|||;VT=SNP
6	28924530	rs3131074	T	C	100	PASS	AC=3404;AF=0.679712;AN=5008;NS=2504;DP=16245;EAS_AF=0.6617;AMR_AF=0.585;AFR_AF=0.9228;EUR_AF=0.502;SAS_AF=0.6196;AA=C|||;VT=SNP
6	28925858	rs4713187	A	G	100	PASS	AC=3316;AF=0.662141;AN=5008;NS=2504;DP=15040;EAS_AF=0.6617;AMR_AF=0.5648;AFR_AF=0.9198;EUR_AF=0.4324;SAS_AF=0.6196;AA=N|||;VT=SNP
6	28926026	rs4713188	G	T	100	PASS	AC=3267;AF=0.652356;AN=5008;NS=2504;DP=18412;EAS_AF=0.6577;AMR_AF=0.5562;AFR_AF=0.9077;EUR_AF=0.4235;SAS_AF=0.6053;AA=g|||;VT=SNP
6	28926452	rs111824651	G	A	100	PASS	AC=2450;AF=0.489217;AN=5008;NS=2504;DP=22503;EAS_AF=0.5298;AMR_AF=0.415;AFR_AF=0.6634;EUR_AF=0.3211;SAS_AF=0.4376;AA=g|||;VT=SNP
6	28926514	rs74196866	C	T	100	PASS	AC=2450;AF=0.489217;AN=5008;NS=2504;DP=22114;EAS_AF=0.5298;AMR_AF=0.415;AFR_AF=0.6634;EUR_AF=0.3211;SAS_AF=0.4376;AA=c|||;VT=SNP
6	28926580	rs9257412	G	C	100	PASS	AC=2450;AF=0.489217;AN=5008;NS=2504;DP=19515;EAS_AF=0.5298;AMR_AF=0.415;AFR_AF=0.6634;EUR_AF=0.3211;SAS_AF=0.4376;AA=g|||;VT=SNP
6	28926732	rs72862423	C	T	100	PASS	AC=567;AF=0.113219;AN=5008;NS=2504;DP=19438;EAS_AF=0.124;AMR_AF=0.121;AFR_AF=0.1362;EUR_AF=0.0915;SAS_AF=0.0879;AA=c|||;VT=SNP
6	28926745	rs6901599	T	C	100	PASS	AC=3316;AF=0.662141;AN=5008;NS=2504;DP=19741;EAS_AF=0.6617;AMR_AF=0.5648;AFR_AF=0.9198;EUR_AF=0.4324;SAS_AF=0.6196;AA=N|||;VT=SNP
6	28926900	rs2187808	A	G	100	PASS	AC=3315;AF=0.661941;AN=5008;NS=2504;DP=17663;EAS_AF=0.6617;AMR_AF=0.5648;AFR_AF=0.9198;EUR_AF=0.4324;SAS_AF=0.6186;AA=a|||;VT=SNP
6	28926918	rs2187807	T	C	100	PASS	AC=3315;AF=0.661941;AN=5008;NS=2504;DP=17158;EAS_AF=0.6617;AMR_AF=0.5648;AFR_AF=0.9198;EUR_AF=0.4324;SAS_AF=0.6186;AA=N|||;VT=SNP
6	28927134	rs2157313	T	C	100	PASS	AC=3402;AF=0.679313;AN=5008;NS=2504;DP=18462;EAS_AF=0.6617;AMR_AF=0.585;AFR_AF=0.9221;EUR_AF=0.502;SAS_AF=0.6186;AA=N|||;VT=SNP
6	28927258	rs2157312	T	A	100	PASS	AC=3493;AF=0.697484;AN=5008;NS=2504;DP=16939;EAS_AF=0.6617;AMR_AF=0.5937;AFR_AF=0.972;EUR_AF=0.5109;SAS_AF=0.6288;AA=A|||;VT=SNP
6	28927864	rs7763905	G	C	100	PASS	AC=2446;AF=0.488419;AN=5008;NS=2504;DP=12756;EAS_AF=0.5288;AMR_AF=0.4135;AFR_AF=0.6626;EUR_AF=0.3211;SAS_AF=0.4366;AA=-|||;VT=SNP
6	28929470	rs3135324	C	T	100	PASS	AC=3396;AF=0.678115;AN=5008;NS=2504;DP=19918;EAS_AF=0.6567;AMR_AF=0.585;AFR_AF=0.9221;EUR_AF=0.502;SAS_AF=0.6176;AA=-|||;VT=SNP
6	28930144	rs9257416	A	G	100	PASS	AC=2462;AF=0.491613;AN=5008;NS=2504;DP=17972;EAS_AF=0.5298;AMR_AF=0.4164;AFR_AF=0.6725;EUR_AF=0.3201;SAS_AF=0.4376;AA=-|||;VT=SNP
6	28930866	rs3131077	T	G	100	PASS	AC=3403;AF=0.679513;AN=5008;NS=2504;DP=16508;EAS_AF=0.6617;AMR_AF=0.585;AFR_AF=0.9228;EUR_AF=0.502;SAS_AF=0.6186;AA=-|||;VT=SNP
6	28931616	rs7743189	G	A	100	PASS	AC=3262;AF=0.651358;AN=5008;NS=2504;DP=19741;EAS_AF=0.6528;AMR_AF=0.5562;AFR_AF=0.9077;EUR_AF=0.4235;SAS_AF=0.6053;AA=-|||;VT=SNP
6	28931677	rs3135323	C	G	100	PASS	AC=3398;AF=0.678514;AN=5008;NS=2504;DP=19106;EAS_AF=0.6567;AMR_AF=0.585;AFR_AF=0.9228;EUR_AF=0.502;SAS_AF=0.6186;AA=-|||;VT=SNP
6	28933672	rs9257421	G	A	100	PASS	AC=3259;AF=0.650759;AN=5008;NS=2504;DP=19766;EAS_AF=0.6577;AMR_AF=0.5562;AFR_AF=0.9077;EUR_AF=0.4225;SAS_AF=0.5982;AA=-|||;VT=SNP
6	28935259	rs9257424	G	A	100	PASS	AC=1607;AF=0.320887;AN=5008;NS=2504;DP=18147;EAS_AF=0.4891;AMR_AF=0.3112;AFR_AF=0.2723;EUR_AF=0.2535;SAS_AF=0.2894;AA=-|||;VT=SNP
6	28935666	rs4427026	T	C	100	PASS	AC=3297;AF=0.658347;AN=5008;NS=2504;DP=16807;EAS_AF=0.6567;AMR_AF=0.5605;AFR_AF=0.9183;EUR_AF=0.4324;SAS_AF=0.6104;AA=-|||;VT=SNP
6	28935902	rs7740125	C	T	100	PASS	AC=2445;AF=0.488219;AN=5008;NS=2504;DP=17638;EAS_AF=0.5258;AMR_AF=0.4121;AFR_AF=0.671;EUR_AF=0.3211;SAS_AF=0.4284;AA=-|||;VT=SNP
6	28936183	rs114161465	C	T	100	PASS	AC=388;AF=0.077476;AN=5008;NS=2504;DP=19259;EAS_AF=0.121;AMR_AF=0.0951;AFR_AF=0.0212;EUR_AF=0.0855;SAS_AF=0.0879;AA=-|||;VT=SNP
6	28936408	rs77602795	T	A	100	PASS	AC=140;AF=0.0279553;AN=5008;NS=2504;DP=21104;EAS_AF=0.0546;AMR_AF=0.0101;AFR_AF=0.0015;EUR_AF=0.0189;SAS_AF=0.0583;AA=-|||;VT=SNP
6	28936556	rs9257425	A	G	100	PASS	AC=2372;AF=0.473642;AN=5008;NS=2504;DP=18523;EAS_AF=0.5238;AMR_AF=0.3948;AFR_AF=0.6407;EUR_AF=0.3082;SAS_AF=0.4223;AA=-|||;VT=SNP
6	28936616	rs7761547	T	C	100	PASS	AC=3273;AF=0.653554;AN=5008;NS=2504;DP=18051;EAS_AF=0.6567;AMR_AF=0.5605;AFR_AF=0.9062;EUR_AF=0.4324;SAS_AF=0.6022;AA=-|||;VT=SNP
6	28939886	rs9257438	G	A	100	PASS	AC=1096;AF=0.21885;AN=5008;NS=2504;DP=14255;EAS_AF=0.4256;AMR_AF=0.232;AFR_AF=0.1036;EUR_AF=0.1809;SAS_AF=0.1912;AA=g|||;VT=SNP
6	28941058	rs562452963	T	G	100	PASS	AC=361;AF=0.0720847;AN=5008;NS=2504;DP=16510;EAS_AF=0.121;AMR_AF=0.0937;AFR_AF=0.0053;EUR_AF=0.0805;SAS_AF=0.0879;AA=T|||;VT=SNP
6	28941688	rs6933672	G	A	100	PASS	AC=1218;AF=0.243211;AN=5008;NS=2504;DP=16906;EAS_AF=0.0466;AMR_AF=0.1671;AFR_AF=0.531;EUR_AF=0.1173;SAS_AF=0.2403;AA=G|||;VT=SNP
6	28941979	rs3130886	T	C	100	PASS	AC=3461;AF=0.691094;AN=5008;NS=2504;DP=16564;EAS_AF=0.6508;AMR_AF=0.5951;AFR_AF=0.9607;EUR_AF=0.5089;SAS_AF=0.6237;AA=t|||;VT=SNP
6	28942833	rs4713190	G	A	100	PASS	AC=3344;AF=0.667732;AN=5008;NS=2504;DP=21537;EAS_AF=0.6498;AMR_AF=0.5706;AFR_AF=0.9546;EUR_AF=0.4374;SAS_AF=0.6043;AA=A|||;VT=SNP
6	28943578	rs9257440	C	T	100	PASS	AC=294;AF=0.0587061;AN=5008;NS=2504;DP=17316;EAS_AF=0.1111;AMR_AF=0.0533;AFR_AF=0.0061;EUR_AF=0.0736;SAS_AF=0.0644;AA=C|||;VT=SNP
6	28943869	rs4713191	T	C	100	PASS	AC=428;AF=0.0854633;AN=5008;NS=2504;DP=13435;EAS_AF=0.0972;AMR_AF=0.1037;AFR_AF=0.0651;EUR_AF=0.0905;SAS_AF=0.0828;AA=T|||;VT=SNP
6	28943880	rs4713192	T	C	100	PASS	AC=3314;AF=0.661741;AN=5008;NS=2504;DP=13761;EAS_AF=0.6498;AMR_AF=0.5706;AFR_AF=0.941;EUR_AF=0.4374;SAS_AF=0.592;AA=C|||;VT=SNP
6	28944459	rs57332439	G	A	100	PASS	AC=1273;AF=0.254193;AN=5008;NS=2504;DP=19369;EAS_AF=0.3948;AMR_AF=0.2536;AFR_AF=0.2383;EUR_AF=0.1769;SAS_AF=0.2106;AA=G|||;VT=SNP
6	28945520	rs9257442	G	A	100	PASS	AC=544;AF=0.108626;AN=5008;NS=2504;DP=15298;EAS_AF=0.1151;AMR_AF=0.0749;AFR_AF=0.1104;EUR_AF=0.0875;SAS_AF=0.1452;AA=G|||;VT=SNP
6	28945522	rs16894533	C	T	100	PASS	AC=1272;AF=0.253994;AN=5008;NS=2504;DP=15310;EAS_AF=0.3948;AMR_AF=0.2536;AFR_AF=0.2375;EUR_AF=0.1769;SAS_AF=0.2106;AA=C|||;VT=SNP
6	28945959	rs9368584	C	T	100	PASS	AC=1284;AF=0.25639;AN=5008;NS=2504;DP=18597;EAS_AF=0.1359;AMR_AF=0.2017;AFR_AF=0.4705;EUR_AF=0.1541;SAS_AF=0.2352;AA=C|||;VT=SNP
6	28946253	rs9368585	G	A	100	PASS	AC=1284;AF=0.25639;AN=5008;NS=2504;DP=20529;EAS_AF=0.1359;AMR_AF=0.2017;AFR_AF=0.4705;EUR_AF=0.1541;SAS_AF=0.2352;AA=G|||;VT=SNP
6	28946920	rs3135322	T	C	100	PASS	AC=3437;AF=0.686302;AN=5008;NS=2504;DP=20318;EAS_AF=0.6498;AMR_AF=0.5951;AFR_AF=0.9592;EUR_AF=0.507;SAS_AF=0.6043;AA=C|||;VT=SNP
6	28947208	rs58912940	G	A	100	PASS	AC=1266;AF=0.252796;AN=5008;NS=2504;DP=18978;EAS_AF=0.3948;AMR_AF=0.2536;AFR_AF=0.2375;EUR_AF=0.1769;SAS_AF=0.2045;AA=G|||;VT=SNP
6	28948579	rs115164805	C	T	100	PASS	AC=430;AF=0.0858626;AN=5008;NS=2504;DP=17632;EAS_AF=0.0972;AMR_AF=0.1023;AFR_AF=0.0666;EUR_AF=0.0905;SAS_AF=0.0838;AA=C|||;VT=SNP
6	28948857	rs9257444	A	G	100	PASS	AC=550;AF=0.109824;AN=5008;NS=2504;DP=20677;EAS_AF=0.1151;AMR_AF=0.0749;AFR_AF=0.1104;EUR_AF=0.0875;SAS_AF=0.1513;AA=A|||;VT=SNP
6	28949206	rs9257445	G	C	100	PASS	AC=1838;AF=0.367013;AN=5008;NS=2504;DP=19191;EAS_AF=0.254;AMR_AF=0.2767;AFR_AF=0.5809;EUR_AF=0.2416;SAS_AF=0.3875;AA=G|||;VT=SNP
6	28949529	rs9257446	A	G	100	PASS	AC=550;AF=0.109824;AN=5008;NS=2504;DP=15649;EAS_AF=0.1151;AMR_AF=0.0749;AFR_AF=0.1104;EUR_AF=0.0875;SAS_AF=0.1513;AA=A|||;VT=SNP
6	28949651	rs968723	A	T	100	PASS	AC=428;AF=0.0854633;AN=5008;NS=2504;DP=18959;EAS_AF=0.0972;AMR_AF=0.1023;AFR_AF=0.0651;EUR_AF=0.0905;SAS_AF=0.0838;AA=A|||;VT=SNP
6	28949904	rs968722	G	A	100	PASS	AC=1284;AF=0.25639;AN=5008;NS=2504;DP=18954;EAS_AF=0.1359;AMR_AF=0.2017;AFR_AF=0.4697;EUR_AF=0.1541;SAS_AF=0.2362;AA=G|||;VT=SNP
6	28950013	rs57071012	C	T	100	PASS	AC=140;AF=0.0279553;AN=5008;NS=2504;DP=18333;EAS_AF=0.0536;AMR_AF=0.0086;AFR_AF=0.003;EUR_AF=0.0209;SAS_AF=0.0562;AA=C|||;VT=SNP
6	28950957	rs9257447	C	A	100	PASS	AC=3341;AF=0.667133;AN=5008;NS=2504;DP=17646;EAS_AF=0.6488;AMR_AF=0.5706;AFR_AF=0.9546;EUR_AF=0.4364;SAS_AF=0.6033;AA=A|||;VT=SNP
6	28951014	rs9380102	C	A	100	PASS	AC=331;AF=0.0660942;AN=5008;NS=2504;DP=19516;EAS_AF=0.0972;AMR_AF=0.0937;AFR_AF=0.0045;EUR_AF=0.0795;SAS_AF=0.0838;AA=C|||;VT=SNP
6	28952035	rs6904975	G	A	100	PASS	AC=3294;AF=0.657748;AN=5008;NS=2504;DP=16693;EAS_AF=0.6458;AMR_AF=0.5634;AFR_AF=0.941;EUR_AF=0.4274;SAS_AF=0.591;AA=G|||;VT=SNP
6	28952881	rs9257448	A	G	100	PASS	AC=550;AF=0.109824;AN=5008;NS=2504;DP=15733;EAS_AF=0.1151;AMR_AF=0.0749;AFR_AF=0.1104;EUR_AF=0.0875;SAS_AF=0.1513;AA=A|||;VT=SNP
6	28954712	rs62407578	G	A	100	PASS	AC=1467;AF=0.292931;AN=5008;NS=2504;DP=18789;EAS_AF=0.4018;AMR_AF=0.2853;AFR_AF=0.3608;EUR_AF=0.1869;SAS_AF=0.2035;AA=G|||;VT=SNP
6	28955526	rs3135321	A	G	100	PASS	AC=3437;AF=0.686302;AN=5008;NS=2504;DP=16336;EAS_AF=0.6498;AMR_AF=0.5951;AFR_AF=0.9592;EUR_AF=0.507;SAS_AF=0.6043;AA=G|||;VT=SNP
6	28956416	rs3129792	A	G	100	PASS	AC=3437;AF=0.686302;AN=5008;NS=2504;DP=13749;EAS_AF=0.6498;AMR_AF=0.5951;AFR_AF=0.9592;EUR_AF=0.507;SAS_AF=0.6043;AA=G|||;VT=SNP
6	28956541	rs552104958	T	C	100	PASS	AC=346;AF=0.0690895;AN=5008;NS=2504;DP=15530;EAS_AF=0.0278;AMR_AF=0.0548;AFR_AF=0.0998;EUR_AF=0.0358;SAS_AF=0.1145;AA=T|||;VT=SNP
6	28957545	rs9257449	G	A	100	PASS	AC=3344;AF=0.667732;AN=5008;NS=2504;DP=17932;EAS_AF=0.6498;AMR_AF=0.5706;AFR_AF=0.9546;EUR_AF=0.4374;SAS_AF=0.6043;AA=A|||;VT=SNP
6	28957583	rs9468458	G	A	100	PASS	AC=916;AF=0.182907;AN=5008;NS=2504;DP=17260;EAS_AF=0.1091;AMR_AF=0.1441;AFR_AF=0.3563;EUR_AF=0.1153;SAS_AF=0.1217;AA=G|||;VT=SNP
6	28958458	rs569105839	C	A	100	PASS	AC=566;AF=0.113019;AN=5008;NS=2504;DP=14375;EAS_AF=0.1081;AMR_AF=0.0793;AFR_AF=0.1218;EUR_AF=0.0924;SAS_AF=0.1513;AA=C|||;VT=SNP
6	28958633	rs539712454	G	C	100	PASS	AC=1470;AF=0.29353;AN=5008;NS=2504;DP=14767;EAS_AF=0.4018;AMR_AF=0.2867;AFR_AF=0.3616;EUR_AF=0.1879;SAS_AF=0.2035;AA=G|||;VT=SNP
6	28959515	rs574545698	T	A	100	PASS	AC=2877;AF=0.574481;AN=5008;NS=2504;DP=15471;EAS_AF=0.5486;AMR_AF=0.4597;AFR_AF=0.8737;EUR_AF=0.339;SAS_AF=0.5204;AA=-|||;VT=SNP
6	28961100	rs574875919	A	G	100	PASS	AC=3437;AF=0.686302;AN=5008;NS=2504;DP=15510;EAS_AF=0.6498;AMR_AF=0.5951;AFR_AF=0.9592;EUR_AF=0.507;SAS_AF=0.6043;AA=a|||;VT=SNP
6	28961819	rs16894540	T	C	100	PASS	AC=1473;AF=0.294129;AN=5008;NS=2504;DP=17026;EAS_AF=0.4018;AMR_AF=0.2853;AFR_AF=0.3608;EUR_AF=0.1869;SAS_AF=0.2096;AA=T|||;VT=SNP
6	28962143	rs56158159	C	A	100	PASS	AC=915;AF=0.182708;AN=5008;NS=2504;DP=17236;EAS_AF=0.1091;AMR_AF=0.1441;AFR_AF=0.3555;EUR_AF=0.1153;SAS_AF=0.1217;AA=C|||;VT=SNP
6	28962604	rs6456879	A	T	100	PASS	AC=1285;AF=0.256589;AN=5008;NS=2504;DP=20685;EAS_AF=0.1359;AMR_AF=0.2017;AFR_AF=0.4705;EUR_AF=0.1541;SAS_AF=0.2362;AA=A|||;VT=SNP
6	28963248	rs6456880	T	G	100	PASS	AC=3341;AF=0.667133;AN=5008;NS=2504;DP=23712;EAS_AF=0.6508;AMR_AF=0.5692;AFR_AF=0.9539;EUR_AF=0.4354;SAS_AF=0.6043;AA=G|||;VT=SNP;EX_TARGET
6	28964086	rs61751894	G	A	100	PASS	AC=417;AF=0.0832668;AN=5008;NS=2504;DP=20289;EAS_AF=0.0972;AMR_AF=0.1023;AFR_AF=0.0575;EUR_AF=0.0895;SAS_AF=0.0838;AA=G|||;VT=SNP;EX_TARGET
6	28964847	rs2269555	T	C	100	PASS	AC=3363;AF=0.671526;AN=5008;NS=2504;DP=19801;EAS_AF=0.6567;AMR_AF=0.5706;AFR_AF=0.9546;EUR_AF=0.4414;SAS_AF=0.6125;AA=C|||;VT=SNP
6	28964872	rs6908206	A	G	100	PASS	AC=1285;AF=0.256589;AN=5008;NS=2504;DP=20163;EAS_AF=0.1359;AMR_AF=0.2017;AFR_AF=0.4705;EUR_AF=0.1541;SAS_AF=0.2362;AA=A|||;VT=SNP
6	28964997	rs115450106	G	C	100	PASS	AC=428;AF=0.0854633;AN=5008;NS=2504;DP=20085;EAS_AF=0.0972;AMR_AF=0.1023;AFR_AF=0.0651;EUR_AF=0.0905;SAS_AF=0.0838;AA=G|||;VT=SNP
6	28965691	rs527607166	G	A	100	PASS	AC=365;AF=0.0728834;AN=5008;NS=2504;DP=18348;EAS_AF=0.0268;AMR_AF=0.0562;AFR_AF=0.1135;EUR_AF=0.0368;SAS_AF=0.1145;AA=G|||;VT=SNP
6	28966016	rs61554786	G	A	100	PASS	AC=1467;AF=0.292931;AN=5008;NS=2504;DP=13706;EAS_AF=0.4018;AMR_AF=0.2853;AFR_AF=0.3608;EUR_AF=0.1869;SAS_AF=0.2035;AA=G|||;VT=SNP
6	28967038	rs6920392	A	G	100	PASS	AC=3342;AF=0.667332;AN=5008;NS=2504;DP=14498;EAS_AF=0.6498;AMR_AF=0.5706;AFR_AF=0.9539;EUR_AF=0.4374;SAS_AF=0.6033;AA=G|||;VT=SNP
6	28968132	rs9257452	G	A	100	PASS	AC=550;AF=0.109824;AN=5008;NS=2504;DP=20171;EAS_AF=0.1151;AMR_AF=0.0749;AFR_AF=0.1104;EUR_AF=0.0875;SAS_AF=0.1513;AA=G|||;VT=SNP
6	28968146	rs6906909	T	C	100	PASS	AC=3347;AF=0.668331;AN=5008;NS=2504;DP=20178;EAS_AF=0.6478;AMR_AF=0.5749;AFR_AF=0.9561;EUR_AF=0.4374;SAS_AF=0.6043;AA=C|||;VT=SNP
6	28968880	rs17399888	A	C	100	PASS	AC=332;AF=0.0662939;AN=5008;NS=2504;DP=18140;EAS_AF=0.0972;AMR_AF=0.0937;AFR_AF=0.0045;EUR_AF=0.0805;SAS_AF=0.0838;AA=A|||;VT=SNP
6	28968930	rs9257453	A	G	100	PASS	AC=454;AF=0.090655;AN=5008;NS=2504;DP=18925;EAS_AF=0.1141;AMR_AF=0.0692;AFR_AF=0.0658;EUR_AF=0.0855;SAS_AF=0.1207;AA=A|||;VT=SNP
6	28969148	rs572701487	A	C	100	PASS	AC=346;AF=0.0690895;AN=5008;NS=2504;DP=17029;EAS_AF=0.0268;AMR_AF=0.0562;AFR_AF=0.0998;EUR_AF=0.0358;SAS_AF=0.1145;AA=A|||;VT=SNP
6	28969440	rs9257454	A	G	100	PASS	AC=551;AF=0.110024;AN=5008;NS=2504;DP=16344;EAS_AF=0.1151;AMR_AF=0.0749;AFR_AF=0.1104;EUR_AF=0.0875;SAS_AF=0.1524;AA=A|||;VT=SNP
6	28969522	rs6933976	G	A	100	PASS	AC=1835;AF=0.366414;AN=5008;NS=2504;DP=17986;EAS_AF=0.252;AMR_AF=0.2738;AFR_AF=0.5794;EUR_AF=0.2406;SAS_AF=0.3916;AA=G|||;VT=SNP
6	28970100	rs6456881	C	T	100	PASS	AC=1299;AF=0.259385;AN=5008;NS=2504;DP=13920;EAS_AF=0.1369;AMR_AF=0.2046;AFR_AF=0.4766;EUR_AF=0.1541;SAS_AF=0.2393;AA=C|||;VT=SNP
6	28970176	rs3129793	G	A	100	PASS	AC=3430;AF=0.684904;AN=5008;NS=2504;DP=14455;EAS_AF=0.6488;AMR_AF=0.5908;AFR_AF=0.9592;EUR_AF=0.503;SAS_AF=0.6053;AA=A|||;VT=SNP
6	28970369	rs6456883	T	C	100	PASS	AC=3337;AF=0.666334;AN=5008;NS=2504;DP=12872;EAS_AF=0.6488;AMR_AF=0.5663;AFR_AF=0.9546;EUR_AF=0.4334;SAS_AF=0.6053;AA=C|||;VT=SNP
6	28970745	rs9257455	C	T	100	PASS	AC=3287;AF=0.65635;AN=5008;NS=2504;DP=17356;EAS_AF=0.6448;AMR_AF=0.5576;AFR_AF=0.941;EUR_AF=0.4245;SAS_AF=0.592;AA=C|||;VT=SNP
6	28972089	rs9257456	A	G	100	PASS	AC=547;AF=0.109225;AN=5008;NS=2504;DP=20416;EAS_AF=0.1151;AMR_AF=0.072;AFR_AF=0.1097;EUR_AF=0.0865;SAS_AF=0.1524;AA=A|||;VT=SNP
6	28973215	rs6925178	C	A	100	PASS	AC=1840;AF=0.367412;AN=5008;NS=2504;DP=10993;EAS_AF=0.252;AMR_AF=0.2767;AFR_AF=0.5862;EUR_AF=0.2406;SAS_AF=0.3855;AA=C|||;VT=SNP
6	28973498	rs77514138	G	T	100	PASS	AC=132;AF=0.0263578;AN=5008;NS=2504;DP=15483;EAS_AF=0.0526;AMR_AF=0.0086;AFR_AF=0.0015;EUR_AF=0.0189;SAS_AF=0.0532;AA=G|||;VT=SNP
6	28973712	rs7744086	T	C	100	PASS	AC=547;AF=0.109225;AN=5008;NS=2504;DP=15888;EAS_AF=0.1151;AMR_AF=0.072;AFR_AF=0.1097;EUR_AF=0.0865;SAS_AF=0.1524;AA=T|||;VT=SNP
6	28974790	rs9257460	G	A	100	PASS	AC=290;AF=0.0579073;AN=5008;NS=2504;DP=18779;EAS_AF=0.1101;AMR_AF=0.0504;AFR_AF=0.0061;EUR_AF=0.0726;SAS_AF=0.0644;AA=G|||;VT=SNP
6	28974825	rs4713193	G	T	100	PASS	AC=3298;AF=0.658546;AN=5008;NS=2504;DP=18856;EAS_AF=0.6448;AMR_AF=0.5576;AFR_AF=0.9402;EUR_AF=0.4245;SAS_AF=0.6043;AA=T|||;VT=SNP
6	28974829	rs9468460	G	T	100	PASS	AC=390;AF=0.0778754;AN=5008;NS=2504;DP=18724;EAS_AF=0.0268;AMR_AF=0.0576;AFR_AF=0.1316;EUR_AF=0.0368;SAS_AF=0.1145;AA=G|||;VT=SNP
6	28975787	rs4565335	C	T	100	PASS	AC=1841;AF=0.367612;AN=5008;NS=2504;DP=17364;EAS_AF=0.252;AMR_AF=0.2767;AFR_AF=0.587;EUR_AF=0.2406;SAS_AF=0.3855;AA=C|||;VT=SNP
6	28976071	rs6923005	T	C	100	PASS	AC=1843;AF=0.368011;AN=5008;NS=2504;DP=18531;EAS_AF=0.252;AMR_AF=0.2767;AFR_AF=0.5877;EUR_AF=0.2416;SAS_AF=0.3855;AA=T|||;VT=SNP
6	28977925	rs9257461	C	T	100	PASS	AC=3336;AF=0.666134;AN=5008;NS=2504;DP=15795;EAS_AF=0.6488;AMR_AF=0.5663;AFR_AF=0.9539;EUR_AF=0.4334;SAS_AF=0.6053;AA=T|||;VT=SNP
6	28979453	rs114636374	C	T	100	PASS	AC=434;AF=0.0866613;AN=5008;NS=2504;DP=6287;EAS_AF=0.0982;AMR_AF=0.1037;AFR_AF=0.0643;EUR_AF=0.0924;SAS_AF=0.0869;AA=C|||;VT=SNP
6	28979776	rs77063716	T	A	100	PASS	AC=165;AF=0.0329473;AN=5008;NS=2504;DP=13593;EAS_AF=0.0595;AMR_AF=0.0086;AFR_AF=0.0204;EUR_AF=0.0199;SAS_AF=0.0532;AA=T|||;VT=SNP
6	28979783	rs9257463	G	A	100	PASS	AC=537;AF=0.107228;AN=5008;NS=2504;DP=13720;EAS_AF=0.1081;AMR_AF=0.072;AFR_AF=0.1104;EUR_AF=0.0885;SAS_AF=0.1462;AA=G|||;VT=SNP
6	28981244	rs6930903	A	G	100	PASS	AC=1846;AF=0.36861;AN=5008;NS=2504;DP=21642;EAS_AF=0.252;AMR_AF=0.2767;AFR_AF=0.587;EUR_AF=0.2435;SAS_AF=0.3875;AA=A|||;VT=SNP
6	28981291	rs12663717	T	G	100	PASS	AC=1251;AF=0.2498;AN=5008;NS=2504;DP=21022;EAS_AF=0.3929;AMR_AF=0.2507;AFR_AF=0.2315;EUR_AF=0.172;SAS_AF=0.2065;AA=T|||;VT=SNP
6	28982287	rs9357075	G	A	100	PASS	AC=1300;AF=0.259585;AN=5008;NS=2504;DP=20381;EAS_AF=0.1369;AMR_AF=0.2046;AFR_AF=0.4766;EUR_AF=0.1551;SAS_AF=0.2393;AA=G|||;VT=SNP
6	28982823	rs3135319	T	C	100	PASS	AC=3432;AF=0.685304;AN=5008;NS=2504;DP=12211;EAS_AF=0.6488;AMR_AF=0.5922;AFR_AF=0.9592;EUR_AF=0.504;SAS_AF=0.6053;AA=C|||;VT=SNP
6	28983048	rs9257464	T	C	100	PASS	AC=3338;AF=0.666534;AN=5008;NS=2504;DP=10043;EAS_AF=0.6488;AMR_AF=0.5677;AFR_AF=0.9539;EUR_AF=0.4344;SAS_AF=0.6053;AA=C|||;VT=SNP
6	28983846	rs6916161	A	G	100	PASS	AC=3344;AF=0.667732;AN=5008;NS=2504;DP=20306;EAS_AF=0.6488;AMR_AF=0.5677;AFR_AF=0.9539;EUR_AF=0.4364;SAS_AF=0.6094;AA=G|||;VT=SNP
6	28983916	rs576003583	A	C	100	PASS	AC=1254;AF=0.250399;AN=5008;NS=2504;DP=19453;EAS_AF=0.3938;AMR_AF=0.2507;AFR_AF=0.2315;EUR_AF=0.174;SAS_AF=0.2065;AA=A|||;VT=SNP
6	28984101	rs9257469	C	T	100	PASS	AC=290;AF=0.0579073;AN=5008;NS=2504;DP=19176;EAS_AF=0.1101;AMR_AF=0.0504;AFR_AF=0.0061;EUR_AF=0.0726;SAS_AF=0.0644;AA=C|||;VT=SNP
6	28984148	rs1005123	G	A	100	PASS	AC=3338;AF=0.666534;AN=5008;NS=2504;DP=19830;EAS_AF=0.6478;AMR_AF=0.5677;AFR_AF=0.9539;EUR_AF=0.4344;SAS_AF=0.6063;AA=A|||;VT=SNP
6	28984163	rs6916923	C	T	100	PASS	AC=523;AF=0.104433;AN=5008;NS=2504;DP=19956;EAS_AF=0.1141;AMR_AF=0.0692;AFR_AF=0.0983;EUR_AF=0.0865;SAS_AF=0.1462;AA=C|||;VT=SNP
6	28984512	rs9468464	T	C	100	PASS	AC=422;AF=0.0842652;AN=5008;NS=2504;DP=17379;EAS_AF=0.0347;AMR_AF=0.0605;AFR_AF=0.1407;EUR_AF=0.0457;SAS_AF=0.1155;AA=T|||;VT=SNP
6	28984755	rs3129795	T	G	100	PASS	AC=4527;AF=0.903954;AN=5008;NS=2504;DP=18237;EAS_AF=0.9563;AMR_AF=0.879;AFR_AF=0.9887;EUR_AF=0.7346;SAS_AF=0.9274;AA=A|||;VT=SNP
6	28985205	rs9380103	A	G	100	PASS	AC=433;AF=0.0864617;AN=5008;NS=2504;DP=17162;EAS_AF=0.0992;AMR_AF=0.1023;AFR_AF=0.0643;EUR_AF=0.0915;SAS_AF=0.0869;AA=A|||;VT=SNP
6	28985543	rs113749571	C	G	100	PASS	AC=427;AF=0.0852636;AN=5008;NS=2504;DP=16018;EAS_AF=0.0347;AMR_AF=0.0605;AFR_AF=0.143;EUR_AF=0.0457;SAS_AF=0.1176;AA=c|||;VT=SNP
6	28985871	rs56131223	T	C	100	PASS	AC=1438;AF=0.287141;AN=5008;NS=2504;DP=18741;EAS_AF=0.3929;AMR_AF=0.2824;AFR_AF=0.3517;EUR_AF=0.1799;SAS_AF=0.2045;AA=t|||;VT=SNP
6	28986375	rs6909302	T	A	100	PASS	AC=1847;AF=0.36881;AN=5008;NS=2504;DP=16479;EAS_AF=0.253;AMR_AF=0.2738;AFR_AF=0.6021;EUR_AF=0.2276;SAS_AF=0.3855;AA=t|||;VT=SNP
6	28986554	rs41316629	G	A	100	PASS	AC=526;AF=0.105032;AN=5008;NS=2504;DP=16533;EAS_AF=0.1161;AMR_AF=0.0692;AFR_AF=0.1097;EUR_AF=0.0726;SAS_AF=0.1462;AA=g|||;VT=SNP
6	28986627	rs9366733	T	C	100	PASS	AC=432;AF=0.086262;AN=5008;NS=2504;DP=16806;EAS_AF=0.0982;AMR_AF=0.1023;AFR_AF=0.0643;EUR_AF=0.0915;SAS_AF=0.0869;AA=t|||;VT=SNP
6	28986807	rs28895350	T	A	100	PASS	AC=532;AF=0.10623;AN=5008;NS=2504;DP=17585;EAS_AF=0.1161;AMR_AF=0.0692;AFR_AF=0.1097;EUR_AF=0.0726;SAS_AF=0.1524;AA=t|||;VT=SNP
6	28987058	rs9366734	A	G	100	PASS	AC=1303;AF=0.260184;AN=5008;NS=2504;DP=18469;EAS_AF=0.1369;AMR_AF=0.2046;AFR_AF=0.4788;EUR_AF=0.1551;SAS_AF=0.2393;AA=a|||;VT=SNP
6	28987532	rs4562166	G	A	100	PASS	AC=1829;AF=0.365216;AN=5008;NS=2504;DP=18616;EAS_AF=0.253;AMR_AF=0.2738;AFR_AF=0.5885;EUR_AF=0.2276;SAS_AF=0.3855;AA=g|||;VT=SNP
6	28988583	rs6941946	A	G	100	PASS	AC=3329;AF=0.664736;AN=5008;NS=2504;DP=15827;EAS_AF=0.6488;AMR_AF=0.5648;AFR_AF=0.9546;EUR_AF=0.4225;SAS_AF=0.6094;AA=N|||;VT=SNP
6	28989067	rs9393939	T	C	100	PASS	AC=3332;AF=0.665335;AN=5008;NS=2504;DP=16499;EAS_AF=0.6508;AMR_AF=0.5648;AFR_AF=0.9546;EUR_AF=0.4225;SAS_AF=0.6104;AA=C|||;VT=SNP
6	28989083	rs9348816	T	C	100	PASS	AC=3332;AF=0.665335;AN=5008;NS=2504;DP=16265;EAS_AF=0.6508;AMR_AF=0.5648;AFR_AF=0.9546;EUR_AF=0.4225;SAS_AF=0.6104;AA=C|||;VT=SNP
6	28989210	rs11961509	A	G	100	PASS	AC=498;AF=0.0994409;AN=5008;NS=2504;DP=18201;EAS_AF=0.0347;AMR_AF=0.0663;AFR_AF=0.1936;EUR_AF=0.0457;SAS_AF=0.1176;AA=A|||;VT=SNP
6	28989728	rs9468467	A	T	100	PASS	AC=3297;AF=0.658347;AN=5008;NS=2504;DP=17787;EAS_AF=0.6448;AMR_AF=0.5562;AFR_AF=0.9546;EUR_AF=0.4135;SAS_AF=0.5961;AA=A|||;VT=SNP
6	28990049	rs12663679	C	T	100	PASS	AC=1372;AF=0.273962;AN=5008;NS=2504;DP=19813;EAS_AF=0.3919;AMR_AF=0.2767;AFR_AF=0.3011;EUR_AF=0.1859;SAS_AF=0.2045;AA=C|||;VT=SNP
6	28990195	rs7768299	T	C	100	PASS	AC=3317;AF=0.66234;AN=5008;NS=2504;DP=19698;EAS_AF=0.6488;AMR_AF=0.5648;AFR_AF=0.9546;EUR_AF=0.4225;SAS_AF=0.5971;AA=C|||;VT=SNP
6	28990618	rs1543796	G	A	100	PASS	AC=3416;AF=0.682109;AN=5008;NS=2504;DP=16939;EAS_AF=0.6488;AMR_AF=0.5893;AFR_AF=0.9592;EUR_AF=0.4901;SAS_AF=0.6053;AA=A|||;VT=SNP
6	28992184	rs2394512	A	G	100	PASS	AC=3330;AF=0.664936;AN=5008;NS=2504;DP=16864;EAS_AF=0.6488;AMR_AF=0.5663;AFR_AF=0.9546;EUR_AF=0.4225;SAS_AF=0.6094;AA=G|||;VT=SNP
6	28992508	rs2394513	G	A	100	PASS	AC=530;AF=0.105831;AN=5008;NS=2504;DP=14880;EAS_AF=0.1161;AMR_AF=0.0692;AFR_AF=0.1082;EUR_AF=0.0726;SAS_AF=0.1524;AA=G|||;VT=SNP
6	28992659	rs4713195	T	A	100	PASS	AC=423;AF=0.0844649;AN=5008;NS=2504;DP=15906;EAS_AF=0.0982;AMR_AF=0.1023;AFR_AF=0.0582;EUR_AF=0.0905;SAS_AF=0.0869;AA=T|||;VT=SNP
6	28992974	rs140176587	A	G	100	PASS	AC=83;AF=0.0165735;AN=5008;NS=2504;DP=14609;EAS_AF=0.0179;AMR_AF=0.0288;AFR_AF=0.0008;EUR_AF=0.0368;SAS_AF=0.0072;AA=A|||;VT=SNP
6	28993056	rs58065505	T	G	100	PASS	AC=1446;AF=0.288738;AN=5008;NS=2504;DP=14818;EAS_AF=0.3929;AMR_AF=0.2824;AFR_AF=0.3533;EUR_AF=0.1839;SAS_AF=0.2065;AA=T|||;VT=SNP
6	28993203	rs4713196	C	T	100	PASS	AC=438;AF=0.0874601;AN=5008;NS=2504;DP=16282;EAS_AF=0.0982;AMR_AF=0.1023;AFR_AF=0.0688;EUR_AF=0.0915;SAS_AF=0.0869;AA=c|||;VT=SNP
6	28993995	rs9380104	T	C	100	PASS	AC=434;AF=0.0866613;AN=5008;NS=2504;DP=19259;EAS_AF=0.0992;AMR_AF=0.1023;AFR_AF=0.0651;EUR_AF=0.0915;SAS_AF=0.0869;AA=T|||;VT=SNP
6	28994570	rs7741520	A	G	100	PASS	AC=1856;AF=0.370607;AN=5008;NS=2504;DP=19340;EAS_AF=0.253;AMR_AF=0.2752;AFR_AF=0.6014;EUR_AF=0.2296;SAS_AF=0.3926;AA=A|||;VT=SNP
6	28994894	rs79057801	C	T	100	PASS	AC=163;AF=0.0325479;AN=5008;NS=2504;DP=20617;EAS_AF=0.0536;AMR_AF=0.0086;AFR_AF=0.0204;EUR_AF=0.0219;SAS_AF=0.0552;AA=C|||;VT=SNP
6	28994989	rs2269554	G	A	100	PASS	AC=1441;AF=0.28774;AN=5008;NS=2504;DP=19312;EAS_AF=0.3929;AMR_AF=0.2824;AFR_AF=0.3533;EUR_AF=0.1839;SAS_AF=0.2014;AA=G|||;VT=SNP
6	28995719	rs10484544	T	C	100	PASS	AC=1447;AF=0.288938;AN=5008;NS=2504;DP=18401;EAS_AF=0.3929;AMR_AF=0.2824;AFR_AF=0.3533;EUR_AF=0.1839;SAS_AF=0.2076;AA=T|||;VT=SNP
6	28996177	rs6914501	A	G	100	PASS	AC=528;AF=0.105431;AN=5008;NS=2504;DP=16884;EAS_AF=0.1151;AMR_AF=0.0706;AFR_AF=0.1082;EUR_AF=0.0746;SAS_AF=0.1483;AA=A|||;VT=SNP
6	28996549	rs3135320	T	A	100	PASS	AC=3420;AF=0.682907;AN=5008;NS=2504;DP=16466;EAS_AF=0.6488;AMR_AF=0.5908;AFR_AF=0.9584;EUR_AF=0.492;SAS_AF=0.6074;AA=A|||;VT=SNP
6	28996638	rs72854365	G	C	100	PASS	AC=1448;AF=0.289137;AN=5008;NS=2504;DP=16200;EAS_AF=0.3929;AMR_AF=0.2824;AFR_AF=0.3533;EUR_AF=0.1839;SAS_AF=0.2086;AA=G|||;VT=SNP
6	28997146	rs17341179	A	G	100	PASS	AC=527;AF=0.105232;AN=5008;NS=2504;DP=18093;EAS_AF=0.1151;AMR_AF=0.0706;AFR_AF=0.1082;EUR_AF=0.0746;SAS_AF=0.1472;AA=A|||;VT=SNP
6	28997585	rs4713197	A	C	100	PASS	AC=958;AF=0.191294;AN=5008;NS=2504;DP=15516;EAS_AF=0.1101;AMR_AF=0.1499;AFR_AF=0.3782;EUR_AF=0.1203;SAS_AF=0.1247;AA=A|||;VT=SNP
6	28998652	rs16894554	T	C	100	PASS	AC=1448;AF=0.289137;AN=5008;NS=2504;DP=18029;EAS_AF=0.3929;AMR_AF=0.2824;AFR_AF=0.3533;EUR_AF=0.1839;SAS_AF=0.2086;AA=T|||;VT=SNP
6	28998677	rs28531681	C	A	100	PASS	AC=432;AF=0.086262;AN=5008;NS=2504;DP=17635;EAS_AF=0.0972;AMR_AF=0.1023;AFR_AF=0.0651;EUR_AF=0.0915;SAS_AF=0.0869;AA=C|||;VT=SNP
6	28999826	rs16894557	G	A	100	PASS	AC=778;AF=0.155351;AN=5008;NS=2504;DP=17369;EAS_AF=0.3313;AMR_AF=0.1787;AFR_AF=0.0946;EUR_AF=0.0984;SAS_AF=0.0982;AA=G|||;VT=SNP
6	29000554	rs57232568	A	G	100	PASS	AC=1447;AF=0.288938;AN=5008;NS=2504;DP=12826;EAS_AF=0.3929;AMR_AF=0.2824;AFR_AF=0.3533;EUR_AF=0.1839;SAS_AF=0.2076;AA=A|||;VT=SNP
6	29000825	rs62407603	T	G	100	PASS	AC=1447;AF=0.288938;AN=5008;NS=2504;DP=10411;EAS_AF=0.3929;AMR_AF=0.2824;AFR_AF=0.3533;EUR_AF=0.1839;SAS_AF=0.2076;AA=T|||;VT=SNP
6	29000873	rs9461498	C	T	100	PASS	AC=1831;AF=0.365615;AN=5008;NS=2504;DP=11751;EAS_AF=0.252;AMR_AF=0.2752;AFR_AF=0.5877;EUR_AF=0.2296;SAS_AF=0.3865;AA=C|||;VT=SNP
6	29001438	rs57754224	T	C	100	PASS	AC=1446;AF=0.288738;AN=5008;NS=2504;DP=17237;EAS_AF=0.3929;AMR_AF=0.2824;AFR_AF=0.3525;EUR_AF=0.1839;SAS_AF=0.2076;AA=T|||;VT=SNP
6	29001489	rs56044745	C	G	100	PASS	AC=783;AF=0.15635;AN=5008;NS=2504;DP=14611;EAS_AF=0.3313;AMR_AF=0.1787;AFR_AF=0.0946;EUR_AF=0.0984;SAS_AF=0.1033;AA=C|||;VT=SNP
6	29002062	rs7755402	A	G	100	PASS	AC=1447;AF=0.288938;AN=5008;NS=2504;DP=13027;EAS_AF=0.3929;AMR_AF=0.2824;AFR_AF=0.3533;EUR_AF=0.1839;SAS_AF=0.2076;AA=A|||;VT=SNP
6	29002421	rs73395657	T	C	100	PASS	AC=427;AF=0.0852636;AN=5008;NS=2504;DP=17655;EAS_AF=0.0347;AMR_AF=0.0605;AFR_AF=0.143;EUR_AF=0.0457;SAS_AF=0.1176;AA=T|||;VT=SNP
6	29002588	rs9468470	T	G	100	PASS	AC=427;AF=0.0852636;AN=5008;NS=2504;DP=17553;EAS_AF=0.0347;AMR_AF=0.0605;AFR_AF=0.143;EUR_AF=0.0457;SAS_AF=0.1176;AA=T|||;VT=SNP
6	29002616	rs28826390	A	G	100	PASS	AC=527;AF=0.105232;AN=5008;NS=2504;DP=17015;EAS_AF=0.1151;AMR_AF=0.0706;AFR_AF=0.1082;EUR_AF=0.0746;SAS_AF=0.1472;AA=A|||;VT=SNP
6	29003069	rs9368587	T	C	100	PASS	AC=1850;AF=0.369409;AN=5008;NS=2504;DP=15566;EAS_AF=0.252;AMR_AF=0.2752;AFR_AF=0.6014;EUR_AF=0.2306;SAS_AF=0.3865;AA=T|||;VT=SNP
6	29004091	rs9468471	C	T	100	PASS	AC=1830;AF=0.365415;AN=5008;NS=2504;DP=14191;EAS_AF=0.252;AMR_AF=0.2752;AFR_AF=0.587;EUR_AF=0.2296;SAS_AF=0.3865;AA=C|||;VT=SNP
6	29004313	rs986879	T	C	100	PASS	AC=1447;AF=0.288938;AN=5008;NS=2504;DP=16698;EAS_AF=0.3929;AMR_AF=0.2824;AFR_AF=0.3533;EUR_AF=0.1839;SAS_AF=0.2076;AA=T|||;VT=SNP
6	29005595	rs9380105	A	G	100	PASS	AC=1831;AF=0.365615;AN=5008;NS=2504;DP=19694;EAS_AF=0.252;AMR_AF=0.2752;AFR_AF=0.5877;EUR_AF=0.2296;SAS_AF=0.3865;AA=A|||;VT=SNP
6	29005660	rs536102724	C	G	100	PASS	AC=1831;AF=0.365615;AN=5008;NS=2504;DP=19924;EAS_AF=0.252;AMR_AF=0.2752;AFR_AF=0.5877;EUR_AF=0.2296;SAS_AF=0.3865;AA=C|||;VT=SNP
6	29005789	rs9468472	T	C	100	PASS	AC=3322;AF=0.663339;AN=5008;NS=2504;DP=19163;EAS_AF=0.6488;AMR_AF=0.5663;AFR_AF=0.9539;EUR_AF=0.4215;SAS_AF=0.6033;AA=t|||;VT=SNP
6	29006250	rs9468473	C	T	100	PASS	AC=1849;AF=0.369209;AN=5008;NS=2504;DP=17483;EAS_AF=0.252;AMR_AF=0.2752;AFR_AF=0.6014;EUR_AF=0.2296;SAS_AF=0.3865;AA=T|||;VT=SNP
6	29006493	rs9461499	T	G	100	PASS	AC=1849;AF=0.369209;AN=5008;NS=2504;DP=20022;EAS_AF=0.252;AMR_AF=0.2752;AFR_AF=0.6014;EUR_AF=0.2296;SAS_AF=0.3865;AA=G|||;VT=SNP
6	29006844	rs7743837	A	G	100	PASS	AC=1870;AF=0.373403;AN=5008;NS=2504;DP=12643;EAS_AF=0.256;AMR_AF=0.2839;AFR_AF=0.6014;EUR_AF=0.2386;SAS_AF=0.3885;AA=G|||;VT=SNP
6	29007088	rs7764481	T	C	100	PASS	AC=1849;AF=0.369209;AN=5008;NS=2504;DP=10419;EAS_AF=0.252;AMR_AF=0.2752;AFR_AF=0.6014;EUR_AF=0.2296;SAS_AF=0.3865;AA=C|||;VT=SNP
6	29007182	rs7744795	G	A	100	PASS	AC=1850;AF=0.369409;AN=5008;NS=2504;DP=10834;EAS_AF=0.252;AMR_AF=0.2752;AFR_AF=0.6014;EUR_AF=0.2306;SAS_AF=0.3865;AA=A|||;VT=SNP
6	29007294	rs7744689	C	T	100	PASS	AC=1830;AF=0.365415;AN=5008;NS=2504;DP=12765;EAS_AF=0.252;AMR_AF=0.2752;AFR_AF=0.5877;EUR_AF=0.2286;SAS_AF=0.3865;AA=C|||;VT=SNP
6	29007847	rs7749435	C	G	100	PASS	AC=1851;AF=0.369609;AN=5008;NS=2504;DP=16466;EAS_AF=0.252;AMR_AF=0.2767;AFR_AF=0.6006;EUR_AF=0.2306;SAS_AF=0.3875;AA=C|||;VT=SNP
6	29008862	rs7754810	C	A	100	PASS	AC=527;AF=0.105232;AN=5008;NS=2504;DP=15632;EAS_AF=0.1151;AMR_AF=0.0706;AFR_AF=0.1082;EUR_AF=0.0746;SAS_AF=0.1472;AA=C|||;VT=SNP
6	29009051	rs56080800	C	T	100	PASS	AC=1441;AF=0.28774;AN=5008;NS=2504;DP=14418;EAS_AF=0.3929;AMR_AF=0.2824;AFR_AF=0.354;EUR_AF=0.1819;SAS_AF=0.2025;AA=C|||;VT=SNP
6	29009234	rs7775633	T	C	100	PASS	AC=1831;AF=0.365615;AN=5008;NS=2504;DP=15699;EAS_AF=0.252;AMR_AF=0.2752;AFR_AF=0.5877;EUR_AF=0.2296;SAS_AF=0.3865;AA=T|||;VT=SNP
6	29009373	rs6918712	A	G	100	PASS	AC=1849;AF=0.369209;AN=5008;NS=2504;DP=14556;EAS_AF=0.252;AMR_AF=0.2752;AFR_AF=0.6014;EUR_AF=0.2296;SAS_AF=0.3865;AA=A|||;VT=SNP
6	29009568	rs6919044	A	G	100	PASS	AC=1846;AF=0.36861;AN=5008;NS=2504;DP=15555;EAS_AF=0.253;AMR_AF=0.2752;AFR_AF=0.5991;EUR_AF=0.2286;SAS_AF=0.3865;AA=G|||;VT=SNP
6	29009643	rs6919687	G	A	100	PASS	AC=1849;AF=0.369209;AN=5008;NS=2504;DP=16717;EAS_AF=0.252;AMR_AF=0.2752;AFR_AF=0.6014;EUR_AF=0.2296;SAS_AF=0.3865;AA=G|||;VT=SNP
6	29009943	rs12333226	A	T	100	PASS	AC=324;AF=0.0646965;AN=5008;NS=2504;DP=18591;EAS_AF=0.0268;AMR_AF=0.0533;AFR_AF=0.087;EUR_AF=0.0338;SAS_AF=0.1135;AA=A|||;VT=SNP
6	29009958	rs9501291	A	G	100	PASS	AC=1849;AF=0.369209;AN=5008;NS=2504;DP=18078;EAS_AF=0.252;AMR_AF=0.2752;AFR_AF=0.6014;EUR_AF=0.2296;SAS_AF=0.3865;AA=A|||;VT=SNP
6	29010153	rs6924824	G	T	100	PASS	AC=1849;AF=0.369209;AN=5008;NS=2504;DP=17460;EAS_AF=0.252;AMR_AF=0.2752;AFR_AF=0.6014;EUR_AF=0.2296;SAS_AF=0.3865;AA=T|||;VT=SNP
6	29010219	rs41317371	C	T	100	PASS	AC=279;AF=0.0557109;AN=5008;NS=2504;DP=17703;EAS_AF=0.1111;AMR_AF=0.049;AFR_AF=0.0061;EUR_AF=0.0606;SAS_AF=0.0654;AA=C|||;VT=SNP
6	29010282	rs3117140	G	T	100	PASS	AC=3416;AF=0.682109;AN=5008;NS=2504;DP=17212;EAS_AF=0.6488;AMR_AF=0.5908;AFR_AF=0.9592;EUR_AF=0.4911;SAS_AF=0.6033;AA=-|||;VT=SNP
6	29010587	rs6456886	A	G	100	PASS	AC=1849;AF=0.369209;AN=5008;NS=2504;DP=16437;EAS_AF=0.252;AMR_AF=0.2752;AFR_AF=0.6014;EUR_AF=0.2296;SAS_AF=0.3865;AA=A|||;VT=SNP
6	29010589	rs6456887	G	A	100	PASS	AC=1849;AF=0.369209;AN=5008;NS=2504;DP=16579;EAS_AF=0.252;AMR_AF=0.2752;AFR_AF=0.6014;EUR_AF=0.2296;SAS_AF=0.3865;AA=G|||;VT=SNP
6	29010803	rs6456888	C	A	100	PASS	AC=1869;AF=0.373203;AN=5008;NS=2504;DP=15957;EAS_AF=0.256;AMR_AF=0.2839;AFR_AF=0.6014;EUR_AF=0.2386;SAS_AF=0.3875;AA=A|||;VT=SNP
6	29010824	rs6456889	T	C	100	PASS	AC=1848;AF=0.36901;AN=5008;NS=2504;DP=17001;EAS_AF=0.252;AMR_AF=0.2752;AFR_AF=0.6014;EUR_AF=0.2286;SAS_AF=0.3865;AA=C|||;VT=SNP
6	29011927	rs2050230	A	G	100	PASS	AC=3416;AF=0.682109;AN=5008;NS=2504;DP=16972;EAS_AF=0.6488;AMR_AF=0.5908;AFR_AF=0.9592;EUR_AF=0.4911;SAS_AF=0.6033;AA=G|||;VT=SNP
6	29011960	rs9391651	T	C	100	PASS	AC=1304;AF=0.260383;AN=5008;NS=2504;DP=18167;EAS_AF=0.1369;AMR_AF=0.2046;AFR_AF=0.4796;EUR_AF=0.1551;SAS_AF=0.2393;AA=T|||;VT=SNP;EX_TARGET
6	29012067	rs35771565	C	T	100	PASS	AC=1249;AF=0.249401;AN=5008;NS=2504;DP=18451;EAS_AF=0.3929;AMR_AF=0.2522;AFR_AF=0.236;EUR_AF=0.172;SAS_AF=0.1973;AA=C|||;VT=SNP;EX_TARGET
6	29012116	rs7341218	G	A	100	PASS	AC=1444;AF=0.288339;AN=5008;NS=2504;DP=18806;EAS_AF=0.3929;AMR_AF=0.2839;AFR_AF=0.354;EUR_AF=0.1889;SAS_AF=0.1973;AA=G|||;VT=SNP;EX_TARGET
6	29013104	rs41317375	A	G	100	PASS	AC=545;AF=0.108826;AN=5008;NS=2504;DP=16607;EAS_AF=0.1151;AMR_AF=0.0706;AFR_AF=0.1082;EUR_AF=0.0746;SAS_AF=0.1656;AA=A|||;VT=SNP
6	29013243	rs16894598	T	C	100	PASS	AC=1437;AF=0.286941;AN=5008;NS=2504;DP=14942;EAS_AF=0.3929;AMR_AF=0.2824;AFR_AF=0.3533;EUR_AF=0.1829;SAS_AF=0.1984;AA=T|||;VT=SNP
6	29013889	rs7753061	A	G	100	PASS	AC=1246;AF=0.248802;AN=5008;NS=2504;DP=17995;EAS_AF=0.3929;AMR_AF=0.2507;AFR_AF=0.23;EUR_AF=0.172;SAS_AF=0.2035;AA=A|||;VT=SNP
6	29014026	rs2143574	C	T	100	PASS	AC=3320;AF=0.662939;AN=5008;NS=2504;DP=18034;EAS_AF=0.6478;AMR_AF=0.5663;AFR_AF=0.9546;EUR_AF=0.4195;SAS_AF=0.6033;AA=T|||;VT=SNP
6	29014453	rs61042149	A	G	100	PASS	AC=1442;AF=0.287939;AN=5008;NS=2504;DP=19092;EAS_AF=0.3929;AMR_AF=0.2824;AFR_AF=0.3533;EUR_AF=0.1829;SAS_AF=0.2035;AA=A|||;VT=SNP
6	29014687	rs56743867	A	G	100	PASS	AC=1441;AF=0.28774;AN=5008;NS=2504;DP=16000;EAS_AF=0.3929;AMR_AF=0.2824;AFR_AF=0.3533;EUR_AF=0.1819;SAS_AF=0.2035;AA=A|||;VT=SNP
6	29015981	rs9380106	A	T	100	PASS	AC=433;AF=0.0864617;AN=5008;NS=2504;DP=17252;EAS_AF=0.0982;AMR_AF=0.1023;AFR_AF=0.0651;EUR_AF=0.0915;SAS_AF=0.0869;AA=A|||;VT=SNP
6	29016357	rs77261204	T	C	100	PASS	AC=130;AF=0.0259585;AN=5008;NS=2504;DP=16250;EAS_AF=0.0536;AMR_AF=0.0086;AFR_AF=0.0015;EUR_AF=0.0189;SAS_AF=0.0501;AA=T|||;VT=SNP
6	29016587	rs6456891	A	G	100	PASS	AC=3324;AF=0.663738;AN=5008;NS=2504;DP=16472;EAS_AF=0.6488;AMR_AF=0.5677;AFR_AF=0.9546;EUR_AF=0.4215;SAS_AF=0.6033;AA=G|||;VT=SNP
6	29017101	rs3130756	G	A	100	PASS	AC=3418;AF=0.682508;AN=5008;NS=2504;DP=15185;EAS_AF=0.6488;AMR_AF=0.5937;AFR_AF=0.9592;EUR_AF=0.4911;SAS_AF=0.6033;AA=A|||;VT=SNP
6	29017167	rs9391653	T	C	100	PASS	AC=1861;AF=0.371605;AN=5008;NS=2504;DP=15153;EAS_AF=0.252;AMR_AF=0.2752;AFR_AF=0.6014;EUR_AF=0.2296;SAS_AF=0.3988;AA=T|||;VT=SNP
6	29017486	rs4711182	C	A	100	PASS	AC=1294;AF=0.258387;AN=5008;NS=2504;DP=13986;EAS_AF=0.1359;AMR_AF=0.2046;AFR_AF=0.4924;EUR_AF=0.1541;SAS_AF=0.2137;AA=C|||;VT=SNP
6	29017555	rs4713199	A	G	100	PASS	AC=932;AF=0.186102;AN=5008;NS=2504;DP=14274;EAS_AF=0.1091;AMR_AF=0.1499;AFR_AF=0.379;EUR_AF=0.1193;SAS_AF=0.0992;AA=A|||;VT=SNP
6	29017881	rs28711195	T	G	100	PASS	AC=325;AF=0.0648962;AN=5008;NS=2504;DP=17461;EAS_AF=0.0268;AMR_AF=0.0533;AFR_AF=0.087;EUR_AF=0.0338;SAS_AF=0.1145;AA=T|||;VT=SNP
6	29018479	rs41317379	T	C	100	PASS	AC=561;AF=0.112021;AN=5008;NS=2504;DP=18518;EAS_AF=0.1161;AMR_AF=0.0706;AFR_AF=0.1089;EUR_AF=0.0755;SAS_AF=0.1789;AA=T|||;VT=SNP
6	29019232	rs9348819	C	T	100	PASS	AC=335;AF=0.066893;AN=5008;NS=2504;DP=17678;EAS_AF=0.0982;AMR_AF=0.0735;AFR_AF=0.0129;EUR_AF=0.0835;SAS_AF=0.0859;AA=C|||;VT=SNP
6	29021017	rs9501294	G	A	100	PASS	AC=1320;AF=0.263578;AN=5008;NS=2504;DP=18386;EAS_AF=0.1369;AMR_AF=0.2046;AFR_AF=0.4924;EUR_AF=0.1541;SAS_AF=0.2393;AA=G|||;VT=SNP
6	29021504	rs9461500	C	A	100	PASS	AC=324;AF=0.0646965;AN=5008;NS=2504;DP=18399;EAS_AF=0.0268;AMR_AF=0.0533;AFR_AF=0.0862;EUR_AF=0.0338;SAS_AF=0.1145;AA=C|||;VT=SNP
6	29021529	rs41317383	C	T	100	PASS	AC=427;AF=0.0852636;AN=5008;NS=2504;DP=18578;EAS_AF=0.1141;AMR_AF=0.0648;AFR_AF=0.0628;EUR_AF=0.0726;SAS_AF=0.1135;AA=c|||;VT=SNP
6	29021612	rs9357076	T	C	100	PASS	AC=3321;AF=0.663139;AN=5008;NS=2504;DP=17938;EAS_AF=0.6488;AMR_AF=0.5663;AFR_AF=0.9546;EUR_AF=0.4195;SAS_AF=0.6033;AA=C|||;VT=SNP
6	29021875	rs55816299	T	G	100	PASS	AC=1441;AF=0.28774;AN=5008;NS=2504;DP=20935;EAS_AF=0.3929;AMR_AF=0.2824;AFR_AF=0.3533;EUR_AF=0.1819;SAS_AF=0.2035;AA=T|||;VT=SNP
6	29021897	rs9366736	A	G	100	PASS	AC=1866;AF=0.372604;AN=5008;NS=2504;DP=20907;EAS_AF=0.252;AMR_AF=0.2752;AFR_AF=0.6014;EUR_AF=0.2286;SAS_AF=0.4049;AA=A|||;VT=SNP
6	29022256	rs41317387	A	G	100	PASS	AC=534;AF=0.106629;AN=5008;NS=2504;DP=20797;EAS_AF=0.1151;AMR_AF=0.0706;AFR_AF=0.1089;EUR_AF=0.0746;SAS_AF=0.1534;AA=A|||;VT=SNP
6	29022371	rs62407613	C	T	100	PASS	AC=1456;AF=0.290735;AN=5008;NS=2504;DP=18462;EAS_AF=0.3968;AMR_AF=0.2911;AFR_AF=0.3533;EUR_AF=0.1918;SAS_AF=0.1984;AA=T|||;VT=SNP
6	29022843	rs41317391	C	T	100	PASS	AC=534;AF=0.106629;AN=5008;NS=2504;DP=15995;EAS_AF=0.1151;AMR_AF=0.0706;AFR_AF=0.1089;EUR_AF=0.0746;SAS_AF=0.1534;AA=C|||;VT=SNP
6	29022885	rs6938853	C	G	100	PASS	AC=1865;AF=0.372404;AN=5008;NS=2504;DP=15540;EAS_AF=0.252;AMR_AF=0.2752;AFR_AF=0.6006;EUR_AF=0.2286;SAS_AF=0.4049;AA=C|||;VT=SNP
6	29023214	rs2394514	T	C	100	PASS	AC=957;AF=0.191094;AN=5008;NS=2504;DP=19288;EAS_AF=0.1101;AMR_AF=0.1499;AFR_AF=0.379;EUR_AF=0.1193;SAS_AF=0.1237;AA=T|||;VT=SNP
6	29024690	rs74499268	A	T	100	PASS	AC=130;AF=0.0259585;AN=5008;NS=2504;DP=14294;EAS_AF=0.0536;AMR_AF=0.0086;AFR_AF=0.0015;EUR_AF=0.0189;SAS_AF=0.0501;AA=A|||;VT=SNP
6	29024749	rs41317395	C	A	100	PASS	AC=488;AF=0.0974441;AN=5008;NS=2504;DP=13756;EAS_AF=0.1131;AMR_AF=0.0706;AFR_AF=0.1044;EUR_AF=0.0746;SAS_AF=0.1145;AA=C|||;VT=SNP
6	29025680	rs7747023	A	G	100	PASS	AC=1302;AF=0.259984;AN=5008;NS=2504;DP=18124;EAS_AF=0.1369;AMR_AF=0.2046;AFR_AF=0.4788;EUR_AF=0.1541;SAS_AF=0.2393;AA=A|||;VT=SNP
6	29027255	rs112383057	A	G	100	PASS	AC=3415;AF=0.681909;AN=5008;NS=2504;DP=19600;EAS_AF=0.6488;AMR_AF=0.5908;AFR_AF=0.9592;EUR_AF=0.4901;SAS_AF=0.6033;AA=G|||;VT=SNP
6	29027587	rs62407614	G	A	100	PASS	AC=1436;AF=0.286741;AN=5008;NS=2504;DP=20410;EAS_AF=0.3929;AMR_AF=0.2824;AFR_AF=0.354;EUR_AF=0.1819;SAS_AF=0.1973;AA=G|||;VT=SNP
6	29028125	rs62407615	T	C	100	PASS	AC=1435;AF=0.286542;AN=5008;NS=2504;DP=19816;EAS_AF=0.3929;AMR_AF=0.2824;AFR_AF=0.3533;EUR_AF=0.1819;SAS_AF=0.1973;AA=T|||;VT=SNP
6	29028441	rs41317399	A	G	100	PASS	AC=561;AF=0.112021;AN=5008;NS=2504;DP=20018;EAS_AF=0.1161;AMR_AF=0.0706;AFR_AF=0.1089;EUR_AF=0.0755;SAS_AF=0.1789;AA=A|||;VT=SNP
6	29028473	rs41317403	G	C	100	PASS	AC=285;AF=0.0569089;AN=5008;NS=2504;DP=20157;EAS_AF=0.1111;AMR_AF=0.049;AFR_AF=0.0061;EUR_AF=0.0606;SAS_AF=0.0716;AA=G|||;VT=SNP
6	29029730	rs79347475	G	T	100	PASS	AC=3414;AF=0.681709;AN=5008;NS=2504;DP=20636;EAS_AF=0.6488;AMR_AF=0.5908;AFR_AF=0.9592;EUR_AF=0.4891;SAS_AF=0.6033;AA=T|||;VT=SNP
6	29030035	rs78112437	G	A	100	PASS	AC=1446;AF=0.288738;AN=5008;NS=2504;DP=19456;EAS_AF=0.3929;AMR_AF=0.2839;AFR_AF=0.3608;EUR_AF=0.1819;SAS_AF=0.1973;AA=G|||;VT=SNP
6	29030346	rs56044131	A	G	100	PASS	AC=1436;AF=0.286741;AN=5008;NS=2504;DP=18124;EAS_AF=0.3929;AMR_AF=0.2824;AFR_AF=0.354;EUR_AF=0.1819;SAS_AF=0.1973;AA=A|||;VT=SNP
6	29031086	rs9468479	G	A	100	PASS	AC=1301;AF=0.259784;AN=5008;NS=2504;DP=16182;EAS_AF=0.1369;AMR_AF=0.2046;AFR_AF=0.4781;EUR_AF=0.1541;SAS_AF=0.2393;AA=G|||;VT=SNP
6	29031476	rs77629688	A	G	100	PASS	AC=131;AF=0.0261581;AN=5008;NS=2504;DP=19835;EAS_AF=0.0536;AMR_AF=0.0086;AFR_AF=0.0015;EUR_AF=0.0189;SAS_AF=0.0511;AA=A|||;VT=SNP
6	29031719	rs58162247	G	A	100	PASS	AC=1436;AF=0.286741;AN=5008;NS=2504;DP=19867;EAS_AF=0.3929;AMR_AF=0.2824;AFR_AF=0.354;EUR_AF=0.1819;SAS_AF=0.1973;AA=G|||;VT=SNP
6	29032184	rs12665818	T	A	100	PASS	AC=1437;AF=0.286941;AN=5008;NS=2504;DP=18488;EAS_AF=0.3929;AMR_AF=0.2824;AFR_AF=0.354;EUR_AF=0.1829;SAS_AF=0.1973;AA=T|||;VT=SNP
6	29032380	rs41317407	C	T	100	PASS	AC=287;AF=0.0573083;AN=5008;NS=2504;DP=20623;EAS_AF=0.1111;AMR_AF=0.049;AFR_AF=0.0061;EUR_AF=0.0596;SAS_AF=0.0746;AA=c|||;VT=SNP
6	29032469	rs12664320	G	A	100	PASS	AC=1437;AF=0.286941;AN=5008;NS=2504;DP=4071;EAS_AF=0.3938;AMR_AF=0.2824;AFR_AF=0.354;EUR_AF=0.1819;SAS_AF=0.1973;AA=G|||;VT=SNP
6	29033053	rs6904527	T	G	100	PASS	AC=535;AF=0.106829;AN=5008;NS=2504;DP=14190;EAS_AF=0.1151;AMR_AF=0.0706;AFR_AF=0.1089;EUR_AF=0.0746;SAS_AF=0.1544;AA=T|||;VT=SNP
6	29033520	rs6925384	C	T	100	PASS	AC=3321;AF=0.663139;AN=5008;NS=2504;DP=9293;EAS_AF=0.6488;AMR_AF=0.5663;AFR_AF=0.9546;EUR_AF=0.4195;SAS_AF=0.6033;AA=T|||;VT=SNP
6	29035539	rs79723002	G	A	100	PASS	AC=1435;AF=0.286542;AN=5008;NS=2504;DP=20191;EAS_AF=0.3929;AMR_AF=0.2824;AFR_AF=0.3533;EUR_AF=0.1819;SAS_AF=0.1973;AA=G|||;VT=SNP
6	29036444	rs3129786	G	T	100	PASS	AC=4340;AF=0.866613;AN=5008;NS=2504;DP=18824;EAS_AF=0.9385;AMR_AF=0.866;AFR_AF=0.9871;EUR_AF=0.6501;SAS_AF=0.8528;AA=T|||;VT=SNP
6	29036528	rs2179648	T	C	100	PASS	AC=3233;AF=0.645567;AN=5008;NS=2504;DP=18571;EAS_AF=0.6488;AMR_AF=0.536;AFR_AF=0.913;EUR_AF=0.4076;SAS_AF=0.6033;AA=C|||;VT=SNP
6	29036678	rs6900967	A	G	100	PASS	AC=3322;AF=0.663339;AN=5008;NS=2504;DP=17855;EAS_AF=0.6488;AMR_AF=0.5663;AFR_AF=0.9546;EUR_AF=0.4195;SAS_AF=0.6043;AA=G|||;VT=SNP
6	29036788	rs58836159	G	A	100	PASS	AC=1435;AF=0.286542;AN=5008;NS=2504;DP=15175;EAS_AF=0.3929;AMR_AF=0.2824;AFR_AF=0.3533;EUR_AF=0.1819;SAS_AF=0.1973;AA=A|||;VT=SNP
6	29039230	rs6918175	A	C	100	PASS	AC=1442;AF=0.287939;AN=5008;NS=2504;DP=17674;EAS_AF=0.3929;AMR_AF=0.2824;AFR_AF=0.3533;EUR_AF=0.1829;SAS_AF=0.2035;AA=A|||;VT=SNP
6	29039779	rs62407619	T	G	100	PASS	AC=1435;AF=0.286542;AN=5008;NS=2504;DP=20451;EAS_AF=0.3929;AMR_AF=0.2824;AFR_AF=0.3533;EUR_AF=0.1819;SAS_AF=0.1973;AA=T|||;VT=SNP
6	29039895	rs6456895	G	A	100	PASS	AC=3321;AF=0.663139;AN=5008;NS=2504;DP=22622;EAS_AF=0.6488;AMR_AF=0.5663;AFR_AF=0.9546;EUR_AF=0.4195;SAS_AF=0.6033;AA=A|||;VT=SNP
6	29039977	rs3131083	G	A	100	PASS	AC=3414;AF=0.681709;AN=5008;NS=2504;DP=23287;EAS_AF=0.6478;AMR_AF=0.5893;AFR_AF=0.9592;EUR_AF=0.4901;SAS_AF=0.6043;AA=A|||;VT=SNP
6	29040159	rs114022346	G	A	100	PASS	AC=432;AF=0.086262;AN=5008;NS=2504;DP=21649;EAS_AF=0.0982;AMR_AF=0.1023;AFR_AF=0.0658;EUR_AF=0.0905;SAS_AF=0.0859;AA=G|||;VT=SNP
6	29040786	rs4713200	G	C	100	PASS	AC=1320;AF=0.263578;AN=5008;NS=2504;DP=18801;EAS_AF=0.1369;AMR_AF=0.2046;AFR_AF=0.4924;EUR_AF=0.1541;SAS_AF=0.2393;AA=G|||;VT=SNP
6	29040927	rs41317419	G	A	100	PASS	AC=528;AF=0.105431;AN=5008;NS=2504;DP=19363;EAS_AF=0.1151;AMR_AF=0.0706;AFR_AF=0.1089;EUR_AF=0.0746;SAS_AF=0.1472;AA=g|||;VT=SNP
6	29041342	rs114261896	T	C	100	PASS	AC=132;AF=0.0263578;AN=5008;NS=2504;DP=18134;EAS_AF=0.0546;AMR_AF=0.0086;AFR_AF=0.0015;EUR_AF=0.0189;SAS_AF=0.0511;AA=T|||;VT=SNP
6	29041567	rs1040560	G	C	100	PASS	AC=1248;AF=0.249201;AN=5008;NS=2504;DP=16549;EAS_AF=0.3938;AMR_AF=0.2507;AFR_AF=0.2307;EUR_AF=0.171;SAS_AF=0.2045;AA=G|||;VT=SNP
6	29041803	rs999265	T	C	100	PASS	AC=1441;AF=0.28774;AN=5008;NS=2504;DP=15886;EAS_AF=0.3938;AMR_AF=0.2824;AFR_AF=0.3533;EUR_AF=0.1809;SAS_AF=0.2035;AA=T|||;VT=SNP
6	29042389	rs2050231	G	C	100	PASS	AC=3321;AF=0.663139;AN=5008;NS=2504;DP=15605;EAS_AF=0.6498;AMR_AF=0.5663;AFR_AF=0.9546;EUR_AF=0.4185;SAS_AF=0.6033;AA=C|||;VT=SNP
6	29042574	rs79562923	G	A	100	PASS	AC=324;AF=0.0646965;AN=5008;NS=2504;DP=19607;EAS_AF=0.0268;AMR_AF=0.0533;AFR_AF=0.0862;EUR_AF=0.0338;SAS_AF=0.1145;AA=G|||;VT=SNP
6	29042672	rs3131084	G	A	100	PASS	AC=3414;AF=0.681709;AN=5008;NS=2504;DP=18449;EAS_AF=0.6498;AMR_AF=0.5908;AFR_AF=0.9592;EUR_AF=0.4881;SAS_AF=0.6033;AA=A|||;VT=SNP
6	29042937	rs3130758	A	T	100	PASS	AC=3414;AF=0.681709;AN=5008;NS=2504;DP=19102;EAS_AF=0.6498;AMR_AF=0.5908;AFR_AF=0.9592;EUR_AF=0.4881;SAS_AF=0.6033;AA=T|||;VT=SNP
6	29043580	rs1159519	A	C	100	PASS	AC=3311;AF=0.661142;AN=5008;NS=2504;DP=18042;EAS_AF=0.6468;AMR_AF=0.5634;AFR_AF=0.9539;EUR_AF=0.4185;SAS_AF=0.5992;AA=C|||;VT=SNP
6	29043953	rs112646125	G	A	100	PASS	AC=344;AF=0.0686901;AN=5008;NS=2504;DP=19726;EAS_AF=0.0268;AMR_AF=0.0548;AFR_AF=0.0998;EUR_AF=0.0348;SAS_AF=0.1145;AA=G|||;VT=SNP
6	29045632	rs9393941	G	A	100	PASS	AC=3321;AF=0.663139;AN=5008;NS=2504;DP=15587;EAS_AF=0.6498;AMR_AF=0.5663;AFR_AF=0.9546;EUR_AF=0.4185;SAS_AF=0.6033;AA=A|||;VT=SNP
6	29045744	rs41317423	T	G	100	PASS	AC=534;AF=0.106629;AN=5008;NS=2504;DP=15242;EAS_AF=0.1151;AMR_AF=0.0706;AFR_AF=0.1089;EUR_AF=0.0746;SAS_AF=0.1534;AA=T|||;VT=SNP
6	29046420	rs2064365	T	A	100	PASS	AC=2933;AF=0.585663;AN=5008;NS=2504;DP=12636;EAS_AF=0.622;AMR_AF=0.5245;AFR_AF=0.7693;EUR_AF=0.3857;SAS_AF=0.5491;AA=t|||;VT=SNP
6	29046943	rs9468480	G	A	100	PASS	AC=3321;AF=0.663139;AN=5008;NS=2504;DP=16408;EAS_AF=0.6498;AMR_AF=0.5663;AFR_AF=0.9546;EUR_AF=0.4185;SAS_AF=0.6033;AA=A|||;VT=SNP
6	29047203	rs9348821	A	G	100	PASS	AC=1320;AF=0.263578;AN=5008;NS=2504;DP=16233;EAS_AF=0.1369;AMR_AF=0.2046;AFR_AF=0.4924;EUR_AF=0.1541;SAS_AF=0.2393;AA=A|||;VT=SNP
6	29047387	rs9348822	T	C	100	PASS	AC=1860;AF=0.371406;AN=5008;NS=2504;DP=15239;EAS_AF=0.252;AMR_AF=0.2752;AFR_AF=0.6014;EUR_AF=0.2286;SAS_AF=0.3988;AA=T|||;VT=SNP
6	29047556	rs41317427	A	G	100	PASS	AC=528;AF=0.105431;AN=5008;NS=2504;DP=15804;EAS_AF=0.1151;AMR_AF=0.0706;AFR_AF=0.1089;EUR_AF=0.0746;SAS_AF=0.1472;AA=A|||;VT=SNP
6	29048419	rs72863525	C	A	100	PASS	AC=782;AF=0.15615;AN=5008;NS=2504;DP=12325;EAS_AF=0.3313;AMR_AF=0.1787;AFR_AF=0.0946;EUR_AF=0.0974;SAS_AF=0.1033;AA=C|||;VT=SNP
6	29048689	rs3129787	A	T	100	PASS	AC=1270;AF=0.253594;AN=5008;NS=2504;DP=16467;EAS_AF=0.1399;AMR_AF=0.2161;AFR_AF=0.3729;EUR_AF=0.2207;SAS_AF=0.2699;AA=T|||;VT=SNP
6	29050680	rs78630450	G	A	100	PASS	AC=323;AF=0.0644968;AN=5008;NS=2504;DP=17948;EAS_AF=0.0268;AMR_AF=0.0533;AFR_AF=0.087;EUR_AF=0.0338;SAS_AF=0.1125;AA=G|||;VT=SNP
6	29050714	rs11758255	A	G	100	PASS	AC=1864;AF=0.372204;AN=5008;NS=2504;DP=18757;EAS_AF=0.254;AMR_AF=0.2767;AFR_AF=0.6021;EUR_AF=0.2286;SAS_AF=0.3988;AA=A|||;VT=SNP
6	29050912	rs62407620	A	C	100	PASS	AC=1439;AF=0.28734;AN=5008;NS=2504;DP=16929;EAS_AF=0.3929;AMR_AF=0.2824;AFR_AF=0.3525;EUR_AF=0.1809;SAS_AF=0.2035;AA=A|||;VT=SNP
6	29051053	rs62407621	T	A	100	PASS	AC=1459;AF=0.291334;AN=5008;NS=2504;DP=16748;EAS_AF=0.3968;AMR_AF=0.2911;AFR_AF=0.3525;EUR_AF=0.1899;SAS_AF=0.2045;AA=A|||;VT=SNP
6	29051171	rs77055256	A	G	100	PASS	AC=131;AF=0.0261581;AN=5008;NS=2504;DP=14691;EAS_AF=0.0536;AMR_AF=0.0086;AFR_AF=0.0015;EUR_AF=0.0189;SAS_AF=0.0511;AA=A|||;VT=SNP
6	29051397	rs4947360	C	T	100	PASS	AC=3320;AF=0.662939;AN=5008;NS=2504;DP=15027;EAS_AF=0.6488;AMR_AF=0.5663;AFR_AF=0.9546;EUR_AF=0.4185;SAS_AF=0.6033;AA=T|||;VT=SNP
6	29052214	rs528823689	G	A	100	PASS	AC=3320;AF=0.662939;AN=5008;NS=2504;DP=4972;EAS_AF=0.6488;AMR_AF=0.5663;AFR_AF=0.9546;EUR_AF=0.4185;SAS_AF=0.6033;AA=A|||;VT=SNP
6	29052480	rs6903904	G	A	100	PASS	AC=3321;AF=0.663139;AN=5008;NS=2504;DP=12478;EAS_AF=0.6488;AMR_AF=0.5663;AFR_AF=0.9546;EUR_AF=0.4185;SAS_AF=0.6043;AA=A|||;VT=SNP
6	29052572	rs6903771	C	T	100	PASS	AC=1294;AF=0.258387;AN=5008;NS=2504;DP=12589;EAS_AF=0.1359;AMR_AF=0.2046;AFR_AF=0.4932;EUR_AF=0.1531;SAS_AF=0.2137;AA=C|||;VT=SNP
6	29052818	rs56364351	G	A	100	PASS	AC=1439;AF=0.28734;AN=5008;NS=2504;DP=19742;EAS_AF=0.3929;AMR_AF=0.2824;AFR_AF=0.3525;EUR_AF=0.1809;SAS_AF=0.2035;AA=g|||;VT=SNP
6	29052935	rs9468482	T	C	100	PASS	AC=3320;AF=0.662939;AN=5008;NS=2504;DP=17818;EAS_AF=0.6488;AMR_AF=0.5663;AFR_AF=0.9546;EUR_AF=0.4185;SAS_AF=0.6033;AA=C|||;VT=SNP
6	29053998	rs7752270	G	A	100	PASS	AC=528;AF=0.105431;AN=5008;NS=2504;DP=20477;EAS_AF=0.1151;AMR_AF=0.0706;AFR_AF=0.1082;EUR_AF=0.0746;SAS_AF=0.1483;AA=G|||;VT=SNP
6	29055131	rs41258224	C	T	100	PASS	AC=427;AF=0.0852636;AN=5008;NS=2504;DP=17849;EAS_AF=0.1141;AMR_AF=0.0648;AFR_AF=0.0628;EUR_AF=0.0726;SAS_AF=0.1135;AA=C|||;VT=SNP
6	29055442	rs6456901	G	T	100	PASS	AC=3320;AF=0.662939;AN=5008;NS=2504;DP=17785;EAS_AF=0.6488;AMR_AF=0.5663;AFR_AF=0.9546;EUR_AF=0.4185;SAS_AF=0.6033;AA=T|||;VT=SNP
6	29057143	rs141226527	G	T	100	PASS	AC=41;AF=0.0081869;AN=5008;NS=2504;DP=17356;EAS_AF=0.005;AMR_AF=0.013;AFR_AF=0.003;EUR_AF=0.0089;SAS_AF=0.0143;AA=G|||;VT=SNP
6	29057213	rs6456902	G	A	100	PASS	AC=1303;AF=0.260184;AN=5008;NS=2504;DP=17462;EAS_AF=0.1369;AMR_AF=0.2046;AFR_AF=0.4796;EUR_AF=0.1541;SAS_AF=0.2393;AA=G|||;VT=SNP
6	29057971	rs9380109	T	C	100	PASS	AC=3320;AF=0.662939;AN=5008;NS=2504;DP=20496;EAS_AF=0.6488;AMR_AF=0.5663;AFR_AF=0.9546;EUR_AF=0.4185;SAS_AF=0.6033;AA=C|||;VT=SNP
6	29058997	rs2013972	A	T	100	PASS	AC=3321;AF=0.663139;AN=5008;NS=2504;DP=13684;EAS_AF=0.6498;AMR_AF=0.5663;AFR_AF=0.9546;EUR_AF=0.4185;SAS_AF=0.6033;AA=T|||;VT=SNP
6	29059018	rs717203	A	G	100	PASS	AC=3320;AF=0.662939;AN=5008;NS=2504;DP=13662;EAS_AF=0.6488;AMR_AF=0.5663;AFR_AF=0.9546;EUR_AF=0.4185;SAS_AF=0.6033;AA=G|||;VT=SNP
6	29059714	rs2394515	G	A	100	PASS	AC=3320;AF=0.662939;AN=5008;NS=2504;DP=18132;EAS_AF=0.6488;AMR_AF=0.5663;AFR_AF=0.9546;EUR_AF=0.4185;SAS_AF=0.6033;AA=A|||;VT=SNP
6	29059962	rs3129789	T	C	100	PASS	AC=4348;AF=0.868211;AN=5008;NS=2504;DP=18696;EAS_AF=0.9385;AMR_AF=0.8689;AFR_AF=0.9864;EUR_AF=0.6481;SAS_AF=0.862;AA=C|||;VT=SNP
6	29060268	rs62407636	C	T	100	PASS	AC=1439;AF=0.28734;AN=5008;NS=2504;DP=12991;EAS_AF=0.3929;AMR_AF=0.2824;AFR_AF=0.3525;EUR_AF=0.1809;SAS_AF=0.2035;AA=C|||;VT=SNP
6	29062170	rs9393942	C	T	100	PASS	AC=3320;AF=0.662939;AN=5008;NS=2504;DP=15968;EAS_AF=0.6488;AMR_AF=0.5663;AFR_AF=0.9546;EUR_AF=0.4185;SAS_AF=0.6033;AA=T|||;VT=SNP
6	29062194	rs12665108	A	T	100	PASS	AC=1439;AF=0.28734;AN=5008;NS=2504;DP=16487;EAS_AF=0.3929;AMR_AF=0.2824;AFR_AF=0.3525;EUR_AF=0.1809;SAS_AF=0.2035;AA=A|||;VT=SNP
6	29062844	rs56085730	G	A	100	PASS	AC=693;AF=0.138379;AN=5008;NS=2504;DP=17293;EAS_AF=0.3313;AMR_AF=0.1484;AFR_AF=0.053;EUR_AF=0.0855;SAS_AF=0.1022;AA=G|||;VT=SNP
6	29063058	rs6917293	T	G	100	PASS	AC=1861;AF=0.371605;AN=5008;NS=2504;DP=16314;EAS_AF=0.252;AMR_AF=0.2752;AFR_AF=0.6021;EUR_AF=0.2286;SAS_AF=0.3988;AA=T|||;VT=SNP
6	29064772	rs2142905	T	C	100	PASS	AC=1499;AF=0.299321;AN=5008;NS=2504;DP=16760;EAS_AF=0.3968;AMR_AF=0.2925;AFR_AF=0.3525;EUR_AF=0.1899;SAS_AF=0.2444;AA=T|||;VT=SNP
6	29064987	rs9368591	C	T	100	PASS	AC=421;AF=0.0840655;AN=5008;NS=2504;DP=20980;EAS_AF=0.0982;AMR_AF=0.1023;AFR_AF=0.0567;EUR_AF=0.0905;SAS_AF=0.0869;AA=C|||;VT=SNP
6	29064992	rs4463283	C	A	100	PASS	AC=432;AF=0.086262;AN=5008;NS=2504;DP=21015;EAS_AF=0.1141;AMR_AF=0.0648;AFR_AF=0.0666;EUR_AF=0.0726;SAS_AF=0.1135;AA=C|||;VT=SNP
6	29065285	rs59830645	G	T	100	PASS	AC=1320;AF=0.263578;AN=5008;NS=2504;DP=14481;EAS_AF=0.1369;AMR_AF=0.2046;AFR_AF=0.4924;EUR_AF=0.1541;SAS_AF=0.2393;AA=G|||;VT=SNP
6	29067263	rs4713201	T	C	100	PASS	AC=439;AF=0.0876597;AN=5008;NS=2504;DP=16775;EAS_AF=0.0992;AMR_AF=0.1023;AFR_AF=0.0696;EUR_AF=0.0905;SAS_AF=0.0869;AA=T|||;VT=SNP
6	29067772	rs3129111	C	T	100	PASS	AC=528;AF=0.105431;AN=5008;NS=2504;DP=17669;EAS_AF=0.1151;AMR_AF=0.0706;AFR_AF=0.1089;EUR_AF=0.0746;SAS_AF=0.1472;AA=C|||;VT=SNP
6	29068606	rs17401613	C	T	100	PASS	AC=539;AF=0.107628;AN=5008;NS=2504;DP=15577;EAS_AF=0.1151;AMR_AF=0.0706;AFR_AF=0.1172;EUR_AF=0.0746;SAS_AF=0.1472;AA=C|||;VT=SNP
6	29068622	rs6905729	T	A	100	PASS	AC=1310;AF=0.261581;AN=5008;NS=2504;DP=16065;EAS_AF=0.1369;AMR_AF=0.2046;AFR_AF=0.4849;EUR_AF=0.1541;SAS_AF=0.2393;AA=T|||;VT=SNP
6	29068759	rs3131087	C	A	100	PASS	AC=3568;AF=0.71246;AN=5008;NS=2504;DP=19070;EAS_AF=0.6071;AMR_AF=0.7161;AFR_AF=0.6475;EUR_AF=0.8191;SAS_AF=0.7965;AA=A|||;VT=SNP
6	29069016	rs3131088	G	A	100	PASS	AC=1687;AF=0.336861;AN=5008;NS=2504;DP=20306;EAS_AF=0.3512;AMR_AF=0.4323;AFR_AF=0.0454;EUR_AF=0.5815;SAS_AF=0.3967;AA=G|||;VT=SNP
6	29069264	rs2394516	T	C	100	PASS	AC=1687;AF=0.336861;AN=5008;NS=2504;DP=21791;EAS_AF=0.3512;AMR_AF=0.4323;AFR_AF=0.0454;EUR_AF=0.5815;SAS_AF=0.3967;AA=T|||;VT=SNP
6	29069299	rs2394517	C	T	100	PASS	AC=1688;AF=0.337061;AN=5008;NS=2504;DP=21451;EAS_AF=0.3512;AMR_AF=0.4323;AFR_AF=0.0461;EUR_AF=0.5815;SAS_AF=0.3967;AA=C|||;VT=SNP
6	29069337	rs2394518	A	T	100	PASS	AC=3568;AF=0.71246;AN=5008;NS=2504;DP=20670;EAS_AF=0.6071;AMR_AF=0.7161;AFR_AF=0.6475;EUR_AF=0.8191;SAS_AF=0.7965;AA=T|||;VT=SNP
6	29070428	rs9295790	C	T	100	PASS	AC=1861;AF=0.371605;AN=5008;NS=2504;DP=16976;EAS_AF=0.252;AMR_AF=0.2752;AFR_AF=0.6021;EUR_AF=0.2286;SAS_AF=0.3988;AA=C|||;VT=SNP
6	29071071	rs3131089	C	A	100	PASS	AC=1691;AF=0.33766;AN=5008;NS=2504;DP=18159;EAS_AF=0.3512;AMR_AF=0.4337;AFR_AF=0.0461;EUR_AF=0.5835;SAS_AF=0.3967;AA=c|||;VT=SNP
6	29071153	rs3129127	A	T	100	PASS	AC=3569;AF=0.71266;AN=5008;NS=2504;DP=17857;EAS_AF=0.6071;AMR_AF=0.7176;AFR_AF=0.6475;EUR_AF=0.8191;SAS_AF=0.7965;AA=t|||;VT=SNP
6	29071995	rs115892296	T	C	100	PASS	AC=433;AF=0.0864617;AN=5008;NS=2504;DP=14335;EAS_AF=0.0982;AMR_AF=0.1023;AFR_AF=0.0658;EUR_AF=0.0905;SAS_AF=0.0869;AA=t|||;VT=SNP
6	29072288	rs3131090	T	C	100	PASS	AC=1595;AF=0.31849;AN=5008;NS=2504;DP=17367;EAS_AF=0.3512;AMR_AF=0.4092;AFR_AF=0.0408;EUR_AF=0.5119;SAS_AF=0.3967;AA=t|||;VT=SNP
6	29072355	rs41317431	T	C	100	PASS	AC=277;AF=0.0553115;AN=5008;NS=2504;DP=16808;EAS_AF=0.1091;AMR_AF=0.049;AFR_AF=0.0061;EUR_AF=0.0606;SAS_AF=0.0654;AA=t|||;VT=SNP
6	29072840	rs115520912	G	A	100	PASS	AC=433;AF=0.0864617;AN=5008;NS=2504;DP=18021;EAS_AF=0.0982;AMR_AF=0.1023;AFR_AF=0.0658;EUR_AF=0.0905;SAS_AF=0.0869;AA=g|||;VT=SNP
6	29073094	rs3131091	A	G	100	PASS	AC=1597;AF=0.31889;AN=5008;NS=2504;DP=17349;EAS_AF=0.3512;AMR_AF=0.4107;AFR_AF=0.0408;EUR_AF=0.5129;SAS_AF=0.3967;AA=a|||;VT=SNP
6	29073584	rs3130760	C	A	100	PASS	AC=1586;AF=0.316693;AN=5008;NS=2504;DP=14542;EAS_AF=0.3512;AMR_AF=0.4092;AFR_AF=0.0416;EUR_AF=0.5129;SAS_AF=0.3855;AA=C|||;VT=SNP
6	29074816	rs17342384	G	A	100	PASS	AC=529;AF=0.105631;AN=5008;NS=2504;DP=14498;EAS_AF=0.1151;AMR_AF=0.0706;AFR_AF=0.1097;EUR_AF=0.0746;SAS_AF=0.1472;AA=G|||;VT=SNP
6	29075072	rs6456908	G	A	100	PASS	AC=1862;AF=0.371805;AN=5008;NS=2504;DP=14812;EAS_AF=0.252;AMR_AF=0.2752;AFR_AF=0.6021;EUR_AF=0.2286;SAS_AF=0.3998;AA=G|||;VT=SNP
6	29075233	rs9461507	G	A	100	PASS	AC=335;AF=0.066893;AN=5008;NS=2504;DP=14285;EAS_AF=0.0268;AMR_AF=0.0533;AFR_AF=0.0938;EUR_AF=0.0348;SAS_AF=0.1145;AA=G|||;VT=SNP
6	29076372	rs3131092	A	G	100	PASS	AC=1688;AF=0.337061;AN=5008;NS=2504;DP=15777;EAS_AF=0.3512;AMR_AF=0.4337;AFR_AF=0.0454;EUR_AF=0.5815;SAS_AF=0.3967;AA=A|||;VT=SNP
6	29076417	rs41317435	C	T	100	PASS	AC=529;AF=0.105631;AN=5008;NS=2504;DP=14317;EAS_AF=0.1151;AMR_AF=0.0706;AFR_AF=0.1097;EUR_AF=0.0746;SAS_AF=0.1472;AA=C|||;VT=SNP
6	29076883	rs41317439	A	G	100	PASS	AC=504;AF=0.100639;AN=5008;NS=2504;DP=15948;EAS_AF=0.1141;AMR_AF=0.0735;AFR_AF=0.1142;EUR_AF=0.0746;SAS_AF=0.1145;AA=A|||;VT=SNP
6	29077353	rs3129097	T	C	100	PASS	AC=1688;AF=0.337061;AN=5008;NS=2504;DP=15221;EAS_AF=0.3512;AMR_AF=0.4337;AFR_AF=0.0454;EUR_AF=0.5815;SAS_AF=0.3967;AA=T|||;VT=SNP
6	29077787	rs3130762	G	C	100	PASS	AC=3763;AF=0.751398;AN=5008;NS=2504;DP=16215;EAS_AF=0.6071;AMR_AF=0.7478;AFR_AF=0.7716;EUR_AF=0.829;SAS_AF=0.7955;AA=C|||;VT=SNP
6	29078151	rs3116838	C	T	100	PASS	AC=3567;AF=0.71226;AN=5008;NS=2504;DP=16084;EAS_AF=0.6071;AMR_AF=0.7161;AFR_AF=0.6475;EUR_AF=0.8191;SAS_AF=0.7955;AA=c|||;VT=SNP
6	29078234	rs9393944	G	A	100	PASS	AC=453;AF=0.0904553;AN=5008;NS=2504;DP=15462;EAS_AF=0.0982;AMR_AF=0.1037;AFR_AF=0.0787;EUR_AF=0.0924;SAS_AF=0.0869;AA=G|||;VT=SNP
6	29078734	rs9380110	T	C	100	PASS	AC=1861;AF=0.371605;AN=5008;NS=2504;DP=15160;EAS_AF=0.252;AMR_AF=0.2752;AFR_AF=0.6021;EUR_AF=0.2286;SAS_AF=0.3988;AA=c|||;VT=SNP
6	29078922	rs62407639	T	C	100	PASS	AC=792;AF=0.158147;AN=5008;NS=2504;DP=17688;EAS_AF=0.3313;AMR_AF=0.1787;AFR_AF=0.1014;EUR_AF=0.0984;SAS_AF=0.1033;AA=T|||;VT=SNP
6	29079156	rs3130763	C	T	100	PASS	AC=1579;AF=0.315296;AN=5008;NS=2504;DP=17555;EAS_AF=0.3363;AMR_AF=0.4078;AFR_AF=0.0408;EUR_AF=0.5119;SAS_AF=0.3967;AA=C|||;VT=SNP
6	29080004	rs28757581	A	G	100	PASS	AC=961;AF=0.191893;AN=5008;NS=2504;DP=22982;EAS_AF=0.1101;AMR_AF=0.1499;AFR_AF=0.3812;EUR_AF=0.1193;SAS_AF=0.1247;AA=A|||;VT=SNP;EX_TARGET
6	29080344	rs3749977	G	A	100	PASS	AC=1861;AF=0.371605;AN=5008;NS=2504;DP=22524;EAS_AF=0.252;AMR_AF=0.2752;AFR_AF=0.6021;EUR_AF=0.2286;SAS_AF=0.3988;AA=G|||;VT=SNP;EX_TARGET
6	29080349	rs3130764	A	G	100	PASS	AC=3764;AF=0.751597;AN=5008;NS=2504;DP=22569;EAS_AF=0.6071;AMR_AF=0.7478;AFR_AF=0.7716;EUR_AF=0.829;SAS_AF=0.7965;AA=G|||;VT=SNP;EX_TARGET
6	29080450	rs3130765	G	A	100	PASS	AC=3568;AF=0.71246;AN=5008;NS=2504;DP=21265;EAS_AF=0.6071;AMR_AF=0.7161;AFR_AF=0.6475;EUR_AF=0.8191;SAS_AF=0.7965;AA=A|||;VT=SNP;EX_TARGET
6	29081042	rs6908651	T	G	100	PASS	AC=1861;AF=0.371605;AN=5008;NS=2504;DP=18878;EAS_AF=0.252;AMR_AF=0.2752;AFR_AF=0.6021;EUR_AF=0.2286;SAS_AF=0.3988;AA=T|||;VT=SNP
6	29081161	rs3129106	T	G	100	PASS	AC=245;AF=0.0489217;AN=5008;NS=2504;DP=18112;EAS_AF=0.0129;AMR_AF=0.062;AFR_AF=0.0083;EUR_AF=0.1491;SAS_AF=0.0286;AA=T|||;VT=SNP
6	29081510	rs17402039	T	G	100	PASS	AC=433;AF=0.0864617;AN=5008;NS=2504;DP=16173;EAS_AF=0.1141;AMR_AF=0.0648;AFR_AF=0.0666;EUR_AF=0.0726;SAS_AF=0.1145;AA=T|||;VT=SNP
6	29081653	rs3129107	G	A	100	PASS	AC=3560;AF=0.710863;AN=5008;NS=2504;DP=9553;EAS_AF=0.6062;AMR_AF=0.7118;AFR_AF=0.6475;EUR_AF=0.8151;SAS_AF=0.7965;AA=A|||;VT=SNP
6	29083996	rs9257501	G	A	100	PASS	AC=3571;AF=0.713059;AN=5008;NS=2504;DP=16397;EAS_AF=0.6071;AMR_AF=0.719;AFR_AF=0.6475;EUR_AF=0.8211;SAS_AF=0.7955;AA=A|||;VT=SNP
6	29084087	rs3129108	A	C	100	PASS	AC=1692;AF=0.337859;AN=5008;NS=2504;DP=19262;EAS_AF=0.3512;AMR_AF=0.4337;AFR_AF=0.0454;EUR_AF=0.5845;SAS_AF=0.3978;AA=A|||;VT=SNP
6	29084232	rs3129109	T	C	100	PASS	AC=1691;AF=0.33766;AN=5008;NS=2504;DP=16893;EAS_AF=0.3512;AMR_AF=0.4337;AFR_AF=0.0454;EUR_AF=0.5845;SAS_AF=0.3967;AA=T|||;VT=SNP
6	29085228	rs3129110	G	A	100	PASS	AC=1689;AF=0.33726;AN=5008;NS=2504;DP=20306;EAS_AF=0.3502;AMR_AF=0.4337;AFR_AF=0.0454;EUR_AF=0.5835;SAS_AF=0.3967;AA=G|||;VT=SNP
6	29086829	rs3130766	T	C	100	PASS	AC=1599;AF=0.319289;AN=5008;NS=2504;DP=19861;EAS_AF=0.3512;AMR_AF=0.4092;AFR_AF=0.0408;EUR_AF=0.5139;SAS_AF=0.3988;AA=T|||;VT=SNP
6	29087073	rs3130767	C	T	100	PASS	AC=1690;AF=0.33746;AN=5008;NS=2504;DP=20619;EAS_AF=0.3512;AMR_AF=0.4337;AFR_AF=0.0454;EUR_AF=0.5835;SAS_AF=0.3967;AA=C|||;VT=SNP
6	29087917	rs76801685	A	G	100	PASS	AC=528;AF=0.105431;AN=5008;NS=2504;DP=17883;EAS_AF=0.1151;AMR_AF=0.0706;AFR_AF=0.1097;EUR_AF=0.0746;SAS_AF=0.1462;AA=A|||;VT=SNP
6	29088230	rs3130768	C	T	100	PASS	AC=1596;AF=0.31869;AN=5008;NS=2504;DP=12126;EAS_AF=0.3502;AMR_AF=0.4092;AFR_AF=0.0408;EUR_AF=0.5139;SAS_AF=0.3967;AA=C|||;VT=SNP
6	29088815	rs2064162	C	T	100	PASS	AC=1693;AF=0.338059;AN=5008;NS=2504;DP=20296;EAS_AF=0.3502;AMR_AF=0.4337;AFR_AF=0.0454;EUR_AF=0.5835;SAS_AF=0.4008;AA=C|||;VT=SNP
6	29088925	rs1980462	C	A	100	PASS	AC=533;AF=0.10643;AN=5008;NS=2504;DP=20572;EAS_AF=0.1151;AMR_AF=0.0706;AFR_AF=0.1135;EUR_AF=0.0746;SAS_AF=0.1462;AA=C|||;VT=SNP
6	29088951	rs1980463	A	G	100	PASS	AC=527;AF=0.105232;AN=5008;NS=2504;DP=20431;EAS_AF=0.1151;AMR_AF=0.0706;AFR_AF=0.1089;EUR_AF=0.0746;SAS_AF=0.1462;AA=A|||;VT=SNP
6	29089231	rs2394519	A	T	100	PASS	AC=1689;AF=0.33726;AN=5008;NS=2504;DP=21799;EAS_AF=0.3512;AMR_AF=0.4337;AFR_AF=0.0446;EUR_AF=0.5835;SAS_AF=0.3967;AA=A|||;VT=SNP
6	29089782	rs118003375	C	T	100	PASS	AC=41;AF=0.0081869;AN=5008;NS=2504;DP=18700;EAS_AF=0.005;AMR_AF=0.0115;AFR_AF=0.003;EUR_AF=0.0099;SAS_AF=0.0143;AA=C|||;VT=SNP
6	29090251	rs3129113	T	C	100	PASS	AC=3572;AF=0.713259;AN=5008;NS=2504;DP=18590;EAS_AF=0.6071;AMR_AF=0.719;AFR_AF=0.6483;EUR_AF=0.8211;SAS_AF=0.7955;AA=C|||;VT=SNP
6	29092498	rs6932333	G	A	100	PASS	AC=526;AF=0.105032;AN=5008;NS=2504;DP=14168;EAS_AF=0.1151;AMR_AF=0.0706;AFR_AF=0.1082;EUR_AF=0.0746;SAS_AF=0.1462;AA=G|||;VT=SNP
6	29092579	rs3130772	C	G	100	PASS	AC=1680;AF=0.335463;AN=5008;NS=2504;DP=17075;EAS_AF=0.3522;AMR_AF=0.428;AFR_AF=0.0454;EUR_AF=0.5845;SAS_AF=0.3885;AA=C|||;VT=SNP
6	29093474	rs116644625	A	G	100	PASS	AC=281;AF=0.0561102;AN=5008;NS=2504;DP=15769;EAS_AF=0.1111;AMR_AF=0.049;AFR_AF=0.0068;EUR_AF=0.0616;SAS_AF=0.0654;AA=a|||;VT=SNP
6	29093659	rs3116842	C	T	100	PASS	AC=1678;AF=0.335064;AN=5008;NS=2504;DP=13710;EAS_AF=0.3502;AMR_AF=0.428;AFR_AF=0.0454;EUR_AF=0.5845;SAS_AF=0.3885;AA=C|||;VT=SNP
6	29093788	rs3129116	A	G	100	PASS	AC=1679;AF=0.335264;AN=5008;NS=2504;DP=17854;EAS_AF=0.3512;AMR_AF=0.428;AFR_AF=0.0454;EUR_AF=0.5845;SAS_AF=0.3885;AA=A|||;VT=SNP
6	29095121	rs3129117	G	A	100	PASS	AC=3571;AF=0.713059;AN=5008;NS=2504;DP=16464;EAS_AF=0.6062;AMR_AF=0.7161;AFR_AF=0.6467;EUR_AF=0.8221;SAS_AF=0.7986;AA=A|||;VT=SNP
6	29095224	rs78313058	G	A	100	PASS	AC=524;AF=0.104633;AN=5008;NS=2504;DP=17561;EAS_AF=0.1151;AMR_AF=0.0706;AFR_AF=0.1074;EUR_AF=0.0746;SAS_AF=0.1452;AA=G|||;VT=SNP
6	29095234	rs9380111	G	A	100	PASS	AC=1873;AF=0.374002;AN=5008;NS=2504;DP=17381;EAS_AF=0.252;AMR_AF=0.2824;AFR_AF=0.6006;EUR_AF=0.2286;SAS_AF=0.408;AA=G|||;VT=SNP
6	29095943	rs10223686	G	A	100	PASS	AC=343;AF=0.0684904;AN=5008;NS=2504;DP=21047;EAS_AF=0.0268;AMR_AF=0.0533;AFR_AF=0.093;EUR_AF=0.0348;SAS_AF=0.1237;AA=G|||;VT=SNP
6	29096033	rs9295791	A	G	100	PASS	AC=450;AF=0.0898562;AN=5008;NS=2504;DP=21090;EAS_AF=0.0992;AMR_AF=0.111;AFR_AF=0.0734;EUR_AF=0.0905;SAS_AF=0.0869;AA=A|||;VT=SNP
6	29096414	rs3130774	C	T	100	PASS	AC=1747;AF=0.348842;AN=5008;NS=2504;DP=20817;EAS_AF=0.3512;AMR_AF=0.4308;AFR_AF=0.093;EUR_AF=0.5865;SAS_AF=0.3896;AA=C|||;VT=SNP
6	29096849	rs3129118	T	C	100	PASS	AC=3569;AF=0.71266;AN=5008;NS=2504;DP=18113;EAS_AF=0.6052;AMR_AF=0.7161;AFR_AF=0.646;EUR_AF=0.8221;SAS_AF=0.7986;AA=C|||;VT=SNP
6	29096995	rs4713203	G	A	100	PASS	AC=1806;AF=0.360623;AN=5008;NS=2504;DP=19256;EAS_AF=0.252;AMR_AF=0.2795;AFR_AF=0.553;EUR_AF=0.2266;SAS_AF=0.408;AA=G|||;VT=SNP
6	29097127	rs3116843	G	A	100	PASS	AC=1747;AF=0.348842;AN=5008;NS=2504;DP=15436;EAS_AF=0.3512;AMR_AF=0.4308;AFR_AF=0.093;EUR_AF=0.5865;SAS_AF=0.3896;AA=G|||;VT=SNP
6	29097247	rs9283885	G	A	100	PASS	AC=1807;AF=0.360823;AN=5008;NS=2504;DP=16560;EAS_AF=0.253;AMR_AF=0.2795;AFR_AF=0.553;EUR_AF=0.2266;SAS_AF=0.408;AA=G|||;VT=SNP
6	29097769	rs9295793	C	A	100	PASS	AC=1238;AF=0.247204;AN=5008;NS=2504;DP=15337;EAS_AF=0.1369;AMR_AF=0.2075;AFR_AF=0.4244;EUR_AF=0.1521;SAS_AF=0.2474;AA=C|||;VT=SNP
6	29097936	rs3116844	C	A	100	PASS	AC=1587;AF=0.316893;AN=5008;NS=2504;DP=20616;EAS_AF=0.3512;AMR_AF=0.4035;AFR_AF=0.0408;EUR_AF=0.5149;SAS_AF=0.3896;AA=C|||;VT=SNP
6	29098369	rs3130775	G	A	100	PASS	AC=1747;AF=0.348842;AN=5008;NS=2504;DP=23676;EAS_AF=0.3512;AMR_AF=0.4308;AFR_AF=0.093;EUR_AF=0.5865;SAS_AF=0.3896;AA=G|||;VT=SNP
6	29098881	rs6930288	A	T	100	PASS	AC=896;AF=0.178914;AN=5008;NS=2504;DP=21693;EAS_AF=0.1101;AMR_AF=0.1542;AFR_AF=0.3306;EUR_AF=0.1173;SAS_AF=0.1258;AA=A|||;VT=SNP
6	29098882	rs80090088	A	G	100	PASS	AC=525;AF=0.104832;AN=5008;NS=2504;DP=21730;EAS_AF=0.1151;AMR_AF=0.0706;AFR_AF=0.1082;EUR_AF=0.0746;SAS_AF=0.1452;AA=A|||;VT=SNP
6	29099579	rs3130778	T	C	100	PASS	AC=1747;AF=0.348842;AN=5008;NS=2504;DP=20151;EAS_AF=0.3512;AMR_AF=0.4308;AFR_AF=0.093;EUR_AF=0.5865;SAS_AF=0.3896;AA=T|||;VT=SNP
6	29101121	rs7738990	G	C	100	PASS	AC=477;AF=0.0952476;AN=5008;NS=2504;DP=16667;EAS_AF=0.1161;AMR_AF=0.0677;AFR_AF=0.0726;EUR_AF=0.0746;SAS_AF=0.1452;AA=G|||;VT=SNP
6	29102861	rs3129119	A	G	100	PASS	AC=1398;AF=0.279153;AN=5008;NS=2504;DP=15980;EAS_AF=0.1369;AMR_AF=0.2349;AFR_AF=0.4758;EUR_AF=0.2237;SAS_AF=0.2485;AA=A|||;VT=SNP
6	29104672	rs2223363	C	T	100	PASS	AC=474;AF=0.0946486;AN=5008;NS=2504;DP=18016;EAS_AF=0.1151;AMR_AF=0.0677;AFR_AF=0.0726;EUR_AF=0.0736;SAS_AF=0.1442;AA=C|||;VT=SNP
6	29104935	rs9295794	G	A	100	PASS	AC=429;AF=0.0856629;AN=5008;NS=2504;DP=15020;EAS_AF=0.0982;AMR_AF=0.1066;AFR_AF=0.059;EUR_AF=0.0895;SAS_AF=0.09;AA=G|||;VT=SNP
6	29105945	rs76331923	G	A	100	PASS	AC=329;AF=0.0656949;AN=5008;NS=2504;DP=22904;EAS_AF=0.0268;AMR_AF=0.049;AFR_AF=0.0855;EUR_AF=0.0338;SAS_AF=0.1237;AA=G|||;VT=SNP
6	29106468	rs2267632	G	A	100	PASS	AC=277;AF=0.0553115;AN=5008;NS=2504;DP=20135;EAS_AF=0.1111;AMR_AF=0.049;AFR_AF=0.0061;EUR_AF=0.0606;SAS_AF=0.0634;AA=G|||;VT=SNP
6	29107052	rs9468487	A	G	100	PASS	AC=430;AF=0.0858626;AN=5008;NS=2504;DP=18554;EAS_AF=0.0347;AMR_AF=0.0562;AFR_AF=0.1407;EUR_AF=0.0457;SAS_AF=0.1268;AA=A|||;VT=SNP
6	29107654	rs17343049	A	C	100	PASS	AC=475;AF=0.0948482;AN=5008;NS=2504;DP=18727;EAS_AF=0.1151;AMR_AF=0.0677;AFR_AF=0.0726;EUR_AF=0.0746;SAS_AF=0.1442;AA=A|||;VT=SNP
6	29108291	rs9393945	C	G	100	PASS	AC=427;AF=0.0852636;AN=5008;NS=2504;DP=18287;EAS_AF=0.0982;AMR_AF=0.1052;AFR_AF=0.0582;EUR_AF=0.0905;SAS_AF=0.089;AA=C|||;VT=SNP
6	29108729	rs3130714	A	G	100	PASS	AC=3549;AF=0.708666;AN=5008;NS=2504;DP=17916;EAS_AF=0.6022;AMR_AF=0.7104;AFR_AF=0.6407;EUR_AF=0.8171;SAS_AF=0.7975;AA=A|||;VT=SNP
6	29110584	rs3116845	C	T	100	PASS	AC=3577;AF=0.714257;AN=5008;NS=2504;DP=17973;EAS_AF=0.6062;AMR_AF=0.7219;AFR_AF=0.6452;EUR_AF=0.826;SAS_AF=0.7986;AA=T|||;VT=SNP
6	29110778	rs7745785	T	C	100	PASS	AC=486;AF=0.0970447;AN=5008;NS=2504;DP=17945;EAS_AF=0.1151;AMR_AF=0.0677;AFR_AF=0.0726;EUR_AF=0.0746;SAS_AF=0.1554;AA=T|||;VT=SNP
6	29110838	rs7763908	G	A	100	PASS	AC=488;AF=0.0974441;AN=5008;NS=2504;DP=18193;EAS_AF=0.1151;AMR_AF=0.0692;AFR_AF=0.0726;EUR_AF=0.0755;SAS_AF=0.1554;AA=G|||;VT=SNP
6	29111599	rs117516434	C	T	100	PASS	AC=34;AF=0.00678914;AN=5008;NS=2504;DP=20939;EAS_AF=0.005;AMR_AF=0.0058;AFR_AF=0.003;EUR_AF=0.007;SAS_AF=0.0143;AA=C|||;VT=SNP
6	29111621	rs9468490	G	A	100	PASS	AC=308;AF=0.0615016;AN=5008;NS=2504;DP=20724;EAS_AF=0.0268;AMR_AF=0.0476;AFR_AF=0.0711;EUR_AF=0.0328;SAS_AF=0.1237;AA=G|||;VT=SNP
6	29111987	rs41317443	C	T	100	PASS	AC=476;AF=0.0950479;AN=5008;NS=2504;DP=21549;EAS_AF=0.1151;AMR_AF=0.0677;AFR_AF=0.0734;EUR_AF=0.0746;SAS_AF=0.1442;AA=C|||;VT=SNP
6	29113597	rs9368592	G	T	100	PASS	AC=427;AF=0.0852636;AN=5008;NS=2504;DP=18106;EAS_AF=0.0982;AMR_AF=0.1066;AFR_AF=0.0582;EUR_AF=0.0895;SAS_AF=0.089;AA=G|||;VT=SNP
6	29114616	rs3116846	C	T	100	PASS	AC=1637;AF=0.326877;AN=5008;NS=2504;DP=18314;EAS_AF=0.3522;AMR_AF=0.4063;AFR_AF=0.0772;EUR_AF=0.5159;SAS_AF=0.3875;AA=C|||;VT=SNP
6	29114621	rs3130718	G	A	100	PASS	AC=1586;AF=0.316693;AN=5008;NS=2504;DP=18325;EAS_AF=0.3522;AMR_AF=0.4035;AFR_AF=0.0408;EUR_AF=0.5149;SAS_AF=0.3875;AA=G|||;VT=SNP
6	29114907	rs3130719	A	G	100	PASS	AC=3578;AF=0.714457;AN=5008;NS=2504;DP=17967;EAS_AF=0.6081;AMR_AF=0.7219;AFR_AF=0.6452;EUR_AF=0.826;SAS_AF=0.7975;AA=G|||;VT=SNP
6	29115748	rs3130720	C	G	100	PASS	AC=1994;AF=0.398163;AN=5008;NS=2504;DP=16823;EAS_AF=0.3869;AMR_AF=0.4582;AFR_AF=0.1664;EUR_AF=0.5596;SAS_AF=0.5143;AA=C|||;VT=SNP
6	29115934	rs3129121	A	G	100	PASS	AC=1894;AF=0.378195;AN=5008;NS=2504;DP=16932;EAS_AF=0.379;AMR_AF=0.451;AFR_AF=0.112;EUR_AF=0.5477;SAS_AF=0.5112;AA=a|||;VT=SNP
6	29116198	rs3130721	G	A	100	PASS	AC=1893;AF=0.377995;AN=5008;NS=2504;DP=15940;EAS_AF=0.379;AMR_AF=0.451;AFR_AF=0.1112;EUR_AF=0.5477;SAS_AF=0.5112;AA=G|||;VT=SNP
6	29117423	rs2179273	G	A	100	PASS	AC=1895;AF=0.378395;AN=5008;NS=2504;DP=21749;EAS_AF=0.379;AMR_AF=0.451;AFR_AF=0.1127;EUR_AF=0.5477;SAS_AF=0.5112;AA=g|||;VT=SNP
6	29117481	rs112307369	G	A	100	PASS	AC=307;AF=0.0613019;AN=5008;NS=2504;DP=22612;EAS_AF=0.0268;AMR_AF=0.0476;AFR_AF=0.0703;EUR_AF=0.0328;SAS_AF=0.1237;AA=g|||;VT=SNP
6	29117546	rs80292241	G	A	100	PASS	AC=1893;AF=0.377995;AN=5008;NS=2504;DP=24745;EAS_AF=0.379;AMR_AF=0.451;AFR_AF=0.1112;EUR_AF=0.5477;SAS_AF=0.5112;AA=g|||;VT=SNP
6	29117852	rs3129122	G	A	100	PASS	AC=976;AF=0.194888;AN=5008;NS=2504;DP=19566;EAS_AF=0.1022;AMR_AF=0.1844;AFR_AF=0.3336;EUR_AF=0.1819;SAS_AF=0.1237;AA=g|||;VT=SNP
6	29118119	rs41317551	A	C	100	PASS	AC=474;AF=0.0946486;AN=5008;NS=2504;DP=17743;EAS_AF=0.1141;AMR_AF=0.0677;AFR_AF=0.0726;EUR_AF=0.0746;SAS_AF=0.1442;AA=a|||;VT=SNP
6	29118530	rs3130724	C	A	100	PASS	AC=974;AF=0.194489;AN=5008;NS=2504;DP=16581;EAS_AF=0.1022;AMR_AF=0.183;AFR_AF=0.3328;EUR_AF=0.1819;SAS_AF=0.1237;AA=c|||;VT=SNP
6	29118813	rs3116847	C	T	100	PASS	AC=3549;AF=0.708666;AN=5008;NS=2504;DP=12678;EAS_AF=0.6062;AMR_AF=0.7205;AFR_AF=0.6256;EUR_AF=0.826;SAS_AF=0.7975;AA=t|||;VT=SNP
6	29119159	rs3129123	T	C	100	PASS	AC=1996;AF=0.398562;AN=5008;NS=2504;DP=14356;EAS_AF=0.3869;AMR_AF=0.4582;AFR_AF=0.1672;EUR_AF=0.5606;SAS_AF=0.5143;AA=N|||;VT=SNP
6	29119905	rs9391759	A	G	100	PASS	AC=444;AF=0.0886581;AN=5008;NS=2504;DP=16735;EAS_AF=0.0972;AMR_AF=0.1095;AFR_AF=0.0696;EUR_AF=0.0905;SAS_AF=0.089;AA=A|||;VT=SNP
6	29121320	rs3129124	A	G	100	PASS	AC=1586;AF=0.316693;AN=5008;NS=2504;DP=14510;EAS_AF=0.3522;AMR_AF=0.4035;AFR_AF=0.0408;EUR_AF=0.5149;SAS_AF=0.3875;AA=A|||;VT=SNP
6	29121381	rs3129125	A	T	100	PASS	AC=1996;AF=0.398562;AN=5008;NS=2504;DP=14237;EAS_AF=0.3879;AMR_AF=0.4582;AFR_AF=0.1672;EUR_AF=0.5596;SAS_AF=0.5143;AA=A|||;VT=SNP
6	29121631	rs3129126	G	A	100	PASS	AC=1585;AF=0.316494;AN=5008;NS=2504;DP=12557;EAS_AF=0.3522;AMR_AF=0.4035;AFR_AF=0.0408;EUR_AF=0.5149;SAS_AF=0.3865;AA=G|||;VT=SNP
6	29121960	rs3130726	T	A	100	PASS	AC=1995;AF=0.398363;AN=5008;NS=2504;DP=13035;EAS_AF=0.3869;AMR_AF=0.4582;AFR_AF=0.1672;EUR_AF=0.5596;SAS_AF=0.5143;AA=T|||;VT=SNP
6	29124189	rs3129129	G	A	100	PASS	AC=974;AF=0.194489;AN=5008;NS=2504;DP=15276;EAS_AF=0.1022;AMR_AF=0.1844;AFR_AF=0.3321;EUR_AF=0.1819;SAS_AF=0.1237;AA=G|||;VT=SNP
6	29124514	rs2894075	C	A	100	PASS	AC=474;AF=0.0946486;AN=5008;NS=2504;DP=16202;EAS_AF=0.1141;AMR_AF=0.0677;AFR_AF=0.0726;EUR_AF=0.0746;SAS_AF=0.1442;AA=C|||;VT=SNP
6	29124632	rs3130727	T	C	100	PASS	AC=1996;AF=0.398562;AN=5008;NS=2504;DP=16380;EAS_AF=0.3879;AMR_AF=0.4582;AFR_AF=0.1672;EUR_AF=0.5596;SAS_AF=0.5143;AA=T|||;VT=SNP
6	29124694	rs3129130	G	T	100	PASS	AC=3765;AF=0.751797;AN=5008;NS=2504;DP=16122;EAS_AF=0.6081;AMR_AF=0.7493;AFR_AF=0.7678;EUR_AF=0.832;SAS_AF=0.7975;AA=T|||;VT=SNP
6	29125147	rs41317555	C	T	100	PASS	AC=382;AF=0.076278;AN=5008;NS=2504;DP=17534;EAS_AF=0.1131;AMR_AF=0.062;AFR_AF=0.031;EUR_AF=0.0726;SAS_AF=0.1135;AA=C|||;VT=SNP
6	29125402	rs3129131	G	A	100	PASS	AC=1896;AF=0.378594;AN=5008;NS=2504;DP=18470;EAS_AF=0.38;AMR_AF=0.451;AFR_AF=0.112;EUR_AF=0.5477;SAS_AF=0.5123;AA=G|||;VT=SNP
6	29125738	rs3130728	T	A	100	PASS	AC=1586;AF=0.316693;AN=5008;NS=2504;DP=16974;EAS_AF=0.3522;AMR_AF=0.402;AFR_AF=0.0408;EUR_AF=0.5149;SAS_AF=0.3885;AA=T|||;VT=SNP
6	29125747	rs3130729	G	T	100	PASS	AC=1586;AF=0.316693;AN=5008;NS=2504;DP=16954;EAS_AF=0.3522;AMR_AF=0.402;AFR_AF=0.0408;EUR_AF=0.5149;SAS_AF=0.3885;AA=G|||;VT=SNP
6	29126149	rs41317559	G	A	100	PASS	AC=546;AF=0.109026;AN=5008;NS=2504;DP=14948;EAS_AF=0.119;AMR_AF=0.0793;AFR_AF=0.1089;EUR_AF=0.0835;SAS_AF=0.1462;AA=G|||;VT=SNP
6	29126943	rs3130730	T	C	100	PASS	AC=1587;AF=0.316893;AN=5008;NS=2504;DP=19355;EAS_AF=0.3522;AMR_AF=0.4035;AFR_AF=0.0408;EUR_AF=0.5149;SAS_AF=0.3885;AA=T|||;VT=SNP
6	29127160	rs11970695	T	C	100	PASS	AC=409;AF=0.0816693;AN=5008;NS=2504;DP=18169;EAS_AF=0.0347;AMR_AF=0.0548;AFR_AF=0.1263;EUR_AF=0.0447;SAS_AF=0.1268;AA=T|||;VT=SNP
6	29127469	rs3130732	G	C	100	PASS	AC=2011;AF=0.401558;AN=5008;NS=2504;DP=15447;EAS_AF=0.3869;AMR_AF=0.4683;AFR_AF=0.1687;EUR_AF=0.5656;SAS_AF=0.5153;AA=C|||;VT=SNP
6	29127687	rs6919344	G	A	100	PASS	AC=1894;AF=0.378195;AN=5008;NS=2504;DP=14754;EAS_AF=0.379;AMR_AF=0.451;AFR_AF=0.112;EUR_AF=0.5467;SAS_AF=0.5123;AA=G|||;VT=SNP
6	29127839	rs41317563	G	A	100	PASS	AC=382;AF=0.076278;AN=5008;NS=2504;DP=13163;EAS_AF=0.1141;AMR_AF=0.062;AFR_AF=0.0303;EUR_AF=0.0726;SAS_AF=0.1135;AA=G|||;VT=SNP
6	29128575	rs3130734	T	G	100	PASS	AC=1994;AF=0.398163;AN=5008;NS=2504;DP=21220;EAS_AF=0.3859;AMR_AF=0.4582;AFR_AF=0.1672;EUR_AF=0.5596;SAS_AF=0.5143;AA=T|||;VT=SNP
6	29128708	rs55759158	C	A	100	PASS	AC=781;AF=0.15595;AN=5008;NS=2504;DP=20713;EAS_AF=0.3304;AMR_AF=0.1787;AFR_AF=0.0968;EUR_AF=0.0934;SAS_AF=0.1043;AA=C|||;VT=SNP
6	29128765	rs3130735	G	C	100	PASS	AC=1996;AF=0.398562;AN=5008;NS=2504;DP=20853;EAS_AF=0.3869;AMR_AF=0.4582;AFR_AF=0.1672;EUR_AF=0.5596;SAS_AF=0.5153;AA=G|||;VT=SNP
6	29129234	rs3116848	C	G	100	PASS	AC=1996;AF=0.398562;AN=5008;NS=2504;DP=20590;EAS_AF=0.3869;AMR_AF=0.4582;AFR_AF=0.1672;EUR_AF=0.5596;SAS_AF=0.5153;AA=C|||;VT=SNP
6	29129983	rs2142906	G	A	100	PASS	AC=1895;AF=0.378395;AN=5008;NS=2504;DP=20008;EAS_AF=0.379;AMR_AF=0.451;AFR_AF=0.112;EUR_AF=0.5477;SAS_AF=0.5123;AA=G|||;VT=SNP
6	29130276	rs3129137	T	C	100	PASS	AC=1624;AF=0.324281;AN=5008;NS=2504;DP=18675;EAS_AF=0.2272;AMR_AF=0.2709;AFR_AF=0.4992;EUR_AF=0.2773;SAS_AF=0.274;AA=T|||;VT=SNP
6	29130282	rs3129138	A	G	100	PASS	AC=1630;AF=0.325479;AN=5008;NS=2504;DP=18891;EAS_AF=0.2272;AMR_AF=0.2709;AFR_AF=0.5038;EUR_AF=0.2773;SAS_AF=0.274;AA=A|||;VT=SNP
6	29130494	rs3129139	G	C	100	PASS	AC=1895;AF=0.378395;AN=5008;NS=2504;DP=18994;EAS_AF=0.379;AMR_AF=0.451;AFR_AF=0.112;EUR_AF=0.5477;SAS_AF=0.5123;AA=C|||;VT=SNP
6	29130502	rs3129140	T	C	100	PASS	AC=3517;AF=0.702276;AN=5008;NS=2504;DP=18859;EAS_AF=0.6062;AMR_AF=0.719;AFR_AF=0.6112;EUR_AF=0.825;SAS_AF=0.7863;AA=C|||;VT=SNP
6	29130684	rs41317567	G	A	100	PASS	AC=381;AF=0.0760783;AN=5008;NS=2504;DP=21823;EAS_AF=0.1131;AMR_AF=0.062;AFR_AF=0.0303;EUR_AF=0.0726;SAS_AF=0.1135;AA=G|||;VT=SNP
6	29131190	rs3129141	A	G	100	PASS	AC=1078;AF=0.215256;AN=5008;NS=2504;DP=13631;EAS_AF=0.1101;AMR_AF=0.1916;AFR_AF=0.3888;EUR_AF=0.1938;SAS_AF=0.1278;AA=A|||;VT=SNP
6	29132501	rs1073819	T	A	100	PASS	AC=783;AF=0.15635;AN=5008;NS=2504;DP=18768;EAS_AF=0.3313;AMR_AF=0.1801;AFR_AF=0.0968;EUR_AF=0.0934;SAS_AF=0.1043;AA=T|||;VT=SNP
6	29132520	rs1073820	A	G	100	PASS	AC=1996;AF=0.398562;AN=5008;NS=2504;DP=19168;EAS_AF=0.3869;AMR_AF=0.4582;AFR_AF=0.1672;EUR_AF=0.5596;SAS_AF=0.5153;AA=A|||;VT=SNP
6	29132776	rs3129143	A	C	100	PASS	AC=1996;AF=0.398562;AN=5008;NS=2504;DP=19612;EAS_AF=0.3869;AMR_AF=0.4582;AFR_AF=0.1672;EUR_AF=0.5596;SAS_AF=0.5153;AA=A|||;VT=SNP
6	29132828	rs3129144	A	G	100	PASS	AC=1896;AF=0.378594;AN=5008;NS=2504;DP=21017;EAS_AF=0.379;AMR_AF=0.451;AFR_AF=0.112;EUR_AF=0.5487;SAS_AF=0.5123;AA=A|||;VT=SNP
6	29132950	rs3130736	T	C	100	PASS	AC=1896;AF=0.378594;AN=5008;NS=2504;DP=20876;EAS_AF=0.379;AMR_AF=0.4524;AFR_AF=0.112;EUR_AF=0.5477;SAS_AF=0.5123;AA=T|||;VT=SNP
6	29133301	rs3129145	G	A	100	PASS	AC=1588;AF=0.317093;AN=5008;NS=2504;DP=17040;EAS_AF=0.3522;AMR_AF=0.4049;AFR_AF=0.0408;EUR_AF=0.5149;SAS_AF=0.3885;AA=G|||;VT=SNP
6	29133556	rs7382657	T	C	100	PASS	AC=1893;AF=0.377995;AN=5008;NS=2504;DP=16931;EAS_AF=0.379;AMR_AF=0.451;AFR_AF=0.112;EUR_AF=0.5467;SAS_AF=0.5112;AA=T|||;VT=SNP
6	29134111	rs41317571	G	A	100	PASS	AC=475;AF=0.0948482;AN=5008;NS=2504;DP=20346;EAS_AF=0.1151;AMR_AF=0.0677;AFR_AF=0.0726;EUR_AF=0.0746;SAS_AF=0.1442;AA=G|||;VT=SNP
6	29134229	rs3129146	G	A	100	PASS	AC=1882;AF=0.375799;AN=5008;NS=2504;DP=19864;EAS_AF=0.377;AMR_AF=0.4496;AFR_AF=0.1104;EUR_AF=0.5427;SAS_AF=0.5092;AA=G|||;VT=SNP
6	29134901	rs41317575	G	T	100	PASS	AC=475;AF=0.0948482;AN=5008;NS=2504;DP=16886;EAS_AF=0.1151;AMR_AF=0.0677;AFR_AF=0.0726;EUR_AF=0.0746;SAS_AF=0.1442;AA=G|||;VT=SNP
6	29135208	rs3130737	T	C	100	PASS	AC=1995;AF=0.398363;AN=5008;NS=2504;DP=16109;EAS_AF=0.3869;AMR_AF=0.4582;AFR_AF=0.1672;EUR_AF=0.5596;SAS_AF=0.5143;AA=C|||;VT=SNP
6	29135270	rs3116850	C	G	100	PASS	AC=1995;AF=0.398363;AN=5008;NS=2504;DP=16514;EAS_AF=0.3869;AMR_AF=0.4582;AFR_AF=0.1672;EUR_AF=0.5596;SAS_AF=0.5143;AA=C|||;VT=SNP
6	29135276	rs3116851	C	G	100	PASS	AC=1995;AF=0.398363;AN=5008;NS=2504;DP=16586;EAS_AF=0.3869;AMR_AF=0.4582;AFR_AF=0.1672;EUR_AF=0.5596;SAS_AF=0.5143;AA=C|||;VT=SNP
6	29135647	rs3116852	A	G	100	PASS	AC=1994;AF=0.398163;AN=5008;NS=2504;DP=18234;EAS_AF=0.3869;AMR_AF=0.4582;AFR_AF=0.1672;EUR_AF=0.5586;SAS_AF=0.5143;AA=A|||;VT=SNP
6	29135838	rs114762484	A	C	100	PASS	AC=815;AF=0.16274;AN=5008;NS=2504;DP=18885;EAS_AF=0.1022;AMR_AF=0.1571;AFR_AF=0.2806;EUR_AF=0.1103;SAS_AF=0.1237;AA=A|||;VT=SNP
6	29136110	rs3130738	T	C	100	PASS	AC=1993;AF=0.397963;AN=5008;NS=2504;DP=18575;EAS_AF=0.3869;AMR_AF=0.4582;AFR_AF=0.1672;EUR_AF=0.5596;SAS_AF=0.5123;AA=T|||;VT=SNP
6	29136244	rs3116853	G	A	100	PASS	AC=1995;AF=0.398363;AN=5008;NS=2504;DP=17946;EAS_AF=0.3869;AMR_AF=0.4582;AFR_AF=0.1672;EUR_AF=0.5596;SAS_AF=0.5143;AA=A|||;VT=SNP
6	29136308	rs41317579	T	A	100	PASS	AC=475;AF=0.0948482;AN=5008;NS=2504;DP=16640;EAS_AF=0.1151;AMR_AF=0.0677;AFR_AF=0.0726;EUR_AF=0.0746;SAS_AF=0.1442;AA=T|||;VT=SNP
6	29136446	rs3116854	G	A	100	PASS	AC=3005;AF=0.60004;AN=5008;NS=2504;DP=16467;EAS_AF=0.4881;AMR_AF=0.6412;AFR_AF=0.5166;EUR_AF=0.7425;SAS_AF=0.6524;AA=A|||;VT=SNP
6	29136510	rs3129147	C	G	100	PASS	AC=1996;AF=0.398562;AN=5008;NS=2504;DP=15341;EAS_AF=0.3869;AMR_AF=0.4582;AFR_AF=0.1672;EUR_AF=0.5596;SAS_AF=0.5153;AA=G|||;VT=SNP
6	29136663	rs559956590	A	T	100	PASS	AC=3550;AF=0.708866;AN=5008;NS=2504;DP=15651;EAS_AF=0.6062;AMR_AF=0.7205;AFR_AF=0.6256;EUR_AF=0.826;SAS_AF=0.7986;AA=T|||;VT=SNP
6	29136980	rs3129148	C	T	100	PASS	AC=1995;AF=0.398363;AN=5008;NS=2504;DP=18475;EAS_AF=0.3869;AMR_AF=0.4582;AFR_AF=0.1672;EUR_AF=0.5596;SAS_AF=0.5143;AA=C|||;VT=SNP
6	29137220	rs2394520	G	A	100	PASS	AC=3005;AF=0.60004;AN=5008;NS=2504;DP=20388;EAS_AF=0.4881;AMR_AF=0.6412;AFR_AF=0.5166;EUR_AF=0.7425;SAS_AF=0.6524;AA=A|||;VT=SNP
6	29137510	rs41317583	A	C	100	PASS	AC=545;AF=0.108826;AN=5008;NS=2504;DP=18980;EAS_AF=0.119;AMR_AF=0.0793;AFR_AF=0.1089;EUR_AF=0.0835;SAS_AF=0.1452;AA=N|||;VT=SNP
6	29138018	rs3129150	C	T	100	PASS	AC=1586;AF=0.316693;AN=5008;NS=2504;DP=15329;EAS_AF=0.3522;AMR_AF=0.4035;AFR_AF=0.0408;EUR_AF=0.5149;SAS_AF=0.3875;AA=C|||;VT=SNP
6	29138225	rs41317587	T	A	100	PASS	AC=533;AF=0.10643;AN=5008;NS=2504;DP=15491;EAS_AF=0.1071;AMR_AF=0.0793;AFR_AF=0.1089;EUR_AF=0.0835;SAS_AF=0.1452;AA=T|||;VT=SNP
6	29138315	rs3129151	C	T	100	PASS	AC=975;AF=0.194688;AN=5008;NS=2504;DP=16797;EAS_AF=0.1022;AMR_AF=0.183;AFR_AF=0.3336;EUR_AF=0.1819;SAS_AF=0.1237;AA=C|||;VT=SNP
6	29138777	rs3129152	A	C	100	PASS	AC=1077;AF=0.215056;AN=5008;NS=2504;DP=18319;EAS_AF=0.1101;AMR_AF=0.1916;AFR_AF=0.3888;EUR_AF=0.1938;SAS_AF=0.1268;AA=A|||;VT=SNP
6	29138949	rs3130740	A	G	100	PASS	AC=1385;AF=0.276558;AN=5008;NS=2504;DP=17459;EAS_AF=0.1369;AMR_AF=0.2392;AFR_AF=0.4599;EUR_AF=0.2266;SAS_AF=0.2505;AA=A|||;VT=SNP
6	29139487	rs3129153	C	A	100	PASS	AC=3025;AF=0.604034;AN=5008;NS=2504;DP=17891;EAS_AF=0.4921;AMR_AF=0.6499;AFR_AF=0.5166;EUR_AF=0.7515;SAS_AF=0.6534;AA=A|||;VT=SNP
6	29139786	rs3129154	C	T	100	PASS	AC=1893;AF=0.377995;AN=5008;NS=2504;DP=19338;EAS_AF=0.378;AMR_AF=0.451;AFR_AF=0.112;EUR_AF=0.5477;SAS_AF=0.5112;AA=T|||;VT=SNP
6	29139916	rs3130741	A	G	100	PASS	AC=1893;AF=0.377995;AN=5008;NS=2504;DP=18030;EAS_AF=0.378;AMR_AF=0.451;AFR_AF=0.112;EUR_AF=0.5477;SAS_AF=0.5112;AA=G|||;VT=SNP
6	29140055	rs3129155	A	G	100	PASS	AC=3537;AF=0.70627;AN=5008;NS=2504;DP=17094;EAS_AF=0.5942;AMR_AF=0.7205;AFR_AF=0.6256;EUR_AF=0.826;SAS_AF=0.7975;AA=G|||;VT=SNP
6	29140207	rs3130742	G	A	100	PASS	AC=976;AF=0.194888;AN=5008;NS=2504;DP=17018;EAS_AF=0.1022;AMR_AF=0.1844;AFR_AF=0.3336;EUR_AF=0.1819;SAS_AF=0.1237;AA=G|||;VT=SNP
6	29140217	rs3129156	G	T	100	PASS	AC=3538;AF=0.70647;AN=5008;NS=2504;DP=17315;EAS_AF=0.5942;AMR_AF=0.7205;AFR_AF=0.6256;EUR_AF=0.826;SAS_AF=0.7986;AA=T|||;VT=SNP
6	29140760	rs41317591	T	A	100	PASS	AC=463;AF=0.0924521;AN=5008;NS=2504;DP=17023;EAS_AF=0.1032;AMR_AF=0.0677;AFR_AF=0.0726;EUR_AF=0.0746;SAS_AF=0.1442;AA=T|||;VT=SNP
6	29141254	rs41317595	T	C	100	PASS	AC=513;AF=0.102436;AN=5008;NS=2504;DP=15344;EAS_AF=0.1032;AMR_AF=0.0706;AFR_AF=0.1089;EUR_AF=0.0746;SAS_AF=0.1442;AA=T|||;VT=SNP
6	29141632	rs3116855	T	C	100	PASS	AC=1585;AF=0.316494;AN=5008;NS=2504;DP=18639;EAS_AF=0.3512;AMR_AF=0.4035;AFR_AF=0.0408;EUR_AF=0.5149;SAS_AF=0.3875;AA=T|||;VT=SNP;EX_TARGET
6	29141772	rs3129158	A	G	100	PASS	AC=3752;AF=0.749201;AN=5008;NS=2504;DP=21712;EAS_AF=0.5942;AMR_AF=0.7493;AFR_AF=0.7685;EUR_AF=0.832;SAS_AF=0.7975;AA=C|||;VT=SNP;EX_TARGET
6	29141849	rs3116856	T	C	100	PASS	AC=1893;AF=0.377995;AN=5008;NS=2504;DP=21396;EAS_AF=0.378;AMR_AF=0.451;AFR_AF=0.112;EUR_AF=0.5477;SAS_AF=0.5112;AA=C|||;VT=SNP;EX_TARGET
6	29142054	rs3129159	C	G	100	PASS	AC=1893;AF=0.377995;AN=5008;NS=2504;DP=20987;EAS_AF=0.378;AMR_AF=0.451;AFR_AF=0.112;EUR_AF=0.5477;SAS_AF=0.5112;AA=C|||;VT=SNP;EX_TARGET
6	29142064	rs3130743	A	G	100	PASS	AC=1585;AF=0.316494;AN=5008;NS=2504;DP=21023;EAS_AF=0.3512;AMR_AF=0.4035;AFR_AF=0.0408;EUR_AF=0.5149;SAS_AF=0.3875;AA=T|||;VT=SNP;EX_TARGET
6	29142347	rs41270632	A	T	100	PASS	AC=142;AF=0.0283546;AN=5008;NS=2504;DP=17738;EAS_AF=0.0675;AMR_AF=0.0072;AFR_AF=0.0015;EUR_AF=0.0189;SAS_AF=0.0491;AA=T|||;VT=SNP;EX_TARGET
6	29142476	rs2206042	C	A	100	PASS	AC=1894;AF=0.378195;AN=5008;NS=2504;DP=18485;EAS_AF=0.378;AMR_AF=0.451;AFR_AF=0.112;EUR_AF=0.5477;SAS_AF=0.5123;AA=C|||;VT=SNP
6	29143451	rs28757219	A	T	100	PASS	AC=247;AF=0.0493211;AN=5008;NS=2504;DP=16931;EAS_AF=0.0129;AMR_AF=0.0605;AFR_AF=0.0083;EUR_AF=0.1521;SAS_AF=0.0286;AA=A|||;VT=SNP
6	29144127	rs3116857	T	C	100	PASS	AC=1893;AF=0.377995;AN=5008;NS=2504;DP=12077;EAS_AF=0.378;AMR_AF=0.4496;AFR_AF=0.1127;EUR_AF=0.5477;SAS_AF=0.5112;AA=T|||;VT=SNP
6	29144257	rs41317619	C	A	100	PASS	AC=513;AF=0.102436;AN=5008;NS=2504;DP=12927;EAS_AF=0.1032;AMR_AF=0.0706;AFR_AF=0.1089;EUR_AF=0.0746;SAS_AF=0.1442;AA=C|||;VT=SNP
6	29144420	rs3130744	A	T	100	PASS	AC=1893;AF=0.377995;AN=5008;NS=2504;DP=15821;EAS_AF=0.378;AMR_AF=0.451;AFR_AF=0.112;EUR_AF=0.5477;SAS_AF=0.5112;AA=A|||;VT=SNP
6	29145535	rs4947361	C	A	100	PASS	AC=443;AF=0.0884585;AN=5008;NS=2504;DP=19326;EAS_AF=0.0972;AMR_AF=0.1095;AFR_AF=0.0688;EUR_AF=0.0905;SAS_AF=0.089;AA=C|||;VT=SNP
6	29145623	rs9295795	T	C	100	PASS	AC=409;AF=0.0816693;AN=5008;NS=2504;DP=19636;EAS_AF=0.0347;AMR_AF=0.0548;AFR_AF=0.1263;EUR_AF=0.0447;SAS_AF=0.1268;AA=T|||;VT=SNP
6	29145646	rs3129162	T	G	100	PASS	AC=977;AF=0.195088;AN=5008;NS=2504;DP=19471;EAS_AF=0.1022;AMR_AF=0.1844;AFR_AF=0.3343;EUR_AF=0.1819;SAS_AF=0.1237;AA=T|||;VT=SNP
6	29146668	rs74513197	C	T	100	PASS	AC=1893;AF=0.377995;AN=5008;NS=2504;DP=20860;EAS_AF=0.378;AMR_AF=0.451;AFR_AF=0.1127;EUR_AF=0.5477;SAS_AF=0.5102;AA=C|||;VT=SNP
6	29147610	rs137875785	C	T	100	PASS	AC=444;AF=0.0886581;AN=5008;NS=2504;DP=21425;EAS_AF=0.0972;AMR_AF=0.1095;AFR_AF=0.0696;EUR_AF=0.0905;SAS_AF=0.089;AA=C|||;VT=SNP
6	29147833	rs143432463	A	G	100	PASS	AC=796;AF=0.158946;AN=5008;NS=2504;DP=20890;EAS_AF=0.3313;AMR_AF=0.1787;AFR_AF=0.1051;EUR_AF=0.0964;SAS_AF=0.1043;AA=A|||;VT=SNP
6	29148051	rs9766832	C	G	100	PASS	AC=409;AF=0.0816693;AN=5008;NS=2504;DP=21001;EAS_AF=0.0347;AMR_AF=0.0548;AFR_AF=0.1263;EUR_AF=0.0447;SAS_AF=0.1268;AA=C|||;VT=SNP
6	29148619	rs3130745	A	C	100	PASS	AC=1994;AF=0.398163;AN=5008;NS=2504;DP=18474;EAS_AF=0.3859;AMR_AF=0.4582;AFR_AF=0.1672;EUR_AF=0.5596;SAS_AF=0.5143;AA=A|||;VT=SNP
6	29148762	rs3129166	T	C	100	PASS	AC=1994;AF=0.398163;AN=5008;NS=2504;DP=18993;EAS_AF=0.3859;AMR_AF=0.4582;AFR_AF=0.1672;EUR_AF=0.5596;SAS_AF=0.5143;AA=T|||;VT=SNP
6	29148763	rs41317627	C	T	100	PASS	AC=463;AF=0.0924521;AN=5008;NS=2504;DP=19000;EAS_AF=0.1032;AMR_AF=0.0677;AFR_AF=0.0726;EUR_AF=0.0746;SAS_AF=0.1442;AA=C|||;VT=SNP
6	29149011	rs3129167	T	C	100	PASS	AC=3754;AF=0.749601;AN=5008;NS=2504;DP=18033;EAS_AF=0.5942;AMR_AF=0.7493;AFR_AF=0.7685;EUR_AF=0.833;SAS_AF=0.7986;AA=C|||;VT=SNP
6	29149442	rs3116816	A	G	100	PASS	AC=3752;AF=0.749201;AN=5008;NS=2504;DP=20168;EAS_AF=0.5942;AMR_AF=0.7493;AFR_AF=0.7685;EUR_AF=0.832;SAS_AF=0.7975;AA=G|||;VT=SNP
6	29149561	rs3116817	G	A	100	PASS	AC=1894;AF=0.378195;AN=5008;NS=2504;DP=21283;EAS_AF=0.378;AMR_AF=0.451;AFR_AF=0.112;EUR_AF=0.5477;SAS_AF=0.5123;AA=A|||;VT=SNP
6	29149605	rs3116818	G	T	100	PASS	AC=1586;AF=0.316693;AN=5008;NS=2504;DP=21398;EAS_AF=0.3512;AMR_AF=0.4035;AFR_AF=0.0408;EUR_AF=0.5149;SAS_AF=0.3885;AA=G|||;VT=SNP
6	29149645	rs3116819	C	T	100	PASS	AC=1894;AF=0.378195;AN=5008;NS=2504;DP=22080;EAS_AF=0.378;AMR_AF=0.451;AFR_AF=0.112;EUR_AF=0.5477;SAS_AF=0.5123;AA=T|||;VT=SNP
6	29151145	rs2006770	T	C	100	PASS	AC=1994;AF=0.398163;AN=5008;NS=2504;DP=13936;EAS_AF=0.3859;AMR_AF=0.4582;AFR_AF=0.1672;EUR_AF=0.5596;SAS_AF=0.5143;AA=C|||;VT=SNP
6	29151312	rs2006752	A	G	100	PASS	AC=1995;AF=0.398363;AN=5008;NS=2504;DP=15675;EAS_AF=0.3859;AMR_AF=0.4582;AFR_AF=0.1672;EUR_AF=0.5596;SAS_AF=0.5153;AA=A|||;VT=SNP
6	29151671	rs3116820	C	T	100	PASS	AC=1993;AF=0.397963;AN=5008;NS=2504;DP=17897;EAS_AF=0.3839;AMR_AF=0.4582;AFR_AF=0.1679;EUR_AF=0.5596;SAS_AF=0.5143;AA=T|||;VT=SNP
6	29152794	rs9257593	T	C	100	PASS	AC=2050;AF=0.409345;AN=5008;NS=2504;DP=11392;EAS_AF=0.3899;AMR_AF=0.4683;AFR_AF=0.1815;EUR_AF=0.5706;SAS_AF=0.5297;AA=C|||;VT=SNP
6	29152970	rs9257594	T	C	100	PASS	AC=3024;AF=0.603834;AN=5008;NS=2504;DP=16937;EAS_AF=0.4911;AMR_AF=0.6499;AFR_AF=0.5166;EUR_AF=0.7515;SAS_AF=0.6534;AA=C|||;VT=SNP
6	29154709	rs3116822	C	T	100	PASS	AC=1585;AF=0.316494;AN=5008;NS=2504;DP=19163;EAS_AF=0.3512;AMR_AF=0.4035;AFR_AF=0.0408;EUR_AF=0.5149;SAS_AF=0.3875;AA=C|||;VT=SNP
6	29154928	rs3116823	C	T	100	PASS	AC=1892;AF=0.377796;AN=5008;NS=2504;DP=15185;EAS_AF=0.378;AMR_AF=0.451;AFR_AF=0.112;EUR_AF=0.5467;SAS_AF=0.5112;AA=T|||;VT=SNP
6	29155293	rs3129170	G	A	100	PASS	AC=1078;AF=0.215256;AN=5008;NS=2504;DP=18219;EAS_AF=0.1101;AMR_AF=0.1916;AFR_AF=0.3896;EUR_AF=0.1938;SAS_AF=0.1268;AA=G|||;VT=SNP
6	29155749	rs3129171	G	A	100	PASS	AC=1097;AF=0.21905;AN=5008;NS=2504;DP=19225;EAS_AF=0.1151;AMR_AF=0.2003;AFR_AF=0.3888;EUR_AF=0.2028;SAS_AF=0.1268;AA=G|||;VT=SNP
6	29156722	rs41317631	G	A	100	PASS	AC=515;AF=0.102835;AN=5008;NS=2504;DP=24709;EAS_AF=0.1052;AMR_AF=0.0706;AFR_AF=0.1089;EUR_AF=0.0746;SAS_AF=0.1442;AA=G|||;VT=SNP
6	29157419	rs111828125	C	A	100	PASS	AC=465;AF=0.0928514;AN=5008;NS=2504;DP=19847;EAS_AF=0.1052;AMR_AF=0.0677;AFR_AF=0.0726;EUR_AF=0.0746;SAS_AF=0.1442;AA=C|||;VT=SNP
6	29157998	rs145490302	C	T	100	PASS	AC=445;AF=0.0888578;AN=5008;NS=2504;DP=17953;EAS_AF=0.0982;AMR_AF=0.1095;AFR_AF=0.0696;EUR_AF=0.0905;SAS_AF=0.089;AA=C|||;VT=SNP
6	29158080	rs3116824	C	T	100	PASS	AC=1891;AF=0.377596;AN=5008;NS=2504;DP=17393;EAS_AF=0.376;AMR_AF=0.451;AFR_AF=0.112;EUR_AF=0.5477;SAS_AF=0.5112;AA=T|||;VT=SNP
6	29158195	rs3116825	C	T	100	PASS	AC=1583;AF=0.316094;AN=5008;NS=2504;DP=18590;EAS_AF=0.3492;AMR_AF=0.4035;AFR_AF=0.0408;EUR_AF=0.5149;SAS_AF=0.3875;AA=C|||;VT=SNP
6	29158375	rs41317639	C	T	100	PASS	AC=465;AF=0.0928514;AN=5008;NS=2504;DP=18166;EAS_AF=0.1052;AMR_AF=0.0677;AFR_AF=0.0726;EUR_AF=0.0746;SAS_AF=0.1442;AA=C|||;VT=SNP
6	29158800	rs3129172	G	A	100	PASS	AC=1078;AF=0.215256;AN=5008;NS=2504;DP=18367;EAS_AF=0.1111;AMR_AF=0.1916;AFR_AF=0.3888;EUR_AF=0.1938;SAS_AF=0.1268;AA=G|||;VT=SNP
6	29158872	rs3130748	G	A	100	PASS	AC=1891;AF=0.377596;AN=5008;NS=2504;DP=18849;EAS_AF=0.376;AMR_AF=0.451;AFR_AF=0.112;EUR_AF=0.5477;SAS_AF=0.5112;AA=G|||;VT=SNP
6	29159009	rs55874124	C	A	100	PASS	AC=781;AF=0.15595;AN=5008;NS=2504;DP=18275;EAS_AF=0.3323;AMR_AF=0.1758;AFR_AF=0.0968;EUR_AF=0.0934;SAS_AF=0.1043;AA=C|||;VT=SNP
6	29159271	rs3130749	G	A	100	PASS	AC=1890;AF=0.377396;AN=5008;NS=2504;DP=18314;EAS_AF=0.376;AMR_AF=0.451;AFR_AF=0.112;EUR_AF=0.5477;SAS_AF=0.5102;AA=A|||;VT=SNP
6	29159715	rs41317643	A	C	100	PASS	AC=466;AF=0.0930511;AN=5008;NS=2504;DP=18127;EAS_AF=0.1052;AMR_AF=0.0677;AFR_AF=0.0726;EUR_AF=0.0746;SAS_AF=0.1452;AA=A|||;VT=SNP
6	29159950	rs3129174	A	T	100	PASS	AC=1890;AF=0.377396;AN=5008;NS=2504;DP=20150;EAS_AF=0.376;AMR_AF=0.451;AFR_AF=0.112;EUR_AF=0.5477;SAS_AF=0.5102;AA=A|||;VT=SNP
6	29159961	rs3129175	G	A	100	PASS	AC=1890;AF=0.377396;AN=5008;NS=2504;DP=20078;EAS_AF=0.376;AMR_AF=0.451;AFR_AF=0.112;EUR_AF=0.5477;SAS_AF=0.5102;AA=G|||;VT=SNP
6	29159970	rs3130750	C	T	100	PASS	AC=1077;AF=0.215056;AN=5008;NS=2504;DP=20124;EAS_AF=0.1101;AMR_AF=0.1916;AFR_AF=0.3888;EUR_AF=0.1938;SAS_AF=0.1268;AA=C|||;VT=SNP
6	29160671	rs3129176	G	A	100	PASS	AC=1996;AF=0.398562;AN=5008;NS=2504;DP=18761;EAS_AF=0.3879;AMR_AF=0.4582;AFR_AF=0.1679;EUR_AF=0.5596;SAS_AF=0.5133;AA=A|||;VT=SNP
6	29160744	rs112988227	G	T	100	PASS	AC=142;AF=0.0283546;AN=5008;NS=2504;DP=20424;EAS_AF=0.0675;AMR_AF=0.0072;AFR_AF=0.0015;EUR_AF=0.0189;SAS_AF=0.0491;AA=G|||;VT=SNP
6	29161084	rs3130751	T	C	100	PASS	AC=1991;AF=0.397564;AN=5008;NS=2504;DP=18316;EAS_AF=0.3839;AMR_AF=0.4582;AFR_AF=0.1672;EUR_AF=0.5596;SAS_AF=0.5133;AA=T|||;VT=SNP
6	29161100	rs55735404	G	A	100	PASS	AC=409;AF=0.0816693;AN=5008;NS=2504;DP=18406;EAS_AF=0.0347;AMR_AF=0.0548;AFR_AF=0.1263;EUR_AF=0.0447;SAS_AF=0.1268;AA=G|||;VT=SNP
6	29161409	rs3130752	G	A	100	PASS	AC=1991;AF=0.397564;AN=5008;NS=2504;DP=16213;EAS_AF=0.3839;AMR_AF=0.4582;AFR_AF=0.1672;EUR_AF=0.5596;SAS_AF=0.5133;AA=G|||;VT=SNP
6	29161435	rs3116826	A	G	100	PASS	AC=1989;AF=0.397165;AN=5008;NS=2504;DP=17129;EAS_AF=0.3839;AMR_AF=0.4582;AFR_AF=0.1657;EUR_AF=0.5596;SAS_AF=0.5133;AA=A|||;VT=SNP
6	29161497	rs3116827	T	C	100	PASS	AC=976;AF=0.194888;AN=5008;NS=2504;DP=17381;EAS_AF=0.1022;AMR_AF=0.1844;AFR_AF=0.3336;EUR_AF=0.1819;SAS_AF=0.1237;AA=T|||;VT=SNP
6	29162817	rs41317751	T	C	100	PASS	AC=373;AF=0.0744808;AN=5008;NS=2504;DP=14710;EAS_AF=0.1052;AMR_AF=0.062;AFR_AF=0.0303;EUR_AF=0.0716;SAS_AF=0.1145;AA=T|||;VT=SNP
6	29162833	rs3828924	G	A	100	PASS	AC=3090;AF=0.617013;AN=5008;NS=2504;DP=13051;EAS_AF=0.4821;AMR_AF=0.6628;AFR_AF=0.5658;EUR_AF=0.7525;SAS_AF=0.6534;AA=g|||;VT=SNP
6	29163658	rs3130754	G	A	100	PASS	AC=1989;AF=0.397165;AN=5008;NS=2504;DP=15183;EAS_AF=0.38;AMR_AF=0.464;AFR_AF=0.1664;EUR_AF=0.5606;SAS_AF=0.5112;AA=G|||;VT=SNP
6	29163686	rs3130755	T	C	100	PASS	AC=1571;AF=0.313698;AN=5008;NS=2504;DP=16067;EAS_AF=0.3452;AMR_AF=0.4006;AFR_AF=0.0408;EUR_AF=0.5119;SAS_AF=0.3845;AA=T|||;VT=SNP
6	29163834	rs1977074	C	T	100	PASS	AC=1571;AF=0.313698;AN=5008;NS=2504;DP=19594;EAS_AF=0.3452;AMR_AF=0.4006;AFR_AF=0.0408;EUR_AF=0.5119;SAS_AF=0.3845;AA=C|||;VT=SNP
6	29164579	rs41317759	T	C	100	PASS	AC=469;AF=0.0936502;AN=5008;NS=2504;DP=15700;EAS_AF=0.1071;AMR_AF=0.0677;AFR_AF=0.0734;EUR_AF=0.0736;SAS_AF=0.1462;AA=T|||;VT=SNP
6	29165306	rs3129179	G	T	100	PASS	AC=2045;AF=0.408347;AN=5008;NS=2504;DP=17523;EAS_AF=0.3839;AMR_AF=0.4741;AFR_AF=0.1815;EUR_AF=0.5706;SAS_AF=0.5266;AA=G|||;VT=SNP
6	29170261	rs3129093	C	T	100	PASS	AC=971;AF=0.19389;AN=5008;NS=2504;DP=19646;EAS_AF=0.1012;AMR_AF=0.183;AFR_AF=0.3321;EUR_AF=0.1819;SAS_AF=0.1227;AA=C|||;VT=SNP
6	29171039	rs760804	C	T	100	PASS	AC=972;AF=0.194089;AN=5008;NS=2504;DP=19059;EAS_AF=0.1012;AMR_AF=0.183;AFR_AF=0.3328;EUR_AF=0.1819;SAS_AF=0.1227;AA=C|||;VT=SNP
6	29173038	rs6912280	C	T	100	PASS	AC=972;AF=0.194089;AN=5008;NS=2504;DP=18242;EAS_AF=0.1012;AMR_AF=0.183;AFR_AF=0.3328;EUR_AF=0.1819;SAS_AF=0.1227;AA=C|||;VT=SNP
6	29175526	rs9257612	G	A	100	PASS	AC=972;AF=0.194089;AN=5008;NS=2504;DP=14481;EAS_AF=0.1012;AMR_AF=0.183;AFR_AF=0.3328;EUR_AF=0.1819;SAS_AF=0.1227;AA=G|||;VT=SNP
6	29175599	rs2394546	G	A	100	PASS	AC=3751;AF=0.749002;AN=5008;NS=2504;DP=17030;EAS_AF=0.5923;AMR_AF=0.755;AFR_AF=0.7678;EUR_AF=0.832;SAS_AF=0.7955;AA=A|||;VT=SNP
6	29175707	rs41317763	C	T	100	PASS	AC=270;AF=0.0539137;AN=5008;NS=2504;DP=19823;EAS_AF=0.1032;AMR_AF=0.049;AFR_AF=0.0061;EUR_AF=0.0606;SAS_AF=0.0644;AA=C|||;VT=SNP
6	29175769	rs2005985	C	T	100	PASS	AC=1991;AF=0.397564;AN=5008;NS=2504;DP=18628;EAS_AF=0.38;AMR_AF=0.464;AFR_AF=0.1672;EUR_AF=0.5606;SAS_AF=0.5123;AA=c|||;VT=SNP
6	29176172	rs736467	G	A	100	PASS	AC=3751;AF=0.749002;AN=5008;NS=2504;DP=13919;EAS_AF=0.5923;AMR_AF=0.755;AFR_AF=0.7678;EUR_AF=0.832;SAS_AF=0.7955;AA=A|||;VT=SNP
6	29176296	rs736466	C	T	100	PASS	AC=2046;AF=0.408546;AN=5008;NS=2504;DP=14716;EAS_AF=0.3839;AMR_AF=0.4741;AFR_AF=0.1815;EUR_AF=0.5706;SAS_AF=0.5276;AA=C|||;VT=SNP
6	29176579	rs41317767	C	G	100	PASS	AC=468;AF=0.0934505;AN=5008;NS=2504;DP=16119;EAS_AF=0.1071;AMR_AF=0.0677;AFR_AF=0.0734;EUR_AF=0.0736;SAS_AF=0.1452;AA=C|||;VT=SNP
6	29177102	rs1883329	T	C	100	PASS	AC=3018;AF=0.602636;AN=5008;NS=2504;DP=20020;EAS_AF=0.4851;AMR_AF=0.6571;AFR_AF=0.5151;EUR_AF=0.7525;SAS_AF=0.6493;AA=C|||;VT=SNP
6	29177256	rs79309050	C	T	100	PASS	AC=70;AF=0.0139776;AN=5008;NS=2504;DP=19942;EAS_AF=0.0536;AMR_AF=0.0058;AFR_AF=0;EUR_AF=0.0119;SAS_AF=0;AA=C|||;VT=SNP
6	29178138	rs3116831	C	G	100	PASS	AC=3019;AF=0.602835;AN=5008;NS=2504;DP=21157;EAS_AF=0.4851;AMR_AF=0.6571;AFR_AF=0.5159;EUR_AF=0.7525;SAS_AF=0.6493;AA=G|||;VT=SNP
6	29178463	rs56405941	C	T	100	PASS	AC=784;AF=0.15655;AN=5008;NS=2504;DP=21727;EAS_AF=0.3343;AMR_AF=0.1744;AFR_AF=0.0968;EUR_AF=0.0934;SAS_AF=0.1063;AA=C|||;VT=SNP
6	29178514	rs2206040	T	C	100	PASS	AC=1572;AF=0.313898;AN=5008;NS=2504;DP=21121;EAS_AF=0.3452;AMR_AF=0.4006;AFR_AF=0.0408;EUR_AF=0.5119;SAS_AF=0.3855;AA=T|||;VT=SNP
6	29178606	rs2206041	T	C	100	PASS	AC=1572;AF=0.313898;AN=5008;NS=2504;DP=20974;EAS_AF=0.3452;AMR_AF=0.4006;AFR_AF=0.0408;EUR_AF=0.5119;SAS_AF=0.3855;AA=T|||;VT=SNP
6	29179145	rs3116832	C	G	100	PASS	AC=3488;AF=0.696486;AN=5008;NS=2504;DP=18962;EAS_AF=0.5923;AMR_AF=0.7248;AFR_AF=0.5893;EUR_AF=0.826;SAS_AF=0.7955;AA=G|||;VT=SNP
6	29179237	rs3130817	T	G	100	PASS	AC=972;AF=0.194089;AN=5008;NS=2504;DP=18721;EAS_AF=0.1012;AMR_AF=0.183;AFR_AF=0.3328;EUR_AF=0.1819;SAS_AF=0.1227;AA=G|||;VT=SNP
6	29179553	rs3116833	A	G	100	PASS	AC=3488;AF=0.696486;AN=5008;NS=2504;DP=15486;EAS_AF=0.5923;AMR_AF=0.7248;AFR_AF=0.5893;EUR_AF=0.826;SAS_AF=0.7955;AA=G|||;VT=SNP
6	29179557	rs3116834	C	G	100	PASS	AC=972;AF=0.194089;AN=5008;NS=2504;DP=15535;EAS_AF=0.1012;AMR_AF=0.183;AFR_AF=0.3328;EUR_AF=0.1819;SAS_AF=0.1227;AA=C|||;VT=SNP
6	29180312	rs3116835	A	C	100	PASS	AC=3952;AF=0.789137;AN=5008;NS=2504;DP=9810;EAS_AF=0.6786;AMR_AF=0.7723;AFR_AF=0.7882;EUR_AF=0.8618;SAS_AF=0.8415;AA=C|||;VT=SNP
6	29180314	rs3116836	A	C	100	PASS	AC=1027;AF=0.205072;AN=5008;NS=2504;DP=9591;EAS_AF=0.1042;AMR_AF=0.1931;AFR_AF=0.3752;EUR_AF=0.1948;SAS_AF=0.0982;AA=a|||;VT=SNP
6	29180721	rs9257616	G	A	100	PASS	AC=1467;AF=0.292931;AN=5008;NS=2504;DP=16747;EAS_AF=0.3423;AMR_AF=0.3775;AFR_AF=0.0257;EUR_AF=0.4702;SAS_AF=0.3609;AA=G|||;VT=SNP
6	29181302	rs41317771	T	C	100	PASS	AC=469;AF=0.0936502;AN=5008;NS=2504;DP=16415;EAS_AF=0.1071;AMR_AF=0.0692;AFR_AF=0.0734;EUR_AF=0.0736;SAS_AF=0.1452;AA=T|||;VT=SNP
6	29181314	rs3130826	G	A	100	PASS	AC=3019;AF=0.602835;AN=5008;NS=2504;DP=16394;EAS_AF=0.4851;AMR_AF=0.6556;AFR_AF=0.5159;EUR_AF=0.7525;SAS_AF=0.6503;AA=A|||;VT=SNP
6	29181600	rs719746	T	G	100	PASS	AC=1571;AF=0.313698;AN=5008;NS=2504;DP=17986;EAS_AF=0.3452;AMR_AF=0.3991;AFR_AF=0.0408;EUR_AF=0.5119;SAS_AF=0.3855;AA=T|||;VT=SNP
6	29182308	rs2894083	G	A	100	PASS	AC=2045;AF=0.408347;AN=5008;NS=2504;DP=18870;EAS_AF=0.3839;AMR_AF=0.4726;AFR_AF=0.1815;EUR_AF=0.5706;SAS_AF=0.5276;AA=G|||;VT=SNP
6	29182361	rs2394547	C	A	100	PASS	AC=3751;AF=0.749002;AN=5008;NS=2504;DP=18359;EAS_AF=0.5923;AMR_AF=0.755;AFR_AF=0.7678;EUR_AF=0.832;SAS_AF=0.7955;AA=A|||;VT=SNP
6	29183346	rs3129096	G	A	100	PASS	AC=2046;AF=0.408546;AN=5008;NS=2504;DP=15737;EAS_AF=0.3839;AMR_AF=0.4726;AFR_AF=0.1815;EUR_AF=0.5706;SAS_AF=0.5286;AA=G|||;VT=SNP
6	29184660	rs3116837	T	C	100	PASS	AC=3019;AF=0.602835;AN=5008;NS=2504;DP=18776;EAS_AF=0.4851;AMR_AF=0.6556;AFR_AF=0.5159;EUR_AF=0.7525;SAS_AF=0.6503;AA=C|||;VT=SNP
6	29185287	rs3129098	C	T	100	PASS	AC=2044;AF=0.408147;AN=5008;NS=2504;DP=18106;EAS_AF=0.3839;AMR_AF=0.4726;AFR_AF=0.1815;EUR_AF=0.5706;SAS_AF=0.5266;AA=C|||;VT=SNP
6	29185844	rs3130836	G	A	100	PASS	AC=972;AF=0.194089;AN=5008;NS=2504;DP=22081;EAS_AF=0.1012;AMR_AF=0.183;AFR_AF=0.3328;EUR_AF=0.1819;SAS_AF=0.1227;AA=G|||;VT=SNP
6	29186183	rs41317775	G	A	100	PASS	AC=469;AF=0.0936502;AN=5008;NS=2504;DP=19163;EAS_AF=0.1071;AMR_AF=0.0692;AFR_AF=0.0734;EUR_AF=0.0736;SAS_AF=0.1452;AA=G|||;VT=SNP
6	29187282	rs9393949	A	T	100	PASS	AC=149;AF=0.0297524;AN=5008;NS=2504;DP=15534;EAS_AF=0.0923;AMR_AF=0.0317;AFR_AF=0.0015;EUR_AF=0.0298;SAS_AF=0.002;AA=a|||;VT=SNP
6	29187640	rs2142904	T	C	100	PASS	AC=1992;AF=0.397764;AN=5008;NS=2504;DP=18619;EAS_AF=0.381;AMR_AF=0.4625;AFR_AF=0.1679;EUR_AF=0.5606;SAS_AF=0.5123;AA=T|||;VT=SNP
6	29187868	rs2394548	T	A	100	PASS	AC=1572;AF=0.313898;AN=5008;NS=2504;DP=17844;EAS_AF=0.3452;AMR_AF=0.3991;AFR_AF=0.0416;EUR_AF=0.5119;SAS_AF=0.3855;AA=T|||;VT=SNP
6	29189155	rs3130803	A	G	100	PASS	AC=1991;AF=0.397564;AN=5008;NS=2504;DP=19192;EAS_AF=0.38;AMR_AF=0.4625;AFR_AF=0.1679;EUR_AF=0.5606;SAS_AF=0.5123;AA=A|||;VT=SNP
6	29189531	rs3130807	A	G	100	PASS	AC=2589;AF=0.516973;AN=5008;NS=2504;DP=18673;EAS_AF=0.4911;AMR_AF=0.549;AFR_AF=0.3071;EUR_AF=0.6451;SAS_AF=0.6728;AA=G|||;VT=SNP
6	29189897	rs113346676	T	C	100	PASS	AC=374;AF=0.0746805;AN=5008;NS=2504;DP=18346;EAS_AF=0.1062;AMR_AF=0.0634;AFR_AF=0.0303;EUR_AF=0.0716;SAS_AF=0.1135;AA=T|||;VT=SNP
6	29189917	rs3129101	T	C	100	PASS	AC=952;AF=0.190096;AN=5008;NS=2504;DP=18191;EAS_AF=0.1012;AMR_AF=0.1787;AFR_AF=0.3207;EUR_AF=0.1809;SAS_AF=0.1227;AA=T|||;VT=SNP
6	29190060	rs3130809	A	G	100	PASS	AC=2045;AF=0.408347;AN=5008;NS=2504;DP=17530;EAS_AF=0.3839;AMR_AF=0.4726;AFR_AF=0.1815;EUR_AF=0.5706;SAS_AF=0.5276;AA=A|||;VT=SNP
6	29190624	rs59230085	G	A	100	PASS	AC=785;AF=0.156749;AN=5008;NS=2504;DP=18805;EAS_AF=0.3343;AMR_AF=0.1744;AFR_AF=0.0976;EUR_AF=0.0934;SAS_AF=0.1063;AA=G|||;VT=SNP
6	29191389	rs6904165	C	T	100	PASS	AC=469;AF=0.0936502;AN=5008;NS=2504;DP=20272;EAS_AF=0.1071;AMR_AF=0.0677;AFR_AF=0.0734;EUR_AF=0.0736;SAS_AF=0.1462;AA=C|||;VT=SNP
6	29191411	rs714470	C	A	100	PASS	AC=2050;AF=0.409345;AN=5008;NS=2504;DP=21023;EAS_AF=0.3839;AMR_AF=0.4741;AFR_AF=0.1846;EUR_AF=0.5706;SAS_AF=0.5276;AA=A|||;VT=SNP
6	29191548	rs12660419	C	T	100	PASS	AC=787;AF=0.157149;AN=5008;NS=2504;DP=20992;EAS_AF=0.3333;AMR_AF=0.1758;AFR_AF=0.0976;EUR_AF=0.0954;SAS_AF=0.1063;AA=C|||;VT=SNP
6	29193262	rs3130811	G	C	100	PASS	AC=1572;AF=0.313898;AN=5008;NS=2504;DP=15510;EAS_AF=0.3452;AMR_AF=0.4006;AFR_AF=0.0408;EUR_AF=0.5119;SAS_AF=0.3855;AA=G|||;VT=SNP
6	29193527	rs75418220	C	T	100	PASS	AC=467;AF=0.0932508;AN=5008;NS=2504;DP=15655;EAS_AF=0.1071;AMR_AF=0.0663;AFR_AF=0.0734;EUR_AF=0.0736;SAS_AF=0.1452;AA=C|||;VT=SNP
6	29193785	rs3130812	A	G	100	PASS	AC=2048;AF=0.408946;AN=5008;NS=2504;DP=17849;EAS_AF=0.3839;AMR_AF=0.4741;AFR_AF=0.1815;EUR_AF=0.5726;SAS_AF=0.5276;AA=A|||;VT=SNP
6	29195011	rs3130813	C	T	100	PASS	AC=2045;AF=0.408347;AN=5008;NS=2504;DP=19630;EAS_AF=0.3839;AMR_AF=0.4726;AFR_AF=0.1815;EUR_AF=0.5696;SAS_AF=0.5286;AA=C|||;VT=SNP
6	29196181	rs3130814	G	T	100	PASS	AC=2555;AF=0.510184;AN=5008;NS=2504;DP=18607;EAS_AF=0.494;AMR_AF=0.5403;AFR_AF=0.3003;EUR_AF=0.6342;SAS_AF=0.6616;AA=T|||;VT=SNP
6	29199824	rs2207338	G	T	100	PASS	AC=2571;AF=0.513379;AN=5008;NS=2504;DP=18094;EAS_AF=0.4921;AMR_AF=0.5476;AFR_AF=0.3041;EUR_AF=0.6402;SAS_AF=0.6636;AA=T|||;VT=SNP
6	29200245	rs2207337	T	A	100	PASS	AC=2523;AF=0.503794;AN=5008;NS=2504;DP=15804;EAS_AF=0.4921;AMR_AF=0.5447;AFR_AF=0.2678;EUR_AF=0.6421;SAS_AF=0.6636;AA=A|||;VT=SNP
6	29201650	rs3130815	G	A	100	PASS	AC=3513;AF=0.701478;AN=5008;NS=2504;DP=17264;EAS_AF=0.5923;AMR_AF=0.7262;AFR_AF=0.6142;EUR_AF=0.827;SAS_AF=0.7853;AA=A|||;VT=SNP
6	29202465	rs3117345	A	G	100	PASS	AC=1547;AF=0.308906;AN=5008;NS=2504;DP=12780;EAS_AF=0.3313;AMR_AF=0.402;AFR_AF=0.0393;EUR_AF=0.5099;SAS_AF=0.3773;AA=A|||;VT=SNP
6	29203911	rs3130816	G	A	100	PASS	AC=1545;AF=0.308506;AN=5008;NS=2504;DP=18650;EAS_AF=0.3304;AMR_AF=0.4006;AFR_AF=0.0393;EUR_AF=0.5099;SAS_AF=0.3773;AA=G|||;VT=SNP
6	29204772	rs76355441	C	T	100	PASS	AC=472;AF=0.0942492;AN=5008;NS=2504;DP=17207;EAS_AF=0.1052;AMR_AF=0.0677;AFR_AF=0.0809;EUR_AF=0.0706;SAS_AF=0.1442;AA=C|||;VT=SNP
6	29205139	rs75599496	G	A	100	PASS	AC=262;AF=0.0523163;AN=5008;NS=2504;DP=13266;EAS_AF=0.1012;AMR_AF=0.0447;AFR_AF=0.0068;EUR_AF=0.0567;SAS_AF=0.0644;AA=G|||;VT=SNP
6	29205333	rs3117343	C	T	100	PASS	AC=1986;AF=0.396565;AN=5008;NS=2504;DP=19208;EAS_AF=0.3829;AMR_AF=0.4669;AFR_AF=0.1664;EUR_AF=0.5596;SAS_AF=0.5041;AA=C|||;VT=SNP
6	29205336	rs3129102	T	C	100	PASS	AC=3723;AF=0.743411;AN=5008;NS=2504;DP=19354;EAS_AF=0.5923;AMR_AF=0.7536;AFR_AF=0.7549;EUR_AF=0.833;SAS_AF=0.7843;AA=C|||;VT=SNP
6	29205501	rs3130818	G	A	100	PASS	AC=1556;AF=0.310703;AN=5008;NS=2504;DP=19622;EAS_AF=0.3313;AMR_AF=0.402;AFR_AF=0.0454;EUR_AF=0.5109;SAS_AF=0.3773;AA=G|||;VT=SNP
6	29206045	rs2394549	G	T	100	PASS	AC=2040;AF=0.407348;AN=5008;NS=2504;DP=20437;EAS_AF=0.3869;AMR_AF=0.4769;AFR_AF=0.18;EUR_AF=0.5696;SAS_AF=0.5194;AA=G|||;VT=SNP
6	29207570	rs3129103	C	T	100	PASS	AC=1548;AF=0.309105;AN=5008;NS=2504;DP=20563;EAS_AF=0.3313;AMR_AF=0.402;AFR_AF=0.0393;EUR_AF=0.5099;SAS_AF=0.3783;AA=C|||;VT=SNP
6	29207889	rs9257639	C	T	100	PASS	AC=2043;AF=0.407947;AN=5008;NS=2504;DP=19110;EAS_AF=0.3869;AMR_AF=0.4769;AFR_AF=0.18;EUR_AF=0.5726;SAS_AF=0.5194;AA=C|||;VT=SNP
6	29208968	rs9468498	G	C	100	PASS	AC=56;AF=0.0111821;AN=5008;NS=2504;DP=19862;EAS_AF=0.0218;AMR_AF=0.0101;AFR_AF=0.0061;EUR_AF=0.0139;SAS_AF=0.0051;AA=G|||;VT=SNP
6	29210053	rs112169880	T	C	100	PASS	AC=1551;AF=0.309704;AN=5008;NS=2504;DP=20653;EAS_AF=0.3313;AMR_AF=0.402;AFR_AF=0.0393;EUR_AF=0.5139;SAS_AF=0.3773;AA=T|||;VT=SNP
6	29210596	rs3117340	T	G	100	PASS	AC=2571;AF=0.513379;AN=5008;NS=2504;DP=20542;EAS_AF=0.4921;AMR_AF=0.5476;AFR_AF=0.3018;EUR_AF=0.6421;SAS_AF=0.6646;AA=G|||;VT=SNP
6	29210900	rs3130821	C	T	100	PASS	AC=2521;AF=0.503395;AN=5008;NS=2504;DP=17612;EAS_AF=0.4921;AMR_AF=0.5461;AFR_AF=0.2655;EUR_AF=0.6421;SAS_AF=0.6636;AA=T|||;VT=SNP
6	29210998	rs9468500	A	T	100	PASS	AC=437;AF=0.0872604;AN=5008;NS=2504;DP=18510;EAS_AF=0.0516;AMR_AF=0.0648;AFR_AF=0.1263;EUR_AF=0.0487;SAS_AF=0.1268;AA=A|||;VT=SNP
6	29211695	rs111372568	T	C	100	PASS	AC=3723;AF=0.743411;AN=5008;NS=2504;DP=19470;EAS_AF=0.5923;AMR_AF=0.755;AFR_AF=0.7542;EUR_AF=0.832;SAS_AF=0.7853;AA=C|||;VT=SNP
6	29212202	rs2064503	T	C	100	PASS	AC=2519;AF=0.502995;AN=5008;NS=2504;DP=16685;EAS_AF=0.4921;AMR_AF=0.5447;AFR_AF=0.2655;EUR_AF=0.6412;SAS_AF=0.6636;AA=C|||;VT=SNP
6	29212635	rs113711385	T	C	100	PASS	AC=144;AF=0.028754;AN=5008;NS=2504;DP=15862;EAS_AF=0.0655;AMR_AF=0.0072;AFR_AF=0.0015;EUR_AF=0.0199;SAS_AF=0.0521;AA=T|||;VT=SNP
6	29213070	rs3129105	A	C	100	PASS	AC=1550;AF=0.309505;AN=5008;NS=2504;DP=18137;EAS_AF=0.3313;AMR_AF=0.402;AFR_AF=0.0393;EUR_AF=0.5129;SAS_AF=0.3773;AA=A|||;VT=SNP
6	29214129	rs2207336	G	A	100	PASS	AC=2518;AF=0.502796;AN=5008;NS=2504;DP=18187;EAS_AF=0.4921;AMR_AF=0.5447;AFR_AF=0.2663;EUR_AF=0.6392;SAS_AF=0.6636;AA=c|||;VT=SNP
6	29214947	rs3117335	G	C	100	PASS	AC=1988;AF=0.396965;AN=5008;NS=2504;DP=18765;EAS_AF=0.3829;AMR_AF=0.4669;AFR_AF=0.1664;EUR_AF=0.5616;SAS_AF=0.5041;AA=g|||;VT=SNP
6	29215282	rs112106274	C	T	100	PASS	AC=472;AF=0.0942492;AN=5008;NS=2504;DP=19075;EAS_AF=0.1052;AMR_AF=0.0677;AFR_AF=0.0825;EUR_AF=0.0686;SAS_AF=0.1442;AA=c|||;VT=SNP
6	29215647	rs55733250	G	A	100	PASS	AC=808;AF=0.161342;AN=5008;NS=2504;DP=20068;EAS_AF=0.3343;AMR_AF=0.1744;AFR_AF=0.1089;EUR_AF=0.0934;SAS_AF=0.1145;AA=g|||;VT=SNP
6	29215653	rs112602363	G	A	100	PASS	AC=472;AF=0.0942492;AN=5008;NS=2504;DP=19709;EAS_AF=0.1052;AMR_AF=0.0677;AFR_AF=0.0825;EUR_AF=0.0686;SAS_AF=0.1442;AA=g|||;VT=SNP
6	29217514	rs3117334	G	T	100	PASS	AC=1549;AF=0.309305;AN=5008;NS=2504;DP=20147;EAS_AF=0.3313;AMR_AF=0.402;AFR_AF=0.0393;EUR_AF=0.5119;SAS_AF=0.3773;AA=g|||;VT=SNP
6	29217895	rs112557273	G	A	100	PASS	AC=472;AF=0.0942492;AN=5008;NS=2504;DP=16922;EAS_AF=0.1052;AMR_AF=0.0677;AFR_AF=0.0825;EUR_AF=0.0686;SAS_AF=0.1442;AA=g|||;VT=SNP
6	29218151	rs112438389	C	T	100	PASS	AC=472;AF=0.0942492;AN=5008;NS=2504;DP=17565;EAS_AF=0.1052;AMR_AF=0.0677;AFR_AF=0.0825;EUR_AF=0.0686;SAS_AF=0.1442;AA=N|||;VT=SNP
6	29218513	rs149754096	C	T	100	PASS	AC=241;AF=0.048123;AN=5008;NS=2504;DP=18180;EAS_AF=0.0417;AMR_AF=0.0403;AFR_AF=0.0098;EUR_AF=0.0368;SAS_AF=0.1237;AA=c|||;VT=SNP
6	29219059	rs3130823	C	T	100	PASS	AC=1393;AF=0.278155;AN=5008;NS=2504;DP=17333;EAS_AF=0.3244;AMR_AF=0.3516;AFR_AF=0.025;EUR_AF=0.4602;SAS_AF=0.3333;AA=c|||;VT=SNP
6	29219137	rs112574843	A	C	100	PASS	AC=416;AF=0.0830671;AN=5008;NS=2504;DP=18591;EAS_AF=0.1042;AMR_AF=0.0634;AFR_AF=0.0666;EUR_AF=0.0676;SAS_AF=0.1135;AA=a|||;VT=SNP
6	29219425	rs59140010	G	A	100	PASS	AC=793;AF=0.158347;AN=5008;NS=2504;DP=21702;EAS_AF=0.3343;AMR_AF=0.1744;AFR_AF=0.0983;EUR_AF=0.0924;SAS_AF=0.1145;AA=g|||;VT=SNP
6	29219510	rs3117332	A	G	100	PASS	AC=1549;AF=0.309305;AN=5008;NS=2504;DP=20647;EAS_AF=0.3313;AMR_AF=0.402;AFR_AF=0.0393;EUR_AF=0.5119;SAS_AF=0.3773;AA=a|||;VT=SNP
6	29219591	rs57499095	G	A	100	PASS	AC=443;AF=0.0884585;AN=5008;NS=2504;DP=20642;EAS_AF=0.0962;AMR_AF=0.1095;AFR_AF=0.0673;EUR_AF=0.0964;SAS_AF=0.0859;AA=g|||;VT=SNP
6	29219655	rs9257651	T	C	100	PASS	AC=3724;AF=0.74361;AN=5008;NS=2504;DP=20320;EAS_AF=0.5923;AMR_AF=0.755;AFR_AF=0.7542;EUR_AF=0.833;SAS_AF=0.7853;AA=c|||;VT=SNP
6	29219871	rs113897714	G	A	100	PASS	AC=514;AF=0.102636;AN=5008;NS=2504;DP=23402;EAS_AF=0.1091;AMR_AF=0.0778;AFR_AF=0.0968;EUR_AF=0.0785;SAS_AF=0.1462;AA=g|||;VT=SNP
6	29220058	rs113674293	T	C	100	PASS	AC=454;AF=0.090655;AN=5008;NS=2504;DP=19772;EAS_AF=0.1052;AMR_AF=0.0634;AFR_AF=0.0711;EUR_AF=0.0676;SAS_AF=0.1452;AA=t|||;VT=SNP
6	29220100	rs3117331	A	G	100	PASS	AC=2520;AF=0.503195;AN=5008;NS=2504;DP=18301;EAS_AF=0.4921;AMR_AF=0.5447;AFR_AF=0.2655;EUR_AF=0.6412;SAS_AF=0.6646;AA=g|||;VT=SNP
6	29222229	rs115896345	A	G	100	PASS	AC=243;AF=0.0485224;AN=5008;NS=2504;DP=15895;EAS_AF=0.0417;AMR_AF=0.0403;AFR_AF=0.0113;EUR_AF=0.0368;SAS_AF=0.1237;AA=A|||;VT=SNP
6	29222711	rs3130824	G	C	100	PASS	AC=1549;AF=0.309305;AN=5008;NS=2504;DP=18069;EAS_AF=0.3313;AMR_AF=0.402;AFR_AF=0.0393;EUR_AF=0.5119;SAS_AF=0.3773;AA=G|||;VT=SNP
6	29225025	rs149702363	T	G	100	PASS	AC=243;AF=0.0485224;AN=5008;NS=2504;DP=20605;EAS_AF=0.0417;AMR_AF=0.0403;AFR_AF=0.0113;EUR_AF=0.0368;SAS_AF=0.1237;AA=T|||;VT=SNP
6	29225678	rs10214663	A	C	100	PASS	AC=242;AF=0.0483227;AN=5008;NS=2504;DP=14192;EAS_AF=0.0417;AMR_AF=0.0403;AFR_AF=0.0113;EUR_AF=0.0358;SAS_AF=0.1237;AA=A|||;VT=SNP
6	29225795	rs3117330	T	C	100	PASS	AC=2570;AF=0.513179;AN=5008;NS=2504;DP=15039;EAS_AF=0.4921;AMR_AF=0.5476;AFR_AF=0.3026;EUR_AF=0.6402;SAS_AF=0.6646;AA=t|||;VT=SNP
6	29226953	rs116508100	A	G	100	PASS	AC=244;AF=0.048722;AN=5008;NS=2504;DP=16776;EAS_AF=0.0417;AMR_AF=0.0403;AFR_AF=0.0113;EUR_AF=0.0378;SAS_AF=0.1237;AA=A|||;VT=SNP
6	29227117	rs2024679	G	A	100	PASS	AC=1751;AF=0.349641;AN=5008;NS=2504;DP=20042;EAS_AF=0.3413;AMR_AF=0.428;AFR_AF=0.1604;EUR_AF=0.5229;SAS_AF=0.3804;AA=G|||;VT=SNP
6	29227643	rs3117329	C	T	100	PASS	AC=1806;AF=0.360623;AN=5008;NS=2504;DP=18499;EAS_AF=0.3452;AMR_AF=0.438;AFR_AF=0.1747;EUR_AF=0.5328;SAS_AF=0.3957;AA=C|||;VT=SNP
6	29228246	rs2024680	G	T	100	PASS	AC=455;AF=0.0908546;AN=5008;NS=2504;DP=19716;EAS_AF=0.1052;AMR_AF=0.0634;AFR_AF=0.0711;EUR_AF=0.0696;SAS_AF=0.1442;AA=G|||;VT=SNP
6	29229146	rs9257656	A	G	100	PASS	AC=3723;AF=0.743411;AN=5008;NS=2504;DP=15736;EAS_AF=0.5923;AMR_AF=0.755;AFR_AF=0.7542;EUR_AF=0.833;SAS_AF=0.7843;AA=G|||;VT=SNP
6	29230520	rs79272343	A	C	100	PASS	AC=475;AF=0.0948482;AN=5008;NS=2504;DP=19367;EAS_AF=0.1052;AMR_AF=0.0677;AFR_AF=0.0832;EUR_AF=0.0706;SAS_AF=0.1442;AA=A|||;VT=SNP;EX_TARGET
6	29230577	rs3117328	C	A	100	PASS	AC=1806;AF=0.360623;AN=5008;NS=2504;DP=17855;EAS_AF=0.3452;AMR_AF=0.438;AFR_AF=0.1747;EUR_AF=0.5328;SAS_AF=0.3957;AA=a|||;VT=SNP;EX_TARGET
6	29230683	rs3130827	T	C	100	PASS	AC=2576;AF=0.514377;AN=5008;NS=2504;DP=19024;EAS_AF=0.4921;AMR_AF=0.549;AFR_AF=0.3071;EUR_AF=0.6402;SAS_AF=0.6636;AA=c|||;VT=SNP;EX_TARGET
6	29231172	rs9257657	G	A	100	PASS	AC=3722;AF=0.743211;AN=5008;NS=2504;DP=18943;EAS_AF=0.5923;AMR_AF=0.7536;AFR_AF=0.7542;EUR_AF=0.833;SAS_AF=0.7843;AA=a|||;VT=SNP
6	29231831	rs77154096	C	T	100	PASS	AC=243;AF=0.0485224;AN=5008;NS=2504;DP=16137;EAS_AF=0.0417;AMR_AF=0.0403;AFR_AF=0.0113;EUR_AF=0.0368;SAS_AF=0.1237;AA=c|||;VT=SNP;EX_TARGET
6	29232072	rs16894681	T	G	100	PASS	AC=144;AF=0.028754;AN=5008;NS=2504;DP=14512;EAS_AF=0.0665;AMR_AF=0.0072;AFR_AF=0.0015;EUR_AF=0.0189;SAS_AF=0.0521;AA=t|||;VT=SNP
6	29232591	rs9357077	C	T	100	PASS	AC=442;AF=0.0882588;AN=5008;NS=2504;DP=16029;EAS_AF=0.0962;AMR_AF=0.1081;AFR_AF=0.0673;EUR_AF=0.0964;SAS_AF=0.0859;AA=c|||;VT=SNP
6	29234166	rs79251921	A	G	100	PASS	AC=475;AF=0.0948482;AN=5008;NS=2504;DP=15560;EAS_AF=0.1052;AMR_AF=0.0677;AFR_AF=0.0832;EUR_AF=0.0706;SAS_AF=0.1442;AA=a|||;VT=SNP
6	29234510	rs10484545	C	G	100	PASS	AC=473;AF=0.0944489;AN=5008;NS=2504;DP=14307;EAS_AF=0.1052;AMR_AF=0.0677;AFR_AF=0.0832;EUR_AF=0.0686;SAS_AF=0.1442;AA=c|||;VT=SNP
6	29235193	rs6904130	T	C	100	PASS	AC=475;AF=0.0948482;AN=5008;NS=2504;DP=16770;EAS_AF=0.1052;AMR_AF=0.0677;AFR_AF=0.0832;EUR_AF=0.0706;SAS_AF=0.1442;AA=t|||;VT=SNP
6	29235233	rs6924127	A	C	100	PASS	AC=475;AF=0.0948482;AN=5008;NS=2504;DP=16341;EAS_AF=0.1052;AMR_AF=0.0677;AFR_AF=0.0832;EUR_AF=0.0706;SAS_AF=0.1442;AA=a|||;VT=SNP
6	29235900	rs3130829	G	A	100	PASS	AC=1549;AF=0.309305;AN=5008;NS=2504;DP=13239;EAS_AF=0.3313;AMR_AF=0.402;AFR_AF=0.0393;EUR_AF=0.5119;SAS_AF=0.3773;AA=g|||;VT=SNP
6	29236242	rs9501304	A	G	100	PASS	AC=243;AF=0.0485224;AN=5008;NS=2504;DP=13457;EAS_AF=0.0417;AMR_AF=0.0403;AFR_AF=0.0113;EUR_AF=0.0368;SAS_AF=0.1237;AA=a|||;VT=SNP
6	29236588	rs17344111	A	G	100	PASS	AC=476;AF=0.0950479;AN=5008;NS=2504;DP=22598;EAS_AF=0.1052;AMR_AF=0.0677;AFR_AF=0.0832;EUR_AF=0.0706;SAS_AF=0.1452;AA=A|||;VT=SNP
6	29236645	rs7766902	G	T	100	PASS	AC=790;AF=0.157748;AN=5008;NS=2504;DP=22772;EAS_AF=0.1002;AMR_AF=0.1513;AFR_AF=0.2648;EUR_AF=0.1153;SAS_AF=0.1207;AA=G|||;VT=SNP
6	29236722	rs3130830	G	A	100	PASS	AC=1798;AF=0.359026;AN=5008;NS=2504;DP=21726;EAS_AF=0.3452;AMR_AF=0.4366;AFR_AF=0.1694;EUR_AF=0.5328;SAS_AF=0.3957;AA=G|||;VT=SNP
6	29237221	rs17344153	C	T	100	PASS	AC=475;AF=0.0948482;AN=5008;NS=2504;DP=17542;EAS_AF=0.1052;AMR_AF=0.0677;AFR_AF=0.0832;EUR_AF=0.0706;SAS_AF=0.1442;AA=T|||;VT=SNP
6	29237774	rs6921498	T	C	100	PASS	AC=475;AF=0.0948482;AN=5008;NS=2504;DP=14404;EAS_AF=0.1052;AMR_AF=0.0677;AFR_AF=0.0832;EUR_AF=0.0706;SAS_AF=0.1442;AA=T|||;VT=SNP
6	29238015	rs6942318	C	T	100	PASS	AC=475;AF=0.0948482;AN=5008;NS=2504;DP=16197;EAS_AF=0.1052;AMR_AF=0.0677;AFR_AF=0.0832;EUR_AF=0.0706;SAS_AF=0.1442;AA=C|||;VT=SNP
6	29238477	rs560180523	A	G	100	PASS	AC=475;AF=0.0948482;AN=5008;NS=2504;DP=17442;EAS_AF=0.1052;AMR_AF=0.0677;AFR_AF=0.0832;EUR_AF=0.0706;SAS_AF=0.1442;AA=A|||;VT=SNP
6	29239150	rs3117327	C	T	100	PASS	AC=1798;AF=0.359026;AN=5008;NS=2504;DP=18956;EAS_AF=0.3452;AMR_AF=0.4366;AFR_AF=0.1694;EUR_AF=0.5328;SAS_AF=0.3957;AA=C|||;VT=SNP
6	29240169	rs79337000	T	C	100	PASS	AC=475;AF=0.0948482;AN=5008;NS=2504;DP=18897;EAS_AF=0.1052;AMR_AF=0.0677;AFR_AF=0.0832;EUR_AF=0.0706;SAS_AF=0.1442;AA=T|||;VT=SNP
6	29240279	rs9257660	T	C	100	PASS	AC=3723;AF=0.743411;AN=5008;NS=2504;DP=20401;EAS_AF=0.5923;AMR_AF=0.7536;AFR_AF=0.7542;EUR_AF=0.834;SAS_AF=0.7843;AA=C|||;VT=SNP
6	29240890	rs77443400	T	C	100	PASS	AC=475;AF=0.0948482;AN=5008;NS=2504;DP=17940;EAS_AF=0.1052;AMR_AF=0.0677;AFR_AF=0.0832;EUR_AF=0.0706;SAS_AF=0.1442;AA=C|||;VT=SNP
6	29241555	rs9468504	A	C	100	PASS	AC=243;AF=0.0485224;AN=5008;NS=2504;DP=21871;EAS_AF=0.0417;AMR_AF=0.0403;AFR_AF=0.0113;EUR_AF=0.0368;SAS_AF=0.1237;AA=A|||;VT=SNP
6	29241773	rs9368596	C	G	100	PASS	AC=443;AF=0.0884585;AN=5008;NS=2504;DP=20671;EAS_AF=0.0962;AMR_AF=0.1095;AFR_AF=0.0673;EUR_AF=0.0964;SAS_AF=0.0859;AA=C|||;VT=SNP
6	29242732	rs1071777	G	C	100	PASS	AC=475;AF=0.0948482;AN=5008;NS=2504;DP=21575;EAS_AF=0.1052;AMR_AF=0.0677;AFR_AF=0.0832;EUR_AF=0.0706;SAS_AF=0.1442;AA=G|||;VT=SNP
6	29245760	rs142403264	T	C	100	PASS	AC=1549;AF=0.309305;AN=5008;NS=2504;DP=20594;EAS_AF=0.3313;AMR_AF=0.402;AFR_AF=0.0393;EUR_AF=0.5119;SAS_AF=0.3773;AA=-|||;VT=SNP
6	29247178	rs9257673	G	C	100	PASS	AC=3508;AF=0.700479;AN=5008;NS=2504;DP=16378;EAS_AF=0.5913;AMR_AF=0.7262;AFR_AF=0.612;EUR_AF=0.827;SAS_AF=0.7843;AA=C|||;VT=SNP
6	29247921	rs77033211	G	T	100	PASS	AC=473;AF=0.0944489;AN=5008;NS=2504;DP=17065;EAS_AF=0.1052;AMR_AF=0.0677;AFR_AF=0.0832;EUR_AF=0.0686;SAS_AF=0.1442;AA=T|||;VT=SNP
6	29248194	rs9468506	A	G	100	PASS	AC=242;AF=0.0483227;AN=5008;NS=2504;DP=16235;EAS_AF=0.0417;AMR_AF=0.0403;AFR_AF=0.0113;EUR_AF=0.0368;SAS_AF=0.1227;AA=A|||;VT=SNP
6	29248460	rs9501305	G	A	100	PASS	AC=243;AF=0.0485224;AN=5008;NS=2504;DP=16263;EAS_AF=0.0417;AMR_AF=0.0403;AFR_AF=0.0113;EUR_AF=0.0368;SAS_AF=0.1237;AA=g|||;VT=SNP
6	29248461	rs2394550	T	C	100	PASS	AC=1798;AF=0.359026;AN=5008;NS=2504;DP=16318;EAS_AF=0.3452;AMR_AF=0.4366;AFR_AF=0.1694;EUR_AF=0.5328;SAS_AF=0.3957;AA=T|||;VT=SNP
6	29249534	rs112879218	T	C	100	PASS	AC=473;AF=0.0944489;AN=5008;NS=2504;DP=17212;EAS_AF=0.1052;AMR_AF=0.0677;AFR_AF=0.0832;EUR_AF=0.0686;SAS_AF=0.1442;AA=T|||;VT=SNP
6	29249632	rs7743489	T	G	100	PASS	AC=1800;AF=0.359425;AN=5008;NS=2504;DP=17263;EAS_AF=0.3452;AMR_AF=0.4366;AFR_AF=0.1694;EUR_AF=0.5348;SAS_AF=0.3957;AA=T|||;VT=SNP
6	29250017	rs9257676	C	T	100	PASS	AC=3722;AF=0.743211;AN=5008;NS=2504;DP=18765;EAS_AF=0.5923;AMR_AF=0.7536;AFR_AF=0.7542;EUR_AF=0.833;SAS_AF=0.7843;AA=T|||;VT=SNP
6	29250076	rs3117349	T	C	100	PASS	AC=2275;AF=0.454273;AN=5008;NS=2504;DP=18427;EAS_AF=0.4504;AMR_AF=0.5043;AFR_AF=0.2542;EUR_AF=0.6034;SAS_AF=0.5399;AA=t|||;VT=SNP
6	29250491	rs2180000	G	A	100	PASS	AC=1800;AF=0.359425;AN=5008;NS=2504;DP=19894;EAS_AF=0.3452;AMR_AF=0.4366;AFR_AF=0.1694;EUR_AF=0.5348;SAS_AF=0.3957;AA=G|||;VT=SNP
6	29250521	rs2179999	A	G	100	PASS	AC=475;AF=0.0948482;AN=5008;NS=2504;DP=19726;EAS_AF=0.1052;AMR_AF=0.0677;AFR_AF=0.0832;EUR_AF=0.0706;SAS_AF=0.1442;AA=A|||;VT=SNP
6	29251176	rs140650499	A	G	100	PASS	AC=473;AF=0.0944489;AN=5008;NS=2504;DP=18601;EAS_AF=0.1052;AMR_AF=0.0677;AFR_AF=0.0832;EUR_AF=0.0686;SAS_AF=0.1442;AA=G|||;VT=SNP
6	29251400	rs2394551	G	A	100	PASS	AC=1549;AF=0.309305;AN=5008;NS=2504;DP=21904;EAS_AF=0.3313;AMR_AF=0.402;AFR_AF=0.0393;EUR_AF=0.5119;SAS_AF=0.3773;AA=G|||;VT=SNP
6	29251906	rs3117347	G	T	100	PASS	AC=2568;AF=0.51278;AN=5008;NS=2504;DP=22463;EAS_AF=0.4921;AMR_AF=0.5476;AFR_AF=0.3018;EUR_AF=0.6402;SAS_AF=0.6636;AA=T|||;VT=SNP
6	29251948	rs111805576	A	G	100	PASS	AC=473;AF=0.0944489;AN=5008;NS=2504;DP=21623;EAS_AF=0.1052;AMR_AF=0.0677;AFR_AF=0.0832;EUR_AF=0.0686;SAS_AF=0.1442;AA=G|||;VT=SNP
6	29252126	rs3117346	T	C	100	PASS	AC=2518;AF=0.502796;AN=5008;NS=2504;DP=22483;EAS_AF=0.4921;AMR_AF=0.5447;AFR_AF=0.2655;EUR_AF=0.6402;SAS_AF=0.6636;AA=C|||;VT=SNP
6	29252241	rs75612156	T	A	100	PASS	AC=475;AF=0.0948482;AN=5008;NS=2504;DP=22676;EAS_AF=0.1052;AMR_AF=0.0677;AFR_AF=0.0832;EUR_AF=0.0706;SAS_AF=0.1442;AA=T|||;VT=SNP
6	29252752	rs114549295	T	A	100	PASS	AC=426;AF=0.0850639;AN=5008;NS=2504;DP=15270;EAS_AF=0.0962;AMR_AF=0.1052;AFR_AF=0.0575;EUR_AF=0.0954;SAS_AF=0.0859;AA=T|||;VT=SNP
6	29252758	rs116466121	A	T	100	PASS	AC=721;AF=0.14397;AN=5008;NS=2504;DP=15196;EAS_AF=0.1468;AMR_AF=0.1095;AFR_AF=0.0953;EUR_AF=0.1083;SAS_AF=0.2679;AA=A|||;VT=SNP
6	29253756	rs9468508	C	T	100	PASS	AC=243;AF=0.0485224;AN=5008;NS=2504;DP=15652;EAS_AF=0.0417;AMR_AF=0.0403;AFR_AF=0.0113;EUR_AF=0.0368;SAS_AF=0.1237;AA=C|||;VT=SNP
6	29254452	rs9295797	A	G	100	PASS	AC=243;AF=0.0485224;AN=5008;NS=2504;DP=12892;EAS_AF=0.0417;AMR_AF=0.0403;AFR_AF=0.0113;EUR_AF=0.0368;SAS_AF=0.1237;AA=A|||;VT=SNP
6	29254969	rs7381760	G	C	100	PASS	AC=2569;AF=0.512979;AN=5008;NS=2504;DP=7312;EAS_AF=0.4921;AMR_AF=0.5476;AFR_AF=0.3018;EUR_AF=0.6402;SAS_AF=0.6646;AA=C|||;VT=SNP
6	29255004	rs112319007	T	C	100	PASS	AC=473;AF=0.0944489;AN=5008;NS=2504;DP=6320;EAS_AF=0.1052;AMR_AF=0.0677;AFR_AF=0.0832;EUR_AF=0.0686;SAS_AF=0.1442;AA=t|||;VT=SNP
6	29255036	rs113093437	T	G	100	PASS	AC=473;AF=0.0944489;AN=5008;NS=2504;DP=7423;EAS_AF=0.1052;AMR_AF=0.0677;AFR_AF=0.0832;EUR_AF=0.0686;SAS_AF=0.1442;AA=G|||;VT=SNP
6	29255152	rs112230233	C	G	100	PASS	AC=474;AF=0.0946486;AN=5008;NS=2504;DP=9856;EAS_AF=0.1052;AMR_AF=0.0692;AFR_AF=0.0832;EUR_AF=0.0686;SAS_AF=0.1442;AA=G|||;VT=SNP
6	29255380	rs76388328	T	C	100	PASS	AC=473;AF=0.0944489;AN=5008;NS=2504;DP=14742;EAS_AF=0.1052;AMR_AF=0.0677;AFR_AF=0.0832;EUR_AF=0.0686;SAS_AF=0.1442;AA=T|||;VT=SNP
6	29255886	rs41346948	T	C	100	PASS	AC=473;AF=0.0944489;AN=5008;NS=2504;DP=13409;EAS_AF=0.1052;AMR_AF=0.0677;AFR_AF=0.0832;EUR_AF=0.0686;SAS_AF=0.1442;AA=C|||;VT=SNP
6	29256420	rs1884123	A	G	100	PASS	AC=2545;AF=0.508187;AN=5008;NS=2504;DP=18201;EAS_AF=0.494;AMR_AF=0.5245;AFR_AF=0.3026;EUR_AF=0.6292;SAS_AF=0.6646;AA=G|||;VT=SNP
6	29256476	rs9461514	G	A	100	PASS	AC=236;AF=0.0471246;AN=5008;NS=2504;DP=19487;EAS_AF=0.0427;AMR_AF=0.0331;AFR_AF=0.0106;EUR_AF=0.0328;SAS_AF=0.1258;AA=G|||;VT=SNP
6	29256856	rs76381817	T	A	100	PASS	AC=561;AF=0.112021;AN=5008;NS=2504;DP=17521;EAS_AF=0.1161;AMR_AF=0.0865;AFR_AF=0.115;EUR_AF=0.0815;SAS_AF=0.1534;AA=A|||;VT=SNP
6	29256886	rs41315373	C	T	100	PASS	AC=561;AF=0.112021;AN=5008;NS=2504;DP=17166;EAS_AF=0.1161;AMR_AF=0.0865;AFR_AF=0.115;EUR_AF=0.0815;SAS_AF=0.1534;AA=C|||;VT=SNP
6	29257320	rs1011553	C	T	100	PASS	AC=562;AF=0.11222;AN=5008;NS=2504;DP=15536;EAS_AF=0.1161;AMR_AF=0.0865;AFR_AF=0.1157;EUR_AF=0.0815;SAS_AF=0.1534;AA=C|||;VT=SNP
6	29257772	rs1033569	C	T	100	PASS	AC=2278;AF=0.454872;AN=5008;NS=2504;DP=18463;EAS_AF=0.4494;AMR_AF=0.4957;AFR_AF=0.2602;EUR_AF=0.6044;SAS_AF=0.5409;AA=T|||;VT=SNP
6	29257967	rs1033568	G	A	100	PASS	AC=2278;AF=0.454872;AN=5008;NS=2504;DP=18729;EAS_AF=0.4494;AMR_AF=0.4957;AFR_AF=0.2602;EUR_AF=0.6044;SAS_AF=0.5409;AA=A|||;VT=SNP
6	29258245	rs41317779	G	T	100	PASS	AC=559;AF=0.111621;AN=5008;NS=2504;DP=20468;EAS_AF=0.1161;AMR_AF=0.0865;AFR_AF=0.115;EUR_AF=0.0795;SAS_AF=0.1534;AA=T|||;VT=SNP
6	29258405	rs74789787	G	A	100	PASS	AC=143;AF=0.0285543;AN=5008;NS=2504;DP=18707;EAS_AF=0.0655;AMR_AF=0.0072;AFR_AF=0.0015;EUR_AF=0.0189;SAS_AF=0.0521;AA=G|||;VT=SNP
6	29258863	rs1123283	T	A	100	PASS	AC=1661;AF=0.331669;AN=5008;NS=2504;DP=19905;EAS_AF=0.3294;AMR_AF=0.3977;AFR_AF=0.1293;EUR_AF=0.5149;SAS_AF=0.3722;AA=T|||;VT=SNP
6	29259509	rs145108206	G	A	100	PASS	AC=233;AF=0.0465256;AN=5008;NS=2504;DP=21037;EAS_AF=0.0417;AMR_AF=0.0331;AFR_AF=0.0106;EUR_AF=0.0328;SAS_AF=0.1237;AA=G|||;VT=SNP
6	29259623	rs4446587	A	G	100	PASS	AC=1495;AF=0.298522;AN=5008;NS=2504;DP=19379;EAS_AF=0.3155;AMR_AF=0.3746;AFR_AF=0.0378;EUR_AF=0.503;SAS_AF=0.3691;AA=A|||;VT=SNP
6	29260204	rs41317782	C	T	100	PASS	AC=560;AF=0.111821;AN=5008;NS=2504;DP=14971;EAS_AF=0.1161;AMR_AF=0.0865;AFR_AF=0.115;EUR_AF=0.0805;SAS_AF=0.1534;AA=C|||;VT=SNP
6	29260475	rs72844808	C	T	100	PASS	AC=857;AF=0.171126;AN=5008;NS=2504;DP=17401;EAS_AF=0.3383;AMR_AF=0.1916;AFR_AF=0.1203;EUR_AF=0.0974;SAS_AF=0.1288;AA=C|||;VT=SNP
6	29260505	rs74523205	T	A	100	PASS	AC=143;AF=0.0285543;AN=5008;NS=2504;DP=16081;EAS_AF=0.0655;AMR_AF=0.0072;AFR_AF=0.0015;EUR_AF=0.0189;SAS_AF=0.0521;AA=T|||;VT=SNP
6	29262076	rs41317785	C	G	100	PASS	AC=559;AF=0.111621;AN=5008;NS=2504;DP=16770;EAS_AF=0.1161;AMR_AF=0.0865;AFR_AF=0.115;EUR_AF=0.0795;SAS_AF=0.1534;AA=G|||;VT=SNP
6	29262341	rs116567625	C	T	100	PASS	AC=233;AF=0.0465256;AN=5008;NS=2504;DP=19367;EAS_AF=0.0417;AMR_AF=0.0331;AFR_AF=0.0106;EUR_AF=0.0328;SAS_AF=0.1237;AA=C|||;VT=SNP
6	29262509	rs41317788	A	G	100	PASS	AC=544;AF=0.108626;AN=5008;NS=2504;DP=18953;EAS_AF=0.1161;AMR_AF=0.0821;AFR_AF=0.1067;EUR_AF=0.0785;SAS_AF=0.1534;AA=A|||;VT=SNP
6	29262956	rs1884294	G	A	100	PASS	AC=420;AF=0.0838658;AN=5008;NS=2504;DP=18446;EAS_AF=0.1151;AMR_AF=0.072;AFR_AF=0.0439;EUR_AF=0.0765;SAS_AF=0.1217;AA=G|||;VT=SNP
6	29263150	rs1884295	T	C	100	PASS	AC=562;AF=0.11222;AN=5008;NS=2504;DP=16413;EAS_AF=0.1161;AMR_AF=0.0865;AFR_AF=0.1157;EUR_AF=0.0815;SAS_AF=0.1534;AA=T|||;VT=SNP
6	29263260	rs112421079	A	T	100	PASS	AC=234;AF=0.0467252;AN=5008;NS=2504;DP=17375;EAS_AF=0.0417;AMR_AF=0.0331;AFR_AF=0.0113;EUR_AF=0.0328;SAS_AF=0.1237;AA=A|||;VT=SNP
6	29263357	rs6925072	A	G	100	PASS	AC=2509;AF=0.500998;AN=5008;NS=2504;DP=18248;EAS_AF=0.4911;AMR_AF=0.5288;AFR_AF=0.27;EUR_AF=0.6372;SAS_AF=0.6636;AA=G|||;VT=SNP
6	29263750	rs3117434	A	G	100	PASS	AC=3696;AF=0.738019;AN=5008;NS=2504;DP=18816;EAS_AF=0.5893;AMR_AF=0.7392;AFR_AF=0.7579;EUR_AF=0.829;SAS_AF=0.7699;AA=G|||;VT=SNP
6	29264183	rs4711183	G	A	100	PASS	AC=2511;AF=0.501398;AN=5008;NS=2504;DP=20574;EAS_AF=0.4911;AMR_AF=0.5288;AFR_AF=0.2708;EUR_AF=0.6372;SAS_AF=0.6646;AA=A|||;VT=SNP
6	29264655	rs4713207	A	G	100	PASS	AC=2279;AF=0.455072;AN=5008;NS=2504;DP=18500;EAS_AF=0.4494;AMR_AF=0.4957;AFR_AF=0.2602;EUR_AF=0.6044;SAS_AF=0.5419;AA=G|||;VT=SNP
6	29264704	rs9468510	G	A	100	PASS	AC=233;AF=0.0465256;AN=5008;NS=2504;DP=18162;EAS_AF=0.0417;AMR_AF=0.0331;AFR_AF=0.0106;EUR_AF=0.0328;SAS_AF=0.1237;AA=G|||;VT=SNP
6	29265296	rs7771915	A	G	100	PASS	AC=561;AF=0.112021;AN=5008;NS=2504;DP=13972;EAS_AF=0.1161;AMR_AF=0.0865;AFR_AF=0.115;EUR_AF=0.0815;SAS_AF=0.1534;AA=A|||;VT=SNP
6	29266091	rs6899932	A	T	100	PASS	AC=561;AF=0.112021;AN=5008;NS=2504;DP=14036;EAS_AF=0.1161;AMR_AF=0.0865;AFR_AF=0.115;EUR_AF=0.0815;SAS_AF=0.1534;AA=T|||;VT=SNP
6	29266497	rs16867628	G	A	100	PASS	AC=858;AF=0.171326;AN=5008;NS=2504;DP=11330;EAS_AF=0.3393;AMR_AF=0.1916;AFR_AF=0.1203;EUR_AF=0.0974;SAS_AF=0.1288;AA=G|||;VT=SNP
6	29266554	rs74834313	A	G	100	PASS	AC=510;AF=0.101837;AN=5008;NS=2504;DP=10142;EAS_AF=0.0962;AMR_AF=0.1354;AFR_AF=0.0998;EUR_AF=0.1083;SAS_AF=0.0798;AA=A|||;VT=SNP
6	29266673	rs550841401	T	C	100	PASS	AC=2564;AF=0.511981;AN=5008;NS=2504;DP=8389;EAS_AF=0.4911;AMR_AF=0.5317;AFR_AF=0.3094;EUR_AF=0.6372;SAS_AF=0.6646;AA=N|||;VT=SNP
6	29266908	rs9765999	C	G	100	PASS	AC=559;AF=0.111621;AN=5008;NS=2504;DP=14623;EAS_AF=0.1161;AMR_AF=0.0865;AFR_AF=0.115;EUR_AF=0.0795;SAS_AF=0.1534;AA=C|||;VT=SNP
6	29268160	rs9257689	T	C	100	PASS	AC=1729;AF=0.345248;AN=5008;NS=2504;DP=20956;EAS_AF=0.3452;AMR_AF=0.4092;AFR_AF=0.1437;EUR_AF=0.5249;SAS_AF=0.3875;AA=T|||;VT=SNP
6	29268796	rs7754451	A	T	100	PASS	AC=1688;AF=0.337061;AN=5008;NS=2504;DP=15094;EAS_AF=0.3571;AMR_AF=0.3977;AFR_AF=0.1301;EUR_AF=0.5129;SAS_AF=0.3722;AA=T|||;VT=SNP
6	29268929	rs9257691	C	A	100	PASS	AC=1715;AF=0.342452;AN=5008;NS=2504;DP=14152;EAS_AF=0.3333;AMR_AF=0.4092;AFR_AF=0.1437;EUR_AF=0.5229;SAS_AF=0.3875;AA=c|||;VT=SNP
6	29269000	rs9257692	A	C	100	PASS	AC=1660;AF=0.33147;AN=5008;NS=2504;DP=13922;EAS_AF=0.3294;AMR_AF=0.3977;AFR_AF=0.1293;EUR_AF=0.5129;SAS_AF=0.3732;AA=A|||;VT=SNP
6	29269066	rs7754926	A	G	100	PASS	AC=560;AF=0.111821;AN=5008;NS=2504;DP=14990;EAS_AF=0.1161;AMR_AF=0.0865;AFR_AF=0.115;EUR_AF=0.0815;SAS_AF=0.1524;AA=G|||;VT=SNP
6	29269143	rs7755211	C	T	100	PASS	AC=563;AF=0.11242;AN=5008;NS=2504;DP=17129;EAS_AF=0.1161;AMR_AF=0.0879;AFR_AF=0.1157;EUR_AF=0.0815;SAS_AF=0.1534;AA=C|||;VT=SNP
6	29269781	rs35642841	T	A	100	PASS	AC=610;AF=0.121805;AN=5008;NS=2504;DP=13252;EAS_AF=0.1161;AMR_AF=0.0893;AFR_AF=0.1505;EUR_AF=0.0815;SAS_AF=0.1534;AA=T|||;VT=SNP
6	29270038	rs34541592	C	T	100	PASS	AC=610;AF=0.121805;AN=5008;NS=2504;DP=12935;EAS_AF=0.1161;AMR_AF=0.0893;AFR_AF=0.1505;EUR_AF=0.0815;SAS_AF=0.1534;AA=C|||;VT=SNP
6	29270498	rs4594993	A	G	100	PASS	AC=561;AF=0.112021;AN=5008;NS=2504;DP=19937;EAS_AF=0.1161;AMR_AF=0.0865;AFR_AF=0.115;EUR_AF=0.0815;SAS_AF=0.1534;AA=A|||;VT=SNP
6	29270795	rs9348826	G	C	100	PASS	AC=459;AF=0.0916534;AN=5008;NS=2504;DP=17774;EAS_AF=0.0962;AMR_AF=0.1239;AFR_AF=0.0696;EUR_AF=0.1054;SAS_AF=0.0798;AA=G|||;VT=SNP
6	29270827	rs35657850	A	G	100	PASS	AC=610;AF=0.121805;AN=5008;NS=2504;DP=17598;EAS_AF=0.1161;AMR_AF=0.0893;AFR_AF=0.1505;EUR_AF=0.0815;SAS_AF=0.1534;AA=G|||;VT=SNP
6	29271126	rs6930876	G	T	100	PASS	AC=608;AF=0.121406;AN=5008;NS=2504;DP=18200;EAS_AF=0.1161;AMR_AF=0.0893;AFR_AF=0.1505;EUR_AF=0.0795;SAS_AF=0.1534;AA=G|||;VT=SNP
6	29271573	rs16867630	A	C	100	PASS	AC=545;AF=0.108826;AN=5008;NS=2504;DP=19547;EAS_AF=0.1161;AMR_AF=0.0821;AFR_AF=0.1059;EUR_AF=0.0805;SAS_AF=0.1534;AA=A|||;VT=SNP
6	29272012	rs3117426	C	T	100	PASS	AC=876;AF=0.17492;AN=5008;NS=2504;DP=18148;EAS_AF=0.0843;AMR_AF=0.1758;AFR_AF=0.2882;EUR_AF=0.1839;SAS_AF=0.1053;AA=C|||;VT=SNP
6	29272046	rs35569422	C	T	100	PASS	AC=610;AF=0.121805;AN=5008;NS=2504;DP=18190;EAS_AF=0.1161;AMR_AF=0.0893;AFR_AF=0.1505;EUR_AF=0.0815;SAS_AF=0.1534;AA=C|||;VT=SNP
6	29272088	rs35490225	A	T	100	PASS	AC=545;AF=0.108826;AN=5008;NS=2504;DP=17113;EAS_AF=0.1161;AMR_AF=0.0821;AFR_AF=0.1059;EUR_AF=0.0805;SAS_AF=0.1534;AA=A|||;VT=SNP
6	29272301	rs16894709	C	T	100	PASS	AC=610;AF=0.121805;AN=5008;NS=2504;DP=16286;EAS_AF=0.1161;AMR_AF=0.0893;AFR_AF=0.1505;EUR_AF=0.0815;SAS_AF=0.1534;AA=C|||;VT=SNP
6	29272316	rs34778420	A	T	100	PASS	AC=610;AF=0.121805;AN=5008;NS=2504;DP=16399;EAS_AF=0.1161;AMR_AF=0.0893;AFR_AF=0.1505;EUR_AF=0.0815;SAS_AF=0.1534;AA=A|||;VT=SNP
6	29272420	rs36067759	T	A	100	PASS	AC=608;AF=0.121406;AN=5008;NS=2504;DP=14558;EAS_AF=0.1161;AMR_AF=0.0893;AFR_AF=0.1505;EUR_AF=0.0795;SAS_AF=0.1534;AA=T|||;VT=SNP
6	29272761	rs35162984	G	A	100	PASS	AC=608;AF=0.121406;AN=5008;NS=2504;DP=17665;EAS_AF=0.1161;AMR_AF=0.0893;AFR_AF=0.1505;EUR_AF=0.0795;SAS_AF=0.1534;AA=G|||;VT=SNP
6	29273612	rs6911350	C	G	100	PASS	AC=610;AF=0.121805;AN=5008;NS=2504;DP=13324;EAS_AF=0.1161;AMR_AF=0.0893;AFR_AF=0.1505;EUR_AF=0.0815;SAS_AF=0.1534;AA=G|||;VT=SNP
6	29274294	rs41270640	G	T	100	PASS	AC=192;AF=0.0383387;AN=5008;NS=2504;DP=21218;EAS_AF=0.1111;AMR_AF=0.0101;AFR_AF=0.0015;EUR_AF=0.0199;SAS_AF=0.0521;AA=G|||;VT=SNP
6	29274348	rs9257693	G	A	100	PASS	AC=1734;AF=0.346246;AN=5008;NS=2504;DP=22678;EAS_AF=0.3323;AMR_AF=0.4092;AFR_AF=0.1702;EUR_AF=0.5258;SAS_AF=0.3691;AA=G|||;VT=SNP
6	29274356	rs7774255	T	A	100	PASS	AC=1809;AF=0.361222;AN=5008;NS=2504;DP=22872;EAS_AF=0.3323;AMR_AF=0.4135;AFR_AF=0.208;EUR_AF=0.5318;SAS_AF=0.3855;AA=A|||;VT=SNP
6	29274486	rs9257694	T	C	100	PASS	AC=1848;AF=0.36901;AN=5008;NS=2504;DP=20833;EAS_AF=0.3244;AMR_AF=0.4251;AFR_AF=0.2519;EUR_AF=0.5288;SAS_AF=0.3691;AA=T|||;VT=SNP;EX_TARGET
6	29275499	rs9257695	A	T	100	PASS	AC=110;AF=0.0219649;AN=5008;NS=2504;DP=18452;EAS_AF=0.0417;AMR_AF=0.0202;AFR_AF=0.0076;EUR_AF=0.0298;SAS_AF=0.0143;AA=T|||;VT=SNP
6	29275507	rs9257696	T	C	100	PASS	AC=838;AF=0.167332;AN=5008;NS=2504;DP=18149;EAS_AF=0.1538;AMR_AF=0.1974;AFR_AF=0.2103;EUR_AF=0.1581;SAS_AF=0.1115;AA=C|||;VT=SNP
6	29276180	rs9257697	T	C	100	PASS	AC=113;AF=0.0225639;AN=5008;NS=2504;DP=16481;EAS_AF=0.0427;AMR_AF=0.0216;AFR_AF=0.0076;EUR_AF=0.0308;SAS_AF=0.0143;AA=T|||;VT=SNP
6	29277078	rs6935047	G	A	100	PASS	AC=1284;AF=0.25639;AN=5008;NS=2504;DP=22395;EAS_AF=0.4107;AMR_AF=0.2493;AFR_AF=0.174;EUR_AF=0.1779;SAS_AF=0.2945;AA=G|||;VT=SNP
6	29277188	rs9368598	C	A	100	PASS	AC=273;AF=0.0545128;AN=5008;NS=2504;DP=19522;EAS_AF=0.1885;AMR_AF=0.0115;AFR_AF=0.0015;EUR_AF=0.0189;SAS_AF=0.0552;AA=C|||;VT=SNP
6	29277942	rs9257699	T	A	100	PASS	AC=110;AF=0.0219649;AN=5008;NS=2504;DP=19288;EAS_AF=0.0417;AMR_AF=0.0202;AFR_AF=0.0076;EUR_AF=0.0298;SAS_AF=0.0143;AA=T|||;VT=SNP
6	29278004	rs9257700	T	G	100	PASS	AC=110;AF=0.0219649;AN=5008;NS=2504;DP=19659;EAS_AF=0.0417;AMR_AF=0.0202;AFR_AF=0.0076;EUR_AF=0.0298;SAS_AF=0.0143;AA=T|||;VT=SNP
6	29278037	rs9257701	T	C	100	PASS	AC=110;AF=0.0219649;AN=5008;NS=2504;DP=19025;EAS_AF=0.0417;AMR_AF=0.0202;AFR_AF=0.0076;EUR_AF=0.0298;SAS_AF=0.0143;AA=T|||;VT=SNP
6	29278505	rs9257703	T	G	100	PASS	AC=3514;AF=0.701677;AN=5008;NS=2504;DP=19520;EAS_AF=0.7937;AMR_AF=0.8084;AFR_AF=0.4592;EUR_AF=0.8042;SAS_AF=0.7536;AA=G|||;VT=SNP
6	29278604	rs6942138	G	A	100	PASS	AC=1319;AF=0.263379;AN=5008;NS=2504;DP=19080;EAS_AF=0.4107;AMR_AF=0.2507;AFR_AF=0.1884;EUR_AF=0.1789;SAS_AF=0.3088;AA=G|||;VT=SNP
6	29278605	rs9257704	C	G	100	PASS	AC=110;AF=0.0219649;AN=5008;NS=2504;DP=19100;EAS_AF=0.0417;AMR_AF=0.0202;AFR_AF=0.0076;EUR_AF=0.0298;SAS_AF=0.0143;AA=C|||;VT=SNP
6	29279225	rs9257705	C	G	100	PASS	AC=110;AF=0.0219649;AN=5008;NS=2504;DP=19894;EAS_AF=0.0417;AMR_AF=0.0202;AFR_AF=0.0076;EUR_AF=0.0298;SAS_AF=0.0143;AA=C|||;VT=SNP
6	29279321	rs9257706	T	C	100	PASS	AC=110;AF=0.0219649;AN=5008;NS=2504;DP=19315;EAS_AF=0.0417;AMR_AF=0.0202;AFR_AF=0.0076;EUR_AF=0.0298;SAS_AF=0.0143;AA=T|||;VT=SNP
6	29279557	rs9257707	A	G	100	PASS	AC=110;AF=0.0219649;AN=5008;NS=2504;DP=18074;EAS_AF=0.0417;AMR_AF=0.0202;AFR_AF=0.0076;EUR_AF=0.0298;SAS_AF=0.0143;AA=A|||;VT=SNP
6	29279949	rs35095140	C	T	100	PASS	AC=1284;AF=0.25639;AN=5008;NS=2504;DP=18967;EAS_AF=0.4107;AMR_AF=0.2493;AFR_AF=0.174;EUR_AF=0.1779;SAS_AF=0.2945;AA=C|||;VT=SNP
6	29280133	rs9378186	G	A	100	PASS	AC=402;AF=0.0802716;AN=5008;NS=2504;DP=18962;EAS_AF=0.0982;AMR_AF=0.1297;AFR_AF=0.0174;EUR_AF=0.1093;SAS_AF=0.0818;AA=G|||;VT=SNP
6	29280736	rs10456370	A	C	100	PASS	AC=1368;AF=0.273163;AN=5008;NS=2504;DP=17828;EAS_AF=0.2292;AMR_AF=0.3588;AFR_AF=0.0605;EUR_AF=0.4672;SAS_AF=0.3456;AA=A|||;VT=SNP
6	29281401	rs9257709	G	A	100	PASS	AC=110;AF=0.0219649;AN=5008;NS=2504;DP=15332;EAS_AF=0.0417;AMR_AF=0.0202;AFR_AF=0.0076;EUR_AF=0.0298;SAS_AF=0.0143;AA=A|||;VT=SNP
6	29282351	rs9393954	T	A	100	PASS	AC=717;AF=0.143171;AN=5008;NS=2504;DP=13848;EAS_AF=0.1121;AMR_AF=0.1772;AFR_AF=0.2027;EUR_AF=0.1292;SAS_AF=0.0849;AA=T|||;VT=SNP
6	29283443	rs9257711	G	A	100	PASS	AC=111;AF=0.0221645;AN=5008;NS=2504;DP=15643;EAS_AF=0.0417;AMR_AF=0.0202;AFR_AF=0.0083;EUR_AF=0.0298;SAS_AF=0.0143;AA=G|||;VT=SNP
6	29283579	rs4713208	T	C	100	PASS	AC=2688;AF=0.536741;AN=5008;NS=2504;DP=15164;EAS_AF=0.6399;AMR_AF=0.611;AFR_AF=0.2489;EUR_AF=0.6461;SAS_AF=0.6544;AA=T|||;VT=SNP
6	29283969	rs35087453	A	T	100	PASS	AC=1301;AF=0.259784;AN=5008;NS=2504;DP=16610;EAS_AF=0.4107;AMR_AF=0.2478;AFR_AF=0.1846;EUR_AF=0.1789;SAS_AF=0.2975;AA=a|||;VT=SNP
6	29284518	rs720831	A	G	100	PASS	AC=2686;AF=0.536342;AN=5008;NS=2504;DP=18248;EAS_AF=0.6399;AMR_AF=0.6095;AFR_AF=0.2481;EUR_AF=0.6461;SAS_AF=0.6544;AA=A|||;VT=SNP
6	29285189	rs9257712	G	C	100	PASS	AC=110;AF=0.0219649;AN=5008;NS=2504;DP=18255;EAS_AF=0.0417;AMR_AF=0.0202;AFR_AF=0.0076;EUR_AF=0.0298;SAS_AF=0.0143;AA=G|||;VT=SNP
6	29287000	rs34930832	T	C	100	PASS	AC=1319;AF=0.263379;AN=5008;NS=2504;DP=19124;EAS_AF=0.4107;AMR_AF=0.2507;AFR_AF=0.1876;EUR_AF=0.1799;SAS_AF=0.3088;AA=T|||;VT=SNP
6	29287289	rs4713209	A	T	100	PASS	AC=717;AF=0.143171;AN=5008;NS=2504;DP=20126;EAS_AF=0.1111;AMR_AF=0.1772;AFR_AF=0.2042;EUR_AF=0.1282;SAS_AF=0.0849;AA=A|||;VT=SNP
6	29289324	rs13214370	C	T	100	PASS	AC=1361;AF=0.271765;AN=5008;NS=2504;DP=14963;EAS_AF=0.2292;AMR_AF=0.3588;AFR_AF=0.056;EUR_AF=0.4662;SAS_AF=0.3456;AA=C|||;VT=SNP
6	29290172	rs10946982	C	A	100	PASS	AC=1362;AF=0.271965;AN=5008;NS=2504;DP=16797;EAS_AF=0.2292;AMR_AF=0.3602;AFR_AF=0.056;EUR_AF=0.4662;SAS_AF=0.3456;AA=C|||;VT=SNP
6	29290828	rs111660816	T	C	100	PASS	AC=307;AF=0.0613019;AN=5008;NS=2504;DP=21303;EAS_AF=0.0139;AMR_AF=0.0476;AFR_AF=0.18;EUR_AF=0.0189;SAS_AF=0.0031;AA=T|||;VT=SNP
6	29290889	rs539993076	T	C	100	PASS	AC=433;AF=0.0864617;AN=5008;NS=2504;DP=20869;EAS_AF=0.2024;AMR_AF=0.0288;AFR_AF=0.0582;EUR_AF=0.0288;SAS_AF=0.1053;AA=T|||;VT=SNP
6	29291002	rs12190276	C	G	100	PASS	AC=1361;AF=0.271765;AN=5008;NS=2504;DP=20910;EAS_AF=0.2302;AMR_AF=0.3588;AFR_AF=0.056;EUR_AF=0.4652;SAS_AF=0.3456;AA=C|||;VT=SNP
6	29291727	rs9257718	C	T	100	PASS	AC=110;AF=0.0219649;AN=5008;NS=2504;DP=17617;EAS_AF=0.0417;AMR_AF=0.0202;AFR_AF=0.0076;EUR_AF=0.0298;SAS_AF=0.0143;AA=T|||;VT=SNP
6	29292030	rs16894722	A	G	100	PASS	AC=287;AF=0.0573083;AN=5008;NS=2504;DP=14258;EAS_AF=0.1895;AMR_AF=0.013;AFR_AF=0.003;EUR_AF=0.0268;SAS_AF=0.0573;AA=A|||;VT=SNP
6	29293627	rs9257721	C	T	100	PASS	AC=110;AF=0.0219649;AN=5008;NS=2504;DP=18152;EAS_AF=0.0417;AMR_AF=0.0202;AFR_AF=0.0076;EUR_AF=0.0298;SAS_AF=0.0143;AA=C|||;VT=SNP
6	29294845	rs57194637	G	C	100	PASS	AC=719;AF=0.14357;AN=5008;NS=2504;DP=18690;EAS_AF=0.1151;AMR_AF=0.1772;AFR_AF=0.2027;EUR_AF=0.1282;SAS_AF=0.0849;AA=G|||;VT=SNP
6	29294851	rs77153639	G	A	100	PASS	AC=307;AF=0.0613019;AN=5008;NS=2504;DP=18552;EAS_AF=0.0139;AMR_AF=0.0476;AFR_AF=0.18;EUR_AF=0.0189;SAS_AF=0.0031;AA=G|||;VT=SNP
6	29295215	rs9257722	C	A	100	PASS	AC=110;AF=0.0219649;AN=5008;NS=2504;DP=17465;EAS_AF=0.0417;AMR_AF=0.0202;AFR_AF=0.0076;EUR_AF=0.0298;SAS_AF=0.0143;AA=C|||;VT=SNP
6	29295487	rs6937882	G	T	100	PASS	AC=1261;AF=0.251797;AN=5008;NS=2504;DP=18133;EAS_AF=0.4018;AMR_AF=0.2493;AFR_AF=0.1702;EUR_AF=0.171;SAS_AF=0.2924;AA=G|||;VT=SNP
6	29295601	rs9257723	C	G	100	PASS	AC=110;AF=0.0219649;AN=5008;NS=2504;DP=18632;EAS_AF=0.0417;AMR_AF=0.0202;AFR_AF=0.0076;EUR_AF=0.0298;SAS_AF=0.0143;AA=G|||;VT=SNP
6	29295735	rs9257724	G	T	100	PASS	AC=110;AF=0.0219649;AN=5008;NS=2504;DP=18424;EAS_AF=0.0417;AMR_AF=0.0202;AFR_AF=0.0076;EUR_AF=0.0298;SAS_AF=0.0143;AA=G|||;VT=SNP
6	29295894	rs9257725	C	T	100	PASS	AC=825;AF=0.164736;AN=5008;NS=2504;DP=16727;EAS_AF=0.1528;AMR_AF=0.1974;AFR_AF=0.2103;EUR_AF=0.1581;SAS_AF=0.0992;AA=T|||;VT=SNP
6	29296148	rs12660111	C	T	100	PASS	AC=1263;AF=0.252196;AN=5008;NS=2504;DP=17541;EAS_AF=0.4008;AMR_AF=0.2493;AFR_AF=0.171;EUR_AF=0.172;SAS_AF=0.2935;AA=C|||;VT=SNP
6	29296923	rs9257726	A	T	100	PASS	AC=110;AF=0.0219649;AN=5008;NS=2504;DP=15660;EAS_AF=0.0417;AMR_AF=0.0202;AFR_AF=0.0076;EUR_AF=0.0298;SAS_AF=0.0143;AA=T|||;VT=SNP
6	29297666	rs9357078	C	T	100	PASS	AC=408;AF=0.0814696;AN=5008;NS=2504;DP=21147;EAS_AF=0.0972;AMR_AF=0.1297;AFR_AF=0.0227;EUR_AF=0.1093;SAS_AF=0.0818;AA=C|||;VT=SNP
6	29298305	rs9257727	C	T	100	PASS	AC=110;AF=0.0219649;AN=5008;NS=2504;DP=21151;EAS_AF=0.0417;AMR_AF=0.0202;AFR_AF=0.0076;EUR_AF=0.0298;SAS_AF=0.0143;AA=C|||;VT=SNP
6	29298650	rs115781678	T	C	100	PASS	AC=410;AF=0.081869;AN=5008;NS=2504;DP=20327;EAS_AF=0.1002;AMR_AF=0.1297;AFR_AF=0.0212;EUR_AF=0.1093;SAS_AF=0.0828;AA=T|||;VT=SNP
6	29298815	rs9257728	G	T	100	PASS	AC=110;AF=0.0219649;AN=5008;NS=2504;DP=18604;EAS_AF=0.0417;AMR_AF=0.0202;AFR_AF=0.0076;EUR_AF=0.0298;SAS_AF=0.0143;AA=G|||;VT=SNP
6	29298995	rs9257729	G	A	100	PASS	AC=110;AF=0.0219649;AN=5008;NS=2504;DP=19942;EAS_AF=0.0417;AMR_AF=0.0202;AFR_AF=0.0076;EUR_AF=0.0298;SAS_AF=0.0143;AA=G|||;VT=SNP
6	29299027	rs9257730	A	G	100	PASS	AC=110;AF=0.0219649;AN=5008;NS=2504;DP=18680;EAS_AF=0.0417;AMR_AF=0.0202;AFR_AF=0.0076;EUR_AF=0.0298;SAS_AF=0.0143;AA=G|||;VT=SNP
6	29300636	rs9257732	A	T	100	PASS	AC=825;AF=0.164736;AN=5008;NS=2504;DP=18868;EAS_AF=0.1528;AMR_AF=0.1974;AFR_AF=0.2103;EUR_AF=0.1581;SAS_AF=0.0992;AA=T|||;VT=SNP
6	29301222	rs6930435	A	G	100	PASS	AC=3493;AF=0.697484;AN=5008;NS=2504;DP=17426;EAS_AF=0.7867;AMR_AF=0.8069;AFR_AF=0.4569;EUR_AF=0.7962;SAS_AF=0.7515;AA=G|||;VT=SNP
6	29301682	rs9257734	C	T	100	PASS	AC=110;AF=0.0219649;AN=5008;NS=2504;DP=20293;EAS_AF=0.0417;AMR_AF=0.0202;AFR_AF=0.0076;EUR_AF=0.0298;SAS_AF=0.0143;AA=T|||;VT=SNP
6	29302030	rs6903989	A	C	100	PASS	AC=3526;AF=0.704073;AN=5008;NS=2504;DP=19898;EAS_AF=0.7867;AMR_AF=0.8127;AFR_AF=0.4728;EUR_AF=0.8022;SAS_AF=0.7536;AA=C|||;VT=SNP
6	29302186	rs9257736	T	C	100	PASS	AC=110;AF=0.0219649;AN=5008;NS=2504;DP=16641;EAS_AF=0.0417;AMR_AF=0.0202;AFR_AF=0.0076;EUR_AF=0.0298;SAS_AF=0.0143;AA=C|||;VT=SNP
6	29303200	rs9380119	A	G	100	PASS	AC=735;AF=0.146765;AN=5008;NS=2504;DP=18642;EAS_AF=0.1111;AMR_AF=0.1787;AFR_AF=0.2171;EUR_AF=0.1282;SAS_AF=0.0849;AA=A|||;VT=SNP
6	29303735	rs56682922	T	C	100	PASS	AC=728;AF=0.145367;AN=5008;NS=2504;DP=18780;EAS_AF=0.1111;AMR_AF=0.1744;AFR_AF=0.2148;EUR_AF=0.1272;SAS_AF=0.0849;AA=T|||;VT=SNP
6	29303808	rs9257740	C	A	100	PASS	AC=110;AF=0.0219649;AN=5008;NS=2504;DP=19882;EAS_AF=0.0417;AMR_AF=0.0202;AFR_AF=0.0076;EUR_AF=0.0298;SAS_AF=0.0143;AA=C|||;VT=SNP
6	29303901	rs35127065	C	T	100	PASS	AC=1287;AF=0.256989;AN=5008;NS=2504;DP=20354;EAS_AF=0.4038;AMR_AF=0.2507;AFR_AF=0.1868;EUR_AF=0.172;SAS_AF=0.2924;AA=C|||;VT=SNP
6	29304280	rs9257741	T	A	100	PASS	AC=110;AF=0.0219649;AN=5008;NS=2504;DP=21179;EAS_AF=0.0417;AMR_AF=0.0202;AFR_AF=0.0076;EUR_AF=0.0298;SAS_AF=0.0143;AA=A|||;VT=SNP
6	29305537	rs35057975	G	A	100	PASS	AC=1266;AF=0.252796;AN=5008;NS=2504;DP=17954;EAS_AF=0.4038;AMR_AF=0.2493;AFR_AF=0.1725;EUR_AF=0.171;SAS_AF=0.2924;AA=G|||;VT=SNP
6	29306059	rs9357079	G	C	100	PASS	AC=710;AF=0.141773;AN=5008;NS=2504;DP=16518;EAS_AF=0.1111;AMR_AF=0.1772;AFR_AF=0.1997;EUR_AF=0.1272;SAS_AF=0.0849;AA=G|||;VT=SNP
6	29306451	rs10946983	A	C	100	PASS	AC=1368;AF=0.273163;AN=5008;NS=2504;DP=16648;EAS_AF=0.2302;AMR_AF=0.3588;AFR_AF=0.0598;EUR_AF=0.4662;SAS_AF=0.3466;AA=A|||;VT=SNP
6	29306656	rs9257745	C	T	100	PASS	AC=817;AF=0.163139;AN=5008;NS=2504;DP=18785;EAS_AF=0.1528;AMR_AF=0.1931;AFR_AF=0.2073;EUR_AF=0.1571;SAS_AF=0.0992;AA=T|||;VT=SNP
6	29306821	rs9257746	A	G	100	PASS	AC=110;AF=0.0219649;AN=5008;NS=2504;DP=19464;EAS_AF=0.0417;AMR_AF=0.0202;AFR_AF=0.0076;EUR_AF=0.0298;SAS_AF=0.0143;AA=A|||;VT=SNP
6	29308393	rs9348827	G	T	100	PASS	AC=668;AF=0.133387;AN=5008;NS=2504;DP=18027;EAS_AF=0.1111;AMR_AF=0.1715;AFR_AF=0.1717;EUR_AF=0.1262;SAS_AF=0.0849;AA=G|||;VT=SNP
6	29309328	rs55657126	T	C	100	PASS	AC=766;AF=0.152955;AN=5008;NS=2504;DP=19650;EAS_AF=0.2956;AMR_AF=0.1873;AFR_AF=0.0635;EUR_AF=0.1014;SAS_AF=0.1554;AA=T|||;VT=SNP
6	29309769	rs9257748	T	C	100	PASS	AC=110;AF=0.0219649;AN=5008;NS=2504;DP=13885;EAS_AF=0.0417;AMR_AF=0.0202;AFR_AF=0.0076;EUR_AF=0.0298;SAS_AF=0.0143;AA=T|||;VT=SNP
6	29310643	rs74643315	G	T	100	PASS	AC=433;AF=0.0864617;AN=5008;NS=2504;DP=16800;EAS_AF=0.2024;AMR_AF=0.0274;AFR_AF=0.059;EUR_AF=0.0288;SAS_AF=0.1053;AA=G|||;VT=SNP
6	29310681	rs1014258	T	C	100	PASS	AC=3493;AF=0.697484;AN=5008;NS=2504;DP=16395;EAS_AF=0.7867;AMR_AF=0.8069;AFR_AF=0.4569;EUR_AF=0.7962;SAS_AF=0.7515;AA=C|||;VT=SNP
6	29310781	rs9257750	G	A	100	PASS	AC=110;AF=0.0219649;AN=5008;NS=2504;DP=16476;EAS_AF=0.0417;AMR_AF=0.0202;AFR_AF=0.0076;EUR_AF=0.0298;SAS_AF=0.0143;AA=A|||;VT=SNP
6	29312478	rs34253991	G	C	100	PASS	AC=1268;AF=0.253195;AN=5008;NS=2504;DP=14578;EAS_AF=0.4048;AMR_AF=0.2493;AFR_AF=0.1725;EUR_AF=0.172;SAS_AF=0.2924;AA=G|||;VT=SNP
6	29313883	rs9257752	T	G	100	PASS	AC=110;AF=0.0219649;AN=5008;NS=2504;DP=17182;EAS_AF=0.0417;AMR_AF=0.0202;AFR_AF=0.0076;EUR_AF=0.0298;SAS_AF=0.0143;AA=T|||;VT=SNP
6	29314223	rs57778150	T	C	100	PASS	AC=715;AF=0.142772;AN=5008;NS=2504;DP=17200;EAS_AF=0.1111;AMR_AF=0.1772;AFR_AF=0.2027;EUR_AF=0.1282;SAS_AF=0.0849;AA=T|||;VT=SNP
6	29315295	rs9257754	T	G	100	PASS	AC=110;AF=0.0219649;AN=5008;NS=2504;DP=20624;EAS_AF=0.0417;AMR_AF=0.0202;AFR_AF=0.0076;EUR_AF=0.0298;SAS_AF=0.0143;AA=G|||;VT=SNP
6	29315897	rs9257755	C	T	100	PASS	AC=110;AF=0.0219649;AN=5008;NS=2504;DP=17429;EAS_AF=0.0417;AMR_AF=0.0202;AFR_AF=0.0076;EUR_AF=0.0298;SAS_AF=0.0143;AA=C|||;VT=SNP
6	29316200	rs9257756	G	C	100	PASS	AC=110;AF=0.0219649;AN=5008;NS=2504;DP=19604;EAS_AF=0.0417;AMR_AF=0.0202;AFR_AF=0.0076;EUR_AF=0.0298;SAS_AF=0.0143;AA=G|||;VT=SNP
6	29316324	rs9257757	G	T	100	PASS	AC=110;AF=0.0219649;AN=5008;NS=2504;DP=19976;EAS_AF=0.0417;AMR_AF=0.0202;AFR_AF=0.0076;EUR_AF=0.0298;SAS_AF=0.0143;AA=T|||;VT=SNP
6	29316595	rs9257758	G	A	100	PASS	AC=110;AF=0.0219649;AN=5008;NS=2504;DP=17303;EAS_AF=0.0417;AMR_AF=0.0202;AFR_AF=0.0076;EUR_AF=0.0298;SAS_AF=0.0143;AA=G|||;VT=SNP
6	29316692	rs9257759	G	T	100	PASS	AC=110;AF=0.0219649;AN=5008;NS=2504;DP=16298;EAS_AF=0.0417;AMR_AF=0.0202;AFR_AF=0.0076;EUR_AF=0.0298;SAS_AF=0.0143;AA=G|||;VT=SNP
6	29316852	rs10447393	T	C	100	PASS	AC=2660;AF=0.53115;AN=5008;NS=2504;DP=14586;EAS_AF=0.6329;AMR_AF=0.6081;AFR_AF=0.2413;EUR_AF=0.6382;SAS_AF=0.6534;AA=T|||;VT=SNP
6	29318166	rs9257760	C	T	100	PASS	AC=110;AF=0.0219649;AN=5008;NS=2504;DP=20153;EAS_AF=0.0417;AMR_AF=0.0202;AFR_AF=0.0076;EUR_AF=0.0298;SAS_AF=0.0143;AA=T|||;VT=SNP
6	29318465	rs3117437	T	C	100	PASS	AC=818;AF=0.163339;AN=5008;NS=2504;DP=19595;EAS_AF=0.0992;AMR_AF=0.1744;AFR_AF=0.2738;EUR_AF=0.1282;SAS_AF=0.1084;AA=T|||;VT=SNP
6	29319458	rs61568116	C	T	100	PASS	AC=758;AF=0.151358;AN=5008;NS=2504;DP=18143;EAS_AF=0.2946;AMR_AF=0.1787;AFR_AF=0.0651;EUR_AF=0.0984;SAS_AF=0.1554;AA=c|||;VT=SNP
6	29320120	rs9257763	A	C	100	PASS	AC=110;AF=0.0219649;AN=5008;NS=2504;DP=20527;EAS_AF=0.0417;AMR_AF=0.0202;AFR_AF=0.0076;EUR_AF=0.0298;SAS_AF=0.0143;AA=A|||;VT=SNP
6	29320224	rs9257764	A	G	100	PASS	AC=110;AF=0.0219649;AN=5008;NS=2504;DP=20794;EAS_AF=0.0417;AMR_AF=0.0202;AFR_AF=0.0076;EUR_AF=0.0298;SAS_AF=0.0143;AA=G|||;VT=SNP
6	29320241	rs9257765	G	A	100	PASS	AC=110;AF=0.0219649;AN=5008;NS=2504;DP=21138;EAS_AF=0.0417;AMR_AF=0.0202;AFR_AF=0.0076;EUR_AF=0.0298;SAS_AF=0.0143;AA=G|||;VT=SNP
6	29320439	rs73407482	G	C	100	PASS	AC=314;AF=0.0626997;AN=5008;NS=2504;DP=22009;EAS_AF=0.0139;AMR_AF=0.049;AFR_AF=0.1846;EUR_AF=0.0189;SAS_AF=0.0031;AA=G|||;VT=SNP
6	29321093	rs9257766	A	G	100	PASS	AC=110;AF=0.0219649;AN=5008;NS=2504;DP=18370;EAS_AF=0.0417;AMR_AF=0.0202;AFR_AF=0.0076;EUR_AF=0.0298;SAS_AF=0.0143;AA=G|||;VT=SNP
6	29321161	rs9257767	G	A	100	PASS	AC=110;AF=0.0219649;AN=5008;NS=2504;DP=19277;EAS_AF=0.0417;AMR_AF=0.0202;AFR_AF=0.0076;EUR_AF=0.0298;SAS_AF=0.0143;AA=G|||;VT=SNP
6	29322866	rs9357080	A	G	100	PASS	AC=409;AF=0.0816693;AN=5008;NS=2504;DP=18564;EAS_AF=0.0982;AMR_AF=0.1311;AFR_AF=0.0212;EUR_AF=0.1093;SAS_AF=0.0828;AA=A|||;VT=SNP
6	29322872	rs77923085	A	G	100	PASS	AC=433;AF=0.0864617;AN=5008;NS=2504;DP=18601;EAS_AF=0.2024;AMR_AF=0.0274;AFR_AF=0.059;EUR_AF=0.0288;SAS_AF=0.1053;AA=A|||;VT=SNP
6	29322999	rs11961490	T	C	100	PASS	AC=314;AF=0.0626997;AN=5008;NS=2504;DP=18220;EAS_AF=0.0139;AMR_AF=0.049;AFR_AF=0.1846;EUR_AF=0.0189;SAS_AF=0.0031;AA=T|||;VT=SNP;EX_TARGET
6	29323076	rs9257769	T	C	100	PASS	AC=110;AF=0.0219649;AN=5008;NS=2504;DP=18989;EAS_AF=0.0417;AMR_AF=0.0202;AFR_AF=0.0076;EUR_AF=0.0298;SAS_AF=0.0143;AA=T|||;VT=SNP;EX_TARGET
6	29323276	rs61742983	C	T	100	PASS	AC=277;AF=0.0553115;AN=5008;NS=2504;DP=21777;EAS_AF=0.0119;AMR_AF=0.0375;AFR_AF=0.1641;EUR_AF=0.0189;SAS_AF=0.0031;AA=C|||;VT=SNP;EX_TARGET
6	29323655	rs7761746	G	A	100	PASS	AC=314;AF=0.0626997;AN=5008;NS=2504;DP=21979;EAS_AF=0.0139;AMR_AF=0.049;AFR_AF=0.1846;EUR_AF=0.0189;SAS_AF=0.0031;AA=G|||;VT=SNP;EX_TARGET
6	29323838	rs9257770	A	C	100	PASS	AC=110;AF=0.0219649;AN=5008;NS=2504;DP=18441;EAS_AF=0.0417;AMR_AF=0.0202;AFR_AF=0.0076;EUR_AF=0.0298;SAS_AF=0.0143;AA=A|||;VT=SNP;EX_TARGET
6	29323905	rs6930033	A	C	100	PASS	AC=1258;AF=0.251198;AN=5008;NS=2504;DP=18385;EAS_AF=0.4038;AMR_AF=0.2478;AFR_AF=0.1672;EUR_AF=0.17;SAS_AF=0.2935;AA=A|||;VT=SNP;EX_TARGET
6	29324599	rs10484546	A	C	100	PASS	AC=1259;AF=0.251398;AN=5008;NS=2504;DP=13884;EAS_AF=0.4038;AMR_AF=0.2478;AFR_AF=0.1672;EUR_AF=0.171;SAS_AF=0.2935;AA=A|||;VT=SNP
6	29325056	rs61073245	G	A	100	PASS	AC=314;AF=0.0626997;AN=5008;NS=2504;DP=17022;EAS_AF=0.0139;AMR_AF=0.049;AFR_AF=0.1846;EUR_AF=0.0189;SAS_AF=0.0031;AA=G|||;VT=SNP
6	29325099	rs7357041	A	G	100	PASS	AC=110;AF=0.0219649;AN=5008;NS=2504;DP=17890;EAS_AF=0.0417;AMR_AF=0.0202;AFR_AF=0.0076;EUR_AF=0.0298;SAS_AF=0.0143;AA=a|||;VT=SNP
6	29325191	rs7357044	G	A	100	PASS	AC=110;AF=0.0219649;AN=5008;NS=2504;DP=17406;EAS_AF=0.0417;AMR_AF=0.0202;AFR_AF=0.0076;EUR_AF=0.0298;SAS_AF=0.0143;AA=A|||;VT=SNP
6	29325433	rs4713210	C	T	100	PASS	AC=393;AF=0.0784744;AN=5008;NS=2504;DP=15542;EAS_AF=0.0982;AMR_AF=0.1268;AFR_AF=0.0144;EUR_AF=0.1064;SAS_AF=0.0818;AA=C|||;VT=SNP
6	29325450	rs9257771	T	G	100	PASS	AC=110;AF=0.0219649;AN=5008;NS=2504;DP=15775;EAS_AF=0.0417;AMR_AF=0.0202;AFR_AF=0.0076;EUR_AF=0.0298;SAS_AF=0.0143;AA=G|||;VT=SNP
6	29326544	rs9257772	A	G	100	PASS	AC=110;AF=0.0219649;AN=5008;NS=2504;DP=18411;EAS_AF=0.0417;AMR_AF=0.0202;AFR_AF=0.0076;EUR_AF=0.0298;SAS_AF=0.0143;AA=G|||;VT=SNP
6	29327036	rs9257773	T	C	100	PASS	AC=1828;AF=0.365016;AN=5008;NS=2504;DP=20209;EAS_AF=0.2867;AMR_AF=0.4352;AFR_AF=0.267;EUR_AF=0.5149;SAS_AF=0.3742;AA=C|||;VT=SNP
6	29327043	rs9257774	G	A	100	PASS	AC=1828;AF=0.365016;AN=5008;NS=2504;DP=20214;EAS_AF=0.2867;AMR_AF=0.4352;AFR_AF=0.267;EUR_AF=0.5149;SAS_AF=0.3742;AA=A|||;VT=SNP
6	29327079	rs9257775	C	T	100	PASS	AC=1823;AF=0.364018;AN=5008;NS=2504;DP=19970;EAS_AF=0.2847;AMR_AF=0.4308;AFR_AF=0.2663;EUR_AF=0.5159;SAS_AF=0.3742;AA=T|||;VT=SNP
6	29327096	rs9257776	T	G	100	PASS	AC=110;AF=0.0219649;AN=5008;NS=2504;DP=19341;EAS_AF=0.0417;AMR_AF=0.0202;AFR_AF=0.0076;EUR_AF=0.0298;SAS_AF=0.0143;AA=T|||;VT=SNP
6	29327158	rs9257777	T	A	100	PASS	AC=110;AF=0.0219649;AN=5008;NS=2504;DP=21016;EAS_AF=0.0417;AMR_AF=0.0202;AFR_AF=0.0076;EUR_AF=0.0298;SAS_AF=0.0143;AA=A|||;VT=SNP
6	29327458	rs34707346	T	C	100	PASS	AC=1297;AF=0.258986;AN=5008;NS=2504;DP=19676;EAS_AF=0.4038;AMR_AF=0.2579;AFR_AF=0.1899;EUR_AF=0.171;SAS_AF=0.2945;AA=T|||;VT=SNP
6	29328144	rs9257778	G	A	100	PASS	AC=110;AF=0.0219649;AN=5008;NS=2504;DP=19201;EAS_AF=0.0417;AMR_AF=0.0202;AFR_AF=0.0076;EUR_AF=0.0298;SAS_AF=0.0143;AA=G|||;VT=SNP
6	29328834	rs7754402	C	T	100	PASS	AC=3083;AF=0.615615;AN=5008;NS=2504;DP=20285;EAS_AF=0.6885;AMR_AF=0.6772;AFR_AF=0.4334;EUR_AF=0.6869;SAS_AF=0.6697;AA=T|||;VT=SNP
6	29328869	rs9257781	T	C	100	PASS	AC=110;AF=0.0219649;AN=5008;NS=2504;DP=20597;EAS_AF=0.0417;AMR_AF=0.0202;AFR_AF=0.0076;EUR_AF=0.0298;SAS_AF=0.0143;AA=C|||;VT=SNP
6	29329393	rs148422179	G	A	100	PASS	AC=314;AF=0.0626997;AN=5008;NS=2504;DP=19155;EAS_AF=0.0139;AMR_AF=0.049;AFR_AF=0.1846;EUR_AF=0.0189;SAS_AF=0.0031;AA=G|||;VT=SNP
6	29330638	rs12197616	C	T	100	PASS	AC=1362;AF=0.271965;AN=5008;NS=2504;DP=20129;EAS_AF=0.2292;AMR_AF=0.3588;AFR_AF=0.059;EUR_AF=0.4662;SAS_AF=0.3425;AA=C|||;VT=SNP
6	29330745	rs2394553	T	C	100	PASS	AC=1262;AF=0.251997;AN=5008;NS=2504;DP=20190;EAS_AF=0.4038;AMR_AF=0.2493;AFR_AF=0.1687;EUR_AF=0.171;SAS_AF=0.2935;AA=T|||;VT=SNP
6	29330888	rs565207273	G	T	100	PASS	AC=1379;AF=0.275359;AN=5008;NS=2504;DP=19875;EAS_AF=0.2292;AMR_AF=0.3588;AFR_AF=0.0598;EUR_AF=0.4662;SAS_AF=0.3589;AA=G|||;VT=SNP
6	29331819	rs2207699	A	T	100	PASS	AC=1360;AF=0.271565;AN=5008;NS=2504;DP=18980;EAS_AF=0.2292;AMR_AF=0.3588;AFR_AF=0.056;EUR_AF=0.4662;SAS_AF=0.3446;AA=A|||;VT=SNP
6	29332749	rs543597537	C	A	100	PASS	AC=110;AF=0.0219649;AN=5008;NS=2504;DP=17363;EAS_AF=0.0417;AMR_AF=0.0202;AFR_AF=0.0076;EUR_AF=0.0298;SAS_AF=0.0143;AA=C|||;VT=SNP
6	29332861	rs9257788	T	C	100	PASS	AC=110;AF=0.0219649;AN=5008;NS=2504;DP=18217;EAS_AF=0.0417;AMR_AF=0.0202;AFR_AF=0.0076;EUR_AF=0.0298;SAS_AF=0.0143;AA=C|||;VT=SNP
6	29332954	rs540668038	A	G	100	PASS	AC=110;AF=0.0219649;AN=5008;NS=2504;DP=18786;EAS_AF=0.0417;AMR_AF=0.0202;AFR_AF=0.0076;EUR_AF=0.0298;SAS_AF=0.0143;AA=A|||;VT=SNP
6	29333407	rs115321434	A	C	100	PASS	AC=110;AF=0.0219649;AN=5008;NS=2504;DP=20979;EAS_AF=0.0417;AMR_AF=0.0202;AFR_AF=0.0076;EUR_AF=0.0298;SAS_AF=0.0143;AA=C|||;VT=SNP
6	29334439	rs9257792	A	G	100	PASS	AC=446;AF=0.0890575;AN=5008;NS=2504;DP=19098;EAS_AF=0.0556;AMR_AF=0.0706;AFR_AF=0.2073;EUR_AF=0.0497;SAS_AF=0.0174;AA=G|||;VT=SNP
6	29335154	rs9257793	T	C	100	PASS	AC=523;AF=0.104433;AN=5008;NS=2504;DP=17183;EAS_AF=0.0139;AMR_AF=0.0836;AFR_AF=0.2693;EUR_AF=0.0915;SAS_AF=0.0031;AA=T|||;VT=SNP
6	29335198	rs9391791	A	C	100	PASS	AC=426;AF=0.0850639;AN=5008;NS=2504;DP=17641;EAS_AF=0.0992;AMR_AF=0.1297;AFR_AF=0.0219;EUR_AF=0.1153;SAS_AF=0.093;AA=A|||;VT=SNP
6	29335360	rs16894771	T	C	100	PASS	AC=1093;AF=0.218251;AN=5008;NS=2504;DP=16038;EAS_AF=0.373;AMR_AF=0.232;AFR_AF=0.1036;EUR_AF=0.1491;SAS_AF=0.2751;AA=T|||;VT=SNP
6	29335482	rs16894773	C	T	100	PASS	AC=566;AF=0.113019;AN=5008;NS=2504;DP=16005;EAS_AF=0.2113;AMR_AF=0.0447;AFR_AF=0.1407;EUR_AF=0.0328;SAS_AF=0.1053;AA=C|||;VT=SNP
6	29335537	rs9380120	T	C	100	PASS	AC=414;AF=0.0826677;AN=5008;NS=2504;DP=16902;EAS_AF=0.0982;AMR_AF=0.1297;AFR_AF=0.0219;EUR_AF=0.1123;SAS_AF=0.0849;AA=T|||;VT=SNP
6	29335661	rs9257794	C	T	100	PASS	AC=1124;AF=0.224441;AN=5008;NS=2504;DP=17157;EAS_AF=0.2718;AMR_AF=0.2522;AFR_AF=0.1664;EUR_AF=0.2097;SAS_AF=0.2495;AA=C|||;VT=SNP
6	29335925	rs10456371	A	G	100	PASS	AC=1437;AF=0.286941;AN=5008;NS=2504;DP=18294;EAS_AF=0.255;AMR_AF=0.3646;AFR_AF=0.0651;EUR_AF=0.494;SAS_AF=0.3517;AA=A|||;VT=SNP
6	29336054	rs4713211	G	A	100	PASS	AC=2649;AF=0.528954;AN=5008;NS=2504;DP=19409;EAS_AF=0.5169;AMR_AF=0.5951;AFR_AF=0.3298;EUR_AF=0.6869;SAS_AF=0.6012;AA=A|||;VT=SNP
6	29336147	rs9295804	G	A	100	PASS	AC=1436;AF=0.286741;AN=5008;NS=2504;DP=17161;EAS_AF=0.252;AMR_AF=0.3646;AFR_AF=0.0651;EUR_AF=0.494;SAS_AF=0.3538;AA=G|||;VT=SNP
6	29337075	rs3930883	G	T	100	PASS	AC=2649;AF=0.528954;AN=5008;NS=2504;DP=17364;EAS_AF=0.5169;AMR_AF=0.5951;AFR_AF=0.3298;EUR_AF=0.6869;SAS_AF=0.6012;AA=T|||;VT=SNP
6	29337101	rs1555244	C	T	100	PASS	AC=2649;AF=0.528954;AN=5008;NS=2504;DP=17654;EAS_AF=0.5169;AMR_AF=0.5951;AFR_AF=0.3298;EUR_AF=0.6869;SAS_AF=0.6012;AA=T|||;VT=SNP
6	29337207	rs9257795	T	G	100	PASS	AC=1122;AF=0.224042;AN=5008;NS=2504;DP=17489;EAS_AF=0.2688;AMR_AF=0.2522;AFR_AF=0.1672;EUR_AF=0.2097;SAS_AF=0.2495;AA=T|||;VT=SNP
6	29337500	rs6934993	A	G	100	PASS	AC=1121;AF=0.223842;AN=5008;NS=2504;DP=12641;EAS_AF=0.2679;AMR_AF=0.2522;AFR_AF=0.1672;EUR_AF=0.2097;SAS_AF=0.2495;AA=A|||;VT=SNP
6	29337817	rs9380121	G	A	100	PASS	AC=414;AF=0.0826677;AN=5008;NS=2504;DP=15591;EAS_AF=0.0982;AMR_AF=0.1297;AFR_AF=0.0219;EUR_AF=0.1123;SAS_AF=0.0849;AA=G|||;VT=SNP
6	29338770	rs9257797	G	A	100	PASS	AC=580;AF=0.115815;AN=5008;NS=2504;DP=19741;EAS_AF=0.1399;AMR_AF=0.1556;AFR_AF=0.0779;EUR_AF=0.1302;SAS_AF=0.0992;AA=G|||;VT=SNP
6	29338928	rs35990377	C	G	100	PASS	AC=390;AF=0.0778754;AN=5008;NS=2504;DP=17040;EAS_AF=0.1081;AMR_AF=0.0476;AFR_AF=0.0416;EUR_AF=0.0497;SAS_AF=0.1462;AA=C|||;VT=SNP
6	29338962	rs4713213	G	A	100	PASS	AC=2069;AF=0.413139;AN=5008;NS=2504;DP=16265;EAS_AF=0.377;AMR_AF=0.4395;AFR_AF=0.2519;EUR_AF=0.5567;SAS_AF=0.502;AA=A|||;VT=SNP
6	29339271	rs9257799	T	C	100	PASS	AC=580;AF=0.115815;AN=5008;NS=2504;DP=17868;EAS_AF=0.1399;AMR_AF=0.1556;AFR_AF=0.0779;EUR_AF=0.1302;SAS_AF=0.0992;AA=T|||;VT=SNP
6	29340237	rs74294662	A	G	100	PASS	AC=299;AF=0.0597045;AN=5008;NS=2504;DP=13866;EAS_AF=0.2063;AMR_AF=0.0086;AFR_AF=0.0023;EUR_AF=0.0249;SAS_AF=0.0583;AA=A|||;VT=SNP
6	29340585	rs10807053	G	C	100	PASS	AC=1829;AF=0.365216;AN=5008;NS=2504;DP=12394;EAS_AF=0.3631;AMR_AF=0.4121;AFR_AF=0.1074;EUR_AF=0.5437;SAS_AF=0.499;AA=G|||;VT=SNP
6	29340617	rs114535366	C	G	100	PASS	AC=416;AF=0.0830671;AN=5008;NS=2504;DP=12598;EAS_AF=0.1002;AMR_AF=0.1297;AFR_AF=0.0219;EUR_AF=0.1123;SAS_AF=0.0849;AA=C|||;VT=SNP
6	29340919	rs9257801	G	T	100	PASS	AC=166;AF=0.033147;AN=5008;NS=2504;DP=13641;EAS_AF=0.0417;AMR_AF=0.0259;AFR_AF=0.056;EUR_AF=0.0179;SAS_AF=0.0143;AA=G|||;VT=SNP
6	29341007	rs7772982	T	C	100	PASS	AC=1211;AF=0.241813;AN=5008;NS=2504;DP=13064;EAS_AF=0.2619;AMR_AF=0.2305;AFR_AF=0.2648;EUR_AF=0.1928;SAS_AF=0.2485;AA=T|||;VT=SNP
6	29341308	rs7753474	G	A	100	PASS	AC=1212;AF=0.242013;AN=5008;NS=2504;DP=14738;EAS_AF=0.2619;AMR_AF=0.2305;AFR_AF=0.2655;EUR_AF=0.1928;SAS_AF=0.2485;AA=A|||;VT=SNP
6	29341319	rs59716966	C	T	100	PASS	AC=558;AF=0.111422;AN=5008;NS=2504;DP=14694;EAS_AF=0.2133;AMR_AF=0.0447;AFR_AF=0.1324;EUR_AF=0.0328;SAS_AF=0.1063;AA=C|||;VT=SNP
6	29341364	rs7773534	T	C	100	PASS	AC=1212;AF=0.242013;AN=5008;NS=2504;DP=14159;EAS_AF=0.2629;AMR_AF=0.2305;AFR_AF=0.2648;EUR_AF=0.1928;SAS_AF=0.2485;AA=t|||;VT=SNP
6	29341449	rs10456372	A	G	100	PASS	AC=1451;AF=0.289736;AN=5008;NS=2504;DP=14731;EAS_AF=0.255;AMR_AF=0.3646;AFR_AF=0.0651;EUR_AF=0.493;SAS_AF=0.3671;AA=A|||;VT=SNP
6	29341623	rs7774029	T	C	100	PASS	AC=388;AF=0.077476;AN=5008;NS=2504;DP=15947;EAS_AF=0.1062;AMR_AF=0.0476;AFR_AF=0.0416;EUR_AF=0.0497;SAS_AF=0.1462;AA=T|||;VT=SNP
6	29342236	rs9380122	A	G	100	PASS	AC=563;AF=0.11242;AN=5008;NS=2504;DP=15840;EAS_AF=0.2153;AMR_AF=0.0447;AFR_AF=0.1324;EUR_AF=0.0328;SAS_AF=0.1094;AA=A|||;VT=SNP;EX_TARGET
6	29342630	rs34525583	C	T	100	PASS	AC=363;AF=0.072484;AN=5008;NS=2504;DP=19687;EAS_AF=0.1052;AMR_AF=0.0461;AFR_AF=0.0257;EUR_AF=0.0487;SAS_AF=0.1452;AA=C|||;VT=SNP;EX_TARGET
6	29342825	rs3749970	G	A	100	PASS	AC=1437;AF=0.286941;AN=5008;NS=2504;DP=19264;EAS_AF=0.255;AMR_AF=0.3646;AFR_AF=0.0651;EUR_AF=0.494;SAS_AF=0.3517;AA=G|||;VT=SNP;EX_TARGET
6	29343333	rs10456373	T	C	100	PASS	AC=1440;AF=0.28754;AN=5008;NS=2504;DP=17502;EAS_AF=0.256;AMR_AF=0.3646;AFR_AF=0.0651;EUR_AF=0.494;SAS_AF=0.3538;AA=t|||;VT=SNP
6	29343355	rs9257802	C	T	100	PASS	AC=930;AF=0.185703;AN=5008;NS=2504;DP=17763;EAS_AF=0.1617;AMR_AF=0.1268;AFR_AF=0.2716;EUR_AF=0.159;SAS_AF=0.1636;AA=T|||;VT=SNP
6	29343989	rs5003264	G	T	100	PASS	AC=1477;AF=0.294928;AN=5008;NS=2504;DP=14023;EAS_AF=0.255;AMR_AF=0.3746;AFR_AF=0.0741;EUR_AF=0.499;SAS_AF=0.3681;AA=G|||;VT=SNP
6	29344036	rs5003265	C	T	100	PASS	AC=1480;AF=0.295527;AN=5008;NS=2504;DP=13777;EAS_AF=0.254;AMR_AF=0.3746;AFR_AF=0.0734;EUR_AF=0.505;SAS_AF=0.3671;AA=C|||;VT=SNP
6	29344083	rs5003266	A	G	100	PASS	AC=1462;AF=0.291933;AN=5008;NS=2504;DP=13663;EAS_AF=0.256;AMR_AF=0.3718;AFR_AF=0.0651;EUR_AF=0.498;SAS_AF=0.3671;AA=A|||;VT=SNP
6	29344102	rs5003267	A	C	100	PASS	AC=1536;AF=0.306709;AN=5008;NS=2504;DP=13944;EAS_AF=0.2629;AMR_AF=0.3862;AFR_AF=0.0923;EUR_AF=0.5179;SAS_AF=0.3681;AA=T|||;VT=SNP
6	29344179	rs28359953	G	T	100	PASS	AC=1446;AF=0.288738;AN=5008;NS=2504;DP=15033;EAS_AF=0.244;AMR_AF=0.3703;AFR_AF=0.0651;EUR_AF=0.498;SAS_AF=0.364;AA=G|||;VT=SNP
6	29344272	rs35878347	A	C	100	PASS	AC=390;AF=0.0778754;AN=5008;NS=2504;DP=15357;EAS_AF=0.1062;AMR_AF=0.0447;AFR_AF=0.0439;EUR_AF=0.0497;SAS_AF=0.1472;AA=A|||;VT=SNP
6	29344395	rs9257803	C	T	100	PASS	AC=547;AF=0.109225;AN=5008;NS=2504;DP=16025;EAS_AF=0.0446;AMR_AF=0.0778;AFR_AF=0.2542;EUR_AF=0.0954;SAS_AF=0.0164;AA=C|||;VT=SNP
6	29344447	rs28359954	G	T	100	PASS	AC=1446;AF=0.288738;AN=5008;NS=2504;DP=15022;EAS_AF=0.2431;AMR_AF=0.3703;AFR_AF=0.0658;EUR_AF=0.498;SAS_AF=0.364;AA=G|||;VT=SNP
6	29344508	rs4576280	A	T	100	PASS	AC=1446;AF=0.288738;AN=5008;NS=2504;DP=14917;EAS_AF=0.2431;AMR_AF=0.3703;AFR_AF=0.0658;EUR_AF=0.498;SAS_AF=0.364;AA=A|||;VT=SNP
6	29344704	rs4598109	C	T	100	PASS	AC=1446;AF=0.288738;AN=5008;NS=2504;DP=16432;EAS_AF=0.2431;AMR_AF=0.3703;AFR_AF=0.0658;EUR_AF=0.498;SAS_AF=0.364;AA=C|||;VT=SNP
6	29344939	rs2144425	A	G	100	PASS	AC=1518;AF=0.303115;AN=5008;NS=2504;DP=15926;EAS_AF=0.251;AMR_AF=0.3847;AFR_AF=0.0908;EUR_AF=0.5179;SAS_AF=0.365;AA=A|||;VT=SNP
6	29345029	rs2144426	A	G	100	PASS	AC=1518;AF=0.303115;AN=5008;NS=2504;DP=14528;EAS_AF=0.251;AMR_AF=0.3847;AFR_AF=0.0908;EUR_AF=0.5179;SAS_AF=0.365;AA=A|||;VT=SNP
6	29345522	rs238886	T	C	100	PASS	AC=1519;AF=0.303315;AN=5008;NS=2504;DP=9701;EAS_AF=0.251;AMR_AF=0.3847;AFR_AF=0.0908;EUR_AF=0.5179;SAS_AF=0.3661;AA=C|||;VT=SNP
6	29345625	rs34075836	A	C	100	PASS	AC=420;AF=0.0838658;AN=5008;NS=2504;DP=17321;EAS_AF=0.1062;AMR_AF=0.0519;AFR_AF=0.0635;EUR_AF=0.0497;SAS_AF=0.1462;AA=A|||;VT=SNP
6	29345631	rs238885	A	C	100	PASS	AC=1446;AF=0.288738;AN=5008;NS=2504;DP=17280;EAS_AF=0.2431;AMR_AF=0.3703;AFR_AF=0.0658;EUR_AF=0.498;SAS_AF=0.364;AA=A|||;VT=SNP
6	29346226	rs238883	G	A	100	PASS	AC=2483;AF=0.495807;AN=5008;NS=2504;DP=14186;EAS_AF=0.4018;AMR_AF=0.5144;AFR_AF=0.407;EUR_AF=0.663;SAS_AF=0.5276;AA=A|||;VT=SNP
6	29346329	rs9257805	A	G	100	PASS	AC=549;AF=0.109625;AN=5008;NS=2504;DP=15731;EAS_AF=0.0446;AMR_AF=0.0793;AFR_AF=0.2534;EUR_AF=0.0974;SAS_AF=0.0164;AA=A|||;VT=SNP
6	29346363	rs238882	G	A	100	PASS	AC=1518;AF=0.303115;AN=5008;NS=2504;DP=16056;EAS_AF=0.251;AMR_AF=0.3847;AFR_AF=0.0908;EUR_AF=0.5179;SAS_AF=0.365;AA=A|||;VT=SNP
6	29346989	rs238881	A	G	100	PASS	AC=1519;AF=0.303315;AN=5008;NS=2504;DP=15748;EAS_AF=0.251;AMR_AF=0.3847;AFR_AF=0.0915;EUR_AF=0.5179;SAS_AF=0.365;AA=A|||;VT=SNP
6	29347044	rs238880	G	A	100	PASS	AC=1432;AF=0.285942;AN=5008;NS=2504;DP=14826;EAS_AF=0.2431;AMR_AF=0.3703;AFR_AF=0.0658;EUR_AF=0.498;SAS_AF=0.3497;AA=G|||;VT=SNP
6	29348074	rs3117441	T	G	100	PASS	AC=1685;AF=0.336462;AN=5008;NS=2504;DP=18009;EAS_AF=0.248;AMR_AF=0.3905;AFR_AF=0.1967;EUR_AF=0.5199;SAS_AF=0.3896;AA=T|||;VT=SNP
6	29348404	rs35514930	A	C	100	PASS	AC=386;AF=0.0770767;AN=5008;NS=2504;DP=18223;EAS_AF=0.1042;AMR_AF=0.0447;AFR_AF=0.0431;EUR_AF=0.0497;SAS_AF=0.1462;AA=A|||;VT=SNP
6	29348935	rs9405008	A	G	100	PASS	AC=536;AF=0.107029;AN=5008;NS=2504;DP=16373;EAS_AF=0.2222;AMR_AF=0.036;AFR_AF=0.1407;EUR_AF=0.0398;SAS_AF=0.0624;AA=A|||;VT=SNP
6	29348942	rs3094558	T	C	100	PASS	AC=1684;AF=0.336262;AN=5008;NS=2504;DP=16364;EAS_AF=0.248;AMR_AF=0.3905;AFR_AF=0.1967;EUR_AF=0.5199;SAS_AF=0.3885;AA=C|||;VT=SNP
6	29349091	rs3117442	A	G	100	PASS	AC=1685;AF=0.336462;AN=5008;NS=2504;DP=15967;EAS_AF=0.248;AMR_AF=0.3905;AFR_AF=0.1974;EUR_AF=0.5199;SAS_AF=0.3885;AA=A|||;VT=SNP
6	29349232	rs238878	G	A	100	PASS	AC=1441;AF=0.28774;AN=5008;NS=2504;DP=15817;EAS_AF=0.2391;AMR_AF=0.3703;AFR_AF=0.0666;EUR_AF=0.498;SAS_AF=0.362;AA=A|||;VT=SNP
6	29349245	rs9378187	A	G	100	PASS	AC=538;AF=0.107428;AN=5008;NS=2504;DP=15463;EAS_AF=0.127;AMR_AF=0.1427;AFR_AF=0.0499;EUR_AF=0.1083;SAS_AF=0.1391;AA=A|||;VT=SNP
6	29349327	rs2158280	A	G	100	PASS	AC=1684;AF=0.336262;AN=5008;NS=2504;DP=14908;EAS_AF=0.248;AMR_AF=0.3905;AFR_AF=0.1967;EUR_AF=0.5199;SAS_AF=0.3885;AA=a|||;VT=SNP
6	29349494	rs238877	A	G	100	PASS	AC=1441;AF=0.28774;AN=5008;NS=2504;DP=14659;EAS_AF=0.2391;AMR_AF=0.3703;AFR_AF=0.0658;EUR_AF=0.498;SAS_AF=0.363;AA=G|||;VT=SNP
6	29350221	rs238875	C	G	100	PASS	AC=1441;AF=0.28774;AN=5008;NS=2504;DP=16869;EAS_AF=0.2391;AMR_AF=0.3703;AFR_AF=0.0658;EUR_AF=0.498;SAS_AF=0.363;AA=C|||;VT=SNP
6	29350266	rs34843450	A	G	100	PASS	AC=388;AF=0.077476;AN=5008;NS=2504;DP=17019;EAS_AF=0.1062;AMR_AF=0.0447;AFR_AF=0.0431;EUR_AF=0.0497;SAS_AF=0.1462;AA=A|||;VT=SNP
6	29350854	rs1419640	G	T	100	PASS	AC=2440;AF=0.48722;AN=5008;NS=2504;DP=17120;EAS_AF=0.502;AMR_AF=0.4553;AFR_AF=0.4493;EUR_AF=0.5676;SAS_AF=0.4632;AA=T|||;VT=SNP
6	29351873	rs238872	C	T	100	PASS	AC=2197;AF=0.438698;AN=5008;NS=2504;DP=14232;EAS_AF=0.4931;AMR_AF=0.4352;AFR_AF=0.3192;EUR_AF=0.5447;SAS_AF=0.4376;AA=C|||;VT=SNP
6	29352297	rs238871	C	A	100	PASS	AC=2185;AF=0.436302;AN=5008;NS=2504;DP=16666;EAS_AF=0.4931;AMR_AF=0.4352;AFR_AF=0.32;EUR_AF=0.5447;SAS_AF=0.4243;AA=C|||;VT=SNP
6	29352324	rs34536719	T	C	100	PASS	AC=421;AF=0.0840655;AN=5008;NS=2504;DP=17421;EAS_AF=0.1071;AMR_AF=0.0519;AFR_AF=0.0635;EUR_AF=0.0497;SAS_AF=0.1462;AA=T|||;VT=SNP
6	29352631	rs3117443	G	A	100	PASS	AC=2818;AF=0.5627;AN=5008;NS=2504;DP=16974;EAS_AF=0.6012;AMR_AF=0.4971;AFR_AF=0.5136;EUR_AF=0.6024;SAS_AF=0.5951;AA=G|||;VT=SNP
6	29352943	rs3117444	A	G	100	PASS	AC=2413;AF=0.481829;AN=5008;NS=2504;DP=17109;EAS_AF=0.494;AMR_AF=0.4452;AFR_AF=0.4508;EUR_AF=0.5537;SAS_AF=0.4632;AA=A|||;VT=SNP
6	29353408	rs3094556	T	C	100	PASS	AC=2412;AF=0.481629;AN=5008;NS=2504;DP=19159;EAS_AF=0.495;AMR_AF=0.4467;AFR_AF=0.4501;EUR_AF=0.5527;SAS_AF=0.4622;AA=C|||;VT=SNP
6	29353656	rs3094555	A	T	100	PASS	AC=2411;AF=0.48143;AN=5008;NS=2504;DP=19754;EAS_AF=0.494;AMR_AF=0.4452;AFR_AF=0.4501;EUR_AF=0.5527;SAS_AF=0.4632;AA=A|||;VT=SNP
6	29354254	rs3094554	C	T	100	PASS	AC=2411;AF=0.48143;AN=5008;NS=2504;DP=16353;EAS_AF=0.494;AMR_AF=0.4452;AFR_AF=0.4501;EUR_AF=0.5527;SAS_AF=0.4632;AA=C|||;VT=SNP
6	29354383	rs3129681	C	T	100	PASS	AC=2410;AF=0.48123;AN=5008;NS=2504;DP=18511;EAS_AF=0.4931;AMR_AF=0.4452;AFR_AF=0.4501;EUR_AF=0.5527;SAS_AF=0.4632;AA=T|||;VT=SNP
6	29354582	rs3094553	C	G	100	PASS	AC=2413;AF=0.481829;AN=5008;NS=2504;DP=18206;EAS_AF=0.494;AMR_AF=0.4452;AFR_AF=0.4501;EUR_AF=0.5537;SAS_AF=0.4642;AA=C|||;VT=SNP
6	29354621	rs3094552	T	C	100	PASS	AC=2413;AF=0.481829;AN=5008;NS=2504;DP=19331;EAS_AF=0.494;AMR_AF=0.4452;AFR_AF=0.4501;EUR_AF=0.5537;SAS_AF=0.4642;AA=C|||;VT=SNP
6	29354799	rs3094551	A	G	100	PASS	AC=2615;AF=0.522165;AN=5008;NS=2504;DP=22793;EAS_AF=0.502;AMR_AF=0.4784;AFR_AF=0.4607;EUR_AF=0.5895;SAS_AF=0.5879;AA=G|||;VT=SNP
6	29354809	rs3094550	C	A	100	PASS	AC=2613;AF=0.521765;AN=5008;NS=2504;DP=22893;EAS_AF=0.502;AMR_AF=0.4784;AFR_AF=0.4599;EUR_AF=0.5895;SAS_AF=0.5869;AA=A|||;VT=SNP
6	29355113	rs238869	C	T	100	PASS	AC=2797;AF=0.558506;AN=5008;NS=2504;DP=22404;EAS_AF=0.6359;AMR_AF=0.5677;AFR_AF=0.379;EUR_AF=0.666;SAS_AF=0.6043;AA=C|||;VT=SNP
6	29355148	rs3094549	C	A	100	PASS	AC=2915;AF=0.582069;AN=5008;NS=2504;DP=21947;EAS_AF=0.5615;AMR_AF=0.5101;AFR_AF=0.4849;EUR_AF=0.663;SAS_AF=0.7025;AA=A|||;VT=SNP
6	29355202	rs3094548	G	C	100	PASS	AC=3126;AF=0.624201;AN=5008;NS=2504;DP=21155;EAS_AF=0.6667;AMR_AF=0.6052;AFR_AF=0.5265;EUR_AF=0.7038;SAS_AF=0.6442;AA=C|||;VT=SNP
6	29355238	rs11966698	C	T	100	PASS	AC=372;AF=0.0742812;AN=5008;NS=2504;DP=21613;EAS_AF=0.0933;AMR_AF=0.0288;AFR_AF=0.149;EUR_AF=0.0139;SAS_AF=0.0481;AA=C|||;VT=SNP
6	29355494	rs1419639	A	C	100	PASS	AC=378;AF=0.0754792;AN=5008;NS=2504;DP=18809;EAS_AF=0.1121;AMR_AF=0.0418;AFR_AF=0.0333;EUR_AF=0.0477;SAS_AF=0.1472;AA=A|||;VT=SNP
6	29355519	rs1419638	C	T	100	PASS	AC=1479;AF=0.295327;AN=5008;NS=2504;DP=18981;EAS_AF=0.2976;AMR_AF=0.3199;AFR_AF=0.239;EUR_AF=0.3509;SAS_AF=0.2945;AA=C|||;VT=SNP
6	29355558	rs1419637	A	T	100	PASS	AC=1656;AF=0.330671;AN=5008;NS=2504;DP=18847;EAS_AF=0.3085;AMR_AF=0.3631;AFR_AF=0.2549;EUR_AF=0.4076;SAS_AF=0.3538;AA=A|||;VT=SNP
6	29355702	rs1419636	G	A	100	PASS	AC=2976;AF=0.594249;AN=5008;NS=2504;DP=18534;EAS_AF=0.6052;AMR_AF=0.5865;AFR_AF=0.4372;EUR_AF=0.6918;SAS_AF=0.7004;AA=A|||;VT=SNP
6	29355918	rs1419635	A	G	100	PASS	AC=884;AF=0.176518;AN=5008;NS=2504;DP=15607;EAS_AF=0.2391;AMR_AF=0.1484;AFR_AF=0.0998;EUR_AF=0.3072;SAS_AF=0.1012;AA=A|||;VT=SNP
6	29356046	rs4711185	G	A	100	PASS	AC=1350;AF=0.269569;AN=5008;NS=2504;DP=16380;EAS_AF=0.3224;AMR_AF=0.3098;AFR_AF=0.1884;EUR_AF=0.4115;SAS_AF=0.1503;AA=G|||;VT=SNP
6	29356118	rs9380123	C	T	100	PASS	AC=873;AF=0.174321;AN=5008;NS=2504;DP=16143;EAS_AF=0.2391;AMR_AF=0.147;AFR_AF=0.1029;EUR_AF=0.3062;SAS_AF=0.0879;AA=C|||;VT=SNP
6	29356587	rs379157	G	A	100	PASS	AC=1823;AF=0.364018;AN=5008;NS=2504;DP=18438;EAS_AF=0.4127;AMR_AF=0.366;AFR_AF=0.1339;EUR_AF=0.5626;SAS_AF=0.4192;AA=G|||;VT=SNP
6	29356634	rs9257810	G	C	100	PASS	AC=1595;AF=0.31849;AN=5008;NS=2504;DP=19278;EAS_AF=0.3641;AMR_AF=0.3458;AFR_AF=0.1921;EUR_AF=0.4523;SAS_AF=0.2853;AA=G|||;VT=SNP
6	29356734	rs9257811	T	G	100	PASS	AC=1669;AF=0.333267;AN=5008;NS=2504;DP=18701;EAS_AF=0.3641;AMR_AF=0.3617;AFR_AF=0.236;EUR_AF=0.4563;SAS_AF=0.2863;AA=G|||;VT=SNP
6	29357021	rs9257812	C	T	100	PASS	AC=1596;AF=0.31869;AN=5008;NS=2504;DP=15991;EAS_AF=0.3641;AMR_AF=0.3444;AFR_AF=0.1921;EUR_AF=0.4523;SAS_AF=0.2873;AA=C|||;VT=SNP
6	29357362	rs9257813	A	C	100	PASS	AC=1595;AF=0.31849;AN=5008;NS=2504;DP=16451;EAS_AF=0.3641;AMR_AF=0.3444;AFR_AF=0.1921;EUR_AF=0.4523;SAS_AF=0.2863;AA=C|||;VT=SNP
6	29357389	rs9257814	T	C	100	PASS	AC=1596;AF=0.31869;AN=5008;NS=2504;DP=16427;EAS_AF=0.3641;AMR_AF=0.3458;AFR_AF=0.1921;EUR_AF=0.4523;SAS_AF=0.2863;AA=T|||;VT=SNP
6	29357645	rs9393956	A	G	100	PASS	AC=299;AF=0.0597045;AN=5008;NS=2504;DP=16931;EAS_AF=0.0694;AMR_AF=0.0562;AFR_AF=0.0272;EUR_AF=0.0338;SAS_AF=0.1227;AA=A|||;VT=SNP
6	29357996	rs4713214	T	A	100	PASS	AC=1597;AF=0.31889;AN=5008;NS=2504;DP=16496;EAS_AF=0.3641;AMR_AF=0.3458;AFR_AF=0.1929;EUR_AF=0.4523;SAS_AF=0.2863;AA=T|||;VT=SNP
6	29358676	rs1592404	G	C	100	PASS	AC=864;AF=0.172524;AN=5008;NS=2504;DP=19677;EAS_AF=0.2391;AMR_AF=0.1455;AFR_AF=0.0976;EUR_AF=0.3052;SAS_AF=0.0879;AA=G|||;VT=SNP
6	29358933	rs1592403	A	G	100	PASS	AC=1596;AF=0.31869;AN=5008;NS=2504;DP=19225;EAS_AF=0.3641;AMR_AF=0.3458;AFR_AF=0.1921;EUR_AF=0.4523;SAS_AF=0.2863;AA=A|||;VT=SNP
6	29359112	rs9257816	C	A	100	PASS	AC=1599;AF=0.319289;AN=5008;NS=2504;DP=19965;EAS_AF=0.3631;AMR_AF=0.3458;AFR_AF=0.1952;EUR_AF=0.4523;SAS_AF=0.2863;AA=A|||;VT=SNP
6	29359410	rs9257817	C	G	100	PASS	AC=1598;AF=0.319089;AN=5008;NS=2504;DP=17833;EAS_AF=0.3641;AMR_AF=0.3458;AFR_AF=0.1921;EUR_AF=0.4533;SAS_AF=0.2873;AA=C|||;VT=SNP
6	29359842	rs9257818	C	T	100	PASS	AC=1597;AF=0.31889;AN=5008;NS=2504;DP=17960;EAS_AF=0.3641;AMR_AF=0.3458;AFR_AF=0.1921;EUR_AF=0.4523;SAS_AF=0.2873;AA=C|||;VT=SNP
6	29360031	rs9348829	C	T	100	PASS	AC=865;AF=0.172724;AN=5008;NS=2504;DP=17644;EAS_AF=0.2391;AMR_AF=0.1455;AFR_AF=0.0976;EUR_AF=0.3052;SAS_AF=0.089;AA=C|||;VT=SNP
6	29360183	rs9257819	A	C	100	PASS	AC=1599;AF=0.319289;AN=5008;NS=2504;DP=11052;EAS_AF=0.3651;AMR_AF=0.3473;AFR_AF=0.1921;EUR_AF=0.4523;SAS_AF=0.2873;AA=A|||;VT=SNP
6	29360269	rs9257820	G	T	100	PASS	AC=1650;AF=0.329473;AN=5008;NS=2504;DP=17113;EAS_AF=0.3641;AMR_AF=0.3588;AFR_AF=0.2254;EUR_AF=0.4533;SAS_AF=0.2863;AA=T|||;VT=SNP
6	29360677	rs1362065	T	C	100	PASS	AC=1597;AF=0.31889;AN=5008;NS=2504;DP=12802;EAS_AF=0.3641;AMR_AF=0.3458;AFR_AF=0.1921;EUR_AF=0.4523;SAS_AF=0.2873;AA=T|||;VT=SNP
6	29360776	rs1362064	A	C	100	PASS	AC=1670;AF=0.333466;AN=5008;NS=2504;DP=10467;EAS_AF=0.3641;AMR_AF=0.3617;AFR_AF=0.236;EUR_AF=0.4563;SAS_AF=0.2873;AA=C|||;VT=SNP
6	29361116	rs2022078	C	T	100	PASS	AC=1603;AF=0.320088;AN=5008;NS=2504;DP=11666;EAS_AF=0.3641;AMR_AF=0.3473;AFR_AF=0.1936;EUR_AF=0.4553;SAS_AF=0.2873;AA=C|||;VT=SNP
6	29361124	rs2022077	A	T	100	PASS	AC=1599;AF=0.319289;AN=5008;NS=2504;DP=11870;EAS_AF=0.3641;AMR_AF=0.3458;AFR_AF=0.1929;EUR_AF=0.4533;SAS_AF=0.2873;AA=A|||;VT=SNP
6	29361273	rs9257821	T	C	100	PASS	AC=1651;AF=0.329673;AN=5008;NS=2504;DP=12237;EAS_AF=0.3641;AMR_AF=0.3588;AFR_AF=0.2254;EUR_AF=0.4533;SAS_AF=0.2873;AA=C|||;VT=SNP
6	29361370	rs9257822	G	A	100	PASS	AC=1597;AF=0.31889;AN=5008;NS=2504;DP=12344;EAS_AF=0.3641;AMR_AF=0.3458;AFR_AF=0.1921;EUR_AF=0.4523;SAS_AF=0.2873;AA=G|||;VT=SNP
6	29361707	rs16894836	T	G	100	PASS	AC=679;AF=0.135583;AN=5008;NS=2504;DP=14640;EAS_AF=0.1706;AMR_AF=0.1412;AFR_AF=0.0076;EUR_AF=0.1143;SAS_AF=0.2904;AA=T|||;VT=SNP
6	29361735	rs9257823	C	T	100	PASS	AC=1597;AF=0.31889;AN=5008;NS=2504;DP=14445;EAS_AF=0.3641;AMR_AF=0.3458;AFR_AF=0.1921;EUR_AF=0.4523;SAS_AF=0.2873;AA=C|||;VT=SNP
6	29362293	rs1362063	G	A	100	PASS	AC=1638;AF=0.327077;AN=5008;NS=2504;DP=15006;EAS_AF=0.3651;AMR_AF=0.3545;AFR_AF=0.2133;EUR_AF=0.4583;SAS_AF=0.2873;AA=A|||;VT=SNP
6	29362507	rs9257824	T	G	100	PASS	AC=1616;AF=0.322684;AN=5008;NS=2504;DP=14516;EAS_AF=0.3641;AMR_AF=0.3487;AFR_AF=0.2027;EUR_AF=0.4553;SAS_AF=0.2873;AA=G|||;VT=SNP
6	29362696	rs9257825	A	G	100	PASS	AC=1597;AF=0.31889;AN=5008;NS=2504;DP=16221;EAS_AF=0.3641;AMR_AF=0.3458;AFR_AF=0.1921;EUR_AF=0.4523;SAS_AF=0.2873;AA=A|||;VT=SNP
6	29362756	rs9257826	C	T	100	PASS	AC=703;AF=0.140375;AN=5008;NS=2504;DP=17019;EAS_AF=0.125;AMR_AF=0.2003;AFR_AF=0.0877;EUR_AF=0.1471;SAS_AF=0.1779;AA=C|||;VT=SNP
6	29362903	rs9257827	C	T	100	PASS	AC=1596;AF=0.31869;AN=5008;NS=2504;DP=17318;EAS_AF=0.3641;AMR_AF=0.3458;AFR_AF=0.1921;EUR_AF=0.4523;SAS_AF=0.2863;AA=C|||;VT=SNP
6	29363697	rs9257828	C	T	100	PASS	AC=1796;AF=0.358626;AN=5008;NS=2504;DP=16420;EAS_AF=0.376;AMR_AF=0.3689;AFR_AF=0.3101;EUR_AF=0.4652;SAS_AF=0.2894;AA=T|||;VT=SNP
6	29363808	rs9257829	G	A	100	PASS	AC=1597;AF=0.31889;AN=5008;NS=2504;DP=17330;EAS_AF=0.3641;AMR_AF=0.3458;AFR_AF=0.1921;EUR_AF=0.4523;SAS_AF=0.2873;AA=G|||;VT=SNP
6	29364121	rs4713215	C	T	100	PASS	AC=1597;AF=0.31889;AN=5008;NS=2504;DP=15621;EAS_AF=0.3641;AMR_AF=0.3458;AFR_AF=0.1921;EUR_AF=0.4523;SAS_AF=0.2873;AA=T|||;VT=SNP
6	29364135	rs3128852	T	C	100	PASS	AC=4148;AF=0.828275;AN=5008;NS=2504;DP=16394;EAS_AF=0.7698;AMR_AF=0.7637;AFR_AF=0.8222;EUR_AF=0.8668;SAS_AF=0.9029;AA=C|||;VT=SNP
6	29364147	rs4713216	A	G	100	PASS	AC=1597;AF=0.31889;AN=5008;NS=2504;DP=16958;EAS_AF=0.3641;AMR_AF=0.3458;AFR_AF=0.1921;EUR_AF=0.4523;SAS_AF=0.2873;AA=A|||;VT=SNP
6	29364325	rs4713217	A	G	100	PASS	AC=1597;AF=0.31889;AN=5008;NS=2504;DP=19909;EAS_AF=0.3641;AMR_AF=0.3458;AFR_AF=0.1921;EUR_AF=0.4523;SAS_AF=0.2873;AA=A|||;VT=SNP
6	29364615	rs9257834	G	T	100	PASS	AC=1597;AF=0.31889;AN=5008;NS=2504;DP=20479;EAS_AF=0.3641;AMR_AF=0.3458;AFR_AF=0.1921;EUR_AF=0.4523;SAS_AF=0.2873;AA=G|||;VT=SNP;EX_TARGET
6	29364643	rs4987411	T	C	100	PASS	AC=1597;AF=0.31889;AN=5008;NS=2504;DP=21557;EAS_AF=0.3641;AMR_AF=0.3458;AFR_AF=0.1921;EUR_AF=0.4523;SAS_AF=0.2873;AA=C|||;VT=SNP;EX_TARGET
6	29364815	rs2073154	C	G	100	PASS	AC=1598;AF=0.319089;AN=5008;NS=2504;DP=21376;EAS_AF=0.3641;AMR_AF=0.3458;AFR_AF=0.1921;EUR_AF=0.4533;SAS_AF=0.2873;AA=G|||;VT=SNP;EX_TARGET
6	29364835	rs2073153	T	G	100	PASS	AC=1597;AF=0.31889;AN=5008;NS=2504;DP=21217;EAS_AF=0.3641;AMR_AF=0.3458;AFR_AF=0.1921;EUR_AF=0.4523;SAS_AF=0.2873;AA=G|||;VT=SNP;EX_TARGET
6	29364838	rs2073152	C	G	100	PASS	AC=873;AF=0.174321;AN=5008;NS=2504;DP=21158;EAS_AF=0.2381;AMR_AF=0.1455;AFR_AF=0.1044;EUR_AF=0.3052;SAS_AF=0.089;AA=C|||;VT=SNP;EX_TARGET
6	29364951	rs2073151	G	A	100	PASS	AC=1598;AF=0.319089;AN=5008;NS=2504;DP=22625;EAS_AF=0.3641;AMR_AF=0.3473;AFR_AF=0.1921;EUR_AF=0.4523;SAS_AF=0.2873;AA=G|||;VT=SNP;EX_TARGET
6	29365241	rs2073150	T	C	100	PASS	AC=1651;AF=0.329673;AN=5008;NS=2504;DP=21296;EAS_AF=0.3641;AMR_AF=0.3588;AFR_AF=0.2254;EUR_AF=0.4533;SAS_AF=0.2873;AA=C|||;VT=SNP;EX_TARGET
6	29365423	rs2073149	A	T	100	PASS	AC=1920;AF=0.383387;AN=5008;NS=2504;DP=19585;EAS_AF=0.4345;AMR_AF=0.3818;AFR_AF=0.32;EUR_AF=0.4811;SAS_AF=0.317;AA=T|||;VT=SNP
6	29365645	rs7770882	G	A	100	PASS	AC=1920;AF=0.383387;AN=5008;NS=2504;DP=18054;EAS_AF=0.4345;AMR_AF=0.3818;AFR_AF=0.32;EUR_AF=0.4811;SAS_AF=0.317;AA=A|||;VT=SNP
6	29365974	rs4713218	G	A	100	PASS	AC=1597;AF=0.31889;AN=5008;NS=2504;DP=17280;EAS_AF=0.3641;AMR_AF=0.3458;AFR_AF=0.1921;EUR_AF=0.4523;SAS_AF=0.2873;AA=G|||;VT=SNP
6	29366033	rs3128855	G	A	100	PASS	AC=3712;AF=0.741214;AN=5008;NS=2504;DP=17650;EAS_AF=0.7609;AMR_AF=0.7147;AFR_AF=0.5953;EUR_AF=0.8579;SAS_AF=0.817;AA=A|||;VT=SNP
6	29366042	rs4713219	T	G	100	PASS	AC=1651;AF=0.329673;AN=5008;NS=2504;DP=17781;EAS_AF=0.3641;AMR_AF=0.3588;AFR_AF=0.2254;EUR_AF=0.4533;SAS_AF=0.2873;AA=G|||;VT=SNP
6	29366265	rs2158279	G	T	100	PASS	AC=1597;AF=0.31889;AN=5008;NS=2504;DP=18891;EAS_AF=0.3641;AMR_AF=0.3458;AFR_AF=0.1921;EUR_AF=0.4523;SAS_AF=0.2873;AA=G|||;VT=SNP
6	29366377	rs1024470	C	T	100	PASS	AC=1597;AF=0.31889;AN=5008;NS=2504;DP=19198;EAS_AF=0.3641;AMR_AF=0.3458;AFR_AF=0.1921;EUR_AF=0.4523;SAS_AF=0.2873;AA=C|||;VT=SNP
6	29367197	rs9257835	T	G	100	PASS	AC=611;AF=0.122005;AN=5008;NS=2504;DP=17759;EAS_AF=0.0804;AMR_AF=0.1888;AFR_AF=0.0741;EUR_AF=0.1402;SAS_AF=0.1636;AA=T|||;VT=SNP
6	29367399	rs1028411	T	G	100	PASS	AC=1597;AF=0.31889;AN=5008;NS=2504;DP=18000;EAS_AF=0.3641;AMR_AF=0.3458;AFR_AF=0.1921;EUR_AF=0.4523;SAS_AF=0.2873;AA=T|||;VT=SNP
6	29367498	rs4713220	A	T	100	PASS	AC=1652;AF=0.329872;AN=5008;NS=2504;DP=19831;EAS_AF=0.3641;AMR_AF=0.3588;AFR_AF=0.2254;EUR_AF=0.4533;SAS_AF=0.2883;AA=T|||;VT=SNP
6	29367532	rs4711186	T	G	100	PASS	AC=1652;AF=0.329872;AN=5008;NS=2504;DP=19881;EAS_AF=0.3641;AMR_AF=0.3588;AFR_AF=0.2254;EUR_AF=0.4533;SAS_AF=0.2883;AA=T|||;VT=SNP
6	29367590	rs4711187	C	T	100	PASS	AC=1649;AF=0.329273;AN=5008;NS=2504;DP=20822;EAS_AF=0.3631;AMR_AF=0.3588;AFR_AF=0.2254;EUR_AF=0.4533;SAS_AF=0.2863;AA=T|||;VT=SNP
6	29367742	rs4713221	A	T	100	PASS	AC=1654;AF=0.330272;AN=5008;NS=2504;DP=19046;EAS_AF=0.3641;AMR_AF=0.3602;AFR_AF=0.2254;EUR_AF=0.4543;SAS_AF=0.2883;AA=T|||;VT=SNP
6	29367880	rs9257836	G	C	100	PASS	AC=1598;AF=0.319089;AN=5008;NS=2504;DP=20083;EAS_AF=0.3641;AMR_AF=0.3458;AFR_AF=0.1921;EUR_AF=0.4523;SAS_AF=0.2883;AA=G|||;VT=SNP
6	29368021	rs9257837	C	T	100	PASS	AC=611;AF=0.122005;AN=5008;NS=2504;DP=20477;EAS_AF=0.0804;AMR_AF=0.1902;AFR_AF=0.0741;EUR_AF=0.1402;SAS_AF=0.1626;AA=C|||;VT=SNP
6	29368134	rs9257838	G	A	100	PASS	AC=1652;AF=0.329872;AN=5008;NS=2504;DP=17592;EAS_AF=0.3641;AMR_AF=0.3588;AFR_AF=0.2254;EUR_AF=0.4533;SAS_AF=0.2883;AA=A|||;VT=SNP
6	29368283	rs1819784	T	C	100	PASS	AC=1652;AF=0.329872;AN=5008;NS=2504;DP=19347;EAS_AF=0.3641;AMR_AF=0.3588;AFR_AF=0.2254;EUR_AF=0.4533;SAS_AF=0.2883;AA=C|||;VT=SNP
6	29368570	rs9257842	A	G	100	PASS	AC=1598;AF=0.319089;AN=5008;NS=2504;DP=18692;EAS_AF=0.3641;AMR_AF=0.3458;AFR_AF=0.1921;EUR_AF=0.4523;SAS_AF=0.2883;AA=A|||;VT=SNP
6	29368665	rs9257843	T	C	100	PASS	AC=1921;AF=0.383586;AN=5008;NS=2504;DP=18507;EAS_AF=0.4345;AMR_AF=0.3818;AFR_AF=0.32;EUR_AF=0.4811;SAS_AF=0.318;AA=C|||;VT=SNP
6	29368813	rs9405124	A	G	100	PASS	AC=865;AF=0.172724;AN=5008;NS=2504;DP=17242;EAS_AF=0.2391;AMR_AF=0.1455;AFR_AF=0.0976;EUR_AF=0.3052;SAS_AF=0.089;AA=A|||;VT=SNP
6	29368948	rs28561535	C	T	100	PASS	AC=221;AF=0.0441294;AN=5008;NS=2504;DP=13357;EAS_AF=0.0645;AMR_AF=0.0548;AFR_AF=0.0121;EUR_AF=0.0278;SAS_AF=0.0757;AA=C|||;VT=SNP
6	29369015	rs9257845	T	C	100	PASS	AC=1934;AF=0.386182;AN=5008;NS=2504;DP=14717;EAS_AF=0.4345;AMR_AF=0.3818;AFR_AF=0.3283;EUR_AF=0.4821;SAS_AF=0.319;AA=C|||;VT=SNP
6	29369033	rs9257846	G	A	100	PASS	AC=1597;AF=0.31889;AN=5008;NS=2504;DP=14531;EAS_AF=0.3641;AMR_AF=0.3458;AFR_AF=0.1921;EUR_AF=0.4523;SAS_AF=0.2873;AA=G|||;VT=SNP
6	29369108	rs9257847	C	T	100	PASS	AC=1651;AF=0.329673;AN=5008;NS=2504;DP=15932;EAS_AF=0.3641;AMR_AF=0.3588;AFR_AF=0.2254;EUR_AF=0.4533;SAS_AF=0.2873;AA=T|||;VT=SNP
6	29369201	rs2894098	T	A	100	PASS	AC=1652;AF=0.329872;AN=5008;NS=2504;DP=16631;EAS_AF=0.3641;AMR_AF=0.3602;AFR_AF=0.2254;EUR_AF=0.4533;SAS_AF=0.2873;AA=A|||;VT=SNP
6	29369206	rs2394603	C	T	100	PASS	AC=1652;AF=0.329872;AN=5008;NS=2504;DP=16641;EAS_AF=0.3641;AMR_AF=0.3602;AFR_AF=0.2254;EUR_AF=0.4533;SAS_AF=0.2873;AA=T|||;VT=SNP
6	29369268	rs2394604	C	A	100	PASS	AC=703;AF=0.140375;AN=5008;NS=2504;DP=19051;EAS_AF=0.125;AMR_AF=0.2003;AFR_AF=0.0877;EUR_AF=0.1471;SAS_AF=0.1779;AA=C|||;VT=SNP
6	29369320	rs2394605	G	C	100	PASS	AC=1597;AF=0.31889;AN=5008;NS=2504;DP=19126;EAS_AF=0.3641;AMR_AF=0.3458;AFR_AF=0.1921;EUR_AF=0.4523;SAS_AF=0.2873;AA=G|||;VT=SNP
6	29369352	rs2394606	C	G	100	PASS	AC=1651;AF=0.329673;AN=5008;NS=2504;DP=18081;EAS_AF=0.3641;AMR_AF=0.3588;AFR_AF=0.2254;EUR_AF=0.4533;SAS_AF=0.2873;AA=G|||;VT=SNP
6	29369519	rs2394607	T	C	100	PASS	AC=1796;AF=0.358626;AN=5008;NS=2504;DP=18089;EAS_AF=0.376;AMR_AF=0.3689;AFR_AF=0.3094;EUR_AF=0.4652;SAS_AF=0.2904;AA=C|||;VT=SNP
6	29369672	rs1419634	G	T	100	PASS	AC=1652;AF=0.329872;AN=5008;NS=2504;DP=19409;EAS_AF=0.3641;AMR_AF=0.3602;AFR_AF=0.2254;EUR_AF=0.4533;SAS_AF=0.2873;AA=T|||;VT=SNP
6	29369948	rs9257848	T	G	100	PASS	AC=1597;AF=0.31889;AN=5008;NS=2504;DP=16997;EAS_AF=0.3641;AMR_AF=0.3458;AFR_AF=0.1921;EUR_AF=0.4523;SAS_AF=0.2873;AA=T|||;VT=SNP
6	29370130	rs9257849	G	A	100	PASS	AC=1651;AF=0.329673;AN=5008;NS=2504;DP=17465;EAS_AF=0.3641;AMR_AF=0.3588;AFR_AF=0.2254;EUR_AF=0.4533;SAS_AF=0.2873;AA=A|||;VT=SNP
6	29370857	rs2894099	A	T	100	PASS	AC=1651;AF=0.329673;AN=5008;NS=2504;DP=17166;EAS_AF=0.3641;AMR_AF=0.3588;AFR_AF=0.2254;EUR_AF=0.4533;SAS_AF=0.2873;AA=T|||;VT=SNP
6	29370993	rs2894100	G	A	100	PASS	AC=1597;AF=0.31889;AN=5008;NS=2504;DP=16712;EAS_AF=0.3641;AMR_AF=0.3458;AFR_AF=0.1921;EUR_AF=0.4523;SAS_AF=0.2873;AA=G|||;VT=SNP
6	29371003	rs36004744	G	A	100	PASS	AC=296;AF=0.0591054;AN=5008;NS=2504;DP=17042;EAS_AF=0.0685;AMR_AF=0.0562;AFR_AF=0.0272;EUR_AF=0.0338;SAS_AF=0.1207;AA=G|||;VT=SNP
6	29371165	rs1362061	G	C	100	PASS	AC=874;AF=0.174521;AN=5008;NS=2504;DP=19228;EAS_AF=0.2391;AMR_AF=0.1455;AFR_AF=0.1044;EUR_AF=0.3052;SAS_AF=0.089;AA=G|||;VT=SNP
6	29371415	rs1362060	G	A	100	PASS	AC=1650;AF=0.329473;AN=5008;NS=2504;DP=18479;EAS_AF=0.3641;AMR_AF=0.3588;AFR_AF=0.2254;EUR_AF=0.4523;SAS_AF=0.2873;AA=A|||;VT=SNP
6	29371749	rs9257852	G	A	100	PASS	AC=1598;AF=0.319089;AN=5008;NS=2504;DP=20708;EAS_AF=0.3641;AMR_AF=0.3473;AFR_AF=0.1921;EUR_AF=0.4523;SAS_AF=0.2873;AA=G|||;VT=SNP
6	29371884	rs10946988	T	A	100	PASS	AC=865;AF=0.172724;AN=5008;NS=2504;DP=19206;EAS_AF=0.2391;AMR_AF=0.1455;AFR_AF=0.0976;EUR_AF=0.3052;SAS_AF=0.089;AA=T|||;VT=SNP
6	29372356	rs994321	G	A	100	PASS	AC=1120;AF=0.223642;AN=5008;NS=2504;DP=18847;EAS_AF=0.1756;AMR_AF=0.2536;AFR_AF=0.0794;EUR_AF=0.337;SAS_AF=0.3303;AA=G|||;VT=SNP
6	29372429	rs2394608	T	C	100	PASS	AC=904;AF=0.180511;AN=5008;NS=2504;DP=19192;EAS_AF=0.247;AMR_AF=0.1585;AFR_AF=0.1014;EUR_AF=0.3181;SAS_AF=0.093;AA=T|||;VT=SNP
6	29373213	rs1419633	C	T	100	PASS	AC=1919;AF=0.383187;AN=5008;NS=2504;DP=22939;EAS_AF=0.4325;AMR_AF=0.3818;AFR_AF=0.3275;EUR_AF=0.4801;SAS_AF=0.3088;AA=T|||;VT=SNP
6	29373249	rs1419632	A	C	100	PASS	AC=1939;AF=0.387181;AN=5008;NS=2504;DP=22659;EAS_AF=0.4325;AMR_AF=0.3818;AFR_AF=0.3328;EUR_AF=0.4821;SAS_AF=0.32;AA=C|||;VT=SNP
6	29373829	rs62408569	C	T	100	PASS	AC=388;AF=0.077476;AN=5008;NS=2504;DP=20431;EAS_AF=0.2252;AMR_AF=0.1153;AFR_AF=0.0023;EUR_AF=0.0447;SAS_AF=0.0337;AA=C|||;VT=SNP
6	29374036	rs118117318	C	A	100	PASS	AC=268;AF=0.0535144;AN=5008;NS=2504;DP=23046;EAS_AF=0.1022;AMR_AF=0.0346;AFR_AF=0.0454;EUR_AF=0.0209;SAS_AF=0.0613;AA=A|||;VT=SNP
6	29377003	rs116291089	G	A	100	PASS	AC=268;AF=0.0535144;AN=5008;NS=2504;DP=18735;EAS_AF=0.1022;AMR_AF=0.0346;AFR_AF=0.0454;EUR_AF=0.0209;SAS_AF=0.0613;AA=A|||;VT=SNP
6	29377066	rs1592407	G	C	100	PASS	AC=1935;AF=0.386382;AN=5008;NS=2504;DP=18422;EAS_AF=0.4325;AMR_AF=0.3818;AFR_AF=0.3298;EUR_AF=0.4821;SAS_AF=0.32;AA=C|||;VT=SNP
6	29377296	rs3128848	A	T	100	PASS	AC=3636;AF=0.726038;AN=5008;NS=2504;DP=18859;EAS_AF=0.6984;AMR_AF=0.6916;AFR_AF=0.6694;EUR_AF=0.83;SAS_AF=0.7485;AA=T|||;VT=SNP
6	29378439	rs2097771	A	G	100	PASS	AC=1937;AF=0.386781;AN=5008;NS=2504;DP=19385;EAS_AF=0.4325;AMR_AF=0.3847;AFR_AF=0.3298;EUR_AF=0.4821;SAS_AF=0.32;AA=G|||;VT=SNP
6	29378575	rs12202249	G	T	100	PASS	AC=867;AF=0.173123;AN=5008;NS=2504;DP=16976;EAS_AF=0.2391;AMR_AF=0.1484;AFR_AF=0.0976;EUR_AF=0.3052;SAS_AF=0.089;AA=G|||;VT=SNP
6	29378975	rs9393957	C	T	100	PASS	AC=867;AF=0.173123;AN=5008;NS=2504;DP=18786;EAS_AF=0.2391;AMR_AF=0.1484;AFR_AF=0.0976;EUR_AF=0.3052;SAS_AF=0.089;AA=C|||;VT=SNP
6	29379304	rs3117190	C	G	100	PASS	AC=3648;AF=0.728435;AN=5008;NS=2504;DP=18530;EAS_AF=0.6984;AMR_AF=0.6945;AFR_AF=0.6793;EUR_AF=0.827;SAS_AF=0.7485;AA=G|||;VT=SNP
6	29379648	rs12204113	C	T	100	PASS	AC=1373;AF=0.274161;AN=5008;NS=2504;DP=19464;EAS_AF=0.3532;AMR_AF=0.1974;AFR_AF=0.292;EUR_AF=0.3419;SAS_AF=0.1534;AA=T|||;VT=SNP
6	29379891	rs12192194	A	G	100	PASS	AC=1373;AF=0.274161;AN=5008;NS=2504;DP=19864;EAS_AF=0.3532;AMR_AF=0.1974;AFR_AF=0.292;EUR_AF=0.3419;SAS_AF=0.1534;AA=G|||;VT=SNP
6	29381906	rs1544403	A	G	100	PASS	AC=274;AF=0.0547125;AN=5008;NS=2504;DP=19451;EAS_AF=0.0704;AMR_AF=0.0533;AFR_AF=0.0106;EUR_AF=0.0348;SAS_AF=0.1196;AA=A|||;VT=SNP
6	29382135	rs9380124	T	A	100	PASS	AC=1373;AF=0.274161;AN=5008;NS=2504;DP=18369;EAS_AF=0.3532;AMR_AF=0.1974;AFR_AF=0.292;EUR_AF=0.3419;SAS_AF=0.1534;AA=A|||;VT=SNP
6	29382433	rs720497	G	C	100	PASS	AC=1124;AF=0.224441;AN=5008;NS=2504;DP=17736;EAS_AF=0.1776;AMR_AF=0.2507;AFR_AF=0.0862;EUR_AF=0.334;SAS_AF=0.3282;AA=G|||;VT=SNP
6	29382780	rs114101505	C	A	100	PASS	AC=268;AF=0.0535144;AN=5008;NS=2504;DP=20812;EAS_AF=0.1022;AMR_AF=0.0346;AFR_AF=0.0454;EUR_AF=0.0209;SAS_AF=0.0613;AA=A|||;VT=SNP
6	29383320	rs1362073	C	T	100	PASS	AC=1372;AF=0.273962;AN=5008;NS=2504;DP=15858;EAS_AF=0.3522;AMR_AF=0.1974;AFR_AF=0.292;EUR_AF=0.3419;SAS_AF=0.1534;AA=T|||;VT=SNP
6	29384131	rs10807055	T	C	100	PASS	AC=1375;AF=0.274561;AN=5008;NS=2504;DP=17385;EAS_AF=0.3532;AMR_AF=0.1974;AFR_AF=0.2935;EUR_AF=0.3419;SAS_AF=0.1534;AA=C|||;VT=SNP
6	29385237	rs3131024	T	C	100	PASS	AC=4184;AF=0.835463;AN=5008;NS=2504;DP=19593;EAS_AF=0.7688;AMR_AF=0.768;AFR_AF=0.8472;EUR_AF=0.8678;SAS_AF=0.9029;AA=C|||;VT=SNP
6	29385772	rs1011985	G	C	100	PASS	AC=3848;AF=0.768371;AN=5008;NS=2504;DP=18935;EAS_AF=0.6994;AMR_AF=0.7104;AFR_AF=0.8147;EUR_AF=0.836;SAS_AF=0.7485;AA=C|||;VT=SNP
6	29386387	rs9393958	A	G	100	PASS	AC=868;AF=0.173323;AN=5008;NS=2504;DP=13599;EAS_AF=0.2391;AMR_AF=0.1484;AFR_AF=0.0976;EUR_AF=0.3062;SAS_AF=0.089;AA=A|||;VT=SNP
6	29386606	rs12207410	G	C	100	PASS	AC=867;AF=0.173123;AN=5008;NS=2504;DP=14025;EAS_AF=0.2391;AMR_AF=0.1484;AFR_AF=0.0976;EUR_AF=0.3052;SAS_AF=0.089;AA=G|||;VT=SNP
6	29386802	rs12193979	A	C	100	PASS	AC=867;AF=0.173123;AN=5008;NS=2504;DP=15643;EAS_AF=0.2391;AMR_AF=0.1484;AFR_AF=0.0976;EUR_AF=0.3052;SAS_AF=0.089;AA=A|||;VT=SNP
6	29388306	rs3094562	G	A	100	PASS	AC=3034;AF=0.605831;AN=5008;NS=2504;DP=16817;EAS_AF=0.619;AMR_AF=0.5014;AFR_AF=0.6067;EUR_AF=0.6869;SAS_AF=0.5818;AA=A|||;VT=SNP
6	29388609	rs147568075	A	G	100	PASS	AC=268;AF=0.0535144;AN=5008;NS=2504;DP=17415;EAS_AF=0.1022;AMR_AF=0.0346;AFR_AF=0.0454;EUR_AF=0.0209;SAS_AF=0.0613;AA=G|||;VT=SNP
6	29388652	rs9393959	G	A	100	PASS	AC=867;AF=0.173123;AN=5008;NS=2504;DP=17499;EAS_AF=0.2391;AMR_AF=0.1484;AFR_AF=0.0976;EUR_AF=0.3052;SAS_AF=0.089;AA=G|||;VT=SNP
6	29389130	rs11758991	C	T	100	PASS	AC=1373;AF=0.274161;AN=5008;NS=2504;DP=17778;EAS_AF=0.3532;AMR_AF=0.1974;AFR_AF=0.292;EUR_AF=0.3419;SAS_AF=0.1534;AA=T|||;VT=SNP
6	29389311	rs10946989	T	C	100	PASS	AC=1373;AF=0.274161;AN=5008;NS=2504;DP=17492;EAS_AF=0.3532;AMR_AF=0.1974;AFR_AF=0.292;EUR_AF=0.3419;SAS_AF=0.1534;AA=C|||;VT=SNP
6	29390359	rs10807056	A	G	100	PASS	AC=867;AF=0.173123;AN=5008;NS=2504;DP=18315;EAS_AF=0.2391;AMR_AF=0.1484;AFR_AF=0.0976;EUR_AF=0.3052;SAS_AF=0.089;AA=A|||;VT=SNP
6	29390743	rs9368600	C	G	100	PASS	AC=1086;AF=0.216853;AN=5008;NS=2504;DP=15239;EAS_AF=0.251;AMR_AF=0.1599;AFR_AF=0.236;EUR_AF=0.3181;SAS_AF=0.092;AA=C|||;VT=SNP
6	29390833	rs115288926	G	T	100	PASS	AC=248;AF=0.0495208;AN=5008;NS=2504;DP=15057;EAS_AF=0.1022;AMR_AF=0.0346;AFR_AF=0.0454;EUR_AF=0.0209;SAS_AF=0.0409;AA=T|||;VT=SNP
6	29391066	rs140284421	A	G	100	PASS	AC=268;AF=0.0535144;AN=5008;NS=2504;DP=16409;EAS_AF=0.1022;AMR_AF=0.0346;AFR_AF=0.0454;EUR_AF=0.0209;SAS_AF=0.0613;AA=G|||;VT=SNP
6	29391936	rs1419643	T	G	100	PASS	AC=1084;AF=0.216454;AN=5008;NS=2504;DP=19258;EAS_AF=0.1776;AMR_AF=0.2493;AFR_AF=0.0598;EUR_AF=0.333;SAS_AF=0.3252;AA=T|||;VT=SNP
6	29392235	rs1419642	G	A	100	PASS	AC=1132;AF=0.226038;AN=5008;NS=2504;DP=19195;EAS_AF=0.1776;AMR_AF=0.2507;AFR_AF=0.093;EUR_AF=0.334;SAS_AF=0.3272;AA=G|||;VT=SNP
6	29392503	rs7754054	C	G	100	PASS	AC=1373;AF=0.274161;AN=5008;NS=2504;DP=18279;EAS_AF=0.3532;AMR_AF=0.1974;AFR_AF=0.292;EUR_AF=0.3419;SAS_AF=0.1534;AA=G|||;VT=SNP
6	29392519	rs116280093	A	C	100	PASS	AC=268;AF=0.0535144;AN=5008;NS=2504;DP=17858;EAS_AF=0.1022;AMR_AF=0.0346;AFR_AF=0.0454;EUR_AF=0.0209;SAS_AF=0.0613;AA=C|||;VT=SNP
6	29394427	rs2074470	G	A	100	PASS	AC=3092;AF=0.617412;AN=5008;NS=2504;DP=21038;EAS_AF=0.619;AMR_AF=0.5144;AFR_AF=0.6475;EUR_AF=0.6859;SAS_AF=0.5777;AA=g|||;VT=SNP
6	29394926	rs9257857	C	T	100	PASS	AC=590;AF=0.117812;AN=5008;NS=2504;DP=19249;EAS_AF=0.0794;AMR_AF=0.1888;AFR_AF=0.0507;EUR_AF=0.1471;SAS_AF=0.1677;AA=C|||;VT=SNP;EX_TARGET
6	29395499	rs16894900	C	G	100	PASS	AC=268;AF=0.0535144;AN=5008;NS=2504;DP=20177;EAS_AF=0.1022;AMR_AF=0.0346;AFR_AF=0.0454;EUR_AF=0.0209;SAS_AF=0.0613;AA=G|||;VT=SNP
6	29395747	rs7770592	C	A	100	PASS	AC=1382;AF=0.275958;AN=5008;NS=2504;DP=20555;EAS_AF=0.3532;AMR_AF=0.2089;AFR_AF=0.2927;EUR_AF=0.3419;SAS_AF=0.1534;AA=A|||;VT=SNP
6	29396102	rs9393960	G	C	100	PASS	AC=875;AF=0.17472;AN=5008;NS=2504;DP=18566;EAS_AF=0.2391;AMR_AF=0.1599;AFR_AF=0.0976;EUR_AF=0.3052;SAS_AF=0.089;AA=G|||;VT=SNP
6	29396646	rs10946990	T	C	100	PASS	AC=875;AF=0.17472;AN=5008;NS=2504;DP=14555;EAS_AF=0.2391;AMR_AF=0.1599;AFR_AF=0.0976;EUR_AF=0.3052;SAS_AF=0.089;AA=T|||;VT=SNP
6	29396678	rs16894903	G	C	100	PASS	AC=389;AF=0.0776757;AN=5008;NS=2504;DP=13250;EAS_AF=0.2252;AMR_AF=0.1153;AFR_AF=0.0038;EUR_AF=0.0447;SAS_AF=0.0327;AA=G|||;VT=SNP
6	29396725	rs113431375	A	G	100	PASS	AC=485;AF=0.096845;AN=5008;NS=2504;DP=14615;EAS_AF=0.1141;AMR_AF=0.0461;AFR_AF=0.1823;EUR_AF=0.0338;SAS_AF=0.0644;AA=G|||;VT=SNP
6	29396874	rs3128851	T	C	100	PASS	AC=3039;AF=0.606829;AN=5008;NS=2504;DP=16534;EAS_AF=0.619;AMR_AF=0.513;AFR_AF=0.6051;EUR_AF=0.6869;SAS_AF=0.5808;AA=C|||;VT=SNP
6	29397521	rs7349908	T	A	100	PASS	AC=875;AF=0.17472;AN=5008;NS=2504;DP=20162;EAS_AF=0.2391;AMR_AF=0.1599;AFR_AF=0.0976;EUR_AF=0.3052;SAS_AF=0.089;AA=T|||;VT=SNP
6	29397779	rs9295805	C	T	100	PASS	AC=875;AF=0.17472;AN=5008;NS=2504;DP=20586;EAS_AF=0.2391;AMR_AF=0.1599;AFR_AF=0.0976;EUR_AF=0.3052;SAS_AF=0.089;AA=C|||;VT=SNP
6	29398000	rs2394609	G	T	100	PASS	AC=1379;AF=0.275359;AN=5008;NS=2504;DP=19161;EAS_AF=0.3532;AMR_AF=0.2089;AFR_AF=0.2905;EUR_AF=0.3419;SAS_AF=0.1534;AA=T|||;VT=SNP
6	29398815	rs3131025	A	G	100	PASS	AC=3037;AF=0.60643;AN=5008;NS=2504;DP=15550;EAS_AF=0.6161;AMR_AF=0.513;AFR_AF=0.6067;EUR_AF=0.6869;SAS_AF=0.5798;AA=G|||;VT=SNP
6	29398859	rs7349863	C	T	100	PASS	AC=945;AF=0.188698;AN=5008;NS=2504;DP=14854;EAS_AF=0.2401;AMR_AF=0.1643;AFR_AF=0.1452;EUR_AF=0.3082;SAS_AF=0.089;AA=T|||;VT=SNP
6	29398938	rs3117191	T	C	100	PASS	AC=3624;AF=0.723642;AN=5008;NS=2504;DP=14536;EAS_AF=0.6766;AMR_AF=0.6902;AFR_AF=0.7141;EUR_AF=0.8091;SAS_AF=0.7209;AA=C|||;VT=SNP
6	29398941	rs7349876	G	A	100	PASS	AC=942;AF=0.188099;AN=5008;NS=2504;DP=14448;EAS_AF=0.2381;AMR_AF=0.1643;AFR_AF=0.1445;EUR_AF=0.3082;SAS_AF=0.089;AA=G|||;VT=SNP
6	29400083	rs17177605	A	G	100	PASS	AC=292;AF=0.0583067;AN=5008;NS=2504;DP=19486;EAS_AF=0.1032;AMR_AF=0.0461;AFR_AF=0.0688;EUR_AF=0.0239;SAS_AF=0.0419;AA=A|||;VT=SNP
6	29400236	rs9257858	G	C	100	PASS	AC=1029;AF=0.205471;AN=5008;NS=2504;DP=18460;EAS_AF=0.2004;AMR_AF=0.2622;AFR_AF=0.1914;EUR_AF=0.1849;SAS_AF=0.2106;AA=G|||;VT=SNP
6	29400280	rs17177618	C	T	100	PASS	AC=348;AF=0.0694888;AN=5008;NS=2504;DP=18824;EAS_AF=0.0744;AMR_AF=0.0648;AFR_AF=0.0991;EUR_AF=0.0427;SAS_AF=0.0552;AA=T|||;VT=SNP
6	29400669	rs73403382	C	T	100	PASS	AC=442;AF=0.0882588;AN=5008;NS=2504;DP=18129;EAS_AF=0.0774;AMR_AF=0.0677;AFR_AF=0.1906;EUR_AF=0.0288;SAS_AF=0.0368;AA=C|||;VT=SNP
6	29400756	rs73403384	A	T	100	PASS	AC=443;AF=0.0884585;AN=5008;NS=2504;DP=18665;EAS_AF=0.0774;AMR_AF=0.0677;AFR_AF=0.1914;EUR_AF=0.0288;SAS_AF=0.0368;AA=a|||;VT=SNP
6	29400764	rs73403385	A	G	100	PASS	AC=443;AF=0.0884585;AN=5008;NS=2504;DP=18698;EAS_AF=0.0774;AMR_AF=0.0677;AFR_AF=0.1914;EUR_AF=0.0288;SAS_AF=0.0368;AA=A|||;VT=SNP
6	29401416	rs3117192	T	C	100	PASS	AC=4273;AF=0.853235;AN=5008;NS=2504;DP=14806;EAS_AF=0.8105;AMR_AF=0.7839;AFR_AF=0.8593;EUR_AF=0.8837;SAS_AF=0.907;AA=C|||;VT=SNP
6	29402435	rs16894908	C	T	100	PASS	AC=651;AF=0.129992;AN=5008;NS=2504;DP=18594;EAS_AF=0.1042;AMR_AF=0.0807;AFR_AF=0.2935;EUR_AF=0.0408;SAS_AF=0.0624;AA=T|||;VT=SNP
6	29402616	rs61643900	A	C	100	PASS	AC=584;AF=0.116613;AN=5008;NS=2504;DP=18733;EAS_AF=0.1042;AMR_AF=0.0764;AFR_AF=0.2474;EUR_AF=0.0378;SAS_AF=0.0624;AA=C|||;VT=SNP
6	29402687	rs16894909	C	T	100	PASS	AC=651;AF=0.129992;AN=5008;NS=2504;DP=20254;EAS_AF=0.1042;AMR_AF=0.0807;AFR_AF=0.2935;EUR_AF=0.0408;SAS_AF=0.0624;AA=T|||;VT=SNP
6	29404157	rs3094561	T	G	100	PASS	AC=3265;AF=0.651957;AN=5008;NS=2504;DP=21683;EAS_AF=0.622;AMR_AF=0.585;AFR_AF=0.7784;EUR_AF=0.5497;SAS_AF=0.6646;AA=G|||;VT=SNP
6	29404550	rs60529529	C	G	100	PASS	AC=390;AF=0.0778754;AN=5008;NS=2504;DP=20245;EAS_AF=0.0774;AMR_AF=0.0663;AFR_AF=0.152;EUR_AF=0.0288;SAS_AF=0.0368;AA=G|||;VT=SNP
6	29405298	rs77203383	C	T	100	PASS	AC=551;AF=0.110024;AN=5008;NS=2504;DP=18307;EAS_AF=0.0625;AMR_AF=0.0663;AFR_AF=0.2859;EUR_AF=0.0258;SAS_AF=0.0389;AA=T|||;VT=SNP
6	29405406	rs75354465	G	T	100	PASS	AC=652;AF=0.130192;AN=5008;NS=2504;DP=19164;EAS_AF=0.1042;AMR_AF=0.0807;AFR_AF=0.2935;EUR_AF=0.0408;SAS_AF=0.0634;AA=T|||;VT=SNP
6	29406029	rs73398946	T	C	100	PASS	AC=390;AF=0.0778754;AN=5008;NS=2504;DP=14281;EAS_AF=0.0774;AMR_AF=0.0663;AFR_AF=0.152;EUR_AF=0.0288;SAS_AF=0.0368;AA=C|||;VT=SNP
6	29407970	rs2074469	T	C	100	PASS	AC=895;AF=0.178714;AN=5008;NS=2504;DP=20296;EAS_AF=0.249;AMR_AF=0.245;AFR_AF=0.0756;EUR_AF=0.1839;SAS_AF=0.1933;AA=T|||;VT=SNP;EX_TARGET
6	29408270	rs2074468	C	T	100	PASS	AC=483;AF=0.0964457;AN=5008;NS=2504;DP=17755;EAS_AF=0.0605;AMR_AF=0.0447;AFR_AF=0.233;EUR_AF=0.0258;SAS_AF=0.0583;AA=T|||;VT=SNP;EX_TARGET
6	29408313	rs2074466	C	A	100	PASS	AC=750;AF=0.14976;AN=5008;NS=2504;DP=18316;EAS_AF=0.246;AMR_AF=0.1988;AFR_AF=0.0386;EUR_AF=0.1421;SAS_AF=0.1738;AA=c|||;VT=SNP;EX_TARGET
6	29408554	rs10946991	A	C	100	PASS	AC=656;AF=0.13099;AN=5008;NS=2504;DP=18236;EAS_AF=0.1042;AMR_AF=0.0807;AFR_AF=0.2943;EUR_AF=0.0427;SAS_AF=0.0644;AA=C|||;VT=SNP;EX_TARGET
6	29409381	rs11961255	A	C	100	PASS	AC=652;AF=0.130192;AN=5008;NS=2504;DP=18490;EAS_AF=0.1042;AMR_AF=0.0807;AFR_AF=0.2943;EUR_AF=0.0408;SAS_AF=0.0624;AA=C|||;VT=SNP
6	29410093	rs7765791	T	C	100	PASS	AC=390;AF=0.0778754;AN=5008;NS=2504;DP=20198;EAS_AF=0.0774;AMR_AF=0.0663;AFR_AF=0.152;EUR_AF=0.0288;SAS_AF=0.0368;AA=C|||;VT=SNP
6	29410701	rs10946992	T	C	100	PASS	AC=652;AF=0.130192;AN=5008;NS=2504;DP=21809;EAS_AF=0.1042;AMR_AF=0.0807;AFR_AF=0.2943;EUR_AF=0.0408;SAS_AF=0.0624;AA=C|||;VT=SNP
6	29411104	rs2523422	G	A	100	PASS	AC=928;AF=0.185304;AN=5008;NS=2504;DP=18386;EAS_AF=0.1706;AMR_AF=0.2133;AFR_AF=0.0242;EUR_AF=0.2575;SAS_AF=0.3241;AA=G|||;VT=SNP
6	29411323	rs3117193	T	C	100	PASS	AC=3587;AF=0.716254;AN=5008;NS=2504;DP=17555;EAS_AF=0.6895;AMR_AF=0.6398;AFR_AF=0.7943;EUR_AF=0.5845;SAS_AF=0.8282;AA=C|||;VT=SNP
6	29411583	rs58111527	G	A	100	PASS	AC=390;AF=0.0778754;AN=5008;NS=2504;DP=19161;EAS_AF=0.0774;AMR_AF=0.0663;AFR_AF=0.152;EUR_AF=0.0288;SAS_AF=0.0368;AA=A|||;VT=SNP
6	29412162	rs16894916	C	T	100	PASS	AC=652;AF=0.130192;AN=5008;NS=2504;DP=20647;EAS_AF=0.1042;AMR_AF=0.0807;AFR_AF=0.2943;EUR_AF=0.0408;SAS_AF=0.0624;AA=T|||;VT=SNP
6	29412222	rs16894919	G	T	100	PASS	AC=845;AF=0.16873;AN=5008;NS=2504;DP=20776;EAS_AF=0.1845;AMR_AF=0.0908;AFR_AF=0.3359;EUR_AF=0.0427;SAS_AF=0.1115;AA=T|||;VT=SNP
6	29412968	rs2021078	G	A	100	PASS	AC=1127;AF=0.22504;AN=5008;NS=2504;DP=17579;EAS_AF=0.247;AMR_AF=0.2536;AFR_AF=0.2209;EUR_AF=0.2376;SAS_AF=0.1748;AA=G|||;VT=SNP
6	29413003	rs2023463	C	T	100	PASS	AC=227;AF=0.0453275;AN=5008;NS=2504;DP=17826;EAS_AF=0.0248;AMR_AF=0.0245;AFR_AF=0.0696;EUR_AF=0.0746;SAS_AF=0.0184;AA=c|||;VT=SNP
6	29413406	rs57994627	G	C	100	PASS	AC=652;AF=0.130192;AN=5008;NS=2504;DP=18241;EAS_AF=0.1042;AMR_AF=0.0807;AFR_AF=0.2943;EUR_AF=0.0408;SAS_AF=0.0624;AA=C|||;VT=SNP
6	29413477	rs61224854	C	G	100	PASS	AC=652;AF=0.130192;AN=5008;NS=2504;DP=19679;EAS_AF=0.1042;AMR_AF=0.0807;AFR_AF=0.2943;EUR_AF=0.0408;SAS_AF=0.0624;AA=G|||;VT=SNP
6	29413568	rs60194987	C	T	100	PASS	AC=667;AF=0.133187;AN=5008;NS=2504;DP=19738;EAS_AF=0.1042;AMR_AF=0.0922;AFR_AF=0.298;EUR_AF=0.0427;SAS_AF=0.0624;AA=T|||;VT=SNP
6	29413675	rs16894921	A	G	100	PASS	AC=652;AF=0.130192;AN=5008;NS=2504;DP=19654;EAS_AF=0.1042;AMR_AF=0.0807;AFR_AF=0.2943;EUR_AF=0.0408;SAS_AF=0.0624;AA=G|||;VT=SNP
6	29413972	rs79925536	T	C	100	PASS	AC=293;AF=0.0585064;AN=5008;NS=2504;DP=22592;EAS_AF=0.0466;AMR_AF=0.0432;AFR_AF=0.121;EUR_AF=0.0159;SAS_AF=0.0409;AA=T|||;VT=SNP
6	29413976	rs16894927	G	C	100	PASS	AC=680;AF=0.135783;AN=5008;NS=2504;DP=22265;EAS_AF=0.1052;AMR_AF=0.0807;AFR_AF=0.2943;EUR_AF=0.0417;SAS_AF=0.089;AA=C|||;VT=SNP
6	29414286	rs7738722	A	G	100	PASS	AC=678;AF=0.135383;AN=5008;NS=2504;DP=22175;EAS_AF=0.1052;AMR_AF=0.0807;AFR_AF=0.2935;EUR_AF=0.0408;SAS_AF=0.089;AA=G|||;VT=SNP
6	29414318	rs7738736	A	G	100	PASS	AC=680;AF=0.135783;AN=5008;NS=2504;DP=22201;EAS_AF=0.1052;AMR_AF=0.0807;AFR_AF=0.2943;EUR_AF=0.0417;SAS_AF=0.089;AA=G|||;VT=SNP
6	29414346	rs7738742	A	G	100	PASS	AC=344;AF=0.0686901;AN=5008;NS=2504;DP=21991;EAS_AF=0.0466;AMR_AF=0.0562;AFR_AF=0.152;EUR_AF=0.0169;SAS_AF=0.0409;AA=G|||;VT=SNP
6	29414613	rs7739243	A	G	100	PASS	AC=680;AF=0.135783;AN=5008;NS=2504;DP=22234;EAS_AF=0.1052;AMR_AF=0.0807;AFR_AF=0.2943;EUR_AF=0.0417;SAS_AF=0.089;AA=G|||;VT=SNP
6	29414733	rs73399002	A	G	100	PASS	AC=344;AF=0.0686901;AN=5008;NS=2504;DP=22675;EAS_AF=0.0466;AMR_AF=0.0562;AFR_AF=0.152;EUR_AF=0.0169;SAS_AF=0.0409;AA=A|||;VT=SNP
6	29414769	rs16894929	C	T	100	PASS	AC=680;AF=0.135783;AN=5008;NS=2504;DP=22944;EAS_AF=0.1052;AMR_AF=0.0807;AFR_AF=0.2943;EUR_AF=0.0417;SAS_AF=0.089;AA=T|||;VT=SNP
6	29415075	rs16894932	A	G	100	PASS	AC=681;AF=0.135982;AN=5008;NS=2504;DP=18900;EAS_AF=0.1052;AMR_AF=0.0807;AFR_AF=0.295;EUR_AF=0.0417;SAS_AF=0.089;AA=G|||;VT=SNP
6	29415483	rs73400907	C	A	100	PASS	AC=344;AF=0.0686901;AN=5008;NS=2504;DP=18275;EAS_AF=0.0466;AMR_AF=0.0562;AFR_AF=0.152;EUR_AF=0.0169;SAS_AF=0.0409;AA=C|||;VT=SNP
6	29415636	rs6906897	C	T	100	PASS	AC=681;AF=0.135982;AN=5008;NS=2504;DP=16533;EAS_AF=0.1052;AMR_AF=0.0807;AFR_AF=0.2943;EUR_AF=0.0427;SAS_AF=0.089;AA=T|||;VT=SNP
6	29415652	rs6929603	T	C	100	PASS	AC=323;AF=0.0644968;AN=5008;NS=2504;DP=16108;EAS_AF=0.0585;AMR_AF=0.0159;AFR_AF=0.1437;EUR_AF=0.0169;SAS_AF=0.047;AA=C|||;VT=SNP
6	29416113	rs6934737	T	C	100	PASS	AC=681;AF=0.135982;AN=5008;NS=2504;DP=17212;EAS_AF=0.1052;AMR_AF=0.0821;AFR_AF=0.295;EUR_AF=0.0417;SAS_AF=0.0879;AA=T|||;VT=SNP
6	29416652	rs6935708	T	C	100	PASS	AC=344;AF=0.0686901;AN=5008;NS=2504;DP=21363;EAS_AF=0.0466;AMR_AF=0.0461;AFR_AF=0.1581;EUR_AF=0.0159;SAS_AF=0.0409;AA=T|||;VT=SNP
6	29417101	rs116042790	C	T	100	PASS	AC=174;AF=0.0347444;AN=5008;NS=2504;DP=17584;EAS_AF=0.0317;AMR_AF=0.0245;AFR_AF=0.0673;EUR_AF=0.0139;SAS_AF=0.0225;AA=T|||;VT=SNP
6	29417817	rs2523442	T	C	100	PASS	AC=905;AF=0.180711;AN=5008;NS=2504;DP=20833;EAS_AF=0.1558;AMR_AF=0.2017;AFR_AF=0.025;EUR_AF=0.2575;SAS_AF=0.3231;AA=T|||;VT=SNP
6	29418586	rs72831442	A	G	100	PASS	AC=444;AF=0.0886581;AN=5008;NS=2504;DP=22712;EAS_AF=0.1875;AMR_AF=0.1513;AFR_AF=0.0197;EUR_AF=0.0626;SAS_AF=0.0624;AA=A|||;VT=SNP
6	29418657	rs2523441	A	T	100	PASS	AC=964;AF=0.192492;AN=5008;NS=2504;DP=22126;EAS_AF=0.1716;AMR_AF=0.2133;AFR_AF=0.0499;EUR_AF=0.2584;SAS_AF=0.3241;AA=A|||;VT=SNP
6	29420000	rs2107193	G	T	100	PASS	AC=965;AF=0.192692;AN=5008;NS=2504;DP=17740;EAS_AF=0.1716;AMR_AF=0.2118;AFR_AF=0.053;EUR_AF=0.2584;SAS_AF=0.3221;AA=G|||;VT=SNP
6	29421209	rs7738548	G	A	100	PASS	AC=648;AF=0.129393;AN=5008;NS=2504;DP=15028;EAS_AF=0.1042;AMR_AF=0.0793;AFR_AF=0.2927;EUR_AF=0.0388;SAS_AF=0.0634;AA=A|||;VT=SNP
6	29421943	rs116598011	C	A	100	PASS	AC=174;AF=0.0347444;AN=5008;NS=2504;DP=17345;EAS_AF=0.0317;AMR_AF=0.0245;AFR_AF=0.0673;EUR_AF=0.0139;SAS_AF=0.0225;AA=A|||;VT=SNP
6	29422092	rs3094574	A	G	100	PASS	AC=3262;AF=0.651358;AN=5008;NS=2504;DP=16221;EAS_AF=0.624;AMR_AF=0.5836;AFR_AF=0.7761;EUR_AF=0.5477;SAS_AF=0.6656;AA=G|||;VT=SNP
6	29425584	rs9257863	T	G	100	PASS	AC=779;AF=0.155551;AN=5008;NS=2504;DP=19196;EAS_AF=0.246;AMR_AF=0.2075;AFR_AF=0.0499;EUR_AF=0.1491;SAS_AF=0.1748;AA=T|||;VT=SNP
6	29426008	rs3117194	T	C	100	PASS	AC=3302;AF=0.659345;AN=5008;NS=2504;DP=19243;EAS_AF=0.619;AMR_AF=0.5922;AFR_AF=0.8026;EUR_AF=0.5527;SAS_AF=0.6646;AA=C|||;VT=SNP
6	29426203	rs6456951	T	A	100	PASS	AC=649;AF=0.129593;AN=5008;NS=2504;DP=21171;EAS_AF=0.1042;AMR_AF=0.0807;AFR_AF=0.2927;EUR_AF=0.0388;SAS_AF=0.0634;AA=A|||;VT=SNP
6	29429392	rs2021729	G	A	100	PASS	AC=966;AF=0.192891;AN=5008;NS=2504;DP=20051;EAS_AF=0.1716;AMR_AF=0.2133;AFR_AF=0.0514;EUR_AF=0.2584;SAS_AF=0.3241;AA=G|||;VT=SNP
6	29430170	rs2073148	T	C	100	PASS	AC=841;AF=0.167931;AN=5008;NS=2504;DP=22416;EAS_AF=0.1845;AMR_AF=0.0893;AFR_AF=0.3343;EUR_AF=0.0408;SAS_AF=0.1125;AA=C|||;VT=SNP;EX_TARGET
6	29431698	rs3128854	A	G	100	PASS	AC=3312;AF=0.661342;AN=5008;NS=2504;DP=20406;EAS_AF=0.623;AMR_AF=0.5965;AFR_AF=0.8041;EUR_AF=0.5527;SAS_AF=0.6656;AA=A|||;VT=SNP
6	29432390	rs1345228	A	G	100	PASS	AC=836;AF=0.166933;AN=5008;NS=2504;DP=19921;EAS_AF=0.246;AMR_AF=0.2248;AFR_AF=0.0741;EUR_AF=0.162;SAS_AF=0.1748;AA=A|||;VT=SNP
6	29432937	rs114548831	A	G	100	PASS	AC=174;AF=0.0347444;AN=5008;NS=2504;DP=17362;EAS_AF=0.0317;AMR_AF=0.0245;AFR_AF=0.0673;EUR_AF=0.0139;SAS_AF=0.0225;AA=G|||;VT=SNP
6	29433675	rs111649188	T	C	100	PASS	AC=842;AF=0.168131;AN=5008;NS=2504;DP=18643;EAS_AF=0.1845;AMR_AF=0.0893;AFR_AF=0.3351;EUR_AF=0.0408;SAS_AF=0.1125;AA=C|||;VT=SNP
6	29433942	rs2107192	G	A	100	PASS	AC=963;AF=0.192292;AN=5008;NS=2504;DP=19948;EAS_AF=0.1716;AMR_AF=0.2133;AFR_AF=0.0499;EUR_AF=0.2584;SAS_AF=0.3231;AA=G|||;VT=SNP
6	29434295	rs2107191	C	T	100	PASS	AC=3286;AF=0.65615;AN=5008;NS=2504;DP=21806;EAS_AF=0.6081;AMR_AF=0.5965;AFR_AF=0.8026;EUR_AF=0.5527;SAS_AF=0.6564;AA=T|||;VT=SNP
6	29434414	rs4713226	G	A	100	PASS	AC=540;AF=0.107827;AN=5008;NS=2504;DP=21025;EAS_AF=0.2411;AMR_AF=0.1729;AFR_AF=0.0272;EUR_AF=0.1034;SAS_AF=0.0378;AA=G|||;VT=SNP
6	29437362	rs2746833	C	T	100	PASS	AC=1110;AF=0.221645;AN=5008;NS=2504;DP=16694;EAS_AF=0.1716;AMR_AF=0.2248;AFR_AF=0.146;EUR_AF=0.2674;SAS_AF=0.3262;AA=C|||;VT=SNP
6	29438604	rs1362078	A	G	100	PASS	AC=933;AF=0.186302;AN=5008;NS=2504;DP=18883;EAS_AF=0.1716;AMR_AF=0.2147;AFR_AF=0.0265;EUR_AF=0.2575;SAS_AF=0.3241;AA=A|||;VT=SNP
6	29438733	rs116019135	A	C	100	PASS	AC=174;AF=0.0347444;AN=5008;NS=2504;DP=16413;EAS_AF=0.0317;AMR_AF=0.0245;AFR_AF=0.0673;EUR_AF=0.0139;SAS_AF=0.0225;AA=C|||;VT=SNP
6	29439105	rs11961170	A	T	100	PASS	AC=406;AF=0.0810703;AN=5008;NS=2504;DP=16308;EAS_AF=0.0585;AMR_AF=0.036;AFR_AF=0.1891;EUR_AF=0.0239;SAS_AF=0.0491;AA=T|||;VT=SNP
6	29439543	rs35724348	G	A	100	PASS	AC=269;AF=0.0537141;AN=5008;NS=2504;DP=18478;EAS_AF=0.0645;AMR_AF=0.0548;AFR_AF=0.0076;EUR_AF=0.0328;SAS_AF=0.1258;AA=G|||;VT=SNP
6	29439779	rs3117196	C	T	100	PASS	AC=3315;AF=0.661941;AN=5008;NS=2504;DP=19869;EAS_AF=0.626;AMR_AF=0.5951;AFR_AF=0.8026;EUR_AF=0.5537;SAS_AF=0.6677;AA=T|||;VT=SNP
6	29440257	rs16894948	G	A	100	PASS	AC=842;AF=0.168131;AN=5008;NS=2504;DP=20821;EAS_AF=0.1855;AMR_AF=0.0893;AFR_AF=0.3343;EUR_AF=0.0408;SAS_AF=0.1125;AA=A|||;VT=SNP
6	29440741	rs12206077	G	A	100	PASS	AC=612;AF=0.122204;AN=5008;NS=2504;DP=20762;EAS_AF=0.12;AMR_AF=0.1311;AFR_AF=0.0189;EUR_AF=0.2962;SAS_AF=0.0787;AA=G|||;VT=SNP
6	29441618	rs7751705	C	T	100	PASS	AC=565;AF=0.112819;AN=5008;NS=2504;DP=21631;EAS_AF=0.0962;AMR_AF=0.0562;AFR_AF=0.261;EUR_AF=0.0258;SAS_AF=0.0593;AA=T|||;VT=SNP
6	29442065	rs6456953	G	A	100	PASS	AC=807;AF=0.161142;AN=5008;NS=2504;DP=3600;EAS_AF=0.1766;AMR_AF=0.0793;AFR_AF=0.3328;EUR_AF=0.0278;SAS_AF=0.1084;AA=g|||;VT=SNP
6	29442070	rs6456954	A	G	100	PASS	AC=809;AF=0.161542;AN=5008;NS=2504;DP=4653;EAS_AF=0.1766;AMR_AF=0.0793;AFR_AF=0.3343;EUR_AF=0.0278;SAS_AF=0.1084;AA=a|||;VT=SNP
6	29442931	rs58211986	T	G	100	PASS	AC=807;AF=0.161142;AN=5008;NS=2504;DP=21352;EAS_AF=0.1766;AMR_AF=0.0793;AFR_AF=0.3328;EUR_AF=0.0278;SAS_AF=0.1084;AA=G|||;VT=SNP
6	29442975	rs77454196	C	A	100	PASS	AC=196;AF=0.0391374;AN=5008;NS=2504;DP=21386;EAS_AF=0.0595;AMR_AF=0.0951;AFR_AF=0.0023;EUR_AF=0.0447;SAS_AF=0.0225;AA=C|||;VT=SNP
6	29443926	rs7769924	T	C	100	PASS	AC=807;AF=0.161142;AN=5008;NS=2504;DP=19004;EAS_AF=0.1766;AMR_AF=0.0793;AFR_AF=0.3328;EUR_AF=0.0278;SAS_AF=0.1084;AA=C|||;VT=SNP
6	29444121	rs1233495	G	A	100	PASS	AC=1157;AF=0.23103;AN=5008;NS=2504;DP=24119;EAS_AF=0.248;AMR_AF=0.2565;AFR_AF=0.2398;EUR_AF=0.2386;SAS_AF=0.1759;AA=G|||;VT=SNP
6	29444169	rs75239314	C	A	100	PASS	AC=808;AF=0.161342;AN=5008;NS=2504;DP=22941;EAS_AF=0.1766;AMR_AF=0.0793;AFR_AF=0.3336;EUR_AF=0.0278;SAS_AF=0.1084;AA=A|||;VT=SNP
6	29444603	rs73400959	G	A	100	PASS	AC=757;AF=0.151158;AN=5008;NS=2504;DP=20734;EAS_AF=0.1766;AMR_AF=0.0663;AFR_AF=0.3026;EUR_AF=0.0268;SAS_AF=0.1084;AA=G|||;VT=SNP
6	29445702	rs72500877	C	T	100	PASS	AC=434;AF=0.0866613;AN=5008;NS=2504;DP=21388;EAS_AF=0.126;AMR_AF=0.0533;AFR_AF=0.1445;EUR_AF=0.0169;SAS_AF=0.0634;AA=C|||;VT=SNP
6	29446570	rs6925408	A	G	100	PASS	AC=809;AF=0.161542;AN=5008;NS=2504;DP=21477;EAS_AF=0.1766;AMR_AF=0.0793;AFR_AF=0.3343;EUR_AF=0.0278;SAS_AF=0.1084;AA=G|||;VT=SNP
6	29446580	rs6925869	G	A	100	PASS	AC=705;AF=0.140775;AN=5008;NS=2504;DP=21042;EAS_AF=0.1498;AMR_AF=0.0663;AFR_AF=0.3018;EUR_AF=0.0268;SAS_AF=0.0838;AA=G|||;VT=SNP
6	29446632	rs3094573	G	T	100	PASS	AC=3312;AF=0.661342;AN=5008;NS=2504;DP=20404;EAS_AF=0.625;AMR_AF=0.5937;AFR_AF=0.8026;EUR_AF=0.5537;SAS_AF=0.6667;AA=T|||;VT=SNP
6	29446689	rs6925744	C	T	100	PASS	AC=436;AF=0.0870607;AN=5008;NS=2504;DP=19998;EAS_AF=0.126;AMR_AF=0.0562;AFR_AF=0.1445;EUR_AF=0.0169;SAS_AF=0.0634;AA=T|||;VT=SNP
6	29448038	rs7771335	A	G	100	PASS	AC=810;AF=0.161741;AN=5008;NS=2504;DP=19432;EAS_AF=0.1766;AMR_AF=0.0793;AFR_AF=0.3343;EUR_AF=0.0278;SAS_AF=0.1094;AA=A|||;VT=SNP
6	29448316	rs73400966	A	G	100	PASS	AC=758;AF=0.151358;AN=5008;NS=2504;DP=19648;EAS_AF=0.1766;AMR_AF=0.0663;AFR_AF=0.3026;EUR_AF=0.0268;SAS_AF=0.1094;AA=G|||;VT=SNP
6	29448499	rs73400967	G	T	100	PASS	AC=758;AF=0.151358;AN=5008;NS=2504;DP=14473;EAS_AF=0.1766;AMR_AF=0.0663;AFR_AF=0.3026;EUR_AF=0.0268;SAS_AF=0.1094;AA=G|||;VT=SNP
6	29449411	rs529352218	C	T	100	PASS	AC=756;AF=0.150958;AN=5008;NS=2504;DP=20859;EAS_AF=0.247;AMR_AF=0.2003;AFR_AF=0.0393;EUR_AF=0.1451;SAS_AF=0.1738;AA=C|||;VT=SNP
6	29449453	rs3117197	T	C	100	PASS	AC=3647;AF=0.728235;AN=5008;NS=2504;DP=20007;EAS_AF=0.6905;AMR_AF=0.6527;AFR_AF=0.8306;EUR_AF=0.5865;SAS_AF=0.8282;AA=C|||;VT=SNP
6	29449840	rs2189371	C	T	100	PASS	AC=3312;AF=0.661342;AN=5008;NS=2504;DP=18041;EAS_AF=0.624;AMR_AF=0.5937;AFR_AF=0.8026;EUR_AF=0.5537;SAS_AF=0.6677;AA=T|||;VT=SNP
6	29451168	rs2107189	G	A	100	PASS	AC=809;AF=0.161542;AN=5008;NS=2504;DP=18964;EAS_AF=0.1766;AMR_AF=0.0793;AFR_AF=0.3336;EUR_AF=0.0278;SAS_AF=0.1094;AA=A|||;VT=SNP
6	29452774	rs10484547	G	C	100	PASS	AC=758;AF=0.151358;AN=5008;NS=2504;DP=17875;EAS_AF=0.1766;AMR_AF=0.0663;AFR_AF=0.3026;EUR_AF=0.0268;SAS_AF=0.1094;AA=G|||;VT=SNP
6	29452958	rs16894964	T	C	100	PASS	AC=614;AF=0.122604;AN=5008;NS=2504;DP=17506;EAS_AF=0.126;AMR_AF=0.0648;AFR_AF=0.2655;EUR_AF=0.0268;SAS_AF=0.0654;AA=T|||;VT=SNP
6	29453136	rs16894967	G	C	100	PASS	AC=810;AF=0.161741;AN=5008;NS=2504;DP=15018;EAS_AF=0.1766;AMR_AF=0.0793;AFR_AF=0.3343;EUR_AF=0.0278;SAS_AF=0.1094;AA=C|||;VT=SNP
6	29453626	rs16894969	A	G	100	PASS	AC=809;AF=0.161542;AN=5008;NS=2504;DP=19261;EAS_AF=0.1766;AMR_AF=0.0793;AFR_AF=0.3336;EUR_AF=0.0278;SAS_AF=0.1094;AA=G|||;VT=SNP
6	29454489	rs2066951	T	G	100	PASS	AC=809;AF=0.161542;AN=5008;NS=2504;DP=20140;EAS_AF=0.1766;AMR_AF=0.0793;AFR_AF=0.3336;EUR_AF=0.0278;SAS_AF=0.1094;AA=G|||;VT=SNP;EX_TARGET
6	29455599	rs17184114	A	G	100	PASS	AC=614;AF=0.122604;AN=5008;NS=2504;DP=21863;EAS_AF=0.126;AMR_AF=0.0648;AFR_AF=0.2655;EUR_AF=0.0268;SAS_AF=0.0654;AA=A|||;VT=SNP;EX_TARGET
6	29455811	rs57396831	G	C	100	PASS	AC=809;AF=0.161542;AN=5008;NS=2504;DP=21713;EAS_AF=0.1766;AMR_AF=0.0793;AFR_AF=0.3336;EUR_AF=0.0278;SAS_AF=0.1094;AA=C|||;VT=SNP
6	29456021	rs9348832	G	A	100	PASS	AC=210;AF=0.0419329;AN=5008;NS=2504;DP=17195;EAS_AF=0.0615;AMR_AF=0.0533;AFR_AF=0.0023;EUR_AF=0.0278;SAS_AF=0.0818;AA=G|||;VT=SNP
6	29456172	rs9257869	G	T	100	PASS	AC=754;AF=0.150559;AN=5008;NS=2504;DP=18552;EAS_AF=0.247;AMR_AF=0.2003;AFR_AF=0.0393;EUR_AF=0.1441;SAS_AF=0.1728;AA=G|||;VT=SNP
6	29458477	rs1233492	A	G	100	PASS	AC=968;AF=0.193291;AN=5008;NS=2504;DP=9289;EAS_AF=0.1716;AMR_AF=0.2118;AFR_AF=0.0522;EUR_AF=0.2584;SAS_AF=0.3262;AA=A|||;VT=SNP
6	29459260	rs3128844	G	C	100	PASS	AC=3315;AF=0.661941;AN=5008;NS=2504;DP=24036;EAS_AF=0.624;AMR_AF=0.5937;AFR_AF=0.8041;EUR_AF=0.5547;SAS_AF=0.6677;AA=C|||;VT=SNP
6	29459769	rs56783728	C	G	100	PASS	AC=421;AF=0.0840655;AN=5008;NS=2504;DP=20727;EAS_AF=0.0456;AMR_AF=0.0548;AFR_AF=0.2239;EUR_AF=0.0249;SAS_AF=0.0164;AA=C|||;VT=SNP
6	29461914	rs1233490	A	G	100	PASS	AC=931;AF=0.185903;AN=5008;NS=2504;DP=20614;EAS_AF=0.1716;AMR_AF=0.2118;AFR_AF=0.0265;EUR_AF=0.2575;SAS_AF=0.3241;AA=A|||;VT=SNP
6	29462051	rs73400979	T	C	100	PASS	AC=516;AF=0.103035;AN=5008;NS=2504;DP=19222;EAS_AF=0.0962;AMR_AF=0.0548;AFR_AF=0.2247;EUR_AF=0.0249;SAS_AF=0.0603;AA=T|||;VT=SNP
6	29463280	rs11961131	T	A	100	PASS	AC=516;AF=0.103035;AN=5008;NS=2504;DP=19842;EAS_AF=0.0962;AMR_AF=0.0548;AFR_AF=0.2247;EUR_AF=0.0249;SAS_AF=0.0603;AA=T|||;VT=SNP
6	29463892	rs6906307	T	G	100	PASS	AC=516;AF=0.103035;AN=5008;NS=2504;DP=21470;EAS_AF=0.0962;AMR_AF=0.0548;AFR_AF=0.2247;EUR_AF=0.0249;SAS_AF=0.0603;AA=T|||;VT=SNP
6	29463968	rs6926506	C	A	100	PASS	AC=473;AF=0.0944489;AN=5008;NS=2504;DP=22351;EAS_AF=0.0724;AMR_AF=0.0548;AFR_AF=0.2247;EUR_AF=0.0249;SAS_AF=0.0409;AA=C|||;VT=SNP
6	29464365	rs6907220	T	C	100	PASS	AC=473;AF=0.0944489;AN=5008;NS=2504;DP=20294;EAS_AF=0.0724;AMR_AF=0.0548;AFR_AF=0.2247;EUR_AF=0.0249;SAS_AF=0.0409;AA=T|||;VT=SNP
6	29465713	rs73400985	C	G	100	PASS	AC=616;AF=0.123003;AN=5008;NS=2504;DP=17300;EAS_AF=0.0962;AMR_AF=0.0692;AFR_AF=0.292;EUR_AF=0.0258;SAS_AF=0.0603;AA=g|||;VT=SNP
6	29466608	rs2746147	G	A	100	PASS	AC=932;AF=0.186102;AN=5008;NS=2504;DP=17564;EAS_AF=0.1716;AMR_AF=0.2118;AFR_AF=0.0265;EUR_AF=0.2575;SAS_AF=0.3252;AA=g|||;VT=SNP
6	29466956	rs1345227	C	T	100	PASS	AC=3651;AF=0.729034;AN=5008;NS=2504;DP=18258;EAS_AF=0.6885;AMR_AF=0.6527;AFR_AF=0.8336;EUR_AF=0.5875;SAS_AF=0.8292;AA=T|||;VT=SNP
6	29468006	rs7766082	T	C	100	PASS	AC=619;AF=0.123602;AN=5008;NS=2504;DP=18395;EAS_AF=0.0962;AMR_AF=0.0706;AFR_AF=0.2935;EUR_AF=0.0258;SAS_AF=0.0603;AA=t|||;VT=SNP
6	29468091	rs35634518	G	A	100	PASS	AC=269;AF=0.0537141;AN=5008;NS=2504;DP=17635;EAS_AF=0.0645;AMR_AF=0.0548;AFR_AF=0.0076;EUR_AF=0.0328;SAS_AF=0.1258;AA=G|||;VT=SNP
6	29468304	rs7746356	C	G	100	PASS	AC=618;AF=0.123403;AN=5008;NS=2504;DP=19343;EAS_AF=0.0962;AMR_AF=0.0706;AFR_AF=0.2927;EUR_AF=0.0258;SAS_AF=0.0603;AA=G|||;VT=SNP
6	29468809	rs1233487	A	G	100	PASS	AC=1153;AF=0.230232;AN=5008;NS=2504;DP=21948;EAS_AF=0.248;AMR_AF=0.2565;AFR_AF=0.2375;EUR_AF=0.2386;SAS_AF=0.1748;AA=A|||;VT=SNP
6	29468968	rs9257873	T	G	100	PASS	AC=785;AF=0.156749;AN=5008;NS=2504;DP=21172;EAS_AF=0.247;AMR_AF=0.2118;AFR_AF=0.0507;EUR_AF=0.1511;SAS_AF=0.1738;AA=T|||;VT=SNP
6	29469652	rs1233486	G	A	100	PASS	AC=969;AF=0.19349;AN=5008;NS=2504;DP=17639;EAS_AF=0.1716;AMR_AF=0.2118;AFR_AF=0.0522;EUR_AF=0.2584;SAS_AF=0.3272;AA=G|||;VT=SNP
6	29469940	rs1234843	T	C	100	PASS	AC=1195;AF=0.238618;AN=5008;NS=2504;DP=15771;EAS_AF=0.1736;AMR_AF=0.2363;AFR_AF=0.1967;EUR_AF=0.2714;SAS_AF=0.3303;AA=T|||;VT=SNP
6	29470208	rs1233485	T	C	100	PASS	AC=1594;AF=0.318291;AN=5008;NS=2504;DP=18844;EAS_AF=0.2738;AMR_AF=0.2824;AFR_AF=0.3449;EUR_AF=0.2843;SAS_AF=0.3885;AA=C|||;VT=SNP
6	29470985	rs3131019	C	A	100	PASS	AC=3419;AF=0.682708;AN=5008;NS=2504;DP=21857;EAS_AF=0.6875;AMR_AF=0.6254;AFR_AF=0.6868;EUR_AF=0.5726;SAS_AF=0.8262;AA=A|||;VT=SNP
6	29472916	rs757256	C	T	100	PASS	AC=2246;AF=0.448482;AN=5008;NS=2504;DP=19303;EAS_AF=0.3462;AMR_AF=0.3804;AFR_AF=0.4902;EUR_AF=0.4135;SAS_AF=0.5818;AA=C|||;VT=SNP
6	29474238	rs1005597	T	C	100	PASS	AC=2245;AF=0.448283;AN=5008;NS=2504;DP=16239;EAS_AF=0.3442;AMR_AF=0.3818;AFR_AF=0.4932;EUR_AF=0.4135;SAS_AF=0.5777;AA=T|||;VT=SNP
6	29474341	rs9257874	C	T	100	PASS	AC=819;AF=0.163538;AN=5008;NS=2504;DP=18269;EAS_AF=0.247;AMR_AF=0.2017;AFR_AF=0.0756;EUR_AF=0.1441;SAS_AF=0.1892;AA=C|||;VT=SNP
6	29474385	rs3130860	C	A	100	PASS	AC=2247;AF=0.448682;AN=5008;NS=2504;DP=18367;EAS_AF=0.3442;AMR_AF=0.3919;AFR_AF=0.4864;EUR_AF=0.4165;SAS_AF=0.5787;AA=C|||;VT=SNP
6	29474414	rs7451197	C	T	100	PASS	AC=815;AF=0.16274;AN=5008;NS=2504;DP=18459;EAS_AF=0.246;AMR_AF=0.2003;AFR_AF=0.0756;EUR_AF=0.1441;SAS_AF=0.1871;AA=C|||;VT=SNP
6	29474662	rs734959	G	A	100	PASS	AC=3427;AF=0.684305;AN=5008;NS=2504;DP=20521;EAS_AF=0.6875;AMR_AF=0.6311;AFR_AF=0.6906;EUR_AF=0.5736;SAS_AF=0.8241;AA=A|||;VT=SNP
6	29474824	rs734962	T	G	100	PASS	AC=3226;AF=0.644169;AN=5008;NS=2504;DP=2030;EAS_AF=0.6419;AMR_AF=0.598;AFR_AF=0.6104;EUR_AF=0.5616;SAS_AF=0.8098;AA=G|||;VT=SNP
6	29475039	rs734961	G	T	100	PASS	AC=818;AF=0.163339;AN=5008;NS=2504;DP=23842;EAS_AF=0.247;AMR_AF=0.2017;AFR_AF=0.0756;EUR_AF=0.1441;SAS_AF=0.1881;AA=G|||;VT=SNP
6	29475142	rs734960	C	T	100	PASS	AC=818;AF=0.163339;AN=5008;NS=2504;DP=20834;EAS_AF=0.247;AMR_AF=0.2017;AFR_AF=0.0756;EUR_AF=0.1441;SAS_AF=0.1881;AA=C|||;VT=SNP
6	29475467	rs1002187	G	C	100	PASS	AC=3044;AF=0.607827;AN=5008;NS=2504;DP=20610;EAS_AF=0.5893;AMR_AF=0.5836;AFR_AF=0.5567;EUR_AF=0.5577;SAS_AF=0.7648;AA=G|||;VT=SNP
6	29475682	rs1233482	C	A	100	PASS	AC=968;AF=0.193291;AN=5008;NS=2504;DP=23225;EAS_AF=0.1716;AMR_AF=0.2118;AFR_AF=0.0522;EUR_AF=0.2575;SAS_AF=0.3272;AA=C|||;VT=SNP
6	29475902	rs3131020	C	T	100	PASS	AC=2376;AF=0.474441;AN=5008;NS=2504;DP=20658;EAS_AF=0.3681;AMR_AF=0.3919;AFR_AF=0.5545;EUR_AF=0.4145;SAS_AF=0.5961;AA=C|||;VT=SNP
6	29476142	rs3131021	A	G	100	PASS	AC=3160;AF=0.63099;AN=5008;NS=2504;DP=20874;EAS_AF=0.6151;AMR_AF=0.5937;AFR_AF=0.6044;EUR_AF=0.5586;SAS_AF=0.7843;AA=G|||;VT=SNP
6	29476325	rs3128847	T	C	100	PASS	AC=4027;AF=0.804113;AN=5008;NS=2504;DP=17261;EAS_AF=0.8105;AMR_AF=0.7594;AFR_AF=0.6997;EUR_AF=0.8698;SAS_AF=0.9029;AA=C|||;VT=SNP
6	29476508	rs9257877	G	T	100	PASS	AC=639;AF=0.127596;AN=5008;NS=2504;DP=21482;EAS_AF=0.1796;AMR_AF=0.1787;AFR_AF=0.118;EUR_AF=0.1044;SAS_AF=0.0746;AA=G|||;VT=SNP
6	29476684	rs3131022	C	G	100	PASS	AC=2306;AF=0.460463;AN=5008;NS=2504;DP=19484;EAS_AF=0.3462;AMR_AF=0.4035;AFR_AF=0.5227;EUR_AF=0.4195;SAS_AF=0.5767;AA=C|||;VT=SNP
6	29476832	rs35174396	T	C	100	PASS	AC=325;AF=0.0648962;AN=5008;NS=2504;DP=22221;EAS_AF=0.0685;AMR_AF=0.0605;AFR_AF=0.031;EUR_AF=0.0348;SAS_AF=0.1411;AA=T|||;VT=SNP
6	29477133	rs35617617	G	A	100	PASS	AC=322;AF=0.0642971;AN=5008;NS=2504;DP=20786;EAS_AF=0.0665;AMR_AF=0.0605;AFR_AF=0.0303;EUR_AF=0.0348;SAS_AF=0.1411;AA=G|||;VT=SNP
6	29477240	rs1557820	C	T	100	PASS	AC=2313;AF=0.461861;AN=5008;NS=2504;DP=21128;EAS_AF=0.3502;AMR_AF=0.4006;AFR_AF=0.528;EUR_AF=0.4175;SAS_AF=0.5767;AA=C|||;VT=SNP
6	29477273	rs1557819	A	C	100	PASS	AC=2456;AF=0.490415;AN=5008;NS=2504;DP=20756;EAS_AF=0.381;AMR_AF=0.4078;AFR_AF=0.5938;EUR_AF=0.4185;SAS_AF=0.5961;AA=C|||;VT=SNP
6	29477295	rs4959120	G	C	100	PASS	AC=513;AF=0.102436;AN=5008;NS=2504;DP=20311;EAS_AF=0.2321;AMR_AF=0.1643;AFR_AF=0.0053;EUR_AF=0.1044;SAS_AF=0.0542;AA=G|||;VT=SNP
6	29477640	rs2107188	G	C	100	PASS	AC=2125;AF=0.424321;AN=5008;NS=2504;DP=21756;EAS_AF=0.2381;AMR_AF=0.3948;AFR_AF=0.5113;EUR_AF=0.4165;SAS_AF=0.5276;AA=G|||;VT=SNP
6	29477783	rs2158281	C	G	100	PASS	AC=2425;AF=0.484225;AN=5008;NS=2504;DP=20048;EAS_AF=0.3502;AMR_AF=0.4078;AFR_AF=0.5938;EUR_AF=0.4185;SAS_AF=0.5961;AA=G|||;VT=SNP
6	29477821	rs1233478	G	T	100	PASS	AC=1173;AF=0.234225;AN=5008;NS=2504;DP=20399;EAS_AF=0.0942;AMR_AF=0.1787;AFR_AF=0.4516;EUR_AF=0.16;SAS_AF=0.2004;AA=G|||;VT=SNP
6	29477857	rs9357082	T	C	100	PASS	AC=322;AF=0.0642971;AN=5008;NS=2504;DP=21128;EAS_AF=0.0665;AMR_AF=0.0605;AFR_AF=0.0303;EUR_AF=0.0348;SAS_AF=0.1411;AA=T|||;VT=SNP
6	29478170	rs2285792	A	G	100	PASS	AC=760;AF=0.151757;AN=5008;NS=2504;DP=15751;EAS_AF=0.245;AMR_AF=0.1988;AFR_AF=0.034;EUR_AF=0.1441;SAS_AF=0.1892;AA=A|||;VT=SNP
6	29478301	rs2285791	C	T	100	PASS	AC=867;AF=0.173123;AN=5008;NS=2504;DP=18004;EAS_AF=0.2718;AMR_AF=0.2003;AFR_AF=0.0726;EUR_AF=0.1481;SAS_AF=0.2137;AA=C|||;VT=SNP
6	29479512	rs1233477	C	T	100	PASS	AC=978;AF=0.195288;AN=5008;NS=2504;DP=18969;EAS_AF=0.1766;AMR_AF=0.2291;AFR_AF=0.0386;EUR_AF=0.2674;SAS_AF=0.3282;AA=C|||;VT=SNP
6	29479533	rs1010408	T	A	100	PASS	AC=2270;AF=0.453275;AN=5008;NS=2504;DP=19160;EAS_AF=0.2946;AMR_AF=0.4078;AFR_AF=0.5567;EUR_AF=0.4165;SAS_AF=0.547;AA=A|||;VT=SNP
6	29480556	rs3130849	A	G	100	PASS	AC=3487;AF=0.696286;AN=5008;NS=2504;DP=17701;EAS_AF=0.6935;AMR_AF=0.6412;AFR_AF=0.7224;EUR_AF=0.5775;SAS_AF=0.8252;AA=G|||;VT=SNP
6	29480993	rs3094572	T	C	100	PASS	AC=3411;AF=0.68111;AN=5008;NS=2504;DP=19059;EAS_AF=0.6935;AMR_AF=0.6254;AFR_AF=0.6778;EUR_AF=0.5726;SAS_AF=0.8241;AA=c|||;VT=SNP
6	29481876	rs2107190	A	G	100	PASS	AC=2267;AF=0.452676;AN=5008;NS=2504;DP=22438;EAS_AF=0.2927;AMR_AF=0.4078;AFR_AF=0.556;EUR_AF=0.4165;SAS_AF=0.547;AA=g|||;VT=SNP
6	29481948	rs1010409	G	A	100	PASS	AC=2254;AF=0.45008;AN=5008;NS=2504;DP=22911;EAS_AF=0.2927;AMR_AF=0.4063;AFR_AF=0.5469;EUR_AF=0.4165;SAS_AF=0.547;AA=a|||;VT=SNP
6	29482128	rs1362075	A	G	100	PASS	AC=3420;AF=0.682907;AN=5008;NS=2504;DP=19715;EAS_AF=0.6915;AMR_AF=0.6268;AFR_AF=0.6853;EUR_AF=0.5726;SAS_AF=0.8241;AA=g|||;VT=SNP
6	29482432	rs2523433	C	T	100	PASS	AC=977;AF=0.195088;AN=5008;NS=2504;DP=20306;EAS_AF=0.1746;AMR_AF=0.2291;AFR_AF=0.0393;EUR_AF=0.2674;SAS_AF=0.3282;AA=c|||;VT=SNP
6	29483019	rs9257879	C	G	100	PASS	AC=867;AF=0.173123;AN=5008;NS=2504;DP=18101;EAS_AF=0.2718;AMR_AF=0.2003;AFR_AF=0.0726;EUR_AF=0.1481;SAS_AF=0.2137;AA=c|||;VT=SNP
6	29483193	rs3094571	G	A	100	PASS	AC=2222;AF=0.44369;AN=5008;NS=2504;DP=20123;EAS_AF=0.2708;AMR_AF=0.4078;AFR_AF=0.553;EUR_AF=0.4165;SAS_AF=0.5276;AA=g|||;VT=SNP
6	29483200	rs3094570	G	A	100	PASS	AC=1725;AF=0.344449;AN=5008;NS=2504;DP=20651;EAS_AF=0.2312;AMR_AF=0.3213;AFR_AF=0.3903;EUR_AF=0.3459;SAS_AF=0.4141;AA=g|||;VT=SNP
6	29483598	rs3130852	A	G	100	PASS	AC=3420;AF=0.682907;AN=5008;NS=2504;DP=17379;EAS_AF=0.6935;AMR_AF=0.6268;AFR_AF=0.6838;EUR_AF=0.5726;SAS_AF=0.8241;AA=a|||;VT=SNP
6	29483839	rs1592412	T	G	100	PASS	AC=3325;AF=0.663938;AN=5008;NS=2504;DP=17880;EAS_AF=0.6935;AMR_AF=0.6196;AFR_AF=0.6165;EUR_AF=0.5716;SAS_AF=0.8241;AA=t|||;VT=SNP
6	29483911	rs1592411	C	T	100	PASS	AC=2132;AF=0.425719;AN=5008;NS=2504;DP=18373;EAS_AF=0.2708;AMR_AF=0.4006;AFR_AF=0.4887;EUR_AF=0.4155;SAS_AF=0.5286;AA=c|||;VT=SNP
6	29483968	rs1592410	C	T	100	PASS	AC=2128;AF=0.42492;AN=5008;NS=2504;DP=19176;EAS_AF=0.2708;AMR_AF=0.4006;AFR_AF=0.4864;EUR_AF=0.4155;SAS_AF=0.5276;AA=c|||;VT=SNP
6	29484381	rs3094566	G	A	100	PASS	AC=2180;AF=0.435304;AN=5008;NS=2504;DP=18928;EAS_AF=0.2976;AMR_AF=0.4006;AFR_AF=0.4887;EUR_AF=0.4145;SAS_AF=0.5511;AA=g|||;VT=SNP
6	29484666	rs1015869	G	A	100	PASS	AC=2131;AF=0.425519;AN=5008;NS=2504;DP=20919;EAS_AF=0.2708;AMR_AF=0.4006;AFR_AF=0.4887;EUR_AF=0.4145;SAS_AF=0.5286;AA=g|||;VT=SNP
6	29484721	rs9257886	T	C	100	PASS	AC=864;AF=0.172524;AN=5008;NS=2504;DP=22151;EAS_AF=0.2718;AMR_AF=0.2003;AFR_AF=0.0711;EUR_AF=0.1481;SAS_AF=0.2127;AA=t|||;VT=SNP
6	29485289	rs9257887	G	A	100	PASS	AC=1188;AF=0.23722;AN=5008;NS=2504;DP=18686;EAS_AF=0.4226;AMR_AF=0.2176;AFR_AF=0.1233;EUR_AF=0.1561;SAS_AF=0.2975;AA=g|||;VT=SNP
6	29485373	rs1015868	C	T	100	PASS	AC=2131;AF=0.425519;AN=5008;NS=2504;DP=19999;EAS_AF=0.2708;AMR_AF=0.4006;AFR_AF=0.4887;EUR_AF=0.4145;SAS_AF=0.5286;AA=c|||;VT=SNP
6	29486065	rs2189372	A	G	100	PASS	AC=2225;AF=0.444289;AN=5008;NS=2504;DP=21507;EAS_AF=0.2708;AMR_AF=0.4078;AFR_AF=0.5545;EUR_AF=0.4155;SAS_AF=0.5297;AA=G|||;VT=SNP
6	29486070	rs3130854	A	G	100	PASS	AC=3409;AF=0.680711;AN=5008;NS=2504;DP=21295;EAS_AF=0.6935;AMR_AF=0.6254;AFR_AF=0.6762;EUR_AF=0.5716;SAS_AF=0.8252;AA=G|||;VT=SNP
6	29486215	rs2859876	G	C	100	PASS	AC=2134;AF=0.426118;AN=5008;NS=2504;DP=20677;EAS_AF=0.2718;AMR_AF=0.402;AFR_AF=0.4894;EUR_AF=0.4145;SAS_AF=0.5286;AA=G|||;VT=SNP
6	29486299	rs3094565	G	A	100	PASS	AC=2225;AF=0.444289;AN=5008;NS=2504;DP=18905;EAS_AF=0.2708;AMR_AF=0.4078;AFR_AF=0.5545;EUR_AF=0.4155;SAS_AF=0.5297;AA=G|||;VT=SNP
6	29486303	rs9257888	C	T	100	PASS	AC=1142;AF=0.228035;AN=5008;NS=2504;DP=18744;EAS_AF=0.3988;AMR_AF=0.2176;AFR_AF=0.1218;EUR_AF=0.1571;SAS_AF=0.2761;AA=C|||;VT=SNP
6	29486345	rs3094564	C	T	100	PASS	AC=3408;AF=0.680511;AN=5008;NS=2504;DP=17601;EAS_AF=0.6935;AMR_AF=0.6254;AFR_AF=0.6762;EUR_AF=0.5716;SAS_AF=0.8241;AA=T|||;VT=SNP
6	29486568	rs9257889	C	G	100	PASS	AC=759;AF=0.151558;AN=5008;NS=2504;DP=18810;EAS_AF=0.245;AMR_AF=0.1988;AFR_AF=0.034;EUR_AF=0.1441;SAS_AF=0.1881;AA=C|||;VT=SNP
6	29486908	rs9257890	C	T	100	PASS	AC=760;AF=0.151757;AN=5008;NS=2504;DP=20437;EAS_AF=0.245;AMR_AF=0.1988;AFR_AF=0.0348;EUR_AF=0.1441;SAS_AF=0.1881;AA=C|||;VT=SNP
6	29487282	rs2523430	G	A	100	PASS	AC=3390;AF=0.676917;AN=5008;NS=2504;DP=18579;EAS_AF=0.6895;AMR_AF=0.6225;AFR_AF=0.7171;EUR_AF=0.504;SAS_AF=0.8262;AA=A|||;VT=SNP
6	29487535	rs9468541	G	A	100	PASS	AC=866;AF=0.172923;AN=5008;NS=2504;DP=20529;EAS_AF=0.0853;AMR_AF=0.1398;AFR_AF=0.3411;EUR_AF=0.0855;SAS_AF=0.1493;AA=G|||;VT=SNP
6	29488249	rs2745400	A	G	100	PASS	AC=2417;AF=0.482628;AN=5008;NS=2504;DP=15938;EAS_AF=0.494;AMR_AF=0.3991;AFR_AF=0.6256;EUR_AF=0.495;SAS_AF=0.3241;AA=G|||;VT=SNP
6	29488416	rs2523429	G	T	100	PASS	AC=2404;AF=0.480032;AN=5008;NS=2504;DP=17658;EAS_AF=0.494;AMR_AF=0.4006;AFR_AF=0.6271;EUR_AF=0.4801;SAS_AF=0.3231;AA=T|||;VT=SNP
6	29488478	rs2745401	A	G	100	PASS	AC=2062;AF=0.411741;AN=5008;NS=2504;DP=17954;EAS_AF=0.4563;AMR_AF=0.4107;AFR_AF=0.3797;EUR_AF=0.4851;SAS_AF=0.3344;AA=G|||;VT=SNP
6	29488637	rs1419644	A	T	100	PASS	AC=553;AF=0.110423;AN=5008;NS=2504;DP=17365;EAS_AF=0.0942;AMR_AF=0.0447;AFR_AF=0.2655;EUR_AF=0.0249;SAS_AF=0.0521;AA=a|||;VT=SNP
6	29489048	rs724078	G	A	100	PASS	AC=2131;AF=0.425519;AN=5008;NS=2504;DP=20362;EAS_AF=0.2837;AMR_AF=0.3876;AFR_AF=0.6021;EUR_AF=0.3439;SAS_AF=0.4438;AA=a|||;VT=SNP
6	29489344	rs73402729	G	T	100	PASS	AC=418;AF=0.0834665;AN=5008;NS=2504;DP=17665;EAS_AF=0.0575;AMR_AF=0.0634;AFR_AF=0.2088;EUR_AF=0.0229;SAS_AF=0.0174;AA=t|||;VT=SNP
6	29489972	rs73402731	T	C	100	PASS	AC=343;AF=0.0684904;AN=5008;NS=2504;DP=14869;EAS_AF=0.0575;AMR_AF=0.0476;AFR_AF=0.1649;EUR_AF=0.0169;SAS_AF=0.0174;AA=t|||;VT=SNP
6	29491034	rs2745402	C	G	100	PASS	AC=1536;AF=0.306709;AN=5008;NS=2504;DP=16092;EAS_AF=0.38;AMR_AF=0.3228;AFR_AF=0.1929;EUR_AF=0.4612;SAS_AF=0.2147;AA=c|||;VT=SNP
6	29491923	rs1592409	C	G	100	PASS	AC=1876;AF=0.374601;AN=5008;NS=2504;DP=15246;EAS_AF=0.4107;AMR_AF=0.3458;AFR_AF=0.3601;EUR_AF=0.4622;SAS_AF=0.2873;AA=c|||;VT=SNP
6	29492068	rs73402733	C	T	100	PASS	AC=451;AF=0.0900559;AN=5008;NS=2504;DP=16385;EAS_AF=0.0575;AMR_AF=0.0677;AFR_AF=0.2322;EUR_AF=0.0219;SAS_AF=0.0174;AA=t|||;VT=SNP
6	29493008	rs2523427	C	T	100	PASS	AC=2404;AF=0.480032;AN=5008;NS=2504;DP=18230;EAS_AF=0.494;AMR_AF=0.4193;AFR_AF=0.6104;EUR_AF=0.4891;SAS_AF=0.3231;AA=T|||;VT=SNP
6	29493171	rs2745403	A	G	100	PASS	AC=1332;AF=0.265974;AN=5008;NS=2504;DP=20090;EAS_AF=0.2966;AMR_AF=0.317;AFR_AF=0.143;EUR_AF=0.4622;SAS_AF=0.1626;AA=A|||;VT=SNP
6	29493261	rs58008302	G	A	100	PASS	AC=395;AF=0.0788738;AN=5008;NS=2504;DP=19977;EAS_AF=0.129;AMR_AF=0.0418;AFR_AF=0.1225;EUR_AF=0.0119;SAS_AF=0.0634;AA=G|||;VT=SNP
6	29493770	rs1073339	A	G	100	PASS	AC=2313;AF=0.461861;AN=5008;NS=2504;DP=18316;EAS_AF=0.4444;AMR_AF=0.4207;AFR_AF=0.6097;EUR_AF=0.4901;SAS_AF=0.2802;AA=G|||;VT=SNP
6	29493984	rs1073340	A	T	100	PASS	AC=2405;AF=0.480232;AN=5008;NS=2504;DP=19525;EAS_AF=0.495;AMR_AF=0.4193;AFR_AF=0.6089;EUR_AF=0.4891;SAS_AF=0.3252;AA=T|||;VT=SNP
6	29494241	rs2523425	C	T	100	PASS	AC=1494;AF=0.298323;AN=5008;NS=2504;DP=19926;EAS_AF=0.3046;AMR_AF=0.3329;AFR_AF=0.2126;EUR_AF=0.4632;SAS_AF=0.2137;AA=C|||;VT=SNP
6	29494897	rs969931	T	G	100	PASS	AC=2404;AF=0.480032;AN=5008;NS=2504;DP=20480;EAS_AF=0.494;AMR_AF=0.4193;AFR_AF=0.6089;EUR_AF=0.4891;SAS_AF=0.3252;AA=G|||;VT=SNP
6	29495280	rs6933331	G	A	100	PASS	AC=396;AF=0.0790735;AN=5008;NS=2504;DP=21421;EAS_AF=0.129;AMR_AF=0.0418;AFR_AF=0.1233;EUR_AF=0.0119;SAS_AF=0.0634;AA=G|||;VT=SNP
6	29495815	rs6913746	T	C	100	PASS	AC=1104;AF=0.220447;AN=5008;NS=2504;DP=18229;EAS_AF=0.1984;AMR_AF=0.1037;AFR_AF=0.4834;EUR_AF=0.0298;SAS_AF=0.1667;AA=C|||;VT=SNP
6	29496083	rs2745406	T	C	100	PASS	AC=2241;AF=0.447484;AN=5008;NS=2504;DP=22195;EAS_AF=0.4861;AMR_AF=0.4035;AFR_AF=0.5386;EUR_AF=0.4881;SAS_AF=0.274;AA=C|||;VT=SNP
6	29496664	rs1233427	C	T	100	PASS	AC=1511;AF=0.301717;AN=5008;NS=2504;DP=20166;EAS_AF=0.3056;AMR_AF=0.3329;AFR_AF=0.2247;EUR_AF=0.4632;SAS_AF=0.2137;AA=C|||;VT=SNP
6	29496876	rs9257901	C	G	100	PASS	AC=534;AF=0.106629;AN=5008;NS=2504;DP=18232;EAS_AF=0.253;AMR_AF=0.1585;AFR_AF=0.0053;EUR_AF=0.0954;SAS_AF=0.0675;AA=C|||;VT=SNP
6	29497002	rs9501677	G	A	100	PASS	AC=864;AF=0.172524;AN=5008;NS=2504;DP=15925;EAS_AF=0.1647;AMR_AF=0.0865;AFR_AF=0.3956;EUR_AF=0.0258;SAS_AF=0.091;AA=A|||;VT=SNP
6	29498102	rs1233426	C	T	100	PASS	AC=1512;AF=0.301917;AN=5008;NS=2504;DP=19273;EAS_AF=0.3056;AMR_AF=0.3329;AFR_AF=0.2247;EUR_AF=0.4642;SAS_AF=0.2137;AA=C|||;VT=SNP
6	29498423	rs6908631	C	A	100	PASS	AC=396;AF=0.0790735;AN=5008;NS=2504;DP=22208;EAS_AF=0.129;AMR_AF=0.0418;AFR_AF=0.1233;EUR_AF=0.0119;SAS_AF=0.0634;AA=C|||;VT=SNP
6	29498497	rs1233425	G	C	100	PASS	AC=2421;AF=0.483427;AN=5008;NS=2504;DP=20885;EAS_AF=0.495;AMR_AF=0.4193;AFR_AF=0.6203;EUR_AF=0.4901;SAS_AF=0.3252;AA=C|||;VT=SNP
6	29499301	rs1233423	C	T	100	PASS	AC=1324;AF=0.264377;AN=5008;NS=2504;DP=18294;EAS_AF=0.2966;AMR_AF=0.317;AFR_AF=0.1384;EUR_AF=0.4602;SAS_AF=0.1626;AA=C|||;VT=SNP
6	29499416	rs362546	T	C	100	PASS	AC=1510;AF=0.301518;AN=5008;NS=2504;DP=21086;EAS_AF=0.3056;AMR_AF=0.3314;AFR_AF=0.2247;EUR_AF=0.4632;SAS_AF=0.2137;AA=C|||;VT=SNP
6	29499505	rs909968	C	T	100	PASS	AC=1333;AF=0.266174;AN=5008;NS=2504;DP=20683;EAS_AF=0.2966;AMR_AF=0.317;AFR_AF=0.143;EUR_AF=0.4632;SAS_AF=0.1626;AA=C|||;VT=SNP
6	29499537	rs909967	T	C	100	PASS	AC=2422;AF=0.483626;AN=5008;NS=2504;DP=20702;EAS_AF=0.495;AMR_AF=0.4193;AFR_AF=0.6203;EUR_AF=0.4911;SAS_AF=0.3252;AA=C|||;VT=SNP
6	29500091	rs73402748	G	C	100	PASS	AC=392;AF=0.0782748;AN=5008;NS=2504;DP=18587;EAS_AF=0.129;AMR_AF=0.0418;AFR_AF=0.1203;EUR_AF=0.0119;SAS_AF=0.0634;AA=G|||;VT=SNP
6	29500225	rs886381	C	T	100	PASS	AC=916;AF=0.182907;AN=5008;NS=2504;DP=20605;EAS_AF=0.1746;AMR_AF=0.2075;AFR_AF=0.0219;EUR_AF=0.2465;SAS_AF=0.3262;AA=C|||;VT=SNP
6	29500287	rs362544	T	C	100	PASS	AC=2376;AF=0.474441;AN=5008;NS=2504;DP=18843;EAS_AF=0.4702;AMR_AF=0.4193;AFR_AF=0.6203;EUR_AF=0.4901;SAS_AF=0.3047;AA=C|||;VT=SNP
6	29500291	rs6920668	G	A	100	PASS	AC=393;AF=0.0784744;AN=5008;NS=2504;DP=18757;EAS_AF=0.129;AMR_AF=0.0418;AFR_AF=0.1203;EUR_AF=0.0119;SAS_AF=0.0644;AA=G|||;VT=SNP
6	29500346	rs9257902	C	T	100	PASS	AC=526;AF=0.105032;AN=5008;NS=2504;DP=19253;EAS_AF=0.254;AMR_AF=0.147;AFR_AF=0.0053;EUR_AF=0.0944;SAS_AF=0.0675;AA=C|||;VT=SNP
6	29500412	rs1233422	T	C	100	PASS	AC=1562;AF=0.311901;AN=5008;NS=2504;DP=19979;EAS_AF=0.3304;AMR_AF=0.3329;AFR_AF=0.2254;EUR_AF=0.4642;SAS_AF=0.2382;AA=C|||;VT=SNP
6	29500643	rs2745407	C	T	100	PASS	AC=916;AF=0.182907;AN=5008;NS=2504;DP=19062;EAS_AF=0.1746;AMR_AF=0.2075;AFR_AF=0.0219;EUR_AF=0.2465;SAS_AF=0.3262;AA=C|||;VT=SNP
6	29500927	rs9468551	C	T	100	PASS	AC=904;AF=0.180511;AN=5008;NS=2504;DP=20795;EAS_AF=0.1895;AMR_AF=0.0865;AFR_AF=0.3918;EUR_AF=0.0258;SAS_AF=0.1115;AA=C|||;VT=SNP
6	29501037	rs9968	C	G	100	PASS	AC=1526;AF=0.304712;AN=5008;NS=2504;DP=19457;EAS_AF=0.2966;AMR_AF=0.3487;AFR_AF=0.2511;EUR_AF=0.4891;SAS_AF=0.1646;AA=c|||;VT=SNP
6	29501514	rs1233421	C	A	100	PASS	AC=1926;AF=0.384585;AN=5008;NS=2504;DP=16614;EAS_AF=0.3075;AMR_AF=0.3905;AFR_AF=0.5113;EUR_AF=0.502;SAS_AF=0.1677;AA=A|||;VT=SNP
6	29501792	rs11964095	C	A	100	PASS	AC=601;AF=0.120008;AN=5008;NS=2504;DP=16849;EAS_AF=0.0198;AMR_AF=0.0605;AFR_AF=0.3563;EUR_AF=0.0149;SAS_AF=0.0542;AA=C|||;VT=SNP
6	29501920	rs2745408	C	G	100	PASS	AC=1601;AF=0.319688;AN=5008;NS=2504;DP=18428;EAS_AF=0.3462;AMR_AF=0.3458;AFR_AF=0.2383;EUR_AF=0.4891;SAS_AF=0.2096;AA=C|||;VT=SNP
6	29501924	rs2745409	G	A	100	PASS	AC=2200;AF=0.439297;AN=5008;NS=2504;DP=18202;EAS_AF=0.3661;AMR_AF=0.4063;AFR_AF=0.5938;EUR_AF=0.503;SAS_AF=0.2638;AA=g|||;VT=SNP
6	29502128	rs6456964	C	T	100	PASS	AC=1000;AF=0.199681;AN=5008;NS=2504;DP=19852;EAS_AF=0.1488;AMR_AF=0.1023;AFR_AF=0.4818;EUR_AF=0.0268;SAS_AF=0.1176;AA=T|||;VT=SNP
6	29502568	rs7739905	G	A	100	PASS	AC=396;AF=0.0790735;AN=5008;NS=2504;DP=16930;EAS_AF=0.129;AMR_AF=0.0418;AFR_AF=0.1233;EUR_AF=0.0119;SAS_AF=0.0634;AA=G|||;VT=SNP
6	29502630	rs7739937	G	C	100	PASS	AC=669;AF=0.133586;AN=5008;NS=2504;DP=19621;EAS_AF=0.1875;AMR_AF=0.0576;AFR_AF=0.205;EUR_AF=0.0129;SAS_AF=0.1595;AA=G|||;VT=SNP
6	29503323	rs1233420	A	G	100	PASS	AC=2586;AF=0.516374;AN=5008;NS=2504;DP=20194;EAS_AF=0.4821;AMR_AF=0.4524;AFR_AF=0.7194;EUR_AF=0.5129;SAS_AF=0.3262;AA=G|||;VT=SNP
6	29504206	rs2223611	G	A	100	PASS	AC=1894;AF=0.378195;AN=5008;NS=2504;DP=18602;EAS_AF=0.4127;AMR_AF=0.3919;AFR_AF=0.3654;EUR_AF=0.498;SAS_AF=0.227;AA=G|||;VT=SNP
6	29504513	rs1233419	C	T	100	PASS	AC=1500;AF=0.299521;AN=5008;NS=2504;DP=20353;EAS_AF=0.2837;AMR_AF=0.3516;AFR_AF=0.2428;EUR_AF=0.4861;SAS_AF=0.1636;AA=C|||;VT=SNP
6	29505144	rs1233418	T	C	100	PASS	AC=2588;AF=0.516773;AN=5008;NS=2504;DP=18298;EAS_AF=0.4821;AMR_AF=0.4539;AFR_AF=0.7194;EUR_AF=0.5139;SAS_AF=0.3262;AA=C|||;VT=SNP
6	29505769	rs419957	G	C	100	PASS	AC=1494;AF=0.298323;AN=5008;NS=2504;DP=19668;EAS_AF=0.2837;AMR_AF=0.3516;AFR_AF=0.2383;EUR_AF=0.4861;SAS_AF=0.1636;AA=G|||;VT=SNP
6	29506260	rs414282	T	C	100	PASS	AC=1277;AF=0.254992;AN=5008;NS=2504;DP=20109;EAS_AF=0.2837;AMR_AF=0.3199;AFR_AF=0.1188;EUR_AF=0.4523;SAS_AF=0.1605;AA=T|||;VT=SNP
6	29506300	rs422241	C	G	100	PASS	AC=2587;AF=0.516573;AN=5008;NS=2504;DP=20020;EAS_AF=0.4821;AMR_AF=0.4553;AFR_AF=0.7179;EUR_AF=0.5139;SAS_AF=0.3262;AA=g|||;VT=SNP
6	29506431	rs3025669	C	G	100	PASS	AC=397;AF=0.0792732;AN=5008;NS=2504;DP=20737;EAS_AF=0.129;AMR_AF=0.0418;AFR_AF=0.1233;EUR_AF=0.0119;SAS_AF=0.0644;AA=C|||;VT=SNP
6	29507310	rs362514	C	T	100	PASS	AC=1892;AF=0.377796;AN=5008;NS=2504;DP=19868;EAS_AF=0.4127;AMR_AF=0.3934;AFR_AF=0.3646;EUR_AF=0.496;SAS_AF=0.227;AA=C|||;VT=SNP
6	29507426	rs446198	C	T	100	PASS	AC=1517;AF=0.302915;AN=5008;NS=2504;DP=18202;EAS_AF=0.2857;AMR_AF=0.353;AFR_AF=0.2519;EUR_AF=0.4861;SAS_AF=0.1656;AA=C|||;VT=SNP
6	29507571	rs6931702	G	A	100	PASS	AC=396;AF=0.0790735;AN=5008;NS=2504;DP=19400;EAS_AF=0.129;AMR_AF=0.0418;AFR_AF=0.1233;EUR_AF=0.0119;SAS_AF=0.0634;AA=g|||;VT=SNP
6	29508130	rs73402770	G	A	100	PASS	AC=396;AF=0.0790735;AN=5008;NS=2504;DP=19228;EAS_AF=0.129;AMR_AF=0.0418;AFR_AF=0.1233;EUR_AF=0.0119;SAS_AF=0.0634;AA=G|||;VT=SNP
6	29509698	rs2534796	C	T	100	PASS	AC=347;AF=0.0692891;AN=5008;NS=2504;DP=19867;EAS_AF=0.0119;AMR_AF=0.0562;AFR_AF=0.084;EUR_AF=0.1113;SAS_AF=0.0746;AA=T|||;VT=SNP
6	29509874	rs414390	G	A	100	PASS	AC=2585;AF=0.516174;AN=5008;NS=2504;DP=16576;EAS_AF=0.4821;AMR_AF=0.4539;AFR_AF=0.7179;EUR_AF=0.5129;SAS_AF=0.3262;AA=A|||;VT=SNP
6	29510325	rs362540	G	A	100	PASS	AC=2521;AF=0.503395;AN=5008;NS=2504;DP=18294;EAS_AF=0.4395;AMR_AF=0.464;AFR_AF=0.7179;EUR_AF=0.5249;SAS_AF=0.2853;AA=A|||;VT=SNP
6	29510862	rs422302	G	A	100	PASS	AC=2614;AF=0.521965;AN=5008;NS=2504;DP=16780;EAS_AF=0.4891;AMR_AF=0.464;AFR_AF=0.7179;EUR_AF=0.5249;SAS_AF=0.3292;AA=A|||;VT=SNP
6	29510901	rs394075	C	T	100	PASS	AC=1528;AF=0.305112;AN=5008;NS=2504;DP=17301;EAS_AF=0.2907;AMR_AF=0.3617;AFR_AF=0.2413;EUR_AF=0.498;SAS_AF=0.1677;AA=C|||;VT=SNP
6	29511216	rs3025657	A	C	100	PASS	AC=396;AF=0.0790735;AN=5008;NS=2504;DP=19665;EAS_AF=0.129;AMR_AF=0.0418;AFR_AF=0.1233;EUR_AF=0.0119;SAS_AF=0.0634;AA=A|||;VT=SNP
6	29511341	rs2534795	C	T	100	PASS	AC=921;AF=0.183906;AN=5008;NS=2504;DP=18858;EAS_AF=0.1796;AMR_AF=0.2075;AFR_AF=0.0219;EUR_AF=0.2455;SAS_AF=0.3272;AA=C|||;VT=SNP
6	29511556	rs60219685	A	G	100	PASS	AC=394;AF=0.0786741;AN=5008;NS=2504;DP=19561;EAS_AF=0.129;AMR_AF=0.0418;AFR_AF=0.1218;EUR_AF=0.0119;SAS_AF=0.0634;AA=A|||;VT=SNP
6	29511850	rs1233417	C	T	100	PASS	AC=3143;AF=0.627596;AN=5008;NS=2504;DP=16226;EAS_AF=0.5387;AMR_AF=0.6297;AFR_AF=0.6203;EUR_AF=0.7584;SAS_AF=0.593;AA=T|||;VT=SNP
6	29512328	rs3130856	T	C	100	PASS	AC=3677;AF=0.734225;AN=5008;NS=2504;DP=17053;EAS_AF=0.6687;AMR_AF=0.6859;AFR_AF=0.8343;EUR_AF=0.7753;SAS_AF=0.6585;AA=t|||;VT=SNP
6	29512482	rs426595	G	A	100	PASS	AC=1528;AF=0.305112;AN=5008;NS=2504;DP=17682;EAS_AF=0.2907;AMR_AF=0.3617;AFR_AF=0.2413;EUR_AF=0.498;SAS_AF=0.1677;AA=G|||;VT=SNP
6	29513582	rs1233413	A	G	100	PASS	AC=2619;AF=0.522963;AN=5008;NS=2504;DP=14085;EAS_AF=0.4891;AMR_AF=0.464;AFR_AF=0.7209;EUR_AF=0.5249;SAS_AF=0.3303;AA=A|||;VT=SNP
6	29513807	rs407161	A	G	100	PASS	AC=2438;AF=0.486821;AN=5008;NS=2504;DP=19099;EAS_AF=0.4792;AMR_AF=0.4481;AFR_AF=0.6384;EUR_AF=0.5239;SAS_AF=0.2791;AA=A|||;VT=SNP
6	29514230	rs398616	C	T	100	PASS	AC=1529;AF=0.305312;AN=5008;NS=2504;DP=17221;EAS_AF=0.2897;AMR_AF=0.3617;AFR_AF=0.2436;EUR_AF=0.497;SAS_AF=0.1677;AA=C|||;VT=SNP
6	29514883	rs73402788	T	C	100	PASS	AC=396;AF=0.0790735;AN=5008;NS=2504;DP=20360;EAS_AF=0.129;AMR_AF=0.0418;AFR_AF=0.1233;EUR_AF=0.0119;SAS_AF=0.0634;AA=T|||;VT=SNP
6	29514923	rs41317798	G	A	100	PASS	AC=475;AF=0.0948482;AN=5008;NS=2504;DP=20310;EAS_AF=0.0804;AMR_AF=0.0793;AFR_AF=0.0325;EUR_AF=0.0726;SAS_AF=0.228;AA=G|||;VT=SNP
6	29515494	rs1233410	T	C	100	PASS	AC=1936;AF=0.386581;AN=5008;NS=2504;DP=20251;EAS_AF=0.4286;AMR_AF=0.4049;AFR_AF=0.3669;EUR_AF=0.5089;SAS_AF=0.2311;AA=T|||;VT=SNP
6	29515802	rs3094575	T	C	100	PASS	AC=3282;AF=0.655351;AN=5008;NS=2504;DP=21512;EAS_AF=0.5466;AMR_AF=0.6398;AFR_AF=0.7095;EUR_AF=0.7644;SAS_AF=0.593;AA=C|||;VT=SNP
6	29516175	rs2523445	T	C	100	PASS	AC=909;AF=0.18151;AN=5008;NS=2504;DP=20714;EAS_AF=0.1766;AMR_AF=0.2104;AFR_AF=0.0295;EUR_AF=0.2475;SAS_AF=0.3037;AA=T|||;VT=SNP
6	29516180	rs387659	A	G	100	PASS	AC=1901;AF=0.379593;AN=5008;NS=2504;DP=20753;EAS_AF=0.369;AMR_AF=0.402;AFR_AF=0.3714;EUR_AF=0.5089;SAS_AF=0.2526;AA=A|||;VT=SNP
6	29516242	rs3094576	A	C	100	PASS	AC=4169;AF=0.832468;AN=5008;NS=2504;DP=19596;EAS_AF=0.756;AMR_AF=0.7781;AFR_AF=0.8661;EUR_AF=0.8499;SAS_AF=0.8865;AA=C|||;VT=SNP
6	29517093	rs376681	A	G	100	PASS	AC=1461;AF=0.291733;AN=5008;NS=2504;DP=20882;EAS_AF=0.2331;AMR_AF=0.3501;AFR_AF=0.236;EUR_AF=0.4871;SAS_AF=0.1851;AA=A|||;VT=SNP
6	29517958	rs365488	A	G	100	PASS	AC=2456;AF=0.490415;AN=5008;NS=2504;DP=20397;EAS_AF=0.3819;AMR_AF=0.4568;AFR_AF=0.7118;EUR_AF=0.5139;SAS_AF=0.3027;AA=G|||;VT=SNP
6	29517977	rs2534792	G	A	100	PASS	AC=906;AF=0.180911;AN=5008;NS=2504;DP=20382;EAS_AF=0.1756;AMR_AF=0.2089;AFR_AF=0.0295;EUR_AF=0.2465;SAS_AF=0.3037;AA=G|||;VT=SNP
6	29518442	rs2745411	G	A	100	PASS	AC=2230;AF=0.445288;AN=5008;NS=2504;DP=21453;EAS_AF=0.373;AMR_AF=0.4251;AFR_AF=0.621;EUR_AF=0.4911;SAS_AF=0.2495;AA=G|||;VT=SNP
6	29518472	rs417374	C	T	100	PASS	AC=2456;AF=0.490415;AN=5008;NS=2504;DP=20992;EAS_AF=0.3819;AMR_AF=0.4568;AFR_AF=0.7118;EUR_AF=0.5139;SAS_AF=0.3027;AA=T|||;VT=SNP
6	29518665	rs9368606	A	C	100	PASS	AC=1076;AF=0.214856;AN=5008;NS=2504;DP=20722;EAS_AF=0.3234;AMR_AF=0.2435;AFR_AF=0.059;EUR_AF=0.169;SAS_AF=0.3405;AA=A|||;VT=SNP
6	29519321	rs399166	C	A	100	PASS	AC=3545;AF=0.707867;AN=5008;NS=2504;DP=20021;EAS_AF=0.7669;AMR_AF=0.647;AFR_AF=0.764;EUR_AF=0.5129;SAS_AF=0.8149;AA=A|||;VT=SNP
6	29519848	rs453658	G	A	100	PASS	AC=3545;AF=0.707867;AN=5008;NS=2504;DP=17998;EAS_AF=0.7669;AMR_AF=0.647;AFR_AF=0.764;EUR_AF=0.5129;SAS_AF=0.8149;AA=A|||;VT=SNP
6	29520464	rs9461536	G	T	100	PASS	AC=816;AF=0.162939;AN=5008;NS=2504;DP=20363;EAS_AF=0.1409;AMR_AF=0.0879;AFR_AF=0.3949;EUR_AF=0.0258;SAS_AF=0.0665;AA=G|||;VT=SNP
6	29521289	rs17184255	C	G	100	PASS	AC=994;AF=0.198482;AN=5008;NS=2504;DP=14977;EAS_AF=0.1488;AMR_AF=0.1052;AFR_AF=0.4758;EUR_AF=0.0268;SAS_AF=0.1176;AA=C|||;VT=SNP
6	29521319	rs11724	C	G	100	PASS	AC=3545;AF=0.707867;AN=5008;NS=2504;DP=14546;EAS_AF=0.7669;AMR_AF=0.647;AFR_AF=0.764;EUR_AF=0.5129;SAS_AF=0.8149;AA=G|||;VT=SNP
6	29521516	rs16895067	A	G	100	PASS	AC=994;AF=0.198482;AN=5008;NS=2504;DP=13599;EAS_AF=0.1488;AMR_AF=0.1052;AFR_AF=0.4758;EUR_AF=0.0268;SAS_AF=0.1176;AA=A|||;VT=SNP
6	29521557	rs16895070	T	C	100	PASS	AC=995;AF=0.198682;AN=5008;NS=2504;DP=13326;EAS_AF=0.1488;AMR_AF=0.1052;AFR_AF=0.4766;EUR_AF=0.0268;SAS_AF=0.1176;AA=T|||;VT=SNP
6	29521676	rs2294746	C	T	100	PASS	AC=1153;AF=0.230232;AN=5008;NS=2504;DP=13321;EAS_AF=0.2609;AMR_AF=0.1052;AFR_AF=0.4758;EUR_AF=0.0268;SAS_AF=0.1646;AA=C|||;VT=SNP
6	29522202	rs2294744	C	A	100	PASS	AC=994;AF=0.198482;AN=5008;NS=2504;DP=17660;EAS_AF=0.1488;AMR_AF=0.1052;AFR_AF=0.4758;EUR_AF=0.0268;SAS_AF=0.1176;AA=C|||;VT=SNP
6	29522207	rs378956	T	C	100	PASS	AC=2394;AF=0.478035;AN=5008;NS=2504;DP=17662;EAS_AF=0.506;AMR_AF=0.5418;AFR_AF=0.2882;EUR_AF=0.4861;SAS_AF=0.6524;AA=T|||;VT=SNP
6	29522588	rs6915177	C	T	100	PASS	AC=994;AF=0.198482;AN=5008;NS=2504;DP=18420;EAS_AF=0.1488;AMR_AF=0.1052;AFR_AF=0.4758;EUR_AF=0.0268;SAS_AF=0.1176;AA=C|||;VT=SNP
6	29523646	rs444013	G	C	100	PASS	AC=3551;AF=0.709065;AN=5008;NS=2504;DP=20406;EAS_AF=0.7669;AMR_AF=0.647;AFR_AF=0.764;EUR_AF=0.5129;SAS_AF=0.8211;AA=C|||;VT=SNP
6	29523670	rs7757931	C	A	100	PASS	AC=1000;AF=0.199681;AN=5008;NS=2504;DP=20877;EAS_AF=0.1488;AMR_AF=0.1052;AFR_AF=0.4758;EUR_AF=0.0268;SAS_AF=0.1237;AA=c|||;VT=SNP;EX_TARGET
6	29523859	rs2076487	G	C	100	PASS	AC=1000;AF=0.199681;AN=5008;NS=2504;DP=21235;EAS_AF=0.1488;AMR_AF=0.1052;AFR_AF=0.4758;EUR_AF=0.0268;SAS_AF=0.1237;AA=C|||;VT=SNP;EX_TARGET
6	29523872	rs2076486	A	G	100	PASS	AC=1000;AF=0.199681;AN=5008;NS=2504;DP=21517;EAS_AF=0.1488;AMR_AF=0.1052;AFR_AF=0.4758;EUR_AF=0.0268;SAS_AF=0.1237;AA=A|||;VT=SNP;EX_TARGET
6	29523952	rs2076485	A	G	100	PASS	AC=909;AF=0.18151;AN=5008;NS=2504;DP=21002;EAS_AF=0.1756;AMR_AF=0.2089;AFR_AF=0.0295;EUR_AF=0.2495;SAS_AF=0.3037;AA=A|||;VT=SNP;EX_TARGET
6	29524003	rs2076484	A	G	100	PASS	AC=1000;AF=0.199681;AN=5008;NS=2504;DP=8373;EAS_AF=0.1488;AMR_AF=0.1052;AFR_AF=0.4758;EUR_AF=0.0268;SAS_AF=0.1237;AA=a|||;VT=SNP;EX_TARGET
6	29524168	rs2534790	G	T	100	PASS	AC=907;AF=0.18111;AN=5008;NS=2504;DP=18265;EAS_AF=0.1756;AMR_AF=0.2089;AFR_AF=0.0287;EUR_AF=0.2495;SAS_AF=0.3027;AA=G|||;VT=SNP
6	29524593	rs402528	T	G	100	PASS	AC=3555;AF=0.709864;AN=5008;NS=2504;DP=16942;EAS_AF=0.7669;AMR_AF=0.6484;AFR_AF=0.764;EUR_AF=0.5159;SAS_AF=0.8211;AA=G|||;VT=SNP
6	29524594	rs370731	A	C	100	PASS	AC=3554;AF=0.709665;AN=5008;NS=2504;DP=17080;EAS_AF=0.7669;AMR_AF=0.6484;AFR_AF=0.7632;EUR_AF=0.5159;SAS_AF=0.8211;AA=C|||;VT=SNP
6	29526214	rs11970429	G	A	100	PASS	AC=1000;AF=0.199681;AN=5008;NS=2504;DP=18456;EAS_AF=0.1488;AMR_AF=0.1052;AFR_AF=0.4758;EUR_AF=0.0268;SAS_AF=0.1237;AA=g|||;VT=SNP
6	29526254	rs11970406	C	T	100	PASS	AC=822;AF=0.164137;AN=5008;NS=2504;DP=19887;EAS_AF=0.1399;AMR_AF=0.0893;AFR_AF=0.3949;EUR_AF=0.0258;SAS_AF=0.0726;AA=C|||;VT=SNP
6	29526356	rs528898754	C	T	100	PASS	AC=830;AF=0.165735;AN=5008;NS=2504;DP=15570;EAS_AF=0.1409;AMR_AF=0.0893;AFR_AF=0.3979;EUR_AF=0.0258;SAS_AF=0.0757;AA=C|||;VT=SNP
6	29526377	rs11970475	G	A	100	PASS	AC=1000;AF=0.199681;AN=5008;NS=2504;DP=16674;EAS_AF=0.1488;AMR_AF=0.1052;AFR_AF=0.4758;EUR_AF=0.0268;SAS_AF=0.1237;AA=G|||;VT=SNP
6	29526491	rs59731351	G	T	100	PASS	AC=1000;AF=0.199681;AN=5008;NS=2504;DP=19398;EAS_AF=0.1488;AMR_AF=0.1052;AFR_AF=0.4758;EUR_AF=0.0268;SAS_AF=0.1237;AA=T|||;VT=SNP
6	29526519	rs59068970	C	T	100	PASS	AC=822;AF=0.164137;AN=5008;NS=2504;DP=19576;EAS_AF=0.1399;AMR_AF=0.0893;AFR_AF=0.3949;EUR_AF=0.0258;SAS_AF=0.0726;AA=C|||;VT=SNP
6	29526520	rs57241384	A	G	100	PASS	AC=1000;AF=0.199681;AN=5008;NS=2504;DP=19524;EAS_AF=0.1488;AMR_AF=0.1052;AFR_AF=0.4758;EUR_AF=0.0268;SAS_AF=0.1237;AA=G|||;VT=SNP
6	29526615	rs59802757	A	G	100	PASS	AC=1000;AF=0.199681;AN=5008;NS=2504;DP=19271;EAS_AF=0.1488;AMR_AF=0.1052;AFR_AF=0.4758;EUR_AF=0.0268;SAS_AF=0.1237;AA=G|||;VT=SNP
6	29526940	rs362536	T	C	100	PASS	AC=2554;AF=0.509984;AN=5008;NS=2504;DP=19657;EAS_AF=0.6181;AMR_AF=0.5418;AFR_AF=0.2882;EUR_AF=0.4891;SAS_AF=0.6973;AA=T|||;VT=SNP
6	29527267	rs64036	C	A	100	PASS	AC=822;AF=0.164137;AN=5008;NS=2504;DP=17135;EAS_AF=0.1399;AMR_AF=0.0893;AFR_AF=0.3949;EUR_AF=0.0258;SAS_AF=0.0726;AA=C|||;VT=SNP
6	29527599	rs2272991	T	C	100	PASS	AC=1000;AF=0.199681;AN=5008;NS=2504;DP=20497;EAS_AF=0.1488;AMR_AF=0.1052;AFR_AF=0.4758;EUR_AF=0.0268;SAS_AF=0.1237;AA=C|||;VT=SNP
6	29528318	rs362513	G	A	100	PASS	AC=3727;AF=0.744209;AN=5008;NS=2504;DP=20366;EAS_AF=0.7659;AMR_AF=0.6758;AFR_AF=0.8616;EUR_AF=0.5408;SAS_AF=0.8211;AA=A|||;VT=SNP
6	29529137	rs995185	A	T	100	PASS	AC=1645;AF=0.328474;AN=5008;NS=2504;DP=17617;EAS_AF=0.4425;AMR_AF=0.3329;AFR_AF=0.2579;EUR_AF=0.2396;SAS_AF=0.3947;AA=A|||;VT=SNP
6	29529754	rs1233405	A	G	100	PASS	AC=3553;AF=0.709465;AN=5008;NS=2504;DP=20432;EAS_AF=0.7659;AMR_AF=0.647;AFR_AF=0.764;EUR_AF=0.5159;SAS_AF=0.8211;AA=a|||;VT=SNP
6	29530027	rs9461538	A	G	100	PASS	AC=1011;AF=0.201877;AN=5008;NS=2504;DP=19246;EAS_AF=0.1488;AMR_AF=0.1052;AFR_AF=0.4841;EUR_AF=0.0268;SAS_AF=0.1237;AA=G|||;VT=SNP
6	29530413	rs362532	A	G	100	PASS	AC=651;AF=0.129992;AN=5008;NS=2504;DP=18045;EAS_AF=0.1379;AMR_AF=0.0749;AFR_AF=0.2481;EUR_AF=0.0139;SAS_AF=0.1207;AA=G|||;VT=SNP
6	29530455	rs362531	G	A	100	PASS	AC=580;AF=0.115815;AN=5008;NS=2504;DP=16348;EAS_AF=0.1379;AMR_AF=0.0605;AFR_AF=0.2035;EUR_AF=0.0119;SAS_AF=0.1207;AA=G|||;VT=SNP
6	29530628	rs362512	A	G	100	PASS	AC=2390;AF=0.477236;AN=5008;NS=2504;DP=20462;EAS_AF=0.5129;AMR_AF=0.5317;AFR_AF=0.2852;EUR_AF=0.4891;SAS_AF=0.6493;AA=A|||;VT=SNP
6	29530845	rs362530	G	A	100	PASS	AC=1394;AF=0.278355;AN=5008;NS=2504;DP=20676;EAS_AF=0.2917;AMR_AF=0.2867;AFR_AF=0.3585;EUR_AF=0.2237;SAS_AF=0.2065;AA=A|||;VT=SNP
6	29530850	rs362511	A	G	100	PASS	AC=1424;AF=0.284345;AN=5008;NS=2504;DP=20638;EAS_AF=0.2927;AMR_AF=0.2925;AFR_AF=0.3775;EUR_AF=0.2237;SAS_AF=0.2065;AA=G|||;VT=SNP
6	29530868	rs362529	C	T	100	PASS	AC=1311;AF=0.261781;AN=5008;NS=2504;DP=20700;EAS_AF=0.2242;AMR_AF=0.1844;AFR_AF=0.3699;EUR_AF=0.1451;SAS_AF=0.3292;AA=C|||;VT=SNP
6	29530944	rs422878	C	T	100	PASS	AC=1417;AF=0.282947;AN=5008;NS=2504;DP=19770;EAS_AF=0.2718;AMR_AF=0.2954;AFR_AF=0.3888;EUR_AF=0.2256;SAS_AF=0.2014;AA=T|||;VT=SNP
6	29530974	rs115070292	A	G	100	PASS	AC=438;AF=0.0874601;AN=5008;NS=2504;DP=19816;EAS_AF=0.1359;AMR_AF=0.0274;AFR_AF=0.1157;EUR_AF=0.0109;SAS_AF=0.1207;AA=A|||;VT=SNP
6	29531253	rs459970	G	A	100	PASS	AC=418;AF=0.0834665;AN=5008;NS=2504;DP=17537;EAS_AF=0.0893;AMR_AF=0.0519;AFR_AF=0.1067;EUR_AF=0.0924;SAS_AF=0.0593;AA=G|||;VT=SNP
6	29531288	rs148589791	C	T	100	PASS	AC=276;AF=0.0551118;AN=5008;NS=2504;DP=18241;EAS_AF=0.0238;AMR_AF=0.036;AFR_AF=0.0068;EUR_AF=0.0497;SAS_AF=0.1718;AA=T|||;VT=SNP
6	29533295	rs388234	T	C	100	PASS	AC=2472;AF=0.49361;AN=5008;NS=2504;DP=19641;EAS_AF=0.5714;AMR_AF=0.487;AFR_AF=0.4894;EUR_AF=0.4026;SAS_AF=0.5174;AA=C|||;VT=SNP
6	29533870	rs3094577	A	G	100	PASS	AC=3735;AF=0.745807;AN=5008;NS=2504;DP=15804;EAS_AF=0.878;AMR_AF=0.7334;AFR_AF=0.7088;EUR_AF=0.6233;SAS_AF=0.7945;AA=G|||;VT=SNP
6	29534057	rs3094578	A	G	100	PASS	AC=4060;AF=0.810703;AN=5008;NS=2504;DP=16651;EAS_AF=0.8889;AMR_AF=0.7594;AFR_AF=0.9191;EUR_AF=0.6372;SAS_AF=0.7986;AA=G|||;VT=SNP
6	29534240	rs3117072	T	C	100	PASS	AC=3672;AF=0.733227;AN=5008;NS=2504;DP=16640;EAS_AF=0.877;AMR_AF=0.7305;AFR_AF=0.6664;EUR_AF=0.6213;SAS_AF=0.7924;AA=C|||;VT=SNP
6	29534591	rs2523448	A	T	100	PASS	AC=386;AF=0.0770767;AN=5008;NS=2504;DP=18035;EAS_AF=0.0387;AMR_AF=0.0576;AFR_AF=0.0946;EUR_AF=0.0537;SAS_AF=0.1309;AA=A|||;VT=SNP
6	29534615	rs413082	G	A	100	PASS	AC=883;AF=0.176318;AN=5008;NS=2504;DP=18766;EAS_AF=0.2153;AMR_AF=0.2248;AFR_AF=0.1641;EUR_AF=0.2038;SAS_AF=0.09;AA=G|||;VT=SNP
6	29534695	rs17177937	G	A	100	PASS	AC=1089;AF=0.217452;AN=5008;NS=2504;DP=17739;EAS_AF=0.2212;AMR_AF=0.219;AFR_AF=0.2035;EUR_AF=0.1859;SAS_AF=0.2638;AA=G|||;VT=SNP
6	29535190	rs411666	C	T	100	PASS	AC=882;AF=0.176118;AN=5008;NS=2504;DP=17933;EAS_AF=0.2153;AMR_AF=0.2248;AFR_AF=0.1641;EUR_AF=0.2038;SAS_AF=0.089;AA=C|||;VT=SNP
6	29535217	rs12525160	G	A	100	PASS	AC=1090;AF=0.217652;AN=5008;NS=2504;DP=17840;EAS_AF=0.2212;AMR_AF=0.219;AFR_AF=0.2027;EUR_AF=0.1869;SAS_AF=0.2648;AA=G|||;VT=SNP
6	29535702	rs4449657	T	C	100	PASS	AC=1103;AF=0.220248;AN=5008;NS=2504;DP=16917;EAS_AF=0.2222;AMR_AF=0.219;AFR_AF=0.2126;EUR_AF=0.1859;SAS_AF=0.2648;AA=T|||;VT=SNP
6	29536358	rs28893510	T	C	100	PASS	AC=1103;AF=0.220248;AN=5008;NS=2504;DP=16797;EAS_AF=0.2222;AMR_AF=0.219;AFR_AF=0.2126;EUR_AF=0.1859;SAS_AF=0.2648;AA=T|||;VT=SNP
6	29536380	rs28893511	G	A	100	PASS	AC=1103;AF=0.220248;AN=5008;NS=2504;DP=16405;EAS_AF=0.2222;AMR_AF=0.219;AFR_AF=0.2126;EUR_AF=0.1859;SAS_AF=0.2648;AA=g|||;VT=SNP
6	29536462	rs12174271	C	T	100	PASS	AC=874;AF=0.174521;AN=5008;NS=2504;DP=16096;EAS_AF=0.3016;AMR_AF=0.1888;AFR_AF=0.028;EUR_AF=0.1332;SAS_AF=0.274;AA=c|||;VT=SNP
6	29536465	rs28986291	C	T	100	PASS	AC=385;AF=0.076877;AN=5008;NS=2504;DP=16108;EAS_AF=0.1071;AMR_AF=0.1009;AFR_AF=0.003;EUR_AF=0.0467;SAS_AF=0.1595;AA=c|||;VT=SNP
6	29536685	rs1119080	A	G	100	PASS	AC=2498;AF=0.498802;AN=5008;NS=2504;DP=20939;EAS_AF=0.5754;AMR_AF=0.4899;AFR_AF=0.5015;EUR_AF=0.4066;SAS_AF=0.5174;AA=G|||;VT=SNP
6	29536717	rs1119079	T	C	100	PASS	AC=2500;AF=0.499201;AN=5008;NS=2504;DP=19804;EAS_AF=0.5754;AMR_AF=0.4899;AFR_AF=0.5023;EUR_AF=0.4076;SAS_AF=0.5174;AA=C|||;VT=SNP
6	29537426	rs12527959	T	C	100	PASS	AC=1586;AF=0.316693;AN=5008;NS=2504;DP=18818;EAS_AF=0.3591;AMR_AF=0.2637;AFR_AF=0.3192;EUR_AF=0.1998;SAS_AF=0.4274;AA=C|||;VT=SNP
6	29537975	rs1233400	G	A	100	PASS	AC=742;AF=0.148163;AN=5008;NS=2504;DP=20550;EAS_AF=0.2143;AMR_AF=0.1873;AFR_AF=0.1248;EUR_AF=0.1571;SAS_AF=0.0746;AA=G|||;VT=SNP
6	29538403	rs1003582	C	G	100	PASS	AC=3370;AF=0.672923;AN=5008;NS=2504;DP=18814;EAS_AF=0.877;AMR_AF=0.6772;AFR_AF=0.5295;EUR_AF=0.5388;SAS_AF=0.7914;AA=G|||;VT=SNP
6	29539482	rs1233399	G	A	100	PASS	AC=884;AF=0.176518;AN=5008;NS=2504;DP=17342;EAS_AF=0.2163;AMR_AF=0.2248;AFR_AF=0.1641;EUR_AF=0.2038;SAS_AF=0.09;AA=G|||;VT=SNP
6	29539765	rs3025652	G	A	100	PASS	AC=1103;AF=0.220248;AN=5008;NS=2504;DP=17167;EAS_AF=0.2212;AMR_AF=0.219;AFR_AF=0.2126;EUR_AF=0.1869;SAS_AF=0.2648;AA=G|||;VT=SNP
6	29540204	rs1003581	G	A	100	PASS	AC=1516;AF=0.302716;AN=5008;NS=2504;DP=19701;EAS_AF=0.3591;AMR_AF=0.2421;AFR_AF=0.2791;EUR_AF=0.1968;SAS_AF=0.4284;AA=G|||;VT=SNP
6	29540522	rs982558	G	A	100	PASS	AC=871;AF=0.173922;AN=5008;NS=2504;DP=19459;EAS_AF=0.3016;AMR_AF=0.1859;AFR_AF=0.0287;EUR_AF=0.1322;SAS_AF=0.273;AA=G|||;VT=SNP
6	29540745	rs362510	C	T	100	PASS	AC=884;AF=0.176518;AN=5008;NS=2504;DP=16036;EAS_AF=0.2163;AMR_AF=0.2248;AFR_AF=0.1641;EUR_AF=0.2038;SAS_AF=0.09;AA=C|||;VT=SNP
6	29540861	rs362509	A	T	100	PASS	AC=2500;AF=0.499201;AN=5008;NS=2504;DP=17034;EAS_AF=0.5754;AMR_AF=0.4899;AFR_AF=0.5023;EUR_AF=0.4066;SAS_AF=0.5184;AA=T|||;VT=SNP
6	29541566	rs72507814	A	G	100	PASS	AC=502;AF=0.10024;AN=5008;NS=2504;DP=19142;EAS_AF=0.0833;AMR_AF=0.0893;AFR_AF=0.1778;EUR_AF=0.0696;SAS_AF=0.0521;AA=A|||;VT=SNP
6	29542445	rs1233398	C	T	100	PASS	AC=884;AF=0.176518;AN=5008;NS=2504;DP=20658;EAS_AF=0.2163;AMR_AF=0.2248;AFR_AF=0.1641;EUR_AF=0.2038;SAS_AF=0.09;AA=C|||;VT=SNP;EX_TARGET
6	29542806	rs28986295	T	A	100	PASS	AC=218;AF=0.0435304;AN=5008;NS=2504;DP=15968;EAS_AF=0.0139;AMR_AF=0.0259;AFR_AF=0.003;EUR_AF=0.0408;SAS_AF=0.1442;AA=T|||;VT=SNP
6	29542947	rs3025650	T	C	100	PASS	AC=502;AF=0.10024;AN=5008;NS=2504;DP=15332;EAS_AF=0.0833;AMR_AF=0.0893;AFR_AF=0.1785;EUR_AF=0.0696;SAS_AF=0.0511;AA=T|||;VT=SNP
6	29543646	rs362525	T	G	100	PASS	AC=1113;AF=0.222244;AN=5008;NS=2504;DP=20791;EAS_AF=0.2222;AMR_AF=0.219;AFR_AF=0.2216;EUR_AF=0.1879;SAS_AF=0.2607;AA=T|||;VT=SNP
6	29544551	rs12528017	A	C	100	PASS	AC=406;AF=0.0810703;AN=5008;NS=2504;DP=19194;EAS_AF=0.1032;AMR_AF=0.098;AFR_AF=0.0242;EUR_AF=0.0447;SAS_AF=0.1605;AA=T|||;VT=SNP
6	29544825	rs3117073	G	A	100	PASS	AC=4480;AF=0.894569;AN=5008;NS=2504;DP=20021;EAS_AF=0.9335;AMR_AF=0.8746;AFR_AF=0.9818;EUR_AF=0.7167;SAS_AF=0.9335;AA=A|||;VT=SNP
6	29545208	rs362522	C	T	100	PASS	AC=1224;AF=0.244409;AN=5008;NS=2504;DP=19434;EAS_AF=0.3026;AMR_AF=0.2767;AFR_AF=0.1278;EUR_AF=0.2465;SAS_AF=0.317;AA=C|||;VT=SNP
6	29545232	rs3025649	G	A	100	PASS	AC=395;AF=0.0788738;AN=5008;NS=2504;DP=18520;EAS_AF=0.1042;AMR_AF=0.098;AFR_AF=0.0113;EUR_AF=0.0437;SAS_AF=0.1667;AA=G|||;VT=SNP
6	29545284	rs362523	G	A	100	PASS	AC=1054;AF=0.210463;AN=5008;NS=2504;DP=17257;EAS_AF=0.3542;AMR_AF=0.1974;AFR_AF=0.1687;EUR_AF=0.164;SAS_AF=0.1759;AA=G|||;VT=SNP
6	29545494	rs34927823	C	G	100	PASS	AC=586;AF=0.117013;AN=5008;NS=2504;DP=20809;EAS_AF=0.2391;AMR_AF=0.1628;AFR_AF=0.0053;EUR_AF=0.1491;SAS_AF=0.0767;AA=C|||;VT=SNP
6	29545715	rs1233397	A	G	100	PASS	AC=1577;AF=0.314896;AN=5008;NS=2504;DP=17371;EAS_AF=0.4861;AMR_AF=0.317;AFR_AF=0.2239;EUR_AF=0.2147;SAS_AF=0.363;AA=G|||;VT=SNP
6	29546004	rs28986296	A	G	100	PASS	AC=395;AF=0.0788738;AN=5008;NS=2504;DP=19400;EAS_AF=0.1032;AMR_AF=0.098;AFR_AF=0.0121;EUR_AF=0.0437;SAS_AF=0.1667;AA=a|||;VT=SNP
6	29546945	rs1233395	T	C	100	PASS	AC=1567;AF=0.312899;AN=5008;NS=2504;DP=16956;EAS_AF=0.4871;AMR_AF=0.3156;AFR_AF=0.2247;EUR_AF=0.2038;SAS_AF=0.363;AA=C|||;VT=SNP
6	29547764	rs28986297	T	C	100	PASS	AC=535;AF=0.106829;AN=5008;NS=2504;DP=20919;EAS_AF=0.1349;AMR_AF=0.1196;AFR_AF=0.0492;EUR_AF=0.0537;SAS_AF=0.2014;AA=C|||;VT=SNP
6	29548644	rs28986298	C	T	100	PASS	AC=535;AF=0.106829;AN=5008;NS=2504;DP=21038;EAS_AF=0.1339;AMR_AF=0.121;AFR_AF=0.0492;EUR_AF=0.0537;SAS_AF=0.2014;AA=C|||;VT=SNP
6	29548662	rs28986299	G	A	100	PASS	AC=220;AF=0.0439297;AN=5008;NS=2504;DP=21001;EAS_AF=0.0139;AMR_AF=0.0259;AFR_AF=0.003;EUR_AF=0.0427;SAS_AF=0.1442;AA=G|||;VT=SNP
6	29549261	rs1233394	C	A	100	PASS	AC=760;AF=0.151757;AN=5008;NS=2504;DP=20291;EAS_AF=0.2401;AMR_AF=0.1859;AFR_AF=0.1271;EUR_AF=0.1451;SAS_AF=0.0767;AA=C|||;VT=SNP
6	29549443	rs12530421	A	C	100	PASS	AC=534;AF=0.106629;AN=5008;NS=2504;DP=21487;EAS_AF=0.1339;AMR_AF=0.1196;AFR_AF=0.0492;EUR_AF=0.0537;SAS_AF=0.2014;AA=A|||;VT=SNP
6	29550416	rs1233392	G	A	100	PASS	AC=760;AF=0.151757;AN=5008;NS=2504;DP=18421;EAS_AF=0.2401;AMR_AF=0.1859;AFR_AF=0.1271;EUR_AF=0.1451;SAS_AF=0.0767;AA=G|||;VT=SNP
6	29550618	rs1233391	T	C	100	PASS	AC=1564;AF=0.3123;AN=5008;NS=2504;DP=18573;EAS_AF=0.4871;AMR_AF=0.3156;AFR_AF=0.2239;EUR_AF=0.2038;SAS_AF=0.3609;AA=C|||;VT=SNP
6	29550896	rs28986300	A	G	100	PASS	AC=789;AF=0.157548;AN=5008;NS=2504;DP=18886;EAS_AF=0.2391;AMR_AF=0.1282;AFR_AF=0.0961;EUR_AF=0.0547;SAS_AF=0.2832;AA=G|||;VT=SNP
6	29550934	rs28986301	C	T	100	PASS	AC=396;AF=0.0790735;AN=5008;NS=2504;DP=19399;EAS_AF=0.1032;AMR_AF=0.098;AFR_AF=0.0121;EUR_AF=0.0447;SAS_AF=0.1667;AA=C|||;VT=SNP
6	29551333	rs2023497	T	C	100	PASS	AC=3617;AF=0.722244;AN=5008;NS=2504;DP=18616;EAS_AF=0.879;AMR_AF=0.7118;AFR_AF=0.646;EUR_AF=0.6034;SAS_AF=0.7935;AA=C|||;VT=SNP
6	29551416	rs12524535	A	G	100	PASS	AC=535;AF=0.106829;AN=5008;NS=2504;DP=19746;EAS_AF=0.1339;AMR_AF=0.1196;AFR_AF=0.0492;EUR_AF=0.0547;SAS_AF=0.2014;AA=G|||;VT=SNP
6	29551861	rs1233390	G	A	100	PASS	AC=1028;AF=0.205272;AN=5008;NS=2504;DP=21025;EAS_AF=0.3512;AMR_AF=0.1945;AFR_AF=0.174;EUR_AF=0.1501;SAS_AF=0.1616;AA=G|||;VT=SNP
6	29552483	rs1233389	G	T	100	PASS	AC=1025;AF=0.204673;AN=5008;NS=2504;DP=19782;EAS_AF=0.3492;AMR_AF=0.196;AFR_AF=0.1725;EUR_AF=0.1501;SAS_AF=0.1616;AA=A|||;VT=SNP
6	29553727	rs1233388	A	G	100	PASS	AC=1569;AF=0.313299;AN=5008;NS=2504;DP=18615;EAS_AF=0.4821;AMR_AF=0.3156;AFR_AF=0.2284;EUR_AF=0.2058;SAS_AF=0.363;AA=G|||;VT=SNP
6	29555585	rs17184367	A	G	100	PASS	AC=1361;AF=0.271765;AN=5008;NS=2504;DP=20633;EAS_AF=0.3433;AMR_AF=0.2983;AFR_AF=0.1641;EUR_AF=0.2545;SAS_AF=0.3425;AA=A|||;VT=SNP
6	29555681	rs3095275	A	G	100	PASS	AC=4721;AF=0.942692;AN=5008;NS=2504;DP=19259;EAS_AF=0.9861;AMR_AF=0.9251;AFR_AF=0.9894;EUR_AF=0.8181;SAS_AF=0.9755;AA=G|||;VT=SNP
6	29555778	rs2235698	A	G	100	PASS	AC=1347;AF=0.26897;AN=5008;NS=2504;DP=19973;EAS_AF=0.3393;AMR_AF=0.2997;AFR_AF=0.1573;EUR_AF=0.2555;SAS_AF=0.3395;AA=A|||;VT=SNP;EX_TARGET
6	29555809	rs3129034	C	T	100	PASS	AC=4021;AF=0.802915;AN=5008;NS=2504;DP=20819;EAS_AF=0.8899;AMR_AF=0.745;AFR_AF=0.9077;EUR_AF=0.6203;SAS_AF=0.8006;AA=T|||;VT=SNP;EX_TARGET
6	29555864	rs1233387	C	T	100	PASS	AC=1718;AF=0.343051;AN=5008;NS=2504;DP=21347;EAS_AF=0.4831;AMR_AF=0.3559;AFR_AF=0.2685;EUR_AF=0.2555;SAS_AF=0.3804;AA=T|||;VT=SNP;EX_TARGET
6	29556759	rs362521	C	T	100	PASS	AC=392;AF=0.0782748;AN=5008;NS=2504;DP=5384;EAS_AF=0.1012;AMR_AF=0.098;AFR_AF=0.0098;EUR_AF=0.0447;SAS_AF=0.1677;AA=C|||;VT=SNP
6	29558190	rs1233386	C	T	100	PASS	AC=763;AF=0.152356;AN=5008;NS=2504;DP=19187;EAS_AF=0.2411;AMR_AF=0.1873;AFR_AF=0.1263;EUR_AF=0.1481;SAS_AF=0.0757;AA=C|||;VT=SNP
6	29558919	rs62406580	T	C	100	PASS	AC=233;AF=0.0465256;AN=5008;NS=2504;DP=16630;EAS_AF=0.0992;AMR_AF=0.0331;AFR_AF=0.0008;EUR_AF=0.0457;SAS_AF=0.0644;AA=T|||;VT=SNP
6	29559295	rs1233384	C	T	100	PASS	AC=763;AF=0.152356;AN=5008;NS=2504;DP=19732;EAS_AF=0.2411;AMR_AF=0.1873;AFR_AF=0.1263;EUR_AF=0.1481;SAS_AF=0.0757;AA=C|||;VT=SNP
6	29560289	rs28893512	G	C	100	PASS	AC=418;AF=0.0834665;AN=5008;NS=2504;DP=16137;EAS_AF=0.1032;AMR_AF=0.098;AFR_AF=0.0174;EUR_AF=0.0457;SAS_AF=0.181;AA=C|||;VT=SNP
6	29560480	rs3095274	A	G	100	PASS	AC=4466;AF=0.891773;AN=5008;NS=2504;DP=16723;EAS_AF=0.9325;AMR_AF=0.8732;AFR_AF=0.9818;EUR_AF=0.7048;SAS_AF=0.9335;AA=G|||;VT=SNP
6	29561468	rs56142919	C	G	100	PASS	AC=233;AF=0.0465256;AN=5008;NS=2504;DP=18884;EAS_AF=0.0992;AMR_AF=0.0331;AFR_AF=0.0008;EUR_AF=0.0457;SAS_AF=0.0644;AA=C|||;VT=SNP
6	29563067	rs17508548	T	G	100	PASS	AC=920;AF=0.183706;AN=5008;NS=2504;DP=19528;EAS_AF=0.249;AMR_AF=0.1628;AFR_AF=0.1051;EUR_AF=0.1064;SAS_AF=0.317;AA=G|||;VT=SNP
6	29563261	rs28986303	G	A	100	PASS	AC=417;AF=0.0832668;AN=5008;NS=2504;DP=17982;EAS_AF=0.1032;AMR_AF=0.1052;AFR_AF=0.0136;EUR_AF=0.0497;SAS_AF=0.1759;AA=G|||;VT=SNP
6	29563858	rs28893513	A	G	100	PASS	AC=921;AF=0.183906;AN=5008;NS=2504;DP=18536;EAS_AF=0.249;AMR_AF=0.1628;AFR_AF=0.1051;EUR_AF=0.1064;SAS_AF=0.318;AA=G|||;VT=SNP
6	29563964	rs62406582	G	A	100	PASS	AC=382;AF=0.076278;AN=5008;NS=2504;DP=16749;EAS_AF=0.1171;AMR_AF=0.0418;AFR_AF=0.053;EUR_AF=0.0507;SAS_AF=0.1166;AA=G|||;VT=SNP
6	29564486	rs28893514	T	G	100	PASS	AC=534;AF=0.106629;AN=5008;NS=2504;DP=16382;EAS_AF=0.1319;AMR_AF=0.1196;AFR_AF=0.0499;EUR_AF=0.0547;SAS_AF=0.2014;AA=T|||;VT=SNP
6	29564740	rs28893515	A	G	100	PASS	AC=534;AF=0.106629;AN=5008;NS=2504;DP=16729;EAS_AF=0.1319;AMR_AF=0.1196;AFR_AF=0.0499;EUR_AF=0.0547;SAS_AF=0.2014;AA=a|||;VT=SNP
6	29564762	rs56020557	C	T	100	PASS	AC=400;AF=0.0798722;AN=5008;NS=2504;DP=16266;EAS_AF=0.121;AMR_AF=0.0447;AFR_AF=0.0484;EUR_AF=0.0517;SAS_AF=0.1339;AA=c|||;VT=SNP
6	29564911	rs28893516	C	T	100	PASS	AC=534;AF=0.106629;AN=5008;NS=2504;DP=17438;EAS_AF=0.1319;AMR_AF=0.1196;AFR_AF=0.0499;EUR_AF=0.0547;SAS_AF=0.2014;AA=C|||;VT=SNP
6	29565194	rs62406583	G	A	100	PASS	AC=233;AF=0.0465256;AN=5008;NS=2504;DP=20294;EAS_AF=0.0992;AMR_AF=0.0331;AFR_AF=0.0008;EUR_AF=0.0457;SAS_AF=0.0644;AA=G|||;VT=SNP
6	29565287	rs9468559	A	C	100	PASS	AC=329;AF=0.0656949;AN=5008;NS=2504;DP=19168;EAS_AF=0.0119;AMR_AF=0.0259;AFR_AF=0.2088;EUR_AF=0.0159;SAS_AF=0.0072;AA=A|||;VT=SNP
6	29565373	rs28893517	A	G	100	PASS	AC=534;AF=0.106629;AN=5008;NS=2504;DP=20320;EAS_AF=0.1319;AMR_AF=0.1196;AFR_AF=0.0499;EUR_AF=0.0547;SAS_AF=0.2014;AA=A|||;VT=SNP
6	29565825	rs1233383	G	A	100	PASS	AC=764;AF=0.152556;AN=5008;NS=2504;DP=14419;EAS_AF=0.2411;AMR_AF=0.1873;AFR_AF=0.1271;EUR_AF=0.1481;SAS_AF=0.0757;AA=G|||;VT=SNP
6	29566082	rs28986304	T	C	100	PASS	AC=922;AF=0.184105;AN=5008;NS=2504;DP=20548;EAS_AF=0.25;AMR_AF=0.1628;AFR_AF=0.1051;EUR_AF=0.1064;SAS_AF=0.318;AA=C|||;VT=SNP
6	29566369	rs3095273	A	G	100	PASS	AC=4466;AF=0.891773;AN=5008;NS=2504;DP=20083;EAS_AF=0.9325;AMR_AF=0.8732;AFR_AF=0.9818;EUR_AF=0.7048;SAS_AF=0.9335;AA=a|||;VT=SNP
6	29566842	rs3025646	T	C	100	PASS	AC=429;AF=0.0856629;AN=5008;NS=2504;DP=21203;EAS_AF=0.1042;AMR_AF=0.1052;AFR_AF=0.0212;EUR_AF=0.0507;SAS_AF=0.1759;AA=t|||;VT=SNP
6	29566948	rs28986305	A	G	100	PASS	AC=433;AF=0.0864617;AN=5008;NS=2504;DP=22235;EAS_AF=0.1032;AMR_AF=0.1066;AFR_AF=0.0234;EUR_AF=0.0517;SAS_AF=0.1759;AA=A|||;VT=SNP
6	29567315	rs28986306	C	A	100	PASS	AC=428;AF=0.0854633;AN=5008;NS=2504;DP=21425;EAS_AF=0.1032;AMR_AF=0.1052;AFR_AF=0.0212;EUR_AF=0.0507;SAS_AF=0.1759;AA=C|||;VT=SNP
6	29567621	rs3025645	T	A	100	PASS	AC=433;AF=0.0864617;AN=5008;NS=2504;DP=21150;EAS_AF=0.1032;AMR_AF=0.1066;AFR_AF=0.0234;EUR_AF=0.0517;SAS_AF=0.1759;AA=T|||;VT=SNP
6	29567638	rs362518	T	C	100	PASS	AC=921;AF=0.183906;AN=5008;NS=2504;DP=20892;EAS_AF=0.249;AMR_AF=0.1628;AFR_AF=0.1051;EUR_AF=0.1064;SAS_AF=0.318;AA=C|||;VT=SNP
6	29567786	rs28986307	A	G	100	PASS	AC=433;AF=0.0864617;AN=5008;NS=2504;DP=20142;EAS_AF=0.1032;AMR_AF=0.1066;AFR_AF=0.0234;EUR_AF=0.0517;SAS_AF=0.1759;AA=A|||;VT=SNP
6	29568068	rs28986308	A	G	100	PASS	AC=349;AF=0.0696885;AN=5008;NS=2504;DP=17653;EAS_AF=0.0833;AMR_AF=0.0922;AFR_AF=0.003;EUR_AF=0.0427;SAS_AF=0.1575;AA=A|||;VT=SNP
6	29568082	rs62406584	G	A	100	PASS	AC=382;AF=0.076278;AN=5008;NS=2504;DP=17851;EAS_AF=0.1171;AMR_AF=0.0418;AFR_AF=0.053;EUR_AF=0.0507;SAS_AF=0.1166;AA=G|||;VT=SNP
6	29569045	rs362517	G	A	100	PASS	AC=383;AF=0.0764776;AN=5008;NS=2504;DP=20271;EAS_AF=0.1181;AMR_AF=0.0418;AFR_AF=0.053;EUR_AF=0.0507;SAS_AF=0.1166;AA=G|||;VT=SNP
6	29569532	rs362515	G	A	100	PASS	AC=382;AF=0.076278;AN=5008;NS=2504;DP=19175;EAS_AF=0.1171;AMR_AF=0.0418;AFR_AF=0.053;EUR_AF=0.0507;SAS_AF=0.1166;AA=G|||;VT=SNP
6	29569955	rs3025643	A	G	100	PASS	AC=4132;AF=0.82508;AN=5008;NS=2504;DP=20864;EAS_AF=0.8829;AMR_AF=0.7839;AFR_AF=0.9168;EUR_AF=0.671;SAS_AF=0.8292;AA=G|||;VT=SNP
6	29570316	rs3025642	G	A	100	PASS	AC=233;AF=0.0465256;AN=5008;NS=2504;DP=23323;EAS_AF=0.0992;AMR_AF=0.0331;AFR_AF=0.0008;EUR_AF=0.0457;SAS_AF=0.0644;AA=G|||;VT=SNP
6	29570841	rs2267633	A	G	100	PASS	AC=921;AF=0.183906;AN=5008;NS=2504;DP=22286;EAS_AF=0.249;AMR_AF=0.1628;AFR_AF=0.1051;EUR_AF=0.1064;SAS_AF=0.318;AA=G|||;VT=SNP
6	29571545	rs2076483	A	G	100	PASS	AC=921;AF=0.183906;AN=5008;NS=2504;DP=18200;EAS_AF=0.249;AMR_AF=0.1628;AFR_AF=0.1051;EUR_AF=0.1064;SAS_AF=0.318;AA=G|||;VT=SNP
6	29571577	rs55941866	G	A	100	PASS	AC=272;AF=0.0543131;AN=5008;NS=2504;DP=18469;EAS_AF=0.0496;AMR_AF=0.0865;AFR_AF=0.0234;EUR_AF=0.0318;SAS_AF=0.1012;AA=G|||;VT=SNP
6	29571609	rs10946999	G	T	100	PASS	AC=766;AF=0.152955;AN=5008;NS=2504;DP=18685;EAS_AF=0.2817;AMR_AF=0.1542;AFR_AF=0.0068;EUR_AF=0.1103;SAS_AF=0.2607;AA=G|||;VT=SNP
6	29572064	rs56106029	G	A	100	PASS	AC=383;AF=0.0764776;AN=5008;NS=2504;DP=20849;EAS_AF=0.1171;AMR_AF=0.0432;AFR_AF=0.053;EUR_AF=0.0507;SAS_AF=0.1166;AA=G|||;VT=SNP
6	29572160	rs12525400	T	C	100	PASS	AC=418;AF=0.0834665;AN=5008;NS=2504;DP=20705;EAS_AF=0.1032;AMR_AF=0.098;AFR_AF=0.0174;EUR_AF=0.0457;SAS_AF=0.181;AA=T|||;VT=SNP
6	29574476	rs28359963	T	C	100	PASS	AC=1055;AF=0.210663;AN=5008;NS=2504;DP=20438;EAS_AF=0.252;AMR_AF=0.2017;AFR_AF=0.1467;EUR_AF=0.1521;SAS_AF=0.3211;AA=C|||;VT=SNP
6	29574631	rs740884	C	T	100	PASS	AC=428;AF=0.0854633;AN=5008;NS=2504;DP=20034;EAS_AF=0.0516;AMR_AF=0.0692;AFR_AF=0.1263;EUR_AF=0.0606;SAS_AF=0.1022;AA=C|||;VT=SNP
6	29575003	rs29267	G	A	100	PASS	AC=921;AF=0.183906;AN=5008;NS=2504;DP=16058;EAS_AF=0.25;AMR_AF=0.1628;AFR_AF=0.1051;EUR_AF=0.1054;SAS_AF=0.318;AA=A|||;VT=SNP;EX_TARGET
6	29575279	rs29266	A	G	100	PASS	AC=399;AF=0.0796725;AN=5008;NS=2504;DP=19622;EAS_AF=0.12;AMR_AF=0.0418;AFR_AF=0.053;EUR_AF=0.0507;SAS_AF=0.1309;AA=G|||;VT=SNP
6	29575405	rs740883	A	T	100	PASS	AC=529;AF=0.105631;AN=5008;NS=2504;DP=21177;EAS_AF=0.12;AMR_AF=0.0807;AFR_AF=0.0946;EUR_AF=0.0974;SAS_AF=0.1319;AA=A|||;VT=SNP
6	29575456	rs740882	C	T	100	PASS	AC=529;AF=0.105631;AN=5008;NS=2504;DP=22630;EAS_AF=0.12;AMR_AF=0.0807;AFR_AF=0.0946;EUR_AF=0.0974;SAS_AF=0.1319;AA=C|||;VT=SNP
6	29575567	rs740881	G	A	100	PASS	AC=529;AF=0.105631;AN=5008;NS=2504;DP=22179;EAS_AF=0.12;AMR_AF=0.0807;AFR_AF=0.0946;EUR_AF=0.0974;SAS_AF=0.1319;AA=G|||;VT=SNP
6	29575858	rs29229	A	G	100	PASS	AC=529;AF=0.105631;AN=5008;NS=2504;DP=20675;EAS_AF=0.12;AMR_AF=0.0807;AFR_AF=0.0946;EUR_AF=0.0974;SAS_AF=0.1319;AA=A|||;VT=SNP
6	29576047	rs881284	C	T	100	PASS	AC=529;AF=0.105631;AN=5008;NS=2504;DP=19742;EAS_AF=0.12;AMR_AF=0.0807;AFR_AF=0.0946;EUR_AF=0.0974;SAS_AF=0.1319;AA=C|||;VT=SNP
6	29576096	rs41286283	T	C	100	PASS	AC=402;AF=0.0802716;AN=5008;NS=2504;DP=21251;EAS_AF=0.1012;AMR_AF=0.098;AFR_AF=0.0174;EUR_AF=0.0457;SAS_AF=0.1667;AA=T|||;VT=SNP
6	29576198	rs29261	A	G	100	PASS	AC=529;AF=0.105631;AN=5008;NS=2504;DP=21697;EAS_AF=0.12;AMR_AF=0.0807;AFR_AF=0.0946;EUR_AF=0.0974;SAS_AF=0.1319;AA=G|||;VT=SNP
6	29576393	rs29230	A	G	100	PASS	AC=1068;AF=0.213259;AN=5008;NS=2504;DP=19957;EAS_AF=0.252;AMR_AF=0.2017;AFR_AF=0.1467;EUR_AF=0.1531;SAS_AF=0.3333;AA=G|||;VT=SNP;EX_TARGET
6	29576590	rs29263	G	A	100	PASS	AC=529;AF=0.105631;AN=5008;NS=2504;DP=21116;EAS_AF=0.12;AMR_AF=0.0807;AFR_AF=0.0946;EUR_AF=0.0974;SAS_AF=0.1319;AA=G|||;VT=SNP
6	29576592	rs29262	A	G	100	PASS	AC=529;AF=0.105631;AN=5008;NS=2504;DP=21122;EAS_AF=0.12;AMR_AF=0.0807;AFR_AF=0.0946;EUR_AF=0.0974;SAS_AF=0.1319;AA=A|||;VT=SNP
6	29577617	rs29258	C	T	100	PASS	AC=530;AF=0.105831;AN=5008;NS=2504;DP=16504;EAS_AF=0.121;AMR_AF=0.0807;AFR_AF=0.0946;EUR_AF=0.0974;SAS_AF=0.1319;AA=C|||;VT=SNP
6	29577938	rs29259	A	G	100	PASS	AC=1069;AF=0.213458;AN=5008;NS=2504;DP=13807;EAS_AF=0.252;AMR_AF=0.2017;AFR_AF=0.1475;EUR_AF=0.1531;SAS_AF=0.3333;AA=G|||;VT=SNP
6	29578030	rs29257	A	G	100	PASS	AC=529;AF=0.105631;AN=5008;NS=2504;DP=15038;EAS_AF=0.12;AMR_AF=0.0807;AFR_AF=0.0946;EUR_AF=0.0974;SAS_AF=0.1319;AA=G|||;VT=SNP
6	29578052	rs29256	G	C	100	PASS	AC=383;AF=0.0764776;AN=5008;NS=2504;DP=15064;EAS_AF=0.1181;AMR_AF=0.0418;AFR_AF=0.053;EUR_AF=0.0507;SAS_AF=0.1166;AA=G|||;VT=SNP
6	29579544	rs29255	A	C	100	PASS	AC=402;AF=0.0802716;AN=5008;NS=2504;DP=18896;EAS_AF=0.1012;AMR_AF=0.098;AFR_AF=0.0174;EUR_AF=0.0457;SAS_AF=0.1667;AA=A|||;VT=SNP
6	29579790	rs2057012	T	A	100	PASS	AC=383;AF=0.0764776;AN=5008;NS=2504;DP=17100;EAS_AF=0.1181;AMR_AF=0.0418;AFR_AF=0.053;EUR_AF=0.0507;SAS_AF=0.1166;AA=T|||;VT=SNP
6	29579986	rs2057010	C	A	100	PASS	AC=233;AF=0.0465256;AN=5008;NS=2504;DP=11737;EAS_AF=0.0992;AMR_AF=0.0331;AFR_AF=0.0008;EUR_AF=0.0457;SAS_AF=0.0644;AA=C|||;VT=SNP
6	29579991	rs41286287	T	A	100	PASS	AC=522;AF=0.104233;AN=5008;NS=2504;DP=11973;EAS_AF=0.13;AMR_AF=0.121;AFR_AF=0.0514;EUR_AF=0.0557;SAS_AF=0.1871;AA=T|||;VT=SNP
6	29579999	rs2057009	T	A	100	PASS	AC=1067;AF=0.213059;AN=5008;NS=2504;DP=12226;EAS_AF=0.252;AMR_AF=0.2017;AFR_AF=0.146;EUR_AF=0.1531;SAS_AF=0.3333;AA=A|||;VT=SNP
6	29580265	rs28359967	G	T	100	PASS	AC=529;AF=0.105631;AN=5008;NS=2504;DP=14481;EAS_AF=0.12;AMR_AF=0.0807;AFR_AF=0.0946;EUR_AF=0.0974;SAS_AF=0.1319;AA=T|||;VT=SNP
6	29580436	rs29253	A	G	100	PASS	AC=546;AF=0.109026;AN=5008;NS=2504;DP=17729;EAS_AF=0.123;AMR_AF=0.0807;AFR_AF=0.0946;EUR_AF=0.0974;SAS_AF=0.1462;AA=G|||;VT=SNP;EX_TARGET
6	29580588	rs29227	G	T	100	PASS	AC=530;AF=0.105831;AN=5008;NS=2504;DP=17594;EAS_AF=0.121;AMR_AF=0.0807;AFR_AF=0.0946;EUR_AF=0.0974;SAS_AF=0.1319;AA=G|||;VT=SNP
6	29581011	rs29226	T	G	100	PASS	AC=545;AF=0.108826;AN=5008;NS=2504;DP=18485;EAS_AF=0.122;AMR_AF=0.0807;AFR_AF=0.0946;EUR_AF=0.0974;SAS_AF=0.1462;AA=G|||;VT=SNP;EX_TARGET
6	29581041	rs29225	A	G	100	PASS	AC=529;AF=0.105631;AN=5008;NS=2504;DP=18230;EAS_AF=0.12;AMR_AF=0.0807;AFR_AF=0.0946;EUR_AF=0.0974;SAS_AF=0.1319;AA=G|||;VT=SNP;EX_TARGET
6	29581110	rs17854217	A	G	100	PASS	AC=529;AF=0.105631;AN=5008;NS=2504;DP=17545;EAS_AF=0.12;AMR_AF=0.0807;AFR_AF=0.0946;EUR_AF=0.0974;SAS_AF=0.1319;AA=G|||;VT=SNP;EX_TARGET
6	29581113	rs17854216	A	G	100	PASS	AC=545;AF=0.108826;AN=5008;NS=2504;DP=17576;EAS_AF=0.122;AMR_AF=0.0807;AFR_AF=0.0946;EUR_AF=0.0974;SAS_AF=0.1462;AA=G|||;VT=SNP;EX_TARGET
6	29581343	rs29224	T	A	100	PASS	AC=545;AF=0.108826;AN=5008;NS=2504;DP=21633;EAS_AF=0.122;AMR_AF=0.0807;AFR_AF=0.0946;EUR_AF=0.0974;SAS_AF=0.1462;AA=A|||;VT=SNP
6	29581757	rs29251	A	G	100	PASS	AC=529;AF=0.105631;AN=5008;NS=2504;DP=22355;EAS_AF=0.12;AMR_AF=0.0807;AFR_AF=0.0946;EUR_AF=0.0974;SAS_AF=0.1319;AA=G|||;VT=SNP
6	29582607	rs2058326	G	T	100	PASS	AC=526;AF=0.105032;AN=5008;NS=2504;DP=20266;EAS_AF=0.119;AMR_AF=0.0807;AFR_AF=0.0946;EUR_AF=0.0974;SAS_AF=0.1299;AA=G|||;VT=SNP
6	29582629	rs2058325	G	A	100	PASS	AC=380;AF=0.0758786;AN=5008;NS=2504;DP=19983;EAS_AF=0.1171;AMR_AF=0.0418;AFR_AF=0.053;EUR_AF=0.0507;SAS_AF=0.1145;AA=G|||;VT=SNP
6	29583260	rs28749524	C	G	100	PASS	AC=529;AF=0.105631;AN=5008;NS=2504;DP=14351;EAS_AF=0.12;AMR_AF=0.0807;AFR_AF=0.0946;EUR_AF=0.0974;SAS_AF=0.1319;AA=C|||;VT=SNP
6	29583342	rs28749525	C	T	100	PASS	AC=529;AF=0.105631;AN=5008;NS=2504;DP=12934;EAS_AF=0.12;AMR_AF=0.0807;AFR_AF=0.0946;EUR_AF=0.0974;SAS_AF=0.1319;AA=C|||;VT=SNP
6	29583423	rs55871431	G	T	100	PASS	AC=382;AF=0.076278;AN=5008;NS=2504;DP=12750;EAS_AF=0.1181;AMR_AF=0.0418;AFR_AF=0.053;EUR_AF=0.0507;SAS_AF=0.1155;AA=G|||;VT=SNP
6	29583750	rs28749527	G	A	100	PASS	AC=531;AF=0.10603;AN=5008;NS=2504;DP=16569;EAS_AF=0.12;AMR_AF=0.0821;AFR_AF=0.0946;EUR_AF=0.0974;SAS_AF=0.1329;AA=G|||;VT=SNP
6	29583846	rs28749528	C	T	100	PASS	AC=530;AF=0.105831;AN=5008;NS=2504;DP=16529;EAS_AF=0.121;AMR_AF=0.0807;AFR_AF=0.0946;EUR_AF=0.0974;SAS_AF=0.1319;AA=C|||;VT=SNP
6	29584200	rs28749529	C	T	100	PASS	AC=529;AF=0.105631;AN=5008;NS=2504;DP=15272;EAS_AF=0.12;AMR_AF=0.0807;AFR_AF=0.0946;EUR_AF=0.0974;SAS_AF=0.1319;AA=C|||;VT=SNP
6	29584221	rs28749530	A	G	100	PASS	AC=545;AF=0.108826;AN=5008;NS=2504;DP=16702;EAS_AF=0.122;AMR_AF=0.0807;AFR_AF=0.0946;EUR_AF=0.0974;SAS_AF=0.1462;AA=G|||;VT=SNP
6	29584338	rs1233381	T	C	100	PASS	AC=790;AF=0.157748;AN=5008;NS=2504;DP=16766;EAS_AF=0.2411;AMR_AF=0.1888;AFR_AF=0.143;EUR_AF=0.1511;SAS_AF=0.0767;AA=T|||;VT=SNP
6	29584546	rs28359969	A	G	100	PASS	AC=530;AF=0.105831;AN=5008;NS=2504;DP=13625;EAS_AF=0.12;AMR_AF=0.0821;AFR_AF=0.0946;EUR_AF=0.0974;SAS_AF=0.1319;AA=G|||;VT=SNP
6	29584580	rs28359970	T	C	100	PASS	AC=1069;AF=0.213458;AN=5008;NS=2504;DP=11029;EAS_AF=0.252;AMR_AF=0.2017;AFR_AF=0.1467;EUR_AF=0.1531;SAS_AF=0.3344;AA=C|||;VT=SNP
6	29584888	rs28359971	A	C	100	PASS	AC=529;AF=0.105631;AN=5008;NS=2504;DP=14972;EAS_AF=0.12;AMR_AF=0.0807;AFR_AF=0.0946;EUR_AF=0.0974;SAS_AF=0.1319;AA=a|||;VT=SNP
6	29585204	rs28359972	A	G	100	PASS	AC=530;AF=0.105831;AN=5008;NS=2504;DP=16149;EAS_AF=0.12;AMR_AF=0.0821;AFR_AF=0.0946;EUR_AF=0.0974;SAS_AF=0.1319;AA=a|||;VT=SNP
6	29585383	rs16867690	C	T	100	PASS	AC=529;AF=0.105631;AN=5008;NS=2504;DP=18840;EAS_AF=0.12;AMR_AF=0.0807;AFR_AF=0.0946;EUR_AF=0.0974;SAS_AF=0.1319;AA=C|||;VT=SNP
6	29585540	rs28359973	A	T	100	PASS	AC=529;AF=0.105631;AN=5008;NS=2504;DP=19000;EAS_AF=0.12;AMR_AF=0.0807;AFR_AF=0.0946;EUR_AF=0.0974;SAS_AF=0.1319;AA=A|||;VT=SNP
6	29585684	rs28359974	T	C	100	PASS	AC=545;AF=0.108826;AN=5008;NS=2504;DP=18917;EAS_AF=0.122;AMR_AF=0.0807;AFR_AF=0.0946;EUR_AF=0.0974;SAS_AF=0.1462;AA=C|||;VT=SNP
6	29585743	rs72831507	G	T	100	PASS	AC=383;AF=0.0764776;AN=5008;NS=2504;DP=19577;EAS_AF=0.1181;AMR_AF=0.0418;AFR_AF=0.053;EUR_AF=0.0507;SAS_AF=0.1166;AA=G|||;VT=SNP
6	29586182	rs28359975	A	G	100	PASS	AC=529;AF=0.105631;AN=5008;NS=2504;DP=20158;EAS_AF=0.12;AMR_AF=0.0807;AFR_AF=0.0946;EUR_AF=0.0974;SAS_AF=0.1319;AA=G|||;VT=SNP
6	29586384	rs17842396	T	C	100	PASS	AC=529;AF=0.105631;AN=5008;NS=2504;DP=17352;EAS_AF=0.12;AMR_AF=0.0807;AFR_AF=0.0946;EUR_AF=0.0974;SAS_AF=0.1319;AA=T|||;VT=SNP
6	29586717	rs28359976	A	G	100	PASS	AC=529;AF=0.105631;AN=5008;NS=2504;DP=18305;EAS_AF=0.12;AMR_AF=0.0807;AFR_AF=0.0946;EUR_AF=0.0974;SAS_AF=0.1319;AA=G|||;VT=SNP
6	29586812	rs28359977	G	A	100	PASS	AC=529;AF=0.105631;AN=5008;NS=2504;DP=17645;EAS_AF=0.12;AMR_AF=0.0807;AFR_AF=0.0946;EUR_AF=0.0974;SAS_AF=0.1319;AA=A|||;VT=SNP
6	29586986	rs41291766	C	T	100	PASS	AC=403;AF=0.0804712;AN=5008;NS=2504;DP=20256;EAS_AF=0.1012;AMR_AF=0.098;AFR_AF=0.0174;EUR_AF=0.0457;SAS_AF=0.1677;AA=c|||;VT=SNP
6	29587874	rs6919973	C	T	100	PASS	AC=544;AF=0.108626;AN=5008;NS=2504;DP=19345;EAS_AF=0.121;AMR_AF=0.0807;AFR_AF=0.0946;EUR_AF=0.0974;SAS_AF=0.1462;AA=t|||;VT=SNP
6	29588240	rs6920935	G	A	100	PASS	AC=932;AF=0.186102;AN=5008;NS=2504;DP=17364;EAS_AF=0.2202;AMR_AF=0.1787;AFR_AF=0.1044;EUR_AF=0.1421;SAS_AF=0.3119;AA=a|||;VT=SNP
6	29588241	rs6900577	T	C	100	PASS	AC=932;AF=0.186102;AN=5008;NS=2504;DP=17373;EAS_AF=0.2202;AMR_AF=0.1787;AFR_AF=0.1044;EUR_AF=0.1421;SAS_AF=0.3119;AA=c|||;VT=SNP
6	29588544	rs29223	A	C	100	PASS	AC=528;AF=0.105431;AN=5008;NS=2504;DP=18614;EAS_AF=0.119;AMR_AF=0.0807;AFR_AF=0.0946;EUR_AF=0.0974;SAS_AF=0.1319;AA=c|||;VT=SNP
6	29589124	rs29221	C	G	100	PASS	AC=1229;AF=0.245407;AN=5008;NS=2504;DP=20409;EAS_AF=0.2956;AMR_AF=0.2853;AFR_AF=0.1271;EUR_AF=0.2475;SAS_AF=0.3231;AA=c|||;VT=SNP
6	29589666	rs29220	C	G	100	PASS	AC=1737;AF=0.346845;AN=5008;NS=2504;DP=18475;EAS_AF=0.3988;AMR_AF=0.3242;AFR_AF=0.3336;EUR_AF=0.2833;SAS_AF=0.3926;AA=C|||;VT=SNP
6	29590349	rs3025628	G	A	100	PASS	AC=234;AF=0.0467252;AN=5008;NS=2504;DP=22445;EAS_AF=0.0992;AMR_AF=0.0331;AFR_AF=0.0008;EUR_AF=0.0457;SAS_AF=0.0654;AA=g|||;VT=SNP
6	29590597	rs29245	C	T	100	PASS	AC=526;AF=0.105032;AN=5008;NS=2504;DP=17554;EAS_AF=0.12;AMR_AF=0.0793;AFR_AF=0.0938;EUR_AF=0.0964;SAS_AF=0.1319;AA=t|||;VT=SNP
6	29590715	rs3828923	C	T	100	PASS	AC=352;AF=0.0702875;AN=5008;NS=2504;DP=17099;EAS_AF=0.0833;AMR_AF=0.0922;AFR_AF=0.003;EUR_AF=0.0427;SAS_AF=0.1605;AA=c|||;VT=SNP
6	29590952	rs29222	A	C	100	PASS	AC=526;AF=0.105032;AN=5008;NS=2504;DP=19932;EAS_AF=0.12;AMR_AF=0.0793;AFR_AF=0.0938;EUR_AF=0.0964;SAS_AF=0.1319;AA=a|||;VT=SNP
6	29591864	rs3025626	G	A	100	PASS	AC=529;AF=0.105631;AN=5008;NS=2504;DP=21406;EAS_AF=0.12;AMR_AF=0.0793;AFR_AF=0.0961;EUR_AF=0.0964;SAS_AF=0.1319;AA=a|||;VT=SNP
6	29592431	rs2267635	T	C	100	PASS	AC=405;AF=0.0808706;AN=5008;NS=2504;DP=17920;EAS_AF=0.1012;AMR_AF=0.098;AFR_AF=0.0174;EUR_AF=0.0457;SAS_AF=0.1697;AA=t|||;VT=SNP
6	29592645	rs28359982	T	C	100	PASS	AC=528;AF=0.105431;AN=5008;NS=2504;DP=16166;EAS_AF=0.12;AMR_AF=0.0807;AFR_AF=0.0938;EUR_AF=0.0974;SAS_AF=0.1319;AA=t|||;VT=SNP
6	29592679	rs28359983	G	A	100	PASS	AC=529;AF=0.105631;AN=5008;NS=2504;DP=16223;EAS_AF=0.12;AMR_AF=0.0807;AFR_AF=0.0946;EUR_AF=0.0974;SAS_AF=0.1319;AA=G|||;VT=SNP
6	29592690	rs28359984	C	A	100	PASS	AC=529;AF=0.105631;AN=5008;NS=2504;DP=16670;EAS_AF=0.12;AMR_AF=0.0807;AFR_AF=0.0946;EUR_AF=0.0974;SAS_AF=0.1319;AA=c|||;VT=SNP
6	29593093	rs17178014	T	G	100	PASS	AC=529;AF=0.105631;AN=5008;NS=2504;DP=19201;EAS_AF=0.12;AMR_AF=0.0807;AFR_AF=0.0946;EUR_AF=0.0974;SAS_AF=0.1319;AA=T|||;VT=SNP
6	29593206	rs17178028	C	G	100	PASS	AC=405;AF=0.0808706;AN=5008;NS=2504;DP=21416;EAS_AF=0.1012;AMR_AF=0.098;AFR_AF=0.0174;EUR_AF=0.0457;SAS_AF=0.1697;AA=C|||;VT=SNP
6	29593478	rs17184416	A	G	100	PASS	AC=530;AF=0.105831;AN=5008;NS=2504;DP=20193;EAS_AF=0.12;AMR_AF=0.0807;AFR_AF=0.0953;EUR_AF=0.0974;SAS_AF=0.1319;AA=G|||;VT=SNP
6	29593645	rs55888673	T	G	100	PASS	AC=387;AF=0.0772764;AN=5008;NS=2504;DP=20738;EAS_AF=0.1181;AMR_AF=0.0418;AFR_AF=0.056;EUR_AF=0.0507;SAS_AF=0.1166;AA=T|||;VT=SNP
6	29593788	rs715044	G	T	100	PASS	AC=405;AF=0.0808706;AN=5008;NS=2504;DP=21181;EAS_AF=0.1012;AMR_AF=0.098;AFR_AF=0.0174;EUR_AF=0.0457;SAS_AF=0.1697;AA=G|||;VT=SNP
6	29594265	rs41291770	T	C	100	PASS	AC=759;AF=0.151558;AN=5008;NS=2504;DP=19697;EAS_AF=0.2292;AMR_AF=0.1542;AFR_AF=0.053;EUR_AF=0.1014;SAS_AF=0.2546;AA=T|||;VT=SNP
6	29594449	rs28359987	A	C	100	PASS	AC=530;AF=0.105831;AN=5008;NS=2504;DP=19086;EAS_AF=0.12;AMR_AF=0.0807;AFR_AF=0.0946;EUR_AF=0.0974;SAS_AF=0.1329;AA=A|||;VT=SNP
6	29595015	rs56045105	G	A	100	PASS	AC=234;AF=0.0467252;AN=5008;NS=2504;DP=14825;EAS_AF=0.0992;AMR_AF=0.0331;AFR_AF=0.0008;EUR_AF=0.0457;SAS_AF=0.0654;AA=G|||;VT=SNP
6	29597182	rs56393713	G	A	100	PASS	AC=234;AF=0.0467252;AN=5008;NS=2504;DP=16949;EAS_AF=0.1002;AMR_AF=0.0331;AFR_AF=0.0008;EUR_AF=0.0457;SAS_AF=0.0644;AA=g|||;VT=SNP
6	29598092	rs29241	A	C	100	PASS	AC=383;AF=0.0764776;AN=5008;NS=2504;DP=16683;EAS_AF=0.1181;AMR_AF=0.0418;AFR_AF=0.053;EUR_AF=0.0507;SAS_AF=0.1166;AA=A|||;VT=SNP
6	29598119	rs2021749	G	A	100	PASS	AC=545;AF=0.108826;AN=5008;NS=2504;DP=16716;EAS_AF=0.122;AMR_AF=0.0807;AFR_AF=0.0946;EUR_AF=0.0974;SAS_AF=0.1462;AA=g|||;VT=SNP
6	29598869	rs29242	T	C	100	PASS	AC=394;AF=0.0786741;AN=5008;NS=2504;DP=18138;EAS_AF=0.1012;AMR_AF=0.098;AFR_AF=0.0098;EUR_AF=0.0447;SAS_AF=0.1697;AA=T|||;VT=SNP
6	29598877	rs29219	C	G	100	PASS	AC=233;AF=0.0465256;AN=5008;NS=2504;DP=17995;EAS_AF=0.1002;AMR_AF=0.0317;AFR_AF=0.0008;EUR_AF=0.0457;SAS_AF=0.0644;AA=C|||;VT=SNP
6	29599102	rs29243	G	A	100	PASS	AC=309;AF=0.0617013;AN=5008;NS=2504;DP=19743;EAS_AF=0.0833;AMR_AF=0.0259;AFR_AF=0.1067;EUR_AF=0.0189;SAS_AF=0.0481;AA=G|||;VT=SNP
6	29600054	rs28359988	G	C	100	PASS	AC=529;AF=0.105631;AN=5008;NS=2504;DP=16194;EAS_AF=0.12;AMR_AF=0.0807;AFR_AF=0.0946;EUR_AF=0.0974;SAS_AF=0.1319;AA=c|||;VT=SNP;EX_TARGET
6	29600329	rs55701059	G	T	100	PASS	AC=399;AF=0.0796725;AN=5008;NS=2504;DP=7891;EAS_AF=0.1181;AMR_AF=0.0447;AFR_AF=0.0628;EUR_AF=0.0517;SAS_AF=0.1166;AA=g|||;VT=SNP
6	29600552	rs62392941	C	T	100	PASS	AC=380;AF=0.0758786;AN=5008;NS=2504;DP=4991;EAS_AF=0.1181;AMR_AF=0.0418;AFR_AF=0.0507;EUR_AF=0.0507;SAS_AF=0.1166;AA=c|||;VT=SNP
6	29601591	rs72831515	G	A	100	PASS	AC=299;AF=0.0597045;AN=5008;NS=2504;DP=18032;EAS_AF=0.1101;AMR_AF=0.0389;AFR_AF=0.0348;EUR_AF=0.0507;SAS_AF=0.0654;AA=G|||;VT=SNP
6	29601938	rs62392942	T	C	100	PASS	AC=286;AF=0.0571086;AN=5008;NS=2504;DP=17464;EAS_AF=0.1101;AMR_AF=0.036;AFR_AF=0.0257;EUR_AF=0.0497;SAS_AF=0.0675;AA=T|||;VT=SNP
6	29602062	rs62392943	C	T	100	PASS	AC=292;AF=0.0583067;AN=5008;NS=2504;DP=18389;EAS_AF=0.1101;AMR_AF=0.0375;AFR_AF=0.0287;EUR_AF=0.0507;SAS_AF=0.0675;AA=C|||;VT=SNP
6	29602442	rs55971964	A	G	100	PASS	AC=286;AF=0.0571086;AN=5008;NS=2504;DP=20167;EAS_AF=0.1101;AMR_AF=0.036;AFR_AF=0.0257;EUR_AF=0.0497;SAS_AF=0.0675;AA=A|||;VT=SNP
6	29602717	rs28749531	A	T	100	PASS	AC=657;AF=0.13119;AN=5008;NS=2504;DP=17461;EAS_AF=0.1319;AMR_AF=0.1571;AFR_AF=0.084;EUR_AF=0.1014;SAS_AF=0.2065;AA=A|||;VT=SNP
6	29602936	rs3130248	C	T	100	PASS	AC=2047;AF=0.408746;AN=5008;NS=2504;DP=14888;EAS_AF=0.3571;AMR_AF=0.4352;AFR_AF=0.4561;EUR_AF=0.5099;SAS_AF=0.2751;AA=C|||;VT=SNP
6	29603044	rs62392944	C	T	100	PASS	AC=196;AF=0.0391374;AN=5008;NS=2504;DP=15308;EAS_AF=0.0754;AMR_AF=0.0331;AFR_AF=0.0008;EUR_AF=0.0457;SAS_AF=0.0511;AA=C|||;VT=SNP
6	29603600	rs1233379	G	A	100	PASS	AC=613;AF=0.122404;AN=5008;NS=2504;DP=17612;EAS_AF=0.1498;AMR_AF=0.1499;AFR_AF=0.1112;EUR_AF=0.1004;SAS_AF=0.1125;AA=G|||;VT=SNP
6	29603633	rs9257925	T	A	100	PASS	AC=827;AF=0.165136;AN=5008;NS=2504;DP=17373;EAS_AF=0.1944;AMR_AF=0.1124;AFR_AF=0.2209;EUR_AF=0.1252;SAS_AF=0.138;AA=A|||;VT=SNP
6	29604124	rs1233378	G	A	100	PASS	AC=818;AF=0.163339;AN=5008;NS=2504;DP=16302;EAS_AF=0.2302;AMR_AF=0.1686;AFR_AF=0.1142;EUR_AF=0.2356;SAS_AF=0.0828;AA=G|||;VT=SNP
6	29604264	rs9461540	T	G	100	PASS	AC=853;AF=0.170327;AN=5008;NS=2504;DP=18134;EAS_AF=0.1736;AMR_AF=0.1081;AFR_AF=0.2163;EUR_AF=0.1342;SAS_AF=0.1861;AA=G|||;VT=SNP
6	29605387	rs1233377	C	T	100	PASS	AC=909;AF=0.18151;AN=5008;NS=2504;DP=10063;EAS_AF=0.2788;AMR_AF=0.1902;AFR_AF=0.121;EUR_AF=0.2465;SAS_AF=0.09;AA=c|||;VT=SNP
6	29605489	rs1233376	C	T	100	PASS	AC=1121;AF=0.223842;AN=5008;NS=2504;DP=14851;EAS_AF=0.2867;AMR_AF=0.2305;AFR_AF=0.2035;EUR_AF=0.2624;SAS_AF=0.1421;AA=c|||;VT=SNP
6	29605935	rs444189	T	G	100	PASS	AC=2196;AF=0.438498;AN=5008;NS=2504;DP=7526;EAS_AF=0.5;AMR_AF=0.4078;AFR_AF=0.4123;EUR_AF=0.3211;SAS_AF=0.5532;AA=G|||;VT=SNP
6	29606145	rs3095269	G	T	100	PASS	AC=1079;AF=0.215455;AN=5008;NS=2504;DP=15590;EAS_AF=0.3264;AMR_AF=0.2565;AFR_AF=0.0439;EUR_AF=0.1581;SAS_AF=0.363;AA=g|||;VT=SNP
6	29606761	rs3095268	G	A	100	PASS	AC=478;AF=0.0954473;AN=5008;NS=2504;DP=16067;EAS_AF=0.0526;AMR_AF=0.1441;AFR_AF=0.0272;EUR_AF=0.1203;SAS_AF=0.1718;AA=g|||;VT=SNP
6	29606794	rs3131857	T	C	100	PASS	AC=3326;AF=0.664137;AN=5008;NS=2504;DP=15936;EAS_AF=0.7867;AMR_AF=0.6383;AFR_AF=0.615;EUR_AF=0.5845;SAS_AF=0.7045;AA=N|||;VT=SNP
6	29607046	rs3095267	G	C	100	PASS	AC=1153;AF=0.230232;AN=5008;NS=2504;DP=18054;EAS_AF=0.3264;AMR_AF=0.268;AFR_AF=0.087;EUR_AF=0.166;SAS_AF=0.364;AA=G|||;VT=SNP
6	29607047	rs3095266	G	A	100	PASS	AC=1082;AF=0.216054;AN=5008;NS=2504;DP=18342;EAS_AF=0.3264;AMR_AF=0.2594;AFR_AF=0.0439;EUR_AF=0.159;SAS_AF=0.363;AA=G|||;VT=SNP
6	29607429	rs29218	A	G	100	PASS	AC=1153;AF=0.230232;AN=5008;NS=2504;DP=20348;EAS_AF=0.3264;AMR_AF=0.268;AFR_AF=0.087;EUR_AF=0.166;SAS_AF=0.364;AA=A|||;VT=SNP
6	29608557	rs1233375	C	T	100	PASS	AC=911;AF=0.181909;AN=5008;NS=2504;DP=18896;EAS_AF=0.2788;AMR_AF=0.1902;AFR_AF=0.121;EUR_AF=0.2475;SAS_AF=0.091;AA=C|||;VT=SNP
6	29608694	rs1233374	T	C	100	PASS	AC=714;AF=0.142572;AN=5008;NS=2504;DP=19147;EAS_AF=0.1597;AMR_AF=0.0706;AFR_AF=0.1997;EUR_AF=0.1024;SAS_AF=0.1401;AA=T|||;VT=SNP
6	29609063	rs1233373	C	T	100	PASS	AC=911;AF=0.181909;AN=5008;NS=2504;DP=15938;EAS_AF=0.2788;AMR_AF=0.1902;AFR_AF=0.121;EUR_AF=0.2475;SAS_AF=0.091;AA=c|||;VT=SNP
6	29609600	rs62392946	T	C	100	PASS	AC=349;AF=0.0696885;AN=5008;NS=2504;DP=21321;EAS_AF=0.1548;AMR_AF=0.0375;AFR_AF=0.0008;EUR_AF=0.0547;SAS_AF=0.1135;AA=t|||;VT=SNP
6	29609921	rs3117289	A	G	100	PASS	AC=1083;AF=0.216254;AN=5008;NS=2504;DP=22039;EAS_AF=0.3264;AMR_AF=0.2608;AFR_AF=0.0439;EUR_AF=0.159;SAS_AF=0.363;AA=a|||;VT=SNP
6	29609951	rs1233372	A	G	100	PASS	AC=2853;AF=0.569688;AN=5008;NS=2504;DP=21140;EAS_AF=0.5456;AMR_AF=0.6037;AFR_AF=0.5295;EUR_AF=0.506;SAS_AF=0.6902;AA=A|||;VT=SNP
6	29610281	rs3131855	C	A	100	PASS	AC=1771;AF=0.353634;AN=5008;NS=2504;DP=17150;EAS_AF=0.372;AMR_AF=0.4006;AFR_AF=0.2065;EUR_AF=0.3509;SAS_AF=0.5031;AA=C|||;VT=SNP
6	29610435	rs3129077	C	T	100	PASS	AC=1768;AF=0.353035;AN=5008;NS=2504;DP=19765;EAS_AF=0.372;AMR_AF=0.3991;AFR_AF=0.2065;EUR_AF=0.3509;SAS_AF=0.501;AA=C|||;VT=SNP
6	29610989	rs29273	G	C	100	PASS	AC=687;AF=0.137181;AN=5008;NS=2504;DP=19108;EAS_AF=0.0456;AMR_AF=0.2003;AFR_AF=0.1362;EUR_AF=0.1869;SAS_AF=0.137;AA=G|||;VT=SNP
6	29611229	rs29233	C	G	100	PASS	AC=348;AF=0.0694888;AN=5008;NS=2504;DP=22203;EAS_AF=0.1548;AMR_AF=0.0375;AFR_AF=0.0008;EUR_AF=0.0547;SAS_AF=0.1125;AA=C|||;VT=SNP
6	29611431	rs29232	C	T	100	PASS	AC=2374;AF=0.474042;AN=5008;NS=2504;DP=19829;EAS_AF=0.5119;AMR_AF=0.4957;AFR_AF=0.3616;EUR_AF=0.3588;SAS_AF=0.6902;AA=T|||;VT=SNP
6	29611781	rs3117318	A	G	100	PASS	AC=1018;AF=0.203275;AN=5008;NS=2504;DP=17590;EAS_AF=0.3264;AMR_AF=0.1902;AFR_AF=0.0318;EUR_AF=0.159;SAS_AF=0.363;AA=A|||;VT=SNP
6	29611885	rs3131854	T	C	100	PASS	AC=3974;AF=0.79353;AN=5008;NS=2504;DP=21251;EAS_AF=0.8393;AMR_AF=0.8141;AFR_AF=0.7716;EUR_AF=0.7674;SAS_AF=0.7883;AA=C|||;VT=SNP
6	29612325	rs3130249	G	T	100	PASS	AC=1027;AF=0.205072;AN=5008;NS=2504;DP=18753;EAS_AF=0.3264;AMR_AF=0.1902;AFR_AF=0.0386;EUR_AF=0.159;SAS_AF=0.363;AA=g|||;VT=SNP
6	29613218	rs9257928	C	T	100	PASS	AC=713;AF=0.142372;AN=5008;NS=2504;DP=14449;EAS_AF=0.0456;AMR_AF=0.196;AFR_AF=0.1634;EUR_AF=0.1799;SAS_AF=0.137;AA=c|||;VT=SNP
6	29613622	rs73404770	G	A	100	PASS	AC=382;AF=0.076278;AN=5008;NS=2504;DP=13525;EAS_AF=0.0159;AMR_AF=0.0389;AFR_AF=0.1982;EUR_AF=0.0586;SAS_AF=0.0184;AA=g|||;VT=SNP
6	29613817	rs1233371	C	T	100	PASS	AC=489;AF=0.0976438;AN=5008;NS=2504;DP=12553;EAS_AF=0.0159;AMR_AF=0.0447;AFR_AF=0.2784;EUR_AF=0.0557;SAS_AF=0.0184;AA=c|||;VT=SNP
6	29614297	rs73404772	A	G	100	PASS	AC=149;AF=0.0297524;AN=5008;NS=2504;DP=13368;EAS_AF=0.0149;AMR_AF=0.013;AFR_AF=0.0802;EUR_AF=0.0119;SAS_AF=0.0072;AA=a|||;VT=SNP
6	29614419	rs1233370	C	A	100	PASS	AC=871;AF=0.173922;AN=5008;NS=2504;DP=15694;EAS_AF=0.2302;AMR_AF=0.2378;AFR_AF=0.121;EUR_AF=0.2435;SAS_AF=0.0706;AA=c|||;VT=SNP
6	29614627	rs7774576	G	C	100	PASS	AC=1098;AF=0.219249;AN=5008;NS=2504;DP=17936;EAS_AF=0.0526;AMR_AF=0.2939;AFR_AF=0.3404;EUR_AF=0.2406;SAS_AF=0.1524;AA=C|||;VT=SNP
6	29615822	rs3129073	A	G	100	PASS	AC=1027;AF=0.205072;AN=5008;NS=2504;DP=18266;EAS_AF=0.3264;AMR_AF=0.1931;AFR_AF=0.0371;EUR_AF=0.159;SAS_AF=0.363;AA=A|||;VT=SNP
6	29616125	rs425997	G	A	100	PASS	AC=548;AF=0.109425;AN=5008;NS=2504;DP=16158;EAS_AF=0.0238;AMR_AF=0.0447;AFR_AF=0.2784;EUR_AF=0.0716;SAS_AF=0.0542;AA=G|||;VT=SNP
6	29616607	rs439812	T	C	100	PASS	AC=975;AF=0.194688;AN=5008;NS=2504;DP=19470;EAS_AF=0.2817;AMR_AF=0.2565;AFR_AF=0.1218;EUR_AF=0.2475;SAS_AF=0.1053;AA=T|||;VT=SNP
6	29617400	rs29270	T	C	100	PASS	AC=341;AF=0.0680911;AN=5008;NS=2504;DP=16990;EAS_AF=0.0159;AMR_AF=0.0389;AFR_AF=0.1694;EUR_AF=0.0557;SAS_AF=0.0184;AA=T|||;VT=SNP
6	29617747	rs29269	C	T	100	PASS	AC=689;AF=0.13758;AN=5008;NS=2504;DP=19410;EAS_AF=0.0456;AMR_AF=0.2003;AFR_AF=0.1369;EUR_AF=0.1879;SAS_AF=0.137;AA=C|||;VT=SNP
6	29618403	rs9257929	T	G	100	PASS	AC=735;AF=0.146765;AN=5008;NS=2504;DP=13678;EAS_AF=0.0456;AMR_AF=0.2061;AFR_AF=0.1634;EUR_AF=0.1938;SAS_AF=0.138;AA=T|||;VT=SNP
6	29618525	rs29231	C	T	100	PASS	AC=734;AF=0.146565;AN=5008;NS=2504;DP=18597;EAS_AF=0.0456;AMR_AF=0.2061;AFR_AF=0.1641;EUR_AF=0.1918;SAS_AF=0.138;AA=C|||;VT=SNP
6	29618694	rs9257930	C	A	100	PASS	AC=235;AF=0.0469249;AN=5008;NS=2504;DP=14781;EAS_AF=0.0188;AMR_AF=0.072;AFR_AF=0.0083;EUR_AF=0.1233;SAS_AF=0.0317;AA=C|||;VT=SNP
6	29620775	rs114069970	G	A	100	PASS	AC=349;AF=0.0696885;AN=5008;NS=2504;DP=12927;EAS_AF=0.1548;AMR_AF=0.0375;AFR_AF=0.0008;EUR_AF=0.0547;SAS_AF=0.1135;AA=g|||;VT=SNP
6	29621007	rs16895218	A	G	100	PASS	AC=349;AF=0.0696885;AN=5008;NS=2504;DP=16529;EAS_AF=0.1548;AMR_AF=0.0375;AFR_AF=0.0008;EUR_AF=0.0547;SAS_AF=0.1135;AA=A|||;VT=SNP
6	29622195	rs9257931	G	A	100	PASS	AC=739;AF=0.147564;AN=5008;NS=2504;DP=19504;EAS_AF=0.0456;AMR_AF=0.2075;AFR_AF=0.1672;EUR_AF=0.1918;SAS_AF=0.138;AA=G|||;VT=SNP
6	29622220	rs1233367	C	G	100	PASS	AC=1924;AF=0.384185;AN=5008;NS=2504;DP=19410;EAS_AF=0.504;AMR_AF=0.2752;AFR_AF=0.3177;EUR_AF=0.2853;SAS_AF=0.5297;AA=C|||;VT=SNP
6	29622653	rs3095271	G	A	100	PASS	AC=1027;AF=0.205072;AN=5008;NS=2504;DP=15873;EAS_AF=0.3264;AMR_AF=0.1931;AFR_AF=0.0371;EUR_AF=0.159;SAS_AF=0.363;AA=G|||;VT=SNP
6	29622760	rs149851804	G	A	100	PASS	AC=350;AF=0.0698882;AN=5008;NS=2504;DP=17663;EAS_AF=0.1558;AMR_AF=0.0375;AFR_AF=0.0008;EUR_AF=0.0547;SAS_AF=0.1135;AA=G|||;VT=SNP
6	29623594	rs29254	T	C	100	PASS	AC=349;AF=0.0696885;AN=5008;NS=2504;DP=18442;EAS_AF=0.1548;AMR_AF=0.0375;AFR_AF=0.0008;EUR_AF=0.0547;SAS_AF=0.1135;AA=T|||;VT=SNP
6	29623739	rs29228	G	A	100	PASS	AC=1023;AF=0.204273;AN=5008;NS=2504;DP=17783;EAS_AF=0.3264;AMR_AF=0.1916;AFR_AF=0.0378;EUR_AF=0.159;SAS_AF=0.3589;AA=G|||;VT=SNP
6	29625538	rs2262263	A	G	100	PASS	AC=1096;AF=0.21885;AN=5008;NS=2504;DP=15772;EAS_AF=0.0526;AMR_AF=0.2939;AFR_AF=0.3389;EUR_AF=0.2406;SAS_AF=0.1524;AA=G|||;VT=SNP
6	29626321	rs2252711	T	C	100	PASS	AC=953;AF=0.190296;AN=5008;NS=2504;DP=20445;EAS_AF=0.2798;AMR_AF=0.2579;AFR_AF=0.1203;EUR_AF=0.2425;SAS_AF=0.091;AA=T|||;VT=SNP
6	29626949	rs16895223	C	G	100	PASS	AC=977;AF=0.195088;AN=5008;NS=2504;DP=19110;EAS_AF=0.1786;AMR_AF=0.1037;AFR_AF=0.323;EUR_AF=0.1342;SAS_AF=0.1667;AA=c|||;VT=SNP
6	29627473	rs45617437	A	T	100	PASS	AC=337;AF=0.0672923;AN=5008;NS=2504;DP=19764;EAS_AF=0.0159;AMR_AF=0.0389;AFR_AF=0.1664;EUR_AF=0.0557;SAS_AF=0.0184;AA=A|||;VT=SNP
6	29628037	rs3095294	G	A	100	PASS	AC=1144;AF=0.228435;AN=5008;NS=2504;DP=15621;EAS_AF=0.3313;AMR_AF=0.232;AFR_AF=0.0825;EUR_AF=0.175;SAS_AF=0.3722;AA=G|||;VT=SNP
6	29628094	rs3129069	C	T	100	PASS	AC=1030;AF=0.205671;AN=5008;NS=2504;DP=13335;EAS_AF=0.3274;AMR_AF=0.1931;AFR_AF=0.0378;EUR_AF=0.16;SAS_AF=0.363;AA=C|||;VT=SNP
6	29628233	rs2535262	G	A	100	PASS	AC=732;AF=0.146166;AN=5008;NS=2504;DP=10651;EAS_AF=0.0446;AMR_AF=0.2046;AFR_AF=0.1641;EUR_AF=0.1918;SAS_AF=0.138;AA=G|||;VT=SNP
6	29628620	rs3095292	A	G	100	PASS	AC=4019;AF=0.802516;AN=5008;NS=2504;DP=12559;EAS_AF=0.8393;AMR_AF=0.83;AFR_AF=0.7965;EUR_AF=0.7684;SAS_AF=0.7883;AA=G|||;VT=SNP
6	29628732	rs112735397	C	T	100	PASS	AC=340;AF=0.0678914;AN=5008;NS=2504;DP=17280;EAS_AF=0.0159;AMR_AF=0.0403;AFR_AF=0.1679;EUR_AF=0.0557;SAS_AF=0.0184;AA=C|||;VT=SNP
6	29628740	rs2857781	C	A	100	PASS	AC=866;AF=0.172923;AN=5008;NS=2504;DP=17606;EAS_AF=0.2331;AMR_AF=0.2392;AFR_AF=0.1188;EUR_AF=0.2386;SAS_AF=0.0695;AA=C|||;VT=SNP
6	29628782	rs75028453	G	A	100	PASS	AC=340;AF=0.0678914;AN=5008;NS=2504;DP=17712;EAS_AF=0.0159;AMR_AF=0.0403;AFR_AF=0.1679;EUR_AF=0.0557;SAS_AF=0.0184;AA=G|||;VT=SNP
6	29628883	rs2535260	C	G	100	PASS	AC=947;AF=0.189097;AN=5008;NS=2504;DP=19592;EAS_AF=0.0456;AMR_AF=0.2248;AFR_AF=0.3169;EUR_AF=0.2087;SAS_AF=0.1186;AA=g|||;VT=SNP
6	29629344	rs3130251	T	C	100	PASS	AC=1042;AF=0.208067;AN=5008;NS=2504;DP=16550;EAS_AF=0.3264;AMR_AF=0.2017;AFR_AF=0.0378;EUR_AF=0.164;SAS_AF=0.3661;AA=T|||;VT=SNP
6	29632318	rs2256266	C	T	100	PASS	AC=950;AF=0.189696;AN=5008;NS=2504;DP=17282;EAS_AF=0.2788;AMR_AF=0.2579;AFR_AF=0.1203;EUR_AF=0.2416;SAS_AF=0.09;AA=C|||;VT=SNP
6	29633019	rs2535253	C	A	100	PASS	AC=3173;AF=0.633586;AN=5008;NS=2504;DP=14101;EAS_AF=0.5655;AMR_AF=0.5865;AFR_AF=0.7148;EUR_AF=0.5278;SAS_AF=0.7362;AA=A|||;VT=SNP
6	29633041	rs62392949	T	C	100	PASS	AC=376;AF=0.0750799;AN=5008;NS=2504;DP=14147;EAS_AF=0.1567;AMR_AF=0.0375;AFR_AF=0.0008;EUR_AF=0.0577;SAS_AF=0.136;AA=T|||;VT=SNP
6	29633577	rs62392950	G	A	100	PASS	AC=376;AF=0.0750799;AN=5008;NS=2504;DP=15900;EAS_AF=0.1567;AMR_AF=0.0375;AFR_AF=0.0008;EUR_AF=0.0577;SAS_AF=0.136;AA=-|||;VT=SNP
6	29633775	rs6905408	C	T	100	PASS	AC=358;AF=0.0714856;AN=5008;NS=2504;DP=21596;EAS_AF=0.119;AMR_AF=0.0331;AFR_AF=0.0666;EUR_AF=0.0378;SAS_AF=0.091;AA=C|||;VT=SNP
6	29634003	rs2857766	G	C	100	PASS	AC=904;AF=0.180511;AN=5008;NS=2504;DP=19031;EAS_AF=0.2788;AMR_AF=0.1902;AFR_AF=0.1203;EUR_AF=0.2425;SAS_AF=0.09;AA=G|||;VT=SNP;EX_TARGET
6	29635317	rs2071652	C	T	100	PASS	AC=358;AF=0.0714856;AN=5008;NS=2504;DP=18333;EAS_AF=0.119;AMR_AF=0.0331;AFR_AF=0.0666;EUR_AF=0.0378;SAS_AF=0.091;AA=C|||;VT=SNP
6	29635508	rs1318631	G	A	100	PASS	AC=907;AF=0.18111;AN=5008;NS=2504;DP=19364;EAS_AF=0.2798;AMR_AF=0.1902;AFR_AF=0.1218;EUR_AF=0.2425;SAS_AF=0.09;AA=G|||;VT=SNP
6	29635928	rs2071653	T	C	100	PASS	AC=4022;AF=0.803115;AN=5008;NS=2504;DP=20863;EAS_AF=0.8393;AMR_AF=0.83;AFR_AF=0.7988;EUR_AF=0.7684;SAS_AF=0.7883;AA=T|||;VT=SNP
6	29636329	rs57637386	C	A	100	PASS	AC=293;AF=0.0585064;AN=5008;NS=2504;DP=21704;EAS_AF=0.0159;AMR_AF=0.0389;AFR_AF=0.1339;EUR_AF=0.0547;SAS_AF=0.0184;AA=C|||;VT=SNP
6	29636409	rs2535246	T	G	100	PASS	AC=694;AF=0.138578;AN=5008;NS=2504;DP=19198;EAS_AF=0.0456;AMR_AF=0.1931;AFR_AF=0.1641;EUR_AF=0.1839;SAS_AF=0.1145;AA=T|||;VT=SNP
6	29636822	rs2535245	T	C	100	PASS	AC=781;AF=0.15595;AN=5008;NS=2504;DP=14131;EAS_AF=0.0466;AMR_AF=0.2147;AFR_AF=0.2088;EUR_AF=0.1958;SAS_AF=0.1145;AA=C|||;VT=SNP
6	29637365	rs73406513	G	A	100	PASS	AC=441;AF=0.0880591;AN=5008;NS=2504;DP=17786;EAS_AF=0.0248;AMR_AF=0.0533;AFR_AF=0.1921;EUR_AF=0.0567;SAS_AF=0.0695;AA=G|||;VT=SNP
6	29637710	rs3095291	C	G	100	PASS	AC=4141;AF=0.826877;AN=5008;NS=2504;DP=16745;EAS_AF=0.8472;AMR_AF=0.8444;AFR_AF=0.8359;EUR_AF=0.7704;SAS_AF=0.8395;AA=G|||;VT=SNP
6	29638434	rs1122947	A	G	100	PASS	AC=695;AF=0.138778;AN=5008;NS=2504;DP=20093;EAS_AF=0.0456;AMR_AF=0.1945;AFR_AF=0.1641;EUR_AF=0.1839;SAS_AF=0.1145;AA=A|||;VT=SNP;EX_TARGET
6	29639776	rs9257936	C	T	100	PASS	AC=219;AF=0.04373;AN=5008;NS=2504;DP=15008;EAS_AF=0.0188;AMR_AF=0.0605;AFR_AF=0.0076;EUR_AF=0.1163;SAS_AF=0.0317;AA=C|||;VT=SNP
6	29639862	rs2535243	A	G	100	PASS	AC=785;AF=0.156749;AN=5008;NS=2504;DP=11741;EAS_AF=0.0466;AMR_AF=0.2161;AFR_AF=0.211;EUR_AF=0.1958;SAS_AF=0.1145;AA=G|||;VT=SNP
6	29639986	rs62392951	A	T	100	PASS	AC=376;AF=0.0750799;AN=5008;NS=2504;DP=12543;EAS_AF=0.1567;AMR_AF=0.0375;AFR_AF=0.0008;EUR_AF=0.0577;SAS_AF=0.136;AA=A|||;VT=SNP
6	29640039	rs1984840	G	A	100	PASS	AC=694;AF=0.138578;AN=5008;NS=2504;DP=11813;EAS_AF=0.0456;AMR_AF=0.1931;AFR_AF=0.1641;EUR_AF=0.1839;SAS_AF=0.1145;AA=G|||;VT=SNP
6	29641613	rs28454267	G	A	100	PASS	AC=441;AF=0.0880591;AN=5008;NS=2504;DP=17515;EAS_AF=0.0238;AMR_AF=0.0533;AFR_AF=0.1929;EUR_AF=0.0567;SAS_AF=0.0695;AA=G|||;VT=SNP
6	29641637	rs3095290	G	A	100	PASS	AC=1088;AF=0.217252;AN=5008;NS=2504;DP=17577;EAS_AF=0.3254;AMR_AF=0.2695;AFR_AF=0.0378;EUR_AF=0.164;SAS_AF=0.3661;AA=G|||;VT=SNP
6	29641687	rs2840215	A	G	100	PASS	AC=376;AF=0.0750799;AN=5008;NS=2504;DP=17589;EAS_AF=0.1567;AMR_AF=0.0375;AFR_AF=0.0008;EUR_AF=0.0577;SAS_AF=0.136;AA=A|||;VT=SNP
6	29642509	rs9257940	A	G	100	PASS	AC=358;AF=0.0714856;AN=5008;NS=2504;DP=21013;EAS_AF=0.119;AMR_AF=0.0331;AFR_AF=0.0666;EUR_AF=0.0378;SAS_AF=0.091;AA=A|||;VT=SNP
6	29642912	rs4713230	G	C	100	PASS	AC=904;AF=0.180511;AN=5008;NS=2504;DP=12905;EAS_AF=0.2788;AMR_AF=0.1902;AFR_AF=0.1203;EUR_AF=0.2425;SAS_AF=0.09;AA=G|||;VT=SNP
6	29643877	rs2535240	A	G	100	PASS	AC=1346;AF=0.26877;AN=5008;NS=2504;DP=14487;EAS_AF=0.3254;AMR_AF=0.3012;AFR_AF=0.1914;EUR_AF=0.1928;SAS_AF=0.3701;AA=A|||;VT=SNP;EX_TARGET
6	29644040	rs374317	C	T	100	PASS	AC=1344;AF=0.268371;AN=5008;NS=2504;DP=15715;EAS_AF=0.3274;AMR_AF=0.3012;AFR_AF=0.1914;EUR_AF=0.1889;SAS_AF=0.3701;AA=C|||;VT=SNP
6	29644275	rs375248	C	T	100	PASS	AC=1343;AF=0.268171;AN=5008;NS=2504;DP=11984;EAS_AF=0.3264;AMR_AF=0.3012;AFR_AF=0.1914;EUR_AF=0.1889;SAS_AF=0.3701;AA=T|||;VT=SNP
6	29644502	rs375984	C	T	100	PASS	AC=1344;AF=0.268371;AN=5008;NS=2504;DP=18808;EAS_AF=0.3264;AMR_AF=0.3026;AFR_AF=0.1914;EUR_AF=0.1889;SAS_AF=0.3701;AA=C|||;VT=SNP
6	29644633	rs376319	C	T	100	PASS	AC=1343;AF=0.268171;AN=5008;NS=2504;DP=17634;EAS_AF=0.3264;AMR_AF=0.3012;AFR_AF=0.1914;EUR_AF=0.1889;SAS_AF=0.3701;AA=C|||;VT=SNP;EX_TARGET
6	29644970	rs55693745	T	C	100	PASS	AC=376;AF=0.0750799;AN=5008;NS=2504;DP=19999;EAS_AF=0.1567;AMR_AF=0.0375;AFR_AF=0.0008;EUR_AF=0.0577;SAS_AF=0.136;AA=T|||;VT=SNP
6	29645038	rs2535238	C	A	100	PASS	AC=1342;AF=0.267971;AN=5008;NS=2504;DP=19631;EAS_AF=0.3264;AMR_AF=0.3012;AFR_AF=0.1914;EUR_AF=0.1889;SAS_AF=0.3691;AA=A|||;VT=SNP
6	29645118	rs2747421	G	C	100	PASS	AC=1344;AF=0.268371;AN=5008;NS=2504;DP=19741;EAS_AF=0.3264;AMR_AF=0.3012;AFR_AF=0.1914;EUR_AF=0.1889;SAS_AF=0.3712;AA=C|||;VT=SNP
6	29645532	rs116211033	A	G	100	PASS	AC=376;AF=0.0750799;AN=5008;NS=2504;DP=15998;EAS_AF=0.1567;AMR_AF=0.0375;AFR_AF=0.0008;EUR_AF=0.0577;SAS_AF=0.136;AA=A|||;VT=SNP
6	29645613	rs3129063	C	A	100	PASS	AC=1088;AF=0.217252;AN=5008;NS=2504;DP=19514;EAS_AF=0.3254;AMR_AF=0.2695;AFR_AF=0.0378;EUR_AF=0.164;SAS_AF=0.3661;AA=C|||;VT=SNP
6	29645634	rs387642	C	T	100	PASS	AC=1340;AF=0.267572;AN=5008;NS=2504;DP=19638;EAS_AF=0.3264;AMR_AF=0.3012;AFR_AF=0.1899;EUR_AF=0.1879;SAS_AF=0.3701;AA=C|||;VT=SNP
6	29645726	rs4391284	C	T	100	PASS	AC=660;AF=0.131789;AN=5008;NS=2504;DP=18972;EAS_AF=0.2331;AMR_AF=0.1542;AFR_AF=0.0136;EUR_AF=0.2306;SAS_AF=0.0695;AA=C|||;VT=SNP
6	29645770	rs387640	A	G	100	PASS	AC=1343;AF=0.268171;AN=5008;NS=2504;DP=19163;EAS_AF=0.3264;AMR_AF=0.3012;AFR_AF=0.1914;EUR_AF=0.1889;SAS_AF=0.3701;AA=A|||;VT=SNP
6	29645885	rs4085264	G	A	100	PASS	AC=379;AF=0.0756789;AN=5008;NS=2504;DP=18699;EAS_AF=0.1567;AMR_AF=0.0418;AFR_AF=0.0008;EUR_AF=0.0577;SAS_AF=0.136;AA=G|||;VT=SNP
6	29645937	rs3129062	C	T	100	PASS	AC=1343;AF=0.268171;AN=5008;NS=2504;DP=17804;EAS_AF=0.3264;AMR_AF=0.3012;AFR_AF=0.1914;EUR_AF=0.1889;SAS_AF=0.3701;AA=C|||;VT=SNP
6	29645989	rs4085262	A	C	100	PASS	AC=376;AF=0.0750799;AN=5008;NS=2504;DP=19121;EAS_AF=0.1567;AMR_AF=0.0375;AFR_AF=0.0008;EUR_AF=0.0577;SAS_AF=0.136;AA=A|||;VT=SNP
6	29646165	rs396660	C	T	100	PASS	AC=1811;AF=0.361621;AN=5008;NS=2504;DP=17526;EAS_AF=0.4891;AMR_AF=0.3761;AFR_AF=0.2179;EUR_AF=0.2624;SAS_AF=0.5164;AA=T|||;VT=SNP
6	29646201	rs3906306	T	C	100	PASS	AC=376;AF=0.0750799;AN=5008;NS=2504;DP=17721;EAS_AF=0.1567;AMR_AF=0.0375;AFR_AF=0.0008;EUR_AF=0.0577;SAS_AF=0.136;AA=T|||;VT=SNP
6	29646790	rs2747425	C	T	100	PASS	AC=693;AF=0.138379;AN=5008;NS=2504;DP=18966;EAS_AF=0.0446;AMR_AF=0.1931;AFR_AF=0.1657;EUR_AF=0.1819;SAS_AF=0.1145;AA=c|||;VT=SNP
6	29646865	rs9257953	G	A	100	PASS	AC=358;AF=0.0714856;AN=5008;NS=2504;DP=21170;EAS_AF=0.119;AMR_AF=0.0331;AFR_AF=0.0666;EUR_AF=0.0378;SAS_AF=0.091;AA=G|||;VT=SNP
6	29646879	rs445150	T	C	100	PASS	AC=1810;AF=0.361422;AN=5008;NS=2504;DP=21121;EAS_AF=0.4891;AMR_AF=0.3761;AFR_AF=0.2171;EUR_AF=0.2624;SAS_AF=0.5164;AA=C|||;VT=SNP
6	29647149	rs3870968	G	T	100	PASS	AC=376;AF=0.0750799;AN=5008;NS=2504;DP=19986;EAS_AF=0.1567;AMR_AF=0.0375;AFR_AF=0.0008;EUR_AF=0.0577;SAS_AF=0.136;AA=G|||;VT=SNP
6	29647545	rs448380	T	C	100	PASS	AC=1343;AF=0.268171;AN=5008;NS=2504;DP=17606;EAS_AF=0.3264;AMR_AF=0.3012;AFR_AF=0.1914;EUR_AF=0.1889;SAS_AF=0.3701;AA=C|||;VT=SNP
6	29647628	rs416568	T	A	100	PASS	AC=1720;AF=0.34345;AN=5008;NS=2504;DP=17203;EAS_AF=0.4831;AMR_AF=0.3386;AFR_AF=0.1929;EUR_AF=0.2465;SAS_AF=0.5061;AA=A|||;VT=SNP
6	29647642	rs448489	T	C	100	PASS	AC=1343;AF=0.268171;AN=5008;NS=2504;DP=17203;EAS_AF=0.3264;AMR_AF=0.3012;AFR_AF=0.1914;EUR_AF=0.1889;SAS_AF=0.3701;AA=C|||;VT=SNP
6	29647715	rs17369215	C	T	100	PASS	AC=903;AF=0.180312;AN=5008;NS=2504;DP=18037;EAS_AF=0.2788;AMR_AF=0.1859;AFR_AF=0.1203;EUR_AF=0.2435;SAS_AF=0.091;AA=C|||;VT=SNP
6	29647727	rs62392954	G	A	100	PASS	AC=374;AF=0.0746805;AN=5008;NS=2504;DP=17836;EAS_AF=0.1567;AMR_AF=0.0375;AFR_AF=0.0008;EUR_AF=0.0567;SAS_AF=0.135;AA=G|||;VT=SNP
6	29647820	rs62392955	A	T	100	PASS	AC=376;AF=0.0750799;AN=5008;NS=2504;DP=15504;EAS_AF=0.1567;AMR_AF=0.0375;AFR_AF=0.0008;EUR_AF=0.0577;SAS_AF=0.136;AA=A|||;VT=SNP
6	29648119	rs2747427	A	G	100	PASS	AC=1338;AF=0.267173;AN=5008;NS=2504;DP=20414;EAS_AF=0.3274;AMR_AF=0.2954;AFR_AF=0.1921;EUR_AF=0.1889;SAS_AF=0.3671;AA=A|||;VT=SNP
6	29648120	rs17184549	G	A	100	PASS	AC=670;AF=0.133786;AN=5008;NS=2504;DP=20449;EAS_AF=0.2331;AMR_AF=0.1527;AFR_AF=0.0212;EUR_AF=0.2316;SAS_AF=0.0695;AA=G|||;VT=SNP
6	29648126	rs2747428	C	G	100	PASS	AC=1338;AF=0.267173;AN=5008;NS=2504;DP=20495;EAS_AF=0.3274;AMR_AF=0.2954;AFR_AF=0.1921;EUR_AF=0.1889;SAS_AF=0.3671;AA=C|||;VT=SNP
6	29648137	rs417764	G	A	100	PASS	AC=1338;AF=0.267173;AN=5008;NS=2504;DP=20126;EAS_AF=0.3274;AMR_AF=0.2954;AFR_AF=0.1921;EUR_AF=0.1889;SAS_AF=0.3671;AA=G|||;VT=SNP
6	29648199	rs3129058	C	T	100	PASS	AC=1091;AF=0.217851;AN=5008;NS=2504;DP=18292;EAS_AF=0.3264;AMR_AF=0.268;AFR_AF=0.0401;EUR_AF=0.164;SAS_AF=0.3661;AA=C|||;VT=SNP
6	29648377	rs2747429	T	C	100	PASS	AC=1344;AF=0.268371;AN=5008;NS=2504;DP=16046;EAS_AF=0.3264;AMR_AF=0.3026;AFR_AF=0.1914;EUR_AF=0.1889;SAS_AF=0.3701;AA=T|||;VT=SNP
6	29648398	rs365052	G	C	100	PASS	AC=1717;AF=0.342851;AN=5008;NS=2504;DP=16237;EAS_AF=0.4831;AMR_AF=0.3386;AFR_AF=0.1921;EUR_AF=0.2465;SAS_AF=0.5041;AA=C|||;VT=SNP
6	29648468	rs3129057	C	T	100	PASS	AC=3029;AF=0.604832;AN=5008;NS=2504;DP=18743;EAS_AF=0.5575;AMR_AF=0.647;AFR_AF=0.6195;EUR_AF=0.5109;SAS_AF=0.7004;AA=T|||;VT=SNP
6	29648506	rs2747430	G	A	100	PASS	AC=1810;AF=0.361422;AN=5008;NS=2504;DP=18776;EAS_AF=0.4891;AMR_AF=0.3761;AFR_AF=0.2171;EUR_AF=0.2624;SAS_AF=0.5164;AA=A|||;VT=SNP
6	29648564	rs2747431	C	T	100	PASS	AC=1719;AF=0.343251;AN=5008;NS=2504;DP=17455;EAS_AF=0.4831;AMR_AF=0.3386;AFR_AF=0.1921;EUR_AF=0.2465;SAS_AF=0.5061;AA=T|||;VT=SNP
6	29648895	rs2747432	C	G	100	PASS	AC=1688;AF=0.337061;AN=5008;NS=2504;DP=10500;EAS_AF=0.2312;AMR_AF=0.3473;AFR_AF=0.4289;EUR_AF=0.3221;SAS_AF=0.3303;AA=C|||;VT=SNP
6	29648934	rs62392956	C	T	100	PASS	AC=376;AF=0.0750799;AN=5008;NS=2504;DP=8958;EAS_AF=0.1567;AMR_AF=0.0375;AFR_AF=0.0008;EUR_AF=0.0577;SAS_AF=0.136;AA=C|||;VT=SNP
6	29648941	rs416571	A	G	100	PASS	AC=3048;AF=0.608626;AN=5008;NS=2504;DP=9144;EAS_AF=0.5605;AMR_AF=0.6484;AFR_AF=0.6203;EUR_AF=0.5109;SAS_AF=0.7147;AA=G|||;VT=SNP
6	29649049	rs112470363	A	C	100	PASS	AC=438;AF=0.0874601;AN=5008;NS=2504;DP=12202;EAS_AF=0.0228;AMR_AF=0.0548;AFR_AF=0.1906;EUR_AF=0.0567;SAS_AF=0.0695;AA=A|||;VT=SNP
6	29649056	rs3129054	C	T	100	PASS	AC=1685;AF=0.336462;AN=5008;NS=2504;DP=12336;EAS_AF=0.2312;AMR_AF=0.3458;AFR_AF=0.4274;EUR_AF=0.3221;SAS_AF=0.3303;AA=T|||;VT=SNP
6	29649093	rs3131848	G	A	100	PASS	AC=1219;AF=0.243411;AN=5008;NS=2504;DP=13334;EAS_AF=0.0685;AMR_AF=0.2723;AFR_AF=0.4017;EUR_AF=0.2485;SAS_AF=0.184;AA=G|||;VT=SNP
6	29649105	rs3131847	G	A	100	PASS	AC=1686;AF=0.336661;AN=5008;NS=2504;DP=13359;EAS_AF=0.2312;AMR_AF=0.3473;AFR_AF=0.4274;EUR_AF=0.3221;SAS_AF=0.3303;AA=A|||;VT=SNP
6	29649190	rs3095289	A	G	100	PASS	AC=1686;AF=0.336661;AN=5008;NS=2504;DP=13311;EAS_AF=0.2312;AMR_AF=0.3458;AFR_AF=0.4281;EUR_AF=0.3221;SAS_AF=0.3303;AA=G|||;VT=SNP
6	29649219	rs62392957	G	A	100	PASS	AC=376;AF=0.0750799;AN=5008;NS=2504;DP=13939;EAS_AF=0.1567;AMR_AF=0.0375;AFR_AF=0.0008;EUR_AF=0.0577;SAS_AF=0.136;AA=G|||;VT=SNP
6	29649547	rs385492	T	C	100	PASS	AC=3028;AF=0.604633;AN=5008;NS=2504;DP=12872;EAS_AF=0.5565;AMR_AF=0.647;AFR_AF=0.6195;EUR_AF=0.5109;SAS_AF=0.7004;AA=C|||;VT=SNP
6	29649609	rs2982836	G	A	100	PASS	AC=1311;AF=0.261781;AN=5008;NS=2504;DP=15238;EAS_AF=0.0744;AMR_AF=0.3084;AFR_AF=0.4274;EUR_AF=0.2644;SAS_AF=0.1953;AA=G|||;VT=SNP
6	29649632	rs2982837	G	T	100	PASS	AC=699;AF=0.139577;AN=5008;NS=2504;DP=14317;EAS_AF=0.0446;AMR_AF=0.1974;AFR_AF=0.1657;EUR_AF=0.1839;SAS_AF=0.1155;AA=G|||;VT=SNP
6	29649800	rs2982839	G	A	100	PASS	AC=1686;AF=0.336661;AN=5008;NS=2504;DP=16486;EAS_AF=0.2312;AMR_AF=0.3458;AFR_AF=0.4281;EUR_AF=0.3221;SAS_AF=0.3303;AA=G|||;VT=SNP
6	29649944	rs3117290	T	G	100	PASS	AC=4238;AF=0.846246;AN=5008;NS=2504;DP=16273;EAS_AF=0.8472;AMR_AF=0.8703;AFR_AF=0.8843;EUR_AF=0.7843;SAS_AF=0.8405;AA=G|||;VT=SNP
6	29650004	rs3129053	T	C	100	PASS	AC=1939;AF=0.387181;AN=5008;NS=2504;DP=15685;EAS_AF=0.2321;AMR_AF=0.3775;AFR_AF=0.5802;EUR_AF=0.3469;SAS_AF=0.3344;AA=C|||;VT=SNP
6	29650131	rs17435027	A	G	100	PASS	AC=901;AF=0.179912;AN=5008;NS=2504;DP=17418;EAS_AF=0.2788;AMR_AF=0.1859;AFR_AF=0.1203;EUR_AF=0.2425;SAS_AF=0.09;AA=A|||;VT=SNP
6	29650196	rs62392958	C	T	100	PASS	AC=376;AF=0.0750799;AN=5008;NS=2504;DP=14036;EAS_AF=0.1567;AMR_AF=0.0375;AFR_AF=0.0008;EUR_AF=0.0577;SAS_AF=0.136;AA=C|||;VT=SNP
6	29650209	rs6902607	C	T	100	PASS	AC=1219;AF=0.243411;AN=5008;NS=2504;DP=14572;EAS_AF=0.0685;AMR_AF=0.2709;AFR_AF=0.4024;EUR_AF=0.2485;SAS_AF=0.184;AA=C|||;VT=SNP
6	29650641	rs2474102	G	A	100	PASS	AC=1270;AF=0.253594;AN=5008;NS=2504;DP=13919;EAS_AF=0.0744;AMR_AF=0.281;AFR_AF=0.4032;EUR_AF=0.2575;SAS_AF=0.2127;AA=G|||;VT=SNP
6	29651185	rs430133	A	G	100	PASS	AC=1940;AF=0.38738;AN=5008;NS=2504;DP=16111;EAS_AF=0.2321;AMR_AF=0.3775;AFR_AF=0.5809;EUR_AF=0.3469;SAS_AF=0.3344;AA=G|||;VT=SNP
6	29651316	rs1018935	T	C	100	PASS	AC=1686;AF=0.336661;AN=5008;NS=2504;DP=18431;EAS_AF=0.2312;AMR_AF=0.3458;AFR_AF=0.4281;EUR_AF=0.3221;SAS_AF=0.3303;AA=T|||;VT=SNP
6	29651324	rs2747434	G	A	100	PASS	AC=1686;AF=0.336661;AN=5008;NS=2504;DP=18488;EAS_AF=0.2312;AMR_AF=0.3458;AFR_AF=0.4281;EUR_AF=0.3221;SAS_AF=0.3303;AA=G|||;VT=SNP
6	29651516	rs385354	C	G	100	PASS	AC=1939;AF=0.387181;AN=5008;NS=2504;DP=21600;EAS_AF=0.2321;AMR_AF=0.3775;AFR_AF=0.5802;EUR_AF=0.3469;SAS_AF=0.3344;AA=G|||;VT=SNP
6	29651685	rs2535236	C	T	100	PASS	AC=1678;AF=0.335064;AN=5008;NS=2504;DP=20783;EAS_AF=0.2312;AMR_AF=0.3429;AFR_AF=0.4281;EUR_AF=0.3211;SAS_AF=0.3252;AA=C|||;VT=SNP
6	29651935	rs2747436	T	C	100	PASS	AC=1682;AF=0.335863;AN=5008;NS=2504;DP=21094;EAS_AF=0.2312;AMR_AF=0.3429;AFR_AF=0.4281;EUR_AF=0.3211;SAS_AF=0.3292;AA=T|||;VT=SNP
6	29652054	rs2535235	C	T	100	PASS	AC=1683;AF=0.336062;AN=5008;NS=2504;DP=19915;EAS_AF=0.2312;AMR_AF=0.3429;AFR_AF=0.4281;EUR_AF=0.3221;SAS_AF=0.3292;AA=C|||;VT=SNP
6	29652199	rs3117292	A	G	100	PASS	AC=1975;AF=0.394369;AN=5008;NS=2504;DP=21968;EAS_AF=0.2321;AMR_AF=0.3833;AFR_AF=0.5825;EUR_AF=0.3748;SAS_AF=0.3354;AA=G|||;VT=SNP
6	29652341	rs9257986	C	G	100	PASS	AC=360;AF=0.071885;AN=5008;NS=2504;DP=21169;EAS_AF=0.119;AMR_AF=0.0331;AFR_AF=0.0666;EUR_AF=0.0378;SAS_AF=0.093;AA=C|||;VT=SNP
6	29652468	rs2747440	T	C	100	PASS	AC=1209;AF=0.241414;AN=5008;NS=2504;DP=22566;EAS_AF=0.0665;AMR_AF=0.268;AFR_AF=0.4024;EUR_AF=0.2475;SAS_AF=0.1789;AA=T|||;VT=SNP
6	29652576	rs3129045	C	A	100	PASS	AC=1935;AF=0.386382;AN=5008;NS=2504;DP=22942;EAS_AF=0.2312;AMR_AF=0.3746;AFR_AF=0.5802;EUR_AF=0.3469;SAS_AF=0.3333;AA=A|||;VT=SNP
6	29653128	rs3095288	T	C	100	PASS	AC=1936;AF=0.386581;AN=5008;NS=2504;DP=21755;EAS_AF=0.2312;AMR_AF=0.3746;AFR_AF=0.5809;EUR_AF=0.3469;SAS_AF=0.3333;AA=C|||;VT=SNP
6	29653186	rs2747442	A	G	100	PASS	AC=1683;AF=0.336062;AN=5008;NS=2504;DP=23306;EAS_AF=0.2302;AMR_AF=0.3429;AFR_AF=0.4289;EUR_AF=0.3221;SAS_AF=0.3292;AA=A|||;VT=SNP
6	29653257	rs2747443	A	G	100	PASS	AC=1683;AF=0.336062;AN=5008;NS=2504;DP=21828;EAS_AF=0.2302;AMR_AF=0.3429;AFR_AF=0.4289;EUR_AF=0.3221;SAS_AF=0.3292;AA=A|||;VT=SNP
6	29653274	rs3117293	T	G	100	PASS	AC=1936;AF=0.386581;AN=5008;NS=2504;DP=21532;EAS_AF=0.2312;AMR_AF=0.3746;AFR_AF=0.5809;EUR_AF=0.3469;SAS_AF=0.3333;AA=G|||;VT=SNP
6	29653329	rs3117294	T	G	100	PASS	AC=1936;AF=0.386581;AN=5008;NS=2504;DP=21505;EAS_AF=0.2312;AMR_AF=0.3746;AFR_AF=0.5809;EUR_AF=0.3469;SAS_AF=0.3333;AA=G|||;VT=SNP
6	29653377	rs3117295	T	C	100	PASS	AC=1113;AF=0.222244;AN=5008;NS=2504;DP=20319;EAS_AF=0.3413;AMR_AF=0.2709;AFR_AF=0.0325;EUR_AF=0.1759;SAS_AF=0.3691;AA=T|||;VT=SNP
6	29653397	rs3117296	C	T	100	PASS	AC=1936;AF=0.386581;AN=5008;NS=2504;DP=20133;EAS_AF=0.2312;AMR_AF=0.3746;AFR_AF=0.5809;EUR_AF=0.3469;SAS_AF=0.3333;AA=T|||;VT=SNP
6	29653713	rs56101454	C	T	100	PASS	AC=378;AF=0.0754792;AN=5008;NS=2504;DP=18833;EAS_AF=0.1577;AMR_AF=0.0375;AFR_AF=0.0008;EUR_AF=0.0586;SAS_AF=0.136;AA=C|||;VT=SNP
6	29653803	rs3095287	C	T	100	PASS	AC=769;AF=0.153554;AN=5008;NS=2504;DP=16847;EAS_AF=0.0427;AMR_AF=0.2147;AFR_AF=0.2103;EUR_AF=0.1909;SAS_AF=0.1094;AA=C|||;VT=SNP
6	29653873	rs56172386	C	T	100	PASS	AC=378;AF=0.0754792;AN=5008;NS=2504;DP=16626;EAS_AF=0.1577;AMR_AF=0.0375;AFR_AF=0.0008;EUR_AF=0.0586;SAS_AF=0.136;AA=C|||;VT=SNP
6	29653957	rs3117299	A	C	100	PASS	AC=1113;AF=0.222244;AN=5008;NS=2504;DP=16107;EAS_AF=0.3413;AMR_AF=0.2709;AFR_AF=0.0325;EUR_AF=0.1759;SAS_AF=0.3691;AA=A|||;VT=SNP
6	29653964	rs3095286	C	T	100	PASS	AC=1682;AF=0.335863;AN=5008;NS=2504;DP=16743;EAS_AF=0.2302;AMR_AF=0.3429;AFR_AF=0.4289;EUR_AF=0.3211;SAS_AF=0.3292;AA=C|||;VT=SNP
6	29654035	rs55933609	A	G	100	PASS	AC=378;AF=0.0754792;AN=5008;NS=2504;DP=18000;EAS_AF=0.1577;AMR_AF=0.0375;AFR_AF=0.0008;EUR_AF=0.0586;SAS_AF=0.136;AA=A|||;VT=SNP
6	29654409	rs3129044	G	A	100	PASS	AC=1491;AF=0.297724;AN=5008;NS=2504;DP=19841;EAS_AF=0.499;AMR_AF=0.3084;AFR_AF=0.0333;EUR_AF=0.2346;SAS_AF=0.5051;AA=G|||;VT=SNP
6	29654437	rs3095285	T	C	100	PASS	AC=4271;AF=0.852835;AN=5008;NS=2504;DP=20486;EAS_AF=0.8591;AMR_AF=0.8746;AFR_AF=0.8858;EUR_AF=0.7972;SAS_AF=0.8436;AA=C|||;VT=SNP
6	29654570	rs4959123	T	A	100	PASS	AC=901;AF=0.179912;AN=5008;NS=2504;DP=17656;EAS_AF=0.2758;AMR_AF=0.1888;AFR_AF=0.1195;EUR_AF=0.2435;SAS_AF=0.091;AA=T|||;VT=SNP
6	29654700	rs3117301	C	T	100	PASS	AC=1378;AF=0.27516;AN=5008;NS=2504;DP=17607;EAS_AF=0.3423;AMR_AF=0.3055;AFR_AF=0.1921;EUR_AF=0.2008;SAS_AF=0.3732;AA=C|||;VT=SNP
6	29654812	rs3129043	G	T	100	PASS	AC=4271;AF=0.852835;AN=5008;NS=2504;DP=19204;EAS_AF=0.8591;AMR_AF=0.8746;AFR_AF=0.8858;EUR_AF=0.7972;SAS_AF=0.8436;AA=T|||;VT=SNP
6	29654877	rs2747451	A	G	100	PASS	AC=1305;AF=0.260583;AN=5008;NS=2504;DP=18041;EAS_AF=0.0724;AMR_AF=0.3055;AFR_AF=0.4281;EUR_AF=0.2634;SAS_AF=0.1933;AA=A|||;VT=SNP
6	29654943	rs2747453	T	C	100	PASS	AC=668;AF=0.133387;AN=5008;NS=2504;DP=17584;EAS_AF=0.0427;AMR_AF=0.1916;AFR_AF=0.1566;EUR_AF=0.1779;SAS_AF=0.1084;AA=T|||;VT=SNP
6	29655113	rs2747454	G	A	100	PASS	AC=1211;AF=0.241813;AN=5008;NS=2504;DP=10789;EAS_AF=0.0675;AMR_AF=0.268;AFR_AF=0.4032;EUR_AF=0.2475;SAS_AF=0.1789;AA=G|||;VT=SNP
6	29655202	rs2747455	G	A	100	PASS	AC=689;AF=0.13758;AN=5008;NS=2504;DP=14515;EAS_AF=0.0427;AMR_AF=0.1945;AFR_AF=0.1657;EUR_AF=0.1829;SAS_AF=0.1104;AA=G|||;VT=SNP
6	29655239	rs3095284	C	G	100	PASS	AC=1125;AF=0.224641;AN=5008;NS=2504;DP=15486;EAS_AF=0.3413;AMR_AF=0.2738;AFR_AF=0.0401;EUR_AF=0.1759;SAS_AF=0.3691;AA=C|||;VT=SNP
6	29655503	rs3129041	G	A	100	PASS	AC=770;AF=0.153754;AN=5008;NS=2504;DP=12689;EAS_AF=0.0427;AMR_AF=0.2147;AFR_AF=0.211;EUR_AF=0.1909;SAS_AF=0.1094;AA=G|||;VT=SNP
6	29655588	rs3131898	C	T	100	PASS	AC=1125;AF=0.224641;AN=5008;NS=2504;DP=14699;EAS_AF=0.3413;AMR_AF=0.2738;AFR_AF=0.0401;EUR_AF=0.1759;SAS_AF=0.3691;AA=C|||;VT=SNP
6	29655730	rs3117311	C	T	100	PASS	AC=1113;AF=0.222244;AN=5008;NS=2504;DP=19574;EAS_AF=0.3413;AMR_AF=0.2709;AFR_AF=0.0325;EUR_AF=0.1759;SAS_AF=0.3691;AA=C|||;VT=SNP
6	29655922	rs9258004	G	A	100	PASS	AC=327;AF=0.0652955;AN=5008;NS=2504;DP=20441;EAS_AF=0.1071;AMR_AF=0.0288;AFR_AF=0.0658;EUR_AF=0.0258;SAS_AF=0.0879;AA=G|||;VT=SNP
6	29656271	rs3117312	T	C	100	PASS	AC=1125;AF=0.224641;AN=5008;NS=2504;DP=21535;EAS_AF=0.3413;AMR_AF=0.2738;AFR_AF=0.0401;EUR_AF=0.1759;SAS_AF=0.3691;AA=t|||;VT=SNP
6	29656416	rs2747456	T	G	100	PASS	AC=1378;AF=0.27516;AN=5008;NS=2504;DP=18460;EAS_AF=0.3423;AMR_AF=0.3055;AFR_AF=0.1921;EUR_AF=0.2008;SAS_AF=0.3732;AA=g|||;VT=SNP
6	29656417	rs2747457	T	G	100	PASS	AC=1378;AF=0.27516;AN=5008;NS=2504;DP=18495;EAS_AF=0.3423;AMR_AF=0.3055;AFR_AF=0.1921;EUR_AF=0.2008;SAS_AF=0.3732;AA=g|||;VT=SNP
6	29657127	rs2747460	C	T	100	PASS	AC=1378;AF=0.27516;AN=5008;NS=2504;DP=16514;EAS_AF=0.3423;AMR_AF=0.3055;AFR_AF=0.1921;EUR_AF=0.2008;SAS_AF=0.3732;AA=c|||;VT=SNP
6	29657312	rs2747463	C	G	100	PASS	AC=1208;AF=0.241214;AN=5008;NS=2504;DP=17067;EAS_AF=0.0665;AMR_AF=0.268;AFR_AF=0.4032;EUR_AF=0.2475;SAS_AF=0.1769;AA=C|||;VT=SNP
6	29657808	rs3117313	G	A	100	PASS	AC=631;AF=0.125998;AN=5008;NS=2504;DP=13378;EAS_AF=0.1587;AMR_AF=0.0692;AFR_AF=0.1528;EUR_AF=0.0835;SAS_AF=0.1401;AA=T|||;VT=SNP
6	29657941	rs3095296	C	T	100	PASS	AC=1208;AF=0.241214;AN=5008;NS=2504;DP=15499;EAS_AF=0.0665;AMR_AF=0.268;AFR_AF=0.4032;EUR_AF=0.2475;SAS_AF=0.1769;AA=C|||;VT=SNP
6	29657959	rs3131895	C	T	100	PASS	AC=1125;AF=0.224641;AN=5008;NS=2504;DP=15125;EAS_AF=0.3413;AMR_AF=0.2738;AFR_AF=0.0401;EUR_AF=0.1759;SAS_AF=0.3691;AA=C|||;VT=SNP
6	29658154	rs62391766	G	C	100	PASS	AC=378;AF=0.0754792;AN=5008;NS=2504;DP=15241;EAS_AF=0.1577;AMR_AF=0.0375;AFR_AF=0.0008;EUR_AF=0.0586;SAS_AF=0.136;AA=G|||;VT=SNP
6	29658197	rs3117315	A	G	100	PASS	AC=3960;AF=0.790735;AN=5008;NS=2504;DP=16838;EAS_AF=0.8482;AMR_AF=0.8372;AFR_AF=0.7405;EUR_AF=0.7664;SAS_AF=0.7914;AA=G|||;VT=SNP
6	29658357	rs9258017	C	T	100	PASS	AC=1126;AF=0.22484;AN=5008;NS=2504;DP=17327;EAS_AF=0.3423;AMR_AF=0.2738;AFR_AF=0.0401;EUR_AF=0.1759;SAS_AF=0.3691;AA=C|||;VT=SNP
6	29658399	rs73406600	C	T	100	PASS	AC=439;AF=0.0876597;AN=5008;NS=2504;DP=17182;EAS_AF=0.0238;AMR_AF=0.0533;AFR_AF=0.1914;EUR_AF=0.0567;SAS_AF=0.0695;AA=C|||;VT=SNP
6	29658864	rs3129039	G	A	100	PASS	AC=1115;AF=0.222644;AN=5008;NS=2504;DP=20907;EAS_AF=0.3423;AMR_AF=0.2709;AFR_AF=0.0325;EUR_AF=0.1769;SAS_AF=0.3691;AA=G|||;VT=SNP
6	29659043	rs2535274	T	C	100	PASS	AC=1379;AF=0.275359;AN=5008;NS=2504;DP=17416;EAS_AF=0.3433;AMR_AF=0.3055;AFR_AF=0.1921;EUR_AF=0.2008;SAS_AF=0.3732;AA=C|||;VT=SNP
6	29659124	rs2747467	A	G	100	PASS	AC=1852;AF=0.369808;AN=5008;NS=2504;DP=16387;EAS_AF=0.5069;AMR_AF=0.3804;AFR_AF=0.2179;EUR_AF=0.2753;SAS_AF=0.5235;AA=G|||;VT=SNP
6	29659133	rs3117317	A	G	100	PASS	AC=3060;AF=0.611022;AN=5008;NS=2504;DP=16380;EAS_AF=0.5734;AMR_AF=0.6484;AFR_AF=0.621;EUR_AF=0.5229;SAS_AF=0.7004;AA=G|||;VT=SNP
6	29659355	rs2982841	T	A	100	PASS	AC=1208;AF=0.241214;AN=5008;NS=2504;DP=11319;EAS_AF=0.0665;AMR_AF=0.268;AFR_AF=0.4032;EUR_AF=0.2475;SAS_AF=0.1769;AA=T|||;VT=SNP
6	29659366	rs2907898	C	T	100	PASS	AC=1208;AF=0.241214;AN=5008;NS=2504;DP=11775;EAS_AF=0.0665;AMR_AF=0.268;AFR_AF=0.4032;EUR_AF=0.2475;SAS_AF=0.1769;AA=C|||;VT=SNP
6	29659386	rs2907897	T	C	100	PASS	AC=1379;AF=0.275359;AN=5008;NS=2504;DP=13316;EAS_AF=0.3433;AMR_AF=0.3055;AFR_AF=0.1921;EUR_AF=0.2008;SAS_AF=0.3732;AA=C|||;VT=SNP
6	29659400	rs138358844	C	G	100	PASS	AC=378;AF=0.0754792;AN=5008;NS=2504;DP=14394;EAS_AF=0.1577;AMR_AF=0.0375;AFR_AF=0.0008;EUR_AF=0.0586;SAS_AF=0.136;AA=c|||;VT=SNP
6	29659999	rs3129035	T	G	100	PASS	AC=1379;AF=0.275359;AN=5008;NS=2504;DP=13334;EAS_AF=0.3433;AMR_AF=0.3055;AFR_AF=0.1921;EUR_AF=0.2008;SAS_AF=0.3732;AA=T|||;VT=SNP
6	29660077	rs427236	T	C	100	PASS	AC=3058;AF=0.610623;AN=5008;NS=2504;DP=15378;EAS_AF=0.5734;AMR_AF=0.6484;AFR_AF=0.6195;EUR_AF=0.5229;SAS_AF=0.7004;AA=C|||;VT=SNP
6	29660394	rs3116814	A	G	100	PASS	AC=1379;AF=0.275359;AN=5008;NS=2504;DP=13505;EAS_AF=0.3433;AMR_AF=0.3055;AFR_AF=0.1921;EUR_AF=0.2008;SAS_AF=0.3732;AA=A|||;VT=SNP
6	29660462	rs3998804	T	C	100	PASS	AC=378;AF=0.0754792;AN=5008;NS=2504;DP=11040;EAS_AF=0.1577;AMR_AF=0.0375;AFR_AF=0.0008;EUR_AF=0.0586;SAS_AF=0.136;AA=T|||;VT=SNP
6	29660660	rs4607427	G	A	100	PASS	AC=378;AF=0.0754792;AN=5008;NS=2504;DP=11134;EAS_AF=0.1577;AMR_AF=0.0375;AFR_AF=0.0008;EUR_AF=0.0586;SAS_AF=0.136;AA=G|||;VT=SNP
6	29660674	rs532531668	G	C	100	PASS	AC=3139;AF=0.626797;AN=5008;NS=2504;DP=11271;EAS_AF=0.5734;AMR_AF=0.6715;AFR_AF=0.6581;EUR_AF=0.5358;SAS_AF=0.7014;AA=C|||;VT=SNP
6	29660909	rs79733257	A	G	100	PASS	AC=437;AF=0.0872604;AN=5008;NS=2504;DP=9955;EAS_AF=0.0238;AMR_AF=0.0533;AFR_AF=0.1899;EUR_AF=0.0567;SAS_AF=0.0695;AA=A|||;VT=SNP
6	29660940	rs3116812	A	G	100	PASS	AC=2370;AF=0.473243;AN=5008;NS=2504;DP=11652;EAS_AF=0.5308;AMR_AF=0.4539;AFR_AF=0.4531;EUR_AF=0.339;SAS_AF=0.593;AA=G|||;VT=SNP
6	29660981	rs2394657	G	C	100	PASS	AC=1206;AF=0.240815;AN=5008;NS=2504;DP=12038;EAS_AF=0.0665;AMR_AF=0.268;AFR_AF=0.4017;EUR_AF=0.2475;SAS_AF=0.1769;AA=G|||;VT=SNP
6	29660982	rs3129033	G	C	100	PASS	AC=1379;AF=0.275359;AN=5008;NS=2504;DP=11984;EAS_AF=0.3433;AMR_AF=0.3055;AFR_AF=0.1921;EUR_AF=0.2008;SAS_AF=0.3732;AA=C|||;VT=SNP
6	29661175	rs2079898	A	G	100	PASS	AC=769;AF=0.153554;AN=5008;NS=2504;DP=15885;EAS_AF=0.0427;AMR_AF=0.2147;AFR_AF=0.2118;EUR_AF=0.1909;SAS_AF=0.1074;AA=A|||;VT=SNP
6	29661272	rs2079897	A	G	100	PASS	AC=378;AF=0.0754792;AN=5008;NS=2504;DP=18862;EAS_AF=0.1577;AMR_AF=0.0375;AFR_AF=0.0008;EUR_AF=0.0586;SAS_AF=0.136;AA=A|||;VT=SNP
6	29661302	rs2079896	G	A	100	PASS	AC=378;AF=0.0754792;AN=5008;NS=2504;DP=18181;EAS_AF=0.1577;AMR_AF=0.0375;AFR_AF=0.0008;EUR_AF=0.0586;SAS_AF=0.136;AA=G|||;VT=SNP
6	29661355	rs2394658	G	C	100	PASS	AC=3059;AF=0.610823;AN=5008;NS=2504;DP=16039;EAS_AF=0.5734;AMR_AF=0.6484;AFR_AF=0.6203;EUR_AF=0.5229;SAS_AF=0.7004;AA=C|||;VT=SNP
6	29661418	rs2079895	C	A	100	PASS	AC=1207;AF=0.241014;AN=5008;NS=2504;DP=16240;EAS_AF=0.0665;AMR_AF=0.268;AFR_AF=0.4024;EUR_AF=0.2475;SAS_AF=0.1769;AA=C|||;VT=SNP
6	29661456	rs2894113	A	T	100	PASS	AC=3059;AF=0.610823;AN=5008;NS=2504;DP=16356;EAS_AF=0.5734;AMR_AF=0.6484;AFR_AF=0.6203;EUR_AF=0.5229;SAS_AF=0.7004;AA=T|||;VT=SNP
6	29661635	rs62391767	G	T	100	PASS	AC=379;AF=0.0756789;AN=5008;NS=2504;DP=15681;EAS_AF=0.1577;AMR_AF=0.0375;AFR_AF=0.0008;EUR_AF=0.0586;SAS_AF=0.137;AA=G|||;VT=SNP
6	29661695	rs3129030	G	A	100	PASS	AC=1205;AF=0.240615;AN=5008;NS=2504;DP=11527;EAS_AF=0.0665;AMR_AF=0.268;AFR_AF=0.4009;EUR_AF=0.2475;SAS_AF=0.1769;AA=G|||;VT=SNP
6	29661749	rs3131891	T	C	100	PASS	AC=4261;AF=0.850839;AN=5008;NS=2504;DP=12547;EAS_AF=0.8571;AMR_AF=0.8746;AFR_AF=0.8835;EUR_AF=0.7972;SAS_AF=0.8384;AA=t|||;VT=SNP
6	29661824	rs3116811	C	T	100	PASS	AC=1379;AF=0.275359;AN=5008;NS=2504;DP=12040;EAS_AF=0.3433;AMR_AF=0.3055;AFR_AF=0.1921;EUR_AF=0.2008;SAS_AF=0.3732;AA=C|||;VT=SNP
6	29661894	rs3116810	A	G	100	PASS	AC=3059;AF=0.610823;AN=5008;NS=2504;DP=12788;EAS_AF=0.5734;AMR_AF=0.6484;AFR_AF=0.6203;EUR_AF=0.5229;SAS_AF=0.7004;AA=a|||;VT=SNP
6	29661943	rs3116809	A	G	100	PASS	AC=3059;AF=0.610823;AN=5008;NS=2504;DP=13725;EAS_AF=0.5734;AMR_AF=0.6484;AFR_AF=0.6203;EUR_AF=0.5229;SAS_AF=0.7004;AA=G|||;VT=SNP
6	29662374	rs3094736	T	A	100	PASS	AC=3058;AF=0.610623;AN=5008;NS=2504;DP=18272;EAS_AF=0.5734;AMR_AF=0.6484;AFR_AF=0.6195;EUR_AF=0.5229;SAS_AF=0.7004;AA=A|||;VT=SNP
6	29662443	rs3129029	G	T	100	PASS	AC=4266;AF=0.851837;AN=5008;NS=2504;DP=18834;EAS_AF=0.8591;AMR_AF=0.8746;AFR_AF=0.8835;EUR_AF=0.7972;SAS_AF=0.8415;AA=T|||;VT=SNP
6	29662769	rs62391768	C	T	100	PASS	AC=378;AF=0.0754792;AN=5008;NS=2504;DP=23222;EAS_AF=0.1577;AMR_AF=0.0375;AFR_AF=0.0008;EUR_AF=0.0586;SAS_AF=0.136;AA=C|||;VT=SNP
6	29662913	rs3116808	A	G	100	PASS	AC=3058;AF=0.610623;AN=5008;NS=2504;DP=18995;EAS_AF=0.5734;AMR_AF=0.6484;AFR_AF=0.6195;EUR_AF=0.5229;SAS_AF=0.7004;AA=G|||;VT=SNP
6	29663040	rs3129092	G	A	100	PASS	AC=1114;AF=0.222444;AN=5008;NS=2504;DP=20610;EAS_AF=0.3423;AMR_AF=0.2709;AFR_AF=0.0325;EUR_AF=0.1759;SAS_AF=0.3691;AA=G|||;VT=SNP
6	29663309	rs3131889	C	T	100	PASS	AC=1126;AF=0.22484;AN=5008;NS=2504;DP=19454;EAS_AF=0.3423;AMR_AF=0.2738;AFR_AF=0.0401;EUR_AF=0.1759;SAS_AF=0.3691;AA=C|||;VT=SNP
6	29663407	rs3129091	C	T	100	PASS	AC=2805;AF=0.560104;AN=5008;NS=2504;DP=19804;EAS_AF=0.5724;AMR_AF=0.6167;AFR_AF=0.4675;EUR_AF=0.498;SAS_AF=0.6963;AA=C|||;VT=SNP
6	29663467	rs56155978	C	T	100	PASS	AC=378;AF=0.0754792;AN=5008;NS=2504;DP=20005;EAS_AF=0.1577;AMR_AF=0.0375;AFR_AF=0.0008;EUR_AF=0.0586;SAS_AF=0.136;AA=C|||;VT=SNP
6	29663889	rs3131888	T	C	100	PASS	AC=2141;AF=0.427516;AN=5008;NS=2504;DP=22352;EAS_AF=0.3849;AMR_AF=0.5187;AFR_AF=0.4032;EUR_AF=0.3877;SAS_AF=0.4806;AA=T|||;VT=SNP
6	29664131	rs3129090	C	T	100	PASS	AC=668;AF=0.133387;AN=5008;NS=2504;DP=19234;EAS_AF=0.0427;AMR_AF=0.1916;AFR_AF=0.1581;EUR_AF=0.1779;SAS_AF=0.1063;AA=C|||;VT=SNP
6	29664177	rs3116807	A	G	100	PASS	AC=2963;AF=0.591653;AN=5008;NS=2504;DP=18957;EAS_AF=0.5675;AMR_AF=0.611;AFR_AF=0.5946;EUR_AF=0.507;SAS_AF=0.6861;AA=A|||;VT=SNP
6	29664269	rs386579911	G	A	100	PASS	AC=1485;AF=0.296526;AN=5008;NS=2504;DP=19606;EAS_AF=0.2073;AMR_AF=0.3156;AFR_AF=0.388;EUR_AF=0.2873;SAS_AF=0.2607;AA=G|||;VT=SNP
6	29664271	rs565640807	A	G	100	PASS	AC=1494;AF=0.298323;AN=5008;NS=2504;DP=19546;EAS_AF=0.2073;AMR_AF=0.3199;AFR_AF=0.3896;EUR_AF=0.2903;SAS_AF=0.2618;AA=A|||;VT=SNP
6	29664312	rs3129087	C	T	100	PASS	AC=673;AF=0.134385;AN=5008;NS=2504;DP=20585;EAS_AF=0.0437;AMR_AF=0.1945;AFR_AF=0.1399;EUR_AF=0.1918;SAS_AF=0.1186;AA=C|||;VT=SNP
6	29664343	rs3131887	T	G	100	PASS	AC=1302;AF=0.259984;AN=5008;NS=2504;DP=20563;EAS_AF=0.0724;AMR_AF=0.3055;AFR_AF=0.4266;EUR_AF=0.2644;SAS_AF=0.1912;AA=T|||;VT=SNP
6	29664452	rs3131886	T	C	100	PASS	AC=2243;AF=0.447883;AN=5008;NS=2504;DP=19506;EAS_AF=0.3919;AMR_AF=0.5576;AFR_AF=0.4289;EUR_AF=0.4076;SAS_AF=0.4949;AA=C|||;VT=SNP
6	29664590	rs3129086	C	T	100	PASS	AC=1475;AF=0.294529;AN=5008;NS=2504;DP=17061;EAS_AF=0.3502;AMR_AF=0.3429;AFR_AF=0.2171;EUR_AF=0.2167;SAS_AF=0.3875;AA=C|||;VT=SNP
6	29664637	rs3129085	C	G	100	PASS	AC=2242;AF=0.447684;AN=5008;NS=2504;DP=18116;EAS_AF=0.3929;AMR_AF=0.5576;AFR_AF=0.4289;EUR_AF=0.4076;SAS_AF=0.4928;AA=G|||;VT=SNP
6	29664648	rs3131885	T	A	100	PASS	AC=3056;AF=0.610224;AN=5008;NS=2504;DP=18349;EAS_AF=0.5734;AMR_AF=0.6484;AFR_AF=0.6195;EUR_AF=0.5229;SAS_AF=0.6984;AA=A|||;VT=SNP
6	29664664	rs3129084	C	T	100	PASS	AC=1128;AF=0.22524;AN=5008;NS=2504;DP=18333;EAS_AF=0.3433;AMR_AF=0.2738;AFR_AF=0.0408;EUR_AF=0.1759;SAS_AF=0.3691;AA=C|||;VT=SNP
6	29664749	rs3129083	T	C	100	PASS	AC=2244;AF=0.448083;AN=5008;NS=2504;DP=16536;EAS_AF=0.3929;AMR_AF=0.5576;AFR_AF=0.4289;EUR_AF=0.4076;SAS_AF=0.4949;AA=C|||;VT=SNP
6	29664762	rs9258048	G	A	100	PASS	AC=1475;AF=0.294529;AN=5008;NS=2504;DP=16222;EAS_AF=0.3502;AMR_AF=0.3429;AFR_AF=0.2171;EUR_AF=0.2167;SAS_AF=0.3875;AA=G|||;VT=SNP
6	29664843	rs57245255	C	G	100	PASS	AC=309;AF=0.0617013;AN=5008;NS=2504;DP=16565;EAS_AF=0.0159;AMR_AF=0.0375;AFR_AF=0.1467;EUR_AF=0.0547;SAS_AF=0.0184;AA=C|||;VT=SNP
6	29664983	rs62391770	C	T	100	PASS	AC=377;AF=0.0752796;AN=5008;NS=2504;DP=17399;EAS_AF=0.1567;AMR_AF=0.0375;AFR_AF=0.0008;EUR_AF=0.0586;SAS_AF=0.136;AA=C|||;VT=SNP
6	29665061	rs9258050	A	T	100	PASS	AC=2241;AF=0.447484;AN=5008;NS=2504;DP=13974;EAS_AF=0.3919;AMR_AF=0.5576;AFR_AF=0.4274;EUR_AF=0.4076;SAS_AF=0.4949;AA=T|||;VT=SNP
6	29665088	rs3131884	A	T	100	PASS	AC=1472;AF=0.29393;AN=5008;NS=2504;DP=13717;EAS_AF=0.3492;AMR_AF=0.3429;AFR_AF=0.2156;EUR_AF=0.2167;SAS_AF=0.3875;AA=a|||;VT=SNP
6	29665226	rs3131883	G	A	100	PASS	AC=767;AF=0.153155;AN=5008;NS=2504;DP=12255;EAS_AF=0.0427;AMR_AF=0.2147;AFR_AF=0.2118;EUR_AF=0.1909;SAS_AF=0.1053;AA=G|||;VT=SNP
6	29665228	rs9258051	A	G	100	PASS	AC=2616;AF=0.522364;AN=5008;NS=2504;DP=12321;EAS_AF=0.5496;AMR_AF=0.5951;AFR_AF=0.4281;EUR_AF=0.4662;SAS_AF=0.6278;AA=G|||;VT=SNP
6	29665270	rs9258052	T	G	100	PASS	AC=2229;AF=0.445088;AN=5008;NS=2504;DP=12835;EAS_AF=0.3919;AMR_AF=0.5576;AFR_AF=0.4289;EUR_AF=0.4066;SAS_AF=0.4816;AA=G|||;VT=SNP
6	29665314	rs3131882	T	C	100	PASS	AC=774;AF=0.154553;AN=5008;NS=2504;DP=13656;EAS_AF=0.0427;AMR_AF=0.2161;AFR_AF=0.2156;EUR_AF=0.1918;SAS_AF=0.1053;AA=T|||;VT=SNP
6	29665319	rs34912326	C	T	100	PASS	AC=901;AF=0.179912;AN=5008;NS=2504;DP=14249;EAS_AF=0.2748;AMR_AF=0.1902;AFR_AF=0.1195;EUR_AF=0.2435;SAS_AF=0.091;AA=C|||;VT=SNP
6	29665361	rs7764829	A	G	100	PASS	AC=2449;AF=0.489018;AN=5008;NS=2504;DP=14021;EAS_AF=0.5923;AMR_AF=0.3631;AFR_AF=0.556;EUR_AF=0.4254;SAS_AF=0.4468;AA=A|||;VT=SNP
6	29665380	rs9258053	T	C	100	PASS	AC=2240;AF=0.447284;AN=5008;NS=2504;DP=13994;EAS_AF=0.3919;AMR_AF=0.5605;AFR_AF=0.4274;EUR_AF=0.4076;SAS_AF=0.4918;AA=A|||;VT=SNP
6	29665388	rs3131881	A	T	100	PASS	AC=766;AF=0.152955;AN=5008;NS=2504;DP=14045;EAS_AF=0.0427;AMR_AF=0.2147;AFR_AF=0.2118;EUR_AF=0.1909;SAS_AF=0.1043;AA=a|||;VT=SNP
6	29665438	rs3131880	C	T	100	PASS	AC=2238;AF=0.446885;AN=5008;NS=2504;DP=15467;EAS_AF=0.3919;AMR_AF=0.5576;AFR_AF=0.4274;EUR_AF=0.4076;SAS_AF=0.4918;AA=T|||;VT=SNP
6	29665458	rs3131879	A	C	100	PASS	AC=766;AF=0.152955;AN=5008;NS=2504;DP=15818;EAS_AF=0.0427;AMR_AF=0.2147;AFR_AF=0.2118;EUR_AF=0.1909;SAS_AF=0.1043;AA=A|||;VT=SNP
6	29665855	rs3131876	C	T	100	PASS	AC=772;AF=0.154153;AN=5008;NS=2504;DP=13648;EAS_AF=0.0427;AMR_AF=0.2147;AFR_AF=0.2141;EUR_AF=0.1909;SAS_AF=0.1074;AA=C|||;VT=SNP
6	29666005	rs3116806	A	C	100	PASS	AC=2240;AF=0.447284;AN=5008;NS=2504;DP=12263;EAS_AF=0.3919;AMR_AF=0.5576;AFR_AF=0.4274;EUR_AF=0.4076;SAS_AF=0.4939;AA=C|||;VT=SNP
6	29666111	rs3131875	T	C	100	PASS	AC=2372;AF=0.473642;AN=5008;NS=2504;DP=11292;EAS_AF=0.624;AMR_AF=0.5317;AFR_AF=0.3351;EUR_AF=0.4602;SAS_AF=0.4785;AA=T|||;VT=SNP
6	29666220	rs3129080	G	A	100	PASS	AC=2241;AF=0.447484;AN=5008;NS=2504;DP=9099;EAS_AF=0.3919;AMR_AF=0.5576;AFR_AF=0.4274;EUR_AF=0.4076;SAS_AF=0.4949;AA=A|||;VT=SNP
6	29666402	rs3129078	T	C	100	PASS	AC=2240;AF=0.447284;AN=5008;NS=2504;DP=9441;EAS_AF=0.3919;AMR_AF=0.5562;AFR_AF=0.4274;EUR_AF=0.4066;SAS_AF=0.4959;AA=C|||;VT=SNP
6	29666623	rs3129074	C	A	100	PASS	AC=770;AF=0.153754;AN=5008;NS=2504;DP=13011;EAS_AF=0.0427;AMR_AF=0.2161;AFR_AF=0.2118;EUR_AF=0.1909;SAS_AF=0.1074;AA=C|||;VT=SNP
6	29666874	rs3116805	A	G	100	PASS	AC=2239;AF=0.447085;AN=5008;NS=2504;DP=16642;EAS_AF=0.3909;AMR_AF=0.5576;AFR_AF=0.4266;EUR_AF=0.4076;SAS_AF=0.4949;AA=G|||;VT=SNP
6	29666903	rs3116804	A	T	100	PASS	AC=1471;AF=0.29373;AN=5008;NS=2504;DP=17917;EAS_AF=0.3482;AMR_AF=0.3429;AFR_AF=0.2156;EUR_AF=0.2167;SAS_AF=0.3875;AA=A|||;VT=SNP
6	29667012	rs6941117	A	T	100	PASS	AC=769;AF=0.153554;AN=5008;NS=2504;DP=19893;EAS_AF=0.0427;AMR_AF=0.2147;AFR_AF=0.2118;EUR_AF=0.1909;SAS_AF=0.1074;AA=A|||;VT=SNP
6	29667014	rs3129072	C	G	100	PASS	AC=1472;AF=0.29393;AN=5008;NS=2504;DP=19535;EAS_AF=0.3492;AMR_AF=0.3429;AFR_AF=0.2156;EUR_AF=0.2167;SAS_AF=0.3875;AA=C|||;VT=SNP
6	29667205	rs9258074	T	C	100	PASS	AC=1471;AF=0.29373;AN=5008;NS=2504;DP=19225;EAS_AF=0.3492;AMR_AF=0.3429;AFR_AF=0.2156;EUR_AF=0.2167;SAS_AF=0.3865;AA=C|||;VT=SNP
6	29667273	rs7776082	G	A	100	PASS	AC=2240;AF=0.447284;AN=5008;NS=2504;DP=20506;EAS_AF=0.3919;AMR_AF=0.5576;AFR_AF=0.4274;EUR_AF=0.4076;SAS_AF=0.4939;AA=A|||;VT=SNP
6	29667458	rs9258076	T	C	100	PASS	AC=1468;AF=0.293131;AN=5008;NS=2504;DP=19036;EAS_AF=0.3492;AMR_AF=0.3429;AFR_AF=0.2148;EUR_AF=0.2167;SAS_AF=0.3845;AA=T|||;VT=SNP
6	29667459	rs9258077	G	A	100	PASS	AC=1215;AF=0.242612;AN=5008;NS=2504;DP=19166;EAS_AF=0.3482;AMR_AF=0.3112;AFR_AF=0.0628;EUR_AF=0.1918;SAS_AF=0.3804;AA=G|||;VT=SNP
6	29667479	rs4713233	C	T	100	PASS	AC=1031;AF=0.205871;AN=5008;NS=2504;DP=19206;EAS_AF=0.2778;AMR_AF=0.1974;AFR_AF=0.1997;EUR_AF=0.2455;SAS_AF=0.1053;AA=C|||;VT=SNP
6	29667528	rs7738159	G	T	100	PASS	AC=769;AF=0.153554;AN=5008;NS=2504;DP=19555;EAS_AF=0.0427;AMR_AF=0.2147;AFR_AF=0.2118;EUR_AF=0.1909;SAS_AF=0.1074;AA=G|||;VT=SNP
6	29667542	rs7776296	C	T	100	PASS	AC=769;AF=0.153554;AN=5008;NS=2504;DP=18941;EAS_AF=0.0427;AMR_AF=0.2147;AFR_AF=0.2118;EUR_AF=0.1909;SAS_AF=0.1074;AA=C|||;VT=SNP
6	29667592	rs576155682	T	A	100	PASS	AC=2239;AF=0.447085;AN=5008;NS=2504;DP=18788;EAS_AF=0.3919;AMR_AF=0.5576;AFR_AF=0.4274;EUR_AF=0.4076;SAS_AF=0.4928;AA=A|||;VT=SNP
6	29667661	rs9258086	A	C	100	PASS	AC=1468;AF=0.293131;AN=5008;NS=2504;DP=20204;EAS_AF=0.3492;AMR_AF=0.3415;AFR_AF=0.2156;EUR_AF=0.2157;SAS_AF=0.3855;AA=A|||;VT=SNP
6	29667669	rs9258087	A	G	100	PASS	AC=1468;AF=0.293131;AN=5008;NS=2504;DP=20501;EAS_AF=0.3492;AMR_AF=0.3415;AFR_AF=0.2156;EUR_AF=0.2157;SAS_AF=0.3855;AA=a|||;VT=SNP
6	29667684	rs9258088	A	C	100	PASS	AC=1468;AF=0.293131;AN=5008;NS=2504;DP=20495;EAS_AF=0.3492;AMR_AF=0.3415;AFR_AF=0.2156;EUR_AF=0.2157;SAS_AF=0.3855;AA=C|||;VT=SNP
6	29667706	rs9258089	G	A	100	PASS	AC=2240;AF=0.447284;AN=5008;NS=2504;DP=20464;EAS_AF=0.3919;AMR_AF=0.5576;AFR_AF=0.4274;EUR_AF=0.4076;SAS_AF=0.4939;AA=g|||;VT=SNP
6	29667890	rs3116802	A	G	100	PASS	AC=1476;AF=0.294728;AN=5008;NS=2504;DP=17808;EAS_AF=0.3492;AMR_AF=0.3429;AFR_AF=0.2186;EUR_AF=0.2167;SAS_AF=0.3875;AA=A|||;VT=SNP
6	29667971	rs9258093	A	G	100	PASS	AC=769;AF=0.153554;AN=5008;NS=2504;DP=16854;EAS_AF=0.0427;AMR_AF=0.2147;AFR_AF=0.2118;EUR_AF=0.1909;SAS_AF=0.1074;AA=A|||;VT=SNP
6	29667998	rs9258094	C	G	100	PASS	AC=769;AF=0.153554;AN=5008;NS=2504;DP=16591;EAS_AF=0.0427;AMR_AF=0.2147;AFR_AF=0.2118;EUR_AF=0.1909;SAS_AF=0.1074;AA=C|||;VT=SNP
6	29668076	rs3129070	C	T	100	PASS	AC=1473;AF=0.294129;AN=5008;NS=2504;DP=17190;EAS_AF=0.3492;AMR_AF=0.3429;AFR_AF=0.2156;EUR_AF=0.2177;SAS_AF=0.3875;AA=C|||;VT=SNP
6	29668221	rs3129068	C	T	100	PASS	AC=3647;AF=0.728235;AN=5008;NS=2504;DP=12423;EAS_AF=0.8274;AMR_AF=0.7925;AFR_AF=0.6263;EUR_AF=0.7107;SAS_AF=0.7362;AA=T|||;VT=SNP
6	29668362	rs3131874	A	C	100	PASS	AC=1472;AF=0.29393;AN=5008;NS=2504;DP=14800;EAS_AF=0.3492;AMR_AF=0.3429;AFR_AF=0.2156;EUR_AF=0.2167;SAS_AF=0.3875;AA=a|||;VT=SNP
6	29668413	rs3129067	C	T	100	PASS	AC=1472;AF=0.29393;AN=5008;NS=2504;DP=17220;EAS_AF=0.3492;AMR_AF=0.3429;AFR_AF=0.2156;EUR_AF=0.2167;SAS_AF=0.3875;AA=C|||;VT=SNP
6	29668537	rs3129066	A	G	100	PASS	AC=1472;AF=0.29393;AN=5008;NS=2504;DP=19101;EAS_AF=0.3492;AMR_AF=0.3429;AFR_AF=0.2156;EUR_AF=0.2167;SAS_AF=0.3875;AA=A|||;VT=SNP
6	29668660	rs3129065	G	A	100	PASS	AC=1471;AF=0.29373;AN=5008;NS=2504;DP=18885;EAS_AF=0.3492;AMR_AF=0.3429;AFR_AF=0.2148;EUR_AF=0.2167;SAS_AF=0.3875;AA=G|||;VT=SNP
6	29668841	rs3131873	T	A	100	PASS	AC=1472;AF=0.29393;AN=5008;NS=2504;DP=17843;EAS_AF=0.3492;AMR_AF=0.3429;AFR_AF=0.2156;EUR_AF=0.2167;SAS_AF=0.3875;AA=A|||;VT=SNP
6	29668913	rs9258102	T	C	100	PASS	AC=773;AF=0.154353;AN=5008;NS=2504;DP=17781;EAS_AF=0.0437;AMR_AF=0.2161;AFR_AF=0.2133;EUR_AF=0.1909;SAS_AF=0.1074;AA=T|||;VT=SNP
6	29668994	rs3116800	C	T	100	PASS	AC=1442;AF=0.287939;AN=5008;NS=2504;DP=16489;EAS_AF=0.3423;AMR_AF=0.3329;AFR_AF=0.2133;EUR_AF=0.2127;SAS_AF=0.3783;AA=c|||;VT=SNP
6	29669007	rs3116799	T	G	100	PASS	AC=1190;AF=0.23762;AN=5008;NS=2504;DP=16063;EAS_AF=0.3413;AMR_AF=0.3012;AFR_AF=0.062;EUR_AF=0.1879;SAS_AF=0.3742;AA=T|||;VT=SNP
6	29669059	rs112976538	G	A	100	PASS	AC=440;AF=0.0878594;AN=5008;NS=2504;DP=15472;EAS_AF=0.0248;AMR_AF=0.0533;AFR_AF=0.1914;EUR_AF=0.0567;SAS_AF=0.0695;AA=G|||;VT=SNP
6	29669137	rs9258104	G	A	100	PASS	AC=1473;AF=0.294129;AN=5008;NS=2504;DP=15514;EAS_AF=0.3492;AMR_AF=0.3429;AFR_AF=0.2156;EUR_AF=0.2167;SAS_AF=0.3885;AA=A|||;VT=SNP
6	29669188	rs9258105	T	C	100	PASS	AC=2238;AF=0.446885;AN=5008;NS=2504;DP=13914;EAS_AF=0.3919;AMR_AF=0.5548;AFR_AF=0.4274;EUR_AF=0.4076;SAS_AF=0.4939;AA=C|||;VT=SNP
6	29669214	rs9258106	G	A	100	PASS	AC=769;AF=0.153554;AN=5008;NS=2504;DP=14715;EAS_AF=0.0427;AMR_AF=0.2147;AFR_AF=0.2118;EUR_AF=0.1909;SAS_AF=0.1074;AA=G|||;VT=SNP
6	29669307	rs9258110	C	T	100	PASS	AC=767;AF=0.153155;AN=5008;NS=2504;DP=14252;EAS_AF=0.0427;AMR_AF=0.2133;AFR_AF=0.2118;EUR_AF=0.1899;SAS_AF=0.1074;AA=C|||;VT=SNP
6	29669425	rs3131872	A	G	100	PASS	AC=1472;AF=0.29393;AN=5008;NS=2504;DP=18049;EAS_AF=0.3492;AMR_AF=0.3429;AFR_AF=0.2156;EUR_AF=0.2167;SAS_AF=0.3875;AA=A|||;VT=SNP
6	29669443	rs3129190	C	T	100	PASS	AC=4208;AF=0.840256;AN=5008;NS=2504;DP=17312;EAS_AF=0.8512;AMR_AF=0.8746;AFR_AF=0.8835;EUR_AF=0.7813;SAS_AF=0.8067;AA=T|||;VT=SNP
6	29669482	rs3129064	C	T	100	PASS	AC=2241;AF=0.447484;AN=5008;NS=2504;DP=15695;EAS_AF=0.3919;AMR_AF=0.5576;AFR_AF=0.4274;EUR_AF=0.4076;SAS_AF=0.4949;AA=T|||;VT=SNP
6	29669577	rs2158290	C	T	100	PASS	AC=1472;AF=0.29393;AN=5008;NS=2504;DP=15779;EAS_AF=0.3492;AMR_AF=0.3429;AFR_AF=0.2156;EUR_AF=0.2167;SAS_AF=0.3875;AA=T|||;VT=SNP
6	29669640	rs9258114	C	A	100	PASS	AC=769;AF=0.153554;AN=5008;NS=2504;DP=16389;EAS_AF=0.0427;AMR_AF=0.2147;AFR_AF=0.2118;EUR_AF=0.1909;SAS_AF=0.1074;AA=C|||;VT=SNP
6	29669751	rs6911622	C	T	100	PASS	AC=440;AF=0.0878594;AN=5008;NS=2504;DP=17129;EAS_AF=0.0238;AMR_AF=0.0533;AFR_AF=0.1921;EUR_AF=0.0567;SAS_AF=0.0695;AA=C|||;VT=SNP
6	29669830	rs2107203	G	A	100	PASS	AC=1473;AF=0.294129;AN=5008;NS=2504;DP=14828;EAS_AF=0.3492;AMR_AF=0.3429;AFR_AF=0.2156;EUR_AF=0.2167;SAS_AF=0.3885;AA=A|||;VT=SNP
6	29669998	rs56269224	C	G	100	PASS	AC=378;AF=0.0754792;AN=5008;NS=2504;DP=15529;EAS_AF=0.1577;AMR_AF=0.0375;AFR_AF=0.0008;EUR_AF=0.0586;SAS_AF=0.136;AA=C|||;VT=SNP
6	29670000	rs3129061	C	T	100	PASS	AC=1471;AF=0.29373;AN=5008;NS=2504;DP=15611;EAS_AF=0.3492;AMR_AF=0.3429;AFR_AF=0.2163;EUR_AF=0.2157;SAS_AF=0.3865;AA=C|||;VT=SNP
6	29670020	rs3094732	A	G	100	PASS	AC=1471;AF=0.29373;AN=5008;NS=2504;DP=15786;EAS_AF=0.3492;AMR_AF=0.3429;AFR_AF=0.2163;EUR_AF=0.2157;SAS_AF=0.3865;AA=A|||;VT=SNP
6	29670030	rs3131871	T	C	100	PASS	AC=1471;AF=0.29373;AN=5008;NS=2504;DP=15968;EAS_AF=0.3492;AMR_AF=0.3429;AFR_AF=0.2163;EUR_AF=0.2157;SAS_AF=0.3865;AA=t|||;VT=SNP
6	29670067	rs3129060	C	G	100	PASS	AC=2241;AF=0.447484;AN=5008;NS=2504;DP=15928;EAS_AF=0.3919;AMR_AF=0.5576;AFR_AF=0.4274;EUR_AF=0.4076;SAS_AF=0.4949;AA=G|||;VT=SNP
6	29670192	rs3131870	G	T	100	PASS	AC=1473;AF=0.294129;AN=5008;NS=2504;DP=16543;EAS_AF=0.3492;AMR_AF=0.3429;AFR_AF=0.2163;EUR_AF=0.2167;SAS_AF=0.3875;AA=G|||;VT=SNP
6	29670200	rs6456990	T	C	100	PASS	AC=768;AF=0.153355;AN=5008;NS=2504;DP=16785;EAS_AF=0.0427;AMR_AF=0.2147;AFR_AF=0.211;EUR_AF=0.1909;SAS_AF=0.1074;AA=T|||;VT=SNP
6	29670250	rs3129056	A	G	100	PASS	AC=1473;AF=0.294129;AN=5008;NS=2504;DP=17607;EAS_AF=0.3492;AMR_AF=0.3429;AFR_AF=0.2163;EUR_AF=0.2167;SAS_AF=0.3875;AA=A|||;VT=SNP
6	29670261	rs3129055	A	G	100	PASS	AC=1473;AF=0.294129;AN=5008;NS=2504;DP=18150;EAS_AF=0.3492;AMR_AF=0.3444;AFR_AF=0.2156;EUR_AF=0.2167;SAS_AF=0.3875;AA=G|||;VT=SNP
6	29670366	rs12661228	C	T	100	PASS	AC=1052;AF=0.210064;AN=5008;NS=2504;DP=19190;EAS_AF=0.2897;AMR_AF=0.1974;AFR_AF=0.1989;EUR_AF=0.2455;SAS_AF=0.1155;AA=C|||;VT=SNP
6	29670398	rs3129052	A	G	100	PASS	AC=3270;AF=0.652955;AN=5008;NS=2504;DP=18836;EAS_AF=0.6696;AMR_AF=0.755;AFR_AF=0.6256;EUR_AF=0.6521;SAS_AF=0.6012;AA=G|||;VT=SNP
6	29670443	rs12661266	G	A	100	PASS	AC=900;AF=0.179712;AN=5008;NS=2504;DP=17267;EAS_AF=0.2748;AMR_AF=0.1888;AFR_AF=0.1195;EUR_AF=0.2435;SAS_AF=0.091;AA=G|||;VT=SNP
6	29670478	rs4713235	C	T	100	PASS	AC=2503;AF=0.4998;AN=5008;NS=2504;DP=16160;EAS_AF=0.627;AMR_AF=0.5403;AFR_AF=0.4145;EUR_AF=0.4622;SAS_AF=0.4939;AA=C|||;VT=SNP
6	29670512	rs4711196	G	T	100	PASS	AC=3270;AF=0.652955;AN=5008;NS=2504;DP=16321;EAS_AF=0.6696;AMR_AF=0.755;AFR_AF=0.6256;EUR_AF=0.6521;SAS_AF=0.6012;AA=g|||;VT=SNP
6	29670536	rs6456993	G	A	100	PASS	AC=771;AF=0.153954;AN=5008;NS=2504;DP=16606;EAS_AF=0.0437;AMR_AF=0.2147;AFR_AF=0.2118;EUR_AF=0.1918;SAS_AF=0.1074;AA=G|||;VT=SNP
6	29670556	rs3129048	G	A	100	PASS	AC=1478;AF=0.295128;AN=5008;NS=2504;DP=16737;EAS_AF=0.3492;AMR_AF=0.3429;AFR_AF=0.2186;EUR_AF=0.2177;SAS_AF=0.3885;AA=G|||;VT=SNP
6	29670561	rs3131869	A	T	100	PASS	AC=3274;AF=0.653754;AN=5008;NS=2504;DP=16907;EAS_AF=0.6696;AMR_AF=0.755;AFR_AF=0.6278;EUR_AF=0.6531;SAS_AF=0.6012;AA=T|||;VT=SNP
6	29670573	rs3129047	C	T	100	PASS	AC=1474;AF=0.294329;AN=5008;NS=2504;DP=17662;EAS_AF=0.3492;AMR_AF=0.3429;AFR_AF=0.2163;EUR_AF=0.2177;SAS_AF=0.3875;AA=c|||;VT=SNP
6	29670652	rs3129046	G	A	100	PASS	AC=1220;AF=0.24361;AN=5008;NS=2504;DP=18783;EAS_AF=0.3482;AMR_AF=0.3112;AFR_AF=0.0643;EUR_AF=0.1918;SAS_AF=0.3834;AA=G|||;VT=SNP
6	29670913	rs3129042	C	G	100	PASS	AC=1473;AF=0.294129;AN=5008;NS=2504;DP=19354;EAS_AF=0.3492;AMR_AF=0.3429;AFR_AF=0.2163;EUR_AF=0.2167;SAS_AF=0.3875;AA=C|||;VT=SNP
6	29671027	rs9258115	A	G	100	PASS	AC=1812;AF=0.361821;AN=5008;NS=2504;DP=16908;EAS_AF=0.2232;AMR_AF=0.3444;AFR_AF=0.5431;EUR_AF=0.3211;SAS_AF=0.3139;AA=G|||;VT=SNP
6	29671030	rs9258116	T	C	100	PASS	AC=1812;AF=0.361821;AN=5008;NS=2504;DP=16856;EAS_AF=0.2232;AMR_AF=0.3444;AFR_AF=0.5431;EUR_AF=0.3211;SAS_AF=0.3139;AA=C|||;VT=SNP
6	29671043	rs9468589	G	T	100	PASS	AC=1042;AF=0.208067;AN=5008;NS=2504;DP=16330;EAS_AF=0.1815;AMR_AF=0.1282;AFR_AF=0.3306;EUR_AF=0.1302;SAS_AF=0.2065;AA=G|||;VT=SNP
6	29671093	rs34387568	G	A	100	PASS	AC=907;AF=0.18111;AN=5008;NS=2504;DP=18228;EAS_AF=0.2768;AMR_AF=0.1888;AFR_AF=0.121;EUR_AF=0.2435;SAS_AF=0.0941;AA=G|||;VT=SNP
6	29671095	rs9258117	C	T	100	PASS	AC=760;AF=0.151757;AN=5008;NS=2504;DP=18380;EAS_AF=0.0437;AMR_AF=0.2032;AFR_AF=0.2095;EUR_AF=0.1809;SAS_AF=0.1186;AA=C|||;VT=SNP
6	29671116	rs9258118	G	C	100	PASS	AC=1841;AF=0.367612;AN=5008;NS=2504;DP=18778;EAS_AF=0.2331;AMR_AF=0.3444;AFR_AF=0.5136;EUR_AF=0.334;SAS_AF=0.3599;AA=C|||;VT=SNP
6	29671135	rs3094731	T	G	100	PASS	AC=1217;AF=0.243011;AN=5008;NS=2504;DP=19426;EAS_AF=0.3482;AMR_AF=0.3098;AFR_AF=0.0635;EUR_AF=0.1918;SAS_AF=0.3824;AA=T|||;VT=SNP
6	29671152	rs3094730	A	G	100	PASS	AC=1217;AF=0.243011;AN=5008;NS=2504;DP=19460;EAS_AF=0.3482;AMR_AF=0.3098;AFR_AF=0.0635;EUR_AF=0.1918;SAS_AF=0.3824;AA=A|||;VT=SNP
6	29671266	rs3131868	A	G	100	PASS	AC=1470;AF=0.29353;AN=5008;NS=2504;DP=19780;EAS_AF=0.3492;AMR_AF=0.3429;AFR_AF=0.2148;EUR_AF=0.2167;SAS_AF=0.3865;AA=G|||;VT=SNP
6	29671300	rs9258119	G	T	100	PASS	AC=1713;AF=0.342053;AN=5008;NS=2504;DP=18575;EAS_AF=0.3204;AMR_AF=0.3919;AFR_AF=0.3623;EUR_AF=0.4274;SAS_AF=0.2137;AA=G|||;VT=SNP
6	29671328	rs3129037	C	A	100	PASS	AC=1470;AF=0.29353;AN=5008;NS=2504;DP=17599;EAS_AF=0.3492;AMR_AF=0.3429;AFR_AF=0.2148;EUR_AF=0.2167;SAS_AF=0.3865;AA=A|||;VT=SNP
6	29671346	rs3094729	T	A	100	PASS	AC=1473;AF=0.294129;AN=5008;NS=2504;DP=17358;EAS_AF=0.3492;AMR_AF=0.3444;AFR_AF=0.2156;EUR_AF=0.2177;SAS_AF=0.3865;AA=t|||;VT=SNP
6	29671353	rs3129036	G	A	100	PASS	AC=1114;AF=0.222444;AN=5008;NS=2504;DP=17355;EAS_AF=0.3423;AMR_AF=0.2723;AFR_AF=0.0318;EUR_AF=0.1769;SAS_AF=0.3681;AA=G|||;VT=SNP
6	29671448	rs3131867	A	T	100	PASS	AC=1218;AF=0.243211;AN=5008;NS=2504;DP=3782;EAS_AF=0.3482;AMR_AF=0.3112;AFR_AF=0.0635;EUR_AF=0.1918;SAS_AF=0.3824;AA=A|||;VT=SNP
6	29671740	rs3131866	G	A	100	PASS	AC=1472;AF=0.29393;AN=5008;NS=2504;DP=19697;EAS_AF=0.3492;AMR_AF=0.3429;AFR_AF=0.2156;EUR_AF=0.2167;SAS_AF=0.3875;AA=G|||;VT=SNP
6	29671770	rs35471702	C	A	100	PASS	AC=896;AF=0.178914;AN=5008;NS=2504;DP=20047;EAS_AF=0.2748;AMR_AF=0.1888;AFR_AF=0.1203;EUR_AF=0.2435;SAS_AF=0.0859;AA=C|||;VT=SNP
6	29671991	rs3116798	C	T	100	PASS	AC=4208;AF=0.840256;AN=5008;NS=2504;DP=18255;EAS_AF=0.8512;AMR_AF=0.8746;AFR_AF=0.8835;EUR_AF=0.7813;SAS_AF=0.8067;AA=c|||;VT=SNP
6	29672165	rs3131865	G	C	100	PASS	AC=1618;AF=0.323083;AN=5008;NS=2504;DP=21386;EAS_AF=0.3492;AMR_AF=0.3847;AFR_AF=0.2874;EUR_AF=0.2366;SAS_AF=0.3896;AA=C|||;VT=SNP
6	29672360	rs3116797	C	G	100	PASS	AC=3660;AF=0.730831;AN=5008;NS=2504;DP=17669;EAS_AF=0.6935;AMR_AF=0.8213;AFR_AF=0.7648;EUR_AF=0.7197;SAS_AF=0.6708;AA=c|||;VT=SNP
6	29672529	rs3094727	T	C	100	PASS	AC=3607;AF=0.720248;AN=5008;NS=2504;DP=21751;EAS_AF=0.6915;AMR_AF=0.7795;AFR_AF=0.7648;EUR_AF=0.7157;SAS_AF=0.6524;AA=T|||;VT=SNP
6	29672643	rs2394659	T	G	100	PASS	AC=3467;AF=0.692292;AN=5008;NS=2504;DP=18055;EAS_AF=0.6915;AMR_AF=0.7392;AFR_AF=0.6952;EUR_AF=0.6958;SAS_AF=0.6524;AA=G|||;VT=SNP
6	29672686	rs2394660	A	G	100	PASS	AC=3456;AF=0.690096;AN=5008;NS=2504;DP=17202;EAS_AF=0.6915;AMR_AF=0.7349;AFR_AF=0.6891;EUR_AF=0.6958;SAS_AF=0.6524;AA=G|||;VT=SNP
6	29672743	rs3116796	C	T	100	PASS	AC=3458;AF=0.690495;AN=5008;NS=2504;DP=16232;EAS_AF=0.6915;AMR_AF=0.7363;AFR_AF=0.6891;EUR_AF=0.6958;SAS_AF=0.6534;AA=T|||;VT=SNP
6	29672776	rs3116795	T	C	100	PASS	AC=3458;AF=0.690495;AN=5008;NS=2504;DP=15921;EAS_AF=0.6915;AMR_AF=0.7363;AFR_AF=0.6891;EUR_AF=0.6958;SAS_AF=0.6534;AA=C|||;VT=SNP
6	29672819	rs17184661	C	T	100	PASS	AC=378;AF=0.0754792;AN=5008;NS=2504;DP=17801;EAS_AF=0.1577;AMR_AF=0.0389;AFR_AF=0.0008;EUR_AF=0.0586;SAS_AF=0.135;AA=C|||;VT=SNP
6	29672821	rs2894114	G	A	100	PASS	AC=3458;AF=0.690495;AN=5008;NS=2504;DP=17780;EAS_AF=0.6915;AMR_AF=0.7363;AFR_AF=0.6891;EUR_AF=0.6958;SAS_AF=0.6534;AA=G|||;VT=SNP
6	29672926	rs3116794	C	T	100	PASS	AC=3458;AF=0.690495;AN=5008;NS=2504;DP=21402;EAS_AF=0.6915;AMR_AF=0.7349;AFR_AF=0.6899;EUR_AF=0.6958;SAS_AF=0.6534;AA=C|||;VT=SNP
6	29672941	rs2394661	T	C	100	PASS	AC=2339;AF=0.467053;AN=5008;NS=2504;DP=21614;EAS_AF=0.3492;AMR_AF=0.464;AFR_AF=0.6551;EUR_AF=0.5199;SAS_AF=0.2822;AA=C|||;VT=SNP
6	29673186	rs3116793	C	T	100	PASS	AC=3457;AF=0.690296;AN=5008;NS=2504;DP=21297;EAS_AF=0.6935;AMR_AF=0.7349;AFR_AF=0.6884;EUR_AF=0.6958;SAS_AF=0.6524;AA=C|||;VT=SNP
6	29673206	rs3131864	G	A	100	PASS	AC=1213;AF=0.242212;AN=5008;NS=2504;DP=21242;EAS_AF=0.3502;AMR_AF=0.3084;AFR_AF=0.059;EUR_AF=0.1918;SAS_AF=0.3834;AA=G|||;VT=SNP
6	29673221	rs3094726	T	C	100	PASS	AC=3456;AF=0.690096;AN=5008;NS=2504;DP=20764;EAS_AF=0.6935;AMR_AF=0.7349;AFR_AF=0.6884;EUR_AF=0.6958;SAS_AF=0.6513;AA=C|||;VT=SNP
6	29673241	rs3116792	C	T	100	PASS	AC=3456;AF=0.690096;AN=5008;NS=2504;DP=19863;EAS_AF=0.6935;AMR_AF=0.7349;AFR_AF=0.6884;EUR_AF=0.6958;SAS_AF=0.6513;AA=T|||;VT=SNP
6	29673245	rs3116791	C	T	100	PASS	AC=3456;AF=0.690096;AN=5008;NS=2504;DP=19659;EAS_AF=0.6935;AMR_AF=0.7349;AFR_AF=0.6884;EUR_AF=0.6958;SAS_AF=0.6513;AA=C|||;VT=SNP
6	29673483	rs3131863	G	A	100	PASS	AC=3454;AF=0.689696;AN=5008;NS=2504;DP=19656;EAS_AF=0.6915;AMR_AF=0.7349;AFR_AF=0.6884;EUR_AF=0.6958;SAS_AF=0.6513;AA=G|||;VT=SNP
6	29673548	rs3116790	C	G	100	PASS	AC=3454;AF=0.689696;AN=5008;NS=2504;DP=21255;EAS_AF=0.6915;AMR_AF=0.7349;AFR_AF=0.6884;EUR_AF=0.6958;SAS_AF=0.6513;AA=G|||;VT=SNP
6	29673606	rs62391785	C	T	100	PASS	AC=378;AF=0.0754792;AN=5008;NS=2504;DP=22568;EAS_AF=0.1577;AMR_AF=0.0375;AFR_AF=0.0008;EUR_AF=0.0586;SAS_AF=0.136;AA=C|||;VT=SNP
6	29673818	rs4248137	T	C	100	PASS	AC=1990;AF=0.397364;AN=5008;NS=2504;DP=17872;EAS_AF=0.3423;AMR_AF=0.3948;AFR_AF=0.4773;EUR_AF=0.4791;SAS_AF=0.2638;AA=C|||;VT=SNP
6	29673882	rs3094725	T	C	100	PASS	AC=1117;AF=0.223043;AN=5008;NS=2504;DP=19168;EAS_AF=0.3423;AMR_AF=0.2709;AFR_AF=0.0348;EUR_AF=0.1759;SAS_AF=0.3691;AA=T|||;VT=SNP
6	29673929	rs4248138	G	A	100	PASS	AC=1990;AF=0.397364;AN=5008;NS=2504;DP=19426;EAS_AF=0.3423;AMR_AF=0.3948;AFR_AF=0.4773;EUR_AF=0.4791;SAS_AF=0.2638;AA=G|||;VT=SNP
6	29674000	rs11962017	G	A	100	PASS	AC=440;AF=0.0878594;AN=5008;NS=2504;DP=19966;EAS_AF=0.0238;AMR_AF=0.0533;AFR_AF=0.1899;EUR_AF=0.0547;SAS_AF=0.0746;AA=G|||;VT=SNP
6	29674175	rs3116789	C	T	100	PASS	AC=3455;AF=0.689896;AN=5008;NS=2504;DP=16721;EAS_AF=0.6925;AMR_AF=0.7349;AFR_AF=0.6884;EUR_AF=0.6958;SAS_AF=0.6513;AA=C|||;VT=SNP
6	29674197	rs3116788	C	T	100	PASS	AC=3455;AF=0.689896;AN=5008;NS=2504;DP=16773;EAS_AF=0.6925;AMR_AF=0.7349;AFR_AF=0.6884;EUR_AF=0.6958;SAS_AF=0.6513;AA=T|||;VT=SNP
6	29674288	rs62391786	C	T	100	PASS	AC=377;AF=0.0752796;AN=5008;NS=2504;DP=18557;EAS_AF=0.1567;AMR_AF=0.0375;AFR_AF=0.0008;EUR_AF=0.0586;SAS_AF=0.136;AA=C|||;VT=SNP
6	29674295	rs3094724	A	G	100	PASS	AC=1116;AF=0.222843;AN=5008;NS=2504;DP=18418;EAS_AF=0.3433;AMR_AF=0.2709;AFR_AF=0.0333;EUR_AF=0.1759;SAS_AF=0.3691;AA=A|||;VT=SNP
6	29674648	rs1476573	A	G	100	PASS	AC=3453;AF=0.689497;AN=5008;NS=2504;DP=19670;EAS_AF=0.6905;AMR_AF=0.7349;AFR_AF=0.6891;EUR_AF=0.6948;SAS_AF=0.6513;AA=G|||;VT=SNP
6	29674700	rs56918232	G	A	100	PASS	AC=440;AF=0.0878594;AN=5008;NS=2504;DP=20094;EAS_AF=0.0238;AMR_AF=0.0533;AFR_AF=0.1891;EUR_AF=0.0557;SAS_AF=0.0746;AA=G|||;VT=SNP
6	29674741	rs1476572	G	T	100	PASS	AC=3454;AF=0.689696;AN=5008;NS=2504;DP=19436;EAS_AF=0.6915;AMR_AF=0.7349;AFR_AF=0.6884;EUR_AF=0.6958;SAS_AF=0.6513;AA=T|||;VT=SNP
6	29674943	rs58349531	A	G	100	PASS	AC=143;AF=0.0285543;AN=5008;NS=2504;DP=20684;EAS_AF=0.0159;AMR_AF=0.013;AFR_AF=0.0749;EUR_AF=0.0119;SAS_AF=0.0072;AA=A|||;VT=SNP
6	29675615	rs1610584	A	G	100	PASS	AC=3454;AF=0.689696;AN=5008;NS=2504;DP=19192;EAS_AF=0.6915;AMR_AF=0.7349;AFR_AF=0.6884;EUR_AF=0.6958;SAS_AF=0.6513;AA=A|||;VT=SNP
6	29675676	rs1610585	C	G	100	PASS	AC=3454;AF=0.689696;AN=5008;NS=2504;DP=19611;EAS_AF=0.6915;AMR_AF=0.7349;AFR_AF=0.6884;EUR_AF=0.6958;SAS_AF=0.6513;AA=C|||;VT=SNP
6	29675791	rs9258126	T	C	100	PASS	AC=589;AF=0.117612;AN=5008;NS=2504;DP=18459;EAS_AF=0.0407;AMR_AF=0.147;AFR_AF=0.1392;EUR_AF=0.175;SAS_AF=0.0879;AA=T|||;VT=SNP
6	29676316	rs1610586	T	C	100	PASS	AC=3453;AF=0.689497;AN=5008;NS=2504;DP=21334;EAS_AF=0.6915;AMR_AF=0.7349;AFR_AF=0.6884;EUR_AF=0.6958;SAS_AF=0.6503;AA=C|||;VT=SNP
6	29676537	rs6457009	G	A	100	PASS	AC=1990;AF=0.397364;AN=5008;NS=2504;DP=23251;EAS_AF=0.3423;AMR_AF=0.3948;AFR_AF=0.4773;EUR_AF=0.4791;SAS_AF=0.2638;AA=G|||;VT=SNP
6	29676551	rs1610587	A	C	100	PASS	AC=3453;AF=0.689497;AN=5008;NS=2504;DP=23351;EAS_AF=0.6915;AMR_AF=0.7349;AFR_AF=0.6884;EUR_AF=0.6958;SAS_AF=0.6503;AA=C|||;VT=SNP
6	29676716	rs1610588	C	T	100	PASS	AC=1210;AF=0.241613;AN=5008;NS=2504;DP=23080;EAS_AF=0.3482;AMR_AF=0.3084;AFR_AF=0.059;EUR_AF=0.1918;SAS_AF=0.3824;AA=C|||;VT=SNP
6	29676764	rs9258127	T	C	100	PASS	AC=589;AF=0.117612;AN=5008;NS=2504;DP=23393;EAS_AF=0.0407;AMR_AF=0.147;AFR_AF=0.1392;EUR_AF=0.175;SAS_AF=0.0879;AA=T|||;VT=SNP
6	29676823	rs7762253	C	T	100	PASS	AC=2242;AF=0.447684;AN=5008;NS=2504;DP=23539;EAS_AF=0.3433;AMR_AF=0.4265;AFR_AF=0.6286;EUR_AF=0.504;SAS_AF=0.2679;AA=C|||;VT=SNP
6	29677249	rs3871467	G	A	100	PASS	AC=1961;AF=0.391573;AN=5008;NS=2504;DP=19476;EAS_AF=0.3423;AMR_AF=0.3948;AFR_AF=0.4554;EUR_AF=0.4791;SAS_AF=0.2638;AA=G|||;VT=SNP
6	29677387	rs1610589	G	A	100	PASS	AC=1210;AF=0.241613;AN=5008;NS=2504;DP=19676;EAS_AF=0.3482;AMR_AF=0.3084;AFR_AF=0.059;EUR_AF=0.1918;SAS_AF=0.3824;AA=G|||;VT=SNP
6	29677634	rs1610590	T	C	100	PASS	AC=3452;AF=0.689297;AN=5008;NS=2504;DP=17207;EAS_AF=0.6915;AMR_AF=0.7349;AFR_AF=0.6876;EUR_AF=0.6958;SAS_AF=0.6503;AA=T|||;VT=SNP
6	29677641	rs3871468	T	C	100	PASS	AC=897;AF=0.179113;AN=5008;NS=2504;DP=16747;EAS_AF=0.2748;AMR_AF=0.1888;AFR_AF=0.121;EUR_AF=0.2435;SAS_AF=0.0859;AA=T|||;VT=SNP
6	29677746	rs116285516	T	C	100	PASS	AC=379;AF=0.0756789;AN=5008;NS=2504;DP=13971;EAS_AF=0.1577;AMR_AF=0.0375;AFR_AF=0.0008;EUR_AF=0.0586;SAS_AF=0.137;AA=T|||;VT=SNP
6	29677787	rs7767671	C	T	100	PASS	AC=2083;AF=0.415935;AN=5008;NS=2504;DP=14442;EAS_AF=0.3482;AMR_AF=0.4323;AFR_AF=0.5015;EUR_AF=0.495;SAS_AF=0.2771;AA=c|||;VT=SNP
6	29677788	rs9258130	G	A	100	PASS	AC=306;AF=0.0611022;AN=5008;NS=2504;DP=14406;EAS_AF=0.1052;AMR_AF=0.0187;AFR_AF=0.0658;EUR_AF=0.0219;SAS_AF=0.0798;AA=G|||;VT=SNP
6	29677835	rs1610591	A	G	100	PASS	AC=4072;AF=0.813099;AN=5008;NS=2504;DP=16222;EAS_AF=0.8512;AMR_AF=0.8357;AFR_AF=0.8079;EUR_AF=0.7813;SAS_AF=0.7975;AA=G|||;VT=SNP
6	29677877	rs1736931	A	T	100	PASS	AC=3320;AF=0.662939;AN=5008;NS=2504;DP=16765;EAS_AF=0.6498;AMR_AF=0.696;AFR_AF=0.6657;EUR_AF=0.6849;SAS_AF=0.6268;AA=a|||;VT=SNP
6	29677952	rs1610742	T	C	100	PASS	AC=1210;AF=0.241613;AN=5008;NS=2504;DP=19306;EAS_AF=0.3482;AMR_AF=0.3084;AFR_AF=0.059;EUR_AF=0.1918;SAS_AF=0.3824;AA=T|||;VT=SNP
6	29678043	rs1610743	A	G	100	PASS	AC=3451;AF=0.689097;AN=5008;NS=2504;DP=16740;EAS_AF=0.6915;AMR_AF=0.7349;AFR_AF=0.6868;EUR_AF=0.6958;SAS_AF=0.6503;AA=A|||;VT=SNP
6	29678045	rs1610744	T	C	100	PASS	AC=1210;AF=0.241613;AN=5008;NS=2504;DP=16776;EAS_AF=0.3482;AMR_AF=0.3084;AFR_AF=0.059;EUR_AF=0.1918;SAS_AF=0.3824;AA=T|||;VT=SNP
6	29678109	rs115651465	T	C	100	PASS	AC=379;AF=0.0756789;AN=5008;NS=2504;DP=18384;EAS_AF=0.1577;AMR_AF=0.0375;AFR_AF=0.0008;EUR_AF=0.0586;SAS_AF=0.137;AA=T|||;VT=SNP
6	29678390	rs9258131	G	A	100	PASS	AC=589;AF=0.117612;AN=5008;NS=2504;DP=19788;EAS_AF=0.0407;AMR_AF=0.147;AFR_AF=0.1392;EUR_AF=0.175;SAS_AF=0.0879;AA=G|||;VT=SNP
6	29678470	rs1610592	T	C	100	PASS	AC=3453;AF=0.689497;AN=5008;NS=2504;DP=20147;EAS_AF=0.6915;AMR_AF=0.7349;AFR_AF=0.6876;EUR_AF=0.6958;SAS_AF=0.6513;AA=C|||;VT=SNP
6	29678520	rs1610593	A	G	100	PASS	AC=3452;AF=0.689297;AN=5008;NS=2504;DP=21814;EAS_AF=0.6915;AMR_AF=0.7349;AFR_AF=0.6876;EUR_AF=0.6958;SAS_AF=0.6503;AA=G|||;VT=SNP
6	29678718	rs1736930	A	T	100	PASS	AC=3451;AF=0.689097;AN=5008;NS=2504;DP=17865;EAS_AF=0.6915;AMR_AF=0.7349;AFR_AF=0.6876;EUR_AF=0.6958;SAS_AF=0.6493;AA=A|||;VT=SNP
6	29678795	rs9258132	G	T	100	PASS	AC=305;AF=0.0609026;AN=5008;NS=2504;DP=20024;EAS_AF=0.1052;AMR_AF=0.0187;AFR_AF=0.0658;EUR_AF=0.0219;SAS_AF=0.0787;AA=G|||;VT=SNP
6	29679016	rs1611356	C	G	100	PASS	AC=3452;AF=0.689297;AN=5008;NS=2504;DP=20519;EAS_AF=0.6915;AMR_AF=0.7349;AFR_AF=0.6876;EUR_AF=0.6958;SAS_AF=0.6503;AA=c|||;VT=SNP
6	29679047	rs1610594	C	T	100	PASS	AC=3452;AF=0.689297;AN=5008;NS=2504;DP=20892;EAS_AF=0.6915;AMR_AF=0.7349;AFR_AF=0.6876;EUR_AF=0.6958;SAS_AF=0.6503;AA=T|||;VT=SNP
6	29679143	rs1611357	A	C	100	PASS	AC=3452;AF=0.689297;AN=5008;NS=2504;DP=19839;EAS_AF=0.6915;AMR_AF=0.7349;AFR_AF=0.6876;EUR_AF=0.6958;SAS_AF=0.6503;AA=C|||;VT=SNP
6	29679170	rs1610595	C	T	100	PASS	AC=3452;AF=0.689297;AN=5008;NS=2504;DP=20378;EAS_AF=0.6915;AMR_AF=0.7349;AFR_AF=0.6876;EUR_AF=0.6958;SAS_AF=0.6503;AA=C|||;VT=SNP
6	29679189	rs1610745	G	T	100	PASS	AC=3452;AF=0.689297;AN=5008;NS=2504;DP=20662;EAS_AF=0.6915;AMR_AF=0.7349;AFR_AF=0.6876;EUR_AF=0.6958;SAS_AF=0.6503;AA=T|||;VT=SNP
6	29679434	rs1611360	G	A	100	PASS	AC=3450;AF=0.688898;AN=5008;NS=2504;DP=20491;EAS_AF=0.6905;AMR_AF=0.7349;AFR_AF=0.6876;EUR_AF=0.6948;SAS_AF=0.6503;AA=A|||;VT=SNP
6	29679466	rs1611361	G	A	100	PASS	AC=3450;AF=0.688898;AN=5008;NS=2504;DP=21407;EAS_AF=0.6905;AMR_AF=0.7349;AFR_AF=0.6876;EUR_AF=0.6948;SAS_AF=0.6503;AA=A|||;VT=SNP
6	29679551	rs1611363	C	T	100	PASS	AC=3452;AF=0.689297;AN=5008;NS=2504;DP=22303;EAS_AF=0.6915;AMR_AF=0.7349;AFR_AF=0.6876;EUR_AF=0.6958;SAS_AF=0.6503;AA=C|||;VT=SNP
6	29679602	rs1611364	T	C	100	PASS	AC=4071;AF=0.812899;AN=5008;NS=2504;DP=22512;EAS_AF=0.8512;AMR_AF=0.8357;AFR_AF=0.8071;EUR_AF=0.7823;SAS_AF=0.7965;AA=C|||;VT=SNP
6	29679621	rs1611365	A	G	100	PASS	AC=3452;AF=0.689297;AN=5008;NS=2504;DP=22326;EAS_AF=0.6915;AMR_AF=0.7349;AFR_AF=0.6876;EUR_AF=0.6958;SAS_AF=0.6503;AA=G|||;VT=SNP
6	29679760	rs1611366	G	A	100	PASS	AC=3452;AF=0.689297;AN=5008;NS=2504;DP=20611;EAS_AF=0.6915;AMR_AF=0.7349;AFR_AF=0.6876;EUR_AF=0.6958;SAS_AF=0.6503;AA=G|||;VT=SNP
6	29679799	rs1611367	T	C	100	PASS	AC=3452;AF=0.689297;AN=5008;NS=2504;DP=19902;EAS_AF=0.6915;AMR_AF=0.7349;AFR_AF=0.6876;EUR_AF=0.6958;SAS_AF=0.6503;AA=C|||;VT=SNP
6	29679801	rs1611368	C	G	100	PASS	AC=3452;AF=0.689297;AN=5008;NS=2504;DP=19803;EAS_AF=0.6915;AMR_AF=0.7349;AFR_AF=0.6876;EUR_AF=0.6958;SAS_AF=0.6503;AA=C|||;VT=SNP
6	29679851	rs1611369	G	A	100	PASS	AC=3452;AF=0.689297;AN=5008;NS=2504;DP=19283;EAS_AF=0.6915;AMR_AF=0.7349;AFR_AF=0.6876;EUR_AF=0.6958;SAS_AF=0.6503;AA=G|||;VT=SNP
6	29679908	rs73410967	T	C	100	PASS	AC=438;AF=0.0874601;AN=5008;NS=2504;DP=19725;EAS_AF=0.0238;AMR_AF=0.0533;AFR_AF=0.1884;EUR_AF=0.0547;SAS_AF=0.0746;AA=T|||;VT=SNP
6	29679981	rs1611370	G	T	100	PASS	AC=3452;AF=0.689297;AN=5008;NS=2504;DP=20754;EAS_AF=0.6915;AMR_AF=0.7349;AFR_AF=0.6876;EUR_AF=0.6958;SAS_AF=0.6503;AA=G|||;VT=SNP
6	29680021	rs1611371	C	T	100	PASS	AC=3831;AF=0.764976;AN=5008;NS=2504;DP=20564;EAS_AF=0.8492;AMR_AF=0.7723;AFR_AF=0.6884;EUR_AF=0.7545;SAS_AF=0.7873;AA=C|||;VT=SNP
6	29680072	rs1611372	A	G	100	PASS	AC=3453;AF=0.689497;AN=5008;NS=2504;DP=19686;EAS_AF=0.6925;AMR_AF=0.7349;AFR_AF=0.6876;EUR_AF=0.6958;SAS_AF=0.6503;AA=A|||;VT=SNP
6	29680084	rs1611373	T	G	100	PASS	AC=3453;AF=0.689497;AN=5008;NS=2504;DP=19450;EAS_AF=0.6925;AMR_AF=0.7349;AFR_AF=0.6876;EUR_AF=0.6958;SAS_AF=0.6503;AA=G|||;VT=SNP
6	29680142	rs1611376	G	A	100	PASS	AC=3454;AF=0.689696;AN=5008;NS=2504;DP=20415;EAS_AF=0.6915;AMR_AF=0.7363;AFR_AF=0.6884;EUR_AF=0.6958;SAS_AF=0.6503;AA=A|||;VT=SNP
6	29680205	rs1611378	G	A	100	PASS	AC=3452;AF=0.689297;AN=5008;NS=2504;DP=20044;EAS_AF=0.6915;AMR_AF=0.7349;AFR_AF=0.6876;EUR_AF=0.6958;SAS_AF=0.6503;AA=G|||;VT=SNP
6	29680270	rs1611379	T	G	100	PASS	AC=3451;AF=0.689097;AN=5008;NS=2504;DP=21072;EAS_AF=0.6905;AMR_AF=0.7349;AFR_AF=0.6876;EUR_AF=0.6968;SAS_AF=0.6493;AA=T|||;VT=SNP
6	29680302	rs1611380	A	G	100	PASS	AC=3831;AF=0.764976;AN=5008;NS=2504;DP=21014;EAS_AF=0.8492;AMR_AF=0.7723;AFR_AF=0.6884;EUR_AF=0.7545;SAS_AF=0.7873;AA=G|||;VT=SNP
6	29680492	rs528375841	T	C	100	PASS	AC=3452;AF=0.689297;AN=5008;NS=2504;DP=21337;EAS_AF=0.6915;AMR_AF=0.7349;AFR_AF=0.6876;EUR_AF=0.6958;SAS_AF=0.6503;AA=t|||;VT=SNP
6	29680543	rs540166030	A	G	100	PASS	AC=3452;AF=0.689297;AN=5008;NS=2504;DP=21806;EAS_AF=0.6915;AMR_AF=0.7349;AFR_AF=0.6876;EUR_AF=0.6958;SAS_AF=0.6503;AA=G|||;VT=SNP
6	29680547	rs561532787	G	A	100	PASS	AC=3452;AF=0.689297;AN=5008;NS=2504;DP=21815;EAS_AF=0.6915;AMR_AF=0.7349;AFR_AF=0.6876;EUR_AF=0.6958;SAS_AF=0.6503;AA=g|||;VT=SNP
6	29680587	rs529070588	C	A	100	PASS	AC=3452;AF=0.689297;AN=5008;NS=2504;DP=21722;EAS_AF=0.6915;AMR_AF=0.7349;AFR_AF=0.6876;EUR_AF=0.6958;SAS_AF=0.6503;AA=A|||;VT=SNP
6	29680605	rs548251266	C	T	100	PASS	AC=3452;AF=0.689297;AN=5008;NS=2504;DP=21258;EAS_AF=0.6915;AMR_AF=0.7349;AFR_AF=0.6876;EUR_AF=0.6958;SAS_AF=0.6503;AA=c|||;VT=SNP
6	29680657	rs570138622	G	C	100	PASS	AC=305;AF=0.0609026;AN=5008;NS=2504;DP=21663;EAS_AF=0.1052;AMR_AF=0.0187;AFR_AF=0.0658;EUR_AF=0.0219;SAS_AF=0.0787;AA=G|||;VT=SNP
6	29680714	rs114468601	C	T	100	PASS	AC=379;AF=0.0756789;AN=5008;NS=2504;DP=23002;EAS_AF=0.1577;AMR_AF=0.0375;AFR_AF=0.0008;EUR_AF=0.0586;SAS_AF=0.137;AA=C|||;VT=SNP
6	29680758	rs552534487	A	G	100	PASS	AC=3455;AF=0.689896;AN=5008;NS=2504;DP=23594;EAS_AF=0.6915;AMR_AF=0.7349;AFR_AF=0.6884;EUR_AF=0.6978;SAS_AF=0.6503;AA=G|||;VT=SNP
6	29680768	rs570804833	C	T	100	PASS	AC=3455;AF=0.689896;AN=5008;NS=2504;DP=23467;EAS_AF=0.6915;AMR_AF=0.7349;AFR_AF=0.6884;EUR_AF=0.6978;SAS_AF=0.6503;AA=c|||;VT=SNP
6	29680789	rs535304218	C	T	100	PASS	AC=3455;AF=0.689896;AN=5008;NS=2504;DP=23059;EAS_AF=0.6915;AMR_AF=0.7349;AFR_AF=0.6884;EUR_AF=0.6978;SAS_AF=0.6503;AA=C|||;VT=SNP
6	29680915	rs568634144	G	C	100	PASS	AC=3452;AF=0.689297;AN=5008;NS=2504;DP=20533;EAS_AF=0.6915;AMR_AF=0.7334;AFR_AF=0.6876;EUR_AF=0.6968;SAS_AF=0.6503;AA=G|||;VT=SNP
6	29680967	rs536076443	C	T	100	PASS	AC=3452;AF=0.689297;AN=5008;NS=2504;DP=20918;EAS_AF=0.6915;AMR_AF=0.7349;AFR_AF=0.6876;EUR_AF=0.6958;SAS_AF=0.6503;AA=c|||;VT=SNP
6	29680971	rs557046679	G	C	100	PASS	AC=3452;AF=0.689297;AN=5008;NS=2504;DP=20933;EAS_AF=0.6915;AMR_AF=0.7349;AFR_AF=0.6876;EUR_AF=0.6958;SAS_AF=0.6503;AA=G|||;VT=SNP
6	29681087	rs386609422	T	G	100	PASS	AC=3452;AF=0.689297;AN=5008;NS=2504;DP=24140;EAS_AF=0.6915;AMR_AF=0.7349;AFR_AF=0.6876;EUR_AF=0.6958;SAS_AF=0.6503;AA=t|||;VT=SNP
6	29681161	rs557729411	C	A	100	PASS	AC=438;AF=0.0874601;AN=5008;NS=2504;DP=22827;EAS_AF=0.0238;AMR_AF=0.0533;AFR_AF=0.1884;EUR_AF=0.0547;SAS_AF=0.0746;AA=C|||;VT=SNP
6	29681293	rs556415781	C	T	100	PASS	AC=1213;AF=0.242212;AN=5008;NS=2504;DP=22053;EAS_AF=0.3482;AMR_AF=0.3112;AFR_AF=0.059;EUR_AF=0.1918;SAS_AF=0.3834;AA=C|||;VT=SNP
6	29681317	rs544011945	G	A	100	PASS	AC=3455;AF=0.689896;AN=5008;NS=2504;DP=21189;EAS_AF=0.6915;AMR_AF=0.7378;AFR_AF=0.6876;EUR_AF=0.6958;SAS_AF=0.6513;AA=G|||;VT=SNP
6	29681326	rs562581982	A	G	100	PASS	AC=3455;AF=0.689896;AN=5008;NS=2504;DP=20873;EAS_AF=0.6915;AMR_AF=0.7378;AFR_AF=0.6876;EUR_AF=0.6958;SAS_AF=0.6513;AA=G|||;VT=SNP
6	29681357	rs531031876	A	G	100	PASS	AC=3462;AF=0.691294;AN=5008;NS=2504;DP=19948;EAS_AF=0.6954;AMR_AF=0.7406;AFR_AF=0.6876;EUR_AF=0.6958;SAS_AF=0.6524;AA=G|||;VT=SNP
6	29681463	rs552418381	G	A	100	PASS	AC=3452;AF=0.689297;AN=5008;NS=2504;DP=24691;EAS_AF=0.6915;AMR_AF=0.7349;AFR_AF=0.6876;EUR_AF=0.6958;SAS_AF=0.6503;AA=G|||;VT=SNP
6	29681700	rs386539762	T	C	100	PASS	AC=4289;AF=0.85643;AN=5008;NS=2504;DP=22895;EAS_AF=0.8591;AMR_AF=0.8862;AFR_AF=0.8843;EUR_AF=0.8022;SAS_AF=0.8507;AA=C|||;VT=SNP
6	29681862	rs568770664	G	A	100	PASS	AC=3452;AF=0.689297;AN=5008;NS=2504;DP=22098;EAS_AF=0.6915;AMR_AF=0.7349;AFR_AF=0.6876;EUR_AF=0.6958;SAS_AF=0.6503;AA=G|||;VT=SNP
6	29681879	rs551185410	G	A	100	PASS	AC=3453;AF=0.689497;AN=5008;NS=2504;DP=22372;EAS_AF=0.6915;AMR_AF=0.7349;AFR_AF=0.6884;EUR_AF=0.6958;SAS_AF=0.6503;AA=A|||;VT=SNP
6	29682059	rs539506143	G	A	100	PASS	AC=379;AF=0.0756789;AN=5008;NS=2504;DP=21892;EAS_AF=0.1577;AMR_AF=0.0375;AFR_AF=0.0008;EUR_AF=0.0586;SAS_AF=0.137;AA=G|||;VT=SNP
6	29682103	rs557586082	A	G	100	PASS	AC=379;AF=0.0756789;AN=5008;NS=2504;DP=21430;EAS_AF=0.1577;AMR_AF=0.0375;AFR_AF=0.0008;EUR_AF=0.0586;SAS_AF=0.137;AA=A|||;VT=SNP
6	29682214	rs572772253	T	G	100	PASS	AC=140;AF=0.0279553;AN=5008;NS=2504;DP=19366;EAS_AF=0.0149;AMR_AF=0.013;AFR_AF=0.0741;EUR_AF=0.0109;SAS_AF=0.0072;AA=T|||;VT=SNP
6	29682239	rs533550179	C	T	100	PASS	AC=1210;AF=0.241613;AN=5008;NS=2504;DP=19311;EAS_AF=0.3482;AMR_AF=0.3084;AFR_AF=0.059;EUR_AF=0.1918;SAS_AF=0.3824;AA=C|||;VT=SNP
6	29682400	rs386568926	G	A	100	PASS	AC=3452;AF=0.689297;AN=5008;NS=2504;DP=21588;EAS_AF=0.6915;AMR_AF=0.7349;AFR_AF=0.6876;EUR_AF=0.6958;SAS_AF=0.6503;AA=G|||;VT=SNP
6	29682476	rs544148169	A	G	100	PASS	AC=590;AF=0.117812;AN=5008;NS=2504;DP=21311;EAS_AF=0.0407;AMR_AF=0.147;AFR_AF=0.1392;EUR_AF=0.1759;SAS_AF=0.0879;AA=A|||;VT=SNP
6	29682487	rs562682026	C	T	100	PASS	AC=3452;AF=0.689297;AN=5008;NS=2504;DP=21379;EAS_AF=0.6915;AMR_AF=0.7349;AFR_AF=0.6876;EUR_AF=0.6958;SAS_AF=0.6503;AA=C|||;VT=SNP
6	29682542	rs577795245	T	C	100	PASS	AC=3441;AF=0.687101;AN=5008;NS=2504;DP=20061;EAS_AF=0.6915;AMR_AF=0.7334;AFR_AF=0.68;EUR_AF=0.6958;SAS_AF=0.6503;AA=T|||;VT=SNP
6	29682570	rs546242733	G	A	100	PASS	AC=3453;AF=0.689497;AN=5008;NS=2504;DP=19435;EAS_AF=0.6915;AMR_AF=0.7349;AFR_AF=0.6884;EUR_AF=0.6958;SAS_AF=0.6503;AA=G|||;VT=SNP
6	29682605	rs528448318	C	G	100	PASS	AC=1210;AF=0.241613;AN=5008;NS=2504;DP=19605;EAS_AF=0.3482;AMR_AF=0.3084;AFR_AF=0.059;EUR_AF=0.1918;SAS_AF=0.3824;AA=C|||;VT=SNP
6	29682617	rs386568925	G	A	100	PASS	AC=3452;AF=0.689297;AN=5008;NS=2504;DP=19705;EAS_AF=0.6915;AMR_AF=0.7349;AFR_AF=0.6876;EUR_AF=0.6958;SAS_AF=0.6503;AA=g|||;VT=SNP
6	29682667	rs2735063	G	A	100	PASS	AC=618;AF=0.123403;AN=5008;NS=2504;DP=20455;EAS_AF=0.0407;AMR_AF=0.1499;AFR_AF=0.1589;EUR_AF=0.1759;SAS_AF=0.0879;AA=G|||;VT=SNP
6	29682701	rs386540038	G	A	100	PASS	AC=3453;AF=0.689497;AN=5008;NS=2504;DP=20300;EAS_AF=0.6915;AMR_AF=0.7349;AFR_AF=0.6884;EUR_AF=0.6958;SAS_AF=0.6503;AA=G|||;VT=SNP
6	29682866	rs554918340	A	T	100	PASS	AC=3451;AF=0.689097;AN=5008;NS=2504;DP=19347;EAS_AF=0.6915;AMR_AF=0.7334;AFR_AF=0.6876;EUR_AF=0.6958;SAS_AF=0.6503;AA=T|||;VT=SNP
6	29682889	rs2735062	T	C	100	PASS	AC=1989;AF=0.397165;AN=5008;NS=2504;DP=19046;EAS_AF=0.3423;AMR_AF=0.3948;AFR_AF=0.4766;EUR_AF=0.4791;SAS_AF=0.2638;AA=T|||;VT=SNP
6	29682901	rs1627465	G	A	100	PASS	AC=3449;AF=0.688698;AN=5008;NS=2504;DP=19007;EAS_AF=0.6915;AMR_AF=0.7349;AFR_AF=0.6876;EUR_AF=0.6958;SAS_AF=0.6472;AA=G|||;VT=SNP
6	29683012	rs566241166	C	T	100	PASS	AC=450;AF=0.0898562;AN=5008;NS=2504;DP=17850;EAS_AF=0.0248;AMR_AF=0.0533;AFR_AF=0.1884;EUR_AF=0.0547;SAS_AF=0.0859;AA=C|||;VT=SNP
6	29683528	rs386540126	C	T	100	PASS	AC=3452;AF=0.689297;AN=5008;NS=2504;DP=19052;EAS_AF=0.6915;AMR_AF=0.7349;AFR_AF=0.6876;EUR_AF=0.6958;SAS_AF=0.6503;AA=C|||;VT=SNP
6	29683542	rs2517913	C	T	100	PASS	AC=638;AF=0.127396;AN=5008;NS=2504;DP=19213;EAS_AF=0.0407;AMR_AF=0.1527;AFR_AF=0.1664;EUR_AF=0.1809;SAS_AF=0.091;AA=C|||;VT=SNP
6	29683808	rs577078190	G	A	100	PASS	AC=1210;AF=0.241613;AN=5008;NS=2504;DP=19234;EAS_AF=0.3472;AMR_AF=0.3098;AFR_AF=0.059;EUR_AF=0.1918;SAS_AF=0.3824;AA=A|||;VT=SNP
6	29683944	rs559554484	C	T	100	PASS	AC=1961;AF=0.391573;AN=5008;NS=2504;DP=19394;EAS_AF=0.3433;AMR_AF=0.3919;AFR_AF=0.4561;EUR_AF=0.4791;SAS_AF=0.2638;AA=C|||;VT=SNP
6	29683974	rs544864228	T	C	100	PASS	AC=1209;AF=0.241414;AN=5008;NS=2504;DP=19332;EAS_AF=0.3472;AMR_AF=0.3084;AFR_AF=0.059;EUR_AF=0.1918;SAS_AF=0.3824;AA=T|||;VT=SNP
6	29684634	rs2517911	T	C	100	PASS	AC=1265;AF=0.252596;AN=5008;NS=2504;DP=18591;EAS_AF=0.254;AMR_AF=0.3242;AFR_AF=0.1498;EUR_AF=0.2018;SAS_AF=0.3916;AA=T|||;VT=SNP
6	29684967	rs1632960	G	A	100	PASS	AC=1265;AF=0.252596;AN=5008;NS=2504;DP=22764;EAS_AF=0.254;AMR_AF=0.3242;AFR_AF=0.149;EUR_AF=0.2018;SAS_AF=0.3926;AA=g|||;VT=SNP
6	29684994	rs7759272	T	C	100	PASS	AC=1157;AF=0.23103;AN=5008;NS=2504;DP=21418;EAS_AF=0.2927;AMR_AF=0.1599;AFR_AF=0.264;EUR_AF=0.1193;SAS_AF=0.2883;AA=t|||;VT=SNP
6	29685025	rs7738919	C	T	100	PASS	AC=1154;AF=0.230431;AN=5008;NS=2504;DP=20037;EAS_AF=0.2917;AMR_AF=0.1599;AFR_AF=0.264;EUR_AF=0.1193;SAS_AF=0.2863;AA=C|||;VT=SNP
6	29685026	rs7738786	A	G	100	PASS	AC=1154;AF=0.230431;AN=5008;NS=2504;DP=19960;EAS_AF=0.2917;AMR_AF=0.1599;AFR_AF=0.264;EUR_AF=0.1193;SAS_AF=0.2863;AA=A|||;VT=SNP
6	29685105	rs7739360	G	T	100	PASS	AC=1158;AF=0.23123;AN=5008;NS=2504;DP=16419;EAS_AF=0.2927;AMR_AF=0.1628;AFR_AF=0.2632;EUR_AF=0.1193;SAS_AF=0.2883;AA=G|||;VT=SNP
6	29685155	rs7739388	G	C	100	PASS	AC=1157;AF=0.23103;AN=5008;NS=2504;DP=16722;EAS_AF=0.2917;AMR_AF=0.1628;AFR_AF=0.2632;EUR_AF=0.1193;SAS_AF=0.2883;AA=G|||;VT=SNP
6	29685450	rs9258156	C	A	100	PASS	AC=1157;AF=0.23103;AN=5008;NS=2504;DP=11481;EAS_AF=0.2917;AMR_AF=0.1628;AFR_AF=0.2632;EUR_AF=0.1193;SAS_AF=0.2883;AA=A|||;VT=SNP
6	29688099	rs78905539	T	A	100	PASS	AC=1157;AF=0.23103;AN=5008;NS=2504;DP=12313;EAS_AF=0.2917;AMR_AF=0.1628;AFR_AF=0.2632;EUR_AF=0.1193;SAS_AF=0.2883;AA=-|||;VT=SNP
6	29688180	rs9258158	A	G	100	PASS	AC=1158;AF=0.23123;AN=5008;NS=2504;DP=17486;EAS_AF=0.2917;AMR_AF=0.1628;AFR_AF=0.2632;EUR_AF=0.1193;SAS_AF=0.2894;AA=G|||;VT=SNP
6	29688285	rs9258159	C	G	100	PASS	AC=628;AF=0.125399;AN=5008;NS=2504;DP=18060;EAS_AF=0.1329;AMR_AF=0.0879;AFR_AF=0.1861;EUR_AF=0.0487;SAS_AF=0.1411;AA=c|||;VT=SNP
6	29688485	rs9258160	T	G	100	PASS	AC=1157;AF=0.23103;AN=5008;NS=2504;DP=18046;EAS_AF=0.2917;AMR_AF=0.1628;AFR_AF=0.2632;EUR_AF=0.1193;SAS_AF=0.2883;AA=T|||;VT=SNP
6	29688501	rs2517910	A	C	100	PASS	AC=3138;AF=0.626597;AN=5008;NS=2504;DP=17955;EAS_AF=0.7292;AMR_AF=0.5591;AFR_AF=0.6672;EUR_AF=0.6004;SAS_AF=0.5409;AA=C|||;VT=SNP
6	29688667	rs1632957	A	G	100	PASS	AC=1266;AF=0.252796;AN=5008;NS=2504;DP=18395;EAS_AF=0.254;AMR_AF=0.3213;AFR_AF=0.1505;EUR_AF=0.2018;SAS_AF=0.3937;AA=A|||;VT=SNP
6	29688814	rs9258163	G	C	100	PASS	AC=1157;AF=0.23103;AN=5008;NS=2504;DP=14211;EAS_AF=0.2917;AMR_AF=0.1628;AFR_AF=0.2632;EUR_AF=0.1193;SAS_AF=0.2883;AA=C|||;VT=SNP
6	29688869	rs9258164	G	A	100	PASS	AC=1167;AF=0.233027;AN=5008;NS=2504;DP=15902;EAS_AF=0.2917;AMR_AF=0.1628;AFR_AF=0.2632;EUR_AF=0.1193;SAS_AF=0.2986;AA=G|||;VT=SNP
6	29688900	rs9258166	G	C	100	PASS	AC=1155;AF=0.230631;AN=5008;NS=2504;DP=14845;EAS_AF=0.2907;AMR_AF=0.1628;AFR_AF=0.2632;EUR_AF=0.1193;SAS_AF=0.2873;AA=g|||;VT=SNP
6	29688973	rs9258167	G	A	100	PASS	AC=1157;AF=0.23103;AN=5008;NS=2504;DP=16476;EAS_AF=0.2917;AMR_AF=0.1628;AFR_AF=0.2632;EUR_AF=0.1193;SAS_AF=0.2883;AA=G|||;VT=SNP
6	29689003	rs9258168	C	T	100	PASS	AC=1157;AF=0.23103;AN=5008;NS=2504;DP=17837;EAS_AF=0.2917;AMR_AF=0.1628;AFR_AF=0.2632;EUR_AF=0.1193;SAS_AF=0.2883;AA=T|||;VT=SNP
6	29689127	rs3757324	G	T	100	PASS	AC=1182;AF=0.236022;AN=5008;NS=2504;DP=18721;EAS_AF=0.2917;AMR_AF=0.1657;AFR_AF=0.2806;EUR_AF=0.1193;SAS_AF=0.2883;AA=G|||;VT=SNP
6	29689202	rs3757325	A	T	100	PASS	AC=1157;AF=0.23103;AN=5008;NS=2504;DP=19259;EAS_AF=0.2917;AMR_AF=0.1628;AFR_AF=0.2632;EUR_AF=0.1193;SAS_AF=0.2883;AA=A|||;VT=SNP
6	29689249	rs3757326	C	G	100	PASS	AC=1157;AF=0.23103;AN=5008;NS=2504;DP=18018;EAS_AF=0.2917;AMR_AF=0.1628;AFR_AF=0.2632;EUR_AF=0.1193;SAS_AF=0.2883;AA=C|||;VT=SNP
6	29689532	rs9258169	T	G	100	PASS	AC=1157;AF=0.23103;AN=5008;NS=2504;DP=21277;EAS_AF=0.2917;AMR_AF=0.1628;AFR_AF=0.2632;EUR_AF=0.1193;SAS_AF=0.2883;AA=T|||;VT=SNP
6	29689590	rs9258170	T	G	100	PASS	AC=1157;AF=0.23103;AN=5008;NS=2504;DP=22426;EAS_AF=0.2917;AMR_AF=0.1628;AFR_AF=0.2632;EUR_AF=0.1193;SAS_AF=0.2883;AA=G|||;VT=SNP
6	29689717	rs9258171	G	T	100	PASS	AC=1157;AF=0.23103;AN=5008;NS=2504;DP=19369;EAS_AF=0.2917;AMR_AF=0.1628;AFR_AF=0.2632;EUR_AF=0.1193;SAS_AF=0.2883;AA=.|||;VT=SNP
6	29689973	rs9258172	C	T	100	PASS	AC=1157;AF=0.23103;AN=5008;NS=2504;DP=19531;EAS_AF=0.2917;AMR_AF=0.1628;AFR_AF=0.2632;EUR_AF=0.1193;SAS_AF=0.2883;AA=.|||;VT=SNP
6	29690002	rs9258173	G	T	100	PASS	AC=1157;AF=0.23103;AN=5008;NS=2504;DP=18056;EAS_AF=0.2917;AMR_AF=0.1628;AFR_AF=0.2632;EUR_AF=0.1193;SAS_AF=0.2883;AA=.|||;VT=SNP
6	29690026	rs9258174	T	C	100	PASS	AC=1157;AF=0.23103;AN=5008;NS=2504;DP=17053;EAS_AF=0.2917;AMR_AF=0.1628;AFR_AF=0.2632;EUR_AF=0.1193;SAS_AF=0.2883;AA=.|||;VT=SNP
6	29690056	rs17875376	C	T	100	PASS	AC=1100;AF=0.219649;AN=5008;NS=2504;DP=16223;EAS_AF=0.3819;AMR_AF=0.2176;AFR_AF=0.1679;EUR_AF=0.2584;SAS_AF=0.0838;AA=.|||;VT=SNP
6	29690125	rs9258175	G	A	100	PASS	AC=1157;AF=0.23103;AN=5008;NS=2504;DP=12948;EAS_AF=0.2917;AMR_AF=0.1628;AFR_AF=0.2632;EUR_AF=0.1193;SAS_AF=0.2883;AA=.|||;VT=SNP
6	29690228	rs9258176	C	G	100	PASS	AC=1157;AF=0.23103;AN=5008;NS=2504;DP=10920;EAS_AF=0.2917;AMR_AF=0.1628;AFR_AF=0.2632;EUR_AF=0.1193;SAS_AF=0.2883;AA=.|||;VT=SNP
6	29690694	rs3998799	C	G	100	PASS	AC=1578;AF=0.315096;AN=5008;NS=2504;DP=14752;EAS_AF=0.4276;AMR_AF=0.3458;AFR_AF=0.2224;EUR_AF=0.4394;SAS_AF=0.1748;AA=.|||;VT=SNP
6	29691003	rs56044823	C	T	100	PASS	AC=378;AF=0.0754792;AN=5008;NS=2504;DP=12977;EAS_AF=0.1558;AMR_AF=0.0375;AFR_AF=0.0008;EUR_AF=0.0586;SAS_AF=0.138;AA=.|||;VT=SNP
6	29691019	rs1362126	G	A	100	PASS	AC=1577;AF=0.314896;AN=5008;NS=2504;DP=13348;EAS_AF=0.4276;AMR_AF=0.3458;AFR_AF=0.2224;EUR_AF=0.4394;SAS_AF=0.1738;AA=.|||;VT=SNP
6	29691090	rs1362125	T	A	100	PASS	AC=1980;AF=0.395367;AN=5008;NS=2504;DP=15328;EAS_AF=0.4375;AMR_AF=0.3963;AFR_AF=0.4039;EUR_AF=0.4811;SAS_AF=0.2515;AA=.|||;VT=SNP
6	29691097	rs2075682	A	T	100	PASS	AC=1157;AF=0.23103;AN=5008;NS=2504;DP=15166;EAS_AF=0.2917;AMR_AF=0.1628;AFR_AF=0.2632;EUR_AF=0.1193;SAS_AF=0.2883;AA=.|||;VT=SNP
6	29691140	rs2072896	C	G	100	PASS	AC=1157;AF=0.23103;AN=5008;NS=2504;DP=15224;EAS_AF=0.2917;AMR_AF=0.1628;AFR_AF=0.2632;EUR_AF=0.1193;SAS_AF=0.2883;AA=.|||;VT=SNP
6	29691303	rs2076183	G	A	100	PASS	AC=1157;AF=0.23103;AN=5008;NS=2504;DP=12121;EAS_AF=0.2917;AMR_AF=0.1628;AFR_AF=0.2632;EUR_AF=0.1193;SAS_AF=0.2883;AA=.|||;VT=SNP;EX_TARGET
6	29691713	rs2076182	A	C	100	PASS	AC=1158;AF=0.23123;AN=5008;NS=2504;DP=9944;EAS_AF=0.2917;AMR_AF=0.1643;AFR_AF=0.264;EUR_AF=0.1183;SAS_AF=0.2883;AA=.|||;VT=SNP;EX_TARGET
6	29691744	rs2076181	C	G	100	PASS	AC=1157;AF=0.23103;AN=5008;NS=2504;DP=9720;EAS_AF=0.2917;AMR_AF=0.1628;AFR_AF=0.264;EUR_AF=0.1183;SAS_AF=0.2883;AA=.|||;VT=SNP;EX_TARGET
6	29691772	rs2076179	T	C	100	PASS	AC=1979;AF=0.395168;AN=5008;NS=2504;DP=10100;EAS_AF=0.4355;AMR_AF=0.3963;AFR_AF=0.4039;EUR_AF=0.4811;SAS_AF=0.2526;AA=.|||;VT=SNP
6	29691774	rs2076178	A	C	100	PASS	AC=1098;AF=0.219249;AN=5008;NS=2504;DP=10160;EAS_AF=0.38;AMR_AF=0.2176;AFR_AF=0.1679;EUR_AF=0.2584;SAS_AF=0.0838;AA=.|||;VT=SNP
6	29691857	rs2072895	C	G	100	PASS	AC=1981;AF=0.395567;AN=5008;NS=2504;DP=9775;EAS_AF=0.4375;AMR_AF=0.3963;AFR_AF=0.4039;EUR_AF=0.4811;SAS_AF=0.2526;AA=.|||;VT=SNP
6	29692334	rs9258186	A	G	100	PASS	AC=1156;AF=0.230831;AN=5008;NS=2504;DP=17512;EAS_AF=0.2917;AMR_AF=0.1628;AFR_AF=0.2632;EUR_AF=0.1183;SAS_AF=0.2883;AA=.|||;VT=SNP
6	29692470	rs563176182	C	A	100	PASS	AC=852;AF=0.170128;AN=5008;NS=2504;DP=17053;EAS_AF=0.1984;AMR_AF=0.1441;AFR_AF=0.1785;EUR_AF=0.0934;SAS_AF=0.227;AA=.|||;VT=SNP
6	29692729	rs2072898	T	G	100	PASS	AC=1159;AF=0.23143;AN=5008;NS=2504;DP=19848;EAS_AF=0.2917;AMR_AF=0.1628;AFR_AF=0.2663;EUR_AF=0.1183;SAS_AF=0.2873;AA=.|||;VT=SNP
6	29693113	rs2076177	C	T	100	PASS	AC=1156;AF=0.230831;AN=5008;NS=2504;DP=20246;EAS_AF=0.2917;AMR_AF=0.1628;AFR_AF=0.2632;EUR_AF=0.1183;SAS_AF=0.2883;AA=T|||;VT=SNP;EX_TARGET
6	29693499	rs2235383	A	G	100	PASS	AC=1156;AF=0.230831;AN=5008;NS=2504;DP=20823;EAS_AF=0.2917;AMR_AF=0.1628;AFR_AF=0.2632;EUR_AF=0.1183;SAS_AF=0.2883;AA=A|||;VT=SNP
6	29693726	rs114325231	G	T	100	PASS	AC=379;AF=0.0756789;AN=5008;NS=2504;DP=19830;EAS_AF=0.1567;AMR_AF=0.0375;AFR_AF=0.0008;EUR_AF=0.0586;SAS_AF=0.138;AA=G|||;VT=SNP;EX_TARGET
6	29693938	rs2735061	G	A	100	PASS	AC=473;AF=0.0944489;AN=5008;NS=2504;DP=17205;EAS_AF=0.0437;AMR_AF=0.1282;AFR_AF=0.0545;EUR_AF=0.1809;SAS_AF=0.0879;AA=G|||;VT=SNP;EX_TARGET
6	29693969	rs1736922	C	T	100	PASS	AC=1271;AF=0.253794;AN=5008;NS=2504;DP=16348;EAS_AF=0.256;AMR_AF=0.3213;AFR_AF=0.1505;EUR_AF=0.2018;SAS_AF=0.3967;AA=C|||;VT=SNP;EX_TARGET
6	29694443	rs62391801	A	G	100	PASS	AC=379;AF=0.0756789;AN=5008;NS=2504;DP=16979;EAS_AF=0.1567;AMR_AF=0.0375;AFR_AF=0.0008;EUR_AF=0.0586;SAS_AF=0.138;AA=a|||;VT=SNP
6	29694570	rs3734813	A	G	100	PASS	AC=1156;AF=0.230831;AN=5008;NS=2504;DP=18459;EAS_AF=0.2917;AMR_AF=0.1628;AFR_AF=0.2632;EUR_AF=0.1183;SAS_AF=0.2883;AA=G|||;VT=SNP
6	29694680	rs3734814	A	C	100	PASS	AC=1156;AF=0.230831;AN=5008;NS=2504;DP=19543;EAS_AF=0.2917;AMR_AF=0.1628;AFR_AF=0.2632;EUR_AF=0.1183;SAS_AF=0.2883;AA=A|||;VT=SNP;EX_TARGET
6	29694681	rs3734815	A	T	100	PASS	AC=1156;AF=0.230831;AN=5008;NS=2504;DP=19611;EAS_AF=0.2917;AMR_AF=0.1628;AFR_AF=0.2632;EUR_AF=0.1183;SAS_AF=0.2883;AA=A|||;VT=SNP;EX_TARGET
6	29695180	rs1419696	G	A	100	PASS	AC=1273;AF=0.254193;AN=5008;NS=2504;DP=17662;EAS_AF=0.256;AMR_AF=0.3213;AFR_AF=0.1513;EUR_AF=0.2028;SAS_AF=0.3967;AA=G|||;VT=SNP
6	29695305	rs2523405	T	G	100	PASS	AC=1976;AF=0.394569;AN=5008;NS=2504;DP=18329;EAS_AF=0.4355;AMR_AF=0.3963;AFR_AF=0.4039;EUR_AF=0.4811;SAS_AF=0.2495;AA=T|||;VT=SNP
6	29695466	rs2735060	T	A	100	PASS	AC=1976;AF=0.394569;AN=5008;NS=2504;DP=20107;EAS_AF=0.4355;AMR_AF=0.3963;AFR_AF=0.4039;EUR_AF=0.4811;SAS_AF=0.2495;AA=T|||;VT=SNP
6	29695502	rs1628578	A	C	100	PASS	AC=1272;AF=0.253994;AN=5008;NS=2504;DP=20933;EAS_AF=0.256;AMR_AF=0.3213;AFR_AF=0.1505;EUR_AF=0.2028;SAS_AF=0.3967;AA=A|||;VT=SNP
6	29695600	rs9258187	T	G	100	PASS	AC=1156;AF=0.230831;AN=5008;NS=2504;DP=18939;EAS_AF=0.2917;AMR_AF=0.1628;AFR_AF=0.2632;EUR_AF=0.1183;SAS_AF=0.2883;AA=T|||;VT=SNP
6	29695713	rs2523404	C	T	100	PASS	AC=1976;AF=0.394569;AN=5008;NS=2504;DP=19620;EAS_AF=0.4355;AMR_AF=0.3963;AFR_AF=0.4039;EUR_AF=0.4811;SAS_AF=0.2495;AA=C|||;VT=SNP;EX_TARGET
6	29695808	rs55672647	A	G	100	PASS	AC=379;AF=0.0756789;AN=5008;NS=2504;DP=22331;EAS_AF=0.1567;AMR_AF=0.0375;AFR_AF=0.0008;EUR_AF=0.0586;SAS_AF=0.138;AA=A|||;VT=SNP;EX_TARGET
6	29695854	rs2735059	G	A	100	PASS	AC=1976;AF=0.394569;AN=5008;NS=2504;DP=22016;EAS_AF=0.4355;AMR_AF=0.3963;AFR_AF=0.4039;EUR_AF=0.4811;SAS_AF=0.2495;AA=G|||;VT=SNP;EX_TARGET
6	29695859	rs6934884	G	C	100	PASS	AC=139;AF=0.0277556;AN=5008;NS=2504;DP=21831;EAS_AF=0.0149;AMR_AF=0.013;AFR_AF=0.0734;EUR_AF=0.0109;SAS_AF=0.0072;AA=G|||;VT=SNP;EX_TARGET
6	29696117	rs3817827	T	C	100	PASS	AC=1156;AF=0.230831;AN=5008;NS=2504;DP=20755;EAS_AF=0.2917;AMR_AF=0.1628;AFR_AF=0.2632;EUR_AF=0.1183;SAS_AF=0.2883;AA=C|||;VT=SNP
6	29696245	rs2272874	T	C	100	PASS	AC=1157;AF=0.23103;AN=5008;NS=2504;DP=19772;EAS_AF=0.2917;AMR_AF=0.1628;AFR_AF=0.2632;EUR_AF=0.1183;SAS_AF=0.2894;AA=C|||;VT=SNP
6	29696654	rs3736697	T	C	100	PASS	AC=1157;AF=0.23103;AN=5008;NS=2504;DP=18238;EAS_AF=0.2917;AMR_AF=0.1643;AFR_AF=0.2632;EUR_AF=0.1183;SAS_AF=0.2883;AA=T|||;VT=SNP
6	29696656	rs885947	G	A	100	PASS	AC=1271;AF=0.253794;AN=5008;NS=2504;DP=18183;EAS_AF=0.255;AMR_AF=0.3199;AFR_AF=0.1505;EUR_AF=0.2028;SAS_AF=0.3978;AA=G|||;VT=SNP
6	29696657	rs885946	T	C	100	PASS	AC=1171;AF=0.233826;AN=5008;NS=2504;DP=18243;EAS_AF=0.247;AMR_AF=0.2839;AFR_AF=0.1241;EUR_AF=0.1869;SAS_AF=0.3814;AA=T|||;VT=SNP
6	29696849	rs3736694	A	C	100	PASS	AC=1157;AF=0.23103;AN=5008;NS=2504;DP=15628;EAS_AF=0.2917;AMR_AF=0.1628;AFR_AF=0.2625;EUR_AF=0.1193;SAS_AF=0.2894;AA=C|||;VT=SNP
6	29696852	rs885945	C	T	100	PASS	AC=1171;AF=0.233826;AN=5008;NS=2504;DP=15710;EAS_AF=0.248;AMR_AF=0.2853;AFR_AF=0.1241;EUR_AF=0.1869;SAS_AF=0.3793;AA=C|||;VT=SNP
6	29697420	rs62391819	A	G	100	PASS	AC=381;AF=0.0760783;AN=5008;NS=2504;DP=17295;EAS_AF=0.1567;AMR_AF=0.0375;AFR_AF=0.0015;EUR_AF=0.0586;SAS_AF=0.1391;AA=A|||;VT=SNP
6	29697473	rs1633107	G	C	100	PASS	AC=1241;AF=0.247804;AN=5008;NS=2504;DP=18604;EAS_AF=0.256;AMR_AF=0.3184;AFR_AF=0.1301;EUR_AF=0.2018;SAS_AF=0.3957;AA=G|||;VT=SNP
6	29697517	rs1736919	A	G	100	PASS	AC=3218;AF=0.642572;AN=5008;NS=2504;DP=18498;EAS_AF=0.6915;AMR_AF=0.7147;AFR_AF=0.534;EUR_AF=0.6829;SAS_AF=0.6462;AA=A|||;VT=SNP
6	29697681	rs4713237	T	G	100	PASS	AC=1101;AF=0.219848;AN=5008;NS=2504;DP=20699;EAS_AF=0.3819;AMR_AF=0.2176;AFR_AF=0.1679;EUR_AF=0.2584;SAS_AF=0.0849;AA=T|||;VT=SNP
6	29697693	rs2735058	G	A	100	PASS	AC=211;AF=0.0421326;AN=5008;NS=2504;DP=20742;EAS_AF=0.0179;AMR_AF=0.0548;AFR_AF=0.0083;EUR_AF=0.1163;SAS_AF=0.0276;AA=G|||;VT=SNP
6	29697757	rs1633106	C	T	100	PASS	AC=1249;AF=0.249401;AN=5008;NS=2504;DP=20430;EAS_AF=0.2569;AMR_AF=0.317;AFR_AF=0.1286;EUR_AF=0.1998;SAS_AF=0.408;AA=C|||;VT=SNP
6	29697898	rs7742523	G	A	100	PASS	AC=1430;AF=0.285543;AN=5008;NS=2504;DP=21179;EAS_AF=0.2917;AMR_AF=0.196;AFR_AF=0.4334;EUR_AF=0.1402;SAS_AF=0.2924;AA=A|||;VT=SNP
6	29698031	rs2735057	G	C	100	PASS	AC=1710;AF=0.341454;AN=5008;NS=2504;DP=21669;EAS_AF=0.4375;AMR_AF=0.3516;AFR_AF=0.264;EUR_AF=0.4423;SAS_AF=0.2362;AA=G|||;VT=SNP
6	29698036	rs9258191	A	C	100	PASS	AC=657;AF=0.13119;AN=5008;NS=2504;DP=21650;EAS_AF=0.1329;AMR_AF=0.0908;AFR_AF=0.2065;EUR_AF=0.0487;SAS_AF=0.1411;AA=A|||;VT=SNP
6	29698050	rs2743925	A	G	100	PASS	AC=502;AF=0.10024;AN=5008;NS=2504;DP=21696;EAS_AF=0.0516;AMR_AF=0.1383;AFR_AF=0.0545;EUR_AF=0.1948;SAS_AF=0.0879;AA=A|||;VT=SNP
6	29698404	rs9258192	C	G	100	PASS	AC=1126;AF=0.22484;AN=5008;NS=2504;DP=19987;EAS_AF=0.2937;AMR_AF=0.147;AFR_AF=0.2496;EUR_AF=0.1103;SAS_AF=0.2935;AA=C|||;VT=SNP
6	29698661	rs1611349	G	A	100	PASS	AC=3754;AF=0.749601;AN=5008;NS=2504;DP=18068;EAS_AF=0.9246;AMR_AF=0.7867;AFR_AF=0.6346;EUR_AF=0.7157;SAS_AF=0.7331;AA=G|||;VT=SNP
6	29698821	rs1611350	T	C	100	PASS	AC=1594;AF=0.318291;AN=5008;NS=2504;DP=15832;EAS_AF=0.2351;AMR_AF=0.3473;AFR_AF=0.3548;EUR_AF=0.2505;SAS_AF=0.4039;AA=T|||;VT=SNP
6	29699055	rs2523403	T	G	100	PASS	AC=2755;AF=0.55012;AN=5008;NS=2504;DP=17277;EAS_AF=0.6567;AMR_AF=0.5245;AFR_AF=0.4894;EUR_AF=0.5646;SAS_AF=0.5256;AA=t|||;VT=SNP
6	29699156	rs2523402	T	C	100	PASS	AC=1793;AF=0.358027;AN=5008;NS=2504;DP=18054;EAS_AF=0.4385;AMR_AF=0.3674;AFR_AF=0.3162;EUR_AF=0.4453;SAS_AF=0.2352;AA=T|||;VT=SNP
6	29699385	rs6910733	A	G	100	PASS	AC=1104;AF=0.220447;AN=5008;NS=2504;DP=17459;EAS_AF=0.2907;AMR_AF=0.147;AFR_AF=0.2352;EUR_AF=0.1153;SAS_AF=0.2883;AA=A|||;VT=SNP
6	29699448	rs2735055	G	A	100	PASS	AC=2938;AF=0.586661;AN=5008;NS=2504;DP=17884;EAS_AF=0.7321;AMR_AF=0.5447;AFR_AF=0.5454;EUR_AF=0.5746;SAS_AF=0.5348;AA=a|||;VT=SNP
6	29699498	rs2523401	C	T	100	PASS	AC=523;AF=0.104433;AN=5008;NS=2504;DP=18807;EAS_AF=0.0407;AMR_AF=0.1455;AFR_AF=0.0862;EUR_AF=0.1849;SAS_AF=0.0828;AA=C|||;VT=SNP
6	29699713	rs2743922	G	T	100	PASS	AC=1787;AF=0.356829;AN=5008;NS=2504;DP=19261;EAS_AF=0.4355;AMR_AF=0.366;AFR_AF=0.3169;EUR_AF=0.4453;SAS_AF=0.2321;AA=G|||;VT=SNP
6	29699784	rs2523400	C	T	100	PASS	AC=2938;AF=0.586661;AN=5008;NS=2504;DP=17499;EAS_AF=0.7321;AMR_AF=0.5447;AFR_AF=0.5454;EUR_AF=0.5746;SAS_AF=0.5348;AA=C|||;VT=SNP
6	29700079	rs2523399	C	T	100	PASS	AC=2938;AF=0.586661;AN=5008;NS=2504;DP=16723;EAS_AF=0.7321;AMR_AF=0.5447;AFR_AF=0.5454;EUR_AF=0.5746;SAS_AF=0.5348;AA=N|||;VT=SNP
6	29700183	rs1610601	C	A	100	PASS	AC=1180;AF=0.235623;AN=5008;NS=2504;DP=18354;EAS_AF=0.248;AMR_AF=0.2911;AFR_AF=0.1241;EUR_AF=0.1889;SAS_AF=0.3824;AA=N|||;VT=SNP
6	29700500	rs2523398	T	C	100	PASS	AC=2938;AF=0.586661;AN=5008;NS=2504;DP=15275;EAS_AF=0.7321;AMR_AF=0.5447;AFR_AF=0.5454;EUR_AF=0.5746;SAS_AF=0.5348;AA=t|||;VT=SNP
6	29700504	rs62391821	C	T	100	PASS	AC=396;AF=0.0790735;AN=5008;NS=2504;DP=15421;EAS_AF=0.1567;AMR_AF=0.0403;AFR_AF=0.0113;EUR_AF=0.0586;SAS_AF=0.1391;AA=C|||;VT=SNP
6	29700519	rs7754067	C	T	100	PASS	AC=1007;AF=0.201078;AN=5008;NS=2504;DP=16123;EAS_AF=0.3859;AMR_AF=0.1859;AFR_AF=0.1195;EUR_AF=0.2425;SAS_AF=0.089;AA=C|||;VT=SNP
6	29700524	rs7753946	A	G	100	PASS	AC=1087;AF=0.217053;AN=5008;NS=2504;DP=16485;EAS_AF=0.2907;AMR_AF=0.1455;AFR_AF=0.2239;EUR_AF=0.1153;SAS_AF=0.2873;AA=A|||;VT=SNP
6	29700615	rs2735054	G	A	100	PASS	AC=2938;AF=0.586661;AN=5008;NS=2504;DP=18908;EAS_AF=0.7321;AMR_AF=0.5447;AFR_AF=0.5454;EUR_AF=0.5746;SAS_AF=0.5348;AA=A|||;VT=SNP
6	29700763	rs7754692	G	C	100	PASS	AC=1087;AF=0.217053;AN=5008;NS=2504;DP=12843;EAS_AF=0.2907;AMR_AF=0.1455;AFR_AF=0.2231;EUR_AF=0.1153;SAS_AF=0.2883;AA=g|||;VT=SNP
6	29700820	rs4084764	G	T	100	PASS	AC=926;AF=0.184904;AN=5008;NS=2504;DP=15213;EAS_AF=0.3433;AMR_AF=0.1657;AFR_AF=0.1195;EUR_AF=0.2386;SAS_AF=0.0685;AA=G|||;VT=SNP
6	29700840	rs2523397	C	T	100	PASS	AC=1851;AF=0.369609;AN=5008;NS=2504;DP=15731;EAS_AF=0.4415;AMR_AF=0.3991;AFR_AF=0.3222;EUR_AF=0.4592;SAS_AF=0.2464;AA=C|||;VT=SNP
6	29701023	rs9258201	C	T	100	PASS	AC=607;AF=0.121206;AN=5008;NS=2504;DP=18471;EAS_AF=0.1319;AMR_AF=0.0879;AFR_AF=0.1702;EUR_AF=0.0507;SAS_AF=0.1401;AA=C|||;VT=SNP
6	29701308	rs2523396	T	C	100	PASS	AC=1852;AF=0.369808;AN=5008;NS=2504;DP=16126;EAS_AF=0.4415;AMR_AF=0.3991;AFR_AF=0.3222;EUR_AF=0.4602;SAS_AF=0.2464;AA=T|||;VT=SNP
6	29701564	rs2735052	G	A	100	PASS	AC=1853;AF=0.370008;AN=5008;NS=2504;DP=15958;EAS_AF=0.4415;AMR_AF=0.3991;AFR_AF=0.3222;EUR_AF=0.4612;SAS_AF=0.2464;AA=G|||;VT=SNP
6	29701661	rs7741597	T	C	100	PASS	AC=1088;AF=0.217252;AN=5008;NS=2504;DP=13154;EAS_AF=0.2907;AMR_AF=0.1455;AFR_AF=0.2231;EUR_AF=0.1163;SAS_AF=0.2883;AA=T|||;VT=SNP
6	29701800	rs7773358	C	T	100	PASS	AC=1087;AF=0.217053;AN=5008;NS=2504;DP=14263;EAS_AF=0.2907;AMR_AF=0.1455;AFR_AF=0.2231;EUR_AF=0.1153;SAS_AF=0.2883;AA=C|||;VT=SNP
6	29701943	rs7755571	T	C	100	PASS	AC=1087;AF=0.217053;AN=5008;NS=2504;DP=16315;EAS_AF=0.2907;AMR_AF=0.1455;AFR_AF=0.2231;EUR_AF=0.1153;SAS_AF=0.2883;AA=T|||;VT=SNP
6	29702061	rs1610602	C	A	100	PASS	AC=1416;AF=0.282748;AN=5008;NS=2504;DP=19742;EAS_AF=0.251;AMR_AF=0.3314;AFR_AF=0.2375;EUR_AF=0.2256;SAS_AF=0.4008;AA=C|||;VT=SNP
6	29702206	rs2844833	C	G	100	PASS	AC=473;AF=0.0944489;AN=5008;NS=2504;DP=18885;EAS_AF=0.0407;AMR_AF=0.1282;AFR_AF=0.0628;EUR_AF=0.1789;SAS_AF=0.0818;AA=C|||;VT=SNP
6	29702510	rs2523395	G	A	100	PASS	AC=1851;AF=0.369609;AN=5008;NS=2504;DP=20343;EAS_AF=0.4415;AMR_AF=0.3991;AFR_AF=0.3222;EUR_AF=0.4592;SAS_AF=0.2464;AA=G|||;VT=SNP
6	29702574	rs62391822	T	C	100	PASS	AC=380;AF=0.0758786;AN=5008;NS=2504;DP=18216;EAS_AF=0.1567;AMR_AF=0.0375;AFR_AF=0.0008;EUR_AF=0.0586;SAS_AF=0.1391;AA=T|||;VT=SNP
6	29702679	rs2394159	A	G	100	PASS	AC=1788;AF=0.357029;AN=5008;NS=2504;DP=17931;EAS_AF=0.4355;AMR_AF=0.366;AFR_AF=0.3169;EUR_AF=0.4463;SAS_AF=0.2321;AA=A|||;VT=SNP
6	29702709	rs2248927	A	G	100	PASS	AC=2939;AF=0.586861;AN=5008;NS=2504;DP=17653;EAS_AF=0.7321;AMR_AF=0.5447;AFR_AF=0.5454;EUR_AF=0.5755;SAS_AF=0.5348;AA=G|||;VT=SNP
6	29703018	rs9258203	C	T	100	PASS	AC=1087;AF=0.217053;AN=5008;NS=2504;DP=8762;EAS_AF=0.2907;AMR_AF=0.1455;AFR_AF=0.2231;EUR_AF=0.1153;SAS_AF=0.2883;AA=C|||;VT=SNP
6	29703262	rs2394160	A	G	100	PASS	AC=1851;AF=0.369609;AN=5008;NS=2504;DP=10987;EAS_AF=0.4415;AMR_AF=0.3991;AFR_AF=0.3222;EUR_AF=0.4602;SAS_AF=0.2454;AA=A|||;VT=SNP
6	29703433	rs2517945	T	A	100	PASS	AC=2939;AF=0.586861;AN=5008;NS=2504;DP=12657;EAS_AF=0.7321;AMR_AF=0.5447;AFR_AF=0.5454;EUR_AF=0.5755;SAS_AF=0.5348;AA=t|||;VT=SNP
6	29703823	rs9258205	T	C	100	PASS	AC=1086;AF=0.216853;AN=5008;NS=2504;DP=18967;EAS_AF=0.2907;AMR_AF=0.1455;AFR_AF=0.2231;EUR_AF=0.1153;SAS_AF=0.2873;AA=T|||;VT=SNP
6	29704237	rs9258206	G	A	100	PASS	AC=485;AF=0.096845;AN=5008;NS=2504;DP=9590;EAS_AF=0.123;AMR_AF=0.0403;AFR_AF=0.1649;EUR_AF=0.0288;SAS_AF=0.0879;AA=G|||;VT=SNP
6	29704259	rs2743919	A	T	100	PASS	AC=1852;AF=0.369808;AN=5008;NS=2504;DP=14196;EAS_AF=0.4415;AMR_AF=0.3991;AFR_AF=0.3222;EUR_AF=0.4602;SAS_AF=0.2464;AA=A|||;VT=SNP
6	29704316	rs1736915	G	A	100	PASS	AC=1417;AF=0.282947;AN=5008;NS=2504;DP=18639;EAS_AF=0.251;AMR_AF=0.3314;AFR_AF=0.2375;EUR_AF=0.2266;SAS_AF=0.4008;AA=G|||;VT=SNP
6	29704400	rs1736913	T	C	100	PASS	AC=3029;AF=0.604832;AN=5008;NS=2504;DP=18567;EAS_AF=0.6895;AMR_AF=0.6873;AFR_AF=0.447;EUR_AF=0.6481;SAS_AF=0.6278;AA=T|||;VT=SNP
6	29704443	rs9258207	C	T	100	PASS	AC=1087;AF=0.217053;AN=5008;NS=2504;DP=17949;EAS_AF=0.2907;AMR_AF=0.1455;AFR_AF=0.2231;EUR_AF=0.1153;SAS_AF=0.2883;AA=C|||;VT=SNP
6	29704545	rs9258208	C	T	100	PASS	AC=1097;AF=0.21905;AN=5008;NS=2504;DP=19131;EAS_AF=0.2907;AMR_AF=0.1455;AFR_AF=0.2231;EUR_AF=0.1153;SAS_AF=0.2986;AA=C|||;VT=SNP
6	29704633	rs1633099	C	G	100	PASS	AC=1417;AF=0.282947;AN=5008;NS=2504;DP=19793;EAS_AF=0.251;AMR_AF=0.3314;AFR_AF=0.2375;EUR_AF=0.2266;SAS_AF=0.4008;AA=C|||;VT=SNP
6	29704638	rs9368609	C	T	100	PASS	AC=1267;AF=0.252995;AN=5008;NS=2504;DP=19565;EAS_AF=0.3948;AMR_AF=0.2219;AFR_AF=0.2307;EUR_AF=0.2614;SAS_AF=0.1503;AA=C|||;VT=SNP
6	29704673	rs2523394	G	C	100	PASS	AC=2939;AF=0.586861;AN=5008;NS=2504;DP=18158;EAS_AF=0.7321;AMR_AF=0.5447;AFR_AF=0.5454;EUR_AF=0.5755;SAS_AF=0.5348;AA=C|||;VT=SNP
6	29704833	rs2517943	T	C	100	PASS	AC=521;AF=0.104034;AN=5008;NS=2504;DP=16262;EAS_AF=0.0407;AMR_AF=0.1441;AFR_AF=0.0862;EUR_AF=0.1849;SAS_AF=0.0818;AA=T|||;VT=SNP
6	29704921	rs2743918	A	G	100	PASS	AC=1788;AF=0.357029;AN=5008;NS=2504;DP=14963;EAS_AF=0.4355;AMR_AF=0.366;AFR_AF=0.3169;EUR_AF=0.4463;SAS_AF=0.2321;AA=A|||;VT=SNP
6	29705028	rs1633098	G	T	100	PASS	AC=1419;AF=0.283347;AN=5008;NS=2504;DP=12781;EAS_AF=0.251;AMR_AF=0.3329;AFR_AF=0.2383;EUR_AF=0.2266;SAS_AF=0.4008;AA=G|||;VT=SNP
6	29705084	rs7751815	C	T	100	PASS	AC=1087;AF=0.217053;AN=5008;NS=2504;DP=16278;EAS_AF=0.2907;AMR_AF=0.1455;AFR_AF=0.2231;EUR_AF=0.1153;SAS_AF=0.2883;AA=C|||;VT=SNP
6	29705219	rs2844832	C	T	100	PASS	AC=1852;AF=0.369808;AN=5008;NS=2504;DP=16729;EAS_AF=0.4415;AMR_AF=0.3991;AFR_AF=0.3222;EUR_AF=0.4602;SAS_AF=0.2464;AA=T|||;VT=SNP
6	29705402	rs9258209	C	T	100	PASS	AC=485;AF=0.096845;AN=5008;NS=2504;DP=17804;EAS_AF=0.123;AMR_AF=0.0403;AFR_AF=0.1649;EUR_AF=0.0288;SAS_AF=0.0879;AA=C|||;VT=SNP
6	29705405	rs2743917	C	T	100	PASS	AC=1852;AF=0.369808;AN=5008;NS=2504;DP=17998;EAS_AF=0.4415;AMR_AF=0.3991;AFR_AF=0.3222;EUR_AF=0.4602;SAS_AF=0.2464;AA=C|||;VT=SNP
6	29705479	rs9258210	G	A	100	PASS	AC=606;AF=0.121006;AN=5008;NS=2504;DP=19157;EAS_AF=0.1319;AMR_AF=0.0879;AFR_AF=0.1702;EUR_AF=0.0497;SAS_AF=0.1401;AA=G|||;VT=SNP
6	29705507	rs2517942	T	C	100	PASS	AC=2939;AF=0.586861;AN=5008;NS=2504;DP=19476;EAS_AF=0.7321;AMR_AF=0.5447;AFR_AF=0.5454;EUR_AF=0.5755;SAS_AF=0.5348;AA=C|||;VT=SNP
6	29705659	rs2523393	A	G	100	PASS	AC=1852;AF=0.369808;AN=5008;NS=2504;DP=18766;EAS_AF=0.4415;AMR_AF=0.3991;AFR_AF=0.3222;EUR_AF=0.4602;SAS_AF=0.2464;AA=G|||;VT=SNP
6	29705688	rs2735051	G	A	100	PASS	AC=1788;AF=0.357029;AN=5008;NS=2504;DP=18394;EAS_AF=0.4355;AMR_AF=0.366;AFR_AF=0.3169;EUR_AF=0.4463;SAS_AF=0.2321;AA=G|||;VT=SNP
6	29705810	rs2523392	A	G	100	PASS	AC=2939;AF=0.586861;AN=5008;NS=2504;DP=21183;EAS_AF=0.7321;AMR_AF=0.5447;AFR_AF=0.5454;EUR_AF=0.5755;SAS_AF=0.5348;AA=a|||;VT=SNP
6	29706049	rs2523391	G	C	100	PASS	AC=1852;AF=0.369808;AN=5008;NS=2504;DP=18277;EAS_AF=0.4415;AMR_AF=0.3991;AFR_AF=0.3222;EUR_AF=0.4602;SAS_AF=0.2464;AA=G|||;VT=SNP
6	29706050	rs2523390	G	A	100	PASS	AC=474;AF=0.0946486;AN=5008;NS=2504;DP=18288;EAS_AF=0.0417;AMR_AF=0.1282;AFR_AF=0.0628;EUR_AF=0.1789;SAS_AF=0.0818;AA=G|||;VT=SNP
6	29706128	rs2523389	G	C	100	PASS	AC=1853;AF=0.370008;AN=5008;NS=2504;DP=17860;EAS_AF=0.4425;AMR_AF=0.3991;AFR_AF=0.3222;EUR_AF=0.4602;SAS_AF=0.2464;AA=G|||;VT=SNP
6	29706180	rs9258211	G	A	100	PASS	AC=1089;AF=0.217452;AN=5008;NS=2504;DP=19424;EAS_AF=0.2917;AMR_AF=0.147;AFR_AF=0.2231;EUR_AF=0.1153;SAS_AF=0.2883;AA=G|||;VT=SNP
6	29706226	rs9258212	T	C	100	PASS	AC=1087;AF=0.217053;AN=5008;NS=2504;DP=21589;EAS_AF=0.2907;AMR_AF=0.1455;AFR_AF=0.2231;EUR_AF=0.1153;SAS_AF=0.2883;AA=C|||;VT=SNP
6	29706277	rs2844831	T	C	100	PASS	AC=1852;AF=0.369808;AN=5008;NS=2504;DP=20696;EAS_AF=0.4415;AMR_AF=0.3991;AFR_AF=0.3222;EUR_AF=0.4602;SAS_AF=0.2464;AA=T|||;VT=SNP
6	29706691	rs9258213	T	C	100	PASS	AC=606;AF=0.121006;AN=5008;NS=2504;DP=20494;EAS_AF=0.1319;AMR_AF=0.0879;AFR_AF=0.1702;EUR_AF=0.0497;SAS_AF=0.1401;AA=T|||;VT=SNP
6	29706793	rs929160	A	T	100	PASS	AC=1418;AF=0.283147;AN=5008;NS=2504;DP=21300;EAS_AF=0.252;AMR_AF=0.3314;AFR_AF=0.2375;EUR_AF=0.2266;SAS_AF=0.4008;AA=A|||;VT=SNP
6	29706889	rs929159	T	C	100	PASS	AC=1417;AF=0.282947;AN=5008;NS=2504;DP=20969;EAS_AF=0.251;AMR_AF=0.3314;AFR_AF=0.2375;EUR_AF=0.2266;SAS_AF=0.4008;AA=T|||;VT=SNP
6	29706900	rs929158	G	A	100	PASS	AC=1417;AF=0.282947;AN=5008;NS=2504;DP=20553;EAS_AF=0.251;AMR_AF=0.3314;AFR_AF=0.2375;EUR_AF=0.2266;SAS_AF=0.4008;AA=G|||;VT=SNP
6	29707043	rs9258214	G	A	100	PASS	AC=1087;AF=0.217053;AN=5008;NS=2504;DP=18200;EAS_AF=0.2907;AMR_AF=0.1455;AFR_AF=0.2231;EUR_AF=0.1153;SAS_AF=0.2883;AA=G|||;VT=SNP
6	29707050	rs4713239	G	A	100	PASS	AC=1137;AF=0.227037;AN=5008;NS=2504;DP=17996;EAS_AF=0.3859;AMR_AF=0.2161;AFR_AF=0.1884;EUR_AF=0.2594;SAS_AF=0.09;AA=G|||;VT=SNP
6	29707267	rs1633096	G	T	100	PASS	AC=1399;AF=0.279353;AN=5008;NS=2504;DP=20130;EAS_AF=0.251;AMR_AF=0.3314;AFR_AF=0.2375;EUR_AF=0.2117;SAS_AF=0.3978;AA=G|||;VT=SNP
6	29707307	rs9258215	A	G	100	PASS	AC=1087;AF=0.217053;AN=5008;NS=2504;DP=18835;EAS_AF=0.2907;AMR_AF=0.1455;AFR_AF=0.2231;EUR_AF=0.1153;SAS_AF=0.2883;AA=A|||;VT=SNP
6	29707523	rs62391833	T	C	100	PASS	AC=380;AF=0.0758786;AN=5008;NS=2504;DP=16005;EAS_AF=0.1567;AMR_AF=0.0375;AFR_AF=0.0008;EUR_AF=0.0586;SAS_AF=0.1391;AA=T|||;VT=SNP
6	29707530	rs9258216	C	T	100	PASS	AC=1087;AF=0.217053;AN=5008;NS=2504;DP=16507;EAS_AF=0.2907;AMR_AF=0.1455;AFR_AF=0.2231;EUR_AF=0.1153;SAS_AF=0.2883;AA=C|||;VT=SNP
6	29707546	rs2844830	G	A	100	PASS	AC=1852;AF=0.369808;AN=5008;NS=2504;DP=17195;EAS_AF=0.4415;AMR_AF=0.3991;AFR_AF=0.3222;EUR_AF=0.4602;SAS_AF=0.2464;AA=G|||;VT=SNP
6	29707660	rs9258217	C	T	100	PASS	AC=1088;AF=0.217252;AN=5008;NS=2504;DP=20872;EAS_AF=0.2907;AMR_AF=0.1455;AFR_AF=0.2231;EUR_AF=0.1163;SAS_AF=0.2883;AA=C|||;VT=SNP
6	29707661	rs1736905	A	G	100	PASS	AC=2505;AF=0.5002;AN=5008;NS=2504;DP=20857;EAS_AF=0.5417;AMR_AF=0.4769;AFR_AF=0.4607;EUR_AF=0.3429;SAS_AF=0.6892;AA=A|||;VT=SNP
6	29707704	rs2523388	G	A	100	PASS	AC=1852;AF=0.369808;AN=5008;NS=2504;DP=20526;EAS_AF=0.4415;AMR_AF=0.3991;AFR_AF=0.3222;EUR_AF=0.4602;SAS_AF=0.2464;AA=G|||;VT=SNP
6	29708028	rs9258218	G	A	100	PASS	AC=1087;AF=0.217053;AN=5008;NS=2504;DP=18050;EAS_AF=0.2907;AMR_AF=0.1455;AFR_AF=0.2231;EUR_AF=0.1153;SAS_AF=0.2883;AA=G|||;VT=SNP
6	29708090	rs2523387	G	A	100	PASS	AC=1852;AF=0.369808;AN=5008;NS=2504;DP=18369;EAS_AF=0.4415;AMR_AF=0.3991;AFR_AF=0.3222;EUR_AF=0.4602;SAS_AF=0.2464;AA=G|||;VT=SNP
6	29708417	rs2517941	C	G	100	PASS	AC=521;AF=0.104034;AN=5008;NS=2504;DP=17950;EAS_AF=0.0407;AMR_AF=0.1441;AFR_AF=0.0862;EUR_AF=0.1849;SAS_AF=0.0818;AA=C|||;VT=SNP
6	29708522	rs4143366	C	T	100	PASS	AC=381;AF=0.0760783;AN=5008;NS=2504;DP=20492;EAS_AF=0.1567;AMR_AF=0.0375;AFR_AF=0.0015;EUR_AF=0.0586;SAS_AF=0.1391;AA=C|||;VT=SNP
6	29708978	rs2844847	T	C	100	PASS	AC=2939;AF=0.586861;AN=5008;NS=2504;DP=17289;EAS_AF=0.7321;AMR_AF=0.5447;AFR_AF=0.5454;EUR_AF=0.5755;SAS_AF=0.5348;AA=T|||;VT=SNP
6	29709234	rs2743951	C	T	100	PASS	AC=1903;AF=0.379992;AN=5008;NS=2504;DP=16692;EAS_AF=0.4425;AMR_AF=0.4409;AFR_AF=0.3222;EUR_AF=0.4632;SAS_AF=0.2648;AA=C|||;VT=SNP
6	29709286	rs2743950	C	T	100	PASS	AC=521;AF=0.104034;AN=5008;NS=2504;DP=16047;EAS_AF=0.0407;AMR_AF=0.1441;AFR_AF=0.0862;EUR_AF=0.1849;SAS_AF=0.0818;AA=C|||;VT=SNP
6	29709407	rs1610608	T	C	100	PASS	AC=1417;AF=0.282947;AN=5008;NS=2504;DP=17802;EAS_AF=0.251;AMR_AF=0.3314;AFR_AF=0.2375;EUR_AF=0.2266;SAS_AF=0.4008;AA=T|||;VT=SNP
6	29709734	rs2517939	C	T	100	PASS	AC=1789;AF=0.357228;AN=5008;NS=2504;DP=20007;EAS_AF=0.4355;AMR_AF=0.366;AFR_AF=0.3169;EUR_AF=0.4463;SAS_AF=0.2331;AA=C|||;VT=SNP
6	29709794	rs885944	C	T	100	PASS	AC=1418;AF=0.283147;AN=5008;NS=2504;DP=18874;EAS_AF=0.251;AMR_AF=0.3314;AFR_AF=0.2375;EUR_AF=0.2266;SAS_AF=0.4018;AA=C|||;VT=SNP
6	29709812	rs885943	C	T	100	PASS	AC=1417;AF=0.282947;AN=5008;NS=2504;DP=19741;EAS_AF=0.251;AMR_AF=0.3314;AFR_AF=0.2375;EUR_AF=0.2266;SAS_AF=0.4008;AA=C|||;VT=SNP
6	29709840	rs2517938	T	C	100	PASS	AC=602;AF=0.120208;AN=5008;NS=2504;DP=19305;EAS_AF=0.0407;AMR_AF=0.1585;AFR_AF=0.1316;EUR_AF=0.1948;SAS_AF=0.0828;AA=T|||;VT=SNP
6	29709949	rs885942	C	T	100	PASS	AC=1418;AF=0.283147;AN=5008;NS=2504;DP=18631;EAS_AF=0.251;AMR_AF=0.3314;AFR_AF=0.2383;EUR_AF=0.2266;SAS_AF=0.4008;AA=C|||;VT=SNP
6	29710380	rs885941	C	T	100	PASS	AC=1797;AF=0.358826;AN=5008;NS=2504;DP=19911;EAS_AF=0.4077;AMR_AF=0.3689;AFR_AF=0.2383;EUR_AF=0.2853;SAS_AF=0.5399;AA=C|||;VT=SNP
6	29710628	rs730858	G	A	100	PASS	AC=521;AF=0.104034;AN=5008;NS=2504;DP=22100;EAS_AF=0.0407;AMR_AF=0.1441;AFR_AF=0.0862;EUR_AF=0.1849;SAS_AF=0.0818;AA=G|||;VT=SNP
6	29710726	rs4713240	A	G	100	PASS	AC=1266;AF=0.252796;AN=5008;NS=2504;DP=22416;EAS_AF=0.3948;AMR_AF=0.2219;AFR_AF=0.23;EUR_AF=0.2614;SAS_AF=0.1503;AA=A|||;VT=SNP
6	29710831	rs1610612	G	A	100	PASS	AC=1418;AF=0.283147;AN=5008;NS=2504;DP=18988;EAS_AF=0.251;AMR_AF=0.3314;AFR_AF=0.2383;EUR_AF=0.2266;SAS_AF=0.4008;AA=G|||;VT=SNP
6	29710833	rs2076176	G	C	100	PASS	AC=1787;AF=0.356829;AN=5008;NS=2504;DP=18877;EAS_AF=0.4355;AMR_AF=0.366;AFR_AF=0.3162;EUR_AF=0.4463;SAS_AF=0.2321;AA=G|||;VT=SNP
6	29711041	rs9258220	C	T	100	PASS	AC=605;AF=0.120807;AN=5008;NS=2504;DP=20878;EAS_AF=0.1319;AMR_AF=0.0879;AFR_AF=0.1702;EUR_AF=0.0497;SAS_AF=0.1391;AA=C|||;VT=SNP
6	29711124	rs2743949	C	T	100	PASS	AC=1787;AF=0.356829;AN=5008;NS=2504;DP=19344;EAS_AF=0.4355;AMR_AF=0.366;AFR_AF=0.3162;EUR_AF=0.4463;SAS_AF=0.2321;AA=C|||;VT=SNP
6	29711173	rs947819	T	C	100	PASS	AC=1797;AF=0.358826;AN=5008;NS=2504;DP=17961;EAS_AF=0.4077;AMR_AF=0.3689;AFR_AF=0.2383;EUR_AF=0.2853;SAS_AF=0.5399;AA=C|||;VT=SNP
6	29711191	rs2743948	T	C	100	PASS	AC=1787;AF=0.356829;AN=5008;NS=2504;DP=17905;EAS_AF=0.4355;AMR_AF=0.366;AFR_AF=0.3162;EUR_AF=0.4463;SAS_AF=0.2321;AA=T|||;VT=SNP
6	29711334	rs1610615	C	T	100	PASS	AC=1801;AF=0.359625;AN=5008;NS=2504;DP=16088;EAS_AF=0.4077;AMR_AF=0.3703;AFR_AF=0.2405;EUR_AF=0.2853;SAS_AF=0.5399;AA=C|||;VT=SNP
6	29711362	rs760145	C	T	100	PASS	AC=2821;AF=0.563299;AN=5008;NS=2504;DP=16268;EAS_AF=0.5923;AMR_AF=0.6081;AFR_AF=0.3828;EUR_AF=0.5249;SAS_AF=0.7853;AA=C|||;VT=SNP
6	29711380	rs55792521	C	T	100	PASS	AC=380;AF=0.0758786;AN=5008;NS=2504;DP=17258;EAS_AF=0.1567;AMR_AF=0.0375;AFR_AF=0.0008;EUR_AF=0.0586;SAS_AF=0.1391;AA=C|||;VT=SNP
6	29711524	rs1610741	A	G	100	PASS	AC=2564;AF=0.511981;AN=5008;NS=2504;DP=17250;EAS_AF=0.5476;AMR_AF=0.5072;AFR_AF=0.4644;EUR_AF=0.3559;SAS_AF=0.7035;AA=a|||;VT=SNP
6	29711562	rs9258222	G	A	100	PASS	AC=648;AF=0.129393;AN=5008;NS=2504;DP=16152;EAS_AF=0.131;AMR_AF=0.0951;AFR_AF=0.2194;EUR_AF=0.0507;SAS_AF=0.1115;AA=G|||;VT=SNP
6	29711571	rs1610617	G	A	100	PASS	AC=1529;AF=0.305312;AN=5008;NS=2504;DP=15726;EAS_AF=0.2599;AMR_AF=0.3746;AFR_AF=0.239;EUR_AF=0.2465;SAS_AF=0.453;AA=G|||;VT=SNP
6	29711747	rs2523386	G	A	100	PASS	AC=440;AF=0.0878594;AN=5008;NS=2504;DP=17692;EAS_AF=0.0407;AMR_AF=0.1254;AFR_AF=0.0439;EUR_AF=0.174;SAS_AF=0.0808;AA=G|||;VT=SNP
6	29712036	rs2844846	A	T	100	PASS	AC=1786;AF=0.356629;AN=5008;NS=2504;DP=19234;EAS_AF=0.4345;AMR_AF=0.3674;AFR_AF=0.3154;EUR_AF=0.4463;SAS_AF=0.2321;AA=A|||;VT=SNP
6	29712175	rs9258223	C	G	100	PASS	AC=1039;AF=0.207468;AN=5008;NS=2504;DP=20889;EAS_AF=0.2877;AMR_AF=0.134;AFR_AF=0.2284;EUR_AF=0.1083;SAS_AF=0.2505;AA=C|||;VT=SNP
6	29712256	rs9258224	G	A	100	PASS	AC=876;AF=0.17492;AN=5008;NS=2504;DP=22842;EAS_AF=0.2808;AMR_AF=0.0807;AFR_AF=0.171;EUR_AF=0.0885;SAS_AF=0.227;AA=G|||;VT=SNP
6	29712704	rs9258225	A	G	100	PASS	AC=978;AF=0.195288;AN=5008;NS=2504;DP=19534;EAS_AF=0.2827;AMR_AF=0.1009;AFR_AF=0.2239;EUR_AF=0.0954;SAS_AF=0.2362;AA=A|||;VT=SNP
6	29712759	rs2844845	T	A	100	PASS	AC=473;AF=0.0944489;AN=5008;NS=2504;DP=21195;EAS_AF=0.0407;AMR_AF=0.1282;AFR_AF=0.0628;EUR_AF=0.1789;SAS_AF=0.0818;AA=T|||;VT=SNP
6	29712987	rs9258226	C	G	100	PASS	AC=1042;AF=0.208067;AN=5008;NS=2504;DP=17979;EAS_AF=0.2887;AMR_AF=0.134;AFR_AF=0.2292;EUR_AF=0.1093;SAS_AF=0.2505;AA=C|||;VT=SNP
6	29713036	rs2072894	C	T	100	PASS	AC=978;AF=0.195288;AN=5008;NS=2504;DP=18481;EAS_AF=0.2827;AMR_AF=0.1009;AFR_AF=0.2239;EUR_AF=0.0954;SAS_AF=0.2362;AA=C|||;VT=SNP
6	29713155	rs9258227	G	C	100	PASS	AC=1042;AF=0.208067;AN=5008;NS=2504;DP=20319;EAS_AF=0.2887;AMR_AF=0.134;AFR_AF=0.2292;EUR_AF=0.1093;SAS_AF=0.2505;AA=G|||;VT=SNP
6	29713273	rs1633090	G	T	100	PASS	AC=2048;AF=0.408946;AN=5008;NS=2504;DP=20519;EAS_AF=0.3006;AMR_AF=0.5187;AFR_AF=0.3238;EUR_AF=0.4314;SAS_AF=0.5348;AA=G|||;VT=SNP
6	29713370	rs2076175	G	A	100	PASS	AC=1136;AF=0.226837;AN=5008;NS=2504;DP=19266;EAS_AF=0.3859;AMR_AF=0.2176;AFR_AF=0.1868;EUR_AF=0.2594;SAS_AF=0.09;AA=G|||;VT=SNP
6	29713429	rs2076174	C	T	100	PASS	AC=978;AF=0.195288;AN=5008;NS=2504;DP=20323;EAS_AF=0.2827;AMR_AF=0.1009;AFR_AF=0.2239;EUR_AF=0.0954;SAS_AF=0.2362;AA=C|||;VT=SNP
6	29713465	rs1633089	T	C	100	PASS	AC=3090;AF=0.617013;AN=5008;NS=2504;DP=21363;EAS_AF=0.5893;AMR_AF=0.6527;AFR_AF=0.553;EUR_AF=0.5408;SAS_AF=0.7853;AA=C|||;VT=SNP
6	29713580	rs1633088	T	C	100	PASS	AC=1283;AF=0.25619;AN=5008;NS=2504;DP=24302;EAS_AF=0.256;AMR_AF=0.3314;AFR_AF=0.1233;EUR_AF=0.2078;SAS_AF=0.4325;AA=T|||;VT=SNP
6	29713613	rs9258228	C	A	100	PASS	AC=1038;AF=0.207268;AN=5008;NS=2504;DP=24986;EAS_AF=0.2887;AMR_AF=0.134;AFR_AF=0.2262;EUR_AF=0.1093;SAS_AF=0.2505;AA=C|||;VT=SNP
6	29713616	rs9258229	G	A	100	PASS	AC=1039;AF=0.207468;AN=5008;NS=2504;DP=24843;EAS_AF=0.2887;AMR_AF=0.134;AFR_AF=0.2269;EUR_AF=0.1093;SAS_AF=0.2505;AA=G|||;VT=SNP
6	29713768	rs1737087	A	G	100	PASS	AC=4355;AF=0.869609;AN=5008;NS=2504;DP=20293;EAS_AF=0.9831;AMR_AF=0.8761;AFR_AF=0.7821;EUR_AF=0.8022;SAS_AF=0.9356;AA=G|||;VT=SNP
6	29713926	rs2523385	G	A	100	PASS	AC=522;AF=0.104233;AN=5008;NS=2504;DP=21433;EAS_AF=0.0407;AMR_AF=0.1441;AFR_AF=0.087;EUR_AF=0.1849;SAS_AF=0.0818;AA=G|||;VT=SNP
6	29714060	rs1633087	G	A	100	PASS	AC=2048;AF=0.408946;AN=5008;NS=2504;DP=18863;EAS_AF=0.3006;AMR_AF=0.5187;AFR_AF=0.3238;EUR_AF=0.4314;SAS_AF=0.5348;AA=G|||;VT=SNP
6	29714413	rs1737086	C	A	100	PASS	AC=2048;AF=0.408946;AN=5008;NS=2504;DP=17539;EAS_AF=0.3006;AMR_AF=0.5187;AFR_AF=0.3238;EUR_AF=0.4314;SAS_AF=0.5348;AA=C|||;VT=SNP
6	29714557	rs9258236	T	C	100	PASS	AC=978;AF=0.195288;AN=5008;NS=2504;DP=16964;EAS_AF=0.2827;AMR_AF=0.1009;AFR_AF=0.2239;EUR_AF=0.0954;SAS_AF=0.2362;AA=T|||;VT=SNP
6	29714678	rs1625607	C	T	100	PASS	AC=4355;AF=0.869609;AN=5008;NS=2504;DP=18406;EAS_AF=0.9831;AMR_AF=0.8761;AFR_AF=0.7821;EUR_AF=0.8022;SAS_AF=0.9356;AA=T|||;VT=SNP
6	29714965	rs1623122	C	T	100	PASS	AC=3026;AF=0.604233;AN=5008;NS=2504;DP=17231;EAS_AF=0.5893;AMR_AF=0.6527;AFR_AF=0.553;EUR_AF=0.5398;SAS_AF=0.7209;AA=T|||;VT=SNP
6	29715062	rs1622228	C	T	100	PASS	AC=3026;AF=0.604233;AN=5008;NS=2504;DP=14298;EAS_AF=0.5893;AMR_AF=0.6527;AFR_AF=0.553;EUR_AF=0.5398;SAS_AF=0.7209;AA=C|||;VT=SNP
6	29715063	rs1622223	G	A	100	PASS	AC=1464;AF=0.292332;AN=5008;NS=2504;DP=14262;EAS_AF=0.2599;AMR_AF=0.3746;AFR_AF=0.2375;EUR_AF=0.2455;SAS_AF=0.3896;AA=G|||;VT=SNP
6	29715154	rs2015689	C	T	100	PASS	AC=521;AF=0.104034;AN=5008;NS=2504;DP=12741;EAS_AF=0.0407;AMR_AF=0.1441;AFR_AF=0.0862;EUR_AF=0.1839;SAS_AF=0.0828;AA=C|||;VT=SNP
6	29715332	rs34260811	C	A	100	PASS	AC=1201;AF=0.239816;AN=5008;NS=2504;DP=14541;EAS_AF=0.3859;AMR_AF=0.2176;AFR_AF=0.1868;EUR_AF=0.2604;SAS_AF=0.1554;AA=C|||;VT=SNP
6	29715721	rs6901686	G	A	100	PASS	AC=981;AF=0.195887;AN=5008;NS=2504;DP=17197;EAS_AF=0.2827;AMR_AF=0.1023;AFR_AF=0.2254;EUR_AF=0.0954;SAS_AF=0.2362;AA=g|||;VT=SNP
6	29715762	rs1633086	G	A	100	PASS	AC=1983;AF=0.395966;AN=5008;NS=2504;DP=16920;EAS_AF=0.3006;AMR_AF=0.5187;AFR_AF=0.3238;EUR_AF=0.4304;SAS_AF=0.4693;AA=g|||;VT=SNP
6	29715857	rs9258241	G	A	100	PASS	AC=982;AF=0.196086;AN=5008;NS=2504;DP=17903;EAS_AF=0.2827;AMR_AF=0.1023;AFR_AF=0.2247;EUR_AF=0.0974;SAS_AF=0.2362;AA=g|||;VT=SNP
6	29715997	rs1633085	T	C	100	PASS	AC=3029;AF=0.604832;AN=5008;NS=2504;DP=18777;EAS_AF=0.5893;AMR_AF=0.6542;AFR_AF=0.5545;EUR_AF=0.5408;SAS_AF=0.7198;AA=t|||;VT=SNP
6	29716146	rs9258242	G	A	100	PASS	AC=980;AF=0.195687;AN=5008;NS=2504;DP=15411;EAS_AF=0.2827;AMR_AF=0.1023;AFR_AF=0.2247;EUR_AF=0.0954;SAS_AF=0.2362;AA=g|||;VT=SNP
6	29716300	rs1633084	G	A	100	PASS	AC=3029;AF=0.604832;AN=5008;NS=2504;DP=14637;EAS_AF=0.5893;AMR_AF=0.6556;AFR_AF=0.5545;EUR_AF=0.5398;SAS_AF=0.7198;AA=g|||;VT=SNP
6	29716390	rs1737085	T	G	100	PASS	AC=3025;AF=0.604034;AN=5008;NS=2504;DP=16414;EAS_AF=0.5893;AMR_AF=0.6542;AFR_AF=0.5545;EUR_AF=0.5378;SAS_AF=0.7188;AA=N|||;VT=SNP
6	29716589	rs1633083	C	T	100	PASS	AC=1983;AF=0.395966;AN=5008;NS=2504;DP=7462;EAS_AF=0.3006;AMR_AF=0.5187;AFR_AF=0.3253;EUR_AF=0.4284;SAS_AF=0.4693;AA=c|||;VT=SNP
6	29716847	rs1633082	C	T	100	PASS	AC=1984;AF=0.396166;AN=5008;NS=2504;DP=12800;EAS_AF=0.3006;AMR_AF=0.5187;AFR_AF=0.326;EUR_AF=0.4284;SAS_AF=0.4693;AA=c|||;VT=SNP
6	29716901	rs1633081	G	T	100	PASS	AC=1984;AF=0.396166;AN=5008;NS=2504;DP=13424;EAS_AF=0.3006;AMR_AF=0.5187;AFR_AF=0.3253;EUR_AF=0.4284;SAS_AF=0.4703;AA=g|||;VT=SNP
6	29717339	rs1737084	T	A	100	PASS	AC=4357;AF=0.870008;AN=5008;NS=2504;DP=18485;EAS_AF=0.9831;AMR_AF=0.8761;AFR_AF=0.7821;EUR_AF=0.8032;SAS_AF=0.9366;AA=N|||;VT=SNP
6	29717380	rs12665401	T	C	100	PASS	AC=1712;AF=0.341853;AN=5008;NS=2504;DP=19047;EAS_AF=0.5526;AMR_AF=0.2608;AFR_AF=0.2284;EUR_AF=0.3231;SAS_AF=0.3548;AA=t|||;VT=SNP
6	29717478	rs62391835	G	T	100	PASS	AC=381;AF=0.0760783;AN=5008;NS=2504;DP=18954;EAS_AF=0.1577;AMR_AF=0.0375;AFR_AF=0.0008;EUR_AF=0.0586;SAS_AF=0.1391;AA=g|||;VT=SNP
6	29717811	rs1737083	A	G	100	PASS	AC=3027;AF=0.604433;AN=5008;NS=2504;DP=22793;EAS_AF=0.5893;AMR_AF=0.6527;AFR_AF=0.5545;EUR_AF=0.5388;SAS_AF=0.7209;AA=N|||;VT=SNP
6	29717826	rs1633080	C	T	100	PASS	AC=3027;AF=0.604433;AN=5008;NS=2504;DP=22356;EAS_AF=0.5893;AMR_AF=0.6527;AFR_AF=0.5545;EUR_AF=0.5388;SAS_AF=0.7209;AA=t|||;VT=SNP
6	29717902	rs1737082	C	G	100	PASS	AC=1975;AF=0.394369;AN=5008;NS=2504;DP=18016;EAS_AF=0.2937;AMR_AF=0.5173;AFR_AF=0.3245;EUR_AF=0.4294;SAS_AF=0.4693;AA=c|||;VT=SNP
6	29717911	rs28359997	G	A	100	PASS	AC=301;AF=0.0601038;AN=5008;NS=2504;DP=17411;EAS_AF=0.0268;AMR_AF=0.0807;AFR_AF=0.0802;EUR_AF=0.0586;SAS_AF=0.0542;AA=g|||;VT=SNP
6	29717980	rs733841	T	C	100	PASS	AC=4357;AF=0.870008;AN=5008;NS=2504;DP=19823;EAS_AF=0.9831;AMR_AF=0.8761;AFR_AF=0.7821;EUR_AF=0.8032;SAS_AF=0.9366;AA=N|||;VT=SNP
6	29718094	rs733839	G	A	100	PASS	AC=1982;AF=0.395767;AN=5008;NS=2504;DP=20921;EAS_AF=0.2996;AMR_AF=0.5173;AFR_AF=0.3245;EUR_AF=0.4294;SAS_AF=0.4703;AA=g|||;VT=SNP
6	29718165	rs2517934	T	C	100	PASS	AC=519;AF=0.103634;AN=5008;NS=2504;DP=21706;EAS_AF=0.0407;AMR_AF=0.1427;AFR_AF=0.0885;EUR_AF=0.1819;SAS_AF=0.0808;AA=t|||;VT=SNP
6	29718220	rs4713242	G	A	100	PASS	AC=1394;AF=0.278355;AN=5008;NS=2504;DP=21140;EAS_AF=0.3998;AMR_AF=0.2565;AFR_AF=0.233;EUR_AF=0.2783;SAS_AF=0.2301;AA=g|||;VT=SNP
6	29718224	rs2517933	C	G	100	PASS	AC=519;AF=0.103634;AN=5008;NS=2504;DP=21339;EAS_AF=0.0407;AMR_AF=0.1427;AFR_AF=0.0885;EUR_AF=0.1819;SAS_AF=0.0808;AA=c|||;VT=SNP
6	29718282	rs733840	A	G	100	PASS	AC=4357;AF=0.870008;AN=5008;NS=2504;DP=21911;EAS_AF=0.9831;AMR_AF=0.8761;AFR_AF=0.7821;EUR_AF=0.8032;SAS_AF=0.9366;AA=N|||;VT=SNP
6	29718383	rs1610733	G	A	100	PASS	AC=3032;AF=0.605431;AN=5008;NS=2504;DP=19507;EAS_AF=0.5913;AMR_AF=0.6542;AFR_AF=0.5545;EUR_AF=0.5398;SAS_AF=0.7219;AA=a|||;VT=SNP
6	29718401	rs1610734	C	G	100	PASS	AC=3030;AF=0.605032;AN=5008;NS=2504;DP=19733;EAS_AF=0.5913;AMR_AF=0.6527;AFR_AF=0.5545;EUR_AF=0.5398;SAS_AF=0.7209;AA=g|||;VT=SNP
6	29718519	rs1610735	T	G	100	PASS	AC=1620;AF=0.323482;AN=5008;NS=2504;DP=20638;EAS_AF=0.2778;AMR_AF=0.389;AFR_AF=0.323;EUR_AF=0.2515;SAS_AF=0.3988;AA=t|||;VT=SNP
6	29718544	rs1610736	C	T	100	PASS	AC=3038;AF=0.606629;AN=5008;NS=2504;DP=20866;EAS_AF=0.5903;AMR_AF=0.6527;AFR_AF=0.5545;EUR_AF=0.5388;SAS_AF=0.7311;AA=t|||;VT=SNP
6	29718578	rs3823318	C	G	100	PASS	AC=820;AF=0.163738;AN=5008;NS=2504;DP=21352;EAS_AF=0.2659;AMR_AF=0.0793;AFR_AF=0.1384;EUR_AF=0.0915;SAS_AF=0.227;AA=c|||;VT=SNP
6	29718790	rs1610621	G	A	100	PASS	AC=1268;AF=0.253195;AN=5008;NS=2504;DP=17509;EAS_AF=0.2659;AMR_AF=0.304;AFR_AF=0.2088;EUR_AF=0.1928;SAS_AF=0.3262;AA=g|||;VT=SNP
6	29718955	rs55884048	G	A	100	PASS	AC=382;AF=0.076278;AN=5008;NS=2504;DP=18793;EAS_AF=0.1587;AMR_AF=0.0375;AFR_AF=0.0008;EUR_AF=0.0586;SAS_AF=0.1391;AA=N|||;VT=SNP
6	29719505	rs9258249	G	A	100	PASS	AC=321;AF=0.0640974;AN=5008;NS=2504;DP=15218;EAS_AF=0.1052;AMR_AF=0.0159;AFR_AF=0.0772;EUR_AF=0.0249;SAS_AF=0.0787;AA=g|||;VT=SNP
6	29719521	rs1610622	C	T	100	PASS	AC=3028;AF=0.604633;AN=5008;NS=2504;DP=15378;EAS_AF=0.5903;AMR_AF=0.6527;AFR_AF=0.5545;EUR_AF=0.5388;SAS_AF=0.7209;AA=c|||;VT=SNP
6	29719561	rs909728	T	C	100	PASS	AC=3028;AF=0.604633;AN=5008;NS=2504;DP=17918;EAS_AF=0.5903;AMR_AF=0.6527;AFR_AF=0.5545;EUR_AF=0.5388;SAS_AF=0.7209;AA=N|||;VT=SNP
6	29719577	rs116068878	A	C	100	PASS	AC=460;AF=0.091853;AN=5008;NS=2504;DP=18679;EAS_AF=0.1845;AMR_AF=0.1138;AFR_AF=0.0045;EUR_AF=0.0527;SAS_AF=0.1391;AA=a|||;VT=SNP
6	29719899	rs909727	C	G	100	PASS	AC=4358;AF=0.870208;AN=5008;NS=2504;DP=15612;EAS_AF=0.9831;AMR_AF=0.8761;AFR_AF=0.7829;EUR_AF=0.8032;SAS_AF=0.9366;AA=c|||;VT=SNP
6	29719991	rs909726	T	C	100	PASS	AC=4358;AF=0.870208;AN=5008;NS=2504;DP=18217;EAS_AF=0.9831;AMR_AF=0.8761;AFR_AF=0.7829;EUR_AF=0.8032;SAS_AF=0.9366;AA=N|||;VT=SNP
6	29720162	rs1610737	C	A	100	PASS	AC=4360;AF=0.870607;AN=5008;NS=2504;DP=13137;EAS_AF=0.9831;AMR_AF=0.8761;AFR_AF=0.7829;EUR_AF=0.8052;SAS_AF=0.9366;AA=a|||;VT=SNP
6	29720176	rs1610738	A	G	100	PASS	AC=4360;AF=0.870607;AN=5008;NS=2504;DP=13009;EAS_AF=0.9831;AMR_AF=0.8761;AFR_AF=0.7829;EUR_AF=0.8052;SAS_AF=0.9366;AA=a|||;VT=SNP
6	29720321	rs909725	T	C	100	PASS	AC=4356;AF=0.869808;AN=5008;NS=2504;DP=14918;EAS_AF=0.9831;AMR_AF=0.8761;AFR_AF=0.7814;EUR_AF=0.8032;SAS_AF=0.9366;AA=N|||;VT=SNP
6	29720328	rs909724	A	G	100	PASS	AC=4357;AF=0.870008;AN=5008;NS=2504;DP=14816;EAS_AF=0.9831;AMR_AF=0.8761;AFR_AF=0.7821;EUR_AF=0.8032;SAS_AF=0.9366;AA=N|||;VT=SNP
6	29720406	rs3888780	G	C	100	PASS	AC=438;AF=0.0874601;AN=5008;NS=2504;DP=13912;EAS_AF=0.1071;AMR_AF=0.0418;AFR_AF=0.1377;EUR_AF=0.0328;SAS_AF=0.0879;AA=g|||;VT=SNP
6	29720480	rs909723	T	C	100	PASS	AC=4357;AF=0.870008;AN=5008;NS=2504;DP=14695;EAS_AF=0.9831;AMR_AF=0.8761;AFR_AF=0.7821;EUR_AF=0.8032;SAS_AF=0.9366;AA=N|||;VT=SNP
6	29720604	rs1610623	A	G	100	PASS	AC=4357;AF=0.870008;AN=5008;NS=2504;DP=5729;EAS_AF=0.9831;AMR_AF=0.8761;AFR_AF=0.7821;EUR_AF=0.8032;SAS_AF=0.9366;AA=N|||;VT=SNP
6	29720853	rs2743947	A	C	100	PASS	AC=512;AF=0.102236;AN=5008;NS=2504;DP=13986;EAS_AF=0.0407;AMR_AF=0.1412;AFR_AF=0.0885;EUR_AF=0.1819;SAS_AF=0.0746;AA=a|||;VT=SNP
6	29720961	rs4713243	C	G	100	PASS	AC=2219;AF=0.443091;AN=5008;NS=2504;DP=13006;EAS_AF=0.6647;AMR_AF=0.3444;AFR_AF=0.3714;EUR_AF=0.3698;SAS_AF=0.4571;AA=c|||;VT=SNP
6	29720997	rs1610624	G	A	100	PASS	AC=2137;AF=0.426717;AN=5008;NS=2504;DP=11850;EAS_AF=0.3185;AMR_AF=0.5317;AFR_AF=0.41;EUR_AF=0.4334;SAS_AF=0.4796;AA=g|||;VT=SNP
6	29721146	rs4713244	G	A	100	PASS	AC=1204;AF=0.240415;AN=5008;NS=2504;DP=10385;EAS_AF=0.3849;AMR_AF=0.219;AFR_AF=0.1876;EUR_AF=0.2624;SAS_AF=0.1554;AA=g|||;VT=SNP
6	29721305	rs2523407	C	G	100	PASS	AC=519;AF=0.103634;AN=5008;NS=2504;DP=14870;EAS_AF=0.0407;AMR_AF=0.1427;AFR_AF=0.0885;EUR_AF=0.1819;SAS_AF=0.0808;AA=c|||;VT=SNP
6	29721397	rs2394164	G	C	100	PASS	AC=1399;AF=0.279353;AN=5008;NS=2504;DP=14988;EAS_AF=0.3988;AMR_AF=0.2651;AFR_AF=0.233;EUR_AF=0.2783;SAS_AF=0.2301;AA=g|||;VT=SNP
6	29721415	rs1610625	A	G	100	PASS	AC=1619;AF=0.323283;AN=5008;NS=2504;DP=14817;EAS_AF=0.2778;AMR_AF=0.389;AFR_AF=0.3222;EUR_AF=0.2515;SAS_AF=0.3988;AA=a|||;VT=SNP
6	29721518	rs1610626	A	C	100	PASS	AC=4357;AF=0.870008;AN=5008;NS=2504;DP=15303;EAS_AF=0.9831;AMR_AF=0.8761;AFR_AF=0.7821;EUR_AF=0.8032;SAS_AF=0.9366;AA=N|||;VT=SNP
6	29721627	rs1611292	G	T	100	PASS	AC=4609;AF=0.920327;AN=5008;NS=2504;DP=15965;EAS_AF=0.9831;AMR_AF=0.9092;AFR_AF=0.938;EUR_AF=0.8231;SAS_AF=0.9397;AA=t|||;VT=SNP
6	29721628	rs1611293	A	C	100	PASS	AC=4608;AF=0.920128;AN=5008;NS=2504;DP=16238;EAS_AF=0.9831;AMR_AF=0.9092;AFR_AF=0.9372;EUR_AF=0.8231;SAS_AF=0.9397;AA=N|||;VT=SNP
6	29721638	rs1611294	G	A	100	PASS	AC=4360;AF=0.870607;AN=5008;NS=2504;DP=16337;EAS_AF=0.9831;AMR_AF=0.879;AFR_AF=0.7829;EUR_AF=0.8032;SAS_AF=0.9366;AA=a|||;VT=SNP
6	29721738	rs1611296	T	A	100	PASS	AC=2138;AF=0.426917;AN=5008;NS=2504;DP=17290;EAS_AF=0.3194;AMR_AF=0.5317;AFR_AF=0.41;EUR_AF=0.4334;SAS_AF=0.4796;AA=t|||;VT=SNP
6	29721755	rs1611297	C	T	100	PASS	AC=4357;AF=0.870008;AN=5008;NS=2504;DP=16702;EAS_AF=0.9831;AMR_AF=0.8761;AFR_AF=0.7821;EUR_AF=0.8032;SAS_AF=0.9366;AA=t|||;VT=SNP
6	29722084	rs9258255	A	T	100	PASS	AC=471;AF=0.0940495;AN=5008;NS=2504;DP=12916;EAS_AF=0.0407;AMR_AF=0.1268;AFR_AF=0.0651;EUR_AF=0.1759;SAS_AF=0.0808;AA=a|||;VT=SNP
6	29722340	rs6933762	T	C	100	PASS	AC=4357;AF=0.870008;AN=5008;NS=2504;DP=14392;EAS_AF=0.9831;AMR_AF=0.8761;AFR_AF=0.7821;EUR_AF=0.8032;SAS_AF=0.9366;AA=N|||;VT=SNP
6	29722515	rs9391630	A	G	100	PASS	AC=845;AF=0.16873;AN=5008;NS=2504;DP=17235;EAS_AF=0.3403;AMR_AF=0.1513;AFR_AF=0.0219;EUR_AF=0.2356;SAS_AF=0.1339;AA=a|||;VT=SNP
6	29722597	rs2735050	T	C	100	PASS	AC=4357;AF=0.870008;AN=5008;NS=2504;DP=15942;EAS_AF=0.9831;AMR_AF=0.8761;AFR_AF=0.7821;EUR_AF=0.8032;SAS_AF=0.9366;AA=N|||;VT=SNP
6	29722751	rs9258258	A	T	100	PASS	AC=821;AF=0.163938;AN=5008;NS=2504;DP=17728;EAS_AF=0.2659;AMR_AF=0.0793;AFR_AF=0.1392;EUR_AF=0.0915;SAS_AF=0.227;AA=a|||;VT=SNP
6	29723021	rs9258259	A	T	100	PASS	AC=821;AF=0.163938;AN=5008;NS=2504;DP=17929;EAS_AF=0.2659;AMR_AF=0.0793;AFR_AF=0.1392;EUR_AF=0.0915;SAS_AF=0.227;AA=a|||;VT=SNP
6	29723161	rs9258260	C	T	100	PASS	AC=811;AF=0.161941;AN=5008;NS=2504;DP=19553;EAS_AF=0.2659;AMR_AF=0.0793;AFR_AF=0.1316;EUR_AF=0.0915;SAS_AF=0.227;AA=c|||;VT=SNP
6	29723298	rs1633076	C	T	100	PASS	AC=4357;AF=0.870008;AN=5008;NS=2504;DP=18943;EAS_AF=0.9831;AMR_AF=0.8761;AFR_AF=0.7821;EUR_AF=0.8032;SAS_AF=0.9366;AA=t|||;VT=SNP
6	29723360	rs62391842	T	C	100	PASS	AC=382;AF=0.076278;AN=5008;NS=2504;DP=19142;EAS_AF=0.1587;AMR_AF=0.0375;AFR_AF=0.0008;EUR_AF=0.0586;SAS_AF=0.1391;AA=t|||;VT=SNP
6	29723674	rs4947236	T	C	100	PASS	AC=2220;AF=0.443291;AN=5008;NS=2504;DP=17343;EAS_AF=0.6647;AMR_AF=0.3444;AFR_AF=0.3722;EUR_AF=0.3698;SAS_AF=0.4571;AA=t|||;VT=SNP
6	29723689	rs1737081	G	A	100	PASS	AC=4357;AF=0.870008;AN=5008;NS=2504;DP=16960;EAS_AF=0.9831;AMR_AF=0.8761;AFR_AF=0.7821;EUR_AF=0.8032;SAS_AF=0.9366;AA=a|||;VT=SNP
6	29723763	rs1633074	T	C	100	PASS	AC=4356;AF=0.869808;AN=5008;NS=2504;DP=14373;EAS_AF=0.9831;AMR_AF=0.8761;AFR_AF=0.7814;EUR_AF=0.8032;SAS_AF=0.9366;AA=N|||;VT=SNP
6	29723785	rs1474610	T	C	100	PASS	AC=4356;AF=0.869808;AN=5008;NS=2504;DP=13165;EAS_AF=0.9831;AMR_AF=0.8761;AFR_AF=0.7814;EUR_AF=0.8032;SAS_AF=0.9366;AA=N|||;VT=SNP
6	29723979	rs1737080	G	A	100	PASS	AC=2136;AF=0.426518;AN=5008;NS=2504;DP=11410;EAS_AF=0.3185;AMR_AF=0.5317;AFR_AF=0.4092;EUR_AF=0.4334;SAS_AF=0.4796;AA=g|||;VT=SNP
6	29724035	rs75524239	T	C	100	PASS	AC=819;AF=0.163538;AN=5008;NS=2504;DP=11678;EAS_AF=0.2569;AMR_AF=0.0807;AFR_AF=0.1399;EUR_AF=0.0944;SAS_AF=0.229;AA=-|||;VT=SNP
6	29724064	rs9258262	G	A	100	PASS	AC=823;AF=0.164337;AN=5008;NS=2504;DP=15042;EAS_AF=0.2659;AMR_AF=0.0793;AFR_AF=0.1399;EUR_AF=0.0915;SAS_AF=0.228;AA=g|||;VT=SNP
6	29724117	rs1633071	T	C	100	PASS	AC=4366;AF=0.871805;AN=5008;NS=2504;DP=17578;EAS_AF=0.9831;AMR_AF=0.8761;AFR_AF=0.7821;EUR_AF=0.8121;SAS_AF=0.9366;AA=N|||;VT=SNP
6	29724147	rs1633070	T	C	100	PASS	AC=4285;AF=0.855631;AN=5008;NS=2504;DP=16885;EAS_AF=0.9752;AMR_AF=0.8718;AFR_AF=0.7678;EUR_AF=0.8111;SAS_AF=0.8855;AA=N|||;VT=SNP
6	29724201	rs1633069	C	G	100	PASS	AC=4357;AF=0.870008;AN=5008;NS=2504;DP=15175;EAS_AF=0.9831;AMR_AF=0.8761;AFR_AF=0.7821;EUR_AF=0.8032;SAS_AF=0.9366;AA=c|||;VT=SNP
6	29724310	rs1633068	T	C	100	PASS	AC=4356;AF=0.869808;AN=5008;NS=2504;DP=13240;EAS_AF=0.9831;AMR_AF=0.8761;AFR_AF=0.7814;EUR_AF=0.8032;SAS_AF=0.9366;AA=t|||;VT=SNP
6	29724367	rs1633066	C	G	100	PASS	AC=3535;AF=0.705871;AN=5008;NS=2504;DP=17630;EAS_AF=0.7173;AMR_AF=0.7968;AFR_AF=0.6422;EUR_AF=0.7117;SAS_AF=0.7096;AA=c|||;VT=SNP
6	29724514	rs62391843	A	T	100	PASS	AC=382;AF=0.076278;AN=5008;NS=2504;DP=19897;EAS_AF=0.1587;AMR_AF=0.0375;AFR_AF=0.0008;EUR_AF=0.0586;SAS_AF=0.1391;AA=a|||;VT=SNP
6	29724745	rs1737079	G	A	100	PASS	AC=4357;AF=0.870008;AN=5008;NS=2504;DP=20741;EAS_AF=0.9831;AMR_AF=0.8761;AFR_AF=0.7821;EUR_AF=0.8032;SAS_AF=0.9366;AA=g|||;VT=SNP
6	29724939	rs1737078	G	T	100	PASS	AC=2136;AF=0.426518;AN=5008;NS=2504;DP=20897;EAS_AF=0.3185;AMR_AF=0.5317;AFR_AF=0.4092;EUR_AF=0.4334;SAS_AF=0.4796;AA=t|||;VT=SNP
6	29725009	rs56314023	G	A	100	PASS	AC=194;AF=0.038738;AN=5008;NS=2504;DP=20500;EAS_AF=0.0149;AMR_AF=0.0259;AFR_AF=0.1067;EUR_AF=0.0129;SAS_AF=0.0072;AA=g|||;VT=SNP
6	29725064	rs9258265	T	A	100	PASS	AC=822;AF=0.164137;AN=5008;NS=2504;DP=21488;EAS_AF=0.2659;AMR_AF=0.0793;AFR_AF=0.1399;EUR_AF=0.0915;SAS_AF=0.227;AA=t|||;VT=SNP
6	29725295	rs1737077	G	T	100	PASS	AC=1137;AF=0.227037;AN=5008;NS=2504;DP=20476;EAS_AF=0.248;AMR_AF=0.2911;AFR_AF=0.1392;EUR_AF=0.1899;SAS_AF=0.317;AA=g|||;VT=SNP
6	29725321	rs1737076	A	G	100	PASS	AC=2135;AF=0.426318;AN=5008;NS=2504;DP=20903;EAS_AF=0.3185;AMR_AF=0.5317;AFR_AF=0.4092;EUR_AF=0.4334;SAS_AF=0.4785;AA=a|||;VT=SNP
6	29725452	rs9258266	C	T	100	PASS	AC=440;AF=0.0878594;AN=5008;NS=2504;DP=22996;EAS_AF=0.1071;AMR_AF=0.0418;AFR_AF=0.1392;EUR_AF=0.0328;SAS_AF=0.0879;AA=c|||;VT=SNP
6	29725598	rs1626636	G	A	100	PASS	AC=4357;AF=0.870008;AN=5008;NS=2504;DP=22706;EAS_AF=0.9831;AMR_AF=0.8761;AFR_AF=0.7821;EUR_AF=0.8032;SAS_AF=0.9366;AA=a|||;VT=SNP
6	29725721	rs1633065	C	T	100	PASS	AC=1618;AF=0.323083;AN=5008;NS=2504;DP=19668;EAS_AF=0.2778;AMR_AF=0.389;AFR_AF=0.3215;EUR_AF=0.2515;SAS_AF=0.3988;AA=c|||;VT=SNP
6	29725724	rs1625695	T	A	100	PASS	AC=2136;AF=0.426518;AN=5008;NS=2504;DP=19743;EAS_AF=0.3185;AMR_AF=0.5317;AFR_AF=0.4092;EUR_AF=0.4334;SAS_AF=0.4796;AA=t|||;VT=SNP
6	29725898	rs3131858	T	C	100	PASS	AC=4357;AF=0.870008;AN=5008;NS=2504;DP=15476;EAS_AF=0.9831;AMR_AF=0.8761;AFR_AF=0.7821;EUR_AF=0.8032;SAS_AF=0.9366;AA=N|||;VT=SNP
6	29726015	rs1633064	A	G	100	PASS	AC=4357;AF=0.870008;AN=5008;NS=2504;DP=20518;EAS_AF=0.9831;AMR_AF=0.8761;AFR_AF=0.7821;EUR_AF=0.8032;SAS_AF=0.9366;AA=N|||;VT=SNP
6	29726046	rs1633063	C	T	100	PASS	AC=1138;AF=0.227236;AN=5008;NS=2504;DP=20308;EAS_AF=0.248;AMR_AF=0.2911;AFR_AF=0.1392;EUR_AF=0.1899;SAS_AF=0.318;AA=c|||;VT=SNP
6	29726196	rs1633062	T	C	100	PASS	AC=4357;AF=0.870008;AN=5008;NS=2504;DP=15118;EAS_AF=0.9831;AMR_AF=0.8761;AFR_AF=0.7821;EUR_AF=0.8032;SAS_AF=0.9366;AA=N|||;VT=SNP
6	29726423	rs1633061	C	T	100	PASS	AC=4357;AF=0.870008;AN=5008;NS=2504;DP=18641;EAS_AF=0.9831;AMR_AF=0.8761;AFR_AF=0.7821;EUR_AF=0.8032;SAS_AF=0.9366;AA=t|||;VT=SNP
6	29726475	rs1633060	A	G	100	PASS	AC=4357;AF=0.870008;AN=5008;NS=2504;DP=17835;EAS_AF=0.9831;AMR_AF=0.8761;AFR_AF=0.7821;EUR_AF=0.8032;SAS_AF=0.9366;AA=N|||;VT=SNP
6	29726550	rs1633059	C	T	100	PASS	AC=2518;AF=0.502796;AN=5008;NS=2504;DP=17656;EAS_AF=0.4772;AMR_AF=0.5692;AFR_AF=0.41;EUR_AF=0.492;SAS_AF=0.6186;AA=c|||;VT=SNP
6	29726712	rs1737075	C	A	100	PASS	AC=4357;AF=0.870008;AN=5008;NS=2504;DP=18433;EAS_AF=0.9831;AMR_AF=0.8761;AFR_AF=0.7821;EUR_AF=0.8032;SAS_AF=0.9366;AA=c|||;VT=SNP
6	29726761	rs1633058	T	C	100	PASS	AC=4357;AF=0.870008;AN=5008;NS=2504;DP=20230;EAS_AF=0.9831;AMR_AF=0.8761;AFR_AF=0.7821;EUR_AF=0.8032;SAS_AF=0.9366;AA=N|||;VT=SNP
6	29727023	rs1633057	A	G	100	PASS	AC=4350;AF=0.86861;AN=5008;NS=2504;DP=18199;EAS_AF=0.9831;AMR_AF=0.8761;AFR_AF=0.7821;EUR_AF=0.8032;SAS_AF=0.9294;AA=a|||;VT=SNP
6	29727092	rs1633056	T	C	100	PASS	AC=4357;AF=0.870008;AN=5008;NS=2504;DP=19992;EAS_AF=0.9831;AMR_AF=0.8761;AFR_AF=0.7821;EUR_AF=0.8032;SAS_AF=0.9366;AA=N|||;VT=SNP
6	29727100	rs1737074	G	C	100	PASS	AC=4359;AF=0.870407;AN=5008;NS=2504;DP=20198;EAS_AF=0.9831;AMR_AF=0.8761;AFR_AF=0.7837;EUR_AF=0.8032;SAS_AF=0.9366;AA=N|||;VT=SNP
6	29727815	rs9258271	T	C	100	PASS	AC=323;AF=0.0644968;AN=5008;NS=2504;DP=19831;EAS_AF=0.1052;AMR_AF=0.0159;AFR_AF=0.0787;EUR_AF=0.0249;SAS_AF=0.0787;AA=N|||;VT=SNP
6	29727954	rs16867712	T	C	100	PASS	AC=1205;AF=0.240615;AN=5008;NS=2504;DP=21410;EAS_AF=0.3859;AMR_AF=0.2176;AFR_AF=0.1868;EUR_AF=0.2634;SAS_AF=0.1564;AA=N|||;VT=SNP
6	29728057	rs1610627	G	T	100	PASS	AC=4357;AF=0.870008;AN=5008;NS=2504;DP=20486;EAS_AF=0.9831;AMR_AF=0.8761;AFR_AF=0.7821;EUR_AF=0.8032;SAS_AF=0.9366;AA=g|||;VT=SNP
6	29728209	rs113795410	C	A	100	PASS	AC=4357;AF=0.870008;AN=5008;NS=2504;DP=20187;EAS_AF=0.9831;AMR_AF=0.8761;AFR_AF=0.7821;EUR_AF=0.8032;SAS_AF=0.9366;AA=c|||;VT=SNP
6	29728243	rs1737073	G	C	100	PASS	AC=4357;AF=0.870008;AN=5008;NS=2504;DP=20779;EAS_AF=0.9831;AMR_AF=0.8761;AFR_AF=0.7821;EUR_AF=0.8032;SAS_AF=0.9366;AA=g|||;VT=SNP
6	29728259	rs1610727	G	A	100	PASS	AC=4356;AF=0.869808;AN=5008;NS=2504;DP=19997;EAS_AF=0.9831;AMR_AF=0.8761;AFR_AF=0.7814;EUR_AF=0.8032;SAS_AF=0.9366;AA=a|||;VT=SNP
6	29728308	rs1633055	A	T	100	PASS	AC=4357;AF=0.870008;AN=5008;NS=2504;DP=18957;EAS_AF=0.9831;AMR_AF=0.8761;AFR_AF=0.7821;EUR_AF=0.8032;SAS_AF=0.9366;AA=a|||;VT=SNP
6	29728570	rs1610629	G	T	100	PASS	AC=1108;AF=0.221246;AN=5008;NS=2504;DP=23085;EAS_AF=0.248;AMR_AF=0.281;AFR_AF=0.1218;EUR_AF=0.1899;SAS_AF=0.318;AA=g|||;VT=SNP
6	29728621	rs62391844	T	C	100	PASS	AC=380;AF=0.0758786;AN=5008;NS=2504;DP=20740;EAS_AF=0.1567;AMR_AF=0.0375;AFR_AF=0.0008;EUR_AF=0.0586;SAS_AF=0.1391;AA=t|||;VT=SNP
6	29728681	rs9258272	A	G	100	PASS	AC=822;AF=0.164137;AN=5008;NS=2504;DP=16732;EAS_AF=0.2659;AMR_AF=0.0807;AFR_AF=0.1392;EUR_AF=0.0915;SAS_AF=0.227;AA=a|||;VT=SNP
6	29728763	rs1611278	T	C	100	PASS	AC=4358;AF=0.870208;AN=5008;NS=2504;DP=16148;EAS_AF=0.9831;AMR_AF=0.8761;AFR_AF=0.7821;EUR_AF=0.8042;SAS_AF=0.9366;AA=N|||;VT=SNP
6	29728818	rs1611279	G	T	100	PASS	AC=4358;AF=0.870208;AN=5008;NS=2504;DP=17656;EAS_AF=0.9831;AMR_AF=0.8761;AFR_AF=0.7821;EUR_AF=0.8042;SAS_AF=0.9366;AA=g|||;VT=SNP
6	29729003	rs1610728	A	C	100	PASS	AC=4358;AF=0.870208;AN=5008;NS=2504;DP=20870;EAS_AF=0.9831;AMR_AF=0.8761;AFR_AF=0.7821;EUR_AF=0.8042;SAS_AF=0.9366;AA=-|||;VT=SNP
6	29729286	rs1610630	C	T	100	PASS	AC=4355;AF=0.869609;AN=5008;NS=2504;DP=20212;EAS_AF=0.9831;AMR_AF=0.8761;AFR_AF=0.7806;EUR_AF=0.8042;SAS_AF=0.9356;AA=c|||;VT=SNP
6	29729350	rs9258273	A	G	100	PASS	AC=440;AF=0.0878594;AN=5008;NS=2504;DP=20767;EAS_AF=0.1071;AMR_AF=0.0432;AFR_AF=0.1384;EUR_AF=0.0328;SAS_AF=0.0879;AA=a|||;VT=SNP
6	29729606	rs1610631	C	G	100	PASS	AC=4373;AF=0.873203;AN=5008;NS=2504;DP=20257;EAS_AF=0.9831;AMR_AF=0.8876;AFR_AF=0.7837;EUR_AF=0.8072;SAS_AF=0.9387;AA=g|||;VT=SNP
6	29729612	rs1610632	T	C	100	PASS	AC=4373;AF=0.873203;AN=5008;NS=2504;DP=20502;EAS_AF=0.9831;AMR_AF=0.8876;AFR_AF=0.7837;EUR_AF=0.8072;SAS_AF=0.9387;AA=N|||;VT=SNP
6	29729817	rs9258274	G	A	100	PASS	AC=994;AF=0.198482;AN=5008;NS=2504;DP=17462;EAS_AF=0.2808;AMR_AF=0.1023;AFR_AF=0.2231;EUR_AF=0.0954;SAS_AF=0.2546;AA=g|||;VT=SNP
6	29729849	rs1633052	G	C	100	PASS	AC=4355;AF=0.869609;AN=5008;NS=2504;DP=18707;EAS_AF=0.9831;AMR_AF=0.8775;AFR_AF=0.7784;EUR_AF=0.8042;SAS_AF=0.9376;AA=g|||;VT=SNP
6	29729924	rs1610729	C	G	100	PASS	AC=1109;AF=0.221446;AN=5008;NS=2504;DP=21673;EAS_AF=0.25;AMR_AF=0.2781;AFR_AF=0.1233;EUR_AF=0.1899;SAS_AF=0.317;AA=c|||;VT=SNP
6	29730002	rs1611282	G	T	100	PASS	AC=3165;AF=0.631989;AN=5008;NS=2504;DP=21559;EAS_AF=0.7351;AMR_AF=0.5922;AFR_AF=0.5961;EUR_AF=0.6153;SAS_AF=0.6196;AA=g|||;VT=SNP
6	29730095	rs9391660	A	G	100	PASS	AC=1319;AF=0.263379;AN=5008;NS=2504;DP=19463;EAS_AF=0.3909;AMR_AF=0.2233;AFR_AF=0.2247;EUR_AF=0.2644;SAS_AF=0.2117;AA=a|||;VT=SNP
6	29730128	rs1611283	G	A	100	PASS	AC=1015;AF=0.202676;AN=5008;NS=2504;DP=20419;EAS_AF=0.0704;AMR_AF=0.2507;AFR_AF=0.2867;EUR_AF=0.2435;SAS_AF=0.1493;AA=g|||;VT=SNP
6	29730185	rs1610633	G	A	100	PASS	AC=1107;AF=0.221046;AN=5008;NS=2504;DP=19625;EAS_AF=0.248;AMR_AF=0.2781;AFR_AF=0.1233;EUR_AF=0.1899;SAS_AF=0.317;AA=g|||;VT=SNP
6	29730504	rs9258275	A	G	100	PASS	AC=2234;AF=0.446086;AN=5008;NS=2504;DP=21528;EAS_AF=0.6647;AMR_AF=0.3487;AFR_AF=0.3691;EUR_AF=0.3718;SAS_AF=0.4703;AA=N|||;VT=SNP
6	29730536	rs6916971	C	T	100	PASS	AC=139;AF=0.0277556;AN=5008;NS=2504;DP=20376;EAS_AF=0.0149;AMR_AF=0.013;AFR_AF=0.0726;EUR_AF=0.0119;SAS_AF=0.0072;AA=c|||;VT=SNP
6	29730730	rs1737069	T	C	100	PASS	AC=3515;AF=0.701877;AN=5008;NS=2504;DP=21045;EAS_AF=0.7183;AMR_AF=0.7954;AFR_AF=0.6399;EUR_AF=0.7127;SAS_AF=0.6912;AA=t|||;VT=SNP
6	29730848	rs1611284	G	A	100	PASS	AC=3246;AF=0.648163;AN=5008;NS=2504;DP=18207;EAS_AF=0.7351;AMR_AF=0.5937;AFR_AF=0.6558;EUR_AF=0.6153;SAS_AF=0.6207;AA=g|||;VT=SNP
6	29731635	rs7759474	C	T	100	PASS	AC=1324;AF=0.264377;AN=5008;NS=2504;DP=21989;EAS_AF=0.3938;AMR_AF=0.2233;AFR_AF=0.2247;EUR_AF=0.2654;SAS_AF=0.2127;AA=c|||;VT=SNP
6	29731687	rs7759482	A	G	100	PASS	AC=1324;AF=0.264377;AN=5008;NS=2504;DP=20303;EAS_AF=0.3938;AMR_AF=0.2233;AFR_AF=0.2254;EUR_AF=0.2654;SAS_AF=0.2117;AA=a|||;VT=SNP
6	29731722	rs73398055	G	T	100	PASS	AC=139;AF=0.0277556;AN=5008;NS=2504;DP=19661;EAS_AF=0.0149;AMR_AF=0.013;AFR_AF=0.0726;EUR_AF=0.0119;SAS_AF=0.0072;AA=g|||;VT=SNP
6	29731787	rs1611285	T	C	100	PASS	AC=501;AF=0.10004;AN=5008;NS=2504;DP=18570;EAS_AF=0.0407;AMR_AF=0.1383;AFR_AF=0.0877;EUR_AF=0.1809;SAS_AF=0.0675;AA=t|||;VT=SNP
6	29731791	rs9258276	C	T	100	PASS	AC=324;AF=0.0646965;AN=5008;NS=2504;DP=18705;EAS_AF=0.1042;AMR_AF=0.0159;AFR_AF=0.0772;EUR_AF=0.0249;SAS_AF=0.0828;AA=c|||;VT=SNP
6	29731856	rs1633044	G	C	100	PASS	AC=2121;AF=0.423522;AN=5008;NS=2504;DP=19907;EAS_AF=0.3175;AMR_AF=0.5288;AFR_AF=0.4092;EUR_AF=0.4344;SAS_AF=0.4663;AA=g|||;VT=SNP
6	29731966	rs56287651	T	C	100	PASS	AC=397;AF=0.0792732;AN=5008;NS=2504;DP=20990;EAS_AF=0.1587;AMR_AF=0.0375;AFR_AF=0.0008;EUR_AF=0.0596;SAS_AF=0.1534;AA=t|||;VT=SNP
6	29732243	rs7755928	T	C	100	PASS	AC=1301;AF=0.259784;AN=5008;NS=2504;DP=18802;EAS_AF=0.4008;AMR_AF=0.2233;AFR_AF=0.2035;EUR_AF=0.2644;SAS_AF=0.2117;AA=t|||;VT=SNP
6	29732244	rs1626392	T	C	100	PASS	AC=4049;AF=0.808506;AN=5008;NS=2504;DP=18834;EAS_AF=0.871;AMR_AF=0.8156;AFR_AF=0.761;EUR_AF=0.7783;SAS_AF=0.8344;AA=N|||;VT=SNP
6	29732407	rs4544940	G	C	100	PASS	AC=1287;AF=0.256989;AN=5008;NS=2504;DP=20678;EAS_AF=0.3909;AMR_AF=0.2219;AFR_AF=0.2012;EUR_AF=0.2654;SAS_AF=0.2106;AA=g|||;VT=SNP
6	29732430	rs422343	G	A	100	PASS	AC=441;AF=0.0880591;AN=5008;NS=2504;DP=21159;EAS_AF=0.0417;AMR_AF=0.1196;AFR_AF=0.0635;EUR_AF=0.165;SAS_AF=0.0675;AA=g|||;VT=SNP
6	29732590	rs1737063	T	C	100	PASS	AC=2631;AF=0.525359;AN=5008;NS=2504;DP=20418;EAS_AF=0.4077;AMR_AF=0.5303;AFR_AF=0.5764;EUR_AF=0.497;SAS_AF=0.6033;AA=t|||;VT=SNP
6	29732595	rs1737062	C	T	100	PASS	AC=2634;AF=0.525958;AN=5008;NS=2504;DP=20477;EAS_AF=0.4087;AMR_AF=0.5274;AFR_AF=0.5825;EUR_AF=0.493;SAS_AF=0.6033;AA=c|||;VT=SNP
6	29732744	rs370631	T	C	100	PASS	AC=1343;AF=0.268171;AN=5008;NS=2504;DP=19170;EAS_AF=0.3026;AMR_AF=0.3617;AFR_AF=0.1422;EUR_AF=0.2296;SAS_AF=0.3763;AA=t|||;VT=SNP
6	29732813	rs2523420	G	T	100	PASS	AC=1345;AF=0.26857;AN=5008;NS=2504;DP=18986;EAS_AF=0.3938;AMR_AF=0.2723;AFR_AF=0.2209;EUR_AF=0.3012;SAS_AF=0.1677;AA=g|||;VT=SNP
6	29732969	rs1737060	G	C	100	PASS	AC=4127;AF=0.824081;AN=5008;NS=2504;DP=18885;EAS_AF=0.9058;AMR_AF=0.8732;AFR_AF=0.702;EUR_AF=0.8042;SAS_AF=0.8906;AA=N|||;VT=SNP
6	29733123	rs9258278	T	A	100	PASS	AC=184;AF=0.0367412;AN=5008;NS=2504;DP=19945;EAS_AF=0.0407;AMR_AF=0.0216;AFR_AF=0.0272;EUR_AF=0.0437;SAS_AF=0.0491;AA=t|||;VT=SNP
6	29733179	rs11753758	T	C	100	PASS	AC=480;AF=0.0958466;AN=5008;NS=2504;DP=19934;EAS_AF=0.0774;AMR_AF=0.0346;AFR_AF=0.2307;EUR_AF=0.0249;SAS_AF=0.0491;AA=t|||;VT=SNP
6	29733223	rs1633041	G	A	100	PASS	AC=1161;AF=0.231829;AN=5008;NS=2504;DP=19244;EAS_AF=0.1091;AMR_AF=0.245;AFR_AF=0.2511;EUR_AF=0.2555;SAS_AF=0.2986;AA=g|||;VT=SNP
6	29733288	rs1737059	A	C	100	PASS	AC=1134;AF=0.226438;AN=5008;NS=2504;DP=19945;EAS_AF=0.1081;AMR_AF=0.2406;AFR_AF=0.2368;EUR_AF=0.2525;SAS_AF=0.2975;AA=a|||;VT=SNP
6	29733390	rs2735049	C	T	100	PASS	AC=1571;AF=0.313698;AN=5008;NS=2504;DP=19268;EAS_AF=0.3641;AMR_AF=0.3646;AFR_AF=0.2965;EUR_AF=0.3926;SAS_AF=0.1677;AA=c|||;VT=SNP
6	29733420	rs1737057	T	C	100	PASS	AC=1136;AF=0.226837;AN=5008;NS=2504;DP=21332;EAS_AF=0.1081;AMR_AF=0.2406;AFR_AF=0.239;EUR_AF=0.2525;SAS_AF=0.2965;AA=t|||;VT=SNP
6	29733436	rs11751397	G	A	100	PASS	AC=476;AF=0.0950479;AN=5008;NS=2504;DP=22305;EAS_AF=0.0764;AMR_AF=0.0346;AFR_AF=0.23;EUR_AF=0.0249;SAS_AF=0.047;AA=g|||;VT=SNP
6	29733462	rs11753812	T	C	100	PASS	AC=470;AF=0.0938498;AN=5008;NS=2504;DP=22762;EAS_AF=0.0764;AMR_AF=0.0346;AFR_AF=0.2254;EUR_AF=0.0249;SAS_AF=0.047;AA=t|||;VT=SNP
6	29733502	rs11751381	C	G	100	PASS	AC=471;AF=0.0940495;AN=5008;NS=2504;DP=21866;EAS_AF=0.0764;AMR_AF=0.0346;AFR_AF=0.2262;EUR_AF=0.0249;SAS_AF=0.047;AA=c|||;VT=SNP
6	29733537	rs1737056	G	C	100	PASS	AC=1156;AF=0.230831;AN=5008;NS=2504;DP=20435;EAS_AF=0.1091;AMR_AF=0.245;AFR_AF=0.2481;EUR_AF=0.2545;SAS_AF=0.2986;AA=g|||;VT=SNP
6	29733678	rs11756053	A	G	100	PASS	AC=523;AF=0.104433;AN=5008;NS=2504;DP=21891;EAS_AF=0.0804;AMR_AF=0.0519;AFR_AF=0.2481;EUR_AF=0.0278;SAS_AF=0.0511;AA=a|||;VT=SNP
6	29733701	rs2735048	G	A	100	PASS	AC=1522;AF=0.303914;AN=5008;NS=2504;DP=21502;EAS_AF=0.3651;AMR_AF=0.3458;AFR_AF=0.2716;EUR_AF=0.3867;SAS_AF=0.1697;AA=g|||;VT=SNP
6	29733742	rs1737055	A	G	100	PASS	AC=3519;AF=0.702676;AN=5008;NS=2504;DP=20410;EAS_AF=0.5675;AMR_AF=0.7205;AFR_AF=0.8873;EUR_AF=0.6948;SAS_AF=0.5879;AA=N|||;VT=SNP
6	29733756	rs58921447	A	G	100	PASS	AC=142;AF=0.0283546;AN=5008;NS=2504;DP=20605;EAS_AF=0.0149;AMR_AF=0.013;AFR_AF=0.0741;EUR_AF=0.0119;SAS_AF=0.0082;AA=a|||;VT=SNP
6	29733807	rs1737054	C	A	100	PASS	AC=1157;AF=0.23103;AN=5008;NS=2504;DP=19916;EAS_AF=0.1091;AMR_AF=0.245;AFR_AF=0.2489;EUR_AF=0.2555;SAS_AF=0.2975;AA=c|||;VT=SNP
6	29733818	rs11751915	C	T	100	PASS	AC=486;AF=0.0970447;AN=5008;NS=2504;DP=19912;EAS_AF=0.0774;AMR_AF=0.0346;AFR_AF=0.2352;EUR_AF=0.0249;SAS_AF=0.0491;AA=c|||;VT=SNP
6	29733838	rs2517931	T	A	100	PASS	AC=1573;AF=0.314097;AN=5008;NS=2504;DP=19559;EAS_AF=0.3651;AMR_AF=0.3646;AFR_AF=0.2973;EUR_AF=0.3926;SAS_AF=0.1677;AA=t|||;VT=SNP
6	29733850	rs1737053	G	C	100	PASS	AC=3521;AF=0.703075;AN=5008;NS=2504;DP=19330;EAS_AF=0.5675;AMR_AF=0.7205;AFR_AF=0.888;EUR_AF=0.6948;SAS_AF=0.589;AA=N|||;VT=SNP
6	29734006	rs9258285	A	C	100	PASS	AC=550;AF=0.109824;AN=5008;NS=2504;DP=23463;EAS_AF=0.0506;AMR_AF=0.1138;AFR_AF=0.1475;EUR_AF=0.1083;SAS_AF=0.1186;AA=a|||;VT=SNP
6	29734098	rs2735046	G	A	100	PASS	AC=1872;AF=0.373802;AN=5008;NS=2504;DP=22446;EAS_AF=0.38;AMR_AF=0.4395;AFR_AF=0.4009;EUR_AF=0.4145;SAS_AF=0.2423;AA=g|||;VT=SNP
6	29734118	rs1737052	C	A	100	PASS	AC=3521;AF=0.703075;AN=5008;NS=2504;DP=22069;EAS_AF=0.5675;AMR_AF=0.7205;AFR_AF=0.8873;EUR_AF=0.6948;SAS_AF=0.59;AA=a|||;VT=SNP
6	29734184	rs1737051	A	G	100	PASS	AC=1300;AF=0.259585;AN=5008;NS=2504;DP=22190;EAS_AF=0.1518;AMR_AF=0.2608;AFR_AF=0.2731;EUR_AF=0.2634;SAS_AF=0.3476;AA=a|||;VT=SNP
6	29734244	rs112966394	T	A	100	PASS	AC=523;AF=0.104433;AN=5008;NS=2504;DP=20738;EAS_AF=0.0843;AMR_AF=0.0476;AFR_AF=0.2451;EUR_AF=0.0278;SAS_AF=0.0542;AA=N|||;VT=SNP
6	29734477	rs2523754	A	G	100	PASS	AC=1875;AF=0.374401;AN=5008;NS=2504;DP=23026;EAS_AF=0.381;AMR_AF=0.4409;AFR_AF=0.4017;EUR_AF=0.4145;SAS_AF=0.2423;AA=a|||;VT=SNP
6	29734481	rs73745404	C	T	100	PASS	AC=486;AF=0.0970447;AN=5008;NS=2504;DP=23074;EAS_AF=0.0774;AMR_AF=0.0346;AFR_AF=0.2352;EUR_AF=0.0249;SAS_AF=0.0491;AA=c|||;VT=SNP
6	29734505	rs73745405	T	C	100	PASS	AC=486;AF=0.0970447;AN=5008;NS=2504;DP=23364;EAS_AF=0.0774;AMR_AF=0.0346;AFR_AF=0.2352;EUR_AF=0.0249;SAS_AF=0.0491;AA=t|||;VT=SNP
6	29734636	rs34792092	G	A	100	PASS	AC=486;AF=0.0970447;AN=5008;NS=2504;DP=20745;EAS_AF=0.0774;AMR_AF=0.0346;AFR_AF=0.2352;EUR_AF=0.0249;SAS_AF=0.0491;AA=g|||;VT=SNP
6	29734692	rs35197595	T	C	100	PASS	AC=486;AF=0.0970447;AN=5008;NS=2504;DP=21074;EAS_AF=0.0774;AMR_AF=0.0346;AFR_AF=0.2352;EUR_AF=0.0249;SAS_AF=0.0491;AA=t|||;VT=SNP
6	29734696	rs1737050	A	G	100	PASS	AC=1151;AF=0.229832;AN=5008;NS=2504;DP=20830;EAS_AF=0.1091;AMR_AF=0.2435;AFR_AF=0.2451;EUR_AF=0.2555;SAS_AF=0.2975;AA=a|||;VT=SNP
6	29734727	rs2523753	A	G	100	PASS	AC=1867;AF=0.372804;AN=5008;NS=2504;DP=21056;EAS_AF=0.378;AMR_AF=0.438;AFR_AF=0.4002;EUR_AF=0.4145;SAS_AF=0.2413;AA=a|||;VT=SNP
6	29734749	rs34735344	T	C	100	PASS	AC=487;AF=0.0972444;AN=5008;NS=2504;DP=21318;EAS_AF=0.0774;AMR_AF=0.0346;AFR_AF=0.236;EUR_AF=0.0249;SAS_AF=0.0491;AA=t|||;VT=SNP
6	29734787	rs36106954	A	C	100	PASS	AC=486;AF=0.0970447;AN=5008;NS=2504;DP=22568;EAS_AF=0.0774;AMR_AF=0.0346;AFR_AF=0.2352;EUR_AF=0.0249;SAS_AF=0.0491;AA=N|||;VT=SNP
6	29734930	rs35794939	A	G	100	PASS	AC=485;AF=0.096845;AN=5008;NS=2504;DP=22922;EAS_AF=0.0774;AMR_AF=0.0346;AFR_AF=0.2345;EUR_AF=0.0249;SAS_AF=0.0491;AA=a|||;VT=SNP
6	29734958	rs36073133	G	A	100	PASS	AC=486;AF=0.0970447;AN=5008;NS=2504;DP=22517;EAS_AF=0.0774;AMR_AF=0.0346;AFR_AF=0.2352;EUR_AF=0.0249;SAS_AF=0.0491;AA=g|||;VT=SNP
6	29735022	rs73745406	T	C	100	PASS	AC=484;AF=0.0966454;AN=5008;NS=2504;DP=20532;EAS_AF=0.0774;AMR_AF=0.0346;AFR_AF=0.2337;EUR_AF=0.0249;SAS_AF=0.0491;AA=t|||;VT=SNP
6	29735104	rs1737049	A	G	100	PASS	AC=1656;AF=0.330671;AN=5008;NS=2504;DP=21208;EAS_AF=0.1895;AMR_AF=0.2824;AFR_AF=0.4856;EUR_AF=0.2813;SAS_AF=0.3517;AA=N|||;VT=SNP
6	29735134	rs1612392	G	A	100	PASS	AC=1156;AF=0.230831;AN=5008;NS=2504;DP=20008;EAS_AF=0.1091;AMR_AF=0.245;AFR_AF=0.2466;EUR_AF=0.2565;SAS_AF=0.2986;AA=g|||;VT=SNP
6	29735225	rs1737048	T	C	100	PASS	AC=1219;AF=0.243411;AN=5008;NS=2504;DP=21845;EAS_AF=0.125;AMR_AF=0.255;AFR_AF=0.261;EUR_AF=0.2594;SAS_AF=0.317;AA=t|||;VT=SNP
6	29735280	rs3873238	C	T	100	PASS	AC=523;AF=0.104433;AN=5008;NS=2504;DP=22695;EAS_AF=0.2143;AMR_AF=0.1354;AFR_AF=0.0083;EUR_AF=0.0497;SAS_AF=0.1554;AA=c|||;VT=SNP
6	29735289	rs1737047	T	C	100	PASS	AC=1697;AF=0.338858;AN=5008;NS=2504;DP=22976;EAS_AF=0.1944;AMR_AF=0.2954;AFR_AF=0.4932;EUR_AF=0.2853;SAS_AF=0.365;AA=N|||;VT=SNP
6	29735391	rs2735044	T	C	100	PASS	AC=1149;AF=0.229433;AN=5008;NS=2504;DP=22779;EAS_AF=0.1071;AMR_AF=0.2406;AFR_AF=0.2474;EUR_AF=0.2545;SAS_AF=0.2975;AA=t|||;VT=SNP
6	29735455	rs9258288	C	A	100	PASS	AC=1129;AF=0.225439;AN=5008;NS=2504;DP=23429;EAS_AF=0.1081;AMR_AF=0.2378;AFR_AF=0.236;EUR_AF=0.2515;SAS_AF=0.2965;AA=c|||;VT=SNP
6	29735469	rs9258289	G	A	100	PASS	AC=1129;AF=0.225439;AN=5008;NS=2504;DP=24206;EAS_AF=0.1081;AMR_AF=0.2378;AFR_AF=0.236;EUR_AF=0.2515;SAS_AF=0.2965;AA=g|||;VT=SNP
6	29735492	rs9258290	T	C	100	PASS	AC=1555;AF=0.310503;AN=5008;NS=2504;DP=24440;EAS_AF=0.1786;AMR_AF=0.268;AFR_AF=0.4372;EUR_AF=0.2763;SAS_AF=0.3405;AA=N|||;VT=SNP
6	29735493	rs9258291	G	A	100	PASS	AC=1555;AF=0.310503;AN=5008;NS=2504;DP=24438;EAS_AF=0.1786;AMR_AF=0.268;AFR_AF=0.4372;EUR_AF=0.2763;SAS_AF=0.3405;AA=g|||;VT=SNP
6	29735533	rs2844844	T	C	100	PASS	AC=1517;AF=0.302915;AN=5008;NS=2504;DP=23971;EAS_AF=0.3631;AMR_AF=0.3458;AFR_AF=0.2723;EUR_AF=0.3857;SAS_AF=0.1667;AA=t|||;VT=SNP
6	29735634	rs9258293	A	G	100	PASS	AC=647;AF=0.129193;AN=5008;NS=2504;DP=22827;EAS_AF=0.2173;AMR_AF=0.1484;AFR_AF=0.0514;EUR_AF=0.0706;SAS_AF=0.1902;AA=a|||;VT=SNP
6	29735659	rs9258294	G	A	100	PASS	AC=216;AF=0.043131;AN=5008;NS=2504;DP=21793;EAS_AF=0.0407;AMR_AF=0.0245;AFR_AF=0.0454;EUR_AF=0.0487;SAS_AF=0.0501;AA=g|||;VT=SNP
6	29735693	rs1737046	A	G	100	PASS	AC=3507;AF=0.70028;AN=5008;NS=2504;DP=22095;EAS_AF=0.5665;AMR_AF=0.7205;AFR_AF=0.8835;EUR_AF=0.6948;SAS_AF=0.5818;AA=N|||;VT=SNP
6	29735779	rs1737045	T	C	100	PASS	AC=1169;AF=0.233427;AN=5008;NS=2504;DP=20581;EAS_AF=0.1111;AMR_AF=0.245;AFR_AF=0.2526;EUR_AF=0.2555;SAS_AF=0.3027;AA=t|||;VT=SNP
6	29735813	rs11755659	T	C	100	PASS	AC=490;AF=0.0978435;AN=5008;NS=2504;DP=20309;EAS_AF=0.0774;AMR_AF=0.036;AFR_AF=0.2368;EUR_AF=0.0249;SAS_AF=0.0501;AA=N|||;VT=SNP
6	29735829	rs9258295	C	T	100	PASS	AC=647;AF=0.129193;AN=5008;NS=2504;DP=20807;EAS_AF=0.2173;AMR_AF=0.1484;AFR_AF=0.0514;EUR_AF=0.0706;SAS_AF=0.1902;AA=c|||;VT=SNP
6	29736011	rs1737044	G	C	100	PASS	AC=1160;AF=0.231629;AN=5008;NS=2504;DP=22956;EAS_AF=0.1091;AMR_AF=0.245;AFR_AF=0.2504;EUR_AF=0.2555;SAS_AF=0.2986;AA=g|||;VT=SNP
6	29736047	rs1737043	T	C	100	PASS	AC=3521;AF=0.703075;AN=5008;NS=2504;DP=22572;EAS_AF=0.5675;AMR_AF=0.7205;AFR_AF=0.8873;EUR_AF=0.6948;SAS_AF=0.59;AA=N|||;VT=SNP
6	29736152	rs1737042	A	G	100	PASS	AC=1644;AF=0.328275;AN=5008;NS=2504;DP=20683;EAS_AF=0.1865;AMR_AF=0.2795;AFR_AF=0.4841;EUR_AF=0.2803;SAS_AF=0.3476;AA=N|||;VT=SNP
6	29736163	rs3094560	A	G	100	PASS	AC=1805;AF=0.360423;AN=5008;NS=2504;DP=20387;EAS_AF=0.375;AMR_AF=0.3977;AFR_AF=0.3979;EUR_AF=0.4006;SAS_AF=0.227;AA=a|||;VT=SNP
6	29736229	rs1737041	C	A	100	PASS	AC=1160;AF=0.231629;AN=5008;NS=2504;DP=20477;EAS_AF=0.1091;AMR_AF=0.245;AFR_AF=0.2504;EUR_AF=0.2555;SAS_AF=0.2986;AA=c|||;VT=SNP
6	29736601	rs1737040	T	C	100	PASS	AC=1160;AF=0.231629;AN=5008;NS=2504;DP=18129;EAS_AF=0.1091;AMR_AF=0.245;AFR_AF=0.2504;EUR_AF=0.2555;SAS_AF=0.2986;AA=t|||;VT=SNP
6	29736691	rs1737038	T	C	100	PASS	AC=1646;AF=0.328674;AN=5008;NS=2504;DP=18564;EAS_AF=0.1865;AMR_AF=0.2795;AFR_AF=0.4856;EUR_AF=0.2803;SAS_AF=0.3476;AA=N|||;VT=SNP
6	29736792	rs1737037	C	T	100	PASS	AC=1160;AF=0.231629;AN=5008;NS=2504;DP=19879;EAS_AF=0.1091;AMR_AF=0.245;AFR_AF=0.2504;EUR_AF=0.2555;SAS_AF=0.2986;AA=c|||;VT=SNP
6	29736883	rs11753867	C	G	100	PASS	AC=486;AF=0.0970447;AN=5008;NS=2504;DP=20849;EAS_AF=0.0774;AMR_AF=0.0346;AFR_AF=0.2352;EUR_AF=0.0249;SAS_AF=0.0491;AA=c|||;VT=SNP
6	29736925	rs17185015	G	A	100	PASS	AC=142;AF=0.0283546;AN=5008;NS=2504;DP=20647;EAS_AF=0.0149;AMR_AF=0.013;AFR_AF=0.0741;EUR_AF=0.0119;SAS_AF=0.0082;AA=g|||;VT=SNP
6	29736942	rs11753872	C	A	100	PASS	AC=486;AF=0.0970447;AN=5008;NS=2504;DP=20315;EAS_AF=0.0774;AMR_AF=0.0346;AFR_AF=0.2352;EUR_AF=0.0249;SAS_AF=0.0491;AA=c|||;VT=SNP
6	29736995	rs1737036	T	C	100	PASS	AC=1645;AF=0.328474;AN=5008;NS=2504;DP=7596;EAS_AF=0.1865;AMR_AF=0.2795;AFR_AF=0.4856;EUR_AF=0.2803;SAS_AF=0.3466;AA=t|||;VT=SNP
6	29737022	rs1737035	C	T	100	PASS	AC=1156;AF=0.230831;AN=5008;NS=2504;DP=13248;EAS_AF=0.1091;AMR_AF=0.245;AFR_AF=0.2474;EUR_AF=0.2555;SAS_AF=0.2986;AA=t|||;VT=SNP
6	29737074	rs2735043	C	T	100	PASS	AC=1523;AF=0.304113;AN=5008;NS=2504;DP=19978;EAS_AF=0.3651;AMR_AF=0.3473;AFR_AF=0.2723;EUR_AF=0.3867;SAS_AF=0.1687;AA=c|||;VT=SNP
6	29737162	rs2247422	G	A	100	PASS	AC=1489;AF=0.297324;AN=5008;NS=2504;DP=20324;EAS_AF=0.3571;AMR_AF=0.3415;AFR_AF=0.2655;EUR_AF=0.3777;SAS_AF=0.1646;AA=g|||;VT=SNP
6	29737222	rs1737032	A	C	100	PASS	AC=1160;AF=0.231629;AN=5008;NS=2504;DP=21435;EAS_AF=0.1091;AMR_AF=0.245;AFR_AF=0.2504;EUR_AF=0.2555;SAS_AF=0.2986;AA=a|||;VT=SNP
6	29737481	rs1737031	C	T	100	PASS	AC=1648;AF=0.329073;AN=5008;NS=2504;DP=22037;EAS_AF=0.1865;AMR_AF=0.2795;AFR_AF=0.4856;EUR_AF=0.2803;SAS_AF=0.3497;AA=c|||;VT=SNP
6	29737563	rs1737030	A	G	100	PASS	AC=3168;AF=0.632588;AN=5008;NS=2504;DP=20927;EAS_AF=0.5516;AMR_AF=0.6268;AFR_AF=0.7579;EUR_AF=0.667;SAS_AF=0.5153;AA=N|||;VT=SNP
6	29737594	rs72661134	C	T	100	PASS	AC=486;AF=0.0970447;AN=5008;NS=2504;DP=20781;EAS_AF=0.0774;AMR_AF=0.0346;AFR_AF=0.2352;EUR_AF=0.0249;SAS_AF=0.0491;AA=t|||;VT=SNP
6	29737595	rs1737029	A	G	100	PASS	AC=1649;AF=0.329273;AN=5008;NS=2504;DP=20714;EAS_AF=0.1865;AMR_AF=0.2795;AFR_AF=0.4856;EUR_AF=0.2803;SAS_AF=0.3507;AA=N|||;VT=SNP
6	29737677	rs2844843	T	C	100	PASS	AC=1520;AF=0.303514;AN=5008;NS=2504;DP=21739;EAS_AF=0.3651;AMR_AF=0.3473;AFR_AF=0.2723;EUR_AF=0.3867;SAS_AF=0.1656;AA=t|||;VT=SNP
6	29737846	rs6932033	A	G	100	PASS	AC=480;AF=0.0958466;AN=5008;NS=2504;DP=21008;EAS_AF=0.0774;AMR_AF=0.036;AFR_AF=0.2284;EUR_AF=0.0249;SAS_AF=0.0511;AA=a|||;VT=SNP
6	29737993	rs1737028	C	G	100	PASS	AC=1926;AF=0.384585;AN=5008;NS=2504;DP=20882;EAS_AF=0.1954;AMR_AF=0.3703;AFR_AF=0.5991;EUR_AF=0.3111;SAS_AF=0.3753;AA=g|||;VT=SNP
6	29738042	rs3998770	T	C	100	PASS	AC=445;AF=0.0888578;AN=5008;NS=2504;DP=20835;EAS_AF=0.1984;AMR_AF=0.0375;AFR_AF=0.0008;EUR_AF=0.0596;SAS_AF=0.1616;AA=t|||;VT=SNP
6	29738044	rs6932384	A	C	100	PASS	AC=480;AF=0.0958466;AN=5008;NS=2504;DP=20871;EAS_AF=0.0774;AMR_AF=0.0346;AFR_AF=0.2307;EUR_AF=0.0249;SAS_AF=0.0491;AA=a|||;VT=SNP
6	29738287	rs1611270	A	G	100	PASS	AC=1163;AF=0.232228;AN=5008;NS=2504;DP=21668;EAS_AF=0.1091;AMR_AF=0.245;AFR_AF=0.2504;EUR_AF=0.2555;SAS_AF=0.3016;AA=a|||;VT=SNP
6	29738298	rs1611271	G	T	100	PASS	AC=1163;AF=0.232228;AN=5008;NS=2504;DP=21615;EAS_AF=0.1091;AMR_AF=0.245;AFR_AF=0.2504;EUR_AF=0.2555;SAS_AF=0.3016;AA=g|||;VT=SNP
6	29738442	rs3892549	G	T	100	PASS	AC=486;AF=0.0970447;AN=5008;NS=2504;DP=22371;EAS_AF=0.0774;AMR_AF=0.0346;AFR_AF=0.2352;EUR_AF=0.0249;SAS_AF=0.0491;AA=g|||;VT=SNP
6	29738454	rs1610634	T	C	100	PASS	AC=1927;AF=0.384784;AN=5008;NS=2504;DP=22538;EAS_AF=0.1954;AMR_AF=0.3703;AFR_AF=0.5998;EUR_AF=0.3111;SAS_AF=0.3753;AA=N|||;VT=SNP
6	29738665	rs1610726	C	G	100	PASS	AC=1651;AF=0.329673;AN=5008;NS=2504;DP=22758;EAS_AF=0.1865;AMR_AF=0.2795;AFR_AF=0.4871;EUR_AF=0.2803;SAS_AF=0.3507;AA=c|||;VT=SNP
6	29739000	rs3888722	C	G	100	PASS	AC=438;AF=0.0874601;AN=5008;NS=2504;DP=22530;EAS_AF=0.1944;AMR_AF=0.0375;AFR_AF=0.0015;EUR_AF=0.0596;SAS_AF=0.1575;AA=c|||;VT=SNP
6	29739057	rs885940	C	T	100	PASS	AC=1162;AF=0.232029;AN=5008;NS=2504;DP=24624;EAS_AF=0.1091;AMR_AF=0.245;AFR_AF=0.2504;EUR_AF=0.2555;SAS_AF=0.3006;AA=c|||;VT=SNP
6	29739272	rs885939	T	C	100	PASS	AC=1163;AF=0.232228;AN=5008;NS=2504;DP=22288;EAS_AF=0.1091;AMR_AF=0.245;AFR_AF=0.2504;EUR_AF=0.2555;SAS_AF=0.3016;AA=N|||;VT=SNP
6	29739322	rs885938	A	C	100	PASS	AC=1163;AF=0.232228;AN=5008;NS=2504;DP=20196;EAS_AF=0.1091;AMR_AF=0.245;AFR_AF=0.2504;EUR_AF=0.2555;SAS_AF=0.3016;AA=a|||;VT=SNP
6	29739434	rs1610635	A	C	100	PASS	AC=1163;AF=0.232228;AN=5008;NS=2504;DP=21722;EAS_AF=0.1091;AMR_AF=0.245;AFR_AF=0.2504;EUR_AF=0.2555;SAS_AF=0.3016;AA=a|||;VT=SNP
6	29739639	rs1610636	T	C	100	PASS	AC=1163;AF=0.232228;AN=5008;NS=2504;DP=20894;EAS_AF=0.1091;AMR_AF=0.245;AFR_AF=0.2504;EUR_AF=0.2555;SAS_AF=0.3016;AA=N|||;VT=SNP
6	29739906	rs1610637	T	G	100	PASS	AC=1164;AF=0.232428;AN=5008;NS=2504;DP=22202;EAS_AF=0.1091;AMR_AF=0.245;AFR_AF=0.2504;EUR_AF=0.2555;SAS_AF=0.3027;AA=t|||;VT=SNP
6	29740024	rs62391850	G	A	100	PASS	AC=445;AF=0.0888578;AN=5008;NS=2504;DP=20417;EAS_AF=0.1984;AMR_AF=0.0375;AFR_AF=0.0008;EUR_AF=0.0596;SAS_AF=0.1616;AA=g|||;VT=SNP
6	29740166	rs2844841	A	C	100	PASS	AC=1303;AF=0.260184;AN=5008;NS=2504;DP=20468;EAS_AF=0.3472;AMR_AF=0.2839;AFR_AF=0.1906;EUR_AF=0.3479;SAS_AF=0.1575;AA=a|||;VT=SNP
6	29740477	rs1610638	C	T	100	PASS	AC=460;AF=0.091853;AN=5008;NS=2504;DP=20524;EAS_AF=0.0437;AMR_AF=0.1182;AFR_AF=0.0227;EUR_AF=0.1352;SAS_AF=0.1718;AA=c|||;VT=SNP
6	29740548	rs62391851	G	A	100	PASS	AC=445;AF=0.0888578;AN=5008;NS=2504;DP=20677;EAS_AF=0.1984;AMR_AF=0.0375;AFR_AF=0.0008;EUR_AF=0.0596;SAS_AF=0.1616;AA=g|||;VT=SNP
6	29741207	rs75127849	C	A	100	PASS	AC=142;AF=0.0283546;AN=5008;NS=2504;DP=16345;EAS_AF=0.0149;AMR_AF=0.013;AFR_AF=0.0741;EUR_AF=0.0119;SAS_AF=0.0082;AA=c|||;VT=SNP
6	29741338	rs9258302	T	C	100	PASS	AC=730;AF=0.145767;AN=5008;NS=2504;DP=18297;EAS_AF=0.2252;AMR_AF=0.1527;AFR_AF=0.0681;EUR_AF=0.0716;SAS_AF=0.2403;AA=t|||;VT=SNP
6	29741535	rs56392172	T	C	100	PASS	AC=445;AF=0.0888578;AN=5008;NS=2504;DP=14530;EAS_AF=0.1984;AMR_AF=0.0375;AFR_AF=0.0008;EUR_AF=0.0596;SAS_AF=0.1616;AA=t|||;VT=SNP
6	29741592	rs1737024	G	C	100	PASS	AC=944;AF=0.188498;AN=5008;NS=2504;DP=14605;EAS_AF=0.0685;AMR_AF=0.2205;AFR_AF=0.205;EUR_AF=0.2068;SAS_AF=0.2485;AA=g|||;VT=SNP
6	29742003	rs1610639	G	A	100	PASS	AC=468;AF=0.0934505;AN=5008;NS=2504;DP=19393;EAS_AF=0.0437;AMR_AF=0.1182;AFR_AF=0.0287;EUR_AF=0.1352;SAS_AF=0.1718;AA=g|||;VT=SNP
6	29742108	rs1362068	T	C	100	PASS	AC=1927;AF=0.384784;AN=5008;NS=2504;DP=19168;EAS_AF=0.1954;AMR_AF=0.3703;AFR_AF=0.5991;EUR_AF=0.3111;SAS_AF=0.3763;AA=N|||;VT=SNP
6	29742257	rs2743945	T	G	100	PASS	AC=1301;AF=0.259784;AN=5008;NS=2504;DP=17170;EAS_AF=0.3472;AMR_AF=0.2839;AFR_AF=0.1899;EUR_AF=0.3469;SAS_AF=0.1575;AA=t|||;VT=SNP
6	29742284	rs12111521	G	A	100	PASS	AC=505;AF=0.100839;AN=5008;NS=2504;DP=17371;EAS_AF=0.0774;AMR_AF=0.0375;AFR_AF=0.239;EUR_AF=0.0258;SAS_AF=0.0603;AA=g|||;VT=SNP
6	29742299	rs1362070	T	C	100	PASS	AC=1934;AF=0.386182;AN=5008;NS=2504;DP=17294;EAS_AF=0.1954;AMR_AF=0.3703;AFR_AF=0.5991;EUR_AF=0.3111;SAS_AF=0.3834;AA=N|||;VT=SNP
6	29742452	rs1362069	G	A	100	PASS	AC=1926;AF=0.384585;AN=5008;NS=2504;DP=18157;EAS_AF=0.1954;AMR_AF=0.3703;AFR_AF=0.5991;EUR_AF=0.3111;SAS_AF=0.3753;AA=a|||;VT=SNP
6	29742532	rs78111854	T	C	100	PASS	AC=518;AF=0.103435;AN=5008;NS=2504;DP=17661;EAS_AF=0.2143;AMR_AF=0.134;AFR_AF=0.0076;EUR_AF=0.0497;SAS_AF=0.1524;AA=t|||;VT=SNP
6	29742609	rs1633037	T	C	100	PASS	AC=1926;AF=0.384585;AN=5008;NS=2504;DP=19965;EAS_AF=0.1954;AMR_AF=0.3703;AFR_AF=0.5991;EUR_AF=0.3111;SAS_AF=0.3753;AA=N|||;VT=SNP
6	29742842	rs62394668	T	C	100	PASS	AC=437;AF=0.0872604;AN=5008;NS=2504;DP=19634;EAS_AF=0.1944;AMR_AF=0.0375;AFR_AF=0.0008;EUR_AF=0.0596;SAS_AF=0.1575;AA=t|||;VT=SNP
6	29742846	rs1419641	G	A	100	PASS	AC=1164;AF=0.232428;AN=5008;NS=2504;DP=19446;EAS_AF=0.1101;AMR_AF=0.245;AFR_AF=0.2504;EUR_AF=0.2555;SAS_AF=0.3016;AA=a|||;VT=SNP
6	29742895	rs12110334	C	G	100	PASS	AC=480;AF=0.0958466;AN=5008;NS=2504;DP=18393;EAS_AF=0.0774;AMR_AF=0.0346;AFR_AF=0.2307;EUR_AF=0.0249;SAS_AF=0.0491;AA=c|||;VT=SNP
6	29742915	rs12110682	T	A	100	PASS	AC=480;AF=0.0958466;AN=5008;NS=2504;DP=18618;EAS_AF=0.0774;AMR_AF=0.0346;AFR_AF=0.2307;EUR_AF=0.0249;SAS_AF=0.0491;AA=t|||;VT=SNP
6	29742930	rs9258303	C	T	100	PASS	AC=730;AF=0.145767;AN=5008;NS=2504;DP=18994;EAS_AF=0.2252;AMR_AF=0.1527;AFR_AF=0.0681;EUR_AF=0.0716;SAS_AF=0.2403;AA=c|||;VT=SNP
6	29743236	rs73745429	A	G	100	PASS	AC=480;AF=0.0958466;AN=5008;NS=2504;DP=17741;EAS_AF=0.0774;AMR_AF=0.0346;AFR_AF=0.2307;EUR_AF=0.0249;SAS_AF=0.0491;AA=a|||;VT=SNP
6	29743261	rs73745430	C	T	100	PASS	AC=480;AF=0.0958466;AN=5008;NS=2504;DP=17805;EAS_AF=0.0774;AMR_AF=0.0346;AFR_AF=0.2307;EUR_AF=0.0249;SAS_AF=0.0491;AA=c|||;VT=SNP
6	29743271	rs73745431	G	T	100	PASS	AC=486;AF=0.0970447;AN=5008;NS=2504;DP=17676;EAS_AF=0.0774;AMR_AF=0.0346;AFR_AF=0.2352;EUR_AF=0.0249;SAS_AF=0.0491;AA=g|||;VT=SNP
6	29743400	rs1633035	A	T	100	PASS	AC=1708;AF=0.341054;AN=5008;NS=2504;DP=17362;EAS_AF=0.1875;AMR_AF=0.2983;AFR_AF=0.5121;EUR_AF=0.2903;SAS_AF=0.3507;AA=t|||;VT=SNP
6	29743517	rs9258305	A	G	100	PASS	AC=219;AF=0.04373;AN=5008;NS=2504;DP=16592;EAS_AF=0.0407;AMR_AF=0.0245;AFR_AF=0.0454;EUR_AF=0.0487;SAS_AF=0.0532;AA=a|||;VT=SNP
6	29743563	rs1633034	A	G	100	PASS	AC=1708;AF=0.341054;AN=5008;NS=2504;DP=16696;EAS_AF=0.1875;AMR_AF=0.2983;AFR_AF=0.5121;EUR_AF=0.2903;SAS_AF=0.3507;AA=N|||;VT=SNP
6	29743788	rs1633033	T	C	100	PASS	AC=1649;AF=0.329273;AN=5008;NS=2504;DP=17469;EAS_AF=0.1865;AMR_AF=0.2795;AFR_AF=0.4856;EUR_AF=0.2803;SAS_AF=0.3507;AA=t|||;VT=SNP
6	29743792	rs138925279	C	A	100	PASS	AC=518;AF=0.103435;AN=5008;NS=2504;DP=17346;EAS_AF=0.2143;AMR_AF=0.134;AFR_AF=0.0076;EUR_AF=0.0497;SAS_AF=0.1524;AA=c|||;VT=SNP
6	29744135	rs62394669	A	C	100	PASS	AC=445;AF=0.0888578;AN=5008;NS=2504;DP=20622;EAS_AF=0.1984;AMR_AF=0.0375;AFR_AF=0.0008;EUR_AF=0.0596;SAS_AF=0.1616;AA=a|||;VT=SNP
6	29744513	rs28840978	A	G	100	PASS	AC=480;AF=0.0958466;AN=5008;NS=2504;DP=21830;EAS_AF=0.0774;AMR_AF=0.0346;AFR_AF=0.2307;EUR_AF=0.0249;SAS_AF=0.0491;AA=a|||;VT=SNP
6	29744517	rs28802633	A	C	100	PASS	AC=480;AF=0.0958466;AN=5008;NS=2504;DP=22157;EAS_AF=0.0774;AMR_AF=0.0346;AFR_AF=0.2307;EUR_AF=0.0249;SAS_AF=0.0491;AA=a|||;VT=SNP
6	29744577	rs2844839	G	C	100	PASS	AC=1926;AF=0.384585;AN=5008;NS=2504;DP=23139;EAS_AF=0.1954;AMR_AF=0.3703;AFR_AF=0.5991;EUR_AF=0.3111;SAS_AF=0.3753;AA=N|||;VT=SNP
6	29744597	rs28578751	A	G	100	PASS	AC=486;AF=0.0970447;AN=5008;NS=2504;DP=22321;EAS_AF=0.0774;AMR_AF=0.0346;AFR_AF=0.2352;EUR_AF=0.0249;SAS_AF=0.0491;AA=a|||;VT=SNP
6	29744609	rs558367026	T	C	100	PASS	AC=1649;AF=0.329273;AN=5008;NS=2504;DP=21636;EAS_AF=0.1865;AMR_AF=0.2795;AFR_AF=0.4856;EUR_AF=0.2803;SAS_AF=0.3507;AA=t|||;VT=SNP
6	29744610	rs2844837	G	C	100	PASS	AC=1163;AF=0.232228;AN=5008;NS=2504;DP=21604;EAS_AF=0.1091;AMR_AF=0.245;AFR_AF=0.2504;EUR_AF=0.2555;SAS_AF=0.3016;AA=g|||;VT=SNP
6	29744623	rs2975038	T	A	100	PASS	AC=1304;AF=0.260383;AN=5008;NS=2504;DP=21305;EAS_AF=0.3472;AMR_AF=0.2839;AFR_AF=0.1906;EUR_AF=0.3479;SAS_AF=0.1585;AA=t|||;VT=SNP
6	29744833	rs1633032	C	T	100	PASS	AC=1649;AF=0.329273;AN=5008;NS=2504;DP=15966;EAS_AF=0.1865;AMR_AF=0.2795;AFR_AF=0.4856;EUR_AF=0.2803;SAS_AF=0.3507;AA=c|||;VT=SNP
6	29744934	rs1633031	T	C	100	PASS	AC=1926;AF=0.384585;AN=5008;NS=2504;DP=20518;EAS_AF=0.1954;AMR_AF=0.3703;AFR_AF=0.5991;EUR_AF=0.3111;SAS_AF=0.3753;AA=N|||;VT=SNP
6	29745075	rs2517930	G	T	100	PASS	AC=1304;AF=0.260383;AN=5008;NS=2504;DP=20833;EAS_AF=0.3472;AMR_AF=0.2839;AFR_AF=0.1906;EUR_AF=0.3489;SAS_AF=0.1575;AA=g|||;VT=SNP
6	29745175	rs2517929	A	G	100	PASS	AC=1303;AF=0.260184;AN=5008;NS=2504;DP=17214;EAS_AF=0.3472;AMR_AF=0.2839;AFR_AF=0.1906;EUR_AF=0.3479;SAS_AF=0.1575;AA=a|||;VT=SNP
6	29745211	rs62394670	A	G	100	PASS	AC=446;AF=0.0890575;AN=5008;NS=2504;DP=17333;EAS_AF=0.1984;AMR_AF=0.0375;AFR_AF=0.0008;EUR_AF=0.0596;SAS_AF=0.1626;AA=a|||;VT=SNP
6	29745321	rs1737021	G	A	100	PASS	AC=1929;AF=0.385184;AN=5008;NS=2504;DP=16488;EAS_AF=0.1954;AMR_AF=0.3703;AFR_AF=0.5998;EUR_AF=0.3121;SAS_AF=0.3763;AA=a|||;VT=SNP
6	29745350	rs2517928	C	T	100	PASS	AC=1300;AF=0.259585;AN=5008;NS=2504;DP=17059;EAS_AF=0.3472;AMR_AF=0.2839;AFR_AF=0.1899;EUR_AF=0.3469;SAS_AF=0.1564;AA=c|||;VT=SNP
6	29745351	rs1618670	G	C	100	PASS	AC=1710;AF=0.341454;AN=5008;NS=2504;DP=16967;EAS_AF=0.1875;AMR_AF=0.2983;AFR_AF=0.5121;EUR_AF=0.2913;SAS_AF=0.3517;AA=N|||;VT=SNP
6	29745439	rs2394685	A	G	100	PASS	AC=2974;AF=0.59385;AN=5008;NS=2504;DP=20409;EAS_AF=0.7976;AMR_AF=0.6282;AFR_AF=0.4546;EUR_AF=0.5487;SAS_AF=0.5941;AA=N|||;VT=SNP
6	29745593	rs4122198	T	C	100	PASS	AC=736;AF=0.146965;AN=5008;NS=2504;DP=19930;EAS_AF=0.2252;AMR_AF=0.1556;AFR_AF=0.0696;EUR_AF=0.0716;SAS_AF=0.2423;AA=t|||;VT=SNP
6	29745726	rs1615962	G	A	100	PASS	AC=1169;AF=0.233427;AN=5008;NS=2504;DP=17583;EAS_AF=0.1131;AMR_AF=0.245;AFR_AF=0.2511;EUR_AF=0.2555;SAS_AF=0.3027;AA=g|||;VT=SNP
6	29745761	rs1615251	T	A	100	PASS	AC=1923;AF=0.383986;AN=5008;NS=2504;DP=18092;EAS_AF=0.1954;AMR_AF=0.3703;AFR_AF=0.5983;EUR_AF=0.3101;SAS_AF=0.3742;AA=N|||;VT=SNP
6	29745794	rs1633030	T	C	100	PASS	AC=1643;AF=0.328075;AN=5008;NS=2504;DP=18503;EAS_AF=0.1865;AMR_AF=0.2795;AFR_AF=0.4826;EUR_AF=0.2803;SAS_AF=0.3487;AA=N|||;VT=SNP
6	29745884	rs1614309	G	A	100	PASS	AC=1648;AF=0.329073;AN=5008;NS=2504;DP=22044;EAS_AF=0.1865;AMR_AF=0.2795;AFR_AF=0.4856;EUR_AF=0.2803;SAS_AF=0.3497;AA=g|||;VT=SNP
6	29746305	rs1633029	T	G	100	PASS	AC=1163;AF=0.232228;AN=5008;NS=2504;DP=20506;EAS_AF=0.1091;AMR_AF=0.245;AFR_AF=0.2504;EUR_AF=0.2555;SAS_AF=0.3016;AA=t|||;VT=SNP
6	29746367	rs1633028	T	G	100	PASS	AC=1649;AF=0.329273;AN=5008;NS=2504;DP=22621;EAS_AF=0.1865;AMR_AF=0.2795;AFR_AF=0.4856;EUR_AF=0.2803;SAS_AF=0.3507;AA=t|||;VT=SNP
6	29746462	rs1633027	A	T	100	PASS	AC=1927;AF=0.384784;AN=5008;NS=2504;DP=21956;EAS_AF=0.1954;AMR_AF=0.3703;AFR_AF=0.5991;EUR_AF=0.3111;SAS_AF=0.3763;AA=t|||;VT=SNP
6	29746552	rs56091723	A	G	100	PASS	AC=480;AF=0.0958466;AN=5008;NS=2504;DP=19250;EAS_AF=0.0774;AMR_AF=0.0346;AFR_AF=0.2307;EUR_AF=0.0249;SAS_AF=0.0491;AA=N|||;VT=SNP
6	29746566	rs76779442	T	A	100	PASS	AC=518;AF=0.103435;AN=5008;NS=2504;DP=19369;EAS_AF=0.2143;AMR_AF=0.134;AFR_AF=0.0076;EUR_AF=0.0497;SAS_AF=0.1524;AA=t|||;VT=SNP
6	29746657	rs1633024	C	G	100	PASS	AC=1926;AF=0.384585;AN=5008;NS=2504;DP=19796;EAS_AF=0.1954;AMR_AF=0.3703;AFR_AF=0.5991;EUR_AF=0.3111;SAS_AF=0.3753;AA=g|||;VT=SNP
6	29746794	rs1633023	T	C	100	PASS	AC=1163;AF=0.232228;AN=5008;NS=2504;DP=20431;EAS_AF=0.1091;AMR_AF=0.245;AFR_AF=0.2504;EUR_AF=0.2555;SAS_AF=0.3016;AA=t|||;VT=SNP
6	29746803	rs1633022	A	T	100	PASS	AC=1163;AF=0.232228;AN=5008;NS=2504;DP=20511;EAS_AF=0.1091;AMR_AF=0.245;AFR_AF=0.2504;EUR_AF=0.2555;SAS_AF=0.3016;AA=a|||;VT=SNP
6	29746869	rs1633021	T	C	100	PASS	AC=949;AF=0.189497;AN=5008;NS=2504;DP=20867;EAS_AF=0.0685;AMR_AF=0.2248;AFR_AF=0.2065;EUR_AF=0.2068;SAS_AF=0.2485;AA=t|||;VT=SNP
6	29747134	rs1633020	C	T	100	PASS	AC=1649;AF=0.329273;AN=5008;NS=2504;DP=17789;EAS_AF=0.1865;AMR_AF=0.2795;AFR_AF=0.4856;EUR_AF=0.2803;SAS_AF=0.3507;AA=c|||;VT=SNP
6	29747373	rs2735042	A	G	100	PASS	AC=1650;AF=0.329473;AN=5008;NS=2504;DP=18509;EAS_AF=0.1865;AMR_AF=0.2795;AFR_AF=0.4856;EUR_AF=0.2813;SAS_AF=0.3507;AA=a|||;VT=SNP
6	29747389	rs17185076	C	T	100	PASS	AC=782;AF=0.15615;AN=5008;NS=2504;DP=18749;EAS_AF=0.0933;AMR_AF=0.111;AFR_AF=0.3351;EUR_AF=0.0467;SAS_AF=0.1237;AA=c|||;VT=SNP
6	29747561	rs1633019	T	C	100	PASS	AC=1708;AF=0.341054;AN=5008;NS=2504;DP=18863;EAS_AF=0.1885;AMR_AF=0.2983;AFR_AF=0.5113;EUR_AF=0.2903;SAS_AF=0.3507;AA=t|||;VT=SNP
6	29747587	rs1633018	C	T	100	PASS	AC=1649;AF=0.329273;AN=5008;NS=2504;DP=18578;EAS_AF=0.1865;AMR_AF=0.2795;AFR_AF=0.4856;EUR_AF=0.2803;SAS_AF=0.3507;AA=c|||;VT=SNP
6	29747606	rs1630062	T	C	100	PASS	AC=1813;AF=0.362021;AN=5008;NS=2504;DP=18129;EAS_AF=0.1935;AMR_AF=0.3444;AFR_AF=0.5401;EUR_AF=0.3052;SAS_AF=0.3661;AA=t|||;VT=SNP
6	29747685	rs1737020	G	T	100	PASS	AC=1650;AF=0.329473;AN=5008;NS=2504;DP=17833;EAS_AF=0.1865;AMR_AF=0.2795;AFR_AF=0.4856;EUR_AF=0.2813;SAS_AF=0.3507;AA=g|||;VT=SNP
6	29747690	rs1737019	G	T	100	PASS	AC=1650;AF=0.329473;AN=5008;NS=2504;DP=18016;EAS_AF=0.1865;AMR_AF=0.2795;AFR_AF=0.4856;EUR_AF=0.2813;SAS_AF=0.3507;AA=g|||;VT=SNP
6	29747780	rs141976859	C	A	100	PASS	AC=480;AF=0.0958466;AN=5008;NS=2504;DP=19846;EAS_AF=0.0774;AMR_AF=0.0346;AFR_AF=0.2307;EUR_AF=0.0249;SAS_AF=0.0491;AA=c|||;VT=SNP
6	29747872	rs2508055	G	A	100	PASS	AC=1926;AF=0.384585;AN=5008;NS=2504;DP=20449;EAS_AF=0.1964;AMR_AF=0.3703;AFR_AF=0.5983;EUR_AF=0.3111;SAS_AF=0.3753;AA=a|||;VT=SNP
6	29748024	rs147556343	C	T	100	PASS	AC=142;AF=0.0283546;AN=5008;NS=2504;DP=17222;EAS_AF=0.0149;AMR_AF=0.013;AFR_AF=0.0741;EUR_AF=0.0119;SAS_AF=0.0082;AA=c|||;VT=SNP
6	29748040	rs1611227	G	A	100	PASS	AC=1926;AF=0.384585;AN=5008;NS=2504;DP=16505;EAS_AF=0.1954;AMR_AF=0.3703;AFR_AF=0.5991;EUR_AF=0.3111;SAS_AF=0.3753;AA=a|||;VT=SNP
6	29748139	rs1611228	G	A	100	PASS	AC=1649;AF=0.329273;AN=5008;NS=2504;DP=21107;EAS_AF=0.1865;AMR_AF=0.2795;AFR_AF=0.4856;EUR_AF=0.2803;SAS_AF=0.3507;AA=g|||;VT=SNP
6	29748206	rs1611229	T	C	100	PASS	AC=1163;AF=0.232228;AN=5008;NS=2504;DP=21271;EAS_AF=0.1091;AMR_AF=0.245;AFR_AF=0.2504;EUR_AF=0.2555;SAS_AF=0.3016;AA=t|||;VT=SNP
6	29748308	rs1611230	G	A	100	PASS	AC=1705;AF=0.340455;AN=5008;NS=2504;DP=20968;EAS_AF=0.1875;AMR_AF=0.2983;AFR_AF=0.5098;EUR_AF=0.2903;SAS_AF=0.3507;AA=g|||;VT=SNP
6	29748329	rs80334281	T	C	100	PASS	AC=1924;AF=0.384185;AN=5008;NS=2504;DP=21161;EAS_AF=0.1954;AMR_AF=0.3703;AFR_AF=0.5976;EUR_AF=0.3111;SAS_AF=0.3753;AA=N|||;VT=SNP
6	29748394	rs112442053	G	A	100	PASS	AC=2467;AF=0.492612;AN=5008;NS=2504;DP=21939;EAS_AF=0.4563;AMR_AF=0.5288;AFR_AF=0.441;EUR_AF=0.6034;SAS_AF=0.4601;AA=g|||;VT=SNP
6	29748495	rs150663034	A	T	100	PASS	AC=486;AF=0.0970447;AN=5008;NS=2504;DP=21908;EAS_AF=0.0774;AMR_AF=0.0346;AFR_AF=0.2352;EUR_AF=0.0249;SAS_AF=0.0491;AA=a|||;VT=SNP
6	29748509	rs139910383	C	T	100	PASS	AC=437;AF=0.0872604;AN=5008;NS=2504;DP=22361;EAS_AF=0.1944;AMR_AF=0.0375;AFR_AF=0.0008;EUR_AF=0.0596;SAS_AF=0.1575;AA=c|||;VT=SNP
6	29748523	rs1611233	C	T	100	PASS	AC=1163;AF=0.232228;AN=5008;NS=2504;DP=23215;EAS_AF=0.1091;AMR_AF=0.245;AFR_AF=0.2504;EUR_AF=0.2555;SAS_AF=0.3016;AA=c|||;VT=SNP
6	29748641	rs1611234	C	T	100	PASS	AC=1651;AF=0.329673;AN=5008;NS=2504;DP=22082;EAS_AF=0.1865;AMR_AF=0.2795;AFR_AF=0.4856;EUR_AF=0.2823;SAS_AF=0.3507;AA=c|||;VT=SNP
6	29748646	rs146526194	A	C	100	PASS	AC=1929;AF=0.385184;AN=5008;NS=2504;DP=22056;EAS_AF=0.1954;AMR_AF=0.3703;AFR_AF=0.5991;EUR_AF=0.3141;SAS_AF=0.3753;AA=N|||;VT=SNP
6	29748690	rs1611236	G	A	100	PASS	AC=1652;AF=0.329872;AN=5008;NS=2504;DP=22297;EAS_AF=0.1865;AMR_AF=0.2795;AFR_AF=0.4864;EUR_AF=0.2823;SAS_AF=0.3507;AA=g|||;VT=SNP
6	29748837	rs111296608	C	A	100	PASS	AC=1163;AF=0.232228;AN=5008;NS=2504;DP=22939;EAS_AF=0.1091;AMR_AF=0.245;AFR_AF=0.2504;EUR_AF=0.2555;SAS_AF=0.3016;AA=c|||;VT=SNP
6	29749042	rs140810194	T	C	100	PASS	AC=480;AF=0.0958466;AN=5008;NS=2504;DP=21629;EAS_AF=0.0774;AMR_AF=0.0346;AFR_AF=0.2307;EUR_AF=0.0249;SAS_AF=0.0491;AA=t|||;VT=SNP
6	29749266	rs76210869	A	G	100	PASS	AC=1913;AF=0.381989;AN=5008;NS=2504;DP=19411;EAS_AF=0.1954;AMR_AF=0.3631;AFR_AF=0.5946;EUR_AF=0.3091;SAS_AF=0.3753;AA=N|||;VT=SNP
6	29749331	rs76335018	G	A	100	PASS	AC=1165;AF=0.232628;AN=5008;NS=2504;DP=19089;EAS_AF=0.1091;AMR_AF=0.245;AFR_AF=0.2519;EUR_AF=0.2555;SAS_AF=0.3016;AA=g|||;VT=SNP
6	29750776	rs143304036	C	T	100	PASS	AC=664;AF=0.132588;AN=5008;NS=2504;DP=18362;EAS_AF=0.2063;AMR_AF=0.1095;AFR_AF=0.0885;EUR_AF=0.0805;SAS_AF=0.1861;AA=c|||;VT=SNP
6	29751442	rs142268751	C	T	100	PASS	AC=518;AF=0.103435;AN=5008;NS=2504;DP=20952;EAS_AF=0.2143;AMR_AF=0.134;AFR_AF=0.0076;EUR_AF=0.0497;SAS_AF=0.1524;AA=c|||;VT=SNP
6	29751998	rs143525179	C	T	100	PASS	AC=944;AF=0.188498;AN=5008;NS=2504;DP=21328;EAS_AF=0.0685;AMR_AF=0.2205;AFR_AF=0.205;EUR_AF=0.2068;SAS_AF=0.2485;AA=c|||;VT=SNP
6	29752221	rs1611267	A	G	100	PASS	AC=1647;AF=0.328874;AN=5008;NS=2504;DP=22532;EAS_AF=0.1865;AMR_AF=0.2795;AFR_AF=0.4834;EUR_AF=0.2813;SAS_AF=0.3507;AA=a|||;VT=SNP
6	29752278	rs2394171	C	T	100	PASS	AC=1649;AF=0.329273;AN=5008;NS=2504;DP=21282;EAS_AF=0.1865;AMR_AF=0.2795;AFR_AF=0.4856;EUR_AF=0.2803;SAS_AF=0.3507;AA=c|||;VT=SNP
6	29752671	rs2893981	T	G	100	PASS	AC=1650;AF=0.329473;AN=5008;NS=2504;DP=20469;EAS_AF=0.1865;AMR_AF=0.2795;AFR_AF=0.4856;EUR_AF=0.2813;SAS_AF=0.3507;AA=t|||;VT=SNP
6	29752703	rs9258373	G	T	100	PASS	AC=219;AF=0.04373;AN=5008;NS=2504;DP=21138;EAS_AF=0.0407;AMR_AF=0.0245;AFR_AF=0.0454;EUR_AF=0.0487;SAS_AF=0.0532;AA=g|||;VT=SNP
6	29753348	rs9258381	G	A	100	PASS	AC=610;AF=0.121805;AN=5008;NS=2504;DP=1346;EAS_AF=0.0585;AMR_AF=0.1311;AFR_AF=0.1029;EUR_AF=0.1471;SAS_AF=0.18;AA=g|||;VT=SNP
6	29753370	rs528250461	C	T	100	PASS	AC=1663;AF=0.332069;AN=5008;NS=2504;DP=6711;EAS_AF=0.1875;AMR_AF=0.2911;AFR_AF=0.4879;EUR_AF=0.2823;SAS_AF=0.3507;AA=c|||;VT=SNP
6	29753454	rs1737018	A	G	100	PASS	AC=1927;AF=0.384784;AN=5008;NS=2504;DP=20544;EAS_AF=0.1954;AMR_AF=0.3703;AFR_AF=0.5991;EUR_AF=0.3111;SAS_AF=0.3763;AA=N|||;VT=SNP
6	29753472	rs1737017	A	G	100	PASS	AC=1927;AF=0.384784;AN=5008;NS=2504;DP=20070;EAS_AF=0.1954;AMR_AF=0.3703;AFR_AF=0.5991;EUR_AF=0.3111;SAS_AF=0.3763;AA=N|||;VT=SNP
6	29753583	rs56290866	A	G	100	PASS	AC=445;AF=0.0888578;AN=5008;NS=2504;DP=22854;EAS_AF=0.1984;AMR_AF=0.0375;AFR_AF=0.0008;EUR_AF=0.0596;SAS_AF=0.1616;AA=a|||;VT=SNP
6	29753729	rs1002044	T	A	100	PASS	AC=1164;AF=0.232428;AN=5008;NS=2504;DP=19396;EAS_AF=0.1091;AMR_AF=0.245;AFR_AF=0.2511;EUR_AF=0.2555;SAS_AF=0.3016;AA=t|||;VT=SNP
6	29753831	rs67382831	C	A	100	PASS	AC=437;AF=0.0872604;AN=5008;NS=2504;DP=21601;EAS_AF=0.1944;AMR_AF=0.0375;AFR_AF=0.0008;EUR_AF=0.0596;SAS_AF=0.1575;AA=c|||;VT=SNP
6	29753868	rs9258384	C	A	100	PASS	AC=182;AF=0.0363419;AN=5008;NS=2504;DP=21187;EAS_AF=0.0397;AMR_AF=0.0216;AFR_AF=0.0257;EUR_AF=0.0427;SAS_AF=0.0511;AA=c|||;VT=SNP
6	29754000	rs1737016	A	C	100	PASS	AC=3447;AF=0.688299;AN=5008;NS=2504;DP=20197;EAS_AF=0.5605;AMR_AF=0.7176;AFR_AF=0.8714;EUR_AF=0.6978;SAS_AF=0.5419;AA=N|||;VT=SNP
6	29754015	rs1002045	G	A	100	PASS	AC=1440;AF=0.28754;AN=5008;NS=2504;DP=20216;EAS_AF=0.1181;AMR_AF=0.3357;AFR_AF=0.3638;EUR_AF=0.2863;SAS_AF=0.3262;AA=a|||;VT=SNP
6	29754016	rs1002046	C	T	100	PASS	AC=1164;AF=0.232428;AN=5008;NS=2504;DP=20020;EAS_AF=0.1091;AMR_AF=0.245;AFR_AF=0.2511;EUR_AF=0.2555;SAS_AF=0.3016;AA=c|||;VT=SNP
6	29754357	rs1737015	C	T	100	PASS	AC=1221;AF=0.24381;AN=5008;NS=2504;DP=18259;EAS_AF=0.1101;AMR_AF=0.2637;AFR_AF=0.2761;EUR_AF=0.2654;SAS_AF=0.3016;AA=c|||;VT=SNP
6	29754368	rs116487225	T	G	100	PASS	AC=453;AF=0.0904553;AN=5008;NS=2504;DP=18395;EAS_AF=0.1935;AMR_AF=0.0447;AFR_AF=0.0053;EUR_AF=0.0656;SAS_AF=0.1575;AA=t|||;VT=SNP
6	29755061	rs2743942	C	T	100	PASS	AC=944;AF=0.188498;AN=5008;NS=2504;DP=18144;EAS_AF=0.0685;AMR_AF=0.2205;AFR_AF=0.205;EUR_AF=0.2068;SAS_AF=0.2485;AA=c|||;VT=SNP
6	29755073	rs12662918	C	A	100	PASS	AC=518;AF=0.103435;AN=5008;NS=2504;DP=18070;EAS_AF=0.2143;AMR_AF=0.134;AFR_AF=0.0076;EUR_AF=0.0497;SAS_AF=0.1524;AA=c|||;VT=SNP
6	29755165	rs7775919	C	A	100	PASS	AC=480;AF=0.0958466;AN=5008;NS=2504;DP=18269;EAS_AF=0.0774;AMR_AF=0.0346;AFR_AF=0.2307;EUR_AF=0.0249;SAS_AF=0.0491;AA=c|||;VT=SNP
6	29755208	rs431305	G	A	100	PASS	AC=3893;AF=0.777356;AN=5008;NS=2504;DP=17837;EAS_AF=0.7599;AMR_AF=0.755;AFR_AF=0.8722;EUR_AF=0.7575;SAS_AF=0.7035;AA=a|||;VT=SNP
6	29755238	rs7758067	T	A	100	PASS	AC=544;AF=0.108626;AN=5008;NS=2504;DP=17683;EAS_AF=0.0784;AMR_AF=0.0533;AFR_AF=0.261;EUR_AF=0.0348;SAS_AF=0.0491;AA=N|||;VT=SNP
6	29755451	rs2743941	T	C	100	PASS	AC=3696;AF=0.738019;AN=5008;NS=2504;DP=21134;EAS_AF=0.7083;AMR_AF=0.8357;AFR_AF=0.7088;EUR_AF=0.7445;SAS_AF=0.7321;AA=N|||;VT=SNP
6	29755656	rs7758742	T	C	100	PASS	AC=486;AF=0.0970447;AN=5008;NS=2504;DP=20767;EAS_AF=0.0774;AMR_AF=0.0346;AFR_AF=0.2352;EUR_AF=0.0249;SAS_AF=0.0491;AA=t|||;VT=SNP
6	29755760	rs2743940	T	C	100	PASS	AC=1302;AF=0.259984;AN=5008;NS=2504;DP=22172;EAS_AF=0.3472;AMR_AF=0.2839;AFR_AF=0.1906;EUR_AF=0.3479;SAS_AF=0.1564;AA=t|||;VT=SNP
6	29755922	rs1737014	T	C	100	PASS	AC=1926;AF=0.384585;AN=5008;NS=2504;DP=22577;EAS_AF=0.1954;AMR_AF=0.3703;AFR_AF=0.5991;EUR_AF=0.3111;SAS_AF=0.3753;AA=N|||;VT=SNP
6	29755990	rs2844835	A	G	100	PASS	AC=1170;AF=0.233626;AN=5008;NS=2504;DP=19529;EAS_AF=0.3472;AMR_AF=0.2522;AFR_AF=0.1203;EUR_AF=0.331;SAS_AF=0.1564;AA=a|||;VT=SNP
6	29756018	rs7742749	A	C	100	PASS	AC=544;AF=0.108626;AN=5008;NS=2504;DP=19478;EAS_AF=0.0784;AMR_AF=0.0533;AFR_AF=0.261;EUR_AF=0.0348;SAS_AF=0.0491;AA=N|||;VT=SNP
6	29756301	rs1737013	T	C	100	PASS	AC=1163;AF=0.232228;AN=5008;NS=2504;DP=17810;EAS_AF=0.1091;AMR_AF=0.245;AFR_AF=0.2504;EUR_AF=0.2555;SAS_AF=0.3016;AA=t|||;VT=SNP
6	29756410	rs1737012	G	T	100	PASS	AC=1926;AF=0.384585;AN=5008;NS=2504;DP=18533;EAS_AF=0.1954;AMR_AF=0.3703;AFR_AF=0.5991;EUR_AF=0.3111;SAS_AF=0.3753;AA=t|||;VT=SNP
6	29756546	rs80096721	T	C	100	PASS	AC=486;AF=0.0970447;AN=5008;NS=2504;DP=17203;EAS_AF=0.0774;AMR_AF=0.0346;AFR_AF=0.2352;EUR_AF=0.0249;SAS_AF=0.0491;AA=t|||;VT=SNP
6	29756672	rs1633015	C	T	100	PASS	AC=1168;AF=0.233227;AN=5008;NS=2504;DP=20295;EAS_AF=0.1141;AMR_AF=0.245;AFR_AF=0.2504;EUR_AF=0.2555;SAS_AF=0.3016;AA=c|||;VT=SNP
6	29756800	rs2394172	C	T	100	PASS	AC=495;AF=0.0988419;AN=5008;NS=2504;DP=21644;EAS_AF=0.1954;AMR_AF=0.0562;AFR_AF=0.0265;EUR_AF=0.0696;SAS_AF=0.1575;AA=c|||;VT=SNP
6	29756838	rs1737011	G	C	100	PASS	AC=1926;AF=0.384585;AN=5008;NS=2504;DP=20981;EAS_AF=0.1954;AMR_AF=0.3703;AFR_AF=0.5991;EUR_AF=0.3111;SAS_AF=0.3753;AA=N|||;VT=SNP
6	29757000	rs1737010	A	C	100	PASS	AC=1926;AF=0.384585;AN=5008;NS=2504;DP=17859;EAS_AF=0.1954;AMR_AF=0.3703;AFR_AF=0.5991;EUR_AF=0.3111;SAS_AF=0.3753;AA=N|||;VT=SNP
6	29757185	rs73745450	C	T	100	PASS	AC=544;AF=0.108626;AN=5008;NS=2504;DP=19881;EAS_AF=0.0784;AMR_AF=0.0533;AFR_AF=0.261;EUR_AF=0.0348;SAS_AF=0.0491;AA=c|||;VT=SNP
6	29757364	rs113295172	C	T	100	PASS	AC=480;AF=0.0958466;AN=5008;NS=2504;DP=18151;EAS_AF=0.0774;AMR_AF=0.0346;AFR_AF=0.2307;EUR_AF=0.0249;SAS_AF=0.0491;AA=c|||;VT=SNP
6	29757411	rs9258393	G	T	100	PASS	AC=219;AF=0.04373;AN=5008;NS=2504;DP=18058;EAS_AF=0.0407;AMR_AF=0.0245;AFR_AF=0.0454;EUR_AF=0.0487;SAS_AF=0.0532;AA=g|||;VT=SNP
6	29757608	rs1633014	T	C	100	PASS	AC=1707;AF=0.340855;AN=5008;NS=2504;DP=19012;EAS_AF=0.1875;AMR_AF=0.2983;AFR_AF=0.5113;EUR_AF=0.2903;SAS_AF=0.3507;AA=N|||;VT=SNP
6	29757639	rs72507835	A	G	100	PASS	AC=480;AF=0.0958466;AN=5008;NS=2504;DP=20110;EAS_AF=0.0774;AMR_AF=0.0346;AFR_AF=0.2307;EUR_AF=0.0249;SAS_AF=0.0491;AA=a|||;VT=SNP
6	29757715	rs2735035	C	T	100	PASS	AC=1302;AF=0.259984;AN=5008;NS=2504;DP=21490;EAS_AF=0.3472;AMR_AF=0.2839;AFR_AF=0.1906;EUR_AF=0.3479;SAS_AF=0.1564;AA=c|||;VT=SNP
6	29757965	rs1737009	A	T	100	PASS	AC=1926;AF=0.384585;AN=5008;NS=2504;DP=20862;EAS_AF=0.1954;AMR_AF=0.3703;AFR_AF=0.5991;EUR_AF=0.3111;SAS_AF=0.3753;AA=t|||;VT=SNP
6	29757995	rs1611196	T	C	100	PASS	AC=1221;AF=0.24381;AN=5008;NS=2504;DP=20687;EAS_AF=0.1101;AMR_AF=0.2637;AFR_AF=0.2761;EUR_AF=0.2654;SAS_AF=0.3016;AA=N|||;VT=SNP
6	29758186	rs73745455	G	T	100	PASS	AC=486;AF=0.0970447;AN=5008;NS=2504;DP=18055;EAS_AF=0.0774;AMR_AF=0.0346;AFR_AF=0.2352;EUR_AF=0.0249;SAS_AF=0.0491;AA=t|||;VT=SNP
6	29758393	rs28698309	A	C	100	PASS	AC=1932;AF=0.385783;AN=5008;NS=2504;DP=19202;EAS_AF=0.1964;AMR_AF=0.3732;AFR_AF=0.5998;EUR_AF=0.3111;SAS_AF=0.3773;AA=N|||;VT=SNP
6	29758525	rs1610640	T	C	100	PASS	AC=1927;AF=0.384784;AN=5008;NS=2504;DP=19602;EAS_AF=0.1954;AMR_AF=0.3703;AFR_AF=0.5998;EUR_AF=0.3111;SAS_AF=0.3753;AA=N|||;VT=SNP
6	29758571	rs114986211	G	C	100	PASS	AC=550;AF=0.109824;AN=5008;NS=2504;DP=18897;EAS_AF=0.0804;AMR_AF=0.0548;AFR_AF=0.2617;EUR_AF=0.0358;SAS_AF=0.0501;AA=N|||;VT=SNP
6	29758704	rs3778614	A	G	100	PASS	AC=519;AF=0.103634;AN=5008;NS=2504;DP=17328;EAS_AF=0.2143;AMR_AF=0.134;AFR_AF=0.0076;EUR_AF=0.0517;SAS_AF=0.1513;AA=a|||;VT=SNP
6	29758896	rs17185097	T	C	100	PASS	AC=544;AF=0.108626;AN=5008;NS=2504;DP=21390;EAS_AF=0.0784;AMR_AF=0.0533;AFR_AF=0.261;EUR_AF=0.0348;SAS_AF=0.0491;AA=t|||;VT=SNP
6	29758898	rs73745456	T	C	100	PASS	AC=480;AF=0.0958466;AN=5008;NS=2504;DP=21346;EAS_AF=0.0774;AMR_AF=0.0346;AFR_AF=0.2307;EUR_AF=0.0249;SAS_AF=0.0491;AA=t|||;VT=SNP
6	29759066	rs1610641	A	G	100	PASS	AC=1868;AF=0.373003;AN=5008;NS=2504;DP=17416;EAS_AF=0.1944;AMR_AF=0.3516;AFR_AF=0.5734;EUR_AF=0.3012;SAS_AF=0.3753;AA=N|||;VT=SNP
6	29759078	rs1610642	C	T	100	PASS	AC=1868;AF=0.373003;AN=5008;NS=2504;DP=17327;EAS_AF=0.1944;AMR_AF=0.3516;AFR_AF=0.5734;EUR_AF=0.3012;SAS_AF=0.3753;AA=t|||;VT=SNP
6	29759310	rs1610643	G	A	100	PASS	AC=1163;AF=0.232228;AN=5008;NS=2504;DP=19674;EAS_AF=0.1091;AMR_AF=0.245;AFR_AF=0.2504;EUR_AF=0.2555;SAS_AF=0.3016;AA=g|||;VT=SNP
6	29759328	rs3734820	T	C	100	PASS	AC=480;AF=0.0958466;AN=5008;NS=2504;DP=20168;EAS_AF=0.0774;AMR_AF=0.0346;AFR_AF=0.2307;EUR_AF=0.0249;SAS_AF=0.0491;AA=t|||;VT=SNP
6	29759445	rs1610644	C	T	100	PASS	AC=1163;AF=0.232228;AN=5008;NS=2504;DP=18739;EAS_AF=0.1091;AMR_AF=0.245;AFR_AF=0.2504;EUR_AF=0.2555;SAS_AF=0.3016;AA=c|||;VT=SNP
6	29759451	rs3734822	C	A	100	PASS	AC=481;AF=0.0960463;AN=5008;NS=2504;DP=18658;EAS_AF=0.0774;AMR_AF=0.0346;AFR_AF=0.2315;EUR_AF=0.0249;SAS_AF=0.0491;AA=c|||;VT=SNP
6	29759517	rs1610717	G	A	100	PASS	AC=1868;AF=0.373003;AN=5008;NS=2504;DP=17807;EAS_AF=0.1944;AMR_AF=0.3516;AFR_AF=0.5734;EUR_AF=0.3012;SAS_AF=0.3753;AA=g|||;VT=SNP
6	29759607	rs58147175	G	A	100	PASS	AC=486;AF=0.0970447;AN=5008;NS=2504;DP=16266;EAS_AF=0.0774;AMR_AF=0.0346;AFR_AF=0.2352;EUR_AF=0.0249;SAS_AF=0.0491;AA=g|||;VT=SNP
6	29759620	rs1611199	G	A	100	PASS	AC=1868;AF=0.373003;AN=5008;NS=2504;DP=16331;EAS_AF=0.1944;AMR_AF=0.3516;AFR_AF=0.5734;EUR_AF=0.3012;SAS_AF=0.3753;AA=g|||;VT=SNP
6	29759633	rs1611200	C	T	100	PASS	AC=1868;AF=0.373003;AN=5008;NS=2504;DP=16617;EAS_AF=0.1944;AMR_AF=0.3516;AFR_AF=0.5734;EUR_AF=0.3012;SAS_AF=0.3753;AA=c|||;VT=SNP
6	29759688	rs1611202	A	G	100	PASS	AC=1868;AF=0.373003;AN=5008;NS=2504;DP=16769;EAS_AF=0.1944;AMR_AF=0.3516;AFR_AF=0.5734;EUR_AF=0.3012;SAS_AF=0.3753;AA=a|||;VT=SNP
6	29759770	rs73745473	C	G	100	PASS	AC=486;AF=0.0970447;AN=5008;NS=2504;DP=15620;EAS_AF=0.0774;AMR_AF=0.0346;AFR_AF=0.2352;EUR_AF=0.0249;SAS_AF=0.0491;AA=c|||;VT=SNP
6	29759811	rs1611204	C	G	100	PASS	AC=1868;AF=0.373003;AN=5008;NS=2504;DP=15321;EAS_AF=0.1944;AMR_AF=0.3516;AFR_AF=0.5734;EUR_AF=0.3012;SAS_AF=0.3753;AA=g|||;VT=SNP
6	29759823	rs1611205	T	C	100	PASS	AC=1869;AF=0.373203;AN=5008;NS=2504;DP=15389;EAS_AF=0.1954;AMR_AF=0.3516;AFR_AF=0.5734;EUR_AF=0.3012;SAS_AF=0.3753;AA=N|||;VT=SNP
6	29759824	rs1611206	T	C	100	PASS	AC=1926;AF=0.384585;AN=5008;NS=2504;DP=15384;EAS_AF=0.1954;AMR_AF=0.3703;AFR_AF=0.5991;EUR_AF=0.3111;SAS_AF=0.3753;AA=N|||;VT=SNP
6	29759876	rs1611207	G	A	100	PASS	AC=1926;AF=0.384585;AN=5008;NS=2504;DP=15482;EAS_AF=0.1954;AMR_AF=0.3703;AFR_AF=0.5991;EUR_AF=0.3111;SAS_AF=0.3753;AA=a|||;VT=SNP
6	29759885	rs1611208	G	A	100	PASS	AC=1163;AF=0.232228;AN=5008;NS=2504;DP=15507;EAS_AF=0.1091;AMR_AF=0.245;AFR_AF=0.2504;EUR_AF=0.2555;SAS_AF=0.3016;AA=g|||;VT=SNP
6	29759923	rs1611209	T	C	100	PASS	AC=1163;AF=0.232228;AN=5008;NS=2504;DP=14641;EAS_AF=0.1091;AMR_AF=0.245;AFR_AF=0.2504;EUR_AF=0.2555;SAS_AF=0.3016;AA=t|||;VT=SNP
6	29759996	rs1610645	T	C	100	PASS	AC=1990;AF=0.397364;AN=5008;NS=2504;DP=15016;EAS_AF=0.1954;AMR_AF=0.3703;AFR_AF=0.5991;EUR_AF=0.3111;SAS_AF=0.4407;AA=N|||;VT=SNP
6	29760029	rs45479291	G	C	100	PASS	AC=439;AF=0.0876597;AN=5008;NS=2504;DP=14935;EAS_AF=0.1954;AMR_AF=0.0375;AFR_AF=0.0008;EUR_AF=0.0596;SAS_AF=0.1585;AA=g|||;VT=SNP
6	29760111	rs1737006	G	C	100	PASS	AC=1927;AF=0.384784;AN=5008;NS=2504;DP=13294;EAS_AF=0.1964;AMR_AF=0.3703;AFR_AF=0.5991;EUR_AF=0.3111;SAS_AF=0.3753;AA=N|||;VT=SNP
6	29760149	rs7764777	G	T	100	PASS	AC=1041;AF=0.207867;AN=5008;NS=2504;DP=12997;EAS_AF=0.128;AMR_AF=0.1484;AFR_AF=0.3828;EUR_AF=0.1332;SAS_AF=0.1728;AA=g|||;VT=SNP
6	29760188	rs1610718	G	A	100	PASS	AC=1916;AF=0.382588;AN=5008;NS=2504;DP=13334;EAS_AF=0.1954;AMR_AF=0.3703;AFR_AF=0.5923;EUR_AF=0.3111;SAS_AF=0.3742;AA=g|||;VT=SNP
6	29760373	rs2905755	A	C	100	PASS	AC=1897;AF=0.378794;AN=5008;NS=2504;DP=11594;EAS_AF=0.1925;AMR_AF=0.3646;AFR_AF=0.5946;EUR_AF=0.3012;SAS_AF=0.3691;AA=a|||;VT=SNP
6	29760510	rs1611211	G	A	100	PASS	AC=1926;AF=0.384585;AN=5008;NS=2504;DP=9976;EAS_AF=0.1954;AMR_AF=0.3703;AFR_AF=0.5991;EUR_AF=0.3111;SAS_AF=0.3753;AA=a|||;VT=SNP
6	29760523	rs1611212	C	T	100	PASS	AC=1164;AF=0.232428;AN=5008;NS=2504;DP=10030;EAS_AF=0.1091;AMR_AF=0.245;AFR_AF=0.2504;EUR_AF=0.2555;SAS_AF=0.3027;AA=c|||;VT=SNP
6	29760536	rs45458093	G	A	100	PASS	AC=437;AF=0.0872604;AN=5008;NS=2504;DP=9891;EAS_AF=0.1944;AMR_AF=0.0375;AFR_AF=0.0008;EUR_AF=0.0596;SAS_AF=0.1575;AA=g|||;VT=SNP
6	29760590	rs1611213	G	A	100	PASS	AC=1869;AF=0.373203;AN=5008;NS=2504;DP=10666;EAS_AF=0.1944;AMR_AF=0.353;AFR_AF=0.5734;EUR_AF=0.3012;SAS_AF=0.3753;AA=g|||;VT=SNP
6	29760605	rs1611214	G	T	100	PASS	AC=1382;AF=0.275958;AN=5008;NS=2504;DP=10463;EAS_AF=0.1171;AMR_AF=0.3184;AFR_AF=0.3381;EUR_AF=0.2763;SAS_AF=0.3252;AA=g|||;VT=SNP
6	29760677	rs1610719	A	G	100	PASS	AC=1868;AF=0.373003;AN=5008;NS=2504;DP=8970;EAS_AF=0.1944;AMR_AF=0.3516;AFR_AF=0.5734;EUR_AF=0.3012;SAS_AF=0.3753;AA=N|||;VT=SNP
6	29760799	rs77141969	T	C	100	PASS	AC=676;AF=0.134984;AN=5008;NS=2504;DP=13733;EAS_AF=0.0853;AMR_AF=0.1066;AFR_AF=0.3011;EUR_AF=0.0457;SAS_AF=0.0736;AA=N|||;VT=SNP
6	29760819	rs1610646	A	C	100	PASS	AC=1250;AF=0.249601;AN=5008;NS=2504;DP=14251;EAS_AF=0.1101;AMR_AF=0.2637;AFR_AF=0.298;EUR_AF=0.2654;SAS_AF=0.3016;AA=a|||;VT=SNP
6	29761062	rs1610720	A	G	100	PASS	AC=1927;AF=0.384784;AN=5008;NS=2504;DP=16801;EAS_AF=0.1954;AMR_AF=0.3703;AFR_AF=0.5991;EUR_AF=0.3111;SAS_AF=0.3763;AA=N|||;VT=SNP
6	29761106	rs112182869	T	C	100	PASS	AC=480;AF=0.0958466;AN=5008;NS=2504;DP=16624;EAS_AF=0.0774;AMR_AF=0.0346;AFR_AF=0.2307;EUR_AF=0.0249;SAS_AF=0.0491;AA=t|||;VT=SNP
6	29761211	rs1737004	G	C	100	PASS	AC=1889;AF=0.377196;AN=5008;NS=2504;DP=21920;EAS_AF=0.1984;AMR_AF=0.3545;AFR_AF=0.5772;EUR_AF=0.3032;SAS_AF=0.3834;AA=N|||;VT=SNP
6	29761253	rs77720030	G	A	100	PASS	AC=488;AF=0.0974441;AN=5008;NS=2504;DP=22602;EAS_AF=0.2143;AMR_AF=0.1196;AFR_AF=0.0053;EUR_AF=0.0417;SAS_AF=0.1431;AA=g|||;VT=SNP
6	29761382	rs73745481	A	G	100	PASS	AC=486;AF=0.0970447;AN=5008;NS=2504;DP=20883;EAS_AF=0.0774;AMR_AF=0.0346;AFR_AF=0.2352;EUR_AF=0.0249;SAS_AF=0.0491;AA=a|||;VT=SNP
6	29761473	rs1610723	A	C	100	PASS	AC=1868;AF=0.373003;AN=5008;NS=2504;DP=18924;EAS_AF=0.1944;AMR_AF=0.3516;AFR_AF=0.5734;EUR_AF=0.3012;SAS_AF=0.3753;AA=a|||;VT=SNP
6	29761516	rs1610724	T	C	100	PASS	AC=1866;AF=0.372604;AN=5008;NS=2504;DP=20551;EAS_AF=0.1944;AMR_AF=0.3516;AFR_AF=0.5726;EUR_AF=0.3012;SAS_AF=0.3742;AA=N|||;VT=SNP
6	29761522	rs1610725	C	A	100	PASS	AC=1382;AF=0.275958;AN=5008;NS=2504;DP=20309;EAS_AF=0.1171;AMR_AF=0.317;AFR_AF=0.3381;EUR_AF=0.2763;SAS_AF=0.3262;AA=c|||;VT=SNP
6	29761600	rs73745483	T	C	100	PASS	AC=479;AF=0.095647;AN=5008;NS=2504;DP=21194;EAS_AF=0.0774;AMR_AF=0.0346;AFR_AF=0.23;EUR_AF=0.0249;SAS_AF=0.0491;AA=t|||;VT=SNP
6	29761652	rs35728173	C	T	100	PASS	AC=485;AF=0.096845;AN=5008;NS=2504;DP=22836;EAS_AF=0.0774;AMR_AF=0.0346;AFR_AF=0.2345;EUR_AF=0.0249;SAS_AF=0.0491;AA=c|||;VT=SNP
6	29761717	rs1611218	T	C	100	PASS	AC=1868;AF=0.373003;AN=5008;NS=2504;DP=22964;EAS_AF=0.1944;AMR_AF=0.3516;AFR_AF=0.5734;EUR_AF=0.3012;SAS_AF=0.3753;AA=t|||;VT=SNP
6	29761726	rs1611219	C	T	100	PASS	AC=1927;AF=0.384784;AN=5008;NS=2504;DP=22896;EAS_AF=0.1954;AMR_AF=0.3703;AFR_AF=0.5991;EUR_AF=0.3111;SAS_AF=0.3763;AA=t|||;VT=SNP
6	29761835	rs1611220	A	G	100	PASS	AC=1926;AF=0.384585;AN=5008;NS=2504;DP=20548;EAS_AF=0.1954;AMR_AF=0.3703;AFR_AF=0.5991;EUR_AF=0.3111;SAS_AF=0.3753;AA=N|||;VT=SNP
6	29761880	rs1611221	T	C	100	PASS	AC=1926;AF=0.384585;AN=5008;NS=2504;DP=21581;EAS_AF=0.1954;AMR_AF=0.3703;AFR_AF=0.5991;EUR_AF=0.3111;SAS_AF=0.3753;AA=N|||;VT=SNP
6	29761896	rs1611222	A	G	100	PASS	AC=1868;AF=0.373003;AN=5008;NS=2504;DP=21417;EAS_AF=0.1944;AMR_AF=0.3516;AFR_AF=0.5734;EUR_AF=0.3012;SAS_AF=0.3753;AA=a|||;VT=SNP
6	29761949	rs34416032	G	A	100	PASS	AC=486;AF=0.0970447;AN=5008;NS=2504;DP=21857;EAS_AF=0.0774;AMR_AF=0.0346;AFR_AF=0.2352;EUR_AF=0.0249;SAS_AF=0.0491;AA=g|||;VT=SNP
6	29761952	rs1611223	A	G	100	PASS	AC=1926;AF=0.384585;AN=5008;NS=2504;DP=21941;EAS_AF=0.1954;AMR_AF=0.3703;AFR_AF=0.5991;EUR_AF=0.3111;SAS_AF=0.3753;AA=N|||;VT=SNP
6	29762054	rs9258405	C	T	100	PASS	AC=789;AF=0.157548;AN=5008;NS=2504;DP=22043;EAS_AF=0.2262;AMR_AF=0.1715;AFR_AF=0.0946;EUR_AF=0.0835;SAS_AF=0.2382;AA=c|||;VT=SNP
6	29762068	rs1610647	T	C	100	PASS	AC=1927;AF=0.384784;AN=5008;NS=2504;DP=21901;EAS_AF=0.1954;AMR_AF=0.3703;AFR_AF=0.5991;EUR_AF=0.3111;SAS_AF=0.3763;AA=N|||;VT=SNP
6	29762178	rs16895757	C	T	100	PASS	AC=438;AF=0.0874601;AN=5008;NS=2504;DP=20225;EAS_AF=0.1944;AMR_AF=0.0375;AFR_AF=0.0015;EUR_AF=0.0596;SAS_AF=0.1575;AA=c|||;VT=SNP
6	29762207	rs73745489	C	T	100	PASS	AC=488;AF=0.0974441;AN=5008;NS=2504;DP=19931;EAS_AF=0.0774;AMR_AF=0.036;AFR_AF=0.2352;EUR_AF=0.0249;SAS_AF=0.0501;AA=c|||;VT=SNP
6	29762230	rs73745491	G	T	100	PASS	AC=486;AF=0.0970447;AN=5008;NS=2504;DP=19474;EAS_AF=0.0774;AMR_AF=0.0346;AFR_AF=0.2352;EUR_AF=0.0249;SAS_AF=0.0491;AA=t|||;VT=SNP
6	29762276	rs73745492	T	G	100	PASS	AC=487;AF=0.0972444;AN=5008;NS=2504;DP=18552;EAS_AF=0.0774;AMR_AF=0.036;AFR_AF=0.2352;EUR_AF=0.0249;SAS_AF=0.0491;AA=t|||;VT=SNP
6	29762303	rs9357085	C	T	100	PASS	AC=1303;AF=0.260184;AN=5008;NS=2504;DP=18565;EAS_AF=0.3472;AMR_AF=0.2839;AFR_AF=0.1906;EUR_AF=0.3469;SAS_AF=0.1585;AA=c|||;VT=SNP
6	29762307	rs1737003	T	A	100	PASS	AC=1869;AF=0.373203;AN=5008;NS=2504;DP=18590;EAS_AF=0.1944;AMR_AF=0.3516;AFR_AF=0.5741;EUR_AF=0.3012;SAS_AF=0.3753;AA=N|||;VT=SNP
6	29762415	rs74432503	T	C	100	PASS	AC=485;AF=0.096845;AN=5008;NS=2504;DP=17069;EAS_AF=0.0774;AMR_AF=0.0346;AFR_AF=0.2345;EUR_AF=0.0249;SAS_AF=0.0491;AA=N|||;VT=SNP
6	29762465	rs73745494	C	G	100	PASS	AC=485;AF=0.096845;AN=5008;NS=2504;DP=16822;EAS_AF=0.0774;AMR_AF=0.0346;AFR_AF=0.2345;EUR_AF=0.0249;SAS_AF=0.0491;AA=c|||;VT=SNP
6	29762639	rs55791644	A	T	100	PASS	AC=445;AF=0.0888578;AN=5008;NS=2504;DP=18312;EAS_AF=0.1984;AMR_AF=0.0375;AFR_AF=0.0008;EUR_AF=0.0596;SAS_AF=0.1616;AA=a|||;VT=SNP
6	29762693	rs1633011	C	T	100	PASS	AC=1163;AF=0.232228;AN=5008;NS=2504;DP=18766;EAS_AF=0.1091;AMR_AF=0.245;AFR_AF=0.2504;EUR_AF=0.2555;SAS_AF=0.3016;AA=c|||;VT=SNP
6	29762729	rs58548121	C	T	100	PASS	AC=485;AF=0.096845;AN=5008;NS=2504;DP=18635;EAS_AF=0.0774;AMR_AF=0.0346;AFR_AF=0.2345;EUR_AF=0.0249;SAS_AF=0.0491;AA=t|||;VT=SNP
6	29762730	rs58477674	A	G	100	PASS	AC=485;AF=0.096845;AN=5008;NS=2504;DP=18630;EAS_AF=0.0774;AMR_AF=0.0346;AFR_AF=0.2345;EUR_AF=0.0249;SAS_AF=0.0491;AA=N|||;VT=SNP
6	29762839	rs59396305	C	A	100	PASS	AC=485;AF=0.096845;AN=5008;NS=2504;DP=17944;EAS_AF=0.0774;AMR_AF=0.0346;AFR_AF=0.2345;EUR_AF=0.0249;SAS_AF=0.0491;AA=a|||;VT=SNP
6	29762903	rs1737002	G	A	100	PASS	AC=1164;AF=0.232428;AN=5008;NS=2504;DP=18624;EAS_AF=0.1101;AMR_AF=0.245;AFR_AF=0.2504;EUR_AF=0.2555;SAS_AF=0.3016;AA=g|||;VT=SNP
6	29762928	rs59408697	G	T	100	PASS	AC=485;AF=0.096845;AN=5008;NS=2504;DP=17787;EAS_AF=0.0774;AMR_AF=0.0346;AFR_AF=0.2345;EUR_AF=0.0249;SAS_AF=0.0491;AA=g|||;VT=SNP
6	29762942	rs1633010	A	T	100	PASS	AC=1707;AF=0.340855;AN=5008;NS=2504;DP=17713;EAS_AF=0.1875;AMR_AF=0.2983;AFR_AF=0.5106;EUR_AF=0.2903;SAS_AF=0.3517;AA=t|||;VT=SNP
6	29762955	rs56182102	T	C	100	PASS	AC=486;AF=0.0970447;AN=5008;NS=2504;DP=17723;EAS_AF=0.0774;AMR_AF=0.0346;AFR_AF=0.2345;EUR_AF=0.0249;SAS_AF=0.0501;AA=t|||;VT=SNP
6	29762970	rs56183732	C	T	100	PASS	AC=544;AF=0.108626;AN=5008;NS=2504;DP=17854;EAS_AF=0.0784;AMR_AF=0.0533;AFR_AF=0.2602;EUR_AF=0.0348;SAS_AF=0.0501;AA=t|||;VT=SNP
6	29762999	rs56241766	C	T	100	PASS	AC=480;AF=0.0958466;AN=5008;NS=2504;DP=18184;EAS_AF=0.0774;AMR_AF=0.0346;AFR_AF=0.23;EUR_AF=0.0249;SAS_AF=0.0501;AA=c|||;VT=SNP
6	29763072	rs56315562	C	G	100	PASS	AC=482;AF=0.096246;AN=5008;NS=2504;DP=15902;EAS_AF=0.0744;AMR_AF=0.0346;AFR_AF=0.2345;EUR_AF=0.0249;SAS_AF=0.0491;AA=c|||;VT=SNP
6	29763087	rs1633009	A	T	100	PASS	AC=1163;AF=0.232228;AN=5008;NS=2504;DP=15001;EAS_AF=0.1091;AMR_AF=0.245;AFR_AF=0.2504;EUR_AF=0.2555;SAS_AF=0.3016;AA=a|||;VT=SNP
6	29763303	rs78960639	C	A	100	PASS	AC=1880;AF=0.375399;AN=5008;NS=2504;DP=8079;EAS_AF=0.1944;AMR_AF=0.3646;AFR_AF=0.5772;EUR_AF=0.3072;SAS_AF=0.3671;AA=a|||;VT=SNP
6	29763708	rs11757480	G	A	100	PASS	AC=486;AF=0.0970447;AN=5008;NS=2504;DP=16068;EAS_AF=0.0774;AMR_AF=0.0346;AFR_AF=0.2345;EUR_AF=0.0249;SAS_AF=0.0501;AA=g|||;VT=SNP
6	29763726	rs11757929	C	T	100	PASS	AC=486;AF=0.0970447;AN=5008;NS=2504;DP=15953;EAS_AF=0.0774;AMR_AF=0.0346;AFR_AF=0.2352;EUR_AF=0.0249;SAS_AF=0.0491;AA=c|||;VT=SNP
6	29763762	rs3129185	G	A	100	PASS	AC=1672;AF=0.333866;AN=5008;NS=2504;DP=16773;EAS_AF=0.1895;AMR_AF=0.2867;AFR_AF=0.4879;EUR_AF=0.2893;SAS_AF=0.3538;AA=a|||;VT=SNP
6	29763814	rs11757937	C	T	100	PASS	AC=487;AF=0.0972444;AN=5008;NS=2504;DP=17938;EAS_AF=0.0774;AMR_AF=0.0346;AFR_AF=0.2352;EUR_AF=0.0249;SAS_AF=0.0501;AA=t|||;VT=SNP
6	29764041	rs11757990	C	T	100	PASS	AC=494;AF=0.0986422;AN=5008;NS=2504;DP=18575;EAS_AF=0.0784;AMR_AF=0.0389;AFR_AF=0.2368;EUR_AF=0.0258;SAS_AF=0.0501;AA=t|||;VT=SNP
6	29764082	rs11758019	G	A	100	PASS	AC=562;AF=0.11222;AN=5008;NS=2504;DP=19709;EAS_AF=0.0833;AMR_AF=0.0576;AFR_AF=0.2564;EUR_AF=0.0398;SAS_AF=0.0603;AA=a|||;VT=SNP
6	29764363	rs1633007	C	T	100	PASS	AC=1163;AF=0.232228;AN=5008;NS=2504;DP=19900;EAS_AF=0.1091;AMR_AF=0.2464;AFR_AF=0.2496;EUR_AF=0.2555;SAS_AF=0.3016;AA=c|||;VT=SNP
6	29764374	rs1633006	A	T	100	PASS	AC=1167;AF=0.233027;AN=5008;NS=2504;DP=19685;EAS_AF=0.1091;AMR_AF=0.2464;AFR_AF=0.2511;EUR_AF=0.2555;SAS_AF=0.3037;AA=a|||;VT=SNP
6	29764443	rs11758087	G	A	100	PASS	AC=487;AF=0.0972444;AN=5008;NS=2504;DP=18744;EAS_AF=0.0774;AMR_AF=0.0346;AFR_AF=0.2352;EUR_AF=0.0258;SAS_AF=0.0491;AA=g|||;VT=SNP
6	29764472	rs1633005	C	T	100	PASS	AC=609;AF=0.121605;AN=5008;NS=2504;DP=19236;EAS_AF=0.0585;AMR_AF=0.1311;AFR_AF=0.1029;EUR_AF=0.1471;SAS_AF=0.1789;AA=c|||;VT=SNP
6	29764486	rs11758056	C	G	100	PASS	AC=486;AF=0.0970447;AN=5008;NS=2504;DP=19664;EAS_AF=0.0774;AMR_AF=0.0346;AFR_AF=0.2352;EUR_AF=0.0249;SAS_AF=0.0491;AA=c|||;VT=SNP
6	29764548	rs1737000	A	G	100	PASS	AC=1151;AF=0.229832;AN=5008;NS=2504;DP=20425;EAS_AF=0.1091;AMR_AF=0.2435;AFR_AF=0.2436;EUR_AF=0.2545;SAS_AF=0.3006;AA=a|||;VT=SNP
6	29764647	rs11758136	G	A	100	PASS	AC=624;AF=0.124601;AN=5008;NS=2504;DP=19188;EAS_AF=0.0933;AMR_AF=0.072;AFR_AF=0.2897;EUR_AF=0.0408;SAS_AF=0.0573;AA=a|||;VT=SNP
6	29764656	rs1736999	G	A	100	PASS	AC=1644;AF=0.328275;AN=5008;NS=2504;DP=19089;EAS_AF=0.1865;AMR_AF=0.2795;AFR_AF=0.4826;EUR_AF=0.2793;SAS_AF=0.3507;AA=a|||;VT=SNP
6	29764663	rs1633004	T	C	100	PASS	AC=1157;AF=0.23103;AN=5008;NS=2504;DP=18999;EAS_AF=0.1091;AMR_AF=0.2435;AFR_AF=0.2474;EUR_AF=0.2545;SAS_AF=0.3016;AA=t|||;VT=SNP
6	29764707	rs11751282	T	G	100	PASS	AC=486;AF=0.0970447;AN=5008;NS=2504;DP=17805;EAS_AF=0.0774;AMR_AF=0.0346;AFR_AF=0.2345;EUR_AF=0.0258;SAS_AF=0.0491;AA=t|||;VT=SNP
6	29764759	rs1633003	T	C	100	PASS	AC=1924;AF=0.384185;AN=5008;NS=2504;DP=16603;EAS_AF=0.1954;AMR_AF=0.3689;AFR_AF=0.5983;EUR_AF=0.3111;SAS_AF=0.3753;AA=N|||;VT=SNP
6	29764998	rs73747518	T	C	100	PASS	AC=479;AF=0.095647;AN=5008;NS=2504;DP=20108;EAS_AF=0.0774;AMR_AF=0.0346;AFR_AF=0.2307;EUR_AF=0.0249;SAS_AF=0.0481;AA=t|||;VT=SNP
6	29765001	rs1630969	G	A	100	PASS	AC=1130;AF=0.225639;AN=5008;NS=2504;DP=20097;EAS_AF=0.1062;AMR_AF=0.2378;AFR_AF=0.236;EUR_AF=0.2505;SAS_AF=0.3006;AA=g|||;VT=SNP
6	29765047	rs1633002	A	T	100	PASS	AC=1146;AF=0.228834;AN=5008;NS=2504;DP=19195;EAS_AF=0.1071;AMR_AF=0.2406;AFR_AF=0.2428;EUR_AF=0.2555;SAS_AF=0.2996;AA=a|||;VT=SNP
6	29765145	rs72507839	C	T	100	PASS	AC=486;AF=0.0970447;AN=5008;NS=2504;DP=18812;EAS_AF=0.0774;AMR_AF=0.0346;AFR_AF=0.2352;EUR_AF=0.0249;SAS_AF=0.0491;AA=c|||;VT=SNP
6	29765240	rs73747522	T	C	100	PASS	AC=482;AF=0.096246;AN=5008;NS=2504;DP=17771;EAS_AF=0.0774;AMR_AF=0.0346;AFR_AF=0.2322;EUR_AF=0.0249;SAS_AF=0.0491;AA=N|||;VT=SNP
6	29765270	rs1633001	C	T	100	PASS	AC=1634;AF=0.326278;AN=5008;NS=2504;DP=16914;EAS_AF=0.1875;AMR_AF=0.2795;AFR_AF=0.475;EUR_AF=0.2803;SAS_AF=0.3487;AA=t|||;VT=SNP
6	29765271	rs9366749	G	A	100	PASS	AC=1226;AF=0.244808;AN=5008;NS=2504;DP=16836;EAS_AF=0.3522;AMR_AF=0.2594;AFR_AF=0.1445;EUR_AF=0.336;SAS_AF=0.1656;AA=g|||;VT=SNP
6	29765285	rs73747524	C	G	100	PASS	AC=481;AF=0.0960463;AN=5008;NS=2504;DP=16727;EAS_AF=0.0774;AMR_AF=0.0346;AFR_AF=0.2322;EUR_AF=0.0249;SAS_AF=0.0481;AA=c|||;VT=SNP
6	29765291	rs1629068	A	G	100	PASS	AC=1155;AF=0.230631;AN=5008;NS=2504;DP=16846;EAS_AF=0.1091;AMR_AF=0.245;AFR_AF=0.2451;EUR_AF=0.2555;SAS_AF=0.3006;AA=a|||;VT=SNP
6	29765452	rs9461556	G	T	100	PASS	AC=711;AF=0.141973;AN=5008;NS=2504;DP=17987;EAS_AF=0.0873;AMR_AF=0.1066;AFR_AF=0.32;EUR_AF=0.0507;SAS_AF=0.0767;AA=g|||;VT=SNP
6	29765490	rs73747525	A	G	100	PASS	AC=486;AF=0.0970447;AN=5008;NS=2504;DP=18020;EAS_AF=0.0774;AMR_AF=0.0346;AFR_AF=0.2352;EUR_AF=0.0249;SAS_AF=0.0491;AA=a|||;VT=SNP
6	29765652	rs72507842	T	C	100	PASS	AC=708;AF=0.141374;AN=5008;NS=2504;DP=18109;EAS_AF=0.128;AMR_AF=0.1009;AFR_AF=0.2776;EUR_AF=0.0666;SAS_AF=0.0767;AA=N|||;VT=SNP
6	29765716	rs1736998	T	A	100	PASS	AC=2044;AF=0.408147;AN=5008;NS=2504;DP=17748;EAS_AF=0.2569;AMR_AF=0.3919;AFR_AF=0.6044;EUR_AF=0.331;SAS_AF=0.3896;AA=N|||;VT=SNP
6	29765835	rs11759271	C	T	100	PASS	AC=462;AF=0.0922524;AN=5008;NS=2504;DP=21093;EAS_AF=0.0744;AMR_AF=0.0346;AFR_AF=0.2224;EUR_AF=0.0249;SAS_AF=0.045;AA=c|||;VT=SNP
6	29765860	rs11754577	A	C	100	PASS	AC=462;AF=0.0922524;AN=5008;NS=2504;DP=22607;EAS_AF=0.0744;AMR_AF=0.0346;AFR_AF=0.2224;EUR_AF=0.0249;SAS_AF=0.045;AA=a|||;VT=SNP
6	29765865	rs1633000	C	T	100	PASS	AC=1109;AF=0.221446;AN=5008;NS=2504;DP=22717;EAS_AF=0.1062;AMR_AF=0.232;AFR_AF=0.2368;EUR_AF=0.2445;SAS_AF=0.2883;AA=c|||;VT=SNP
6	29765929	rs9258434	A	G	100	PASS	AC=216;AF=0.043131;AN=5008;NS=2504;DP=24114;EAS_AF=0.0407;AMR_AF=0.0231;AFR_AF=0.0454;EUR_AF=0.0477;SAS_AF=0.0521;AA=a|||;VT=SNP
6	29766085	rs1632999	T	C	100	PASS	AC=1047;AF=0.209065;AN=5008;NS=2504;DP=32244;EAS_AF=0.1012;AMR_AF=0.2205;AFR_AF=0.2292;EUR_AF=0.2316;SAS_AF=0.2618;AA=t|||;VT=SNP
6	29766125	rs1736997	G	A	100	PASS	AC=1050;AF=0.209665;AN=5008;NS=2504;DP=29719;EAS_AF=0.1002;AMR_AF=0.2219;AFR_AF=0.2307;EUR_AF=0.2326;SAS_AF=0.2618;AA=g|||;VT=SNP
6	29766158	rs1736996	A	G	100	PASS	AC=1065;AF=0.21266;AN=5008;NS=2504;DP=27636;EAS_AF=0.1012;AMR_AF=0.2233;AFR_AF=0.2307;EUR_AF=0.2336;SAS_AF=0.274;AA=a|||;VT=SNP
6	29766247	rs11759378	G	A	100	PASS	AC=543;AF=0.108427;AN=5008;NS=2504;DP=19740;EAS_AF=0.0774;AMR_AF=0.0533;AFR_AF=0.261;EUR_AF=0.0348;SAS_AF=0.0491;AA=a|||;VT=SNP
6	29766260	rs11752530	T	C	100	PASS	AC=485;AF=0.096845;AN=5008;NS=2504;DP=20036;EAS_AF=0.0764;AMR_AF=0.0346;AFR_AF=0.2352;EUR_AF=0.0249;SAS_AF=0.0491;AA=t|||;VT=SNP
6	29766301	rs62394676	G	A	100	PASS	AC=438;AF=0.0874601;AN=5008;NS=2504;DP=20373;EAS_AF=0.1954;AMR_AF=0.0375;AFR_AF=0.0008;EUR_AF=0.0596;SAS_AF=0.1575;AA=g|||;VT=SNP
6	29766484	rs73747534	G	A	100	PASS	AC=472;AF=0.0942492;AN=5008;NS=2504;DP=22667;EAS_AF=0.0774;AMR_AF=0.0331;AFR_AF=0.2262;EUR_AF=0.0249;SAS_AF=0.0481;AA=g|||;VT=SNP
6	29766596	rs1736994	C	A	100	PASS	AC=1162;AF=0.232029;AN=5008;NS=2504;DP=18523;EAS_AF=0.1091;AMR_AF=0.245;AFR_AF=0.2504;EUR_AF=0.2555;SAS_AF=0.3006;AA=c|||;VT=SNP
6	29766742	rs1736992	G	A	100	PASS	AC=1388;AF=0.277157;AN=5008;NS=2504;DP=20210;EAS_AF=0.1161;AMR_AF=0.3156;AFR_AF=0.348;EUR_AF=0.2763;SAS_AF=0.3211;AA=a|||;VT=SNP
6	29766807	rs72492253	A	G	100	PASS	AC=477;AF=0.0952476;AN=5008;NS=2504;DP=19821;EAS_AF=0.0764;AMR_AF=0.0346;AFR_AF=0.2292;EUR_AF=0.0249;SAS_AF=0.0491;AA=N|||;VT=SNP
6	29766861	rs7773572	C	T	100	PASS	AC=717;AF=0.143171;AN=5008;NS=2504;DP=19559;EAS_AF=0.0883;AMR_AF=0.111;AFR_AF=0.3238;EUR_AF=0.0467;SAS_AF=0.0777;AA=c|||;VT=SNP
6	29766926	rs1736991	G	C	100	PASS	AC=1706;AF=0.340655;AN=5008;NS=2504;DP=17946;EAS_AF=0.1875;AMR_AF=0.2983;AFR_AF=0.5106;EUR_AF=0.2903;SAS_AF=0.3507;AA=N|||;VT=SNP
6	29766946	rs74295214	A	G	100	PASS	AC=479;AF=0.095647;AN=5008;NS=2504;DP=16023;EAS_AF=0.0764;AMR_AF=0.0346;AFR_AF=0.2307;EUR_AF=0.0249;SAS_AF=0.0491;AA=a|||;VT=SNP
6	29766957	rs74295215	A	C	100	PASS	AC=485;AF=0.096845;AN=5008;NS=2504;DP=15178;EAS_AF=0.0764;AMR_AF=0.0346;AFR_AF=0.2352;EUR_AF=0.0249;SAS_AF=0.0491;AA=a|||;VT=SNP
6	29766969	rs28514417	G	A	100	PASS	AC=1221;AF=0.24381;AN=5008;NS=2504;DP=13888;EAS_AF=0.1101;AMR_AF=0.2637;AFR_AF=0.2761;EUR_AF=0.2654;SAS_AF=0.3016;AA=a|||;VT=SNP
6	29767077	rs114118533	A	C	100	PASS	AC=485;AF=0.096845;AN=5008;NS=2504;DP=11918;EAS_AF=0.0764;AMR_AF=0.036;AFR_AF=0.2352;EUR_AF=0.0249;SAS_AF=0.0481;AA=N|||;VT=SNP
6	29767102	rs149964805	G	A	100	PASS	AC=481;AF=0.0960463;AN=5008;NS=2504;DP=11564;EAS_AF=0.0764;AMR_AF=0.0346;AFR_AF=0.2337;EUR_AF=0.0239;SAS_AF=0.0481;AA=a|||;VT=SNP
6	29767106	rs145108203	G	A	100	PASS	AC=480;AF=0.0958466;AN=5008;NS=2504;DP=11458;EAS_AF=0.0764;AMR_AF=0.0331;AFR_AF=0.2337;EUR_AF=0.0239;SAS_AF=0.0481;AA=g|||;VT=SNP
6	29767127	rs9380139	C	T	100	PASS	AC=1176;AF=0.234824;AN=5008;NS=2504;DP=11197;EAS_AF=0.3472;AMR_AF=0.2522;AFR_AF=0.1225;EUR_AF=0.331;SAS_AF=0.1595;AA=c|||;VT=SNP
6	29767158	rs144620764	C	T	100	PASS	AC=479;AF=0.095647;AN=5008;NS=2504;DP=12290;EAS_AF=0.0764;AMR_AF=0.0346;AFR_AF=0.2322;EUR_AF=0.0239;SAS_AF=0.0481;AA=t|||;VT=SNP
6	29767318	rs79921857	T	C	100	PASS	AC=480;AF=0.0958466;AN=5008;NS=2504;DP=15967;EAS_AF=0.0774;AMR_AF=0.0346;AFR_AF=0.2307;EUR_AF=0.0249;SAS_AF=0.0491;AA=t|||;VT=SNP
6	29767346	rs9258436	G	A	100	PASS	AC=731;AF=0.145966;AN=5008;NS=2504;DP=15666;EAS_AF=0.2262;AMR_AF=0.1527;AFR_AF=0.0681;EUR_AF=0.0736;SAS_AF=0.2382;AA=g|||;VT=SNP
6	29767376	rs142913815	C	A	100	PASS	AC=480;AF=0.0958466;AN=5008;NS=2504;DP=14735;EAS_AF=0.0774;AMR_AF=0.0346;AFR_AF=0.2307;EUR_AF=0.0249;SAS_AF=0.0491;AA=c|||;VT=SNP
6	29767388	rs1632997	C	T	100	PASS	AC=1221;AF=0.24381;AN=5008;NS=2504;DP=14596;EAS_AF=0.1101;AMR_AF=0.2637;AFR_AF=0.2761;EUR_AF=0.2654;SAS_AF=0.3016;AA=c|||;VT=SNP
6	29767439	rs77518729	T	C	100	PASS	AC=486;AF=0.0970447;AN=5008;NS=2504;DP=12673;EAS_AF=0.0774;AMR_AF=0.0346;AFR_AF=0.2352;EUR_AF=0.0249;SAS_AF=0.0491;AA=N|||;VT=SNP
6	29767530	rs78332737	T	C	100	PASS	AC=486;AF=0.0970447;AN=5008;NS=2504;DP=13795;EAS_AF=0.0774;AMR_AF=0.0346;AFR_AF=0.2352;EUR_AF=0.0249;SAS_AF=0.0491;AA=t|||;VT=SNP
6	29767566	rs1736987	C	A	100	PASS	AC=948;AF=0.189297;AN=5008;NS=2504;DP=15378;EAS_AF=0.0685;AMR_AF=0.2205;AFR_AF=0.205;EUR_AF=0.2068;SAS_AF=0.2526;AA=c|||;VT=SNP
6	29767585	rs75971602	G	A	100	PASS	AC=480;AF=0.0958466;AN=5008;NS=2504;DP=14930;EAS_AF=0.0774;AMR_AF=0.0346;AFR_AF=0.2307;EUR_AF=0.0249;SAS_AF=0.0491;AA=g|||;VT=SNP
6	29767603	rs79166206	T	C	100	PASS	AC=487;AF=0.0972444;AN=5008;NS=2504;DP=14948;EAS_AF=0.0774;AMR_AF=0.0346;AFR_AF=0.236;EUR_AF=0.0249;SAS_AF=0.0491;AA=N|||;VT=SNP
6	29767625	rs3873243	C	A	100	PASS	AC=624;AF=0.124601;AN=5008;NS=2504;DP=15031;EAS_AF=0.2173;AMR_AF=0.147;AFR_AF=0.0204;EUR_AF=0.0885;SAS_AF=0.1912;AA=c|||;VT=SNP
6	29767880	rs1736986	G	A	100	PASS	AC=1221;AF=0.24381;AN=5008;NS=2504;DP=16965;EAS_AF=0.1101;AMR_AF=0.2637;AFR_AF=0.2761;EUR_AF=0.2654;SAS_AF=0.3016;AA=g|||;VT=SNP
6	29767895	rs17178735	C	A	100	PASS	AC=491;AF=0.0980431;AN=5008;NS=2504;DP=17054;EAS_AF=0.0784;AMR_AF=0.036;AFR_AF=0.2375;EUR_AF=0.0249;SAS_AF=0.0491;AA=a|||;VT=SNP
6	29767941	rs1736985	A	G	100	PASS	AC=1163;AF=0.232228;AN=5008;NS=2504;DP=16471;EAS_AF=0.1091;AMR_AF=0.245;AFR_AF=0.2504;EUR_AF=0.2555;SAS_AF=0.3016;AA=a|||;VT=SNP
6	29767957	rs17178749	T	C	100	PASS	AC=486;AF=0.0970447;AN=5008;NS=2504;DP=16090;EAS_AF=0.0774;AMR_AF=0.0346;AFR_AF=0.2352;EUR_AF=0.0249;SAS_AF=0.0491;AA=N|||;VT=SNP
6	29768027	rs17185146	G	A	100	PASS	AC=500;AF=0.0998403;AN=5008;NS=2504;DP=15457;EAS_AF=0.0774;AMR_AF=0.0346;AFR_AF=0.2458;EUR_AF=0.0249;SAS_AF=0.0491;AA=g|||;VT=SNP
6	29768037	rs1736984	G	C	100	PASS	AC=1926;AF=0.384585;AN=5008;NS=2504;DP=16171;EAS_AF=0.1954;AMR_AF=0.3703;AFR_AF=0.5991;EUR_AF=0.3111;SAS_AF=0.3753;AA=N|||;VT=SNP
6	29768049	rs1736983	G	A	100	PASS	AC=1164;AF=0.232428;AN=5008;NS=2504;DP=16191;EAS_AF=0.1091;AMR_AF=0.245;AFR_AF=0.2504;EUR_AF=0.2555;SAS_AF=0.3027;AA=g|||;VT=SNP
6	29768123	rs7741100	C	A	100	PASS	AC=212;AF=0.0423323;AN=5008;NS=2504;DP=15120;EAS_AF=0.0407;AMR_AF=0.0231;AFR_AF=0.0446;EUR_AF=0.0477;SAS_AF=0.0491;AA=c|||;VT=SNP
6	29768137	rs11751333	C	T	100	PASS	AC=488;AF=0.0974441;AN=5008;NS=2504;DP=14965;EAS_AF=0.0774;AMR_AF=0.0346;AFR_AF=0.2352;EUR_AF=0.0268;SAS_AF=0.0491;AA=c|||;VT=SNP
6	29768326	rs909722	A	C	100	PASS	AC=1707;AF=0.340855;AN=5008;NS=2504;DP=18292;EAS_AF=0.1875;AMR_AF=0.2983;AFR_AF=0.5113;EUR_AF=0.2903;SAS_AF=0.3507;AA=N|||;VT=SNP
6	29768344	rs1611185	T	C	100	PASS	AC=1967;AF=0.392772;AN=5008;NS=2504;DP=17860;EAS_AF=0.5635;AMR_AF=0.3847;AFR_AF=0.2731;EUR_AF=0.4453;SAS_AF=0.3303;AA=t|||;VT=SNP
6	29768385	rs1615839	G	C	100	PASS	AC=1926;AF=0.384585;AN=5008;NS=2504;DP=17205;EAS_AF=0.1954;AMR_AF=0.3703;AFR_AF=0.5991;EUR_AF=0.3111;SAS_AF=0.3753;AA=N|||;VT=SNP
6	29768436	rs1610708	G	T	100	PASS	AC=1162;AF=0.232029;AN=5008;NS=2504;DP=16450;EAS_AF=0.1091;AMR_AF=0.245;AFR_AF=0.2496;EUR_AF=0.2555;SAS_AF=0.3016;AA=g|||;VT=SNP
6	29768467	rs909720	T	G	100	PASS	AC=1926;AF=0.384585;AN=5008;NS=2504;DP=15911;EAS_AF=0.1954;AMR_AF=0.3703;AFR_AF=0.5991;EUR_AF=0.3111;SAS_AF=0.3753;AA=N|||;VT=SNP
6	29768471	rs1610709	C	T	100	PASS	AC=1218;AF=0.243211;AN=5008;NS=2504;DP=16137;EAS_AF=0.1101;AMR_AF=0.2608;AFR_AF=0.2761;EUR_AF=0.2654;SAS_AF=0.3006;AA=c|||;VT=SNP
6	29768503	rs2017525	C	T	100	PASS	AC=540;AF=0.107827;AN=5008;NS=2504;DP=17008;EAS_AF=0.2143;AMR_AF=0.1354;AFR_AF=0.0091;EUR_AF=0.0676;SAS_AF=0.1534;AA=c|||;VT=SNP
6	29768705	rs909718	A	C	100	PASS	AC=3891;AF=0.776957;AN=5008;NS=2504;DP=17308;EAS_AF=0.7589;AMR_AF=0.755;AFR_AF=0.8722;EUR_AF=0.7565;SAS_AF=0.7035;AA=N|||;VT=SNP
6	29768780	rs1610648	T	C	100	PASS	AC=1706;AF=0.340655;AN=5008;NS=2504;DP=17917;EAS_AF=0.1865;AMR_AF=0.2983;AFR_AF=0.5113;EUR_AF=0.2903;SAS_AF=0.3507;AA=t|||;VT=SNP
6	29768801	rs2894117	C	G	100	PASS	AC=487;AF=0.0972444;AN=5008;NS=2504;DP=18176;EAS_AF=0.0764;AMR_AF=0.0346;AFR_AF=0.236;EUR_AF=0.0249;SAS_AF=0.0501;AA=c|||;VT=SNP
6	29768917	rs1610649	T	C	100	PASS	AC=2153;AF=0.429912;AN=5008;NS=2504;DP=20222;EAS_AF=0.3859;AMR_AF=0.3357;AFR_AF=0.5121;EUR_AF=0.3499;SAS_AF=0.5133;AA=N|||;VT=SNP
6	29768951	rs1610650	A	G	100	PASS	AC=1707;AF=0.340855;AN=5008;NS=2504;DP=20517;EAS_AF=0.1875;AMR_AF=0.2983;AFR_AF=0.5113;EUR_AF=0.2903;SAS_AF=0.3507;AA=N|||;VT=SNP
6	29768958	rs1610651	A	G	100	PASS	AC=1926;AF=0.384585;AN=5008;NS=2504;DP=20738;EAS_AF=0.1954;AMR_AF=0.3703;AFR_AF=0.5991;EUR_AF=0.3111;SAS_AF=0.3753;AA=N|||;VT=SNP
6	29769063	rs885937	T	A	100	PASS	AC=1926;AF=0.384585;AN=5008;NS=2504;DP=19456;EAS_AF=0.1954;AMR_AF=0.3703;AFR_AF=0.5991;EUR_AF=0.3111;SAS_AF=0.3753;AA=N|||;VT=SNP
6	29769128	rs3891162	A	G	100	PASS	AC=486;AF=0.0970447;AN=5008;NS=2504;DP=19165;EAS_AF=0.0774;AMR_AF=0.0346;AFR_AF=0.2352;EUR_AF=0.0249;SAS_AF=0.0491;AA=a|||;VT=SNP
6	29769143	rs3891161	G	A	100	PASS	AC=544;AF=0.108626;AN=5008;NS=2504;DP=19143;EAS_AF=0.0784;AMR_AF=0.0533;AFR_AF=0.261;EUR_AF=0.0348;SAS_AF=0.0491;AA=g|||;VT=SNP
6	29769147	rs3891160	G	C	100	PASS	AC=544;AF=0.108626;AN=5008;NS=2504;DP=19188;EAS_AF=0.0784;AMR_AF=0.0533;AFR_AF=0.261;EUR_AF=0.0348;SAS_AF=0.0491;AA=g|||;VT=SNP
6	29769280	rs1610653	C	T	100	PASS	AC=1712;AF=0.341853;AN=5008;NS=2504;DP=22345;EAS_AF=0.1875;AMR_AF=0.2983;AFR_AF=0.5113;EUR_AF=0.2913;SAS_AF=0.3548;AA=c|||;VT=SNP
6	29769332	rs1610710	G	A	100	PASS	AC=1163;AF=0.232228;AN=5008;NS=2504;DP=22179;EAS_AF=0.1091;AMR_AF=0.245;AFR_AF=0.2504;EUR_AF=0.2555;SAS_AF=0.3016;AA=g|||;VT=SNP
6	29769389	rs2294415	A	G	100	PASS	AC=538;AF=0.107428;AN=5008;NS=2504;DP=21204;EAS_AF=0.0784;AMR_AF=0.0533;AFR_AF=0.2564;EUR_AF=0.0348;SAS_AF=0.0491;AA=a|||;VT=SNP
6	29769497	rs1610711	A	C	100	PASS	AC=1163;AF=0.232228;AN=5008;NS=2504;DP=20405;EAS_AF=0.1091;AMR_AF=0.245;AFR_AF=0.2504;EUR_AF=0.2555;SAS_AF=0.3016;AA=a|||;VT=SNP
6	29769507	rs1632996	A	T	100	PASS	AC=1926;AF=0.384585;AN=5008;NS=2504;DP=20383;EAS_AF=0.1954;AMR_AF=0.3703;AFR_AF=0.5991;EUR_AF=0.3111;SAS_AF=0.3753;AA=t|||;VT=SNP
6	29769521	rs1736982	A	G	100	PASS	AC=3447;AF=0.688299;AN=5008;NS=2504;DP=20640;EAS_AF=0.5595;AMR_AF=0.7176;AFR_AF=0.8714;EUR_AF=0.6968;SAS_AF=0.544;AA=N|||;VT=SNP
6	29769621	rs1632995	A	T	100	PASS	AC=1929;AF=0.385184;AN=5008;NS=2504;DP=22857;EAS_AF=0.1954;AMR_AF=0.3703;AFR_AF=0.5991;EUR_AF=0.3111;SAS_AF=0.3783;AA=t|||;VT=SNP
6	29769701	rs9258441	C	A	100	PASS	AC=182;AF=0.0363419;AN=5008;NS=2504;DP=23462;EAS_AF=0.0407;AMR_AF=0.0216;AFR_AF=0.0265;EUR_AF=0.0437;SAS_AF=0.0481;AA=c|||;VT=SNP
6	29769717	rs1610713	T	C	100	PASS	AC=1728;AF=0.345048;AN=5008;NS=2504;DP=23328;EAS_AF=0.1925;AMR_AF=0.3055;AFR_AF=0.5136;EUR_AF=0.2903;SAS_AF=0.3589;AA=N|||;VT=SNP
6	29769779	rs4409220	G	A	100	PASS	AC=483;AF=0.0964457;AN=5008;NS=2504;DP=23037;EAS_AF=0.0764;AMR_AF=0.0346;AFR_AF=0.2337;EUR_AF=0.0249;SAS_AF=0.0491;AA=g|||;VT=SNP
6	29769782	rs111477579	A	G	100	PASS	AC=483;AF=0.0964457;AN=5008;NS=2504;DP=23026;EAS_AF=0.0764;AMR_AF=0.0346;AFR_AF=0.2337;EUR_AF=0.0249;SAS_AF=0.0491;AA=a|||;VT=SNP
6	29769829	rs1610714	T	C	100	PASS	AC=1151;AF=0.229832;AN=5008;NS=2504;DP=20796;EAS_AF=0.1081;AMR_AF=0.2392;AFR_AF=0.2466;EUR_AF=0.2555;SAS_AF=0.2996;AA=t|||;VT=SNP
6	29769839	rs9468628	C	T	100	PASS	AC=861;AF=0.171925;AN=5008;NS=2504;DP=20777;EAS_AF=0.1062;AMR_AF=0.147;AFR_AF=0.3797;EUR_AF=0.0596;SAS_AF=0.092;AA=t|||;VT=SNP
6	29769859	rs2272873	T	C	100	PASS	AC=852;AF=0.170128;AN=5008;NS=2504;DP=20467;EAS_AF=0.1052;AMR_AF=0.147;AFR_AF=0.3775;EUR_AF=0.0596;SAS_AF=0.0869;AA=N|||;VT=SNP
6	29769907	rs1610654	C	T	100	PASS	AC=1139;AF=0.227436;AN=5008;NS=2504;DP=22225;EAS_AF=0.1081;AMR_AF=0.2378;AFR_AF=0.2398;EUR_AF=0.2545;SAS_AF=0.2986;AA=c|||;VT=SNP
6	29770014	rs2272871	G	T	100	PASS	AC=472;AF=0.0942492;AN=5008;NS=2504;DP=22095;EAS_AF=0.0764;AMR_AF=0.0346;AFR_AF=0.2262;EUR_AF=0.0249;SAS_AF=0.0481;AA=g|||;VT=SNP
6	29770113	rs72492257	G	A	100	PASS	AC=535;AF=0.106829;AN=5008;NS=2504;DP=20590;EAS_AF=0.0774;AMR_AF=0.0533;AFR_AF=0.2557;EUR_AF=0.0348;SAS_AF=0.0481;AA=g|||;VT=SNP
6	29770187	rs1610655	A	C	100	PASS	AC=1142;AF=0.228035;AN=5008;NS=2504;DP=21090;EAS_AF=0.1071;AMR_AF=0.2421;AFR_AF=0.2398;EUR_AF=0.2545;SAS_AF=0.2996;AA=a|||;VT=SNP
6	29770255	rs3817824	A	G	100	PASS	AC=776;AF=0.154952;AN=5008;NS=2504;DP=19775;EAS_AF=0.0893;AMR_AF=0.1268;AFR_AF=0.3533;EUR_AF=0.0567;SAS_AF=0.0757;AA=N|||;VT=SNP
6	29770322	rs1736981	A	G	100	PASS	AC=3447;AF=0.688299;AN=5008;NS=2504;DP=20863;EAS_AF=0.5595;AMR_AF=0.7176;AFR_AF=0.8714;EUR_AF=0.6968;SAS_AF=0.544;AA=N|||;VT=SNP
6	29770423	rs1610656	A	G	100	PASS	AC=1926;AF=0.384585;AN=5008;NS=2504;DP=20887;EAS_AF=0.1954;AMR_AF=0.3703;AFR_AF=0.5991;EUR_AF=0.3111;SAS_AF=0.3753;AA=N|||;VT=SNP
6	29770450	rs28627687	G	C	100	PASS	AC=1926;AF=0.384585;AN=5008;NS=2504;DP=20587;EAS_AF=0.1954;AMR_AF=0.3703;AFR_AF=0.5991;EUR_AF=0.3111;SAS_AF=0.3753;AA=N|||;VT=SNP
6	29770451	rs1610715	G	A	100	PASS	AC=1165;AF=0.232628;AN=5008;NS=2504;DP=20561;EAS_AF=0.1091;AMR_AF=0.245;AFR_AF=0.2511;EUR_AF=0.2555;SAS_AF=0.3027;AA=g|||;VT=SNP
6	29770525	rs6915497	C	T	100	PASS	AC=544;AF=0.108626;AN=5008;NS=2504;DP=20438;EAS_AF=0.0784;AMR_AF=0.0533;AFR_AF=0.261;EUR_AF=0.0348;SAS_AF=0.0491;AA=c|||;VT=SNP
6	29770553	rs1611189	C	A	100	PASS	AC=948;AF=0.189297;AN=5008;NS=2504;DP=19933;EAS_AF=0.0685;AMR_AF=0.2205;AFR_AF=0.205;EUR_AF=0.2068;SAS_AF=0.2526;AA=c|||;VT=SNP
6	29770980	rs3906248	T	C	100	PASS	AC=486;AF=0.0970447;AN=5008;NS=2504;DP=20149;EAS_AF=0.0774;AMR_AF=0.0346;AFR_AF=0.2352;EUR_AF=0.0249;SAS_AF=0.0491;AA=t|||;VT=SNP
6	29771066	rs1610657	T	C	100	PASS	AC=1926;AF=0.384585;AN=5008;NS=2504;DP=17978;EAS_AF=0.1954;AMR_AF=0.3703;AFR_AF=0.5991;EUR_AF=0.3111;SAS_AF=0.3753;AA=N|||;VT=SNP
6	29771070	rs56035102	G	A	100	PASS	AC=486;AF=0.0970447;AN=5008;NS=2504;DP=17896;EAS_AF=0.0774;AMR_AF=0.0346;AFR_AF=0.2352;EUR_AF=0.0249;SAS_AF=0.0491;AA=g|||;VT=SNP
6	29771079	rs58449426	C	T	100	PASS	AC=486;AF=0.0970447;AN=5008;NS=2504;DP=17831;EAS_AF=0.0774;AMR_AF=0.0346;AFR_AF=0.2352;EUR_AF=0.0249;SAS_AF=0.0491;AA=c|||;VT=SNP
6	29771080	rs1610658	G	A	100	PASS	AC=1164;AF=0.232428;AN=5008;NS=2504;DP=17866;EAS_AF=0.1091;AMR_AF=0.245;AFR_AF=0.2504;EUR_AF=0.2555;SAS_AF=0.3027;AA=g|||;VT=SNP
6	29771111	rs1610716	C	T	100	PASS	AC=1926;AF=0.384585;AN=5008;NS=2504;DP=18131;EAS_AF=0.1954;AMR_AF=0.3703;AFR_AF=0.5991;EUR_AF=0.3111;SAS_AF=0.3753;AA=t|||;VT=SNP
6	29771209	rs59978815	C	G	100	PASS	AC=486;AF=0.0970447;AN=5008;NS=2504;DP=20271;EAS_AF=0.0774;AMR_AF=0.0346;AFR_AF=0.2352;EUR_AF=0.0249;SAS_AF=0.0491;AA=c|||;VT=SNP
6	29771298	rs1611190	A	T	100	PASS	AC=1522;AF=0.303914;AN=5008;NS=2504;DP=21889;EAS_AF=0.3641;AMR_AF=0.3473;AFR_AF=0.2723;EUR_AF=0.3857;SAS_AF=0.1697;AA=a|||;VT=SNP
6	29771331	rs61315420	C	A	100	PASS	AC=486;AF=0.0970447;AN=5008;NS=2504;DP=22797;EAS_AF=0.0774;AMR_AF=0.0346;AFR_AF=0.2352;EUR_AF=0.0249;SAS_AF=0.0491;AA=c|||;VT=SNP
6	29771339	rs1632992	C	T	100	PASS	AC=3447;AF=0.688299;AN=5008;NS=2504;DP=22601;EAS_AF=0.5595;AMR_AF=0.7176;AFR_AF=0.8714;EUR_AF=0.6968;SAS_AF=0.544;AA=t|||;VT=SNP
6	29771421	rs1610659	G	A	100	PASS	AC=1163;AF=0.232228;AN=5008;NS=2504;DP=19862;EAS_AF=0.1091;AMR_AF=0.245;AFR_AF=0.2504;EUR_AF=0.2555;SAS_AF=0.3016;AA=g|||;VT=SNP
6	29771621	rs1610660	C	G	100	PASS	AC=458;AF=0.0914537;AN=5008;NS=2504;DP=19288;EAS_AF=0.0437;AMR_AF=0.1182;AFR_AF=0.0219;EUR_AF=0.1352;SAS_AF=0.1708;AA=c|||;VT=SNP
6	29771654	rs1610661	A	G	100	PASS	AC=1163;AF=0.232228;AN=5008;NS=2504;DP=18723;EAS_AF=0.1091;AMR_AF=0.245;AFR_AF=0.2504;EUR_AF=0.2555;SAS_AF=0.3016;AA=a|||;VT=SNP
6	29771714	rs73747573	C	T	100	PASS	AC=486;AF=0.0970447;AN=5008;NS=2504;DP=19334;EAS_AF=0.0774;AMR_AF=0.0346;AFR_AF=0.2352;EUR_AF=0.0249;SAS_AF=0.0491;AA=c|||;VT=SNP
6	29771720	rs73747575	C	G	100	PASS	AC=544;AF=0.108626;AN=5008;NS=2504;DP=19457;EAS_AF=0.0784;AMR_AF=0.0533;AFR_AF=0.261;EUR_AF=0.0348;SAS_AF=0.0491;AA=c|||;VT=SNP
6	29771783	rs73747576	G	A	100	PASS	AC=486;AF=0.0970447;AN=5008;NS=2504;DP=18358;EAS_AF=0.0774;AMR_AF=0.0346;AFR_AF=0.2352;EUR_AF=0.0249;SAS_AF=0.0491;AA=g|||;VT=SNP
6	29771806	rs1611191	C	G	100	PASS	AC=1163;AF=0.232228;AN=5008;NS=2504;DP=18392;EAS_AF=0.1091;AMR_AF=0.245;AFR_AF=0.2504;EUR_AF=0.2555;SAS_AF=0.3016;AA=c|||;VT=SNP
6	29771879	rs1611192	A	G	100	PASS	AC=953;AF=0.190296;AN=5008;NS=2504;DP=19719;EAS_AF=0.0685;AMR_AF=0.2248;AFR_AF=0.2065;EUR_AF=0.2068;SAS_AF=0.2526;AA=a|||;VT=SNP
6	29771905	rs1611193	C	G	100	PASS	AC=1927;AF=0.384784;AN=5008;NS=2504;DP=18790;EAS_AF=0.1954;AMR_AF=0.3718;AFR_AF=0.5991;EUR_AF=0.3111;SAS_AF=0.3753;AA=g|||;VT=SNP
6	29771922	rs1611194	A	G	100	PASS	AC=1937;AF=0.386781;AN=5008;NS=2504;DP=19017;EAS_AF=0.2004;AMR_AF=0.3718;AFR_AF=0.5991;EUR_AF=0.3111;SAS_AF=0.3804;AA=N|||;VT=SNP
6	29772059	rs1611195	A	G	100	PASS	AC=1143;AF=0.228235;AN=5008;NS=2504;DP=20683;EAS_AF=0.1071;AMR_AF=0.245;AFR_AF=0.2398;EUR_AF=0.2535;SAS_AF=0.2996;AA=a|||;VT=SNP
6	29772098	rs2394688	C	T	100	PASS	AC=1303;AF=0.260184;AN=5008;NS=2504;DP=20623;EAS_AF=0.3462;AMR_AF=0.2839;AFR_AF=0.1906;EUR_AF=0.3469;SAS_AF=0.1595;AA=c|||;VT=SNP
6	29772145	rs1632989	T	G	100	PASS	AC=3893;AF=0.777356;AN=5008;NS=2504;DP=20198;EAS_AF=0.7589;AMR_AF=0.755;AFR_AF=0.8722;EUR_AF=0.7565;SAS_AF=0.7055;AA=N|||;VT=SNP
6	29772395	rs1632988	G	A	100	PASS	AC=1129;AF=0.225439;AN=5008;NS=2504;DP=20145;EAS_AF=0.1062;AMR_AF=0.2378;AFR_AF=0.236;EUR_AF=0.2505;SAS_AF=0.2996;AA=g|||;VT=SNP
6	29772484	rs72843818	T	C	100	PASS	AC=540;AF=0.107827;AN=5008;NS=2504;DP=18683;EAS_AF=0.2143;AMR_AF=0.1354;AFR_AF=0.0091;EUR_AF=0.0676;SAS_AF=0.1534;AA=t|||;VT=SNP
6	29772549	rs1632987	C	G	100	PASS	AC=1163;AF=0.232228;AN=5008;NS=2504;DP=18921;EAS_AF=0.1091;AMR_AF=0.245;AFR_AF=0.2504;EUR_AF=0.2555;SAS_AF=0.3016;AA=c|||;VT=SNP
6	29772670	rs1632986	T	C	100	PASS	AC=1927;AF=0.384784;AN=5008;NS=2504;DP=20722;EAS_AF=0.1964;AMR_AF=0.3703;AFR_AF=0.5991;EUR_AF=0.3111;SAS_AF=0.3753;AA=N|||;VT=SNP
6	29772674	rs1632985	C	T	100	PASS	AC=3447;AF=0.688299;AN=5008;NS=2504;DP=20718;EAS_AF=0.5595;AMR_AF=0.7176;AFR_AF=0.8714;EUR_AF=0.6968;SAS_AF=0.544;AA=t|||;VT=SNP
6	29772946	rs9500850	A	G	100	PASS	AC=762;AF=0.152157;AN=5008;NS=2504;DP=16992;EAS_AF=0.0863;AMR_AF=0.1254;AFR_AF=0.348;EUR_AF=0.0557;SAS_AF=0.0736;AA=N|||;VT=SNP
6	29773158	rs2394173	C	T	100	PASS	AC=1312;AF=0.261981;AN=5008;NS=2504;DP=19315;EAS_AF=0.3462;AMR_AF=0.2839;AFR_AF=0.1974;EUR_AF=0.3469;SAS_AF=0.1595;AA=c|||;VT=SNP
6	29773317	rs11751178	C	T	100	PASS	AC=490;AF=0.0978435;AN=5008;NS=2504;DP=18902;EAS_AF=0.0804;AMR_AF=0.0375;AFR_AF=0.2322;EUR_AF=0.0268;SAS_AF=0.0501;AA=c|||;VT=SNP
6	29773470	rs11751201	C	G	100	PASS	AC=538;AF=0.107428;AN=5008;NS=2504;DP=20373;EAS_AF=0.0784;AMR_AF=0.0533;AFR_AF=0.2564;EUR_AF=0.0348;SAS_AF=0.0491;AA=c|||;VT=SNP
6	29773479	rs1736977	A	G	100	PASS	AC=1923;AF=0.383986;AN=5008;NS=2504;DP=20684;EAS_AF=0.1954;AMR_AF=0.3703;AFR_AF=0.5968;EUR_AF=0.3111;SAS_AF=0.3753;AA=N|||;VT=SNP
6	29773509	rs1632983	C	T	100	PASS	AC=1706;AF=0.340655;AN=5008;NS=2504;DP=21398;EAS_AF=0.1875;AMR_AF=0.2983;AFR_AF=0.5106;EUR_AF=0.2903;SAS_AF=0.3507;AA=c|||;VT=SNP
6	29773537	rs17178826	A	G	100	PASS	AC=483;AF=0.0964457;AN=5008;NS=2504;DP=21916;EAS_AF=0.0774;AMR_AF=0.0346;AFR_AF=0.2322;EUR_AF=0.0258;SAS_AF=0.0491;AA=a|||;VT=SNP
6	29773640	rs75187705	C	T	100	PASS	AC=540;AF=0.107827;AN=5008;NS=2504;DP=21521;EAS_AF=0.2143;AMR_AF=0.1354;AFR_AF=0.0091;EUR_AF=0.0676;SAS_AF=0.1534;AA=c|||;VT=SNP
6	29773676	rs1632982	T	C	100	PASS	AC=1813;AF=0.362021;AN=5008;NS=2504;DP=20911;EAS_AF=0.1935;AMR_AF=0.3444;AFR_AF=0.5408;EUR_AF=0.3042;SAS_AF=0.3661;AA=t|||;VT=SNP
6	29773720	rs1632980	T	C	100	PASS	AC=1643;AF=0.328075;AN=5008;NS=2504;DP=21841;EAS_AF=0.1865;AMR_AF=0.2795;AFR_AF=0.4811;EUR_AF=0.2803;SAS_AF=0.3507;AA=t|||;VT=SNP
6	29773852	rs9258447	C	T	100	PASS	AC=751;AF=0.14996;AN=5008;NS=2504;DP=22141;EAS_AF=0.2252;AMR_AF=0.1542;AFR_AF=0.0696;EUR_AF=0.0895;SAS_AF=0.2403;AA=c|||;VT=SNP
6	29773950	rs17185244	G	A	100	PASS	AC=480;AF=0.0958466;AN=5008;NS=2504;DP=21241;EAS_AF=0.0774;AMR_AF=0.0346;AFR_AF=0.2307;EUR_AF=0.0249;SAS_AF=0.0491;AA=g|||;VT=SNP
6	29773954	rs1624302	T	C	100	PASS	AC=1163;AF=0.232228;AN=5008;NS=2504;DP=21278;EAS_AF=0.1091;AMR_AF=0.245;AFR_AF=0.2504;EUR_AF=0.2555;SAS_AF=0.3016;AA=t|||;VT=SNP
6	29773999	rs1736976	A	G	100	PASS	AC=1813;AF=0.362021;AN=5008;NS=2504;DP=20677;EAS_AF=0.1935;AMR_AF=0.3444;AFR_AF=0.5408;EUR_AF=0.3042;SAS_AF=0.3661;AA=N|||;VT=SNP
6	29774103	rs11751791	C	T	100	PASS	AC=538;AF=0.107428;AN=5008;NS=2504;DP=21804;EAS_AF=0.0784;AMR_AF=0.0533;AFR_AF=0.2564;EUR_AF=0.0348;SAS_AF=0.0491;AA=c|||;VT=SNP
6	29774139	rs11751848	G	C	100	PASS	AC=480;AF=0.0958466;AN=5008;NS=2504;DP=20385;EAS_AF=0.0774;AMR_AF=0.0346;AFR_AF=0.2307;EUR_AF=0.0249;SAS_AF=0.0491;AA=g|||;VT=SNP
6	29774164	rs11754253	T	C	100	PASS	AC=538;AF=0.107428;AN=5008;NS=2504;DP=20384;EAS_AF=0.0784;AMR_AF=0.0533;AFR_AF=0.2564;EUR_AF=0.0348;SAS_AF=0.0491;AA=t|||;VT=SNP
6	29774187	rs11751820	C	T	100	PASS	AC=539;AF=0.107628;AN=5008;NS=2504;DP=20726;EAS_AF=0.0784;AMR_AF=0.0533;AFR_AF=0.2564;EUR_AF=0.0358;SAS_AF=0.0491;AA=c|||;VT=SNP
6	29774560	rs72843824	T	C	100	PASS	AC=541;AF=0.108027;AN=5008;NS=2504;DP=16599;EAS_AF=0.2143;AMR_AF=0.1354;AFR_AF=0.0091;EUR_AF=0.0686;SAS_AF=0.1534;AA=t|||;VT=SNP
6	29774620	rs2248870	G	A	100	PASS	AC=1163;AF=0.232228;AN=5008;NS=2504;DP=17126;EAS_AF=0.1091;AMR_AF=0.245;AFR_AF=0.2504;EUR_AF=0.2555;SAS_AF=0.3016;AA=g|||;VT=SNP
6	29774627	rs2248871	G	A	100	PASS	AC=1164;AF=0.232428;AN=5008;NS=2504;DP=16665;EAS_AF=0.1091;AMR_AF=0.245;AFR_AF=0.2511;EUR_AF=0.2555;SAS_AF=0.3016;AA=g|||;VT=SNP
6	29774709	rs9258448	C	T	100	PASS	AC=1163;AF=0.232228;AN=5008;NS=2504;DP=14326;EAS_AF=0.1091;AMR_AF=0.245;AFR_AF=0.2504;EUR_AF=0.2555;SAS_AF=0.3016;AA=c|||;VT=SNP
6	29774761	rs2523410	A	C	100	PASS	AC=1168;AF=0.233227;AN=5008;NS=2504;DP=18295;EAS_AF=0.1091;AMR_AF=0.2435;AFR_AF=0.2549;EUR_AF=0.2555;SAS_AF=0.3016;AA=N|||;VT=SNP
6	29774792	rs116033990	G	A	100	PASS	AC=540;AF=0.107827;AN=5008;NS=2504;DP=18767;EAS_AF=0.2143;AMR_AF=0.1354;AFR_AF=0.0091;EUR_AF=0.0676;SAS_AF=0.1534;AA=g|||;VT=SNP
6	29774793	rs3016027	T	C	100	PASS	AC=3893;AF=0.777356;AN=5008;NS=2504;DP=18775;EAS_AF=0.7589;AMR_AF=0.755;AFR_AF=0.8722;EUR_AF=0.7565;SAS_AF=0.7055;AA=N|||;VT=SNP
6	29774856	rs2517921	C	T	100	PASS	AC=1929;AF=0.385184;AN=5008;NS=2504;DP=21906;EAS_AF=0.1954;AMR_AF=0.3703;AFR_AF=0.6006;EUR_AF=0.3111;SAS_AF=0.3763;AA=t|||;VT=SNP
6	29774953	rs72492262	A	G	100	PASS	AC=538;AF=0.107428;AN=5008;NS=2504;DP=19756;EAS_AF=0.0784;AMR_AF=0.0533;AFR_AF=0.2564;EUR_AF=0.0348;SAS_AF=0.0491;AA=a|||;VT=SNP
6	29774959	rs1632979	T	C	100	PASS	AC=1169;AF=0.233427;AN=5008;NS=2504;DP=19491;EAS_AF=0.1091;AMR_AF=0.245;AFR_AF=0.2549;EUR_AF=0.2555;SAS_AF=0.3016;AA=N|||;VT=SNP
6	29774989	rs1736975	T	A	100	PASS	AC=1169;AF=0.233427;AN=5008;NS=2504;DP=18557;EAS_AF=0.1091;AMR_AF=0.245;AFR_AF=0.2549;EUR_AF=0.2555;SAS_AF=0.3016;AA=N|||;VT=SNP
6	29775163	rs1632978	T	C	100	PASS	AC=1381;AF=0.275759;AN=5008;NS=2504;DP=19568;EAS_AF=0.1171;AMR_AF=0.317;AFR_AF=0.3374;EUR_AF=0.2763;SAS_AF=0.3262;AA=N|||;VT=SNP
6	29775237	rs1736974	A	T	100	PASS	AC=1163;AF=0.232228;AN=5008;NS=2504;DP=20044;EAS_AF=0.1091;AMR_AF=0.245;AFR_AF=0.2504;EUR_AF=0.2555;SAS_AF=0.3016;AA=a|||;VT=SNP
6	29775242	rs11757126	A	G	100	PASS	AC=480;AF=0.0958466;AN=5008;NS=2504;DP=19873;EAS_AF=0.0774;AMR_AF=0.0346;AFR_AF=0.2307;EUR_AF=0.0249;SAS_AF=0.0491;AA=a|||;VT=SNP
6	29775346	rs1736973	A	G	100	PASS	AC=1163;AF=0.232228;AN=5008;NS=2504;DP=19427;EAS_AF=0.1091;AMR_AF=0.245;AFR_AF=0.2504;EUR_AF=0.2555;SAS_AF=0.3016;AA=a|||;VT=SNP
6	29775525	rs11757182	A	C	100	PASS	AC=480;AF=0.0958466;AN=5008;NS=2504;DP=19128;EAS_AF=0.0774;AMR_AF=0.0346;AFR_AF=0.2307;EUR_AF=0.0249;SAS_AF=0.0491;AA=a|||;VT=SNP
6	29775662	rs2523409	A	G	100	PASS	AC=1687;AF=0.336861;AN=5008;NS=2504;DP=21656;EAS_AF=0.3681;AMR_AF=0.3761;AFR_AF=0.3676;EUR_AF=0.3926;SAS_AF=0.1779;AA=a|||;VT=SNP
6	29775856	rs72492263	A	C	100	PASS	AC=480;AF=0.0958466;AN=5008;NS=2504;DP=19233;EAS_AF=0.0774;AMR_AF=0.0346;AFR_AF=0.2307;EUR_AF=0.0249;SAS_AF=0.0491;AA=a|||;VT=SNP
6	29775950	rs2735030	A	C	100	PASS	AC=1522;AF=0.303914;AN=5008;NS=2504;DP=19184;EAS_AF=0.3651;AMR_AF=0.3473;AFR_AF=0.2723;EUR_AF=0.3857;SAS_AF=0.1687;AA=a|||;VT=SNP
6	29775965	rs1632977	C	T	100	PASS	AC=1382;AF=0.275958;AN=5008;NS=2504;DP=19362;EAS_AF=0.1171;AMR_AF=0.317;AFR_AF=0.3381;EUR_AF=0.2763;SAS_AF=0.3262;AA=t|||;VT=SNP
6	29776087	rs9258451	T	C	100	PASS	AC=219;AF=0.04373;AN=5008;NS=2504;DP=18565;EAS_AF=0.0407;AMR_AF=0.0245;AFR_AF=0.0454;EUR_AF=0.0487;SAS_AF=0.0532;AA=t|||;VT=SNP
6	29776152	rs1736972	A	C	100	PASS	AC=1163;AF=0.232228;AN=5008;NS=2504;DP=16450;EAS_AF=0.1091;AMR_AF=0.245;AFR_AF=0.2504;EUR_AF=0.2555;SAS_AF=0.3016;AA=a|||;VT=SNP
6	29776239	rs1632976	T	C	100	PASS	AC=1163;AF=0.232228;AN=5008;NS=2504;DP=17729;EAS_AF=0.1091;AMR_AF=0.245;AFR_AF=0.2504;EUR_AF=0.2555;SAS_AF=0.3016;AA=t|||;VT=SNP
6	29776322	rs1736971	G	T	100	PASS	AC=1163;AF=0.232228;AN=5008;NS=2504;DP=15985;EAS_AF=0.1091;AMR_AF=0.245;AFR_AF=0.2504;EUR_AF=0.2555;SAS_AF=0.3016;AA=g|||;VT=SNP
6	29776360	rs1736970	A	G	100	PASS	AC=1384;AF=0.276358;AN=5008;NS=2504;DP=15966;EAS_AF=0.1171;AMR_AF=0.317;AFR_AF=0.3396;EUR_AF=0.2763;SAS_AF=0.3262;AA=N|||;VT=SNP
6	29776390	rs1736969	A	T	100	PASS	AC=1163;AF=0.232228;AN=5008;NS=2504;DP=16174;EAS_AF=0.1091;AMR_AF=0.245;AFR_AF=0.2504;EUR_AF=0.2555;SAS_AF=0.3016;AA=a|||;VT=SNP
6	29776715	rs1736968	A	G	100	PASS	AC=1164;AF=0.232428;AN=5008;NS=2504;DP=15699;EAS_AF=0.1091;AMR_AF=0.2464;AFR_AF=0.2504;EUR_AF=0.2555;SAS_AF=0.3016;AA=a|||;VT=SNP
6	29776876	rs3998745	G	A	100	PASS	AC=480;AF=0.0958466;AN=5008;NS=2504;DP=15537;EAS_AF=0.0774;AMR_AF=0.0346;AFR_AF=0.2307;EUR_AF=0.0249;SAS_AF=0.0491;AA=g|||;VT=SNP
6	29776878	rs1736967	G	A	100	PASS	AC=1163;AF=0.232228;AN=5008;NS=2504;DP=15495;EAS_AF=0.1091;AMR_AF=0.245;AFR_AF=0.2504;EUR_AF=0.2555;SAS_AF=0.3016;AA=g|||;VT=SNP
6	29777107	rs1632974	T	C	100	PASS	AC=3893;AF=0.777356;AN=5008;NS=2504;DP=16804;EAS_AF=0.7589;AMR_AF=0.755;AFR_AF=0.8722;EUR_AF=0.7565;SAS_AF=0.7055;AA=N|||;VT=SNP
6	29777171	rs1632973	C	T	100	PASS	AC=1161;AF=0.231829;AN=5008;NS=2504;DP=18156;EAS_AF=0.1091;AMR_AF=0.245;AFR_AF=0.2496;EUR_AF=0.2545;SAS_AF=0.3016;AA=c|||;VT=SNP
6	29777199	rs4098859	A	G	100	PASS	AC=480;AF=0.0958466;AN=5008;NS=2504;DP=15952;EAS_AF=0.0774;AMR_AF=0.0346;AFR_AF=0.2307;EUR_AF=0.0249;SAS_AF=0.0491;AA=a|||;VT=SNP
6	29777303	rs140244115	G	A	100	PASS	AC=480;AF=0.0958466;AN=5008;NS=2504;DP=16350;EAS_AF=0.0774;AMR_AF=0.0346;AFR_AF=0.2307;EUR_AF=0.0249;SAS_AF=0.0491;AA=g|||;VT=SNP
6	29777394	rs1736966	A	G	100	PASS	AC=1163;AF=0.232228;AN=5008;NS=2504;DP=14091;EAS_AF=0.1091;AMR_AF=0.245;AFR_AF=0.2504;EUR_AF=0.2555;SAS_AF=0.3016;AA=a|||;VT=SNP
6	29777453	rs72492266	C	T	100	PASS	AC=544;AF=0.108626;AN=5008;NS=2504;DP=16121;EAS_AF=0.0784;AMR_AF=0.0533;AFR_AF=0.261;EUR_AF=0.0348;SAS_AF=0.0491;AA=c|||;VT=SNP
6	29777585	rs2735029	C	A	100	PASS	AC=1163;AF=0.232228;AN=5008;NS=2504;DP=16043;EAS_AF=0.1091;AMR_AF=0.245;AFR_AF=0.2504;EUR_AF=0.2555;SAS_AF=0.3016;AA=c|||;VT=SNP
6	29777676	rs9380141	T	C	100	PASS	AC=1171;AF=0.233826;AN=5008;NS=2504;DP=18335;EAS_AF=0.3472;AMR_AF=0.2507;AFR_AF=0.121;EUR_AF=0.33;SAS_AF=0.1585;AA=t|||;VT=SNP
6	29777892	rs1736964	G	A	100	PASS	AC=1163;AF=0.232228;AN=5008;NS=2504;DP=19856;EAS_AF=0.1081;AMR_AF=0.2464;AFR_AF=0.2504;EUR_AF=0.2555;SAS_AF=0.3016;AA=g|||;VT=SNP
6	29777983	rs1736963	G	A	100	PASS	AC=1164;AF=0.232428;AN=5008;NS=2504;DP=20769;EAS_AF=0.1091;AMR_AF=0.245;AFR_AF=0.2504;EUR_AF=0.2565;SAS_AF=0.3016;AA=g|||;VT=SNP
6	29778029	rs9357086	G	C	100	PASS	AC=982;AF=0.196086;AN=5008;NS=2504;DP=20816;EAS_AF=0.3026;AMR_AF=0.1974;AFR_AF=0.1203;EUR_AF=0.2555;SAS_AF=0.1268;AA=g|||;VT=SNP
6	29778171	rs2517920	T	G	100	PASS	AC=1166;AF=0.232827;AN=5008;NS=2504;DP=21794;EAS_AF=0.1091;AMR_AF=0.245;AFR_AF=0.2504;EUR_AF=0.2575;SAS_AF=0.3027;AA=t|||;VT=SNP
6	29778174	rs2517919	T	C	100	PASS	AC=1166;AF=0.232827;AN=5008;NS=2504;DP=21682;EAS_AF=0.1091;AMR_AF=0.245;AFR_AF=0.2504;EUR_AF=0.2575;SAS_AF=0.3027;AA=t|||;VT=SNP
6	29778213	rs1611172	C	G	100	PASS	AC=1163;AF=0.232228;AN=5008;NS=2504;DP=21351;EAS_AF=0.1091;AMR_AF=0.245;AFR_AF=0.2504;EUR_AF=0.2565;SAS_AF=0.3006;AA=g|||;VT=SNP
6	29778240	rs1611173	T	C	100	PASS	AC=1520;AF=0.303514;AN=5008;NS=2504;DP=20601;EAS_AF=0.3651;AMR_AF=0.3473;AFR_AF=0.2723;EUR_AF=0.3847;SAS_AF=0.1677;AA=t|||;VT=SNP
6	29778242	rs9468634	C	A	100	PASS	AC=761;AF=0.151957;AN=5008;NS=2504;DP=20630;EAS_AF=0.0863;AMR_AF=0.1225;AFR_AF=0.3487;EUR_AF=0.0557;SAS_AF=0.0736;AA=c|||;VT=SNP
6	29778274	rs9468635	C	T	100	PASS	AC=756;AF=0.150958;AN=5008;NS=2504;DP=20189;EAS_AF=0.0853;AMR_AF=0.1182;AFR_AF=0.348;EUR_AF=0.0557;SAS_AF=0.0736;AA=c|||;VT=SNP
6	29778285	rs9468636	G	A	100	PASS	AC=756;AF=0.150958;AN=5008;NS=2504;DP=19738;EAS_AF=0.0853;AMR_AF=0.1182;AFR_AF=0.348;EUR_AF=0.0557;SAS_AF=0.0736;AA=a|||;VT=SNP
6	29778318	rs1611175	A	G	100	PASS	AC=1169;AF=0.233427;AN=5008;NS=2504;DP=19324;EAS_AF=0.1101;AMR_AF=0.2507;AFR_AF=0.2511;EUR_AF=0.2555;SAS_AF=0.3016;AA=a|||;VT=SNP
6	29778337	rs60299305	C	T	100	PASS	AC=479;AF=0.095647;AN=5008;NS=2504;DP=19232;EAS_AF=0.0774;AMR_AF=0.0346;AFR_AF=0.23;EUR_AF=0.0249;SAS_AF=0.0491;AA=c|||;VT=SNP
6	29778419	rs1610697	T	C	100	PASS	AC=1163;AF=0.232228;AN=5008;NS=2504;DP=19946;EAS_AF=0.1091;AMR_AF=0.245;AFR_AF=0.2504;EUR_AF=0.2555;SAS_AF=0.3016;AA=t|||;VT=SNP
6	29778607	rs1610662	T	C	100	PASS	AC=1163;AF=0.232228;AN=5008;NS=2504;DP=19524;EAS_AF=0.1091;AMR_AF=0.245;AFR_AF=0.2504;EUR_AF=0.2555;SAS_AF=0.3016;AA=t|||;VT=SNP
6	29778626	rs1610663	C	T	100	PASS	AC=1382;AF=0.275958;AN=5008;NS=2504;DP=19487;EAS_AF=0.1171;AMR_AF=0.317;AFR_AF=0.3381;EUR_AF=0.2763;SAS_AF=0.3262;AA=t|||;VT=SNP
6	29778640	rs59416725	T	C	100	PASS	AC=479;AF=0.095647;AN=5008;NS=2504;DP=20069;EAS_AF=0.0774;AMR_AF=0.0346;AFR_AF=0.23;EUR_AF=0.0249;SAS_AF=0.0491;AA=t|||;VT=SNP
6	29778754	rs1611178	A	G	100	PASS	AC=1926;AF=0.384585;AN=5008;NS=2504;DP=17189;EAS_AF=0.1954;AMR_AF=0.3703;AFR_AF=0.5991;EUR_AF=0.3111;SAS_AF=0.3753;AA=N|||;VT=SNP
6	29778865	rs1610664	C	T	100	PASS	AC=1386;AF=0.276757;AN=5008;NS=2504;DP=18214;EAS_AF=0.1171;AMR_AF=0.3184;AFR_AF=0.3404;EUR_AF=0.2763;SAS_AF=0.3262;AA=t|||;VT=SNP
6	29778898	rs1610698	T	C	100	PASS	AC=1165;AF=0.232628;AN=5008;NS=2504;DP=18376;EAS_AF=0.1091;AMR_AF=0.245;AFR_AF=0.2519;EUR_AF=0.2555;SAS_AF=0.3016;AA=N|||;VT=SNP
6	29778973	rs1611180	A	G	100	PASS	AC=1162;AF=0.232029;AN=5008;NS=2504;DP=19346;EAS_AF=0.1091;AMR_AF=0.2435;AFR_AF=0.2504;EUR_AF=0.2555;SAS_AF=0.3016;AA=N|||;VT=SNP
6	29778987	rs1610699	T	G	100	PASS	AC=1390;AF=0.277556;AN=5008;NS=2504;DP=18861;EAS_AF=0.1171;AMR_AF=0.3213;AFR_AF=0.3419;EUR_AF=0.2763;SAS_AF=0.3262;AA=N|||;VT=SNP
6	29779163	rs17178896	T	A	100	PASS	AC=188;AF=0.0375399;AN=5008;NS=2504;DP=20171;EAS_AF=0.0446;AMR_AF=0.0548;AFR_AF=0.0008;EUR_AF=0.0736;SAS_AF=0.0307;AA=t|||;VT=SNP
6	29779203	rs1610665	G	A	100	PASS	AC=1162;AF=0.232029;AN=5008;NS=2504;DP=19857;EAS_AF=0.1091;AMR_AF=0.2435;AFR_AF=0.2504;EUR_AF=0.2555;SAS_AF=0.3016;AA=g|||;VT=SNP
6	29779470	rs1736961	G	A	100	PASS	AC=3890;AF=0.776757;AN=5008;NS=2504;DP=22283;EAS_AF=0.7579;AMR_AF=0.755;AFR_AF=0.8714;EUR_AF=0.7565;SAS_AF=0.7045;AA=a|||;VT=SNP
6	29779635	rs1632969	T	G	100	PASS	AC=3683;AF=0.735423;AN=5008;NS=2504;DP=20030;EAS_AF=0.6825;AMR_AF=0.7507;AFR_AF=0.8094;EUR_AF=0.7525;SAS_AF=0.6616;AA=N|||;VT=SNP
6	29779806	rs1610666	C	T	100	PASS	AC=1159;AF=0.23143;AN=5008;NS=2504;DP=17823;EAS_AF=0.1081;AMR_AF=0.2478;AFR_AF=0.2474;EUR_AF=0.2545;SAS_AF=0.3016;AA=c|||;VT=SNP
6	29779829	rs1610667	A	G	100	PASS	AC=1194;AF=0.238419;AN=5008;NS=2504;DP=16591;EAS_AF=0.1181;AMR_AF=0.2507;AFR_AF=0.2579;EUR_AF=0.2594;SAS_AF=0.3057;AA=N|||;VT=SNP
6	29779832	rs1610668	G	A	100	PASS	AC=1392;AF=0.277955;AN=5008;NS=2504;DP=16481;EAS_AF=0.1171;AMR_AF=0.3228;AFR_AF=0.3404;EUR_AF=0.2793;SAS_AF=0.3262;AA=a|||;VT=SNP
6	29779921	rs73745304	C	T	100	PASS	AC=591;AF=0.118011;AN=5008;NS=2504;DP=18251;EAS_AF=0.0883;AMR_AF=0.072;AFR_AF=0.2678;EUR_AF=0.0388;SAS_AF=0.0603;AA=c|||;VT=SNP
6	29780093	rs1610669	T	A	100	PASS	AC=1927;AF=0.384784;AN=5008;NS=2504;DP=16353;EAS_AF=0.1964;AMR_AF=0.3703;AFR_AF=0.5991;EUR_AF=0.3111;SAS_AF=0.3753;AA=N|||;VT=SNP
6	29780325	rs1610670	T	C	100	PASS	AC=1926;AF=0.384585;AN=5008;NS=2504;DP=15754;EAS_AF=0.1954;AMR_AF=0.3703;AFR_AF=0.5991;EUR_AF=0.3111;SAS_AF=0.3753;AA=N|||;VT=SNP
6	29780328	rs9258467	C	T	100	PASS	AC=218;AF=0.0435304;AN=5008;NS=2504;DP=15722;EAS_AF=0.0407;AMR_AF=0.0245;AFR_AF=0.0446;EUR_AF=0.0487;SAS_AF=0.0532;AA=c|||;VT=SNP
6	29780332	rs3926748	G	A	100	PASS	AC=752;AF=0.15016;AN=5008;NS=2504;DP=15653;EAS_AF=0.2252;AMR_AF=0.1542;AFR_AF=0.0696;EUR_AF=0.0895;SAS_AF=0.2413;AA=g|||;VT=SNP
6	29780529	rs753544	C	T	100	PASS	AC=1164;AF=0.232428;AN=5008;NS=2504;DP=20980;EAS_AF=0.1091;AMR_AF=0.245;AFR_AF=0.2504;EUR_AF=0.2555;SAS_AF=0.3027;AA=c|||;VT=SNP
6	29780559	rs72492271	C	A	100	PASS	AC=480;AF=0.0958466;AN=5008;NS=2504;DP=21758;EAS_AF=0.0774;AMR_AF=0.0346;AFR_AF=0.2307;EUR_AF=0.0249;SAS_AF=0.0491;AA=c|||;VT=SNP
6	29780621	rs739780	C	G	100	PASS	AC=1961;AF=0.391573;AN=5008;NS=2504;DP=18255;EAS_AF=0.2133;AMR_AF=0.3761;AFR_AF=0.5998;EUR_AF=0.3141;SAS_AF=0.3845;AA=g|||;VT=SNP
6	29780672	rs55868242	C	T	100	PASS	AC=480;AF=0.0958466;AN=5008;NS=2504;DP=19943;EAS_AF=0.0774;AMR_AF=0.0346;AFR_AF=0.2307;EUR_AF=0.0249;SAS_AF=0.0491;AA=c|||;VT=SNP
6	29780740	rs885936	G	A	100	PASS	AC=2334;AF=0.466054;AN=5008;NS=2504;DP=19146;EAS_AF=0.4563;AMR_AF=0.4971;AFR_AF=0.3714;EUR_AF=0.5845;SAS_AF=0.4601;AA=g|||;VT=SNP
6	29780940	rs753545	G	A	100	PASS	AC=3449;AF=0.688698;AN=5008;NS=2504;DP=20444;EAS_AF=0.5605;AMR_AF=0.7176;AFR_AF=0.8714;EUR_AF=0.6978;SAS_AF=0.544;AA=a|||;VT=SNP
6	29780976	rs73407586	C	T	100	PASS	AC=141;AF=0.028155;AN=5008;NS=2504;DP=21051;EAS_AF=0.0149;AMR_AF=0.013;AFR_AF=0.0734;EUR_AF=0.0119;SAS_AF=0.0082;AA=c|||;VT=SNP
6	29781011	rs2743936	T	A	100	PASS	AC=1523;AF=0.304113;AN=5008;NS=2504;DP=21163;EAS_AF=0.3651;AMR_AF=0.3473;AFR_AF=0.2716;EUR_AF=0.3867;SAS_AF=0.1697;AA=t|||;VT=SNP
6	29781020	rs2517917	T	C	100	PASS	AC=1318;AF=0.263179;AN=5008;NS=2504;DP=21006;EAS_AF=0.1369;AMR_AF=0.2392;AFR_AF=0.4977;EUR_AF=0.164;SAS_AF=0.1953;AA=N|||;VT=SNP
6	29781049	rs1611182	T	G	100	PASS	AC=3073;AF=0.613618;AN=5008;NS=2504;DP=20978;EAS_AF=0.6597;AMR_AF=0.6009;AFR_AF=0.7231;EUR_AF=0.5606;SAS_AF=0.4816;AA=N|||;VT=SNP
6	29781474	rs1610700	A	G	100	PASS	AC=1163;AF=0.232228;AN=5008;NS=2504;DP=24086;EAS_AF=0.1091;AMR_AF=0.245;AFR_AF=0.2504;EUR_AF=0.2555;SAS_AF=0.3016;AA=a|||;VT=SNP
6	29781479	rs1610701	G	A	100	PASS	AC=1926;AF=0.384585;AN=5008;NS=2504;DP=24350;EAS_AF=0.1954;AMR_AF=0.3703;AFR_AF=0.5991;EUR_AF=0.3111;SAS_AF=0.3753;AA=a|||;VT=SNP
6	29781521	rs1610702	G	T	100	PASS	AC=824;AF=0.164537;AN=5008;NS=2504;DP=25181;EAS_AF=0.0992;AMR_AF=0.1556;AFR_AF=0.1483;EUR_AF=0.1958;SAS_AF=0.228;AA=g|||;VT=SNP
6	29781559	rs56353080	A	G	100	PASS	AC=445;AF=0.0888578;AN=5008;NS=2504;DP=24112;EAS_AF=0.1984;AMR_AF=0.0375;AFR_AF=0.0008;EUR_AF=0.0596;SAS_AF=0.1616;AA=a|||;VT=SNP
6	29781613	rs1610703	T	A	100	PASS	AC=1925;AF=0.384385;AN=5008;NS=2504;DP=22248;EAS_AF=0.1954;AMR_AF=0.3689;AFR_AF=0.5991;EUR_AF=0.3111;SAS_AF=0.3753;AA=N|||;VT=SNP
6	29781624	rs58795395	C	G	100	PASS	AC=480;AF=0.0958466;AN=5008;NS=2504;DP=22173;EAS_AF=0.0774;AMR_AF=0.0346;AFR_AF=0.2307;EUR_AF=0.0249;SAS_AF=0.0491;AA=c|||;VT=SNP
6	29781703	rs1610673	T	C	100	PASS	AC=1163;AF=0.232228;AN=5008;NS=2504;DP=18737;EAS_AF=0.1091;AMR_AF=0.245;AFR_AF=0.2504;EUR_AF=0.2555;SAS_AF=0.3016;AA=t|||;VT=SNP
6	29781886	rs1610674	C	T	100	PASS	AC=1136;AF=0.226837;AN=5008;NS=2504;DP=22161;EAS_AF=0.1071;AMR_AF=0.2392;AFR_AF=0.239;EUR_AF=0.2515;SAS_AF=0.2996;AA=c|||;VT=SNP
6	29781935	rs17178931	A	T	100	PASS	AC=734;AF=0.146565;AN=5008;NS=2504;DP=23027;EAS_AF=0.0833;AMR_AF=0.121;AFR_AF=0.3359;EUR_AF=0.0517;SAS_AF=0.0716;AA=a|||;VT=SNP
6	29781987	rs1610704	A	C	100	PASS	AC=1163;AF=0.232228;AN=5008;NS=2504;DP=22287;EAS_AF=0.1091;AMR_AF=0.245;AFR_AF=0.2504;EUR_AF=0.2555;SAS_AF=0.3016;AA=a|||;VT=SNP
6	29782010	rs1610705	G	T	100	PASS	AC=2443;AF=0.487819;AN=5008;NS=2504;DP=21781;EAS_AF=0.4077;AMR_AF=0.5;AFR_AF=0.5983;EUR_AF=0.3748;SAS_AF=0.5286;AA=t|||;VT=SNP
6	29782027	rs1610706	C	T	100	PASS	AC=2472;AF=0.49361;AN=5008;NS=2504;DP=21343;EAS_AF=0.4137;AMR_AF=0.5043;AFR_AF=0.6089;EUR_AF=0.3797;SAS_AF=0.5297;AA=t|||;VT=SNP
6	29782048	rs1610707	C	A	100	PASS	AC=1727;AF=0.344848;AN=5008;NS=2504;DP=20743;EAS_AF=0.3294;AMR_AF=0.3833;AFR_AF=0.2663;EUR_AF=0.329;SAS_AF=0.456;AA=a|||;VT=SNP
6	29782050	rs72846610	T	C	100	PASS	AC=598;AF=0.119409;AN=5008;NS=2504;DP=20555;EAS_AF=0.2232;AMR_AF=0.1484;AFR_AF=0.0325;EUR_AF=0.0746;SAS_AF=0.1554;AA=t|||;VT=SNP
6	29782114	rs79517832	G	C	100	PASS	AC=547;AF=0.109225;AN=5008;NS=2504;DP=18930;EAS_AF=0.2153;AMR_AF=0.1369;AFR_AF=0.0098;EUR_AF=0.0716;SAS_AF=0.1534;AA=g|||;VT=SNP
6	29782126	rs17178952	C	T	100	PASS	AC=477;AF=0.0952476;AN=5008;NS=2504;DP=18873;EAS_AF=0.0764;AMR_AF=0.0346;AFR_AF=0.23;EUR_AF=0.0249;SAS_AF=0.0481;AA=c|||;VT=SNP
6	29782331	rs11753629	G	A	100	PASS	AC=1294;AF=0.258387;AN=5008;NS=2504;DP=19552;EAS_AF=0.2996;AMR_AF=0.2608;AFR_AF=0.3525;EUR_AF=0.1203;SAS_AF=0.229;AA=a|||;VT=SNP
6	29782470	rs1736959	C	T	100	PASS	AC=1163;AF=0.232228;AN=5008;NS=2504;DP=19114;EAS_AF=0.1091;AMR_AF=0.245;AFR_AF=0.2504;EUR_AF=0.2555;SAS_AF=0.3016;AA=c|||;VT=SNP
6	29782533	rs1736958	G	A	100	PASS	AC=1162;AF=0.232029;AN=5008;NS=2504;DP=19865;EAS_AF=0.1091;AMR_AF=0.245;AFR_AF=0.2496;EUR_AF=0.2555;SAS_AF=0.3016;AA=g|||;VT=SNP
6	29782621	rs11753654	C	T	100	PASS	AC=1020;AF=0.203674;AN=5008;NS=2504;DP=20625;EAS_AF=0.2917;AMR_AF=0.17;AFR_AF=0.2398;EUR_AF=0.0924;SAS_AF=0.2025;AA=c|||;VT=SNP
6	29782633	rs1736957	T	C	100	PASS	AC=1463;AF=0.292133;AN=5008;NS=2504;DP=20528;EAS_AF=0.1349;AMR_AF=0.3127;AFR_AF=0.3487;EUR_AF=0.2952;SAS_AF=0.3599;AA=t|||;VT=SNP
6	29782690	rs1736956	G	A	100	PASS	AC=2453;AF=0.489816;AN=5008;NS=2504;DP=19872;EAS_AF=0.4087;AMR_AF=0.5043;AFR_AF=0.6029;EUR_AF=0.3748;SAS_AF=0.5286;AA=a|||;VT=SNP
6	29782786	rs1736955	C	T	100	PASS	AC=1163;AF=0.232228;AN=5008;NS=2504;DP=19487;EAS_AF=0.1091;AMR_AF=0.245;AFR_AF=0.2504;EUR_AF=0.2555;SAS_AF=0.3016;AA=c|||;VT=SNP
6	29782813	rs3888720	C	T	100	PASS	AC=1020;AF=0.203674;AN=5008;NS=2504;DP=20072;EAS_AF=0.2917;AMR_AF=0.17;AFR_AF=0.2398;EUR_AF=0.0924;SAS_AF=0.2025;AA=c|||;VT=SNP
6	29782868	rs1077432	T	C	100	PASS	AC=1164;AF=0.232428;AN=5008;NS=2504;DP=21308;EAS_AF=0.1101;AMR_AF=0.245;AFR_AF=0.2504;EUR_AF=0.2555;SAS_AF=0.3016;AA=t|||;VT=SNP
6	29783064	rs1077433	G	A	100	PASS	AC=1163;AF=0.232228;AN=5008;NS=2504;DP=19201;EAS_AF=0.1091;AMR_AF=0.245;AFR_AF=0.2504;EUR_AF=0.2555;SAS_AF=0.3016;AA=g|||;VT=SNP
6	29783219	rs1318083	T	A	100	PASS	AC=1163;AF=0.232228;AN=5008;NS=2504;DP=17896;EAS_AF=0.1091;AMR_AF=0.245;AFR_AF=0.2504;EUR_AF=0.2555;SAS_AF=0.3016;AA=t|||;VT=SNP
6	29783305	rs1633108	C	A	100	PASS	AC=1602;AF=0.319888;AN=5008;NS=2504;DP=18922;EAS_AF=0.3056;AMR_AF=0.2824;AFR_AF=0.2511;EUR_AF=0.3151;SAS_AF=0.4591;AA=a|||;VT=SNP
6	29783382	rs1633105	A	G	100	PASS	AC=2452;AF=0.489617;AN=5008;NS=2504;DP=18659;EAS_AF=0.4087;AMR_AF=0.5043;AFR_AF=0.6029;EUR_AF=0.3748;SAS_AF=0.5276;AA=a|||;VT=SNP
6	29783419	rs62394678	C	T	100	PASS	AC=440;AF=0.0878594;AN=5008;NS=2504;DP=19059;EAS_AF=0.1964;AMR_AF=0.0375;AFR_AF=0.0008;EUR_AF=0.0596;SAS_AF=0.1585;AA=c|||;VT=SNP
6	29783444	rs72846618	G	T	100	PASS	AC=1020;AF=0.203674;AN=5008;NS=2504;DP=18844;EAS_AF=0.2917;AMR_AF=0.17;AFR_AF=0.2398;EUR_AF=0.0924;SAS_AF=0.2025;AA=g|||;VT=SNP
6	29783491	rs3890904	T	C	100	PASS	AC=453;AF=0.0904553;AN=5008;NS=2504;DP=20046;EAS_AF=0.1974;AMR_AF=0.0389;AFR_AF=0.0061;EUR_AF=0.0636;SAS_AF=0.1585;AA=t|||;VT=SNP
6	29783529	rs1111673	G	A	100	PASS	AC=1162;AF=0.232029;AN=5008;NS=2504;DP=20308;EAS_AF=0.1091;AMR_AF=0.245;AFR_AF=0.2504;EUR_AF=0.2555;SAS_AF=0.3006;AA=g|||;VT=SNP
6	29783660	rs1079599	C	T	100	PASS	AC=1162;AF=0.232029;AN=5008;NS=2504;DP=17360;EAS_AF=0.1091;AMR_AF=0.245;AFR_AF=0.2504;EUR_AF=0.2555;SAS_AF=0.3006;AA=c|||;VT=SNP
6	29783822	rs1077997	T	G	100	PASS	AC=2456;AF=0.490415;AN=5008;NS=2504;DP=19829;EAS_AF=0.4097;AMR_AF=0.5043;AFR_AF=0.6029;EUR_AF=0.3748;SAS_AF=0.5307;AA=N|||;VT=SNP
6	29783949	rs72492273	A	G	100	PASS	AC=1159;AF=0.23143;AN=5008;NS=2504;DP=21477;EAS_AF=0.3056;AMR_AF=0.2061;AFR_AF=0.292;EUR_AF=0.1113;SAS_AF=0.2147;AA=N|||;VT=SNP
6	29784074	rs67281546	G	A	100	PASS	AC=1204;AF=0.240415;AN=5008;NS=2504;DP=22273;EAS_AF=0.3046;AMR_AF=0.2046;AFR_AF=0.3207;EUR_AF=0.1123;SAS_AF=0.2229;AA=g|||;VT=SNP
6	29784192	rs1633097	C	G	100	PASS	AC=2570;AF=0.513179;AN=5008;NS=2504;DP=22700;EAS_AF=0.4246;AMR_AF=0.5202;AFR_AF=0.6165;EUR_AF=0.3966;SAS_AF=0.5798;AA=g|||;VT=SNP
6	29784218	rs72492275	G	A	100	PASS	AC=1021;AF=0.203874;AN=5008;NS=2504;DP=22396;EAS_AF=0.2917;AMR_AF=0.17;AFR_AF=0.2398;EUR_AF=0.0924;SAS_AF=0.2035;AA=g|||;VT=SNP
6	29784248	rs72492276	C	G	100	PASS	AC=1003;AF=0.20028;AN=5008;NS=2504;DP=23335;EAS_AF=0.2847;AMR_AF=0.17;AFR_AF=0.236;EUR_AF=0.0924;SAS_AF=0.1973;AA=c|||;VT=SNP
6	29784285	rs72846685	G	A	100	PASS	AC=991;AF=0.197883;AN=5008;NS=2504;DP=24657;EAS_AF=0.2788;AMR_AF=0.17;AFR_AF=0.233;EUR_AF=0.0924;SAS_AF=0.1953;AA=g|||;VT=SNP
6	29784309	rs139331180	G	A	100	PASS	AC=540;AF=0.107827;AN=5008;NS=2504;DP=26335;EAS_AF=0.2143;AMR_AF=0.1354;AFR_AF=0.0091;EUR_AF=0.0676;SAS_AF=0.1534;AA=g|||;VT=SNP
6	29784310	rs58075773	G	A	100	PASS	AC=453;AF=0.0904553;AN=5008;NS=2504;DP=26374;EAS_AF=0.1974;AMR_AF=0.0389;AFR_AF=0.0061;EUR_AF=0.0636;SAS_AF=0.1585;AA=g|||;VT=SNP
6	29784317	rs1627119	C	T	100	PASS	AC=1422;AF=0.283946;AN=5008;NS=2504;DP=26438;EAS_AF=0.1141;AMR_AF=0.3156;AFR_AF=0.3374;EUR_AF=0.2913;SAS_AF=0.3569;AA=c|||;VT=SNP
6	29784369	rs77911920	C	T	100	PASS	AC=996;AF=0.198882;AN=5008;NS=2504;DP=26611;EAS_AF=0.2817;AMR_AF=0.17;AFR_AF=0.2337;EUR_AF=0.0924;SAS_AF=0.1963;AA=c|||;VT=SNP
6	29784460	rs72492277	C	T	100	PASS	AC=988;AF=0.197284;AN=5008;NS=2504;DP=24391;EAS_AF=0.2778;AMR_AF=0.1686;AFR_AF=0.2315;EUR_AF=0.0924;SAS_AF=0.1963;AA=c|||;VT=SNP
6	29784473	rs72492278	G	A	100	PASS	AC=988;AF=0.197284;AN=5008;NS=2504;DP=23768;EAS_AF=0.2778;AMR_AF=0.1686;AFR_AF=0.2315;EUR_AF=0.0924;SAS_AF=0.1963;AA=g|||;VT=SNP
6	29784503	rs6457057	A	G	100	PASS	AC=1303;AF=0.260184;AN=5008;NS=2504;DP=22762;EAS_AF=0.3472;AMR_AF=0.2824;AFR_AF=0.1906;EUR_AF=0.3479;SAS_AF=0.1585;AA=a|||;VT=SNP
6	29784514	rs1625361	T	C	100	PASS	AC=3012;AF=0.601438;AN=5008;NS=2504;DP=22164;EAS_AF=0.6161;AMR_AF=0.5591;AFR_AF=0.6225;EUR_AF=0.4592;SAS_AF=0.7342;AA=N|||;VT=SNP
6	29784543	rs61609080	A	C	100	PASS	AC=453;AF=0.0904553;AN=5008;NS=2504;DP=21623;EAS_AF=0.1974;AMR_AF=0.0389;AFR_AF=0.0061;EUR_AF=0.0636;SAS_AF=0.1585;AA=a|||;VT=SNP
6	29784640	rs1633095	A	G	100	PASS	AC=2506;AF=0.500399;AN=5008;NS=2504;DP=23771;EAS_AF=0.4117;AMR_AF=0.5101;AFR_AF=0.6021;EUR_AF=0.3907;SAS_AF=0.5603;AA=N|||;VT=SNP
6	29784693	rs6457058	C	T	100	PASS	AC=1301;AF=0.259784;AN=5008;NS=2504;DP=24786;EAS_AF=0.3472;AMR_AF=0.2824;AFR_AF=0.1906;EUR_AF=0.3449;SAS_AF=0.1595;AA=c|||;VT=SNP
6	29784753	rs1623557	G	A	100	PASS	AC=1517;AF=0.302915;AN=5008;NS=2504;DP=25817;EAS_AF=0.12;AMR_AF=0.3458;AFR_AF=0.3752;EUR_AF=0.3032;SAS_AF=0.363;AA=g|||;VT=SNP
6	29784769	rs115920041	T	C	100	PASS	AC=455;AF=0.0908546;AN=5008;NS=2504;DP=25851;EAS_AF=0.1984;AMR_AF=0.0389;AFR_AF=0.0061;EUR_AF=0.0636;SAS_AF=0.1595;AA=t|||;VT=SNP
6	29784822	rs72492279	C	A	100	PASS	AC=1020;AF=0.203674;AN=5008;NS=2504;DP=23618;EAS_AF=0.2917;AMR_AF=0.17;AFR_AF=0.2398;EUR_AF=0.0924;SAS_AF=0.2025;AA=c|||;VT=SNP
6	29784876	rs4993665	C	T	100	PASS	AC=2995;AF=0.598043;AN=5008;NS=2504;DP=22799;EAS_AF=0.6101;AMR_AF=0.5548;AFR_AF=0.6225;EUR_AF=0.4602;SAS_AF=0.7249;AA=t|||;VT=SNP
6	29784983	rs114181339	G	A	100	PASS	AC=454;AF=0.090655;AN=5008;NS=2504;DP=22453;EAS_AF=0.1964;AMR_AF=0.0403;AFR_AF=0.0061;EUR_AF=0.0636;SAS_AF=0.1595;AA=g|||;VT=SNP
6	29785030	rs2517937	A	G	100	PASS	AC=2990;AF=0.597045;AN=5008;NS=2504;DP=19248;EAS_AF=0.6091;AMR_AF=0.5548;AFR_AF=0.621;EUR_AF=0.4592;SAS_AF=0.7239;AA=N|||;VT=SNP
6	29785070	rs62394681	T	C	100	PASS	AC=438;AF=0.0874601;AN=5008;NS=2504;DP=20874;EAS_AF=0.1944;AMR_AF=0.0375;AFR_AF=0.0008;EUR_AF=0.0596;SAS_AF=0.1585;AA=t|||;VT=SNP
6	29785101	rs7776026	G	A	100	PASS	AC=1305;AF=0.260583;AN=5008;NS=2504;DP=22510;EAS_AF=0.3472;AMR_AF=0.2839;AFR_AF=0.1914;EUR_AF=0.3469;SAS_AF=0.1595;AA=g|||;VT=SNP
6	29785138	rs1620202	G	A	100	PASS	AC=2990;AF=0.597045;AN=5008;NS=2504;DP=21510;EAS_AF=0.6091;AMR_AF=0.5548;AFR_AF=0.621;EUR_AF=0.4592;SAS_AF=0.7239;AA=a|||;VT=SNP
6	29785149	rs1620173	A	C	100	PASS	AC=1162;AF=0.232029;AN=5008;NS=2504;DP=22095;EAS_AF=0.1091;AMR_AF=0.245;AFR_AF=0.2504;EUR_AF=0.2555;SAS_AF=0.3006;AA=a|||;VT=SNP
6	29785235	rs1619379	C	T	100	PASS	AC=1970;AF=0.393371;AN=5008;NS=2504;DP=23175;EAS_AF=0.3175;AMR_AF=0.3847;AFR_AF=0.382;EUR_AF=0.3668;SAS_AF=0.5204;AA=t|||;VT=SNP
6	29785289	rs66472615	T	G	100	PASS	AC=1020;AF=0.203674;AN=5008;NS=2504;DP=23014;EAS_AF=0.2917;AMR_AF=0.17;AFR_AF=0.2398;EUR_AF=0.0924;SAS_AF=0.2025;AA=t|||;VT=SNP
6	29785384	rs1633078	A	T	100	PASS	AC=1970;AF=0.393371;AN=5008;NS=2504;DP=19709;EAS_AF=0.3175;AMR_AF=0.3847;AFR_AF=0.3812;EUR_AF=0.3668;SAS_AF=0.5215;AA=t|||;VT=SNP
6	29785513	rs1633077	A	G	100	PASS	AC=2990;AF=0.597045;AN=5008;NS=2504;DP=21472;EAS_AF=0.6091;AMR_AF=0.5548;AFR_AF=0.621;EUR_AF=0.4592;SAS_AF=0.7239;AA=N|||;VT=SNP
6	29785538	rs2735028	C	T	100	PASS	AC=1517;AF=0.302915;AN=5008;NS=2504;DP=21778;EAS_AF=0.12;AMR_AF=0.3458;AFR_AF=0.3752;EUR_AF=0.3032;SAS_AF=0.363;AA=c|||;VT=SNP
6	29785561	rs17185377	C	T	100	PASS	AC=1020;AF=0.203674;AN=5008;NS=2504;DP=22342;EAS_AF=0.2917;AMR_AF=0.17;AFR_AF=0.2398;EUR_AF=0.0924;SAS_AF=0.2025;AA=c|||;VT=SNP
6	29785594	rs2735027	A	G	100	PASS	AC=2991;AF=0.597244;AN=5008;NS=2504;DP=23021;EAS_AF=0.6091;AMR_AF=0.5548;AFR_AF=0.621;EUR_AF=0.4602;SAS_AF=0.7239;AA=N|||;VT=SNP
6	29785662	rs17179010	G	T	100	PASS	AC=440;AF=0.0878594;AN=5008;NS=2504;DP=21590;EAS_AF=0.1964;AMR_AF=0.0375;AFR_AF=0.0008;EUR_AF=0.0596;SAS_AF=0.1585;AA=g|||;VT=SNP
6	29785671	rs17179017	C	T	100	PASS	AC=453;AF=0.0904553;AN=5008;NS=2504;DP=21487;EAS_AF=0.1974;AMR_AF=0.0389;AFR_AF=0.0061;EUR_AF=0.0636;SAS_AF=0.1585;AA=c|||;VT=SNP
6	29785776	rs1736951	C	T	100	PASS	AC=1514;AF=0.302316;AN=5008;NS=2504;DP=20793;EAS_AF=0.12;AMR_AF=0.3458;AFR_AF=0.3737;EUR_AF=0.3032;SAS_AF=0.362;AA=c|||;VT=SNP
6	29785784	rs17185412	A	G	100	PASS	AC=1020;AF=0.203674;AN=5008;NS=2504;DP=20631;EAS_AF=0.2917;AMR_AF=0.17;AFR_AF=0.2398;EUR_AF=0.0924;SAS_AF=0.2025;AA=a|||;VT=SNP
6	29785828	rs17185426	G	A	100	PASS	AC=440;AF=0.0878594;AN=5008;NS=2504;DP=20575;EAS_AF=0.1964;AMR_AF=0.0375;AFR_AF=0.0008;EUR_AF=0.0596;SAS_AF=0.1585;AA=g|||;VT=SNP
6	29785893	rs1633075	G	A	100	PASS	AC=2549;AF=0.508986;AN=5008;NS=2504;DP=19801;EAS_AF=0.4127;AMR_AF=0.5173;AFR_AF=0.6195;EUR_AF=0.3996;SAS_AF=0.5654;AA=a|||;VT=SNP
6	29785958	rs17179038	C	G	100	PASS	AC=448;AF=0.0894569;AN=5008;NS=2504;DP=21520;EAS_AF=0.1974;AMR_AF=0.0389;AFR_AF=0.0015;EUR_AF=0.0636;SAS_AF=0.1595;AA=c|||;VT=SNP
6	29785996	rs1633067	C	A	100	PASS	AC=1517;AF=0.302915;AN=5008;NS=2504;DP=21809;EAS_AF=0.12;AMR_AF=0.3458;AFR_AF=0.3752;EUR_AF=0.3032;SAS_AF=0.363;AA=c|||;VT=SNP
6	29786005	rs1736950	C	T	100	PASS	AC=1247;AF=0.249002;AN=5008;NS=2504;DP=21918;EAS_AF=0.1121;AMR_AF=0.2565;AFR_AF=0.2625;EUR_AF=0.2763;SAS_AF=0.3384;AA=c|||;VT=SNP
6	29786028	rs7742733	A	G	100	PASS	AC=1467;AF=0.292931;AN=5008;NS=2504;DP=22186;EAS_AF=0.4891;AMR_AF=0.2089;AFR_AF=0.2413;EUR_AF=0.1561;SAS_AF=0.3609;AA=N|||;VT=SNP
6	29786057	rs17185440	G	T	100	PASS	AC=447;AF=0.0892572;AN=5008;NS=2504;DP=22321;EAS_AF=0.1974;AMR_AF=0.0389;AFR_AF=0.0015;EUR_AF=0.0636;SAS_AF=0.1585;AA=g|||;VT=SNP
6	29786214	rs17185447	C	T	100	PASS	AC=453;AF=0.0904553;AN=5008;NS=2504;DP=20583;EAS_AF=0.1974;AMR_AF=0.0389;AFR_AF=0.0061;EUR_AF=0.0636;SAS_AF=0.1585;AA=c|||;VT=SNP
6	29786265	rs17179066	T	A	100	PASS	AC=454;AF=0.090655;AN=5008;NS=2504;DP=20272;EAS_AF=0.1984;AMR_AF=0.0389;AFR_AF=0.0061;EUR_AF=0.0636;SAS_AF=0.1585;AA=N|||;VT=SNP
6	29786335	rs114532713	C	T	100	PASS	AC=440;AF=0.0878594;AN=5008;NS=2504;DP=22399;EAS_AF=0.1964;AMR_AF=0.0375;AFR_AF=0.0008;EUR_AF=0.0596;SAS_AF=0.1585;AA=c|||;VT=SNP
6	29786346	rs113998437	C	T	100	PASS	AC=453;AF=0.0904553;AN=5008;NS=2504;DP=22584;EAS_AF=0.1974;AMR_AF=0.0389;AFR_AF=0.0061;EUR_AF=0.0636;SAS_AF=0.1585;AA=t|||;VT=SNP
6	29786352	rs115128443	G	A	100	PASS	AC=453;AF=0.0904553;AN=5008;NS=2504;DP=22469;EAS_AF=0.1974;AMR_AF=0.0389;AFR_AF=0.0061;EUR_AF=0.0636;SAS_AF=0.1585;AA=g|||;VT=SNP
6	29786409	rs62394682	C	G	100	PASS	AC=453;AF=0.0904553;AN=5008;NS=2504;DP=21879;EAS_AF=0.1974;AMR_AF=0.0389;AFR_AF=0.0061;EUR_AF=0.0636;SAS_AF=0.1585;AA=g|||;VT=SNP
6	29786420	rs1736948	C	T	100	PASS	AC=1247;AF=0.249002;AN=5008;NS=2504;DP=21724;EAS_AF=0.1121;AMR_AF=0.2565;AFR_AF=0.2625;EUR_AF=0.2763;SAS_AF=0.3384;AA=c|||;VT=SNP
6	29786432	rs1736947	C	T	100	PASS	AC=2990;AF=0.597045;AN=5008;NS=2504;DP=21890;EAS_AF=0.6091;AMR_AF=0.5548;AFR_AF=0.621;EUR_AF=0.4592;SAS_AF=0.7239;AA=t|||;VT=SNP
6	29786466	rs7743372	A	G	100	PASS	AC=1020;AF=0.203674;AN=5008;NS=2504;DP=21581;EAS_AF=0.2917;AMR_AF=0.17;AFR_AF=0.2398;EUR_AF=0.0924;SAS_AF=0.2025;AA=N|||;VT=SNP
6	29786487	rs1633053	A	G	100	PASS	AC=2990;AF=0.597045;AN=5008;NS=2504;DP=21151;EAS_AF=0.6091;AMR_AF=0.5548;AFR_AF=0.621;EUR_AF=0.4592;SAS_AF=0.7239;AA=N|||;VT=SNP
6	29786552	rs7743930	G	A	100	PASS	AC=1020;AF=0.203674;AN=5008;NS=2504;DP=19865;EAS_AF=0.2917;AMR_AF=0.17;AFR_AF=0.2398;EUR_AF=0.0924;SAS_AF=0.2025;AA=g|||;VT=SNP
6	29786644	rs1633047	A	G	100	PASS	AC=1247;AF=0.249002;AN=5008;NS=2504;DP=19555;EAS_AF=0.1121;AMR_AF=0.2565;AFR_AF=0.2625;EUR_AF=0.2763;SAS_AF=0.3384;AA=a|||;VT=SNP
6	29786732	rs1736946	T	C	100	PASS	AC=1517;AF=0.302915;AN=5008;NS=2504;DP=20139;EAS_AF=0.12;AMR_AF=0.3458;AFR_AF=0.3752;EUR_AF=0.3032;SAS_AF=0.363;AA=t|||;VT=SNP
6	29786734	rs1736945	T	C	100	PASS	AC=1517;AF=0.302915;AN=5008;NS=2504;DP=20114;EAS_AF=0.12;AMR_AF=0.3458;AFR_AF=0.3752;EUR_AF=0.3032;SAS_AF=0.363;AA=t|||;VT=SNP
6	29786754	rs66776450	T	C	100	PASS	AC=1020;AF=0.203674;AN=5008;NS=2504;DP=19498;EAS_AF=0.2917;AMR_AF=0.17;AFR_AF=0.2398;EUR_AF=0.0924;SAS_AF=0.2025;AA=t|||;VT=SNP
6	29786766	rs56067910	G	A	100	PASS	AC=459;AF=0.0916534;AN=5008;NS=2504;DP=18976;EAS_AF=0.2034;AMR_AF=0.0389;AFR_AF=0.0061;EUR_AF=0.0636;SAS_AF=0.1585;AA=g|||;VT=SNP
6	29786768	rs56221809	G	C	100	PASS	AC=1474;AF=0.294329;AN=5008;NS=2504;DP=18937;EAS_AF=0.4891;AMR_AF=0.2089;AFR_AF=0.2466;EUR_AF=0.1561;SAS_AF=0.3609;AA=N|||;VT=SNP
6	29786873	rs56128518	C	T	100	PASS	AC=440;AF=0.0878594;AN=5008;NS=2504;DP=16616;EAS_AF=0.1964;AMR_AF=0.0375;AFR_AF=0.0008;EUR_AF=0.0596;SAS_AF=0.1585;AA=c|||;VT=SNP
6	29787174	rs1736944	C	T	100	PASS	AC=2990;AF=0.597045;AN=5008;NS=2504;DP=20130;EAS_AF=0.6091;AMR_AF=0.5548;AFR_AF=0.621;EUR_AF=0.4592;SAS_AF=0.7239;AA=t|||;VT=SNP
6	29787202	rs6911139	G	A	100	PASS	AC=1306;AF=0.260783;AN=5008;NS=2504;DP=19704;EAS_AF=0.3472;AMR_AF=0.2839;AFR_AF=0.1914;EUR_AF=0.3479;SAS_AF=0.1595;AA=g|||;VT=SNP
6	29787238	rs2394176	G	A	100	PASS	AC=1021;AF=0.203874;AN=5008;NS=2504;DP=18291;EAS_AF=0.2917;AMR_AF=0.17;AFR_AF=0.2398;EUR_AF=0.0924;SAS_AF=0.2035;AA=a|||;VT=SNP
6	29787258	rs1633040	A	G	100	PASS	AC=2990;AF=0.597045;AN=5008;NS=2504;DP=17576;EAS_AF=0.6091;AMR_AF=0.5548;AFR_AF=0.621;EUR_AF=0.4592;SAS_AF=0.7239;AA=N|||;VT=SNP
6	29787300	rs1633039	G	T	100	PASS	AC=1247;AF=0.249002;AN=5008;NS=2504;DP=18029;EAS_AF=0.1121;AMR_AF=0.2565;AFR_AF=0.2625;EUR_AF=0.2763;SAS_AF=0.3384;AA=g|||;VT=SNP
6	29787369	rs2394177	A	G	100	PASS	AC=1020;AF=0.203674;AN=5008;NS=2504;DP=19209;EAS_AF=0.2917;AMR_AF=0.17;AFR_AF=0.2398;EUR_AF=0.0924;SAS_AF=0.2025;AA=a|||;VT=SNP
6	29787532	rs55729140	T	G	100	PASS	AC=453;AF=0.0904553;AN=5008;NS=2504;DP=16130;EAS_AF=0.1974;AMR_AF=0.0389;AFR_AF=0.0061;EUR_AF=0.0636;SAS_AF=0.1585;AA=t|||;VT=SNP
6	29787649	rs55970611	G	A	100	PASS	AC=453;AF=0.0904553;AN=5008;NS=2504;DP=13211;EAS_AF=0.1974;AMR_AF=0.0389;AFR_AF=0.0061;EUR_AF=0.0636;SAS_AF=0.1585;AA=g|||;VT=SNP
6	29787750	rs72848310	C	T	100	PASS	AC=1020;AF=0.203674;AN=5008;NS=2504;DP=13661;EAS_AF=0.2917;AMR_AF=0.17;AFR_AF=0.2398;EUR_AF=0.0924;SAS_AF=0.2025;AA=c|||;VT=SNP
6	29787903	rs1736943	T	C	100	PASS	AC=2991;AF=0.597244;AN=5008;NS=2504;DP=15522;EAS_AF=0.6091;AMR_AF=0.5562;AFR_AF=0.621;EUR_AF=0.4592;SAS_AF=0.7239;AA=N|||;VT=SNP
6	29787905	rs60774155	A	G	100	PASS	AC=1021;AF=0.203874;AN=5008;NS=2504;DP=15551;EAS_AF=0.2917;AMR_AF=0.1715;AFR_AF=0.2398;EUR_AF=0.0924;SAS_AF=0.2025;AA=a|||;VT=SNP
6	29787945	rs59457386	C	T	100	PASS	AC=1022;AF=0.204073;AN=5008;NS=2504;DP=14301;EAS_AF=0.2927;AMR_AF=0.1715;AFR_AF=0.2398;EUR_AF=0.0924;SAS_AF=0.2025;AA=t|||;VT=SNP
6	29787976	rs2743930	T	G	100	PASS	AC=1522;AF=0.303914;AN=5008;NS=2504;DP=14255;EAS_AF=0.3651;AMR_AF=0.3473;AFR_AF=0.2723;EUR_AF=0.3857;SAS_AF=0.1687;AA=t|||;VT=SNP
6	29788392	rs1155143	A	G	100	PASS	AC=1247;AF=0.249002;AN=5008;NS=2504;DP=16122;EAS_AF=0.1121;AMR_AF=0.2565;AFR_AF=0.2625;EUR_AF=0.2763;SAS_AF=0.3384;AA=a|||;VT=SNP
6	29788423	rs34468824	C	A	100	PASS	AC=1019;AF=0.203474;AN=5008;NS=2504;DP=17098;EAS_AF=0.2917;AMR_AF=0.17;AFR_AF=0.239;EUR_AF=0.0924;SAS_AF=0.2025;AA=c|||;VT=SNP
6	29788537	rs3873245	C	T	100	PASS	AC=453;AF=0.0904553;AN=5008;NS=2504;DP=19383;EAS_AF=0.1974;AMR_AF=0.0389;AFR_AF=0.0061;EUR_AF=0.0636;SAS_AF=0.1585;AA=c|||;VT=SNP
6	29788569	rs35320382	A	T	100	PASS	AC=1473;AF=0.294129;AN=5008;NS=2504;DP=20636;EAS_AF=0.4891;AMR_AF=0.2089;AFR_AF=0.2458;EUR_AF=0.1561;SAS_AF=0.3609;AA=a|||;VT=SNP
6	29788606	rs1610675	C	T	100	PASS	AC=1247;AF=0.249002;AN=5008;NS=2504;DP=20826;EAS_AF=0.1121;AMR_AF=0.255;AFR_AF=0.2632;EUR_AF=0.2763;SAS_AF=0.3384;AA=c|||;VT=SNP
6	29788757	rs35726606	G	C	100	PASS	AC=1020;AF=0.203674;AN=5008;NS=2504;DP=18943;EAS_AF=0.2917;AMR_AF=0.17;AFR_AF=0.2398;EUR_AF=0.0924;SAS_AF=0.2025;AA=g|||;VT=SNP
6	29788759	rs34543080	G	T	100	PASS	AC=1467;AF=0.292931;AN=5008;NS=2504;DP=19011;EAS_AF=0.4881;AMR_AF=0.2075;AFR_AF=0.2451;EUR_AF=0.1531;SAS_AF=0.3609;AA=g|||;VT=SNP
6	29788794	rs56324548	T	G	100	PASS	AC=453;AF=0.0904553;AN=5008;NS=2504;DP=18638;EAS_AF=0.1974;AMR_AF=0.0389;AFR_AF=0.0061;EUR_AF=0.0636;SAS_AF=0.1585;AA=t|||;VT=SNP
6	29788946	rs35494442	A	T	100	PASS	AC=1008;AF=0.201278;AN=5008;NS=2504;DP=22989;EAS_AF=0.2887;AMR_AF=0.17;AFR_AF=0.236;EUR_AF=0.0924;SAS_AF=0.1984;AA=a|||;VT=SNP
6	29788997	rs1610676	C	T	100	PASS	AC=2991;AF=0.597244;AN=5008;NS=2504;DP=21587;EAS_AF=0.6101;AMR_AF=0.5548;AFR_AF=0.621;EUR_AF=0.4592;SAS_AF=0.7239;AA=t|||;VT=SNP
6	29788998	rs34833819	G	A	100	PASS	AC=1020;AF=0.203674;AN=5008;NS=2504;DP=21545;EAS_AF=0.2917;AMR_AF=0.17;AFR_AF=0.2398;EUR_AF=0.0924;SAS_AF=0.2025;AA=g|||;VT=SNP
6	29789083	rs72838204	C	T	100	PASS	AC=540;AF=0.107827;AN=5008;NS=2504;DP=21399;EAS_AF=0.2143;AMR_AF=0.1354;AFR_AF=0.0091;EUR_AF=0.0676;SAS_AF=0.1534;AA=c|||;VT=SNP
6	29789136	rs61331935	T	A	100	PASS	AC=1020;AF=0.203674;AN=5008;NS=2504;DP=21037;EAS_AF=0.2917;AMR_AF=0.17;AFR_AF=0.2398;EUR_AF=0.0924;SAS_AF=0.2025;AA=N|||;VT=SNP
6	29789171	rs1610677	T	C	100	PASS	AC=2720;AF=0.543131;AN=5008;NS=2504;DP=20246;EAS_AF=0.6012;AMR_AF=0.4654;AFR_AF=0.5083;EUR_AF=0.4324;SAS_AF=0.6994;AA=N|||;VT=SNP
6	29789190	rs1610678	T	C	100	PASS	AC=2990;AF=0.597045;AN=5008;NS=2504;DP=20294;EAS_AF=0.6091;AMR_AF=0.5548;AFR_AF=0.621;EUR_AF=0.4592;SAS_AF=0.7239;AA=N|||;VT=SNP
6	29789999	rs1611149	C	T	100	PASS	AC=2990;AF=0.597045;AN=5008;NS=2504;DP=17375;EAS_AF=0.6091;AMR_AF=0.5548;AFR_AF=0.621;EUR_AF=0.4592;SAS_AF=0.7239;AA=t|||;VT=SNP
6	29790563	rs56236016	A	G	100	PASS	AC=440;AF=0.0878594;AN=5008;NS=2504;DP=20814;EAS_AF=0.1964;AMR_AF=0.0375;AFR_AF=0.0008;EUR_AF=0.0596;SAS_AF=0.1585;AA=a|||;VT=SNP
6	29790730	rs7769357	C	T	100	PASS	AC=1020;AF=0.203674;AN=5008;NS=2504;DP=20105;EAS_AF=0.2917;AMR_AF=0.17;AFR_AF=0.2398;EUR_AF=0.0924;SAS_AF=0.2025;AA=c|||;VT=SNP
6	29790763	rs7769235	A	C	100	PASS	AC=1020;AF=0.203674;AN=5008;NS=2504;DP=19462;EAS_AF=0.2917;AMR_AF=0.17;AFR_AF=0.2398;EUR_AF=0.0924;SAS_AF=0.2025;AA=N|||;VT=SNP
6	29790878	rs1611154	A	C	100	PASS	AC=2992;AF=0.597444;AN=5008;NS=2504;DP=22278;EAS_AF=0.6091;AMR_AF=0.5548;AFR_AF=0.621;EUR_AF=0.4602;SAS_AF=0.7249;AA=N|||;VT=SNP
6	29790880	rs557851020	A	G	100	PASS	AC=1257;AF=0.250998;AN=5008;NS=2504;DP=22246;EAS_AF=0.1131;AMR_AF=0.2579;AFR_AF=0.2632;EUR_AF=0.2813;SAS_AF=0.3405;AA=a|||;VT=SNP
6	29790905	rs1611156	G	A	100	PASS	AC=1520;AF=0.303514;AN=5008;NS=2504;DP=20619;EAS_AF=0.3651;AMR_AF=0.3473;AFR_AF=0.2723;EUR_AF=0.3847;SAS_AF=0.1677;AA=g|||;VT=SNP
6	29791033	rs6934957	C	T	100	PASS	AC=1306;AF=0.260783;AN=5008;NS=2504;DP=17137;EAS_AF=0.3472;AMR_AF=0.2839;AFR_AF=0.1914;EUR_AF=0.3479;SAS_AF=0.1595;AA=c|||;VT=SNP
6	29791117	rs28721581	G	A	100	PASS	AC=187;AF=0.0373403;AN=5008;NS=2504;DP=14856;EAS_AF=0.0446;AMR_AF=0.0548;AFR_AF=0.0008;EUR_AF=0.0736;SAS_AF=0.0297;AA=g|||;VT=SNP
6	29791220	rs1611157	C	T	100	PASS	AC=2719;AF=0.542931;AN=5008;NS=2504;DP=16669;EAS_AF=0.6012;AMR_AF=0.4654;AFR_AF=0.5083;EUR_AF=0.4324;SAS_AF=0.6984;AA=t|||;VT=SNP
6	29791256	rs1610679	C	T	100	PASS	AC=2747;AF=0.548522;AN=5008;NS=2504;DP=15802;EAS_AF=0.6012;AMR_AF=0.4683;AFR_AF=0.5272;EUR_AF=0.4324;SAS_AF=0.6994;AA=t|||;VT=SNP
6	29791452	rs72838212	A	G	100	PASS	AC=1020;AF=0.203674;AN=5008;NS=2504;DP=18327;EAS_AF=0.2917;AMR_AF=0.17;AFR_AF=0.2398;EUR_AF=0.0924;SAS_AF=0.2025;AA=N|||;VT=SNP
6	29791457	rs73414081	T	C	100	PASS	AC=142;AF=0.0283546;AN=5008;NS=2504;DP=18165;EAS_AF=0.0149;AMR_AF=0.013;AFR_AF=0.0741;EUR_AF=0.0119;SAS_AF=0.0082;AA=t|||;VT=SNP
6	29791493	rs1610680	G	A	100	PASS	AC=2721;AF=0.543331;AN=5008;NS=2504;DP=15910;EAS_AF=0.6012;AMR_AF=0.4669;AFR_AF=0.5083;EUR_AF=0.4324;SAS_AF=0.6994;AA=a|||;VT=SNP
6	29791542	rs1611158	A	G	100	PASS	AC=1264;AF=0.252396;AN=5008;NS=2504;DP=16976;EAS_AF=0.1131;AMR_AF=0.2594;AFR_AF=0.2678;EUR_AF=0.2813;SAS_AF=0.3405;AA=a|||;VT=SNP
6	29791561	rs1611159	A	C	100	PASS	AC=1250;AF=0.249601;AN=5008;NS=2504;DP=17675;EAS_AF=0.1121;AMR_AF=0.2579;AFR_AF=0.2625;EUR_AF=0.2773;SAS_AF=0.3395;AA=a|||;VT=SNP
6	29791736	rs1611160	C	T	100	PASS	AC=2720;AF=0.543131;AN=5008;NS=2504;DP=22567;EAS_AF=0.6012;AMR_AF=0.4654;AFR_AF=0.5083;EUR_AF=0.4324;SAS_AF=0.6994;AA=t|||;VT=SNP
6	29791809	rs140232731	C	A	100	PASS	AC=540;AF=0.107827;AN=5008;NS=2504;DP=23107;EAS_AF=0.2143;AMR_AF=0.1354;AFR_AF=0.0091;EUR_AF=0.0676;SAS_AF=0.1534;AA=c|||;VT=SNP
6	29791945	rs1611162	T	C	100	PASS	AC=1260;AF=0.251597;AN=5008;NS=2504;DP=21163;EAS_AF=0.1131;AMR_AF=0.2579;AFR_AF=0.2678;EUR_AF=0.2803;SAS_AF=0.3384;AA=t|||;VT=SNP
6	29791979	rs72838213	C	T	100	PASS	AC=1021;AF=0.203874;AN=5008;NS=2504;DP=20957;EAS_AF=0.2917;AMR_AF=0.1715;AFR_AF=0.2398;EUR_AF=0.0924;SAS_AF=0.2025;AA=c|||;VT=SNP
6	29791992	rs114588158	C	T	100	PASS	AC=442;AF=0.0882588;AN=5008;NS=2504;DP=20891;EAS_AF=0.1964;AMR_AF=0.0375;AFR_AF=0.0008;EUR_AF=0.0606;SAS_AF=0.1595;AA=c|||;VT=SNP
6	29792008	rs1611163	C	T	100	PASS	AC=1703;AF=0.340056;AN=5008;NS=2504;DP=21224;EAS_AF=0.3095;AMR_AF=0.2968;AFR_AF=0.2685;EUR_AF=0.341;SAS_AF=0.498;AA=c|||;VT=SNP
6	29792011	rs1611164	T	C	100	PASS	AC=2991;AF=0.597244;AN=5008;NS=2504;DP=21205;EAS_AF=0.6091;AMR_AF=0.5533;AFR_AF=0.621;EUR_AF=0.4602;SAS_AF=0.7249;AA=N|||;VT=SNP
6	29792114	rs1611165	T	C	100	PASS	AC=2994;AF=0.597843;AN=5008;NS=2504;DP=23573;EAS_AF=0.6111;AMR_AF=0.5562;AFR_AF=0.6218;EUR_AF=0.4592;SAS_AF=0.7239;AA=N|||;VT=SNP
6	29792269	rs1611166	C	T	100	PASS	AC=1700;AF=0.339457;AN=5008;NS=2504;DP=18994;EAS_AF=0.3095;AMR_AF=0.2954;AFR_AF=0.2685;EUR_AF=0.34;SAS_AF=0.4969;AA=c|||;VT=SNP
6	29792442	rs62391962	C	T	100	PASS	AC=440;AF=0.0878594;AN=5008;NS=2504;DP=21066;EAS_AF=0.1964;AMR_AF=0.0375;AFR_AF=0.0008;EUR_AF=0.0596;SAS_AF=0.1585;AA=c|||;VT=SNP
6	29792470	rs62391963	G	C	100	PASS	AC=440;AF=0.0878594;AN=5008;NS=2504;DP=22406;EAS_AF=0.1964;AMR_AF=0.0375;AFR_AF=0.0008;EUR_AF=0.0596;SAS_AF=0.1585;AA=g|||;VT=SNP
6	29792488	rs2735024	T	C	100	PASS	AC=1699;AF=0.339257;AN=5008;NS=2504;DP=23259;EAS_AF=0.3095;AMR_AF=0.2954;AFR_AF=0.2678;EUR_AF=0.34;SAS_AF=0.4969;AA=t|||;VT=SNP
6	29792575	rs2249571	A	G	100	PASS	AC=2628;AF=0.52476;AN=5008;NS=2504;DP=23613;EAS_AF=0.6002;AMR_AF=0.4467;AFR_AF=0.4887;EUR_AF=0.3986;SAS_AF=0.681;AA=N|||;VT=SNP
6	29792635	rs3882582	T	C	100	PASS	AC=1021;AF=0.203874;AN=5008;NS=2504;DP=20259;EAS_AF=0.2917;AMR_AF=0.17;AFR_AF=0.2398;EUR_AF=0.0924;SAS_AF=0.2035;AA=t|||;VT=SNP
6	29792636	rs3882583	G	A	100	PASS	AC=1021;AF=0.203874;AN=5008;NS=2504;DP=20143;EAS_AF=0.2917;AMR_AF=0.17;AFR_AF=0.2398;EUR_AF=0.0924;SAS_AF=0.2035;AA=g|||;VT=SNP
6	29792692	rs2394696	C	T	100	PASS	AC=1020;AF=0.203674;AN=5008;NS=2504;DP=20028;EAS_AF=0.2917;AMR_AF=0.17;AFR_AF=0.2398;EUR_AF=0.0924;SAS_AF=0.2025;AA=c|||;VT=SNP
6	29792958	rs1632951	T	G	100	PASS	AC=2720;AF=0.543131;AN=5008;NS=2504;DP=21504;EAS_AF=0.6012;AMR_AF=0.4654;AFR_AF=0.5083;EUR_AF=0.4324;SAS_AF=0.6994;AA=N|||;VT=SNP
6	29792996	rs1632950	C	T	100	PASS	AC=1700;AF=0.339457;AN=5008;NS=2504;DP=21589;EAS_AF=0.3095;AMR_AF=0.2954;AFR_AF=0.2685;EUR_AF=0.34;SAS_AF=0.4969;AA=c|||;VT=SNP
6	29793021	rs1736942	A	G	100	PASS	AC=1247;AF=0.249002;AN=5008;NS=2504;DP=20710;EAS_AF=0.1121;AMR_AF=0.2565;AFR_AF=0.2625;EUR_AF=0.2763;SAS_AF=0.3384;AA=a|||;VT=SNP
6	29793362	rs1736940	G	A	100	PASS	AC=2990;AF=0.597045;AN=5008;NS=2504;DP=18778;EAS_AF=0.6091;AMR_AF=0.5548;AFR_AF=0.621;EUR_AF=0.4592;SAS_AF=0.7239;AA=a|||;VT=SNP
6	29793365	rs72838218	G	A	100	PASS	AC=1020;AF=0.203674;AN=5008;NS=2504;DP=18666;EAS_AF=0.2917;AMR_AF=0.17;AFR_AF=0.2398;EUR_AF=0.0924;SAS_AF=0.2025;AA=g|||;VT=SNP
6	29793385	rs1736939	G	A	100	PASS	AC=1700;AF=0.339457;AN=5008;NS=2504;DP=18852;EAS_AF=0.3095;AMR_AF=0.2954;AFR_AF=0.2685;EUR_AF=0.34;SAS_AF=0.4969;AA=g|||;VT=SNP
6	29793590	rs1736938	A	G	100	PASS	AC=2713;AF=0.541733;AN=5008;NS=2504;DP=22235;EAS_AF=0.6002;AMR_AF=0.464;AFR_AF=0.5076;EUR_AF=0.4284;SAS_AF=0.6994;AA=N|||;VT=SNP
6	29793610	rs72492280	G	A	100	PASS	AC=1020;AF=0.203674;AN=5008;NS=2504;DP=22380;EAS_AF=0.2917;AMR_AF=0.17;AFR_AF=0.2398;EUR_AF=0.0924;SAS_AF=0.2025;AA=g|||;VT=SNP
6	29793724	rs1632949	T	C	100	PASS	AC=1700;AF=0.339457;AN=5008;NS=2504;DP=18731;EAS_AF=0.3095;AMR_AF=0.2954;AFR_AF=0.2685;EUR_AF=0.34;SAS_AF=0.4969;AA=t|||;VT=SNP
6	29793876	rs1736937	C	A	100	PASS	AC=1700;AF=0.339457;AN=5008;NS=2504;DP=17797;EAS_AF=0.3095;AMR_AF=0.2954;AFR_AF=0.2685;EUR_AF=0.34;SAS_AF=0.4969;AA=c|||;VT=SNP
6	29794049	rs1632948	T	C	100	PASS	AC=2990;AF=0.597045;AN=5008;NS=2504;DP=19078;EAS_AF=0.6091;AMR_AF=0.5548;AFR_AF=0.621;EUR_AF=0.4592;SAS_AF=0.7239;AA=N|||;VT=SNP
6	29794317	rs1736936	G	A	100	PASS	AC=2713;AF=0.541733;AN=5008;NS=2504;DP=16305;EAS_AF=0.6002;AMR_AF=0.464;AFR_AF=0.5076;EUR_AF=0.4284;SAS_AF=0.6994;AA=a|||;VT=SNP
6	29794443	rs1736935	A	G	100	PASS	AC=2989;AF=0.596845;AN=5008;NS=2504;DP=18015;EAS_AF=0.6091;AMR_AF=0.5548;AFR_AF=0.621;EUR_AF=0.4592;SAS_AF=0.7229;AA=N|||;VT=SNP
6	29794467	rs3823321	G	A	100	PASS	AC=1020;AF=0.203674;AN=5008;NS=2504;DP=18808;EAS_AF=0.2917;AMR_AF=0.17;AFR_AF=0.2398;EUR_AF=0.0924;SAS_AF=0.2025;AA=g|||;VT=SNP
6	29794482	rs1736934	A	T	100	PASS	AC=1701;AF=0.339657;AN=5008;NS=2504;DP=19295;EAS_AF=0.3095;AMR_AF=0.2968;AFR_AF=0.2685;EUR_AF=0.34;SAS_AF=0.4969;AA=a|||;VT=SNP
6	29794658	rs1632947	G	A	100	PASS	AC=2720;AF=0.543131;AN=5008;NS=2504;DP=19350;EAS_AF=0.6012;AMR_AF=0.4654;AFR_AF=0.5083;EUR_AF=0.4324;SAS_AF=0.6994;AA=a|||;VT=SNP
6	29794860	rs1632946	C	T	100	PASS	AC=2720;AF=0.543131;AN=5008;NS=2504;DP=19282;EAS_AF=0.6012;AMR_AF=0.4654;AFR_AF=0.5083;EUR_AF=0.4324;SAS_AF=0.6994;AA=t|||;VT=SNP;EX_TARGET
6	29794906	rs2249863	T	G	100	PASS	AC=2726;AF=0.544329;AN=5008;NS=2504;DP=19464;EAS_AF=0.6032;AMR_AF=0.4654;AFR_AF=0.5083;EUR_AF=0.4324;SAS_AF=0.7035;AA=t|||;VT=SNP
6	29794933	rs2735022	A	G	100	PASS	AC=2726;AF=0.544329;AN=5008;NS=2504;DP=19528;EAS_AF=0.6032;AMR_AF=0.4654;AFR_AF=0.5083;EUR_AF=0.4324;SAS_AF=0.7035;AA=N|||;VT=SNP
6	29794956	rs35674592	G	T	100	PASS	AC=2726;AF=0.544329;AN=5008;NS=2504;DP=19217;EAS_AF=0.6032;AMR_AF=0.4654;AFR_AF=0.5083;EUR_AF=0.4324;SAS_AF=0.7035;AA=g|||;VT=SNP
6	29794989	rs1632944	G	A	100	PASS	AC=2726;AF=0.544329;AN=5008;NS=2504;DP=19589;EAS_AF=0.6032;AMR_AF=0.4654;AFR_AF=0.5083;EUR_AF=0.4324;SAS_AF=0.7035;AA=a|||;VT=SNP
6	29795136	rs1736933	A	C	100	PASS	AC=2728;AF=0.544728;AN=5008;NS=2504;DP=17368;EAS_AF=0.6032;AMR_AF=0.4654;AFR_AF=0.5083;EUR_AF=0.4344;SAS_AF=0.7035;AA=N|||;VT=SNP
6	29795145	rs1736932	C	G	100	PASS	AC=2998;AF=0.598642;AN=5008;NS=2504;DP=17274;EAS_AF=0.6111;AMR_AF=0.5548;AFR_AF=0.621;EUR_AF=0.4612;SAS_AF=0.728;AA=g|||;VT=SNP
6	29795253	rs1632943	C	A	100	PASS	AC=2998;AF=0.598642;AN=5008;NS=2504;DP=15937;EAS_AF=0.6111;AMR_AF=0.5548;AFR_AF=0.621;EUR_AF=0.4612;SAS_AF=0.728;AA=c|||;VT=SNP
6	29795421	rs1233333	G	A	100	PASS	AC=2726;AF=0.544329;AN=5008;NS=2504;DP=14599;EAS_AF=0.6032;AMR_AF=0.4654;AFR_AF=0.5083;EUR_AF=0.4324;SAS_AF=0.7035;AA=a|||;VT=SNP
6	29795636	rs1630223	G	A	100	PASS	AC=2726;AF=0.544329;AN=5008;NS=2504;DP=14134;EAS_AF=0.6032;AMR_AF=0.4654;AFR_AF=0.5083;EUR_AF=0.4324;SAS_AF=0.7035;AA=g|||;VT=SNP;EX_TARGET
6	29795657	rs1630185	G	A	100	PASS	AC=2726;AF=0.544329;AN=5008;NS=2504;DP=13560;EAS_AF=0.6032;AMR_AF=0.4654;AFR_AF=0.5083;EUR_AF=0.4324;SAS_AF=0.7035;AA=g|||;VT=SNP;EX_TARGET
6	29795720	rs56388903	A	G	100	PASS	AC=4518;AF=0.902157;AN=5008;NS=2504;DP=10692;EAS_AF=0.9762;AMR_AF=0.902;AFR_AF=0.8933;EUR_AF=0.8449;SAS_AF=0.8967;AA=N|||;VT=SNP
6	29795747	rs6932888	G	C	100	PASS	AC=1275;AF=0.254593;AN=5008;NS=2504;DP=9965;EAS_AF=0.3472;AMR_AF=0.2795;AFR_AF=0.171;EUR_AF=0.3469;SAS_AF=0.1595;AA=g|||;VT=SNP
6	29795751	rs6932596	C	T	100	PASS	AC=1275;AF=0.254593;AN=5008;NS=2504;DP=9936;EAS_AF=0.3472;AMR_AF=0.2795;AFR_AF=0.171;EUR_AF=0.3469;SAS_AF=0.1595;AA=c|||;VT=SNP
6	29795768	rs1629329	T	C	100	PASS	AC=2996;AF=0.598243;AN=5008;NS=2504;DP=9307;EAS_AF=0.6111;AMR_AF=0.5548;AFR_AF=0.621;EUR_AF=0.4592;SAS_AF=0.728;AA=N|||;VT=SNP
6	29795809	rs1628628	C	T	100	PASS	AC=2285;AF=0.45627;AN=5008;NS=2504;DP=10326;EAS_AF=0.4067;AMR_AF=0.428;AFR_AF=0.5068;EUR_AF=0.3728;SAS_AF=0.545;AA=c|||;VT=SNP;EX_TARGET
6	29795993	rs1130355	G	A	100	PASS	AC=2726;AF=0.544329;AN=5008;NS=2504;DP=13086;EAS_AF=0.6032;AMR_AF=0.4654;AFR_AF=0.5083;EUR_AF=0.4324;SAS_AF=0.7035;AA=g|||;VT=SNP;EX_TARGET
6	29796103	rs1626038	T	C	100	PASS	AC=3122;AF=0.623403;AN=5008;NS=2504;DP=12325;EAS_AF=0.619;AMR_AF=0.562;AFR_AF=0.6694;EUR_AF=0.4602;SAS_AF=0.7771;AA=N|||;VT=SNP;EX_TARGET
6	29796115	rs1736927	A	C	100	PASS	AC=3122;AF=0.623403;AN=5008;NS=2504;DP=11831;EAS_AF=0.619;AMR_AF=0.562;AFR_AF=0.6694;EUR_AF=0.4602;SAS_AF=0.7771;AA=N|||;VT=SNP;EX_TARGET
6	29796152	rs1625907	G	C	100	PASS	AC=2845;AF=0.568091;AN=5008;NS=2504;DP=10993;EAS_AF=0.6111;AMR_AF=0.4726;AFR_AF=0.5514;EUR_AF=0.4334;SAS_AF=0.7526;AA=g|||;VT=SNP
6	29796257	rs1625035	C	T	100	PASS	AC=2996;AF=0.598243;AN=5008;NS=2504;DP=10968;EAS_AF=0.6101;AMR_AF=0.5548;AFR_AF=0.621;EUR_AF=0.4602;SAS_AF=0.728;AA=t|||;VT=SNP
6	29796306	rs1624337	G	A	100	PASS	AC=2720;AF=0.543131;AN=5008;NS=2504;DP=11979;EAS_AF=0.6032;AMR_AF=0.4654;AFR_AF=0.5038;EUR_AF=0.4324;SAS_AF=0.7035;AA=g|||;VT=SNP;EX_TARGET
6	29796327	rs1130356	C	T	100	PASS	AC=1253;AF=0.2502;AN=5008;NS=2504;DP=13097;EAS_AF=0.1141;AMR_AF=0.2565;AFR_AF=0.2625;EUR_AF=0.2763;SAS_AF=0.3425;AA=c|||;VT=SNP;EX_TARGET
6	29796369	rs3873252	A	T	100	PASS	AC=439;AF=0.0876597;AN=5008;NS=2504;DP=14207;EAS_AF=0.1954;AMR_AF=0.0375;AFR_AF=0.0008;EUR_AF=0.0596;SAS_AF=0.1585;AA=a|||;VT=SNP;EX_TARGET
6	29796376	rs12722477	C	A	100	PASS	AC=1015;AF=0.202676;AN=5008;NS=2504;DP=14748;EAS_AF=0.2857;AMR_AF=0.17;AFR_AF=0.2398;EUR_AF=0.0924;SAS_AF=0.2035;AA=c|||;VT=SNP;EX_TARGET
6	29796640	rs1632942	T	C	100	PASS	AC=2995;AF=0.598043;AN=5008;NS=2504;DP=16436;EAS_AF=0.6101;AMR_AF=0.5548;AFR_AF=0.621;EUR_AF=0.4592;SAS_AF=0.728;AA=N|||;VT=SNP
6	29796685	rs1632941	T	C	100	PASS	AC=2725;AF=0.544129;AN=5008;NS=2504;DP=18991;EAS_AF=0.6022;AMR_AF=0.4654;AFR_AF=0.5083;EUR_AF=0.4324;SAS_AF=0.7035;AA=t|||;VT=SNP
6	29796749	rs62391965	C	A	100	PASS	AC=437;AF=0.0872604;AN=5008;NS=2504;DP=20474;EAS_AF=0.1935;AMR_AF=0.0375;AFR_AF=0.0008;EUR_AF=0.0596;SAS_AF=0.1585;AA=c|||;VT=SNP
6	29796768	rs1632940	T	C	100	PASS	AC=4028;AF=0.804313;AN=5008;NS=2504;DP=19483;EAS_AF=0.9484;AMR_AF=0.7493;AFR_AF=0.6997;EUR_AF=0.7783;SAS_AF=0.863;AA=N|||;VT=SNP
6	29796838	rs1736923	A	G	100	PASS	AC=2727;AF=0.544529;AN=5008;NS=2504;DP=18546;EAS_AF=0.6022;AMR_AF=0.4654;AFR_AF=0.5098;EUR_AF=0.4324;SAS_AF=0.7035;AA=a|||;VT=SNP
6	29796935	rs1632939	G	A	100	PASS	AC=2725;AF=0.544129;AN=5008;NS=2504;DP=17425;EAS_AF=0.6022;AMR_AF=0.4654;AFR_AF=0.5083;EUR_AF=0.4324;SAS_AF=0.7035;AA=g|||;VT=SNP
6	29796986	rs1632938	G	A	100	PASS	AC=2725;AF=0.544129;AN=5008;NS=2504;DP=17602;EAS_AF=0.6022;AMR_AF=0.4654;AFR_AF=0.5083;EUR_AF=0.4324;SAS_AF=0.7035;AA=g|||;VT=SNP
6	29797173	rs1736920	A	G	100	PASS	AC=2995;AF=0.598043;AN=5008;NS=2504;DP=19106;EAS_AF=0.6101;AMR_AF=0.5548;AFR_AF=0.621;EUR_AF=0.4592;SAS_AF=0.728;AA=N|||;VT=SNP;EX_TARGET
6	29797553	rs1632937	G	C	100	PASS	AC=2725;AF=0.544129;AN=5008;NS=2504;DP=19624;EAS_AF=0.6022;AMR_AF=0.4654;AFR_AF=0.5083;EUR_AF=0.4324;SAS_AF=0.7035;AA=N|||;VT=SNP;EX_TARGET
6	29797639	rs1049033	C	T	100	PASS	AC=1161;AF=0.231829;AN=5008;NS=2504;DP=20908;EAS_AF=0.1091;AMR_AF=0.245;AFR_AF=0.2504;EUR_AF=0.2555;SAS_AF=0.2996;AA=N|||;VT=SNP;EX_TARGET
6	29797696	rs1130363	A	G	100	PASS	AC=2995;AF=0.598043;AN=5008;NS=2504;DP=20312;EAS_AF=0.6101;AMR_AF=0.5548;AFR_AF=0.621;EUR_AF=0.4592;SAS_AF=0.728;AA=N|||;VT=SNP;EX_TARGET
6	29797782	rs1611627	T	C	100	PASS	AC=2286;AF=0.45647;AN=5008;NS=2504;DP=19456;EAS_AF=0.4067;AMR_AF=0.428;AFR_AF=0.5076;EUR_AF=0.3728;SAS_AF=0.545;AA=N|||;VT=SNP
6	29797899	rs1632934	T	C	100	PASS	AC=2725;AF=0.544129;AN=5008;NS=2504;DP=20928;EAS_AF=0.6022;AMR_AF=0.4654;AFR_AF=0.5083;EUR_AF=0.4324;SAS_AF=0.7035;AA=t|||;VT=SNP
6	29797933	rs1632933	C	T	100	PASS	AC=2725;AF=0.544129;AN=5008;NS=2504;DP=21503;EAS_AF=0.6022;AMR_AF=0.4654;AFR_AF=0.5083;EUR_AF=0.4324;SAS_AF=0.7035;AA=c|||;VT=SNP
6	29797951	rs1736912	A	G	100	PASS	AC=2725;AF=0.544129;AN=5008;NS=2504;DP=21396;EAS_AF=0.6022;AMR_AF=0.4654;AFR_AF=0.5083;EUR_AF=0.4324;SAS_AF=0.7035;AA=N|||;VT=SNP
6	29798039	rs1632932	G	A	100	PASS	AC=2725;AF=0.544129;AN=5008;NS=2504;DP=20238;EAS_AF=0.6022;AMR_AF=0.4654;AFR_AF=0.5083;EUR_AF=0.4324;SAS_AF=0.7035;AA=g|||;VT=SNP
6	29798083	rs114038308	C	T	100	PASS	AC=439;AF=0.0876597;AN=5008;NS=2504;DP=21381;EAS_AF=0.1954;AMR_AF=0.0375;AFR_AF=0.0008;EUR_AF=0.0596;SAS_AF=0.1585;AA=c|||;VT=SNP;EX_TARGET
6	29798140	rs915667	A	G	100	PASS	AC=2641;AF=0.527356;AN=5008;NS=2504;DP=20614;EAS_AF=0.5972;AMR_AF=0.4539;AFR_AF=0.4985;EUR_AF=0.4115;SAS_AF=0.6656;AA=N|||;VT=SNP;EX_TARGET
6	29798419	rs915670	G	A	100	PASS	AC=1162;AF=0.232029;AN=5008;NS=2504;DP=18748;EAS_AF=0.1091;AMR_AF=0.245;AFR_AF=0.2504;EUR_AF=0.2555;SAS_AF=0.3006;AA=g|||;VT=SNP
6	29798425	rs915669	G	T	100	PASS	AC=2995;AF=0.598043;AN=5008;NS=2504;DP=19019;EAS_AF=0.6101;AMR_AF=0.5548;AFR_AF=0.621;EUR_AF=0.4592;SAS_AF=0.728;AA=t|||;VT=SNP
6	29798459	rs915668	C	G	100	PASS	AC=2995;AF=0.598043;AN=5008;NS=2504;DP=20723;EAS_AF=0.6101;AMR_AF=0.5548;AFR_AF=0.621;EUR_AF=0.4592;SAS_AF=0.728;AA=g|||;VT=SNP
6	29798610	rs1707	C	T	100	PASS	AC=4540;AF=0.90655;AN=5008;NS=2504;DP=16000;EAS_AF=0.9762;AMR_AF=0.9006;AFR_AF=0.91;EUR_AF=0.8459;SAS_AF=0.8967;AA=t|||;VT=SNP
6	29798617	rs1710	G	C	100	PASS	AC=2994;AF=0.597843;AN=5008;NS=2504;DP=15756;EAS_AF=0.6101;AMR_AF=0.5533;AFR_AF=0.621;EUR_AF=0.4592;SAS_AF=0.728;AA=N|||;VT=SNP
6	29798634	rs17179101	C	A	100	PASS	AC=439;AF=0.0876597;AN=5008;NS=2504;DP=15737;EAS_AF=0.1954;AMR_AF=0.0375;AFR_AF=0.0008;EUR_AF=0.0596;SAS_AF=0.1585;AA=c|||;VT=SNP
6	29798642	rs17179108	C	T	100	PASS	AC=727;AF=0.145168;AN=5008;NS=2504;DP=15536;EAS_AF=0.2044;AMR_AF=0.1326;AFR_AF=0.1188;EUR_AF=0.0924;SAS_AF=0.183;AA=t|||;VT=SNP
6	29798749	rs1063320	C	G	100	PASS	AC=2995;AF=0.598043;AN=5008;NS=2504;DP=19363;EAS_AF=0.6101;AMR_AF=0.5548;AFR_AF=0.621;EUR_AF=0.4592;SAS_AF=0.728;AA=g|||;VT=SNP
6	29798794	rs9380142	A	G	100	PASS	AC=1293;AF=0.258187;AN=5008;NS=2504;DP=20237;EAS_AF=0.3492;AMR_AF=0.281;AFR_AF=0.1914;EUR_AF=0.3439;SAS_AF=0.1503;AA=a|||;VT=SNP
6	29798803	rs1610696	C	G	100	PASS	AC=1253;AF=0.2502;AN=5008;NS=2504;DP=20356;EAS_AF=0.1141;AMR_AF=0.2565;AFR_AF=0.2625;EUR_AF=0.2763;SAS_AF=0.3425;AA=c|||;VT=SNP
6	29799029	rs17875408	C	T	100	PASS	AC=1307;AF=0.260982;AN=5008;NS=2504;DP=14710;EAS_AF=0.2986;AMR_AF=0.2608;AFR_AF=0.3563;EUR_AF=0.1223;SAS_AF=0.2362;AA=c|||;VT=SNP
6	29799103	rs1233330	A	G	100	PASS	AC=4518;AF=0.902157;AN=5008;NS=2504;DP=15981;EAS_AF=0.9762;AMR_AF=0.902;AFR_AF=0.8933;EUR_AF=0.8449;SAS_AF=0.8967;AA=N|||;VT=SNP
6	29799116	rs1611139	G	T	100	PASS	AC=1251;AF=0.2498;AN=5008;NS=2504;DP=17232;EAS_AF=0.1141;AMR_AF=0.2565;AFR_AF=0.2625;EUR_AF=0.2763;SAS_AF=0.3405;AA=g|||;VT=SNP
6	29799269	rs1611141	A	G	100	PASS	AC=3005;AF=0.60004;AN=5008;NS=2504;DP=12728;EAS_AF=0.6091;AMR_AF=0.5576;AFR_AF=0.6195;EUR_AF=0.4632;SAS_AF=0.7352;AA=N|||;VT=SNP
6	29799316	rs1611143	C	T	100	PASS	AC=1153;AF=0.230232;AN=5008;NS=2504;DP=16199;EAS_AF=0.1091;AMR_AF=0.2406;AFR_AF=0.2481;EUR_AF=0.2555;SAS_AF=0.2975;AA=c|||;VT=SNP
6	29799354	rs1611144	A	G	100	PASS	AC=2735;AF=0.546126;AN=5008;NS=2504;DP=13886;EAS_AF=0.6012;AMR_AF=0.4697;AFR_AF=0.5068;EUR_AF=0.4354;SAS_AF=0.7106;AA=a|||;VT=SNP
6	29799383	rs3888781	T	C	100	PASS	AC=440;AF=0.0878594;AN=5008;NS=2504;DP=14476;EAS_AF=0.1964;AMR_AF=0.0375;AFR_AF=0.0008;EUR_AF=0.0596;SAS_AF=0.1585;AA=t|||;VT=SNP
6	29799440	rs17875410	C	T	100	PASS	AC=542;AF=0.108227;AN=5008;NS=2504;DP=14849;EAS_AF=0.2063;AMR_AF=0.134;AFR_AF=0.0083;EUR_AF=0.0706;SAS_AF=0.1626;AA=c|||;VT=SNP
6	29799481	rs452850	G	A	100	PASS	AC=4105;AF=0.819688;AN=5008;NS=2504;DP=15955;EAS_AF=0.7808;AMR_AF=0.7767;AFR_AF=0.9334;EUR_AF=0.7773;SAS_AF=0.7802;AA=a|||;VT=SNP
6	29799746	rs2517898	C	G	100	PASS	AC=2035;AF=0.40635;AN=5008;NS=2504;DP=18529;EAS_AF=0.5109;AMR_AF=0.3689;AFR_AF=0.379;EUR_AF=0.2763;SAS_AF=0.4959;AA=g|||;VT=SNP
6	29800062	rs12661041	C	G	100	PASS	AC=1298;AF=0.259185;AN=5008;NS=2504;DP=17994;EAS_AF=0.2907;AMR_AF=0.2608;AFR_AF=0.354;EUR_AF=0.1262;SAS_AF=0.2342;AA=g|||;VT=SNP
6	29800067	rs3869053	A	G	100	PASS	AC=449;AF=0.0896565;AN=5008;NS=2504;DP=17992;EAS_AF=0.2034;AMR_AF=0.0403;AFR_AF=0.0008;EUR_AF=0.0596;SAS_AF=0.1585;AA=a|||;VT=SNP
6	29800101	rs2517897	C	A	100	PASS	AC=989;AF=0.197484;AN=5008;NS=2504;DP=19156;EAS_AF=0.2153;AMR_AF=0.1571;AFR_AF=0.177;EUR_AF=0.165;SAS_AF=0.2689;AA=c|||;VT=SNP
6	29800106	rs12661061	G	A	100	PASS	AC=1220;AF=0.24361;AN=5008;NS=2504;DP=19417;EAS_AF=0.2907;AMR_AF=0.2608;AFR_AF=0.2943;EUR_AF=0.1262;SAS_AF=0.2352;AA=g|||;VT=SNP
6	29800211	rs12662618	T	C	100	PASS	AC=1022;AF=0.204073;AN=5008;NS=2504;DP=19504;EAS_AF=0.2887;AMR_AF=0.2161;AFR_AF=0.1861;EUR_AF=0.1133;SAS_AF=0.226;AA=t|||;VT=SNP
6	29800307	rs12661066	C	T	100	PASS	AC=1300;AF=0.259585;AN=5008;NS=2504;DP=20856;EAS_AF=0.2907;AMR_AF=0.2608;AFR_AF=0.3548;EUR_AF=0.1262;SAS_AF=0.2352;AA=c|||;VT=SNP
6	29800829	rs2517894	A	G	100	PASS	AC=2390;AF=0.477236;AN=5008;NS=2504;DP=21378;EAS_AF=0.5179;AMR_AF=0.4294;AFR_AF=0.5605;EUR_AF=0.325;SAS_AF=0.5133;AA=N|||;VT=SNP
6	29800921	rs72838286	G	A	100	PASS	AC=1299;AF=0.259385;AN=5008;NS=2504;DP=22578;EAS_AF=0.2887;AMR_AF=0.2608;AFR_AF=0.3548;EUR_AF=0.1262;SAS_AF=0.2362;AA=g|||;VT=SNP
6	29801110	rs11753296	G	A	100	PASS	AC=1299;AF=0.259385;AN=5008;NS=2504;DP=18289;EAS_AF=0.2887;AMR_AF=0.2608;AFR_AF=0.3548;EUR_AF=0.1262;SAS_AF=0.2362;AA=g|||;VT=SNP
6	29801113	rs62391966	G	C	100	PASS	AC=451;AF=0.0900559;AN=5008;NS=2504;DP=18324;EAS_AF=0.2054;AMR_AF=0.0403;AFR_AF=0.0008;EUR_AF=0.0596;SAS_AF=0.1585;AA=g|||;VT=SNP
6	29801324	rs1610682	T	C	100	PASS	AC=831;AF=0.165935;AN=5008;NS=2504;DP=19524;EAS_AF=0.1032;AMR_AF=0.1527;AFR_AF=0.146;EUR_AF=0.1948;SAS_AF=0.2372;AA=t|||;VT=SNP
6	29801474	rs2517892	T	C	100	PASS	AC=2308;AF=0.460863;AN=5008;NS=2504;DP=18511;EAS_AF=0.506;AMR_AF=0.4179;AFR_AF=0.5446;EUR_AF=0.2913;SAS_AF=0.5061;AA=N|||;VT=SNP
6	29801652	rs56297686	A	G	100	PASS	AC=451;AF=0.0900559;AN=5008;NS=2504;DP=19589;EAS_AF=0.2054;AMR_AF=0.0403;AFR_AF=0.0008;EUR_AF=0.0596;SAS_AF=0.1585;AA=a|||;VT=SNP
6	29801654	rs72838292	A	G	100	PASS	AC=827;AF=0.165136;AN=5008;NS=2504;DP=19582;EAS_AF=0.2034;AMR_AF=0.1657;AFR_AF=0.1899;EUR_AF=0.0944;SAS_AF=0.1646;AA=a|||;VT=SNP
6	29801791	rs72838293	T	C	100	PASS	AC=1299;AF=0.259385;AN=5008;NS=2504;DP=18485;EAS_AF=0.2887;AMR_AF=0.2608;AFR_AF=0.3548;EUR_AF=0.1262;SAS_AF=0.2362;AA=t|||;VT=SNP
6	29801958	rs2743944	T	C	100	PASS	AC=2308;AF=0.460863;AN=5008;NS=2504;DP=20942;EAS_AF=0.506;AMR_AF=0.4179;AFR_AF=0.5446;EUR_AF=0.2913;SAS_AF=0.5061;AA=N|||;VT=SNP
6	29802021	rs61580820	C	G	100	PASS	AC=478;AF=0.0954473;AN=5008;NS=2504;DP=19779;EAS_AF=0.0853;AMR_AF=0.0951;AFR_AF=0.1694;EUR_AF=0.0318;SAS_AF=0.0716;AA=c|||;VT=SNP
6	29802045	rs9380143	C	T	100	PASS	AC=1128;AF=0.22524;AN=5008;NS=2504;DP=21306;EAS_AF=0.3492;AMR_AF=0.2406;AFR_AF=0.121;EUR_AF=0.3062;SAS_AF=0.1442;AA=c|||;VT=SNP
6	29802221	rs9393976	G	A	100	PASS	AC=696;AF=0.138978;AN=5008;NS=2504;DP=18971;EAS_AF=0.2798;AMR_AF=0.1412;AFR_AF=0.0083;EUR_AF=0.2028;SAS_AF=0.1033;AA=g|||;VT=SNP
6	29802233	rs9393977	T	C	100	PASS	AC=697;AF=0.139177;AN=5008;NS=2504;DP=18859;EAS_AF=0.2798;AMR_AF=0.1412;AFR_AF=0.0083;EUR_AF=0.2038;SAS_AF=0.1033;AA=t|||;VT=SNP
6	29802314	rs7754512	T	A	100	PASS	AC=1304;AF=0.260383;AN=5008;NS=2504;DP=18894;EAS_AF=0.2927;AMR_AF=0.2622;AFR_AF=0.3548;EUR_AF=0.1262;SAS_AF=0.2362;AA=t|||;VT=SNP
6	29802321	rs7772553	C	A	100	PASS	AC=1304;AF=0.260383;AN=5008;NS=2504;DP=18869;EAS_AF=0.2927;AMR_AF=0.2622;AFR_AF=0.3548;EUR_AF=0.1262;SAS_AF=0.2362;AA=c|||;VT=SNP
6	29802532	rs41315714	C	G	100	PASS	AC=776;AF=0.154952;AN=5008;NS=2504;DP=6412;EAS_AF=0.3036;AMR_AF=0.1686;AFR_AF=0.0182;EUR_AF=0.2177;SAS_AF=0.1125;AA=c|||;VT=SNP
6	29802550	rs2523793	C	T	100	PASS	AC=1845;AF=0.368411;AN=5008;NS=2504;DP=9428;EAS_AF=0.2996;AMR_AF=0.3761;AFR_AF=0.5401;EUR_AF=0.2276;SAS_AF=0.3466;AA=c|||;VT=SNP
6	29802551	rs2523792	T	C	100	PASS	AC=2302;AF=0.459665;AN=5008;NS=2504;DP=9637;EAS_AF=0.505;AMR_AF=0.4164;AFR_AF=0.5424;EUR_AF=0.2913;SAS_AF=0.5051;AA=N|||;VT=SNP
6	29802676	rs62391982	A	C	100	PASS	AC=451;AF=0.0900559;AN=5008;NS=2504;DP=17207;EAS_AF=0.2054;AMR_AF=0.0403;AFR_AF=0.0008;EUR_AF=0.0596;SAS_AF=0.1585;AA=a|||;VT=SNP
6	29802690	rs9380145	G	C	100	PASS	AC=1127;AF=0.22504;AN=5008;NS=2504;DP=16389;EAS_AF=0.3492;AMR_AF=0.2406;AFR_AF=0.1203;EUR_AF=0.3062;SAS_AF=0.1442;AA=g|||;VT=SNP
6	29802893	rs62391984	A	G	100	PASS	AC=451;AF=0.0900559;AN=5008;NS=2504;DP=17814;EAS_AF=0.2054;AMR_AF=0.0403;AFR_AF=0.0008;EUR_AF=0.0596;SAS_AF=0.1585;AA=a|||;VT=SNP
6	29802928	rs17179115	A	T	100	PASS	AC=1299;AF=0.259385;AN=5008;NS=2504;DP=18402;EAS_AF=0.2887;AMR_AF=0.2608;AFR_AF=0.3548;EUR_AF=0.1262;SAS_AF=0.2362;AA=a|||;VT=SNP
6	29802967	rs17179122	A	T	100	PASS	AC=1301;AF=0.259784;AN=5008;NS=2504;DP=18414;EAS_AF=0.2897;AMR_AF=0.2608;AFR_AF=0.3548;EUR_AF=0.1262;SAS_AF=0.2372;AA=t|||;VT=SNP
6	29802971	rs17179129	T	C	100	PASS	AC=449;AF=0.0896565;AN=5008;NS=2504;DP=18506;EAS_AF=0.2044;AMR_AF=0.0403;AFR_AF=0.0008;EUR_AF=0.0596;SAS_AF=0.1575;AA=t|||;VT=SNP
6	29802978	rs17179136	A	C	100	PASS	AC=450;AF=0.0898562;AN=5008;NS=2504;DP=18486;EAS_AF=0.2044;AMR_AF=0.0403;AFR_AF=0.0008;EUR_AF=0.0606;SAS_AF=0.1575;AA=a|||;VT=SNP
6	29803109	rs2517890	A	C	100	PASS	AC=1856;AF=0.370607;AN=5008;NS=2504;DP=17982;EAS_AF=0.3006;AMR_AF=0.3775;AFR_AF=0.5431;EUR_AF=0.2316;SAS_AF=0.3476;AA=N|||;VT=SNP
6	29803114	rs17185538	G	C	100	PASS	AC=451;AF=0.0900559;AN=5008;NS=2504;DP=18112;EAS_AF=0.2054;AMR_AF=0.0403;AFR_AF=0.0008;EUR_AF=0.0596;SAS_AF=0.1585;AA=g|||;VT=SNP
6	29803133	rs17185545	G	A	100	PASS	AC=1299;AF=0.259385;AN=5008;NS=2504;DP=18623;EAS_AF=0.2887;AMR_AF=0.2608;AFR_AF=0.3548;EUR_AF=0.1262;SAS_AF=0.2362;AA=g|||;VT=SNP
6	29803341	rs17179157	C	G	100	PASS	AC=451;AF=0.0900559;AN=5008;NS=2504;DP=18942;EAS_AF=0.2054;AMR_AF=0.0403;AFR_AF=0.0008;EUR_AF=0.0596;SAS_AF=0.1585;AA=c|||;VT=SNP
6	29803377	rs9258508	C	T	100	PASS	AC=185;AF=0.0369409;AN=5008;NS=2504;DP=19466;EAS_AF=0.0397;AMR_AF=0.0202;AFR_AF=0.0272;EUR_AF=0.0427;SAS_AF=0.0532;AA=c|||;VT=SNP
6	29803382	rs17179171	T	C	100	PASS	AC=451;AF=0.0900559;AN=5008;NS=2504;DP=19633;EAS_AF=0.2054;AMR_AF=0.0403;AFR_AF=0.0008;EUR_AF=0.0596;SAS_AF=0.1585;AA=t|||;VT=SNP
6	29803388	rs2517889	A	G	100	PASS	AC=2307;AF=0.460663;AN=5008;NS=2504;DP=19517;EAS_AF=0.506;AMR_AF=0.4179;AFR_AF=0.5439;EUR_AF=0.2913;SAS_AF=0.5061;AA=N|||;VT=SNP
6	29803505	rs2523791	C	T	100	PASS	AC=2307;AF=0.460663;AN=5008;NS=2504;DP=19249;EAS_AF=0.506;AMR_AF=0.4179;AFR_AF=0.5439;EUR_AF=0.2913;SAS_AF=0.5061;AA=t|||;VT=SNP
6	29803523	rs17185566	C	G	100	PASS	AC=451;AF=0.0900559;AN=5008;NS=2504;DP=19119;EAS_AF=0.2054;AMR_AF=0.0403;AFR_AF=0.0008;EUR_AF=0.0596;SAS_AF=0.1585;AA=c|||;VT=SNP
```
