## Supplementary material for "Characterization of shared and ancestry-specific signals driving complex traits using multi-ancestry fine-mapping": s1_remaining_snps.pvar (part 3 of 6)

```
6	29803526	rs4713250	G	T	100	PASS	AC=1127;AF=0.22504;AN=5008;NS=2504;DP=19065;EAS_AF=0.3492;AMR_AF=0.2406;AFR_AF=0.1203;EUR_AF=0.3062;SAS_AF=0.1442;AA=g|||;VT=SNP
6	29803650	rs2523790	T	G	100	PASS	AC=2307;AF=0.460663;AN=5008;NS=2504;DP=19241;EAS_AF=0.506;AMR_AF=0.4179;AFR_AF=0.5439;EUR_AF=0.2913;SAS_AF=0.5061;AA=N|||;VT=SNP
6	29803730	rs16896049	C	G	100	PASS	AC=451;AF=0.0900559;AN=5008;NS=2504;DP=19250;EAS_AF=0.2054;AMR_AF=0.0403;AFR_AF=0.0008;EUR_AF=0.0596;SAS_AF=0.1585;AA=c|||;VT=SNP
6	29803818	rs16896051	T	G	100	PASS	AC=823;AF=0.164337;AN=5008;NS=2504;DP=18556;EAS_AF=0.2034;AMR_AF=0.1657;AFR_AF=0.1861;EUR_AF=0.0944;SAS_AF=0.1656;AA=t|||;VT=SNP
6	29803880	rs9295821	A	G	100	PASS	AC=1259;AF=0.251398;AN=5008;NS=2504;DP=18684;EAS_AF=0.3492;AMR_AF=0.2723;AFR_AF=0.1906;EUR_AF=0.3221;SAS_AF=0.1452;AA=a|||;VT=SNP
6	29803886	rs2735019	C	A	100	PASS	AC=1856;AF=0.370607;AN=5008;NS=2504;DP=18708;EAS_AF=0.3006;AMR_AF=0.3775;AFR_AF=0.5431;EUR_AF=0.2316;SAS_AF=0.3476;AA=c|||;VT=SNP
6	29803927	rs59098250	C	T	100	PASS	AC=739;AF=0.147564;AN=5008;NS=2504;DP=18250;EAS_AF=0.2034;AMR_AF=0.1657;AFR_AF=0.1233;EUR_AF=0.0944;SAS_AF=0.1646;AA=c|||;VT=SNP
6	29804077	rs72838299	A	T	100	PASS	AC=1299;AF=0.259385;AN=5008;NS=2504;DP=18534;EAS_AF=0.2887;AMR_AF=0.2608;AFR_AF=0.3548;EUR_AF=0.1262;SAS_AF=0.2362;AA=a|||;VT=SNP
6	29804165	rs9404952	G	A	100	PASS	AC=2564;AF=0.511981;AN=5008;NS=2504;DP=17799;EAS_AF=0.6379;AMR_AF=0.5346;AFR_AF=0.5454;EUR_AF=0.4533;SAS_AF=0.3814;AA=g|||;VT=SNP
6	29804176	rs16896052	A	G	100	PASS	AC=451;AF=0.0900559;AN=5008;NS=2504;DP=17545;EAS_AF=0.2054;AMR_AF=0.0403;AFR_AF=0.0008;EUR_AF=0.0596;SAS_AF=0.1585;AA=a|||;VT=SNP
6	29804232	rs72838302	G	A	100	PASS	AC=1299;AF=0.259385;AN=5008;NS=2504;DP=17553;EAS_AF=0.2887;AMR_AF=0.2608;AFR_AF=0.3548;EUR_AF=0.1262;SAS_AF=0.2362;AA=g|||;VT=SNP
6	29804319	rs60690694	G	C	100	PASS	AC=451;AF=0.0900559;AN=5008;NS=2504;DP=16792;EAS_AF=0.2054;AMR_AF=0.0403;AFR_AF=0.0008;EUR_AF=0.0596;SAS_AF=0.1585;AA=g|||;VT=SNP
6	29804454	rs62391986	G	A	100	PASS	AC=452;AF=0.0902556;AN=5008;NS=2504;DP=20056;EAS_AF=0.2054;AMR_AF=0.0403;AFR_AF=0.0008;EUR_AF=0.0606;SAS_AF=0.1585;AA=g|||;VT=SNP
6	29804478	rs72842103	T	C	100	PASS	AC=739;AF=0.147564;AN=5008;NS=2504;DP=19468;EAS_AF=0.2034;AMR_AF=0.1657;AFR_AF=0.1233;EUR_AF=0.0944;SAS_AF=0.1646;AA=t|||;VT=SNP
6	29804705	rs7765903	T	A	100	PASS	AC=1299;AF=0.259385;AN=5008;NS=2504;DP=14488;EAS_AF=0.2887;AMR_AF=0.2608;AFR_AF=0.3548;EUR_AF=0.1262;SAS_AF=0.2362;AA=t|||;VT=SNP
6	29804778	rs2523789	T	C	100	PASS	AC=2314;AF=0.462061;AN=5008;NS=2504;DP=12914;EAS_AF=0.506;AMR_AF=0.4193;AFR_AF=0.5477;EUR_AF=0.2913;SAS_AF=0.5072;AA=N|||;VT=SNP
6	29804845	rs2394178	G	A	100	PASS	AC=1865;AF=0.372404;AN=5008;NS=2504;DP=15766;EAS_AF=0.3016;AMR_AF=0.3818;AFR_AF=0.5439;EUR_AF=0.2326;SAS_AF=0.3507;AA=g|||;VT=SNP
6	29805121	rs57066489	C	A	100	PASS	AC=451;AF=0.0900559;AN=5008;NS=2504;DP=19511;EAS_AF=0.2054;AMR_AF=0.0403;AFR_AF=0.0008;EUR_AF=0.0596;SAS_AF=0.1585;AA=c|||;VT=SNP
6	29805149	rs2523786	T	C	100	PASS	AC=2307;AF=0.460663;AN=5008;NS=2504;DP=19410;EAS_AF=0.506;AMR_AF=0.4179;AFR_AF=0.5439;EUR_AF=0.2913;SAS_AF=0.5061;AA=N|||;VT=SNP
6	29805166	rs2394179	C	T	100	PASS	AC=2307;AF=0.460663;AN=5008;NS=2504;DP=19420;EAS_AF=0.506;AMR_AF=0.4179;AFR_AF=0.5439;EUR_AF=0.2913;SAS_AF=0.5061;AA=t|||;VT=SNP
6	29805199	rs2394180	T	C	100	PASS	AC=1299;AF=0.259385;AN=5008;NS=2504;DP=20460;EAS_AF=0.2887;AMR_AF=0.2608;AFR_AF=0.3548;EUR_AF=0.1262;SAS_AF=0.2362;AA=t|||;VT=SNP
6	29805276	rs57753710	T	A	100	PASS	AC=451;AF=0.0900559;AN=5008;NS=2504;DP=23376;EAS_AF=0.2054;AMR_AF=0.0403;AFR_AF=0.0008;EUR_AF=0.0596;SAS_AF=0.1585;AA=t|||;VT=SNP
6	29805456	rs2394181	A	G	100	PASS	AC=2307;AF=0.460663;AN=5008;NS=2504;DP=21024;EAS_AF=0.506;AMR_AF=0.4179;AFR_AF=0.5439;EUR_AF=0.2913;SAS_AF=0.5061;AA=N|||;VT=SNP
6	29805464	rs2253955	G	A	100	PASS	AC=2308;AF=0.460863;AN=5008;NS=2504;DP=20854;EAS_AF=0.506;AMR_AF=0.4179;AFR_AF=0.5446;EUR_AF=0.2913;SAS_AF=0.5061;AA=a|||;VT=SNP
6	29805471	rs55936040	T	C	100	PASS	AC=451;AF=0.0900559;AN=5008;NS=2504;DP=20603;EAS_AF=0.2054;AMR_AF=0.0403;AFR_AF=0.0008;EUR_AF=0.0596;SAS_AF=0.1585;AA=t|||;VT=SNP
6	29805551	rs2394182	A	G	100	PASS	AC=2308;AF=0.460863;AN=5008;NS=2504;DP=20119;EAS_AF=0.506;AMR_AF=0.4179;AFR_AF=0.5439;EUR_AF=0.2922;SAS_AF=0.5061;AA=N|||;VT=SNP
6	29805741	rs2735015	T	A	100	PASS	AC=2311;AF=0.461462;AN=5008;NS=2504;DP=20223;EAS_AF=0.506;AMR_AF=0.4179;AFR_AF=0.5439;EUR_AF=0.2913;SAS_AF=0.5102;AA=N|||;VT=SNP
6	29805809	rs2735014	C	A	100	PASS	AC=1856;AF=0.370607;AN=5008;NS=2504;DP=19542;EAS_AF=0.3006;AMR_AF=0.3775;AFR_AF=0.5431;EUR_AF=0.2316;SAS_AF=0.3476;AA=c|||;VT=SNP
6	29805858	rs7755063	A	T	100	PASS	AC=1299;AF=0.259385;AN=5008;NS=2504;DP=19541;EAS_AF=0.2887;AMR_AF=0.2608;AFR_AF=0.3548;EUR_AF=0.1262;SAS_AF=0.2362;AA=a|||;VT=SNP
6	29805922	rs2253981	G	A	100	PASS	AC=2307;AF=0.460663;AN=5008;NS=2504;DP=20450;EAS_AF=0.506;AMR_AF=0.4179;AFR_AF=0.5439;EUR_AF=0.2913;SAS_AF=0.5061;AA=a|||;VT=SNP
6	29806033	rs7755504	C	G	100	PASS	AC=477;AF=0.0952476;AN=5008;NS=2504;DP=20656;EAS_AF=0.0853;AMR_AF=0.0951;AFR_AF=0.1687;EUR_AF=0.0318;SAS_AF=0.0716;AA=c|||;VT=SNP
6	29806062	rs2254071	T	C	100	PASS	AC=2308;AF=0.460863;AN=5008;NS=2504;DP=20255;EAS_AF=0.506;AMR_AF=0.4179;AFR_AF=0.5446;EUR_AF=0.2913;SAS_AF=0.5061;AA=N|||;VT=SNP
6	29806122	rs34918044	C	T	100	PASS	AC=539;AF=0.107628;AN=5008;NS=2504;DP=20498;EAS_AF=0.2034;AMR_AF=0.1354;AFR_AF=0.0083;EUR_AF=0.0726;SAS_AF=0.1595;AA=c|||;VT=SNP
6	29806194	rs2254077	T	C	100	PASS	AC=2307;AF=0.460663;AN=5008;NS=2504;DP=19653;EAS_AF=0.506;AMR_AF=0.4179;AFR_AF=0.5439;EUR_AF=0.2913;SAS_AF=0.5061;AA=N|||;VT=SNP
6	29806331	rs2523780	A	G	100	PASS	AC=2307;AF=0.460663;AN=5008;NS=2504;DP=21414;EAS_AF=0.506;AMR_AF=0.4179;AFR_AF=0.5439;EUR_AF=0.2913;SAS_AF=0.5061;AA=a|||;VT=SNP
6	29806341	rs9258525	T	C	100	PASS	AC=218;AF=0.0435304;AN=5008;NS=2504;DP=21347;EAS_AF=0.0397;AMR_AF=0.0231;AFR_AF=0.0461;EUR_AF=0.0477;SAS_AF=0.0542;AA=t|||;VT=SNP
6	29806557	rs78302703	A	G	100	PASS	AC=477;AF=0.0952476;AN=5008;NS=2504;DP=18177;EAS_AF=0.0853;AMR_AF=0.0951;AFR_AF=0.1687;EUR_AF=0.0318;SAS_AF=0.0716;AA=a|||;VT=SNP
6	29806741	rs73404487	A	G	100	PASS	AC=142;AF=0.0283546;AN=5008;NS=2504;DP=18483;EAS_AF=0.0149;AMR_AF=0.013;AFR_AF=0.0741;EUR_AF=0.0119;SAS_AF=0.0082;AA=a|||;VT=SNP
6	29806901	rs407238	C	G	100	PASS	AC=3704;AF=0.739617;AN=5008;NS=2504;DP=18856;EAS_AF=0.873;AMR_AF=0.7478;AFR_AF=0.7595;EUR_AF=0.6521;SAS_AF=0.6595;AA=g|||;VT=SNP
6	29806981	rs76723605	T	A	100	PASS	AC=740;AF=0.147764;AN=5008;NS=2504;DP=18288;EAS_AF=0.2034;AMR_AF=0.1657;AFR_AF=0.1241;EUR_AF=0.0944;SAS_AF=0.1646;AA=t|||;VT=SNP
6	29807006	rs2735011	T	C	100	PASS	AC=1890;AF=0.377396;AN=5008;NS=2504;DP=18461;EAS_AF=0.3006;AMR_AF=0.3818;AFR_AF=0.5658;EUR_AF=0.2326;SAS_AF=0.3476;AA=t|||;VT=SNP
6	29807077	rs58571887	C	A	100	PASS	AC=452;AF=0.0902556;AN=5008;NS=2504;DP=17931;EAS_AF=0.2054;AMR_AF=0.0403;AFR_AF=0.0015;EUR_AF=0.0596;SAS_AF=0.1585;AA=c|||;VT=SNP
6	29807393	rs2517887	G	C	100	PASS	AC=1856;AF=0.370607;AN=5008;NS=2504;DP=20040;EAS_AF=0.3006;AMR_AF=0.3775;AFR_AF=0.5431;EUR_AF=0.2316;SAS_AF=0.3476;AA=g|||;VT=SNP
6	29807588	rs72842172	G	A	100	PASS	AC=739;AF=0.147564;AN=5008;NS=2504;DP=15535;EAS_AF=0.2034;AMR_AF=0.1657;AFR_AF=0.1233;EUR_AF=0.0944;SAS_AF=0.1646;AA=g|||;VT=SNP
6	29807591	rs55918403	A	G	100	PASS	AC=451;AF=0.0900559;AN=5008;NS=2504;DP=15473;EAS_AF=0.2054;AMR_AF=0.0403;AFR_AF=0.0008;EUR_AF=0.0596;SAS_AF=0.1585;AA=a|||;VT=SNP
6	29807626	rs56061797	C	A	100	PASS	AC=451;AF=0.0900559;AN=5008;NS=2504;DP=14509;EAS_AF=0.2054;AMR_AF=0.0403;AFR_AF=0.0008;EUR_AF=0.0596;SAS_AF=0.1585;AA=c|||;VT=SNP
6	29807685	rs2517886	G	T	100	PASS	AC=1857;AF=0.370807;AN=5008;NS=2504;DP=15016;EAS_AF=0.3006;AMR_AF=0.3775;AFR_AF=0.5431;EUR_AF=0.2316;SAS_AF=0.3487;AA=g|||;VT=SNP
6	29807690	rs80123563	C	T	100	PASS	AC=1299;AF=0.259385;AN=5008;NS=2504;DP=15186;EAS_AF=0.2887;AMR_AF=0.2608;AFR_AF=0.3548;EUR_AF=0.1262;SAS_AF=0.2362;AA=c|||;VT=SNP
6	29807775	rs55665721	A	C	100	PASS	AC=451;AF=0.0900559;AN=5008;NS=2504;DP=16652;EAS_AF=0.2054;AMR_AF=0.0403;AFR_AF=0.0008;EUR_AF=0.0596;SAS_AF=0.1585;AA=N|||;VT=SNP
6	29807853	rs2735009	G	A	100	PASS	AC=1857;AF=0.370807;AN=5008;NS=2504;DP=16369;EAS_AF=0.3006;AMR_AF=0.3775;AFR_AF=0.5431;EUR_AF=0.2316;SAS_AF=0.3487;AA=g|||;VT=SNP
6	29807860	rs2523778	T	C	100	PASS	AC=2310;AF=0.461262;AN=5008;NS=2504;DP=16371;EAS_AF=0.5069;AMR_AF=0.4179;AFR_AF=0.5446;EUR_AF=0.2913;SAS_AF=0.5072;AA=N|||;VT=SNP
6	29807923	rs2743937	T	C	100	PASS	AC=1856;AF=0.370607;AN=5008;NS=2504;DP=15112;EAS_AF=0.3006;AMR_AF=0.3775;AFR_AF=0.5431;EUR_AF=0.2316;SAS_AF=0.3476;AA=t|||;VT=SNP
6	29808013	rs2735008	G	A	100	PASS	AC=1855;AF=0.370407;AN=5008;NS=2504;DP=15391;EAS_AF=0.2996;AMR_AF=0.3775;AFR_AF=0.5431;EUR_AF=0.2316;SAS_AF=0.3476;AA=g|||;VT=SNP
6	29808199	rs2735007	G	A	100	PASS	AC=1857;AF=0.370807;AN=5008;NS=2504;DP=12376;EAS_AF=0.3006;AMR_AF=0.3775;AFR_AF=0.5431;EUR_AF=0.2326;SAS_AF=0.3476;AA=g|||;VT=SNP
6	29808244	rs12662231	G	C	100	PASS	AC=1299;AF=0.259385;AN=5008;NS=2504;DP=11966;EAS_AF=0.2887;AMR_AF=0.2608;AFR_AF=0.3548;EUR_AF=0.1262;SAS_AF=0.2362;AA=g|||;VT=SNP
6	29808253	rs2735006	A	T	100	PASS	AC=1857;AF=0.370807;AN=5008;NS=2504;DP=11768;EAS_AF=0.3006;AMR_AF=0.3775;AFR_AF=0.5431;EUR_AF=0.2326;SAS_AF=0.3476;AA=a|||;VT=SNP
6	29808464	rs2735005	G	A	100	PASS	AC=2307;AF=0.460663;AN=5008;NS=2504;DP=12082;EAS_AF=0.506;AMR_AF=0.4179;AFR_AF=0.5439;EUR_AF=0.2913;SAS_AF=0.5061;AA=a|||;VT=SNP
6	29808634	rs2735003	T	G	100	PASS	AC=1859;AF=0.371206;AN=5008;NS=2504;DP=13993;EAS_AF=0.3016;AMR_AF=0.3775;AFR_AF=0.5439;EUR_AF=0.2316;SAS_AF=0.3487;AA=N|||;VT=SNP
6	29808718	rs2735002	A	G	100	PASS	AC=2311;AF=0.461462;AN=5008;NS=2504;DP=13152;EAS_AF=0.506;AMR_AF=0.4179;AFR_AF=0.5454;EUR_AF=0.2922;SAS_AF=0.5072;AA=N|||;VT=SNP
6	29808775	rs2735000	T	C	100	PASS	AC=1857;AF=0.370807;AN=5008;NS=2504;DP=13408;EAS_AF=0.3006;AMR_AF=0.3775;AFR_AF=0.5431;EUR_AF=0.2326;SAS_AF=0.3476;AA=t|||;VT=SNP
6	29808814	rs79287057	C	T	100	PASS	AC=539;AF=0.107628;AN=5008;NS=2504;DP=14507;EAS_AF=0.2034;AMR_AF=0.1354;AFR_AF=0.0083;EUR_AF=0.0726;SAS_AF=0.1595;AA=c|||;VT=SNP
6	29808861	rs9258537	G	A	100	PASS	AC=1856;AF=0.370607;AN=5008;NS=2504;DP=15714;EAS_AF=0.3006;AMR_AF=0.3775;AFR_AF=0.5431;EUR_AF=0.2316;SAS_AF=0.3476;AA=g|||;VT=SNP
6	29808877	rs9258538	C	T	100	PASS	AC=1853;AF=0.370008;AN=5008;NS=2504;DP=15996;EAS_AF=0.3006;AMR_AF=0.3761;AFR_AF=0.5431;EUR_AF=0.2306;SAS_AF=0.3466;AA=c|||;VT=SNP
6	29808951	rs2734998	C	G	100	PASS	AC=1856;AF=0.370607;AN=5008;NS=2504;DP=20331;EAS_AF=0.3006;AMR_AF=0.3775;AFR_AF=0.5431;EUR_AF=0.2316;SAS_AF=0.3476;AA=c|||;VT=SNP
6	29808988	rs59641053	A	G	100	PASS	AC=1299;AF=0.259385;AN=5008;NS=2504;DP=20416;EAS_AF=0.2887;AMR_AF=0.2608;AFR_AF=0.3548;EUR_AF=0.1262;SAS_AF=0.2362;AA=a|||;VT=SNP
6	29809009	rs61569152	A	C	100	PASS	AC=1300;AF=0.259585;AN=5008;NS=2504;DP=19938;EAS_AF=0.2897;AMR_AF=0.2608;AFR_AF=0.3548;EUR_AF=0.1262;SAS_AF=0.2362;AA=a|||;VT=SNP
6	29809087	rs2523777	C	T	100	PASS	AC=1857;AF=0.370807;AN=5008;NS=2504;DP=19659;EAS_AF=0.3006;AMR_AF=0.3775;AFR_AF=0.5439;EUR_AF=0.2316;SAS_AF=0.3476;AA=c|||;VT=SNP
6	29809382	rs1611133	C	T	100	PASS	AC=832;AF=0.166134;AN=5008;NS=2504;DP=21828;EAS_AF=0.1032;AMR_AF=0.1527;AFR_AF=0.1467;EUR_AF=0.1958;SAS_AF=0.2362;AA=c|||;VT=SNP
6	29809383	rs56166031	G	A	100	PASS	AC=741;AF=0.147963;AN=5008;NS=2504;DP=21715;EAS_AF=0.2034;AMR_AF=0.1657;AFR_AF=0.1248;EUR_AF=0.0944;SAS_AF=0.1646;AA=a|||;VT=SNP
6	29809477	rs55966126	C	T	100	PASS	AC=142;AF=0.0283546;AN=5008;NS=2504;DP=18865;EAS_AF=0.0149;AMR_AF=0.013;AFR_AF=0.0741;EUR_AF=0.0119;SAS_AF=0.0082;AA=c|||;VT=SNP
6	29809508	rs4314521	C	T	100	PASS	AC=451;AF=0.0900559;AN=5008;NS=2504;DP=18752;EAS_AF=0.2054;AMR_AF=0.0403;AFR_AF=0.0008;EUR_AF=0.0596;SAS_AF=0.1585;AA=c|||;VT=SNP
6	29809578	rs2523774	C	T	100	PASS	AC=1856;AF=0.370607;AN=5008;NS=2504;DP=20178;EAS_AF=0.3006;AMR_AF=0.3775;AFR_AF=0.5431;EUR_AF=0.2316;SAS_AF=0.3476;AA=c|||;VT=SNP
6	29809579	rs3900927	G	T	100	PASS	AC=451;AF=0.0900559;AN=5008;NS=2504;DP=20207;EAS_AF=0.2054;AMR_AF=0.0403;AFR_AF=0.0008;EUR_AF=0.0596;SAS_AF=0.1585;AA=g|||;VT=SNP
6	29809645	rs2734997	G	A	100	PASS	AC=2307;AF=0.460663;AN=5008;NS=2504;DP=19990;EAS_AF=0.506;AMR_AF=0.4179;AFR_AF=0.5439;EUR_AF=0.2913;SAS_AF=0.5061;AA=a|||;VT=SNP
6	29809647	rs6457066	C	A	100	PASS	AC=1299;AF=0.259385;AN=5008;NS=2504;DP=20002;EAS_AF=0.2887;AMR_AF=0.2608;AFR_AF=0.3548;EUR_AF=0.1262;SAS_AF=0.2362;AA=c|||;VT=SNP
6	29809860	rs1476570	G	A	100	PASS	AC=1996;AF=0.398562;AN=5008;NS=2504;DP=17784;EAS_AF=0.3185;AMR_AF=0.4352;AFR_AF=0.5688;EUR_AF=0.2704;SAS_AF=0.3569;AA=g|||;VT=SNP
6	29809956	rs3900925	C	T	100	PASS	AC=455;AF=0.0908546;AN=5008;NS=2504;DP=17736;EAS_AF=0.2054;AMR_AF=0.0418;AFR_AF=0.0008;EUR_AF=0.0616;SAS_AF=0.1595;AA=t|||;VT=SNP
6	29810113	rs2523773	C	T	100	PASS	AC=1856;AF=0.370607;AN=5008;NS=2504;DP=17919;EAS_AF=0.3006;AMR_AF=0.3775;AFR_AF=0.5431;EUR_AF=0.2316;SAS_AF=0.3476;AA=c|||;VT=SNP
6	29810288	rs2734996	T	A	100	PASS	AC=1849;AF=0.369209;AN=5008;NS=2504;DP=14964;EAS_AF=0.2996;AMR_AF=0.3761;AFR_AF=0.5424;EUR_AF=0.2276;SAS_AF=0.3476;AA=t|||;VT=SNP
6	29810447	rs56733837	A	G	100	PASS	AC=449;AF=0.0896565;AN=5008;NS=2504;DP=14100;EAS_AF=0.2034;AMR_AF=0.0403;AFR_AF=0.0008;EUR_AF=0.0596;SAS_AF=0.1585;AA=a|||;VT=SNP
6	29810467	rs58414786	C	G	100	PASS	AC=451;AF=0.0900559;AN=5008;NS=2504;DP=14340;EAS_AF=0.2044;AMR_AF=0.0418;AFR_AF=0.0008;EUR_AF=0.0596;SAS_AF=0.1585;AA=c|||;VT=SNP
6	29810496	rs58452318	C	T	100	PASS	AC=449;AF=0.0896565;AN=5008;NS=2504;DP=15632;EAS_AF=0.2034;AMR_AF=0.0403;AFR_AF=0.0008;EUR_AF=0.0596;SAS_AF=0.1585;AA=c|||;VT=SNP
6	29810543	rs4607472	A	G	100	PASS	AC=739;AF=0.147564;AN=5008;NS=2504;DP=16081;EAS_AF=0.2034;AMR_AF=0.1657;AFR_AF=0.1233;EUR_AF=0.0944;SAS_AF=0.1646;AA=a|||;VT=SNP
6	29810851	rs60167059	C	T	100	PASS	AC=451;AF=0.0900559;AN=5008;NS=2504;DP=18654;EAS_AF=0.2054;AMR_AF=0.0403;AFR_AF=0.0008;EUR_AF=0.0596;SAS_AF=0.1585;AA=c|||;VT=SNP
6	29810877	rs62392488	C	T	100	PASS	AC=452;AF=0.0902556;AN=5008;NS=2504;DP=19754;EAS_AF=0.2054;AMR_AF=0.0403;AFR_AF=0.0008;EUR_AF=0.0596;SAS_AF=0.1595;AA=c|||;VT=SNP
6	29810945	rs2734995	G	A	100	PASS	AC=998;AF=0.199281;AN=5008;NS=2504;DP=19372;EAS_AF=0.0962;AMR_AF=0.2061;AFR_AF=0.3374;EUR_AF=0.1332;SAS_AF=0.182;AA=g|||;VT=SNP
6	29811022	rs2523769	A	C	100	PASS	AC=2307;AF=0.460663;AN=5008;NS=2504;DP=19474;EAS_AF=0.506;AMR_AF=0.4179;AFR_AF=0.5439;EUR_AF=0.2913;SAS_AF=0.5061;AA=N|||;VT=SNP
6	29811074	rs56164731	G	T	100	PASS	AC=1273;AF=0.254193;AN=5008;NS=2504;DP=17483;EAS_AF=0.4087;AMR_AF=0.2061;AFR_AF=0.1868;EUR_AF=0.1541;SAS_AF=0.3231;AA=t|||;VT=SNP
6	29811125	rs58530170	G	A	100	PASS	AC=1273;AF=0.254193;AN=5008;NS=2504;DP=17932;EAS_AF=0.4087;AMR_AF=0.2061;AFR_AF=0.1868;EUR_AF=0.1541;SAS_AF=0.3231;AA=a|||;VT=SNP
6	29811131	rs1611136	G	A	100	PASS	AC=911;AF=0.181909;AN=5008;NS=2504;DP=17995;EAS_AF=0.1111;AMR_AF=0.1571;AFR_AF=0.1611;EUR_AF=0.1958;SAS_AF=0.2863;AA=g|||;VT=SNP
6	29811215	rs55944615	T	A	100	PASS	AC=822;AF=0.164137;AN=5008;NS=2504;DP=17035;EAS_AF=0.2034;AMR_AF=0.1657;AFR_AF=0.1861;EUR_AF=0.0944;SAS_AF=0.1646;AA=t|||;VT=SNP
6	29811237	rs2844827	T	C	100	PASS	AC=1830;AF=0.365415;AN=5008;NS=2504;DP=16809;EAS_AF=0.4206;AMR_AF=0.3228;AFR_AF=0.3752;EUR_AF=0.2594;SAS_AF=0.4346;AA=N|||;VT=SNP
6	29811383	rs57149040	T	C	100	PASS	AC=822;AF=0.164137;AN=5008;NS=2504;DP=19967;EAS_AF=0.2034;AMR_AF=0.1657;AFR_AF=0.1861;EUR_AF=0.0944;SAS_AF=0.1646;AA=t|||;VT=SNP
6	29811520	rs60071380	C	T	100	PASS	AC=822;AF=0.164137;AN=5008;NS=2504;DP=18418;EAS_AF=0.2034;AMR_AF=0.1657;AFR_AF=0.1861;EUR_AF=0.0944;SAS_AF=0.1646;AA=c|||;VT=SNP
6	29811709	rs16896081	C	T	100	PASS	AC=450;AF=0.0898562;AN=5008;NS=2504;DP=20561;EAS_AF=0.2034;AMR_AF=0.0403;AFR_AF=0.0008;EUR_AF=0.0606;SAS_AF=0.1585;AA=c|||;VT=SNP
6	29811750	rs4084097	T	C	100	PASS	AC=451;AF=0.0900559;AN=5008;NS=2504;DP=21033;EAS_AF=0.2054;AMR_AF=0.0403;AFR_AF=0.0008;EUR_AF=0.0596;SAS_AF=0.1585;AA=t|||;VT=SNP
6	29811767	rs79579812	C	T	100	PASS	AC=477;AF=0.0952476;AN=5008;NS=2504;DP=21198;EAS_AF=0.0853;AMR_AF=0.0951;AFR_AF=0.1687;EUR_AF=0.0318;SAS_AF=0.0716;AA=c|||;VT=SNP
6	29811819	rs116773407	A	G	100	PASS	AC=451;AF=0.0900559;AN=5008;NS=2504;DP=20029;EAS_AF=0.2054;AMR_AF=0.0403;AFR_AF=0.0008;EUR_AF=0.0596;SAS_AF=0.1585;AA=a|||;VT=SNP
6	29811868	rs4084096	G	T	100	PASS	AC=1273;AF=0.254193;AN=5008;NS=2504;DP=18811;EAS_AF=0.4087;AMR_AF=0.2061;AFR_AF=0.1868;EUR_AF=0.1541;SAS_AF=0.3231;AA=t|||;VT=SNP
6	29811876	rs9258550	A	G	100	PASS	AC=571;AF=0.114018;AN=5008;NS=2504;DP=18814;EAS_AF=0.2103;AMR_AF=0.0591;AFR_AF=0.0151;EUR_AF=0.1014;SAS_AF=0.2004;AA=a|||;VT=SNP
6	29812130	rs35161773	G	A	100	PASS	AC=1274;AF=0.254393;AN=5008;NS=2504;DP=15302;EAS_AF=0.4107;AMR_AF=0.2046;AFR_AF=0.1861;EUR_AF=0.1551;SAS_AF=0.3231;AA=a|||;VT=SNP
6	29812171	rs74364713	G	A	100	PASS	AC=822;AF=0.164137;AN=5008;NS=2504;DP=14595;EAS_AF=0.2044;AMR_AF=0.1657;AFR_AF=0.1853;EUR_AF=0.0944;SAS_AF=0.1646;AA=g|||;VT=SNP
6	29812197	rs35826581	A	G	100	PASS	AC=1275;AF=0.254593;AN=5008;NS=2504;DP=15521;EAS_AF=0.4097;AMR_AF=0.2061;AFR_AF=0.1876;EUR_AF=0.1541;SAS_AF=0.3231;AA=N|||;VT=SNP
6	29812241	rs34532525	A	G	100	PASS	AC=1274;AF=0.254393;AN=5008;NS=2504;DP=16182;EAS_AF=0.4097;AMR_AF=0.2061;AFR_AF=0.1868;EUR_AF=0.1541;SAS_AF=0.3231;AA=N|||;VT=SNP
6	29812255	rs36027729	G	A	100	PASS	AC=451;AF=0.0900559;AN=5008;NS=2504;DP=16723;EAS_AF=0.2054;AMR_AF=0.0403;AFR_AF=0.0008;EUR_AF=0.0596;SAS_AF=0.1585;AA=g|||;VT=SNP
6	29812278	rs35787407	C	A	100	PASS	AC=1274;AF=0.254393;AN=5008;NS=2504;DP=17290;EAS_AF=0.4097;AMR_AF=0.2061;AFR_AF=0.1868;EUR_AF=0.1541;SAS_AF=0.3231;AA=a|||;VT=SNP
6	29812404	rs5013310	C	T	100	PASS	AC=1273;AF=0.254193;AN=5008;NS=2504;DP=18282;EAS_AF=0.4087;AMR_AF=0.2061;AFR_AF=0.1868;EUR_AF=0.1541;SAS_AF=0.3231;AA=t|||;VT=SNP
6	29812442	rs5013309	C	T	100	PASS	AC=1272;AF=0.253994;AN=5008;NS=2504;DP=18910;EAS_AF=0.4077;AMR_AF=0.2061;AFR_AF=0.1868;EUR_AF=0.1541;SAS_AF=0.3231;AA=c|||;VT=SNP
6	29812445	rs5013308	T	C	100	PASS	AC=449;AF=0.0896565;AN=5008;NS=2504;DP=18952;EAS_AF=0.2034;AMR_AF=0.0403;AFR_AF=0.0008;EUR_AF=0.0596;SAS_AF=0.1585;AA=t|||;VT=SNP
6	29812505	rs2734990	A	T	100	PASS	AC=1830;AF=0.365415;AN=5008;NS=2504;DP=17547;EAS_AF=0.4206;AMR_AF=0.3228;AFR_AF=0.3752;EUR_AF=0.2594;SAS_AF=0.4346;AA=t|||;VT=SNP
6	29812564	rs72843666	C	T	100	PASS	AC=1274;AF=0.254393;AN=5008;NS=2504;DP=17134;EAS_AF=0.4087;AMR_AF=0.2061;AFR_AF=0.1876;EUR_AF=0.1541;SAS_AF=0.3231;AA=t|||;VT=SNP
6	29812643	rs2734989	G	A	100	PASS	AC=1008;AF=0.201278;AN=5008;NS=2504;DP=17810;EAS_AF=0.2173;AMR_AF=0.1571;AFR_AF=0.1891;EUR_AF=0.165;SAS_AF=0.2699;AA=a|||;VT=SNP
6	29812727	rs72843667	C	T	100	PASS	AC=1272;AF=0.253994;AN=5008;NS=2504;DP=18428;EAS_AF=0.4077;AMR_AF=0.2061;AFR_AF=0.1868;EUR_AF=0.1541;SAS_AF=0.3231;AA=t|||;VT=SNP
6	29812750	rs2523768	A	C	100	PASS	AC=1831;AF=0.365615;AN=5008;NS=2504;DP=18584;EAS_AF=0.4206;AMR_AF=0.3228;AFR_AF=0.3759;EUR_AF=0.2594;SAS_AF=0.4346;AA=N|||;VT=SNP
6	29812769	rs72843668	T	C	100	PASS	AC=1273;AF=0.254193;AN=5008;NS=2504;DP=19141;EAS_AF=0.4087;AMR_AF=0.2061;AFR_AF=0.1868;EUR_AF=0.1541;SAS_AF=0.3231;AA=N|||;VT=SNP
6	29812807	rs2523767	A	G	100	PASS	AC=1832;AF=0.365815;AN=5008;NS=2504;DP=18738;EAS_AF=0.4206;AMR_AF=0.3228;AFR_AF=0.3744;EUR_AF=0.2594;SAS_AF=0.4376;AA=N|||;VT=SNP
6	29812880	rs72843669	G	A	100	PASS	AC=822;AF=0.164137;AN=5008;NS=2504;DP=17063;EAS_AF=0.2034;AMR_AF=0.1657;AFR_AF=0.1861;EUR_AF=0.0944;SAS_AF=0.1646;AA=g|||;VT=SNP
6	29812895	rs72843670	T	C	100	PASS	AC=1282;AF=0.25599;AN=5008;NS=2504;DP=16989;EAS_AF=0.4107;AMR_AF=0.2089;AFR_AF=0.1876;EUR_AF=0.1581;SAS_AF=0.3231;AA=N|||;VT=SNP
6	29812896	rs114853934	G	A	100	PASS	AC=453;AF=0.0904553;AN=5008;NS=2504;DP=16961;EAS_AF=0.2063;AMR_AF=0.0418;AFR_AF=0.0008;EUR_AF=0.0596;SAS_AF=0.1585;AA=a|||;VT=SNP
6	29812956	rs57644190	C	G	100	PASS	AC=477;AF=0.0952476;AN=5008;NS=2504;DP=16915;EAS_AF=0.0853;AMR_AF=0.0951;AFR_AF=0.1687;EUR_AF=0.0318;SAS_AF=0.0716;AA=c|||;VT=SNP
6	29812958	rs62392493	G	A	100	PASS	AC=451;AF=0.0900559;AN=5008;NS=2504;DP=16877;EAS_AF=0.2054;AMR_AF=0.0403;AFR_AF=0.0008;EUR_AF=0.0596;SAS_AF=0.1585;AA=g|||;VT=SNP
6	29812974	rs2517879	G	A	100	PASS	AC=1828;AF=0.365016;AN=5008;NS=2504;DP=16181;EAS_AF=0.4196;AMR_AF=0.3228;AFR_AF=0.3752;EUR_AF=0.2594;SAS_AF=0.4335;AA=a|||;VT=SNP
6	29813004	rs72843672	C	T	100	PASS	AC=822;AF=0.164137;AN=5008;NS=2504;DP=16596;EAS_AF=0.2034;AMR_AF=0.1657;AFR_AF=0.1861;EUR_AF=0.0944;SAS_AF=0.1646;AA=c|||;VT=SNP
6	29813055	rs73747715	T	C	100	PASS	AC=822;AF=0.164137;AN=5008;NS=2504;DP=18758;EAS_AF=0.2034;AMR_AF=0.1657;AFR_AF=0.1861;EUR_AF=0.0944;SAS_AF=0.1646;AA=t|||;VT=SNP
6	29813240	rs62392494	T	C	100	PASS	AC=1273;AF=0.254193;AN=5008;NS=2504;DP=21855;EAS_AF=0.4087;AMR_AF=0.2061;AFR_AF=0.1868;EUR_AF=0.1541;SAS_AF=0.3231;AA=N|||;VT=SNP
6	29813380	rs2517878	C	T	100	PASS	AC=939;AF=0.1875;AN=5008;NS=2504;DP=18656;EAS_AF=0.1111;AMR_AF=0.1599;AFR_AF=0.1808;EUR_AF=0.1958;SAS_AF=0.2863;AA=c|||;VT=SNP
6	29813409	rs3873257	A	T	100	PASS	AC=1830;AF=0.365415;AN=5008;NS=2504;DP=18958;EAS_AF=0.4206;AMR_AF=0.3228;AFR_AF=0.3752;EUR_AF=0.2594;SAS_AF=0.4346;AA=t|||;VT=SNP
6	29813430	rs114583127	C	T	100	PASS	AC=451;AF=0.0900559;AN=5008;NS=2504;DP=19207;EAS_AF=0.2054;AMR_AF=0.0403;AFR_AF=0.0008;EUR_AF=0.0596;SAS_AF=0.1585;AA=t|||;VT=SNP
6	29813481	rs60108193	C	T	100	PASS	AC=739;AF=0.147564;AN=5008;NS=2504;DP=18314;EAS_AF=0.2034;AMR_AF=0.1657;AFR_AF=0.1233;EUR_AF=0.0944;SAS_AF=0.1646;AA=c|||;VT=SNP
6	29813489	rs115811566	C	T	100	PASS	AC=451;AF=0.0900559;AN=5008;NS=2504;DP=18295;EAS_AF=0.2054;AMR_AF=0.0403;AFR_AF=0.0008;EUR_AF=0.0596;SAS_AF=0.1585;AA=c|||;VT=SNP
6	29813497	rs61538976	A	G	100	PASS	AC=739;AF=0.147564;AN=5008;NS=2504;DP=18614;EAS_AF=0.2034;AMR_AF=0.1657;AFR_AF=0.1233;EUR_AF=0.0944;SAS_AF=0.1646;AA=a|||;VT=SNP
6	29813528	rs3873258	G	A	100	PASS	AC=558;AF=0.111422;AN=5008;NS=2504;DP=18585;EAS_AF=0.0188;AMR_AF=0.1153;AFR_AF=0.1876;EUR_AF=0.1014;SAS_AF=0.1115;AA=a|||;VT=SNP
6	29813565	rs57595769	C	T	100	PASS	AC=451;AF=0.0900559;AN=5008;NS=2504;DP=20145;EAS_AF=0.2054;AMR_AF=0.0403;AFR_AF=0.0008;EUR_AF=0.0596;SAS_AF=0.1585;AA=c|||;VT=SNP
6	29813573	rs3873259	T	C	100	PASS	AC=1830;AF=0.365415;AN=5008;NS=2504;DP=19836;EAS_AF=0.4206;AMR_AF=0.3228;AFR_AF=0.3752;EUR_AF=0.2594;SAS_AF=0.4346;AA=t|||;VT=SNP
6	29813682	rs3873260	A	G	100	PASS	AC=1830;AF=0.365415;AN=5008;NS=2504;DP=19582;EAS_AF=0.4206;AMR_AF=0.3228;AFR_AF=0.3752;EUR_AF=0.2594;SAS_AF=0.4346;AA=N|||;VT=SNP
6	29813836	rs57581141	C	A	100	PASS	AC=452;AF=0.0902556;AN=5008;NS=2504;DP=16969;EAS_AF=0.2054;AMR_AF=0.0403;AFR_AF=0.0015;EUR_AF=0.0596;SAS_AF=0.1585;AA=c|||;VT=SNP
6	29813855	rs58918579	A	G	100	PASS	AC=451;AF=0.0900559;AN=5008;NS=2504;DP=17449;EAS_AF=0.2054;AMR_AF=0.0403;AFR_AF=0.0008;EUR_AF=0.0596;SAS_AF=0.1585;AA=a|||;VT=SNP
6	29813870	rs57803507	A	G	100	PASS	AC=451;AF=0.0900559;AN=5008;NS=2504;DP=17876;EAS_AF=0.2054;AMR_AF=0.0403;AFR_AF=0.0008;EUR_AF=0.0596;SAS_AF=0.1585;AA=a|||;VT=SNP
6	29814340	rs6935644	A	G	100	PASS	AC=822;AF=0.164137;AN=5008;NS=2504;DP=16313;EAS_AF=0.2034;AMR_AF=0.1657;AFR_AF=0.1861;EUR_AF=0.0944;SAS_AF=0.1646;AA=a|||;VT=SNP
6	29814364	rs4081563	A	G	100	PASS	AC=451;AF=0.0900559;AN=5008;NS=2504;DP=16194;EAS_AF=0.2054;AMR_AF=0.0403;AFR_AF=0.0008;EUR_AF=0.0596;SAS_AF=0.1585;AA=a|||;VT=SNP
6	29814465	rs72843681	T	A	100	PASS	AC=822;AF=0.164137;AN=5008;NS=2504;DP=15694;EAS_AF=0.2034;AMR_AF=0.1657;AFR_AF=0.1861;EUR_AF=0.0944;SAS_AF=0.1646;AA=N|||;VT=SNP
6	29814553	rs3998738	A	G	100	PASS	AC=451;AF=0.0900559;AN=5008;NS=2504;DP=15896;EAS_AF=0.2054;AMR_AF=0.0403;AFR_AF=0.0008;EUR_AF=0.0596;SAS_AF=0.1585;AA=a|||;VT=SNP
6	29814589	rs72843683	T	C	100	PASS	AC=822;AF=0.164137;AN=5008;NS=2504;DP=15808;EAS_AF=0.2034;AMR_AF=0.1657;AFR_AF=0.1861;EUR_AF=0.0944;SAS_AF=0.1646;AA=N|||;VT=SNP
6	29814673	rs72843684	A	G	100	PASS	AC=822;AF=0.164137;AN=5008;NS=2504;DP=15712;EAS_AF=0.2034;AMR_AF=0.1657;AFR_AF=0.1861;EUR_AF=0.0944;SAS_AF=0.1646;AA=N|||;VT=SNP
6	29814778	rs1611750	T	G	100	PASS	AC=941;AF=0.187899;AN=5008;NS=2504;DP=16052;EAS_AF=0.1111;AMR_AF=0.1599;AFR_AF=0.1823;EUR_AF=0.1958;SAS_AF=0.2863;AA=t|||;VT=SNP
6	29814840	rs74636342	G	T	100	PASS	AC=778;AF=0.155351;AN=5008;NS=2504;DP=15660;EAS_AF=0.1925;AMR_AF=0.1599;AFR_AF=0.1762;EUR_AF=0.0885;SAS_AF=0.1544;AA=g|||;VT=SNP
6	29814986	rs115460701	C	T	100	PASS	AC=451;AF=0.0900559;AN=5008;NS=2504;DP=16264;EAS_AF=0.2054;AMR_AF=0.0403;AFR_AF=0.0008;EUR_AF=0.0596;SAS_AF=0.1585;AA=c|||;VT=SNP
6	29815571	rs3094179	A	G	100	PASS	AC=824;AF=0.164537;AN=5008;NS=2504;DP=16087;EAS_AF=0.2034;AMR_AF=0.1671;AFR_AF=0.1861;EUR_AF=0.0944;SAS_AF=0.1656;AA=N|||;VT=SNP
6	29815636	rs80097577	T	C	100	PASS	AC=822;AF=0.164137;AN=5008;NS=2504;DP=19672;EAS_AF=0.2034;AMR_AF=0.1657;AFR_AF=0.1861;EUR_AF=0.0944;SAS_AF=0.1646;AA=N|||;VT=SNP
6	29815694	rs28721753	C	T	100	PASS	AC=451;AF=0.0900559;AN=5008;NS=2504;DP=18800;EAS_AF=0.2054;AMR_AF=0.0403;AFR_AF=0.0008;EUR_AF=0.0596;SAS_AF=0.1585;AA=c|||;VT=SNP
6	29815732	rs6902658	T	C	100	PASS	AC=822;AF=0.164137;AN=5008;NS=2504;DP=17296;EAS_AF=0.2034;AMR_AF=0.1657;AFR_AF=0.1861;EUR_AF=0.0944;SAS_AF=0.1646;AA=N|||;VT=SNP
6	29815744	rs6922605	A	C	100	PASS	AC=822;AF=0.164137;AN=5008;NS=2504;DP=17651;EAS_AF=0.2034;AMR_AF=0.1657;AFR_AF=0.1861;EUR_AF=0.0944;SAS_AF=0.1646;AA=N|||;VT=SNP
6	29815754	rs9258566	A	G	100	PASS	AC=1830;AF=0.365415;AN=5008;NS=2504;DP=18067;EAS_AF=0.4206;AMR_AF=0.3228;AFR_AF=0.3752;EUR_AF=0.2594;SAS_AF=0.4346;AA=N|||;VT=SNP
6	29815787	rs6922901	C	T	100	PASS	AC=1830;AF=0.365415;AN=5008;NS=2504;DP=19750;EAS_AF=0.4206;AMR_AF=0.3228;AFR_AF=0.3752;EUR_AF=0.2594;SAS_AF=0.4346;AA=t|||;VT=SNP
6	29815984	rs2894118	G	T	100	PASS	AC=739;AF=0.147564;AN=5008;NS=2504;DP=18458;EAS_AF=0.2034;AMR_AF=0.1657;AFR_AF=0.1233;EUR_AF=0.0944;SAS_AF=0.1646;AA=g|||;VT=SNP
6	29816010	rs2394183	C	A	100	PASS	AC=739;AF=0.147564;AN=5008;NS=2504;DP=18379;EAS_AF=0.2034;AMR_AF=0.1657;AFR_AF=0.1233;EUR_AF=0.0944;SAS_AF=0.1646;AA=c|||;VT=SNP
6	29816041	rs28743486	G	A	100	PASS	AC=451;AF=0.0900559;AN=5008;NS=2504;DP=18326;EAS_AF=0.2054;AMR_AF=0.0403;AFR_AF=0.0008;EUR_AF=0.0596;SAS_AF=0.1585;AA=g|||;VT=SNP
6	29816282	rs2394184	T	C	100	PASS	AC=822;AF=0.164137;AN=5008;NS=2504;DP=20979;EAS_AF=0.2034;AMR_AF=0.1657;AFR_AF=0.1861;EUR_AF=0.0944;SAS_AF=0.1646;AA=-|||;VT=SNP
6	29816289	rs62392521	T	C	100	PASS	AC=451;AF=0.0900559;AN=5008;NS=2504;DP=21193;EAS_AF=0.2054;AMR_AF=0.0403;AFR_AF=0.0008;EUR_AF=0.0596;SAS_AF=0.1585;AA=t|||;VT=SNP
6	29816371	rs2394185	T	G	100	PASS	AC=539;AF=0.107628;AN=5008;NS=2504;DP=20166;EAS_AF=0.2034;AMR_AF=0.1354;AFR_AF=0.0083;EUR_AF=0.0726;SAS_AF=0.1595;AA=-|||;VT=SNP
6	29816421	rs2394186	A	G	100	PASS	AC=840;AF=0.167732;AN=5008;NS=2504;DP=16337;EAS_AF=0.2044;AMR_AF=0.1859;AFR_AF=0.1286;EUR_AF=0.17;SAS_AF=0.1677;AA=-|||;VT=SNP
6	29816495	rs28743648	G	A	100	PASS	AC=822;AF=0.164137;AN=5008;NS=2504;DP=17679;EAS_AF=0.2034;AMR_AF=0.1657;AFR_AF=0.1861;EUR_AF=0.0944;SAS_AF=0.1646;AA=-|||;VT=SNP
6	29816542	rs28724990	T	A	100	PASS	AC=1336;AF=0.266773;AN=5008;NS=2504;DP=18710;EAS_AF=0.4097;AMR_AF=0.2233;AFR_AF=0.208;EUR_AF=0.1759;SAS_AF=0.3231;AA=-|||;VT=SNP
6	29816633	rs28743711	A	G	100	PASS	AC=1272;AF=0.253994;AN=5008;NS=2504;DP=22708;EAS_AF=0.4087;AMR_AF=0.2046;AFR_AF=0.1868;EUR_AF=0.1541;SAS_AF=0.3231;AA=-|||;VT=SNP
6	29816641	rs55799039	A	G	100	PASS	AC=821;AF=0.163938;AN=5008;NS=2504;DP=22571;EAS_AF=0.2034;AMR_AF=0.1643;AFR_AF=0.1861;EUR_AF=0.0944;SAS_AF=0.1646;AA=-|||;VT=SNP
6	29816809	rs11758834	C	T	100	PASS	AC=477;AF=0.0952476;AN=5008;NS=2504;DP=21527;EAS_AF=0.0853;AMR_AF=0.0951;AFR_AF=0.1687;EUR_AF=0.0318;SAS_AF=0.0716;AA=-|||;VT=SNP
6	29817011	rs28764567	A	C	100	PASS	AC=735;AF=0.146765;AN=5008;NS=2504;DP=19847;EAS_AF=0.2014;AMR_AF=0.1643;AFR_AF=0.1233;EUR_AF=0.0934;SAS_AF=0.1646;AA=-|||;VT=SNP
6	29817086	rs56271566	T	G	100	PASS	AC=451;AF=0.0900559;AN=5008;NS=2504;DP=16110;EAS_AF=0.2054;AMR_AF=0.0403;AFR_AF=0.0008;EUR_AF=0.0596;SAS_AF=0.1585;AA=-|||;VT=SNP
6	29817106	rs2523765	T	A	100	PASS	AC=3226;AF=0.644169;AN=5008;NS=2504;DP=16261;EAS_AF=0.7877;AMR_AF=0.6527;AFR_AF=0.5908;EUR_AF=0.6203;SAS_AF=0.5869;AA=-|||;VT=SNP
6	29817123	rs28764613	G	A	100	PASS	AC=739;AF=0.147564;AN=5008;NS=2504;DP=16822;EAS_AF=0.2034;AMR_AF=0.1657;AFR_AF=0.1233;EUR_AF=0.0944;SAS_AF=0.1646;AA=-|||;VT=SNP
6	29817153	rs28764628	T	C	100	PASS	AC=739;AF=0.147564;AN=5008;NS=2504;DP=17588;EAS_AF=0.2034;AMR_AF=0.1657;AFR_AF=0.1233;EUR_AF=0.0944;SAS_AF=0.1646;AA=-|||;VT=SNP
6	29817244	rs9380146	G	A	100	PASS	AC=769;AF=0.153554;AN=5008;NS=2504;DP=18969;EAS_AF=0.3046;AMR_AF=0.1671;AFR_AF=0.0098;EUR_AF=0.2207;SAS_AF=0.1135;AA=-|||;VT=SNP
6	29817253	rs62392523	C	G	100	PASS	AC=449;AF=0.0896565;AN=5008;NS=2504;DP=18841;EAS_AF=0.2034;AMR_AF=0.0403;AFR_AF=0.0008;EUR_AF=0.0596;SAS_AF=0.1585;AA=-|||;VT=SNP
6	29817279	rs72843700	A	T	100	PASS	AC=741;AF=0.147963;AN=5008;NS=2504;DP=19240;EAS_AF=0.2034;AMR_AF=0.1657;AFR_AF=0.1241;EUR_AF=0.0944;SAS_AF=0.1656;AA=-|||;VT=SNP
6	29817288	rs62392524	T	C	100	PASS	AC=451;AF=0.0900559;AN=5008;NS=2504;DP=19378;EAS_AF=0.2054;AMR_AF=0.0403;AFR_AF=0.0008;EUR_AF=0.0596;SAS_AF=0.1585;AA=-|||;VT=SNP
6	29817322	rs72845903	T	A	100	PASS	AC=739;AF=0.147564;AN=5008;NS=2504;DP=19219;EAS_AF=0.2034;AMR_AF=0.1657;AFR_AF=0.1233;EUR_AF=0.0944;SAS_AF=0.1646;AA=-|||;VT=SNP
6	29817379	rs3886811	T	C	100	PASS	AC=449;AF=0.0896565;AN=5008;NS=2504;DP=18399;EAS_AF=0.2034;AMR_AF=0.0403;AFR_AF=0.0008;EUR_AF=0.0596;SAS_AF=0.1585;AA=-|||;VT=SNP
6	29817523	rs28764750	C	G	100	PASS	AC=740;AF=0.147764;AN=5008;NS=2504;DP=14720;EAS_AF=0.2034;AMR_AF=0.1657;AFR_AF=0.1233;EUR_AF=0.0944;SAS_AF=0.1656;AA=-|||;VT=SNP
6	29817532	rs72845906	T	A	100	PASS	AC=739;AF=0.147564;AN=5008;NS=2504;DP=15172;EAS_AF=0.2034;AMR_AF=0.1657;AFR_AF=0.1233;EUR_AF=0.0944;SAS_AF=0.1646;AA=-|||;VT=SNP
6	29817617	rs2523764	A	G	100	PASS	AC=1654;AF=0.330272;AN=5008;NS=2504;DP=17794;EAS_AF=0.4573;AMR_AF=0.3228;AFR_AF=0.1452;EUR_AF=0.2893;SAS_AF=0.4969;AA=-|||;VT=SNP
6	29817878	rs73747778	A	G	100	PASS	AC=739;AF=0.147564;AN=5008;NS=2504;DP=16491;EAS_AF=0.2034;AMR_AF=0.1657;AFR_AF=0.1233;EUR_AF=0.0944;SAS_AF=0.1646;AA=N|||;VT=SNP
6	29817896	rs73747779	C	T	100	PASS	AC=739;AF=0.147564;AN=5008;NS=2504;DP=16535;EAS_AF=0.2034;AMR_AF=0.1657;AFR_AF=0.1233;EUR_AF=0.0944;SAS_AF=0.1646;AA=N|||;VT=SNP
6	29817898	rs28728869	G	T	100	PASS	AC=739;AF=0.147564;AN=5008;NS=2504;DP=16543;EAS_AF=0.2034;AMR_AF=0.1657;AFR_AF=0.1233;EUR_AF=0.0944;SAS_AF=0.1646;AA=N|||;VT=SNP
6	29817923	rs11759549	G	C	100	PASS	AC=477;AF=0.0952476;AN=5008;NS=2504;DP=16967;EAS_AF=0.0853;AMR_AF=0.0951;AFR_AF=0.1687;EUR_AF=0.0318;SAS_AF=0.0716;AA=N|||;VT=SNP
6	29817938	rs72845909	G	A	100	PASS	AC=1190;AF=0.23762;AN=5008;NS=2504;DP=16844;EAS_AF=0.4087;AMR_AF=0.2061;AFR_AF=0.1241;EUR_AF=0.1541;SAS_AF=0.3231;AA=N|||;VT=SNP
6	29817995	rs2734988	G	A	100	PASS	AC=915;AF=0.182708;AN=5008;NS=2504;DP=15564;EAS_AF=0.254;AMR_AF=0.1571;AFR_AF=0.0219;EUR_AF=0.1948;SAS_AF=0.3323;AA=N|||;VT=SNP
6	29818000	rs3094178	G	C	100	PASS	AC=3141;AF=0.627196;AN=5008;NS=2504;DP=15452;EAS_AF=0.8254;AMR_AF=0.6513;AFR_AF=0.4236;EUR_AF=0.6541;SAS_AF=0.6534;AA=N|||;VT=SNP
6	29818021	rs3115628	C	T	100	PASS	AC=3050;AF=0.609026;AN=5008;NS=2504;DP=15274;EAS_AF=0.8244;AMR_AF=0.6499;AFR_AF=0.3608;EUR_AF=0.6501;SAS_AF=0.6513;AA=N|||;VT=SNP
6	29818123	rs2523763	G	A	100	PASS	AC=1480;AF=0.295527;AN=5008;NS=2504;DP=14783;EAS_AF=0.3671;AMR_AF=0.3271;AFR_AF=0.2776;EUR_AF=0.3618;SAS_AF=0.1554;AA=N|||;VT=SNP
6	29818127	rs28669293	G	A	100	PASS	AC=739;AF=0.147564;AN=5008;NS=2504;DP=14817;EAS_AF=0.2034;AMR_AF=0.1657;AFR_AF=0.1233;EUR_AF=0.0944;SAS_AF=0.1646;AA=N|||;VT=SNP
6	29818132	rs28552659	G	A	100	PASS	AC=739;AF=0.147564;AN=5008;NS=2504;DP=14721;EAS_AF=0.2034;AMR_AF=0.1657;AFR_AF=0.1233;EUR_AF=0.0944;SAS_AF=0.1646;AA=N|||;VT=SNP
6	29818159	rs4711200	C	T	100	PASS	AC=1257;AF=0.250998;AN=5008;NS=2504;DP=13600;EAS_AF=0.3492;AMR_AF=0.2695;AFR_AF=0.1899;EUR_AF=0.3231;SAS_AF=0.1452;AA=N|||;VT=SNP
6	29818165	rs28728979	C	A	100	PASS	AC=179;AF=0.0357428;AN=5008;NS=2504;DP=13314;EAS_AF=0.0079;AMR_AF=0.0259;AFR_AF=0;EUR_AF=0.0417;SAS_AF=0.1135;AA=N|||;VT=SNP
6	29818229	rs2734987	C	G	100	PASS	AC=1391;AF=0.277756;AN=5008;NS=2504;DP=11457;EAS_AF=0.3661;AMR_AF=0.3256;AFR_AF=0.2133;EUR_AF=0.3618;SAS_AF=0.1534;AA=N|||;VT=SNP
6	29818231	rs9258568	G	A	100	PASS	AC=1302;AF=0.259984;AN=5008;NS=2504;DP=11654;EAS_AF=0.2163;AMR_AF=0.2867;AFR_AF=0.3132;EUR_AF=0.1988;SAS_AF=0.2771;AA=N|||;VT=SNP
6	29818267	rs28457697	G	A	100	PASS	AC=741;AF=0.147963;AN=5008;NS=2504;DP=11773;EAS_AF=0.2044;AMR_AF=0.1671;AFR_AF=0.1233;EUR_AF=0.0944;SAS_AF=0.1646;AA=N|||;VT=SNP
6	29818330	rs9258570	G	C	100	PASS	AC=1298;AF=0.259185;AN=5008;NS=2504;DP=11515;EAS_AF=0.2163;AMR_AF=0.2867;AFR_AF=0.3116;EUR_AF=0.1988;SAS_AF=0.2751;AA=N|||;VT=SNP
6	29818568	rs2734986	T	C	100	PASS	AC=368;AF=0.0734824;AN=5008;NS=2504;DP=15035;EAS_AF=0.0188;AMR_AF=0.0476;AFR_AF=0.0204;EUR_AF=0.1262;SAS_AF=0.1656;AA=N|||;VT=SNP
6	29818662	rs2734985	T	C	100	PASS	AC=937;AF=0.187101;AN=5008;NS=2504;DP=13384;EAS_AF=0.2262;AMR_AF=0.1167;AFR_AF=0.0817;EUR_AF=0.1928;SAS_AF=0.3333;AA=N|||;VT=SNP
6	29818716	rs2523762	A	G	100	PASS	AC=935;AF=0.186701;AN=5008;NS=2504;DP=14088;EAS_AF=0.2262;AMR_AF=0.1167;AFR_AF=0.0802;EUR_AF=0.1928;SAS_AF=0.3333;AA=N|||;VT=SNP
6	29818726	rs2523761	A	G	100	PASS	AC=484;AF=0.0966454;AN=5008;NS=2504;DP=14395;EAS_AF=0.0208;AMR_AF=0.0764;AFR_AF=0.0794;EUR_AF=0.1332;SAS_AF=0.1748;AA=N|||;VT=SNP
6	29818744	rs2517870	C	A	100	PASS	AC=937;AF=0.187101;AN=5008;NS=2504;DP=15596;EAS_AF=0.2262;AMR_AF=0.1167;AFR_AF=0.0817;EUR_AF=0.1928;SAS_AF=0.3333;AA=N|||;VT=SNP
6	29818841	rs2523760	G	A	100	PASS	AC=938;AF=0.1873;AN=5008;NS=2504;DP=19243;EAS_AF=0.2262;AMR_AF=0.1167;AFR_AF=0.0817;EUR_AF=0.1928;SAS_AF=0.3344;AA=N|||;VT=SNP
6	29819040	rs72845913	G	A	100	PASS	AC=742;AF=0.148163;AN=5008;NS=2504;DP=16951;EAS_AF=0.2063;AMR_AF=0.1657;AFR_AF=0.1233;EUR_AF=0.0944;SAS_AF=0.1646;AA=N|||;VT=SNP
6	29819077	rs2247504	G	A	100	PASS	AC=2234;AF=0.446086;AN=5008;NS=2504;DP=16296;EAS_AF=0.4425;AMR_AF=0.3991;AFR_AF=0.3926;EUR_AF=0.3926;SAS_AF=0.6104;AA=N|||;VT=SNP
6	29819093	rs2523759	A	G	100	PASS	AC=944;AF=0.188498;AN=5008;NS=2504;DP=16743;EAS_AF=0.2262;AMR_AF=0.1182;AFR_AF=0.0825;EUR_AF=0.1968;SAS_AF=0.3344;AA=N|||;VT=SNP
6	29819198	rs2523758	A	G	100	PASS	AC=942;AF=0.188099;AN=5008;NS=2504;DP=18582;EAS_AF=0.2262;AMR_AF=0.1182;AFR_AF=0.0832;EUR_AF=0.1938;SAS_AF=0.3344;AA=N|||;VT=SNP
6	29819202	rs2975035	C	G	100	PASS	AC=1125;AF=0.224641;AN=5008;NS=2504;DP=18847;EAS_AF=0.3472;AMR_AF=0.2392;AFR_AF=0.1195;EUR_AF=0.3062;SAS_AF=0.1462;AA=N|||;VT=SNP
6	29819280	rs9258585	C	T	100	PASS	AC=694;AF=0.138578;AN=5008;NS=2504;DP=22502;EAS_AF=0.0268;AMR_AF=0.1182;AFR_AF=0.2806;EUR_AF=0.0954;SAS_AF=0.1207;AA=N|||;VT=SNP
6	29819281	rs12528253	G	A	100	PASS	AC=456;AF=0.0910543;AN=5008;NS=2504;DP=22404;EAS_AF=0.1131;AMR_AF=0.134;AFR_AF=0.1104;EUR_AF=0.0348;SAS_AF=0.0695;AA=N|||;VT=SNP
6	29819325	rs2517869	C	T	100	PASS	AC=839;AF=0.167532;AN=5008;NS=2504;DP=21356;EAS_AF=0.2252;AMR_AF=0.0922;AFR_AF=0.0234;EUR_AF=0.1928;SAS_AF=0.3303;AA=N|||;VT=SNP
6	29819338	rs2517868	C	A	100	PASS	AC=831;AF=0.165935;AN=5008;NS=2504;DP=21120;EAS_AF=0.2242;AMR_AF=0.0893;AFR_AF=0.0227;EUR_AF=0.1889;SAS_AF=0.3303;AA=N|||;VT=SNP
6	29819375	rs72845918	C	T	100	PASS	AC=789;AF=0.157548;AN=5008;NS=2504;DP=19904;EAS_AF=0.2063;AMR_AF=0.1844;AFR_AF=0.1346;EUR_AF=0.1133;SAS_AF=0.1646;AA=N|||;VT=SNP
6	29819475	rs2107199	G	A	100	PASS	AC=1485;AF=0.296526;AN=5008;NS=2504;DP=17909;EAS_AF=0.2331;AMR_AF=0.3012;AFR_AF=0.416;EUR_AF=0.2097;SAS_AF=0.2863;AA=N|||;VT=SNP
6	29819489	rs3998725	T	C	100	PASS	AC=1485;AF=0.296526;AN=5008;NS=2504;DP=17828;EAS_AF=0.2331;AMR_AF=0.3012;AFR_AF=0.416;EUR_AF=0.2097;SAS_AF=0.2863;AA=N|||;VT=SNP
6	29819541	rs7451408	C	A	100	PASS	AC=841;AF=0.167931;AN=5008;NS=2504;DP=17577;EAS_AF=0.2272;AMR_AF=0.0908;AFR_AF=0.0234;EUR_AF=0.1938;SAS_AF=0.3303;AA=N|||;VT=SNP
6	29819554	rs1317834	T	C	100	PASS	AC=840;AF=0.167732;AN=5008;NS=2504;DP=17237;EAS_AF=0.2262;AMR_AF=0.0908;AFR_AF=0.0234;EUR_AF=0.1938;SAS_AF=0.3303;AA=N|||;VT=SNP
6	29819599	rs9258593	T	C	100	PASS	AC=832;AF=0.166134;AN=5008;NS=2504;DP=17094;EAS_AF=0.2242;AMR_AF=0.0893;AFR_AF=0.0227;EUR_AF=0.1899;SAS_AF=0.3303;AA=N|||;VT=SNP
6	29819648	rs3880454	C	T	100	PASS	AC=2322;AF=0.463658;AN=5008;NS=2504;DP=17328;EAS_AF=0.4583;AMR_AF=0.3919;AFR_AF=0.4395;EUR_AF=0.4026;SAS_AF=0.6155;AA=N|||;VT=SNP
6	29819662	rs2107198	G	A	100	PASS	AC=789;AF=0.157548;AN=5008;NS=2504;DP=17852;EAS_AF=0.2063;AMR_AF=0.183;AFR_AF=0.1346;EUR_AF=0.1143;SAS_AF=0.1646;AA=N|||;VT=SNP
6	29819695	rs7451468	G	C	100	PASS	AC=839;AF=0.167532;AN=5008;NS=2504;DP=18713;EAS_AF=0.2252;AMR_AF=0.0908;AFR_AF=0.0234;EUR_AF=0.1938;SAS_AF=0.3303;AA=N|||;VT=SNP
6	29819741	rs3892860	A	G	100	PASS	AC=839;AF=0.167532;AN=5008;NS=2504;DP=16690;EAS_AF=0.2252;AMR_AF=0.0908;AFR_AF=0.0234;EUR_AF=0.1938;SAS_AF=0.3303;AA=N|||;VT=SNP
6	29819813	rs2428509	G	A	100	PASS	AC=839;AF=0.167532;AN=5008;NS=2504;DP=15093;EAS_AF=0.2252;AMR_AF=0.0908;AFR_AF=0.0234;EUR_AF=0.1938;SAS_AF=0.3303;AA=N|||;VT=SNP
6	29819909	rs2508053	C	T	100	PASS	AC=2381;AF=0.475439;AN=5008;NS=2504;DP=16398;EAS_AF=0.4593;AMR_AF=0.4092;AFR_AF=0.4728;EUR_AF=0.4036;SAS_AF=0.6166;AA=N|||;VT=SNP
6	29820002	rs2508052	C	A	100	PASS	AC=369;AF=0.0736821;AN=5008;NS=2504;DP=19507;EAS_AF=0.0188;AMR_AF=0.0476;AFR_AF=0.0204;EUR_AF=0.1272;SAS_AF=0.1656;AA=N|||;VT=SNP
6	29820034	rs2508051	T	C	100	PASS	AC=946;AF=0.188898;AN=5008;NS=2504;DP=19008;EAS_AF=0.2282;AMR_AF=0.1182;AFR_AF=0.0825;EUR_AF=0.1978;SAS_AF=0.3333;AA=N|||;VT=SNP
6	29820047	rs2508050	T	C	100	PASS	AC=348;AF=0.0694888;AN=5008;NS=2504;DP=18630;EAS_AF=0.0565;AMR_AF=0.0807;AFR_AF=0.0651;EUR_AF=0.0865;SAS_AF=0.0634;AA=N|||;VT=SNP
6	29820110	rs9258605	G	A	100	PASS	AC=178;AF=0.0355431;AN=5008;NS=2504;DP=16117;EAS_AF=0.0387;AMR_AF=0.0202;AFR_AF=0.0219;EUR_AF=0.0427;SAS_AF=0.0542;AA=N|||;VT=SNP
6	29820170	rs9258606	G	C	100	PASS	AC=947;AF=0.189097;AN=5008;NS=2504;DP=15206;EAS_AF=0.2282;AMR_AF=0.1182;AFR_AF=0.0825;EUR_AF=0.1978;SAS_AF=0.3344;AA=N|||;VT=SNP
6	29820253	rs9258610	G	A	100	PASS	AC=946;AF=0.188898;AN=5008;NS=2504;DP=16606;EAS_AF=0.2272;AMR_AF=0.1182;AFR_AF=0.0825;EUR_AF=0.1978;SAS_AF=0.3344;AA=N|||;VT=SNP
6	29820278	rs3115627	A	G	100	PASS	AC=1505;AF=0.300519;AN=5008;NS=2504;DP=17503;EAS_AF=0.3651;AMR_AF=0.3329;AFR_AF=0.2965;EUR_AF=0.3608;SAS_AF=0.1544;AA=N|||;VT=SNP
6	29820329	rs5013087	C	G	100	PASS	AC=945;AF=0.188698;AN=5008;NS=2504;DP=20535;EAS_AF=0.2272;AMR_AF=0.1182;AFR_AF=0.0825;EUR_AF=0.1978;SAS_AF=0.3333;AA=N|||;VT=SNP
6	29820389	rs5013088	T	C	100	PASS	AC=945;AF=0.188698;AN=5008;NS=2504;DP=19435;EAS_AF=0.2272;AMR_AF=0.1182;AFR_AF=0.0825;EUR_AF=0.1978;SAS_AF=0.3333;AA=N|||;VT=SNP
6	29820448	rs5013089	G	A	100	PASS	AC=382;AF=0.076278;AN=5008;NS=2504;DP=18576;EAS_AF=0.0198;AMR_AF=0.049;AFR_AF=0.0257;EUR_AF=0.1312;SAS_AF=0.1656;AA=N|||;VT=SNP
6	29820466	rs3862293	G	A	100	PASS	AC=1440;AF=0.28754;AN=5008;NS=2504;DP=18539;EAS_AF=0.2321;AMR_AF=0.2925;AFR_AF=0.3903;EUR_AF=0.2078;SAS_AF=0.2843;AA=N|||;VT=SNP
6	29820487	rs5013091	G	C	100	PASS	AC=944;AF=0.188498;AN=5008;NS=2504;DP=17886;EAS_AF=0.2272;AMR_AF=0.1182;AFR_AF=0.0825;EUR_AF=0.1978;SAS_AF=0.3323;AA=N|||;VT=SNP
6	29820488	rs9258616	C	T	100	PASS	AC=671;AF=0.133986;AN=5008;NS=2504;DP=17893;EAS_AF=0.0258;AMR_AF=0.1167;AFR_AF=0.2655;EUR_AF=0.0954;SAS_AF=0.1196;AA=N|||;VT=SNP
6	29820494	rs5013092	T	A	100	PASS	AC=944;AF=0.188498;AN=5008;NS=2504;DP=17666;EAS_AF=0.2272;AMR_AF=0.1182;AFR_AF=0.0825;EUR_AF=0.1978;SAS_AF=0.3323;AA=N|||;VT=SNP
6	29820503	rs9258618	G	A	100	PASS	AC=209;AF=0.0417332;AN=5008;NS=2504;DP=17671;EAS_AF=0.0387;AMR_AF=0.0231;AFR_AF=0.0401;EUR_AF=0.0477;SAS_AF=0.0542;AA=N|||;VT=SNP
6	29820586	rs5013093	C	T	100	PASS	AC=945;AF=0.188698;AN=5008;NS=2504;DP=18696;EAS_AF=0.2272;AMR_AF=0.1182;AFR_AF=0.0825;EUR_AF=0.1978;SAS_AF=0.3333;AA=N|||;VT=SNP
6	29820587	rs5013094	A	G	100	PASS	AC=946;AF=0.188898;AN=5008;NS=2504;DP=18707;EAS_AF=0.2282;AMR_AF=0.1167;AFR_AF=0.0825;EUR_AF=0.1988;SAS_AF=0.3333;AA=N|||;VT=SNP
6	29820638	rs9258621	A	C	100	PASS	AC=945;AF=0.188698;AN=5008;NS=2504;DP=18704;EAS_AF=0.2272;AMR_AF=0.1182;AFR_AF=0.0825;EUR_AF=0.1978;SAS_AF=0.3333;AA=N|||;VT=SNP
6	29820655	rs3928943	G	T	100	PASS	AC=765;AF=0.152756;AN=5008;NS=2504;DP=18997;EAS_AF=0.2034;AMR_AF=0.1758;AFR_AF=0.1248;EUR_AF=0.1113;SAS_AF=0.1646;AA=N|||;VT=SNP
6	29820670	rs3128910	T	C	100	PASS	AC=945;AF=0.188698;AN=5008;NS=2504;DP=19414;EAS_AF=0.2272;AMR_AF=0.1182;AFR_AF=0.0825;EUR_AF=0.1978;SAS_AF=0.3333;AA=N|||;VT=SNP
6	29820717	rs2523756	A	G	100	PASS	AC=2385;AF=0.476238;AN=5008;NS=2504;DP=20353;EAS_AF=0.4593;AMR_AF=0.4107;AFR_AF=0.4728;EUR_AF=0.4056;SAS_AF=0.6176;AA=N|||;VT=SNP
6	29820831	rs2734984	T	C	100	PASS	AC=945;AF=0.188698;AN=5008;NS=2504;DP=21374;EAS_AF=0.2272;AMR_AF=0.1182;AFR_AF=0.0825;EUR_AF=0.1978;SAS_AF=0.3333;AA=N|||;VT=SNP
6	29820951	rs2734983	T	A	100	PASS	AC=376;AF=0.0750799;AN=5008;NS=2504;DP=21170;EAS_AF=0.0198;AMR_AF=0.049;AFR_AF=0.0212;EUR_AF=0.1312;SAS_AF=0.1656;AA=N|||;VT=SNP
6	29820977	rs17179199	C	T	100	PASS	AC=569;AF=0.113618;AN=5008;NS=2504;DP=20672;EAS_AF=0.2073;AMR_AF=0.0692;AFR_AF=0.0613;EUR_AF=0.0666;SAS_AF=0.1677;AA=N|||;VT=SNP
6	29821018	rs17185580	G	T	100	PASS	AC=569;AF=0.113618;AN=5008;NS=2504;DP=19478;EAS_AF=0.2073;AMR_AF=0.0692;AFR_AF=0.0613;EUR_AF=0.0666;SAS_AF=0.1677;AA=N|||;VT=SNP
6	29821032	rs2517866	C	T	100	PASS	AC=376;AF=0.0750799;AN=5008;NS=2504;DP=19240;EAS_AF=0.0198;AMR_AF=0.049;AFR_AF=0.0212;EUR_AF=0.1312;SAS_AF=0.1656;AA=N|||;VT=SNP
6	29821050	rs16896119	G	T	100	PASS	AC=772;AF=0.154153;AN=5008;NS=2504;DP=19139;EAS_AF=0.2063;AMR_AF=0.1772;AFR_AF=0.1248;EUR_AF=0.1113;SAS_AF=0.1677;AA=N|||;VT=SNP
6	29821204	rs2517864	T	C	100	PASS	AC=2385;AF=0.476238;AN=5008;NS=2504;DP=20631;EAS_AF=0.4593;AMR_AF=0.4107;AFR_AF=0.4728;EUR_AF=0.4046;SAS_AF=0.6186;AA=N|||;VT=SNP
6	29821205	rs9258628	G	A	100	PASS	AC=1439;AF=0.28734;AN=5008;NS=2504;DP=20676;EAS_AF=0.2321;AMR_AF=0.2925;AFR_AF=0.3903;EUR_AF=0.2068;SAS_AF=0.2843;AA=N|||;VT=SNP
6	29821221	rs17179213	G	A	100	PASS	AC=570;AF=0.113818;AN=5008;NS=2504;DP=20976;EAS_AF=0.2073;AMR_AF=0.0692;AFR_AF=0.062;EUR_AF=0.0666;SAS_AF=0.1677;AA=N|||;VT=SNP
6	29821235	rs17179220	G	A	100	PASS	AC=172;AF=0.034345;AN=5008;NS=2504;DP=21168;EAS_AF=0.0357;AMR_AF=0.1153;AFR_AF=0.0045;EUR_AF=0.0239;SAS_AF=0.0266;AA=N|||;VT=SNP
6	29821268	rs3094643	G	A	100	PASS	AC=1393;AF=0.278155;AN=5008;NS=2504;DP=22367;EAS_AF=0.3651;AMR_AF=0.3285;AFR_AF=0.2141;EUR_AF=0.3608;SAS_AF=0.1544;AA=N|||;VT=SNP
6	29821269	rs3094177	G	C	100	PASS	AC=2384;AF=0.476038;AN=5008;NS=2504;DP=22421;EAS_AF=0.4593;AMR_AF=0.4107;AFR_AF=0.4728;EUR_AF=0.4046;SAS_AF=0.6176;AA=N|||;VT=SNP
6	29821270	rs3094176	G	A	100	PASS	AC=376;AF=0.0750799;AN=5008;NS=2504;DP=22491;EAS_AF=0.0198;AMR_AF=0.049;AFR_AF=0.0212;EUR_AF=0.1312;SAS_AF=0.1656;AA=N|||;VT=SNP
6	29821293	rs9258631	A	C	100	PASS	AC=669;AF=0.133586;AN=5008;NS=2504;DP=23611;EAS_AF=0.0258;AMR_AF=0.1167;AFR_AF=0.2663;EUR_AF=0.0954;SAS_AF=0.1166;AA=N|||;VT=SNP
6	29821321	rs9258632	G	A	100	PASS	AC=1439;AF=0.28734;AN=5008;NS=2504;DP=24041;EAS_AF=0.2321;AMR_AF=0.2925;AFR_AF=0.3903;EUR_AF=0.2068;SAS_AF=0.2843;AA=N|||;VT=SNP
6	29821340	rs17179234	C	A	100	PASS	AC=568;AF=0.113419;AN=5008;NS=2504;DP=23797;EAS_AF=0.2063;AMR_AF=0.1455;AFR_AF=0.0098;EUR_AF=0.0895;SAS_AF=0.1595;AA=N|||;VT=SNP
6	29821370	rs17179241	A	G	100	PASS	AC=768;AF=0.153355;AN=5008;NS=2504;DP=22321;EAS_AF=0.2063;AMR_AF=0.1758;AFR_AF=0.1248;EUR_AF=0.1113;SAS_AF=0.1646;AA=N|||;VT=SNP
6	29821384	rs2247719	A	T	100	PASS	AC=945;AF=0.188698;AN=5008;NS=2504;DP=21569;EAS_AF=0.2272;AMR_AF=0.1182;AFR_AF=0.0825;EUR_AF=0.1978;SAS_AF=0.3333;AA=N|||;VT=SNP
6	29821402	rs2247720	G	A	100	PASS	AC=2384;AF=0.476038;AN=5008;NS=2504;DP=21349;EAS_AF=0.4593;AMR_AF=0.4107;AFR_AF=0.4728;EUR_AF=0.4046;SAS_AF=0.6176;AA=N|||;VT=SNP
6	29821439	rs17185636	C	T	100	PASS	AC=569;AF=0.113618;AN=5008;NS=2504;DP=20752;EAS_AF=0.2073;AMR_AF=0.0692;AFR_AF=0.0613;EUR_AF=0.0666;SAS_AF=0.1677;AA=N|||;VT=SNP
6	29821567	rs2734982	G	T	100	PASS	AC=1255;AF=0.250599;AN=5008;NS=2504;DP=19010;EAS_AF=0.3472;AMR_AF=0.2709;AFR_AF=0.1899;EUR_AF=0.3221;SAS_AF=0.1452;AA=N|||;VT=SNP
6	29821587	rs17185650	G	A	100	PASS	AC=459;AF=0.0916534;AN=5008;NS=2504;DP=19651;EAS_AF=0.1131;AMR_AF=0.1383;AFR_AF=0.1104;EUR_AF=0.0338;SAS_AF=0.0706;AA=N|||;VT=SNP
6	29821606	rs17185657	A	T	100	PASS	AC=568;AF=0.113419;AN=5008;NS=2504;DP=19894;EAS_AF=0.2063;AMR_AF=0.1455;AFR_AF=0.0098;EUR_AF=0.0895;SAS_AF=0.1595;AA=N|||;VT=SNP
6	29821642	rs17179270	C	G	100	PASS	AC=459;AF=0.0916534;AN=5008;NS=2504;DP=20509;EAS_AF=0.1131;AMR_AF=0.1383;AFR_AF=0.1104;EUR_AF=0.0338;SAS_AF=0.0706;AA=N|||;VT=SNP
6	29821683	rs17179277	G	A	100	PASS	AC=568;AF=0.113419;AN=5008;NS=2504;DP=20935;EAS_AF=0.2063;AMR_AF=0.0692;AFR_AF=0.0613;EUR_AF=0.0666;SAS_AF=0.1677;AA=N|||;VT=SNP
6	29821692	rs2734981	G	A	100	PASS	AC=946;AF=0.188898;AN=5008;NS=2504;DP=20815;EAS_AF=0.2272;AMR_AF=0.1182;AFR_AF=0.0825;EUR_AF=0.1988;SAS_AF=0.3333;AA=N|||;VT=SNP
6	29821896	rs2734980	G	A	100	PASS	AC=948;AF=0.189297;AN=5008;NS=2504;DP=19921;EAS_AF=0.2272;AMR_AF=0.121;AFR_AF=0.0825;EUR_AF=0.1978;SAS_AF=0.3344;AA=N|||;VT=SNP
6	29821937	rs2517862	C	T	100	PASS	AC=376;AF=0.0750799;AN=5008;NS=2504;DP=21461;EAS_AF=0.0198;AMR_AF=0.049;AFR_AF=0.0212;EUR_AF=0.1312;SAS_AF=0.1656;AA=N|||;VT=SNP
6	29821982	rs2517861	C	T	100	PASS	AC=1030;AF=0.205671;AN=5008;NS=2504;DP=20844;EAS_AF=0.2272;AMR_AF=0.1182;AFR_AF=0.1467;EUR_AF=0.1978;SAS_AF=0.3333;AA=N|||;VT=SNP
6	29822061	rs3115626	C	T	100	PASS	AC=4347;AF=0.868011;AN=5008;NS=2504;DP=20241;EAS_AF=0.9375;AMR_AF=0.8804;AFR_AF=0.8797;EUR_AF=0.7992;SAS_AF=0.8425;AA=N|||;VT=SNP
6	29822071	rs9258643	A	G	100	PASS	AC=948;AF=0.189297;AN=5008;NS=2504;DP=20114;EAS_AF=0.2282;AMR_AF=0.1196;AFR_AF=0.0825;EUR_AF=0.1978;SAS_AF=0.3344;AA=N|||;VT=SNP
6	29822082	rs9258644	A	T	100	PASS	AC=948;AF=0.189297;AN=5008;NS=2504;DP=20168;EAS_AF=0.2282;AMR_AF=0.1196;AFR_AF=0.0825;EUR_AF=0.1978;SAS_AF=0.3344;AA=N|||;VT=SNP
6	29822131	rs9258645	A	G	100	PASS	AC=948;AF=0.189297;AN=5008;NS=2504;DP=19593;EAS_AF=0.2282;AMR_AF=0.1196;AFR_AF=0.0825;EUR_AF=0.1978;SAS_AF=0.3344;AA=N|||;VT=SNP
6	29822139	rs2975034	G	A	100	PASS	AC=1252;AF=0.25;AN=5008;NS=2504;DP=19532;EAS_AF=0.3462;AMR_AF=0.2709;AFR_AF=0.1899;EUR_AF=0.3221;SAS_AF=0.1431;AA=N|||;VT=SNP
6	29822174	rs73416985	A	C	100	PASS	AC=550;AF=0.109824;AN=5008;NS=2504;DP=19361;EAS_AF=0.0208;AMR_AF=0.0965;AFR_AF=0.2511;EUR_AF=0.0537;SAS_AF=0.0777;AA=N|||;VT=SNP
6	29822189	rs9258646	A	T	100	PASS	AC=2388;AF=0.476837;AN=5008;NS=2504;DP=19287;EAS_AF=0.4603;AMR_AF=0.4121;AFR_AF=0.4728;EUR_AF=0.4046;SAS_AF=0.6196;AA=N|||;VT=SNP
6	29822200	rs77003338	G	T	100	PASS	AC=571;AF=0.114018;AN=5008;NS=2504;DP=18882;EAS_AF=0.2083;AMR_AF=0.0706;AFR_AF=0.0613;EUR_AF=0.0666;SAS_AF=0.1677;AA=N|||;VT=SNP
6	29822241	rs9258648	C	T	100	PASS	AC=2392;AF=0.477636;AN=5008;NS=2504;DP=18786;EAS_AF=0.4613;AMR_AF=0.4121;AFR_AF=0.4735;EUR_AF=0.4056;SAS_AF=0.6207;AA=N|||;VT=SNP
6	29822242	rs9258649	A	G	100	PASS	AC=2392;AF=0.477636;AN=5008;NS=2504;DP=18776;EAS_AF=0.4613;AMR_AF=0.4121;AFR_AF=0.4735;EUR_AF=0.4056;SAS_AF=0.6207;AA=N|||;VT=SNP
6	29822261	rs2975033	G	A	100	PASS	AC=1251;AF=0.2498;AN=5008;NS=2504;DP=19184;EAS_AF=0.3452;AMR_AF=0.2709;AFR_AF=0.1899;EUR_AF=0.3221;SAS_AF=0.1431;AA=N|||;VT=SNP
6	29822301	rs9258650	A	G	100	PASS	AC=2388;AF=0.476837;AN=5008;NS=2504;DP=19811;EAS_AF=0.4603;AMR_AF=0.4121;AFR_AF=0.4728;EUR_AF=0.4046;SAS_AF=0.6196;AA=N|||;VT=SNP
6	29822355	rs9258651	C	T	100	PASS	AC=2385;AF=0.476238;AN=5008;NS=2504;DP=21009;EAS_AF=0.4593;AMR_AF=0.4107;AFR_AF=0.4728;EUR_AF=0.4046;SAS_AF=0.6186;AA=N|||;VT=SNP
6	29822413	rs2905756	A	C	100	PASS	AC=1255;AF=0.250599;AN=5008;NS=2504;DP=23186;EAS_AF=0.3472;AMR_AF=0.2723;AFR_AF=0.1899;EUR_AF=0.3221;SAS_AF=0.1442;AA=N|||;VT=SNP
6	29822415	rs9258652	C	G	100	PASS	AC=376;AF=0.0750799;AN=5008;NS=2504;DP=23251;EAS_AF=0.0198;AMR_AF=0.049;AFR_AF=0.0212;EUR_AF=0.1312;SAS_AF=0.1656;AA=N|||;VT=SNP
6	29822432	rs58005484	C	T	100	PASS	AC=1321;AF=0.263778;AN=5008;NS=2504;DP=22765;EAS_AF=0.2272;AMR_AF=0.2752;AFR_AF=0.3759;EUR_AF=0.165;SAS_AF=0.2434;AA=N|||;VT=SNP
6	29822518	rs79082336	C	A	100	PASS	AC=551;AF=0.110024;AN=5008;NS=2504;DP=19852;EAS_AF=0.0208;AMR_AF=0.098;AFR_AF=0.2511;EUR_AF=0.0537;SAS_AF=0.0777;AA=N|||;VT=SNP
6	29822521	rs2517860	A	G	100	PASS	AC=949;AF=0.189497;AN=5008;NS=2504;DP=19924;EAS_AF=0.2272;AMR_AF=0.1182;AFR_AF=0.0825;EUR_AF=0.1978;SAS_AF=0.3374;AA=N|||;VT=SNP
6	29822532	rs9258654	A	C	100	PASS	AC=1440;AF=0.28754;AN=5008;NS=2504;DP=20055;EAS_AF=0.2321;AMR_AF=0.2925;AFR_AF=0.3903;EUR_AF=0.2068;SAS_AF=0.2853;AA=N|||;VT=SNP
6	29822557	rs75346690	T	G	100	PASS	AC=551;AF=0.110024;AN=5008;NS=2504;DP=19838;EAS_AF=0.0208;AMR_AF=0.098;AFR_AF=0.2511;EUR_AF=0.0537;SAS_AF=0.0777;AA=N|||;VT=SNP
6	29822571	rs2517859	G	A	100	PASS	AC=945;AF=0.188698;AN=5008;NS=2504;DP=19228;EAS_AF=0.2272;AMR_AF=0.1182;AFR_AF=0.0825;EUR_AF=0.1978;SAS_AF=0.3333;AA=N|||;VT=SNP
6	29822649	rs2517857	C	T	100	PASS	AC=377;AF=0.0752796;AN=5008;NS=2504;DP=17529;EAS_AF=0.0208;AMR_AF=0.049;AFR_AF=0.0212;EUR_AF=0.1312;SAS_AF=0.1656;AA=N|||;VT=SNP
6	29822659	rs2517856	G	A	100	PASS	AC=377;AF=0.0752796;AN=5008;NS=2504;DP=18068;EAS_AF=0.0208;AMR_AF=0.049;AFR_AF=0.0212;EUR_AF=0.1312;SAS_AF=0.1656;AA=N|||;VT=SNP
6	29822726	rs61162280	G	A	100	PASS	AC=569;AF=0.113618;AN=5008;NS=2504;DP=19326;EAS_AF=0.2073;AMR_AF=0.0692;AFR_AF=0.0613;EUR_AF=0.0666;SAS_AF=0.1677;AA=N|||;VT=SNP
6	29822923	rs3094175	A	T	100	PASS	AC=2384;AF=0.476038;AN=5008;NS=2504;DP=19540;EAS_AF=0.4593;AMR_AF=0.4107;AFR_AF=0.4728;EUR_AF=0.4046;SAS_AF=0.6176;AA=N|||;VT=SNP
6	29822954	rs3094174	C	T	100	PASS	AC=2384;AF=0.476038;AN=5008;NS=2504;DP=18398;EAS_AF=0.4593;AMR_AF=0.4107;AFR_AF=0.4728;EUR_AF=0.4046;SAS_AF=0.6176;AA=N|||;VT=SNP
6	29822955	rs3094173	G	A	100	PASS	AC=945;AF=0.188698;AN=5008;NS=2504;DP=18363;EAS_AF=0.2272;AMR_AF=0.1182;AFR_AF=0.0825;EUR_AF=0.1978;SAS_AF=0.3333;AA=N|||;VT=SNP
6	29822982	rs9258665	A	G	100	PASS	AC=1439;AF=0.28734;AN=5008;NS=2504;DP=18555;EAS_AF=0.2321;AMR_AF=0.2925;AFR_AF=0.3903;EUR_AF=0.2068;SAS_AF=0.2843;AA=N|||;VT=SNP
6	29823027	rs2428510	G	A	100	PASS	AC=2386;AF=0.476438;AN=5008;NS=2504;DP=19085;EAS_AF=0.4593;AMR_AF=0.4107;AFR_AF=0.4728;EUR_AF=0.4066;SAS_AF=0.6176;AA=N|||;VT=SNP
6	29823062	rs59865635	T	C	100	PASS	AC=551;AF=0.110024;AN=5008;NS=2504;DP=19316;EAS_AF=0.0208;AMR_AF=0.098;AFR_AF=0.2511;EUR_AF=0.0537;SAS_AF=0.0777;AA=N|||;VT=SNP
6	29823161	rs2734979	A	G	100	PASS	AC=2384;AF=0.476038;AN=5008;NS=2504;DP=20810;EAS_AF=0.4593;AMR_AF=0.4107;AFR_AF=0.4728;EUR_AF=0.4046;SAS_AF=0.6176;AA=N|||;VT=SNP
6	29823164	rs2517855	G	A	100	PASS	AC=377;AF=0.0752796;AN=5008;NS=2504;DP=20913;EAS_AF=0.0198;AMR_AF=0.0504;AFR_AF=0.0212;EUR_AF=0.1312;SAS_AF=0.1656;AA=N|||;VT=SNP
6	29823191	rs16896139	C	A	100	PASS	AC=449;AF=0.0896565;AN=5008;NS=2504;DP=20870;EAS_AF=0.2034;AMR_AF=0.0403;AFR_AF=0.0008;EUR_AF=0.0596;SAS_AF=0.1585;AA=N|||;VT=SNP
6	29823296	rs2517854	G	C	100	PASS	AC=2384;AF=0.476038;AN=5008;NS=2504;DP=19027;EAS_AF=0.4593;AMR_AF=0.4107;AFR_AF=0.4728;EUR_AF=0.4046;SAS_AF=0.6176;AA=N|||;VT=SNP
6	29823319	rs2844826	A	G	100	PASS	AC=2389;AF=0.477037;AN=5008;NS=2504;DP=18771;EAS_AF=0.4613;AMR_AF=0.4107;AFR_AF=0.475;EUR_AF=0.4046;SAS_AF=0.6176;AA=N|||;VT=SNP
6	29823479	rs73419103	A	G	100	PASS	AC=551;AF=0.110024;AN=5008;NS=2504;DP=20090;EAS_AF=0.0208;AMR_AF=0.098;AFR_AF=0.2511;EUR_AF=0.0537;SAS_AF=0.0777;AA=N|||;VT=SNP
6	29823571	rs3128909	A	T	100	PASS	AC=4347;AF=0.868011;AN=5008;NS=2504;DP=18466;EAS_AF=0.9375;AMR_AF=0.8804;AFR_AF=0.8797;EUR_AF=0.7992;SAS_AF=0.8425;AA=N|||;VT=SNP
6	29823606	rs3132726	A	G	100	PASS	AC=3889;AF=0.776558;AN=5008;NS=2504;DP=17939;EAS_AF=0.8244;AMR_AF=0.7435;AFR_AF=0.7693;EUR_AF=0.7654;SAS_AF=0.772;AA=N|||;VT=SNP
6	29823703	rs73419109	T	C	100	PASS	AC=551;AF=0.110024;AN=5008;NS=2504;DP=17666;EAS_AF=0.0208;AMR_AF=0.098;AFR_AF=0.2511;EUR_AF=0.0537;SAS_AF=0.0777;AA=N|||;VT=SNP
6	29823729	rs2517852	G	A	100	PASS	AC=2384;AF=0.476038;AN=5008;NS=2504;DP=16822;EAS_AF=0.4593;AMR_AF=0.4107;AFR_AF=0.4728;EUR_AF=0.4046;SAS_AF=0.6176;AA=N|||;VT=SNP
6	29823782	rs2517851	C	T	100	PASS	AC=2383;AF=0.475839;AN=5008;NS=2504;DP=16735;EAS_AF=0.4593;AMR_AF=0.4107;AFR_AF=0.4728;EUR_AF=0.4046;SAS_AF=0.6166;AA=N|||;VT=SNP
6	29823800	rs2517850	G	T	100	PASS	AC=944;AF=0.188498;AN=5008;NS=2504;DP=17610;EAS_AF=0.2272;AMR_AF=0.1182;AFR_AF=0.0825;EUR_AF=0.1978;SAS_AF=0.3323;AA=N|||;VT=SNP
6	29823819	rs2517849	G	A	100	PASS	AC=2385;AF=0.476238;AN=5008;NS=2504;DP=18000;EAS_AF=0.4593;AMR_AF=0.4121;AFR_AF=0.4728;EUR_AF=0.4046;SAS_AF=0.6176;AA=N|||;VT=SNP
6	29823883	rs2508049	A	G	100	PASS	AC=376;AF=0.0750799;AN=5008;NS=2504;DP=17082;EAS_AF=0.0198;AMR_AF=0.049;AFR_AF=0.0212;EUR_AF=0.1312;SAS_AF=0.1656;AA=N|||;VT=SNP
6	29823994	rs6919513	C	T	100	PASS	AC=2385;AF=0.476238;AN=5008;NS=2504;DP=15807;EAS_AF=0.4593;AMR_AF=0.4121;AFR_AF=0.4728;EUR_AF=0.4046;SAS_AF=0.6176;AA=N|||;VT=SNP
6	29823998	rs72845950	C	A	100	PASS	AC=769;AF=0.153554;AN=5008;NS=2504;DP=15938;EAS_AF=0.2063;AMR_AF=0.1772;AFR_AF=0.1248;EUR_AF=0.1113;SAS_AF=0.1646;AA=N|||;VT=SNP
6	29824059	rs9258679	A	G	100	PASS	AC=2386;AF=0.476438;AN=5008;NS=2504;DP=16322;EAS_AF=0.4593;AMR_AF=0.4121;AFR_AF=0.4735;EUR_AF=0.4046;SAS_AF=0.6176;AA=-|||;VT=SNP
6	29824092	rs9258680	T	C	100	PASS	AC=2382;AF=0.475639;AN=5008;NS=2504;DP=16497;EAS_AF=0.4583;AMR_AF=0.4092;AFR_AF=0.4735;EUR_AF=0.4046;SAS_AF=0.6166;AA=-|||;VT=SNP
6	29824096	rs9258681	G	T	100	PASS	AC=2381;AF=0.475439;AN=5008;NS=2504;DP=16483;EAS_AF=0.4573;AMR_AF=0.4092;AFR_AF=0.4735;EUR_AF=0.4046;SAS_AF=0.6166;AA=-|||;VT=SNP
6	29824108	rs73745607	T	C	100	PASS	AC=764;AF=0.152556;AN=5008;NS=2504;DP=16575;EAS_AF=0.2044;AMR_AF=0.1744;AFR_AF=0.1248;EUR_AF=0.1113;SAS_AF=0.1636;AA=-|||;VT=SNP
6	29824160	rs9258682	C	T	100	PASS	AC=2374;AF=0.474042;AN=5008;NS=2504;DP=15303;EAS_AF=0.4563;AMR_AF=0.4049;AFR_AF=0.472;EUR_AF=0.4046;SAS_AF=0.6155;AA=-|||;VT=SNP
6	29824235	rs9258687	C	G	100	PASS	AC=1436;AF=0.286741;AN=5008;NS=2504;DP=15125;EAS_AF=0.2312;AMR_AF=0.2911;AFR_AF=0.3896;EUR_AF=0.2068;SAS_AF=0.2843;AA=-|||;VT=SNP
6	29824267	rs3128908	A	G	100	PASS	AC=4557;AF=0.909944;AN=5008;NS=2504;DP=15020;EAS_AF=0.9762;AMR_AF=0.9035;AFR_AF=0.9206;EUR_AF=0.8469;SAS_AF=0.8967;AA=-|||;VT=SNP
6	29824287	rs9258689	C	G	100	PASS	AC=2383;AF=0.475839;AN=5008;NS=2504;DP=14652;EAS_AF=0.4593;AMR_AF=0.4107;AFR_AF=0.472;EUR_AF=0.4046;SAS_AF=0.6176;AA=-|||;VT=SNP
6	29824340	rs9258690	G	C	100	PASS	AC=946;AF=0.188898;AN=5008;NS=2504;DP=13917;EAS_AF=0.2272;AMR_AF=0.1182;AFR_AF=0.0825;EUR_AF=0.1978;SAS_AF=0.3344;AA=-|||;VT=SNP
6	29824427	rs9258691	A	G	100	PASS	AC=1439;AF=0.28734;AN=5008;NS=2504;DP=16209;EAS_AF=0.2321;AMR_AF=0.2925;AFR_AF=0.3903;EUR_AF=0.2068;SAS_AF=0.2843;AA=-|||;VT=SNP
6	29824497	rs9258692	C	T	100	PASS	AC=2385;AF=0.476238;AN=5008;NS=2504;DP=15117;EAS_AF=0.4593;AMR_AF=0.4107;AFR_AF=0.4728;EUR_AF=0.4046;SAS_AF=0.6186;AA=-|||;VT=SNP
6	29824731	rs9258701	G	A	100	PASS	AC=96;AF=0.0191693;AN=5008;NS=2504;DP=12462;EAS_AF=0.0109;AMR_AF=0.0202;AFR_AF=0.0076;EUR_AF=0.0398;SAS_AF=0.0215;AA=-|||;VT=SNP
6	29824742	rs9258702	A	G	100	PASS	AC=2388;AF=0.476837;AN=5008;NS=2504;DP=13055;EAS_AF=0.4603;AMR_AF=0.4107;AFR_AF=0.472;EUR_AF=0.4046;SAS_AF=0.6217;AA=-|||;VT=SNP
6	29824904	rs1611667	G	A	100	PASS	AC=2384;AF=0.476038;AN=5008;NS=2504;DP=18711;EAS_AF=0.4593;AMR_AF=0.4121;AFR_AF=0.472;EUR_AF=0.4046;SAS_AF=0.6176;AA=-|||;VT=SNP
6	29825109	rs1611668	G	A	100	PASS	AC=2385;AF=0.476238;AN=5008;NS=2504;DP=14698;EAS_AF=0.4593;AMR_AF=0.4121;AFR_AF=0.4728;EUR_AF=0.4046;SAS_AF=0.6176;AA=N|||;VT=SNP
6	29825239	rs1611670	C	T	100	PASS	AC=2386;AF=0.476438;AN=5008;NS=2504;DP=17367;EAS_AF=0.4593;AMR_AF=0.4135;AFR_AF=0.4728;EUR_AF=0.4046;SAS_AF=0.6176;AA=N|||;VT=SNP
6	29825275	rs2517847	A	T	100	PASS	AC=2383;AF=0.475839;AN=5008;NS=2504;DP=17406;EAS_AF=0.4583;AMR_AF=0.4107;AFR_AF=0.472;EUR_AF=0.4046;SAS_AF=0.6186;AA=N|||;VT=SNP
6	29825284	rs1611671	A	G	100	PASS	AC=2389;AF=0.477037;AN=5008;NS=2504;DP=17776;EAS_AF=0.4593;AMR_AF=0.4135;AFR_AF=0.4728;EUR_AF=0.4046;SAS_AF=0.6207;AA=N|||;VT=SNP
6	29825349	rs9258711	A	G	100	PASS	AC=1439;AF=0.28734;AN=5008;NS=2504;DP=18907;EAS_AF=0.2321;AMR_AF=0.2925;AFR_AF=0.3903;EUR_AF=0.2068;SAS_AF=0.2843;AA=N|||;VT=SNP
6	29825414	rs1611672	T	C	100	PASS	AC=2389;AF=0.477037;AN=5008;NS=2504;DP=17251;EAS_AF=0.4603;AMR_AF=0.4107;AFR_AF=0.4735;EUR_AF=0.4046;SAS_AF=0.6207;AA=N|||;VT=SNP
6	29825415	rs1611673	A	G	100	PASS	AC=376;AF=0.0750799;AN=5008;NS=2504;DP=17288;EAS_AF=0.0198;AMR_AF=0.049;AFR_AF=0.0212;EUR_AF=0.1312;SAS_AF=0.1656;AA=N|||;VT=SNP
6	29825434	rs1611674	A	G	100	PASS	AC=1938;AF=0.386981;AN=5008;NS=2504;DP=17456;EAS_AF=0.255;AMR_AF=0.3703;AFR_AF=0.4728;EUR_AF=0.3449;SAS_AF=0.4622;AA=N|||;VT=SNP
6	29825489	rs1611676	T	C	100	PASS	AC=2393;AF=0.477835;AN=5008;NS=2504;DP=17630;EAS_AF=0.4623;AMR_AF=0.4135;AFR_AF=0.475;EUR_AF=0.4046;SAS_AF=0.6186;AA=N|||;VT=SNP
6	29825510	rs1611678	A	G	100	PASS	AC=376;AF=0.0750799;AN=5008;NS=2504;DP=17440;EAS_AF=0.0198;AMR_AF=0.049;AFR_AF=0.0212;EUR_AF=0.1312;SAS_AF=0.1656;AA=N|||;VT=SNP
6	29825551	rs1611679	G	A	100	PASS	AC=2386;AF=0.476438;AN=5008;NS=2504;DP=17599;EAS_AF=0.4603;AMR_AF=0.4107;AFR_AF=0.4735;EUR_AF=0.4046;SAS_AF=0.6176;AA=N|||;VT=SNP
6	29825566	rs1611680	A	G	100	PASS	AC=1503;AF=0.30012;AN=5008;NS=2504;DP=17738;EAS_AF=0.3641;AMR_AF=0.3329;AFR_AF=0.2958;EUR_AF=0.3608;SAS_AF=0.1544;AA=N|||;VT=SNP
6	29825737	rs1611683	C	T	100	PASS	AC=1618;AF=0.323083;AN=5008;NS=2504;DP=19467;EAS_AF=0.254;AMR_AF=0.2349;AFR_AF=0.3464;EUR_AF=0.2932;SAS_AF=0.456;AA=N|||;VT=SNP
6	29825846	rs1611684	G	A	100	PASS	AC=2385;AF=0.476238;AN=5008;NS=2504;DP=19631;EAS_AF=0.4593;AMR_AF=0.4107;AFR_AF=0.4728;EUR_AF=0.4046;SAS_AF=0.6186;AA=N|||;VT=SNP
6	29825883	rs12660689	G	A	100	PASS	AC=768;AF=0.153355;AN=5008;NS=2504;DP=18835;EAS_AF=0.2063;AMR_AF=0.1758;AFR_AF=0.1248;EUR_AF=0.1113;SAS_AF=0.1646;AA=N|||;VT=SNP
6	29826011	rs1611685	G	A	100	PASS	AC=2384;AF=0.476038;AN=5008;NS=2504;DP=18755;EAS_AF=0.4593;AMR_AF=0.4092;AFR_AF=0.4728;EUR_AF=0.4056;SAS_AF=0.6176;AA=N|||;VT=SNP
6	29826023	rs73407772	C	T	100	PASS	AC=550;AF=0.109824;AN=5008;NS=2504;DP=18390;EAS_AF=0.0208;AMR_AF=0.0965;AFR_AF=0.2511;EUR_AF=0.0537;SAS_AF=0.0777;AA=N|||;VT=SNP
6	29826066	rs1611686	C	T	100	PASS	AC=2383;AF=0.475839;AN=5008;NS=2504;DP=18212;EAS_AF=0.4593;AMR_AF=0.4092;AFR_AF=0.4728;EUR_AF=0.4046;SAS_AF=0.6176;AA=N|||;VT=SNP
6	29826092	rs2517840	C	T	100	PASS	AC=1257;AF=0.250998;AN=5008;NS=2504;DP=18559;EAS_AF=0.3472;AMR_AF=0.2738;AFR_AF=0.1899;EUR_AF=0.3221;SAS_AF=0.1452;AA=N|||;VT=SNP
6	29826149	rs56068459	C	T	100	PASS	AC=451;AF=0.0900559;AN=5008;NS=2504;DP=18797;EAS_AF=0.2054;AMR_AF=0.0403;AFR_AF=0.0008;EUR_AF=0.0596;SAS_AF=0.1585;AA=N|||;VT=SNP
6	29826150	rs76175937	G	A	100	PASS	AC=550;AF=0.109824;AN=5008;NS=2504;DP=18750;EAS_AF=0.0208;AMR_AF=0.0965;AFR_AF=0.2511;EUR_AF=0.0537;SAS_AF=0.0777;AA=N|||;VT=SNP
6	29826214	rs9258725	T	C	100	PASS	AC=2007;AF=0.400759;AN=5008;NS=2504;DP=17797;EAS_AF=0.4395;AMR_AF=0.3602;AFR_AF=0.4516;EUR_AF=0.2734;SAS_AF=0.4519;AA=N|||;VT=SNP
6	29826218	rs77496362	C	A	100	PASS	AC=550;AF=0.109824;AN=5008;NS=2504;DP=17790;EAS_AF=0.0208;AMR_AF=0.0965;AFR_AF=0.2511;EUR_AF=0.0537;SAS_AF=0.0777;AA=N|||;VT=SNP
6	29826336	rs9258726	A	G	100	PASS	AC=2010;AF=0.401358;AN=5008;NS=2504;DP=18105;EAS_AF=0.4395;AMR_AF=0.3631;AFR_AF=0.4516;EUR_AF=0.2734;SAS_AF=0.453;AA=N|||;VT=SNP
6	29826480	rs9258727	G	A	100	PASS	AC=2010;AF=0.401358;AN=5008;NS=2504;DP=18668;EAS_AF=0.4405;AMR_AF=0.3617;AFR_AF=0.4516;EUR_AF=0.2734;SAS_AF=0.453;AA=N|||;VT=SNP
6	29826488	rs1611687	G	T	100	PASS	AC=2386;AF=0.476438;AN=5008;NS=2504;DP=18609;EAS_AF=0.4603;AMR_AF=0.4107;AFR_AF=0.4728;EUR_AF=0.4046;SAS_AF=0.6186;AA=N|||;VT=SNP
6	29826549	rs55662140	T	C	100	PASS	AC=451;AF=0.0900559;AN=5008;NS=2504;DP=17458;EAS_AF=0.2054;AMR_AF=0.0403;AFR_AF=0.0008;EUR_AF=0.0596;SAS_AF=0.1585;AA=N|||;VT=SNP
6	29826726	rs1611689	T	A	100	PASS	AC=376;AF=0.0750799;AN=5008;NS=2504;DP=17954;EAS_AF=0.0198;AMR_AF=0.049;AFR_AF=0.0212;EUR_AF=0.1312;SAS_AF=0.1656;AA=N|||;VT=SNP
6	29826739	rs9258730	A	G	100	PASS	AC=1439;AF=0.28734;AN=5008;NS=2504;DP=17946;EAS_AF=0.2321;AMR_AF=0.2925;AFR_AF=0.3903;EUR_AF=0.2068;SAS_AF=0.2843;AA=N|||;VT=SNP
6	29826810	rs1611690	G	A	100	PASS	AC=2384;AF=0.476038;AN=5008;NS=2504;DP=18669;EAS_AF=0.4593;AMR_AF=0.4107;AFR_AF=0.4728;EUR_AF=0.4046;SAS_AF=0.6176;AA=N|||;VT=SNP
6	29826907	rs1611691	G	A	100	PASS	AC=376;AF=0.0750799;AN=5008;NS=2504;DP=16459;EAS_AF=0.0198;AMR_AF=0.049;AFR_AF=0.0212;EUR_AF=0.1312;SAS_AF=0.1656;AA=N|||;VT=SNP
6	29826962	rs1611692	T	C	100	PASS	AC=2384;AF=0.476038;AN=5008;NS=2504;DP=14506;EAS_AF=0.4593;AMR_AF=0.4107;AFR_AF=0.4728;EUR_AF=0.4046;SAS_AF=0.6176;AA=N|||;VT=SNP
6	29827079	rs141143417	T	A	100	PASS	AC=768;AF=0.153355;AN=5008;NS=2504;DP=12753;EAS_AF=0.2063;AMR_AF=0.1758;AFR_AF=0.1248;EUR_AF=0.1113;SAS_AF=0.1646;AA=N|||;VT=SNP
6	29827149	rs1611694	C	T	100	PASS	AC=376;AF=0.0750799;AN=5008;NS=2504;DP=14395;EAS_AF=0.0198;AMR_AF=0.049;AFR_AF=0.0212;EUR_AF=0.1312;SAS_AF=0.1656;AA=N|||;VT=SNP
6	29827178	rs9258736	G	T	100	PASS	AC=1439;AF=0.28734;AN=5008;NS=2504;DP=15187;EAS_AF=0.2321;AMR_AF=0.2925;AFR_AF=0.3903;EUR_AF=0.2068;SAS_AF=0.2843;AA=N|||;VT=SNP
6	29827304	rs10428803	T	C	100	PASS	AC=557;AF=0.111222;AN=5008;NS=2504;DP=18192;EAS_AF=0.0218;AMR_AF=0.0994;AFR_AF=0.2519;EUR_AF=0.0567;SAS_AF=0.0777;AA=N|||;VT=SNP
6	29827332	rs1611695	C	T	100	PASS	AC=376;AF=0.0750799;AN=5008;NS=2504;DP=17184;EAS_AF=0.0198;AMR_AF=0.049;AFR_AF=0.0212;EUR_AF=0.1312;SAS_AF=0.1656;AA=N|||;VT=SNP
6	29827390	rs9258738	A	C	100	PASS	AC=2008;AF=0.400958;AN=5008;NS=2504;DP=17042;EAS_AF=0.4395;AMR_AF=0.3617;AFR_AF=0.4516;EUR_AF=0.2734;SAS_AF=0.4519;AA=N|||;VT=SNP
6	29827597	rs1611698	G	T	100	PASS	AC=376;AF=0.0750799;AN=5008;NS=2504;DP=16694;EAS_AF=0.0198;AMR_AF=0.049;AFR_AF=0.0212;EUR_AF=0.1312;SAS_AF=0.1656;AA=N|||;VT=SNP
6	29827663	rs9258739	G	A	100	PASS	AC=2009;AF=0.401158;AN=5008;NS=2504;DP=17499;EAS_AF=0.4395;AMR_AF=0.3617;AFR_AF=0.4516;EUR_AF=0.2744;SAS_AF=0.4519;AA=N|||;VT=SNP
6	29827753	rs1611699	T	A	100	PASS	AC=2386;AF=0.476438;AN=5008;NS=2504;DP=19245;EAS_AF=0.4593;AMR_AF=0.4121;AFR_AF=0.4728;EUR_AF=0.4056;SAS_AF=0.6176;AA=N|||;VT=SNP
6	29827788	rs1611700	C	T	100	PASS	AC=2386;AF=0.476438;AN=5008;NS=2504;DP=18666;EAS_AF=0.4593;AMR_AF=0.4121;AFR_AF=0.4728;EUR_AF=0.4056;SAS_AF=0.6176;AA=N|||;VT=SNP
6	29827899	rs9258740	C	T	100	PASS	AC=1439;AF=0.28734;AN=5008;NS=2504;DP=17259;EAS_AF=0.2321;AMR_AF=0.2939;AFR_AF=0.3896;EUR_AF=0.2068;SAS_AF=0.2843;AA=N|||;VT=SNP
6	29827956	rs1611701	C	T	100	PASS	AC=372;AF=0.0742812;AN=5008;NS=2504;DP=17514;EAS_AF=0.0188;AMR_AF=0.0476;AFR_AF=0.0212;EUR_AF=0.1272;SAS_AF=0.1677;AA=N|||;VT=SNP
6	29828051	rs1611702	A	G	100	PASS	AC=1394;AF=0.278355;AN=5008;NS=2504;DP=18181;EAS_AF=0.3651;AMR_AF=0.33;AFR_AF=0.2141;EUR_AF=0.3608;SAS_AF=0.1544;AA=N|||;VT=SNP
6	29828270	rs9258741	T	C	100	PASS	AC=290;AF=0.0579073;AN=5008;NS=2504;DP=18614;EAS_AF=0.0466;AMR_AF=0.0274;AFR_AF=0.0552;EUR_AF=0.0487;SAS_AF=0.1043;AA=N|||;VT=SNP
6	29828276	rs9258742	C	T	100	PASS	AC=177;AF=0.0353435;AN=5008;NS=2504;DP=18493;EAS_AF=0.0387;AMR_AF=0.0202;AFR_AF=0.0219;EUR_AF=0.0427;SAS_AF=0.0532;AA=N|||;VT=SNP
6	29828310	rs3094657	C	G	100	PASS	AC=3889;AF=0.776558;AN=5008;NS=2504;DP=18834;EAS_AF=0.8244;AMR_AF=0.7435;AFR_AF=0.7685;EUR_AF=0.7664;SAS_AF=0.772;AA=N|||;VT=SNP
6	29828316	rs17185692	G	A	100	PASS	AC=569;AF=0.113618;AN=5008;NS=2504;DP=19204;EAS_AF=0.2073;AMR_AF=0.0692;AFR_AF=0.0613;EUR_AF=0.0666;SAS_AF=0.1677;AA=N|||;VT=SNP
6	29828435	rs1611703	A	G	100	PASS	AC=369;AF=0.0736821;AN=5008;NS=2504;DP=20228;EAS_AF=0.0188;AMR_AF=0.0476;AFR_AF=0.0204;EUR_AF=0.1272;SAS_AF=0.1656;AA=N|||;VT=SNP
6	29828467	rs1611704	C	T	100	PASS	AC=1396;AF=0.278754;AN=5008;NS=2504;DP=20399;EAS_AF=0.3651;AMR_AF=0.33;AFR_AF=0.2141;EUR_AF=0.3618;SAS_AF=0.1554;AA=N|||;VT=SNP
6	29828493	rs1611705	T	G	100	PASS	AC=2384;AF=0.476038;AN=5008;NS=2504;DP=20387;EAS_AF=0.4593;AMR_AF=0.4107;AFR_AF=0.4728;EUR_AF=0.4046;SAS_AF=0.6176;AA=N|||;VT=SNP
6	29828584	rs6937645	G	A	100	PASS	AC=551;AF=0.110024;AN=5008;NS=2504;DP=19406;EAS_AF=0.0208;AMR_AF=0.098;AFR_AF=0.2511;EUR_AF=0.0537;SAS_AF=0.0777;AA=g|||;VT=SNP
6	29828622	rs1611706	A	G	100	PASS	AC=376;AF=0.0750799;AN=5008;NS=2504;DP=18281;EAS_AF=0.0198;AMR_AF=0.049;AFR_AF=0.0212;EUR_AF=0.1312;SAS_AF=0.1656;AA=a|||;VT=SNP
6	29828660	rs2523822	A	G	100	PASS	AC=1256;AF=0.250799;AN=5008;NS=2504;DP=17999;EAS_AF=0.3472;AMR_AF=0.2723;AFR_AF=0.1899;EUR_AF=0.3221;SAS_AF=0.1452;AA=a|||;VT=SNP
6	29828669	rs1611707	G	A	100	PASS	AC=2384;AF=0.476038;AN=5008;NS=2504;DP=17995;EAS_AF=0.4593;AMR_AF=0.4107;AFR_AF=0.4728;EUR_AF=0.4046;SAS_AF=0.6176;AA=g|||;VT=SNP
6	29828744	rs1611708	A	G	100	PASS	AC=2384;AF=0.476038;AN=5008;NS=2504;DP=17829;EAS_AF=0.4593;AMR_AF=0.4107;AFR_AF=0.4728;EUR_AF=0.4046;SAS_AF=0.6176;AA=N|||;VT=SNP
6	29828790	rs3094171	C	G	100	PASS	AC=3935;AF=0.785743;AN=5008;NS=2504;DP=17662;EAS_AF=0.8244;AMR_AF=0.8098;AFR_AF=0.7693;EUR_AF=0.7654;SAS_AF=0.772;AA=g|||;VT=SNP
6	29828880	rs9295822	C	T	100	PASS	AC=551;AF=0.110024;AN=5008;NS=2504;DP=19400;EAS_AF=0.0208;AMR_AF=0.098;AFR_AF=0.2511;EUR_AF=0.0537;SAS_AF=0.0777;AA=c|||;VT=SNP
6	29828886	rs1611709	T	C	100	PASS	AC=2385;AF=0.476238;AN=5008;NS=2504;DP=19598;EAS_AF=0.4593;AMR_AF=0.4107;AFR_AF=0.4735;EUR_AF=0.4046;SAS_AF=0.6176;AA=N|||;VT=SNP
6	29828916	rs1611710	C	T	100	PASS	AC=2384;AF=0.476038;AN=5008;NS=2504;DP=19931;EAS_AF=0.4593;AMR_AF=0.4107;AFR_AF=0.4735;EUR_AF=0.4046;SAS_AF=0.6166;AA=c|||;VT=SNP
6	29828972	rs9258750	A	G	100	PASS	AC=1438;AF=0.287141;AN=5008;NS=2504;DP=18657;EAS_AF=0.2321;AMR_AF=0.2925;AFR_AF=0.3903;EUR_AF=0.2068;SAS_AF=0.2832;AA=a|||;VT=SNP
6	29829108	rs1611711	G	A	100	PASS	AC=2384;AF=0.476038;AN=5008;NS=2504;DP=17625;EAS_AF=0.4593;AMR_AF=0.4107;AFR_AF=0.4728;EUR_AF=0.4046;SAS_AF=0.6176;AA=a|||;VT=SNP
6	29829251	rs1611713	A	C	100	PASS	AC=1144;AF=0.228435;AN=5008;NS=2504;DP=15116;EAS_AF=0.2262;AMR_AF=0.2248;AFR_AF=0.146;EUR_AF=0.2425;SAS_AF=0.3303;AA=a|||;VT=SNP
6	29829253	rs73745901	T	C	100	PASS	AC=768;AF=0.153355;AN=5008;NS=2504;DP=15279;EAS_AF=0.2063;AMR_AF=0.1758;AFR_AF=0.1248;EUR_AF=0.1113;SAS_AF=0.1646;AA=t|||;VT=SNP
6	29829407	rs1611714	G	A	100	PASS	AC=376;AF=0.0750799;AN=5008;NS=2504;DP=20064;EAS_AF=0.0198;AMR_AF=0.049;AFR_AF=0.0212;EUR_AF=0.1312;SAS_AF=0.1656;AA=g|||;VT=SNP
6	29829450	rs16896166	C	G	100	PASS	AC=451;AF=0.0900559;AN=5008;NS=2504;DP=21083;EAS_AF=0.2054;AMR_AF=0.0403;AFR_AF=0.0008;EUR_AF=0.0596;SAS_AF=0.1585;AA=c|||;VT=SNP
6	29829464	rs9258755	C	T	100	PASS	AC=183;AF=0.0365415;AN=5008;NS=2504;DP=21259;EAS_AF=0.0387;AMR_AF=0.0202;AFR_AF=0.0265;EUR_AF=0.0427;SAS_AF=0.0532;AA=c|||;VT=SNP
6	29829482	rs1611715	A	C	100	PASS	AC=1466;AF=0.292732;AN=5008;NS=2504;DP=20709;EAS_AF=0.3651;AMR_AF=0.3991;AFR_AF=0.2322;EUR_AF=0.3608;SAS_AF=0.1544;AA=a|||;VT=SNP
6	29829484	rs9258756	G	T	100	PASS	AC=672;AF=0.134185;AN=5008;NS=2504;DP=20528;EAS_AF=0.0258;AMR_AF=0.1167;AFR_AF=0.2663;EUR_AF=0.0954;SAS_AF=0.1196;AA=g|||;VT=SNP
6	29829494	rs62391661	G	A	100	PASS	AC=451;AF=0.0900559;AN=5008;NS=2504;DP=20486;EAS_AF=0.2054;AMR_AF=0.0403;AFR_AF=0.0008;EUR_AF=0.0596;SAS_AF=0.1585;AA=g|||;VT=SNP
6	29829514	rs1611716	G	A	100	PASS	AC=376;AF=0.0750799;AN=5008;NS=2504;DP=19847;EAS_AF=0.0198;AMR_AF=0.049;AFR_AF=0.0212;EUR_AF=0.1312;SAS_AF=0.1656;AA=g|||;VT=SNP
6	29829566	rs2517830	T	G	100	PASS	AC=198;AF=0.0395367;AN=5008;NS=2504;DP=20426;EAS_AF=0.0446;AMR_AF=0.0548;AFR_AF=0.0023;EUR_AF=0.0825;SAS_AF=0.0297;AA=t|||;VT=SNP
6	29829577	rs1611717	T	C	100	PASS	AC=2384;AF=0.476038;AN=5008;NS=2504;DP=20250;EAS_AF=0.4593;AMR_AF=0.4107;AFR_AF=0.4728;EUR_AF=0.4046;SAS_AF=0.6176;AA=N|||;VT=SNP
6	29829592	rs1611718	C	A	100	PASS	AC=376;AF=0.0750799;AN=5008;NS=2504;DP=20412;EAS_AF=0.0198;AMR_AF=0.049;AFR_AF=0.0212;EUR_AF=0.1312;SAS_AF=0.1656;AA=c|||;VT=SNP
6	29829596	rs3128906	A	G	100	PASS	AC=3932;AF=0.785144;AN=5008;NS=2504;DP=20334;EAS_AF=0.8244;AMR_AF=0.8098;AFR_AF=0.7693;EUR_AF=0.7624;SAS_AF=0.772;AA=N|||;VT=SNP
6	29829871	rs9468643	C	T	100	PASS	AC=550;AF=0.109824;AN=5008;NS=2504;DP=18417;EAS_AF=0.0208;AMR_AF=0.098;AFR_AF=0.2511;EUR_AF=0.0537;SAS_AF=0.0767;AA=c|||;VT=SNP
6	29829986	rs3094169	T	C	100	PASS	AC=4346;AF=0.867812;AN=5008;NS=2504;DP=18322;EAS_AF=0.9375;AMR_AF=0.8804;AFR_AF=0.879;EUR_AF=0.7992;SAS_AF=0.8425;AA=N|||;VT=SNP
6	29829994	rs1611720	C	G	100	PASS	AC=2383;AF=0.475839;AN=5008;NS=2504;DP=18325;EAS_AF=0.4593;AMR_AF=0.4107;AFR_AF=0.472;EUR_AF=0.4046;SAS_AF=0.6176;AA=g|||;VT=SNP
6	29830045	rs72845990	A	C	100	PASS	AC=766;AF=0.152955;AN=5008;NS=2504;DP=18301;EAS_AF=0.2044;AMR_AF=0.1758;AFR_AF=0.1248;EUR_AF=0.1113;SAS_AF=0.1646;AA=a|||;VT=SNP
6	29830074	rs7760172	T	C	100	PASS	AC=412;AF=0.0822684;AN=5008;NS=2504;DP=17670;EAS_AF=0.1131;AMR_AF=0.0706;AFR_AF=0.1104;EUR_AF=0.0338;SAS_AF=0.0706;AA=t|||;VT=SNP
6	29830209	rs1611721	A	G	100	PASS	AC=376;AF=0.0750799;AN=5008;NS=2504;DP=17202;EAS_AF=0.0198;AMR_AF=0.049;AFR_AF=0.0212;EUR_AF=0.1312;SAS_AF=0.1656;AA=a|||;VT=SNP
6	29830213	rs58993253	C	T	100	PASS	AC=766;AF=0.152955;AN=5008;NS=2504;DP=17359;EAS_AF=0.2044;AMR_AF=0.1758;AFR_AF=0.1248;EUR_AF=0.1113;SAS_AF=0.1646;AA=c|||;VT=SNP
6	29830411	rs9258766	G	A	100	PASS	AC=2007;AF=0.400759;AN=5008;NS=2504;DP=17630;EAS_AF=0.4395;AMR_AF=0.3617;AFR_AF=0.4508;EUR_AF=0.2734;SAS_AF=0.4519;AA=g|||;VT=SNP
6	29830505	rs1611723	A	G	100	PASS	AC=2263;AF=0.451877;AN=5008;NS=2504;DP=16418;EAS_AF=0.4554;AMR_AF=0.3919;AFR_AF=0.4576;EUR_AF=0.3628;SAS_AF=0.5746;AA=N|||;VT=SNP
6	29830529	rs2517829	C	G	100	PASS	AC=348;AF=0.0694888;AN=5008;NS=2504;DP=16726;EAS_AF=0.0565;AMR_AF=0.0807;AFR_AF=0.0651;EUR_AF=0.0865;SAS_AF=0.0634;AA=c|||;VT=SNP
6	29830551	rs72845994	A	G	100	PASS	AC=766;AF=0.152955;AN=5008;NS=2504;DP=17502;EAS_AF=0.2044;AMR_AF=0.1758;AFR_AF=0.1248;EUR_AF=0.1113;SAS_AF=0.1646;AA=a|||;VT=SNP
6	29830570	rs1611724	G	A	100	PASS	AC=2383;AF=0.475839;AN=5008;NS=2504;DP=18307;EAS_AF=0.4593;AMR_AF=0.4107;AFR_AF=0.472;EUR_AF=0.4046;SAS_AF=0.6176;AA=a|||;VT=SNP
6	29830652	rs9258771	A	G	100	PASS	AC=2018;AF=0.402955;AN=5008;NS=2504;DP=17367;EAS_AF=0.4405;AMR_AF=0.366;AFR_AF=0.4531;EUR_AF=0.2773;SAS_AF=0.4519;AA=a|||;VT=SNP
6	29830660	rs9258772	G	C	100	PASS	AC=2384;AF=0.476038;AN=5008;NS=2504;DP=16967;EAS_AF=0.4603;AMR_AF=0.4107;AFR_AF=0.472;EUR_AF=0.4046;SAS_AF=0.6176;AA=N|||;VT=SNP
6	29830670	rs1611725	G	A	100	PASS	AC=376;AF=0.0750799;AN=5008;NS=2504;DP=15256;EAS_AF=0.0198;AMR_AF=0.049;AFR_AF=0.0212;EUR_AF=0.1312;SAS_AF=0.1656;AA=g|||;VT=SNP
6	29830706	rs1611726	A	G	100	PASS	AC=1677;AF=0.334864;AN=5008;NS=2504;DP=16126;EAS_AF=0.4048;AMR_AF=0.4222;AFR_AF=0.2731;EUR_AF=0.4085;SAS_AF=0.2086;AA=a|||;VT=SNP
6	29830725	rs1611727	G	A	100	PASS	AC=376;AF=0.0750799;AN=5008;NS=2504;DP=16356;EAS_AF=0.0198;AMR_AF=0.049;AFR_AF=0.0212;EUR_AF=0.1312;SAS_AF=0.1656;AA=g|||;VT=SNP
6	29830732	rs13195617	A	T	100	PASS	AC=812;AF=0.162141;AN=5008;NS=2504;DP=16206;EAS_AF=0.3016;AMR_AF=0.2363;AFR_AF=0.0106;EUR_AF=0.2167;SAS_AF=0.1145;AA=a|||;VT=SNP
6	29830751	rs3094656	T	C	100	PASS	AC=4557;AF=0.909944;AN=5008;NS=2504;DP=15992;EAS_AF=0.9762;AMR_AF=0.9035;AFR_AF=0.9206;EUR_AF=0.8469;SAS_AF=0.8967;AA=t|||;VT=SNP
6	29830768	rs9258777	G	C	100	PASS	AC=2385;AF=0.476238;AN=5008;NS=2504;DP=15567;EAS_AF=0.4613;AMR_AF=0.4107;AFR_AF=0.472;EUR_AF=0.4046;SAS_AF=0.6176;AA=g|||;VT=SNP
6	29830777	rs151188422	A	G	100	PASS	AC=454;AF=0.090655;AN=5008;NS=2504;DP=15485;EAS_AF=0.2083;AMR_AF=0.0403;AFR_AF=0.0008;EUR_AF=0.0596;SAS_AF=0.1585;AA=a|||;VT=SNP
6	29830800	rs1611728	T	C	100	PASS	AC=2387;AF=0.476637;AN=5008;NS=2504;DP=15075;EAS_AF=0.4613;AMR_AF=0.4107;AFR_AF=0.4735;EUR_AF=0.4046;SAS_AF=0.6176;AA=N|||;VT=SNP
6	29830823	rs1611729	C	T	100	PASS	AC=2386;AF=0.476438;AN=5008;NS=2504;DP=14893;EAS_AF=0.4603;AMR_AF=0.4107;AFR_AF=0.4735;EUR_AF=0.4046;SAS_AF=0.6176;AA=c|||;VT=SNP
6	29831008	rs1611732	C	T	100	PASS	AC=2385;AF=0.476238;AN=5008;NS=2504;DP=18721;EAS_AF=0.4593;AMR_AF=0.4107;AFR_AF=0.4735;EUR_AF=0.4046;SAS_AF=0.6176;AA=t|||;VT=SNP
6	29831052	rs3891492	G	T	100	PASS	AC=2009;AF=0.401158;AN=5008;NS=2504;DP=20689;EAS_AF=0.4395;AMR_AF=0.3617;AFR_AF=0.4523;EUR_AF=0.2734;SAS_AF=0.4519;AA=g|||;VT=SNP
6	29831058	rs765649	T	A	100	PASS	AC=2388;AF=0.476837;AN=5008;NS=2504;DP=20440;EAS_AF=0.4623;AMR_AF=0.4107;AFR_AF=0.4735;EUR_AF=0.4046;SAS_AF=0.6176;AA=t|||;VT=SNP
6	29831351	rs1362091	A	G	100	PASS	AC=2383;AF=0.475839;AN=5008;NS=2504;DP=19681;EAS_AF=0.4593;AMR_AF=0.4107;AFR_AF=0.472;EUR_AF=0.4046;SAS_AF=0.6176;AA=N|||;VT=SNP
6	29831372	rs3891491	G	A	100	PASS	AC=2007;AF=0.400759;AN=5008;NS=2504;DP=19370;EAS_AF=0.4395;AMR_AF=0.3617;AFR_AF=0.4508;EUR_AF=0.2734;SAS_AF=0.4519;AA=g|||;VT=SNP
6	29831418	rs1611736	C	G	100	PASS	AC=376;AF=0.0750799;AN=5008;NS=2504;DP=19324;EAS_AF=0.0198;AMR_AF=0.049;AFR_AF=0.0212;EUR_AF=0.1312;SAS_AF=0.1656;AA=c|||;VT=SNP
6	29831466	rs3128904	A	G	100	PASS	AC=4556;AF=0.909744;AN=5008;NS=2504;DP=17578;EAS_AF=0.9762;AMR_AF=0.9035;AFR_AF=0.9198;EUR_AF=0.8469;SAS_AF=0.8967;AA=N|||;VT=SNP
6	29831571	rs1611737	C	G	100	PASS	AC=2383;AF=0.475839;AN=5008;NS=2504;DP=16674;EAS_AF=0.4593;AMR_AF=0.4107;AFR_AF=0.472;EUR_AF=0.4046;SAS_AF=0.6176;AA=c|||;VT=SNP
6	29831657	rs62391663	G	T	100	PASS	AC=569;AF=0.113618;AN=5008;NS=2504;DP=14828;EAS_AF=0.2093;AMR_AF=0.0692;AFR_AF=0.0598;EUR_AF=0.0666;SAS_AF=0.1677;AA=g|||;VT=SNP
6	29831706	rs1611738	C	A	100	PASS	AC=376;AF=0.0750799;AN=5008;NS=2504;DP=15149;EAS_AF=0.0198;AMR_AF=0.049;AFR_AF=0.0212;EUR_AF=0.1312;SAS_AF=0.1656;AA=c|||;VT=SNP
6	29831798	rs1611739	T	G	100	PASS	AC=2384;AF=0.476038;AN=5008;NS=2504;DP=14223;EAS_AF=0.4593;AMR_AF=0.4107;AFR_AF=0.472;EUR_AF=0.4056;SAS_AF=0.6176;AA=N|||;VT=SNP
6	29831814	rs1611740	G	A	100	PASS	AC=376;AF=0.0750799;AN=5008;NS=2504;DP=14300;EAS_AF=0.0198;AMR_AF=0.049;AFR_AF=0.0212;EUR_AF=0.1312;SAS_AF=0.1656;AA=g|||;VT=SNP
6	29831931	rs77899164	T	C	100	PASS	AC=413;AF=0.0824681;AN=5008;NS=2504;DP=14285;EAS_AF=0.1131;AMR_AF=0.0706;AFR_AF=0.1112;EUR_AF=0.0338;SAS_AF=0.0706;AA=t|||;VT=SNP
6	29831983	rs1611741	C	A	100	PASS	AC=1625;AF=0.324481;AN=5008;NS=2504;DP=13149;EAS_AF=0.4018;AMR_AF=0.3905;AFR_AF=0.267;EUR_AF=0.3907;SAS_AF=0.2076;AA=c|||;VT=SNP
6	29831987	rs9258794	G	A	100	PASS	AC=2144;AF=0.428115;AN=5008;NS=2504;DP=13322;EAS_AF=0.4415;AMR_AF=0.3948;AFR_AF=0.5212;EUR_AF=0.2913;SAS_AF=0.453;AA=g|||;VT=SNP
6	29832016	rs9258795	G	A	100	PASS	AC=2011;AF=0.401558;AN=5008;NS=2504;DP=12897;EAS_AF=0.4415;AMR_AF=0.3617;AFR_AF=0.4508;EUR_AF=0.2753;SAS_AF=0.4519;AA=g|||;VT=SNP
6	29832043	rs1611742	A	C	100	PASS	AC=2386;AF=0.476438;AN=5008;NS=2504;DP=13108;EAS_AF=0.4613;AMR_AF=0.4107;AFR_AF=0.4713;EUR_AF=0.4066;SAS_AF=0.6176;AA=N|||;VT=SNP
6	29832046	rs1611743	C	T	100	PASS	AC=2386;AF=0.476438;AN=5008;NS=2504;DP=13140;EAS_AF=0.4613;AMR_AF=0.4107;AFR_AF=0.4713;EUR_AF=0.4066;SAS_AF=0.6176;AA=c|||;VT=SNP
6	29832119	rs73725442	T	C	100	PASS	AC=766;AF=0.152955;AN=5008;NS=2504;DP=13197;EAS_AF=0.2044;AMR_AF=0.1758;AFR_AF=0.1248;EUR_AF=0.1113;SAS_AF=0.1646;AA=t|||;VT=SNP
6	29832170	rs9258797	A	G	100	PASS	AC=2016;AF=0.402556;AN=5008;NS=2504;DP=13805;EAS_AF=0.4454;AMR_AF=0.3617;AFR_AF=0.4516;EUR_AF=0.2734;SAS_AF=0.454;AA=a|||;VT=SNP
6	29832282	rs72848609	G	A	100	PASS	AC=766;AF=0.152955;AN=5008;NS=2504;DP=18865;EAS_AF=0.2044;AMR_AF=0.1758;AFR_AF=0.1248;EUR_AF=0.1113;SAS_AF=0.1646;AA=g|||;VT=SNP
6	29832332	rs2524035	A	G	100	PASS	AC=4143;AF=0.827276;AN=5008;NS=2504;DP=21379;EAS_AF=0.8631;AMR_AF=0.8314;AFR_AF=0.8094;EUR_AF=0.8131;SAS_AF=0.8262;AA=N|||;VT=SNP
6	29832375	rs9258804	T	C	100	PASS	AC=2092;AF=0.417732;AN=5008;NS=2504;DP=20766;EAS_AF=0.4395;AMR_AF=0.3617;AFR_AF=0.5151;EUR_AF=0.2734;SAS_AF=0.4519;AA=t|||;VT=SNP
6	29832407	rs73725445	A	T	100	PASS	AC=766;AF=0.152955;AN=5008;NS=2504;DP=19634;EAS_AF=0.2044;AMR_AF=0.1758;AFR_AF=0.1248;EUR_AF=0.1113;SAS_AF=0.1646;AA=a|||;VT=SNP
6	29832479	rs1611744	T	C	100	PASS	AC=376;AF=0.0750799;AN=5008;NS=2504;DP=18001;EAS_AF=0.0198;AMR_AF=0.049;AFR_AF=0.0212;EUR_AF=0.1312;SAS_AF=0.1656;AA=t|||;VT=SNP
6	29832497	rs116742675	G	A	100	PASS	AC=452;AF=0.0902556;AN=5008;NS=2504;DP=17155;EAS_AF=0.2073;AMR_AF=0.0403;AFR_AF=0.0008;EUR_AF=0.0596;SAS_AF=0.1575;AA=g|||;VT=SNP
6	29832516	rs1611745	C	T	100	PASS	AC=376;AF=0.0750799;AN=5008;NS=2504;DP=17089;EAS_AF=0.0198;AMR_AF=0.049;AFR_AF=0.0212;EUR_AF=0.1312;SAS_AF=0.1656;AA=c|||;VT=SNP
6	29832526	rs9258811	T	C	100	PASS	AC=1977;AF=0.394768;AN=5008;NS=2504;DP=17031;EAS_AF=0.4375;AMR_AF=0.3329;AFR_AF=0.4561;EUR_AF=0.2664;SAS_AF=0.4438;AA=N|||;VT=SNP
6	29832600	rs9258812	T	C	100	PASS	AC=1976;AF=0.394569;AN=5008;NS=2504;DP=18401;EAS_AF=0.4375;AMR_AF=0.3329;AFR_AF=0.4561;EUR_AF=0.2664;SAS_AF=0.4427;AA=t|||;VT=SNP
6	29832652	rs147147213	A	G	100	PASS	AC=427;AF=0.0852636;AN=5008;NS=2504;DP=17853;EAS_AF=0.1954;AMR_AF=0.0389;AFR_AF=0.0008;EUR_AF=0.0567;SAS_AF=0.1483;AA=a|||;VT=SNP
6	29832692	rs1611746	C	T	100	PASS	AC=376;AF=0.0750799;AN=5008;NS=2504;DP=19504;EAS_AF=0.0198;AMR_AF=0.049;AFR_AF=0.0212;EUR_AF=0.1312;SAS_AF=0.1656;AA=c|||;VT=SNP
6	29832695	rs1611747	T	C	100	PASS	AC=2233;AF=0.445887;AN=5008;NS=2504;DP=19457;EAS_AF=0.4544;AMR_AF=0.3631;AFR_AF=0.4622;EUR_AF=0.3559;SAS_AF=0.5665;AA=N|||;VT=SNP
6	29832840	rs2734977	C	T	100	PASS	AC=377;AF=0.0752796;AN=5008;NS=2504;DP=21824;EAS_AF=0.0198;AMR_AF=0.049;AFR_AF=0.0212;EUR_AF=0.1322;SAS_AF=0.1656;AA=c|||;VT=SNP
6	29832846	rs2517827	C	A	100	PASS	AC=1495;AF=0.298522;AN=5008;NS=2504;DP=21868;EAS_AF=0.248;AMR_AF=0.2161;AFR_AF=0.3321;EUR_AF=0.2525;SAS_AF=0.411;AA=a|||;VT=SNP
6	29832867	rs9468645	A	C	100	PASS	AC=551;AF=0.110024;AN=5008;NS=2504;DP=21529;EAS_AF=0.0208;AMR_AF=0.098;AFR_AF=0.2511;EUR_AF=0.0537;SAS_AF=0.0777;AA=a|||;VT=SNP
6	29832908	rs2975032	A	G	100	PASS	AC=346;AF=0.0690895;AN=5008;NS=2504;DP=20910;EAS_AF=0.0565;AMR_AF=0.0793;AFR_AF=0.0651;EUR_AF=0.0855;SAS_AF=0.0634;AA=a|||;VT=SNP
6	29832919	rs2975031	A	G	100	PASS	AC=3675;AF=0.733826;AN=5008;NS=2504;DP=20681;EAS_AF=0.7996;AMR_AF=0.7349;AFR_AF=0.7292;EUR_AF=0.6859;SAS_AF=0.7209;AA=N|||;VT=SNP
6	29832966	rs2975030	G	A	100	PASS	AC=3064;AF=0.611821;AN=5008;NS=2504;DP=21025;EAS_AF=0.7262;AMR_AF=0.6988;AFR_AF=0.6324;EUR_AF=0.5656;SAS_AF=0.4519;AA=a|||;VT=SNP
6	29833033	rs2508046	C	T	100	PASS	AC=901;AF=0.179912;AN=5008;NS=2504;DP=20943;EAS_AF=0.0794;AMR_AF=0.1787;AFR_AF=0.3162;EUR_AF=0.1402;SAS_AF=0.1411;AA=c|||;VT=SNP
6	29833057	rs3128900	G	T	100	PASS	AC=4414;AF=0.88139;AN=5008;NS=2504;DP=20797;EAS_AF=0.9742;AMR_AF=0.8718;AFR_AF=0.8427;EUR_AF=0.84;SAS_AF=0.8875;AA=t|||;VT=SNP
6	29833109	rs62391664	T	C	100	PASS	AC=454;AF=0.090655;AN=5008;NS=2504;DP=20365;EAS_AF=0.2073;AMR_AF=0.0403;AFR_AF=0.0008;EUR_AF=0.0606;SAS_AF=0.1585;AA=t|||;VT=SNP
6	29833117	rs112944494	G	A	100	PASS	AC=765;AF=0.152756;AN=5008;NS=2504;DP=20382;EAS_AF=0.2044;AMR_AF=0.1758;AFR_AF=0.1241;EUR_AF=0.1113;SAS_AF=0.1646;AA=g|||;VT=SNP
6	29833128	rs2251892	T	C	100	PASS	AC=4023;AF=0.803315;AN=5008;NS=2504;DP=20446;EAS_AF=0.9573;AMR_AF=0.8112;AFR_AF=0.8389;EUR_AF=0.668;SAS_AF=0.7301;AA=N|||;VT=SNP
6	29833198	rs2844825	T	G	100	PASS	AC=1652;AF=0.329872;AN=5008;NS=2504;DP=20881;EAS_AF=0.4058;AMR_AF=0.4193;AFR_AF=0.2549;EUR_AF=0.4085;SAS_AF=0.2086;AA=t|||;VT=SNP
6	29833253	rs2734975	C	A	100	PASS	AC=2322;AF=0.463658;AN=5008;NS=2504;DP=21120;EAS_AF=0.4296;AMR_AF=0.536;AFR_AF=0.5212;EUR_AF=0.504;SAS_AF=0.3282;AA=c|||;VT=SNP
6	29833541	rs3094165	A	G	100	PASS	AC=3318;AF=0.66254;AN=5008;NS=2504;DP=18753;EAS_AF=0.7579;AMR_AF=0.634;AFR_AF=0.559;EUR_AF=0.6829;SAS_AF=0.7035;AA=N|||;VT=SNP
6	29833664	rs2844824	A	T	100	PASS	AC=2451;AF=0.489417;AN=5008;NS=2504;DP=17540;EAS_AF=0.3978;AMR_AF=0.5216;AFR_AF=0.5537;EUR_AF=0.5149;SAS_AF=0.4479;AA=a|||;VT=SNP
6	29833779	rs2734974	A	G	100	PASS	AC=953;AF=0.190296;AN=5008;NS=2504;DP=18583;EAS_AF=0.0407;AMR_AF=0.1499;AFR_AF=0.2905;EUR_AF=0.1849;SAS_AF=0.2434;AA=a|||;VT=SNP
6	29833840	rs2523818	T	G	100	PASS	AC=1498;AF=0.299121;AN=5008;NS=2504;DP=19613;EAS_AF=0.3571;AMR_AF=0.3718;AFR_AF=0.2632;EUR_AF=0.33;SAS_AF=0.2045;AA=t|||;VT=SNP
6	29833847	rs3094164	G	A	100	PASS	AC=2922;AF=0.583466;AN=5008;NS=2504;DP=19805;EAS_AF=0.4613;AMR_AF=0.621;AFR_AF=0.6339;EUR_AF=0.6431;SAS_AF=0.5532;AA=g|||;VT=SNP
6	29833877	rs3128899	G	C	100	PASS	AC=2922;AF=0.583466;AN=5008;NS=2504;DP=20425;EAS_AF=0.4613;AMR_AF=0.621;AFR_AF=0.6339;EUR_AF=0.6431;SAS_AF=0.5532;AA=N|||;VT=SNP
6	29833948	rs2734973	C	T	100	PASS	AC=468;AF=0.0934505;AN=5008;NS=2504;DP=19431;EAS_AF=0.0615;AMR_AF=0.0994;AFR_AF=0.0794;EUR_AF=0.1282;SAS_AF=0.1053;AA=c|||;VT=SNP
6	29834041	rs2517826	G	A	100	PASS	AC=953;AF=0.190296;AN=5008;NS=2504;DP=17762;EAS_AF=0.0407;AMR_AF=0.1499;AFR_AF=0.2905;EUR_AF=0.1849;SAS_AF=0.2434;AA=g|||;VT=SNP
6	29834061	rs3132725	C	T	100	PASS	AC=2886;AF=0.576278;AN=5008;NS=2504;DP=17336;EAS_AF=0.4613;AMR_AF=0.6167;AFR_AF=0.6097;EUR_AF=0.6421;SAS_AF=0.5532;AA=c|||;VT=SNP
6	29834199	rs2734972	T	C	100	PASS	AC=1303;AF=0.260184;AN=5008;NS=2504;DP=20056;EAS_AF=0.3472;AMR_AF=0.3386;AFR_AF=0.1906;EUR_AF=0.3221;SAS_AF=0.1452;AA=t|||;VT=SNP
6	29834201	rs3115623	T	C	100	PASS	AC=2923;AF=0.583666;AN=5008;NS=2504;DP=20152;EAS_AF=0.4613;AMR_AF=0.621;AFR_AF=0.6346;EUR_AF=0.6431;SAS_AF=0.5532;AA=t|||;VT=SNP
6	29834299	rs17185784	T	G	100	PASS	AC=413;AF=0.0824681;AN=5008;NS=2504;DP=19915;EAS_AF=0.1131;AMR_AF=0.0706;AFR_AF=0.1112;EUR_AF=0.0338;SAS_AF=0.0706;AA=t|||;VT=SNP
6	29834388	rs17185791	G	C	100	PASS	AC=498;AF=0.0994409;AN=5008;NS=2504;DP=20612;EAS_AF=0.1131;AMR_AF=0.0706;AFR_AF=0.1755;EUR_AF=0.0338;SAS_AF=0.0706;AA=g|||;VT=SNP
6	29834449	rs2734971	A	G	100	PASS	AC=2968;AF=0.592652;AN=5008;NS=2504;DP=21337;EAS_AF=0.5238;AMR_AF=0.5303;AFR_AF=0.6392;EUR_AF=0.508;SAS_AF=0.7321;AA=N|||;VT=SNP
6	29834472	rs2734970	C	T	100	PASS	AC=405;AF=0.0808706;AN=5008;NS=2504;DP=20968;EAS_AF=0.0198;AMR_AF=0.0533;AFR_AF=0.0401;EUR_AF=0.1312;SAS_AF=0.1667;AA=c|||;VT=SNP
6	29834773	rs72848632	C	T	100	PASS	AC=767;AF=0.153155;AN=5008;NS=2504;DP=22085;EAS_AF=0.2063;AMR_AF=0.1758;AFR_AF=0.1241;EUR_AF=0.1113;SAS_AF=0.1646;AA=c|||;VT=SNP
6	29834782	rs3094163	C	G	100	PASS	AC=2925;AF=0.584065;AN=5008;NS=2504;DP=21956;EAS_AF=0.4633;AMR_AF=0.621;AFR_AF=0.6339;EUR_AF=0.6441;SAS_AF=0.5532;AA=g|||;VT=SNP
6	29834805	rs1611630	A	G	100	PASS	AC=369;AF=0.0736821;AN=5008;NS=2504;DP=23192;EAS_AF=0.0188;AMR_AF=0.0476;AFR_AF=0.0204;EUR_AF=0.1272;SAS_AF=0.1656;AA=a|||;VT=SNP
6	29834852	rs3094162	A	G	100	PASS	AC=2923;AF=0.583666;AN=5008;NS=2504;DP=22580;EAS_AF=0.4613;AMR_AF=0.621;AFR_AF=0.6339;EUR_AF=0.6431;SAS_AF=0.5542;AA=N|||;VT=SNP
6	29834865	rs3132724	C	T	100	PASS	AC=2923;AF=0.583666;AN=5008;NS=2504;DP=22234;EAS_AF=0.4613;AMR_AF=0.621;AFR_AF=0.6339;EUR_AF=0.6431;SAS_AF=0.5542;AA=c|||;VT=SNP
6	29834918	rs3132723	A	C	100	PASS	AC=3688;AF=0.736422;AN=5008;NS=2504;DP=20177;EAS_AF=0.6657;AMR_AF=0.7968;AFR_AF=0.7579;EUR_AF=0.7545;SAS_AF=0.7188;AA=N|||;VT=SNP
6	29834951	rs3132722	T	C	100	PASS	AC=3687;AF=0.736222;AN=5008;NS=2504;DP=19964;EAS_AF=0.6657;AMR_AF=0.7968;AFR_AF=0.7579;EUR_AF=0.7545;SAS_AF=0.7178;AA=N|||;VT=SNP
6	29835026	rs2734968	G	A	100	PASS	AC=1418;AF=0.283147;AN=5008;NS=2504;DP=19115;EAS_AF=0.3492;AMR_AF=0.3674;AFR_AF=0.2489;EUR_AF=0.329;SAS_AF=0.1544;AA=g|||;VT=SNP
6	29835073	rs3094161	A	G	100	PASS	AC=2922;AF=0.583466;AN=5008;NS=2504;DP=20725;EAS_AF=0.4613;AMR_AF=0.621;AFR_AF=0.6339;EUR_AF=0.6431;SAS_AF=0.5532;AA=a|||;VT=SNP
6	29835111	rs3094160	A	G	100	PASS	AC=2922;AF=0.583466;AN=5008;NS=2504;DP=21674;EAS_AF=0.4613;AMR_AF=0.621;AFR_AF=0.6339;EUR_AF=0.6431;SAS_AF=0.5532;AA=N|||;VT=SNP
6	29835310	rs3869056	G	T	100	PASS	AC=765;AF=0.152756;AN=5008;NS=2504;DP=11099;EAS_AF=0.2044;AMR_AF=0.1758;AFR_AF=0.1241;EUR_AF=0.1113;SAS_AF=0.1646;AA=g|||;VT=SNP
6	29835346	rs55773721	A	C	100	PASS	AC=451;AF=0.0900559;AN=5008;NS=2504;DP=18584;EAS_AF=0.2054;AMR_AF=0.0403;AFR_AF=0.0008;EUR_AF=0.0596;SAS_AF=0.1585;AA=a|||;VT=SNP
6	29835392	rs72492285	C	T	100	PASS	AC=498;AF=0.0994409;AN=5008;NS=2504;DP=20813;EAS_AF=0.1131;AMR_AF=0.0706;AFR_AF=0.1755;EUR_AF=0.0338;SAS_AF=0.0706;AA=c|||;VT=SNP
6	29835632	rs11967812	T	C	100	PASS	AC=551;AF=0.110024;AN=5008;NS=2504;DP=24520;EAS_AF=0.0208;AMR_AF=0.098;AFR_AF=0.2511;EUR_AF=0.0537;SAS_AF=0.0777;AA=t|||;VT=SNP
6	29835633	rs3132721	C	T	100	PASS	AC=2923;AF=0.583666;AN=5008;NS=2504;DP=24571;EAS_AF=0.4623;AMR_AF=0.621;AFR_AF=0.6339;EUR_AF=0.6431;SAS_AF=0.5532;AA=t|||;VT=SNP
6	29835834	rs3094159	G	A	100	PASS	AC=2919;AF=0.582867;AN=5008;NS=2504;DP=20266;EAS_AF=0.4613;AMR_AF=0.621;AFR_AF=0.6331;EUR_AF=0.6421;SAS_AF=0.5521;AA=g|||;VT=SNP
6	29835882	rs3128898	G	T	100	PASS	AC=2925;AF=0.584065;AN=5008;NS=2504;DP=22129;EAS_AF=0.4613;AMR_AF=0.621;AFR_AF=0.6346;EUR_AF=0.6441;SAS_AF=0.5542;AA=t|||;VT=SNP
6	29835927	rs3132720	A	C	100	PASS	AC=2925;AF=0.584065;AN=5008;NS=2504;DP=21009;EAS_AF=0.4623;AMR_AF=0.621;AFR_AF=0.6339;EUR_AF=0.6441;SAS_AF=0.5542;AA=N|||;VT=SNP
6	29835940	rs72848640	G	A	100	PASS	AC=768;AF=0.153355;AN=5008;NS=2504;DP=20632;EAS_AF=0.2044;AMR_AF=0.1772;AFR_AF=0.1248;EUR_AF=0.1113;SAS_AF=0.1656;AA=g|||;VT=SNP
6	29835979	rs9258854	G	A	100	PASS	AC=2924;AF=0.583866;AN=5008;NS=2504;DP=21394;EAS_AF=0.4613;AMR_AF=0.621;AFR_AF=0.6339;EUR_AF=0.6441;SAS_AF=0.5542;AA=g|||;VT=SNP
6	29835987	rs9258855	T	C	100	PASS	AC=2926;AF=0.584265;AN=5008;NS=2504;DP=21449;EAS_AF=0.4623;AMR_AF=0.621;AFR_AF=0.6339;EUR_AF=0.6441;SAS_AF=0.5552;AA=N|||;VT=SNP
6	29835999	rs11970209	A	G	100	PASS	AC=551;AF=0.110024;AN=5008;NS=2504;DP=21927;EAS_AF=0.0208;AMR_AF=0.098;AFR_AF=0.2511;EUR_AF=0.0537;SAS_AF=0.0777;AA=a|||;VT=SNP
6	29836018	rs62391710	C	T	100	PASS	AC=451;AF=0.0900559;AN=5008;NS=2504;DP=22603;EAS_AF=0.2054;AMR_AF=0.0403;AFR_AF=0.0008;EUR_AF=0.0596;SAS_AF=0.1585;AA=c|||;VT=SNP
6	29836065	rs1611632	C	T	100	PASS	AC=953;AF=0.190296;AN=5008;NS=2504;DP=21973;EAS_AF=0.0407;AMR_AF=0.1499;AFR_AF=0.2905;EUR_AF=0.1849;SAS_AF=0.2434;AA=c|||;VT=SNP
6	29836173	rs61235149	C	T	100	PASS	AC=541;AF=0.108027;AN=5008;NS=2504;DP=22176;EAS_AF=0.0198;AMR_AF=0.0994;AFR_AF=0.2436;EUR_AF=0.0537;SAS_AF=0.0777;AA=c|||;VT=SNP
6	29836206	rs3094158	A	G	100	PASS	AC=2923;AF=0.583666;AN=5008;NS=2504;DP=20527;EAS_AF=0.4613;AMR_AF=0.621;AFR_AF=0.6339;EUR_AF=0.6441;SAS_AF=0.5532;AA=N|||;VT=SNP
6	29836259	rs3132719	A	C	100	PASS	AC=2922;AF=0.583466;AN=5008;NS=2504;DP=20919;EAS_AF=0.4613;AMR_AF=0.621;AFR_AF=0.6339;EUR_AF=0.6431;SAS_AF=0.5532;AA=a|||;VT=SNP
6	29836270	rs56012230	A	C	100	PASS	AC=451;AF=0.0900559;AN=5008;NS=2504;DP=21551;EAS_AF=0.2054;AMR_AF=0.0403;AFR_AF=0.0008;EUR_AF=0.0596;SAS_AF=0.1585;AA=a|||;VT=SNP
6	29836308	rs3129011	C	T	100	PASS	AC=2922;AF=0.583466;AN=5008;NS=2504;DP=21569;EAS_AF=0.4613;AMR_AF=0.621;AFR_AF=0.6339;EUR_AF=0.6431;SAS_AF=0.5532;AA=t|||;VT=SNP
6	29836352	rs72848649	A	T	100	PASS	AC=766;AF=0.152955;AN=5008;NS=2504;DP=21751;EAS_AF=0.2044;AMR_AF=0.1758;AFR_AF=0.1248;EUR_AF=0.1113;SAS_AF=0.1646;AA=t|||;VT=SNP
6	29836367	rs72848650	G	A	100	PASS	AC=766;AF=0.152955;AN=5008;NS=2504;DP=21727;EAS_AF=0.2044;AMR_AF=0.1758;AFR_AF=0.1248;EUR_AF=0.1113;SAS_AF=0.1646;AA=a|||;VT=SNP
6	29836463	rs1611635	C	T	100	PASS	AC=369;AF=0.0736821;AN=5008;NS=2504;DP=20711;EAS_AF=0.0188;AMR_AF=0.0476;AFR_AF=0.0204;EUR_AF=0.1272;SAS_AF=0.1656;AA=c|||;VT=SNP
6	29836471	rs72848652	T	C	100	PASS	AC=765;AF=0.152756;AN=5008;NS=2504;DP=20515;EAS_AF=0.2044;AMR_AF=0.1758;AFR_AF=0.1241;EUR_AF=0.1113;SAS_AF=0.1646;AA=t|||;VT=SNP
6	29836524	rs9258866	C	A	100	PASS	AC=290;AF=0.0579073;AN=5008;NS=2504;DP=20166;EAS_AF=0.0466;AMR_AF=0.0274;AFR_AF=0.0552;EUR_AF=0.0487;SAS_AF=0.1043;AA=c|||;VT=SNP
6	29836577	rs3132718	T	C	100	PASS	AC=2921;AF=0.583267;AN=5008;NS=2504;DP=20116;EAS_AF=0.4613;AMR_AF=0.621;AFR_AF=0.6339;EUR_AF=0.6431;SAS_AF=0.5521;AA=t|||;VT=SNP
6	29836602	rs72848653	C	T	100	PASS	AC=566;AF=0.113019;AN=5008;NS=2504;DP=19787;EAS_AF=0.2044;AMR_AF=0.1455;AFR_AF=0.0098;EUR_AF=0.0895;SAS_AF=0.1595;AA=c|||;VT=SNP
6	29836632	rs72848654	C	T	100	PASS	AC=766;AF=0.152955;AN=5008;NS=2504;DP=20314;EAS_AF=0.2044;AMR_AF=0.1758;AFR_AF=0.1248;EUR_AF=0.1113;SAS_AF=0.1646;AA=c|||;VT=SNP
6	29836647	rs2844822	G	C	100	PASS	AC=369;AF=0.0736821;AN=5008;NS=2504;DP=20552;EAS_AF=0.0188;AMR_AF=0.0476;AFR_AF=0.0204;EUR_AF=0.1272;SAS_AF=0.1656;AA=g|||;VT=SNP
6	29836732	rs9258869	G	A	100	PASS	AC=290;AF=0.0579073;AN=5008;NS=2504;DP=22058;EAS_AF=0.0466;AMR_AF=0.0274;AFR_AF=0.0552;EUR_AF=0.0487;SAS_AF=0.1043;AA=g|||;VT=SNP
6	29836741	rs1611637	A	G	100	PASS	AC=2661;AF=0.53135;AN=5008;NS=2504;DP=21955;EAS_AF=0.4385;AMR_AF=0.5447;AFR_AF=0.5946;EUR_AF=0.5626;SAS_AF=0.5;AA=a|||;VT=SNP
6	29836817	rs56358953	C	T	100	PASS	AC=451;AF=0.0900559;AN=5008;NS=2504;DP=24601;EAS_AF=0.2054;AMR_AF=0.0403;AFR_AF=0.0008;EUR_AF=0.0596;SAS_AF=0.1585;AA=c|||;VT=SNP
6	29836825	rs56129366	C	T	100	PASS	AC=451;AF=0.0900559;AN=5008;NS=2504;DP=24185;EAS_AF=0.2054;AMR_AF=0.0403;AFR_AF=0.0008;EUR_AF=0.0596;SAS_AF=0.1585;AA=c|||;VT=SNP
6	29836868	rs72848658	G	A	100	PASS	AC=765;AF=0.152756;AN=5008;NS=2504;DP=22476;EAS_AF=0.2044;AMR_AF=0.1758;AFR_AF=0.1241;EUR_AF=0.1113;SAS_AF=0.1646;AA=t|||;VT=SNP
6	29836870	rs72848659	A	T	100	PASS	AC=765;AF=0.152756;AN=5008;NS=2504;DP=22498;EAS_AF=0.2044;AMR_AF=0.1758;AFR_AF=0.1241;EUR_AF=0.1113;SAS_AF=0.1646;AA=a|||;VT=SNP
6	29836951	rs55764151	T	C	100	PASS	AC=451;AF=0.0900559;AN=5008;NS=2504;DP=21646;EAS_AF=0.2054;AMR_AF=0.0403;AFR_AF=0.0008;EUR_AF=0.0596;SAS_AF=0.1585;AA=t|||;VT=SNP
6	29836968	rs9258874	A	G	100	PASS	AC=290;AF=0.0579073;AN=5008;NS=2504;DP=21786;EAS_AF=0.0466;AMR_AF=0.0274;AFR_AF=0.0552;EUR_AF=0.0487;SAS_AF=0.1043;AA=a|||;VT=SNP
6	29837036	rs3128897	G	C	100	PASS	AC=2922;AF=0.583466;AN=5008;NS=2504;DP=21701;EAS_AF=0.4613;AMR_AF=0.621;AFR_AF=0.6339;EUR_AF=0.6431;SAS_AF=0.5532;AA=g|||;VT=SNP
6	29837072	rs9258876	G	A	100	PASS	AC=290;AF=0.0579073;AN=5008;NS=2504;DP=22276;EAS_AF=0.0466;AMR_AF=0.0274;AFR_AF=0.0552;EUR_AF=0.0487;SAS_AF=0.1043;AA=g|||;VT=SNP
6	29837108	rs3094156	G	A	100	PASS	AC=2916;AF=0.582268;AN=5008;NS=2504;DP=22055;EAS_AF=0.4613;AMR_AF=0.6196;AFR_AF=0.6331;EUR_AF=0.6402;SAS_AF=0.5521;AA=g|||;VT=SNP
6	29837119	rs3094155	G	A	100	PASS	AC=2916;AF=0.582268;AN=5008;NS=2504;DP=21686;EAS_AF=0.4613;AMR_AF=0.6196;AFR_AF=0.6331;EUR_AF=0.6402;SAS_AF=0.5521;AA=g|||;VT=SNP
6	29837142	rs577545656	G	A	100	PASS	AC=2918;AF=0.582668;AN=5008;NS=2504;DP=22494;EAS_AF=0.4613;AMR_AF=0.621;AFR_AF=0.6331;EUR_AF=0.6421;SAS_AF=0.5511;AA=g|||;VT=SNP
6	29837158	rs885933	C	T	100	PASS	AC=400;AF=0.0798722;AN=5008;NS=2504;DP=23169;EAS_AF=0.0198;AMR_AF=0.0519;AFR_AF=0.0386;EUR_AF=0.1312;SAS_AF=0.1646;AA=c|||;VT=SNP
6	29837188	rs9258883	C	T	100	PASS	AC=3686;AF=0.736022;AN=5008;NS=2504;DP=22781;EAS_AF=0.6657;AMR_AF=0.7968;AFR_AF=0.7579;EUR_AF=0.7545;SAS_AF=0.7168;AA=t|||;VT=SNP
6	29837214	rs9258884	G	A	100	PASS	AC=2923;AF=0.583666;AN=5008;NS=2504;DP=21946;EAS_AF=0.4633;AMR_AF=0.621;AFR_AF=0.6339;EUR_AF=0.6421;SAS_AF=0.5532;AA=a|||;VT=SNP
6	29837259	rs9258886	G	T	100	PASS	AC=2910;AF=0.58107;AN=5008;NS=2504;DP=20390;EAS_AF=0.4573;AMR_AF=0.6153;AFR_AF=0.6331;EUR_AF=0.6451;SAS_AF=0.5481;AA=g|||;VT=SNP
6	29837345	rs28544296	T	C	100	PASS	AC=413;AF=0.0824681;AN=5008;NS=2504;DP=20225;EAS_AF=0.1121;AMR_AF=0.0706;AFR_AF=0.1112;EUR_AF=0.0348;SAS_AF=0.0706;AA=t|||;VT=SNP
6	29837395	rs9258892	G	C	100	PASS	AC=2920;AF=0.583067;AN=5008;NS=2504;DP=19232;EAS_AF=0.4613;AMR_AF=0.6196;AFR_AF=0.6339;EUR_AF=0.6431;SAS_AF=0.5521;AA=g|||;VT=SNP
6	29837464	rs9258894	A	C	100	PASS	AC=2918;AF=0.582668;AN=5008;NS=2504;DP=19317;EAS_AF=0.4613;AMR_AF=0.621;AFR_AF=0.6331;EUR_AF=0.6421;SAS_AF=0.5511;AA=a|||;VT=SNP
6	29837504	rs9258896	A	G	100	PASS	AC=2920;AF=0.583067;AN=5008;NS=2504;DP=18332;EAS_AF=0.4613;AMR_AF=0.621;AFR_AF=0.6331;EUR_AF=0.6431;SAS_AF=0.5521;AA=N|||;VT=SNP
6	29837507	rs885932	G	A	100	PASS	AC=399;AF=0.0796725;AN=5008;NS=2504;DP=18282;EAS_AF=0.0198;AMR_AF=0.0519;AFR_AF=0.0386;EUR_AF=0.1312;SAS_AF=0.1636;AA=g|||;VT=SNP
6	29837620	rs9258902	T	G	100	PASS	AC=2924;AF=0.583866;AN=5008;NS=2504;DP=20420;EAS_AF=0.4623;AMR_AF=0.6225;AFR_AF=0.6339;EUR_AF=0.6421;SAS_AF=0.5542;AA=N|||;VT=SNP
6	29837703	rs2394224	A	G	100	PASS	AC=2920;AF=0.583067;AN=5008;NS=2504;DP=20359;EAS_AF=0.4603;AMR_AF=0.621;AFR_AF=0.6339;EUR_AF=0.6431;SAS_AF=0.5521;AA=N|||;VT=SNP
6	29837720	rs2893988	A	G	100	PASS	AC=2921;AF=0.583267;AN=5008;NS=2504;DP=20440;EAS_AF=0.4613;AMR_AF=0.621;AFR_AF=0.6339;EUR_AF=0.6431;SAS_AF=0.5521;AA=N|||;VT=SNP
6	29837763	rs61244561	A	T	100	PASS	AC=767;AF=0.153155;AN=5008;NS=2504;DP=20935;EAS_AF=0.2054;AMR_AF=0.1758;AFR_AF=0.1241;EUR_AF=0.1113;SAS_AF=0.1656;AA=a|||;VT=SNP
6	29837801	rs2893989	A	G	100	PASS	AC=2922;AF=0.583466;AN=5008;NS=2504;DP=20226;EAS_AF=0.4613;AMR_AF=0.621;AFR_AF=0.6339;EUR_AF=0.6431;SAS_AF=0.5532;AA=N|||;VT=SNP
6	29837858	rs3873264	C	T	100	PASS	AC=2922;AF=0.583466;AN=5008;NS=2504;DP=19461;EAS_AF=0.4613;AMR_AF=0.621;AFR_AF=0.6339;EUR_AF=0.6431;SAS_AF=0.5532;AA=c|||;VT=SNP
6	29837882	rs3893468	C	A	100	PASS	AC=451;AF=0.0900559;AN=5008;NS=2504;DP=19885;EAS_AF=0.2054;AMR_AF=0.0403;AFR_AF=0.0008;EUR_AF=0.0596;SAS_AF=0.1585;AA=c|||;VT=SNP
6	29837894	rs59387409	C	T	100	PASS	AC=765;AF=0.152756;AN=5008;NS=2504;DP=20260;EAS_AF=0.2044;AMR_AF=0.1758;AFR_AF=0.1241;EUR_AF=0.1113;SAS_AF=0.1646;AA=c|||;VT=SNP
6	29837940	rs55944958	C	T	100	PASS	AC=451;AF=0.0900559;AN=5008;NS=2504;DP=20236;EAS_AF=0.2054;AMR_AF=0.0403;AFR_AF=0.0008;EUR_AF=0.0596;SAS_AF=0.1585;AA=c|||;VT=SNP
6	29838009	rs3873265	T	C	100	PASS	AC=3689;AF=0.736621;AN=5008;NS=2504;DP=21074;EAS_AF=0.6657;AMR_AF=0.7968;AFR_AF=0.7587;EUR_AF=0.7555;SAS_AF=0.7178;AA=N|||;VT=SNP
6	29838144	rs2394226	G	T	100	PASS	AC=2922;AF=0.583466;AN=5008;NS=2504;DP=21634;EAS_AF=0.4613;AMR_AF=0.621;AFR_AF=0.6339;EUR_AF=0.6431;SAS_AF=0.5532;AA=g|||;VT=SNP
6	29838179	rs72838605	C	A	100	PASS	AC=765;AF=0.152756;AN=5008;NS=2504;DP=22044;EAS_AF=0.2044;AMR_AF=0.1758;AFR_AF=0.1241;EUR_AF=0.1113;SAS_AF=0.1646;AA=c|||;VT=SNP
6	29838185	rs9258912	A	G	100	PASS	AC=2921;AF=0.583267;AN=5008;NS=2504;DP=21775;EAS_AF=0.4603;AMR_AF=0.621;AFR_AF=0.6339;EUR_AF=0.6431;SAS_AF=0.5532;AA=N|||;VT=SNP
6	29838243	rs9258913	C	T	100	PASS	AC=2922;AF=0.583466;AN=5008;NS=2504;DP=22505;EAS_AF=0.4603;AMR_AF=0.621;AFR_AF=0.6339;EUR_AF=0.6431;SAS_AF=0.5542;AA=c|||;VT=SNP
6	29838320	rs9258914	G	A	100	PASS	AC=2921;AF=0.583267;AN=5008;NS=2504;DP=23030;EAS_AF=0.4603;AMR_AF=0.6225;AFR_AF=0.6331;EUR_AF=0.6431;SAS_AF=0.5532;AA=g|||;VT=SNP
6	29838335	rs72838606	A	G	100	PASS	AC=763;AF=0.152356;AN=5008;NS=2504;DP=22661;EAS_AF=0.2044;AMR_AF=0.1744;AFR_AF=0.1241;EUR_AF=0.1113;SAS_AF=0.1636;AA=a|||;VT=SNP
6	29838346	rs9258915	C	T	100	PASS	AC=2921;AF=0.583267;AN=5008;NS=2504;DP=22228;EAS_AF=0.4603;AMR_AF=0.621;AFR_AF=0.6339;EUR_AF=0.6431;SAS_AF=0.5532;AA=c|||;VT=SNP
6	29838395	rs73725462	G	A	100	PASS	AC=551;AF=0.110024;AN=5008;NS=2504;DP=22077;EAS_AF=0.0208;AMR_AF=0.098;AFR_AF=0.2504;EUR_AF=0.0547;SAS_AF=0.0777;AA=g|||;VT=SNP
6	29838403	rs9258917	A	C	100	PASS	AC=2924;AF=0.583866;AN=5008;NS=2504;DP=22328;EAS_AF=0.4603;AMR_AF=0.6225;AFR_AF=0.6346;EUR_AF=0.6441;SAS_AF=0.5532;AA=a|||;VT=SNP
6	29838429	rs72838607	G	C	100	PASS	AC=762;AF=0.152157;AN=5008;NS=2504;DP=22196;EAS_AF=0.2044;AMR_AF=0.1744;AFR_AF=0.1233;EUR_AF=0.1113;SAS_AF=0.1636;AA=g|||;VT=SNP
6	29838461	rs547155984	G	A	100	PASS	AC=760;AF=0.151757;AN=5008;NS=2504;DP=21636;EAS_AF=0.2024;AMR_AF=0.1744;AFR_AF=0.1233;EUR_AF=0.1113;SAS_AF=0.1636;AA=g|||;VT=SNP
6	29838575	rs55694505	A	G	100	PASS	AC=111;AF=0.0221645;AN=5008;NS=2504;DP=21774;EAS_AF=0.005;AMR_AF=0.0375;AFR_AF=0.0008;EUR_AF=0.0567;SAS_AF=0.0225;AA=a|||;VT=SNP
6	29838642	rs2844821	T	C	100	PASS	AC=1170;AF=0.233626;AN=5008;NS=2504;DP=21841;EAS_AF=0.3472;AMR_AF=0.3055;AFR_AF=0.1195;EUR_AF=0.3062;SAS_AF=0.1452;AA=t|||;VT=SNP
6	29838650	rs28590416	A	G	100	PASS	AC=765;AF=0.152756;AN=5008;NS=2504;DP=21814;EAS_AF=0.2044;AMR_AF=0.1772;AFR_AF=0.1241;EUR_AF=0.1113;SAS_AF=0.1636;AA=a|||;VT=SNP
6	29838652	rs72492286	T	A	100	PASS	AC=495;AF=0.0988419;AN=5008;NS=2504;DP=21842;EAS_AF=0.1121;AMR_AF=0.0706;AFR_AF=0.1747;EUR_AF=0.0338;SAS_AF=0.0695;AA=t|||;VT=SNP
6	29838804	rs3129010	G	T	100	PASS	AC=2895;AF=0.578075;AN=5008;NS=2504;DP=21598;EAS_AF=0.4593;AMR_AF=0.6138;AFR_AF=0.6218;EUR_AF=0.6441;SAS_AF=0.5481;AA=g|||;VT=SNP
6	29838809	rs3129009	C	T	100	PASS	AC=2895;AF=0.578075;AN=5008;NS=2504;DP=21470;EAS_AF=0.4593;AMR_AF=0.6138;AFR_AF=0.6218;EUR_AF=0.6441;SAS_AF=0.5481;AA=c|||;VT=SNP
6	29838828	rs3094154	G	A	100	PASS	AC=2923;AF=0.583666;AN=5008;NS=2504;DP=20946;EAS_AF=0.4613;AMR_AF=0.6196;AFR_AF=0.6339;EUR_AF=0.6441;SAS_AF=0.5542;AA=g|||;VT=SNP
6	29838880	rs3094153	G	A	100	PASS	AC=2927;AF=0.584465;AN=5008;NS=2504;DP=21029;EAS_AF=0.4633;AMR_AF=0.6225;AFR_AF=0.6339;EUR_AF=0.6441;SAS_AF=0.5542;AA=a|||;VT=SNP
6	29838890	rs28896571	C	T	100	PASS	AC=422;AF=0.0842652;AN=5008;NS=2504;DP=21136;EAS_AF=0.1161;AMR_AF=0.072;AFR_AF=0.1135;EUR_AF=0.0348;SAS_AF=0.0716;AA=c|||;VT=SNP
6	29838903	rs3132717	T	C	100	PASS	AC=2922;AF=0.583466;AN=5008;NS=2504;DP=21008;EAS_AF=0.4613;AMR_AF=0.621;AFR_AF=0.6346;EUR_AF=0.6431;SAS_AF=0.5521;AA=N|||;VT=SNP
6	29839097	rs62391716	A	T	100	PASS	AC=451;AF=0.0900559;AN=5008;NS=2504;DP=21721;EAS_AF=0.2054;AMR_AF=0.0403;AFR_AF=0.0008;EUR_AF=0.0596;SAS_AF=0.1585;AA=a|||;VT=SNP
6	29839207	rs3094152	G	A	100	PASS	AC=2920;AF=0.583067;AN=5008;NS=2504;DP=22312;EAS_AF=0.4613;AMR_AF=0.621;AFR_AF=0.6331;EUR_AF=0.6431;SAS_AF=0.5521;AA=g|||;VT=SNP
6	29839268	rs886398	C	T	100	PASS	AC=347;AF=0.0692891;AN=5008;NS=2504;DP=22772;EAS_AF=0.0565;AMR_AF=0.0807;AFR_AF=0.0651;EUR_AF=0.0865;SAS_AF=0.0624;AA=c|||;VT=SNP
6	29839273	rs3128895	G	C	100	PASS	AC=2920;AF=0.583067;AN=5008;NS=2504;DP=22809;EAS_AF=0.4613;AMR_AF=0.621;AFR_AF=0.6331;EUR_AF=0.6431;SAS_AF=0.5521;AA=g|||;VT=SNP
6	29839307	rs3094151	C	G	100	PASS	AC=2920;AF=0.583067;AN=5008;NS=2504;DP=21292;EAS_AF=0.4613;AMR_AF=0.621;AFR_AF=0.6331;EUR_AF=0.6431;SAS_AF=0.5521;AA=c|||;VT=SNP
6	29839320	rs3132716	A	C	100	PASS	AC=2921;AF=0.583267;AN=5008;NS=2504;DP=20899;EAS_AF=0.4613;AMR_AF=0.6225;AFR_AF=0.6331;EUR_AF=0.6431;SAS_AF=0.5521;AA=N|||;VT=SNP
6	29839360	rs3128894	A	C	100	PASS	AC=2921;AF=0.583267;AN=5008;NS=2504;DP=19125;EAS_AF=0.4613;AMR_AF=0.6225;AFR_AF=0.6331;EUR_AF=0.6421;SAS_AF=0.5532;AA=a|||;VT=SNP
6	29839381	rs9258940	C	T	100	PASS	AC=2921;AF=0.583267;AN=5008;NS=2504;DP=19032;EAS_AF=0.4613;AMR_AF=0.6225;AFR_AF=0.6331;EUR_AF=0.6421;SAS_AF=0.5532;AA=c|||;VT=SNP
6	29839667	rs3094655	A	G	100	PASS	AC=2920;AF=0.583067;AN=5008;NS=2504;DP=22964;EAS_AF=0.4613;AMR_AF=0.621;AFR_AF=0.6339;EUR_AF=0.6421;SAS_AF=0.5521;AA=a|||;VT=SNP
6	29839672	rs1611645	T	C	100	PASS	AC=368;AF=0.0734824;AN=5008;NS=2504;DP=23124;EAS_AF=0.0188;AMR_AF=0.0476;AFR_AF=0.0204;EUR_AF=0.1262;SAS_AF=0.1656;AA=t|||;VT=SNP
6	29839816	rs3094654	T	C	100	PASS	AC=2922;AF=0.583466;AN=5008;NS=2504;DP=22317;EAS_AF=0.4613;AMR_AF=0.621;AFR_AF=0.6339;EUR_AF=0.6431;SAS_AF=0.5532;AA=t|||;VT=SNP
6	29839902	rs3128893	G	A	100	PASS	AC=2921;AF=0.583267;AN=5008;NS=2504;DP=20514;EAS_AF=0.4613;AMR_AF=0.6196;AFR_AF=0.6339;EUR_AF=0.6431;SAS_AF=0.5532;AA=g|||;VT=SNP
6	29839949	rs3094150	A	G	100	PASS	AC=2922;AF=0.583466;AN=5008;NS=2504;DP=20175;EAS_AF=0.4613;AMR_AF=0.621;AFR_AF=0.6339;EUR_AF=0.6431;SAS_AF=0.5532;AA=a|||;VT=SNP
6	29839997	rs3128892	G	A	100	PASS	AC=2922;AF=0.583466;AN=5008;NS=2504;DP=21196;EAS_AF=0.4613;AMR_AF=0.621;AFR_AF=0.6339;EUR_AF=0.6431;SAS_AF=0.5532;AA=g|||;VT=SNP
6	29840146	rs1611646	T	C	100	PASS	AC=469;AF=0.0936502;AN=5008;NS=2504;DP=23710;EAS_AF=0.0615;AMR_AF=0.0994;AFR_AF=0.0802;EUR_AF=0.1282;SAS_AF=0.1053;AA=t|||;VT=SNP
6	29840153	rs3115622	T	C	100	PASS	AC=2922;AF=0.583466;AN=5008;NS=2504;DP=23317;EAS_AF=0.4613;AMR_AF=0.621;AFR_AF=0.6339;EUR_AF=0.6431;SAS_AF=0.5532;AA=N|||;VT=SNP
6	29840220	rs3128891	G	A	100	PASS	AC=2922;AF=0.583466;AN=5008;NS=2504;DP=22508;EAS_AF=0.4613;AMR_AF=0.621;AFR_AF=0.6339;EUR_AF=0.6431;SAS_AF=0.5532;AA=g|||;VT=SNP
6	29840235	rs3873268	C	T	100	PASS	AC=550;AF=0.109824;AN=5008;NS=2504;DP=22397;EAS_AF=0.0208;AMR_AF=0.098;AFR_AF=0.2504;EUR_AF=0.0537;SAS_AF=0.0777;AA=c|||;VT=SNP
6	29840243	rs2523815	A	G	100	PASS	AC=1709;AF=0.341254;AN=5008;NS=2504;DP=22298;EAS_AF=0.3958;AMR_AF=0.3948;AFR_AF=0.3048;EUR_AF=0.3777;SAS_AF=0.2587;AA=a|||;VT=SNP
6	29840296	rs3094149	C	G	100	PASS	AC=2922;AF=0.583466;AN=5008;NS=2504;DP=22026;EAS_AF=0.4613;AMR_AF=0.621;AFR_AF=0.6339;EUR_AF=0.6431;SAS_AF=0.5532;AA=c|||;VT=SNP
6	29840298	rs62391717	G	A	100	PASS	AC=451;AF=0.0900559;AN=5008;NS=2504;DP=22091;EAS_AF=0.2054;AMR_AF=0.0403;AFR_AF=0.0008;EUR_AF=0.0596;SAS_AF=0.1585;AA=g|||;VT=SNP
6	29840382	rs9258966	C	T	100	PASS	AC=2922;AF=0.583466;AN=5008;NS=2504;DP=21697;EAS_AF=0.4613;AMR_AF=0.621;AFR_AF=0.6339;EUR_AF=0.6431;SAS_AF=0.5532;AA=c|||;VT=SNP
6	29840408	rs28678129	C	A	100	PASS	AC=498;AF=0.0994409;AN=5008;NS=2504;DP=20828;EAS_AF=0.1131;AMR_AF=0.0706;AFR_AF=0.1755;EUR_AF=0.0338;SAS_AF=0.0706;AA=c|||;VT=SNP
6	29840435	rs3094148	A	G	100	PASS	AC=2922;AF=0.583466;AN=5008;NS=2504;DP=18867;EAS_AF=0.4613;AMR_AF=0.621;AFR_AF=0.6339;EUR_AF=0.6431;SAS_AF=0.5532;AA=N|||;VT=SNP
6	29840484	rs3132715	T	C	100	PASS	AC=2923;AF=0.583666;AN=5008;NS=2504;DP=20438;EAS_AF=0.4613;AMR_AF=0.621;AFR_AF=0.6339;EUR_AF=0.6441;SAS_AF=0.5532;AA=N|||;VT=SNP
6	29840485	rs76730244	C	T	100	PASS	AC=565;AF=0.112819;AN=5008;NS=2504;DP=20540;EAS_AF=0.2044;AMR_AF=0.1455;AFR_AF=0.0098;EUR_AF=0.0885;SAS_AF=0.1595;AA=c|||;VT=SNP
6	29840510	rs3129008	C	T	100	PASS	AC=2922;AF=0.583466;AN=5008;NS=2504;DP=21233;EAS_AF=0.4613;AMR_AF=0.621;AFR_AF=0.6339;EUR_AF=0.6431;SAS_AF=0.5532;AA=c|||;VT=SNP
6	29840648	rs3132714	T	C	100	PASS	AC=2922;AF=0.583466;AN=5008;NS=2504;DP=23252;EAS_AF=0.4613;AMR_AF=0.621;AFR_AF=0.6339;EUR_AF=0.6431;SAS_AF=0.5532;AA=N|||;VT=SNP
6	29840740	rs3132713	A	C	100	PASS	AC=4138;AF=0.826278;AN=5008;NS=2504;DP=21794;EAS_AF=0.871;AMR_AF=0.8372;AFR_AF=0.7587;EUR_AF=0.8141;SAS_AF=0.8763;AA=N|||;VT=SNP
6	29840810	rs72838623	T	C	100	PASS	AC=763;AF=0.152356;AN=5008;NS=2504;DP=19131;EAS_AF=0.2044;AMR_AF=0.1744;AFR_AF=0.1241;EUR_AF=0.1103;SAS_AF=0.1646;AA=t|||;VT=SNP
6	29840838	rs3128890	G	C	100	PASS	AC=2924;AF=0.583866;AN=5008;NS=2504;DP=18585;EAS_AF=0.4613;AMR_AF=0.6225;AFR_AF=0.6339;EUR_AF=0.6441;SAS_AF=0.5532;AA=N|||;VT=SNP
6	29840937	rs2394227	G	A	100	PASS	AC=2922;AF=0.583466;AN=5008;NS=2504;DP=21034;EAS_AF=0.4613;AMR_AF=0.621;AFR_AF=0.6339;EUR_AF=0.6431;SAS_AF=0.5532;AA=a|||;VT=SNP
6	29840943	rs2893991	C	T	100	PASS	AC=2922;AF=0.583466;AN=5008;NS=2504;DP=21238;EAS_AF=0.4613;AMR_AF=0.621;AFR_AF=0.6339;EUR_AF=0.6431;SAS_AF=0.5532;AA=c|||;VT=SNP
6	29840951	rs2394228	C	G	100	PASS	AC=2920;AF=0.583067;AN=5008;NS=2504;DP=20962;EAS_AF=0.4603;AMR_AF=0.6225;AFR_AF=0.6331;EUR_AF=0.6421;SAS_AF=0.5532;AA=g|||;VT=SNP
6	29840952	rs60859898	G	A	100	PASS	AC=451;AF=0.0900559;AN=5008;NS=2504;DP=21227;EAS_AF=0.2054;AMR_AF=0.0403;AFR_AF=0.0008;EUR_AF=0.0596;SAS_AF=0.1585;AA=g|||;VT=SNP
6	29841021	rs3132712	A	G	100	PASS	AC=2921;AF=0.583267;AN=5008;NS=2504;DP=22683;EAS_AF=0.4613;AMR_AF=0.621;AFR_AF=0.6339;EUR_AF=0.6431;SAS_AF=0.5521;AA=a|||;VT=SNP
6	29841051	rs72492287	C	A	100	PASS	AC=413;AF=0.0824681;AN=5008;NS=2504;DP=22631;EAS_AF=0.1131;AMR_AF=0.0706;AFR_AF=0.1112;EUR_AF=0.0338;SAS_AF=0.0706;AA=c|||;VT=SNP
6	29841072	rs1611650	C	T	100	PASS	AC=469;AF=0.0936502;AN=5008;NS=2504;DP=22299;EAS_AF=0.0615;AMR_AF=0.0994;AFR_AF=0.0802;EUR_AF=0.1282;SAS_AF=0.1053;AA=c|||;VT=SNP
6	29841097	rs60788372	T	A	100	PASS	AC=766;AF=0.152955;AN=5008;NS=2504;DP=21766;EAS_AF=0.2044;AMR_AF=0.1772;AFR_AF=0.1241;EUR_AF=0.1113;SAS_AF=0.1646;AA=t|||;VT=SNP
6	29841103	rs60562637	A	G	100	PASS	AC=766;AF=0.152955;AN=5008;NS=2504;DP=21729;EAS_AF=0.2044;AMR_AF=0.1772;AFR_AF=0.1241;EUR_AF=0.1113;SAS_AF=0.1646;AA=a|||;VT=SNP
6	29841121	rs72838626	G	A	100	PASS	AC=566;AF=0.113019;AN=5008;NS=2504;DP=21409;EAS_AF=0.2044;AMR_AF=0.1455;AFR_AF=0.0098;EUR_AF=0.0895;SAS_AF=0.1595;AA=g|||;VT=SNP
6	29841162	rs3132711	T	G	100	PASS	AC=3688;AF=0.736422;AN=5008;NS=2504;DP=20550;EAS_AF=0.6657;AMR_AF=0.7968;AFR_AF=0.7579;EUR_AF=0.7545;SAS_AF=0.7188;AA=N|||;VT=SNP
6	29841273	rs73725467	C	G	100	PASS	AC=550;AF=0.109824;AN=5008;NS=2504;DP=20304;EAS_AF=0.0208;AMR_AF=0.0965;AFR_AF=0.2511;EUR_AF=0.0537;SAS_AF=0.0777;AA=c|||;VT=SNP
6	29841280	rs2844820	T	C	100	PASS	AC=1498;AF=0.299121;AN=5008;NS=2504;DP=20080;EAS_AF=0.3571;AMR_AF=0.3718;AFR_AF=0.2632;EUR_AF=0.33;SAS_AF=0.2045;AA=t|||;VT=SNP
6	29841330	rs114262395	G	A	100	PASS	AC=567;AF=0.113219;AN=5008;NS=2504;DP=19613;EAS_AF=0.2044;AMR_AF=0.147;AFR_AF=0.0098;EUR_AF=0.0895;SAS_AF=0.1595;AA=a|||;VT=SNP
6	29841352	rs115691105	G	T	100	PASS	AC=413;AF=0.0824681;AN=5008;NS=2504;DP=19666;EAS_AF=0.1131;AMR_AF=0.0706;AFR_AF=0.1112;EUR_AF=0.0338;SAS_AF=0.0706;AA=g|||;VT=SNP
6	29841400	rs3132710	A	G	100	PASS	AC=2922;AF=0.583466;AN=5008;NS=2504;DP=21855;EAS_AF=0.4613;AMR_AF=0.621;AFR_AF=0.6339;EUR_AF=0.6431;SAS_AF=0.5532;AA=N|||;VT=SNP
6	29841456	rs3132709	A	G	100	PASS	AC=2922;AF=0.583466;AN=5008;NS=2504;DP=23136;EAS_AF=0.4593;AMR_AF=0.621;AFR_AF=0.6346;EUR_AF=0.6431;SAS_AF=0.5542;AA=a|||;VT=SNP
6	29841483	rs1611652	G	C	100	PASS	AC=469;AF=0.0936502;AN=5008;NS=2504;DP=22535;EAS_AF=0.0615;AMR_AF=0.0994;AFR_AF=0.0802;EUR_AF=0.1282;SAS_AF=0.1053;AA=g|||;VT=SNP
6	29841505	rs80311704	T	A	100	PASS	AC=469;AF=0.0936502;AN=5008;NS=2504;DP=22567;EAS_AF=0.0615;AMR_AF=0.0994;AFR_AF=0.0802;EUR_AF=0.1282;SAS_AF=0.1053;AA=t|||;VT=SNP
6	29841510	rs55745323	T	C	100	PASS	AC=451;AF=0.0900559;AN=5008;NS=2504;DP=22421;EAS_AF=0.2054;AMR_AF=0.0403;AFR_AF=0.0008;EUR_AF=0.0596;SAS_AF=0.1585;AA=t|||;VT=SNP
6	29841544	rs3129007	C	T	100	PASS	AC=2921;AF=0.583267;AN=5008;NS=2504;DP=22195;EAS_AF=0.4613;AMR_AF=0.621;AFR_AF=0.6331;EUR_AF=0.6431;SAS_AF=0.5532;AA=c|||;VT=SNP
6	29841569	rs62391719	A	G	100	PASS	AC=452;AF=0.0902556;AN=5008;NS=2504;DP=21871;EAS_AF=0.2054;AMR_AF=0.0403;AFR_AF=0.0015;EUR_AF=0.0596;SAS_AF=0.1585;AA=a|||;VT=SNP
6	29841590	rs62391720	T	A	100	PASS	AC=451;AF=0.0900559;AN=5008;NS=2504;DP=21624;EAS_AF=0.2054;AMR_AF=0.0403;AFR_AF=0.0008;EUR_AF=0.0596;SAS_AF=0.1585;AA=t|||;VT=SNP
6	29841611	rs62391721	C	T	100	PASS	AC=453;AF=0.0904553;AN=5008;NS=2504;DP=21487;EAS_AF=0.2073;AMR_AF=0.0403;AFR_AF=0.0008;EUR_AF=0.0596;SAS_AF=0.1585;AA=c|||;VT=SNP
6	29841636	rs3132708	A	G	100	PASS	AC=2922;AF=0.583466;AN=5008;NS=2504;DP=21289;EAS_AF=0.4613;AMR_AF=0.621;AFR_AF=0.6339;EUR_AF=0.6431;SAS_AF=0.5532;AA=a|||;VT=SNP
6	29841719	rs9258993	T	C	100	PASS	AC=2923;AF=0.583666;AN=5008;NS=2504;DP=21007;EAS_AF=0.4613;AMR_AF=0.621;AFR_AF=0.6339;EUR_AF=0.6441;SAS_AF=0.5532;AA=t|||;VT=SNP
6	29841722	rs9258994	C	G	100	PASS	AC=2923;AF=0.583666;AN=5008;NS=2504;DP=20964;EAS_AF=0.4613;AMR_AF=0.621;AFR_AF=0.6339;EUR_AF=0.6441;SAS_AF=0.5532;AA=c|||;VT=SNP
6	29841801	rs9258995	G	A	100	PASS	AC=2922;AF=0.583466;AN=5008;NS=2504;DP=22047;EAS_AF=0.4613;AMR_AF=0.621;AFR_AF=0.6339;EUR_AF=0.6431;SAS_AF=0.5532;AA=g|||;VT=SNP
6	29841880	rs72492288	T	C	100	PASS	AC=498;AF=0.0994409;AN=5008;NS=2504;DP=21002;EAS_AF=0.1131;AMR_AF=0.0706;AFR_AF=0.1755;EUR_AF=0.0338;SAS_AF=0.0706;AA=t|||;VT=SNP
6	29841909	rs9258996	C	T	100	PASS	AC=2923;AF=0.583666;AN=5008;NS=2504;DP=20212;EAS_AF=0.4613;AMR_AF=0.6225;AFR_AF=0.6339;EUR_AF=0.6431;SAS_AF=0.5532;AA=t|||;VT=SNP
6	29841915	rs9258997	G	A	100	PASS	AC=2922;AF=0.583466;AN=5008;NS=2504;DP=20226;EAS_AF=0.4613;AMR_AF=0.621;AFR_AF=0.6339;EUR_AF=0.6431;SAS_AF=0.5532;AA=a|||;VT=SNP
6	29841926	rs1611655	T	G	100	PASS	AC=348;AF=0.0694888;AN=5008;NS=2504;DP=19597;EAS_AF=0.0565;AMR_AF=0.0807;AFR_AF=0.0651;EUR_AF=0.0865;SAS_AF=0.0634;AA=t|||;VT=SNP
6	29841990	rs2734966	T	G	100	PASS	AC=1420;AF=0.283546;AN=5008;NS=2504;DP=18132;EAS_AF=0.3502;AMR_AF=0.3674;AFR_AF=0.2489;EUR_AF=0.329;SAS_AF=0.1554;AA=t|||;VT=SNP
6	29842016	rs9258999	G	A	100	PASS	AC=2923;AF=0.583666;AN=5008;NS=2504;DP=17957;EAS_AF=0.4623;AMR_AF=0.621;AFR_AF=0.6339;EUR_AF=0.6431;SAS_AF=0.5532;AA=g|||;VT=SNP
6	29842117	rs9259002	G	C	100	PASS	AC=2761;AF=0.551318;AN=5008;NS=2504;DP=18419;EAS_AF=0.4405;AMR_AF=0.5749;AFR_AF=0.6142;EUR_AF=0.5895;SAS_AF=0.5245;AA=g|||;VT=SNP
6	29842157	rs9259003	T	G	100	PASS	AC=3729;AF=0.744609;AN=5008;NS=2504;DP=18154;EAS_AF=0.6776;AMR_AF=0.8055;AFR_AF=0.7693;EUR_AF=0.7555;SAS_AF=0.726;AA=N|||;VT=SNP
6	29842172	rs9259004	T	C	100	PASS	AC=3728;AF=0.744409;AN=5008;NS=2504;DP=16807;EAS_AF=0.6776;AMR_AF=0.8055;AFR_AF=0.7693;EUR_AF=0.7545;SAS_AF=0.726;AA=N|||;VT=SNP
6	29842342	rs9259010	C	T	100	PASS	AC=2935;AF=0.586062;AN=5008;NS=2504;DP=16189;EAS_AF=0.4663;AMR_AF=0.6239;AFR_AF=0.6369;EUR_AF=0.6421;SAS_AF=0.5562;AA=c|||;VT=SNP
6	29842409	rs2523812	T	C	100	PASS	AC=1419;AF=0.283347;AN=5008;NS=2504;DP=15455;EAS_AF=0.3492;AMR_AF=0.3674;AFR_AF=0.2496;EUR_AF=0.329;SAS_AF=0.1544;AA=t|||;VT=SNP
6	29842444	rs1611657	G	A	100	PASS	AC=2452;AF=0.489617;AN=5008;NS=2504;DP=15136;EAS_AF=0.3978;AMR_AF=0.5216;AFR_AF=0.5545;EUR_AF=0.5149;SAS_AF=0.4479;AA=g|||;VT=SNP
6	29842451	rs1611658	A	G	100	PASS	AC=410;AF=0.081869;AN=5008;NS=2504;DP=15125;EAS_AF=0.0198;AMR_AF=0.0533;AFR_AF=0.0408;EUR_AF=0.1362;SAS_AF=0.1656;AA=a|||;VT=SNP
6	29842573	rs72838635	T	C	100	PASS	AC=765;AF=0.152756;AN=5008;NS=2504;DP=15567;EAS_AF=0.2044;AMR_AF=0.1758;AFR_AF=0.1241;EUR_AF=0.1113;SAS_AF=0.1646;AA=t|||;VT=SNP
6	29842577	rs55909010	C	G	100	PASS	AC=451;AF=0.0900559;AN=5008;NS=2504;DP=15674;EAS_AF=0.2054;AMR_AF=0.0403;AFR_AF=0.0008;EUR_AF=0.0596;SAS_AF=0.1585;AA=c|||;VT=SNP
6	29842697	rs60562052	A	C	100	PASS	AC=765;AF=0.152756;AN=5008;NS=2504;DP=16098;EAS_AF=0.2044;AMR_AF=0.1758;AFR_AF=0.1241;EUR_AF=0.1113;SAS_AF=0.1646;AA=a|||;VT=SNP
6	29842729	rs3115620	C	A	100	PASS	AC=2917;AF=0.582468;AN=5008;NS=2504;DP=16145;EAS_AF=0.4613;AMR_AF=0.6196;AFR_AF=0.6309;EUR_AF=0.6421;SAS_AF=0.5542;AA=t|||;VT=SNP
6	29842783	rs3128886	C	A	100	PASS	AC=2925;AF=0.584065;AN=5008;NS=2504;DP=17883;EAS_AF=0.4623;AMR_AF=0.621;AFR_AF=0.6346;EUR_AF=0.6431;SAS_AF=0.5542;AA=a|||;VT=SNP
6	29842879	rs3115619	A	G	100	PASS	AC=2923;AF=0.583666;AN=5008;NS=2504;DP=18281;EAS_AF=0.4613;AMR_AF=0.621;AFR_AF=0.6346;EUR_AF=0.6421;SAS_AF=0.5542;AA=a|||;VT=SNP
6	29842964	rs146688278	A	G	100	PASS	AC=513;AF=0.102436;AN=5008;NS=2504;DP=18559;EAS_AF=0.0188;AMR_AF=0.0937;AFR_AF=0.2269;EUR_AF=0.0527;SAS_AF=0.0777;AA=a|||;VT=SNP
6	29842977	rs3115618	C	T	100	PASS	AC=2745;AF=0.548123;AN=5008;NS=2504;DP=18701;EAS_AF=0.4405;AMR_AF=0.5937;AFR_AF=0.5582;EUR_AF=0.6312;SAS_AF=0.5276;AA=c|||;VT=SNP
6	29843023	rs56212122	A	G	100	PASS	AC=451;AF=0.0900559;AN=5008;NS=2504;DP=16833;EAS_AF=0.2054;AMR_AF=0.0403;AFR_AF=0.0008;EUR_AF=0.0596;SAS_AF=0.1585;AA=a|||;VT=SNP
6	29843068	rs3087959	A	G	100	PASS	AC=4137;AF=0.826078;AN=5008;NS=2504;DP=15166;EAS_AF=0.871;AMR_AF=0.8357;AFR_AF=0.7587;EUR_AF=0.8141;SAS_AF=0.8763;AA=N|||;VT=SNP
6	29843092	rs56148555	T	A	100	PASS	AC=451;AF=0.0900559;AN=5008;NS=2504;DP=14950;EAS_AF=0.2054;AMR_AF=0.0403;AFR_AF=0.0008;EUR_AF=0.0596;SAS_AF=0.1585;AA=t|||;VT=SNP
6	29843430	rs9259034	T	C	100	PASS	AC=2812;AF=0.561502;AN=5008;NS=2504;DP=12663;EAS_AF=0.4444;AMR_AF=0.5879;AFR_AF=0.6241;EUR_AF=0.6103;SAS_AF=0.5286;AA=N|||;VT=SNP
6	29846390	rs28883698	G	A	100	PASS	AC=1240;AF=0.247604;AN=5008;NS=2504;DP=7814;EAS_AF=0.2887;AMR_AF=0.3055;AFR_AF=0.2224;EUR_AF=0.1948;SAS_AF=0.2526;AA=g|||;VT=SNP
6	29847142	rs28782316	T	G	100	PASS	AC=4305;AF=0.859625;AN=5008;NS=2504;DP=7330;EAS_AF=0.9722;AMR_AF=0.8213;AFR_AF=0.8669;EUR_AF=0.7217;SAS_AF=0.9029;AA=N|||;VT=SNP
6	29848057	rs28849176	A	T	100	PASS	AC=4307;AF=0.860024;AN=5008;NS=2504;DP=8289;EAS_AF=0.9732;AMR_AF=0.8213;AFR_AF=0.8684;EUR_AF=0.7217;SAS_AF=0.9018;AA=t|||;VT=SNP
6	29849532	rs540117519	G	A	100	PASS	AC=462;AF=0.0922524;AN=5008;NS=2504;DP=15057;EAS_AF=0.2123;AMR_AF=0.0418;AFR_AF=0.0008;EUR_AF=0.0596;SAS_AF=0.1616;AA=a|||;VT=SNP
6	29849576	rs75574103	A	G	100	PASS	AC=765;AF=0.152756;AN=5008;NS=2504;DP=15101;EAS_AF=0.2034;AMR_AF=0.1758;AFR_AF=0.1256;EUR_AF=0.1103;SAS_AF=0.1646;AA=a|||;VT=SNP
6	29849619	rs2523809	G	T	100	PASS	AC=470;AF=0.0938498;AN=5008;NS=2504;DP=16377;EAS_AF=0.0615;AMR_AF=0.1009;AFR_AF=0.0802;EUR_AF=0.1282;SAS_AF=0.1053;AA=g|||;VT=SNP
6	29849657	rs2523808	T	C	100	PASS	AC=952;AF=0.190096;AN=5008;NS=2504;DP=17971;EAS_AF=0.0407;AMR_AF=0.1484;AFR_AF=0.2905;EUR_AF=0.1849;SAS_AF=0.2434;AA=t|||;VT=SNP
6	29849674	rs2734960	T	C	100	PASS	AC=1301;AF=0.259784;AN=5008;NS=2504;DP=18377;EAS_AF=0.3462;AMR_AF=0.3386;AFR_AF=0.1891;EUR_AF=0.3221;SAS_AF=0.1462;AA=t|||;VT=SNP
6	29849687	rs2734959	G	C	100	PASS	AC=2450;AF=0.489217;AN=5008;NS=2504;DP=19009;EAS_AF=0.3988;AMR_AF=0.5216;AFR_AF=0.553;EUR_AF=0.5149;SAS_AF=0.4468;AA=g|||;VT=SNP
6	29849838	rs74345156	T	G	100	PASS	AC=361;AF=0.0720847;AN=5008;NS=2504;DP=19286;EAS_AF=0.1131;AMR_AF=0.0533;AFR_AF=0.0855;EUR_AF=0.0278;SAS_AF=0.0706;AA=t|||;VT=SNP
6	29849883	rs3132705	C	A	100	PASS	AC=2921;AF=0.583267;AN=5008;NS=2504;DP=17619;EAS_AF=0.4613;AMR_AF=0.621;AFR_AF=0.6339;EUR_AF=0.6431;SAS_AF=0.5521;AA=c|||;VT=SNP
6	29849982	rs3115615	G	C	100	PASS	AC=2905;AF=0.580072;AN=5008;NS=2504;DP=20122;EAS_AF=0.4534;AMR_AF=0.6167;AFR_AF=0.6331;EUR_AF=0.6382;SAS_AF=0.5532;AA=g|||;VT=SNP
6	29850002	rs61580452	T	C	100	PASS	AC=765;AF=0.152756;AN=5008;NS=2504;DP=20336;EAS_AF=0.2044;AMR_AF=0.1758;AFR_AF=0.1241;EUR_AF=0.1113;SAS_AF=0.1646;AA=t|||;VT=SNP
6	29850088	rs3132704	A	G	100	PASS	AC=2921;AF=0.583267;AN=5008;NS=2504;DP=20126;EAS_AF=0.4613;AMR_AF=0.621;AFR_AF=0.6339;EUR_AF=0.6421;SAS_AF=0.5532;AA=a|||;VT=SNP
6	29850102	rs62389327	G	A	100	PASS	AC=451;AF=0.0900559;AN=5008;NS=2504;DP=20050;EAS_AF=0.2054;AMR_AF=0.0403;AFR_AF=0.0008;EUR_AF=0.0596;SAS_AF=0.1585;AA=g|||;VT=SNP
6	29850111	rs62389328	G	C	100	PASS	AC=451;AF=0.0900559;AN=5008;NS=2504;DP=20056;EAS_AF=0.2054;AMR_AF=0.0403;AFR_AF=0.0008;EUR_AF=0.0596;SAS_AF=0.1585;AA=g|||;VT=SNP
6	29850131	rs72838653	G	C	100	PASS	AC=765;AF=0.152756;AN=5008;NS=2504;DP=19823;EAS_AF=0.2044;AMR_AF=0.1758;AFR_AF=0.1241;EUR_AF=0.1113;SAS_AF=0.1646;AA=g|||;VT=SNP
6	29850183	rs2734958	G	A	100	PASS	AC=469;AF=0.0936502;AN=5008;NS=2504;DP=20598;EAS_AF=0.0615;AMR_AF=0.0994;AFR_AF=0.0802;EUR_AF=0.1282;SAS_AF=0.1053;AA=g|||;VT=SNP
6	29850274	rs2523807	A	G	100	PASS	AC=341;AF=0.0680911;AN=5008;NS=2504;DP=18431;EAS_AF=0.0565;AMR_AF=0.0778;AFR_AF=0.0651;EUR_AF=0.0865;SAS_AF=0.0583;AA=a|||;VT=SNP
6	29850539	rs3094649	A	T	100	PASS	AC=2925;AF=0.584065;AN=5008;NS=2504;DP=19135;EAS_AF=0.4623;AMR_AF=0.6225;AFR_AF=0.6346;EUR_AF=0.6431;SAS_AF=0.5532;AA=a|||;VT=SNP
6	29850550	rs146235176	C	G	100	PASS	AC=451;AF=0.0900559;AN=5008;NS=2504;DP=19167;EAS_AF=0.2054;AMR_AF=0.0403;AFR_AF=0.0008;EUR_AF=0.0596;SAS_AF=0.1585;AA=c|||;VT=SNP
6	29850617	rs74206461	C	T	100	PASS	AC=497;AF=0.0992412;AN=5008;NS=2504;DP=20828;EAS_AF=0.1131;AMR_AF=0.0706;AFR_AF=0.1747;EUR_AF=0.0338;SAS_AF=0.0706;AA=c|||;VT=SNP
6	29850634	rs78334780	T	C	100	PASS	AC=762;AF=0.152157;AN=5008;NS=2504;DP=21441;EAS_AF=0.2044;AMR_AF=0.1744;AFR_AF=0.1233;EUR_AF=0.1113;SAS_AF=0.1636;AA=t|||;VT=SNP
6	29850684	rs2734957	A	G	100	PASS	AC=1703;AF=0.340056;AN=5008;NS=2504;DP=22653;EAS_AF=0.3948;AMR_AF=0.3948;AFR_AF=0.3041;EUR_AF=0.3767;SAS_AF=0.2556;AA=a|||;VT=SNP
6	29850704	rs74196807	C	G	100	PASS	AC=409;AF=0.0816693;AN=5008;NS=2504;DP=22522;EAS_AF=0.1091;AMR_AF=0.072;AFR_AF=0.1089;EUR_AF=0.0348;SAS_AF=0.0716;AA=c|||;VT=SNP
6	29850727	rs9259113	C	T	100	PASS	AC=2784;AF=0.555911;AN=5008;NS=2504;DP=23016;EAS_AF=0.4474;AMR_AF=0.6023;AFR_AF=0.5681;EUR_AF=0.6352;SAS_AF=0.5368;AA=c|||;VT=SNP
6	29850784	rs113360274	A	G	100	PASS	AC=1681;AF=0.335663;AN=5008;NS=2504;DP=20826;EAS_AF=0.5079;AMR_AF=0.2853;AFR_AF=0.2935;EUR_AF=0.2087;SAS_AF=0.3814;AA=a|||;VT=SNP
6	29850849	rs62389329	A	C	100	PASS	AC=451;AF=0.0900559;AN=5008;NS=2504;DP=20768;EAS_AF=0.2054;AMR_AF=0.0403;AFR_AF=0.0008;EUR_AF=0.0596;SAS_AF=0.1585;AA=a|||;VT=SNP
6	29850854	rs113071675	C	A	100	PASS	AC=765;AF=0.152756;AN=5008;NS=2504;DP=20810;EAS_AF=0.2044;AMR_AF=0.1758;AFR_AF=0.1241;EUR_AF=0.1113;SAS_AF=0.1646;AA=c|||;VT=SNP
6	29850856	rs77297191	A	G	100	PASS	AC=2923;AF=0.583666;AN=5008;NS=2504;DP=20755;EAS_AF=0.4613;AMR_AF=0.6225;AFR_AF=0.6339;EUR_AF=0.6431;SAS_AF=0.5532;AA=N|||;VT=SNP
6	29850915	rs149028986	A	G	100	PASS	AC=495;AF=0.0988419;AN=5008;NS=2504;DP=21028;EAS_AF=0.1121;AMR_AF=0.0692;AFR_AF=0.1747;EUR_AF=0.0338;SAS_AF=0.0706;AA=a|||;VT=SNP
6	29851443	rs3115612	A	G	100	PASS	AC=4599;AF=0.918331;AN=5008;NS=2504;DP=16636;EAS_AF=0.9841;AMR_AF=0.9049;AFR_AF=0.9259;EUR_AF=0.836;SAS_AF=0.9346;AA=N|||;VT=SNP
6	29851605	rs72492295	C	T	100	PASS	AC=487;AF=0.0972444;AN=5008;NS=2504;DP=17349;EAS_AF=0.1488;AMR_AF=0.0821;AFR_AF=0.1248;EUR_AF=0.0348;SAS_AF=0.0818;AA=c|||;VT=SNP
6	29851895	rs1611586	C	T	100	PASS	AC=1047;AF=0.209065;AN=5008;NS=2504;DP=18302;EAS_AF=0.0446;AMR_AF=0.17;AFR_AF=0.3041;EUR_AF=0.2028;SAS_AF=0.2843;AA=c|||;VT=SNP
6	29852036	rs9259137	C	T	100	PASS	AC=3501;AF=0.699081;AN=5008;NS=2504;DP=18496;EAS_AF=0.6022;AMR_AF=0.7752;AFR_AF=0.7277;EUR_AF=0.7336;SAS_AF=0.6708;AA=t|||;VT=SNP
6	29852197	rs9259140	C	T	100	PASS	AC=3552;AF=0.709265;AN=5008;NS=2504;DP=15389;EAS_AF=0.621;AMR_AF=0.7824;AFR_AF=0.7413;EUR_AF=0.7326;SAS_AF=0.681;AA=t|||;VT=SNP
6	29852249	rs9259144	A	G	100	PASS	AC=4059;AF=0.810503;AN=5008;NS=2504;DP=16115;EAS_AF=0.8581;AMR_AF=0.8271;AFR_AF=0.7398;EUR_AF=0.7962;SAS_AF=0.8599;AA=N|||;VT=SNP
6	29852402	rs9259148	C	T	100	PASS	AC=4065;AF=0.811701;AN=5008;NS=2504;DP=19035;EAS_AF=0.8571;AMR_AF=0.8314;AFR_AF=0.7405;EUR_AF=0.7982;SAS_AF=0.8609;AA=c|||;VT=SNP
6	29852456	rs11965812	C	T	100	PASS	AC=564;AF=0.11262;AN=5008;NS=2504;DP=21928;EAS_AF=0.0208;AMR_AF=0.1095;AFR_AF=0.2489;EUR_AF=0.0557;SAS_AF=0.0838;AA=c|||;VT=SNP
6	29853591	rs2394230	T	A	100	PASS	AC=3474;AF=0.69369;AN=5008;NS=2504;DP=12404;EAS_AF=0.5913;AMR_AF=0.768;AFR_AF=0.7231;EUR_AF=0.7316;SAS_AF=0.6677;AA=N|||;VT=SNP
6	29853641	rs2394231	A	G	100	PASS	AC=3474;AF=0.69369;AN=5008;NS=2504;DP=14069;EAS_AF=0.5913;AMR_AF=0.7666;AFR_AF=0.7239;EUR_AF=0.7316;SAS_AF=0.6677;AA=N|||;VT=SNP
6	29853865	rs2394233	G	A	100	PASS	AC=3469;AF=0.692692;AN=5008;NS=2504;DP=15733;EAS_AF=0.5893;AMR_AF=0.7651;AFR_AF=0.7209;EUR_AF=0.7326;SAS_AF=0.6687;AA=a|||;VT=SNP
6	29854082	rs9259182	A	T	100	PASS	AC=3996;AF=0.797923;AN=5008;NS=2504;DP=16547;EAS_AF=0.8323;AMR_AF=0.8141;AFR_AF=0.7254;EUR_AF=0.7962;SAS_AF=0.8507;AA=t|||;VT=SNP
6	29854132	rs9259183	T	C	100	PASS	AC=3997;AF=0.798123;AN=5008;NS=2504;DP=14845;EAS_AF=0.8323;AMR_AF=0.8141;AFR_AF=0.7262;EUR_AF=0.7962;SAS_AF=0.8507;AA=N|||;VT=SNP
6	29854262	rs2394238	G	A	100	PASS	AC=3471;AF=0.693091;AN=5008;NS=2504;DP=14420;EAS_AF=0.5903;AMR_AF=0.7637;AFR_AF=0.7224;EUR_AF=0.7346;SAS_AF=0.6667;AA=g|||;VT=SNP
6	29854392	rs9259192	C	T	100	PASS	AC=4580;AF=0.914537;AN=5008;NS=2504;DP=16909;EAS_AF=0.9802;AMR_AF=0.8977;AFR_AF=0.9251;EUR_AF=0.83;SAS_AF=0.9315;AA=t|||;VT=SNP
6	29854506	rs2394241	C	T	100	PASS	AC=520;AF=0.103834;AN=5008;NS=2504;DP=16892;EAS_AF=0.2401;AMR_AF=0.0476;AFR_AF=0.0023;EUR_AF=0.0636;SAS_AF=0.182;AA=c|||;VT=SNP
6	29854585	rs114222883	T	C	100	PASS	AC=520;AF=0.103834;AN=5008;NS=2504;DP=16383;EAS_AF=0.2401;AMR_AF=0.0476;AFR_AF=0.0023;EUR_AF=0.0636;SAS_AF=0.182;AA=t|||;VT=SNP
6	29854628	rs9259202	T	C	100	PASS	AC=3995;AF=0.797724;AN=5008;NS=2504;DP=15521;EAS_AF=0.8313;AMR_AF=0.8156;AFR_AF=0.7262;EUR_AF=0.7952;SAS_AF=0.8497;AA=N|||;VT=SNP
6	29854703	rs1054176	A	G	100	PASS	AC=4580;AF=0.914537;AN=5008;NS=2504;DP=15769;EAS_AF=0.9802;AMR_AF=0.8977;AFR_AF=0.9251;EUR_AF=0.83;SAS_AF=0.9315;AA=N|||;VT=SNP
6	29854795	rs1054175	G	C	100	PASS	AC=1624;AF=0.324281;AN=5008;NS=2504;DP=15567;EAS_AF=0.4544;AMR_AF=0.4294;AFR_AF=0.2224;EUR_AF=0.3748;SAS_AF=0.2014;AA=g|||;VT=SNP
6	29854849	rs1611604	G	T	100	PASS	AC=947;AF=0.189097;AN=5008;NS=2504;DP=15977;EAS_AF=0.2966;AMR_AF=0.1527;AFR_AF=0.1014;EUR_AF=0.1571;SAS_AF=0.2556;AA=g|||;VT=SNP
6	29855062	rs1611607	A	G	100	PASS	AC=444;AF=0.0886581;AN=5008;NS=2504;DP=15494;EAS_AF=0.0238;AMR_AF=0.0562;AFR_AF=0.028;EUR_AF=0.1481;SAS_AF=0.1994;AA=a|||;VT=SNP
6	29855320	rs3128882	T	G	100	PASS	AC=3492;AF=0.697284;AN=5008;NS=2504;DP=13465;EAS_AF=0.6002;AMR_AF=0.7695;AFR_AF=0.7262;EUR_AF=0.7316;SAS_AF=0.6718;AA=t|||;VT=SNP
6	29855706	rs3128878	C	G	100	PASS	AC=4009;AF=0.800519;AN=5008;NS=2504;DP=10534;EAS_AF=0.8353;AMR_AF=0.8199;AFR_AF=0.7284;EUR_AF=0.7972;SAS_AF=0.8517;AA=g|||;VT=SNP
6	29855902	rs62389357	G	A	100	PASS	AC=511;AF=0.102037;AN=5008;NS=2504;DP=10799;EAS_AF=0.2371;AMR_AF=0.0476;AFR_AF=0.0015;EUR_AF=0.0636;SAS_AF=0.1769;AA=g|||;VT=SNP
6	29855945	rs2734945	A	G	100	PASS	AC=1328;AF=0.265176;AN=5008;NS=2504;DP=11040;EAS_AF=0.0704;AMR_AF=0.2579;AFR_AF=0.3563;EUR_AF=0.2922;SAS_AF=0.32;AA=a|||;VT=SNP
6	29855978	rs7768484	G	T	100	PASS	AC=308;AF=0.0615016;AN=5008;NS=2504;DP=10950;EAS_AF=0.0516;AMR_AF=0.0317;AFR_AF=0.059;EUR_AF=0.0497;SAS_AF=0.1084;AA=g|||;VT=SNP
6	29856279	rs4554349	G	T	100	PASS	AC=597;AF=0.119209;AN=5008;NS=2504;DP=10633;EAS_AF=0.0218;AMR_AF=0.1182;AFR_AF=0.2678;EUR_AF=0.0547;SAS_AF=0.0859;AA=g|||;VT=SNP
6	29856330	rs2428512	G	A	100	PASS	AC=1626;AF=0.324681;AN=5008;NS=2504;DP=12032;EAS_AF=0.4177;AMR_AF=0.4323;AFR_AF=0.267;EUR_AF=0.3698;SAS_AF=0.184;AA=g|||;VT=SNP
6	29856633	rs7769342	T	C	100	PASS	AC=3401;AF=0.679113;AN=5008;NS=2504;DP=16076;EAS_AF=0.5625;AMR_AF=0.7507;AFR_AF=0.7194;EUR_AF=0.7247;SAS_AF=0.6472;AA=N|||;VT=SNP
6	29857013	rs7774113	A	G	100	PASS	AC=3486;AF=0.696086;AN=5008;NS=2504;DP=18012;EAS_AF=0.619;AMR_AF=0.7767;AFR_AF=0.7239;EUR_AF=0.7316;SAS_AF=0.6442;AA=N|||;VT=SNP
6	29857502	rs3115605	A	C	100	PASS	AC=4018;AF=0.802316;AN=5008;NS=2504;DP=15844;EAS_AF=0.8343;AMR_AF=0.8271;AFR_AF=0.7284;EUR_AF=0.7982;SAS_AF=0.8558;AA=N|||;VT=SNP
6	29857570	rs1611626	G	A	100	PASS	AC=293;AF=0.0585064;AN=5008;NS=2504;DP=16979;EAS_AF=0.0278;AMR_AF=0.0865;AFR_AF=0.0454;EUR_AF=0.0895;SAS_AF=0.0562;AA=g|||;VT=SNP
6	29857753	rs72492302	T	C	100	PASS	AC=483;AF=0.0964457;AN=5008;NS=2504;DP=17677;EAS_AF=0.1488;AMR_AF=0.0778;AFR_AF=0.1241;EUR_AF=0.0348;SAS_AF=0.0818;AA=t|||;VT=SNP
6	29857772	rs1611628	T	C	100	PASS	AC=293;AF=0.0585064;AN=5008;NS=2504;DP=17560;EAS_AF=0.0278;AMR_AF=0.0865;AFR_AF=0.0454;EUR_AF=0.0895;SAS_AF=0.0562;AA=t|||;VT=SNP
6	29857965	rs9259269	G	A	100	PASS	AC=3479;AF=0.694688;AN=5008;NS=2504;DP=16715;EAS_AF=0.5923;AMR_AF=0.7723;AFR_AF=0.7239;EUR_AF=0.7316;SAS_AF=0.6677;AA=a|||;VT=SNP
6	29858213	rs3115603	G	C	100	PASS	AC=4579;AF=0.914337;AN=5008;NS=2504;DP=12549;EAS_AF=0.9792;AMR_AF=0.8977;AFR_AF=0.9251;EUR_AF=0.83;SAS_AF=0.9315;AA=N|||;VT=SNP
6	29858256	rs3128874	T	G	100	PASS	AC=3278;AF=0.654553;AN=5008;NS=2504;DP=10202;EAS_AF=0.5308;AMR_AF=0.7349;AFR_AF=0.6747;EUR_AF=0.7217;SAS_AF=0.6288;AA=t|||;VT=SNP
6	29858660	rs3129005	A	C	100	PASS	AC=3474;AF=0.69369;AN=5008;NS=2504;DP=15426;EAS_AF=0.5833;AMR_AF=0.7651;AFR_AF=0.7254;EUR_AF=0.7336;SAS_AF=0.6728;AA=N|||;VT=SNP
6	29858770	rs73725490	T	C	100	PASS	AC=155;AF=0.0309505;AN=5008;NS=2504;DP=19546;EAS_AF=0.0179;AMR_AF=0.0159;AFR_AF=0.0794;EUR_AF=0.0129;SAS_AF=0.0082;AA=t|||;VT=SNP
6	29858903	rs62390860	A	G	100	PASS	AC=521;AF=0.104034;AN=5008;NS=2504;DP=16231;EAS_AF=0.2411;AMR_AF=0.0461;AFR_AF=0.0023;EUR_AF=0.0636;SAS_AF=0.183;AA=a|||;VT=SNP
6	29859015	rs3128873	T	C	100	PASS	AC=3471;AF=0.693091;AN=5008;NS=2504;DP=15576;EAS_AF=0.5903;AMR_AF=0.7709;AFR_AF=0.7224;EUR_AF=0.7326;SAS_AF=0.6636;AA=N|||;VT=SNP
6	29859135	rs2734942	G	A	100	PASS	AC=290;AF=0.0579073;AN=5008;NS=2504;DP=17303;EAS_AF=0.0248;AMR_AF=0.0865;AFR_AF=0.0454;EUR_AF=0.0895;SAS_AF=0.0562;AA=g|||;VT=SNP
6	29859153	rs9259287	T	G	100	PASS	AC=3472;AF=0.693291;AN=5008;NS=2504;DP=16942;EAS_AF=0.5903;AMR_AF=0.7709;AFR_AF=0.7224;EUR_AF=0.7336;SAS_AF=0.6636;AA=t|||;VT=SNP
6	29859245	rs9259290	T	C	100	PASS	AC=4000;AF=0.798722;AN=5008;NS=2504;DP=15850;EAS_AF=0.8363;AMR_AF=0.8184;AFR_AF=0.7247;EUR_AF=0.7962;SAS_AF=0.8487;AA=N|||;VT=SNP
6	29859284	rs9259292	T	G	100	PASS	AC=3461;AF=0.691094;AN=5008;NS=2504;DP=15939;EAS_AF=0.5843;AMR_AF=0.7695;AFR_AF=0.7224;EUR_AF=0.7306;SAS_AF=0.6626;AA=N|||;VT=SNP
6	29859517	rs2517817	C	T	100	PASS	AC=290;AF=0.0579073;AN=5008;NS=2504;DP=13557;EAS_AF=0.0248;AMR_AF=0.0865;AFR_AF=0.0454;EUR_AF=0.0895;SAS_AF=0.0562;AA=c|||;VT=SNP
6	29859708	rs9259302	T	C	100	PASS	AC=3464;AF=0.691693;AN=5008;NS=2504;DP=18234;EAS_AF=0.5883;AMR_AF=0.7709;AFR_AF=0.7231;EUR_AF=0.7286;SAS_AF=0.6616;AA=N|||;VT=SNP
6	29860100	rs2734939	T	C	100	PASS	AC=284;AF=0.0567093;AN=5008;NS=2504;DP=19181;EAS_AF=0.0218;AMR_AF=0.085;AFR_AF=0.0439;EUR_AF=0.0895;SAS_AF=0.0562;AA=t|||;VT=SNP
6	29860309	rs553069507	A	G	100	PASS	AC=3568;AF=0.71246;AN=5008;NS=2504;DP=18379;EAS_AF=0.6359;AMR_AF=0.7867;AFR_AF=0.7421;EUR_AF=0.7336;SAS_AF=0.6769;AA=a|||;VT=SNP
6	29860427	rs1611545	C	T	100	PASS	AC=409;AF=0.0816693;AN=5008;NS=2504;DP=18234;EAS_AF=0.0208;AMR_AF=0.0533;AFR_AF=0.0408;EUR_AF=0.1322;SAS_AF=0.1677;AA=t|||;VT=SNP
6	29860505	rs9259319	G	A	100	PASS	AC=333;AF=0.0664936;AN=5008;NS=2504;DP=18889;EAS_AF=0.0585;AMR_AF=0.036;AFR_AF=0.062;EUR_AF=0.0547;SAS_AF=0.1145;AA=g|||;VT=SNP
6	29860879	rs1611546	A	G	100	PASS	AC=1028;AF=0.205272;AN=5008;NS=2504;DP=21162;EAS_AF=0.0456;AMR_AF=0.1643;AFR_AF=0.295;EUR_AF=0.2018;SAS_AF=0.2812;AA=a|||;VT=SNP
6	29861047	rs72495912	G	A	100	PASS	AC=411;AF=0.0820687;AN=5008;NS=2504;DP=20041;EAS_AF=0.1101;AMR_AF=0.0692;AFR_AF=0.112;EUR_AF=0.0328;SAS_AF=0.0726;AA=g|||;VT=SNP
6	29861056	rs3128866	T	C	100	PASS	AC=4085;AF=0.815695;AN=5008;NS=2504;DP=19811;EAS_AF=0.8681;AMR_AF=0.8357;AFR_AF=0.7489;EUR_AF=0.7972;SAS_AF=0.8569;AA=N|||;VT=SNP
6	29861134	rs9259329	T	G	100	PASS	AC=4593;AF=0.917133;AN=5008;NS=2504;DP=18646;EAS_AF=0.9752;AMR_AF=0.9078;AFR_AF=0.9334;EUR_AF=0.831;SAS_AF=0.9305;AA=N|||;VT=SNP
6	29861471	rs3128864	T	C	100	PASS	AC=3459;AF=0.690695;AN=5008;NS=2504;DP=13319;EAS_AF=0.5853;AMR_AF=0.7695;AFR_AF=0.7216;EUR_AF=0.7286;SAS_AF=0.6626;AA=t|||;VT=SNP
6	29861567	rs9259337	T	C	100	PASS	AC=341;AF=0.0680911;AN=5008;NS=2504;DP=10453;EAS_AF=0.0605;AMR_AF=0.036;AFR_AF=0.0635;EUR_AF=0.0547;SAS_AF=0.1186;AA=t|||;VT=SNP
6	29861890	rs112792850	C	T	100	PASS	AC=169;AF=0.033746;AN=5008;NS=2504;DP=11746;EAS_AF=0.0198;AMR_AF=0.0202;AFR_AF=0.087;EUR_AF=0.0119;SAS_AF=0.0082;AA=c|||;VT=SNP
6	29862154	rs3115594	A	G	100	PASS	AC=3456;AF=0.690096;AN=5008;NS=2504;DP=16313;EAS_AF=0.5853;AMR_AF=0.7666;AFR_AF=0.7209;EUR_AF=0.7286;SAS_AF=0.6626;AA=a|||;VT=SNP
6	29862584	rs75466436	G	A	100	PASS	AC=3948;AF=0.788339;AN=5008;NS=2504;DP=16862;EAS_AF=0.7331;AMR_AF=0.8516;AFR_AF=0.848;EUR_AF=0.7634;SAS_AF=0.7454;AA=g|||;VT=SNP
6	29862626	rs75240272	C	T	100	PASS	AC=3452;AF=0.689297;AN=5008;NS=2504;DP=17355;EAS_AF=0.5843;AMR_AF=0.768;AFR_AF=0.7186;EUR_AF=0.7276;SAS_AF=0.6626;AA=c|||;VT=SNP
6	29862903	rs1611554	A	G	100	PASS	AC=291;AF=0.058107;AN=5008;NS=2504;DP=16198;EAS_AF=0.0258;AMR_AF=0.0865;AFR_AF=0.0454;EUR_AF=0.0895;SAS_AF=0.0562;AA=a|||;VT=SNP
6	29864203	rs9259437	T	G	100	PASS	AC=3434;AF=0.685703;AN=5008;NS=2504;DP=11932;EAS_AF=0.5794;AMR_AF=0.7651;AFR_AF=0.7186;EUR_AF=0.7247;SAS_AF=0.6544;AA=N|||;VT=SNP
6	29864315	rs9259440	T	G	100	PASS	AC=3453;AF=0.689497;AN=5008;NS=2504;DP=16322;EAS_AF=0.5813;AMR_AF=0.7666;AFR_AF=0.7239;EUR_AF=0.7326;SAS_AF=0.6554;AA=-|||;VT=SNP
6	29864404	rs9259441	G	C	100	PASS	AC=3378;AF=0.674521;AN=5008;NS=2504;DP=16959;EAS_AF=0.5784;AMR_AF=0.7464;AFR_AF=0.6914;EUR_AF=0.7276;SAS_AF=0.6452;AA=-|||;VT=SNP
6	29864497	rs9348834	C	T	100	PASS	AC=1256;AF=0.250799;AN=5008;NS=2504;DP=16892;EAS_AF=0.3889;AMR_AF=0.3429;AFR_AF=0.1536;EUR_AF=0.2654;SAS_AF=0.1595;AA=c|||;VT=SNP
6	29864562	rs9259446	A	G	100	PASS	AC=3450;AF=0.688898;AN=5008;NS=2504;DP=16703;EAS_AF=0.5813;AMR_AF=0.7666;AFR_AF=0.7231;EUR_AF=0.7316;SAS_AF=0.6544;AA=N|||;VT=SNP
6	29864745	rs1611565	G	A	100	PASS	AC=288;AF=0.057508;AN=5008;NS=2504;DP=17613;EAS_AF=0.0258;AMR_AF=0.085;AFR_AF=0.0439;EUR_AF=0.0895;SAS_AF=0.0562;AA=g|||;VT=SNP
6	29864857	rs9259453	G	A	100	PASS	AC=3402;AF=0.679313;AN=5008;NS=2504;DP=18521;EAS_AF=0.5764;AMR_AF=0.7478;AFR_AF=0.7035;EUR_AF=0.7306;SAS_AF=0.6513;AA=g|||;VT=SNP
6	29865058	rs3094660	A	C	100	PASS	AC=3477;AF=0.694289;AN=5008;NS=2504;DP=20009;EAS_AF=0.5942;AMR_AF=0.7738;AFR_AF=0.7277;EUR_AF=0.7316;SAS_AF=0.6575;AA=N|||;VT=SNP
6	29865236	rs3094147	C	T	100	PASS	AC=3276;AF=0.654153;AN=5008;NS=2504;DP=19268;EAS_AF=0.5645;AMR_AF=0.7291;AFR_AF=0.6505;EUR_AF=0.7197;SAS_AF=0.6309;AA=c|||;VT=SNP
6	29865311	rs114298287	C	A	100	PASS	AC=523;AF=0.104433;AN=5008;NS=2504;DP=18998;EAS_AF=0.2431;AMR_AF=0.0461;AFR_AF=0.0008;EUR_AF=0.0636;SAS_AF=0.1851;AA=c|||;VT=SNP
6	29865395	rs3128913	A	G	100	PASS	AC=3544;AF=0.707668;AN=5008;NS=2504;DP=18212;EAS_AF=0.6151;AMR_AF=0.7882;AFR_AF=0.7421;EUR_AF=0.7356;SAS_AF=0.6708;AA=N|||;VT=SNP
6	29865718	rs2517811	C	A	100	PASS	AC=1596;AF=0.31869;AN=5008;NS=2504;DP=21694;EAS_AF=0.4435;AMR_AF=0.4265;AFR_AF=0.2209;EUR_AF=0.3748;SAS_AF=0.1881;AA=c|||;VT=SNP
6	29866549	rs9259483	G	A	100	PASS	AC=3456;AF=0.690096;AN=5008;NS=2504;DP=15774;EAS_AF=0.5813;AMR_AF=0.768;AFR_AF=0.7239;EUR_AF=0.7316;SAS_AF=0.6585;AA=g|||;VT=SNP
6	29866632	rs9259484	G	T	100	PASS	AC=3449;AF=0.688698;AN=5008;NS=2504;DP=14786;EAS_AF=0.5804;AMR_AF=0.7637;AFR_AF=0.7216;EUR_AF=0.7316;SAS_AF=0.6585;AA=g|||;VT=SNP
6	29866702	rs9259487	T	C	100	PASS	AC=3559;AF=0.710663;AN=5008;NS=2504;DP=15665;EAS_AF=0.623;AMR_AF=0.7853;AFR_AF=0.7421;EUR_AF=0.7376;SAS_AF=0.6779;AA=N|||;VT=SNP
6	29866770	rs34570015	T	C	100	PASS	AC=172;AF=0.034345;AN=5008;NS=2504;DP=16446;EAS_AF=0.0169;AMR_AF=0.013;AFR_AF=0.0946;EUR_AF=0.0129;SAS_AF=0.0082;AA=t|||;VT=SNP
6	29866882	rs9259491	G	A	100	PASS	AC=3437;AF=0.686302;AN=5008;NS=2504;DP=15340;EAS_AF=0.5794;AMR_AF=0.7622;AFR_AF=0.7194;EUR_AF=0.7296;SAS_AF=0.6534;AA=g|||;VT=SNP
6	29867181	rs55725536	C	T	100	PASS	AC=527;AF=0.105232;AN=5008;NS=2504;DP=17612;EAS_AF=0.244;AMR_AF=0.0461;AFR_AF=0.0015;EUR_AF=0.0636;SAS_AF=0.1871;AA=-|||;VT=SNP
6	29867395	rs539685789	T	A	100	PASS	AC=4575;AF=0.913538;AN=5008;NS=2504;DP=17675;EAS_AF=0.9802;AMR_AF=0.8963;AFR_AF=0.9251;EUR_AF=0.83;SAS_AF=0.9274;AA=-|||;VT=SNP
6	29867455	rs1611573	G	A	100	PASS	AC=292;AF=0.0583067;AN=5008;NS=2504;DP=18602;EAS_AF=0.0258;AMR_AF=0.0865;AFR_AF=0.0454;EUR_AF=0.0895;SAS_AF=0.0573;AA=-|||;VT=SNP
6	29867659	rs11758504	C	T	100	PASS	AC=451;AF=0.0900559;AN=5008;NS=2504;DP=19853;EAS_AF=0.1339;AMR_AF=0.0735;AFR_AF=0.1203;EUR_AF=0.0328;SAS_AF=0.0746;AA=-|||;VT=SNP
6	29868064	rs3128994	G	C	100	PASS	AC=3491;AF=0.697085;AN=5008;NS=2504;DP=7292;EAS_AF=0.5913;AMR_AF=0.768;AFR_AF=0.7262;EUR_AF=0.7376;SAS_AF=0.6748;AA=N|||;VT=SNP
6	29868174	rs11759097	G	A	100	PASS	AC=490;AF=0.0978435;AN=5008;NS=2504;DP=16993;EAS_AF=0.1518;AMR_AF=0.0821;AFR_AF=0.1241;EUR_AF=0.0348;SAS_AF=0.0828;AA=N|||;VT=SNP
6	29868451	rs3094181	A	G	100	PASS	AC=4574;AF=0.913339;AN=5008;NS=2504;DP=19404;EAS_AF=0.9802;AMR_AF=0.8963;AFR_AF=0.9244;EUR_AF=0.83;SAS_AF=0.9274;AA=N|||;VT=SNP
6	29868643	rs17179452	C	T	100	PASS	AC=613;AF=0.122404;AN=5008;NS=2504;DP=14610;EAS_AF=0.0248;AMR_AF=0.121;AFR_AF=0.2761;EUR_AF=0.0557;SAS_AF=0.0849;AA=c|||;VT=SNP
6	29868833	rs2517905	T	C	100	PASS	AC=292;AF=0.0583067;AN=5008;NS=2504;DP=16483;EAS_AF=0.0258;AMR_AF=0.0865;AFR_AF=0.0454;EUR_AF=0.0895;SAS_AF=0.0573;AA=t|||;VT=SNP
6	29868984	rs2517904	A	G	100	PASS	AC=292;AF=0.0583067;AN=5008;NS=2504;DP=15618;EAS_AF=0.0258;AMR_AF=0.0865;AFR_AF=0.0454;EUR_AF=0.0895;SAS_AF=0.0573;AA=a|||;VT=SNP
6	29869110	rs4123016	T	C	100	PASS	AC=115;AF=0.0229633;AN=5008;NS=2504;DP=16161;EAS_AF=0.0139;AMR_AF=0.0274;AFR_AF=0.0106;EUR_AF=0.0427;SAS_AF=0.0256;AA=t|||;VT=SNP
6	29869302	rs2437059	G	A	100	PASS	AC=3459;AF=0.690695;AN=5008;NS=2504;DP=17442;EAS_AF=0.5853;AMR_AF=0.7695;AFR_AF=0.7247;EUR_AF=0.7306;SAS_AF=0.6564;AA=a|||;VT=SNP
6	29869360	rs2437060	G	A	100	PASS	AC=3463;AF=0.691494;AN=5008;NS=2504;DP=17247;EAS_AF=0.5863;AMR_AF=0.7695;AFR_AF=0.7254;EUR_AF=0.7306;SAS_AF=0.6585;AA=a|||;VT=SNP
6	29870491	rs9259545	C	T	100	PASS	AC=3247;AF=0.648363;AN=5008;NS=2504;DP=13144;EAS_AF=0.5764;AMR_AF=0.6974;AFR_AF=0.6929;EUR_AF=0.6928;SAS_AF=0.5818;AA=-|||;VT=SNP
6	29870547	rs9259547	G	A	100	PASS	AC=3460;AF=0.690895;AN=5008;NS=2504;DP=12976;EAS_AF=0.5833;AMR_AF=0.7709;AFR_AF=0.7247;EUR_AF=0.7306;SAS_AF=0.6585;AA=-|||;VT=SNP
6	29870679	rs9259549	T	C	100	PASS	AC=3456;AF=0.690096;AN=5008;NS=2504;DP=12999;EAS_AF=0.5823;AMR_AF=0.7695;AFR_AF=0.7247;EUR_AF=0.7306;SAS_AF=0.6564;AA=-|||;VT=SNP
6	29870897	rs2571414	A	G	100	PASS	AC=3458;AF=0.690495;AN=5008;NS=2504;DP=15338;EAS_AF=0.5823;AMR_AF=0.7695;AFR_AF=0.7247;EUR_AF=0.7306;SAS_AF=0.6585;AA=-|||;VT=SNP
6	29871036	rs9259556	G	A	100	PASS	AC=341;AF=0.0680911;AN=5008;NS=2504;DP=13758;EAS_AF=0.0595;AMR_AF=0.036;AFR_AF=0.0628;EUR_AF=0.0547;SAS_AF=0.1207;AA=N|||;VT=SNP
6	29871484	rs9259563	G	A	100	PASS	AC=338;AF=0.067492;AN=5008;NS=2504;DP=15579;EAS_AF=0.0595;AMR_AF=0.036;AFR_AF=0.0628;EUR_AF=0.0547;SAS_AF=0.1176;AA=N|||;VT=SNP
6	29871636	rs9468653	C	A	100	PASS	AC=569;AF=0.113618;AN=5008;NS=2504;DP=16832;EAS_AF=0.0208;AMR_AF=0.1066;AFR_AF=0.2564;EUR_AF=0.0537;SAS_AF=0.0828;AA=N|||;VT=SNP
6	29872297	rs1611519	C	T	100	PASS	AC=333;AF=0.0664936;AN=5008;NS=2504;DP=16775;EAS_AF=0.0357;AMR_AF=0.0994;AFR_AF=0.0582;EUR_AF=0.0944;SAS_AF=0.0573;AA=t|||;VT=SNP
6	29872423	rs1611521	T	C	100	PASS	AC=3194;AF=0.63778;AN=5008;NS=2504;DP=15677;EAS_AF=0.5675;AMR_AF=0.6902;AFR_AF=0.6853;EUR_AF=0.6431;SAS_AF=0.6033;AA=t|||;VT=SNP
6	29872451	rs1611522	G	A	100	PASS	AC=3164;AF=0.631789;AN=5008;NS=2504;DP=15293;EAS_AF=0.5556;AMR_AF=0.6816;AFR_AF=0.6793;EUR_AF=0.6412;SAS_AF=0.6012;AA=g|||;VT=SNP
6	29872542	rs1611523	T	C	100	PASS	AC=291;AF=0.058107;AN=5008;NS=2504;DP=15942;EAS_AF=0.0258;AMR_AF=0.0865;AFR_AF=0.0446;EUR_AF=0.0895;SAS_AF=0.0573;AA=t|||;VT=SNP
6	29872774	rs2517828	A	G	100	PASS	AC=1737;AF=0.346845;AN=5008;NS=2504;DP=14848;EAS_AF=0.4454;AMR_AF=0.4654;AFR_AF=0.2935;EUR_AF=0.3817;SAS_AF=0.1973;AA=a|||;VT=SNP
6	29872776	rs1611525	C	T	100	PASS	AC=291;AF=0.058107;AN=5008;NS=2504;DP=14869;EAS_AF=0.0258;AMR_AF=0.0865;AFR_AF=0.0446;EUR_AF=0.0895;SAS_AF=0.0573;AA=t|||;VT=SNP
6	29872821	rs1611526	A	G	100	PASS	AC=3179;AF=0.634784;AN=5008;NS=2504;DP=14601;EAS_AF=0.5655;AMR_AF=0.6816;AFR_AF=0.6823;EUR_AF=0.6402;SAS_AF=0.6033;AA=a|||;VT=SNP
6	29872957	rs1611527	C	A	100	PASS	AC=3227;AF=0.644369;AN=5008;NS=2504;DP=16634;EAS_AF=0.5873;AMR_AF=0.6859;AFR_AF=0.6876;EUR_AF=0.6441;SAS_AF=0.6155;AA=-|||;VT=SNP
6	29873050	rs1611528	T	C	100	PASS	AC=3118;AF=0.622604;AN=5008;NS=2504;DP=17968;EAS_AF=0.5526;AMR_AF=0.6744;AFR_AF=0.6634;EUR_AF=0.6392;SAS_AF=0.5859;AA=t|||;VT=SNP
6	29873356	rs1611536	G	A	100	PASS	AC=3288;AF=0.65655;AN=5008;NS=2504;DP=17545;EAS_AF=0.6071;AMR_AF=0.7061;AFR_AF=0.7042;EUR_AF=0.6441;SAS_AF=0.6207;AA=-|||;VT=SNP
6	29873809	rs433518	G	C	100	PASS	AC=292;AF=0.0583067;AN=5008;NS=2504;DP=15921;EAS_AF=0.0258;AMR_AF=0.0865;AFR_AF=0.0454;EUR_AF=0.0895;SAS_AF=0.0573;AA=-|||;VT=SNP
6	29873909	rs9259591	C	T	100	PASS	AC=3166;AF=0.632188;AN=5008;NS=2504;DP=18543;EAS_AF=0.5565;AMR_AF=0.6816;AFR_AF=0.6793;EUR_AF=0.6402;SAS_AF=0.6033;AA=-|||;VT=SNP
6	29874385	rs2428530	C	T	100	PASS	AC=3163;AF=0.631589;AN=5008;NS=2504;DP=21300;EAS_AF=0.5556;AMR_AF=0.6801;AFR_AF=0.6793;EUR_AF=0.6402;SAS_AF=0.6022;AA=t|||;VT=SNP
6	29874615	rs9259606	A	G	100	PASS	AC=3165;AF=0.631989;AN=5008;NS=2504;DP=18715;EAS_AF=0.5556;AMR_AF=0.6816;AFR_AF=0.6793;EUR_AF=0.6402;SAS_AF=0.6033;AA=N|||;VT=SNP
6	29874792	rs9259610	G	C	100	PASS	AC=3167;AF=0.632388;AN=5008;NS=2504;DP=18735;EAS_AF=0.5575;AMR_AF=0.6801;AFR_AF=0.6793;EUR_AF=0.6421;SAS_AF=0.6022;AA=N|||;VT=SNP
6	29874974	rs2517813	G	T	100	PASS	AC=1570;AF=0.313498;AN=5008;NS=2504;DP=15084;EAS_AF=0.4435;AMR_AF=0.4265;AFR_AF=0.2073;EUR_AF=0.3598;SAS_AF=0.1953;AA=N|||;VT=SNP
6	29875052	rs9259621	A	G	100	PASS	AC=211;AF=0.0421326;AN=5008;NS=2504;DP=12897;EAS_AF=0.0506;AMR_AF=0.0274;AFR_AF=0.0257;EUR_AF=0.0467;SAS_AF=0.0613;AA=N|||;VT=SNP
6	29875139	rs397489	T	C	100	PASS	AC=292;AF=0.0583067;AN=5008;NS=2504;DP=10393;EAS_AF=0.0258;AMR_AF=0.0865;AFR_AF=0.0454;EUR_AF=0.0895;SAS_AF=0.0573;AA=-|||;VT=SNP
6	29875305	rs2428528	C	T	100	PASS	AC=3161;AF=0.63119;AN=5008;NS=2504;DP=12751;EAS_AF=0.5556;AMR_AF=0.6801;AFR_AF=0.6785;EUR_AF=0.6402;SAS_AF=0.6012;AA=-|||;VT=SNP
6	29875408	rs396936	C	T	100	PASS	AC=292;AF=0.0583067;AN=5008;NS=2504;DP=12326;EAS_AF=0.0258;AMR_AF=0.0865;AFR_AF=0.0454;EUR_AF=0.0895;SAS_AF=0.0573;AA=-|||;VT=SNP
6	29875458	rs9259628	T	C	100	PASS	AC=3166;AF=0.632188;AN=5008;NS=2504;DP=12267;EAS_AF=0.5565;AMR_AF=0.6816;AFR_AF=0.6785;EUR_AF=0.6412;SAS_AF=0.6033;AA=-|||;VT=SNP
6	29875525	rs2428527	C	G	100	PASS	AC=3161;AF=0.63119;AN=5008;NS=2504;DP=13565;EAS_AF=0.5556;AMR_AF=0.6801;AFR_AF=0.6785;EUR_AF=0.6402;SAS_AF=0.6012;AA=-|||;VT=SNP
6	29875608	rs56066909	G	C	100	PASS	AC=529;AF=0.105631;AN=5008;NS=2504;DP=13334;EAS_AF=0.246;AMR_AF=0.0461;AFR_AF=0.0015;EUR_AF=0.0646;SAS_AF=0.1861;AA=-|||;VT=SNP
6	29875612	rs9259630	C	T	100	PASS	AC=3169;AF=0.632788;AN=5008;NS=2504;DP=13407;EAS_AF=0.5565;AMR_AF=0.6844;AFR_AF=0.6793;EUR_AF=0.6412;SAS_AF=0.6033;AA=-|||;VT=SNP
6	29875736	rs435722	G	A	100	PASS	AC=292;AF=0.0583067;AN=5008;NS=2504;DP=14141;EAS_AF=0.0258;AMR_AF=0.0865;AFR_AF=0.0454;EUR_AF=0.0895;SAS_AF=0.0573;AA=-|||;VT=SNP
6	29875821	rs3863206	G	C	100	PASS	AC=3161;AF=0.63119;AN=5008;NS=2504;DP=15908;EAS_AF=0.5556;AMR_AF=0.6801;AFR_AF=0.6785;EUR_AF=0.6402;SAS_AF=0.6012;AA=N|||;VT=SNP
6	29875891	rs9259640	C	T	100	PASS	AC=4576;AF=0.913738;AN=5008;NS=2504;DP=15939;EAS_AF=0.9792;AMR_AF=0.8963;AFR_AF=0.9244;EUR_AF=0.83;SAS_AF=0.9305;AA=N|||;VT=SNP
6	29876176	rs2975026	G	A	100	PASS	AC=3158;AF=0.630591;AN=5008;NS=2504;DP=14763;EAS_AF=0.5536;AMR_AF=0.6801;AFR_AF=0.6778;EUR_AF=0.6402;SAS_AF=0.6012;AA=N|||;VT=SNP
6	29876440	rs9259650	A	G	100	PASS	AC=3986;AF=0.795927;AN=5008;NS=2504;DP=12244;EAS_AF=0.8284;AMR_AF=0.8127;AFR_AF=0.7254;EUR_AF=0.7952;SAS_AF=0.8466;AA=N|||;VT=SNP
6	29876530	rs2524036	T	C	100	PASS	AC=3044;AF=0.607827;AN=5008;NS=2504;DP=16160;EAS_AF=0.5119;AMR_AF=0.6282;AFR_AF=0.6914;EUR_AF=0.6193;SAS_AF=0.5675;AA=t|||;VT=SNP
6	29876639	rs2524034	C	G	100	PASS	AC=549;AF=0.109625;AN=5008;NS=2504;DP=18931;EAS_AF=0.2113;AMR_AF=0.0418;AFR_AF=0.0658;EUR_AF=0.0606;SAS_AF=0.1626;AA=c|||;VT=SNP
6	29876775	rs2253518	G	A	100	PASS	AC=4578;AF=0.914137;AN=5008;NS=2504;DP=14961;EAS_AF=0.9802;AMR_AF=0.8963;AFR_AF=0.9251;EUR_AF=0.829;SAS_AF=0.9315;AA=a|||;VT=SNP
6	29876869	rs3128993	A	G	100	PASS	AC=601;AF=0.120008;AN=5008;NS=2504;DP=16382;EAS_AF=0.0456;AMR_AF=0.072;AFR_AF=0.1059;EUR_AF=0.1561;SAS_AF=0.2127;AA=N|||;VT=SNP
6	29876959	rs2253523	C	T	100	PASS	AC=391;AF=0.0780751;AN=5008;NS=2504;DP=16264;EAS_AF=0.0813;AMR_AF=0.0922;AFR_AF=0.0454;EUR_AF=0.1004;SAS_AF=0.0859;AA=c|||;VT=SNP
6	29877280	rs2517806	T	C	100	PASS	AC=3655;AF=0.729832;AN=5008;NS=2504;DP=17173;EAS_AF=0.7093;AMR_AF=0.7651;AFR_AF=0.8018;EUR_AF=0.675;SAS_AF=0.6851;AA=N|||;VT=SNP
6	29877404	rs2517804	C	T	100	PASS	AC=3653;AF=0.729433;AN=5008;NS=2504;DP=15672;EAS_AF=0.7093;AMR_AF=0.7637;AFR_AF=0.8011;EUR_AF=0.675;SAS_AF=0.6851;AA=t|||;VT=SNP
6	29877574	rs6911762	G	A	100	PASS	AC=3160;AF=0.63099;AN=5008;NS=2504;DP=16419;EAS_AF=0.5556;AMR_AF=0.6801;AFR_AF=0.6778;EUR_AF=0.6402;SAS_AF=0.6012;AA=t|||;VT=SNP
6	29877864	rs28592582	T	A	100	PASS	AC=3753;AF=0.749401;AN=5008;NS=2504;DP=15377;EAS_AF=0.7093;AMR_AF=0.7637;AFR_AF=0.8767;EUR_AF=0.675;SAS_AF=0.6851;AA=t|||;VT=SNP
6	29878190	rs376316	T	C	100	PASS	AC=843;AF=0.168331;AN=5008;NS=2504;DP=16317;EAS_AF=0.0417;AMR_AF=0.1081;AFR_AF=0.2587;EUR_AF=0.1799;SAS_AF=0.2076;AA=t|||;VT=SNP
6	29878262	rs2734930	G	A	100	PASS	AC=4577;AF=0.913938;AN=5008;NS=2504;DP=15980;EAS_AF=0.9802;AMR_AF=0.8963;AFR_AF=0.9244;EUR_AF=0.83;SAS_AF=0.9305;AA=a|||;VT=SNP
6	29878738	rs440908	G	A	100	PASS	AC=3846;AF=0.767971;AN=5008;NS=2504;DP=17588;EAS_AF=0.8244;AMR_AF=0.7435;AFR_AF=0.7595;EUR_AF=0.7107;SAS_AF=0.7975;AA=g|||;VT=SNP
6	29878892	rs441627	T	A	100	PASS	AC=4312;AF=0.861022;AN=5008;NS=2504;DP=17241;EAS_AF=0.9544;AMR_AF=0.8098;AFR_AF=0.8986;EUR_AF=0.7416;SAS_AF=0.8732;AA=t|||;VT=SNP
6	29879084	rs381379	A	G	100	PASS	AC=4286;AF=0.855831;AN=5008;NS=2504;DP=18230;EAS_AF=0.9544;AMR_AF=0.8098;AFR_AF=0.8797;EUR_AF=0.7406;SAS_AF=0.8732;AA=N|||;VT=SNP
6	29879105	rs2524027	T	C	100	PASS	AC=4578;AF=0.914137;AN=5008;NS=2504;DP=18695;EAS_AF=0.9802;AMR_AF=0.8963;AFR_AF=0.9251;EUR_AF=0.83;SAS_AF=0.9305;AA=N|||;VT=SNP
6	29879173	rs391705	T	C	100	PASS	AC=4286;AF=0.855831;AN=5008;NS=2504;DP=20025;EAS_AF=0.9544;AMR_AF=0.8098;AFR_AF=0.8797;EUR_AF=0.7406;SAS_AF=0.8732;AA=N|||;VT=SNP
6	29879252	rs406344	A	T	100	PASS	AC=4286;AF=0.855831;AN=5008;NS=2504;DP=18023;EAS_AF=0.9544;AMR_AF=0.8098;AFR_AF=0.8797;EUR_AF=0.7406;SAS_AF=0.8732;AA=a|||;VT=SNP
6	29879529	rs2524024	C	T	100	PASS	AC=4639;AF=0.926318;AN=5008;NS=2504;DP=19244;EAS_AF=0.9841;AMR_AF=0.9063;AFR_AF=0.9304;EUR_AF=0.8678;SAS_AF=0.9356;AA=t|||;VT=SNP
6	29879563	rs9259700	C	T	100	PASS	AC=4284;AF=0.855431;AN=5008;NS=2504;DP=19727;EAS_AF=0.9544;AMR_AF=0.8098;AFR_AF=0.8782;EUR_AF=0.7406;SAS_AF=0.8732;AA=t|||;VT=SNP
6	29879584	rs9259701	C	T	100	PASS	AC=4285;AF=0.855631;AN=5008;NS=2504;DP=19917;EAS_AF=0.9544;AMR_AF=0.8098;AFR_AF=0.879;EUR_AF=0.7406;SAS_AF=0.8732;AA=t|||;VT=SNP
6	29879655	rs2734929	T	C	100	PASS	AC=4271;AF=0.852835;AN=5008;NS=2504;DP=19959;EAS_AF=0.9524;AMR_AF=0.8055;AFR_AF=0.8782;EUR_AF=0.7396;SAS_AF=0.8661;AA=t|||;VT=SNP
6	29879804	rs2734928	G	A	100	PASS	AC=4577;AF=0.913938;AN=5008;NS=2504;DP=17274;EAS_AF=0.9802;AMR_AF=0.8963;AFR_AF=0.9244;EUR_AF=0.83;SAS_AF=0.9305;AA=a|||;VT=SNP
6	29879911	rs2524023	C	T	100	PASS	AC=4446;AF=0.88778;AN=5008;NS=2504;DP=21059;EAS_AF=0.9732;AMR_AF=0.8775;AFR_AF=0.9085;EUR_AF=0.7863;SAS_AF=0.8834;AA=t|||;VT=SNP
6	29879969	rs9259702	C	A	100	PASS	AC=131;AF=0.0261581;AN=5008;NS=2504;DP=21461;EAS_AF=0.0069;AMR_AF=0.0187;AFR_AF=0.0159;EUR_AF=0.0437;SAS_AF=0.047;AA=c|||;VT=SNP
6	29880050	rs412982	T	C	100	PASS	AC=4285;AF=0.855631;AN=5008;NS=2504;DP=19370;EAS_AF=0.9544;AMR_AF=0.8098;AFR_AF=0.879;EUR_AF=0.7406;SAS_AF=0.8732;AA=t|||;VT=SNP
6	29880429	rs1611440	A	G	100	PASS	AC=4578;AF=0.914137;AN=5008;NS=2504;DP=18287;EAS_AF=0.9802;AMR_AF=0.8963;AFR_AF=0.9251;EUR_AF=0.83;SAS_AF=0.9305;AA=N|||;VT=SNP
6	29880640	rs4599690	C	A	100	PASS	AC=603;AF=0.120407;AN=5008;NS=2504;DP=16706;EAS_AF=0.3165;AMR_AF=0.049;AFR_AF=0.0023;EUR_AF=0.0636;SAS_AF=0.1871;AA=c|||;VT=SNP
6	29880825	rs1611442	T	C	100	PASS	AC=4449;AF=0.888379;AN=5008;NS=2504;DP=17840;EAS_AF=0.9732;AMR_AF=0.8775;AFR_AF=0.9092;EUR_AF=0.7863;SAS_AF=0.8855;AA=N|||;VT=SNP
6	29880904	rs1611443	C	T	100	PASS	AC=4579;AF=0.914337;AN=5008;NS=2504;DP=19318;EAS_AF=0.9802;AMR_AF=0.8963;AFR_AF=0.9251;EUR_AF=0.83;SAS_AF=0.9315;AA=t|||;VT=SNP
6	29881038	rs9259705	G	C	100	PASS	AC=238;AF=0.047524;AN=5008;NS=2504;DP=18021;EAS_AF=0.0387;AMR_AF=0.0259;AFR_AF=0.0545;EUR_AF=0.0477;SAS_AF=0.0624;AA=g|||;VT=SNP
6	29881102	rs1611445	T	C	100	PASS	AC=3881;AF=0.77496;AN=5008;NS=2504;DP=17487;EAS_AF=0.8115;AMR_AF=0.7954;AFR_AF=0.7776;EUR_AF=0.7515;SAS_AF=0.7434;AA=t|||;VT=SNP
6	29881244	rs2734926	G	A	100	PASS	AC=4290;AF=0.856629;AN=5008;NS=2504;DP=17562;EAS_AF=0.9544;AMR_AF=0.8098;AFR_AF=0.8805;EUR_AF=0.7416;SAS_AF=0.8753;AA=a|||;VT=SNP
6	29881347	rs2734925	G	C	100	PASS	AC=3720;AF=0.742812;AN=5008;NS=2504;DP=19780;EAS_AF=0.7927;AMR_AF=0.7277;AFR_AF=0.7481;EUR_AF=0.7058;SAS_AF=0.7331;AA=g|||;VT=SNP
6	29881464	rs2571410	C	G	100	PASS	AC=859;AF=0.171526;AN=5008;NS=2504;DP=16750;EAS_AF=0.1875;AMR_AF=0.1686;AFR_AF=0.177;EUR_AF=0.1243;SAS_AF=0.1984;AA=g|||;VT=SNP
6	29881851	rs1611449	C	T	100	PASS	AC=726;AF=0.144968;AN=5008;NS=2504;DP=15352;EAS_AF=0.1786;AMR_AF=0.1484;AFR_AF=0.1611;EUR_AF=0.0805;SAS_AF=0.1524;AA=t|||;VT=SNP
6	29882297	rs1611458	T	G	100	PASS	AC=4578;AF=0.914137;AN=5008;NS=2504;DP=18527;EAS_AF=0.9802;AMR_AF=0.8963;AFR_AF=0.9244;EUR_AF=0.83;SAS_AF=0.9315;AA=N|||;VT=SNP
6	29882321	rs72495986	C	T	100	PASS	AC=566;AF=0.113019;AN=5008;NS=2504;DP=18435;EAS_AF=0.1597;AMR_AF=0.0821;AFR_AF=0.1316;EUR_AF=0.0348;SAS_AF=0.1421;AA=c|||;VT=SNP
6	29882375	rs9259711	G	A	100	PASS	AC=267;AF=0.0533147;AN=5008;NS=2504;DP=17673;EAS_AF=0.0506;AMR_AF=0.0346;AFR_AF=0.0567;EUR_AF=0.0547;SAS_AF=0.0634;AA=g|||;VT=SNP
6	29882530	rs3132689	T	G	100	PASS	AC=534;AF=0.106629;AN=5008;NS=2504;DP=18874;EAS_AF=0.0228;AMR_AF=0.0548;AFR_AF=0.0998;EUR_AF=0.1431;SAS_AF=0.2014;AA=t|||;VT=SNP
6	29882985	rs1610755	A	G	100	PASS	AC=4445;AF=0.88758;AN=5008;NS=2504;DP=15102;EAS_AF=0.9702;AMR_AF=0.8775;AFR_AF=0.9085;EUR_AF=0.7863;SAS_AF=0.8855;AA=N|||;VT=SNP
6	29883036	rs9259713	C	T	100	PASS	AC=130;AF=0.0259585;AN=5008;NS=2504;DP=15652;EAS_AF=0.0069;AMR_AF=0.0187;AFR_AF=0.0159;EUR_AF=0.0437;SAS_AF=0.046;AA=c|||;VT=SNP
6	29883189	rs2394244	C	T	100	PASS	AC=267;AF=0.0533147;AN=5008;NS=2504;DP=17101;EAS_AF=0.0506;AMR_AF=0.0346;AFR_AF=0.0567;EUR_AF=0.0547;SAS_AF=0.0634;AA=t|||;VT=SNP
6	29883728	rs1610756	T	C	100	PASS	AC=4577;AF=0.913938;AN=5008;NS=2504;DP=18224;EAS_AF=0.9792;AMR_AF=0.8963;AFR_AF=0.9244;EUR_AF=0.831;SAS_AF=0.9305;AA=-|||;VT=SNP
6	29883953	rs114776910	C	G	100	PASS	AC=151;AF=0.0301518;AN=5008;NS=2504;DP=18307;EAS_AF=0.0496;AMR_AF=0.0533;AFR_AF=0.0068;EUR_AF=0.0249;SAS_AF=0.0307;AA=-|||;VT=SNP
6	29884066	rs1991955	A	C	100	PASS	AC=602;AF=0.120208;AN=5008;NS=2504;DP=20566;EAS_AF=0.3165;AMR_AF=0.0476;AFR_AF=0.003;EUR_AF=0.0636;SAS_AF=0.1861;AA=-|||;VT=SNP
6	29884521	rs2905779	T	C	100	PASS	AC=3453;AF=0.689497;AN=5008;NS=2504;DP=17465;EAS_AF=0.744;AMR_AF=0.6945;AFR_AF=0.6906;EUR_AF=0.6511;SAS_AF=0.6677;AA=-|||;VT=SNP
6	29884646	rs1632919	C	G	100	PASS	AC=3453;AF=0.689497;AN=5008;NS=2504;DP=16609;EAS_AF=0.744;AMR_AF=0.6945;AFR_AF=0.6906;EUR_AF=0.6511;SAS_AF=0.6677;AA=-|||;VT=SNP
6	29884796	rs1632918	A	G	100	PASS	AC=3450;AF=0.688898;AN=5008;NS=2504;DP=20274;EAS_AF=0.7421;AMR_AF=0.6945;AFR_AF=0.6906;EUR_AF=0.6511;SAS_AF=0.6667;AA=-|||;VT=SNP
6	29884901	rs3901687	C	T	100	PASS	AC=565;AF=0.112819;AN=5008;NS=2504;DP=19825;EAS_AF=0.1587;AMR_AF=0.0807;AFR_AF=0.1316;EUR_AF=0.0348;SAS_AF=0.1431;AA=-|||;VT=SNP
6	29885026	rs2517793	A	G	100	PASS	AC=3453;AF=0.689497;AN=5008;NS=2504;DP=18133;EAS_AF=0.744;AMR_AF=0.6945;AFR_AF=0.6906;EUR_AF=0.6511;SAS_AF=0.6677;AA=-|||;VT=SNP
6	29885042	rs431613	A	G	100	PASS	AC=3453;AF=0.689497;AN=5008;NS=2504;DP=18044;EAS_AF=0.744;AMR_AF=0.6945;AFR_AF=0.6906;EUR_AF=0.6511;SAS_AF=0.6677;AA=-|||;VT=SNP
6	29885234	rs1611483	C	T	100	PASS	AC=795;AF=0.158746;AN=5008;NS=2504;DP=18134;EAS_AF=0.1796;AMR_AF=0.1484;AFR_AF=0.1611;EUR_AF=0.0815;SAS_AF=0.2209;AA=N|||;VT=SNP
6	29885384	rs11758670	A	C	100	PASS	AC=565;AF=0.112819;AN=5008;NS=2504;DP=16265;EAS_AF=0.1587;AMR_AF=0.0807;AFR_AF=0.1316;EUR_AF=0.0348;SAS_AF=0.1431;AA=N|||;VT=SNP
6	29885409	rs1611486	G	A	100	PASS	AC=727;AF=0.145168;AN=5008;NS=2504;DP=16352;EAS_AF=0.1786;AMR_AF=0.1484;AFR_AF=0.1611;EUR_AF=0.0805;SAS_AF=0.1534;AA=N|||;VT=SNP
6	29885546	rs422055	C	T	100	PASS	AC=731;AF=0.145966;AN=5008;NS=2504;DP=18014;EAS_AF=0.1806;AMR_AF=0.1484;AFR_AF=0.1626;EUR_AF=0.0805;SAS_AF=0.1534;AA=N|||;VT=SNP
6	29885907	rs397144	A	G	100	PASS	AC=1125;AF=0.224641;AN=5008;NS=2504;DP=19451;EAS_AF=0.2371;AMR_AF=0.2017;AFR_AF=0.2337;EUR_AF=0.1789;SAS_AF=0.2628;AA=N|||;VT=SNP
6	29886073	rs9259738	T	C	100	PASS	AC=267;AF=0.0533147;AN=5008;NS=2504;DP=17369;EAS_AF=0.0506;AMR_AF=0.0346;AFR_AF=0.0567;EUR_AF=0.0547;SAS_AF=0.0634;AA=t|||;VT=SNP
6	29886164	rs1611493	G	T	100	PASS	AC=1123;AF=0.224241;AN=5008;NS=2504;DP=16944;EAS_AF=0.2351;AMR_AF=0.2017;AFR_AF=0.2337;EUR_AF=0.1789;SAS_AF=0.2628;AA=t|||;VT=SNP
6	29887303	rs2394701	G	A	100	PASS	AC=722;AF=0.144169;AN=5008;NS=2504;DP=11858;EAS_AF=0.1776;AMR_AF=0.1484;AFR_AF=0.1604;EUR_AF=0.0795;SAS_AF=0.1513;AA=a|||;VT=SNP
6	29887497	rs1632912	T	G	100	PASS	AC=4446;AF=0.88778;AN=5008;NS=2504;DP=13976;EAS_AF=0.9722;AMR_AF=0.8775;AFR_AF=0.9085;EUR_AF=0.7863;SAS_AF=0.8845;AA=N|||;VT=SNP
6	29887547	rs3998675	A	G	100	PASS	AC=722;AF=0.144169;AN=5008;NS=2504;DP=15040;EAS_AF=0.1796;AMR_AF=0.147;AFR_AF=0.1604;EUR_AF=0.0795;SAS_AF=0.1503;AA=N|||;VT=SNP
6	29887564	rs3998676	C	T	100	PASS	AC=724;AF=0.144569;AN=5008;NS=2504;DP=15709;EAS_AF=0.1776;AMR_AF=0.147;AFR_AF=0.1611;EUR_AF=0.0805;SAS_AF=0.1524;AA=c|||;VT=SNP
6	29887639	rs1655949	A	T	100	PASS	AC=4573;AF=0.913139;AN=5008;NS=2504;DP=16223;EAS_AF=0.9772;AMR_AF=0.8963;AFR_AF=0.9244;EUR_AF=0.83;SAS_AF=0.9294;AA=t|||;VT=SNP
6	29888157	rs9259754	T	A	100	PASS	AC=267;AF=0.0533147;AN=5008;NS=2504;DP=15785;EAS_AF=0.0506;AMR_AF=0.0346;AFR_AF=0.0567;EUR_AF=0.0547;SAS_AF=0.0634;AA=t|||;VT=SNP
6	29888499	rs28360007	A	G	100	PASS	AC=717;AF=0.143171;AN=5008;NS=2504;DP=14820;EAS_AF=0.1746;AMR_AF=0.147;AFR_AF=0.1596;EUR_AF=0.0805;SAS_AF=0.1503;AA=a|||;VT=SNP
6	29888957	rs76933318	T	C	100	PASS	AC=143;AF=0.0285543;AN=5008;NS=2504;DP=16869;EAS_AF=0.0149;AMR_AF=0.013;AFR_AF=0.0741;EUR_AF=0.0129;SAS_AF=0.0082;AA=t|||;VT=SNP
6	29889894	rs9259775	C	T	100	PASS	AC=133;AF=0.0265575;AN=5008;NS=2504;DP=13895;EAS_AF=0.0089;AMR_AF=0.0187;AFR_AF=0.0159;EUR_AF=0.0437;SAS_AF=0.047;AA=c|||;VT=SNP
6	29890249	rs11970226	T	C	100	PASS	AC=312;AF=0.0623003;AN=5008;NS=2504;DP=13963;EAS_AF=0.0179;AMR_AF=0.0533;AFR_AF=0.1581;EUR_AF=0.0368;SAS_AF=0.0112;AA=N|||;VT=SNP
6	29890271	rs451325	G	A	100	PASS	AC=3368;AF=0.672524;AN=5008;NS=2504;DP=14823;EAS_AF=0.7837;AMR_AF=0.7406;AFR_AF=0.7027;EUR_AF=0.6044;SAS_AF=0.5389;AA=N|||;VT=SNP
6	29890701	rs9259784	C	G	100	PASS	AC=4307;AF=0.860024;AN=5008;NS=2504;DP=15940;EAS_AF=0.9266;AMR_AF=0.8617;AFR_AF=0.8676;EUR_AF=0.7744;SAS_AF=0.8681;AA=N|||;VT=SNP
6	29890722	rs9259785	C	T	100	PASS	AC=133;AF=0.0265575;AN=5008;NS=2504;DP=15657;EAS_AF=0.0089;AMR_AF=0.0187;AFR_AF=0.0159;EUR_AF=0.0437;SAS_AF=0.047;AA=N|||;VT=SNP
6	29890877	rs72498352	G	C	100	PASS	AC=529;AF=0.105631;AN=5008;NS=2504;DP=16992;EAS_AF=0.1567;AMR_AF=0.0807;AFR_AF=0.1059;EUR_AF=0.0348;SAS_AF=0.1431;AA=N|||;VT=SNP
6	29890950	rs1611401	A	G	100	PASS	AC=4573;AF=0.913139;AN=5008;NS=2504;DP=19490;EAS_AF=0.9772;AMR_AF=0.8963;AFR_AF=0.9244;EUR_AF=0.829;SAS_AF=0.9305;AA=N|||;VT=SNP
6	29891050	rs9259790	C	T	100	PASS	AC=266;AF=0.053115;AN=5008;NS=2504;DP=20795;EAS_AF=0.0506;AMR_AF=0.0346;AFR_AF=0.0567;EUR_AF=0.0547;SAS_AF=0.0624;AA=N|||;VT=SNP
6	29891423	rs1611408	T	C	100	PASS	AC=4575;AF=0.913538;AN=5008;NS=2504;DP=16879;EAS_AF=0.9772;AMR_AF=0.8977;AFR_AF=0.9244;EUR_AF=0.83;SAS_AF=0.9305;AA=N|||;VT=SNP
6	29891535	rs73406371	G	C	100	PASS	AC=156;AF=0.0311502;AN=5008;NS=2504;DP=15534;EAS_AF=0.0188;AMR_AF=0.0159;AFR_AF=0.0794;EUR_AF=0.0129;SAS_AF=0.0082;AA=N|||;VT=SNP
6	29891625	rs1611413	T	G	100	PASS	AC=4572;AF=0.912939;AN=5008;NS=2504;DP=15386;EAS_AF=0.9762;AMR_AF=0.8977;AFR_AF=0.9244;EUR_AF=0.828;SAS_AF=0.9305;AA=N|||;VT=SNP
6	29891633	rs9259796	G	A	100	PASS	AC=133;AF=0.0265575;AN=5008;NS=2504;DP=15600;EAS_AF=0.0089;AMR_AF=0.0187;AFR_AF=0.0159;EUR_AF=0.0437;SAS_AF=0.047;AA=g|||;VT=SNP
6	29892029	rs9259801	A	C	100	PASS	AC=133;AF=0.0265575;AN=5008;NS=2504;DP=17853;EAS_AF=0.0089;AMR_AF=0.0187;AFR_AF=0.0159;EUR_AF=0.0437;SAS_AF=0.047;AA=a|||;VT=SNP
6	29892436	rs9259806	C	G	100	PASS	AC=265;AF=0.0529153;AN=5008;NS=2504;DP=17875;EAS_AF=0.0496;AMR_AF=0.0346;AFR_AF=0.0567;EUR_AF=0.0547;SAS_AF=0.0624;AA=N|||;VT=SNP
6	29892854	rs9259810	T	G	100	PASS	AC=869;AF=0.173522;AN=5008;NS=2504;DP=14364;EAS_AF=0.37;AMR_AF=0.0821;AFR_AF=0.0598;EUR_AF=0.1183;SAS_AF=0.2464;AA=-|||;VT=SNP
6	29893040	rs1610751	C	T	100	PASS	AC=4568;AF=0.912141;AN=5008;NS=2504;DP=14773;EAS_AF=0.9752;AMR_AF=0.8948;AFR_AF=0.9236;EUR_AF=0.828;SAS_AF=0.9305;AA=-|||;VT=SNP
6	29893195	rs1056241	A	G	100	PASS	AC=2756;AF=0.550319;AN=5008;NS=2504;DP=15965;EAS_AF=0.7024;AMR_AF=0.6009;AFR_AF=0.4735;EUR_AF=0.5109;SAS_AF=0.502;AA=-|||;VT=SNP
6	29893461	rs1611430	G	A	100	PASS	AC=4568;AF=0.912141;AN=5008;NS=2504;DP=15813;EAS_AF=0.9752;AMR_AF=0.8948;AFR_AF=0.9236;EUR_AF=0.828;SAS_AF=0.9305;AA=-|||;VT=SNP
6	29893848	rs2517777	C	A	100	PASS	AC=2758;AF=0.550719;AN=5008;NS=2504;DP=13551;EAS_AF=0.7014;AMR_AF=0.6009;AFR_AF=0.475;EUR_AF=0.5119;SAS_AF=0.502;AA=N|||;VT=SNP
6	29893886	rs9259822	C	T	100	PASS	AC=265;AF=0.0529153;AN=5008;NS=2504;DP=14011;EAS_AF=0.0506;AMR_AF=0.0346;AFR_AF=0.0567;EUR_AF=0.0547;SAS_AF=0.0613;AA=N|||;VT=SNP
6	29893960	rs2517775	T	C	100	PASS	AC=1232;AF=0.246006;AN=5008;NS=2504;DP=13507;EAS_AF=0.2034;AMR_AF=0.2046;AFR_AF=0.2345;EUR_AF=0.2256;SAS_AF=0.3558;AA=N|||;VT=SNP
6	29893982	rs2517774	C	T	100	PASS	AC=1232;AF=0.246006;AN=5008;NS=2504;DP=13322;EAS_AF=0.2034;AMR_AF=0.2046;AFR_AF=0.2345;EUR_AF=0.2256;SAS_AF=0.3558;AA=N|||;VT=SNP
6	29894226	rs2074487	G	T	100	PASS	AC=2021;AF=0.403554;AN=5008;NS=2504;DP=13444;EAS_AF=0.374;AMR_AF=0.5331;AFR_AF=0.4561;EUR_AF=0.4036;SAS_AF=0.271;AA=N|||;VT=SNP
6	29894243	rs2074486	C	T	100	PASS	AC=1488;AF=0.297125;AN=5008;NS=2504;DP=13243;EAS_AF=0.3631;AMR_AF=0.4251;AFR_AF=0.2095;EUR_AF=0.3608;SAS_AF=0.1912;AA=N|||;VT=SNP
6	29894523	rs62390374	G	A	100	PASS	AC=604;AF=0.120607;AN=5008;NS=2504;DP=11637;EAS_AF=0.3204;AMR_AF=0.0476;AFR_AF=0.003;EUR_AF=0.0636;SAS_AF=0.184;AA=N|||;VT=SNP
6	29894600	rs413985	G	T	100	PASS	AC=536;AF=0.107029;AN=5008;NS=2504;DP=10603;EAS_AF=0.0238;AMR_AF=0.0562;AFR_AF=0.0991;EUR_AF=0.1451;SAS_AF=0.2004;AA=N|||;VT=SNP
6	29895111	rs9259830	C	T	100	PASS	AC=262;AF=0.0523163;AN=5008;NS=2504;DP=9565;EAS_AF=0.0486;AMR_AF=0.0346;AFR_AF=0.056;EUR_AF=0.0537;SAS_AF=0.0624;AA=N|||;VT=SNP
6	29895228	rs9259831	G	T	100	PASS	AC=265;AF=0.0529153;AN=5008;NS=2504;DP=10284;EAS_AF=0.0506;AMR_AF=0.0346;AFR_AF=0.0567;EUR_AF=0.0547;SAS_AF=0.0613;AA=N|||;VT=SNP
6	29895529	rs2517761	C	T	100	PASS	AC=3985;AF=0.795727;AN=5008;NS=2504;DP=14597;EAS_AF=0.9028;AMR_AF=0.804;AFR_AF=0.7095;EUR_AF=0.7366;SAS_AF=0.8569;AA=t|||;VT=SNP
6	29895973	rs9259842	C	G	100	PASS	AC=4563;AF=0.911142;AN=5008;NS=2504;DP=14328;EAS_AF=0.9722;AMR_AF=0.8934;AFR_AF=0.9236;EUR_AF=0.828;SAS_AF=0.9294;AA=g|||;VT=SNP
6	29896421	rs9259852	T	C	100	PASS	AC=121;AF=0.0241613;AN=5008;NS=2504;DP=17124;EAS_AF=0.005;AMR_AF=0.0187;AFR_AF=0.0151;EUR_AF=0.0417;SAS_AF=0.0419;AA=t|||;VT=SNP
6	29896484	rs2571424	G	C	100	PASS	AC=1255;AF=0.250599;AN=5008;NS=2504;DP=19271;EAS_AF=0.3194;AMR_AF=0.3573;AFR_AF=0.1331;EUR_AF=0.337;SAS_AF=0.1738;AA=g|||;VT=SNP
6	29896659	rs2517755	C	T	100	PASS	AC=1993;AF=0.397963;AN=5008;NS=2504;DP=17629;EAS_AF=0.372;AMR_AF=0.5303;AFR_AF=0.438;EUR_AF=0.4036;SAS_AF=0.271;AA=c|||;VT=SNP
6	29896680	rs2517754	A	G	100	PASS	AC=2626;AF=0.524361;AN=5008;NS=2504;DP=17387;EAS_AF=0.6905;AMR_AF=0.5821;AFR_AF=0.4599;EUR_AF=0.4672;SAS_AF=0.4581;AA=N|||;VT=SNP
6	29896999	rs389600	C	T	100	PASS	AC=538;AF=0.107428;AN=5008;NS=2504;DP=14119;EAS_AF=0.0258;AMR_AF=0.0562;AFR_AF=0.0991;EUR_AF=0.1441;SAS_AF=0.2014;AA=c|||;VT=SNP
6	29897463	rs73425658	G	T	100	PASS	AC=313;AF=0.0625;AN=5008;NS=2504;DP=17723;EAS_AF=0.0188;AMR_AF=0.0548;AFR_AF=0.1581;EUR_AF=0.0368;SAS_AF=0.0102;AA=g|||;VT=SNP
6	29898381	rs9259888	T	C	100	PASS	AC=3643;AF=0.727436;AN=5008;NS=2504;DP=11324;EAS_AF=0.6349;AMR_AF=0.7882;AFR_AF=0.761;EUR_AF=0.7276;SAS_AF=0.7342;AA=N|||;VT=SNP
6	29898720	rs12665140	C	A	100	PASS	AC=151;AF=0.0301518;AN=5008;NS=2504;DP=13792;EAS_AF=0.0496;AMR_AF=0.0519;AFR_AF=0.0076;EUR_AF=0.0249;SAS_AF=0.0307;AA=c|||;VT=SNP
6	29898806	rs2517741	G	T	100	PASS	AC=4257;AF=0.85004;AN=5008;NS=2504;DP=13233;EAS_AF=0.9544;AMR_AF=0.8401;AFR_AF=0.7663;EUR_AF=0.7922;SAS_AF=0.9223;AA=t|||;VT=SNP
6	29898897	rs4087726	T	C	100	PASS	AC=580;AF=0.115815;AN=5008;NS=2504;DP=14239;EAS_AF=0.3185;AMR_AF=0.0476;AFR_AF=0.003;EUR_AF=0.0636;SAS_AF=0.1616;AA=t|||;VT=SNP
6	29899040	rs9259902	G	A	100	PASS	AC=130;AF=0.0259585;AN=5008;NS=2504;DP=14493;EAS_AF=0.0069;AMR_AF=0.0187;AFR_AF=0.0159;EUR_AF=0.0437;SAS_AF=0.046;AA=g|||;VT=SNP
6	29899140	rs2524006	T	G	100	PASS	AC=3659;AF=0.730631;AN=5008;NS=2504;DP=10187;EAS_AF=0.6359;AMR_AF=0.7925;AFR_AF=0.764;EUR_AF=0.7286;SAS_AF=0.7413;AA=N|||;VT=SNP
6	29899147	rs2394704	G	A	100	PASS	AC=2165;AF=0.432308;AN=5008;NS=2504;DP=10003;EAS_AF=0.3829;AMR_AF=0.5519;AFR_AF=0.4743;EUR_AF=0.4483;SAS_AF=0.3252;AA=g|||;VT=SNP
6	29899367	rs9259909	T	G	100	PASS	AC=130;AF=0.0259585;AN=5008;NS=2504;DP=15977;EAS_AF=0.0069;AMR_AF=0.0187;AFR_AF=0.0159;EUR_AF=0.0437;SAS_AF=0.046;AA=t|||;VT=SNP
6	29899389	rs9259910	C	T	100	PASS	AC=266;AF=0.053115;AN=5008;NS=2504;DP=15730;EAS_AF=0.0506;AMR_AF=0.0346;AFR_AF=0.0567;EUR_AF=0.0557;SAS_AF=0.0613;AA=c|||;VT=SNP
6	29899493	rs1655927	T	C	100	PASS	AC=499;AF=0.0996406;AN=5008;NS=2504;DP=14032;EAS_AF=0.0248;AMR_AF=0.0519;AFR_AF=0.0923;EUR_AF=0.1412;SAS_AF=0.1779;AA=t|||;VT=SNP
6	29899627	rs2471863	C	T	100	PASS	AC=2122;AF=0.423722;AN=5008;NS=2504;DP=15771;EAS_AF=0.3998;AMR_AF=0.5548;AFR_AF=0.4675;EUR_AF=0.4195;SAS_AF=0.3006;AA=c|||;VT=SNP
6	29899677	rs2524005	G	A	100	PASS	AC=968;AF=0.193291;AN=5008;NS=2504;DP=18252;EAS_AF=0.1677;AMR_AF=0.1268;AFR_AF=0.1853;EUR_AF=0.172;SAS_AF=0.2996;AA=g|||;VT=SNP
6	29899756	rs7772638	A	G	100	PASS	AC=520;AF=0.103834;AN=5008;NS=2504;DP=12230;EAS_AF=0.1538;AMR_AF=0.0778;AFR_AF=0.1036;EUR_AF=0.0348;SAS_AF=0.1421;AA=a|||;VT=SNP
6	29901568	rs9259916	G	A	100	PASS	AC=265;AF=0.0529153;AN=5008;NS=2504;DP=13265;EAS_AF=0.0506;AMR_AF=0.0346;AFR_AF=0.056;EUR_AF=0.0557;SAS_AF=0.0613;AA=g|||;VT=SNP
6	29901643	rs9259917	C	A	100	PASS	AC=223;AF=0.0445288;AN=5008;NS=2504;DP=15807;EAS_AF=0.0069;AMR_AF=0.0245;AFR_AF=0.0832;EUR_AF=0.0437;SAS_AF=0.046;AA=c|||;VT=SNP
6	29902197	rs9259925	C	G	100	PASS	AC=4569;AF=0.91234;AN=5008;NS=2504;DP=14251;EAS_AF=0.9722;AMR_AF=0.8934;AFR_AF=0.9244;EUR_AF=0.83;SAS_AF=0.9325;AA=g|||;VT=SNP
6	29902449	rs72498354	C	T	100	PASS	AC=500;AF=0.0998403;AN=5008;NS=2504;DP=12699;EAS_AF=0.1488;AMR_AF=0.0764;AFR_AF=0.1014;EUR_AF=0.0338;SAS_AF=0.1319;AA=c|||;VT=SNP
6	29902902	rs79354193	T	A	100	PASS	AC=309;AF=0.0617013;AN=5008;NS=2504;DP=13542;EAS_AF=0.0188;AMR_AF=0.0533;AFR_AF=0.1566;EUR_AF=0.0368;SAS_AF=0.0092;AA=t|||;VT=SNP
6	29903111	rs1610618	T	C	100	PASS	AC=4571;AF=0.91274;AN=5008;NS=2504;DP=14812;EAS_AF=0.9722;AMR_AF=0.8934;AFR_AF=0.9251;EUR_AF=0.83;SAS_AF=0.9335;AA=N|||;VT=SNP
6	29903218	rs9259937	G	A	100	PASS	AC=267;AF=0.0533147;AN=5008;NS=2504;DP=15160;EAS_AF=0.0506;AMR_AF=0.0346;AFR_AF=0.0575;EUR_AF=0.0557;SAS_AF=0.0613;AA=g|||;VT=SNP
6	29903991	rs9259970	G	A	100	PASS	AC=1161;AF=0.231829;AN=5008;NS=2504;DP=9181;EAS_AF=0.3571;AMR_AF=0.1124;AFR_AF=0.1014;EUR_AF=0.2087;SAS_AF=0.3875;AA=g|||;VT=SNP
6	29904599	rs11965058	A	C	100	PASS	AC=155;AF=0.0309505;AN=5008;NS=2504;DP=15980;EAS_AF=0.0169;AMR_AF=0.0159;AFR_AF=0.0802;EUR_AF=0.0129;SAS_AF=0.0082;AA=a|||;VT=SNP
6	29904684	rs72498357	T	G	100	PASS	AC=522;AF=0.104233;AN=5008;NS=2504;DP=15379;EAS_AF=0.1558;AMR_AF=0.0807;AFR_AF=0.1044;EUR_AF=0.0348;SAS_AF=0.1391;AA=t|||;VT=SNP
6	29904808	rs1632896	A	G	100	PASS	AC=4575;AF=0.913538;AN=5008;NS=2504;DP=14641;EAS_AF=0.9772;AMR_AF=0.8934;AFR_AF=0.9244;EUR_AF=0.83;SAS_AF=0.9335;AA=N|||;VT=SNP
6	29904865	rs2523998	T	G	100	PASS	AC=1095;AF=0.21865;AN=5008;NS=2504;DP=16263;EAS_AF=0.2192;AMR_AF=0.2017;AFR_AF=0.2474;EUR_AF=0.1799;SAS_AF=0.2311;AA=t|||;VT=SNP
6	29904929	rs2734905	A	C	100	PASS	AC=1942;AF=0.38778;AN=5008;NS=2504;DP=17288;EAS_AF=0.379;AMR_AF=0.5202;AFR_AF=0.3888;EUR_AF=0.4056;SAS_AF=0.2832;AA=a|||;VT=SNP
6	29905121	rs9259992	G	A	100	PASS	AC=3122;AF=0.623403;AN=5008;NS=2504;DP=15120;EAS_AF=0.6121;AMR_AF=0.7349;AFR_AF=0.6649;EUR_AF=0.5855;SAS_AF=0.5389;AA=a|||;VT=SNP
6	29905193	rs1632893	G	A	100	PASS	AC=4575;AF=0.913538;AN=5008;NS=2504;DP=16349;EAS_AF=0.9772;AMR_AF=0.8963;AFR_AF=0.9244;EUR_AF=0.83;SAS_AF=0.9315;AA=a|||;VT=SNP
6	29905957	rs62388798	C	T	100	PASS	AC=529;AF=0.105631;AN=5008;NS=2504;DP=19051;EAS_AF=0.2688;AMR_AF=0.0432;AFR_AF=0.0008;EUR_AF=0.0626;SAS_AF=0.1677;AA=c|||;VT=SNP
6	29906010	rs12663276	A	G	100	PASS	AC=441;AF=0.0880591;AN=5008;NS=2504;DP=19687;EAS_AF=0.1181;AMR_AF=0.0706;AFR_AF=0.093;EUR_AF=0.0348;SAS_AF=0.1176;AA=a|||;VT=SNP
6	29906026	rs62388799	A	G	100	PASS	AC=511;AF=0.102037;AN=5008;NS=2504;DP=19124;EAS_AF=0.2639;AMR_AF=0.0403;AFR_AF=0.0008;EUR_AF=0.0596;SAS_AF=0.1595;AA=a|||;VT=SNP
6	29906049	rs2517731	C	T	100	PASS	AC=3386;AF=0.676118;AN=5008;NS=2504;DP=18846;EAS_AF=0.6865;AMR_AF=0.7709;AFR_AF=0.7035;EUR_AF=0.6302;SAS_AF=0.6084;AA=t|||;VT=SNP
6	29906072	rs59341263	C	G	100	PASS	AC=142;AF=0.0283546;AN=5008;NS=2504;DP=18953;EAS_AF=0.0149;AMR_AF=0.013;AFR_AF=0.0741;EUR_AF=0.0119;SAS_AF=0.0082;AA=c|||;VT=SNP
6	29906092	rs9260014	C	A	100	PASS	AC=1798;AF=0.359026;AN=5008;NS=2504;DP=18529;EAS_AF=0.3879;AMR_AF=0.3545;AFR_AF=0.3797;EUR_AF=0.2793;SAS_AF=0.3865;AA=c|||;VT=SNP
6	29906099	rs59839999	C	T	100	PASS	AC=279;AF=0.0557109;AN=5008;NS=2504;DP=18530;EAS_AF=0.0159;AMR_AF=0.0461;AFR_AF=0.1437;EUR_AF=0.0318;SAS_AF=0.0092;AA=c|||;VT=SNP
6	29906109	rs2517730	T	A	100	PASS	AC=1610;AF=0.321486;AN=5008;NS=2504;DP=18614;EAS_AF=0.2996;AMR_AF=0.4164;AFR_AF=0.3359;EUR_AF=0.3559;SAS_AF=0.2219;AA=t|||;VT=SNP
6	29906130	rs75344721	G	A	100	PASS	AC=279;AF=0.0557109;AN=5008;NS=2504;DP=18062;EAS_AF=0.0159;AMR_AF=0.0461;AFR_AF=0.1437;EUR_AF=0.0318;SAS_AF=0.0092;AA=g|||;VT=SNP
6	29906313	rs453325	A	C	100	PASS	AC=1664;AF=0.332268;AN=5008;NS=2504;DP=21778;EAS_AF=0.3522;AMR_AF=0.3357;AFR_AF=0.3464;EUR_AF=0.2734;SAS_AF=0.3507;AA=a|||;VT=SNP
6	29906380	rs2517729	A	G	100	PASS	AC=1583;AF=0.316094;AN=5008;NS=2504;DP=22707;EAS_AF=0.2986;AMR_AF=0.4049;AFR_AF=0.323;EUR_AF=0.3549;SAS_AF=0.2219;AA=N|||;VT=SNP
6	29906413	rs73413516	A	G	100	PASS	AC=268;AF=0.0535144;AN=5008;NS=2504;DP=22903;EAS_AF=0.0159;AMR_AF=0.0461;AFR_AF=0.1354;EUR_AF=0.0318;SAS_AF=0.0092;AA=a|||;VT=SNP
6	29906489	rs3873275	T	C	100	PASS	AC=764;AF=0.152556;AN=5008;NS=2504;DP=18270;EAS_AF=0.2044;AMR_AF=0.1758;AFR_AF=0.1241;EUR_AF=0.1103;SAS_AF=0.1646;AA=t|||;VT=SNP
6	29906502	rs57038392	C	G	100	PASS	AC=280;AF=0.0559105;AN=5008;NS=2504;DP=17656;EAS_AF=0.0159;AMR_AF=0.0461;AFR_AF=0.1445;EUR_AF=0.0318;SAS_AF=0.0092;AA=c|||;VT=SNP
6	29906512	rs428081	G	A	100	PASS	AC=3395;AF=0.677915;AN=5008;NS=2504;DP=17307;EAS_AF=0.6865;AMR_AF=0.7738;AFR_AF=0.7065;EUR_AF=0.6302;SAS_AF=0.6115;AA=a|||;VT=SNP
6	29906533	rs56147022	C	T	100	PASS	AC=510;AF=0.101837;AN=5008;NS=2504;DP=17678;EAS_AF=0.2629;AMR_AF=0.0403;AFR_AF=0.0008;EUR_AF=0.0596;SAS_AF=0.1595;AA=c|||;VT=SNP
6	29906557	rs62388801	A	C	100	PASS	AC=507;AF=0.101238;AN=5008;NS=2504;DP=18877;EAS_AF=0.2619;AMR_AF=0.0403;AFR_AF=0.0008;EUR_AF=0.0586;SAS_AF=0.1585;AA=a|||;VT=SNP
6	29906564	rs367077	T	G	100	PASS	AC=3422;AF=0.683307;AN=5008;NS=2504;DP=18878;EAS_AF=0.6885;AMR_AF=0.7752;AFR_AF=0.7194;EUR_AF=0.6342;SAS_AF=0.6145;AA=N|||;VT=SNP
6	29906574	rs403002	C	A	100	PASS	AC=743;AF=0.148363;AN=5008;NS=2504;DP=19118;EAS_AF=0.1329;AMR_AF=0.1484;AFR_AF=0.1831;EUR_AF=0.1133;SAS_AF=0.1534;AA=c|||;VT=SNP
6	29906581	rs370377	A	G	100	PASS	AC=742;AF=0.148163;AN=5008;NS=2504;DP=18997;EAS_AF=0.1329;AMR_AF=0.147;AFR_AF=0.1831;EUR_AF=0.1133;SAS_AF=0.1534;AA=a|||;VT=SNP
6	29906597	rs9260017	G	A	100	PASS	AC=225;AF=0.0449281;AN=5008;NS=2504;DP=19432;EAS_AF=0.0387;AMR_AF=0.0259;AFR_AF=0.0499;EUR_AF=0.0487;SAS_AF=0.0542;AA=g|||;VT=SNP
6	29906619	rs55690134	T	A	100	PASS	AC=272;AF=0.0543131;AN=5008;NS=2504;DP=19355;EAS_AF=0.0159;AMR_AF=0.0461;AFR_AF=0.1384;EUR_AF=0.0318;SAS_AF=0.0092;AA=t|||;VT=SNP
6	29906666	rs114058671	G	A	100	PASS	AC=448;AF=0.0894569;AN=5008;NS=2504;DP=18977;EAS_AF=0.121;AMR_AF=0.0706;AFR_AF=0.0946;EUR_AF=0.0338;SAS_AF=0.1207;AA=g|||;VT=SNP
6	29906681	rs9260018	C	T	100	PASS	AC=225;AF=0.0449281;AN=5008;NS=2504;DP=19732;EAS_AF=0.0387;AMR_AF=0.0259;AFR_AF=0.0499;EUR_AF=0.0487;SAS_AF=0.0542;AA=c|||;VT=SNP
6	29906724	rs2904760	A	G	100	PASS	AC=1615;AF=0.322484;AN=5008;NS=2504;DP=20306;EAS_AF=0.2996;AMR_AF=0.4193;AFR_AF=0.3381;EUR_AF=0.3559;SAS_AF=0.2219;AA=a|||;VT=SNP
6	29906772	rs414215	G	A	100	PASS	AC=3395;AF=0.677915;AN=5008;NS=2504;DP=20164;EAS_AF=0.6865;AMR_AF=0.7738;AFR_AF=0.7065;EUR_AF=0.6302;SAS_AF=0.6115;AA=a|||;VT=SNP
6	29906776	rs3916500	A	T	100	PASS	AC=510;AF=0.101837;AN=5008;NS=2504;DP=20150;EAS_AF=0.2629;AMR_AF=0.0403;AFR_AF=0.0008;EUR_AF=0.0596;SAS_AF=0.1595;AA=a|||;VT=SNP
6	29906783	rs9368614	C	T	100	PASS	AC=1615;AF=0.322484;AN=5008;NS=2504;DP=20318;EAS_AF=0.2996;AMR_AF=0.4193;AFR_AF=0.3374;EUR_AF=0.3569;SAS_AF=0.2219;AA=t|||;VT=SNP
6	29906813	rs9368615	G	T	100	PASS	AC=1614;AF=0.322284;AN=5008;NS=2504;DP=20573;EAS_AF=0.2996;AMR_AF=0.4193;AFR_AF=0.3374;EUR_AF=0.3559;SAS_AF=0.2219;AA=t|||;VT=SNP
6	29906815	rs401241	T	C	100	PASS	AC=453;AF=0.0904553;AN=5008;NS=2504;DP=20613;EAS_AF=0.0188;AMR_AF=0.0476;AFR_AF=0.084;EUR_AF=0.1262;SAS_AF=0.1667;AA=t|||;VT=SNP
6	29906826	rs440674	A	G	100	PASS	AC=1773;AF=0.354034;AN=5008;NS=2504;DP=20924;EAS_AF=0.3869;AMR_AF=0.353;AFR_AF=0.3646;EUR_AF=0.2734;SAS_AF=0.3896;AA=a|||;VT=SNP
6	29906964	rs55942227	G	T	100	PASS	AC=142;AF=0.0283546;AN=5008;NS=2504;DP=17274;EAS_AF=0.0149;AMR_AF=0.013;AFR_AF=0.0741;EUR_AF=0.0119;SAS_AF=0.0082;AA=a|||;VT=SNP
6	29906978	rs451318	G	A	100	PASS	AC=1776;AF=0.354633;AN=5008;NS=2504;DP=17718;EAS_AF=0.3849;AMR_AF=0.3545;AFR_AF=0.3654;EUR_AF=0.2763;SAS_AF=0.3896;AA=g|||;VT=SNP
6	29906981	rs13198419	G	C	100	PASS	AC=1615;AF=0.322484;AN=5008;NS=2504;DP=17881;EAS_AF=0.2996;AMR_AF=0.4193;AFR_AF=0.3389;EUR_AF=0.3549;SAS_AF=0.2219;AA=g|||;VT=SNP
6	29907012	rs74211750	A	G	100	PASS	AC=447;AF=0.0892572;AN=5008;NS=2504;DP=17834;EAS_AF=0.121;AMR_AF=0.0706;AFR_AF=0.093;EUR_AF=0.0348;SAS_AF=0.1207;AA=a|||;VT=SNP
6	29907030	rs9260024	C	T	100	PASS	AC=206;AF=0.0411342;AN=5008;NS=2504;DP=17686;EAS_AF=0.0387;AMR_AF=0.0231;AFR_AF=0.0378;EUR_AF=0.0477;SAS_AF=0.0542;AA=c|||;VT=SNP
6	29907243	rs9260029	C	T	100	PASS	AC=3392;AF=0.677316;AN=5008;NS=2504;DP=21623;EAS_AF=0.6865;AMR_AF=0.7723;AFR_AF=0.7042;EUR_AF=0.6312;SAS_AF=0.6115;AA=t|||;VT=SNP
6	29907313	rs28749120	G	A	100	PASS	AC=1615;AF=0.322484;AN=5008;NS=2504;DP=23043;EAS_AF=0.2986;AMR_AF=0.4179;AFR_AF=0.3389;EUR_AF=0.3569;SAS_AF=0.2219;AA=a|||;VT=SNP
6	29907331	rs3132690	C	T	100	PASS	AC=964;AF=0.192492;AN=5008;NS=2504;DP=22718;EAS_AF=0.2827;AMR_AF=0.0893;AFR_AF=0.0847;EUR_AF=0.1849;SAS_AF=0.3262;AA=c|||;VT=SNP
6	29907486	rs116395083	A	G	100	PASS	AC=512;AF=0.102236;AN=5008;NS=2504;DP=17249;EAS_AF=0.2639;AMR_AF=0.0418;AFR_AF=0.0008;EUR_AF=0.0596;SAS_AF=0.1595;AA=a|||;VT=SNP
6	29907510	rs9260037	C	G	100	PASS	AC=225;AF=0.0449281;AN=5008;NS=2504;DP=17152;EAS_AF=0.0387;AMR_AF=0.0259;AFR_AF=0.0499;EUR_AF=0.0487;SAS_AF=0.0542;AA=c|||;VT=SNP
6	29907562	rs115221336	A	G	100	PASS	AC=565;AF=0.112819;AN=5008;NS=2504;DP=17334;EAS_AF=0.2044;AMR_AF=0.1455;AFR_AF=0.0098;EUR_AF=0.0895;SAS_AF=0.1585;AA=a|||;VT=SNP
6	29907740	rs9260043	A	G	100	PASS	AC=1837;AF=0.366813;AN=5008;NS=2504;DP=21340;EAS_AF=0.3383;AMR_AF=0.4452;AFR_AF=0.385;EUR_AF=0.4056;SAS_AF=0.2761;AA=N|||;VT=SNP
6	29907755	rs366907	G	T	100	PASS	AC=3391;AF=0.677117;AN=5008;NS=2504;DP=21057;EAS_AF=0.6865;AMR_AF=0.7723;AFR_AF=0.7042;EUR_AF=0.6302;SAS_AF=0.6115;AA=t|||;VT=SNP
6	29907773	rs76507355	T	C	100	PASS	AC=566;AF=0.113019;AN=5008;NS=2504;DP=20100;EAS_AF=0.2044;AMR_AF=0.1455;AFR_AF=0.0098;EUR_AF=0.0895;SAS_AF=0.1595;AA=t|||;VT=SNP
6	29907824	rs62388802	T	C	100	PASS	AC=510;AF=0.101837;AN=5008;NS=2504;DP=18365;EAS_AF=0.2629;AMR_AF=0.0403;AFR_AF=0.0008;EUR_AF=0.0596;SAS_AF=0.1595;AA=t|||;VT=SNP
6	29907861	rs402850	T	G	100	PASS	AC=1553;AF=0.310104;AN=5008;NS=2504;DP=18090;EAS_AF=0.3482;AMR_AF=0.3314;AFR_AF=0.3162;EUR_AF=0.2247;SAS_AF=0.3354;AA=t|||;VT=SNP
6	29907895	rs28749131	G	A	100	PASS	AC=1615;AF=0.322484;AN=5008;NS=2504;DP=18387;EAS_AF=0.2996;AMR_AF=0.4164;AFR_AF=0.3389;EUR_AF=0.3569;SAS_AF=0.2219;AA=a|||;VT=SNP
6	29907907	rs9260044	G	A	100	PASS	AC=1634;AF=0.326278;AN=5008;NS=2504;DP=18565;EAS_AF=0.3681;AMR_AF=0.2954;AFR_AF=0.3404;EUR_AF=0.2346;SAS_AF=0.3804;AA=g|||;VT=SNP
6	29907961	rs439935	G	C	100	PASS	AC=452;AF=0.0902556;AN=5008;NS=2504;DP=19175;EAS_AF=0.0188;AMR_AF=0.0476;AFR_AF=0.0832;EUR_AF=0.1262;SAS_AF=0.1667;AA=g|||;VT=SNP
6	29907978	rs147023494	C	T	100	PASS	AC=134;AF=0.0267572;AN=5008;NS=2504;DP=19098;EAS_AF=0.0357;AMR_AF=0.0476;AFR_AF=0.0106;EUR_AF=0.0249;SAS_AF=0.0266;AA=c|||;VT=SNP
6	29908006	rs9260045	G	A	100	PASS	AC=225;AF=0.0449281;AN=5008;NS=2504;DP=19046;EAS_AF=0.0387;AMR_AF=0.0259;AFR_AF=0.0499;EUR_AF=0.0487;SAS_AF=0.0542;AA=g|||;VT=SNP
6	29908044	rs9260046	A	G	100	PASS	AC=3393;AF=0.677516;AN=5008;NS=2504;DP=17445;EAS_AF=0.6865;AMR_AF=0.7738;AFR_AF=0.7042;EUR_AF=0.6312;SAS_AF=0.6115;AA=N|||;VT=SNP
6	29908076	rs9260048	T	G	100	PASS	AC=1779;AF=0.355232;AN=5008;NS=2504;DP=16688;EAS_AF=0.3879;AMR_AF=0.3545;AFR_AF=0.3654;EUR_AF=0.2763;SAS_AF=0.3896;AA=t|||;VT=SNP
6	29908093	rs28749133	G	A	100	PASS	AC=1614;AF=0.322284;AN=5008;NS=2504;DP=16261;EAS_AF=0.2986;AMR_AF=0.4193;AFR_AF=0.3389;EUR_AF=0.3549;SAS_AF=0.2219;AA=g|||;VT=SNP
6	29908107	rs9260050	G	T	100	PASS	AC=227;AF=0.0453275;AN=5008;NS=2504;DP=15615;EAS_AF=0.0387;AMR_AF=0.0259;AFR_AF=0.0499;EUR_AF=0.0507;SAS_AF=0.0542;AA=g|||;VT=SNP
6	29908108	rs9260051	G	T	100	PASS	AC=227;AF=0.0453275;AN=5008;NS=2504;DP=15491;EAS_AF=0.0387;AMR_AF=0.0259;AFR_AF=0.0499;EUR_AF=0.0507;SAS_AF=0.0542;AA=g|||;VT=SNP
6	29908110	rs73725527	G	A	100	PASS	AC=765;AF=0.152756;AN=5008;NS=2504;DP=15454;EAS_AF=0.2054;AMR_AF=0.1758;AFR_AF=0.1233;EUR_AF=0.1113;SAS_AF=0.1646;AA=g|||;VT=SNP
6	29908111	rs9260052	C	T	100	PASS	AC=787;AF=0.157149;AN=5008;NS=2504;DP=15506;EAS_AF=0.1438;AMR_AF=0.1527;AFR_AF=0.1921;EUR_AF=0.1143;SAS_AF=0.1708;AA=c|||;VT=SNP
6	29908156	rs9260053	G	A	100	PASS	AC=225;AF=0.0449281;AN=5008;NS=2504;DP=14879;EAS_AF=0.0387;AMR_AF=0.0259;AFR_AF=0.0499;EUR_AF=0.0487;SAS_AF=0.0542;AA=a|||;VT=SNP
6	29908309	rs111696429	G	A	100	PASS	AC=289;AF=0.0577077;AN=5008;NS=2504;DP=13296;EAS_AF=0.0337;AMR_AF=0.0749;AFR_AF=0.0983;EUR_AF=0.0517;SAS_AF=0.0215;AA=g|||;VT=SNP
6	29908415	rs116706170	G	A	100	PASS	AC=565;AF=0.112819;AN=5008;NS=2504;DP=12652;EAS_AF=0.2044;AMR_AF=0.1441;AFR_AF=0.0098;EUR_AF=0.0895;SAS_AF=0.1595;AA=g|||;VT=SNP
6	29908469	rs12202296	T	C	100	PASS	AC=1608;AF=0.321086;AN=5008;NS=2504;DP=15386;EAS_AF=0.3006;AMR_AF=0.415;AFR_AF=0.3374;EUR_AF=0.3539;SAS_AF=0.2198;AA=N|||;VT=SNP
6	29908491	rs9260061	G	A	100	PASS	AC=1531;AF=0.305711;AN=5008;NS=2504;DP=15484;EAS_AF=0.3433;AMR_AF=0.3271;AFR_AF=0.3132;EUR_AF=0.2237;SAS_AF=0.3262;AA=g|||;VT=SNP
6	29908590	rs9260065	G	A	100	PASS	AC=3397;AF=0.678315;AN=5008;NS=2504;DP=12598;EAS_AF=0.6845;AMR_AF=0.7752;AFR_AF=0.7118;EUR_AF=0.6292;SAS_AF=0.6084;AA=a|||;VT=SNP
6	29908649	rs9260067	T	G	100	PASS	AC=3427;AF=0.684305;AN=5008;NS=2504;DP=15868;EAS_AF=0.6875;AMR_AF=0.7752;AFR_AF=0.7224;EUR_AF=0.6342;SAS_AF=0.6166;AA=N|||;VT=SNP
6	29908726	rs9260070	C	G	100	PASS	AC=225;AF=0.0449281;AN=5008;NS=2504;DP=21536;EAS_AF=0.0387;AMR_AF=0.0259;AFR_AF=0.0499;EUR_AF=0.0487;SAS_AF=0.0542;AA=c|||;VT=SNP
6	29908804	rs13203830	G	A	100	PASS	AC=1610;AF=0.321486;AN=5008;NS=2504;DP=21586;EAS_AF=0.2996;AMR_AF=0.4164;AFR_AF=0.3359;EUR_AF=0.3559;SAS_AF=0.2219;AA=g|||;VT=SNP
6	29908838	rs9260072	G	C	100	PASS	AC=3394;AF=0.677716;AN=5008;NS=2504;DP=21090;EAS_AF=0.6875;AMR_AF=0.7738;AFR_AF=0.7042;EUR_AF=0.6312;SAS_AF=0.6115;AA=g|||;VT=SNP
6	29908892	rs79761237	G	A	100	PASS	AC=823;AF=0.164337;AN=5008;NS=2504;DP=19689;EAS_AF=0.2044;AMR_AF=0.1787;AFR_AF=0.1664;EUR_AF=0.1113;SAS_AF=0.1646;AA=g|||;VT=SNP
6	29908954	rs9260077	G	A	100	PASS	AC=3412;AF=0.68131;AN=5008;NS=2504;DP=18449;EAS_AF=0.6895;AMR_AF=0.7752;AFR_AF=0.711;EUR_AF=0.6332;SAS_AF=0.6155;AA=a|||;VT=SNP
6	29908967	rs13207054	G	A	100	PASS	AC=1610;AF=0.321486;AN=5008;NS=2504;DP=18877;EAS_AF=0.3016;AMR_AF=0.4193;AFR_AF=0.3328;EUR_AF=0.3559;SAS_AF=0.2219;AA=a|||;VT=SNP
6	29908976	rs74218766	C	T	100	PASS	AC=433;AF=0.0864617;AN=5008;NS=2504;DP=19068;EAS_AF=0.1171;AMR_AF=0.0692;AFR_AF=0.0915;EUR_AF=0.0328;SAS_AF=0.1155;AA=c|||;VT=SNP
6	29909021	rs2571420	C	G	100	PASS	AC=453;AF=0.0904553;AN=5008;NS=2504;DP=19745;EAS_AF=0.0188;AMR_AF=0.0476;AFR_AF=0.084;EUR_AF=0.1262;SAS_AF=0.1667;AA=c|||;VT=SNP
6	29909033	rs9260078	A	G	100	PASS	AC=3534;AF=0.705671;AN=5008;NS=2504;DP=19787;EAS_AF=0.7014;AMR_AF=0.7867;AFR_AF=0.7784;EUR_AF=0.6421;SAS_AF=0.6196;AA=N|||;VT=SNP
6	29909044	rs28749141	G	C	100	PASS	AC=1524;AF=0.304313;AN=5008;NS=2504;DP=20210;EAS_AF=0.2976;AMR_AF=0.4121;AFR_AF=0.2731;EUR_AF=0.3569;SAS_AF=0.2229;AA=g|||;VT=SNP
6	29909071	rs9260080	G	A	100	PASS	AC=962;AF=0.192093;AN=5008;NS=2504;DP=21372;EAS_AF=0.2817;AMR_AF=0.0879;AFR_AF=0.0847;EUR_AF=0.1859;SAS_AF=0.3252;AA=g|||;VT=SNP
6	29909153	rs9260081	G	T	100	PASS	AC=3432;AF=0.685304;AN=5008;NS=2504;DP=21733;EAS_AF=0.6875;AMR_AF=0.7752;AFR_AF=0.7262;EUR_AF=0.6332;SAS_AF=0.6176;AA=t|||;VT=SNP
6	29909181	rs1632889	A	C	100	PASS	AC=4377;AF=0.874002;AN=5008;NS=2504;DP=22631;EAS_AF=0.9692;AMR_AF=0.8617;AFR_AF=0.8033;EUR_AF=0.8171;SAS_AF=0.9387;AA=N|||;VT=SNP
6	29909360	rs9260085	G	A	100	PASS	AC=738;AF=0.147364;AN=5008;NS=2504;DP=22990;EAS_AF=0.1359;AMR_AF=0.1398;AFR_AF=0.1823;EUR_AF=0.1123;SAS_AF=0.1534;AA=g|||;VT=SNP
6	29909372	rs9260086	C	G	100	PASS	AC=2517;AF=0.502596;AN=5008;NS=2504;DP=22273;EAS_AF=0.5387;AMR_AF=0.5908;AFR_AF=0.4675;EUR_AF=0.5119;SAS_AF=0.4407;AA=c|||;VT=SNP
6	29909376	rs9260087	C	A	100	PASS	AC=3439;AF=0.686701;AN=5008;NS=2504;DP=22185;EAS_AF=0.6895;AMR_AF=0.7752;AFR_AF=0.7292;EUR_AF=0.6342;SAS_AF=0.6176;AA=a|||;VT=SNP
6	29909440	rs9260091	A	G	100	PASS	AC=576;AF=0.115016;AN=5008;NS=2504;DP=20613;EAS_AF=0.0456;AMR_AF=0.1023;AFR_AF=0.1884;EUR_AF=0.0885;SAS_AF=0.1237;AA=a|||;VT=SNP
6	29909454	rs9260093	T	C	100	PASS	AC=576;AF=0.115016;AN=5008;NS=2504;DP=19752;EAS_AF=0.0456;AMR_AF=0.1023;AFR_AF=0.1884;EUR_AF=0.0885;SAS_AF=0.1237;AA=t|||;VT=SNP
6	29909520	rs9260097	G	A	100	PASS	AC=3424;AF=0.683706;AN=5008;NS=2504;DP=18664;EAS_AF=0.6865;AMR_AF=0.7723;AFR_AF=0.7231;EUR_AF=0.6332;SAS_AF=0.6166;AA=a|||;VT=SNP
6	29909559	rs9260101	G	A	100	PASS	AC=2517;AF=0.502596;AN=5008;NS=2504;DP=21370;EAS_AF=0.5387;AMR_AF=0.5908;AFR_AF=0.4675;EUR_AF=0.5119;SAS_AF=0.4407;AA=g|||;VT=SNP
6	29909616	rs9260104	T	C	100	PASS	AC=3439;AF=0.686701;AN=5008;NS=2504;DP=22229;EAS_AF=0.6885;AMR_AF=0.7767;AFR_AF=0.73;EUR_AF=0.6342;SAS_AF=0.6166;AA=N|||;VT=SNP
6	29909797	rs3129022	C	T	100	PASS	AC=963;AF=0.192292;AN=5008;NS=2504;DP=19878;EAS_AF=0.2817;AMR_AF=0.0879;AFR_AF=0.0847;EUR_AF=0.1859;SAS_AF=0.3262;AA=c|||;VT=SNP
6	29909811	rs35333729	G	T	100	PASS	AC=519;AF=0.103634;AN=5008;NS=2504;DP=20012;EAS_AF=0.12;AMR_AF=0.0764;AFR_AF=0.1536;EUR_AF=0.0328;SAS_AF=0.1115;AA=g|||;VT=SNP
6	29909840	rs2734904	G	A	100	PASS	AC=2584;AF=0.515974;AN=5008;NS=2504;DP=19722;EAS_AF=0.5407;AMR_AF=0.6153;AFR_AF=0.5015;EUR_AF=0.5149;SAS_AF=0.4407;AA=a|||;VT=SNP
6	29909916	rs9260111	A	T	100	PASS	AC=3406;AF=0.680112;AN=5008;NS=2504;DP=16094;EAS_AF=0.6885;AMR_AF=0.7738;AFR_AF=0.711;EUR_AF=0.6302;SAS_AF=0.6145;AA=t|||;VT=SNP
6	29909957	rs79231337	G	C	100	PASS	AC=446;AF=0.0890575;AN=5008;NS=2504;DP=16278;EAS_AF=0.121;AMR_AF=0.0706;AFR_AF=0.0938;EUR_AF=0.0338;SAS_AF=0.1196;AA=g|||;VT=SNP
6	29909988	rs9260114	C	T	100	PASS	AC=3654;AF=0.729633;AN=5008;NS=2504;DP=16163;EAS_AF=0.7024;AMR_AF=0.817;AFR_AF=0.8374;EUR_AF=0.661;SAS_AF=0.6207;AA=t|||;VT=SNP
6	29909999	rs35158227	C	T	100	PASS	AC=766;AF=0.152955;AN=5008;NS=2504;DP=16235;EAS_AF=0.2044;AMR_AF=0.1758;AFR_AF=0.1248;EUR_AF=0.1113;SAS_AF=0.1646;AA=c|||;VT=SNP
6	29910027	rs9260115	C	G	100	PASS	AC=3375;AF=0.673922;AN=5008;NS=2504;DP=15822;EAS_AF=0.6865;AMR_AF=0.7709;AFR_AF=0.6929;EUR_AF=0.6292;SAS_AF=0.6125;AA=g|||;VT=SNP
6	29910033	rs41541221	G	A	100	PASS	AC=511;AF=0.102037;AN=5008;NS=2504;DP=15913;EAS_AF=0.2629;AMR_AF=0.0403;AFR_AF=0.0015;EUR_AF=0.0596;SAS_AF=0.1595;AA=g|||;VT=SNP
6	29910034	rs2735114	G	A	100	PASS	AC=1991;AF=0.397564;AN=5008;NS=2504;DP=15713;EAS_AF=0.496;AMR_AF=0.513;AFR_AF=0.3011;EUR_AF=0.4254;SAS_AF=0.316;AA=a|||;VT=SNP
6	29910057	rs41272547	C	A	100	PASS	AC=445;AF=0.0888578;AN=5008;NS=2504;DP=15361;EAS_AF=0.12;AMR_AF=0.0706;AFR_AF=0.0938;EUR_AF=0.0338;SAS_AF=0.1196;AA=c|||;VT=SNP
6	29910105	rs9260116	G	A	100	PASS	AC=206;AF=0.0411342;AN=5008;NS=2504;DP=15616;EAS_AF=0.0387;AMR_AF=0.0231;AFR_AF=0.0378;EUR_AF=0.0477;SAS_AF=0.0542;AA=g|||;VT=SNP
6	29910122	rs11964254	C	A	100	PASS	AC=277;AF=0.0553115;AN=5008;NS=2504;DP=16139;EAS_AF=0.0159;AMR_AF=0.0461;AFR_AF=0.1422;EUR_AF=0.0318;SAS_AF=0.0092;AA=c|||;VT=SNP
6	29910176	rs9260118	C	T	100	PASS	AC=3335;AF=0.665935;AN=5008;NS=2504;DP=17178;EAS_AF=0.6726;AMR_AF=0.7666;AFR_AF=0.6831;EUR_AF=0.6302;SAS_AF=0.6012;AA=t|||;VT=SNP
6	29910189	rs9260119	A	T	100	PASS	AC=3420;AF=0.682907;AN=5008;NS=2504;DP=17395;EAS_AF=0.6875;AMR_AF=0.7738;AFR_AF=0.7216;EUR_AF=0.6312;SAS_AF=0.6145;AA=t|||;VT=SNP
6	29910265	rs41545520	G	T	100	PASS	AC=510;AF=0.101837;AN=5008;NS=2504;DP=16223;EAS_AF=0.2629;AMR_AF=0.0403;AFR_AF=0.0008;EUR_AF=0.0596;SAS_AF=0.1595;AA=g|||;VT=SNP
6	29910276	rs41560714	T	G	100	PASS	AC=2671;AF=0.533347;AN=5008;NS=2504;DP=15999;EAS_AF=0.4851;AMR_AF=0.6052;AFR_AF=0.6021;EUR_AF=0.5209;SAS_AF=0.4519;AA=N|||;VT=SNP
6	29910286	rs2916801	C	T	100	PASS	AC=4372;AF=0.873003;AN=5008;NS=2504;DP=15666;EAS_AF=0.9692;AMR_AF=0.8617;AFR_AF=0.8003;EUR_AF=0.8171;SAS_AF=0.9376;AA=t|||;VT=SNP;EX_TARGET
6	29910324	rs114945359	G	C	100	PASS	AC=510;AF=0.101837;AN=5008;NS=2504;DP=15685;EAS_AF=0.2629;AMR_AF=0.0403;AFR_AF=0.0008;EUR_AF=0.0596;SAS_AF=0.1595;AA=g|||;VT=SNP;EX_TARGET
6	29910358	rs1143146	C	G	100	PASS	AC=2531;AF=0.505391;AN=5008;NS=2504;DP=15681;EAS_AF=0.5397;AMR_AF=0.5965;AFR_AF=0.4743;EUR_AF=0.5119;SAS_AF=0.4407;AA=g|||;VT=SNP;EX_TARGET
6	29910378	rs41546314	C	T	100	PASS	AC=1224;AF=0.244409;AN=5008;NS=2504;DP=14832;EAS_AF=0.2917;AMR_AF=0.3357;AFR_AF=0.1755;EUR_AF=0.3141;SAS_AF=0.1524;AA=c|||;VT=SNP;EX_TARGET
6	29910402	rs1136656	G	A	100	PASS	AC=782;AF=0.15615;AN=5008;NS=2504;DP=13109;EAS_AF=0.2034;AMR_AF=0.1772;AFR_AF=0.1362;EUR_AF=0.1123;SAS_AF=0.1646;AA=g|||;VT=SNP;EX_TARGET
6	29910663	rs707910	G	A	100	PASS	AC=454;AF=0.090655;AN=5008;NS=2504;DP=14754;EAS_AF=0.0188;AMR_AF=0.0476;AFR_AF=0.0847;EUR_AF=0.1262;SAS_AF=0.1667;AA=g|||;VT=SNP;EX_TARGET
6	29910750	rs199474457	C	T	100	PASS	AC=622;AF=0.124201;AN=5008;NS=2504;DP=10757;EAS_AF=0.1379;AMR_AF=0.1369;AFR_AF=0.1225;EUR_AF=0.0398;SAS_AF=0.1902;AA=t|||;VT=SNP;EX_TARGET
6	29910801	rs1136692	C	A	100	PASS	AC=1484;AF=0.296326;AN=5008;NS=2504;DP=10398;EAS_AF=0.3929;AMR_AF=0.1744;AFR_AF=0.2413;EUR_AF=0.2475;SAS_AF=0.408;AA=a|||;VT=SNP;EX_TARGET
6	29910910	rs9260146	C	T	100	PASS	AC=455;AF=0.0908546;AN=5008;NS=2504;DP=13706;EAS_AF=0.0188;AMR_AF=0.0476;AFR_AF=0.084;EUR_AF=0.1282;SAS_AF=0.1667;AA=c|||;VT=SNP
6	29910947	rs41545815	T	A	100	PASS	AC=758;AF=0.151358;AN=5008;NS=2504;DP=13210;EAS_AF=0.1994;AMR_AF=0.1744;AFR_AF=0.1241;EUR_AF=0.1103;SAS_AF=0.1646;AA=N|||;VT=SNP
6	29911149	rs1059506	C	T	100	PASS	AC=783;AF=0.15635;AN=5008;NS=2504;DP=13123;EAS_AF=0.1438;AMR_AF=0.1527;AFR_AF=0.1891;EUR_AF=0.1143;SAS_AF=0.1708;AA=c|||;VT=SNP;EX_TARGET
6	29911203	rs1059517	A	C	100	PASS	AC=1698;AF=0.339058;AN=5008;NS=2504;DP=12449;EAS_AF=0.2143;AMR_AF=0.2853;AFR_AF=0.5673;EUR_AF=0.2356;SAS_AF=0.3037;AA=N|||;VT=SNP;EX_TARGET
6	29911256	rs1059542	T	G	100	PASS	AC=4636;AF=0.925719;AN=5008;NS=2504;DP=12869;EAS_AF=0.9841;AMR_AF=0.9078;AFR_AF=0.9342;EUR_AF=0.8479;SAS_AF=0.9468;AA=N|||;VT=SNP;EX_TARGET
6	29911505	rs41543412	C	G	100	PASS	AC=447;AF=0.0892572;AN=5008;NS=2504;DP=20503;EAS_AF=0.121;AMR_AF=0.0706;AFR_AF=0.0938;EUR_AF=0.0338;SAS_AF=0.1207;AA=c|||;VT=SNP
6	29911538	rs79222956	G	A	100	PASS	AC=3421;AF=0.683107;AN=5008;NS=2504;DP=18416;EAS_AF=0.6875;AMR_AF=0.7767;AFR_AF=0.7095;EUR_AF=0.6352;SAS_AF=0.6258;AA=a|||;VT=SNP
6	29911545	rs76475517	G	A	100	PASS	AC=763;AF=0.152356;AN=5008;NS=2504;DP=18204;EAS_AF=0.2044;AMR_AF=0.1772;AFR_AF=0.1248;EUR_AF=0.1113;SAS_AF=0.1605;AA=g|||;VT=SNP
6	29911571	rs29028728	G	C	100	PASS	AC=765;AF=0.152756;AN=5008;NS=2504;DP=16982;EAS_AF=0.2044;AMR_AF=0.1772;AFR_AF=0.1248;EUR_AF=0.1113;SAS_AF=0.1626;AA=g|||;VT=SNP
6	29911604	rs77467746	C	A	100	PASS	AC=764;AF=0.152556;AN=5008;NS=2504;DP=16182;EAS_AF=0.2044;AMR_AF=0.1758;AFR_AF=0.1248;EUR_AF=0.1113;SAS_AF=0.1626;AA=c|||;VT=SNP
6	29912281	rs1136917	G	A	100	PASS	AC=780;AF=0.155751;AN=5008;NS=2504;DP=18959;EAS_AF=0.2004;AMR_AF=0.1772;AFR_AF=0.1377;EUR_AF=0.1133;SAS_AF=0.1626;AA=g|||;VT=SNP;EX_TARGET
6	29912297	rs1136949	A	G	100	PASS	AC=759;AF=0.151558;AN=5008;NS=2504;DP=19702;EAS_AF=0.2034;AMR_AF=0.1744;AFR_AF=0.1241;EUR_AF=0.1113;SAS_AF=0.1605;AA=a|||;VT=SNP;EX_TARGET
6	29912386	rs1137160	G	C	100	PASS	AC=772;AF=0.154153;AN=5008;NS=2504;DP=18081;EAS_AF=0.2034;AMR_AF=0.1758;AFR_AF=0.1286;EUR_AF=0.1153;SAS_AF=0.1626;AA=g|||;VT=SNP;EX_TARGET
6	29912410	rs41551619	G	A	100	PASS	AC=514;AF=0.102636;AN=5008;NS=2504;DP=16633;EAS_AF=0.2629;AMR_AF=0.0418;AFR_AF=0.0008;EUR_AF=0.0606;SAS_AF=0.1616;AA=g|||;VT=SNP;EX_TARGET
6	29912506	rs9260199	G	A	100	PASS	AC=288;AF=0.057508;AN=5008;NS=2504;DP=18098;EAS_AF=0.0397;AMR_AF=0.0259;AFR_AF=0.0976;EUR_AF=0.0477;SAS_AF=0.0542;AA=g|||;VT=SNP
6	29912614	rs41545117	C	A	100	PASS	AC=510;AF=0.101837;AN=5008;NS=2504;DP=17354;EAS_AF=0.2629;AMR_AF=0.0403;AFR_AF=0.0008;EUR_AF=0.0596;SAS_AF=0.1595;AA=c|||;VT=SNP
6	29912713	rs17879496	C	T	100	PASS	AC=805;AF=0.160743;AN=5008;NS=2504;DP=19250;EAS_AF=0.2054;AMR_AF=0.1772;AFR_AF=0.1551;EUR_AF=0.1123;SAS_AF=0.1605;AA=t|||;VT=SNP
6	29912938	rs147947139	C	A	100	PASS	AC=759;AF=0.151558;AN=5008;NS=2504;DP=16982;EAS_AF=0.2034;AMR_AF=0.1744;AFR_AF=0.1241;EUR_AF=0.1113;SAS_AF=0.1605;AA=c|||;VT=SNP
6	29912968	rs3823339	C	G	100	PASS	AC=206;AF=0.0411342;AN=5008;NS=2504;DP=19481;EAS_AF=0.0387;AMR_AF=0.0231;AFR_AF=0.0378;EUR_AF=0.0477;SAS_AF=0.0542;AA=c|||;VT=SNP;EX_TARGET
6	29913067	rs3823342	T	C	100	PASS	AC=2655;AF=0.530152;AN=5008;NS=2504;DP=19381;EAS_AF=0.4821;AMR_AF=0.5994;AFR_AF=0.5946;EUR_AF=0.5189;SAS_AF=0.455;AA=t|||;VT=SNP;EX_TARGET
6	29913137	rs3132686	A	G	100	PASS	AC=453;AF=0.0904553;AN=5008;NS=2504;DP=22970;EAS_AF=0.0188;AMR_AF=0.0476;AFR_AF=0.084;EUR_AF=0.1262;SAS_AF=0.1667;AA=a|||;VT=SNP
6	29913266	rs1061156	G	T	100	PASS	AC=1018;AF=0.203275;AN=5008;NS=2504;DP=21633;EAS_AF=0.1756;AMR_AF=0.1671;AFR_AF=0.2731;EUR_AF=0.16;SAS_AF=0.2076;AA=g|||;VT=SNP;EX_TARGET
6	29913298	rs1061235	A	T	100	PASS	AC=426;AF=0.0850639;AN=5008;NS=2504;DP=20814;EAS_AF=0.1171;AMR_AF=0.0663;AFR_AF=0.0908;EUR_AF=0.0328;SAS_AF=0.1115;AA=a|||;VT=SNP
6	29913374	rs1061815	C	G	100	PASS	AC=454;AF=0.090655;AN=5008;NS=2504;DP=17940;EAS_AF=0.0188;AMR_AF=0.0476;AFR_AF=0.0847;EUR_AF=0.1262;SAS_AF=0.1667;AA=c|||;VT=SNP
6	29913386	rs41545022	C	G	100	PASS	AC=510;AF=0.101837;AN=5008;NS=2504;DP=18410;EAS_AF=0.2629;AMR_AF=0.0403;AFR_AF=0.0008;EUR_AF=0.0596;SAS_AF=0.1595;AA=c|||;VT=SNP
6	29913430	rs112863520	C	T	100	PASS	AC=961;AF=0.191893;AN=5008;NS=2504;DP=19765;EAS_AF=0.2817;AMR_AF=0.0879;AFR_AF=0.0847;EUR_AF=0.1859;SAS_AF=0.3241;AA=c|||;VT=SNP
6	29913449	rs66585529	C	G	100	PASS	AC=761;AF=0.151957;AN=5008;NS=2504;DP=20714;EAS_AF=0.2044;AMR_AF=0.1758;AFR_AF=0.1241;EUR_AF=0.1113;SAS_AF=0.1605;AA=c|||;VT=SNP
6	29913483	rs79244404	T	C	100	PASS	AC=1002;AF=0.20008;AN=5008;NS=2504;DP=22052;EAS_AF=0.1726;AMR_AF=0.1628;AFR_AF=0.27;EUR_AF=0.159;SAS_AF=0.2025;AA=t|||;VT=SNP
6	29913515	rs112525507	C	T	100	PASS	AC=307;AF=0.0613019;AN=5008;NS=2504;DP=23050;EAS_AF=0.0397;AMR_AF=0.0288;AFR_AF=0.1097;EUR_AF=0.0487;SAS_AF=0.0542;AA=c|||;VT=SNP
6	29913698	rs78841522	G	C	100	PASS	AC=761;AF=0.151957;AN=5008;NS=2504;DP=18602;EAS_AF=0.2044;AMR_AF=0.1758;AFR_AF=0.1241;EUR_AF=0.1113;SAS_AF=0.1605;AA=N|||;VT=SNP
6	29913708	rs62390510	C	T	100	PASS	AC=510;AF=0.101837;AN=5008;NS=2504;DP=18143;EAS_AF=0.2629;AMR_AF=0.0403;AFR_AF=0.0008;EUR_AF=0.0596;SAS_AF=0.1595;AA=c|||;VT=SNP
6	29913727	rs2571382	T	C	100	PASS	AC=4358;AF=0.870208;AN=5008;NS=2504;DP=17514;EAS_AF=0.9673;AMR_AF=0.8617;AFR_AF=0.7927;EUR_AF=0.8151;SAS_AF=0.9376;AA=N|||;VT=SNP
6	29913806	rs2905763	C	A	100	PASS	AC=1031;AF=0.205871;AN=5008;NS=2504;DP=19039;EAS_AF=0.1706;AMR_AF=0.1744;AFR_AF=0.2874;EUR_AF=0.159;SAS_AF=0.2025;AA=c|||;VT=SNP
6	29913817	rs2975050	C	T	100	PASS	AC=1482;AF=0.295927;AN=5008;NS=2504;DP=19511;EAS_AF=0.2976;AMR_AF=0.3963;AFR_AF=0.2496;EUR_AF=0.3549;SAS_AF=0.2249;AA=c|||;VT=SNP
6	29913824	rs75405407	T	C	100	PASS	AC=758;AF=0.151358;AN=5008;NS=2504;DP=19861;EAS_AF=0.2034;AMR_AF=0.1744;AFR_AF=0.1241;EUR_AF=0.1113;SAS_AF=0.1595;AA=t|||;VT=SNP
6	29913830	rs35493521	C	T	100	PASS	AC=758;AF=0.151358;AN=5008;NS=2504;DP=19831;EAS_AF=0.2034;AMR_AF=0.1744;AFR_AF=0.1241;EUR_AF=0.1113;SAS_AF=0.1595;AA=c|||;VT=SNP
6	29913853	rs77161679	G	C	100	PASS	AC=1020;AF=0.203674;AN=5008;NS=2504;DP=20603;EAS_AF=0.1667;AMR_AF=0.1686;AFR_AF=0.2852;EUR_AF=0.159;SAS_AF=0.2025;AA=g|||;VT=SNP
6	29913881	rs9404954	T	C	100	PASS	AC=1511;AF=0.301717;AN=5008;NS=2504;DP=20740;EAS_AF=0.2976;AMR_AF=0.4078;AFR_AF=0.2655;EUR_AF=0.3549;SAS_AF=0.2249;AA=t|||;VT=SNP
6	29913886	rs34941730	T	G	100	PASS	AC=791;AF=0.157947;AN=5008;NS=2504;DP=20721;EAS_AF=0.2192;AMR_AF=0.1801;AFR_AF=0.1256;EUR_AF=0.1133;SAS_AF=0.1687;AA=t|||;VT=SNP
6	29913912	rs9404955	C	T	100	PASS	AC=1525;AF=0.304513;AN=5008;NS=2504;DP=20892;EAS_AF=0.2976;AMR_AF=0.4135;AFR_AF=0.2731;EUR_AF=0.3549;SAS_AF=0.2249;AA=c|||;VT=SNP
6	29913969	rs3916365	A	G	100	PASS	AC=915;AF=0.182708;AN=5008;NS=2504;DP=20108;EAS_AF=0.1597;AMR_AF=0.1167;AFR_AF=0.2617;EUR_AF=0.1233;SAS_AF=0.2076;AA=a|||;VT=SNP
6	29914011	rs2975048	G	T	100	PASS	AC=1530;AF=0.305511;AN=5008;NS=2504;DP=20033;EAS_AF=0.2976;AMR_AF=0.4135;AFR_AF=0.2753;EUR_AF=0.3559;SAS_AF=0.226;AA=g|||;VT=SNP
6	29914034	rs2523954	G	A	100	PASS	AC=3348;AF=0.66853;AN=5008;NS=2504;DP=20387;EAS_AF=0.6835;AMR_AF=0.7651;AFR_AF=0.6861;EUR_AF=0.6282;SAS_AF=0.6022;AA=a|||;VT=SNP
6	29914064	rs36048260	C	T	100	PASS	AC=761;AF=0.151957;AN=5008;NS=2504;DP=20297;EAS_AF=0.2044;AMR_AF=0.1758;AFR_AF=0.1241;EUR_AF=0.1113;SAS_AF=0.1605;AA=c|||;VT=SNP
6	29914089	rs12153924	G	A	100	PASS	AC=1118;AF=0.223243;AN=5008;NS=2504;DP=19786;EAS_AF=0.2897;AMR_AF=0.3069;AFR_AF=0.1172;EUR_AF=0.3121;SAS_AF=0.1472;AA=g|||;VT=SNP
6	29914104	rs2523953	G	A	100	PASS	AC=1064;AF=0.21246;AN=5008;NS=2504;DP=19831;EAS_AF=0.1815;AMR_AF=0.1772;AFR_AF=0.2867;EUR_AF=0.161;SAS_AF=0.2219;AA=g|||;VT=SNP
6	29914220	rs6921314	G	A	100	PASS	AC=279;AF=0.0557109;AN=5008;NS=2504;DP=20379;EAS_AF=0.0159;AMR_AF=0.0461;AFR_AF=0.1437;EUR_AF=0.0318;SAS_AF=0.0092;AA=g|||;VT=SNP
6	29914304	rs2916804	A	G	100	PASS	AC=1532;AF=0.305911;AN=5008;NS=2504;DP=16920;EAS_AF=0.2976;AMR_AF=0.4135;AFR_AF=0.2761;EUR_AF=0.3569;SAS_AF=0.226;AA=a|||;VT=SNP
6	29914315	rs2571383	C	T	100	PASS	AC=3383;AF=0.675519;AN=5008;NS=2504;DP=16538;EAS_AF=0.6845;AMR_AF=0.7695;AFR_AF=0.7012;EUR_AF=0.6312;SAS_AF=0.6104;AA=t|||;VT=SNP
6	29914377	rs376646	A	G	100	PASS	AC=3364;AF=0.671725;AN=5008;NS=2504;DP=19788;EAS_AF=0.6845;AMR_AF=0.7666;AFR_AF=0.6891;EUR_AF=0.6302;SAS_AF=0.6104;AA=N|||;VT=SNP
6	29914399	rs2975047	G	A	100	PASS	AC=1525;AF=0.304513;AN=5008;NS=2504;DP=21127;EAS_AF=0.2976;AMR_AF=0.4107;AFR_AF=0.2723;EUR_AF=0.3569;SAS_AF=0.226;AA=g|||;VT=SNP
6	29914412	rs3016022	A	G	100	PASS	AC=1525;AF=0.304513;AN=5008;NS=2504;DP=21543;EAS_AF=0.2976;AMR_AF=0.4107;AFR_AF=0.2723;EUR_AF=0.3569;SAS_AF=0.226;AA=a|||;VT=SNP
6	29914500	rs396379	G	T	100	PASS	AC=3393;AF=0.677516;AN=5008;NS=2504;DP=21024;EAS_AF=0.6865;AMR_AF=0.7738;AFR_AF=0.7042;EUR_AF=0.6312;SAS_AF=0.6115;AA=t|||;VT=SNP
6	29914533	rs376253	G	A	100	PASS	AC=1117;AF=0.223043;AN=5008;NS=2504;DP=21044;EAS_AF=0.2907;AMR_AF=0.1239;AFR_AF=0.1679;EUR_AF=0.1938;SAS_AF=0.3282;AA=g|||;VT=SNP
6	29914544	rs17185910	C	T	100	PASS	AC=761;AF=0.151957;AN=5008;NS=2504;DP=19468;EAS_AF=0.2044;AMR_AF=0.1758;AFR_AF=0.1241;EUR_AF=0.1113;SAS_AF=0.1605;AA=c|||;VT=SNP
6	29914548	rs2248151	C	T	100	PASS	AC=1100;AF=0.219649;AN=5008;NS=2504;DP=18702;EAS_AF=0.1855;AMR_AF=0.1859;AFR_AF=0.3018;EUR_AF=0.164;SAS_AF=0.2249;AA=c|||;VT=SNP
6	29914553	rs17179529	C	T	100	PASS	AC=761;AF=0.151957;AN=5008;NS=2504;DP=17482;EAS_AF=0.2044;AMR_AF=0.1758;AFR_AF=0.1241;EUR_AF=0.1113;SAS_AF=0.1605;AA=c|||;VT=SNP
6	29914615	rs2248153	A	C	100	PASS	AC=1082;AF=0.216054;AN=5008;NS=2504;DP=18269;EAS_AF=0.1845;AMR_AF=0.1801;AFR_AF=0.2935;EUR_AF=0.162;SAS_AF=0.2249;AA=a|||;VT=SNP
6	29914686	rs6901707	T	C	100	PASS	AC=280;AF=0.0559105;AN=5008;NS=2504;DP=19725;EAS_AF=0.0159;AMR_AF=0.0461;AFR_AF=0.1445;EUR_AF=0.0318;SAS_AF=0.0092;AA=t|||;VT=SNP
6	29914696	rs2571384	G	A	100	PASS	AC=453;AF=0.0904553;AN=5008;NS=2504;DP=19491;EAS_AF=0.0188;AMR_AF=0.0476;AFR_AF=0.0847;EUR_AF=0.1252;SAS_AF=0.1667;AA=g|||;VT=SNP
6	29914706	rs1961135	G	A	100	PASS	AC=3372;AF=0.673323;AN=5008;NS=2504;DP=19491;EAS_AF=0.6865;AMR_AF=0.7695;AFR_AF=0.6914;EUR_AF=0.6302;SAS_AF=0.6115;AA=a|||;VT=SNP
6	29914767	rs2571385	T	C	100	PASS	AC=963;AF=0.192292;AN=5008;NS=2504;DP=19484;EAS_AF=0.2817;AMR_AF=0.0879;AFR_AF=0.0855;EUR_AF=0.1849;SAS_AF=0.3262;AA=t|||;VT=SNP
6	29914776	rs6922301	G	A	100	PASS	AC=280;AF=0.0559105;AN=5008;NS=2504;DP=19452;EAS_AF=0.0159;AMR_AF=0.0461;AFR_AF=0.1445;EUR_AF=0.0318;SAS_AF=0.0092;AA=g|||;VT=SNP
6	29914779	rs6901895	T	A	100	PASS	AC=280;AF=0.0559105;AN=5008;NS=2504;DP=19540;EAS_AF=0.0159;AMR_AF=0.0461;AFR_AF=0.1445;EUR_AF=0.0318;SAS_AF=0.0092;AA=t|||;VT=SNP
6	29914828	rs2735099	G	T	100	PASS	AC=1465;AF=0.292532;AN=5008;NS=2504;DP=21762;EAS_AF=0.2808;AMR_AF=0.3876;AFR_AF=0.2723;EUR_AF=0.337;SAS_AF=0.2188;AA=g|||;VT=SNP
6	29914833	rs2248158	G	T	100	PASS	AC=1054;AF=0.210463;AN=5008;NS=2504;DP=21961;EAS_AF=0.1815;AMR_AF=0.1729;AFR_AF=0.2829;EUR_AF=0.16;SAS_AF=0.2209;AA=t|||;VT=SNP
6	29914866	rs9260231	G	T	100	PASS	AC=725;AF=0.144768;AN=5008;NS=2504;DP=22682;EAS_AF=0.1587;AMR_AF=0.0951;AFR_AF=0.1876;EUR_AF=0.0805;SAS_AF=0.1738;AA=g|||;VT=SNP
6	29914909	rs9260232	A	G	100	PASS	AC=738;AF=0.147364;AN=5008;NS=2504;DP=21875;EAS_AF=0.1617;AMR_AF=0.0965;AFR_AF=0.1929;EUR_AF=0.0815;SAS_AF=0.1748;AA=a|||;VT=SNP
6	29914950	rs2524037	T	C	100	PASS	AC=3391;AF=0.677117;AN=5008;NS=2504;DP=21911;EAS_AF=0.6865;AMR_AF=0.7738;AFR_AF=0.7035;EUR_AF=0.6302;SAS_AF=0.6115;AA=N|||;VT=SNP
6	29915028	rs9260233	T	C	100	PASS	AC=737;AF=0.147165;AN=5008;NS=2504;DP=20984;EAS_AF=0.1617;AMR_AF=0.0965;AFR_AF=0.1929;EUR_AF=0.0805;SAS_AF=0.1748;AA=t|||;VT=SNP
6	29915052	rs111984787	C	T	100	PASS	AC=284;AF=0.0567093;AN=5008;NS=2504;DP=20677;EAS_AF=0.0159;AMR_AF=0.0461;AFR_AF=0.1467;EUR_AF=0.0328;SAS_AF=0.0092;AA=c|||;VT=SNP
6	29915061	rs2248162	T	C	100	PASS	AC=3895;AF=0.777756;AN=5008;NS=2504;DP=20784;EAS_AF=0.9494;AMR_AF=0.8127;AFR_AF=0.7012;EUR_AF=0.6889;SAS_AF=0.771;AA=N|||;VT=SNP
6	29915102	rs2517724	G	A	100	PASS	AC=963;AF=0.192292;AN=5008;NS=2504;DP=20301;EAS_AF=0.2817;AMR_AF=0.0879;AFR_AF=0.0847;EUR_AF=0.1859;SAS_AF=0.3262;AA=g|||;VT=SNP
6	29915117	rs56171155	C	G	100	PASS	AC=510;AF=0.101837;AN=5008;NS=2504;DP=20074;EAS_AF=0.2629;AMR_AF=0.0403;AFR_AF=0.0008;EUR_AF=0.0596;SAS_AF=0.1595;AA=c|||;VT=SNP
6	29915122	rs2571386	T	C	100	PASS	AC=4633;AF=0.92512;AN=5008;NS=2504;DP=19985;EAS_AF=0.9841;AMR_AF=0.9063;AFR_AF=0.9327;EUR_AF=0.8479;SAS_AF=0.9468;AA=N|||;VT=SNP
6	29915149	rs2975046	A	G	100	PASS	AC=1110;AF=0.221645;AN=5008;NS=2504;DP=20192;EAS_AF=0.2272;AMR_AF=0.2594;AFR_AF=0.2284;EUR_AF=0.1918;SAS_AF=0.2106;AA=N|||;VT=SNP
6	29915170	rs7763052	G	A	100	PASS	AC=1500;AF=0.299521;AN=5008;NS=2504;DP=20691;EAS_AF=0.3641;AMR_AF=0.2723;AFR_AF=0.3192;EUR_AF=0.1928;SAS_AF=0.3354;AA=a|||;VT=SNP
6	29915188	rs7763173	G	T	100	PASS	AC=1504;AF=0.300319;AN=5008;NS=2504;DP=21060;EAS_AF=0.3661;AMR_AF=0.2738;AFR_AF=0.3215;EUR_AF=0.1938;SAS_AF=0.3323;AA=t|||;VT=SNP
6	29915268	rs2517723	C	T	100	PASS	AC=3391;AF=0.677117;AN=5008;NS=2504;DP=21874;EAS_AF=0.6865;AMR_AF=0.7723;AFR_AF=0.7042;EUR_AF=0.6292;SAS_AF=0.6125;AA=t|||;VT=SNP
6	29915301	rs2735097	C	A	100	PASS	AC=1540;AF=0.307508;AN=5008;NS=2504;DP=22032;EAS_AF=0.2976;AMR_AF=0.4164;AFR_AF=0.2806;EUR_AF=0.3569;SAS_AF=0.226;AA=c|||;VT=SNP
6	29915330	rs2517722	T	C	100	PASS	AC=3400;AF=0.678914;AN=5008;NS=2504;DP=22136;EAS_AF=0.6865;AMR_AF=0.7723;AFR_AF=0.7103;EUR_AF=0.6302;SAS_AF=0.6125;AA=N|||;VT=SNP
6	29915351	rs72845119	G	T	100	PASS	AC=765;AF=0.152756;AN=5008;NS=2504;DP=21691;EAS_AF=0.2044;AMR_AF=0.1772;AFR_AF=0.1263;EUR_AF=0.1113;SAS_AF=0.1605;AA=g|||;VT=SNP
6	29915408	rs2517721	G	T	100	PASS	AC=1539;AF=0.307308;AN=5008;NS=2504;DP=21843;EAS_AF=0.2976;AMR_AF=0.4164;AFR_AF=0.2806;EUR_AF=0.3559;SAS_AF=0.226;AA=g|||;VT=SNP
6	29915438	rs72845121	C	T	100	PASS	AC=804;AF=0.160543;AN=5008;NS=2504;DP=22173;EAS_AF=0.2103;AMR_AF=0.1859;AFR_AF=0.1392;EUR_AF=0.1143;SAS_AF=0.1677;AA=c|||;VT=SNP
6	29915469	rs7745413	T	C	100	PASS	AC=1503;AF=0.30012;AN=5008;NS=2504;DP=21855;EAS_AF=0.3661;AMR_AF=0.2738;AFR_AF=0.3185;EUR_AF=0.1928;SAS_AF=0.3364;AA=t|||;VT=SNP
6	29915694	rs34591574	A	C	100	PASS	AC=1055;AF=0.210663;AN=5008;NS=2504;DP=20718;EAS_AF=0.2619;AMR_AF=0.2392;AFR_AF=0.2224;EUR_AF=0.1312;SAS_AF=0.2035;AA=a|||;VT=SNP
6	29915751	rs2735096	G	A	100	PASS	AC=2597;AF=0.51857;AN=5008;NS=2504;DP=20484;EAS_AF=0.5327;AMR_AF=0.6556;AFR_AF=0.4766;EUR_AF=0.5447;SAS_AF=0.4366;AA=g|||;VT=SNP
6	29915766	rs386572937	C	A	100	PASS	AC=1408;AF=0.28115;AN=5008;NS=2504;DP=20086;EAS_AF=0.2937;AMR_AF=0.3761;AFR_AF=0.2194;EUR_AF=0.3479;SAS_AF=0.2157;AA=c|||;VT=SNP
6	29915791	rs34095738	T	C	100	PASS	AC=766;AF=0.152955;AN=5008;NS=2504;DP=20389;EAS_AF=0.2044;AMR_AF=0.1772;AFR_AF=0.1271;EUR_AF=0.1113;SAS_AF=0.1605;AA=t|||;VT=SNP
6	29915805	rs62390517	T	C	100	PASS	AC=219;AF=0.04373;AN=5008;NS=2504;DP=20440;EAS_AF=0.0079;AMR_AF=0.0403;AFR_AF=0.0008;EUR_AF=0.0586;SAS_AF=0.1258;AA=t|||;VT=SNP
6	29915839	rs34016903	C	T	100	PASS	AC=772;AF=0.154153;AN=5008;NS=2504;DP=20252;EAS_AF=0.2044;AMR_AF=0.1787;AFR_AF=0.1301;EUR_AF=0.1113;SAS_AF=0.1616;AA=c|||;VT=SNP
6	29915887	rs2517720	A	C	100	PASS	AC=3197;AF=0.638379;AN=5008;NS=2504;DP=18813;EAS_AF=0.6845;AMR_AF=0.7003;AFR_AF=0.6384;EUR_AF=0.6123;SAS_AF=0.5736;AA=N|||;VT=SNP
6	29915993	rs1632883	C	A	100	PASS	AC=4187;AF=0.836062;AN=5008;NS=2504;DP=15098;EAS_AF=0.869;AMR_AF=0.8343;AFR_AF=0.8041;EUR_AF=0.825;SAS_AF=0.8579;AA=a|||;VT=SNP
6	29916203	rs1655899	G	C	100	PASS	AC=454;AF=0.090655;AN=5008;NS=2504;DP=19118;EAS_AF=0.0188;AMR_AF=0.0476;AFR_AF=0.0847;EUR_AF=0.1262;SAS_AF=0.1667;AA=g|||;VT=SNP
6	29916231	rs9260291	G	C	100	PASS	AC=750;AF=0.14976;AN=5008;NS=2504;DP=18766;EAS_AF=0.1617;AMR_AF=0.1052;AFR_AF=0.1974;EUR_AF=0.0815;SAS_AF=0.1748;AA=g|||;VT=SNP
6	29916253	rs2517719	G	C	100	PASS	AC=1520;AF=0.303514;AN=5008;NS=2504;DP=19229;EAS_AF=0.2986;AMR_AF=0.4035;AFR_AF=0.2723;EUR_AF=0.3559;SAS_AF=0.226;AA=g|||;VT=SNP
6	29916287	rs72845126	G	T	100	PASS	AC=797;AF=0.159145;AN=5008;NS=2504;DP=20232;EAS_AF=0.2054;AMR_AF=0.1844;AFR_AF=0.1271;EUR_AF=0.1233;SAS_AF=0.1738;AA=g|||;VT=SNP
6	29916351	rs62390518	C	T	100	PASS	AC=657;AF=0.13119;AN=5008;NS=2504;DP=21398;EAS_AF=0.2788;AMR_AF=0.0692;AFR_AF=0.056;EUR_AF=0.0706;SAS_AF=0.1871;AA=c|||;VT=SNP
6	29916368	rs1632882	G	T	100	PASS	AC=966;AF=0.192891;AN=5008;NS=2504;DP=21962;EAS_AF=0.2817;AMR_AF=0.0879;AFR_AF=0.087;EUR_AF=0.1859;SAS_AF=0.3262;AA=g|||;VT=SNP
6	29916391	rs2517718	A	C	100	PASS	AC=2279;AF=0.455072;AN=5008;NS=2504;DP=22575;EAS_AF=0.503;AMR_AF=0.5749;AFR_AF=0.3964;EUR_AF=0.4672;SAS_AF=0.3875;AA=a|||;VT=SNP
6	29916480	rs73725550	A	C	100	PASS	AC=852;AF=0.170128;AN=5008;NS=2504;DP=19506;EAS_AF=0.244;AMR_AF=0.196;AFR_AF=0.1415;EUR_AF=0.1143;SAS_AF=0.1718;AA=a|||;VT=SNP
6	29916490	rs62390553	A	G	100	PASS	AC=510;AF=0.101837;AN=5008;NS=2504;DP=20206;EAS_AF=0.2629;AMR_AF=0.0403;AFR_AF=0.0008;EUR_AF=0.0596;SAS_AF=0.1595;AA=a|||;VT=SNP
6	29916505	rs417162	C	T	100	PASS	AC=3384;AF=0.675719;AN=5008;NS=2504;DP=20964;EAS_AF=0.6865;AMR_AF=0.7738;AFR_AF=0.6997;EUR_AF=0.6292;SAS_AF=0.6104;AA=t|||;VT=SNP
6	29916618	rs1655900	G	A	100	PASS	AC=456;AF=0.0910543;AN=5008;NS=2504;DP=20463;EAS_AF=0.0188;AMR_AF=0.0476;AFR_AF=0.0847;EUR_AF=0.1282;SAS_AF=0.1667;AA=g|||;VT=SNP
6	29916639	rs72845132	C	A	100	PASS	AC=767;AF=0.153155;AN=5008;NS=2504;DP=20407;EAS_AF=0.2044;AMR_AF=0.1787;AFR_AF=0.1271;EUR_AF=0.1113;SAS_AF=0.1605;AA=c|||;VT=SNP
6	29916643	rs56760833	T	C	100	PASS	AC=143;AF=0.0285543;AN=5008;NS=2504;DP=20477;EAS_AF=0.0149;AMR_AF=0.013;AFR_AF=0.0749;EUR_AF=0.0119;SAS_AF=0.0082;AA=t|||;VT=SNP
6	29916654	rs72845133	C	T	100	PASS	AC=768;AF=0.153355;AN=5008;NS=2504;DP=20217;EAS_AF=0.2044;AMR_AF=0.1801;AFR_AF=0.1271;EUR_AF=0.1113;SAS_AF=0.1605;AA=c|||;VT=SNP
6	29916679	rs13215316	G	A	100	PASS	AC=1522;AF=0.303914;AN=5008;NS=2504;DP=19557;EAS_AF=0.2986;AMR_AF=0.4078;AFR_AF=0.2723;EUR_AF=0.3559;SAS_AF=0.2249;AA=g|||;VT=SNP
6	29916686	rs13214982	A	G	100	PASS	AC=1524;AF=0.304313;AN=5008;NS=2504;DP=18967;EAS_AF=0.2986;AMR_AF=0.4078;AFR_AF=0.2731;EUR_AF=0.3559;SAS_AF=0.226;AA=a|||;VT=SNP
6	29916804	rs1655901	T	C	100	PASS	AC=2096;AF=0.41853;AN=5008;NS=2504;DP=21243;EAS_AF=0.5734;AMR_AF=0.3963;AFR_AF=0.205;EUR_AF=0.503;SAS_AF=0.4765;AA=t|||;VT=SNP
6	29916855	rs1655902	G	A	100	PASS	AC=4340;AF=0.866613;AN=5008;NS=2504;DP=21572;EAS_AF=0.9653;AMR_AF=0.8602;AFR_AF=0.7829;EUR_AF=0.8141;SAS_AF=0.9366;AA=a|||;VT=SNP
6	29916885	rs9260313	T	C	100	PASS	AC=2234;AF=0.446086;AN=5008;NS=2504;DP=21718;EAS_AF=0.3958;AMR_AF=0.4582;AFR_AF=0.5741;EUR_AF=0.3101;SAS_AF=0.456;AA=N|||;VT=SNP
6	29916904	rs114304833	T	C	100	PASS	AC=473;AF=0.0944489;AN=5008;NS=2504;DP=21292;EAS_AF=0.121;AMR_AF=0.0778;AFR_AF=0.1067;EUR_AF=0.0368;SAS_AF=0.1217;AA=t|||;VT=SNP
6	29916922	rs72845135	G	T	100	PASS	AC=777;AF=0.155152;AN=5008;NS=2504;DP=21303;EAS_AF=0.2044;AMR_AF=0.183;AFR_AF=0.1286;EUR_AF=0.1153;SAS_AF=0.1616;AA=g|||;VT=SNP
6	29916971	rs72845136	C	T	100	PASS	AC=777;AF=0.155152;AN=5008;NS=2504;DP=20138;EAS_AF=0.2044;AMR_AF=0.1816;AFR_AF=0.1286;EUR_AF=0.1163;SAS_AF=0.1616;AA=c|||;VT=SNP
6	29917160	rs73725558	G	C	100	PASS	AC=146;AF=0.0291534;AN=5008;NS=2504;DP=17868;EAS_AF=0.0149;AMR_AF=0.013;AFR_AF=0.0772;EUR_AF=0.0119;SAS_AF=0.0082;AA=g|||;VT=SNP
6	29917168	rs2517717	C	T	100	PASS	AC=1905;AF=0.380391;AN=5008;NS=2504;DP=17890;EAS_AF=0.3413;AMR_AF=0.4654;AFR_AF=0.4024;EUR_AF=0.4195;SAS_AF=0.2904;AA=c|||;VT=SNP
6	29917258	rs9260340	C	T	100	PASS	AC=350;AF=0.0698882;AN=5008;NS=2504;DP=16058;EAS_AF=0.0317;AMR_AF=0.062;AFR_AF=0.1324;EUR_AF=0.0666;SAS_AF=0.0337;AA=c|||;VT=SNP
6	29917260	rs2517716	C	T	100	PASS	AC=3339;AF=0.666733;AN=5008;NS=2504;DP=16173;EAS_AF=0.6845;AMR_AF=0.7637;AFR_AF=0.6876;EUR_AF=0.6173;SAS_AF=0.6022;AA=t|||;VT=SNP
6	29917439	rs2517715	T	C	100	PASS	AC=1529;AF=0.305312;AN=5008;NS=2504;DP=17212;EAS_AF=0.2986;AMR_AF=0.4078;AFR_AF=0.2738;EUR_AF=0.3559;SAS_AF=0.2301;AA=t|||;VT=SNP
6	29917455	rs9260362	C	A	100	PASS	AC=1502;AF=0.29992;AN=5008;NS=2504;DP=17552;EAS_AF=0.3651;AMR_AF=0.2824;AFR_AF=0.3124;EUR_AF=0.1948;SAS_AF=0.3364;AA=c|||;VT=SNP
6	29917496	rs2975045	G	A	100	PASS	AC=1530;AF=0.305511;AN=5008;NS=2504;DP=17482;EAS_AF=0.2996;AMR_AF=0.4063;AFR_AF=0.2753;EUR_AF=0.3559;SAS_AF=0.229;AA=g|||;VT=SNP
6	29917503	rs2916805	G	C	100	PASS	AC=1529;AF=0.305312;AN=5008;NS=2504;DP=17390;EAS_AF=0.2996;AMR_AF=0.4063;AFR_AF=0.2753;EUR_AF=0.3559;SAS_AF=0.228;AA=g|||;VT=SNP
6	29917505	rs56232426	C	A	100	PASS	AC=510;AF=0.101837;AN=5008;NS=2504;DP=17269;EAS_AF=0.2629;AMR_AF=0.0403;AFR_AF=0.0008;EUR_AF=0.0596;SAS_AF=0.1595;AA=c|||;VT=SNP
6	29917610	rs1632880	C	G	100	PASS	AC=4351;AF=0.86881;AN=5008;NS=2504;DP=18338;EAS_AF=0.9683;AMR_AF=0.8617;AFR_AF=0.7859;EUR_AF=0.8161;SAS_AF=0.9376;AA=g|||;VT=SNP
6	29917673	rs2975044	G	A	100	PASS	AC=2090;AF=0.417332;AN=5008;NS=2504;DP=18321;EAS_AF=0.3601;AMR_AF=0.5216;AFR_AF=0.4191;EUR_AF=0.4841;SAS_AF=0.3313;AA=g|||;VT=SNP
6	29917701	rs9260366	G	A	100	PASS	AC=284;AF=0.0567093;AN=5008;NS=2504;DP=19644;EAS_AF=0.0397;AMR_AF=0.0346;AFR_AF=0.09;EUR_AF=0.0477;SAS_AF=0.0542;AA=g|||;VT=SNP
6	29917703	rs1632879	G	A	100	PASS	AC=4353;AF=0.869209;AN=5008;NS=2504;DP=19811;EAS_AF=0.9683;AMR_AF=0.8617;AFR_AF=0.7882;EUR_AF=0.8161;SAS_AF=0.9366;AA=a|||;VT=SNP
6	29917800	rs2735093	C	A	100	PASS	AC=1527;AF=0.304912;AN=5008;NS=2504;DP=22877;EAS_AF=0.2986;AMR_AF=0.4092;AFR_AF=0.2746;EUR_AF=0.3559;SAS_AF=0.226;AA=c|||;VT=SNP
6	29917881	rs2517714	C	T	100	PASS	AC=1865;AF=0.372404;AN=5008;NS=2504;DP=21324;EAS_AF=0.3214;AMR_AF=0.4899;AFR_AF=0.3722;EUR_AF=0.4364;SAS_AF=0.2761;AA=t|||;VT=SNP
6	29917899	rs9260370	T	C	100	PASS	AC=734;AF=0.146565;AN=5008;NS=2504;DP=20604;EAS_AF=0.1607;AMR_AF=0.1052;AFR_AF=0.1861;EUR_AF=0.0815;SAS_AF=0.1748;AA=t|||;VT=SNP
6	29917940	rs577382908	G	A	100	PASS	AC=144;AF=0.028754;AN=5008;NS=2504;DP=19850;EAS_AF=0.0149;AMR_AF=0.013;AFR_AF=0.0756;EUR_AF=0.0119;SAS_AF=0.0082;AA=g|||;VT=SNP
6	29918022	rs1655905	C	T	100	PASS	AC=457;AF=0.091254;AN=5008;NS=2504;DP=21219;EAS_AF=0.0188;AMR_AF=0.0476;AFR_AF=0.087;EUR_AF=0.1262;SAS_AF=0.1667;AA=c|||;VT=SNP
6	29918059	rs1632878	C	T	100	PASS	AC=455;AF=0.0908546;AN=5008;NS=2504;DP=21218;EAS_AF=0.0188;AMR_AF=0.0476;AFR_AF=0.0855;EUR_AF=0.1262;SAS_AF=0.1667;AA=c|||;VT=SNP
6	29918073	rs9260377	G	A	100	PASS	AC=1498;AF=0.299121;AN=5008;NS=2504;DP=20824;EAS_AF=0.3651;AMR_AF=0.2824;AFR_AF=0.3116;EUR_AF=0.1928;SAS_AF=0.3354;AA=g|||;VT=SNP
6	29918099	rs2517713	G	T	100	PASS	AC=3384;AF=0.675719;AN=5008;NS=2504;DP=20018;EAS_AF=0.6865;AMR_AF=0.7738;AFR_AF=0.6982;EUR_AF=0.6302;SAS_AF=0.6115;AA=t|||;VT=SNP
6	29918173	rs2517712	T	C	100	PASS	AC=1527;AF=0.304912;AN=5008;NS=2504;DP=20353;EAS_AF=0.2986;AMR_AF=0.4092;AFR_AF=0.2746;EUR_AF=0.3559;SAS_AF=0.226;AA=t|||;VT=SNP
6	29918186	rs9260381	C	A	100	PASS	AC=1498;AF=0.299121;AN=5008;NS=2504;DP=20175;EAS_AF=0.3651;AMR_AF=0.2824;AFR_AF=0.3116;EUR_AF=0.1928;SAS_AF=0.3354;AA=c|||;VT=SNP
6	29918296	rs2517710	C	T	100	PASS	AC=3356;AF=0.670128;AN=5008;NS=2504;DP=19210;EAS_AF=0.6865;AMR_AF=0.7695;AFR_AF=0.6838;EUR_AF=0.6262;SAS_AF=0.6094;AA=t|||;VT=SNP
6	29918357	rs9260392	T	C	100	PASS	AC=1494;AF=0.298323;AN=5008;NS=2504;DP=19276;EAS_AF=0.3641;AMR_AF=0.2795;AFR_AF=0.3109;EUR_AF=0.1928;SAS_AF=0.3354;AA=t|||;VT=SNP
6	29918401	rs9260393	T	G	100	PASS	AC=1497;AF=0.298922;AN=5008;NS=2504;DP=18732;EAS_AF=0.3651;AMR_AF=0.281;AFR_AF=0.3116;EUR_AF=0.1928;SAS_AF=0.3354;AA=t|||;VT=SNP
6	29918436	rs2508037	T	C	100	PASS	AC=3363;AF=0.671526;AN=5008;NS=2504;DP=18636;EAS_AF=0.6865;AMR_AF=0.7651;AFR_AF=0.6884;EUR_AF=0.6292;SAS_AF=0.6104;AA=N|||;VT=SNP
6	29918684	rs2916806	G	T	100	PASS	AC=3368;AF=0.672524;AN=5008;NS=2504;DP=19895;EAS_AF=0.6865;AMR_AF=0.7709;AFR_AF=0.6876;EUR_AF=0.6302;SAS_AF=0.6115;AA=t|||;VT=SNP
6	29918734	rs2975043	A	G	100	PASS	AC=3366;AF=0.672125;AN=5008;NS=2504;DP=19960;EAS_AF=0.6865;AMR_AF=0.7709;AFR_AF=0.6868;EUR_AF=0.6292;SAS_AF=0.6115;AA=N|||;VT=SNP
6	29918770	rs2916807	A	G	100	PASS	AC=3367;AF=0.672324;AN=5008;NS=2504;DP=20042;EAS_AF=0.6865;AMR_AF=0.7709;AFR_AF=0.6868;EUR_AF=0.6302;SAS_AF=0.6115;AA=N|||;VT=SNP
6	29918841	rs17179683	G	A	100	PASS	AC=562;AF=0.11222;AN=5008;NS=2504;DP=17954;EAS_AF=0.2044;AMR_AF=0.1455;AFR_AF=0.0098;EUR_AF=0.0895;SAS_AF=0.1554;AA=g|||;VT=SNP
6	29918861	rs9260403	T	G	100	PASS	AC=3365;AF=0.671925;AN=5008;NS=2504;DP=17879;EAS_AF=0.6865;AMR_AF=0.7709;AFR_AF=0.6868;EUR_AF=0.6292;SAS_AF=0.6104;AA=t|||;VT=SNP
6	29918887	rs9260405	T	C	100	PASS	AC=3037;AF=0.60643;AN=5008;NS=2504;DP=18345;EAS_AF=0.6657;AMR_AF=0.6916;AFR_AF=0.5908;EUR_AF=0.5517;SAS_AF=0.5624;AA=N|||;VT=SNP
6	29918917	rs9260408	C	T	100	PASS	AC=3364;AF=0.671725;AN=5008;NS=2504;DP=19264;EAS_AF=0.6875;AMR_AF=0.7709;AFR_AF=0.6853;EUR_AF=0.6292;SAS_AF=0.6104;AA=t|||;VT=SNP
6	29919109	rs9260426	A	G	100	PASS	AC=3031;AF=0.605232;AN=5008;NS=2504;DP=17017;EAS_AF=0.6627;AMR_AF=0.6916;AFR_AF=0.5877;EUR_AF=0.5517;SAS_AF=0.5634;AA=a|||;VT=SNP
6	29919220	rs62390555	T	G	100	PASS	AC=511;AF=0.102037;AN=5008;NS=2504;DP=14059;EAS_AF=0.2629;AMR_AF=0.0403;AFR_AF=0.0008;EUR_AF=0.0596;SAS_AF=0.1605;AA=t|||;VT=SNP
6	29919433	rs2517708	C	T	100	PASS	AC=1574;AF=0.314297;AN=5008;NS=2504;DP=15563;EAS_AF=0.3016;AMR_AF=0.4179;AFR_AF=0.2874;EUR_AF=0.3718;SAS_AF=0.2311;AA=c|||;VT=SNP
6	29919468	rs79439918	G	A	100	PASS	AC=144;AF=0.028754;AN=5008;NS=2504;DP=15154;EAS_AF=0.0149;AMR_AF=0.013;AFR_AF=0.0756;EUR_AF=0.0119;SAS_AF=0.0082;AA=g|||;VT=SNP
6	29919659	rs2517706	T	C	100	PASS	AC=3348;AF=0.66853;AN=5008;NS=2504;DP=15903;EAS_AF=0.6845;AMR_AF=0.7695;AFR_AF=0.6831;EUR_AF=0.6243;SAS_AF=0.6063;AA=N|||;VT=SNP
6	29919779	rs7747253	C	A	100	PASS	AC=3045;AF=0.608027;AN=5008;NS=2504;DP=19273;EAS_AF=0.6647;AMR_AF=0.6916;AFR_AF=0.5938;EUR_AF=0.5567;SAS_AF=0.5624;AA=c|||;VT=SNP
6	29919809	rs73725573	T	C	100	PASS	AC=144;AF=0.028754;AN=5008;NS=2504;DP=19189;EAS_AF=0.0149;AMR_AF=0.013;AFR_AF=0.0756;EUR_AF=0.0119;SAS_AF=0.0082;AA=t|||;VT=SNP
6	29919810	rs73725574	T	C	100	PASS	AC=144;AF=0.028754;AN=5008;NS=2504;DP=19166;EAS_AF=0.0149;AMR_AF=0.013;AFR_AF=0.0756;EUR_AF=0.0119;SAS_AF=0.0082;AA=t|||;VT=SNP
6	29919819	rs72845150	C	G	100	PASS	AC=769;AF=0.153554;AN=5008;NS=2504;DP=18906;EAS_AF=0.2054;AMR_AF=0.1772;AFR_AF=0.1271;EUR_AF=0.1133;SAS_AF=0.1605;AA=c|||;VT=SNP
6	29919963	rs16896724	G	T	100	PASS	AC=1536;AF=0.306709;AN=5008;NS=2504;DP=18993;EAS_AF=0.2996;AMR_AF=0.4107;AFR_AF=0.2769;EUR_AF=0.3598;SAS_AF=0.226;AA=g|||;VT=SNP
6	29919967	rs73725581	T	A	100	PASS	AC=144;AF=0.028754;AN=5008;NS=2504;DP=18866;EAS_AF=0.0139;AMR_AF=0.013;AFR_AF=0.0756;EUR_AF=0.0129;SAS_AF=0.0082;AA=t|||;VT=SNP
6	29920191	rs13201160	A	C	100	PASS	AC=1555;AF=0.310503;AN=5008;NS=2504;DP=19831;EAS_AF=0.2986;AMR_AF=0.4193;AFR_AF=0.2799;EUR_AF=0.3698;SAS_AF=0.226;AA=a|||;VT=SNP
6	29920207	rs73725585	C	A	100	PASS	AC=145;AF=0.0289537;AN=5008;NS=2504;DP=19687;EAS_AF=0.0149;AMR_AF=0.013;AFR_AF=0.0764;EUR_AF=0.0119;SAS_AF=0.0082;AA=c|||;VT=SNP
6	29920238	rs9260483	T	C	100	PASS	AC=3363;AF=0.671526;AN=5008;NS=2504;DP=19348;EAS_AF=0.6865;AMR_AF=0.7709;AFR_AF=0.6861;EUR_AF=0.6292;SAS_AF=0.6094;AA=N|||;VT=SNP
6	29920422	rs9260492	T	C	100	PASS	AC=3004;AF=0.59984;AN=5008;NS=2504;DP=18534;EAS_AF=0.6647;AMR_AF=0.6873;AFR_AF=0.5703;EUR_AF=0.5517;SAS_AF=0.5603;AA=t|||;VT=SNP
6	29920465	rs554052992	A	C	100	PASS	AC=4353;AF=0.869209;AN=5008;NS=2504;DP=17472;EAS_AF=0.9683;AMR_AF=0.8617;AFR_AF=0.7867;EUR_AF=0.8171;SAS_AF=0.9376;AA=N|||;VT=SNP
6	29920476	rs9260495	G	A	100	PASS	AC=397;AF=0.0792732;AN=5008;NS=2504;DP=17224;EAS_AF=0.0228;AMR_AF=0.0865;AFR_AF=0.1399;EUR_AF=0.0795;SAS_AF=0.0501;AA=g|||;VT=SNP
6	29920536	rs2975042	G	T	100	PASS	AC=3392;AF=0.677316;AN=5008;NS=2504;DP=17099;EAS_AF=0.6865;AMR_AF=0.7752;AFR_AF=0.7042;EUR_AF=0.6292;SAS_AF=0.6115;AA=t|||;VT=SNP
6	29920549	rs2916809	G	A	100	PASS	AC=3392;AF=0.677316;AN=5008;NS=2504;DP=17044;EAS_AF=0.6865;AMR_AF=0.7752;AFR_AF=0.7042;EUR_AF=0.6292;SAS_AF=0.6115;AA=a|||;VT=SNP
6	29920566	rs9260497	T	C	100	PASS	AC=221;AF=0.0441294;AN=5008;NS=2504;DP=17522;EAS_AF=0.0397;AMR_AF=0.0317;AFR_AF=0.0439;EUR_AF=0.0477;SAS_AF=0.0542;AA=t|||;VT=SNP
6	29920675	rs2975041	T	C	100	PASS	AC=1525;AF=0.304513;AN=5008;NS=2504;DP=18081;EAS_AF=0.2986;AMR_AF=0.4078;AFR_AF=0.2746;EUR_AF=0.3559;SAS_AF=0.2249;AA=t|||;VT=SNP
6	29920713	rs9260500	T	C	100	PASS	AC=3024;AF=0.603834;AN=5008;NS=2504;DP=17186;EAS_AF=0.6637;AMR_AF=0.6902;AFR_AF=0.587;EUR_AF=0.5477;SAS_AF=0.5613;AA=t|||;VT=SNP
6	29920954	rs1612063	G	A	100	PASS	AC=488;AF=0.0974441;AN=5008;NS=2504;DP=14079;EAS_AF=0.0208;AMR_AF=0.0562;AFR_AF=0.0938;EUR_AF=0.1312;SAS_AF=0.1759;AA=g|||;VT=SNP
6	29920994	rs9260516	G	A	100	PASS	AC=366;AF=0.0730831;AN=5008;NS=2504;DP=15711;EAS_AF=0.0228;AMR_AF=0.0908;AFR_AF=0.1067;EUR_AF=0.0835;SAS_AF=0.0562;AA=g|||;VT=SNP
6	29921001	rs11968268	G	C	100	PASS	AC=159;AF=0.0317492;AN=5008;NS=2504;DP=15832;EAS_AF=0.0169;AMR_AF=0.0144;AFR_AF=0.0832;EUR_AF=0.0129;SAS_AF=0.0092;AA=g|||;VT=SNP
6	29921012	rs9260517	T	A	100	PASS	AC=366;AF=0.0730831;AN=5008;NS=2504;DP=15998;EAS_AF=0.0228;AMR_AF=0.0908;AFR_AF=0.1067;EUR_AF=0.0835;SAS_AF=0.0562;AA=t|||;VT=SNP
6	29921034	rs28749167	T	C	100	PASS	AC=1708;AF=0.341054;AN=5008;NS=2504;DP=15766;EAS_AF=0.3462;AMR_AF=0.4352;AFR_AF=0.3169;EUR_AF=0.3698;SAS_AF=0.272;AA=t|||;VT=SNP
6	29921220	rs9260530	A	G	100	PASS	AC=3206;AF=0.640176;AN=5008;NS=2504;DP=10550;EAS_AF=0.6577;AMR_AF=0.745;AFR_AF=0.6505;EUR_AF=0.6083;SAS_AF=0.5665;AA=N|||;VT=SNP
6	29921460	rs137886986	G	A	100	PASS	AC=843;AF=0.168331;AN=5008;NS=2504;DP=13561;EAS_AF=0.2401;AMR_AF=0.1859;AFR_AF=0.1369;EUR_AF=0.1123;SAS_AF=0.182;AA=g|||;VT=SNP
6	29921597	rs9260553	C	T	100	PASS	AC=364;AF=0.0726837;AN=5008;NS=2504;DP=14229;EAS_AF=0.0218;AMR_AF=0.0908;AFR_AF=0.1082;EUR_AF=0.0825;SAS_AF=0.0542;AA=c|||;VT=SNP
6	29921700	rs2517703	C	T	100	PASS	AC=1710;AF=0.341454;AN=5008;NS=2504;DP=14641;EAS_AF=0.3482;AMR_AF=0.4337;AFR_AF=0.3154;EUR_AF=0.3718;SAS_AF=0.273;AA=c|||;VT=SNP
6	29921773	rs9260555	T	C	100	PASS	AC=3250;AF=0.648962;AN=5008;NS=2504;DP=13918;EAS_AF=0.6587;AMR_AF=0.7493;AFR_AF=0.6717;EUR_AF=0.6163;SAS_AF=0.5706;AA=N|||;VT=SNP
6	29921779	rs9260557	C	T	100	PASS	AC=1189;AF=0.23742;AN=5008;NS=2504;DP=13817;EAS_AF=0.2619;AMR_AF=0.2738;AFR_AF=0.2368;EUR_AF=0.1918;SAS_AF=0.2342;AA=c|||;VT=SNP
6	29921822	rs9260559	A	C	100	PASS	AC=3230;AF=0.644968;AN=5008;NS=2504;DP=13896;EAS_AF=0.6558;AMR_AF=0.7464;AFR_AF=0.6604;EUR_AF=0.6173;SAS_AF=0.5695;AA=N|||;VT=SNP
6	29921877	rs9260564	T	C	100	PASS	AC=365;AF=0.0728834;AN=5008;NS=2504;DP=15507;EAS_AF=0.0228;AMR_AF=0.0908;AFR_AF=0.1059;EUR_AF=0.0845;SAS_AF=0.0552;AA=t|||;VT=SNP
6	29921999	rs77735985	G	A	100	PASS	AC=842;AF=0.168131;AN=5008;NS=2504;DP=15350;EAS_AF=0.2401;AMR_AF=0.1859;AFR_AF=0.1362;EUR_AF=0.1123;SAS_AF=0.182;AA=g|||;VT=SNP
6	29922090	rs9260569	A	C	100	PASS	AC=245;AF=0.0489217;AN=5008;NS=2504;DP=15188;EAS_AF=0.0466;AMR_AF=0.0346;AFR_AF=0.0492;EUR_AF=0.0497;SAS_AF=0.0603;AA=a|||;VT=SNP
6	29922215	rs5027914	G	A	100	PASS	AC=2853;AF=0.569688;AN=5008;NS=2504;DP=15467;EAS_AF=0.6329;AMR_AF=0.6542;AFR_AF=0.5492;EUR_AF=0.5298;SAS_AF=0.5133;AA=g|||;VT=SNP
6	29922299	rs9260575	T	G	100	PASS	AC=353;AF=0.0704872;AN=5008;NS=2504;DP=15958;EAS_AF=0.0228;AMR_AF=0.0865;AFR_AF=0.1021;EUR_AF=0.0815;SAS_AF=0.0542;AA=t|||;VT=SNP
6	29922391	rs9260579	T	C	100	PASS	AC=3266;AF=0.652157;AN=5008;NS=2504;DP=14518;EAS_AF=0.6736;AMR_AF=0.7522;AFR_AF=0.6626;EUR_AF=0.6213;SAS_AF=0.5767;AA=N|||;VT=SNP
6	29922421	rs9260581	T	G	100	PASS	AC=3233;AF=0.645567;AN=5008;NS=2504;DP=14498;EAS_AF=0.6716;AMR_AF=0.7435;AFR_AF=0.6566;EUR_AF=0.6133;SAS_AF=0.5675;AA=N|||;VT=SNP
6	29922492	rs9260587	A	G	100	PASS	AC=375;AF=0.0748802;AN=5008;NS=2504;DP=11683;EAS_AF=0.0238;AMR_AF=0.0879;AFR_AF=0.1142;EUR_AF=0.0845;SAS_AF=0.0552;AA=a|||;VT=SNP
6	29922653	rs9260599	A	C	100	PASS	AC=3353;AF=0.669529;AN=5008;NS=2504;DP=15833;EAS_AF=0.6845;AMR_AF=0.7608;AFR_AF=0.6868;EUR_AF=0.6312;SAS_AF=0.6053;AA=a|||;VT=SNP
6	29922667	rs28780071	C	T	100	PASS	AC=1515;AF=0.302516;AN=5008;NS=2504;DP=17113;EAS_AF=0.2966;AMR_AF=0.3991;AFR_AF=0.2738;EUR_AF=0.3559;SAS_AF=0.2239;AA=c|||;VT=SNP
6	29922740	rs16896742	A	G	100	PASS	AC=1892;AF=0.377796;AN=5008;NS=2504;DP=20831;EAS_AF=0.4008;AMR_AF=0.4625;AFR_AF=0.3487;EUR_AF=0.3857;SAS_AF=0.3252;AA=a|||;VT=SNP
6	29922754	rs9260603	C	T	100	PASS	AC=2333;AF=0.465855;AN=5008;NS=2504;DP=20663;EAS_AF=0.4425;AMR_AF=0.562;AFR_AF=0.4826;EUR_AF=0.4712;SAS_AF=0.3937;AA=t|||;VT=SNP
6	29922760	rs9260604	A	C	100	PASS	AC=541;AF=0.108027;AN=5008;NS=2504;DP=20647;EAS_AF=0.0595;AMR_AF=0.1167;AFR_AF=0.1687;EUR_AF=0.0944;SAS_AF=0.0838;AA=a|||;VT=SNP
6	29922797	rs9260605	C	A	100	PASS	AC=338;AF=0.067492;AN=5008;NS=2504;DP=21299;EAS_AF=0.0198;AMR_AF=0.0821;AFR_AF=0.0998;EUR_AF=0.0795;SAS_AF=0.0501;AA=c|||;VT=SNP
6	29922810	rs114839838	G	A	100	PASS	AC=425;AF=0.0848642;AN=5008;NS=2504;DP=21330;EAS_AF=0.1161;AMR_AF=0.0677;AFR_AF=0.0908;EUR_AF=0.0328;SAS_AF=0.1104;AA=g|||;VT=SNP
6	29922817	rs9260606	A	C	100	PASS	AC=338;AF=0.067492;AN=5008;NS=2504;DP=21120;EAS_AF=0.0198;AMR_AF=0.0821;AFR_AF=0.0998;EUR_AF=0.0795;SAS_AF=0.0501;AA=a|||;VT=SNP
6	29922885	rs72848146	C	T	100	PASS	AC=761;AF=0.151957;AN=5008;NS=2504;DP=17101;EAS_AF=0.2034;AMR_AF=0.1758;AFR_AF=0.1256;EUR_AF=0.1113;SAS_AF=0.1595;AA=c|||;VT=SNP
6	29922887	rs7763507	C	T	100	PASS	AC=3372;AF=0.673323;AN=5008;NS=2504;DP=17034;EAS_AF=0.6786;AMR_AF=0.7709;AFR_AF=0.7005;EUR_AF=0.6292;SAS_AF=0.6074;AA=t|||;VT=SNP
6	29923023	rs7767668	C	T	100	PASS	AC=2725;AF=0.544129;AN=5008;NS=2504;DP=20927;EAS_AF=0.5784;AMR_AF=0.6354;AFR_AF=0.5038;EUR_AF=0.5388;SAS_AF=0.5041;AA=t|||;VT=SNP
6	29923137	rs7768084	G	A	100	PASS	AC=3728;AF=0.744409;AN=5008;NS=2504;DP=18846;EAS_AF=0.7679;AMR_AF=0.7205;AFR_AF=0.7277;EUR_AF=0.7256;SAS_AF=0.7791;AA=a|||;VT=SNP
6	29923184	rs115644852	C	T	100	PASS	AC=761;AF=0.151957;AN=5008;NS=2504;DP=18355;EAS_AF=0.2054;AMR_AF=0.1744;AFR_AF=0.1256;EUR_AF=0.1103;SAS_AF=0.1595;AA=c|||;VT=SNP
6	29923227	rs9260628	G	A	100	PASS	AC=459;AF=0.0916534;AN=5008;NS=2504;DP=19557;EAS_AF=0.0188;AMR_AF=0.0476;AFR_AF=0.087;EUR_AF=0.1272;SAS_AF=0.1677;AA=g|||;VT=SNP
6	29923239	rs9260629	G	T	100	PASS	AC=459;AF=0.0916534;AN=5008;NS=2504;DP=19623;EAS_AF=0.0188;AMR_AF=0.0476;AFR_AF=0.087;EUR_AF=0.1272;SAS_AF=0.1677;AA=g|||;VT=SNP
6	29923340	rs79857957	C	T	100	PASS	AC=440;AF=0.0878594;AN=5008;NS=2504;DP=20835;EAS_AF=0.12;AMR_AF=0.0692;AFR_AF=0.0938;EUR_AF=0.0328;SAS_AF=0.1166;AA=t|||;VT=SNP
6	29923351	rs2904758	G	A	100	PASS	AC=3530;AF=0.704872;AN=5008;NS=2504;DP=20874;EAS_AF=0.8234;AMR_AF=0.7017;AFR_AF=0.5726;EUR_AF=0.7018;SAS_AF=0.7669;AA=g|||;VT=SNP
6	29923370	rs78993465	G	A	100	PASS	AC=441;AF=0.0880591;AN=5008;NS=2504;DP=20945;EAS_AF=0.12;AMR_AF=0.0706;AFR_AF=0.0938;EUR_AF=0.0328;SAS_AF=0.1166;AA=g|||;VT=SNP
6	29923413	rs9260638	G	A	100	PASS	AC=221;AF=0.0441294;AN=5008;NS=2504;DP=20369;EAS_AF=0.0387;AMR_AF=0.0317;AFR_AF=0.0446;EUR_AF=0.0477;SAS_AF=0.0542;AA=g|||;VT=SNP
6	29923421	rs3115636	T	G	100	PASS	AC=1521;AF=0.303714;AN=5008;NS=2504;DP=19872;EAS_AF=0.2986;AMR_AF=0.4049;AFR_AF=0.2716;EUR_AF=0.3569;SAS_AF=0.226;AA=t|||;VT=SNP
6	29923433	rs9260640	C	T	100	PASS	AC=340;AF=0.0678914;AN=5008;NS=2504;DP=19654;EAS_AF=0.0218;AMR_AF=0.0821;AFR_AF=0.0998;EUR_AF=0.0795;SAS_AF=0.0501;AA=c|||;VT=SNP
6	29923470	rs9260641	C	A	100	PASS	AC=476;AF=0.0950479;AN=5008;NS=2504;DP=18604;EAS_AF=0.0764;AMR_AF=0.0965;AFR_AF=0.1316;EUR_AF=0.0875;SAS_AF=0.0716;AA=c|||;VT=SNP
6	29923489	rs62392214	T	A	100	PASS	AC=510;AF=0.101837;AN=5008;NS=2504;DP=17072;EAS_AF=0.2629;AMR_AF=0.0403;AFR_AF=0.0008;EUR_AF=0.0596;SAS_AF=0.1595;AA=t|||;VT=SNP
6	29923503	rs2571389	T	C	100	PASS	AC=3002;AF=0.599441;AN=5008;NS=2504;DP=16699;EAS_AF=0.6528;AMR_AF=0.6844;AFR_AF=0.5825;EUR_AF=0.5487;SAS_AF=0.5593;AA=t|||;VT=SNP
6	29923522	rs6933352	C	T	100	PASS	AC=1496;AF=0.298722;AN=5008;NS=2504;DP=16964;EAS_AF=0.3641;AMR_AF=0.281;AFR_AF=0.3116;EUR_AF=0.1928;SAS_AF=0.3354;AA=c|||;VT=SNP
6	29923554	rs2571390	T	C	100	PASS	AC=3504;AF=0.699681;AN=5008;NS=2504;DP=16033;EAS_AF=0.6875;AMR_AF=0.804;AFR_AF=0.7595;EUR_AF=0.6481;SAS_AF=0.6104;AA=N|||;VT=SNP
6	29923580	rs2844810	G	C	100	PASS	AC=3364;AF=0.671725;AN=5008;NS=2504;DP=15570;EAS_AF=0.6865;AMR_AF=0.7709;AFR_AF=0.6876;EUR_AF=0.6282;SAS_AF=0.6094;AA=N|||;VT=SNP
6	29923581	rs9260642	A	G	100	PASS	AC=221;AF=0.0441294;AN=5008;NS=2504;DP=15543;EAS_AF=0.0387;AMR_AF=0.0317;AFR_AF=0.0446;EUR_AF=0.0477;SAS_AF=0.0542;AA=a|||;VT=SNP
6	29923617	rs76828548	T	G	100	PASS	AC=465;AF=0.0928514;AN=5008;NS=2504;DP=14874;EAS_AF=0.0347;AMR_AF=0.0937;AFR_AF=0.1679;EUR_AF=0.0885;SAS_AF=0.0552;AA=t|||;VT=SNP
6	29923691	rs75880927	T	G	100	PASS	AC=144;AF=0.028754;AN=5008;NS=2504;DP=16594;EAS_AF=0.0149;AMR_AF=0.013;AFR_AF=0.0756;EUR_AF=0.0119;SAS_AF=0.0082;AA=t|||;VT=SNP
6	29923838	rs2571391	A	C	100	PASS	AC=1516;AF=0.302716;AN=5008;NS=2504;DP=16718;EAS_AF=0.2986;AMR_AF=0.4006;AFR_AF=0.27;EUR_AF=0.3569;SAS_AF=0.226;AA=a|||;VT=SNP
6	29923941	rs436003	T	A	100	PASS	AC=932;AF=0.186102;AN=5008;NS=2504;DP=15359;EAS_AF=0.255;AMR_AF=0.0879;AFR_AF=0.0877;EUR_AF=0.1859;SAS_AF=0.318;AA=t|||;VT=SNP
6	29924123	rs115694430	T	G	100	PASS	AC=451;AF=0.0900559;AN=5008;NS=2504;DP=16161;EAS_AF=0.122;AMR_AF=0.0706;AFR_AF=0.0961;EUR_AF=0.0338;SAS_AF=0.1207;AA=t|||;VT=SNP
6	29924159	rs41265804	C	G	100	PASS	AC=1133;AF=0.226238;AN=5008;NS=2504;DP=16277;EAS_AF=0.2688;AMR_AF=0.2118;AFR_AF=0.2194;EUR_AF=0.1978;SAS_AF=0.2311;AA=c|||;VT=SNP
6	29924166	rs73725597	A	T	100	PASS	AC=144;AF=0.028754;AN=5008;NS=2504;DP=16299;EAS_AF=0.0149;AMR_AF=0.013;AFR_AF=0.0756;EUR_AF=0.0119;SAS_AF=0.0082;AA=a|||;VT=SNP
6	29924220	rs2571392	G	A	100	PASS	AC=1419;AF=0.283347;AN=5008;NS=2504;DP=15953;EAS_AF=0.3026;AMR_AF=0.3948;AFR_AF=0.2073;EUR_AF=0.3429;SAS_AF=0.226;AA=g|||;VT=SNP
6	29924359	rs2735089	A	G	100	PASS	AC=1946;AF=0.388578;AN=5008;NS=2504;DP=14561;EAS_AF=0.3492;AMR_AF=0.5029;AFR_AF=0.3941;EUR_AF=0.4423;SAS_AF=0.2853;AA=N|||;VT=SNP
6	29924386	rs2571393	T	C	100	PASS	AC=1926;AF=0.384585;AN=5008;NS=2504;DP=16415;EAS_AF=0.3512;AMR_AF=0.5;AFR_AF=0.382;EUR_AF=0.4414;SAS_AF=0.2822;AA=N|||;VT=SNP
6	29924389	rs2571394	A	G	100	PASS	AC=1580;AF=0.315495;AN=5008;NS=2504;DP=16543;EAS_AF=0.3274;AMR_AF=0.4179;AFR_AF=0.2784;EUR_AF=0.3608;SAS_AF=0.2342;AA=a|||;VT=SNP
6	29924425	rs3893538	T	C	100	PASS	AC=1583;AF=0.316094;AN=5008;NS=2504;DP=17484;EAS_AF=0.3353;AMR_AF=0.2637;AFR_AF=0.3457;EUR_AF=0.2266;SAS_AF=0.3855;AA=C|||;VT=SNP
6	29924440	rs17179851	T	C	100	PASS	AC=837;AF=0.167133;AN=5008;NS=2504;DP=17849;EAS_AF=0.2103;AMR_AF=0.1354;AFR_AF=0.177;EUR_AF=0.1302;SAS_AF=0.1697;AA=T|||;VT=SNP
6	29924496	rs17186258	T	C	100	PASS	AC=270;AF=0.0539137;AN=5008;NS=2504;DP=18838;EAS_AF=0.0169;AMR_AF=0.0432;AFR_AF=0.1354;EUR_AF=0.0298;SAS_AF=0.0143;AA=t|||;VT=SNP
6	29924542	rs1808199	G	T	100	PASS	AC=356;AF=0.0710863;AN=5008;NS=2504;DP=18099;EAS_AF=0.0218;AMR_AF=0.085;AFR_AF=0.1006;EUR_AF=0.0924;SAS_AF=0.0501;AA=G|||;VT=SNP
6	29924555	rs1808198	A	G	100	PASS	AC=357;AF=0.0712859;AN=5008;NS=2504;DP=18084;EAS_AF=0.0228;AMR_AF=0.0879;AFR_AF=0.0998;EUR_AF=0.0915;SAS_AF=0.0501;AA=A|||;VT=SNP
6	29924713	rs73415987	G	A	100	PASS	AC=185;AF=0.0369409;AN=5008;NS=2504;DP=18467;EAS_AF=0.0248;AMR_AF=0.0231;AFR_AF=0.0877;EUR_AF=0.0129;SAS_AF=0.0153;AA=G|||;VT=SNP
6	29924728	rs892666	T	C	100	PASS	AC=3108;AF=0.620607;AN=5008;NS=2504;DP=18969;EAS_AF=0.5486;AMR_AF=0.6412;AFR_AF=0.6558;EUR_AF=0.673;SAS_AF=0.5787;AA=C|||;VT=SNP
6	29924779	rs12665039	T	C	100	PASS	AC=410;AF=0.081869;AN=5008;NS=2504;DP=19143;EAS_AF=0.121;AMR_AF=0.0562;AFR_AF=0.0711;EUR_AF=0.0298;SAS_AF=0.1278;AA=T|||;VT=SNP
6	29924822	rs428905	G	A	100	PASS	AC=634;AF=0.126597;AN=5008;NS=2504;DP=18048;EAS_AF=0.1409;AMR_AF=0.1182;AFR_AF=0.1581;EUR_AF=0.0656;SAS_AF=0.138;AA=A|||;VT=SNP
6	29924831	rs429511	T	C	100	PASS	AC=458;AF=0.0914537;AN=5008;NS=2504;DP=17754;EAS_AF=0.0188;AMR_AF=0.0533;AFR_AF=0.0817;EUR_AF=0.1322;SAS_AF=0.1646;AA=T|||;VT=SNP
6	29924833	rs9260671	T	A	100	PASS	AC=4403;AF=0.879193;AN=5008;NS=2504;DP=17736;EAS_AF=0.9504;AMR_AF=0.8804;AFR_AF=0.8427;EUR_AF=0.839;SAS_AF=0.8957;AA=A|||;VT=SNP
6	29924889	rs2517702	C	A	100	PASS	AC=1534;AF=0.30631;AN=5008;NS=2504;DP=17802;EAS_AF=0.3036;AMR_AF=0.415;AFR_AF=0.2731;EUR_AF=0.3499;SAS_AF=0.2321;AA=C|||;VT=SNP
6	29924996	rs9260672	C	T	100	PASS	AC=224;AF=0.0447284;AN=5008;NS=2504;DP=18179;EAS_AF=0.0407;AMR_AF=0.0331;AFR_AF=0.0439;EUR_AF=0.0487;SAS_AF=0.0542;AA=C|||;VT=SNP
6	29925134	rs10947038	G	A	100	PASS	AC=447;AF=0.0892572;AN=5008;NS=2504;DP=19978;EAS_AF=0.119;AMR_AF=0.072;AFR_AF=0.0961;EUR_AF=0.0318;SAS_AF=0.1207;AA=G|||;VT=SNP
6	29925268	rs17186335	C	A	100	PASS	AC=266;AF=0.053115;AN=5008;NS=2504;DP=19629;EAS_AF=0.0188;AMR_AF=0.0331;AFR_AF=0.0038;EUR_AF=0.0567;SAS_AF=0.1656;AA=C|||;VT=SNP
6	29925281	rs117485380	C	G	100	PASS	AC=471;AF=0.0940495;AN=5008;NS=2504;DP=19587;EAS_AF=0.2321;AMR_AF=0.0403;AFR_AF=0.0008;EUR_AF=0.0596;SAS_AF=0.1513;AA=C|||;VT=SNP
6	29925438	rs11757135	C	T	100	PASS	AC=446;AF=0.0890575;AN=5008;NS=2504;DP=21171;EAS_AF=0.119;AMR_AF=0.072;AFR_AF=0.0953;EUR_AF=0.0318;SAS_AF=0.1207;AA=C|||;VT=SNP
6	29925877	rs62392216	G	A	100	PASS	AC=472;AF=0.0942492;AN=5008;NS=2504;DP=21837;EAS_AF=0.2321;AMR_AF=0.0403;AFR_AF=0.0008;EUR_AF=0.0596;SAS_AF=0.1524;AA=G|||;VT=SNP
6	29925972	rs2517701	A	T	100	PASS	AC=1537;AF=0.306909;AN=5008;NS=2504;DP=20227;EAS_AF=0.3046;AMR_AF=0.4164;AFR_AF=0.2731;EUR_AF=0.3569;SAS_AF=0.226;AA=A|||;VT=SNP
6	29926192	rs2735086	G	T	100	PASS	AC=1291;AF=0.257788;AN=5008;NS=2504;DP=20038;EAS_AF=0.249;AMR_AF=0.2176;AFR_AF=0.211;EUR_AF=0.2783;SAS_AF=0.3374;AA=G|||;VT=SNP
6	29926379	rs2975039	T	C	100	PASS	AC=761;AF=0.151957;AN=5008;NS=2504;DP=18539;EAS_AF=0.0308;AMR_AF=0.1844;AFR_AF=0.2663;EUR_AF=0.1262;SAS_AF=0.1258;AA=T|||;VT=SNP
6	29926389	rs115200927	G	A	100	PASS	AC=471;AF=0.0940495;AN=5008;NS=2504;DP=18932;EAS_AF=0.2321;AMR_AF=0.0403;AFR_AF=0.0008;EUR_AF=0.0596;SAS_AF=0.1513;AA=G|||;VT=SNP
6	29926415	rs115280716	C	A	100	PASS	AC=471;AF=0.0940495;AN=5008;NS=2504;DP=19768;EAS_AF=0.2321;AMR_AF=0.0403;AFR_AF=0.0008;EUR_AF=0.0596;SAS_AF=0.1513;AA=C|||;VT=SNP
6	29926461	rs2905760	A	C	100	PASS	AC=760;AF=0.151757;AN=5008;NS=2504;DP=20512;EAS_AF=0.0308;AMR_AF=0.1844;AFR_AF=0.2655;EUR_AF=0.1262;SAS_AF=0.1258;AA=C|||;VT=SNP
6	29926476	rs9260682	A	T	100	PASS	AC=760;AF=0.151757;AN=5008;NS=2504;DP=20740;EAS_AF=0.0308;AMR_AF=0.1844;AFR_AF=0.2655;EUR_AF=0.1262;SAS_AF=0.1258;AA=A|||;VT=SNP
6	29926487	rs9260683	T	C	100	PASS	AC=760;AF=0.151757;AN=5008;NS=2504;DP=21042;EAS_AF=0.0308;AMR_AF=0.1844;AFR_AF=0.2655;EUR_AF=0.1262;SAS_AF=0.1258;AA=T|||;VT=SNP
6	29926597	rs1632994	T	C	100	PASS	AC=2633;AF=0.525759;AN=5008;NS=2504;DP=20780;EAS_AF=0.5754;AMR_AF=0.5879;AFR_AF=0.5197;EUR_AF=0.5278;SAS_AF=0.4366;AA=T|||;VT=SNP
6	29926654	rs9260684	C	T	100	PASS	AC=760;AF=0.151757;AN=5008;NS=2504;DP=20104;EAS_AF=0.0308;AMR_AF=0.1844;AFR_AF=0.2655;EUR_AF=0.1262;SAS_AF=0.1258;AA=C|||;VT=SNP
6	29926696	rs9260686	T	C	100	PASS	AC=760;AF=0.151757;AN=5008;NS=2504;DP=20314;EAS_AF=0.0308;AMR_AF=0.1844;AFR_AF=0.2655;EUR_AF=0.1262;SAS_AF=0.1258;AA=T|||;VT=SNP
6	29926940	rs2523939	A	G	100	PASS	AC=770;AF=0.153754;AN=5008;NS=2504;DP=21099;EAS_AF=0.0317;AMR_AF=0.1859;AFR_AF=0.2678;EUR_AF=0.1272;SAS_AF=0.1299;AA=A|||;VT=SNP
6	29926951	rs2517697	T	C	100	PASS	AC=770;AF=0.153754;AN=5008;NS=2504;DP=21128;EAS_AF=0.0317;AMR_AF=0.1859;AFR_AF=0.2678;EUR_AF=0.1272;SAS_AF=0.1299;AA=T|||;VT=SNP
6	29926976	rs2523938	A	G	100	PASS	AC=899;AF=0.179513;AN=5008;NS=2504;DP=21061;EAS_AF=0.0317;AMR_AF=0.2176;AFR_AF=0.3366;EUR_AF=0.1461;SAS_AF=0.1268;AA=G|||;VT=SNP
6	29927014	rs114905642	A	C	100	PASS	AC=471;AF=0.0940495;AN=5008;NS=2504;DP=21218;EAS_AF=0.2321;AMR_AF=0.0403;AFR_AF=0.0008;EUR_AF=0.0596;SAS_AF=0.1513;AA=A|||;VT=SNP
6	29927095	rs2735085	G	A	100	PASS	AC=1226;AF=0.244808;AN=5008;NS=2504;DP=21242;EAS_AF=0.2629;AMR_AF=0.2219;AFR_AF=0.264;EUR_AF=0.1859;SAS_AF=0.2771;AA=G|||;VT=SNP
6	29927168	rs2394246	G	T	100	PASS	AC=1233;AF=0.246206;AN=5008;NS=2504;DP=21030;EAS_AF=0.2629;AMR_AF=0.2233;AFR_AF=0.267;EUR_AF=0.1869;SAS_AF=0.2781;AA=G|||;VT=SNP
6	29927221	rs2523937	C	G	100	PASS	AC=1231;AF=0.245807;AN=5008;NS=2504;DP=19976;EAS_AF=0.2639;AMR_AF=0.2233;AFR_AF=0.2663;EUR_AF=0.1859;SAS_AF=0.2771;AA=G|||;VT=SNP
6	29927303	rs2571398	C	T	100	PASS	AC=757;AF=0.151158;AN=5008;NS=2504;DP=20602;EAS_AF=0.0308;AMR_AF=0.183;AFR_AF=0.264;EUR_AF=0.1262;SAS_AF=0.1258;AA=C|||;VT=SNP
6	29927463	rs2735083	G	T	100	PASS	AC=1227;AF=0.245008;AN=5008;NS=2504;DP=21945;EAS_AF=0.2629;AMR_AF=0.2219;AFR_AF=0.2648;EUR_AF=0.1859;SAS_AF=0.2771;AA=G|||;VT=SNP
6	29927534	rs9260693	A	C	100	PASS	AC=224;AF=0.0447284;AN=5008;NS=2504;DP=21291;EAS_AF=0.0417;AMR_AF=0.0317;AFR_AF=0.0431;EUR_AF=0.0487;SAS_AF=0.0552;AA=A|||;VT=SNP
6	29927610	rs2523936	A	G	100	PASS	AC=1253;AF=0.2502;AN=5008;NS=2504;DP=18701;EAS_AF=0.2639;AMR_AF=0.2277;AFR_AF=0.2776;EUR_AF=0.1869;SAS_AF=0.2802;AA=G|||;VT=SNP
6	29927611	rs2517696	T	C	100	PASS	AC=2665;AF=0.532149;AN=5008;NS=2504;DP=18789;EAS_AF=0.5764;AMR_AF=0.5922;AFR_AF=0.5378;EUR_AF=0.5298;SAS_AF=0.4387;AA=C|||;VT=SNP
6	29927629	rs2517695	G	A	100	PASS	AC=1255;AF=0.250599;AN=5008;NS=2504;DP=18798;EAS_AF=0.2639;AMR_AF=0.2277;AFR_AF=0.2791;EUR_AF=0.1869;SAS_AF=0.2802;AA=A|||;VT=SNP
6	29927722	rs2571400	C	G	100	PASS	AC=2527;AF=0.504593;AN=5008;NS=2504;DP=18525;EAS_AF=0.5119;AMR_AF=0.4409;AFR_AF=0.4811;EUR_AF=0.4642;SAS_AF=0.6155;AA=G|||;VT=SNP
6	29927936	rs2735082	C	G	100	PASS	AC=1719;AF=0.343251;AN=5008;NS=2504;DP=18328;EAS_AF=0.3433;AMR_AF=0.4452;AFR_AF=0.3298;EUR_AF=0.4085;SAS_AF=0.2219;AA=C|||;VT=SNP
6	29928137	rs441808	T	C	100	PASS	AC=2649;AF=0.528954;AN=5008;NS=2504;DP=16832;EAS_AF=0.5754;AMR_AF=0.5879;AFR_AF=0.5318;EUR_AF=0.5278;SAS_AF=0.4366;AA=C|||;VT=SNP
6	29928188	rs55897388	G	A	100	PASS	AC=473;AF=0.0944489;AN=5008;NS=2504;DP=17599;EAS_AF=0.2321;AMR_AF=0.0432;AFR_AF=0.0008;EUR_AF=0.0596;SAS_AF=0.1513;AA=g|||;VT=SNP
6	29928196	rs446787	C	T	100	PASS	AC=2516;AF=0.502396;AN=5008;NS=2504;DP=16897;EAS_AF=0.5744;AMR_AF=0.5562;AFR_AF=0.4629;EUR_AF=0.5099;SAS_AF=0.4356;AA=C|||;VT=SNP
6	29928270	rs437464	C	G	100	PASS	AC=3102;AF=0.619409;AN=5008;NS=2504;DP=17441;EAS_AF=0.6944;AMR_AF=0.6628;AFR_AF=0.6301;EUR_AF=0.5606;SAS_AF=0.5573;AA=G|||;VT=SNP
6	29928407	rs437289	A	G	100	PASS	AC=2516;AF=0.502396;AN=5008;NS=2504;DP=18097;EAS_AF=0.5744;AMR_AF=0.5562;AFR_AF=0.4629;EUR_AF=0.5099;SAS_AF=0.4356;AA=A|||;VT=SNP
6	29928485	rs1655916	T	C	100	PASS	AC=625;AF=0.1248;AN=5008;NS=2504;DP=18043;EAS_AF=0.2302;AMR_AF=0.1354;AFR_AF=0.0098;EUR_AF=0.1243;SAS_AF=0.1646;AA=T|||;VT=SNP
6	29928487	rs2508035	T	C	100	PASS	AC=1140;AF=0.227636;AN=5008;NS=2504;DP=17934;EAS_AF=0.2966;AMR_AF=0.3199;AFR_AF=0.1195;EUR_AF=0.3121;SAS_AF=0.1503;AA=T|||;VT=SNP
6	29928544	rs72500497	C	T	100	PASS	AC=449;AF=0.0896565;AN=5008;NS=2504;DP=18365;EAS_AF=0.119;AMR_AF=0.0735;AFR_AF=0.0961;EUR_AF=0.0318;SAS_AF=0.1217;AA=C|||;VT=SNP
6	29928557	rs116174003	G	A	100	PASS	AC=471;AF=0.0940495;AN=5008;NS=2504;DP=18493;EAS_AF=0.2321;AMR_AF=0.0403;AFR_AF=0.0008;EUR_AF=0.0596;SAS_AF=0.1513;AA=G|||;VT=SNP
6	29928575	rs378337	T	C	100	PASS	AC=3102;AF=0.619409;AN=5008;NS=2504;DP=18431;EAS_AF=0.6944;AMR_AF=0.6628;AFR_AF=0.6301;EUR_AF=0.5606;SAS_AF=0.5573;AA=C|||;VT=SNP
6	29928628	rs2904757	C	T	100	PASS	AC=2509;AF=0.500998;AN=5008;NS=2504;DP=18750;EAS_AF=0.5724;AMR_AF=0.5562;AFR_AF=0.4607;EUR_AF=0.508;SAS_AF=0.4356;AA=T|||;VT=SNP
6	29928649	rs2428521	T	G	100	PASS	AC=2512;AF=0.501597;AN=5008;NS=2504;DP=18930;EAS_AF=0.5744;AMR_AF=0.5548;AFR_AF=0.4607;EUR_AF=0.5099;SAS_AF=0.4356;AA=T|||;VT=SNP
6	29928815	rs17179957	T	A	100	PASS	AC=447;AF=0.0892572;AN=5008;NS=2504;DP=19207;EAS_AF=0.119;AMR_AF=0.072;AFR_AF=0.0961;EUR_AF=0.0318;SAS_AF=0.1207;AA=T|||;VT=SNP
6	29928826	rs2517692	C	T	100	PASS	AC=2517;AF=0.502596;AN=5008;NS=2504;DP=19196;EAS_AF=0.5744;AMR_AF=0.5576;AFR_AF=0.4629;EUR_AF=0.5099;SAS_AF=0.4356;AA=T|||;VT=SNP
6	29928838	rs2523935	G	A	100	PASS	AC=1305;AF=0.260583;AN=5008;NS=2504;DP=19390;EAS_AF=0.3115;AMR_AF=0.3357;AFR_AF=0.2088;EUR_AF=0.325;SAS_AF=0.1585;AA=G|||;VT=SNP
6	29929055	rs2517691	G	T	100	PASS	AC=2532;AF=0.505591;AN=5008;NS=2504;DP=21002;EAS_AF=0.5754;AMR_AF=0.5605;AFR_AF=0.4682;EUR_AF=0.5099;SAS_AF=0.4407;AA=T|||;VT=SNP
6	29929073	rs2517690	T	C	100	PASS	AC=3102;AF=0.619409;AN=5008;NS=2504;DP=20867;EAS_AF=0.6944;AMR_AF=0.6628;AFR_AF=0.6301;EUR_AF=0.5606;SAS_AF=0.5573;AA=C|||;VT=SNP
6	29929253	rs2517689	C	T	100	PASS	AC=2510;AF=0.501198;AN=5008;NS=2504;DP=19605;EAS_AF=0.5734;AMR_AF=0.5548;AFR_AF=0.4599;EUR_AF=0.5099;SAS_AF=0.4356;AA=C|||;VT=SNP
6	29929324	rs17179992	T	C	100	PASS	AC=471;AF=0.0940495;AN=5008;NS=2504;DP=20623;EAS_AF=0.2321;AMR_AF=0.0403;AFR_AF=0.0008;EUR_AF=0.0596;SAS_AF=0.1513;AA=T|||;VT=SNP
6	29929795	rs58015560	G	A	100	PASS	AC=146;AF=0.0291534;AN=5008;NS=2504;DP=22744;EAS_AF=0.0149;AMR_AF=0.013;AFR_AF=0.0772;EUR_AF=0.0119;SAS_AF=0.0082;AA=g|||;VT=SNP
6	29930402	rs62388660	T	C	100	PASS	AC=471;AF=0.0940495;AN=5008;NS=2504;DP=18742;EAS_AF=0.2321;AMR_AF=0.0403;AFR_AF=0.0008;EUR_AF=0.0596;SAS_AF=0.1513;AA=T|||;VT=SNP
6	29930451	rs2844807	T	C	100	PASS	AC=2515;AF=0.502196;AN=5008;NS=2504;DP=18559;EAS_AF=0.5734;AMR_AF=0.5562;AFR_AF=0.4629;EUR_AF=0.5099;SAS_AF=0.4356;AA=T|||;VT=SNP
6	29930466	rs2523934	A	G	100	PASS	AC=2653;AF=0.529752;AN=5008;NS=2504;DP=18208;EAS_AF=0.5744;AMR_AF=0.5893;AFR_AF=0.534;EUR_AF=0.5288;SAS_AF=0.4366;AA=G|||;VT=SNP
6	29930473	rs75367802	G	A	100	PASS	AC=450;AF=0.0898562;AN=5008;NS=2504;DP=18132;EAS_AF=0.12;AMR_AF=0.0735;AFR_AF=0.0961;EUR_AF=0.0318;SAS_AF=0.1217;AA=G|||;VT=SNP
6	29930496	rs4713269	A	T	100	PASS	AC=1285;AF=0.256589;AN=5008;NS=2504;DP=17982;EAS_AF=0.3105;AMR_AF=0.3329;AFR_AF=0.1967;EUR_AF=0.3241;SAS_AF=0.1585;AA=A|||;VT=SNP
6	29930619	rs7739434	G	A	100	PASS	AC=3920;AF=0.782748;AN=5008;NS=2504;DP=18633;EAS_AF=0.8641;AMR_AF=0.7824;AFR_AF=0.6498;EUR_AF=0.832;SAS_AF=0.8282;AA=G|||;VT=SNP
6	29930698	rs148590958	T	C	100	PASS	AC=126;AF=0.0251597;AN=5008;NS=2504;DP=20533;EAS_AF=0.0357;AMR_AF=0.0504;AFR_AF=0.0053;EUR_AF=0.0219;SAS_AF=0.0266;AA=T|||;VT=SNP
6	29930706	rs2394247	A	C	100	PASS	AC=1304;AF=0.260383;AN=5008;NS=2504;DP=20439;EAS_AF=0.3105;AMR_AF=0.3357;AFR_AF=0.2088;EUR_AF=0.325;SAS_AF=0.1585;AA=A|||;VT=SNP
6	29930939	rs56262516	G	A	100	PASS	AC=609;AF=0.121605;AN=5008;NS=2504;DP=19820;EAS_AF=0.2331;AMR_AF=0.0735;AFR_AF=0.0719;EUR_AF=0.0785;SAS_AF=0.1524;AA=A|||;VT=SNP
6	29931013	rs2517686	C	A	100	PASS	AC=1798;AF=0.359026;AN=5008;NS=2504;DP=18293;EAS_AF=0.3839;AMR_AF=0.3271;AFR_AF=0.4213;EUR_AF=0.2356;SAS_AF=0.3988;AA=A|||;VT=SNP
6	29931035	rs2517685	G	T	100	PASS	AC=1647;AF=0.328874;AN=5008;NS=2504;DP=18997;EAS_AF=0.3333;AMR_AF=0.4193;AFR_AF=0.3086;EUR_AF=0.4056;SAS_AF=0.2086;AA=G|||;VT=SNP
6	29931309	rs11756376	A	G	100	PASS	AC=449;AF=0.0896565;AN=5008;NS=2504;DP=20742;EAS_AF=0.12;AMR_AF=0.0735;AFR_AF=0.0961;EUR_AF=0.0318;SAS_AF=0.1207;AA=A|||;VT=SNP
6	29931376	rs9260717	C	T	100	PASS	AC=235;AF=0.0469249;AN=5008;NS=2504;DP=19026;EAS_AF=0.0417;AMR_AF=0.0331;AFR_AF=0.0431;EUR_AF=0.0497;SAS_AF=0.0644;AA=c|||;VT=SNP
6	29931390	rs9260718	T	G	100	PASS	AC=224;AF=0.0447284;AN=5008;NS=2504;DP=18614;EAS_AF=0.0417;AMR_AF=0.0317;AFR_AF=0.0431;EUR_AF=0.0487;SAS_AF=0.0552;AA=T|||;VT=SNP
6	29931419	rs9260720	G	A	100	PASS	AC=230;AF=0.0459265;AN=5008;NS=2504;DP=18742;EAS_AF=0.0437;AMR_AF=0.0317;AFR_AF=0.0431;EUR_AF=0.0487;SAS_AF=0.0593;AA=G|||;VT=SNP
6	29931564	rs2263288	G	A	100	PASS	AC=628;AF=0.125399;AN=5008;NS=2504;DP=22961;EAS_AF=0.2302;AMR_AF=0.1369;AFR_AF=0.0113;EUR_AF=0.1243;SAS_AF=0.1646;AA=G|||;VT=SNP
6	29931799	rs4628142	A	G	100	PASS	AC=3102;AF=0.619409;AN=5008;NS=2504;DP=18289;EAS_AF=0.6944;AMR_AF=0.6628;AFR_AF=0.6301;EUR_AF=0.5606;SAS_AF=0.5573;AA=a|||;VT=SNP
6	29931801	rs116451203	T	C	100	PASS	AC=449;AF=0.0896565;AN=5008;NS=2504;DP=18430;EAS_AF=0.12;AMR_AF=0.0735;AFR_AF=0.0961;EUR_AF=0.0318;SAS_AF=0.1207;AA=T|||;VT=SNP
6	29931841	rs143328784	C	T	100	PASS	AC=449;AF=0.0896565;AN=5008;NS=2504;DP=18678;EAS_AF=0.12;AMR_AF=0.0735;AFR_AF=0.0961;EUR_AF=0.0318;SAS_AF=0.1207;AA=C|||;VT=SNP
6	29931905	rs2517683	G	C	100	PASS	AC=2118;AF=0.422923;AN=5008;NS=2504;DP=17325;EAS_AF=0.5655;AMR_AF=0.4597;AFR_AF=0.3094;EUR_AF=0.4652;SAS_AF=0.3599;AA=g|||;VT=SNP
6	29931940	rs2252960	A	G	100	PASS	AC=2705;AF=0.540136;AN=5008;NS=2504;DP=18588;EAS_AF=0.6865;AMR_AF=0.5663;AFR_AF=0.4766;EUR_AF=0.5159;SAS_AF=0.4816;AA=G|||;VT=SNP
6	29931995	rs149964608	C	A	100	PASS	AC=448;AF=0.0894569;AN=5008;NS=2504;DP=19326;EAS_AF=0.12;AMR_AF=0.0735;AFR_AF=0.0953;EUR_AF=0.0318;SAS_AF=0.1207;AA=C|||;VT=SNP
6	29932007	rs2252963	G	A	100	PASS	AC=2963;AF=0.591653;AN=5008;NS=2504;DP=18627;EAS_AF=0.6935;AMR_AF=0.6297;AFR_AF=0.559;EUR_AF=0.5417;SAS_AF=0.5552;AA=G|||;VT=SNP
6	29932037	rs2252965	A	T	100	PASS	AC=1296;AF=0.258786;AN=5008;NS=2504;DP=17209;EAS_AF=0.249;AMR_AF=0.2176;AFR_AF=0.2141;EUR_AF=0.2783;SAS_AF=0.3384;AA=A|||;VT=SNP
6	29932109	rs2517682	G	T	100	PASS	AC=591;AF=0.118011;AN=5008;NS=2504;DP=18177;EAS_AF=0.1379;AMR_AF=0.1354;AFR_AF=0.121;EUR_AF=0.0706;SAS_AF=0.1299;AA=G|||;VT=SNP
6	29932230	rs9260729	C	T	100	PASS	AC=589;AF=0.117612;AN=5008;NS=2504;DP=16004;EAS_AF=0.0496;AMR_AF=0.1254;AFR_AF=0.1785;EUR_AF=0.0885;SAS_AF=0.1299;AA=C|||;VT=SNP
6	29932292	rs2523933	G	T	100	PASS	AC=1295;AF=0.258586;AN=5008;NS=2504;DP=16212;EAS_AF=0.249;AMR_AF=0.2176;AFR_AF=0.2141;EUR_AF=0.2783;SAS_AF=0.3374;AA=G|||;VT=SNP
6	29932330	rs2517681	T	C	100	PASS	AC=2961;AF=0.591254;AN=5008;NS=2504;DP=16133;EAS_AF=0.6935;AMR_AF=0.6297;AFR_AF=0.5567;EUR_AF=0.5417;SAS_AF=0.5562;AA=T|||;VT=SNP
6	29932380	rs2571402	A	T	100	PASS	AC=3102;AF=0.619409;AN=5008;NS=2504;DP=16320;EAS_AF=0.6944;AMR_AF=0.6628;AFR_AF=0.6301;EUR_AF=0.5606;SAS_AF=0.5573;AA=T|||;VT=SNP
6	29932433	rs9260733	G	A	100	PASS	AC=224;AF=0.0447284;AN=5008;NS=2504;DP=17317;EAS_AF=0.0417;AMR_AF=0.0317;AFR_AF=0.0431;EUR_AF=0.0487;SAS_AF=0.0552;AA=G|||;VT=SNP
6	29932666	rs9260734	G	A	100	PASS	AC=1232;AF=0.246006;AN=5008;NS=2504;DP=19157;EAS_AF=0.2609;AMR_AF=0.1744;AFR_AF=0.3162;EUR_AF=0.159;SAS_AF=0.2761;AA=G|||;VT=SNP
6	29932685	rs9260735	T	A	100	PASS	AC=1260;AF=0.251597;AN=5008;NS=2504;DP=18552;EAS_AF=0.2649;AMR_AF=0.1844;AFR_AF=0.3245;EUR_AF=0.162;SAS_AF=0.2791;AA=t|||;VT=SNP
6	29932738	rs9393984	G	C	100	PASS	AC=1157;AF=0.23103;AN=5008;NS=2504;DP=17804;EAS_AF=0.2946;AMR_AF=0.3228;AFR_AF=0.1316;EUR_AF=0.3131;SAS_AF=0.1503;AA=G|||;VT=SNP
6	29932809	rs9260736	C	T	100	PASS	AC=228;AF=0.0455272;AN=5008;NS=2504;DP=17534;EAS_AF=0.0456;AMR_AF=0.0317;AFR_AF=0.0431;EUR_AF=0.0487;SAS_AF=0.0552;AA=C|||;VT=SNP
6	29932860	rs2571403	G	A	100	PASS	AC=591;AF=0.118011;AN=5008;NS=2504;DP=19090;EAS_AF=0.1379;AMR_AF=0.1354;AFR_AF=0.121;EUR_AF=0.0706;SAS_AF=0.1299;AA=G|||;VT=SNP
6	29932862	rs2571404	C	T	100	PASS	AC=591;AF=0.118011;AN=5008;NS=2504;DP=19119;EAS_AF=0.1379;AMR_AF=0.1354;AFR_AF=0.121;EUR_AF=0.0706;SAS_AF=0.1299;AA=C|||;VT=SNP
6	29932865	rs9357088	G	T	100	PASS	AC=1139;AF=0.227436;AN=5008;NS=2504;DP=18940;EAS_AF=0.2946;AMR_AF=0.3213;AFR_AF=0.1195;EUR_AF=0.3121;SAS_AF=0.1503;AA=G|||;VT=SNP
6	29932897	rs3903160	G	A	100	PASS	AC=1277;AF=0.254992;AN=5008;NS=2504;DP=18603;EAS_AF=0.2956;AMR_AF=0.3545;AFR_AF=0.1906;EUR_AF=0.331;SAS_AF=0.1513;AA=G|||;VT=SNP
6	29933000	rs3873283	A	G	100	PASS	AC=1237;AF=0.247005;AN=5008;NS=2504;DP=21832;EAS_AF=0.2609;AMR_AF=0.1772;AFR_AF=0.3185;EUR_AF=0.159;SAS_AF=0.2761;AA=A|||;VT=SNP
6	29933159	rs2523932	A	G	100	PASS	AC=736;AF=0.146965;AN=5008;NS=2504;DP=18109;EAS_AF=0.1538;AMR_AF=0.1455;AFR_AF=0.1982;EUR_AF=0.0825;SAS_AF=0.138;AA=a|||;VT=SNP
6	29933169	rs2517679	T	A	100	PASS	AC=589;AF=0.117612;AN=5008;NS=2504;DP=18490;EAS_AF=0.1379;AMR_AF=0.1326;AFR_AF=0.121;EUR_AF=0.0706;SAS_AF=0.1299;AA=T|||;VT=SNP
6	29933225	rs2517678	C	T	100	PASS	AC=1707;AF=0.340855;AN=5008;NS=2504;DP=19773;EAS_AF=0.2956;AMR_AF=0.2723;AFR_AF=0.3306;EUR_AF=0.3608;SAS_AF=0.4294;AA=T|||;VT=SNP
6	29933236	rs9260740	T	C	100	PASS	AC=4398;AF=0.878195;AN=5008;NS=2504;DP=20204;EAS_AF=0.9435;AMR_AF=0.8804;AFR_AF=0.8449;EUR_AF=0.839;SAS_AF=0.8947;AA=C|||;VT=SNP
6	29933261	rs6457109	T	C	100	PASS	AC=630;AF=0.125799;AN=5008;NS=2504;DP=20957;EAS_AF=0.0635;AMR_AF=0.1196;AFR_AF=0.2474;EUR_AF=0.1193;SAS_AF=0.0368;AA=T|||;VT=SNP
6	29933320	rs114716190	A	G	100	PASS	AC=125;AF=0.0249601;AN=5008;NS=2504;DP=19376;EAS_AF=0.0357;AMR_AF=0.049;AFR_AF=0.0053;EUR_AF=0.0219;SAS_AF=0.0266;AA=A|||;VT=SNP
6	29933388	rs55829038	T	C	100	PASS	AC=147;AF=0.029353;AN=5008;NS=2504;DP=17787;EAS_AF=0.0159;AMR_AF=0.013;AFR_AF=0.0772;EUR_AF=0.0119;SAS_AF=0.0082;AA=T|||;VT=SNP
6	29933439	rs2844806	C	T	100	PASS	AC=2892;AF=0.577476;AN=5008;NS=2504;DP=15199;EAS_AF=0.5526;AMR_AF=0.4597;AFR_AF=0.6452;EUR_AF=0.505;SAS_AF=0.6697;AA=T|||;VT=SNP
6	29933881	rs6457110	T	A	100	PASS	AC=1926;AF=0.384585;AN=5008;NS=2504;DP=14266;EAS_AF=0.3601;AMR_AF=0.464;AFR_AF=0.4062;EUR_AF=0.4185;SAS_AF=0.2894;AA=A|||;VT=SNP
6	29933964	rs7769998	G	C	100	PASS	AC=640;AF=0.127796;AN=5008;NS=2504;DP=16534;EAS_AF=0.0496;AMR_AF=0.1311;AFR_AF=0.2088;EUR_AF=0.0944;SAS_AF=0.1309;AA=G|||;VT=SNP
6	29934022	rs6914699	T	C	100	PASS	AC=1959;AF=0.391174;AN=5008;NS=2504;DP=17798;EAS_AF=0.3591;AMR_AF=0.4769;AFR_AF=0.4221;EUR_AF=0.4304;SAS_AF=0.2812;AA=C|||;VT=SNP
6	29934080	rs6935024	C	T	100	PASS	AC=1286;AF=0.256789;AN=5008;NS=2504;DP=16246;EAS_AF=0.3105;AMR_AF=0.3329;AFR_AF=0.1974;EUR_AF=0.3241;SAS_AF=0.1585;AA=C|||;VT=SNP
6	29934109	rs2571405	A	G	100	PASS	AC=3221;AF=0.643171;AN=5008;NS=2504;DP=15439;EAS_AF=0.6091;AMR_AF=0.6816;AFR_AF=0.6203;EUR_AF=0.6968;SAS_AF=0.6268;AA=G|||;VT=SNP
6	29934163	rs6935053	A	C	100	PASS	AC=1279;AF=0.255391;AN=5008;NS=2504;DP=15739;EAS_AF=0.3095;AMR_AF=0.3343;AFR_AF=0.1974;EUR_AF=0.3181;SAS_AF=0.1575;AA=a|||;VT=SNP
6	29934170	rs6914900	T	G	100	PASS	AC=1279;AF=0.255391;AN=5008;NS=2504;DP=16023;EAS_AF=0.3095;AMR_AF=0.3343;AFR_AF=0.1974;EUR_AF=0.3181;SAS_AF=0.1575;AA=T|||;VT=SNP
6	29934348	rs17186475	A	C	100	PASS	AC=147;AF=0.029353;AN=5008;NS=2504;DP=19469;EAS_AF=0.0159;AMR_AF=0.013;AFR_AF=0.0772;EUR_AF=0.0119;SAS_AF=0.0082;AA=A|||;VT=SNP
6	29934543	rs2517677	G	A	100	PASS	AC=589;AF=0.117612;AN=5008;NS=2504;DP=17708;EAS_AF=0.1379;AMR_AF=0.1326;AFR_AF=0.121;EUR_AF=0.0706;SAS_AF=0.1299;AA=G|||;VT=SNP
6	29934697	rs4713270	G	A	100	PASS	AC=1284;AF=0.25639;AN=5008;NS=2504;DP=17004;EAS_AF=0.3105;AMR_AF=0.3329;AFR_AF=0.1967;EUR_AF=0.3231;SAS_AF=0.1585;AA=G|||;VT=SNP
6	29934891	rs3869062	A	G	100	PASS	AC=471;AF=0.0940495;AN=5008;NS=2504;DP=16610;EAS_AF=0.2321;AMR_AF=0.0403;AFR_AF=0.0008;EUR_AF=0.0596;SAS_AF=0.1513;AA=A|||;VT=SNP
6	29934947	rs2517676	C	T	100	PASS	AC=791;AF=0.157947;AN=5008;NS=2504;DP=16148;EAS_AF=0.1429;AMR_AF=0.1571;AFR_AF=0.1952;EUR_AF=0.1123;SAS_AF=0.1708;AA=C|||;VT=SNP
6	29935093	rs6941600	G	T	100	PASS	AC=1285;AF=0.256589;AN=5008;NS=2504;DP=14900;EAS_AF=0.3105;AMR_AF=0.3329;AFR_AF=0.1967;EUR_AF=0.3241;SAS_AF=0.1585;AA=G|||;VT=SNP
6	29935107	rs9260756	C	T	100	PASS	AC=621;AF=0.124002;AN=5008;NS=2504;DP=15403;EAS_AF=0.0496;AMR_AF=0.1282;AFR_AF=0.1967;EUR_AF=0.0934;SAS_AF=0.1309;AA=C|||;VT=SNP
6	29935108	rs9260757	A	G	100	PASS	AC=2063;AF=0.411941;AN=5008;NS=2504;DP=15419;EAS_AF=0.3611;AMR_AF=0.4971;AFR_AF=0.4766;EUR_AF=0.4374;SAS_AF=0.2904;AA=A|||;VT=SNP
6	29935166	rs9378188	G	A	100	PASS	AC=791;AF=0.157947;AN=5008;NS=2504;DP=16915;EAS_AF=0.249;AMR_AF=0.2464;AFR_AF=0.0182;EUR_AF=0.2237;SAS_AF=0.1227;AA=G|||;VT=SNP
6	29935230	rs6921094	T	C	100	PASS	AC=147;AF=0.029353;AN=5008;NS=2504;DP=19794;EAS_AF=0.0159;AMR_AF=0.013;AFR_AF=0.0772;EUR_AF=0.0119;SAS_AF=0.0082;AA=T|||;VT=SNP
6	29935250	rs3893464	G	A	100	PASS	AC=2559;AF=0.510982;AN=5008;NS=2504;DP=20401;EAS_AF=0.624;AMR_AF=0.415;AFR_AF=0.4115;EUR_AF=0.4503;SAS_AF=0.6595;AA=G|||;VT=SNP
6	29935372	rs9260759	C	T	100	PASS	AC=619;AF=0.123602;AN=5008;NS=2504;DP=17115;EAS_AF=0.0496;AMR_AF=0.1282;AFR_AF=0.1952;EUR_AF=0.0934;SAS_AF=0.1309;AA=C|||;VT=SNP
6	29935405	rs3893463	C	T	100	PASS	AC=2087;AF=0.416733;AN=5008;NS=2504;DP=16434;EAS_AF=0.3919;AMR_AF=0.3746;AFR_AF=0.41;EUR_AF=0.3907;SAS_AF=0.5082;AA=C|||;VT=SNP
6	29935576	rs4538750	G	A	100	PASS	AC=1442;AF=0.287939;AN=5008;NS=2504;DP=17675;EAS_AF=0.3115;AMR_AF=0.3689;AFR_AF=0.2799;EUR_AF=0.3439;SAS_AF=0.1595;AA=G|||;VT=SNP
6	29935590	rs4391295	C	T	100	PASS	AC=1443;AF=0.288139;AN=5008;NS=2504;DP=18512;EAS_AF=0.3115;AMR_AF=0.3689;AFR_AF=0.2806;EUR_AF=0.3439;SAS_AF=0.1595;AA=C|||;VT=SNP
6	29935798	rs4248140	T	C	100	PASS	AC=1529;AF=0.305312;AN=5008;NS=2504;DP=16383;EAS_AF=0.3522;AMR_AF=0.3674;AFR_AF=0.2519;EUR_AF=0.3738;SAS_AF=0.2147;AA=t|||;VT=SNP
6	29935806	rs2517674	G	T	100	PASS	AC=1658;AF=0.33107;AN=5008;NS=2504;DP=16016;EAS_AF=0.3829;AMR_AF=0.2911;AFR_AF=0.3495;EUR_AF=0.2167;SAS_AF=0.3988;AA=G|||;VT=SNP
6	29935843	rs4248141	G	A	100	PASS	AC=1301;AF=0.259784;AN=5008;NS=2504;DP=16543;EAS_AF=0.3095;AMR_AF=0.3343;AFR_AF=0.208;EUR_AF=0.325;SAS_AF=0.1585;AA=G|||;VT=SNP
6	29935849	rs4248142	C	T	100	PASS	AC=1301;AF=0.259784;AN=5008;NS=2504;DP=16589;EAS_AF=0.3095;AMR_AF=0.3343;AFR_AF=0.208;EUR_AF=0.325;SAS_AF=0.1585;AA=C|||;VT=SNP
6	29935850	rs6415118	G	A	100	PASS	AC=2958;AF=0.590655;AN=5008;NS=2504;DP=16593;EAS_AF=0.6329;AMR_AF=0.513;AFR_AF=0.5651;EUR_AF=0.495;SAS_AF=0.7352;AA=A|||;VT=SNP
6	29935891	rs4248143	C	T	100	PASS	AC=1286;AF=0.256789;AN=5008;NS=2504;DP=16996;EAS_AF=0.3105;AMR_AF=0.3329;AFR_AF=0.1967;EUR_AF=0.3241;SAS_AF=0.1595;AA=C|||;VT=SNP
6	29935997	rs17180093	A	C	100	PASS	AC=471;AF=0.0940495;AN=5008;NS=2504;DP=18552;EAS_AF=0.2321;AMR_AF=0.0403;AFR_AF=0.0008;EUR_AF=0.0596;SAS_AF=0.1513;AA=A|||;VT=SNP
6	29936106	rs17180107	A	C	100	PASS	AC=471;AF=0.0940495;AN=5008;NS=2504;DP=19361;EAS_AF=0.2321;AMR_AF=0.0403;AFR_AF=0.0008;EUR_AF=0.0596;SAS_AF=0.1513;AA=A|||;VT=SNP
6	29936269	rs73416648	C	G	100	PASS	AC=147;AF=0.029353;AN=5008;NS=2504;DP=20022;EAS_AF=0.0159;AMR_AF=0.013;AFR_AF=0.0772;EUR_AF=0.0119;SAS_AF=0.0082;AA=C|||;VT=SNP
6	29936307	rs4959037	A	T	100	PASS	AC=1447;AF=0.288938;AN=5008;NS=2504;DP=18953;EAS_AF=0.3115;AMR_AF=0.3689;AFR_AF=0.2844;EUR_AF=0.3439;SAS_AF=0.1585;AA=T|||;VT=SNP
6	29936351	rs4959038	G	A	100	PASS	AC=1285;AF=0.256589;AN=5008;NS=2504;DP=18621;EAS_AF=0.3105;AMR_AF=0.3329;AFR_AF=0.1967;EUR_AF=0.3241;SAS_AF=0.1585;AA=G|||;VT=SNP
6	29936404	rs6927487	T	C	100	PASS	AC=1441;AF=0.28774;AN=5008;NS=2504;DP=18254;EAS_AF=0.3115;AMR_AF=0.3689;AFR_AF=0.2791;EUR_AF=0.3439;SAS_AF=0.1595;AA=t|||;VT=SNP
6	29936408	rs12175093	A	G	100	PASS	AC=1304;AF=0.260383;AN=5008;NS=2504;DP=18115;EAS_AF=0.3105;AMR_AF=0.3357;AFR_AF=0.2088;EUR_AF=0.325;SAS_AF=0.1585;AA=a|||;VT=SNP
6	29936914	rs12193100	G	A	100	PASS	AC=1285;AF=0.256589;AN=5008;NS=2504;DP=18223;EAS_AF=0.3105;AMR_AF=0.3329;AFR_AF=0.1967;EUR_AF=0.3241;SAS_AF=0.1585;AA=G|||;VT=SNP
6	29937104	rs12193110	C	T	100	PASS	AC=1437;AF=0.286941;AN=5008;NS=2504;DP=20000;EAS_AF=0.3115;AMR_AF=0.3689;AFR_AF=0.2776;EUR_AF=0.3429;SAS_AF=0.1585;AA=T|||;VT=SNP
6	29937127	rs12206499	A	G	100	PASS	AC=1304;AF=0.260383;AN=5008;NS=2504;DP=20485;EAS_AF=0.3105;AMR_AF=0.3357;AFR_AF=0.2088;EUR_AF=0.325;SAS_AF=0.1585;AA=a|||;VT=SNP
6	29937148	rs565596575	T	C	100	PASS	AC=1438;AF=0.287141;AN=5008;NS=2504;DP=20140;EAS_AF=0.3105;AMR_AF=0.3674;AFR_AF=0.2799;EUR_AF=0.3439;SAS_AF=0.1575;AA=C|||;VT=SNP
6	29937242	rs2517673	G	A	100	PASS	AC=790;AF=0.157748;AN=5008;NS=2504;DP=19455;EAS_AF=0.1429;AMR_AF=0.1571;AFR_AF=0.1952;EUR_AF=0.1123;SAS_AF=0.1697;AA=G|||;VT=SNP
6	29937262	rs2517672	A	G	100	PASS	AC=1296;AF=0.258786;AN=5008;NS=2504;DP=19385;EAS_AF=0.249;AMR_AF=0.2176;AFR_AF=0.2156;EUR_AF=0.2783;SAS_AF=0.3364;AA=A|||;VT=SNP
6	29937304	rs9260768	A	G	100	PASS	AC=224;AF=0.0447284;AN=5008;NS=2504;DP=17728;EAS_AF=0.0417;AMR_AF=0.0317;AFR_AF=0.0431;EUR_AF=0.0487;SAS_AF=0.0552;AA=A|||;VT=SNP
6	29937493	rs4713274	G	C	100	PASS	AC=1139;AF=0.227436;AN=5008;NS=2504;DP=19171;EAS_AF=0.2946;AMR_AF=0.3199;AFR_AF=0.1188;EUR_AF=0.3121;SAS_AF=0.1524;AA=C|||;VT=SNP
6	29937541	rs11752303	G	A	100	PASS	AC=1134;AF=0.226438;AN=5008;NS=2504;DP=19250;EAS_AF=0.2937;AMR_AF=0.3184;AFR_AF=0.1188;EUR_AF=0.3111;SAS_AF=0.1503;AA=G|||;VT=SNP
6	29937579	rs73727624	C	T	100	PASS	AC=166;AF=0.033147;AN=5008;NS=2504;DP=19394;EAS_AF=0.0159;AMR_AF=0.0159;AFR_AF=0.0893;EUR_AF=0.0129;SAS_AF=0.0082;AA=C|||;VT=SNP
6	29937580	rs4713275	A	C	100	PASS	AC=1138;AF=0.227236;AN=5008;NS=2504;DP=19273;EAS_AF=0.2956;AMR_AF=0.3184;AFR_AF=0.1195;EUR_AF=0.3121;SAS_AF=0.1503;AA=A|||;VT=SNP
6	29937740	rs2256539	C	T	100	PASS	AC=2720;AF=0.543131;AN=5008;NS=2504;DP=15205;EAS_AF=0.5625;AMR_AF=0.5865;AFR_AF=0.4826;EUR_AF=0.6213;SAS_AF=0.4939;AA=C|||;VT=SNP
6	29937833	rs2256543	T	C	100	PASS	AC=3193;AF=0.63758;AN=5008;NS=2504;DP=20112;EAS_AF=0.7351;AMR_AF=0.6599;AFR_AF=0.6036;EUR_AF=0.5924;SAS_AF=0.6135;AA=C|||;VT=SNP
6	29937896	rs3202637	C	T	100	PASS	AC=3831;AF=0.764976;AN=5008;NS=2504;DP=21461;EAS_AF=0.7103;AMR_AF=0.8213;AFR_AF=0.7943;EUR_AF=0.7724;SAS_AF=0.7342;AA=T|||;VT=SNP
6	29937924	rs1061535	T	C	100	PASS	AC=4301;AF=0.858826;AN=5008;NS=2504;DP=22324;EAS_AF=0.9415;AMR_AF=0.8602;AFR_AF=0.795;EUR_AF=0.833;SAS_AF=0.8855;AA=C|||;VT=SNP
6	29937971	rs6939037	T	C	100	PASS	AC=823;AF=0.164337;AN=5008;NS=2504;DP=21889;EAS_AF=0.2381;AMR_AF=0.0994;AFR_AF=0.1551;EUR_AF=0.1213;SAS_AF=0.1912;AA=T|||;VT=SNP
6	29937977	rs2517671	A	G	100	PASS	AC=2134;AF=0.426118;AN=5008;NS=2504;DP=21704;EAS_AF=0.4891;AMR_AF=0.317;AFR_AF=0.3812;EUR_AF=0.3996;SAS_AF=0.5266;AA=G|||;VT=SNP
6	29938110	rs6916422	C	T	100	PASS	AC=1281;AF=0.255791;AN=5008;NS=2504;DP=19248;EAS_AF=0.3095;AMR_AF=0.3314;AFR_AF=0.1944;EUR_AF=0.3241;SAS_AF=0.1595;AA=C|||;VT=SNP
6	29938174	rs6916451	C	T	100	PASS	AC=1281;AF=0.255791;AN=5008;NS=2504;DP=18172;EAS_AF=0.3095;AMR_AF=0.3314;AFR_AF=0.1944;EUR_AF=0.3241;SAS_AF=0.1595;AA=C|||;VT=SNP
6	29938258	rs2523971	C	A	100	PASS	AC=1081;AF=0.215855;AN=5008;NS=2504;DP=18997;EAS_AF=0.249;AMR_AF=0.1902;AFR_AF=0.0885;EUR_AF=0.2565;SAS_AF=0.3303;AA=C|||;VT=SNP
6	29938293	rs17186566	A	T	100	PASS	AC=464;AF=0.0926518;AN=5008;NS=2504;DP=20651;EAS_AF=0.2321;AMR_AF=0.0317;AFR_AF=0.0008;EUR_AF=0.0586;SAS_AF=0.1513;AA=A|||;VT=SNP
6	29938368	rs9378141	A	C	100	PASS	AC=1150;AF=0.229633;AN=5008;NS=2504;DP=20526;EAS_AF=0.2788;AMR_AF=0.2853;AFR_AF=0.18;EUR_AF=0.2863;SAS_AF=0.1483;AA=A|||;VT=SNP
6	29938377	rs9404959	C	A	100	PASS	AC=1150;AF=0.229633;AN=5008;NS=2504;DP=20700;EAS_AF=0.2788;AMR_AF=0.2853;AFR_AF=0.18;EUR_AF=0.2863;SAS_AF=0.1483;AA=C|||;VT=SNP
6	29938455	rs12195260	G	A	100	PASS	AC=1299;AF=0.259385;AN=5008;NS=2504;DP=19960;EAS_AF=0.3095;AMR_AF=0.3343;AFR_AF=0.2073;EUR_AF=0.325;SAS_AF=0.1575;AA=G|||;VT=SNP
6	29938472	rs2523970	G	T	100	PASS	AC=1309;AF=0.261382;AN=5008;NS=2504;DP=19435;EAS_AF=0.251;AMR_AF=0.2205;AFR_AF=0.2231;EUR_AF=0.2783;SAS_AF=0.3354;AA=G|||;VT=SNP
6	29938487	rs12202241	T	G	100	PASS	AC=1280;AF=0.255591;AN=5008;NS=2504;DP=18233;EAS_AF=0.3095;AMR_AF=0.3314;AFR_AF=0.1952;EUR_AF=0.3241;SAS_AF=0.1575;AA=T|||;VT=SNP
6	29938507	rs12195207	C	T	100	PASS	AC=1315;AF=0.26258;AN=5008;NS=2504;DP=18383;EAS_AF=0.3274;AMR_AF=0.3372;AFR_AF=0.1967;EUR_AF=0.326;SAS_AF=0.1667;AA=C|||;VT=SNP
6	29938571	rs2571377	G	T	100	PASS	AC=1309;AF=0.261382;AN=5008;NS=2504;DP=19216;EAS_AF=0.251;AMR_AF=0.2205;AFR_AF=0.2231;EUR_AF=0.2783;SAS_AF=0.3354;AA=G|||;VT=SNP
6	29938674	rs2517670	G	C	100	PASS	AC=2589;AF=0.516973;AN=5008;NS=2504;DP=20235;EAS_AF=0.5605;AMR_AF=0.5519;AFR_AF=0.4175;EUR_AF=0.6024;SAS_AF=0.4939;AA=C|||;VT=SNP
6	29938716	rs2517669	T	C	100	PASS	AC=1308;AF=0.261182;AN=5008;NS=2504;DP=20563;EAS_AF=0.251;AMR_AF=0.2205;AFR_AF=0.2224;EUR_AF=0.2783;SAS_AF=0.3354;AA=t|||;VT=SNP
6	29938736	rs17180227	C	T	100	PASS	AC=464;AF=0.0926518;AN=5008;NS=2504;DP=20582;EAS_AF=0.2321;AMR_AF=0.0317;AFR_AF=0.0008;EUR_AF=0.0586;SAS_AF=0.1513;AA=C|||;VT=SNP
6	29938777	rs2523969	A	T	100	PASS	AC=1086;AF=0.216853;AN=5008;NS=2504;DP=21397;EAS_AF=0.1488;AMR_AF=0.2334;AFR_AF=0.295;EUR_AF=0.1501;SAS_AF=0.2382;AA=A|||;VT=SNP
6	29938853	rs2735080	T	G	100	PASS	AC=2591;AF=0.517372;AN=5008;NS=2504;DP=21312;EAS_AF=0.5625;AMR_AF=0.5519;AFR_AF=0.4198;EUR_AF=0.6024;SAS_AF=0.4908;AA=T|||;VT=SNP
6	29938932	rs2735079	T	C	100	PASS	AC=2600;AF=0.519169;AN=5008;NS=2504;DP=20200;EAS_AF=0.5655;AMR_AF=0.5519;AFR_AF=0.4228;EUR_AF=0.6024;SAS_AF=0.4928;AA=t|||;VT=SNP
6	29939148	rs2523968	A	T	100	PASS	AC=2590;AF=0.517173;AN=5008;NS=2504;DP=18681;EAS_AF=0.5625;AMR_AF=0.5519;AFR_AF=0.4175;EUR_AF=0.6024;SAS_AF=0.4928;AA=T|||;VT=SNP
6	29939195	rs2523967	G	C	100	PASS	AC=1083;AF=0.216254;AN=5008;NS=2504;DP=16827;EAS_AF=0.1478;AMR_AF=0.232;AFR_AF=0.2943;EUR_AF=0.1501;SAS_AF=0.2382;AA=G|||;VT=SNP
6	29939216	rs17180241	C	A	100	PASS	AC=881;AF=0.175919;AN=5008;NS=2504;DP=17013;EAS_AF=0.1429;AMR_AF=0.2075;AFR_AF=0.2201;EUR_AF=0.1083;SAS_AF=0.1973;AA=C|||;VT=SNP
6	29939240	rs2523966	G	A	100	PASS	AC=3305;AF=0.659944;AN=5008;NS=2504;DP=17893;EAS_AF=0.7321;AMR_AF=0.683;AFR_AF=0.6672;EUR_AF=0.6083;SAS_AF=0.6125;AA=G|||;VT=SNP
6	29939248	rs2523965	A	C	100	PASS	AC=1311;AF=0.261781;AN=5008;NS=2504;DP=18427;EAS_AF=0.253;AMR_AF=0.2205;AFR_AF=0.2231;EUR_AF=0.2783;SAS_AF=0.3354;AA=A|||;VT=SNP
6	29939294	rs2523964	C	T	100	PASS	AC=1284;AF=0.25639;AN=5008;NS=2504;DP=19911;EAS_AF=0.251;AMR_AF=0.2205;AFR_AF=0.2042;EUR_AF=0.2783;SAS_AF=0.3354;AA=C|||;VT=SNP
6	29939483	rs2523963	A	T	100	PASS	AC=1311;AF=0.261781;AN=5008;NS=2504;DP=17592;EAS_AF=0.253;AMR_AF=0.2205;AFR_AF=0.2231;EUR_AF=0.2783;SAS_AF=0.3354;AA=A|||;VT=SNP
6	29939544	rs2523962	G	A	100	PASS	AC=1312;AF=0.261981;AN=5008;NS=2504;DP=18617;EAS_AF=0.253;AMR_AF=0.2205;AFR_AF=0.2231;EUR_AF=0.2793;SAS_AF=0.3354;AA=G|||;VT=SNP
6	29939580	rs2523961	G	A	100	PASS	AC=880;AF=0.175719;AN=5008;NS=2504;DP=18559;EAS_AF=0.1429;AMR_AF=0.2075;AFR_AF=0.2194;EUR_AF=0.1083;SAS_AF=0.1973;AA=G|||;VT=SNP
6	29939677	rs9260794	A	T	100	PASS	AC=4061;AF=0.810903;AN=5008;NS=2504;DP=17805;EAS_AF=0.752;AMR_AF=0.853;AFR_AF=0.8434;EUR_AF=0.8211;SAS_AF=0.7873;AA=a|||;VT=SNP
6	29939852	rs435766	A	G	100	PASS	AC=2589;AF=0.516973;AN=5008;NS=2504;DP=16621;EAS_AF=0.5625;AMR_AF=0.5504;AFR_AF=0.4175;EUR_AF=0.6024;SAS_AF=0.4928;AA=G|||;VT=SNP
6	29939854	rs369073	C	T	100	PASS	AC=474;AF=0.0946486;AN=5008;NS=2504;DP=16847;EAS_AF=0.0198;AMR_AF=0.0562;AFR_AF=0.0893;EUR_AF=0.1332;SAS_AF=0.1667;AA=C|||;VT=SNP
6	29939885	rs380924	G	A	100	PASS	AC=2589;AF=0.516973;AN=5008;NS=2504;DP=17846;EAS_AF=0.5625;AMR_AF=0.5504;AFR_AF=0.4175;EUR_AF=0.6024;SAS_AF=0.4928;AA=A|||;VT=SNP
6	29939900	rs1264813	C	T	100	PASS	AC=628;AF=0.125399;AN=5008;NS=2504;DP=18332;EAS_AF=0.2321;AMR_AF=0.1383;AFR_AF=0.0098;EUR_AF=0.1243;SAS_AF=0.1636;AA=C|||;VT=SNP
6	29939952	rs2523960	T	C	100	PASS	AC=1311;AF=0.261781;AN=5008;NS=2504;DP=19334;EAS_AF=0.253;AMR_AF=0.2205;AFR_AF=0.2231;EUR_AF=0.2783;SAS_AF=0.3354;AA=t|||;VT=SNP
6	29939978	rs2523959	C	A	100	PASS	AC=1317;AF=0.262979;AN=5008;NS=2504;DP=19471;EAS_AF=0.255;AMR_AF=0.2205;AFR_AF=0.2231;EUR_AF=0.2783;SAS_AF=0.3395;AA=A|||;VT=SNP
6	29940106	rs2256820	G	A	100	PASS	AC=1080;AF=0.215655;AN=5008;NS=2504;DP=18191;EAS_AF=0.1478;AMR_AF=0.232;AFR_AF=0.2927;EUR_AF=0.1491;SAS_AF=0.2382;AA=G|||;VT=SNP
6	29940202	rs2523958	G	A	100	PASS	AC=1292;AF=0.257987;AN=5008;NS=2504;DP=20020;EAS_AF=0.251;AMR_AF=0.2248;AFR_AF=0.205;EUR_AF=0.2833;SAS_AF=0.3344;AA=G|||;VT=SNP
6	29940260	rs2523957	G	A	100	PASS	AC=2584;AF=0.515974;AN=5008;NS=2504;DP=21666;EAS_AF=0.5585;AMR_AF=0.5519;AFR_AF=0.4191;EUR_AF=0.6004;SAS_AF=0.4908;AA=A|||;VT=SNP
6	29940372	rs2256902	G	A	100	PASS	AC=848;AF=0.169329;AN=5008;NS=2504;DP=24438;EAS_AF=0.125;AMR_AF=0.1988;AFR_AF=0.2194;EUR_AF=0.1064;SAS_AF=0.1912;AA=G|||;VT=SNP
6	29940488	rs5009448	T	C	100	PASS	AC=3669;AF=0.732628;AN=5008;NS=2504;DP=18938;EAS_AF=0.6716;AMR_AF=0.7954;AFR_AF=0.7859;EUR_AF=0.7276;SAS_AF=0.684;AA=C|||;VT=SNP
6	29940504	rs6929675	G	T	100	PASS	AC=144;AF=0.028754;AN=5008;NS=2504;DP=19122;EAS_AF=0.0139;AMR_AF=0.013;AFR_AF=0.0764;EUR_AF=0.0119;SAS_AF=0.0082;AA=G|||;VT=SNP
6	29940679	rs2844805	G	A	100	PASS	AC=1494;AF=0.298323;AN=5008;NS=2504;DP=20239;EAS_AF=0.254;AMR_AF=0.2363;AFR_AF=0.3555;EUR_AF=0.2813;SAS_AF=0.3282;AA=G|||;VT=SNP
6	29940697	rs55702275	G	C	100	PASS	AC=145;AF=0.0289537;AN=5008;NS=2504;DP=20931;EAS_AF=0.0149;AMR_AF=0.013;AFR_AF=0.0764;EUR_AF=0.0119;SAS_AF=0.0082;AA=G|||;VT=SNP
6	29940750	rs2256919	C	A	100	PASS	AC=2664;AF=0.531949;AN=5008;NS=2504;DP=22086;EAS_AF=0.5635;AMR_AF=0.5504;AFR_AF=0.4652;EUR_AF=0.6024;SAS_AF=0.5041;AA=A|||;VT=SNP
6	29940786	rs2394249	A	T	100	PASS	AC=462;AF=0.0922524;AN=5008;NS=2504;DP=21951;EAS_AF=0.2312;AMR_AF=0.0317;AFR_AF=0.0008;EUR_AF=0.0567;SAS_AF=0.1524;AA=A|||;VT=SNP
6	29940814	rs2256922	C	T	100	PASS	AC=1383;AF=0.276158;AN=5008;NS=2504;DP=20799;EAS_AF=0.2569;AMR_AF=0.2248;AFR_AF=0.2708;EUR_AF=0.2773;SAS_AF=0.3384;AA=C|||;VT=SNP
6	29940943	rs4959010	T	C	100	PASS	AC=1276;AF=0.254792;AN=5008;NS=2504;DP=17391;EAS_AF=0.3075;AMR_AF=0.3285;AFR_AF=0.1944;EUR_AF=0.3231;SAS_AF=0.1595;AA=T|||;VT=SNP
6	29941011	rs56289102	C	T	100	PASS	AC=465;AF=0.0928514;AN=5008;NS=2504;DP=17613;EAS_AF=0.2321;AMR_AF=0.0317;AFR_AF=0.0008;EUR_AF=0.0586;SAS_AF=0.1524;AA=C|||;VT=SNP
6	29941184	rs2571376	C	T	100	PASS	AC=1385;AF=0.276558;AN=5008;NS=2504;DP=19371;EAS_AF=0.2569;AMR_AF=0.2233;AFR_AF=0.2708;EUR_AF=0.2793;SAS_AF=0.3395;AA=c|||;VT=SNP
6	29941400	rs2735078	A	G	100	PASS	AC=1385;AF=0.276558;AN=5008;NS=2504;DP=18215;EAS_AF=0.2569;AMR_AF=0.2233;AFR_AF=0.2708;EUR_AF=0.2793;SAS_AF=0.3395;AA=G|||;VT=SNP
6	29941431	rs9295825	G	A	100	PASS	AC=1138;AF=0.227236;AN=5008;NS=2504;DP=18464;EAS_AF=0.2917;AMR_AF=0.3141;AFR_AF=0.118;EUR_AF=0.3121;SAS_AF=0.1595;AA=G|||;VT=SNP
6	29941617	rs9260809	A	G	100	PASS	AC=2355;AF=0.470248;AN=5008;NS=2504;DP=17742;EAS_AF=0.4018;AMR_AF=0.4625;AFR_AF=0.5348;EUR_AF=0.4026;SAS_AF=0.5286;AA=A|||;VT=SNP
6	29941638	rs9260810	G	C	100	PASS	AC=3955;AF=0.789736;AN=5008;NS=2504;DP=17666;EAS_AF=0.7361;AMR_AF=0.8401;AFR_AF=0.795;EUR_AF=0.8121;SAS_AF=0.7791;AA=G|||;VT=SNP
6	29941769	rs437941	G	A	100	PASS	AC=2449;AF=0.489018;AN=5008;NS=2504;DP=18063;EAS_AF=0.4554;AMR_AF=0.5908;AFR_AF=0.5348;EUR_AF=0.4881;SAS_AF=0.3906;AA=G|||;VT=SNP
6	29941829	rs9366750	A	T	100	PASS	AC=1138;AF=0.227236;AN=5008;NS=2504;DP=16634;EAS_AF=0.2927;AMR_AF=0.3141;AFR_AF=0.118;EUR_AF=0.3121;SAS_AF=0.1585;AA=A|||;VT=SNP
6	29941851	rs116955874	G	T	100	PASS	AC=125;AF=0.0249601;AN=5008;NS=2504;DP=15964;EAS_AF=0.0357;AMR_AF=0.072;AFR_AF=0.0045;EUR_AF=0.0149;SAS_AF=0.0184;AA=G|||;VT=SNP
6	29941857	rs2523948	G	T	100	PASS	AC=2668;AF=0.532748;AN=5008;NS=2504;DP=15687;EAS_AF=0.5645;AMR_AF=0.5504;AFR_AF=0.4652;EUR_AF=0.6034;SAS_AF=0.5061;AA=g|||;VT=SNP
6	29941873	rs2523947	C	A	100	PASS	AC=1168;AF=0.233227;AN=5008;NS=2504;DP=15464;EAS_AF=0.1478;AMR_AF=0.2637;AFR_AF=0.3404;EUR_AF=0.164;SAS_AF=0.226;AA=C|||;VT=SNP
6	29941943	rs2523946	C	T	100	PASS	AC=2478;AF=0.494808;AN=5008;NS=2504;DP=14209;EAS_AF=0.4563;AMR_AF=0.5908;AFR_AF=0.5545;EUR_AF=0.4881;SAS_AF=0.3926;AA=T|||;VT=SNP
6	29942045	rs3823353	G	T	100	PASS	AC=1276;AF=0.254792;AN=5008;NS=2504;DP=13192;EAS_AF=0.3075;AMR_AF=0.3242;AFR_AF=0.1921;EUR_AF=0.3221;SAS_AF=0.1667;AA=G|||;VT=SNP
6	29942051	rs3823354	T	A	100	PASS	AC=1276;AF=0.254792;AN=5008;NS=2504;DP=12965;EAS_AF=0.3075;AMR_AF=0.3242;AFR_AF=0.1921;EUR_AF=0.3221;SAS_AF=0.1667;AA=T|||;VT=SNP
6	29942083	rs3823355	C	T	100	PASS	AC=1285;AF=0.256589;AN=5008;NS=2504;DP=12868;EAS_AF=0.3085;AMR_AF=0.3271;AFR_AF=0.1952;EUR_AF=0.3241;SAS_AF=0.1667;AA=C|||;VT=SNP
6	29942126	rs2844804	T	G	100	PASS	AC=2451;AF=0.489417;AN=5008;NS=2504;DP=13512;EAS_AF=0.4554;AMR_AF=0.5908;AFR_AF=0.5348;EUR_AF=0.4881;SAS_AF=0.3926;AA=G|||;VT=SNP
6	29942191	rs2232236	T	G	100	PASS	AC=4051;AF=0.808906;AN=5008;NS=2504;DP=11353;EAS_AF=0.7173;AMR_AF=0.853;AFR_AF=0.8684;EUR_AF=0.8231;SAS_AF=0.7771;AA=G|||;VT=SNP
6	29942205	rs3823358	G	A	100	PASS	AC=1283;AF=0.25619;AN=5008;NS=2504;DP=10432;EAS_AF=0.3075;AMR_AF=0.3271;AFR_AF=0.1944;EUR_AF=0.3241;SAS_AF=0.1667;AA=G|||;VT=SNP
6	29942293	rs3823359	G	C	100	PASS	AC=3834;AF=0.765575;AN=5008;NS=2504;DP=10983;EAS_AF=0.7123;AMR_AF=0.8112;AFR_AF=0.8056;EUR_AF=0.7674;SAS_AF=0.7321;AA=C|||;VT=SNP
6	29942324	rs2523945	T	C	100	PASS	AC=2479;AF=0.495008;AN=5008;NS=2504;DP=12745;EAS_AF=0.4573;AMR_AF=0.5908;AFR_AF=0.5545;EUR_AF=0.4881;SAS_AF=0.3926;AA=C|||;VT=SNP
6	29942384	rs36019691	T	C	100	PASS	AC=1283;AF=0.25619;AN=5008;NS=2504;DP=13767;EAS_AF=0.3075;AMR_AF=0.3285;AFR_AF=0.1944;EUR_AF=0.3241;SAS_AF=0.1656;AA=T|||;VT=SNP
6	29942386	rs35835721	T	G	100	PASS	AC=1283;AF=0.25619;AN=5008;NS=2504;DP=13732;EAS_AF=0.3075;AMR_AF=0.3285;AFR_AF=0.1944;EUR_AF=0.3241;SAS_AF=0.1656;AA=T|||;VT=SNP
6	29942401	rs9260823	C	G	100	PASS	AC=260;AF=0.0519169;AN=5008;NS=2504;DP=13994;EAS_AF=0.0387;AMR_AF=0.0389;AFR_AF=0.0628;EUR_AF=0.0567;SAS_AF=0.0552;AA=C|||;VT=SNP
6	29942439	rs9260824	G	A	100	PASS	AC=234;AF=0.0467252;AN=5008;NS=2504;DP=13833;EAS_AF=0.0377;AMR_AF=0.0346;AFR_AF=0.0499;EUR_AF=0.0517;SAS_AF=0.0552;AA=G|||;VT=SNP
6	29942448	rs41265816	G	C	100	PASS	AC=1281;AF=0.255791;AN=5008;NS=2504;DP=13804;EAS_AF=0.3075;AMR_AF=0.3271;AFR_AF=0.1944;EUR_AF=0.3241;SAS_AF=0.1646;AA=G|||;VT=SNP
6	29942487	rs453375	G	A	100	PASS	AC=1171;AF=0.233826;AN=5008;NS=2504;DP=14027;EAS_AF=0.1498;AMR_AF=0.2637;AFR_AF=0.3404;EUR_AF=0.164;SAS_AF=0.227;AA=A|||;VT=SNP
6	29942489	rs62388723	C	T	100	PASS	AC=465;AF=0.0928514;AN=5008;NS=2504;DP=14161;EAS_AF=0.2321;AMR_AF=0.0317;AFR_AF=0.0008;EUR_AF=0.0586;SAS_AF=0.1524;AA=C|||;VT=SNP
6	29942491	rs9260826	T	A	100	PASS	AC=260;AF=0.0519169;AN=5008;NS=2504;DP=14183;EAS_AF=0.0387;AMR_AF=0.0389;AFR_AF=0.0628;EUR_AF=0.0567;SAS_AF=0.0552;AA=T|||;VT=SNP
6	29942497	rs393282	C	T	100	PASS	AC=2452;AF=0.489617;AN=5008;NS=2504;DP=14512;EAS_AF=0.4573;AMR_AF=0.5908;AFR_AF=0.534;EUR_AF=0.4881;SAS_AF=0.3926;AA=T|||;VT=SNP
6	29942590	rs426483	C	T	100	PASS	AC=1358;AF=0.271166;AN=5008;NS=2504;DP=17016;EAS_AF=0.255;AMR_AF=0.2248;AFR_AF=0.2511;EUR_AF=0.2793;SAS_AF=0.3395;AA=C|||;VT=SNP
6	29942639	rs35066870	A	G	100	PASS	AC=1283;AF=0.25619;AN=5008;NS=2504;DP=17473;EAS_AF=0.3075;AMR_AF=0.3271;AFR_AF=0.1944;EUR_AF=0.3241;SAS_AF=0.1667;AA=A|||;VT=SNP
6	29942674	rs1960063	G	A	100	PASS	AC=1123;AF=0.224241;AN=5008;NS=2504;DP=18155;EAS_AF=0.255;AMR_AF=0.1931;AFR_AF=0.1112;EUR_AF=0.2565;SAS_AF=0.3344;AA=G|||;VT=SNP
6	29942678	rs9260828	G	A	100	PASS	AC=235;AF=0.0469249;AN=5008;NS=2504;DP=18259;EAS_AF=0.0387;AMR_AF=0.0346;AFR_AF=0.0499;EUR_AF=0.0517;SAS_AF=0.0552;AA=G|||;VT=SNP
6	29942842	rs6942179	C	A	100	PASS	AC=1278;AF=0.255192;AN=5008;NS=2504;DP=19690;EAS_AF=0.3075;AMR_AF=0.3242;AFR_AF=0.1944;EUR_AF=0.3231;SAS_AF=0.1646;AA=C|||;VT=SNP
6	29942857	rs2232238	T	C	100	PASS	AC=1171;AF=0.233826;AN=5008;NS=2504;DP=19695;EAS_AF=0.1498;AMR_AF=0.2637;AFR_AF=0.3404;EUR_AF=0.164;SAS_AF=0.227;AA=T|||;VT=SNP
6	29942866	rs2232239	T	C	100	PASS	AC=260;AF=0.0519169;AN=5008;NS=2504;DP=19473;EAS_AF=0.0377;AMR_AF=0.0346;AFR_AF=0.0696;EUR_AF=0.0517;SAS_AF=0.0552;AA=T|||;VT=SNP
6	29942927	rs2523943	T	G	100	PASS	AC=1000;AF=0.199681;AN=5008;NS=2504;DP=18158;EAS_AF=0.1429;AMR_AF=0.2305;AFR_AF=0.3124;EUR_AF=0.1243;SAS_AF=0.1616;AA=G|||;VT=SNP;EX_TARGET
6	29942979	rs9260830	G	C	100	PASS	AC=260;AF=0.0519169;AN=5008;NS=2504;DP=16838;EAS_AF=0.0377;AMR_AF=0.0346;AFR_AF=0.0696;EUR_AF=0.0517;SAS_AF=0.0552;AA=G|||;VT=SNP;EX_TARGET
6	29942983	rs378971	G	A	100	PASS	AC=2712;AF=0.541534;AN=5008;NS=2504;DP=16633;EAS_AF=0.495;AMR_AF=0.6254;AFR_AF=0.6044;EUR_AF=0.5388;SAS_AF=0.4479;AA=A|||;VT=SNP;EX_TARGET
6	29943005	rs422640	G	C	100	PASS	AC=1168;AF=0.233227;AN=5008;NS=2504;DP=16133;EAS_AF=0.1478;AMR_AF=0.2637;AFR_AF=0.3404;EUR_AF=0.164;SAS_AF=0.226;AA=G|||;VT=SNP;EX_TARGET
6	29943035	rs400488	G	A	100	PASS	AC=1170;AF=0.233626;AN=5008;NS=2504;DP=15802;EAS_AF=0.1498;AMR_AF=0.2637;AFR_AF=0.3404;EUR_AF=0.164;SAS_AF=0.226;AA=A|||;VT=SNP;EX_TARGET
6	29943067	rs6904029	G	A	100	PASS	AC=1282;AF=0.25599;AN=5008;NS=2504;DP=15842;EAS_AF=0.3075;AMR_AF=0.3271;AFR_AF=0.1944;EUR_AF=0.3231;SAS_AF=0.1667;AA=G|||;VT=SNP;EX_TARGET
6	29943178	rs6903753	A	G	100	PASS	AC=1284;AF=0.25639;AN=5008;NS=2504;DP=16177;EAS_AF=0.3095;AMR_AF=0.3271;AFR_AF=0.1944;EUR_AF=0.3231;SAS_AF=0.1667;AA=a|||;VT=SNP
6	29943269	rs1128306	G	A	100	PASS	AC=1168;AF=0.233227;AN=5008;NS=2504;DP=17318;EAS_AF=0.1478;AMR_AF=0.2637;AFR_AF=0.3404;EUR_AF=0.164;SAS_AF=0.226;AA=G|||;VT=SNP
6	29943281	rs2071568	G	A	100	PASS	AC=1282;AF=0.25599;AN=5008;NS=2504;DP=17566;EAS_AF=0.3075;AMR_AF=0.3271;AFR_AF=0.1944;EUR_AF=0.3231;SAS_AF=0.1667;AA=G|||;VT=SNP
6	29943355	rs17180353	C	T	100	PASS	AC=316;AF=0.063099;AN=5008;NS=2504;DP=16920;EAS_AF=0.0218;AMR_AF=0.0461;AFR_AF=0.1044;EUR_AF=0.0517;SAS_AF=0.0736;AA=C|||;VT=SNP
6	29943469	rs9260833	C	A	100	PASS	AC=216;AF=0.043131;AN=5008;NS=2504;DP=12295;EAS_AF=0.0198;AMR_AF=0.0346;AFR_AF=0.0499;EUR_AF=0.0517;SAS_AF=0.0552;AA=C|||;VT=SNP
6	29943475	rs9260834	C	A	100	PASS	AC=216;AF=0.043131;AN=5008;NS=2504;DP=12370;EAS_AF=0.0198;AMR_AF=0.0346;AFR_AF=0.0499;EUR_AF=0.0517;SAS_AF=0.0552;AA=C|||;VT=SNP
6	29943490	rs2735076	A	G	100	PASS	AC=3591;AF=0.717053;AN=5008;NS=2504;DP=12869;EAS_AF=0.8294;AMR_AF=0.6614;AFR_AF=0.5439;EUR_AF=0.7823;SAS_AF=0.8078;AA=G|||;VT=SNP
6	29943528	rs9260836	G	A	100	PASS	AC=234;AF=0.0467252;AN=5008;NS=2504;DP=15796;EAS_AF=0.0377;AMR_AF=0.0346;AFR_AF=0.0499;EUR_AF=0.0517;SAS_AF=0.0552;AA=G|||;VT=SNP
6	29943581	rs9260837	C	A	100	PASS	AC=234;AF=0.0467252;AN=5008;NS=2504;DP=17563;EAS_AF=0.0377;AMR_AF=0.0346;AFR_AF=0.0499;EUR_AF=0.0517;SAS_AF=0.0552;AA=C|||;VT=SNP
6	29943656	rs2394250	G	T	100	PASS	AC=2166;AF=0.432508;AN=5008;NS=2504;DP=20821;EAS_AF=0.5506;AMR_AF=0.4193;AFR_AF=0.3321;EUR_AF=0.4672;SAS_AF=0.4202;AA=G|||;VT=SNP
6	29943688	rs2394251	G	C	100	PASS	AC=3701;AF=0.739018;AN=5008;NS=2504;DP=21520;EAS_AF=0.7391;AMR_AF=0.7911;AFR_AF=0.7519;EUR_AF=0.7386;SAS_AF=0.6851;AA=C|||;VT=SNP
6	29943715	rs3823363	C	T	100	PASS	AC=2632;AF=0.525559;AN=5008;NS=2504;DP=21809;EAS_AF=0.4375;AMR_AF=0.4942;AFR_AF=0.6354;EUR_AF=0.4612;SAS_AF=0.5562;AA=T|||;VT=SNP
6	29943802	rs3823364	T	A	100	PASS	AC=234;AF=0.0467252;AN=5008;NS=2504;DP=22822;EAS_AF=0.0377;AMR_AF=0.0346;AFR_AF=0.0499;EUR_AF=0.0517;SAS_AF=0.0552;AA=T|||;VT=SNP
6	29943832	rs2893999	T	C	100	PASS	AC=465;AF=0.0928514;AN=5008;NS=2504;DP=23241;EAS_AF=0.2321;AMR_AF=0.0317;AFR_AF=0.0008;EUR_AF=0.0586;SAS_AF=0.1524;AA=T|||;VT=SNP
6	29943866	rs2245950	G	A	100	PASS	AC=1591;AF=0.317692;AN=5008;NS=2504;DP=22747;EAS_AF=0.2917;AMR_AF=0.2579;AFR_AF=0.3011;EUR_AF=0.332;SAS_AF=0.3947;AA=A|||;VT=SNP
6	29943895	rs2245952	G	C	100	PASS	AC=932;AF=0.186102;AN=5008;NS=2504;DP=21943;EAS_AF=0.1498;AMR_AF=0.2176;AFR_AF=0.3048;EUR_AF=0.0994;SAS_AF=0.1299;AA=G|||;VT=SNP
6	29943906	rs3823368	T	C	100	PASS	AC=465;AF=0.0928514;AN=5008;NS=2504;DP=21586;EAS_AF=0.2321;AMR_AF=0.0317;AFR_AF=0.0008;EUR_AF=0.0586;SAS_AF=0.1524;AA=T|||;VT=SNP
6	29943916	rs3823369	A	T	100	PASS	AC=1308;AF=0.261182;AN=5008;NS=2504;DP=21579;EAS_AF=0.3056;AMR_AF=0.3271;AFR_AF=0.2133;EUR_AF=0.326;SAS_AF=0.1667;AA=A|||;VT=SNP
6	29943947	rs2245958	G	A	100	PASS	AC=1591;AF=0.317692;AN=5008;NS=2504;DP=20243;EAS_AF=0.2927;AMR_AF=0.2579;AFR_AF=0.3003;EUR_AF=0.332;SAS_AF=0.3947;AA=g|||;VT=SNP
6	29943970	rs2245959	G	A	100	PASS	AC=1591;AF=0.317692;AN=5008;NS=2504;DP=19565;EAS_AF=0.2927;AMR_AF=0.2579;AFR_AF=0.3003;EUR_AF=0.332;SAS_AF=0.3947;AA=A|||;VT=SNP
6	29943981	rs3823372	G	A	100	PASS	AC=234;AF=0.0467252;AN=5008;NS=2504;DP=19879;EAS_AF=0.0377;AMR_AF=0.0346;AFR_AF=0.0499;EUR_AF=0.0517;SAS_AF=0.0552;AA=G|||;VT=SNP
6	29944004	rs2245961	C	A	100	PASS	AC=2754;AF=0.54992;AN=5008;NS=2504;DP=20990;EAS_AF=0.5873;AMR_AF=0.5749;AFR_AF=0.4312;EUR_AF=0.6481;SAS_AF=0.5532;AA=c|||;VT=SNP
6	29944030	rs4479980	C	T	100	PASS	AC=4026;AF=0.803914;AN=5008;NS=2504;DP=20204;EAS_AF=0.8641;AMR_AF=0.7824;AFR_AF=0.702;EUR_AF=0.8539;SAS_AF=0.8436;AA=T|||;VT=SNP
6	29944032	rs4360169	G	C	100	PASS	AC=4026;AF=0.803914;AN=5008;NS=2504;DP=20675;EAS_AF=0.8641;AMR_AF=0.7824;AFR_AF=0.702;EUR_AF=0.8539;SAS_AF=0.8436;AA=C|||;VT=SNP
6	29944049	rs61390694	T	A	100	PASS	AC=142;AF=0.0283546;AN=5008;NS=2504;DP=21330;EAS_AF=0.0149;AMR_AF=0.013;AFR_AF=0.0741;EUR_AF=0.0119;SAS_AF=0.0082;AA=T|||;VT=SNP
6	29944148	rs3823374	C	A	100	PASS	AC=1505;AF=0.300519;AN=5008;NS=2504;DP=19787;EAS_AF=0.3115;AMR_AF=0.3559;AFR_AF=0.2829;EUR_AF=0.3688;SAS_AF=0.2035;AA=C|||;VT=SNP
6	29944158	rs3823375	T	C	100	PASS	AC=1499;AF=0.299321;AN=5008;NS=2504;DP=20204;EAS_AF=0.3105;AMR_AF=0.3559;AFR_AF=0.2791;EUR_AF=0.3688;SAS_AF=0.2035;AA=T|||;VT=SNP
6	29944184	rs3823376	C	T	100	PASS	AC=2823;AF=0.563698;AN=5008;NS=2504;DP=18963;EAS_AF=0.6349;AMR_AF=0.4986;AFR_AF=0.5303;EUR_AF=0.4672;SAS_AF=0.681;AA=T|||;VT=SNP
6	29944253	rs3823377	C	A	100	PASS	AC=1489;AF=0.297324;AN=5008;NS=2504;DP=16514;EAS_AF=0.3095;AMR_AF=0.353;AFR_AF=0.2753;EUR_AF=0.3668;SAS_AF=0.2035;AA=C|||;VT=SNP
6	29944314	rs2844803	T	C	100	PASS	AC=2713;AF=0.541733;AN=5008;NS=2504;DP=17633;EAS_AF=0.496;AMR_AF=0.6297;AFR_AF=0.5983;EUR_AF=0.5437;SAS_AF=0.4479;AA=C|||;VT=SNP
6	29944458	rs3823379	T	C	100	PASS	AC=2939;AF=0.586861;AN=5008;NS=2504;DP=14967;EAS_AF=0.6488;AMR_AF=0.5072;AFR_AF=0.5915;EUR_AF=0.4742;SAS_AF=0.6892;AA=C|||;VT=SNP
6	29944543	rs2735075	T	G	100	PASS	AC=2002;AF=0.39976;AN=5008;NS=2504;DP=15863;EAS_AF=0.497;AMR_AF=0.2925;AFR_AF=0.2814;EUR_AF=0.3787;SAS_AF=0.5573;AA=T|||;VT=SNP
6	29944558	rs3823381	C	T	100	PASS	AC=2473;AF=0.49381;AN=5008;NS=2504;DP=15695;EAS_AF=0.4177;AMR_AF=0.4755;AFR_AF=0.59;EUR_AF=0.4155;SAS_AF=0.5358;AA=c|||;VT=SNP
6	29944721	rs2894001	C	G	100	PASS	AC=236;AF=0.0471246;AN=5008;NS=2504;DP=14812;EAS_AF=0.0377;AMR_AF=0.0346;AFR_AF=0.0514;EUR_AF=0.0517;SAS_AF=0.0552;AA=C|||;VT=SNP
6	29944878	rs9260858	A	T	100	PASS	AC=316;AF=0.063099;AN=5008;NS=2504;DP=15481;EAS_AF=0.0565;AMR_AF=0.0432;AFR_AF=0.084;EUR_AF=0.0517;SAS_AF=0.0675;AA=T|||;VT=SNP
6	29944892	rs419862	G	C	100	PASS	AC=1357;AF=0.270966;AN=5008;NS=2504;DP=15778;EAS_AF=0.1627;AMR_AF=0.2824;AFR_AF=0.4856;EUR_AF=0.16;SAS_AF=0.1984;AA=G|||;VT=SNP
6	29944896	rs4713279	T	A	100	PASS	AC=1145;AF=0.228634;AN=5008;NS=2504;DP=16011;EAS_AF=0.2937;AMR_AF=0.3127;AFR_AF=0.118;EUR_AF=0.3111;SAS_AF=0.1667;AA=T|||;VT=SNP
6	29944979	rs2735071	G	C	100	PASS	AC=1184;AF=0.236422;AN=5008;NS=2504;DP=16526;EAS_AF=0.1925;AMR_AF=0.2522;AFR_AF=0.3661;EUR_AF=0.1461;SAS_AF=0.1881;AA=C|||;VT=SNP
6	29945210	rs3823382	A	T	100	PASS	AC=234;AF=0.0467252;AN=5008;NS=2504;DP=17392;EAS_AF=0.0377;AMR_AF=0.0346;AFR_AF=0.0507;EUR_AF=0.0507;SAS_AF=0.0552;AA=A|||;VT=SNP
6	29945270	rs2571375	A	G	100	PASS	AC=399;AF=0.0796725;AN=5008;NS=2504;DP=18428;EAS_AF=0.0427;AMR_AF=0.1614;AFR_AF=0.0499;EUR_AF=0.0915;SAS_AF=0.0879;AA=A|||;VT=SNP
6	29945368	rs3823384	A	G	100	PASS	AC=260;AF=0.0519169;AN=5008;NS=2504;DP=17497;EAS_AF=0.0377;AMR_AF=0.0346;AFR_AF=0.0696;EUR_AF=0.0517;SAS_AF=0.0552;AA=A|||;VT=SNP
6	29945508	rs9260860	C	T	100	PASS	AC=234;AF=0.0467252;AN=5008;NS=2504;DP=16962;EAS_AF=0.0377;AMR_AF=0.0346;AFR_AF=0.0499;EUR_AF=0.0517;SAS_AF=0.0552;AA=C|||;VT=SNP
6	29945594	rs9260861	C	T	100	PASS	AC=236;AF=0.0471246;AN=5008;NS=2504;DP=17082;EAS_AF=0.0397;AMR_AF=0.0346;AFR_AF=0.0499;EUR_AF=0.0517;SAS_AF=0.0552;AA=c|||;VT=SNP
6	29945602	rs2246198	G	A	100	PASS	AC=1075;AF=0.214657;AN=5008;NS=2504;DP=17186;EAS_AF=0.1925;AMR_AF=0.2277;AFR_AF=0.3094;EUR_AF=0.1312;SAS_AF=0.1861;AA=G|||;VT=SNP
6	29945620	rs2246199	C	T	100	PASS	AC=844;AF=0.16853;AN=5008;NS=2504;DP=17156;EAS_AF=0.1548;AMR_AF=0.1931;AFR_AF=0.2617;EUR_AF=0.0795;SAS_AF=0.1309;AA=T|||;VT=SNP
6	29945741	rs9260862	C	T	100	PASS	AC=240;AF=0.0479233;AN=5008;NS=2504;DP=17410;EAS_AF=0.0397;AMR_AF=0.036;AFR_AF=0.0514;EUR_AF=0.0517;SAS_AF=0.0562;AA=T|||;VT=SNP
6	29945771	rs9260863	G	T	100	PASS	AC=236;AF=0.0471246;AN=5008;NS=2504;DP=17408;EAS_AF=0.0397;AMR_AF=0.0346;AFR_AF=0.0499;EUR_AF=0.0517;SAS_AF=0.0552;AA=T|||;VT=SNP
6	29945802	rs56052612	G	C	100	PASS	AC=756;AF=0.150958;AN=5008;NS=2504;DP=16705;EAS_AF=0.1528;AMR_AF=0.1412;AFR_AF=0.2504;EUR_AF=0.0447;SAS_AF=0.1309;AA=G|||;VT=SNP
6	29945841	rs9260864	G	A	100	PASS	AC=234;AF=0.0467252;AN=5008;NS=2504;DP=15382;EAS_AF=0.0377;AMR_AF=0.0346;AFR_AF=0.0499;EUR_AF=0.0517;SAS_AF=0.0552;AA=G|||;VT=SNP
6	29945898	rs9260865	T	C	100	PASS	AC=236;AF=0.0471246;AN=5008;NS=2504;DP=14700;EAS_AF=0.0397;AMR_AF=0.0346;AFR_AF=0.0499;EUR_AF=0.0517;SAS_AF=0.0552;AA=T|||;VT=SNP
6	29946019	rs9260866	G	A	100	PASS	AC=287;AF=0.0573083;AN=5008;NS=2504;DP=11793;EAS_AF=0.0377;AMR_AF=0.0418;AFR_AF=0.084;EUR_AF=0.0537;SAS_AF=0.0562;AA=G|||;VT=SNP
6	29946021	rs9260867	G	A	100	PASS	AC=290;AF=0.0579073;AN=5008;NS=2504;DP=11703;EAS_AF=0.0387;AMR_AF=0.0418;AFR_AF=0.0825;EUR_AF=0.0577;SAS_AF=0.0562;AA=G|||;VT=SNP
6	29946157	rs9260868	A	G	100	PASS	AC=234;AF=0.0467252;AN=5008;NS=2504;DP=12717;EAS_AF=0.0377;AMR_AF=0.0346;AFR_AF=0.0499;EUR_AF=0.0517;SAS_AF=0.0552;AA=A|||;VT=SNP
6	29946453	rs9260869	C	T	100	PASS	AC=235;AF=0.0469249;AN=5008;NS=2504;DP=15578;EAS_AF=0.0377;AMR_AF=0.036;AFR_AF=0.0499;EUR_AF=0.0517;SAS_AF=0.0552;AA=C|||;VT=SNP
6	29946503	rs9260870	C	T	100	PASS	AC=235;AF=0.0469249;AN=5008;NS=2504;DP=17124;EAS_AF=0.0377;AMR_AF=0.036;AFR_AF=0.0499;EUR_AF=0.0517;SAS_AF=0.0552;AA=C|||;VT=SNP
6	29946635	rs55809494	T	C	100	PASS	AC=279;AF=0.0557109;AN=5008;NS=2504;DP=17978;EAS_AF=0.0149;AMR_AF=0.036;AFR_AF=0.1611;EUR_AF=0.0179;SAS_AF=0.0082;AA=T|||;VT=SNP
6	29946656	rs9260873	T	C	100	PASS	AC=233;AF=0.0465256;AN=5008;NS=2504;DP=18540;EAS_AF=0.0377;AMR_AF=0.0346;AFR_AF=0.0499;EUR_AF=0.0507;SAS_AF=0.0552;AA=T|||;VT=SNP
6	29946715	rs1974574	T	C	100	PASS	AC=1012;AF=0.202077;AN=5008;NS=2504;DP=20294;EAS_AF=0.1597;AMR_AF=0.2248;AFR_AF=0.2897;EUR_AF=0.1193;SAS_AF=0.1963;AA=T|||;VT=SNP
6	29948365	rs2108691	G	T	100	PASS	AC=1012;AF=0.202077;AN=5008;NS=2504;DP=10220;EAS_AF=0.1597;AMR_AF=0.2248;AFR_AF=0.2897;EUR_AF=0.1193;SAS_AF=0.1963;AA=G|||;VT=SNP
6	29948401	rs9260914	G	A	100	PASS	AC=235;AF=0.0469249;AN=5008;NS=2504;DP=12882;EAS_AF=0.0377;AMR_AF=0.0346;AFR_AF=0.0507;EUR_AF=0.0517;SAS_AF=0.0552;AA=G|||;VT=SNP
6	29948482	rs2735069	G	T	100	PASS	AC=961;AF=0.191893;AN=5008;NS=2504;DP=11581;EAS_AF=0.1597;AMR_AF=0.2061;AFR_AF=0.2655;EUR_AF=0.1143;SAS_AF=0.1953;AA=G|||;VT=SNP
6	29948557	rs9260915	C	T	100	PASS	AC=234;AF=0.0467252;AN=5008;NS=2504;DP=13335;EAS_AF=0.0377;AMR_AF=0.0346;AFR_AF=0.0499;EUR_AF=0.0517;SAS_AF=0.0552;AA=C|||;VT=SNP
6	29948708	rs9260916	C	T	100	PASS	AC=232;AF=0.0463259;AN=5008;NS=2504;DP=14738;EAS_AF=0.0377;AMR_AF=0.0346;AFR_AF=0.0499;EUR_AF=0.0517;SAS_AF=0.0532;AA=C|||;VT=SNP
6	29948716	rs9260917	A	T	100	PASS	AC=230;AF=0.0459265;AN=5008;NS=2504;DP=15201;EAS_AF=0.0367;AMR_AF=0.0346;AFR_AF=0.0499;EUR_AF=0.0507;SAS_AF=0.0532;AA=A|||;VT=SNP
6	29948751	rs9260918	C	T	100	PASS	AC=655;AF=0.130791;AN=5008;NS=2504;DP=17216;EAS_AF=0.0407;AMR_AF=0.1081;AFR_AF=0.2837;EUR_AF=0.0944;SAS_AF=0.0706;AA=C|||;VT=SNP
6	29948812	rs2844802	A	T	100	PASS	AC=1166;AF=0.232827;AN=5008;NS=2504;DP=20200;EAS_AF=0.2937;AMR_AF=0.1988;AFR_AF=0.1097;EUR_AF=0.2594;SAS_AF=0.3333;AA=A|||;VT=SNP
6	29948884	rs9260919	C	T	100	PASS	AC=234;AF=0.0467252;AN=5008;NS=2504;DP=19198;EAS_AF=0.0377;AMR_AF=0.0346;AFR_AF=0.0499;EUR_AF=0.0517;SAS_AF=0.0552;AA=C|||;VT=SNP
6	29948941	rs3873291	G	A	100	PASS	AC=425;AF=0.0848642;AN=5008;NS=2504;DP=19086;EAS_AF=0.1925;AMR_AF=0.0317;AFR_AF=0.0008;EUR_AF=0.0586;SAS_AF=0.1524;AA=G|||;VT=SNP
6	29949030	rs2517810	C	G	100	PASS	AC=1011;AF=0.201877;AN=5008;NS=2504;DP=18197;EAS_AF=0.1597;AMR_AF=0.2248;AFR_AF=0.289;EUR_AF=0.1193;SAS_AF=0.1963;AA=C|||;VT=SNP
6	29949047	rs9260920	C	T	100	PASS	AC=234;AF=0.0467252;AN=5008;NS=2504;DP=18672;EAS_AF=0.0377;AMR_AF=0.0346;AFR_AF=0.0499;EUR_AF=0.0517;SAS_AF=0.0552;AA=C|||;VT=SNP
6	29949060	rs2571431	A	G	100	PASS	AC=1246;AF=0.248802;AN=5008;NS=2504;DP=18751;EAS_AF=0.1994;AMR_AF=0.2579;AFR_AF=0.3389;EUR_AF=0.171;SAS_AF=0.2515;AA=A|||;VT=SNP
6	29949064	rs2246555	A	T	100	PASS	AC=1159;AF=0.23143;AN=5008;NS=2504;DP=18701;EAS_AF=0.2927;AMR_AF=0.1974;AFR_AF=0.1089;EUR_AF=0.2555;SAS_AF=0.3333;AA=A|||;VT=SNP
6	29949091	rs9260921	A	G	100	PASS	AC=234;AF=0.0467252;AN=5008;NS=2504;DP=19904;EAS_AF=0.0377;AMR_AF=0.0346;AFR_AF=0.0499;EUR_AF=0.0517;SAS_AF=0.0552;AA=A|||;VT=SNP
6	29949123	rs423808	G	T	100	PASS	AC=1011;AF=0.201877;AN=5008;NS=2504;DP=19103;EAS_AF=0.1597;AMR_AF=0.2248;AFR_AF=0.2897;EUR_AF=0.1193;SAS_AF=0.1953;AA=T|||;VT=SNP
6	29949168	rs410909	G	T	100	PASS	AC=1007;AF=0.201078;AN=5008;NS=2504;DP=20092;EAS_AF=0.1587;AMR_AF=0.2248;AFR_AF=0.2882;EUR_AF=0.1183;SAS_AF=0.1953;AA=G|||;VT=SNP
6	29949293	rs2517809	G	A	100	PASS	AC=1004;AF=0.200479;AN=5008;NS=2504;DP=22934;EAS_AF=0.1567;AMR_AF=0.2248;AFR_AF=0.2867;EUR_AF=0.1193;SAS_AF=0.1953;AA=G|||;VT=SNP
6	29949448	rs2571430	A	G	100	PASS	AC=988;AF=0.197284;AN=5008;NS=2504;DP=19717;EAS_AF=0.1597;AMR_AF=0.2219;AFR_AF=0.2799;EUR_AF=0.1183;SAS_AF=0.1881;AA=A|||;VT=SNP
6	29949456	rs17180542	C	T	100	PASS	AC=704;AF=0.140575;AN=5008;NS=2504;DP=19278;EAS_AF=0.1458;AMR_AF=0.1326;AFR_AF=0.2284;EUR_AF=0.0437;SAS_AF=0.1217;AA=C|||;VT=SNP
6	29949497	rs2246638	G	A	100	PASS	AC=1246;AF=0.248802;AN=5008;NS=2504;DP=19622;EAS_AF=0.1984;AMR_AF=0.2594;AFR_AF=0.3389;EUR_AF=0.171;SAS_AF=0.2515;AA=A|||;VT=SNP
6	29949518	rs2246642	G	A	100	PASS	AC=1012;AF=0.202077;AN=5008;NS=2504;DP=18539;EAS_AF=0.1597;AMR_AF=0.2248;AFR_AF=0.2897;EUR_AF=0.1193;SAS_AF=0.1963;AA=G|||;VT=SNP
6	29949789	rs114695814	G	A	100	PASS	AC=123;AF=0.0245607;AN=5008;NS=2504;DP=19204;EAS_AF=0.0357;AMR_AF=0.0706;AFR_AF=0.0038;EUR_AF=0.0149;SAS_AF=0.0184;AA=G|||;VT=SNP
6	29949821	rs2394255	A	G	100	PASS	AC=2567;AF=0.51258;AN=5008;NS=2504;DP=18339;EAS_AF=0.495;AMR_AF=0.4827;AFR_AF=0.4924;EUR_AF=0.4712;SAS_AF=0.6217;AA=G|||;VT=SNP
6	29949843	rs56149225	C	G	100	PASS	AC=426;AF=0.0850639;AN=5008;NS=2504;DP=17922;EAS_AF=0.1935;AMR_AF=0.0317;AFR_AF=0.0008;EUR_AF=0.0586;SAS_AF=0.1524;AA=C|||;VT=SNP
6	29949889	rs9260923	C	T	100	PASS	AC=234;AF=0.0467252;AN=5008;NS=2504;DP=18380;EAS_AF=0.0377;AMR_AF=0.0346;AFR_AF=0.0499;EUR_AF=0.0517;SAS_AF=0.0552;AA=C|||;VT=SNP
6	29950140	rs379221	A	G	100	PASS	AC=1120;AF=0.223642;AN=5008;NS=2504;DP=18170;EAS_AF=0.1627;AMR_AF=0.245;AFR_AF=0.3011;EUR_AF=0.159;SAS_AF=0.2331;AA=A|||;VT=SNP
6	29950210	rs401618	A	G	100	PASS	AC=1168;AF=0.233227;AN=5008;NS=2504;DP=17886;EAS_AF=0.2937;AMR_AF=0.2017;AFR_AF=0.1097;EUR_AF=0.2594;SAS_AF=0.3333;AA=A|||;VT=SNP
6	29950321	rs3734830	G	A	100	PASS	AC=757;AF=0.151158;AN=5008;NS=2504;DP=15019;EAS_AF=0.1548;AMR_AF=0.1398;AFR_AF=0.2504;EUR_AF=0.0447;SAS_AF=0.1309;AA=A|||;VT=SNP
6	29950417	rs3734831	T	C	100	PASS	AC=756;AF=0.150958;AN=5008;NS=2504;DP=15326;EAS_AF=0.1538;AMR_AF=0.1398;AFR_AF=0.2504;EUR_AF=0.0447;SAS_AF=0.1309;AA=t|||;VT=SNP
6	29950492	rs3734832	G	A	100	PASS	AC=234;AF=0.0467252;AN=5008;NS=2504;DP=16479;EAS_AF=0.0377;AMR_AF=0.0346;AFR_AF=0.0499;EUR_AF=0.0517;SAS_AF=0.0552;AA=G|||;VT=SNP
6	29950577	rs3734833	A	G	100	PASS	AC=755;AF=0.150759;AN=5008;NS=2504;DP=18929;EAS_AF=0.1528;AMR_AF=0.1398;AFR_AF=0.2504;EUR_AF=0.0447;SAS_AF=0.1309;AA=A|||;VT=SNP
6	29950581	rs3734834	A	G	100	PASS	AC=668;AF=0.133387;AN=5008;NS=2504;DP=19022;EAS_AF=0.1349;AMR_AF=0.1153;AFR_AF=0.2231;EUR_AF=0.0378;SAS_AF=0.1217;AA=A|||;VT=SNP
6	29950833	rs3891158	G	C	100	PASS	AC=2570;AF=0.513179;AN=5008;NS=2504;DP=17870;EAS_AF=0.494;AMR_AF=0.4827;AFR_AF=0.4924;EUR_AF=0.4712;SAS_AF=0.6258;AA=C|||;VT=SNP
6	29950839	rs73725904	G	C	100	PASS	AC=755;AF=0.150759;AN=5008;NS=2504;DP=17948;EAS_AF=0.1528;AMR_AF=0.1398;AFR_AF=0.2504;EUR_AF=0.0447;SAS_AF=0.1309;AA=G|||;VT=SNP
6	29950979	rs73428121	A	C	100	PASS	AC=757;AF=0.151158;AN=5008;NS=2504;DP=18849;EAS_AF=0.1548;AMR_AF=0.1398;AFR_AF=0.2504;EUR_AF=0.0447;SAS_AF=0.1309;AA=C|||;VT=SNP
6	29951072	rs6912877	T	C	100	PASS	AC=985;AF=0.196685;AN=5008;NS=2504;DP=19642;EAS_AF=0.1925;AMR_AF=0.1729;AFR_AF=0.298;EUR_AF=0.0954;SAS_AF=0.1851;AA=N|||;VT=SNP
6	29951106	rs2735067	A	G	100	PASS	AC=1169;AF=0.233427;AN=5008;NS=2504;DP=19683;EAS_AF=0.2937;AMR_AF=0.2003;AFR_AF=0.1097;EUR_AF=0.2594;SAS_AF=0.3354;AA=a|||;VT=SNP
6	29951204	rs57035982	G	A	100	PASS	AC=757;AF=0.151158;AN=5008;NS=2504;DP=20061;EAS_AF=0.1548;AMR_AF=0.1398;AFR_AF=0.2504;EUR_AF=0.0447;SAS_AF=0.1309;AA=N|||;VT=SNP
6	29951273	rs56015532	A	G	100	PASS	AC=757;AF=0.151158;AN=5008;NS=2504;DP=19016;EAS_AF=0.1548;AMR_AF=0.1398;AFR_AF=0.2504;EUR_AF=0.0447;SAS_AF=0.1309;AA=N|||;VT=SNP
6	29951283	rs57080532	A	C	100	PASS	AC=757;AF=0.151158;AN=5008;NS=2504;DP=19028;EAS_AF=0.1548;AMR_AF=0.1398;AFR_AF=0.2504;EUR_AF=0.0447;SAS_AF=0.1309;AA=N|||;VT=SNP
6	29951294	rs57680173	G	T	100	PASS	AC=755;AF=0.150759;AN=5008;NS=2504;DP=18907;EAS_AF=0.1528;AMR_AF=0.1398;AFR_AF=0.2504;EUR_AF=0.0447;SAS_AF=0.1309;AA=g|||;VT=SNP
6	29951611	rs55760574	A	T	100	PASS	AC=755;AF=0.150759;AN=5008;NS=2504;DP=16247;EAS_AF=0.1528;AMR_AF=0.1398;AFR_AF=0.2504;EUR_AF=0.0447;SAS_AF=0.1309;AA=a|||;VT=SNP
6	29951619	rs60587228	G	A	100	PASS	AC=755;AF=0.150759;AN=5008;NS=2504;DP=16339;EAS_AF=0.1528;AMR_AF=0.1398;AFR_AF=0.2504;EUR_AF=0.0447;SAS_AF=0.1309;AA=G|||;VT=SNP
6	29951679	rs56385845	G	A	100	PASS	AC=755;AF=0.150759;AN=5008;NS=2504;DP=17376;EAS_AF=0.1528;AMR_AF=0.1398;AFR_AF=0.2504;EUR_AF=0.0447;SAS_AF=0.1309;AA=A|||;VT=SNP
6	29951729	rs2735066	A	G	100	PASS	AC=1161;AF=0.231829;AN=5008;NS=2504;DP=18136;EAS_AF=0.2927;AMR_AF=0.1974;AFR_AF=0.1089;EUR_AF=0.2555;SAS_AF=0.3354;AA=A|||;VT=SNP
6	29951782	rs9260929	T	C	100	PASS	AC=234;AF=0.0467252;AN=5008;NS=2504;DP=18297;EAS_AF=0.0377;AMR_AF=0.0346;AFR_AF=0.0499;EUR_AF=0.0517;SAS_AF=0.0552;AA=T|||;VT=SNP
6	29951891	rs58161185	A	G	100	PASS	AC=757;AF=0.151158;AN=5008;NS=2504;DP=17739;EAS_AF=0.1548;AMR_AF=0.1398;AFR_AF=0.2504;EUR_AF=0.0447;SAS_AF=0.1309;AA=A|||;VT=SNP
6	29951928	rs3873293	A	G	100	PASS	AC=2570;AF=0.513179;AN=5008;NS=2504;DP=16806;EAS_AF=0.496;AMR_AF=0.4827;AFR_AF=0.4924;EUR_AF=0.4712;SAS_AF=0.6237;AA=G|||;VT=SNP
6	29952069	rs35361490	G	A	100	PASS	AC=749;AF=0.149561;AN=5008;NS=2504;DP=15293;EAS_AF=0.1508;AMR_AF=0.1412;AFR_AF=0.2474;EUR_AF=0.0447;SAS_AF=0.1299;AA=G|||;VT=SNP
6	29952102	rs34513540	G	T	100	PASS	AC=744;AF=0.148562;AN=5008;NS=2504;DP=16332;EAS_AF=0.1518;AMR_AF=0.1398;AFR_AF=0.2436;EUR_AF=0.0447;SAS_AF=0.1299;AA=A|||;VT=SNP
6	29952106	rs114426132	C	T	100	PASS	AC=742;AF=0.148163;AN=5008;NS=2504;DP=16395;EAS_AF=0.1498;AMR_AF=0.1398;AFR_AF=0.2436;EUR_AF=0.0447;SAS_AF=0.1299;AA=C|||;VT=SNP
6	29952107	rs115313680	C	G	100	PASS	AC=742;AF=0.148163;AN=5008;NS=2504;DP=16489;EAS_AF=0.1498;AMR_AF=0.1398;AFR_AF=0.2436;EUR_AF=0.0447;SAS_AF=0.1299;AA=C|||;VT=SNP
6	29952147	rs11759891	A	T	100	PASS	AC=756;AF=0.150958;AN=5008;NS=2504;DP=18406;EAS_AF=0.1558;AMR_AF=0.1398;AFR_AF=0.2496;EUR_AF=0.0447;SAS_AF=0.1299;AA=A|||;VT=SNP
6	29952162	rs11757750	T	C	100	PASS	AC=754;AF=0.150559;AN=5008;NS=2504;DP=19001;EAS_AF=0.1528;AMR_AF=0.1398;AFR_AF=0.2496;EUR_AF=0.0457;SAS_AF=0.1299;AA=T|||;VT=SNP
6	29952315	rs11755337	C	G	100	PASS	AC=757;AF=0.151158;AN=5008;NS=2504;DP=18827;EAS_AF=0.1548;AMR_AF=0.1398;AFR_AF=0.2504;EUR_AF=0.0447;SAS_AF=0.1309;AA=C|||;VT=SNP
6	29952325	rs11757792	T	C	100	PASS	AC=758;AF=0.151358;AN=5008;NS=2504;DP=18713;EAS_AF=0.1548;AMR_AF=0.1398;AFR_AF=0.2504;EUR_AF=0.0447;SAS_AF=0.1319;AA=T|||;VT=SNP
6	29952359	rs11755374	G	A	100	PASS	AC=755;AF=0.150759;AN=5008;NS=2504;DP=17516;EAS_AF=0.1528;AMR_AF=0.1398;AFR_AF=0.2504;EUR_AF=0.0447;SAS_AF=0.1309;AA=G|||;VT=SNP
6	29952419	rs61704409	C	T	100	PASS	AC=755;AF=0.150759;AN=5008;NS=2504;DP=16737;EAS_AF=0.1528;AMR_AF=0.1398;AFR_AF=0.2504;EUR_AF=0.0447;SAS_AF=0.1309;AA=C|||;VT=SNP
6	29952448	rs3915798	A	T	100	PASS	AC=4551;AF=0.908746;AN=5008;NS=2504;DP=16335;EAS_AF=0.9752;AMR_AF=0.8862;AFR_AF=0.8812;EUR_AF=0.8817;SAS_AF=0.9213;AA=A|||;VT=SNP
6	29952482	rs35144883	C	T	100	PASS	AC=755;AF=0.150759;AN=5008;NS=2504;DP=18182;EAS_AF=0.1528;AMR_AF=0.1398;AFR_AF=0.2504;EUR_AF=0.0447;SAS_AF=0.1309;AA=C|||;VT=SNP
6	29952553	rs58867136	A	G	100	PASS	AC=756;AF=0.150958;AN=5008;NS=2504;DP=19437;EAS_AF=0.1538;AMR_AF=0.1398;AFR_AF=0.2504;EUR_AF=0.0447;SAS_AF=0.1309;AA=G|||;VT=SNP
6	29952704	rs17186930	C	T	100	PASS	AC=755;AF=0.150759;AN=5008;NS=2504;DP=22067;EAS_AF=0.1528;AMR_AF=0.1398;AFR_AF=0.2504;EUR_AF=0.0447;SAS_AF=0.1309;AA=C|||;VT=SNP
6	29952814	rs17186937	T	C	100	PASS	AC=755;AF=0.150759;AN=5008;NS=2504;DP=21304;EAS_AF=0.1528;AMR_AF=0.1398;AFR_AF=0.2504;EUR_AF=0.0447;SAS_AF=0.1309;AA=T|||;VT=SNP
6	29952920	rs17186944	C	T	100	PASS	AC=757;AF=0.151158;AN=5008;NS=2504;DP=17823;EAS_AF=0.1548;AMR_AF=0.1398;AFR_AF=0.2504;EUR_AF=0.0447;SAS_AF=0.1309;AA=C|||;VT=SNP
6	29952931	rs11755966	G	A	100	PASS	AC=757;AF=0.151158;AN=5008;NS=2504;DP=17078;EAS_AF=0.1548;AMR_AF=0.1398;AFR_AF=0.2504;EUR_AF=0.0447;SAS_AF=0.1309;AA=G|||;VT=SNP
6	29953035	rs11755984	G	A	100	PASS	AC=755;AF=0.150759;AN=5008;NS=2504;DP=16943;EAS_AF=0.1528;AMR_AF=0.1398;AFR_AF=0.2504;EUR_AF=0.0447;SAS_AF=0.1309;AA=G|||;VT=SNP
6	29953099	rs11755961	C	T	100	PASS	AC=757;AF=0.151158;AN=5008;NS=2504;DP=18875;EAS_AF=0.1548;AMR_AF=0.1398;AFR_AF=0.2504;EUR_AF=0.0447;SAS_AF=0.1309;AA=C|||;VT=SNP
6	29953270	rs11755992	C	G	100	PASS	AC=754;AF=0.150559;AN=5008;NS=2504;DP=20630;EAS_AF=0.1528;AMR_AF=0.1398;AFR_AF=0.2496;EUR_AF=0.0447;SAS_AF=0.1309;AA=C|||;VT=SNP
6	29953311	rs11751331	A	T	100	PASS	AC=756;AF=0.150958;AN=5008;NS=2504;DP=19545;EAS_AF=0.1548;AMR_AF=0.1398;AFR_AF=0.2496;EUR_AF=0.0447;SAS_AF=0.1309;AA=A|||;VT=SNP
6	29953428	rs11758493	T	G	100	PASS	AC=757;AF=0.151158;AN=5008;NS=2504;DP=17738;EAS_AF=0.1548;AMR_AF=0.1398;AFR_AF=0.2511;EUR_AF=0.0447;SAS_AF=0.1299;AA=G|||;VT=SNP
6	29953442	rs11756025	C	T	100	PASS	AC=757;AF=0.151158;AN=5008;NS=2504;DP=17763;EAS_AF=0.1548;AMR_AF=0.1398;AFR_AF=0.2511;EUR_AF=0.0447;SAS_AF=0.1299;AA=C|||;VT=SNP
6	29953598	rs73725908	G	C	100	PASS	AC=754;AF=0.150559;AN=5008;NS=2504;DP=20348;EAS_AF=0.1528;AMR_AF=0.1398;AFR_AF=0.2504;EUR_AF=0.0447;SAS_AF=0.1299;AA=G|||;VT=SNP
6	29953626	rs73725909	C	T	100	PASS	AC=756;AF=0.150958;AN=5008;NS=2504;DP=20440;EAS_AF=0.1548;AMR_AF=0.1398;AFR_AF=0.2504;EUR_AF=0.0447;SAS_AF=0.1299;AA=C|||;VT=SNP
6	29953628	rs73725910	G	A	100	PASS	AC=754;AF=0.150559;AN=5008;NS=2504;DP=20427;EAS_AF=0.1528;AMR_AF=0.1398;AFR_AF=0.2504;EUR_AF=0.0447;SAS_AF=0.1299;AA=G|||;VT=SNP
6	29953716	rs73725911	T	C	100	PASS	AC=751;AF=0.14996;AN=5008;NS=2504;DP=17909;EAS_AF=0.1518;AMR_AF=0.1398;AFR_AF=0.2504;EUR_AF=0.0437;SAS_AF=0.1288;AA=T|||;VT=SNP
6	29953718	rs73725912	G	A	100	PASS	AC=753;AF=0.150359;AN=5008;NS=2504;DP=17749;EAS_AF=0.1538;AMR_AF=0.1398;AFR_AF=0.2504;EUR_AF=0.0437;SAS_AF=0.1288;AA=A|||;VT=SNP
6	29953734	rs73428151	A	G	100	PASS	AC=751;AF=0.14996;AN=5008;NS=2504;DP=17387;EAS_AF=0.1518;AMR_AF=0.1398;AFR_AF=0.2504;EUR_AF=0.0437;SAS_AF=0.1288;AA=A|||;VT=SNP
6	29953803	rs73428152	C	A	100	PASS	AC=755;AF=0.150759;AN=5008;NS=2504;DP=16167;EAS_AF=0.1528;AMR_AF=0.1398;AFR_AF=0.2504;EUR_AF=0.0447;SAS_AF=0.1309;AA=c|||;VT=SNP
6	29954018	rs427290	C	A	100	PASS	AC=1053;AF=0.210264;AN=5008;NS=2504;DP=13999;EAS_AF=0.1696;AMR_AF=0.2305;AFR_AF=0.292;EUR_AF=0.1412;SAS_AF=0.1984;AA=C|||;VT=SNP
6	29954111	rs12662947	T	C	100	PASS	AC=758;AF=0.151358;AN=5008;NS=2504;DP=17175;EAS_AF=0.1548;AMR_AF=0.1398;AFR_AF=0.2504;EUR_AF=0.0457;SAS_AF=0.1309;AA=T|||;VT=SNP
6	29954115	rs12661394	C	G	100	PASS	AC=688;AF=0.13738;AN=5008;NS=2504;DP=17393;EAS_AF=0.1448;AMR_AF=0.1282;AFR_AF=0.2239;EUR_AF=0.0427;SAS_AF=0.1166;AA=C|||;VT=SNP
6	29954280	rs12662967	T	C	100	PASS	AC=758;AF=0.151358;AN=5008;NS=2504;DP=15387;EAS_AF=0.1548;AMR_AF=0.1398;AFR_AF=0.2511;EUR_AF=0.0447;SAS_AF=0.1309;AA=C|||;VT=SNP
6	29954364	rs4947244	C	G	100	PASS	AC=1133;AF=0.226238;AN=5008;NS=2504;DP=16742;EAS_AF=0.2927;AMR_AF=0.3069;AFR_AF=0.118;EUR_AF=0.3131;SAS_AF=0.1575;AA=C|||;VT=SNP
6	29954456	rs73410503	G	A	100	PASS	AC=706;AF=0.140974;AN=5008;NS=2504;DP=18195;EAS_AF=0.1488;AMR_AF=0.1326;AFR_AF=0.2277;EUR_AF=0.0437;SAS_AF=0.1217;AA=G|||;VT=SNP
6	29954617	rs34894339	A	G	100	PASS	AC=757;AF=0.151158;AN=5008;NS=2504;DP=17768;EAS_AF=0.1548;AMR_AF=0.1398;AFR_AF=0.2504;EUR_AF=0.0447;SAS_AF=0.1309;AA=G|||;VT=SNP
6	29954624	rs73725917	A	T	100	PASS	AC=757;AF=0.151158;AN=5008;NS=2504;DP=17726;EAS_AF=0.1548;AMR_AF=0.1398;AFR_AF=0.2504;EUR_AF=0.0447;SAS_AF=0.1309;AA=A|||;VT=SNP
6	29954642	rs35356382	C	T	100	PASS	AC=736;AF=0.146965;AN=5008;NS=2504;DP=17446;EAS_AF=0.1528;AMR_AF=0.1326;AFR_AF=0.2436;EUR_AF=0.0447;SAS_AF=0.1258;AA=C|||;VT=SNP
6	29954719	rs35480831	C	T	100	PASS	AC=683;AF=0.136382;AN=5008;NS=2504;DP=17415;EAS_AF=0.1458;AMR_AF=0.1268;AFR_AF=0.2209;EUR_AF=0.0427;SAS_AF=0.1155;AA=C|||;VT=SNP
6	29954780	rs35574636	G	A	100	PASS	AC=683;AF=0.136382;AN=5008;NS=2504;DP=16886;EAS_AF=0.1458;AMR_AF=0.1268;AFR_AF=0.2209;EUR_AF=0.0427;SAS_AF=0.1155;AA=G|||;VT=SNP
6	29954819	rs35796574	A	G	100	PASS	AC=685;AF=0.136781;AN=5008;NS=2504;DP=15998;EAS_AF=0.1458;AMR_AF=0.1268;AFR_AF=0.2209;EUR_AF=0.0427;SAS_AF=0.1176;AA=A|||;VT=SNP
6	29954851	rs17186979	A	G	100	PASS	AC=757;AF=0.151158;AN=5008;NS=2504;DP=16320;EAS_AF=0.1548;AMR_AF=0.1398;AFR_AF=0.2504;EUR_AF=0.0447;SAS_AF=0.1309;AA=G|||;VT=SNP
6	29955025	rs3901554	T	C	100	PASS	AC=234;AF=0.0467252;AN=5008;NS=2504;DP=19187;EAS_AF=0.0377;AMR_AF=0.0346;AFR_AF=0.0499;EUR_AF=0.0517;SAS_AF=0.0552;AA=T|||;VT=SNP
6	29955057	rs17187021	T	C	100	PASS	AC=757;AF=0.151158;AN=5008;NS=2504;DP=18398;EAS_AF=0.1548;AMR_AF=0.1398;AFR_AF=0.2504;EUR_AF=0.0447;SAS_AF=0.1309;AA=T|||;VT=SNP
6	29955087	rs17187035	T	C	100	PASS	AC=757;AF=0.151158;AN=5008;NS=2504;DP=17885;EAS_AF=0.1548;AMR_AF=0.1398;AFR_AF=0.2504;EUR_AF=0.0447;SAS_AF=0.1309;AA=C|||;VT=SNP
6	29955088	rs73725919	G	T	100	PASS	AC=740;AF=0.147764;AN=5008;NS=2504;DP=17824;EAS_AF=0.1508;AMR_AF=0.1383;AFR_AF=0.2421;EUR_AF=0.0447;SAS_AF=0.1299;AA=G|||;VT=SNP
6	29955222	rs17187077	A	C	100	PASS	AC=757;AF=0.151158;AN=5008;NS=2504;DP=18102;EAS_AF=0.1548;AMR_AF=0.1398;AFR_AF=0.2504;EUR_AF=0.0447;SAS_AF=0.1309;AA=A|||;VT=SNP
6	29955388	rs17187141	T	C	100	PASS	AC=757;AF=0.151158;AN=5008;NS=2504;DP=16947;EAS_AF=0.1548;AMR_AF=0.1398;AFR_AF=0.2504;EUR_AF=0.0447;SAS_AF=0.1309;AA=T|||;VT=SNP
6	29955426	rs17180759	A	T	100	PASS	AC=755;AF=0.150759;AN=5008;NS=2504;DP=16393;EAS_AF=0.1528;AMR_AF=0.1398;AFR_AF=0.2504;EUR_AF=0.0447;SAS_AF=0.1309;AA=A|||;VT=SNP
6	29955431	rs73725921	G	A	100	PASS	AC=756;AF=0.150958;AN=5008;NS=2504;DP=16396;EAS_AF=0.1548;AMR_AF=0.1383;AFR_AF=0.2504;EUR_AF=0.0447;SAS_AF=0.1309;AA=G|||;VT=SNP
6	29955503	rs75194734	G	C	100	PASS	AC=723;AF=0.144369;AN=5008;NS=2504;DP=16166;EAS_AF=0.1528;AMR_AF=0.1326;AFR_AF=0.236;EUR_AF=0.0437;SAS_AF=0.1237;AA=G|||;VT=SNP
6	29955535	rs3901553	C	T	100	PASS	AC=347;AF=0.0692891;AN=5008;NS=2504;DP=15935;EAS_AF=0.0565;AMR_AF=0.049;AFR_AF=0.093;EUR_AF=0.0577;SAS_AF=0.0767;AA=C|||;VT=SNP
6	29955539	rs17180794	T	C	100	PASS	AC=757;AF=0.151158;AN=5008;NS=2504;DP=15837;EAS_AF=0.1548;AMR_AF=0.1398;AFR_AF=0.2504;EUR_AF=0.0447;SAS_AF=0.1309;AA=T|||;VT=SNP
6	29955610	rs73410515	G	A	100	PASS	AC=732;AF=0.146166;AN=5008;NS=2504;DP=16396;EAS_AF=0.1528;AMR_AF=0.1326;AFR_AF=0.239;EUR_AF=0.0437;SAS_AF=0.1288;AA=G|||;VT=SNP
6	29955774	rs73410518	T	C	100	PASS	AC=757;AF=0.151158;AN=5008;NS=2504;DP=17316;EAS_AF=0.1548;AMR_AF=0.1398;AFR_AF=0.2504;EUR_AF=0.0447;SAS_AF=0.1309;AA=t|||;VT=SNP
6	29956049	rs73410524	G	A	100	PASS	AC=755;AF=0.150759;AN=5008;NS=2504;DP=18787;EAS_AF=0.1538;AMR_AF=0.1398;AFR_AF=0.2496;EUR_AF=0.0447;SAS_AF=0.1309;AA=A|||;VT=SNP
6	29956178	rs73410525	C	A	100	PASS	AC=757;AF=0.151158;AN=5008;NS=2504;DP=21079;EAS_AF=0.1548;AMR_AF=0.1398;AFR_AF=0.2504;EUR_AF=0.0447;SAS_AF=0.1309;AA=A|||;VT=SNP
6	29956293	rs112793716	C	T	100	PASS	AC=753;AF=0.150359;AN=5008;NS=2504;DP=19023;EAS_AF=0.1528;AMR_AF=0.1398;AFR_AF=0.2496;EUR_AF=0.0447;SAS_AF=0.1299;AA=C|||;VT=SNP
6	29956329	rs73410528	G	A	100	PASS	AC=758;AF=0.151358;AN=5008;NS=2504;DP=17875;EAS_AF=0.1548;AMR_AF=0.1398;AFR_AF=0.2504;EUR_AF=0.0447;SAS_AF=0.1319;AA=G|||;VT=SNP
6	29956387	rs79784673	G	A	100	PASS	AC=686;AF=0.136981;AN=5008;NS=2504;DP=17689;EAS_AF=0.1448;AMR_AF=0.1268;AFR_AF=0.2231;EUR_AF=0.0427;SAS_AF=0.1166;AA=G|||;VT=SNP
6	29956405	rs2735064	G	A	100	PASS	AC=1168;AF=0.233227;AN=5008;NS=2504;DP=17900;EAS_AF=0.2937;AMR_AF=0.2003;AFR_AF=0.1097;EUR_AF=0.2594;SAS_AF=0.3344;AA=G|||;VT=SNP
6	29956520	rs73410530	A	G	100	PASS	AC=685;AF=0.136781;AN=5008;NS=2504;DP=19525;EAS_AF=0.1458;AMR_AF=0.1268;AFR_AF=0.2216;EUR_AF=0.0427;SAS_AF=0.1166;AA=A|||;VT=SNP
6	29956720	rs12662336	G	A	100	PASS	AC=757;AF=0.151158;AN=5008;NS=2504;DP=19715;EAS_AF=0.1548;AMR_AF=0.1398;AFR_AF=0.2504;EUR_AF=0.0447;SAS_AF=0.1309;AA=G|||;VT=SNP
6	29956842	rs12665186	A	G	100	PASS	AC=743;AF=0.148363;AN=5008;NS=2504;DP=19288;EAS_AF=0.1528;AMR_AF=0.1398;AFR_AF=0.2458;EUR_AF=0.0447;SAS_AF=0.1247;AA=A|||;VT=SNP
6	29956953	rs9260930	T	C	100	PASS	AC=234;AF=0.0467252;AN=5008;NS=2504;DP=18521;EAS_AF=0.0377;AMR_AF=0.0346;AFR_AF=0.0499;EUR_AF=0.0517;SAS_AF=0.0552;AA=T|||;VT=SNP
6	29957069	rs4959039	A	G	100	PASS	AC=1372;AF=0.273962;AN=5008;NS=2504;DP=19836;EAS_AF=0.3442;AMR_AF=0.3401;AFR_AF=0.1967;EUR_AF=0.3241;SAS_AF=0.2076;AA=A|||;VT=SNP
6	29957077	rs12662611	C	T	100	PASS	AC=758;AF=0.151358;AN=5008;NS=2504;DP=19849;EAS_AF=0.1548;AMR_AF=0.1398;AFR_AF=0.2511;EUR_AF=0.0447;SAS_AF=0.1309;AA=C|||;VT=SNP
6	29957078	rs6457120	A	G	100	PASS	AC=2571;AF=0.513379;AN=5008;NS=2504;DP=19863;EAS_AF=0.496;AMR_AF=0.4827;AFR_AF=0.4932;EUR_AF=0.4712;SAS_AF=0.6237;AA=G|||;VT=SNP
6	29957285	rs12664166	T	G	100	PASS	AC=756;AF=0.150958;AN=5008;NS=2504;DP=16979;EAS_AF=0.1528;AMR_AF=0.1398;AFR_AF=0.2511;EUR_AF=0.0447;SAS_AF=0.1309;AA=T|||;VT=SNP
6	29957508	rs9260931	A	C	100	PASS	AC=235;AF=0.0469249;AN=5008;NS=2504;DP=18553;EAS_AF=0.0387;AMR_AF=0.0346;AFR_AF=0.0499;EUR_AF=0.0517;SAS_AF=0.0552;AA=C|||;VT=SNP
6	29957802	rs9260932	T	C	100	PASS	AC=235;AF=0.0469249;AN=5008;NS=2504;DP=17910;EAS_AF=0.0387;AMR_AF=0.0346;AFR_AF=0.0499;EUR_AF=0.0517;SAS_AF=0.0552;AA=C|||;VT=SNP
6	29957866	rs9260933	A	G	100	PASS	AC=234;AF=0.0467252;AN=5008;NS=2504;DP=18175;EAS_AF=0.0377;AMR_AF=0.0346;AFR_AF=0.0499;EUR_AF=0.0517;SAS_AF=0.0552;AA=A|||;VT=SNP
6	29957982	rs9260934	G	A	100	PASS	AC=349;AF=0.0696885;AN=5008;NS=2504;DP=19837;EAS_AF=0.0575;AMR_AF=0.0533;AFR_AF=0.0923;EUR_AF=0.0527;SAS_AF=0.0808;AA=G|||;VT=SNP
6	29958161	rs57927905	A	C	100	PASS	AC=681;AF=0.135982;AN=5008;NS=2504;DP=20071;EAS_AF=0.1438;AMR_AF=0.1268;AFR_AF=0.2209;EUR_AF=0.0427;SAS_AF=0.1155;AA=A|||;VT=SNP
6	29958488	rs9260935	T	C	100	PASS	AC=204;AF=0.0407348;AN=5008;NS=2504;DP=19432;EAS_AF=0.0357;AMR_AF=0.0346;AFR_AF=0.0507;EUR_AF=0.0507;SAS_AF=0.0266;AA=T|||;VT=SNP
6	29958502	rs9260936	G	A	100	PASS	AC=204;AF=0.0407348;AN=5008;NS=2504;DP=19003;EAS_AF=0.0357;AMR_AF=0.0346;AFR_AF=0.0507;EUR_AF=0.0507;SAS_AF=0.0266;AA=G|||;VT=SNP
6	29958526	rs9260937	A	T	100	PASS	AC=522;AF=0.104233;AN=5008;NS=2504;DP=18260;EAS_AF=0.1141;AMR_AF=0.1037;AFR_AF=0.146;EUR_AF=0.0696;SAS_AF=0.0736;AA=T|||;VT=SNP
6	29958648	rs9260938	A	G	100	PASS	AC=204;AF=0.0407348;AN=5008;NS=2504;DP=18671;EAS_AF=0.0357;AMR_AF=0.0346;AFR_AF=0.0507;EUR_AF=0.0507;SAS_AF=0.0266;AA=A|||;VT=SNP
6	29958674	rs9260939	C	T	100	PASS	AC=204;AF=0.0407348;AN=5008;NS=2504;DP=18347;EAS_AF=0.0357;AMR_AF=0.0346;AFR_AF=0.0507;EUR_AF=0.0507;SAS_AF=0.0266;AA=T|||;VT=SNP
6	29958807	rs1264807	A	C	100	PASS	AC=483;AF=0.0964457;AN=5008;NS=2504;DP=19170;EAS_AF=0.0188;AMR_AF=0.0562;AFR_AF=0.0976;EUR_AF=0.1322;SAS_AF=0.1667;AA=A|||;VT=SNP
6	29958865	rs9260941	T	A	100	PASS	AC=203;AF=0.0405351;AN=5008;NS=2504;DP=19846;EAS_AF=0.0357;AMR_AF=0.0346;AFR_AF=0.0499;EUR_AF=0.0507;SAS_AF=0.0266;AA=t|||;VT=SNP
6	29958933	rs9260943	A	C	100	PASS	AC=203;AF=0.0405351;AN=5008;NS=2504;DP=19778;EAS_AF=0.0357;AMR_AF=0.0346;AFR_AF=0.0499;EUR_AF=0.0507;SAS_AF=0.0266;AA=A|||;VT=SNP
6	29959236	rs9260945	C	T	100	PASS	AC=204;AF=0.0407348;AN=5008;NS=2504;DP=21156;EAS_AF=0.0367;AMR_AF=0.0346;AFR_AF=0.0499;EUR_AF=0.0507;SAS_AF=0.0266;AA=T|||;VT=SNP
6	29959254	rs9260946	G	A	100	PASS	AC=203;AF=0.0405351;AN=5008;NS=2504;DP=21521;EAS_AF=0.0357;AMR_AF=0.0346;AFR_AF=0.0499;EUR_AF=0.0507;SAS_AF=0.0266;AA=g|||;VT=SNP
6	29959326	rs9260948	T	C	100	PASS	AC=203;AF=0.0405351;AN=5008;NS=2504;DP=20255;EAS_AF=0.0357;AMR_AF=0.0346;AFR_AF=0.0499;EUR_AF=0.0507;SAS_AF=0.0266;AA=T|||;VT=SNP
6	29959458	rs9260950	G	A	100	PASS	AC=204;AF=0.0407348;AN=5008;NS=2504;DP=18305;EAS_AF=0.0367;AMR_AF=0.0346;AFR_AF=0.0499;EUR_AF=0.0507;SAS_AF=0.0266;AA=G|||;VT=SNP
6	29959538	rs9260951	T	C	100	PASS	AC=960;AF=0.191693;AN=5008;NS=2504;DP=18737;EAS_AF=0.1905;AMR_AF=0.1744;AFR_AF=0.3003;EUR_AF=0.0954;SAS_AF=0.1575;AA=C|||;VT=SNP
6	29959640	rs16896851	A	T	100	PASS	AC=425;AF=0.0848642;AN=5008;NS=2504;DP=17445;EAS_AF=0.1925;AMR_AF=0.0317;AFR_AF=0.0008;EUR_AF=0.0586;SAS_AF=0.1524;AA=A|||;VT=SNP
6	29959935	rs9260954	C	G	100	PASS	AC=204;AF=0.0407348;AN=5008;NS=2504;DP=19097;EAS_AF=0.0357;AMR_AF=0.0346;AFR_AF=0.0499;EUR_AF=0.0507;SAS_AF=0.0276;AA=C|||;VT=SNP
6	29960083	rs9260957	G	A	100	PASS	AC=203;AF=0.0405351;AN=5008;NS=2504;DP=19807;EAS_AF=0.0357;AMR_AF=0.0346;AFR_AF=0.0499;EUR_AF=0.0507;SAS_AF=0.0266;AA=G|||;VT=SNP
6	29960193	rs9260958	C	T	100	PASS	AC=203;AF=0.0405351;AN=5008;NS=2504;DP=20994;EAS_AF=0.0357;AMR_AF=0.0346;AFR_AF=0.0499;EUR_AF=0.0507;SAS_AF=0.0266;AA=C|||;VT=SNP
6	29960359	rs7770811	T	C	100	PASS	AC=912;AF=0.182109;AN=5008;NS=2504;DP=21056;EAS_AF=0.1796;AMR_AF=0.1628;AFR_AF=0.2829;EUR_AF=0.0924;SAS_AF=0.1544;AA=T|||;VT=SNP
6	29960384	rs7750582	C	A	100	PASS	AC=684;AF=0.136581;AN=5008;NS=2504;DP=21022;EAS_AF=0.1448;AMR_AF=0.1268;AFR_AF=0.2216;EUR_AF=0.0427;SAS_AF=0.1166;AA=C|||;VT=SNP
6	29960870	rs9260959	A	T	100	PASS	AC=955;AF=0.190695;AN=5008;NS=2504;DP=20816;EAS_AF=0.1885;AMR_AF=0.1715;AFR_AF=0.2995;EUR_AF=0.0954;SAS_AF=0.1575;AA=A|||;VT=SNP
6	29960958	rs9260960	C	G	100	PASS	AC=960;AF=0.191693;AN=5008;NS=2504;DP=22903;EAS_AF=0.1905;AMR_AF=0.1744;AFR_AF=0.3003;EUR_AF=0.0954;SAS_AF=0.1575;AA=G|||;VT=SNP
6	29960999	rs9260961	G	T	100	PASS	AC=958;AF=0.191294;AN=5008;NS=2504;DP=22784;EAS_AF=0.1885;AMR_AF=0.1744;AFR_AF=0.3003;EUR_AF=0.0954;SAS_AF=0.1575;AA=G|||;VT=SNP
6	29961071	rs9260963	G	A	100	PASS	AC=960;AF=0.191693;AN=5008;NS=2504;DP=23309;EAS_AF=0.1905;AMR_AF=0.1744;AFR_AF=0.3003;EUR_AF=0.0954;SAS_AF=0.1575;AA=A|||;VT=SNP
6	29961119	rs9260964	T	C	100	PASS	AC=959;AF=0.191494;AN=5008;NS=2504;DP=22386;EAS_AF=0.1905;AMR_AF=0.1744;AFR_AF=0.3003;EUR_AF=0.0954;SAS_AF=0.1564;AA=C|||;VT=SNP
6	29961122	rs9260965	A	G	100	PASS	AC=959;AF=0.191494;AN=5008;NS=2504;DP=22340;EAS_AF=0.1905;AMR_AF=0.1744;AFR_AF=0.3003;EUR_AF=0.0954;SAS_AF=0.1564;AA=G|||;VT=SNP
6	29961274	rs1632926	A	G	100	PASS	AC=484;AF=0.0966454;AN=5008;NS=2504;DP=22133;EAS_AF=0.0188;AMR_AF=0.0562;AFR_AF=0.0976;EUR_AF=0.1322;SAS_AF=0.1677;AA=A|||;VT=SNP
6	29961281	rs9260966	G	A	100	PASS	AC=958;AF=0.191294;AN=5008;NS=2504;DP=21752;EAS_AF=0.1885;AMR_AF=0.1744;AFR_AF=0.3003;EUR_AF=0.0954;SAS_AF=0.1575;AA=G|||;VT=SNP
6	29961367	rs9260967	G	A	100	PASS	AC=963;AF=0.192292;AN=5008;NS=2504;DP=23526;EAS_AF=0.1905;AMR_AF=0.1744;AFR_AF=0.3011;EUR_AF=0.0954;SAS_AF=0.1595;AA=A|||;VT=SNP
6	29961439	rs9260968	C	A	100	PASS	AC=959;AF=0.191494;AN=5008;NS=2504;DP=25627;EAS_AF=0.1885;AMR_AF=0.1744;AFR_AF=0.3003;EUR_AF=0.0954;SAS_AF=0.1585;AA=C|||;VT=SNP
6	29961485	rs17187210	C	G	100	PASS	AC=961;AF=0.191893;AN=5008;NS=2504;DP=25845;EAS_AF=0.1905;AMR_AF=0.1744;AFR_AF=0.3003;EUR_AF=0.0954;SAS_AF=0.1585;AA=G|||;VT=SNP
6	29961513	rs9260971	G	T	100	PASS	AC=959;AF=0.191494;AN=5008;NS=2504;DP=24613;EAS_AF=0.1885;AMR_AF=0.1744;AFR_AF=0.3003;EUR_AF=0.0954;SAS_AF=0.1585;AA=g|||;VT=SNP
6	29961547	rs9260972	G	C	100	PASS	AC=961;AF=0.191893;AN=5008;NS=2504;DP=23647;EAS_AF=0.1905;AMR_AF=0.1744;AFR_AF=0.3003;EUR_AF=0.0954;SAS_AF=0.1585;AA=C|||;VT=SNP
6	29961566	rs17180836	A	G	100	PASS	AC=426;AF=0.0850639;AN=5008;NS=2504;DP=23470;EAS_AF=0.1935;AMR_AF=0.0317;AFR_AF=0.0008;EUR_AF=0.0586;SAS_AF=0.1524;AA=A|||;VT=SNP
6	29961579	rs17187224	C	T	100	PASS	AC=755;AF=0.150759;AN=5008;NS=2504;DP=23512;EAS_AF=0.1518;AMR_AF=0.1369;AFR_AF=0.2519;EUR_AF=0.0447;SAS_AF=0.1319;AA=C|||;VT=SNP
6	29961618	rs9260974	A	G	100	PASS	AC=958;AF=0.191294;AN=5008;NS=2504;DP=24237;EAS_AF=0.1885;AMR_AF=0.1744;AFR_AF=0.2995;EUR_AF=0.0954;SAS_AF=0.1585;AA=A|||;VT=SNP
6	29961722	rs9260975	C	T	100	PASS	AC=959;AF=0.191494;AN=5008;NS=2504;DP=21949;EAS_AF=0.1885;AMR_AF=0.1744;AFR_AF=0.3003;EUR_AF=0.0954;SAS_AF=0.1585;AA=C|||;VT=SNP
6	29961770	rs9260976	G	A	100	PASS	AC=207;AF=0.0413339;AN=5008;NS=2504;DP=19830;EAS_AF=0.0357;AMR_AF=0.0403;AFR_AF=0.0499;EUR_AF=0.0507;SAS_AF=0.0266;AA=G|||;VT=SNP
6	29961784	rs9260977	C	T	100	PASS	AC=959;AF=0.191494;AN=5008;NS=2504;DP=20038;EAS_AF=0.1885;AMR_AF=0.1744;AFR_AF=0.3003;EUR_AF=0.0954;SAS_AF=0.1585;AA=C|||;VT=SNP
6	29961793	rs17180864	C	T	100	PASS	AC=752;AF=0.15016;AN=5008;NS=2504;DP=20130;EAS_AF=0.1528;AMR_AF=0.134;AFR_AF=0.2504;EUR_AF=0.0447;SAS_AF=0.1319;AA=C|||;VT=SNP
6	29961843	rs17187252	G	A	100	PASS	AC=752;AF=0.15016;AN=5008;NS=2504;DP=21823;EAS_AF=0.1528;AMR_AF=0.134;AFR_AF=0.2504;EUR_AF=0.0447;SAS_AF=0.1319;AA=G|||;VT=SNP
6	29961853	rs9260978	C	T	100	PASS	AC=961;AF=0.191893;AN=5008;NS=2504;DP=22558;EAS_AF=0.1905;AMR_AF=0.1744;AFR_AF=0.3003;EUR_AF=0.0954;SAS_AF=0.1585;AA=T|||;VT=SNP
6	29961934	rs9260979	C	G	100	PASS	AC=961;AF=0.191893;AN=5008;NS=2504;DP=22492;EAS_AF=0.1905;AMR_AF=0.1744;AFR_AF=0.3003;EUR_AF=0.0954;SAS_AF=0.1585;AA=C|||;VT=SNP
6	29962005	rs9260980	A	G	100	PASS	AC=961;AF=0.191893;AN=5008;NS=2504;DP=19639;EAS_AF=0.1905;AMR_AF=0.1744;AFR_AF=0.3003;EUR_AF=0.0954;SAS_AF=0.1585;AA=G|||;VT=SNP
6	29962028	rs9260981	G	A	100	PASS	AC=207;AF=0.0413339;AN=5008;NS=2504;DP=19486;EAS_AF=0.0357;AMR_AF=0.0403;AFR_AF=0.0499;EUR_AF=0.0507;SAS_AF=0.0266;AA=G|||;VT=SNP
6	29962067	rs9260982	T	A	100	PASS	AC=961;AF=0.191893;AN=5008;NS=2504;DP=19237;EAS_AF=0.1905;AMR_AF=0.1744;AFR_AF=0.3003;EUR_AF=0.0954;SAS_AF=0.1585;AA=A|||;VT=SNP
6	29962139	rs9260983	G	C	100	PASS	AC=207;AF=0.0413339;AN=5008;NS=2504;DP=16858;EAS_AF=0.0357;AMR_AF=0.0403;AFR_AF=0.0499;EUR_AF=0.0507;SAS_AF=0.0266;AA=G|||;VT=SNP
6	29962268	rs9260984	G	A	100	PASS	AC=208;AF=0.0415335;AN=5008;NS=2504;DP=17035;EAS_AF=0.0357;AMR_AF=0.0403;AFR_AF=0.0499;EUR_AF=0.0517;SAS_AF=0.0266;AA=G|||;VT=SNP
6	29962398	rs9260987	G	A	100	PASS	AC=908;AF=0.18131;AN=5008;NS=2504;DP=16981;EAS_AF=0.1885;AMR_AF=0.1556;AFR_AF=0.2753;EUR_AF=0.0905;SAS_AF=0.1585;AA=G|||;VT=SNP
6	29962515	rs9260988	T	C	100	PASS	AC=963;AF=0.192292;AN=5008;NS=2504;DP=18392;EAS_AF=0.1905;AMR_AF=0.1744;AFR_AF=0.3011;EUR_AF=0.0954;SAS_AF=0.1595;AA=C|||;VT=SNP
6	29962517	rs543555496	C	T	100	PASS	AC=209;AF=0.0417332;AN=5008;NS=2504;DP=18468;EAS_AF=0.0377;AMR_AF=0.0403;AFR_AF=0.0499;EUR_AF=0.0507;SAS_AF=0.0266;AA=C|||;VT=SNP
6	29962584	rs9260990	T	C	100	PASS	AC=958;AF=0.191294;AN=5008;NS=2504;DP=18175;EAS_AF=0.1875;AMR_AF=0.1744;AFR_AF=0.2995;EUR_AF=0.0954;SAS_AF=0.1595;AA=C|||;VT=SNP
6	29962592	rs9260992	G	A	100	PASS	AC=953;AF=0.190296;AN=5008;NS=2504;DP=18069;EAS_AF=0.1865;AMR_AF=0.17;AFR_AF=0.2995;EUR_AF=0.0944;SAS_AF=0.1595;AA=G|||;VT=SNP
6	29962595	rs9260993	G	A	100	PASS	AC=202;AF=0.0403355;AN=5008;NS=2504;DP=17983;EAS_AF=0.0347;AMR_AF=0.036;AFR_AF=0.0499;EUR_AF=0.0497;SAS_AF=0.0266;AA=G|||;VT=SNP
6	29962796	rs9260994	C	G	100	PASS	AC=959;AF=0.191494;AN=5008;NS=2504;DP=16885;EAS_AF=0.1885;AMR_AF=0.1744;AFR_AF=0.3003;EUR_AF=0.0954;SAS_AF=0.1585;AA=G|||;VT=SNP
6	29962865	rs9260995	T	C	100	PASS	AC=960;AF=0.191693;AN=5008;NS=2504;DP=17852;EAS_AF=0.1885;AMR_AF=0.1744;AFR_AF=0.3011;EUR_AF=0.0954;SAS_AF=0.1585;AA=T|||;VT=SNP
6	29962874	rs9260996	T	G	100	PASS	AC=960;AF=0.191693;AN=5008;NS=2504;DP=18221;EAS_AF=0.1885;AMR_AF=0.1744;AFR_AF=0.3011;EUR_AF=0.0954;SAS_AF=0.1585;AA=T|||;VT=SNP
6	29962889	rs4959040	C	A	100	PASS	AC=1136;AF=0.226837;AN=5008;NS=2504;DP=18750;EAS_AF=0.2927;AMR_AF=0.3069;AFR_AF=0.118;EUR_AF=0.3121;SAS_AF=0.1616;AA=C|||;VT=SNP
6	29962890	rs6930993	G	A	100	PASS	AC=961;AF=0.191893;AN=5008;NS=2504;DP=18720;EAS_AF=0.1885;AMR_AF=0.1744;AFR_AF=0.3011;EUR_AF=0.0964;SAS_AF=0.1585;AA=A|||;VT=SNP
6	29962926	rs6910507	T	G	100	PASS	AC=959;AF=0.191494;AN=5008;NS=2504;DP=19871;EAS_AF=0.1885;AMR_AF=0.1744;AFR_AF=0.3003;EUR_AF=0.0954;SAS_AF=0.1585;AA=G|||;VT=SNP
6	29962950	rs6910517	T	C	100	PASS	AC=959;AF=0.191494;AN=5008;NS=2504;DP=19883;EAS_AF=0.1885;AMR_AF=0.1744;AFR_AF=0.3003;EUR_AF=0.0954;SAS_AF=0.1585;AA=C|||;VT=SNP
6	29963065	rs6457121	A	G	100	PASS	AC=2567;AF=0.51258;AN=5008;NS=2504;DP=20561;EAS_AF=0.497;AMR_AF=0.4769;AFR_AF=0.4939;EUR_AF=0.4712;SAS_AF=0.6217;AA=G|||;VT=SNP
6	29963179	rs6910898	T	C	100	PASS	AC=960;AF=0.191693;AN=5008;NS=2504;DP=19213;EAS_AF=0.1905;AMR_AF=0.1729;AFR_AF=0.3003;EUR_AF=0.0954;SAS_AF=0.1585;AA=C|||;VT=SNP
6	29963521	rs6911583	T	C	100	PASS	AC=752;AF=0.15016;AN=5008;NS=2504;DP=19574;EAS_AF=0.1528;AMR_AF=0.134;AFR_AF=0.2504;EUR_AF=0.0447;SAS_AF=0.1319;AA=t|||;VT=SNP
6	29963622	rs9260998	A	G	100	PASS	AC=207;AF=0.0413339;AN=5008;NS=2504;DP=20777;EAS_AF=0.0357;AMR_AF=0.0403;AFR_AF=0.0499;EUR_AF=0.0507;SAS_AF=0.0266;AA=A|||;VT=SNP
6	29963724	rs58858573	C	A	100	PASS	AC=752;AF=0.15016;AN=5008;NS=2504;DP=21744;EAS_AF=0.1528;AMR_AF=0.134;AFR_AF=0.2504;EUR_AF=0.0447;SAS_AF=0.1319;AA=C|||;VT=SNP
6	29963815	rs9260999	C	T	100	PASS	AC=960;AF=0.191693;AN=5008;NS=2504;DP=20909;EAS_AF=0.1885;AMR_AF=0.1744;AFR_AF=0.3003;EUR_AF=0.0954;SAS_AF=0.1595;AA=T|||;VT=SNP
6	29963829	rs9261000	G	A	100	PASS	AC=959;AF=0.191494;AN=5008;NS=2504;DP=20847;EAS_AF=0.1885;AMR_AF=0.1744;AFR_AF=0.3003;EUR_AF=0.0954;SAS_AF=0.1585;AA=G|||;VT=SNP
6	29964102	rs9261001	G	A	100	PASS	AC=959;AF=0.191494;AN=5008;NS=2504;DP=22879;EAS_AF=0.1885;AMR_AF=0.1744;AFR_AF=0.3003;EUR_AF=0.0954;SAS_AF=0.1585;AA=G|||;VT=SNP
6	29964150	rs9261002	T	G	100	PASS	AC=959;AF=0.191494;AN=5008;NS=2504;DP=23716;EAS_AF=0.1885;AMR_AF=0.1744;AFR_AF=0.3003;EUR_AF=0.0954;SAS_AF=0.1585;AA=G|||;VT=SNP
6	29964152	rs9261003	G	C	100	PASS	AC=959;AF=0.191494;AN=5008;NS=2504;DP=23793;EAS_AF=0.1885;AMR_AF=0.1744;AFR_AF=0.3003;EUR_AF=0.0954;SAS_AF=0.1585;AA=C|||;VT=SNP
6	29964253	rs9261004	C	T	100	PASS	AC=961;AF=0.191893;AN=5008;NS=2504;DP=21263;EAS_AF=0.1905;AMR_AF=0.1744;AFR_AF=0.3003;EUR_AF=0.0954;SAS_AF=0.1585;AA=T|||;VT=SNP
6	29964314	rs9261005	G	C	100	PASS	AC=207;AF=0.0413339;AN=5008;NS=2504;DP=19603;EAS_AF=0.0357;AMR_AF=0.0403;AFR_AF=0.0499;EUR_AF=0.0507;SAS_AF=0.0266;AA=G|||;VT=SNP
6	29964363	rs9261006	T	C	100	PASS	AC=2566;AF=0.51238;AN=5008;NS=2504;DP=19400;EAS_AF=0.497;AMR_AF=0.4769;AFR_AF=0.4939;EUR_AF=0.4712;SAS_AF=0.6207;AA=t|||;VT=SNP
6	29964397	rs10947040	G	A	100	PASS	AC=752;AF=0.15016;AN=5008;NS=2504;DP=20004;EAS_AF=0.1528;AMR_AF=0.134;AFR_AF=0.2504;EUR_AF=0.0447;SAS_AF=0.1319;AA=g|||;VT=SNP
6	29964467	rs9261008	T	C	100	PASS	AC=959;AF=0.191494;AN=5008;NS=2504;DP=22317;EAS_AF=0.1885;AMR_AF=0.1744;AFR_AF=0.3003;EUR_AF=0.0954;SAS_AF=0.1585;AA=T|||;VT=SNP
6	29964676	rs9261009	C	T	100	PASS	AC=960;AF=0.191693;AN=5008;NS=2504;DP=20685;EAS_AF=0.1895;AMR_AF=0.1744;AFR_AF=0.2995;EUR_AF=0.0964;SAS_AF=0.1585;AA=T|||;VT=SNP
6	29964730	rs9261010	T	G	100	PASS	AC=958;AF=0.191294;AN=5008;NS=2504;DP=20595;EAS_AF=0.1875;AMR_AF=0.1744;AFR_AF=0.3003;EUR_AF=0.0954;SAS_AF=0.1585;AA=G|||;VT=SNP
6	29964805	rs9261011	G	A	100	PASS	AC=105;AF=0.0209665;AN=5008;NS=2504;DP=20577;EAS_AF=0.0109;AMR_AF=0.0245;AFR_AF=0.0068;EUR_AF=0.0437;SAS_AF=0.0245;AA=G|||;VT=SNP
6	29964829	rs12110437	A	T	100	PASS	AC=752;AF=0.15016;AN=5008;NS=2504;DP=22025;EAS_AF=0.1528;AMR_AF=0.134;AFR_AF=0.2496;EUR_AF=0.0447;SAS_AF=0.1329;AA=A|||;VT=SNP
6	29964903	rs9261012	T	G	100	PASS	AC=968;AF=0.193291;AN=5008;NS=2504;DP=23531;EAS_AF=0.1905;AMR_AF=0.1758;AFR_AF=0.3003;EUR_AF=0.0964;SAS_AF=0.1636;AA=G|||;VT=SNP
6	29964948	rs9261013	A	G	100	PASS	AC=961;AF=0.191893;AN=5008;NS=2504;DP=22821;EAS_AF=0.1905;AMR_AF=0.1744;AFR_AF=0.3003;EUR_AF=0.0954;SAS_AF=0.1585;AA=G|||;VT=SNP
6	29964999	rs9261014	G	A	100	PASS	AC=175;AF=0.0349441;AN=5008;NS=2504;DP=21971;EAS_AF=0.0357;AMR_AF=0.0375;AFR_AF=0.0318;EUR_AF=0.0457;SAS_AF=0.0256;AA=G|||;VT=SNP
6	29965001	rs9261015	G	A	100	PASS	AC=959;AF=0.191494;AN=5008;NS=2504;DP=21834;EAS_AF=0.1885;AMR_AF=0.1744;AFR_AF=0.3003;EUR_AF=0.0954;SAS_AF=0.1585;AA=G|||;VT=SNP
6	29965306	rs9261016	C	T	100	PASS	AC=959;AF=0.191494;AN=5008;NS=2504;DP=19683;EAS_AF=0.1885;AMR_AF=0.1744;AFR_AF=0.3003;EUR_AF=0.0954;SAS_AF=0.1585;AA=C|||;VT=SNP
6	29965344	rs6911279	A	G	100	PASS	AC=958;AF=0.191294;AN=5008;NS=2504;DP=20511;EAS_AF=0.1885;AMR_AF=0.1744;AFR_AF=0.2995;EUR_AF=0.0954;SAS_AF=0.1585;AA=A|||;VT=SNP
6	29965500	rs61023635	C	T	100	PASS	AC=143;AF=0.0285543;AN=5008;NS=2504;DP=21230;EAS_AF=0.0149;AMR_AF=0.013;AFR_AF=0.0749;EUR_AF=0.0119;SAS_AF=0.0082;AA=C|||;VT=SNP
6	29965501	rs6911737	C	A	100	PASS	AC=960;AF=0.191693;AN=5008;NS=2504;DP=21320;EAS_AF=0.1905;AMR_AF=0.1744;AFR_AF=0.2995;EUR_AF=0.0954;SAS_AF=0.1585;AA=A|||;VT=SNP
6	29965563	rs6912080	G	T	100	PASS	AC=960;AF=0.191693;AN=5008;NS=2504;DP=20865;EAS_AF=0.1895;AMR_AF=0.1744;AFR_AF=0.2995;EUR_AF=0.0954;SAS_AF=0.1595;AA=T|||;VT=SNP
6	29965671	rs9261020	C	T	100	PASS	AC=958;AF=0.191294;AN=5008;NS=2504;DP=20823;EAS_AF=0.1885;AMR_AF=0.1744;AFR_AF=0.2995;EUR_AF=0.0954;SAS_AF=0.1585;AA=C|||;VT=SNP
6	29965781	rs6912154	C	T	100	PASS	AC=958;AF=0.191294;AN=5008;NS=2504;DP=20200;EAS_AF=0.1885;AMR_AF=0.1744;AFR_AF=0.2995;EUR_AF=0.0954;SAS_AF=0.1585;AA=C|||;VT=SNP
6	29965815	rs72502507	A	C	100	PASS	AC=752;AF=0.15016;AN=5008;NS=2504;DP=18941;EAS_AF=0.1528;AMR_AF=0.134;AFR_AF=0.2504;EUR_AF=0.0447;SAS_AF=0.1319;AA=A|||;VT=SNP
6	29965822	rs9261022	C	T	100	PASS	AC=959;AF=0.191494;AN=5008;NS=2504;DP=18926;EAS_AF=0.1885;AMR_AF=0.1744;AFR_AF=0.3003;EUR_AF=0.0954;SAS_AF=0.1585;AA=C|||;VT=SNP
6	29965913	rs9261024	C	T	100	PASS	AC=959;AF=0.191494;AN=5008;NS=2504;DP=19089;EAS_AF=0.1885;AMR_AF=0.1744;AFR_AF=0.3003;EUR_AF=0.0954;SAS_AF=0.1585;AA=C|||;VT=SNP
6	29965938	rs9261025	C	T	100	PASS	AC=207;AF=0.0413339;AN=5008;NS=2504;DP=18557;EAS_AF=0.0357;AMR_AF=0.0403;AFR_AF=0.0499;EUR_AF=0.0507;SAS_AF=0.0266;AA=C|||;VT=SNP
6	29965973	rs9261026	C	T	100	PASS	AC=959;AF=0.191494;AN=5008;NS=2504;DP=18845;EAS_AF=0.1885;AMR_AF=0.1744;AFR_AF=0.3003;EUR_AF=0.0954;SAS_AF=0.1585;AA=C|||;VT=SNP
6	29966000	rs9261027	A	C	100	PASS	AC=207;AF=0.0413339;AN=5008;NS=2504;DP=19379;EAS_AF=0.0357;AMR_AF=0.0403;AFR_AF=0.0499;EUR_AF=0.0507;SAS_AF=0.0266;AA=A|||;VT=SNP
6	29966017	rs9261028	C	A	100	PASS	AC=207;AF=0.0413339;AN=5008;NS=2504;DP=19844;EAS_AF=0.0357;AMR_AF=0.0403;AFR_AF=0.0499;EUR_AF=0.0507;SAS_AF=0.0266;AA=C|||;VT=SNP
6	29966024	rs12111210	G	A	100	PASS	AC=754;AF=0.150559;AN=5008;NS=2504;DP=19919;EAS_AF=0.1548;AMR_AF=0.134;AFR_AF=0.2504;EUR_AF=0.0447;SAS_AF=0.1319;AA=G|||;VT=SNP
6	29966041	rs9261029	T	C	100	PASS	AC=207;AF=0.0413339;AN=5008;NS=2504;DP=20533;EAS_AF=0.0357;AMR_AF=0.0403;AFR_AF=0.0499;EUR_AF=0.0507;SAS_AF=0.0266;AA=T|||;VT=SNP
6	29966091	rs9261030	T	C	100	PASS	AC=959;AF=0.191494;AN=5008;NS=2504;DP=20644;EAS_AF=0.1885;AMR_AF=0.1744;AFR_AF=0.3003;EUR_AF=0.0954;SAS_AF=0.1585;AA=T|||;VT=SNP
6	29966093	rs9261031	A	G	100	PASS	AC=959;AF=0.191494;AN=5008;NS=2504;DP=20772;EAS_AF=0.1885;AMR_AF=0.1744;AFR_AF=0.3003;EUR_AF=0.0954;SAS_AF=0.1585;AA=A|||;VT=SNP
6	29966124	rs9261032	T	A	100	PASS	AC=206;AF=0.0411342;AN=5008;NS=2504;DP=22111;EAS_AF=0.0357;AMR_AF=0.0389;AFR_AF=0.0499;EUR_AF=0.0507;SAS_AF=0.0266;AA=T|||;VT=SNP
6	29966132	rs9261033	C	T	100	PASS	AC=960;AF=0.191693;AN=5008;NS=2504;DP=22825;EAS_AF=0.1905;AMR_AF=0.1729;AFR_AF=0.3003;EUR_AF=0.0954;SAS_AF=0.1585;AA=T|||;VT=SNP
6	29966175	rs9261035	G	A	100	PASS	AC=207;AF=0.0413339;AN=5008;NS=2504;DP=23062;EAS_AF=0.0357;AMR_AF=0.0403;AFR_AF=0.0499;EUR_AF=0.0507;SAS_AF=0.0266;AA=G|||;VT=SNP
6	29966301	rs9261036	G	A	100	PASS	AC=208;AF=0.0415335;AN=5008;NS=2504;DP=20517;EAS_AF=0.0357;AMR_AF=0.0403;AFR_AF=0.0499;EUR_AF=0.0517;SAS_AF=0.0266;AA=G|||;VT=SNP
6	29966465	rs9261037	A	G	100	PASS	AC=209;AF=0.0417332;AN=5008;NS=2504;DP=21004;EAS_AF=0.0377;AMR_AF=0.0403;AFR_AF=0.0499;EUR_AF=0.0507;SAS_AF=0.0266;AA=G|||;VT=SNP
6	29966513	rs9261038	T	C	100	PASS	AC=207;AF=0.0413339;AN=5008;NS=2504;DP=21861;EAS_AF=0.0357;AMR_AF=0.0403;AFR_AF=0.0499;EUR_AF=0.0507;SAS_AF=0.0266;AA=T|||;VT=SNP
6	29966609	rs60466513	T	C	100	PASS	AC=207;AF=0.0413339;AN=5008;NS=2504;DP=19931;EAS_AF=0.0357;AMR_AF=0.0403;AFR_AF=0.0499;EUR_AF=0.0507;SAS_AF=0.0266;AA=T|||;VT=SNP
6	29966620	rs9261040	A	G	100	PASS	AC=206;AF=0.0411342;AN=5008;NS=2504;DP=19695;EAS_AF=0.0357;AMR_AF=0.0403;AFR_AF=0.0492;EUR_AF=0.0507;SAS_AF=0.0266;AA=A|||;VT=SNP
6	29966670	rs6917877	A	G	100	PASS	AC=752;AF=0.15016;AN=5008;NS=2504;DP=19270;EAS_AF=0.1538;AMR_AF=0.1326;AFR_AF=0.2504;EUR_AF=0.0447;SAS_AF=0.1319;AA=A|||;VT=SNP
6	29966674	rs6940956	T	A	100	PASS	AC=753;AF=0.150359;AN=5008;NS=2504;DP=18969;EAS_AF=0.1538;AMR_AF=0.1326;AFR_AF=0.2511;EUR_AF=0.0447;SAS_AF=0.1319;AA=T|||;VT=SNP
6	29966718	rs9261041	A	G	100	PASS	AC=206;AF=0.0411342;AN=5008;NS=2504;DP=17787;EAS_AF=0.0357;AMR_AF=0.0403;AFR_AF=0.0499;EUR_AF=0.0507;SAS_AF=0.0256;AA=a|||;VT=SNP
6	29966721	rs9261042	A	T	100	PASS	AC=206;AF=0.0411342;AN=5008;NS=2504;DP=17728;EAS_AF=0.0357;AMR_AF=0.0403;AFR_AF=0.0499;EUR_AF=0.0507;SAS_AF=0.0256;AA=T|||;VT=SNP
6	29966726	rs9261043	C	T	100	PASS	AC=325;AF=0.0648962;AN=5008;NS=2504;DP=17843;EAS_AF=0.0357;AMR_AF=0.0764;AFR_AF=0.0522;EUR_AF=0.1342;SAS_AF=0.0327;AA=C|||;VT=SNP
6	29966749	rs9261044	C	G	100	PASS	AC=207;AF=0.0413339;AN=5008;NS=2504;DP=18099;EAS_AF=0.0357;AMR_AF=0.0403;AFR_AF=0.0499;EUR_AF=0.0507;SAS_AF=0.0266;AA=C|||;VT=SNP
6	29966787	rs356959	G	A	100	PASS	AC=484;AF=0.0966454;AN=5008;NS=2504;DP=18049;EAS_AF=0.0188;AMR_AF=0.0562;AFR_AF=0.0976;EUR_AF=0.1322;SAS_AF=0.1677;AA=G|||;VT=SNP
6	29966850	rs6941318	T	C	100	PASS	AC=959;AF=0.191494;AN=5008;NS=2504;DP=18096;EAS_AF=0.1885;AMR_AF=0.1744;AFR_AF=0.3003;EUR_AF=0.0954;SAS_AF=0.1585;AA=C|||;VT=SNP
6	29966867	rs9261045	G	A	100	PASS	AC=207;AF=0.0413339;AN=5008;NS=2504;DP=18620;EAS_AF=0.0357;AMR_AF=0.0403;AFR_AF=0.0499;EUR_AF=0.0507;SAS_AF=0.0266;AA=G|||;VT=SNP
6	29966969	rs6922640	A	G	100	PASS	AC=959;AF=0.191494;AN=5008;NS=2504;DP=19324;EAS_AF=0.1885;AMR_AF=0.1744;AFR_AF=0.3003;EUR_AF=0.0954;SAS_AF=0.1585;AA=A|||;VT=SNP
6	29967128	rs2530388	A	T	100	PASS	AC=1323;AF=0.264177;AN=5008;NS=2504;DP=19224;EAS_AF=0.2986;AMR_AF=0.2219;AFR_AF=0.1543;EUR_AF=0.3002;SAS_AF=0.3701;AA=A|||;VT=SNP
6	29967225	rs9261049	C	T	100	PASS	AC=957;AF=0.191094;AN=5008;NS=2504;DP=19711;EAS_AF=0.1875;AMR_AF=0.1744;AFR_AF=0.2995;EUR_AF=0.0954;SAS_AF=0.1585;AA=C|||;VT=SNP
6	29967301	rs9261050	C	G	100	PASS	AC=239;AF=0.0477236;AN=5008;NS=2504;DP=21668;EAS_AF=0.0397;AMR_AF=0.049;AFR_AF=0.0635;EUR_AF=0.0527;SAS_AF=0.0286;AA=C|||;VT=SNP
6	29967302	rs6923777	A	G	100	PASS	AC=2569;AF=0.512979;AN=5008;NS=2504;DP=21426;EAS_AF=0.498;AMR_AF=0.4769;AFR_AF=0.4947;EUR_AF=0.4722;SAS_AF=0.6207;AA=G|||;VT=SNP
6	29967332	rs17187349	T	C	100	PASS	AC=747;AF=0.149161;AN=5008;NS=2504;DP=22284;EAS_AF=0.1528;AMR_AF=0.1326;AFR_AF=0.2481;EUR_AF=0.0447;SAS_AF=0.1309;AA=T|||;VT=SNP
6	29967486	rs6903621	T	C	100	PASS	AC=207;AF=0.0413339;AN=5008;NS=2504;DP=22086;EAS_AF=0.0357;AMR_AF=0.0403;AFR_AF=0.0499;EUR_AF=0.0507;SAS_AF=0.0266;AA=T|||;VT=SNP
6	29967529	rs6923856	C	T	100	PASS	AC=212;AF=0.0423323;AN=5008;NS=2504;DP=22024;EAS_AF=0.0357;AMR_AF=0.0403;AFR_AF=0.053;EUR_AF=0.0507;SAS_AF=0.0276;AA=C|||;VT=SNP
6	29967618	rs6924054	C	T	100	PASS	AC=207;AF=0.0413339;AN=5008;NS=2504;DP=24220;EAS_AF=0.0367;AMR_AF=0.0389;AFR_AF=0.0499;EUR_AF=0.0507;SAS_AF=0.0266;AA=C|||;VT=SNP
6	29967736	rs6924097	A	G	100	PASS	AC=248;AF=0.0495208;AN=5008;NS=2504;DP=23368;EAS_AF=0.0466;AMR_AF=0.0519;AFR_AF=0.059;EUR_AF=0.0537;SAS_AF=0.0337;AA=A|||;VT=SNP
6	29967742	rs6904120	T	C	100	PASS	AC=248;AF=0.0495208;AN=5008;NS=2504;DP=23238;EAS_AF=0.0466;AMR_AF=0.0519;AFR_AF=0.059;EUR_AF=0.0537;SAS_AF=0.0337;AA=T|||;VT=SNP
6	29967799	rs9261056	C	G	100	PASS	AC=207;AF=0.0413339;AN=5008;NS=2504;DP=22381;EAS_AF=0.0357;AMR_AF=0.0403;AFR_AF=0.0499;EUR_AF=0.0507;SAS_AF=0.0266;AA=C|||;VT=SNP
6	29967810	rs6924273	A	G	100	PASS	AC=238;AF=0.047524;AN=5008;NS=2504;DP=22348;EAS_AF=0.0526;AMR_AF=0.0447;AFR_AF=0.0537;EUR_AF=0.0517;SAS_AF=0.0317;AA=A|||;VT=SNP
6	29967990	rs9261058	G	A	100	PASS	AC=294;AF=0.0587061;AN=5008;NS=2504;DP=22109;EAS_AF=0.0516;AMR_AF=0.0576;AFR_AF=0.0794;EUR_AF=0.0567;SAS_AF=0.0409;AA=A|||;VT=SNP
6	29967999	rs9261059	T	C	100	PASS	AC=207;AF=0.0413339;AN=5008;NS=2504;DP=22020;EAS_AF=0.0357;AMR_AF=0.0403;AFR_AF=0.0499;EUR_AF=0.0507;SAS_AF=0.0266;AA=T|||;VT=SNP
6	29968080	rs9261060	C	G	100	PASS	AC=968;AF=0.193291;AN=5008;NS=2504;DP=20806;EAS_AF=0.1905;AMR_AF=0.1801;AFR_AF=0.3011;EUR_AF=0.0964;SAS_AF=0.1595;AA=G|||;VT=SNP
6	29968122	rs9261062	C	T	100	PASS	AC=212;AF=0.0423323;AN=5008;NS=2504;DP=20342;EAS_AF=0.0387;AMR_AF=0.0418;AFR_AF=0.0499;EUR_AF=0.0517;SAS_AF=0.0266;AA=T|||;VT=SNP
6	29968180	rs12664967	C	G	100	PASS	AC=745;AF=0.148762;AN=5008;NS=2504;DP=19780;EAS_AF=0.1508;AMR_AF=0.134;AFR_AF=0.2474;EUR_AF=0.0437;SAS_AF=0.1319;AA=C|||;VT=SNP
6	29968306	rs9261063	G	T	100	PASS	AC=207;AF=0.0413339;AN=5008;NS=2504;DP=19676;EAS_AF=0.0357;AMR_AF=0.0403;AFR_AF=0.0499;EUR_AF=0.0507;SAS_AF=0.0266;AA=G|||;VT=SNP
6	29968374	rs9261064	G	A	100	PASS	AC=209;AF=0.0417332;AN=5008;NS=2504;DP=19435;EAS_AF=0.0357;AMR_AF=0.0403;AFR_AF=0.0514;EUR_AF=0.0507;SAS_AF=0.0266;AA=G|||;VT=SNP
6	29968407	rs9261066	G	A	100	PASS	AC=207;AF=0.0413339;AN=5008;NS=2504;DP=19418;EAS_AF=0.0357;AMR_AF=0.0403;AFR_AF=0.0499;EUR_AF=0.0507;SAS_AF=0.0266;AA=G|||;VT=SNP
6	29968426	rs356961	C	T	100	PASS	AC=1278;AF=0.255192;AN=5008;NS=2504;DP=18754;EAS_AF=0.2976;AMR_AF=0.219;AFR_AF=0.1233;EUR_AF=0.3002;SAS_AF=0.3691;AA=C|||;VT=SNP
6	29968455	rs10947042	C	T	100	PASS	AC=752;AF=0.15016;AN=5008;NS=2504;DP=18165;EAS_AF=0.1528;AMR_AF=0.134;AFR_AF=0.2504;EUR_AF=0.0447;SAS_AF=0.1319;AA=C|||;VT=SNP
6	29968457	rs9261067	C	T	100	PASS	AC=204;AF=0.0407348;AN=5008;NS=2504;DP=18266;EAS_AF=0.0357;AMR_AF=0.0403;AFR_AF=0.0492;EUR_AF=0.0487;SAS_AF=0.0266;AA=C|||;VT=SNP
6	29968458	rs9261068	A	G	100	PASS	AC=206;AF=0.0411342;AN=5008;NS=2504;DP=18280;EAS_AF=0.0377;AMR_AF=0.0403;AFR_AF=0.0492;EUR_AF=0.0487;SAS_AF=0.0266;AA=G|||;VT=SNP
6	29968564	rs9261072	T	A	100	PASS	AC=204;AF=0.0407348;AN=5008;NS=2504;DP=18099;EAS_AF=0.0357;AMR_AF=0.0403;AFR_AF=0.0492;EUR_AF=0.0487;SAS_AF=0.0266;AA=T|||;VT=SNP
6	29968578	rs9261073	A	C	100	PASS	AC=203;AF=0.0405351;AN=5008;NS=2504;DP=18427;EAS_AF=0.0357;AMR_AF=0.0389;AFR_AF=0.0492;EUR_AF=0.0487;SAS_AF=0.0266;AA=A|||;VT=SNP
6	29968589	rs9261074	A	G	100	PASS	AC=957;AF=0.191094;AN=5008;NS=2504;DP=18693;EAS_AF=0.1905;AMR_AF=0.1729;AFR_AF=0.2995;EUR_AF=0.0934;SAS_AF=0.1585;AA=a|||;VT=SNP
6	29968621	rs9261075	G	A	100	PASS	AC=204;AF=0.0407348;AN=5008;NS=2504;DP=19228;EAS_AF=0.0357;AMR_AF=0.0389;AFR_AF=0.0492;EUR_AF=0.0497;SAS_AF=0.0266;AA=G|||;VT=SNP
6	29968655	rs9261076	A	G	100	PASS	AC=205;AF=0.0409345;AN=5008;NS=2504;DP=19881;EAS_AF=0.0357;AMR_AF=0.0403;AFR_AF=0.0492;EUR_AF=0.0497;SAS_AF=0.0266;AA=A|||;VT=SNP
6	29968677	rs28698859	G	A	100	PASS	AC=767;AF=0.153155;AN=5008;NS=2504;DP=19325;EAS_AF=0.1548;AMR_AF=0.134;AFR_AF=0.2504;EUR_AF=0.0457;SAS_AF=0.1442;AA=G|||;VT=SNP
6	29968681	rs113922358	T	C	100	PASS	AC=204;AF=0.0407348;AN=5008;NS=2504;DP=19074;EAS_AF=0.0357;AMR_AF=0.0389;AFR_AF=0.0492;EUR_AF=0.0497;SAS_AF=0.0266;AA=T|||;VT=SNP
6	29968764	rs9261079	G	A	100	PASS	AC=207;AF=0.0413339;AN=5008;NS=2504;DP=21974;EAS_AF=0.0357;AMR_AF=0.0403;AFR_AF=0.0499;EUR_AF=0.0507;SAS_AF=0.0266;AA=G|||;VT=SNP
6	29968965	rs558185119	G	A	100	PASS	AC=751;AF=0.14996;AN=5008;NS=2504;DP=22064;EAS_AF=0.1528;AMR_AF=0.134;AFR_AF=0.2504;EUR_AF=0.0447;SAS_AF=0.1309;AA=G|||;VT=SNP
6	29968987	rs9261080	A	G	100	PASS	AC=207;AF=0.0413339;AN=5008;NS=2504;DP=21824;EAS_AF=0.0357;AMR_AF=0.0403;AFR_AF=0.0499;EUR_AF=0.0507;SAS_AF=0.0266;AA=A|||;VT=SNP
6	29969040	rs9261081	T	C	100	PASS	AC=207;AF=0.0413339;AN=5008;NS=2504;DP=22088;EAS_AF=0.0357;AMR_AF=0.0403;AFR_AF=0.0499;EUR_AF=0.0507;SAS_AF=0.0266;AA=T|||;VT=SNP
6	29969135	rs574372061	C	A	100	PASS	AC=423;AF=0.0844649;AN=5008;NS=2504;DP=23672;EAS_AF=0.1905;AMR_AF=0.0317;AFR_AF=0.0008;EUR_AF=0.0586;SAS_AF=0.1524;AA=C|||;VT=SNP
6	29969190	rs72502509	C	T	100	PASS	AC=751;AF=0.14996;AN=5008;NS=2504;DP=23985;EAS_AF=0.1528;AMR_AF=0.134;AFR_AF=0.2504;EUR_AF=0.0447;SAS_AF=0.1309;AA=C|||;VT=SNP
6	29969199	rs9261082	C	T	100	PASS	AC=208;AF=0.0415335;AN=5008;NS=2504;DP=23965;EAS_AF=0.0357;AMR_AF=0.0403;AFR_AF=0.0507;EUR_AF=0.0507;SAS_AF=0.0266;AA=C|||;VT=SNP
6	29969205	rs9261083	C	G	100	PASS	AC=207;AF=0.0413339;AN=5008;NS=2504;DP=23840;EAS_AF=0.0357;AMR_AF=0.0403;AFR_AF=0.0499;EUR_AF=0.0507;SAS_AF=0.0266;AA=C|||;VT=SNP
6	29969223	rs9261084	C	T	100	PASS	AC=208;AF=0.0415335;AN=5008;NS=2504;DP=22821;EAS_AF=0.0357;AMR_AF=0.0418;AFR_AF=0.0499;EUR_AF=0.0507;SAS_AF=0.0266;AA=C|||;VT=SNP
6	29969433	rs12665444	G	C	100	PASS	AC=751;AF=0.14996;AN=5008;NS=2504;DP=20891;EAS_AF=0.1528;AMR_AF=0.134;AFR_AF=0.2504;EUR_AF=0.0447;SAS_AF=0.1309;AA=G|||;VT=SNP
6	29969513	rs9261085	T	C	100	PASS	AC=209;AF=0.0417332;AN=5008;NS=2504;DP=23271;EAS_AF=0.0377;AMR_AF=0.0403;AFR_AF=0.0499;EUR_AF=0.0507;SAS_AF=0.0266;AA=C|||;VT=SNP
6	29969596	rs9261086	A	T	100	PASS	AC=207;AF=0.0413339;AN=5008;NS=2504;DP=22983;EAS_AF=0.0357;AMR_AF=0.0403;AFR_AF=0.0499;EUR_AF=0.0507;SAS_AF=0.0266;AA=A|||;VT=SNP
6	29969602	rs9261087	C	G	100	PASS	AC=207;AF=0.0413339;AN=5008;NS=2504;DP=22935;EAS_AF=0.0357;AMR_AF=0.0403;AFR_AF=0.0499;EUR_AF=0.0507;SAS_AF=0.0266;AA=C|||;VT=SNP
6	29969646	rs9261088	C	T	100	PASS	AC=208;AF=0.0415335;AN=5008;NS=2504;DP=22790;EAS_AF=0.0357;AMR_AF=0.0403;AFR_AF=0.0507;EUR_AF=0.0507;SAS_AF=0.0266;AA=C|||;VT=SNP
6	29969818	rs9261089	T	C	100	PASS	AC=207;AF=0.0413339;AN=5008;NS=2504;DP=20115;EAS_AF=0.0357;AMR_AF=0.0403;AFR_AF=0.0499;EUR_AF=0.0507;SAS_AF=0.0266;AA=T|||;VT=SNP
6	29969929	rs9261090	C	T	100	PASS	AC=207;AF=0.0413339;AN=5008;NS=2504;DP=25394;EAS_AF=0.0357;AMR_AF=0.0403;AFR_AF=0.0499;EUR_AF=0.0507;SAS_AF=0.0266;AA=C|||;VT=SNP
6	29969973	rs9261091	G	T	100	PASS	AC=207;AF=0.0413339;AN=5008;NS=2504;DP=24844;EAS_AF=0.0357;AMR_AF=0.0403;AFR_AF=0.0499;EUR_AF=0.0507;SAS_AF=0.0266;AA=G|||;VT=SNP
6	29970252	rs10947043	T	C	100	PASS	AC=750;AF=0.14976;AN=5008;NS=2504;DP=21230;EAS_AF=0.1528;AMR_AF=0.134;AFR_AF=0.2496;EUR_AF=0.0447;SAS_AF=0.1309;AA=T|||;VT=SNP
6	29970338	rs11755549	A	G	100	PASS	AC=749;AF=0.149561;AN=5008;NS=2504;DP=22018;EAS_AF=0.1528;AMR_AF=0.134;AFR_AF=0.2489;EUR_AF=0.0447;SAS_AF=0.1309;AA=A|||;VT=SNP
6	29970427	rs11760176	C	T	100	PASS	AC=660;AF=0.131789;AN=5008;NS=2504;DP=22165;EAS_AF=0.1349;AMR_AF=0.1095;AFR_AF=0.2201;EUR_AF=0.0378;SAS_AF=0.1217;AA=C|||;VT=SNP
6	29970589	rs7758512	T	G	100	PASS	AC=959;AF=0.191494;AN=5008;NS=2504;DP=19952;EAS_AF=0.1905;AMR_AF=0.1758;AFR_AF=0.2988;EUR_AF=0.0954;SAS_AF=0.1575;AA=G|||;VT=SNP
6	29970685	rs9261093	T	C	100	PASS	AC=209;AF=0.0417332;AN=5008;NS=2504;DP=19384;EAS_AF=0.0377;AMR_AF=0.0403;AFR_AF=0.0499;EUR_AF=0.0507;SAS_AF=0.0266;AA=T|||;VT=SNP
6	29970839	rs9261094	T	C	100	PASS	AC=209;AF=0.0417332;AN=5008;NS=2504;DP=23403;EAS_AF=0.0377;AMR_AF=0.0403;AFR_AF=0.0499;EUR_AF=0.0507;SAS_AF=0.0266;AA=C|||;VT=SNP
6	29970845	rs7738475	C	T	100	PASS	AC=958;AF=0.191294;AN=5008;NS=2504;DP=23030;EAS_AF=0.1905;AMR_AF=0.1744;AFR_AF=0.2988;EUR_AF=0.0954;SAS_AF=0.1575;AA=T|||;VT=SNP
6	29970927	rs9295826	C	T	100	PASS	AC=1228;AF=0.245208;AN=5008;NS=2504;DP=20938;EAS_AF=0.2927;AMR_AF=0.3141;AFR_AF=0.1831;EUR_AF=0.3131;SAS_AF=0.1616;AA=C|||;VT=SNP
6	29970928	rs7742799	G	A	100	PASS	AC=749;AF=0.149561;AN=5008;NS=2504;DP=20866;EAS_AF=0.1528;AMR_AF=0.134;AFR_AF=0.2489;EUR_AF=0.0447;SAS_AF=0.1309;AA=G|||;VT=SNP
6	29971014	rs9261095	T	C	100	PASS	AC=207;AF=0.0413339;AN=5008;NS=2504;DP=19327;EAS_AF=0.0357;AMR_AF=0.0403;AFR_AF=0.0499;EUR_AF=0.0507;SAS_AF=0.0266;AA=T|||;VT=SNP
6	29971034	rs7762851	T	G	100	PASS	AC=749;AF=0.149561;AN=5008;NS=2504;DP=19192;EAS_AF=0.1528;AMR_AF=0.134;AFR_AF=0.2489;EUR_AF=0.0447;SAS_AF=0.1309;AA=T|||;VT=SNP
6	29971039	rs9261096	T	C	100	PASS	AC=210;AF=0.0419329;AN=5008;NS=2504;DP=19236;EAS_AF=0.0357;AMR_AF=0.0403;AFR_AF=0.0522;EUR_AF=0.0507;SAS_AF=0.0266;AA=C|||;VT=SNP
6	29971077	rs7742712	C	G	100	PASS	AC=750;AF=0.14976;AN=5008;NS=2504;DP=19500;EAS_AF=0.1528;AMR_AF=0.1354;AFR_AF=0.2481;EUR_AF=0.0447;SAS_AF=0.1319;AA=C|||;VT=SNP
6	29971174	rs7742871	C	T	100	PASS	AC=958;AF=0.191294;AN=5008;NS=2504;DP=23192;EAS_AF=0.1905;AMR_AF=0.1744;AFR_AF=0.2988;EUR_AF=0.0954;SAS_AF=0.1575;AA=T|||;VT=SNP
6	29971291	rs11964113	T	C	100	PASS	AC=742;AF=0.148163;AN=5008;NS=2504;DP=24725;EAS_AF=0.1528;AMR_AF=0.1326;AFR_AF=0.2443;EUR_AF=0.0447;SAS_AF=0.1309;AA=t|||;VT=SNP
6	29971431	rs6904969	A	G	100	PASS	AC=207;AF=0.0413339;AN=5008;NS=2504;DP=18441;EAS_AF=0.0357;AMR_AF=0.0403;AFR_AF=0.0499;EUR_AF=0.0507;SAS_AF=0.0266;AA=A|||;VT=SNP
6	29971548	rs6905157	A	G	100	PASS	AC=958;AF=0.191294;AN=5008;NS=2504;DP=21136;EAS_AF=0.1905;AMR_AF=0.1744;AFR_AF=0.2988;EUR_AF=0.0954;SAS_AF=0.1575;AA=G|||;VT=SNP
6	29971574	rs58161072	C	T	100	PASS	AC=423;AF=0.0844649;AN=5008;NS=2504;DP=21161;EAS_AF=0.1905;AMR_AF=0.0317;AFR_AF=0.0008;EUR_AF=0.0586;SAS_AF=0.1524;AA=C|||;VT=SNP
6	29971675	rs17193696	T	A	100	PASS	AC=215;AF=0.0429313;AN=5008;NS=2504;DP=23767;EAS_AF=0.0079;AMR_AF=0.0317;AFR_AF=0.0008;EUR_AF=0.0577;SAS_AF=0.1288;AA=T|||;VT=SNP
6	29971913	rs9261099	T	C	100	PASS	AC=207;AF=0.0413339;AN=5008;NS=2504;DP=21078;EAS_AF=0.0357;AMR_AF=0.0403;AFR_AF=0.0499;EUR_AF=0.0507;SAS_AF=0.0266;AA=T|||;VT=SNP
6	29971973	rs11754605	T	C	100	PASS	AC=749;AF=0.149561;AN=5008;NS=2504;DP=20834;EAS_AF=0.1528;AMR_AF=0.134;AFR_AF=0.2489;EUR_AF=0.0447;SAS_AF=0.1309;AA=T|||;VT=SNP
6	29972392	rs6933897	T	A	100	PASS	AC=749;AF=0.149561;AN=5008;NS=2504;DP=15952;EAS_AF=0.1528;AMR_AF=0.134;AFR_AF=0.2489;EUR_AF=0.0447;SAS_AF=0.1309;AA=T|||;VT=SNP
6	29972407	rs9261101	T	A	100	PASS	AC=107;AF=0.0213658;AN=5008;NS=2504;DP=15663;EAS_AF=0.0109;AMR_AF=0.0259;AFR_AF=0.0068;EUR_AF=0.0447;SAS_AF=0.0245;AA=T|||;VT=SNP
6	29972450	rs6911467	G	A	100	PASS	AC=958;AF=0.191294;AN=5008;NS=2504;DP=14984;EAS_AF=0.1905;AMR_AF=0.1744;AFR_AF=0.2988;EUR_AF=0.0954;SAS_AF=0.1575;AA=A|||;VT=SNP
6	29972774	rs6912001	G	C	100	PASS	AC=752;AF=0.15016;AN=5008;NS=2504;DP=17341;EAS_AF=0.1528;AMR_AF=0.1383;AFR_AF=0.2489;EUR_AF=0.0447;SAS_AF=0.1309;AA=A|||;VT=SNP
6	29972970	rs11965458	T	C	100	PASS	AC=749;AF=0.149561;AN=5008;NS=2504;DP=18338;EAS_AF=0.1528;AMR_AF=0.134;AFR_AF=0.2489;EUR_AF=0.0447;SAS_AF=0.1309;AA=T|||;VT=SNP
6	29972984	rs356966	G	A	100	PASS	AC=1321;AF=0.263778;AN=5008;NS=2504;DP=18436;EAS_AF=0.2966;AMR_AF=0.2219;AFR_AF=0.1543;EUR_AF=0.3012;SAS_AF=0.3691;AA=g|||;VT=SNP
6	29973135	rs9261103	T	C	100	PASS	AC=958;AF=0.191294;AN=5008;NS=2504;DP=19766;EAS_AF=0.1905;AMR_AF=0.1744;AFR_AF=0.2988;EUR_AF=0.0954;SAS_AF=0.1575;AA=C|||;VT=SNP
6	29973392	rs2286405	A	G	100	PASS	AC=959;AF=0.191494;AN=5008;NS=2504;DP=19564;EAS_AF=0.1905;AMR_AF=0.1744;AFR_AF=0.2995;EUR_AF=0.0954;SAS_AF=0.1575;AA=G|||;VT=SNP
6	29973526	rs9393986	T	C	100	PASS	AC=1140;AF=0.227636;AN=5008;NS=2504;DP=18007;EAS_AF=0.2956;AMR_AF=0.3069;AFR_AF=0.118;EUR_AF=0.3121;SAS_AF=0.1626;AA=T|||;VT=SNP
6	29973620	rs2286404	T	C	100	PASS	AC=423;AF=0.0844649;AN=5008;NS=2504;DP=18779;EAS_AF=0.1905;AMR_AF=0.0317;AFR_AF=0.0008;EUR_AF=0.0586;SAS_AF=0.1524;AA=T|||;VT=SNP
6	29973910	rs356967	G	A	100	PASS	AC=1168;AF=0.233227;AN=5008;NS=2504;DP=16012;EAS_AF=0.2937;AMR_AF=0.1988;AFR_AF=0.1112;EUR_AF=0.2604;SAS_AF=0.3323;AA=G|||;VT=SNP
6	29973925	rs4313034	C	T	100	PASS	AC=3919;AF=0.782548;AN=5008;NS=2504;DP=15179;EAS_AF=0.8313;AMR_AF=0.7637;AFR_AF=0.6838;EUR_AF=0.841;SAS_AF=0.819;AA=T|||;VT=SNP
6	29973978	rs7768179	A	G	100	PASS	AC=958;AF=0.191294;AN=5008;NS=2504;DP=15296;EAS_AF=0.1905;AMR_AF=0.1744;AFR_AF=0.2988;EUR_AF=0.0954;SAS_AF=0.1575;AA=G|||;VT=SNP
6	29974000	rs7750514	T	C	100	PASS	AC=958;AF=0.191294;AN=5008;NS=2504;DP=15792;EAS_AF=0.1905;AMR_AF=0.1744;AFR_AF=0.2988;EUR_AF=0.0954;SAS_AF=0.1575;AA=C|||;VT=SNP
6	29974130	rs7750714	T	C	100	PASS	AC=206;AF=0.0411342;AN=5008;NS=2504;DP=15858;EAS_AF=0.0357;AMR_AF=0.0403;AFR_AF=0.0492;EUR_AF=0.0507;SAS_AF=0.0266;AA=T|||;VT=SNP
6	29974154	rs7768931	G	A	100	PASS	AC=208;AF=0.0415335;AN=5008;NS=2504;DP=15857;EAS_AF=0.0367;AMR_AF=0.0403;AFR_AF=0.0492;EUR_AF=0.0507;SAS_AF=0.0276;AA=G|||;VT=SNP
6	29974346	rs73414461	G	C	100	PASS	AC=760;AF=0.151757;AN=5008;NS=2504;DP=13683;EAS_AF=0.1607;AMR_AF=0.1354;AFR_AF=0.2496;EUR_AF=0.0457;SAS_AF=0.1309;AA=G|||;VT=SNP
6	29974500	rs9261105	A	G	100	PASS	AC=958;AF=0.191294;AN=5008;NS=2504;DP=12919;EAS_AF=0.1895;AMR_AF=0.1744;AFR_AF=0.2988;EUR_AF=0.0964;SAS_AF=0.1575;AA=G|||;VT=SNP
6	29974608	rs9261106	C	G	100	PASS	AC=207;AF=0.0413339;AN=5008;NS=2504;DP=14630;EAS_AF=0.0357;AMR_AF=0.0403;AFR_AF=0.0499;EUR_AF=0.0507;SAS_AF=0.0266;AA=C|||;VT=SNP
6	29974672	rs9261107	T	G	100	PASS	AC=207;AF=0.0413339;AN=5008;NS=2504;DP=15313;EAS_AF=0.0357;AMR_AF=0.0403;AFR_AF=0.0499;EUR_AF=0.0507;SAS_AF=0.0266;AA=T|||;VT=SNP
6	29975047	rs356968	G	T	100	PASS	AC=1169;AF=0.233427;AN=5008;NS=2504;DP=14905;EAS_AF=0.2946;AMR_AF=0.1988;AFR_AF=0.1112;EUR_AF=0.2604;SAS_AF=0.3323;AA=G|||;VT=SNP
6	29975049	rs6939614	C	G	100	PASS	AC=207;AF=0.0413339;AN=5008;NS=2504;DP=15010;EAS_AF=0.0357;AMR_AF=0.0403;AFR_AF=0.0499;EUR_AF=0.0507;SAS_AF=0.0266;AA=C|||;VT=SNP
6	29975055	rs6939480	A	G	100	PASS	AC=209;AF=0.0417332;AN=5008;NS=2504;DP=15082;EAS_AF=0.0377;AMR_AF=0.0403;AFR_AF=0.0499;EUR_AF=0.0507;SAS_AF=0.0266;AA=G|||;VT=SNP
6	29975093	rs6939616	A	T	100	PASS	AC=248;AF=0.0495208;AN=5008;NS=2504;DP=15160;EAS_AF=0.0357;AMR_AF=0.0994;AFR_AF=0.0499;EUR_AF=0.0507;SAS_AF=0.0266;AA=A|||;VT=SNP
6	29975095	rs6940082	G	C	100	PASS	AC=248;AF=0.0495208;AN=5008;NS=2504;DP=15099;EAS_AF=0.0357;AMR_AF=0.0994;AFR_AF=0.0499;EUR_AF=0.0507;SAS_AF=0.0266;AA=C|||;VT=SNP
6	29975453	rs2240619	C	A	100	PASS	AC=2561;AF=0.511382;AN=5008;NS=2504;DP=17216;EAS_AF=0.497;AMR_AF=0.4769;AFR_AF=0.4917;EUR_AF=0.4702;SAS_AF=0.6196;AA=A|||;VT=SNP
6	29975587	rs9261108	G	A	100	PASS	AC=207;AF=0.0413339;AN=5008;NS=2504;DP=17098;EAS_AF=0.0357;AMR_AF=0.0403;AFR_AF=0.0499;EUR_AF=0.0507;SAS_AF=0.0266;AA=G|||;VT=SNP
6	29975719	rs73414465	T	C	100	PASS	AC=751;AF=0.14996;AN=5008;NS=2504;DP=16266;EAS_AF=0.1538;AMR_AF=0.1354;AFR_AF=0.2489;EUR_AF=0.0447;SAS_AF=0.1309;AA=T|||;VT=SNP
6	29975766	rs3765608	G	C	100	PASS	AC=751;AF=0.14996;AN=5008;NS=2504;DP=16180;EAS_AF=0.1528;AMR_AF=0.1369;AFR_AF=0.2489;EUR_AF=0.0447;SAS_AF=0.1309;AA=G|||;VT=SNP
6	29975775	rs73725953	A	C	100	PASS	AC=751;AF=0.14996;AN=5008;NS=2504;DP=16182;EAS_AF=0.1528;AMR_AF=0.1369;AFR_AF=0.2489;EUR_AF=0.0447;SAS_AF=0.1309;AA=A|||;VT=SNP
6	29975834	rs9261109	C	G	100	PASS	AC=209;AF=0.0417332;AN=5008;NS=2504;DP=16463;EAS_AF=0.0377;AMR_AF=0.0403;AFR_AF=0.0499;EUR_AF=0.0507;SAS_AF=0.0266;AA=C|||;VT=SNP
6	29975950	rs3765606	C	T	100	PASS	AC=962;AF=0.192093;AN=5008;NS=2504;DP=15399;EAS_AF=0.1915;AMR_AF=0.1744;AFR_AF=0.2995;EUR_AF=0.0964;SAS_AF=0.1585;AA=T|||;VT=SNP
6	29976024	rs3765604	C	G	100	PASS	AC=959;AF=0.191494;AN=5008;NS=2504;DP=14956;EAS_AF=0.1905;AMR_AF=0.1744;AFR_AF=0.2988;EUR_AF=0.0954;SAS_AF=0.1585;AA=G|||;VT=SNP
6	29976262	rs9261110	C	T	100	PASS	AC=958;AF=0.191294;AN=5008;NS=2504;DP=17249;EAS_AF=0.1905;AMR_AF=0.1744;AFR_AF=0.2988;EUR_AF=0.0954;SAS_AF=0.1575;AA=T|||;VT=SNP
6	29976312	rs17193809	C	G	100	PASS	AC=275;AF=0.0549121;AN=5008;NS=2504;DP=16903;EAS_AF=0.0149;AMR_AF=0.036;AFR_AF=0.1589;EUR_AF=0.0169;SAS_AF=0.0082;AA=C|||;VT=SNP
6	29976607	rs9261112	G	A	100	PASS	AC=207;AF=0.0413339;AN=5008;NS=2504;DP=20627;EAS_AF=0.0357;AMR_AF=0.0403;AFR_AF=0.0499;EUR_AF=0.0507;SAS_AF=0.0266;AA=G|||;VT=SNP
6	29976741	rs12663252	A	G	100	PASS	AC=749;AF=0.149561;AN=5008;NS=2504;DP=20224;EAS_AF=0.1528;AMR_AF=0.134;AFR_AF=0.2489;EUR_AF=0.0447;SAS_AF=0.1309;AA=A|||;VT=SNP
6	29976789	rs2275855	T	C	100	PASS	AC=1230;AF=0.245607;AN=5008;NS=2504;DP=19848;EAS_AF=0.2956;AMR_AF=0.3127;AFR_AF=0.1823;EUR_AF=0.3131;SAS_AF=0.1626;AA=T|||;VT=SNP
6	29976838	rs2275854	A	G	100	PASS	AC=3793;AF=0.757388;AN=5008;NS=2504;DP=21034;EAS_AF=0.7917;AMR_AF=0.7896;AFR_AF=0.6755;EUR_AF=0.7843;SAS_AF=0.7822;AA=G|||;VT=SNP
6	29976842	rs9261113	T	G	100	PASS	AC=1027;AF=0.205072;AN=5008;NS=2504;DP=20960;EAS_AF=0.1915;AMR_AF=0.1888;AFR_AF=0.3011;EUR_AF=0.1292;SAS_AF=0.1789;AA=G|||;VT=SNP
6	29976857	rs9261114	G	C	100	PASS	AC=207;AF=0.0413339;AN=5008;NS=2504;DP=21286;EAS_AF=0.0357;AMR_AF=0.0403;AFR_AF=0.0499;EUR_AF=0.0507;SAS_AF=0.0266;AA=G|||;VT=SNP
6	29977068	rs2275853	G	C	100	PASS	AC=206;AF=0.0411342;AN=5008;NS=2504;DP=18479;EAS_AF=0.0357;AMR_AF=0.0403;AFR_AF=0.0492;EUR_AF=0.0507;SAS_AF=0.0266;AA=G|||;VT=SNP
6	29977145	rs356969	G	C	100	PASS	AC=1168;AF=0.233227;AN=5008;NS=2504;DP=16615;EAS_AF=0.2937;AMR_AF=0.1988;AFR_AF=0.1112;EUR_AF=0.2604;SAS_AF=0.3323;AA=G|||;VT=SNP
6	29977869	rs886997	C	T	100	PASS	AC=692;AF=0.138179;AN=5008;NS=2504;DP=17486;EAS_AF=0.1052;AMR_AF=0.1657;AFR_AF=0.2421;EUR_AF=0.0895;SAS_AF=0.0624;AA=T|||;VT=SNP
6	29977973	rs9261115	G	C	100	PASS	AC=958;AF=0.191294;AN=5008;NS=2504;DP=20298;EAS_AF=0.1905;AMR_AF=0.1744;AFR_AF=0.2988;EUR_AF=0.0954;SAS_AF=0.1575;AA=C|||;VT=SNP
6	29978027	rs12661053	C	T	100	PASS	AC=747;AF=0.149161;AN=5008;NS=2504;DP=21593;EAS_AF=0.1528;AMR_AF=0.134;AFR_AF=0.2474;EUR_AF=0.0447;SAS_AF=0.1309;AA=C|||;VT=SNP
6	29978057	rs9261116	G	A	100	PASS	AC=958;AF=0.191294;AN=5008;NS=2504;DP=21773;EAS_AF=0.1905;AMR_AF=0.1744;AFR_AF=0.2988;EUR_AF=0.0954;SAS_AF=0.1575;AA=A|||;VT=SNP
6	29978153	rs2394256	T	C	100	PASS	AC=958;AF=0.191294;AN=5008;NS=2504;DP=20076;EAS_AF=0.1905;AMR_AF=0.1744;AFR_AF=0.2988;EUR_AF=0.0954;SAS_AF=0.1575;AA=C|||;VT=SNP
6	29978352	rs4713281	G	A	100	PASS	AC=1140;AF=0.227636;AN=5008;NS=2504;DP=18823;EAS_AF=0.2956;AMR_AF=0.3069;AFR_AF=0.118;EUR_AF=0.3121;SAS_AF=0.1626;AA=G|||;VT=SNP
6	29979125	rs9261118	G	A	100	PASS	AC=207;AF=0.0413339;AN=5008;NS=2504;DP=22174;EAS_AF=0.0357;AMR_AF=0.0403;AFR_AF=0.0499;EUR_AF=0.0507;SAS_AF=0.0266;AA=G|||;VT=SNP
6	29979312	rs9261119	G	A	100	PASS	AC=204;AF=0.0407348;AN=5008;NS=2504;DP=21707;EAS_AF=0.0357;AMR_AF=0.0403;AFR_AF=0.0499;EUR_AF=0.0487;SAS_AF=0.0256;AA=G|||;VT=SNP
6	29979389	rs9261127	T	C	100	PASS	AC=187;AF=0.0373403;AN=5008;NS=2504;DP=23102;EAS_AF=0.0327;AMR_AF=0.0375;AFR_AF=0.0431;EUR_AF=0.0467;SAS_AF=0.0245;AA=T|||;VT=SNP
6	29979560	rs9261128	A	G	100	PASS	AC=959;AF=0.191494;AN=5008;NS=2504;DP=20160;EAS_AF=0.1905;AMR_AF=0.1744;AFR_AF=0.2988;EUR_AF=0.0964;SAS_AF=0.1575;AA=G|||;VT=SNP
6	29979579	rs9261129	T	C	100	PASS	AC=958;AF=0.191294;AN=5008;NS=2504;DP=19307;EAS_AF=0.1905;AMR_AF=0.1744;AFR_AF=0.2988;EUR_AF=0.0954;SAS_AF=0.1575;AA=C|||;VT=SNP
6	29979643	rs11753431	G	A	100	PASS	AC=749;AF=0.149561;AN=5008;NS=2504;DP=18425;EAS_AF=0.1528;AMR_AF=0.134;AFR_AF=0.2489;EUR_AF=0.0447;SAS_AF=0.1309;AA=G|||;VT=SNP
6	29979797	rs356971	T	G	100	PASS	AC=484;AF=0.0966454;AN=5008;NS=2504;DP=19889;EAS_AF=0.0188;AMR_AF=0.0562;AFR_AF=0.0976;EUR_AF=0.1322;SAS_AF=0.1677;AA=T|||;VT=SNP
6	29979826	rs3734835	T	C	100	PASS	AC=956;AF=0.190895;AN=5008;NS=2504;DP=20204;EAS_AF=0.1885;AMR_AF=0.1744;AFR_AF=0.2988;EUR_AF=0.0954;SAS_AF=0.1575;AA=T|||;VT=SNP
6	29980073	rs3734836	T	C	100	PASS	AC=212;AF=0.0423323;AN=5008;NS=2504;DP=17575;EAS_AF=0.0407;AMR_AF=0.0403;AFR_AF=0.0499;EUR_AF=0.0507;SAS_AF=0.0266;AA=T|||;VT=SNP
6	29980190	rs11753957	C	T	100	PASS	AC=749;AF=0.149561;AN=5008;NS=2504;DP=18735;EAS_AF=0.1528;AMR_AF=0.134;AFR_AF=0.2489;EUR_AF=0.0447;SAS_AF=0.1309;AA=T|||;VT=SNP
6	29980240	rs11753960	C	T	100	PASS	AC=749;AF=0.149561;AN=5008;NS=2504;DP=19651;EAS_AF=0.1528;AMR_AF=0.134;AFR_AF=0.2489;EUR_AF=0.0447;SAS_AF=0.1309;AA=T|||;VT=SNP
6	29980445	rs9261130	G	A	100	PASS	AC=207;AF=0.0413339;AN=5008;NS=2504;DP=21747;EAS_AF=0.0357;AMR_AF=0.0403;AFR_AF=0.0499;EUR_AF=0.0507;SAS_AF=0.0266;AA=G|||;VT=SNP
6	29980493	rs3115635	C	T	100	PASS	AC=2570;AF=0.513179;AN=5008;NS=2504;DP=20377;EAS_AF=0.499;AMR_AF=0.4784;AFR_AF=0.4924;EUR_AF=0.4712;SAS_AF=0.6237;AA=T|||;VT=SNP
6	29980999	rs11754620	G	A	100	PASS	AC=748;AF=0.149361;AN=5008;NS=2504;DP=15554;EAS_AF=0.1369;AMR_AF=0.1268;AFR_AF=0.2655;EUR_AF=0.0427;SAS_AF=0.1309;AA=G|||;VT=SNP
6	29981002	rs9261131	T	C	100	PASS	AC=296;AF=0.0591054;AN=5008;NS=2504;DP=15488;EAS_AF=0.0536;AMR_AF=0.0648;AFR_AF=0.0787;EUR_AF=0.0577;SAS_AF=0.0358;AA=C|||;VT=SNP
6	29981063	rs9261132	T	C	100	PASS	AC=296;AF=0.0591054;AN=5008;NS=2504;DP=16824;EAS_AF=0.0536;AMR_AF=0.0648;AFR_AF=0.0787;EUR_AF=0.0577;SAS_AF=0.0358;AA=T|||;VT=SNP
6	29981187	rs9261133	T	C	100	PASS	AC=207;AF=0.0413339;AN=5008;NS=2504;DP=17347;EAS_AF=0.0357;AMR_AF=0.0403;AFR_AF=0.0499;EUR_AF=0.0507;SAS_AF=0.0266;AA=T|||;VT=SNP
6	29981378	rs9261135	T	C	100	PASS	AC=207;AF=0.0413339;AN=5008;NS=2504;DP=17741;EAS_AF=0.0357;AMR_AF=0.0403;AFR_AF=0.0499;EUR_AF=0.0507;SAS_AF=0.0266;AA=T|||;VT=SNP
6	29981486	rs9261137	T	C	100	PASS	AC=958;AF=0.191294;AN=5008;NS=2504;DP=18664;EAS_AF=0.1905;AMR_AF=0.1744;AFR_AF=0.2988;EUR_AF=0.0954;SAS_AF=0.1575;AA=C|||;VT=SNP
6	29981515	rs9261138	C	T	100	PASS	AC=207;AF=0.0413339;AN=5008;NS=2504;DP=18078;EAS_AF=0.0357;AMR_AF=0.0403;AFR_AF=0.0499;EUR_AF=0.0507;SAS_AF=0.0266;AA=C|||;VT=SNP
6	29981733	rs11759388	A	G	100	PASS	AC=749;AF=0.149561;AN=5008;NS=2504;DP=20226;EAS_AF=0.1528;AMR_AF=0.134;AFR_AF=0.2489;EUR_AF=0.0447;SAS_AF=0.1309;AA=A|||;VT=SNP
6	29981750	rs16896044	G	A	100	PASS	AC=423;AF=0.0844649;AN=5008;NS=2504;DP=19942;EAS_AF=0.1905;AMR_AF=0.0317;AFR_AF=0.0008;EUR_AF=0.0586;SAS_AF=0.1524;AA=G|||;VT=SNP
6	29982041	rs62388749	G	C	100	PASS	AC=424;AF=0.0846645;AN=5008;NS=2504;DP=19612;EAS_AF=0.1905;AMR_AF=0.0317;AFR_AF=0.0008;EUR_AF=0.0596;SAS_AF=0.1524;AA=G|||;VT=SNP
6	29982429	rs11965585	G	A	100	PASS	AC=749;AF=0.149561;AN=5008;NS=2504;DP=18816;EAS_AF=0.1528;AMR_AF=0.134;AFR_AF=0.2489;EUR_AF=0.0447;SAS_AF=0.1309;AA=G|||;VT=SNP
6	29982763	rs11965659	G	C	100	PASS	AC=749;AF=0.149561;AN=5008;NS=2504;DP=8094;EAS_AF=0.1528;AMR_AF=0.134;AFR_AF=0.2489;EUR_AF=0.0447;SAS_AF=0.1309;AA=G|||;VT=SNP
6	29983039	rs6457126	C	T	100	PASS	AC=2558;AF=0.510783;AN=5008;NS=2504;DP=19267;EAS_AF=0.496;AMR_AF=0.4769;AFR_AF=0.4894;EUR_AF=0.4712;SAS_AF=0.6196;AA=T|||;VT=SNP
6	29983298	rs6902691	C	T	100	PASS	AC=958;AF=0.191294;AN=5008;NS=2504;DP=17744;EAS_AF=0.1905;AMR_AF=0.1744;AFR_AF=0.2988;EUR_AF=0.0954;SAS_AF=0.1575;AA=T|||;VT=SNP
6	29983301	rs141548494	C	A	100	PASS	AC=425;AF=0.0848642;AN=5008;NS=2504;DP=17519;EAS_AF=0.1925;AMR_AF=0.0317;AFR_AF=0.0008;EUR_AF=0.0586;SAS_AF=0.1524;AA=C|||;VT=SNP
6	29983327	rs9261141	C	T	100	PASS	AC=175;AF=0.0349441;AN=5008;NS=2504;DP=17168;EAS_AF=0.0357;AMR_AF=0.0375;AFR_AF=0.0318;EUR_AF=0.0457;SAS_AF=0.0256;AA=C|||;VT=SNP
6	29983415	rs6902901	C	T	100	PASS	AC=749;AF=0.149561;AN=5008;NS=2504;DP=17698;EAS_AF=0.1528;AMR_AF=0.134;AFR_AF=0.2489;EUR_AF=0.0447;SAS_AF=0.1309;AA=C|||;VT=SNP
6	29983538	rs356954	T	C	100	PASS	AC=1170;AF=0.233626;AN=5008;NS=2504;DP=19091;EAS_AF=0.2956;AMR_AF=0.1988;AFR_AF=0.1112;EUR_AF=0.2604;SAS_AF=0.3323;AA=T|||;VT=SNP
6	29984252	rs9357092	G	A	100	PASS	AC=1171;AF=0.233826;AN=5008;NS=2504;DP=18739;EAS_AF=0.2927;AMR_AF=0.3127;AFR_AF=0.1392;EUR_AF=0.3121;SAS_AF=0.1646;AA=G|||;VT=SNP
6	29984512	rs114198110	T	C	100	PASS	AC=121;AF=0.0241613;AN=5008;NS=2504;DP=18648;EAS_AF=0.0357;AMR_AF=0.0663;AFR_AF=0.0045;EUR_AF=0.0149;SAS_AF=0.0184;AA=T|||;VT=SNP
6	29984769	rs9261144	C	T	100	PASS	AC=562;AF=0.11222;AN=5008;NS=2504;DP=16664;EAS_AF=0.1399;AMR_AF=0.072;AFR_AF=0.1354;EUR_AF=0.0636;SAS_AF=0.1309;AA=T|||;VT=SNP
6	29984865	rs9261145	C	T	100	PASS	AC=957;AF=0.191094;AN=5008;NS=2504;DP=18700;EAS_AF=0.1885;AMR_AF=0.1744;AFR_AF=0.2995;EUR_AF=0.0954;SAS_AF=0.1575;AA=C|||;VT=SNP
6	29985325	rs9261146	A	G	100	PASS	AC=207;AF=0.0413339;AN=5008;NS=2504;DP=23509;EAS_AF=0.0357;AMR_AF=0.0403;AFR_AF=0.0499;EUR_AF=0.0507;SAS_AF=0.0266;AA=A|||;VT=SNP
6	29985488	rs9261147	A	G	100	PASS	AC=209;AF=0.0417332;AN=5008;NS=2504;DP=20846;EAS_AF=0.0377;AMR_AF=0.0403;AFR_AF=0.0499;EUR_AF=0.0507;SAS_AF=0.0266;AA=G|||;VT=SNP
6	29985492	rs56073777	G	T	100	PASS	AC=423;AF=0.0844649;AN=5008;NS=2504;DP=21075;EAS_AF=0.1905;AMR_AF=0.0317;AFR_AF=0.0008;EUR_AF=0.0586;SAS_AF=0.1524;AA=G|||;VT=SNP
6	29985630	rs9348835	A	G	100	PASS	AC=1140;AF=0.227636;AN=5008;NS=2504;DP=21275;EAS_AF=0.2946;AMR_AF=0.3069;AFR_AF=0.1188;EUR_AF=0.3121;SAS_AF=0.1626;AA=A|||;VT=SNP
6	29985849	rs6926792	G	A	100	PASS	AC=956;AF=0.190895;AN=5008;NS=2504;DP=22126;EAS_AF=0.1885;AMR_AF=0.1744;AFR_AF=0.2988;EUR_AF=0.0954;SAS_AF=0.1575;AA=G|||;VT=SNP
6	29986142	rs6931672	G	A	100	PASS	AC=749;AF=0.149561;AN=5008;NS=2504;DP=21972;EAS_AF=0.1528;AMR_AF=0.134;AFR_AF=0.2489;EUR_AF=0.0447;SAS_AF=0.1309;AA=G|||;VT=SNP
6	29986427	rs6931776	A	G	100	PASS	AC=959;AF=0.191494;AN=5008;NS=2504;DP=21931;EAS_AF=0.1905;AMR_AF=0.1744;AFR_AF=0.2988;EUR_AF=0.0964;SAS_AF=0.1575;AA=G|||;VT=SNP
6	29986501	rs6932091	C	T	100	PASS	AC=749;AF=0.149561;AN=5008;NS=2504;DP=21477;EAS_AF=0.1528;AMR_AF=0.134;AFR_AF=0.2489;EUR_AF=0.0447;SAS_AF=0.1309;AA=C|||;VT=SNP
6	29986684	rs165256	T	C	100	PASS	AC=1034;AF=0.20647;AN=5008;NS=2504;DP=21117;EAS_AF=0.1637;AMR_AF=0.2147;AFR_AF=0.2882;EUR_AF=0.1193;SAS_AF=0.2239;AA=C|||;VT=SNP
6	29987120	rs9261149	T	C	100	PASS	AC=958;AF=0.191294;AN=5008;NS=2504;DP=21446;EAS_AF=0.1905;AMR_AF=0.1744;AFR_AF=0.2988;EUR_AF=0.0954;SAS_AF=0.1575;AA=C|||;VT=SNP
6	29987184	rs4711206	G	A	100	PASS	AC=1231;AF=0.245807;AN=5008;NS=2504;DP=20166;EAS_AF=0.2946;AMR_AF=0.3127;AFR_AF=0.1831;EUR_AF=0.3141;SAS_AF=0.1626;AA=G|||;VT=SNP
6	29987191	rs17187488	G	A	100	PASS	AC=749;AF=0.149561;AN=5008;NS=2504;DP=20073;EAS_AF=0.1528;AMR_AF=0.134;AFR_AF=0.2489;EUR_AF=0.0447;SAS_AF=0.1309;AA=G|||;VT=SNP
6	29987281	rs9261150	C	T	100	PASS	AC=958;AF=0.191294;AN=5008;NS=2504;DP=22658;EAS_AF=0.1905;AMR_AF=0.1744;AFR_AF=0.2988;EUR_AF=0.0954;SAS_AF=0.1575;AA=T|||;VT=SNP
6	29987474	rs3869065	C	G	100	PASS	AC=2564;AF=0.511981;AN=5008;NS=2504;DP=22099;EAS_AF=0.497;AMR_AF=0.4769;AFR_AF=0.4932;EUR_AF=0.4712;SAS_AF=0.6196;AA=G|||;VT=SNP
6	29987738	rs9261151	G	A	100	PASS	AC=208;AF=0.0415335;AN=5008;NS=2504;DP=21774;EAS_AF=0.0357;AMR_AF=0.0403;AFR_AF=0.0499;EUR_AF=0.0507;SAS_AF=0.0276;AA=G|||;VT=SNP
6	29988399	rs3893530	G	A	100	PASS	AC=960;AF=0.191693;AN=5008;NS=2504;DP=21131;EAS_AF=0.1905;AMR_AF=0.1744;AFR_AF=0.2988;EUR_AF=0.0954;SAS_AF=0.1595;AA=A|||;VT=SNP
6	29988439	rs3891157	T	G	100	PASS	AC=208;AF=0.0415335;AN=5008;NS=2504;DP=20747;EAS_AF=0.0367;AMR_AF=0.0403;AFR_AF=0.0499;EUR_AF=0.0507;SAS_AF=0.0266;AA=T|||;VT=SNP
6	29988642	rs3129012	G	A	100	PASS	AC=392;AF=0.0782748;AN=5008;NS=2504;DP=19432;EAS_AF=0.0188;AMR_AF=0.0519;AFR_AF=0.0272;EUR_AF=0.1342;SAS_AF=0.1697;AA=g|||;VT=SNP
6	29988740	rs3891156	G	A	100	PASS	AC=207;AF=0.0413339;AN=5008;NS=2504;DP=19443;EAS_AF=0.0357;AMR_AF=0.0403;AFR_AF=0.0499;EUR_AF=0.0507;SAS_AF=0.0266;AA=G|||;VT=SNP
6	29988964	rs6928966	T	C	100	PASS	AC=749;AF=0.149561;AN=5008;NS=2504;DP=20340;EAS_AF=0.1528;AMR_AF=0.134;AFR_AF=0.2489;EUR_AF=0.0447;SAS_AF=0.1309;AA=T|||;VT=SNP
6	29989188	rs17193851	T	C	100	PASS	AC=749;AF=0.149561;AN=5008;NS=2504;DP=20019;EAS_AF=0.1528;AMR_AF=0.134;AFR_AF=0.2489;EUR_AF=0.0447;SAS_AF=0.1309;AA=T|||;VT=SNP
6	29989689	rs10947045	C	T	100	PASS	AC=749;AF=0.149561;AN=5008;NS=2504;DP=19685;EAS_AF=0.1528;AMR_AF=0.134;AFR_AF=0.2489;EUR_AF=0.0447;SAS_AF=0.1309;AA=C|||;VT=SNP
6	29989695	rs165255	G	C	100	PASS	AC=1159;AF=0.23143;AN=5008;NS=2504;DP=19583;EAS_AF=0.2937;AMR_AF=0.196;AFR_AF=0.1097;EUR_AF=0.2565;SAS_AF=0.3313;AA=G|||;VT=SNP
6	29990044	rs6912454	C	A	100	PASS	AC=207;AF=0.0413339;AN=5008;NS=2504;DP=14653;EAS_AF=0.0357;AMR_AF=0.0403;AFR_AF=0.0499;EUR_AF=0.0507;SAS_AF=0.0266;AA=C|||;VT=SNP
6	29990708	rs3132684	A	G	100	PASS	AC=2836;AF=0.566294;AN=5008;NS=2504;DP=13990;EAS_AF=0.6012;AMR_AF=0.6153;AFR_AF=0.3775;EUR_AF=0.6889;SAS_AF=0.6247;AA=A|||;VT=SNP
6	29990767	rs11967533	G	A	100	PASS	AC=145;AF=0.0289537;AN=5008;NS=2504;DP=15408;EAS_AF=0.0149;AMR_AF=0.013;AFR_AF=0.0756;EUR_AF=0.0129;SAS_AF=0.0082;AA=G|||;VT=SNP
6	29990844	rs7751116	A	T	100	PASS	AC=958;AF=0.191294;AN=5008;NS=2504;DP=16680;EAS_AF=0.1905;AMR_AF=0.1744;AFR_AF=0.2988;EUR_AF=0.0954;SAS_AF=0.1575;AA=T|||;VT=SNP
6	29990903	rs11970651	T	C	100	PASS	AC=262;AF=0.0523163;AN=5008;NS=2504;DP=17545;EAS_AF=0.0149;AMR_AF=0.036;AFR_AF=0.149;EUR_AF=0.0169;SAS_AF=0.0082;AA=T|||;VT=SNP
6	29990934	rs10807060	G	A	100	PASS	AC=751;AF=0.14996;AN=5008;NS=2504;DP=17825;EAS_AF=0.1528;AMR_AF=0.134;AFR_AF=0.2504;EUR_AF=0.0447;SAS_AF=0.1309;AA=G|||;VT=SNP
6	29990937	rs9261154	C	T	100	PASS	AC=960;AF=0.191693;AN=5008;NS=2504;DP=17832;EAS_AF=0.1905;AMR_AF=0.1744;AFR_AF=0.3003;EUR_AF=0.0954;SAS_AF=0.1575;AA=T|||;VT=SNP
6	29990938	rs6457127	T	G	100	PASS	AC=1138;AF=0.227236;AN=5008;NS=2504;DP=17834;EAS_AF=0.2946;AMR_AF=0.3069;AFR_AF=0.1172;EUR_AF=0.3121;SAS_AF=0.1626;AA=T|||;VT=SNP
6	29991504	rs115292702	C	T	100	PASS	AC=121;AF=0.0241613;AN=5008;NS=2504;DP=17071;EAS_AF=0.0357;AMR_AF=0.0663;AFR_AF=0.0045;EUR_AF=0.0149;SAS_AF=0.0184;AA=C|||;VT=SNP
6	29991537	rs73725970	C	T	100	PASS	AC=749;AF=0.149561;AN=5008;NS=2504;DP=16693;EAS_AF=0.1528;AMR_AF=0.134;AFR_AF=0.2489;EUR_AF=0.0447;SAS_AF=0.1309;AA=C|||;VT=SNP
6	29991538	rs9261156	G	T	100	PASS	AC=208;AF=0.0415335;AN=5008;NS=2504;DP=16632;EAS_AF=0.0367;AMR_AF=0.0403;AFR_AF=0.0499;EUR_AF=0.0507;SAS_AF=0.0266;AA=G|||;VT=SNP
6	29991573	rs73416498	G	A	100	PASS	AC=749;AF=0.149561;AN=5008;NS=2504;DP=17810;EAS_AF=0.1528;AMR_AF=0.134;AFR_AF=0.2489;EUR_AF=0.0447;SAS_AF=0.1309;AA=G|||;VT=SNP
6	29991649	rs6919438	A	G	100	PASS	AC=207;AF=0.0413339;AN=5008;NS=2504;DP=18154;EAS_AF=0.0357;AMR_AF=0.0403;AFR_AF=0.0499;EUR_AF=0.0507;SAS_AF=0.0266;AA=A|||;VT=SNP
6	29991699	rs6919617	A	G	100	PASS	AC=959;AF=0.191494;AN=5008;NS=2504;DP=19573;EAS_AF=0.1905;AMR_AF=0.1744;AFR_AF=0.2995;EUR_AF=0.0954;SAS_AF=0.1575;AA=G|||;VT=SNP
6	29991798	rs6920254	G	A	100	PASS	AC=207;AF=0.0413339;AN=5008;NS=2504;DP=16933;EAS_AF=0.0357;AMR_AF=0.0403;AFR_AF=0.0499;EUR_AF=0.0507;SAS_AF=0.0266;AA=G|||;VT=SNP
6	29991867	rs259926	C	T	100	PASS	AC=484;AF=0.0966454;AN=5008;NS=2504;DP=18558;EAS_AF=0.0208;AMR_AF=0.0562;AFR_AF=0.0961;EUR_AF=0.1322;SAS_AF=0.1677;AA=C|||;VT=SNP
6	29992261	rs1150743	C	T	100	PASS	AC=674;AF=0.134585;AN=5008;NS=2504;DP=18954;EAS_AF=0.2748;AMR_AF=0.1398;AFR_AF=0.0113;EUR_AF=0.1243;SAS_AF=0.1636;AA=C|||;VT=SNP
6	29992286	rs6925061	C	T	100	PASS	AC=207;AF=0.0413339;AN=5008;NS=2504;DP=19150;EAS_AF=0.0357;AMR_AF=0.0403;AFR_AF=0.0499;EUR_AF=0.0507;SAS_AF=0.0266;AA=C|||;VT=SNP
6	29992614	rs73416501	G	A	100	PASS	AC=749;AF=0.149561;AN=5008;NS=2504;DP=17302;EAS_AF=0.1528;AMR_AF=0.134;AFR_AF=0.2489;EUR_AF=0.0447;SAS_AF=0.1309;AA=G|||;VT=SNP
6	29992953	rs9261158	C	G	100	PASS	AC=207;AF=0.0413339;AN=5008;NS=2504;DP=18002;EAS_AF=0.0357;AMR_AF=0.0403;AFR_AF=0.0499;EUR_AF=0.0507;SAS_AF=0.0266;AA=C|||;VT=SNP
6	29992973	rs9261159	G	A	100	PASS	AC=209;AF=0.0417332;AN=5008;NS=2504;DP=17610;EAS_AF=0.0377;AMR_AF=0.0403;AFR_AF=0.0499;EUR_AF=0.0507;SAS_AF=0.0266;AA=A|||;VT=SNP
6	29993086	rs9261160	T	C	100	PASS	AC=219;AF=0.04373;AN=5008;NS=2504;DP=16370;EAS_AF=0.0367;AMR_AF=0.0403;AFR_AF=0.0582;EUR_AF=0.0507;SAS_AF=0.0266;AA=T|||;VT=SNP
6	29993421	rs62388750	C	G	100	PASS	AC=423;AF=0.0844649;AN=5008;NS=2504;DP=18502;EAS_AF=0.1905;AMR_AF=0.0317;AFR_AF=0.0008;EUR_AF=0.0586;SAS_AF=0.1524;AA=C|||;VT=SNP
6	29993530	rs1245503	G	T	100	PASS	AC=677;AF=0.135184;AN=5008;NS=2504;DP=18905;EAS_AF=0.2748;AMR_AF=0.1398;AFR_AF=0.0129;EUR_AF=0.1243;SAS_AF=0.1646;AA=G|||;VT=SNP
6	29994134	rs9261162	T	A	100	PASS	AC=958;AF=0.191294;AN=5008;NS=2504;DP=17683;EAS_AF=0.1905;AMR_AF=0.1744;AFR_AF=0.2988;EUR_AF=0.0954;SAS_AF=0.1575;AA=t|||;VT=SNP
6	29994171	rs35763150	A	G	100	PASS	AC=749;AF=0.149561;AN=5008;NS=2504;DP=17812;EAS_AF=0.1528;AMR_AF=0.134;AFR_AF=0.2489;EUR_AF=0.0447;SAS_AF=0.1309;AA=A|||;VT=SNP
6	29994190	rs150853727	G	A	100	PASS	AC=395;AF=0.0788738;AN=5008;NS=2504;DP=16811;EAS_AF=0.0506;AMR_AF=0.1023;AFR_AF=0.1634;EUR_AF=0.0318;SAS_AF=0.0256;AA=G|||;VT=SNP
6	29994273	rs9261163	C	T	100	PASS	AC=956;AF=0.190895;AN=5008;NS=2504;DP=18369;EAS_AF=0.1885;AMR_AF=0.1744;AFR_AF=0.2988;EUR_AF=0.0954;SAS_AF=0.1575;AA=C|||;VT=SNP
6	29994544	rs259923	A	C	100	PASS	AC=1322;AF=0.263978;AN=5008;NS=2504;DP=18141;EAS_AF=0.2976;AMR_AF=0.2219;AFR_AF=0.1543;EUR_AF=0.3012;SAS_AF=0.3691;AA=A|||;VT=SNP
6	29995024	rs76290849	T	C	100	PASS	AC=749;AF=0.149561;AN=5008;NS=2504;DP=18561;EAS_AF=0.1528;AMR_AF=0.134;AFR_AF=0.2489;EUR_AF=0.0447;SAS_AF=0.1309;AA=T|||;VT=SNP
6	29995460	rs259921	G	A	100	PASS	AC=1162;AF=0.232029;AN=5008;NS=2504;DP=17175;EAS_AF=0.2937;AMR_AF=0.196;AFR_AF=0.1104;EUR_AF=0.2575;SAS_AF=0.3323;AA=G|||;VT=SNP
6	29995664	rs9261169	T	C	100	PASS	AC=207;AF=0.0413339;AN=5008;NS=2504;DP=20648;EAS_AF=0.0357;AMR_AF=0.0403;AFR_AF=0.0499;EUR_AF=0.0507;SAS_AF=0.0266;AA=T|||;VT=SNP
6	29995703	rs9261170	A	G	100	PASS	AC=956;AF=0.190895;AN=5008;NS=2504;DP=20467;EAS_AF=0.1885;AMR_AF=0.1744;AFR_AF=0.2988;EUR_AF=0.0954;SAS_AF=0.1575;AA=A|||;VT=SNP
6	29995704	rs62388751	T	C	100	PASS	AC=425;AF=0.0848642;AN=5008;NS=2504;DP=20381;EAS_AF=0.1925;AMR_AF=0.0317;AFR_AF=0.0008;EUR_AF=0.0586;SAS_AF=0.1524;AA=T|||;VT=SNP
6	29995738	rs11967317	G	T	100	PASS	AC=750;AF=0.14976;AN=5008;NS=2504;DP=19901;EAS_AF=0.1528;AMR_AF=0.1354;AFR_AF=0.2489;EUR_AF=0.0447;SAS_AF=0.1309;AA=G|||;VT=SNP
6	29995772	rs11967305	C	G	100	PASS	AC=144;AF=0.028754;AN=5008;NS=2504;DP=19970;EAS_AF=0.0149;AMR_AF=0.013;AFR_AF=0.0756;EUR_AF=0.0119;SAS_AF=0.0082;AA=A|||;VT=SNP
6	29995827	rs11967331	G	T	100	PASS	AC=749;AF=0.149561;AN=5008;NS=2504;DP=20626;EAS_AF=0.1528;AMR_AF=0.134;AFR_AF=0.2489;EUR_AF=0.0447;SAS_AF=0.1309;AA=G|||;VT=SNP
6	29996121	rs9261171	A	G	100	PASS	AC=207;AF=0.0413339;AN=5008;NS=2504;DP=20248;EAS_AF=0.0357;AMR_AF=0.0403;AFR_AF=0.0499;EUR_AF=0.0507;SAS_AF=0.0266;AA=A|||;VT=SNP
6	29996734	rs552999089	T	A	100	PASS	AC=2562;AF=0.511581;AN=5008;NS=2504;DP=16163;EAS_AF=0.496;AMR_AF=0.4769;AFR_AF=0.4924;EUR_AF=0.4712;SAS_AF=0.6196;AA=A|||;VT=SNP
6	29996855	rs9261174	T	C	100	PASS	AC=956;AF=0.190895;AN=5008;NS=2504;DP=16859;EAS_AF=0.1885;AMR_AF=0.1744;AFR_AF=0.2988;EUR_AF=0.0954;SAS_AF=0.1575;AA=T|||;VT=SNP
6	29996986	rs9261175	A	C	100	PASS	AC=207;AF=0.0413339;AN=5008;NS=2504;DP=16410;EAS_AF=0.0357;AMR_AF=0.0403;AFR_AF=0.0499;EUR_AF=0.0507;SAS_AF=0.0266;AA=A|||;VT=SNP
6	29997312	rs9261176	T	C	100	PASS	AC=207;AF=0.0413339;AN=5008;NS=2504;DP=16789;EAS_AF=0.0357;AMR_AF=0.0403;AFR_AF=0.0499;EUR_AF=0.0507;SAS_AF=0.0266;AA=T|||;VT=SNP
6	29997583	rs9261177	T	A	100	PASS	AC=207;AF=0.0413339;AN=5008;NS=2504;DP=17935;EAS_AF=0.0357;AMR_AF=0.0403;AFR_AF=0.0499;EUR_AF=0.0507;SAS_AF=0.0266;AA=T|||;VT=SNP
6	29997783	rs7742417	T	A	100	PASS	AC=956;AF=0.190895;AN=5008;NS=2504;DP=18970;EAS_AF=0.1885;AMR_AF=0.1744;AFR_AF=0.2988;EUR_AF=0.0954;SAS_AF=0.1575;AA=T|||;VT=SNP
6	29997833	rs7760299	A	G	100	PASS	AC=962;AF=0.192093;AN=5008;NS=2504;DP=19420;EAS_AF=0.1944;AMR_AF=0.1744;AFR_AF=0.2988;EUR_AF=0.0954;SAS_AF=0.1575;AA=G|||;VT=SNP
6	29997976	rs62388752	C	T	100	PASS	AC=425;AF=0.0848642;AN=5008;NS=2504;DP=20235;EAS_AF=0.1925;AMR_AF=0.0317;AFR_AF=0.0008;EUR_AF=0.0586;SAS_AF=0.1524;AA=C|||;VT=SNP
6	29997986	rs7764237	A	G	100	PASS	AC=749;AF=0.149561;AN=5008;NS=2504;DP=20305;EAS_AF=0.1528;AMR_AF=0.134;AFR_AF=0.2489;EUR_AF=0.0447;SAS_AF=0.1309;AA=A|||;VT=SNP
6	29998024	rs7746555	T	C	100	PASS	AC=749;AF=0.149561;AN=5008;NS=2504;DP=20247;EAS_AF=0.1528;AMR_AF=0.134;AFR_AF=0.2489;EUR_AF=0.0447;SAS_AF=0.1309;AA=T|||;VT=SNP
6	29998182	rs7746866	T	C	100	PASS	AC=956;AF=0.190895;AN=5008;NS=2504;DP=17809;EAS_AF=0.1885;AMR_AF=0.1744;AFR_AF=0.2988;EUR_AF=0.0954;SAS_AF=0.1575;AA=T|||;VT=SNP
6	29998260	rs9261179	C	T	100	PASS	AC=207;AF=0.0413339;AN=5008;NS=2504;DP=17571;EAS_AF=0.0357;AMR_AF=0.0403;AFR_AF=0.0499;EUR_AF=0.0507;SAS_AF=0.0266;AA=C|||;VT=SNP
6	29998489	rs558792887	C	T	100	PASS	AC=162;AF=0.0323482;AN=5008;NS=2504;DP=15624;EAS_AF=0.0149;AMR_AF=0.0173;AFR_AF=0.0749;EUR_AF=0.0209;SAS_AF=0.0153;AA=C|||;VT=SNP
6	29998651	rs9261180	G	C	100	PASS	AC=958;AF=0.191294;AN=5008;NS=2504;DP=13973;EAS_AF=0.1905;AMR_AF=0.1744;AFR_AF=0.2988;EUR_AF=0.0954;SAS_AF=0.1575;AA=C|||;VT=SNP
6	29999109	rs3098018	T	C	100	PASS	AC=2564;AF=0.511981;AN=5008;NS=2504;DP=569;EAS_AF=0.498;AMR_AF=0.4769;AFR_AF=0.4924;EUR_AF=0.4712;SAS_AF=0.6196;AA=C|||;VT=SNP
6	29999180	rs9261183	G	T	100	PASS	AC=956;AF=0.190895;AN=5008;NS=2504;DP=8306;EAS_AF=0.1885;AMR_AF=0.1744;AFR_AF=0.2988;EUR_AF=0.0954;SAS_AF=0.1575;AA=G|||;VT=SNP
6	29999228	rs58555592	A	G	100	PASS	AC=749;AF=0.149561;AN=5008;NS=2504;DP=14831;EAS_AF=0.1528;AMR_AF=0.134;AFR_AF=0.2489;EUR_AF=0.0447;SAS_AF=0.1309;AA=A|||;VT=SNP
6	29999251	rs9261185	A	G	100	PASS	AC=956;AF=0.190895;AN=5008;NS=2504;DP=16047;EAS_AF=0.1885;AMR_AF=0.1744;AFR_AF=0.2988;EUR_AF=0.0954;SAS_AF=0.1575;AA=A|||;VT=SNP
6	29999278	rs9261186	G	A	100	PASS	AC=958;AF=0.191294;AN=5008;NS=2504;DP=18086;EAS_AF=0.1905;AMR_AF=0.1744;AFR_AF=0.2988;EUR_AF=0.0954;SAS_AF=0.1575;AA=A|||;VT=SNP
6	29999326	rs9261187	C	G	100	PASS	AC=959;AF=0.191494;AN=5008;NS=2504;DP=17555;EAS_AF=0.1885;AMR_AF=0.1758;AFR_AF=0.2995;EUR_AF=0.0954;SAS_AF=0.1585;AA=C|||;VT=SNP
6	29999534	rs4448133	A	G	100	PASS	AC=958;AF=0.191294;AN=5008;NS=2504;DP=21106;EAS_AF=0.1905;AMR_AF=0.1744;AFR_AF=0.2988;EUR_AF=0.0954;SAS_AF=0.1575;AA=a|||;VT=SNP
6	29999941	rs2394257	T	C	100	PASS	AC=960;AF=0.191693;AN=5008;NS=2504;DP=18199;EAS_AF=0.1905;AMR_AF=0.1758;AFR_AF=0.2988;EUR_AF=0.0954;SAS_AF=0.1585;AA=C|||;VT=SNP
6	29999942	rs2894006	G	A	100	PASS	AC=749;AF=0.149561;AN=5008;NS=2504;DP=18204;EAS_AF=0.1528;AMR_AF=0.134;AFR_AF=0.2489;EUR_AF=0.0447;SAS_AF=0.1309;AA=G|||;VT=SNP
6	30000161	rs112400819	G	A	100	PASS	AC=762;AF=0.152157;AN=5008;NS=2504;DP=15502;EAS_AF=0.1548;AMR_AF=0.134;AFR_AF=0.2572;EUR_AF=0.0447;SAS_AF=0.1309;AA=G|||;VT=SNP
6	30000197	rs113739823	A	T	100	PASS	AC=749;AF=0.149561;AN=5008;NS=2504;DP=16265;EAS_AF=0.1528;AMR_AF=0.134;AFR_AF=0.2489;EUR_AF=0.0447;SAS_AF=0.1309;AA=A|||;VT=SNP
6	30000201	rs9261188	G	A	100	PASS	AC=957;AF=0.191094;AN=5008;NS=2504;DP=16422;EAS_AF=0.1905;AMR_AF=0.1729;AFR_AF=0.2988;EUR_AF=0.0954;SAS_AF=0.1575;AA=A|||;VT=SNP
6	30000280	rs9261189	C	T	100	PASS	AC=960;AF=0.191693;AN=5008;NS=2504;DP=19144;EAS_AF=0.1905;AMR_AF=0.1744;AFR_AF=0.2995;EUR_AF=0.0954;SAS_AF=0.1585;AA=T|||;VT=SNP
6	30000520	rs3094144	C	A	100	PASS	AC=2563;AF=0.511781;AN=5008;NS=2504;DP=19675;EAS_AF=0.497;AMR_AF=0.4769;AFR_AF=0.4924;EUR_AF=0.4712;SAS_AF=0.6196;AA=A|||;VT=SNP
6	30000687	rs16896923	T	C	100	PASS	AC=425;AF=0.0848642;AN=5008;NS=2504;DP=20934;EAS_AF=0.1925;AMR_AF=0.0317;AFR_AF=0.0008;EUR_AF=0.0586;SAS_AF=0.1524;AA=T|||;VT=SNP
6	30000723	rs17187523	C	T	100	PASS	AC=750;AF=0.14976;AN=5008;NS=2504;DP=19656;EAS_AF=0.1528;AMR_AF=0.134;AFR_AF=0.2496;EUR_AF=0.0447;SAS_AF=0.1309;AA=C|||;VT=SNP
6	30000973	rs10947046	T	G	100	PASS	AC=749;AF=0.149561;AN=5008;NS=2504;DP=17903;EAS_AF=0.1528;AMR_AF=0.134;AFR_AF=0.2489;EUR_AF=0.0447;SAS_AF=0.1309;AA=T|||;VT=SNP
6	30001703	rs62388754	C	T	100	PASS	AC=425;AF=0.0848642;AN=5008;NS=2504;DP=19289;EAS_AF=0.1925;AMR_AF=0.0317;AFR_AF=0.0008;EUR_AF=0.0586;SAS_AF=0.1524;AA=C|||;VT=SNP
6	30001950	rs9261191	G	A	100	PASS	AC=207;AF=0.0413339;AN=5008;NS=2504;DP=18378;EAS_AF=0.0357;AMR_AF=0.0403;AFR_AF=0.0499;EUR_AF=0.0507;SAS_AF=0.0266;AA=g|||;VT=SNP
6	30002052	rs259929	T	C	100	PASS	AC=1161;AF=0.231829;AN=5008;NS=2504;DP=18186;EAS_AF=0.2937;AMR_AF=0.196;AFR_AF=0.1104;EUR_AF=0.2565;SAS_AF=0.3323;AA=T|||;VT=SNP
6	30002173	rs9261193	T	C	100	PASS	AC=207;AF=0.0413339;AN=5008;NS=2504;DP=20146;EAS_AF=0.0357;AMR_AF=0.0403;AFR_AF=0.0499;EUR_AF=0.0507;SAS_AF=0.0266;AA=T|||;VT=SNP
6	30002335	rs33959627	G	A	100	PASS	AC=934;AF=0.186502;AN=5008;NS=2504;DP=18568;EAS_AF=0.246;AMR_AF=0.2536;AFR_AF=0.1157;EUR_AF=0.2276;SAS_AF=0.1309;AA=G|||;VT=SNP
6	30002380	rs73420413	T	C	100	PASS	AC=143;AF=0.0285543;AN=5008;NS=2504;DP=18786;EAS_AF=0.0149;AMR_AF=0.013;AFR_AF=0.0749;EUR_AF=0.0119;SAS_AF=0.0082;AA=T|||;VT=SNP
6	30002421	rs9261195	A	T	100	PASS	AC=957;AF=0.191094;AN=5008;NS=2504;DP=18352;EAS_AF=0.1895;AMR_AF=0.1744;AFR_AF=0.2988;EUR_AF=0.0954;SAS_AF=0.1575;AA=A|||;VT=SNP
6	30002441	rs3121594	C	G	100	PASS	AC=2561;AF=0.511382;AN=5008;NS=2504;DP=18297;EAS_AF=0.497;AMR_AF=0.4769;AFR_AF=0.4924;EUR_AF=0.4702;SAS_AF=0.6186;AA=G|||;VT=SNP
6	30002818	rs73420421	T	C	100	PASS	AC=750;AF=0.14976;AN=5008;NS=2504;DP=18861;EAS_AF=0.1528;AMR_AF=0.1354;AFR_AF=0.2489;EUR_AF=0.0447;SAS_AF=0.1309;AA=T|||;VT=SNP
6	30002881	rs166327	T	C	100	PASS	AC=2279;AF=0.455072;AN=5008;NS=2504;DP=18821;EAS_AF=0.4881;AMR_AF=0.3963;AFR_AF=0.4523;EUR_AF=0.3966;SAS_AF=0.5266;AA=C|||;VT=SNP
6	30002942	rs9261198	G	A	100	PASS	AC=958;AF=0.191294;AN=5008;NS=2504;DP=19059;EAS_AF=0.1905;AMR_AF=0.1744;AFR_AF=0.2988;EUR_AF=0.0954;SAS_AF=0.1575;AA=A|||;VT=SNP
6	30003110	rs9261199	A	G	100	PASS	AC=956;AF=0.190895;AN=5008;NS=2504;DP=15210;EAS_AF=0.1885;AMR_AF=0.1744;AFR_AF=0.2988;EUR_AF=0.0954;SAS_AF=0.1575;AA=A|||;VT=SNP
6	30003305	rs9261200	G	A	100	PASS	AC=956;AF=0.190895;AN=5008;NS=2504;DP=16004;EAS_AF=0.1885;AMR_AF=0.1744;AFR_AF=0.2988;EUR_AF=0.0954;SAS_AF=0.1575;AA=G|||;VT=SNP
6	30003764	rs3869066	A	G	100	PASS	AC=121;AF=0.0241613;AN=5008;NS=2504;DP=20443;EAS_AF=0.0357;AMR_AF=0.0663;AFR_AF=0.0045;EUR_AF=0.0149;SAS_AF=0.0184;AA=A|||;VT=SNP
6	30003797	rs3869067	A	G	100	PASS	AC=958;AF=0.191294;AN=5008;NS=2504;DP=20326;EAS_AF=0.1905;AMR_AF=0.1744;AFR_AF=0.2988;EUR_AF=0.0954;SAS_AF=0.1575;AA=G|||;VT=SNP
6	30004052	rs3869068	C	T	100	PASS	AC=957;AF=0.191094;AN=5008;NS=2504;DP=18371;EAS_AF=0.1905;AMR_AF=0.1744;AFR_AF=0.2988;EUR_AF=0.0954;SAS_AF=0.1564;AA=T|||;VT=SNP
6	30004259	rs9261201	A	G	100	PASS	AC=958;AF=0.191294;AN=5008;NS=2504;DP=18152;EAS_AF=0.1905;AMR_AF=0.1744;AFR_AF=0.2988;EUR_AF=0.0954;SAS_AF=0.1575;AA=A|||;VT=SNP
6	30004371	rs259931	T	A	100	PASS	AC=1170;AF=0.233626;AN=5008;NS=2504;DP=16986;EAS_AF=0.2946;AMR_AF=0.1988;AFR_AF=0.112;EUR_AF=0.2604;SAS_AF=0.3323;AA=T|||;VT=SNP
6	30004528	rs58980848	C	T	100	PASS	AC=749;AF=0.149561;AN=5008;NS=2504;DP=13594;EAS_AF=0.1528;AMR_AF=0.134;AFR_AF=0.2489;EUR_AF=0.0447;SAS_AF=0.1309;AA=C|||;VT=SNP
6	30004614	rs60265332	A	T	100	PASS	AC=748;AF=0.149361;AN=5008;NS=2504;DP=15549;EAS_AF=0.1528;AMR_AF=0.134;AFR_AF=0.2481;EUR_AF=0.0447;SAS_AF=0.1309;AA=A|||;VT=SNP
6	30004698	rs58314476	A	G	100	PASS	AC=749;AF=0.149561;AN=5008;NS=2504;DP=17023;EAS_AF=0.1528;AMR_AF=0.134;AFR_AF=0.2489;EUR_AF=0.0447;SAS_AF=0.1309;AA=A|||;VT=SNP
6	30005043	rs9261203	A	G	100	PASS	AC=207;AF=0.0413339;AN=5008;NS=2504;DP=18928;EAS_AF=0.0357;AMR_AF=0.0403;AFR_AF=0.0499;EUR_AF=0.0507;SAS_AF=0.0266;AA=A|||;VT=SNP
6	30005243	rs9261204	A	G	100	PASS	AC=956;AF=0.190895;AN=5008;NS=2504;DP=19382;EAS_AF=0.1885;AMR_AF=0.1744;AFR_AF=0.2988;EUR_AF=0.0954;SAS_AF=0.1575;AA=A|||;VT=SNP
6	30005305	rs259933	G	A	100	PASS	AC=1277;AF=0.254992;AN=5008;NS=2504;DP=19361;EAS_AF=0.2976;AMR_AF=0.219;AFR_AF=0.1225;EUR_AF=0.3002;SAS_AF=0.3691;AA=G|||;VT=SNP
6	30005311	rs9261205	T	C	100	PASS	AC=956;AF=0.190895;AN=5008;NS=2504;DP=19199;EAS_AF=0.1885;AMR_AF=0.1744;AFR_AF=0.2988;EUR_AF=0.0954;SAS_AF=0.1575;AA=T|||;VT=SNP
6	30005754	rs4711207	C	A	100	PASS	AC=1138;AF=0.227236;AN=5008;NS=2504;DP=18322;EAS_AF=0.2927;AMR_AF=0.3069;AFR_AF=0.1188;EUR_AF=0.3121;SAS_AF=0.1626;AA=C|||;VT=SNP
6	30005788	rs73420434	A	T	100	PASS	AC=749;AF=0.149561;AN=5008;NS=2504;DP=17362;EAS_AF=0.1528;AMR_AF=0.134;AFR_AF=0.2489;EUR_AF=0.0447;SAS_AF=0.1309;AA=A|||;VT=SNP
6	30005944	rs9261206	T	C	100	PASS	AC=958;AF=0.191294;AN=5008;NS=2504;DP=15336;EAS_AF=0.1905;AMR_AF=0.1744;AFR_AF=0.2988;EUR_AF=0.0954;SAS_AF=0.1575;AA=C|||;VT=SNP
6	30006482	rs9261207	T	C	100	PASS	AC=208;AF=0.0415335;AN=5008;NS=2504;DP=17025;EAS_AF=0.0367;AMR_AF=0.0403;AFR_AF=0.0499;EUR_AF=0.0507;SAS_AF=0.0266;AA=T|||;VT=SNP
6	30006512	rs73725984	T	G	100	PASS	AC=749;AF=0.149561;AN=5008;NS=2504;DP=17808;EAS_AF=0.1528;AMR_AF=0.134;AFR_AF=0.2489;EUR_AF=0.0447;SAS_AF=0.1309;AA=T|||;VT=SNP
6	30006765	rs9405044	G	A	100	PASS	AC=1136;AF=0.226837;AN=5008;NS=2504;DP=18701;EAS_AF=0.2927;AMR_AF=0.3069;AFR_AF=0.118;EUR_AF=0.3121;SAS_AF=0.1616;AA=G|||;VT=SNP
6	30006805	rs62388755	G	A	100	PASS	AC=425;AF=0.0848642;AN=5008;NS=2504;DP=18592;EAS_AF=0.1925;AMR_AF=0.0317;AFR_AF=0.0008;EUR_AF=0.0586;SAS_AF=0.1524;AA=G|||;VT=SNP
6	30006876	rs259934	C	T	100	PASS	AC=1168;AF=0.233227;AN=5008;NS=2504;DP=17677;EAS_AF=0.2946;AMR_AF=0.1988;AFR_AF=0.1112;EUR_AF=0.2604;SAS_AF=0.3313;AA=C|||;VT=SNP
6	30007051	rs259935	G	A	100	PASS	AC=1322;AF=0.263978;AN=5008;NS=2504;DP=18676;EAS_AF=0.2976;AMR_AF=0.2219;AFR_AF=0.1543;EUR_AF=0.3012;SAS_AF=0.3691;AA=G|||;VT=SNP
6	30007116	rs73420439	T	C	100	PASS	AC=749;AF=0.149561;AN=5008;NS=2504;DP=17040;EAS_AF=0.1528;AMR_AF=0.134;AFR_AF=0.2489;EUR_AF=0.0447;SAS_AF=0.1309;AA=T|||;VT=SNP
6	30007711	rs10947047	G	A	100	PASS	AC=749;AF=0.149561;AN=5008;NS=2504;DP=16335;EAS_AF=0.1528;AMR_AF=0.134;AFR_AF=0.2489;EUR_AF=0.0447;SAS_AF=0.1309;AA=G|||;VT=SNP
6	30007984	rs11962771	G	A	100	PASS	AC=749;AF=0.149561;AN=5008;NS=2504;DP=17492;EAS_AF=0.1528;AMR_AF=0.134;AFR_AF=0.2489;EUR_AF=0.0447;SAS_AF=0.1309;AA=G|||;VT=SNP
6	30008003	rs259938	C	G	100	PASS	AC=1277;AF=0.254992;AN=5008;NS=2504;DP=17857;EAS_AF=0.2976;AMR_AF=0.219;AFR_AF=0.1225;EUR_AF=0.3002;SAS_AF=0.3691;AA=C|||;VT=SNP
6	30008319	rs9261209	A	G	100	PASS	AC=957;AF=0.191094;AN=5008;NS=2504;DP=17577;EAS_AF=0.1905;AMR_AF=0.1744;AFR_AF=0.298;EUR_AF=0.0954;SAS_AF=0.1575;AA=G|||;VT=SNP
6	30008331	rs9261210	C	G	100	PASS	AC=957;AF=0.191094;AN=5008;NS=2504;DP=18600;EAS_AF=0.1905;AMR_AF=0.1744;AFR_AF=0.298;EUR_AF=0.0954;SAS_AF=0.1575;AA=G|||;VT=SNP
6	30008746	rs3910312	A	C	100	PASS	AC=1137;AF=0.227037;AN=5008;NS=2504;DP=17931;EAS_AF=0.2927;AMR_AF=0.3069;AFR_AF=0.118;EUR_AF=0.3121;SAS_AF=0.1626;AA=A|||;VT=SNP
6	30009169	rs9393987	C	T	100	PASS	AC=1136;AF=0.226837;AN=5008;NS=2504;DP=16818;EAS_AF=0.2927;AMR_AF=0.3069;AFR_AF=0.118;EUR_AF=0.3121;SAS_AF=0.1616;AA=C|||;VT=SNP
6	30009214	rs9261213	T	A	100	PASS	AC=207;AF=0.0413339;AN=5008;NS=2504;DP=17699;EAS_AF=0.0357;AMR_AF=0.0403;AFR_AF=0.0499;EUR_AF=0.0507;SAS_AF=0.0266;AA=T|||;VT=SNP
6	30009261	rs12661609	G	A	100	PASS	AC=749;AF=0.149561;AN=5008;NS=2504;DP=16722;EAS_AF=0.1528;AMR_AF=0.134;AFR_AF=0.2489;EUR_AF=0.0447;SAS_AF=0.1309;AA=G|||;VT=SNP
6	30009664	rs12664794	A	G	100	PASS	AC=749;AF=0.149561;AN=5008;NS=2504;DP=17708;EAS_AF=0.1528;AMR_AF=0.134;AFR_AF=0.2489;EUR_AF=0.0447;SAS_AF=0.1309;AA=A|||;VT=SNP
6	30010139	rs9261216	A	G	100	PASS	AC=958;AF=0.191294;AN=5008;NS=2504;DP=19478;EAS_AF=0.1905;AMR_AF=0.1744;AFR_AF=0.2988;EUR_AF=0.0954;SAS_AF=0.1575;AA=G|||;VT=SNP
6	30010492	rs9380150	T	C	100	PASS	AC=1265;AF=0.252596;AN=5008;NS=2504;DP=18558;EAS_AF=0.3264;AMR_AF=0.3127;AFR_AF=0.1831;EUR_AF=0.3131;SAS_AF=0.1656;AA=T|||;VT=SNP
6	30010508	rs9261217	T	C	100	PASS	AC=960;AF=0.191693;AN=5008;NS=2504;DP=17349;EAS_AF=0.1905;AMR_AF=0.1744;AFR_AF=0.2995;EUR_AF=0.0964;SAS_AF=0.1575;AA=C|||;VT=SNP
6	30010890	rs60477028	T	C	100	PASS	AC=749;AF=0.149561;AN=5008;NS=2504;DP=19010;EAS_AF=0.1528;AMR_AF=0.134;AFR_AF=0.2489;EUR_AF=0.0447;SAS_AF=0.1309;AA=T|||;VT=SNP
6	30011275	rs9261218	G	A	100	PASS	AC=207;AF=0.0413339;AN=5008;NS=2504;DP=20317;EAS_AF=0.0357;AMR_AF=0.0403;AFR_AF=0.0499;EUR_AF=0.0507;SAS_AF=0.0266;AA=G|||;VT=SNP
6	30011451	rs9261219	G	A	100	PASS	AC=175;AF=0.0349441;AN=5008;NS=2504;DP=19093;EAS_AF=0.0357;AMR_AF=0.0375;AFR_AF=0.0318;EUR_AF=0.0457;SAS_AF=0.0256;AA=G|||;VT=SNP
6	30011581	rs259939	T	C	100	PASS	AC=1278;AF=0.255192;AN=5008;NS=2504;DP=20579;EAS_AF=0.2976;AMR_AF=0.219;AFR_AF=0.1225;EUR_AF=0.3002;SAS_AF=0.3701;AA=T|||;VT=SNP
6	30011802	rs11965452	C	A	100	PASS	AC=628;AF=0.125399;AN=5008;NS=2504;DP=20682;EAS_AF=0.1171;AMR_AF=0.0677;AFR_AF=0.2443;EUR_AF=0.0298;SAS_AF=0.1125;AA=C|||;VT=SNP
6	30011863	rs9261220	G	T	100	PASS	AC=207;AF=0.0413339;AN=5008;NS=2504;DP=21127;EAS_AF=0.0357;AMR_AF=0.0403;AFR_AF=0.0499;EUR_AF=0.0507;SAS_AF=0.0266;AA=G|||;VT=SNP
6	30011934	rs259940	A	G	100	PASS	AC=1162;AF=0.232029;AN=5008;NS=2504;DP=19007;EAS_AF=0.2937;AMR_AF=0.196;AFR_AF=0.1104;EUR_AF=0.2565;SAS_AF=0.3333;AA=A|||;VT=SNP
6	30012340	rs6940552	G	A	100	PASS	AC=749;AF=0.149561;AN=5008;NS=2504;DP=20472;EAS_AF=0.1528;AMR_AF=0.134;AFR_AF=0.2489;EUR_AF=0.0447;SAS_AF=0.1309;AA=G|||;VT=SNP
6	30012624	rs114315683	G	A	100	PASS	AC=425;AF=0.0848642;AN=5008;NS=2504;DP=21512;EAS_AF=0.1925;AMR_AF=0.0317;AFR_AF=0.0008;EUR_AF=0.0586;SAS_AF=0.1524;AA=G|||;VT=SNP
6	30012760	rs62388756	A	G	100	PASS	AC=425;AF=0.0848642;AN=5008;NS=2504;DP=18762;EAS_AF=0.1925;AMR_AF=0.0317;AFR_AF=0.0008;EUR_AF=0.0586;SAS_AF=0.1524;AA=A|||;VT=SNP
6	30013211	rs9261221	C	T	100	PASS	AC=956;AF=0.190895;AN=5008;NS=2504;DP=17651;EAS_AF=0.1885;AMR_AF=0.1744;AFR_AF=0.2988;EUR_AF=0.0954;SAS_AF=0.1575;AA=C|||;VT=SNP
6	30013226	rs9261222	A	G	100	PASS	AC=958;AF=0.191294;AN=5008;NS=2504;DP=17495;EAS_AF=0.1905;AMR_AF=0.1744;AFR_AF=0.2988;EUR_AF=0.0954;SAS_AF=0.1575;AA=G|||;VT=SNP
6	30013772	rs9261223	T	C	100	PASS	AC=207;AF=0.0413339;AN=5008;NS=2504;DP=17985;EAS_AF=0.0357;AMR_AF=0.0403;AFR_AF=0.0499;EUR_AF=0.0507;SAS_AF=0.0266;AA=T|||;VT=SNP
6	30013887	rs9261224	C	T	100	PASS	AC=837;AF=0.167133;AN=5008;NS=2504;DP=20750;EAS_AF=0.1548;AMR_AF=0.1081;AFR_AF=0.2943;EUR_AF=0.0805;SAS_AF=0.1391;AA=T|||;VT=SNP
6	30014457	rs9261226	C	T	100	PASS	AC=208;AF=0.0415335;AN=5008;NS=2504;DP=17012;EAS_AF=0.0367;AMR_AF=0.0403;AFR_AF=0.0499;EUR_AF=0.0507;SAS_AF=0.0266;AA=C|||;VT=SNP
6	30014577	rs11966447	T	C	100	PASS	AC=628;AF=0.125399;AN=5008;NS=2504;DP=17223;EAS_AF=0.1171;AMR_AF=0.0677;AFR_AF=0.2443;EUR_AF=0.0298;SAS_AF=0.1125;AA=T|||;VT=SNP
6	30014592	rs11966449	T	C	100	PASS	AC=629;AF=0.125599;AN=5008;NS=2504;DP=16985;EAS_AF=0.1171;AMR_AF=0.0692;AFR_AF=0.2443;EUR_AF=0.0298;SAS_AF=0.1125;AA=T|||;VT=SNP
6	30014651	rs11963840	C	A	100	PASS	AC=628;AF=0.125399;AN=5008;NS=2504;DP=16953;EAS_AF=0.1171;AMR_AF=0.0677;AFR_AF=0.2443;EUR_AF=0.0298;SAS_AF=0.1125;AA=C|||;VT=SNP
6	30014667	rs9261227	T	C	100	PASS	AC=837;AF=0.167133;AN=5008;NS=2504;DP=17158;EAS_AF=0.1548;AMR_AF=0.1081;AFR_AF=0.2943;EUR_AF=0.0805;SAS_AF=0.1391;AA=C|||;VT=SNP
6	30015068	rs6905501	T	C	100	PASS	AC=837;AF=0.167133;AN=5008;NS=2504;DP=19280;EAS_AF=0.1548;AMR_AF=0.1081;AFR_AF=0.2943;EUR_AF=0.0805;SAS_AF=0.1391;AA=t|||;VT=SNP
6	30015069	rs6925856	G	A	100	PASS	AC=207;AF=0.0413339;AN=5008;NS=2504;DP=19184;EAS_AF=0.0357;AMR_AF=0.0403;AFR_AF=0.0499;EUR_AF=0.0507;SAS_AF=0.0266;AA=G|||;VT=SNP
6	30015167	rs259942	C	T	100	PASS	AC=985;AF=0.196685;AN=5008;NS=2504;DP=17684;EAS_AF=0.1488;AMR_AF=0.1758;AFR_AF=0.2617;EUR_AF=0.1471;SAS_AF=0.2239;AA=T|||;VT=SNP
6	30015254	rs62388757	G	A	100	PASS	AC=425;AF=0.0848642;AN=5008;NS=2504;DP=18185;EAS_AF=0.1925;AMR_AF=0.0317;AFR_AF=0.0008;EUR_AF=0.0586;SAS_AF=0.1524;AA=G|||;VT=SNP
6	30015330	rs259943	T	C	100	PASS	AC=1170;AF=0.233626;AN=5008;NS=2504;DP=18547;EAS_AF=0.2946;AMR_AF=0.1988;AFR_AF=0.1112;EUR_AF=0.2604;SAS_AF=0.3333;AA=T|||;VT=SNP
6	30015594	rs7766469	G	T	100	PASS	AC=1227;AF=0.245008;AN=5008;NS=2504;DP=16684;EAS_AF=0.2927;AMR_AF=0.3127;AFR_AF=0.1823;EUR_AF=0.3131;SAS_AF=0.1626;AA=G|||;VT=SNP
6	30015905	rs3134879	T	C	100	PASS	AC=1728;AF=0.345048;AN=5008;NS=2504;DP=18324;EAS_AF=0.3433;AMR_AF=0.3689;AFR_AF=0.1989;EUR_AF=0.3907;SAS_AF=0.4806;AA=T|||;VT=SNP
6	30016007	rs6457137	G	T	100	PASS	AC=628;AF=0.125399;AN=5008;NS=2504;DP=16745;EAS_AF=0.1171;AMR_AF=0.0677;AFR_AF=0.2443;EUR_AF=0.0298;SAS_AF=0.1125;AA=G|||;VT=SNP
6	30016074	rs56185319	G	A	100	PASS	AC=425;AF=0.0848642;AN=5008;NS=2504;DP=16414;EAS_AF=0.1925;AMR_AF=0.0317;AFR_AF=0.0008;EUR_AF=0.0586;SAS_AF=0.1524;AA=G|||;VT=SNP
6	30016297	rs6457138	A	C	100	PASS	AC=750;AF=0.14976;AN=5008;NS=2504;DP=23342;EAS_AF=0.1528;AMR_AF=0.1354;AFR_AF=0.2489;EUR_AF=0.0447;SAS_AF=0.1309;AA=A|||;VT=SNP
6	30016381	rs6457139	T	G	100	PASS	AC=837;AF=0.167133;AN=5008;NS=2504;DP=20681;EAS_AF=0.1548;AMR_AF=0.1081;AFR_AF=0.2943;EUR_AF=0.0805;SAS_AF=0.1391;AA=G|||;VT=SNP
6	30016573	rs7771476	A	G	100	PASS	AC=207;AF=0.0413339;AN=5008;NS=2504;DP=21947;EAS_AF=0.0357;AMR_AF=0.0403;AFR_AF=0.0499;EUR_AF=0.0507;SAS_AF=0.0266;AA=A|||;VT=SNP
6	30016676	rs9393988	G	A	100	PASS	AC=1227;AF=0.245008;AN=5008;NS=2504;DP=22083;EAS_AF=0.2927;AMR_AF=0.3127;AFR_AF=0.1823;EUR_AF=0.3131;SAS_AF=0.1626;AA=G|||;VT=SNP
6	30016694	rs7771672	A	C	100	PASS	AC=207;AF=0.0413339;AN=5008;NS=2504;DP=21147;EAS_AF=0.0357;AMR_AF=0.0403;AFR_AF=0.0499;EUR_AF=0.0507;SAS_AF=0.0266;AA=A|||;VT=SNP
6	30016810	rs6457140	A	T	100	PASS	AC=838;AF=0.167332;AN=5008;NS=2504;DP=18687;EAS_AF=0.1548;AMR_AF=0.1095;AFR_AF=0.2935;EUR_AF=0.0815;SAS_AF=0.1391;AA=T|||;VT=SNP
6	30016831	rs6457141	C	G	100	PASS	AC=835;AF=0.166733;AN=5008;NS=2504;DP=18381;EAS_AF=0.1528;AMR_AF=0.1081;AFR_AF=0.2943;EUR_AF=0.0805;SAS_AF=0.1391;AA=C|||;VT=SNP
6	30017071	rs6917603	T	C	100	PASS	AC=838;AF=0.167332;AN=5008;NS=2504;DP=14313;EAS_AF=0.1558;AMR_AF=0.1081;AFR_AF=0.2943;EUR_AF=0.0805;SAS_AF=0.1391;AA=C|||;VT=SNP
6	30017283	rs188334697	T	C	100	PASS	AC=121;AF=0.0241613;AN=5008;NS=2504;DP=10532;EAS_AF=0.0357;AMR_AF=0.0663;AFR_AF=0.0045;EUR_AF=0.0149;SAS_AF=0.0184;AA=T|||;VT=SNP
6	30017328	rs112965058	C	T	100	PASS	AC=628;AF=0.125399;AN=5008;NS=2504;DP=8355;EAS_AF=0.1171;AMR_AF=0.0677;AFR_AF=0.2443;EUR_AF=0.0298;SAS_AF=0.1125;AA=C|||;VT=SNP
6	30017759	rs9261243	T	C	100	PASS	AC=837;AF=0.167133;AN=5008;NS=2504;DP=14733;EAS_AF=0.1548;AMR_AF=0.1081;AFR_AF=0.2943;EUR_AF=0.0805;SAS_AF=0.1391;AA=C|||;VT=SNP
6	30018015	rs9261244	G	A	100	PASS	AC=2566;AF=0.51238;AN=5008;NS=2504;DP=16804;EAS_AF=0.497;AMR_AF=0.4769;AFR_AF=0.4932;EUR_AF=0.4722;SAS_AF=0.6207;AA=A|||;VT=SNP
6	30018280	rs259944	C	G	100	PASS	AC=405;AF=0.0808706;AN=5008;NS=2504;DP=16953;EAS_AF=0.0446;AMR_AF=0.147;AFR_AF=0.0446;EUR_AF=0.0895;SAS_AF=0.1115;AA=C|||;VT=SNP
6	30018349	rs55664658	T	A	100	PASS	AC=425;AF=0.0848642;AN=5008;NS=2504;DP=16889;EAS_AF=0.1925;AMR_AF=0.0317;AFR_AF=0.0008;EUR_AF=0.0586;SAS_AF=0.1524;AA=T|||;VT=SNP
6	30018659	rs73420484	T	A	100	PASS	AC=628;AF=0.125399;AN=5008;NS=2504;DP=19018;EAS_AF=0.1171;AMR_AF=0.0677;AFR_AF=0.2443;EUR_AF=0.0298;SAS_AF=0.1125;AA=T|||;VT=SNP
6	30019206	rs259945	T	A	100	PASS	AC=404;AF=0.0806709;AN=5008;NS=2504;DP=17512;EAS_AF=0.0446;AMR_AF=0.147;AFR_AF=0.0446;EUR_AF=0.0895;SAS_AF=0.1104;AA=T|||;VT=SNP
6	30019429	rs56216735	T	C	100	PASS	AC=628;AF=0.125399;AN=5008;NS=2504;DP=18622;EAS_AF=0.1171;AMR_AF=0.0677;AFR_AF=0.2443;EUR_AF=0.0298;SAS_AF=0.1125;AA=T|||;VT=SNP
6	30019515	rs9261248	G	A	100	PASS	AC=207;AF=0.0413339;AN=5008;NS=2504;DP=15911;EAS_AF=0.0357;AMR_AF=0.0403;AFR_AF=0.0499;EUR_AF=0.0507;SAS_AF=0.0266;AA=G|||;VT=SNP
6	30019632	rs9767139	G	A	100	PASS	AC=539;AF=0.107628;AN=5008;NS=2504;DP=18156;EAS_AF=0.0992;AMR_AF=0.0432;AFR_AF=0.2156;EUR_AF=0.0229;SAS_AF=0.1033;AA=G|||;VT=SNP
6	30019654	rs9261250	T	C	100	PASS	AC=207;AF=0.0413339;AN=5008;NS=2504;DP=19190;EAS_AF=0.0357;AMR_AF=0.0403;AFR_AF=0.0499;EUR_AF=0.0507;SAS_AF=0.0266;AA=T|||;VT=SNP
6	30019655	rs9767125	C	A	100	PASS	AC=540;AF=0.107827;AN=5008;NS=2504;DP=19247;EAS_AF=0.0992;AMR_AF=0.0447;AFR_AF=0.2156;EUR_AF=0.0229;SAS_AF=0.1033;AA=C|||;VT=SNP
6	30019769	rs9261251	T	A	100	PASS	AC=835;AF=0.166733;AN=5008;NS=2504;DP=20594;EAS_AF=0.1528;AMR_AF=0.1081;AFR_AF=0.2943;EUR_AF=0.0805;SAS_AF=0.1391;AA=T|||;VT=SNP
6	30020045	rs259946	G	A	100	PASS	AC=404;AF=0.0806709;AN=5008;NS=2504;DP=18427;EAS_AF=0.0446;AMR_AF=0.147;AFR_AF=0.0439;EUR_AF=0.0895;SAS_AF=0.1115;AA=G|||;VT=SNP
6	30020642	rs9261253	T	G	100	PASS	AC=207;AF=0.0413339;AN=5008;NS=2504;DP=17923;EAS_AF=0.0357;AMR_AF=0.0403;AFR_AF=0.0499;EUR_AF=0.0507;SAS_AF=0.0266;AA=T|||;VT=SNP
6	30020674	rs56378970	G	C	100	PASS	AC=428;AF=0.0854633;AN=5008;NS=2504;DP=17395;EAS_AF=0.1925;AMR_AF=0.0331;AFR_AF=0.0008;EUR_AF=0.0606;SAS_AF=0.1524;AA=G|||;VT=SNP
6	30020826	rs56181708	C	G	100	PASS	AC=425;AF=0.0848642;AN=5008;NS=2504;DP=17124;EAS_AF=0.1925;AMR_AF=0.0317;AFR_AF=0.0008;EUR_AF=0.0586;SAS_AF=0.1524;AA=C|||;VT=SNP
6	30021019	rs259947	A	T	100	PASS	AC=404;AF=0.0806709;AN=5008;NS=2504;DP=16383;EAS_AF=0.0446;AMR_AF=0.147;AFR_AF=0.0439;EUR_AF=0.0895;SAS_AF=0.1115;AA=A|||;VT=SNP
6	30021201	rs9261254	A	T	100	PASS	AC=832;AF=0.166134;AN=5008;NS=2504;DP=16467;EAS_AF=0.1528;AMR_AF=0.1081;AFR_AF=0.2935;EUR_AF=0.0795;SAS_AF=0.138;AA=a|||;VT=SNP
6	30021413	rs9261255	G	A	100	PASS	AC=835;AF=0.166733;AN=5008;NS=2504;DP=18382;EAS_AF=0.1528;AMR_AF=0.1081;AFR_AF=0.2943;EUR_AF=0.0805;SAS_AF=0.1391;AA=G|||;VT=SNP
6	30021740	rs28570682	T	C	100	PASS	AC=628;AF=0.125399;AN=5008;NS=2504;DP=19321;EAS_AF=0.1181;AMR_AF=0.0677;AFR_AF=0.2436;EUR_AF=0.0298;SAS_AF=0.1125;AA=T|||;VT=SNP
6	30021941	rs9261256	C	G	100	PASS	AC=837;AF=0.167133;AN=5008;NS=2504;DP=20428;EAS_AF=0.1548;AMR_AF=0.1081;AFR_AF=0.2935;EUR_AF=0.0805;SAS_AF=0.1401;AA=G|||;VT=SNP
6	30022153	rs7761314	C	T	100	PASS	AC=837;AF=0.167133;AN=5008;NS=2504;DP=18163;EAS_AF=0.1548;AMR_AF=0.1081;AFR_AF=0.2943;EUR_AF=0.0805;SAS_AF=0.1391;AA=T|||;VT=SNP
6	30022315	rs57799064	A	G	100	PASS	AC=628;AF=0.125399;AN=5008;NS=2504;DP=19382;EAS_AF=0.1171;AMR_AF=0.0677;AFR_AF=0.2443;EUR_AF=0.0298;SAS_AF=0.1125;AA=A|||;VT=SNP
6	30022425	rs9261257	G	A	100	PASS	AC=208;AF=0.0415335;AN=5008;NS=2504;DP=16571;EAS_AF=0.0357;AMR_AF=0.0403;AFR_AF=0.0499;EUR_AF=0.0517;SAS_AF=0.0266;AA=G|||;VT=SNP
6	30022578	rs259949	G	A	100	PASS	AC=404;AF=0.0806709;AN=5008;NS=2504;DP=17961;EAS_AF=0.0446;AMR_AF=0.147;AFR_AF=0.0439;EUR_AF=0.0895;SAS_AF=0.1115;AA=G|||;VT=SNP
6	30022598	rs62390160	T	C	100	PASS	AC=424;AF=0.0846645;AN=5008;NS=2504;DP=18092;EAS_AF=0.1925;AMR_AF=0.0317;AFR_AF=0.0008;EUR_AF=0.0586;SAS_AF=0.1513;AA=T|||;VT=SNP
6	30022808	rs9261258	G	A	100	PASS	AC=838;AF=0.167332;AN=5008;NS=2504;DP=19270;EAS_AF=0.1548;AMR_AF=0.1081;AFR_AF=0.2943;EUR_AF=0.0805;SAS_AF=0.1401;AA=A|||;VT=SNP
6	30023079	rs9261259	T	C	100	PASS	AC=381;AF=0.0760783;AN=5008;NS=2504;DP=22099;EAS_AF=0.0188;AMR_AF=0.0533;AFR_AF=0.0197;EUR_AF=0.1322;SAS_AF=0.1697;AA=T|||;VT=SNP
6	30023771	rs55808509	G	A	100	PASS	AC=425;AF=0.0848642;AN=5008;NS=2504;DP=21694;EAS_AF=0.1925;AMR_AF=0.0317;AFR_AF=0.0008;EUR_AF=0.0586;SAS_AF=0.1524;AA=G|||;VT=SNP
6	30023868	rs3869070	C	T	100	PASS	AC=2606;AF=0.520367;AN=5008;NS=2504;DP=20671;EAS_AF=0.498;AMR_AF=0.487;AFR_AF=0.497;EUR_AF=0.5;SAS_AF=0.6196;AA=T|||;VT=SNP
6	30024365	rs9261261	A	G	100	PASS	AC=837;AF=0.167133;AN=5008;NS=2504;DP=17536;EAS_AF=0.1548;AMR_AF=0.1081;AFR_AF=0.2943;EUR_AF=0.0805;SAS_AF=0.1391;AA=G|||;VT=SNP
6	30024394	rs9261262	C	T	100	PASS	AC=837;AF=0.167133;AN=5008;NS=2504;DP=17551;EAS_AF=0.1548;AMR_AF=0.1081;AFR_AF=0.2943;EUR_AF=0.0805;SAS_AF=0.1391;AA=T|||;VT=SNP
6	30024677	rs9366752	C	T	100	PASS	AC=1098;AF=0.219249;AN=5008;NS=2504;DP=19040;EAS_AF=0.2917;AMR_AF=0.2983;AFR_AF=0.1172;EUR_AF=0.2833;SAS_AF=0.1605;AA=C|||;VT=SNP
6	30024749	rs9261263	C	G	100	PASS	AC=207;AF=0.0413339;AN=5008;NS=2504;DP=18958;EAS_AF=0.0357;AMR_AF=0.0403;AFR_AF=0.0499;EUR_AF=0.0507;SAS_AF=0.0266;AA=C|||;VT=SNP
6	30025179	rs6911724	G	A	100	PASS	AC=837;AF=0.167133;AN=5008;NS=2504;DP=19870;EAS_AF=0.1548;AMR_AF=0.1081;AFR_AF=0.2943;EUR_AF=0.0805;SAS_AF=0.1391;AA=A|||;VT=SNP
6	30025210	rs9261264	T	C	100	PASS	AC=207;AF=0.0413339;AN=5008;NS=2504;DP=20009;EAS_AF=0.0357;AMR_AF=0.0403;AFR_AF=0.0499;EUR_AF=0.0507;SAS_AF=0.0266;AA=T|||;VT=SNP
6	30025285	rs6911634	C	T	100	PASS	AC=837;AF=0.167133;AN=5008;NS=2504;DP=20099;EAS_AF=0.1548;AMR_AF=0.1081;AFR_AF=0.2943;EUR_AF=0.0805;SAS_AF=0.1391;AA=T|||;VT=SNP
6	30025503	rs259919	G	A	100	PASS	AC=1213;AF=0.242212;AN=5008;NS=2504;DP=18803;EAS_AF=0.2956;AMR_AF=0.2089;AFR_AF=0.1165;EUR_AF=0.2893;SAS_AF=0.3323;AA=G|||;VT=SNP
6	30025649	rs17193886	T	C	100	PASS	AC=660;AF=0.131789;AN=5008;NS=2504;DP=19466;EAS_AF=0.1349;AMR_AF=0.1095;AFR_AF=0.2201;EUR_AF=0.0378;SAS_AF=0.1217;AA=T|||;VT=SNP
6	30025984	rs6917477	G	C	100	PASS	AC=835;AF=0.166733;AN=5008;NS=2504;DP=19616;EAS_AF=0.1528;AMR_AF=0.1081;AFR_AF=0.2943;EUR_AF=0.0805;SAS_AF=0.1391;AA=C|||;VT=SNP
6	30026290	rs10484549	T	C	100	PASS	AC=453;AF=0.0904553;AN=5008;NS=2504;DP=19849;EAS_AF=0.1925;AMR_AF=0.0346;AFR_AF=0.0204;EUR_AF=0.0586;SAS_AF=0.1524;AA=T|||;VT=SNP
6	30026350	rs9261265	T	C	100	PASS	AC=205;AF=0.0409345;AN=5008;NS=2504;DP=19849;EAS_AF=0.0357;AMR_AF=0.0403;AFR_AF=0.0484;EUR_AF=0.0507;SAS_AF=0.0266;AA=T|||;VT=SNP
6	30026768	rs62390162	C	T	100	PASS	AC=425;AF=0.0848642;AN=5008;NS=2504;DP=19883;EAS_AF=0.1925;AMR_AF=0.0317;AFR_AF=0.0008;EUR_AF=0.0586;SAS_AF=0.1524;AA=C|||;VT=SNP
6	30027413	rs3757327	G	A	100	PASS	AC=838;AF=0.167332;AN=5008;NS=2504;DP=20532;EAS_AF=0.1548;AMR_AF=0.1081;AFR_AF=0.2943;EUR_AF=0.0815;SAS_AF=0.1391;AA=A|||;VT=SNP
6	30028352	rs3757328	G	A	100	PASS	AC=628;AF=0.125399;AN=5008;NS=2504;DP=18345;EAS_AF=0.1171;AMR_AF=0.0677;AFR_AF=0.2443;EUR_AF=0.0298;SAS_AF=0.1125;AA=G|||;VT=SNP
6	30028424	rs3757329	A	C	100	PASS	AC=837;AF=0.167133;AN=5008;NS=2504;DP=17742;EAS_AF=0.1548;AMR_AF=0.1081;AFR_AF=0.2943;EUR_AF=0.0805;SAS_AF=0.1391;AA=C|||;VT=SNP
6	30028472	rs3757330	G	C	100	PASS	AC=837;AF=0.167133;AN=5008;NS=2504;DP=18118;EAS_AF=0.1548;AMR_AF=0.1081;AFR_AF=0.2943;EUR_AF=0.0805;SAS_AF=0.1391;AA=C|||;VT=SNP
6	30028473	rs3757331	G	T	100	PASS	AC=837;AF=0.167133;AN=5008;NS=2504;DP=18119;EAS_AF=0.1548;AMR_AF=0.1081;AFR_AF=0.2943;EUR_AF=0.0805;SAS_AF=0.1391;AA=T|||;VT=SNP
6	30028477	rs3757332	T	C	100	PASS	AC=207;AF=0.0413339;AN=5008;NS=2504;DP=18067;EAS_AF=0.0357;AMR_AF=0.0403;AFR_AF=0.0499;EUR_AF=0.0507;SAS_AF=0.0266;AA=T|||;VT=SNP
6	30028606	rs3757333	C	A	100	PASS	AC=628;AF=0.125399;AN=5008;NS=2504;DP=19784;EAS_AF=0.1171;AMR_AF=0.0677;AFR_AF=0.2443;EUR_AF=0.0298;SAS_AF=0.1125;AA=C|||;VT=SNP
6	30028800	rs9295829	A	G	100	PASS	AC=1141;AF=0.227835;AN=5008;NS=2504;DP=19174;EAS_AF=0.2976;AMR_AF=0.3069;AFR_AF=0.118;EUR_AF=0.3121;SAS_AF=0.1616;AA=A|||;VT=SNP
6	30028807	rs7769930	A	C	100	PASS	AC=835;AF=0.166733;AN=5008;NS=2504;DP=19270;EAS_AF=0.1528;AMR_AF=0.1081;AFR_AF=0.2943;EUR_AF=0.0805;SAS_AF=0.1391;AA=A|||;VT=SNP
6	30028831	rs1150742	T	C	100	PASS	AC=1188;AF=0.23722;AN=5008;NS=2504;DP=19050;EAS_AF=0.2946;AMR_AF=0.1988;AFR_AF=0.1241;EUR_AF=0.2604;SAS_AF=0.3344;AA=T|||;VT=SNP
6	30028871	rs7770092	C	T	100	PASS	AC=835;AF=0.166733;AN=5008;NS=2504;DP=19120;EAS_AF=0.1528;AMR_AF=0.1081;AFR_AF=0.2943;EUR_AF=0.0805;SAS_AF=0.1391;AA=c|||;VT=SNP
6	30028913	rs7770505	G	A	100	PASS	AC=207;AF=0.0413339;AN=5008;NS=2504;DP=18503;EAS_AF=0.0357;AMR_AF=0.0403;AFR_AF=0.0499;EUR_AF=0.0507;SAS_AF=0.0266;AA=G|||;VT=SNP
6	30029109	rs7770557	C	G	100	PASS	AC=835;AF=0.166733;AN=5008;NS=2504;DP=17201;EAS_AF=0.1528;AMR_AF=0.1081;AFR_AF=0.2943;EUR_AF=0.0805;SAS_AF=0.1391;AA=C|||;VT=SNP
6	30029651	rs1150741	C	G	100	PASS	AC=1171;AF=0.233826;AN=5008;NS=2504;DP=20102;EAS_AF=0.2946;AMR_AF=0.1988;AFR_AF=0.1112;EUR_AF=0.2604;SAS_AF=0.3344;AA=C|||;VT=SNP
6	30030057	rs10745	G	A	100	PASS	AC=207;AF=0.0413339;AN=5008;NS=2504;DP=18366;EAS_AF=0.0357;AMR_AF=0.0403;AFR_AF=0.0499;EUR_AF=0.0507;SAS_AF=0.0266;AA=G|||;VT=SNP;EX_TARGET
6	30030135	rs9261270	G	A	100	PASS	AC=207;AF=0.0413339;AN=5008;NS=2504;DP=17966;EAS_AF=0.0357;AMR_AF=0.0403;AFR_AF=0.0499;EUR_AF=0.0507;SAS_AF=0.0266;AA=G|||;VT=SNP
6	30030189	rs9261271	T	A	100	PASS	AC=207;AF=0.0413339;AN=5008;NS=2504;DP=17591;EAS_AF=0.0357;AMR_AF=0.0403;AFR_AF=0.0499;EUR_AF=0.0507;SAS_AF=0.0266;AA=T|||;VT=SNP
6	30030385	rs9261272	C	T	100	PASS	AC=837;AF=0.167133;AN=5008;NS=2504;DP=8849;EAS_AF=0.1548;AMR_AF=0.1081;AFR_AF=0.2943;EUR_AF=0.0805;SAS_AF=0.1391;AA=T|||;VT=SNP
6	30030641	rs9261273	G	A	100	PASS	AC=175;AF=0.0349441;AN=5008;NS=2504;DP=12667;EAS_AF=0.0357;AMR_AF=0.0375;AFR_AF=0.0318;EUR_AF=0.0457;SAS_AF=0.0256;AA=G|||;VT=SNP
6	30030689	rs386518569	C	A	100	PASS	AC=408;AF=0.0814696;AN=5008;NS=2504;DP=14588;EAS_AF=0.0486;AMR_AF=0.147;AFR_AF=0.0439;EUR_AF=0.0895;SAS_AF=0.1115;AA=C|||;VT=SNP
6	30030789	rs9261274	C	T	100	PASS	AC=838;AF=0.167332;AN=5008;NS=2504;DP=16218;EAS_AF=0.1548;AMR_AF=0.1081;AFR_AF=0.295;EUR_AF=0.0805;SAS_AF=0.1391;AA=T|||;VT=SNP
6	30030928	rs9261275	C	T	100	PASS	AC=837;AF=0.167133;AN=5008;NS=2504;DP=13996;EAS_AF=0.1548;AMR_AF=0.1081;AFR_AF=0.2943;EUR_AF=0.0805;SAS_AF=0.1391;AA=T|||;VT=SNP
6	30031059	rs9261276	C	T	100	PASS	AC=207;AF=0.0413339;AN=5008;NS=2504;DP=12569;EAS_AF=0.0357;AMR_AF=0.0403;AFR_AF=0.0499;EUR_AF=0.0507;SAS_AF=0.0266;AA=C|||;VT=SNP
6	30031091	rs9261277	T	C	100	PASS	AC=837;AF=0.167133;AN=5008;NS=2504;DP=13037;EAS_AF=0.1548;AMR_AF=0.1081;AFR_AF=0.2943;EUR_AF=0.0805;SAS_AF=0.1391;AA=C|||;VT=SNP
6	30031345	rs1150739	T	C	100	PASS	AC=2161;AF=0.43151;AN=5008;NS=2504;DP=11308;EAS_AF=0.4524;AMR_AF=0.33;AFR_AF=0.4486;EUR_AF=0.3817;SAS_AF=0.5102;AA=C|||;VT=SNP
6	30031362	rs9261278	C	T	100	PASS	AC=837;AF=0.167133;AN=5008;NS=2504;DP=12502;EAS_AF=0.1548;AMR_AF=0.1081;AFR_AF=0.2943;EUR_AF=0.0805;SAS_AF=0.1391;AA=T|||;VT=SNP
6	30031456	rs56270681	G	A	100	PASS	AC=425;AF=0.0848642;AN=5008;NS=2504;DP=12214;EAS_AF=0.1925;AMR_AF=0.0317;AFR_AF=0.0008;EUR_AF=0.0586;SAS_AF=0.1524;AA=G|||;VT=SNP
6	30032083	rs9280880	T	A	100	PASS	AC=746;AF=0.148962;AN=5008;NS=2504;DP=13390;EAS_AF=0.1528;AMR_AF=0.134;AFR_AF=0.2474;EUR_AF=0.0457;SAS_AF=0.1288;AA=t|||;VT=SNP
6	30032495	rs1048412	A	G	100	PASS	AC=956;AF=0.190895;AN=5008;NS=2504;DP=16712;EAS_AF=0.1885;AMR_AF=0.1744;AFR_AF=0.2988;EUR_AF=0.0954;SAS_AF=0.1575;AA=A|||;VT=SNP;EX_TARGET
6	30032673	rs3188482	A	G	100	PASS	AC=724;AF=0.144569;AN=5008;NS=2504;DP=16759;EAS_AF=0.1379;AMR_AF=0.1311;AFR_AF=0.2458;EUR_AF=0.0437;SAS_AF=0.1278;AA=A|||;VT=SNP
6	30032746	rs59387046	T	A	100	PASS	AC=274;AF=0.0547125;AN=5008;NS=2504;DP=17614;EAS_AF=0.0149;AMR_AF=0.036;AFR_AF=0.1581;EUR_AF=0.0169;SAS_AF=0.0082;AA=T|||;VT=SNP
6	30032917	rs16896970	A	G	100	PASS	AC=425;AF=0.0848642;AN=5008;NS=2504;DP=16420;EAS_AF=0.1925;AMR_AF=0.0317;AFR_AF=0.0008;EUR_AF=0.0586;SAS_AF=0.1524;AA=A|||;VT=SNP
6	30033690	rs3807030	G	T	100	PASS	AC=207;AF=0.0413339;AN=5008;NS=2504;DP=18246;EAS_AF=0.0357;AMR_AF=0.0403;AFR_AF=0.0499;EUR_AF=0.0507;SAS_AF=0.0266;AA=G|||;VT=SNP
6	30033884	rs3807031	C	A	100	PASS	AC=931;AF=0.185903;AN=5008;NS=2504;DP=18599;EAS_AF=0.244;AMR_AF=0.2536;AFR_AF=0.1157;EUR_AF=0.2276;SAS_AF=0.1299;AA=C|||;VT=SNP
6	30035089	rs1150738	C	A	100	PASS	AC=404;AF=0.0806709;AN=5008;NS=2504;DP=16969;EAS_AF=0.0446;AMR_AF=0.147;AFR_AF=0.0439;EUR_AF=0.0895;SAS_AF=0.1115;AA=C|||;VT=SNP
6	30035457	rs9261282	T	G	100	PASS	AC=836;AF=0.166933;AN=5008;NS=2504;DP=18584;EAS_AF=0.1528;AMR_AF=0.1081;AFR_AF=0.2943;EUR_AF=0.0805;SAS_AF=0.1401;AA=T|||;VT=SNP
6	30035805	rs9261284	T	A	100	PASS	AC=207;AF=0.0413339;AN=5008;NS=2504;DP=19846;EAS_AF=0.0357;AMR_AF=0.0403;AFR_AF=0.0499;EUR_AF=0.0507;SAS_AF=0.0266;AA=T|||;VT=SNP
6	30036083	rs9261285	C	A	100	PASS	AC=207;AF=0.0413339;AN=5008;NS=2504;DP=19436;EAS_AF=0.0357;AMR_AF=0.0403;AFR_AF=0.0499;EUR_AF=0.0507;SAS_AF=0.0266;AA=C|||;VT=SNP
6	30036269	rs9261286	A	G	100	PASS	AC=207;AF=0.0413339;AN=5008;NS=2504;DP=19003;EAS_AF=0.0357;AMR_AF=0.0403;AFR_AF=0.0499;EUR_AF=0.0507;SAS_AF=0.0266;AA=A|||;VT=SNP
6	30036333	rs17187693	G	C	100	PASS	AC=425;AF=0.0848642;AN=5008;NS=2504;DP=18190;EAS_AF=0.1925;AMR_AF=0.0317;AFR_AF=0.0008;EUR_AF=0.0586;SAS_AF=0.1524;AA=G|||;VT=SNP;EX_TARGET
6	30036471	rs2074482	C	A	100	PASS	AC=958;AF=0.191294;AN=5008;NS=2504;DP=18885;EAS_AF=0.1905;AMR_AF=0.1744;AFR_AF=0.2988;EUR_AF=0.0954;SAS_AF=0.1575;AA=A|||;VT=SNP;EX_TARGET
6	30036570	rs9261287	A	G	100	PASS	AC=207;AF=0.0413339;AN=5008;NS=2504;DP=18141;EAS_AF=0.0357;AMR_AF=0.0403;AFR_AF=0.0499;EUR_AF=0.0507;SAS_AF=0.0266;AA=A|||;VT=SNP
6	30037659	rs2240067	C	T	100	PASS	AC=175;AF=0.0349441;AN=5008;NS=2504;DP=19961;EAS_AF=0.0357;AMR_AF=0.0375;AFR_AF=0.0318;EUR_AF=0.0457;SAS_AF=0.0256;AA=C|||;VT=SNP
6	30037686	rs8347	T	C	100	PASS	AC=1298;AF=0.259185;AN=5008;NS=2504;DP=20409;EAS_AF=0.1905;AMR_AF=0.2305;AFR_AF=0.4932;EUR_AF=0.1332;SAS_AF=0.1636;AA=C|||;VT=SNP
6	30037908	rs1051133	A	T	100	PASS	AC=296;AF=0.0591054;AN=5008;NS=2504;DP=18540;EAS_AF=0.0377;AMR_AF=0.0576;AFR_AF=0.0961;EUR_AF=0.0557;SAS_AF=0.0358;AA=A|||;VT=SNP
6	30038352	rs1245371	A	G	100	PASS	AC=1165;AF=0.232628;AN=5008;NS=2504;DP=19625;EAS_AF=0.2937;AMR_AF=0.1988;AFR_AF=0.1104;EUR_AF=0.2575;SAS_AF=0.3333;AA=A|||;VT=SNP
6	30038383	rs2021163	G	C	100	PASS	AC=517;AF=0.103235;AN=5008;NS=2504;DP=18968;EAS_AF=0.12;AMR_AF=0.0965;AFR_AF=0.1452;EUR_AF=0.0258;SAS_AF=0.1135;AA=G|||;VT=SNP
6	30038712	rs9261291	C	T	100	PASS	AC=958;AF=0.191294;AN=5008;NS=2504;DP=19891;EAS_AF=0.1905;AMR_AF=0.1744;AFR_AF=0.2988;EUR_AF=0.0954;SAS_AF=0.1575;AA=T|||;VT=SNP
6	30038720	rs117614998	C	T	100	PASS	AC=38;AF=0.00758786;AN=5008;NS=2504;DP=19899;EAS_AF=0.0149;AMR_AF=0.0058;AFR_AF=0;EUR_AF=0.0109;SAS_AF=0.0082;AA=C|||;VT=SNP
6	30038823	rs73728107	A	G	100	PASS	AC=749;AF=0.149561;AN=5008;NS=2504;DP=17010;EAS_AF=0.1528;AMR_AF=0.134;AFR_AF=0.2489;EUR_AF=0.0447;SAS_AF=0.1309;AA=A|||;VT=SNP
6	30038830	rs9261292	C	G	100	PASS	AC=958;AF=0.191294;AN=5008;NS=2504;DP=17011;EAS_AF=0.1905;AMR_AF=0.1744;AFR_AF=0.2988;EUR_AF=0.0954;SAS_AF=0.1575;AA=G|||;VT=SNP
6	30039098	rs2301754	T	C	100	PASS	AC=958;AF=0.191294;AN=5008;NS=2504;DP=11049;EAS_AF=0.1905;AMR_AF=0.1744;AFR_AF=0.2988;EUR_AF=0.0954;SAS_AF=0.1575;AA=c|||;VT=SNP;EX_TARGET
6	30039240	rs2301753	G	T	100	PASS	AC=958;AF=0.191294;AN=5008;NS=2504;DP=12945;EAS_AF=0.1905;AMR_AF=0.1744;AFR_AF=0.2988;EUR_AF=0.0954;SAS_AF=0.1575;AA=t|||;VT=SNP;EX_TARGET
6	30039364	rs11753382	C	A	100	PASS	AC=749;AF=0.149561;AN=5008;NS=2504;DP=10967;EAS_AF=0.1528;AMR_AF=0.134;AFR_AF=0.2489;EUR_AF=0.0447;SAS_AF=0.1309;AA=c|||;VT=SNP;EX_TARGET
6	30039373	rs61754472	G	C	100	PASS	AC=121;AF=0.0241613;AN=5008;NS=2504;DP=11328;EAS_AF=0.0357;AMR_AF=0.0663;AFR_AF=0.0045;EUR_AF=0.0149;SAS_AF=0.0184;AA=g|||;VT=SNP;EX_TARGET
6	30039418	rs2301752	C	T	100	PASS	AC=175;AF=0.0349441;AN=5008;NS=2504;DP=12490;EAS_AF=0.0357;AMR_AF=0.0375;AFR_AF=0.0318;EUR_AF=0.0457;SAS_AF=0.0256;AA=c|||;VT=SNP;EX_TARGET
6	30039484	rs2301751	C	T	100	PASS	AC=207;AF=0.0413339;AN=5008;NS=2504;DP=14347;EAS_AF=0.0357;AMR_AF=0.0403;AFR_AF=0.0499;EUR_AF=0.0507;SAS_AF=0.0266;AA=c|||;VT=SNP
6	30039641	rs9261294	A	G	100	PASS	AC=958;AF=0.191294;AN=5008;NS=2504;DP=18543;EAS_AF=0.1905;AMR_AF=0.1744;AFR_AF=0.2988;EUR_AF=0.0954;SAS_AF=0.1575;AA=g|||;VT=SNP
6	30039662	rs9261295	G	T	100	PASS	AC=956;AF=0.190895;AN=5008;NS=2504;DP=18751;EAS_AF=0.1885;AMR_AF=0.1744;AFR_AF=0.2988;EUR_AF=0.0954;SAS_AF=0.1575;AA=g|||;VT=SNP
6	30039752	rs9261296	T	A	100	PASS	AC=207;AF=0.0413339;AN=5008;NS=2504;DP=17177;EAS_AF=0.0357;AMR_AF=0.0403;AFR_AF=0.0499;EUR_AF=0.0507;SAS_AF=0.0266;AA=t|||;VT=SNP
6	30039767	rs11753939	G	C	100	PASS	AC=749;AF=0.149561;AN=5008;NS=2504;DP=16854;EAS_AF=0.1528;AMR_AF=0.134;AFR_AF=0.2489;EUR_AF=0.0447;SAS_AF=0.1309;AA=g|||;VT=SNP
6	30039845	rs9261297	G	A	100	PASS	AC=956;AF=0.190895;AN=5008;NS=2504;DP=18352;EAS_AF=0.1885;AMR_AF=0.1744;AFR_AF=0.2988;EUR_AF=0.0954;SAS_AF=0.1575;AA=g|||;VT=SNP
6	30039901	rs9261298	G	A	100	PASS	AC=958;AF=0.191294;AN=5008;NS=2504;DP=18738;EAS_AF=0.1905;AMR_AF=0.1744;AFR_AF=0.2988;EUR_AF=0.0954;SAS_AF=0.1575;AA=g|||;VT=SNP
6	30040008	rs9261299	T	G	100	PASS	AC=958;AF=0.191294;AN=5008;NS=2504;DP=18576;EAS_AF=0.1905;AMR_AF=0.1744;AFR_AF=0.2988;EUR_AF=0.0954;SAS_AF=0.1575;AA=g|||;VT=SNP
6	30040084	rs9393989	G	A	100	PASS	AC=1226;AF=0.244808;AN=5008;NS=2504;DP=19669;EAS_AF=0.2927;AMR_AF=0.3127;AFR_AF=0.1831;EUR_AF=0.3131;SAS_AF=0.1605;AA=g|||;VT=SNP
6	30040185	rs9261300	C	T	100	PASS	AC=958;AF=0.191294;AN=5008;NS=2504;DP=20014;EAS_AF=0.1905;AMR_AF=0.1744;AFR_AF=0.2988;EUR_AF=0.0954;SAS_AF=0.1575;AA=t|||;VT=SNP
6	30040291	rs10947050	C	T	100	PASS	AC=1137;AF=0.227037;AN=5008;NS=2504;DP=19813;EAS_AF=0.2927;AMR_AF=0.3069;AFR_AF=0.118;EUR_AF=0.3121;SAS_AF=0.1626;AA=c|||;VT=SNP
6	30040603	rs12200084	G	A	100	PASS	AC=1137;AF=0.227037;AN=5008;NS=2504;DP=21855;EAS_AF=0.2927;AMR_AF=0.3069;AFR_AF=0.1188;EUR_AF=0.3121;SAS_AF=0.1616;AA=g|||;VT=SNP
6	30040706	rs2074481	G	C	100	PASS	AC=977;AF=0.195088;AN=5008;NS=2504;DP=20449;EAS_AF=0.1905;AMR_AF=0.1772;AFR_AF=0.3109;EUR_AF=0.0964;SAS_AF=0.1575;AA=c|||;VT=SNP
6	30040810	rs2074480	T	G	100	PASS	AC=956;AF=0.190895;AN=5008;NS=2504;DP=22855;EAS_AF=0.1885;AMR_AF=0.1744;AFR_AF=0.2988;EUR_AF=0.0954;SAS_AF=0.1575;AA=t|||;VT=SNP
6	30041009	rs2074479	A	G	100	PASS	AC=958;AF=0.191294;AN=5008;NS=2504;DP=20885;EAS_AF=0.1905;AMR_AF=0.1744;AFR_AF=0.2988;EUR_AF=0.0954;SAS_AF=0.1575;AA=g|||;VT=SNP;EX_TARGET
6	30041036	rs62390181	G	A	100	PASS	AC=425;AF=0.0848642;AN=5008;NS=2504;DP=20688;EAS_AF=0.1925;AMR_AF=0.0317;AFR_AF=0.0008;EUR_AF=0.0586;SAS_AF=0.1524;AA=g|||;VT=SNP;EX_TARGET
6	30041509	rs11965379	C	T	100	PASS	AC=749;AF=0.149561;AN=5008;NS=2504;DP=20431;EAS_AF=0.1528;AMR_AF=0.134;AFR_AF=0.2489;EUR_AF=0.0447;SAS_AF=0.1309;AA=c|||;VT=SNP
6	30041559	rs9261301	G	A	100	PASS	AC=2613;AF=0.521765;AN=5008;NS=2504;DP=20151;EAS_AF=0.497;AMR_AF=0.4957;AFR_AF=0.4788;EUR_AF=0.5219;SAS_AF=0.6237;AA=a|||;VT=SNP
6	30041708	rs1245369	A	G	100	PASS	AC=702;AF=0.140176;AN=5008;NS=2504;DP=20528;EAS_AF=0.2986;AMR_AF=0.1398;AFR_AF=0.0129;EUR_AF=0.1243;SAS_AF=0.1656;AA=a|||;VT=SNP
6	30042057	rs11965540	G	A	100	PASS	AC=751;AF=0.14996;AN=5008;NS=2504;DP=18290;EAS_AF=0.1548;AMR_AF=0.134;AFR_AF=0.2489;EUR_AF=0.0447;SAS_AF=0.1309;AA=g|||;VT=SNP
6	30042209	rs1264714	G	T	100	PASS	AC=484;AF=0.0966454;AN=5008;NS=2504;DP=13158;EAS_AF=0.0188;AMR_AF=0.0562;AFR_AF=0.0976;EUR_AF=0.1322;SAS_AF=0.1677;AA=g|||;VT=SNP
6	30042349	rs9261302	G	A	100	PASS	AC=958;AF=0.191294;AN=5008;NS=2504;DP=15708;EAS_AF=0.1905;AMR_AF=0.1744;AFR_AF=0.2988;EUR_AF=0.0954;SAS_AF=0.1575;AA=a|||;VT=SNP
6	30042668	rs9261303	T	C	100	PASS	AC=208;AF=0.0415335;AN=5008;NS=2504;DP=14044;EAS_AF=0.0357;AMR_AF=0.0403;AFR_AF=0.0507;EUR_AF=0.0507;SAS_AF=0.0266;AA=t|||;VT=SNP
6	30042861	rs2285805	C	G	100	PASS	AC=749;AF=0.149561;AN=5008;NS=2504;DP=15996;EAS_AF=0.1528;AMR_AF=0.134;AFR_AF=0.2489;EUR_AF=0.0447;SAS_AF=0.1309;AA=c|||;VT=SNP
6	30042955	rs1150736	C	T	100	PASS	AC=1336;AF=0.266773;AN=5008;NS=2504;DP=14877;EAS_AF=0.3075;AMR_AF=0.2248;AFR_AF=0.1543;EUR_AF=0.3012;SAS_AF=0.3712;AA=c|||;VT=SNP
6	30043171	rs9261304	G	C	100	PASS	AC=207;AF=0.0413339;AN=5008;NS=2504;DP=11706;EAS_AF=0.0357;AMR_AF=0.0403;AFR_AF=0.0499;EUR_AF=0.0507;SAS_AF=0.0266;AA=g|||;VT=SNP;EX_TARGET
6	30043486	rs11758516	T	C	100	PASS	AC=682;AF=0.136182;AN=5008;NS=2504;DP=16597;EAS_AF=0.1339;AMR_AF=0.1138;AFR_AF=0.2337;EUR_AF=0.0398;SAS_AF=0.1217;AA=t|||;VT=SNP;EX_TARGET
6	30043764	rs9261305	C	T	100	PASS	AC=209;AF=0.0417332;AN=5008;NS=2504;DP=15204;EAS_AF=0.0357;AMR_AF=0.0418;AFR_AF=0.0507;EUR_AF=0.0507;SAS_AF=0.0266;AA=C|||;VT=SNP
6	30043779	rs3807032	C	G	100	PASS	AC=1087;AF=0.217053;AN=5008;NS=2504;DP=15614;EAS_AF=0.1518;AMR_AF=0.1902;AFR_AF=0.4425;EUR_AF=0.0825;SAS_AF=0.137;AA=C|||;VT=SNP
6	30043955	rs3807033	G	A	100	PASS	AC=1087;AF=0.217053;AN=5008;NS=2504;DP=17130;EAS_AF=0.1518;AMR_AF=0.1902;AFR_AF=0.4425;EUR_AF=0.0825;SAS_AF=0.137;AA=G|||;VT=SNP
6	30043992	rs3807034	T	C	100	PASS	AC=1299;AF=0.259385;AN=5008;NS=2504;DP=17094;EAS_AF=0.1895;AMR_AF=0.2305;AFR_AF=0.4947;EUR_AF=0.1332;SAS_AF=0.1636;AA=C|||;VT=SNP
6	30044249	rs11969687	G	T	100	PASS	AC=1087;AF=0.217053;AN=5008;NS=2504;DP=18600;EAS_AF=0.1518;AMR_AF=0.1902;AFR_AF=0.4425;EUR_AF=0.0825;SAS_AF=0.137;AA=G|||;VT=SNP
6	30044388	rs3132682	G	C	100	PASS	AC=2985;AF=0.596046;AN=5008;NS=2504;DP=18232;EAS_AF=0.5069;AMR_AF=0.5634;AFR_AF=0.6747;EUR_AF=0.5636;SAS_AF=0.638;AA=C|||;VT=SNP
6	30044827	rs3807035	C	T	100	PASS	AC=1296;AF=0.258786;AN=5008;NS=2504;DP=22405;EAS_AF=0.1895;AMR_AF=0.2305;AFR_AF=0.4924;EUR_AF=0.1332;SAS_AF=0.1636;AA=t|||;VT=SNP
6	30044914	rs3807036	G	A	100	PASS	AC=207;AF=0.0413339;AN=5008;NS=2504;DP=20249;EAS_AF=0.0357;AMR_AF=0.0403;AFR_AF=0.0499;EUR_AF=0.0507;SAS_AF=0.0266;AA=g|||;VT=SNP
6	30044986	rs9295830	C	T	100	PASS	AC=933;AF=0.186302;AN=5008;NS=2504;DP=20961;EAS_AF=0.245;AMR_AF=0.2536;AFR_AF=0.1157;EUR_AF=0.2276;SAS_AF=0.1309;AA=c|||;VT=SNP
6	30045199	rs1150735	G	A	100	PASS	AC=1377;AF=0.27496;AN=5008;NS=2504;DP=21461;EAS_AF=0.3095;AMR_AF=0.2493;AFR_AF=0.1233;EUR_AF=0.3549;SAS_AF=0.3804;AA=g|||;VT=SNP
6	30045731	rs9261306	T	C	100	PASS	AC=1493;AF=0.298123;AN=5008;NS=2504;DP=21022;EAS_AF=0.1984;AMR_AF=0.2594;AFR_AF=0.5204;EUR_AF=0.173;SAS_AF=0.2566;AA=C|||;VT=SNP
6	30045846	rs9261307	C	T	100	PASS	AC=1492;AF=0.297923;AN=5008;NS=2504;DP=21287;EAS_AF=0.1984;AMR_AF=0.2594;AFR_AF=0.5197;EUR_AF=0.173;SAS_AF=0.2566;AA=T|||;VT=SNP
6	30045958	rs9261309	A	G	100	PASS	AC=1494;AF=0.298323;AN=5008;NS=2504;DP=18829;EAS_AF=0.1994;AMR_AF=0.2594;AFR_AF=0.5204;EUR_AF=0.173;SAS_AF=0.2566;AA=a|||;VT=SNP
6	30045998	rs1245372	A	C	100	PASS	AC=778;AF=0.155351;AN=5008;NS=2504;DP=17437;EAS_AF=0.2867;AMR_AF=0.17;AFR_AF=0.0136;EUR_AF=0.1799;SAS_AF=0.1759;AA=A|||;VT=SNP
6	30046005	rs10947051	G	A	100	PASS	AC=1088;AF=0.217252;AN=5008;NS=2504;DP=17289;EAS_AF=0.1528;AMR_AF=0.1902;AFR_AF=0.4425;EUR_AF=0.0825;SAS_AF=0.137;AA=G|||;VT=SNP
6	30046011	rs10947052	C	T	100	PASS	AC=1088;AF=0.217252;AN=5008;NS=2504;DP=18336;EAS_AF=0.1528;AMR_AF=0.1902;AFR_AF=0.4425;EUR_AF=0.0825;SAS_AF=0.137;AA=C|||;VT=SNP
6	30046246	rs2394734	G	A	100	PASS	AC=1492;AF=0.297923;AN=5008;NS=2504;DP=24287;EAS_AF=0.1974;AMR_AF=0.2594;AFR_AF=0.5204;EUR_AF=0.173;SAS_AF=0.2566;AA=A|||;VT=SNP
6	30046376	rs2394735	A	G	100	PASS	AC=1087;AF=0.217053;AN=5008;NS=2504;DP=22595;EAS_AF=0.1518;AMR_AF=0.1902;AFR_AF=0.4425;EUR_AF=0.0825;SAS_AF=0.137;AA=A|||;VT=SNP
6	30046429	rs57518619	G	T	100	PASS	AC=1087;AF=0.217053;AN=5008;NS=2504;DP=22860;EAS_AF=0.1518;AMR_AF=0.1902;AFR_AF=0.4425;EUR_AF=0.0825;SAS_AF=0.137;AA=G|||;VT=SNP
6	30046524	rs9261310	G	T	100	PASS	AC=1493;AF=0.298123;AN=5008;NS=2504;DP=24238;EAS_AF=0.1984;AMR_AF=0.2594;AFR_AF=0.5204;EUR_AF=0.173;SAS_AF=0.2566;AA=T|||;VT=SNP
6	30046530	rs9261311	A	G	100	PASS	AC=1493;AF=0.298123;AN=5008;NS=2504;DP=24366;EAS_AF=0.1984;AMR_AF=0.2594;AFR_AF=0.5204;EUR_AF=0.173;SAS_AF=0.2566;AA=G|||;VT=SNP
6	30046540	rs9261312	T	C	100	PASS	AC=207;AF=0.0413339;AN=5008;NS=2504;DP=24663;EAS_AF=0.0357;AMR_AF=0.0403;AFR_AF=0.0499;EUR_AF=0.0507;SAS_AF=0.0266;AA=T|||;VT=SNP
6	30046682	rs58099508	C	T	100	PASS	AC=1087;AF=0.217053;AN=5008;NS=2504;DP=26045;EAS_AF=0.1518;AMR_AF=0.1902;AFR_AF=0.4425;EUR_AF=0.0825;SAS_AF=0.137;AA=C|||;VT=SNP
6	30046752	rs9261313	C	A	100	PASS	AC=207;AF=0.0413339;AN=5008;NS=2504;DP=24092;EAS_AF=0.0357;AMR_AF=0.0403;AFR_AF=0.0499;EUR_AF=0.0507;SAS_AF=0.0266;AA=C|||;VT=SNP
6	30046983	rs9261314	A	T	100	PASS	AC=207;AF=0.0413339;AN=5008;NS=2504;DP=22444;EAS_AF=0.0357;AMR_AF=0.0403;AFR_AF=0.0499;EUR_AF=0.0507;SAS_AF=0.0266;AA=A|||;VT=SNP
6	30047301	rs12663534	A	C	100	PASS	AC=660;AF=0.131789;AN=5008;NS=2504;DP=21565;EAS_AF=0.1339;AMR_AF=0.1095;AFR_AF=0.2209;EUR_AF=0.0378;SAS_AF=0.1217;AA=A|||;VT=SNP
6	30047403	rs4711209	G	A	100	PASS	AC=1137;AF=0.227037;AN=5008;NS=2504;DP=20382;EAS_AF=0.2937;AMR_AF=0.3069;AFR_AF=0.118;EUR_AF=0.3121;SAS_AF=0.1616;AA=G|||;VT=SNP
6	30047503	rs9261315	G	T	100	PASS	AC=207;AF=0.0413339;AN=5008;NS=2504;DP=19583;EAS_AF=0.0357;AMR_AF=0.0403;AFR_AF=0.0499;EUR_AF=0.0507;SAS_AF=0.0266;AA=G|||;VT=SNP
6	30047837	rs9261316	G	A	100	PASS	AC=207;AF=0.0413339;AN=5008;NS=2504;DP=17856;EAS_AF=0.0357;AMR_AF=0.0403;AFR_AF=0.0499;EUR_AF=0.0507;SAS_AF=0.0266;AA=g|||;VT=SNP
6	30047965	rs7382061	T	C	100	PASS	AC=2954;AF=0.589856;AN=5008;NS=2504;DP=16530;EAS_AF=0.4851;AMR_AF=0.5014;AFR_AF=0.7012;EUR_AF=0.5656;SAS_AF=0.635;AA=c|||;VT=SNP
6	30048305	rs9261317	A	T	100	PASS	AC=208;AF=0.0415335;AN=5008;NS=2504;DP=8082;EAS_AF=0.0357;AMR_AF=0.0403;AFR_AF=0.0499;EUR_AF=0.0507;SAS_AF=0.0276;AA=a|||;VT=SNP
6	30054031	rs138821691	G	A	100	PASS	AC=207;AF=0.0413339;AN=5008;NS=2504;DP=18620;EAS_AF=0.0367;AMR_AF=0.0389;AFR_AF=0.0499;EUR_AF=0.0507;SAS_AF=0.0266;AA=g|||;VT=SNP
6	30054087	rs1264710	C	G	100	PASS	AC=795;AF=0.158746;AN=5008;NS=2504;DP=19012;EAS_AF=0.2639;AMR_AF=0.1571;AFR_AF=0.0234;EUR_AF=0.2177;SAS_AF=0.1738;AA=t|||;VT=SNP
6	30054746	rs9261359	G	A	100	PASS	AC=207;AF=0.0413339;AN=5008;NS=2504;DP=20051;EAS_AF=0.0357;AMR_AF=0.0403;AFR_AF=0.0499;EUR_AF=0.0507;SAS_AF=0.0266;AA=G|||;VT=SNP
6	30054757	rs2057728	T	C	100	PASS	AC=3406;AF=0.680112;AN=5008;NS=2504;DP=20066;EAS_AF=0.6647;AMR_AF=0.5231;AFR_AF=0.7761;EUR_AF=0.5765;SAS_AF=0.7843;AA=C|||;VT=SNP
6	30054825	rs73424274	A	G	100	PASS	AC=1111;AF=0.221845;AN=5008;NS=2504;DP=20172;EAS_AF=0.1528;AMR_AF=0.183;AFR_AF=0.4531;EUR_AF=0.0825;SAS_AF=0.1513;AA=A|||;VT=SNP
6	30055275	rs56066609	G	A	100	PASS	AC=1120;AF=0.223642;AN=5008;NS=2504;DP=23358;EAS_AF=0.1617;AMR_AF=0.183;AFR_AF=0.4531;EUR_AF=0.0825;SAS_AF=0.1513;AA=T|||;VT=SNP
6	30055377	rs6904455	C	T	100	PASS	AC=3498;AF=0.698482;AN=5008;NS=2504;DP=21265;EAS_AF=0.6657;AMR_AF=0.5288;AFR_AF=0.8411;EUR_AF=0.5775;SAS_AF=0.7843;AA=T|||;VT=SNP
6	30055643	rs6909253	G	T	100	PASS	AC=2953;AF=0.589657;AN=5008;NS=2504;DP=21000;EAS_AF=0.4851;AMR_AF=0.5014;AFR_AF=0.7012;EUR_AF=0.5666;SAS_AF=0.6329;AA=T|||;VT=SNP
6	30055667	rs9261360	C	T	100	PASS	AC=208;AF=0.0415335;AN=5008;NS=2504;DP=20330;EAS_AF=0.0357;AMR_AF=0.0418;AFR_AF=0.0499;EUR_AF=0.0507;SAS_AF=0.0266;AA=C|||;VT=SNP
6	30055799	rs6909437	C	T	100	PASS	AC=2954;AF=0.589856;AN=5008;NS=2504;DP=19644;EAS_AF=0.4851;AMR_AF=0.5029;AFR_AF=0.7012;EUR_AF=0.5666;SAS_AF=0.6329;AA=T|||;VT=SNP
6	30055933	rs9261361	A	G	100	PASS	AC=208;AF=0.0415335;AN=5008;NS=2504;DP=17643;EAS_AF=0.0357;AMR_AF=0.0403;AFR_AF=0.0507;EUR_AF=0.0507;SAS_AF=0.0266;AA=A|||;VT=SNP
6	30055954	rs112368405	G	A	100	PASS	AC=1124;AF=0.224441;AN=5008;NS=2504;DP=17063;EAS_AF=0.1538;AMR_AF=0.183;AFR_AF=0.4614;EUR_AF=0.0825;SAS_AF=0.1524;AA=G|||;VT=SNP
6	30056177	rs9261362	A	G	100	PASS	AC=207;AF=0.0413339;AN=5008;NS=2504;DP=13955;EAS_AF=0.0357;AMR_AF=0.0403;AFR_AF=0.0499;EUR_AF=0.0507;SAS_AF=0.0266;AA=A|||;VT=SNP
6	30056476	rs1264709	A	T	100	PASS	AC=504;AF=0.100639;AN=5008;NS=2504;DP=16297;EAS_AF=0.0188;AMR_AF=0.0591;AFR_AF=0.1112;EUR_AF=0.1332;SAS_AF=0.1667;AA=A|||;VT=SNP
6	30056837	rs7770520	A	G	100	PASS	AC=1319;AF=0.263379;AN=5008;NS=2504;DP=19162;EAS_AF=0.1895;AMR_AF=0.2233;AFR_AF=0.503;EUR_AF=0.1332;SAS_AF=0.1779;AA=G|||;VT=SNP
6	30056890	rs7770546	A	G	100	PASS	AC=1319;AF=0.263379;AN=5008;NS=2504;DP=20337;EAS_AF=0.1895;AMR_AF=0.2233;AFR_AF=0.503;EUR_AF=0.1332;SAS_AF=0.1779;AA=G|||;VT=SNP
6	30056909	rs7771071	G	T	100	PASS	AC=1110;AF=0.221645;AN=5008;NS=2504;DP=20632;EAS_AF=0.1518;AMR_AF=0.183;AFR_AF=0.4531;EUR_AF=0.0825;SAS_AF=0.1513;AA=G|||;VT=SNP
6	30056985	rs9261364	A	G	100	PASS	AC=208;AF=0.0415335;AN=5008;NS=2504;DP=22640;EAS_AF=0.0357;AMR_AF=0.0418;AFR_AF=0.0499;EUR_AF=0.0507;SAS_AF=0.0266;AA=A|||;VT=SNP
6	30057154	rs1264708	A	G	100	PASS	AC=1024;AF=0.204473;AN=5008;NS=2504;DP=21456;EAS_AF=0.2728;AMR_AF=0.1988;AFR_AF=0.0749;EUR_AF=0.2614;SAS_AF=0.2546;AA=A|||;VT=SNP
6	30057675	rs9261365	C	T	100	PASS	AC=207;AF=0.0413339;AN=5008;NS=2504;DP=21221;EAS_AF=0.0357;AMR_AF=0.0403;AFR_AF=0.0499;EUR_AF=0.0507;SAS_AF=0.0266;AA=C|||;VT=SNP
6	30057695	rs11968367	T	C	100	PASS	AC=1116;AF=0.222843;AN=5008;NS=2504;DP=20244;EAS_AF=0.1518;AMR_AF=0.183;AFR_AF=0.4576;EUR_AF=0.0825;SAS_AF=0.1513;AA=T|||;VT=SNP
6	30057763	rs11965797	C	T	100	PASS	AC=334;AF=0.0666933;AN=5008;NS=2504;DP=17519;EAS_AF=0.0159;AMR_AF=0.0447;AFR_AF=0.1838;EUR_AF=0.0229;SAS_AF=0.0215;AA=C|||;VT=SNP
6	30057981	rs61666432	T	C	100	PASS	AC=1110;AF=0.221645;AN=5008;NS=2504;DP=19533;EAS_AF=0.1518;AMR_AF=0.183;AFR_AF=0.4531;EUR_AF=0.0825;SAS_AF=0.1513;AA=T|||;VT=SNP
6	30058000	rs11968434	T	A	100	PASS	AC=1110;AF=0.221645;AN=5008;NS=2504;DP=19704;EAS_AF=0.1518;AMR_AF=0.183;AFR_AF=0.4531;EUR_AF=0.0825;SAS_AF=0.1513;AA=T|||;VT=SNP
6	30058052	rs57195817	T	A	100	PASS	AC=1112;AF=0.222045;AN=5008;NS=2504;DP=18347;EAS_AF=0.1538;AMR_AF=0.183;AFR_AF=0.4531;EUR_AF=0.0825;SAS_AF=0.1513;AA=A|||;VT=SNP
6	30058083	rs9261366	C	T	100	PASS	AC=1320;AF=0.263578;AN=5008;NS=2504;DP=17477;EAS_AF=0.1895;AMR_AF=0.2233;AFR_AF=0.5038;EUR_AF=0.1332;SAS_AF=0.1779;AA=T|||;VT=SNP
6	30058241	rs9261367	T	A	100	PASS	AC=207;AF=0.0413339;AN=5008;NS=2504;DP=17792;EAS_AF=0.0357;AMR_AF=0.0403;AFR_AF=0.0499;EUR_AF=0.0507;SAS_AF=0.0266;AA=T|||;VT=SNP
6	30058257	rs60418878	C	T	100	PASS	AC=1111;AF=0.221845;AN=5008;NS=2504;DP=18598;EAS_AF=0.1528;AMR_AF=0.183;AFR_AF=0.4531;EUR_AF=0.0825;SAS_AF=0.1513;AA=C|||;VT=SNP
6	30058555	rs9261368	G	A	100	PASS	AC=1319;AF=0.263379;AN=5008;NS=2504;DP=21954;EAS_AF=0.1895;AMR_AF=0.2233;AFR_AF=0.503;EUR_AF=0.1332;SAS_AF=0.1779;AA=A|||;VT=SNP
6	30058605	rs9261369	G	A	100	PASS	AC=207;AF=0.0413339;AN=5008;NS=2504;DP=22426;EAS_AF=0.0357;AMR_AF=0.0403;AFR_AF=0.0499;EUR_AF=0.0507;SAS_AF=0.0266;AA=G|||;VT=SNP
6	30058777	rs11751554	A	G	100	PASS	AC=1110;AF=0.221645;AN=5008;NS=2504;DP=23410;EAS_AF=0.1518;AMR_AF=0.183;AFR_AF=0.4531;EUR_AF=0.0825;SAS_AF=0.1513;AA=A|||;VT=SNP
6	30058956	rs9261370	A	G	100	PASS	AC=1320;AF=0.263578;AN=5008;NS=2504;DP=20081;EAS_AF=0.1895;AMR_AF=0.2233;AFR_AF=0.5038;EUR_AF=0.1332;SAS_AF=0.1779;AA=G|||;VT=SNP
6	30058988	rs9261371	C	T	100	PASS	AC=1319;AF=0.263379;AN=5008;NS=2504;DP=19056;EAS_AF=0.1895;AMR_AF=0.2233;AFR_AF=0.503;EUR_AF=0.1332;SAS_AF=0.1779;AA=T|||;VT=SNP
6	30059055	rs9261372	C	G	100	PASS	AC=207;AF=0.0413339;AN=5008;NS=2504;DP=16251;EAS_AF=0.0357;AMR_AF=0.0403;AFR_AF=0.0499;EUR_AF=0.0507;SAS_AF=0.0266;AA=C|||;VT=SNP
6	30059137	rs9261373	T	G	100	PASS	AC=1323;AF=0.264177;AN=5008;NS=2504;DP=16024;EAS_AF=0.1905;AMR_AF=0.2233;AFR_AF=0.503;EUR_AF=0.1342;SAS_AF=0.18;AA=G|||;VT=SNP
6	30059273	rs9261374	T	C	100	PASS	AC=207;AF=0.0413339;AN=5008;NS=2504;DP=17863;EAS_AF=0.0357;AMR_AF=0.0403;AFR_AF=0.0499;EUR_AF=0.0507;SAS_AF=0.0266;AA=T|||;VT=SNP
6	30059451	rs76702759	A	G	100	PASS	AC=207;AF=0.0413339;AN=5008;NS=2504;DP=14859;EAS_AF=0.0357;AMR_AF=0.0403;AFR_AF=0.0499;EUR_AF=0.0507;SAS_AF=0.0266;AA=A|||;VT=SNP
6	30059592	rs77580993	C	G	100	PASS	AC=1586;AF=0.316693;AN=5008;NS=2504;DP=17431;EAS_AF=0.2083;AMR_AF=0.2565;AFR_AF=0.5068;EUR_AF=0.1889;SAS_AF=0.3456;AA=G|||;VT=SNP
6	30059616	rs78159722	G	A	100	PASS	AC=1377;AF=0.27496;AN=5008;NS=2504;DP=17885;EAS_AF=0.1706;AMR_AF=0.2161;AFR_AF=0.4569;EUR_AF=0.1392;SAS_AF=0.318;AA=G|||;VT=SNP
6	30059819	rs9261377	T	C	100	PASS	AC=207;AF=0.0413339;AN=5008;NS=2504;DP=18768;EAS_AF=0.0357;AMR_AF=0.0403;AFR_AF=0.0499;EUR_AF=0.0507;SAS_AF=0.0266;AA=T|||;VT=SNP
6	30059888	rs9261379	C	T	100	PASS	AC=207;AF=0.0413339;AN=5008;NS=2504;DP=18886;EAS_AF=0.0357;AMR_AF=0.0403;AFR_AF=0.0499;EUR_AF=0.0507;SAS_AF=0.0266;AA=C|||;VT=SNP
6	30060002	rs9261381	G	A	100	PASS	AC=207;AF=0.0413339;AN=5008;NS=2504;DP=19136;EAS_AF=0.0357;AMR_AF=0.0403;AFR_AF=0.0499;EUR_AF=0.0507;SAS_AF=0.0266;AA=G|||;VT=SNP
6	30060021	rs17187791	G	A	100	PASS	AC=1376;AF=0.27476;AN=5008;NS=2504;DP=18833;EAS_AF=0.1706;AMR_AF=0.2161;AFR_AF=0.4569;EUR_AF=0.1382;SAS_AF=0.318;AA=G|||;VT=SNP
6	30060041	rs3132681	C	A	100	PASS	AC=1484;AF=0.296326;AN=5008;NS=2504;DP=18070;EAS_AF=0.3929;AMR_AF=0.2435;AFR_AF=0.1936;EUR_AF=0.3777;SAS_AF=0.2894;AA=C|||;VT=SNP
6	30060254	rs2158289	C	T	100	PASS	AC=209;AF=0.0417332;AN=5008;NS=2504;DP=18683;EAS_AF=0.0357;AMR_AF=0.0403;AFR_AF=0.0514;EUR_AF=0.0507;SAS_AF=0.0266;AA=C|||;VT=SNP
6	30060255	rs2158288	G	T	100	PASS	AC=207;AF=0.0413339;AN=5008;NS=2504;DP=18647;EAS_AF=0.0357;AMR_AF=0.0403;AFR_AF=0.0499;EUR_AF=0.0507;SAS_AF=0.0266;AA=G|||;VT=SNP
6	30060364	rs7749793	G	A	100	PASS	AC=1371;AF=0.273762;AN=5008;NS=2504;DP=15734;EAS_AF=0.1706;AMR_AF=0.2161;AFR_AF=0.4531;EUR_AF=0.1382;SAS_AF=0.318;AA=G|||;VT=SNP
6	30060425	rs2107201	T	C	100	PASS	AC=207;AF=0.0413339;AN=5008;NS=2504;DP=16114;EAS_AF=0.0357;AMR_AF=0.0403;AFR_AF=0.0499;EUR_AF=0.0507;SAS_AF=0.0266;AA=C|||;VT=SNP
6	30060436	rs2107200	A	C	100	PASS	AC=207;AF=0.0413339;AN=5008;NS=2504;DP=15849;EAS_AF=0.0357;AMR_AF=0.0403;AFR_AF=0.0499;EUR_AF=0.0507;SAS_AF=0.0266;AA=A|||;VT=SNP
6	30060472	rs9261382	A	C	100	PASS	AC=208;AF=0.0415335;AN=5008;NS=2504;DP=17130;EAS_AF=0.0357;AMR_AF=0.0403;AFR_AF=0.0499;EUR_AF=0.0507;SAS_AF=0.0276;AA=A|||;VT=SNP
6	30060629	rs7754005	G	C	100	PASS	AC=1372;AF=0.273962;AN=5008;NS=2504;DP=17311;EAS_AF=0.1706;AMR_AF=0.2176;AFR_AF=0.4531;EUR_AF=0.1382;SAS_AF=0.318;AA=G|||;VT=SNP
6	30060783	rs7753935	C	A	100	PASS	AC=1373;AF=0.274161;AN=5008;NS=2504;DP=18790;EAS_AF=0.1726;AMR_AF=0.2161;AFR_AF=0.4531;EUR_AF=0.1382;SAS_AF=0.318;AA=C|||;VT=SNP
6	30060952	rs11967911	G	A	100	PASS	AC=1373;AF=0.274161;AN=5008;NS=2504;DP=20886;EAS_AF=0.1716;AMR_AF=0.2161;AFR_AF=0.4539;EUR_AF=0.1382;SAS_AF=0.318;AA=G|||;VT=SNP
6	30061010	rs28454792	C	T	100	PASS	AC=1375;AF=0.274561;AN=5008;NS=2504;DP=20692;EAS_AF=0.1736;AMR_AF=0.2161;AFR_AF=0.4539;EUR_AF=0.1382;SAS_AF=0.318;AA=T|||;VT=SNP
6	30061037	rs28780077	G	A	100	PASS	AC=1375;AF=0.274561;AN=5008;NS=2504;DP=19360;EAS_AF=0.1736;AMR_AF=0.2161;AFR_AF=0.4539;EUR_AF=0.1382;SAS_AF=0.318;AA=A|||;VT=SNP
6	30061080	rs17194160	G	C	100	PASS	AC=1372;AF=0.273962;AN=5008;NS=2504;DP=18491;EAS_AF=0.1716;AMR_AF=0.2161;AFR_AF=0.4531;EUR_AF=0.1382;SAS_AF=0.318;AA=G|||;VT=SNP
6	30061202	rs17187805	G	A	100	PASS	AC=1373;AF=0.274161;AN=5008;NS=2504;DP=18761;EAS_AF=0.1726;AMR_AF=0.2161;AFR_AF=0.4531;EUR_AF=0.1382;SAS_AF=0.318;AA=A|||;VT=SNP
6	30061293	rs9261386	G	A	100	PASS	AC=207;AF=0.0413339;AN=5008;NS=2504;DP=21466;EAS_AF=0.0357;AMR_AF=0.0403;AFR_AF=0.0499;EUR_AF=0.0507;SAS_AF=0.0266;AA=G|||;VT=SNP
6	30061500	rs9261388	C	T	100	PASS	AC=1580;AF=0.315495;AN=5008;NS=2504;DP=18237;EAS_AF=0.2083;AMR_AF=0.2565;AFR_AF=0.503;EUR_AF=0.1889;SAS_AF=0.3446;AA=T|||;VT=SNP
6	30061555	rs9261389	C	G	100	PASS	AC=1580;AF=0.315495;AN=5008;NS=2504;DP=20549;EAS_AF=0.2083;AMR_AF=0.2565;AFR_AF=0.503;EUR_AF=0.1889;SAS_AF=0.3446;AA=G|||;VT=SNP
6	30061910	rs17194174	G	A	100	PASS	AC=1336;AF=0.266773;AN=5008;NS=2504;DP=20212;EAS_AF=0.1548;AMR_AF=0.2104;AFR_AF=0.4501;EUR_AF=0.1362;SAS_AF=0.3088;AA=G|||;VT=SNP
6	30062058	rs6923832	G	A	100	PASS	AC=207;AF=0.0413339;AN=5008;NS=2504;DP=20159;EAS_AF=0.0357;AMR_AF=0.0403;AFR_AF=0.0499;EUR_AF=0.0507;SAS_AF=0.0266;AA=G|||;VT=SNP
6	30062133	rs2394736	T	A	100	PASS	AC=3053;AF=0.609625;AN=5008;NS=2504;DP=16822;EAS_AF=0.6012;AMR_AF=0.4986;AFR_AF=0.6884;EUR_AF=0.5666;SAS_AF=0.635;AA=A|||;VT=SNP
6	30062345	rs12661731	A	T	100	PASS	AC=1598;AF=0.319089;AN=5008;NS=2504;DP=17934;EAS_AF=0.1786;AMR_AF=0.255;AFR_AF=0.5083;EUR_AF=0.1779;SAS_AF=0.3988;AA=A|||;VT=SNP
6	30062650	rs28780078	G	A	100	PASS	AC=1598;AF=0.319089;AN=5008;NS=2504;DP=18121;EAS_AF=0.1786;AMR_AF=0.255;AFR_AF=0.5083;EUR_AF=0.1779;SAS_AF=0.3988;AA=G|||;VT=SNP
6	30062973	rs28780079	G	C	100	PASS	AC=1600;AF=0.319489;AN=5008;NS=2504;DP=16626;EAS_AF=0.1806;AMR_AF=0.255;AFR_AF=0.5083;EUR_AF=0.1779;SAS_AF=0.3988;AA=C|||;VT=SNP
6	30063086	rs28780080	C	T	100	PASS	AC=1597;AF=0.31889;AN=5008;NS=2504;DP=21067;EAS_AF=0.1786;AMR_AF=0.255;AFR_AF=0.5083;EUR_AF=0.1769;SAS_AF=0.3988;AA=C|||;VT=SNP
6	30063087	rs1264707	G	A	100	PASS	AC=913;AF=0.182308;AN=5008;NS=2504;DP=21047;EAS_AF=0.381;AMR_AF=0.1556;AFR_AF=0.0227;EUR_AF=0.2187;SAS_AF=0.1748;AA=G|||;VT=SNP
6	30063368	rs6457144	T	A	100	PASS	AC=3070;AF=0.613019;AN=5008;NS=2504;DP=19004;EAS_AF=0.6012;AMR_AF=0.5;AFR_AF=0.7005;EUR_AF=0.5666;SAS_AF=0.635;AA=A|||;VT=SNP
6	30063496	rs7765810	C	A	100	PASS	AC=1599;AF=0.319289;AN=5008;NS=2504;DP=19943;EAS_AF=0.1786;AMR_AF=0.255;AFR_AF=0.5091;EUR_AF=0.1779;SAS_AF=0.3988;AA=C|||;VT=SNP
6	30063660	rs7761563	T	G	100	PASS	AC=1601;AF=0.319688;AN=5008;NS=2504;DP=16990;EAS_AF=0.1806;AMR_AF=0.255;AFR_AF=0.5091;EUR_AF=0.1779;SAS_AF=0.3988;AA=G|||;VT=SNP
6	30063733	rs7741418	C	T	100	PASS	AC=1601;AF=0.319688;AN=5008;NS=2504;DP=16894;EAS_AF=0.1806;AMR_AF=0.255;AFR_AF=0.5091;EUR_AF=0.1779;SAS_AF=0.3988;AA=T|||;VT=SNP
6	30064015	rs28780081	A	G	100	PASS	AC=1314;AF=0.26238;AN=5008;NS=2504;DP=13149;EAS_AF=0.1528;AMR_AF=0.2075;AFR_AF=0.4365;EUR_AF=0.1362;SAS_AF=0.3088;AA=A|||;VT=SNP
6	30064129	rs28780082	A	G	100	PASS	AC=1597;AF=0.31889;AN=5008;NS=2504;DP=10023;EAS_AF=0.1806;AMR_AF=0.2536;AFR_AF=0.5068;EUR_AF=0.1779;SAS_AF=0.3988;AA=G|||;VT=SNP
6	30064562	rs9261394	A	G	100	PASS	AC=3143;AF=0.627596;AN=5008;NS=2504;DP=20106;EAS_AF=0.6002;AMR_AF=0.5043;AFR_AF=0.7617;EUR_AF=0.5656;SAS_AF=0.6258;AA=A|||;VT=SNP
6	30064702	rs17194188	C	T	100	PASS	AC=207;AF=0.0413339;AN=5008;NS=2504;DP=12232;EAS_AF=0.0496;AMR_AF=0.0533;AFR_AF=0.0023;EUR_AF=0.0835;SAS_AF=0.0337;AA=C|||;VT=SNP
6	30065149	rs1156533	A	G	100	PASS	AC=1815;AF=0.36242;AN=5008;NS=2504;DP=20722;EAS_AF=0.1806;AMR_AF=0.2781;AFR_AF=0.6006;EUR_AF=0.2545;SAS_AF=0.3988;AA=G|||;VT=SNP
6	30065152	rs1156534	A	G	100	PASS	AC=925;AF=0.184704;AN=5008;NS=2504;DP=20473;EAS_AF=0.3829;AMR_AF=0.1599;AFR_AF=0.0227;EUR_AF=0.2256;SAS_AF=0.1748;AA=A|||;VT=SNP
6	30065298	rs9261395	A	C	100	PASS	AC=3623;AF=0.723442;AN=5008;NS=2504;DP=18668;EAS_AF=0.7817;AMR_AF=0.5303;AFR_AF=0.8442;EUR_AF=0.5795;SAS_AF=0.7853;AA=C|||;VT=SNP
6	30065319	rs1264704	G	A	100	PASS	AC=1199;AF=0.239417;AN=5008;NS=2504;DP=18562;EAS_AF=0.4196;AMR_AF=0.2161;AFR_AF=0.0658;EUR_AF=0.3082;SAS_AF=0.2342;AA=g|||;VT=SNP
6	30065386	rs17194209	C	T	100	PASS	AC=143;AF=0.0285543;AN=5008;NS=2504;DP=17903;EAS_AF=0.0149;AMR_AF=0.013;AFR_AF=0.0749;EUR_AF=0.0119;SAS_AF=0.0082;AA=C|||;VT=SNP
6	30065416	rs1264703	C	G	100	PASS	AC=1289;AF=0.257388;AN=5008;NS=2504;DP=18256;EAS_AF=0.1706;AMR_AF=0.196;AFR_AF=0.3729;EUR_AF=0.1819;SAS_AF=0.3119;AA=G|||;VT=SNP
6	30065575	rs1264702	T	C	100	PASS	AC=1283;AF=0.25619;AN=5008;NS=2504;DP=20089;EAS_AF=0.1706;AMR_AF=0.1902;AFR_AF=0.3775;EUR_AF=0.174;SAS_AF=0.3119;AA=T|||;VT=SNP
6	30066031	rs916570	A	G	100	PASS	AC=1642;AF=0.327875;AN=5008;NS=2504;DP=18426;EAS_AF=0.1726;AMR_AF=0.2579;AFR_AF=0.5696;EUR_AF=0.2237;SAS_AF=0.318;AA=G|||;VT=SNP
6	30066097	rs916569	G	A	100	PASS	AC=1316;AF=0.26278;AN=5008;NS=2504;DP=17149;EAS_AF=0.1726;AMR_AF=0.2017;AFR_AF=0.3858;EUR_AF=0.1859;SAS_AF=0.3119;AA=G|||;VT=SNP
6	30066358	rs1264701	G	T	100	PASS	AC=916;AF=0.182907;AN=5008;NS=2504;DP=20051;EAS_AF=0.381;AMR_AF=0.1542;AFR_AF=0.0234;EUR_AF=0.2217;SAS_AF=0.1748;AA=G|||;VT=SNP
6	30066631	rs1264700	A	G	100	PASS	AC=1320;AF=0.263578;AN=5008;NS=2504;DP=18018;EAS_AF=0.1726;AMR_AF=0.2017;AFR_AF=0.388;EUR_AF=0.1859;SAS_AF=0.3129;AA=A|||;VT=SNP
6	30066659	rs1264699	C	T	100	PASS	AC=1320;AF=0.263578;AN=5008;NS=2504;DP=17129;EAS_AF=0.1726;AMR_AF=0.2017;AFR_AF=0.388;EUR_AF=0.1859;SAS_AF=0.3129;AA=T|||;VT=SNP
6	30066713	rs6457148	C	T	100	PASS	AC=1320;AF=0.263578;AN=5008;NS=2504;DP=16182;EAS_AF=0.1726;AMR_AF=0.2017;AFR_AF=0.388;EUR_AF=0.1859;SAS_AF=0.3129;AA=C|||;VT=SNP
6	30066714	rs6457149	A	G	100	PASS	AC=1320;AF=0.263578;AN=5008;NS=2504;DP=16209;EAS_AF=0.1726;AMR_AF=0.2017;AFR_AF=0.388;EUR_AF=0.1859;SAS_AF=0.3129;AA=C|||;VT=SNP
6	30067177	rs1264698	A	C	100	PASS	AC=1319;AF=0.263379;AN=5008;NS=2504;DP=17438;EAS_AF=0.1726;AMR_AF=0.2017;AFR_AF=0.3873;EUR_AF=0.1859;SAS_AF=0.3129;AA=A|||;VT=SNP
6	30067568	rs1264697	C	G	100	PASS	AC=1319;AF=0.263379;AN=5008;NS=2504;DP=22417;EAS_AF=0.1726;AMR_AF=0.2017;AFR_AF=0.3873;EUR_AF=0.1859;SAS_AF=0.3129;AA=G|||;VT=SNP
6	30067834	rs1264696	G	A	100	PASS	AC=1319;AF=0.263379;AN=5008;NS=2504;DP=20265;EAS_AF=0.1726;AMR_AF=0.2017;AFR_AF=0.3873;EUR_AF=0.1859;SAS_AF=0.3129;AA=G|||;VT=SNP
6	30067892	rs1264695	A	G	100	PASS	AC=1335;AF=0.266573;AN=5008;NS=2504;DP=21862;EAS_AF=0.1726;AMR_AF=0.2061;AFR_AF=0.3903;EUR_AF=0.1938;SAS_AF=0.3139;AA=A|||;VT=SNP
6	30068149	rs9261401	C	T	100	PASS	AC=3109;AF=0.620807;AN=5008;NS=2504;DP=17871;EAS_AF=0.6448;AMR_AF=0.5303;AFR_AF=0.6755;EUR_AF=0.6193;SAS_AF=0.5879;AA=T|||;VT=SNP
6	30068195	rs12212039	C	T	100	PASS	AC=205;AF=0.0409345;AN=5008;NS=2504;DP=18702;EAS_AF=0.0496;AMR_AF=0.0533;AFR_AF=0.0023;EUR_AF=0.0825;SAS_AF=0.0327;AA=C|||;VT=SNP
6	30068610	rs6457150	G	C	100	PASS	AC=3198;AF=0.638578;AN=5008;NS=2504;DP=12784;EAS_AF=0.6458;AMR_AF=0.5375;AFR_AF=0.7375;EUR_AF=0.6203;SAS_AF=0.5879;AA=C|||;VT=SNP
6	30068724	rs1264694	C	A	100	PASS	AC=1336;AF=0.266773;AN=5008;NS=2504;DP=12577;EAS_AF=0.1726;AMR_AF=0.2061;AFR_AF=0.3903;EUR_AF=0.1938;SAS_AF=0.3149;AA=C|||;VT=SNP
6	30069128	rs115291962	T	C	100	PASS	AC=118;AF=0.0235623;AN=5008;NS=2504;DP=18643;EAS_AF=0.0337;AMR_AF=0.0663;AFR_AF=0.0045;EUR_AF=0.0139;SAS_AF=0.0184;AA=T|||;VT=SNP
6	30069525	rs9261403	G	T	100	PASS	AC=107;AF=0.0213658;AN=5008;NS=2504;DP=18548;EAS_AF=0.0109;AMR_AF=0.0259;AFR_AF=0.0061;EUR_AF=0.0457;SAS_AF=0.0245;AA=G|||;VT=SNP
6	30069795	rs1108052	A	C	100	PASS	AC=1337;AF=0.266973;AN=5008;NS=2504;DP=16574;EAS_AF=0.1746;AMR_AF=0.2061;AFR_AF=0.3903;EUR_AF=0.1938;SAS_AF=0.3139;AA=C|||;VT=SNP
6	30069822	rs1110448	T	C	100	PASS	AC=1338;AF=0.267173;AN=5008;NS=2504;DP=15533;EAS_AF=0.1746;AMR_AF=0.2061;AFR_AF=0.3903;EUR_AF=0.1948;SAS_AF=0.3139;AA=C|||;VT=SNP
6	30069835	rs1108053	C	G	100	PASS	AC=1336;AF=0.266773;AN=5008;NS=2504;DP=15009;EAS_AF=0.1726;AMR_AF=0.2075;AFR_AF=0.3903;EUR_AF=0.1938;SAS_AF=0.3139;AA=C|||;VT=SNP
6	30069982	rs1111180	G	C	100	PASS	AC=3032;AF=0.605431;AN=5008;NS=2504;DP=11659;EAS_AF=0.6458;AMR_AF=0.4841;AFR_AF=0.7269;EUR_AF=0.5368;SAS_AF=0.5562;AA=C|||;VT=SNP
6	30070178	rs2072110	T	C	100	PASS	AC=1346;AF=0.26877;AN=5008;NS=2504;DP=14185;EAS_AF=0.1766;AMR_AF=0.2046;AFR_AF=0.3911;EUR_AF=0.2008;SAS_AF=0.3139;AA=T|||;VT=SNP
6	30070275	rs2072109	C	G	100	PASS	AC=394;AF=0.0786741;AN=5008;NS=2504;DP=13649;EAS_AF=0.0556;AMR_AF=0.098;AFR_AF=0.0083;EUR_AF=0.0765;SAS_AF=0.1861;AA=C|||;VT=SNP
6	30070346	rs2523994	A	C	100	PASS	AC=1347;AF=0.26897;AN=5008;NS=2504;DP=15368;EAS_AF=0.1766;AMR_AF=0.2046;AFR_AF=0.3911;EUR_AF=0.2018;SAS_AF=0.3139;AA=C|||;VT=SNP
6	30070932	rs2240071	C	G	100	PASS	AC=1164;AF=0.232428;AN=5008;NS=2504;DP=16268;EAS_AF=0.1607;AMR_AF=0.1888;AFR_AF=0.2897;EUR_AF=0.1879;SAS_AF=0.3057;AA=A|||;VT=SNP
6	30070937	rs1110446	C	T	100	PASS	AC=1165;AF=0.232628;AN=5008;NS=2504;DP=16266;EAS_AF=0.1607;AMR_AF=0.1888;AFR_AF=0.2905;EUR_AF=0.1869;SAS_AF=0.3067;AA=T|||;VT=SNP
6	30071110	rs2240070	T	C	100	PASS	AC=3848;AF=0.768371;AN=5008;NS=2504;DP=15454;EAS_AF=0.8333;AMR_AF=0.598;AFR_AF=0.8472;EUR_AF=0.674;SAS_AF=0.8129;AA=C|||;VT=SNP
6	30071279	rs1116222	T	G	100	PASS	AC=1297;AF=0.258986;AN=5008;NS=2504;DP=17030;EAS_AF=0.1002;AMR_AF=0.2262;AFR_AF=0.3949;EUR_AF=0.2227;SAS_AF=0.2996;AA=T|||;VT=SNP;EX_TARGET
6	30071307	rs17187896	G	A	100	PASS	AC=140;AF=0.0279553;AN=5008;NS=2504;DP=17581;EAS_AF=0.0149;AMR_AF=0.013;AFR_AF=0.0726;EUR_AF=0.0119;SAS_AF=0.0082;AA=G|||;VT=SNP;EX_TARGET
6	30071330	rs1116221	C	T	100	PASS	AC=1312;AF=0.261981;AN=5008;NS=2504;DP=17945;EAS_AF=0.0992;AMR_AF=0.2248;AFR_AF=0.4115;EUR_AF=0.2207;SAS_AF=0.2965;AA=C|||;VT=SNP;EX_TARGET
6	30071760	rs11964542	T	C	100	PASS	AC=350;AF=0.0698882;AN=5008;NS=2504;DP=18950;EAS_AF=0.0159;AMR_AF=0.0476;AFR_AF=0.1944;EUR_AF=0.0229;SAS_AF=0.0215;AA=T|||;VT=SNP
6	30072511	rs2844796	G	A	100	PASS	AC=1088;AF=0.217252;AN=5008;NS=2504;DP=20245;EAS_AF=0.0923;AMR_AF=0.2046;AFR_AF=0.3381;EUR_AF=0.1879;SAS_AF=0.2219;AA=A|||;VT=SNP
6	30072625	rs3094136	C	G	100	PASS	AC=3208;AF=0.640575;AN=5008;NS=2504;DP=18861;EAS_AF=0.6488;AMR_AF=0.5375;AFR_AF=0.736;EUR_AF=0.6282;SAS_AF=0.589;AA=G|||;VT=SNP
6	30072721	rs2248289	T	C	100	PASS	AC=1076;AF=0.214856;AN=5008;NS=2504;DP=19883;EAS_AF=0.0903;AMR_AF=0.1974;AFR_AF=0.3351;EUR_AF=0.1869;SAS_AF=0.2219;AA=T|||;VT=SNP
6	30073195	rs3132680	A	C	100	PASS	AC=3870;AF=0.772764;AN=5008;NS=2504;DP=15670;EAS_AF=0.8343;AMR_AF=0.6009;AFR_AF=0.8487;EUR_AF=0.6799;SAS_AF=0.8241;AA=C|||;VT=SNP
6	30073199	rs6915431	C	T	100	PASS	AC=273;AF=0.0545128;AN=5008;NS=2504;DP=15669;EAS_AF=0.0139;AMR_AF=0.0389;AFR_AF=0.1566;EUR_AF=0.0169;SAS_AF=0.0082;AA=C|||;VT=SNP
6	30073259	rs2517664	C	T	100	PASS	AC=883;AF=0.176318;AN=5008;NS=2504;DP=15566;EAS_AF=0.0704;AMR_AF=0.17;AFR_AF=0.3873;EUR_AF=0.1302;SAS_AF=0.0521;AA=C|||;VT=SNP
6	30073303	rs114313544	A	C	100	PASS	AC=127;AF=0.0253594;AN=5008;NS=2504;DP=14706;EAS_AF=0.0556;AMR_AF=0.013;AFR_AF=0.003;EUR_AF=0.0388;SAS_AF=0.0194;AA=A|||;VT=SNP
6	30073430	rs6915823	C	T	100	PASS	AC=587;AF=0.117212;AN=5008;NS=2504;DP=18754;EAS_AF=0.0347;AMR_AF=0.0807;AFR_AF=0.3245;EUR_AF=0.0348;SAS_AF=0.0327;AA=C|||;VT=SNP
6	30073776	rs7767188	G	A	100	PASS	AC=1224;AF=0.244409;AN=5008;NS=2504;DP=19713;EAS_AF=0.3294;AMR_AF=0.3213;AFR_AF=0.152;EUR_AF=0.2107;SAS_AF=0.2618;AA=g|||;VT=SNP
6	30073847	rs2844795	C	T	100	PASS	AC=3233;AF=0.645567;AN=5008;NS=2504;DP=20242;EAS_AF=0.6438;AMR_AF=0.5375;AFR_AF=0.6921;EUR_AF=0.5815;SAS_AF=0.727;AA=T|||;VT=SNP
6	30074017	rs3778620	A	G	100	PASS	AC=430;AF=0.0858626;AN=5008;NS=2504;DP=16744;EAS_AF=0.2232;AMR_AF=0.0519;AFR_AF=0.0076;EUR_AF=0.0815;SAS_AF=0.0787;AA=A|||;VT=SNP
6	30074163	rs2517600	G	A	100	PASS	AC=739;AF=0.147564;AN=5008;NS=2504;DP=15307;EAS_AF=0.1171;AMR_AF=0.0994;AFR_AF=0.0726;EUR_AF=0.2386;SAS_AF=0.2209;AA=G|||;VT=SNP
6	30074198	rs7767857	G	A	100	PASS	AC=813;AF=0.16234;AN=5008;NS=2504;DP=15218;EAS_AF=0.2113;AMR_AF=0.245;AFR_AF=0.0976;EUR_AF=0.2197;SAS_AF=0.0818;AA=G|||;VT=SNP
6	30074442	rs62390186	T	A	100	PASS	AC=835;AF=0.166733;AN=5008;NS=2504;DP=15751;EAS_AF=0.3423;AMR_AF=0.0893;AFR_AF=0.0182;EUR_AF=0.164;SAS_AF=0.2444;AA=T|||;VT=SNP
6	30074557	rs28780083	A	G	100	PASS	AC=429;AF=0.0856629;AN=5008;NS=2504;DP=16318;EAS_AF=0.0516;AMR_AF=0.1081;AFR_AF=0.0106;EUR_AF=0.0964;SAS_AF=0.1953;AA=A|||;VT=SNP
6	30074749	rs9261408	C	T	100	PASS	AC=731;AF=0.145966;AN=5008;NS=2504;DP=13380;EAS_AF=0.128;AMR_AF=0.0836;AFR_AF=0.0363;EUR_AF=0.1352;SAS_AF=0.3681;AA=C|||;VT=SNP
6	30074791	rs12530114	C	T	100	PASS	AC=2826;AF=0.564297;AN=5008;NS=2504;DP=14847;EAS_AF=0.7421;AMR_AF=0.572;AFR_AF=0.5537;EUR_AF=0.4612;SAS_AF=0.4959;AA=C|||;VT=SNP
6	30074872	rs7383537	C	T	100	PASS	AC=2781;AF=0.555312;AN=5008;NS=2504;DP=12613;EAS_AF=0.7411;AMR_AF=0.5591;AFR_AF=0.5605;EUR_AF=0.4235;SAS_AF=0.4898;AA=C|||;VT=SNP
6	30074873	rs9261409	A	G	100	PASS	AC=4195;AF=0.83766;AN=5008;NS=2504;DP=12521;EAS_AF=0.9196;AMR_AF=0.853;AFR_AF=0.6899;EUR_AF=0.8638;SAS_AF=0.9151;AA=G|||;VT=SNP
6	30075103	rs2523992	T	G	100	PASS	AC=283;AF=0.0565096;AN=5008;NS=2504;DP=6217;EAS_AF=0.0486;AMR_AF=0.0922;AFR_AF=0.0136;EUR_AF=0.1193;SAS_AF=0.0327;AA=T|||;VT=SNP
6	30075105	rs3815096	C	T	100	PASS	AC=2787;AF=0.55651;AN=5008;NS=2504;DP=6067;EAS_AF=0.6974;AMR_AF=0.572;AFR_AF=0.5598;EUR_AF=0.4612;SAS_AF=0.4939;AA=C|||;VT=SNP
6	30075641	rs2240069	A	G	100	PASS	AC=4195;AF=0.83766;AN=5008;NS=2504;DP=20031;EAS_AF=0.9196;AMR_AF=0.853;AFR_AF=0.6906;EUR_AF=0.8638;SAS_AF=0.9141;AA=G|||;VT=SNP
6	30075843	rs3132679	T	C	100	PASS	AC=4192;AF=0.837061;AN=5008;NS=2504;DP=19781;EAS_AF=0.9196;AMR_AF=0.853;AFR_AF=0.6876;EUR_AF=0.8638;SAS_AF=0.9151;AA=C|||;VT=SNP;EX_TARGET
6	30075864	rs2023472	A	G	100	PASS	AC=3694;AF=0.73762;AN=5008;NS=2504;DP=20070;EAS_AF=0.869;AMR_AF=0.7104;AFR_AF=0.6346;EUR_AF=0.6362;SAS_AF=0.865;AA=A|||;VT=SNP;EX_TARGET
6	30075903	rs28400887	C	T	100	PASS	AC=1267;AF=0.252995;AN=5008;NS=2504;DP=19365;EAS_AF=0.2282;AMR_AF=0.402;AFR_AF=0.2466;EUR_AF=0.2684;SAS_AF=0.1656;AA=C|||;VT=SNP;EX_TARGET
6	30076016	rs3132121	C	T	100	PASS	AC=4192;AF=0.837061;AN=5008;NS=2504;DP=17784;EAS_AF=0.9196;AMR_AF=0.853;AFR_AF=0.6891;EUR_AF=0.8618;SAS_AF=0.9151;AA=T|||;VT=SNP
6	30076018	rs3132122	C	G	100	PASS	AC=4194;AF=0.83746;AN=5008;NS=2504;DP=17806;EAS_AF=0.9196;AMR_AF=0.853;AFR_AF=0.6891;EUR_AF=0.8638;SAS_AF=0.9151;AA=G|||;VT=SNP
6	30076064	rs3132678	A	G	100	PASS	AC=4194;AF=0.83746;AN=5008;NS=2504;DP=16842;EAS_AF=0.9196;AMR_AF=0.853;AFR_AF=0.6891;EUR_AF=0.8638;SAS_AF=0.9151;AA=G|||;VT=SNP
6	30076069	rs2023471	C	A	100	PASS	AC=2794;AF=0.557907;AN=5008;NS=2504;DP=16840;EAS_AF=0.6974;AMR_AF=0.5735;AFR_AF=0.562;EUR_AF=0.4612;SAS_AF=0.4969;AA=C|||;VT=SNP
6	30076163	rs3132677	T	C	100	PASS	AC=4193;AF=0.83726;AN=5008;NS=2504;DP=15999;EAS_AF=0.9196;AMR_AF=0.8545;AFR_AF=0.6891;EUR_AF=0.8638;SAS_AF=0.9131;AA=C|||;VT=SNP
6	30076426	rs3132123	G	A	100	PASS	AC=4194;AF=0.83746;AN=5008;NS=2504;DP=16797;EAS_AF=0.9196;AMR_AF=0.853;AFR_AF=0.6891;EUR_AF=0.8638;SAS_AF=0.9151;AA=A|||;VT=SNP
6	30076630	rs2240068	G	T	100	PASS	AC=2837;AF=0.566494;AN=5008;NS=2504;DP=19664;EAS_AF=0.6935;AMR_AF=0.5836;AFR_AF=0.5598;EUR_AF=0.494;SAS_AF=0.5072;AA=G|||;VT=SNP
6	30076660	rs9261418	G	A	100	PASS	AC=771;AF=0.153954;AN=5008;NS=2504;DP=19991;EAS_AF=0.1716;AMR_AF=0.0821;AFR_AF=0.0356;EUR_AF=0.1352;SAS_AF=0.3661;AA=G|||;VT=SNP
6	30076755	rs2074483	G	A	100	PASS	AC=1398;AF=0.279153;AN=5008;NS=2504;DP=21769;EAS_AF=0.2242;AMR_AF=0.2637;AFR_AF=0.1641;EUR_AF=0.3718;SAS_AF=0.407;AA=A|||;VT=SNP;EX_TARGET
6	30077104	rs74295267	A	T	100	PASS	AC=270;AF=0.0539137;AN=5008;NS=2504;DP=20047;EAS_AF=0.0575;AMR_AF=0.0231;AFR_AF=0.1044;EUR_AF=0.0149;SAS_AF=0.044;AA=A|||;VT=SNP
6	30077135	rs9378220	C	A	100	PASS	AC=1134;AF=0.226438;AN=5008;NS=2504;DP=18929;EAS_AF=0.4067;AMR_AF=0.1138;AFR_AF=0.1392;EUR_AF=0.1819;SAS_AF=0.2843;AA=C|||;VT=SNP
6	30077229	rs2523990	A	G	100	PASS	AC=1871;AF=0.373602;AN=5008;NS=2504;DP=17492;EAS_AF=0.4196;AMR_AF=0.5562;AFR_AF=0.1498;EUR_AF=0.5159;SAS_AF=0.3528;AA=G|||;VT=SNP
6	30077584	rs10947053	C	T	100	PASS	AC=1345;AF=0.26857;AN=5008;NS=2504;DP=14632;EAS_AF=0.2272;AMR_AF=0.402;AFR_AF=0.27;EUR_AF=0.333;SAS_AF=0.1483;AA=A|||;VT=SNP
6	30077967	rs4959041	T	C	100	PASS	AC=1346;AF=0.26877;AN=5008;NS=2504;DP=15704;EAS_AF=0.2262;AMR_AF=0.402;AFR_AF=0.2723;EUR_AF=0.333;SAS_AF=0.1472;AA=T|||;VT=SNP
6	30078275	rs2523989	C	T	100	PASS	AC=374;AF=0.0746805;AN=5008;NS=2504;DP=18612;EAS_AF=0.0486;AMR_AF=0.1239;AFR_AF=0.0492;EUR_AF=0.1203;SAS_AF=0.0542;AA=T|||;VT=SNP;EX_TARGET
6	30078330	rs2239529	C	T	100	PASS	AC=317;AF=0.0632987;AN=5008;NS=2504;DP=19102;EAS_AF=0.0486;AMR_AF=0.1138;AFR_AF=0.0121;EUR_AF=0.1193;SAS_AF=0.0542;AA=C|||;VT=SNP;EX_TARGET
6	30078888	rs2427749	G	A	100	PASS	AC=254;AF=0.0507188;AN=5008;NS=2504;DP=13374;EAS_AF=0.0456;AMR_AF=0.0865;AFR_AF=0.0121;EUR_AF=0.1034;SAS_AF=0.0286;AA=G|||;VT=SNP
6	30079015	rs2284163	G	T	100	PASS	AC=1345;AF=0.26857;AN=5008;NS=2504;DP=15313;EAS_AF=0.2262;AMR_AF=0.402;AFR_AF=0.27;EUR_AF=0.333;SAS_AF=0.1493;AA=G|||;VT=SNP
6	30079076	rs9261421	G	T	100	PASS	AC=348;AF=0.0694888;AN=5008;NS=2504;DP=16495;EAS_AF=0.1141;AMR_AF=0.0605;AFR_AF=0.0333;EUR_AF=0.0775;SAS_AF=0.0706;AA=G|||;VT=SNP
6	30079129	rs2523988	T	C	100	PASS	AC=254;AF=0.0507188;AN=5008;NS=2504;DP=16361;EAS_AF=0.0456;AMR_AF=0.0865;AFR_AF=0.0121;EUR_AF=0.1034;SAS_AF=0.0286;AA=T|||;VT=SNP
6	30079307	rs2249099	C	A	100	PASS	AC=596;AF=0.11901;AN=5008;NS=2504;DP=17114;EAS_AF=0.0873;AMR_AF=0.1297;AFR_AF=0.0862;EUR_AF=0.1252;SAS_AF=0.182;AA=A|||;VT=SNP
6	30079993	rs2523987	A	C	100	PASS	AC=254;AF=0.0507188;AN=5008;NS=2504;DP=19896;EAS_AF=0.0456;AMR_AF=0.0865;AFR_AF=0.0121;EUR_AF=0.1034;SAS_AF=0.0286;AA=A|||;VT=SNP
6	30080036	rs3734837	G	A	100	PASS	AC=854;AF=0.170527;AN=5008;NS=2504;DP=19595;EAS_AF=0.3512;AMR_AF=0.098;AFR_AF=0.0113;EUR_AF=0.1789;SAS_AF=0.2423;AA=G|||;VT=SNP
6	30080231	rs3734838	G	A	100	PASS	AC=348;AF=0.0694888;AN=5008;NS=2504;DP=22308;EAS_AF=0.1141;AMR_AF=0.0605;AFR_AF=0.0333;EUR_AF=0.0775;SAS_AF=0.0706;AA=G|||;VT=SNP;EX_TARGET
6	30080274	rs2517598	G	A	100	PASS	AC=606;AF=0.121006;AN=5008;NS=2504;DP=21287;EAS_AF=0.0873;AMR_AF=0.1297;AFR_AF=0.093;EUR_AF=0.1252;SAS_AF=0.183;AA=A|||;VT=SNP;EX_TARGET
6	30080496	rs2844793	G	A	100	PASS	AC=381;AF=0.0760783;AN=5008;NS=2504;DP=21211;EAS_AF=0.0486;AMR_AF=0.1182;AFR_AF=0.0567;EUR_AF=0.1213;SAS_AF=0.0542;AA=G|||;VT=SNP;EX_TARGET
6	30080956	rs2844792	G	A	100	PASS	AC=260;AF=0.0519169;AN=5008;NS=2504;DP=18881;EAS_AF=0.0456;AMR_AF=0.0879;AFR_AF=0.0136;EUR_AF=0.1064;SAS_AF=0.0286;AA=G|||;VT=SNP
6	30080994	rs9261424	G	C	100	PASS	AC=1344;AF=0.268371;AN=5008;NS=2504;DP=18150;EAS_AF=0.2262;AMR_AF=0.402;AFR_AF=0.27;EUR_AF=0.333;SAS_AF=0.1483;AA=G|||;VT=SNP
6	30081108	rs9261425	T	C	100	PASS	AC=3081;AF=0.615216;AN=5008;NS=2504;DP=18438;EAS_AF=0.749;AMR_AF=0.6138;AFR_AF=0.5643;EUR_AF=0.6372;SAS_AF=0.5245;AA=T|||;VT=SNP
6	30081189	rs2517597	G	A	100	PASS	AC=255;AF=0.0509185;AN=5008;NS=2504;DP=21634;EAS_AF=0.0456;AMR_AF=0.0865;AFR_AF=0.0121;EUR_AF=0.1034;SAS_AF=0.0297;AA=G|||;VT=SNP
6	30081246	rs2523986	C	T	100	PASS	AC=254;AF=0.0507188;AN=5008;NS=2504;DP=22645;EAS_AF=0.0456;AMR_AF=0.0865;AFR_AF=0.0121;EUR_AF=0.1034;SAS_AF=0.0286;AA=C|||;VT=SNP
6	30081334	rs2523985	T	C	100	PASS	AC=606;AF=0.121006;AN=5008;NS=2504;DP=21987;EAS_AF=0.0873;AMR_AF=0.1297;AFR_AF=0.093;EUR_AF=0.1252;SAS_AF=0.183;AA=C|||;VT=SNP
6	30081630	rs62390201	G	A	100	PASS	AC=864;AF=0.172524;AN=5008;NS=2504;DP=21010;EAS_AF=0.3512;AMR_AF=0.098;AFR_AF=0.0166;EUR_AF=0.1789;SAS_AF=0.2454;AA=G|||;VT=SNP
6	30081679	rs62390202	C	A	100	PASS	AC=864;AF=0.172524;AN=5008;NS=2504;DP=20803;EAS_AF=0.3512;AMR_AF=0.098;AFR_AF=0.0166;EUR_AF=0.1789;SAS_AF=0.2454;AA=C|||;VT=SNP
6	30082003	rs2523984	C	T	100	PASS	AC=606;AF=0.121006;AN=5008;NS=2504;DP=18602;EAS_AF=0.0873;AMR_AF=0.1297;AFR_AF=0.093;EUR_AF=0.1252;SAS_AF=0.183;AA=T|||;VT=SNP
6	30082221	rs2523983	G	T	100	PASS	AC=307;AF=0.0613019;AN=5008;NS=2504;DP=19183;EAS_AF=0.0456;AMR_AF=0.0908;AFR_AF=0.0484;EUR_AF=0.1054;SAS_AF=0.0286;AA=G|||;VT=SNP
6	30082688	rs2245420	G	C	100	PASS	AC=606;AF=0.121006;AN=5008;NS=2504;DP=14578;EAS_AF=0.0873;AMR_AF=0.1297;AFR_AF=0.093;EUR_AF=0.1252;SAS_AF=0.183;AA=C|||;VT=SNP
6	30082961	rs57471183	C	T	100	PASS	AC=270;AF=0.0539137;AN=5008;NS=2504;DP=14730;EAS_AF=0.0575;AMR_AF=0.0231;AFR_AF=0.1044;EUR_AF=0.0149;SAS_AF=0.044;AA=C|||;VT=SNP
6	30083070	rs2523982	C	T	100	PASS	AC=307;AF=0.0613019;AN=5008;NS=2504;DP=14948;EAS_AF=0.0456;AMR_AF=0.0908;AFR_AF=0.0484;EUR_AF=0.1054;SAS_AF=0.0286;AA=C|||;VT=SNP
6	30083182	rs2523981	C	T	100	PASS	AC=307;AF=0.0613019;AN=5008;NS=2504;DP=17591;EAS_AF=0.0456;AMR_AF=0.0908;AFR_AF=0.0484;EUR_AF=0.1054;SAS_AF=0.0286;AA=C|||;VT=SNP
6	30083515	rs2523979	T	A	100	PASS	AC=258;AF=0.0515176;AN=5008;NS=2504;DP=17287;EAS_AF=0.0466;AMR_AF=0.0879;AFR_AF=0.0121;EUR_AF=0.1054;SAS_AF=0.0286;AA=T|||;VT=SNP
6	30083855	rs2517596	G	C	100	PASS	AC=254;AF=0.0507188;AN=5008;NS=2504;DP=16079;EAS_AF=0.0456;AMR_AF=0.0865;AFR_AF=0.0121;EUR_AF=0.1034;SAS_AF=0.0286;AA=G|||;VT=SNP
6	30084313	rs1034327	G	T	100	PASS	AC=307;AF=0.0613019;AN=5008;NS=2504;DP=18024;EAS_AF=0.0456;AMR_AF=0.0908;AFR_AF=0.0484;EUR_AF=0.1054;SAS_AF=0.0286;AA=G|||;VT=SNP
6	30084446	rs1034326	A	G	100	PASS	AC=480;AF=0.0958466;AN=5008;NS=2504;DP=15149;EAS_AF=0.0843;AMR_AF=0.0922;AFR_AF=0.0507;EUR_AF=0.1083;SAS_AF=0.1585;AA=G|||;VT=SNP
6	30084505	rs2523977	A	G	100	PASS	AC=254;AF=0.0507188;AN=5008;NS=2504;DP=16830;EAS_AF=0.0456;AMR_AF=0.0865;AFR_AF=0.0121;EUR_AF=0.1034;SAS_AF=0.0286;AA=A|||;VT=SNP
6	30084549	rs2517595	G	A	100	PASS	AC=255;AF=0.0509185;AN=5008;NS=2504;DP=15493;EAS_AF=0.0456;AMR_AF=0.0865;AFR_AF=0.0121;EUR_AF=0.1034;SAS_AF=0.0297;AA=G|||;VT=SNP
6	30084696	rs2523976	T	A	100	PASS	AC=254;AF=0.0507188;AN=5008;NS=2504;DP=17536;EAS_AF=0.0456;AMR_AF=0.0865;AFR_AF=0.0121;EUR_AF=0.1034;SAS_AF=0.0286;AA=T|||;VT=SNP
6	30085916	rs1015466	T	A	100	PASS	AC=476;AF=0.0950479;AN=5008;NS=2504;DP=14263;EAS_AF=0.0833;AMR_AF=0.0922;AFR_AF=0.0492;EUR_AF=0.1083;SAS_AF=0.1575;AA=A|||;VT=SNP
6	30086340	rs1015465	T	C	100	PASS	AC=935;AF=0.186701;AN=5008;NS=2504;DP=15831;EAS_AF=0.1071;AMR_AF=0.1499;AFR_AF=0.298;EUR_AF=0.1292;SAS_AF=0.2035;AA=T|||;VT=SNP
6	30086422	rs9261431	G	C	100	PASS	AC=1298;AF=0.259185;AN=5008;NS=2504;DP=15543;EAS_AF=0.2272;AMR_AF=0.4006;AFR_AF=0.2405;EUR_AF=0.328;SAS_AF=0.1462;AA=G|||;VT=SNP
6	30086808	rs150741646	G	A	100	PASS	AC=300;AF=0.0599042;AN=5008;NS=2504;DP=16661;EAS_AF=0.0417;AMR_AF=0.0389;AFR_AF=0.0446;EUR_AF=0.0199;SAS_AF=0.1554;AA=A|||;VT=SNP
6	30086914	rs139109476	T	G	100	PASS	AC=239;AF=0.0477236;AN=5008;NS=2504;DP=14665;EAS_AF=0.0397;AMR_AF=0.0288;AFR_AF=0.0068;EUR_AF=0.0189;SAS_AF=0.1544;AA=T|||;VT=SNP
6	30086927	rs9261433	T	C	100	PASS	AC=830;AF=0.165735;AN=5008;NS=2504;DP=14559;EAS_AF=0.2183;AMR_AF=0.3343;AFR_AF=0.0492;EUR_AF=0.2256;SAS_AF=0.0879;AA=T|||;VT=SNP
6	30087822	rs17455439	G	C	100	PASS	AC=296;AF=0.0591054;AN=5008;NS=2504;DP=17982;EAS_AF=0.0417;AMR_AF=0.0389;AFR_AF=0.0424;EUR_AF=0.0199;SAS_AF=0.1544;AA=C|||;VT=SNP
6	30087930	rs139478586	G	T	100	PASS	AC=240;AF=0.0479233;AN=5008;NS=2504;DP=17572;EAS_AF=0.0407;AMR_AF=0.0288;AFR_AF=0.0068;EUR_AF=0.0189;SAS_AF=0.1544;AA=g|||;VT=SNP
6	30088312	rs117763669	C	T	100	PASS	AC=36;AF=0.0071885;AN=5008;NS=2504;DP=17133;EAS_AF=0.0139;AMR_AF=0.0058;AFR_AF=0;EUR_AF=0.0099;SAS_AF=0.0082;AA=C|||;VT=SNP
6	30088474	rs2517593	G	C	100	PASS	AC=936;AF=0.186901;AN=5008;NS=2504;DP=16858;EAS_AF=0.1071;AMR_AF=0.1499;AFR_AF=0.298;EUR_AF=0.1302;SAS_AF=0.2035;AA=G|||;VT=SNP
6	30088743	rs2844791	G	A	100	PASS	AC=388;AF=0.077476;AN=5008;NS=2504;DP=14997;EAS_AF=0.0883;AMR_AF=0.1225;AFR_AF=0.0174;EUR_AF=0.1133;SAS_AF=0.0787;AA=G|||;VT=SNP
6	30088802	rs9261436	C	T	100	PASS	AC=247;AF=0.0493211;AN=5008;NS=2504;DP=15568;EAS_AF=0.1101;AMR_AF=0.0303;AFR_AF=0.0068;EUR_AF=0.0686;SAS_AF=0.0378;AA=C|||;VT=SNP
6	30089129	rs9261437	A	T	100	PASS	AC=345;AF=0.0688898;AN=5008;NS=2504;DP=17986;EAS_AF=0.1141;AMR_AF=0.0605;AFR_AF=0.0325;EUR_AF=0.0755;SAS_AF=0.0706;AA=A|||;VT=SNP
6	30089280	rs9261438	C	T	100	PASS	AC=1331;AF=0.265775;AN=5008;NS=2504;DP=18214;EAS_AF=0.2262;AMR_AF=0.4049;AFR_AF=0.2595;EUR_AF=0.333;SAS_AF=0.1472;AA=C|||;VT=SNP
6	30089428	rs2523974	T	G	100	PASS	AC=936;AF=0.186901;AN=5008;NS=2504;DP=20264;EAS_AF=0.1071;AMR_AF=0.1499;AFR_AF=0.298;EUR_AF=0.1302;SAS_AF=0.2035;AA=T|||;VT=SNP
6	30090244	rs115818238	G	A	100	PASS	AC=348;AF=0.0694888;AN=5008;NS=2504;DP=16064;EAS_AF=0.0397;AMR_AF=0.0432;AFR_AF=0.0787;EUR_AF=0.0219;SAS_AF=0.1554;AA=A|||;VT=SNP
6	30090336	rs9366753	C	T	100	PASS	AC=858;AF=0.171326;AN=5008;NS=2504;DP=15970;EAS_AF=0.3512;AMR_AF=0.098;AFR_AF=0.0121;EUR_AF=0.1789;SAS_AF=0.2454;AA=C|||;VT=SNP
6	30090337	rs9261439	G	A	100	PASS	AC=1333;AF=0.266174;AN=5008;NS=2504;DP=15950;EAS_AF=0.2262;AMR_AF=0.4049;AFR_AF=0.261;EUR_AF=0.333;SAS_AF=0.1472;AA=g|||;VT=SNP
6	30090820	rs9261440	T	C	100	PASS	AC=935;AF=0.186701;AN=5008;NS=2504;DP=18091;EAS_AF=0.2212;AMR_AF=0.3718;AFR_AF=0.0711;EUR_AF=0.2465;SAS_AF=0.1145;AA=T|||;VT=SNP
6	30091434	rs147907740	T	C	100	PASS	AC=649;AF=0.129593;AN=5008;NS=2504;DP=14798;EAS_AF=0.0635;AMR_AF=0.0865;AFR_AF=0.2163;EUR_AF=0.0606;SAS_AF=0.182;AA=C|||;VT=SNP
6	30091742	rs116689562	A	T	100	PASS	AC=348;AF=0.0694888;AN=5008;NS=2504;DP=11127;EAS_AF=0.0417;AMR_AF=0.0432;AFR_AF=0.0772;EUR_AF=0.0219;SAS_AF=0.1554;AA=T|||;VT=SNP
6	30091758	rs9261441	G	A	100	PASS	AC=769;AF=0.153554;AN=5008;NS=2504;DP=11515;EAS_AF=0.1746;AMR_AF=0.1254;AFR_AF=0.1974;EUR_AF=0.1074;SAS_AF=0.1401;AA=G|||;VT=SNP
6	30091770	rs114970687	G	A	100	PASS	AC=348;AF=0.0694888;AN=5008;NS=2504;DP=11828;EAS_AF=0.0417;AMR_AF=0.0432;AFR_AF=0.0772;EUR_AF=0.0219;SAS_AF=0.1554;AA=A|||;VT=SNP
6	30091857	rs114327907	A	G	100	PASS	AC=349;AF=0.0696885;AN=5008;NS=2504;DP=12349;EAS_AF=0.0417;AMR_AF=0.0432;AFR_AF=0.0779;EUR_AF=0.0219;SAS_AF=0.1554;AA=G|||;VT=SNP
6	30092308	rs17455565	T	A	100	PASS	AC=350;AF=0.0698882;AN=5008;NS=2504;DP=15648;EAS_AF=0.0417;AMR_AF=0.0432;AFR_AF=0.0787;EUR_AF=0.0219;SAS_AF=0.1554;AA=A|||;VT=SNP
6	30092707	rs1419675	G	T	100	PASS	AC=3815;AF=0.761781;AN=5008;NS=2504;DP=15274;EAS_AF=0.878;AMR_AF=0.7752;AFR_AF=0.6808;EUR_AF=0.7614;SAS_AF=0.7423;AA=T|||;VT=SNP
6	30093137	rs2517592	C	T	100	PASS	AC=1286;AF=0.256789;AN=5008;NS=2504;DP=16216;EAS_AF=0.2996;AMR_AF=0.2233;AFR_AF=0.2292;EUR_AF=0.2087;SAS_AF=0.3231;AA=T|||;VT=SNP
6	30093466	rs61456772	G	A	100	PASS	AC=297;AF=0.0593051;AN=5008;NS=2504;DP=19461;EAS_AF=0.0417;AMR_AF=0.0389;AFR_AF=0.0424;EUR_AF=0.0199;SAS_AF=0.1554;AA=A|||;VT=SNP
6	30093489	rs60996698	A	G	100	PASS	AC=297;AF=0.0593051;AN=5008;NS=2504;DP=19337;EAS_AF=0.0417;AMR_AF=0.0389;AFR_AF=0.0424;EUR_AF=0.0199;SAS_AF=0.1554;AA=a|||;VT=SNP
6	30093702	rs114179664	G	A	100	PASS	AC=297;AF=0.0593051;AN=5008;NS=2504;DP=19357;EAS_AF=0.0417;AMR_AF=0.0389;AFR_AF=0.0424;EUR_AF=0.0199;SAS_AF=0.1554;AA=A|||;VT=SNP
6	30093744	rs9261442	A	G	100	PASS	AC=898;AF=0.179313;AN=5008;NS=2504;DP=20379;EAS_AF=0.2183;AMR_AF=0.3429;AFR_AF=0.09;EUR_AF=0.2336;SAS_AF=0.0879;AA=A|||;VT=SNP
6	30094113	rs2844790	C	G	100	PASS	AC=295;AF=0.0589058;AN=5008;NS=2504;DP=18218;EAS_AF=0.0655;AMR_AF=0.0951;AFR_AF=0.0106;EUR_AF=0.0974;SAS_AF=0.0521;AA=C|||;VT=SNP
6	30094315	rs9261443	A	G	100	PASS	AC=1196;AF=0.238818;AN=5008;NS=2504;DP=19799;EAS_AF=0.2599;AMR_AF=0.3818;AFR_AF=0.1324;EUR_AF=0.2535;SAS_AF=0.2444;AA=G|||;VT=SNP
6	30094611	rs9261444	C	T	100	PASS	AC=787;AF=0.157149;AN=5008;NS=2504;DP=19061;EAS_AF=0.2183;AMR_AF=0.3329;AFR_AF=0.0136;EUR_AF=0.2296;SAS_AF=0.089;AA=C|||;VT=SNP
6	30094788	rs9261445	G	T	100	PASS	AC=899;AF=0.179513;AN=5008;NS=2504;DP=18829;EAS_AF=0.2183;AMR_AF=0.3429;AFR_AF=0.09;EUR_AF=0.2336;SAS_AF=0.089;AA=G|||;VT=SNP
6	30094840	rs9261446	G	A	100	PASS	AC=898;AF=0.179313;AN=5008;NS=2504;DP=17463;EAS_AF=0.2183;AMR_AF=0.3429;AFR_AF=0.09;EUR_AF=0.2336;SAS_AF=0.0879;AA=G|||;VT=SNP
6	30095202	rs9261447	T	C	100	PASS	AC=1196;AF=0.238818;AN=5008;NS=2504;DP=14029;EAS_AF=0.2589;AMR_AF=0.3818;AFR_AF=0.1339;EUR_AF=0.2525;SAS_AF=0.2444;AA=C|||;VT=SNP
6	30095329	rs9261448	T	C	100	PASS	AC=847;AF=0.169129;AN=5008;NS=2504;DP=15404;EAS_AF=0.2183;AMR_AF=0.3386;AFR_AF=0.0545;EUR_AF=0.2306;SAS_AF=0.09;AA=T|||;VT=SNP
6	30095517	rs114060023	C	G	100	PASS	AC=297;AF=0.0593051;AN=5008;NS=2504;DP=12288;EAS_AF=0.0417;AMR_AF=0.0389;AFR_AF=0.0424;EUR_AF=0.0199;SAS_AF=0.1554;AA=C|||;VT=SNP
6	30096005	rs9261449	C	T	100	PASS	AC=1024;AF=0.204473;AN=5008;NS=2504;DP=15254;EAS_AF=0.2212;AMR_AF=0.3804;AFR_AF=0.1324;EUR_AF=0.2485;SAS_AF=0.1145;AA=T|||;VT=SNP
6	30096194	rs57463402	A	T	100	PASS	AC=295;AF=0.0589058;AN=5008;NS=2504;DP=16299;EAS_AF=0.0417;AMR_AF=0.0389;AFR_AF=0.0454;EUR_AF=0.0199;SAS_AF=0.1493;AA=-|||;VT=SNP
6	30096717	rs1419673	A	G	100	PASS	AC=899;AF=0.179513;AN=5008;NS=2504;DP=17502;EAS_AF=0.2183;AMR_AF=0.3429;AFR_AF=0.09;EUR_AF=0.2326;SAS_AF=0.09;AA=A|||;VT=SNP
6	30096772	rs1419672	G	T	100	PASS	AC=1195;AF=0.238618;AN=5008;NS=2504;DP=17458;EAS_AF=0.2599;AMR_AF=0.3818;AFR_AF=0.1324;EUR_AF=0.2525;SAS_AF=0.2444;AA=T|||;VT=SNP
6	30097170	rs1419671	T	A	100	PASS	AC=898;AF=0.179313;AN=5008;NS=2504;DP=18638;EAS_AF=0.2183;AMR_AF=0.3429;AFR_AF=0.09;EUR_AF=0.2326;SAS_AF=0.089;AA=T|||;VT=SNP
6	30097818	rs9261450	A	G	100	PASS	AC=1031;AF=0.205871;AN=5008;NS=2504;DP=21306;EAS_AF=0.2212;AMR_AF=0.3804;AFR_AF=0.1324;EUR_AF=0.2495;SAS_AF=0.1207;AA=G|||;VT=SNP
6	30097920	rs9261451	T	G	100	PASS	AC=1031;AF=0.205871;AN=5008;NS=2504;DP=22202;EAS_AF=0.2212;AMR_AF=0.3804;AFR_AF=0.1324;EUR_AF=0.2495;SAS_AF=0.1207;AA=G|||;VT=SNP
6	30098248	rs757264	C	T	100	PASS	AC=1029;AF=0.205471;AN=5008;NS=2504;DP=20423;EAS_AF=0.2212;AMR_AF=0.3804;AFR_AF=0.1316;EUR_AF=0.2485;SAS_AF=0.1207;AA=T|||;VT=SNP
6	30098323	rs757263	C	T	100	PASS	AC=1031;AF=0.205871;AN=5008;NS=2504;DP=18580;EAS_AF=0.2212;AMR_AF=0.3804;AFR_AF=0.1324;EUR_AF=0.2495;SAS_AF=0.1207;AA=T|||;VT=SNP
6	30098389	rs3888580	G	A	100	PASS	AC=904;AF=0.180511;AN=5008;NS=2504;DP=19387;EAS_AF=0.2183;AMR_AF=0.3429;AFR_AF=0.09;EUR_AF=0.2326;SAS_AF=0.0951;AA=G|||;VT=SNP
6	30098609	rs1076229	A	G	100	PASS	AC=904;AF=0.180511;AN=5008;NS=2504;DP=21766;EAS_AF=0.2183;AMR_AF=0.3429;AFR_AF=0.09;EUR_AF=0.2326;SAS_AF=0.0951;AA=A|||;VT=SNP
6	30099948	rs9261453	A	G	100	PASS	AC=1011;AF=0.201877;AN=5008;NS=2504;DP=20198;EAS_AF=0.2202;AMR_AF=0.379;AFR_AF=0.1233;EUR_AF=0.2495;SAS_AF=0.1145;AA=G|||;VT=SNP
6	30099951	rs9261454	G	A	100	PASS	AC=884;AF=0.176518;AN=5008;NS=2504;DP=20216;EAS_AF=0.2173;AMR_AF=0.3415;AFR_AF=0.0809;EUR_AF=0.2326;SAS_AF=0.089;AA=G|||;VT=SNP
6	30099996	rs9261455	T	G	100	PASS	AC=1011;AF=0.201877;AN=5008;NS=2504;DP=19941;EAS_AF=0.2202;AMR_AF=0.379;AFR_AF=0.1233;EUR_AF=0.2495;SAS_AF=0.1145;AA=G|||;VT=SNP
6	30100040	rs9261456	C	T	100	PASS	AC=884;AF=0.176518;AN=5008;NS=2504;DP=19957;EAS_AF=0.2173;AMR_AF=0.3415;AFR_AF=0.0809;EUR_AF=0.2326;SAS_AF=0.089;AA=C|||;VT=SNP
6	30100221	rs9261457	A	G	100	PASS	AC=884;AF=0.176518;AN=5008;NS=2504;DP=17288;EAS_AF=0.2173;AMR_AF=0.3415;AFR_AF=0.0809;EUR_AF=0.2326;SAS_AF=0.089;AA=A|||;VT=SNP
6	30100570	rs9261458	A	T	100	PASS	AC=884;AF=0.176518;AN=5008;NS=2504;DP=14335;EAS_AF=0.2173;AMR_AF=0.3415;AFR_AF=0.0809;EUR_AF=0.2326;SAS_AF=0.089;AA=A|||;VT=SNP
6	30100737	rs138588297	T	C	100	PASS	AC=297;AF=0.0593051;AN=5008;NS=2504;DP=12209;EAS_AF=0.0417;AMR_AF=0.0389;AFR_AF=0.0424;EUR_AF=0.0199;SAS_AF=0.1554;AA=T|||;VT=SNP
6	30101237	rs9261459	A	G	100	PASS	AC=884;AF=0.176518;AN=5008;NS=2504;DP=18525;EAS_AF=0.2173;AMR_AF=0.3415;AFR_AF=0.0809;EUR_AF=0.2326;SAS_AF=0.089;AA=A|||;VT=SNP
6	30101656	rs1362104	G	A	100	PASS	AC=1862;AF=0.371805;AN=5008;NS=2504;DP=17907;EAS_AF=0.6101;AMR_AF=0.2882;AFR_AF=0.2073;EUR_AF=0.3648;SAS_AF=0.4151;AA=g|||;VT=SNP
6	30101950	rs9261461	T	G	100	PASS	AC=1231;AF=0.245807;AN=5008;NS=2504;DP=20137;EAS_AF=0.2599;AMR_AF=0.3977;AFR_AF=0.1377;EUR_AF=0.2584;SAS_AF=0.2566;AA=G|||;VT=SNP
6	30102011	rs9261462	G	A	100	PASS	AC=831;AF=0.165935;AN=5008;NS=2504;DP=19027;EAS_AF=0.2173;AMR_AF=0.3372;AFR_AF=0.0446;EUR_AF=0.2306;SAS_AF=0.089;AA=G|||;VT=SNP
6	30102064	rs9261463	G	C	100	PASS	AC=837;AF=0.167133;AN=5008;NS=2504;DP=19353;EAS_AF=0.2173;AMR_AF=0.2795;AFR_AF=0.0809;EUR_AF=0.2326;SAS_AF=0.0849;AA=G|||;VT=SNP
6	30102233	rs2844798	C	T	100	PASS	AC=925;AF=0.184704;AN=5008;NS=2504;DP=21841;EAS_AF=0.1071;AMR_AF=0.1484;AFR_AF=0.2897;EUR_AF=0.1312;SAS_AF=0.2035;AA=c|||;VT=SNP
6	30102241	rs116227354	C	G	100	PASS	AC=347;AF=0.0692891;AN=5008;NS=2504;DP=21510;EAS_AF=0.0427;AMR_AF=0.0562;AFR_AF=0.0567;EUR_AF=0.0258;SAS_AF=0.1677;AA=G|||;VT=SNP
6	30102415	rs4713293	A	G	100	PASS	AC=845;AF=0.16873;AN=5008;NS=2504;DP=20196;EAS_AF=0.2242;AMR_AF=0.281;AFR_AF=0.0809;EUR_AF=0.2326;SAS_AF=0.0849;AA=A|||;VT=SNP
6	30103049	rs2517591	T	A	100	PASS	AC=924;AF=0.184505;AN=5008;NS=2504;DP=16870;EAS_AF=0.1071;AMR_AF=0.1484;AFR_AF=0.289;EUR_AF=0.1312;SAS_AF=0.2035;AA=T|||;VT=SNP
6	30103331	rs1541270	G	T	100	PASS	AC=784;AF=0.15655;AN=5008;NS=2504;DP=18382;EAS_AF=0.2173;AMR_AF=0.2752;AFR_AF=0.0454;EUR_AF=0.2306;SAS_AF=0.0838;AA=G|||;VT=SNP
6	30103360	rs1541269	G	A	100	PASS	AC=202;AF=0.0403355;AN=5008;NS=2504;DP=18506;EAS_AF=0.0099;AMR_AF=0.0836;AFR_AF=0.0106;EUR_AF=0.0964;SAS_AF=0.0235;AA=G|||;VT=SNP
6	30103394	rs1541268	A	G	100	PASS	AC=1007;AF=0.201078;AN=5008;NS=2504;DP=19410;EAS_AF=0.255;AMR_AF=0.281;AFR_AF=0.0817;EUR_AF=0.2356;SAS_AF=0.2147;AA=A|||;VT=SNP
6	30103403	rs79828868	A	C	100	PASS	AC=270;AF=0.0539137;AN=5008;NS=2504;DP=19848;EAS_AF=0.0575;AMR_AF=0.0231;AFR_AF=0.1044;EUR_AF=0.0149;SAS_AF=0.044;AA=A|||;VT=SNP
6	30103571	rs1541267	A	G	100	PASS	AC=1185;AF=0.236621;AN=5008;NS=2504;DP=19237;EAS_AF=0.2599;AMR_AF=0.3357;AFR_AF=0.1384;EUR_AF=0.2584;SAS_AF=0.2526;AA=G|||;VT=SNP
6	30103745	rs9261465	C	T	100	PASS	AC=838;AF=0.167332;AN=5008;NS=2504;DP=19942;EAS_AF=0.2173;AMR_AF=0.2795;AFR_AF=0.0817;EUR_AF=0.2326;SAS_AF=0.0849;AA=C|||;VT=SNP
6	30103840	rs9261466	C	T	100	PASS	AC=1007;AF=0.201078;AN=5008;NS=2504;DP=19436;EAS_AF=0.255;AMR_AF=0.281;AFR_AF=0.0817;EUR_AF=0.2356;SAS_AF=0.2147;AA=C|||;VT=SNP
6	30103898	rs9261467	A	G	100	PASS	AC=838;AF=0.167332;AN=5008;NS=2504;DP=20067;EAS_AF=0.2173;AMR_AF=0.2795;AFR_AF=0.0817;EUR_AF=0.2326;SAS_AF=0.0849;AA=A|||;VT=SNP
6	30103923	rs2021723	G	A	100	PASS	AC=924;AF=0.184505;AN=5008;NS=2504;DP=20057;EAS_AF=0.1071;AMR_AF=0.1484;AFR_AF=0.289;EUR_AF=0.1312;SAS_AF=0.2035;AA=G|||;VT=SNP
6	30104407	rs74419673	G	A	100	PASS	AC=260;AF=0.0519169;AN=5008;NS=2504;DP=18413;EAS_AF=0.0575;AMR_AF=0.0231;AFR_AF=0.0968;EUR_AF=0.0149;SAS_AF=0.044;AA=G|||;VT=SNP
6	30104480	rs9261468	A	G	100	PASS	AC=838;AF=0.167332;AN=5008;NS=2504;DP=20336;EAS_AF=0.2173;AMR_AF=0.2795;AFR_AF=0.0817;EUR_AF=0.2326;SAS_AF=0.0849;AA=A|||;VT=SNP
6	30104597	rs2021731	C	A	100	PASS	AC=924;AF=0.184505;AN=5008;NS=2504;DP=21038;EAS_AF=0.1071;AMR_AF=0.1484;AFR_AF=0.289;EUR_AF=0.1312;SAS_AF=0.2035;AA=C|||;VT=SNP
6	30104783	rs2857458	A	G	100	PASS	AC=1427;AF=0.284944;AN=5008;NS=2504;DP=19762;EAS_AF=0.2599;AMR_AF=0.3617;AFR_AF=0.2708;EUR_AF=0.2913;SAS_AF=0.2689;AA=G|||;VT=SNP
6	30104808	rs9261470	G	A	100	PASS	AC=1007;AF=0.201078;AN=5008;NS=2504;DP=20464;EAS_AF=0.255;AMR_AF=0.281;AFR_AF=0.0817;EUR_AF=0.2356;SAS_AF=0.2147;AA=G|||;VT=SNP;EX_TARGET
6	30105349	rs9261471	T	C	100	PASS	AC=843;AF=0.168331;AN=5008;NS=2504;DP=21346;EAS_AF=0.2173;AMR_AF=0.2795;AFR_AF=0.0817;EUR_AF=0.2326;SAS_AF=0.09;AA=T|||;VT=SNP
6	30105391	rs9261472	T	C	100	PASS	AC=1063;AF=0.21226;AN=5008;NS=2504;DP=20247;EAS_AF=0.255;AMR_AF=0.2911;AFR_AF=0.118;EUR_AF=0.2366;SAS_AF=0.2147;AA=C|||;VT=SNP
6	30105544	rs9261473	C	A	100	PASS	AC=838;AF=0.167332;AN=5008;NS=2504;DP=18354;EAS_AF=0.2173;AMR_AF=0.2795;AFR_AF=0.0817;EUR_AF=0.2326;SAS_AF=0.0849;AA=C|||;VT=SNP
6	30105743	rs2107202	T	C	100	PASS	AC=3823;AF=0.763379;AN=5008;NS=2504;DP=17743;EAS_AF=0.878;AMR_AF=0.7767;AFR_AF=0.6868;EUR_AF=0.7584;SAS_AF=0.7444;AA=C|||;VT=SNP
6	30106024	rs2857435	A	T	100	PASS	AC=1009;AF=0.201478;AN=5008;NS=2504;DP=18999;EAS_AF=0.255;AMR_AF=0.281;AFR_AF=0.0832;EUR_AF=0.2356;SAS_AF=0.2147;AA=A|||;VT=SNP
6	30106070	rs2857436	C	T	100	PASS	AC=1429;AF=0.285343;AN=5008;NS=2504;DP=19023;EAS_AF=0.2599;AMR_AF=0.3617;AFR_AF=0.2723;EUR_AF=0.2913;SAS_AF=0.2689;AA=T|||;VT=SNP
6	30106071	rs78940852	G	A	100	PASS	AC=260;AF=0.0519169;AN=5008;NS=2504;DP=18992;EAS_AF=0.0575;AMR_AF=0.0231;AFR_AF=0.0968;EUR_AF=0.0149;SAS_AF=0.044;AA=G|||;VT=SNP
6	30106202	rs2857438	G	A	100	PASS	AC=1063;AF=0.21226;AN=5008;NS=2504;DP=18404;EAS_AF=0.255;AMR_AF=0.2911;AFR_AF=0.118;EUR_AF=0.2366;SAS_AF=0.2147;AA=g|||;VT=SNP
6	30106296	rs2857439	G	A	100	PASS	AC=845;AF=0.16873;AN=5008;NS=2504;DP=18861;EAS_AF=0.2173;AMR_AF=0.2795;AFR_AF=0.0817;EUR_AF=0.2326;SAS_AF=0.092;AA=G|||;VT=SNP
6	30106493	rs2857440	T	C	100	PASS	AC=1063;AF=0.21226;AN=5008;NS=2504;DP=20423;EAS_AF=0.255;AMR_AF=0.2911;AFR_AF=0.118;EUR_AF=0.2366;SAS_AF=0.2147;AA=C|||;VT=SNP
6	30107153	rs9261479	T	C	100	PASS	AC=1063;AF=0.21226;AN=5008;NS=2504;DP=11564;EAS_AF=0.255;AMR_AF=0.2911;AFR_AF=0.118;EUR_AF=0.2366;SAS_AF=0.2147;AA=C|||;VT=SNP
6	30107309	rs9261480	A	G	100	PASS	AC=1063;AF=0.21226;AN=5008;NS=2504;DP=16206;EAS_AF=0.255;AMR_AF=0.2911;AFR_AF=0.118;EUR_AF=0.2366;SAS_AF=0.2147;AA=G|||;VT=SNP
6	30108111	rs9261481	C	T	100	PASS	AC=1007;AF=0.201078;AN=5008;NS=2504;DP=22825;EAS_AF=0.255;AMR_AF=0.281;AFR_AF=0.0817;EUR_AF=0.2356;SAS_AF=0.2147;AA=C|||;VT=SNP
6	30108336	rs9261482	A	G	100	PASS	AC=1063;AF=0.21226;AN=5008;NS=2504;DP=17395;EAS_AF=0.255;AMR_AF=0.2911;AFR_AF=0.118;EUR_AF=0.2366;SAS_AF=0.2147;AA=G|||;VT=SNP
6	30108468	rs9261483	C	A	100	PASS	AC=1185;AF=0.236621;AN=5008;NS=2504;DP=19641;EAS_AF=0.2599;AMR_AF=0.3357;AFR_AF=0.1384;EUR_AF=0.2584;SAS_AF=0.2526;AA=A|||;VT=SNP
6	30108683	rs9261484	C	T	100	PASS	AC=1193;AF=0.238219;AN=5008;NS=2504;DP=19362;EAS_AF=0.2609;AMR_AF=0.3386;AFR_AF=0.1384;EUR_AF=0.2624;SAS_AF=0.2536;AA=T|||;VT=SNP
6	30108751	rs9261485	G	A	100	PASS	AC=1063;AF=0.21226;AN=5008;NS=2504;DP=18392;EAS_AF=0.255;AMR_AF=0.2911;AFR_AF=0.118;EUR_AF=0.2366;SAS_AF=0.2147;AA=A|||;VT=SNP
6	30109063	rs9261486	G	A	100	PASS	AC=1063;AF=0.21226;AN=5008;NS=2504;DP=18696;EAS_AF=0.255;AMR_AF=0.2911;AFR_AF=0.118;EUR_AF=0.2366;SAS_AF=0.2147;AA=A|||;VT=SNP
6	30109412	rs9261488	C	T	100	PASS	AC=842;AF=0.168131;AN=5008;NS=2504;DP=20917;EAS_AF=0.2173;AMR_AF=0.2795;AFR_AF=0.0809;EUR_AF=0.2326;SAS_AF=0.09;AA=C|||;VT=SNP
6	30109482	rs9261489	A	G	100	PASS	AC=842;AF=0.168131;AN=5008;NS=2504;DP=20719;EAS_AF=0.2173;AMR_AF=0.2795;AFR_AF=0.0809;EUR_AF=0.2326;SAS_AF=0.09;AA=A|||;VT=SNP
6	30109831	rs9261490	T	C	100	PASS	AC=1021;AF=0.203874;AN=5008;NS=2504;DP=18939;EAS_AF=0.2222;AMR_AF=0.3343;AFR_AF=0.1377;EUR_AF=0.2555;SAS_AF=0.1288;AA=C|||;VT=SNP
6	30109861	rs9261491	A	C	100	PASS	AC=987;AF=0.197085;AN=5008;NS=2504;DP=19068;EAS_AF=0.2222;AMR_AF=0.33;AFR_AF=0.115;EUR_AF=0.2555;SAS_AF=0.1278;AA=C|||;VT=SNP
6	30110058	rs9261492	G	A	100	PASS	AC=1015;AF=0.202676;AN=5008;NS=2504;DP=16823;EAS_AF=0.2222;AMR_AF=0.3343;AFR_AF=0.1377;EUR_AF=0.2555;SAS_AF=0.1227;AA=A|||;VT=SNP
6	30110337	rs9261493	C	A	100	PASS	AC=1020;AF=0.203674;AN=5008;NS=2504;DP=16188;EAS_AF=0.2222;AMR_AF=0.3343;AFR_AF=0.1377;EUR_AF=0.2545;SAS_AF=0.1288;AA=c|||;VT=SNP
6	30110880	rs9261495	G	A	100	PASS	AC=745;AF=0.148762;AN=5008;NS=2504;DP=17045;EAS_AF=0.2183;AMR_AF=0.2709;AFR_AF=0.0136;EUR_AF=0.2286;SAS_AF=0.091;AA=G|||;VT=SNP
6	30111014	rs9261496	C	T	100	PASS	AC=1021;AF=0.203874;AN=5008;NS=2504;DP=16514;EAS_AF=0.2222;AMR_AF=0.3343;AFR_AF=0.1377;EUR_AF=0.2555;SAS_AF=0.1288;AA=T|||;VT=SNP
6	30111071	rs117432766	G	A	100	PASS	AC=98;AF=0.0195687;AN=5008;NS=2504;DP=16136;EAS_AF=0.0099;AMR_AF=0.0605;AFR_AF=0.0038;EUR_AF=0.0179;SAS_AF=0.0235;AA=G|||;VT=SNP
6	30111096	rs9261497	A	T	100	PASS	AC=1022;AF=0.204073;AN=5008;NS=2504;DP=16514;EAS_AF=0.2232;AMR_AF=0.3343;AFR_AF=0.1377;EUR_AF=0.2555;SAS_AF=0.1288;AA=T|||;VT=SNP
6	30111351	rs9261498	C	T	100	PASS	AC=1183;AF=0.236222;AN=5008;NS=2504;DP=14577;EAS_AF=0.2599;AMR_AF=0.3357;AFR_AF=0.1377;EUR_AF=0.2575;SAS_AF=0.2526;AA=T|||;VT=SNP
6	30111478	rs9261499	T	C	100	PASS	AC=850;AF=0.169728;AN=5008;NS=2504;DP=15310;EAS_AF=0.2183;AMR_AF=0.2795;AFR_AF=0.0817;EUR_AF=0.2316;SAS_AF=0.0971;AA=T|||;VT=SNP
6	30111487	rs9261500	A	G	100	PASS	AC=844;AF=0.16853;AN=5008;NS=2504;DP=15220;EAS_AF=0.2183;AMR_AF=0.2795;AFR_AF=0.0817;EUR_AF=0.2316;SAS_AF=0.091;AA=A|||;VT=SNP
6	30111526	rs9261501	C	T	100	PASS	AC=1020;AF=0.203674;AN=5008;NS=2504;DP=16170;EAS_AF=0.2222;AMR_AF=0.3343;AFR_AF=0.1377;EUR_AF=0.2545;SAS_AF=0.1288;AA=T|||;VT=SNP
6	30111610	rs9261502	A	T	100	PASS	AC=1020;AF=0.203674;AN=5008;NS=2504;DP=18841;EAS_AF=0.2222;AMR_AF=0.3343;AFR_AF=0.1377;EUR_AF=0.2545;SAS_AF=0.1288;AA=T|||;VT=SNP
6	30111863	rs9261503	G	A	100	PASS	AC=898;AF=0.179313;AN=5008;NS=2504;DP=19076;EAS_AF=0.2173;AMR_AF=0.2896;AFR_AF=0.1172;EUR_AF=0.2326;SAS_AF=0.091;AA=G|||;VT=SNP
6	30111932	rs9261504	C	T	100	PASS	AC=975;AF=0.194688;AN=5008;NS=2504;DP=19469;EAS_AF=0.2202;AMR_AF=0.3184;AFR_AF=0.1241;EUR_AF=0.2495;SAS_AF=0.1196;AA=C|||;VT=SNP
6	30112197	rs17188015	C	T	100	PASS	AC=862;AF=0.172125;AN=5008;NS=2504;DP=21465;EAS_AF=0.3522;AMR_AF=0.098;AFR_AF=0.0166;EUR_AF=0.1769;SAS_AF=0.2444;AA=C|||;VT=SNP
6	30112408	rs9261505	A	G	100	PASS	AC=898;AF=0.179313;AN=5008;NS=2504;DP=20415;EAS_AF=0.2173;AMR_AF=0.2896;AFR_AF=0.1172;EUR_AF=0.2326;SAS_AF=0.091;AA=G|||;VT=SNP
6	30112623	rs9261506	G	A	100	PASS	AC=369;AF=0.0736821;AN=5008;NS=2504;DP=20890;EAS_AF=0.131;AMR_AF=0.062;AFR_AF=0.0333;EUR_AF=0.0765;SAS_AF=0.0746;AA=G|||;VT=SNP
6	30112627	rs9261507	G	A	100	PASS	AC=1020;AF=0.203674;AN=5008;NS=2504;DP=20965;EAS_AF=0.2222;AMR_AF=0.3343;AFR_AF=0.1377;EUR_AF=0.2545;SAS_AF=0.1288;AA=A|||;VT=SNP
6	30112704	rs9261508	T	C	100	PASS	AC=1020;AF=0.203674;AN=5008;NS=2504;DP=21379;EAS_AF=0.2222;AMR_AF=0.3343;AFR_AF=0.1377;EUR_AF=0.2545;SAS_AF=0.1288;AA=C|||;VT=SNP
6	30112906	rs9261509	T	C	100	PASS	AC=1020;AF=0.203674;AN=5008;NS=2504;DP=18202;EAS_AF=0.2222;AMR_AF=0.3343;AFR_AF=0.1377;EUR_AF=0.2545;SAS_AF=0.1288;AA=C|||;VT=SNP
6	30113344	rs3815086	C	T	100	PASS	AC=1021;AF=0.203874;AN=5008;NS=2504;DP=17646;EAS_AF=0.2222;AMR_AF=0.3357;AFR_AF=0.1377;EUR_AF=0.2545;SAS_AF=0.1288;AA=T|||;VT=SNP
6	30113417	rs3815085	C	T	100	PASS	AC=1022;AF=0.204073;AN=5008;NS=2504;DP=19013;EAS_AF=0.2222;AMR_AF=0.3343;AFR_AF=0.1377;EUR_AF=0.2545;SAS_AF=0.1309;AA=T|||;VT=SNP
6	30113427	rs3815084	C	A	100	PASS	AC=1021;AF=0.203874;AN=5008;NS=2504;DP=18818;EAS_AF=0.2222;AMR_AF=0.3343;AFR_AF=0.1377;EUR_AF=0.2545;SAS_AF=0.1299;AA=A|||;VT=SNP
6	30113471	rs1541324	G	A	100	PASS	AC=1020;AF=0.203674;AN=5008;NS=2504;DP=19849;EAS_AF=0.2222;AMR_AF=0.3343;AFR_AF=0.1377;EUR_AF=0.2545;SAS_AF=0.1288;AA=A|||;VT=SNP
6	30113878	rs73426382	G	A	100	PASS	AC=369;AF=0.0736821;AN=5008;NS=2504;DP=14234;EAS_AF=0.0675;AMR_AF=0.0504;AFR_AF=0.1581;EUR_AF=0.0219;SAS_AF=0.0358;AA=A|||;VT=SNP;EX_TARGET
6	30113955	rs3815082	A	G	100	PASS	AC=1020;AF=0.203674;AN=5008;NS=2504;DP=16012;EAS_AF=0.2222;AMR_AF=0.3343;AFR_AF=0.1377;EUR_AF=0.2545;SAS_AF=0.1288;AA=G|||;VT=SNP
6	30114074	rs3815081	A	G	100	PASS	AC=863;AF=0.172324;AN=5008;NS=2504;DP=15450;EAS_AF=0.3552;AMR_AF=0.098;AFR_AF=0.0151;EUR_AF=0.1769;SAS_AF=0.2444;AA=A|||;VT=SNP
6	30114101	rs3815080	G	A	100	PASS	AC=1183;AF=0.236222;AN=5008;NS=2504;DP=14624;EAS_AF=0.2599;AMR_AF=0.3357;AFR_AF=0.1377;EUR_AF=0.2575;SAS_AF=0.2526;AA=A|||;VT=SNP
6	30114216	rs9261512	C	T	100	PASS	AC=850;AF=0.169728;AN=5008;NS=2504;DP=15042;EAS_AF=0.2183;AMR_AF=0.2853;AFR_AF=0.0809;EUR_AF=0.2346;SAS_AF=0.091;AA=T|||;VT=SNP
6	30114365	rs3815079	A	T	100	PASS	AC=840;AF=0.167732;AN=5008;NS=2504;DP=14349;EAS_AF=0.2173;AMR_AF=0.2882;AFR_AF=0.0802;EUR_AF=0.2306;SAS_AF=0.0849;AA=T|||;VT=SNP
6	30114402	rs3132124	A	T	100	PASS	AC=3274;AF=0.653754;AN=5008;NS=2504;DP=15037;EAS_AF=0.754;AMR_AF=0.5216;AFR_AF=0.6528;EUR_AF=0.5368;SAS_AF=0.7658;AA=A|||;VT=SNP
6	30114479	rs3815077	T	C	100	PASS	AC=378;AF=0.0754792;AN=5008;NS=2504;DP=15851;EAS_AF=0.131;AMR_AF=0.062;AFR_AF=0.0348;EUR_AF=0.0845;SAS_AF=0.0736;AA=T|||;VT=SNP
6	30114623	rs4959011	T	A	100	PASS	AC=1181;AF=0.235823;AN=5008;NS=2504;DP=20922;EAS_AF=0.2599;AMR_AF=0.3386;AFR_AF=0.1362;EUR_AF=0.2575;SAS_AF=0.2505;AA=A|||;VT=SNP
6	30114666	rs4959044	C	T	100	PASS	AC=890;AF=0.177716;AN=5008;NS=2504;DP=20324;EAS_AF=0.2173;AMR_AF=0.2925;AFR_AF=0.1157;EUR_AF=0.2326;SAS_AF=0.0828;AA=T|||;VT=SNP
6	30114845	rs4959012	T	C	100	PASS	AC=745;AF=0.148762;AN=5008;NS=2504;DP=18829;EAS_AF=0.2173;AMR_AF=0.2738;AFR_AF=0.0197;EUR_AF=0.2276;SAS_AF=0.0828;AA=T|||;VT=SNP;EX_TARGET
6	30114955	rs757262	C	T	100	PASS	AC=891;AF=0.177915;AN=5008;NS=2504;DP=21730;EAS_AF=0.2173;AMR_AF=0.2925;AFR_AF=0.1157;EUR_AF=0.2336;SAS_AF=0.0828;AA=C|||;VT=SNP;EX_TARGET
6	30115063	rs757261	G	A	100	PASS	AC=832;AF=0.166134;AN=5008;NS=2504;DP=21319;EAS_AF=0.2153;AMR_AF=0.2824;AFR_AF=0.0794;EUR_AF=0.2316;SAS_AF=0.0828;AA=G|||;VT=SNP
6	30115204	rs757260	C	T	100	PASS	AC=136;AF=0.0271565;AN=5008;NS=2504;DP=19581;EAS_AF=0.002;AMR_AF=0.0245;AFR_AF=0.0061;EUR_AF=0.0915;SAS_AF=0.0174;AA=C|||;VT=SNP
6	30115484	rs9261513	A	G	100	PASS	AC=1181;AF=0.235823;AN=5008;NS=2504;DP=21214;EAS_AF=0.2599;AMR_AF=0.3386;AFR_AF=0.1362;EUR_AF=0.2575;SAS_AF=0.2505;AA=G|||;VT=SNP;EX_TARGET
6	30115542	rs757259	G	A	100	PASS	AC=889;AF=0.177516;AN=5008;NS=2504;DP=20742;EAS_AF=0.2173;AMR_AF=0.2925;AFR_AF=0.1157;EUR_AF=0.2326;SAS_AF=0.0818;AA=G|||;VT=SNP;EX_TARGET
6	30115773	rs17188050	C	T	100	PASS	AC=196;AF=0.0391374;AN=5008;NS=2504;DP=20797;EAS_AF=0.0139;AMR_AF=0.0245;AFR_AF=0.1074;EUR_AF=0.0149;SAS_AF=0.0082;AA=T|||;VT=SNP
6	30115965	rs1573299	C	T	100	PASS	AC=890;AF=0.177716;AN=5008;NS=2504;DP=21269;EAS_AF=0.2173;AMR_AF=0.2925;AFR_AF=0.1157;EUR_AF=0.2326;SAS_AF=0.0828;AA=C|||;VT=SNP
6	30116160	rs1573298	G	C	100	PASS	AC=1181;AF=0.235823;AN=5008;NS=2504;DP=21547;EAS_AF=0.2599;AMR_AF=0.3386;AFR_AF=0.1362;EUR_AF=0.2575;SAS_AF=0.2505;AA=C|||;VT=SNP
6	30116341	rs1573297	C	T	100	PASS	AC=891;AF=0.177915;AN=5008;NS=2504;DP=18363;EAS_AF=0.2173;AMR_AF=0.2925;AFR_AF=0.1157;EUR_AF=0.2326;SAS_AF=0.0838;AA=T|||;VT=SNP
6	30116537	rs9261514	G	A	100	PASS	AC=890;AF=0.177716;AN=5008;NS=2504;DP=19861;EAS_AF=0.2173;AMR_AF=0.2925;AFR_AF=0.1157;EUR_AF=0.2326;SAS_AF=0.0828;AA=G|||;VT=SNP
6	30116566	rs9261516	G	A	100	PASS	AC=834;AF=0.166534;AN=5008;NS=2504;DP=19327;EAS_AF=0.2173;AMR_AF=0.2824;AFR_AF=0.0794;EUR_AF=0.2316;SAS_AF=0.0828;AA=G|||;VT=SNP
6	30116661	rs9261517	G	A	100	PASS	AC=890;AF=0.177716;AN=5008;NS=2504;DP=16202;EAS_AF=0.2173;AMR_AF=0.2925;AFR_AF=0.1157;EUR_AF=0.2326;SAS_AF=0.0828;AA=G|||;VT=SNP
6	30116771	rs9368622	C	T	100	PASS	AC=854;AF=0.170527;AN=5008;NS=2504;DP=18044;EAS_AF=0.3512;AMR_AF=0.0965;AFR_AF=0.0113;EUR_AF=0.1759;SAS_AF=0.2464;AA=C|||;VT=SNP
6	30116805	rs143617141	G	A	100	PASS	AC=107;AF=0.0213658;AN=5008;NS=2504;DP=18514;EAS_AF=0.0099;AMR_AF=0.0648;AFR_AF=0.0068;EUR_AF=0.0189;SAS_AF=0.0245;AA=G|||;VT=SNP
6	30116985	rs9261518	G	A	100	PASS	AC=1011;AF=0.201877;AN=5008;NS=2504;DP=19070;EAS_AF=0.2222;AMR_AF=0.3372;AFR_AF=0.1362;EUR_AF=0.2545;SAS_AF=0.1196;AA=g|||;VT=SNP
6	30117101	rs9261519	T	C	100	PASS	AC=1009;AF=0.201478;AN=5008;NS=2504;DP=18977;EAS_AF=0.2222;AMR_AF=0.3372;AFR_AF=0.1354;EUR_AF=0.2545;SAS_AF=0.1186;AA=C|||;VT=SNP
6	30117224	rs9261520	C	T	100	PASS	AC=369;AF=0.0736821;AN=5008;NS=2504;DP=16048;EAS_AF=0.131;AMR_AF=0.062;AFR_AF=0.0333;EUR_AF=0.0775;SAS_AF=0.0736;AA=C|||;VT=SNP
6	30117773	rs9261521	C	T	100	PASS	AC=890;AF=0.177716;AN=5008;NS=2504;DP=15760;EAS_AF=0.2173;AMR_AF=0.2925;AFR_AF=0.1157;EUR_AF=0.2326;SAS_AF=0.0828;AA=C|||;VT=SNP
6	30117781	rs9261522	T	C	100	PASS	AC=890;AF=0.177716;AN=5008;NS=2504;DP=15825;EAS_AF=0.2173;AMR_AF=0.2925;AFR_AF=0.1157;EUR_AF=0.2326;SAS_AF=0.0828;AA=T|||;VT=SNP
6	30117913	rs9261523	C	A	100	PASS	AC=1011;AF=0.201877;AN=5008;NS=2504;DP=17843;EAS_AF=0.2222;AMR_AF=0.3372;AFR_AF=0.1362;EUR_AF=0.2535;SAS_AF=0.1207;AA=A|||;VT=SNP
6	30117921	rs9261524	T	A	100	PASS	AC=889;AF=0.177516;AN=5008;NS=2504;DP=18013;EAS_AF=0.2173;AMR_AF=0.2925;AFR_AF=0.1157;EUR_AF=0.2316;SAS_AF=0.0828;AA=T|||;VT=SNP
6	30118128	rs9261525	T	C	100	PASS	AC=1013;AF=0.202276;AN=5008;NS=2504;DP=20821;EAS_AF=0.2232;AMR_AF=0.3372;AFR_AF=0.1369;EUR_AF=0.2545;SAS_AF=0.1196;AA=C|||;VT=SNP
6	30118360	rs1557611	C	T	100	PASS	AC=890;AF=0.177716;AN=5008;NS=2504;DP=20979;EAS_AF=0.2173;AMR_AF=0.2925;AFR_AF=0.1157;EUR_AF=0.2326;SAS_AF=0.0828;AA=T|||;VT=SNP
6	30118488	rs1557610	T	A	100	PASS	AC=833;AF=0.166334;AN=5008;NS=2504;DP=20556;EAS_AF=0.2173;AMR_AF=0.2824;AFR_AF=0.0794;EUR_AF=0.2306;SAS_AF=0.0828;AA=T|||;VT=SNP
6	30118489	rs1557609	T	C	100	PASS	AC=1011;AF=0.201877;AN=5008;NS=2504;DP=20700;EAS_AF=0.2222;AMR_AF=0.3372;AFR_AF=0.1362;EUR_AF=0.2535;SAS_AF=0.1207;AA=C|||;VT=SNP
6	30118582	rs1557608	T	G	100	PASS	AC=1366;AF=0.272764;AN=5008;NS=2504;DP=18999;EAS_AF=0.2599;AMR_AF=0.3631;AFR_AF=0.2481;EUR_AF=0.2913;SAS_AF=0.2362;AA=G|||;VT=SNP
6	30118637	rs1557607	A	G	100	PASS	AC=893;AF=0.178315;AN=5008;NS=2504;DP=19318;EAS_AF=0.2183;AMR_AF=0.2925;AFR_AF=0.1172;EUR_AF=0.2326;SAS_AF=0.0828;AA=G|||;VT=SNP
6	30118658	rs2244066	G	A	100	PASS	AC=923;AF=0.184305;AN=5008;NS=2504;DP=20006;EAS_AF=0.1071;AMR_AF=0.1455;AFR_AF=0.2897;EUR_AF=0.1312;SAS_AF=0.2035;AA=G|||;VT=SNP
6	30118707	rs4392759	G	A	100	PASS	AC=834;AF=0.166534;AN=5008;NS=2504;DP=21884;EAS_AF=0.2173;AMR_AF=0.2824;AFR_AF=0.0794;EUR_AF=0.2316;SAS_AF=0.0828;AA=G|||;VT=SNP
6	30119275	rs9261526	G	A	100	PASS	AC=959;AF=0.191494;AN=5008;NS=2504;DP=19239;EAS_AF=0.2183;AMR_AF=0.3184;AFR_AF=0.1225;EUR_AF=0.2485;SAS_AF=0.1084;AA=A|||;VT=SNP
6	30119392	rs9261527	G	A	100	PASS	AC=1005;AF=0.200679;AN=5008;NS=2504;DP=21732;EAS_AF=0.2202;AMR_AF=0.3343;AFR_AF=0.1362;EUR_AF=0.2545;SAS_AF=0.1176;AA=A|||;VT=SNP
6	30119429	rs9261528	T	G	100	PASS	AC=1006;AF=0.200879;AN=5008;NS=2504;DP=20525;EAS_AF=0.2202;AMR_AF=0.3357;AFR_AF=0.1362;EUR_AF=0.2545;SAS_AF=0.1176;AA=G|||;VT=SNP
6	30120134	rs9261529	T	C	100	PASS	AC=959;AF=0.191494;AN=5008;NS=2504;DP=21120;EAS_AF=0.2183;AMR_AF=0.3184;AFR_AF=0.1225;EUR_AF=0.2485;SAS_AF=0.1084;AA=T|||;VT=SNP
6	30120164	rs9261530	G	C	100	PASS	AC=959;AF=0.191494;AN=5008;NS=2504;DP=21474;EAS_AF=0.2183;AMR_AF=0.3184;AFR_AF=0.1225;EUR_AF=0.2485;SAS_AF=0.1084;AA=G|||;VT=SNP
6	30120268	rs9261531	C	T	100	PASS	AC=959;AF=0.191494;AN=5008;NS=2504;DP=20701;EAS_AF=0.2183;AMR_AF=0.3184;AFR_AF=0.1225;EUR_AF=0.2485;SAS_AF=0.1084;AA=C|||;VT=SNP
6	30120450	rs2285796	G	T	100	PASS	AC=959;AF=0.191494;AN=5008;NS=2504;DP=20483;EAS_AF=0.2183;AMR_AF=0.3184;AFR_AF=0.1225;EUR_AF=0.2485;SAS_AF=0.1084;AA=G|||;VT=SNP
6	30120563	rs2257914	C	A	100	PASS	AC=928;AF=0.185304;AN=5008;NS=2504;DP=22662;EAS_AF=0.1071;AMR_AF=0.1484;AFR_AF=0.2897;EUR_AF=0.1342;SAS_AF=0.2035;AA=C|||;VT=SNP
6	30120633	rs2857433	T	G	100	PASS	AC=959;AF=0.191494;AN=5008;NS=2504;DP=21288;EAS_AF=0.2183;AMR_AF=0.3184;AFR_AF=0.1225;EUR_AF=0.2485;SAS_AF=0.1084;AA=G|||;VT=SNP
6	30120912	rs2285795	C	T	100	PASS	AC=1064;AF=0.21246;AN=5008;NS=2504;DP=19907;EAS_AF=0.2718;AMR_AF=0.33;AFR_AF=0.1286;EUR_AF=0.2565;SAS_AF=0.136;AA=T|||;VT=SNP
6	30120945	rs9261532	T	G	100	PASS	AC=960;AF=0.191693;AN=5008;NS=2504;DP=19853;EAS_AF=0.2183;AMR_AF=0.3184;AFR_AF=0.1233;EUR_AF=0.2485;SAS_AF=0.1084;AA=G|||;VT=SNP
6	30121048	rs2517655	C	T	100	PASS	AC=827;AF=0.165136;AN=5008;NS=2504;DP=19378;EAS_AF=0.2153;AMR_AF=0.2795;AFR_AF=0.0794;EUR_AF=0.2316;SAS_AF=0.0798;AA=C|||;VT=SNP
6	30121066	rs2508031	C	T	100	PASS	AC=1005;AF=0.200679;AN=5008;NS=2504;DP=19109;EAS_AF=0.2202;AMR_AF=0.3343;AFR_AF=0.1362;EUR_AF=0.2545;SAS_AF=0.1176;AA=C|||;VT=SNP
6	30121096	rs2508030	C	T	100	PASS	AC=960;AF=0.191693;AN=5008;NS=2504;DP=19047;EAS_AF=0.2183;AMR_AF=0.3184;AFR_AF=0.1233;EUR_AF=0.2485;SAS_AF=0.1084;AA=C|||;VT=SNP
6	30121185	rs2517653	G	A	100	PASS	AC=1030;AF=0.205671;AN=5008;NS=2504;DP=19181;EAS_AF=0.2262;AMR_AF=0.3343;AFR_AF=0.1233;EUR_AF=0.2644;SAS_AF=0.1442;AA=G|||;VT=SNP
6	30121258	rs9261533	T	C	100	PASS	AC=968;AF=0.193291;AN=5008;NS=2504;DP=19952;EAS_AF=0.2183;AMR_AF=0.3228;AFR_AF=0.1233;EUR_AF=0.2515;SAS_AF=0.1104;AA=T|||;VT=SNP
6	30121460	rs2022065	C	T	100	PASS	AC=1282;AF=0.25599;AN=5008;NS=2504;DP=19231;EAS_AF=0.3423;AMR_AF=0.3833;AFR_AF=0.1573;EUR_AF=0.3121;SAS_AF=0.1524;AA=T|||;VT=SNP
6	30121605	rs3734840	T	C	100	PASS	AC=1029;AF=0.205471;AN=5008;NS=2504;DP=19140;EAS_AF=0.4048;AMR_AF=0.1427;AFR_AF=0.025;EUR_AF=0.2177;SAS_AF=0.2761;AA=T|||;VT=SNP;EX_TARGET
6	30122433	rs59424499	G	A	100	PASS	AC=617;AF=0.123203;AN=5008;NS=2504;DP=21009;EAS_AF=0.1885;AMR_AF=0.0793;AFR_AF=0.1558;EUR_AF=0.0666;SAS_AF=0.1012;AA=g|||;VT=SNP
6	30122575	rs2517646	C	T	100	PASS	AC=3184;AF=0.635783;AN=5008;NS=2504;DP=19582;EAS_AF=0.8343;AMR_AF=0.6513;AFR_AF=0.4516;EUR_AF=0.6471;SAS_AF=0.6575;AA=t|||;VT=SNP
6	30122593	rs114670614	C	T	100	PASS	AC=316;AF=0.063099;AN=5008;NS=2504;DP=19521;EAS_AF=0.0357;AMR_AF=0.0346;AFR_AF=0.0598;EUR_AF=0.0219;SAS_AF=0.1585;AA=t|||;VT=SNP
6	30122623	rs2517645	T	C	100	PASS	AC=748;AF=0.149361;AN=5008;NS=2504;DP=19135;EAS_AF=0.0784;AMR_AF=0.1571;AFR_AF=0.1725;EUR_AF=0.1312;SAS_AF=0.2045;AA=c|||;VT=SNP
6	30122657	rs2523735	C	G	100	PASS	AC=415;AF=0.0828674;AN=5008;NS=2504;DP=19282;EAS_AF=0.0357;AMR_AF=0.0548;AFR_AF=0.0643;EUR_AF=0.0994;SAS_AF=0.1595;AA=g|||;VT=SNP
6	30125537	rs1967	C	T	100	PASS	AC=948;AF=0.189297;AN=5008;NS=2504;DP=16972;EAS_AF=0.0962;AMR_AF=0.1383;AFR_AF=0.292;EUR_AF=0.1272;SAS_AF=0.2464;AA=C|||;VT=SNP
6	30125594	rs115755966	T	C	100	PASS	AC=317;AF=0.0632987;AN=5008;NS=2504;DP=16922;EAS_AF=0.0357;AMR_AF=0.0346;AFR_AF=0.0598;EUR_AF=0.0219;SAS_AF=0.1595;AA=C|||;VT=SNP
6	30127212	rs17470302	T	C	100	PASS	AC=317;AF=0.0632987;AN=5008;NS=2504;DP=18778;EAS_AF=0.0357;AMR_AF=0.0346;AFR_AF=0.0598;EUR_AF=0.0219;SAS_AF=0.1595;AA=C|||;VT=SNP
6	30127323	rs9261535	G	A	100	PASS	AC=743;AF=0.148363;AN=5008;NS=2504;DP=18296;EAS_AF=0.2123;AMR_AF=0.2752;AFR_AF=0.0204;EUR_AF=0.2286;SAS_AF=0.0828;AA=G|||;VT=SNP
6	30128122	rs73426399	C	T	100	PASS	AC=140;AF=0.0279553;AN=5008;NS=2504;DP=21360;EAS_AF=0.0139;AMR_AF=0.0144;AFR_AF=0.0711;EUR_AF=0.0139;SAS_AF=0.0082;AA=C|||;VT=SNP
6	30129137	rs41272583	G	A	100	PASS	AC=317;AF=0.0632987;AN=5008;NS=2504;DP=18597;EAS_AF=0.0357;AMR_AF=0.0346;AFR_AF=0.0605;EUR_AF=0.0219;SAS_AF=0.1585;AA=A|||;VT=SNP
6	30129271	rs116591166	C	T	100	PASS	AC=312;AF=0.0623003;AN=5008;NS=2504;DP=20950;EAS_AF=0.0357;AMR_AF=0.0346;AFR_AF=0.0605;EUR_AF=0.0219;SAS_AF=0.1534;AA=-|||;VT=SNP
6	30129676	rs2523734	A	C	100	PASS	AC=953;AF=0.190296;AN=5008;NS=2504;DP=18024;EAS_AF=0.0972;AMR_AF=0.1499;AFR_AF=0.2776;EUR_AF=0.1332;SAS_AF=0.2556;AA=A|||;VT=SNP
6	30131123	rs17188113	T	G	100	PASS	AC=865;AF=0.172724;AN=5008;NS=2504;DP=16491;EAS_AF=0.3562;AMR_AF=0.0994;AFR_AF=0.0113;EUR_AF=0.1809;SAS_AF=0.2454;AA=T|||;VT=SNP
6	30131515	rs2523733	C	A	100	PASS	AC=912;AF=0.182109;AN=5008;NS=2504;DP=17556;EAS_AF=0.0952;AMR_AF=0.1354;AFR_AF=0.2655;EUR_AF=0.1272;SAS_AF=0.2485;AA=C|||;VT=SNP;EX_TARGET
6	30131527	rs11961941	G	T	100	PASS	AC=137;AF=0.0273562;AN=5008;NS=2504;DP=16858;EAS_AF=0.0139;AMR_AF=0.0144;AFR_AF=0.0688;EUR_AF=0.0139;SAS_AF=0.0082;AA=G|||;VT=SNP;EX_TARGET
6	30131546	rs17194460	A	G	100	PASS	AC=1195;AF=0.238618;AN=5008;NS=2504;DP=16933;EAS_AF=0.3929;AMR_AF=0.1383;AFR_AF=0.0787;EUR_AF=0.2038;SAS_AF=0.4029;AA=G|||;VT=SNP;EX_TARGET
6	30132035	rs2074477	G	A	100	PASS	AC=864;AF=0.172524;AN=5008;NS=2504;DP=19072;EAS_AF=0.3571;AMR_AF=0.0994;AFR_AF=0.0113;EUR_AF=0.1789;SAS_AF=0.2454;AA=G|||;VT=SNP
6	30132100	rs41272587	G	C	100	PASS	AC=864;AF=0.172524;AN=5008;NS=2504;DP=19455;EAS_AF=0.3571;AMR_AF=0.0994;AFR_AF=0.0113;EUR_AF=0.1789;SAS_AF=0.2454;AA=G|||;VT=SNP
6	30132445	rs56307380	C	A	100	PASS	AC=871;AF=0.173922;AN=5008;NS=2504;DP=21447;EAS_AF=0.3571;AMR_AF=0.1023;AFR_AF=0.0136;EUR_AF=0.1809;SAS_AF=0.2454;AA=C|||;VT=SNP
6	30132827	rs1008403	T	C	100	PASS	AC=1194;AF=0.238419;AN=5008;NS=2504;DP=21413;EAS_AF=0.3919;AMR_AF=0.1383;AFR_AF=0.0787;EUR_AF=0.2028;SAS_AF=0.4039;AA=C|||;VT=SNP
6	30133017	rs1123966	C	G	100	PASS	AC=912;AF=0.182109;AN=5008;NS=2504;DP=18833;EAS_AF=0.0952;AMR_AF=0.1354;AFR_AF=0.2655;EUR_AF=0.1272;SAS_AF=0.2485;AA=C|||;VT=SNP
6	30133403	rs4282437	G	A	100	PASS	AC=872;AF=0.174121;AN=5008;NS=2504;DP=21161;EAS_AF=0.3571;AMR_AF=0.1023;AFR_AF=0.0136;EUR_AF=0.1819;SAS_AF=0.2454;AA=G|||;VT=SNP
6	30134330	rs9261537	A	G	100	PASS	AC=3934;AF=0.785543;AN=5008;NS=2504;DP=20913;EAS_AF=0.8879;AMR_AF=0.7147;AFR_AF=0.6861;EUR_AF=0.7734;SAS_AF=0.8773;AA=A|||;VT=SNP
6	30135102	rs17188127	C	T	100	PASS	AC=39;AF=0.00778754;AN=5008;NS=2504;DP=19256;EAS_AF=0.0139;AMR_AF=0.0058;AFR_AF=0;EUR_AF=0.0129;SAS_AF=0.0082;AA=C|||;VT=SNP
6	30135977	rs9368624	G	A	100	PASS	AC=1187;AF=0.237021;AN=5008;NS=2504;DP=20547;EAS_AF=0.3919;AMR_AF=0.1383;AFR_AF=0.0787;EUR_AF=0.2028;SAS_AF=0.3967;AA=A|||;VT=SNP
6	30137863	rs2074476	T	C	100	PASS	AC=196;AF=0.0391374;AN=5008;NS=2504;DP=20797;EAS_AF=0.0685;AMR_AF=0.0706;AFR_AF=0.0076;EUR_AF=0.0229;SAS_AF=0.046;AA=T|||;VT=SNP
6	30137866	rs2107195	A	G	100	PASS	AC=862;AF=0.172125;AN=5008;NS=2504;DP=20787;EAS_AF=0.0595;AMR_AF=0.1311;AFR_AF=0.2731;EUR_AF=0.1243;SAS_AF=0.2301;AA=a|||;VT=SNP
6	30137890	rs2074475	T	C	100	PASS	AC=125;AF=0.0249601;AN=5008;NS=2504;DP=20831;EAS_AF=0.0327;AMR_AF=0.0605;AFR_AF=0.003;EUR_AF=0.0189;SAS_AF=0.0276;AA=t|||;VT=SNP
6	30138162	rs1029239	C	G	100	PASS	AC=2409;AF=0.48103;AN=5008;NS=2504;DP=20718;EAS_AF=0.4891;AMR_AF=0.3285;AFR_AF=0.4448;EUR_AF=0.4423;SAS_AF=0.6697;AA=G|||;VT=SNP
6	30138645	rs1029238	G	A	100	PASS	AC=694;AF=0.138578;AN=5008;NS=2504;DP=19754;EAS_AF=0.1885;AMR_AF=0.1023;AFR_AF=0.1634;EUR_AF=0.0994;SAS_AF=0.1196;AA=G|||;VT=SNP
6	30138662	rs1029237	C	T	100	PASS	AC=747;AF=0.149161;AN=5008;NS=2504;DP=19510;EAS_AF=0.2103;AMR_AF=0.2752;AFR_AF=0.0204;EUR_AF=0.2286;SAS_AF=0.089;AA=C|||;VT=SNP
6	30138853	rs41272591	C	A	100	PASS	AC=868;AF=0.173323;AN=5008;NS=2504;DP=19268;EAS_AF=0.3552;AMR_AF=0.1023;AFR_AF=0.0136;EUR_AF=0.1809;SAS_AF=0.2444;AA=C|||;VT=SNP
6	30139699	rs929156	G	A	100	PASS	AC=929;AF=0.185503;AN=5008;NS=2504;DP=13922;EAS_AF=0.2123;AMR_AF=0.3141;AFR_AF=0.0968;EUR_AF=0.2535;SAS_AF=0.1166;AA=A|||;VT=SNP;EX_TARGET
6	30140342	rs1063280	T	C	100	PASS	AC=4592;AF=0.916933;AN=5008;NS=2504;DP=15823;EAS_AF=0.9325;AMR_AF=0.8588;AFR_AF=0.9697;EUR_AF=0.8698;SAS_AF=0.9192;AA=C|||;VT=SNP
6	30140525	rs6905949	T	C	100	PASS	AC=937;AF=0.187101;AN=5008;NS=2504;DP=21141;EAS_AF=0.2093;AMR_AF=0.121;AFR_AF=0.1558;EUR_AF=0.1581;SAS_AF=0.2832;AA=T|||;VT=SNP
6	30140913	rs2844787	G	T	100	PASS	AC=3746;AF=0.748003;AN=5008;NS=2504;DP=20389;EAS_AF=0.8532;AMR_AF=0.7176;AFR_AF=0.6127;EUR_AF=0.7843;SAS_AF=0.8067;AA=T|||;VT=SNP
6	30141042	rs9380156	A	G	100	PASS	AC=891;AF=0.177915;AN=5008;NS=2504;DP=19620;EAS_AF=0.377;AMR_AF=0.1023;AFR_AF=0.0136;EUR_AF=0.1809;SAS_AF=0.2454;AA=A|||;VT=SNP
6	30142253	rs757258	T	C	100	PASS	AC=652;AF=0.130192;AN=5008;NS=2504;DP=17790;EAS_AF=0.0754;AMR_AF=0.1066;AFR_AF=0.2655;EUR_AF=0.0676;SAS_AF=0.0849;AA=T|||;VT=SNP
6	30142458	rs757257	G	A	100	PASS	AC=1843;AF=0.368011;AN=5008;NS=2504;DP=17287;EAS_AF=0.2708;AMR_AF=0.4726;AFR_AF=0.4576;EUR_AF=0.4284;SAS_AF=0.2106;AA=G|||;VT=SNP
6	30142690	rs957765	G	A	100	PASS	AC=725;AF=0.144768;AN=5008;NS=2504;DP=17960;EAS_AF=0.1915;AMR_AF=0.2752;AFR_AF=0.0212;EUR_AF=0.2296;SAS_AF=0.0838;AA=G|||;VT=SNP
6	30142999	rs2394737	A	G	100	PASS	AC=2040;AF=0.407348;AN=5008;NS=2504;DP=19446;EAS_AF=0.3016;AMR_AF=0.4755;AFR_AF=0.4811;EUR_AF=0.4344;SAS_AF=0.3405;AA=G|||;VT=SNP
6	30144420	rs2844786	C	A	100	PASS	AC=1462;AF=0.291933;AN=5008;NS=2504;DP=17333;EAS_AF=0.2679;AMR_AF=0.3991;AFR_AF=0.3343;EUR_AF=0.3062;SAS_AF=0.1687;AA=C|||;VT=SNP
6	30145083	rs9261539	G	A	100	PASS	AC=2035;AF=0.40635;AN=5008;NS=2504;DP=20308;EAS_AF=0.3016;AMR_AF=0.4755;AFR_AF=0.4781;EUR_AF=0.4334;SAS_AF=0.3405;AA=A|||;VT=SNP
6	30145346	rs59378373	A	C	100	PASS	AC=138;AF=0.0275559;AN=5008;NS=2504;DP=18957;EAS_AF=0.0139;AMR_AF=0.0144;AFR_AF=0.0696;EUR_AF=0.0139;SAS_AF=0.0082;AA=A|||;VT=SNP
6	30145740	rs7774730	C	A	100	PASS	AC=2039;AF=0.407149;AN=5008;NS=2504;DP=18801;EAS_AF=0.3016;AMR_AF=0.4755;AFR_AF=0.4811;EUR_AF=0.4334;SAS_AF=0.3405;AA=A|||;VT=SNP
6	30145807	rs9391677	G	A	100	PASS	AC=880;AF=0.175719;AN=5008;NS=2504;DP=18561;EAS_AF=0.376;AMR_AF=0.0994;AFR_AF=0.0083;EUR_AF=0.1789;SAS_AF=0.2464;AA=G|||;VT=SNP
6	30146019	rs9261541	G	T	100	PASS	AC=4592;AF=0.916933;AN=5008;NS=2504;DP=16118;EAS_AF=0.9325;AMR_AF=0.8588;AFR_AF=0.9697;EUR_AF=0.8698;SAS_AF=0.9192;AA=T|||;VT=SNP
6	30146497	rs9261542	G	A	100	PASS	AC=4509;AF=0.900359;AN=5008;NS=2504;DP=15715;EAS_AF=0.9325;AMR_AF=0.8545;AFR_AF=0.9092;EUR_AF=0.8698;SAS_AF=0.9192;AA=A|||;VT=SNP
6	30146650	rs9261543	A	G	100	PASS	AC=2039;AF=0.407149;AN=5008;NS=2504;DP=15346;EAS_AF=0.3016;AMR_AF=0.4755;AFR_AF=0.4811;EUR_AF=0.4334;SAS_AF=0.3405;AA=G|||;VT=SNP
6	30146733	rs2508029	C	T	100	PASS	AC=1460;AF=0.291534;AN=5008;NS=2504;DP=17365;EAS_AF=0.2679;AMR_AF=0.3977;AFR_AF=0.3343;EUR_AF=0.3052;SAS_AF=0.1687;AA=C|||;VT=SNP
6	30147356	rs7763162	G	T	100	PASS	AC=1843;AF=0.368011;AN=5008;NS=2504;DP=19126;EAS_AF=0.2708;AMR_AF=0.4726;AFR_AF=0.4576;EUR_AF=0.4284;SAS_AF=0.2106;AA=G|||;VT=SNP
6	30147494	rs13194768	G	A	100	PASS	AC=730;AF=0.145767;AN=5008;NS=2504;DP=19864;EAS_AF=0.1974;AMR_AF=0.2752;AFR_AF=0.0204;EUR_AF=0.2286;SAS_AF=0.0849;AA=G|||;VT=SNP
6	30147689	rs28743267	T	G	100	PASS	AC=138;AF=0.0275559;AN=5008;NS=2504;DP=18587;EAS_AF=0.002;AMR_AF=0.0259;AFR_AF=0.0068;EUR_AF=0.0915;SAS_AF=0.0174;AA=T|||;VT=SNP
6	30148434	rs2844784	C	T	100	PASS	AC=658;AF=0.13139;AN=5008;NS=2504;DP=13010;EAS_AF=0.0754;AMR_AF=0.1066;AFR_AF=0.27;EUR_AF=0.0676;SAS_AF=0.0849;AA=C|||;VT=SNP
6	30148461	rs9261546	G	C	100	PASS	AC=1843;AF=0.368011;AN=5008;NS=2504;DP=12068;EAS_AF=0.2708;AMR_AF=0.4726;AFR_AF=0.4576;EUR_AF=0.4284;SAS_AF=0.2106;AA=A|||;VT=SNP
6	30149251	rs2107196	T	A	100	PASS	AC=1428;AF=0.285144;AN=5008;NS=2504;DP=20116;EAS_AF=0.2688;AMR_AF=0.3876;AFR_AF=0.3154;EUR_AF=0.3042;SAS_AF=0.1687;AA=T|||;VT=SNP
6	30150043	rs2844782	G	T	100	PASS	AC=1428;AF=0.285144;AN=5008;NS=2504;DP=18026;EAS_AF=0.2669;AMR_AF=0.3876;AFR_AF=0.3169;EUR_AF=0.3042;SAS_AF=0.1687;AA=G|||;VT=SNP
6	30151143	rs7764012	G	A	100	PASS	AC=1849;AF=0.369209;AN=5008;NS=2504;DP=18255;EAS_AF=0.2708;AMR_AF=0.4726;AFR_AF=0.4576;EUR_AF=0.4284;SAS_AF=0.2168;AA=G|||;VT=SNP
6	30151370	rs2428504	T	C	100	PASS	AC=652;AF=0.130192;AN=5008;NS=2504;DP=18733;EAS_AF=0.0754;AMR_AF=0.1066;AFR_AF=0.2655;EUR_AF=0.0676;SAS_AF=0.0849;AA=T|||;VT=SNP
6	30151618	rs148544965	C	T	100	PASS	AC=240;AF=0.0479233;AN=5008;NS=2504;DP=12070;EAS_AF=0.0575;AMR_AF=0.0231;AFR_AF=0.0809;EUR_AF=0.0149;SAS_AF=0.045;AA=C|||;VT=SNP
6	30152033	rs9366754	G	C	100	PASS	AC=888;AF=0.177316;AN=5008;NS=2504;DP=18229;EAS_AF=0.376;AMR_AF=0.1037;AFR_AF=0.0113;EUR_AF=0.1799;SAS_AF=0.2464;AA=G|||;VT=SNP
6	30152048	rs80150668	G	C	100	PASS	AC=240;AF=0.0479233;AN=5008;NS=2504;DP=18580;EAS_AF=0.0575;AMR_AF=0.0231;AFR_AF=0.0809;EUR_AF=0.0149;SAS_AF=0.045;AA=G|||;VT=SNP
6	30152115	rs2239530	C	G	100	PASS	AC=719;AF=0.14357;AN=5008;NS=2504;DP=20872;EAS_AF=0.1915;AMR_AF=0.2738;AFR_AF=0.0144;EUR_AF=0.2286;SAS_AF=0.089;AA=C|||;VT=SNP
6	30152367	rs7843	A	G	100	PASS	AC=727;AF=0.145168;AN=5008;NS=2504;DP=20931;EAS_AF=0.1915;AMR_AF=0.2738;AFR_AF=0.0204;EUR_AF=0.2286;SAS_AF=0.089;AA=A|||;VT=SNP
6	30152789	rs1042338	C	T	100	PASS	AC=838;AF=0.167332;AN=5008;NS=2504;DP=20044;EAS_AF=0.1935;AMR_AF=0.3055;AFR_AF=0.0499;EUR_AF=0.2495;SAS_AF=0.1166;AA=C|||;VT=SNP
6	30154199	rs2074473	T	C	100	PASS	AC=1911;AF=0.381589;AN=5008;NS=2504;DP=17250;EAS_AF=0.2837;AMR_AF=0.4827;AFR_AF=0.4788;EUR_AF=0.4334;SAS_AF=0.226;AA=C|||;VT=SNP;EX_TARGET
6	30154910	rs12175655	C	T	100	PASS	AC=890;AF=0.177716;AN=5008;NS=2504;DP=21631;EAS_AF=0.377;AMR_AF=0.1037;AFR_AF=0.0113;EUR_AF=0.1799;SAS_AF=0.2474;AA=C|||;VT=SNP
6	30155108	rs6457164	C	T	100	PASS	AC=1958;AF=0.390974;AN=5008;NS=2504;DP=21008;EAS_AF=0.3016;AMR_AF=0.4625;AFR_AF=0.4289;EUR_AF=0.4304;SAS_AF=0.3405;AA=T|||;VT=SNP
6	30155131	rs6457165	A	G	100	PASS	AC=2019;AF=0.403155;AN=5008;NS=2504;DP=20343;EAS_AF=0.3016;AMR_AF=0.4741;AFR_AF=0.4667;EUR_AF=0.4334;SAS_AF=0.3405;AA=a|||;VT=SNP
6	30155146	rs116960804	C	G	100	PASS	AC=121;AF=0.0241613;AN=5008;NS=2504;DP=20405;EAS_AF=0.0327;AMR_AF=0.0562;AFR_AF=0.003;EUR_AF=0.0179;SAS_AF=0.0276;AA=C|||;VT=SNP
6	30155313	rs6457167	C	T	100	PASS	AC=1991;AF=0.397564;AN=5008;NS=2504;DP=20113;EAS_AF=0.3016;AMR_AF=0.4726;AFR_AF=0.4478;EUR_AF=0.4314;SAS_AF=0.3405;AA=C|||;VT=SNP
6	30156496	rs2074472	T	A	100	PASS	AC=1524;AF=0.304313;AN=5008;NS=2504;DP=18982;EAS_AF=0.2688;AMR_AF=0.4222;AFR_AF=0.3351;EUR_AF=0.3181;SAS_AF=0.2014;AA=T|||;VT=SNP
6	30156802	rs2074471	G	A	100	PASS	AC=130;AF=0.0259585;AN=5008;NS=2504;DP=17553;EAS_AF=0.0327;AMR_AF=0.062;AFR_AF=0.0076;EUR_AF=0.0209;SAS_AF=0.0235;AA=G|||;VT=SNP
6	30157654	rs765977	G	A	100	PASS	AC=1991;AF=0.397564;AN=5008;NS=2504;DP=21027;EAS_AF=0.3016;AMR_AF=0.4726;AFR_AF=0.4478;EUR_AF=0.4314;SAS_AF=0.3405;AA=G|||;VT=SNP
6	30159039	rs718254	C	G	100	PASS	AC=1986;AF=0.396565;AN=5008;NS=2504;DP=17843;EAS_AF=0.3016;AMR_AF=0.464;AFR_AF=0.4478;EUR_AF=0.4324;SAS_AF=0.3405;AA=G|||;VT=SNP
6	30159854	rs2284164	A	C	100	PASS	AC=1985;AF=0.396366;AN=5008;NS=2504;DP=16851;EAS_AF=0.3016;AMR_AF=0.464;AFR_AF=0.447;EUR_AF=0.4324;SAS_AF=0.3405;AA=C|||;VT=SNP
6	30160055	rs2284165	G	C	100	PASS	AC=4087;AF=0.816094;AN=5008;NS=2504;DP=16943;EAS_AF=0.8859;AMR_AF=0.7378;AFR_AF=0.7776;EUR_AF=0.7972;SAS_AF=0.8712;AA=C|||;VT=SNP
6	30161205	rs7382110	T	C	100	PASS	AC=2002;AF=0.39976;AN=5008;NS=2504;DP=12728;EAS_AF=0.3016;AMR_AF=0.464;AFR_AF=0.4576;EUR_AF=0.4324;SAS_AF=0.3436;AA=C|||;VT=SNP
6	30161470	rs114178096	A	G	100	PASS	AC=240;AF=0.0479233;AN=5008;NS=2504;DP=16883;EAS_AF=0.0575;AMR_AF=0.0231;AFR_AF=0.0809;EUR_AF=0.0149;SAS_AF=0.045;AA=A|||;VT=SNP
6	30161509	rs7383511	C	T	100	PASS	AC=1807;AF=0.360823;AN=5008;NS=2504;DP=16410;EAS_AF=0.2708;AMR_AF=0.4611;AFR_AF=0.4327;EUR_AF=0.4274;SAS_AF=0.2168;AA=C|||;VT=SNP
6	30162458	rs2517616	C	G	100	PASS	AC=838;AF=0.167332;AN=5008;NS=2504;DP=13793;EAS_AF=0.1935;AMR_AF=0.3055;AFR_AF=0.0499;EUR_AF=0.2495;SAS_AF=0.1166;AA=C|||;VT=SNP
6	30162809	rs4711211	A	G	100	PASS	AC=727;AF=0.145168;AN=5008;NS=2504;DP=18541;EAS_AF=0.1915;AMR_AF=0.2738;AFR_AF=0.0204;EUR_AF=0.2286;SAS_AF=0.089;AA=A|||;VT=SNP
6	30163955	rs2517614	G	A	100	PASS	AC=969;AF=0.19349;AN=5008;NS=2504;DP=16052;EAS_AF=0.0774;AMR_AF=0.1556;AFR_AF=0.3828;EUR_AF=0.1779;SAS_AF=0.1002;AA=G|||;VT=SNP
6	30164497	rs61748990	G	A	100	PASS	AC=234;AF=0.0467252;AN=5008;NS=2504;DP=19249;EAS_AF=0.0575;AMR_AF=0.0231;AFR_AF=0.0764;EUR_AF=0.0149;SAS_AF=0.045;AA=G|||;VT=SNP;EX_TARGET
6	30165273	rs2523722	C	T	100	PASS	AC=969;AF=0.19349;AN=5008;NS=2504;DP=18272;EAS_AF=0.0774;AMR_AF=0.1556;AFR_AF=0.3828;EUR_AF=0.1779;SAS_AF=0.1002;AA=C|||;VT=SNP
6	30165316	rs3778622	T	A	100	PASS	AC=719;AF=0.14357;AN=5008;NS=2504;DP=17602;EAS_AF=0.1915;AMR_AF=0.2738;AFR_AF=0.0144;EUR_AF=0.2286;SAS_AF=0.089;AA=T|||;VT=SNP
6	30166266	rs2523721	C	T	100	PASS	AC=1153;AF=0.230232;AN=5008;NS=2504;DP=20227;EAS_AF=0.1081;AMR_AF=0.1585;AFR_AF=0.4017;EUR_AF=0.1829;SAS_AF=0.2239;AA=T|||;VT=SNP;EX_TARGET
6	30166935	rs2072107	G	A	100	PASS	AC=636;AF=0.126997;AN=5008;NS=2504;DP=18855;EAS_AF=0.1508;AMR_AF=0.0922;AFR_AF=0.0386;EUR_AF=0.1372;SAS_AF=0.2362;AA=G|||;VT=SNP
6	30167294	rs9261558	C	T	100	PASS	AC=4446;AF=0.88778;AN=5008;NS=2504;DP=18332;EAS_AF=0.9296;AMR_AF=0.8386;AFR_AF=0.9085;EUR_AF=0.8519;SAS_AF=0.8885;AA=c|||;VT=SNP
6	30167476	rs9357094	T	C	100	PASS	AC=731;AF=0.145966;AN=5008;NS=2504;DP=13259;EAS_AF=0.1915;AMR_AF=0.2738;AFR_AF=0.0212;EUR_AF=0.2316;SAS_AF=0.089;AA=T|||;VT=SNP
6	30167835	rs2428503	C	T	100	PASS	AC=955;AF=0.190695;AN=5008;NS=2504;DP=16562;EAS_AF=0.0774;AMR_AF=0.1542;AFR_AF=0.3737;EUR_AF=0.1769;SAS_AF=0.1002;AA=C|||;VT=SNP
6	30167901	rs28360012	T	A	100	PASS	AC=653;AF=0.130391;AN=5008;NS=2504;DP=15785;EAS_AF=0.0754;AMR_AF=0.1066;AFR_AF=0.2663;EUR_AF=0.0676;SAS_AF=0.0849;AA=T|||;VT=SNP
6	30168202	rs28360013	T	C	100	PASS	AC=653;AF=0.130391;AN=5008;NS=2504;DP=19469;EAS_AF=0.0754;AMR_AF=0.1066;AFR_AF=0.2663;EUR_AF=0.0676;SAS_AF=0.0849;AA=T|||;VT=SNP
6	30168319	rs2523719	G	T	100	PASS	AC=453;AF=0.0904553;AN=5008;NS=2504;DP=21308;EAS_AF=0.0317;AMR_AF=0.0461;AFR_AF=0.1082;EUR_AF=0.1093;SAS_AF=0.1391;AA=G|||;VT=SNP
6	30168496	rs17188226	C	T	100	PASS	AC=653;AF=0.130391;AN=5008;NS=2504;DP=22585;EAS_AF=0.0754;AMR_AF=0.1066;AFR_AF=0.2663;EUR_AF=0.0676;SAS_AF=0.0849;AA=C|||;VT=SNP
6	30168829	rs2239531	C	T	100	PASS	AC=889;AF=0.177516;AN=5008;NS=2504;DP=21104;EAS_AF=0.376;AMR_AF=0.1023;AFR_AF=0.0113;EUR_AF=0.1789;SAS_AF=0.2495;AA=C|||;VT=SNP
6	30169327	rs2517611	A	G	100	PASS	AC=992;AF=0.198083;AN=5008;NS=2504;DP=19756;EAS_AF=0.0794;AMR_AF=0.1542;AFR_AF=0.3752;EUR_AF=0.1779;SAS_AF=0.1329;AA=A|||;VT=SNP
6	30169475	rs2284166	T	C	100	PASS	AC=1182;AF=0.236022;AN=5008;NS=2504;DP=18902;EAS_AF=0.1101;AMR_AF=0.1571;AFR_AF=0.3986;EUR_AF=0.1829;SAS_AF=0.2566;AA=C|||;VT=SNP
6	30169573	rs2284167	C	T	100	PASS	AC=890;AF=0.177716;AN=5008;NS=2504;DP=16945;EAS_AF=0.376;AMR_AF=0.1023;AFR_AF=0.0121;EUR_AF=0.1789;SAS_AF=0.2495;AA=C|||;VT=SNP
6	30169670	rs77210813	C	T	100	PASS	AC=229;AF=0.0457268;AN=5008;NS=2504;DP=19951;EAS_AF=0.0575;AMR_AF=0.0231;AFR_AF=0.0734;EUR_AF=0.0149;SAS_AF=0.044;AA=C|||;VT=SNP
6	30170057	rs28730510	C	G	100	PASS	AC=928;AF=0.185304;AN=5008;NS=2504;DP=20611;EAS_AF=0.376;AMR_AF=0.1153;AFR_AF=0.0318;EUR_AF=0.1819;SAS_AF=0.2495;AA=C|||;VT=SNP
6	30170280	rs2517610	A	G	100	PASS	AC=1182;AF=0.236022;AN=5008;NS=2504;DP=19994;EAS_AF=0.1101;AMR_AF=0.1571;AFR_AF=0.3986;EUR_AF=0.1829;SAS_AF=0.2566;AA=G|||;VT=SNP
6	30170510	rs1117490	T	C	100	PASS	AC=1182;AF=0.236022;AN=5008;NS=2504;DP=17076;EAS_AF=0.1101;AMR_AF=0.1571;AFR_AF=0.3986;EUR_AF=0.1829;SAS_AF=0.2566;AA=C|||;VT=SNP
6	30170525	rs2523716	C	T	100	PASS	AC=1152;AF=0.230032;AN=5008;NS=2504;DP=17321;EAS_AF=0.1121;AMR_AF=0.1556;AFR_AF=0.3767;EUR_AF=0.1809;SAS_AF=0.2566;AA=C|||;VT=SNP
6	30170906	rs1117488	G	T	100	PASS	AC=1176;AF=0.234824;AN=5008;NS=2504;DP=11958;EAS_AF=0.1101;AMR_AF=0.1571;AFR_AF=0.3941;EUR_AF=0.1829;SAS_AF=0.2566;AA=-|||;VT=SNP
6	30170970	rs1117487	A	G	100	PASS	AC=1182;AF=0.236022;AN=5008;NS=2504;DP=11625;EAS_AF=0.1101;AMR_AF=0.1571;AFR_AF=0.3986;EUR_AF=0.1829;SAS_AF=0.2566;AA=-|||;VT=SNP
6	30171300	rs28360014	C	G	100	PASS	AC=653;AF=0.130391;AN=5008;NS=2504;DP=13499;EAS_AF=0.0754;AMR_AF=0.1066;AFR_AF=0.2663;EUR_AF=0.0676;SAS_AF=0.0849;AA=-|||;VT=SNP
6	30171369	rs2523714	G	T	100	PASS	AC=1182;AF=0.236022;AN=5008;NS=2504;DP=12442;EAS_AF=0.1101;AMR_AF=0.1571;AFR_AF=0.3986;EUR_AF=0.1829;SAS_AF=0.2566;AA=-|||;VT=SNP
6	30171417	rs2517608	C	T	100	PASS	AC=1148;AF=0.229233;AN=5008;NS=2504;DP=13446;EAS_AF=0.1101;AMR_AF=0.1556;AFR_AF=0.3752;EUR_AF=0.1809;SAS_AF=0.2566;AA=-|||;VT=SNP
6	30171827	rs2844776	T	C	100	PASS	AC=1190;AF=0.23762;AN=5008;NS=2504;DP=21148;EAS_AF=0.1101;AMR_AF=0.1585;AFR_AF=0.3941;EUR_AF=0.1829;SAS_AF=0.2699;AA=C|||;VT=SNP
6	30171881	rs4476873	C	T	100	PASS	AC=4505;AF=0.899561;AN=5008;NS=2504;DP=21558;EAS_AF=0.9325;AMR_AF=0.8545;AFR_AF=0.9085;EUR_AF=0.8678;SAS_AF=0.9182;AA=T|||;VT=SNP
6	30171922	rs1060916	T	C	100	PASS	AC=611;AF=0.122005;AN=5008;NS=2504;DP=21723;EAS_AF=0.1478;AMR_AF=0.0937;AFR_AF=0.0446;EUR_AF=0.1362;SAS_AF=0.2055;AA=T|||;VT=SNP
6	30172233	rs2284168	G	A	100	PASS	AC=653;AF=0.130391;AN=5008;NS=2504;DP=22648;EAS_AF=0.0754;AMR_AF=0.1066;AFR_AF=0.2663;EUR_AF=0.0676;SAS_AF=0.0849;AA=G|||;VT=SNP
6	30172385	rs2284169	A	C	100	PASS	AC=851;AF=0.169928;AN=5008;NS=2504;DP=18398;EAS_AF=0.2063;AMR_AF=0.1167;AFR_AF=0.1256;EUR_AF=0.1511;SAS_AF=0.2495;AA=A|||;VT=SNP
6	30172513	rs971570	A	C	100	PASS	AC=1148;AF=0.229233;AN=5008;NS=2504;DP=17024;EAS_AF=0.1101;AMR_AF=0.1556;AFR_AF=0.3752;EUR_AF=0.1809;SAS_AF=0.2566;AA=A|||;VT=SNP
6	30172950	rs2284171	G	A	100	PASS	AC=931;AF=0.185903;AN=5008;NS=2504;DP=17364;EAS_AF=0.376;AMR_AF=0.1153;AFR_AF=0.034;EUR_AF=0.1819;SAS_AF=0.2495;AA=G|||;VT=SNP
6	30173330	rs2523713	G	A	100	PASS	AC=1148;AF=0.229233;AN=5008;NS=2504;DP=18305;EAS_AF=0.1101;AMR_AF=0.1556;AFR_AF=0.3752;EUR_AF=0.1809;SAS_AF=0.2566;AA=G|||;VT=SNP
6	30173544	rs2517607	G	A	100	PASS	AC=849;AF=0.169529;AN=5008;NS=2504;DP=17819;EAS_AF=0.1935;AMR_AF=0.3069;AFR_AF=0.0582;EUR_AF=0.2515;SAS_AF=0.1135;AA=G|||;VT=SNP
6	30173545	rs2517606	G	A	100	PASS	AC=848;AF=0.169329;AN=5008;NS=2504;DP=17656;EAS_AF=0.1935;AMR_AF=0.3069;AFR_AF=0.0575;EUR_AF=0.2515;SAS_AF=0.1135;AA=G|||;VT=SNP
6	30174131	rs2021722	C	T	100	PASS	AC=1181;AF=0.235823;AN=5008;NS=2504;DP=18446;EAS_AF=0.1091;AMR_AF=0.1571;AFR_AF=0.3986;EUR_AF=0.1829;SAS_AF=0.2566;AA=T|||;VT=SNP
6	30174132	rs9391802	G	A	100	PASS	AC=890;AF=0.177716;AN=5008;NS=2504;DP=18406;EAS_AF=0.376;AMR_AF=0.1023;AFR_AF=0.0113;EUR_AF=0.1789;SAS_AF=0.2505;AA=G|||;VT=SNP
6	30174590	rs9261564	C	T	100	PASS	AC=271;AF=0.0541134;AN=5008;NS=2504;DP=19100;EAS_AF=0.129;AMR_AF=0.0303;AFR_AF=0.0053;EUR_AF=0.0706;SAS_AF=0.0429;AA=C|||;VT=SNP
6	30174633	rs885912	C	A	100	PASS	AC=1182;AF=0.236022;AN=5008;NS=2504;DP=19454;EAS_AF=0.1101;AMR_AF=0.1571;AFR_AF=0.3986;EUR_AF=0.1829;SAS_AF=0.2566;AA=A|||;VT=SNP
6	30175318	rs55957413	C	T	100	PASS	AC=654;AF=0.130591;AN=5008;NS=2504;DP=20745;EAS_AF=0.0764;AMR_AF=0.1066;AFR_AF=0.2663;EUR_AF=0.0676;SAS_AF=0.0849;AA=C|||;VT=SNP
6	30175847	rs3132672	A	C	100	PASS	AC=2024;AF=0.404153;AN=5008;NS=2504;DP=22217;EAS_AF=0.3036;AMR_AF=0.464;AFR_AF=0.4516;EUR_AF=0.4344;SAS_AF=0.3701;AA=C|||;VT=SNP
6	30176924	rs78205117	T	G	100	PASS	AC=234;AF=0.0467252;AN=5008;NS=2504;DP=18892;EAS_AF=0.0575;AMR_AF=0.0231;AFR_AF=0.0772;EUR_AF=0.0149;SAS_AF=0.044;AA=T|||;VT=SNP
6	30177860	rs3130381	T	C	100	PASS	AC=1989;AF=0.397165;AN=5008;NS=2504;DP=13619;EAS_AF=0.3026;AMR_AF=0.4597;AFR_AF=0.4319;EUR_AF=0.4294;SAS_AF=0.3701;AA=T|||;VT=SNP
6	30177917	rs3130382	G	C	100	PASS	AC=1833;AF=0.366014;AN=5008;NS=2504;DP=13560;EAS_AF=0.2718;AMR_AF=0.4582;AFR_AF=0.4319;EUR_AF=0.4264;SAS_AF=0.2464;AA=G|||;VT=SNP
6	30177946	rs79647112	C	T	100	PASS	AC=141;AF=0.028155;AN=5008;NS=2504;DP=12763;EAS_AF=0.002;AMR_AF=0.0288;AFR_AF=0.0068;EUR_AF=0.0924;SAS_AF=0.0174;AA=C|||;VT=SNP
6	30178287	rs3132671	C	T	100	PASS	AC=1989;AF=0.397165;AN=5008;NS=2504;DP=20451;EAS_AF=0.3026;AMR_AF=0.4597;AFR_AF=0.4312;EUR_AF=0.4294;SAS_AF=0.3712;AA=T|||;VT=SNP
6	30179026	rs3130383	A	C	100	PASS	AC=2003;AF=0.39996;AN=5008;NS=2504;DP=18164;EAS_AF=0.3036;AMR_AF=0.4625;AFR_AF=0.4372;EUR_AF=0.4334;SAS_AF=0.3701;AA=C|||;VT=SNP
6	30179152	rs3130384	T	C	100	PASS	AC=2003;AF=0.39996;AN=5008;NS=2504;DP=19340;EAS_AF=0.3036;AMR_AF=0.4625;AFR_AF=0.4372;EUR_AF=0.4334;SAS_AF=0.3701;AA=C|||;VT=SNP
6	30179164	rs3130385	T	C	100	PASS	AC=4587;AF=0.915935;AN=5008;NS=2504;DP=19338;EAS_AF=0.9325;AMR_AF=0.8602;AFR_AF=0.9667;EUR_AF=0.8688;SAS_AF=0.9182;AA=C|||;VT=SNP
6	30179188	rs11967808	G	C	100	PASS	AC=138;AF=0.0275559;AN=5008;NS=2504;DP=18288;EAS_AF=0.0139;AMR_AF=0.0144;AFR_AF=0.0696;EUR_AF=0.0139;SAS_AF=0.0082;AA=G|||;VT=SNP
6	30179268	rs117114071	T	C	100	PASS	AC=136;AF=0.0271565;AN=5008;NS=2504;DP=16908;EAS_AF=0.0327;AMR_AF=0.062;AFR_AF=0.0098;EUR_AF=0.0199;SAS_AF=0.0276;AA=T|||;VT=SNP
6	30179422	rs2844775	G	A	100	PASS	AC=848;AF=0.169329;AN=5008;NS=2504;DP=18074;EAS_AF=0.1935;AMR_AF=0.3069;AFR_AF=0.0575;EUR_AF=0.2515;SAS_AF=0.1135;AA=G|||;VT=SNP
6	30180246	rs3130386	T	C	100	PASS	AC=1996;AF=0.398562;AN=5008;NS=2504;DP=19500;EAS_AF=0.3036;AMR_AF=0.4611;AFR_AF=0.4327;EUR_AF=0.4334;SAS_AF=0.3701;AA=C|||;VT=SNP
6	30180280	rs11961294	T	C	100	PASS	AC=138;AF=0.0275559;AN=5008;NS=2504;DP=19808;EAS_AF=0.0139;AMR_AF=0.0144;AFR_AF=0.0696;EUR_AF=0.0139;SAS_AF=0.0082;AA=T|||;VT=SNP
6	30181117	rs3094615	A	G	100	PASS	AC=1990;AF=0.397364;AN=5008;NS=2504;DP=13456;EAS_AF=0.3026;AMR_AF=0.4597;AFR_AF=0.4319;EUR_AF=0.4304;SAS_AF=0.3701;AA=G|||;VT=SNP
6	30181275	rs3094614	A	G	100	PASS	AC=1991;AF=0.397564;AN=5008;NS=2504;DP=15377;EAS_AF=0.3026;AMR_AF=0.4597;AFR_AF=0.4319;EUR_AF=0.4314;SAS_AF=0.3701;AA=G|||;VT=SNP
6	30181320	rs17194607	A	T	100	PASS	AC=718;AF=0.143371;AN=5008;NS=2504;DP=15891;EAS_AF=0.1915;AMR_AF=0.2752;AFR_AF=0.0144;EUR_AF=0.2296;SAS_AF=0.0859;AA=A|||;VT=SNP
6	30181638	rs17194627	C	T	100	PASS	AC=656;AF=0.13099;AN=5008;NS=2504;DP=17403;EAS_AF=0.0754;AMR_AF=0.1066;AFR_AF=0.2678;EUR_AF=0.0686;SAS_AF=0.0849;AA=C|||;VT=SNP
6	30181834	rs9378221	T	C	100	PASS	AC=927;AF=0.185104;AN=5008;NS=2504;DP=15588;EAS_AF=0.376;AMR_AF=0.1153;AFR_AF=0.0318;EUR_AF=0.1809;SAS_AF=0.2495;AA=T|||;VT=SNP
6	30182395	rs1345229	G	A	100	PASS	AC=585;AF=0.116813;AN=5008;NS=2504;DP=19465;EAS_AF=0.1865;AMR_AF=0.0922;AFR_AF=0.1188;EUR_AF=0.0905;SAS_AF=0.0869;AA=G|||;VT=SNP
6	30182826	rs3132669	G	A	100	PASS	AC=1997;AF=0.398762;AN=5008;NS=2504;DP=13559;EAS_AF=0.3026;AMR_AF=0.4597;AFR_AF=0.4334;EUR_AF=0.4314;SAS_AF=0.3742;AA=G|||;VT=SNP
6	30184180	rs73726125	G	A	100	PASS	AC=139;AF=0.0277556;AN=5008;NS=2504;DP=19898;EAS_AF=0.0139;AMR_AF=0.0144;AFR_AF=0.0696;EUR_AF=0.0149;SAS_AF=0.0082;AA=G|||;VT=SNP
6	30185088	rs61154150	G	T	100	PASS	AC=656;AF=0.13099;AN=5008;NS=2504;DP=18634;EAS_AF=0.0754;AMR_AF=0.1066;AFR_AF=0.2678;EUR_AF=0.0686;SAS_AF=0.0849;AA=G|||;VT=SNP
6	30185244	rs9261567	T	C	100	PASS	AC=615;AF=0.122804;AN=5008;NS=2504;DP=16783;EAS_AF=0.1488;AMR_AF=0.0937;AFR_AF=0.0461;EUR_AF=0.1372;SAS_AF=0.2055;AA=T|||;VT=SNP
6	30186623	rs11969573	G	A	100	PASS	AC=656;AF=0.13099;AN=5008;NS=2504;DP=17779;EAS_AF=0.0754;AMR_AF=0.1066;AFR_AF=0.2678;EUR_AF=0.0686;SAS_AF=0.0849;AA=G|||;VT=SNP
6	30186681	rs9380159	C	T	100	PASS	AC=716;AF=0.142971;AN=5008;NS=2504;DP=14822;EAS_AF=0.1895;AMR_AF=0.2752;AFR_AF=0.0204;EUR_AF=0.2296;SAS_AF=0.0777;AA=C|||;VT=SNP
6	30186819	rs2106071	T	C	100	PASS	AC=1996;AF=0.398562;AN=5008;NS=2504;DP=17989;EAS_AF=0.3016;AMR_AF=0.4625;AFR_AF=0.4342;EUR_AF=0.4344;SAS_AF=0.3681;AA=C|||;VT=SNP
6	30186863	rs2106070	A	G	100	PASS	AC=1986;AF=0.396565;AN=5008;NS=2504;DP=17497;EAS_AF=0.3006;AMR_AF=0.4597;AFR_AF=0.4319;EUR_AF=0.4304;SAS_AF=0.3681;AA=G|||;VT=SNP
6	30187164	rs3132668	T	A	100	PASS	AC=1992;AF=0.397764;AN=5008;NS=2504;DP=21977;EAS_AF=0.3046;AMR_AF=0.4597;AFR_AF=0.4319;EUR_AF=0.4314;SAS_AF=0.3691;AA=T|||;VT=SNP
6	30187434	rs3094132	G	C	100	PASS	AC=1992;AF=0.397764;AN=5008;NS=2504;DP=17933;EAS_AF=0.3046;AMR_AF=0.4597;AFR_AF=0.4319;EUR_AF=0.4314;SAS_AF=0.3691;AA=C|||;VT=SNP
6	30187887	rs3130387	C	T	100	PASS	AC=1836;AF=0.366613;AN=5008;NS=2504;DP=11704;EAS_AF=0.2738;AMR_AF=0.4582;AFR_AF=0.4319;EUR_AF=0.4284;SAS_AF=0.2454;AA=C|||;VT=SNP
6	30188158	rs3130388	G	T	100	PASS	AC=1992;AF=0.397764;AN=5008;NS=2504;DP=15241;EAS_AF=0.3046;AMR_AF=0.4597;AFR_AF=0.4319;EUR_AF=0.4314;SAS_AF=0.3691;AA=T|||;VT=SNP
6	30188199	rs3130389	C	T	100	PASS	AC=1834;AF=0.366214;AN=5008;NS=2504;DP=16481;EAS_AF=0.2738;AMR_AF=0.4582;AFR_AF=0.4304;EUR_AF=0.4284;SAS_AF=0.2454;AA=c|||;VT=SNP
6	30188522	rs9378189	C	T	100	PASS	AC=923;AF=0.184305;AN=5008;NS=2504;DP=17026;EAS_AF=0.372;AMR_AF=0.1153;AFR_AF=0.0318;EUR_AF=0.1809;SAS_AF=0.2495;AA=C|||;VT=SNP
6	30189199	rs9348838	A	T	100	PASS	AC=923;AF=0.184305;AN=5008;NS=2504;DP=13719;EAS_AF=0.372;AMR_AF=0.1153;AFR_AF=0.0318;EUR_AF=0.1809;SAS_AF=0.2495;AA=A|||;VT=SNP
6	30189568	rs150218313	C	T	100	PASS	AC=139;AF=0.0277556;AN=5008;NS=2504;DP=14669;EAS_AF=0.0139;AMR_AF=0.0144;AFR_AF=0.0696;EUR_AF=0.0149;SAS_AF=0.0082;AA=C|||;VT=SNP
6	30189569	rs3130390	A	G	100	PASS	AC=4498;AF=0.898163;AN=5008;NS=2504;DP=14597;EAS_AF=0.9306;AMR_AF=0.8602;AFR_AF=0.9085;EUR_AF=0.8688;SAS_AF=0.908;AA=G|||;VT=SNP
6	30190040	rs2517602	C	T	100	PASS	AC=1215;AF=0.242612;AN=5008;NS=2504;DP=13057;EAS_AF=0.374;AMR_AF=0.147;AFR_AF=0.1188;EUR_AF=0.2873;SAS_AF=0.2965;AA=A|||;VT=SNP
6	30190128	rs59975149	C	A	100	PASS	AC=656;AF=0.13099;AN=5008;NS=2504;DP=17781;EAS_AF=0.0754;AMR_AF=0.1066;AFR_AF=0.2678;EUR_AF=0.0686;SAS_AF=0.0849;AA=G|||;VT=SNP
6	30190298	rs9261574	C	T	100	PASS	AC=603;AF=0.120407;AN=5008;NS=2504;DP=19574;EAS_AF=0.1488;AMR_AF=0.0922;AFR_AF=0.0401;EUR_AF=0.1352;SAS_AF=0.2045;AA=-|||;VT=SNP
6	30190434	rs3094131	T	C	100	PASS	AC=1990;AF=0.397364;AN=5008;NS=2504;DP=18340;EAS_AF=0.3046;AMR_AF=0.4597;AFR_AF=0.4304;EUR_AF=0.4314;SAS_AF=0.3691;AA=N|||;VT=SNP
6	30190640	rs3130391	C	T	100	PASS	AC=1991;AF=0.397564;AN=5008;NS=2504;DP=23133;EAS_AF=0.3046;AMR_AF=0.4597;AFR_AF=0.4304;EUR_AF=0.4314;SAS_AF=0.3701;AA=T|||;VT=SNP
6	30191455	rs3130392	T	A	100	PASS	AC=1990;AF=0.397364;AN=5008;NS=2504;DP=18242;EAS_AF=0.3046;AMR_AF=0.4597;AFR_AF=0.4304;EUR_AF=0.4314;SAS_AF=0.3691;AA=T|||;VT=SNP
6	30191587	rs3132667	A	G	100	PASS	AC=1995;AF=0.398363;AN=5008;NS=2504;DP=18654;EAS_AF=0.3036;AMR_AF=0.4625;AFR_AF=0.4327;EUR_AF=0.4324;SAS_AF=0.3691;AA=G|||;VT=SNP
6	30192467	rs9261578	C	G	100	PASS	AC=1083;AF=0.216254;AN=5008;NS=2504;DP=18360;EAS_AF=0.2093;AMR_AF=0.1599;AFR_AF=0.2519;EUR_AF=0.1799;SAS_AF=0.2526;AA=C|||;VT=SNP
6	30192803	rs3129689	C	A	100	PASS	AC=1993;AF=0.397963;AN=5008;NS=2504;DP=17000;EAS_AF=0.3046;AMR_AF=0.4597;AFR_AF=0.4327;EUR_AF=0.4314;SAS_AF=0.3691;AA=C|||;VT=SNP
6	30193513	rs3132666	A	G	100	PASS	AC=1993;AF=0.397963;AN=5008;NS=2504;DP=21389;EAS_AF=0.3046;AMR_AF=0.4597;AFR_AF=0.4312;EUR_AF=0.4314;SAS_AF=0.3712;AA=A|||;VT=SNP
6	30193874	rs1264691	C	T	100	PASS	AC=656;AF=0.13099;AN=5008;NS=2504;DP=18854;EAS_AF=0.0754;AMR_AF=0.1066;AFR_AF=0.2678;EUR_AF=0.0686;SAS_AF=0.0849;AA=C|||;VT=SNP
6	30194103	rs2040486	A	C	100	PASS	AC=1992;AF=0.397764;AN=5008;NS=2504;DP=20215;EAS_AF=0.3046;AMR_AF=0.4597;AFR_AF=0.4319;EUR_AF=0.4314;SAS_AF=0.3691;AA=A|||;VT=SNP
6	30194531	rs3130393	A	C	100	PASS	AC=2000;AF=0.399361;AN=5008;NS=2504;DP=15100;EAS_AF=0.3056;AMR_AF=0.4625;AFR_AF=0.4334;EUR_AF=0.4344;SAS_AF=0.3691;AA=C|||;VT=SNP
6	30194873	rs12660499	G	A	100	PASS	AC=884;AF=0.176518;AN=5008;NS=2504;DP=12004;EAS_AF=0.372;AMR_AF=0.1023;AFR_AF=0.0121;EUR_AF=0.1779;SAS_AF=0.2485;AA=G|||;VT=SNP
6	30195009	rs3132665	A	G	100	PASS	AC=1992;AF=0.397764;AN=5008;NS=2504;DP=15825;EAS_AF=0.3046;AMR_AF=0.4597;AFR_AF=0.4319;EUR_AF=0.4314;SAS_AF=0.3691;AA=G|||;VT=SNP
6	30195059	rs3130394	C	T	100	PASS	AC=1843;AF=0.368011;AN=5008;NS=2504;DP=18068;EAS_AF=0.2738;AMR_AF=0.4582;AFR_AF=0.4372;EUR_AF=0.4284;SAS_AF=0.2454;AA=C|||;VT=SNP
6	30196313	rs3094140	C	T	100	PASS	AC=1992;AF=0.397764;AN=5008;NS=2504;DP=21662;EAS_AF=0.3046;AMR_AF=0.4597;AFR_AF=0.4319;EUR_AF=0.4314;SAS_AF=0.3691;AA=T|||;VT=SNP
6	30196678	rs3130395	A	G	100	PASS	AC=1993;AF=0.397963;AN=5008;NS=2504;DP=21452;EAS_AF=0.3046;AMR_AF=0.4597;AFR_AF=0.4319;EUR_AF=0.4314;SAS_AF=0.3701;AA=A|||;VT=SNP
6	30196774	rs117586454	G	A	100	PASS	AC=141;AF=0.028155;AN=5008;NS=2504;DP=19255;EAS_AF=0.0347;AMR_AF=0.0605;AFR_AF=0.0068;EUR_AF=0.0199;SAS_AF=0.0358;AA=G|||;VT=SNP
6	30196855	rs3129690	T	C	100	PASS	AC=1992;AF=0.397764;AN=5008;NS=2504;DP=19514;EAS_AF=0.3046;AMR_AF=0.4597;AFR_AF=0.4319;EUR_AF=0.4314;SAS_AF=0.3691;AA=C|||;VT=SNP
6	30196980	rs9261582	A	G	100	PASS	AC=1079;AF=0.215455;AN=5008;NS=2504;DP=18812;EAS_AF=0.2063;AMR_AF=0.1599;AFR_AF=0.2519;EUR_AF=0.1789;SAS_AF=0.2526;AA=A|||;VT=SNP
6	30197037	rs3129691	T	C	100	PASS	AC=2001;AF=0.399561;AN=5008;NS=2504;DP=18925;EAS_AF=0.3056;AMR_AF=0.4625;AFR_AF=0.4342;EUR_AF=0.4344;SAS_AF=0.3691;AA=C|||;VT=SNP
6	30197288	rs3094133	G	C	100	PASS	AC=1992;AF=0.397764;AN=5008;NS=2504;DP=20745;EAS_AF=0.3046;AMR_AF=0.4597;AFR_AF=0.4319;EUR_AF=0.4314;SAS_AF=0.3691;AA=G|||;VT=SNP
6	30197546	rs9261584	G	T	100	PASS	AC=1136;AF=0.226837;AN=5008;NS=2504;DP=21097;EAS_AF=0.2063;AMR_AF=0.1643;AFR_AF=0.292;EUR_AF=0.1799;SAS_AF=0.2526;AA=G|||;VT=SNP
6	30197995	rs3094139	C	T	100	PASS	AC=1836;AF=0.366613;AN=5008;NS=2504;DP=19357;EAS_AF=0.2738;AMR_AF=0.4582;AFR_AF=0.4319;EUR_AF=0.4284;SAS_AF=0.2454;AA=C|||;VT=SNP
6	30198689	rs916572	A	T	100	PASS	AC=1836;AF=0.366613;AN=5008;NS=2504;DP=10340;EAS_AF=0.2738;AMR_AF=0.4582;AFR_AF=0.4319;EUR_AF=0.4284;SAS_AF=0.2454;AA=A|||;VT=SNP
6	30199016	rs3094138	C	T	100	PASS	AC=4584;AF=0.915335;AN=5008;NS=2504;DP=13490;EAS_AF=0.9306;AMR_AF=0.866;AFR_AF=0.9697;EUR_AF=0.8698;SAS_AF=0.908;AA=T|||;VT=SNP
6	30199067	rs1573295	G	A	100	PASS	AC=1993;AF=0.397963;AN=5008;NS=2504;DP=14986;EAS_AF=0.3046;AMR_AF=0.4597;AFR_AF=0.4319;EUR_AF=0.4314;SAS_AF=0.3701;AA=G|||;VT=SNP
6	30199358	rs17188268	G	A	100	PASS	AC=139;AF=0.0277556;AN=5008;NS=2504;DP=19785;EAS_AF=0.0139;AMR_AF=0.0144;AFR_AF=0.0696;EUR_AF=0.0149;SAS_AF=0.0082;AA=G|||;VT=SNP
6	30199512	rs1013518	G	A	100	PASS	AC=1992;AF=0.397764;AN=5008;NS=2504;DP=20936;EAS_AF=0.3046;AMR_AF=0.4597;AFR_AF=0.4304;EUR_AF=0.4324;SAS_AF=0.3701;AA=G|||;VT=SNP
6	30200672	rs1015430	T	A	100	PASS	AC=1992;AF=0.397764;AN=5008;NS=2504;DP=16968;EAS_AF=0.3046;AMR_AF=0.4597;AFR_AF=0.4319;EUR_AF=0.4314;SAS_AF=0.3691;AA=A|||;VT=SNP
6	30200873	rs3094137	A	G	100	PASS	AC=4506;AF=0.89976;AN=5008;NS=2504;DP=19681;EAS_AF=0.9306;AMR_AF=0.8617;AFR_AF=0.913;EUR_AF=0.8698;SAS_AF=0.908;AA=G|||;VT=SNP
6	30201057	rs59979159	A	G	100	PASS	AC=272;AF=0.0543131;AN=5008;NS=2504;DP=17755;EAS_AF=0.0139;AMR_AF=0.0346;AFR_AF=0.1566;EUR_AF=0.0189;SAS_AF=0.0082;AA=A|||;VT=SNP
6	30201596	rs117156631	T	C	100	PASS	AC=145;AF=0.0289537;AN=5008;NS=2504;DP=17764;EAS_AF=0.0347;AMR_AF=0.0605;AFR_AF=0.0091;EUR_AF=0.0209;SAS_AF=0.0358;AA=T|||;VT=SNP
6	30201955	rs916571	G	A	100	PASS	AC=1836;AF=0.366613;AN=5008;NS=2504;DP=19665;EAS_AF=0.2738;AMR_AF=0.4582;AFR_AF=0.4319;EUR_AF=0.4284;SAS_AF=0.2454;AA=G|||;VT=SNP
6	30202052	rs916568	C	T	100	PASS	AC=1993;AF=0.397963;AN=5008;NS=2504;DP=20304;EAS_AF=0.3056;AMR_AF=0.4597;AFR_AF=0.4319;EUR_AF=0.4314;SAS_AF=0.3691;AA=T|||;VT=SNP
6	30202429	rs3132674	C	T	100	PASS	AC=1836;AF=0.366613;AN=5008;NS=2504;DP=21544;EAS_AF=0.2738;AMR_AF=0.4582;AFR_AF=0.4319;EUR_AF=0.4284;SAS_AF=0.2454;AA=C|||;VT=SNP
6	30202442	rs3132673	A	G	100	PASS	AC=1836;AF=0.366613;AN=5008;NS=2504;DP=21557;EAS_AF=0.2738;AMR_AF=0.4582;AFR_AF=0.4319;EUR_AF=0.4284;SAS_AF=0.2454;AA=G|||;VT=SNP
6	30202715	rs885915	C	T	100	PASS	AC=1504;AF=0.300319;AN=5008;NS=2504;DP=17048;EAS_AF=0.2718;AMR_AF=0.4135;AFR_AF=0.3238;EUR_AF=0.3201;SAS_AF=0.1973;AA=C|||;VT=SNP
6	30202767	rs885914	A	C	100	PASS	AC=1503;AF=0.30012;AN=5008;NS=2504;DP=15737;EAS_AF=0.2708;AMR_AF=0.4135;AFR_AF=0.3238;EUR_AF=0.3201;SAS_AF=0.1973;AA=A|||;VT=SNP
6	30203092	rs58065720	C	T	100	PASS	AC=138;AF=0.0275559;AN=5008;NS=2504;DP=14347;EAS_AF=0.0139;AMR_AF=0.0144;AFR_AF=0.0696;EUR_AF=0.0139;SAS_AF=0.0082;AA=C|||;VT=SNP
6	30203200	rs9261585	A	G	100	PASS	AC=1136;AF=0.226837;AN=5008;NS=2504;DP=15790;EAS_AF=0.2054;AMR_AF=0.1643;AFR_AF=0.292;EUR_AF=0.1799;SAS_AF=0.2536;AA=A|||;VT=SNP
6	30203567	rs1986773	C	T	100	PASS	AC=1503;AF=0.30012;AN=5008;NS=2504;DP=16501;EAS_AF=0.2708;AMR_AF=0.4135;AFR_AF=0.3238;EUR_AF=0.3201;SAS_AF=0.1973;AA=C|||;VT=SNP
6	30203602	rs954037	C	T	100	PASS	AC=2002;AF=0.39976;AN=5008;NS=2504;DP=16241;EAS_AF=0.3056;AMR_AF=0.4625;AFR_AF=0.4349;EUR_AF=0.4344;SAS_AF=0.3691;AA=T|||;VT=SNP
6	30203659	rs954038	C	T	100	PASS	AC=1659;AF=0.33127;AN=5008;NS=2504;DP=16288;EAS_AF=0.3016;AMR_AF=0.415;AFR_AF=0.3238;EUR_AF=0.3231;SAS_AF=0.3211;AA=T|||;VT=SNP
6	30204272	rs7764380	C	T	100	PASS	AC=141;AF=0.028155;AN=5008;NS=2504;DP=21942;EAS_AF=0.0347;AMR_AF=0.0605;AFR_AF=0.0068;EUR_AF=0.0199;SAS_AF=0.0358;AA=C|||;VT=SNP
6	30204526	rs2844780	G	T	100	PASS	AC=1501;AF=0.29972;AN=5008;NS=2504;DP=17570;EAS_AF=0.2688;AMR_AF=0.4121;AFR_AF=0.3238;EUR_AF=0.3201;SAS_AF=0.1984;AA=G|||;VT=SNP
6	30205151	rs2517587	C	T	100	PASS	AC=660;AF=0.131789;AN=5008;NS=2504;DP=11152;EAS_AF=0.0794;AMR_AF=0.1052;AFR_AF=0.2693;EUR_AF=0.0676;SAS_AF=0.0849;AA=c|||;VT=SNP
6	30205201	rs2517585	T	C	100	PASS	AC=679;AF=0.135583;AN=5008;NS=2504;DP=11499;EAS_AF=0.0784;AMR_AF=0.1095;AFR_AF=0.2821;EUR_AF=0.0676;SAS_AF=0.0849;AA=t|||;VT=SNP
6	30205407	rs2844779	G	T	100	PASS	AC=1469;AF=0.293331;AN=5008;NS=2504;DP=16268;EAS_AF=0.2669;AMR_AF=0.415;AFR_AF=0.3132;EUR_AF=0.3141;SAS_AF=0.1861;AA=G|||;VT=SNP
6	30205599	rs2517584	C	A	100	PASS	AC=914;AF=0.182508;AN=5008;NS=2504;DP=13454;EAS_AF=0.1052;AMR_AF=0.1182;AFR_AF=0.3396;EUR_AF=0.0795;SAS_AF=0.2014;AA=A|||;VT=SNP
6	30205643	rs3094640	C	T	100	PASS	AC=3007;AF=0.600439;AN=5008;NS=2504;DP=14608;EAS_AF=0.6825;AMR_AF=0.6196;AFR_AF=0.4743;EUR_AF=0.6223;SAS_AF=0.6503;AA=T|||;VT=SNP
6	30205991	rs2844778	T	C	100	PASS	AC=1682;AF=0.335863;AN=5008;NS=2504;DP=20986;EAS_AF=0.2907;AMR_AF=0.3746;AFR_AF=0.3608;EUR_AF=0.329;SAS_AF=0.3282;AA=T|||;VT=SNP
6	30206659	rs10947061	C	G	100	PASS	AC=177;AF=0.0353435;AN=5008;NS=2504;DP=22217;EAS_AF=0.0407;AMR_AF=0.1066;AFR_AF=0.0061;EUR_AF=0.0179;SAS_AF=0.0368;AA=C|||;VT=SNP
6	30206753	rs3094639	T	C	100	PASS	AC=2002;AF=0.39976;AN=5008;NS=2504;DP=21072;EAS_AF=0.2937;AMR_AF=0.428;AFR_AF=0.469;EUR_AF=0.4453;SAS_AF=0.3487;AA=C|||;VT=SNP
6	30206991	rs2021366	G	A	100	PASS	AC=1511;AF=0.301717;AN=5008;NS=2504;DP=21720;EAS_AF=0.2609;AMR_AF=0.3718;AFR_AF=0.3593;EUR_AF=0.3241;SAS_AF=0.1933;AA=G|||;VT=SNP
6	30207063	rs2021365	C	T	100	PASS	AC=2041;AF=0.407548;AN=5008;NS=2504;DP=22219;EAS_AF=0.3056;AMR_AF=0.5331;AFR_AF=0.475;EUR_AF=0.4602;SAS_AF=0.2781;AA=T|||;VT=SNP
6	30207639	rs4959046	T	G	100	PASS	AC=1510;AF=0.301518;AN=5008;NS=2504;DP=14623;EAS_AF=0.2609;AMR_AF=0.3718;AFR_AF=0.3593;EUR_AF=0.3241;SAS_AF=0.1922;AA=G|||;VT=SNP
6	30207726	rs35848695	C	T	100	PASS	AC=1510;AF=0.301518;AN=5008;NS=2504;DP=11843;EAS_AF=0.2609;AMR_AF=0.3718;AFR_AF=0.3593;EUR_AF=0.3241;SAS_AF=0.1922;AA=C|||;VT=SNP
6	30208266	rs28700039	C	T	100	PASS	AC=177;AF=0.0353435;AN=5008;NS=2504;DP=13027;EAS_AF=0.0407;AMR_AF=0.1066;AFR_AF=0.0061;EUR_AF=0.0179;SAS_AF=0.0368;AA=C|||;VT=SNP
6	30208364	rs28722509	A	G	100	PASS	AC=175;AF=0.0349441;AN=5008;NS=2504;DP=14456;EAS_AF=0.0407;AMR_AF=0.1037;AFR_AF=0.0061;EUR_AF=0.0179;SAS_AF=0.0368;AA=A|||;VT=SNP
6	30208902	rs7772903	T	C	100	PASS	AC=177;AF=0.0353435;AN=5008;NS=2504;DP=14509;EAS_AF=0.0407;AMR_AF=0.1066;AFR_AF=0.0061;EUR_AF=0.0179;SAS_AF=0.0368;AA=T|||;VT=SNP
6	30209062	rs2253163	T	G	100	PASS	AC=1512;AF=0.301917;AN=5008;NS=2504;DP=19247;EAS_AF=0.2619;AMR_AF=0.3718;AFR_AF=0.3593;EUR_AF=0.3241;SAS_AF=0.1933;AA=T|||;VT=SNP
6	30209068	rs2253164	G	T	100	PASS	AC=1440;AF=0.28754;AN=5008;NS=2504;DP=18947;EAS_AF=0.2609;AMR_AF=0.3674;AFR_AF=0.3139;EUR_AF=0.3221;SAS_AF=0.1871;AA=G|||;VT=SNP
6	30209099	rs2285802	T	C	100	PASS	AC=2180;AF=0.435304;AN=5008;NS=2504;DP=18623;EAS_AF=0.3343;AMR_AF=0.5346;AFR_AF=0.4758;EUR_AF=0.4632;SAS_AF=0.3855;AA=C|||;VT=SNP
6	30209282	rs2517590	G	A	100	PASS	AC=665;AF=0.132788;AN=5008;NS=2504;DP=17380;EAS_AF=0.0754;AMR_AF=0.1066;AFR_AF=0.2746;EUR_AF=0.0686;SAS_AF=0.0849;AA=G|||;VT=SNP
6	30209493	rs2285801	A	G	100	PASS	AC=1864;AF=0.372204;AN=5008;NS=2504;DP=19720;EAS_AF=0.2649;AMR_AF=0.4265;AFR_AF=0.469;EUR_AF=0.4423;SAS_AF=0.2413;AA=A|||;VT=SNP
6	30209645	rs117077855	A	G	100	PASS	AC=177;AF=0.0353435;AN=5008;NS=2504;DP=16918;EAS_AF=0.0407;AMR_AF=0.1066;AFR_AF=0.0061;EUR_AF=0.0179;SAS_AF=0.0368;AA=A|||;VT=SNP
6	30209697	rs117488626	G	A	100	PASS	AC=177;AF=0.0353435;AN=5008;NS=2504;DP=18370;EAS_AF=0.0407;AMR_AF=0.1066;AFR_AF=0.0061;EUR_AF=0.0179;SAS_AF=0.0368;AA=G|||;VT=SNP
6	30209802	rs1362089	T	G	100	PASS	AC=1865;AF=0.372404;AN=5008;NS=2504;DP=22399;EAS_AF=0.2659;AMR_AF=0.4265;AFR_AF=0.469;EUR_AF=0.4423;SAS_AF=0.2413;AA=T|||;VT=SNP
6	30209836	rs1362088	T	C	100	PASS	AC=177;AF=0.0353435;AN=5008;NS=2504;DP=21830;EAS_AF=0.0407;AMR_AF=0.1066;AFR_AF=0.0061;EUR_AF=0.0179;SAS_AF=0.0368;AA=T|||;VT=SNP
6	30209953	rs1318489	G	A	100	PASS	AC=665;AF=0.132788;AN=5008;NS=2504;DP=18936;EAS_AF=0.0754;AMR_AF=0.1066;AFR_AF=0.2746;EUR_AF=0.0686;SAS_AF=0.0849;AA=g|||;VT=SNP
6	30209977	rs1362087	G	T	100	PASS	AC=177;AF=0.0353435;AN=5008;NS=2504;DP=18458;EAS_AF=0.0407;AMR_AF=0.1066;AFR_AF=0.0061;EUR_AF=0.0179;SAS_AF=0.0368;AA=G|||;VT=SNP
6	30210407	rs17194648	T	C	100	PASS	AC=177;AF=0.0353435;AN=5008;NS=2504;DP=13504;EAS_AF=0.0407;AMR_AF=0.1066;AFR_AF=0.0061;EUR_AF=0.0179;SAS_AF=0.0368;AA=T|||;VT=SNP
6	30211001	rs2394778	A	G	100	PASS	AC=2041;AF=0.407548;AN=5008;NS=2504;DP=18202;EAS_AF=0.3056;AMR_AF=0.5331;AFR_AF=0.475;EUR_AF=0.4602;SAS_AF=0.2781;AA=a|||;VT=SNP
6	30211012	rs9368626	T	C	100	PASS	AC=177;AF=0.0353435;AN=5008;NS=2504;DP=18273;EAS_AF=0.0407;AMR_AF=0.1066;AFR_AF=0.0061;EUR_AF=0.0179;SAS_AF=0.0368;AA=C|||;VT=SNP
6	30211173	rs62407543	G	A	100	PASS	AC=1279;AF=0.255391;AN=5008;NS=2504;DP=17035;EAS_AF=0.4137;AMR_AF=0.1729;AFR_AF=0.1543;EUR_AF=0.167;SAS_AF=0.3783;AA=G|||;VT=SNP
6	30211305	rs3129694	C	T	100	PASS	AC=1865;AF=0.372404;AN=5008;NS=2504;DP=14525;EAS_AF=0.2659;AMR_AF=0.4265;AFR_AF=0.469;EUR_AF=0.4423;SAS_AF=0.2413;AA=C|||;VT=SNP
6	30211358	rs9380161	G	A	100	PASS	AC=177;AF=0.0353435;AN=5008;NS=2504;DP=15200;EAS_AF=0.0407;AMR_AF=0.1066;AFR_AF=0.0061;EUR_AF=0.0179;SAS_AF=0.0368;AA=G|||;VT=SNP
6	30211487	rs3094638	G	T	100	PASS	AC=1441;AF=0.28774;AN=5008;NS=2504;DP=12408;EAS_AF=0.2609;AMR_AF=0.3674;AFR_AF=0.3139;EUR_AF=0.3231;SAS_AF=0.1871;AA=G|||;VT=SNP
6	30211498	rs3094637	G	A	100	PASS	AC=1512;AF=0.301917;AN=5008;NS=2504;DP=13091;EAS_AF=0.2609;AMR_AF=0.3718;AFR_AF=0.3601;EUR_AF=0.3241;SAS_AF=0.1933;AA=G|||;VT=SNP
6	30211558	rs144881061	G	A	100	PASS	AC=177;AF=0.0353435;AN=5008;NS=2504;DP=13536;EAS_AF=0.0407;AMR_AF=0.1066;AFR_AF=0.0061;EUR_AF=0.0179;SAS_AF=0.0368;AA=G|||;VT=SNP
6	30211660	rs9261592	A	G	100	PASS	AC=2041;AF=0.407548;AN=5008;NS=2504;DP=14323;EAS_AF=0.3056;AMR_AF=0.5331;AFR_AF=0.475;EUR_AF=0.4602;SAS_AF=0.2781;AA=a|||;VT=SNP
6	30211755	rs3094636	C	T	100	PASS	AC=2042;AF=0.407748;AN=5008;NS=2504;DP=12864;EAS_AF=0.3056;AMR_AF=0.5331;AFR_AF=0.4758;EUR_AF=0.4602;SAS_AF=0.2781;AA=T|||;VT=SNP
6	30211782	rs3094130	A	G	100	PASS	AC=2179;AF=0.435104;AN=5008;NS=2504;DP=12985;EAS_AF=0.3343;AMR_AF=0.5346;AFR_AF=0.475;EUR_AF=0.4632;SAS_AF=0.3855;AA=G|||;VT=SNP
6	30211801	rs6913382	T	C	100	PASS	AC=177;AF=0.0353435;AN=5008;NS=2504;DP=13391;EAS_AF=0.0407;AMR_AF=0.1066;AFR_AF=0.0061;EUR_AF=0.0179;SAS_AF=0.0368;AA=T|||;VT=SNP
6	30211805	rs3132664	G	A	100	PASS	AC=2042;AF=0.407748;AN=5008;NS=2504;DP=13393;EAS_AF=0.3056;AMR_AF=0.5331;AFR_AF=0.475;EUR_AF=0.4602;SAS_AF=0.2791;AA=A|||;VT=SNP
6	30211894	rs4449668	G	T	100	PASS	AC=853;AF=0.170327;AN=5008;NS=2504;DP=15518;EAS_AF=0.1944;AMR_AF=0.1297;AFR_AF=0.1195;EUR_AF=0.165;SAS_AF=0.2485;AA=G|||;VT=SNP
6	30211903	rs2523741	C	G	100	PASS	AC=665;AF=0.132788;AN=5008;NS=2504;DP=15963;EAS_AF=0.0754;AMR_AF=0.1066;AFR_AF=0.2746;EUR_AF=0.0686;SAS_AF=0.0849;AA=C|||;VT=SNP
6	30212428	rs12176318	C	G	100	PASS	AC=177;AF=0.0353435;AN=5008;NS=2504;DP=20890;EAS_AF=0.0407;AMR_AF=0.1066;AFR_AF=0.0061;EUR_AF=0.0179;SAS_AF=0.0368;AA=C|||;VT=SNP
6	30212504	rs12176323	C	T	100	PASS	AC=178;AF=0.0355431;AN=5008;NS=2504;DP=19686;EAS_AF=0.0407;AMR_AF=0.1066;AFR_AF=0.0061;EUR_AF=0.0179;SAS_AF=0.0378;AA=T|||;VT=SNP
6	30212639	rs117953947	G	A	100	PASS	AC=177;AF=0.0353435;AN=5008;NS=2504;DP=17552;EAS_AF=0.0407;AMR_AF=0.1066;AFR_AF=0.0061;EUR_AF=0.0179;SAS_AF=0.0368;AA=G|||;VT=SNP
6	30212816	rs3094635	A	T	100	PASS	AC=2216;AF=0.442492;AN=5008;NS=2504;DP=17211;EAS_AF=0.3343;AMR_AF=0.536;AFR_AF=0.5008;EUR_AF=0.4652;SAS_AF=0.3855;AA=T|||;VT=SNP
6	30212993	rs2023475	T	C	100	PASS	AC=665;AF=0.132788;AN=5008;NS=2504;DP=15536;EAS_AF=0.0754;AMR_AF=0.1066;AFR_AF=0.2746;EUR_AF=0.0686;SAS_AF=0.0849;AA=T|||;VT=SNP
6	30213362	rs9405045	C	T	100	PASS	AC=177;AF=0.0353435;AN=5008;NS=2504;DP=13054;EAS_AF=0.0407;AMR_AF=0.1066;AFR_AF=0.0061;EUR_AF=0.0179;SAS_AF=0.0368;AA=T|||;VT=SNP
6	30213924	rs3094634	C	T	100	PASS	AC=2179;AF=0.435104;AN=5008;NS=2504;DP=19670;EAS_AF=0.3343;AMR_AF=0.5346;AFR_AF=0.475;EUR_AF=0.4632;SAS_AF=0.3855;AA=T|||;VT=SNP
6	30213936	rs3094129	A	G	100	PASS	AC=2041;AF=0.407548;AN=5008;NS=2504;DP=19756;EAS_AF=0.3056;AMR_AF=0.5331;AFR_AF=0.475;EUR_AF=0.4602;SAS_AF=0.2781;AA=G|||;VT=SNP
6	30214011	rs72841870	G	C	100	PASS	AC=932;AF=0.186102;AN=5008;NS=2504;DP=17663;EAS_AF=0.3859;AMR_AF=0.1499;AFR_AF=0.0098;EUR_AF=0.161;SAS_AF=0.2699;AA=G|||;VT=SNP
6	30214100	rs9261598	G	A	100	PASS	AC=1864;AF=0.372204;AN=5008;NS=2504;DP=15476;EAS_AF=0.2649;AMR_AF=0.4265;AFR_AF=0.469;EUR_AF=0.4423;SAS_AF=0.2413;AA=g|||;VT=SNP
6	30214138	rs9380162	C	A	100	PASS	AC=178;AF=0.0355431;AN=5008;NS=2504;DP=14844;EAS_AF=0.0417;AMR_AF=0.1066;AFR_AF=0.0061;EUR_AF=0.0179;SAS_AF=0.0368;AA=C|||;VT=SNP
6	30214347	rs12175453	G	A	100	PASS	AC=177;AF=0.0353435;AN=5008;NS=2504;DP=19643;EAS_AF=0.0407;AMR_AF=0.1066;AFR_AF=0.0061;EUR_AF=0.0179;SAS_AF=0.0368;AA=A|||;VT=SNP
6	30214751	rs74295270	G	A	100	PASS	AC=238;AF=0.047524;AN=5008;NS=2504;DP=14856;EAS_AF=0.0585;AMR_AF=0.0274;AFR_AF=0.0779;EUR_AF=0.0149;SAS_AF=0.0429;AA=G|||;VT=SNP
6	30214835	rs3132663	T	A	100	PASS	AC=1864;AF=0.372204;AN=5008;NS=2504;DP=12202;EAS_AF=0.2649;AMR_AF=0.4265;AFR_AF=0.469;EUR_AF=0.4423;SAS_AF=0.2413;AA=T|||;VT=SNP
6	30214836	rs12174099	A	T	100	PASS	AC=341;AF=0.0680911;AN=5008;NS=2504;DP=12138;EAS_AF=0.0694;AMR_AF=0.111;AFR_AF=0.0242;EUR_AF=0.0209;SAS_AF=0.1442;AA=T|||;VT=SNP
6	30215120	rs3094633	C	T	100	PASS	AC=2179;AF=0.435104;AN=5008;NS=2504;DP=17414;EAS_AF=0.3343;AMR_AF=0.5346;AFR_AF=0.475;EUR_AF=0.4632;SAS_AF=0.3855;AA=T|||;VT=SNP
6	30215253	rs9295838	G	C	100	PASS	AC=177;AF=0.0353435;AN=5008;NS=2504;DP=15068;EAS_AF=0.0407;AMR_AF=0.1066;AFR_AF=0.0061;EUR_AF=0.0179;SAS_AF=0.0368;AA=G|||;VT=SNP
6	30215367	rs9295839	A	G	100	PASS	AC=176;AF=0.0351438;AN=5008;NS=2504;DP=16143;EAS_AF=0.0407;AMR_AF=0.1066;AFR_AF=0.0061;EUR_AF=0.0169;SAS_AF=0.0368;AA=A|||;VT=SNP
6	30215377	rs9391803	T	A	100	PASS	AC=1143;AF=0.228235;AN=5008;NS=2504;DP=16026;EAS_AF=0.3859;AMR_AF=0.1715;AFR_AF=0.1543;EUR_AF=0.164;SAS_AF=0.272;AA=T|||;VT=SNP
6	30215592	rs3132662	G	A	100	PASS	AC=1864;AF=0.372204;AN=5008;NS=2504;DP=18166;EAS_AF=0.2798;AMR_AF=0.4135;AFR_AF=0.3994;EUR_AF=0.4314;SAS_AF=0.3405;AA=A|||;VT=SNP
6	30216197	rs9261603	T	C	100	PASS	AC=1751;AF=0.349641;AN=5008;NS=2504;DP=16160;EAS_AF=0.2659;AMR_AF=0.3862;AFR_AF=0.3691;EUR_AF=0.4036;SAS_AF=0.3282;AA=C|||;VT=SNP
6	30218803	rs146721044	T	C	100	PASS	AC=176;AF=0.0351438;AN=5008;NS=2504;DP=20940;EAS_AF=0.0407;AMR_AF=0.1066;AFR_AF=0.0061;EUR_AF=0.0169;SAS_AF=0.0368;AA=T|||;VT=SNP
6	30220999	rs9393998	G	A	100	PASS	AC=175;AF=0.0349441;AN=5008;NS=2504;DP=12162;EAS_AF=0.0407;AMR_AF=0.1066;AFR_AF=0.0061;EUR_AF=0.0169;SAS_AF=0.0358;AA=G|||;VT=SNP
6	30221058	rs2516724	T	G	100	PASS	AC=1864;AF=0.372204;AN=5008;NS=2504;DP=16683;EAS_AF=0.2798;AMR_AF=0.4135;AFR_AF=0.3994;EUR_AF=0.4314;SAS_AF=0.3405;AA=G|||;VT=SNP
6	30221442	rs2516723	T	C	100	PASS	AC=1864;AF=0.372204;AN=5008;NS=2504;DP=16430;EAS_AF=0.2798;AMR_AF=0.4135;AFR_AF=0.3994;EUR_AF=0.4314;SAS_AF=0.3405;AA=C|||;VT=SNP
6	30221677	rs2844768	G	A	100	PASS	AC=1726;AF=0.344649;AN=5008;NS=2504;DP=18153;EAS_AF=0.251;AMR_AF=0.4121;AFR_AF=0.3994;EUR_AF=0.4284;SAS_AF=0.2331;AA=G|||;VT=SNP
6	30221891	rs9405046	G	C	100	PASS	AC=1143;AF=0.228235;AN=5008;NS=2504;DP=18410;EAS_AF=0.3859;AMR_AF=0.1715;AFR_AF=0.1543;EUR_AF=0.165;SAS_AF=0.271;AA=G|||;VT=SNP
6	30222020	rs9391805	C	T	100	PASS	AC=178;AF=0.0355431;AN=5008;NS=2504;DP=17874;EAS_AF=0.0407;AMR_AF=0.1066;AFR_AF=0.0061;EUR_AF=0.0169;SAS_AF=0.0389;AA=C|||;VT=SNP
6	30222256	rs2844767	G	A	100	PASS	AC=1861;AF=0.371605;AN=5008;NS=2504;DP=20187;EAS_AF=0.2798;AMR_AF=0.4135;AFR_AF=0.3994;EUR_AF=0.4314;SAS_AF=0.3374;AA=A|||;VT=SNP
6	30222566	rs2516721	T	C	100	PASS	AC=2045;AF=0.408347;AN=5008;NS=2504;DP=19636;EAS_AF=0.3204;AMR_AF=0.5202;AFR_AF=0.4115;EUR_AF=0.4483;SAS_AF=0.3742;AA=C|||;VT=SNP
6	30222597	rs9261625	G	A	100	PASS	AC=1087;AF=0.217053;AN=5008;NS=2504;DP=20450;EAS_AF=0.1954;AMR_AF=0.1657;AFR_AF=0.2496;EUR_AF=0.1928;SAS_AF=0.2566;AA=G|||;VT=SNP
6	30222915	rs2428505	A	G	100	PASS	AC=1865;AF=0.372404;AN=5008;NS=2504;DP=19489;EAS_AF=0.2798;AMR_AF=0.4135;AFR_AF=0.4017;EUR_AF=0.4324;SAS_AF=0.3374;AA=G|||;VT=SNP
6	30223004	rs7761890	G	C	100	PASS	AC=176;AF=0.0351438;AN=5008;NS=2504;DP=21044;EAS_AF=0.0407;AMR_AF=0.1066;AFR_AF=0.0061;EUR_AF=0.0169;SAS_AF=0.0368;AA=G|||;VT=SNP
6	30223250	rs12174306	C	T	100	PASS	AC=176;AF=0.0351438;AN=5008;NS=2504;DP=20028;EAS_AF=0.0407;AMR_AF=0.1052;AFR_AF=0.0061;EUR_AF=0.0179;SAS_AF=0.0368;AA=C|||;VT=SNP
6	30223490	rs3130396	T	C	100	PASS	AC=1565;AF=0.3125;AN=5008;NS=2504;DP=21053;EAS_AF=0.2788;AMR_AF=0.3545;AFR_AF=0.2874;EUR_AF=0.4036;SAS_AF=0.2577;AA=C|||;VT=SNP
6	30223513	rs2187980	A	G	100	PASS	AC=1126;AF=0.22484;AN=5008;NS=2504;DP=21192;EAS_AF=0.3978;AMR_AF=0.1599;AFR_AF=0.1316;EUR_AF=0.161;SAS_AF=0.2843;AA=A|||;VT=SNP
6	30223720	rs2516719	C	T	100	PASS	AC=702;AF=0.140176;AN=5008;NS=2504;DP=18793;EAS_AF=0.0615;AMR_AF=0.1282;AFR_AF=0.292;EUR_AF=0.0805;SAS_AF=0.0859;AA=C|||;VT=SNP
6	30223903	rs2516718	C	T	100	PASS	AC=696;AF=0.138978;AN=5008;NS=2504;DP=19700;EAS_AF=0.0615;AMR_AF=0.1326;AFR_AF=0.2859;EUR_AF=0.0805;SAS_AF=0.0849;AA=C|||;VT=SNP
6	30224013	rs74295272	G	C	100	PASS	AC=233;AF=0.0465256;AN=5008;NS=2504;DP=19287;EAS_AF=0.0585;AMR_AF=0.0231;AFR_AF=0.0764;EUR_AF=0.0149;SAS_AF=0.0429;AA=G|||;VT=SNP
6	30224305	rs1579219	C	T	100	PASS	AC=1184;AF=0.236422;AN=5008;NS=2504;DP=16918;EAS_AF=0.4435;AMR_AF=0.3213;AFR_AF=0.0227;EUR_AF=0.165;SAS_AF=0.3252;AA=C|||;VT=SNP
6	30224358	rs2187979	A	G	100	PASS	AC=2297;AF=0.458666;AN=5008;NS=2504;DP=16242;EAS_AF=0.5565;AMR_AF=0.5159;AFR_AF=0.413;EUR_AF=0.3668;SAS_AF=0.4734;AA=A|||;VT=SNP
6	30224362	rs2523740	G	A	100	PASS	AC=2423;AF=0.483826;AN=5008;NS=2504;DP=16221;EAS_AF=0.5804;AMR_AF=0.5173;AFR_AF=0.413;EUR_AF=0.3698;SAS_AF=0.5736;AA=A|||;VT=SNP
6	30224393	rs1579218	A	G	100	PASS	AC=1184;AF=0.236422;AN=5008;NS=2504;DP=17667;EAS_AF=0.4435;AMR_AF=0.3213;AFR_AF=0.0219;EUR_AF=0.165;SAS_AF=0.3262;AA=A|||;VT=SNP
6	30225273	rs3094632	G	A	100	PASS	AC=429;AF=0.0856629;AN=5008;NS=2504;DP=18799;EAS_AF=0.0486;AMR_AF=0.0663;AFR_AF=0.1127;EUR_AF=0.1223;SAS_AF=0.0634;AA=G|||;VT=SNP
6	30226123	rs3094077	C	T	100	PASS	AC=429;AF=0.0856629;AN=5008;NS=2504;DP=19318;EAS_AF=0.0486;AMR_AF=0.0663;AFR_AF=0.1127;EUR_AF=0.1223;SAS_AF=0.0634;AA=C|||;VT=SNP
6	30226165	rs2516715	G	C	100	PASS	AC=2422;AF=0.483626;AN=5008;NS=2504;DP=17863;EAS_AF=0.5813;AMR_AF=0.5159;AFR_AF=0.4123;EUR_AF=0.3688;SAS_AF=0.5746;AA=C|||;VT=SNP
6	30226304	rs2516714	A	G	100	PASS	AC=2456;AF=0.490415;AN=5008;NS=2504;DP=19508;EAS_AF=0.5804;AMR_AF=0.5173;AFR_AF=0.4327;EUR_AF=0.3757;SAS_AF=0.5746;AA=G|||;VT=SNP
6	30226811	rs962899	C	G	100	PASS	AC=1991;AF=0.397564;AN=5008;NS=2504;DP=20255;EAS_AF=0.5308;AMR_AF=0.4496;AFR_AF=0.3003;EUR_AF=0.2465;SAS_AF=0.5102;AA=C|||;VT=SNP
6	30227206	rs17188303	G	A	100	PASS	AC=179;AF=0.0357428;AN=5008;NS=2504;DP=16897;EAS_AF=0.0476;AMR_AF=0.0231;AFR_AF=0.0061;EUR_AF=0.0636;SAS_AF=0.044;AA=G|||;VT=SNP
6	30227246	rs2516713	T	A	100	PASS	AC=1999;AF=0.399161;AN=5008;NS=2504;DP=17843;EAS_AF=0.5298;AMR_AF=0.4539;AFR_AF=0.3033;EUR_AF=0.2485;SAS_AF=0.5102;AA=T|||;VT=SNP
6	30227397	rs9391806	C	T	100	PASS	AC=1167;AF=0.233027;AN=5008;NS=2504;DP=15222;EAS_AF=0.4435;AMR_AF=0.3156;AFR_AF=0.0144;EUR_AF=0.163;SAS_AF=0.3252;AA=C|||;VT=SNP
6	30227425	rs3129697	C	G	100	PASS	AC=430;AF=0.0858626;AN=5008;NS=2504;DP=14284;EAS_AF=0.0496;AMR_AF=0.0663;AFR_AF=0.1127;EUR_AF=0.1223;SAS_AF=0.0634;AA=C|||;VT=SNP
6	30227583	rs9391807	C	G	100	PASS	AC=1165;AF=0.232628;AN=5008;NS=2504;DP=11992;EAS_AF=0.4435;AMR_AF=0.3156;AFR_AF=0.0129;EUR_AF=0.163;SAS_AF=0.3252;AA=C|||;VT=SNP
6	30227915	rs9261630	A	T	100	PASS	AC=431;AF=0.0860623;AN=5008;NS=2504;DP=13056;EAS_AF=0.0496;AMR_AF=0.0663;AFR_AF=0.1135;EUR_AF=0.1223;SAS_AF=0.0634;AA=A|||;VT=SNP
6	30228138	rs2021107	G	A	100	PASS	AC=675;AF=0.134784;AN=5008;NS=2504;DP=13105;EAS_AF=0.0635;AMR_AF=0.1268;AFR_AF=0.2784;EUR_AF=0.0785;SAS_AF=0.0777;AA=G|||;VT=SNP
6	30228230	rs2516710	A	C	100	PASS	AC=1991;AF=0.397564;AN=5008;NS=2504;DP=16359;EAS_AF=0.5308;AMR_AF=0.4496;AFR_AF=0.3003;EUR_AF=0.2465;SAS_AF=0.5102;AA=G|||;VT=SNP
6	30228379	rs2516709	A	G	100	PASS	AC=1990;AF=0.397364;AN=5008;NS=2504;DP=14578;EAS_AF=0.5308;AMR_AF=0.4496;AFR_AF=0.3003;EUR_AF=0.2455;SAS_AF=0.5102;AA=G|||;VT=SNP;EX_TARGET
6	30228416	rs2523750	T	C	100	PASS	AC=1992;AF=0.397764;AN=5008;NS=2504;DP=16250;EAS_AF=0.5308;AMR_AF=0.4496;AFR_AF=0.3003;EUR_AF=0.2465;SAS_AF=0.5112;AA=t|||;VT=SNP;EX_TARGET
6	30228652	rs9391679	C	A	100	PASS	AC=1167;AF=0.233027;AN=5008;NS=2504;DP=19078;EAS_AF=0.4435;AMR_AF=0.3156;AFR_AF=0.0144;EUR_AF=0.163;SAS_AF=0.3252;AA=C|||;VT=SNP
6	30228721	rs2516708	G	A	100	PASS	AC=2422;AF=0.483626;AN=5008;NS=2504;DP=19107;EAS_AF=0.5804;AMR_AF=0.5159;AFR_AF=0.4138;EUR_AF=0.3688;SAS_AF=0.5736;AA=A|||;VT=SNP
6	30228879	rs2523749	C	T	100	PASS	AC=1991;AF=0.397564;AN=5008;NS=2504;DP=22330;EAS_AF=0.5308;AMR_AF=0.4496;AFR_AF=0.3003;EUR_AF=0.2465;SAS_AF=0.5102;AA=C|||;VT=SNP
6	30228881	rs2523748	T	C	100	PASS	AC=1991;AF=0.397564;AN=5008;NS=2504;DP=22323;EAS_AF=0.5308;AMR_AF=0.4496;AFR_AF=0.3003;EUR_AF=0.2465;SAS_AF=0.5102;AA=t|||;VT=SNP
6	30228938	rs2523747	T	C	100	PASS	AC=1991;AF=0.397564;AN=5008;NS=2504;DP=21251;EAS_AF=0.5308;AMR_AF=0.4496;AFR_AF=0.3003;EUR_AF=0.2465;SAS_AF=0.5102;AA=T|||;VT=SNP
6	30229013	rs2516707	A	G	100	PASS	AC=1991;AF=0.397564;AN=5008;NS=2504;DP=20191;EAS_AF=0.5308;AMR_AF=0.4496;AFR_AF=0.3003;EUR_AF=0.2465;SAS_AF=0.5102;AA=G|||;VT=SNP;EX_TARGET
6	30229281	rs2508026	C	T	100	PASS	AC=1991;AF=0.397564;AN=5008;NS=2504;DP=20900;EAS_AF=0.5308;AMR_AF=0.4496;AFR_AF=0.3003;EUR_AF=0.2465;SAS_AF=0.5102;AA=T|||;VT=SNP;EX_TARGET
6	30229306	rs2428507	A	G	100	PASS	AC=2446;AF=0.488419;AN=5008;NS=2504;DP=19559;EAS_AF=0.5794;AMR_AF=0.5173;AFR_AF=0.4251;EUR_AF=0.3757;SAS_AF=0.5757;AA=a|||;VT=SNP;EX_TARGET
6	30229401	rs56794784	C	T	100	PASS	AC=172;AF=0.034345;AN=5008;NS=2504;DP=20377;EAS_AF=0.0149;AMR_AF=0.0274;AFR_AF=0.0756;EUR_AF=0.0219;SAS_AF=0.0164;AA=C|||;VT=SNP;EX_TARGET
6	30229457	rs2023478	C	T	100	PASS	AC=1991;AF=0.397564;AN=5008;NS=2504;DP=20209;EAS_AF=0.5308;AMR_AF=0.4496;AFR_AF=0.3003;EUR_AF=0.2465;SAS_AF=0.5102;AA=C|||;VT=SNP;EX_TARGET
6	30229463	rs2023477	G	A	100	PASS	AC=1844;AF=0.368211;AN=5008;NS=2504;DP=20127;EAS_AF=0.4861;AMR_AF=0.4481;AFR_AF=0.3003;EUR_AF=0.2435;SAS_AF=0.41;AA=G|||;VT=SNP;EX_TARGET
6	30229504	rs2516706	G	A	100	PASS	AC=1866;AF=0.372604;AN=5008;NS=2504;DP=19106;EAS_AF=0.5069;AMR_AF=0.4481;AFR_AF=0.3011;EUR_AF=0.2435;SAS_AF=0.41;AA=G|||;VT=SNP;EX_TARGET
6	30229583	rs2023476	G	C	100	PASS	AC=1872;AF=0.373802;AN=5008;NS=2504;DP=21824;EAS_AF=0.5308;AMR_AF=0.4308;AFR_AF=0.2231;EUR_AF=0.2425;SAS_AF=0.5102;AA=g|||;VT=SNP
6	30229694	rs2516705	A	C	100	PASS	AC=1991;AF=0.397564;AN=5008;NS=2504;DP=20917;EAS_AF=0.5308;AMR_AF=0.4496;AFR_AF=0.3003;EUR_AF=0.2465;SAS_AF=0.5102;AA=A|||;VT=SNP
6	30229768	rs2428506	A	C	100	PASS	AC=2423;AF=0.483826;AN=5008;NS=2504;DP=19008;EAS_AF=0.5804;AMR_AF=0.5159;AFR_AF=0.4145;EUR_AF=0.3688;SAS_AF=0.5736;AA=C|||;VT=SNP
6	30229830	rs2516704	A	G	100	PASS	AC=1991;AF=0.397564;AN=5008;NS=2504;DP=19320;EAS_AF=0.5308;AMR_AF=0.4496;AFR_AF=0.3003;EUR_AF=0.2465;SAS_AF=0.5102;AA=A|||;VT=SNP
6	30229869	rs3130397	T	C	100	PASS	AC=4741;AF=0.946685;AN=5008;NS=2504;DP=19262;EAS_AF=0.9851;AMR_AF=0.9222;AFR_AF=0.9713;EUR_AF=0.8936;SAS_AF=0.9458;AA=C|||;VT=SNP
6	30229922	rs2516703	A	G	100	PASS	AC=1991;AF=0.397564;AN=5008;NS=2504;DP=18454;EAS_AF=0.5308;AMR_AF=0.4496;AFR_AF=0.3003;EUR_AF=0.2465;SAS_AF=0.5102;AA=G|||;VT=SNP
6	30229989	rs3129699	C	T	100	PASS	AC=431;AF=0.0860623;AN=5008;NS=2504;DP=18600;EAS_AF=0.0496;AMR_AF=0.0663;AFR_AF=0.1135;EUR_AF=0.1223;SAS_AF=0.0634;AA=C|||;VT=SNP
6	30229990	rs2516702	G	A	100	PASS	AC=1991;AF=0.397564;AN=5008;NS=2504;DP=18429;EAS_AF=0.5308;AMR_AF=0.4496;AFR_AF=0.3003;EUR_AF=0.2465;SAS_AF=0.5102;AA=g|||;VT=SNP
6	30230085	rs2523746	T	C	100	PASS	AC=1991;AF=0.397564;AN=5008;NS=2504;DP=16998;EAS_AF=0.5308;AMR_AF=0.4496;AFR_AF=0.3003;EUR_AF=0.2465;SAS_AF=0.5102;AA=t|||;VT=SNP;EX_TARGET
6	30230128	rs2523745	T	C	100	PASS	AC=1991;AF=0.397564;AN=5008;NS=2504;DP=15656;EAS_AF=0.5308;AMR_AF=0.4496;AFR_AF=0.3003;EUR_AF=0.2465;SAS_AF=0.5102;AA=C|||;VT=SNP;EX_TARGET
6	30230146	rs73425422	G	A	100	PASS	AC=138;AF=0.0275559;AN=5008;NS=2504;DP=15451;EAS_AF=0.0139;AMR_AF=0.0144;AFR_AF=0.0688;EUR_AF=0.0149;SAS_AF=0.0082;AA=G|||;VT=SNP;EX_TARGET
6	30230395	rs73425423	G	C	100	PASS	AC=174;AF=0.0347444;AN=5008;NS=2504;DP=17360;EAS_AF=0.0159;AMR_AF=0.0274;AFR_AF=0.0764;EUR_AF=0.0219;SAS_AF=0.0164;AA=G|||;VT=SNP
6	30230453	rs2523744	T	G	100	PASS	AC=1991;AF=0.397564;AN=5008;NS=2504;DP=16504;EAS_AF=0.5308;AMR_AF=0.451;AFR_AF=0.2995;EUR_AF=0.2465;SAS_AF=0.5102;AA=G|||;VT=SNP
6	30230518	rs2516701	G	A	100	PASS	AC=675;AF=0.134784;AN=5008;NS=2504;DP=16360;EAS_AF=0.0635;AMR_AF=0.1268;AFR_AF=0.2784;EUR_AF=0.0785;SAS_AF=0.0777;AA=G|||;VT=SNP
6	30230661	rs2844766	T	C	100	PASS	AC=2423;AF=0.483826;AN=5008;NS=2504;DP=20058;EAS_AF=0.5804;AMR_AF=0.5159;AFR_AF=0.4138;EUR_AF=0.3688;SAS_AF=0.5746;AA=C|||;VT=SNP
6	30230760	rs3130398	G	A	100	PASS	AC=431;AF=0.0860623;AN=5008;NS=2504;DP=19319;EAS_AF=0.0496;AMR_AF=0.0663;AFR_AF=0.1135;EUR_AF=0.1223;SAS_AF=0.0634;AA=A|||;VT=SNP
6	30230777	rs3130400	A	G	100	PASS	AC=431;AF=0.0860623;AN=5008;NS=2504;DP=19308;EAS_AF=0.0496;AMR_AF=0.0663;AFR_AF=0.1135;EUR_AF=0.1223;SAS_AF=0.0634;AA=A|||;VT=SNP
6	30230924	rs3129700	C	G	100	PASS	AC=431;AF=0.0860623;AN=5008;NS=2504;DP=19556;EAS_AF=0.0496;AMR_AF=0.0663;AFR_AF=0.1135;EUR_AF=0.1223;SAS_AF=0.0634;AA=G|||;VT=SNP
6	30230930	rs3094074	A	G	100	PASS	AC=431;AF=0.0860623;AN=5008;NS=2504;DP=19761;EAS_AF=0.0496;AMR_AF=0.0663;AFR_AF=0.1135;EUR_AF=0.1223;SAS_AF=0.0634;AA=G|||;VT=SNP
6	30231071	rs2516700	G	A	100	PASS	AC=1991;AF=0.397564;AN=5008;NS=2504;DP=20901;EAS_AF=0.5308;AMR_AF=0.4496;AFR_AF=0.3003;EUR_AF=0.2465;SAS_AF=0.5102;AA=A|||;VT=SNP;EX_TARGET
6	30231108	rs2516699	G	T	100	PASS	AC=1991;AF=0.397564;AN=5008;NS=2504;DP=20154;EAS_AF=0.5308;AMR_AF=0.4496;AFR_AF=0.3003;EUR_AF=0.2465;SAS_AF=0.5102;AA=G|||;VT=SNP;EX_TARGET
6	30231224	rs3094073	G	A	100	PASS	AC=431;AF=0.0860623;AN=5008;NS=2504;DP=19552;EAS_AF=0.0496;AMR_AF=0.0663;AFR_AF=0.1135;EUR_AF=0.1223;SAS_AF=0.0634;AA=A|||;VT=SNP;EX_TARGET
6	30231273	rs3130401	A	G	100	PASS	AC=431;AF=0.0860623;AN=5008;NS=2504;DP=19614;EAS_AF=0.0496;AMR_AF=0.0663;AFR_AF=0.1135;EUR_AF=0.1223;SAS_AF=0.0634;AA=A|||;VT=SNP
6	30231330	rs3132659	T	C	100	PASS	AC=431;AF=0.0860623;AN=5008;NS=2504;DP=19049;EAS_AF=0.0496;AMR_AF=0.0663;AFR_AF=0.1135;EUR_AF=0.1223;SAS_AF=0.0634;AA=t|||;VT=SNP
6	30231587	rs3130402	A	G	100	PASS	AC=431;AF=0.0860623;AN=5008;NS=2504;DP=20937;EAS_AF=0.0496;AMR_AF=0.0663;AFR_AF=0.1135;EUR_AF=0.1223;SAS_AF=0.0634;AA=G|||;VT=SNP
6	30231594	rs9261635	A	G	100	PASS	AC=431;AF=0.0860623;AN=5008;NS=2504;DP=20830;EAS_AF=0.0496;AMR_AF=0.0663;AFR_AF=0.1135;EUR_AF=0.1223;SAS_AF=0.0634;AA=G|||;VT=SNP
6	30231602	rs9261636	G	C	100	PASS	AC=431;AF=0.0860623;AN=5008;NS=2504;DP=20845;EAS_AF=0.0496;AMR_AF=0.0663;AFR_AF=0.1135;EUR_AF=0.1223;SAS_AF=0.0634;AA=G|||;VT=SNP
6	30231666	rs3132658	T	C	100	PASS	AC=431;AF=0.0860623;AN=5008;NS=2504;DP=20164;EAS_AF=0.0496;AMR_AF=0.0663;AFR_AF=0.1135;EUR_AF=0.1223;SAS_AF=0.0634;AA=T|||;VT=SNP
6	30231755	rs3094072	G	C	100	PASS	AC=431;AF=0.0860623;AN=5008;NS=2504;DP=22427;EAS_AF=0.0496;AMR_AF=0.0663;AFR_AF=0.1135;EUR_AF=0.1223;SAS_AF=0.0634;AA=C|||;VT=SNP
6	30231768	rs3094071	G	A	100	PASS	AC=432;AF=0.086262;AN=5008;NS=2504;DP=22667;EAS_AF=0.0496;AMR_AF=0.0663;AFR_AF=0.1142;EUR_AF=0.1223;SAS_AF=0.0634;AA=G|||;VT=SNP
6	30231829	rs3094070	G	C	100	PASS	AC=431;AF=0.0860623;AN=5008;NS=2504;DP=23232;EAS_AF=0.0496;AMR_AF=0.0663;AFR_AF=0.1135;EUR_AF=0.1223;SAS_AF=0.0634;AA=G|||;VT=SNP
6	30232009	rs3130403	T	G	100	PASS	AC=431;AF=0.0860623;AN=5008;NS=2504;DP=21642;EAS_AF=0.0496;AMR_AF=0.0663;AFR_AF=0.1135;EUR_AF=0.1223;SAS_AF=0.0634;AA=T|||;VT=SNP
6	30232250	rs3130404	A	G	100	PASS	AC=431;AF=0.0860623;AN=5008;NS=2504;DP=20592;EAS_AF=0.0496;AMR_AF=0.0663;AFR_AF=0.1135;EUR_AF=0.1223;SAS_AF=0.0634;AA=G|||;VT=SNP
6	30232374	rs2516698	G	A	100	PASS	AC=584;AF=0.116613;AN=5008;NS=2504;DP=20843;EAS_AF=0.0665;AMR_AF=0.098;AFR_AF=0.2057;EUR_AF=0.0557;SAS_AF=0.1237;AA=G|||;VT=SNP
6	30232436	rs3094630	G	A	100	PASS	AC=431;AF=0.0860623;AN=5008;NS=2504;DP=20371;EAS_AF=0.0496;AMR_AF=0.0663;AFR_AF=0.1135;EUR_AF=0.1223;SAS_AF=0.0634;AA=G|||;VT=SNP
6	30232514	rs2516697	G	A	100	PASS	AC=1851;AF=0.369609;AN=5008;NS=2504;DP=20489;EAS_AF=0.497;AMR_AF=0.4481;AFR_AF=0.3033;EUR_AF=0.2435;SAS_AF=0.4018;AA=G|||;VT=SNP
6	30232672	rs3129701	C	T	100	PASS	AC=431;AF=0.0860623;AN=5008;NS=2504;DP=20352;EAS_AF=0.0496;AMR_AF=0.0663;AFR_AF=0.1135;EUR_AF=0.1223;SAS_AF=0.0634;AA=T|||;VT=SNP
6	30232785	rs3129702	C	A	100	PASS	AC=431;AF=0.0860623;AN=5008;NS=2504;DP=21710;EAS_AF=0.0496;AMR_AF=0.0663;AFR_AF=0.1135;EUR_AF=0.1223;SAS_AF=0.0634;AA=A|||;VT=SNP
6	30233513	rs3132657	T	C	100	PASS	AC=431;AF=0.0860623;AN=5008;NS=2504;DP=16269;EAS_AF=0.0496;AMR_AF=0.0663;AFR_AF=0.1135;EUR_AF=0.1223;SAS_AF=0.0634;AA=T|||;VT=SNP
6	30233558	rs3129703	C	A	100	PASS	AC=431;AF=0.0860623;AN=5008;NS=2504;DP=16513;EAS_AF=0.0496;AMR_AF=0.0663;AFR_AF=0.1135;EUR_AF=0.1223;SAS_AF=0.0634;AA=C|||;VT=SNP
6	30233739	rs3132656	T	C	100	PASS	AC=431;AF=0.0860623;AN=5008;NS=2504;DP=19164;EAS_AF=0.0496;AMR_AF=0.0663;AFR_AF=0.1135;EUR_AF=0.1223;SAS_AF=0.0634;AA=T|||;VT=SNP
6	30233876	rs3132655	T	C	100	PASS	AC=431;AF=0.0860623;AN=5008;NS=2504;DP=19845;EAS_AF=0.0496;AMR_AF=0.0663;AFR_AF=0.1135;EUR_AF=0.1223;SAS_AF=0.0634;AA=C|||;VT=SNP
6	30234152	rs3130405	C	T	100	PASS	AC=413;AF=0.0824681;AN=5008;NS=2504;DP=20373;EAS_AF=0.0496;AMR_AF=0.0648;AFR_AF=0.1006;EUR_AF=0.1223;SAS_AF=0.0634;AA=C|||;VT=SNP
6	30234494	rs2844765	T	C	100	PASS	AC=1864;AF=0.372204;AN=5008;NS=2504;DP=19524;EAS_AF=0.505;AMR_AF=0.4481;AFR_AF=0.3011;EUR_AF=0.2435;SAS_AF=0.41;AA=T|||;VT=SNP
6	30234627	rs3129831	A	T	100	PASS	AC=431;AF=0.0860623;AN=5008;NS=2504;DP=18957;EAS_AF=0.0496;AMR_AF=0.0663;AFR_AF=0.1135;EUR_AF=0.1223;SAS_AF=0.0634;AA=A|||;VT=SNP
6	30234657	rs3129832	A	G	100	PASS	AC=431;AF=0.0860623;AN=5008;NS=2504;DP=18867;EAS_AF=0.0496;AMR_AF=0.0663;AFR_AF=0.1135;EUR_AF=0.1223;SAS_AF=0.0634;AA=A|||;VT=SNP
6	30234668	rs2844764	T	A	100	PASS	AC=2420;AF=0.483227;AN=5008;NS=2504;DP=19085;EAS_AF=0.5784;AMR_AF=0.5159;AFR_AF=0.4138;EUR_AF=0.3688;SAS_AF=0.5736;AA=A|||;VT=SNP
6	30234721	rs3129705	G	A	100	PASS	AC=438;AF=0.0874601;AN=5008;NS=2504;DP=18914;EAS_AF=0.0496;AMR_AF=0.0663;AFR_AF=0.118;EUR_AF=0.1233;SAS_AF=0.0634;AA=A|||;VT=SNP
6	30234931	rs3129706	T	C	100	PASS	AC=431;AF=0.0860623;AN=5008;NS=2504;DP=19942;EAS_AF=0.0496;AMR_AF=0.0663;AFR_AF=0.1135;EUR_AF=0.1223;SAS_AF=0.0634;AA=T|||;VT=SNP
6	30234934	rs3129835	A	C	100	PASS	AC=431;AF=0.0860623;AN=5008;NS=2504;DP=20003;EAS_AF=0.0496;AMR_AF=0.0663;AFR_AF=0.1135;EUR_AF=0.1223;SAS_AF=0.0634;AA=C|||;VT=SNP
6	30235046	rs2516696	G	T	100	PASS	AC=2420;AF=0.483227;AN=5008;NS=2504;DP=18136;EAS_AF=0.5784;AMR_AF=0.5159;AFR_AF=0.4138;EUR_AF=0.3688;SAS_AF=0.5736;AA=T|||;VT=SNP
6	30235184	rs2844763	C	T	100	PASS	AC=1863;AF=0.372005;AN=5008;NS=2504;DP=17843;EAS_AF=0.505;AMR_AF=0.4481;AFR_AF=0.3003;EUR_AF=0.2435;SAS_AF=0.41;AA=C|||;VT=SNP
6	30235204	rs3129707	G	A	100	PASS	AC=432;AF=0.086262;AN=5008;NS=2504;DP=18239;EAS_AF=0.0506;AMR_AF=0.0663;AFR_AF=0.1135;EUR_AF=0.1223;SAS_AF=0.0634;AA=A|||;VT=SNP
6	30235474	rs75211427	G	C	100	PASS	AC=233;AF=0.0465256;AN=5008;NS=2504;DP=17433;EAS_AF=0.0585;AMR_AF=0.0231;AFR_AF=0.0764;EUR_AF=0.0149;SAS_AF=0.0429;AA=G|||;VT=SNP
6	30236038	rs3129708	G	T	100	PASS	AC=431;AF=0.0860623;AN=5008;NS=2504;DP=13264;EAS_AF=0.0496;AMR_AF=0.0663;AFR_AF=0.1135;EUR_AF=0.1223;SAS_AF=0.0634;AA=G|||;VT=SNP
6	30236331	rs9378145	G	C	100	PASS	AC=1164;AF=0.232428;AN=5008;NS=2504;DP=9778;EAS_AF=0.4425;AMR_AF=0.3156;AFR_AF=0.0136;EUR_AF=0.163;SAS_AF=0.3241;AA=G|||;VT=SNP
6	30236754	rs2844762	T	C	100	PASS	AC=2420;AF=0.483227;AN=5008;NS=2504;DP=18250;EAS_AF=0.5784;AMR_AF=0.5159;AFR_AF=0.4138;EUR_AF=0.3688;SAS_AF=0.5736;AA=C|||;VT=SNP
6	30237454	rs2844761	A	G	100	PASS	AC=1862;AF=0.371805;AN=5008;NS=2504;DP=16321;EAS_AF=0.505;AMR_AF=0.4467;AFR_AF=0.3003;EUR_AF=0.2435;SAS_AF=0.41;AA=A|||;VT=SNP
6	30237859	rs9261639	G	A	100	PASS	AC=790;AF=0.157748;AN=5008;NS=2504;DP=18562;EAS_AF=0.2431;AMR_AF=0.196;AFR_AF=0.0371;EUR_AF=0.2644;SAS_AF=0.0961;AA=G|||;VT=SNP
6	30237861	rs2844760	T	C	100	PASS	AC=2462;AF=0.491613;AN=5008;NS=2504;DP=18572;EAS_AF=0.5784;AMR_AF=0.5086;AFR_AF=0.5;EUR_AF=0.3022;SAS_AF=0.5736;AA=T|||;VT=SNP
6	30238150	rs77180463	T	C	100	PASS	AC=233;AF=0.0465256;AN=5008;NS=2504;DP=17881;EAS_AF=0.0585;AMR_AF=0.0231;AFR_AF=0.0764;EUR_AF=0.0149;SAS_AF=0.0429;AA=T|||;VT=SNP
6	30238559	rs9368628	A	G	100	PASS	AC=1180;AF=0.235623;AN=5008;NS=2504;DP=17834;EAS_AF=0.4425;AMR_AF=0.3213;AFR_AF=0.0204;EUR_AF=0.165;SAS_AF=0.3252;AA=A|||;VT=SNP
6	30238884	rs2844759	A	G	100	PASS	AC=2254;AF=0.45008;AN=5008;NS=2504;DP=18644;EAS_AF=0.5784;AMR_AF=0.4942;AFR_AF=0.3601;EUR_AF=0.2913;SAS_AF=0.5716;AA=G|||;VT=SNP
6	30239001	rs79129161	T	C	100	PASS	AC=265;AF=0.0529153;AN=5008;NS=2504;DP=18340;EAS_AF=0.0496;AMR_AF=0.0447;AFR_AF=0.0598;EUR_AF=0.0447;SAS_AF=0.0613;AA=T|||;VT=SNP
6	30239683	rs4711212	G	T	100	PASS	AC=265;AF=0.0529153;AN=5008;NS=2504;DP=20581;EAS_AF=0.0496;AMR_AF=0.0447;AFR_AF=0.0598;EUR_AF=0.0447;SAS_AF=0.0613;AA=G|||;VT=SNP
6	30240074	rs1158763	T	C	100	PASS	AC=2254;AF=0.45008;AN=5008;NS=2504;DP=16190;EAS_AF=0.5784;AMR_AF=0.4942;AFR_AF=0.3601;EUR_AF=0.2913;SAS_AF=0.5716;AA=C|||;VT=SNP
6	30240592	rs112526551	A	G	100	PASS	AC=265;AF=0.0529153;AN=5008;NS=2504;DP=15980;EAS_AF=0.0496;AMR_AF=0.0447;AFR_AF=0.0598;EUR_AF=0.0447;SAS_AF=0.0613;AA=a|||;VT=SNP
6	30240926	rs2097773	C	A	100	PASS	AC=1863;AF=0.372005;AN=5008;NS=2504;DP=16682;EAS_AF=0.505;AMR_AF=0.4481;AFR_AF=0.3003;EUR_AF=0.2435;SAS_AF=0.41;AA=C|||;VT=SNP
6	30241114	rs9393999	A	G	100	PASS	AC=1164;AF=0.232428;AN=5008;NS=2504;DP=17989;EAS_AF=0.4425;AMR_AF=0.3156;AFR_AF=0.0129;EUR_AF=0.163;SAS_AF=0.3252;AA=A|||;VT=SNP
6	30242066	rs73425443	C	G	100	PASS	AC=138;AF=0.0275559;AN=5008;NS=2504;DP=18737;EAS_AF=0.0139;AMR_AF=0.0144;AFR_AF=0.0688;EUR_AF=0.0149;SAS_AF=0.0082;AA=C|||;VT=SNP
6	30242128	rs9357095	A	G	100	PASS	AC=1180;AF=0.235623;AN=5008;NS=2504;DP=19977;EAS_AF=0.4425;AMR_AF=0.3213;AFR_AF=0.0204;EUR_AF=0.165;SAS_AF=0.3252;AA=A|||;VT=SNP
6	30242171	rs28780093	A	G	100	PASS	AC=500;AF=0.0998403;AN=5008;NS=2504;DP=19019;EAS_AF=0.0665;AMR_AF=0.0836;AFR_AF=0.034;EUR_AF=0.1302;SAS_AF=0.2035;AA=A|||;VT=SNP
6	30242904	rs2894145	G	A	100	PASS	AC=1180;AF=0.235623;AN=5008;NS=2504;DP=17640;EAS_AF=0.4425;AMR_AF=0.3213;AFR_AF=0.0204;EUR_AF=0.165;SAS_AF=0.3252;AA=G|||;VT=SNP
6	30243235	rs534316532	C	T	100	PASS	AC=3636;AF=0.726038;AN=5008;NS=2504;DP=18127;EAS_AF=0.7073;AMR_AF=0.6844;AFR_AF=0.7738;EUR_AF=0.6064;SAS_AF=0.8333;AA=T|||;VT=SNP
6	30243236	rs75939919	T	C	100	PASS	AC=3636;AF=0.726038;AN=5008;NS=2504;DP=18158;EAS_AF=0.7073;AMR_AF=0.6844;AFR_AF=0.7738;EUR_AF=0.6064;SAS_AF=0.8333;AA=C|||;VT=SNP
6	30244479	rs80028651	A	G	100	PASS	AC=233;AF=0.0465256;AN=5008;NS=2504;DP=19783;EAS_AF=0.0585;AMR_AF=0.0231;AFR_AF=0.0764;EUR_AF=0.0149;SAS_AF=0.0429;AA=A|||;VT=SNP
6	30244579	rs968909	C	T	100	PASS	AC=2254;AF=0.45008;AN=5008;NS=2504;DP=18732;EAS_AF=0.5784;AMR_AF=0.4942;AFR_AF=0.3601;EUR_AF=0.2913;SAS_AF=0.5716;AA=T|||;VT=SNP
6	30244711	rs2097574	C	A	100	PASS	AC=2254;AF=0.45008;AN=5008;NS=2504;DP=20176;EAS_AF=0.5784;AMR_AF=0.4942;AFR_AF=0.3601;EUR_AF=0.2913;SAS_AF=0.5716;AA=A|||;VT=SNP
6	30245033	rs2516725	G	A	100	PASS	AC=1863;AF=0.372005;AN=5008;NS=2504;DP=15678;EAS_AF=0.505;AMR_AF=0.4481;AFR_AF=0.3003;EUR_AF=0.2435;SAS_AF=0.41;AA=G|||;VT=SNP
6	30245501	rs2844755	T	A	100	PASS	AC=2254;AF=0.45008;AN=5008;NS=2504;DP=17023;EAS_AF=0.5784;AMR_AF=0.4942;AFR_AF=0.3601;EUR_AF=0.2913;SAS_AF=0.5716;AA=A|||;VT=SNP
6	30246131	rs9380163	C	T	100	PASS	AC=1180;AF=0.235623;AN=5008;NS=2504;DP=20820;EAS_AF=0.4425;AMR_AF=0.3213;AFR_AF=0.0204;EUR_AF=0.165;SAS_AF=0.3252;AA=C|||;VT=SNP
6	30246212	rs2844754	C	A	100	PASS	AC=533;AF=0.10643;AN=5008;NS=2504;DP=20005;EAS_AF=0.0625;AMR_AF=0.0965;AFR_AF=0.208;EUR_AF=0.0537;SAS_AF=0.0757;AA=C|||;VT=SNP
6	30246525	rs62407490	A	G	100	PASS	AC=1180;AF=0.235623;AN=5008;NS=2504;DP=17398;EAS_AF=0.4425;AMR_AF=0.3213;AFR_AF=0.0204;EUR_AF=0.165;SAS_AF=0.3252;AA=G|||;VT=SNP
6	30246888	rs9378103	G	T	100	PASS	AC=1865;AF=0.372404;AN=5008;NS=2504;DP=12229;EAS_AF=0.505;AMR_AF=0.451;AFR_AF=0.3003;EUR_AF=0.2435;SAS_AF=0.41;AA=G|||;VT=SNP
6	30246977	rs111868540	C	T	100	PASS	AC=265;AF=0.0529153;AN=5008;NS=2504;DP=13241;EAS_AF=0.0496;AMR_AF=0.0447;AFR_AF=0.0598;EUR_AF=0.0447;SAS_AF=0.0613;AA=C|||;VT=SNP
6	30247044	rs7740823	G	A	100	PASS	AC=1865;AF=0.372404;AN=5008;NS=2504;DP=12797;EAS_AF=0.505;AMR_AF=0.451;AFR_AF=0.3003;EUR_AF=0.2435;SAS_AF=0.41;AA=G|||;VT=SNP
6	30247081	rs28780094	G	A	100	PASS	AC=501;AF=0.10004;AN=5008;NS=2504;DP=13957;EAS_AF=0.0665;AMR_AF=0.085;AFR_AF=0.0348;EUR_AF=0.1292;SAS_AF=0.2035;AA=G|||;VT=SNP
6	30247581	rs111378512	C	G	100	PASS	AC=265;AF=0.0529153;AN=5008;NS=2504;DP=17223;EAS_AF=0.0496;AMR_AF=0.0447;AFR_AF=0.0598;EUR_AF=0.0447;SAS_AF=0.0613;AA=C|||;VT=SNP
6	30247603	rs2523737	C	T	100	PASS	AC=1867;AF=0.372804;AN=5008;NS=2504;DP=17435;EAS_AF=0.505;AMR_AF=0.451;AFR_AF=0.3003;EUR_AF=0.2435;SAS_AF=0.4121;AA=C|||;VT=SNP
6	30247795	rs112980911	C	T	100	PASS	AC=265;AF=0.0529153;AN=5008;NS=2504;DP=17794;EAS_AF=0.0496;AMR_AF=0.0447;AFR_AF=0.0598;EUR_AF=0.0447;SAS_AF=0.0613;AA=C|||;VT=SNP
6	30249182	rs11759703	T	C	100	PASS	AC=883;AF=0.176318;AN=5008;NS=2504;DP=17446;EAS_AF=0.125;AMR_AF=0.121;AFR_AF=0.2141;EUR_AF=0.1471;SAS_AF=0.2474;AA=T|||;VT=SNP
6	30249459	rs118169754	C	G	100	PASS	AC=40;AF=0.00798722;AN=5008;NS=2504;DP=17905;EAS_AF=0.0139;AMR_AF=0.0058;AFR_AF=0;EUR_AF=0.0139;SAS_AF=0.0082;AA=C|||;VT=SNP
6	30249613	rs2844752	T	C	100	PASS	AC=1867;AF=0.372804;AN=5008;NS=2504;DP=16601;EAS_AF=0.505;AMR_AF=0.451;AFR_AF=0.3018;EUR_AF=0.2435;SAS_AF=0.41;AA=T|||;VT=SNP
6	30250600	rs2021363	G	A	100	PASS	AC=265;AF=0.0529153;AN=5008;NS=2504;DP=17995;EAS_AF=0.0496;AMR_AF=0.0447;AFR_AF=0.0598;EUR_AF=0.0447;SAS_AF=0.0613;AA=G|||;VT=SNP
6	30251314	rs1313929	A	G	100	PASS	AC=1865;AF=0.372404;AN=5008;NS=2504;DP=21935;EAS_AF=0.505;AMR_AF=0.451;AFR_AF=0.3003;EUR_AF=0.2435;SAS_AF=0.41;AA=A|||;VT=SNP
6	30251386	rs1075105	C	G	100	PASS	AC=2256;AF=0.450479;AN=5008;NS=2504;DP=20397;EAS_AF=0.5784;AMR_AF=0.4971;AFR_AF=0.3601;EUR_AF=0.2913;SAS_AF=0.5716;AA=G|||;VT=SNP
6	30251943	rs56267944	T	A	100	PASS	AC=173;AF=0.0345447;AN=5008;NS=2504;DP=17657;EAS_AF=0.0159;AMR_AF=0.0274;AFR_AF=0.0764;EUR_AF=0.0209;SAS_AF=0.0164;AA=T|||;VT=SNP
6	30252370	rs4713304	C	T	100	PASS	AC=265;AF=0.0529153;AN=5008;NS=2504;DP=18029;EAS_AF=0.0496;AMR_AF=0.0447;AFR_AF=0.0598;EUR_AF=0.0447;SAS_AF=0.0613;AA=C|||;VT=SNP
6	30252606	rs2394779	A	C	100	PASS	AC=1167;AF=0.233027;AN=5008;NS=2504;DP=20732;EAS_AF=0.4425;AMR_AF=0.3184;AFR_AF=0.0129;EUR_AF=0.164;SAS_AF=0.3252;AA=A|||;VT=SNP
6	30252836	rs4713305	A	T	100	PASS	AC=767;AF=0.153155;AN=5008;NS=2504;DP=19141;EAS_AF=0.2421;AMR_AF=0.196;AFR_AF=0.0227;EUR_AF=0.2634;SAS_AF=0.0941;AA=A|||;VT=SNP
6	30253011	rs1264626	T	C	100	PASS	AC=2256;AF=0.450479;AN=5008;NS=2504;DP=19879;EAS_AF=0.5784;AMR_AF=0.4971;AFR_AF=0.3601;EUR_AF=0.2913;SAS_AF=0.5716;AA=C|||;VT=SNP
6	30253339	rs1132547	T	G	100	PASS	AC=680;AF=0.135783;AN=5008;NS=2504;DP=19169;EAS_AF=0.0625;AMR_AF=0.1297;AFR_AF=0.2814;EUR_AF=0.0785;SAS_AF=0.0777;AA=T|||;VT=SNP
6	30254253	rs114077552	A	C	100	PASS	AC=66;AF=0.0131789;AN=5008;NS=2504;DP=16485;EAS_AF=0.0179;AMR_AF=0.0086;AFR_AF=0.0015;EUR_AF=0.0199;SAS_AF=0.0204;AA=A|||;VT=SNP
6	30254495	rs4713306	G	C	100	PASS	AC=262;AF=0.0523163;AN=5008;NS=2504;DP=12655;EAS_AF=0.0496;AMR_AF=0.0447;AFR_AF=0.0575;EUR_AF=0.0447;SAS_AF=0.0613;AA=G|||;VT=SNP
6	30254678	rs9261647	G	A	100	PASS	AC=777;AF=0.155152;AN=5008;NS=2504;DP=17423;EAS_AF=0.2431;AMR_AF=0.196;AFR_AF=0.0265;EUR_AF=0.2634;SAS_AF=0.0982;AA=G|||;VT=SNP
6	30255089	rs1264624	C	T	100	PASS	AC=2256;AF=0.450479;AN=5008;NS=2504;DP=20835;EAS_AF=0.5784;AMR_AF=0.4971;AFR_AF=0.3601;EUR_AF=0.2913;SAS_AF=0.5716;AA=T|||;VT=SNP
6	30255365	rs1264623	A	C	100	PASS	AC=2256;AF=0.450479;AN=5008;NS=2504;DP=21551;EAS_AF=0.5784;AMR_AF=0.4971;AFR_AF=0.3601;EUR_AF=0.2913;SAS_AF=0.5716;AA=C|||;VT=SNP
6	30255505	rs9368632	G	A	100	PASS	AC=1164;AF=0.232428;AN=5008;NS=2504;DP=19775;EAS_AF=0.4425;AMR_AF=0.3156;AFR_AF=0.0129;EUR_AF=0.163;SAS_AF=0.3252;AA=G|||;VT=SNP
6	30256838	rs10484551	G	A	100	PASS	AC=262;AF=0.0523163;AN=5008;NS=2504;DP=20048;EAS_AF=0.0496;AMR_AF=0.0447;AFR_AF=0.0575;EUR_AF=0.0447;SAS_AF=0.0613;AA=G|||;VT=SNP
6	30256885	rs17194767	C	T	100	PASS	AC=262;AF=0.0523163;AN=5008;NS=2504;DP=20767;EAS_AF=0.0496;AMR_AF=0.0447;AFR_AF=0.0575;EUR_AF=0.0447;SAS_AF=0.0613;AA=C|||;VT=SNP
6	30257497	rs2285800	C	G	100	PASS	AC=775;AF=0.154752;AN=5008;NS=2504;DP=20345;EAS_AF=0.2431;AMR_AF=0.196;AFR_AF=0.0265;EUR_AF=0.2634;SAS_AF=0.0961;AA=C|||;VT=SNP
6	30257693	rs2285799	T	C	100	PASS	AC=262;AF=0.0523163;AN=5008;NS=2504;DP=23530;EAS_AF=0.0496;AMR_AF=0.0447;AFR_AF=0.0575;EUR_AF=0.0447;SAS_AF=0.0613;AA=T|||;VT=SNP
6	30257751	rs6915913	T	C	100	PASS	AC=219;AF=0.04373;AN=5008;NS=2504;DP=22450;EAS_AF=0.0159;AMR_AF=0.0389;AFR_AF=0.1044;EUR_AF=0.0219;SAS_AF=0.0164;AA=T|||;VT=SNP
6	30257781	rs16897337	A	G	100	PASS	AC=262;AF=0.0523163;AN=5008;NS=2504;DP=22850;EAS_AF=0.0496;AMR_AF=0.0447;AFR_AF=0.0575;EUR_AF=0.0447;SAS_AF=0.0613;AA=G|||;VT=SNP
6	30258708	rs4713309	C	T	100	PASS	AC=261;AF=0.0521166;AN=5008;NS=2504;DP=18042;EAS_AF=0.0496;AMR_AF=0.0447;AFR_AF=0.0567;EUR_AF=0.0447;SAS_AF=0.0613;AA=C|||;VT=SNP
6	30259272	rs16897339	C	T	100	PASS	AC=262;AF=0.0523163;AN=5008;NS=2504;DP=19363;EAS_AF=0.0496;AMR_AF=0.0447;AFR_AF=0.0575;EUR_AF=0.0447;SAS_AF=0.0613;AA=T|||;VT=SNP
6	30259657	rs1045251	G	T	100	PASS	AC=1866;AF=0.372604;AN=5008;NS=2504;DP=19524;EAS_AF=0.505;AMR_AF=0.4481;AFR_AF=0.3026;EUR_AF=0.2435;SAS_AF=0.41;AA=G|||;VT=SNP
6	30260019	rs1264619	G	C	100	PASS	AC=2270;AF=0.453275;AN=5008;NS=2504;DP=16946;EAS_AF=0.5893;AMR_AF=0.4942;AFR_AF=0.3601;EUR_AF=0.2922;SAS_AF=0.5757;AA=C|||;VT=SNP
6	30260982	rs11752362	C	T	100	PASS	AC=884;AF=0.176518;AN=5008;NS=2504;DP=17701;EAS_AF=0.125;AMR_AF=0.121;AFR_AF=0.2148;EUR_AF=0.1471;SAS_AF=0.2474;AA=C|||;VT=SNP
6	30261032	rs60925525	G	T	100	PASS	AC=262;AF=0.0523163;AN=5008;NS=2504;DP=17484;EAS_AF=0.0496;AMR_AF=0.0447;AFR_AF=0.0575;EUR_AF=0.0447;SAS_AF=0.0613;AA=G|||;VT=SNP
6	30261396	rs57715221	A	G	100	PASS	AC=262;AF=0.0523163;AN=5008;NS=2504;DP=20855;EAS_AF=0.0496;AMR_AF=0.0447;AFR_AF=0.0575;EUR_AF=0.0447;SAS_AF=0.0613;AA=A|||;VT=SNP
6	30262512	rs1048664	A	G	100	PASS	AC=536;AF=0.107029;AN=5008;NS=2504;DP=22117;EAS_AF=0.0625;AMR_AF=0.0965;AFR_AF=0.2103;EUR_AF=0.0537;SAS_AF=0.0757;AA=A|||;VT=SNP
6	30263069	rs1264618	C	G	100	PASS	AC=2288;AF=0.456869;AN=5008;NS=2504;DP=20551;EAS_AF=0.5784;AMR_AF=0.4957;AFR_AF=0.379;EUR_AF=0.2982;SAS_AF=0.5726;AA=G|||;VT=SNP
6	30263108	rs56183729	C	T	100	PASS	AC=1007;AF=0.201078;AN=5008;NS=2504;DP=19600;EAS_AF=0.4087;AMR_AF=0.2118;AFR_AF=0.0061;EUR_AF=0.1511;SAS_AF=0.2945;AA=C|||;VT=SNP
6	30263130	rs1264617	A	G	100	PASS	AC=2288;AF=0.456869;AN=5008;NS=2504;DP=18859;EAS_AF=0.5784;AMR_AF=0.4957;AFR_AF=0.379;EUR_AF=0.2982;SAS_AF=0.5726;AA=G|||;VT=SNP
6	30263566	rs79975940	T	G	100	PASS	AC=262;AF=0.0523163;AN=5008;NS=2504;DP=18513;EAS_AF=0.0496;AMR_AF=0.0447;AFR_AF=0.0575;EUR_AF=0.0447;SAS_AF=0.0613;AA=T|||;VT=SNP
6	30264307	rs1264616	C	T	100	PASS	AC=1865;AF=0.372404;AN=5008;NS=2504;DP=20953;EAS_AF=0.505;AMR_AF=0.4481;AFR_AF=0.3026;EUR_AF=0.2435;SAS_AF=0.409;AA=A|||;VT=SNP
6	30264624	rs28780095	C	T	100	PASS	AC=501;AF=0.10004;AN=5008;NS=2504;DP=18993;EAS_AF=0.0665;AMR_AF=0.085;AFR_AF=0.0348;EUR_AF=0.1292;SAS_AF=0.2035;AA=C|||;VT=SNP
6	30264933	rs261956	C	T	100	PASS	AC=679;AF=0.135583;AN=5008;NS=2504;DP=17548;EAS_AF=0.0625;AMR_AF=0.1268;AFR_AF=0.2821;EUR_AF=0.0785;SAS_AF=0.0777;AA=C|||;VT=SNP
6	30264937	rs61389055	A	C	100	PASS	AC=173;AF=0.0345447;AN=5008;NS=2504;DP=17314;EAS_AF=0.0159;AMR_AF=0.0274;AFR_AF=0.0764;EUR_AF=0.0209;SAS_AF=0.0164;AA=A|||;VT=SNP
6	30265341	rs111789756	T	C	100	PASS	AC=261;AF=0.0521166;AN=5008;NS=2504;DP=17373;EAS_AF=0.0486;AMR_AF=0.0447;AFR_AF=0.0575;EUR_AF=0.0447;SAS_AF=0.0613;AA=T|||;VT=SNP
6	30265488	rs6927626	T	C	100	PASS	AC=735;AF=0.146765;AN=5008;NS=2504;DP=19828;EAS_AF=0.125;AMR_AF=0.1095;AFR_AF=0.112;EUR_AF=0.1441;SAS_AF=0.2454;AA=T|||;VT=SNP
6	30265526	rs9368633	G	A	100	PASS	AC=1180;AF=0.235623;AN=5008;NS=2504;DP=16912;EAS_AF=0.4425;AMR_AF=0.3213;AFR_AF=0.0204;EUR_AF=0.165;SAS_AF=0.3252;AA=G|||;VT=SNP
6	30265789	rs2894146	G	A	100	PASS	AC=262;AF=0.0523163;AN=5008;NS=2504;DP=17569;EAS_AF=0.0496;AMR_AF=0.0447;AFR_AF=0.0575;EUR_AF=0.0447;SAS_AF=0.0613;AA=A|||;VT=SNP
6	30266145	rs9394000	G	A	100	PASS	AC=1164;AF=0.232428;AN=5008;NS=2504;DP=20194;EAS_AF=0.4425;AMR_AF=0.3156;AFR_AF=0.0129;EUR_AF=0.163;SAS_AF=0.3252;AA=G|||;VT=SNP
6	30267339	rs261954	T	C	100	PASS	AC=763;AF=0.152356;AN=5008;NS=2504;DP=18465;EAS_AF=0.2431;AMR_AF=0.196;AFR_AF=0.0174;EUR_AF=0.2634;SAS_AF=0.0961;AA=T|||;VT=SNP
6	30267662	rs261953	T	C	100	PASS	AC=1993;AF=0.397963;AN=5008;NS=2504;DP=20656;EAS_AF=0.5288;AMR_AF=0.4496;AFR_AF=0.3026;EUR_AF=0.2475;SAS_AF=0.5102;AA=T|||;VT=SNP
6	30267807	rs261952	A	G	100	PASS	AC=1994;AF=0.398163;AN=5008;NS=2504;DP=19157;EAS_AF=0.5288;AMR_AF=0.4496;AFR_AF=0.3041;EUR_AF=0.2465;SAS_AF=0.5102;AA=A|||;VT=SNP
6	30267886	rs7758503	C	T	100	PASS	AC=882;AF=0.176118;AN=5008;NS=2504;DP=19799;EAS_AF=0.125;AMR_AF=0.121;AFR_AF=0.2133;EUR_AF=0.1471;SAS_AF=0.2474;AA=C|||;VT=SNP
6	30268863	rs261951	T	C	100	PASS	AC=1866;AF=0.372604;AN=5008;NS=2504;DP=18433;EAS_AF=0.505;AMR_AF=0.4481;AFR_AF=0.3026;EUR_AF=0.2435;SAS_AF=0.41;AA=T|||;VT=SNP
6	30269561	rs261950	A	T	100	PASS	AC=2280;AF=0.455272;AN=5008;NS=2504;DP=20294;EAS_AF=0.5784;AMR_AF=0.4957;AFR_AF=0.3714;EUR_AF=0.2992;SAS_AF=0.5736;AA=T|||;VT=SNP
6	30269923	rs59152891	C	T	100	PASS	AC=138;AF=0.0275559;AN=5008;NS=2504;DP=18362;EAS_AF=0.0139;AMR_AF=0.0144;AFR_AF=0.0688;EUR_AF=0.0149;SAS_AF=0.0082;AA=C|||;VT=SNP
6	30270080	rs261949	G	A	100	PASS	AC=1992;AF=0.397764;AN=5008;NS=2504;DP=20198;EAS_AF=0.5288;AMR_AF=0.4496;AFR_AF=0.3026;EUR_AF=0.2465;SAS_AF=0.5102;AA=G|||;VT=SNP
6	30270270	rs7770049	G	A	100	PASS	AC=173;AF=0.0345447;AN=5008;NS=2504;DP=20250;EAS_AF=0.0159;AMR_AF=0.0274;AFR_AF=0.0764;EUR_AF=0.0209;SAS_AF=0.0164;AA=G|||;VT=SNP
6	30270609	rs261948	C	T	100	PASS	AC=1865;AF=0.372404;AN=5008;NS=2504;DP=21362;EAS_AF=0.505;AMR_AF=0.4481;AFR_AF=0.3026;EUR_AF=0.2435;SAS_AF=0.409;AA=C|||;VT=SNP
6	30270621	rs3800332	G	C	100	PASS	AC=286;AF=0.0571086;AN=5008;NS=2504;DP=21615;EAS_AF=0.0496;AMR_AF=0.0461;AFR_AF=0.0688;EUR_AF=0.0517;SAS_AF=0.0624;AA=G|||;VT=SNP
6	30270684	rs878898	T	C	100	PASS	AC=883;AF=0.176318;AN=5008;NS=2504;DP=22257;EAS_AF=0.125;AMR_AF=0.121;AFR_AF=0.2141;EUR_AF=0.1471;SAS_AF=0.2474;AA=T|||;VT=SNP
6	30271144	rs261947	T	C	100	PASS	AC=2151;AF=0.429513;AN=5008;NS=2504;DP=20167;EAS_AF=0.5546;AMR_AF=0.4942;AFR_AF=0.3714;EUR_AF=0.2952;SAS_AF=0.4714;AA=C|||;VT=SNP
6	30271334	rs261946	A	G	100	PASS	AC=790;AF=0.157748;AN=5008;NS=2504;DP=18678;EAS_AF=0.2431;AMR_AF=0.196;AFR_AF=0.0371;EUR_AF=0.2644;SAS_AF=0.0961;AA=A|||;VT=SNP
6	30271792	rs4713310	G	A	100	PASS	AC=286;AF=0.0571086;AN=5008;NS=2504;DP=20453;EAS_AF=0.0496;AMR_AF=0.0461;AFR_AF=0.0688;EUR_AF=0.0517;SAS_AF=0.0624;AA=G|||;VT=SNP
6	30272221	rs4713311	T	C	100	PASS	AC=262;AF=0.0523163;AN=5008;NS=2504;DP=20210;EAS_AF=0.0496;AMR_AF=0.0447;AFR_AF=0.0575;EUR_AF=0.0447;SAS_AF=0.0613;AA=T|||;VT=SNP
6	30272417	rs261945	C	G	100	PASS	AC=3852;AF=0.769169;AN=5008;NS=2504;DP=20851;EAS_AF=0.7212;AMR_AF=0.7219;AFR_AF=0.8775;EUR_AF=0.6292;SAS_AF=0.8497;AA=G|||;VT=SNP
6	30272459	rs261944	G	A	100	PASS	AC=775;AF=0.154752;AN=5008;NS=2504;DP=20092;EAS_AF=0.2431;AMR_AF=0.196;AFR_AF=0.0265;EUR_AF=0.2634;SAS_AF=0.0961;AA=G|||;VT=SNP
6	30272621	rs2285798	A	C	100	PASS	AC=1181;AF=0.235823;AN=5008;NS=2504;DP=18639;EAS_AF=0.4435;AMR_AF=0.3213;AFR_AF=0.0212;EUR_AF=0.165;SAS_AF=0.3241;AA=A|||;VT=SNP
6	30273200	rs76665533	C	G	100	PASS	AC=227;AF=0.0453275;AN=5008;NS=2504;DP=21955;EAS_AF=0.0585;AMR_AF=0.0231;AFR_AF=0.0719;EUR_AF=0.0149;SAS_AF=0.0429;AA=C|||;VT=SNP
6	30273371	rs261943	G	A	100	PASS	AC=1865;AF=0.372404;AN=5008;NS=2504;DP=18640;EAS_AF=0.505;AMR_AF=0.451;AFR_AF=0.3003;EUR_AF=0.2435;SAS_AF=0.41;AA=G|||;VT=SNP
6	30273939	rs75817914	C	T	100	PASS	AC=288;AF=0.057508;AN=5008;NS=2504;DP=19241;EAS_AF=0.0496;AMR_AF=0.0447;AFR_AF=0.0711;EUR_AF=0.0517;SAS_AF=0.0624;AA=C|||;VT=SNP
6	30274461	rs9380167	A	G	100	PASS	AC=2158;AF=0.430911;AN=5008;NS=2504;DP=19139;EAS_AF=0.5546;AMR_AF=0.4928;AFR_AF=0.3775;EUR_AF=0.2952;SAS_AF=0.4714;AA=G|||;VT=SNP
6	30274728	rs12055553	G	A	100	PASS	AC=2151;AF=0.429513;AN=5008;NS=2504;DP=20576;EAS_AF=0.5546;AMR_AF=0.4928;AFR_AF=0.3714;EUR_AF=0.2952;SAS_AF=0.4724;AA=A|||;VT=SNP
6	30274773	rs76195069	G	T	100	PASS	AC=288;AF=0.057508;AN=5008;NS=2504;DP=21992;EAS_AF=0.0496;AMR_AF=0.0447;AFR_AF=0.0711;EUR_AF=0.0517;SAS_AF=0.0624;AA=G|||;VT=SNP
6	30274883	rs28360019	G	C	100	PASS	AC=533;AF=0.10643;AN=5008;NS=2504;DP=19728;EAS_AF=0.0625;AMR_AF=0.0965;AFR_AF=0.208;EUR_AF=0.0537;SAS_AF=0.0757;AA=G|||;VT=SNP
6	30275124	rs9380168	T	G	100	PASS	AC=1864;AF=0.372204;AN=5008;NS=2504;DP=20768;EAS_AF=0.505;AMR_AF=0.4481;AFR_AF=0.3011;EUR_AF=0.2435;SAS_AF=0.41;AA=T|||;VT=SNP
6	30275246	rs928822	G	T	100	PASS	AC=3631;AF=0.72504;AN=5008;NS=2504;DP=19995;EAS_AF=0.7054;AMR_AF=0.6816;AFR_AF=0.7731;EUR_AF=0.6074;SAS_AF=0.8323;AA=T|||;VT=SNP
6	30276443	rs28360020	G	A	100	PASS	AC=676;AF=0.134984;AN=5008;NS=2504;DP=14553;EAS_AF=0.0625;AMR_AF=0.1254;AFR_AF=0.2806;EUR_AF=0.0785;SAS_AF=0.0777;AA=G|||;VT=SNP
6	30276472	rs28360021	C	G	100	PASS	AC=1863;AF=0.372005;AN=5008;NS=2504;DP=16909;EAS_AF=0.505;AMR_AF=0.4481;AFR_AF=0.3003;EUR_AF=0.2435;SAS_AF=0.41;AA=C|||;VT=SNP
6	30276623	rs111510206	G	A	100	PASS	AC=288;AF=0.057508;AN=5008;NS=2504;DP=16485;EAS_AF=0.0496;AMR_AF=0.0447;AFR_AF=0.0711;EUR_AF=0.0517;SAS_AF=0.0624;AA=G|||;VT=SNP
6	30276664	rs80118539	C	T	100	PASS	AC=1164;AF=0.232428;AN=5008;NS=2504;DP=14247;EAS_AF=0.4425;AMR_AF=0.3156;AFR_AF=0.0129;EUR_AF=0.163;SAS_AF=0.3252;AA=C|||;VT=SNP
6	30276758	rs1264609	A	G	100	PASS	AC=245;AF=0.0489217;AN=5008;NS=2504;DP=16090;EAS_AF=0.0258;AMR_AF=0.0331;AFR_AF=0.003;EUR_AF=0.0835;SAS_AF=0.1104;AA=A|||;VT=SNP
6	30278362	rs12192505	A	G	100	PASS	AC=2151;AF=0.429513;AN=5008;NS=2504;DP=18851;EAS_AF=0.5546;AMR_AF=0.4928;AFR_AF=0.3714;EUR_AF=0.2952;SAS_AF=0.4724;AA=-|||;VT=SNP
6	30278380	rs112402312	T	C	100	PASS	AC=264;AF=0.0527157;AN=5008;NS=2504;DP=17457;EAS_AF=0.0496;AMR_AF=0.0432;AFR_AF=0.0598;EUR_AF=0.0447;SAS_AF=0.0613;AA=-|||;VT=SNP
6	30278774	rs6913293	A	G	100	PASS	AC=2159;AF=0.43111;AN=5008;NS=2504;DP=11276;EAS_AF=0.5546;AMR_AF=0.4928;AFR_AF=0.3775;EUR_AF=0.2952;SAS_AF=0.4724;AA=a|||;VT=SNP
6	30279074	rs1264587	C	G	100	PASS	AC=417;AF=0.0832668;AN=5008;NS=2504;DP=9420;EAS_AF=0.0258;AMR_AF=0.0548;AFR_AF=0.059;EUR_AF=0.163;SAS_AF=0.1135;AA=-|||;VT=SNP
6	30279181	rs117660163	T	C	100	PASS	AC=40;AF=0.00798722;AN=5008;NS=2504;DP=13318;EAS_AF=0.0139;AMR_AF=0.0058;AFR_AF=0;EUR_AF=0.0139;SAS_AF=0.0082;AA=T|||;VT=SNP
6	30280922	rs9295842	C	A	100	PASS	AC=2150;AF=0.429313;AN=5008;NS=2504;DP=20247;EAS_AF=0.5546;AMR_AF=0.4928;AFR_AF=0.3707;EUR_AF=0.2952;SAS_AF=0.4724;AA=A|||;VT=SNP
6	30281234	rs9295843	T	A	100	PASS	AC=1862;AF=0.371805;AN=5008;NS=2504;DP=20645;EAS_AF=0.505;AMR_AF=0.4481;AFR_AF=0.3003;EUR_AF=0.2435;SAS_AF=0.409;AA=T|||;VT=SNP
6	30281336	rs79070413	G	T	100	PASS	AC=265;AF=0.0529153;AN=5008;NS=2504;DP=19459;EAS_AF=0.0496;AMR_AF=0.0432;AFR_AF=0.0598;EUR_AF=0.0457;SAS_AF=0.0613;AA=G|||;VT=SNP
6	30281402	rs9295844	G	C	100	PASS	AC=1179;AF=0.235423;AN=5008;NS=2504;DP=18436;EAS_AF=0.4425;AMR_AF=0.3213;AFR_AF=0.0204;EUR_AF=0.165;SAS_AF=0.3241;AA=G|||;VT=SNP
6	30281578	rs2285794	G	A	100	PASS	AC=288;AF=0.057508;AN=5008;NS=2504;DP=20697;EAS_AF=0.0496;AMR_AF=0.0447;AFR_AF=0.0711;EUR_AF=0.0517;SAS_AF=0.0624;AA=G|||;VT=SNP
6	30282644	rs9394001	T	A	100	PASS	AC=1863;AF=0.372005;AN=5008;NS=2504;DP=20202;EAS_AF=0.505;AMR_AF=0.4481;AFR_AF=0.3003;EUR_AF=0.2435;SAS_AF=0.41;AA=T|||;VT=SNP
6	30282750	rs11970259	C	G	100	PASS	AC=140;AF=0.0279553;AN=5008;NS=2504;DP=20133;EAS_AF=0.0139;AMR_AF=0.0173;AFR_AF=0.0688;EUR_AF=0.0149;SAS_AF=0.0082;AA=C|||;VT=SNP
6	30283652	rs17472720	G	C	100	PASS	AC=501;AF=0.10004;AN=5008;NS=2504;DP=23201;EAS_AF=0.0665;AMR_AF=0.085;AFR_AF=0.0348;EUR_AF=0.1292;SAS_AF=0.2035;AA=G|||;VT=SNP
6	30284051	rs6912495	G	C	100	PASS	AC=1864;AF=0.372204;AN=5008;NS=2504;DP=20255;EAS_AF=0.505;AMR_AF=0.4481;AFR_AF=0.3003;EUR_AF=0.2445;SAS_AF=0.41;AA=G|||;VT=SNP
6	30284375	rs6912771	C	A	100	PASS	AC=2150;AF=0.429313;AN=5008;NS=2504;DP=20596;EAS_AF=0.5546;AMR_AF=0.4928;AFR_AF=0.3714;EUR_AF=0.2952;SAS_AF=0.4714;AA=A|||;VT=SNP
6	30284457	rs77886846	G	A	100	PASS	AC=263;AF=0.052516;AN=5008;NS=2504;DP=20381;EAS_AF=0.0486;AMR_AF=0.0432;AFR_AF=0.0598;EUR_AF=0.0447;SAS_AF=0.0613;AA=G|||;VT=SNP
6	30284651	rs78194719	C	T	100	PASS	AC=264;AF=0.0527157;AN=5008;NS=2504;DP=20837;EAS_AF=0.0496;AMR_AF=0.0432;AFR_AF=0.0598;EUR_AF=0.0447;SAS_AF=0.0613;AA=C|||;VT=SNP
6	30284920	rs79616822	A	C	100	PASS	AC=288;AF=0.057508;AN=5008;NS=2504;DP=18217;EAS_AF=0.0496;AMR_AF=0.0447;AFR_AF=0.0711;EUR_AF=0.0517;SAS_AF=0.0624;AA=A|||;VT=SNP
6	30285121	rs9357097	C	T	100	PASS	AC=2082;AF=0.415735;AN=5008;NS=2504;DP=18708;EAS_AF=0.4762;AMR_AF=0.3934;AFR_AF=0.4705;EUR_AF=0.2883;SAS_AF=0.4264;AA=T|||;VT=SNP
6	30285405	rs1473102	C	A	100	PASS	AC=1863;AF=0.372005;AN=5008;NS=2504;DP=17965;EAS_AF=0.506;AMR_AF=0.4481;AFR_AF=0.3003;EUR_AF=0.2435;SAS_AF=0.409;AA=C|||;VT=SNP
6	30285650	rs1264585	T	A	100	PASS	AC=768;AF=0.153355;AN=5008;NS=2504;DP=20031;EAS_AF=0.2431;AMR_AF=0.1974;AFR_AF=0.0212;EUR_AF=0.2634;SAS_AF=0.0951;AA=T|||;VT=SNP
6	30285883	rs6924282	G	A	100	PASS	AC=2200;AF=0.439297;AN=5008;NS=2504;DP=18682;EAS_AF=0.5546;AMR_AF=0.4957;AFR_AF=0.4039;EUR_AF=0.2972;SAS_AF=0.4744;AA=A|||;VT=SNP
6	30285943	rs58226684	T	C	100	PASS	AC=313;AF=0.0625;AN=5008;NS=2504;DP=20002;EAS_AF=0.0496;AMR_AF=0.0461;AFR_AF=0.0923;EUR_AF=0.0467;SAS_AF=0.0634;AA=T|||;VT=SNP
6	30285955	rs6924453	G	A	100	PASS	AC=2199;AF=0.439097;AN=5008;NS=2504;DP=20178;EAS_AF=0.5546;AMR_AF=0.4957;AFR_AF=0.4039;EUR_AF=0.2972;SAS_AF=0.4734;AA=A|||;VT=SNP
6	30286080	rs6904208	T	C	100	PASS	AC=676;AF=0.134984;AN=5008;NS=2504;DP=18352;EAS_AF=0.0625;AMR_AF=0.1268;AFR_AF=0.2799;EUR_AF=0.0785;SAS_AF=0.0777;AA=T|||;VT=SNP
6	30286505	rs9357098	G	A	100	PASS	AC=2208;AF=0.440895;AN=5008;NS=2504;DP=14231;EAS_AF=0.5546;AMR_AF=0.4957;AFR_AF=0.41;EUR_AF=0.2972;SAS_AF=0.4744;AA=A|||;VT=SNP
6	30286729	rs9366755	C	T	100	PASS	AC=1164;AF=0.232428;AN=5008;NS=2504;DP=19164;EAS_AF=0.4425;AMR_AF=0.3156;AFR_AF=0.0129;EUR_AF=0.163;SAS_AF=0.3252;AA=C|||;VT=SNP
6	30287085	rs61017790	T	C	100	PASS	AC=337;AF=0.0672923;AN=5008;NS=2504;DP=17825;EAS_AF=0.0496;AMR_AF=0.0476;AFR_AF=0.1036;EUR_AF=0.0537;SAS_AF=0.0644;AA=T|||;VT=SNP
6	30287126	rs59046803	C	T	100	PASS	AC=337;AF=0.0672923;AN=5008;NS=2504;DP=18962;EAS_AF=0.0496;AMR_AF=0.0476;AFR_AF=0.1036;EUR_AF=0.0537;SAS_AF=0.0644;AA=C|||;VT=SNP
6	30287169	rs56847466	T	C	100	PASS	AC=337;AF=0.0672923;AN=5008;NS=2504;DP=18591;EAS_AF=0.0496;AMR_AF=0.0476;AFR_AF=0.1036;EUR_AF=0.0537;SAS_AF=0.0644;AA=C|||;VT=SNP
6	30287286	rs56725475	G	C	100	PASS	AC=313;AF=0.0625;AN=5008;NS=2504;DP=17451;EAS_AF=0.0496;AMR_AF=0.0461;AFR_AF=0.0923;EUR_AF=0.0467;SAS_AF=0.0634;AA=G|||;VT=SNP
6	30287517	rs6931387	C	G	100	PASS	AC=2200;AF=0.439297;AN=5008;NS=2504;DP=14683;EAS_AF=0.5546;AMR_AF=0.4957;AFR_AF=0.4039;EUR_AF=0.2972;SAS_AF=0.4744;AA=G|||;VT=SNP
6	30288031	rs9380172	A	C	100	PASS	AC=2200;AF=0.439297;AN=5008;NS=2504;DP=13662;EAS_AF=0.5546;AMR_AF=0.4957;AFR_AF=0.4039;EUR_AF=0.2972;SAS_AF=0.4744;AA=C|||;VT=SNP
6	30288120	rs73427516	C	T	100	PASS	AC=175;AF=0.0349441;AN=5008;NS=2504;DP=13062;EAS_AF=0.0159;AMR_AF=0.0274;AFR_AF=0.0779;EUR_AF=0.0209;SAS_AF=0.0164;AA=C|||;VT=SNP
6	30288283	rs9261655	G	C	100	PASS	AC=137;AF=0.0273562;AN=5008;NS=2504;DP=15767;EAS_AF=0.002;AMR_AF=0.0274;AFR_AF=0.0068;EUR_AF=0.0885;SAS_AF=0.0184;AA=G|||;VT=SNP
6	30288924	rs28360023	T	C	100	PASS	AC=1863;AF=0.372005;AN=5008;NS=2504;DP=16969;EAS_AF=0.505;AMR_AF=0.4481;AFR_AF=0.3003;EUR_AF=0.2435;SAS_AF=0.41;AA=T|||;VT=SNP
6	30289237	rs75293100	C	G	100	PASS	AC=337;AF=0.0672923;AN=5008;NS=2504;DP=15991;EAS_AF=0.0496;AMR_AF=0.0476;AFR_AF=0.1036;EUR_AF=0.0537;SAS_AF=0.0644;AA=C|||;VT=SNP
6	30289271	rs6900042	C	T	100	PASS	AC=2200;AF=0.439297;AN=5008;NS=2504;DP=17228;EAS_AF=0.5546;AMR_AF=0.4957;AFR_AF=0.4039;EUR_AF=0.2972;SAS_AF=0.4744;AA=T|||;VT=SNP
6	30290036	rs9368635	A	G	100	PASS	AC=2200;AF=0.439297;AN=5008;NS=2504;DP=17063;EAS_AF=0.5546;AMR_AF=0.4957;AFR_AF=0.4039;EUR_AF=0.2972;SAS_AF=0.4744;AA=A|||;VT=SNP
6	30290315	rs6906180	A	C	100	PASS	AC=2200;AF=0.439297;AN=5008;NS=2504;DP=16823;EAS_AF=0.5546;AMR_AF=0.4957;AFR_AF=0.4039;EUR_AF=0.2972;SAS_AF=0.4744;AA=C|||;VT=SNP
6	30291152	rs6912239	G	A	100	PASS	AC=1863;AF=0.372005;AN=5008;NS=2504;DP=19452;EAS_AF=0.505;AMR_AF=0.4481;AFR_AF=0.3003;EUR_AF=0.2435;SAS_AF=0.41;AA=G|||;VT=SNP
6	30292083	rs12174823	T	C	100	PASS	AC=1007;AF=0.201078;AN=5008;NS=2504;DP=16144;EAS_AF=0.4087;AMR_AF=0.2118;AFR_AF=0.0061;EUR_AF=0.1511;SAS_AF=0.2945;AA=T|||;VT=SNP
6	30292147	rs28360024	C	T	100	PASS	AC=676;AF=0.134984;AN=5008;NS=2504;DP=16161;EAS_AF=0.0625;AMR_AF=0.1268;AFR_AF=0.2799;EUR_AF=0.0785;SAS_AF=0.0777;AA=C|||;VT=SNP
6	30292336	rs4711213	C	T	100	PASS	AC=2200;AF=0.439297;AN=5008;NS=2504;DP=19271;EAS_AF=0.5546;AMR_AF=0.4957;AFR_AF=0.4039;EUR_AF=0.2972;SAS_AF=0.4744;AA=T|||;VT=SNP
6	30292569	rs4713314	G	A	100	PASS	AC=312;AF=0.0623003;AN=5008;NS=2504;DP=16337;EAS_AF=0.0486;AMR_AF=0.0461;AFR_AF=0.0923;EUR_AF=0.0467;SAS_AF=0.0634;AA=G|||;VT=SNP
6	30293186	rs17194824	G	A	100	PASS	AC=533;AF=0.10643;AN=5008;NS=2504;DP=20056;EAS_AF=0.0625;AMR_AF=0.0965;AFR_AF=0.208;EUR_AF=0.0537;SAS_AF=0.0757;AA=G|||;VT=SNP
6	30293585	rs17188484	G	T	100	PASS	AC=499;AF=0.0996406;AN=5008;NS=2504;DP=15928;EAS_AF=0.0665;AMR_AF=0.0836;AFR_AF=0.034;EUR_AF=0.1292;SAS_AF=0.2035;AA=G|||;VT=SNP
6	30293592	rs17188491	C	T	100	PASS	AC=227;AF=0.0453275;AN=5008;NS=2504;DP=15236;EAS_AF=0.0585;AMR_AF=0.0231;AFR_AF=0.0719;EUR_AF=0.0149;SAS_AF=0.0429;AA=C|||;VT=SNP
6	30293789	rs28360028	C	T	100	PASS	AC=531;AF=0.10603;AN=5008;NS=2504;DP=17523;EAS_AF=0.0625;AMR_AF=0.0951;AFR_AF=0.208;EUR_AF=0.0527;SAS_AF=0.0757;AA=C|||;VT=SNP
6	30294198	rs114052920	A	C	100	PASS	AC=219;AF=0.04373;AN=5008;NS=2504;DP=14696;EAS_AF=0.0159;AMR_AF=0.0389;AFR_AF=0.1044;EUR_AF=0.0219;SAS_AF=0.0164;AA=A|||;VT=SNP
6	30294590	rs1264582	G	A	100	PASS	AC=248;AF=0.0495208;AN=5008;NS=2504;DP=7640;EAS_AF=0.0258;AMR_AF=0.0331;AFR_AF=0.0053;EUR_AF=0.0835;SAS_AF=0.1104;AA=G|||;VT=SNP
6	30296071	rs1110464	C	T	100	PASS	AC=3755;AF=0.7498;AN=5008;NS=2504;DP=21748;EAS_AF=0.7183;AMR_AF=0.6931;AFR_AF=0.8896;EUR_AF=0.5845;SAS_AF=0.8037;AA=T|||;VT=SNP
6	30297505	rs1264581	C	T	100	PASS	AC=248;AF=0.0495208;AN=5008;NS=2504;DP=20139;EAS_AF=0.0258;AMR_AF=0.0331;AFR_AF=0.0053;EUR_AF=0.0835;SAS_AF=0.1104;AA=C|||;VT=SNP;EX_TARGET
6	30297529	rs2057727	T	C	100	PASS	AC=1907;AF=0.380791;AN=5008;NS=2504;DP=20492;EAS_AF=0.506;AMR_AF=0.4539;AFR_AF=0.3222;EUR_AF=0.2525;SAS_AF=0.411;AA=C|||;VT=SNP;EX_TARGET
6	30298854	rs7763488	C	T	100	PASS	AC=676;AF=0.134984;AN=5008;NS=2504;DP=18304;EAS_AF=0.0625;AMR_AF=0.1268;AFR_AF=0.2799;EUR_AF=0.0785;SAS_AF=0.0777;AA=C|||;VT=SNP
6	30301203	rs2394780	C	T	100	PASS	AC=1877;AF=0.3748;AN=5008;NS=2504;DP=12749;EAS_AF=0.505;AMR_AF=0.451;AFR_AF=0.3094;EUR_AF=0.2435;SAS_AF=0.41;AA=C|||;VT=SNP
6	30301230	rs1264580	G	A	100	PASS	AC=423;AF=0.0844649;AN=5008;NS=2504;DP=14614;EAS_AF=0.0417;AMR_AF=0.0605;AFR_AF=0.0817;EUR_AF=0.1054;SAS_AF=0.1278;AA=G|||;VT=SNP
6	30301345	rs9391762	A	G	100	PASS	AC=1009;AF=0.201478;AN=5008;NS=2504;DP=16374;EAS_AF=0.4087;AMR_AF=0.2133;AFR_AF=0.0061;EUR_AF=0.1511;SAS_AF=0.2955;AA=A|||;VT=SNP
6	30301600	rs12663184	C	T	100	PASS	AC=496;AF=0.0990415;AN=5008;NS=2504;DP=19704;EAS_AF=0.0665;AMR_AF=0.0836;AFR_AF=0.0303;EUR_AF=0.1302;SAS_AF=0.2045;AA=C|||;VT=SNP
6	30302256	rs117495548	A	G	100	PASS	AC=148;AF=0.0295527;AN=5008;NS=2504;DP=18958;EAS_AF=0.0327;AMR_AF=0.1009;AFR_AF=0.0038;EUR_AF=0.0099;SAS_AF=0.0307;AA=A|||;VT=SNP
6	30302600	rs3778624	T	G	100	PASS	AC=1904;AF=0.380192;AN=5008;NS=2504;DP=18516;EAS_AF=0.505;AMR_AF=0.4524;AFR_AF=0.3222;EUR_AF=0.2515;SAS_AF=0.411;AA=G|||;VT=SNP
6	30303208	rs1264579	C	G	100	PASS	AC=422;AF=0.0842652;AN=5008;NS=2504;DP=18380;EAS_AF=0.0417;AMR_AF=0.0605;AFR_AF=0.0809;EUR_AF=0.1054;SAS_AF=0.1278;AA=C|||;VT=SNP
6	30304293	rs9394002	G	A	100	PASS	AC=1165;AF=0.232628;AN=5008;NS=2504;DP=20222;EAS_AF=0.4425;AMR_AF=0.317;AFR_AF=0.0129;EUR_AF=0.163;SAS_AF=0.3252;AA=G|||;VT=SNP
6	30304816	rs7767653	G	A	100	PASS	AC=676;AF=0.134984;AN=5008;NS=2504;DP=20169;EAS_AF=0.0625;AMR_AF=0.1268;AFR_AF=0.2799;EUR_AF=0.0785;SAS_AF=0.0777;AA=G|||;VT=SNP
6	30304953	rs7767817	G	C	100	PASS	AC=1865;AF=0.372404;AN=5008;NS=2504;DP=18926;EAS_AF=0.505;AMR_AF=0.4496;AFR_AF=0.3011;EUR_AF=0.2435;SAS_AF=0.41;AA=G|||;VT=SNP
6	30305448	rs75361283	G	A	100	PASS	AC=235;AF=0.0469249;AN=5008;NS=2504;DP=19181;EAS_AF=0.0585;AMR_AF=0.0245;AFR_AF=0.0772;EUR_AF=0.0149;SAS_AF=0.0429;AA=G|||;VT=SNP
6	30305953	rs9261659	A	G	100	PASS	AC=137;AF=0.0273562;AN=5008;NS=2504;DP=20742;EAS_AF=0.002;AMR_AF=0.0274;AFR_AF=0.0068;EUR_AF=0.0885;SAS_AF=0.0184;AA=A|||;VT=SNP
6	30307020	rs7452694	T	C	100	PASS	AC=1904;AF=0.380192;AN=5008;NS=2504;DP=19377;EAS_AF=0.505;AMR_AF=0.4524;AFR_AF=0.323;EUR_AF=0.2515;SAS_AF=0.41;AA=C|||;VT=SNP
6	30308916	rs3778626	C	T	100	PASS	AC=1194;AF=0.238419;AN=5008;NS=2504;DP=16559;EAS_AF=0.4425;AMR_AF=0.3242;AFR_AF=0.0295;EUR_AF=0.165;SAS_AF=0.3252;AA=C|||;VT=SNP
6	30309105	rs9380173	G	A	100	PASS	AC=1007;AF=0.201078;AN=5008;NS=2504;DP=21522;EAS_AF=0.4087;AMR_AF=0.2133;AFR_AF=0.0061;EUR_AF=0.1511;SAS_AF=0.2935;AA=G|||;VT=SNP
6	30309508	rs2074474	T	C	100	PASS	AC=1887;AF=0.376797;AN=5008;NS=2504;DP=20955;EAS_AF=0.5119;AMR_AF=0.451;AFR_AF=0.3109;EUR_AF=0.2435;SAS_AF=0.411;AA=T|||;VT=SNP;EX_TARGET
6	30310500	rs2240058	T	C	100	PASS	AC=1008;AF=0.201278;AN=5008;NS=2504;DP=19955;EAS_AF=0.4087;AMR_AF=0.2133;AFR_AF=0.0061;EUR_AF=0.1511;SAS_AF=0.2945;AA=T|||;VT=SNP
6	30311932	rs6931763	A	C	100	PASS	AC=769;AF=0.153554;AN=5008;NS=2504;DP=21409;EAS_AF=0.1429;AMR_AF=0.1153;AFR_AF=0.112;EUR_AF=0.1461;SAS_AF=0.2556;AA=A|||;VT=SNP
6	30312881	rs1003822	C	T	100	PASS	AC=422;AF=0.0842652;AN=5008;NS=2504;DP=11752;EAS_AF=0.0417;AMR_AF=0.0605;AFR_AF=0.0809;EUR_AF=0.1054;SAS_AF=0.1278;AA=C|||;VT=SNP
6	30313029	rs45626136	C	T	100	PASS	AC=174;AF=0.0347444;AN=5008;NS=2504;DP=10407;EAS_AF=0.0476;AMR_AF=0.0231;AFR_AF=0.0023;EUR_AF=0.0636;SAS_AF=0.044;AA=C|||;VT=SNP;EX_TARGET
6	30313227	rs5030611	G	A	100	PASS	AC=1182;AF=0.236022;AN=5008;NS=2504;DP=7855;EAS_AF=0.4425;AMR_AF=0.3228;AFR_AF=0.0212;EUR_AF=0.165;SAS_AF=0.3252;AA=G|||;VT=SNP
6	30313268	rs11967	G	A	100	PASS	AC=774;AF=0.154553;AN=5008;NS=2504;DP=8049;EAS_AF=0.2431;AMR_AF=0.1974;AFR_AF=0.0265;EUR_AF=0.2624;SAS_AF=0.0951;AA=G|||;VT=SNP;EX_TARGET
6	30313340	rs6986	G	C	100	PASS	AC=1302;AF=0.259984;AN=5008;NS=2504;DP=7455;EAS_AF=0.1667;AMR_AF=0.1816;AFR_AF=0.2905;EUR_AF=0.2545;SAS_AF=0.3763;AA=G|||;VT=SNP;EX_TARGET
6	30314116	rs2844749	G	A	100	PASS	AC=768;AF=0.153355;AN=5008;NS=2504;DP=20182;EAS_AF=0.2431;AMR_AF=0.1974;AFR_AF=0.0212;EUR_AF=0.2624;SAS_AF=0.0961;AA=G|||;VT=SNP
6	30314566	rs1060065	T	G	100	PASS	AC=1866;AF=0.372604;AN=5008;NS=2504;DP=21469;EAS_AF=0.505;AMR_AF=0.4496;AFR_AF=0.3018;EUR_AF=0.2435;SAS_AF=0.41;AA=T|||;VT=SNP;EX_TARGET
6	30314567	rs974963	C	A	100	PASS	AC=1866;AF=0.372604;AN=5008;NS=2504;DP=21475;EAS_AF=0.505;AMR_AF=0.4496;AFR_AF=0.3018;EUR_AF=0.2435;SAS_AF=0.41;AA=C|||;VT=SNP;EX_TARGET
6	30314598	rs1060068	C	T	100	PASS	AC=677;AF=0.135184;AN=5008;NS=2504;DP=21409;EAS_AF=0.0625;AMR_AF=0.1268;AFR_AF=0.2806;EUR_AF=0.0785;SAS_AF=0.0777;AA=C|||;VT=SNP;EX_TARGET
6	30314607	rs974962	A	G	100	PASS	AC=1018;AF=0.203275;AN=5008;NS=2504;DP=21500;EAS_AF=0.4097;AMR_AF=0.2161;AFR_AF=0.0091;EUR_AF=0.1531;SAS_AF=0.2955;AA=A|||;VT=SNP
6	30315011	rs974961	T	A	100	PASS	AC=775;AF=0.154752;AN=5008;NS=2504;DP=18254;EAS_AF=0.2431;AMR_AF=0.1974;AFR_AF=0.0265;EUR_AF=0.2624;SAS_AF=0.0961;AA=T|||;VT=SNP
6	30315210	rs9394003	A	G	100	PASS	AC=1892;AF=0.377796;AN=5008;NS=2504;DP=19201;EAS_AF=0.505;AMR_AF=0.451;AFR_AF=0.3147;EUR_AF=0.2505;SAS_AF=0.411;AA=A|||;VT=SNP
6	30315454	rs28360032	T	C	100	PASS	AC=677;AF=0.135184;AN=5008;NS=2504;DP=20888;EAS_AF=0.0625;AMR_AF=0.1268;AFR_AF=0.2806;EUR_AF=0.0785;SAS_AF=0.0777;AA=T|||;VT=SNP
6	30315791	rs116156777	G	A	100	PASS	AC=233;AF=0.0465256;AN=5008;NS=2504;DP=19541;EAS_AF=0.0585;AMR_AF=0.0231;AFR_AF=0.0764;EUR_AF=0.0149;SAS_AF=0.0429;AA=G|||;VT=SNP
6	30316676	rs73427550	C	T	100	PASS	AC=173;AF=0.0345447;AN=5008;NS=2504;DP=22496;EAS_AF=0.0159;AMR_AF=0.0274;AFR_AF=0.0756;EUR_AF=0.0209;SAS_AF=0.0174;AA=C|||;VT=SNP
6	30316739	rs9380174	C	T	100	PASS	AC=1866;AF=0.372604;AN=5008;NS=2504;DP=21201;EAS_AF=0.504;AMR_AF=0.451;AFR_AF=0.3018;EUR_AF=0.2435;SAS_AF=0.41;AA=C|||;VT=SNP
6	30317577	rs73427555	T	C	100	PASS	AC=176;AF=0.0351438;AN=5008;NS=2504;DP=19525;EAS_AF=0.0159;AMR_AF=0.0274;AFR_AF=0.0779;EUR_AF=0.0209;SAS_AF=0.0174;AA=T|||;VT=SNP
6	30317966	rs1119333	T	A	100	PASS	AC=233;AF=0.0465256;AN=5008;NS=2504;DP=18988;EAS_AF=0.0585;AMR_AF=0.0231;AFR_AF=0.0764;EUR_AF=0.0149;SAS_AF=0.0429;AA=T|||;VT=SNP
6	30319525	rs28360034	T	G	100	PASS	AC=529;AF=0.105631;AN=5008;NS=2504;DP=13999;EAS_AF=0.0605;AMR_AF=0.0951;AFR_AF=0.2057;EUR_AF=0.0795;SAS_AF=0.0511;AA=T|||;VT=SNP
6	30319538	rs28360035	C	T	100	PASS	AC=526;AF=0.105032;AN=5008;NS=2504;DP=14372;EAS_AF=0.0605;AMR_AF=0.0951;AFR_AF=0.2035;EUR_AF=0.0795;SAS_AF=0.0511;AA=c|||;VT=SNP
6	30319930	rs6905389	C	A	100	PASS	AC=700;AF=0.139776;AN=5008;NS=2504;DP=18689;EAS_AF=0.0744;AMR_AF=0.1124;AFR_AF=0.2958;EUR_AF=0.0964;SAS_AF=0.0603;AA=c|||;VT=SNP
6	30321057	rs3132649	G	A	100	PASS	AC=315;AF=0.0628994;AN=5008;NS=2504;DP=22694;EAS_AF=0.0139;AMR_AF=0.0447;AFR_AF=0.1248;EUR_AF=0.0954;SAS_AF=0.0092;AA=G|||;VT=SNP
6	30321189	rs3094061	A	C	100	PASS	AC=315;AF=0.0628994;AN=5008;NS=2504;DP=20410;EAS_AF=0.0139;AMR_AF=0.0447;AFR_AF=0.1248;EUR_AF=0.0954;SAS_AF=0.0092;AA=A|||;VT=SNP
6	30321336	rs3130374	C	T	100	PASS	AC=315;AF=0.0628994;AN=5008;NS=2504;DP=18611;EAS_AF=0.0139;AMR_AF=0.0447;AFR_AF=0.1248;EUR_AF=0.0954;SAS_AF=0.0092;AA=T|||;VT=SNP
6	30321361	rs984802	G	T	100	PASS	AC=1353;AF=0.270168;AN=5008;NS=2504;DP=18306;EAS_AF=0.4147;AMR_AF=0.2738;AFR_AF=0.1135;EUR_AF=0.2247;SAS_AF=0.3773;AA=G|||;VT=SNP
6	30321482	rs3094627	T	C	100	PASS	AC=315;AF=0.0628994;AN=5008;NS=2504;DP=16771;EAS_AF=0.0139;AMR_AF=0.0447;AFR_AF=0.1248;EUR_AF=0.0954;SAS_AF=0.0092;AA=T|||;VT=SNP
6	30321732	rs3130375	C	A	100	PASS	AC=316;AF=0.063099;AN=5008;NS=2504;DP=18406;EAS_AF=0.0139;AMR_AF=0.0447;AFR_AF=0.1256;EUR_AF=0.0954;SAS_AF=0.0092;AA=A|||;VT=SNP
6	30323109	rs3130376	G	A	100	PASS	AC=312;AF=0.0623003;AN=5008;NS=2504;DP=19275;EAS_AF=0.0129;AMR_AF=0.0461;AFR_AF=0.1225;EUR_AF=0.0954;SAS_AF=0.0092;AA=A|||;VT=SNP
6	30323110	rs3094060	A	C	100	PASS	AC=312;AF=0.0623003;AN=5008;NS=2504;DP=19266;EAS_AF=0.0129;AMR_AF=0.0461;AFR_AF=0.1225;EUR_AF=0.0954;SAS_AF=0.0092;AA=C|||;VT=SNP
6	30323623	rs3094626	T	C	100	PASS	AC=2226;AF=0.444489;AN=5008;NS=2504;DP=16276;EAS_AF=0.5;AMR_AF=0.3818;AFR_AF=0.4334;EUR_AF=0.3658;SAS_AF=0.5276;AA=C|||;VT=SNP
6	30323895	rs3130378	T	A	100	PASS	AC=4228;AF=0.844249;AN=5008;NS=2504;DP=15277;EAS_AF=0.9663;AMR_AF=0.8386;AFR_AF=0.826;EUR_AF=0.7853;SAS_AF=0.8078;AA=A|||;VT=SNP
6	30324079	rs77599976	C	T	100	PASS	AC=250;AF=0.0499201;AN=5008;NS=2504;DP=16029;EAS_AF=0.005;AMR_AF=0.0504;AFR_AF=0.028;EUR_AF=0.1123;SAS_AF=0.0613;AA=C|||;VT=SNP
6	30325137	rs58375258	G	C	100	PASS	AC=519;AF=0.103634;AN=5008;NS=2504;DP=16561;EAS_AF=0.1567;AMR_AF=0.062;AFR_AF=0.1604;EUR_AF=0.0606;SAS_AF=0.046;AA=G|||;VT=SNP
6	30325341	rs9368637	C	G	100	PASS	AC=1529;AF=0.305312;AN=5008;NS=2504;DP=17690;EAS_AF=0.4325;AMR_AF=0.2911;AFR_AF=0.1989;EUR_AF=0.2455;SAS_AF=0.3896;AA=C|||;VT=SNP
6	30325531	rs3130379	T	C	100	PASS	AC=4208;AF=0.840256;AN=5008;NS=2504;DP=16039;EAS_AF=0.9464;AMR_AF=0.8386;AFR_AF=0.8268;EUR_AF=0.7833;SAS_AF=0.8088;AA=C|||;VT=SNP
6	30327753	rs2523726	G	A	100	PASS	AC=419;AF=0.0836661;AN=5008;NS=2504;DP=20434;EAS_AF=0.0585;AMR_AF=0.1599;AFR_AF=0.0212;EUR_AF=0.1441;SAS_AF=0.0777;AA=G|||;VT=SNP
6	30327952	rs3094622	A	G	100	PASS	AC=265;AF=0.0529153;AN=5008;NS=2504;DP=21930;EAS_AF=0.0397;AMR_AF=0.0476;AFR_AF=0.059;EUR_AF=0.0905;SAS_AF=0.0235;AA=G|||;VT=SNP
6	30328481	rs73726882	A	G	100	PASS	AC=1546;AF=0.308706;AN=5008;NS=2504;DP=20462;EAS_AF=0.4296;AMR_AF=0.2911;AFR_AF=0.2148;EUR_AF=0.2455;SAS_AF=0.3885;AA=A|||;VT=SNP
6	30328659	rs68075040	C	T	100	PASS	AC=1814;AF=0.36222;AN=5008;NS=2504;DP=19207;EAS_AF=0.4911;AMR_AF=0.3141;AFR_AF=0.3018;EUR_AF=0.2664;SAS_AF=0.4438;AA=C|||;VT=SNP
6	30328753	rs3094621	T	C	100	PASS	AC=265;AF=0.0529153;AN=5008;NS=2504;DP=20006;EAS_AF=0.0397;AMR_AF=0.0476;AFR_AF=0.059;EUR_AF=0.0905;SAS_AF=0.0235;AA=C|||;VT=SNP
6	30329431	rs76231927	A	G	100	PASS	AC=284;AF=0.0567093;AN=5008;NS=2504;DP=19663;EAS_AF=0.0615;AMR_AF=0.0231;AFR_AF=0.0991;EUR_AF=0.0209;SAS_AF=0.0552;AA=A|||;VT=SNP
6	30330341	rs2251765	G	T	100	PASS	AC=401;AF=0.0800719;AN=5008;NS=2504;DP=18018;EAS_AF=0.0417;AMR_AF=0.1585;AFR_AF=0.0212;EUR_AF=0.1441;SAS_AF=0.0777;AA=G|||;VT=SNP
6	30330646	rs72844609	T	C	100	PASS	AC=506;AF=0.101038;AN=5008;NS=2504;DP=18639;EAS_AF=0.1577;AMR_AF=0.0648;AFR_AF=0.1483;EUR_AF=0.0606;SAS_AF=0.046;AA=T|||;VT=SNP
6	30330994	rs2158286	T	A	100	PASS	AC=534;AF=0.106629;AN=5008;NS=2504;DP=17884;EAS_AF=0.0417;AMR_AF=0.17;AFR_AF=0.1135;EUR_AF=0.1451;SAS_AF=0.0798;AA=T|||;VT=SNP
6	30331027	rs2158285	A	G	100	PASS	AC=545;AF=0.108826;AN=5008;NS=2504;DP=18269;EAS_AF=0.0417;AMR_AF=0.1772;AFR_AF=0.118;EUR_AF=0.1451;SAS_AF=0.0798;AA=A|||;VT=SNP
6	30332146	rs3094055	C	G	100	PASS	AC=4243;AF=0.847244;AN=5008;NS=2504;DP=20648;EAS_AF=0.9464;AMR_AF=0.8429;AFR_AF=0.8434;EUR_AF=0.7922;SAS_AF=0.8098;AA=G|||;VT=SNP
6	30332555	rs1012411	T	G	100	PASS	AC=1454;AF=0.290335;AN=5008;NS=2504;DP=18286;EAS_AF=0.249;AMR_AF=0.2997;AFR_AF=0.3275;EUR_AF=0.3121;SAS_AF=0.2536;AA=G|||;VT=SNP
6	30333136	rs56218100	G	C	100	PASS	AC=510;AF=0.101837;AN=5008;NS=2504;DP=17470;EAS_AF=0.1567;AMR_AF=0.0591;AFR_AF=0.1558;EUR_AF=0.0606;SAS_AF=0.045;AA=G|||;VT=SNP
6	30333380	rs55989995	C	T	100	PASS	AC=512;AF=0.102236;AN=5008;NS=2504;DP=19960;EAS_AF=0.1577;AMR_AF=0.0591;AFR_AF=0.1558;EUR_AF=0.0606;SAS_AF=0.046;AA=C|||;VT=SNP
6	30333670	rs77207841	C	T	100	PASS	AC=248;AF=0.0495208;AN=5008;NS=2504;DP=19455;EAS_AF=0.005;AMR_AF=0.049;AFR_AF=0.028;EUR_AF=0.1113;SAS_AF=0.0613;AA=C|||;VT=SNP
6	30333820	rs2022082	T	C	100	PASS	AC=1530;AF=0.305511;AN=5008;NS=2504;DP=17780;EAS_AF=0.4325;AMR_AF=0.2925;AFR_AF=0.2065;EUR_AF=0.2455;SAS_AF=0.3793;AA=T|||;VT=SNP
6	30334339	rs2040450	C	T	100	PASS	AC=412;AF=0.0822684;AN=5008;NS=2504;DP=16992;EAS_AF=0.0417;AMR_AF=0.1657;AFR_AF=0.0257;EUR_AF=0.1441;SAS_AF=0.0777;AA=C|||;VT=SNP
6	30334994	rs886390	C	A	100	PASS	AC=698;AF=0.139377;AN=5008;NS=2504;DP=20583;EAS_AF=0.1667;AMR_AF=0.1945;AFR_AF=0.0794;EUR_AF=0.1948;SAS_AF=0.0961;AA=T|||;VT=SNP
6	30334999	rs60785820	G	A	100	PASS	AC=284;AF=0.0567093;AN=5008;NS=2504;DP=20555;EAS_AF=0.0615;AMR_AF=0.0231;AFR_AF=0.0991;EUR_AF=0.0209;SAS_AF=0.0552;AA=G|||;VT=SNP
6	30335554	rs3129808	G	T	100	PASS	AC=4208;AF=0.840256;AN=5008;NS=2504;DP=18175;EAS_AF=0.9464;AMR_AF=0.8386;AFR_AF=0.8253;EUR_AF=0.7853;SAS_AF=0.8088;AA=T|||;VT=SNP
6	30335951	rs111900590	T	C	100	PASS	AC=511;AF=0.102037;AN=5008;NS=2504;DP=14310;EAS_AF=0.1567;AMR_AF=0.0591;AFR_AF=0.1558;EUR_AF=0.0606;SAS_AF=0.046;AA=C|||;VT=SNP
6	30336028	rs2516692	C	T	100	PASS	AC=402;AF=0.0802716;AN=5008;NS=2504;DP=14431;EAS_AF=0.0417;AMR_AF=0.1599;AFR_AF=0.0212;EUR_AF=0.1441;SAS_AF=0.0777;AA=C|||;VT=SNP
6	30336424	rs7773677	C	G	100	PASS	AC=1925;AF=0.384385;AN=5008;NS=2504;DP=17621;EAS_AF=0.5317;AMR_AF=0.3343;AFR_AF=0.326;EUR_AF=0.2773;SAS_AF=0.4571;AA=C|||;VT=SNP
6	30336434	rs7773688	C	T	100	PASS	AC=2062;AF=0.411741;AN=5008;NS=2504;DP=18006;EAS_AF=0.5317;AMR_AF=0.3444;AFR_AF=0.4221;EUR_AF=0.2783;SAS_AF=0.4591;AA=C|||;VT=SNP
6	30336718	rs6457209	C	A	100	PASS	AC=2063;AF=0.411941;AN=5008;NS=2504;DP=19035;EAS_AF=0.5317;AMR_AF=0.3444;AFR_AF=0.4221;EUR_AF=0.2783;SAS_AF=0.4601;AA=C|||;VT=SNP
6	30337296	rs2022081	C	T	100	PASS	AC=572;AF=0.114217;AN=5008;NS=2504;DP=22636;EAS_AF=0.1667;AMR_AF=0.17;AFR_AF=0.0098;EUR_AF=0.1799;SAS_AF=0.0941;AA=c|||;VT=SNP
6	30337738	rs2022079	C	T	100	PASS	AC=1809;AF=0.361222;AN=5008;NS=2504;DP=20621;EAS_AF=0.4911;AMR_AF=0.3141;AFR_AF=0.3056;EUR_AF=0.2664;SAS_AF=0.4335;AA=C|||;VT=SNP
6	30337916	rs3129811	G	A	100	PASS	AC=4208;AF=0.840256;AN=5008;NS=2504;DP=22226;EAS_AF=0.9464;AMR_AF=0.8386;AFR_AF=0.8253;EUR_AF=0.7853;SAS_AF=0.8088;AA=A|||;VT=SNP
6	30338138	rs2844748	A	T	100	PASS	AC=618;AF=0.123403;AN=5008;NS=2504;DP=19665;EAS_AF=0.0893;AMR_AF=0.1772;AFR_AF=0.0363;EUR_AF=0.1531;SAS_AF=0.2076;AA=A|||;VT=SNP
6	30338247	rs3129813	G	A	100	PASS	AC=2360;AF=0.471246;AN=5008;NS=2504;DP=22403;EAS_AF=0.5337;AMR_AF=0.4063;AFR_AF=0.5393;EUR_AF=0.3757;SAS_AF=0.4591;AA=G|||;VT=SNP
6	30338248	rs3130357	A	G	100	PASS	AC=2360;AF=0.471246;AN=5008;NS=2504;DP=22420;EAS_AF=0.5337;AMR_AF=0.4063;AFR_AF=0.5393;EUR_AF=0.3757;SAS_AF=0.4591;AA=A|||;VT=SNP
6	30338310	rs2523725	G	T	100	PASS	AC=403;AF=0.0804712;AN=5008;NS=2504;DP=21946;EAS_AF=0.0417;AMR_AF=0.1614;AFR_AF=0.0212;EUR_AF=0.1441;SAS_AF=0.0777;AA=A|||;VT=SNP
6	30338324	rs9295846	T	C	100	PASS	AC=2063;AF=0.411941;AN=5008;NS=2504;DP=21944;EAS_AF=0.5327;AMR_AF=0.3444;AFR_AF=0.4221;EUR_AF=0.2783;SAS_AF=0.4591;AA=T|||;VT=SNP
6	30338583	rs3130358	C	G	100	PASS	AC=2874;AF=0.573882;AN=5008;NS=2504;DP=19991;EAS_AF=0.6895;AMR_AF=0.4654;AFR_AF=0.6974;EUR_AF=0.4374;SAS_AF=0.5051;AA=G|||;VT=SNP
6	30338658	rs3130359	A	G	100	PASS	AC=2870;AF=0.573083;AN=5008;NS=2504;DP=20646;EAS_AF=0.6895;AMR_AF=0.4654;AFR_AF=0.6936;EUR_AF=0.4384;SAS_AF=0.5051;AA=A|||;VT=SNP
6	30339213	rs113522597	T	A	100	PASS	AC=513;AF=0.102436;AN=5008;NS=2504;DP=14352;EAS_AF=0.1577;AMR_AF=0.0591;AFR_AF=0.1566;EUR_AF=0.0606;SAS_AF=0.046;AA=T|||;VT=SNP
6	30339245	rs112764132	G	A	100	PASS	AC=513;AF=0.102436;AN=5008;NS=2504;DP=14481;EAS_AF=0.1567;AMR_AF=0.0605;AFR_AF=0.1566;EUR_AF=0.0606;SAS_AF=0.046;AA=G|||;VT=SNP
6	30339293	rs17839997	A	C	100	PASS	AC=515;AF=0.102835;AN=5008;NS=2504;DP=16825;EAS_AF=0.1567;AMR_AF=0.0591;AFR_AF=0.1573;EUR_AF=0.0606;SAS_AF=0.0481;AA=A|||;VT=SNP
6	30339303	rs2523724	G	A	100	PASS	AC=644;AF=0.128594;AN=5008;NS=2504;DP=16857;EAS_AF=0.0903;AMR_AF=0.1816;AFR_AF=0.0492;EUR_AF=0.16;SAS_AF=0.2055;AA=G|||;VT=SNP
6	30339549	rs112352548	T	G	100	PASS	AC=514;AF=0.102636;AN=5008;NS=2504;DP=16377;EAS_AF=0.1587;AMR_AF=0.0591;AFR_AF=0.1566;EUR_AF=0.0606;SAS_AF=0.046;AA=T|||;VT=SNP
6	30339564	rs3130361	A	G	100	PASS	AC=4212;AF=0.841054;AN=5008;NS=2504;DP=16602;EAS_AF=0.9464;AMR_AF=0.8386;AFR_AF=0.8275;EUR_AF=0.7863;SAS_AF=0.8088;AA=G|||;VT=SNP
6	30339593	rs2844747	T	C	100	PASS	AC=3060;AF=0.611022;AN=5008;NS=2504;DP=17114;EAS_AF=0.6984;AMR_AF=0.6009;AFR_AF=0.618;EUR_AF=0.5726;SAS_AF=0.5583;AA=T|||;VT=SNP
6	30339602	rs2844746	T	C	100	PASS	AC=3593;AF=0.717452;AN=5008;NS=2504;DP=17098;EAS_AF=0.8562;AMR_AF=0.6614;AFR_AF=0.789;EUR_AF=0.6332;SAS_AF=0.6043;AA=T|||;VT=SNP
6	30339864	rs72849712	C	G	100	PASS	AC=535;AF=0.106829;AN=5008;NS=2504;DP=15489;EAS_AF=0.1786;AMR_AF=0.0591;AFR_AF=0.1573;EUR_AF=0.0606;SAS_AF=0.046;AA=C|||;VT=SNP
6	30340086	rs3132644	T	C	100	PASS	AC=2874;AF=0.573882;AN=5008;NS=2504;DP=17215;EAS_AF=0.6895;AMR_AF=0.4654;AFR_AF=0.7057;EUR_AF=0.4374;SAS_AF=0.4939;AA=C|||;VT=SNP
6	30340145	rs3132643	C	T	100	PASS	AC=2897;AF=0.578474;AN=5008;NS=2504;DP=16235;EAS_AF=0.6895;AMR_AF=0.4697;AFR_AF=0.708;EUR_AF=0.4404;SAS_AF=0.5082;AA=T|||;VT=SNP
6	30340172	rs3132642	T	C	100	PASS	AC=2891;AF=0.577276;AN=5008;NS=2504;DP=16710;EAS_AF=0.6885;AMR_AF=0.4669;AFR_AF=0.708;EUR_AF=0.4374;SAS_AF=0.5082;AA=C|||;VT=SNP
6	30340251	rs3132641	C	T	100	PASS	AC=2891;AF=0.577276;AN=5008;NS=2504;DP=18530;EAS_AF=0.6895;AMR_AF=0.4669;AFR_AF=0.708;EUR_AF=0.4374;SAS_AF=0.5072;AA=C|||;VT=SNP
6	30340290	rs116444887	G	A	100	PASS	AC=514;AF=0.102636;AN=5008;NS=2504;DP=19680;EAS_AF=0.1587;AMR_AF=0.0591;AFR_AF=0.1566;EUR_AF=0.0606;SAS_AF=0.046;AA=G|||;VT=SNP
6	30340291	rs9295847	T	C	100	PASS	AC=2060;AF=0.411342;AN=5008;NS=2504;DP=19731;EAS_AF=0.5298;AMR_AF=0.3444;AFR_AF=0.4206;EUR_AF=0.2783;SAS_AF=0.4611;AA=T|||;VT=SNP
6	30340397	rs3130362	A	G	100	PASS	AC=2885;AF=0.576078;AN=5008;NS=2504;DP=19457;EAS_AF=0.6895;AMR_AF=0.4611;AFR_AF=0.708;EUR_AF=0.4374;SAS_AF=0.5051;AA=A|||;VT=SNP
6	30340411	rs3129814	G	A	100	PASS	AC=2891;AF=0.577276;AN=5008;NS=2504;DP=19329;EAS_AF=0.6895;AMR_AF=0.4669;AFR_AF=0.708;EUR_AF=0.4374;SAS_AF=0.5072;AA=G|||;VT=SNP
6	30340414	rs118161428	C	G	100	PASS	AC=245;AF=0.0489217;AN=5008;NS=2504;DP=19386;EAS_AF=0.0615;AMR_AF=0.0187;AFR_AF=0.0741;EUR_AF=0.0179;SAS_AF=0.0552;AA=C|||;VT=SNP
6	30340469	rs3132640	C	T	100	PASS	AC=2891;AF=0.577276;AN=5008;NS=2504;DP=19022;EAS_AF=0.6895;AMR_AF=0.4669;AFR_AF=0.708;EUR_AF=0.4374;SAS_AF=0.5072;AA=T|||;VT=SNP
6	30340626	rs73429607	G	A	100	PASS	AC=284;AF=0.0567093;AN=5008;NS=2504;DP=17592;EAS_AF=0.0615;AMR_AF=0.0231;AFR_AF=0.0991;EUR_AF=0.0209;SAS_AF=0.0552;AA=G|||;VT=SNP
6	30340803	rs3132639	A	C	100	PASS	AC=2917;AF=0.582468;AN=5008;NS=2504;DP=21123;EAS_AF=0.6895;AMR_AF=0.4769;AFR_AF=0.7224;EUR_AF=0.4374;SAS_AF=0.5072;AA=N|||;VT=SNP
6	30341068	rs3129816	G	A	100	PASS	AC=2891;AF=0.577276;AN=5008;NS=2504;DP=20069;EAS_AF=0.6895;AMR_AF=0.4669;AFR_AF=0.708;EUR_AF=0.4374;SAS_AF=0.5072;AA=G|||;VT=SNP
6	30341092	rs56171231	G	A	100	PASS	AC=514;AF=0.102636;AN=5008;NS=2504;DP=19937;EAS_AF=0.1587;AMR_AF=0.0591;AFR_AF=0.1566;EUR_AF=0.0606;SAS_AF=0.046;AA=G|||;VT=SNP
6	30341424	rs3130366	A	G	100	PASS	AC=2890;AF=0.577077;AN=5008;NS=2504;DP=16322;EAS_AF=0.6895;AMR_AF=0.4669;AFR_AF=0.708;EUR_AF=0.4374;SAS_AF=0.5061;AA=G|||;VT=SNP
6	30341790	rs1419654	C	T	100	PASS	AC=2890;AF=0.577077;AN=5008;NS=2504;DP=17150;EAS_AF=0.6895;AMR_AF=0.4669;AFR_AF=0.708;EUR_AF=0.4374;SAS_AF=0.5061;AA=C|||;VT=SNP
6	30341985	rs2516691	A	G	100	PASS	AC=618;AF=0.123403;AN=5008;NS=2504;DP=17784;EAS_AF=0.0903;AMR_AF=0.1772;AFR_AF=0.0363;EUR_AF=0.1531;SAS_AF=0.2065;AA=A|||;VT=SNP
6	30342058	rs115937691	A	G	100	PASS	AC=397;AF=0.0792732;AN=5008;NS=2504;DP=18389;EAS_AF=0.1587;AMR_AF=0.0519;AFR_AF=0.0749;EUR_AF=0.0586;SAS_AF=0.044;AA=A|||;VT=SNP
6	30342190	rs3130368	A	G	100	PASS	AC=2890;AF=0.577077;AN=5008;NS=2504;DP=17261;EAS_AF=0.6895;AMR_AF=0.4669;AFR_AF=0.708;EUR_AF=0.4374;SAS_AF=0.5061;AA=A|||;VT=SNP
6	30342512	rs3132636	T	G	100	PASS	AC=2920;AF=0.583067;AN=5008;NS=2504;DP=20270;EAS_AF=0.6905;AMR_AF=0.4784;AFR_AF=0.7239;EUR_AF=0.4374;SAS_AF=0.5061;AA=T|||;VT=SNP
6	30342753	rs3129817	G	A	100	PASS	AC=411;AF=0.0820687;AN=5008;NS=2504;DP=19922;EAS_AF=0.0407;AMR_AF=0.0793;AFR_AF=0.1384;EUR_AF=0.1083;SAS_AF=0.0235;AA=G|||;VT=SNP
6	30342757	rs7771988	A	G	100	PASS	AC=534;AF=0.106629;AN=5008;NS=2504;DP=20062;EAS_AF=0.1587;AMR_AF=0.0605;AFR_AF=0.171;EUR_AF=0.0606;SAS_AF=0.046;AA=A|||;VT=SNP
6	30343183	rs3132635	C	T	100	PASS	AC=2890;AF=0.577077;AN=5008;NS=2504;DP=3766;EAS_AF=0.6895;AMR_AF=0.4669;AFR_AF=0.708;EUR_AF=0.4374;SAS_AF=0.5061;AA=C|||;VT=SNP
6	30343251	rs3129819	G	C	100	PASS	AC=2890;AF=0.577077;AN=5008;NS=2504;DP=17932;EAS_AF=0.6895;AMR_AF=0.4669;AFR_AF=0.708;EUR_AF=0.4374;SAS_AF=0.5061;AA=C|||;VT=SNP
6	30343703	rs2844745	C	T	100	PASS	AC=3508;AF=0.700479;AN=5008;NS=2504;DP=19471;EAS_AF=0.7798;AMR_AF=0.6441;AFR_AF=0.7436;EUR_AF=0.5905;SAS_AF=0.7137;AA=t|||;VT=SNP
6	30343983	rs3130369	A	G	100	PASS	AC=2889;AF=0.576877;AN=5008;NS=2504;DP=14476;EAS_AF=0.6895;AMR_AF=0.4669;AFR_AF=0.7073;EUR_AF=0.4374;SAS_AF=0.5061;AA=A|||;VT=SNP
6	30344166	rs3132633	C	A	100	PASS	AC=2889;AF=0.576877;AN=5008;NS=2504;DP=15151;EAS_AF=0.6895;AMR_AF=0.4669;AFR_AF=0.7073;EUR_AF=0.4374;SAS_AF=0.5061;AA=A|||;VT=SNP
6	30344290	rs2105963	A	G	100	PASS	AC=413;AF=0.0824681;AN=5008;NS=2504;DP=15563;EAS_AF=0.0417;AMR_AF=0.1671;AFR_AF=0.0257;EUR_AF=0.1441;SAS_AF=0.0777;AA=A|||;VT=SNP
6	30344462	rs3132632	A	T	100	PASS	AC=2889;AF=0.576877;AN=5008;NS=2504;DP=15945;EAS_AF=0.6895;AMR_AF=0.4669;AFR_AF=0.7073;EUR_AF=0.4374;SAS_AF=0.5061;AA=c|||;VT=SNP
6	30344690	rs3094062	G	A	100	PASS	AC=2889;AF=0.576877;AN=5008;NS=2504;DP=21105;EAS_AF=0.6895;AMR_AF=0.4669;AFR_AF=0.7073;EUR_AF=0.4374;SAS_AF=0.5061;AA=A|||;VT=SNP
6	30345139	rs1419653	C	T	100	PASS	AC=2888;AF=0.576677;AN=5008;NS=2504;DP=18967;EAS_AF=0.6885;AMR_AF=0.4669;AFR_AF=0.7073;EUR_AF=0.4374;SAS_AF=0.5061;AA=C|||;VT=SNP
6	30345352	rs1419652	C	T	100	PASS	AC=2890;AF=0.577077;AN=5008;NS=2504;DP=18836;EAS_AF=0.6905;AMR_AF=0.4669;AFR_AF=0.7073;EUR_AF=0.4374;SAS_AF=0.5061;AA=C|||;VT=SNP
6	30345428	rs1419651	C	A	100	PASS	AC=1378;AF=0.27516;AN=5008;NS=2504;DP=18746;EAS_AF=0.4097;AMR_AF=0.2637;AFR_AF=0.143;EUR_AF=0.2316;SAS_AF=0.3681;AA=C|||;VT=SNP
6	30345566	rs9391680	G	A	100	PASS	AC=1938;AF=0.386981;AN=5008;NS=2504;DP=15139;EAS_AF=0.4891;AMR_AF=0.3242;AFR_AF=0.3964;EUR_AF=0.2674;SAS_AF=0.4366;AA=G|||;VT=SNP
6	30345573	rs112914356	C	T	100	PASS	AC=536;AF=0.107029;AN=5008;NS=2504;DP=15057;EAS_AF=0.1587;AMR_AF=0.0605;AFR_AF=0.1725;EUR_AF=0.0606;SAS_AF=0.046;AA=C|||;VT=SNP
6	30345871	rs2524212	T	G	100	PASS	AC=3105;AF=0.620008;AN=5008;NS=2504;DP=14325;EAS_AF=0.6915;AMR_AF=0.5937;AFR_AF=0.7489;EUR_AF=0.5994;SAS_AF=0.4121;AA=G|||;VT=SNP
6	30345969	rs9295848	G	A	100	PASS	AC=1937;AF=0.386781;AN=5008;NS=2504;DP=17197;EAS_AF=0.4891;AMR_AF=0.3242;AFR_AF=0.3964;EUR_AF=0.2674;SAS_AF=0.4356;AA=G|||;VT=SNP
6	30346031	rs111653811	G	C	100	PASS	AC=517;AF=0.103235;AN=5008;NS=2504;DP=17468;EAS_AF=0.1587;AMR_AF=0.0591;AFR_AF=0.1581;EUR_AF=0.0606;SAS_AF=0.047;AA=G|||;VT=SNP
6	30346093	rs3132629	C	A	100	PASS	AC=2905;AF=0.580072;AN=5008;NS=2504;DP=17985;EAS_AF=0.6895;AMR_AF=0.4712;AFR_AF=0.7171;EUR_AF=0.4374;SAS_AF=0.5061;AA=C|||;VT=SNP
6	30346125	rs9295849	G	A	100	PASS	AC=1938;AF=0.386981;AN=5008;NS=2504;DP=18690;EAS_AF=0.4891;AMR_AF=0.3256;AFR_AF=0.3964;EUR_AF=0.2674;SAS_AF=0.4356;AA=G|||;VT=SNP
6	30346139	rs3130373	A	G	100	PASS	AC=2905;AF=0.580072;AN=5008;NS=2504;DP=19034;EAS_AF=0.6895;AMR_AF=0.4712;AFR_AF=0.7171;EUR_AF=0.4374;SAS_AF=0.5061;AA=G|||;VT=SNP
6	30346618	rs3132628	C	T	100	PASS	AC=2906;AF=0.580272;AN=5008;NS=2504;DP=17475;EAS_AF=0.6895;AMR_AF=0.4712;AFR_AF=0.7171;EUR_AF=0.4384;SAS_AF=0.5061;AA=C|||;VT=SNP
6	30346817	rs73429640	T	C	100	PASS	AC=284;AF=0.0567093;AN=5008;NS=2504;DP=16621;EAS_AF=0.0615;AMR_AF=0.0231;AFR_AF=0.0991;EUR_AF=0.0209;SAS_AF=0.0552;AA=T|||;VT=SNP
6	30346918	rs7759025	T	C	100	PASS	AC=517;AF=0.103235;AN=5008;NS=2504;DP=16163;EAS_AF=0.1587;AMR_AF=0.0591;AFR_AF=0.1581;EUR_AF=0.0606;SAS_AF=0.047;AA=T|||;VT=SNP
6	30347016	rs7738673	A	G	100	PASS	AC=532;AF=0.10623;AN=5008;NS=2504;DP=15262;EAS_AF=0.1587;AMR_AF=0.062;AFR_AF=0.1679;EUR_AF=0.0606;SAS_AF=0.047;AA=A|||;VT=SNP
6	30347078	rs3132626	T	C	100	PASS	AC=2904;AF=0.579872;AN=5008;NS=2504;DP=17134;EAS_AF=0.6895;AMR_AF=0.4697;AFR_AF=0.7171;EUR_AF=0.4374;SAS_AF=0.5061;AA=T|||;VT=SNP
6	30347239	rs970269	A	G	100	PASS	AC=2905;AF=0.580072;AN=5008;NS=2504;DP=18369;EAS_AF=0.6895;AMR_AF=0.4697;AFR_AF=0.7179;EUR_AF=0.4374;SAS_AF=0.5061;AA=A|||;VT=SNP
6	30347298	rs72849728	G	A	100	PASS	AC=517;AF=0.103235;AN=5008;NS=2504;DP=18139;EAS_AF=0.1587;AMR_AF=0.0591;AFR_AF=0.1581;EUR_AF=0.0606;SAS_AF=0.047;AA=G|||;VT=SNP
6	30347306	rs970270	G	A	100	PASS	AC=698;AF=0.139377;AN=5008;NS=2504;DP=18219;EAS_AF=0.1667;AMR_AF=0.1945;AFR_AF=0.0794;EUR_AF=0.1948;SAS_AF=0.0961;AA=G|||;VT=SNP
6	30347368	rs970268	G	A	100	PASS	AC=1937;AF=0.386781;AN=5008;NS=2504;DP=18723;EAS_AF=0.4891;AMR_AF=0.3242;AFR_AF=0.3964;EUR_AF=0.2674;SAS_AF=0.4356;AA=G|||;VT=SNP
6	30347463	rs970267	T	C	100	PASS	AC=2924;AF=0.583866;AN=5008;NS=2504;DP=20640;EAS_AF=0.6895;AMR_AF=0.4769;AFR_AF=0.7284;EUR_AF=0.4374;SAS_AF=0.5061;AA=T|||;VT=SNP
6	30347833	rs9404964	T	C	100	PASS	AC=1938;AF=0.386981;AN=5008;NS=2504;DP=20100;EAS_AF=0.4891;AMR_AF=0.3242;AFR_AF=0.3971;EUR_AF=0.2674;SAS_AF=0.4356;AA=T|||;VT=SNP
6	30347887	rs3132624	C	T	100	PASS	AC=2914;AF=0.581869;AN=5008;NS=2504;DP=21886;EAS_AF=0.6895;AMR_AF=0.4697;AFR_AF=0.7247;EUR_AF=0.4374;SAS_AF=0.5061;AA=c|||;VT=SNP
6	30347910	rs1245219	G	A	100	PASS	AC=698;AF=0.139377;AN=5008;NS=2504;DP=21334;EAS_AF=0.1667;AMR_AF=0.1945;AFR_AF=0.0794;EUR_AF=0.1948;SAS_AF=0.0961;AA=g|||;VT=SNP
6	30347915	rs3129824	G	A	100	PASS	AC=2914;AF=0.581869;AN=5008;NS=2504;DP=21053;EAS_AF=0.6895;AMR_AF=0.4697;AFR_AF=0.7247;EUR_AF=0.4374;SAS_AF=0.5061;AA=g|||;VT=SNP
6	30348042	rs1245218	G	A	100	PASS	AC=4252;AF=0.849042;AN=5008;NS=2504;DP=19509;EAS_AF=0.9464;AMR_AF=0.8429;AFR_AF=0.8495;EUR_AF=0.7922;SAS_AF=0.8108;AA=N|||;VT=SNP
6	30348090	rs2516683	A	G	100	PASS	AC=401;AF=0.0800719;AN=5008;NS=2504;DP=18248;EAS_AF=0.0417;AMR_AF=0.1599;AFR_AF=0.0204;EUR_AF=0.1441;SAS_AF=0.0777;AA=a|||;VT=SNP
6	30348095	rs3129825	G	A	100	PASS	AC=2914;AF=0.581869;AN=5008;NS=2504;DP=18262;EAS_AF=0.6895;AMR_AF=0.4697;AFR_AF=0.7247;EUR_AF=0.4374;SAS_AF=0.5061;AA=g|||;VT=SNP
6	30348117	rs3129826	G	C	100	PASS	AC=2915;AF=0.582069;AN=5008;NS=2504;DP=18480;EAS_AF=0.6905;AMR_AF=0.4697;AFR_AF=0.7247;EUR_AF=0.4374;SAS_AF=0.5061;AA=g|||;VT=SNP
6	30348166	rs3129827	G	A	100	PASS	AC=2915;AF=0.582069;AN=5008;NS=2504;DP=17479;EAS_AF=0.6895;AMR_AF=0.4697;AFR_AF=0.7247;EUR_AF=0.4374;SAS_AF=0.5072;AA=g|||;VT=SNP
6	30348247	rs7744914	G	A	100	PASS	AC=284;AF=0.0567093;AN=5008;NS=2504;DP=19049;EAS_AF=0.0615;AMR_AF=0.0231;AFR_AF=0.0991;EUR_AF=0.0209;SAS_AF=0.0552;AA=g|||;VT=SNP
6	30348340	rs3129828	G	A	100	PASS	AC=2914;AF=0.581869;AN=5008;NS=2504;DP=14186;EAS_AF=0.6895;AMR_AF=0.4697;AFR_AF=0.7247;EUR_AF=0.4374;SAS_AF=0.5061;AA=N|||;VT=SNP
6	30348542	rs3132623	T	C	100	PASS	AC=2897;AF=0.578474;AN=5008;NS=2504;DP=18008;EAS_AF=0.6915;AMR_AF=0.4683;AFR_AF=0.711;EUR_AF=0.4374;SAS_AF=0.5061;AA=N|||;VT=SNP
6	30348674	rs3132622	C	T	100	PASS	AC=2917;AF=0.582468;AN=5008;NS=2504;DP=17345;EAS_AF=0.6915;AMR_AF=0.4697;AFR_AF=0.7254;EUR_AF=0.4374;SAS_AF=0.5061;AA=c|||;VT=SNP
6	30348832	rs2844743	G	A	100	PASS	AC=414;AF=0.0826677;AN=5008;NS=2504;DP=18019;EAS_AF=0.0417;AMR_AF=0.1671;AFR_AF=0.0265;EUR_AF=0.1441;SAS_AF=0.0777;AA=g|||;VT=SNP
6	30349040	rs72841305	A	G	100	PASS	AC=540;AF=0.107827;AN=5008;NS=2504;DP=19404;EAS_AF=0.1587;AMR_AF=0.062;AFR_AF=0.174;EUR_AF=0.0606;SAS_AF=0.047;AA=a|||;VT=SNP
6	30349201	rs3094623	G	A	100	PASS	AC=2917;AF=0.582468;AN=5008;NS=2504;DP=18791;EAS_AF=0.6915;AMR_AF=0.4697;AFR_AF=0.7254;EUR_AF=0.4374;SAS_AF=0.5061;AA=N|||;VT=SNP
6	30349294	rs9261700	G	A	100	PASS	AC=2916;AF=0.582268;AN=5008;NS=2504;DP=18978;EAS_AF=0.6915;AMR_AF=0.4697;AFR_AF=0.7254;EUR_AF=0.4374;SAS_AF=0.5051;AA=N|||;VT=SNP
6	30349382	rs3132621	T	C	100	PASS	AC=2917;AF=0.582468;AN=5008;NS=2504;DP=19394;EAS_AF=0.6915;AMR_AF=0.4697;AFR_AF=0.7254;EUR_AF=0.4374;SAS_AF=0.5061;AA=t|||;VT=SNP
6	30349466	rs61122953	T	G	100	PASS	AC=515;AF=0.102835;AN=5008;NS=2504;DP=20354;EAS_AF=0.1587;AMR_AF=0.0591;AFR_AF=0.1566;EUR_AF=0.0606;SAS_AF=0.047;AA=t|||;VT=SNP
6	30350030	rs6918557	G	A	100	PASS	AC=284;AF=0.0567093;AN=5008;NS=2504;DP=16381;EAS_AF=0.0615;AMR_AF=0.0231;AFR_AF=0.0991;EUR_AF=0.0209;SAS_AF=0.0552;AA=g|||;VT=SNP
6	30350087	rs3130133	A	C	100	PASS	AC=2916;AF=0.582268;AN=5008;NS=2504;DP=14360;EAS_AF=0.6915;AMR_AF=0.4697;AFR_AF=0.7247;EUR_AF=0.4374;SAS_AF=0.5061;AA=N|||;VT=SNP
6	30350325	rs3094715	A	T	100	PASS	AC=2916;AF=0.582268;AN=5008;NS=2504;DP=12904;EAS_AF=0.6905;AMR_AF=0.4697;AFR_AF=0.7254;EUR_AF=0.4374;SAS_AF=0.5061;AA=a|||;VT=SNP
6	30350367	rs3130142	A	G	100	PASS	AC=2897;AF=0.578474;AN=5008;NS=2504;DP=11547;EAS_AF=0.6915;AMR_AF=0.4683;AFR_AF=0.711;EUR_AF=0.4374;SAS_AF=0.5061;AA=N|||;VT=SNP
6	30350482	rs17188632	C	T	100	PASS	AC=814;AF=0.16254;AN=5008;NS=2504;DP=12987;EAS_AF=0.3819;AMR_AF=0.1657;AFR_AF=0.0023;EUR_AF=0.0885;SAS_AF=0.227;AA=c|||;VT=SNP
6	30350590	rs3094714	A	C	100	PASS	AC=2917;AF=0.582468;AN=5008;NS=2504;DP=13002;EAS_AF=0.6915;AMR_AF=0.4697;AFR_AF=0.7254;EUR_AF=0.4374;SAS_AF=0.5061;AA=N|||;VT=SNP
6	30350660	rs2524211	G	A	100	PASS	AC=603;AF=0.120407;AN=5008;NS=2504;DP=13693;EAS_AF=0.0893;AMR_AF=0.1744;AFR_AF=0.0265;EUR_AF=0.1531;SAS_AF=0.2076;AA=g|||;VT=SNP
6	30350712	rs2394818	A	T	100	PASS	AC=2917;AF=0.582468;AN=5008;NS=2504;DP=13781;EAS_AF=0.6915;AMR_AF=0.4697;AFR_AF=0.7254;EUR_AF=0.4374;SAS_AF=0.5061;AA=N|||;VT=SNP
6	30350831	rs2394819	A	G	100	PASS	AC=2917;AF=0.582468;AN=5008;NS=2504;DP=18068;EAS_AF=0.6915;AMR_AF=0.4697;AFR_AF=0.7254;EUR_AF=0.4374;SAS_AF=0.5061;AA=N|||;VT=SNP
6	30350955	rs2394820	T	C	100	PASS	AC=2917;AF=0.582468;AN=5008;NS=2504;DP=17949;EAS_AF=0.6915;AMR_AF=0.4697;AFR_AF=0.7254;EUR_AF=0.4374;SAS_AF=0.5061;AA=N|||;VT=SNP
6	30350966	rs115306458	A	T	100	PASS	AC=381;AF=0.0760783;AN=5008;NS=2504;DP=17841;EAS_AF=0.1587;AMR_AF=0.0504;AFR_AF=0.0628;EUR_AF=0.0586;SAS_AF=0.045;AA=a|||;VT=SNP
6	30351018	rs2894161	T	A	100	PASS	AC=1942;AF=0.38778;AN=5008;NS=2504;DP=16090;EAS_AF=0.4911;AMR_AF=0.3242;AFR_AF=0.3986;EUR_AF=0.2674;SAS_AF=0.4356;AA=t|||;VT=SNP
6	30351065	rs72841312	A	C	100	PASS	AC=540;AF=0.107827;AN=5008;NS=2504;DP=15611;EAS_AF=0.1587;AMR_AF=0.062;AFR_AF=0.174;EUR_AF=0.0606;SAS_AF=0.047;AA=a|||;VT=SNP
6	30351083	rs2894162	A	T	100	PASS	AC=1942;AF=0.38778;AN=5008;NS=2504;DP=15827;EAS_AF=0.4911;AMR_AF=0.3242;AFR_AF=0.3986;EUR_AF=0.2674;SAS_AF=0.4356;AA=a|||;VT=SNP
6	30351900	rs3130120	A	T	100	PASS	AC=2917;AF=0.582468;AN=5008;NS=2504;DP=19839;EAS_AF=0.6905;AMR_AF=0.4697;AFR_AF=0.7262;EUR_AF=0.4374;SAS_AF=0.5061;AA=N|||;VT=SNP
6	30352281	rs3130121	C	T	100	PASS	AC=2917;AF=0.582468;AN=5008;NS=2504;DP=19489;EAS_AF=0.6915;AMR_AF=0.4697;AFR_AF=0.7254;EUR_AF=0.4374;SAS_AF=0.5061;AA=N|||;VT=SNP
6	30352313	rs3094711	A	C	100	PASS	AC=2917;AF=0.582468;AN=5008;NS=2504;DP=19255;EAS_AF=0.6915;AMR_AF=0.4697;AFR_AF=0.7254;EUR_AF=0.4374;SAS_AF=0.5061;AA=a|||;VT=SNP
6	30352527	rs3130122	C	T	100	PASS	AC=2917;AF=0.582468;AN=5008;NS=2504;DP=18819;EAS_AF=0.6905;AMR_AF=0.4697;AFR_AF=0.7262;EUR_AF=0.4374;SAS_AF=0.5061;AA=N|||;VT=SNP
6	30352788	rs3130124	C	A	100	PASS	AC=2919;AF=0.582867;AN=5008;NS=2504;DP=17106;EAS_AF=0.6915;AMR_AF=0.4712;AFR_AF=0.7262;EUR_AF=0.4374;SAS_AF=0.5061;AA=c|||;VT=SNP
6	30352967	rs9261710	T	C	100	PASS	AC=2918;AF=0.582668;AN=5008;NS=2504;DP=17964;EAS_AF=0.6915;AMR_AF=0.4697;AFR_AF=0.7262;EUR_AF=0.4374;SAS_AF=0.5061;AA=N|||;VT=SNP
6	30352986	rs6936943	G	A	100	PASS	AC=2207;AF=0.440695;AN=5008;NS=2504;DP=18321;EAS_AF=0.4921;AMR_AF=0.3746;AFR_AF=0.5061;EUR_AF=0.3469;SAS_AF=0.4427;AA=N|||;VT=SNP
6	30353045	rs55848979	G	T	100	PASS	AC=545;AF=0.108826;AN=5008;NS=2504;DP=19684;EAS_AF=0.1587;AMR_AF=0.062;AFR_AF=0.174;EUR_AF=0.0656;SAS_AF=0.047;AA=g|||;VT=SNP
6	30353049	rs2524210	G	A	100	PASS	AC=3522;AF=0.703275;AN=5008;NS=2504;DP=19728;EAS_AF=0.7817;AMR_AF=0.6441;AFR_AF=0.7526;EUR_AF=0.5905;SAS_AF=0.7137;AA=N|||;VT=SNP
6	30353069	rs3094710	A	G	100	PASS	AC=2918;AF=0.582668;AN=5008;NS=2504;DP=19979;EAS_AF=0.6915;AMR_AF=0.4697;AFR_AF=0.7262;EUR_AF=0.4374;SAS_AF=0.5061;AA=a|||;VT=SNP
6	30353142	rs9295851	G	A	100	PASS	AC=1809;AF=0.361222;AN=5008;NS=2504;DP=17943;EAS_AF=0.4911;AMR_AF=0.3141;AFR_AF=0.3056;EUR_AF=0.2664;SAS_AF=0.4335;AA=g|||;VT=SNP
6	30353408	rs6457213	T	A	100	PASS	AC=1943;AF=0.387979;AN=5008;NS=2504;DP=18539;EAS_AF=0.4911;AMR_AF=0.3242;AFR_AF=0.3994;EUR_AF=0.2674;SAS_AF=0.4356;AA=t|||;VT=SNP
6	30353654	rs2524209	A	C	100	PASS	AC=3522;AF=0.703275;AN=5008;NS=2504;DP=20338;EAS_AF=0.7817;AMR_AF=0.6441;AFR_AF=0.7526;EUR_AF=0.5905;SAS_AF=0.7137;AA=N|||;VT=SNP
6	30354067	rs2078679	C	T	100	PASS	AC=2918;AF=0.582668;AN=5008;NS=2504;DP=21293;EAS_AF=0.6915;AMR_AF=0.4697;AFR_AF=0.7262;EUR_AF=0.4374;SAS_AF=0.5061;AA=N|||;VT=SNP
6	30354090	rs2078678	G	A	100	PASS	AC=2918;AF=0.582668;AN=5008;NS=2504;DP=21387;EAS_AF=0.6915;AMR_AF=0.4697;AFR_AF=0.7262;EUR_AF=0.4374;SAS_AF=0.5061;AA=N|||;VT=SNP
6	30354354	rs3130130	C	A	100	PASS	AC=2896;AF=0.578275;AN=5008;NS=2504;DP=19799;EAS_AF=0.6905;AMR_AF=0.4582;AFR_AF=0.7186;EUR_AF=0.4344;SAS_AF=0.5061;AA=c|||;VT=SNP
6	30354642	rs3094028	G	A	100	PASS	AC=2918;AF=0.582668;AN=5008;NS=2504;DP=20094;EAS_AF=0.6915;AMR_AF=0.4697;AFR_AF=0.7262;EUR_AF=0.4374;SAS_AF=0.5061;AA=N|||;VT=SNP
6	30354706	rs12664075	G	A	100	PASS	AC=284;AF=0.0567093;AN=5008;NS=2504;DP=20850;EAS_AF=0.1587;AMR_AF=0.0274;AFR_AF=0.0008;EUR_AF=0.0596;SAS_AF=0.045;AA=g|||;VT=SNP
6	30354707	rs3130131	A	T	100	PASS	AC=2918;AF=0.582668;AN=5008;NS=2504;DP=20797;EAS_AF=0.6915;AMR_AF=0.4697;AFR_AF=0.7262;EUR_AF=0.4374;SAS_AF=0.5061;AA=N|||;VT=SNP
6	30354871	rs3094709	T	C	100	PASS	AC=2919;AF=0.582867;AN=5008;NS=2504;DP=19434;EAS_AF=0.6915;AMR_AF=0.4697;AFR_AF=0.7262;EUR_AF=0.4374;SAS_AF=0.5072;AA=t|||;VT=SNP
6	30354925	rs6939275	T	G	100	PASS	AC=2919;AF=0.582867;AN=5008;NS=2504;DP=18514;EAS_AF=0.6915;AMR_AF=0.4697;AFR_AF=0.7262;EUR_AF=0.4374;SAS_AF=0.5072;AA=N|||;VT=SNP
6	30354979	rs3094027	G	T	100	PASS	AC=2919;AF=0.582867;AN=5008;NS=2504;DP=19163;EAS_AF=0.6915;AMR_AF=0.4697;AFR_AF=0.7262;EUR_AF=0.4374;SAS_AF=0.5072;AA=g|||;VT=SNP
6	30355037	rs2524207	C	A	100	PASS	AC=413;AF=0.0824681;AN=5008;NS=2504;DP=18678;EAS_AF=0.0417;AMR_AF=0.1671;AFR_AF=0.0257;EUR_AF=0.1441;SAS_AF=0.0777;AA=c|||;VT=SNP
6	30355097	rs3130132	C	T	100	PASS	AC=2920;AF=0.583067;AN=5008;NS=2504;DP=18871;EAS_AF=0.6915;AMR_AF=0.4697;AFR_AF=0.7262;EUR_AF=0.4384;SAS_AF=0.5072;AA=c|||;VT=SNP
6	30355714	rs2516689	A	G	100	PASS	AC=403;AF=0.0804712;AN=5008;NS=2504;DP=20829;EAS_AF=0.0417;AMR_AF=0.1614;AFR_AF=0.0212;EUR_AF=0.1441;SAS_AF=0.0777;AA=a|||;VT=SNP
6	30355797	rs3094707	T	A	100	PASS	AC=2918;AF=0.582668;AN=5008;NS=2504;DP=20039;EAS_AF=0.6915;AMR_AF=0.4712;AFR_AF=0.7262;EUR_AF=0.4374;SAS_AF=0.5051;AA=N|||;VT=SNP
6	30356277	rs1072315	G	T	100	PASS	AC=2917;AF=0.582468;AN=5008;NS=2504;DP=19743;EAS_AF=0.6915;AMR_AF=0.4697;AFR_AF=0.7262;EUR_AF=0.4374;SAS_AF=0.5051;AA=g|||;VT=SNP
6	30356607	rs3130136	G	T	100	PASS	AC=2805;AF=0.560104;AN=5008;NS=2504;DP=15110;EAS_AF=0.6508;AMR_AF=0.4496;AFR_AF=0.7042;EUR_AF=0.4314;SAS_AF=0.4826;AA=N|||;VT=SNP
6	30356668	rs3094706	C	T	100	PASS	AC=2898;AF=0.578674;AN=5008;NS=2504;DP=14266;EAS_AF=0.6915;AMR_AF=0.4683;AFR_AF=0.7118;EUR_AF=0.4374;SAS_AF=0.5061;AA=N|||;VT=SNP
6	30356814	rs3130138	T	C	100	PASS	AC=2919;AF=0.582867;AN=5008;NS=2504;DP=14525;EAS_AF=0.6915;AMR_AF=0.4697;AFR_AF=0.7262;EUR_AF=0.4384;SAS_AF=0.5061;AA=N|||;VT=SNP
6	30356828	rs3094705	T	G	100	PASS	AC=2919;AF=0.582867;AN=5008;NS=2504;DP=15073;EAS_AF=0.6915;AMR_AF=0.4697;AFR_AF=0.7262;EUR_AF=0.4384;SAS_AF=0.5061;AA=N|||;VT=SNP
6	30356877	rs2524206	A	C	100	PASS	AC=413;AF=0.0824681;AN=5008;NS=2504;DP=15423;EAS_AF=0.0417;AMR_AF=0.1671;AFR_AF=0.0257;EUR_AF=0.1441;SAS_AF=0.0777;AA=N|||;VT=SNP
6	30356970	rs3094052	G	A	100	PASS	AC=2918;AF=0.582668;AN=5008;NS=2504;DP=14759;EAS_AF=0.6915;AMR_AF=0.4697;AFR_AF=0.7262;EUR_AF=0.4374;SAS_AF=0.5061;AA=g|||;VT=SNP
6	30357176	rs3130139	T	C	100	PASS	AC=2893;AF=0.577676;AN=5008;NS=2504;DP=14850;EAS_AF=0.6915;AMR_AF=0.4669;AFR_AF=0.7088;EUR_AF=0.4374;SAS_AF=0.5061;AA=t|||;VT=SNP
6	30357291	rs9391682	G	T	100	PASS	AC=2463;AF=0.491813;AN=5008;NS=2504;DP=13173;EAS_AF=0.6498;AMR_AF=0.3833;AFR_AF=0.556;EUR_AF=0.333;SAS_AF=0.4826;AA=g|||;VT=SNP
6	30357543	rs114256366	G	A	100	PASS	AC=386;AF=0.0770767;AN=5008;NS=2504;DP=18320;EAS_AF=0.1587;AMR_AF=0.0504;AFR_AF=0.0628;EUR_AF=0.0636;SAS_AF=0.045;AA=g|||;VT=SNP
6	30357780	rs3130140	T	C	100	PASS	AC=2608;AF=0.520767;AN=5008;NS=2504;DP=18349;EAS_AF=0.63;AMR_AF=0.4438;AFR_AF=0.6089;EUR_AF=0.4165;SAS_AF=0.4509;AA=N|||;VT=SNP
6	30357922	rs114188470	T	A	100	PASS	AC=284;AF=0.0567093;AN=5008;NS=2504;DP=19160;EAS_AF=0.1587;AMR_AF=0.0274;AFR_AF=0.0008;EUR_AF=0.0596;SAS_AF=0.045;AA=N|||;VT=SNP
6	30357956	rs60809052	G	A	100	PASS	AC=285;AF=0.0569089;AN=5008;NS=2504;DP=17728;EAS_AF=0.0615;AMR_AF=0.0231;AFR_AF=0.0998;EUR_AF=0.0209;SAS_AF=0.0552;AA=g|||;VT=SNP
6	30358151	rs3094051	A	G	100	PASS	AC=2893;AF=0.577676;AN=5008;NS=2504;DP=18676;EAS_AF=0.6915;AMR_AF=0.4669;AFR_AF=0.7088;EUR_AF=0.4374;SAS_AF=0.5061;AA=N|||;VT=SNP
6	30358216	rs3130143	G	C	100	PASS	AC=2891;AF=0.577276;AN=5008;NS=2504;DP=19444;EAS_AF=0.6915;AMR_AF=0.4669;AFR_AF=0.7073;EUR_AF=0.4374;SAS_AF=0.5061;AA=g|||;VT=SNP
6	30358522	rs3130144	T	C	100	PASS	AC=2893;AF=0.577676;AN=5008;NS=2504;DP=18863;EAS_AF=0.6915;AMR_AF=0.4669;AFR_AF=0.708;EUR_AF=0.4384;SAS_AF=0.5061;AA=t|||;VT=SNP
6	30359293	rs35102994	A	G	100	PASS	AC=698;AF=0.139377;AN=5008;NS=2504;DP=20249;EAS_AF=0.1647;AMR_AF=0.1945;AFR_AF=0.0802;EUR_AF=0.1948;SAS_AF=0.0971;AA=a|||;VT=SNP
6	30359377	rs3094702	C	G	100	PASS	AC=2893;AF=0.577676;AN=5008;NS=2504;DP=19187;EAS_AF=0.6915;AMR_AF=0.4669;AFR_AF=0.708;EUR_AF=0.4384;SAS_AF=0.5061;AA=N|||;VT=SNP
6	30359402	rs2078680	G	A	100	PASS	AC=2893;AF=0.577676;AN=5008;NS=2504;DP=19588;EAS_AF=0.6915;AMR_AF=0.4669;AFR_AF=0.708;EUR_AF=0.4384;SAS_AF=0.5061;AA=g|||;VT=SNP
6	30359440	rs3094048	G	A	100	PASS	AC=2892;AF=0.577476;AN=5008;NS=2504;DP=18769;EAS_AF=0.6915;AMR_AF=0.4669;AFR_AF=0.708;EUR_AF=0.4384;SAS_AF=0.5051;AA=N|||;VT=SNP
6	30359606	rs2524205	T	G	100	PASS	AC=3521;AF=0.703075;AN=5008;NS=2504;DP=11676;EAS_AF=0.7817;AMR_AF=0.6441;AFR_AF=0.7526;EUR_AF=0.5905;SAS_AF=0.7127;AA=N|||;VT=SNP
6	30359624	rs59632867	G	A	100	PASS	AC=520;AF=0.103834;AN=5008;NS=2504;DP=14597;EAS_AF=0.1587;AMR_AF=0.0591;AFR_AF=0.1566;EUR_AF=0.0656;SAS_AF=0.047;AA=g|||;VT=SNP
6	30359697	rs2524204	T	C	100	PASS	AC=398;AF=0.0794728;AN=5008;NS=2504;DP=17289;EAS_AF=0.0417;AMR_AF=0.1599;AFR_AF=0.0189;EUR_AF=0.1431;SAS_AF=0.0777;AA=t|||;VT=SNP
6	30359702	rs3094701	C	T	100	PASS	AC=2893;AF=0.577676;AN=5008;NS=2504;DP=17038;EAS_AF=0.6915;AMR_AF=0.4669;AFR_AF=0.708;EUR_AF=0.4384;SAS_AF=0.5061;AA=c|||;VT=SNP
6	30359893	rs2524203	C	T	100	PASS	AC=399;AF=0.0796725;AN=5008;NS=2504;DP=16341;EAS_AF=0.0417;AMR_AF=0.1599;AFR_AF=0.0197;EUR_AF=0.1431;SAS_AF=0.0777;AA=c|||;VT=SNP
6	30360031	rs3094047	G	A	100	PASS	AC=2893;AF=0.577676;AN=5008;NS=2504;DP=17478;EAS_AF=0.6915;AMR_AF=0.4669;AFR_AF=0.708;EUR_AF=0.4384;SAS_AF=0.5061;AA=N|||;VT=SNP
6	30360068	rs3094700	C	T	100	PASS	AC=2893;AF=0.577676;AN=5008;NS=2504;DP=17391;EAS_AF=0.6915;AMR_AF=0.4669;AFR_AF=0.708;EUR_AF=0.4384;SAS_AF=0.5061;AA=N|||;VT=SNP
6	30360100	rs3094046	G	A	100	PASS	AC=2893;AF=0.577676;AN=5008;NS=2504;DP=18043;EAS_AF=0.6915;AMR_AF=0.4669;AFR_AF=0.708;EUR_AF=0.4384;SAS_AF=0.5061;AA=N|||;VT=SNP
6	30360150	rs9404965	C	T	100	PASS	AC=1808;AF=0.361022;AN=5008;NS=2504;DP=18487;EAS_AF=0.4911;AMR_AF=0.3141;AFR_AF=0.3041;EUR_AF=0.2674;SAS_AF=0.4335;AA=N|||;VT=SNP
6	30360244	rs3130105	A	G	100	PASS	AC=2893;AF=0.577676;AN=5008;NS=2504;DP=16544;EAS_AF=0.6915;AMR_AF=0.4669;AFR_AF=0.708;EUR_AF=0.4384;SAS_AF=0.5061;AA=N|||;VT=SNP
6	30360509	rs2032134	C	T	100	PASS	AC=628;AF=0.125399;AN=5008;NS=2504;DP=17200;EAS_AF=0.0903;AMR_AF=0.1772;AFR_AF=0.0446;EUR_AF=0.1521;SAS_AF=0.2065;AA=c|||;VT=SNP
6	30360512	rs3094699	C	T	100	PASS	AC=2893;AF=0.577676;AN=5008;NS=2504;DP=17320;EAS_AF=0.6915;AMR_AF=0.4669;AFR_AF=0.708;EUR_AF=0.4384;SAS_AF=0.5061;AA=c|||;VT=SNP
6	30360602	rs3094045	G	A	100	PASS	AC=2894;AF=0.577875;AN=5008;NS=2504;DP=17522;EAS_AF=0.6915;AMR_AF=0.4669;AFR_AF=0.708;EUR_AF=0.4384;SAS_AF=0.5072;AA=g|||;VT=SNP
6	30360720	rs3094044	G	A	100	PASS	AC=2894;AF=0.577875;AN=5008;NS=2504;DP=12990;EAS_AF=0.6915;AMR_AF=0.4669;AFR_AF=0.708;EUR_AF=0.4384;SAS_AF=0.5072;AA=g|||;VT=SNP
6	30360776	rs113991787	C	T	100	PASS	AC=290;AF=0.0579073;AN=5008;NS=2504;DP=14145;EAS_AF=0.0665;AMR_AF=0.0231;AFR_AF=0.0998;EUR_AF=0.0209;SAS_AF=0.0552;AA=c|||;VT=SNP
6	30360781	rs3094043	A	T	100	PASS	AC=2894;AF=0.577875;AN=5008;NS=2504;DP=14223;EAS_AF=0.6915;AMR_AF=0.4669;AFR_AF=0.708;EUR_AF=0.4384;SAS_AF=0.5072;AA=a|||;VT=SNP
6	30361193	rs3094698	T	C	100	PASS	AC=2894;AF=0.577875;AN=5008;NS=2504;DP=18333;EAS_AF=0.6915;AMR_AF=0.4669;AFR_AF=0.708;EUR_AF=0.4384;SAS_AF=0.5072;AA=t|||;VT=SNP
6	30361232	rs3094697	T	C	100	PASS	AC=2894;AF=0.577875;AN=5008;NS=2504;DP=18894;EAS_AF=0.6915;AMR_AF=0.4669;AFR_AF=0.708;EUR_AF=0.4384;SAS_AF=0.5072;AA=N|||;VT=SNP
6	30361358	rs9391683	G	A	100	PASS	AC=2576;AF=0.514377;AN=5008;NS=2504;DP=21986;EAS_AF=0.6905;AMR_AF=0.4035;AFR_AF=0.5764;EUR_AF=0.34;SAS_AF=0.5072;AA=N|||;VT=SNP
6	30361418	rs3094042	G	A	100	PASS	AC=2895;AF=0.578075;AN=5008;NS=2504;DP=21258;EAS_AF=0.6915;AMR_AF=0.4669;AFR_AF=0.7088;EUR_AF=0.4384;SAS_AF=0.5072;AA=g|||;VT=SNP
6	30361423	rs2516686	A	G	100	PASS	AC=401;AF=0.0800719;AN=5008;NS=2504;DP=21102;EAS_AF=0.0417;AMR_AF=0.1599;AFR_AF=0.0212;EUR_AF=0.1431;SAS_AF=0.0777;AA=a|||;VT=SNP
6	30361443	rs3094696	T	G	100	PASS	AC=2894;AF=0.577875;AN=5008;NS=2504;DP=20015;EAS_AF=0.6915;AMR_AF=0.4669;AFR_AF=0.708;EUR_AF=0.4384;SAS_AF=0.5072;AA=N|||;VT=SNP
6	30361480	rs3094041	G	A	100	PASS	AC=2894;AF=0.577875;AN=5008;NS=2504;DP=18785;EAS_AF=0.6915;AMR_AF=0.4669;AFR_AF=0.708;EUR_AF=0.4384;SAS_AF=0.5072;AA=N|||;VT=SNP
6	30361544	rs3094695	T	A	100	PASS	AC=2894;AF=0.577875;AN=5008;NS=2504;DP=18237;EAS_AF=0.6915;AMR_AF=0.4669;AFR_AF=0.708;EUR_AF=0.4384;SAS_AF=0.5072;AA=N|||;VT=SNP
6	30361608	rs2516685	G	A	100	PASS	AC=3522;AF=0.703275;AN=5008;NS=2504;DP=17730;EAS_AF=0.7817;AMR_AF=0.6441;AFR_AF=0.7526;EUR_AF=0.5905;SAS_AF=0.7137;AA=N|||;VT=SNP
6	30361759	rs3094040	G	A	100	PASS	AC=2894;AF=0.577875;AN=5008;NS=2504;DP=18495;EAS_AF=0.6915;AMR_AF=0.4669;AFR_AF=0.708;EUR_AF=0.4384;SAS_AF=0.5072;AA=g|||;VT=SNP
6	30361807	rs9391684	G	T	100	PASS	AC=2577;AF=0.514577;AN=5008;NS=2504;DP=19039;EAS_AF=0.6905;AMR_AF=0.4035;AFR_AF=0.5772;EUR_AF=0.34;SAS_AF=0.5072;AA=g|||;VT=SNP
6	30361893	rs3130106	A	G	100	PASS	AC=2894;AF=0.577875;AN=5008;NS=2504;DP=20158;EAS_AF=0.6915;AMR_AF=0.4669;AFR_AF=0.708;EUR_AF=0.4384;SAS_AF=0.5072;AA=a|||;VT=SNP
6	30362196	rs3130107	A	G	100	PASS	AC=2894;AF=0.577875;AN=5008;NS=2504;DP=20271;EAS_AF=0.6915;AMR_AF=0.4669;AFR_AF=0.708;EUR_AF=0.4384;SAS_AF=0.5072;AA=N|||;VT=SNP
6	30362255	rs3094039	G	A	100	PASS	AC=2894;AF=0.577875;AN=5008;NS=2504;DP=21248;EAS_AF=0.6915;AMR_AF=0.4669;AFR_AF=0.708;EUR_AF=0.4384;SAS_AF=0.5072;AA=N|||;VT=SNP
6	30362425	rs3094038	T	C	100	PASS	AC=2894;AF=0.577875;AN=5008;NS=2504;DP=18721;EAS_AF=0.6915;AMR_AF=0.4669;AFR_AF=0.708;EUR_AF=0.4384;SAS_AF=0.5072;AA=N|||;VT=SNP
6	30362448	rs3094037	G	C	100	PASS	AC=2894;AF=0.577875;AN=5008;NS=2504;DP=18350;EAS_AF=0.6915;AMR_AF=0.4669;AFR_AF=0.708;EUR_AF=0.4384;SAS_AF=0.5072;AA=N|||;VT=SNP
6	30362614	rs3130108	T	G	100	PASS	AC=2894;AF=0.577875;AN=5008;NS=2504;DP=18753;EAS_AF=0.6915;AMR_AF=0.4669;AFR_AF=0.708;EUR_AF=0.4384;SAS_AF=0.5072;AA=N|||;VT=SNP
6	30362751	rs3130109	T	G	100	PASS	AC=2894;AF=0.577875;AN=5008;NS=2504;DP=18521;EAS_AF=0.6915;AMR_AF=0.4669;AFR_AF=0.708;EUR_AF=0.4384;SAS_AF=0.5072;AA=N|||;VT=SNP
6	30362961	rs2187978	C	T	100	PASS	AC=400;AF=0.0798722;AN=5008;NS=2504;DP=21315;EAS_AF=0.0417;AMR_AF=0.1599;AFR_AF=0.0212;EUR_AF=0.1431;SAS_AF=0.0767;AA=c|||;VT=SNP
6	30362995	rs2516684	G	A	100	PASS	AC=589;AF=0.117612;AN=5008;NS=2504;DP=19334;EAS_AF=0.0893;AMR_AF=0.1671;AFR_AF=0.0219;EUR_AF=0.1521;SAS_AF=0.2055;AA=g|||;VT=SNP
6	30362999	rs55808125	C	T	100	PASS	AC=520;AF=0.103834;AN=5008;NS=2504;DP=19153;EAS_AF=0.1577;AMR_AF=0.0591;AFR_AF=0.1573;EUR_AF=0.0656;SAS_AF=0.047;AA=c|||;VT=SNP
6	30363023	rs56101422	A	G	100	PASS	AC=521;AF=0.104034;AN=5008;NS=2504;DP=18985;EAS_AF=0.1587;AMR_AF=0.0591;AFR_AF=0.1573;EUR_AF=0.0656;SAS_AF=0.047;AA=a|||;VT=SNP
6	30363284	rs3130110	C	T	100	PASS	AC=2897;AF=0.578474;AN=5008;NS=2504;DP=22491;EAS_AF=0.6935;AMR_AF=0.4669;AFR_AF=0.708;EUR_AF=0.4384;SAS_AF=0.5082;AA=c|||;VT=SNP
6	30363320	rs3130111	T	G	100	PASS	AC=2895;AF=0.578075;AN=5008;NS=2504;DP=22194;EAS_AF=0.6925;AMR_AF=0.4669;AFR_AF=0.708;EUR_AF=0.4384;SAS_AF=0.5072;AA=N|||;VT=SNP
6	30363362	rs7740964	T	A	100	PASS	AC=285;AF=0.0569089;AN=5008;NS=2504;DP=22453;EAS_AF=0.0615;AMR_AF=0.0231;AFR_AF=0.0998;EUR_AF=0.0209;SAS_AF=0.0552;AA=N|||;VT=SNP
6	30363373	rs2524202	A	C	100	PASS	AC=631;AF=0.125998;AN=5008;NS=2504;DP=22443;EAS_AF=0.0903;AMR_AF=0.1772;AFR_AF=0.0446;EUR_AF=0.1531;SAS_AF=0.2086;AA=a|||;VT=SNP
6	30363428	rs3130112	T	G	100	PASS	AC=2895;AF=0.578075;AN=5008;NS=2504;DP=21314;EAS_AF=0.6925;AMR_AF=0.4669;AFR_AF=0.708;EUR_AF=0.4384;SAS_AF=0.5072;AA=t|||;VT=SNP
6	30363945	rs3130113	C	T	100	PASS	AC=2895;AF=0.578075;AN=5008;NS=2504;DP=22792;EAS_AF=0.6925;AMR_AF=0.4669;AFR_AF=0.708;EUR_AF=0.4384;SAS_AF=0.5072;AA=N|||;VT=SNP
6	30364189	rs3130114	C	A	100	PASS	AC=2892;AF=0.577476;AN=5008;NS=2504;DP=17070;EAS_AF=0.6915;AMR_AF=0.464;AFR_AF=0.708;EUR_AF=0.4384;SAS_AF=0.5072;AA=N|||;VT=SNP
6	30364302	rs3130115	A	G	100	PASS	AC=2894;AF=0.577875;AN=5008;NS=2504;DP=17556;EAS_AF=0.6925;AMR_AF=0.4683;AFR_AF=0.708;EUR_AF=0.4384;SAS_AF=0.5051;AA=N|||;VT=SNP
6	30364524	rs2516688	T	C	100	PASS	AC=3523;AF=0.703474;AN=5008;NS=2504;DP=18689;EAS_AF=0.7867;AMR_AF=0.6398;AFR_AF=0.7526;EUR_AF=0.5905;SAS_AF=0.7127;AA=N|||;VT=SNP
6	30364727	rs2072111	G	C	100	PASS	AC=3492;AF=0.697284;AN=5008;NS=2504;DP=17480;EAS_AF=0.7808;AMR_AF=0.6326;AFR_AF=0.739;EUR_AF=0.5895;SAS_AF=0.7117;AA=N|||;VT=SNP
6	30365155	rs78774442	T	A	100	PASS	AC=337;AF=0.0672923;AN=5008;NS=2504;DP=17794;EAS_AF=0.0615;AMR_AF=0.0274;AFR_AF=0.1354;EUR_AF=0.0229;SAS_AF=0.0552;AA=t|||;VT=SNP
6	30365210	rs1264570	C	T	100	PASS	AC=3124;AF=0.623802;AN=5008;NS=2504;DP=17432;EAS_AF=0.6954;AMR_AF=0.4986;AFR_AF=0.6067;EUR_AF=0.5964;SAS_AF=0.6902;AA=c|||;VT=SNP
6	30365320	rs1264569	C	T	100	PASS	AC=4125;AF=0.823682;AN=5008;NS=2504;DP=20043;EAS_AF=0.9633;AMR_AF=0.8055;AFR_AF=0.7186;EUR_AF=0.7773;SAS_AF=0.8824;AA=N|||;VT=SNP
6	30365629	rs11961853	C	T	100	PASS	AC=544;AF=0.108626;AN=5008;NS=2504;DP=16108;EAS_AF=0.1677;AMR_AF=0.1354;AFR_AF=0.0877;EUR_AF=0.1223;SAS_AF=0.0429;AA=c|||;VT=SNP
6	30365740	rs3130118	C	T	100	PASS	AC=3461;AF=0.691094;AN=5008;NS=2504;DP=18258;EAS_AF=0.5952;AMR_AF=0.7896;AFR_AF=0.7882;EUR_AF=0.669;SAS_AF=0.6115;AA=N|||;VT=SNP
6	30365952	rs34337286	T	C	100	PASS	AC=901;AF=0.179912;AN=5008;NS=2504;DP=16482;EAS_AF=0.1587;AMR_AF=0.2305;AFR_AF=0.2065;EUR_AF=0.1869;SAS_AF=0.1227;AA=t|||;VT=SNP
6	30366076	rs1264568	G	C	100	PASS	AC=4147;AF=0.828075;AN=5008;NS=2504;DP=19186;EAS_AF=0.9464;AMR_AF=0.8285;AFR_AF=0.7776;EUR_AF=0.7922;SAS_AF=0.8108;AA=N|||;VT=SNP
6	30366100	rs1264567	T	C	100	PASS	AC=734;AF=0.146565;AN=5008;NS=2504;DP=20434;EAS_AF=0.0694;AMR_AF=0.1945;AFR_AF=0.1407;EUR_AF=0.1978;SAS_AF=0.1472;AA=t|||;VT=SNP
6	30366111	rs12192526	C	T	100	PASS	AC=865;AF=0.172724;AN=5008;NS=2504;DP=20657;EAS_AF=0.1597;AMR_AF=0.2233;AFR_AF=0.1831;EUR_AF=0.1849;SAS_AF=0.1237;AA=c|||;VT=SNP
6	30366143	rs12205877	A	G	100	PASS	AC=871;AF=0.173922;AN=5008;NS=2504;DP=19995;EAS_AF=0.1597;AMR_AF=0.2248;AFR_AF=0.2073;EUR_AF=0.1829;SAS_AF=0.0982;AA=a|||;VT=SNP
6	30366240	rs1118204	T	C	100	PASS	AC=1866;AF=0.372604;AN=5008;NS=2504;DP=19579;EAS_AF=0.3889;AMR_AF=0.4481;AFR_AF=0.3283;EUR_AF=0.3757;SAS_AF=0.3589;AA=t|||;VT=SNP
6	30366301	rs12205979	A	G	100	PASS	AC=875;AF=0.17472;AN=5008;NS=2504;DP=19055;EAS_AF=0.1597;AMR_AF=0.2248;AFR_AF=0.2095;EUR_AF=0.1839;SAS_AF=0.0982;AA=a|||;VT=SNP
6	30366642	rs3131113	C	T	100	PASS	AC=1501;AF=0.29972;AN=5008;NS=2504;DP=18868;EAS_AF=0.3958;AMR_AF=0.1859;AFR_AF=0.2405;EUR_AF=0.3121;SAS_AF=0.3487;AA=c|||;VT=SNP
6	30366910	rs7751647	G	A	100	PASS	AC=883;AF=0.176318;AN=5008;NS=2504;DP=17386;EAS_AF=0.1607;AMR_AF=0.2248;AFR_AF=0.2095;EUR_AF=0.1849;SAS_AF=0.1043;AA=N|||;VT=SNP
6	30367011	rs1264565	T	C	100	PASS	AC=1858;AF=0.371006;AN=5008;NS=2504;DP=16588;EAS_AF=0.3849;AMR_AF=0.4452;AFR_AF=0.3268;EUR_AF=0.3757;SAS_AF=0.3589;AA=t|||;VT=SNP
6	30367013	rs1362118	G	A	100	PASS	AC=2288;AF=0.456869;AN=5008;NS=2504;DP=16652;EAS_AF=0.5615;AMR_AF=0.3833;AFR_AF=0.4523;EUR_AF=0.4145;SAS_AF=0.4509;AA=N|||;VT=SNP
6	30367182	rs1362117	C	T	100	PASS	AC=2287;AF=0.456669;AN=5008;NS=2504;DP=17792;EAS_AF=0.5605;AMR_AF=0.3833;AFR_AF=0.4523;EUR_AF=0.4145;SAS_AF=0.4509;AA=N|||;VT=SNP
6	30367227	rs35118048	C	A	100	PASS	AC=807;AF=0.161142;AN=5008;NS=2504;DP=17651;EAS_AF=0.1587;AMR_AF=0.2147;AFR_AF=0.1619;EUR_AF=0.1829;SAS_AF=0.1022;AA=c|||;VT=SNP
6	30367313	rs35764894	T	C	100	PASS	AC=880;AF=0.175719;AN=5008;NS=2504;DP=17610;EAS_AF=0.1587;AMR_AF=0.2248;AFR_AF=0.2095;EUR_AF=0.1839;SAS_AF=0.1043;AA=t|||;VT=SNP
6	30367452	rs1264564	C	T	100	PASS	AC=1773;AF=0.354034;AN=5008;NS=2504;DP=17628;EAS_AF=0.3879;AMR_AF=0.4366;AFR_AF=0.261;EUR_AF=0.3757;SAS_AF=0.364;AA=c|||;VT=SNP
6	30367535	rs9261739	T	C	100	PASS	AC=1381;AF=0.275759;AN=5008;NS=2504;DP=18619;EAS_AF=0.3978;AMR_AF=0.1499;AFR_AF=0.2481;EUR_AF=0.2147;SAS_AF=0.3395;AA=t|||;VT=SNP
6	30367594	rs1592414	C	A	100	PASS	AC=2373;AF=0.473842;AN=5008;NS=2504;DP=16065;EAS_AF=0.5585;AMR_AF=0.3919;AFR_AF=0.5182;EUR_AF=0.4145;SAS_AF=0.4458;AA=N|||;VT=SNP
6	30367746	rs1579221	T	C	100	PASS	AC=4147;AF=0.828075;AN=5008;NS=2504;DP=14531;EAS_AF=0.9464;AMR_AF=0.8285;AFR_AF=0.7799;EUR_AF=0.7903;SAS_AF=0.8098;AA=N|||;VT=SNP
6	30367751	rs2187977	C	A	100	PASS	AC=1474;AF=0.294329;AN=5008;NS=2504;DP=14501;EAS_AF=0.3254;AMR_AF=0.4135;AFR_AF=0.1505;EUR_AF=0.3569;SAS_AF=0.3078;AA=c|||;VT=SNP
6	30368012	rs12203316	T	C	100	PASS	AC=881;AF=0.175919;AN=5008;NS=2504;DP=13916;EAS_AF=0.1587;AMR_AF=0.2248;AFR_AF=0.2103;EUR_AF=0.1839;SAS_AF=0.1043;AA=t|||;VT=SNP
6	30368092	rs1264563	C	T	100	PASS	AC=1768;AF=0.353035;AN=5008;NS=2504;DP=14680;EAS_AF=0.3869;AMR_AF=0.4366;AFR_AF=0.261;EUR_AF=0.3748;SAS_AF=0.3609;AA=c|||;VT=SNP
6	30368322	rs7757730	G	C	100	PASS	AC=881;AF=0.175919;AN=5008;NS=2504;DP=19927;EAS_AF=0.1587;AMR_AF=0.2248;AFR_AF=0.2095;EUR_AF=0.1849;SAS_AF=0.1043;AA=g|||;VT=SNP
6	30368457	rs1034325	T	C	100	PASS	AC=2298;AF=0.458866;AN=5008;NS=2504;DP=19287;EAS_AF=0.5595;AMR_AF=0.389;AFR_AF=0.4667;EUR_AF=0.4115;SAS_AF=0.4427;AA=N|||;VT=SNP
6	30368612	rs1034324	G	A	100	PASS	AC=786;AF=0.156949;AN=5008;NS=2504;DP=20529;EAS_AF=0.1587;AMR_AF=0.2147;AFR_AF=0.146;EUR_AF=0.1829;SAS_AF=0.1022;AA=g|||;VT=SNP
6	30368635	rs1034323	C	T	100	PASS	AC=2299;AF=0.459065;AN=5008;NS=2504;DP=20935;EAS_AF=0.5585;AMR_AF=0.389;AFR_AF=0.4667;EUR_AF=0.4115;SAS_AF=0.4448;AA=c|||;VT=SNP
6	30368663	rs9261742	G	A	100	PASS	AC=1416;AF=0.282748;AN=5008;NS=2504;DP=21315;EAS_AF=0.3988;AMR_AF=0.1643;AFR_AF=0.2572;EUR_AF=0.2276;SAS_AF=0.3384;AA=g|||;VT=SNP
6	30368690	rs115320745	A	T	100	PASS	AC=99;AF=0.0197684;AN=5008;NS=2504;DP=21154;EAS_AF=0.0079;AMR_AF=0.0245;AFR_AF=0.003;EUR_AF=0.0278;SAS_AF=0.0429;AA=a|||;VT=SNP
6	30368854	rs1034322	C	T	100	PASS	AC=559;AF=0.111621;AN=5008;NS=2504;DP=19512;EAS_AF=0.0952;AMR_AF=0.196;AFR_AF=0.0968;EUR_AF=0.162;SAS_AF=0.0368;AA=N|||;VT=SNP
6	30368904	rs1034321	T	A	100	PASS	AC=2299;AF=0.459065;AN=5008;NS=2504;DP=18254;EAS_AF=0.5585;AMR_AF=0.389;AFR_AF=0.4667;EUR_AF=0.4115;SAS_AF=0.4448;AA=N|||;VT=SNP
6	30369040	rs9261743	G	T	100	PASS	AC=1418;AF=0.283147;AN=5008;NS=2504;DP=17177;EAS_AF=0.3978;AMR_AF=0.1643;AFR_AF=0.2572;EUR_AF=0.2276;SAS_AF=0.3415;AA=g|||;VT=SNP
6	30369396	rs33987921	A	T	100	PASS	AC=880;AF=0.175719;AN=5008;NS=2504;DP=18424;EAS_AF=0.1587;AMR_AF=0.2248;AFR_AF=0.2095;EUR_AF=0.1839;SAS_AF=0.1043;AA=N|||;VT=SNP
6	30369444	rs73419279	G	A	100	PASS	AC=299;AF=0.0597045;AN=5008;NS=2504;DP=21207;EAS_AF=0.0625;AMR_AF=0.0231;AFR_AF=0.1104;EUR_AF=0.0189;SAS_AF=0.0562;AA=g|||;VT=SNP
6	30369958	rs9261744	C	T	100	PASS	AC=1415;AF=0.282548;AN=5008;NS=2504;DP=18840;EAS_AF=0.3978;AMR_AF=0.1643;AFR_AF=0.2572;EUR_AF=0.2276;SAS_AF=0.3384;AA=c|||;VT=SNP
6	30370260	rs9261745	G	A	100	PASS	AC=1415;AF=0.282548;AN=5008;NS=2504;DP=18637;EAS_AF=0.3978;AMR_AF=0.1643;AFR_AF=0.2572;EUR_AF=0.2276;SAS_AF=0.3384;AA=g|||;VT=SNP
6	30370352	rs1419691	G	A	100	PASS	AC=1417;AF=0.282947;AN=5008;NS=2504;DP=18615;EAS_AF=0.3998;AMR_AF=0.1643;AFR_AF=0.2572;EUR_AF=0.2276;SAS_AF=0.3384;AA=N|||;VT=SNP
6	30370354	rs1419690	G	A	100	PASS	AC=2672;AF=0.533546;AN=5008;NS=2504;DP=18630;EAS_AF=0.622;AMR_AF=0.4179;AFR_AF=0.6286;EUR_AF=0.4334;SAS_AF=0.499;AA=N|||;VT=SNP
6	30370438	rs2021370	C	G	100	PASS	AC=1416;AF=0.282748;AN=5008;NS=2504;DP=18764;EAS_AF=0.3978;AMR_AF=0.1643;AFR_AF=0.2572;EUR_AF=0.2276;SAS_AF=0.3395;AA=N|||;VT=SNP
6	30370439	rs2021369	A	G	100	PASS	AC=2673;AF=0.533746;AN=5008;NS=2504;DP=18739;EAS_AF=0.622;AMR_AF=0.4179;AFR_AF=0.6286;EUR_AF=0.4334;SAS_AF=0.5;AA=N|||;VT=SNP
6	30370588	rs1419689	A	C	100	PASS	AC=1958;AF=0.390974;AN=5008;NS=2504;DP=20154;EAS_AF=0.249;AMR_AF=0.3631;AFR_AF=0.6263;EUR_AF=0.3529;SAS_AF=0.2781;AA=N|||;VT=SNP
6	30370607	rs9261746	T	A	100	PASS	AC=700;AF=0.139776;AN=5008;NS=2504;DP=20601;EAS_AF=0.0248;AMR_AF=0.1095;AFR_AF=0.2542;EUR_AF=0.1471;SAS_AF=0.1176;AA=N|||;VT=SNP
6	30370670	rs76327263	T	C	100	PASS	AC=302;AF=0.0603035;AN=5008;NS=2504;DP=19447;EAS_AF=0.0635;AMR_AF=0.0259;AFR_AF=0.1104;EUR_AF=0.0189;SAS_AF=0.0562;AA=t|||;VT=SNP
6	30370753	rs10947071	G	A	100	PASS	AC=955;AF=0.190695;AN=5008;NS=2504;DP=20148;EAS_AF=0.1607;AMR_AF=0.2277;AFR_AF=0.261;EUR_AF=0.1869;SAS_AF=0.1043;AA=N|||;VT=SNP
6	30371137	rs9261747	G	C	100	PASS	AC=702;AF=0.140176;AN=5008;NS=2504;DP=19617;EAS_AF=0.0268;AMR_AF=0.1095;AFR_AF=0.2542;EUR_AF=0.1471;SAS_AF=0.1176;AA=g|||;VT=SNP
6	30371327	rs9261748	G	A	100	PASS	AC=702;AF=0.140176;AN=5008;NS=2504;DP=20861;EAS_AF=0.0268;AMR_AF=0.1095;AFR_AF=0.2542;EUR_AF=0.1471;SAS_AF=0.1176;AA=g|||;VT=SNP
6	30371804	rs2894163	G	C	100	PASS	AC=1959;AF=0.391174;AN=5008;NS=2504;DP=18564;EAS_AF=0.249;AMR_AF=0.3631;AFR_AF=0.6263;EUR_AF=0.3539;SAS_AF=0.2781;AA=N|||;VT=SNP
6	30372001	rs12203825	C	T	100	PASS	AC=1184;AF=0.236422;AN=5008;NS=2504;DP=21132;EAS_AF=0.2222;AMR_AF=0.2507;AFR_AF=0.3215;EUR_AF=0.2028;SAS_AF=0.1605;AA=c|||;VT=SNP
6	30372018	rs2023372	T	C	100	PASS	AC=771;AF=0.153954;AN=5008;NS=2504;DP=21526;EAS_AF=0.0248;AMR_AF=0.1124;AFR_AF=0.3041;EUR_AF=0.1501;SAS_AF=0.1176;AA=t|||;VT=SNP
6	30372115	rs2023371	A	G	100	PASS	AC=702;AF=0.140176;AN=5008;NS=2504;DP=19801;EAS_AF=0.0268;AMR_AF=0.1095;AFR_AF=0.2542;EUR_AF=0.1471;SAS_AF=0.1176;AA=N|||;VT=SNP
6	30372278	rs10947072	C	T	100	PASS	AC=1256;AF=0.250799;AN=5008;NS=2504;DP=23680;EAS_AF=0.2222;AMR_AF=0.2536;AFR_AF=0.3722;EUR_AF=0.2058;SAS_AF=0.1605;AA=c|||;VT=SNP
6	30372345	rs9261752	C	G	100	PASS	AC=1956;AF=0.390575;AN=5008;NS=2504;DP=23382;EAS_AF=0.249;AMR_AF=0.3631;AFR_AF=0.6248;EUR_AF=0.3529;SAS_AF=0.2781;AA=N|||;VT=SNP
6	30372359	rs9261753	G	A	100	PASS	AC=700;AF=0.139776;AN=5008;NS=2504;DP=23289;EAS_AF=0.0268;AMR_AF=0.1081;AFR_AF=0.2534;EUR_AF=0.1471;SAS_AF=0.1176;AA=g|||;VT=SNP
6	30372360	rs9261754	T	C	100	PASS	AC=698;AF=0.139377;AN=5008;NS=2504;DP=23355;EAS_AF=0.0248;AMR_AF=0.1081;AFR_AF=0.2534;EUR_AF=0.1471;SAS_AF=0.1176;AA=t|||;VT=SNP
6	30372410	rs9261755	A	T	100	PASS	AC=701;AF=0.139976;AN=5008;NS=2504;DP=22638;EAS_AF=0.0268;AMR_AF=0.1095;AFR_AF=0.2534;EUR_AF=0.1471;SAS_AF=0.1176;AA=N|||;VT=SNP
6	30372414	rs9261756	A	G	100	PASS	AC=702;AF=0.140176;AN=5008;NS=2504;DP=22448;EAS_AF=0.0268;AMR_AF=0.1095;AFR_AF=0.2542;EUR_AF=0.1471;SAS_AF=0.1176;AA=N|||;VT=SNP
6	30372541	rs9261757	T	C	100	PASS	AC=701;AF=0.139976;AN=5008;NS=2504;DP=21895;EAS_AF=0.0268;AMR_AF=0.1095;AFR_AF=0.2534;EUR_AF=0.1471;SAS_AF=0.1176;AA=t|||;VT=SNP
6	30372570	rs7741364	G	A	100	PASS	AC=1957;AF=0.390775;AN=5008;NS=2504;DP=21873;EAS_AF=0.249;AMR_AF=0.3631;AFR_AF=0.6256;EUR_AF=0.3529;SAS_AF=0.2781;AA=N|||;VT=SNP
6	30372675	rs9261758	C	T	100	PASS	AC=702;AF=0.140176;AN=5008;NS=2504;DP=21909;EAS_AF=0.0268;AMR_AF=0.1095;AFR_AF=0.2542;EUR_AF=0.1471;SAS_AF=0.1176;AA=N|||;VT=SNP
6	30372812	rs1264562	G	T	100	PASS	AC=2189;AF=0.437101;AN=5008;NS=2504;DP=19700;EAS_AF=0.6974;AMR_AF=0.4654;AFR_AF=0.1536;EUR_AF=0.4374;SAS_AF=0.5317;AA=g|||;VT=SNP
6	30372889	rs9261759	T	C	100	PASS	AC=702;AF=0.140176;AN=5008;NS=2504;DP=20960;EAS_AF=0.0268;AMR_AF=0.1095;AFR_AF=0.2542;EUR_AF=0.1471;SAS_AF=0.1176;AA=t|||;VT=SNP
6	30372904	rs9261760	C	A	100	PASS	AC=702;AF=0.140176;AN=5008;NS=2504;DP=20786;EAS_AF=0.0268;AMR_AF=0.1095;AFR_AF=0.2542;EUR_AF=0.1471;SAS_AF=0.1176;AA=c|||;VT=SNP
6	30372987	rs9261761	G	A	100	PASS	AC=700;AF=0.139776;AN=5008;NS=2504;DP=19602;EAS_AF=0.0268;AMR_AF=0.1095;AFR_AF=0.2526;EUR_AF=0.1471;SAS_AF=0.1176;AA=g|||;VT=SNP
6	30373043	rs1362116	G	A	100	PASS	AC=1254;AF=0.250399;AN=5008;NS=2504;DP=20894;EAS_AF=0.2222;AMR_AF=0.2536;AFR_AF=0.3707;EUR_AF=0.2058;SAS_AF=0.1605;AA=g|||;VT=SNP
6	30373401	rs9261762	G	A	100	PASS	AC=700;AF=0.139776;AN=5008;NS=2504;DP=18468;EAS_AF=0.0268;AMR_AF=0.1095;AFR_AF=0.2526;EUR_AF=0.1471;SAS_AF=0.1176;AA=N|||;VT=SNP
6	30373447	rs79261645	C	T	100	PASS	AC=302;AF=0.0603035;AN=5008;NS=2504;DP=19062;EAS_AF=0.0635;AMR_AF=0.0259;AFR_AF=0.1112;EUR_AF=0.0189;SAS_AF=0.0552;AA=c|||;VT=SNP
6	30373456	rs13213174	T	C	100	PASS	AC=1256;AF=0.250799;AN=5008;NS=2504;DP=19595;EAS_AF=0.2222;AMR_AF=0.2536;AFR_AF=0.3722;EUR_AF=0.2058;SAS_AF=0.1605;AA=t|||;VT=SNP
6	30373484	rs9261763	G	A	100	PASS	AC=1957;AF=0.390775;AN=5008;NS=2504;DP=20524;EAS_AF=0.249;AMR_AF=0.3631;AFR_AF=0.6248;EUR_AF=0.3539;SAS_AF=0.2781;AA=N|||;VT=SNP
6	30373520	rs9261764	T	G	100	PASS	AC=700;AF=0.139776;AN=5008;NS=2504;DP=21551;EAS_AF=0.0268;AMR_AF=0.1095;AFR_AF=0.2526;EUR_AF=0.1471;SAS_AF=0.1176;AA=N|||;VT=SNP
6	30373727	rs9261765	A	G	100	PASS	AC=700;AF=0.139776;AN=5008;NS=2504;DP=18694;EAS_AF=0.0268;AMR_AF=0.1095;AFR_AF=0.2526;EUR_AF=0.1471;SAS_AF=0.1176;AA=N|||;VT=SNP
6	30373744	rs9261766	T	A	100	PASS	AC=700;AF=0.139776;AN=5008;NS=2504;DP=18798;EAS_AF=0.0268;AMR_AF=0.1095;AFR_AF=0.2526;EUR_AF=0.1471;SAS_AF=0.1176;AA=-|||;VT=SNP
6	30373760	rs9261767	T	G	100	PASS	AC=700;AF=0.139776;AN=5008;NS=2504;DP=18730;EAS_AF=0.0268;AMR_AF=0.1095;AFR_AF=0.2526;EUR_AF=0.1471;SAS_AF=0.1176;AA=-|||;VT=SNP
6	30373811	rs9261768	T	C	100	PASS	AC=700;AF=0.139776;AN=5008;NS=2504;DP=18868;EAS_AF=0.0268;AMR_AF=0.1095;AFR_AF=0.2526;EUR_AF=0.1471;SAS_AF=0.1176;AA=-|||;VT=SNP
6	30373828	rs9261769	G	T	100	PASS	AC=700;AF=0.139776;AN=5008;NS=2504;DP=19602;EAS_AF=0.0268;AMR_AF=0.1095;AFR_AF=0.2526;EUR_AF=0.1471;SAS_AF=0.1176;AA=-|||;VT=SNP
6	30373975	rs9261770	G	A	100	PASS	AC=700;AF=0.139776;AN=5008;NS=2504;DP=23193;EAS_AF=0.0268;AMR_AF=0.1095;AFR_AF=0.2526;EUR_AF=0.1471;SAS_AF=0.1176;AA=-|||;VT=SNP
6	30374054	rs9261771	G	A	100	PASS	AC=700;AF=0.139776;AN=5008;NS=2504;DP=20721;EAS_AF=0.0268;AMR_AF=0.1095;AFR_AF=0.2526;EUR_AF=0.1471;SAS_AF=0.1176;AA=g|||;VT=SNP
6	30374108	rs9261772	G	A	100	PASS	AC=698;AF=0.139377;AN=5008;NS=2504;DP=19999;EAS_AF=0.0268;AMR_AF=0.1095;AFR_AF=0.2519;EUR_AF=0.1461;SAS_AF=0.1176;AA=g|||;VT=SNP
6	30374135	rs9261773	C	A	100	PASS	AC=699;AF=0.139577;AN=5008;NS=2504;DP=19417;EAS_AF=0.0268;AMR_AF=0.1095;AFR_AF=0.2526;EUR_AF=0.1461;SAS_AF=0.1176;AA=c|||;VT=SNP
6	30374161	rs2021076	T	G	100	PASS	AC=1957;AF=0.390775;AN=5008;NS=2504;DP=19512;EAS_AF=0.249;AMR_AF=0.3646;AFR_AF=0.6248;EUR_AF=0.3529;SAS_AF=0.2781;AA=N|||;VT=SNP
6	30374329	rs9261776	A	G	100	PASS	AC=700;AF=0.139776;AN=5008;NS=2504;DP=20730;EAS_AF=0.0268;AMR_AF=0.1095;AFR_AF=0.2526;EUR_AF=0.1471;SAS_AF=0.1176;AA=a|||;VT=SNP
6	30374337	rs9261777	C	T	100	PASS	AC=700;AF=0.139776;AN=5008;NS=2504;DP=20718;EAS_AF=0.0268;AMR_AF=0.1095;AFR_AF=0.2526;EUR_AF=0.1471;SAS_AF=0.1176;AA=N|||;VT=SNP
6	30374344	rs9261778	G	A	100	PASS	AC=700;AF=0.139776;AN=5008;NS=2504;DP=20707;EAS_AF=0.0268;AMR_AF=0.1095;AFR_AF=0.2526;EUR_AF=0.1471;SAS_AF=0.1176;AA=N|||;VT=SNP
6	30374423	rs9261779	T	A	100	PASS	AC=700;AF=0.139776;AN=5008;NS=2504;DP=20433;EAS_AF=0.0268;AMR_AF=0.1095;AFR_AF=0.2526;EUR_AF=0.1471;SAS_AF=0.1176;AA=N|||;VT=SNP
6	30374480	rs9261780	C	G	100	PASS	AC=701;AF=0.139976;AN=5008;NS=2504;DP=19956;EAS_AF=0.0268;AMR_AF=0.1095;AFR_AF=0.2526;EUR_AF=0.1471;SAS_AF=0.1186;AA=N|||;VT=SNP
6	30374487	rs9261781	T	C	100	PASS	AC=700;AF=0.139776;AN=5008;NS=2504;DP=19872;EAS_AF=0.0268;AMR_AF=0.1095;AFR_AF=0.2526;EUR_AF=0.1471;SAS_AF=0.1176;AA=t|||;VT=SNP
6	30374519	rs2023458	G	A	100	PASS	AC=1196;AF=0.238818;AN=5008;NS=2504;DP=19169;EAS_AF=0.2222;AMR_AF=0.2507;AFR_AF=0.3306;EUR_AF=0.2028;SAS_AF=0.1605;AA=g|||;VT=SNP
6	30374540	rs9261782	T	C	100	PASS	AC=700;AF=0.139776;AN=5008;NS=2504;DP=19503;EAS_AF=0.0268;AMR_AF=0.1095;AFR_AF=0.2526;EUR_AF=0.1471;SAS_AF=0.1176;AA=N|||;VT=SNP
6	30374660	rs59139386	C	T	100	PASS	AC=306;AF=0.0611022;AN=5008;NS=2504;DP=17423;EAS_AF=0.0675;AMR_AF=0.0259;AFR_AF=0.1104;EUR_AF=0.0189;SAS_AF=0.0562;AA=c|||;VT=SNP
6	30374664	rs9261783	C	A	100	PASS	AC=700;AF=0.139776;AN=5008;NS=2504;DP=17492;EAS_AF=0.0268;AMR_AF=0.1095;AFR_AF=0.2526;EUR_AF=0.1471;SAS_AF=0.1176;AA=c|||;VT=SNP
6	30374776	rs9261784	G	A	100	PASS	AC=702;AF=0.140176;AN=5008;NS=2504;DP=16625;EAS_AF=0.0268;AMR_AF=0.1095;AFR_AF=0.2534;EUR_AF=0.1471;SAS_AF=0.1186;AA=N|||;VT=SNP
6	30374873	rs4713318	C	T	100	PASS	AC=1075;AF=0.214657;AN=5008;NS=2504;DP=17619;EAS_AF=0.1786;AMR_AF=0.245;AFR_AF=0.323;EUR_AF=0.1998;SAS_AF=0.0992;AA=c|||;VT=SNP
6	30374890	rs9261785	G	T	100	PASS	AC=700;AF=0.139776;AN=5008;NS=2504;DP=18273;EAS_AF=0.0268;AMR_AF=0.1095;AFR_AF=0.2526;EUR_AF=0.1471;SAS_AF=0.1176;AA=N|||;VT=SNP
6	30374971	rs9261786	C	A	100	PASS	AC=700;AF=0.139776;AN=5008;NS=2504;DP=21067;EAS_AF=0.0268;AMR_AF=0.1095;AFR_AF=0.2526;EUR_AF=0.1471;SAS_AF=0.1176;AA=N|||;VT=SNP
6	30375166	rs9261787	T	C	100	PASS	AC=701;AF=0.139976;AN=5008;NS=2504;DP=17950;EAS_AF=0.0278;AMR_AF=0.1095;AFR_AF=0.2526;EUR_AF=0.1471;SAS_AF=0.1176;AA=N|||;VT=SNP
6	30375290	rs9261788	G	A	100	PASS	AC=700;AF=0.139776;AN=5008;NS=2504;DP=20337;EAS_AF=0.0268;AMR_AF=0.1095;AFR_AF=0.2526;EUR_AF=0.1471;SAS_AF=0.1176;AA=g|||;VT=SNP
6	30375312	rs9261789	T	C	100	PASS	AC=1834;AF=0.366214;AN=5008;NS=2504;DP=20317;EAS_AF=0.2054;AMR_AF=0.3573;AFR_AF=0.6172;EUR_AF=0.3489;SAS_AF=0.2168;AA=N|||;VT=SNP
6	30375504	rs9261790	A	G	100	PASS	AC=665;AF=0.132788;AN=5008;NS=2504;DP=20395;EAS_AF=0.0268;AMR_AF=0.0951;AFR_AF=0.2436;EUR_AF=0.1342;SAS_AF=0.1176;AA=a|||;VT=SNP
6	30375505	rs9261791	A	G	100	PASS	AC=700;AF=0.139776;AN=5008;NS=2504;DP=20374;EAS_AF=0.0268;AMR_AF=0.1095;AFR_AF=0.2526;EUR_AF=0.1471;SAS_AF=0.1176;AA=N|||;VT=SNP
6	30375591	rs9261792	G	A	100	PASS	AC=701;AF=0.139976;AN=5008;NS=2504;DP=19662;EAS_AF=0.0278;AMR_AF=0.1095;AFR_AF=0.2526;EUR_AF=0.1471;SAS_AF=0.1176;AA=g|||;VT=SNP
6	30375601	rs35736039	C	T	100	PASS	AC=733;AF=0.146366;AN=5008;NS=2504;DP=19695;EAS_AF=0.1151;AMR_AF=0.2161;AFR_AF=0.1868;EUR_AF=0.1789;SAS_AF=0.0409;AA=c|||;VT=SNP
6	30375627	rs9261793	T	C	100	PASS	AC=1835;AF=0.366414;AN=5008;NS=2504;DP=20588;EAS_AF=0.2054;AMR_AF=0.3573;AFR_AF=0.618;EUR_AF=0.3489;SAS_AF=0.2168;AA=N|||;VT=SNP
6	30375716	rs111497264	G	A	100	PASS	AC=1075;AF=0.214657;AN=5008;NS=2504;DP=21265;EAS_AF=0.1796;AMR_AF=0.245;AFR_AF=0.323;EUR_AF=0.1988;SAS_AF=0.0992;AA=g|||;VT=SNP
6	30375884	rs34874107	T	C	100	PASS	AC=1134;AF=0.226438;AN=5008;NS=2504;DP=21750;EAS_AF=0.1786;AMR_AF=0.2478;AFR_AF=0.3646;EUR_AF=0.2018;SAS_AF=0.0992;AA=t|||;VT=SNP
6	30376028	rs9261794	C	A	100	PASS	AC=700;AF=0.139776;AN=5008;NS=2504;DP=19425;EAS_AF=0.0268;AMR_AF=0.1095;AFR_AF=0.2526;EUR_AF=0.1471;SAS_AF=0.1176;AA=c|||;VT=SNP
6	30376123	rs33914883	T	C	100	PASS	AC=1074;AF=0.214457;AN=5008;NS=2504;DP=19109;EAS_AF=0.1786;AMR_AF=0.245;AFR_AF=0.323;EUR_AF=0.1988;SAS_AF=0.0992;AA=t|||;VT=SNP
6	30376291	rs9261795	C	T	100	PASS	AC=700;AF=0.139776;AN=5008;NS=2504;DP=18139;EAS_AF=0.0268;AMR_AF=0.1095;AFR_AF=0.2526;EUR_AF=0.1471;SAS_AF=0.1176;AA=c|||;VT=SNP
6	30376487	rs9261799	C	T	100	PASS	AC=700;AF=0.139776;AN=5008;NS=2504;DP=19097;EAS_AF=0.0268;AMR_AF=0.1095;AFR_AF=0.2526;EUR_AF=0.1471;SAS_AF=0.1176;AA=c|||;VT=SNP
6	30376599	rs9261800	C	G	100	PASS	AC=700;AF=0.139776;AN=5008;NS=2504;DP=18555;EAS_AF=0.0268;AMR_AF=0.1095;AFR_AF=0.2526;EUR_AF=0.1471;SAS_AF=0.1176;AA=c|||;VT=SNP
6	30377082	rs9261802	G	A	100	PASS	AC=700;AF=0.139776;AN=5008;NS=2504;DP=19328;EAS_AF=0.0268;AMR_AF=0.1095;AFR_AF=0.2526;EUR_AF=0.1471;SAS_AF=0.1176;AA=N|||;VT=SNP
6	30377173	rs1264551	A	G	100	PASS	AC=4024;AF=0.803514;AN=5008;NS=2504;DP=20172;EAS_AF=0.9028;AMR_AF=0.8228;AFR_AF=0.7716;EUR_AF=0.7863;SAS_AF=0.7485;AA=N|||;VT=SNP
6	30377179	rs9261803	C	T	100	PASS	AC=700;AF=0.139776;AN=5008;NS=2504;DP=19995;EAS_AF=0.0268;AMR_AF=0.1095;AFR_AF=0.2526;EUR_AF=0.1471;SAS_AF=0.1176;AA=c|||;VT=SNP
6	30377198	rs1264550	G	A	100	PASS	AC=2190;AF=0.4373;AN=5008;NS=2504;DP=19560;EAS_AF=0.6974;AMR_AF=0.4654;AFR_AF=0.1543;EUR_AF=0.4374;SAS_AF=0.5317;AA=g|||;VT=SNP
6	30377291	rs4713320	C	T	100	PASS	AC=1834;AF=0.366214;AN=5008;NS=2504;DP=18775;EAS_AF=0.2054;AMR_AF=0.3573;AFR_AF=0.6172;EUR_AF=0.3489;SAS_AF=0.2168;AA=N|||;VT=SNP
6	30377317	rs9261805	T	C	100	PASS	AC=700;AF=0.139776;AN=5008;NS=2504;DP=19424;EAS_AF=0.0268;AMR_AF=0.1095;AFR_AF=0.2526;EUR_AF=0.1471;SAS_AF=0.1176;AA=N|||;VT=SNP
6	30377427	rs9261806	T	A	100	PASS	AC=697;AF=0.139177;AN=5008;NS=2504;DP=17235;EAS_AF=0.0248;AMR_AF=0.1095;AFR_AF=0.2519;EUR_AF=0.1471;SAS_AF=0.1176;AA=t|||;VT=SNP
6	30377705	rs9261807	T	G	100	PASS	AC=700;AF=0.139776;AN=5008;NS=2504;DP=21378;EAS_AF=0.0268;AMR_AF=0.1095;AFR_AF=0.2526;EUR_AF=0.1471;SAS_AF=0.1176;AA=t|||;VT=SNP
6	30377743	rs9261808	G	A	100	PASS	AC=700;AF=0.139776;AN=5008;NS=2504;DP=21294;EAS_AF=0.0268;AMR_AF=0.1095;AFR_AF=0.2526;EUR_AF=0.1471;SAS_AF=0.1176;AA=g|||;VT=SNP
6	30377799	rs9261809	C	A	100	PASS	AC=700;AF=0.139776;AN=5008;NS=2504;DP=19208;EAS_AF=0.0268;AMR_AF=0.1095;AFR_AF=0.2526;EUR_AF=0.1471;SAS_AF=0.1176;AA=c|||;VT=SNP
6	30377823	rs9261810	T	G	100	PASS	AC=700;AF=0.139776;AN=5008;NS=2504;DP=18457;EAS_AF=0.0268;AMR_AF=0.1095;AFR_AF=0.2526;EUR_AF=0.1471;SAS_AF=0.1176;AA=t|||;VT=SNP
6	30377826	rs2016216	G	A	100	PASS	AC=1121;AF=0.223842;AN=5008;NS=2504;DP=18466;EAS_AF=0.1815;AMR_AF=0.2594;AFR_AF=0.323;EUR_AF=0.2127;SAS_AF=0.1196;AA=g|||;VT=SNP
6	30377860	rs1079991	G	A	100	PASS	AC=475;AF=0.0948482;AN=5008;NS=2504;DP=18003;EAS_AF=0.0506;AMR_AF=0.1585;AFR_AF=0.0091;EUR_AF=0.167;SAS_AF=0.137;AA=g|||;VT=SNP
6	30377906	rs1592415	T	G	100	PASS	AC=549;AF=0.109625;AN=5008;NS=2504;DP=18179;EAS_AF=0.0952;AMR_AF=0.1931;AFR_AF=0.0908;EUR_AF=0.162;SAS_AF=0.0368;AA=t|||;VT=SNP
6	30378099	rs2021164	A	T	100	PASS	AC=1074;AF=0.214457;AN=5008;NS=2504;DP=20340;EAS_AF=0.1786;AMR_AF=0.245;AFR_AF=0.323;EUR_AF=0.1988;SAS_AF=0.0992;AA=N|||;VT=SNP
6	30378102	rs4713322	T	C	100	PASS	AC=1074;AF=0.214457;AN=5008;NS=2504;DP=20261;EAS_AF=0.1786;AMR_AF=0.245;AFR_AF=0.323;EUR_AF=0.1988;SAS_AF=0.0992;AA=t|||;VT=SNP
6	30378174	rs1079993	T	C	100	PASS	AC=2190;AF=0.4373;AN=5008;NS=2504;DP=19711;EAS_AF=0.6974;AMR_AF=0.4654;AFR_AF=0.1543;EUR_AF=0.4374;SAS_AF=0.5317;AA=t|||;VT=SNP
6	30378196	rs764554	C	A	100	PASS	AC=1074;AF=0.214457;AN=5008;NS=2504;DP=19676;EAS_AF=0.1786;AMR_AF=0.245;AFR_AF=0.323;EUR_AF=0.1988;SAS_AF=0.0992;AA=c|||;VT=SNP
6	30378223	rs1079992	G	A	100	PASS	AC=1074;AF=0.214457;AN=5008;NS=2504;DP=19433;EAS_AF=0.1786;AMR_AF=0.245;AFR_AF=0.323;EUR_AF=0.1988;SAS_AF=0.0992;AA=g|||;VT=SNP
6	30378245	rs9261813	T	A	100	PASS	AC=700;AF=0.139776;AN=5008;NS=2504;DP=19171;EAS_AF=0.0268;AMR_AF=0.1095;AFR_AF=0.2526;EUR_AF=0.1471;SAS_AF=0.1176;AA=t|||;VT=SNP
6	30378390	rs9261814	G	A	100	PASS	AC=700;AF=0.139776;AN=5008;NS=2504;DP=17653;EAS_AF=0.0268;AMR_AF=0.1095;AFR_AF=0.2526;EUR_AF=0.1471;SAS_AF=0.1176;AA=g|||;VT=SNP
6	30378447	rs1264547	A	G	100	PASS	AC=4023;AF=0.803315;AN=5008;NS=2504;DP=18385;EAS_AF=0.9028;AMR_AF=0.8228;AFR_AF=0.7708;EUR_AF=0.7863;SAS_AF=0.7485;AA=N|||;VT=SNP
6	30378494	rs9261816	T	A	100	PASS	AC=700;AF=0.139776;AN=5008;NS=2504;DP=18206;EAS_AF=0.0268;AMR_AF=0.1095;AFR_AF=0.2526;EUR_AF=0.1471;SAS_AF=0.1176;AA=N|||;VT=SNP
6	30378601	rs9261817	A	C	100	PASS	AC=700;AF=0.139776;AN=5008;NS=2504;DP=19665;EAS_AF=0.0268;AMR_AF=0.1095;AFR_AF=0.2526;EUR_AF=0.1471;SAS_AF=0.1176;AA=N|||;VT=SNP
6	30378712	rs9261818	A	C	100	PASS	AC=1835;AF=0.366414;AN=5008;NS=2504;DP=21931;EAS_AF=0.2054;AMR_AF=0.3573;AFR_AF=0.618;EUR_AF=0.3489;SAS_AF=0.2168;AA=N|||;VT=SNP
6	30378789	rs13199247	C	T	100	PASS	AC=598;AF=0.119409;AN=5008;NS=2504;DP=20685;EAS_AF=0.1151;AMR_AF=0.2003;AFR_AF=0.0976;EUR_AF=0.175;SAS_AF=0.0389;AA=N|||;VT=SNP
6	30378912	rs1264546	A	G	100	PASS	AC=2189;AF=0.437101;AN=5008;NS=2504;DP=20340;EAS_AF=0.6974;AMR_AF=0.4654;AFR_AF=0.1536;EUR_AF=0.4374;SAS_AF=0.5317;AA=a|||;VT=SNP
6	30378989	rs9261819	C	A	100	PASS	AC=557;AF=0.111222;AN=5008;NS=2504;DP=17928;EAS_AF=0.0129;AMR_AF=0.0937;AFR_AF=0.1823;EUR_AF=0.1312;SAS_AF=0.1084;AA=N|||;VT=SNP
6	30379037	rs9261820	G	A	100	PASS	AC=673;AF=0.134385;AN=5008;NS=2504;DP=16100;EAS_AF=0.0268;AMR_AF=0.1052;AFR_AF=0.2345;EUR_AF=0.1471;SAS_AF=0.1176;AA=g|||;VT=SNP
6	30379074	rs9261821	T	C	100	PASS	AC=698;AF=0.139377;AN=5008;NS=2504;DP=17852;EAS_AF=0.0248;AMR_AF=0.1095;AFR_AF=0.2526;EUR_AF=0.1471;SAS_AF=0.1176;AA=t|||;VT=SNP
6	30379200	rs9261822	G	A	100	PASS	AC=1829;AF=0.365216;AN=5008;NS=2504;DP=18050;EAS_AF=0.2054;AMR_AF=0.3573;AFR_AF=0.6135;EUR_AF=0.3489;SAS_AF=0.2168;AA=N|||;VT=SNP
6	30379443	rs9261823	C	T	100	PASS	AC=700;AF=0.139776;AN=5008;NS=2504;DP=14763;EAS_AF=0.0268;AMR_AF=0.1095;AFR_AF=0.2526;EUR_AF=0.1471;SAS_AF=0.1176;AA=N|||;VT=SNP
6	30379558	rs1264545	A	C	100	PASS	AC=4017;AF=0.802117;AN=5008;NS=2504;DP=17185;EAS_AF=0.9028;AMR_AF=0.8228;AFR_AF=0.7663;EUR_AF=0.7863;SAS_AF=0.7485;AA=N|||;VT=SNP
6	30379596	rs9261825	C	T	100	PASS	AC=702;AF=0.140176;AN=5008;NS=2504;DP=19831;EAS_AF=0.0268;AMR_AF=0.1095;AFR_AF=0.2542;EUR_AF=0.1471;SAS_AF=0.1176;AA=c|||;VT=SNP
6	30379611	rs9261826	C	T	100	PASS	AC=701;AF=0.139976;AN=5008;NS=2504;DP=20934;EAS_AF=0.0268;AMR_AF=0.1095;AFR_AF=0.2534;EUR_AF=0.1471;SAS_AF=0.1176;AA=N|||;VT=SNP
6	30379835	rs4711217	C	A	100	PASS	AC=560;AF=0.111821;AN=5008;NS=2504;DP=16746;EAS_AF=0.0952;AMR_AF=0.196;AFR_AF=0.0976;EUR_AF=0.162;SAS_AF=0.0368;AA=c|||;VT=SNP
6	30379965	rs9261827	T	C	100	PASS	AC=701;AF=0.139976;AN=5008;NS=2504;DP=16198;EAS_AF=0.0268;AMR_AF=0.1095;AFR_AF=0.2534;EUR_AF=0.1471;SAS_AF=0.1176;AA=t|||;VT=SNP
6	30380207	rs9261828	G	A	100	PASS	AC=701;AF=0.139976;AN=5008;NS=2504;DP=16661;EAS_AF=0.0268;AMR_AF=0.1095;AFR_AF=0.2534;EUR_AF=0.1471;SAS_AF=0.1176;AA=N|||;VT=SNP
6	30380245	rs9261829	T	C	100	PASS	AC=703;AF=0.140375;AN=5008;NS=2504;DP=16109;EAS_AF=0.0268;AMR_AF=0.1095;AFR_AF=0.2549;EUR_AF=0.1471;SAS_AF=0.1176;AA=N|||;VT=SNP
6	30380273	rs4713324	T	C	100	PASS	AC=1831;AF=0.365615;AN=5008;NS=2504;DP=16378;EAS_AF=0.2054;AMR_AF=0.3588;AFR_AF=0.6142;EUR_AF=0.3489;SAS_AF=0.2168;AA=N|||;VT=SNP
6	30380281	rs9261830	T	C	100	PASS	AC=702;AF=0.140176;AN=5008;NS=2504;DP=16502;EAS_AF=0.0268;AMR_AF=0.1095;AFR_AF=0.2542;EUR_AF=0.1471;SAS_AF=0.1176;AA=N|||;VT=SNP
6	30380366	rs78860372	A	T	100	PASS	AC=716;AF=0.142971;AN=5008;NS=2504;DP=16879;EAS_AF=0.375;AMR_AF=0.0548;AFR_AF=0.003;EUR_AF=0.0795;SAS_AF=0.2209;AA=a|||;VT=SNP
6	30380697	rs9261831	A	G	100	PASS	AC=1831;AF=0.365615;AN=5008;NS=2504;DP=16505;EAS_AF=0.2054;AMR_AF=0.3588;AFR_AF=0.6142;EUR_AF=0.3489;SAS_AF=0.2168;AA=N|||;VT=SNP
6	30380739	rs9261832	T	G	100	PASS	AC=1831;AF=0.365615;AN=5008;NS=2504;DP=17184;EAS_AF=0.2054;AMR_AF=0.3588;AFR_AF=0.6142;EUR_AF=0.3489;SAS_AF=0.2168;AA=N|||;VT=SNP
6	30380902	rs9261833	G	A	100	PASS	AC=701;AF=0.139976;AN=5008;NS=2504;DP=16501;EAS_AF=0.0268;AMR_AF=0.1095;AFR_AF=0.2534;EUR_AF=0.1471;SAS_AF=0.1176;AA=N|||;VT=SNP
6	30380932	rs9261834	C	A	100	PASS	AC=701;AF=0.139976;AN=5008;NS=2504;DP=17162;EAS_AF=0.0268;AMR_AF=0.1095;AFR_AF=0.2534;EUR_AF=0.1471;SAS_AF=0.1176;AA=c|||;VT=SNP
6	30381146	rs9261835	A	T	100	PASS	AC=701;AF=0.139976;AN=5008;NS=2504;DP=18166;EAS_AF=0.0268;AMR_AF=0.1095;AFR_AF=0.2534;EUR_AF=0.1471;SAS_AF=0.1176;AA=a|||;VT=SNP
6	30381270	rs9261836	T	C	100	PASS	AC=701;AF=0.139976;AN=5008;NS=2504;DP=18641;EAS_AF=0.0268;AMR_AF=0.1095;AFR_AF=0.2534;EUR_AF=0.1471;SAS_AF=0.1176;AA=t|||;VT=SNP
6	30381340	rs6924575	A	G	100	PASS	AC=913;AF=0.182308;AN=5008;NS=2504;DP=20049;EAS_AF=0.1746;AMR_AF=0.2219;AFR_AF=0.2421;EUR_AF=0.1809;SAS_AF=0.0828;AA=a|||;VT=SNP
6	30381493	rs9261837	C	T	100	PASS	AC=701;AF=0.139976;AN=5008;NS=2504;DP=21098;EAS_AF=0.0268;AMR_AF=0.1095;AFR_AF=0.2534;EUR_AF=0.1471;SAS_AF=0.1176;AA=c|||;VT=SNP
6	30381544	rs6924909	A	G	100	PASS	AC=1071;AF=0.213858;AN=5008;NS=2504;DP=21487;EAS_AF=0.1796;AMR_AF=0.2478;AFR_AF=0.3185;EUR_AF=0.1988;SAS_AF=0.0992;AA=a|||;VT=SNP
6	30381591	rs9261838	A	G	100	PASS	AC=700;AF=0.139776;AN=5008;NS=2504;DP=21751;EAS_AF=0.0258;AMR_AF=0.1095;AFR_AF=0.2534;EUR_AF=0.1471;SAS_AF=0.1176;AA=N|||;VT=SNP
6	30381620	rs9261840	T	C	100	PASS	AC=700;AF=0.139776;AN=5008;NS=2504;DP=21814;EAS_AF=0.0258;AMR_AF=0.1095;AFR_AF=0.2534;EUR_AF=0.1471;SAS_AF=0.1176;AA=t|||;VT=SNP
6	30381719	rs9261841	G	A	100	PASS	AC=699;AF=0.139577;AN=5008;NS=2504;DP=21485;EAS_AF=0.0248;AMR_AF=0.1095;AFR_AF=0.2534;EUR_AF=0.1471;SAS_AF=0.1176;AA=g|||;VT=SNP
6	30382049	rs9261843	C	T	100	PASS	AC=660;AF=0.131789;AN=5008;NS=2504;DP=21525;EAS_AF=0.0248;AMR_AF=0.0951;AFR_AF=0.2436;EUR_AF=0.1332;SAS_AF=0.1155;AA=c|||;VT=SNP
6	30382168	rs1264544	C	T	100	PASS	AC=1158;AF=0.23123;AN=5008;NS=2504;DP=18588;EAS_AF=0.2282;AMR_AF=0.3588;AFR_AF=0.118;EUR_AF=0.328;SAS_AF=0.1973;AA=c|||;VT=SNP
6	30382210	rs9261844	G	A	100	PASS	AC=789;AF=0.157548;AN=5008;NS=2504;DP=19591;EAS_AF=0.0298;AMR_AF=0.1196;AFR_AF=0.3026;EUR_AF=0.1501;SAS_AF=0.1278;AA=g|||;VT=SNP
6	30382313	rs9261845	T	C	100	PASS	AC=676;AF=0.134984;AN=5008;NS=2504;DP=19583;EAS_AF=0.0258;AMR_AF=0.0965;AFR_AF=0.2549;EUR_AF=0.1342;SAS_AF=0.1135;AA=t|||;VT=SNP
6	30382440	rs9261846	G	C	100	PASS	AC=707;AF=0.141174;AN=5008;NS=2504;DP=21521;EAS_AF=0.0258;AMR_AF=0.1124;AFR_AF=0.261;EUR_AF=0.1461;SAS_AF=0.1135;AA=g|||;VT=SNP
6	30382579	rs978009	C	T	100	PASS	AC=2218;AF=0.442891;AN=5008;NS=2504;DP=18592;EAS_AF=0.6994;AMR_AF=0.4683;AFR_AF=0.1702;EUR_AF=0.4414;SAS_AF=0.5307;AA=C|||;VT=SNP
6	30382647	rs9261847	T	G	100	PASS	AC=705;AF=0.140775;AN=5008;NS=2504;DP=18357;EAS_AF=0.0248;AMR_AF=0.111;AFR_AF=0.261;EUR_AF=0.1461;SAS_AF=0.1135;AA=T|||;VT=SNP
6	30382904	rs12201084	A	T	100	PASS	AC=1045;AF=0.208666;AN=5008;NS=2504;DP=17397;EAS_AF=0.1776;AMR_AF=0.2406;AFR_AF=0.3064;EUR_AF=0.1978;SAS_AF=0.0971;AA=A|||;VT=SNP
6	30382912	rs1150768	A	G	100	PASS	AC=2259;AF=0.451078;AN=5008;NS=2504;DP=17429;EAS_AF=0.6994;AMR_AF=0.4712;AFR_AF=0.1982;EUR_AF=0.4414;SAS_AF=0.5327;AA=A|||;VT=SNP
6	30382972	rs1150769	A	G	100	PASS	AC=2994;AF=0.597843;AN=5008;NS=2504;DP=17632;EAS_AF=0.7252;AMR_AF=0.5821;AFR_AF=0.4788;EUR_AF=0.5905;SAS_AF=0.6462;AA=G|||;VT=SNP
6	30383107	rs9261849	T	C	100	PASS	AC=704;AF=0.140575;AN=5008;NS=2504;DP=18640;EAS_AF=0.0238;AMR_AF=0.111;AFR_AF=0.261;EUR_AF=0.1461;SAS_AF=0.1135;AA=t|||;VT=SNP
6	30383412	rs9261850	T	C	100	PASS	AC=707;AF=0.141174;AN=5008;NS=2504;DP=19995;EAS_AF=0.0268;AMR_AF=0.111;AFR_AF=0.261;EUR_AF=0.1461;SAS_AF=0.1135;AA=T|||;VT=SNP
6	30383442	rs4713325	C	G	100	PASS	AC=1001;AF=0.19988;AN=5008;NS=2504;DP=20522;EAS_AF=0.1766;AMR_AF=0.2435;AFR_AF=0.2746;EUR_AF=0.1948;SAS_AF=0.0971;AA=C|||;VT=SNP
6	30383507	rs28534512	C	T	100	PASS	AC=705;AF=0.140775;AN=5008;NS=2504;DP=20507;EAS_AF=0.0258;AMR_AF=0.111;AFR_AF=0.261;EUR_AF=0.1461;SAS_AF=0.1125;AA=C|||;VT=SNP
6	30383637	rs4713326	G	C	100	PASS	AC=1000;AF=0.199681;AN=5008;NS=2504;DP=19780;EAS_AF=0.1776;AMR_AF=0.2406;AFR_AF=0.2746;EUR_AF=0.1948;SAS_AF=0.0971;AA=G|||;VT=SNP
6	30383645	rs9261853	T	C	100	PASS	AC=706;AF=0.140974;AN=5008;NS=2504;DP=20162;EAS_AF=0.0258;AMR_AF=0.111;AFR_AF=0.261;EUR_AF=0.1461;SAS_AF=0.1135;AA=C|||;VT=SNP
6	30383675	rs9261854	T	C	100	PASS	AC=705;AF=0.140775;AN=5008;NS=2504;DP=20317;EAS_AF=0.0248;AMR_AF=0.111;AFR_AF=0.261;EUR_AF=0.1461;SAS_AF=0.1135;AA=T|||;VT=SNP
6	30383768	rs4713327	A	G	100	PASS	AC=1708;AF=0.341054;AN=5008;NS=2504;DP=20044;EAS_AF=0.2044;AMR_AF=0.3516;AFR_AF=0.5356;EUR_AF=0.341;SAS_AF=0.2117;AA=G|||;VT=SNP
6	30383799	rs9261855	G	A	100	PASS	AC=706;AF=0.140974;AN=5008;NS=2504;DP=20291;EAS_AF=0.0258;AMR_AF=0.111;AFR_AF=0.261;EUR_AF=0.1461;SAS_AF=0.1135;AA=G|||;VT=SNP
6	30383876	rs4713328	C	T	100	PASS	AC=1016;AF=0.202875;AN=5008;NS=2504;DP=21017;EAS_AF=0.1776;AMR_AF=0.2406;AFR_AF=0.2867;EUR_AF=0.1948;SAS_AF=0.0971;AA=C|||;VT=SNP
6	30383956	rs1150770	C	T	100	PASS	AC=2101;AF=0.419529;AN=5008;NS=2504;DP=21242;EAS_AF=0.6538;AMR_AF=0.4597;AFR_AF=0.1974;EUR_AF=0.4314;SAS_AF=0.4376;AA=C|||;VT=SNP
6	30383989	rs9261856	G	T	100	PASS	AC=706;AF=0.140974;AN=5008;NS=2504;DP=20463;EAS_AF=0.0258;AMR_AF=0.111;AFR_AF=0.261;EUR_AF=0.1461;SAS_AF=0.1135;AA=G|||;VT=SNP
6	30384179	rs9261857	C	T	100	PASS	AC=735;AF=0.146765;AN=5008;NS=2504;DP=19567;EAS_AF=0.0258;AMR_AF=0.111;AFR_AF=0.2806;EUR_AF=0.1491;SAS_AF=0.1135;AA=C|||;VT=SNP
6	30384317	rs9261858	G	A	100	PASS	AC=707;AF=0.141174;AN=5008;NS=2504;DP=20971;EAS_AF=0.0258;AMR_AF=0.111;AFR_AF=0.261;EUR_AF=0.1471;SAS_AF=0.1135;AA=A|||;VT=SNP
6	30384322	rs2074502	G	A	100	PASS	AC=1001;AF=0.19988;AN=5008;NS=2504;DP=20886;EAS_AF=0.1776;AMR_AF=0.2406;AFR_AF=0.2753;EUR_AF=0.1948;SAS_AF=0.0971;AA=G|||;VT=SNP
6	30384341	rs9261859	G	T	100	PASS	AC=706;AF=0.140974;AN=5008;NS=2504;DP=19303;EAS_AF=0.0258;AMR_AF=0.111;AFR_AF=0.261;EUR_AF=0.1461;SAS_AF=0.1135;AA=G|||;VT=SNP
6	30384503	rs9261860	G	A	100	PASS	AC=706;AF=0.140974;AN=5008;NS=2504;DP=18748;EAS_AF=0.0258;AMR_AF=0.111;AFR_AF=0.261;EUR_AF=0.1461;SAS_AF=0.1135;AA=G|||;VT=SNP
6	30384509	rs1150771	G	A	100	PASS	AC=3992;AF=0.797125;AN=5008;NS=2504;DP=18720;EAS_AF=0.9028;AMR_AF=0.8228;AFR_AF=0.7526;EUR_AF=0.7853;SAS_AF=0.7423;AA=A|||;VT=SNP
6	30384611	rs9261861	A	G	100	PASS	AC=706;AF=0.140974;AN=5008;NS=2504;DP=18799;EAS_AF=0.0258;AMR_AF=0.111;AFR_AF=0.261;EUR_AF=0.1461;SAS_AF=0.1135;AA=G|||;VT=SNP
6	30384671	rs1150772	G	C	100	PASS	AC=472;AF=0.0942492;AN=5008;NS=2504;DP=18533;EAS_AF=0.0496;AMR_AF=0.1585;AFR_AF=0.0083;EUR_AF=0.168;SAS_AF=0.135;AA=G|||;VT=SNP
6	30384738	rs9261862	C	G	100	PASS	AC=706;AF=0.140974;AN=5008;NS=2504;DP=20370;EAS_AF=0.0258;AMR_AF=0.111;AFR_AF=0.261;EUR_AF=0.1461;SAS_AF=0.1135;AA=G|||;VT=SNP
6	30384822	rs9261863	G	A	100	PASS	AC=706;AF=0.140974;AN=5008;NS=2504;DP=19590;EAS_AF=0.0258;AMR_AF=0.111;AFR_AF=0.261;EUR_AF=0.1461;SAS_AF=0.1135;AA=G|||;VT=SNP
6	30384831	rs17188729	G	A	100	PASS	AC=997;AF=0.199081;AN=5008;NS=2504;DP=19448;EAS_AF=0.1776;AMR_AF=0.2363;AFR_AF=0.2746;EUR_AF=0.1948;SAS_AF=0.0971;AA=G|||;VT=SNP
6	30384898	rs17195068	C	G	100	PASS	AC=825;AF=0.164736;AN=5008;NS=2504;DP=17891;EAS_AF=0.1726;AMR_AF=0.2075;AFR_AF=0.1861;EUR_AF=0.1779;SAS_AF=0.0838;AA=C|||;VT=SNP
6	30384907	rs9261864	G	A	100	PASS	AC=670;AF=0.133786;AN=5008;NS=2504;DP=17744;EAS_AF=0.0248;AMR_AF=0.0965;AFR_AF=0.2519;EUR_AF=0.1332;SAS_AF=0.1135;AA=G|||;VT=SNP
6	30385011	rs9261865	T	C	100	PASS	AC=719;AF=0.14357;AN=5008;NS=2504;DP=19253;EAS_AF=0.0258;AMR_AF=0.111;AFR_AF=0.2708;EUR_AF=0.1461;SAS_AF=0.1135;AA=C|||;VT=SNP
6	30385057	rs17195089	G	A	100	PASS	AC=1019;AF=0.203474;AN=5008;NS=2504;DP=19390;EAS_AF=0.1954;AMR_AF=0.2378;AFR_AF=0.2761;EUR_AF=0.1958;SAS_AF=0.0971;AA=G|||;VT=SNP
6	30385111	rs17188743	A	G	100	PASS	AC=1025;AF=0.204673;AN=5008;NS=2504;DP=20534;EAS_AF=0.1954;AMR_AF=0.2378;AFR_AF=0.2814;EUR_AF=0.1948;SAS_AF=0.0971;AA=a|||;VT=SNP
6	30385178	rs9261866	A	T	100	PASS	AC=706;AF=0.140974;AN=5008;NS=2504;DP=20544;EAS_AF=0.0258;AMR_AF=0.111;AFR_AF=0.261;EUR_AF=0.1461;SAS_AF=0.1135;AA=T|||;VT=SNP
6	30385184	rs6916685	C	T	100	PASS	AC=807;AF=0.161142;AN=5008;NS=2504;DP=20609;EAS_AF=0.0258;AMR_AF=0.1326;AFR_AF=0.3132;EUR_AF=0.162;SAS_AF=0.1145;AA=T|||;VT=SNP
6	30385215	rs6939648	T	G	100	PASS	AC=807;AF=0.161142;AN=5008;NS=2504;DP=20252;EAS_AF=0.0258;AMR_AF=0.1326;AFR_AF=0.3132;EUR_AF=0.162;SAS_AF=0.1145;AA=G|||;VT=SNP
6	30385235	rs6916716	C	A	100	PASS	AC=805;AF=0.160743;AN=5008;NS=2504;DP=20730;EAS_AF=0.0258;AMR_AF=0.1326;AFR_AF=0.3132;EUR_AF=0.16;SAS_AF=0.1145;AA=C|||;VT=SNP
6	30385466	rs9261867	A	G	100	PASS	AC=706;AF=0.140974;AN=5008;NS=2504;DP=22345;EAS_AF=0.0258;AMR_AF=0.111;AFR_AF=0.261;EUR_AF=0.1461;SAS_AF=0.1135;AA=G|||;VT=SNP
6	30385618	rs9261869	G	A	100	PASS	AC=700;AF=0.139776;AN=5008;NS=2504;DP=18114;EAS_AF=0.0248;AMR_AF=0.111;AFR_AF=0.2587;EUR_AF=0.1441;SAS_AF=0.1135;AA=G|||;VT=SNP
6	30385769	rs9261870	C	T	100	PASS	AC=659;AF=0.131589;AN=5008;NS=2504;DP=17907;EAS_AF=0.0248;AMR_AF=0.0951;AFR_AF=0.2443;EUR_AF=0.1332;SAS_AF=0.1135;AA=C|||;VT=SNP
6	30385894	rs9261871	A	G	100	PASS	AC=707;AF=0.141174;AN=5008;NS=2504;DP=22270;EAS_AF=0.0258;AMR_AF=0.111;AFR_AF=0.2617;EUR_AF=0.1461;SAS_AF=0.1135;AA=G|||;VT=SNP
6	30385997	rs9261872	G	A	100	PASS	AC=707;AF=0.141174;AN=5008;NS=2504;DP=20617;EAS_AF=0.0258;AMR_AF=0.111;AFR_AF=0.2617;EUR_AF=0.1461;SAS_AF=0.1135;AA=N|||;VT=SNP
6	30386027	rs9261873	G	T	100	PASS	AC=706;AF=0.140974;AN=5008;NS=2504;DP=19839;EAS_AF=0.0248;AMR_AF=0.111;AFR_AF=0.2617;EUR_AF=0.1461;SAS_AF=0.1135;AA=g|||;VT=SNP
6	30386218	rs9261874	A	C	100	PASS	AC=707;AF=0.141174;AN=5008;NS=2504;DP=19187;EAS_AF=0.0258;AMR_AF=0.111;AFR_AF=0.2617;EUR_AF=0.1461;SAS_AF=0.1135;AA=a|||;VT=SNP
6	30386236	rs12210448	G	A	100	PASS	AC=614;AF=0.122604;AN=5008;NS=2504;DP=18795;EAS_AF=0.1141;AMR_AF=0.2003;AFR_AF=0.1097;EUR_AF=0.174;SAS_AF=0.0409;AA=g|||;VT=SNP
6	30386304	rs9261875	C	T	100	PASS	AC=708;AF=0.141374;AN=5008;NS=2504;DP=19383;EAS_AF=0.0258;AMR_AF=0.1124;AFR_AF=0.2617;EUR_AF=0.1461;SAS_AF=0.1135;AA=N|||;VT=SNP
6	30386319	rs9261876	G	T	100	PASS	AC=671;AF=0.133986;AN=5008;NS=2504;DP=19396;EAS_AF=0.0248;AMR_AF=0.0965;AFR_AF=0.2526;EUR_AF=0.1332;SAS_AF=0.1135;AA=g|||;VT=SNP
6	30386415	rs1573294	A	G	100	PASS	AC=708;AF=0.141374;AN=5008;NS=2504;DP=18682;EAS_AF=0.0258;AMR_AF=0.111;AFR_AF=0.2625;EUR_AF=0.1461;SAS_AF=0.1135;AA=a|||;VT=SNP
6	30386514	rs1573293	C	G	100	PASS	AC=707;AF=0.141174;AN=5008;NS=2504;DP=17411;EAS_AF=0.0258;AMR_AF=0.111;AFR_AF=0.2617;EUR_AF=0.1461;SAS_AF=0.1135;AA=C|||;VT=SNP
6	30386618	rs12198379	A	C	100	PASS	AC=615;AF=0.122804;AN=5008;NS=2504;DP=17009;EAS_AF=0.1141;AMR_AF=0.2003;AFR_AF=0.1104;EUR_AF=0.174;SAS_AF=0.0409;AA=A|||;VT=SNP
6	30386897	rs9261877	T	G	100	PASS	AC=707;AF=0.141174;AN=5008;NS=2504;DP=20269;EAS_AF=0.0258;AMR_AF=0.111;AFR_AF=0.2617;EUR_AF=0.1461;SAS_AF=0.1135;AA=G|||;VT=SNP
6	30386898	rs9261878	T	A	100	PASS	AC=707;AF=0.141174;AN=5008;NS=2504;DP=20330;EAS_AF=0.0258;AMR_AF=0.111;AFR_AF=0.2617;EUR_AF=0.1461;SAS_AF=0.1135;AA=A|||;VT=SNP
6	30386996	rs1264542	G	A	100	PASS	AC=3402;AF=0.679313;AN=5008;NS=2504;DP=17645;EAS_AF=0.7917;AMR_AF=0.6239;AFR_AF=0.6566;EUR_AF=0.6123;SAS_AF=0.7025;AA=g|||;VT=SNP
6	30387104	rs9261879	A	G	100	PASS	AC=707;AF=0.141174;AN=5008;NS=2504;DP=16465;EAS_AF=0.0258;AMR_AF=0.111;AFR_AF=0.2617;EUR_AF=0.1461;SAS_AF=0.1135;AA=A|||;VT=SNP
6	30387253	rs9261882	C	T	100	PASS	AC=707;AF=0.141174;AN=5008;NS=2504;DP=19972;EAS_AF=0.0258;AMR_AF=0.111;AFR_AF=0.2617;EUR_AF=0.1461;SAS_AF=0.1135;AA=T|||;VT=SNP
6	30387254	rs9261883	G	T	100	PASS	AC=705;AF=0.140775;AN=5008;NS=2504;DP=19735;EAS_AF=0.0258;AMR_AF=0.111;AFR_AF=0.261;EUR_AF=0.1451;SAS_AF=0.1135;AA=G|||;VT=SNP
6	30387403	rs1548515	T	G	100	PASS	AC=707;AF=0.141174;AN=5008;NS=2504;DP=17673;EAS_AF=0.0258;AMR_AF=0.111;AFR_AF=0.2617;EUR_AF=0.1451;SAS_AF=0.1145;AA=G|||;VT=SNP
6	30387467	rs1268445	C	G	100	PASS	AC=2265;AF=0.452276;AN=5008;NS=2504;DP=16690;EAS_AF=0.7014;AMR_AF=0.4755;AFR_AF=0.1982;EUR_AF=0.4423;SAS_AF=0.5327;AA=C|||;VT=SNP
6	30387468	rs1548514	G	T	100	PASS	AC=705;AF=0.140775;AN=5008;NS=2504;DP=16578;EAS_AF=0.0258;AMR_AF=0.111;AFR_AF=0.2617;EUR_AF=0.1451;SAS_AF=0.1125;AA=T|||;VT=SNP
6	30387687	rs1548513	A	G	100	PASS	AC=707;AF=0.141174;AN=5008;NS=2504;DP=17866;EAS_AF=0.0258;AMR_AF=0.111;AFR_AF=0.2617;EUR_AF=0.1461;SAS_AF=0.1135;AA=A|||;VT=SNP
6	30387773	rs1548512	G	A	100	PASS	AC=705;AF=0.140775;AN=5008;NS=2504;DP=17316;EAS_AF=0.0258;AMR_AF=0.111;AFR_AF=0.2617;EUR_AF=0.1461;SAS_AF=0.1115;AA=G|||;VT=SNP
6	30387885	rs9261884	A	G	100	PASS	AC=707;AF=0.141174;AN=5008;NS=2504;DP=16919;EAS_AF=0.0258;AMR_AF=0.111;AFR_AF=0.2617;EUR_AF=0.1461;SAS_AF=0.1135;AA=G|||;VT=SNP
6	30387890	rs1264540	G	C	100	PASS	AC=2267;AF=0.452676;AN=5008;NS=2504;DP=16893;EAS_AF=0.7024;AMR_AF=0.4755;AFR_AF=0.1989;EUR_AF=0.4423;SAS_AF=0.5327;AA=G|||;VT=SNP
6	30388188	rs9261885	G	A	100	PASS	AC=710;AF=0.141773;AN=5008;NS=2504;DP=15702;EAS_AF=0.0258;AMR_AF=0.111;AFR_AF=0.2625;EUR_AF=0.1471;SAS_AF=0.1145;AA=G|||;VT=SNP
6	30388247	rs9261886	T	C	100	PASS	AC=709;AF=0.141573;AN=5008;NS=2504;DP=15593;EAS_AF=0.0258;AMR_AF=0.111;AFR_AF=0.2617;EUR_AF=0.1471;SAS_AF=0.1145;AA=C|||;VT=SNP
6	30388675	rs9261890	C	T	100	PASS	AC=708;AF=0.141374;AN=5008;NS=2504;DP=15760;EAS_AF=0.0258;AMR_AF=0.111;AFR_AF=0.2625;EUR_AF=0.1461;SAS_AF=0.1135;AA=T|||;VT=SNP
6	30388701	rs1264539	C	T	100	PASS	AC=4010;AF=0.800719;AN=5008;NS=2504;DP=15701;EAS_AF=0.9077;AMR_AF=0.8199;AFR_AF=0.7632;EUR_AF=0.7853;SAS_AF=0.7434;AA=T|||;VT=SNP
6	30388730	rs73421291	T	C	100	PASS	AC=391;AF=0.0780751;AN=5008;NS=2504;DP=16222;EAS_AF=0.0645;AMR_AF=0.0331;AFR_AF=0.1732;EUR_AF=0.0189;SAS_AF=0.0562;AA=T|||;VT=SNP
6	30388779	rs9261891	A	G	100	PASS	AC=708;AF=0.141374;AN=5008;NS=2504;DP=16350;EAS_AF=0.0258;AMR_AF=0.111;AFR_AF=0.2625;EUR_AF=0.1461;SAS_AF=0.1135;AA=G|||;VT=SNP
6	30388872	rs9261892	C	T	100	PASS	AC=708;AF=0.141374;AN=5008;NS=2504;DP=17090;EAS_AF=0.0258;AMR_AF=0.111;AFR_AF=0.2625;EUR_AF=0.1461;SAS_AF=0.1135;AA=T|||;VT=SNP
6	30388936	rs9261893	T	C	100	PASS	AC=1128;AF=0.22524;AN=5008;NS=2504;DP=16793;EAS_AF=0.0903;AMR_AF=0.1441;AFR_AF=0.4554;EUR_AF=0.168;SAS_AF=0.1697;AA=C|||;VT=SNP
6	30389103	rs9261894	G	A	100	PASS	AC=708;AF=0.141374;AN=5008;NS=2504;DP=17985;EAS_AF=0.0258;AMR_AF=0.111;AFR_AF=0.2625;EUR_AF=0.1461;SAS_AF=0.1135;AA=G|||;VT=SNP
6	30389258	rs1264538	C	T	100	PASS	AC=2266;AF=0.452476;AN=5008;NS=2504;DP=16624;EAS_AF=0.7034;AMR_AF=0.4712;AFR_AF=0.1989;EUR_AF=0.4433;SAS_AF=0.5327;AA=C|||;VT=SNP
6	30389323	rs9261895	C	T	100	PASS	AC=707;AF=0.141174;AN=5008;NS=2504;DP=16128;EAS_AF=0.0248;AMR_AF=0.111;AFR_AF=0.2625;EUR_AF=0.1461;SAS_AF=0.1135;AA=C|||;VT=SNP
6	30389846	rs9261896	A	G	100	PASS	AC=1128;AF=0.22524;AN=5008;NS=2504;DP=17443;EAS_AF=0.0903;AMR_AF=0.1441;AFR_AF=0.4554;EUR_AF=0.168;SAS_AF=0.1697;AA=G|||;VT=SNP
6	30389851	rs9261897	A	G	100	PASS	AC=708;AF=0.141374;AN=5008;NS=2504;DP=17371;EAS_AF=0.0258;AMR_AF=0.111;AFR_AF=0.2625;EUR_AF=0.1461;SAS_AF=0.1135;AA=G|||;VT=SNP
6	30389925	rs9261898	T	C	100	PASS	AC=708;AF=0.141374;AN=5008;NS=2504;DP=15579;EAS_AF=0.0258;AMR_AF=0.111;AFR_AF=0.2625;EUR_AF=0.1461;SAS_AF=0.1135;AA=T|||;VT=SNP
6	30390180	rs9261899	T	C	100	PASS	AC=711;AF=0.141973;AN=5008;NS=2504;DP=14585;EAS_AF=0.0268;AMR_AF=0.111;AFR_AF=0.264;EUR_AF=0.1461;SAS_AF=0.1135;AA=t|||;VT=SNP
6	30390199	rs1264537	A	T	100	PASS	AC=2266;AF=0.452476;AN=5008;NS=2504;DP=14220;EAS_AF=0.7024;AMR_AF=0.4726;AFR_AF=0.1989;EUR_AF=0.4433;SAS_AF=0.5327;AA=A|||;VT=SNP
6	30390430	rs9261900	G	A	100	PASS	AC=1124;AF=0.224441;AN=5008;NS=2504;DP=11628;EAS_AF=0.0893;AMR_AF=0.1441;AFR_AF=0.4531;EUR_AF=0.168;SAS_AF=0.1697;AA=N|||;VT=SNP
6	30391723	rs9261919	G	A	100	PASS	AC=708;AF=0.141374;AN=5008;NS=2504;DP=18489;EAS_AF=0.0258;AMR_AF=0.111;AFR_AF=0.2625;EUR_AF=0.1461;SAS_AF=0.1135;AA=G|||;VT=SNP
6	30391949	rs9261920	G	T	100	PASS	AC=707;AF=0.141174;AN=5008;NS=2504;DP=18597;EAS_AF=0.0258;AMR_AF=0.111;AFR_AF=0.2625;EUR_AF=0.1461;SAS_AF=0.1125;AA=T|||;VT=SNP
6	30391975	rs3130127	A	T	100	PASS	AC=1497;AF=0.298922;AN=5008;NS=2504;DP=19110;EAS_AF=0.5933;AMR_AF=0.2738;AFR_AF=0.1278;EUR_AF=0.2505;SAS_AF=0.2945;AA=A|||;VT=SNP
6	30391977	rs9261921	C	T	100	PASS	AC=708;AF=0.141374;AN=5008;NS=2504;DP=19166;EAS_AF=0.0258;AMR_AF=0.111;AFR_AF=0.2625;EUR_AF=0.1461;SAS_AF=0.1135;AA=C|||;VT=SNP
6	30392146	rs9261922	C	T	100	PASS	AC=1128;AF=0.22524;AN=5008;NS=2504;DP=20469;EAS_AF=0.0903;AMR_AF=0.1441;AFR_AF=0.4554;EUR_AF=0.168;SAS_AF=0.1697;AA=T|||;VT=SNP
6	30392160	rs9261923	G	A	100	PASS	AC=708;AF=0.141374;AN=5008;NS=2504;DP=20330;EAS_AF=0.0258;AMR_AF=0.111;AFR_AF=0.2625;EUR_AF=0.1461;SAS_AF=0.1135;AA=G|||;VT=SNP
6	30392204	rs4400255	T	A	100	PASS	AC=540;AF=0.107827;AN=5008;NS=2504;DP=19572;EAS_AF=0.2044;AMR_AF=0.1844;AFR_AF=0.0431;EUR_AF=0.0825;SAS_AF=0.0675;AA=T|||;VT=SNP
6	30392248	rs9261925	T	C	100	PASS	AC=708;AF=0.141374;AN=5008;NS=2504;DP=20741;EAS_AF=0.0258;AMR_AF=0.111;AFR_AF=0.2625;EUR_AF=0.1461;SAS_AF=0.1135;AA=T|||;VT=SNP
6	30392406	rs9261926	C	A	100	PASS	AC=709;AF=0.141573;AN=5008;NS=2504;DP=18424;EAS_AF=0.0268;AMR_AF=0.111;AFR_AF=0.2625;EUR_AF=0.1461;SAS_AF=0.1135;AA=C|||;VT=SNP
6	30392494	rs9261928	T	C	100	PASS	AC=708;AF=0.141374;AN=5008;NS=2504;DP=20800;EAS_AF=0.0258;AMR_AF=0.111;AFR_AF=0.2625;EUR_AF=0.1461;SAS_AF=0.1135;AA=N|||;VT=SNP
6	30392501	rs9261929	G	A	100	PASS	AC=708;AF=0.141374;AN=5008;NS=2504;DP=20796;EAS_AF=0.0258;AMR_AF=0.111;AFR_AF=0.2625;EUR_AF=0.1461;SAS_AF=0.1135;AA=G|||;VT=SNP
6	30392792	rs6921817	G	C	100	PASS	AC=391;AF=0.0780751;AN=5008;NS=2504;DP=18202;EAS_AF=0.0645;AMR_AF=0.0331;AFR_AF=0.1732;EUR_AF=0.0189;SAS_AF=0.0562;AA=G|||;VT=SNP
6	30392795	rs4713331	G	A	100	PASS	AC=615;AF=0.122804;AN=5008;NS=2504;DP=18105;EAS_AF=0.1141;AMR_AF=0.2032;AFR_AF=0.1089;EUR_AF=0.174;SAS_AF=0.0409;AA=G|||;VT=SNP
6	30393125	rs6922413	G	A	100	PASS	AC=708;AF=0.141374;AN=5008;NS=2504;DP=16213;EAS_AF=0.0258;AMR_AF=0.111;AFR_AF=0.2625;EUR_AF=0.1461;SAS_AF=0.1135;AA=A|||;VT=SNP
6	30393177	rs6922266	C	T	100	PASS	AC=1128;AF=0.22524;AN=5008;NS=2504;DP=16880;EAS_AF=0.0903;AMR_AF=0.1441;AFR_AF=0.4554;EUR_AF=0.168;SAS_AF=0.1697;AA=T|||;VT=SNP
6	30393204	rs6922287	C	T	100	PASS	AC=707;AF=0.141174;AN=5008;NS=2504;DP=16838;EAS_AF=0.0248;AMR_AF=0.111;AFR_AF=0.2625;EUR_AF=0.1461;SAS_AF=0.1135;AA=C|||;VT=SNP
6	30393253	rs6902197	T	C	100	PASS	AC=710;AF=0.141773;AN=5008;NS=2504;DP=15497;EAS_AF=0.0248;AMR_AF=0.111;AFR_AF=0.2625;EUR_AF=0.1461;SAS_AF=0.1166;AA=T|||;VT=SNP
6	30393452	rs9261936	T	G	100	PASS	AC=708;AF=0.141374;AN=5008;NS=2504;DP=18672;EAS_AF=0.0258;AMR_AF=0.111;AFR_AF=0.2625;EUR_AF=0.1461;SAS_AF=0.1135;AA=G|||;VT=SNP
6	30393658	rs12215239	C	A	100	PASS	AC=615;AF=0.122804;AN=5008;NS=2504;DP=17958;EAS_AF=0.1141;AMR_AF=0.2032;AFR_AF=0.1089;EUR_AF=0.174;SAS_AF=0.0409;AA=C|||;VT=SNP
6	30393665	rs9261937	G	A	100	PASS	AC=1099;AF=0.219449;AN=5008;NS=2504;DP=18121;EAS_AF=0.0903;AMR_AF=0.1441;AFR_AF=0.4357;EUR_AF=0.165;SAS_AF=0.1697;AA=A|||;VT=SNP
6	30393689	rs9261938	A	G	100	PASS	AC=708;AF=0.141374;AN=5008;NS=2504;DP=17996;EAS_AF=0.0258;AMR_AF=0.111;AFR_AF=0.2625;EUR_AF=0.1461;SAS_AF=0.1135;AA=A|||;VT=SNP
6	30393701	rs9261939	C	G	100	PASS	AC=708;AF=0.141374;AN=5008;NS=2504;DP=17960;EAS_AF=0.0258;AMR_AF=0.111;AFR_AF=0.2625;EUR_AF=0.1461;SAS_AF=0.1135;AA=C|||;VT=SNP
6	30393731	rs9261940	T	C	100	PASS	AC=708;AF=0.141374;AN=5008;NS=2504;DP=17729;EAS_AF=0.0258;AMR_AF=0.111;AFR_AF=0.2625;EUR_AF=0.1461;SAS_AF=0.1135;AA=T|||;VT=SNP
6	30393757	rs1264534	A	C	100	PASS	AC=4010;AF=0.800719;AN=5008;NS=2504;DP=17258;EAS_AF=0.9077;AMR_AF=0.8199;AFR_AF=0.7632;EUR_AF=0.7853;SAS_AF=0.7434;AA=C|||;VT=SNP
6	30393931	rs9261942	C	A	100	PASS	AC=708;AF=0.141374;AN=5008;NS=2504;DP=17592;EAS_AF=0.0258;AMR_AF=0.111;AFR_AF=0.2625;EUR_AF=0.1461;SAS_AF=0.1135;AA=A|||;VT=SNP
6	30393938	rs9261943	C	T	100	PASS	AC=709;AF=0.141573;AN=5008;NS=2504;DP=17700;EAS_AF=0.0258;AMR_AF=0.111;AFR_AF=0.2632;EUR_AF=0.1461;SAS_AF=0.1135;AA=C|||;VT=SNP
6	30393972	rs9261944	A	T	100	PASS	AC=708;AF=0.141374;AN=5008;NS=2504;DP=17801;EAS_AF=0.0258;AMR_AF=0.111;AFR_AF=0.2625;EUR_AF=0.1461;SAS_AF=0.1135;AA=T|||;VT=SNP
6	30394132	rs9261945	G	A	100	PASS	AC=707;AF=0.141174;AN=5008;NS=2504;DP=18493;EAS_AF=0.0248;AMR_AF=0.111;AFR_AF=0.2625;EUR_AF=0.1461;SAS_AF=0.1135;AA=G|||;VT=SNP
6	30394470	rs9261946	A	T	100	PASS	AC=708;AF=0.141374;AN=5008;NS=2504;DP=20423;EAS_AF=0.0258;AMR_AF=0.111;AFR_AF=0.2625;EUR_AF=0.1461;SAS_AF=0.1135;AA=A|||;VT=SNP
6	30394577	rs7739840	C	T	100	PASS	AC=391;AF=0.0780751;AN=5008;NS=2504;DP=19172;EAS_AF=0.0645;AMR_AF=0.0331;AFR_AF=0.1732;EUR_AF=0.0189;SAS_AF=0.0562;AA=C|||;VT=SNP
6	30394628	rs9261947	C	T	100	PASS	AC=672;AF=0.134185;AN=5008;NS=2504;DP=20390;EAS_AF=0.0248;AMR_AF=0.0965;AFR_AF=0.2534;EUR_AF=0.1332;SAS_AF=0.1135;AA=C|||;VT=SNP
6	30394671	rs61410672	G	A	100	PASS	AC=695;AF=0.138778;AN=5008;NS=2504;DP=19741;EAS_AF=0.3879;AMR_AF=0.0432;AFR_AF=0.0038;EUR_AF=0.0616;SAS_AF=0.2117;AA=G|||;VT=SNP
6	30394694	rs7760308	T	C	100	PASS	AC=391;AF=0.0780751;AN=5008;NS=2504;DP=19670;EAS_AF=0.0645;AMR_AF=0.0331;AFR_AF=0.1732;EUR_AF=0.0189;SAS_AF=0.0562;AA=T|||;VT=SNP
6	30394721	rs7740025	C	A	100	PASS	AC=391;AF=0.0780751;AN=5008;NS=2504;DP=19745;EAS_AF=0.0645;AMR_AF=0.0331;AFR_AF=0.1732;EUR_AF=0.0189;SAS_AF=0.0562;AA=C|||;VT=SNP
6	30394752	rs9261948	C	G	100	PASS	AC=708;AF=0.141374;AN=5008;NS=2504;DP=19370;EAS_AF=0.0258;AMR_AF=0.111;AFR_AF=0.2625;EUR_AF=0.1461;SAS_AF=0.1135;AA=G|||;VT=SNP
6	30394905	rs9261949	G	A	100	PASS	AC=708;AF=0.141374;AN=5008;NS=2504;DP=19181;EAS_AF=0.0258;AMR_AF=0.111;AFR_AF=0.2625;EUR_AF=0.1461;SAS_AF=0.1135;AA=G|||;VT=SNP
6	30394951	rs9261950	A	G	100	PASS	AC=708;AF=0.141374;AN=5008;NS=2504;DP=20843;EAS_AF=0.0258;AMR_AF=0.111;AFR_AF=0.2625;EUR_AF=0.1461;SAS_AF=0.1135;AA=A|||;VT=SNP
6	30394962	rs1264533	G	T	100	PASS	AC=3395;AF=0.677915;AN=5008;NS=2504;DP=20311;EAS_AF=0.7937;AMR_AF=0.6167;AFR_AF=0.6543;EUR_AF=0.6113;SAS_AF=0.7025;AA=T|||;VT=SNP
6	30395088	rs113372297	C	T	100	PASS	AC=391;AF=0.0780751;AN=5008;NS=2504;DP=15340;EAS_AF=0.0645;AMR_AF=0.0331;AFR_AF=0.1732;EUR_AF=0.0189;SAS_AF=0.0562;AA=C|||;VT=SNP
6	30395114	rs1264532	A	G	100	PASS	AC=4011;AF=0.800919;AN=5008;NS=2504;DP=16036;EAS_AF=0.9087;AMR_AF=0.8199;AFR_AF=0.7632;EUR_AF=0.7853;SAS_AF=0.7434;AA=G|||;VT=SNP
6	30395170	rs9261952	A	G	100	PASS	AC=1128;AF=0.22524;AN=5008;NS=2504;DP=14431;EAS_AF=0.0903;AMR_AF=0.1441;AFR_AF=0.4554;EUR_AF=0.168;SAS_AF=0.1697;AA=a|||;VT=SNP
6	30395178	rs9261953	G	A	100	PASS	AC=797;AF=0.159145;AN=5008;NS=2504;DP=14476;EAS_AF=0.0298;AMR_AF=0.1124;AFR_AF=0.2632;EUR_AF=0.1511;SAS_AF=0.1933;AA=G|||;VT=SNP
6	30395218	rs9261955	A	G	100	PASS	AC=708;AF=0.141374;AN=5008;NS=2504;DP=15082;EAS_AF=0.0258;AMR_AF=0.111;AFR_AF=0.2625;EUR_AF=0.1461;SAS_AF=0.1135;AA=A|||;VT=SNP
6	30395235	rs9261956	A	G	100	PASS	AC=708;AF=0.141374;AN=5008;NS=2504;DP=16045;EAS_AF=0.0258;AMR_AF=0.111;AFR_AF=0.2625;EUR_AF=0.1461;SAS_AF=0.1135;AA=G|||;VT=SNP
6	30395296	rs9261957	G	A	100	PASS	AC=709;AF=0.141573;AN=5008;NS=2504;DP=16871;EAS_AF=0.0258;AMR_AF=0.111;AFR_AF=0.2632;EUR_AF=0.1461;SAS_AF=0.1135;AA=G|||;VT=SNP
6	30395298	rs9261958	C	T	100	PASS	AC=708;AF=0.141374;AN=5008;NS=2504;DP=16435;EAS_AF=0.0258;AMR_AF=0.111;AFR_AF=0.2625;EUR_AF=0.1461;SAS_AF=0.1135;AA=C|||;VT=SNP
6	30395449	rs9261962	G	T	100	PASS	AC=709;AF=0.141573;AN=5008;NS=2504;DP=18397;EAS_AF=0.0258;AMR_AF=0.111;AFR_AF=0.2625;EUR_AF=0.1461;SAS_AF=0.1145;AA=G|||;VT=SNP
6	30395500	rs9261963	C	T	100	PASS	AC=707;AF=0.141174;AN=5008;NS=2504;DP=17420;EAS_AF=0.0248;AMR_AF=0.111;AFR_AF=0.2625;EUR_AF=0.1461;SAS_AF=0.1135;AA=C|||;VT=SNP
6	30395660	rs77414732	C	T	100	PASS	AC=391;AF=0.0780751;AN=5008;NS=2504;DP=17473;EAS_AF=0.0645;AMR_AF=0.0331;AFR_AF=0.1732;EUR_AF=0.0189;SAS_AF=0.0562;AA=C|||;VT=SNP
6	30395736	rs9261964	G	C	100	PASS	AC=1128;AF=0.22524;AN=5008;NS=2504;DP=18937;EAS_AF=0.0903;AMR_AF=0.1441;AFR_AF=0.4554;EUR_AF=0.168;SAS_AF=0.1697;AA=C|||;VT=SNP
6	30395815	rs6908073	G	T	100	PASS	AC=709;AF=0.141573;AN=5008;NS=2504;DP=18612;EAS_AF=0.0258;AMR_AF=0.111;AFR_AF=0.2625;EUR_AF=0.1461;SAS_AF=0.1145;AA=G|||;VT=SNP
6	30395863	rs6930502	T	C	100	PASS	AC=708;AF=0.141374;AN=5008;NS=2504;DP=18237;EAS_AF=0.0258;AMR_AF=0.111;AFR_AF=0.2625;EUR_AF=0.1461;SAS_AF=0.1135;AA=T|||;VT=SNP
6	30395966	rs115411850	T	C	100	PASS	AC=738;AF=0.147364;AN=5008;NS=2504;DP=18440;EAS_AF=0.3889;AMR_AF=0.0576;AFR_AF=0.0045;EUR_AF=0.0825;SAS_AF=0.2219;AA=T|||;VT=SNP
6	30396173	rs545129445	G	C	100	PASS	AC=708;AF=0.141374;AN=5008;NS=2504;DP=20357;EAS_AF=0.0258;AMR_AF=0.111;AFR_AF=0.2625;EUR_AF=0.1461;SAS_AF=0.1135;AA=C|||;VT=SNP
6	30396222	rs7766532	T	C	100	PASS	AC=391;AF=0.0780751;AN=5008;NS=2504;DP=20003;EAS_AF=0.0645;AMR_AF=0.0331;AFR_AF=0.1732;EUR_AF=0.0189;SAS_AF=0.0562;AA=T|||;VT=SNP
6	30396320	rs33950405	A	T	100	PASS	AC=573;AF=0.114417;AN=5008;NS=2504;DP=20220;EAS_AF=0.0942;AMR_AF=0.1945;AFR_AF=0.1082;EUR_AF=0.161;SAS_AF=0.0389;AA=A|||;VT=SNP
6	30396466	rs9261968	A	C	100	PASS	AC=712;AF=0.142173;AN=5008;NS=2504;DP=22718;EAS_AF=0.0258;AMR_AF=0.111;AFR_AF=0.2663;EUR_AF=0.1461;SAS_AF=0.1125;AA=C|||;VT=SNP
6	30396475	rs7747048	G	A	100	PASS	AC=1103;AF=0.220248;AN=5008;NS=2504;DP=22017;EAS_AF=0.0903;AMR_AF=0.1441;AFR_AF=0.4395;EUR_AF=0.165;SAS_AF=0.1687;AA=A|||;VT=SNP
6	30396647	rs9261969	C	T	100	PASS	AC=712;AF=0.142173;AN=5008;NS=2504;DP=17825;EAS_AF=0.0258;AMR_AF=0.111;AFR_AF=0.2663;EUR_AF=0.1461;SAS_AF=0.1125;AA=C|||;VT=SNP
6	30396680	rs9261970	G	A	100	PASS	AC=711;AF=0.141973;AN=5008;NS=2504;DP=17384;EAS_AF=0.0258;AMR_AF=0.1095;AFR_AF=0.2663;EUR_AF=0.1461;SAS_AF=0.1125;AA=G|||;VT=SNP
6	30396681	rs1264531	G	T	100	PASS	AC=2273;AF=0.453874;AN=5008;NS=2504;DP=17447;EAS_AF=0.7034;AMR_AF=0.4741;AFR_AF=0.2012;EUR_AF=0.4443;SAS_AF=0.5337;AA=G|||;VT=SNP
6	30396694	rs9261972	C	T	100	PASS	AC=711;AF=0.141973;AN=5008;NS=2504;DP=17051;EAS_AF=0.0258;AMR_AF=0.1095;AFR_AF=0.2663;EUR_AF=0.1461;SAS_AF=0.1125;AA=T|||;VT=SNP
6	30396743	rs9261973	C	T	100	PASS	AC=712;AF=0.142173;AN=5008;NS=2504;DP=18904;EAS_AF=0.0258;AMR_AF=0.111;AFR_AF=0.2663;EUR_AF=0.1451;SAS_AF=0.1135;AA=C|||;VT=SNP
6	30396757	rs9261974	A	T	100	PASS	AC=712;AF=0.142173;AN=5008;NS=2504;DP=19356;EAS_AF=0.0258;AMR_AF=0.111;AFR_AF=0.2663;EUR_AF=0.1451;SAS_AF=0.1135;AA=A|||;VT=SNP
6	30396870	rs41315379	A	G	100	PASS	AC=713;AF=0.142372;AN=5008;NS=2504;DP=17237;EAS_AF=0.0258;AMR_AF=0.111;AFR_AF=0.2663;EUR_AF=0.1461;SAS_AF=0.1135;AA=G|||;VT=SNP
6	30396959	rs9468727	T	C	100	PASS	AC=713;AF=0.142372;AN=5008;NS=2504;DP=16116;EAS_AF=0.0258;AMR_AF=0.111;AFR_AF=0.2663;EUR_AF=0.1461;SAS_AF=0.1135;AA=C|||;VT=SNP
6	30397089	rs9468728	T	C	100	PASS	AC=713;AF=0.142372;AN=5008;NS=2504;DP=16538;EAS_AF=0.0258;AMR_AF=0.111;AFR_AF=0.2663;EUR_AF=0.1461;SAS_AF=0.1135;AA=T|||;VT=SNP
6	30397176	rs9468729	C	T	100	PASS	AC=715;AF=0.142772;AN=5008;NS=2504;DP=17920;EAS_AF=0.0268;AMR_AF=0.111;AFR_AF=0.2663;EUR_AF=0.1471;SAS_AF=0.1135;AA=T|||;VT=SNP
6	30397184	rs1264530	T	C	100	PASS	AC=4009;AF=0.800519;AN=5008;NS=2504;DP=17879;EAS_AF=0.9077;AMR_AF=0.8199;AFR_AF=0.7625;EUR_AF=0.7853;SAS_AF=0.7434;AA=C|||;VT=SNP
6	30397202	rs9468730	A	C	100	PASS	AC=678;AF=0.135383;AN=5008;NS=2504;DP=18133;EAS_AF=0.0248;AMR_AF=0.0965;AFR_AF=0.2572;EUR_AF=0.1342;SAS_AF=0.1135;AA=A|||;VT=SNP
6	30397219	rs1264529	T	C	100	PASS	AC=4009;AF=0.800519;AN=5008;NS=2504;DP=17885;EAS_AF=0.9077;AMR_AF=0.8199;AFR_AF=0.7625;EUR_AF=0.7853;SAS_AF=0.7434;AA=C|||;VT=SNP
6	30397221	rs114974283	G	C	100	PASS	AC=141;AF=0.028155;AN=5008;NS=2504;DP=17854;EAS_AF=0.0139;AMR_AF=0.0144;AFR_AF=0.0703;EUR_AF=0.0149;SAS_AF=0.0092;AA=G|||;VT=SNP
6	30397419	rs9468732	C	G	100	PASS	AC=712;AF=0.142173;AN=5008;NS=2504;DP=20427;EAS_AF=0.0248;AMR_AF=0.111;AFR_AF=0.2663;EUR_AF=0.1461;SAS_AF=0.1135;AA=C|||;VT=SNP
6	30397840	rs9501447	A	G	100	PASS	AC=712;AF=0.142173;AN=5008;NS=2504;DP=20063;EAS_AF=0.0248;AMR_AF=0.111;AFR_AF=0.2663;EUR_AF=0.1461;SAS_AF=0.1135;AA=A|||;VT=SNP
6	30397978	rs9501321	C	T	100	PASS	AC=714;AF=0.142572;AN=5008;NS=2504;DP=20627;EAS_AF=0.0258;AMR_AF=0.111;AFR_AF=0.2663;EUR_AF=0.1461;SAS_AF=0.1145;AA=C|||;VT=SNP
6	30398055	rs34723946	A	C	100	PASS	AC=550;AF=0.109824;AN=5008;NS=2504;DP=19564;EAS_AF=0.0952;AMR_AF=0.1945;AFR_AF=0.09;EUR_AF=0.161;SAS_AF=0.0389;AA=A|||;VT=SNP
6	30398107	rs1313923	C	T	100	PASS	AC=2261;AF=0.451478;AN=5008;NS=2504;DP=18953;EAS_AF=0.7024;AMR_AF=0.4726;AFR_AF=0.1944;EUR_AF=0.4443;SAS_AF=0.5327;AA=C|||;VT=SNP
6	30398121	rs9501448	T	C	100	PASS	AC=713;AF=0.142372;AN=5008;NS=2504;DP=18555;EAS_AF=0.0258;AMR_AF=0.111;AFR_AF=0.2663;EUR_AF=0.1461;SAS_AF=0.1135;AA=C|||;VT=SNP
6	30398122	rs9501449	G	A	100	PASS	AC=712;AF=0.142173;AN=5008;NS=2504;DP=18560;EAS_AF=0.0258;AMR_AF=0.111;AFR_AF=0.2663;EUR_AF=0.1461;SAS_AF=0.1125;AA=G|||;VT=SNP
6	30398186	rs33976297	G	A	100	PASS	AC=618;AF=0.123403;AN=5008;NS=2504;DP=19428;EAS_AF=0.1151;AMR_AF=0.2032;AFR_AF=0.1104;EUR_AF=0.174;SAS_AF=0.0409;AA=G|||;VT=SNP
6	30398227	rs9501451	A	G	100	PASS	AC=712;AF=0.142173;AN=5008;NS=2504;DP=20323;EAS_AF=0.0258;AMR_AF=0.111;AFR_AF=0.2663;EUR_AF=0.1461;SAS_AF=0.1125;AA=G|||;VT=SNP
6	30398259	rs9501322	A	G	100	PASS	AC=713;AF=0.142372;AN=5008;NS=2504;DP=21223;EAS_AF=0.0258;AMR_AF=0.111;AFR_AF=0.2663;EUR_AF=0.1461;SAS_AF=0.1135;AA=a|||;VT=SNP
6	30398286	rs9501323	T	C	100	PASS	AC=713;AF=0.142372;AN=5008;NS=2504;DP=21457;EAS_AF=0.0258;AMR_AF=0.111;AFR_AF=0.2663;EUR_AF=0.1461;SAS_AF=0.1135;AA=C|||;VT=SNP
6	30398390	rs114810763	G	A	100	PASS	AC=713;AF=0.142372;AN=5008;NS=2504;DP=20912;EAS_AF=0.0248;AMR_AF=0.111;AFR_AF=0.2663;EUR_AF=0.1461;SAS_AF=0.1145;AA=A|||;VT=SNP
6	30398401	rs116472105	T	C	100	PASS	AC=713;AF=0.142372;AN=5008;NS=2504;DP=20646;EAS_AF=0.0248;AMR_AF=0.111;AFR_AF=0.2663;EUR_AF=0.1461;SAS_AF=0.1145;AA=C|||;VT=SNP
6	30398406	rs115877125	C	A	100	PASS	AC=713;AF=0.142372;AN=5008;NS=2504;DP=20573;EAS_AF=0.0248;AMR_AF=0.111;AFR_AF=0.2663;EUR_AF=0.1461;SAS_AF=0.1145;AA=C|||;VT=SNP
6	30398503	rs149798129	G	C	100	PASS	AC=712;AF=0.142173;AN=5008;NS=2504;DP=18414;EAS_AF=0.0248;AMR_AF=0.111;AFR_AF=0.2663;EUR_AF=0.1461;SAS_AF=0.1135;AA=G|||;VT=SNP
6	30398540	rs28849394	G	A	100	PASS	AC=713;AF=0.142372;AN=5008;NS=2504;DP=17466;EAS_AF=0.0248;AMR_AF=0.111;AFR_AF=0.267;EUR_AF=0.1461;SAS_AF=0.1135;AA=G|||;VT=SNP
6	30398543	rs1313922	C	T	100	PASS	AC=2260;AF=0.451278;AN=5008;NS=2504;DP=17776;EAS_AF=0.7024;AMR_AF=0.4726;AFR_AF=0.1944;EUR_AF=0.4433;SAS_AF=0.5327;AA=C|||;VT=SNP
6	30398668	rs9501452	T	C	100	PASS	AC=678;AF=0.135383;AN=5008;NS=2504;DP=22371;EAS_AF=0.0248;AMR_AF=0.098;AFR_AF=0.2572;EUR_AF=0.1332;SAS_AF=0.1135;AA=T|||;VT=SNP
6	30398733	rs9501453	A	G	100	PASS	AC=713;AF=0.142372;AN=5008;NS=2504;DP=21205;EAS_AF=0.0258;AMR_AF=0.111;AFR_AF=0.2663;EUR_AF=0.1461;SAS_AF=0.1135;AA=G|||;VT=SNP
6	30399130	rs113447802	A	G	100	PASS	AC=391;AF=0.0780751;AN=5008;NS=2504;DP=21207;EAS_AF=0.0645;AMR_AF=0.0331;AFR_AF=0.1732;EUR_AF=0.0189;SAS_AF=0.0562;AA=A|||;VT=SNP
6	30399223	rs1313921	G	C	100	PASS	AC=2267;AF=0.452676;AN=5008;NS=2504;DP=20687;EAS_AF=0.7024;AMR_AF=0.4726;AFR_AF=0.1952;EUR_AF=0.4443;SAS_AF=0.5378;AA=g|||;VT=SNP
6	30399404	rs9501462	A	C	100	PASS	AC=713;AF=0.142372;AN=5008;NS=2504;DP=19253;EAS_AF=0.0268;AMR_AF=0.111;AFR_AF=0.2655;EUR_AF=0.1461;SAS_AF=0.1135;AA=C|||;VT=SNP
6	30399504	rs7762787	A	C	100	PASS	AC=391;AF=0.0780751;AN=5008;NS=2504;DP=21768;EAS_AF=0.0645;AMR_AF=0.0331;AFR_AF=0.1732;EUR_AF=0.0189;SAS_AF=0.0562;AA=A|||;VT=SNP
6	30399562	rs1264528	G	A	100	PASS	AC=2260;AF=0.451278;AN=5008;NS=2504;DP=21952;EAS_AF=0.7024;AMR_AF=0.4726;AFR_AF=0.1944;EUR_AF=0.4433;SAS_AF=0.5327;AA=G|||;VT=SNP
6	30399622	rs9501463	A	C	100	PASS	AC=713;AF=0.142372;AN=5008;NS=2504;DP=19631;EAS_AF=0.0258;AMR_AF=0.111;AFR_AF=0.2663;EUR_AF=0.1461;SAS_AF=0.1135;AA=a|||;VT=SNP
6	30399699	rs9501464	T	C	100	PASS	AC=713;AF=0.142372;AN=5008;NS=2504;DP=21124;EAS_AF=0.0258;AMR_AF=0.111;AFR_AF=0.2663;EUR_AF=0.1461;SAS_AF=0.1135;AA=C|||;VT=SNP
6	30401172	rs9468734	C	T	100	PASS	AC=715;AF=0.142772;AN=5008;NS=2504;DP=20776;EAS_AF=0.0258;AMR_AF=0.1124;AFR_AF=0.2663;EUR_AF=0.1471;SAS_AF=0.1135;AA=T|||;VT=SNP
6	30401365	rs9468735	G	C	100	PASS	AC=713;AF=0.142372;AN=5008;NS=2504;DP=19363;EAS_AF=0.0258;AMR_AF=0.111;AFR_AF=0.2663;EUR_AF=0.1461;SAS_AF=0.1135;AA=G|||;VT=SNP
6	30401426	rs149862759	A	G	100	PASS	AC=391;AF=0.0780751;AN=5008;NS=2504;DP=19375;EAS_AF=0.0645;AMR_AF=0.0331;AFR_AF=0.1732;EUR_AF=0.0189;SAS_AF=0.0562;AA=A|||;VT=SNP
6	30401881	rs9468737	G	T	100	PASS	AC=714;AF=0.142572;AN=5008;NS=2504;DP=20426;EAS_AF=0.0258;AMR_AF=0.111;AFR_AF=0.2663;EUR_AF=0.1461;SAS_AF=0.1145;AA=g|||;VT=SNP
6	30402424	rs111910351	C	T	100	PASS	AC=713;AF=0.142372;AN=5008;NS=2504;DP=20703;EAS_AF=0.0258;AMR_AF=0.111;AFR_AF=0.2663;EUR_AF=0.1461;SAS_AF=0.1135;AA=c|||;VT=SNP
6	30403006	rs35743618	G	T	100	PASS	AC=615;AF=0.122804;AN=5008;NS=2504;DP=21025;EAS_AF=0.1151;AMR_AF=0.2032;AFR_AF=0.1089;EUR_AF=0.174;SAS_AF=0.0399;AA=G|||;VT=SNP
6	30403270	rs1264526	T	C	100	PASS	AC=4009;AF=0.800519;AN=5008;NS=2504;DP=19120;EAS_AF=0.9077;AMR_AF=0.8199;AFR_AF=0.7625;EUR_AF=0.7853;SAS_AF=0.7434;AA=t|||;VT=SNP
6	30403502	rs9468748	G	A	100	PASS	AC=678;AF=0.135383;AN=5008;NS=2504;DP=23060;EAS_AF=0.0248;AMR_AF=0.0965;AFR_AF=0.2572;EUR_AF=0.1332;SAS_AF=0.1145;AA=G|||;VT=SNP
6	30403974	rs1264525	A	G	100	PASS	AC=4008;AF=0.800319;AN=5008;NS=2504;DP=16834;EAS_AF=0.9077;AMR_AF=0.8199;AFR_AF=0.7617;EUR_AF=0.7853;SAS_AF=0.7434;AA=a|||;VT=SNP
6	30404042	rs73423090	G	A	100	PASS	AC=389;AF=0.0776757;AN=5008;NS=2504;DP=15374;EAS_AF=0.0645;AMR_AF=0.0331;AFR_AF=0.1717;EUR_AF=0.0189;SAS_AF=0.0562;AA=G|||;VT=SNP
6	30404059	rs9468750	G	A	100	PASS	AC=713;AF=0.142372;AN=5008;NS=2504;DP=15255;EAS_AF=0.0248;AMR_AF=0.111;AFR_AF=0.267;EUR_AF=0.1461;SAS_AF=0.1135;AA=G|||;VT=SNP
6	30404114	rs9461603	A	G	100	PASS	AC=713;AF=0.142372;AN=5008;NS=2504;DP=16167;EAS_AF=0.0258;AMR_AF=0.111;AFR_AF=0.2663;EUR_AF=0.1461;SAS_AF=0.1135;AA=A|||;VT=SNP
6	30404403	rs13208765	A	G	100	PASS	AC=546;AF=0.109026;AN=5008;NS=2504;DP=11696;EAS_AF=0.2063;AMR_AF=0.1859;AFR_AF=0.0446;EUR_AF=0.0845;SAS_AF=0.0665;AA=A|||;VT=SNP
6	30404786	rs1264524	A	C	100	PASS	AC=2260;AF=0.451278;AN=5008;NS=2504;DP=17754;EAS_AF=0.7024;AMR_AF=0.4726;AFR_AF=0.1944;EUR_AF=0.4433;SAS_AF=0.5327;AA=A|||;VT=SNP
6	30404961	rs9295858	T	A	100	PASS	AC=713;AF=0.142372;AN=5008;NS=2504;DP=20121;EAS_AF=0.0258;AMR_AF=0.111;AFR_AF=0.2663;EUR_AF=0.1461;SAS_AF=0.1135;AA=A|||;VT=SNP
6	30405020	rs9295859	C	T	100	PASS	AC=713;AF=0.142372;AN=5008;NS=2504;DP=20206;EAS_AF=0.0258;AMR_AF=0.111;AFR_AF=0.2663;EUR_AF=0.1461;SAS_AF=0.1135;AA=C|||;VT=SNP
6	30405108	rs9295860	T	C	100	PASS	AC=714;AF=0.142572;AN=5008;NS=2504;DP=20831;EAS_AF=0.0258;AMR_AF=0.111;AFR_AF=0.267;EUR_AF=0.1461;SAS_AF=0.1135;AA=T|||;VT=SNP
6	30405327	rs9468751	T	C	100	PASS	AC=713;AF=0.142372;AN=5008;NS=2504;DP=21020;EAS_AF=0.0258;AMR_AF=0.111;AFR_AF=0.2663;EUR_AF=0.1461;SAS_AF=0.1135;AA=T|||;VT=SNP
6	30405623	rs9468753	A	G	100	PASS	AC=667;AF=0.133187;AN=5008;NS=2504;DP=19976;EAS_AF=0.0248;AMR_AF=0.0951;AFR_AF=0.2504;EUR_AF=0.1332;SAS_AF=0.1135;AA=A|||;VT=SNP
6	30405735	rs9468754	T	C	100	PASS	AC=712;AF=0.142173;AN=5008;NS=2504;DP=16895;EAS_AF=0.0248;AMR_AF=0.111;AFR_AF=0.2663;EUR_AF=0.1461;SAS_AF=0.1135;AA=T|||;VT=SNP
6	30405824	rs1264523	T	C	100	PASS	AC=4008;AF=0.800319;AN=5008;NS=2504;DP=16701;EAS_AF=0.9077;AMR_AF=0.8199;AFR_AF=0.7617;EUR_AF=0.7853;SAS_AF=0.7434;AA=C|||;VT=SNP
6	30405926	rs1264522	G	C	100	PASS	AC=4386;AF=0.875799;AN=5008;NS=2504;DP=18109;EAS_AF=0.9454;AMR_AF=0.8631;AFR_AF=0.8389;EUR_AF=0.8509;SAS_AF=0.8885;AA=C|||;VT=SNP
6	30405956	rs1264521	A	G	100	PASS	AC=4399;AF=0.878395;AN=5008;NS=2504;DP=19526;EAS_AF=0.9454;AMR_AF=0.8674;AFR_AF=0.8427;EUR_AF=0.8529;SAS_AF=0.8916;AA=G|||;VT=SNP
6	30406075	rs6936910	C	T	100	PASS	AC=392;AF=0.0782748;AN=5008;NS=2504;DP=17538;EAS_AF=0.0655;AMR_AF=0.0331;AFR_AF=0.1732;EUR_AF=0.0189;SAS_AF=0.0562;AA=C|||;VT=SNP
6	30406756	rs1079541	C	A	100	PASS	AC=713;AF=0.142372;AN=5008;NS=2504;DP=22351;EAS_AF=0.0258;AMR_AF=0.111;AFR_AF=0.2663;EUR_AF=0.1461;SAS_AF=0.1135;AA=A|||;VT=SNP
6	30406803	rs57493458	A	C	100	PASS	AC=391;AF=0.0780751;AN=5008;NS=2504;DP=21593;EAS_AF=0.0645;AMR_AF=0.0331;AFR_AF=0.1732;EUR_AF=0.0189;SAS_AF=0.0562;AA=A|||;VT=SNP
6	30407016	rs2023470	C	A	100	PASS	AC=713;AF=0.142372;AN=5008;NS=2504;DP=20576;EAS_AF=0.0258;AMR_AF=0.111;AFR_AF=0.2663;EUR_AF=0.1461;SAS_AF=0.1135;AA=A|||;VT=SNP
6	30407270	rs9461604	G	A	100	PASS	AC=715;AF=0.142772;AN=5008;NS=2504;DP=20160;EAS_AF=0.0258;AMR_AF=0.111;AFR_AF=0.2663;EUR_AF=0.1481;SAS_AF=0.1135;AA=G|||;VT=SNP
6	30407530	rs9468755	T	C	100	PASS	AC=712;AF=0.142173;AN=5008;NS=2504;DP=17226;EAS_AF=0.0248;AMR_AF=0.111;AFR_AF=0.2663;EUR_AF=0.1461;SAS_AF=0.1135;AA=C|||;VT=SNP
6	30408183	rs9295861	C	T	100	PASS	AC=713;AF=0.142372;AN=5008;NS=2504;DP=18289;EAS_AF=0.0258;AMR_AF=0.111;AFR_AF=0.2663;EUR_AF=0.1461;SAS_AF=0.1135;AA=C|||;VT=SNP
6	30408254	rs9295862	C	T	100	PASS	AC=677;AF=0.135184;AN=5008;NS=2504;DP=18779;EAS_AF=0.0248;AMR_AF=0.0965;AFR_AF=0.2572;EUR_AF=0.1332;SAS_AF=0.1135;AA=C|||;VT=SNP
6	30408265	rs9295863	C	A	100	PASS	AC=713;AF=0.142372;AN=5008;NS=2504;DP=19295;EAS_AF=0.0258;AMR_AF=0.111;AFR_AF=0.2663;EUR_AF=0.1461;SAS_AF=0.1135;AA=A|||;VT=SNP
6	30408787	rs1269556	C	T	100	PASS	AC=2105;AF=0.420327;AN=5008;NS=2504;DP=15924;EAS_AF=0.6587;AMR_AF=0.4611;AFR_AF=0.1936;EUR_AF=0.4344;SAS_AF=0.4376;AA=c|||;VT=SNP
6	30408840	rs9501466	T	C	100	PASS	AC=712;AF=0.142173;AN=5008;NS=2504;DP=19229;EAS_AF=0.0248;AMR_AF=0.111;AFR_AF=0.2663;EUR_AF=0.1461;SAS_AF=0.1135;AA=T|||;VT=SNP
6	30408970	rs9501467	C	T	100	PASS	AC=713;AF=0.142372;AN=5008;NS=2504;DP=20671;EAS_AF=0.0258;AMR_AF=0.111;AFR_AF=0.2663;EUR_AF=0.1461;SAS_AF=0.1135;AA=C|||;VT=SNP
6	30408971	rs76845533	G	A	100	PASS	AC=446;AF=0.0890575;AN=5008;NS=2504;DP=20560;EAS_AF=0.1012;AMR_AF=0.0432;AFR_AF=0.174;EUR_AF=0.0239;SAS_AF=0.0613;AA=G|||;VT=SNP
6	30409012	rs9501468	A	G	100	PASS	AC=713;AF=0.142372;AN=5008;NS=2504;DP=20092;EAS_AF=0.0258;AMR_AF=0.111;AFR_AF=0.2663;EUR_AF=0.1461;SAS_AF=0.1135;AA=G|||;VT=SNP
6	30409037	rs9501469	A	G	100	PASS	AC=714;AF=0.142572;AN=5008;NS=2504;DP=19712;EAS_AF=0.0258;AMR_AF=0.111;AFR_AF=0.267;EUR_AF=0.1461;SAS_AF=0.1135;AA=G|||;VT=SNP
6	30409156	rs17410877	A	C	100	PASS	AC=616;AF=0.123003;AN=5008;NS=2504;DP=18360;EAS_AF=0.1151;AMR_AF=0.2032;AFR_AF=0.1089;EUR_AF=0.174;SAS_AF=0.0409;AA=A|||;VT=SNP
6	30409251	rs9501470	A	G	100	PASS	AC=713;AF=0.142372;AN=5008;NS=2504;DP=18651;EAS_AF=0.0258;AMR_AF=0.111;AFR_AF=0.2663;EUR_AF=0.1461;SAS_AF=0.1135;AA=A|||;VT=SNP
6	30409319	rs9295864	A	T	100	PASS	AC=713;AF=0.142372;AN=5008;NS=2504;DP=19982;EAS_AF=0.0258;AMR_AF=0.111;AFR_AF=0.2663;EUR_AF=0.1461;SAS_AF=0.1135;AA=T|||;VT=SNP
6	30409354	rs6935304	T	A	100	PASS	AC=1187;AF=0.237021;AN=5008;NS=2504;DP=19657;EAS_AF=0.127;AMR_AF=0.1542;AFR_AF=0.4592;EUR_AF=0.173;SAS_AF=0.1748;AA=A|||;VT=SNP
6	30409384	rs9295865	G	A	100	PASS	AC=714;AF=0.142572;AN=5008;NS=2504;DP=18577;EAS_AF=0.0258;AMR_AF=0.111;AFR_AF=0.267;EUR_AF=0.1461;SAS_AF=0.1135;AA=A|||;VT=SNP
6	30409518	rs9295866	C	T	100	PASS	AC=713;AF=0.142372;AN=5008;NS=2504;DP=17188;EAS_AF=0.0258;AMR_AF=0.111;AFR_AF=0.2663;EUR_AF=0.1461;SAS_AF=0.1135;AA=T|||;VT=SNP
6	30409543	rs1264520	G	A	100	PASS	AC=2206;AF=0.440495;AN=5008;NS=2504;DP=16564;EAS_AF=0.6657;AMR_AF=0.4625;AFR_AF=0.1944;EUR_AF=0.4384;SAS_AF=0.5276;AA=G|||;VT=SNP
6	30409594	rs1264519	C	T	100	PASS	AC=4009;AF=0.800519;AN=5008;NS=2504;DP=16881;EAS_AF=0.9077;AMR_AF=0.8199;AFR_AF=0.7625;EUR_AF=0.7853;SAS_AF=0.7434;AA=T|||;VT=SNP
6	30409748	rs9295867	A	G	100	PASS	AC=713;AF=0.142372;AN=5008;NS=2504;DP=18152;EAS_AF=0.0258;AMR_AF=0.111;AFR_AF=0.2663;EUR_AF=0.1461;SAS_AF=0.1135;AA=N|||;VT=SNP
6	30409880	rs9295868	T	A	100	PASS	AC=713;AF=0.142372;AN=5008;NS=2504;DP=19801;EAS_AF=0.0258;AMR_AF=0.111;AFR_AF=0.2663;EUR_AF=0.1461;SAS_AF=0.1135;AA=A|||;VT=SNP
6	30409950	rs9295869	T	C	100	PASS	AC=713;AF=0.142372;AN=5008;NS=2504;DP=19448;EAS_AF=0.0258;AMR_AF=0.111;AFR_AF=0.2663;EUR_AF=0.1461;SAS_AF=0.1135;AA=T|||;VT=SNP
6	30410153	rs9501019	A	G	100	PASS	AC=713;AF=0.142372;AN=5008;NS=2504;DP=17909;EAS_AF=0.0258;AMR_AF=0.111;AFR_AF=0.2663;EUR_AF=0.1461;SAS_AF=0.1135;AA=A|||;VT=SNP
6	30410206	rs1264518	C	T	100	PASS	AC=643;AF=0.128395;AN=5008;NS=2504;DP=19940;EAS_AF=0.0913;AMR_AF=0.1873;AFR_AF=0.0666;EUR_AF=0.1839;SAS_AF=0.1513;AA=C|||;VT=SNP
6	30410480	rs9295870	T	C	100	PASS	AC=713;AF=0.142372;AN=5008;NS=2504;DP=17863;EAS_AF=0.0258;AMR_AF=0.111;AFR_AF=0.2663;EUR_AF=0.1461;SAS_AF=0.1135;AA=T|||;VT=SNP
6	30410824	rs9461605	T	C	100	PASS	AC=713;AF=0.142372;AN=5008;NS=2504;DP=16985;EAS_AF=0.0258;AMR_AF=0.111;AFR_AF=0.2663;EUR_AF=0.1461;SAS_AF=0.1135;AA=T|||;VT=SNP
6	30410832	rs1264517	T	A	100	PASS	AC=3392;AF=0.677316;AN=5008;NS=2504;DP=16842;EAS_AF=0.7917;AMR_AF=0.6167;AFR_AF=0.6536;EUR_AF=0.6113;SAS_AF=0.7025;AA=A|||;VT=SNP
6	30410943	rs9468756	G	A	100	PASS	AC=713;AF=0.142372;AN=5008;NS=2504;DP=16518;EAS_AF=0.0258;AMR_AF=0.111;AFR_AF=0.2663;EUR_AF=0.1461;SAS_AF=0.1135;AA=A|||;VT=SNP
6	30411089	rs9295871	T	C	100	PASS	AC=713;AF=0.142372;AN=5008;NS=2504;DP=18933;EAS_AF=0.0258;AMR_AF=0.111;AFR_AF=0.2663;EUR_AF=0.1461;SAS_AF=0.1135;AA=C|||;VT=SNP
6	30411546	rs1268444	T	C	100	PASS	AC=3393;AF=0.677516;AN=5008;NS=2504;DP=15448;EAS_AF=0.7927;AMR_AF=0.6167;AFR_AF=0.6536;EUR_AF=0.6113;SAS_AF=0.7025;AA=N|||;VT=SNP
6	30411679	rs57857421	A	G	100	PASS	AC=712;AF=0.142173;AN=5008;NS=2504;DP=15845;EAS_AF=0.0248;AMR_AF=0.111;AFR_AF=0.2663;EUR_AF=0.1461;SAS_AF=0.1135;AA=N|||;VT=SNP
6	30411903	rs1264516	C	A	100	PASS	AC=2207;AF=0.440695;AN=5008;NS=2504;DP=8998;EAS_AF=0.6657;AMR_AF=0.4625;AFR_AF=0.1944;EUR_AF=0.4384;SAS_AF=0.5286;AA=c|||;VT=SNP
6	30411967	rs1264515	T	A	100	PASS	AC=2207;AF=0.440695;AN=5008;NS=2504;DP=10398;EAS_AF=0.6657;AMR_AF=0.4625;AFR_AF=0.1944;EUR_AF=0.4384;SAS_AF=0.5286;AA=t|||;VT=SNP
6	30411977	rs78319250	G	T	100	PASS	AC=445;AF=0.0888578;AN=5008;NS=2504;DP=10615;EAS_AF=0.1012;AMR_AF=0.0432;AFR_AF=0.1732;EUR_AF=0.0239;SAS_AF=0.0613;AA=g|||;VT=SNP
6	30412017	rs3094716	A	G	100	PASS	AC=2207;AF=0.440695;AN=5008;NS=2504;DP=12761;EAS_AF=0.6657;AMR_AF=0.4611;AFR_AF=0.1944;EUR_AF=0.4384;SAS_AF=0.5297;AA=a|||;VT=SNP
6	30412045	rs1264514	G	T	100	PASS	AC=3365;AF=0.671925;AN=5008;NS=2504;DP=14407;EAS_AF=0.7927;AMR_AF=0.6167;AFR_AF=0.6339;EUR_AF=0.6083;SAS_AF=0.7035;AA=N|||;VT=SNP
6	30412362	rs1264513	G	A	100	PASS	AC=2205;AF=0.440296;AN=5008;NS=2504;DP=12450;EAS_AF=0.6657;AMR_AF=0.4625;AFR_AF=0.1944;EUR_AF=0.4374;SAS_AF=0.5276;AA=G|||;VT=SNP
6	30412435	rs9468758	A	G	100	PASS	AC=713;AF=0.142372;AN=5008;NS=2504;DP=11416;EAS_AF=0.0248;AMR_AF=0.111;AFR_AF=0.2663;EUR_AF=0.1471;SAS_AF=0.1135;AA=G|||;VT=SNP
6	30412504	rs9468759	T	C	100	PASS	AC=712;AF=0.142173;AN=5008;NS=2504;DP=12490;EAS_AF=0.0248;AMR_AF=0.111;AFR_AF=0.2663;EUR_AF=0.1461;SAS_AF=0.1135;AA=C|||;VT=SNP
6	30412510	rs9468760	A	T	100	PASS	AC=711;AF=0.141973;AN=5008;NS=2504;DP=12414;EAS_AF=0.0248;AMR_AF=0.111;AFR_AF=0.2663;EUR_AF=0.1451;SAS_AF=0.1135;AA=A|||;VT=SNP
6	30412644	rs9468762	A	T	100	PASS	AC=715;AF=0.142772;AN=5008;NS=2504;DP=11664;EAS_AF=0.0248;AMR_AF=0.1124;AFR_AF=0.2663;EUR_AF=0.1481;SAS_AF=0.1135;AA=A|||;VT=SNP
6	30413494	rs17188799	T	C	100	PASS	AC=712;AF=0.142173;AN=5008;NS=2504;DP=21501;EAS_AF=0.0248;AMR_AF=0.111;AFR_AF=0.2663;EUR_AF=0.1461;SAS_AF=0.1135;AA=T|||;VT=SNP
6	30413652	rs7747320	C	G	100	PASS	AC=712;AF=0.142173;AN=5008;NS=2504;DP=20099;EAS_AF=0.0248;AMR_AF=0.111;AFR_AF=0.2663;EUR_AF=0.1461;SAS_AF=0.1135;AA=G|||;VT=SNP
6	30413701	rs1264512	A	T	100	PASS	AC=4009;AF=0.800519;AN=5008;NS=2504;DP=18999;EAS_AF=0.9077;AMR_AF=0.8199;AFR_AF=0.7625;EUR_AF=0.7853;SAS_AF=0.7434;AA=T|||;VT=SNP
6	30413755	rs79778599	G	T	100	PASS	AC=445;AF=0.0888578;AN=5008;NS=2504;DP=19783;EAS_AF=0.1012;AMR_AF=0.0432;AFR_AF=0.1732;EUR_AF=0.0239;SAS_AF=0.0613;AA=G|||;VT=SNP
6	30413815	rs9295872	A	G	100	PASS	AC=712;AF=0.142173;AN=5008;NS=2504;DP=19434;EAS_AF=0.0248;AMR_AF=0.111;AFR_AF=0.2663;EUR_AF=0.1461;SAS_AF=0.1135;AA=A|||;VT=SNP
6	30413907	rs9380178	C	T	100	PASS	AC=703;AF=0.140375;AN=5008;NS=2504;DP=19526;EAS_AF=0.3621;AMR_AF=0.0562;AFR_AF=0.0045;EUR_AF=0.0815;SAS_AF=0.2157;AA=C|||;VT=SNP
6	30413972	rs1264511	G	C	100	PASS	AC=3393;AF=0.677516;AN=5008;NS=2504;DP=20542;EAS_AF=0.7927;AMR_AF=0.6167;AFR_AF=0.6536;EUR_AF=0.6113;SAS_AF=0.7025;AA=C|||;VT=SNP
6	30414088	rs17195173	G	A	100	PASS	AC=145;AF=0.0289537;AN=5008;NS=2504;DP=18654;EAS_AF=0.0139;AMR_AF=0.0159;AFR_AF=0.0719;EUR_AF=0.0159;SAS_AF=0.0092;AA=G|||;VT=SNP
6	30414235	rs9295873	A	G	100	PASS	AC=713;AF=0.142372;AN=5008;NS=2504;DP=21327;EAS_AF=0.0248;AMR_AF=0.111;AFR_AF=0.2663;EUR_AF=0.1461;SAS_AF=0.1145;AA=A|||;VT=SNP
6	30414388	rs9461606	C	A	100	PASS	AC=712;AF=0.142173;AN=5008;NS=2504;DP=21512;EAS_AF=0.0248;AMR_AF=0.111;AFR_AF=0.2663;EUR_AF=0.1461;SAS_AF=0.1135;AA=A|||;VT=SNP
6	30414403	rs9468766	G	A	100	PASS	AC=712;AF=0.142173;AN=5008;NS=2504;DP=21542;EAS_AF=0.0248;AMR_AF=0.111;AFR_AF=0.2663;EUR_AF=0.1461;SAS_AF=0.1135;AA=A|||;VT=SNP
6	30414848	rs1362115	C	T	100	PASS	AC=1187;AF=0.237021;AN=5008;NS=2504;DP=20632;EAS_AF=0.127;AMR_AF=0.1542;AFR_AF=0.4592;EUR_AF=0.173;SAS_AF=0.1748;AA=T|||;VT=SNP
6	30414919	rs1362114	G	A	100	PASS	AC=713;AF=0.142372;AN=5008;NS=2504;DP=19053;EAS_AF=0.0248;AMR_AF=0.111;AFR_AF=0.267;EUR_AF=0.1461;SAS_AF=0.1135;AA=G|||;VT=SNP
6	30415111	rs1419687	C	G	100	PASS	AC=3393;AF=0.677516;AN=5008;NS=2504;DP=21011;EAS_AF=0.7927;AMR_AF=0.6167;AFR_AF=0.6536;EUR_AF=0.6113;SAS_AF=0.7025;AA=G|||;VT=SNP
6	30415219	rs9295874	G	A	100	PASS	AC=712;AF=0.142173;AN=5008;NS=2504;DP=19365;EAS_AF=0.0248;AMR_AF=0.111;AFR_AF=0.2663;EUR_AF=0.1461;SAS_AF=0.1135;AA=G|||;VT=SNP
6	30415426	rs58504477	A	G	100	PASS	AC=445;AF=0.0888578;AN=5008;NS=2504;DP=20085;EAS_AF=0.1012;AMR_AF=0.0432;AFR_AF=0.1732;EUR_AF=0.0239;SAS_AF=0.0613;AA=A|||;VT=SNP
6	30415636	rs2105961	A	C	100	PASS	AC=2206;AF=0.440495;AN=5008;NS=2504;DP=20603;EAS_AF=0.6657;AMR_AF=0.4625;AFR_AF=0.1944;EUR_AF=0.4384;SAS_AF=0.5276;AA=A|||;VT=SNP
6	30415904	rs2524201	T	C	100	PASS	AC=2206;AF=0.440495;AN=5008;NS=2504;DP=18472;EAS_AF=0.6657;AMR_AF=0.4625;AFR_AF=0.1944;EUR_AF=0.4384;SAS_AF=0.5276;AA=T|||;VT=SNP
6	30416046	rs9501471	G	A	100	PASS	AC=712;AF=0.142173;AN=5008;NS=2504;DP=20947;EAS_AF=0.0248;AMR_AF=0.111;AFR_AF=0.2663;EUR_AF=0.1461;SAS_AF=0.1135;AA=G|||;VT=SNP
6	30416493	rs9501472	G	T	100	PASS	AC=1158;AF=0.23123;AN=5008;NS=2504;DP=21712;EAS_AF=0.127;AMR_AF=0.1542;AFR_AF=0.4395;EUR_AF=0.17;SAS_AF=0.1748;AA=T|||;VT=SNP
6	30416508	rs41265595	G	A	100	PASS	AC=1157;AF=0.23103;AN=5008;NS=2504;DP=21446;EAS_AF=0.126;AMR_AF=0.1542;AFR_AF=0.4395;EUR_AF=0.17;SAS_AF=0.1748;AA=G|||;VT=SNP
6	30416553	rs4959047	G	A	100	PASS	AC=1186;AF=0.236821;AN=5008;NS=2504;DP=19482;EAS_AF=0.126;AMR_AF=0.1542;AFR_AF=0.4592;EUR_AF=0.173;SAS_AF=0.1748;AA=A|||;VT=SNP
6	30416658	rs4959048	G	A	100	PASS	AC=1190;AF=0.23762;AN=5008;NS=2504;DP=18463;EAS_AF=0.127;AMR_AF=0.1556;AFR_AF=0.4599;EUR_AF=0.174;SAS_AF=0.1748;AA=g|||;VT=SNP
6	30416767	rs4959049	A	C	100	PASS	AC=445;AF=0.0888578;AN=5008;NS=2504;DP=19687;EAS_AF=0.1012;AMR_AF=0.0432;AFR_AF=0.1732;EUR_AF=0.0239;SAS_AF=0.0613;AA=A|||;VT=SNP
6	30416831	rs4959050	C	T	100	PASS	AC=1187;AF=0.237021;AN=5008;NS=2504;DP=20413;EAS_AF=0.127;AMR_AF=0.1542;AFR_AF=0.4592;EUR_AF=0.173;SAS_AF=0.1748;AA=T|||;VT=SNP
6	30416860	rs60162146	A	T	100	PASS	AC=444;AF=0.0886581;AN=5008;NS=2504;DP=21460;EAS_AF=0.1002;AMR_AF=0.0432;AFR_AF=0.1732;EUR_AF=0.0239;SAS_AF=0.0613;AA=A|||;VT=SNP
6	30416864	rs58101292	A	G	100	PASS	AC=446;AF=0.0890575;AN=5008;NS=2504;DP=20600;EAS_AF=0.1012;AMR_AF=0.0432;AFR_AF=0.1732;EUR_AF=0.0249;SAS_AF=0.0613;AA=A|||;VT=SNP
6	30416921	rs534324756	T	G	100	PASS	AC=674;AF=0.134585;AN=5008;NS=2504;DP=20017;EAS_AF=0.0248;AMR_AF=0.0965;AFR_AF=0.2557;EUR_AF=0.1332;SAS_AF=0.1125;AA=t|||;VT=SNP
6	30416926	rs9295876	G	A	100	PASS	AC=875;AF=0.17472;AN=5008;NS=2504;DP=20091;EAS_AF=0.126;AMR_AF=0.1282;AFR_AF=0.3094;EUR_AF=0.165;SAS_AF=0.0859;AA=G|||;VT=SNP
6	30416985	rs2844731	G	A	100	PASS	AC=504;AF=0.100639;AN=5008;NS=2504;DP=21165;EAS_AF=0.0734;AMR_AF=0.1614;AFR_AF=0.0091;EUR_AF=0.167;SAS_AF=0.1411;AA=G|||;VT=SNP
6	30417010	rs9295877	T	G	100	PASS	AC=1187;AF=0.237021;AN=5008;NS=2504;DP=21289;EAS_AF=0.126;AMR_AF=0.1542;AFR_AF=0.4599;EUR_AF=0.173;SAS_AF=0.1748;AA=t|||;VT=SNP
6	30417149	rs9295878	G	A	100	PASS	AC=1186;AF=0.236821;AN=5008;NS=2504;DP=23002;EAS_AF=0.126;AMR_AF=0.1542;AFR_AF=0.4592;EUR_AF=0.173;SAS_AF=0.1748;AA=G|||;VT=SNP
6	30417215	rs9295879	T	G	100	PASS	AC=1185;AF=0.236621;AN=5008;NS=2504;DP=20003;EAS_AF=0.126;AMR_AF=0.1542;AFR_AF=0.4592;EUR_AF=0.172;SAS_AF=0.1748;AA=G|||;VT=SNP
6	30417265	rs9295880	T	C	100	PASS	AC=1194;AF=0.238419;AN=5008;NS=2504;DP=18116;EAS_AF=0.127;AMR_AF=0.1542;AFR_AF=0.4622;EUR_AF=0.174;SAS_AF=0.1769;AA=C|||;VT=SNP
6	30417459	rs9295881	C	T	100	PASS	AC=1186;AF=0.236821;AN=5008;NS=2504;DP=21987;EAS_AF=0.126;AMR_AF=0.1542;AFR_AF=0.4592;EUR_AF=0.173;SAS_AF=0.1748;AA=T|||;VT=SNP
6	30417505	rs9295882	C	G	100	PASS	AC=1187;AF=0.237021;AN=5008;NS=2504;DP=23554;EAS_AF=0.126;AMR_AF=0.1542;AFR_AF=0.4599;EUR_AF=0.173;SAS_AF=0.1748;AA=C|||;VT=SNP
6	30417614	rs2844730	G	A	100	PASS	AC=2206;AF=0.440495;AN=5008;NS=2504;DP=19858;EAS_AF=0.6657;AMR_AF=0.4625;AFR_AF=0.1944;EUR_AF=0.4384;SAS_AF=0.5276;AA=G|||;VT=SNP
6	30417689	rs2524200	C	T	100	PASS	AC=3391;AF=0.677117;AN=5008;NS=2504;DP=18322;EAS_AF=0.7917;AMR_AF=0.6167;AFR_AF=0.6536;EUR_AF=0.6103;SAS_AF=0.7025;AA=c|||;VT=SNP
6	30417704	rs9468768	C	T	100	PASS	AC=713;AF=0.142372;AN=5008;NS=2504;DP=18753;EAS_AF=0.0248;AMR_AF=0.111;AFR_AF=0.2663;EUR_AF=0.1461;SAS_AF=0.1145;AA=C|||;VT=SNP
6	30417827	rs57625144	T	G	100	PASS	AC=474;AF=0.0946486;AN=5008;NS=2504;DP=19791;EAS_AF=0.1012;AMR_AF=0.0432;AFR_AF=0.1929;EUR_AF=0.0268;SAS_AF=0.0613;AA=C|||;VT=SNP
6	30418127	rs9461608	C	T	100	PASS	AC=712;AF=0.142173;AN=5008;NS=2504;DP=18637;EAS_AF=0.0248;AMR_AF=0.111;AFR_AF=0.2663;EUR_AF=0.1461;SAS_AF=0.1135;AA=C|||;VT=SNP
6	30418204	rs9461609	A	G	100	PASS	AC=712;AF=0.142173;AN=5008;NS=2504;DP=18258;EAS_AF=0.0248;AMR_AF=0.111;AFR_AF=0.2663;EUR_AF=0.1461;SAS_AF=0.1135;AA=A|||;VT=SNP
6	30418354	rs34111681	G	T	100	PASS	AC=616;AF=0.123003;AN=5008;NS=2504;DP=21037;EAS_AF=0.1151;AMR_AF=0.2032;AFR_AF=0.1089;EUR_AF=0.174;SAS_AF=0.0409;AA=G|||;VT=SNP
6	30418493	rs4947282	A	C	100	PASS	AC=1186;AF=0.236821;AN=5008;NS=2504;DP=17703;EAS_AF=0.126;AMR_AF=0.1542;AFR_AF=0.4592;EUR_AF=0.173;SAS_AF=0.1748;AA=C|||;VT=SNP
6	30418533	rs553501914	G	A	100	PASS	AC=712;AF=0.142173;AN=5008;NS=2504;DP=18548;EAS_AF=0.0248;AMR_AF=0.111;AFR_AF=0.2663;EUR_AF=0.1461;SAS_AF=0.1135;AA=G|||;VT=SNP
6	30418583	rs17411284	G	A	100	PASS	AC=712;AF=0.142173;AN=5008;NS=2504;DP=18080;EAS_AF=0.0248;AMR_AF=0.111;AFR_AF=0.2663;EUR_AF=0.1461;SAS_AF=0.1135;AA=g|||;VT=SNP
6	30418662	rs4947284	C	A	100	PASS	AC=475;AF=0.0948482;AN=5008;NS=2504;DP=18965;EAS_AF=0.1012;AMR_AF=0.0432;AFR_AF=0.1929;EUR_AF=0.0268;SAS_AF=0.0624;AA=C|||;VT=SNP
6	30418925	rs564734792	G	A	100	PASS	AC=711;AF=0.141973;AN=5008;NS=2504;DP=15100;EAS_AF=0.0248;AMR_AF=0.111;AFR_AF=0.2655;EUR_AF=0.1471;SAS_AF=0.1125;AA=G|||;VT=SNP
6	30418938	rs41265603	C	A	100	PASS	AC=712;AF=0.142173;AN=5008;NS=2504;DP=14796;EAS_AF=0.0248;AMR_AF=0.111;AFR_AF=0.2655;EUR_AF=0.1471;SAS_AF=0.1135;AA=C|||;VT=SNP
6	30419029	rs11753256	T	C	100	PASS	AC=1187;AF=0.237021;AN=5008;NS=2504;DP=14652;EAS_AF=0.126;AMR_AF=0.1542;AFR_AF=0.4592;EUR_AF=0.174;SAS_AF=0.1748;AA=C|||;VT=SNP
6	30419110	rs9918389	A	G	100	PASS	AC=716;AF=0.142971;AN=5008;NS=2504;DP=14393;EAS_AF=0.0258;AMR_AF=0.1095;AFR_AF=0.267;EUR_AF=0.1471;SAS_AF=0.1155;AA=G|||;VT=SNP
6	30419168	rs568519839	A	C	100	PASS	AC=1039;AF=0.207468;AN=5008;NS=2504;DP=15371;EAS_AF=0.1131;AMR_AF=0.1369;AFR_AF=0.3888;EUR_AF=0.1581;SAS_AF=0.1605;AA=C|||;VT=SNP
6	30419258	rs9918488	G	A	100	PASS	AC=712;AF=0.142173;AN=5008;NS=2504;DP=15386;EAS_AF=0.0248;AMR_AF=0.111;AFR_AF=0.2663;EUR_AF=0.1461;SAS_AF=0.1135;AA=g|||;VT=SNP
6	30419343	rs546502436	C	T	100	PASS	AC=456;AF=0.0910543;AN=5008;NS=2504;DP=15584;EAS_AF=0.2063;AMR_AF=0.1513;AFR_AF=0.0008;EUR_AF=0.0775;SAS_AF=0.0654;AA=C|||;VT=SNP
6	30419378	rs9918350	T	C	100	PASS	AC=712;AF=0.142173;AN=5008;NS=2504;DP=15629;EAS_AF=0.0248;AMR_AF=0.111;AFR_AF=0.2663;EUR_AF=0.1461;SAS_AF=0.1135;AA=T|||;VT=SNP
6	30419405	rs573422288	C	G	100	PASS	AC=712;AF=0.142173;AN=5008;NS=2504;DP=15696;EAS_AF=0.0248;AMR_AF=0.111;AFR_AF=0.2663;EUR_AF=0.1461;SAS_AF=0.1135;AA=c|||;VT=SNP
6	30419445	rs9295883	A	T	100	PASS	AC=1187;AF=0.237021;AN=5008;NS=2504;DP=15544;EAS_AF=0.126;AMR_AF=0.1542;AFR_AF=0.4592;EUR_AF=0.174;SAS_AF=0.1748;AA=T|||;VT=SNP
6	30419564	rs9295884	A	G	100	PASS	AC=1186;AF=0.236821;AN=5008;NS=2504;DP=15466;EAS_AF=0.126;AMR_AF=0.1542;AFR_AF=0.4592;EUR_AF=0.173;SAS_AF=0.1748;AA=G|||;VT=SNP
6	30419585	rs9295885	A	G	100	PASS	AC=712;AF=0.142173;AN=5008;NS=2504;DP=15056;EAS_AF=0.0248;AMR_AF=0.111;AFR_AF=0.2663;EUR_AF=0.1461;SAS_AF=0.1135;AA=G|||;VT=SNP
6	30419620	rs1078792	T	G	100	PASS	AC=4009;AF=0.800519;AN=5008;NS=2504;DP=14561;EAS_AF=0.9077;AMR_AF=0.8199;AFR_AF=0.7625;EUR_AF=0.7853;SAS_AF=0.7434;AA=G|||;VT=SNP
6	30419763	rs72502523	C	G	100	PASS	AC=473;AF=0.0944489;AN=5008;NS=2504;DP=17476;EAS_AF=0.1002;AMR_AF=0.0432;AFR_AF=0.1929;EUR_AF=0.0268;SAS_AF=0.0613;AA=C|||;VT=SNP
6	30419771	rs9918306	C	T	100	PASS	AC=813;AF=0.16234;AN=5008;NS=2504;DP=17449;EAS_AF=0.0248;AMR_AF=0.1326;AFR_AF=0.3192;EUR_AF=0.161;SAS_AF=0.1145;AA=C|||;VT=SNP
6	30419831	rs1076832	C	A	100	PASS	AC=571;AF=0.114018;AN=5008;NS=2504;DP=18382;EAS_AF=0.0952;AMR_AF=0.1945;AFR_AF=0.1082;EUR_AF=0.161;SAS_AF=0.0358;AA=C|||;VT=SNP
6	30419859	rs9885617	G	A	100	PASS	AC=711;AF=0.141973;AN=5008;NS=2504;DP=17905;EAS_AF=0.0248;AMR_AF=0.111;AFR_AF=0.2663;EUR_AF=0.1461;SAS_AF=0.1125;AA=A|||;VT=SNP
6	30419902	rs60937545	C	T	100	PASS	AC=473;AF=0.0944489;AN=5008;NS=2504;DP=18005;EAS_AF=0.1002;AMR_AF=0.0432;AFR_AF=0.1929;EUR_AF=0.0268;SAS_AF=0.0613;AA=C|||;VT=SNP
6	30419918	rs57548202	T	C	100	PASS	AC=473;AF=0.0944489;AN=5008;NS=2504;DP=17617;EAS_AF=0.1002;AMR_AF=0.0432;AFR_AF=0.1929;EUR_AF=0.0268;SAS_AF=0.0613;AA=T|||;VT=SNP
6	30419926	rs9885815	A	G	100	PASS	AC=711;AF=0.141973;AN=5008;NS=2504;DP=17449;EAS_AF=0.0248;AMR_AF=0.111;AFR_AF=0.2663;EUR_AF=0.1461;SAS_AF=0.1125;AA=G|||;VT=SNP
6	30419965	rs9885618	G	T	100	PASS	AC=711;AF=0.141973;AN=5008;NS=2504;DP=17677;EAS_AF=0.0248;AMR_AF=0.111;AFR_AF=0.2663;EUR_AF=0.1461;SAS_AF=0.1125;AA=g|||;VT=SNP
6	30420008	rs573151755	T	C	100	PASS	AC=711;AF=0.141973;AN=5008;NS=2504;DP=17679;EAS_AF=0.0248;AMR_AF=0.111;AFR_AF=0.2663;EUR_AF=0.1461;SAS_AF=0.1125;AA=C|||;VT=SNP
6	30420187	rs2524199	G	T	100	PASS	AC=4344;AF=0.867412;AN=5008;NS=2504;DP=17836;EAS_AF=0.9454;AMR_AF=0.8573;AFR_AF=0.8064;EUR_AF=0.8519;SAS_AF=0.8926;AA=T|||;VT=SNP
6	30420206	rs9885622	G	C	100	PASS	AC=711;AF=0.141973;AN=5008;NS=2504;DP=17332;EAS_AF=0.0248;AMR_AF=0.111;AFR_AF=0.2663;EUR_AF=0.1461;SAS_AF=0.1125;AA=G|||;VT=SNP
6	30420288	rs9885620	C	T	100	PASS	AC=711;AF=0.141973;AN=5008;NS=2504;DP=16894;EAS_AF=0.0248;AMR_AF=0.111;AFR_AF=0.2663;EUR_AF=0.1461;SAS_AF=0.1125;AA=t|||;VT=SNP
6	30420345	rs9885621	C	T	100	PASS	AC=1184;AF=0.236422;AN=5008;NS=2504;DP=15855;EAS_AF=0.125;AMR_AF=0.1542;AFR_AF=0.4592;EUR_AF=0.173;SAS_AF=0.1738;AA=t|||;VT=SNP
6	30420386	rs1077501	A	G	100	PASS	AC=3393;AF=0.677516;AN=5008;NS=2504;DP=16715;EAS_AF=0.7927;AMR_AF=0.6167;AFR_AF=0.6536;EUR_AF=0.6113;SAS_AF=0.7025;AA=N|||;VT=SNP
6	30420426	rs9468769	A	C	100	PASS	AC=709;AF=0.141573;AN=5008;NS=2504;DP=17751;EAS_AF=0.0248;AMR_AF=0.111;AFR_AF=0.2655;EUR_AF=0.1451;SAS_AF=0.1125;AA=N|||;VT=SNP
6	30420427	rs9468770	A	C	100	PASS	AC=709;AF=0.141573;AN=5008;NS=2504;DP=17851;EAS_AF=0.0248;AMR_AF=0.111;AFR_AF=0.2655;EUR_AF=0.1451;SAS_AF=0.1125;AA=N|||;VT=SNP
6	30420449	rs9468771	A	G	100	PASS	AC=1184;AF=0.236422;AN=5008;NS=2504;DP=18532;EAS_AF=0.125;AMR_AF=0.1542;AFR_AF=0.4592;EUR_AF=0.173;SAS_AF=0.1738;AA=N|||;VT=SNP
6	30420547	rs9468772	T	C	100	PASS	AC=1185;AF=0.236621;AN=5008;NS=2504;DP=18039;EAS_AF=0.126;AMR_AF=0.1542;AFR_AF=0.4592;EUR_AF=0.173;SAS_AF=0.1738;AA=N|||;VT=SNP
6	30420549	rs9468773	T	G	100	PASS	AC=711;AF=0.141973;AN=5008;NS=2504;DP=17937;EAS_AF=0.0248;AMR_AF=0.111;AFR_AF=0.2663;EUR_AF=0.1461;SAS_AF=0.1125;AA=N|||;VT=SNP
6	30420611	rs9468774	A	G	100	PASS	AC=713;AF=0.142372;AN=5008;NS=2504;DP=15453;EAS_AF=0.0248;AMR_AF=0.111;AFR_AF=0.2663;EUR_AF=0.1471;SAS_AF=0.1135;AA=N|||;VT=SNP
6	30420639	rs551093620	C	T	100	PASS	AC=712;AF=0.142173;AN=5008;NS=2504;DP=14190;EAS_AF=0.0248;AMR_AF=0.111;AFR_AF=0.2663;EUR_AF=0.1461;SAS_AF=0.1135;AA=c|||;VT=SNP
6	30420764	rs2516671	A	G	100	PASS	AC=4009;AF=0.800519;AN=5008;NS=2504;DP=12525;EAS_AF=0.9077;AMR_AF=0.8199;AFR_AF=0.7625;EUR_AF=0.7853;SAS_AF=0.7434;AA=N|||;VT=SNP
6	30420907	rs17411410	C	A	100	PASS	AC=712;AF=0.142173;AN=5008;NS=2504;DP=17743;EAS_AF=0.0248;AMR_AF=0.111;AFR_AF=0.2663;EUR_AF=0.1461;SAS_AF=0.1135;AA=c|||;VT=SNP
6	30421047	rs72502524	G	A	100	PASS	AC=474;AF=0.0946486;AN=5008;NS=2504;DP=14101;EAS_AF=0.1012;AMR_AF=0.0432;AFR_AF=0.1929;EUR_AF=0.0268;SAS_AF=0.0613;AA=g|||;VT=SNP
6	30421082	rs72502525	G	T	100	PASS	AC=474;AF=0.0946486;AN=5008;NS=2504;DP=14395;EAS_AF=0.1012;AMR_AF=0.0432;AFR_AF=0.1929;EUR_AF=0.0268;SAS_AF=0.0613;AA=g|||;VT=SNP
6	30421137	rs9501328	T	G	100	PASS	AC=713;AF=0.142372;AN=5008;NS=2504;DP=16565;EAS_AF=0.0248;AMR_AF=0.111;AFR_AF=0.2663;EUR_AF=0.1461;SAS_AF=0.1145;AA=N|||;VT=SNP
6	30421397	rs9295886	C	T	100	PASS	AC=712;AF=0.142173;AN=5008;NS=2504;DP=16170;EAS_AF=0.0248;AMR_AF=0.111;AFR_AF=0.2663;EUR_AF=0.1461;SAS_AF=0.1135;AA=T|||;VT=SNP
6	30421435	rs112511382	C	T	100	PASS	AC=188;AF=0.0375399;AN=5008;NS=2504;DP=15652;EAS_AF=0.0407;AMR_AF=0.0331;AFR_AF=0.0628;EUR_AF=0.0219;SAS_AF=0.0194;AA=C|||;VT=SNP
6	30421502	rs2524198	A	G	100	PASS	AC=3393;AF=0.677516;AN=5008;NS=2504;DP=16850;EAS_AF=0.7927;AMR_AF=0.6167;AFR_AF=0.6536;EUR_AF=0.6113;SAS_AF=0.7025;AA=a|||;VT=SNP
6	30421556	rs9885851	A	G	100	PASS	AC=709;AF=0.141573;AN=5008;NS=2504;DP=17150;EAS_AF=0.0248;AMR_AF=0.1095;AFR_AF=0.2655;EUR_AF=0.1461;SAS_AF=0.1125;AA=a|||;VT=SNP
6	30421581	rs9885685	G	A	100	PASS	AC=709;AF=0.141573;AN=5008;NS=2504;DP=16357;EAS_AF=0.0248;AMR_AF=0.1095;AFR_AF=0.2655;EUR_AF=0.1461;SAS_AF=0.1125;AA=G|||;VT=SNP
6	30421606	rs4959051	G	A	100	PASS	AC=444;AF=0.0886581;AN=5008;NS=2504;DP=14847;EAS_AF=0.1012;AMR_AF=0.0432;AFR_AF=0.1732;EUR_AF=0.0239;SAS_AF=0.0603;AA=G|||;VT=SNP
6	30421617	rs2524197	C	T	100	PASS	AC=3394;AF=0.677716;AN=5008;NS=2504;DP=13859;EAS_AF=0.7927;AMR_AF=0.6167;AFR_AF=0.6543;EUR_AF=0.6113;SAS_AF=0.7025;AA=T|||;VT=SNP
6	30421669	rs9885855	A	G	100	PASS	AC=704;AF=0.140575;AN=5008;NS=2504;DP=15801;EAS_AF=0.0248;AMR_AF=0.1081;AFR_AF=0.264;EUR_AF=0.1461;SAS_AF=0.1104;AA=a|||;VT=SNP
6	30421963	rs34727270	T	C	100	PASS	AC=710;AF=0.141773;AN=5008;NS=2504;DP=15609;EAS_AF=0.0248;AMR_AF=0.1095;AFR_AF=0.267;EUR_AF=0.1471;SAS_AF=0.1104;AA=T|||;VT=SNP
6	30422274	rs2428536	G	A	100	PASS	AC=726;AF=0.144968;AN=5008;NS=2504;DP=15966;EAS_AF=0.0288;AMR_AF=0.111;AFR_AF=0.2655;EUR_AF=0.1461;SAS_AF=0.1247;AA=A|||;VT=SNP
6	30422401	rs9295887	G	T	100	PASS	AC=712;AF=0.142173;AN=5008;NS=2504;DP=16081;EAS_AF=0.0248;AMR_AF=0.111;AFR_AF=0.2663;EUR_AF=0.1461;SAS_AF=0.1135;AA=T|||;VT=SNP
6	30422481	rs9295888	G	A	100	PASS	AC=711;AF=0.141973;AN=5008;NS=2504;DP=16968;EAS_AF=0.0248;AMR_AF=0.111;AFR_AF=0.2663;EUR_AF=0.1461;SAS_AF=0.1125;AA=G|||;VT=SNP
6	30422632	rs2844729	A	G	100	PASS	AC=3392;AF=0.677316;AN=5008;NS=2504;DP=18697;EAS_AF=0.7917;AMR_AF=0.6167;AFR_AF=0.6536;EUR_AF=0.6113;SAS_AF=0.7025;AA=a|||;VT=SNP
6	30422685	rs60118758	C	T	100	PASS	AC=449;AF=0.0896565;AN=5008;NS=2504;DP=18314;EAS_AF=0.1052;AMR_AF=0.0432;AFR_AF=0.1732;EUR_AF=0.0239;SAS_AF=0.0613;AA=C|||;VT=SNP
6	30422723	rs2524189	T	C	100	PASS	AC=3392;AF=0.677316;AN=5008;NS=2504;DP=17976;EAS_AF=0.7917;AMR_AF=0.6167;AFR_AF=0.6536;EUR_AF=0.6113;SAS_AF=0.7025;AA=t|||;VT=SNP
6	30422736	rs9295889	A	C	100	PASS	AC=712;AF=0.142173;AN=5008;NS=2504;DP=18172;EAS_AF=0.0248;AMR_AF=0.111;AFR_AF=0.2663;EUR_AF=0.1461;SAS_AF=0.1135;AA=a|||;VT=SNP
6	30422872	rs9468776	C	T	100	PASS	AC=715;AF=0.142772;AN=5008;NS=2504;DP=20917;EAS_AF=0.0248;AMR_AF=0.111;AFR_AF=0.267;EUR_AF=0.1461;SAS_AF=0.1155;AA=C|||;VT=SNP
6	30422915	rs2524188	G	T	100	PASS	AC=3394;AF=0.677716;AN=5008;NS=2504;DP=20662;EAS_AF=0.7927;AMR_AF=0.6196;AFR_AF=0.6536;EUR_AF=0.6123;SAS_AF=0.7004;AA=T|||;VT=SNP
6	30422945	rs9468778	T	C	100	PASS	AC=711;AF=0.141973;AN=5008;NS=2504;DP=20305;EAS_AF=0.0248;AMR_AF=0.111;AFR_AF=0.2655;EUR_AF=0.1451;SAS_AF=0.1145;AA=T|||;VT=SNP
6	30422950	rs9468779	T	A	100	PASS	AC=711;AF=0.141973;AN=5008;NS=2504;DP=20246;EAS_AF=0.0248;AMR_AF=0.111;AFR_AF=0.2655;EUR_AF=0.1451;SAS_AF=0.1145;AA=t|||;VT=SNP
6	30423117	rs17411480	C	G	100	PASS	AC=715;AF=0.142772;AN=5008;NS=2504;DP=21119;EAS_AF=0.0248;AMR_AF=0.111;AFR_AF=0.2685;EUR_AF=0.1461;SAS_AF=0.1135;AA=G|||;VT=SNP
6	30423187	rs34335619	T	C	100	PASS	AC=712;AF=0.142173;AN=5008;NS=2504;DP=19411;EAS_AF=0.0248;AMR_AF=0.111;AFR_AF=0.2663;EUR_AF=0.1461;SAS_AF=0.1135;AA=t|||;VT=SNP
6	30423223	rs35407515	A	G	100	PASS	AC=712;AF=0.142173;AN=5008;NS=2504;DP=18823;EAS_AF=0.0248;AMR_AF=0.111;AFR_AF=0.2663;EUR_AF=0.1461;SAS_AF=0.1135;AA=a|||;VT=SNP
6	30423279	rs34340584	C	A	100	PASS	AC=713;AF=0.142372;AN=5008;NS=2504;DP=18817;EAS_AF=0.0248;AMR_AF=0.111;AFR_AF=0.2663;EUR_AF=0.1471;SAS_AF=0.1135;AA=A|||;VT=SNP
6	30423345	rs35365548	T	G	100	PASS	AC=713;AF=0.142372;AN=5008;NS=2504;DP=17708;EAS_AF=0.0248;AMR_AF=0.111;AFR_AF=0.2663;EUR_AF=0.1471;SAS_AF=0.1135;AA=t|||;VT=SNP
6	30423358	rs34101875	G	A	100	PASS	AC=712;AF=0.142173;AN=5008;NS=2504;DP=17842;EAS_AF=0.0248;AMR_AF=0.111;AFR_AF=0.2663;EUR_AF=0.1461;SAS_AF=0.1135;AA=G|||;VT=SNP
6	30423370	rs35268644	A	G	100	PASS	AC=713;AF=0.142372;AN=5008;NS=2504;DP=17915;EAS_AF=0.0248;AMR_AF=0.111;AFR_AF=0.2663;EUR_AF=0.1471;SAS_AF=0.1135;AA=a|||;VT=SNP
6	30423508	rs34762601	A	G	100	PASS	AC=713;AF=0.142372;AN=5008;NS=2504;DP=17864;EAS_AF=0.0248;AMR_AF=0.111;AFR_AF=0.2663;EUR_AF=0.1471;SAS_AF=0.1135;AA=a|||;VT=SNP
6	30423577	rs34435337	G	A	100	PASS	AC=713;AF=0.142372;AN=5008;NS=2504;DP=17151;EAS_AF=0.0248;AMR_AF=0.111;AFR_AF=0.2663;EUR_AF=0.1471;SAS_AF=0.1135;AA=G|||;VT=SNP
6	30423604	rs35230915	C	T	100	PASS	AC=713;AF=0.142372;AN=5008;NS=2504;DP=16765;EAS_AF=0.0248;AMR_AF=0.111;AFR_AF=0.2663;EUR_AF=0.1471;SAS_AF=0.1135;AA=C|||;VT=SNP
6	30423633	rs34163258	T	G	100	PASS	AC=713;AF=0.142372;AN=5008;NS=2504;DP=16649;EAS_AF=0.0248;AMR_AF=0.111;AFR_AF=0.267;EUR_AF=0.1471;SAS_AF=0.1125;AA=t|||;VT=SNP
6	30423773	rs35328743	C	A	100	PASS	AC=713;AF=0.142372;AN=5008;NS=2504;DP=15146;EAS_AF=0.0248;AMR_AF=0.111;AFR_AF=0.267;EUR_AF=0.1461;SAS_AF=0.1135;AA=A|||;VT=SNP
6	30423841	rs35259081	G	A	100	PASS	AC=713;AF=0.142372;AN=5008;NS=2504;DP=15381;EAS_AF=0.0248;AMR_AF=0.111;AFR_AF=0.267;EUR_AF=0.1461;SAS_AF=0.1135;AA=A|||;VT=SNP
6	30423861	rs113652154	A	G	100	PASS	AC=449;AF=0.0896565;AN=5008;NS=2504;DP=14851;EAS_AF=0.1052;AMR_AF=0.0432;AFR_AF=0.1732;EUR_AF=0.0239;SAS_AF=0.0613;AA=A|||;VT=SNP
6	30423906	rs35227387	T	A	100	PASS	AC=713;AF=0.142372;AN=5008;NS=2504;DP=13657;EAS_AF=0.0248;AMR_AF=0.111;AFR_AF=0.267;EUR_AF=0.1461;SAS_AF=0.1135;AA=T|||;VT=SNP
6	30423975	rs34632189	G	T	100	PASS	AC=713;AF=0.142372;AN=5008;NS=2504;DP=14645;EAS_AF=0.0248;AMR_AF=0.111;AFR_AF=0.267;EUR_AF=0.1461;SAS_AF=0.1135;AA=G|||;VT=SNP
6	30424013	rs3131114	G	A	100	PASS	AC=3394;AF=0.677716;AN=5008;NS=2504;DP=14979;EAS_AF=0.7927;AMR_AF=0.6167;AFR_AF=0.6543;EUR_AF=0.6113;SAS_AF=0.7025;AA=A|||;VT=SNP
6	30424074	rs33986393	A	G	100	PASS	AC=712;AF=0.142173;AN=5008;NS=2504;DP=16211;EAS_AF=0.0248;AMR_AF=0.111;AFR_AF=0.2663;EUR_AF=0.1461;SAS_AF=0.1135;AA=A|||;VT=SNP
6	30424110	rs17477148	T	C	100	PASS	AC=713;AF=0.142372;AN=5008;NS=2504;DP=17591;EAS_AF=0.0248;AMR_AF=0.111;AFR_AF=0.267;EUR_AF=0.1461;SAS_AF=0.1135;AA=T|||;VT=SNP
6	30424145	rs34551551	A	G	100	PASS	AC=720;AF=0.14377;AN=5008;NS=2504;DP=16574;EAS_AF=0.0308;AMR_AF=0.111;AFR_AF=0.267;EUR_AF=0.1461;SAS_AF=0.1145;AA=A|||;VT=SNP
6	30424200	rs2516678	G	C	100	PASS	AC=3394;AF=0.677716;AN=5008;NS=2504;DP=13932;EAS_AF=0.7927;AMR_AF=0.6167;AFR_AF=0.6543;EUR_AF=0.6113;SAS_AF=0.7025;AA=g|||;VT=SNP
6	30424237	rs2524186	C	A	100	PASS	AC=2681;AF=0.535343;AN=5008;NS=2504;DP=13557;EAS_AF=0.7669;AMR_AF=0.5058;AFR_AF=0.388;EUR_AF=0.4652;SAS_AF=0.589;AA=C|||;VT=SNP
6	30424394	rs2524185	A	G	100	PASS	AC=3394;AF=0.677716;AN=5008;NS=2504;DP=13292;EAS_AF=0.7927;AMR_AF=0.6167;AFR_AF=0.6543;EUR_AF=0.6113;SAS_AF=0.7025;AA=a|||;VT=SNP
6	30424623	rs2516677	A	C	100	PASS	AC=2680;AF=0.535144;AN=5008;NS=2504;DP=16721;EAS_AF=0.7669;AMR_AF=0.5058;AFR_AF=0.3873;EUR_AF=0.4652;SAS_AF=0.589;AA=A|||;VT=SNP
6	30424676	rs9501329	T	C	100	PASS	AC=713;AF=0.142372;AN=5008;NS=2504;DP=17114;EAS_AF=0.0248;AMR_AF=0.111;AFR_AF=0.267;EUR_AF=0.1461;SAS_AF=0.1135;AA=t|||;VT=SNP
6	30424927	rs6924512	T	C	100	PASS	AC=712;AF=0.142173;AN=5008;NS=2504;DP=17339;EAS_AF=0.0248;AMR_AF=0.111;AFR_AF=0.2663;EUR_AF=0.1461;SAS_AF=0.1135;AA=t|||;VT=SNP
6	30424949	rs6902129	G	A	100	PASS	AC=712;AF=0.142173;AN=5008;NS=2504;DP=18100;EAS_AF=0.0248;AMR_AF=0.111;AFR_AF=0.2663;EUR_AF=0.1461;SAS_AF=0.1135;AA=A|||;VT=SNP
6	30425157	rs2187975	G	A	100	PASS	AC=2202;AF=0.439696;AN=5008;NS=2504;DP=20089;EAS_AF=0.6617;AMR_AF=0.4625;AFR_AF=0.1944;EUR_AF=0.4384;SAS_AF=0.5276;AA=G|||;VT=SNP
6	30425276	rs6902400	C	T	100	PASS	AC=1126;AF=0.22484;AN=5008;NS=2504;DP=17440;EAS_AF=0.13;AMR_AF=0.1398;AFR_AF=0.4304;EUR_AF=0.1571;SAS_AF=0.1748;AA=T|||;VT=SNP
6	30425337	rs2187974	C	T	100	PASS	AC=2691;AF=0.53734;AN=5008;NS=2504;DP=18549;EAS_AF=0.7679;AMR_AF=0.5101;AFR_AF=0.388;EUR_AF=0.4712;SAS_AF=0.589;AA=C|||;VT=SNP
6	30425359	rs6902914	G	A	100	PASS	AC=713;AF=0.142372;AN=5008;NS=2504;DP=18873;EAS_AF=0.0248;AMR_AF=0.1124;AFR_AF=0.2663;EUR_AF=0.1461;SAS_AF=0.1135;AA=G|||;VT=SNP
6	30425369	rs61152365	T	A	100	PASS	AC=449;AF=0.0896565;AN=5008;NS=2504;DP=19094;EAS_AF=0.1052;AMR_AF=0.0432;AFR_AF=0.1732;EUR_AF=0.0239;SAS_AF=0.0613;AA=T|||;VT=SNP
6	30425455	rs9501474	C	T	100	PASS	AC=712;AF=0.142173;AN=5008;NS=2504;DP=20463;EAS_AF=0.0248;AMR_AF=0.111;AFR_AF=0.2663;EUR_AF=0.1461;SAS_AF=0.1135;AA=T|||;VT=SNP
6	30425695	rs2524183	A	T	100	PASS	AC=3392;AF=0.677316;AN=5008;NS=2504;DP=19103;EAS_AF=0.7917;AMR_AF=0.6167;AFR_AF=0.6536;EUR_AF=0.6113;SAS_AF=0.7025;AA=T|||;VT=SNP
6	30425943	rs2524182	T	A	100	PASS	AC=2681;AF=0.535343;AN=5008;NS=2504;DP=19810;EAS_AF=0.7669;AMR_AF=0.5058;AFR_AF=0.3873;EUR_AF=0.4652;SAS_AF=0.59;AA=T|||;VT=SNP
6	30426078	rs9295893	T	G	100	PASS	AC=712;AF=0.142173;AN=5008;NS=2504;DP=18478;EAS_AF=0.0248;AMR_AF=0.111;AFR_AF=0.2663;EUR_AF=0.1461;SAS_AF=0.1135;AA=T|||;VT=SNP
6	30426125	rs9295894	A	G	100	PASS	AC=712;AF=0.142173;AN=5008;NS=2504;DP=19182;EAS_AF=0.0248;AMR_AF=0.111;AFR_AF=0.2663;EUR_AF=0.1461;SAS_AF=0.1135;AA=A|||;VT=SNP
6	30426130	rs2524180	C	T	100	PASS	AC=3391;AF=0.677117;AN=5008;NS=2504;DP=19202;EAS_AF=0.7917;AMR_AF=0.6167;AFR_AF=0.6543;EUR_AF=0.6093;SAS_AF=0.7025;AA=T|||;VT=SNP
6	30426152	rs2524179	T	C	100	PASS	AC=2679;AF=0.534944;AN=5008;NS=2504;DP=19033;EAS_AF=0.7669;AMR_AF=0.5058;AFR_AF=0.3865;EUR_AF=0.4652;SAS_AF=0.589;AA=T|||;VT=SNP
6	30426396	rs34708826	G	A	100	PASS	AC=709;AF=0.141573;AN=5008;NS=2504;DP=19753;EAS_AF=0.0248;AMR_AF=0.111;AFR_AF=0.2655;EUR_AF=0.1451;SAS_AF=0.1125;AA=G|||;VT=SNP
6	30426406	rs34960122	A	T	100	PASS	AC=709;AF=0.141573;AN=5008;NS=2504;DP=19826;EAS_AF=0.0248;AMR_AF=0.111;AFR_AF=0.2655;EUR_AF=0.1451;SAS_AF=0.1125;AA=A|||;VT=SNP
6	30426433	rs11756630	A	T	100	PASS	AC=1188;AF=0.23722;AN=5008;NS=2504;DP=20082;EAS_AF=0.13;AMR_AF=0.1542;AFR_AF=0.4584;EUR_AF=0.172;SAS_AF=0.1748;AA=T|||;VT=SNP
6	30426481	rs34552114	T	C	100	PASS	AC=712;AF=0.142173;AN=5008;NS=2504;DP=18729;EAS_AF=0.0248;AMR_AF=0.111;AFR_AF=0.2663;EUR_AF=0.1461;SAS_AF=0.1135;AA=T|||;VT=SNP
6	30426550	rs34186179	C	T	100	PASS	AC=714;AF=0.142572;AN=5008;NS=2504;DP=17992;EAS_AF=0.0248;AMR_AF=0.111;AFR_AF=0.2663;EUR_AF=0.1481;SAS_AF=0.1135;AA=C|||;VT=SNP
6	30426551	rs2524178	G	T	100	PASS	AC=2202;AF=0.439696;AN=5008;NS=2504;DP=18021;EAS_AF=0.6617;AMR_AF=0.4625;AFR_AF=0.1944;EUR_AF=0.4384;SAS_AF=0.5276;AA=A|||;VT=SNP
6	30426606	rs36093514	G	A	100	PASS	AC=712;AF=0.142173;AN=5008;NS=2504;DP=19005;EAS_AF=0.0248;AMR_AF=0.111;AFR_AF=0.2663;EUR_AF=0.1461;SAS_AF=0.1135;AA=G|||;VT=SNP
6	30426663	rs2516674	G	C	100	PASS	AC=2204;AF=0.440096;AN=5008;NS=2504;DP=18867;EAS_AF=0.6637;AMR_AF=0.4625;AFR_AF=0.1944;EUR_AF=0.4384;SAS_AF=0.5276;AA=G|||;VT=SNP
6	30426765	rs11752542	C	T	100	PASS	AC=1190;AF=0.23762;AN=5008;NS=2504;DP=18570;EAS_AF=0.13;AMR_AF=0.1542;AFR_AF=0.4592;EUR_AF=0.173;SAS_AF=0.1748;AA=T|||;VT=SNP
6	30426832	rs36034295	G	A	100	PASS	AC=711;AF=0.141973;AN=5008;NS=2504;DP=17347;EAS_AF=0.0248;AMR_AF=0.111;AFR_AF=0.2655;EUR_AF=0.1461;SAS_AF=0.1135;AA=G|||;VT=SNP
6	30426846	rs35698032	G	T	100	PASS	AC=711;AF=0.141973;AN=5008;NS=2504;DP=17195;EAS_AF=0.0248;AMR_AF=0.111;AFR_AF=0.2655;EUR_AF=0.1461;SAS_AF=0.1135;AA=G|||;VT=SNP
6	30427197	rs9501332	T	C	100	PASS	AC=1190;AF=0.23762;AN=5008;NS=2504;DP=17865;EAS_AF=0.13;AMR_AF=0.1542;AFR_AF=0.4592;EUR_AF=0.173;SAS_AF=0.1748;AA=t|||;VT=SNP
6	30427224	rs73427041	T	G	100	PASS	AC=477;AF=0.0952476;AN=5008;NS=2504;DP=16217;EAS_AF=0.1052;AMR_AF=0.0432;AFR_AF=0.1921;EUR_AF=0.0268;SAS_AF=0.0613;AA=t|||;VT=SNP
6	30427293	rs2524176	G	A	100	PASS	AC=3396;AF=0.678115;AN=5008;NS=2504;DP=17050;EAS_AF=0.7956;AMR_AF=0.6167;AFR_AF=0.6536;EUR_AF=0.6113;SAS_AF=0.7025;AA=A|||;VT=SNP
6	30427413	rs2524175	A	G	100	PASS	AC=3395;AF=0.677915;AN=5008;NS=2504;DP=16979;EAS_AF=0.7946;AMR_AF=0.6167;AFR_AF=0.6536;EUR_AF=0.6113;SAS_AF=0.7025;AA=a|||;VT=SNP
6	30427479	rs9501335	G	A	100	PASS	AC=713;AF=0.142372;AN=5008;NS=2504;DP=18025;EAS_AF=0.0248;AMR_AF=0.111;AFR_AF=0.267;EUR_AF=0.1461;SAS_AF=0.1135;AA=G|||;VT=SNP
6	30427482	rs915666	T	C	100	PASS	AC=2205;AF=0.440296;AN=5008;NS=2504;DP=18038;EAS_AF=0.6647;AMR_AF=0.4625;AFR_AF=0.1944;EUR_AF=0.4384;SAS_AF=0.5276;AA=T|||;VT=SNP
6	30427510	rs9501336	G	A	100	PASS	AC=712;AF=0.142173;AN=5008;NS=2504;DP=18061;EAS_AF=0.0248;AMR_AF=0.111;AFR_AF=0.2663;EUR_AF=0.1461;SAS_AF=0.1135;AA=G|||;VT=SNP
6	30427710	rs2078677	G	A	100	PASS	AC=1192;AF=0.238019;AN=5008;NS=2504;DP=18002;EAS_AF=0.131;AMR_AF=0.1542;AFR_AF=0.4592;EUR_AF=0.173;SAS_AF=0.1759;AA=A|||;VT=SNP
6	30428057	rs9461610	A	G	100	PASS	AC=1161;AF=0.231829;AN=5008;NS=2504;DP=19296;EAS_AF=0.131;AMR_AF=0.1542;AFR_AF=0.4395;EUR_AF=0.17;SAS_AF=0.1738;AA=a|||;VT=SNP
6	30428227	rs9461611	A	G	100	PASS	AC=712;AF=0.142173;AN=5008;NS=2504;DP=21005;EAS_AF=0.0248;AMR_AF=0.111;AFR_AF=0.2663;EUR_AF=0.1461;SAS_AF=0.1135;AA=A|||;VT=SNP
6	30428351	rs2077573	A	G	100	PASS	AC=1179;AF=0.235423;AN=5008;NS=2504;DP=20386;EAS_AF=0.131;AMR_AF=0.1556;AFR_AF=0.4516;EUR_AF=0.17;SAS_AF=0.1748;AA=a|||;VT=SNP
6	30428385	rs2077572	T	C	100	PASS	AC=1162;AF=0.232029;AN=5008;NS=2504;DP=19925;EAS_AF=0.13;AMR_AF=0.1542;AFR_AF=0.4395;EUR_AF=0.17;SAS_AF=0.1759;AA=T|||;VT=SNP
6	30428414	rs2077571	A	G	100	PASS	AC=194;AF=0.038738;AN=5008;NS=2504;DP=20053;EAS_AF=0.0456;AMR_AF=0.0331;AFR_AF=0.0635;EUR_AF=0.0219;SAS_AF=0.0194;AA=A|||;VT=SNP
6	30428436	rs2077314	A	C	100	PASS	AC=3371;AF=0.673123;AN=5008;NS=2504;DP=19623;EAS_AF=0.8839;AMR_AF=0.7233;AFR_AF=0.5053;EUR_AF=0.6521;SAS_AF=0.6687;AA=A|||;VT=SNP
6	30428466	rs10947078	T	C	100	PASS	AC=1190;AF=0.23762;AN=5008;NS=2504;DP=19298;EAS_AF=0.13;AMR_AF=0.1542;AFR_AF=0.4592;EUR_AF=0.173;SAS_AF=0.1748;AA=t|||;VT=SNP
6	30428800	rs34090585	T	G	100	PASS	AC=1192;AF=0.238019;AN=5008;NS=2504;DP=18895;EAS_AF=0.131;AMR_AF=0.1556;AFR_AF=0.4592;EUR_AF=0.173;SAS_AF=0.1748;AA=t|||;VT=SNP
6	30428876	rs11963959	C	G	100	PASS	AC=712;AF=0.142173;AN=5008;NS=2504;DP=18163;EAS_AF=0.0248;AMR_AF=0.111;AFR_AF=0.2663;EUR_AF=0.1461;SAS_AF=0.1135;AA=C|||;VT=SNP
6	30428923	rs11968857	A	G	100	PASS	AC=713;AF=0.142372;AN=5008;NS=2504;DP=19492;EAS_AF=0.0248;AMR_AF=0.111;AFR_AF=0.2663;EUR_AF=0.1461;SAS_AF=0.1145;AA=a|||;VT=SNP
6	30428933	rs11966607	T	C	100	PASS	AC=713;AF=0.142372;AN=5008;NS=2504;DP=20099;EAS_AF=0.0258;AMR_AF=0.111;AFR_AF=0.2663;EUR_AF=0.1461;SAS_AF=0.1135;AA=T|||;VT=SNP
6	30428941	rs11968858	A	G	100	PASS	AC=1191;AF=0.237819;AN=5008;NS=2504;DP=20202;EAS_AF=0.131;AMR_AF=0.1542;AFR_AF=0.4592;EUR_AF=0.173;SAS_AF=0.1748;AA=a|||;VT=SNP
6	30429033	rs11966619	T	G	100	PASS	AC=713;AF=0.142372;AN=5008;NS=2504;DP=21981;EAS_AF=0.0258;AMR_AF=0.111;AFR_AF=0.2663;EUR_AF=0.1461;SAS_AF=0.1135;AA=t|||;VT=SNP
6	30429330	rs34521355	T	G	100	PASS	AC=465;AF=0.0928514;AN=5008;NS=2504;DP=21818;EAS_AF=0.0952;AMR_AF=0.1758;AFR_AF=0.0098;EUR_AF=0.1571;SAS_AF=0.0777;AA=T|||;VT=SNP
6	30429355	rs34039931	A	G	100	PASS	AC=465;AF=0.0928514;AN=5008;NS=2504;DP=22681;EAS_AF=0.0952;AMR_AF=0.1758;AFR_AF=0.0098;EUR_AF=0.1571;SAS_AF=0.0777;AA=A|||;VT=SNP
6	30429383	rs2021368	T	C	100	PASS	AC=3450;AF=0.688898;AN=5008;NS=2504;DP=22986;EAS_AF=0.8006;AMR_AF=0.7651;AFR_AF=0.5598;EUR_AF=0.7416;SAS_AF=0.6401;AA=T|||;VT=SNP
6	30429440	rs1833080	A	G	100	PASS	AC=3575;AF=0.713858;AN=5008;NS=2504;DP=22070;EAS_AF=0.8056;AMR_AF=0.781;AFR_AF=0.5696;EUR_AF=0.7584;SAS_AF=0.7209;AA=a|||;VT=SNP
6	30430482	rs2516676	G	C	100	PASS	AC=4432;AF=0.884984;AN=5008;NS=2504;DP=20902;EAS_AF=0.9474;AMR_AF=0.8631;AFR_AF=0.8396;EUR_AF=0.8519;SAS_AF=0.9315;AA=g|||;VT=SNP
6	30430520	rs2516675	T	C	100	PASS	AC=3448;AF=0.688498;AN=5008;NS=2504;DP=21180;EAS_AF=0.8006;AMR_AF=0.7637;AFR_AF=0.5598;EUR_AF=0.7416;SAS_AF=0.6391;AA=T|||;VT=SNP
6	30430875	rs35792611	C	G	100	PASS	AC=682;AF=0.136182;AN=5008;NS=2504;DP=20447;EAS_AF=0.0248;AMR_AF=0.1009;AFR_AF=0.2572;EUR_AF=0.1352;SAS_AF=0.1135;AA=C|||;VT=SNP
6	30431579	rs59168158	C	T	100	PASS	AC=194;AF=0.038738;AN=5008;NS=2504;DP=14840;EAS_AF=0.0466;AMR_AF=0.0303;AFR_AF=0.0628;EUR_AF=0.0219;SAS_AF=0.0215;AA=C|||;VT=SNP
6	30431693	rs59865400	A	G	100	PASS	AC=194;AF=0.038738;AN=5008;NS=2504;DP=15167;EAS_AF=0.0466;AMR_AF=0.0303;AFR_AF=0.0628;EUR_AF=0.0219;SAS_AF=0.0215;AA=A|||;VT=SNP
6	30432202	rs2040449	C	T	100	PASS	AC=504;AF=0.100639;AN=5008;NS=2504;DP=13158;EAS_AF=0.0734;AMR_AF=0.1614;AFR_AF=0.0083;EUR_AF=0.169;SAS_AF=0.1401;AA=C|||;VT=SNP
6	30432308	rs2245507	G	A	100	PASS	AC=2863;AF=0.571685;AN=5008;NS=2504;DP=12900;EAS_AF=0.7014;AMR_AF=0.5778;AFR_AF=0.4682;EUR_AF=0.5835;SAS_AF=0.5613;AA=A|||;VT=SNP
6	30432402	rs34124993	G	T	100	PASS	AC=650;AF=0.129792;AN=5008;NS=2504;DP=15237;EAS_AF=0.1161;AMR_AF=0.1988;AFR_AF=0.1089;EUR_AF=0.172;SAS_AF=0.0798;AA=G|||;VT=SNP
6	30432455	rs2245514	C	G	100	PASS	AC=4055;AF=0.809704;AN=5008;NS=2504;DP=15080;EAS_AF=0.9097;AMR_AF=0.8242;AFR_AF=0.764;EUR_AF=0.7863;SAS_AF=0.7822;AA=G|||;VT=SNP
6	30432785	rs9468781	A	G	100	PASS	AC=688;AF=0.13738;AN=5008;NS=2504;DP=19145;EAS_AF=0.0248;AMR_AF=0.1052;AFR_AF=0.2587;EUR_AF=0.1362;SAS_AF=0.1135;AA=A|||;VT=SNP
6	30432844	rs2524173	A	G	100	PASS	AC=4055;AF=0.809704;AN=5008;NS=2504;DP=19962;EAS_AF=0.9097;AMR_AF=0.8242;AFR_AF=0.764;EUR_AF=0.7863;SAS_AF=0.7822;AA=a|||;VT=SNP
6	30432988	rs113470006	C	T	100	PASS	AC=194;AF=0.038738;AN=5008;NS=2504;DP=19215;EAS_AF=0.0466;AMR_AF=0.0303;AFR_AF=0.0628;EUR_AF=0.0219;SAS_AF=0.0215;AA=C|||;VT=SNP
6	30434448	rs7761083	A	G	100	PASS	AC=2309;AF=0.461062;AN=5008;NS=2504;DP=14783;EAS_AF=0.5903;AMR_AF=0.3862;AFR_AF=0.3828;EUR_AF=0.4304;SAS_AF=0.5184;AA=G|||;VT=SNP
6	30434471	rs7761210	C	T	100	PASS	AC=2187;AF=0.436701;AN=5008;NS=2504;DP=15350;EAS_AF=0.5843;AMR_AF=0.3703;AFR_AF=0.3737;EUR_AF=0.4135;SAS_AF=0.4407;AA=C|||;VT=SNP
6	30434566	rs7764934	A	G	100	PASS	AC=2240;AF=0.447284;AN=5008;NS=2504;DP=16505;EAS_AF=0.5724;AMR_AF=0.3775;AFR_AF=0.3828;EUR_AF=0.4056;SAS_AF=0.498;AA=G|||;VT=SNP
6	30434900	rs7747873	T	C	100	PASS	AC=2243;AF=0.447883;AN=5008;NS=2504;DP=15171;EAS_AF=0.5754;AMR_AF=0.3761;AFR_AF=0.382;EUR_AF=0.4056;SAS_AF=0.5;AA=C|||;VT=SNP
6	30435288	rs6930977	A	G	100	PASS	AC=584;AF=0.116613;AN=5008;NS=2504;DP=20071;EAS_AF=0.0962;AMR_AF=0.1902;AFR_AF=0.09;EUR_AF=0.159;SAS_AF=0.0777;AA=A|||;VT=SNP
6	30435801	rs2516669	C	T	100	PASS	AC=4056;AF=0.809904;AN=5008;NS=2504;DP=13879;EAS_AF=0.9097;AMR_AF=0.8242;AFR_AF=0.764;EUR_AF=0.7853;SAS_AF=0.7843;AA=T|||;VT=SNP
6	30435930	rs12214645	A	G	100	PASS	AC=584;AF=0.116613;AN=5008;NS=2504;DP=11382;EAS_AF=0.0962;AMR_AF=0.1902;AFR_AF=0.09;EUR_AF=0.159;SAS_AF=0.0777;AA=A|||;VT=SNP
6	30436380	rs3130246	A	G	100	PASS	AC=1636;AF=0.326677;AN=5008;NS=2504;DP=6485;EAS_AF=0.2976;AMR_AF=0.4179;AFR_AF=0.3162;EUR_AF=0.3608;SAS_AF=0.271;AA=A|||;VT=SNP
6	30436681	rs12174870	G	A	100	PASS	AC=2117;AF=0.422724;AN=5008;NS=2504;DP=15990;EAS_AF=0.5675;AMR_AF=0.3602;AFR_AF=0.3722;EUR_AF=0.3887;SAS_AF=0.4213;AA=G|||;VT=SNP
6	30436780	rs12176594	A	T	100	PASS	AC=767;AF=0.153155;AN=5008;NS=2504;DP=18541;EAS_AF=0.4236;AMR_AF=0.0548;AFR_AF=0.0045;EUR_AF=0.0815;SAS_AF=0.2188;AA=A|||;VT=SNP
6	30436976	rs17189001	T	G	100	PASS	AC=650;AF=0.129792;AN=5008;NS=2504;DP=22428;EAS_AF=0.1161;AMR_AF=0.1988;AFR_AF=0.1089;EUR_AF=0.172;SAS_AF=0.0798;AA=T|||;VT=SNP
6	30438226	rs9295895	T	C	100	PASS	AC=1459;AF=0.291334;AN=5008;NS=2504;DP=21176;EAS_AF=0.4514;AMR_AF=0.1571;AFR_AF=0.2617;EUR_AF=0.2157;SAS_AF=0.3395;AA=T|||;VT=SNP
6	30438556	rs9461612	G	A	100	PASS	AC=680;AF=0.135783;AN=5008;NS=2504;DP=18047;EAS_AF=0.0248;AMR_AF=0.1023;AFR_AF=0.2564;EUR_AF=0.1342;SAS_AF=0.1125;AA=G|||;VT=SNP
6	30439606	rs13202930	A	G	100	PASS	AC=2145;AF=0.428315;AN=5008;NS=2504;DP=18905;EAS_AF=0.5675;AMR_AF=0.3703;AFR_AF=0.3797;EUR_AF=0.4006;SAS_AF=0.4202;AA=G|||;VT=SNP
6	30440193	rs560376314	T	C	100	PASS	AC=2111;AF=0.421526;AN=5008;NS=2504;DP=14210;EAS_AF=0.5675;AMR_AF=0.3559;AFR_AF=0.3707;EUR_AF=0.3877;SAS_AF=0.4213;AA=T|||;VT=SNP
6	30440248	rs528609413	A	G	100	PASS	AC=2146;AF=0.428514;AN=5008;NS=2504;DP=16824;EAS_AF=0.5675;AMR_AF=0.3703;AFR_AF=0.3797;EUR_AF=0.4006;SAS_AF=0.4213;AA=G|||;VT=SNP
6	30440294	rs568404870	C	T	100	PASS	AC=2111;AF=0.421526;AN=5008;NS=2504;DP=17104;EAS_AF=0.5675;AMR_AF=0.3559;AFR_AF=0.3707;EUR_AF=0.3877;SAS_AF=0.4213;AA=C|||;VT=SNP
6	30440534	rs13220360	T	G	100	PASS	AC=652;AF=0.130192;AN=5008;NS=2504;DP=17228;EAS_AF=0.1161;AMR_AF=0.2003;AFR_AF=0.1089;EUR_AF=0.173;SAS_AF=0.0798;AA=T|||;VT=SNP
6	30440548	rs9391763	C	T	100	PASS	AC=2145;AF=0.428315;AN=5008;NS=2504;DP=18394;EAS_AF=0.5675;AMR_AF=0.3689;AFR_AF=0.3797;EUR_AF=0.4006;SAS_AF=0.4213;AA=G|||;VT=SNP
6	30441193	rs77072171	A	G	100	PASS	AC=767;AF=0.153155;AN=5008;NS=2504;DP=20054;EAS_AF=0.4236;AMR_AF=0.0548;AFR_AF=0.0045;EUR_AF=0.0815;SAS_AF=0.2188;AA=A|||;VT=SNP
6	30441204	rs2516667	A	G	100	PASS	AC=4047;AF=0.808107;AN=5008;NS=2504;DP=20183;EAS_AF=0.9097;AMR_AF=0.8199;AFR_AF=0.7617;EUR_AF=0.7843;SAS_AF=0.7822;AA=G|||;VT=SNP
6	30441652	rs2263297	C	T	100	PASS	AC=503;AF=0.100439;AN=5008;NS=2504;DP=16544;EAS_AF=0.0744;AMR_AF=0.1614;AFR_AF=0.0076;EUR_AF=0.168;SAS_AF=0.1401;AA=C|||;VT=SNP
6	30441769	rs6929424	A	G	100	PASS	AC=2146;AF=0.428514;AN=5008;NS=2504;DP=17115;EAS_AF=0.5675;AMR_AF=0.3703;AFR_AF=0.3797;EUR_AF=0.4006;SAS_AF=0.4213;AA=a|||;VT=SNP
6	30441856	rs113331384	G	A	100	PASS	AC=187;AF=0.0373403;AN=5008;NS=2504;DP=15728;EAS_AF=0.0476;AMR_AF=0.0303;AFR_AF=0.0522;EUR_AF=0.0278;SAS_AF=0.0215;AA=G|||;VT=SNP
6	30443107	rs572148089	G	A	100	PASS	AC=1334;AF=0.266374;AN=5008;NS=2504;DP=11176;EAS_AF=0.2312;AMR_AF=0.4078;AFR_AF=0.1884;EUR_AF=0.3529;SAS_AF=0.2188;AA=-|||;VT=SNP
6	30443329	rs9404933	A	C	100	PASS	AC=767;AF=0.153155;AN=5008;NS=2504;DP=18326;EAS_AF=0.4236;AMR_AF=0.0548;AFR_AF=0.0045;EUR_AF=0.0815;SAS_AF=0.2188;AA=-|||;VT=SNP
6	30444117	rs78311904	G	A	100	PASS	AC=769;AF=0.153554;AN=5008;NS=2504;DP=16503;EAS_AF=0.4236;AMR_AF=0.0548;AFR_AF=0.0061;EUR_AF=0.0815;SAS_AF=0.2188;AA=G|||;VT=SNP
6	30444244	rs113563102	A	G	100	PASS	AC=195;AF=0.0389377;AN=5008;NS=2504;DP=17455;EAS_AF=0.0476;AMR_AF=0.0303;AFR_AF=0.0628;EUR_AF=0.0219;SAS_AF=0.0215;AA=A|||;VT=SNP
6	30444251	rs146999639	T	A	100	PASS	AC=141;AF=0.028155;AN=5008;NS=2504;DP=17728;EAS_AF=0.0139;AMR_AF=0.0144;AFR_AF=0.0696;EUR_AF=0.0159;SAS_AF=0.0092;AA=T|||;VT=SNP
6	30444357	rs2844726	C	T	100	PASS	AC=1333;AF=0.266174;AN=5008;NS=2504;DP=18626;EAS_AF=0.2302;AMR_AF=0.4078;AFR_AF=0.1884;EUR_AF=0.3529;SAS_AF=0.2188;AA=C|||;VT=SNP
6	30444367	rs10080488	C	A	100	PASS	AC=2111;AF=0.421526;AN=5008;NS=2504;DP=18454;EAS_AF=0.5675;AMR_AF=0.3559;AFR_AF=0.3707;EUR_AF=0.3877;SAS_AF=0.4213;AA=C|||;VT=SNP
6	30445476	rs547402090	G	A	100	PASS	AC=769;AF=0.153554;AN=5008;NS=2504;DP=19440;EAS_AF=0.4236;AMR_AF=0.0562;AFR_AF=0.0045;EUR_AF=0.0815;SAS_AF=0.2198;AA=G|||;VT=SNP
6	30445528	rs2157604	G	C	100	PASS	AC=503;AF=0.100439;AN=5008;NS=2504;DP=19472;EAS_AF=0.0744;AMR_AF=0.1614;AFR_AF=0.0076;EUR_AF=0.168;SAS_AF=0.1401;AA=G|||;VT=SNP
6	30446004	rs7769823	A	G	100	PASS	AC=2112;AF=0.421725;AN=5008;NS=2504;DP=18036;EAS_AF=0.5675;AMR_AF=0.3573;AFR_AF=0.3707;EUR_AF=0.3877;SAS_AF=0.4213;AA=A|||;VT=SNP
6	30446019	rs113951348	G	A	100	PASS	AC=195;AF=0.0389377;AN=5008;NS=2504;DP=17578;EAS_AF=0.0476;AMR_AF=0.0303;AFR_AF=0.0628;EUR_AF=0.0219;SAS_AF=0.0215;AA=G|||;VT=SNP
6	30446055	rs9295897	G	A	100	PASS	AC=2111;AF=0.421526;AN=5008;NS=2504;DP=17096;EAS_AF=0.5675;AMR_AF=0.3559;AFR_AF=0.3707;EUR_AF=0.3877;SAS_AF=0.4213;AA=G|||;VT=SNP
6	30446871	rs74223639	T	C	100	PASS	AC=767;AF=0.153155;AN=5008;NS=2504;DP=20988;EAS_AF=0.4236;AMR_AF=0.0548;AFR_AF=0.0045;EUR_AF=0.0815;SAS_AF=0.2188;AA=T|||;VT=SNP
6	30446963	rs7775268	A	G	100	PASS	AC=2146;AF=0.428514;AN=5008;NS=2504;DP=23060;EAS_AF=0.5675;AMR_AF=0.3703;AFR_AF=0.3797;EUR_AF=0.4006;SAS_AF=0.4213;AA=G|||;VT=SNP
6	30447353	rs6941668	A	G	100	PASS	AC=638;AF=0.127396;AN=5008;NS=2504;DP=15857;EAS_AF=0.1171;AMR_AF=0.2017;AFR_AF=0.0968;EUR_AF=0.173;SAS_AF=0.0798;AA=T|||;VT=SNP
6	30448668	rs6909620	A	C	100	PASS	AC=1447;AF=0.288938;AN=5008;NS=2504;DP=18126;EAS_AF=0.4484;AMR_AF=0.1556;AFR_AF=0.2617;EUR_AF=0.2147;SAS_AF=0.3323;AA=A|||;VT=SNP
6	30449046	rs9295898	C	T	100	PASS	AC=2112;AF=0.421725;AN=5008;NS=2504;DP=12874;EAS_AF=0.5685;AMR_AF=0.3559;AFR_AF=0.3707;EUR_AF=0.3877;SAS_AF=0.4213;AA=C|||;VT=SNP
6	30449244	rs2021720	C	G	100	PASS	AC=2112;AF=0.421725;AN=5008;NS=2504;DP=16728;EAS_AF=0.5685;AMR_AF=0.3559;AFR_AF=0.3707;EUR_AF=0.3877;SAS_AF=0.4213;AA=C|||;VT=SNP
6	30449482	rs2021719	G	A	100	PASS	AC=2014;AF=0.402157;AN=5008;NS=2504;DP=14337;EAS_AF=0.5685;AMR_AF=0.3458;AFR_AF=0.3018;EUR_AF=0.3877;SAS_AF=0.4213;AA=G|||;VT=SNP
6	30450726	rs6921669	A	G	100	PASS	AC=2146;AF=0.428514;AN=5008;NS=2504;DP=14854;EAS_AF=0.5675;AMR_AF=0.3703;AFR_AF=0.3797;EUR_AF=0.4006;SAS_AF=0.4213;AA=a|||;VT=SNP
6	30451904	rs3094694	T	C	100	PASS	AC=691;AF=0.137979;AN=5008;NS=2504;DP=13866;EAS_AF=0.1379;AMR_AF=0.2205;AFR_AF=0.1225;EUR_AF=0.169;SAS_AF=0.0685;AA=T|||;VT=SNP
6	30452034	rs9468783	T	A	100	PASS	AC=680;AF=0.135783;AN=5008;NS=2504;DP=14787;EAS_AF=0.0248;AMR_AF=0.1009;AFR_AF=0.2572;EUR_AF=0.1332;SAS_AF=0.1135;AA=T|||;VT=SNP
6	30452489	rs73429069	G	A	100	PASS	AC=193;AF=0.0385383;AN=5008;NS=2504;DP=18751;EAS_AF=0.0466;AMR_AF=0.0303;AFR_AF=0.062;EUR_AF=0.0219;SAS_AF=0.0215;AA=G|||;VT=SNP
6	30452740	rs4711220	A	G	100	PASS	AC=2111;AF=0.421526;AN=5008;NS=2504;DP=10643;EAS_AF=0.5675;AMR_AF=0.3559;AFR_AF=0.3707;EUR_AF=0.3877;SAS_AF=0.4213;AA=A|||;VT=SNP
6	30452962	rs9394007	T	G	100	PASS	AC=2116;AF=0.422524;AN=5008;NS=2504;DP=7794;EAS_AF=0.5724;AMR_AF=0.3559;AFR_AF=0.3707;EUR_AF=0.3877;SAS_AF=0.4213;AA=t|||;VT=SNP
6	30453329	rs12214298	C	G	100	PASS	AC=657;AF=0.13119;AN=5008;NS=2504;DP=12059;EAS_AF=0.12;AMR_AF=0.2017;AFR_AF=0.1089;EUR_AF=0.173;SAS_AF=0.0798;AA=C|||;VT=SNP
6	30453713	rs16897572	C	T	100	PASS	AC=767;AF=0.153155;AN=5008;NS=2504;DP=22028;EAS_AF=0.4196;AMR_AF=0.0548;AFR_AF=0.0053;EUR_AF=0.0805;SAS_AF=0.2229;AA=C|||;VT=SNP
6	30453789	rs2105960	A	C	100	PASS	AC=2118;AF=0.422923;AN=5008;NS=2504;DP=22557;EAS_AF=0.5685;AMR_AF=0.3573;AFR_AF=0.3737;EUR_AF=0.3887;SAS_AF=0.4213;AA=A|||;VT=SNP
6	30454076	rs2157605	T	C	100	PASS	AC=879;AF=0.175519;AN=5008;NS=2504;DP=23983;EAS_AF=0.1815;AMR_AF=0.2046;AFR_AF=0.1974;EUR_AF=0.175;SAS_AF=0.1196;AA=T|||;VT=SNP
6	30454725	rs17875358	C	A	100	PASS	AC=695;AF=0.138778;AN=5008;NS=2504;DP=19509;EAS_AF=0.3105;AMR_AF=0.0706;AFR_AF=0.0121;EUR_AF=0.0954;SAS_AF=0.226;AA=A|||;VT=SNP
6	30455166	rs2078675	T	C	100	PASS	AC=1626;AF=0.324681;AN=5008;NS=2504;DP=11596;EAS_AF=0.5784;AMR_AF=0.2781;AFR_AF=0.1861;EUR_AF=0.2664;SAS_AF=0.3436;AA=T|||;VT=SNP
6	30455203	rs17875359	G	A	100	PASS	AC=348;AF=0.0694888;AN=5008;NS=2504;DP=13144;EAS_AF=0.0992;AMR_AF=0.1081;AFR_AF=0.0272;EUR_AF=0.0855;SAS_AF=0.0521;AA=G|||;VT=SNP
6	30455294	rs12207974	C	G	100	PASS	AC=1690;AF=0.33746;AN=5008;NS=2504;DP=13158;EAS_AF=0.5853;AMR_AF=0.2911;AFR_AF=0.2239;EUR_AF=0.2664;SAS_AF=0.3415;AA=G|||;VT=SNP
6	30455321	rs17875360	T	C	100	PASS	AC=894;AF=0.178514;AN=5008;NS=2504;DP=13554;EAS_AF=0.3304;AMR_AF=0.0965;AFR_AF=0.1097;EUR_AF=0.1014;SAS_AF=0.2526;AA=T|||;VT=SNP
6	30455886	rs762324	G	A	100	PASS	AC=660;AF=0.131789;AN=5008;NS=2504;DP=18869;EAS_AF=0.2788;AMR_AF=0.0663;AFR_AF=0.0234;EUR_AF=0.0845;SAS_AF=0.2219;AA=G|||;VT=SNP
6	30455920	rs1264459	G	A	100	PASS	AC=4327;AF=0.864018;AN=5008;NS=2504;DP=19815;EAS_AF=0.9484;AMR_AF=0.8285;AFR_AF=0.8011;EUR_AF=0.831;SAS_AF=0.9213;AA=A|||;VT=SNP
6	30456150	rs17875364	A	G	100	PASS	AC=388;AF=0.077476;AN=5008;NS=2504;DP=14181;EAS_AF=0.0258;AMR_AF=0.0548;AFR_AF=0.2042;EUR_AF=0.0358;SAS_AF=0.0184;AA=a|||;VT=SNP
6	30457732	rs1059510	T	C	100	PASS	AC=3630;AF=0.72484;AN=5008;NS=2504;DP=12158;EAS_AF=0.7083;AMR_AF=0.6383;AFR_AF=0.7383;EUR_AF=0.672;SAS_AF=0.8395;AA=C|||;VT=SNP;EX_TARGET
6	30458064	rs1264457	G	A	100	PASS	AC=2576;AF=0.514377;AN=5008;NS=2504;DP=12211;EAS_AF=0.3433;AMR_AF=0.5331;AFR_AF=0.5726;EUR_AF=0.5676;SAS_AF=0.544;AA=G|||;VT=SNP;EX_TARGET
6	30460232	rs17875371	C	T	100	PASS	AC=304;AF=0.0607029;AN=5008;NS=2504;DP=18216;EAS_AF=0.1429;AMR_AF=0.1427;AFR_AF=0.0015;EUR_AF=0.0378;SAS_AF=0.0215;AA=C|||;VT=SNP;EX_TARGET
6	30460942	rs17195376	G	A	100	PASS	AC=169;AF=0.033746;AN=5008;NS=2504;DP=14158;EAS_AF=0.0208;AMR_AF=0.0288;AFR_AF=0.0817;EUR_AF=0.0179;SAS_AF=0.002;AA=G|||;VT=SNP
6	30461085	rs1059655	G	A	100	PASS	AC=3753;AF=0.749401;AN=5008;NS=2504;DP=16295;EAS_AF=0.6994;AMR_AF=0.6196;AFR_AF=0.8389;EUR_AF=0.6879;SAS_AF=0.8354;AA=A|||;VT=SNP
6	30461605	rs9283	G	A	100	PASS	AC=169;AF=0.033746;AN=5008;NS=2504;DP=18406;EAS_AF=0.0208;AMR_AF=0.0288;AFR_AF=0.0817;EUR_AF=0.0179;SAS_AF=0.002;AA=G|||;VT=SNP
6	30462084	rs1264456	A	G	100	PASS	AC=3753;AF=0.749401;AN=5008;NS=2504;DP=21273;EAS_AF=0.7014;AMR_AF=0.6182;AFR_AF=0.8389;EUR_AF=0.6879;SAS_AF=0.8344;AA=G|||;VT=SNP
6	30462381	rs1264455	A	G	100	PASS	AC=3487;AF=0.696286;AN=5008;NS=2504;DP=23422;EAS_AF=0.627;AMR_AF=0.5865;AFR_AF=0.77;EUR_AF=0.672;SAS_AF=0.771;AA=A|||;VT=SNP
6	30463955	rs2534820	A	G	100	PASS	AC=3750;AF=0.748802;AN=5008;NS=2504;DP=17167;EAS_AF=0.6984;AMR_AF=0.6182;AFR_AF=0.8389;EUR_AF=0.6879;SAS_AF=0.8344;AA=G|||;VT=SNP
6	30465039	rs143394296	T	C	100	PASS	AC=178;AF=0.0355431;AN=5008;NS=2504;DP=16781;EAS_AF=0.0208;AMR_AF=0.0288;AFR_AF=0.0877;EUR_AF=0.0189;SAS_AF=0.002;AA=T|||;VT=SNP
6	30465172	rs2844725	T	C	100	PASS	AC=3474;AF=0.69369;AN=5008;NS=2504;DP=17233;EAS_AF=0.621;AMR_AF=0.5865;AFR_AF=0.7685;EUR_AF=0.672;SAS_AF=0.7658;AA=t|||;VT=SNP
6	30465512	rs2508024	T	C	100	PASS	AC=3298;AF=0.658546;AN=5008;NS=2504;DP=18723;EAS_AF=0.6002;AMR_AF=0.5576;AFR_AF=0.6815;EUR_AF=0.6541;SAS_AF=0.7638;AA=T|||;VT=SNP
6	30466714	rs2516659	G	C	100	PASS	AC=3298;AF=0.658546;AN=5008;NS=2504;DP=10727;EAS_AF=0.6002;AMR_AF=0.5576;AFR_AF=0.6815;EUR_AF=0.6541;SAS_AF=0.7638;AA=G|||;VT=SNP
6	30466746	rs149767827	G	A	100	PASS	AC=177;AF=0.0353435;AN=5008;NS=2504;DP=11599;EAS_AF=0.0208;AMR_AF=0.0288;AFR_AF=0.0877;EUR_AF=0.0179;SAS_AF=0.002;AA=G|||;VT=SNP
6	30467067	rs2508023	G	T	100	PASS	AC=3474;AF=0.69369;AN=5008;NS=2504;DP=12730;EAS_AF=0.621;AMR_AF=0.5865;AFR_AF=0.7685;EUR_AF=0.672;SAS_AF=0.7658;AA=G|||;VT=SNP
6	30467120	rs56393452	C	A	100	PASS	AC=3130;AF=0.625;AN=5008;NS=2504;DP=15481;EAS_AF=0.5625;AMR_AF=0.5259;AFR_AF=0.7451;EUR_AF=0.5646;SAS_AF=0.6595;AA=A|||;VT=SNP
6	30467388	rs2508021	C	T	100	PASS	AC=3299;AF=0.658746;AN=5008;NS=2504;DP=15642;EAS_AF=0.6002;AMR_AF=0.5576;AFR_AF=0.6815;EUR_AF=0.6551;SAS_AF=0.7638;AA=C|||;VT=SNP
6	30467946	rs2516665	G	A	100	PASS	AC=3475;AF=0.69389;AN=5008;NS=2504;DP=15389;EAS_AF=0.621;AMR_AF=0.5865;AFR_AF=0.7693;EUR_AF=0.672;SAS_AF=0.7658;AA=G|||;VT=SNP
6	30468791	rs3131115	C	T	100	PASS	AC=1637;AF=0.326877;AN=5008;NS=2504;DP=20806;EAS_AF=0.3502;AMR_AF=0.1945;AFR_AF=0.3654;EUR_AF=0.3042;SAS_AF=0.3681;AA=C|||;VT=SNP
6	30469190	rs2844724	C	T	100	PASS	AC=3475;AF=0.69389;AN=5008;NS=2504;DP=16161;EAS_AF=0.621;AMR_AF=0.5865;AFR_AF=0.7693;EUR_AF=0.672;SAS_AF=0.7658;AA=T|||;VT=SNP
6	30469694	rs2109477	T	C	100	PASS	AC=3475;AF=0.69389;AN=5008;NS=2504;DP=15860;EAS_AF=0.621;AMR_AF=0.5865;AFR_AF=0.7693;EUR_AF=0.672;SAS_AF=0.7658;AA=C|||;VT=SNP
6	30470301	rs2844723	T	A	100	PASS	AC=3475;AF=0.69389;AN=5008;NS=2504;DP=13507;EAS_AF=0.621;AMR_AF=0.5865;AFR_AF=0.7693;EUR_AF=0.672;SAS_AF=0.7658;AA=t|||;VT=SNP
6	30471135	rs2844722	G	A	100	PASS	AC=3478;AF=0.694489;AN=5008;NS=2504;DP=14482;EAS_AF=0.622;AMR_AF=0.5879;AFR_AF=0.7693;EUR_AF=0.673;SAS_AF=0.7658;AA=g|||;VT=SNP
6	30471520	rs2429657	A	G	100	PASS	AC=1024;AF=0.204473;AN=5008;NS=2504;DP=16619;EAS_AF=0.1161;AMR_AF=0.2089;AFR_AF=0.1346;EUR_AF=0.2594;SAS_AF=0.3303;AA=A|||;VT=SNP
6	30471575	rs66508173	C	T	100	PASS	AC=385;AF=0.076877;AN=5008;NS=2504;DP=15588;EAS_AF=0.1319;AMR_AF=0.1268;AFR_AF=0.0151;EUR_AF=0.0825;SAS_AF=0.0624;AA=C|||;VT=SNP
6	30471758	rs58569354	G	A	100	PASS	AC=177;AF=0.0353435;AN=5008;NS=2504;DP=14756;EAS_AF=0.0208;AMR_AF=0.0288;AFR_AF=0.0877;EUR_AF=0.0179;SAS_AF=0.002;AA=G|||;VT=SNP
6	30472577	rs143797650	G	A	100	PASS	AC=177;AF=0.0353435;AN=5008;NS=2504;DP=17322;EAS_AF=0.0208;AMR_AF=0.0288;AFR_AF=0.0877;EUR_AF=0.0179;SAS_AF=0.002;AA=G|||;VT=SNP
6	30472992	rs151121209	C	T	100	PASS	AC=177;AF=0.0353435;AN=5008;NS=2504;DP=16402;EAS_AF=0.0208;AMR_AF=0.0288;AFR_AF=0.0877;EUR_AF=0.0179;SAS_AF=0.002;AA=C|||;VT=SNP
6	30474546	rs9262070	G	A	100	PASS	AC=3298;AF=0.658546;AN=5008;NS=2504;DP=12324;EAS_AF=0.6002;AMR_AF=0.5576;AFR_AF=0.6815;EUR_AF=0.6541;SAS_AF=0.7638;AA=G|||;VT=SNP
6	30475147	rs2534817	A	G	100	PASS	AC=3861;AF=0.770966;AN=5008;NS=2504;DP=15383;EAS_AF=0.7212;AMR_AF=0.6383;AFR_AF=0.8638;EUR_AF=0.7058;SAS_AF=0.8579;AA=a|||;VT=SNP
6	30475415	rs2516662	A	G	100	PASS	AC=3477;AF=0.694289;AN=5008;NS=2504;DP=22223;EAS_AF=0.621;AMR_AF=0.5865;AFR_AF=0.7693;EUR_AF=0.672;SAS_AF=0.7679;AA=G|||;VT=SNP
6	30475717	rs2844720	T	C	100	PASS	AC=3476;AF=0.694089;AN=5008;NS=2504;DP=22736;EAS_AF=0.621;AMR_AF=0.5879;AFR_AF=0.7693;EUR_AF=0.672;SAS_AF=0.7658;AA=T|||;VT=SNP
6	30476034	rs2023609	A	C	100	PASS	AC=3476;AF=0.694089;AN=5008;NS=2504;DP=22349;EAS_AF=0.621;AMR_AF=0.5865;AFR_AF=0.7693;EUR_AF=0.673;SAS_AF=0.7658;AA=t|||;VT=SNP
6	30476183	rs2844719	C	T	100	PASS	AC=3477;AF=0.694289;AN=5008;NS=2504;DP=22832;EAS_AF=0.622;AMR_AF=0.5865;AFR_AF=0.7693;EUR_AF=0.674;SAS_AF=0.7648;AA=C|||;VT=SNP
6	30476185	rs2023608	G	A	100	PASS	AC=3473;AF=0.69349;AN=5008;NS=2504;DP=22891;EAS_AF=0.621;AMR_AF=0.5865;AFR_AF=0.7693;EUR_AF=0.671;SAS_AF=0.7648;AA=A|||;VT=SNP
6	30477235	rs996589	G	A	100	PASS	AC=3475;AF=0.69389;AN=5008;NS=2504;DP=16715;EAS_AF=0.621;AMR_AF=0.5865;AFR_AF=0.7685;EUR_AF=0.673;SAS_AF=0.7658;AA=A|||;VT=SNP
6	30477256	rs996588	G	A	100	PASS	AC=3476;AF=0.694089;AN=5008;NS=2504;DP=16644;EAS_AF=0.621;AMR_AF=0.5865;AFR_AF=0.7693;EUR_AF=0.673;SAS_AF=0.7658;AA=G|||;VT=SNP
6	30477276	rs2844718	T	C	100	PASS	AC=3476;AF=0.694089;AN=5008;NS=2504;DP=16240;EAS_AF=0.621;AMR_AF=0.5865;AFR_AF=0.7693;EUR_AF=0.673;SAS_AF=0.7658;AA=C|||;VT=SNP
6	30477709	rs2516648	G	A	100	PASS	AC=3475;AF=0.69389;AN=5008;NS=2504;DP=12041;EAS_AF=0.621;AMR_AF=0.5865;AFR_AF=0.7693;EUR_AF=0.672;SAS_AF=0.7658;AA=G|||;VT=SNP
6	30477947	rs975195	G	A	100	PASS	AC=3475;AF=0.69389;AN=5008;NS=2504;DP=14179;EAS_AF=0.621;AMR_AF=0.5865;AFR_AF=0.7693;EUR_AF=0.672;SAS_AF=0.7658;AA=A|||;VT=SNP
6	30479180	rs2844717	A	C	100	PASS	AC=3475;AF=0.69389;AN=5008;NS=2504;DP=17788;EAS_AF=0.621;AMR_AF=0.5879;AFR_AF=0.7693;EUR_AF=0.672;SAS_AF=0.7648;AA=A|||;VT=SNP
6	30480877	rs2534814	C	G	100	PASS	AC=3751;AF=0.749002;AN=5008;NS=2504;DP=20220;EAS_AF=0.6994;AMR_AF=0.6196;AFR_AF=0.8389;EUR_AF=0.6879;SAS_AF=0.8333;AA=G|||;VT=SNP
6	30481301	rs2534813	C	T	100	PASS	AC=3475;AF=0.69389;AN=5008;NS=2504;DP=17611;EAS_AF=0.621;AMR_AF=0.5879;AFR_AF=0.7693;EUR_AF=0.672;SAS_AF=0.7648;AA=C|||;VT=SNP
6	30482310	rs2429656	A	G	100	PASS	AC=3474;AF=0.69369;AN=5008;NS=2504;DP=16945;EAS_AF=0.621;AMR_AF=0.5865;AFR_AF=0.7693;EUR_AF=0.672;SAS_AF=0.7648;AA=G|||;VT=SNP
6	30482993	rs2534812	C	T	100	PASS	AC=3196;AF=0.638179;AN=5008;NS=2504;DP=20316;EAS_AF=0.5992;AMR_AF=0.549;AFR_AF=0.6135;EUR_AF=0.6541;SAS_AF=0.7587;AA=C|||;VT=SNP
6	30483680	rs2534811	G	A	100	PASS	AC=3297;AF=0.658347;AN=5008;NS=2504;DP=12866;EAS_AF=0.6002;AMR_AF=0.5576;AFR_AF=0.6815;EUR_AF=0.6541;SAS_AF=0.7628;AA=g|||;VT=SNP
6	30483919	rs7746096	C	A	100	PASS	AC=177;AF=0.0353435;AN=5008;NS=2504;DP=17674;EAS_AF=0.0208;AMR_AF=0.0288;AFR_AF=0.0877;EUR_AF=0.0179;SAS_AF=0.002;AA=C|||;VT=SNP
6	30484588	rs2534810	A	C	100	PASS	AC=3474;AF=0.69369;AN=5008;NS=2504;DP=12605;EAS_AF=0.621;AMR_AF=0.5865;AFR_AF=0.7693;EUR_AF=0.672;SAS_AF=0.7648;AA=C|||;VT=SNP
6	30484984	rs9262082	C	A	100	PASS	AC=3474;AF=0.69369;AN=5008;NS=2504;DP=15344;EAS_AF=0.621;AMR_AF=0.5865;AFR_AF=0.7693;EUR_AF=0.672;SAS_AF=0.7648;AA=C|||;VT=SNP
6	30485365	rs2534809	T	C	100	PASS	AC=3474;AF=0.69369;AN=5008;NS=2504;DP=14904;EAS_AF=0.621;AMR_AF=0.5865;AFR_AF=0.7693;EUR_AF=0.672;SAS_AF=0.7648;AA=C|||;VT=SNP
6	30485502	rs2534808	G	T	100	PASS	AC=3749;AF=0.748602;AN=5008;NS=2504;DP=16762;EAS_AF=0.6984;AMR_AF=0.6182;AFR_AF=0.8389;EUR_AF=0.6879;SAS_AF=0.8333;AA=T|||;VT=SNP
6	30485709	rs115478628	C	T	100	PASS	AC=178;AF=0.0355431;AN=5008;NS=2504;DP=12842;EAS_AF=0.0208;AMR_AF=0.0288;AFR_AF=0.0877;EUR_AF=0.0179;SAS_AF=0.0031;AA=C|||;VT=SNP
6	30485933	rs2534807	G	A	100	PASS	AC=3475;AF=0.69389;AN=5008;NS=2504;DP=15961;EAS_AF=0.622;AMR_AF=0.5865;AFR_AF=0.7693;EUR_AF=0.672;SAS_AF=0.7648;AA=G|||;VT=SNP
6	30485975	rs2534806	T	G	100	PASS	AC=3475;AF=0.69389;AN=5008;NS=2504;DP=16569;EAS_AF=0.622;AMR_AF=0.5865;AFR_AF=0.7693;EUR_AF=0.672;SAS_AF=0.7648;AA=G|||;VT=SNP
6	30486063	rs2534805	A	G	100	PASS	AC=3855;AF=0.769768;AN=5008;NS=2504;DP=19209;EAS_AF=0.7212;AMR_AF=0.6383;AFR_AF=0.8601;EUR_AF=0.7058;SAS_AF=0.8569;AA=G|||;VT=SNP
6	30486434	rs2844716	G	A	100	PASS	AC=3297;AF=0.658347;AN=5008;NS=2504;DP=20212;EAS_AF=0.6002;AMR_AF=0.5576;AFR_AF=0.6815;EUR_AF=0.6541;SAS_AF=0.7628;AA=G|||;VT=SNP
6	30486456	rs2534804	C	T	100	PASS	AC=3863;AF=0.771366;AN=5008;NS=2504;DP=21179;EAS_AF=0.7222;AMR_AF=0.6398;AFR_AF=0.8654;EUR_AF=0.7048;SAS_AF=0.8569;AA=T|||;VT=SNP
6	30486679	rs2534803	T	C	100	PASS	AC=3855;AF=0.769768;AN=5008;NS=2504;DP=20263;EAS_AF=0.7212;AMR_AF=0.6383;AFR_AF=0.8601;EUR_AF=0.7058;SAS_AF=0.8569;AA=C|||;VT=SNP
6	30488033	rs7767714	A	G	100	PASS	AC=177;AF=0.0353435;AN=5008;NS=2504;DP=18213;EAS_AF=0.0208;AMR_AF=0.0288;AFR_AF=0.0877;EUR_AF=0.0179;SAS_AF=0.002;AA=A|||;VT=SNP
6	30488203	rs7768140	C	T	100	PASS	AC=180;AF=0.0359425;AN=5008;NS=2504;DP=16964;EAS_AF=0.0208;AMR_AF=0.0303;AFR_AF=0.0893;EUR_AF=0.0179;SAS_AF=0.002;AA=C|||;VT=SNP
6	30489356	rs2534802	C	A	100	PASS	AC=3474;AF=0.69369;AN=5008;NS=2504;DP=17127;EAS_AF=0.621;AMR_AF=0.5865;AFR_AF=0.7693;EUR_AF=0.672;SAS_AF=0.7648;AA=C|||;VT=SNP
6	30489569	rs148393233	C	T	100	PASS	AC=177;AF=0.0353435;AN=5008;NS=2504;DP=24181;EAS_AF=0.0208;AMR_AF=0.0288;AFR_AF=0.0877;EUR_AF=0.0179;SAS_AF=0.002;AA=C|||;VT=SNP
6	30489783	rs2429655	G	C	100	PASS	AC=3475;AF=0.69389;AN=5008;NS=2504;DP=22501;EAS_AF=0.621;AMR_AF=0.5879;AFR_AF=0.7693;EUR_AF=0.672;SAS_AF=0.7648;AA=C|||;VT=SNP
6	30490178	rs2516656	G	A	100	PASS	AC=3476;AF=0.694089;AN=5008;NS=2504;DP=20672;EAS_AF=0.621;AMR_AF=0.5879;AFR_AF=0.77;EUR_AF=0.672;SAS_AF=0.7648;AA=A|||;VT=SNP
6	30490378	rs2516655	G	A	100	PASS	AC=3098;AF=0.61861;AN=5008;NS=2504;DP=18122;EAS_AF=0.5992;AMR_AF=0.5432;AFR_AF=0.5446;EUR_AF=0.6511;SAS_AF=0.7587;AA=G|||;VT=SNP
6	30491108	rs113547473	G	A	100	PASS	AC=3476;AF=0.694089;AN=5008;NS=2504;DP=19272;EAS_AF=0.621;AMR_AF=0.5879;AFR_AF=0.77;EUR_AF=0.672;SAS_AF=0.7648;AA=A|||;VT=SNP
6	30492591	rs78317228	A	G	100	PASS	AC=3750;AF=0.748802;AN=5008;NS=2504;DP=20546;EAS_AF=0.6984;AMR_AF=0.6196;AFR_AF=0.8389;EUR_AF=0.6879;SAS_AF=0.8333;AA=G|||;VT=SNP
6	30492696	rs112128318	A	T	100	PASS	AC=3476;AF=0.694089;AN=5008;NS=2504;DP=21606;EAS_AF=0.621;AMR_AF=0.5879;AFR_AF=0.77;EUR_AF=0.672;SAS_AF=0.7648;AA=A|||;VT=SNP
6	30493024	rs147800569	G	A	100	PASS	AC=177;AF=0.0353435;AN=5008;NS=2504;DP=21093;EAS_AF=0.0208;AMR_AF=0.0288;AFR_AF=0.0877;EUR_AF=0.0179;SAS_AF=0.002;AA=G|||;VT=SNP
6	30493477	rs74720862	C	T	100	PASS	AC=3475;AF=0.69389;AN=5008;NS=2504;DP=19522;EAS_AF=0.62;AMR_AF=0.5879;AFR_AF=0.77;EUR_AF=0.672;SAS_AF=0.7648;AA=C|||;VT=SNP
6	30493665	rs79124435	T	C	100	PASS	AC=3476;AF=0.694089;AN=5008;NS=2504;DP=21054;EAS_AF=0.621;AMR_AF=0.5879;AFR_AF=0.77;EUR_AF=0.672;SAS_AF=0.7648;AA=C|||;VT=SNP
6	30494647	rs577927988	C	G	100	PASS	AC=3476;AF=0.694089;AN=5008;NS=2504;DP=16783;EAS_AF=0.621;AMR_AF=0.5879;AFR_AF=0.77;EUR_AF=0.672;SAS_AF=0.7648;AA=a|||;VT=SNP
6	30495743	rs2534825	A	G	100	PASS	AC=3477;AF=0.694289;AN=5008;NS=2504;DP=17176;EAS_AF=0.621;AMR_AF=0.5893;AFR_AF=0.77;EUR_AF=0.672;SAS_AF=0.7648;AA=A|||;VT=SNP
6	30496160	rs2534824	A	G	100	PASS	AC=3477;AF=0.694289;AN=5008;NS=2504;DP=18031;EAS_AF=0.621;AMR_AF=0.5893;AFR_AF=0.77;EUR_AF=0.672;SAS_AF=0.7648;AA=A|||;VT=SNP
6	30496269	rs78354120	C	T	100	PASS	AC=140;AF=0.0279553;AN=5008;NS=2504;DP=14983;EAS_AF=0.0139;AMR_AF=0.0144;AFR_AF=0.0688;EUR_AF=0.0159;SAS_AF=0.0092;AA=C|||;VT=SNP
6	30496658	rs112891908	G	A	100	PASS	AC=177;AF=0.0353435;AN=5008;NS=2504;DP=14851;EAS_AF=0.0208;AMR_AF=0.0288;AFR_AF=0.0877;EUR_AF=0.0179;SAS_AF=0.002;AA=G|||;VT=SNP
6	30496816	rs2534823	C	G	100	PASS	AC=3478;AF=0.694489;AN=5008;NS=2504;DP=17310;EAS_AF=0.621;AMR_AF=0.5893;AFR_AF=0.77;EUR_AF=0.673;SAS_AF=0.7648;AA=G|||;VT=SNP
6	30496882	rs2516649	G	T	100	PASS	AC=3477;AF=0.694289;AN=5008;NS=2504;DP=18404;EAS_AF=0.621;AMR_AF=0.5893;AFR_AF=0.77;EUR_AF=0.672;SAS_AF=0.7648;AA=G|||;VT=SNP
6	30496895	rs61134417	T	A	100	PASS	AC=177;AF=0.0353435;AN=5008;NS=2504;DP=18403;EAS_AF=0.0208;AMR_AF=0.0288;AFR_AF=0.0877;EUR_AF=0.0179;SAS_AF=0.002;AA=T|||;VT=SNP
6	30497164	rs2534822	C	T	100	PASS	AC=517;AF=0.103235;AN=5008;NS=2504;DP=17138;EAS_AF=0.0784;AMR_AF=0.1369;AFR_AF=0.0091;EUR_AF=0.169;SAS_AF=0.1646;AA=C|||;VT=SNP
6	30497174	rs2534821	A	G	100	PASS	AC=3751;AF=0.749002;AN=5008;NS=2504;DP=17228;EAS_AF=0.6984;AMR_AF=0.621;AFR_AF=0.8389;EUR_AF=0.6879;SAS_AF=0.8333;AA=G|||;VT=SNP
6	30497294	rs6912983	G	A	100	PASS	AC=187;AF=0.0373403;AN=5008;NS=2504;DP=17016;EAS_AF=0.0556;AMR_AF=0.0187;AFR_AF=0.028;EUR_AF=0.0139;SAS_AF=0.0685;AA=G|||;VT=SNP
6	30497490	rs2524226	A	G	100	PASS	AC=3751;AF=0.749002;AN=5008;NS=2504;DP=20381;EAS_AF=0.6974;AMR_AF=0.621;AFR_AF=0.8389;EUR_AF=0.6889;SAS_AF=0.8333;AA=G|||;VT=SNP
6	30498864	rs2534816	C	T	100	PASS	AC=480;AF=0.0958466;AN=5008;NS=2504;DP=17145;EAS_AF=0.0506;AMR_AF=0.1369;AFR_AF=0.0091;EUR_AF=0.167;SAS_AF=0.1575;AA=C|||;VT=SNP
6	30499127	rs2534815	C	G	100	PASS	AC=3477;AF=0.694289;AN=5008;NS=2504;DP=15460;EAS_AF=0.621;AMR_AF=0.5879;AFR_AF=0.77;EUR_AF=0.673;SAS_AF=0.7648;AA=G|||;VT=SNP
6	30499239	rs58423891	T	G	100	PASS	AC=179;AF=0.0357428;AN=5008;NS=2504;DP=14087;EAS_AF=0.0208;AMR_AF=0.0288;AFR_AF=0.0885;EUR_AF=0.0179;SAS_AF=0.0031;AA=T|||;VT=SNP
6	30499732	rs1362119	A	T	100	PASS	AC=3477;AF=0.694289;AN=5008;NS=2504;DP=15792;EAS_AF=0.621;AMR_AF=0.5893;AFR_AF=0.7693;EUR_AF=0.673;SAS_AF=0.7648;AA=A|||;VT=SNP
6	30500536	rs3130039	C	T	100	PASS	AC=3476;AF=0.694089;AN=5008;NS=2504;DP=16705;EAS_AF=0.621;AMR_AF=0.5879;AFR_AF=0.7693;EUR_AF=0.673;SAS_AF=0.7648;AA=C|||;VT=SNP
6	30501053	rs3094718	T	C	100	PASS	AC=3477;AF=0.694289;AN=5008;NS=2504;DP=16370;EAS_AF=0.621;AMR_AF=0.5893;AFR_AF=0.7693;EUR_AF=0.673;SAS_AF=0.7648;AA=C|||;VT=SNP
6	30501334	rs115484417	C	T	100	PASS	AC=187;AF=0.0373403;AN=5008;NS=2504;DP=18028;EAS_AF=0.0556;AMR_AF=0.0187;AFR_AF=0.028;EUR_AF=0.0139;SAS_AF=0.0685;AA=C|||;VT=SNP
6	30501464	rs2524225	G	A	100	PASS	AC=3300;AF=0.658946;AN=5008;NS=2504;DP=16957;EAS_AF=0.6002;AMR_AF=0.5605;AFR_AF=0.6815;EUR_AF=0.6551;SAS_AF=0.7628;AA=G|||;VT=SNP
6	30501566	rs2516646	G	A	100	PASS	AC=3477;AF=0.694289;AN=5008;NS=2504;DP=17306;EAS_AF=0.621;AMR_AF=0.5893;AFR_AF=0.7693;EUR_AF=0.673;SAS_AF=0.7648;AA=G|||;VT=SNP
6	30501601	rs2516645	C	G	100	PASS	AC=248;AF=0.0495208;AN=5008;NS=2504;DP=17650;EAS_AF=0.003;AMR_AF=0.0548;AFR_AF=0.0061;EUR_AF=0.1243;SAS_AF=0.0757;AA=C|||;VT=SNP
6	30502281	rs57768303	A	C	100	PASS	AC=240;AF=0.0479233;AN=5008;NS=2504;DP=13487;EAS_AF=0.0694;AMR_AF=0.0173;AFR_AF=0.0605;EUR_AF=0.0099;SAS_AF=0.0695;AA=A|||;VT=SNP
6	30503333	rs117474451	G	T	100	PASS	AC=187;AF=0.0373403;AN=5008;NS=2504;DP=17361;EAS_AF=0.0556;AMR_AF=0.0187;AFR_AF=0.028;EUR_AF=0.0139;SAS_AF=0.0685;AA=G|||;VT=SNP
6	30503945	rs2516644	A	G	100	PASS	AC=3477;AF=0.694289;AN=5008;NS=2504;DP=15107;EAS_AF=0.621;AMR_AF=0.5893;AFR_AF=0.7693;EUR_AF=0.673;SAS_AF=0.7648;AA=a|||;VT=SNP
6	30505103	rs2516643	A	G	100	PASS	AC=3476;AF=0.694089;AN=5008;NS=2504;DP=16396;EAS_AF=0.621;AMR_AF=0.5879;AFR_AF=0.7693;EUR_AF=0.673;SAS_AF=0.7648;AA=G|||;VT=SNP
6	30505948	rs2524224	A	T	100	PASS	AC=3193;AF=0.63758;AN=5008;NS=2504;DP=19578;EAS_AF=0.5992;AMR_AF=0.5533;AFR_AF=0.6044;EUR_AF=0.66;SAS_AF=0.7587;AA=A|||;VT=SNP
6	30506383	rs1468079	A	C	100	PASS	AC=3211;AF=0.641174;AN=5008;NS=2504;DP=17570;EAS_AF=0.5992;AMR_AF=0.5519;AFR_AF=0.6172;EUR_AF=0.662;SAS_AF=0.7587;AA=A|||;VT=SNP
6	30506961	rs41265836	A	G	100	PASS	AC=62;AF=0.0123802;AN=5008;NS=2504;DP=16518;EAS_AF=0.002;AMR_AF=0.0159;AFR_AF=0.0053;EUR_AF=0.0348;SAS_AF=0.0072;AA=A|||;VT=SNP
6	30507196	rs2524223	A	G	100	PASS	AC=3750;AF=0.748802;AN=5008;NS=2504;DP=17284;EAS_AF=0.6984;AMR_AF=0.6196;AFR_AF=0.8381;EUR_AF=0.6889;SAS_AF=0.8333;AA=G|||;VT=SNP
6	30511170	rs2524222	C	T	100	PASS	AC=781;AF=0.15595;AN=5008;NS=2504;DP=18404;EAS_AF=0.0685;AMR_AF=0.17;AFR_AF=0.0439;EUR_AF=0.2396;SAS_AF=0.3016;AA=C|||;VT=SNP
6	30512163	rs1058318	T	C	100	PASS	AC=3752;AF=0.749201;AN=5008;NS=2504;DP=19611;EAS_AF=0.6984;AMR_AF=0.6196;AFR_AF=0.8381;EUR_AF=0.6889;SAS_AF=0.8354;AA=C|||;VT=SNP
6	30516353	rs2844715	C	G	100	PASS	AC=3309;AF=0.660743;AN=5008;NS=2504;DP=20563;EAS_AF=0.6002;AMR_AF=0.562;AFR_AF=0.6815;EUR_AF=0.662;SAS_AF=0.7638;AA=C|||;VT=SNP
6	30516458	rs2516640	T	C	100	PASS	AC=527;AF=0.105232;AN=5008;NS=2504;DP=19710;EAS_AF=0.0784;AMR_AF=0.1398;AFR_AF=0.0091;EUR_AF=0.1769;SAS_AF=0.1646;AA=T|||;VT=SNP
6	30517686	rs2516639	T	C	100	PASS	AC=3477;AF=0.694289;AN=5008;NS=2504;DP=18119;EAS_AF=0.621;AMR_AF=0.5893;AFR_AF=0.7693;EUR_AF=0.673;SAS_AF=0.7648;AA=C|||;VT=SNP
6	30518619	rs2844714	G	A	100	PASS	AC=3309;AF=0.660743;AN=5008;NS=2504;DP=18226;EAS_AF=0.6002;AMR_AF=0.562;AFR_AF=0.6815;EUR_AF=0.662;SAS_AF=0.7638;AA=G|||;VT=SNP
6	30518874	rs73727439	C	A	100	PASS	AC=139;AF=0.0277556;AN=5008;NS=2504;DP=21690;EAS_AF=0.0139;AMR_AF=0.0144;AFR_AF=0.0688;EUR_AF=0.0159;SAS_AF=0.0082;AA=C|||;VT=SNP
6	30519258	rs2844713	A	G	100	PASS	AC=3309;AF=0.660743;AN=5008;NS=2504;DP=19100;EAS_AF=0.6002;AMR_AF=0.562;AFR_AF=0.6815;EUR_AF=0.662;SAS_AF=0.7638;AA=A|||;VT=SNP
6	30519851	rs2524221	G	C	100	PASS	AC=3310;AF=0.660942;AN=5008;NS=2504;DP=19694;EAS_AF=0.6002;AMR_AF=0.562;AFR_AF=0.6815;EUR_AF=0.662;SAS_AF=0.7648;AA=G|||;VT=SNP
6	30521137	rs2074505	G	A	100	PASS	AC=3311;AF=0.661142;AN=5008;NS=2504;DP=19592;EAS_AF=0.621;AMR_AF=0.5605;AFR_AF=0.6641;EUR_AF=0.667;SAS_AF=0.7638;AA=G|||;VT=SNP;EX_TARGET
6	30526845	rs2516647	T	G	100	PASS	AC=3173;AF=0.633586;AN=5008;NS=2504;DP=18392;EAS_AF=0.5863;AMR_AF=0.5476;AFR_AF=0.615;EUR_AF=0.6461;SAS_AF=0.7556;AA=T|||;VT=SNP
6	30528373	rs2516642	A	G	100	PASS	AC=3482;AF=0.695288;AN=5008;NS=2504;DP=15576;EAS_AF=0.622;AMR_AF=0.5865;AFR_AF=0.7693;EUR_AF=0.6759;SAS_AF=0.7679;AA=A|||;VT=SNP
6	30528404	rs58871430	A	G	100	PASS	AC=273;AF=0.0545128;AN=5008;NS=2504;DP=15527;EAS_AF=0.0774;AMR_AF=0.0317;AFR_AF=0.0681;EUR_AF=0.0159;SAS_AF=0.0685;AA=A|||;VT=SNP
6	30528685	rs2516641	G	A	100	PASS	AC=3753;AF=0.749401;AN=5008;NS=2504;DP=18403;EAS_AF=0.6984;AMR_AF=0.6182;AFR_AF=0.8381;EUR_AF=0.6899;SAS_AF=0.8364;AA=A|||;VT=SNP
6	30529816	rs3888777	G	A	100	PASS	AC=355;AF=0.0708866;AN=5008;NS=2504;DP=16653;EAS_AF=0.0804;AMR_AF=0.0288;AFR_AF=0.149;EUR_AF=0.0139;SAS_AF=0.044;AA=.|||;VT=SNP;EX_TARGET
6	30530245	rs2074504	T	C	100	PASS	AC=3769;AF=0.752596;AN=5008;NS=2504;DP=20539;EAS_AF=0.6994;AMR_AF=0.6153;AFR_AF=0.8419;EUR_AF=0.6988;SAS_AF=0.8395;AA=.|||;VT=SNP;EX_TARGET
6	30530496	rs2074503	T	C	100	PASS	AC=3759;AF=0.750599;AN=5008;NS=2504;DP=21384;EAS_AF=0.6984;AMR_AF=0.6153;AFR_AF=0.8419;EUR_AF=0.6899;SAS_AF=0.8395;AA=.|||;VT=SNP
6	30532278	rs9262113	G	A	100	PASS	AC=534;AF=0.106629;AN=5008;NS=2504;DP=16894;EAS_AF=0.0794;AMR_AF=0.1398;AFR_AF=0.0091;EUR_AF=0.174;SAS_AF=0.1738;AA=G|||;VT=SNP
6	30532688	rs3132614	C	G	100	PASS	AC=3690;AF=0.736821;AN=5008;NS=2504;DP=10772;EAS_AF=0.6954;AMR_AF=0.6066;AFR_AF=0.8086;EUR_AF=0.6809;SAS_AF=0.8323;AA=G|||;VT=SNP
6	30533275	rs4711222	C	T	100	PASS	AC=1024;AF=0.204473;AN=5008;NS=2504;DP=15701;EAS_AF=0.0903;AMR_AF=0.2147;AFR_AF=0.1422;EUR_AF=0.2654;SAS_AF=0.3364;AA=c|||;VT=SNP
6	30533839	rs73727448	G	A	100	PASS	AC=141;AF=0.028155;AN=5008;NS=2504;DP=21182;EAS_AF=0.0149;AMR_AF=0.0159;AFR_AF=0.0688;EUR_AF=0.0159;SAS_AF=0.0082;AA=G|||;VT=SNP
6	30536071	rs3130240	C	A	100	PASS	AC=3688;AF=0.736422;AN=5008;NS=2504;DP=18979;EAS_AF=0.6944;AMR_AF=0.6052;AFR_AF=0.8086;EUR_AF=0.6809;SAS_AF=0.8323;AA=A|||;VT=SNP
6	30536133	rs3130041	C	T	100	PASS	AC=3521;AF=0.703075;AN=5008;NS=2504;DP=19042;EAS_AF=0.6736;AMR_AF=0.5793;AFR_AF=0.7216;EUR_AF=0.67;SAS_AF=0.8303;AA=C|||;VT=SNP
6	30537339	rs3130242	G	A	100	PASS	AC=3753;AF=0.749401;AN=5008;NS=2504;DP=17419;EAS_AF=0.6984;AMR_AF=0.6138;AFR_AF=0.8374;EUR_AF=0.6899;SAS_AF=0.8405;AA=A|||;VT=SNP
6	30537606	rs3132613	C	G	100	PASS	AC=3752;AF=0.749201;AN=5008;NS=2504;DP=19512;EAS_AF=0.6984;AMR_AF=0.6138;AFR_AF=0.8374;EUR_AF=0.6899;SAS_AF=0.8395;AA=G|||;VT=SNP
6	30537853	rs3130243	C	A	100	PASS	AC=3522;AF=0.703275;AN=5008;NS=2504;DP=18620;EAS_AF=0.6746;AMR_AF=0.5793;AFR_AF=0.7216;EUR_AF=0.67;SAS_AF=0.8303;AA=C|||;VT=SNP
6	30539438	rs3132612	C	G	100	PASS	AC=3851;AF=0.76897;AN=5008;NS=2504;DP=17516;EAS_AF=0.7212;AMR_AF=0.634;AFR_AF=0.854;EUR_AF=0.7068;SAS_AF=0.863;AA=G|||;VT=SNP
6	30539952	rs2269710	C	T	100	PASS	AC=3495;AF=0.697883;AN=5008;NS=2504;DP=21111;EAS_AF=0.6736;AMR_AF=0.5663;AFR_AF=0.7216;EUR_AF=0.663;SAS_AF=0.82;AA=C|||;VT=SNP
6	30540890	rs2269709	C	T	100	PASS	AC=3523;AF=0.703474;AN=5008;NS=2504;DP=20740;EAS_AF=0.6736;AMR_AF=0.5793;AFR_AF=0.7262;EUR_AF=0.668;SAS_AF=0.8282;AA=C|||;VT=SNP
6	30541237	rs1264451	G	T	100	PASS	AC=3843;AF=0.767372;AN=5008;NS=2504;DP=21127;EAS_AF=0.7192;AMR_AF=0.634;AFR_AF=0.857;EUR_AF=0.7058;SAS_AF=0.8538;AA=T|||;VT=SNP
6	30542610	rs78094121	A	T	100	PASS	AC=230;AF=0.0459265;AN=5008;NS=2504;DP=14717;EAS_AF=0.0238;AMR_AF=0.0346;AFR_AF=0.1157;EUR_AF=0.0199;SAS_AF=0.0092;AA=T|||;VT=SNP
6	30542999	rs1264448	G	A	100	PASS	AC=3808;AF=0.760383;AN=5008;NS=2504;DP=13729;EAS_AF=0.6994;AMR_AF=0.6282;AFR_AF=0.8449;EUR_AF=0.7008;SAS_AF=0.864;AA=A|||;VT=SNP
6	30544461	rs77594175	G	A	100	PASS	AC=230;AF=0.0459265;AN=5008;NS=2504;DP=17969;EAS_AF=0.0238;AMR_AF=0.0346;AFR_AF=0.1157;EUR_AF=0.0199;SAS_AF=0.0092;AA=g|||;VT=SNP
6	30544941	rs732229	G	A	100	PASS	AC=3807;AF=0.760184;AN=5008;NS=2504;DP=20528;EAS_AF=0.6984;AMR_AF=0.6282;AFR_AF=0.8449;EUR_AF=0.7008;SAS_AF=0.864;AA=A|||;VT=SNP
6	30544982	rs3132609	T	C	100	PASS	AC=3189;AF=0.636781;AN=5008;NS=2504;DP=20605;EAS_AF=0.5982;AMR_AF=0.5375;AFR_AF=0.5877;EUR_AF=0.66;SAS_AF=0.7894;AA=T|||;VT=SNP
6	30545022	rs3130043	G	T	100	PASS	AC=3103;AF=0.619609;AN=5008;NS=2504;DP=20047;EAS_AF=0.5982;AMR_AF=0.5303;AFR_AF=0.5287;EUR_AF=0.6571;SAS_AF=0.7894;AA=G|||;VT=SNP
6	30548676	rs1264443	T	C	100	PASS	AC=3806;AF=0.759984;AN=5008;NS=2504;DP=14324;EAS_AF=0.6984;AMR_AF=0.6282;AFR_AF=0.8449;EUR_AF=0.6998;SAS_AF=0.864;AA=C|||;VT=SNP
6	30551286	rs1264440	A	G	100	PASS	AC=3576;AF=0.714058;AN=5008;NS=2504;DP=17111;EAS_AF=0.6746;AMR_AF=0.5937;AFR_AF=0.7292;EUR_AF=0.6799;SAS_AF=0.8548;AA=A|||;VT=SNP
6	30552502	rs1264439	A	C	100	PASS	AC=3880;AF=0.77476;AN=5008;NS=2504;DP=20287;EAS_AF=0.7212;AMR_AF=0.6354;AFR_AF=0.8585;EUR_AF=0.7048;SAS_AF=0.8875;AA=C|||;VT=SNP
6	30552610	rs1264438	C	G	100	PASS	AC=3806;AF=0.759984;AN=5008;NS=2504;DP=18732;EAS_AF=0.6984;AMR_AF=0.6282;AFR_AF=0.8449;EUR_AF=0.6998;SAS_AF=0.864;AA=G|||;VT=SNP
6	30552937	rs3130244	A	C	100	PASS	AC=3149;AF=0.628794;AN=5008;NS=2504;DP=19528;EAS_AF=0.5982;AMR_AF=0.5375;AFR_AF=0.5605;EUR_AF=0.6561;SAS_AF=0.7894;AA=A|||;VT=SNP
6	30553869	rs17195453	C	T	100	PASS	AC=230;AF=0.0459265;AN=5008;NS=2504;DP=17813;EAS_AF=0.0238;AMR_AF=0.0346;AFR_AF=0.1157;EUR_AF=0.0199;SAS_AF=0.0092;AA=T|||;VT=SNP
6	30553871	rs1264437	C	T	100	PASS	AC=3769;AF=0.752596;AN=5008;NS=2504;DP=17739;EAS_AF=0.6706;AMR_AF=0.6268;AFR_AF=0.8449;EUR_AF=0.6988;SAS_AF=0.8569;AA=T|||;VT=SNP
6	30555146	rs9262118	G	C	100	PASS	AC=3153;AF=0.629593;AN=5008;NS=2504;DP=16719;EAS_AF=0.5714;AMR_AF=0.5375;AFR_AF=0.5877;EUR_AF=0.6581;SAS_AF=0.7822;AA=G|||;VT=SNP
6	30555518	rs112596482	C	T	100	PASS	AC=519;AF=0.103634;AN=5008;NS=2504;DP=14766;EAS_AF=0.1359;AMR_AF=0.1412;AFR_AF=0.0174;EUR_AF=0.1869;SAS_AF=0.0746;AA=C|||;VT=SNP
6	30559034	rs9671	T	C	100	PASS	AC=234;AF=0.0467252;AN=5008;NS=2504;DP=19041;EAS_AF=0.0258;AMR_AF=0.0346;AFR_AF=0.115;EUR_AF=0.0229;SAS_AF=0.0092;AA=T|||;VT=SNP
6	30559863	rs6899769	C	T	100	PASS	AC=231;AF=0.0461262;AN=5008;NS=2504;DP=16089;EAS_AF=0.0258;AMR_AF=0.0346;AFR_AF=0.115;EUR_AF=0.0199;SAS_AF=0.0092;AA=C|||;VT=SNP
6	30560597	rs75998499	C	T	100	PASS	AC=231;AF=0.0461262;AN=5008;NS=2504;DP=19314;EAS_AF=0.0258;AMR_AF=0.0346;AFR_AF=0.115;EUR_AF=0.0199;SAS_AF=0.0092;AA=T|||;VT=SNP
6	30560796	rs13195066	A	G	100	PASS	AC=519;AF=0.103634;AN=5008;NS=2504;DP=16572;EAS_AF=0.1349;AMR_AF=0.1427;AFR_AF=0.0174;EUR_AF=0.1869;SAS_AF=0.0746;AA=A|||;VT=SNP
6	30560861	rs1264433	G	A	100	PASS	AC=3576;AF=0.714058;AN=5008;NS=2504;DP=17549;EAS_AF=0.6736;AMR_AF=0.5937;AFR_AF=0.73;EUR_AF=0.6789;SAS_AF=0.8558;AA=g|||;VT=SNP
6	30560876	rs114648979	G	A	100	PASS	AC=231;AF=0.0461262;AN=5008;NS=2504;DP=16969;EAS_AF=0.0258;AMR_AF=0.0346;AFR_AF=0.115;EUR_AF=0.0199;SAS_AF=0.0092;AA=a|||;VT=SNP
6	30561466	rs112233902	C	T	100	PASS	AC=228;AF=0.0455272;AN=5008;NS=2504;DP=9179;EAS_AF=0.0238;AMR_AF=0.0346;AFR_AF=0.1142;EUR_AF=0.0199;SAS_AF=0.0092;AA=c|||;VT=SNP
6	30561724	rs7749109	A	G	100	PASS	AC=231;AF=0.0461262;AN=5008;NS=2504;DP=17084;EAS_AF=0.0258;AMR_AF=0.0346;AFR_AF=0.115;EUR_AF=0.0199;SAS_AF=0.0092;AA=G|||;VT=SNP
6	30561905	rs7749807	G	A	100	PASS	AC=231;AF=0.0461262;AN=5008;NS=2504;DP=13205;EAS_AF=0.0258;AMR_AF=0.0346;AFR_AF=0.115;EUR_AF=0.0199;SAS_AF=0.0092;AA=G|||;VT=SNP
6	30562021	rs1264432	G	A	100	PASS	AC=3807;AF=0.760184;AN=5008;NS=2504;DP=17293;EAS_AF=0.6994;AMR_AF=0.6282;AFR_AF=0.8449;EUR_AF=0.6978;SAS_AF=0.8661;AA=A|||;VT=SNP
6	30562041	rs7749978	G	A	100	PASS	AC=231;AF=0.0461262;AN=5008;NS=2504;DP=18505;EAS_AF=0.0258;AMR_AF=0.0346;AFR_AF=0.115;EUR_AF=0.0199;SAS_AF=0.0092;AA=G|||;VT=SNP
6	30562647	rs6917434	A	G	100	PASS	AC=231;AF=0.0461262;AN=5008;NS=2504;DP=20151;EAS_AF=0.0258;AMR_AF=0.0346;AFR_AF=0.115;EUR_AF=0.0199;SAS_AF=0.0092;AA=G|||;VT=SNP
6	30562671	rs1264431	C	G	100	PASS	AC=3576;AF=0.714058;AN=5008;NS=2504;DP=19850;EAS_AF=0.6736;AMR_AF=0.5937;AFR_AF=0.73;EUR_AF=0.6789;SAS_AF=0.8558;AA=C|||;VT=SNP
6	30563362	rs17189120	A	C	100	PASS	AC=231;AF=0.0461262;AN=5008;NS=2504;DP=19102;EAS_AF=0.0258;AMR_AF=0.0346;AFR_AF=0.115;EUR_AF=0.0199;SAS_AF=0.0092;AA=a|||;VT=SNP
6	30563550	rs9262119	C	T	100	PASS	AC=686;AF=0.136981;AN=5008;NS=2504;DP=17577;EAS_AF=0.251;AMR_AF=0.0778;AFR_AF=0.0378;EUR_AF=0.0895;SAS_AF=0.2444;AA=c|||;VT=SNP
6	30563608	rs6934466	C	T	100	PASS	AC=231;AF=0.0461262;AN=5008;NS=2504;DP=17808;EAS_AF=0.0258;AMR_AF=0.0346;AFR_AF=0.115;EUR_AF=0.0199;SAS_AF=0.0092;AA=c|||;VT=SNP
6	30563793	rs3130045	C	G	100	PASS	AC=3188;AF=0.636581;AN=5008;NS=2504;DP=12431;EAS_AF=0.5982;AMR_AF=0.5375;AFR_AF=0.5877;EUR_AF=0.6581;SAS_AF=0.7904;AA=c|||;VT=SNP
6	30564580	rs143891369	C	T	100	PASS	AC=231;AF=0.0461262;AN=5008;NS=2504;DP=13703;EAS_AF=0.0258;AMR_AF=0.0346;AFR_AF=0.115;EUR_AF=0.0199;SAS_AF=0.0092;AA=-|||;VT=SNP
6	30564880	rs150900438	G	A	100	PASS	AC=231;AF=0.0461262;AN=5008;NS=2504;DP=16918;EAS_AF=0.0258;AMR_AF=0.0346;AFR_AF=0.115;EUR_AF=0.0199;SAS_AF=0.0092;AA=A|||;VT=SNP
6	30564924	rs78838891	T	C	100	PASS	AC=231;AF=0.0461262;AN=5008;NS=2504;DP=17353;EAS_AF=0.0258;AMR_AF=0.0346;AFR_AF=0.115;EUR_AF=0.0199;SAS_AF=0.0092;AA=C|||;VT=SNP
6	30564953	rs117984242	C	T	100	PASS	AC=40;AF=0.00798722;AN=5008;NS=2504;DP=18862;EAS_AF=0.0129;AMR_AF=0.0058;AFR_AF=0;EUR_AF=0.0149;SAS_AF=0.0082;AA=C|||;VT=SNP
6	30564995	rs73727449	A	G	100	PASS	AC=142;AF=0.0283546;AN=5008;NS=2504;DP=18993;EAS_AF=0.0149;AMR_AF=0.0159;AFR_AF=0.0696;EUR_AF=0.0159;SAS_AF=0.0082;AA=A|||;VT=SNP
6	30564996	rs73727450	A	T	100	PASS	AC=142;AF=0.0283546;AN=5008;NS=2504;DP=19051;EAS_AF=0.0149;AMR_AF=0.0159;AFR_AF=0.0696;EUR_AF=0.0159;SAS_AF=0.0082;AA=A|||;VT=SNP
6	30565101	rs1264429	T	C	100	PASS	AC=249;AF=0.0497204;AN=5008;NS=2504;DP=19060;EAS_AF=0.0744;AMR_AF=0.0403;AFR_AF=0.0492;EUR_AF=0.0199;SAS_AF=0.0624;AA=T|||;VT=SNP
6	30565386	rs113784283	G	A	100	PASS	AC=232;AF=0.0463259;AN=5008;NS=2504;DP=23028;EAS_AF=0.0268;AMR_AF=0.0346;AFR_AF=0.115;EUR_AF=0.0199;SAS_AF=0.0092;AA=G|||;VT=SNP
6	30565853	rs9262120	G	A	100	PASS	AC=356;AF=0.0710863;AN=5008;NS=2504;DP=12346;EAS_AF=0.0238;AMR_AF=0.0605;AFR_AF=0.1354;EUR_AF=0.1014;SAS_AF=0.0092;AA=G|||;VT=SNP
6	30565938	rs149080765	C	T	100	PASS	AC=231;AF=0.0461262;AN=5008;NS=2504;DP=12827;EAS_AF=0.0258;AMR_AF=0.0346;AFR_AF=0.115;EUR_AF=0.0199;SAS_AF=0.0092;AA=c|||;VT=SNP
6	30565973	rs1264428	G	A	100	PASS	AC=3773;AF=0.753395;AN=5008;NS=2504;DP=13883;EAS_AF=0.6726;AMR_AF=0.6282;AFR_AF=0.8449;EUR_AF=0.6988;SAS_AF=0.8579;AA=A|||;VT=SNP
6	30566154	rs7742754	A	G	100	PASS	AC=231;AF=0.0461262;AN=5008;NS=2504;DP=17477;EAS_AF=0.0258;AMR_AF=0.0346;AFR_AF=0.115;EUR_AF=0.0199;SAS_AF=0.0092;AA=G|||;VT=SNP
6	30566254	rs6457246	G	A	100	PASS	AC=231;AF=0.0461262;AN=5008;NS=2504;DP=17163;EAS_AF=0.0258;AMR_AF=0.0346;AFR_AF=0.115;EUR_AF=0.0199;SAS_AF=0.0092;AA=G|||;VT=SNP
6	30566472	rs6457247	G	A	100	PASS	AC=232;AF=0.0463259;AN=5008;NS=2504;DP=18945;EAS_AF=0.0268;AMR_AF=0.0346;AFR_AF=0.115;EUR_AF=0.0199;SAS_AF=0.0092;AA=G|||;VT=SNP
6	30566620	rs1269552	G	C	100	PASS	AC=3846;AF=0.767971;AN=5008;NS=2504;DP=19502;EAS_AF=0.6944;AMR_AF=0.6354;AFR_AF=0.8585;EUR_AF=0.7038;SAS_AF=0.8814;AA=C|||;VT=SNP
6	30566807	rs1264426	C	G	100	PASS	AC=3773;AF=0.753395;AN=5008;NS=2504;DP=20588;EAS_AF=0.6726;AMR_AF=0.6282;AFR_AF=0.8449;EUR_AF=0.6988;SAS_AF=0.8579;AA=G|||;VT=SNP
6	30566939	rs1271927	C	T	100	PASS	AC=3773;AF=0.753395;AN=5008;NS=2504;DP=17658;EAS_AF=0.6726;AMR_AF=0.6282;AFR_AF=0.8449;EUR_AF=0.6988;SAS_AF=0.8579;AA=T|||;VT=SNP
6	30567332	rs116424864	T	G	100	PASS	AC=231;AF=0.0461262;AN=5008;NS=2504;DP=17558;EAS_AF=0.0258;AMR_AF=0.0346;AFR_AF=0.115;EUR_AF=0.0199;SAS_AF=0.0092;AA=T|||;VT=SNP
6	30567357	rs112643323	T	C	100	PASS	AC=231;AF=0.0461262;AN=5008;NS=2504;DP=17861;EAS_AF=0.0258;AMR_AF=0.0346;AFR_AF=0.115;EUR_AF=0.0199;SAS_AF=0.0092;AA=T|||;VT=SNP
6	30569489	rs7759666	C	T	100	PASS	AC=547;AF=0.109225;AN=5008;NS=2504;DP=21389;EAS_AF=0.0605;AMR_AF=0.1527;AFR_AF=0.0091;EUR_AF=0.1759;SAS_AF=0.1953;AA=C|||;VT=SNP
6	30570480	rs17189134	C	G	100	PASS	AC=231;AF=0.0461262;AN=5008;NS=2504;DP=17286;EAS_AF=0.0258;AMR_AF=0.0346;AFR_AF=0.115;EUR_AF=0.0199;SAS_AF=0.0092;AA=G|||;VT=SNP;EX_TARGET
6	30571197	rs17195474	C	A	100	PASS	AC=233;AF=0.0465256;AN=5008;NS=2504;DP=22902;EAS_AF=0.0258;AMR_AF=0.0346;AFR_AF=0.115;EUR_AF=0.0209;SAS_AF=0.0102;AA=A|||;VT=SNP;EX_TARGET
6	30571471	rs1264423	T	C	100	PASS	AC=3344;AF=0.667732;AN=5008;NS=2504;DP=21759;EAS_AF=0.5853;AMR_AF=0.4928;AFR_AF=0.8268;EUR_AF=0.5179;SAS_AF=0.816;AA=C|||;VT=SNP
6	30573139	rs7742291	A	C	100	PASS	AC=231;AF=0.0461262;AN=5008;NS=2504;DP=18496;EAS_AF=0.0258;AMR_AF=0.0346;AFR_AF=0.115;EUR_AF=0.0199;SAS_AF=0.0092;AA=A|||;VT=SNP
6	30573334	rs7742650	A	G	100	PASS	AC=231;AF=0.0461262;AN=5008;NS=2504;DP=18572;EAS_AF=0.0258;AMR_AF=0.0346;AFR_AF=0.115;EUR_AF=0.0199;SAS_AF=0.0092;AA=G|||;VT=SNP
6	30573430	rs17195488	A	G	100	PASS	AC=231;AF=0.0461262;AN=5008;NS=2504;DP=16942;EAS_AF=0.0258;AMR_AF=0.0346;AFR_AF=0.115;EUR_AF=0.0199;SAS_AF=0.0092;AA=G|||;VT=SNP
6	30573562	rs17189155	G	A	100	PASS	AC=230;AF=0.0459265;AN=5008;NS=2504;DP=14437;EAS_AF=0.0258;AMR_AF=0.0346;AFR_AF=0.1142;EUR_AF=0.0199;SAS_AF=0.0092;AA=G|||;VT=SNP
6	30573842	rs9262122	T	C	100	PASS	AC=548;AF=0.109425;AN=5008;NS=2504;DP=16691;EAS_AF=0.0605;AMR_AF=0.1527;AFR_AF=0.0091;EUR_AF=0.1769;SAS_AF=0.1953;AA=T|||;VT=SNP
6	30573866	rs6457248	T	C	100	PASS	AC=231;AF=0.0461262;AN=5008;NS=2504;DP=17799;EAS_AF=0.0258;AMR_AF=0.0346;AFR_AF=0.115;EUR_AF=0.0199;SAS_AF=0.0092;AA=T|||;VT=SNP
6	30574194	rs12174151	C	T	100	PASS	AC=675;AF=0.134784;AN=5008;NS=2504;DP=16586;EAS_AF=0.2927;AMR_AF=0.2118;AFR_AF=0.0106;EUR_AF=0.1471;SAS_AF=0.0726;AA=C|||;VT=SNP
6	30574737	rs76442448	G	A	100	PASS	AC=232;AF=0.0463259;AN=5008;NS=2504;DP=20893;EAS_AF=0.0258;AMR_AF=0.0346;AFR_AF=0.115;EUR_AF=0.0209;SAS_AF=0.0092;AA=G|||;VT=SNP
6	30575058	rs111235478	C	T	100	PASS	AC=231;AF=0.0461262;AN=5008;NS=2504;DP=18072;EAS_AF=0.0258;AMR_AF=0.0346;AFR_AF=0.115;EUR_AF=0.0199;SAS_AF=0.0092;AA=c|||;VT=SNP
6	30575603	rs1264420	A	G	100	PASS	AC=4055;AF=0.809704;AN=5008;NS=2504;DP=16880;EAS_AF=0.8264;AMR_AF=0.7507;AFR_AF=0.8759;EUR_AF=0.6769;SAS_AF=0.8814;AA=G|||;VT=SNP;EX_TARGET
6	30575922	rs113681826	C	T	100	PASS	AC=231;AF=0.0461262;AN=5008;NS=2504;DP=16376;EAS_AF=0.0258;AMR_AF=0.0346;AFR_AF=0.115;EUR_AF=0.0199;SAS_AF=0.0092;AA=c|||;VT=SNP
6	30576155	rs58525263	A	T	100	PASS	AC=231;AF=0.0461262;AN=5008;NS=2504;DP=15849;EAS_AF=0.0258;AMR_AF=0.0346;AFR_AF=0.115;EUR_AF=0.0199;SAS_AF=0.0092;AA=T|||;VT=SNP
6	30576156	rs57626358	A	G	100	PASS	AC=231;AF=0.0461262;AN=5008;NS=2504;DP=15922;EAS_AF=0.0258;AMR_AF=0.0346;AFR_AF=0.115;EUR_AF=0.0199;SAS_AF=0.0092;AA=G|||;VT=SNP
6	30576166	rs60365864	C	T	100	PASS	AC=232;AF=0.0463259;AN=5008;NS=2504;DP=16993;EAS_AF=0.0258;AMR_AF=0.0346;AFR_AF=0.115;EUR_AF=0.0199;SAS_AF=0.0102;AA=C|||;VT=SNP
6	30576781	rs1264419	G	C	100	PASS	AC=3342;AF=0.667332;AN=5008;NS=2504;DP=19035;EAS_AF=0.5863;AMR_AF=0.4928;AFR_AF=0.8253;EUR_AF=0.5169;SAS_AF=0.816;AA=C|||;VT=SNP
6	30576801	rs60337024	G	A	100	PASS	AC=141;AF=0.028155;AN=5008;NS=2504;DP=19465;EAS_AF=0.0149;AMR_AF=0.0144;AFR_AF=0.0696;EUR_AF=0.0159;SAS_AF=0.0082;AA=G|||;VT=SNP
6	30577172	rs114938123	G	C	100	PASS	AC=231;AF=0.0461262;AN=5008;NS=2504;DP=20859;EAS_AF=0.0258;AMR_AF=0.0346;AFR_AF=0.115;EUR_AF=0.0199;SAS_AF=0.0092;AA=C|||;VT=SNP
6	30577593	rs6901251	A	C	100	PASS	AC=231;AF=0.0461262;AN=5008;NS=2504;DP=20187;EAS_AF=0.0258;AMR_AF=0.0346;AFR_AF=0.115;EUR_AF=0.0199;SAS_AF=0.0092;AA=C|||;VT=SNP
6	30577792	rs2239514	G	A	100	PASS	AC=232;AF=0.0463259;AN=5008;NS=2504;DP=21322;EAS_AF=0.0268;AMR_AF=0.0346;AFR_AF=0.115;EUR_AF=0.0199;SAS_AF=0.0092;AA=g|||;VT=SNP
6	30577966	rs2239515	C	T	100	PASS	AC=231;AF=0.0461262;AN=5008;NS=2504;DP=20808;EAS_AF=0.0258;AMR_AF=0.0346;AFR_AF=0.115;EUR_AF=0.0199;SAS_AF=0.0092;AA=C|||;VT=SNP
6	30578048	rs2239516	T	C	100	PASS	AC=229;AF=0.0457268;AN=5008;NS=2504;DP=20343;EAS_AF=0.0258;AMR_AF=0.0346;AFR_AF=0.1135;EUR_AF=0.0199;SAS_AF=0.0092;AA=C|||;VT=SNP
6	30578101	rs112752999	C	T	100	PASS	AC=231;AF=0.0461262;AN=5008;NS=2504;DP=20811;EAS_AF=0.0258;AMR_AF=0.0346;AFR_AF=0.115;EUR_AF=0.0199;SAS_AF=0.0092;AA=T|||;VT=SNP
6	30578335	rs2267637	C	T	100	PASS	AC=1302;AF=0.259984;AN=5008;NS=2504;DP=21607;EAS_AF=0.3403;AMR_AF=0.1225;AFR_AF=0.32;EUR_AF=0.1103;SAS_AF=0.3476;AA=C|||;VT=SNP
6	30578543	rs59607822	C	T	100	PASS	AC=231;AF=0.0461262;AN=5008;NS=2504;DP=21393;EAS_AF=0.0258;AMR_AF=0.0346;AFR_AF=0.115;EUR_AF=0.0199;SAS_AF=0.0092;AA=c|||;VT=SNP
6	30579315	rs2252745	C	T	100	PASS	AC=3825;AF=0.763778;AN=5008;NS=2504;DP=22361;EAS_AF=0.6944;AMR_AF=0.6326;AFR_AF=0.8427;EUR_AF=0.7038;SAS_AF=0.8834;AA=T|||;VT=SNP
6	30579417	rs7767002	T	C	100	PASS	AC=231;AF=0.0461262;AN=5008;NS=2504;DP=20436;EAS_AF=0.0258;AMR_AF=0.0346;AFR_AF=0.115;EUR_AF=0.0199;SAS_AF=0.0092;AA=T|||;VT=SNP
6	30579556	rs6457249	A	G	100	PASS	AC=231;AF=0.0461262;AN=5008;NS=2504;DP=19354;EAS_AF=0.0258;AMR_AF=0.0346;AFR_AF=0.115;EUR_AF=0.0199;SAS_AF=0.0092;AA=a|||;VT=SNP
6	30580085	rs17195516	C	T	100	PASS	AC=231;AF=0.0461262;AN=5008;NS=2504;DP=17518;EAS_AF=0.0258;AMR_AF=0.0346;AFR_AF=0.115;EUR_AF=0.0199;SAS_AF=0.0092;AA=C|||;VT=SNP
6	30580615	rs59272830	G	A	100	PASS	AC=231;AF=0.0461262;AN=5008;NS=2504;DP=19711;EAS_AF=0.0258;AMR_AF=0.0346;AFR_AF=0.115;EUR_AF=0.0199;SAS_AF=0.0092;AA=G|||;VT=SNP
6	30580626	rs2267638	C	A	100	PASS	AC=231;AF=0.0461262;AN=5008;NS=2504;DP=19665;EAS_AF=0.0258;AMR_AF=0.0346;AFR_AF=0.115;EUR_AF=0.0199;SAS_AF=0.0092;AA=A|||;VT=SNP
6	30580637	rs2267639	C	T	100	PASS	AC=693;AF=0.138379;AN=5008;NS=2504;DP=19520;EAS_AF=0.2609;AMR_AF=0.0749;AFR_AF=0.0325;EUR_AF=0.0895;SAS_AF=0.2505;AA=C|||;VT=SNP
6	30580893	rs2267640	T	C	100	PASS	AC=231;AF=0.0461262;AN=5008;NS=2504;DP=19394;EAS_AF=0.0258;AMR_AF=0.0346;AFR_AF=0.115;EUR_AF=0.0199;SAS_AF=0.0092;AA=C|||;VT=SNP
6	30581241	rs59913575	A	T	100	PASS	AC=231;AF=0.0461262;AN=5008;NS=2504;DP=19663;EAS_AF=0.0258;AMR_AF=0.0346;AFR_AF=0.115;EUR_AF=0.0199;SAS_AF=0.0092;AA=T|||;VT=SNP
6	30582078	rs115514325	A	G	100	PASS	AC=232;AF=0.0463259;AN=5008;NS=2504;DP=17164;EAS_AF=0.0258;AMR_AF=0.0346;AFR_AF=0.115;EUR_AF=0.0209;SAS_AF=0.0092;AA=A|||;VT=SNP
6	30583723	rs55895438	T	C	100	PASS	AC=63;AF=0.0125799;AN=5008;NS=2504;DP=19213;EAS_AF=0.0119;AMR_AF=0.0115;AFR_AF=0;EUR_AF=0.0179;SAS_AF=0.0256;AA=T|||;VT=SNP
6	30585333	rs16867845	T	G	100	PASS	AC=231;AF=0.0461262;AN=5008;NS=2504;DP=21110;EAS_AF=0.0258;AMR_AF=0.0346;AFR_AF=0.115;EUR_AF=0.0199;SAS_AF=0.0092;AA=T|||;VT=SNP
6	30586031	rs3873304	G	A	100	PASS	AC=525;AF=0.104832;AN=5008;NS=2504;DP=17866;EAS_AF=0.0387;AMR_AF=0.0749;AFR_AF=0.1309;EUR_AF=0.0944;SAS_AF=0.1697;AA=G|||;VT=SNP
6	30587613	rs2302347	C	T	100	PASS	AC=230;AF=0.0459265;AN=5008;NS=2504;DP=18500;EAS_AF=0.0258;AMR_AF=0.0346;AFR_AF=0.115;EUR_AF=0.0199;SAS_AF=0.0082;AA=C|||;VT=SNP
6	30588356	rs75299979	T	C	100	PASS	AC=230;AF=0.0459265;AN=5008;NS=2504;DP=13386;EAS_AF=0.0258;AMR_AF=0.0346;AFR_AF=0.115;EUR_AF=0.0199;SAS_AF=0.0082;AA=C|||;VT=SNP
6	30589094	rs183138129	G	T	100	PASS	AC=230;AF=0.0459265;AN=5008;NS=2504;DP=16729;EAS_AF=0.0258;AMR_AF=0.0346;AFR_AF=0.115;EUR_AF=0.0199;SAS_AF=0.0082;AA=G|||;VT=SNP
6	30589095	rs187595468	C	T	100	PASS	AC=230;AF=0.0459265;AN=5008;NS=2504;DP=16726;EAS_AF=0.0258;AMR_AF=0.0346;AFR_AF=0.115;EUR_AF=0.0199;SAS_AF=0.0082;AA=C|||;VT=SNP
6	30589223	rs113968136	C	T	100	PASS	AC=230;AF=0.0459265;AN=5008;NS=2504;DP=18087;EAS_AF=0.0258;AMR_AF=0.0346;AFR_AF=0.115;EUR_AF=0.0199;SAS_AF=0.0082;AA=C|||;VT=SNP
6	30589547	rs3132607	G	A	100	PASS	AC=249;AF=0.0497204;AN=5008;NS=2504;DP=15693;EAS_AF=0.0724;AMR_AF=0.0447;AFR_AF=0.0492;EUR_AF=0.0229;SAS_AF=0.0583;AA=G|||;VT=SNP
6	30590122	rs2517566	T	C	100	PASS	AC=755;AF=0.150759;AN=5008;NS=2504;DP=14506;EAS_AF=0.121;AMR_AF=0.1081;AFR_AF=0.3132;EUR_AF=0.0517;SAS_AF=0.0941;AA=C|||;VT=SNP
6	30590377	rs61109058	T	C	100	PASS	AC=216;AF=0.043131;AN=5008;NS=2504;DP=16747;EAS_AF=0.0724;AMR_AF=0.0303;AFR_AF=0.0416;EUR_AF=0.0099;SAS_AF=0.0583;AA=T|||;VT=SNP
6	30591014	rs9262124	G	A	100	PASS	AC=541;AF=0.108027;AN=5008;NS=2504;DP=16560;EAS_AF=0.0546;AMR_AF=0.1527;AFR_AF=0.0106;EUR_AF=0.175;SAS_AF=0.1943;AA=G|||;VT=SNP
6	30591866	rs116705323	G	T	100	PASS	AC=293;AF=0.0585064;AN=5008;NS=2504;DP=15471;EAS_AF=0.0466;AMR_AF=0.0418;AFR_AF=0.1218;EUR_AF=0.0249;SAS_AF=0.0317;AA=T|||;VT=SNP
6	30591949	rs148094252	C	A	100	PASS	AC=296;AF=0.0591054;AN=5008;NS=2504;DP=17027;EAS_AF=0.0476;AMR_AF=0.0418;AFR_AF=0.1233;EUR_AF=0.0249;SAS_AF=0.0317;AA=c|||;VT=SNP
6	30592414	rs2270172	T	C	100	PASS	AC=299;AF=0.0597045;AN=5008;NS=2504;DP=19208;EAS_AF=0.0476;AMR_AF=0.0418;AFR_AF=0.1256;EUR_AF=0.0249;SAS_AF=0.0317;AA=C|||;VT=SNP
6	30593075	rs6917935	A	G	100	PASS	AC=230;AF=0.0459265;AN=5008;NS=2504;DP=20082;EAS_AF=0.0258;AMR_AF=0.0346;AFR_AF=0.115;EUR_AF=0.0199;SAS_AF=0.0082;AA=G|||;VT=SNP
6	30593485	rs34315095	C	G	100	PASS	AC=230;AF=0.0459265;AN=5008;NS=2504;DP=16900;EAS_AF=0.0258;AMR_AF=0.0346;AFR_AF=0.115;EUR_AF=0.0199;SAS_AF=0.0082;AA=C|||;VT=SNP;EX_TARGET
6	30593982	rs75407659	G	A	100	PASS	AC=231;AF=0.0461262;AN=5008;NS=2504;DP=18737;EAS_AF=0.0258;AMR_AF=0.0346;AFR_AF=0.115;EUR_AF=0.0199;SAS_AF=0.0092;AA=A|||;VT=SNP
6	30594394	rs2517565	A	T	100	PASS	AC=683;AF=0.136382;AN=5008;NS=2504;DP=17539;EAS_AF=0.121;AMR_AF=0.1023;AFR_AF=0.264;EUR_AF=0.0487;SAS_AF=0.0941;AA=T|||;VT=SNP
6	30596135	rs6904236	A	G	100	PASS	AC=231;AF=0.0461262;AN=5008;NS=2504;DP=17429;EAS_AF=0.0258;AMR_AF=0.0346;AFR_AF=0.1157;EUR_AF=0.0199;SAS_AF=0.0082;AA=G|||;VT=SNP;EX_TARGET
6	30596496	rs6927727	T	C	100	PASS	AC=295;AF=0.0589058;AN=5008;NS=2504;DP=16778;EAS_AF=0.0476;AMR_AF=0.0418;AFR_AF=0.1225;EUR_AF=0.0249;SAS_AF=0.0317;AA=C|||;VT=SNP
6	30596528	rs147478648	C	A	100	PASS	AC=142;AF=0.0283546;AN=5008;NS=2504;DP=15443;EAS_AF=0.0149;AMR_AF=0.0159;AFR_AF=0.0696;EUR_AF=0.0159;SAS_AF=0.0082;AA=C|||;VT=SNP
6	30597522	rs6911174	C	T	100	PASS	AC=230;AF=0.0459265;AN=5008;NS=2504;DP=18110;EAS_AF=0.0258;AMR_AF=0.0346;AFR_AF=0.115;EUR_AF=0.0199;SAS_AF=0.0082;AA=C|||;VT=SNP
6	30598608	rs4947285	G	A	100	PASS	AC=603;AF=0.120407;AN=5008;NS=2504;DP=17833;EAS_AF=0.0952;AMR_AF=0.1542;AFR_AF=0.0106;EUR_AF=0.175;SAS_AF=0.2147;AA=G|||;VT=SNP
6	30598701	rs112692883	C	T	100	PASS	AC=240;AF=0.0479233;AN=5008;NS=2504;DP=14627;EAS_AF=0.0258;AMR_AF=0.0346;AFR_AF=0.1225;EUR_AF=0.0199;SAS_AF=0.0082;AA=C|||;VT=SNP
6	30599402	rs2394387	A	T	100	PASS	AC=228;AF=0.0455272;AN=5008;NS=2504;DP=17578;EAS_AF=0.0238;AMR_AF=0.0346;AFR_AF=0.115;EUR_AF=0.0199;SAS_AF=0.0082;AA=A|||;VT=SNP
6	30599702	rs4713340	G	A	100	PASS	AC=540;AF=0.107827;AN=5008;NS=2504;DP=18525;EAS_AF=0.0546;AMR_AF=0.1542;AFR_AF=0.0091;EUR_AF=0.175;SAS_AF=0.1943;AA=G|||;VT=SNP
6	30599991	rs2106069	C	T	100	PASS	AC=237;AF=0.0473243;AN=5008;NS=2504;DP=13444;EAS_AF=0.0258;AMR_AF=0.0346;AFR_AF=0.1203;EUR_AF=0.0199;SAS_AF=0.0082;AA=C|||;VT=SNP
6	30601067	rs13201129	T	C	100	PASS	AC=501;AF=0.10004;AN=5008;NS=2504;DP=19907;EAS_AF=0.1349;AMR_AF=0.1326;AFR_AF=0.0068;EUR_AF=0.1899;SAS_AF=0.0746;AA=T|||;VT=SNP
6	30601232	rs12665339	A	G	100	PASS	AC=648;AF=0.129393;AN=5008;NS=2504;DP=18485;EAS_AF=0.2738;AMR_AF=0.2118;AFR_AF=0.0106;EUR_AF=0.1481;SAS_AF=0.0634;AA=A|||;VT=SNP
6	30601281	rs17195544	T	C	100	PASS	AC=367;AF=0.0732827;AN=5008;NS=2504;DP=20257;EAS_AF=0.0625;AMR_AF=0.0432;AFR_AF=0.1218;EUR_AF=0.0278;SAS_AF=0.0869;AA=T|||;VT=SNP
6	30601395	rs17195551	C	T	100	PASS	AC=143;AF=0.0285543;AN=5008;NS=2504;DP=21072;EAS_AF=0.0149;AMR_AF=0.0159;AFR_AF=0.0703;EUR_AF=0.0159;SAS_AF=0.0082;AA=C|||;VT=SNP
6	30601821	rs2394390	T	C	100	PASS	AC=684;AF=0.136581;AN=5008;NS=2504;DP=16732;EAS_AF=0.121;AMR_AF=0.1037;AFR_AF=0.2625;EUR_AF=0.0487;SAS_AF=0.0961;AA=C|||;VT=SNP
6	30602091	rs2894041	G	C	100	PASS	AC=541;AF=0.108027;AN=5008;NS=2504;DP=14260;EAS_AF=0.0546;AMR_AF=0.1527;AFR_AF=0.0091;EUR_AF=0.1759;SAS_AF=0.1953;AA=G|||;VT=SNP
6	30602697	rs146387647	A	G	100	PASS	AC=242;AF=0.0483227;AN=5008;NS=2504;DP=14528;EAS_AF=0.0446;AMR_AF=0.0331;AFR_AF=0.0961;EUR_AF=0.0159;SAS_AF=0.0317;AA=a|||;VT=SNP
6	30603227	rs139067295	G	A	100	PASS	AC=151;AF=0.0301518;AN=5008;NS=2504;DP=17511;EAS_AF=0.0149;AMR_AF=0.0159;AFR_AF=0.0764;EUR_AF=0.0159;SAS_AF=0.0082;AA=G|||;VT=SNP
6	30603875	rs34890315	T	C	100	PASS	AC=530;AF=0.105831;AN=5008;NS=2504;DP=19042;EAS_AF=0.0387;AMR_AF=0.0749;AFR_AF=0.1354;EUR_AF=0.0934;SAS_AF=0.1697;AA=T|||;VT=SNP
6	30604638	rs144542251	G	T	100	PASS	AC=241;AF=0.048123;AN=5008;NS=2504;DP=16077;EAS_AF=0.0446;AMR_AF=0.0331;AFR_AF=0.0953;EUR_AF=0.0159;SAS_AF=0.0317;AA=G|||;VT=SNP
6	30606141	rs112927484	C	G	100	PASS	AC=241;AF=0.048123;AN=5008;NS=2504;DP=14978;EAS_AF=0.0446;AMR_AF=0.0331;AFR_AF=0.0953;EUR_AF=0.0159;SAS_AF=0.0317;AA=C|||;VT=SNP
6	30606827	rs2006098	A	G	100	PASS	AC=768;AF=0.153355;AN=5008;NS=2504;DP=17316;EAS_AF=0.121;AMR_AF=0.1095;AFR_AF=0.3215;EUR_AF=0.0517;SAS_AF=0.0951;AA=G|||;VT=SNP
6	30607173	rs111808357	A	G	100	PASS	AC=241;AF=0.048123;AN=5008;NS=2504;DP=19754;EAS_AF=0.0446;AMR_AF=0.0331;AFR_AF=0.0953;EUR_AF=0.0159;SAS_AF=0.0317;AA=A|||;VT=SNP
6	30607189	rs113520162	G	A	100	PASS	AC=242;AF=0.0483227;AN=5008;NS=2504;DP=19159;EAS_AF=0.0446;AMR_AF=0.0331;AFR_AF=0.0961;EUR_AF=0.0159;SAS_AF=0.0317;AA=A|||;VT=SNP
6	30607289	rs142580331	C	T	100	PASS	AC=242;AF=0.0483227;AN=5008;NS=2504;DP=12087;EAS_AF=0.0446;AMR_AF=0.0331;AFR_AF=0.0961;EUR_AF=0.0159;SAS_AF=0.0317;AA=T|||;VT=SNP
6	30607411	rs2894042	A	G	100	PASS	AC=694;AF=0.138578;AN=5008;NS=2504;DP=13588;EAS_AF=0.121;AMR_AF=0.1066;AFR_AF=0.2693;EUR_AF=0.0497;SAS_AF=0.0941;AA=G|||;VT=SNP
6	30607500	rs9262131	C	T	100	PASS	AC=1198;AF=0.239217;AN=5008;NS=2504;DP=17184;EAS_AF=0.0933;AMR_AF=0.2507;AFR_AF=0.1634;EUR_AF=0.3549;SAS_AF=0.365;AA=c|||;VT=SNP
6	30608273	rs1079687	A	G	100	PASS	AC=565;AF=0.112819;AN=5008;NS=2504;DP=16064;EAS_AF=0.0843;AMR_AF=0.0735;AFR_AF=0.2231;EUR_AF=0.0417;SAS_AF=0.0941;AA=G|||;VT=SNP;EX_TARGET
6	30609629	rs3094104	A	G	100	PASS	AC=684;AF=0.136581;AN=5008;NS=2504;DP=16198;EAS_AF=0.122;AMR_AF=0.1023;AFR_AF=0.264;EUR_AF=0.0487;SAS_AF=0.0941;AA=G|||;VT=SNP
6	30609661	rs3132608	T	C	100	PASS	AC=562;AF=0.11222;AN=5008;NS=2504;DP=17197;EAS_AF=0.0843;AMR_AF=0.0735;AFR_AF=0.2231;EUR_AF=0.0417;SAS_AF=0.091;AA=C|||;VT=SNP
6	30609835	rs78802957	T	C	100	PASS	AC=264;AF=0.0527157;AN=5008;NS=2504;DP=20626;EAS_AF=0.0655;AMR_AF=0.0331;AFR_AF=0.0968;EUR_AF=0.0159;SAS_AF=0.0317;AA=C|||;VT=SNP
6	30610042	rs3132595	C	G	100	PASS	AC=567;AF=0.113219;AN=5008;NS=2504;DP=19039;EAS_AF=0.0843;AMR_AF=0.0735;AFR_AF=0.2269;EUR_AF=0.0417;SAS_AF=0.091;AA=G|||;VT=SNP;EX_TARGET
6	30611676	rs1140809	C	A	100	PASS	AC=3287;AF=0.65635;AN=5008;NS=2504;DP=21011;EAS_AF=0.5466;AMR_AF=0.4914;AFR_AF=0.823;EUR_AF=0.5109;SAS_AF=0.8108;AA=A|||;VT=SNP
6	30613182	rs3094101	A	G	100	PASS	AC=1603;AF=0.320088;AN=5008;NS=2504;DP=18493;EAS_AF=0.1111;AMR_AF=0.3386;AFR_AF=0.3563;EUR_AF=0.3917;SAS_AF=0.3998;AA=a|||;VT=SNP
6	30617064	rs9262133	C	T	100	PASS	AC=685;AF=0.136781;AN=5008;NS=2504;DP=16417;EAS_AF=0.254;AMR_AF=0.0735;AFR_AF=0.0371;EUR_AF=0.0805;SAS_AF=0.2536;AA=C|||;VT=SNP
6	30618300	rs9262134	G	A	100	PASS	AC=763;AF=0.152356;AN=5008;NS=2504;DP=17477;EAS_AF=0.251;AMR_AF=0.0764;AFR_AF=0.0605;EUR_AF=0.0805;SAS_AF=0.3027;AA=G|||;VT=SNP
6	30619884	rs6899862	G	C	100	PASS	AC=415;AF=0.0828674;AN=5008;NS=2504;DP=18146;EAS_AF=0.0268;AMR_AF=0.0663;AFR_AF=0.233;EUR_AF=0.0229;SAS_AF=0.0112;AA=G|||;VT=SNP
6	30619988	rs9262136	C	A	100	PASS	AC=536;AF=0.107029;AN=5008;NS=2504;DP=15104;EAS_AF=0.0486;AMR_AF=0.1513;AFR_AF=0.0083;EUR_AF=0.1799;SAS_AF=0.1943;AA=C|||;VT=SNP
6	30624155	rs529638034	T	C	100	PASS	AC=979;AF=0.195487;AN=5008;NS=2504;DP=18413;EAS_AF=0.1885;AMR_AF=0.1225;AFR_AF=0.3638;EUR_AF=0.0616;SAS_AF=0.1646;AA=C|||;VT=SNP;EX_TARGET
6	30625155	rs571775846	G	C	100	PASS	AC=979;AF=0.195487;AN=5008;NS=2504;DP=16145;EAS_AF=0.1885;AMR_AF=0.1225;AFR_AF=0.3638;EUR_AF=0.0616;SAS_AF=0.1646;AA=C|||;VT=SNP
6	30625389	rs75967608	C	T	100	PASS	AC=317;AF=0.0632987;AN=5008;NS=2504;DP=19683;EAS_AF=0.0635;AMR_AF=0.0504;AFR_AF=0.1331;EUR_AF=0.0179;SAS_AF=0.0245;AA=C|||;VT=SNP
6	30626698	rs3094099	T	C	100	PASS	AC=943;AF=0.188299;AN=5008;NS=2504;DP=17853;EAS_AF=0.1885;AMR_AF=0.1225;AFR_AF=0.3389;EUR_AF=0.0586;SAS_AF=0.1646;AA=C|||;VT=SNP
6	30626884	rs80117346	G	A	100	PASS	AC=322;AF=0.0642971;AN=5008;NS=2504;DP=20030;EAS_AF=0.0645;AMR_AF=0.0504;AFR_AF=0.1362;EUR_AF=0.0179;SAS_AF=0.0245;AA=G|||;VT=SNP
6	30627216	rs1076829	T	C	100	PASS	AC=1186;AF=0.236821;AN=5008;NS=2504;DP=19899;EAS_AF=0.0873;AMR_AF=0.2493;AFR_AF=0.1641;EUR_AF=0.3509;SAS_AF=0.363;AA=T|||;VT=SNP;EX_TARGET
6	30628244	rs16867852	T	C	100	PASS	AC=319;AF=0.0636981;AN=5008;NS=2504;DP=20095;EAS_AF=0.0635;AMR_AF=0.0476;AFR_AF=0.1362;EUR_AF=0.0179;SAS_AF=0.0245;AA=C|||;VT=SNP
6	30628252	rs1076828	G	A	100	PASS	AC=1185;AF=0.236621;AN=5008;NS=2504;DP=20239;EAS_AF=0.0863;AMR_AF=0.2493;AFR_AF=0.1641;EUR_AF=0.3509;SAS_AF=0.363;AA=G|||;VT=SNP
6	30629152	rs541258350	T	G	100	PASS	AC=943;AF=0.188299;AN=5008;NS=2504;DP=16209;EAS_AF=0.1885;AMR_AF=0.1225;AFR_AF=0.3389;EUR_AF=0.0586;SAS_AF=0.1646;AA=G|||;VT=SNP
6	30629648	rs1109146	C	T	100	PASS	AC=322;AF=0.0642971;AN=5008;NS=2504;DP=19845;EAS_AF=0.0635;AMR_AF=0.0504;AFR_AF=0.1369;EUR_AF=0.0179;SAS_AF=0.0245;AA=T|||;VT=SNP
6	30631063	rs4713346	G	A	100	PASS	AC=97;AF=0.019369;AN=5008;NS=2504;DP=16109;EAS_AF=0.0437;AMR_AF=0.0202;AFR_AF=0.0008;EUR_AF=0.008;SAS_AF=0.0307;AA=G|||;VT=SNP
6	30631164	rs9262139	G	A	100	PASS	AC=984;AF=0.196486;AN=5008;NS=2504;DP=17864;EAS_AF=0.2738;AMR_AF=0.0994;AFR_AF=0.18;EUR_AF=0.0954;SAS_AF=0.3119;AA=G|||;VT=SNP
6	30633875	rs3094097	A	G	100	PASS	AC=1026;AF=0.204872;AN=5008;NS=2504;DP=20002;EAS_AF=0.1885;AMR_AF=0.1297;AFR_AF=0.3956;EUR_AF=0.0616;SAS_AF=0.1646;AA=A|||;VT=SNP
6	30634005	rs117626418	G	A	100	PASS	AC=44;AF=0.00878594;AN=5008;NS=2504;DP=20080;EAS_AF=0.0149;AMR_AF=0.0058;AFR_AF=0.0015;EUR_AF=0.0149;SAS_AF=0.0082;AA=G|||;VT=SNP
6	30634500	rs557132578	A	G	100	PASS	AC=1025;AF=0.204673;AN=5008;NS=2504;DP=18429;EAS_AF=0.1885;AMR_AF=0.1297;AFR_AF=0.3949;EUR_AF=0.0616;SAS_AF=0.1646;AA=a|||;VT=SNP
6	30635593	rs566158921	T	C	100	PASS	AC=324;AF=0.0646965;AN=5008;NS=2504;DP=19606;EAS_AF=0.0635;AMR_AF=0.0504;AFR_AF=0.1384;EUR_AF=0.0179;SAS_AF=0.0245;AA=C|||;VT=SNP
6	30636197	rs529120845	G	C	100	PASS	AC=321;AF=0.0640974;AN=5008;NS=2504;DP=18007;EAS_AF=0.0635;AMR_AF=0.0504;AFR_AF=0.1362;EUR_AF=0.0179;SAS_AF=0.0245;AA=G|||;VT=SNP
6	30636377	rs552167628	G	A	100	PASS	AC=171;AF=0.0341454;AN=5008;NS=2504;DP=16263;EAS_AF=0.0437;AMR_AF=0.0331;AFR_AF=0.0469;EUR_AF=0.0119;SAS_AF=0.0307;AA=G|||;VT=SNP
6	30636918	rs568989965	C	G	100	PASS	AC=576;AF=0.115016;AN=5008;NS=2504;DP=15850;EAS_AF=0.0853;AMR_AF=0.0865;AFR_AF=0.2247;EUR_AF=0.0437;SAS_AF=0.091;AA=G|||;VT=SNP
6	30637998	rs2285321	A	G	100	PASS	AC=321;AF=0.0640974;AN=5008;NS=2504;DP=19987;EAS_AF=0.0635;AMR_AF=0.0504;AFR_AF=0.1362;EUR_AF=0.0179;SAS_AF=0.0245;AA=G|||;VT=SNP
6	30639157	rs9295901	G	C	100	PASS	AC=474;AF=0.0946486;AN=5008;NS=2504;DP=16793;EAS_AF=0.0645;AMR_AF=0.0692;AFR_AF=0.2398;EUR_AF=0.0199;SAS_AF=0.0245;AA=G|||;VT=SNP
6	30639369	rs9295902	A	G	100	PASS	AC=323;AF=0.0644968;AN=5008;NS=2504;DP=17083;EAS_AF=0.0635;AMR_AF=0.0504;AFR_AF=0.1369;EUR_AF=0.0189;SAS_AF=0.0245;AA=G|||;VT=SNP
6	30640324	rs6937357	T	C	100	PASS	AC=322;AF=0.0642971;AN=5008;NS=2504;DP=17747;EAS_AF=0.0635;AMR_AF=0.0504;AFR_AF=0.1362;EUR_AF=0.0189;SAS_AF=0.0245;AA=T|||;VT=SNP
6	30640875	rs566456302	G	A	100	PASS	AC=157;AF=0.0313498;AN=5008;NS=2504;DP=17335;EAS_AF=0.0149;AMR_AF=0.0173;AFR_AF=0.0802;EUR_AF=0.0159;SAS_AF=0.0082;AA=G|||;VT=SNP
6	30641152	rs9468803	A	C	100	PASS	AC=322;AF=0.0642971;AN=5008;NS=2504;DP=17122;EAS_AF=0.0635;AMR_AF=0.0504;AFR_AF=0.1362;EUR_AF=0.0189;SAS_AF=0.0245;AA=C|||;VT=SNP
6	30641276	rs556078713	T	C	100	PASS	AC=322;AF=0.0642971;AN=5008;NS=2504;DP=15343;EAS_AF=0.0635;AMR_AF=0.0504;AFR_AF=0.1362;EUR_AF=0.0189;SAS_AF=0.0245;AA=C|||;VT=SNP
6	30641292	rs57999057	C	T	100	PASS	AC=177;AF=0.0353435;AN=5008;NS=2504;DP=15123;EAS_AF=0.0427;AMR_AF=0.0418;AFR_AF=0.0477;EUR_AF=0.0119;SAS_AF=0.0307;AA=C|||;VT=SNP
6	30641321	rs9295904	C	T	100	PASS	AC=322;AF=0.0642971;AN=5008;NS=2504;DP=15824;EAS_AF=0.0635;AMR_AF=0.0504;AFR_AF=0.1362;EUR_AF=0.0189;SAS_AF=0.0245;AA=C|||;VT=SNP
6	30641457	rs540749404	G	T	100	PASS	AC=322;AF=0.0642971;AN=5008;NS=2504;DP=17129;EAS_AF=0.0635;AMR_AF=0.0504;AFR_AF=0.1362;EUR_AF=0.0189;SAS_AF=0.0245;AA=T|||;VT=SNP
6	30641786	rs78662734	C	G	100	PASS	AC=321;AF=0.0640974;AN=5008;NS=2504;DP=15507;EAS_AF=0.0635;AMR_AF=0.0504;AFR_AF=0.1354;EUR_AF=0.0189;SAS_AF=0.0245;AA=C|||;VT=SNP
6	30641826	rs77452126	A	G	100	PASS	AC=321;AF=0.0640974;AN=5008;NS=2504;DP=16622;EAS_AF=0.0635;AMR_AF=0.0504;AFR_AF=0.1354;EUR_AF=0.0189;SAS_AF=0.0245;AA=G|||;VT=SNP
6	30641840	rs75837209	A	C	100	PASS	AC=321;AF=0.0640974;AN=5008;NS=2504;DP=16839;EAS_AF=0.0635;AMR_AF=0.0504;AFR_AF=0.1354;EUR_AF=0.0189;SAS_AF=0.0245;AA=A|||;VT=SNP
6	30642191	rs549094528	C	T	100	PASS	AC=325;AF=0.0648962;AN=5008;NS=2504;DP=14335;EAS_AF=0.0635;AMR_AF=0.0548;AFR_AF=0.1362;EUR_AF=0.0189;SAS_AF=0.0245;AA=C|||;VT=SNP
6	30642264	rs79235637	G	A	100	PASS	AC=322;AF=0.0642971;AN=5008;NS=2504;DP=13630;EAS_AF=0.0635;AMR_AF=0.0504;AFR_AF=0.1362;EUR_AF=0.0189;SAS_AF=0.0245;AA=A|||;VT=SNP
6	30642537	rs139095921	A	G	100	PASS	AC=321;AF=0.0640974;AN=5008;NS=2504;DP=13839;EAS_AF=0.0635;AMR_AF=0.0504;AFR_AF=0.1362;EUR_AF=0.0189;SAS_AF=0.0235;AA=G|||;VT=SNP
6	30642545	rs149404216	G	T	100	PASS	AC=321;AF=0.0640974;AN=5008;NS=2504;DP=14229;EAS_AF=0.0635;AMR_AF=0.0504;AFR_AF=0.1362;EUR_AF=0.0189;SAS_AF=0.0235;AA=G|||;VT=SNP
6	30642610	rs58876293	T	C	100	PASS	AC=321;AF=0.0640974;AN=5008;NS=2504;DP=17116;EAS_AF=0.0635;AMR_AF=0.0504;AFR_AF=0.1362;EUR_AF=0.0189;SAS_AF=0.0235;AA=C|||;VT=SNP
6	30642611	rs59378621	G	A	100	PASS	AC=321;AF=0.0640974;AN=5008;NS=2504;DP=17059;EAS_AF=0.0635;AMR_AF=0.0504;AFR_AF=0.1362;EUR_AF=0.0189;SAS_AF=0.0235;AA=g|||;VT=SNP
6	30642717	rs61486053	A	C	100	PASS	AC=322;AF=0.0642971;AN=5008;NS=2504;DP=19122;EAS_AF=0.0635;AMR_AF=0.0504;AFR_AF=0.1362;EUR_AF=0.0189;SAS_AF=0.0245;AA=C|||;VT=SNP
6	30642863	rs16897781	G	C	100	PASS	AC=322;AF=0.0642971;AN=5008;NS=2504;DP=19913;EAS_AF=0.0635;AMR_AF=0.0504;AFR_AF=0.1362;EUR_AF=0.0189;SAS_AF=0.0245;AA=G|||;VT=SNP
6	30642911	rs60080450	G	T	100	PASS	AC=288;AF=0.057508;AN=5008;NS=2504;DP=19124;EAS_AF=0.0595;AMR_AF=0.0288;AFR_AF=0.1097;EUR_AF=0.0209;SAS_AF=0.0429;AA=G|||;VT=SNP
6	30642978	rs75497283	C	T	100	PASS	AC=289;AF=0.0577077;AN=5008;NS=2504;DP=19453;EAS_AF=0.0595;AMR_AF=0.0288;AFR_AF=0.1104;EUR_AF=0.0209;SAS_AF=0.0429;AA=C|||;VT=SNP
6	30643072	rs9461620	G	A	100	PASS	AC=322;AF=0.0642971;AN=5008;NS=2504;DP=17033;EAS_AF=0.0635;AMR_AF=0.0504;AFR_AF=0.1362;EUR_AF=0.0189;SAS_AF=0.0245;AA=G|||;VT=SNP
6	30643178	rs183265395	T	A	100	PASS	AC=321;AF=0.0640974;AN=5008;NS=2504;DP=16444;EAS_AF=0.0635;AMR_AF=0.0504;AFR_AF=0.1362;EUR_AF=0.0189;SAS_AF=0.0235;AA=A|||;VT=SNP
6	30643181	rs548175731	T	A	100	PASS	AC=321;AF=0.0640974;AN=5008;NS=2504;DP=16545;EAS_AF=0.0635;AMR_AF=0.0504;AFR_AF=0.1362;EUR_AF=0.0189;SAS_AF=0.0235;AA=A|||;VT=SNP
6	30643452	rs531996625	T	C	100	PASS	AC=322;AF=0.0642971;AN=5008;NS=2504;DP=15453;EAS_AF=0.0635;AMR_AF=0.0504;AFR_AF=0.1362;EUR_AF=0.0189;SAS_AF=0.0245;AA=C|||;VT=SNP
6	30643519	rs9461622	A	G	100	PASS	AC=322;AF=0.0642971;AN=5008;NS=2504;DP=15701;EAS_AF=0.0635;AMR_AF=0.0504;AFR_AF=0.1362;EUR_AF=0.0189;SAS_AF=0.0245;AA=G|||;VT=SNP
6	30643709	rs9468805	G	A	100	PASS	AC=322;AF=0.0642971;AN=5008;NS=2504;DP=18648;EAS_AF=0.0635;AMR_AF=0.0504;AFR_AF=0.1362;EUR_AF=0.0189;SAS_AF=0.0245;AA=A|||;VT=SNP
6	30643767	rs28360604	C	G	100	PASS	AC=515;AF=0.102835;AN=5008;NS=2504;DP=19472;EAS_AF=0.1429;AMR_AF=0.1369;AFR_AF=0.0068;EUR_AF=0.1938;SAS_AF=0.0736;AA=C|||;VT=SNP
6	30644359	rs16897791	G	T	100	PASS	AC=322;AF=0.0642971;AN=5008;NS=2504;DP=18446;EAS_AF=0.0635;AMR_AF=0.0504;AFR_AF=0.1362;EUR_AF=0.0189;SAS_AF=0.0245;AA=T|||;VT=SNP
6	30644524	rs2269707	A	G	100	PASS	AC=321;AF=0.0640974;AN=5008;NS=2504;DP=18473;EAS_AF=0.0635;AMR_AF=0.0504;AFR_AF=0.1362;EUR_AF=0.0189;SAS_AF=0.0235;AA=A|||;VT=SNP
6	30645546	rs564821913	T	C	100	PASS	AC=582;AF=0.116214;AN=5008;NS=2504;DP=15768;EAS_AF=0.0813;AMR_AF=0.0937;AFR_AF=0.2262;EUR_AF=0.0527;SAS_AF=0.0849;AA=C|||;VT=SNP
6	30646137	rs548430080	C	T	100	PASS	AC=322;AF=0.0642971;AN=5008;NS=2504;DP=15153;EAS_AF=0.0645;AMR_AF=0.0504;AFR_AF=0.1362;EUR_AF=0.0189;SAS_AF=0.0235;AA=C|||;VT=SNP
6	30646724	rs73422011	T	C	100	PASS	AC=188;AF=0.0375399;AN=5008;NS=2504;DP=17143;EAS_AF=0.0446;AMR_AF=0.0187;AFR_AF=0.0681;EUR_AF=0.0139;SAS_AF=0.0266;AA=T|||;VT=SNP
6	30647784	rs73422013	A	G	100	PASS	AC=188;AF=0.0375399;AN=5008;NS=2504;DP=18712;EAS_AF=0.0446;AMR_AF=0.0187;AFR_AF=0.0681;EUR_AF=0.0139;SAS_AF=0.0266;AA=G|||;VT=SNP
6	30648629	rs563562887	G	A	100	PASS	AC=423;AF=0.0844649;AN=5008;NS=2504;DP=16187;EAS_AF=0.0655;AMR_AF=0.062;AFR_AF=0.1967;EUR_AF=0.0268;SAS_AF=0.0276;AA=G|||;VT=SNP
6	30648735	rs9468807	A	G	100	PASS	AC=423;AF=0.0844649;AN=5008;NS=2504;DP=15575;EAS_AF=0.0655;AMR_AF=0.062;AFR_AF=0.1967;EUR_AF=0.0268;SAS_AF=0.0276;AA=G|||;VT=SNP
6	30648819	rs538722357	G	A	100	PASS	AC=423;AF=0.0844649;AN=5008;NS=2504;DP=13005;EAS_AF=0.0655;AMR_AF=0.062;AFR_AF=0.1967;EUR_AF=0.0268;SAS_AF=0.0276;AA=G|||;VT=SNP
6	30649134	rs536237212	C	T	100	PASS	AC=423;AF=0.0844649;AN=5008;NS=2504;DP=18120;EAS_AF=0.0655;AMR_AF=0.062;AFR_AF=0.1967;EUR_AF=0.0268;SAS_AF=0.0276;AA=C|||;VT=SNP
6	30649540	rs558852904	A	G	100	PASS	AC=423;AF=0.0844649;AN=5008;NS=2504;DP=17928;EAS_AF=0.0655;AMR_AF=0.062;AFR_AF=0.1967;EUR_AF=0.0268;SAS_AF=0.0276;AA=A|||;VT=SNP
6	30649774	rs79166578	G	A	100	PASS	AC=327;AF=0.0652955;AN=5008;NS=2504;DP=16610;EAS_AF=0.0595;AMR_AF=0.0303;AFR_AF=0.1377;EUR_AF=0.0219;SAS_AF=0.0429;AA=G|||;VT=SNP
6	30650318	rs2394392	T	G	100	PASS	AC=591;AF=0.118011;AN=5008;NS=2504;DP=16779;EAS_AF=0.0833;AMR_AF=0.0951;AFR_AF=0.2231;EUR_AF=0.0586;SAS_AF=0.089;AA=G|||;VT=SNP
6	30652872	rs2269706	G	A	100	PASS	AC=768;AF=0.153355;AN=5008;NS=2504;DP=15807;EAS_AF=0.256;AMR_AF=0.0778;AFR_AF=0.0658;EUR_AF=0.0765;SAS_AF=0.2986;AA=G|||;VT=SNP;EX_TARGET
6	30654390	rs528321940	G	A	100	PASS	AC=316;AF=0.063099;AN=5008;NS=2504;DP=10521;EAS_AF=0.0645;AMR_AF=0.0504;AFR_AF=0.1316;EUR_AF=0.0189;SAS_AF=0.0235;AA=G|||;VT=SNP
6	30654531	rs540377339	G	C	100	PASS	AC=3834;AF=0.765575;AN=5008;NS=2504;DP=5636;EAS_AF=0.6925;AMR_AF=0.6499;AFR_AF=0.8169;EUR_AF=0.7177;SAS_AF=0.9029;AA=C|||;VT=SNP
6	30656847	rs2269705	T	C	100	PASS	AC=626;AF=0.125;AN=5008;NS=2504;DP=17736;EAS_AF=0.0635;AMR_AF=0.1182;AFR_AF=0.2315;EUR_AF=0.0696;SAS_AF=0.1063;AA=C|||;VT=SNP
6	30657043	rs60120766	G	A	100	PASS	AC=491;AF=0.0980431;AN=5008;NS=2504;DP=20404;EAS_AF=0.0417;AMR_AF=0.0706;AFR_AF=0.2186;EUR_AF=0.0378;SAS_AF=0.0746;AA=G|||;VT=SNP;EX_TARGET
6	30657734	rs140648860	C	G	100	PASS	AC=149;AF=0.0297524;AN=5008;NS=2504;DP=21283;EAS_AF=0.0208;AMR_AF=0.0159;AFR_AF=0.025;EUR_AF=0.0169;SAS_AF=0.0685;AA=C|||;VT=SNP
6	30658239	rs1075496	C	A	100	PASS	AC=2269;AF=0.453075;AN=5008;NS=2504;DP=19156;EAS_AF=0.2639;AMR_AF=0.3934;AFR_AF=0.6014;EUR_AF=0.4294;SAS_AF=0.5143;AA=A|||;VT=SNP
6	30658385	rs2269703	C	T	100	PASS	AC=232;AF=0.0463259;AN=5008;NS=2504;DP=14622;EAS_AF=0.0645;AMR_AF=0.0231;AFR_AF=0.0295;EUR_AF=0.0229;SAS_AF=0.091;AA=T|||;VT=SNP
6	30659128	rs116473430	A	G	100	PASS	AC=232;AF=0.0463259;AN=5008;NS=2504;DP=19015;EAS_AF=0.0645;AMR_AF=0.0231;AFR_AF=0.0295;EUR_AF=0.0229;SAS_AF=0.091;AA=G|||;VT=SNP
6	30659472	rs116183523	T	A	100	PASS	AC=232;AF=0.0463259;AN=5008;NS=2504;DP=17914;EAS_AF=0.0645;AMR_AF=0.0231;AFR_AF=0.0295;EUR_AF=0.0229;SAS_AF=0.091;AA=A|||;VT=SNP
6	30659502	rs78054823	C	T	100	PASS	AC=326;AF=0.0650958;AN=5008;NS=2504;DP=18672;EAS_AF=0.0595;AMR_AF=0.0303;AFR_AF=0.1369;EUR_AF=0.0219;SAS_AF=0.0429;AA=C|||;VT=SNP
6	30660298	rs575654987	A	G	100	PASS	AC=399;AF=0.0796725;AN=5008;NS=2504;DP=15638;EAS_AF=0.0883;AMR_AF=0.0634;AFR_AF=0.0068;EUR_AF=0.1869;SAS_AF=0.0706;AA=A|||;VT=SNP
6	30661007	rs551154295	T	C	100	PASS	AC=263;AF=0.052516;AN=5008;NS=2504;DP=16216;EAS_AF=0.0645;AMR_AF=0.0375;AFR_AF=0.0356;EUR_AF=0.0358;SAS_AF=0.091;AA=t|||;VT=SNP
6	30661063	rs566494970	C	T	100	PASS	AC=232;AF=0.0463259;AN=5008;NS=2504;DP=15400;EAS_AF=0.0635;AMR_AF=0.0231;AFR_AF=0.0295;EUR_AF=0.0229;SAS_AF=0.092;AA=C|||;VT=SNP
6	30661266	rs143716986	T	C	100	PASS	AC=233;AF=0.0465256;AN=5008;NS=2504;DP=14521;EAS_AF=0.0645;AMR_AF=0.0245;AFR_AF=0.0295;EUR_AF=0.0229;SAS_AF=0.091;AA=C|||;VT=SNP
6	30663568	rs11752408	T	G	100	PASS	AC=1177;AF=0.235024;AN=5008;NS=2504;DP=12792;EAS_AF=0.3462;AMR_AF=0.1816;AFR_AF=0.2141;EUR_AF=0.1004;SAS_AF=0.3252;AA=t|||;VT=SNP
6	30663720	rs138027300	C	T	100	PASS	AC=232;AF=0.0463259;AN=5008;NS=2504;DP=13678;EAS_AF=0.0635;AMR_AF=0.0245;AFR_AF=0.0295;EUR_AF=0.0229;SAS_AF=0.091;AA=C|||;VT=SNP
6	30663734	rs149544264	G	A	100	PASS	AC=158;AF=0.0315495;AN=5008;NS=2504;DP=13681;EAS_AF=0.0149;AMR_AF=0.0173;AFR_AF=0.0809;EUR_AF=0.0159;SAS_AF=0.0082;AA=G|||;VT=SNP
6	30663890	rs113792725	C	T	100	PASS	AC=662;AF=0.132188;AN=5008;NS=2504;DP=13154;EAS_AF=0.3016;AMR_AF=0.121;AFR_AF=0.0197;EUR_AF=0.0437;SAS_AF=0.2086;AA=C|||;VT=SNP
6	30663965	rs140032291	C	T	100	PASS	AC=232;AF=0.0463259;AN=5008;NS=2504;DP=16974;EAS_AF=0.0645;AMR_AF=0.0231;AFR_AF=0.0295;EUR_AF=0.0229;SAS_AF=0.091;AA=C|||;VT=SNP
6	30664419	rs56212767	C	T	100	PASS	AC=170;AF=0.0339457;AN=5008;NS=2504;DP=18998;EAS_AF=0.0149;AMR_AF=0.0173;AFR_AF=0.09;EUR_AF=0.0159;SAS_AF=0.0082;AA=C|||;VT=SNP
6	30664551	rs115341100	C	T	100	PASS	AC=149;AF=0.0297524;AN=5008;NS=2504;DP=21395;EAS_AF=0.0208;AMR_AF=0.0159;AFR_AF=0.025;EUR_AF=0.0169;SAS_AF=0.0685;AA=C|||;VT=SNP
6	30664614	rs116961645	C	T	100	PASS	AC=231;AF=0.0461262;AN=5008;NS=2504;DP=20665;EAS_AF=0.0635;AMR_AF=0.0231;AFR_AF=0.0295;EUR_AF=0.0229;SAS_AF=0.091;AA=C|||;VT=SNP
6	30665839	rs9262147	T	C	100	PASS	AC=532;AF=0.10623;AN=5008;NS=2504;DP=15262;EAS_AF=0.0565;AMR_AF=0.1398;AFR_AF=0.0091;EUR_AF=0.1769;SAS_AF=0.1922;AA=T|||;VT=SNP
6	30666059	rs9262148	G	A	100	PASS	AC=546;AF=0.109026;AN=5008;NS=2504;DP=18082;EAS_AF=0.0556;AMR_AF=0.1412;AFR_AF=0.0182;EUR_AF=0.1779;SAS_AF=0.1933;AA=G|||;VT=SNP
6	30666594	rs3130663	A	G	100	PASS	AC=265;AF=0.0529153;AN=5008;NS=2504;DP=22147;EAS_AF=0.0645;AMR_AF=0.0375;AFR_AF=0.0356;EUR_AF=0.0358;SAS_AF=0.093;AA=a|||;VT=SNP
6	30666669	rs9468811	C	G	100	PASS	AC=317;AF=0.0632987;AN=5008;NS=2504;DP=18570;EAS_AF=0.0645;AMR_AF=0.0504;AFR_AF=0.1324;EUR_AF=0.0189;SAS_AF=0.0235;AA=c|||;VT=SNP
6	30666832	rs79127447	A	G	100	PASS	AC=327;AF=0.0652955;AN=5008;NS=2504;DP=17882;EAS_AF=0.0595;AMR_AF=0.0303;AFR_AF=0.1369;EUR_AF=0.0229;SAS_AF=0.0429;AA=A|||;VT=SNP
6	30667351	rs150016503	C	G	100	PASS	AC=231;AF=0.0461262;AN=5008;NS=2504;DP=16830;EAS_AF=0.0635;AMR_AF=0.0231;AFR_AF=0.0295;EUR_AF=0.0229;SAS_AF=0.091;AA=G|||;VT=SNP
6	30668488	rs2894043	C	G	100	PASS	AC=1250;AF=0.249601;AN=5008;NS=2504;DP=18367;EAS_AF=0.1875;AMR_AF=0.1931;AFR_AF=0.4955;EUR_AF=0.1044;SAS_AF=0.1708;AA=G|||;VT=SNP
6	30669109	rs9501481	T	C	100	PASS	AC=466;AF=0.0930511;AN=5008;NS=2504;DP=14869;EAS_AF=0.0853;AMR_AF=0.0663;AFR_AF=0.1573;EUR_AF=0.0358;SAS_AF=0.092;AA=C|||;VT=SNP
6	30669170	rs149086365	C	G	100	PASS	AC=232;AF=0.0463259;AN=5008;NS=2504;DP=14878;EAS_AF=0.0645;AMR_AF=0.0231;AFR_AF=0.0295;EUR_AF=0.0229;SAS_AF=0.091;AA=c|||;VT=SNP
6	30669837	rs117136783	A	G	100	PASS	AC=325;AF=0.0648962;AN=5008;NS=2504;DP=11974;EAS_AF=0.0595;AMR_AF=0.0303;AFR_AF=0.1362;EUR_AF=0.0219;SAS_AF=0.0429;AA=a|||;VT=SNP
6	30669901	rs7762626	G	T	100	PASS	AC=318;AF=0.0634984;AN=5008;NS=2504;DP=11083;EAS_AF=0.0655;AMR_AF=0.0504;AFR_AF=0.1324;EUR_AF=0.0189;SAS_AF=0.0235;AA=g|||;VT=SNP
6	30669956	rs3094090	T	C	100	PASS	AC=686;AF=0.136981;AN=5008;NS=2504;DP=12045;EAS_AF=0.0863;AMR_AF=0.1081;AFR_AF=0.2723;EUR_AF=0.0666;SAS_AF=0.0992;AA=N|||;VT=SNP
6	30669972	rs9262149	G	A	100	PASS	AC=802;AF=0.160144;AN=5008;NS=2504;DP=11791;EAS_AF=0.3065;AMR_AF=0.147;AFR_AF=0.0469;EUR_AF=0.0755;SAS_AF=0.2587;AA=g|||;VT=SNP
6	30670292	rs9405048	C	T	100	PASS	AC=670;AF=0.133786;AN=5008;NS=2504;DP=17839;EAS_AF=0.2996;AMR_AF=0.2104;AFR_AF=0.0106;EUR_AF=0.1421;SAS_AF=0.0665;AA=C|||;VT=SNP
6	30670700	rs2239886	A	C	100	PASS	AC=468;AF=0.0934505;AN=5008;NS=2504;DP=20210;EAS_AF=0.0853;AMR_AF=0.0663;AFR_AF=0.1581;EUR_AF=0.0368;SAS_AF=0.092;AA=C|||;VT=SNP;EX_TARGET
6	30672326	rs17292678	T	C	100	PASS	AC=253;AF=0.0505192;AN=5008;NS=2504;DP=21855;EAS_AF=0.0417;AMR_AF=0.0648;AFR_AF=0.0825;EUR_AF=0.0258;SAS_AF=0.0317;AA=T|||;VT=SNP;EX_TARGET
6	30672342	rs3130645	A	G	100	PASS	AC=657;AF=0.13119;AN=5008;NS=2504;DP=21158;EAS_AF=0.0635;AMR_AF=0.134;AFR_AF=0.3056;EUR_AF=0.0596;SAS_AF=0.0368;AA=A|||;VT=SNP;EX_TARGET
6	30672463	rs10947087	G	A	100	PASS	AC=144;AF=0.028754;AN=5008;NS=2504;DP=20170;EAS_AF=0.0159;AMR_AF=0.0144;AFR_AF=0.0711;EUR_AF=0.0159;SAS_AF=0.0082;AA=G|||;VT=SNP;EX_TARGET
6	30673113	rs79216909	G	T	100	PASS	AC=229;AF=0.0457268;AN=5008;NS=2504;DP=20239;EAS_AF=0.0635;AMR_AF=0.0231;AFR_AF=0.0295;EUR_AF=0.0239;SAS_AF=0.0879;AA=T|||;VT=SNP;EX_TARGET
6	30673422	rs9461623	A	G	100	PASS	AC=314;AF=0.0626997;AN=5008;NS=2504;DP=20423;EAS_AF=0.0615;AMR_AF=0.0504;AFR_AF=0.1324;EUR_AF=0.0189;SAS_AF=0.0235;AA=A|||;VT=SNP;EX_TARGET
6	30673489	rs9295905	G	C	100	PASS	AC=316;AF=0.063099;AN=5008;NS=2504;DP=18792;EAS_AF=0.0635;AMR_AF=0.0504;AFR_AF=0.1324;EUR_AF=0.0189;SAS_AF=0.0235;AA=G|||;VT=SNP;EX_TARGET
6	30674126	rs9501482	T	C	100	PASS	AC=467;AF=0.0932508;AN=5008;NS=2504;DP=13384;EAS_AF=0.0853;AMR_AF=0.0663;AFR_AF=0.1581;EUR_AF=0.0358;SAS_AF=0.092;AA=t|||;VT=SNP
6	30674183	rs9501483	G	T	100	PASS	AC=317;AF=0.0632987;AN=5008;NS=2504;DP=13336;EAS_AF=0.0645;AMR_AF=0.0504;AFR_AF=0.1324;EUR_AF=0.0189;SAS_AF=0.0235;AA=g|||;VT=SNP
6	30674255	rs9501484	C	T	100	PASS	AC=317;AF=0.0632987;AN=5008;NS=2504;DP=13016;EAS_AF=0.0645;AMR_AF=0.0504;AFR_AF=0.1324;EUR_AF=0.0189;SAS_AF=0.0235;AA=c|||;VT=SNP
6	30674486	rs9295907	G	A	100	PASS	AC=467;AF=0.0932508;AN=5008;NS=2504;DP=13835;EAS_AF=0.0853;AMR_AF=0.0663;AFR_AF=0.1581;EUR_AF=0.0358;SAS_AF=0.092;AA=a|||;VT=SNP
6	30674625	rs9295908	C	T	100	PASS	AC=317;AF=0.0632987;AN=5008;NS=2504;DP=17303;EAS_AF=0.0645;AMR_AF=0.0504;AFR_AF=0.1324;EUR_AF=0.0189;SAS_AF=0.0235;AA=c|||;VT=SNP
6	30674655	rs9295909	T	C	100	PASS	AC=317;AF=0.0632987;AN=5008;NS=2504;DP=17654;EAS_AF=0.0645;AMR_AF=0.0504;AFR_AF=0.1324;EUR_AF=0.0189;SAS_AF=0.0235;AA=t|||;VT=SNP
6	30675135	rs2269702	T	C	100	PASS	AC=317;AF=0.0632987;AN=5008;NS=2504;DP=20104;EAS_AF=0.0645;AMR_AF=0.0504;AFR_AF=0.1324;EUR_AF=0.0189;SAS_AF=0.0235;AA=t|||;VT=SNP;EX_TARGET
6	30676046	rs28986466	C	G	100	PASS	AC=233;AF=0.0465256;AN=5008;NS=2504;DP=18609;EAS_AF=0.0645;AMR_AF=0.0231;AFR_AF=0.0303;EUR_AF=0.0229;SAS_AF=0.091;AA=g|||;VT=SNP;EX_TARGET
6	30677037	rs112980225	A	G	100	PASS	AC=467;AF=0.0932508;AN=5008;NS=2504;DP=19036;EAS_AF=0.0853;AMR_AF=0.0663;AFR_AF=0.1581;EUR_AF=0.0358;SAS_AF=0.092;AA=G|||;VT=SNP
6	30677629	rs74555354	T	G	100	PASS	AC=467;AF=0.0932508;AN=5008;NS=2504;DP=21977;EAS_AF=0.0853;AMR_AF=0.0663;AFR_AF=0.1581;EUR_AF=0.0358;SAS_AF=0.092;AA=G|||;VT=SNP
6	30677897	rs9501338	A	C	100	PASS	AC=317;AF=0.0632987;AN=5008;NS=2504;DP=18281;EAS_AF=0.0645;AMR_AF=0.0504;AFR_AF=0.1324;EUR_AF=0.0189;SAS_AF=0.0235;AA=A|||;VT=SNP
6	30679333	rs6929626	T	C	100	PASS	AC=466;AF=0.0930511;AN=5008;NS=2504;DP=18656;EAS_AF=0.0853;AMR_AF=0.0663;AFR_AF=0.1573;EUR_AF=0.0358;SAS_AF=0.092;AA=C|||;VT=SNP
6	30680562	rs28986465	G	A	100	PASS	AC=317;AF=0.0632987;AN=5008;NS=2504;DP=21523;EAS_AF=0.0645;AMR_AF=0.0504;AFR_AF=0.1324;EUR_AF=0.0189;SAS_AF=0.0235;AA=G|||;VT=SNP;EX_TARGET
6	30680608	rs2075015	C	T	100	PASS	AC=317;AF=0.0632987;AN=5008;NS=2504;DP=21001;EAS_AF=0.0645;AMR_AF=0.0504;AFR_AF=0.1324;EUR_AF=0.0189;SAS_AF=0.0235;AA=C|||;VT=SNP;EX_TARGET
6	30680916	rs9262152	C	T	100	PASS	AC=534;AF=0.106629;AN=5008;NS=2504;DP=20215;EAS_AF=0.0556;AMR_AF=0.1412;AFR_AF=0.0091;EUR_AF=0.1789;SAS_AF=0.1922;AA=C|||;VT=SNP;EX_TARGET
6	30681980	rs6924270	A	G	100	PASS	AC=466;AF=0.0930511;AN=5008;NS=2504;DP=18734;EAS_AF=0.0853;AMR_AF=0.0663;AFR_AF=0.1573;EUR_AF=0.0358;SAS_AF=0.092;AA=G|||;VT=SNP;EX_TARGET
6	30682589	rs6929698	A	G	100	PASS	AC=318;AF=0.0634984;AN=5008;NS=2504;DP=18742;EAS_AF=0.0645;AMR_AF=0.0504;AFR_AF=0.1324;EUR_AF=0.0199;SAS_AF=0.0235;AA=A|||;VT=SNP
6	30683249	rs6931293	G	A	100	PASS	AC=317;AF=0.0632987;AN=5008;NS=2504;DP=16645;EAS_AF=0.0645;AMR_AF=0.0504;AFR_AF=0.1324;EUR_AF=0.0189;SAS_AF=0.0235;AA=G|||;VT=SNP
6	30684878	rs9468813	C	A	100	PASS	AC=317;AF=0.0632987;AN=5008;NS=2504;DP=16933;EAS_AF=0.0645;AMR_AF=0.0504;AFR_AF=0.1324;EUR_AF=0.0189;SAS_AF=0.0235;AA=C|||;VT=SNP
6	30685410	rs9461624	G	T	100	PASS	AC=317;AF=0.0632987;AN=5008;NS=2504;DP=16678;EAS_AF=0.0645;AMR_AF=0.0504;AFR_AF=0.1324;EUR_AF=0.0189;SAS_AF=0.0235;AA=G|||;VT=SNP
6	30685420	rs4713354	A	C	100	PASS	AC=1251;AF=0.2498;AN=5008;NS=2504;DP=16552;EAS_AF=0.1865;AMR_AF=0.1945;AFR_AF=0.4962;EUR_AF=0.1044;SAS_AF=0.1708;AA=C|||;VT=SNP
6	30685810	rs4713355	T	C	100	PASS	AC=98;AF=0.0195687;AN=5008;NS=2504;DP=15965;EAS_AF=0.0407;AMR_AF=0.0288;AFR_AF=0.0008;EUR_AF=0.008;SAS_AF=0.0286;AA=T|||;VT=SNP
6	30685868	rs112450793	A	G	100	PASS	AC=319;AF=0.0636981;AN=5008;NS=2504;DP=15700;EAS_AF=0.0645;AMR_AF=0.0504;AFR_AF=0.1339;EUR_AF=0.0189;SAS_AF=0.0235;AA=A|||;VT=SNP
6	30685907	rs4713356	A	G	100	PASS	AC=1268;AF=0.253195;AN=5008;NS=2504;DP=14280;EAS_AF=0.1865;AMR_AF=0.196;AFR_AF=0.5083;EUR_AF=0.1044;SAS_AF=0.1708;AA=G|||;VT=SNP
6	30686081	rs9468814	A	G	100	PASS	AC=469;AF=0.0936502;AN=5008;NS=2504;DP=14490;EAS_AF=0.0853;AMR_AF=0.0663;AFR_AF=0.1596;EUR_AF=0.0358;SAS_AF=0.092;AA=G|||;VT=SNP
6	30686732	rs116525538	C	T	100	PASS	AC=149;AF=0.0297524;AN=5008;NS=2504;DP=17037;EAS_AF=0.0208;AMR_AF=0.0159;AFR_AF=0.025;EUR_AF=0.0169;SAS_AF=0.0685;AA=C|||;VT=SNP
6	30686814	rs3132586	G	T	100	PASS	AC=2961;AF=0.591254;AN=5008;NS=2504;DP=15363;EAS_AF=0.631;AMR_AF=0.6081;AFR_AF=0.649;EUR_AF=0.3797;SAS_AF=0.6779;AA=G|||;VT=SNP
6	30687714	rs9295910	T	A	100	PASS	AC=708;AF=0.141374;AN=5008;NS=2504;DP=15788;EAS_AF=0.1786;AMR_AF=0.0778;AFR_AF=0.2186;EUR_AF=0.0527;SAS_AF=0.135;AA=A|||;VT=SNP
6	30688427	rs3132584	G	T	100	PASS	AC=1258;AF=0.251198;AN=5008;NS=2504;DP=15201;EAS_AF=0.1796;AMR_AF=0.1801;AFR_AF=0.4803;EUR_AF=0.1769;SAS_AF=0.1421;AA=T|||;VT=SNP
6	30688725	rs56389899	A	T	100	PASS	AC=703;AF=0.140375;AN=5008;NS=2504;DP=11415;EAS_AF=0.1746;AMR_AF=0.0778;AFR_AF=0.2194;EUR_AF=0.0527;SAS_AF=0.1329;AA=T|||;VT=SNP
6	30690265	rs75955575	A	T	100	PASS	AC=474;AF=0.0946486;AN=5008;NS=2504;DP=19853;EAS_AF=0.0774;AMR_AF=0.0476;AFR_AF=0.1641;EUR_AF=0.0388;SAS_AF=0.1094;AA=A|||;VT=SNP
6	30690635	rs17189364	G	A	100	PASS	AC=142;AF=0.0283546;AN=5008;NS=2504;DP=21196;EAS_AF=0.0149;AMR_AF=0.0144;AFR_AF=0.0703;EUR_AF=0.0159;SAS_AF=0.0082;AA=G|||;VT=SNP
6	30690938	rs25527	C	T	100	PASS	AC=705;AF=0.140775;AN=5008;NS=2504;DP=22840;EAS_AF=0.1756;AMR_AF=0.0778;AFR_AF=0.2201;EUR_AF=0.0527;SAS_AF=0.1329;AA=T|||;VT=SNP
6	30692539	rs1061397	C	T	100	PASS	AC=475;AF=0.0948482;AN=5008;NS=2504;DP=18116;EAS_AF=0.0774;AMR_AF=0.0476;AFR_AF=0.1641;EUR_AF=0.0388;SAS_AF=0.1104;AA=C|||;VT=SNP
6	30692583	rs1061424	A	G	100	PASS	AC=474;AF=0.0946486;AN=5008;NS=2504;DP=18216;EAS_AF=0.0774;AMR_AF=0.049;AFR_AF=0.1634;EUR_AF=0.0388;SAS_AF=0.1094;AA=A|||;VT=SNP
6	30692965	rs8233	G	A	100	PASS	AC=1255;AF=0.250599;AN=5008;NS=2504;DP=19628;EAS_AF=0.1766;AMR_AF=0.1801;AFR_AF=0.4803;EUR_AF=0.1779;SAS_AF=0.1411;AA=A|||;VT=SNP
6	30693163	rs73727466	C	T	100	PASS	AC=158;AF=0.0315495;AN=5008;NS=2504;DP=17882;EAS_AF=0.0149;AMR_AF=0.0173;AFR_AF=0.0809;EUR_AF=0.0159;SAS_AF=0.0082;AA=C|||;VT=SNP
6	30693514	rs79899687	G	A	100	PASS	AC=475;AF=0.0948482;AN=5008;NS=2504;DP=21585;EAS_AF=0.0784;AMR_AF=0.0476;AFR_AF=0.1641;EUR_AF=0.0388;SAS_AF=0.1094;AA=G|||;VT=SNP
6	30693600	rs74666333	G	A	100	PASS	AC=474;AF=0.0946486;AN=5008;NS=2504;DP=19487;EAS_AF=0.0774;AMR_AF=0.0476;AFR_AF=0.1641;EUR_AF=0.0388;SAS_AF=0.1094;AA=G|||;VT=SNP
6	30693633	rs3095330	A	G	100	PASS	AC=1300;AF=0.259585;AN=5008;NS=2504;DP=19277;EAS_AF=0.2153;AMR_AF=0.2003;AFR_AF=0.4728;EUR_AF=0.1819;SAS_AF=0.1391;AA=G|||;VT=SNP
6	30693816	rs3095329	A	G	100	PASS	AC=1255;AF=0.250599;AN=5008;NS=2504;DP=21666;EAS_AF=0.1766;AMR_AF=0.1801;AFR_AF=0.4811;EUR_AF=0.1769;SAS_AF=0.1411;AA=G|||;VT=SNP
6	30694374	rs3094128	T	C	100	PASS	AC=1024;AF=0.204473;AN=5008;NS=2504;DP=12460;EAS_AF=0.0784;AMR_AF=0.1499;AFR_AF=0.4259;EUR_AF=0.163;SAS_AF=0.1166;AA=C|||;VT=SNP
6	30694397	rs114932228	G	A	100	PASS	AC=474;AF=0.0946486;AN=5008;NS=2504;DP=12994;EAS_AF=0.0774;AMR_AF=0.0476;AFR_AF=0.1641;EUR_AF=0.0388;SAS_AF=0.1094;AA=G|||;VT=SNP
6	30694410	rs117938604	G	A	100	PASS	AC=474;AF=0.0946486;AN=5008;NS=2504;DP=12781;EAS_AF=0.0774;AMR_AF=0.0476;AFR_AF=0.1641;EUR_AF=0.0388;SAS_AF=0.1094;AA=A|||;VT=SNP
6	30694505	rs143676895	G	T	100	PASS	AC=474;AF=0.0946486;AN=5008;NS=2504;DP=12384;EAS_AF=0.0774;AMR_AF=0.0476;AFR_AF=0.1641;EUR_AF=0.0388;SAS_AF=0.1094;AA=G|||;VT=SNP
6	30694626	rs78485194	T	C	100	PASS	AC=474;AF=0.0946486;AN=5008;NS=2504;DP=13461;EAS_AF=0.0774;AMR_AF=0.0476;AFR_AF=0.1641;EUR_AF=0.0388;SAS_AF=0.1094;AA=C|||;VT=SNP
6	30694641	rs77113373	C	T	100	PASS	AC=474;AF=0.0946486;AN=5008;NS=2504;DP=13879;EAS_AF=0.0774;AMR_AF=0.0476;AFR_AF=0.1641;EUR_AF=0.0388;SAS_AF=0.1094;AA=C|||;VT=SNP
6	30694761	rs78313884	C	T	100	PASS	AC=474;AF=0.0946486;AN=5008;NS=2504;DP=20668;EAS_AF=0.0774;AMR_AF=0.0476;AFR_AF=0.1641;EUR_AF=0.0388;SAS_AF=0.1094;AA=C|||;VT=SNP
6	30695136	rs76451048	G	A	100	PASS	AC=474;AF=0.0946486;AN=5008;NS=2504;DP=21556;EAS_AF=0.0774;AMR_AF=0.0476;AFR_AF=0.1641;EUR_AF=0.0388;SAS_AF=0.1094;AA=G|||;VT=SNP
6	30695920	rs1136719	C	T	100	PASS	AC=474;AF=0.0946486;AN=5008;NS=2504;DP=19883;EAS_AF=0.0774;AMR_AF=0.0476;AFR_AF=0.1641;EUR_AF=0.0388;SAS_AF=0.1094;AA=C|||;VT=SNP;EX_TARGET
6	30696003	rs41270529	C	T	100	PASS	AC=473;AF=0.0944489;AN=5008;NS=2504;DP=17792;EAS_AF=0.0774;AMR_AF=0.0476;AFR_AF=0.1634;EUR_AF=0.0388;SAS_AF=0.1094;AA=C|||;VT=SNP
6	30696086	rs41270533	C	T	100	PASS	AC=710;AF=0.141773;AN=5008;NS=2504;DP=17056;EAS_AF=0.1756;AMR_AF=0.0793;AFR_AF=0.2231;EUR_AF=0.0527;SAS_AF=0.1329;AA=T|||;VT=SNP
6	30696408	rs143064949	A	G	100	PASS	AC=474;AF=0.0946486;AN=5008;NS=2504;DP=16597;EAS_AF=0.0774;AMR_AF=0.0476;AFR_AF=0.1641;EUR_AF=0.0388;SAS_AF=0.1094;AA=A|||;VT=SNP
6	30696421	rs76675290	A	G	100	PASS	AC=474;AF=0.0946486;AN=5008;NS=2504;DP=16537;EAS_AF=0.0774;AMR_AF=0.0476;AFR_AF=0.1641;EUR_AF=0.0388;SAS_AF=0.1094;AA=A|||;VT=SNP
6	30696525	rs74882899	T	C	100	PASS	AC=474;AF=0.0946486;AN=5008;NS=2504;DP=17467;EAS_AF=0.0774;AMR_AF=0.0476;AFR_AF=0.1641;EUR_AF=0.0388;SAS_AF=0.1094;AA=C|||;VT=SNP
6	30696762	rs4947288	A	G	100	PASS	AC=930;AF=0.185703;AN=5008;NS=2504;DP=13830;EAS_AF=0.0794;AMR_AF=0.1844;AFR_AF=0.0832;EUR_AF=0.2525;SAS_AF=0.3661;AA=A|||;VT=SNP
6	30696825	rs142655735	G	A	100	PASS	AC=475;AF=0.0948482;AN=5008;NS=2504;DP=15608;EAS_AF=0.0774;AMR_AF=0.0476;AFR_AF=0.1649;EUR_AF=0.0388;SAS_AF=0.1094;AA=G|||;VT=SNP
6	30697008	rs180854658	A	C	100	PASS	AC=478;AF=0.0954473;AN=5008;NS=2504;DP=15868;EAS_AF=0.0794;AMR_AF=0.0476;AFR_AF=0.1649;EUR_AF=0.0388;SAS_AF=0.1104;AA=A|||;VT=SNP
6	30697009	rs185032066	G	A	100	PASS	AC=476;AF=0.0950479;AN=5008;NS=2504;DP=15890;EAS_AF=0.0774;AMR_AF=0.0476;AFR_AF=0.1649;EUR_AF=0.0388;SAS_AF=0.1104;AA=G|||;VT=SNP
6	30697447	rs3094127	A	G	100	PASS	AC=1342;AF=0.267971;AN=5008;NS=2504;DP=18487;EAS_AF=0.2163;AMR_AF=0.2075;AFR_AF=0.4871;EUR_AF=0.1819;SAS_AF=0.1564;AA=G|||;VT=SNP
6	30697616	rs17195712	C	T	100	PASS	AC=474;AF=0.0946486;AN=5008;NS=2504;DP=22141;EAS_AF=0.0774;AMR_AF=0.0476;AFR_AF=0.1641;EUR_AF=0.0388;SAS_AF=0.1094;AA=C|||;VT=SNP
6	30697740	rs9501029	A	G	100	PASS	AC=710;AF=0.141773;AN=5008;NS=2504;DP=20702;EAS_AF=0.1756;AMR_AF=0.0793;AFR_AF=0.2231;EUR_AF=0.0527;SAS_AF=0.1329;AA=G|||;VT=SNP
6	30698185	rs9968913	T	G	100	PASS	AC=479;AF=0.095647;AN=5008;NS=2504;DP=16419;EAS_AF=0.0784;AMR_AF=0.0476;AFR_AF=0.1649;EUR_AF=0.0388;SAS_AF=0.1125;AA=T|||;VT=SNP;EX_TARGET
6	30698541	rs1064627	A	G	100	PASS	AC=966;AF=0.192891;AN=5008;NS=2504;DP=16354;EAS_AF=0.2153;AMR_AF=0.1484;AFR_AF=0.2595;EUR_AF=0.1541;SAS_AF=0.1513;AA=G|||;VT=SNP;EX_TARGET
6	30699206	rs78326233	G	A	100	PASS	AC=479;AF=0.095647;AN=5008;NS=2504;DP=13671;EAS_AF=0.0784;AMR_AF=0.0476;AFR_AF=0.1649;EUR_AF=0.0388;SAS_AF=0.1125;AA=g|||;VT=SNP
6	30699384	rs3909184	G	C	100	PASS	AC=480;AF=0.0958466;AN=5008;NS=2504;DP=16101;EAS_AF=0.0794;AMR_AF=0.0476;AFR_AF=0.1649;EUR_AF=0.0388;SAS_AF=0.1125;AA=C|||;VT=SNP
6	30700274	rs9968960	T	C	100	PASS	AC=480;AF=0.0958466;AN=5008;NS=2504;DP=18004;EAS_AF=0.0784;AMR_AF=0.0476;AFR_AF=0.1649;EUR_AF=0.0398;SAS_AF=0.1125;AA=C|||;VT=SNP
6	30700497	rs9262155	A	G	100	PASS	AC=1329;AF=0.265375;AN=5008;NS=2504;DP=19677;EAS_AF=0.4633;AMR_AF=0.3213;AFR_AF=0.174;EUR_AF=0.0934;SAS_AF=0.3221;AA=A|||;VT=SNP
6	30700558	rs9969042	A	G	100	PASS	AC=479;AF=0.095647;AN=5008;NS=2504;DP=19259;EAS_AF=0.0784;AMR_AF=0.0476;AFR_AF=0.1649;EUR_AF=0.0388;SAS_AF=0.1125;AA=A|||;VT=SNP
6	30700695	rs9968884	C	T	100	PASS	AC=480;AF=0.0958466;AN=5008;NS=2504;DP=20008;EAS_AF=0.0784;AMR_AF=0.0476;AFR_AF=0.1649;EUR_AF=0.0398;SAS_AF=0.1125;AA=T|||;VT=SNP
6	30700850	rs9968888	G	T	100	PASS	AC=480;AF=0.0958466;AN=5008;NS=2504;DP=18808;EAS_AF=0.0794;AMR_AF=0.0476;AFR_AF=0.1649;EUR_AF=0.0388;SAS_AF=0.1125;AA=T|||;VT=SNP
6	30701109	rs74295298	G	A	100	PASS	AC=480;AF=0.0958466;AN=5008;NS=2504;DP=16975;EAS_AF=0.0784;AMR_AF=0.0476;AFR_AF=0.1657;EUR_AF=0.0388;SAS_AF=0.1125;AA=G|||;VT=SNP
6	30701177	rs74295299	A	G	100	PASS	AC=479;AF=0.095647;AN=5008;NS=2504;DP=19504;EAS_AF=0.0784;AMR_AF=0.0476;AFR_AF=0.1649;EUR_AF=0.0388;SAS_AF=0.1125;AA=A|||;VT=SNP
6	30701280	rs138820096	G	A	100	PASS	AC=479;AF=0.095647;AN=5008;NS=2504;DP=15605;EAS_AF=0.0784;AMR_AF=0.0476;AFR_AF=0.1649;EUR_AF=0.0388;SAS_AF=0.1125;AA=G|||;VT=SNP
6	30701957	rs74723472	A	T	100	PASS	AC=479;AF=0.095647;AN=5008;NS=2504;DP=16368;EAS_AF=0.0784;AMR_AF=0.0476;AFR_AF=0.1649;EUR_AF=0.0388;SAS_AF=0.1125;AA=A|||;VT=SNP
6	30703162	rs114826402	A	G	100	PASS	AC=482;AF=0.096246;AN=5008;NS=2504;DP=11584;EAS_AF=0.0794;AMR_AF=0.0476;AFR_AF=0.1649;EUR_AF=0.0398;SAS_AF=0.1135;AA=G|||;VT=SNP
6	30703423	rs75676434	C	A	100	PASS	AC=479;AF=0.095647;AN=5008;NS=2504;DP=15958;EAS_AF=0.0784;AMR_AF=0.0476;AFR_AF=0.1649;EUR_AF=0.0388;SAS_AF=0.1125;AA=T|||;VT=SNP
6	30703609	rs76781037	T	C	100	PASS	AC=329;AF=0.0656949;AN=5008;NS=2504;DP=18179;EAS_AF=0.0595;AMR_AF=0.0317;AFR_AF=0.1384;EUR_AF=0.0219;SAS_AF=0.0429;AA=T|||;VT=SNP
6	30703704	rs74295300	C	T	100	PASS	AC=479;AF=0.095647;AN=5008;NS=2504;DP=16763;EAS_AF=0.0784;AMR_AF=0.0476;AFR_AF=0.1649;EUR_AF=0.0388;SAS_AF=0.1125;AA=T|||;VT=SNP
6	30703738	rs76250555	G	C	100	PASS	AC=476;AF=0.0950479;AN=5008;NS=2504;DP=17585;EAS_AF=0.0784;AMR_AF=0.0476;AFR_AF=0.1649;EUR_AF=0.0388;SAS_AF=0.1094;AA=G|||;VT=SNP
6	30703903	rs80187953	T	C	100	PASS	AC=479;AF=0.095647;AN=5008;NS=2504;DP=19391;EAS_AF=0.0784;AMR_AF=0.0476;AFR_AF=0.1649;EUR_AF=0.0388;SAS_AF=0.1125;AA=C|||;VT=SNP
6	30704024	rs75727211	G	C	100	PASS	AC=479;AF=0.095647;AN=5008;NS=2504;DP=17867;EAS_AF=0.0784;AMR_AF=0.0476;AFR_AF=0.1649;EUR_AF=0.0388;SAS_AF=0.1125;AA=G|||;VT=SNP
6	30704090	rs116665572	A	G	100	PASS	AC=479;AF=0.095647;AN=5008;NS=2504;DP=16305;EAS_AF=0.0784;AMR_AF=0.0476;AFR_AF=0.1649;EUR_AF=0.0388;SAS_AF=0.1125;AA=G|||;VT=SNP
6	30704292	rs79934514	G	T	100	PASS	AC=479;AF=0.095647;AN=5008;NS=2504;DP=15585;EAS_AF=0.0784;AMR_AF=0.0476;AFR_AF=0.1649;EUR_AF=0.0388;SAS_AF=0.1125;AA=G|||;VT=SNP
6	30704621	rs142087796	C	T	100	PASS	AC=481;AF=0.0960463;AN=5008;NS=2504;DP=15523;EAS_AF=0.0784;AMR_AF=0.0476;AFR_AF=0.1657;EUR_AF=0.0388;SAS_AF=0.1135;AA=C|||;VT=SNP
6	30704625	rs151141463	C	G	100	PASS	AC=479;AF=0.095647;AN=5008;NS=2504;DP=15692;EAS_AF=0.0784;AMR_AF=0.0476;AFR_AF=0.1649;EUR_AF=0.0388;SAS_AF=0.1125;AA=C|||;VT=SNP
6	30704686	rs78076049	C	T	100	PASS	AC=479;AF=0.095647;AN=5008;NS=2504;DP=18016;EAS_AF=0.0784;AMR_AF=0.0476;AFR_AF=0.1649;EUR_AF=0.0388;SAS_AF=0.1125;AA=C|||;VT=SNP
6	30704829	rs78955922	G	A	100	PASS	AC=479;AF=0.095647;AN=5008;NS=2504;DP=19021;EAS_AF=0.0784;AMR_AF=0.0476;AFR_AF=0.1649;EUR_AF=0.0388;SAS_AF=0.1125;AA=G|||;VT=SNP
6	30705209	rs116908565	G	A	100	PASS	AC=479;AF=0.095647;AN=5008;NS=2504;DP=17567;EAS_AF=0.0784;AMR_AF=0.0476;AFR_AF=0.1649;EUR_AF=0.0388;SAS_AF=0.1125;AA=G|||;VT=SNP
6	30706013	rs2844704	C	A	100	PASS	AC=361;AF=0.0720847;AN=5008;NS=2504;DP=22082;EAS_AF=0.0506;AMR_AF=0.0605;AFR_AF=0.0076;EUR_AF=0.1879;SAS_AF=0.0706;AA=C|||;VT=SNP
6	30706320	rs78018970	C	T	100	PASS	AC=489;AF=0.0976438;AN=5008;NS=2504;DP=21479;EAS_AF=0.0794;AMR_AF=0.0476;AFR_AF=0.1717;EUR_AF=0.0388;SAS_AF=0.1125;AA=T|||;VT=SNP
6	30706518	rs76617589	C	T	100	PASS	AC=488;AF=0.0974441;AN=5008;NS=2504;DP=22757;EAS_AF=0.0784;AMR_AF=0.0476;AFR_AF=0.1717;EUR_AF=0.0388;SAS_AF=0.1125;AA=T|||;VT=SNP
6	30706548	rs74699059	A	C	100	PASS	AC=488;AF=0.0974441;AN=5008;NS=2504;DP=22666;EAS_AF=0.0784;AMR_AF=0.0476;AFR_AF=0.1717;EUR_AF=0.0388;SAS_AF=0.1125;AA=C|||;VT=SNP
6	30706942	rs80126811	C	T	100	PASS	AC=488;AF=0.0974441;AN=5008;NS=2504;DP=19597;EAS_AF=0.0784;AMR_AF=0.0476;AFR_AF=0.1717;EUR_AF=0.0388;SAS_AF=0.1125;AA=T|||;VT=SNP
6	30706969	rs74515521	A	G	100	PASS	AC=488;AF=0.0974441;AN=5008;NS=2504;DP=19558;EAS_AF=0.0784;AMR_AF=0.0476;AFR_AF=0.1717;EUR_AF=0.0388;SAS_AF=0.1125;AA=A|||;VT=SNP
6	30707139	rs74295302	C	T	100	PASS	AC=488;AF=0.0974441;AN=5008;NS=2504;DP=19328;EAS_AF=0.0784;AMR_AF=0.0476;AFR_AF=0.1717;EUR_AF=0.0388;SAS_AF=0.1125;AA=T|||;VT=SNP
6	30707272	rs139432921	A	G	100	PASS	AC=489;AF=0.0976438;AN=5008;NS=2504;DP=18582;EAS_AF=0.0794;AMR_AF=0.0476;AFR_AF=0.1717;EUR_AF=0.0388;SAS_AF=0.1125;AA=G|||;VT=SNP
6	30707336	rs144458375	A	G	100	PASS	AC=490;AF=0.0978435;AN=5008;NS=2504;DP=18976;EAS_AF=0.0794;AMR_AF=0.0476;AFR_AF=0.1717;EUR_AF=0.0388;SAS_AF=0.1135;AA=G|||;VT=SNP
6	30707595	rs76480899	T	C	100	PASS	AC=488;AF=0.0974441;AN=5008;NS=2504;DP=20037;EAS_AF=0.0784;AMR_AF=0.0476;AFR_AF=0.1717;EUR_AF=0.0388;SAS_AF=0.1125;AA=T|||;VT=SNP
6	30707599	rs9262162	T	C	100	PASS	AC=584;AF=0.116613;AN=5008;NS=2504;DP=20140;EAS_AF=0.0615;AMR_AF=0.1513;AFR_AF=0.0091;EUR_AF=0.1879;SAS_AF=0.2209;AA=T|||;VT=SNP
6	30707646	rs114604281	C	T	100	PASS	AC=488;AF=0.0974441;AN=5008;NS=2504;DP=19475;EAS_AF=0.0784;AMR_AF=0.0476;AFR_AF=0.1717;EUR_AF=0.0388;SAS_AF=0.1125;AA=C|||;VT=SNP
6	30708428	rs12111310	T	C	100	PASS	AC=488;AF=0.0974441;AN=5008;NS=2504;DP=20655;EAS_AF=0.0784;AMR_AF=0.0476;AFR_AF=0.1717;EUR_AF=0.0388;SAS_AF=0.1125;AA=C|||;VT=SNP;EX_TARGET
6	30708705	rs79585365	C	A	100	PASS	AC=490;AF=0.0978435;AN=5008;NS=2504;DP=18223;EAS_AF=0.0794;AMR_AF=0.0476;AFR_AF=0.1717;EUR_AF=0.0388;SAS_AF=0.1135;AA=A|||;VT=SNP
6	30708714	rs76989606	T	C	100	PASS	AC=490;AF=0.0978435;AN=5008;NS=2504;DP=18643;EAS_AF=0.0794;AMR_AF=0.0476;AFR_AF=0.1717;EUR_AF=0.0388;SAS_AF=0.1135;AA=C|||;VT=SNP
6	30708944	rs116542158	T	A	100	PASS	AC=489;AF=0.0976438;AN=5008;NS=2504;DP=17703;EAS_AF=0.0794;AMR_AF=0.0476;AFR_AF=0.1717;EUR_AF=0.0388;SAS_AF=0.1125;AA=T|||;VT=SNP;EX_TARGET
6	30709364	rs15297	G	T	100	PASS	AC=489;AF=0.0976438;AN=5008;NS=2504;DP=18647;EAS_AF=0.0794;AMR_AF=0.0476;AFR_AF=0.1717;EUR_AF=0.0388;SAS_AF=0.1125;AA=T|||;VT=SNP;EX_TARGET
6	30709830	rs10947088	T	C	100	PASS	AC=489;AF=0.0976438;AN=5008;NS=2504;DP=18841;EAS_AF=0.0794;AMR_AF=0.0476;AFR_AF=0.1717;EUR_AF=0.0388;SAS_AF=0.1125;AA=C|||;VT=SNP
6	30710135	rs10947089	A	G	100	PASS	AC=489;AF=0.0976438;AN=5008;NS=2504;DP=15297;EAS_AF=0.0794;AMR_AF=0.0476;AFR_AF=0.1717;EUR_AF=0.0388;SAS_AF=0.1125;AA=G|||;VT=SNP
6	30710234	rs28600807	G	A	100	PASS	AC=488;AF=0.0974441;AN=5008;NS=2504;DP=13781;EAS_AF=0.0784;AMR_AF=0.0476;AFR_AF=0.1717;EUR_AF=0.0388;SAS_AF=0.1125;AA=G|||;VT=SNP
6	30710271	rs116771824	A	G	100	PASS	AC=488;AF=0.0974441;AN=5008;NS=2504;DP=11913;EAS_AF=0.0784;AMR_AF=0.0476;AFR_AF=0.1717;EUR_AF=0.0388;SAS_AF=0.1125;AA=A|||;VT=SNP
6	30710632	rs114965076	C	T	100	PASS	AC=487;AF=0.0972444;AN=5008;NS=2504;DP=10778;EAS_AF=0.0774;AMR_AF=0.0476;AFR_AF=0.1717;EUR_AF=0.0388;SAS_AF=0.1125;AA=c|||;VT=SNP
6	30711026	rs1049943	C	G	100	PASS	AC=487;AF=0.0972444;AN=5008;NS=2504;DP=19459;EAS_AF=0.0774;AMR_AF=0.0476;AFR_AF=0.1717;EUR_AF=0.0388;SAS_AF=0.1125;AA=c|||;VT=SNP
6	30711031	rs17719	C	T	100	PASS	AC=483;AF=0.0964457;AN=5008;NS=2504;DP=19651;EAS_AF=0.0774;AMR_AF=0.0476;AFR_AF=0.171;EUR_AF=0.0388;SAS_AF=0.1094;AA=c|||;VT=SNP
6	30711357	rs8512	G	A	100	PASS	AC=586;AF=0.117013;AN=5008;NS=2504;DP=20329;EAS_AF=0.0615;AMR_AF=0.1513;AFR_AF=0.0091;EUR_AF=0.1869;SAS_AF=0.2239;AA=G|||;VT=SNP
6	30713080	rs74295903	T	C	100	PASS	AC=490;AF=0.0978435;AN=5008;NS=2504;DP=21634;EAS_AF=0.0784;AMR_AF=0.0476;AFR_AF=0.171;EUR_AF=0.0398;SAS_AF=0.1145;AA=t|||;VT=SNP
6	30713296	rs2284173	G	A	100	PASS	AC=1297;AF=0.258986;AN=5008;NS=2504;DP=21708;EAS_AF=0.1766;AMR_AF=0.1844;AFR_AF=0.5076;EUR_AF=0.1809;SAS_AF=0.1411;AA=a|||;VT=SNP
6	30713430	rs58638768	G	C	100	PASS	AC=489;AF=0.0976438;AN=5008;NS=2504;DP=21803;EAS_AF=0.0784;AMR_AF=0.0476;AFR_AF=0.1717;EUR_AF=0.0388;SAS_AF=0.1135;AA=c|||;VT=SNP
6	30713580	rs2284174	T	C	100	PASS	AC=1182;AF=0.236022;AN=5008;NS=2504;DP=20657;EAS_AF=0.1002;AMR_AF=0.1772;AFR_AF=0.503;EUR_AF=0.175;SAS_AF=0.1196;AA=c|||;VT=SNP
6	30713808	rs3130662	C	A	100	PASS	AC=656;AF=0.13099;AN=5008;NS=2504;DP=20897;EAS_AF=0.0784;AMR_AF=0.0908;AFR_AF=0.202;EUR_AF=0.1352;SAS_AF=0.1135;AA=a|||;VT=SNP
6	30714479	rs2535319	T	C	100	PASS	AC=1759;AF=0.351238;AN=5008;NS=2504;DP=9264;EAS_AF=0.2698;AMR_AF=0.2795;AFR_AF=0.5265;EUR_AF=0.3718;SAS_AF=0.228;AA=C|||;VT=SNP
6	30715050	rs147873076	C	T	100	PASS	AC=363;AF=0.072484;AN=5008;NS=2504;DP=20020;EAS_AF=0.0774;AMR_AF=0.0245;AFR_AF=0.1036;EUR_AF=0.0209;SAS_AF=0.1125;AA=C|||;VT=SNP
6	30716117	rs4713358	G	T	100	PASS	AC=412;AF=0.0822684;AN=5008;NS=2504;DP=22175;EAS_AF=0.0407;AMR_AF=0.072;AFR_AF=0.2103;EUR_AF=0.0239;SAS_AF=0.0194;AA=G|||;VT=SNP
6	30717389	rs577574711	G	C	100	PASS	AC=420;AF=0.0838658;AN=5008;NS=2504;DP=18337;EAS_AF=0.0873;AMR_AF=0.072;AFR_AF=0.1263;EUR_AF=0.0696;SAS_AF=0.046;AA=C|||;VT=SNP
6	30717637	rs7763502	C	A	100	PASS	AC=1814;AF=0.36222;AN=5008;NS=2504;DP=18891;EAS_AF=0.5089;AMR_AF=0.4755;AFR_AF=0.2315;EUR_AF=0.2087;SAS_AF=0.4652;AA=C|||;VT=SNP
6	30718035	rs2535324	A	C	100	PASS	AC=2120;AF=0.423323;AN=5008;NS=2504;DP=18932;EAS_AF=0.4315;AMR_AF=0.513;AFR_AF=0.3517;EUR_AF=0.2972;SAS_AF=0.5777;AA=A|||;VT=SNP
6	30718180	rs562932852	A	G	100	PASS	AC=1323;AF=0.264177;AN=5008;NS=2504;DP=17891;EAS_AF=0.3433;AMR_AF=0.4006;AFR_AF=0.062;EUR_AF=0.161;SAS_AF=0.4652;AA=A|||;VT=SNP
6	30719139	rs141661388	T	A	100	PASS	AC=290;AF=0.0579073;AN=5008;NS=2504;DP=11643;EAS_AF=0.0655;AMR_AF=0.0663;AFR_AF=0.0129;EUR_AF=0.0875;SAS_AF=0.0746;AA=t|||;VT=SNP
6	30719578	rs28780110	G	A	100	PASS	AC=246;AF=0.0491214;AN=5008;NS=2504;DP=18180;EAS_AF=0.0179;AMR_AF=0.0317;AFR_AF=0.0083;EUR_AF=0.0567;SAS_AF=0.1411;AA=G|||;VT=SNP
6	30719588	rs74391191	G	A	100	PASS	AC=561;AF=0.112021;AN=5008;NS=2504;DP=17941;EAS_AF=0.1071;AMR_AF=0.0951;AFR_AF=0.121;EUR_AF=0.1173;SAS_AF=0.1115;AA=G|||;VT=SNP
6	30720311	rs28780111	C	T	100	PASS	AC=1314;AF=0.26238;AN=5008;NS=2504;DP=17417;EAS_AF=0.3442;AMR_AF=0.402;AFR_AF=0.0537;EUR_AF=0.163;SAS_AF=0.4632;AA=C|||;VT=SNP
6	30721212	rs113033684	C	T	100	PASS	AC=152;AF=0.0303514;AN=5008;NS=2504;DP=19162;EAS_AF=0.0407;AMR_AF=0.0231;AFR_AF=0.0272;EUR_AF=0.0229;SAS_AF=0.0368;AA=C|||;VT=SNP
6	30721722	rs144441042	C	T	100	PASS	AC=53;AF=0.0105831;AN=5008;NS=2504;DP=13482;EAS_AF=0.0159;AMR_AF=0.0043;AFR_AF=0.0068;EUR_AF=0.0169;SAS_AF=0.0082;AA=C|||;VT=SNP
6	30722079	rs74442276	C	G	100	PASS	AC=293;AF=0.0585064;AN=5008;NS=2504;DP=18302;EAS_AF=0.0625;AMR_AF=0.0245;AFR_AF=0.1135;EUR_AF=0.0209;SAS_AF=0.0429;AA=C|||;VT=SNP
6	30722303	rs2535322	A	G	100	PASS	AC=3809;AF=0.760583;AN=5008;NS=2504;DP=17389;EAS_AF=0.7669;AMR_AF=0.7608;AFR_AF=0.7504;EUR_AF=0.6402;SAS_AF=0.8916;AA=G|||;VT=SNP
6	30722461	rs149995197	C	T	100	PASS	AC=113;AF=0.0225639;AN=5008;NS=2504;DP=18317;EAS_AF=0.0208;AMR_AF=0.0043;AFR_AF=0.0091;EUR_AF=0.0169;SAS_AF=0.0613;AA=C|||;VT=SNP
6	30722833	rs112921228	G	C	100	PASS	AC=152;AF=0.0303514;AN=5008;NS=2504;DP=17944;EAS_AF=0.0417;AMR_AF=0.0216;AFR_AF=0.0272;EUR_AF=0.0229;SAS_AF=0.0368;AA=G|||;VT=SNP
6	30723080	rs34306534	G	A	100	PASS	AC=304;AF=0.0607029;AN=5008;NS=2504;DP=17156;EAS_AF=0.0665;AMR_AF=0.0663;AFR_AF=0.0136;EUR_AF=0.0994;SAS_AF=0.0746;AA=G|||;VT=SNP
6	30723335	rs77737112	C	T	100	PASS	AC=293;AF=0.0585064;AN=5008;NS=2504;DP=14323;EAS_AF=0.0625;AMR_AF=0.0245;AFR_AF=0.1135;EUR_AF=0.0209;SAS_AF=0.0429;AA=C|||;VT=SNP
6	30723537	rs62408687	A	G	100	PASS	AC=493;AF=0.0984425;AN=5008;NS=2504;DP=19733;EAS_AF=0.1974;AMR_AF=0.062;AFR_AF=0.0098;EUR_AF=0.1491;SAS_AF=0.09;AA=G|||;VT=SNP
6	30723914	rs12199994	A	G	100	PASS	AC=815;AF=0.16274;AN=5008;NS=2504;DP=21945;EAS_AF=0.2579;AMR_AF=0.0893;AFR_AF=0.1452;EUR_AF=0.17;SAS_AF=0.1329;AA=A|||;VT=SNP
6	30724042	rs12213680	G	A	100	PASS	AC=814;AF=0.16254;AN=5008;NS=2504;DP=20087;EAS_AF=0.2579;AMR_AF=0.0879;AFR_AF=0.1452;EUR_AF=0.17;SAS_AF=0.1329;AA=G|||;VT=SNP
6	30724198	rs77645489	C	T	100	PASS	AC=294;AF=0.0587061;AN=5008;NS=2504;DP=19540;EAS_AF=0.0625;AMR_AF=0.0245;AFR_AF=0.1142;EUR_AF=0.0209;SAS_AF=0.0429;AA=T|||;VT=SNP
6	30724430	rs2394401	T	C	100	PASS	AC=756;AF=0.150958;AN=5008;NS=2504;DP=22074;EAS_AF=0.128;AMR_AF=0.1225;AFR_AF=0.1929;EUR_AF=0.1531;SAS_AF=0.136;AA=T|||;VT=SNP
6	30725042	rs113078870	C	T	100	PASS	AC=153;AF=0.0305511;AN=5008;NS=2504;DP=17187;EAS_AF=0.0417;AMR_AF=0.0231;AFR_AF=0.0272;EUR_AF=0.0229;SAS_AF=0.0368;AA=C|||;VT=SNP
6	30725679	rs116919165	T	C	100	PASS	AC=112;AF=0.0223642;AN=5008;NS=2504;DP=18853;EAS_AF=0.0208;AMR_AF=0.0043;AFR_AF=0.0091;EUR_AF=0.0169;SAS_AF=0.0603;AA=T|||;VT=SNP
6	30725871	rs147403319	A	G	100	PASS	AC=112;AF=0.0223642;AN=5008;NS=2504;DP=16086;EAS_AF=0.0208;AMR_AF=0.0043;AFR_AF=0.0091;EUR_AF=0.0169;SAS_AF=0.0603;AA=A|||;VT=SNP
6	30726748	rs3095341	T	C	100	PASS	AC=3793;AF=0.757388;AN=5008;NS=2504;DP=19775;EAS_AF=0.7738;AMR_AF=0.7594;AFR_AF=0.7489;EUR_AF=0.6382;SAS_AF=0.8732;AA=t|||;VT=SNP
6	30726939	rs3095340	A	C	100	PASS	AC=656;AF=0.13099;AN=5008;NS=2504;DP=22320;EAS_AF=0.0794;AMR_AF=0.085;AFR_AF=0.2428;EUR_AF=0.1352;SAS_AF=0.0613;AA=A|||;VT=SNP
6	30727282	rs3869075	G	C	100	PASS	AC=1317;AF=0.262979;AN=5008;NS=2504;DP=21234;EAS_AF=0.3383;AMR_AF=0.402;AFR_AF=0.053;EUR_AF=0.165;SAS_AF=0.4714;AA=G|||;VT=SNP
6	30727568	rs79886510	C	G	100	PASS	AC=350;AF=0.0698882;AN=5008;NS=2504;DP=21389;EAS_AF=0.0585;AMR_AF=0.0375;AFR_AF=0.149;EUR_AF=0.0318;SAS_AF=0.0368;AA=C|||;VT=SNP
6	30727665	rs35278546	C	A	100	PASS	AC=350;AF=0.0698882;AN=5008;NS=2504;DP=22486;EAS_AF=0.0585;AMR_AF=0.0375;AFR_AF=0.149;EUR_AF=0.0318;SAS_AF=0.0368;AA=a|||;VT=SNP
6	30727684	rs35826335	G	A	100	PASS	AC=350;AF=0.0698882;AN=5008;NS=2504;DP=21974;EAS_AF=0.0585;AMR_AF=0.0375;AFR_AF=0.149;EUR_AF=0.0318;SAS_AF=0.0368;AA=a|||;VT=SNP
6	30727785	rs3131035	A	G	100	PASS	AC=516;AF=0.103035;AN=5008;NS=2504;DP=21242;EAS_AF=0.0734;AMR_AF=0.1037;AFR_AF=0.0688;EUR_AF=0.1918;SAS_AF=0.0879;AA=A|||;VT=SNP
6	30727888	rs9262170	T	C	100	PASS	AC=422;AF=0.0842652;AN=5008;NS=2504;DP=20867;EAS_AF=0.0109;AMR_AF=0.085;AFR_AF=0.2088;EUR_AF=0.0358;SAS_AF=0.0409;AA=T|||;VT=SNP
6	30727962	rs112784999	G	A	100	PASS	AC=350;AF=0.0698882;AN=5008;NS=2504;DP=19595;EAS_AF=0.0585;AMR_AF=0.0375;AFR_AF=0.149;EUR_AF=0.0318;SAS_AF=0.0368;AA=A|||;VT=SNP
6	30727983	rs3095339	A	G	100	PASS	AC=1282;AF=0.25599;AN=5008;NS=2504;DP=20222;EAS_AF=0.1389;AMR_AF=0.2248;AFR_AF=0.4259;EUR_AF=0.2594;SAS_AF=0.1656;AA=G|||;VT=SNP
6	30728290	rs3131036	G	A	100	PASS	AC=1276;AF=0.254792;AN=5008;NS=2504;DP=19032;EAS_AF=0.1389;AMR_AF=0.2233;AFR_AF=0.4221;EUR_AF=0.2594;SAS_AF=0.1656;AA=A|||;VT=SNP
6	30728360	rs3094122	T	G	100	PASS	AC=866;AF=0.172923;AN=5008;NS=2504;DP=18111;EAS_AF=0.1319;AMR_AF=0.1412;AFR_AF=0.2179;EUR_AF=0.2237;SAS_AF=0.1247;AA=a|||;VT=SNP
6	30728850	rs111982684	A	G	100	PASS	AC=350;AF=0.0698882;AN=5008;NS=2504;DP=15991;EAS_AF=0.0585;AMR_AF=0.0375;AFR_AF=0.149;EUR_AF=0.0318;SAS_AF=0.0368;AA=A|||;VT=SNP
6	30728862	rs112723269	G	A	100	PASS	AC=350;AF=0.0698882;AN=5008;NS=2504;DP=16289;EAS_AF=0.0585;AMR_AF=0.0375;AFR_AF=0.149;EUR_AF=0.0318;SAS_AF=0.0368;AA=G|||;VT=SNP
6	30729487	rs11966040	T	G	100	PASS	AC=350;AF=0.0698882;AN=5008;NS=2504;DP=19170;EAS_AF=0.0585;AMR_AF=0.0375;AFR_AF=0.149;EUR_AF=0.0318;SAS_AF=0.0368;AA=G|||;VT=SNP
6	30729852	rs74455117	A	G	100	PASS	AC=351;AF=0.0700879;AN=5008;NS=2504;DP=21393;EAS_AF=0.0595;AMR_AF=0.0375;AFR_AF=0.149;EUR_AF=0.0318;SAS_AF=0.0368;AA=A|||;VT=SNP
6	30730036	rs117471443	C	T	100	PASS	AC=112;AF=0.0223642;AN=5008;NS=2504;DP=16001;EAS_AF=0.0208;AMR_AF=0.0043;AFR_AF=0.0091;EUR_AF=0.0169;SAS_AF=0.0603;AA=C|||;VT=SNP
6	30730267	rs6926530	A	G	100	PASS	AC=454;AF=0.090655;AN=5008;NS=2504;DP=18722;EAS_AF=0.0804;AMR_AF=0.0418;AFR_AF=0.1952;EUR_AF=0.0328;SAS_AF=0.0542;AA=A|||;VT=SNP
6	30730339	rs9262172	T	C	100	PASS	AC=978;AF=0.195288;AN=5008;NS=2504;DP=14918;EAS_AF=0.1528;AMR_AF=0.1455;AFR_AF=0.2269;EUR_AF=0.2406;SAS_AF=0.1851;AA=C|||;VT=SNP
6	30730345	rs9262173	G	C	100	PASS	AC=628;AF=0.125399;AN=5008;NS=2504;DP=15329;EAS_AF=0.0942;AMR_AF=0.1081;AFR_AF=0.0779;EUR_AF=0.2087;SAS_AF=0.1483;AA=G|||;VT=SNP
6	30730356	rs146613800	G	A	100	PASS	AC=112;AF=0.0223642;AN=5008;NS=2504;DP=14357;EAS_AF=0.0208;AMR_AF=0.0043;AFR_AF=0.0091;EUR_AF=0.0169;SAS_AF=0.0603;AA=G|||;VT=SNP
6	30730446	rs139847598	G	T	100	PASS	AC=593;AF=0.118411;AN=5008;NS=2504;DP=15581;EAS_AF=0.1964;AMR_AF=0.0764;AFR_AF=0.0446;EUR_AF=0.164;SAS_AF=0.1207;AA=G|||;VT=SNP
6	30730447	rs149854937	C	T	100	PASS	AC=482;AF=0.096246;AN=5008;NS=2504;DP=15787;EAS_AF=0.1935;AMR_AF=0.0605;AFR_AF=0.0098;EUR_AF=0.1491;SAS_AF=0.0838;AA=c|||;VT=SNP
6	30730482	rs9262174	G	T	100	PASS	AC=322;AF=0.0642971;AN=5008;NS=2504;DP=17138;EAS_AF=0.0238;AMR_AF=0.0418;AFR_AF=0.0651;EUR_AF=0.1093;SAS_AF=0.0746;AA=G|||;VT=SNP
6	30730638	rs557629913	C	G	100	PASS	AC=350;AF=0.0698882;AN=5008;NS=2504;DP=16354;EAS_AF=0.0585;AMR_AF=0.0375;AFR_AF=0.149;EUR_AF=0.0318;SAS_AF=0.0368;AA=C|||;VT=SNP
6	30730960	rs3094121	C	T	100	PASS	AC=625;AF=0.1248;AN=5008;NS=2504;DP=17046;EAS_AF=0.0913;AMR_AF=0.1081;AFR_AF=0.0779;EUR_AF=0.2087;SAS_AF=0.1483;AA=C|||;VT=SNP
6	30731066	rs76657565	A	G	100	PASS	AC=349;AF=0.0696885;AN=5008;NS=2504;DP=16480;EAS_AF=0.0585;AMR_AF=0.0375;AFR_AF=0.149;EUR_AF=0.0308;SAS_AF=0.0368;AA=A|||;VT=SNP
6	30731075	rs76969411	G	A	100	PASS	AC=349;AF=0.0696885;AN=5008;NS=2504;DP=15686;EAS_AF=0.0585;AMR_AF=0.0375;AFR_AF=0.149;EUR_AF=0.0308;SAS_AF=0.0368;AA=A|||;VT=SNP
6	30731121	rs116609753	C	G	100	PASS	AC=350;AF=0.0698882;AN=5008;NS=2504;DP=14673;EAS_AF=0.0585;AMR_AF=0.0375;AFR_AF=0.149;EUR_AF=0.0318;SAS_AF=0.0368;AA=G|||;VT=SNP
6	30731330	rs9262176	C	T	100	PASS	AC=420;AF=0.0838658;AN=5008;NS=2504;DP=19703;EAS_AF=0.0099;AMR_AF=0.0836;AFR_AF=0.208;EUR_AF=0.0368;SAS_AF=0.0409;AA=C|||;VT=SNP
6	30731401	rs3095338	A	T	100	PASS	AC=322;AF=0.0642971;AN=5008;NS=2504;DP=19951;EAS_AF=0.0238;AMR_AF=0.0418;AFR_AF=0.0651;EUR_AF=0.1093;SAS_AF=0.0746;AA=A|||;VT=SNP
6	30731469	rs77580845	G	T	100	PASS	AC=350;AF=0.0698882;AN=5008;NS=2504;DP=19146;EAS_AF=0.0585;AMR_AF=0.0375;AFR_AF=0.149;EUR_AF=0.0318;SAS_AF=0.0368;AA=G|||;VT=SNP
6	30731478	rs111325731	A	G	100	PASS	AC=350;AF=0.0698882;AN=5008;NS=2504;DP=20069;EAS_AF=0.0585;AMR_AF=0.0375;AFR_AF=0.149;EUR_AF=0.0318;SAS_AF=0.0368;AA=a|||;VT=SNP
6	30731505	rs13214831	G	A	100	PASS	AC=1314;AF=0.26238;AN=5008;NS=2504;DP=20446;EAS_AF=0.3353;AMR_AF=0.402;AFR_AF=0.053;EUR_AF=0.165;SAS_AF=0.4714;AA=G|||;VT=SNP
6	30731556	rs3094120	C	T	100	PASS	AC=627;AF=0.1252;AN=5008;NS=2504;DP=20368;EAS_AF=0.0913;AMR_AF=0.1081;AFR_AF=0.0794;EUR_AF=0.2087;SAS_AF=0.1483;AA=C|||;VT=SNP
6	30731633	rs3094119	C	T	100	PASS	AC=625;AF=0.1248;AN=5008;NS=2504;DP=18880;EAS_AF=0.0913;AMR_AF=0.1081;AFR_AF=0.0779;EUR_AF=0.2087;SAS_AF=0.1483;AA=C|||;VT=SNP
6	30731836	rs76117729	T	C	100	PASS	AC=350;AF=0.0698882;AN=5008;NS=2504;DP=18546;EAS_AF=0.0585;AMR_AF=0.0375;AFR_AF=0.149;EUR_AF=0.0318;SAS_AF=0.0368;AA=t|||;VT=SNP
6	30732054	rs3129975	T	C	100	PASS	AC=625;AF=0.1248;AN=5008;NS=2504;DP=18131;EAS_AF=0.0913;AMR_AF=0.1081;AFR_AF=0.0779;EUR_AF=0.2087;SAS_AF=0.1483;AA=T|||;VT=SNP
6	30732340	rs113541521	T	A	100	PASS	AC=350;AF=0.0698882;AN=5008;NS=2504;DP=17521;EAS_AF=0.0585;AMR_AF=0.0375;AFR_AF=0.149;EUR_AF=0.0318;SAS_AF=0.0368;AA=A|||;VT=SNP
6	30732413	rs111885074	A	T	100	PASS	AC=310;AF=0.061901;AN=5008;NS=2504;DP=16269;EAS_AF=0.0585;AMR_AF=0.0317;AFR_AF=0.1233;EUR_AF=0.0298;SAS_AF=0.0368;AA=A|||;VT=SNP
6	30732456	rs111357469	T	C	100	PASS	AC=350;AF=0.0698882;AN=5008;NS=2504;DP=14863;EAS_AF=0.0585;AMR_AF=0.0375;AFR_AF=0.149;EUR_AF=0.0318;SAS_AF=0.0368;AA=t|||;VT=SNP
6	30732534	rs112148003	T	C	100	PASS	AC=350;AF=0.0698882;AN=5008;NS=2504;DP=17290;EAS_AF=0.0585;AMR_AF=0.0375;AFR_AF=0.149;EUR_AF=0.0318;SAS_AF=0.0368;AA=C|||;VT=SNP
6	30732770	rs9468824	C	T	100	PASS	AC=455;AF=0.0908546;AN=5008;NS=2504;DP=15245;EAS_AF=0.0804;AMR_AF=0.0418;AFR_AF=0.1959;EUR_AF=0.0328;SAS_AF=0.0542;AA=C|||;VT=SNP
6	30732822	rs112243896	T	C	100	PASS	AC=350;AF=0.0698882;AN=5008;NS=2504;DP=15406;EAS_AF=0.0585;AMR_AF=0.0375;AFR_AF=0.149;EUR_AF=0.0318;SAS_AF=0.0368;AA=C|||;VT=SNP
6	30733019	rs2894045	C	T	100	PASS	AC=454;AF=0.090655;AN=5008;NS=2504;DP=18869;EAS_AF=0.0804;AMR_AF=0.0418;AFR_AF=0.1952;EUR_AF=0.0328;SAS_AF=0.0542;AA=C|||;VT=SNP
6	30733121	rs6901842	C	T	100	PASS	AC=419;AF=0.0836661;AN=5008;NS=2504;DP=20512;EAS_AF=0.0099;AMR_AF=0.0836;AFR_AF=0.208;EUR_AF=0.0358;SAS_AF=0.0409;AA=T|||;VT=SNP
6	30733489	rs113512166	T	C	100	PASS	AC=351;AF=0.0700879;AN=5008;NS=2504;DP=19244;EAS_AF=0.0585;AMR_AF=0.0375;AFR_AF=0.1498;EUR_AF=0.0318;SAS_AF=0.0368;AA=C|||;VT=SNP
6	30733599	rs112598079	C	T	100	PASS	AC=350;AF=0.0698882;AN=5008;NS=2504;DP=16014;EAS_AF=0.0585;AMR_AF=0.0375;AFR_AF=0.149;EUR_AF=0.0318;SAS_AF=0.0368;AA=C|||;VT=SNP
6	30733974	rs3131037	G	A	100	PASS	AC=626;AF=0.125;AN=5008;NS=2504;DP=17784;EAS_AF=0.0913;AMR_AF=0.1081;AFR_AF=0.0779;EUR_AF=0.2097;SAS_AF=0.1483;AA=G|||;VT=SNP
6	30733986	rs2394402	T	C	100	PASS	AC=3806;AF=0.759984;AN=5008;NS=2504;DP=17738;EAS_AF=0.7758;AMR_AF=0.7565;AFR_AF=0.7579;EUR_AF=0.6392;SAS_AF=0.8732;AA=C|||;VT=SNP
6	30733987	rs113212763	G	A	100	PASS	AC=350;AF=0.0698882;AN=5008;NS=2504;DP=17621;EAS_AF=0.0585;AMR_AF=0.0375;AFR_AF=0.149;EUR_AF=0.0318;SAS_AF=0.0368;AA=A|||;VT=SNP
6	30734080	rs3131038	G	A	100	PASS	AC=626;AF=0.125;AN=5008;NS=2504;DP=17453;EAS_AF=0.0923;AMR_AF=0.1081;AFR_AF=0.0779;EUR_AF=0.2087;SAS_AF=0.1483;AA=G|||;VT=SNP
6	30734109	rs111320247	A	C	100	PASS	AC=350;AF=0.0698882;AN=5008;NS=2504;DP=17592;EAS_AF=0.0585;AMR_AF=0.0375;AFR_AF=0.149;EUR_AF=0.0318;SAS_AF=0.0368;AA=A|||;VT=SNP
6	30734185	rs78931282	G	A	100	PASS	AC=350;AF=0.0698882;AN=5008;NS=2504;DP=18611;EAS_AF=0.0585;AMR_AF=0.0375;AFR_AF=0.149;EUR_AF=0.0318;SAS_AF=0.0368;AA=G|||;VT=SNP
6	30734255	rs13204228	A	G	100	PASS	AC=303;AF=0.0605032;AN=5008;NS=2504;DP=19893;EAS_AF=0.0675;AMR_AF=0.0663;AFR_AF=0.0129;EUR_AF=0.0994;SAS_AF=0.0736;AA=A|||;VT=SNP
6	30734309	rs79831841	A	G	100	PASS	AC=352;AF=0.0702875;AN=5008;NS=2504;DP=21732;EAS_AF=0.0605;AMR_AF=0.0375;AFR_AF=0.149;EUR_AF=0.0318;SAS_AF=0.0368;AA=G|||;VT=SNP
6	30734551	rs79945224	A	G	100	PASS	AC=352;AF=0.0702875;AN=5008;NS=2504;DP=20387;EAS_AF=0.0585;AMR_AF=0.0375;AFR_AF=0.1505;EUR_AF=0.0318;SAS_AF=0.0368;AA=A|||;VT=SNP
6	30735105	rs12210947	A	G	100	PASS	AC=607;AF=0.121206;AN=5008;NS=2504;DP=19014;EAS_AF=0.1994;AMR_AF=0.0764;AFR_AF=0.0446;EUR_AF=0.164;SAS_AF=0.1319;AA=A|||;VT=SNP
6	30735229	rs11963870	G	A	100	PASS	AC=350;AF=0.0698882;AN=5008;NS=2504;DP=21884;EAS_AF=0.0585;AMR_AF=0.0375;AFR_AF=0.149;EUR_AF=0.0318;SAS_AF=0.0368;AA=G|||;VT=SNP
6	30735451	rs73432796	G	A	100	PASS	AC=161;AF=0.0321486;AN=5008;NS=2504;DP=19253;EAS_AF=0.0208;AMR_AF=0.0058;AFR_AF=0.0431;EUR_AF=0.0199;SAS_AF=0.0603;AA=G|||;VT=SNP
6	30735830	rs113347950	C	T	100	PASS	AC=350;AF=0.0698882;AN=5008;NS=2504;DP=17735;EAS_AF=0.0585;AMR_AF=0.0375;AFR_AF=0.149;EUR_AF=0.0318;SAS_AF=0.0368;AA=T|||;VT=SNP
6	30736010	rs79758531	C	T	100	PASS	AC=350;AF=0.0698882;AN=5008;NS=2504;DP=18815;EAS_AF=0.0585;AMR_AF=0.0375;AFR_AF=0.149;EUR_AF=0.0318;SAS_AF=0.0368;AA=C|||;VT=SNP
6	30736151	rs12526186	C	T	100	PASS	AC=1314;AF=0.26238;AN=5008;NS=2504;DP=17737;EAS_AF=0.3353;AMR_AF=0.4035;AFR_AF=0.053;EUR_AF=0.164;SAS_AF=0.4714;AA=C|||;VT=SNP
6	30736360	rs11964556	G	T	100	PASS	AC=348;AF=0.0694888;AN=5008;NS=2504;DP=20654;EAS_AF=0.0585;AMR_AF=0.0375;AFR_AF=0.1483;EUR_AF=0.0308;SAS_AF=0.0368;AA=T|||;VT=SNP
6	30736402	rs12213069	A	G	100	PASS	AC=485;AF=0.096845;AN=5008;NS=2504;DP=4388;EAS_AF=0.1964;AMR_AF=0.0605;AFR_AF=0.0098;EUR_AF=0.1491;SAS_AF=0.0838;AA=A|||;VT=SNP
6	30736541	rs11964596	G	A	100	PASS	AC=349;AF=0.0696885;AN=5008;NS=2504;DP=19296;EAS_AF=0.0585;AMR_AF=0.0375;AFR_AF=0.1483;EUR_AF=0.0318;SAS_AF=0.0368;AA=A|||;VT=SNP
6	30737486	rs3094117	A	C	100	PASS	AC=1284;AF=0.25639;AN=5008;NS=2504;DP=16299;EAS_AF=0.1716;AMR_AF=0.2118;AFR_AF=0.3086;EUR_AF=0.2704;SAS_AF=0.2904;AA=A|||;VT=SNP
6	30737552	rs13217914	G	A	100	PASS	AC=1276;AF=0.254792;AN=5008;NS=2504;DP=16477;EAS_AF=0.3284;AMR_AF=0.402;AFR_AF=0.059;EUR_AF=0.165;SAS_AF=0.4315;AA=G|||;VT=SNP
6	30737591	rs3095337	G	C	100	PASS	AC=969;AF=0.19349;AN=5008;NS=2504;DP=17346;EAS_AF=0.0784;AMR_AF=0.1484;AFR_AF=0.3729;EUR_AF=0.1581;SAS_AF=0.138;AA=G|||;VT=SNP
6	30738042	rs9262182	C	T	100	PASS	AC=424;AF=0.0846645;AN=5008;NS=2504;DP=20916;EAS_AF=0.0099;AMR_AF=0.0836;AFR_AF=0.2103;EUR_AF=0.0358;SAS_AF=0.0429;AA=C|||;VT=SNP
6	30738211	rs77892262	C	T	100	PASS	AC=356;AF=0.0710863;AN=5008;NS=2504;DP=21558;EAS_AF=0.0625;AMR_AF=0.0418;AFR_AF=0.1407;EUR_AF=0.0338;SAS_AF=0.045;AA=C|||;VT=SNP
6	30738408	rs3094116	A	T	100	PASS	AC=1454;AF=0.290335;AN=5008;NS=2504;DP=20327;EAS_AF=0.1825;AMR_AF=0.2392;AFR_AF=0.469;EUR_AF=0.2724;SAS_AF=0.2147;AA=T|||;VT=SNP
6	30738469	rs3094115	A	G	100	PASS	AC=1455;AF=0.290535;AN=5008;NS=2504;DP=20691;EAS_AF=0.1825;AMR_AF=0.2392;AFR_AF=0.4697;EUR_AF=0.2724;SAS_AF=0.2147;AA=G|||;VT=SNP
6	30738476	rs12527188	C	T	100	PASS	AC=1272;AF=0.253994;AN=5008;NS=2504;DP=20814;EAS_AF=0.3105;AMR_AF=0.4078;AFR_AF=0.0537;EUR_AF=0.169;SAS_AF=0.4448;AA=C|||;VT=SNP
6	30738600	rs73432800	A	G	100	PASS	AC=160;AF=0.0319489;AN=5008;NS=2504;DP=18464;EAS_AF=0.0208;AMR_AF=0.0072;AFR_AF=0.0431;EUR_AF=0.0189;SAS_AF=0.0593;AA=A|||;VT=SNP
6	30738718	rs117248466	C	T	100	PASS	AC=44;AF=0.00878594;AN=5008;NS=2504;DP=17487;EAS_AF=0.0159;AMR_AF=0.0043;AFR_AF=0;EUR_AF=0.0169;SAS_AF=0.0082;AA=C|||;VT=SNP
6	30738921	rs3094114	A	G	100	PASS	AC=1454;AF=0.290335;AN=5008;NS=2504;DP=15599;EAS_AF=0.1825;AMR_AF=0.2392;AFR_AF=0.469;EUR_AF=0.2724;SAS_AF=0.2147;AA=G|||;VT=SNP
6	30739042	rs9262184	T	C	100	PASS	AC=1288;AF=0.257188;AN=5008;NS=2504;DP=13289;EAS_AF=0.1796;AMR_AF=0.2032;AFR_AF=0.444;EUR_AF=0.1809;SAS_AF=0.2014;AA=T|||;VT=SNP
6	30739063	rs73434604	G	T	100	PASS	AC=162;AF=0.0323482;AN=5008;NS=2504;DP=13553;EAS_AF=0.0208;AMR_AF=0.0072;AFR_AF=0.0431;EUR_AF=0.0209;SAS_AF=0.0593;AA=G|||;VT=SNP
6	30739178	rs9262185	C	A	100	PASS	AC=1182;AF=0.236022;AN=5008;NS=2504;DP=13509;EAS_AF=0.1617;AMR_AF=0.1873;AFR_AF=0.3797;EUR_AF=0.168;SAS_AF=0.2229;AA=c|||;VT=SNP
6	30739183	rs112656743	A	C	100	PASS	AC=210;AF=0.0419329;AN=5008;NS=2504;DP=13277;EAS_AF=0.0298;AMR_AF=0.0144;AFR_AF=0.0673;EUR_AF=0.0219;SAS_AF=0.0603;AA=c|||;VT=SNP
6	30739322	rs11756421	G	A	100	PASS	AC=329;AF=0.0656949;AN=5008;NS=2504;DP=10959;EAS_AF=0.0992;AMR_AF=0.0389;AFR_AF=0.0893;EUR_AF=0.0358;SAS_AF=0.0491;AA=-|||;VT=SNP
6	30739380	rs6906722	C	T	100	PASS	AC=1288;AF=0.257188;AN=5008;NS=2504;DP=12863;EAS_AF=0.1796;AMR_AF=0.2032;AFR_AF=0.444;EUR_AF=0.1809;SAS_AF=0.2014;AA=c|||;VT=SNP
6	30739657	rs6911571	G	T	100	PASS	AC=1151;AF=0.229832;AN=5008;NS=2504;DP=17001;EAS_AF=0.1617;AMR_AF=0.1873;AFR_AF=0.3797;EUR_AF=0.168;SAS_AF=0.1912;AA=G|||;VT=SNP
6	30739668	rs143254079	G	A	100	PASS	AC=151;AF=0.0301518;AN=5008;NS=2504;DP=16979;EAS_AF=0.0099;AMR_AF=0.0288;AFR_AF=0.0113;EUR_AF=0.0696;SAS_AF=0.0368;AA=G|||;VT=SNP
6	30739846	rs6911628	C	T	100	PASS	AC=1454;AF=0.290335;AN=5008;NS=2504;DP=18949;EAS_AF=0.1825;AMR_AF=0.2392;AFR_AF=0.469;EUR_AF=0.2724;SAS_AF=0.2147;AA=T|||;VT=SNP
6	30739904	rs6912077	G	A	100	PASS	AC=1288;AF=0.257188;AN=5008;NS=2504;DP=19586;EAS_AF=0.1796;AMR_AF=0.2032;AFR_AF=0.444;EUR_AF=0.1809;SAS_AF=0.2014;AA=A|||;VT=SNP
6	30740038	rs78689026	G	A	100	PASS	AC=370;AF=0.0738818;AN=5008;NS=2504;DP=18535;EAS_AF=0.0635;AMR_AF=0.0418;AFR_AF=0.149;EUR_AF=0.0348;SAS_AF=0.046;AA=G|||;VT=SNP
6	30740256	rs73434608	G	A	100	PASS	AC=162;AF=0.0323482;AN=5008;NS=2504;DP=21283;EAS_AF=0.0208;AMR_AF=0.0072;AFR_AF=0.0431;EUR_AF=0.0209;SAS_AF=0.0593;AA=G|||;VT=SNP
6	30740515	rs16897888	C	A	100	PASS	AC=483;AF=0.0964457;AN=5008;NS=2504;DP=21176;EAS_AF=0.1984;AMR_AF=0.0605;AFR_AF=0.0098;EUR_AF=0.1471;SAS_AF=0.0818;AA=C|||;VT=SNP
6	30740680	rs16897889	A	G	100	PASS	AC=484;AF=0.0966454;AN=5008;NS=2504;DP=21888;EAS_AF=0.1984;AMR_AF=0.0605;AFR_AF=0.0098;EUR_AF=0.1471;SAS_AF=0.0828;AA=A|||;VT=SNP
6	30740919	rs73425709	G	C	100	PASS	AC=560;AF=0.111821;AN=5008;NS=2504;DP=18214;EAS_AF=0.1012;AMR_AF=0.0533;AFR_AF=0.2216;EUR_AF=0.0457;SAS_AF=0.0838;AA=G|||;VT=SNP
6	30741226	rs3132604	C	T	100	PASS	AC=752;AF=0.15016;AN=5008;NS=2504;DP=17119;EAS_AF=0.0337;AMR_AF=0.1268;AFR_AF=0.2784;EUR_AF=0.1481;SAS_AF=0.1155;AA=C|||;VT=SNP
6	30741305	rs3095335	G	C	100	PASS	AC=752;AF=0.15016;AN=5008;NS=2504;DP=14901;EAS_AF=0.0337;AMR_AF=0.1268;AFR_AF=0.2784;EUR_AF=0.1481;SAS_AF=0.1155;AA=G|||;VT=SNP
6	30742134	rs4248148	G	A	100	PASS	AC=730;AF=0.145767;AN=5008;NS=2504;DP=14287;EAS_AF=0.1518;AMR_AF=0.1037;AFR_AF=0.1717;EUR_AF=0.1322;SAS_AF=0.1483;AA=G|||;VT=SNP
6	30742406	rs9262190	T	C	100	PASS	AC=424;AF=0.0846645;AN=5008;NS=2504;DP=15314;EAS_AF=0.0099;AMR_AF=0.0836;AFR_AF=0.2095;EUR_AF=0.0368;SAS_AF=0.0429;AA=T|||;VT=SNP
6	30743014	rs17481190	C	T	100	PASS	AC=1259;AF=0.251398;AN=5008;NS=2504;DP=17230;EAS_AF=0.3105;AMR_AF=0.4035;AFR_AF=0.0537;EUR_AF=0.164;SAS_AF=0.4397;AA=C|||;VT=SNP
6	30743241	rs3130667	A	G	100	PASS	AC=3798;AF=0.758387;AN=5008;NS=2504;DP=17224;EAS_AF=0.7758;AMR_AF=0.7594;AFR_AF=0.7504;EUR_AF=0.6392;SAS_AF=0.8732;AA=G|||;VT=SNP
6	30743862	rs13202739	A	C	100	PASS	AC=1260;AF=0.251597;AN=5008;NS=2504;DP=13871;EAS_AF=0.3105;AMR_AF=0.4035;AFR_AF=0.0537;EUR_AF=0.166;SAS_AF=0.4387;AA=A|||;VT=SNP
6	30744035	rs62408690	C	T	100	PASS	AC=484;AF=0.0966454;AN=5008;NS=2504;DP=12396;EAS_AF=0.1984;AMR_AF=0.0605;AFR_AF=0.0098;EUR_AF=0.1471;SAS_AF=0.0828;AA=C|||;VT=SNP
6	30744056	rs111355718	C	T	100	PASS	AC=162;AF=0.0323482;AN=5008;NS=2504;DP=14518;EAS_AF=0.0208;AMR_AF=0.0072;AFR_AF=0.0431;EUR_AF=0.0209;SAS_AF=0.0593;AA=C|||;VT=SNP
6	30744529	rs11757629	A	C	100	PASS	AC=439;AF=0.0876597;AN=5008;NS=2504;DP=21002;EAS_AF=0.0804;AMR_AF=0.0504;AFR_AF=0.1755;EUR_AF=0.0368;SAS_AF=0.0552;AA=A|||;VT=SNP
6	30744768	rs80026531	A	G	100	PASS	AC=469;AF=0.0936502;AN=5008;NS=2504;DP=18411;EAS_AF=0.0843;AMR_AF=0.0576;AFR_AF=0.174;EUR_AF=0.0427;SAS_AF=0.0726;AA=A|||;VT=SNP
6	30745032	rs118137775	C	T	100	PASS	AC=109;AF=0.0217652;AN=5008;NS=2504;DP=17757;EAS_AF=0.0208;AMR_AF=0.0058;AFR_AF=0.0068;EUR_AF=0.0169;SAS_AF=0.0593;AA=C|||;VT=SNP
6	30745189	rs28780112	G	A	100	PASS	AC=1331;AF=0.265775;AN=5008;NS=2504;DP=16432;EAS_AF=0.3095;AMR_AF=0.4107;AFR_AF=0.0961;EUR_AF=0.1759;SAS_AF=0.4397;AA=G|||;VT=SNP
6	30745454	rs9262192	T	C	100	PASS	AC=384;AF=0.0766773;AN=5008;NS=2504;DP=17656;EAS_AF=0.0099;AMR_AF=0.0648;AFR_AF=0.1974;EUR_AF=0.0258;SAS_AF=0.0429;AA=T|||;VT=SNP
6	30745633	rs3130671	G	A	100	PASS	AC=1102;AF=0.220048;AN=5008;NS=2504;DP=12500;EAS_AF=0.1766;AMR_AF=0.1686;AFR_AF=0.2542;EUR_AF=0.2535;SAS_AF=0.2209;AA=G|||;VT=SNP
6	30745644	rs4278006	A	G	100	PASS	AC=1259;AF=0.251398;AN=5008;NS=2504;DP=12436;EAS_AF=0.3105;AMR_AF=0.4035;AFR_AF=0.0537;EUR_AF=0.165;SAS_AF=0.4387;AA=A|||;VT=SNP
6	30745648	rs3132602	C	T	100	PASS	AC=3813;AF=0.761382;AN=5008;NS=2504;DP=12520;EAS_AF=0.7768;AMR_AF=0.7594;AFR_AF=0.761;EUR_AF=0.6392;SAS_AF=0.8732;AA=T|||;VT=SNP
6	30745717	rs3130672	G	T	100	PASS	AC=1101;AF=0.219848;AN=5008;NS=2504;DP=15260;EAS_AF=0.1766;AMR_AF=0.1686;AFR_AF=0.2542;EUR_AF=0.2535;SAS_AF=0.2198;AA=T|||;VT=SNP
6	30745777	rs3132601	T	A	100	PASS	AC=994;AF=0.198482;AN=5008;NS=2504;DP=13454;EAS_AF=0.1567;AMR_AF=0.1628;AFR_AF=0.2481;EUR_AF=0.2366;SAS_AF=0.1605;AA=A|||;VT=SNP
6	30746498	rs143760852	C	T	100	PASS	AC=109;AF=0.0217652;AN=5008;NS=2504;DP=19175;EAS_AF=0.0208;AMR_AF=0.0058;AFR_AF=0.0068;EUR_AF=0.0169;SAS_AF=0.0593;AA=C|||;VT=SNP
6	30746633	rs12526481	C	A	100	PASS	AC=2195;AF=0.438299;AN=5008;NS=2504;DP=16696;EAS_AF=0.4831;AMR_AF=0.536;AFR_AF=0.2829;EUR_AF=0.327;SAS_AF=0.6472;AA=C|||;VT=SNP
6	30746737	rs78703847	G	A	100	PASS	AC=191;AF=0.038139;AN=5008;NS=2504;DP=16548;EAS_AF=0.0804;AMR_AF=0.0231;AFR_AF=0.0272;EUR_AF=0.0229;SAS_AF=0.0358;AA=G|||;VT=SNP
6	30746902	rs112654689	C	T	100	PASS	AC=162;AF=0.0323482;AN=5008;NS=2504;DP=16366;EAS_AF=0.0208;AMR_AF=0.0072;AFR_AF=0.0431;EUR_AF=0.0209;SAS_AF=0.0593;AA=C|||;VT=SNP
6	30747083	rs73425726	T	C	100	PASS	AC=162;AF=0.0323482;AN=5008;NS=2504;DP=18797;EAS_AF=0.0208;AMR_AF=0.0072;AFR_AF=0.0431;EUR_AF=0.0209;SAS_AF=0.0593;AA=T|||;VT=SNP
6	30747133	rs28894082	G	C	100	PASS	AC=1261;AF=0.251797;AN=5008;NS=2504;DP=19740;EAS_AF=0.3095;AMR_AF=0.4035;AFR_AF=0.0537;EUR_AF=0.166;SAS_AF=0.4407;AA=G|||;VT=SNP
6	30747216	rs10947091	C	T	100	PASS	AC=2228;AF=0.444888;AN=5008;NS=2504;DP=17318;EAS_AF=0.4841;AMR_AF=0.536;AFR_AF=0.2829;EUR_AF=0.327;SAS_AF=0.68;AA=T|||;VT=SNP
6	30747802	rs13220225	G	A	100	PASS	AC=1254;AF=0.250399;AN=5008;NS=2504;DP=21665;EAS_AF=0.3046;AMR_AF=0.4035;AFR_AF=0.0537;EUR_AF=0.166;SAS_AF=0.4387;AA=G|||;VT=SNP
6	30747844	rs3131039	G	A	100	PASS	AC=3798;AF=0.758387;AN=5008;NS=2504;DP=21623;EAS_AF=0.7758;AMR_AF=0.7594;AFR_AF=0.7511;EUR_AF=0.6392;SAS_AF=0.8722;AA=A|||;VT=SNP
6	30748297	rs73425733	A	G	100	PASS	AC=606;AF=0.121006;AN=5008;NS=2504;DP=19586;EAS_AF=0.1022;AMR_AF=0.0749;AFR_AF=0.2375;EUR_AF=0.0557;SAS_AF=0.0828;AA=A|||;VT=SNP
6	30749233	rs9468829	T	G	100	PASS	AC=973;AF=0.194289;AN=5008;NS=2504;DP=21016;EAS_AF=0.1716;AMR_AF=0.1412;AFR_AF=0.2746;EUR_AF=0.1521;SAS_AF=0.1902;AA=T|||;VT=SNP
6	30749301	rs28780113	C	T	100	PASS	AC=1253;AF=0.2502;AN=5008;NS=2504;DP=18997;EAS_AF=0.3046;AMR_AF=0.402;AFR_AF=0.053;EUR_AF=0.165;SAS_AF=0.4407;AA=C|||;VT=SNP
6	30749589	rs76620182	G	A	100	PASS	AC=365;AF=0.0728834;AN=5008;NS=2504;DP=20267;EAS_AF=0.0625;AMR_AF=0.0418;AFR_AF=0.1467;EUR_AF=0.0348;SAS_AF=0.045;AA=G|||;VT=SNP
6	30749712	rs9468830	T	G	100	PASS	AC=2388;AF=0.476837;AN=5008;NS=2504;DP=20842;EAS_AF=0.497;AMR_AF=0.5504;AFR_AF=0.3707;EUR_AF=0.338;SAS_AF=0.6902;AA=G|||;VT=SNP
6	30749844	rs9468831	C	T	100	PASS	AC=637;AF=0.127196;AN=5008;NS=2504;DP=19975;EAS_AF=0.1022;AMR_AF=0.0735;AFR_AF=0.2625;EUR_AF=0.0537;SAS_AF=0.0838;AA=C|||;VT=SNP
6	30750682	rs7752959	A	G	100	PASS	AC=1133;AF=0.226238;AN=5008;NS=2504;DP=17956;EAS_AF=0.1925;AMR_AF=0.1484;AFR_AF=0.3154;EUR_AF=0.173;SAS_AF=0.2505;AA=A|||;VT=SNP
6	30751136	rs28894083	C	T	100	PASS	AC=2386;AF=0.476438;AN=5008;NS=2504;DP=17080;EAS_AF=0.497;AMR_AF=0.5504;AFR_AF=0.3691;EUR_AF=0.338;SAS_AF=0.6902;AA=C|||;VT=SNP
6	30751244	rs28894084	G	T	100	PASS	AC=2386;AF=0.476438;AN=5008;NS=2504;DP=17299;EAS_AF=0.497;AMR_AF=0.5504;AFR_AF=0.3691;EUR_AF=0.338;SAS_AF=0.6902;AA=T|||;VT=SNP
6	30751277	rs28894085	C	T	100	PASS	AC=2385;AF=0.476238;AN=5008;NS=2504;DP=15984;EAS_AF=0.497;AMR_AF=0.5504;AFR_AF=0.3691;EUR_AF=0.337;SAS_AF=0.6902;AA=C|||;VT=SNP
6	30751326	rs28894086	A	G	100	PASS	AC=2384;AF=0.476038;AN=5008;NS=2504;DP=14676;EAS_AF=0.497;AMR_AF=0.5504;AFR_AF=0.3684;EUR_AF=0.337;SAS_AF=0.6902;AA=a|||;VT=SNP
6	30751438	rs62408692	T	C	100	PASS	AC=486;AF=0.0970447;AN=5008;NS=2504;DP=14736;EAS_AF=0.2034;AMR_AF=0.0605;AFR_AF=0.0098;EUR_AF=0.1471;SAS_AF=0.0798;AA=t|||;VT=SNP
6	30751539	rs9468832	T	G	100	PASS	AC=2386;AF=0.476438;AN=5008;NS=2504;DP=12066;EAS_AF=0.497;AMR_AF=0.5504;AFR_AF=0.3691;EUR_AF=0.338;SAS_AF=0.6902;AA=t|||;VT=SNP
6	30751723	rs9461630	C	T	100	PASS	AC=2386;AF=0.476438;AN=5008;NS=2504;DP=12396;EAS_AF=0.497;AMR_AF=0.5504;AFR_AF=0.3691;EUR_AF=0.338;SAS_AF=0.6902;AA=c|||;VT=SNP
6	30752184	rs9295912	T	C	100	PASS	AC=2386;AF=0.476438;AN=5008;NS=2504;DP=14540;EAS_AF=0.497;AMR_AF=0.5504;AFR_AF=0.3691;EUR_AF=0.338;SAS_AF=0.6902;AA=C|||;VT=SNP
6	30752287	rs9295913	A	G	100	PASS	AC=1133;AF=0.226238;AN=5008;NS=2504;DP=15210;EAS_AF=0.1925;AMR_AF=0.1484;AFR_AF=0.3154;EUR_AF=0.173;SAS_AF=0.2505;AA=A|||;VT=SNP
6	30752415	rs9461631	C	T	100	PASS	AC=2387;AF=0.476637;AN=5008;NS=2504;DP=18735;EAS_AF=0.497;AMR_AF=0.5504;AFR_AF=0.3699;EUR_AF=0.338;SAS_AF=0.6902;AA=C|||;VT=SNP
6	30752489	rs13207758	C	G	100	PASS	AC=2386;AF=0.476438;AN=5008;NS=2504;DP=16820;EAS_AF=0.497;AMR_AF=0.5504;AFR_AF=0.3691;EUR_AF=0.338;SAS_AF=0.6902;AA=C|||;VT=SNP
6	30752552	rs28894089	T	C	100	PASS	AC=2388;AF=0.476837;AN=5008;NS=2504;DP=13785;EAS_AF=0.497;AMR_AF=0.5519;AFR_AF=0.3699;EUR_AF=0.338;SAS_AF=0.6902;AA=C|||;VT=SNP
6	30752691	rs145301731	G	C	100	PASS	AC=113;AF=0.0225639;AN=5008;NS=2504;DP=11337;EAS_AF=0.0208;AMR_AF=0.0058;AFR_AF=0.0098;EUR_AF=0.0169;SAS_AF=0.0593;AA=G|||;VT=SNP
6	30752761	rs13210977	C	A	100	PASS	AC=971;AF=0.19389;AN=5008;NS=2504;DP=14586;EAS_AF=0.1746;AMR_AF=0.134;AFR_AF=0.23;EUR_AF=0.162;SAS_AF=0.2403;AA=C|||;VT=SNP
6	30752929	rs3129979	A	G	100	PASS	AC=3842;AF=0.767173;AN=5008;NS=2504;DP=16512;EAS_AF=0.7748;AMR_AF=0.7594;AFR_AF=0.7852;EUR_AF=0.6402;SAS_AF=0.8712;AA=G|||;VT=SNP
6	30752988	rs13211218	A	G	100	PASS	AC=2398;AF=0.478834;AN=5008;NS=2504;DP=18774;EAS_AF=0.497;AMR_AF=0.5504;AFR_AF=0.3782;EUR_AF=0.338;SAS_AF=0.6902;AA=a|||;VT=SNP
6	30753146	rs4713360	A	G	100	PASS	AC=2386;AF=0.476438;AN=5008;NS=2504;DP=19984;EAS_AF=0.497;AMR_AF=0.5504;AFR_AF=0.3691;EUR_AF=0.338;SAS_AF=0.6902;AA=a|||;VT=SNP
6	30753358	rs9468834	T	C	100	PASS	AC=969;AF=0.19349;AN=5008;NS=2504;DP=20049;EAS_AF=0.1716;AMR_AF=0.1412;AFR_AF=0.2716;EUR_AF=0.1521;SAS_AF=0.1902;AA=T|||;VT=SNP
6	30753639	rs4713361	G	A	100	PASS	AC=1253;AF=0.2502;AN=5008;NS=2504;DP=12456;EAS_AF=0.3046;AMR_AF=0.402;AFR_AF=0.0537;EUR_AF=0.165;SAS_AF=0.4397;AA=G|||;VT=SNP
6	30754540	rs12527415	C	T	100	PASS	AC=2374;AF=0.474042;AN=5008;NS=2504;DP=17899;EAS_AF=0.497;AMR_AF=0.5476;AFR_AF=0.3608;EUR_AF=0.338;SAS_AF=0.6912;AA=C|||;VT=SNP
6	30754614	rs12527745	C	T	100	PASS	AC=2368;AF=0.472843;AN=5008;NS=2504;DP=16471;EAS_AF=0.495;AMR_AF=0.5476;AFR_AF=0.3608;EUR_AF=0.339;SAS_AF=0.6861;AA=C|||;VT=SNP
6	30754642	rs13196596	A	T	100	PASS	AC=2373;AF=0.473842;AN=5008;NS=2504;DP=16376;EAS_AF=0.497;AMR_AF=0.5476;AFR_AF=0.3608;EUR_AF=0.339;SAS_AF=0.6892;AA=A|||;VT=SNP
6	30754816	rs28780114	C	T	100	PASS	AC=1253;AF=0.2502;AN=5008;NS=2504;DP=19413;EAS_AF=0.3046;AMR_AF=0.402;AFR_AF=0.0537;EUR_AF=0.165;SAS_AF=0.4397;AA=C|||;VT=SNP
6	30754982	rs13197105	A	G	100	PASS	AC=2373;AF=0.473842;AN=5008;NS=2504;DP=12260;EAS_AF=0.497;AMR_AF=0.5476;AFR_AF=0.3608;EUR_AF=0.338;SAS_AF=0.6902;AA=G|||;VT=SNP
6	30755014	rs13197117	A	G	100	PASS	AC=2367;AF=0.472644;AN=5008;NS=2504;DP=14404;EAS_AF=0.497;AMR_AF=0.5476;AFR_AF=0.3563;EUR_AF=0.338;SAS_AF=0.6902;AA=a|||;VT=SNP
6	30755039	rs13197397	G	A	100	PASS	AC=1121;AF=0.223842;AN=5008;NS=2504;DP=15310;EAS_AF=0.1925;AMR_AF=0.147;AFR_AF=0.3071;EUR_AF=0.173;SAS_AF=0.2505;AA=G|||;VT=SNP
6	30755066	rs13197409	G	A	100	PASS	AC=155;AF=0.0309505;AN=5008;NS=2504;DP=13865;EAS_AF=0.0575;AMR_AF=0.0389;AFR_AF=0.0008;EUR_AF=0.0308;SAS_AF=0.0389;AA=A|||;VT=SNP
6	30755320	rs13213720	T	C	100	PASS	AC=2373;AF=0.473842;AN=5008;NS=2504;DP=13445;EAS_AF=0.497;AMR_AF=0.5476;AFR_AF=0.3608;EUR_AF=0.338;SAS_AF=0.6902;AA=C|||;VT=SNP
6	30755472	rs4713362	A	G	100	PASS	AC=2373;AF=0.473842;AN=5008;NS=2504;DP=7860;EAS_AF=0.497;AMR_AF=0.5476;AFR_AF=0.3608;EUR_AF=0.338;SAS_AF=0.6902;AA=A|||;VT=SNP
6	30755668	rs28780116	G	C	100	PASS	AC=2372;AF=0.473642;AN=5008;NS=2504;DP=12450;EAS_AF=0.497;AMR_AF=0.5476;AFR_AF=0.3608;EUR_AF=0.337;SAS_AF=0.6902;AA=C|||;VT=SNP
6	30755744	rs16897899	C	A	100	PASS	AC=2374;AF=0.474042;AN=5008;NS=2504;DP=13603;EAS_AF=0.497;AMR_AF=0.5476;AFR_AF=0.3616;EUR_AF=0.338;SAS_AF=0.6902;AA=C|||;VT=SNP
6	30755863	rs28780119	G	T	100	PASS	AC=2374;AF=0.474042;AN=5008;NS=2504;DP=14061;EAS_AF=0.498;AMR_AF=0.5476;AFR_AF=0.3608;EUR_AF=0.338;SAS_AF=0.6902;AA=T|||;VT=SNP
6	30755893	rs16897900	C	A	100	PASS	AC=2373;AF=0.473842;AN=5008;NS=2504;DP=15331;EAS_AF=0.497;AMR_AF=0.5476;AFR_AF=0.3608;EUR_AF=0.338;SAS_AF=0.6902;AA=C|||;VT=SNP
6	30755933	rs76181978	G	A	100	PASS	AC=365;AF=0.0728834;AN=5008;NS=2504;DP=16304;EAS_AF=0.0625;AMR_AF=0.0418;AFR_AF=0.1467;EUR_AF=0.0348;SAS_AF=0.045;AA=G|||;VT=SNP
6	30756066	rs13201769	G	A	100	PASS	AC=2373;AF=0.473842;AN=5008;NS=2504;DP=19105;EAS_AF=0.497;AMR_AF=0.5476;AFR_AF=0.3608;EUR_AF=0.338;SAS_AF=0.6902;AA=G|||;VT=SNP
6	30756140	rs13201901	G	A	100	PASS	AC=2373;AF=0.473842;AN=5008;NS=2504;DP=18644;EAS_AF=0.497;AMR_AF=0.5476;AFR_AF=0.3608;EUR_AF=0.338;SAS_AF=0.6902;AA=A|||;VT=SNP
6	30756183	rs4713365	C	T	100	PASS	AC=2373;AF=0.473842;AN=5008;NS=2504;DP=18102;EAS_AF=0.497;AMR_AF=0.5476;AFR_AF=0.3608;EUR_AF=0.338;SAS_AF=0.6902;AA=C|||;VT=SNP
6	30756274	rs4711228	A	T	100	PASS	AC=2373;AF=0.473842;AN=5008;NS=2504;DP=18327;EAS_AF=0.497;AMR_AF=0.5476;AFR_AF=0.3608;EUR_AF=0.338;SAS_AF=0.6902;AA=T|||;VT=SNP
6	30756361	rs4713366	C	T	100	PASS	AC=2363;AF=0.471845;AN=5008;NS=2504;DP=19714;EAS_AF=0.4871;AMR_AF=0.5476;AFR_AF=0.3608;EUR_AF=0.338;SAS_AF=0.6902;AA=T|||;VT=SNP
6	30756593	rs6920124	C	T	100	PASS	AC=2372;AF=0.473642;AN=5008;NS=2504;DP=17795;EAS_AF=0.497;AMR_AF=0.5476;AFR_AF=0.3601;EUR_AF=0.338;SAS_AF=0.6902;AA=C|||;VT=SNP
6	30756596	rs6900029	T	C	100	PASS	AC=2372;AF=0.473642;AN=5008;NS=2504;DP=17718;EAS_AF=0.497;AMR_AF=0.5476;AFR_AF=0.3601;EUR_AF=0.338;SAS_AF=0.6902;AA=C|||;VT=SNP
6	30756744	rs4711229	G	T	100	PASS	AC=2373;AF=0.473842;AN=5008;NS=2504;DP=18131;EAS_AF=0.497;AMR_AF=0.5476;AFR_AF=0.3608;EUR_AF=0.338;SAS_AF=0.6902;AA=G|||;VT=SNP
6	30756822	rs4713367	G	A	100	PASS	AC=2373;AF=0.473842;AN=5008;NS=2504;DP=18122;EAS_AF=0.497;AMR_AF=0.5476;AFR_AF=0.3608;EUR_AF=0.338;SAS_AF=0.6902;AA=G|||;VT=SNP
6	30757040	rs113215514	C	A	100	PASS	AC=143;AF=0.0285543;AN=5008;NS=2504;DP=17356;EAS_AF=0.0208;AMR_AF=0.0072;AFR_AF=0.028;EUR_AF=0.0209;SAS_AF=0.0603;AA=C|||;VT=SNP
6	30757072	rs4711231	C	T	100	PASS	AC=498;AF=0.0994409;AN=5008;NS=2504;DP=17972;EAS_AF=0.0903;AMR_AF=0.0749;AFR_AF=0.0545;EUR_AF=0.1193;SAS_AF=0.1667;AA=C|||;VT=SNP
6	30757188	rs13206009	C	A	100	PASS	AC=2373;AF=0.473842;AN=5008;NS=2504;DP=16068;EAS_AF=0.497;AMR_AF=0.5476;AFR_AF=0.3608;EUR_AF=0.338;SAS_AF=0.6902;AA=C|||;VT=SNP
6	30757491	rs3869076	T	C	100	PASS	AC=879;AF=0.175519;AN=5008;NS=2504;DP=17799;EAS_AF=0.2659;AMR_AF=0.1037;AFR_AF=0.177;EUR_AF=0.1819;SAS_AF=0.1247;AA=T|||;VT=SNP
6	30757575	rs10947095	C	T	100	PASS	AC=2374;AF=0.474042;AN=5008;NS=2504;DP=17027;EAS_AF=0.497;AMR_AF=0.5476;AFR_AF=0.3608;EUR_AF=0.339;SAS_AF=0.6902;AA=C|||;VT=SNP
6	30758076	rs3131042	A	G	100	PASS	AC=2556;AF=0.510383;AN=5008;NS=2504;DP=17732;EAS_AF=0.5;AMR_AF=0.5836;AFR_AF=0.3971;EUR_AF=0.4314;SAS_AF=0.7035;AA=G|||;VT=SNP
6	30758126	rs13210146	A	T	100	PASS	AC=2373;AF=0.473842;AN=5008;NS=2504;DP=18418;EAS_AF=0.497;AMR_AF=0.5476;AFR_AF=0.3608;EUR_AF=0.338;SAS_AF=0.6902;AA=A|||;VT=SNP
6	30758348	rs11758688	C	T	100	PASS	AC=2374;AF=0.474042;AN=5008;NS=2504;DP=20875;EAS_AF=0.497;AMR_AF=0.5476;AFR_AF=0.3608;EUR_AF=0.338;SAS_AF=0.6912;AA=C|||;VT=SNP
6	30758466	rs3131043	A	G	100	PASS	AC=2557;AF=0.510583;AN=5008;NS=2504;DP=21203;EAS_AF=0.5;AMR_AF=0.5836;AFR_AF=0.3971;EUR_AF=0.4314;SAS_AF=0.7045;AA=G|||;VT=SNP
6	30758487	rs9461632	A	G	100	PASS	AC=344;AF=0.0686901;AN=5008;NS=2504;DP=20983;EAS_AF=0.0982;AMR_AF=0.0346;AFR_AF=0.1067;EUR_AF=0.0338;SAS_AF=0.047;AA=A|||;VT=SNP
6	30758555	rs17189441	C	T	100	PASS	AC=1239;AF=0.247404;AN=5008;NS=2504;DP=19778;EAS_AF=0.2907;AMR_AF=0.402;AFR_AF=0.0537;EUR_AF=0.165;SAS_AF=0.4397;AA=C|||;VT=SNP
6	30758707	rs9295914	C	G	100	PASS	AC=2373;AF=0.473842;AN=5008;NS=2504;DP=22774;EAS_AF=0.497;AMR_AF=0.5476;AFR_AF=0.3608;EUR_AF=0.338;SAS_AF=0.6902;AA=G|||;VT=SNP
6	30758861	rs3131046	T	C	100	PASS	AC=2556;AF=0.510383;AN=5008;NS=2504;DP=24062;EAS_AF=0.5;AMR_AF=0.5836;AFR_AF=0.3971;EUR_AF=0.4314;SAS_AF=0.7035;AA=C|||;VT=SNP
6	30760181	rs3131051	G	A	100	PASS	AC=2407;AF=0.480631;AN=5008;NS=2504;DP=19344;EAS_AF=0.4821;AMR_AF=0.572;AFR_AF=0.3192;EUR_AF=0.4205;SAS_AF=0.6943;AA=A|||;VT=SNP
6	30760231	rs182311400	T	A	100	PASS	AC=126;AF=0.0251597;AN=5008;NS=2504;DP=15294;EAS_AF=0.0208;AMR_AF=0.0058;AFR_AF=0.0197;EUR_AF=0.0169;SAS_AF=0.0593;AA=t|||;VT=SNP
6	30760238	rs35391600	T	A	100	PASS	AC=317;AF=0.0632987;AN=5008;NS=2504;DP=14695;EAS_AF=0.0823;AMR_AF=0.0677;AFR_AF=0.0113;EUR_AF=0.0984;SAS_AF=0.0746;AA=T|||;VT=SNP
6	30760389	rs3131053	A	C	100	PASS	AC=819;AF=0.163538;AN=5008;NS=2504;DP=11349;EAS_AF=0.1071;AMR_AF=0.1196;AFR_AF=0.1747;EUR_AF=0.2197;SAS_AF=0.18;AA=C|||;VT=SNP
6	30760454	rs7774646	G	T	100	PASS	AC=1591;AF=0.317692;AN=5008;NS=2504;DP=12398;EAS_AF=0.375;AMR_AF=0.4524;AFR_AF=0.1467;EUR_AF=0.2008;SAS_AF=0.5143;AA=G|||;VT=SNP
6	30760527	rs74295905	G	A	100	PASS	AC=365;AF=0.0728834;AN=5008;NS=2504;DP=13589;EAS_AF=0.0625;AMR_AF=0.0418;AFR_AF=0.1467;EUR_AF=0.0348;SAS_AF=0.045;AA=G|||;VT=SNP
6	30760639	rs34682678	A	C	100	PASS	AC=317;AF=0.0632987;AN=5008;NS=2504;DP=16257;EAS_AF=0.0823;AMR_AF=0.0677;AFR_AF=0.0113;EUR_AF=0.0984;SAS_AF=0.0746;AA=A|||;VT=SNP
6	30760650	rs35597154	A	C	100	PASS	AC=317;AF=0.0632987;AN=5008;NS=2504;DP=15809;EAS_AF=0.0823;AMR_AF=0.0677;AFR_AF=0.0113;EUR_AF=0.0984;SAS_AF=0.0746;AA=A|||;VT=SNP
6	30760696	rs7740279	C	T	100	PASS	AC=3830;AF=0.764776;AN=5008;NS=2504;DP=14486;EAS_AF=0.7768;AMR_AF=0.755;AFR_AF=0.7769;EUR_AF=0.6392;SAS_AF=0.8722;AA=T|||;VT=SNP
6	30760698	rs7740525	G	T	100	PASS	AC=2410;AF=0.48123;AN=5008;NS=2504;DP=14484;EAS_AF=0.4821;AMR_AF=0.572;AFR_AF=0.3222;EUR_AF=0.4205;SAS_AF=0.6933;AA=t|||;VT=SNP
6	30760886	rs9262201	A	G	100	PASS	AC=821;AF=0.163938;AN=5008;NS=2504;DP=14863;EAS_AF=0.1071;AMR_AF=0.1196;AFR_AF=0.1762;EUR_AF=0.2197;SAS_AF=0.18;AA=G|||;VT=SNP
6	30760948	rs7740474	A	G	100	PASS	AC=2560;AF=0.511182;AN=5008;NS=2504;DP=16323;EAS_AF=0.501;AMR_AF=0.5836;AFR_AF=0.3994;EUR_AF=0.4314;SAS_AF=0.7035;AA=G|||;VT=SNP
6	30761001	rs11751294	C	T	100	PASS	AC=638;AF=0.127396;AN=5008;NS=2504;DP=14668;EAS_AF=0.1042;AMR_AF=0.0836;AFR_AF=0.1399;EUR_AF=0.1262;SAS_AF=0.1667;AA=C|||;VT=SNP
6	30761104	rs11751309	C	T	100	PASS	AC=638;AF=0.127396;AN=5008;NS=2504;DP=14653;EAS_AF=0.1042;AMR_AF=0.0836;AFR_AF=0.1399;EUR_AF=0.1262;SAS_AF=0.1667;AA=C|||;VT=SNP
6	30761129	rs4713369	A	G	100	PASS	AC=1739;AF=0.347244;AN=5008;NS=2504;DP=13744;EAS_AF=0.3929;AMR_AF=0.464;AFR_AF=0.2239;EUR_AF=0.2117;SAS_AF=0.5235;AA=A|||;VT=SNP
6	30761168	rs9461633	A	G	100	PASS	AC=1739;AF=0.347244;AN=5008;NS=2504;DP=13667;EAS_AF=0.3929;AMR_AF=0.464;AFR_AF=0.2239;EUR_AF=0.2117;SAS_AF=0.5235;AA=A|||;VT=SNP
6	30761218	rs11751327	C	T	100	PASS	AC=317;AF=0.0632987;AN=5008;NS=2504;DP=15590;EAS_AF=0.0823;AMR_AF=0.0677;AFR_AF=0.0113;EUR_AF=0.0984;SAS_AF=0.0746;AA=C|||;VT=SNP
6	30761234	rs11751330	C	T	100	PASS	AC=638;AF=0.127396;AN=5008;NS=2504;DP=16506;EAS_AF=0.1042;AMR_AF=0.0836;AFR_AF=0.1399;EUR_AF=0.1262;SAS_AF=0.1667;AA=C|||;VT=SNP
6	30761328	rs11753799	T	A	100	PASS	AC=635;AF=0.126797;AN=5008;NS=2504;DP=16024;EAS_AF=0.1042;AMR_AF=0.0836;AFR_AF=0.1362;EUR_AF=0.1262;SAS_AF=0.1687;AA=T|||;VT=SNP
6	30761409	rs112516460	C	T	100	PASS	AC=638;AF=0.127396;AN=5008;NS=2504;DP=17480;EAS_AF=0.1042;AMR_AF=0.0836;AFR_AF=0.1399;EUR_AF=0.1262;SAS_AF=0.1667;AA=C|||;VT=SNP
6	30761486	rs74787141	T	C	100	PASS	AC=497;AF=0.0992412;AN=5008;NS=2504;DP=16253;EAS_AF=0.0833;AMR_AF=0.0764;AFR_AF=0.112;EUR_AF=0.1064;SAS_AF=0.1074;AA=T|||;VT=SNP
6	30761734	rs3094112	T	C	100	PASS	AC=821;AF=0.163938;AN=5008;NS=2504;DP=18752;EAS_AF=0.1071;AMR_AF=0.1196;AFR_AF=0.1762;EUR_AF=0.2197;SAS_AF=0.18;AA=C|||;VT=SNP
6	30761796	rs62408693	A	G	100	PASS	AC=488;AF=0.0974441;AN=5008;NS=2504;DP=18444;EAS_AF=0.2054;AMR_AF=0.0605;AFR_AF=0.0098;EUR_AF=0.1471;SAS_AF=0.0798;AA=A|||;VT=SNP
6	30762030	rs28780120	T	C	100	PASS	AC=1237;AF=0.247005;AN=5008;NS=2504;DP=16029;EAS_AF=0.2897;AMR_AF=0.402;AFR_AF=0.053;EUR_AF=0.165;SAS_AF=0.4397;AA=T|||;VT=SNP
6	30762068	rs3131056	A	G	100	PASS	AC=821;AF=0.163938;AN=5008;NS=2504;DP=15730;EAS_AF=0.1071;AMR_AF=0.1196;AFR_AF=0.1762;EUR_AF=0.2197;SAS_AF=0.18;AA=G|||;VT=SNP
6	30762093	rs3131057	T	C	100	PASS	AC=3408;AF=0.680511;AN=5008;NS=2504;DP=14966;EAS_AF=0.7659;AMR_AF=0.6859;AFR_AF=0.5545;EUR_AF=0.6133;SAS_AF=0.8282;AA=C|||;VT=SNP
6	30762165	rs11962021	G	A	100	PASS	AC=638;AF=0.127396;AN=5008;NS=2504;DP=16680;EAS_AF=0.1042;AMR_AF=0.0836;AFR_AF=0.1399;EUR_AF=0.1262;SAS_AF=0.1667;AA=G|||;VT=SNP
6	30762701	rs60332850	G	T	100	PASS	AC=851;AF=0.169928;AN=5008;NS=2504;DP=19834;EAS_AF=0.2669;AMR_AF=0.1023;AFR_AF=0.1566;EUR_AF=0.1809;SAS_AF=0.1247;AA=G|||;VT=SNP
6	30763004	rs3131059	T	C	100	PASS	AC=1309;AF=0.261382;AN=5008;NS=2504;DP=17489;EAS_AF=0.3115;AMR_AF=0.1801;AFR_AF=0.1868;EUR_AF=0.3668;SAS_AF=0.2597;AA=C|||;VT=SNP
6	30763348	rs79700566	C	A	100	PASS	AC=46;AF=0.0091853;AN=5008;NS=2504;DP=19258;EAS_AF=0.0159;AMR_AF=0.0043;AFR_AF=0.0008;EUR_AF=0.0179;SAS_AF=0.0082;AA=C|||;VT=SNP
6	30763562	rs3129986	C	T	100	PASS	AC=548;AF=0.109425;AN=5008;NS=2504;DP=19872;EAS_AF=0.0655;AMR_AF=0.0778;AFR_AF=0.1831;EUR_AF=0.1282;SAS_AF=0.0583;AA=C|||;VT=SNP
6	30763632	rs6930444	A	G	100	PASS	AC=383;AF=0.0764776;AN=5008;NS=2504;DP=21861;EAS_AF=0.0099;AMR_AF=0.062;AFR_AF=0.1982;EUR_AF=0.0258;SAS_AF=0.0429;AA=A|||;VT=SNP
6	30763656	rs3131061	T	A	100	PASS	AC=3285;AF=0.65595;AN=5008;NS=2504;DP=21957;EAS_AF=0.6726;AMR_AF=0.7075;AFR_AF=0.5371;EUR_AF=0.5964;SAS_AF=0.8241;AA=A|||;VT=SNP
6	30763714	rs3131062	T	A	100	PASS	AC=546;AF=0.109026;AN=5008;NS=2504;DP=23342;EAS_AF=0.0655;AMR_AF=0.0836;AFR_AF=0.18;EUR_AF=0.1262;SAS_AF=0.0583;AA=T|||;VT=SNP
6	30763715	rs62408705	C	A	100	PASS	AC=486;AF=0.0970447;AN=5008;NS=2504;DP=23444;EAS_AF=0.2054;AMR_AF=0.0605;AFR_AF=0.0098;EUR_AF=0.1451;SAS_AF=0.0798;AA=C|||;VT=SNP
6	30763756	rs3131063	G	A	100	PASS	AC=2184;AF=0.436102;AN=5008;NS=2504;DP=22801;EAS_AF=0.4712;AMR_AF=0.2882;AFR_AF=0.5182;EUR_AF=0.4443;SAS_AF=0.3855;AA=A|||;VT=SNP
6	30763893	rs3131064	T	C	100	PASS	AC=804;AF=0.160543;AN=5008;NS=2504;DP=21424;EAS_AF=0.0883;AMR_AF=0.1081;AFR_AF=0.2943;EUR_AF=0.1521;SAS_AF=0.1002;AA=T|||;VT=SNP
6	30764241	rs12660860	T	C	100	PASS	AC=1392;AF=0.277955;AN=5008;NS=2504;DP=15782;EAS_AF=0.2798;AMR_AF=0.4006;AFR_AF=0.1679;EUR_AF=0.174;SAS_AF=0.4448;AA=T|||;VT=SNP
6	30764420	rs12660883	T	C	100	PASS	AC=1223;AF=0.244209;AN=5008;NS=2504;DP=16509;EAS_AF=0.2798;AMR_AF=0.3862;AFR_AF=0.0552;EUR_AF=0.164;SAS_AF=0.4448;AA=T|||;VT=SNP
6	30764543	rs9461635	A	G	100	PASS	AC=608;AF=0.121406;AN=5008;NS=2504;DP=15468;EAS_AF=0.1806;AMR_AF=0.0778;AFR_AF=0.1437;EUR_AF=0.0656;SAS_AF=0.1186;AA=A|||;VT=SNP
6	30764710	rs148028704	C	T	100	PASS	AC=111;AF=0.0221645;AN=5008;NS=2504;DP=14915;EAS_AF=0.0208;AMR_AF=0.0086;AFR_AF=0.0068;EUR_AF=0.0169;SAS_AF=0.0593;AA=C|||;VT=SNP
6	30764838	rs28670020	G	A	100	PASS	AC=1222;AF=0.24401;AN=5008;NS=2504;DP=17131;EAS_AF=0.2798;AMR_AF=0.3862;AFR_AF=0.0552;EUR_AF=0.164;SAS_AF=0.4438;AA=G|||;VT=SNP
6	30764907	rs1264377	G	A	100	PASS	AC=451;AF=0.0900559;AN=5008;NS=2504;DP=19201;EAS_AF=0.0278;AMR_AF=0.0836;AFR_AF=0.0983;EUR_AF=0.1262;SAS_AF=0.1104;AA=G|||;VT=SNP
6	30765070	rs28780121	C	A	100	PASS	AC=1222;AF=0.24401;AN=5008;NS=2504;DP=18720;EAS_AF=0.2808;AMR_AF=0.3862;AFR_AF=0.0552;EUR_AF=0.164;SAS_AF=0.4427;AA=C|||;VT=SNP
6	30765272	rs117692940	C	A	100	PASS	AC=45;AF=0.00898562;AN=5008;NS=2504;DP=16807;EAS_AF=0.0159;AMR_AF=0.0043;AFR_AF=0.0008;EUR_AF=0.0169;SAS_AF=0.0082;AA=C|||;VT=SNP
6	30765342	rs28780122	C	T	100	PASS	AC=1224;AF=0.244409;AN=5008;NS=2504;DP=17152;EAS_AF=0.2808;AMR_AF=0.3862;AFR_AF=0.0552;EUR_AF=0.164;SAS_AF=0.4448;AA=C|||;VT=SNP
6	30765579	rs1264376	C	A	100	PASS	AC=414;AF=0.0826677;AN=5008;NS=2504;DP=18246;EAS_AF=0.0268;AMR_AF=0.0648;AFR_AF=0.0885;EUR_AF=0.1153;SAS_AF=0.1115;AA=C|||;VT=SNP
6	30765895	rs10947096	G	A	100	PASS	AC=369;AF=0.0736821;AN=5008;NS=2504;DP=18452;EAS_AF=0.1141;AMR_AF=0.0648;AFR_AF=0.0098;EUR_AF=0.1412;SAS_AF=0.0552;AA=G|||;VT=SNP
6	30766127	rs76606596	T	A	100	PASS	AC=290;AF=0.0579073;AN=5008;NS=2504;DP=17775;EAS_AF=0.1131;AMR_AF=0.0259;AFR_AF=0.0711;EUR_AF=0.0278;SAS_AF=0.0368;AA=T|||;VT=SNP
6	30766194	rs12190167	G	A	100	PASS	AC=410;AF=0.081869;AN=5008;NS=2504;DP=19071;EAS_AF=0.1677;AMR_AF=0.049;AFR_AF=0.0113;EUR_AF=0.1292;SAS_AF=0.0634;AA=G|||;VT=SNP
6	30766211	rs1264375	T	C	100	PASS	AC=1656;AF=0.330671;AN=5008;NS=2504;DP=19054;EAS_AF=0.3601;AMR_AF=0.4798;AFR_AF=0.1906;EUR_AF=0.2714;SAS_AF=0.4448;AA=T|||;VT=SNP
6	30766244	rs12197154	T	C	100	PASS	AC=414;AF=0.0826677;AN=5008;NS=2504;DP=18696;EAS_AF=0.1716;AMR_AF=0.0461;AFR_AF=0.0113;EUR_AF=0.1302;SAS_AF=0.0644;AA=T|||;VT=SNP
6	30766633	rs9380189	A	T	100	PASS	AC=1379;AF=0.275359;AN=5008;NS=2504;DP=15149;EAS_AF=0.4137;AMR_AF=0.3746;AFR_AF=0.0809;EUR_AF=0.159;SAS_AF=0.4448;AA=T|||;VT=SNP
6	30766634	rs3130643	A	T	100	PASS	AC=4445;AF=0.88758;AN=5008;NS=2504;DP=15165;EAS_AF=0.9474;AMR_AF=0.8703;AFR_AF=0.8298;EUR_AF=0.8549;SAS_AF=0.9499;AA=T|||;VT=SNP
6	30766738	rs62408707	C	T	100	PASS	AC=383;AF=0.0764776;AN=5008;NS=2504;DP=17172;EAS_AF=0.1548;AMR_AF=0.0403;AFR_AF=0.0091;EUR_AF=0.1262;SAS_AF=0.0613;AA=C|||;VT=SNP
6	30766740	rs6905957	A	G	100	PASS	AC=1377;AF=0.27496;AN=5008;NS=2504;DP=17220;EAS_AF=0.4137;AMR_AF=0.3746;AFR_AF=0.0794;EUR_AF=0.16;SAS_AF=0.4438;AA=A|||;VT=SNP
6	30766765	rs4639381	C	G	100	PASS	AC=2043;AF=0.407947;AN=5008;NS=2504;DP=17619;EAS_AF=0.6567;AMR_AF=0.4697;AFR_AF=0.1104;EUR_AF=0.3072;SAS_AF=0.6135;AA=C|||;VT=SNP
6	30766945	rs4587207	A	G	100	PASS	AC=1380;AF=0.275559;AN=5008;NS=2504;DP=18443;EAS_AF=0.4147;AMR_AF=0.3746;AFR_AF=0.0817;EUR_AF=0.159;SAS_AF=0.4438;AA=A|||;VT=SNP
6	30766947	rs116612357	C	G	100	PASS	AC=186;AF=0.0371406;AN=5008;NS=2504;DP=18506;EAS_AF=0.0228;AMR_AF=0.0159;AFR_AF=0.0522;EUR_AF=0.0169;SAS_AF=0.0675;AA=C|||;VT=SNP
6	30767013	rs4587208	A	G	100	PASS	AC=2093;AF=0.417931;AN=5008;NS=2504;DP=19799;EAS_AF=0.6567;AMR_AF=0.4741;AFR_AF=0.1286;EUR_AF=0.3072;SAS_AF=0.637;AA=G|||;VT=SNP
6	30767049	rs62408708	C	T	100	PASS	AC=384;AF=0.0766773;AN=5008;NS=2504;DP=20733;EAS_AF=0.1548;AMR_AF=0.0403;AFR_AF=0.0091;EUR_AF=0.1272;SAS_AF=0.0613;AA=C|||;VT=SNP
6	30767129	rs4483030	C	T	100	PASS	AC=1710;AF=0.341454;AN=5008;NS=2504;DP=20844;EAS_AF=0.503;AMR_AF=0.4337;AFR_AF=0.1195;EUR_AF=0.1799;SAS_AF=0.5757;AA=C|||;VT=SNP
6	30767202	rs61177273	G	A	100	PASS	AC=211;AF=0.0421326;AN=5008;NS=2504;DP=19201;EAS_AF=0.0804;AMR_AF=0.0533;AFR_AF=0.0015;EUR_AF=0.0199;SAS_AF=0.0726;AA=G|||;VT=SNP
6	30767218	rs12192177	G	C	100	PASS	AC=384;AF=0.0766773;AN=5008;NS=2504;DP=19264;EAS_AF=0.1548;AMR_AF=0.0403;AFR_AF=0.0091;EUR_AF=0.1272;SAS_AF=0.0613;AA=G|||;VT=SNP
6	30767219	rs12192178	G	T	100	PASS	AC=384;AF=0.0766773;AN=5008;NS=2504;DP=19272;EAS_AF=0.1548;AMR_AF=0.0403;AFR_AF=0.0091;EUR_AF=0.1272;SAS_AF=0.0613;AA=G|||;VT=SNP
6	30767538	rs4713370	A	C	100	PASS	AC=2097;AF=0.41873;AN=5008;NS=2504;DP=14313;EAS_AF=0.6567;AMR_AF=0.4741;AFR_AF=0.1316;EUR_AF=0.3082;SAS_AF=0.636;AA=C|||;VT=SNP
6	30767571	rs12206930	A	G	100	PASS	AC=384;AF=0.0766773;AN=5008;NS=2504;DP=13990;EAS_AF=0.1548;AMR_AF=0.0403;AFR_AF=0.0091;EUR_AF=0.1272;SAS_AF=0.0613;AA=A|||;VT=SNP
6	30767627	rs4248149	T	C	100	PASS	AC=1386;AF=0.276757;AN=5008;NS=2504;DP=14425;EAS_AF=0.4147;AMR_AF=0.3746;AFR_AF=0.0847;EUR_AF=0.159;SAS_AF=0.4458;AA=T|||;VT=SNP
6	30767794	rs116898475	C	T	100	PASS	AC=210;AF=0.0419329;AN=5008;NS=2504;DP=16442;EAS_AF=0.0794;AMR_AF=0.0533;AFR_AF=0.0015;EUR_AF=0.0199;SAS_AF=0.0726;AA=C|||;VT=SNP
6	30767869	rs2394403	C	T	100	PASS	AC=1386;AF=0.276757;AN=5008;NS=2504;DP=16178;EAS_AF=0.4147;AMR_AF=0.3746;AFR_AF=0.0847;EUR_AF=0.16;SAS_AF=0.4448;AA=C|||;VT=SNP
6	30767947	rs4573120	T	G	100	PASS	AC=2098;AF=0.41893;AN=5008;NS=2504;DP=17175;EAS_AF=0.6567;AMR_AF=0.4741;AFR_AF=0.1316;EUR_AF=0.3082;SAS_AF=0.637;AA=G|||;VT=SNP
6	30768032	rs62408709	A	G	100	PASS	AC=503;AF=0.100439;AN=5008;NS=2504;DP=18509;EAS_AF=0.1627;AMR_AF=0.0461;AFR_AF=0.0454;EUR_AF=0.1282;SAS_AF=0.1207;AA=A|||;VT=SNP
6	30768251	rs114449055	C	T	100	PASS	AC=329;AF=0.0656949;AN=5008;NS=2504;DP=19360;EAS_AF=0.0873;AMR_AF=0.0591;AFR_AF=0.0378;EUR_AF=0.0209;SAS_AF=0.1319;AA=C|||;VT=SNP
6	30768330	rs62408710	C	T	100	PASS	AC=384;AF=0.0766773;AN=5008;NS=2504;DP=16141;EAS_AF=0.1548;AMR_AF=0.0403;AFR_AF=0.0091;EUR_AF=0.1272;SAS_AF=0.0613;AA=C|||;VT=SNP
6	30768348	rs9394013	C	G	100	PASS	AC=2099;AF=0.419129;AN=5008;NS=2504;DP=16762;EAS_AF=0.6567;AMR_AF=0.4741;AFR_AF=0.1324;EUR_AF=0.3082;SAS_AF=0.637;AA=G|||;VT=SNP
6	30768412	rs4711232	C	T	100	PASS	AC=2100;AF=0.419329;AN=5008;NS=2504;DP=17705;EAS_AF=0.6567;AMR_AF=0.4741;AFR_AF=0.1324;EUR_AF=0.3082;SAS_AF=0.638;AA=C|||;VT=SNP
6	30768426	rs4711233	T	C	100	PASS	AC=2100;AF=0.419329;AN=5008;NS=2504;DP=18175;EAS_AF=0.6567;AMR_AF=0.4741;AFR_AF=0.1324;EUR_AF=0.3082;SAS_AF=0.638;AA=T|||;VT=SNP
6	30768583	rs4711234	A	G	100	PASS	AC=1715;AF=0.342452;AN=5008;NS=2504;DP=19950;EAS_AF=0.502;AMR_AF=0.4337;AFR_AF=0.1233;EUR_AF=0.1809;SAS_AF=0.5757;AA=A|||;VT=SNP
6	30768636	rs4711235	T	C	100	PASS	AC=2099;AF=0.419129;AN=5008;NS=2504;DP=18132;EAS_AF=0.6567;AMR_AF=0.4741;AFR_AF=0.1324;EUR_AF=0.3082;SAS_AF=0.637;AA=C|||;VT=SNP
6	30768872	rs4711236	C	G	100	PASS	AC=1387;AF=0.276957;AN=5008;NS=2504;DP=16608;EAS_AF=0.4147;AMR_AF=0.3746;AFR_AF=0.0855;EUR_AF=0.16;SAS_AF=0.4448;AA=C|||;VT=SNP
6	30768873	rs4711237	T	G	100	PASS	AC=1387;AF=0.276957;AN=5008;NS=2504;DP=16621;EAS_AF=0.4147;AMR_AF=0.3746;AFR_AF=0.0855;EUR_AF=0.16;SAS_AF=0.4448;AA=T|||;VT=SNP
6	30768894	rs12195605	C	T	100	PASS	AC=384;AF=0.0766773;AN=5008;NS=2504;DP=16670;EAS_AF=0.1548;AMR_AF=0.0403;AFR_AF=0.0091;EUR_AF=0.1272;SAS_AF=0.0613;AA=C|||;VT=SNP
6	30768955	rs9366759	A	G	100	PASS	AC=2100;AF=0.419329;AN=5008;NS=2504;DP=17670;EAS_AF=0.6567;AMR_AF=0.4741;AFR_AF=0.1331;EUR_AF=0.3082;SAS_AF=0.637;AA=G|||;VT=SNP
6	30768972	rs9366760	A	G	100	PASS	AC=2101;AF=0.419529;AN=5008;NS=2504;DP=17748;EAS_AF=0.6567;AMR_AF=0.4755;AFR_AF=0.1331;EUR_AF=0.3082;SAS_AF=0.637;AA=G|||;VT=SNP
6	30769057	rs12202778	T	C	100	PASS	AC=713;AF=0.142372;AN=5008;NS=2504;DP=16996;EAS_AF=0.2421;AMR_AF=0.0994;AFR_AF=0.0469;EUR_AF=0.1481;SAS_AF=0.1933;AA=T|||;VT=SNP
6	30769138	rs1264374	A	G	100	PASS	AC=2258;AF=0.450879;AN=5008;NS=2504;DP=15437;EAS_AF=0.6498;AMR_AF=0.5029;AFR_AF=0.18;EUR_AF=0.3907;SAS_AF=0.637;AA=A|||;VT=SNP
6	30769496	rs57817411	A	C	100	PASS	AC=207;AF=0.0413339;AN=5008;NS=2504;DP=20342;EAS_AF=0.0149;AMR_AF=0.0303;AFR_AF=0.0938;EUR_AF=0.0378;SAS_AF=0.0092;AA=A|||;VT=SNP
6	30769565	rs9380190	T	C	100	PASS	AC=1638;AF=0.327077;AN=5008;NS=2504;DP=21395;EAS_AF=0.4157;AMR_AF=0.4078;AFR_AF=0.2526;EUR_AF=0.167;SAS_AF=0.4438;AA=T|||;VT=SNP
6	30769687	rs9380191	A	G	100	PASS	AC=1638;AF=0.327077;AN=5008;NS=2504;DP=20701;EAS_AF=0.4157;AMR_AF=0.4078;AFR_AF=0.2526;EUR_AF=0.167;SAS_AF=0.4438;AA=A|||;VT=SNP
6	30769726	rs1264372	C	T	100	PASS	AC=546;AF=0.109026;AN=5008;NS=2504;DP=20863;EAS_AF=0.1548;AMR_AF=0.0692;AFR_AF=0.0545;EUR_AF=0.2087;SAS_AF=0.0613;AA=C|||;VT=SNP
6	30769772	rs9295917	C	G	100	PASS	AC=1384;AF=0.276358;AN=5008;NS=2504;DP=21275;EAS_AF=0.4147;AMR_AF=0.3746;AFR_AF=0.084;EUR_AF=0.16;SAS_AF=0.4438;AA=C|||;VT=SNP
6	30769837	rs9295918	T	C	100	PASS	AC=1386;AF=0.276757;AN=5008;NS=2504;DP=21362;EAS_AF=0.4147;AMR_AF=0.3746;AFR_AF=0.0855;EUR_AF=0.16;SAS_AF=0.4438;AA=T|||;VT=SNP
6	30769942	rs117281984	G	A	100	PASS	AC=210;AF=0.0419329;AN=5008;NS=2504;DP=20077;EAS_AF=0.0794;AMR_AF=0.0533;AFR_AF=0.0015;EUR_AF=0.0199;SAS_AF=0.0726;AA=G|||;VT=SNP
6	30770000	rs9295919	C	T	100	PASS	AC=2099;AF=0.419129;AN=5008;NS=2504;DP=20632;EAS_AF=0.6567;AMR_AF=0.4741;AFR_AF=0.1324;EUR_AF=0.3082;SAS_AF=0.637;AA=T|||;VT=SNP
6	30770287	rs1264371	C	T	100	PASS	AC=797;AF=0.159145;AN=5008;NS=2504;DP=10915;EAS_AF=0.0873;AMR_AF=0.1758;AFR_AF=0.084;EUR_AF=0.3121;SAS_AF=0.1656;AA=C|||;VT=SNP
6	30770375	rs9404967	A	G	100	PASS	AC=2098;AF=0.41893;AN=5008;NS=2504;DP=10127;EAS_AF=0.6567;AMR_AF=0.4741;AFR_AF=0.1324;EUR_AF=0.3082;SAS_AF=0.636;AA=G|||;VT=SNP
6	30770399	rs9378108	G	A	100	PASS	AC=1386;AF=0.276757;AN=5008;NS=2504;DP=8775;EAS_AF=0.4147;AMR_AF=0.3746;AFR_AF=0.0862;EUR_AF=0.16;SAS_AF=0.4427;AA=G|||;VT=SNP
6	30770732	rs13198118	T	G	100	PASS	AC=1385;AF=0.276558;AN=5008;NS=2504;DP=14760;EAS_AF=0.4147;AMR_AF=0.3746;AFR_AF=0.0855;EUR_AF=0.16;SAS_AF=0.4427;AA=T|||;VT=SNP
6	30770778	rs4713372	C	G	100	PASS	AC=2098;AF=0.41893;AN=5008;NS=2504;DP=14902;EAS_AF=0.6567;AMR_AF=0.4741;AFR_AF=0.1324;EUR_AF=0.3082;SAS_AF=0.636;AA=G|||;VT=SNP
6	30771007	rs12199559	G	A	100	PASS	AC=387;AF=0.0772764;AN=5008;NS=2504;DP=17900;EAS_AF=0.1577;AMR_AF=0.0403;AFR_AF=0.0091;EUR_AF=0.1272;SAS_AF=0.0613;AA=G|||;VT=SNP
6	30771037	rs4713373	C	T	100	PASS	AC=716;AF=0.142971;AN=5008;NS=2504;DP=17244;EAS_AF=0.245;AMR_AF=0.0994;AFR_AF=0.0469;EUR_AF=0.1481;SAS_AF=0.1933;AA=C|||;VT=SNP
6	30771038	rs13213083	G	A	100	PASS	AC=1382;AF=0.275958;AN=5008;NS=2504;DP=17090;EAS_AF=0.4117;AMR_AF=0.3746;AFR_AF=0.0855;EUR_AF=0.16;SAS_AF=0.4427;AA=G|||;VT=SNP
6	30771083	rs12199612	G	A	100	PASS	AC=714;AF=0.142572;AN=5008;NS=2504;DP=16663;EAS_AF=0.2431;AMR_AF=0.0994;AFR_AF=0.0469;EUR_AF=0.1481;SAS_AF=0.1933;AA=G|||;VT=SNP
6	30771086	rs12206683	T	C	100	PASS	AC=2084;AF=0.416134;AN=5008;NS=2504;DP=16852;EAS_AF=0.6429;AMR_AF=0.4741;AFR_AF=0.1324;EUR_AF=0.3082;SAS_AF=0.636;AA=t|||;VT=SNP
6	30771154	rs13213098	C	A	100	PASS	AC=1385;AF=0.276558;AN=5008;NS=2504;DP=15845;EAS_AF=0.4147;AMR_AF=0.3746;AFR_AF=0.0855;EUR_AF=0.16;SAS_AF=0.4427;AA=C|||;VT=SNP
6	30771192	rs12206742	T	C	100	PASS	AC=384;AF=0.0766773;AN=5008;NS=2504;DP=13623;EAS_AF=0.1548;AMR_AF=0.0403;AFR_AF=0.0091;EUR_AF=0.1272;SAS_AF=0.0613;AA=T|||;VT=SNP
6	30771284	rs147095767	G	T	100	PASS	AC=67;AF=0.0133786;AN=5008;NS=2504;DP=13574;EAS_AF=0.0149;AMR_AF=0.0101;AFR_AF=0.0159;EUR_AF=0.0159;SAS_AF=0.0082;AA=G|||;VT=SNP
6	30771334	rs13213469	G	T	100	PASS	AC=1385;AF=0.276558;AN=5008;NS=2504;DP=12705;EAS_AF=0.4147;AMR_AF=0.3746;AFR_AF=0.0855;EUR_AF=0.16;SAS_AF=0.4427;AA=G|||;VT=SNP
6	30771471	rs13213386	A	G	100	PASS	AC=2098;AF=0.41893;AN=5008;NS=2504;DP=14206;EAS_AF=0.6567;AMR_AF=0.4741;AFR_AF=0.1324;EUR_AF=0.3082;SAS_AF=0.636;AA=G|||;VT=SNP
6	30771485	rs1264369	T	C	100	PASS	AC=681;AF=0.135982;AN=5008;NS=2504;DP=14114;EAS_AF=0.0714;AMR_AF=0.1585;AFR_AF=0.0257;EUR_AF=0.3101;SAS_AF=0.1564;AA=T|||;VT=SNP
6	30771519	rs13213501	C	T	100	PASS	AC=2098;AF=0.41893;AN=5008;NS=2504;DP=12393;EAS_AF=0.6567;AMR_AF=0.4741;AFR_AF=0.1324;EUR_AF=0.3082;SAS_AF=0.636;AA=T|||;VT=SNP
6	30771574	rs13216499	A	G	100	PASS	AC=2098;AF=0.41893;AN=5008;NS=2504;DP=11221;EAS_AF=0.6567;AMR_AF=0.4741;AFR_AF=0.1324;EUR_AF=0.3082;SAS_AF=0.636;AA=G|||;VT=SNP
6	30771612	rs1264368	G	A	100	PASS	AC=564;AF=0.11262;AN=5008;NS=2504;DP=12199;EAS_AF=0.0625;AMR_AF=0.1354;AFR_AF=0.0212;EUR_AF=0.2565;SAS_AF=0.1237;AA=G|||;VT=SNP
6	30771671	rs1264367	C	T	100	PASS	AC=797;AF=0.159145;AN=5008;NS=2504;DP=9878;EAS_AF=0.0873;AMR_AF=0.1758;AFR_AF=0.084;EUR_AF=0.3121;SAS_AF=0.1656;AA=C|||;VT=SNP
6	30772204	rs117159803	A	G	100	PASS	AC=210;AF=0.0419329;AN=5008;NS=2504;DP=16617;EAS_AF=0.0794;AMR_AF=0.0533;AFR_AF=0.0015;EUR_AF=0.0199;SAS_AF=0.0726;AA=A|||;VT=SNP
6	30772293	rs118098373	C	T	100	PASS	AC=210;AF=0.0419329;AN=5008;NS=2504;DP=19567;EAS_AF=0.0794;AMR_AF=0.0533;AFR_AF=0.0015;EUR_AF=0.0199;SAS_AF=0.0726;AA=C|||;VT=SNP
6	30772343	rs117789227	C	T	100	PASS	AC=210;AF=0.0419329;AN=5008;NS=2504;DP=21123;EAS_AF=0.0794;AMR_AF=0.0533;AFR_AF=0.0015;EUR_AF=0.0199;SAS_AF=0.0726;AA=C|||;VT=SNP
6	30772344	rs9380192	A	G	100	PASS	AC=2096;AF=0.41853;AN=5008;NS=2504;DP=21094;EAS_AF=0.6567;AMR_AF=0.4726;AFR_AF=0.1316;EUR_AF=0.3082;SAS_AF=0.636;AA=G|||;VT=SNP
6	30772378	rs3094123	A	G	100	PASS	AC=4397;AF=0.877995;AN=5008;NS=2504;DP=20698;EAS_AF=0.9474;AMR_AF=0.8617;AFR_AF=0.8124;EUR_AF=0.8429;SAS_AF=0.9427;AA=G|||;VT=SNP
6	30772541	rs12208771	T	C	100	PASS	AC=713;AF=0.142372;AN=5008;NS=2504;DP=20194;EAS_AF=0.2421;AMR_AF=0.0994;AFR_AF=0.0469;EUR_AF=0.1481;SAS_AF=0.1933;AA=C|||;VT=SNP
6	30772555	rs12203011	C	T	100	PASS	AC=713;AF=0.142372;AN=5008;NS=2504;DP=19822;EAS_AF=0.2421;AMR_AF=0.0994;AFR_AF=0.0469;EUR_AF=0.1481;SAS_AF=0.1933;AA=C|||;VT=SNP
6	30772629	rs3094113	C	T	100	PASS	AC=4385;AF=0.875599;AN=5008;NS=2504;DP=18852;EAS_AF=0.9464;AMR_AF=0.8588;AFR_AF=0.8048;EUR_AF=0.8429;SAS_AF=0.9438;AA=c|||;VT=SNP
6	30772715	rs12203199	G	A	100	PASS	AC=652;AF=0.130192;AN=5008;NS=2504;DP=20928;EAS_AF=0.2361;AMR_AF=0.0965;AFR_AF=0.0469;EUR_AF=0.1481;SAS_AF=0.1391;AA=A|||;VT=SNP
6	30772725	rs12189560	A	G	100	PASS	AC=620;AF=0.123802;AN=5008;NS=2504;DP=20819;EAS_AF=0.2361;AMR_AF=0.0951;AFR_AF=0.0242;EUR_AF=0.1471;SAS_AF=0.1391;AA=G|||;VT=SNP
6	30772862	rs13191291	G	A	100	PASS	AC=1393;AF=0.278155;AN=5008;NS=2504;DP=21620;EAS_AF=0.4147;AMR_AF=0.379;AFR_AF=0.0847;EUR_AF=0.165;SAS_AF=0.4438;AA=G|||;VT=SNP
6	30772884	rs75266959	A	G	100	PASS	AC=195;AF=0.0389377;AN=5008;NS=2504;DP=21732;EAS_AF=0.1161;AMR_AF=0.0216;AFR_AF=0.0015;EUR_AF=0.0268;SAS_AF=0.0348;AA=A|||;VT=SNP
6	30772913	rs4713374	G	A	100	PASS	AC=210;AF=0.0419329;AN=5008;NS=2504;DP=21017;EAS_AF=0.0794;AMR_AF=0.0533;AFR_AF=0.0015;EUR_AF=0.0199;SAS_AF=0.0726;AA=G|||;VT=SNP
6	30772915	rs9368640	A	T	100	PASS	AC=1393;AF=0.278155;AN=5008;NS=2504;DP=20987;EAS_AF=0.4147;AMR_AF=0.379;AFR_AF=0.0847;EUR_AF=0.165;SAS_AF=0.4438;AA=A|||;VT=SNP
6	30772923	rs4711238	G	A	100	PASS	AC=210;AF=0.0419329;AN=5008;NS=2504;DP=20991;EAS_AF=0.0794;AMR_AF=0.0533;AFR_AF=0.0015;EUR_AF=0.0199;SAS_AF=0.0726;AA=G|||;VT=SNP
6	30772932	rs4713375	T	A	100	PASS	AC=210;AF=0.0419329;AN=5008;NS=2504;DP=21004;EAS_AF=0.0794;AMR_AF=0.0533;AFR_AF=0.0015;EUR_AF=0.0199;SAS_AF=0.0726;AA=T|||;VT=SNP
6	30772951	rs4711239	T	C	100	PASS	AC=210;AF=0.0419329;AN=5008;NS=2504;DP=20697;EAS_AF=0.0794;AMR_AF=0.0533;AFR_AF=0.0015;EUR_AF=0.0199;SAS_AF=0.0726;AA=T|||;VT=SNP
6	30773239	rs4711240	T	C	100	PASS	AC=652;AF=0.130192;AN=5008;NS=2504;DP=19508;EAS_AF=0.2361;AMR_AF=0.0965;AFR_AF=0.0469;EUR_AF=0.1481;SAS_AF=0.1391;AA=C|||;VT=SNP
6	30773314	rs4713376	A	C	100	PASS	AC=652;AF=0.130192;AN=5008;NS=2504;DP=18313;EAS_AF=0.2361;AMR_AF=0.0965;AFR_AF=0.0469;EUR_AF=0.1481;SAS_AF=0.1391;AA=C|||;VT=SNP
6	30773349	rs13191728	C	T	100	PASS	AC=1391;AF=0.277756;AN=5008;NS=2504;DP=19669;EAS_AF=0.4137;AMR_AF=0.3775;AFR_AF=0.0847;EUR_AF=0.165;SAS_AF=0.4438;AA=C|||;VT=SNP
6	30773352	rs4713377	C	T	100	PASS	AC=211;AF=0.0421326;AN=5008;NS=2504;DP=19710;EAS_AF=0.0794;AMR_AF=0.0548;AFR_AF=0.0015;EUR_AF=0.0199;SAS_AF=0.0726;AA=C|||;VT=SNP
6	30773386	rs12189986	A	C	100	PASS	AC=384;AF=0.0766773;AN=5008;NS=2504;DP=19885;EAS_AF=0.1548;AMR_AF=0.0403;AFR_AF=0.0091;EUR_AF=0.1272;SAS_AF=0.0613;AA=A|||;VT=SNP
6	30773406	rs12210590	T	G	100	PASS	AC=442;AF=0.0882588;AN=5008;NS=2504;DP=19390;EAS_AF=0.1567;AMR_AF=0.0432;AFR_AF=0.0454;EUR_AF=0.1282;SAS_AF=0.0665;AA=T|||;VT=SNP
6	30773502	rs62408713	A	C	100	PASS	AC=442;AF=0.0882588;AN=5008;NS=2504;DP=18210;EAS_AF=0.1567;AMR_AF=0.0432;AFR_AF=0.0454;EUR_AF=0.1282;SAS_AF=0.0665;AA=A|||;VT=SNP
6	30773522	rs3129989	T	C	100	PASS	AC=3834;AF=0.765575;AN=5008;NS=2504;DP=18441;EAS_AF=0.8294;AMR_AF=0.768;AFR_AF=0.5847;EUR_AF=0.7982;SAS_AF=0.909;AA=C|||;VT=SNP
6	30773564	rs117726825	G	A	100	PASS	AC=210;AF=0.0419329;AN=5008;NS=2504;DP=17544;EAS_AF=0.0794;AMR_AF=0.0533;AFR_AF=0.0015;EUR_AF=0.0199;SAS_AF=0.0726;AA=g|||;VT=SNP
6	30773589	rs9394014	G	A	100	PASS	AC=1393;AF=0.278155;AN=5008;NS=2504;DP=17425;EAS_AF=0.4147;AMR_AF=0.379;AFR_AF=0.0847;EUR_AF=0.165;SAS_AF=0.4438;AA=G|||;VT=SNP
6	30773640	rs9394015	C	T	100	PASS	AC=2045;AF=0.408347;AN=5008;NS=2504;DP=16911;EAS_AF=0.6508;AMR_AF=0.4755;AFR_AF=0.1316;EUR_AF=0.3131;SAS_AF=0.5828;AA=t|||;VT=SNP
6	30773899	rs9394016	T	C	100	PASS	AC=2045;AF=0.408347;AN=5008;NS=2504;DP=18739;EAS_AF=0.6508;AMR_AF=0.4755;AFR_AF=0.1316;EUR_AF=0.3131;SAS_AF=0.5828;AA=C|||;VT=SNP
6	30773972	rs9262207	G	A	100	PASS	AC=338;AF=0.067492;AN=5008;NS=2504;DP=14348;EAS_AF=0.0645;AMR_AF=0.0389;AFR_AF=0.1278;EUR_AF=0.0338;SAS_AF=0.044;AA=G|||;VT=SNP
6	30774001	rs144025863	G	A	100	PASS	AC=210;AF=0.0419329;AN=5008;NS=2504;DP=11775;EAS_AF=0.0794;AMR_AF=0.0533;AFR_AF=0.0015;EUR_AF=0.0199;SAS_AF=0.0726;AA=G|||;VT=SNP
6	30774188	rs142206103	G	A	100	PASS	AC=210;AF=0.0419329;AN=5008;NS=2504;DP=13700;EAS_AF=0.0794;AMR_AF=0.0533;AFR_AF=0.0015;EUR_AF=0.0199;SAS_AF=0.0726;AA=G|||;VT=SNP
6	30774337	rs112400249	G	A	100	PASS	AC=387;AF=0.0772764;AN=5008;NS=2504;DP=18024;EAS_AF=0.1548;AMR_AF=0.0403;AFR_AF=0.0106;EUR_AF=0.1282;SAS_AF=0.0613;AA=G|||;VT=SNP
6	30774357	rs3130783	G	A	100	PASS	AC=3835;AF=0.765775;AN=5008;NS=2504;DP=18402;EAS_AF=0.8294;AMR_AF=0.768;AFR_AF=0.5847;EUR_AF=0.7992;SAS_AF=0.909;AA=A|||;VT=SNP
6	30774390	rs111441965	A	G	100	PASS	AC=652;AF=0.130192;AN=5008;NS=2504;DP=16641;EAS_AF=0.2361;AMR_AF=0.0965;AFR_AF=0.0469;EUR_AF=0.1481;SAS_AF=0.1391;AA=G|||;VT=SNP
6	30774416	rs62408715	G	A	100	PASS	AC=652;AF=0.130192;AN=5008;NS=2504;DP=16256;EAS_AF=0.2361;AMR_AF=0.0965;AFR_AF=0.0469;EUR_AF=0.1481;SAS_AF=0.1391;AA=A|||;VT=SNP
6	30774470	rs62408716	G	A	100	PASS	AC=384;AF=0.0766773;AN=5008;NS=2504;DP=16678;EAS_AF=0.1548;AMR_AF=0.0403;AFR_AF=0.0091;EUR_AF=0.1272;SAS_AF=0.0613;AA=G|||;VT=SNP
6	30774474	rs9378109	C	A	100	PASS	AC=1370;AF=0.273562;AN=5008;NS=2504;DP=16806;EAS_AF=0.4147;AMR_AF=0.3718;AFR_AF=0.0825;EUR_AF=0.1501;SAS_AF=0.4438;AA=C|||;VT=SNP
6	30774478	rs117909052	T	C	100	PASS	AC=169;AF=0.033746;AN=5008;NS=2504;DP=17030;EAS_AF=0.0694;AMR_AF=0.0533;AFR_AF=0.0015;EUR_AF=0.0199;SAS_AF=0.0409;AA=T|||;VT=SNP
6	30774483	rs117478055	T	G	100	PASS	AC=210;AF=0.0419329;AN=5008;NS=2504;DP=17079;EAS_AF=0.0794;AMR_AF=0.0533;AFR_AF=0.0015;EUR_AF=0.0199;SAS_AF=0.0726;AA=T|||;VT=SNP
6	30774522	rs12526945	T	C	100	PASS	AC=2045;AF=0.408347;AN=5008;NS=2504;DP=17393;EAS_AF=0.6508;AMR_AF=0.4755;AFR_AF=0.1316;EUR_AF=0.3131;SAS_AF=0.5828;AA=C|||;VT=SNP
6	30774584	rs12525494	C	T	100	PASS	AC=1393;AF=0.278155;AN=5008;NS=2504;DP=18061;EAS_AF=0.4167;AMR_AF=0.379;AFR_AF=0.0825;EUR_AF=0.166;SAS_AF=0.4438;AA=C|||;VT=SNP
6	30774741	rs141577409	G	A	100	PASS	AC=210;AF=0.0419329;AN=5008;NS=2504;DP=19579;EAS_AF=0.0794;AMR_AF=0.0533;AFR_AF=0.0015;EUR_AF=0.0199;SAS_AF=0.0726;AA=G|||;VT=SNP
6	30774814	rs112233002	C	T	100	PASS	AC=384;AF=0.0766773;AN=5008;NS=2504;DP=18916;EAS_AF=0.1548;AMR_AF=0.0403;AFR_AF=0.0091;EUR_AF=0.1272;SAS_AF=0.0613;AA=C|||;VT=SNP
6	30774950	rs139765692	A	G	100	PASS	AC=210;AF=0.0419329;AN=5008;NS=2504;DP=19480;EAS_AF=0.0794;AMR_AF=0.0533;AFR_AF=0.0015;EUR_AF=0.0199;SAS_AF=0.0726;AA=A|||;VT=SNP
6	30775057	rs142456391	A	G	100	PASS	AC=67;AF=0.0133786;AN=5008;NS=2504;DP=19439;EAS_AF=0.0149;AMR_AF=0.0101;AFR_AF=0.0159;EUR_AF=0.0159;SAS_AF=0.0082;AA=A|||;VT=SNP
6	30775295	rs1264364	C	G	100	PASS	AC=769;AF=0.153554;AN=5008;NS=2504;DP=13382;EAS_AF=0.0873;AMR_AF=0.17;AFR_AF=0.0673;EUR_AF=0.3101;SAS_AF=0.1656;AA=C|||;VT=SNP
6	30775403	rs137870042	C	G	100	PASS	AC=210;AF=0.0419329;AN=5008;NS=2504;DP=13863;EAS_AF=0.0794;AMR_AF=0.0533;AFR_AF=0.0015;EUR_AF=0.0199;SAS_AF=0.0726;AA=C|||;VT=SNP
6	30775452	rs28766294	C	G	100	PASS	AC=384;AF=0.0766773;AN=5008;NS=2504;DP=14341;EAS_AF=0.1548;AMR_AF=0.0403;AFR_AF=0.0091;EUR_AF=0.1272;SAS_AF=0.0613;AA=C|||;VT=SNP
6	30775568	rs571383816	G	T	100	PASS	AC=652;AF=0.130192;AN=5008;NS=2504;DP=12410;EAS_AF=0.2361;AMR_AF=0.0965;AFR_AF=0.0469;EUR_AF=0.1481;SAS_AF=0.1391;AA=G|||;VT=SNP
6	30775590	rs28890780	C	T	100	PASS	AC=652;AF=0.130192;AN=5008;NS=2504;DP=13751;EAS_AF=0.2361;AMR_AF=0.0965;AFR_AF=0.0469;EUR_AF=0.1481;SAS_AF=0.1391;AA=C|||;VT=SNP
6	30775601	rs1264363	C	T	100	PASS	AC=673;AF=0.134385;AN=5008;NS=2504;DP=14380;EAS_AF=0.0714;AMR_AF=0.1542;AFR_AF=0.0257;EUR_AF=0.3052;SAS_AF=0.1564;AA=C|||;VT=SNP
6	30775645	rs147400439	C	T	100	PASS	AC=210;AF=0.0419329;AN=5008;NS=2504;DP=15552;EAS_AF=0.0794;AMR_AF=0.0533;AFR_AF=0.0015;EUR_AF=0.0199;SAS_AF=0.0726;AA=C|||;VT=SNP
6	30775685	rs28877339	A	C	100	PASS	AC=384;AF=0.0766773;AN=5008;NS=2504;DP=15871;EAS_AF=0.1548;AMR_AF=0.0403;AFR_AF=0.0091;EUR_AF=0.1272;SAS_AF=0.0613;AA=A|||;VT=SNP
6	30775733	rs9378110	G	C	100	PASS	AC=2045;AF=0.408347;AN=5008;NS=2504;DP=16445;EAS_AF=0.6508;AMR_AF=0.4755;AFR_AF=0.1316;EUR_AF=0.3131;SAS_AF=0.5828;AA=C|||;VT=SNP
6	30775805	rs9391635	C	G	100	PASS	AC=2045;AF=0.408347;AN=5008;NS=2504;DP=18853;EAS_AF=0.6508;AMR_AF=0.4755;AFR_AF=0.1316;EUR_AF=0.3131;SAS_AF=0.5828;AA=G|||;VT=SNP
6	30775941	rs9295920	C	G	100	PASS	AC=1392;AF=0.277955;AN=5008;NS=2504;DP=15449;EAS_AF=0.4127;AMR_AF=0.3775;AFR_AF=0.0862;EUR_AF=0.165;SAS_AF=0.4438;AA=C|||;VT=SNP
6	30776225	rs114514827	G	A	100	PASS	AC=386;AF=0.0770767;AN=5008;NS=2504;DP=17631;EAS_AF=0.1548;AMR_AF=0.0403;AFR_AF=0.0091;EUR_AF=0.1272;SAS_AF=0.0634;AA=G|||;VT=SNP
6	30776259	rs112151218	C	G	100	PASS	AC=384;AF=0.0766773;AN=5008;NS=2504;DP=17811;EAS_AF=0.1548;AMR_AF=0.0403;AFR_AF=0.0091;EUR_AF=0.1272;SAS_AF=0.0613;AA=C|||;VT=SNP
6	30776393	rs9391693	G	A	100	PASS	AC=1602;AF=0.319888;AN=5008;NS=2504;DP=16767;EAS_AF=0.494;AMR_AF=0.4323;AFR_AF=0.0862;EUR_AF=0.1849;SAS_AF=0.5153;AA=G|||;VT=SNP
6	30776483	rs9404974	T	C	100	PASS	AC=1394;AF=0.278355;AN=5008;NS=2504;DP=18355;EAS_AF=0.4147;AMR_AF=0.379;AFR_AF=0.0855;EUR_AF=0.165;SAS_AF=0.4438;AA=T|||;VT=SNP
6	30776590	rs1264362	C	G	100	PASS	AC=764;AF=0.152556;AN=5008;NS=2504;DP=19438;EAS_AF=0.0873;AMR_AF=0.17;AFR_AF=0.0658;EUR_AF=0.3072;SAS_AF=0.1656;AA=C|||;VT=SNP
6	30776621	rs12200562	C	T	100	PASS	AC=442;AF=0.0882588;AN=5008;NS=2504;DP=20213;EAS_AF=0.1567;AMR_AF=0.0432;AFR_AF=0.0454;EUR_AF=0.1282;SAS_AF=0.0665;AA=T|||;VT=SNP
6	30776725	rs9391694	G	A	100	PASS	AC=1391;AF=0.277756;AN=5008;NS=2504;DP=18514;EAS_AF=0.4147;AMR_AF=0.379;AFR_AF=0.0832;EUR_AF=0.165;SAS_AF=0.4438;AA=G|||;VT=SNP
6	30776802	rs9295921	C	T	100	PASS	AC=2045;AF=0.408347;AN=5008;NS=2504;DP=16317;EAS_AF=0.6508;AMR_AF=0.4755;AFR_AF=0.1316;EUR_AF=0.3131;SAS_AF=0.5828;AA=T|||;VT=SNP
6	30776828	rs117952206	T	C	100	PASS	AC=209;AF=0.0417332;AN=5008;NS=2504;DP=16042;EAS_AF=0.0794;AMR_AF=0.0533;AFR_AF=0.0008;EUR_AF=0.0199;SAS_AF=0.0726;AA=T|||;VT=SNP
6	30776858	rs9295922	A	G	100	PASS	AC=2045;AF=0.408347;AN=5008;NS=2504;DP=16537;EAS_AF=0.6508;AMR_AF=0.4755;AFR_AF=0.1316;EUR_AF=0.3131;SAS_AF=0.5828;AA=G|||;VT=SNP
6	30776896	rs12200829	G	T	100	PASS	AC=384;AF=0.0766773;AN=5008;NS=2504;DP=17808;EAS_AF=0.1548;AMR_AF=0.0403;AFR_AF=0.0091;EUR_AF=0.1272;SAS_AF=0.0613;AA=G|||;VT=SNP
6	30776960	rs12214232	A	G	100	PASS	AC=442;AF=0.0882588;AN=5008;NS=2504;DP=17165;EAS_AF=0.1567;AMR_AF=0.0432;AFR_AF=0.0454;EUR_AF=0.1282;SAS_AF=0.0665;AA=A|||;VT=SNP
6	30777149	rs9380193	C	T	100	PASS	AC=1394;AF=0.278355;AN=5008;NS=2504;DP=16222;EAS_AF=0.4147;AMR_AF=0.379;AFR_AF=0.0855;EUR_AF=0.165;SAS_AF=0.4438;AA=C|||;VT=SNP
6	30777237	rs9368641	A	C	100	PASS	AC=2045;AF=0.408347;AN=5008;NS=2504;DP=16121;EAS_AF=0.6508;AMR_AF=0.4755;AFR_AF=0.1316;EUR_AF=0.3131;SAS_AF=0.5828;AA=A|||;VT=SNP
6	30777258	rs9380194	T	C	100	PASS	AC=1603;AF=0.320088;AN=5008;NS=2504;DP=16404;EAS_AF=0.494;AMR_AF=0.4323;AFR_AF=0.0862;EUR_AF=0.1849;SAS_AF=0.5164;AA=T|||;VT=SNP
6	30777261	rs12214398	A	T	100	PASS	AC=442;AF=0.0882588;AN=5008;NS=2504;DP=16504;EAS_AF=0.1567;AMR_AF=0.0432;AFR_AF=0.0454;EUR_AF=0.1282;SAS_AF=0.0665;AA=A|||;VT=SNP
6	30777321	rs12208098	T	C	100	PASS	AC=442;AF=0.0882588;AN=5008;NS=2504;DP=16314;EAS_AF=0.1567;AMR_AF=0.0432;AFR_AF=0.0454;EUR_AF=0.1282;SAS_AF=0.0665;AA=T|||;VT=SNP
6	30777327	rs9380195	G	A	100	PASS	AC=1394;AF=0.278355;AN=5008;NS=2504;DP=16539;EAS_AF=0.4147;AMR_AF=0.379;AFR_AF=0.0855;EUR_AF=0.165;SAS_AF=0.4438;AA=G|||;VT=SNP
6	30777604	rs9394017	A	G	100	PASS	AC=2046;AF=0.408546;AN=5008;NS=2504;DP=17584;EAS_AF=0.6518;AMR_AF=0.4755;AFR_AF=0.1316;EUR_AF=0.3131;SAS_AF=0.5828;AA=G|||;VT=SNP
6	30777648	rs9380196	A	C	100	PASS	AC=2046;AF=0.408546;AN=5008;NS=2504;DP=18512;EAS_AF=0.6508;AMR_AF=0.4769;AFR_AF=0.1316;EUR_AF=0.3131;SAS_AF=0.5828;AA=C|||;VT=SNP
6	30777759	rs12202570	C	G	100	PASS	AC=384;AF=0.0766773;AN=5008;NS=2504;DP=18200;EAS_AF=0.1548;AMR_AF=0.0403;AFR_AF=0.0091;EUR_AF=0.1272;SAS_AF=0.0613;AA=C|||;VT=SNP
6	30777849	rs12209725	T	C	100	PASS	AC=384;AF=0.0766773;AN=5008;NS=2504;DP=17222;EAS_AF=0.1548;AMR_AF=0.0403;AFR_AF=0.0091;EUR_AF=0.1272;SAS_AF=0.0613;AA=T|||;VT=SNP
6	30777877	rs4713378	G	A	100	PASS	AC=168;AF=0.0335463;AN=5008;NS=2504;DP=17088;EAS_AF=0.0694;AMR_AF=0.0533;AFR_AF=0.0008;EUR_AF=0.0199;SAS_AF=0.0409;AA=G|||;VT=SNP
6	30778203	rs9380197	G	A	100	PASS	AC=2045;AF=0.408347;AN=5008;NS=2504;DP=18728;EAS_AF=0.6508;AMR_AF=0.4755;AFR_AF=0.1324;EUR_AF=0.3131;SAS_AF=0.5818;AA=A|||;VT=SNP
6	30778283	rs73437885	T	C	100	PASS	AC=228;AF=0.0455272;AN=5008;NS=2504;DP=17678;EAS_AF=0.0149;AMR_AF=0.036;AFR_AF=0.1021;EUR_AF=0.0427;SAS_AF=0.0102;AA=T|||;VT=SNP
6	30778305	rs12202957	G	A	100	PASS	AC=384;AF=0.0766773;AN=5008;NS=2504;DP=18275;EAS_AF=0.1548;AMR_AF=0.0403;AFR_AF=0.0091;EUR_AF=0.1272;SAS_AF=0.0613;AA=G|||;VT=SNP
6	30778403	rs12528843	T	C	100	PASS	AC=1394;AF=0.278355;AN=5008;NS=2504;DP=19917;EAS_AF=0.4147;AMR_AF=0.379;AFR_AF=0.0855;EUR_AF=0.165;SAS_AF=0.4438;AA=T|||;VT=SNP
6	30778431	rs9404975	G	C	100	PASS	AC=1394;AF=0.278355;AN=5008;NS=2504;DP=21560;EAS_AF=0.4147;AMR_AF=0.379;AFR_AF=0.0855;EUR_AF=0.165;SAS_AF=0.4438;AA=G|||;VT=SNP
6	30778685	rs9391695	G	C	100	PASS	AC=1603;AF=0.320088;AN=5008;NS=2504;DP=17802;EAS_AF=0.494;AMR_AF=0.4323;AFR_AF=0.0862;EUR_AF=0.1849;SAS_AF=0.5164;AA=C|||;VT=SNP
6	30778693	rs9378148	C	T	100	PASS	AC=1394;AF=0.278355;AN=5008;NS=2504;DP=17479;EAS_AF=0.4147;AMR_AF=0.379;AFR_AF=0.0855;EUR_AF=0.165;SAS_AF=0.4438;AA=C|||;VT=SNP
6	30778734	rs118029040	C	T	100	PASS	AC=67;AF=0.0133786;AN=5008;NS=2504;DP=16619;EAS_AF=0.0149;AMR_AF=0.0101;AFR_AF=0.0159;EUR_AF=0.0159;SAS_AF=0.0082;AA=C|||;VT=SNP
6	30778786	rs9391696	A	G	100	PASS	AC=1603;AF=0.320088;AN=5008;NS=2504;DP=18925;EAS_AF=0.494;AMR_AF=0.4323;AFR_AF=0.0862;EUR_AF=0.1849;SAS_AF=0.5164;AA=A|||;VT=SNP
6	30779146	rs10947098	T	C	100	PASS	AC=1394;AF=0.278355;AN=5008;NS=2504;DP=14749;EAS_AF=0.4147;AMR_AF=0.379;AFR_AF=0.0855;EUR_AF=0.165;SAS_AF=0.4438;AA=T|||;VT=SNP
6	30780340	rs1264360	G	A	100	PASS	AC=764;AF=0.152556;AN=5008;NS=2504;DP=11075;EAS_AF=0.0873;AMR_AF=0.17;AFR_AF=0.0658;EUR_AF=0.3072;SAS_AF=0.1656;AA=G|||;VT=SNP
6	30780525	rs143904275	G	A	100	PASS	AC=209;AF=0.0417332;AN=5008;NS=2504;DP=14292;EAS_AF=0.0794;AMR_AF=0.0533;AFR_AF=0.0008;EUR_AF=0.0199;SAS_AF=0.0726;AA=g|||;VT=SNP
6	30780529	rs4995774	G	C	100	PASS	AC=449;AF=0.0896565;AN=5008;NS=2504;DP=14922;EAS_AF=0.1637;AMR_AF=0.0432;AFR_AF=0.0454;EUR_AF=0.1282;SAS_AF=0.0665;AA=g|||;VT=SNP
6	30780534	rs4995773	G	A	100	PASS	AC=391;AF=0.0780751;AN=5008;NS=2504;DP=15341;EAS_AF=0.1617;AMR_AF=0.0403;AFR_AF=0.0091;EUR_AF=0.1272;SAS_AF=0.0613;AA=g|||;VT=SNP
6	30780719	rs4409219	T	C	100	PASS	AC=391;AF=0.0780751;AN=5008;NS=2504;DP=15849;EAS_AF=0.1617;AMR_AF=0.0403;AFR_AF=0.0091;EUR_AF=0.1272;SAS_AF=0.0613;AA=t|||;VT=SNP
6	30780936	rs4327730	C	T	100	PASS	AC=449;AF=0.0896565;AN=5008;NS=2504;DP=18770;EAS_AF=0.1637;AMR_AF=0.0432;AFR_AF=0.0454;EUR_AF=0.1282;SAS_AF=0.0665;AA=C|||;VT=SNP
6	30781151	rs10807071	T	G	100	PASS	AC=449;AF=0.0896565;AN=5008;NS=2504;DP=17785;EAS_AF=0.1637;AMR_AF=0.0432;AFR_AF=0.0454;EUR_AF=0.1282;SAS_AF=0.0665;AA=G|||;VT=SNP
6	30781699	rs116489538	C	A	100	PASS	AC=209;AF=0.0417332;AN=5008;NS=2504;DP=19126;EAS_AF=0.0794;AMR_AF=0.0533;AFR_AF=0.0008;EUR_AF=0.0199;SAS_AF=0.0726;AA=C|||;VT=SNP
6	30781748	rs9378224	A	C	100	PASS	AC=1596;AF=0.31869;AN=5008;NS=2504;DP=19118;EAS_AF=0.4871;AMR_AF=0.4323;AFR_AF=0.0862;EUR_AF=0.1849;SAS_AF=0.5164;AA=A|||;VT=SNP
6	30781750	rs12210111	C	T	100	PASS	AC=449;AF=0.0896565;AN=5008;NS=2504;DP=19294;EAS_AF=0.1637;AMR_AF=0.0432;AFR_AF=0.0454;EUR_AF=0.1282;SAS_AF=0.0665;AA=C|||;VT=SNP
6	30781758	rs1264358	G	A	100	PASS	AC=794;AF=0.158546;AN=5008;NS=2504;DP=19106;EAS_AF=0.0873;AMR_AF=0.1729;AFR_AF=0.087;EUR_AF=0.3072;SAS_AF=0.1656;AA=G|||;VT=SNP
6	30781904	rs12210318	G	A	100	PASS	AC=450;AF=0.0898562;AN=5008;NS=2504;DP=19469;EAS_AF=0.1637;AMR_AF=0.0432;AFR_AF=0.0454;EUR_AF=0.1282;SAS_AF=0.0675;AA=G|||;VT=SNP
6	30781923	rs4286818	T	C	100	PASS	AC=2045;AF=0.408347;AN=5008;NS=2504;DP=18905;EAS_AF=0.6508;AMR_AF=0.4755;AFR_AF=0.1316;EUR_AF=0.3131;SAS_AF=0.5828;AA=C|||;VT=SNP
6	30782105	rs2894046	T	C	100	PASS	AC=2045;AF=0.408347;AN=5008;NS=2504;DP=19559;EAS_AF=0.6508;AMR_AF=0.4755;AFR_AF=0.1316;EUR_AF=0.3131;SAS_AF=0.5828;AA=C|||;VT=SNP
6	30782205	rs886423	G	C	100	PASS	AC=626;AF=0.125;AN=5008;NS=2504;DP=20027;EAS_AF=0.0675;AMR_AF=0.0836;AFR_AF=0.2352;EUR_AF=0.1312;SAS_AF=0.0583;AA=G|||;VT=SNP
6	30782235	rs2394412	G	A	100	PASS	AC=2045;AF=0.408347;AN=5008;NS=2504;DP=20177;EAS_AF=0.6508;AMR_AF=0.4755;AFR_AF=0.1316;EUR_AF=0.3131;SAS_AF=0.5828;AA=A|||;VT=SNP
6	30782303	rs2394413	C	T	100	PASS	AC=2047;AF=0.408746;AN=5008;NS=2504;DP=19474;EAS_AF=0.6508;AMR_AF=0.4755;AFR_AF=0.1324;EUR_AF=0.3141;SAS_AF=0.5828;AA=T|||;VT=SNP
6	30782323	rs2394414	T	C	100	PASS	AC=450;AF=0.0898562;AN=5008;NS=2504;DP=19607;EAS_AF=0.1637;AMR_AF=0.0447;AFR_AF=0.0454;EUR_AF=0.1282;SAS_AF=0.0665;AA=C|||;VT=SNP
6	30782360	rs117501564	C	T	100	PASS	AC=209;AF=0.0417332;AN=5008;NS=2504;DP=20068;EAS_AF=0.0794;AMR_AF=0.0533;AFR_AF=0.0008;EUR_AF=0.0199;SAS_AF=0.0726;AA=C|||;VT=SNP
6	30782361	rs9295924	G	A	100	PASS	AC=1388;AF=0.277157;AN=5008;NS=2504;DP=19973;EAS_AF=0.4077;AMR_AF=0.379;AFR_AF=0.0862;EUR_AF=0.165;SAS_AF=0.4438;AA=G|||;VT=SNP
6	30782407	rs2894047	A	G	100	PASS	AC=2045;AF=0.408347;AN=5008;NS=2504;DP=19857;EAS_AF=0.6508;AMR_AF=0.4755;AFR_AF=0.1316;EUR_AF=0.3131;SAS_AF=0.5828;AA=G|||;VT=SNP
6	30782771	rs9501488	G	A	100	PASS	AC=605;AF=0.120807;AN=5008;NS=2504;DP=17265;EAS_AF=0.1647;AMR_AF=0.0634;AFR_AF=0.1505;EUR_AF=0.1302;SAS_AF=0.0665;AA=g|||;VT=SNP
6	30782979	rs12524350	T	C	100	PASS	AC=2044;AF=0.408147;AN=5008;NS=2504;DP=14645;EAS_AF=0.6498;AMR_AF=0.4755;AFR_AF=0.1316;EUR_AF=0.3131;SAS_AF=0.5828;AA=t|||;VT=SNP
6	30782980	rs114847596	G	A	100	PASS	AC=388;AF=0.077476;AN=5008;NS=2504;DP=14736;EAS_AF=0.1597;AMR_AF=0.0403;AFR_AF=0.0098;EUR_AF=0.1262;SAS_AF=0.0603;AA=G|||;VT=SNP
6	30783487	rs142090224	C	T	100	PASS	AC=130;AF=0.0259585;AN=5008;NS=2504;DP=21366;EAS_AF=0.002;AMR_AF=0.0346;AFR_AF=0.0083;EUR_AF=0.0775;SAS_AF=0.0153;AA=c|||;VT=SNP
6	30783838	rs116946085	G	A	100	PASS	AC=209;AF=0.0417332;AN=5008;NS=2504;DP=20194;EAS_AF=0.0794;AMR_AF=0.0533;AFR_AF=0.0008;EUR_AF=0.0199;SAS_AF=0.0726;AA=G|||;VT=SNP
6	30784296	rs9391811	C	T	100	PASS	AC=1594;AF=0.318291;AN=5008;NS=2504;DP=12678;EAS_AF=0.4861;AMR_AF=0.4323;AFR_AF=0.0855;EUR_AF=0.1849;SAS_AF=0.5164;AA=C|||;VT=SNP
6	30784353	rs9391812	G	C	100	PASS	AC=1596;AF=0.31869;AN=5008;NS=2504;DP=10637;EAS_AF=0.4871;AMR_AF=0.4323;AFR_AF=0.0862;EUR_AF=0.1849;SAS_AF=0.5164;AA=G|||;VT=SNP
6	30784553	rs9295925	A	G	100	PASS	AC=2042;AF=0.407748;AN=5008;NS=2504;DP=15179;EAS_AF=0.6498;AMR_AF=0.4755;AFR_AF=0.1309;EUR_AF=0.3131;SAS_AF=0.5818;AA=a|||;VT=SNP
6	30784576	rs12205844	G	A	100	PASS	AC=447;AF=0.0892572;AN=5008;NS=2504;DP=15873;EAS_AF=0.1637;AMR_AF=0.0432;AFR_AF=0.0446;EUR_AF=0.1282;SAS_AF=0.0654;AA=G|||;VT=SNP
6	30784700	rs9295926	G	C	100	PASS	AC=2044;AF=0.408147;AN=5008;NS=2504;DP=19033;EAS_AF=0.6498;AMR_AF=0.4755;AFR_AF=0.1316;EUR_AF=0.3131;SAS_AF=0.5828;AA=C|||;VT=SNP
6	30784715	rs148941159	T	C	100	PASS	AC=210;AF=0.0419329;AN=5008;NS=2504;DP=18700;EAS_AF=0.0794;AMR_AF=0.0533;AFR_AF=0.0015;EUR_AF=0.0199;SAS_AF=0.0726;AA=T|||;VT=SNP
6	30784784	rs12205961	G	A	100	PASS	AC=449;AF=0.0896565;AN=5008;NS=2504;DP=18883;EAS_AF=0.1637;AMR_AF=0.0432;AFR_AF=0.0454;EUR_AF=0.1282;SAS_AF=0.0665;AA=A|||;VT=SNP
6	30784808	rs12192430	A	G	100	PASS	AC=391;AF=0.0780751;AN=5008;NS=2504;DP=19121;EAS_AF=0.1617;AMR_AF=0.0403;AFR_AF=0.0091;EUR_AF=0.1272;SAS_AF=0.0613;AA=A|||;VT=SNP
6	30784999	rs62408723	C	A	100	PASS	AC=391;AF=0.0780751;AN=5008;NS=2504;DP=22348;EAS_AF=0.1617;AMR_AF=0.0403;AFR_AF=0.0091;EUR_AF=0.1272;SAS_AF=0.0613;AA=C|||;VT=SNP
6	30785176	rs62408724	G	A	100	PASS	AC=391;AF=0.0780751;AN=5008;NS=2504;DP=22533;EAS_AF=0.1617;AMR_AF=0.0403;AFR_AF=0.0091;EUR_AF=0.1272;SAS_AF=0.0613;AA=G|||;VT=SNP
6	30785273	rs4713380	T	C	100	PASS	AC=1385;AF=0.276558;AN=5008;NS=2504;DP=21272;EAS_AF=0.4048;AMR_AF=0.379;AFR_AF=0.0862;EUR_AF=0.165;SAS_AF=0.4438;AA=T|||;VT=SNP
6	30785385	rs12192760	A	C	100	PASS	AC=449;AF=0.0896565;AN=5008;NS=2504;DP=21045;EAS_AF=0.1637;AMR_AF=0.0432;AFR_AF=0.0454;EUR_AF=0.1282;SAS_AF=0.0665;AA=A|||;VT=SNP
6	30785886	rs9380198	G	T	100	PASS	AC=1386;AF=0.276757;AN=5008;NS=2504;DP=16808;EAS_AF=0.4067;AMR_AF=0.379;AFR_AF=0.0855;EUR_AF=0.165;SAS_AF=0.4438;AA=G|||;VT=SNP
6	30785934	rs17189483	A	G	100	PASS	AC=449;AF=0.0896565;AN=5008;NS=2504;DP=17674;EAS_AF=0.1637;AMR_AF=0.0432;AFR_AF=0.0454;EUR_AF=0.1282;SAS_AF=0.0665;AA=G|||;VT=SNP
6	30786015	rs17189490	T	G	100	PASS	AC=449;AF=0.0896565;AN=5008;NS=2504;DP=15774;EAS_AF=0.1637;AMR_AF=0.0432;AFR_AF=0.0454;EUR_AF=0.1282;SAS_AF=0.0665;AA=G|||;VT=SNP
6	30786038	rs17195830	G	A	100	PASS	AC=391;AF=0.0780751;AN=5008;NS=2504;DP=15732;EAS_AF=0.1617;AMR_AF=0.0403;AFR_AF=0.0091;EUR_AF=0.1272;SAS_AF=0.0613;AA=G|||;VT=SNP
6	30786104	rs17195837	T	C	100	PASS	AC=391;AF=0.0780751;AN=5008;NS=2504;DP=14762;EAS_AF=0.1617;AMR_AF=0.0403;AFR_AF=0.0091;EUR_AF=0.1272;SAS_AF=0.0613;AA=T|||;VT=SNP
6	30786178	rs140190077	C	T	100	PASS	AC=209;AF=0.0417332;AN=5008;NS=2504;DP=14729;EAS_AF=0.0794;AMR_AF=0.0533;AFR_AF=0.0008;EUR_AF=0.0199;SAS_AF=0.0726;AA=C|||;VT=SNP
6	30786339	rs62408725	T	C	100	PASS	AC=391;AF=0.0780751;AN=5008;NS=2504;DP=21235;EAS_AF=0.1617;AMR_AF=0.0403;AFR_AF=0.0091;EUR_AF=0.1272;SAS_AF=0.0613;AA=T|||;VT=SNP
6	30786456	rs62408726	C	G	100	PASS	AC=392;AF=0.0782748;AN=5008;NS=2504;DP=19602;EAS_AF=0.1627;AMR_AF=0.0403;AFR_AF=0.0091;EUR_AF=0.1272;SAS_AF=0.0613;AA=c|||;VT=SNP
6	30786517	rs62408727	G	A	100	PASS	AC=391;AF=0.0780751;AN=5008;NS=2504;DP=19247;EAS_AF=0.1617;AMR_AF=0.0403;AFR_AF=0.0091;EUR_AF=0.1272;SAS_AF=0.0613;AA=g|||;VT=SNP
6	30786676	rs9348843	G	A	100	PASS	AC=2044;AF=0.408147;AN=5008;NS=2504;DP=21682;EAS_AF=0.6498;AMR_AF=0.4755;AFR_AF=0.1316;EUR_AF=0.3131;SAS_AF=0.5828;AA=A|||;VT=SNP
6	30786875	rs111966743	G	A	100	PASS	AC=392;AF=0.0782748;AN=5008;NS=2504;DP=16929;EAS_AF=0.1617;AMR_AF=0.0403;AFR_AF=0.0091;EUR_AF=0.1272;SAS_AF=0.0624;AA=G|||;VT=SNP
6	30786927	rs4713381	C	T	100	PASS	AC=1595;AF=0.31849;AN=5008;NS=2504;DP=17053;EAS_AF=0.4861;AMR_AF=0.4323;AFR_AF=0.0862;EUR_AF=0.1849;SAS_AF=0.5164;AA=C|||;VT=SNP
6	30786959	rs146488532	C	T	100	PASS	AC=209;AF=0.0417332;AN=5008;NS=2504;DP=16690;EAS_AF=0.0794;AMR_AF=0.0533;AFR_AF=0.0008;EUR_AF=0.0199;SAS_AF=0.0726;AA=c|||;VT=SNP
6	30787128	rs9262215	C	T	100	PASS	AC=338;AF=0.067492;AN=5008;NS=2504;DP=18621;EAS_AF=0.0645;AMR_AF=0.0389;AFR_AF=0.1278;EUR_AF=0.0338;SAS_AF=0.044;AA=C|||;VT=SNP
6	30787175	rs4713382	G	A	100	PASS	AC=1386;AF=0.276757;AN=5008;NS=2504;DP=19686;EAS_AF=0.4067;AMR_AF=0.379;AFR_AF=0.0855;EUR_AF=0.165;SAS_AF=0.4438;AA=G|||;VT=SNP
6	30787241	rs4713383	G	A	100	PASS	AC=1386;AF=0.276757;AN=5008;NS=2504;DP=20554;EAS_AF=0.4067;AMR_AF=0.379;AFR_AF=0.0855;EUR_AF=0.165;SAS_AF=0.4438;AA=G|||;VT=SNP
6	30787494	rs4713384	A	T	100	PASS	AC=1386;AF=0.276757;AN=5008;NS=2504;DP=18971;EAS_AF=0.4067;AMR_AF=0.379;AFR_AF=0.0855;EUR_AF=0.165;SAS_AF=0.4438;AA=A|||;VT=SNP
6	30787593	rs4713385	G	A	100	PASS	AC=1386;AF=0.276757;AN=5008;NS=2504;DP=21399;EAS_AF=0.4058;AMR_AF=0.379;AFR_AF=0.0855;EUR_AF=0.165;SAS_AF=0.4448;AA=G|||;VT=SNP
6	30787915	rs4713386	A	G	100	PASS	AC=659;AF=0.131589;AN=5008;NS=2504;DP=22146;EAS_AF=0.2431;AMR_AF=0.0965;AFR_AF=0.0461;EUR_AF=0.1491;SAS_AF=0.1391;AA=G|||;VT=SNP
6	30788191	rs3094111	T	C	100	PASS	AC=4035;AF=0.805711;AN=5008;NS=2504;DP=21341;EAS_AF=0.9375;AMR_AF=0.8242;AFR_AF=0.6399;EUR_AF=0.834;SAS_AF=0.8517;AA=C|||;VT=SNP
6	30788195	rs62408728	G	A	100	PASS	AC=659;AF=0.131589;AN=5008;NS=2504;DP=21417;EAS_AF=0.2431;AMR_AF=0.0965;AFR_AF=0.0461;EUR_AF=0.1491;SAS_AF=0.1391;AA=G|||;VT=SNP
6	30788351	rs12192205	T	A	100	PASS	AC=659;AF=0.131589;AN=5008;NS=2504;DP=21071;EAS_AF=0.2431;AMR_AF=0.0965;AFR_AF=0.0461;EUR_AF=0.1491;SAS_AF=0.1391;AA=T|||;VT=SNP
6	30788503	rs10947101	C	A	100	PASS	AC=1386;AF=0.276757;AN=5008;NS=2504;DP=19176;EAS_AF=0.4058;AMR_AF=0.379;AFR_AF=0.0862;EUR_AF=0.165;SAS_AF=0.4438;AA=C|||;VT=SNP
6	30788588	rs16897919	G	A	100	PASS	AC=168;AF=0.0335463;AN=5008;NS=2504;DP=21398;EAS_AF=0.0694;AMR_AF=0.0533;AFR_AF=0.0008;EUR_AF=0.0199;SAS_AF=0.0409;AA=A|||;VT=SNP
6	30788606	rs57065637	T	C	100	PASS	AC=224;AF=0.0447284;AN=5008;NS=2504;DP=22299;EAS_AF=0.0149;AMR_AF=0.0317;AFR_AF=0.1014;EUR_AF=0.0427;SAS_AF=0.0102;AA=T|||;VT=SNP
6	30788691	rs10947102	A	G	100	PASS	AC=1386;AF=0.276757;AN=5008;NS=2504;DP=19542;EAS_AF=0.4058;AMR_AF=0.379;AFR_AF=0.0862;EUR_AF=0.165;SAS_AF=0.4438;AA=A|||;VT=SNP
6	30788703	rs12213493	G	A	100	PASS	AC=659;AF=0.131589;AN=5008;NS=2504;DP=18628;EAS_AF=0.2431;AMR_AF=0.0965;AFR_AF=0.0461;EUR_AF=0.1491;SAS_AF=0.1391;AA=G|||;VT=SNP
6	30788721	rs12213497	G	A	100	PASS	AC=601;AF=0.120008;AN=5008;NS=2504;DP=17473;EAS_AF=0.2411;AMR_AF=0.0937;AFR_AF=0.0098;EUR_AF=0.1481;SAS_AF=0.1339;AA=G|||;VT=SNP
6	30788895	rs4713387	G	A	100	PASS	AC=659;AF=0.131589;AN=5008;NS=2504;DP=16206;EAS_AF=0.2431;AMR_AF=0.0965;AFR_AF=0.0461;EUR_AF=0.1491;SAS_AF=0.1391;AA=A|||;VT=SNP
6	30789076	rs4713388	T	C	100	PASS	AC=601;AF=0.120008;AN=5008;NS=2504;DP=18870;EAS_AF=0.2411;AMR_AF=0.0937;AFR_AF=0.0098;EUR_AF=0.1481;SAS_AF=0.1339;AA=T|||;VT=SNP
6	30789427	rs118056377	T	G	100	PASS	AC=209;AF=0.0417332;AN=5008;NS=2504;DP=21442;EAS_AF=0.0794;AMR_AF=0.0533;AFR_AF=0.0008;EUR_AF=0.0199;SAS_AF=0.0726;AA=T|||;VT=SNP
6	30789485	rs114311128	T	A	100	PASS	AC=168;AF=0.0335463;AN=5008;NS=2504;DP=20985;EAS_AF=0.0694;AMR_AF=0.0533;AFR_AF=0.0008;EUR_AF=0.0199;SAS_AF=0.0409;AA=T|||;VT=SNP
6	30789526	rs16897921	G	A	100	PASS	AC=659;AF=0.131589;AN=5008;NS=2504;DP=20501;EAS_AF=0.2431;AMR_AF=0.0965;AFR_AF=0.0461;EUR_AF=0.1491;SAS_AF=0.1391;AA=A|||;VT=SNP
6	30789608	rs12195469	T	A	100	PASS	AC=658;AF=0.13139;AN=5008;NS=2504;DP=19226;EAS_AF=0.2431;AMR_AF=0.0965;AFR_AF=0.0461;EUR_AF=0.1491;SAS_AF=0.138;AA=A|||;VT=SNP
6	30789647	rs1264352	G	C	100	PASS	AC=675;AF=0.134784;AN=5008;NS=2504;DP=19485;EAS_AF=0.0675;AMR_AF=0.0879;AFR_AF=0.2685;EUR_AF=0.1332;SAS_AF=0.0583;AA=G|||;VT=SNP
6	30789665	rs12195508	T	C	100	PASS	AC=392;AF=0.0782748;AN=5008;NS=2504;DP=19932;EAS_AF=0.1617;AMR_AF=0.0403;AFR_AF=0.0091;EUR_AF=0.1282;SAS_AF=0.0613;AA=T|||;VT=SNP
6	30789694	rs9262216	T	G	100	PASS	AC=338;AF=0.067492;AN=5008;NS=2504;DP=20085;EAS_AF=0.0645;AMR_AF=0.0389;AFR_AF=0.1278;EUR_AF=0.0338;SAS_AF=0.044;AA=T|||;VT=SNP
6	30789705	rs117560270	C	T	100	PASS	AC=43;AF=0.00858626;AN=5008;NS=2504;DP=20240;EAS_AF=0.0149;AMR_AF=0.0043;AFR_AF=0.0008;EUR_AF=0.0159;SAS_AF=0.0082;AA=C|||;VT=SNP
6	30789799	rs2269854	C	T	100	PASS	AC=1445;AF=0.288538;AN=5008;NS=2504;DP=20592;EAS_AF=0.4097;AMR_AF=0.3818;AFR_AF=0.1218;EUR_AF=0.166;SAS_AF=0.4489;AA=C|||;VT=SNP
6	30789919	rs9262217	G	A	100	PASS	AC=210;AF=0.0419329;AN=5008;NS=2504;DP=20162;EAS_AF=0.0645;AMR_AF=0.0159;AFR_AF=0.0582;EUR_AF=0.0149;SAS_AF=0.0429;AA=G|||;VT=SNP
6	30790481	rs12195964	T	G	100	PASS	AC=662;AF=0.132188;AN=5008;NS=2504;DP=20424;EAS_AF=0.2431;AMR_AF=0.0994;AFR_AF=0.0461;EUR_AF=0.1491;SAS_AF=0.1401;AA=G|||;VT=SNP
6	30790604	rs4713389	G	T	100	PASS	AC=1384;AF=0.276358;AN=5008;NS=2504;DP=18018;EAS_AF=0.4067;AMR_AF=0.379;AFR_AF=0.084;EUR_AF=0.165;SAS_AF=0.4438;AA=G|||;VT=SNP
6	30790759	rs12190453	G	A	100	PASS	AC=600;AF=0.119808;AN=5008;NS=2504;DP=18119;EAS_AF=0.2401;AMR_AF=0.0937;AFR_AF=0.0098;EUR_AF=0.1481;SAS_AF=0.1339;AA=G|||;VT=SNP
6	30790798	rs6901761	C	T	100	PASS	AC=1384;AF=0.276358;AN=5008;NS=2504;DP=17057;EAS_AF=0.4067;AMR_AF=0.379;AFR_AF=0.084;EUR_AF=0.165;SAS_AF=0.4438;AA=C|||;VT=SNP
6	30790807	rs12203797	A	G	100	PASS	AC=601;AF=0.120008;AN=5008;NS=2504;DP=16911;EAS_AF=0.2411;AMR_AF=0.0937;AFR_AF=0.0098;EUR_AF=0.1481;SAS_AF=0.1339;AA=A|||;VT=SNP
6	30790839	rs6901776	C	T	100	PASS	AC=1385;AF=0.276558;AN=5008;NS=2504;DP=17189;EAS_AF=0.4077;AMR_AF=0.379;AFR_AF=0.084;EUR_AF=0.165;SAS_AF=0.4438;AA=C|||;VT=SNP
6	30791194	rs13208886	T	C	100	PASS	AC=238;AF=0.047524;AN=5008;NS=2504;DP=18264;EAS_AF=0.0149;AMR_AF=0.0303;AFR_AF=0.0083;EUR_AF=0.0736;SAS_AF=0.1196;AA=t|||;VT=SNP
6	30791230	rs62400963	C	T	100	PASS	AC=650;AF=0.129792;AN=5008;NS=2504;DP=16303;EAS_AF=0.2341;AMR_AF=0.0965;AFR_AF=0.0461;EUR_AF=0.1491;SAS_AF=0.1391;AA=C|||;VT=SNP
6	30791409	rs4947289	C	T	100	PASS	AC=1388;AF=0.277157;AN=5008;NS=2504;DP=19583;EAS_AF=0.4077;AMR_AF=0.379;AFR_AF=0.084;EUR_AF=0.165;SAS_AF=0.4468;AA=C|||;VT=SNP
6	30791533	rs62400964	G	T	100	PASS	AC=392;AF=0.0782748;AN=5008;NS=2504;DP=19691;EAS_AF=0.1617;AMR_AF=0.0403;AFR_AF=0.0091;EUR_AF=0.1282;SAS_AF=0.0613;AA=G|||;VT=SNP
6	30791561	rs62400965	T	C	100	PASS	AC=659;AF=0.131589;AN=5008;NS=2504;DP=19252;EAS_AF=0.2431;AMR_AF=0.0965;AFR_AF=0.0461;EUR_AF=0.1491;SAS_AF=0.1391;AA=C|||;VT=SNP
6	30791566	rs62400966	T	C	100	PASS	AC=659;AF=0.131589;AN=5008;NS=2504;DP=19281;EAS_AF=0.2431;AMR_AF=0.0965;AFR_AF=0.0461;EUR_AF=0.1491;SAS_AF=0.1391;AA=T|||;VT=SNP
6	30791664	rs75714663	C	T	100	PASS	AC=196;AF=0.0391374;AN=5008;NS=2504;DP=18877;EAS_AF=0.1181;AMR_AF=0.0216;AFR_AF=0.0015;EUR_AF=0.0258;SAS_AF=0.0348;AA=C|||;VT=SNP
6	30791814	rs4711241	C	T	100	PASS	AC=660;AF=0.131789;AN=5008;NS=2504;DP=18164;EAS_AF=0.2431;AMR_AF=0.0965;AFR_AF=0.0469;EUR_AF=0.1491;SAS_AF=0.1391;AA=C|||;VT=SNP
6	30791971	rs4713390	A	G	100	PASS	AC=2046;AF=0.408546;AN=5008;NS=2504;DP=13265;EAS_AF=0.6498;AMR_AF=0.4755;AFR_AF=0.1324;EUR_AF=0.3141;SAS_AF=0.5828;AA=G|||;VT=SNP
6	30792057	rs4711242	A	G	100	PASS	AC=2043;AF=0.407947;AN=5008;NS=2504;DP=15549;EAS_AF=0.6498;AMR_AF=0.4755;AFR_AF=0.1301;EUR_AF=0.3141;SAS_AF=0.5828;AA=G|||;VT=SNP
6	30792235	rs4713391	T	C	100	PASS	AC=659;AF=0.131589;AN=5008;NS=2504;DP=16921;EAS_AF=0.2431;AMR_AF=0.0965;AFR_AF=0.0461;EUR_AF=0.1491;SAS_AF=0.1391;AA=C|||;VT=SNP
6	30792248	rs61309148	G	A	100	PASS	AC=191;AF=0.038139;AN=5008;NS=2504;DP=17832;EAS_AF=0.1171;AMR_AF=0.0187;AFR_AF=0.0015;EUR_AF=0.0239;SAS_AF=0.0348;AA=G|||;VT=SNP
6	30792270	rs12192704	G	A	100	PASS	AC=601;AF=0.120008;AN=5008;NS=2504;DP=19472;EAS_AF=0.2411;AMR_AF=0.0937;AFR_AF=0.0098;EUR_AF=0.1481;SAS_AF=0.1339;AA=G|||;VT=SNP
6	30792364	rs12206022	A	G	100	PASS	AC=659;AF=0.131589;AN=5008;NS=2504;DP=21153;EAS_AF=0.2431;AMR_AF=0.0965;AFR_AF=0.0461;EUR_AF=0.1491;SAS_AF=0.1391;AA=G|||;VT=SNP
6	30792492	rs12192828	G	A	100	PASS	AC=396;AF=0.0790735;AN=5008;NS=2504;DP=21132;EAS_AF=0.1647;AMR_AF=0.0403;AFR_AF=0.0098;EUR_AF=0.1282;SAS_AF=0.0613;AA=G|||;VT=SNP
6	30792698	rs9394020	T	C	100	PASS	AC=2046;AF=0.408546;AN=5008;NS=2504;DP=18921;EAS_AF=0.6498;AMR_AF=0.4755;AFR_AF=0.1324;EUR_AF=0.3141;SAS_AF=0.5828;AA=C|||;VT=SNP
6	30792867	rs16897932	A	G	100	PASS	AC=659;AF=0.131589;AN=5008;NS=2504;DP=19572;EAS_AF=0.2431;AMR_AF=0.0965;AFR_AF=0.0461;EUR_AF=0.1491;SAS_AF=0.1391;AA=G|||;VT=SNP
6	30792999	rs12207652	A	G	100	PASS	AC=659;AF=0.131589;AN=5008;NS=2504;DP=13971;EAS_AF=0.2431;AMR_AF=0.0965;AFR_AF=0.0461;EUR_AF=0.1491;SAS_AF=0.1391;AA=a|||;VT=SNP
6	30793055	rs13201384	G	A	100	PASS	AC=1384;AF=0.276358;AN=5008;NS=2504;DP=14096;EAS_AF=0.4067;AMR_AF=0.379;AFR_AF=0.084;EUR_AF=0.165;SAS_AF=0.4438;AA=G|||;VT=SNP
6	30793198	rs7751827	C	T	100	PASS	AC=1385;AF=0.276558;AN=5008;NS=2504;DP=16199;EAS_AF=0.4067;AMR_AF=0.379;AFR_AF=0.084;EUR_AF=0.166;SAS_AF=0.4438;AA=C|||;VT=SNP
6	30793314	rs7751869	A	G	100	PASS	AC=1384;AF=0.276358;AN=5008;NS=2504;DP=15915;EAS_AF=0.4067;AMR_AF=0.379;AFR_AF=0.084;EUR_AF=0.165;SAS_AF=0.4438;AA=A|||;VT=SNP
6	30793340	rs16897933	A	G	100	PASS	AC=209;AF=0.0417332;AN=5008;NS=2504;DP=16594;EAS_AF=0.0794;AMR_AF=0.0533;AFR_AF=0.0008;EUR_AF=0.0199;SAS_AF=0.0726;AA=A|||;VT=SNP
6	30793667	rs12212837	C	T	100	PASS	AC=392;AF=0.0782748;AN=5008;NS=2504;DP=14356;EAS_AF=0.1617;AMR_AF=0.0403;AFR_AF=0.0091;EUR_AF=0.1282;SAS_AF=0.0613;AA=C|||;VT=SNP
6	30793937	rs4713392	T	C	100	PASS	AC=1776;AF=0.354633;AN=5008;NS=2504;DP=13756;EAS_AF=0.5685;AMR_AF=0.4193;AFR_AF=0.093;EUR_AF=0.2932;SAS_AF=0.5051;AA=T|||;VT=SNP
6	30794004	rs3888582	A	T	100	PASS	AC=2046;AF=0.408546;AN=5008;NS=2504;DP=13118;EAS_AF=0.6498;AMR_AF=0.4755;AFR_AF=0.1324;EUR_AF=0.3141;SAS_AF=0.5828;AA=T|||;VT=SNP
6	30794346	rs4248151	T	C	100	PASS	AC=2048;AF=0.408946;AN=5008;NS=2504;DP=13790;EAS_AF=0.6498;AMR_AF=0.4784;AFR_AF=0.1324;EUR_AF=0.3141;SAS_AF=0.5828;AA=C|||;VT=SNP
6	30794405	rs4947290	G	A	100	PASS	AC=1384;AF=0.276358;AN=5008;NS=2504;DP=13897;EAS_AF=0.4067;AMR_AF=0.379;AFR_AF=0.084;EUR_AF=0.165;SAS_AF=0.4438;AA=G|||;VT=SNP
6	30794574	rs4248152	C	T	100	PASS	AC=662;AF=0.132188;AN=5008;NS=2504;DP=19722;EAS_AF=0.2431;AMR_AF=0.0965;AFR_AF=0.0484;EUR_AF=0.1491;SAS_AF=0.1391;AA=C|||;VT=SNP
6	30794617	rs915664	T	C	100	PASS	AC=807;AF=0.161142;AN=5008;NS=2504;DP=20468;EAS_AF=0.0714;AMR_AF=0.1787;AFR_AF=0.1036;EUR_AF=0.3171;SAS_AF=0.1585;AA=T|||;VT=SNP
6	30794644	rs62400977	A	G	100	PASS	AC=450;AF=0.0898562;AN=5008;NS=2504;DP=18125;EAS_AF=0.1637;AMR_AF=0.0432;AFR_AF=0.0454;EUR_AF=0.1292;SAS_AF=0.0665;AA=A|||;VT=SNP
6	30795008	rs3888583	C	T	100	PASS	AC=1384;AF=0.276358;AN=5008;NS=2504;DP=20209;EAS_AF=0.4067;AMR_AF=0.379;AFR_AF=0.084;EUR_AF=0.165;SAS_AF=0.4438;AA=C|||;VT=SNP
6	30795035	rs57662504	C	T	100	PASS	AC=209;AF=0.0417332;AN=5008;NS=2504;DP=20012;EAS_AF=0.0794;AMR_AF=0.0533;AFR_AF=0.0008;EUR_AF=0.0199;SAS_AF=0.0726;AA=C|||;VT=SNP
6	30795328	rs12215119	C	A	100	PASS	AC=392;AF=0.0782748;AN=5008;NS=2504;DP=15875;EAS_AF=0.1617;AMR_AF=0.0403;AFR_AF=0.0091;EUR_AF=0.1282;SAS_AF=0.0613;AA=C|||;VT=SNP
6	30795577	rs62400978	C	T	100	PASS	AC=395;AF=0.0788738;AN=5008;NS=2504;DP=10236;EAS_AF=0.1617;AMR_AF=0.0403;AFR_AF=0.0113;EUR_AF=0.1282;SAS_AF=0.0613;AA=C|||;VT=SNP
6	30795600	rs62400979	G	A	100	PASS	AC=394;AF=0.0786741;AN=5008;NS=2504;DP=9194;EAS_AF=0.1617;AMR_AF=0.0403;AFR_AF=0.0091;EUR_AF=0.1292;SAS_AF=0.0624;AA=G|||;VT=SNP
6	30795947	rs62400980	G	C	100	PASS	AC=450;AF=0.0898562;AN=5008;NS=2504;DP=17669;EAS_AF=0.1637;AMR_AF=0.0432;AFR_AF=0.0454;EUR_AF=0.1292;SAS_AF=0.0665;AA=C|||;VT=SNP
6	30796073	rs12661685	T	G	100	PASS	AC=1384;AF=0.276358;AN=5008;NS=2504;DP=19725;EAS_AF=0.4067;AMR_AF=0.379;AFR_AF=0.084;EUR_AF=0.165;SAS_AF=0.4438;AA=T|||;VT=SNP
6	30796094	rs62400981	A	G	100	PASS	AC=392;AF=0.0782748;AN=5008;NS=2504;DP=19561;EAS_AF=0.1617;AMR_AF=0.0403;AFR_AF=0.0091;EUR_AF=0.1282;SAS_AF=0.0613;AA=A|||;VT=SNP
6	30796106	rs3130784	A	C	100	PASS	AC=4436;AF=0.885783;AN=5008;NS=2504;DP=19224;EAS_AF=0.9474;AMR_AF=0.8631;AFR_AF=0.8389;EUR_AF=0.8449;SAS_AF=0.9438;AA=C|||;VT=SNP
6	30796182	rs117341822	A	T	100	PASS	AC=209;AF=0.0417332;AN=5008;NS=2504;DP=18669;EAS_AF=0.0794;AMR_AF=0.0533;AFR_AF=0.0008;EUR_AF=0.0199;SAS_AF=0.0726;AA=A|||;VT=SNP
6	30796205	rs116395626	A	T	100	PASS	AC=209;AF=0.0417332;AN=5008;NS=2504;DP=18420;EAS_AF=0.0794;AMR_AF=0.0533;AFR_AF=0.0008;EUR_AF=0.0199;SAS_AF=0.0726;AA=A|||;VT=SNP
6	30796271	rs9380199	A	G	100	PASS	AC=2046;AF=0.408546;AN=5008;NS=2504;DP=19668;EAS_AF=0.6488;AMR_AF=0.4755;AFR_AF=0.1324;EUR_AF=0.3151;SAS_AF=0.5828;AA=G|||;VT=SNP
6	30796365	rs114101352	C	T	100	PASS	AC=209;AF=0.0417332;AN=5008;NS=2504;DP=19967;EAS_AF=0.0794;AMR_AF=0.0533;AFR_AF=0.0008;EUR_AF=0.0199;SAS_AF=0.0726;AA=C|||;VT=SNP
6	30796384	rs12197221	T	C	100	PASS	AC=395;AF=0.0788738;AN=5008;NS=2504;DP=19678;EAS_AF=0.1617;AMR_AF=0.0447;AFR_AF=0.0091;EUR_AF=0.1282;SAS_AF=0.0613;AA=T|||;VT=SNP
6	30796545	rs1264350	T	C	100	PASS	AC=214;AF=0.0427316;AN=5008;NS=2504;DP=20504;EAS_AF=0.0149;AMR_AF=0.0331;AFR_AF=0.053;EUR_AF=0.0974;SAS_AF=0.0082;AA=T|||;VT=SNP
6	30796734	rs12198723	T	G	100	PASS	AC=391;AF=0.0780751;AN=5008;NS=2504;DP=20384;EAS_AF=0.1607;AMR_AF=0.0403;AFR_AF=0.0091;EUR_AF=0.1282;SAS_AF=0.0613;AA=T|||;VT=SNP
6	30796738	rs3130785	T	C	100	PASS	AC=4462;AF=0.890974;AN=5008;NS=2504;DP=20319;EAS_AF=0.9484;AMR_AF=0.866;AFR_AF=0.8563;EUR_AF=0.8449;SAS_AF=0.9438;AA=C|||;VT=SNP
6	30796772	rs114447061	T	A	100	PASS	AC=209;AF=0.0417332;AN=5008;NS=2504;DP=19655;EAS_AF=0.0794;AMR_AF=0.0533;AFR_AF=0.0008;EUR_AF=0.0199;SAS_AF=0.0726;AA=T|||;VT=SNP
6	30796932	rs12198842	T	C	100	PASS	AC=599;AF=0.119609;AN=5008;NS=2504;DP=20454;EAS_AF=0.1706;AMR_AF=0.0634;AFR_AF=0.1241;EUR_AF=0.1521;SAS_AF=0.0675;AA=C|||;VT=SNP
6	30797083	rs9368644	C	T	100	PASS	AC=1392;AF=0.277955;AN=5008;NS=2504;DP=19136;EAS_AF=0.4058;AMR_AF=0.3818;AFR_AF=0.0877;EUR_AF=0.167;SAS_AF=0.4438;AA=C|||;VT=SNP
6	30797215	rs9262218	C	T	100	PASS	AC=326;AF=0.0650958;AN=5008;NS=2504;DP=17895;EAS_AF=0.0645;AMR_AF=0.0375;AFR_AF=0.1218;EUR_AF=0.0308;SAS_AF=0.044;AA=C|||;VT=SNP
6	30797568	rs9262219	A	C	100	PASS	AC=321;AF=0.0640974;AN=5008;NS=2504;DP=16278;EAS_AF=0.0665;AMR_AF=0.0288;AFR_AF=0.1248;EUR_AF=0.0258;SAS_AF=0.044;AA=A|||;VT=SNP
6	30797991	rs7749924	C	T	100	PASS	AC=737;AF=0.147165;AN=5008;NS=2504;DP=17797;EAS_AF=0.1746;AMR_AF=0.1772;AFR_AF=0.0946;EUR_AF=0.1312;SAS_AF=0.1851;AA=T|||;VT=SNP
6	30798277	rs78868683	G	C	100	PASS	AC=841;AF=0.167931;AN=5008;NS=2504;DP=16119;EAS_AF=0.1508;AMR_AF=0.0706;AFR_AF=0.264;EUR_AF=0.0507;SAS_AF=0.2454;AA=C|||;VT=SNP
6	30798476	rs112100248	C	T	100	PASS	AC=165;AF=0.0329473;AN=5008;NS=2504;DP=17076;EAS_AF=0.0208;AMR_AF=0.0159;AFR_AF=0.0325;EUR_AF=0.0278;SAS_AF=0.0634;AA=C|||;VT=SNP
6	30799043	rs3094110	C	T	100	PASS	AC=2502;AF=0.499601;AN=5008;NS=2504;DP=16447;EAS_AF=0.5298;AMR_AF=0.402;AFR_AF=0.5416;EUR_AF=0.5686;SAS_AF=0.41;AA=C|||;VT=SNP
6	30799072	rs3130647	A	G	100	PASS	AC=2658;AF=0.530751;AN=5008;NS=2504;DP=17213;EAS_AF=0.5536;AMR_AF=0.4337;AFR_AF=0.5507;EUR_AF=0.5964;SAS_AF=0.4816;AA=G|||;VT=SNP
6	30799399	rs9501030	T	A	100	PASS	AC=1531;AF=0.305711;AN=5008;NS=2504;DP=18395;EAS_AF=0.3919;AMR_AF=0.3833;AFR_AF=0.1369;EUR_AF=0.1938;SAS_AF=0.5051;AA=A|||;VT=SNP
6	30800068	rs1264345	G	A	100	PASS	AC=1604;AF=0.320288;AN=5008;NS=2504;DP=13323;EAS_AF=0.2996;AMR_AF=0.304;AFR_AF=0.2753;EUR_AF=0.4493;SAS_AF=0.2812;AA=G|||;VT=SNP
6	30800326	rs3130648	C	T	100	PASS	AC=4238;AF=0.846246;AN=5008;NS=2504;DP=18366;EAS_AF=0.9216;AMR_AF=0.8329;AFR_AF=0.7587;EUR_AF=0.8131;SAS_AF=0.9305;AA=T|||;VT=SNP
6	30800376	rs55763002	T	A	100	PASS	AC=138;AF=0.0275559;AN=5008;NS=2504;DP=18063;EAS_AF=0.0278;AMR_AF=0.0216;AFR_AF=0.0189;EUR_AF=0.0179;SAS_AF=0.0532;AA=A|||;VT=SNP
6	30800577	rs1264344	C	T	100	PASS	AC=1609;AF=0.321286;AN=5008;NS=2504;DP=18606;EAS_AF=0.2996;AMR_AF=0.304;AFR_AF=0.2769;EUR_AF=0.4493;SAS_AF=0.2843;AA=C|||;VT=SNP
6	30801141	rs6930910	C	G	100	PASS	AC=361;AF=0.0720847;AN=5008;NS=2504;DP=19781;EAS_AF=0.0367;AMR_AF=0.0432;AFR_AF=0.1422;EUR_AF=0.0288;SAS_AF=0.0787;AA=C|||;VT=SNP
6	30802063	rs75796258	C	T	100	PASS	AC=256;AF=0.0511182;AN=5008;NS=2504;DP=15783;EAS_AF=0.0456;AMR_AF=0.036;AFR_AF=0.0953;EUR_AF=0.0249;SAS_AF=0.0348;AA=C|||;VT=SNP
6	30802932	rs56154906	A	G	100	PASS	AC=138;AF=0.0275559;AN=5008;NS=2504;DP=20545;EAS_AF=0.0278;AMR_AF=0.0216;AFR_AF=0.0189;EUR_AF=0.0179;SAS_AF=0.0532;AA=G|||;VT=SNP
6	30803254	rs3130649	A	T	100	PASS	AC=1774;AF=0.354233;AN=5008;NS=2504;DP=19297;EAS_AF=0.3026;AMR_AF=0.3242;AFR_AF=0.3003;EUR_AF=0.5278;SAS_AF=0.3231;AA=A|||;VT=SNP
6	30803619	rs3131066	A	G	100	PASS	AC=1913;AF=0.381989;AN=5008;NS=2504;DP=19272;EAS_AF=0.3304;AMR_AF=0.3473;AFR_AF=0.32;EUR_AF=0.5457;SAS_AF=0.3753;AA=G|||;VT=SNP
6	30803808	rs3095353	T	A	100	PASS	AC=1774;AF=0.354233;AN=5008;NS=2504;DP=19535;EAS_AF=0.3026;AMR_AF=0.3256;AFR_AF=0.3011;EUR_AF=0.5278;SAS_AF=0.3211;AA=T|||;VT=SNP
6	30804778	rs78112277	G	A	100	PASS	AC=258;AF=0.0515176;AN=5008;NS=2504;DP=17598;EAS_AF=0.0456;AMR_AF=0.036;AFR_AF=0.0968;EUR_AF=0.0249;SAS_AF=0.0348;AA=G|||;VT=SNP
6	30804932	rs2535338	C	T	100	PASS	AC=1603;AF=0.320088;AN=5008;NS=2504;DP=16683;EAS_AF=0.2986;AMR_AF=0.304;AFR_AF=0.2761;EUR_AF=0.4493;SAS_AF=0.2802;AA=C|||;VT=SNP
6	30805921	rs3095352	C	T	100	PASS	AC=1783;AF=0.35603;AN=5008;NS=2504;DP=17844;EAS_AF=0.3026;AMR_AF=0.3256;AFR_AF=0.3071;EUR_AF=0.5278;SAS_AF=0.3221;AA=c|||;VT=SNP
6	30806518	rs3095351	C	T	100	PASS	AC=1784;AF=0.35623;AN=5008;NS=2504;DP=15890;EAS_AF=0.3026;AMR_AF=0.3256;AFR_AF=0.3071;EUR_AF=0.5288;SAS_AF=0.3221;AA=C|||;VT=SNP
6	30806652	rs147806336	G	A	100	PASS	AC=124;AF=0.0247604;AN=5008;NS=2504;DP=17903;EAS_AF=0.0456;AMR_AF=0.0259;AFR_AF=0.0015;EUR_AF=0.0239;SAS_AF=0.0348;AA=G|||;VT=SNP
6	30806808	rs73727480	G	A	100	PASS	AC=256;AF=0.0511182;AN=5008;NS=2504;DP=21385;EAS_AF=0.0456;AMR_AF=0.036;AFR_AF=0.0953;EUR_AF=0.0249;SAS_AF=0.0348;AA=G|||;VT=SNP
6	30807058	rs11757306	T	C	100	PASS	AC=343;AF=0.0684904;AN=5008;NS=2504;DP=17557;EAS_AF=0.0367;AMR_AF=0.0418;AFR_AF=0.1324;EUR_AF=0.0239;SAS_AF=0.0798;AA=T|||;VT=SNP
6	30807948	rs3130786	A	G	100	PASS	AC=1912;AF=0.381789;AN=5008;NS=2504;DP=15564;EAS_AF=0.3304;AMR_AF=0.3473;AFR_AF=0.3192;EUR_AF=0.5457;SAS_AF=0.3753;AA=G|||;VT=SNP
6	30808762	rs2517582	C	T	100	PASS	AC=1463;AF=0.292133;AN=5008;NS=2504;DP=17768;EAS_AF=0.2946;AMR_AF=0.2882;AFR_AF=0.233;EUR_AF=0.3926;SAS_AF=0.2689;AA=C|||;VT=SNP
6	30809864	rs3130787	A	G	100	PASS	AC=2311;AF=0.461462;AN=5008;NS=2504;DP=18366;EAS_AF=0.3829;AMR_AF=0.3919;AFR_AF=0.4728;EUR_AF=0.5746;SAS_AF=0.4601;AA=G|||;VT=SNP
6	30809952	rs11752162	A	G	100	PASS	AC=460;AF=0.091853;AN=5008;NS=2504;DP=18755;EAS_AF=0.0873;AMR_AF=0.0605;AFR_AF=0.149;EUR_AF=0.0815;SAS_AF=0.0521;AA=A|||;VT=SNP
6	30810056	rs2517580	G	A	100	PASS	AC=719;AF=0.14357;AN=5008;NS=2504;DP=17041;EAS_AF=0.124;AMR_AF=0.1801;AFR_AF=0.0272;EUR_AF=0.2704;SAS_AF=0.1646;AA=G|||;VT=SNP
6	30810084	rs2535337	A	G	100	PASS	AC=1114;AF=0.222444;AN=5008;NS=2504;DP=16719;EAS_AF=0.248;AMR_AF=0.2118;AFR_AF=0.0983;EUR_AF=0.3559;SAS_AF=0.2342;AA=A|||;VT=SNP
6	30810163	rs55745908	C	T	100	PASS	AC=402;AF=0.0802716;AN=5008;NS=2504;DP=15787;EAS_AF=0.0397;AMR_AF=0.0432;AFR_AF=0.143;EUR_AF=0.0288;SAS_AF=0.1166;AA=C|||;VT=SNP
6	30810654	rs2535336	A	C	100	PASS	AC=1262;AF=0.251997;AN=5008;NS=2504;DP=16223;EAS_AF=0.252;AMR_AF=0.2666;AFR_AF=0.1467;EUR_AF=0.3837;SAS_AF=0.2485;AA=A|||;VT=SNP
6	30810993	rs3130788	A	G	100	PASS	AC=3942;AF=0.787141;AN=5008;NS=2504;DP=16839;EAS_AF=0.9196;AMR_AF=0.7911;AFR_AF=0.5946;EUR_AF=0.7684;SAS_AF=0.9274;AA=G|||;VT=SNP
6	30811081	rs3131027	T	G	100	PASS	AC=1867;AF=0.372804;AN=5008;NS=2504;DP=16242;EAS_AF=0.3056;AMR_AF=0.3487;AFR_AF=0.3306;EUR_AF=0.5457;SAS_AF=0.3384;AA=G|||;VT=SNP
6	30811164	rs2517579	C	A	100	PASS	AC=721;AF=0.14397;AN=5008;NS=2504;DP=14931;EAS_AF=0.124;AMR_AF=0.1816;AFR_AF=0.0272;EUR_AF=0.2714;SAS_AF=0.1646;AA=C|||;VT=SNP
6	30811167	rs11759918	T	G	100	PASS	AC=416;AF=0.0830671;AN=5008;NS=2504;DP=14966;EAS_AF=0.0496;AMR_AF=0.0591;AFR_AF=0.149;EUR_AF=0.0825;SAS_AF=0.046;AA=T|||;VT=SNP
6	30812497	rs2535335	A	G	100	PASS	AC=1278;AF=0.255192;AN=5008;NS=2504;DP=17718;EAS_AF=0.252;AMR_AF=0.268;AFR_AF=0.1573;EUR_AF=0.3837;SAS_AF=0.2495;AA=A|||;VT=SNP
6	30812519	rs7759803	G	A	100	PASS	AC=361;AF=0.0720847;AN=5008;NS=2504;DP=17923;EAS_AF=0.0367;AMR_AF=0.0432;AFR_AF=0.1422;EUR_AF=0.0288;SAS_AF=0.0787;AA=G|||;VT=SNP
6	30813097	rs2535333	G	A	100	PASS	AC=588;AF=0.117412;AN=5008;NS=2504;DP=17602;EAS_AF=0.0536;AMR_AF=0.0807;AFR_AF=0.174;EUR_AF=0.161;SAS_AF=0.0879;AA=G|||;VT=SNP
6	30813292	rs2517577	C	A	100	PASS	AC=1110;AF=0.221645;AN=5008;NS=2504;DP=17899;EAS_AF=0.249;AMR_AF=0.2046;AFR_AF=0.0983;EUR_AF=0.3559;SAS_AF=0.2342;AA=C|||;VT=SNP
6	30813575	rs115017884	G	T	100	PASS	AC=228;AF=0.0455272;AN=5008;NS=2504;DP=18041;EAS_AF=0.0675;AMR_AF=0.0058;AFR_AF=0.003;EUR_AF=0.0249;SAS_AF=0.1299;AA=G|||;VT=SNP
6	30813758	rs115926175	C	A	100	PASS	AC=126;AF=0.0251597;AN=5008;NS=2504;DP=20369;EAS_AF=0.0466;AMR_AF=0.0259;AFR_AF=0.0015;EUR_AF=0.0239;SAS_AF=0.0358;AA=C|||;VT=SNP
6	30814051	rs3131028	T	C	100	PASS	AC=3941;AF=0.786941;AN=5008;NS=2504;DP=13370;EAS_AF=0.9196;AMR_AF=0.7911;AFR_AF=0.5946;EUR_AF=0.7674;SAS_AF=0.9274;AA=t|||;VT=SNP
6	30814543	rs3129990	T	C	100	PASS	AC=1865;AF=0.372404;AN=5008;NS=2504;DP=12919;EAS_AF=0.3056;AMR_AF=0.3487;AFR_AF=0.3298;EUR_AF=0.5457;SAS_AF=0.3374;AA=C|||;VT=SNP
6	30815035	rs2517576	G	A	100	PASS	AC=587;AF=0.117212;AN=5008;NS=2504;DP=17292;EAS_AF=0.0536;AMR_AF=0.0807;AFR_AF=0.1732;EUR_AF=0.161;SAS_AF=0.0879;AA=G|||;VT=SNP
6	30815303	rs3129993	T	C	100	PASS	AC=1868;AF=0.373003;AN=5008;NS=2504;DP=15569;EAS_AF=0.3056;AMR_AF=0.3487;AFR_AF=0.3321;EUR_AF=0.5457;SAS_AF=0.3374;AA=C|||;VT=SNP
6	30815816	rs28732075	T	C	100	PASS	AC=233;AF=0.0465256;AN=5008;NS=2504;DP=14896;EAS_AF=0.0169;AMR_AF=0.0274;AFR_AF=0.0045;EUR_AF=0.0696;SAS_AF=0.1237;AA=T|||;VT=SNP
6	30815945	rs2844664	C	T	100	PASS	AC=1131;AF=0.225839;AN=5008;NS=2504;DP=17259;EAS_AF=0.249;AMR_AF=0.2118;AFR_AF=0.1104;EUR_AF=0.3559;SAS_AF=0.2342;AA=C|||;VT=SNP
6	30815951	rs2844663	C	T	100	PASS	AC=1263;AF=0.252196;AN=5008;NS=2504;DP=17347;EAS_AF=0.252;AMR_AF=0.2666;AFR_AF=0.146;EUR_AF=0.3847;SAS_AF=0.2495;AA=C|||;VT=SNP
6	30816270	rs2535331	G	A	100	PASS	AC=1114;AF=0.222444;AN=5008;NS=2504;DP=19898;EAS_AF=0.249;AMR_AF=0.2104;AFR_AF=0.0983;EUR_AF=0.3559;SAS_AF=0.2342;AA=G|||;VT=SNP
6	30816742	rs3130789	A	C	100	PASS	AC=1850;AF=0.369409;AN=5008;NS=2504;DP=15120;EAS_AF=0.3046;AMR_AF=0.3473;AFR_AF=0.32;EUR_AF=0.5457;SAS_AF=0.3374;AA=C|||;VT=SNP
6	30816865	rs3132578	A	T	100	PASS	AC=1854;AF=0.370208;AN=5008;NS=2504;DP=14443;EAS_AF=0.3056;AMR_AF=0.3487;AFR_AF=0.3207;EUR_AF=0.5467;SAS_AF=0.3374;AA=A|||;VT=SNP
6	30817501	rs2394450	G	A	100	PASS	AC=2254;AF=0.45008;AN=5008;NS=2504;DP=18809;EAS_AF=0.3462;AMR_AF=0.3905;AFR_AF=0.4622;EUR_AF=0.5746;SAS_AF=0.455;AA=A|||;VT=SNP
6	30817866	rs3095350	A	G	100	PASS	AC=2102;AF=0.419728;AN=5008;NS=2504;DP=21904;EAS_AF=0.5129;AMR_AF=0.3689;AFR_AF=0.3215;EUR_AF=0.5547;SAS_AF=0.3538;AA=G|||;VT=SNP
6	30817879	rs2844662	C	T	100	PASS	AC=1266;AF=0.252796;AN=5008;NS=2504;DP=22209;EAS_AF=0.253;AMR_AF=0.2666;AFR_AF=0.146;EUR_AF=0.3847;SAS_AF=0.2515;AA=C|||;VT=SNP
6	30818426	rs41266856	G	A	100	PASS	AC=187;AF=0.0373403;AN=5008;NS=2504;DP=16786;EAS_AF=0.0615;AMR_AF=0.0144;AFR_AF=0.0129;EUR_AF=0.0696;SAS_AF=0.0286;AA=G|||;VT=SNP
6	30818545	rs3095349	A	G	100	PASS	AC=1852;AF=0.369808;AN=5008;NS=2504;DP=17397;EAS_AF=0.3056;AMR_AF=0.3473;AFR_AF=0.3207;EUR_AF=0.5457;SAS_AF=0.3374;AA=G|||;VT=SNP
6	30818684	rs3130650	G	C	100	PASS	AC=1851;AF=0.369609;AN=5008;NS=2504;DP=20572;EAS_AF=0.3056;AMR_AF=0.3473;AFR_AF=0.32;EUR_AF=0.5457;SAS_AF=0.3374;AA=G|||;VT=SNP
6	30819153	rs3130651	T	C	100	PASS	AC=1851;AF=0.369609;AN=5008;NS=2504;DP=21481;EAS_AF=0.3056;AMR_AF=0.3473;AFR_AF=0.32;EUR_AF=0.5457;SAS_AF=0.3374;AA=T|||;VT=SNP
6	30819196	rs76211388	A	T	100	PASS	AC=258;AF=0.0515176;AN=5008;NS=2504;DP=21527;EAS_AF=0.0466;AMR_AF=0.036;AFR_AF=0.0953;EUR_AF=0.0249;SAS_AF=0.0358;AA=A|||;VT=SNP
6	30819257	rs3130652	G	A	100	PASS	AC=1851;AF=0.369609;AN=5008;NS=2504;DP=20238;EAS_AF=0.3056;AMR_AF=0.3473;AFR_AF=0.32;EUR_AF=0.5457;SAS_AF=0.3374;AA=G|||;VT=SNP
6	30819436	rs41266860	C	T	100	PASS	AC=186;AF=0.0371406;AN=5008;NS=2504;DP=17677;EAS_AF=0.0605;AMR_AF=0.0144;AFR_AF=0.0129;EUR_AF=0.0696;SAS_AF=0.0286;AA=C|||;VT=SNP
6	30819465	rs2517575	A	G	100	PASS	AC=1263;AF=0.252196;AN=5008;NS=2504;DP=18308;EAS_AF=0.252;AMR_AF=0.2666;AFR_AF=0.146;EUR_AF=0.3847;SAS_AF=0.2495;AA=A|||;VT=SNP
6	30819895	rs3095348	A	G	100	PASS	AC=2253;AF=0.44988;AN=5008;NS=2504;DP=20623;EAS_AF=0.3462;AMR_AF=0.3905;AFR_AF=0.4622;EUR_AF=0.5746;SAS_AF=0.454;AA=G|||;VT=SNP
6	30820756	rs565691283	A	G	100	PASS	AC=2253;AF=0.44988;AN=5008;NS=2504;DP=16368;EAS_AF=0.3462;AMR_AF=0.3905;AFR_AF=0.4622;EUR_AF=0.5746;SAS_AF=0.454;AA=G|||;VT=SNP
6	30820899	rs554451659	C	T	100	PASS	AC=418;AF=0.0834665;AN=5008;NS=2504;DP=15819;EAS_AF=0.0496;AMR_AF=0.0591;AFR_AF=0.1498;EUR_AF=0.0815;SAS_AF=0.0481;AA=c|||;VT=SNP
6	30821187	rs2250264	G	A	100	PASS	AC=642;AF=0.128195;AN=5008;NS=2504;DP=14907;EAS_AF=0.123;AMR_AF=0.1527;AFR_AF=0.0113;EUR_AF=0.2435;SAS_AF=0.1554;AA=G|||;VT=SNP
6	30821331	rs112065006	C	T	100	PASS	AC=342;AF=0.0682907;AN=5008;NS=2504;DP=13382;EAS_AF=0.0367;AMR_AF=0.0418;AFR_AF=0.1324;EUR_AF=0.0239;SAS_AF=0.0787;AA=C|||;VT=SNP
6	30821361	rs9501491	C	T	100	PASS	AC=1410;AF=0.28155;AN=5008;NS=2504;DP=13739;EAS_AF=0.3661;AMR_AF=0.3631;AFR_AF=0.1188;EUR_AF=0.1839;SAS_AF=0.4571;AA=c|||;VT=SNP
6	30822413	rs3095345	C	T	100	PASS	AC=4362;AF=0.871006;AN=5008;NS=2504;DP=19633;EAS_AF=0.9226;AMR_AF=0.853;AFR_AF=0.8026;EUR_AF=0.836;SAS_AF=0.9591;AA=T|||;VT=SNP
6	30822771	rs3130653	C	A	100	PASS	AC=1851;AF=0.369609;AN=5008;NS=2504;DP=18367;EAS_AF=0.3056;AMR_AF=0.3473;AFR_AF=0.32;EUR_AF=0.5457;SAS_AF=0.3374;AA=C|||;VT=SNP
6	30823075	rs3130654	G	C	100	PASS	AC=3663;AF=0.73143;AN=5008;NS=2504;DP=20907;EAS_AF=0.7123;AMR_AF=0.7536;AFR_AF=0.5809;EUR_AF=0.7584;SAS_AF=0.911;AA=C|||;VT=SNP
6	30823122	rs17840009	C	T	100	PASS	AC=417;AF=0.0832668;AN=5008;NS=2504;DP=20911;EAS_AF=0.0496;AMR_AF=0.0605;AFR_AF=0.1498;EUR_AF=0.0815;SAS_AF=0.046;AA=C|||;VT=SNP
6	30823366	rs3916232	T	A	100	PASS	AC=1410;AF=0.28155;AN=5008;NS=2504;DP=21620;EAS_AF=0.3661;AMR_AF=0.3631;AFR_AF=0.1188;EUR_AF=0.1839;SAS_AF=0.4571;AA=T|||;VT=SNP
6	30823630	rs9295928	T	C	100	PASS	AC=1327;AF=0.264976;AN=5008;NS=2504;DP=22458;EAS_AF=0.3651;AMR_AF=0.3588;AFR_AF=0.0613;EUR_AF=0.1829;SAS_AF=0.455;AA=T|||;VT=SNP
6	30823710	rs3130655	T	A	100	PASS	AC=1850;AF=0.369409;AN=5008;NS=2504;DP=21236;EAS_AF=0.3046;AMR_AF=0.3473;AFR_AF=0.32;EUR_AF=0.5457;SAS_AF=0.3374;AA=T|||;VT=SNP
6	30823760	rs2844660	T	C	100	PASS	AC=177;AF=0.0353435;AN=5008;NS=2504;DP=22332;EAS_AF=0.004;AMR_AF=0.0331;AFR_AF=0.0068;EUR_AF=0.1133;SAS_AF=0.0276;AA=T|||;VT=SNP
6	30824532	rs2844659	C	T	100	PASS	AC=588;AF=0.117412;AN=5008;NS=2504;DP=18516;EAS_AF=0.0536;AMR_AF=0.0807;AFR_AF=0.174;EUR_AF=0.161;SAS_AF=0.0879;AA=C|||;VT=SNP
6	30824642	rs2535330	C	T	100	PASS	AC=1114;AF=0.222444;AN=5008;NS=2504;DP=18838;EAS_AF=0.249;AMR_AF=0.2104;AFR_AF=0.0983;EUR_AF=0.3559;SAS_AF=0.2342;AA=C|||;VT=SNP
6	30824649	rs3095344	C	T	100	PASS	AC=1851;AF=0.369609;AN=5008;NS=2504;DP=18887;EAS_AF=0.3056;AMR_AF=0.3473;AFR_AF=0.32;EUR_AF=0.5457;SAS_AF=0.3374;AA=C|||;VT=SNP
6	30825220	rs7772269	C	A	100	PASS	AC=416;AF=0.0830671;AN=5008;NS=2504;DP=23033;EAS_AF=0.0496;AMR_AF=0.0591;AFR_AF=0.1498;EUR_AF=0.0815;SAS_AF=0.046;AA=C|||;VT=SNP
6	30825287	rs9468841	T	C	100	PASS	AC=817;AF=0.163139;AN=5008;NS=2504;DP=23940;EAS_AF=0.2599;AMR_AF=0.3242;AFR_AF=0.034;EUR_AF=0.0875;SAS_AF=0.2014;AA=T|||;VT=SNP
6	30825741	rs9501340	G	A	100	PASS	AC=1410;AF=0.28155;AN=5008;NS=2504;DP=19148;EAS_AF=0.3661;AMR_AF=0.3631;AFR_AF=0.1188;EUR_AF=0.1839;SAS_AF=0.4571;AA=G|||;VT=SNP
6	30825812	rs2844658	G	A	100	PASS	AC=1115;AF=0.222644;AN=5008;NS=2504;DP=18369;EAS_AF=0.25;AMR_AF=0.2104;AFR_AF=0.0983;EUR_AF=0.3559;SAS_AF=0.2342;AA=G|||;VT=SNP
6	30826548	rs2394449	A	G	100	PASS	AC=1848;AF=0.36901;AN=5008;NS=2504;DP=18112;EAS_AF=0.3046;AMR_AF=0.3473;AFR_AF=0.32;EUR_AF=0.5457;SAS_AF=0.3354;AA=G|||;VT=SNP
6	30826835	rs2394447	C	T	100	PASS	AC=719;AF=0.14357;AN=5008;NS=2504;DP=19739;EAS_AF=0.1964;AMR_AF=0.1182;AFR_AF=0.208;EUR_AF=0.1123;SAS_AF=0.0521;AA=C|||;VT=SNP
6	30826904	rs2535327	T	C	100	PASS	AC=904;AF=0.180511;AN=5008;NS=2504;DP=19141;EAS_AF=0.1835;AMR_AF=0.1945;AFR_AF=0.0401;EUR_AF=0.341;SAS_AF=0.1922;AA=T|||;VT=SNP
6	30827154	rs3131029	A	G	100	PASS	AC=1849;AF=0.369209;AN=5008;NS=2504;DP=22279;EAS_AF=0.3056;AMR_AF=0.3473;AFR_AF=0.32;EUR_AF=0.5457;SAS_AF=0.3354;AA=A|||;VT=SNP
6	30828133	rs9262251	G	T	100	PASS	AC=1849;AF=0.369209;AN=5008;NS=2504;DP=17462;EAS_AF=0.3056;AMR_AF=0.3473;AFR_AF=0.32;EUR_AF=0.5457;SAS_AF=0.3354;AA=T|||;VT=SNP
6	30828606	rs3094109	G	T	100	PASS	AC=1849;AF=0.369209;AN=5008;NS=2504;DP=22846;EAS_AF=0.3056;AMR_AF=0.3473;AFR_AF=0.32;EUR_AF=0.5457;SAS_AF=0.3354;AA=G|||;VT=SNP
6	30828960	rs3095342	C	T	100	PASS	AC=1849;AF=0.369209;AN=5008;NS=2504;DP=21893;EAS_AF=0.3056;AMR_AF=0.3473;AFR_AF=0.32;EUR_AF=0.5457;SAS_AF=0.3354;AA=C|||;VT=SNP
6	30829522	rs2844657	A	G	100	PASS	AC=589;AF=0.117612;AN=5008;NS=2504;DP=20683;EAS_AF=0.0546;AMR_AF=0.0807;AFR_AF=0.174;EUR_AF=0.161;SAS_AF=0.0879;AA=A|||;VT=SNP
6	30830292	rs7761138	C	A	100	PASS	AC=417;AF=0.0832668;AN=5008;NS=2504;DP=20012;EAS_AF=0.0506;AMR_AF=0.0591;AFR_AF=0.1498;EUR_AF=0.0815;SAS_AF=0.046;AA=C|||;VT=SNP
6	30831843	rs3130791	T	C	100	PASS	AC=1848;AF=0.36901;AN=5008;NS=2504;DP=21130;EAS_AF=0.3056;AMR_AF=0.3473;AFR_AF=0.32;EUR_AF=0.5447;SAS_AF=0.3354;AA=T|||;VT=SNP
6	30832063	rs2535326	C	T	100	PASS	AC=1261;AF=0.251797;AN=5008;NS=2504;DP=22935;EAS_AF=0.251;AMR_AF=0.268;AFR_AF=0.146;EUR_AF=0.3847;SAS_AF=0.2474;AA=C|||;VT=SNP
6	30832119	rs3130792	T	C	100	PASS	AC=1862;AF=0.371805;AN=5008;NS=2504;DP=23045;EAS_AF=0.3056;AMR_AF=0.3617;AFR_AF=0.3215;EUR_AF=0.5467;SAS_AF=0.3354;AA=C|||;VT=SNP
6	30832357	rs3130793	T	C	100	PASS	AC=1863;AF=0.372005;AN=5008;NS=2504;DP=22094;EAS_AF=0.3056;AMR_AF=0.3617;AFR_AF=0.3215;EUR_AF=0.5467;SAS_AF=0.3364;AA=C|||;VT=SNP
6	30832511	rs55697712	C	T	100	PASS	AC=263;AF=0.052516;AN=5008;NS=2504;DP=21900;EAS_AF=0.0476;AMR_AF=0.036;AFR_AF=0.0976;EUR_AF=0.0249;SAS_AF=0.0368;AA=C|||;VT=SNP
6	30832810	rs3130794	T	C	100	PASS	AC=1863;AF=0.372005;AN=5008;NS=2504;DP=19249;EAS_AF=0.3056;AMR_AF=0.3617;AFR_AF=0.3215;EUR_AF=0.5467;SAS_AF=0.3364;AA=C|||;VT=SNP
6	30833081	rs2535325	C	T	100	PASS	AC=1114;AF=0.222444;AN=5008;NS=2504;DP=19470;EAS_AF=0.249;AMR_AF=0.2104;AFR_AF=0.0998;EUR_AF=0.3559;SAS_AF=0.2321;AA=C|||;VT=SNP
6	30833116	rs3132576	G	A	100	PASS	AC=1864;AF=0.372204;AN=5008;NS=2504;DP=18950;EAS_AF=0.3056;AMR_AF=0.3617;AFR_AF=0.3215;EUR_AF=0.5477;SAS_AF=0.3364;AA=G|||;VT=SNP
6	30834234	rs3132575	G	A	100	PASS	AC=1863;AF=0.372005;AN=5008;NS=2504;DP=17626;EAS_AF=0.3056;AMR_AF=0.3617;AFR_AF=0.3215;EUR_AF=0.5467;SAS_AF=0.3364;AA=G|||;VT=SNP
6	30834720	rs3132574	C	A	100	PASS	AC=1868;AF=0.373003;AN=5008;NS=2504;DP=3995;EAS_AF=0.3056;AMR_AF=0.3631;AFR_AF=0.3215;EUR_AF=0.5467;SAS_AF=0.3405;AA=C|||;VT=SNP
6	30836111	rs3095354	T	C	100	PASS	AC=1863;AF=0.372005;AN=5008;NS=2504;DP=18348;EAS_AF=0.3056;AMR_AF=0.3617;AFR_AF=0.3215;EUR_AF=0.5467;SAS_AF=0.3364;AA=T|||;VT=SNP
6	30836225	rs10947109	T	C	100	PASS	AC=263;AF=0.052516;AN=5008;NS=2504;DP=17466;EAS_AF=0.0476;AMR_AF=0.036;AFR_AF=0.0976;EUR_AF=0.0249;SAS_AF=0.0368;AA=T|||;VT=SNP
6	30836984	rs3130656	C	G	100	PASS	AC=1863;AF=0.372005;AN=5008;NS=2504;DP=20312;EAS_AF=0.3056;AMR_AF=0.3617;AFR_AF=0.3215;EUR_AF=0.5467;SAS_AF=0.3364;AA=C|||;VT=SNP
6	30837161	rs3131031	G	A	100	PASS	AC=1863;AF=0.372005;AN=5008;NS=2504;DP=18148;EAS_AF=0.3056;AMR_AF=0.3617;AFR_AF=0.3215;EUR_AF=0.5467;SAS_AF=0.3364;AA=A|||;VT=SNP
6	30837538	rs2844655	G	C	100	PASS	AC=910;AF=0.181709;AN=5008;NS=2504;DP=16069;EAS_AF=0.1835;AMR_AF=0.1945;AFR_AF=0.0446;EUR_AF=0.341;SAS_AF=0.1922;AA=G|||;VT=SNP
6	30837646	rs3130657	T	C	100	PASS	AC=1111;AF=0.221845;AN=5008;NS=2504;DP=18150;EAS_AF=0.248;AMR_AF=0.2104;AFR_AF=0.0983;EUR_AF=0.3559;SAS_AF=0.2321;AA=T|||;VT=SNP
6	30838043	rs2535341	G	C	100	PASS	AC=604;AF=0.120607;AN=5008;NS=2504;DP=10002;EAS_AF=0.0556;AMR_AF=0.0951;AFR_AF=0.1755;EUR_AF=0.162;SAS_AF=0.089;AA=g|||;VT=SNP
6	30838688	rs2844654	T	G	100	PASS	AC=1111;AF=0.221845;AN=5008;NS=2504;DP=22055;EAS_AF=0.248;AMR_AF=0.2104;AFR_AF=0.0983;EUR_AF=0.3559;SAS_AF=0.2321;AA=T|||;VT=SNP
6	30838818	rs77819465	A	C	100	PASS	AC=359;AF=0.0716853;AN=5008;NS=2504;DP=18645;EAS_AF=0.0367;AMR_AF=0.0403;AFR_AF=0.1422;EUR_AF=0.0288;SAS_AF=0.0787;AA=A|||;VT=SNP
6	30839430	rs2535339	C	T	100	PASS	AC=1111;AF=0.221845;AN=5008;NS=2504;DP=19481;EAS_AF=0.248;AMR_AF=0.2104;AFR_AF=0.0983;EUR_AF=0.3559;SAS_AF=0.2321;AA=C|||;VT=SNP
6	30839629	rs3130795	C	T	100	PASS	AC=1862;AF=0.371805;AN=5008;NS=2504;DP=18037;EAS_AF=0.3056;AMR_AF=0.3617;AFR_AF=0.3215;EUR_AF=0.5467;SAS_AF=0.3354;AA=C|||;VT=SNP
6	30839819	rs143786605	C	T	100	PASS	AC=46;AF=0.0091853;AN=5008;NS=2504;DP=19865;EAS_AF=0.0149;AMR_AF=0.0043;AFR_AF=0.0008;EUR_AF=0.0179;SAS_AF=0.0092;AA=C|||;VT=SNP
6	30840147	rs2517573	T	C	100	PASS	AC=1260;AF=0.251597;AN=5008;NS=2504;DP=18427;EAS_AF=0.251;AMR_AF=0.2666;AFR_AF=0.146;EUR_AF=0.3847;SAS_AF=0.2474;AA=T|||;VT=SNP
6	30840688	rs3132573	A	G	100	PASS	AC=2263;AF=0.451877;AN=5008;NS=2504;DP=21284;EAS_AF=0.3462;AMR_AF=0.402;AFR_AF=0.4637;EUR_AF=0.5755;SAS_AF=0.453;AA=G|||;VT=SNP
6	30840950	rs3130796	C	T	100	PASS	AC=1863;AF=0.372005;AN=5008;NS=2504;DP=19489;EAS_AF=0.3056;AMR_AF=0.3617;AFR_AF=0.3215;EUR_AF=0.5467;SAS_AF=0.3364;AA=C|||;VT=SNP
6	30841631	rs3131032	G	T	100	PASS	AC=3940;AF=0.786741;AN=5008;NS=2504;DP=18461;EAS_AF=0.9177;AMR_AF=0.7882;AFR_AF=0.5968;EUR_AF=0.7684;SAS_AF=0.9264;AA=T|||;VT=SNP
6	30842386	rs3131033	C	T	100	PASS	AC=2284;AF=0.45607;AN=5008;NS=2504;DP=10057;EAS_AF=0.3631;AMR_AF=0.402;AFR_AF=0.4637;EUR_AF=0.5755;SAS_AF=0.4571;AA=T|||;VT=SNP
6	30842397	rs11758183	C	A	100	PASS	AC=359;AF=0.0716853;AN=5008;NS=2504;DP=10438;EAS_AF=0.0367;AMR_AF=0.0403;AFR_AF=0.1422;EUR_AF=0.0288;SAS_AF=0.0787;AA=C|||;VT=SNP
6	30842674	rs2535329	C	T	100	PASS	AC=915;AF=0.182708;AN=5008;NS=2504;DP=14755;EAS_AF=0.1835;AMR_AF=0.1945;AFR_AF=0.0484;EUR_AF=0.341;SAS_AF=0.1922;AA=C|||;VT=SNP
6	30842792	rs3095343	T	C	100	PASS	AC=1886;AF=0.376597;AN=5008;NS=2504;DP=16396;EAS_AF=0.3224;AMR_AF=0.3617;AFR_AF=0.3215;EUR_AF=0.5467;SAS_AF=0.3425;AA=T|||;VT=SNP
6	30842894	rs7746003	T	A	100	PASS	AC=169;AF=0.033746;AN=5008;NS=2504;DP=16851;EAS_AF=0.0208;AMR_AF=0.0187;AFR_AF=0.0356;EUR_AF=0.0219;SAS_AF=0.0675;AA=T|||;VT=SNP
6	30843170	rs3094720	A	G	100	PASS	AC=1942;AF=0.38778;AN=5008;NS=2504;DP=16972;EAS_AF=0.3224;AMR_AF=0.3689;AFR_AF=0.3593;EUR_AF=0.5477;SAS_AF=0.3425;AA=G|||;VT=SNP
6	30843557	rs7751952	G	C	100	PASS	AC=357;AF=0.0712859;AN=5008;NS=2504;DP=17493;EAS_AF=0.0367;AMR_AF=0.0403;AFR_AF=0.1407;EUR_AF=0.0288;SAS_AF=0.0787;AA=G|||;VT=SNP
6	30844260	rs1264334	G	A	100	PASS	AC=1265;AF=0.252596;AN=5008;NS=2504;DP=21961;EAS_AF=0.251;AMR_AF=0.2666;AFR_AF=0.146;EUR_AF=0.3847;SAS_AF=0.2526;AA=G|||;VT=SNP
6	30844314	rs1264333	T	C	100	PASS	AC=1115;AF=0.222644;AN=5008;NS=2504;DP=21606;EAS_AF=0.248;AMR_AF=0.2104;AFR_AF=0.0983;EUR_AF=0.3559;SAS_AF=0.2362;AA=T|||;VT=SNP
6	30844926	rs112919142	G	A	100	PASS	AC=359;AF=0.0716853;AN=5008;NS=2504;DP=17152;EAS_AF=0.0367;AMR_AF=0.0403;AFR_AF=0.1422;EUR_AF=0.0288;SAS_AF=0.0787;AA=G|||;VT=SNP
6	30844972	rs3094719	A	G	100	PASS	AC=3997;AF=0.798123;AN=5008;NS=2504;DP=17083;EAS_AF=0.9177;AMR_AF=0.7954;AFR_AF=0.6354;EUR_AF=0.7694;SAS_AF=0.9264;AA=G|||;VT=SNP
6	30845563	rs1264332	G	C	100	PASS	AC=1115;AF=0.222644;AN=5008;NS=2504;DP=16328;EAS_AF=0.248;AMR_AF=0.2104;AFR_AF=0.0983;EUR_AF=0.3559;SAS_AF=0.2362;AA=G|||;VT=SNP
6	30846088	rs3130797	T	C	100	PASS	AC=4111;AF=0.820887;AN=5008;NS=2504;DP=17827;EAS_AF=0.9187;AMR_AF=0.8026;AFR_AF=0.708;EUR_AF=0.7783;SAS_AF=0.9294;AA=C|||;VT=SNP
6	30846096	rs9295929	C	G	100	PASS	AC=2078;AF=0.414936;AN=5008;NS=2504;DP=17587;EAS_AF=0.6121;AMR_AF=0.4265;AFR_AF=0.2761;EUR_AF=0.2217;SAS_AF=0.59;AA=C|||;VT=SNP
6	30846830	rs1264331	G	T	100	PASS	AC=1116;AF=0.222843;AN=5008;NS=2504;DP=16730;EAS_AF=0.248;AMR_AF=0.2104;AFR_AF=0.0983;EUR_AF=0.3559;SAS_AF=0.2372;AA=G|||;VT=SNP
6	30846919	rs1264330	A	C	100	PASS	AC=2676;AF=0.534345;AN=5008;NS=2504;DP=12633;EAS_AF=0.6667;AMR_AF=0.5216;AFR_AF=0.4501;EUR_AF=0.3837;SAS_AF=0.6759;AA=C|||;VT=SNP
6	30847999	rs9357102	C	T	100	PASS	AC=2078;AF=0.414936;AN=5008;NS=2504;DP=17622;EAS_AF=0.6121;AMR_AF=0.4265;AFR_AF=0.2753;EUR_AF=0.2217;SAS_AF=0.591;AA=C|||;VT=SNP
6	30848253	rs7756521	T	C	100	PASS	AC=2078;AF=0.414936;AN=5008;NS=2504;DP=19401;EAS_AF=0.6121;AMR_AF=0.4265;AFR_AF=0.2753;EUR_AF=0.2217;SAS_AF=0.591;AA=T|||;VT=SNP
6	30849124	rs885910	A	T	100	PASS	AC=2677;AF=0.534545;AN=5008;NS=2504;DP=19253;EAS_AF=0.6667;AMR_AF=0.5216;AFR_AF=0.4508;EUR_AF=0.3837;SAS_AF=0.6759;AA=T|||;VT=SNP
6	30849292	rs73727104	G	C	100	PASS	AC=256;AF=0.0511182;AN=5008;NS=2504;DP=20116;EAS_AF=0.0476;AMR_AF=0.036;AFR_AF=0.0953;EUR_AF=0.0249;SAS_AF=0.0327;AA=G|||;VT=SNP
6	30849478	rs73727106	C	T	100	PASS	AC=257;AF=0.0513179;AN=5008;NS=2504;DP=22685;EAS_AF=0.0486;AMR_AF=0.036;AFR_AF=0.0953;EUR_AF=0.0249;SAS_AF=0.0327;AA=C|||;VT=SNP
6	30849822	rs9295930	G	A	100	PASS	AC=1346;AF=0.26877;AN=5008;NS=2504;DP=18194;EAS_AF=0.3562;AMR_AF=0.3602;AFR_AF=0.0779;EUR_AF=0.1839;SAS_AF=0.4591;AA=G|||;VT=SNP
6	30850113	rs1264329	G	A	100	PASS	AC=179;AF=0.0357428;AN=5008;NS=2504;DP=16835;EAS_AF=0.004;AMR_AF=0.0346;AFR_AF=0.0068;EUR_AF=0.1143;SAS_AF=0.0276;AA=G|||;VT=SNP
6	30850142	rs1264328	A	G	100	PASS	AC=2679;AF=0.534944;AN=5008;NS=2504;DP=16371;EAS_AF=0.6667;AMR_AF=0.5216;AFR_AF=0.4523;EUR_AF=0.3837;SAS_AF=0.6759;AA=G|||;VT=SNP
6	30850191	rs9501032	T	C	100	PASS	AC=2080;AF=0.415335;AN=5008;NS=2504;DP=16948;EAS_AF=0.6121;AMR_AF=0.4265;AFR_AF=0.2769;EUR_AF=0.2217;SAS_AF=0.591;AA=T|||;VT=SNP
6	30850395	rs3094108	A	G	100	PASS	AC=4056;AF=0.809904;AN=5008;NS=2504;DP=15577;EAS_AF=0.9187;AMR_AF=0.7954;AFR_AF=0.6702;EUR_AF=0.7773;SAS_AF=0.9305;AA=G|||;VT=SNP
6	30850582	rs1264327	G	A	100	PASS	AC=909;AF=0.18151;AN=5008;NS=2504;DP=13995;EAS_AF=0.1835;AMR_AF=0.1945;AFR_AF=0.0408;EUR_AF=0.341;SAS_AF=0.1963;AA=g|||;VT=SNP
6	30851194	rs9380200	C	G	100	PASS	AC=2081;AF=0.415535;AN=5008;NS=2504;DP=19523;EAS_AF=0.6131;AMR_AF=0.4265;AFR_AF=0.2769;EUR_AF=0.2217;SAS_AF=0.591;AA=C|||;VT=SNP
6	30851305	rs9461638	G	C	100	PASS	AC=2085;AF=0.416334;AN=5008;NS=2504;DP=21346;EAS_AF=0.6121;AMR_AF=0.4308;AFR_AF=0.2784;EUR_AF=0.2217;SAS_AF=0.591;AA=C|||;VT=SNP
6	30851632	rs73727107	C	T	100	PASS	AC=429;AF=0.0856629;AN=5008;NS=2504;DP=16474;EAS_AF=0.0506;AMR_AF=0.0735;AFR_AF=0.1528;EUR_AF=0.0825;SAS_AF=0.0429;AA=C|||;VT=SNP
6	30851763	rs41266872	C	G	100	PASS	AC=180;AF=0.0359425;AN=5008;NS=2504;DP=12371;EAS_AF=0.0615;AMR_AF=0.0144;AFR_AF=0.0076;EUR_AF=0.0696;SAS_AF=0.0286;AA=C|||;VT=SNP
6	30852747	rs9468842	C	T	100	PASS	AC=2076;AF=0.414537;AN=5008;NS=2504;DP=14753;EAS_AF=0.6121;AMR_AF=0.4265;AFR_AF=0.2738;EUR_AF=0.2217;SAS_AF=0.591;AA=C|||;VT=SNP
6	30853796	rs3131034	G	A	100	PASS	AC=3937;AF=0.786142;AN=5008;NS=2504;DP=17692;EAS_AF=0.9177;AMR_AF=0.7882;AFR_AF=0.5938;EUR_AF=0.7684;SAS_AF=0.9274;AA=A|||;VT=SNP
6	30854090	rs6901464	G	T	100	PASS	AC=2079;AF=0.415136;AN=5008;NS=2504;DP=15227;EAS_AF=0.6121;AMR_AF=0.4265;AFR_AF=0.2761;EUR_AF=0.2217;SAS_AF=0.591;AA=G|||;VT=SNP
6	30855251	rs4618569	G	A	100	PASS	AC=2081;AF=0.415535;AN=5008;NS=2504;DP=13929;EAS_AF=0.6121;AMR_AF=0.4265;AFR_AF=0.2776;EUR_AF=0.2217;SAS_AF=0.591;AA=A|||;VT=SNP
6	30855907	rs1264323	G	A	100	PASS	AC=2676;AF=0.534345;AN=5008;NS=2504;DP=19287;EAS_AF=0.6667;AMR_AF=0.5216;AFR_AF=0.4501;EUR_AF=0.3837;SAS_AF=0.6759;AA=A|||;VT=SNP
6	30857072	rs2229933	G	C	100	PASS	AC=2080;AF=0.415335;AN=5008;NS=2504;DP=16904;EAS_AF=0.6121;AMR_AF=0.4294;AFR_AF=0.2746;EUR_AF=0.2227;SAS_AF=0.591;AA=G|||;VT=SNP;EX_TARGET
6	30857542	rs6924600	G	A	100	PASS	AC=2079;AF=0.415136;AN=5008;NS=2504;DP=18636;EAS_AF=0.6111;AMR_AF=0.428;AFR_AF=0.2761;EUR_AF=0.2227;SAS_AF=0.59;AA=G|||;VT=SNP
6	30857795	rs6457281	G	T	100	PASS	AC=254;AF=0.0507188;AN=5008;NS=2504;DP=18743;EAS_AF=0.0208;AMR_AF=0.0259;AFR_AF=0.0953;EUR_AF=0.0229;SAS_AF=0.0675;AA=G|||;VT=SNP
6	30857988	rs6457282	T	C	100	PASS	AC=2060;AF=0.411342;AN=5008;NS=2504;DP=19977;EAS_AF=0.6121;AMR_AF=0.428;AFR_AF=0.2663;EUR_AF=0.2167;SAS_AF=0.589;AA=C|||;VT=SNP
6	30858247	rs7761589	C	G	100	PASS	AC=2081;AF=0.415535;AN=5008;NS=2504;DP=20043;EAS_AF=0.6121;AMR_AF=0.4294;AFR_AF=0.2761;EUR_AF=0.2217;SAS_AF=0.591;AA=C|||;VT=SNP
6	30858254	rs7743661	T	C	100	PASS	AC=2080;AF=0.415335;AN=5008;NS=2504;DP=20469;EAS_AF=0.6111;AMR_AF=0.4294;AFR_AF=0.2761;EUR_AF=0.2217;SAS_AF=0.591;AA=C|||;VT=SNP
6	30858857	rs1049622	C	T	100	PASS	AC=2081;AF=0.415535;AN=5008;NS=2504;DP=18043;EAS_AF=0.6121;AMR_AF=0.4294;AFR_AF=0.2761;EUR_AF=0.2217;SAS_AF=0.591;AA=C|||;VT=SNP;EX_TARGET
6	30859355	rs9461639	G	A	100	PASS	AC=1324;AF=0.264377;AN=5008;NS=2504;DP=13872;EAS_AF=0.3562;AMR_AF=0.3617;AFR_AF=0.0613;EUR_AF=0.1829;SAS_AF=0.4591;AA=G|||;VT=SNP
6	30859520	rs9366761	C	T	100	PASS	AC=1679;AF=0.335264;AN=5008;NS=2504;DP=21008;EAS_AF=0.5714;AMR_AF=0.389;AFR_AF=0.1331;EUR_AF=0.1918;SAS_AF=0.4744;AA=C|||;VT=SNP
6	30861000	rs1264320	C	T	100	PASS	AC=1116;AF=0.222843;AN=5008;NS=2504;DP=16551;EAS_AF=0.248;AMR_AF=0.2075;AFR_AF=0.0983;EUR_AF=0.3559;SAS_AF=0.2393;AA=C|||;VT=SNP;EX_TARGET
6	30861225	rs3213644	G	A	100	PASS	AC=1676;AF=0.334665;AN=5008;NS=2504;DP=15683;EAS_AF=0.5704;AMR_AF=0.389;AFR_AF=0.1331;EUR_AF=0.1928;SAS_AF=0.4714;AA=G|||;VT=SNP;EX_TARGET
6	30861398	rs59846247	G	C	100	PASS	AC=248;AF=0.0495208;AN=5008;NS=2504;DP=18926;EAS_AF=0.0873;AMR_AF=0.0058;AFR_AF=0.003;EUR_AF=0.0249;SAS_AF=0.1299;AA=G|||;VT=SNP
6	30861610	rs13195417	G	A	100	PASS	AC=250;AF=0.0499201;AN=5008;NS=2504;DP=19608;EAS_AF=0.0169;AMR_AF=0.0274;AFR_AF=0.0166;EUR_AF=0.0706;SAS_AF=0.1237;AA=G|||;VT=SNP
6	30862423	rs1264319	C	T	100	PASS	AC=642;AF=0.128195;AN=5008;NS=2504;DP=19738;EAS_AF=0.0585;AMR_AF=0.0951;AFR_AF=0.177;EUR_AF=0.162;SAS_AF=0.1227;AA=C|||;VT=SNP;EX_TARGET
6	30862992	rs78791827	C	T	100	PASS	AC=249;AF=0.0497204;AN=5008;NS=2504;DP=23662;EAS_AF=0.0208;AMR_AF=0.0259;AFR_AF=0.0923;EUR_AF=0.0219;SAS_AF=0.0675;AA=C|||;VT=SNP
6	30863530	rs1264318	C	G	100	PASS	AC=642;AF=0.128195;AN=5008;NS=2504;DP=17902;EAS_AF=0.0585;AMR_AF=0.0951;AFR_AF=0.177;EUR_AF=0.162;SAS_AF=0.1227;AA=C|||;VT=SNP
6	30864700	rs1264317	C	T	100	PASS	AC=1116;AF=0.222843;AN=5008;NS=2504;DP=15119;EAS_AF=0.251;AMR_AF=0.2075;AFR_AF=0.0983;EUR_AF=0.3559;SAS_AF=0.2362;AA=C|||;VT=SNP
6	30864829	rs1049623	T	C	100	PASS	AC=2683;AF=0.535743;AN=5008;NS=2504;DP=14894;EAS_AF=0.6667;AMR_AF=0.5245;AFR_AF=0.4531;EUR_AF=0.3847;SAS_AF=0.6759;AA=C|||;VT=SNP;EX_TARGET
6	30864927	rs34331231	C	T	100	PASS	AC=240;AF=0.0479233;AN=5008;NS=2504;DP=12435;EAS_AF=0.0169;AMR_AF=0.0274;AFR_AF=0.0091;EUR_AF=0.0706;SAS_AF=0.1237;AA=C|||;VT=SNP;EX_TARGET
6	30865115	rs2239517	G	A	100	PASS	AC=2040;AF=0.407348;AN=5008;NS=2504;DP=6828;EAS_AF=0.6081;AMR_AF=0.4294;AFR_AF=0.2761;EUR_AF=0.2217;SAS_AF=0.5532;AA=G|||;VT=SNP
6	30865204	rs2267641	A	C	100	PASS	AC=1414;AF=0.282348;AN=5008;NS=2504;DP=13012;EAS_AF=0.3641;AMR_AF=0.366;AFR_AF=0.1203;EUR_AF=0.1839;SAS_AF=0.4591;AA=A|||;VT=SNP;EX_TARGET
6	30865279	rs116772905	C	T	100	PASS	AC=124;AF=0.0247604;AN=5008;NS=2504;DP=12439;EAS_AF=0.0476;AMR_AF=0.0259;AFR_AF=0.0015;EUR_AF=0.0239;SAS_AF=0.0327;AA=C|||;VT=SNP;EX_TARGET
6	30865433	rs117271606	C	T	100	PASS	AC=140;AF=0.0279553;AN=5008;NS=2504;DP=13735;EAS_AF=0.0228;AMR_AF=0.1369;AFR_AF=0.0023;EUR_AF=0.0119;SAS_AF=0.0072;AA=C|||;VT=SNP
6	30865565	rs73727119	T	C	100	PASS	AC=362;AF=0.0722843;AN=5008;NS=2504;DP=19402;EAS_AF=0.0367;AMR_AF=0.0418;AFR_AF=0.1437;EUR_AF=0.0288;SAS_AF=0.0787;AA=C|||;VT=SNP
6	30865725	rs2239518	C	T	100	PASS	AC=1680;AF=0.335463;AN=5008;NS=2504;DP=16862;EAS_AF=0.5714;AMR_AF=0.389;AFR_AF=0.1331;EUR_AF=0.1928;SAS_AF=0.4744;AA=C|||;VT=SNP
6	30865820	rs73727120	C	A	100	PASS	AC=341;AF=0.0680911;AN=5008;NS=2504;DP=17637;EAS_AF=0.0367;AMR_AF=0.0389;AFR_AF=0.1331;EUR_AF=0.0239;SAS_AF=0.0787;AA=C|||;VT=SNP
6	30866342	rs2524236	C	G	100	PASS	AC=1991;AF=0.397564;AN=5008;NS=2504;DP=19361;EAS_AF=0.5933;AMR_AF=0.4251;AFR_AF=0.2723;EUR_AF=0.2048;SAS_AF=0.544;AA=G|||;VT=SNP
6	30867106	rs1049628	C	T	100	PASS	AC=2040;AF=0.407348;AN=5008;NS=2504;DP=18714;EAS_AF=0.6081;AMR_AF=0.4294;AFR_AF=0.2761;EUR_AF=0.2217;SAS_AF=0.5532;AA=C|||;VT=SNP;EX_TARGET
6	30867666	rs8408	T	C	100	PASS	AC=2040;AF=0.407348;AN=5008;NS=2504;DP=17809;EAS_AF=0.6081;AMR_AF=0.4294;AFR_AF=0.2761;EUR_AF=0.2217;SAS_AF=0.5532;AA=C|||;VT=SNP
6	30867958	rs9468843	T	C	100	PASS	AC=1354;AF=0.270367;AN=5008;NS=2504;DP=19689;EAS_AF=0.3641;AMR_AF=0.3617;AFR_AF=0.0779;EUR_AF=0.1829;SAS_AF=0.4591;AA=T|||;VT=SNP
6	30868233	rs9468844	G	C	100	PASS	AC=2040;AF=0.407348;AN=5008;NS=2504;DP=20394;EAS_AF=0.6081;AMR_AF=0.4294;AFR_AF=0.2761;EUR_AF=0.2217;SAS_AF=0.5532;AA=C|||;VT=SNP
6	30868628	rs2894055	T	C	100	PASS	AC=2040;AF=0.407348;AN=5008;NS=2504;DP=20228;EAS_AF=0.6081;AMR_AF=0.4294;AFR_AF=0.2761;EUR_AF=0.2217;SAS_AF=0.5532;AA=T|||;VT=SNP
6	30869400	rs4713400	T	C	100	PASS	AC=2041;AF=0.407548;AN=5008;NS=2504;DP=17428;EAS_AF=0.6091;AMR_AF=0.4294;AFR_AF=0.2761;EUR_AF=0.2217;SAS_AF=0.5532;AA=T|||;VT=SNP
6	30869593	rs9468845	G	A	100	PASS	AC=2040;AF=0.407348;AN=5008;NS=2504;DP=17994;EAS_AF=0.6081;AMR_AF=0.4294;AFR_AF=0.2761;EUR_AF=0.2217;SAS_AF=0.5532;AA=A|||;VT=SNP
6	30869714	rs9295931	C	T	100	PASS	AC=2039;AF=0.407149;AN=5008;NS=2504;DP=16240;EAS_AF=0.6081;AMR_AF=0.4294;AFR_AF=0.2769;EUR_AF=0.2217;SAS_AF=0.5511;AA=c|||;VT=SNP
6	30870113	rs3869085	G	A	100	PASS	AC=2041;AF=0.407548;AN=5008;NS=2504;DP=16893;EAS_AF=0.6081;AMR_AF=0.4294;AFR_AF=0.2769;EUR_AF=0.2217;SAS_AF=0.5532;AA=G|||;VT=SNP
6	30870168	rs3869086	G	T	100	PASS	AC=2041;AF=0.407548;AN=5008;NS=2504;DP=17195;EAS_AF=0.6081;AMR_AF=0.4294;AFR_AF=0.2769;EUR_AF=0.2217;SAS_AF=0.5532;AA=G|||;VT=SNP
6	30870463	rs9295932	A	G	100	PASS	AC=2041;AF=0.407548;AN=5008;NS=2504;DP=20260;EAS_AF=0.6081;AMR_AF=0.4294;AFR_AF=0.2769;EUR_AF=0.2217;SAS_AF=0.5532;AA=G|||;VT=SNP
6	30870579	rs59124304	G	A	100	PASS	AC=257;AF=0.0513179;AN=5008;NS=2504;DP=20249;EAS_AF=0.0476;AMR_AF=0.036;AFR_AF=0.0961;EUR_AF=0.0249;SAS_AF=0.0327;AA=G|||;VT=SNP
6	30870763	rs9468846	T	C	100	PASS	AC=2041;AF=0.407548;AN=5008;NS=2504;DP=20098;EAS_AF=0.6081;AMR_AF=0.4294;AFR_AF=0.2769;EUR_AF=0.2217;SAS_AF=0.5532;AA=C|||;VT=SNP
6	30870828	rs73727123	A	G	100	PASS	AC=360;AF=0.071885;AN=5008;NS=2504;DP=19917;EAS_AF=0.0367;AMR_AF=0.0403;AFR_AF=0.143;EUR_AF=0.0288;SAS_AF=0.0787;AA=A|||;VT=SNP
6	30871000	rs12206075	T	C	100	PASS	AC=2041;AF=0.407548;AN=5008;NS=2504;DP=18612;EAS_AF=0.6081;AMR_AF=0.4294;AFR_AF=0.2769;EUR_AF=0.2217;SAS_AF=0.5532;AA=C|||;VT=SNP
6	30871185	rs10947111	G	A	100	PASS	AC=2041;AF=0.407548;AN=5008;NS=2504;DP=16652;EAS_AF=0.6081;AMR_AF=0.4294;AFR_AF=0.2769;EUR_AF=0.2217;SAS_AF=0.5532;AA=A|||;VT=SNP
6	30871449	rs41288539	G	C	100	PASS	AC=2041;AF=0.407548;AN=5008;NS=2504;DP=15237;EAS_AF=0.6081;AMR_AF=0.4294;AFR_AF=0.2769;EUR_AF=0.2217;SAS_AF=0.5532;AA=G|||;VT=SNP
6	30871509	rs13215246	C	T	100	PASS	AC=2041;AF=0.407548;AN=5008;NS=2504;DP=16496;EAS_AF=0.6081;AMR_AF=0.4294;AFR_AF=0.2769;EUR_AF=0.2217;SAS_AF=0.5532;AA=C|||;VT=SNP
6	30871619	rs13215409	C	A	100	PASS	AC=2042;AF=0.407748;AN=5008;NS=2504;DP=15165;EAS_AF=0.6091;AMR_AF=0.4294;AFR_AF=0.2769;EUR_AF=0.2217;SAS_AF=0.5532;AA=C|||;VT=SNP
6	30871870	rs9295933	C	T	100	PASS	AC=1672;AF=0.333866;AN=5008;NS=2504;DP=13554;EAS_AF=0.5645;AMR_AF=0.389;AFR_AF=0.1339;EUR_AF=0.1928;SAS_AF=0.4724;AA=C|||;VT=SNP
6	30872203	rs3130779	A	G	100	PASS	AC=3938;AF=0.786342;AN=5008;NS=2504;DP=12983;EAS_AF=0.9167;AMR_AF=0.7882;AFR_AF=0.5953;EUR_AF=0.7684;SAS_AF=0.9274;AA=G|||;VT=SNP
6	30872274	rs2894054	G	A	100	PASS	AC=428;AF=0.0854633;AN=5008;NS=2504;DP=15601;EAS_AF=0.0506;AMR_AF=0.0735;AFR_AF=0.152;EUR_AF=0.0825;SAS_AF=0.0429;AA=G|||;VT=SNP
6	30872699	rs9380201	T	C	100	PASS	AC=2040;AF=0.407348;AN=5008;NS=2504;DP=15484;EAS_AF=0.6071;AMR_AF=0.4294;AFR_AF=0.2769;EUR_AF=0.2217;SAS_AF=0.5532;AA=C|||;VT=SNP
6	30872732	rs9501342	G	A	100	PASS	AC=2037;AF=0.406749;AN=5008;NS=2504;DP=14957;EAS_AF=0.6071;AMR_AF=0.428;AFR_AF=0.2776;EUR_AF=0.2187;SAS_AF=0.5532;AA=G|||;VT=SNP
6	30873041	rs1264311	G	A	100	PASS	AC=1112;AF=0.222045;AN=5008;NS=2504;DP=17048;EAS_AF=0.247;AMR_AF=0.2075;AFR_AF=0.0983;EUR_AF=0.3559;SAS_AF=0.2362;AA=G|||;VT=SNP
6	30873508	rs111782145	T	C	100	PASS	AC=341;AF=0.0680911;AN=5008;NS=2504;DP=13890;EAS_AF=0.0367;AMR_AF=0.0389;AFR_AF=0.1331;EUR_AF=0.0239;SAS_AF=0.0787;AA=T|||;VT=SNP
6	30873558	rs9378191	C	T	100	PASS	AC=2042;AF=0.407748;AN=5008;NS=2504;DP=15267;EAS_AF=0.6091;AMR_AF=0.4294;AFR_AF=0.2769;EUR_AF=0.2217;SAS_AF=0.5532;AA=C|||;VT=SNP
6	30873886	rs3757339	T	C	100	PASS	AC=2044;AF=0.408147;AN=5008;NS=2504;DP=16969;EAS_AF=0.6091;AMR_AF=0.4294;AFR_AF=0.2784;EUR_AF=0.2217;SAS_AF=0.5532;AA=t|||;VT=SNP
6	30874165	rs3909130	T	C	100	PASS	AC=2043;AF=0.407947;AN=5008;NS=2504;DP=16295;EAS_AF=0.6091;AMR_AF=0.4294;AFR_AF=0.2776;EUR_AF=0.2217;SAS_AF=0.5532;AA=T|||;VT=SNP
6	30874308	rs3130780	T	G	100	PASS	AC=4055;AF=0.809704;AN=5008;NS=2504;DP=16122;EAS_AF=0.9187;AMR_AF=0.7954;AFR_AF=0.6694;EUR_AF=0.7773;SAS_AF=0.9305;AA=G|||;VT=SNP
6	30874317	rs11757361	A	C	100	PASS	AC=361;AF=0.0720847;AN=5008;NS=2504;DP=15839;EAS_AF=0.0367;AMR_AF=0.0403;AFR_AF=0.143;EUR_AF=0.0288;SAS_AF=0.0798;AA=A|||;VT=SNP
6	30874513	rs9295934	A	G	100	PASS	AC=2042;AF=0.407748;AN=5008;NS=2504;DP=12768;EAS_AF=0.6091;AMR_AF=0.4294;AFR_AF=0.2769;EUR_AF=0.2217;SAS_AF=0.5532;AA=G|||;VT=SNP
6	30874866	rs79244724	C	G	100	PASS	AC=69;AF=0.013778;AN=5008;NS=2504;DP=13789;EAS_AF=0.0149;AMR_AF=0.0072;AFR_AF=0.0166;EUR_AF=0.0179;SAS_AF=0.0092;AA=C|||;VT=SNP
6	30875145	rs2284175	T	C	100	PASS	AC=2042;AF=0.407748;AN=5008;NS=2504;DP=17104;EAS_AF=0.6091;AMR_AF=0.4294;AFR_AF=0.2769;EUR_AF=0.2217;SAS_AF=0.5532;AA=T|||;VT=SNP
6	30875270	rs3218802	A	G	100	PASS	AC=2042;AF=0.407748;AN=5008;NS=2504;DP=17334;EAS_AF=0.6091;AMR_AF=0.4294;AFR_AF=0.2769;EUR_AF=0.2217;SAS_AF=0.5532;AA=G|||;VT=SNP
6	30875280	rs3218803	C	T	100	PASS	AC=2042;AF=0.407748;AN=5008;NS=2504;DP=17107;EAS_AF=0.6091;AMR_AF=0.4294;AFR_AF=0.2769;EUR_AF=0.2217;SAS_AF=0.5532;AA=C|||;VT=SNP
6	30875603	rs3218804	G	A	100	PASS	AC=326;AF=0.0650958;AN=5008;NS=2504;DP=17297;EAS_AF=0.0476;AMR_AF=0.0706;AFR_AF=0.121;EUR_AF=0.0358;SAS_AF=0.0337;AA=G|||;VT=SNP
6	30875622	rs2284176	T	C	100	PASS	AC=2042;AF=0.407748;AN=5008;NS=2504;DP=17453;EAS_AF=0.6091;AMR_AF=0.4294;AFR_AF=0.2769;EUR_AF=0.2217;SAS_AF=0.5532;AA=C|||;VT=SNP
6	30875664	rs3218806	G	T	100	PASS	AC=2042;AF=0.407748;AN=5008;NS=2504;DP=16670;EAS_AF=0.6091;AMR_AF=0.4294;AFR_AF=0.2769;EUR_AF=0.2217;SAS_AF=0.5532;AA=T|||;VT=SNP
6	30875899	rs1264309	A	G	100	PASS	AC=1113;AF=0.222244;AN=5008;NS=2504;DP=17391;EAS_AF=0.247;AMR_AF=0.2075;AFR_AF=0.0991;EUR_AF=0.3559;SAS_AF=0.2362;AA=A|||;VT=SNP
6	30876034	rs2074510	G	T	100	PASS	AC=2042;AF=0.407748;AN=5008;NS=2504;DP=19949;EAS_AF=0.6091;AMR_AF=0.4294;AFR_AF=0.2769;EUR_AF=0.2217;SAS_AF=0.5532;AA=G|||;VT=SNP
6	30876152	rs1052693	C	T	100	PASS	AC=2042;AF=0.407748;AN=5008;NS=2504;DP=18238;EAS_AF=0.6091;AMR_AF=0.4294;AFR_AF=0.2769;EUR_AF=0.2217;SAS_AF=0.5532;AA=C|||;VT=SNP
6	30876238	rs2074509	G	A	100	PASS	AC=2042;AF=0.407748;AN=5008;NS=2504;DP=16950;EAS_AF=0.6091;AMR_AF=0.4294;AFR_AF=0.2769;EUR_AF=0.2217;SAS_AF=0.5532;AA=A|||;VT=SNP
6	30876438	rs2074508	G	A	100	PASS	AC=2040;AF=0.407348;AN=5008;NS=2504;DP=20374;EAS_AF=0.6091;AMR_AF=0.4294;AFR_AF=0.2769;EUR_AF=0.2217;SAS_AF=0.5511;AA=A|||;VT=SNP
6	30876996	rs1362123	G	C	100	PASS	AC=2040;AF=0.407348;AN=5008;NS=2504;DP=20228;EAS_AF=0.6091;AMR_AF=0.4294;AFR_AF=0.2753;EUR_AF=0.2217;SAS_AF=0.5532;AA=C|||;VT=SNP;EX_TARGET
6	30877054	rs1362122	G	A	100	PASS	AC=1682;AF=0.335863;AN=5008;NS=2504;DP=20611;EAS_AF=0.5724;AMR_AF=0.389;AFR_AF=0.1339;EUR_AF=0.1928;SAS_AF=0.4744;AA=G|||;VT=SNP
6	30877202	rs916920	T	C	100	PASS	AC=2042;AF=0.407748;AN=5008;NS=2504;DP=19718;EAS_AF=0.6091;AMR_AF=0.4294;AFR_AF=0.2769;EUR_AF=0.2217;SAS_AF=0.5532;AA=C|||;VT=SNP
6	30877760	rs1419693	A	C	100	PASS	AC=2042;AF=0.407748;AN=5008;NS=2504;DP=16351;EAS_AF=0.6091;AMR_AF=0.4294;AFR_AF=0.2769;EUR_AF=0.2217;SAS_AF=0.5532;AA=C|||;VT=SNP;EX_TARGET
6	30878579	rs3218814	A	T	100	PASS	AC=2042;AF=0.407748;AN=5008;NS=2504;DP=22408;EAS_AF=0.6091;AMR_AF=0.4294;AFR_AF=0.2769;EUR_AF=0.2217;SAS_AF=0.5532;AA=A|||;VT=SNP
6	30878769	rs3218815	C	T	100	PASS	AC=2040;AF=0.407348;AN=5008;NS=2504;DP=21441;EAS_AF=0.6091;AMR_AF=0.4294;AFR_AF=0.2769;EUR_AF=0.2217;SAS_AF=0.5511;AA=C|||;VT=SNP
6	30878919	rs2074512	T	C	100	PASS	AC=2040;AF=0.407348;AN=5008;NS=2504;DP=22042;EAS_AF=0.6091;AMR_AF=0.4294;AFR_AF=0.2769;EUR_AF=0.2217;SAS_AF=0.5511;AA=C|||;VT=SNP
6	30880336	rs3218822	T	C	100	PASS	AC=69;AF=0.013778;AN=5008;NS=2504;DP=18566;EAS_AF=0.0149;AMR_AF=0.0072;AFR_AF=0.0166;EUR_AF=0.0179;SAS_AF=0.0092;AA=T|||;VT=SNP
6	30880757	rs1264307	G	A	100	PASS	AC=1112;AF=0.222045;AN=5008;NS=2504;DP=17710;EAS_AF=0.247;AMR_AF=0.2075;AFR_AF=0.0983;EUR_AF=0.3559;SAS_AF=0.2362;AA=G|||;VT=SNP
6	30881031	rs3218825	C	T	100	PASS	AC=256;AF=0.0511182;AN=5008;NS=2504;DP=17847;EAS_AF=0.0476;AMR_AF=0.036;AFR_AF=0.0953;EUR_AF=0.0249;SAS_AF=0.0327;AA=C|||;VT=SNP
6	30881103	rs1132408	C	A	100	PASS	AC=69;AF=0.013778;AN=5008;NS=2504;DP=16179;EAS_AF=0.0149;AMR_AF=0.0072;AFR_AF=0.0166;EUR_AF=0.0179;SAS_AF=0.0092;AA=C|||;VT=SNP;EX_TARGET
6	30882203	rs1264306	T	C	100	PASS	AC=3154;AF=0.629792;AN=5008;NS=2504;DP=11694;EAS_AF=0.8562;AMR_AF=0.6369;AFR_AF=0.3752;EUR_AF=0.5775;SAS_AF=0.7894;AA=C|||;VT=SNP
6	30882277	rs1264305	C	T	100	PASS	AC=1112;AF=0.222045;AN=5008;NS=2504;DP=14548;EAS_AF=0.247;AMR_AF=0.2075;AFR_AF=0.0983;EUR_AF=0.3559;SAS_AF=0.2362;AA=C|||;VT=SNP
6	30882513	rs1264303	A	G	100	PASS	AC=1112;AF=0.222045;AN=5008;NS=2504;DP=19025;EAS_AF=0.247;AMR_AF=0.2075;AFR_AF=0.0983;EUR_AF=0.3559;SAS_AF=0.2362;AA=G|||;VT=SNP
6	30882634	rs1264302	C	T	100	PASS	AC=1112;AF=0.222045;AN=5008;NS=2504;DP=19658;EAS_AF=0.247;AMR_AF=0.2075;AFR_AF=0.0983;EUR_AF=0.3559;SAS_AF=0.2362;AA=C|||;VT=SNP;EX_TARGET
6	30882689	rs6926224	C	T	100	PASS	AC=325;AF=0.0648962;AN=5008;NS=2504;DP=18573;EAS_AF=0.0476;AMR_AF=0.0706;AFR_AF=0.121;EUR_AF=0.0358;SAS_AF=0.0327;AA=C|||;VT=SNP;EX_TARGET
6	30882781	rs1264301	G	T	100	PASS	AC=1112;AF=0.222045;AN=5008;NS=2504;DP=17920;EAS_AF=0.247;AMR_AF=0.2075;AFR_AF=0.0983;EUR_AF=0.3559;SAS_AF=0.2362;AA=G|||;VT=SNP;EX_TARGET
6	30882803	rs6926723	G	A	100	PASS	AC=325;AF=0.0648962;AN=5008;NS=2504;DP=18510;EAS_AF=0.0476;AMR_AF=0.0706;AFR_AF=0.121;EUR_AF=0.0358;SAS_AF=0.0327;AA=G|||;VT=SNP;EX_TARGET
6	30882856	rs1264300	A	G	100	PASS	AC=1112;AF=0.222045;AN=5008;NS=2504;DP=18367;EAS_AF=0.247;AMR_AF=0.2075;AFR_AF=0.0983;EUR_AF=0.3559;SAS_AF=0.2362;AA=G|||;VT=SNP
6	30883920	rs1264299	C	T	100	PASS	AC=1112;AF=0.222045;AN=5008;NS=2504;DP=12607;EAS_AF=0.247;AMR_AF=0.2075;AFR_AF=0.0983;EUR_AF=0.3559;SAS_AF=0.2362;AA=C|||;VT=SNP;EX_TARGET
6	30884436	rs1264298	A	G	100	PASS	AC=1113;AF=0.222244;AN=5008;NS=2504;DP=13138;EAS_AF=0.247;AMR_AF=0.2075;AFR_AF=0.0991;EUR_AF=0.3559;SAS_AF=0.2362;AA=A|||;VT=SNP
6	30884806	rs1264297	A	C	100	PASS	AC=1112;AF=0.222045;AN=5008;NS=2504;DP=20363;EAS_AF=0.247;AMR_AF=0.2075;AFR_AF=0.0983;EUR_AF=0.3559;SAS_AF=0.2362;AA=C|||;VT=SNP
6	30885639	rs9262288	A	G	100	PASS	AC=1114;AF=0.222444;AN=5008;NS=2504;DP=20218;EAS_AF=0.247;AMR_AF=0.2089;AFR_AF=0.0991;EUR_AF=0.3559;SAS_AF=0.2362;AA=G|||;VT=SNP
6	30885686	rs9262289	T	A	100	PASS	AC=1112;AF=0.222045;AN=5008;NS=2504;DP=19993;EAS_AF=0.247;AMR_AF=0.2075;AFR_AF=0.0983;EUR_AF=0.3559;SAS_AF=0.2362;AA=A|||;VT=SNP
6	30885821	rs9262290	G	A	100	PASS	AC=1112;AF=0.222045;AN=5008;NS=2504;DP=20709;EAS_AF=0.247;AMR_AF=0.2075;AFR_AF=0.0983;EUR_AF=0.3559;SAS_AF=0.2362;AA=G|||;VT=SNP
6	30886015	rs9262291	T	G	100	PASS	AC=1112;AF=0.222045;AN=5008;NS=2504;DP=18434;EAS_AF=0.247;AMR_AF=0.2075;AFR_AF=0.0983;EUR_AF=0.3559;SAS_AF=0.2362;AA=T|||;VT=SNP
6	30886079	rs9262292	G	A	100	PASS	AC=1112;AF=0.222045;AN=5008;NS=2504;DP=18592;EAS_AF=0.247;AMR_AF=0.2075;AFR_AF=0.0983;EUR_AF=0.3559;SAS_AF=0.2362;AA=G|||;VT=SNP
6	30886097	rs142282930	C	A	100	PASS	AC=71;AF=0.0141773;AN=5008;NS=2504;DP=18987;EAS_AF=0.0149;AMR_AF=0.0072;AFR_AF=0.0182;EUR_AF=0.0179;SAS_AF=0.0092;AA=C|||;VT=SNP
6	30886118	rs9468847	C	T	100	PASS	AC=1683;AF=0.336062;AN=5008;NS=2504;DP=19307;EAS_AF=0.5734;AMR_AF=0.389;AFR_AF=0.1339;EUR_AF=0.1928;SAS_AF=0.4744;AA=c|||;VT=SNP
6	30886350	rs9262293	C	G	100	PASS	AC=1112;AF=0.222045;AN=5008;NS=2504;DP=18435;EAS_AF=0.247;AMR_AF=0.2075;AFR_AF=0.0983;EUR_AF=0.3559;SAS_AF=0.2362;AA=C|||;VT=SNP
6	30886729	rs41273021	C	T	100	PASS	AC=179;AF=0.0357428;AN=5008;NS=2504;DP=16762;EAS_AF=0.004;AMR_AF=0.0346;AFR_AF=0.0068;EUR_AF=0.1143;SAS_AF=0.0276;AA=C|||;VT=SNP
6	30887207	rs9262294	C	T	100	PASS	AC=1112;AF=0.222045;AN=5008;NS=2504;DP=15103;EAS_AF=0.247;AMR_AF=0.2075;AFR_AF=0.0983;EUR_AF=0.3559;SAS_AF=0.2362;AA=C|||;VT=SNP
6	30887242	rs111371873	G	A	100	PASS	AC=256;AF=0.0511182;AN=5008;NS=2504;DP=13023;EAS_AF=0.0476;AMR_AF=0.036;AFR_AF=0.0953;EUR_AF=0.0249;SAS_AF=0.0327;AA=G|||;VT=SNP
6	30887311	rs7756286	C	T	100	PASS	AC=1112;AF=0.222045;AN=5008;NS=2504;DP=15498;EAS_AF=0.247;AMR_AF=0.2075;AFR_AF=0.0983;EUR_AF=0.3559;SAS_AF=0.2362;AA=C|||;VT=SNP
6	30887344	rs7738138	T	C	100	PASS	AC=1115;AF=0.222644;AN=5008;NS=2504;DP=17170;EAS_AF=0.247;AMR_AF=0.2075;AFR_AF=0.0991;EUR_AF=0.3569;SAS_AF=0.2372;AA=C|||;VT=SNP
6	30887465	rs118124843	C	T	100	PASS	AC=124;AF=0.0247604;AN=5008;NS=2504;DP=18704;EAS_AF=0.0476;AMR_AF=0.0259;AFR_AF=0.0015;EUR_AF=0.0239;SAS_AF=0.0327;AA=C|||;VT=SNP
6	30887972	rs2285319	C	T	100	PASS	AC=1973;AF=0.39397;AN=5008;NS=2504;DP=16186;EAS_AF=0.5942;AMR_AF=0.4222;AFR_AF=0.2602;EUR_AF=0.2038;SAS_AF=0.544;AA=C|||;VT=SNP;EX_TARGET
6	30887988	rs2249459	C	T	100	PASS	AC=1112;AF=0.222045;AN=5008;NS=2504;DP=16319;EAS_AF=0.247;AMR_AF=0.2075;AFR_AF=0.0983;EUR_AF=0.3559;SAS_AF=0.2362;AA=C|||;VT=SNP;EX_TARGET
6	30888161	rs2249464	T	C	100	PASS	AC=3086;AF=0.616214;AN=5008;NS=2504;DP=16650;EAS_AF=0.8413;AMR_AF=0.6297;AFR_AF=0.3593;EUR_AF=0.5596;SAS_AF=0.7802;AA=C|||;VT=SNP;EX_TARGET
6	30888169	rs2517468	G	A	100	PASS	AC=1113;AF=0.222244;AN=5008;NS=2504;DP=16403;EAS_AF=0.247;AMR_AF=0.2075;AFR_AF=0.0983;EUR_AF=0.3559;SAS_AF=0.2372;AA=G|||;VT=SNP;EX_TARGET
6	30889120	rs2532943	A	G	100	PASS	AC=1112;AF=0.222045;AN=5008;NS=2504;DP=17564;EAS_AF=0.247;AMR_AF=0.2075;AFR_AF=0.0983;EUR_AF=0.3559;SAS_AF=0.2362;AA=G|||;VT=SNP
6	30889260	rs2517467	G	A	100	PASS	AC=3085;AF=0.616014;AN=5008;NS=2504;DP=20756;EAS_AF=0.8413;AMR_AF=0.6297;AFR_AF=0.3585;EUR_AF=0.5596;SAS_AF=0.7802;AA=A|||;VT=SNP
6	30889389	rs2074511	T	C	100	PASS	AC=1692;AF=0.337859;AN=5008;NS=2504;DP=18592;EAS_AF=0.5724;AMR_AF=0.3905;AFR_AF=0.1339;EUR_AF=0.1928;SAS_AF=0.4836;AA=T|||;VT=SNP;EX_TARGET
6	30890055	rs2517466	T	C	100	PASS	AC=1112;AF=0.222045;AN=5008;NS=2504;DP=18814;EAS_AF=0.247;AMR_AF=0.2075;AFR_AF=0.0983;EUR_AF=0.3559;SAS_AF=0.2362;AA=C|||;VT=SNP;EX_TARGET
6	30890206	rs887381	T	C	100	PASS	AC=1110;AF=0.221645;AN=5008;NS=2504;DP=17243;EAS_AF=0.247;AMR_AF=0.2075;AFR_AF=0.0968;EUR_AF=0.3559;SAS_AF=0.2362;AA=C|||;VT=SNP;EX_TARGET
6	30890431	rs885905	A	G	100	PASS	AC=3537;AF=0.70627;AN=5008;NS=2504;DP=18660;EAS_AF=0.8671;AMR_AF=0.696;AFR_AF=0.4554;EUR_AF=0.7137;SAS_AF=0.8793;AA=G|||;VT=SNP;EX_TARGET
6	30890483	rs2074506	G	T	100	PASS	AC=1112;AF=0.222045;AN=5008;NS=2504;DP=17917;EAS_AF=0.247;AMR_AF=0.2075;AFR_AF=0.0983;EUR_AF=0.3559;SAS_AF=0.2362;AA=G|||;VT=SNP;EX_TARGET
6	30890569	rs753726	G	T	100	PASS	AC=1112;AF=0.222045;AN=5008;NS=2504;DP=17301;EAS_AF=0.247;AMR_AF=0.2075;AFR_AF=0.0983;EUR_AF=0.3559;SAS_AF=0.2362;AA=G|||;VT=SNP;EX_TARGET
6	30890871	rs753725	T	C	100	PASS	AC=3084;AF=0.615815;AN=5008;NS=2504;DP=19036;EAS_AF=0.8413;AMR_AF=0.6297;AFR_AF=0.3585;EUR_AF=0.5596;SAS_AF=0.7791;AA=C|||;VT=SNP;EX_TARGET
6	30892054	rs2257347	A	G	100	PASS	AC=3606;AF=0.720048;AN=5008;NS=2504;DP=14584;EAS_AF=0.8671;AMR_AF=0.7305;AFR_AF=0.4818;EUR_AF=0.7247;SAS_AF=0.8783;AA=G|||;VT=SNP
6	30892322	rs2532942	C	T	100	PASS	AC=1112;AF=0.222045;AN=5008;NS=2504;DP=12561;EAS_AF=0.247;AMR_AF=0.2075;AFR_AF=0.0983;EUR_AF=0.3559;SAS_AF=0.2362;AA=C|||;VT=SNP;EX_TARGET
6	30892377	rs2252760	G	C	100	PASS	AC=1116;AF=0.222843;AN=5008;NS=2504;DP=13367;EAS_AF=0.248;AMR_AF=0.2075;AFR_AF=0.0983;EUR_AF=0.3588;SAS_AF=0.2362;AA=G|||;VT=SNP
6	30892521	rs2532941	G	A	100	PASS	AC=3354;AF=0.669728;AN=5008;NS=2504;DP=14083;EAS_AF=0.8611;AMR_AF=0.6772;AFR_AF=0.379;EUR_AF=0.7087;SAS_AF=0.82;AA=A|||;VT=SNP
6	30893127	rs9394021	G	A	100	PASS	AC=1972;AF=0.39377;AN=5008;NS=2504;DP=16165;EAS_AF=0.5942;AMR_AF=0.4222;AFR_AF=0.2602;EUR_AF=0.2028;SAS_AF=0.544;AA=G|||;VT=SNP;EX_TARGET
6	30893226	rs2532939	C	G	100	PASS	AC=1112;AF=0.222045;AN=5008;NS=2504;DP=17394;EAS_AF=0.247;AMR_AF=0.2075;AFR_AF=0.0983;EUR_AF=0.3559;SAS_AF=0.2362;AA=G|||;VT=SNP
6	30893251	rs2252856	G	A	100	PASS	AC=1113;AF=0.222244;AN=5008;NS=2504;DP=17658;EAS_AF=0.248;AMR_AF=0.2075;AFR_AF=0.0983;EUR_AF=0.3559;SAS_AF=0.2362;AA=A|||;VT=SNP
6	30893428	rs2252863	G	A	100	PASS	AC=1117;AF=0.223043;AN=5008;NS=2504;DP=15352;EAS_AF=0.247;AMR_AF=0.2075;AFR_AF=0.0983;EUR_AF=0.3559;SAS_AF=0.2413;AA=G|||;VT=SNP;EX_TARGET
6	30893728	rs1043483	C	T	100	PASS	AC=3545;AF=0.707867;AN=5008;NS=2504;DP=18367;EAS_AF=0.8671;AMR_AF=0.696;AFR_AF=0.4622;EUR_AF=0.7137;SAS_AF=0.8783;AA=T|||;VT=SNP;EX_TARGET
6	30893831	rs2532938	G	A	100	PASS	AC=1112;AF=0.222045;AN=5008;NS=2504;DP=18722;EAS_AF=0.247;AMR_AF=0.2075;AFR_AF=0.0983;EUR_AF=0.3559;SAS_AF=0.2362;AA=G|||;VT=SNP;EX_TARGET
6	30893941	rs4678	G	A	100	PASS	AC=453;AF=0.0904553;AN=5008;NS=2504;DP=19166;EAS_AF=0.0258;AMR_AF=0.0663;AFR_AF=0.0968;EUR_AF=0.1551;SAS_AF=0.0992;AA=G|||;VT=SNP;EX_TARGET
6	30894344	rs2532937	G	A	100	PASS	AC=1112;AF=0.222045;AN=5008;NS=2504;DP=19717;EAS_AF=0.247;AMR_AF=0.2075;AFR_AF=0.0983;EUR_AF=0.3559;SAS_AF=0.2362;AA=G|||;VT=SNP
6	30894408	rs2532936	A	C	100	PASS	AC=1112;AF=0.222045;AN=5008;NS=2504;DP=20316;EAS_AF=0.247;AMR_AF=0.2075;AFR_AF=0.0983;EUR_AF=0.3559;SAS_AF=0.2362;AA=A|||;VT=SNP
6	30894573	rs2532935	C	T	100	PASS	AC=1112;AF=0.222045;AN=5008;NS=2504;DP=18482;EAS_AF=0.247;AMR_AF=0.2075;AFR_AF=0.0983;EUR_AF=0.3559;SAS_AF=0.2362;AA=C|||;VT=SNP
6	30894759	rs2532934	G	A	100	PASS	AC=3082;AF=0.615415;AN=5008;NS=2504;DP=20363;EAS_AF=0.8413;AMR_AF=0.6268;AFR_AF=0.3585;EUR_AF=0.5586;SAS_AF=0.7802;AA=A|||;VT=SNP
6	30895040	rs7770596	G	A	100	PASS	AC=325;AF=0.0648962;AN=5008;NS=2504;DP=12181;EAS_AF=0.0476;AMR_AF=0.0706;AFR_AF=0.121;EUR_AF=0.0358;SAS_AF=0.0327;AA=G|||;VT=SNP
6	30895262	rs41268844	C	T	100	PASS	AC=185;AF=0.0369409;AN=5008;NS=2504;DP=18419;EAS_AF=0.0605;AMR_AF=0.013;AFR_AF=0.0129;EUR_AF=0.0696;SAS_AF=0.0286;AA=C|||;VT=SNP
6	30895264	rs2517463	C	T	100	PASS	AC=1126;AF=0.22484;AN=5008;NS=2504;DP=18544;EAS_AF=0.247;AMR_AF=0.2277;AFR_AF=0.0983;EUR_AF=0.3559;SAS_AF=0.2362;AA=C|||;VT=SNP
6	30895293	rs2532933	A	G	100	PASS	AC=1112;AF=0.222045;AN=5008;NS=2504;DP=17572;EAS_AF=0.247;AMR_AF=0.2075;AFR_AF=0.0983;EUR_AF=0.3559;SAS_AF=0.2362;AA=G|||;VT=SNP
6	30895444	rs2532932	A	G	100	PASS	AC=3901;AF=0.778954;AN=5008;NS=2504;DP=17784;EAS_AF=0.9147;AMR_AF=0.7781;AFR_AF=0.593;EUR_AF=0.7575;SAS_AF=0.9131;AA=G|||;VT=SNP
6	30895592	rs2394856	G	A	100	PASS	AC=1112;AF=0.222045;AN=5008;NS=2504;DP=18569;EAS_AF=0.247;AMR_AF=0.2075;AFR_AF=0.0983;EUR_AF=0.3559;SAS_AF=0.2362;AA=G|||;VT=SNP
6	30895680	rs4711247	C	T	100	PASS	AC=1972;AF=0.39377;AN=5008;NS=2504;DP=18365;EAS_AF=0.5942;AMR_AF=0.4222;AFR_AF=0.2602;EUR_AF=0.2028;SAS_AF=0.544;AA=C|||;VT=SNP
6	30895725	rs2532930	G	A	100	PASS	AC=1113;AF=0.222244;AN=5008;NS=2504;DP=19193;EAS_AF=0.247;AMR_AF=0.2075;AFR_AF=0.0991;EUR_AF=0.3559;SAS_AF=0.2362;AA=G|||;VT=SNP
6	30895990	rs3873332	A	G	100	PASS	AC=1681;AF=0.335663;AN=5008;NS=2504;DP=19113;EAS_AF=0.5724;AMR_AF=0.389;AFR_AF=0.1339;EUR_AF=0.1918;SAS_AF=0.4744;AA=A|||;VT=SNP
6	30896052	rs3873333	C	T	100	PASS	AC=1972;AF=0.39377;AN=5008;NS=2504;DP=18522;EAS_AF=0.5942;AMR_AF=0.4222;AFR_AF=0.2602;EUR_AF=0.2028;SAS_AF=0.544;AA=C|||;VT=SNP
6	30896147	rs3873334	G	A	100	PASS	AC=1972;AF=0.39377;AN=5008;NS=2504;DP=17398;EAS_AF=0.5942;AMR_AF=0.4222;AFR_AF=0.2602;EUR_AF=0.2028;SAS_AF=0.544;AA=G|||;VT=SNP
6	30896190	rs2517462	T	C	100	PASS	AC=1112;AF=0.222045;AN=5008;NS=2504;DP=16896;EAS_AF=0.247;AMR_AF=0.2075;AFR_AF=0.0983;EUR_AF=0.3559;SAS_AF=0.2362;AA=t|||;VT=SNP
6	30896399	rs2517461	T	C	100	PASS	AC=1112;AF=0.222045;AN=5008;NS=2504;DP=20900;EAS_AF=0.247;AMR_AF=0.2075;AFR_AF=0.0983;EUR_AF=0.3559;SAS_AF=0.2362;AA=C|||;VT=SNP
6	30897022	rs2517459	T	C	100	PASS	AC=3887;AF=0.776158;AN=5008;NS=2504;DP=17831;EAS_AF=0.9087;AMR_AF=0.7795;AFR_AF=0.5877;EUR_AF=0.7575;SAS_AF=0.911;AA=C|||;VT=SNP
6	30897774	rs2532929	A	G	100	PASS	AC=1798;AF=0.359026;AN=5008;NS=2504;DP=19956;EAS_AF=0.506;AMR_AF=0.5043;AFR_AF=0.1044;EUR_AF=0.3827;SAS_AF=0.4243;AA=G|||;VT=SNP
6	30898295	rs2532928	A	G	100	PASS	AC=1113;AF=0.222244;AN=5008;NS=2504;DP=19973;EAS_AF=0.248;AMR_AF=0.2075;AFR_AF=0.0983;EUR_AF=0.3559;SAS_AF=0.2362;AA=A|||;VT=SNP
6	30898434	rs2532927	A	G	100	PASS	AC=1155;AF=0.230631;AN=5008;NS=2504;DP=19481;EAS_AF=0.252;AMR_AF=0.2075;AFR_AF=0.0983;EUR_AF=0.3569;SAS_AF=0.274;AA=G|||;VT=SNP
6	30898441	rs2532926	A	G	100	PASS	AC=1155;AF=0.230631;AN=5008;NS=2504;DP=19146;EAS_AF=0.252;AMR_AF=0.2075;AFR_AF=0.0983;EUR_AF=0.3569;SAS_AF=0.274;AA=G|||;VT=SNP
6	30898687	rs2844652	C	T	100	PASS	AC=1113;AF=0.222244;AN=5008;NS=2504;DP=19891;EAS_AF=0.248;AMR_AF=0.2075;AFR_AF=0.0983;EUR_AF=0.3559;SAS_AF=0.2362;AA=C|||;VT=SNP
6	30899052	rs3095154	G	A	100	PASS	AC=412;AF=0.0822684;AN=5008;NS=2504;DP=19725;EAS_AF=0.0218;AMR_AF=0.0663;AFR_AF=0.0968;EUR_AF=0.1551;SAS_AF=0.0613;AA=G|||;VT=SNP
6	30899077	rs9368646	C	T	100	PASS	AC=1680;AF=0.335463;AN=5008;NS=2504;DP=21103;EAS_AF=0.5714;AMR_AF=0.389;AFR_AF=0.1339;EUR_AF=0.1918;SAS_AF=0.4744;AA=C|||;VT=SNP
6	30899163	rs2532925	G	A	100	PASS	AC=3246;AF=0.648163;AN=5008;NS=2504;DP=19670;EAS_AF=0.8452;AMR_AF=0.6628;AFR_AF=0.329;EUR_AF=0.7028;SAS_AF=0.8098;AA=A|||;VT=SNP
6	30899195	rs3095153	G	A	100	PASS	AC=241;AF=0.048123;AN=5008;NS=2504;DP=19860;EAS_AF=0.0188;AMR_AF=0.0288;AFR_AF=0.0408;EUR_AF=0.0974;SAS_AF=0.0511;AA=G|||;VT=SNP
6	30899233	rs4713402	C	T	100	PASS	AC=1681;AF=0.335663;AN=5008;NS=2504;DP=19843;EAS_AF=0.5714;AMR_AF=0.389;AFR_AF=0.1339;EUR_AF=0.1928;SAS_AF=0.4744;AA=C|||;VT=SNP;EX_TARGET
6	30899377	rs2253588	C	G	100	PASS	AC=3247;AF=0.648363;AN=5008;NS=2504;DP=17648;EAS_AF=0.8452;AMR_AF=0.6628;AFR_AF=0.3283;EUR_AF=0.7028;SAS_AF=0.8119;AA=G|||;VT=SNP
6	30899524	rs3131787	T	C	100	PASS	AC=412;AF=0.0822684;AN=5008;NS=2504;DP=19669;EAS_AF=0.0218;AMR_AF=0.0663;AFR_AF=0.0968;EUR_AF=0.1551;SAS_AF=0.0613;AA=T|||;VT=SNP;EX_TARGET
6	30899571	rs2286656	C	T	100	PASS	AC=1414;AF=0.282348;AN=5008;NS=2504;DP=19919;EAS_AF=0.3641;AMR_AF=0.366;AFR_AF=0.1203;EUR_AF=0.1839;SAS_AF=0.4591;AA=C|||;VT=SNP;EX_TARGET
6	30899650	rs3095152	G	A	100	PASS	AC=243;AF=0.0485224;AN=5008;NS=2504;DP=18059;EAS_AF=0.0198;AMR_AF=0.0303;AFR_AF=0.0408;EUR_AF=0.0974;SAS_AF=0.0511;AA=G|||;VT=SNP
6	30899746	rs2286655	G	A	100	PASS	AC=1680;AF=0.335463;AN=5008;NS=2504;DP=17658;EAS_AF=0.5714;AMR_AF=0.389;AFR_AF=0.1339;EUR_AF=0.1918;SAS_AF=0.4744;AA=G|||;VT=SNP
6	30900094	rs2253705	T	C	100	PASS	AC=3904;AF=0.779553;AN=5008;NS=2504;DP=17319;EAS_AF=0.9147;AMR_AF=0.7795;AFR_AF=0.5946;EUR_AF=0.7575;SAS_AF=0.9131;AA=C|||;VT=SNP
6	30900150	rs3095151	G	T	100	PASS	AC=514;AF=0.102636;AN=5008;NS=2504;DP=15998;EAS_AF=0.0218;AMR_AF=0.0764;AFR_AF=0.1687;EUR_AF=0.1551;SAS_AF=0.0613;AA=T|||;VT=SNP
6	30900399	rs3998491	C	G	100	PASS	AC=1437;AF=0.286941;AN=5008;NS=2504;DP=15825;EAS_AF=0.3879;AMR_AF=0.366;AFR_AF=0.1203;EUR_AF=0.1829;SAS_AF=0.4591;AA=G|||;VT=SNP
6	30900435	rs12525616	G	T	100	PASS	AC=682;AF=0.136182;AN=5008;NS=2504;DP=16813;EAS_AF=0.2569;AMR_AF=0.2968;AFR_AF=0.0053;EUR_AF=0.0268;SAS_AF=0.1871;AA=G|||;VT=SNP
6	30900664	rs2844651	T	C	100	PASS	AC=2816;AF=0.5623;AN=5008;NS=2504;DP=20145;EAS_AF=0.6567;AMR_AF=0.6052;AFR_AF=0.3275;EUR_AF=0.5507;SAS_AF=0.7638;AA=T|||;VT=SNP
6	30901543	rs111474353	C	T	100	PASS	AC=163;AF=0.0325479;AN=5008;NS=2504;DP=12530;EAS_AF=0.0476;AMR_AF=0.0259;AFR_AF=0.0303;EUR_AF=0.0249;SAS_AF=0.0327;AA=C|||;VT=SNP
6	30901872	rs3131786	C	G	100	PASS	AC=1991;AF=0.397564;AN=5008;NS=2504;DP=21394;EAS_AF=0.3373;AMR_AF=0.3357;AFR_AF=0.6513;EUR_AF=0.3559;SAS_AF=0.2035;AA=G|||;VT=SNP
6	30901895	rs3131785	C	G	100	PASS	AC=3406;AF=0.680112;AN=5008;NS=2504;DP=20852;EAS_AF=0.7044;AMR_AF=0.7017;AFR_AF=0.7716;EUR_AF=0.5388;SAS_AF=0.6616;AA=G|||;VT=SNP
6	30901926	rs12528271	T	C	100	PASS	AC=1416;AF=0.282748;AN=5008;NS=2504;DP=20609;EAS_AF=0.3671;AMR_AF=0.366;AFR_AF=0.1203;EUR_AF=0.1829;SAS_AF=0.4591;AA=C|||;VT=SNP
6	30902009	rs10947113	G	T	100	PASS	AC=1416;AF=0.282748;AN=5008;NS=2504;DP=22111;EAS_AF=0.3671;AMR_AF=0.366;AFR_AF=0.1203;EUR_AF=0.1829;SAS_AF=0.4591;AA=G|||;VT=SNP
6	30902181	rs10947114	C	T	100	PASS	AC=1417;AF=0.282947;AN=5008;NS=2504;DP=17531;EAS_AF=0.3671;AMR_AF=0.366;AFR_AF=0.121;EUR_AF=0.1829;SAS_AF=0.4591;AA=C|||;VT=SNP
6	30902798	rs73727137	C	T	100	PASS	AC=69;AF=0.013778;AN=5008;NS=2504;DP=18939;EAS_AF=0.0149;AMR_AF=0.0072;AFR_AF=0.0166;EUR_AF=0.0179;SAS_AF=0.0092;AA=C|||;VT=SNP
6	30903492	rs151062068	G	T	100	PASS	AC=70;AF=0.0139776;AN=5008;NS=2504;DP=13667;EAS_AF=0.0149;AMR_AF=0.0072;AFR_AF=0.0174;EUR_AF=0.0179;SAS_AF=0.0092;AA=G|||;VT=SNP
6	30903948	rs3131784	C	T	100	PASS	AC=3407;AF=0.680312;AN=5008;NS=2504;DP=20384;EAS_AF=0.7044;AMR_AF=0.7017;AFR_AF=0.7716;EUR_AF=0.5388;SAS_AF=0.6626;AA=T|||;VT=SNP
6	30904535	rs17189749	G	T	100	PASS	AC=232;AF=0.0463259;AN=5008;NS=2504;DP=18667;EAS_AF=0.0476;AMR_AF=0.0605;AFR_AF=0.056;EUR_AF=0.0358;SAS_AF=0.0327;AA=G|||;VT=SNP
6	30904714	rs12697941	G	A	100	PASS	AC=1418;AF=0.283147;AN=5008;NS=2504;DP=19288;EAS_AF=0.3681;AMR_AF=0.366;AFR_AF=0.1203;EUR_AF=0.1839;SAS_AF=0.4591;AA=G|||;VT=SNP
6	30905313	rs3132571	A	G	100	PASS	AC=1953;AF=0.389976;AN=5008;NS=2504;DP=13290;EAS_AF=0.3383;AMR_AF=0.3314;AFR_AF=0.6241;EUR_AF=0.3549;SAS_AF=0.2045;AA=G|||;VT=SNP
6	30905673	rs59417026	T	C	100	PASS	AC=794;AF=0.158546;AN=5008;NS=2504;DP=18420;EAS_AF=0.0556;AMR_AF=0.1513;AFR_AF=0.3343;EUR_AF=0.1382;SAS_AF=0.0532;AA=T|||;VT=SNP
6	30905915	rs115749638	C	T	100	PASS	AC=69;AF=0.013778;AN=5008;NS=2504;DP=16986;EAS_AF=0.0308;AMR_AF=0.0101;AFR_AF=0.0008;EUR_AF=0.0209;SAS_AF=0.0092;AA=C|||;VT=SNP
6	30906348	rs56366011	C	T	100	PASS	AC=905;AF=0.180711;AN=5008;NS=2504;DP=17913;EAS_AF=0.0565;AMR_AF=0.1585;AFR_AF=0.4047;EUR_AF=0.1471;SAS_AF=0.0562;AA=C|||;VT=SNP
6	30907176	rs6933400	C	T	100	PASS	AC=901;AF=0.179912;AN=5008;NS=2504;DP=14191;EAS_AF=0.0565;AMR_AF=0.1585;AFR_AF=0.4024;EUR_AF=0.1471;SAS_AF=0.0552;AA=C|||;VT=SNP
6	30907266	rs6933909	G	A	100	PASS	AC=901;AF=0.179912;AN=5008;NS=2504;DP=11641;EAS_AF=0.0565;AMR_AF=0.1585;AFR_AF=0.4024;EUR_AF=0.1471;SAS_AF=0.0552;AA=G|||;VT=SNP
6	30907335	rs3131921	T	C	100	PASS	AC=437;AF=0.0872604;AN=5008;NS=2504;DP=17286;EAS_AF=0.1984;AMR_AF=0.0519;AFR_AF=0.0545;EUR_AF=0.1054;SAS_AF=0.0235;AA=T|||;VT=SNP
6	30907873	rs114014108	A	G	100	PASS	AC=166;AF=0.033147;AN=5008;NS=2504;DP=21544;EAS_AF=0.0506;AMR_AF=0.0259;AFR_AF=0.0303;EUR_AF=0.0249;SAS_AF=0.0327;AA=A|||;VT=SNP
6	30908187	rs75930063	C	T	100	PASS	AC=232;AF=0.0463259;AN=5008;NS=2504;DP=20221;EAS_AF=0.0476;AMR_AF=0.0605;AFR_AF=0.056;EUR_AF=0.0358;SAS_AF=0.0327;AA=C|||;VT=SNP
6	30908266	rs4711249	G	A	100	PASS	AC=1705;AF=0.340455;AN=5008;NS=2504;DP=21239;EAS_AF=0.5546;AMR_AF=0.389;AFR_AF=0.1362;EUR_AF=0.1918;SAS_AF=0.5143;AA=G|||;VT=SNP
6	30908379	rs6940037	C	A	100	PASS	AC=232;AF=0.0463259;AN=5008;NS=2504;DP=17997;EAS_AF=0.0476;AMR_AF=0.0605;AFR_AF=0.056;EUR_AF=0.0358;SAS_AF=0.0327;AA=C|||;VT=SNP
6	30909408	rs2243739	T	C	100	PASS	AC=1114;AF=0.222444;AN=5008;NS=2504;DP=17319;EAS_AF=0.245;AMR_AF=0.2118;AFR_AF=0.0983;EUR_AF=0.3569;SAS_AF=0.2362;AA=T|||;VT=SNP
6	30909528	rs9468850	C	T	100	PASS	AC=823;AF=0.164337;AN=5008;NS=2504;DP=19707;EAS_AF=0.2639;AMR_AF=0.3271;AFR_AF=0.0333;EUR_AF=0.0875;SAS_AF=0.2025;AA=C|||;VT=SNP
6	30910085	rs3891155	C	T	100	PASS	AC=899;AF=0.179513;AN=5008;NS=2504;DP=20690;EAS_AF=0.0565;AMR_AF=0.1585;AFR_AF=0.4017;EUR_AF=0.1461;SAS_AF=0.0552;AA=C|||;VT=SNP
6	30911540	rs114481494	A	G	100	PASS	AC=125;AF=0.0249601;AN=5008;NS=2504;DP=19804;EAS_AF=0.0476;AMR_AF=0.0259;AFR_AF=0.0023;EUR_AF=0.0239;SAS_AF=0.0327;AA=A|||;VT=SNP
6	30911751	rs75480495	C	T	100	PASS	AC=241;AF=0.048123;AN=5008;NS=2504;DP=16982;EAS_AF=0.0476;AMR_AF=0.0605;AFR_AF=0.0628;EUR_AF=0.0358;SAS_AF=0.0327;AA=C|||;VT=SNP
6	30912414	rs9501035	G	A	100	PASS	AC=1710;AF=0.341454;AN=5008;NS=2504;DP=20820;EAS_AF=0.5546;AMR_AF=0.389;AFR_AF=0.1369;EUR_AF=0.1938;SAS_AF=0.5164;AA=G|||;VT=SNP
6	30912424	rs75787378	T	C	100	PASS	AC=902;AF=0.180112;AN=5008;NS=2504;DP=20947;EAS_AF=0.0565;AMR_AF=0.1585;AFR_AF=0.4039;EUR_AF=0.1461;SAS_AF=0.0552;AA=T|||;VT=SNP
6	30912481	rs2844702	G	A	100	PASS	AC=1114;AF=0.222444;AN=5008;NS=2504;DP=21481;EAS_AF=0.245;AMR_AF=0.2118;AFR_AF=0.0983;EUR_AF=0.3569;SAS_AF=0.2362;AA=G|||;VT=SNP
6	30912691	rs2844701	G	A	100	PASS	AC=4518;AF=0.902157;AN=5008;NS=2504;DP=20520;EAS_AF=0.9494;AMR_AF=0.9092;AFR_AF=0.8699;EUR_AF=0.8946;SAS_AF=0.8998;AA=A|||;VT=SNP
6	30913458	rs3132581	G	A	100	PASS	AC=193;AF=0.0385383;AN=5008;NS=2504;DP=18019;EAS_AF=0.0159;AMR_AF=0.0288;AFR_AF=0.0386;EUR_AF=0.0964;SAS_AF=0.0092;AA=G|||;VT=SNP
6	30914496	rs58893284	G	T	100	PASS	AC=904;AF=0.180511;AN=5008;NS=2504;DP=18885;EAS_AF=0.0565;AMR_AF=0.1599;AFR_AF=0.4047;EUR_AF=0.1461;SAS_AF=0.0552;AA=G|||;VT=SNP
6	30914552	rs3130781	T	C	100	PASS	AC=552;AF=0.110224;AN=5008;NS=2504;DP=17354;EAS_AF=0.0337;AMR_AF=0.0908;AFR_AF=0.2027;EUR_AF=0.1561;SAS_AF=0.0307;AA=T|||;VT=SNP
6	30914843	rs3130782	C	T	100	PASS	AC=403;AF=0.0804712;AN=5008;NS=2504;DP=19291;EAS_AF=0.0665;AMR_AF=0.0648;AFR_AF=0.0946;EUR_AF=0.1223;SAS_AF=0.044;AA=c|||;VT=SNP
6	30916259	rs13200483	G	A	100	PASS	AC=231;AF=0.0461262;AN=5008;NS=2504;DP=19040;EAS_AF=0.0169;AMR_AF=0.0259;AFR_AF=0.0038;EUR_AF=0.0696;SAS_AF=0.1237;AA=G|||;VT=SNP
6	30917482	rs112148530	C	T	100	PASS	AC=243;AF=0.0485224;AN=5008;NS=2504;DP=25939;EAS_AF=0.0476;AMR_AF=0.072;AFR_AF=0.0582;EUR_AF=0.0348;SAS_AF=0.0337;AA=-|||;VT=SNP
6	30918400	rs2844699	A	G	100	PASS	AC=1111;AF=0.221845;AN=5008;NS=2504;DP=24807;EAS_AF=0.2421;AMR_AF=0.2118;AFR_AF=0.0983;EUR_AF=0.3579;SAS_AF=0.2352;AA=-|||;VT=SNP
6	30918441	rs111658797	A	G	100	PASS	AC=243;AF=0.0485224;AN=5008;NS=2504;DP=23856;EAS_AF=0.0476;AMR_AF=0.072;AFR_AF=0.0582;EUR_AF=0.0348;SAS_AF=0.0337;AA=-|||;VT=SNP
6	30919391	rs3094086	G	A	100	PASS	AC=193;AF=0.0385383;AN=5008;NS=2504;DP=26019;EAS_AF=0.0159;AMR_AF=0.0288;AFR_AF=0.0386;EUR_AF=0.0964;SAS_AF=0.0092;AA=a|||;VT=SNP
6	30919701	rs2517449	T	C	100	PASS	AC=1177;AF=0.235024;AN=5008;NS=2504;DP=21802;EAS_AF=0.2688;AMR_AF=0.2133;AFR_AF=0.0983;EUR_AF=0.3579;SAS_AF=0.274;AA=T|||;VT=SNP;EX_TARGET
6	30919878	rs11970154	G	C	100	PASS	AC=924;AF=0.184505;AN=5008;NS=2504;DP=20677;EAS_AF=0.0605;AMR_AF=0.1614;AFR_AF=0.4145;EUR_AF=0.1491;SAS_AF=0.0542;AA=G|||;VT=SNP;EX_TARGET
6	30920086	rs79792575	C	T	100	PASS	AC=243;AF=0.0485224;AN=5008;NS=2504;DP=20405;EAS_AF=0.0476;AMR_AF=0.072;AFR_AF=0.0582;EUR_AF=0.0348;SAS_AF=0.0337;AA=C|||;VT=SNP;EX_TARGET
6	30920124	rs3132580	G	A	100	PASS	AC=192;AF=0.0383387;AN=5008;NS=2504;DP=20858;EAS_AF=0.0159;AMR_AF=0.0288;AFR_AF=0.0378;EUR_AF=0.0964;SAS_AF=0.0092;AA=G|||;VT=SNP;EX_TARGET
6	30920890	rs2240804	G	A	100	PASS	AC=909;AF=0.18151;AN=5008;NS=2504;DP=18705;EAS_AF=0.1776;AMR_AF=0.196;AFR_AF=0.0446;EUR_AF=0.3419;SAS_AF=0.1953;AA=g|||;VT=SNP;EX_TARGET
6	30920957	rs2240803	G	A	100	PASS	AC=1414;AF=0.282348;AN=5008;NS=2504;DP=19136;EAS_AF=0.37;AMR_AF=0.3631;AFR_AF=0.0794;EUR_AF=0.1899;SAS_AF=0.5041;AA=g|||;VT=SNP
6	30921141	rs45627239	T	C	100	PASS	AC=252;AF=0.0503195;AN=5008;NS=2504;DP=20341;EAS_AF=0.0476;AMR_AF=0.072;AFR_AF=0.0651;EUR_AF=0.0348;SAS_AF=0.0337;AA=T|||;VT=SNP
6	30921364	rs12190030	C	T	100	PASS	AC=1645;AF=0.328474;AN=5008;NS=2504;DP=17343;EAS_AF=0.4177;AMR_AF=0.4337;AFR_AF=0.1377;EUR_AF=0.2157;SAS_AF=0.5358;AA=C|||;VT=SNP
6	30921882	rs3757340	T	C	100	PASS	AC=2328;AF=0.464856;AN=5008;NS=2504;DP=20259;EAS_AF=0.4315;AMR_AF=0.5231;AFR_AF=0.4947;EUR_AF=0.33;SAS_AF=0.5562;AA=T|||;VT=SNP
6	30922088	rs3094085	G	A	100	PASS	AC=690;AF=0.13778;AN=5008;NS=2504;DP=16336;EAS_AF=0.0813;AMR_AF=0.1427;AFR_AF=0.1921;EUR_AF=0.1909;SAS_AF=0.0644;AA=G|||;VT=SNP
6	30922532	rs116020851	C	T	100	PASS	AC=73;AF=0.0145767;AN=5008;NS=2504;DP=17989;EAS_AF=0.0347;AMR_AF=0.0101;AFR_AF=0.0008;EUR_AF=0.0219;SAS_AF=0.0082;AA=C|||;VT=SNP
6	30922570	rs2532921	C	G	100	PASS	AC=1120;AF=0.223642;AN=5008;NS=2504;DP=18421;EAS_AF=0.249;AMR_AF=0.2133;AFR_AF=0.0983;EUR_AF=0.3579;SAS_AF=0.2362;AA=C|||;VT=SNP
6	30923527	rs17189763	C	T	100	PASS	AC=912;AF=0.182109;AN=5008;NS=2504;DP=13220;EAS_AF=0.1855;AMR_AF=0.196;AFR_AF=0.0401;EUR_AF=0.3429;SAS_AF=0.1953;AA=C|||;VT=SNP
6	30923629	rs2532920	C	T	100	PASS	AC=1119;AF=0.223442;AN=5008;NS=2504;DP=10819;EAS_AF=0.249;AMR_AF=0.2133;AFR_AF=0.0983;EUR_AF=0.3579;SAS_AF=0.2352;AA=C|||;VT=SNP
6	30924024	rs12212418	C	T	100	PASS	AC=2312;AF=0.461661;AN=5008;NS=2504;DP=17888;EAS_AF=0.4306;AMR_AF=0.5202;AFR_AF=0.4841;EUR_AF=0.33;SAS_AF=0.5573;AA=C|||;VT=SNP
6	30925985	rs11753326	T	C	100	PASS	AC=487;AF=0.0972444;AN=5008;NS=2504;DP=23412;EAS_AF=0.0585;AMR_AF=0.1153;AFR_AF=0.1505;EUR_AF=0.0944;SAS_AF=0.0552;AA=T|||;VT=SNP
6	30927617	rs7747800	G	T	100	PASS	AC=236;AF=0.0471246;AN=5008;NS=2504;DP=16121;EAS_AF=0.0407;AMR_AF=0.072;AFR_AF=0.0582;EUR_AF=0.0348;SAS_AF=0.0337;AA=G|||;VT=SNP
6	30928342	rs73432206	A	T	100	PASS	AC=810;AF=0.161741;AN=5008;NS=2504;DP=13539;EAS_AF=0.0605;AMR_AF=0.1513;AFR_AF=0.3434;EUR_AF=0.1402;SAS_AF=0.0501;AA=A|||;VT=SNP
6	30928486	rs139124591	G	A	100	PASS	AC=156;AF=0.0311502;AN=5008;NS=2504;DP=15675;EAS_AF=0.0407;AMR_AF=0.0259;AFR_AF=0.0303;EUR_AF=0.0239;SAS_AF=0.0337;AA=G|||;VT=SNP
6	30928629	rs184352447	A	T	100	PASS	AC=61;AF=0.0121805;AN=5008;NS=2504;DP=14958;EAS_AF=0.0149;AMR_AF=0.0072;AFR_AF=0.0106;EUR_AF=0.0179;SAS_AF=0.0092;AA=A|||;VT=SNP
6	30928757	rs9461641	C	T	100	PASS	AC=2308;AF=0.460863;AN=5008;NS=2504;DP=17533;EAS_AF=0.4306;AMR_AF=0.5159;AFR_AF=0.4841;EUR_AF=0.329;SAS_AF=0.5573;AA=C|||;VT=SNP
6	30929977	rs17196123	C	T	100	PASS	AC=250;AF=0.0499201;AN=5008;NS=2504;DP=17754;EAS_AF=0.0407;AMR_AF=0.072;AFR_AF=0.0688;EUR_AF=0.0348;SAS_AF=0.0337;AA=C|||;VT=SNP
6	30930633	rs9468851	A	G	100	PASS	AC=2492;AF=0.497604;AN=5008;NS=2504;DP=13185;EAS_AF=0.4474;AMR_AF=0.5764;AFR_AF=0.5643;EUR_AF=0.335;SAS_AF=0.5706;AA=a|||;VT=SNP
6	30931059	rs550797467	C	T	100	PASS	AC=264;AF=0.0527157;AN=5008;NS=2504;DP=14562;EAS_AF=0.0208;AMR_AF=0.0274;AFR_AF=0.1044;EUR_AF=0.0209;SAS_AF=0.0665;AA=C|||;VT=SNP
6	30931245	rs2844698	C	T	100	PASS	AC=1074;AF=0.214457;AN=5008;NS=2504;DP=17701;EAS_AF=0.247;AMR_AF=0.196;AFR_AF=0.087;EUR_AF=0.3489;SAS_AF=0.228;AA=C|||;VT=SNP
6	30931844	rs3131934	T	C	100	PASS	AC=551;AF=0.110024;AN=5008;NS=2504;DP=22416;EAS_AF=0.0694;AMR_AF=0.0749;AFR_AF=0.146;EUR_AF=0.1083;SAS_AF=0.1299;AA=C|||;VT=SNP
6	30931921	rs41287838	A	G	100	PASS	AC=912;AF=0.182109;AN=5008;NS=2504;DP=19881;EAS_AF=0.0605;AMR_AF=0.1715;AFR_AF=0.3911;EUR_AF=0.159;SAS_AF=0.0562;AA=A|||;VT=SNP
6	30932068	rs3131783	G	A	100	PASS	AC=671;AF=0.133986;AN=5008;NS=2504;DP=21367;EAS_AF=0.0843;AMR_AF=0.085;AFR_AF=0.2262;EUR_AF=0.1193;SAS_AF=0.1104;AA=A|||;VT=SNP
6	30932309	rs2844697	C	T	100	PASS	AC=1869;AF=0.373203;AN=5008;NS=2504;DP=20499;EAS_AF=0.1905;AMR_AF=0.2853;AFR_AF=0.7421;EUR_AF=0.33;SAS_AF=0.1697;AA=T|||;VT=SNP
6	30932429	rs55883436	A	G	100	PASS	AC=181;AF=0.0361422;AN=5008;NS=2504;DP=20298;EAS_AF=0.0179;AMR_AF=0.0173;AFR_AF=0.0756;EUR_AF=0.0278;SAS_AF=0.0235;AA=A|||;VT=SNP
6	30932532	rs3095150	C	T	100	PASS	AC=2509;AF=0.500998;AN=5008;NS=2504;DP=18748;EAS_AF=0.3105;AMR_AF=0.4971;AFR_AF=0.7481;EUR_AF=0.6004;SAS_AF=0.2638;AA=C|||;VT=SNP
6	30932606	rs34767257	G	A	100	PASS	AC=440;AF=0.0878594;AN=5008;NS=2504;DP=18462;EAS_AF=0.0774;AMR_AF=0.0519;AFR_AF=0.1626;EUR_AF=0.0746;SAS_AF=0.0368;AA=A|||;VT=SNP
6	30932682	rs2532924	T	C	100	PASS	AC=2722;AF=0.54353;AN=5008;NS=2504;DP=16462;EAS_AF=0.3165;AMR_AF=0.5;AFR_AF=0.7632;EUR_AF=0.5676;SAS_AF=0.4867;AA=C|||;VT=SNP
6	30933076	rs2532923	G	A	100	PASS	AC=711;AF=0.141973;AN=5008;NS=2504;DP=16104;EAS_AF=0.0843;AMR_AF=0.1196;AFR_AF=0.2224;EUR_AF=0.1193;SAS_AF=0.1319;AA=G|||;VT=SNP
6	30933131	rs35581359	A	G	100	PASS	AC=1017;AF=0.203075;AN=5008;NS=2504;DP=20034;EAS_AF=0.1002;AMR_AF=0.2104;AFR_AF=0.174;EUR_AF=0.3827;SAS_AF=0.1585;AA=A|||;VT=SNP
6	30933397	rs17196137	C	A	100	PASS	AC=1089;AF=0.217452;AN=5008;NS=2504;DP=18715;EAS_AF=0.2093;AMR_AF=0.304;AFR_AF=0.1634;EUR_AF=0.2654;SAS_AF=0.1881;AA=c|||;VT=SNP
6	30933517	rs2530715	A	G	100	PASS	AC=287;AF=0.0573083;AN=5008;NS=2504;DP=20737;EAS_AF=0.0774;AMR_AF=0.0375;AFR_AF=0.0794;EUR_AF=0.0268;SAS_AF=0.0521;AA=A|||;VT=SNP
6	30933752	rs77666805	G	A	100	PASS	AC=186;AF=0.0371406;AN=5008;NS=2504;DP=20479;EAS_AF=0.0645;AMR_AF=0.0605;AFR_AF=0.0023;EUR_AF=0.0219;SAS_AF=0.0552;AA=A|||;VT=SNP
6	30933801	rs17189812	C	T	100	PASS	AC=230;AF=0.0459265;AN=5008;NS=2504;DP=20800;EAS_AF=0.0159;AMR_AF=0.0476;AFR_AF=0.0477;EUR_AF=0.0974;SAS_AF=0.0204;AA=C|||;VT=SNP
6	30933848	rs2254847	A	T	100	PASS	AC=521;AF=0.104034;AN=5008;NS=2504;DP=19453;EAS_AF=0.126;AMR_AF=0.1729;AFR_AF=0.0499;EUR_AF=0.0517;SAS_AF=0.1595;AA=A|||;VT=SNP
6	30933864	rs3131933	T	C	100	PASS	AC=1565;AF=0.3125;AN=5008;NS=2504;DP=19228;EAS_AF=0.1855;AMR_AF=0.4798;AFR_AF=0.2814;EUR_AF=0.4583;SAS_AF=0.2168;AA=T|||;VT=SNP
6	30933967	rs3095148	C	T	100	PASS	AC=705;AF=0.140775;AN=5008;NS=2504;DP=21347;EAS_AF=0.0288;AMR_AF=0.2478;AFR_AF=0.121;EUR_AF=0.2465;SAS_AF=0.0982;AA=C|||;VT=SNP
6	30933975	rs2532919	A	C	100	PASS	AC=874;AF=0.174521;AN=5008;NS=2504;DP=21668;EAS_AF=0.1042;AMR_AF=0.2709;AFR_AF=0.2375;EUR_AF=0.1481;SAS_AF=0.1207;AA=C|||;VT=SNP
6	30934451	rs2530714	A	G	100	PASS	AC=3877;AF=0.774161;AN=5008;NS=2504;DP=19237;EAS_AF=0.7073;AMR_AF=0.7738;AFR_AF=0.8896;EUR_AF=0.7247;SAS_AF=0.7382;AA=A|||;VT=SNP
6	30934570	rs2394857	C	G	100	PASS	AC=764;AF=0.152556;AN=5008;NS=2504;DP=18985;EAS_AF=0.1171;AMR_AF=0.2594;AFR_AF=0.1536;EUR_AF=0.1431;SAS_AF=0.1217;AA=C|||;VT=SNP
6	30934733	rs2263299	C	T	100	PASS	AC=526;AF=0.105032;AN=5008;NS=2504;DP=19435;EAS_AF=0.1171;AMR_AF=0.1974;AFR_AF=0.0431;EUR_AF=0.0944;SAS_AF=0.1217;AA=C|||;VT=SNP
6	30935059	rs2263300	C	T	100	PASS	AC=536;AF=0.107029;AN=5008;NS=2504;DP=18188;EAS_AF=0.1171;AMR_AF=0.1988;AFR_AF=0.0499;EUR_AF=0.0944;SAS_AF=0.1217;AA=C|||;VT=SNP
6	30935226	rs2894053	G	A	100	PASS	AC=952;AF=0.190096;AN=5008;NS=2504;DP=18000;EAS_AF=0.0427;AMR_AF=0.3084;AFR_AF=0.2368;EUR_AF=0.2833;SAS_AF=0.0992;AA=G|||;VT=SNP
6	30935363	rs2263301	C	T	100	PASS	AC=527;AF=0.105232;AN=5008;NS=2504;DP=17428;EAS_AF=0.1171;AMR_AF=0.1988;AFR_AF=0.0431;EUR_AF=0.0944;SAS_AF=0.1217;AA=C|||;VT=SNP
6	30935421	rs2263302	A	G	100	PASS	AC=763;AF=0.152356;AN=5008;NS=2504;DP=16262;EAS_AF=0.1171;AMR_AF=0.2594;AFR_AF=0.1536;EUR_AF=0.1421;SAS_AF=0.1217;AA=a|||;VT=SNP
6	30936014	rs2844695	T	C	100	PASS	AC=1733;AF=0.346046;AN=5008;NS=2504;DP=21721;EAS_AF=0.4663;AMR_AF=0.3588;AFR_AF=0.2572;EUR_AF=0.3131;SAS_AF=0.3671;AA=t|||;VT=SNP
6	30936037	rs2844694	G	C	100	PASS	AC=764;AF=0.152556;AN=5008;NS=2504;DP=22147;EAS_AF=0.1171;AMR_AF=0.2608;AFR_AF=0.1536;EUR_AF=0.1421;SAS_AF=0.1217;AA=G|||;VT=SNP
6	30936248	rs41287842	G	A	100	PASS	AC=532;AF=0.10623;AN=5008;NS=2504;DP=21882;EAS_AF=0.0516;AMR_AF=0.1758;AFR_AF=0.1445;EUR_AF=0.1123;SAS_AF=0.0552;AA=G|||;VT=SNP
6	30936534	rs2394437	G	A	100	PASS	AC=723;AF=0.144369;AN=5008;NS=2504;DP=21386;EAS_AF=0.0427;AMR_AF=0.2478;AFR_AF=0.1316;EUR_AF=0.2356;SAS_AF=0.0992;AA=G|||;VT=SNP
6	30936660	rs2530712	T	C	100	PASS	AC=3849;AF=0.76857;AN=5008;NS=2504;DP=19358;EAS_AF=0.7034;AMR_AF=0.7666;AFR_AF=0.9017;EUR_AF=0.7545;SAS_AF=0.6718;AA=C|||;VT=SNP
6	30936663	rs3095086	G	A	100	PASS	AC=592;AF=0.118211;AN=5008;NS=2504;DP=19420;EAS_AF=0.0427;AMR_AF=0.196;AFR_AF=0.0688;EUR_AF=0.2237;SAS_AF=0.0992;AA=G|||;VT=SNP
6	30936825	rs2844693	C	T	100	PASS	AC=764;AF=0.152556;AN=5008;NS=2504;DP=19493;EAS_AF=0.1171;AMR_AF=0.2608;AFR_AF=0.1536;EUR_AF=0.1421;SAS_AF=0.1217;AA=C|||;VT=SNP
6	30936884	rs2844692	G	A	100	PASS	AC=763;AF=0.152356;AN=5008;NS=2504;DP=21048;EAS_AF=0.1171;AMR_AF=0.2608;AFR_AF=0.1536;EUR_AF=0.1412;SAS_AF=0.1217;AA=G|||;VT=SNP
6	30937377	rs3095085	G	T	100	PASS	AC=723;AF=0.144369;AN=5008;NS=2504;DP=22715;EAS_AF=0.0427;AMR_AF=0.2478;AFR_AF=0.1316;EUR_AF=0.2356;SAS_AF=0.0992;AA=G|||;VT=SNP
6	30937727	rs2394436	C	T	100	PASS	AC=591;AF=0.118011;AN=5008;NS=2504;DP=22256;EAS_AF=0.0427;AMR_AF=0.196;AFR_AF=0.0681;EUR_AF=0.2237;SAS_AF=0.0992;AA=C|||;VT=SNP
6	30938128	rs2894052	C	G	100	PASS	AC=788;AF=0.157348;AN=5008;NS=2504;DP=24312;EAS_AF=0.3284;AMR_AF=0.0706;AFR_AF=0.0234;EUR_AF=0.1521;SAS_AF=0.229;AA=C|||;VT=SNP
6	30938253	rs2263303	T	A	100	PASS	AC=722;AF=0.144169;AN=5008;NS=2504;DP=22751;EAS_AF=0.1171;AMR_AF=0.2608;AFR_AF=0.1536;EUR_AF=0.1421;SAS_AF=0.0787;AA=A|||;VT=SNP
6	30938286	rs2263304	C	T	100	PASS	AC=721;AF=0.14397;AN=5008;NS=2504;DP=22677;EAS_AF=0.1161;AMR_AF=0.2608;AFR_AF=0.1536;EUR_AF=0.1421;SAS_AF=0.0787;AA=C|||;VT=SNP
6	30938473	rs561677021	T	C	100	PASS	AC=701;AF=0.139976;AN=5008;NS=2504;DP=22971;EAS_AF=0.0843;AMR_AF=0.0749;AFR_AF=0.2708;EUR_AF=0.1262;SAS_AF=0.0808;AA=T|||;VT=SNP
6	30938745	rs2517447	G	A	100	PASS	AC=764;AF=0.152556;AN=5008;NS=2504;DP=21042;EAS_AF=0.1171;AMR_AF=0.2608;AFR_AF=0.1536;EUR_AF=0.1421;SAS_AF=0.1217;AA=A|||;VT=SNP
6	30938883	rs554543329	A	G	100	PASS	AC=782;AF=0.15615;AN=5008;NS=2504;DP=23100;EAS_AF=0.3284;AMR_AF=0.0706;AFR_AF=0.0106;EUR_AF=0.1521;SAS_AF=0.2403;AA=A|||;VT=SNP
6	30938885	rs116257651	T	C	100	PASS	AC=432;AF=0.086262;AN=5008;NS=2504;DP=23117;EAS_AF=0.0159;AMR_AF=0.0591;AFR_AF=0.177;EUR_AF=0.1133;SAS_AF=0.0276;AA=T|||;VT=SNP
6	30939237	rs34847854	T	C	100	PASS	AC=289;AF=0.0577077;AN=5008;NS=2504;DP=20518;EAS_AF=0.127;AMR_AF=0.098;AFR_AF=0.0061;EUR_AF=0.0577;SAS_AF=0.0276;AA=T|||;VT=SNP
6	30939474	rs113667670	C	T	100	PASS	AC=94;AF=0.01877;AN=5008;NS=2504;DP=19342;EAS_AF=0.0278;AMR_AF=0.062;AFR_AF=0.0023;EUR_AF=0.0179;SAS_AF=0.002;AA=c|||;VT=SNP
6	30939507	rs2844691	C	A	100	PASS	AC=769;AF=0.153554;AN=5008;NS=2504;DP=19760;EAS_AF=0.119;AMR_AF=0.2608;AFR_AF=0.1536;EUR_AF=0.1441;SAS_AF=0.1227;AA=C|||;VT=SNP
6	30939557	rs115907063	C	A	100	PASS	AC=433;AF=0.0864617;AN=5008;NS=2504;DP=19790;EAS_AF=0.0159;AMR_AF=0.0591;AFR_AF=0.1778;EUR_AF=0.1133;SAS_AF=0.0276;AA=C|||;VT=SNP
6	30940032	rs2844690	C	T	100	PASS	AC=782;AF=0.15615;AN=5008;NS=2504;DP=20305;EAS_AF=0.119;AMR_AF=0.2608;AFR_AF=0.1641;EUR_AF=0.1431;SAS_AF=0.1227;AA=T|||;VT=SNP
6	30940125	rs17189819	C	T	100	PASS	AC=402;AF=0.0802716;AN=5008;NS=2504;DP=18462;EAS_AF=0.0437;AMR_AF=0.1513;AFR_AF=0.0318;EUR_AF=0.1123;SAS_AF=0.1002;AA=C|||;VT=SNP
6	30940226	rs17189826	G	A	100	PASS	AC=84;AF=0.0167732;AN=5008;NS=2504;DP=20336;EAS_AF=0.0149;AMR_AF=0.0043;AFR_AF=0.028;EUR_AF=0.0199;SAS_AF=0.0092;AA=G|||;VT=SNP
6	30940302	rs2844689	G	A	100	PASS	AC=766;AF=0.152955;AN=5008;NS=2504;DP=18793;EAS_AF=0.119;AMR_AF=0.2608;AFR_AF=0.1536;EUR_AF=0.1412;SAS_AF=0.1227;AA=G|||;VT=SNP
6	30940328	rs3131932	G	A	100	PASS	AC=1927;AF=0.384784;AN=5008;NS=2504;DP=18932;EAS_AF=0.3948;AMR_AF=0.379;AFR_AF=0.3729;EUR_AF=0.4205;SAS_AF=0.3579;AA=G|||;VT=SNP
6	30940387	rs2530710	T	C	100	PASS	AC=4314;AF=0.861422;AN=5008;NS=2504;DP=19965;EAS_AF=0.8373;AMR_AF=0.8746;AFR_AF=0.9788;EUR_AF=0.8181;SAS_AF=0.7628;AA=C|||;VT=SNP
6	30940569	rs2530709	G	C	100	PASS	AC=3319;AF=0.66274;AN=5008;NS=2504;DP=20327;EAS_AF=0.5347;AMR_AF=0.7219;AFR_AF=0.764;EUR_AF=0.7137;SAS_AF=0.5634;AA=C|||;VT=SNP
6	30940700	rs2108775	G	T	100	PASS	AC=768;AF=0.153355;AN=5008;NS=2504;DP=22182;EAS_AF=0.119;AMR_AF=0.2608;AFR_AF=0.1536;EUR_AF=0.1431;SAS_AF=0.1227;AA=G|||;VT=SNP
6	30940705	rs2255625	A	G	100	PASS	AC=768;AF=0.153355;AN=5008;NS=2504;DP=22375;EAS_AF=0.119;AMR_AF=0.2608;AFR_AF=0.1536;EUR_AF=0.1431;SAS_AF=0.1227;AA=G|||;VT=SNP
6	30940713	rs2255626	A	G	100	PASS	AC=769;AF=0.153554;AN=5008;NS=2504;DP=22534;EAS_AF=0.119;AMR_AF=0.2608;AFR_AF=0.1536;EUR_AF=0.1431;SAS_AF=0.1237;AA=g|||;VT=SNP
6	30940945	rs2517446	A	G	100	PASS	AC=770;AF=0.153754;AN=5008;NS=2504;DP=21434;EAS_AF=0.119;AMR_AF=0.2608;AFR_AF=0.1536;EUR_AF=0.1431;SAS_AF=0.1247;AA=G|||;VT=SNP
6	30941285	rs2255719	G	A	100	PASS	AC=768;AF=0.153355;AN=5008;NS=2504;DP=19617;EAS_AF=0.119;AMR_AF=0.2608;AFR_AF=0.1536;EUR_AF=0.1431;SAS_AF=0.1227;AA=G|||;VT=SNP
6	30941565	rs115462985	G	A	100	PASS	AC=86;AF=0.0171725;AN=5008;NS=2504;DP=17332;EAS_AF=0.0149;AMR_AF=0.0043;AFR_AF=0.0303;EUR_AF=0.0189;SAS_AF=0.0092;AA=G|||;VT=SNP
6	30941645	rs2517445	C	T	100	PASS	AC=768;AF=0.153355;AN=5008;NS=2504;DP=18354;EAS_AF=0.119;AMR_AF=0.2608;AFR_AF=0.1536;EUR_AF=0.1431;SAS_AF=0.1227;AA=C|||;VT=SNP
6	30941691	rs2530708	T	C	100	PASS	AC=768;AF=0.153355;AN=5008;NS=2504;DP=19177;EAS_AF=0.119;AMR_AF=0.2608;AFR_AF=0.1536;EUR_AF=0.1431;SAS_AF=0.1227;AA=C|||;VT=SNP
6	30941776	rs2517444	A	G	100	PASS	AC=768;AF=0.153355;AN=5008;NS=2504;DP=17358;EAS_AF=0.119;AMR_AF=0.2608;AFR_AF=0.1536;EUR_AF=0.1431;SAS_AF=0.1227;AA=A|||;VT=SNP
6	30941846	rs2530707	T	C	100	PASS	AC=4313;AF=0.861222;AN=5008;NS=2504;DP=17245;EAS_AF=0.8373;AMR_AF=0.8746;AFR_AF=0.9788;EUR_AF=0.8181;SAS_AF=0.7618;AA=C|||;VT=SNP
6	30941872	rs2530706	T	C	100	PASS	AC=768;AF=0.153355;AN=5008;NS=2504;DP=16683;EAS_AF=0.119;AMR_AF=0.2608;AFR_AF=0.1536;EUR_AF=0.1431;SAS_AF=0.1227;AA=T|||;VT=SNP
6	30942284	rs2844688	T	C	100	PASS	AC=768;AF=0.153355;AN=5008;NS=2504;DP=18535;EAS_AF=0.119;AMR_AF=0.2608;AFR_AF=0.1536;EUR_AF=0.1431;SAS_AF=0.1227;AA=C|||;VT=SNP
6	30942338	rs2844687	T	C	100	PASS	AC=768;AF=0.153355;AN=5008;NS=2504;DP=18244;EAS_AF=0.119;AMR_AF=0.2608;AFR_AF=0.1536;EUR_AF=0.1431;SAS_AF=0.1227;AA=T|||;VT=SNP
6	30942387	rs9262315	T	C	100	PASS	AC=769;AF=0.153554;AN=5008;NS=2504;DP=17898;EAS_AF=0.119;AMR_AF=0.2622;AFR_AF=0.1536;EUR_AF=0.1431;SAS_AF=0.1227;AA=C|||;VT=SNP
6	30942447	rs2517442	G	A	100	PASS	AC=768;AF=0.153355;AN=5008;NS=2504;DP=16099;EAS_AF=0.119;AMR_AF=0.2608;AFR_AF=0.1536;EUR_AF=0.1431;SAS_AF=0.1227;AA=G|||;VT=SNP
6	30942621	rs2517441	A	G	100	PASS	AC=768;AF=0.153355;AN=5008;NS=2504;DP=20073;EAS_AF=0.119;AMR_AF=0.2608;AFR_AF=0.1536;EUR_AF=0.1431;SAS_AF=0.1227;AA=A|||;VT=SNP
6	30942929	rs2517439	G	A	100	PASS	AC=770;AF=0.153754;AN=5008;NS=2504;DP=19390;EAS_AF=0.119;AMR_AF=0.2637;AFR_AF=0.1536;EUR_AF=0.1431;SAS_AF=0.1227;AA=A|||;VT=SNP
6	30942972	rs2844686	C	T	100	PASS	AC=768;AF=0.153355;AN=5008;NS=2504;DP=19014;EAS_AF=0.119;AMR_AF=0.2608;AFR_AF=0.1536;EUR_AF=0.1431;SAS_AF=0.1227;AA=T|||;VT=SNP
6	30943083	rs2844685	G	A	100	PASS	AC=769;AF=0.153554;AN=5008;NS=2504;DP=20141;EAS_AF=0.119;AMR_AF=0.2608;AFR_AF=0.1536;EUR_AF=0.1431;SAS_AF=0.1237;AA=G|||;VT=SNP
6	30943146	rs2517437	A	G	100	PASS	AC=768;AF=0.153355;AN=5008;NS=2504;DP=18682;EAS_AF=0.119;AMR_AF=0.2608;AFR_AF=0.1536;EUR_AF=0.1431;SAS_AF=0.1227;AA=G|||;VT=SNP
6	30943178	rs6926507	A	C	100	PASS	AC=569;AF=0.113618;AN=5008;NS=2504;DP=18662;EAS_AF=0.0784;AMR_AF=0.0576;AFR_AF=0.2042;EUR_AF=0.1163;SAS_AF=0.0644;AA=A|||;VT=SNP
6	30943539	rs2517436	A	G	100	PASS	AC=768;AF=0.153355;AN=5008;NS=2504;DP=20127;EAS_AF=0.119;AMR_AF=0.2608;AFR_AF=0.1536;EUR_AF=0.1431;SAS_AF=0.1227;AA=A|||;VT=SNP
6	30944080	rs2844684	T	C	100	PASS	AC=768;AF=0.153355;AN=5008;NS=2504;DP=17883;EAS_AF=0.119;AMR_AF=0.2608;AFR_AF=0.1536;EUR_AF=0.1431;SAS_AF=0.1227;AA=C|||;VT=SNP
6	30944171	rs2517435	A	T	100	PASS	AC=768;AF=0.153355;AN=5008;NS=2504;DP=16155;EAS_AF=0.119;AMR_AF=0.2608;AFR_AF=0.1536;EUR_AF=0.1431;SAS_AF=0.1227;AA=A|||;VT=SNP
6	30944232	rs2517434	G	A	100	PASS	AC=768;AF=0.153355;AN=5008;NS=2504;DP=16409;EAS_AF=0.119;AMR_AF=0.2608;AFR_AF=0.1536;EUR_AF=0.1431;SAS_AF=0.1227;AA=G|||;VT=SNP
6	30944548	rs150080870	C	A	100	PASS	AC=163;AF=0.0325479;AN=5008;NS=2504;DP=15159;EAS_AF=0.1022;AMR_AF=0.0173;AFR_AF=0.0076;EUR_AF=0.0229;SAS_AF=0.0153;AA=C|||;VT=SNP
6	30944709	rs2517433	A	C	100	PASS	AC=4158;AF=0.830272;AN=5008;NS=2504;DP=15116;EAS_AF=0.8304;AMR_AF=0.866;AFR_AF=0.9206;EUR_AF=0.8141;SAS_AF=0.6994;AA=a|||;VT=SNP
6	30944982	rs2530705	T	C	100	PASS	AC=770;AF=0.153754;AN=5008;NS=2504;DP=14604;EAS_AF=0.119;AMR_AF=0.2608;AFR_AF=0.1536;EUR_AF=0.1431;SAS_AF=0.1247;AA=T|||;VT=SNP
6	30945005	rs2517432	T	A	100	PASS	AC=776;AF=0.154952;AN=5008;NS=2504;DP=14374;EAS_AF=0.119;AMR_AF=0.2651;AFR_AF=0.1589;EUR_AF=0.1412;SAS_AF=0.1227;AA=T|||;VT=SNP
6	30945131	rs2530704	T	C	100	PASS	AC=3458;AF=0.690495;AN=5008;NS=2504;DP=16091;EAS_AF=0.5972;AMR_AF=0.7219;AFR_AF=0.7927;EUR_AF=0.7157;SAS_AF=0.6002;AA=C|||;VT=SNP
6	30945265	rs3131931	T	A	100	PASS	AC=617;AF=0.123203;AN=5008;NS=2504;DP=20924;EAS_AF=0.0427;AMR_AF=0.2104;AFR_AF=0.0696;EUR_AF=0.2306;SAS_AF=0.1063;AA=T|||;VT=SNP
6	30945625	rs34853064	A	T	100	PASS	AC=299;AF=0.0597045;AN=5008;NS=2504;DP=19073;EAS_AF=0.131;AMR_AF=0.0965;AFR_AF=0.0113;EUR_AF=0.0577;SAS_AF=0.0276;AA=A|||;VT=SNP
6	30946148	rs2844682	G	A	100	PASS	AC=768;AF=0.153355;AN=5008;NS=2504;DP=20896;EAS_AF=0.119;AMR_AF=0.2608;AFR_AF=0.1536;EUR_AF=0.1431;SAS_AF=0.1227;AA=A|||;VT=SNP
6	30946496	rs2844680	T	G	100	PASS	AC=2736;AF=0.546326;AN=5008;NS=2504;DP=18457;EAS_AF=0.5139;AMR_AF=0.6412;AFR_AF=0.5514;EUR_AF=0.5656;SAS_AF=0.4857;AA=G|||;VT=SNP
6	30947042	rs9394023	C	A	100	PASS	AC=797;AF=0.159145;AN=5008;NS=2504;DP=18537;EAS_AF=0.3284;AMR_AF=0.0706;AFR_AF=0.028;EUR_AF=0.1461;SAS_AF=0.2382;AA=C|||;VT=SNP
6	30947365	rs2844679	G	A	100	PASS	AC=768;AF=0.153355;AN=5008;NS=2504;DP=15239;EAS_AF=0.119;AMR_AF=0.2608;AFR_AF=0.1536;EUR_AF=0.1431;SAS_AF=0.1227;AA=A|||;VT=SNP
6	30947378	rs2517431	A	C	100	PASS	AC=3457;AF=0.690296;AN=5008;NS=2504;DP=14998;EAS_AF=0.5972;AMR_AF=0.7219;AFR_AF=0.7927;EUR_AF=0.7157;SAS_AF=0.5992;AA=C|||;VT=SNP
6	30948421	rs2517430	T	C	100	PASS	AC=770;AF=0.153754;AN=5008;NS=2504;DP=13644;EAS_AF=0.119;AMR_AF=0.2608;AFR_AF=0.1536;EUR_AF=0.1451;SAS_AF=0.1227;AA=C|||;VT=SNP
6	30948517	rs2517428	C	T	100	PASS	AC=772;AF=0.154153;AN=5008;NS=2504;DP=12125;EAS_AF=0.121;AMR_AF=0.2608;AFR_AF=0.1551;EUR_AF=0.1431;SAS_AF=0.1227;AA=C|||;VT=SNP
6	30948984	rs2508020	A	C	100	PASS	AC=770;AF=0.153754;AN=5008;NS=2504;DP=17839;EAS_AF=0.119;AMR_AF=0.2608;AFR_AF=0.1543;EUR_AF=0.1441;SAS_AF=0.1227;AA=A|||;VT=SNP
6	30948993	rs2508019	C	G	100	PASS	AC=770;AF=0.153754;AN=5008;NS=2504;DP=17965;EAS_AF=0.119;AMR_AF=0.2608;AFR_AF=0.1543;EUR_AF=0.1441;SAS_AF=0.1227;AA=C|||;VT=SNP
6	30949430	rs2517426	C	A	100	PASS	AC=770;AF=0.153754;AN=5008;NS=2504;DP=18946;EAS_AF=0.119;AMR_AF=0.2608;AFR_AF=0.1536;EUR_AF=0.1451;SAS_AF=0.1227;AA=A|||;VT=SNP
6	30949439	rs2530703	A	T	100	PASS	AC=770;AF=0.153754;AN=5008;NS=2504;DP=19127;EAS_AF=0.119;AMR_AF=0.2608;AFR_AF=0.1536;EUR_AF=0.1451;SAS_AF=0.1227;AA=T|||;VT=SNP
6	30949670	rs2517425	T	G	100	PASS	AC=806;AF=0.160942;AN=5008;NS=2504;DP=18367;EAS_AF=0.0427;AMR_AF=0.2723;AFR_AF=0.1687;EUR_AF=0.2455;SAS_AF=0.1063;AA=T|||;VT=SNP
6	30949996	rs2517424	T	A	100	PASS	AC=770;AF=0.153754;AN=5008;NS=2504;DP=23459;EAS_AF=0.119;AMR_AF=0.2608;AFR_AF=0.1536;EUR_AF=0.1451;SAS_AF=0.1227;AA=A|||;VT=SNP
6	30950050	rs2844678	G	A	100	PASS	AC=772;AF=0.154153;AN=5008;NS=2504;DP=22198;EAS_AF=0.119;AMR_AF=0.2608;AFR_AF=0.1536;EUR_AF=0.1451;SAS_AF=0.1247;AA=G|||;VT=SNP
6	30950306	rs2523929	G	A	100	PASS	AC=773;AF=0.154353;AN=5008;NS=2504;DP=21305;EAS_AF=0.119;AMR_AF=0.2622;AFR_AF=0.1536;EUR_AF=0.1451;SAS_AF=0.1247;AA=G|||;VT=SNP
6	30950589	rs2517422	C	T	100	PASS	AC=770;AF=0.153754;AN=5008;NS=2504;DP=20013;EAS_AF=0.119;AMR_AF=0.2608;AFR_AF=0.1536;EUR_AF=0.1451;SAS_AF=0.1227;AA=T|||;VT=SNP
6	30951004	rs2530702	T	C	100	PASS	AC=770;AF=0.153754;AN=5008;NS=2504;DP=22481;EAS_AF=0.119;AMR_AF=0.2608;AFR_AF=0.1536;EUR_AF=0.1451;SAS_AF=0.1227;AA=C|||;VT=SNP
6	30951020	rs1634713	A	T	100	PASS	AC=713;AF=0.142372;AN=5008;NS=2504;DP=22611;EAS_AF=0.0427;AMR_AF=0.2594;AFR_AF=0.1082;EUR_AF=0.2416;SAS_AF=0.1063;AA=A|||;VT=SNP
6	30951022	rs2530701	T	C	100	PASS	AC=771;AF=0.153954;AN=5008;NS=2504;DP=22523;EAS_AF=0.119;AMR_AF=0.2608;AFR_AF=0.1536;EUR_AF=0.1451;SAS_AF=0.1237;AA=C|||;VT=SNP
6	30951209	rs2517421	C	G	100	PASS	AC=770;AF=0.153754;AN=5008;NS=2504;DP=19800;EAS_AF=0.119;AMR_AF=0.2608;AFR_AF=0.1536;EUR_AF=0.1451;SAS_AF=0.1227;AA=G|||;VT=SNP
6	30951367	rs2530700	T	C	100	PASS	AC=770;AF=0.153754;AN=5008;NS=2504;DP=21013;EAS_AF=0.119;AMR_AF=0.2608;AFR_AF=0.1536;EUR_AF=0.1451;SAS_AF=0.1227;AA=C|||;VT=SNP
6	30951558	rs73727148	G	T	100	PASS	AC=307;AF=0.0613019;AN=5008;NS=2504;DP=19534;EAS_AF=0.1032;AMR_AF=0.0288;AFR_AF=0.1097;EUR_AF=0.0229;SAS_AF=0.0153;AA=G|||;VT=SNP
6	30951592	rs17189889	G	A	100	PASS	AC=430;AF=0.0858626;AN=5008;NS=2504;DP=18922;EAS_AF=0.0159;AMR_AF=0.0591;AFR_AF=0.177;EUR_AF=0.1123;SAS_AF=0.0266;AA=G|||;VT=SNP
6	30952205	rs2248481	T	C	100	PASS	AC=771;AF=0.153954;AN=5008;NS=2504;DP=18064;EAS_AF=0.119;AMR_AF=0.2608;AFR_AF=0.1543;EUR_AF=0.1451;SAS_AF=0.1227;AA=T|||;VT=SNP
6	30952262	rs2517420	C	T	100	PASS	AC=771;AF=0.153954;AN=5008;NS=2504;DP=17158;EAS_AF=0.119;AMR_AF=0.2622;AFR_AF=0.1536;EUR_AF=0.1451;SAS_AF=0.1227;AA=C|||;VT=SNP
6	30952361	rs9348845	C	A	100	PASS	AC=790;AF=0.157748;AN=5008;NS=2504;DP=17629;EAS_AF=0.3244;AMR_AF=0.0706;AFR_AF=0.028;EUR_AF=0.1461;SAS_AF=0.2352;AA=C|||;VT=SNP
6	30952675	rs3131930	G	C	100	PASS	AC=583;AF=0.116414;AN=5008;NS=2504;DP=12669;EAS_AF=0.0526;AMR_AF=0.2017;AFR_AF=0.1513;EUR_AF=0.1282;SAS_AF=0.0624;AA=G|||;VT=SNP
6	30952730	rs9366763	C	T	100	PASS	AC=925;AF=0.184704;AN=5008;NS=2504;DP=13613;EAS_AF=0.3452;AMR_AF=0.0836;AFR_AF=0.0938;EUR_AF=0.163;SAS_AF=0.2362;AA=C|||;VT=SNP
6	30952873	rs2517419	T	A	100	PASS	AC=770;AF=0.153754;AN=5008;NS=2504;DP=15498;EAS_AF=0.119;AMR_AF=0.2608;AFR_AF=0.1536;EUR_AF=0.1451;SAS_AF=0.1227;AA=A|||;VT=SNP
6	30953105	rs9295938	G	A	100	PASS	AC=891;AF=0.177915;AN=5008;NS=2504;DP=14288;EAS_AF=0.3452;AMR_AF=0.085;AFR_AF=0.0673;EUR_AF=0.163;SAS_AF=0.2362;AA=G|||;VT=SNP
6	30953209	rs114570543	A	G	100	PASS	AC=163;AF=0.0325479;AN=5008;NS=2504;DP=17712;EAS_AF=0.1032;AMR_AF=0.0173;AFR_AF=0.0076;EUR_AF=0.0229;SAS_AF=0.0143;AA=A|||;VT=SNP
6	30953240	rs2530699	A	T	100	PASS	AC=771;AF=0.153954;AN=5008;NS=2504;DP=18205;EAS_AF=0.12;AMR_AF=0.2608;AFR_AF=0.1536;EUR_AF=0.1451;SAS_AF=0.1227;AA=T|||;VT=SNP
6	30953596	rs2523927	C	A	100	PASS	AC=770;AF=0.153754;AN=5008;NS=2504;DP=16170;EAS_AF=0.119;AMR_AF=0.2608;AFR_AF=0.1536;EUR_AF=0.1451;SAS_AF=0.1227;AA=C|||;VT=SNP
6	30953977	rs2517418	C	T	100	PASS	AC=770;AF=0.153754;AN=5008;NS=2504;DP=22120;EAS_AF=0.119;AMR_AF=0.2608;AFR_AF=0.1536;EUR_AF=0.1451;SAS_AF=0.1227;AA=T|||;VT=SNP
6	30954150	rs111358184	C	T	100	PASS	AC=112;AF=0.0223642;AN=5008;NS=2504;DP=19856;EAS_AF=0.0397;AMR_AF=0.062;AFR_AF=0.0023;EUR_AF=0.0169;SAS_AF=0.0092;AA=T|||;VT=SNP;EX_TARGET
6	30954245	rs1634730	T	C	100	PASS	AC=3559;AF=0.710663;AN=5008;NS=2504;DP=22713;EAS_AF=0.5933;AMR_AF=0.7363;AFR_AF=0.8585;EUR_AF=0.7247;SAS_AF=0.5992;AA=C|||;VT=SNP;EX_TARGET
6	30954873	rs1625781	G	A	100	PASS	AC=707;AF=0.141174;AN=5008;NS=2504;DP=21191;EAS_AF=0.0427;AMR_AF=0.2594;AFR_AF=0.1059;EUR_AF=0.2386;SAS_AF=0.1063;AA=g|||;VT=SNP;EX_TARGET
6	30955359	rs2844677	G	A	100	PASS	AC=631;AF=0.125998;AN=5008;NS=2504;DP=20778;EAS_AF=0.1141;AMR_AF=0.1801;AFR_AF=0.1505;EUR_AF=0.0875;SAS_AF=0.1063;AA=G|||;VT=SNP;EX_TARGET
6	30955681	rs1634731	G	A	100	PASS	AC=4281;AF=0.854832;AN=5008;NS=2504;DP=19475;EAS_AF=0.8284;AMR_AF=0.8718;AFR_AF=0.966;EUR_AF=0.8181;SAS_AF=0.7577;AA=A|||;VT=SNP
6	30955929	rs2517416	C	A	100	PASS	AC=771;AF=0.153954;AN=5008;NS=2504;DP=15981;EAS_AF=0.1181;AMR_AF=0.2622;AFR_AF=0.1536;EUR_AF=0.1451;SAS_AF=0.1237;AA=C|||;VT=SNP;EX_TARGET
6	30956779	rs2517415	C	T	100	PASS	AC=773;AF=0.154353;AN=5008;NS=2504;DP=17482;EAS_AF=0.1181;AMR_AF=0.2622;AFR_AF=0.1536;EUR_AF=0.1461;SAS_AF=0.1247;AA=C|||;VT=SNP
6	30957050	rs546767272	G	A	100	PASS	AC=119;AF=0.023762;AN=5008;NS=2504;DP=22046;EAS_AF=0.0099;AMR_AF=0.0303;AFR_AF=0.0023;EUR_AF=0.0457;SAS_AF=0.0399;AA=G|||;VT=SNP
6	30957190	rs74540441	G	A	100	PASS	AC=191;AF=0.038139;AN=5008;NS=2504;DP=20828;EAS_AF=0.0665;AMR_AF=0.062;AFR_AF=0.0023;EUR_AF=0.0169;SAS_AF=0.0624;AA=G|||;VT=SNP
6	30957214	rs535461249	G	C	100	PASS	AC=109;AF=0.0217652;AN=5008;NS=2504;DP=21056;EAS_AF=0.0377;AMR_AF=0.062;AFR_AF=0.0023;EUR_AF=0.0169;SAS_AF=0.0082;AA=G|||;VT=SNP
6	30957356	rs2523930	A	G	100	PASS	AC=773;AF=0.154353;AN=5008;NS=2504;DP=19828;EAS_AF=0.1181;AMR_AF=0.2622;AFR_AF=0.1536;EUR_AF=0.1461;SAS_AF=0.1247;AA=G|||;VT=SNP
6	30957618	rs886403	T	C	100	PASS	AC=701;AF=0.139976;AN=5008;NS=2504;DP=20262;EAS_AF=0.0417;AMR_AF=0.2622;AFR_AF=0.0991;EUR_AF=0.2416;SAS_AF=0.1053;AA=T|||;VT=SNP
6	30957766	rs3873342	T	C	100	PASS	AC=575;AF=0.114816;AN=5008;NS=2504;DP=19118;EAS_AF=0.0784;AMR_AF=0.0605;AFR_AF=0.205;EUR_AF=0.1193;SAS_AF=0.0644;AA=T|||;VT=SNP
6	30958254	rs2249168	C	T	100	PASS	AC=775;AF=0.154752;AN=5008;NS=2504;DP=19920;EAS_AF=0.1181;AMR_AF=0.2622;AFR_AF=0.1536;EUR_AF=0.1461;SAS_AF=0.1268;AA=T|||;VT=SNP
6	30958494	rs2530695	A	G	100	PASS	AC=773;AF=0.154353;AN=5008;NS=2504;DP=21485;EAS_AF=0.1181;AMR_AF=0.2622;AFR_AF=0.1536;EUR_AF=0.1461;SAS_AF=0.1247;AA=G|||;VT=SNP
6	30958986	rs56227901	G	A	100	PASS	AC=416;AF=0.0830671;AN=5008;NS=2504;DP=15983;EAS_AF=0.1319;AMR_AF=0.0648;AFR_AF=0.0061;EUR_AF=0.0437;SAS_AF=0.1902;AA=G|||;VT=SNP
6	30958987	rs2517412	G	A	100	PASS	AC=773;AF=0.154353;AN=5008;NS=2504;DP=15933;EAS_AF=0.1181;AMR_AF=0.2622;AFR_AF=0.1536;EUR_AF=0.1461;SAS_AF=0.1247;AA=G|||;VT=SNP
6	30959014	rs2530694	C	A	100	PASS	AC=773;AF=0.154353;AN=5008;NS=2504;DP=15771;EAS_AF=0.1181;AMR_AF=0.2622;AFR_AF=0.1536;EUR_AF=0.1461;SAS_AF=0.1247;AA=C|||;VT=SNP
6	30959117	rs113867436	T	C	100	PASS	AC=1014;AF=0.202476;AN=5008;NS=2504;DP=16013;EAS_AF=0.3452;AMR_AF=0.0937;AFR_AF=0.1536;EUR_AF=0.169;SAS_AF=0.2331;AA=T|||;VT=SNP
6	30959417	rs35101948	G	T	100	PASS	AC=302;AF=0.0603035;AN=5008;NS=2504;DP=16420;EAS_AF=0.127;AMR_AF=0.0994;AFR_AF=0.0136;EUR_AF=0.0596;SAS_AF=0.0276;AA=G|||;VT=SNP
6	30959443	rs12212799	G	A	100	PASS	AC=435;AF=0.086861;AN=5008;NS=2504;DP=14854;EAS_AF=0.0159;AMR_AF=0.0605;AFR_AF=0.1755;EUR_AF=0.1173;SAS_AF=0.0276;AA=G|||;VT=SNP
6	30960221	rs34503701	A	T	100	PASS	AC=292;AF=0.0583067;AN=5008;NS=2504;DP=14025;EAS_AF=0.131;AMR_AF=0.0965;AFR_AF=0.0061;EUR_AF=0.0577;SAS_AF=0.0276;AA=A|||;VT=SNP
6	30960267	rs2517411	T	C	100	PASS	AC=775;AF=0.154752;AN=5008;NS=2504;DP=11901;EAS_AF=0.1181;AMR_AF=0.2622;AFR_AF=0.1536;EUR_AF=0.1461;SAS_AF=0.1268;AA=T|||;VT=SNP
6	30961926	rs2844673	C	T	100	PASS	AC=866;AF=0.172923;AN=5008;NS=2504;DP=18237;EAS_AF=0.2083;AMR_AF=0.2622;AFR_AF=0.1536;EUR_AF=0.1461;SAS_AF=0.1268;AA=C|||;VT=SNP
6	30962136	rs34827119	C	A	100	PASS	AC=306;AF=0.0611022;AN=5008;NS=2504;DP=18522;EAS_AF=0.13;AMR_AF=0.0994;AFR_AF=0.0144;EUR_AF=0.0596;SAS_AF=0.0276;AA=C|||;VT=SNP
6	30962386	rs1634712	G	C	100	PASS	AC=3550;AF=0.708866;AN=5008;NS=2504;DP=21308;EAS_AF=0.5962;AMR_AF=0.7305;AFR_AF=0.8094;EUR_AF=0.7644;SAS_AF=0.6166;AA=c|||;VT=SNP
6	30962443	rs112204916	T	A	100	PASS	AC=112;AF=0.0223642;AN=5008;NS=2504;DP=22228;EAS_AF=0.0397;AMR_AF=0.062;AFR_AF=0.0023;EUR_AF=0.0169;SAS_AF=0.0092;AA=t|||;VT=SNP
6	30963116	rs2263305	C	T	100	PASS	AC=772;AF=0.154153;AN=5008;NS=2504;DP=20505;EAS_AF=0.1181;AMR_AF=0.2608;AFR_AF=0.1536;EUR_AF=0.1461;SAS_AF=0.1247;AA=C|||;VT=SNP
6	30963150	rs2263306	A	G	100	PASS	AC=772;AF=0.154153;AN=5008;NS=2504;DP=19850;EAS_AF=0.1181;AMR_AF=0.2608;AFR_AF=0.1536;EUR_AF=0.1461;SAS_AF=0.1247;AA=G|||;VT=SNP
6	30963167	rs12524587	G	A	100	PASS	AC=112;AF=0.0223642;AN=5008;NS=2504;DP=19480;EAS_AF=0.0397;AMR_AF=0.062;AFR_AF=0.0023;EUR_AF=0.0169;SAS_AF=0.0092;AA=G|||;VT=SNP
6	30963679	rs35955137	C	T	100	PASS	AC=308;AF=0.0615016;AN=5008;NS=2504;DP=19165;EAS_AF=0.131;AMR_AF=0.1009;AFR_AF=0.0144;EUR_AF=0.0596;SAS_AF=0.0276;AA=C|||;VT=SNP
6	30963972	rs2523907	A	G	100	PASS	AC=772;AF=0.154153;AN=5008;NS=2504;DP=19088;EAS_AF=0.1181;AMR_AF=0.2608;AFR_AF=0.1536;EUR_AF=0.1461;SAS_AF=0.1247;AA=A|||;VT=SNP
6	30964393	rs2517409	T	C	100	PASS	AC=772;AF=0.154153;AN=5008;NS=2504;DP=21826;EAS_AF=0.1181;AMR_AF=0.2608;AFR_AF=0.1536;EUR_AF=0.1461;SAS_AF=0.1247;AA=T|||;VT=SNP
6	30966219	rs2252921	A	G	100	PASS	AC=773;AF=0.154353;AN=5008;NS=2504;DP=18625;EAS_AF=0.1181;AMR_AF=0.2608;AFR_AF=0.1543;EUR_AF=0.1461;SAS_AF=0.1247;AA=A|||;VT=SNP
6	30966282	rs2252925	A	G	100	PASS	AC=774;AF=0.154553;AN=5008;NS=2504;DP=20501;EAS_AF=0.1181;AMR_AF=0.2608;AFR_AF=0.1536;EUR_AF=0.1461;SAS_AF=0.1268;AA=A|||;VT=SNP
6	30966304	rs2252926	A	G	100	PASS	AC=774;AF=0.154553;AN=5008;NS=2504;DP=20602;EAS_AF=0.1181;AMR_AF=0.2608;AFR_AF=0.1536;EUR_AF=0.1461;SAS_AF=0.1268;AA=A|||;VT=SNP
6	30966453	rs2517408	T	C	100	PASS	AC=581;AF=0.116014;AN=5008;NS=2504;DP=22207;EAS_AF=0.0516;AMR_AF=0.1988;AFR_AF=0.1513;EUR_AF=0.1292;SAS_AF=0.0624;AA=T|||;VT=SNP
6	30967202	rs2530690	G	A	100	PASS	AC=774;AF=0.154553;AN=5008;NS=2504;DP=18274;EAS_AF=0.1181;AMR_AF=0.2608;AFR_AF=0.1536;EUR_AF=0.1461;SAS_AF=0.1268;AA=G|||;VT=SNP
6	30967256	rs2530689	G	A	100	PASS	AC=772;AF=0.154153;AN=5008;NS=2504;DP=18954;EAS_AF=0.1181;AMR_AF=0.2608;AFR_AF=0.1536;EUR_AF=0.1461;SAS_AF=0.1247;AA=G|||;VT=SNP
6	30967279	rs2517406	T	C	100	PASS	AC=773;AF=0.154353;AN=5008;NS=2504;DP=18334;EAS_AF=0.119;AMR_AF=0.2608;AFR_AF=0.1528;EUR_AF=0.1461;SAS_AF=0.1258;AA=T|||;VT=SNP
6	30967471	rs111897727	G	A	100	PASS	AC=94;AF=0.01877;AN=5008;NS=2504;DP=17171;EAS_AF=0.0288;AMR_AF=0.062;AFR_AF=0.0023;EUR_AF=0.0169;SAS_AF=0.002;AA=G|||;VT=SNP
6	30967499	rs2530688	C	G	100	PASS	AC=772;AF=0.154153;AN=5008;NS=2504;DP=17563;EAS_AF=0.1181;AMR_AF=0.2608;AFR_AF=0.1536;EUR_AF=0.1461;SAS_AF=0.1247;AA=G|||;VT=SNP
6	30968109	rs2844671	T	C	100	PASS	AC=772;AF=0.154153;AN=5008;NS=2504;DP=18363;EAS_AF=0.1181;AMR_AF=0.2608;AFR_AF=0.1536;EUR_AF=0.1461;SAS_AF=0.1247;AA=C|||;VT=SNP
6	30968384	rs2523908	C	T	100	PASS	AC=772;AF=0.154153;AN=5008;NS=2504;DP=14055;EAS_AF=0.1181;AMR_AF=0.2608;AFR_AF=0.1536;EUR_AF=0.1461;SAS_AF=0.1247;AA=T|||;VT=SNP
6	30968468	rs12524490	G	A	100	PASS	AC=111;AF=0.0221645;AN=5008;NS=2504;DP=14158;EAS_AF=0.0397;AMR_AF=0.062;AFR_AF=0.0023;EUR_AF=0.0169;SAS_AF=0.0082;AA=G|||;VT=SNP
6	30969155	rs9262436	C	G	100	PASS	AC=770;AF=0.153754;AN=5008;NS=2504;DP=21862;EAS_AF=0.1181;AMR_AF=0.2594;AFR_AF=0.1528;EUR_AF=0.1461;SAS_AF=0.1247;AA=G|||;VT=SNP
6	30969168	rs35281047	C	T	100	PASS	AC=308;AF=0.0615016;AN=5008;NS=2504;DP=22313;EAS_AF=0.131;AMR_AF=0.1009;AFR_AF=0.0144;EUR_AF=0.0596;SAS_AF=0.0276;AA=C|||;VT=SNP
6	30969185	rs9262437	A	C	100	PASS	AC=581;AF=0.116014;AN=5008;NS=2504;DP=22400;EAS_AF=0.0516;AMR_AF=0.1988;AFR_AF=0.1513;EUR_AF=0.1292;SAS_AF=0.0624;AA=A|||;VT=SNP
6	30969327	rs3873343	C	T	100	PASS	AC=797;AF=0.159145;AN=5008;NS=2504;DP=20453;EAS_AF=0.3244;AMR_AF=0.072;AFR_AF=0.0371;EUR_AF=0.1431;SAS_AF=0.2321;AA=C|||;VT=SNP
6	30969357	rs2894050	G	T	100	PASS	AC=801;AF=0.159944;AN=5008;NS=2504;DP=20854;EAS_AF=0.3244;AMR_AF=0.072;AFR_AF=0.0401;EUR_AF=0.1431;SAS_AF=0.2321;AA=G|||;VT=SNP
6	30969359	rs9262446	G	C	100	PASS	AC=772;AF=0.154153;AN=5008;NS=2504;DP=20853;EAS_AF=0.1181;AMR_AF=0.2608;AFR_AF=0.1536;EUR_AF=0.1461;SAS_AF=0.1247;AA=G|||;VT=SNP
6	30969368	rs9262447	A	C	100	PASS	AC=581;AF=0.116014;AN=5008;NS=2504;DP=21414;EAS_AF=0.0516;AMR_AF=0.1988;AFR_AF=0.1513;EUR_AF=0.1292;SAS_AF=0.0624;AA=A|||;VT=SNP
6	30969498	rs2429295	G	C	100	PASS	AC=772;AF=0.154153;AN=5008;NS=2504;DP=22567;EAS_AF=0.1181;AMR_AF=0.2608;AFR_AF=0.1536;EUR_AF=0.1461;SAS_AF=0.1247;AA=C|||;VT=SNP
6	30969527	rs2508016	C	G	100	PASS	AC=772;AF=0.154153;AN=5008;NS=2504;DP=22410;EAS_AF=0.1181;AMR_AF=0.2608;AFR_AF=0.1536;EUR_AF=0.1461;SAS_AF=0.1247;AA=C|||;VT=SNP
6	30969702	rs2523911	G	A	100	PASS	AC=772;AF=0.154153;AN=5008;NS=2504;DP=20037;EAS_AF=0.1181;AMR_AF=0.2608;AFR_AF=0.1536;EUR_AF=0.1461;SAS_AF=0.1247;AA=G|||;VT=SNP
6	30969709	rs2523912	A	G	100	PASS	AC=772;AF=0.154153;AN=5008;NS=2504;DP=20371;EAS_AF=0.1181;AMR_AF=0.2608;AFR_AF=0.1536;EUR_AF=0.1461;SAS_AF=0.1247;AA=G|||;VT=SNP
6	30969898	rs1632859	G	A	100	PASS	AC=3400;AF=0.678914;AN=5008;NS=2504;DP=20591;EAS_AF=0.5883;AMR_AF=0.7118;AFR_AF=0.7784;EUR_AF=0.7296;SAS_AF=0.5624;AA=A|||;VT=SNP
6	30970224	rs1632858	C	T	100	PASS	AC=3946;AF=0.787939;AN=5008;NS=2504;DP=20611;EAS_AF=0.7004;AMR_AF=0.7738;AFR_AF=0.9319;EUR_AF=0.7932;SAS_AF=0.6881;AA=T|||;VT=SNP
6	30970459	rs2253417	G	A	100	PASS	AC=772;AF=0.154153;AN=5008;NS=2504;DP=20073;EAS_AF=0.1181;AMR_AF=0.2608;AFR_AF=0.1536;EUR_AF=0.1461;SAS_AF=0.1247;AA=G|||;VT=SNP
6	30971016	rs1632857	T	C	100	PASS	AC=760;AF=0.151757;AN=5008;NS=2504;DP=17449;EAS_AF=0.0427;AMR_AF=0.2752;AFR_AF=0.121;EUR_AF=0.2604;SAS_AF=0.1063;AA=T|||;VT=SNP
6	30971164	rs3131929	C	A	100	PASS	AC=772;AF=0.154153;AN=5008;NS=2504;DP=16039;EAS_AF=0.1181;AMR_AF=0.2608;AFR_AF=0.1536;EUR_AF=0.1461;SAS_AF=0.1247;AA=C|||;VT=SNP
6	30971320	rs3131928	C	T	100	PASS	AC=772;AF=0.154153;AN=5008;NS=2504;DP=15826;EAS_AF=0.1181;AMR_AF=0.2608;AFR_AF=0.1536;EUR_AF=0.1461;SAS_AF=0.1247;AA=c|||;VT=SNP
6	30971466	rs9283889	G	A	100	PASS	AC=1606;AF=0.320687;AN=5008;NS=2504;DP=16856;EAS_AF=0.4226;AMR_AF=0.1441;AFR_AF=0.3911;EUR_AF=0.2714;SAS_AF=0.2965;AA=g|||;VT=SNP
6	30971716	rs9262451	T	C	100	PASS	AC=772;AF=0.154153;AN=5008;NS=2504;DP=16574;EAS_AF=0.1181;AMR_AF=0.2608;AFR_AF=0.1536;EUR_AF=0.1461;SAS_AF=0.1247;AA=T|||;VT=SNP
6	30971736	rs1632856	C	T	100	PASS	AC=756;AF=0.150958;AN=5008;NS=2504;DP=18650;EAS_AF=0.0427;AMR_AF=0.2738;AFR_AF=0.1203;EUR_AF=0.2584;SAS_AF=0.1063;AA=C|||;VT=SNP
6	30972034	rs2523913	G	C	100	PASS	AC=772;AF=0.154153;AN=5008;NS=2504;DP=18138;EAS_AF=0.1181;AMR_AF=0.2608;AFR_AF=0.1536;EUR_AF=0.1461;SAS_AF=0.1247;AA=G|||;VT=SNP
6	30972121	rs2844668	T	A	100	PASS	AC=3947;AF=0.788139;AN=5008;NS=2504;DP=19105;EAS_AF=0.7014;AMR_AF=0.7738;AFR_AF=0.9319;EUR_AF=0.7932;SAS_AF=0.6881;AA=t|||;VT=SNP
6	30972202	rs380808	G	A	100	PASS	AC=772;AF=0.154153;AN=5008;NS=2504;DP=21843;EAS_AF=0.1181;AMR_AF=0.2608;AFR_AF=0.1536;EUR_AF=0.1461;SAS_AF=0.1247;AA=A|||;VT=SNP
6	30972390	rs436376	G	T	100	PASS	AC=774;AF=0.154553;AN=5008;NS=2504;DP=19177;EAS_AF=0.1181;AMR_AF=0.2608;AFR_AF=0.1536;EUR_AF=0.1461;SAS_AF=0.1268;AA=G|||;VT=SNP
6	30972471	rs2256514	G	A	100	PASS	AC=774;AF=0.154553;AN=5008;NS=2504;DP=20786;EAS_AF=0.1181;AMR_AF=0.2608;AFR_AF=0.1536;EUR_AF=0.1461;SAS_AF=0.1268;AA=A|||;VT=SNP
6	30972589	rs1634717	G	T	100	PASS	AC=1528;AF=0.305112;AN=5008;NS=2504;DP=21559;EAS_AF=0.1607;AMR_AF=0.5346;AFR_AF=0.2731;EUR_AF=0.4046;SAS_AF=0.2321;AA=T|||;VT=SNP
6	30972865	rs1634718	A	G	100	PASS	AC=601;AF=0.120008;AN=5008;NS=2504;DP=20940;EAS_AF=0.0417;AMR_AF=0.2104;AFR_AF=0.0598;EUR_AF=0.2306;SAS_AF=0.1043;AA=A|||;VT=SNP
6	30973165	rs1634719	A	G	100	PASS	AC=755;AF=0.150759;AN=5008;NS=2504;DP=19919;EAS_AF=0.0427;AMR_AF=0.2738;AFR_AF=0.1195;EUR_AF=0.2584;SAS_AF=0.1063;AA=A|||;VT=SNP
6	30973358	rs2523915	T	A	100	PASS	AC=774;AF=0.154553;AN=5008;NS=2504;DP=20980;EAS_AF=0.1181;AMR_AF=0.2608;AFR_AF=0.1536;EUR_AF=0.1461;SAS_AF=0.1268;AA=A|||;VT=SNP
6	30973519	rs2523916	T	C	100	PASS	AC=772;AF=0.154153;AN=5008;NS=2504;DP=22042;EAS_AF=0.1181;AMR_AF=0.2608;AFR_AF=0.1536;EUR_AF=0.1461;SAS_AF=0.1247;AA=C|||;VT=SNP
6	30973535	rs1624944	G	C	100	PASS	AC=3562;AF=0.711262;AN=5008;NS=2504;DP=21426;EAS_AF=0.5933;AMR_AF=0.732;AFR_AF=0.82;EUR_AF=0.7644;SAS_AF=0.6166;AA=C|||;VT=SNP
6	30973665	rs60192216	A	G	100	PASS	AC=386;AF=0.0770767;AN=5008;NS=2504;DP=18329;EAS_AF=0.1081;AMR_AF=0.0418;AFR_AF=0.1127;EUR_AF=0.0288;SAS_AF=0.0716;AA=A|||;VT=SNP
6	30973783	rs12110532	C	G	100	PASS	AC=310;AF=0.061901;AN=5008;NS=2504;DP=16601;EAS_AF=0.1042;AMR_AF=0.0288;AFR_AF=0.112;EUR_AF=0.0219;SAS_AF=0.0153;AA=C|||;VT=SNP
6	30973843	rs12193866	C	T	100	PASS	AC=86;AF=0.0171725;AN=5008;NS=2504;DP=18114;EAS_AF=0.0149;AMR_AF=0.0043;AFR_AF=0.028;EUR_AF=0.0219;SAS_AF=0.0092;AA=C|||;VT=SNP
6	30974337	rs2844667	C	T	100	PASS	AC=772;AF=0.154153;AN=5008;NS=2504;DP=19371;EAS_AF=0.1181;AMR_AF=0.2608;AFR_AF=0.1536;EUR_AF=0.1461;SAS_AF=0.1247;AA=C|||;VT=SNP
6	30974496	rs2523918	G	A	100	PASS	AC=772;AF=0.154153;AN=5008;NS=2504;DP=19439;EAS_AF=0.1181;AMR_AF=0.2608;AFR_AF=0.1536;EUR_AF=0.1461;SAS_AF=0.1247;AA=G|||;VT=SNP
6	30974663	rs2523919	C	T	100	PASS	AC=772;AF=0.154153;AN=5008;NS=2504;DP=15081;EAS_AF=0.1181;AMR_AF=0.2608;AFR_AF=0.1536;EUR_AF=0.1461;SAS_AF=0.1247;AA=C|||;VT=SNP
6	30974683	rs2530711	G	T	100	PASS	AC=772;AF=0.154153;AN=5008;NS=2504;DP=15748;EAS_AF=0.1181;AMR_AF=0.2608;AFR_AF=0.1536;EUR_AF=0.1461;SAS_AF=0.1247;AA=T|||;VT=SNP
6	30974995	rs2523920	G	A	100	PASS	AC=772;AF=0.154153;AN=5008;NS=2504;DP=17451;EAS_AF=0.1181;AMR_AF=0.2608;AFR_AF=0.1536;EUR_AF=0.1461;SAS_AF=0.1247;AA=G|||;VT=SNP
6	30975090	rs2523921	T	C	100	PASS	AC=772;AF=0.154153;AN=5008;NS=2504;DP=16155;EAS_AF=0.1181;AMR_AF=0.2608;AFR_AF=0.1536;EUR_AF=0.1461;SAS_AF=0.1247;AA=C|||;VT=SNP
6	30975139	rs2523922	C	T	100	PASS	AC=771;AF=0.153954;AN=5008;NS=2504;DP=16352;EAS_AF=0.1181;AMR_AF=0.2594;AFR_AF=0.1536;EUR_AF=0.1461;SAS_AF=0.1247;AA=C|||;VT=SNP
6	30975141	rs2523923	G	A	100	PASS	AC=772;AF=0.154153;AN=5008;NS=2504;DP=16518;EAS_AF=0.1181;AMR_AF=0.2608;AFR_AF=0.1536;EUR_AF=0.1461;SAS_AF=0.1247;AA=g|||;VT=SNP
6	30975224	rs2523924	G	A	100	PASS	AC=772;AF=0.154153;AN=5008;NS=2504;DP=19841;EAS_AF=0.1181;AMR_AF=0.2608;AFR_AF=0.1536;EUR_AF=0.1461;SAS_AF=0.1247;AA=A|||;VT=SNP
6	30975440	rs2517402	A	G	100	PASS	AC=773;AF=0.154353;AN=5008;NS=2504;DP=18340;EAS_AF=0.119;AMR_AF=0.2608;AFR_AF=0.1536;EUR_AF=0.1461;SAS_AF=0.1247;AA=A|||;VT=SNP
6	30975445	rs2517401	C	T	100	PASS	AC=773;AF=0.154353;AN=5008;NS=2504;DP=18407;EAS_AF=0.119;AMR_AF=0.2608;AFR_AF=0.1536;EUR_AF=0.1461;SAS_AF=0.1247;AA=C|||;VT=SNP
6	30975649	rs1632854	T	A	100	PASS	AC=1528;AF=0.305112;AN=5008;NS=2504;DP=19015;EAS_AF=0.1607;AMR_AF=0.5346;AFR_AF=0.2731;EUR_AF=0.4046;SAS_AF=0.2321;AA=A|||;VT=SNP
6	30976203	rs75570972	G	A	100	PASS	AC=585;AF=0.116813;AN=5008;NS=2504;DP=16222;EAS_AF=0.0784;AMR_AF=0.0605;AFR_AF=0.2126;EUR_AF=0.1193;SAS_AF=0.0644;AA=G|||;VT=SNP
6	30976571	rs7765796	A	G	100	PASS	AC=772;AF=0.154153;AN=5008;NS=2504;DP=15513;EAS_AF=0.1181;AMR_AF=0.2608;AFR_AF=0.1536;EUR_AF=0.1461;SAS_AF=0.1247;AA=G|||;VT=SNP
6	30976647	rs7766113	C	T	100	PASS	AC=792;AF=0.158147;AN=5008;NS=2504;DP=14763;EAS_AF=0.1181;AMR_AF=0.2608;AFR_AF=0.1687;EUR_AF=0.1461;SAS_AF=0.1247;AA=C|||;VT=SNP
6	30976660	rs9262458	C	T	100	PASS	AC=772;AF=0.154153;AN=5008;NS=2504;DP=15403;EAS_AF=0.1181;AMR_AF=0.2608;AFR_AF=0.1536;EUR_AF=0.1461;SAS_AF=0.1247;AA=c|||;VT=SNP
6	30976781	rs2844666	C	A	100	PASS	AC=773;AF=0.154353;AN=5008;NS=2504;DP=15720;EAS_AF=0.1181;AMR_AF=0.2608;AFR_AF=0.1543;EUR_AF=0.1461;SAS_AF=0.1247;AA=C|||;VT=SNP
6	30977183	rs1634720	G	A	100	PASS	AC=3567;AF=0.71226;AN=5008;NS=2504;DP=16406;EAS_AF=0.5933;AMR_AF=0.7334;AFR_AF=0.823;EUR_AF=0.7644;SAS_AF=0.6166;AA=A|||;VT=SNP
6	30977205	rs2517400	A	G	100	PASS	AC=773;AF=0.154353;AN=5008;NS=2504;DP=16751;EAS_AF=0.1181;AMR_AF=0.2608;AFR_AF=0.1536;EUR_AF=0.1471;SAS_AF=0.1247;AA=G|||;VT=SNP
6	30977212	rs2530691	T	C	100	PASS	AC=772;AF=0.154153;AN=5008;NS=2504;DP=16829;EAS_AF=0.1181;AMR_AF=0.2608;AFR_AF=0.1536;EUR_AF=0.1461;SAS_AF=0.1247;AA=C|||;VT=SNP
6	30977815	rs2523926	C	T	100	PASS	AC=772;AF=0.154153;AN=5008;NS=2504;DP=21743;EAS_AF=0.1181;AMR_AF=0.2608;AFR_AF=0.1536;EUR_AF=0.1461;SAS_AF=0.1247;AA=C|||;VT=SNP
6	30978158	rs2530718	C	T	100	PASS	AC=779;AF=0.155551;AN=5008;NS=2504;DP=18129;EAS_AF=0.1181;AMR_AF=0.2651;AFR_AF=0.1543;EUR_AF=0.1481;SAS_AF=0.1258;AA=T|||;VT=SNP
6	30978161	rs2530717	A	G	100	PASS	AC=770;AF=0.153754;AN=5008;NS=2504;DP=18265;EAS_AF=0.1181;AMR_AF=0.2594;AFR_AF=0.1536;EUR_AF=0.1451;SAS_AF=0.1247;AA=a|||;VT=SNP
6	30978196	rs2530716	T	C	100	PASS	AC=772;AF=0.154153;AN=5008;NS=2504;DP=19511;EAS_AF=0.1181;AMR_AF=0.2608;AFR_AF=0.1536;EUR_AF=0.1461;SAS_AF=0.1247;AA=C|||;VT=SNP
6	30978746	rs12203410	G	A	100	PASS	AC=847;AF=0.169129;AN=5008;NS=2504;DP=13026;EAS_AF=0.0833;AMR_AF=0.0922;AFR_AF=0.323;EUR_AF=0.1551;SAS_AF=0.1186;AA=G|||;VT=SNP
6	30978834	rs28360975	G	T	100	PASS	AC=1025;AF=0.204673;AN=5008;NS=2504;DP=12968;EAS_AF=0.1042;AMR_AF=0.1037;AFR_AF=0.4289;EUR_AF=0.164;SAS_AF=0.1186;AA=G|||;VT=SNP
6	30978884	rs530874598	T	A	100	PASS	AC=904;AF=0.180511;AN=5008;NS=2504;DP=15077;EAS_AF=0.3244;AMR_AF=0.0893;AFR_AF=0.0643;EUR_AF=0.1839;SAS_AF=0.2505;AA=T|||;VT=SNP
6	30979052	rs9378112	C	T	100	PASS	AC=810;AF=0.161741;AN=5008;NS=2504;DP=18235;EAS_AF=0.3244;AMR_AF=0.0778;AFR_AF=0.0408;EUR_AF=0.1461;SAS_AF=0.2331;AA=T|||;VT=SNP
6	30979065	rs74295919	G	A	100	PASS	AC=626;AF=0.125;AN=5008;NS=2504;DP=18134;EAS_AF=0.0784;AMR_AF=0.0605;AFR_AF=0.2436;EUR_AF=0.1193;SAS_AF=0.0644;AA=G|||;VT=SNP
6	30979078	rs9391700	G	A	100	PASS	AC=810;AF=0.161741;AN=5008;NS=2504;DP=18022;EAS_AF=0.3244;AMR_AF=0.0778;AFR_AF=0.0408;EUR_AF=0.1461;SAS_AF=0.2331;AA=A|||;VT=SNP
6	30979084	rs1634722	C	T	100	PASS	AC=3578;AF=0.714457;AN=5008;NS=2504;DP=17963;EAS_AF=0.5933;AMR_AF=0.7392;AFR_AF=0.8245;EUR_AF=0.7674;SAS_AF=0.6186;AA=T|||;VT=SNP
6	30979098	rs9378113	C	T	100	PASS	AC=810;AF=0.161741;AN=5008;NS=2504;DP=17829;EAS_AF=0.3244;AMR_AF=0.0778;AFR_AF=0.0408;EUR_AF=0.1461;SAS_AF=0.2331;AA=T|||;VT=SNP
6	30979156	rs1634723	C	T	100	PASS	AC=3562;AF=0.711262;AN=5008;NS=2504;DP=18505;EAS_AF=0.5923;AMR_AF=0.7392;AFR_AF=0.8132;EUR_AF=0.7674;SAS_AF=0.6186;AA=T|||;VT=SNP
6	30979172	rs9378151	C	A	100	PASS	AC=809;AF=0.161542;AN=5008;NS=2504;DP=18887;EAS_AF=0.3234;AMR_AF=0.0778;AFR_AF=0.0408;EUR_AF=0.1461;SAS_AF=0.2331;AA=C|||;VT=SNP
6	30979203	rs7739491	A	C	100	PASS	AC=2060;AF=0.411342;AN=5008;NS=2504;DP=20085;EAS_AF=0.2242;AMR_AF=0.4424;AFR_AF=0.671;EUR_AF=0.3797;SAS_AF=0.2638;AA=A|||;VT=SNP
6	30979318	rs34746900	C	A	100	PASS	AC=307;AF=0.0613019;AN=5008;NS=2504;DP=22184;EAS_AF=0.13;AMR_AF=0.1009;AFR_AF=0.0144;EUR_AF=0.0596;SAS_AF=0.0276;AA=C|||;VT=SNP
6	30979479	rs9394025	C	T	100	PASS	AC=809;AF=0.161542;AN=5008;NS=2504;DP=20904;EAS_AF=0.3234;AMR_AF=0.0778;AFR_AF=0.0408;EUR_AF=0.1461;SAS_AF=0.2331;AA=C|||;VT=SNP
6	30979558	rs3869094	T	C	100	PASS	AC=2659;AF=0.53095;AN=5008;NS=2504;DP=21356;EAS_AF=0.5397;AMR_AF=0.4467;AFR_AF=0.6604;EUR_AF=0.4602;SAS_AF=0.4796;AA=C|||;VT=SNP
6	30979793	rs9366764	G	A	100	PASS	AC=850;AF=0.169728;AN=5008;NS=2504;DP=19796;EAS_AF=0.3234;AMR_AF=0.0778;AFR_AF=0.0719;EUR_AF=0.1461;SAS_AF=0.2331;AA=G|||;VT=SNP
6	30979824	rs9262460	A	G	100	PASS	AC=641;AF=0.127995;AN=5008;NS=2504;DP=20444;EAS_AF=0.0526;AMR_AF=0.2032;AFR_AF=0.1884;EUR_AF=0.1332;SAS_AF=0.0654;AA=A|||;VT=SNP
6	30979910	rs9262461	T	C	100	PASS	AC=641;AF=0.127995;AN=5008;NS=2504;DP=22113;EAS_AF=0.0526;AMR_AF=0.2032;AFR_AF=0.1884;EUR_AF=0.1332;SAS_AF=0.0654;AA=T|||;VT=SNP
6	30979933	rs9380204	T	C	100	PASS	AC=809;AF=0.161542;AN=5008;NS=2504;DP=22202;EAS_AF=0.3234;AMR_AF=0.0778;AFR_AF=0.0408;EUR_AF=0.1461;SAS_AF=0.2331;AA=T|||;VT=SNP
6	30980015	rs3869095	G	A	100	PASS	AC=600;AF=0.119808;AN=5008;NS=2504;DP=20526;EAS_AF=0.0784;AMR_AF=0.0605;AFR_AF=0.2231;EUR_AF=0.1203;SAS_AF=0.0644;AA=G|||;VT=SNP
6	30980140	rs56240511	G	C	100	PASS	AC=347;AF=0.0692891;AN=5008;NS=2504;DP=19863;EAS_AF=0.0357;AMR_AF=0.1484;AFR_AF=0.0038;EUR_AF=0.1054;SAS_AF=0.0992;AA=G|||;VT=SNP
6	30980566	rs9262462	G	T	100	PASS	AC=686;AF=0.136981;AN=5008;NS=2504;DP=18296;EAS_AF=0.0536;AMR_AF=0.2032;AFR_AF=0.2194;EUR_AF=0.1352;SAS_AF=0.0665;AA=T|||;VT=SNP
6	30980582	rs9262463	G	A	100	PASS	AC=641;AF=0.127995;AN=5008;NS=2504;DP=18836;EAS_AF=0.0526;AMR_AF=0.2032;AFR_AF=0.1884;EUR_AF=0.1332;SAS_AF=0.0654;AA=G|||;VT=SNP
6	30980603	rs12528087	G	A	100	PASS	AC=339;AF=0.0676917;AN=5008;NS=2504;DP=19741;EAS_AF=0.0714;AMR_AF=0.0821;AFR_AF=0.0333;EUR_AF=0.0517;SAS_AF=0.1166;AA=G|||;VT=SNP
6	30980747	rs12528082	C	T	100	PASS	AC=399;AF=0.0796725;AN=5008;NS=2504;DP=19540;EAS_AF=0.0913;AMR_AF=0.0865;AFR_AF=0.0545;EUR_AF=0.0606;SAS_AF=0.1166;AA=C|||;VT=SNP
6	30980848	rs9262464	G	A	100	PASS	AC=642;AF=0.128195;AN=5008;NS=2504;DP=16808;EAS_AF=0.0536;AMR_AF=0.2032;AFR_AF=0.1884;EUR_AF=0.1332;SAS_AF=0.0654;AA=G|||;VT=SNP
6	30980872	rs12207166	C	T	100	PASS	AC=584;AF=0.116613;AN=5008;NS=2504;DP=15731;EAS_AF=0.0784;AMR_AF=0.0605;AFR_AF=0.2118;EUR_AF=0.1193;SAS_AF=0.0644;AA=C|||;VT=SNP
6	30981054	rs12207266	C	G	100	PASS	AC=599;AF=0.119609;AN=5008;NS=2504;DP=16524;EAS_AF=0.0784;AMR_AF=0.0605;AFR_AF=0.2231;EUR_AF=0.1193;SAS_AF=0.0644;AA=C|||;VT=SNP
6	30981093	rs6913200	G	A	100	PASS	AC=641;AF=0.127995;AN=5008;NS=2504;DP=16523;EAS_AF=0.0526;AMR_AF=0.2032;AFR_AF=0.1884;EUR_AF=0.1332;SAS_AF=0.0654;AA=G|||;VT=SNP
6	30981127	rs6912926	C	G	100	PASS	AC=641;AF=0.127995;AN=5008;NS=2504;DP=16378;EAS_AF=0.0526;AMR_AF=0.2032;AFR_AF=0.1884;EUR_AF=0.1332;SAS_AF=0.0654;AA=C|||;VT=SNP
6	30981190	rs4713408	T	C	100	PASS	AC=2091;AF=0.417532;AN=5008;NS=2504;DP=16264;EAS_AF=0.4544;AMR_AF=0.3415;AFR_AF=0.4834;EUR_AF=0.3986;SAS_AF=0.364;AA=C|||;VT=SNP
6	30981199	rs4713409	T	C	100	PASS	AC=2491;AF=0.497404;AN=5008;NS=2504;DP=16551;EAS_AF=0.5456;AMR_AF=0.428;AFR_AF=0.5378;EUR_AF=0.4602;SAS_AF=0.4806;AA=C|||;VT=SNP
6	30981307	rs536070307	C	T	100	PASS	AC=2092;AF=0.417732;AN=5008;NS=2504;DP=18335;EAS_AF=0.4554;AMR_AF=0.3415;AFR_AF=0.4834;EUR_AF=0.3996;SAS_AF=0.363;AA=T|||;VT=SNP
6	30981361	rs563262528	C	G	100	PASS	AC=850;AF=0.169728;AN=5008;NS=2504;DP=19762;EAS_AF=0.3234;AMR_AF=0.0778;AFR_AF=0.0719;EUR_AF=0.1461;SAS_AF=0.2331;AA=C|||;VT=SNP
6	30981488	rs539480160	G	A	100	PASS	AC=980;AF=0.195687;AN=5008;NS=2504;DP=17511;EAS_AF=0.124;AMR_AF=0.2853;AFR_AF=0.2216;EUR_AF=0.1849;SAS_AF=0.182;AA=g|||;VT=SNP
6	30981715	rs540165831	G	T	100	PASS	AC=641;AF=0.127995;AN=5008;NS=2504;DP=15989;EAS_AF=0.0526;AMR_AF=0.2032;AFR_AF=0.1884;EUR_AF=0.1332;SAS_AF=0.0654;AA=G|||;VT=SNP
6	30981753	rs1634724	C	G	100	PASS	AC=937;AF=0.187101;AN=5008;NS=2504;DP=16274;EAS_AF=0.0456;AMR_AF=0.2896;AFR_AF=0.2262;EUR_AF=0.2694;SAS_AF=0.1227;AA=C|||;VT=SNP
6	30981755	rs573567323	C	T	100	PASS	AC=811;AF=0.161941;AN=5008;NS=2504;DP=16396;EAS_AF=0.3234;AMR_AF=0.0778;AFR_AF=0.0408;EUR_AF=0.1481;SAS_AF=0.2331;AA=C|||;VT=SNP
6	30981813	rs73727153	T	A	100	PASS	AC=599;AF=0.119609;AN=5008;NS=2504;DP=16778;EAS_AF=0.0784;AMR_AF=0.0605;AFR_AF=0.2231;EUR_AF=0.1193;SAS_AF=0.0644;AA=T|||;VT=SNP
6	30982008	rs386491819	T	A	100	PASS	AC=756;AF=0.150958;AN=5008;NS=2504;DP=16120;EAS_AF=0.0427;AMR_AF=0.2738;AFR_AF=0.1195;EUR_AF=0.2584;SAS_AF=0.1074;AA=T|||;VT=SNP
6	30982084	rs573600572	C	G	100	PASS	AC=2088;AF=0.416933;AN=5008;NS=2504;DP=16388;EAS_AF=0.4544;AMR_AF=0.3415;AFR_AF=0.4834;EUR_AF=0.3966;SAS_AF=0.363;AA=G|||;VT=SNP
6	30982086	rs541207895	A	T	100	PASS	AC=2088;AF=0.416933;AN=5008;NS=2504;DP=16368;EAS_AF=0.4544;AMR_AF=0.3415;AFR_AF=0.4834;EUR_AF=0.3966;SAS_AF=0.363;AA=T|||;VT=SNP
6	30982139	rs568791239	G	A	100	PASS	AC=848;AF=0.169329;AN=5008;NS=2504;DP=14570;EAS_AF=0.3234;AMR_AF=0.0778;AFR_AF=0.0719;EUR_AF=0.1441;SAS_AF=0.2331;AA=G|||;VT=SNP
6	30982160	rs529564829	G	A	100	PASS	AC=399;AF=0.0796725;AN=5008;NS=2504;DP=3805;EAS_AF=0.0913;AMR_AF=0.0865;AFR_AF=0.0545;EUR_AF=0.0606;SAS_AF=0.1166;AA=G|||;VT=SNP
6	30982209	rs7755802	A	G	100	PASS	AC=2490;AF=0.497204;AN=5008;NS=2504;DP=13614;EAS_AF=0.5456;AMR_AF=0.428;AFR_AF=0.5378;EUR_AF=0.4602;SAS_AF=0.4796;AA=G|||;VT=SNP
6	30982544	rs9394026	G	A	100	PASS	AC=1449;AF=0.289337;AN=5008;NS=2504;DP=20705;EAS_AF=0.4018;AMR_AF=0.1383;AFR_AF=0.295;EUR_AF=0.2654;SAS_AF=0.2975;AA=A|||;VT=SNP
6	30982553	rs28360978	A	G	100	PASS	AC=339;AF=0.0676917;AN=5008;NS=2504;DP=20539;EAS_AF=0.0714;AMR_AF=0.0821;AFR_AF=0.0333;EUR_AF=0.0517;SAS_AF=0.1166;AA=A|||;VT=SNP
6	30982682	rs73727154	G	T	100	PASS	AC=600;AF=0.119808;AN=5008;NS=2504;DP=23495;EAS_AF=0.0784;AMR_AF=0.0605;AFR_AF=0.2231;EUR_AF=0.1193;SAS_AF=0.0654;AA=G|||;VT=SNP
6	30982701	rs4713410	C	T	100	PASS	AC=641;AF=0.127995;AN=5008;NS=2504;DP=22362;EAS_AF=0.0526;AMR_AF=0.2032;AFR_AF=0.1884;EUR_AF=0.1332;SAS_AF=0.0654;AA=C|||;VT=SNP
6	30982722	rs569454935	T	C	100	PASS	AC=2090;AF=0.417332;AN=5008;NS=2504;DP=21823;EAS_AF=0.4544;AMR_AF=0.3415;AFR_AF=0.4834;EUR_AF=0.3986;SAS_AF=0.363;AA=C|||;VT=SNP
6	30982723	rs544482873	C	T	100	PASS	AC=850;AF=0.169728;AN=5008;NS=2504;DP=21867;EAS_AF=0.3234;AMR_AF=0.0778;AFR_AF=0.0719;EUR_AF=0.1461;SAS_AF=0.2331;AA=C|||;VT=SNP
6	30982858	rs28360979	T	G	100	PASS	AC=339;AF=0.0676917;AN=5008;NS=2504;DP=20585;EAS_AF=0.0714;AMR_AF=0.0821;AFR_AF=0.0333;EUR_AF=0.0517;SAS_AF=0.1166;AA=T|||;VT=SNP
6	30982948	rs12211072	G	A	100	PASS	AC=599;AF=0.119609;AN=5008;NS=2504;DP=18608;EAS_AF=0.0784;AMR_AF=0.0605;AFR_AF=0.2231;EUR_AF=0.1193;SAS_AF=0.0644;AA=G|||;VT=SNP
6	30983263	rs9391701	G	A	100	PASS	AC=809;AF=0.161542;AN=5008;NS=2504;DP=17301;EAS_AF=0.3234;AMR_AF=0.0778;AFR_AF=0.0408;EUR_AF=0.1461;SAS_AF=0.2331;AA=G|||;VT=SNP
6	30983296	rs7761278	A	G	100	PASS	AC=642;AF=0.128195;AN=5008;NS=2504;DP=16653;EAS_AF=0.0526;AMR_AF=0.2032;AFR_AF=0.1891;EUR_AF=0.1332;SAS_AF=0.0654;AA=A|||;VT=SNP
6	30983326	rs1619376	A	G	100	PASS	AC=3958;AF=0.790335;AN=5008;NS=2504;DP=16788;EAS_AF=0.7004;AMR_AF=0.781;AFR_AF=0.9342;EUR_AF=0.7952;SAS_AF=0.6902;AA=G|||;VT=SNP
6	30983417	rs9262468	A	G	100	PASS	AC=641;AF=0.127995;AN=5008;NS=2504;DP=17500;EAS_AF=0.0526;AMR_AF=0.2032;AFR_AF=0.1884;EUR_AF=0.1332;SAS_AF=0.0654;AA=A|||;VT=SNP
6	30983504	rs3871465	A	C	100	PASS	AC=2090;AF=0.417332;AN=5008;NS=2504;DP=17866;EAS_AF=0.4544;AMR_AF=0.3415;AFR_AF=0.4834;EUR_AF=0.3986;SAS_AF=0.363;AA=C|||;VT=SNP
6	30983581	rs28360981	T	C	100	PASS	AC=339;AF=0.0676917;AN=5008;NS=2504;DP=18319;EAS_AF=0.0714;AMR_AF=0.0821;AFR_AF=0.0333;EUR_AF=0.0517;SAS_AF=0.1166;AA=T|||;VT=SNP
6	30983683	rs3871466	T	C	100	PASS	AC=851;AF=0.169928;AN=5008;NS=2504;DP=16464;EAS_AF=0.3234;AMR_AF=0.0778;AFR_AF=0.0719;EUR_AF=0.1471;SAS_AF=0.2331;AA=T|||;VT=SNP
6	30983865	rs73727156	G	A	100	PASS	AC=599;AF=0.119609;AN=5008;NS=2504;DP=16236;EAS_AF=0.0784;AMR_AF=0.0605;AFR_AF=0.2231;EUR_AF=0.1193;SAS_AF=0.0644;AA=G|||;VT=SNP
6	30984128	rs7776233	C	T	100	PASS	AC=2090;AF=0.417332;AN=5008;NS=2504;DP=19211;EAS_AF=0.4544;AMR_AF=0.3415;AFR_AF=0.4834;EUR_AF=0.3986;SAS_AF=0.363;AA=T|||;VT=SNP
6	30984404	rs3869096	T	G	100	PASS	AC=809;AF=0.161542;AN=5008;NS=2504;DP=19298;EAS_AF=0.3234;AMR_AF=0.0778;AFR_AF=0.0408;EUR_AF=0.1461;SAS_AF=0.2331;AA=T|||;VT=SNP
6	30984422	rs9262470	C	T	100	PASS	AC=641;AF=0.127995;AN=5008;NS=2504;DP=18114;EAS_AF=0.0526;AMR_AF=0.2032;AFR_AF=0.1884;EUR_AF=0.1332;SAS_AF=0.0654;AA=C|||;VT=SNP
6	30984470	rs3869097	C	T	100	PASS	AC=1825;AF=0.364417;AN=5008;NS=2504;DP=15211;EAS_AF=0.4435;AMR_AF=0.2882;AFR_AF=0.3139;EUR_AF=0.3718;SAS_AF=0.3978;AA=C|||;VT=SNP
6	30984545	rs28360982	C	T	100	PASS	AC=399;AF=0.0796725;AN=5008;NS=2504;DP=15132;EAS_AF=0.0913;AMR_AF=0.0865;AFR_AF=0.0545;EUR_AF=0.0606;SAS_AF=0.1166;AA=C|||;VT=SNP
6	30984562	rs9262471	G	A	100	PASS	AC=641;AF=0.127995;AN=5008;NS=2504;DP=14745;EAS_AF=0.0526;AMR_AF=0.2032;AFR_AF=0.1884;EUR_AF=0.1332;SAS_AF=0.0654;AA=G|||;VT=SNP
6	30984603	rs28360983	G	A	100	PASS	AC=339;AF=0.0676917;AN=5008;NS=2504;DP=14042;EAS_AF=0.0714;AMR_AF=0.0821;AFR_AF=0.0333;EUR_AF=0.0517;SAS_AF=0.1166;AA=G|||;VT=SNP
6	30984604	rs9262472	G	C	100	PASS	AC=641;AF=0.127995;AN=5008;NS=2504;DP=13973;EAS_AF=0.0526;AMR_AF=0.2032;AFR_AF=0.1884;EUR_AF=0.1332;SAS_AF=0.0654;AA=G|||;VT=SNP
6	30984686	rs75809457	A	G	100	PASS	AC=585;AF=0.116813;AN=5008;NS=2504;DP=13276;EAS_AF=0.0784;AMR_AF=0.0605;AFR_AF=0.2126;EUR_AF=0.1193;SAS_AF=0.0644;AA=A|||;VT=SNP
6	30984718	rs9348846	C	G	100	PASS	AC=853;AF=0.170327;AN=5008;NS=2504;DP=13906;EAS_AF=0.3234;AMR_AF=0.0778;AFR_AF=0.0726;EUR_AF=0.1461;SAS_AF=0.2352;AA=C|||;VT=SNP
6	30984744	rs79019128	G	A	100	PASS	AC=599;AF=0.119609;AN=5008;NS=2504;DP=14793;EAS_AF=0.0784;AMR_AF=0.0605;AFR_AF=0.2231;EUR_AF=0.1193;SAS_AF=0.0644;AA=G|||;VT=SNP
6	30984765	rs9262474	A	G	100	PASS	AC=2090;AF=0.417332;AN=5008;NS=2504;DP=15139;EAS_AF=0.4544;AMR_AF=0.3415;AFR_AF=0.4834;EUR_AF=0.3986;SAS_AF=0.363;AA=G|||;VT=SNP
6	30984768	rs12204735	G	A	100	PASS	AC=599;AF=0.119609;AN=5008;NS=2504;DP=14996;EAS_AF=0.0784;AMR_AF=0.0605;AFR_AF=0.2231;EUR_AF=0.1193;SAS_AF=0.0644;AA=G|||;VT=SNP
6	30984878	rs12211782	T	C	100	PASS	AC=1449;AF=0.289337;AN=5008;NS=2504;DP=14995;EAS_AF=0.4018;AMR_AF=0.1383;AFR_AF=0.295;EUR_AF=0.2654;SAS_AF=0.2975;AA=C|||;VT=SNP
6	30984958	rs9262478	A	G	100	PASS	AC=2089;AF=0.417133;AN=5008;NS=2504;DP=16883;EAS_AF=0.4544;AMR_AF=0.3415;AFR_AF=0.4834;EUR_AF=0.3986;SAS_AF=0.362;AA=G|||;VT=SNP
6	30984968	rs12204842	G	A	100	PASS	AC=599;AF=0.119609;AN=5008;NS=2504;DP=17125;EAS_AF=0.0784;AMR_AF=0.0605;AFR_AF=0.2231;EUR_AF=0.1193;SAS_AF=0.0644;AA=G|||;VT=SNP
6	30985003	rs9368652	A	G	100	PASS	AC=849;AF=0.169529;AN=5008;NS=2504;DP=18333;EAS_AF=0.3234;AMR_AF=0.0778;AFR_AF=0.0719;EUR_AF=0.1461;SAS_AF=0.2321;AA=A|||;VT=SNP
6	30985009	rs9262479	G	A	100	PASS	AC=696;AF=0.138978;AN=5008;NS=2504;DP=18130;EAS_AF=0.0565;AMR_AF=0.2032;AFR_AF=0.1914;EUR_AF=0.1342;SAS_AF=0.1125;AA=G|||;VT=SNP
6	30985015	rs13194580	C	T	100	PASS	AC=809;AF=0.161542;AN=5008;NS=2504;DP=18356;EAS_AF=0.3234;AMR_AF=0.0778;AFR_AF=0.0408;EUR_AF=0.1471;SAS_AF=0.2321;AA=C|||;VT=SNP
6	30985079	rs9262480	A	G	100	PASS	AC=641;AF=0.127995;AN=5008;NS=2504;DP=20388;EAS_AF=0.0526;AMR_AF=0.2032;AFR_AF=0.1884;EUR_AF=0.1332;SAS_AF=0.0654;AA=A|||;VT=SNP
6	30985131	rs9262481	A	G	100	PASS	AC=641;AF=0.127995;AN=5008;NS=2504;DP=22711;EAS_AF=0.0526;AMR_AF=0.2032;AFR_AF=0.1884;EUR_AF=0.1332;SAS_AF=0.0654;AA=A|||;VT=SNP
6	30985177	rs12204947	G	A	100	PASS	AC=1006;AF=0.200879;AN=5008;NS=2504;DP=21803;EAS_AF=0.1696;AMR_AF=0.1542;AFR_AF=0.27;EUR_AF=0.1928;SAS_AF=0.181;AA=G|||;VT=SNP
6	30985261	rs6905206	A	C	100	PASS	AC=2089;AF=0.417133;AN=5008;NS=2504;DP=21640;EAS_AF=0.4544;AMR_AF=0.3415;AFR_AF=0.4834;EUR_AF=0.3986;SAS_AF=0.362;AA=C|||;VT=SNP
6	30985296	rs9348847	G	C	100	PASS	AC=849;AF=0.169529;AN=5008;NS=2504;DP=21717;EAS_AF=0.3234;AMR_AF=0.0778;AFR_AF=0.0719;EUR_AF=0.1461;SAS_AF=0.2321;AA=g|||;VT=SNP
6	30985323	rs9380208	T	C	100	PASS	AC=808;AF=0.161342;AN=5008;NS=2504;DP=21356;EAS_AF=0.3234;AMR_AF=0.0778;AFR_AF=0.0408;EUR_AF=0.1461;SAS_AF=0.2321;AA=t|||;VT=SNP
6	30985361	rs6905885	G	A	100	PASS	AC=641;AF=0.127995;AN=5008;NS=2504;DP=22608;EAS_AF=0.0526;AMR_AF=0.2032;AFR_AF=0.1884;EUR_AF=0.1332;SAS_AF=0.0654;AA=g|||;VT=SNP
6	30985504	rs6910115	C	T	100	PASS	AC=641;AF=0.127995;AN=5008;NS=2504;DP=21060;EAS_AF=0.0526;AMR_AF=0.2032;AFR_AF=0.1884;EUR_AF=0.1332;SAS_AF=0.0654;AA=C|||;VT=SNP
6	30985536	rs28744232	T	C	100	PASS	AC=399;AF=0.0796725;AN=5008;NS=2504;DP=20752;EAS_AF=0.0913;AMR_AF=0.0865;AFR_AF=0.0545;EUR_AF=0.0606;SAS_AF=0.1166;AA=T|||;VT=SNP
6	30985553	rs6909998	A	G	100	PASS	AC=599;AF=0.119609;AN=5008;NS=2504;DP=20954;EAS_AF=0.0784;AMR_AF=0.0605;AFR_AF=0.2231;EUR_AF=0.1193;SAS_AF=0.0644;AA=A|||;VT=SNP
6	30985604	rs9348848	C	T	100	PASS	AC=805;AF=0.160743;AN=5008;NS=2504;DP=21442;EAS_AF=0.3224;AMR_AF=0.0778;AFR_AF=0.0408;EUR_AF=0.1461;SAS_AF=0.2301;AA=C|||;VT=SNP
6	30985605	rs9348849	C	T	100	PASS	AC=805;AF=0.160743;AN=5008;NS=2504;DP=21634;EAS_AF=0.3224;AMR_AF=0.0778;AFR_AF=0.0408;EUR_AF=0.1461;SAS_AF=0.2301;AA=C|||;VT=SNP
6	30985630	rs6933040	T	C	100	PASS	AC=1488;AF=0.297125;AN=5008;NS=2504;DP=21771;EAS_AF=0.375;AMR_AF=0.281;AFR_AF=0.261;EUR_AF=0.2793;SAS_AF=0.2955;AA=C|||;VT=SNP
6	30985635	rs6933042	T	C	100	PASS	AC=2087;AF=0.416733;AN=5008;NS=2504;DP=21860;EAS_AF=0.4534;AMR_AF=0.3415;AFR_AF=0.4841;EUR_AF=0.3986;SAS_AF=0.3599;AA=C|||;VT=SNP
6	30985686	rs6910464	C	T	100	PASS	AC=599;AF=0.119609;AN=5008;NS=2504;DP=22499;EAS_AF=0.0784;AMR_AF=0.0605;AFR_AF=0.2231;EUR_AF=0.1193;SAS_AF=0.0644;AA=C|||;VT=SNP
6	30985708	rs6910475	C	T	100	PASS	AC=600;AF=0.119808;AN=5008;NS=2504;DP=23000;EAS_AF=0.0784;AMR_AF=0.062;AFR_AF=0.2231;EUR_AF=0.1193;SAS_AF=0.0644;AA=C|||;VT=SNP
6	30985726	rs6910484	C	G	100	PASS	AC=641;AF=0.127995;AN=5008;NS=2504;DP=22825;EAS_AF=0.0526;AMR_AF=0.2032;AFR_AF=0.1884;EUR_AF=0.1332;SAS_AF=0.0654;AA=C|||;VT=SNP
6	30985866	rs17196311	A	T	100	PASS	AC=339;AF=0.0676917;AN=5008;NS=2504;DP=20300;EAS_AF=0.0714;AMR_AF=0.0821;AFR_AF=0.0333;EUR_AF=0.0517;SAS_AF=0.1166;AA=A|||;VT=SNP
6	30985885	rs9394027	G	C	100	PASS	AC=850;AF=0.169728;AN=5008;NS=2504;DP=20388;EAS_AF=0.3234;AMR_AF=0.0778;AFR_AF=0.0719;EUR_AF=0.1461;SAS_AF=0.2331;AA=G|||;VT=SNP
6	30985957	rs6910700	A	G	100	PASS	AC=2090;AF=0.417332;AN=5008;NS=2504;DP=20309;EAS_AF=0.4544;AMR_AF=0.3415;AFR_AF=0.4834;EUR_AF=0.3986;SAS_AF=0.363;AA=G|||;VT=SNP
6	30986015	rs9262492	A	G	100	PASS	AC=2090;AF=0.417332;AN=5008;NS=2504;DP=21031;EAS_AF=0.4544;AMR_AF=0.3415;AFR_AF=0.4834;EUR_AF=0.3986;SAS_AF=0.363;AA=G|||;VT=SNP
6	30986038	rs2894176	G	C	100	PASS	AC=2487;AF=0.496605;AN=5008;NS=2504;DP=21751;EAS_AF=0.5456;AMR_AF=0.4265;AFR_AF=0.5378;EUR_AF=0.4583;SAS_AF=0.4796;AA=C|||;VT=SNP
6	30986079	rs3906268	T	C	100	PASS	AC=641;AF=0.127995;AN=5008;NS=2504;DP=20881;EAS_AF=0.0526;AMR_AF=0.2032;AFR_AF=0.1884;EUR_AF=0.1332;SAS_AF=0.0654;AA=T|||;VT=SNP
6	30986137	rs17196346	T	C	100	PASS	AC=599;AF=0.119609;AN=5008;NS=2504;DP=19723;EAS_AF=0.0784;AMR_AF=0.0605;AFR_AF=0.2231;EUR_AF=0.1193;SAS_AF=0.0644;AA=T|||;VT=SNP
6	30986264	rs3873345	A	G	100	PASS	AC=641;AF=0.127995;AN=5008;NS=2504;DP=18249;EAS_AF=0.0526;AMR_AF=0.2032;AFR_AF=0.1884;EUR_AF=0.1332;SAS_AF=0.0654;AA=A|||;VT=SNP
6	30986310	rs5002840	C	T	100	PASS	AC=641;AF=0.127995;AN=5008;NS=2504;DP=18288;EAS_AF=0.0526;AMR_AF=0.2032;AFR_AF=0.1884;EUR_AF=0.1332;SAS_AF=0.0654;AA=c|||;VT=SNP
6	30986396	rs3906267	G	A	100	PASS	AC=641;AF=0.127995;AN=5008;NS=2504;DP=19855;EAS_AF=0.0526;AMR_AF=0.2032;AFR_AF=0.1884;EUR_AF=0.1332;SAS_AF=0.0654;AA=G|||;VT=SNP
6	30986484	rs12529858	T	G	100	PASS	AC=399;AF=0.0796725;AN=5008;NS=2504;DP=19485;EAS_AF=0.0913;AMR_AF=0.0865;AFR_AF=0.0545;EUR_AF=0.0606;SAS_AF=0.1166;AA=T|||;VT=SNP
6	30986491	rs9262493	T	C	100	PASS	AC=642;AF=0.128195;AN=5008;NS=2504;DP=19399;EAS_AF=0.0526;AMR_AF=0.2032;AFR_AF=0.1884;EUR_AF=0.1332;SAS_AF=0.0665;AA=T|||;VT=SNP
6	30986504	rs9262494	C	T	100	PASS	AC=642;AF=0.128195;AN=5008;NS=2504;DP=19222;EAS_AF=0.0526;AMR_AF=0.2032;AFR_AF=0.1884;EUR_AF=0.1332;SAS_AF=0.0665;AA=C|||;VT=SNP
6	30986527	rs9262495	T	C	100	PASS	AC=651;AF=0.129992;AN=5008;NS=2504;DP=18868;EAS_AF=0.0526;AMR_AF=0.2032;AFR_AF=0.1944;EUR_AF=0.1332;SAS_AF=0.0675;AA=T|||;VT=SNP
6	30986554	rs12661157	A	G	100	PASS	AC=377;AF=0.0752796;AN=5008;NS=2504;DP=18709;EAS_AF=0.0417;AMR_AF=0.1499;AFR_AF=0.0189;EUR_AF=0.1074;SAS_AF=0.1002;AA=A|||;VT=SNP
6	30986560	rs4585609	T	C	100	PASS	AC=2260;AF=0.451278;AN=5008;NS=2504;DP=18623;EAS_AF=0.496;AMR_AF=0.3228;AFR_AF=0.5325;EUR_AF=0.3976;SAS_AF=0.4417;AA=C|||;VT=SNP
6	30986644	rs12215548	T	C	100	PASS	AC=599;AF=0.119609;AN=5008;NS=2504;DP=18731;EAS_AF=0.0784;AMR_AF=0.0605;AFR_AF=0.2231;EUR_AF=0.1193;SAS_AF=0.0644;AA=T|||;VT=SNP
6	30986664	rs9295941	C	A	100	PASS	AC=850;AF=0.169728;AN=5008;NS=2504;DP=18159;EAS_AF=0.3234;AMR_AF=0.0778;AFR_AF=0.0719;EUR_AF=0.1461;SAS_AF=0.2331;AA=C|||;VT=SNP
6	30986705	rs9262496	A	G	100	PASS	AC=641;AF=0.127995;AN=5008;NS=2504;DP=19113;EAS_AF=0.0526;AMR_AF=0.2032;AFR_AF=0.1884;EUR_AF=0.1332;SAS_AF=0.0654;AA=A|||;VT=SNP
6	30986750	rs9262497	C	T	100	PASS	AC=2489;AF=0.497005;AN=5008;NS=2504;DP=19667;EAS_AF=0.5456;AMR_AF=0.428;AFR_AF=0.5378;EUR_AF=0.4592;SAS_AF=0.4796;AA=T|||;VT=SNP
6	30986835	rs9262498	A	G	100	PASS	AC=2090;AF=0.417332;AN=5008;NS=2504;DP=20490;EAS_AF=0.4544;AMR_AF=0.3415;AFR_AF=0.4834;EUR_AF=0.3986;SAS_AF=0.363;AA=G|||;VT=SNP
6	30987010	rs9295942	G	T	100	PASS	AC=850;AF=0.169728;AN=5008;NS=2504;DP=20676;EAS_AF=0.3234;AMR_AF=0.0778;AFR_AF=0.0719;EUR_AF=0.1461;SAS_AF=0.2331;AA=G|||;VT=SNP
6	30987098	rs9262499	G	T	100	PASS	AC=2489;AF=0.497005;AN=5008;NS=2504;DP=20056;EAS_AF=0.5456;AMR_AF=0.428;AFR_AF=0.5378;EUR_AF=0.4592;SAS_AF=0.4796;AA=T|||;VT=SNP
6	30987170	rs12208652	C	A	100	PASS	AC=585;AF=0.116813;AN=5008;NS=2504;DP=21162;EAS_AF=0.0784;AMR_AF=0.0605;AFR_AF=0.2126;EUR_AF=0.1193;SAS_AF=0.0644;AA=C|||;VT=SNP
6	30987176	rs4713411	C	A	100	PASS	AC=2489;AF=0.497005;AN=5008;NS=2504;DP=20942;EAS_AF=0.5456;AMR_AF=0.428;AFR_AF=0.5378;EUR_AF=0.4592;SAS_AF=0.4796;AA=A|||;VT=SNP
6	30987211	rs4713412	A	G	100	PASS	AC=2090;AF=0.417332;AN=5008;NS=2504;DP=19636;EAS_AF=0.4544;AMR_AF=0.3415;AFR_AF=0.4834;EUR_AF=0.3986;SAS_AF=0.363;AA=G|||;VT=SNP
6	30987327	rs4713413	A	G	100	PASS	AC=641;AF=0.127995;AN=5008;NS=2504;DP=17082;EAS_AF=0.0526;AMR_AF=0.2032;AFR_AF=0.1884;EUR_AF=0.1332;SAS_AF=0.0654;AA=A|||;VT=SNP
6	30987353	rs112025686	G	A	100	PASS	AC=102;AF=0.0203674;AN=5008;NS=2504;DP=17147;EAS_AF=0.0288;AMR_AF=0.062;AFR_AF=0.0083;EUR_AF=0.0169;SAS_AF=0.002;AA=G|||;VT=SNP
6	30987369	rs4713414	G	A	100	PASS	AC=641;AF=0.127995;AN=5008;NS=2504;DP=17770;EAS_AF=0.0526;AMR_AF=0.2032;AFR_AF=0.1884;EUR_AF=0.1332;SAS_AF=0.0654;AA=G|||;VT=SNP
6	30987483	rs57915499	T	C	100	PASS	AC=601;AF=0.120008;AN=5008;NS=2504;DP=19006;EAS_AF=0.0784;AMR_AF=0.0605;AFR_AF=0.2239;EUR_AF=0.1203;SAS_AF=0.0644;AA=t|||;VT=SNP
6	30987484	rs57426248	A	G	100	PASS	AC=601;AF=0.120008;AN=5008;NS=2504;DP=18981;EAS_AF=0.0784;AMR_AF=0.0605;AFR_AF=0.2239;EUR_AF=0.1203;SAS_AF=0.0644;AA=A|||;VT=SNP
6	30987500	rs4713415	G	A	100	PASS	AC=640;AF=0.127796;AN=5008;NS=2504;DP=18978;EAS_AF=0.0526;AMR_AF=0.2032;AFR_AF=0.1876;EUR_AF=0.1322;SAS_AF=0.0665;AA=G|||;VT=SNP
6	30987577	rs4713416	G	A	100	PASS	AC=850;AF=0.169728;AN=5008;NS=2504;DP=18361;EAS_AF=0.3234;AMR_AF=0.0778;AFR_AF=0.0719;EUR_AF=0.1461;SAS_AF=0.2331;AA=G|||;VT=SNP
6	30987579	rs1634727	C	T	100	PASS	AC=1087;AF=0.217053;AN=5008;NS=2504;DP=18453;EAS_AF=0.0466;AMR_AF=0.3112;AFR_AF=0.2859;EUR_AF=0.3082;SAS_AF=0.1391;AA=C|||;VT=SNP
6	30987742	rs114224709	G	C	100	PASS	AC=428;AF=0.0854633;AN=5008;NS=2504;DP=18308;EAS_AF=0.0159;AMR_AF=0.0591;AFR_AF=0.171;EUR_AF=0.1173;SAS_AF=0.0276;AA=G|||;VT=SNP
6	30987777	rs7759232	G	A	100	PASS	AC=2490;AF=0.497204;AN=5008;NS=2504;DP=19310;EAS_AF=0.5456;AMR_AF=0.428;AFR_AF=0.5378;EUR_AF=0.4592;SAS_AF=0.4806;AA=A|||;VT=SNP
6	30987786	rs7758976	A	G	100	PASS	AC=2491;AF=0.497404;AN=5008;NS=2504;DP=19212;EAS_AF=0.5466;AMR_AF=0.428;AFR_AF=0.5378;EUR_AF=0.4592;SAS_AF=0.4806;AA=G|||;VT=SNP
6	30987905	rs73727158	G	A	100	PASS	AC=599;AF=0.119609;AN=5008;NS=2504;DP=18967;EAS_AF=0.0784;AMR_AF=0.0605;AFR_AF=0.2231;EUR_AF=0.1193;SAS_AF=0.0644;AA=G|||;VT=SNP
6	30987906	rs13207269	C	G	100	PASS	AC=850;AF=0.169728;AN=5008;NS=2504;DP=18974;EAS_AF=0.3234;AMR_AF=0.0778;AFR_AF=0.0719;EUR_AF=0.1461;SAS_AF=0.2331;AA=C|||;VT=SNP
6	30987981	rs73727160	C	G	100	PASS	AC=600;AF=0.119808;AN=5008;NS=2504;DP=16917;EAS_AF=0.0784;AMR_AF=0.0605;AFR_AF=0.2239;EUR_AF=0.1193;SAS_AF=0.0644;AA=C|||;VT=SNP
6	30987987	rs1632870	T	C	100	PASS	AC=4355;AF=0.869609;AN=5008;NS=2504;DP=17160;EAS_AF=0.8363;AMR_AF=0.8862;AFR_AF=0.9675;EUR_AF=0.8559;SAS_AF=0.774;AA=C|||;VT=SNP
6	30988017	rs12528975	G	A	100	PASS	AC=339;AF=0.0676917;AN=5008;NS=2504;DP=17737;EAS_AF=0.0714;AMR_AF=0.0821;AFR_AF=0.0333;EUR_AF=0.0517;SAS_AF=0.1166;AA=G|||;VT=SNP
6	30988274	rs2894049	C	T	100	PASS	AC=2483;AF=0.495807;AN=5008;NS=2504;DP=13532;EAS_AF=0.5437;AMR_AF=0.428;AFR_AF=0.5378;EUR_AF=0.4592;SAS_AF=0.4755;AA=T|||;VT=SNP
6	30988311	rs9391703	T	C	100	PASS	AC=808;AF=0.161342;AN=5008;NS=2504;DP=15434;EAS_AF=0.3234;AMR_AF=0.0778;AFR_AF=0.0408;EUR_AF=0.1461;SAS_AF=0.2321;AA=T|||;VT=SNP
6	30988314	rs111410233	C	T	100	PASS	AC=386;AF=0.0770767;AN=5008;NS=2504;DP=15601;EAS_AF=0.1081;AMR_AF=0.0418;AFR_AF=0.1127;EUR_AF=0.0288;SAS_AF=0.0716;AA=C|||;VT=SNP
6	30988337	rs9391704	G	T	100	PASS	AC=807;AF=0.161142;AN=5008;NS=2504;DP=14976;EAS_AF=0.3224;AMR_AF=0.0778;AFR_AF=0.0408;EUR_AF=0.1461;SAS_AF=0.2321;AA=G|||;VT=SNP
6	30988365	rs9262501	A	G	100	PASS	AC=2090;AF=0.417332;AN=5008;NS=2504;DP=13544;EAS_AF=0.4544;AMR_AF=0.3415;AFR_AF=0.4834;EUR_AF=0.3986;SAS_AF=0.363;AA=a|||;VT=SNP
6	30988383	rs9262502	G	C	100	PASS	AC=641;AF=0.127995;AN=5008;NS=2504;DP=13606;EAS_AF=0.0526;AMR_AF=0.2032;AFR_AF=0.1884;EUR_AF=0.1332;SAS_AF=0.0654;AA=G|||;VT=SNP
6	30988423	rs145650577	C	T	100	PASS	AC=585;AF=0.116813;AN=5008;NS=2504;DP=14173;EAS_AF=0.0784;AMR_AF=0.0605;AFR_AF=0.2126;EUR_AF=0.1193;SAS_AF=0.0644;AA=C|||;VT=SNP
6	30988506	rs9262503	T	C	100	PASS	AC=2071;AF=0.413538;AN=5008;NS=2504;DP=13946;EAS_AF=0.4554;AMR_AF=0.3357;AFR_AF=0.4781;EUR_AF=0.3956;SAS_AF=0.3569;AA=t|||;VT=SNP
6	30988522	rs9262506	G	T	100	PASS	AC=624;AF=0.124601;AN=5008;NS=2504;DP=13953;EAS_AF=0.0526;AMR_AF=0.1974;AFR_AF=0.1838;EUR_AF=0.1302;SAS_AF=0.0613;AA=G|||;VT=SNP
6	30988551	rs9986628	C	G	100	PASS	AC=1448;AF=0.289137;AN=5008;NS=2504;DP=13951;EAS_AF=0.4028;AMR_AF=0.1383;AFR_AF=0.2943;EUR_AF=0.2654;SAS_AF=0.2965;AA=c|||;VT=SNP
6	30988639	rs9262509	C	T	100	PASS	AC=639;AF=0.127596;AN=5008;NS=2504;DP=14275;EAS_AF=0.0526;AMR_AF=0.2003;AFR_AF=0.1884;EUR_AF=0.1332;SAS_AF=0.0654;AA=C|||;VT=SNP
6	30988727	rs1634728	T	C	100	PASS	AC=3740;AF=0.746805;AN=5008;NS=2504;DP=12565;EAS_AF=0.7083;AMR_AF=0.7507;AFR_AF=0.826;EUR_AF=0.7853;SAS_AF=0.637;AA=N|||;VT=SNP
6	30988737	rs7453270	G	C	100	PASS	AC=443;AF=0.0884585;AN=5008;NS=2504;DP=12373;EAS_AF=0.0972;AMR_AF=0.0821;AFR_AF=0.0809;EUR_AF=0.0596;SAS_AF=0.1237;AA=g|||;VT=SNP
6	30988863	rs117566273	C	T	100	PASS	AC=94;AF=0.01877;AN=5008;NS=2504;DP=14610;EAS_AF=0.0288;AMR_AF=0.062;AFR_AF=0.0023;EUR_AF=0.0169;SAS_AF=0.002;AA=c|||;VT=SNP
6	30988906	rs9262513	G	A	100	PASS	AC=641;AF=0.127995;AN=5008;NS=2504;DP=16752;EAS_AF=0.0526;AMR_AF=0.2032;AFR_AF=0.1884;EUR_AF=0.1332;SAS_AF=0.0654;AA=g|||;VT=SNP
6	30988926	rs6929355	G	A	100	PASS	AC=399;AF=0.0796725;AN=5008;NS=2504;DP=17333;EAS_AF=0.1042;AMR_AF=0.0764;AFR_AF=0.1452;EUR_AF=0.0338;SAS_AF=0.0153;AA=g|||;VT=SNP
6	30989036	rs9262515	G	C	100	PASS	AC=2084;AF=0.416134;AN=5008;NS=2504;DP=20723;EAS_AF=0.4544;AMR_AF=0.3401;AFR_AF=0.4826;EUR_AF=0.3966;SAS_AF=0.3609;AA=c|||;VT=SNP
6	30989382	rs9262524	A	G	100	PASS	AC=829;AF=0.165535;AN=5008;NS=2504;DP=20202;EAS_AF=0.2034;AMR_AF=0.2262;AFR_AF=0.1929;EUR_AF=0.1431;SAS_AF=0.0695;AA=a|||;VT=SNP
6	30989481	rs540223284	T	A	100	PASS	AC=841;AF=0.167931;AN=5008;NS=2504;DP=21260;EAS_AF=0.3244;AMR_AF=0.072;AFR_AF=0.0711;EUR_AF=0.1431;SAS_AF=0.2311;AA=t|||;VT=SNP
6	30989631	rs185420195	C	T	100	PASS	AC=86;AF=0.0171725;AN=5008;NS=2504;DP=21120;EAS_AF=0.0149;AMR_AF=0.0043;AFR_AF=0.028;EUR_AF=0.0219;SAS_AF=0.0092;AA=c|||;VT=SNP
6	30989660	rs548676624	C	T	100	PASS	AC=803;AF=0.160343;AN=5008;NS=2504;DP=21449;EAS_AF=0.3244;AMR_AF=0.072;AFR_AF=0.0424;EUR_AF=0.1431;SAS_AF=0.2311;AA=c|||;VT=SNP
6	30989690	rs74782521	T	C	100	PASS	AC=387;AF=0.0772764;AN=5008;NS=2504;DP=21259;EAS_AF=0.1091;AMR_AF=0.0418;AFR_AF=0.1127;EUR_AF=0.0288;SAS_AF=0.0716;AA=t|||;VT=SNP
6	30989702	rs72502534	C	G	100	PASS	AC=599;AF=0.119609;AN=5008;NS=2504;DP=20897;EAS_AF=0.0784;AMR_AF=0.0605;AFR_AF=0.2231;EUR_AF=0.1193;SAS_AF=0.0644;AA=c|||;VT=SNP
6	30989728	rs9262527	C	T	100	PASS	AC=643;AF=0.128395;AN=5008;NS=2504;DP=21094;EAS_AF=0.0526;AMR_AF=0.2032;AFR_AF=0.1884;EUR_AF=0.1332;SAS_AF=0.0675;AA=c|||;VT=SNP
6	30989739	rs143592937	G	T	100	PASS	AC=599;AF=0.119609;AN=5008;NS=2504;DP=20787;EAS_AF=0.0784;AMR_AF=0.0605;AFR_AF=0.2231;EUR_AF=0.1193;SAS_AF=0.0644;AA=g|||;VT=SNP
6	30989743	rs574308789	C	T	100	PASS	AC=801;AF=0.159944;AN=5008;NS=2504;DP=20570;EAS_AF=0.3244;AMR_AF=0.072;AFR_AF=0.0408;EUR_AF=0.1431;SAS_AF=0.2311;AA=c|||;VT=SNP
6	30989747	rs35768964	A	T	100	PASS	AC=302;AF=0.0603035;AN=5008;NS=2504;DP=20389;EAS_AF=0.126;AMR_AF=0.1009;AFR_AF=0.0144;EUR_AF=0.0596;SAS_AF=0.0266;AA=a|||;VT=SNP
6	30989750	rs562788074	C	T	100	PASS	AC=353;AF=0.0704872;AN=5008;NS=2504;DP=20404;EAS_AF=0.0714;AMR_AF=0.0893;AFR_AF=0.0393;EUR_AF=0.0527;SAS_AF=0.1166;AA=c|||;VT=SNP
6	30989770	rs9262528	G	A	100	PASS	AC=641;AF=0.127995;AN=5008;NS=2504;DP=20113;EAS_AF=0.0526;AMR_AF=0.2032;AFR_AF=0.1884;EUR_AF=0.1332;SAS_AF=0.0654;AA=g|||;VT=SNP
6	30989820	rs571526827	C	T	100	PASS	AC=2080;AF=0.415335;AN=5008;NS=2504;DP=19087;EAS_AF=0.4554;AMR_AF=0.3372;AFR_AF=0.4818;EUR_AF=0.3946;SAS_AF=0.3609;AA=-|||;VT=SNP
6	30989906	rs566985118	T	C	100	PASS	AC=2079;AF=0.415136;AN=5008;NS=2504;DP=20374;EAS_AF=0.4524;AMR_AF=0.3357;AFR_AF=0.4834;EUR_AF=0.3956;SAS_AF=0.3609;AA=N|||;VT=SNP
6	30989907	rs9262534	G	A	100	PASS	AC=641;AF=0.127995;AN=5008;NS=2504;DP=20323;EAS_AF=0.0526;AMR_AF=0.2032;AFR_AF=0.1884;EUR_AF=0.1332;SAS_AF=0.0654;AA=g|||;VT=SNP
6	30990019	rs555757574	A	G	100	PASS	AC=1841;AF=0.367612;AN=5008;NS=2504;DP=17713;EAS_AF=0.495;AMR_AF=0.219;AFR_AF=0.3495;EUR_AF=0.3231;SAS_AF=0.4121;AA=N|||;VT=SNP
6	30990055	rs113135194	T	C	100	PASS	AC=4789;AF=0.95627;AN=5008;NS=2504;DP=18296;EAS_AF=0.9692;AMR_AF=0.9524;AFR_AF=0.9864;EUR_AF=0.8966;SAS_AF=0.9663;AA=N|||;VT=SNP
6	30990057	rs560299730	C	G	100	PASS	AC=841;AF=0.167931;AN=5008;NS=2504;DP=18336;EAS_AF=0.3244;AMR_AF=0.072;AFR_AF=0.0711;EUR_AF=0.1431;SAS_AF=0.2311;AA=c|||;VT=SNP
6	30990081	rs116071718	T	A	100	PASS	AC=229;AF=0.0457268;AN=5008;NS=2504;DP=17886;EAS_AF=0.0496;AMR_AF=0.1052;AFR_AF=0.0053;EUR_AF=0.0616;SAS_AF=0.0378;AA=t|||;VT=SNP
6	30990099	rs75222015	G	A	100	PASS	AC=600;AF=0.119808;AN=5008;NS=2504;DP=17223;EAS_AF=0.0784;AMR_AF=0.0605;AFR_AF=0.2239;EUR_AF=0.1193;SAS_AF=0.0644;AA=g|||;VT=SNP
6	30990173	rs75059862	A	C	100	PASS	AC=600;AF=0.119808;AN=5008;NS=2504;DP=16178;EAS_AF=0.0784;AMR_AF=0.0605;AFR_AF=0.2239;EUR_AF=0.1193;SAS_AF=0.0644;AA=a|||;VT=SNP
6	30990213	rs9262536	C	T	100	PASS	AC=651;AF=0.129992;AN=5008;NS=2504;DP=16185;EAS_AF=0.0526;AMR_AF=0.2046;AFR_AF=0.1914;EUR_AF=0.1382;SAS_AF=0.0654;AA=t|||;VT=SNP
6	30990224	rs9262537	A	G	100	PASS	AC=1478;AF=0.295128;AN=5008;NS=2504;DP=15674;EAS_AF=0.376;AMR_AF=0.2752;AFR_AF=0.2587;EUR_AF=0.2753;SAS_AF=0.2955;AA=a|||;VT=SNP
6	30990225	rs76728547	G	A	100	PASS	AC=600;AF=0.119808;AN=5008;NS=2504;DP=15619;EAS_AF=0.0784;AMR_AF=0.0605;AFR_AF=0.2239;EUR_AF=0.1193;SAS_AF=0.0644;AA=g|||;VT=SNP
6	30990306	rs537852811	G	A	100	PASS	AC=1086;AF=0.216853;AN=5008;NS=2504;DP=15788;EAS_AF=0.0486;AMR_AF=0.3112;AFR_AF=0.2837;EUR_AF=0.3082;SAS_AF=0.1391;AA=g|||;VT=SNP
6	30990313	rs556107291	A	G	100	PASS	AC=112;AF=0.0223642;AN=5008;NS=2504;DP=15647;EAS_AF=0.0397;AMR_AF=0.062;AFR_AF=0.0023;EUR_AF=0.0169;SAS_AF=0.0092;AA=a|||;VT=SNP
6	30990381	rs543167100	T	C	100	PASS	AC=1439;AF=0.28734;AN=5008;NS=2504;DP=15596;EAS_AF=0.4028;AMR_AF=0.1326;AFR_AF=0.295;EUR_AF=0.2614;SAS_AF=0.2945;AA=N|||;VT=SNP
6	30990490	rs576060123	G	T	100	PASS	AC=1043;AF=0.208267;AN=5008;NS=2504;DP=17758;EAS_AF=0.1438;AMR_AF=0.2896;AFR_AF=0.2436;EUR_AF=0.1938;SAS_AF=0.184;AA=t|||;VT=SNP
6	30990597	rs78738846	A	G	100	PASS	AC=600;AF=0.119808;AN=5008;NS=2504;DP=17915;EAS_AF=0.0784;AMR_AF=0.0605;AFR_AF=0.2239;EUR_AF=0.1193;SAS_AF=0.0644;AA=a|||;VT=SNP
6	30990611	rs79595437	C	T	100	PASS	AC=600;AF=0.119808;AN=5008;NS=2504;DP=17905;EAS_AF=0.0784;AMR_AF=0.0605;AFR_AF=0.2239;EUR_AF=0.1193;SAS_AF=0.0644;AA=c|||;VT=SNP
6	30990656	rs529856425	T	C	100	PASS	AC=2083;AF=0.415935;AN=5008;NS=2504;DP=17781;EAS_AF=0.4554;AMR_AF=0.3357;AFR_AF=0.4834;EUR_AF=0.3956;SAS_AF=0.362;AA=N|||;VT=SNP
6	30990694	rs28744235	G	A	100	PASS	AC=399;AF=0.0796725;AN=5008;NS=2504;DP=16994;EAS_AF=0.0913;AMR_AF=0.0865;AFR_AF=0.0552;EUR_AF=0.0606;SAS_AF=0.1155;AA=g|||;VT=SNP
6	30990719	rs75990476	C	A	100	PASS	AC=311;AF=0.0621006;AN=5008;NS=2504;DP=16982;EAS_AF=0.1052;AMR_AF=0.0288;AFR_AF=0.112;EUR_AF=0.0219;SAS_AF=0.0153;AA=c|||;VT=SNP
6	30990776	rs537934445	G	A	100	PASS	AC=1290;AF=0.257588;AN=5008;NS=2504;DP=16576;EAS_AF=0.369;AMR_AF=0.2378;AFR_AF=0.1188;EUR_AF=0.2674;SAS_AF=0.3344;AA=a|||;VT=SNP
6	30990807	rs28744236	C	T	100	PASS	AC=399;AF=0.0796725;AN=5008;NS=2504;DP=17610;EAS_AF=0.0913;AMR_AF=0.0865;AFR_AF=0.0552;EUR_AF=0.0606;SAS_AF=0.1155;AA=c|||;VT=SNP
6	30990891	rs28360984	A	G	100	PASS	AC=399;AF=0.0796725;AN=5008;NS=2504;DP=16687;EAS_AF=0.0913;AMR_AF=0.0865;AFR_AF=0.0552;EUR_AF=0.0606;SAS_AF=0.1155;AA=a|||;VT=SNP
6	30990958	rs28732079	C	T	100	PASS	AC=915;AF=0.182708;AN=5008;NS=2504;DP=17780;EAS_AF=0.3532;AMR_AF=0.0764;AFR_AF=0.0787;EUR_AF=0.168;SAS_AF=0.2382;AA=c|||;VT=SNP
6	30990990	rs9262541	C	T	100	PASS	AC=642;AF=0.128195;AN=5008;NS=2504;DP=18280;EAS_AF=0.0536;AMR_AF=0.2032;AFR_AF=0.1884;EUR_AF=0.1332;SAS_AF=0.0654;AA=t|||;VT=SNP
6	30991249	rs13220447	A	G	100	PASS	AC=800;AF=0.159744;AN=5008;NS=2504;DP=16900;EAS_AF=0.3244;AMR_AF=0.072;AFR_AF=0.0401;EUR_AF=0.1431;SAS_AF=0.2311;AA=a|||;VT=SNP
6	30991300	rs9262542	T	A	100	PASS	AC=641;AF=0.127995;AN=5008;NS=2504;DP=16350;EAS_AF=0.0526;AMR_AF=0.2032;AFR_AF=0.1884;EUR_AF=0.1332;SAS_AF=0.0654;AA=t|||;VT=SNP
6	30991559	rs6903912	G	A	100	PASS	AC=1282;AF=0.25599;AN=5008;NS=2504;DP=19589;EAS_AF=0.131;AMR_AF=0.2637;AFR_AF=0.4433;EUR_AF=0.2525;SAS_AF=0.1299;AA=a|||;VT=SNP
6	30991643	rs9394031	T	C	100	PASS	AC=801;AF=0.159944;AN=5008;NS=2504;DP=18112;EAS_AF=0.3244;AMR_AF=0.072;AFR_AF=0.0401;EUR_AF=0.1431;SAS_AF=0.2321;AA=t|||;VT=SNP
6	30991674	rs28744237	T	C	100	PASS	AC=398;AF=0.0794728;AN=5008;NS=2504;DP=18197;EAS_AF=0.0913;AMR_AF=0.0865;AFR_AF=0.0552;EUR_AF=0.0596;SAS_AF=0.1155;AA=t|||;VT=SNP
6	30992111	rs35590025	G	T	100	PASS	AC=302;AF=0.0603035;AN=5008;NS=2504;DP=17948;EAS_AF=0.126;AMR_AF=0.1009;AFR_AF=0.0144;EUR_AF=0.0596;SAS_AF=0.0266;AA=g|||;VT=SNP
6	30992346	rs12198448	T	C	100	PASS	AC=730;AF=0.145767;AN=5008;NS=2504;DP=18184;EAS_AF=0.0784;AMR_AF=0.1081;AFR_AF=0.289;EUR_AF=0.1302;SAS_AF=0.0644;AA=t|||;VT=SNP
6	30992546	rs9262544	T	A	100	PASS	AC=642;AF=0.128195;AN=5008;NS=2504;DP=16935;EAS_AF=0.0526;AMR_AF=0.2032;AFR_AF=0.1884;EUR_AF=0.1342;SAS_AF=0.0654;AA=T|||;VT=SNP
6	30992724	rs1632865	T	C	100	PASS	AC=1698;AF=0.339058;AN=5008;NS=2504;DP=15493;EAS_AF=0.2411;AMR_AF=0.3646;AFR_AF=0.4947;EUR_AF=0.3569;SAS_AF=0.1933;AA=t|||;VT=SNP
6	30992734	rs4713417	G	T	100	PASS	AC=912;AF=0.182109;AN=5008;NS=2504;DP=16953;EAS_AF=0.3244;AMR_AF=0.1023;AFR_AF=0.0719;EUR_AF=0.1849;SAS_AF=0.2382;AA=G|||;VT=SNP
6	30992741	rs4713418	G	C	100	PASS	AC=910;AF=0.181709;AN=5008;NS=2504;DP=17689;EAS_AF=0.3224;AMR_AF=0.1023;AFR_AF=0.0719;EUR_AF=0.1849;SAS_AF=0.2382;AA=G|||;VT=SNP
6	30993062	rs9262545	G	A	100	PASS	AC=640;AF=0.127796;AN=5008;NS=2504;DP=19922;EAS_AF=0.0526;AMR_AF=0.2032;AFR_AF=0.1884;EUR_AF=0.1312;SAS_AF=0.0665;AA=G|||;VT=SNP
6	30993128	rs9262546	G	A	100	PASS	AC=643;AF=0.128395;AN=5008;NS=2504;DP=21484;EAS_AF=0.0526;AMR_AF=0.2032;AFR_AF=0.1906;EUR_AF=0.1312;SAS_AF=0.0665;AA=G|||;VT=SNP
6	30993188	rs3909115	A	C	100	PASS	AC=1451;AF=0.289736;AN=5008;NS=2504;DP=21580;EAS_AF=0.245;AMR_AF=0.2867;AFR_AF=0.4425;EUR_AF=0.2753;SAS_AF=0.1462;AA=C|||;VT=SNP
6	30993227	rs9262547	T	A	100	PASS	AC=637;AF=0.127196;AN=5008;NS=2504;DP=21888;EAS_AF=0.0526;AMR_AF=0.2032;AFR_AF=0.1876;EUR_AF=0.1312;SAS_AF=0.0644;AA=T|||;VT=SNP
6	30993236	rs4713419	A	G	100	PASS	AC=856;AF=0.170927;AN=5008;NS=2504;DP=21818;EAS_AF=0.3234;AMR_AF=0.0908;AFR_AF=0.0696;EUR_AF=0.1441;SAS_AF=0.2352;AA=A|||;VT=SNP
6	30993244	rs28360985	C	T	100	PASS	AC=617;AF=0.123203;AN=5008;NS=2504;DP=21872;EAS_AF=0.0992;AMR_AF=0.1023;AFR_AF=0.1513;EUR_AF=0.0547;SAS_AF=0.1953;AA=C|||;VT=SNP
6	30993313	rs1419664	C	T	100	PASS	AC=604;AF=0.120607;AN=5008;NS=2504;DP=19368;EAS_AF=0.0952;AMR_AF=0.1297;AFR_AF=0.0998;EUR_AF=0.1302;SAS_AF=0.1585;AA=c|||;VT=SNP
6	30993377	rs3094672	T	A	100	PASS	AC=3986;AF=0.795927;AN=5008;NS=2504;DP=18512;EAS_AF=0.6349;AMR_AF=0.8732;AFR_AF=0.9569;EUR_AF=0.7525;SAS_AF=0.7342;AA=A|||;VT=SNP
6	30993440	rs115194949	G	A	100	PASS	AC=393;AF=0.0784744;AN=5008;NS=2504;DP=19861;EAS_AF=0.0962;AMR_AF=0.1023;AFR_AF=0.0598;EUR_AF=0.0447;SAS_AF=0.1033;AA=G|||;VT=SNP
6	30993499	rs2517554	C	T	100	PASS	AC=2444;AF=0.488019;AN=5008;NS=2504;DP=19328;EAS_AF=0.5575;AMR_AF=0.4942;AFR_AF=0.3487;EUR_AF=0.5606;SAS_AF=0.5256;AA=C|||;VT=SNP
6	30993533	rs2523898	A	G	100	PASS	AC=2197;AF=0.438698;AN=5008;NS=2504;DP=20092;EAS_AF=0.3234;AMR_AF=0.4769;AFR_AF=0.4705;EUR_AF=0.508;SAS_AF=0.4162;AA=A|||;VT=SNP
6	30993567	rs4713420	G	T	100	PASS	AC=1065;AF=0.21266;AN=5008;NS=2504;DP=20389;EAS_AF=0.3552;AMR_AF=0.1686;AFR_AF=0.1271;EUR_AF=0.1859;SAS_AF=0.2403;AA=C|||;VT=SNP
6	30993590	rs12179536	A	G	100	PASS	AC=979;AF=0.195487;AN=5008;NS=2504;DP=19863;EAS_AF=0.244;AMR_AF=0.2378;AFR_AF=0.0779;EUR_AF=0.1879;SAS_AF=0.2822;AA=A|||;VT=SNP
6	30993776	rs115709409	A	T	100	PASS	AC=672;AF=0.134185;AN=5008;NS=2504;DP=19445;EAS_AF=0.0853;AMR_AF=0.1571;AFR_AF=0.2126;EUR_AF=0.1213;SAS_AF=0.0757;AA=A|||;VT=SNP
6	30993808	rs9501039	T	C	100	PASS	AC=239;AF=0.0477236;AN=5008;NS=2504;DP=19205;EAS_AF=0.0258;AMR_AF=0.0346;AFR_AF=0.0545;EUR_AF=0.0308;SAS_AF=0.0879;AA=T|||;VT=SNP
6	30993813	rs62399429	G	A	100	PASS	AC=516;AF=0.103035;AN=5008;NS=2504;DP=19067;EAS_AF=0.0496;AMR_AF=0.1787;AFR_AF=0.0219;EUR_AF=0.1869;SAS_AF=0.1278;AA=G|||;VT=SNP
6	30993866	rs62399430	A	T	100	PASS	AC=488;AF=0.0974441;AN=5008;NS=2504;DP=18956;EAS_AF=0.0476;AMR_AF=0.1758;AFR_AF=0.031;EUR_AF=0.167;SAS_AF=0.1115;AA=A|||;VT=SNP
6	30993880	rs62399431	G	C	100	PASS	AC=504;AF=0.100639;AN=5008;NS=2504;DP=18882;EAS_AF=0.0496;AMR_AF=0.1787;AFR_AF=0.0378;EUR_AF=0.173;SAS_AF=0.1084;AA=g|||;VT=SNP
6	30993958	rs2523897	A	G	100	PASS	AC=4093;AF=0.817292;AN=5008;NS=2504;DP=18272;EAS_AF=0.6835;AMR_AF=0.7824;AFR_AF=0.9206;EUR_AF=0.8499;SAS_AF=0.8067;AA=a|||;VT=SNP
6	30994052	rs72847018	A	T	100	PASS	AC=201;AF=0.0401358;AN=5008;NS=2504;DP=17588;EAS_AF=0.0397;AMR_AF=0.0331;AFR_AF=0.0514;EUR_AF=0.0288;SAS_AF=0.0419;AA=a|||;VT=SNP
6	30994412	rs6928386	G	A	100	PASS	AC=671;AF=0.133986;AN=5008;NS=2504;DP=18555;EAS_AF=0.2113;AMR_AF=0.1225;AFR_AF=0.1127;EUR_AF=0.0358;SAS_AF=0.1922;AA=g|||;VT=SNP
6	30994635	rs76100089	C	T	100	PASS	AC=405;AF=0.0808706;AN=5008;NS=2504;DP=17406;EAS_AF=0.1438;AMR_AF=0.1081;AFR_AF=0.0038;EUR_AF=0.0239;SAS_AF=0.1595;AA=c|||;VT=SNP
6	30994730	rs77387993	G	A	100	PASS	AC=406;AF=0.0810703;AN=5008;NS=2504;DP=18688;EAS_AF=0.1438;AMR_AF=0.1095;AFR_AF=0.0038;EUR_AF=0.0239;SAS_AF=0.1595;AA=g|||;VT=SNP
6	30995178	rs111413526	C	T	100	PASS	AC=461;AF=0.0920527;AN=5008;NS=2504;DP=20418;EAS_AF=0.0476;AMR_AF=0.17;AFR_AF=0.0318;EUR_AF=0.1481;SAS_AF=0.1063;AA=c|||;VT=SNP
6	30995187	rs62399443	T	C	100	PASS	AC=461;AF=0.0920527;AN=5008;NS=2504;DP=20359;EAS_AF=0.0476;AMR_AF=0.17;AFR_AF=0.0318;EUR_AF=0.1481;SAS_AF=0.1063;AA=t|||;VT=SNP
6	30995297	rs62401664	A	G	100	PASS	AC=461;AF=0.0920527;AN=5008;NS=2504;DP=20729;EAS_AF=0.0476;AMR_AF=0.17;AFR_AF=0.0318;EUR_AF=0.1481;SAS_AF=0.1063;AA=a|||;VT=SNP
6	30995532	rs62401665	T	C	100	PASS	AC=461;AF=0.0920527;AN=5008;NS=2504;DP=20972;EAS_AF=0.0476;AMR_AF=0.17;AFR_AF=0.0318;EUR_AF=0.1481;SAS_AF=0.1063;AA=t|||;VT=SNP
6	30995786	rs12526820	A	G	100	PASS	AC=633;AF=0.126398;AN=5008;NS=2504;DP=20590;EAS_AF=0.2054;AMR_AF=0.1052;AFR_AF=0.1112;EUR_AF=0.0239;SAS_AF=0.1861;AA=a|||;VT=SNP
6	30996132	rs564732150	C	T	100	PASS	AC=462;AF=0.0922524;AN=5008;NS=2504;DP=18264;EAS_AF=0.0486;AMR_AF=0.17;AFR_AF=0.0318;EUR_AF=0.1481;SAS_AF=0.1063;AA=C|||;VT=SNP
6	30996314	rs75683091	A	G	100	PASS	AC=385;AF=0.076877;AN=5008;NS=2504;DP=19596;EAS_AF=0.1438;AMR_AF=0.0965;AFR_AF=0.0038;EUR_AF=0.0219;SAS_AF=0.1493;AA=A|||;VT=SNP
6	30996509	rs539387173	G	A	100	PASS	AC=455;AF=0.0908546;AN=5008;NS=2504;DP=18717;EAS_AF=0.0476;AMR_AF=0.1686;AFR_AF=0.031;EUR_AF=0.1441;SAS_AF=0.1063;AA=G|||;VT=SNP
6	30997078	rs574909690	T	C	100	PASS	AC=507;AF=0.101238;AN=5008;NS=2504;DP=22827;EAS_AF=0.0655;AMR_AF=0.1758;AFR_AF=0.0446;EUR_AF=0.1551;SAS_AF=0.1063;AA=t|||;VT=SNP
6	30997334	rs539654837	A	G	100	PASS	AC=457;AF=0.091254;AN=5008;NS=2504;DP=22032;EAS_AF=0.0486;AMR_AF=0.17;AFR_AF=0.028;EUR_AF=0.1481;SAS_AF=0.1063;AA=A|||;VT=SNP
6	30997352	rs575720827	A	G	100	PASS	AC=513;AF=0.102436;AN=5008;NS=2504;DP=22184;EAS_AF=0.0655;AMR_AF=0.1758;AFR_AF=0.0492;EUR_AF=0.1551;SAS_AF=0.1063;AA=G|||;VT=SNP
6	30997692	rs9262549	G	C	100	PASS	AC=4049;AF=0.808506;AN=5008;NS=2504;DP=21756;EAS_AF=0.6518;AMR_AF=0.8271;AFR_AF=0.9002;EUR_AF=0.7654;SAS_AF=0.8773;AA=C|||;VT=SNP
6	30997816	rs12110470	G	T	100	PASS	AC=1417;AF=0.282947;AN=5008;NS=2504;DP=20363;EAS_AF=0.3552;AMR_AF=0.3156;AFR_AF=0.2352;EUR_AF=0.2157;SAS_AF=0.319;AA=T|||;VT=SNP
6	30997824	rs12110785	T	C	100	PASS	AC=791;AF=0.157947;AN=5008;NS=2504;DP=20522;EAS_AF=0.1597;AMR_AF=0.196;AFR_AF=0.1664;EUR_AF=0.159;SAS_AF=0.1166;AA=C|||;VT=SNP
6	30998020	rs62401667	C	T	100	PASS	AC=454;AF=0.090655;AN=5008;NS=2504;DP=19401;EAS_AF=0.0476;AMR_AF=0.17;AFR_AF=0.028;EUR_AF=0.1481;SAS_AF=0.1043;AA=C|||;VT=SNP
6	30998051	rs62401668	T	C	100	PASS	AC=454;AF=0.090655;AN=5008;NS=2504;DP=20240;EAS_AF=0.0476;AMR_AF=0.17;AFR_AF=0.028;EUR_AF=0.1481;SAS_AF=0.1043;AA=T|||;VT=SNP
6	30998055	rs6908759	A	G	100	PASS	AC=1309;AF=0.261382;AN=5008;NS=2504;DP=20287;EAS_AF=0.3542;AMR_AF=0.2911;AFR_AF=0.208;EUR_AF=0.1829;SAS_AF=0.2975;AA=G|||;VT=SNP
6	30998068	rs62401669	G	T	100	PASS	AC=454;AF=0.090655;AN=5008;NS=2504;DP=19357;EAS_AF=0.0476;AMR_AF=0.17;AFR_AF=0.028;EUR_AF=0.1481;SAS_AF=0.1043;AA=G|||;VT=SNP
6	30998187	rs111996227	G	A	100	PASS	AC=456;AF=0.0910543;AN=5008;NS=2504;DP=16154;EAS_AF=0.0476;AMR_AF=0.17;AFR_AF=0.028;EUR_AF=0.1481;SAS_AF=0.1063;AA=G|||;VT=SNP
6	30998280	rs150900710	C	A	100	PASS	AC=368;AF=0.0734824;AN=5008;NS=2504;DP=12658;EAS_AF=0.0823;AMR_AF=0.0663;AFR_AF=0.0227;EUR_AF=0.0706;SAS_AF=0.1411;AA=C|||;VT=SNP
6	30998312	rs12110481	G	T	100	PASS	AC=2070;AF=0.413339;AN=5008;NS=2504;DP=15446;EAS_AF=0.4435;AMR_AF=0.5389;AFR_AF=0.3714;EUR_AF=0.3698;SAS_AF=0.3947;AA=T|||;VT=SNP
6	30998453	rs62401670	G	A	100	PASS	AC=456;AF=0.0910543;AN=5008;NS=2504;DP=18197;EAS_AF=0.0476;AMR_AF=0.17;AFR_AF=0.028;EUR_AF=0.1481;SAS_AF=0.1063;AA=G|||;VT=SNP
```
